## Supplementary material for "Characterization of shared and ancestry-specific signals driving complex traits using multi-ancestry fine-mapping": s1_data.bim

```
4	chr4:5628530:C:T	0	5628530	T	C
4	chr4:5629597:A:C	0	5629597	C	A
4	chr4:5629946:T:C	0	5629946	C	T
4	chr4:5630442:G:A	0	5630442	A	G
4	chr4:5631233:G:A	0	5631233	A	G
4	chr4:5631351:C:T	0	5631351	T	C
4	chr4:5631417:T:C	0	5631417	C	T
4	chr4:5631478:G:A	0	5631478	A	G
4	chr4:5631509:A:G	0	5631509	G	A
4	chr4:5633162:C:T	0	5633162	T	C
4	chr4:5633555:A:T	0	5633555	T	A
4	chr4:5633743:A:G	0	5633743	G	A
4	chr4:5634485:A:G	0	5634485	G	A
4	chr4:5636925:G:T	0	5636925	T	G
4	chr4:5637072:C:T	0	5637072	T	C
4	chr4:5637223:C:G	0	5637223	G	C
4	chr4:5637891:G:A	0	5637891	A	G
4	chr4:5638621:A:G	0	5638621	G	A
4	chr4:5638868:A:G	0	5638868	G	A
4	chr4:5638901:C:T	0	5638901	T	C
4	chr4:5639222:T:C	0	5639222	C	T
4	chr4:5639695:G:A	0	5639695	A	G
4	chr4:5639780:A:G	0	5639780	G	A
4	chr4:5640434:A:G	0	5640434	G	A
4	chr4:5640547:T:C	0	5640547	C	T
4	chr4:5640885:C:G	0	5640885	G	C
4	chr4:5641151:G:A	0	5641151	A	G
4	chr4:5641560:A:G	0	5641560	G	A
4	chr4:5641588:C:T	0	5641588	T	C
4	chr4:5641637:G:A	0	5641637	A	G
4	chr4:5641672:T:C	0	5641672	C	T
4	chr4:5641707:A:G	0	5641707	G	A
4	chr4:5641735:C:T	0	5641735	T	C
4	chr4:5642531:T:C	0	5642531	C	T
4	chr4:5642557:G:A	0	5642557	A	G
4	chr4:5642575:C:A	0	5642575	A	C
4	chr4:5642651:T:A	0	5642651	A	T
4	chr4:5644093:T:A	0	5644093	A	T
4	chr4:5644777:C:G	0	5644777	G	C
4	chr4:5645146:A:G	0	5645146	G	A
4	chr4:5645171:T:C	0	5645171	C	T
4	chr4:5645203:T:A	0	5645203	A	T
4	chr4:5648170:C:T	0	5648170	T	C
4	chr4:5648216:G:A	0	5648216	A	G
4	chr4:5648810:T:C	0	5648810	C	T
4	chr4:5649344:C:T	0	5649344	T	C
4	chr4:5649753:T:A	0	5649753	A	T
4	chr4:5649877:AC:A	0	5649877	A	AC
4	chr4:5650234:A:C	0	5650234	C	A
4	chr4:5650256:G:A	0	5650256	A	G
4	chr4:5650475:A:G	0	5650475	G	A
4	chr4:5650492:C:G	0	5650492	G	C
4	chr4:5650912:G:T	0	5650912	T	G
4	chr4:5650913:C:T	0	5650913	T	C
4	chr4:5650985:A:G	0	5650985	G	A
4	chr4:5651134:A:G	0	5651134	G	A
4	chr4:5651806:C:G	0	5651806	G	C
4	chr4:5652303:C:T	0	5652303	T	C
4	chr4:5652314:C:T	0	5652314	T	C
4	chr4:5652315:G:A	0	5652315	A	G
4	chr4:5653556:T:C	0	5653556	C	T
4	chr4:5654175:C:T	0	5654175	T	C
4	chr4:5654781:A:G	0	5654781	G	A
4	chr4:5654835:C:G	0	5654835	G	C
4	chr4:5655197:A:G	0	5655197	G	A
4	chr4:5655491:A:G	0	5655491	G	A
4	chr4:5655504:G:T	0	5655504	T	G
4	chr4:5655590:C:T	0	5655590	T	C
4	chr4:5656277:C:T	0	5656277	T	C
4	chr4:5656673:G:C	0	5656673	C	G
4	chr4:5656827:C:T	0	5656827	T	C
4	chr4:5657161:A:G	0	5657161	G	A
4	chr4:5657164:T:C	0	5657164	C	T
4	chr4:5658391:A:G	0	5658391	G	A
4	chr4:5658990:T:C	0	5658990	C	T
4	chr4:5659133:G:C	0	5659133	C	G
4	chr4:5659689:T:C	0	5659689	C	T
4	chr4:5659897:G:A	0	5659897	A	G
4	chr4:5660050:C:T	0	5660050	T	C
4	chr4:5660446:C:G	0	5660446	G	C
4	chr4:5660823:T:C	0	5660823	C	T
4	chr4:5660880:T:C	0	5660880	C	T
4	chr4:5660978:G:A	0	5660978	A	G
4	chr4:5663354:AG:A	0	5663354	A	AG
4	chr4:5663474:G:A	0	5663474	A	G
4	chr4:5663534:A:C	0	5663534	C	A
4	chr4:5663807:G:C	0	5663807	C	G
4	chr4:5664146:G:A	0	5664146	A	G
4	chr4:5664197:T:C	0	5664197	C	T
4	chr4:5664707:G:C	0	5664707	C	G
4	chr4:5665233:C:T	0	5665233	T	C
4	chr4:5665406:G:A	0	5665406	A	G
4	chr4:5665407:C:A	0	5665407	A	C
4	chr4:5665834:C:T	0	5665834	T	C
4	chr4:5665944:T:C	0	5665944	C	T
4	chr4:5666247:C:A	0	5666247	A	C
4	chr4:5666961:T:C	0	5666961	C	T
4	chr4:5667064:T:C	0	5667064	C	T
4	chr4:5667081:G:A	0	5667081	A	G
4	chr4:5668197:G:A	0	5668197	A	G
4	chr4:5668916:A:T	0	5668916	T	A
4	chr4:5669750:G:A	0	5669750	A	G
4	chr4:5669916:G:T	0	5669916	T	G
4	chr4:5671140:C:T	0	5671140	T	C
4	chr4:5671634:T:C	0	5671634	C	T
4	chr4:5672481:T:C	0	5672481	C	T
4	chr4:5672905:G:A	0	5672905	A	G
4	chr4:5674062:A:G	0	5674062	G	A
4	chr4:5674738:A:G	0	5674738	G	A
4	chr4:5675086:C:T	0	5675086	T	C
4	chr4:5675374:G:A	0	5675374	A	G
4	chr4:5675480:C:T	0	5675480	T	C
4	chr4:5675673:G:A	0	5675673	A	G
4	chr4:5676214:C:A	0	5676214	A	C
4	chr4:5676739:C:T	0	5676739	T	C
4	chr4:5676983:T:C	0	5676983	C	T
4	chr4:5677865:T:C	0	5677865	C	T
4	chr4:5678141:A:G	0	5678141	G	A
4	chr4:5678396:C:G	0	5678396	G	C
4	chr4:5678584:C:T	0	5678584	T	C
4	chr4:5678797:G:A	0	5678797	A	G
4	chr4:5678959:A:C	0	5678959	C	A
4	chr4:5679489:C:G	0	5679489	G	C
4	chr4:5679777:A:C	0	5679777	C	A
4	chr4:5680462:C:T	0	5680462	T	C
4	chr4:5680591:A:G	0	5680591	G	A
4	chr4:5680610:C:T	0	5680610	T	C
4	chr4:5681013:T:A	0	5681013	A	T
4	chr4:5681084:G:A	0	5681084	A	G
4	chr4:5681668:T:C	0	5681668	C	T
4	chr4:5681864:C:T	0	5681864	T	C
4	chr4:5682346:T:C	0	5682346	C	T
4	chr4:5682769:G:A	0	5682769	A	G
4	chr4:5683572:C:T	0	5683572	T	C
4	chr4:5683919:G:A	0	5683919	A	G
4	chr4:5684248:A:T	0	5684248	T	A
4	chr4:5684352:C:T	0	5684352	T	C
4	chr4:5685197:G:A	0	5685197	A	G
4	chr4:5685240:C:T	0	5685240	T	C
4	chr4:5685530:G:A	0	5685530	A	G
4	chr4:5685536:A:G	0	5685536	G	A
4	chr4:5685554:C:T	0	5685554	T	C
4	chr4:5685890:C:T	0	5685890	T	C
4	chr4:5685901:T:C	0	5685901	C	T
4	chr4:5685937:C:T	0	5685937	T	C
4	chr4:5686558:T:A	0	5686558	A	T
4	chr4:5686916:C:A	0	5686916	A	C
4	chr4:5686949:G:A	0	5686949	A	G
4	chr4:5686957:A:G	0	5686957	G	A
4	chr4:5687226:T:C	0	5687226	C	T
4	chr4:5687235:C:T	0	5687235	T	C
4	chr4:5687295:A:G	0	5687295	G	A
4	chr4:5687598:T:A	0	5687598	A	T
4	chr4:5687843:AG:A	0	5687843	A	AG
4	chr4:5688207:T:C	0	5688207	C	T
4	chr4:5688556:C:T	0	5688556	T	C
4	chr4:5688724:G:A	0	5688724	A	G
4	chr4:5688857:C:T	0	5688857	T	C
4	chr4:5689175:T:C	0	5689175	C	T
4	chr4:5689593:A:C	0	5689593	C	A
4	chr4:5690719:G:T	0	5690719	T	G
4	chr4:5690881:G:C	0	5690881	C	G
4	chr4:5691250:C:T	0	5691250	T	C
4	chr4:5691385:C:T	0	5691385	T	C
4	chr4:5691632:C:T	0	5691632	T	C
4	chr4:5692215:A:G	0	5692215	G	A
4	chr4:5692736:G:A	0	5692736	A	G
4	chr4:5692740:G:A	0	5692740	A	G
4	chr4:5692924:A:G	0	5692924	G	A
4	chr4:5692935:G:A	0	5692935	A	G
4	chr4:5692997:A:G	0	5692997	G	A
4	chr4:5693109:T:C	0	5693109	C	T
4	chr4:5693571:C:T	0	5693571	T	C
4	chr4:5693623:T:C	0	5693623	C	T
4	chr4:5693721:C:T	0	5693721	T	C
4	chr4:5693752:G:A	0	5693752	A	G
4	chr4:5693879:T:C	0	5693879	C	T
4	chr4:5694537:G:A	0	5694537	A	G
4	chr4:5694656:T:C	0	5694656	C	T
4	chr4:5695034:G:A	0	5695034	A	G
4	chr4:5695087:C:T	0	5695087	T	C
4	chr4:5695210:A:T	0	5695210	T	A
4	chr4:5697087:C:T	0	5697087	T	C
4	chr4:5697370:G:A	0	5697370	A	G
4	chr4:5698502:A:G	0	5698502	G	A
4	chr4:5698561:T:C	0	5698561	C	T
4	chr4:5699661:A:G	0	5699661	G	A
4	chr4:5699752:G:A	0	5699752	A	G
4	chr4:5700018:G:T	0	5700018	T	G
4	chr4:5700352:T:C	0	5700352	C	T
4	chr4:5700469:T:C	0	5700469	C	T
4	chr4:5700889:A:G	0	5700889	G	A
4	chr4:5701629:T:A	0	5701629	A	T
4	chr4:5701824:T:C	0	5701824	C	T
4	chr4:5701903:C:A	0	5701903	A	C
4	chr4:5702453:C:T	0	5702453	T	C
4	chr4:5702783:C:T	0	5702783	T	C
4	chr4:5703222:G:A	0	5703222	A	G
4	chr4:5703256:T:C	0	5703256	C	T
4	chr4:5703362:G:C	0	5703362	C	G
4	chr4:5703987:A:C	0	5703987	C	A
4	chr4:5704364:T:C	0	5704364	C	T
4	chr4:5704427:G:A	0	5704427	A	G
4	chr4:5704502:C:T	0	5704502	T	C
4	chr4:5704545:G:A	0	5704545	A	G
4	chr4:5705284:T:G	0	5705284	G	T
4	chr4:5705832:C:T	0	5705832	T	C
4	chr4:5706113:T:A	0	5706113	A	T
4	chr4:5706151:A:C	0	5706151	C	A
4	chr4:5706507:G:T	0	5706507	T	G
4	chr4:5707124:C:T	0	5707124	T	C
4	chr4:5707439:C:A	0	5707439	A	C
4	chr4:5707517:G:A	0	5707517	A	G
4	chr4:5707757:G:C	0	5707757	C	G
4	chr4:5708462:G:A	0	5708462	A	G
4	chr4:5708742:T:C	0	5708742	C	T
4	chr4:5708920:A:G	0	5708920	G	A
4	chr4:5709083:G:T	0	5709083	T	G
4	chr4:5709129:G:A	0	5709129	A	G
4	chr4:5709607:G:A	0	5709607	A	G
4	chr4:5709641:G:A	0	5709641	A	G
4	chr4:5709677:T:C	0	5709677	C	T
4	chr4:5709740:AT:A	0	5709740	A	AT
4	chr4:5710291:T:G	0	5710291	G	T
4	chr4:5710393:CATAA:C	0	5710393	C	CATAA
4	chr4:5711792:T:A	0	5711792	A	T
4	chr4:5711857:C:T	0	5711857	T	C
4	chr4:5711887:G:A	0	5711887	A	G
4	chr4:5712077:G:A	0	5712077	A	G
4	chr4:5712314:G:A	0	5712314	A	G
4	chr4:5712320:C:T	0	5712320	T	C
4	chr4:5712471:A:G	0	5712471	G	A
4	chr4:5712868:A:G	0	5712868	G	A
4	chr4:5712949:G:T	0	5712949	T	G
4	chr4:5713280:C:A	0	5713280	A	C
4	chr4:5713424:C:T	0	5713424	T	C
4	chr4:5713661:A:G	0	5713661	G	A
4	chr4:5713975:G:T	0	5713975	T	G
4	chr4:5714182:G:A	0	5714182	A	G
4	chr4:5714216:G:C	0	5714216	C	G
4	chr4:5714520:G:A	0	5714520	A	G
4	chr4:5714814:G:A	0	5714814	A	G
4	chr4:5715002:T:C	0	5715002	C	T
4	chr4:5715115:T:C	0	5715115	C	T
4	chr4:5715195:A:G	0	5715195	G	A
4	chr4:5715502:C:T	0	5715502	T	C
4	chr4:5715642:T:C	0	5715642	C	T
4	chr4:5715654:T:C	0	5715654	C	T
4	chr4:5716028:T:C	0	5716028	C	T
4	chr4:5716092:C:T	0	5716092	T	C
4	chr4:5716140:G:A	0	5716140	A	G
4	chr4:5716571:T:C	0	5716571	C	T
4	chr4:5716850:A:C	0	5716850	C	A
4	chr4:5716969:G:C	0	5716969	C	G
4	chr4:5716999:C:T	0	5716999	T	C
4	chr4:5717010:GA:G	0	5717010	G	GA
4	chr4:5717014:G:A	0	5717014	A	G
4	chr4:5717071:C:T	0	5717071	T	C
4	chr4:5717120:T:C	0	5717120	C	T
4	chr4:5717137:C:G	0	5717137	G	C
4	chr4:5717273:C:T	0	5717273	T	C
4	chr4:5717289:G:T	0	5717289	T	G
4	chr4:5717503:A:G	0	5717503	G	A
4	chr4:5717547:G:A	0	5717547	A	G
4	chr4:5717599:T:C	0	5717599	C	T
4	chr4:5717608:C:T	0	5717608	T	C
4	chr4:5717652:C:G	0	5717652	G	C
4	chr4:5718046:G:T	0	5718046	T	G
4	chr4:5718147:G:C	0	5718147	C	G
4	chr4:5718197:G:A	0	5718197	A	G
4	chr4:5718547:G:A	0	5718547	A	G
4	chr4:5718618:G:A	0	5718618	A	G
4	chr4:5718811:A:G	0	5718811	G	A
4	chr4:5719294:A:C	0	5719294	C	A
4	chr4:5719322:A:G	0	5719322	G	A
4	chr4:5720203:A:G	0	5720203	G	A
4	chr4:5720391:G:A	0	5720391	A	G
4	chr4:5720459:G:A	0	5720459	A	G
4	chr4:5720554:A:T	0	5720554	T	A
4	chr4:5720886:AC:A	0	5720886	A	AC
4	chr4:5721541:AG:A	0	5721541	A	AG
4	chr4:5722121:T:C	0	5722121	C	T
4	chr4:5722267:T:C	0	5722267	C	T
4	chr4:5722790:G:T	0	5722790	T	G
4	chr4:5723123:C:T	0	5723123	T	C
4	chr4:5723253:G:A	0	5723253	A	G
4	chr4:5723673:G:A	0	5723673	A	G
4	chr4:5724470:T:C	0	5724470	C	T
4	chr4:5724544:G:T	0	5724544	T	G
4	chr4:5724570:G:T	0	5724570	T	G
4	chr4:5724669:G:T	0	5724669	T	G
4	chr4:5724805:A:C	0	5724805	C	A
4	chr4:5725049:C:G	0	5725049	G	C
4	chr4:5726021:G:A	0	5726021	A	G
4	chr4:5726306:G:C	0	5726306	C	G
4	chr4:5727398:C:T	0	5727398	T	C
4	chr4:5728048:C:T	0	5728048	T	C
4	chr4:5728099:G:A	0	5728099	A	G
4	chr4:5728520:C:G	0	5728520	G	C
4	chr4:5728686:T:C	0	5728686	C	T
4	chr4:5729227:G:A	0	5729227	A	G
4	chr4:5729431:C:T	0	5729431	T	C
4	chr4:5729788:T:C	0	5729788	C	T
4	chr4:5729798:G:A	0	5729798	A	G
4	chr4:5730134:G:A	0	5730134	A	G
4	chr4:5730658:C:G	0	5730658	G	C
4	chr4:5731251:G:A	0	5731251	A	G
4	chr4:5731255:T:A	0	5731255	A	T
4	chr4:5731811:A:G	0	5731811	G	A
4	chr4:5732016:C:T	0	5732016	T	C
4	chr4:5732188:C:T	0	5732188	T	C
4	chr4:5732234:G:A	0	5732234	A	G
4	chr4:5732242:A:G	0	5732242	G	A
4	chr4:5732245:A:G	0	5732245	G	A
4	chr4:5732246:G:A	0	5732246	A	G
4	chr4:5732247:C:T	0	5732247	T	C
4	chr4:5732484:G:C	0	5732484	C	G
4	chr4:5732839:A:G	0	5732839	G	A
4	chr4:5732884:C:T	0	5732884	T	C
4	chr4:5732903:G:A	0	5732903	A	G
4	chr4:5733155:C:G	0	5733155	G	C
4	chr4:5733230:G:A	0	5733230	A	G
4	chr4:5733576:C:T	0	5733576	T	C
4	chr4:5733589:G:C	0	5733589	C	G
4	chr4:5733793:T:G	0	5733793	G	T
4	chr4:5733856:G:C	0	5733856	C	G
4	chr4:5733988:A:G	0	5733988	G	A
4	chr4:5734102:A:G	0	5734102	G	A
4	chr4:5734171:G:C	0	5734171	C	G
4	chr4:5734445:G:T	0	5734445	T	G
4	chr4:5734739:A:G	0	5734739	G	A
4	chr4:5734765:G:A	0	5734765	A	G
4	chr4:5735105:T:G	0	5735105	G	T
4	chr4:5735579:T:G	0	5735579	G	T
4	chr4:5735690:T:G	0	5735690	G	T
4	chr4:5736726:A:G	0	5736726	G	A
4	chr4:5736732:T:C	0	5736732	C	T
4	chr4:5737149:C:T	0	5737149	T	C
4	chr4:5738306:T:A	0	5738306	A	T
4	chr4:5738818:C:T	0	5738818	T	C
4	chr4:5739468:G:A	0	5739468	A	G
4	chr4:5740102:A:T	0	5740102	T	A
4	chr4:5740140:A:T	0	5740140	T	A
4	chr4:5740449:C:T	0	5740449	T	C
4	chr4:5741010:C:T	0	5741010	T	C
4	chr4:5741326:A:G	0	5741326	G	A
4	chr4:5741785:T:C	0	5741785	C	T
4	chr4:5742044:TA:T	0	5742044	T	TA
4	chr4:5742054:C:T	0	5742054	T	C
4	chr4:5742160:T:C	0	5742160	C	T
4	chr4:5742202:A:AG	0	5742202	AG	A
4	chr4:5742252:C:G	0	5742252	G	C
4	chr4:5742367:G:A	0	5742367	A	G
4	chr4:5742779:T:C	0	5742779	C	T
4	chr4:5743274:G:T	0	5743274	T	G
4	chr4:5743552:C:A	0	5743552	A	C
4	chr4:5743577:C:T	0	5743577	T	C
4	chr4:5743965:AG:A	0	5743965	A	AG
4	chr4:5744154:G:A	0	5744154	A	G
4	chr4:5744227:T:A	0	5744227	A	T
4	chr4:5744556:G:A	0	5744556	A	G
4	chr4:5744578:T:A	0	5744578	A	T
4	chr4:5744891:A:G	0	5744891	G	A
4	chr4:5744893:T:C	0	5744893	C	T
4	chr4:5745351:A:G	0	5745351	G	A
4	chr4:5745379:GT:G	0	5745379	G	GT
4	chr4:5745455:G:A	0	5745455	A	G
4	chr4:5745565:C:T	0	5745565	T	C
4	chr4:5745809:C:T	0	5745809	T	C
4	chr4:5745974:G:A	0	5745974	A	G
4	chr4:5746665:C:A	0	5746665	A	C
4	chr4:5746951:T:C	0	5746951	C	T
4	chr4:5747137:G:A	0	5747137	A	G
4	chr4:5747251:T:TCAG	0	5747251	TCAG	T
4	chr4:5747389:G:T	0	5747389	T	G
4	chr4:5747475:A:T	0	5747475	T	A
4	chr4:5747535:C:T	0	5747535	T	C
4	chr4:5747633:C:T	0	5747633	T	C
4	chr4:5747882:C:T	0	5747882	T	C
4	chr4:5747889:T:G	0	5747889	G	T
4	chr4:5748057:G:A	0	5748057	A	G
4	chr4:5748177:T:C	0	5748177	C	T
4	chr4:5748234:G:C	0	5748234	C	G
4	chr4:5748276:A:G	0	5748276	G	A
4	chr4:5749294:T:C	0	5749294	C	T
4	chr4:5749438:G:A	0	5749438	A	G
4	chr4:5749762:C:T	0	5749762	T	C
4	chr4:5750099:T:A	0	5750099	A	T
4	chr4:5750927:G:A	0	5750927	A	G
4	chr4:5751026:C:T	0	5751026	T	C
4	chr4:5751075:G:C	0	5751075	C	G
4	chr4:5751326:C:A	0	5751326	A	C
4	chr4:5751384:C:T	0	5751384	T	C
4	chr4:5751387:A:C	0	5751387	C	A
4	chr4:5751522:C:T	0	5751522	T	C
4	chr4:5751627:G:A	0	5751627	A	G
4	chr4:5751963:G:T	0	5751963	T	G
4	chr4:5752128:G:A	0	5752128	A	G
4	chr4:5752250:G:T	0	5752250	T	G
4	chr4:5752457:A:G	0	5752457	G	A
4	chr4:5752817:T:C	0	5752817	C	T
4	chr4:5752852:C:T	0	5752852	T	C
4	chr4:5753323:C:T	0	5753323	T	C
4	chr4:5753565:G:A	0	5753565	A	G
4	chr4:5753646:G:C	0	5753646	C	G
4	chr4:5754110:T:A	0	5754110	A	T
4	chr4:5754275:A:G	0	5754275	G	A
4	chr4:5754479:C:T	0	5754479	T	C
4	chr4:5754635:G:A	0	5754635	A	G
4	chr4:5755240:G:A	0	5755240	A	G
4	chr4:5755319:C:T	0	5755319	T	C
4	chr4:5755327:C:T	0	5755327	T	C
4	chr4:5755792:T:G	0	5755792	G	T
4	chr4:5756217:A:C	0	5756217	C	A
4	chr4:5756852:G:A	0	5756852	A	G
4	chr4:5757142:T:C	0	5757142	C	T
4	chr4:5757376:C:T	0	5757376	T	C
4	chr4:5757880:G:A	0	5757880	A	G
4	chr4:5758259:C:T	0	5758259	T	C
4	chr4:5758817:C:T	0	5758817	T	C
4	chr4:5759285:A:G	0	5759285	G	A
4	chr4:5759639:G:A	0	5759639	A	G
4	chr4:5759708:T:C	0	5759708	C	T
4	chr4:5759825:C:T	0	5759825	T	C
4	chr4:5759997:A:G	0	5759997	G	A
4	chr4:5760137:G:A	0	5760137	A	G
4	chr4:5760199:A:G	0	5760199	G	A
4	chr4:5760227:T:G	0	5760227	G	T
4	chr4:5760284:A:G	0	5760284	G	A
4	chr4:5760406:G:C	0	5760406	C	G
4	chr4:5760434:A:G	0	5760434	G	A
4	chr4:5760536:G:A	0	5760536	A	G
4	chr4:5760754:G:A	0	5760754	A	G
4	chr4:5760847:C:T	0	5760847	T	C
4	chr4:5760896:G:C	0	5760896	C	G
4	chr4:5761592:G:A	0	5761592	A	G
4	chr4:5761603:C:T	0	5761603	T	C
4	chr4:5761809:C:T	0	5761809	T	C
4	chr4:5762185:AATG:A	0	5762185	A	AATG
4	chr4:5763278:T:G	0	5763278	G	T
4	chr4:5763457:TG:T	0	5763457	T	TG
4	chr4:5764605:T:A	0	5764605	A	T
4	chr4:5765840:G:C	0	5765840	C	G
4	chr4:5766347:C:T	0	5766347	T	C
4	chr4:5766453:C:T	0	5766453	T	C
4	chr4:5766947:A:G	0	5766947	G	A
4	chr4:5766974:G:A	0	5766974	A	G
4	chr4:5767159:T:C	0	5767159	C	T
4	chr4:5767228:G:A	0	5767228	A	G
4	chr4:5767255:G:A	0	5767255	A	G
4	chr4:5767355:TTGTC:T	0	5767355	T	TTGTC
4	chr4:5767378:A:G	0	5767378	G	A
4	chr4:5767383:A:G	0	5767383	G	A
4	chr4:5767481:G:A	0	5767481	A	G
4	chr4:5767701:G:A	0	5767701	A	G
4	chr4:5767755:C:T	0	5767755	T	C
4	chr4:5767835:T:G	0	5767835	G	T
4	chr4:5767848:A:G	0	5767848	G	A
4	chr4:5767915:T:C	0	5767915	C	T
4	chr4:5767932:C:T	0	5767932	T	C
4	chr4:5767938:C:G	0	5767938	G	C
4	chr4:5768190:C:T	0	5768190	T	C
4	chr4:5768223:T:A	0	5768223	A	T
4	chr4:5768358:G:A	0	5768358	A	G
4	chr4:5768377:T:A	0	5768377	A	T
4	chr4:5768383:A:G	0	5768383	G	A
4	chr4:5768771:C:T	0	5768771	T	C
4	chr4:5768916:A:G	0	5768916	G	A
4	chr4:5769007:G:A	0	5769007	A	G
4	chr4:5769350:C:T	0	5769350	T	C
4	chr4:5769535:C:T	0	5769535	T	C
4	chr4:5769561:A:G	0	5769561	G	A
4	chr4:5769658:G:A	0	5769658	A	G
4	chr4:5770067:G:A	0	5770067	A	G
4	chr4:5770074:T:C	0	5770074	C	T
4	chr4:5770114:A:G	0	5770114	G	A
4	chr4:5771328:G:A	0	5771328	A	G
4	chr4:5772133:C:T	0	5772133	T	C
4	chr4:5772170:A:T	0	5772170	T	A
4	chr4:5772369:CAA:C	0	5772369	C	CAA
4	chr4:5772729:A:C	0	5772729	C	A
4	chr4:5772779:A:G	0	5772779	G	A
4	chr4:5773897:C:T	0	5773897	T	C
4	chr4:5774316:C:A	0	5774316	A	C
4	chr4:5775659:C:T	0	5775659	T	C
4	chr4:5776118:T:C	0	5776118	C	T
4	chr4:5776453:C:G	0	5776453	G	C
4	chr4:5777056:A:G	0	5777056	G	A
4	chr4:5777590:T:G	0	5777590	G	T
4	chr4:5777780:G:A	0	5777780	A	G
4	chr4:5778206:T:C	0	5778206	C	T
4	chr4:5779558:TC:T	0	5779558	T	TC
4	chr4:5780564:A:T	0	5780564	T	A
4	chr4:5781484:G:C	0	5781484	C	G
4	chr4:5781659:A:T	0	5781659	T	A
4	chr4:5782366:T:C	0	5782366	C	T
4	chr4:5783207:A:G	0	5783207	G	A
4	chr4:5783970:C:G	0	5783970	G	C
4	chr4:5784461:C:T	0	5784461	T	C
4	chr4:5784771:C:T	0	5784771	T	C
4	chr4:5785126:C:T	0	5785126	T	C
4	chr4:5785195:C:T	0	5785195	T	C
4	chr4:5785713:G:A	0	5785713	A	G
4	chr4:5786643:A:G	0	5786643	G	A
4	chr4:5786780:G:A	0	5786780	A	G
4	chr4:5787007:G:A	0	5787007	A	G
4	chr4:5787502:C:T	0	5787502	T	C
4	chr4:5788432:C:T	0	5788432	T	C
4	chr4:5789479:C:T	0	5789479	T	C
4	chr4:5789870:G:A	0	5789870	A	G
4	chr4:5790048:A:G	0	5790048	G	A
4	chr4:5791006:A:G	0	5791006	G	A
4	chr4:5791170:T:C	0	5791170	C	T
4	chr4:5791429:G:A	0	5791429	A	G
4	chr4:5791448:G:T	0	5791448	T	G
4	chr4:5791602:A:T	0	5791602	T	A
4	chr4:5791931:C:G	0	5791931	G	C
4	chr4:5792887:C:G	0	5792887	G	C
4	chr4:5792906:A:T	0	5792906	T	A
4	chr4:5793039:G:A	0	5793039	A	G
4	chr4:5793177:A:G	0	5793177	G	A
4	chr4:5793983:G:A	0	5793983	A	G
4	chr4:5794068:A:G	0	5794068	G	A
4	chr4:5794228:T:A	0	5794228	A	T
4	chr4:5794405:TA:T	0	5794405	T	TA
4	chr4:5794488:C:G	0	5794488	G	C
4	chr4:5794527:C:T	0	5794527	T	C
4	chr4:5794653:T:C	0	5794653	C	T
4	chr4:5795401:C:T	0	5795401	T	C
4	chr4:5795647:A:G	0	5795647	G	A
4	chr4:5795916:C:T	0	5795916	T	C
4	chr4:5796002:ATTCTT:A	0	5796002	A	ATTCTT
4	chr4:5796088:G:A	0	5796088	A	G
4	chr4:5796900:G:A	0	5796900	A	G
4	chr4:5797343:A:C	0	5797343	C	A
4	chr4:5797350:G:A	0	5797350	A	G
4	chr4:5797736:G:A	0	5797736	A	G
4	chr4:5797841:G:T	0	5797841	T	G
4	chr4:5797996:G:A	0	5797996	A	G
4	chr4:5798394:CACAGACACCTA:C	0	5798394	C	CACAGACACCTA
4	chr4:5800007:T:C	0	5800007	C	T
4	chr4:5800174:G:A	0	5800174	A	G
4	chr4:5800463:G:A	0	5800463	A	G
4	chr4:5800676:T:C	0	5800676	C	T
4	chr4:5801253:A:G	0	5801253	G	A
4	chr4:5801942:T:C	0	5801942	C	T
4	chr4:5802177:C:T	0	5802177	T	C
4	chr4:5802411:A:T	0	5802411	T	A
4	chr4:5802781:C:T	0	5802781	T	C
4	chr4:5802970:G:C	0	5802970	C	G
4	chr4:5803151:A:G	0	5803151	G	A
4	chr4:5803718:C:T	0	5803718	T	C
4	chr4:5803733:G:A	0	5803733	A	G
4	chr4:5804639:T:C	0	5804639	C	T
4	chr4:5805062:A:G	0	5805062	G	A
4	chr4:5805070:TC:T	0	5805070	T	TC
4	chr4:5805488:C:G	0	5805488	G	C
4	chr4:5805557:C:T	0	5805557	T	C
4	chr4:5805979:A:G	0	5805979	G	A
4	chr4:5806007:C:G	0	5806007	G	C
4	chr4:5806183:G:A	0	5806183	A	G
4	chr4:5806237:G:T	0	5806237	T	G
4	chr4:5806295:C:T	0	5806295	T	C
4	chr4:5806296:G:A	0	5806296	A	G
4	chr4:5806396:G:C	0	5806396	C	G
4	chr4:5806435:T:G	0	5806435	G	T
4	chr4:5807092:A:C	0	5807092	C	A
4	chr4:5807296:G:A	0	5807296	A	G
4	chr4:5807460:A:G	0	5807460	G	A
4	chr4:5807656:A:AG	0	5807656	AG	A
4	chr4:5808884:A:G	0	5808884	G	A
4	chr4:5809784:G:T	0	5809784	T	G
4	chr4:5809875:A:G	0	5809875	G	A
4	chr4:5810070:A:G	0	5810070	G	A
4	chr4:5810468:A:G	0	5810468	G	A
4	chr4:5810698:A:T	0	5810698	T	A
4	chr4:5810704:T:C	0	5810704	C	T
4	chr4:5810839:A:G	0	5810839	G	A
4	chr4:5811051:G:A	0	5811051	A	G
4	chr4:5811090:T:C	0	5811090	C	T
4	chr4:5813046:T:C	0	5813046	C	T
4	chr4:5813454:T:C	0	5813454	C	T
4	chr4:5813717:G:A	0	5813717	A	G
4	chr4:5813908:C:T	0	5813908	T	C
4	chr4:5814202:T:C	0	5814202	C	T
4	chr4:5815042:T:A	0	5815042	A	T
4	chr4:5815211:T:C	0	5815211	C	T
4	chr4:5815816:C:T	0	5815816	T	C
4	chr4:5817062:A:G	0	5817062	G	A
4	chr4:5817654:A:G	0	5817654	G	A
4	chr4:5818240:T:C	0	5818240	C	T
4	chr4:5818431:C:T	0	5818431	T	C
4	chr4:5818852:C:A	0	5818852	A	C
4	chr4:5818874:C:T	0	5818874	T	C
4	chr4:5819034:A:C	0	5819034	C	A
4	chr4:5819678:C:G	0	5819678	G	C
4	chr4:5819833:G:C	0	5819833	C	G
4	chr4:5819895:A:G	0	5819895	G	A
4	chr4:5819897:A:T	0	5819897	T	A
4	chr4:5820150:T:C	0	5820150	C	T
4	chr4:5820186:A:G	0	5820186	G	A
4	chr4:5820195:C:G	0	5820195	G	C
4	chr4:5820901:A:ACTT	0	5820901	ACTT	A
4	chr4:5822050:C:CT	0	5822050	CT	C
4	chr4:5822271:C:T	0	5822271	T	C
4	chr4:5822293:T:C	0	5822293	C	T
4	chr4:5823085:C:T	0	5823085	T	C
4	chr4:5823104:C:T	0	5823104	T	C
4	chr4:5823795:AAAC:A	0	5823795	A	AAAC
4	chr4:5823834:G:C	0	5823834	C	G
4	chr4:5824789:CAA:C	0	5824789	C	CAA
4	chr4:5824870:A:G	0	5824870	G	A
4	chr4:5825037:T:C	0	5825037	C	T
4	chr4:5825111:A:G	0	5825111	G	A
4	chr4:5825153:T:C	0	5825153	C	T
4	chr4:5825268:A:G	0	5825268	G	A
4	chr4:5825766:A:G	0	5825766	G	A
4	chr4:5825902:C:T	0	5825902	T	C
4	chr4:5825999:G:A	0	5825999	A	G
4	chr4:5826104:A:G	0	5826104	G	A
4	chr4:5826184:A:G	0	5826184	G	A
4	chr4:5826248:CA:C	0	5826248	C	CA
4	chr4:5826515:T:C	0	5826515	C	T
4	chr4:5826783:T:C	0	5826783	C	T
4	chr4:5827143:T:C	0	5827143	C	T
4	chr4:5827530:T:C	0	5827530	C	T
4	chr4:5827619:C:T	0	5827619	T	C
4	chr4:5828152:A:G	0	5828152	G	A
4	chr4:5828666:C:T	0	5828666	T	C
4	chr4:5828919:A:G	0	5828919	G	A
4	chr4:5829381:T:A	0	5829381	A	T
4	chr4:5829794:A:G	0	5829794	G	A
4	chr4:5829938:C:T	0	5829938	T	C
4	chr4:5830469:G:A	0	5830469	A	G
4	chr4:5831206:C:G	0	5831206	G	C
4	chr4:5831809:C:T	0	5831809	T	C
4	chr4:5831898:A:G	0	5831898	G	A
4	chr4:5832283:T:C	0	5832283	C	T
4	chr4:5832413:T:C	0	5832413	C	T
4	chr4:5832451:A:G	0	5832451	G	A
4	chr4:5833814:A:G	0	5833814	G	A
4	chr4:5834975:C:T	0	5834975	T	C
4	chr4:5835279:T:C	0	5835279	C	T
4	chr4:5835598:C:T	0	5835598	T	C
4	chr4:5835657:C:A	0	5835657	A	C
4	chr4:5836505:C:T	0	5836505	T	C
4	chr4:5836620:G:A	0	5836620	A	G
4	chr4:5837959:A:T	0	5837959	T	A
4	chr4:5838043:G:A	0	5838043	A	G
4	chr4:5838344:A:G	0	5838344	G	A
4	chr4:5839160:G:A	0	5839160	A	G
4	chr4:5839623:A:G	0	5839623	G	A
4	chr4:5839850:G:A	0	5839850	A	G
4	chr4:5839922:C:A	0	5839922	A	C
4	chr4:5840660:G:A	0	5840660	A	G
4	chr4:5841056:G:T	0	5841056	T	G
4	chr4:5841469:T:G	0	5841469	G	T
4	chr4:5841539:T:C	0	5841539	C	T
4	chr4:5841998:T:C	0	5841998	C	T
4	chr4:5842195:G:A	0	5842195	A	G
4	chr4:5842827:A:G	0	5842827	G	A
4	chr4:5843341:A:G	0	5843341	G	A
4	chr4:5844087:C:A	0	5844087	A	C
4	chr4:5844644:T:C	0	5844644	C	T
4	chr4:5845056:T:C	0	5845056	C	T
4	chr4:5845595:C:T	0	5845595	T	C
4	chr4:5845766:A:C	0	5845766	C	A
4	chr4:5846039:T:C	0	5846039	C	T
4	chr4:5846112:A:G	0	5846112	G	A
4	chr4:5846287:T:C	0	5846287	C	T
4	chr4:5847953:A:G	0	5847953	G	A
4	chr4:5848094:T:C	0	5848094	C	T
4	chr4:5848232:C:A	0	5848232	A	C
4	chr4:5848463:T:G	0	5848463	G	T
4	chr4:5848616:A:G	0	5848616	G	A
4	chr4:5848650:T:A	0	5848650	A	T
4	chr4:5848775:G:T	0	5848775	T	G
4	chr4:5849106:G:C	0	5849106	C	G
4	chr4:5850411:G:A	0	5850411	A	G
4	chr4:5850778:A:G	0	5850778	G	A
4	chr4:5851597:G:A	0	5851597	A	G
4	chr4:5851750:G:A	0	5851750	A	G
4	chr4:5851787:A:G	0	5851787	G	A
4	chr4:5852920:A:G	0	5852920	G	A
4	chr4:5853002:C:T	0	5853002	T	C
4	chr4:5853229:A:G	0	5853229	G	A
4	chr4:5854782:A:G	0	5854782	G	A
4	chr4:5855475:G:A	0	5855475	A	G
4	chr4:5855526:A:C	0	5855526	C	A
4	chr4:5855909:G:A	0	5855909	A	G
4	chr4:5856123:G:A	0	5856123	A	G
4	chr4:5857783:C:T	0	5857783	T	C
4	chr4:5858356:C:G	0	5858356	G	C
4	chr4:5858556:G:A	0	5858556	A	G
4	chr4:5859068:TCA:T	0	5859068	T	TCA
4	chr4:5859484:T:C	0	5859484	C	T
4	chr4:5860754:A:G	0	5860754	G	A
4	chr4:5860772:T:G	0	5860772	G	T
4	chr4:5860853:G:A	0	5860853	A	G
4	chr4:5860934:A:G	0	5860934	G	A
4	chr4:5861305:G:A	0	5861305	A	G
4	chr4:5861765:C:T	0	5861765	T	C
4	chr4:5862563:C:T	0	5862563	T	C
4	chr4:5863131:A:T	0	5863131	T	A
4	chr4:5863326:G:A	0	5863326	A	G
4	chr4:5863361:C:T	0	5863361	T	C
4	chr4:5864107:C:T	0	5864107	T	C
4	chr4:5864151:A:C	0	5864151	C	A
4	chr4:5864341:G:T	0	5864341	T	G
4	chr4:5864452:A:T	0	5864452	T	A
4	chr4:5864816:C:G	0	5864816	G	C
4	chr4:5865220:A:G	0	5865220	G	A
4	chr4:5865348:G:A	0	5865348	A	G
4	chr4:5865397:G:A	0	5865397	A	G
4	chr4:5865614:C:T	0	5865614	T	C
4	chr4:5866226:T:C	0	5866226	C	T
4	chr4:5867257:G:A	0	5867257	A	G
4	chr4:5867608:C:A	0	5867608	A	C
4	chr4:5867923:C:T	0	5867923	T	C
4	chr4:5869758:T:G	0	5869758	G	T
4	chr4:5871135:C:T	0	5871135	T	C
4	chr4:5871246:A:T	0	5871246	T	A
4	chr4:5871400:C:T	0	5871400	T	C
4	chr4:5871600:C:T	0	5871600	T	C
4	chr4:5871921:G:A	0	5871921	A	G
4	chr4:5872397:A:G	0	5872397	G	A
4	chr4:5872852:A:G	0	5872852	G	A
4	chr4:5873165:A:T	0	5873165	T	A
4	chr4:5875745:A:AC	0	5875745	AC	A
4	chr4:5875844:TC:T	0	5875844	T	TC
4	chr4:5875924:G:A	0	5875924	A	G
4	chr4:5875932:C:T	0	5875932	T	C
4	chr4:5876044:T:C	0	5876044	C	T
4	chr4:5876179:A:C	0	5876179	C	A
4	chr4:5879698:G:C	0	5879698	C	G
4	chr4:5883894:C:T	0	5883894	T	C
4	chr4:5884551:C:T	0	5884551	T	C
4	chr4:5884630:G:A	0	5884630	A	G
4	chr4:5885602:C:A	0	5885602	A	C
4	chr4:5885661:A:C	0	5885661	C	A
4	chr4:5885688:T:C	0	5885688	C	T
4	chr4:5886466:C:T	0	5886466	T	C
4	chr4:5886732:T:G	0	5886732	G	T
4	chr4:5887524:A:G	0	5887524	G	A
4	chr4:5887613:A:G	0	5887613	G	A
4	chr4:5887763:A:T	0	5887763	T	A
4	chr4:5887940:T:C	0	5887940	C	T
4	chr4:5890122:G:A	0	5890122	A	G
4	chr4:5890454:G:A	0	5890454	A	G
4	chr4:5891873:C:T	0	5891873	T	C
4	chr4:5892671:C:G	0	5892671	G	C
4	chr4:5893574:A:G	0	5893574	G	A
4	chr4:5893806:T:C	0	5893806	C	T
4	chr4:5894975:C:A	0	5894975	A	C
4	chr4:5895769:C:T	0	5895769	T	C
4	chr4:5896402:G:T	0	5896402	T	G
4	chr4:5898420:G:A	0	5898420	A	G
4	chr4:5898451:A:G	0	5898451	G	A
4	chr4:5898454:G:A	0	5898454	A	G
4	chr4:5899564:T:C	0	5899564	C	T
4	chr4:5899783:C:A	0	5899783	A	C
4	chr4:5899932:T:C	0	5899932	C	T
4	chr4:5900546:C:T	0	5900546	T	C
4	chr4:5900547:A:G	0	5900547	G	A
4	chr4:5904009:C:A	0	5904009	A	C
4	chr4:5904315:T:C	0	5904315	C	T
4	chr4:5904560:G:A	0	5904560	A	G
4	chr4:5904752:A:G	0	5904752	G	A
4	chr4:5904953:C:T	0	5904953	T	C
4	chr4:5905689:C:A	0	5905689	A	C
4	chr4:5907925:A:G	0	5907925	G	A
4	chr4:5908712:C:T	0	5908712	T	C
4	chr4:5908742:T:C	0	5908742	C	T
4	chr4:5909852:T:C	0	5909852	C	T
4	chr4:5909935:G:T	0	5909935	T	G
4	chr4:5910077:C:G	0	5910077	G	C
4	chr4:5910256:G:A	0	5910256	A	G
4	chr4:5910270:A:G	0	5910270	G	A
4	chr4:5911191:A:G	0	5911191	G	A
4	chr4:5911229:C:T	0	5911229	T	C
4	chr4:5911556:C:G	0	5911556	G	C
4	chr4:5912583:T:C	0	5912583	C	T
4	chr4:5912681:A:G	0	5912681	G	A
4	chr4:5913307:C:G	0	5913307	G	C
4	chr4:5913412:A:G	0	5913412	G	A
4	chr4:5913466:G:A	0	5913466	A	G
4	chr4:5913515:T:C	0	5913515	C	T
4	chr4:5913519:T:C	0	5913519	C	T
4	chr4:5913613:C:T	0	5913613	T	C
4	chr4:5914305:T:C	0	5914305	C	T
4	chr4:5914439:T:C	0	5914439	C	T
4	chr4:5914594:G:A	0	5914594	A	G
4	chr4:5915547:A:G	0	5915547	G	A
4	chr4:5916217:A:G	0	5916217	G	A
4	chr4:5916395:G:GAGA	0	5916395	GAGA	G
4	chr4:5916824:C:A	0	5916824	A	C
4	chr4:5917077:C:T	0	5917077	T	C
4	chr4:5917106:A:G	0	5917106	G	A
4	chr4:5917378:A:G	0	5917378	G	A
4	chr4:5918174:A:G	0	5918174	G	A
4	chr4:5918217:A:G	0	5918217	G	A
4	chr4:5918239:A:G	0	5918239	G	A
4	chr4:5918540:C:T	0	5918540	T	C
4	chr4:5918598:A:T	0	5918598	T	A
4	chr4:5918607:G:A	0	5918607	A	G
4	chr4:5918694:C:A	0	5918694	A	C
4	chr4:5918696:T:C	0	5918696	C	T
4	chr4:5918964:C:T	0	5918964	T	C
4	chr4:5919268:G:A	0	5919268	A	G
4	chr4:5919492:T:C	0	5919492	C	T
4	chr4:5919999:T:C	0	5919999	C	T
4	chr4:5920107:T:C	0	5920107	C	T
4	chr4:5920128:C:T	0	5920128	T	C
4	chr4:5920344:T:C	0	5920344	C	T
4	chr4:5920347:C:T	0	5920347	T	C
4	chr4:5920393:T:C	0	5920393	C	T
4	chr4:5920677:ATTT:A	0	5920677	A	ATTT
4	chr4:5920967:GGCAGGA:G	0	5920967	G	GGCAGGA
4	chr4:5921122:C:T	0	5921122	T	C
4	chr4:5921190:C:T	0	5921190	T	C
4	chr4:5921613:G:C	0	5921613	C	G
4	chr4:5921710:A:C	0	5921710	C	A
4	chr4:5921748:T:G	0	5921748	G	T
4	chr4:5922318:A:G	0	5922318	G	A
4	chr4:5922562:C:A	0	5922562	A	C
4	chr4:5922569:A:G	0	5922569	G	A
4	chr4:5922669:G:A	0	5922669	A	G
4	chr4:5922731:G:A	0	5922731	A	G
4	chr4:5923031:C:T	0	5923031	T	C
4	chr4:5923067:G:A	0	5923067	A	G
4	chr4:5923078:T:C	0	5923078	C	T
4	chr4:5923087:C:T	0	5923087	T	C
4	chr4:5923327:G:A	0	5923327	A	G
4	chr4:5923459:G:A	0	5923459	A	G
4	chr4:5923752:C:T	0	5923752	T	C
4	chr4:5924240:A:G	0	5924240	G	A
4	chr4:5924824:A:C	0	5924824	C	A
4	chr4:5924974:T:C	0	5924974	C	T
4	chr4:5925036:G:T	0	5925036	T	G
4	chr4:5925051:C:T	0	5925051	T	C
4	chr4:5925344:C:T	0	5925344	T	C
4	chr4:5925547:G:A	0	5925547	A	G
4	chr4:5925628:C:T	0	5925628	T	C
4	chr4:5925767:G:A	0	5925767	A	G
4	chr4:5926200:T:A	0	5926200	A	T
4	chr4:5926460:T:C	0	5926460	C	T
4	chr4:5927645:C:CTT	0	5927645	CTT	C
4	chr4:5927647:C:T	0	5927647	T	C
4	chr4:5927795:C:T	0	5927795	T	C
4	chr4:5927866:A:G	0	5927866	G	A
4	chr4:5927987:C:T	0	5927987	T	C
4	chr4:5928249:G:A	0	5928249	A	G
4	chr4:5928279:T:G	0	5928279	G	T
4	chr4:5928306:G:A	0	5928306	A	G
4	chr4:5928444:A:G	0	5928444	G	A
4	chr4:5929000:C:T	0	5929000	T	C
4	chr4:5929193:C:T	0	5929193	T	C
4	chr4:5929205:T:C	0	5929205	C	T
4	chr4:5929242:C:T	0	5929242	T	C
4	chr4:5929252:C:T	0	5929252	T	C
4	chr4:5929366:C:T	0	5929366	T	C
4	chr4:5929481:C:T	0	5929481	T	C
4	chr4:5929576:A:G	0	5929576	G	A
4	chr4:5929710:T:C	0	5929710	C	T
4	chr4:5929909:G:A	0	5929909	A	G
4	chr4:5929980:G:A	0	5929980	A	G
4	chr4:5930337:T:A	0	5930337	A	T
4	chr4:5931016:T:C	0	5931016	C	T
4	chr4:5931112:A:G	0	5931112	G	A
4	chr4:5931113:A:T	0	5931113	T	A
4	chr4:5931339:G:C	0	5931339	C	G
4	chr4:5931395:A:G	0	5931395	G	A
4	chr4:5931726:C:T	0	5931726	T	C
4	chr4:5933087:T:C	0	5933087	C	T
4	chr4:5933431:G:A	0	5933431	A	G
4	chr4:5933462:G:A	0	5933462	A	G
4	chr4:5933479:T:G	0	5933479	G	T
4	chr4:5933679:C:T	0	5933679	T	C
4	chr4:5933709:C:T	0	5933709	T	C
4	chr4:5934305:G:A	0	5934305	A	G
4	chr4:5934464:C:G	0	5934464	G	C
4	chr4:5934812:A:T	0	5934812	T	A
4	chr4:5934843:T:C	0	5934843	C	T
4	chr4:5935477:A:G	0	5935477	G	A
4	chr4:5935513:T:C	0	5935513	C	T
4	chr4:5936066:T:G	0	5936066	G	T
4	chr4:5936433:G:T	0	5936433	T	G
4	chr4:5936550:A:G	0	5936550	G	A
4	chr4:5937004:G:A	0	5937004	A	G
4	chr4:5937033:A:C	0	5937033	C	A
4	chr4:5937191:T:G	0	5937191	G	T
4	chr4:5937196:A:C	0	5937196	C	A
4	chr4:5937326:G:A	0	5937326	A	G
4	chr4:5937413:A:T	0	5937413	T	A
4	chr4:5937472:T:C	0	5937472	C	T
4	chr4:5937591:T:C	0	5937591	C	T
4	chr4:5937701:T:C	0	5937701	C	T
4	chr4:5937747:C:A	0	5937747	A	C
4	chr4:5937819:A:G	0	5937819	G	A
4	chr4:5937871:G:A	0	5937871	A	G
4	chr4:5938162:G:T	0	5938162	T	G
4	chr4:5939344:C:T	0	5939344	T	C
4	chr4:5939385:G:A	0	5939385	A	G
4	chr4:5939428:A:G	0	5939428	G	A
4	chr4:5939521:A:G	0	5939521	G	A
4	chr4:5939764:T:G	0	5939764	G	T
4	chr4:5939765:G:A	0	5939765	A	G
4	chr4:5939850:T:C	0	5939850	C	T
4	chr4:5939985:A:C	0	5939985	C	A
4	chr4:5939986:T:A	0	5939986	A	T
4	chr4:5940008:C:T	0	5940008	T	C
4	chr4:5940061:C:T	0	5940061	T	C
4	chr4:5940417:G:A	0	5940417	A	G
4	chr4:5940496:G:A	0	5940496	A	G
4	chr4:5940610:G:A	0	5940610	A	G
4	chr4:5940755:C:T	0	5940755	T	C
4	chr4:5940886:A:G	0	5940886	G	A
4	chr4:5940908:A:C	0	5940908	C	A
4	chr4:5940922:C:G	0	5940922	G	C
4	chr4:5941112:T:C	0	5941112	C	T
4	chr4:5941245:T:C	0	5941245	C	T
4	chr4:5941965:C:T	0	5941965	T	C
4	chr4:5942048:A:G	0	5942048	G	A
4	chr4:5942792:T:C	0	5942792	C	T
4	chr4:5943284:G:A	0	5943284	A	G
4	chr4:5943379:A:G	0	5943379	G	A
4	chr4:5944502:A:G	0	5944502	G	A
4	chr4:5945050:C:G	0	5945050	G	C
4	chr4:5945058:A:G	0	5945058	G	A
4	chr4:5945109:G:A	0	5945109	A	G
4	chr4:5945840:T:C	0	5945840	C	T
4	chr4:5945948:G:A	0	5945948	A	G
4	chr4:5946046:G:A	0	5946046	A	G
4	chr4:5946056:T:C	0	5946056	C	T
4	chr4:5946125:A:C	0	5946125	C	A
4	chr4:5946326:C:A	0	5946326	A	C
4	chr4:5946356:G:C	0	5946356	C	G
4	chr4:5946719:T:G	0	5946719	G	T
4	chr4:5946816:C:T	0	5946816	T	C
4	chr4:5946913:G:A	0	5946913	A	G
4	chr4:5947066:G:A	0	5947066	A	G
4	chr4:5947215:G:C	0	5947215	C	G
4	chr4:5947565:CCT:C	0	5947565	C	CCT
4	chr4:5947831:A:G	0	5947831	G	A
4	chr4:5948668:A:G	0	5948668	G	A
4	chr4:5948901:C:T	0	5948901	T	C
4	chr4:5948993:G:A	0	5948993	A	G
4	chr4:5949128:A:G	0	5949128	G	A
4	chr4:5949656:T:G	0	5949656	G	T
4	chr4:5949846:G:A	0	5949846	A	G
4	chr4:5950365:C:T	0	5950365	T	C
4	chr4:5951102:A:G	0	5951102	G	A
4	chr4:5951254:A:G	0	5951254	G	A
4	chr4:5951416:T:C	0	5951416	C	T
4	chr4:5952588:C:T	0	5952588	T	C
4	chr4:5952793:G:A	0	5952793	A	G
4	chr4:5953114:C:T	0	5953114	T	C
4	chr4:5953545:A:G	0	5953545	G	A
4	chr4:5953704:A:G	0	5953704	G	A
4	chr4:5953864:A:G	0	5953864	G	A
4	chr4:5955248:T:C	0	5955248	C	T
4	chr4:5955394:G:A	0	5955394	A	G
4	chr4:5955471:C:A	0	5955471	A	C
4	chr4:5955523:A:G	0	5955523	G	A
4	chr4:5956636:TCTC:T	0	5956636	T	TCTC
4	chr4:5957408:A:G	0	5957408	G	A
4	chr4:5958198:C:T	0	5958198	T	C
4	chr4:5959611:C:T	0	5959611	T	C
4	chr4:5959960:G:A	0	5959960	A	G
4	chr4:5960099:A:C	0	5960099	C	A
4	chr4:5960160:T:C	0	5960160	C	T
4	chr4:5960182:G:A	0	5960182	A	G
4	chr4:5960268:C:A	0	5960268	A	C
4	chr4:5960704:A:G	0	5960704	G	A
4	chr4:5960860:T:A	0	5960860	A	T
4	chr4:5960981:A:G	0	5960981	G	A
4	chr4:5961093:C:A	0	5961093	A	C
4	chr4:5961738:T:C	0	5961738	C	T
4	chr4:5961952:G:A	0	5961952	A	G
4	chr4:5962574:T:C	0	5962574	C	T
4	chr4:5962618:T:C	0	5962618	C	T
4	chr4:5962867:C:T	0	5962867	T	C
4	chr4:5962920:A:G	0	5962920	G	A
4	chr4:5963039:T:C	0	5963039	C	T
4	chr4:5963101:A:C	0	5963101	C	A
4	chr4:5963148:A:G	0	5963148	G	A
4	chr4:5963187:T:C	0	5963187	C	T
4	chr4:5963495:C:T	0	5963495	T	C
4	chr4:5963532:T:C	0	5963532	C	T
4	chr4:5963626:T:G	0	5963626	G	T
4	chr4:5964033:GT:G	0	5964033	G	GT
4	chr4:5964182:A:G	0	5964182	G	A
4	chr4:5964435:GTCA:G	0	5964435	G	GTCA
4	chr4:5964468:C:A	0	5964468	A	C
4	chr4:5964496:A:G	0	5964496	G	A
4	chr4:5964891:A:G	0	5964891	G	A
4	chr4:5964938:G:A	0	5964938	A	G
4	chr4:5965074:T:C	0	5965074	C	T
4	chr4:5965178:C:T	0	5965178	T	C
4	chr4:5965216:T:C	0	5965216	C	T
4	chr4:5965624:A:G	0	5965624	G	A
4	chr4:5965692:T:G	0	5965692	G	T
4	chr4:5965793:T:G	0	5965793	G	T
4	chr4:5965809:G:A	0	5965809	A	G
4	chr4:5965879:A:T	0	5965879	T	A
4	chr4:5966159:A:G	0	5966159	G	A
4	chr4:5966242:A:G	0	5966242	G	A
4	chr4:5966382:A:G	0	5966382	G	A
4	chr4:5966431:C:T	0	5966431	T	C
4	chr4:5966511:A:T	0	5966511	T	A
4	chr4:5966713:T:G	0	5966713	G	T
4	chr4:5966792:A:G	0	5966792	G	A
4	chr4:5966807:A:G	0	5966807	G	A
4	chr4:5967005:T:C	0	5967005	C	T
4	chr4:5967236:T:C	0	5967236	C	T
4	chr4:5967508:A:G	0	5967508	G	A
4	chr4:5967525:A:G	0	5967525	G	A
4	chr4:5967565:C:A	0	5967565	A	C
4	chr4:5967637:T:C	0	5967637	C	T
4	chr4:5967792:T:C	0	5967792	C	T
4	chr4:5967903:C:T	0	5967903	T	C
4	chr4:5967913:G:A	0	5967913	A	G
4	chr4:5969071:A:G	0	5969071	G	A
4	chr4:5969355:T:C	0	5969355	C	T
4	chr4:5969425:A:G	0	5969425	G	A
4	chr4:5970172:G:A	0	5970172	A	G
4	chr4:5971072:A:G	0	5971072	G	A
4	chr4:5971118:A:C	0	5971118	C	A
4	chr4:5972501:T:C	0	5972501	C	T
4	chr4:5972659:A:G	0	5972659	G	A
4	chr4:5973202:A:G	0	5973202	G	A
4	chr4:5973305:A:G	0	5973305	G	A
4	chr4:5973393:C:T	0	5973393	T	C
4	chr4:5973447:A:G	0	5973447	G	A
4	chr4:5973651:G:A	0	5973651	A	G
4	chr4:5973811:G:A	0	5973811	A	G
4	chr4:5974182:C:G	0	5974182	G	C
4	chr4:5974377:C:T	0	5974377	T	C
4	chr4:5974391:C:T	0	5974391	T	C
4	chr4:5974453:AC:A	0	5974453	A	AC
4	chr4:5974487:G:A	0	5974487	A	G
4	chr4:5974995:C:T	0	5974995	T	C
4	chr4:5975238:G:A	0	5975238	A	G
4	chr4:5975263:G:T	0	5975263	T	G
4	chr4:5975290:T:C	0	5975290	C	T
4	chr4:5975619:T:C	0	5975619	C	T
4	chr4:5975735:C:T	0	5975735	T	C
4	chr4:5975826:T:C	0	5975826	C	T
4	chr4:5975839:C:A	0	5975839	A	C
4	chr4:5976315:G:A	0	5976315	A	G
4	chr4:5976437:G:C	0	5976437	C	G
4	chr4:5977187:T:C	0	5977187	C	T
4	chr4:5977313:A:T	0	5977313	T	A
4	chr4:5977344:C:A	0	5977344	A	C
4	chr4:5977456:T:A	0	5977456	A	T
4	chr4:5977526:C:G	0	5977526	G	C
4	chr4:5977738:C:T	0	5977738	T	C
4	chr4:5977747:A:G	0	5977747	G	A
4	chr4:5978283:AATTAC:A	0	5978283	A	AATTAC
4	chr4:5978383:T:C	0	5978383	C	T
4	chr4:5978843:A:T	0	5978843	T	A
4	chr4:5978867:C:T	0	5978867	T	C
4	chr4:5979277:G:A	0	5979277	A	G
4	chr4:5980062:G:A	0	5980062	A	G
4	chr4:5980122:C:T	0	5980122	T	C
4	chr4:5980381:T:C	0	5980381	C	T
4	chr4:5980822:T:A	0	5980822	A	T
4	chr4:5981326:C:T	0	5981326	T	C
4	chr4:5981470:C:T	0	5981470	T	C
4	chr4:5981543:T:A	0	5981543	A	T
4	chr4:5981639:G:A	0	5981639	A	G
4	chr4:5981829:T:TC	0	5981829	TC	T
4	chr4:5982024:A:G	0	5982024	G	A
4	chr4:5982418:C:T	0	5982418	T	C
4	chr4:5983003:C:G	0	5983003	G	C
4	chr4:5983171:G:A	0	5983171	A	G
4	chr4:5983177:C:T	0	5983177	T	C
4	chr4:5983225:G:A	0	5983225	A	G
4	chr4:5983273:C:T	0	5983273	T	C
4	chr4:5983275:A:G	0	5983275	G	A
4	chr4:5983867:TC:T	0	5983867	T	TC
4	chr4:5984612:G:C	0	5984612	C	G
4	chr4:5984907:A:G	0	5984907	G	A
4	chr4:5985216:A:G	0	5985216	G	A
4	chr4:5985370:C:T	0	5985370	T	C
4	chr4:5985384:A:G	0	5985384	G	A
4	chr4:5986008:C:T	0	5986008	T	C
4	chr4:5986300:T:C	0	5986300	C	T
4	chr4:5986352:A:G	0	5986352	G	A
4	chr4:5986401:CA:C	0	5986401	C	CA
4	chr4:5986510:A:G	0	5986510	G	A
4	chr4:5987071:C:A	0	5987071	A	C
4	chr4:5987303:T:C	0	5987303	C	T
4	chr4:5987606:A:G	0	5987606	G	A
4	chr4:5987659:C:G	0	5987659	G	C
4	chr4:5988062:TG:T	0	5988062	T	TG
4	chr4:5988383:C:A	0	5988383	A	C
4	chr4:5988612:G:A	0	5988612	A	G
4	chr4:5989064:A:G	0	5989064	G	A
4	chr4:5989657:T:C	0	5989657	C	T
4	chr4:5989702:C:T	0	5989702	T	C
4	chr4:5989749:G:A	0	5989749	A	G
4	chr4:5989887:C:A	0	5989887	A	C
4	chr4:5990246:G:A	0	5990246	A	G
4	chr4:5990359:T:C	0	5990359	C	T
4	chr4:5990575:T:G	0	5990575	G	T
4	chr4:5990719:A:G	0	5990719	G	A
4	chr4:5990829:A:G	0	5990829	G	A
4	chr4:5991220:G:T	0	5991220	T	G
4	chr4:5991336:G:A	0	5991336	A	G
4	chr4:5991347:T:C	0	5991347	C	T
4	chr4:5991406:T:C	0	5991406	C	T
4	chr4:5991469:G:A	0	5991469	A	G
4	chr4:5991582:A:G	0	5991582	G	A
4	chr4:5991597:G:A	0	5991597	A	G
4	chr4:5991714:A:T	0	5991714	T	A
4	chr4:5991783:C:T	0	5991783	T	C
4	chr4:5991813:G:T	0	5991813	T	G
4	chr4:5991995:A:G	0	5991995	G	A
4	chr4:5992139:C:T	0	5992139	T	C
4	chr4:5992149:C:T	0	5992149	T	C
4	chr4:5992150:G:A	0	5992150	A	G
4	chr4:5992170:A:G	0	5992170	G	A
4	chr4:5992193:A:G	0	5992193	G	A
4	chr4:5992208:T:C	0	5992208	C	T
4	chr4:5992297:C:T	0	5992297	T	C
4	chr4:5992337:G:A	0	5992337	A	G
4	chr4:5992438:G:T	0	5992438	T	G
4	chr4:5992665:C:A	0	5992665	A	C
4	chr4:5993012:A:G	0	5993012	G	A
4	chr4:5993228:A:G	0	5993228	G	A
4	chr4:5993260:C:T	0	5993260	T	C
4	chr4:5993304:C:T	0	5993304	T	C
4	chr4:5993387:A:G	0	5993387	G	A
4	chr4:5993464:G:A	0	5993464	A	G
4	chr4:5993501:G:A	0	5993501	A	G
4	chr4:5993528:G:T	0	5993528	T	G
4	chr4:5993544:T:C	0	5993544	C	T
4	chr4:5993580:T:G	0	5993580	G	T
4	chr4:5993650:T:C	0	5993650	C	T
4	chr4:5993674:G:A	0	5993674	A	G
4	chr4:5993744:G:A	0	5993744	A	G
4	chr4:5993870:G:A	0	5993870	A	G
4	chr4:5993933:C:T	0	5993933	T	C
4	chr4:5993949:T:C	0	5993949	C	T
4	chr4:5994109:G:A	0	5994109	A	G
4	chr4:5994240:C:T	0	5994240	T	C
4	chr4:5994262:C:T	0	5994262	T	C
4	chr4:5994377:T:C	0	5994377	C	T
4	chr4:5994578:T:C	0	5994578	C	T
4	chr4:5994591:A:G	0	5994591	G	A
4	chr4:5994691:T:C	0	5994691	C	T
4	chr4:5994778:GCAGGGTCATGGAC:G	0	5994778	G	GCAGGGTCATGGAC
4	chr4:5995216:G:A	0	5995216	A	G
4	chr4:5995787:G:T	0	5995787	T	G
4	chr4:5995858:A:G	0	5995858	G	A
4	chr4:5995876:G:T	0	5995876	T	G
4	chr4:5996027:T:C	0	5996027	C	T
4	chr4:5996167:C:T	0	5996167	T	C
4	chr4:5996338:G:A	0	5996338	A	G
4	chr4:5996592:T:C	0	5996592	C	T
4	chr4:5996690:A:T	0	5996690	T	A
4	chr4:5996875:C:T	0	5996875	T	C
4	chr4:5996966:AGT:A	0	5996966	A	AGT
4	chr4:5997079:C:T	0	5997079	T	C
4	chr4:5997151:G:A	0	5997151	A	G
4	chr4:5997176:A:G	0	5997176	G	A
4	chr4:5997184:G:A	0	5997184	A	G
4	chr4:5997185:T:C	0	5997185	C	T
4	chr4:5997212:G:C	0	5997212	C	G
4	chr4:5997327:C:T	0	5997327	T	C
4	chr4:5997360:A:G	0	5997360	G	A
4	chr4:5998082:A:G	0	5998082	G	A
4	chr4:5998120:G:C	0	5998120	C	G
4	chr4:5998216:C:T	0	5998216	T	C
4	chr4:5998228:A:G	0	5998228	G	A
4	chr4:5998851:G:A	0	5998851	A	G
4	chr4:5998964:T:C	0	5998964	C	T
4	chr4:5999437:C:T	0	5999437	T	C
4	chr4:6000981:C:A	0	6000981	A	C
4	chr4:6001441:C:T	0	6001441	T	C
4	chr4:6002248:C:T	0	6002248	T	C
4	chr4:6002258:T:C	0	6002258	C	T
4	chr4:6002590:G:A	0	6002590	A	G
4	chr4:6002706:G:A	0	6002706	A	G
4	chr4:6003027:A:C	0	6003027	C	A
4	chr4:6003103:G:A	0	6003103	A	G
4	chr4:6003194:G:A	0	6003194	A	G
4	chr4:6003285:C:T	0	6003285	T	C
4	chr4:6005242:A:G	0	6005242	G	A
4	chr4:6005257:G:C	0	6005257	C	G
4	chr4:6005864:A:G	0	6005864	G	A
4	chr4:6006215:T:C	0	6006215	C	T
4	chr4:6006424:A:C	0	6006424	C	A
4	chr4:6006543:T:C	0	6006543	C	T
4	chr4:6007882:A:G	0	6007882	G	A
4	chr4:6008273:C:T	0	6008273	T	C
4	chr4:6008717:G:A	0	6008717	A	G
4	chr4:6009434:A:G	0	6009434	G	A
4	chr4:6009547:T:C	0	6009547	C	T
4	chr4:6011459:G:C	0	6011459	C	G
4	chr4:6012049:T:G	0	6012049	G	T
4	chr4:6012110:C:A	0	6012110	A	C
4	chr4:6012148:G:A	0	6012148	A	G
4	chr4:6012625:A:G	0	6012625	G	A
4	chr4:6013509:C:T	0	6013509	T	C
4	chr4:6013784:T:C	0	6013784	C	T
4	chr4:6014128:G:A	0	6014128	A	G
4	chr4:6014337:T:A	0	6014337	A	T
4	chr4:6014400:T:C	0	6014400	C	T
4	chr4:6015221:T:G	0	6015221	G	T
4	chr4:6015361:A:G	0	6015361	G	A
4	chr4:6015441:C:T	0	6015441	T	C
4	chr4:6015817:C:T	0	6015817	T	C
4	chr4:6016514:A:C	0	6016514	C	A
4	chr4:6016630:A:G	0	6016630	G	A
4	chr4:6017164:C:T	0	6017164	T	C
4	chr4:6017319:C:T	0	6017319	T	C
4	chr4:6017889:G:A	0	6017889	A	G
4	chr4:6018463:A:G	0	6018463	G	A
4	chr4:6018664:C:T	0	6018664	T	C
4	chr4:6019602:T:A	0	6019602	A	T
4	chr4:6019916:A:C	0	6019916	C	A
4	chr4:6020146:A:G	0	6020146	G	A
4	chr4:6021880:T:C	0	6021880	C	T
4	chr4:6022379:G:A	0	6022379	A	G
4	chr4:6022622:G:A	0	6022622	A	G
4	chr4:6023929:T:C	0	6023929	C	T
4	chr4:6024039:A:G	0	6024039	G	A
4	chr4:6024331:G:A	0	6024331	A	G
4	chr4:6024829:C:T	0	6024829	T	C
4	chr4:6024854:C:T	0	6024854	T	C
4	chr4:6025047:G:A	0	6025047	A	G
4	chr4:6025738:T:A	0	6025738	A	T
4	chr4:6025919:C:A	0	6025919	A	C
4	chr4:6027111:A:G	0	6027111	G	A
4	chr4:6028327:A:G	0	6028327	G	A
4	chr4:6030391:T:C	0	6030391	C	T
4	chr4:6030451:C:T	0	6030451	T	C
4	chr4:6030508:G:A	0	6030508	A	G
4	chr4:6030916:T:A	0	6030916	A	T
4	chr4:6031211:T:A	0	6031211	A	T
4	chr4:6031471:G:A	0	6031471	A	G
4	chr4:6031491:G:A	0	6031491	A	G
4	chr4:6031930:A:G	0	6031930	G	A
4	chr4:6032312:G:A	0	6032312	A	G
4	chr4:6032354:G:C	0	6032354	C	G
4	chr4:6032558:C:T	0	6032558	T	C
4	chr4:6032858:G:A	0	6032858	A	G
4	chr4:6033087:G:C	0	6033087	C	G
4	chr4:6033482:A:G	0	6033482	G	A
4	chr4:6033713:T:A	0	6033713	A	T
4	chr4:6033726:G:A	0	6033726	A	G
4	chr4:6033974:T:C	0	6033974	C	T
4	chr4:6034347:C:T	0	6034347	T	C
4	chr4:6034531:G:A	0	6034531	A	G
4	chr4:6034576:T:C	0	6034576	C	T
4	chr4:6034755:C:T	0	6034755	T	C
4	chr4:6034847:C:T	0	6034847	T	C
4	chr4:6035034:A:G	0	6035034	G	A
4	chr4:6035347:G:A	0	6035347	A	G
4	chr4:6035435:T:C	0	6035435	C	T
4	chr4:6036209:T:G	0	6036209	G	T
4	chr4:6036617:AG:A	0	6036617	A	AG
4	chr4:6038878:G:A	0	6038878	A	G
4	chr4:6038886:G:A	0	6038886	A	G
4	chr4:6038948:T:C	0	6038948	C	T
4	chr4:6038969:T:G	0	6038969	G	T
4	chr4:6039232:G:A	0	6039232	A	G
4	chr4:6039476:G:A	0	6039476	A	G
4	chr4:6039612:T:C	0	6039612	C	T
4	chr4:6040827:A:T	0	6040827	T	A
4	chr4:6040921:G:A	0	6040921	A	G
4	chr4:6041005:A:G	0	6041005	G	A
4	chr4:6041358:T:C	0	6041358	C	T
4	chr4:6041926:C:G	0	6041926	G	C
4	chr4:6042136:C:G	0	6042136	G	C
4	chr4:6043367:G:T	0	6043367	T	G
4	chr4:6043430:C:G	0	6043430	G	C
4	chr4:6044187:C:CA	0	6044187	CA	C
4	chr4:6044448:TCTGTGCCAGCCACGGTGGCAGCACCCAGCACC:T	0	6044448	T	TCTGTGCCAGCCACGGTGGCAGCACCCAGCACC
4	chr4:6045140:G:A	0	6045140	A	G
4	chr4:6045488:T:G	0	6045488	G	T
4	chr4:6045609:A:C	0	6045609	C	A
4	chr4:6046030:T:C	0	6046030	C	T
4	chr4:6046174:G:A	0	6046174	A	G
4	chr4:6046290:G:A	0	6046290	A	G
4	chr4:6047116:G:A	0	6047116	A	G
4	chr4:6047303:A:G	0	6047303	G	A
4	chr4:6047389:G:A	0	6047389	A	G
4	chr4:6048365:T:C	0	6048365	C	T
4	chr4:6049032:T:G	0	6049032	G	T
4	chr4:6049697:A:G	0	6049697	G	A
4	chr4:6050785:C:T	0	6050785	T	C
4	chr4:6051108:C:T	0	6051108	T	C
4	chr4:6051773:G:A	0	6051773	A	G
4	chr4:6051932:G:A	0	6051932	A	G
4	chr4:6052992:C:G	0	6052992	G	C
4	chr4:6054369:T:A	0	6054369	A	T
4	chr4:6054652:T:C	0	6054652	C	T
4	chr4:6054679:T:C	0	6054679	C	T
4	chr4:6055292:G:A	0	6055292	A	G
4	chr4:6056475:C:T	0	6056475	T	C
4	chr4:6056574:G:A	0	6056574	A	G
4	chr4:6056893:C:T	0	6056893	T	C
4	chr4:6056974:A:G	0	6056974	G	A
4	chr4:6057005:C:T	0	6057005	T	C
4	chr4:6057465:C:T	0	6057465	T	C
4	chr4:6057499:A:G	0	6057499	G	A
4	chr4:6057895:T:C	0	6057895	C	T
4	chr4:6057982:C:T	0	6057982	T	C
4	chr4:6058049:G:A	0	6058049	A	G
4	chr4:6058125:A:T	0	6058125	T	A
4	chr4:6058773:T:A	0	6058773	A	T
4	chr4:6059165:A:G	0	6059165	G	A
4	chr4:6059519:A:G	0	6059519	G	A
4	chr4:6059878:G:C	0	6059878	C	G
4	chr4:6060197:A:G	0	6060197	G	A
4	chr4:6060334:T:C	0	6060334	C	T
4	chr4:6060390:T:A	0	6060390	A	T
4	chr4:6060912:G:T	0	6060912	T	G
4	chr4:6061054:G:A	0	6061054	A	G
4	chr4:6061094:T:C	0	6061094	C	T
4	chr4:6061123:G:A	0	6061123	A	G
4	chr4:6061195:T:C	0	6061195	C	T
4	chr4:6061322:C:A	0	6061322	A	C
4	chr4:6061529:G:C	0	6061529	C	G
4	chr4:6061588:T:C	0	6061588	C	T
4	chr4:6063266:G:T	0	6063266	T	G
4	chr4:6063440:T:C	0	6063440	C	T
4	chr4:6064034:T:C	0	6064034	C	T
4	chr4:6066125:C:G	0	6066125	G	C
4	chr4:6066220:C:A	0	6066220	A	C
4	chr4:6066221:C:CAG	0	6066221	CAG	C
4	chr4:6066540:C:T	0	6066540	T	C
4	chr4:6066626:C:T	0	6066626	T	C
4	chr4:6066768:C:T	0	6066768	T	C
4	chr4:6067196:A:G	0	6067196	G	A
4	chr4:6067887:A:G	0	6067887	G	A
4	chr4:6068427:T:C	0	6068427	C	T
4	chr4:6068733:C:T	0	6068733	T	C
4	chr4:6068850:G:A	0	6068850	A	G
4	chr4:6068949:T:C	0	6068949	C	T
4	chr4:6070168:C:T	0	6070168	T	C
4	chr4:6071534:T:G	0	6071534	G	T
4	chr4:6072562:G:A	0	6072562	A	G
4	chr4:6072855:G:T	0	6072855	T	G
4	chr4:6073743:C:T	0	6073743	T	C
4	chr4:6074292:G:C	0	6074292	C	G
4	chr4:6074699:G:A	0	6074699	A	G
4	chr4:6075185:GA:G	0	6075185	G	GA
4	chr4:6075907:C:T	0	6075907	T	C
4	chr4:6076772:A:G	0	6076772	G	A
4	chr4:6076933:C:T	0	6076933	T	C
4	chr4:6078099:A:C	0	6078099	C	A
4	chr4:6079090:T:C	0	6079090	C	T
4	chr4:6079295:G:C	0	6079295	C	G
4	chr4:6081080:G:A	0	6081080	A	G
4	chr4:6082215:T:C	0	6082215	C	T
4	chr4:6082465:T:C	0	6082465	C	T
4	chr4:6082599:C:A	0	6082599	A	C
4	chr4:6083132:G:A	0	6083132	A	G
4	chr4:6083704:A:C	0	6083704	C	A
4	chr4:6083933:A:G	0	6083933	G	A
4	chr4:6084250:A:G	0	6084250	G	A
4	chr4:6084539:T:A	0	6084539	A	T
4	chr4:6085644:G:A	0	6085644	A	G
4	chr4:6086146:C:T	0	6086146	T	C
4	chr4:6086358:T:C	0	6086358	C	T
4	chr4:6086829:G:A	0	6086829	A	G
4	chr4:6087229:T:C	0	6087229	C	T
4	chr4:6087669:A:G	0	6087669	G	A
4	chr4:6088315:G:A	0	6088315	A	G
4	chr4:6088610:C:T	0	6088610	T	C
4	chr4:6089585:C:T	0	6089585	T	C
4	chr4:6093817:G:A	0	6093817	A	G
4	chr4:6093820:G:A	0	6093820	A	G
4	chr4:6094719:C:T	0	6094719	T	C
4	chr4:6094963:G:A	0	6094963	A	G
4	chr4:6095568:A:G	0	6095568	G	A
4	chr4:6095636:T:C	0	6095636	C	T
4	chr4:6096125:G:A	0	6096125	A	G
4	chr4:6096657:A:T	0	6096657	T	A
4	chr4:6097204:C:G	0	6097204	G	C
4	chr4:6097976:A:T	0	6097976	T	A
4	chr4:6098324:C:T	0	6098324	T	C
4	chr4:6098363:G:A	0	6098363	A	G
4	chr4:6098940:T:C	0	6098940	C	T
4	chr4:6099595:C:G	0	6099595	G	C
4	chr4:6099755:C:A	0	6099755	A	C
4	chr4:6100312:T:C	0	6100312	C	T
4	chr4:6100996:T:A	0	6100996	A	T
4	chr4:6101490:T:A	0	6101490	A	T
4	chr4:6102093:A:C	0	6102093	C	A
4	chr4:6102497:CT:C	0	6102497	C	CT
4	chr4:6102847:C:A	0	6102847	A	C
4	chr4:6102851:A:G	0	6102851	G	A
4	chr4:6102879:G:A	0	6102879	A	G
4	chr4:6102899:A:G	0	6102899	G	A
4	chr4:6104303:A:G	0	6104303	G	A
4	chr4:6104695:A:C	0	6104695	C	A
4	chr4:6104708:G:A	0	6104708	A	G
4	chr4:6104812:G:A	0	6104812	A	G
4	chr4:6105017:A:C	0	6105017	C	A
4	chr4:6105254:C:T	0	6105254	T	C
4	chr4:6106159:C:T	0	6106159	T	C
4	chr4:6106720:C:T	0	6106720	T	C
4	chr4:6107672:G:T	0	6107672	T	G
4	chr4:6107736:T:C	0	6107736	C	T
4	chr4:6107887:A:G	0	6107887	G	A
4	chr4:6108497:C:T	0	6108497	T	C
4	chr4:6108547:T:C	0	6108547	C	T
4	chr4:6109961:AAT:A	0	6109961	A	AAT
4	chr4:6110533:T:G	0	6110533	G	T
4	chr4:6110740:G:A	0	6110740	A	G
4	chr4:6111236:C:G	0	6111236	G	C
4	chr4:6111647:G:A	0	6111647	A	G
4	chr4:6111685:C:G	0	6111685	G	C
4	chr4:6111832:C:T	0	6111832	T	C
4	chr4:6112140:T:A	0	6112140	A	T
4	chr4:6112515:T:C	0	6112515	C	T
4	chr4:6112693:G:T	0	6112693	T	G
4	chr4:6112694:C:A	0	6112694	A	C
4	chr4:6113667:C:T	0	6113667	T	C
4	chr4:6114370:A:G	0	6114370	G	A
4	chr4:6114541:T:C	0	6114541	C	T
4	chr4:6114729:A:G	0	6114729	G	A
4	chr4:6114981:T:C	0	6114981	C	T
4	chr4:6115364:C:T	0	6115364	T	C
4	chr4:6115766:A:T	0	6115766	T	A
4	chr4:6115814:A:G	0	6115814	G	A
4	chr4:6116234:T:C	0	6116234	C	T
4	chr4:6116616:C:CA	0	6116616	CA	C
4	chr4:6116764:T:C	0	6116764	C	T
4	chr4:6117232:C:T	0	6117232	T	C
4	chr4:6117335:A:T	0	6117335	T	A
4	chr4:6117495:A:G	0	6117495	G	A
4	chr4:6117541:C:T	0	6117541	T	C
4	chr4:6117663:C:T	0	6117663	T	C
4	chr4:6118402:G:T	0	6118402	T	G
4	chr4:6118538:A:G	0	6118538	G	A
4	chr4:6118815:A:C	0	6118815	C	A
4	chr4:6118818:G:A	0	6118818	A	G
4	chr4:6120110:T:C	0	6120110	C	T
4	chr4:6120331:G:A	0	6120331	A	G
4	chr4:6120408:C:T	0	6120408	T	C
4	chr4:6121017:T:C	0	6121017	C	T
4	chr4:6121958:T:C	0	6121958	C	T
4	chr4:6122275:G:A	0	6122275	A	G
4	chr4:6123503:A:G	0	6123503	G	A
4	chr4:6124822:G:T	0	6124822	T	G
4	chr4:6125139:C:T	0	6125139	T	C
4	chr4:6128707:G:A	0	6128707	A	G
4	chr4:6130085:G:A	0	6130085	A	G
4	chr4:6130481:A:G	0	6130481	G	A
4	chr4:6132198:A:G	0	6132198	G	A
4	chr4:6132468:C:A	0	6132468	A	C
4	chr4:6132555:T:C	0	6132555	C	T
4	chr4:6133594:G:A	0	6133594	A	G
4	chr4:6133779:T:C	0	6133779	C	T
4	chr4:6133813:C:G	0	6133813	G	C
4	chr4:6137483:C:T	0	6137483	T	C
4	chr4:6137974:T:G	0	6137974	G	T
4	chr4:6138612:C:T	0	6138612	T	C
4	chr4:6138879:C:T	0	6138879	T	C
4	chr4:6138901:C:T	0	6138901	T	C
4	chr4:6139635:A:G	0	6139635	G	A
4	chr4:6139811:G:T	0	6139811	T	G
4	chr4:6140234:A:G	0	6140234	G	A
4	chr4:6140322:C:G	0	6140322	G	C
4	chr4:6140887:A:G	0	6140887	G	A
4	chr4:6141256:C:T	0	6141256	T	C
4	chr4:6141500:G:A	0	6141500	A	G
4	chr4:6142230:T:C	0	6142230	C	T
4	chr4:6142313:T:C	0	6142313	C	T
4	chr4:6142953:T:C	0	6142953	C	T
4	chr4:6143321:T:C	0	6143321	C	T
4	chr4:6143679:T:C	0	6143679	C	T
4	chr4:6144428:T:C	0	6144428	C	T
4	chr4:6144914:A:G	0	6144914	G	A
4	chr4:6145025:C:G	0	6145025	G	C
4	chr4:6145144:C:T	0	6145144	T	C
4	chr4:6145634:A:G	0	6145634	G	A
4	chr4:6145759:A:G	0	6145759	G	A
4	chr4:6145767:T:C	0	6145767	C	T
4	chr4:6148171:G:T	0	6148171	T	G
4	chr4:6148507:C:T	0	6148507	T	C
4	chr4:6148838:T:C	0	6148838	C	T
4	chr4:6149073:A:G	0	6149073	G	A
4	chr4:6149113:G:C	0	6149113	C	G
4	chr4:6149527:C:T	0	6149527	T	C
4	chr4:6149650:T:C	0	6149650	C	T
4	chr4:6149664:CAAAGTA:C	0	6149664	C	CAAAGTA
4	chr4:6149990:G:A	0	6149990	A	G
4	chr4:6150444:A:G	0	6150444	G	A
4	chr4:6151078:G:A	0	6151078	A	G
4	chr4:6152057:C:T	0	6152057	T	C
4	chr4:6152274:A:G	0	6152274	G	A
4	chr4:6152383:A:G	0	6152383	G	A
4	chr4:6152763:G:A	0	6152763	A	G
4	chr4:6153159:T:C	0	6153159	C	T
4	chr4:6153195:A:G	0	6153195	G	A
4	chr4:6153460:C:T	0	6153460	T	C
4	chr4:6153613:G:A	0	6153613	A	G
4	chr4:6153788:G:C	0	6153788	C	G
4	chr4:6153805:C:T	0	6153805	T	C
4	chr4:6154200:A:G	0	6154200	G	A
4	chr4:6154270:T:C	0	6154270	C	T
4	chr4:6154356:A:G	0	6154356	G	A
4	chr4:6155081:G:A	0	6155081	A	G
4	chr4:6155637:G:T	0	6155637	T	G
4	chr4:6155768:T:A	0	6155768	A	T
4	chr4:6155843:T:C	0	6155843	C	T
4	chr4:6155846:C:T	0	6155846	T	C
4	chr4:6155971:G:A	0	6155971	A	G
4	chr4:6156015:A:G	0	6156015	G	A
4	chr4:6156943:C:T	0	6156943	T	C
4	chr4:6157146:A:G	0	6157146	G	A
4	chr4:6157254:T:C	0	6157254	C	T
4	chr4:6157509:T:C	0	6157509	C	T
4	chr4:6157741:A:C	0	6157741	C	A
4	chr4:6158076:T:A	0	6158076	A	T
4	chr4:6158227:T:C	0	6158227	C	T
4	chr4:6158818:G:T	0	6158818	T	G
4	chr4:6158821:A:G	0	6158821	G	A
4	chr4:6158837:T:C	0	6158837	C	T
4	chr4:6159181:G:C	0	6159181	C	G
4	chr4:6159365:C:T	0	6159365	T	C
4	chr4:6159547:C:T	0	6159547	T	C
4	chr4:6159704:T:C	0	6159704	C	T
4	chr4:6159940:C:T	0	6159940	T	C
4	chr4:6159966:G:A	0	6159966	A	G
4	chr4:6160237:A:T	0	6160237	T	A
4	chr4:6160476:G:C	0	6160476	C	G
4	chr4:6160728:C:T	0	6160728	T	C
4	chr4:6160743:C:T	0	6160743	T	C
4	chr4:6162001:C:T	0	6162001	T	C
4	chr4:6162013:A:G	0	6162013	G	A
4	chr4:6162438:A:G	0	6162438	G	A
4	chr4:6162662:C:T	0	6162662	T	C
4	chr4:6162723:A:G	0	6162723	G	A
4	chr4:6163112:T:C	0	6163112	C	T
4	chr4:6163293:CTG:C	0	6163293	C	CTG
4	chr4:6164378:T:C	0	6164378	C	T
4	chr4:6164383:G:A	0	6164383	A	G
4	chr4:6164590:A:G	0	6164590	G	A
4	chr4:6164620:C:T	0	6164620	T	C
4	chr4:6164628:A:G	0	6164628	G	A
4	chr4:6164729:A:G	0	6164729	G	A
4	chr4:6165229:T:C	0	6165229	C	T
4	chr4:6165609:T:A	0	6165609	A	T
4	chr4:6165777:T:TA	0	6165777	TA	T
4	chr4:6165973:G:A	0	6165973	A	G
4	chr4:6166245:T:C	0	6166245	C	T
4	chr4:6166307:G:A	0	6166307	A	G
4	chr4:6166428:A:G	0	6166428	G	A
4	chr4:6166833:C:G	0	6166833	G	C
4	chr4:6167083:G:T	0	6167083	T	G
4	chr4:6168097:A:G	0	6168097	G	A
4	chr4:6168631:C:T	0	6168631	T	C
4	chr4:6169184:A:G	0	6169184	G	A
4	chr4:6169418:G:GCT	0	6169418	GCT	G
4	chr4:6169426:C:T	0	6169426	T	C
4	chr4:6169503:C:T	0	6169503	T	C
4	chr4:6169710:T:C	0	6169710	C	T
4	chr4:6171249:C:T	0	6171249	T	C
4	chr4:6173671:T:G	0	6173671	G	T
4	chr4:6174067:C:T	0	6174067	T	C
4	chr4:6174483:G:A	0	6174483	A	G
4	chr4:6174835:C:T	0	6174835	T	C
4	chr4:6174836:C:T	0	6174836	T	C
4	chr4:6175129:T:A	0	6175129	A	T
4	chr4:6175329:T:C	0	6175329	C	T
4	chr4:6175408:C:T	0	6175408	T	C
4	chr4:6175895:C:A	0	6175895	A	C
4	chr4:6175952:T:C	0	6175952	C	T
4	chr4:6177769:C:T	0	6177769	T	C
4	chr4:6177984:C:T	0	6177984	T	C
4	chr4:6177986:G:A	0	6177986	A	G
4	chr4:6178606:A:C	0	6178606	C	A
4	chr4:6178913:G:A	0	6178913	A	G
4	chr4:6178987:G:C	0	6178987	C	G
4	chr4:6180031:G:T	0	6180031	T	G
4	chr4:6180583:G:A	0	6180583	A	G
4	chr4:6180990:G:A	0	6180990	A	G
4	chr4:6181087:C:A	0	6181087	A	C
4	chr4:6181457:T:G	0	6181457	G	T
4	chr4:6181988:G:A	0	6181988	A	G
4	chr4:6183140:A:C	0	6183140	C	A
4	chr4:6183335:C:T	0	6183335	T	C
4	chr4:6184089:A:C	0	6184089	C	A
4	chr4:6184748:T:C	0	6184748	C	T
4	chr4:6184761:C:T	0	6184761	T	C
4	chr4:6185100:A:G	0	6185100	G	A
4	chr4:6185945:G:A	0	6185945	A	G
4	chr4:6186896:C:T	0	6186896	T	C
4	chr4:6186940:C:T	0	6186940	T	C
4	chr4:6187243:A:G	0	6187243	G	A
4	chr4:6187627:G:C	0	6187627	C	G
4	chr4:6188249:C:T	0	6188249	T	C
4	chr4:6188290:A:C	0	6188290	C	A
4	chr4:6189324:C:T	0	6189324	T	C
4	chr4:6189446:C:A	0	6189446	A	C
4	chr4:6190026:C:G	0	6190026	G	C
4	chr4:6190391:A:G	0	6190391	G	A
4	chr4:6191730:G:A	0	6191730	A	G
4	chr4:6192025:C:T	0	6192025	T	C
4	chr4:6192027:G:A	0	6192027	A	G
4	chr4:6192526:A:G	0	6192526	G	A
4	chr4:6192756:G:A	0	6192756	A	G
4	chr4:6193305:T:C	0	6193305	C	T
4	chr4:6193753:G:A	0	6193753	A	G
4	chr4:6193943:T:C	0	6193943	C	T
4	chr4:6194268:T:C	0	6194268	C	T
4	chr4:6194318:A:G	0	6194318	G	A
4	chr4:6194685:A:G	0	6194685	G	A
4	chr4:6194694:C:T	0	6194694	T	C
4	chr4:6195134:C:G	0	6195134	G	C
4	chr4:6195358:T:C	0	6195358	C	T
4	chr4:6197984:A:C	0	6197984	C	A
4	chr4:6198055:C:T	0	6198055	T	C
4	chr4:6198253:G:A	0	6198253	A	G
4	chr4:6198343:A:G	0	6198343	G	A
4	chr4:6198708:T:C	0	6198708	C	T
4	chr4:6199041:C:T	0	6199041	T	C
4	chr4:6201022:C:G	0	6201022	G	C
4	chr4:6201087:A:G	0	6201087	G	A
4	chr4:6201340:G:C	0	6201340	C	G
4	chr4:6201429:A:C	0	6201429	C	A
4	chr4:6201431:A:G	0	6201431	G	A
4	chr4:6202163:G:A	0	6202163	A	G
4	chr4:6202347:T:C	0	6202347	C	T
4	chr4:6202766:T:C	0	6202766	C	T
4	chr4:6204427:A:G	0	6204427	G	A
4	chr4:6205819:C:G	0	6205819	G	C
4	chr4:6205878:T:C	0	6205878	C	T
4	chr4:6207393:AGCTTGAGCTGCAGCAG:A	0	6207393	A	AGCTTGAGCTGCAGCAG
4	chr4:6207684:A:G	0	6207684	G	A
4	chr4:6207724:T:C	0	6207724	C	T
4	chr4:6208083:AC:A	0	6208083	A	AC
4	chr4:6208127:C:T	0	6208127	T	C
4	chr4:6208375:C:T	0	6208375	T	C
4	chr4:6208569:T:C	0	6208569	C	T
4	chr4:6208923:T:C	0	6208923	C	T
4	chr4:6209955:A:T	0	6209955	T	A
4	chr4:6210128:T:A	0	6210128	A	T
4	chr4:6211895:G:A	0	6211895	A	G
4	chr4:6212874:G:A	0	6212874	A	G
4	chr4:6213153:AG:A	0	6213153	A	AG
4	chr4:6214114:G:A	0	6214114	A	G
4	chr4:6214313:TC:T	0	6214313	T	TC
4	chr4:6215228:C:G	0	6215228	G	C
4	chr4:6215641:C:A	0	6215641	A	C
4	chr4:6216008:G:A	0	6216008	A	G
4	chr4:6216088:T:C	0	6216088	C	T
4	chr4:6216348:A:C	0	6216348	C	A
4	chr4:6216463:G:A	0	6216463	A	G
4	chr4:6216628:A:G	0	6216628	G	A
4	chr4:6216994:T:C	0	6216994	C	T
4	chr4:6217607:A:G	0	6217607	G	A
4	chr4:6218014:A:G	0	6218014	G	A
4	chr4:6219887:T:G	0	6219887	G	T
4	chr4:6220059:A:C	0	6220059	C	A
4	chr4:6220201:G:A	0	6220201	A	G
4	chr4:6220378:A:T	0	6220378	T	A
4	chr4:6220864:T:A	0	6220864	A	T
4	chr4:6222116:T:C	0	6222116	C	T
4	chr4:6222146:T:C	0	6222146	C	T
4	chr4:6222158:C:A	0	6222158	A	C
4	chr4:6222497:G:A	0	6222497	A	G
4	chr4:6222909:A:G	0	6222909	G	A
4	chr4:6222967:A:G	0	6222967	G	A
4	chr4:6223470:G:A	0	6223470	A	G
4	chr4:6224335:G:T	0	6224335	T	G
4	chr4:6224375:A:G	0	6224375	G	A
4	chr4:6224483:G:A	0	6224483	A	G
4	chr4:6225191:T:G	0	6225191	G	T
4	chr4:6225299:G:A	0	6225299	A	G
4	chr4:6225805:T:C	0	6225805	C	T
4	chr4:6225901:C:T	0	6225901	T	C
4	chr4:6225928:A:T	0	6225928	T	A
4	chr4:6225978:A:G	0	6225978	G	A
4	chr4:6226055:C:T	0	6226055	T	C
4	chr4:6226233:T:C	0	6226233	C	T
4	chr4:6226390:T:G	0	6226390	G	T
4	chr4:6226391:C:T	0	6226391	T	C
4	chr4:6226499:A:G	0	6226499	G	A
4	chr4:6226532:C:T	0	6226532	T	C
4	chr4:6226667:A:G	0	6226667	G	A
4	chr4:6226770:G:T	0	6226770	T	G
4	chr4:6226797:T:G	0	6226797	G	T
4	chr4:6227862:A:G	0	6227862	G	A
4	chr4:6227917:T:A	0	6227917	A	T
4	chr4:6228510:T:C	0	6228510	C	T
4	chr4:6228540:T:C	0	6228540	C	T
4	chr4:6229511:T:C	0	6229511	C	T
4	chr4:6229813:G:A	0	6229813	A	G
4	chr4:6231343:G:A	0	6231343	A	G
4	chr4:6232391:G:A	0	6232391	A	G
4	chr4:6234552:G:A	0	6234552	A	G
4	chr4:6234645:A:T	0	6234645	T	A
4	chr4:6235415:C:T	0	6235415	T	C
4	chr4:6236081:A:G	0	6236081	G	A
4	chr4:6236246:G:A	0	6236246	A	G
4	chr4:6237288:T:A	0	6237288	A	T
4	chr4:6237313:AG:A	0	6237313	A	AG
4	chr4:6238179:G:A	0	6238179	A	G
4	chr4:6238215:G:A	0	6238215	A	G
4	chr4:6238650:G:A	0	6238650	A	G
4	chr4:6238691:A:C	0	6238691	C	A
4	chr4:6239202:T:C	0	6239202	C	T
4	chr4:6240220:A:G	0	6240220	G	A
4	chr4:6240586:G:A	0	6240586	A	G
4	chr4:6241282:C:A	0	6241282	A	C
4	chr4:6241919:T:C	0	6241919	C	T
4	chr4:6242698:C:T	0	6242698	T	C
4	chr4:6242808:C:CAGTG	0	6242808	CAGTG	C
4	chr4:6243063:G:T	0	6243063	T	G
4	chr4:6243206:C:T	0	6243206	T	C
4	chr4:6243490:G:A	0	6243490	A	G
4	chr4:6243891:T:A	0	6243891	A	T
4	chr4:6244005:G:T	0	6244005	T	G
4	chr4:6244080:TGA:T	0	6244080	T	TGA
4	chr4:6244645:C:T	0	6244645	T	C
4	chr4:6244704:G:A	0	6244704	A	G
4	chr4:6244816:T:C	0	6244816	C	T
4	chr4:6244858:C:A	0	6244858	A	C
4	chr4:6245232:G:A	0	6245232	A	G
4	chr4:6245318:A:C	0	6245318	C	A
4	chr4:6245721:C:T	0	6245721	T	C
4	chr4:6245959:T:C	0	6245959	C	T
4	chr4:6246376:C:T	0	6246376	T	C
4	chr4:6246431:G:C	0	6246431	C	G
4	chr4:6246802:T:C	0	6246802	C	T
4	chr4:6247475:A:T	0	6247475	T	A
4	chr4:6248455:T:C	0	6248455	C	T
4	chr4:6248654:A:G	0	6248654	G	A
4	chr4:6248708:C:A	0	6248708	A	C
4	chr4:6249178:G:A	0	6249178	A	G
4	chr4:6250283:G:A	0	6250283	A	G
4	chr4:6250344:T:C	0	6250344	C	T
4	chr4:6250383:G:A	0	6250383	A	G
4	chr4:6251004:T:C	0	6251004	C	T
4	chr4:6251025:C:T	0	6251025	T	C
4	chr4:6251160:T:C	0	6251160	C	T
4	chr4:6251243:A:G	0	6251243	G	A
4	chr4:6252921:CT:C	0	6252921	C	CT
4	chr4:6252971:C:G	0	6252971	G	C
4	chr4:6253245:A:T	0	6253245	T	A
4	chr4:6253586:C:T	0	6253586	T	C
4	chr4:6254210:G:T	0	6254210	T	G
4	chr4:6254257:A:G	0	6254257	G	A
4	chr4:6254403:A:G	0	6254403	G	A
4	chr4:6254902:G:A	0	6254902	A	G
4	chr4:6255184:T:G	0	6255184	G	T
4	chr4:6255461:C:T	0	6255461	T	C
4	chr4:6255529:G:A	0	6255529	A	G
4	chr4:6256107:G:C	0	6256107	C	G
4	chr4:6256425:C:A	0	6256425	A	C
4	chr4:6257218:T:C	0	6257218	C	T
4	chr4:6257341:C:CTGT	0	6257341	CTGT	C
4	chr4:6258098:T:A	0	6258098	A	T
4	chr4:6258161:G:A	0	6258161	A	G
4	chr4:6258638:A:G	0	6258638	G	A
4	chr4:6261128:G:T	0	6261128	T	G
4	chr4:6261981:G:T	0	6261981	T	G
4	chr4:6262269:C:T	0	6262269	T	C
4	chr4:6262661:C:T	0	6262661	T	C
4	chr4:6262667:C:T	0	6262667	T	C
4	chr4:6262817:C:T	0	6262817	T	C
4	chr4:6263038:T:C	0	6263038	C	T
4	chr4:6263470:T:C	0	6263470	C	T
4	chr4:6265274:C:T	0	6265274	T	C
4	chr4:6265360:T:C	0	6265360	C	T
4	chr4:6266757:G:A	0	6266757	A	G
4	chr4:6269316:A:T	0	6269316	T	A
4	chr4:6269344:T:C	0	6269344	C	T
4	chr4:6269423:C:G	0	6269423	G	C
4	chr4:6270099:T:C	0	6270099	C	T
4	chr4:6270579:T:C	0	6270579	C	T
4	chr4:6270991:G:A	0	6270991	A	G
4	chr4:6272075:T:G	0	6272075	G	T
4	chr4:6274008:G:A	0	6274008	A	G
4	chr4:6274055:TC:T	0	6274055	T	TC
4	chr4:6274854:G:A	0	6274854	A	G
4	chr4:6274903:G:C	0	6274903	C	G
4	chr4:6275025:A:G	0	6275025	G	A
4	chr4:6275322:G:A	0	6275322	A	G
4	chr4:6276492:G:A	0	6276492	A	G
4	chr4:6277320:C:T	0	6277320	T	C
4	chr4:6278682:C:T	0	6278682	T	C
4	chr4:6279731:A:C	0	6279731	C	A
4	chr4:6279769:A:G	0	6279769	G	A
4	chr4:6280048:G:A	0	6280048	A	G
4	chr4:6280051:CAG:C	0	6280051	C	CAG
4	chr4:6280234:C:T	0	6280234	T	C
4	chr4:6280430:T:C	0	6280430	C	T
4	chr4:6280580:C:T	0	6280580	T	C
4	chr4:6280614:A:G	0	6280614	G	A
4	chr4:6280666:A:G	0	6280666	G	A
4	chr4:6280691:CTGTGCTAAGTG:C	0	6280691	C	CTGTGCTAAGTG
4	chr4:6280746:T:C	0	6280746	C	T
4	chr4:6280869:C:T	0	6280869	T	C
4	chr4:6281394:C:A	0	6281394	A	C
4	chr4:6281411:A:G	0	6281411	G	A
4	chr4:6281526:T:C	0	6281526	C	T
4	chr4:6281627:C:T	0	6281627	T	C
4	chr4:6281733:C:T	0	6281733	T	C
4	chr4:6281746:T:C	0	6281746	C	T
4	chr4:6281930:G:A	0	6281930	A	G
4	chr4:6282906:A:G	0	6282906	G	A
4	chr4:6283238:A:G	0	6283238	G	A
4	chr4:6283504:C:G	0	6283504	G	C
4	chr4:6283988:A:G	0	6283988	G	A
4	chr4:6284168:G:A	0	6284168	A	G
4	chr4:6284360:T:C	0	6284360	C	T
4	chr4:6285602:C:T	0	6285602	T	C
4	chr4:6285729:C:T	0	6285729	T	C
4	chr4:6286238:G:A	0	6286238	A	G
4	chr4:6286511:A:G	0	6286511	G	A
4	chr4:6288867:T:C	0	6288867	C	T
4	chr4:6289276:C:G	0	6289276	G	C
4	chr4:6290010:G:C	0	6290010	C	G
4	chr4:6290176:G:T	0	6290176	T	G
4	chr4:6290293:A:C	0	6290293	C	A
4	chr4:6290916:G:C	0	6290916	C	G
4	chr4:6291182:C:T	0	6291182	T	C
4	chr4:6291188:A:G	0	6291188	G	A
4	chr4:6291623:T:C	0	6291623	C	T
4	chr4:6291719:T:C	0	6291719	C	T
4	chr4:6291747:A:G	0	6291747	G	A
4	chr4:6291969:C:G	0	6291969	G	C
4	chr4:6292111:A:G	0	6292111	G	A
4	chr4:6292192:C:G	0	6292192	G	C
4	chr4:6292240:G:A	0	6292240	A	G
4	chr4:6292274:A:G	0	6292274	G	A
4	chr4:6292368:A:G	0	6292368	G	A
4	chr4:6292397:G:T	0	6292397	T	G
4	chr4:6292412:A:AC	0	6292412	AC	A
4	chr4:6292790:C:T	0	6292790	T	C
4	chr4:6292817:A:G	0	6292817	G	A
4	chr4:6292880:G:A	0	6292880	A	G
4	chr4:6293032:G:A	0	6293032	A	G
4	chr4:6293337:A:G	0	6293337	G	A
4	chr4:6293360:T:A	0	6293360	A	T
4	chr4:6293490:T:C	0	6293490	C	T
4	chr4:6293681:G:A	0	6293681	A	G
4	chr4:6293724:A:G	0	6293724	G	A
4	chr4:6293822:C:T	0	6293822	T	C
4	chr4:6294004:A:ATC	0	6294004	ATC	A
4	chr4:6294023:A:G	0	6294023	G	A
4	chr4:6294048:C:T	0	6294048	T	C
4	chr4:6294096:A:G	0	6294096	G	A
4	chr4:6294126:C:T	0	6294126	T	C
4	chr4:6294258:G:A	0	6294258	A	G
4	chr4:6294479:CA:C	0	6294479	C	CA
4	chr4:6294616:A:G	0	6294616	G	A
4	chr4:6294720:G:T	0	6294720	T	G
4	chr4:6295919:A:C	0	6295919	C	A
4	chr4:6296648:C:T	0	6296648	T	C
4	chr4:6296915:G:A	0	6296915	A	G
4	chr4:6298186:C:T	0	6298186	T	C
4	chr4:6298213:C:T	0	6298213	T	C
4	chr4:6299307:C:G	0	6299307	G	C
4	chr4:6299331:G:A	0	6299331	A	G
4	chr4:6300472:C:T	0	6300472	T	C
4	chr4:6300818:C:T	0	6300818	T	C
4	chr4:6301295:C:T	0	6301295	T	C
4	chr4:6302117:G:A	0	6302117	A	G
4	chr4:6302559:C:T	0	6302559	T	C
4	chr4:6302721:G:A	0	6302721	A	G
4	chr4:6303072:G:C	0	6303072	C	G
4	chr4:6304267:T:C	0	6304267	C	T
4	chr4:6304417:C:A	0	6304417	A	C
4	chr4:6305900:G:A	0	6305900	A	G
4	chr4:6305942:G:A	0	6305942	A	G
4	chr4:6306293:G:A	0	6306293	A	G
4	chr4:6307035:T:C	0	6307035	C	T
4	chr4:6307039:G:A	0	6307039	A	G
4	chr4:6308640:A:C	0	6308640	C	A
4	chr4:6309313:T:C	0	6309313	C	T
4	chr4:6309946:C:T	0	6309946	T	C
4	chr4:6309988:G:A	0	6309988	A	G
4	chr4:6310277:G:T	0	6310277	T	G
4	chr4:6310352:C:G	0	6310352	G	C
4	chr4:6310448:T:C	0	6310448	C	T
4	chr4:6310801:C:G	0	6310801	G	C
4	chr4:6312121:T:C	0	6312121	C	T
4	chr4:6312297:C:T	0	6312297	T	C
4	chr4:6312392:T:A	0	6312392	A	T
4	chr4:6313057:C:T	0	6313057	T	C
4	chr4:6313127:A:G	0	6313127	G	A
4	chr4:6313165:A:G	0	6313165	G	A
4	chr4:6313360:T:G	0	6313360	G	T
4	chr4:6313605:C:T	0	6313605	T	C
4	chr4:6313663:A:C	0	6313663	C	A
4	chr4:6313679:A:G	0	6313679	G	A
4	chr4:6313836:T:C	0	6313836	C	T
4	chr4:6314310:C:T	0	6314310	T	C
4	chr4:6314613:A:G	0	6314613	G	A
4	chr4:6314614:T:C	0	6314614	C	T
4	chr4:6314623:G:A	0	6314623	A	G
4	chr4:6314654:C:A	0	6314654	A	C
4	chr4:6314911:A:T	0	6314911	T	A
4	chr4:6317072:C:T	0	6317072	T	C
4	chr4:6317081:C:T	0	6317081	T	C
4	chr4:6317204:G:A	0	6317204	A	G
4	chr4:6317362:C:G	0	6317362	G	C
4	chr4:6317629:C:T	0	6317629	T	C
4	chr4:6317809:C:T	0	6317809	T	C
4	chr4:6317842:A:C	0	6317842	C	A
4	chr4:6317866:C:T	0	6317866	T	C
4	chr4:6317978:A:C	0	6317978	C	A
4	chr4:6318120:T:C	0	6318120	C	T
4	chr4:6318139:G:A	0	6318139	A	G
4	chr4:6318284:C:T	0	6318284	T	C
4	chr4:6318315:T:G	0	6318315	G	T
4	chr4:6318343:T:G	0	6318343	G	T
4	chr4:6318788:C:T	0	6318788	T	C
4	chr4:6318790:T:A	0	6318790	A	T
4	chr4:6319021:C:G	0	6319021	G	C
4	chr4:6319075:A:G	0	6319075	G	A
4	chr4:6320374:G:A	0	6320374	A	G
4	chr4:6320457:C:T	0	6320457	T	C
4	chr4:6320492:T:C	0	6320492	C	T
4	chr4:6321727:A:C	0	6321727	C	A
4	chr4:6321738:C:T	0	6321738	T	C
4	chr4:6322006:G:A	0	6322006	A	G
4	chr4:6322014:A:G	0	6322014	G	A
4	chr4:6322091:T:C	0	6322091	C	T
4	chr4:6322098:TTGTCGTCGCCAAGTCTGCCA:T	0	6322098	T	TTGTCGTCGCCAAGTCTGCCA
4	chr4:6323058:T:C	0	6323058	C	T
4	chr4:6323291:A:T	0	6323291	T	A
4	chr4:6323359:G:A	0	6323359	A	G
4	chr4:6325249:C:T	0	6325249	T	C
4	chr4:6326044:T:C	0	6326044	C	T
4	chr4:6326627:G:C	0	6326627	C	G
4	chr4:6326780:A:G	0	6326780	G	A
4	chr4:6326822:G:A	0	6326822	A	G
4	chr4:6327380:A:G	0	6327380	G	A
4	chr4:6327738:G:A	0	6327738	A	G
4	chr4:6327973:AGCCCTCC:A	0	6327973	A	AGCCCTCC
4	chr4:6328911:ATGGTGACCGGGTGC:A	0	6328911	A	ATGGTGACCGGGTGC
4	chr4:6329184:G:A	0	6329184	A	G
4	chr4:6329211:C:G	0	6329211	G	C
4	chr4:6329217:C:T	0	6329217	T	C
4	chr4:6331399:C:T	0	6331399	T	C
4	chr4:6331856:G:A	0	6331856	A	G
4	chr4:6332720:G:C	0	6332720	C	G
4	chr4:6332772:A:G	0	6332772	G	A
4	chr4:6333186:C:T	0	6333186	T	C
4	chr4:6333459:C:T	0	6333459	T	C
4	chr4:6333476:C:T	0	6333476	T	C
4	chr4:6334202:T:C	0	6334202	C	T
4	chr4:6334239:T:C	0	6334239	C	T
4	chr4:6334241:T:C	0	6334241	C	T
4	chr4:6334326:T:C	0	6334326	C	T
4	chr4:6334400:C:T	0	6334400	T	C
4	chr4:6334735:C:A	0	6334735	A	C
4	chr4:6335115:C:T	0	6335115	T	C
4	chr4:6335235:G:A	0	6335235	A	G
4	chr4:6335670:G:A	0	6335670	A	G
4	chr4:6335950:A:G	0	6335950	G	A
4	chr4:6336094:C:T	0	6336094	T	C
4	chr4:6336102:A:G	0	6336102	G	A
4	chr4:6336524:T:C	0	6336524	C	T
4	chr4:6337467:T:C	0	6337467	C	T
4	chr4:6337520:A:G	0	6337520	G	A
4	chr4:6337655:G:T	0	6337655	T	G
4	chr4:6337815:CTCGGGCATT:C	0	6337815	C	CTCGGGCATT
4	chr4:6339421:C:T	0	6339421	T	C
4	chr4:6339494:C:T	0	6339494	T	C
4	chr4:6340013:T:G	0	6340013	G	T
4	chr4:6340372:AGGTGCAATGCATCAGAGG:A	0	6340372	A	AGGTGCAATGCATCAGAGG
4	chr4:6341037:G:A	0	6341037	A	G
4	chr4:6342510:A:G	0	6342510	G	A
4	chr4:6343256:C:T	0	6343256	T	C
4	chr4:6343311:G:A	0	6343311	A	G
4	chr4:6344985:A:G	0	6344985	G	A
4	chr4:6345300:G:A	0	6345300	A	G
4	chr4:6346464:T:C	0	6346464	C	T
4	chr4:6346786:G:A	0	6346786	A	G
4	chr4:6347189:G:A	0	6347189	A	G
4	chr4:6347404:C:T	0	6347404	T	C
4	chr4:6347567:C:T	0	6347567	T	C
4	chr4:6348331:G:A	0	6348331	A	G
4	chr4:6348983:T:G	0	6348983	G	T
4	chr4:6349099:A:G	0	6349099	G	A
4	chr4:6349765:C:T	0	6349765	T	C
4	chr4:6350333:A:G	0	6350333	G	A
4	chr4:6350670:CA:C	0	6350670	C	CA
4	chr4:6351335:T:A	0	6351335	A	T
4	chr4:6351381:T:C	0	6351381	C	T
4	chr4:6351779:C:T	0	6351779	T	C
4	chr4:6352071:T:C	0	6352071	C	T
4	chr4:6352488:G:A	0	6352488	A	G
4	chr4:6352639:A:G	0	6352639	G	A
4	chr4:6352741:A:G	0	6352741	G	A
4	chr4:6354309:C:T	0	6354309	T	C
4	chr4:6354513:C:T	0	6354513	T	C
4	chr4:6354614:T:C	0	6354614	C	T
4	chr4:6354638:G:A	0	6354638	A	G
4	chr4:6354786:G:A	0	6354786	A	G
4	chr4:6354830:C:A	0	6354830	A	C
4	chr4:6355209:A:ATGAATG	0	6355209	ATGAATG	A
4	chr4:6355256:G:A	0	6355256	A	G
4	chr4:6355282:G:A	0	6355282	A	G
4	chr4:6355360:T:C	0	6355360	C	T
4	chr4:6355867:A:G	0	6355867	G	A
4	chr4:6356243:A:G	0	6356243	G	A
4	chr4:6356283:T:C	0	6356283	C	T
4	chr4:6356463:C:T	0	6356463	T	C
4	chr4:6356484:T:C	0	6356484	C	T
4	chr4:6357439:A:C	0	6357439	C	A
4	chr4:6358184:T:C	0	6358184	C	T
4	chr4:6358549:A:G	0	6358549	G	A
4	chr4:6358585:A:C	0	6358585	C	A
4	chr4:6358822:G:A	0	6358822	A	G
4	chr4:6359039:T:C	0	6359039	C	T
4	chr4:6359200:A:G	0	6359200	G	A
4	chr4:6359294:A:G	0	6359294	G	A
4	chr4:6360087:T:C	0	6360087	C	T
4	chr4:6360456:T:C	0	6360456	C	T
4	chr4:6360920:T:C	0	6360920	C	T
4	chr4:6361027:T:C	0	6361027	C	T
4	chr4:6361686:G:C	0	6361686	C	G
4	chr4:6361881:G:A	0	6361881	A	G
4	chr4:6362052:G:A	0	6362052	A	G
4	chr4:6362176:C:T	0	6362176	T	C
4	chr4:6362209:G:C	0	6362209	C	G
4	chr4:6362584:G:A	0	6362584	A	G
4	chr4:6363122:A:C	0	6363122	C	A
4	chr4:6363153:T:G	0	6363153	G	T
4	chr4:6363376:A:G	0	6363376	G	A
4	chr4:6363447:C:T	0	6363447	T	C
4	chr4:6365516:G:A	0	6365516	A	G
4	chr4:6365740:T:C	0	6365740	C	T
4	chr4:6366024:C:T	0	6366024	T	C
4	chr4:6366276:C:T	0	6366276	T	C
4	chr4:6366293:G:A	0	6366293	A	G
4	chr4:6366399:G:A	0	6366399	A	G
4	chr4:6367441:C:T	0	6367441	T	C
4	chr4:6367517:A:G	0	6367517	G	A
4	chr4:6367657:T:C	0	6367657	C	T
4	chr4:6367976:A:T	0	6367976	T	A
4	chr4:6368162:G:C	0	6368162	C	G
4	chr4:6368978:G:T	0	6368978	T	G
4	chr4:6368994:T:C	0	6368994	C	T
4	chr4:6369866:T:C	0	6369866	C	T
4	chr4:6370731:C:T	0	6370731	T	C
4	chr4:6371601:C:G	0	6371601	G	C
4	chr4:6372462:A:G	0	6372462	G	A
4	chr4:6372741:T:C	0	6372741	C	T
4	chr4:6373542:A:G	0	6373542	G	A
4	chr4:6374245:C:T	0	6374245	T	C
4	chr4:6374341:A:G	0	6374341	G	A
4	chr4:6374546:C:T	0	6374546	T	C
4	chr4:6374611:T:C	0	6374611	C	T
4	chr4:6375124:G:T	0	6375124	T	G
4	chr4:6375582:C:T	0	6375582	T	C
4	chr4:6375803:C:G	0	6375803	G	C
4	chr4:6375807:A:G	0	6375807	G	A
4	chr4:6376326:G:A	0	6376326	A	G
4	chr4:6377431:G:A	0	6377431	A	G
4	chr4:6377460:A:C	0	6377460	C	A
4	chr4:6378868:C:T	0	6378868	T	C
4	chr4:6379031:CT:C	0	6379031	C	CT
4	chr4:6379596:G:A	0	6379596	A	G
4	chr4:6380528:TG:T	0	6380528	T	TG
4	chr4:6380662:C:T	0	6380662	T	C
4	chr4:6382238:G:T	0	6382238	T	G
4	chr4:6382947:G:A	0	6382947	A	G
4	chr4:6383096:C:T	0	6383096	T	C
4	chr4:6383258:C:T	0	6383258	T	C
4	chr4:6383585:C:T	0	6383585	T	C
4	chr4:6383644:A:G	0	6383644	G	A
4	chr4:6383725:A:G	0	6383725	G	A
4	chr4:6384016:C:T	0	6384016	T	C
4	chr4:6384193:C:A	0	6384193	A	C
4	chr4:6384221:C:T	0	6384221	T	C
4	chr4:6384312:A:C	0	6384312	C	A
4	chr4:6384896:G:T	0	6384896	T	G
4	chr4:6384955:T:G	0	6384955	G	T
4	chr4:6385154:T:C	0	6385154	C	T
4	chr4:6385582:T:A	0	6385582	A	T
4	chr4:6386026:T:C	0	6386026	C	T
4	chr4:6386247:G:A	0	6386247	A	G
4	chr4:6386464:C:G	0	6386464	G	C
4	chr4:6387231:A:G	0	6387231	G	A
4	chr4:6387412:T:G	0	6387412	G	T
4	chr4:6388021:C:G	0	6388021	G	C
4	chr4:6388476:A:G	0	6388476	G	A
4	chr4:6388624:G:A	0	6388624	A	G
4	chr4:6388838:CA:C	0	6388838	C	CA
4	chr4:6388954:C:T	0	6388954	T	C
4	chr4:6389318:C:T	0	6389318	T	C
4	chr4:6389629:G:A	0	6389629	A	G
4	chr4:6389659:T:C	0	6389659	C	T
4	chr4:6389946:T:C	0	6389946	C	T
4	chr4:6389948:G:A	0	6389948	A	G
4	chr4:6390008:A:G	0	6390008	G	A
4	chr4:6390092:T:G	0	6390092	G	T
4	chr4:6390148:A:G	0	6390148	G	A
4	chr4:6390154:G:C	0	6390154	C	G
4	chr4:6390615:C:T	0	6390615	T	C
4	chr4:6390892:C:G	0	6390892	G	C
4	chr4:6390910:G:A	0	6390910	A	G
4	chr4:6391567:A:G	0	6391567	G	A
4	chr4:6391694:C:T	0	6391694	T	C
4	chr4:6392673:T:C	0	6392673	C	T
4	chr4:6392715:C:G	0	6392715	G	C
4	chr4:6393263:G:A	0	6393263	A	G
4	chr4:6393566:C:T	0	6393566	T	C
4	chr4:6393989:G:A	0	6393989	A	G
4	chr4:6395125:T:C	0	6395125	C	T
4	chr4:6395659:C:T	0	6395659	T	C
4	chr4:6395673:T:C	0	6395673	C	T
4	chr4:6395856:T:C	0	6395856	C	T
4	chr4:6396042:A:G	0	6396042	G	A
4	chr4:6396786:G:T	0	6396786	T	G
4	chr4:6397858:A:T	0	6397858	T	A
4	chr4:6398051:C:T	0	6398051	T	C
4	chr4:6398090:T:C	0	6398090	C	T
4	chr4:6398270:TA:T	0	6398270	T	TA
4	chr4:6398323:GAATGAGAGAA:G	0	6398323	G	GAATGAGAGAA
4	chr4:6398953:T:C	0	6398953	C	T
4	chr4:6399061:G:A	0	6399061	A	G
4	chr4:6399072:G:A	0	6399072	A	G
4	chr4:6399602:T:C	0	6399602	C	T
4	chr4:6400201:C:T	0	6400201	T	C
4	chr4:6400283:T:C	0	6400283	C	T
4	chr4:6400310:C:T	0	6400310	T	C
4	chr4:6400432:T:C	0	6400432	C	T
4	chr4:6400501:G:T	0	6400501	T	G
4	chr4:6400590:T:C	0	6400590	C	T
4	chr4:6400904:G:A	0	6400904	A	G
4	chr4:6401005:T:C	0	6401005	C	T
4	chr4:6401021:G:A	0	6401021	A	G
4	chr4:6401776:C:T	0	6401776	T	C
4	chr4:6402497:CCTT:C	0	6402497	C	CCTT
4	chr4:6402552:G:A	0	6402552	A	G
4	chr4:6402573:G:A	0	6402573	A	G
4	chr4:6402699:A:G	0	6402699	G	A
4	chr4:6402701:G:A	0	6402701	A	G
4	chr4:6402804:G:A	0	6402804	A	G
4	chr4:6403099:G:A	0	6403099	A	G
4	chr4:6404540:C:G	0	6404540	G	C
4	chr4:6404657:T:TG	0	6404657	TG	T
4	chr4:6404684:T:C	0	6404684	C	T
4	chr4:6404771:G:A	0	6404771	A	G
4	chr4:6407453:T:G	0	6407453	G	T
4	chr4:6407488:G:A	0	6407488	A	G
4	chr4:6407543:C:T	0	6407543	T	C
4	chr4:6407773:A:G	0	6407773	G	A
4	chr4:6407778:A:G	0	6407778	G	A
4	chr4:6407821:G:A	0	6407821	A	G
4	chr4:6408227:C:T	0	6408227	T	C
4	chr4:6408561:C:T	0	6408561	T	C
4	chr4:6408722:G:A	0	6408722	A	G
4	chr4:6408868:T:C	0	6408868	C	T
4	chr4:6409692:A:G	0	6409692	G	A
4	chr4:6409750:G:A	0	6409750	A	G
4	chr4:6409866:C:T	0	6409866	T	C
4	chr4:6409978:A:C	0	6409978	C	A
4	chr4:6410252:A:G	0	6410252	G	A
4	chr4:6410640:C:T	0	6410640	T	C
4	chr4:6411041:G:T	0	6411041	T	G
4	chr4:6411044:T:C	0	6411044	C	T
4	chr4:6411125:C:T	0	6411125	T	C
4	chr4:6411697:C:T	0	6411697	T	C
4	chr4:6411820:A:G	0	6411820	G	A
4	chr4:6411843:C:T	0	6411843	T	C
4	chr4:6411844:G:A	0	6411844	A	G
4	chr4:6412485:C:T	0	6412485	T	C
4	chr4:6412495:G:C	0	6412495	C	G
4	chr4:6412671:G:A	0	6412671	A	G
4	chr4:6412734:G:A	0	6412734	A	G
4	chr4:6412802:G:T	0	6412802	T	G
4	chr4:6412905:C:A	0	6412905	A	C
4	chr4:6412914:C:G	0	6412914	G	C
4	chr4:6413003:T:C	0	6413003	C	T
4	chr4:6413230:G:A	0	6413230	A	G
4	chr4:6413350:G:A	0	6413350	A	G
4	chr4:6413472:T:TA	0	6413472	TA	T
4	chr4:6413481:T:C	0	6413481	C	T
4	chr4:6413602:C:T	0	6413602	T	C
4	chr4:6413613:T:G	0	6413613	G	T
4	chr4:6413630:G:A	0	6413630	A	G
4	chr4:6413831:C:A	0	6413831	A	C
4	chr4:6413832:C:G	0	6413832	G	C
4	chr4:6413858:T:C	0	6413858	C	T
4	chr4:6413891:G:A	0	6413891	A	G
4	chr4:6414301:G:A	0	6414301	A	G
4	chr4:6414437:A:T	0	6414437	T	A
4	chr4:6414710:G:A	0	6414710	A	G
4	chr4:6414791:G:A	0	6414791	A	G
4	chr4:6414978:T:G	0	6414978	G	T
4	chr4:6415835:G:A	0	6415835	A	G
4	chr4:6416012:C:A	0	6416012	A	C
4	chr4:6416058:T:C	0	6416058	C	T
4	chr4:6416170:A:AAGCT	0	6416170	AAGCT	A
4	chr4:6416175:A:C	0	6416175	C	A
4	chr4:6416255:C:T	0	6416255	T	C
4	chr4:6416863:T:A	0	6416863	A	T
4	chr4:6416864:C:T	0	6416864	T	C
4	chr4:6419992:C:T	0	6419992	T	C
4	chr4:6420730:G:A	0	6420730	A	G
4	chr4:6420749:A:C	0	6420749	C	A
4	chr4:6422168:G:A	0	6422168	A	G
4	chr4:6422363:G:A	0	6422363	A	G
4	chr4:6422374:C:T	0	6422374	T	C
4	chr4:6422451:A:G	0	6422451	G	A
4	chr4:6422584:A:T	0	6422584	T	A
4	chr4:6422598:A:G	0	6422598	G	A
4	chr4:6422939:C:T	0	6422939	T	C
4	chr4:6422977:A:C	0	6422977	C	A
4	chr4:6423308:A:G	0	6423308	G	A
4	chr4:6423424:G:A	0	6423424	A	G
4	chr4:6423581:G:A	0	6423581	A	G
4	chr4:6423663:G:A	0	6423663	A	G
4	chr4:6423897:G:A	0	6423897	A	G
4	chr4:6423977:C:T	0	6423977	T	C
4	chr4:6424113:C:T	0	6424113	T	C
4	chr4:6424805:G:A	0	6424805	A	G
4	chr4:6424893:A:G	0	6424893	G	A
4	chr4:6424921:A:G	0	6424921	G	A
4	chr4:6425031:A:G	0	6425031	G	A
4	chr4:6425207:C:G	0	6425207	G	C
4	chr4:6425483:G:A	0	6425483	A	G
4	chr4:6425942:G:A	0	6425942	A	G
4	chr4:6426030:T:C	0	6426030	C	T
4	chr4:6426152:C:T	0	6426152	T	C
4	chr4:6426245:C:G	0	6426245	G	C
4	chr4:6426609:GC:G	0	6426609	G	GC
4	chr4:6427404:C:T	0	6427404	T	C
4	chr4:6428265:G:A	0	6428265	A	G
4	chr4:6428530:C:T	0	6428530	T	C
4	chr4:6429046:C:A	0	6429046	A	C
4	chr4:6429536:G:A	0	6429536	A	G
4	chr4:6429689:G:A	0	6429689	A	G
4	chr4:6430538:C:T	0	6430538	T	C
4	chr4:6431564:G:C	0	6431564	C	G
4	chr4:6432803:T:C	0	6432803	C	T
4	chr4:6433652:T:C	0	6433652	C	T
4	chr4:6433768:T:C	0	6433768	C	T
4	chr4:6434199:G:A	0	6434199	A	G
4	chr4:6435464:A:T	0	6435464	T	A
4	chr4:6436644:A:G	0	6436644	G	A
4	chr4:6436933:G:C	0	6436933	C	G
4	chr4:6438777:C:T	0	6438777	T	C
4	chr4:6438893:T:G	0	6438893	G	T
4	chr4:6439688:G:A	0	6439688	A	G
4	chr4:6440205:T:A	0	6440205	A	T
4	chr4:6440208:G:A	0	6440208	A	G
4	chr4:6440210:A:C	0	6440210	C	A
4	chr4:6440240:G:A	0	6440240	A	G
4	chr4:6440556:C:T	0	6440556	T	C
4	chr4:6441204:A:G	0	6441204	G	A
4	chr4:6441318:C:G	0	6441318	G	C
4	chr4:6441415:C:A	0	6441415	A	C
4	chr4:6442836:A:T	0	6442836	T	A
4	chr4:6443089:T:C	0	6443089	C	T
4	chr4:6443118:GT:G	0	6443118	G	GT
4	chr4:6443129:C:T	0	6443129	T	C
4	chr4:6444196:G:A	0	6444196	A	G
4	chr4:6444381:TC:T	0	6444381	T	TC
4	chr4:6444643:G:A	0	6444643	A	G
4	chr4:6444862:A:G	0	6444862	G	A
4	chr4:6444976:G:A	0	6444976	A	G
4	chr4:6445529:A:G	0	6445529	G	A
4	chr4:6445744:T:TTTCAAATGTATAAG	0	6445744	TTTCAAATGTATAAG	T
4	chr4:6445773:T:C	0	6445773	C	T
4	chr4:6445822:AC:A	0	6445822	A	AC
4	chr4:6445880:G:A	0	6445880	A	G
4	chr4:6446833:C:T	0	6446833	T	C
4	chr4:6447152:T:A	0	6447152	A	T
4	chr4:6447222:C:T	0	6447222	T	C
4	chr4:6447807:G:A	0	6447807	A	G
4	chr4:6447959:G:C	0	6447959	C	G
4	chr4:6448027:A:T	0	6448027	T	A
4	chr4:6449223:G:A	0	6449223	A	G
4	chr4:6449353:G:A	0	6449353	A	G
4	chr4:6450580:C:T	0	6450580	T	C
4	chr4:6451469:C:T	0	6451469	T	C
4	chr4:6452172:T:C	0	6452172	C	T
4	chr4:6452258:T:C	0	6452258	C	T
4	chr4:6452333:C:T	0	6452333	T	C
4	chr4:6452608:C:T	0	6452608	T	C
4	chr4:6455049:C:CACCT	0	6455049	CACCT	C
4	chr4:6455144:G:A	0	6455144	A	G
4	chr4:6455588:G:T	0	6455588	T	G
4	chr4:6455885:G:T	0	6455885	T	G
4	chr4:6455974:C:G	0	6455974	G	C
4	chr4:6455975:A:G	0	6455975	G	A
4	chr4:6456690:T:C	0	6456690	C	T
4	chr4:6456825:T:C	0	6456825	C	T
4	chr4:6456941:C:T	0	6456941	T	C
4	chr4:6457466:G:A	0	6457466	A	G
4	chr4:6457735:C:T	0	6457735	T	C
4	chr4:6457755:G:C	0	6457755	C	G
4	chr4:6457888:A:G	0	6457888	G	A
4	chr4:6458292:T:C	0	6458292	C	T
4	chr4:6458369:T:C	0	6458369	C	T
4	chr4:6458397:T:A	0	6458397	A	T
4	chr4:6458407:C:T	0	6458407	T	C
4	chr4:6458414:G:A	0	6458414	A	G
4	chr4:6458427:A:G	0	6458427	G	A
4	chr4:6458635:A:G	0	6458635	G	A
4	chr4:6458716:G:GGGT	0	6458716	GGGT	G
4	chr4:6458812:A:G	0	6458812	G	A
4	chr4:6459024:T:G	0	6459024	G	T
4	chr4:6459248:A:G	0	6459248	G	A
4	chr4:6459290:G:A	0	6459290	A	G
4	chr4:6459764:C:G	0	6459764	G	C
4	chr4:6461347:T:C	0	6461347	C	T
4	chr4:6461680:AG:A	0	6461680	A	AG
4	chr4:6461937:G:A	0	6461937	A	G
4	chr4:6461985:G:T	0	6461985	T	G
4	chr4:6462364:A:G	0	6462364	G	A
4	chr4:6462411:G:A	0	6462411	A	G
4	chr4:6462438:C:T	0	6462438	T	C
4	chr4:6462443:T:C	0	6462443	C	T
4	chr4:6462547:T:C	0	6462547	C	T
4	chr4:6463001:C:A	0	6463001	A	C
4	chr4:6463074:A:G	0	6463074	G	A
4	chr4:6463564:G:C	0	6463564	C	G
4	chr4:6463647:T:C	0	6463647	C	T
4	chr4:6463874:C:T	0	6463874	T	C
4	chr4:6463928:T:C	0	6463928	C	T
4	chr4:6464064:T:C	0	6464064	C	T
4	chr4:6464151:T:A	0	6464151	A	T
4	chr4:6464201:T:C	0	6464201	C	T
4	chr4:6464360:G:T	0	6464360	T	G
4	chr4:6464597:T:C	0	6464597	C	T
4	chr4:6464660:G:A	0	6464660	A	G
4	chr4:6464800:C:G	0	6464800	G	C
4	chr4:6465272:T:G	0	6465272	G	T
4	chr4:6465509:T:C	0	6465509	C	T
4	chr4:6465678:T:C	0	6465678	C	T
4	chr4:6465945:TC:T	0	6465945	T	TC
4	chr4:6466038:G:A	0	6466038	A	G
4	chr4:6466092:T:C	0	6466092	C	T
4	chr4:6466163:A:G	0	6466163	G	A
4	chr4:6466215:A:G	0	6466215	G	A
4	chr4:6466258:A:G	0	6466258	G	A
4	chr4:6466412:C:A	0	6466412	A	C
4	chr4:6466829:G:C	0	6466829	C	G
4	chr4:6466918:T:C	0	6466918	C	T
4	chr4:6467108:C:T	0	6467108	T	C
4	chr4:6467910:A:G	0	6467910	G	A
4	chr4:6468334:T:C	0	6468334	C	T
4	chr4:6468638:C:T	0	6468638	T	C
4	chr4:6468663:G:A	0	6468663	A	G
4	chr4:6468939:G:A	0	6468939	A	G
4	chr4:6469302:C:G	0	6469302	G	C
4	chr4:6469444:G:A	0	6469444	A	G
4	chr4:6469519:A:G	0	6469519	G	A
4	chr4:6470059:A:G	0	6470059	G	A
4	chr4:6470377:T:C	0	6470377	C	T
4	chr4:6470688:G:A	0	6470688	A	G
4	chr4:6471797:T:C	0	6471797	C	T
4	chr4:6473028:T:C	0	6473028	C	T
4	chr4:6473086:A:C	0	6473086	C	A
4	chr4:6473139:T:A	0	6473139	A	T
4	chr4:6473175:C:T	0	6473175	T	C
4	chr4:6473222:T:C	0	6473222	C	T
4	chr4:6473970:T:C	0	6473970	C	T
4	chr4:6474991:A:G	0	6474991	G	A
4	chr4:6475820:C:T	0	6475820	T	C
4	chr4:6476189:G:A	0	6476189	A	G
4	chr4:6476543:C:T	0	6476543	T	C
4	chr4:6476965:A:C	0	6476965	C	A
4	chr4:6477253:G:A	0	6477253	A	G
4	chr4:6477501:T:C	0	6477501	C	T
4	chr4:6477523:A:G	0	6477523	G	A
4	chr4:6477588:T:C	0	6477588	C	T
4	chr4:6477684:G:C	0	6477684	C	G
4	chr4:6477966:T:C	0	6477966	C	T
4	chr4:6478307:C:T	0	6478307	T	C
4	chr4:6478742:G:A	0	6478742	A	G
4	chr4:6479142:G:A	0	6479142	A	G
4	chr4:6480503:G:T	0	6480503	T	G
4	chr4:6481517:T:C	0	6481517	C	T
4	chr4:6482598:G:A	0	6482598	A	G
4	chr4:6484106:A:G	0	6484106	G	A
4	chr4:6484647:T:G	0	6484647	G	T
4	chr4:6484947:C:T	0	6484947	T	C
4	chr4:6485716:C:T	0	6485716	T	C
4	chr4:6485999:C:T	0	6485999	T	C
4	chr4:6486978:A:G	0	6486978	G	A
4	chr4:6487524:T:C	0	6487524	C	T
4	chr4:6488750:T:C	0	6488750	C	T
4	chr4:6489014:GCTGT:G	0	6489014	G	GCTGT
4	chr4:6489062:T:C	0	6489062	C	T
4	chr4:6489064:C:T	0	6489064	T	C
4	chr4:6489107:G:A	0	6489107	A	G
4	chr4:6489208:T:C	0	6489208	C	T
4	chr4:6489925:T:C	0	6489925	C	T
4	chr4:6491012:G:A	0	6491012	A	G
4	chr4:6491784:T:C	0	6491784	C	T
4	chr4:6491977:A:G	0	6491977	G	A
4	chr4:6493242:C:T	0	6493242	T	C
4	chr4:6493795:C:A	0	6493795	A	C
4	chr4:6493872:T:C	0	6493872	C	T
4	chr4:6493971:A:G	0	6493971	G	A
4	chr4:6494134:C:T	0	6494134	T	C
4	chr4:6494242:G:A	0	6494242	A	G
4	chr4:6494518:C:T	0	6494518	T	C
4	chr4:6494600:C:T	0	6494600	T	C
4	chr4:6494648:G:A	0	6494648	A	G
4	chr4:6494658:G:A	0	6494658	A	G
4	chr4:6494752:A:G	0	6494752	G	A
4	chr4:6494916:G:A	0	6494916	A	G
4	chr4:6496058:C:A	0	6496058	A	C
4	chr4:6496270:A:G	0	6496270	G	A
4	chr4:6496748:C:G	0	6496748	G	C
4	chr4:6496929:G:A	0	6496929	A	G
4	chr4:6497310:G:A	0	6497310	A	G
4	chr4:6497389:G:T	0	6497389	T	G
4	chr4:6498730:T:C	0	6498730	C	T
4	chr4:6499701:T:C	0	6499701	C	T
4	chr4:6500443:C:T	0	6500443	T	C
4	chr4:6500563:A:G	0	6500563	G	A
4	chr4:6500682:A:G	0	6500682	G	A
4	chr4:6500775:C:T	0	6500775	T	C
4	chr4:6500798:G:A	0	6500798	A	G
4	chr4:6500929:G:A	0	6500929	A	G
4	chr4:6500960:A:G	0	6500960	G	A
4	chr4:6501893:T:C	0	6501893	C	T
4	chr4:6502990:G:A	0	6502990	A	G
4	chr4:6504537:T:C	0	6504537	C	T
4	chr4:6504788:C:T	0	6504788	T	C
4	chr4:6505690:C:G	0	6505690	G	C
4	chr4:6505710:C:A	0	6505710	A	C
4	chr4:6506114:C:A	0	6506114	A	C
4	chr4:6506411:G:A	0	6506411	A	G
4	chr4:6506706:G:A	0	6506706	A	G
4	chr4:6507685:T:C	0	6507685	C	T
4	chr4:6508082:A:G	0	6508082	G	A
4	chr4:6508538:A:G	0	6508538	G	A
4	chr4:6509083:G:A	0	6509083	A	G
4	chr4:6509420:G:A	0	6509420	A	G
4	chr4:6509598:G:A	0	6509598	A	G
4	chr4:6510153:C:T	0	6510153	T	C
4	chr4:6510470:T:C	0	6510470	C	T
4	chr4:6510533:T:C	0	6510533	C	T
4	chr4:6510693:T:C	0	6510693	C	T
4	chr4:6510700:G:A	0	6510700	A	G
4	chr4:6510730:C:A	0	6510730	A	C
4	chr4:6510909:A:G	0	6510909	G	A
4	chr4:6511090:T:G	0	6511090	G	T
4	chr4:6511120:C:A	0	6511120	A	C
4	chr4:6511233:C:T	0	6511233	T	C
4	chr4:6511237:CCGCTGGTGA:C	0	6511237	C	CCGCTGGTGA
4	chr4:6513320:G:A	0	6513320	A	G
4	chr4:6513340:T:C	0	6513340	C	T
4	chr4:6513750:T:C	0	6513750	C	T
4	chr4:6514044:C:A	0	6514044	A	C
4	chr4:6514164:C:T	0	6514164	T	C
4	chr4:6514548:AG:A	0	6514548	A	AG
4	chr4:6514881:G:A	0	6514881	A	G
4	chr4:6515339:T:C	0	6515339	C	T
4	chr4:6515640:T:A	0	6515640	A	T
4	chr4:6515736:T:G	0	6515736	G	T
4	chr4:6516319:A:C	0	6516319	C	A
4	chr4:6516726:G:A	0	6516726	A	G
4	chr4:6518320:T:C	0	6518320	C	T
4	chr4:6519230:G:A	0	6519230	A	G
4	chr4:6519913:A:AG	0	6519913	AG	A
4	chr4:6520157:C:T	0	6520157	T	C
4	chr4:6520247:C:T	0	6520247	T	C
4	chr4:6520951:G:A	0	6520951	A	G
4	chr4:6521668:A:G	0	6521668	G	A
4	chr4:6522041:A:T	0	6522041	T	A
4	chr4:6522707:A:G	0	6522707	G	A
4	chr4:6523429:C:G	0	6523429	G	C
4	chr4:6523436:C:T	0	6523436	T	C
4	chr4:6523605:C:T	0	6523605	T	C
4	chr4:6523663:G:A	0	6523663	A	G
4	chr4:6523764:C:T	0	6523764	T	C
4	chr4:6525156:G:A	0	6525156	A	G
4	chr4:6525543:C:A	0	6525543	A	C
4	chr4:6525644:C:G	0	6525644	G	C
4	chr4:6526056:C:G	0	6526056	G	C
4	chr4:6526543:G:A	0	6526543	A	G
4	chr4:6526573:C:T	0	6526573	T	C
4	chr4:6527225:G:A	0	6527225	A	G
4	chr4:6527733:C:A	0	6527733	A	C
4	chr4:6527751:T:C	0	6527751	C	T
4	chr4:6528354:G:A	0	6528354	A	G
4	chr4:6528403:G:A	0	6528403	A	G
4	chr4:6528466:C:G	0	6528466	G	C
4	chr4:6528528:A:T	0	6528528	T	A
4	chr4:6528531:G:C	0	6528531	C	G
4	chr4:6528533:CAG:C	0	6528533	C	CAG
4	chr4:6528747:C:T	0	6528747	T	C
4	chr4:6528813:T:C	0	6528813	C	T
4	chr4:6528941:T:C	0	6528941	C	T
4	chr4:6529439:A:G	0	6529439	G	A
4	chr4:6529469:C:G	0	6529469	G	C
4	chr4:6529525:CTG:C	0	6529525	C	CTG
4	chr4:6530338:C:T	0	6530338	T	C
4	chr4:6530339:G:A	0	6530339	A	G
4	chr4:6530871:G:T	0	6530871	T	G
4	chr4:6530965:C:T	0	6530965	T	C
4	chr4:6531084:A:G	0	6531084	G	A
4	chr4:6531190:A:G	0	6531190	G	A
4	chr4:6531400:A:C	0	6531400	C	A
4	chr4:6531873:C:G	0	6531873	G	C
4	chr4:6532218:C:T	0	6532218	T	C
4	chr4:6532417:C:A	0	6532417	A	C
4	chr4:6532900:C:T	0	6532900	T	C
4	chr4:6533586:C:T	0	6533586	T	C
4	chr4:6533818:C:T	0	6533818	T	C
4	chr4:6534029:CAT:C	0	6534029	C	CAT
4	chr4:6534366:A:G	0	6534366	G	A
4	chr4:6535123:G:A	0	6535123	A	G
4	chr4:6535252:G:A	0	6535252	A	G
4	chr4:6536014:C:T	0	6536014	T	C
4	chr4:6536378:C:T	0	6536378	T	C
4	chr4:6536744:C:G	0	6536744	G	C
4	chr4:6536838:T:C	0	6536838	C	T
4	chr4:6536929:G:A	0	6536929	A	G
4	chr4:6538148:A:G	0	6538148	G	A
4	chr4:6538372:T:G	0	6538372	G	T
4	chr4:6538426:G:A	0	6538426	A	G
4	chr4:6538543:A:AG	0	6538543	AG	A
4	chr4:6539304:C:A	0	6539304	A	C
4	chr4:6539501:C:T	0	6539501	T	C
4	chr4:6539738:C:T	0	6539738	T	C
4	chr4:6539797:C:T	0	6539797	T	C
4	chr4:6539815:A:G	0	6539815	G	A
4	chr4:6540088:C:T	0	6540088	T	C
4	chr4:6540234:G:T	0	6540234	T	G
4	chr4:6540380:T:C	0	6540380	C	T
4	chr4:6540674:C:T	0	6540674	T	C
4	chr4:6540984:A:T	0	6540984	T	A
4	chr4:6541177:G:A	0	6541177	A	G
4	chr4:6541314:A:G	0	6541314	G	A
4	chr4:6542228:T:C	0	6542228	C	T
4	chr4:6542879:T:G	0	6542879	G	T
4	chr4:6543436:T:C	0	6543436	C	T
4	chr4:6543550:G:A	0	6543550	A	G
4	chr4:6544706:A:G	0	6544706	G	A
4	chr4:6544933:T:C	0	6544933	C	T
4	chr4:6545416:T:C	0	6545416	C	T
4	chr4:6545590:A:G	0	6545590	G	A
4	chr4:6545682:T:C	0	6545682	C	T
4	chr4:6546449:G:C	0	6546449	C	G
4	chr4:6547160:C:A	0	6547160	A	C
4	chr4:6547193:T:C	0	6547193	C	T
4	chr4:6547456:TG:T	0	6547456	T	TG
4	chr4:6547768:C:T	0	6547768	T	C
4	chr4:6548043:C:A	0	6548043	A	C
4	chr4:6548491:A:G	0	6548491	G	A
4	chr4:6550060:G:A	0	6550060	A	G
4	chr4:6550232:T:C	0	6550232	C	T
4	chr4:6550443:T:C	0	6550443	C	T
4	chr4:6553411:G:A	0	6553411	A	G
4	chr4:6554267:G:A	0	6554267	A	G
4	chr4:6554768:G:A	0	6554768	A	G
4	chr4:6555544:T:C	0	6555544	C	T
4	chr4:6556731:T:C	0	6556731	C	T
4	chr4:6557334:A:G	0	6557334	G	A
4	chr4:6558959:G:A	0	6558959	A	G
4	chr4:6559204:A:G	0	6559204	G	A
4	chr4:6561216:G:A	0	6561216	A	G
4	chr4:6561722:T:C	0	6561722	C	T
4	chr4:6562865:A:C	0	6562865	C	A
4	chr4:6562869:C:A	0	6562869	A	C
4	chr4:6565071:T:G	0	6565071	G	T
4	chr4:6565811:G:A	0	6565811	A	G
4	chr4:6566039:A:G	0	6566039	G	A
4	chr4:6566102:T:C	0	6566102	C	T
4	chr4:6566663:A:C	0	6566663	C	A
4	chr4:6568143:A:C	0	6568143	C	A
4	chr4:6568305:C:T	0	6568305	T	C
4	chr4:6568612:C:G	0	6568612	G	C
4	chr4:6568620:C:A	0	6568620	A	C
4	chr4:6569041:G:A	0	6569041	A	G
4	chr4:6569149:A:G	0	6569149	G	A
4	chr4:6569363:G:A	0	6569363	A	G
4	chr4:6570025:G:C	0	6570025	C	G
4	chr4:6570285:A:G	0	6570285	G	A
4	chr4:6570292:G:C	0	6570292	C	G
4	chr4:6570359:A:G	0	6570359	G	A
4	chr4:6570653:T:A	0	6570653	A	T
4	chr4:6572157:C:T	0	6572157	T	C
4	chr4:6573145:T:C	0	6573145	C	T
4	chr4:6574233:C:T	0	6574233	T	C
4	chr4:6574416:A:G	0	6574416	G	A
4	chr4:6576760:A:G	0	6576760	G	A
4	chr4:6577356:C:T	0	6577356	T	C
4	chr4:6578556:A:G	0	6578556	G	A
4	chr4:6579632:C:T	0	6579632	T	C
4	chr4:6579752:T:C	0	6579752	C	T
4	chr4:6579834:A:G	0	6579834	G	A
4	chr4:6579881:T:C	0	6579881	C	T
4	chr4:6580161:A:G	0	6580161	G	A
4	chr4:6580750:T:C	0	6580750	C	T
4	chr4:6580778:C:T	0	6580778	T	C
4	chr4:6580903:T:C	0	6580903	C	T
4	chr4:6581265:G:A	0	6581265	A	G
4	chr4:6581482:C:A	0	6581482	A	C
4	chr4:6581987:C:T	0	6581987	T	C
4	chr4:6584093:T:C	0	6584093	C	T
4	chr4:6584415:G:A	0	6584415	A	G
4	chr4:6584715:C:T	0	6584715	T	C
4	chr4:6587421:T:C	0	6587421	C	T
4	chr4:6588283:G:A	0	6588283	A	G
4	chr4:6588663:T:C	0	6588663	C	T
4	chr4:6589288:C:T	0	6589288	T	C
4	chr4:6590200:C:T	0	6590200	T	C
4	chr4:6590334:A:G	0	6590334	G	A
4	chr4:6590478:C:T	0	6590478	T	C
4	chr4:6591390:T:C	0	6591390	C	T
4	chr4:6591472:C:T	0	6591472	T	C
4	chr4:6591710:G:A	0	6591710	A	G
4	chr4:6592529:G:A	0	6592529	A	G
4	chr4:6592568:C:A	0	6592568	A	C
4	chr4:6592685:G:A	0	6592685	A	G
4	chr4:6593100:A:G	0	6593100	G	A
4	chr4:6594307:GTGGCGCCTGCAGCCTCAGGGAGGC:G	0	6594307	G	GTGGCGCCTGCAGCCTCAGGGAGGC
4	chr4:6594633:G:A	0	6594633	A	G
4	chr4:6594749:G:A	0	6594749	A	G
4	chr4:6594825:C:T	0	6594825	T	C
4	chr4:6594920:A:G	0	6594920	G	A
4	chr4:6595362:C:T	0	6595362	T	C
4	chr4:6595553:T:G	0	6595553	G	T
4	chr4:6596457:A:G	0	6596457	G	A
4	chr4:6596623:C:G	0	6596623	G	C
4	chr4:6597957:T:A	0	6597957	A	T
4	chr4:6598285:A:G	0	6598285	G	A
4	chr4:6599588:A:G	0	6599588	G	A
4	chr4:6600015:A:G	0	6600015	G	A
4	chr4:6600161:A:G	0	6600161	G	A
4	chr4:6600397:C:T	0	6600397	T	C
4	chr4:6600528:A:G	0	6600528	G	A
4	chr4:6600789:A:G	0	6600789	G	A
4	chr4:6601326:A:G	0	6601326	G	A
4	chr4:6601564:A:AAGCAGGG	0	6601564	AAGCAGGG	A
4	chr4:6602956:A:G	0	6602956	G	A
4	chr4:6603123:G:A	0	6603123	A	G
4	chr4:6603277:C:T	0	6603277	T	C
4	chr4:6603635:G:A	0	6603635	A	G
4	chr4:6604785:G:T	0	6604785	T	G
4	chr4:6605137:A:G	0	6605137	G	A
4	chr4:6605568:A:G	0	6605568	G	A
4	chr4:6605733:C:T	0	6605733	T	C
4	chr4:6606103:T:C	0	6606103	C	T
4	chr4:6606442:C:T	0	6606442	T	C
4	chr4:6606708:T:C	0	6606708	C	T
4	chr4:6607129:T:C	0	6607129	C	T
4	chr4:6607658:G:A	0	6607658	A	G
4	chr4:6608592:T:G	0	6608592	G	T
4	chr4:6608895:C:T	0	6608895	T	C
4	chr4:6609048:G:A	0	6609048	A	G
4	chr4:6609511:TG:T	0	6609511	T	TG
4	chr4:6610657:G:A	0	6610657	A	G
4	chr4:6610810:C:A	0	6610810	A	C
4	chr4:6611525:T:G	0	6611525	G	T
4	chr4:6611759:A:G	0	6611759	G	A
4	chr4:6611878:A:G	0	6611878	G	A
4	chr4:6612441:A:G	0	6612441	G	A
4	chr4:6613029:G:C	0	6613029	C	G
4	chr4:6613227:C:T	0	6613227	T	C
4	chr4:6613890:G:A	0	6613890	A	G
4	chr4:6614953:A:T	0	6614953	T	A
4	chr4:6615208:C:T	0	6615208	T	C
4	chr4:6615221:T:C	0	6615221	C	T
4	chr4:6615439:G:C	0	6615439	C	G
4	chr4:6615478:A:T	0	6615478	T	A
4	chr4:6615498:A:G	0	6615498	G	A
4	chr4:6615655:G:C	0	6615655	C	G
4	chr4:6616030:C:T	0	6616030	T	C
4	chr4:6616219:T:C	0	6616219	C	T
4	chr4:6616363:T:C	0	6616363	C	T
4	chr4:6616395:T:C	0	6616395	C	T
4	chr4:6616474:G:A	0	6616474	A	G
4	chr4:6617277:A:G	0	6617277	G	A
4	chr4:6617325:A:G	0	6617325	G	A
4	chr4:6617477:G:A	0	6617477	A	G
4	chr4:6617651:T:C	0	6617651	C	T
4	chr4:6617910:C:T	0	6617910	T	C
4	chr4:6618356:T:G	0	6618356	G	T
4	chr4:6618983:A:G	0	6618983	G	A
4	chr4:6619461:G:C	0	6619461	C	G
4	chr4:6620413:C:A	0	6620413	A	C
4	chr4:6621059:T:C	0	6621059	C	T
4	chr4:6621605:G:A	0	6621605	A	G
4	chr4:6623211:G:A	0	6623211	A	G
4	chr4:6624178:T:C	0	6624178	C	T
4	chr4:6624536:T:C	0	6624536	C	T
4	chr4:6625357:G:T	0	6625357	T	G
4	chr4:6625750:G:A	0	6625750	A	G
4	chr4:6625883:T:A	0	6625883	A	T
4	chr4:6626255:GT:G	0	6626255	G	GT
4	chr4:6626267:T:C	0	6626267	C	T
4	chr4:6626550:G:A	0	6626550	A	G
4	chr4:6626554:G:A	0	6626554	A	G
4	chr4:6626645:C:T	0	6626645	T	C
4	chr4:6626711:T:C	0	6626711	C	T
4	chr4:6626950:C:T	0	6626950	T	C
4	chr4:6628056:A:G	0	6628056	G	A
4	chr4:6628090:A:T	0	6628090	T	A
4	chr4:6628220:G:A	0	6628220	A	G
4	chr4:6628375:C:T	0	6628375	T	C
4	chr4:6628745:G:A	0	6628745	A	G
4	chr4:6628937:A:G	0	6628937	G	A
4	chr4:6629071:T:TTTAAAATTA	0	6629071	TTTAAAATTA	T
4	chr4:6629418:C:T	0	6629418	T	C
4	chr4:6629610:G:A	0	6629610	A	G
4	chr4:6630435:A:C	0	6630435	C	A
4	chr4:6631549:T:C	0	6631549	C	T
4	chr4:6632104:T:C	0	6632104	C	T
4	chr4:6632290:A:AG	0	6632290	AG	A
4	chr4:6633013:C:A	0	6633013	A	C
4	chr4:6634166:G:A	0	6634166	A	G
4	chr4:6634443:G:A	0	6634443	A	G
4	chr4:6634867:C:A	0	6634867	A	C
4	chr4:6636175:C:T	0	6636175	T	C
4	chr4:6637237:A:C	0	6637237	C	A
4	chr4:6639572:C:G	0	6639572	G	C
4	chr4:6639940:G:A	0	6639940	A	G
4	chr4:6640363:C:T	0	6640363	T	C
4	chr4:6640457:AACAGGGGTG:A	0	6640457	A	AACAGGGGTG
4	chr4:6642546:C:G	0	6642546	G	C
4	chr4:6642664:G:A	0	6642664	A	G
4	chr4:6643870:T:C	0	6643870	C	T
4	chr4:6644063:G:T	0	6644063	T	G
4	chr4:6644319:G:A	0	6644319	A	G
4	chr4:6644493:A:G	0	6644493	G	A
4	chr4:6645002:C:T	0	6645002	T	C
4	chr4:6645329:G:A	0	6645329	A	G
4	chr4:6645684:T:G	0	6645684	G	T
4	chr4:6646145:T:C	0	6646145	C	T
4	chr4:6646195:T:C	0	6646195	C	T
4	chr4:6646573:T:C	0	6646573	C	T
4	chr4:6647340:A:G	0	6647340	G	A
4	chr4:6647374:A:C	0	6647374	C	A
4	chr4:6647651:T:C	0	6647651	C	T
4	chr4:6648094:G:A	0	6648094	A	G
4	chr4:6648390:A:T	0	6648390	T	A
4	chr4:6648503:G:A	0	6648503	A	G
4	chr4:6648504:C:T	0	6648504	T	C
4	chr4:6648581:A:G	0	6648581	G	A
4	chr4:6648839:A:C	0	6648839	C	A
4	chr4:6648919:A:G	0	6648919	G	A
4	chr4:6649570:TA:T	0	6649570	T	TA
4	chr4:6649694:A:G	0	6649694	G	A
4	chr4:6652043:T:C	0	6652043	C	T
4	chr4:6652066:C:T	0	6652066	T	C
4	chr4:6652886:A:T	0	6652886	T	A
4	chr4:6653237:C:G	0	6653237	G	C
4	chr4:6653983:G:A	0	6653983	A	G
4	chr4:6654406:A:G	0	6654406	G	A
4	chr4:6655434:T:A	0	6655434	A	T
4	chr4:6655690:T:A	0	6655690	A	T
4	chr4:6655914:C:T	0	6655914	T	C
4	chr4:6656251:C:A	0	6656251	A	C
4	chr4:6656907:A:G	0	6656907	G	A
4	chr4:6657123:A:G	0	6657123	G	A
4	chr4:6657819:A:G	0	6657819	G	A
4	chr4:6658144:CACAA:C	0	6658144	C	CACAA
4	chr4:6658698:C:T	0	6658698	T	C
4	chr4:6658929:A:G	0	6658929	G	A
4	chr4:6659274:A:C	0	6659274	C	A
4	chr4:6659501:C:T	0	6659501	T	C
4	chr4:6659838:A:G	0	6659838	G	A
4	chr4:6659919:C:T	0	6659919	T	C
4	chr4:6660503:G:A	0	6660503	A	G
4	chr4:6660881:T:C	0	6660881	C	T
4	chr4:6661020:T:C	0	6661020	C	T
4	chr4:6661092:G:A	0	6661092	A	G
4	chr4:6661433:T:C	0	6661433	C	T
4	chr4:6661533:T:C	0	6661533	C	T
4	chr4:6663186:T:G	0	6663186	G	T
4	chr4:6663472:C:T	0	6663472	T	C
4	chr4:6664211:G:A	0	6664211	A	G
4	chr4:6664517:A:T	0	6664517	T	A
4	chr4:6664815:T:A	0	6664815	A	T
4	chr4:6665050:G:C	0	6665050	C	G
4	chr4:6665059:ACACT:A	0	6665059	A	ACACT
4	chr4:6665072:C:T	0	6665072	T	C
4	chr4:6665270:CCCA:C	0	6665270	C	CCCA
4	chr4:6665278:A:G	0	6665278	G	A
4	chr4:6665305:TTC:T	0	6665305	T	TTC
4	chr4:6665429:C:T	0	6665429	T	C
4	chr4:6665566:C:T	0	6665566	T	C
4	chr4:6666317:A:C	0	6666317	C	A
4	chr4:6666921:A:G	0	6666921	G	A
4	chr4:6667115:T:C	0	6667115	C	T
4	chr4:6667210:A:C	0	6667210	C	A
4	chr4:6667727:C:G	0	6667727	G	C
4	chr4:6667839:G:C	0	6667839	C	G
4	chr4:6668022:G:A	0	6668022	A	G
4	chr4:6668540:C:T	0	6668540	T	C
4	chr4:6668588:C:T	0	6668588	T	C
4	chr4:6669614:C:G	0	6669614	G	C
4	chr4:6669654:C:T	0	6669654	T	C
4	chr4:6669841:G:A	0	6669841	A	G
4	chr4:6669937:G:A	0	6669937	A	G
4	chr4:6669950:A:C	0	6669950	C	A
4	chr4:6670787:G:A	0	6670787	A	G
4	chr4:6670880:A:G	0	6670880	G	A
4	chr4:6671334:G:A	0	6671334	A	G
4	chr4:6671735:C:T	0	6671735	T	C
4	chr4:6671825:G:A	0	6671825	A	G
4	chr4:6671903:G:C	0	6671903	C	G
4	chr4:6672623:G:A	0	6672623	A	G
4	chr4:6672827:T:C	0	6672827	C	T
4	chr4:6673792:A:C	0	6673792	C	A
4	chr4:6674328:C:G	0	6674328	G	C
4	chr4:6675493:TGGAC:T	0	6675493	T	TGGAC
4	chr4:6675625:G:A	0	6675625	A	G
4	chr4:6675703:A:G	0	6675703	G	A
4	chr4:6676335:CACAATT:C	0	6676335	C	CACAATT
4	chr4:6676702:A:G	0	6676702	G	A
4	chr4:6676826:G:A	0	6676826	A	G
4	chr4:6676949:T:C	0	6676949	C	T
4	chr4:6676998:G:A	0	6676998	A	G
4	chr4:6677664:C:T	0	6677664	T	C
4	chr4:6678163:G:A	0	6678163	A	G
4	chr4:6679164:A:G	0	6679164	G	A
4	chr4:6679996:T:C	0	6679996	C	T
4	chr4:6680020:A:G	0	6680020	G	A
4	chr4:6680084:C:CTTA	0	6680084	CTTA	C
4	chr4:6684387:T:C	0	6684387	C	T
4	chr4:6684476:C:T	0	6684476	T	C
4	chr4:6684642:CAT:C	0	6684642	C	CAT
4	chr4:6684775:G:A	0	6684775	A	G
4	chr4:6685386:G:A	0	6685386	A	G
4	chr4:6685818:A:C	0	6685818	C	A
4	chr4:6685961:G:T	0	6685961	T	G
4	chr4:6686017:G:A	0	6686017	A	G
4	chr4:6686508:G:T	0	6686508	T	G
4	chr4:6686622:C:T	0	6686622	T	C
4	chr4:6687125:C:T	0	6687125	T	C
4	chr4:6687151:T:G	0	6687151	G	T
4	chr4:6687263:G:A	0	6687263	A	G
4	chr4:6687929:A:G	0	6687929	G	A
4	chr4:6688087:G:A	0	6688087	A	G
4	chr4:6688214:G:A	0	6688214	A	G
4	chr4:6688240:G:A	0	6688240	A	G
4	chr4:6688762:G:C	0	6688762	C	G
4	chr4:6688789:G:A	0	6688789	A	G
4	chr4:6690114:C:T	0	6690114	T	C
4	chr4:6690930:C:T	0	6690930	T	C
4	chr4:6691022:T:C	0	6691022	C	T
4	chr4:6691827:G:T	0	6691827	T	G
4	chr4:6691854:C:T	0	6691854	T	C
4	chr4:6692173:A:G	0	6692173	G	A
4	chr4:6692175:A:G	0	6692175	G	A
4	chr4:6692863:G:T	0	6692863	T	G
4	chr4:6693258:G:A	0	6693258	A	G
4	chr4:6694733:G:A	0	6694733	A	G
4	chr4:6695033:C:T	0	6695033	T	C
4	chr4:6695629:CAG:TAG	0	6695629	TAG	CAG
4	chr4:6695863:G:A	0	6695863	A	G
4	chr4:6695946:T:C	0	6695946	C	T
4	chr4:6696039:T:G	0	6696039	G	T
4	chr4:6696068:A:C	0	6696068	C	A
4	chr4:6696095:C:T	0	6696095	T	C
4	chr4:6698130:T:C	0	6698130	C	T
4	chr4:6698293:C:T	0	6698293	T	C
4	chr4:6698330:G:A	0	6698330	A	G
4	chr4:6698960:T:C	0	6698960	C	T
4	chr4:6699476:C:T	0	6699476	T	C
4	chr4:6699819:T:C	0	6699819	C	T
4	chr4:6701157:T:C	0	6701157	C	T
4	chr4:6702589:G:C	0	6702589	C	G
4	chr4:6704609:C:A	0	6704609	A	C
4	chr4:6704761:G:A	0	6704761	A	G
4	chr4:6705006:T:C	0	6705006	C	T
4	chr4:6706788:C:T	0	6706788	T	C
4	chr4:6707960:GA:G	0	6707960	G	GA
4	chr4:6710033:C:G	0	6710033	G	C
4	chr4:6710074:C:G	0	6710074	G	C
4	chr4:6710735:C:A	0	6710735	A	C
4	chr4:6711298:G:T	0	6711298	T	G
4	chr4:6711698:T:G	0	6711698	G	T
4	chr4:6712585:G:A	0	6712585	A	G
4	chr4:6717048:G:T	0	6717048	T	G
4	chr4:6717365:TAGTC:T	0	6717365	T	TAGTC
4	chr4:6718854:T:A	0	6718854	A	T
4	chr4:6719250:G:C	0	6719250	C	G
4	chr4:6719352:C:G	0	6719352	G	C
4	chr4:6720014:T:C	0	6720014	C	T
4	chr4:6721927:A:G	0	6721927	G	A
4	chr4:6722503:A:G	0	6722503	G	A
4	chr4:6722598:A:G	0	6722598	G	A
4	chr4:6723013:T:C	0	6723013	C	T
4	chr4:6723375:G:A	0	6723375	A	G
4	chr4:6723927:T:C	0	6723927	C	T
4	chr4:6724056:C:G	0	6724056	G	C
4	chr4:6724406:C:T	0	6724406	T	C
4	chr4:6724440:G:A	0	6724440	A	G
4	chr4:6724582:C:T	0	6724582	T	C
4	chr4:6724714:C:T	0	6724714	T	C
4	chr4:6725249:T:C	0	6725249	C	T
4	chr4:6726451:T:C	0	6726451	C	T
4	chr4:6726490:G:A	0	6726490	A	G
4	chr4:6727303:T:C	0	6727303	C	T
4	chr4:6727377:C:T	0	6727377	T	C
4	chr4:6727960:T:C	0	6727960	C	T
4	chr4:6728341:G:A	0	6728341	A	G
4	chr4:6728380:T:A	0	6728380	A	T
4	chr4:6728545:C:T	0	6728545	T	C
4	chr4:6729172:T:C	0	6729172	C	T
4	chr4:6729463:T:G	0	6729463	G	T
4	chr4:6729909:C:G	0	6729909	G	C
4	chr4:6730078:C:T	0	6730078	T	C
4	chr4:6730211:G:A	0	6730211	A	G
4	chr4:6730264:T:A	0	6730264	A	T
4	chr4:6730696:A:T	0	6730696	T	A
4	chr4:6730933:G:A	0	6730933	A	G
4	chr4:6731198:T:C	0	6731198	C	T
4	chr4:6731616:T:C	0	6731616	C	T
4	chr4:6731861:G:A	0	6731861	A	G
4	chr4:6731932:G:A	0	6731932	A	G
4	chr4:6732090:C:T	0	6732090	T	C
4	chr4:6732193:C:T	0	6732193	T	C
4	chr4:6732220:G:C	0	6732220	C	G
4	chr4:6732265:C:T	0	6732265	T	C
4	chr4:6732316:G:A	0	6732316	A	G
4	chr4:6732561:G:A	0	6732561	A	G
4	chr4:6732569:C:G	0	6732569	G	C
4	chr4:6732586:G:A	0	6732586	A	G
4	chr4:6732640:G:A	0	6732640	A	G
4	chr4:6732680:C:A	0	6732680	A	C
4	chr4:6732700:G:A	0	6732700	A	G
4	chr4:6732998:G:T	0	6732998	T	G
4	chr4:6733005:A:G	0	6733005	G	A
4	chr4:6733285:G:A	0	6733285	A	G
4	chr4:6733292:A:G	0	6733292	G	A
4	chr4:6733691:G:T	0	6733691	T	G
4	chr4:6733719:T:C	0	6733719	C	T
4	chr4:6733753:C:G	0	6733753	G	C
4	chr4:6733970:C:T	0	6733970	T	C
4	chr4:6734008:A:G	0	6734008	G	A
4	chr4:6734052:C:T	0	6734052	T	C
4	chr4:6734337:T:C	0	6734337	C	T
4	chr4:6734509:A:G	0	6734509	G	A
4	chr4:6734512:C:T	0	6734512	T	C
4	chr4:6734719:T:C	0	6734719	C	T
4	chr4:6734856:C:G	0	6734856	G	C
4	chr4:6734926:T:A	0	6734926	A	T
4	chr4:6734985:A:C	0	6734985	C	A
4	chr4:6735276:C:T	0	6735276	T	C
4	chr4:6735358:T:C	0	6735358	C	T
4	chr4:6735359:G:A	0	6735359	A	G
4	chr4:6736302:C:T	0	6736302	T	C
4	chr4:6736305:G:A	0	6736305	A	G
4	chr4:6736314:C:T	0	6736314	T	C
4	chr4:6736562:A:G	0	6736562	G	A
4	chr4:6736667:T:A	0	6736667	A	T
4	chr4:6737156:C:T	0	6737156	T	C
4	chr4:6737208:T:C	0	6737208	C	T
4	chr4:6737315:C:T	0	6737315	T	C
4	chr4:6737404:T:C	0	6737404	C	T
4	chr4:6737468:G:A	0	6737468	A	G
4	chr4:6737594:T:C	0	6737594	C	T
4	chr4:6738291:A:G	0	6738291	G	A
4	chr4:6738320:C:G	0	6738320	G	C
4	chr4:6738412:C:T	0	6738412	T	C
4	chr4:6738519:T:C	0	6738519	C	T
4	chr4:6738561:TATA:T	0	6738561	T	TATA
4	chr4:6738629:T:C	0	6738629	C	T
4	chr4:6739349:C:T	0	6739349	T	C
4	chr4:6740297:T:C	0	6740297	C	T
4	chr4:6740588:A:G	0	6740588	G	A
4	chr4:6740602:C:T	0	6740602	T	C
4	chr4:6741044:C:T	0	6741044	T	C
4	chr4:6741072:G:A	0	6741072	A	G
4	chr4:6741115:G:A	0	6741115	A	G
4	chr4:6741150:C:G	0	6741150	G	C
4	chr4:6741720:C:A	0	6741720	A	C
4	chr4:6741911:A:G	0	6741911	G	A
4	chr4:6741915:C:CAAAA	0	6741915	CAAAA	C
4	chr4:6742055:C:T	0	6742055	T	C
4	chr4:6742183:G:A	0	6742183	A	G
4	chr4:6742189:T:C	0	6742189	C	T
4	chr4:6742239:T:C	0	6742239	C	T
4	chr4:6742252:T:A	0	6742252	A	T
4	chr4:6742423:C:T	0	6742423	T	C
4	chr4:6743017:T:C	0	6743017	C	T
4	chr4:6743119:T:G	0	6743119	G	T
4	chr4:6743415:A:G	0	6743415	G	A
4	chr4:6743725:C:T	0	6743725	T	C
4	chr4:6743747:A:G	0	6743747	G	A
4	chr4:6743923:A:C	0	6743923	C	A
4	chr4:6744019:T:C	0	6744019	C	T
4	chr4:6744042:A:G	0	6744042	G	A
4	chr4:6744186:A:G	0	6744186	G	A
4	chr4:6744329:A:G	0	6744329	G	A
4	chr4:6744387:G:C	0	6744387	C	G
4	chr4:6744426:A:C	0	6744426	C	A
4	chr4:6744462:A:G	0	6744462	G	A
4	chr4:6744515:T:C	0	6744515	C	T
4	chr4:6744551:T:C	0	6744551	C	T
4	chr4:6744853:T:A	0	6744853	A	T
4	chr4:6744910:T:G	0	6744910	G	T
4	chr4:6745132:T:A	0	6745132	A	T
4	chr4:6745451:T:C	0	6745451	C	T
4	chr4:6745484:C:T	0	6745484	T	C
4	chr4:6745565:A:G	0	6745565	G	A
4	chr4:6745647:G:A	0	6745647	A	G
4	chr4:6745675:C:T	0	6745675	T	C
4	chr4:6745678:T:C	0	6745678	C	T
4	chr4:6745713:G:T	0	6745713	T	G
4	chr4:6746153:C:T	0	6746153	T	C
4	chr4:6746340:G:A	0	6746340	A	G
4	chr4:6746342:C:T	0	6746342	T	C
4	chr4:6746599:G:A	0	6746599	A	G
4	chr4:6747044:C:T	0	6747044	T	C
4	chr4:6747287:C:G	0	6747287	G	C
4	chr4:6749048:A:G	0	6749048	G	A
4	chr4:6749063:C:T	0	6749063	T	C
4	chr4:6749264:T:C	0	6749264	C	T
4	chr4:6749341:T:A	0	6749341	A	T
4	chr4:6749605:T:C	0	6749605	C	T
4	chr4:6749869:C:G	0	6749869	G	C
4	chr4:6749970:A:G	0	6749970	G	A
4	chr4:6750904:C:T	0	6750904	T	C
4	chr4:6751154:G:A	0	6751154	A	G
4	chr4:6751567:C:G	0	6751567	G	C
4	chr4:6751607:G:C	0	6751607	C	G
4	chr4:6751673:A:G	0	6751673	G	A
4	chr4:6751744:C:T	0	6751744	T	C
4	chr4:6751773:G:A	0	6751773	A	G
4	chr4:6751961:G:T	0	6751961	T	G
4	chr4:6752312:C:A	0	6752312	A	C
4	chr4:6752843:A:G	0	6752843	G	A
4	chr4:6752974:G:A	0	6752974	A	G
4	chr4:6753120:G:C	0	6753120	C	G
4	chr4:6753597:G:A	0	6753597	A	G
4	chr4:6754132:C:T	0	6754132	T	C
4	chr4:6755170:T:C	0	6755170	C	T
4	chr4:6755457:T:C	0	6755457	C	T
4	chr4:6755594:C:T	0	6755594	T	C
4	chr4:6755761:C:T	0	6755761	T	C
4	chr4:6756295:T:C	0	6756295	C	T
4	chr4:6756840:T:A	0	6756840	A	T
4	chr4:6757162:A:G	0	6757162	G	A
4	chr4:6757699:G:A	0	6757699	A	G
4	chr4:6757726:C:T	0	6757726	T	C
4	chr4:6757911:C:T	0	6757911	T	C
4	chr4:6758339:A:C	0	6758339	C	A
4	chr4:6758947:G:A	0	6758947	A	G
4	chr4:6759326:G:T	0	6759326	T	G
4	chr4:6759345:A:G	0	6759345	G	A
4	chr4:6760005:G:A	0	6760005	A	G
4	chr4:6760223:G:T	0	6760223	T	G
4	chr4:6760380:A:G	0	6760380	G	A
4	chr4:6760684:C:T	0	6760684	T	C
4	chr4:6760876:A:G	0	6760876	G	A
4	chr4:6761052:A:G	0	6761052	G	A
4	chr4:6761268:T:C	0	6761268	C	T
4	chr4:6761388:C:T	0	6761388	T	C
4	chr4:6761445:A:T	0	6761445	T	A
4	chr4:6761631:A:G	0	6761631	G	A
4	chr4:6762110:G:A	0	6762110	A	G
4	chr4:6762232:T:G	0	6762232	G	T
4	chr4:6762693:G:A	0	6762693	A	G
4	chr4:6763273:A:G	0	6763273	G	A
4	chr4:6763654:G:A	0	6763654	A	G
4	chr4:6763677:G:A	0	6763677	A	G
4	chr4:6764175:T:G	0	6764175	G	T
4	chr4:6764179:C:T	0	6764179	T	C
4	chr4:6765089:A:G	0	6765089	G	A
4	chr4:6765388:C:A	0	6765388	A	C
4	chr4:6765609:C:T	0	6765609	T	C
4	chr4:6765675:T:C	0	6765675	C	T
4	chr4:6765684:C:T	0	6765684	T	C
4	chr4:6765824:G:A	0	6765824	A	G
4	chr4:6765839:T:A	0	6765839	A	T
4	chr4:6766314:T:C	0	6766314	C	T
4	chr4:6767201:G:A	0	6767201	A	G
4	chr4:6767657:T:C	0	6767657	C	T
4	chr4:6767778:G:A	0	6767778	A	G
4	chr4:6767818:T:G	0	6767818	G	T
4	chr4:6769217:T:C	0	6769217	C	T
4	chr4:6769305:T:C	0	6769305	C	T
4	chr4:6769764:G:C	0	6769764	C	G
4	chr4:6770959:T:C	0	6770959	C	T
4	chr4:6771210:C:T	0	6771210	T	C
4	chr4:6772120:G:A	0	6772120	A	G
4	chr4:6773134:G:A	0	6773134	A	G
4	chr4:6773190:C:T	0	6773190	T	C
4	chr4:6774054:C:T	0	6774054	T	C
4	chr4:6774294:A:T	0	6774294	T	A
4	chr4:6774485:G:A	0	6774485	A	G
4	chr4:6774738:C:T	0	6774738	T	C
4	chr4:6774746:A:G	0	6774746	G	A
4	chr4:6774922:G:A	0	6774922	A	G
4	chr4:6775053:G:A	0	6775053	A	G
4	chr4:6775167:G:A	0	6775167	A	G
4	chr4:6775297:C:T	0	6775297	T	C
4	chr4:6775437:T:C	0	6775437	C	T
4	chr4:6775878:A:G	0	6775878	G	A
4	chr4:6776143:C:G	0	6776143	G	C
4	chr4:6776825:T:C	0	6776825	C	T
4	chr4:6777127:G:A	0	6777127	A	G
4	chr4:6779022:G:A	0	6779022	A	G
4	chr4:6779808:C:A	0	6779808	A	C
4	chr4:6783870:G:C	0	6783870	C	G
4	chr4:6787274:A:G	0	6787274	G	A
4	chr4:6788774:C:T	0	6788774	T	C
4	chr4:6789833:C:T	0	6789833	T	C
4	chr4:6793638:TA:T	0	6793638	T	TA
4	chr4:6799843:C:T	0	6799843	T	C
4	chr4:6799989:T:G	0	6799989	G	T
4	chr4:6801833:G:A	0	6801833	A	G
4	chr4:6803039:GT:G	0	6803039	G	GT
4	chr4:6809193:G:A	0	6809193	A	G
4	chr4:6809644:CCT:C	0	6809644	C	CCT
4	chr4:6810198:C:T	0	6810198	T	C
4	chr4:6816201:C:A	0	6816201	A	C
4	chr4:6817047:A:G	0	6817047	G	A
4	chr4:6817297:G:A	0	6817297	A	G
4	chr4:6817365:C:T	0	6817365	T	C
4	chr4:6817762:G:A	0	6817762	A	G
4	chr4:6819445:G:A	0	6819445	A	G
4	chr4:6823360:C:T	0	6823360	T	C
4	chr4:6825511:C:T	0	6825511	T	C
4	chr4:6825739:A:G	0	6825739	G	A
4	chr4:6830546:A:G	0	6830546	G	A
4	chr4:6831279:G:C	0	6831279	C	G
4	chr4:6833908:G:A	0	6833908	A	G
4	chr4:6834094:A:C	0	6834094	C	A
4	chr4:6834935:A:C	0	6834935	C	A
4	chr4:6835723:G:T	0	6835723	T	G
4	chr4:6840023:A:G	0	6840023	G	A
4	chr4:6840968:G:A	0	6840968	A	G
4	chr4:6842363:T:C	0	6842363	C	T
4	chr4:6842865:A:T	0	6842865	T	A
4	chr4:6843767:C:T	0	6843767	T	C
4	chr4:6844225:C:T	0	6844225	T	C
4	chr4:6846017:T:C	0	6846017	C	T
4	chr4:6847159:ATG:A	0	6847159	A	ATG
4	chr4:6848797:A:G	0	6848797	G	A
4	chr4:6849202:G:A	0	6849202	A	G
4	chr4:6849403:G:A	0	6849403	A	G
4	chr4:6850387:A:G	0	6850387	G	A
4	chr4:6850914:C:T	0	6850914	T	C
4	chr4:6852217:C:G	0	6852217	G	C
4	chr4:6852333:T:C	0	6852333	C	T
4	chr4:6852898:G:A	0	6852898	A	G
4	chr4:6853730:A:G	0	6853730	G	A
4	chr4:6854040:G:A	0	6854040	A	G
4	chr4:6855551:T:C	0	6855551	C	T
4	chr4:6856113:C:A	0	6856113	A	C
4	chr4:6857712:A:G	0	6857712	G	A
4	chr4:6858861:G:A	0	6858861	A	G
4	chr4:6859013:T:G	0	6859013	G	T
4	chr4:6866428:T:C	0	6866428	C	T
4	chr4:6866725:T:C	0	6866725	C	T
4	chr4:6866768:A:C	0	6866768	C	A
4	chr4:6869529:G:A	0	6869529	A	G
4	chr4:6870038:T:A	0	6870038	A	T
4	chr4:6870619:G:A	0	6870619	A	G
4	chr4:6873107:G:A	0	6873107	A	G
4	chr4:6874842:G:A	0	6874842	A	G
4	chr4:6874864:T:TCA	0	6874864	TCA	T
4	chr4:6876175:C:T	0	6876175	T	C
4	chr4:6877467:T:C	0	6877467	C	T
4	chr4:6878577:G:A	0	6878577	A	G
4	chr4:6878763:C:G	0	6878763	G	C
4	chr4:6879043:G:A	0	6879043	A	G
4	chr4:6880456:C:T	0	6880456	T	C
4	chr4:6881285:C:T	0	6881285	T	C
4	chr4:6881787:A:G	0	6881787	G	A
4	chr4:6884088:T:C	0	6884088	C	T
4	chr4:6884923:G:A	0	6884923	A	G
4	chr4:6885103:A:G	0	6885103	G	A
4	chr4:6885300:C:A	0	6885300	A	C
4	chr4:6885374:C:A	0	6885374	A	C
4	chr4:6886939:G:A	0	6886939	A	G
4	chr4:6887205:A:G	0	6887205	G	A
4	chr4:6887405:T:C	0	6887405	C	T
4	chr4:6887883:T:G	0	6887883	G	T
4	chr4:6888240:C:T	0	6888240	T	C
4	chr4:6888800:C:T	0	6888800	T	C
4	chr4:6889283:C:T	0	6889283	T	C
4	chr4:6889708:G:A	0	6889708	A	G
4	chr4:6889792:G:C	0	6889792	C	G
4	chr4:6889952:C:A	0	6889952	A	C
4	chr4:6890036:A:G	0	6890036	G	A
4	chr4:6890269:C:T	0	6890269	T	C
4	chr4:6891094:C:T	0	6891094	T	C
4	chr4:6891160:C:A	0	6891160	A	C
4	chr4:6891454:C:T	0	6891454	T	C
4	chr4:6891581:C:A	0	6891581	A	C
4	chr4:6891769:G:C	0	6891769	C	G
4	chr4:6892578:C:T	0	6892578	T	C
4	chr4:6893458:A:C	0	6893458	C	A
4	chr4:6893553:C:G	0	6893553	G	C
4	chr4:6894276:C:T	0	6894276	T	C
4	chr4:6894851:C:T	0	6894851	T	C
4	chr4:6894879:G:A	0	6894879	A	G
4	chr4:6894919:C:T	0	6894919	T	C
4	chr4:6895075:A:G	0	6895075	G	A
4	chr4:6898722:C:T	0	6898722	T	C
4	chr4:6900192:A:G	0	6900192	G	A
4	chr4:6900333:A:G	0	6900333	G	A
4	chr4:6900487:C:G	0	6900487	G	C
4	chr4:6900915:C:G	0	6900915	G	C
4	chr4:6900950:C:G	0	6900950	G	C
4	chr4:6901185:C:A	0	6901185	A	C
4	chr4:6901421:C:G	0	6901421	G	C
4	chr4:6901432:A:G	0	6901432	G	A
4	chr4:6901947:C:T	0	6901947	T	C
4	chr4:6902347:A:G	0	6902347	G	A
4	chr4:6902942:A:G	0	6902942	G	A
4	chr4:6903239:C:T	0	6903239	T	C
4	chr4:6903848:G:A	0	6903848	A	G
4	chr4:6904349:T:G	0	6904349	G	T
4	chr4:6904372:A:T	0	6904372	T	A
4	chr4:6904564:T:C	0	6904564	C	T
4	chr4:6905136:T:C	0	6905136	C	T
4	chr4:6905147:A:G	0	6905147	G	A
4	chr4:6905325:C:T	0	6905325	T	C
4	chr4:6905446:G:A	0	6905446	A	G
4	chr4:6905600:G:A	0	6905600	A	G
4	chr4:6906589:G:A	0	6906589	A	G
4	chr4:6908050:G:C	0	6908050	C	G
4	chr4:6908608:C:G	0	6908608	G	C
4	chr4:6911844:G:A	0	6911844	A	G
4	chr4:6911972:A:G	0	6911972	G	A
4	chr4:6913615:A:G	0	6913615	G	A
4	chr4:6913995:G:T	0	6913995	T	G
4	chr4:6914536:G:A	0	6914536	A	G
4	chr4:6914851:C:T	0	6914851	T	C
4	chr4:6915359:T:G	0	6915359	G	T
4	chr4:6915537:C:T	0	6915537	T	C
4	chr4:6916256:T:C	0	6916256	C	T
4	chr4:6916347:C:T	0	6916347	T	C
4	chr4:6916952:A:G	0	6916952	G	A
4	chr4:6917934:G:A	0	6917934	A	G
4	chr4:6917947:C:T	0	6917947	T	C
4	chr4:6918739:G:A	0	6918739	A	G
4	chr4:6918983:T:C	0	6918983	C	T
4	chr4:6918999:C:T	0	6918999	T	C
4	chr4:6919142:G:A	0	6919142	A	G
4	chr4:6919697:T:C	0	6919697	C	T
4	chr4:6920296:G:T	0	6920296	T	G
4	chr4:6920484:C:G	0	6920484	G	C
4	chr4:6920599:CTGTT:C	0	6920599	C	CTGTT
4	chr4:6921075:C:T	0	6921075	T	C
4	chr4:6921300:G:A	0	6921300	A	G
4	chr4:6921777:A:G	0	6921777	G	A
4	chr4:6921879:T:C	0	6921879	C	T
4	chr4:6922160:C:T	0	6922160	T	C
4	chr4:6922239:A:G	0	6922239	G	A
4	chr4:6922316:T:G	0	6922316	G	T
4	chr4:6923232:C:T	0	6923232	T	C
4	chr4:6924264:T:G	0	6924264	G	T
4	chr4:6924304:TCGGTGTCCC:T	0	6924304	T	TCGGTGTCCC
4	chr4:6924631:TGCACTGCA:T	0	6924631	T	TGCACTGCA
4	chr4:6924645:A:G	0	6924645	G	A
4	chr4:6924884:G:A	0	6924884	A	G
4	chr4:6925284:A:G	0	6925284	G	A
4	chr4:6925352:G:T	0	6925352	T	G
4	chr4:6926129:T:C	0	6926129	C	T
4	chr4:6926631:C:A	0	6926631	A	C
4	chr4:6926843:C:T	0	6926843	T	C
4	chr4:6927535:C:T	0	6927535	T	C
4	chr4:6927751:A:G	0	6927751	G	A
4	chr4:6928387:T:C	0	6928387	C	T
4	chr4:6928490:G:A	0	6928490	A	G
4	chr4:6928689:T:C	0	6928689	C	T
4	chr4:6928751:A:G	0	6928751	G	A
4	chr4:6928898:G:A	0	6928898	A	G
4	chr4:6929083:G:C	0	6929083	C	G
4	chr4:6930119:A:T	0	6930119	T	A
4	chr4:6931157:C:A	0	6931157	A	C
4	chr4:6931259:T:C	0	6931259	C	T
4	chr4:6931570:C:T	0	6931570	T	C
4	chr4:6931735:C:G	0	6931735	G	C
4	chr4:6932315:C:T	0	6932315	T	C
4	chr4:6932326:C:T	0	6932326	T	C
4	chr4:6932928:A:G	0	6932928	G	A
4	chr4:6933920:C:T	0	6933920	T	C
4	chr4:6934022:T:C	0	6934022	C	T
4	chr4:6934636:C:T	0	6934636	T	C
4	chr4:6934665:C:A	0	6934665	A	C
4	chr4:6934765:G:A	0	6934765	A	G
4	chr4:6935112:T:A	0	6935112	A	T
4	chr4:6935608:A:G	0	6935608	G	A
4	chr4:6936074:G:A	0	6936074	A	G
4	chr4:6936257:C:T	0	6936257	T	C
4	chr4:6936268:G:A	0	6936268	A	G
4	chr4:6936388:A:G	0	6936388	G	A
4	chr4:6936559:T:C	0	6936559	C	T
4	chr4:6936824:G:T	0	6936824	T	G
4	chr4:6937078:C:T	0	6937078	T	C
4	chr4:6937226:A:T	0	6937226	T	A
4	chr4:6937316:G:T	0	6937316	T	G
4	chr4:6937489:AC:A	0	6937489	A	AC
4	chr4:6938307:C:T	0	6938307	T	C
4	chr4:6938828:G:A	0	6938828	A	G
4	chr4:6939433:G:A	0	6939433	A	G
4	chr4:6939648:C:T	0	6939648	T	C
4	chr4:6939810:G:A	0	6939810	A	G
4	chr4:6939966:C:G	0	6939966	G	C
4	chr4:6940007:G:A	0	6940007	A	G
4	chr4:6940071:G:A	0	6940071	A	G
4	chr4:6940075:C:T	0	6940075	T	C
4	chr4:6940131:C:A	0	6940131	A	C
4	chr4:6940164:C:T	0	6940164	T	C
4	chr4:6941130:T:G	0	6941130	G	T
4	chr4:6941285:T:A	0	6941285	A	T
4	chr4:6941642:TC:T	0	6941642	T	TC
4	chr4:6942044:C:T	0	6942044	T	C
4	chr4:6943065:G:A	0	6943065	A	G
4	chr4:6943166:A:G	0	6943166	G	A
4	chr4:6943506:A:G	0	6943506	G	A
4	chr4:6943862:T:TG	0	6943862	TG	T
4	chr4:6943870:AAATCTAAATATGTTTCTT:A	0	6943870	A	AAATCTAAATATGTTTCTT
4	chr4:6944000:C:T	0	6944000	T	C
4	chr4:6944273:C:T	0	6944273	T	C
4	chr4:6944365:G:A	0	6944365	A	G
4	chr4:6944481:C:T	0	6944481	T	C
4	chr4:6944684:A:G	0	6944684	G	A
4	chr4:6944773:G:T	0	6944773	T	G
4	chr4:6945133:G:A	0	6945133	A	G
4	chr4:6945437:T:C	0	6945437	C	T
4	chr4:6945843:C:T	0	6945843	T	C
4	chr4:6946080:T:C	0	6946080	C	T
4	chr4:6946184:G:A	0	6946184	A	G
4	chr4:6947038:T:C	0	6947038	C	T
4	chr4:6947115:C:T	0	6947115	T	C
4	chr4:6947223:C:T	0	6947223	T	C
4	chr4:6948201:G:A	0	6948201	A	G
4	chr4:6948744:G:T	0	6948744	T	G
4	chr4:6949132:G:C	0	6949132	C	G
4	chr4:6949203:G:A	0	6949203	A	G
4	chr4:6949810:C:T	0	6949810	T	C
4	chr4:6949856:G:T	0	6949856	T	G
4	chr4:6950524:G:A	0	6950524	A	G
4	chr4:6950687:AT:A	0	6950687	A	AT
4	chr4:6951543:A:G	0	6951543	G	A
4	chr4:6954045:G:A	0	6954045	A	G
4	chr4:6954332:T:C	0	6954332	C	T
4	chr4:6954359:C:T	0	6954359	T	C
4	chr4:6954407:T:C	0	6954407	C	T
4	chr4:6954607:G:GACTA	0	6954607	GACTA	G
4	chr4:6955605:G:A	0	6955605	A	G
4	chr4:6956833:G:T	0	6956833	T	G
4	chr4:6956855:C:T	0	6956855	T	C
4	chr4:6956887:G:A	0	6956887	A	G
4	chr4:6958192:ACT:A	0	6958192	A	ACT
4	chr4:6958202:G:A	0	6958202	A	G
4	chr4:6958274:T:TC	0	6958274	TC	T
4	chr4:6958432:T:G	0	6958432	G	T
4	chr4:6958433:A:C	0	6958433	C	A
4	chr4:6959074:G:A	0	6959074	A	G
4	chr4:6959075:C:T	0	6959075	T	C
4	chr4:6959120:T:C	0	6959120	C	T
4	chr4:6959380:G:T	0	6959380	T	G
4	chr4:6959862:C:T	0	6959862	T	C
4	chr4:6959946:C:T	0	6959946	T	C
4	chr4:6960021:C:T	0	6960021	T	C
4	chr4:6960334:C:T	0	6960334	T	C
4	chr4:6961210:A:AG	0	6961210	AG	A
4	chr4:6962166:G:A	0	6962166	A	G
4	chr4:6962321:G:A	0	6962321	A	G
4	chr4:6962813:G:A	0	6962813	A	G
4	chr4:6963946:C:T	0	6963946	T	C
4	chr4:6964150:TA:T	0	6964150	T	TA
4	chr4:6964203:C:T	0	6964203	T	C
4	chr4:6964575:T:C	0	6964575	C	T
4	chr4:6966463:A:G	0	6966463	G	A
4	chr4:6967436:A:G	0	6967436	G	A
4	chr4:6968201:G:T	0	6968201	T	G
4	chr4:6968215:C:T	0	6968215	T	C
4	chr4:6968687:C:CTG	0	6968687	CTG	C
4	chr4:6968802:T:C	0	6968802	C	T
4	chr4:6969081:C:T	0	6969081	T	C
4	chr4:6969429:G:A	0	6969429	A	G
4	chr4:6969878:G:A	0	6969878	A	G
4	chr4:6971096:G:A	0	6971096	A	G
4	chr4:6971457:G:C	0	6971457	C	G
4	chr4:6971564:A:G	0	6971564	G	A
4	chr4:6972592:G:A	0	6972592	A	G
4	chr4:6972991:T:C	0	6972991	C	T
4	chr4:6973281:A:G	0	6973281	G	A
4	chr4:6973884:C:T	0	6973884	T	C
4	chr4:6974962:AG:A	0	6974962	A	AG
4	chr4:6975384:A:G	0	6975384	G	A
4	chr4:6977002:C:A	0	6977002	A	C
4	chr4:6978348:G:T	0	6978348	T	G
4	chr4:6978391:T:C	0	6978391	C	T
4	chr4:6978693:T:C	0	6978693	C	T
4	chr4:6981313:C:G	0	6981313	G	C
4	chr4:6981549:C:A	0	6981549	A	C
4	chr4:6981950:T:C	0	6981950	C	T
4	chr4:6982454:C:T	0	6982454	T	C
4	chr4:6982737:C:G	0	6982737	G	C
4	chr4:6982826:G:C	0	6982826	C	G
4	chr4:6983887:G:A	0	6983887	A	G
4	chr4:6984330:C:A	0	6984330	A	C
4	chr4:6984367:C:T	0	6984367	T	C
4	chr4:6984509:T:A	0	6984509	A	T
4	chr4:6984950:C:T	0	6984950	T	C
4	chr4:6985276:C:T	0	6985276	T	C
4	chr4:6985526:G:A	0	6985526	A	G
4	chr4:6986183:T:C	0	6986183	C	T
4	chr4:6987018:C:A	0	6987018	A	C
4	chr4:6987991:C:T	0	6987991	T	C
4	chr4:6989233:T:G	0	6989233	G	T
4	chr4:6991244:G:A	0	6991244	A	G
4	chr4:6992210:G:A	0	6992210	A	G
4	chr4:6992357:C:T	0	6992357	T	C
4	chr4:6992762:C:G	0	6992762	G	C
4	chr4:6993084:G:A	0	6993084	A	G
4	chr4:6993371:A:G	0	6993371	G	A
4	chr4:6993965:A:G	0	6993965	G	A
4	chr4:6994402:G:A	0	6994402	A	G
4	chr4:6994660:C:T	0	6994660	T	C
4	chr4:6995154:C:T	0	6995154	T	C
4	chr4:6995669:T:C	0	6995669	C	T
4	chr4:6996115:C:T	0	6996115	T	C
4	chr4:6997574:C:T	0	6997574	T	C
4	chr4:6997843:G:A	0	6997843	A	G
4	chr4:6997852:T:C	0	6997852	C	T
4	chr4:7000311:G:A	0	7000311	A	G
4	chr4:7000393:C:T	0	7000393	T	C
4	chr4:7000617:A:G	0	7000617	G	A
4	chr4:7001076:C:T	0	7001076	T	C
4	chr4:7001639:T:A	0	7001639	A	T
4	chr4:7002768:G:A	0	7002768	A	G
4	chr4:7003310:G:T	0	7003310	T	G
4	chr4:7003469:G:A	0	7003469	A	G
4	chr4:7003472:C:G	0	7003472	G	C
4	chr4:7003861:A:G	0	7003861	G	A
4	chr4:7003918:TGA:T	0	7003918	T	TGA
4	chr4:7004026:C:T	0	7004026	T	C
4	chr4:7004529:C:T	0	7004529	T	C
4	chr4:7004671:A:G	0	7004671	G	A
4	chr4:7004814:G:A	0	7004814	A	G
4	chr4:7005187:G:A	0	7005187	A	G
4	chr4:7006150:CAAAG:C	0	7006150	C	CAAAG
4	chr4:7006272:T:TA	0	7006272	TA	T
4	chr4:7008079:C:T	0	7008079	T	C
4	chr4:7008586:C:T	0	7008586	T	C
4	chr4:7009459:G:A	0	7009459	A	G
4	chr4:7010611:G:T	0	7010611	T	G
4	chr4:7011002:G:A	0	7011002	A	G
4	chr4:7011665:T:C	0	7011665	C	T
4	chr4:7012249:C:T	0	7012249	T	C
4	chr4:7012267:A:G	0	7012267	G	A
4	chr4:7013451:T:C	0	7013451	C	T
4	chr4:7013783:G:A	0	7013783	A	G
4	chr4:7013979:G:C	0	7013979	C	G
4	chr4:7014924:A:G	0	7014924	G	A
4	chr4:7015685:C:T	0	7015685	T	C
4	chr4:7015782:C:T	0	7015782	T	C
4	chr4:7015864:G:A	0	7015864	A	G
4	chr4:7016137:G:C	0	7016137	C	G
4	chr4:7016458:G:A	0	7016458	A	G
4	chr4:7016865:G:A	0	7016865	A	G
4	chr4:7016965:C:G	0	7016965	G	C
4	chr4:7017441:C:G	0	7017441	G	C
4	chr4:7019026:G:T	0	7019026	T	G
4	chr4:7019071:T:G	0	7019071	G	T
4	chr4:7019126:A:G	0	7019126	G	A
4	chr4:7019380:T:C	0	7019380	C	T
4	chr4:7019443:G:T	0	7019443	T	G
4	chr4:7019489:T:C	0	7019489	C	T
4	chr4:7020613:G:C	0	7020613	C	G
4	chr4:7020769:T:C	0	7020769	C	T
4	chr4:7021706:A:T	0	7021706	T	A
4	chr4:7021752:G:A	0	7021752	A	G
4	chr4:7022350:A:G	0	7022350	G	A
4	chr4:7022517:A:G	0	7022517	G	A
4	chr4:7022622:G:A	0	7022622	A	G
4	chr4:7023796:T:C	0	7023796	C	T
4	chr4:7024103:G:A	0	7024103	A	G
4	chr4:7024652:C:T	0	7024652	T	C
4	chr4:7025314:C:T	0	7025314	T	C
4	chr4:7026101:G:T	0	7026101	T	G
4	chr4:7027043:T:A	0	7027043	A	T
4	chr4:7027228:G:A	0	7027228	A	G
4	chr4:7028628:C:T	0	7028628	T	C
4	chr4:7028962:C:G	0	7028962	G	C
4	chr4:7028977:G:A	0	7028977	A	G
4	chr4:7029337:T:C	0	7029337	C	T
4	chr4:7029977:G:A	0	7029977	A	G
4	chr4:7030453:G:A	0	7030453	A	G
4	chr4:7031197:A:T	0	7031197	T	A
4	chr4:7031944:C:T	0	7031944	T	C
4	chr4:7032301:T:A	0	7032301	A	T
4	chr4:7033910:G:A	0	7033910	A	G
4	chr4:7034229:AT:A	0	7034229	A	AT
4	chr4:7034996:C:T	0	7034996	T	C
4	chr4:7035891:TCTC:T	0	7035891	T	TCTC
4	chr4:7035975:G:T	0	7035975	T	G
4	chr4:7036119:C:T	0	7036119	T	C
4	chr4:7037203:G:A	0	7037203	A	G
4	chr4:7037470:G:A	0	7037470	A	G
4	chr4:7038048:T:G	0	7038048	G	T
4	chr4:7038609:G:A	0	7038609	A	G
4	chr4:7039024:GGT:G	0	7039024	G	GGT
4	chr4:7039131:G:C	0	7039131	C	G
4	chr4:7039650:A:G	0	7039650	G	A
4	chr4:7040481:T:A	0	7040481	A	T
4	chr4:7040499:G:A	0	7040499	A	G
4	chr4:7040622:G:A	0	7040622	A	G
4	chr4:7042630:A:G	0	7042630	G	A
4	chr4:7043930:C:A	0	7043930	A	C
4	chr4:7045694:G:C	0	7045694	C	G
4	chr4:7046096:T:C	0	7046096	C	T
4	chr4:7046407:C:T	0	7046407	T	C
4	chr4:7046692:T:C	0	7046692	C	T
4	chr4:7048384:T:C	0	7048384	C	T
4	chr4:7048883:G:A	0	7048883	A	G
4	chr4:7049229:C:A	0	7049229	A	C
4	chr4:7049905:T:C	0	7049905	C	T
4	chr4:7049934:G:A	0	7049934	A	G
4	chr4:7050351:T:A	0	7050351	A	T
4	chr4:7050388:G:C	0	7050388	C	G
4	chr4:7050455:T:C	0	7050455	C	T
4	chr4:7051050:A:G	0	7051050	G	A
4	chr4:7051260:G:A	0	7051260	A	G
4	chr4:7052284:T:C	0	7052284	C	T
4	chr4:7052672:A:G	0	7052672	G	A
4	chr4:7052953:C:G	0	7052953	G	C
4	chr4:7053526:C:T	0	7053526	T	C
4	chr4:7053530:T:C	0	7053530	C	T
4	chr4:7053876:A:G	0	7053876	G	A
4	chr4:7056410:G:A	0	7056410	A	G
4	chr4:7056464:T:C	0	7056464	C	T
4	chr4:7057140:C:G	0	7057140	G	C
4	chr4:7057155:A:T	0	7057155	T	A
4	chr4:7057898:AC:A	0	7057898	A	AC
4	chr4:7058410:C:T	0	7058410	T	C
4	chr4:7060226:T:C	0	7060226	C	T
4	chr4:7062550:C:T	0	7062550	T	C
4	chr4:7062802:A:G	0	7062802	G	A
4	chr4:7063143:G:A	0	7063143	A	G
4	chr4:7064325:T:G	0	7064325	G	T
4	chr4:7064789:G:A	0	7064789	A	G
4	chr4:7065608:T:G	0	7065608	G	T
4	chr4:7067016:G:T	0	7067016	T	G
4	chr4:7067372:C:A	0	7067372	A	C
4	chr4:7067714:A:G	0	7067714	G	A
4	chr4:7068077:C:A	0	7068077	A	C
4	chr4:7068174:T:C	0	7068174	C	T
4	chr4:7069408:A:ATG	0	7069408	ATG	A
4	chr4:7069510:C:A	0	7069510	A	C
4	chr4:7069532:A:G	0	7069532	G	A
4	chr4:7070014:A:G	0	7070014	G	A
4	chr4:7070272:C:T	0	7070272	T	C
4	chr4:7072406:GT:G	0	7072406	G	GT
4	chr4:7072856:T:C	0	7072856	C	T
4	chr4:7074260:C:T	0	7074260	T	C
4	chr4:7074709:T:C	0	7074709	C	T
4	chr4:7075701:T:C	0	7075701	C	T
4	chr4:7076303:G:A	0	7076303	A	G
4	chr4:7076418:C:T	0	7076418	T	C
4	chr4:7076436:T:C	0	7076436	C	T
4	chr4:7077201:T:C	0	7077201	C	T
4	chr4:7077994:A:G	0	7077994	G	A
4	chr4:7078428:G:T	0	7078428	T	G
4	chr4:7078632:C:T	0	7078632	T	C
4	chr4:7079195:T:C	0	7079195	C	T
4	chr4:7079623:C:T	0	7079623	T	C
4	chr4:7079642:T:C	0	7079642	C	T
4	chr4:7081836:C:T	0	7081836	T	C
4	chr4:7081877:T:G	0	7081877	G	T
4	chr4:7082668:C:T	0	7082668	T	C
4	chr4:7082830:T:C	0	7082830	C	T
4	chr4:7082913:A:G	0	7082913	G	A
4	chr4:7083108:C:T	0	7083108	T	C
4	chr4:7083131:G:A	0	7083131	A	G
4	chr4:7083277:C:T	0	7083277	T	C
4	chr4:7083782:T:A	0	7083782	A	T
4	chr4:7084548:G:A	0	7084548	A	G
4	chr4:7085203:G:T	0	7085203	T	G
4	chr4:7085253:T:C	0	7085253	C	T
4	chr4:7087259:G:A	0	7087259	A	G
4	chr4:7088447:T:C	0	7088447	C	T
4	chr4:7090267:C:T	0	7090267	T	C
4	chr4:7091476:C:T	0	7091476	T	C
4	chr4:7092107:A:G	0	7092107	G	A
4	chr4:7094190:C:G	0	7094190	G	C
4	chr4:7094281:T:C	0	7094281	C	T
4	chr4:7094535:T:C	0	7094535	C	T
4	chr4:7094592:T:C	0	7094592	C	T
4	chr4:7095298:C:T	0	7095298	T	C
4	chr4:7095334:A:C	0	7095334	C	A
4	chr4:7095597:T:C	0	7095597	C	T
4	chr4:7095603:C:T	0	7095603	T	C
4	chr4:7095749:T:C	0	7095749	C	T
4	chr4:7095771:G:A	0	7095771	A	G
4	chr4:7095903:G:T	0	7095903	T	G
4	chr4:7097793:G:A	0	7097793	A	G
4	chr4:7099321:C:T	0	7099321	T	C
4	chr4:7100035:G:A	0	7100035	A	G
4	chr4:7100710:GT:G	0	7100710	G	GT
4	chr4:7100766:C:T	0	7100766	T	C
4	chr4:7100843:C:T	0	7100843	T	C
4	chr4:7100849:A:G	0	7100849	G	A
4	chr4:7100870:C:T	0	7100870	T	C
4	chr4:7101099:T:C	0	7101099	C	T
4	chr4:7102114:AC:A	0	7102114	A	AC
4	chr4:7104197:T:C	0	7104197	C	T
4	chr4:7104344:G:A	0	7104344	A	G
4	chr4:7105159:G:T	0	7105159	T	G
4	chr4:7105186:G:A	0	7105186	A	G
4	chr4:7106101:T:C	0	7106101	C	T
4	chr4:7106376:G:A	0	7106376	A	G
4	chr4:7106620:G:A	0	7106620	A	G
4	chr4:7106706:A:G	0	7106706	G	A
4	chr4:7107356:G:A	0	7107356	A	G
4	chr4:7110360:T:C	0	7110360	C	T
4	chr4:7110506:A:G	0	7110506	G	A
4	chr4:7110949:G:T	0	7110949	T	G
4	chr4:7111108:G:A	0	7111108	A	G
4	chr4:7111190:G:T	0	7111190	T	G
4	chr4:7111249:C:CTTGT	0	7111249	CTTGT	C
4	chr4:7111339:T:C	0	7111339	C	T
4	chr4:7111459:A:C	0	7111459	C	A
4	chr4:7111905:A:G	0	7111905	G	A
4	chr4:7112259:A:G	0	7112259	G	A
4	chr4:7112276:T:C	0	7112276	C	T
4	chr4:7112319:C:T	0	7112319	T	C
4	chr4:7112364:C:T	0	7112364	T	C
4	chr4:7112590:T:C	0	7112590	C	T
4	chr4:7112606:G:A	0	7112606	A	G
4	chr4:7112939:T:C	0	7112939	C	T
4	chr4:7112942:C:T	0	7112942	T	C
4	chr4:7113002:C:T	0	7113002	T	C
4	chr4:7113201:G:A	0	7113201	A	G
4	chr4:7113330:C:G	0	7113330	G	C
4	chr4:7113538:G:T	0	7113538	T	G
4	chr4:7114814:G:A	0	7114814	A	G
4	chr4:7114914:C:T	0	7114914	T	C
4	chr4:7115060:A:G	0	7115060	G	A
4	chr4:7116143:G:A	0	7116143	A	G
4	chr4:7116175:A:G	0	7116175	G	A
4	chr4:7116217:C:T	0	7116217	T	C
4	chr4:7116365:A:G	0	7116365	G	A
4	chr4:7116480:T:C	0	7116480	C	T
4	chr4:7116587:C:T	0	7116587	T	C
4	chr4:7116688:C:T	0	7116688	T	C
4	chr4:7116800:T:C	0	7116800	C	T
4	chr4:7117355:C:T	0	7117355	T	C
4	chr4:7117556:C:T	0	7117556	T	C
4	chr4:7117789:C:T	0	7117789	T	C
4	chr4:7118345:A:C	0	7118345	C	A
4	chr4:7119034:T:C	0	7119034	C	T
4	chr4:7119213:C:G	0	7119213	G	C
4	chr4:7119287:G:A	0	7119287	A	G
4	chr4:7120153:A:G	0	7120153	G	A
4	chr4:7120295:G:A	0	7120295	A	G
4	chr4:7120896:T:G	0	7120896	G	T
4	chr4:7121101:A:C	0	7121101	C	A
4	chr4:7121366:G:T	0	7121366	T	G
4	chr4:7121954:A:AG	0	7121954	AG	A
4	chr4:7122099:G:A	0	7122099	A	G
4	chr4:7122632:A:C	0	7122632	C	A
4	chr4:7123198:A:T	0	7123198	T	A
4	chr4:7123382:G:A	0	7123382	A	G
4	chr4:7123463:C:T	0	7123463	T	C
4	chr4:7123801:C:A	0	7123801	A	C
4	chr4:7124019:G:C	0	7124019	C	G
4	chr4:7124238:A:G	0	7124238	G	A
4	chr4:7124307:G:C	0	7124307	C	G
4	chr4:7124336:G:A	0	7124336	A	G
4	chr4:7124521:C:T	0	7124521	T	C
4	chr4:7124791:C:A	0	7124791	A	C
4	chr4:7124815:C:T	0	7124815	T	C
4	chr4:7125101:C:A	0	7125101	A	C
4	chr4:7125131:T:C	0	7125131	C	T
4	chr4:7125789:C:A	0	7125789	A	C
4	chr4:7126175:GT:G	0	7126175	G	GT
4	chr4:7126214:C:T	0	7126214	T	C
4	chr4:7127078:T:C	0	7127078	C	T
4	chr4:7127147:G:A	0	7127147	A	G
4	chr4:7127274:A:G	0	7127274	G	A
4	chr4:7128312:A:G	0	7128312	G	A
4	chr4:7129726:C:T	0	7129726	T	C
4	chr4:7130638:A:C	0	7130638	C	A
4	chr4:7130644:A:T	0	7130644	T	A
4	chr4:7132178:G:A	0	7132178	A	G
4	chr4:7132270:C:G	0	7132270	G	C
4	chr4:7132479:T:G	0	7132479	G	T
4	chr4:7132615:T:C	0	7132615	C	T
4	chr4:7132650:T:C	0	7132650	C	T
4	chr4:7132731:G:A	0	7132731	A	G
4	chr4:7133210:TC:T	0	7133210	T	TC
4	chr4:7133440:G:C	0	7133440	C	G
4	chr4:7133528:C:T	0	7133528	T	C
4	chr4:7133773:T:C	0	7133773	C	T
4	chr4:7135271:A:G	0	7135271	G	A
4	chr4:7135330:G:A	0	7135330	A	G
4	chr4:7135392:G:A	0	7135392	A	G
4	chr4:7135413:C:T	0	7135413	T	C
4	chr4:7135609:T:C	0	7135609	C	T
4	chr4:7135794:A:G	0	7135794	G	A
4	chr4:7136266:C:T	0	7136266	T	C
4	chr4:7137322:C:T	0	7137322	T	C
4	chr4:7137753:T:C	0	7137753	C	T
4	chr4:7137764:A:G	0	7137764	G	A
4	chr4:7137935:C:T	0	7137935	T	C
4	chr4:7138885:T:C	0	7138885	C	T
4	chr4:7139191:C:T	0	7139191	T	C
4	chr4:7140039:G:A	0	7140039	A	G
4	chr4:7140700:G:A	0	7140700	A	G
4	chr4:7140729:G:A	0	7140729	A	G
4	chr4:7140854:G:A	0	7140854	A	G
4	chr4:7141141:A:G	0	7141141	G	A
4	chr4:7141243:C:T	0	7141243	T	C
4	chr4:7141254:C:A	0	7141254	A	C
4	chr4:7141523:A:G	0	7141523	G	A
4	chr4:7142181:G:T	0	7142181	T	G
4	chr4:7142365:G:T	0	7142365	T	G
4	chr4:7142677:A:C	0	7142677	C	A
4	chr4:7143895:A:G	0	7143895	G	A
4	chr4:7144275:G:T	0	7144275	T	G
4	chr4:7144306:C:T	0	7144306	T	C
4	chr4:7145325:C:G	0	7145325	G	C
4	chr4:7146007:T:C	0	7146007	C	T
4	chr4:7146019:G:C	0	7146019	C	G
4	chr4:7146372:C:T	0	7146372	T	C
4	chr4:7146751:C:T	0	7146751	T	C
4	chr4:7147125:G:A	0	7147125	A	G
4	chr4:7147206:C:G	0	7147206	G	C
4	chr4:7147222:T:C	0	7147222	C	T
4	chr4:7147281:T:G	0	7147281	G	T
4	chr4:7147642:G:C	0	7147642	C	G
4	chr4:7147680:C:A	0	7147680	A	C
4	chr4:7148512:G:T	0	7148512	T	G
4	chr4:7148600:T:C	0	7148600	C	T
4	chr4:7149034:T:C	0	7149034	C	T
4	chr4:7149343:T:C	0	7149343	C	T
4	chr4:7149929:C:T	0	7149929	T	C
4	chr4:7149981:A:G	0	7149981	G	A
4	chr4:7150015:A:T	0	7150015	T	A
4	chr4:7150203:G:T	0	7150203	T	G
4	chr4:7150658:G:A	0	7150658	A	G
4	chr4:7150720:C:T	0	7150720	T	C
4	chr4:7150776:G:A	0	7150776	A	G
4	chr4:7150895:T:C	0	7150895	C	T
4	chr4:7151335:G:A	0	7151335	A	G
4	chr4:7151484:G:C	0	7151484	C	G
4	chr4:7151966:G:A	0	7151966	A	G
4	chr4:7152028:C:T	0	7152028	T	C
4	chr4:7152299:G:A	0	7152299	A	G
4	chr4:7152443:C:T	0	7152443	T	C
4	chr4:7152545:A:G	0	7152545	G	A
4	chr4:7153011:C:T	0	7153011	T	C
4	chr4:7153016:T:C	0	7153016	C	T
4	chr4:7153079:A:G	0	7153079	G	A
4	chr4:7153247:G:A	0	7153247	A	G
4	chr4:7153355:C:G	0	7153355	G	C
4	chr4:7153397:T:C	0	7153397	C	T
4	chr4:7154027:A:G	0	7154027	G	A
4	chr4:7154837:G:A	0	7154837	A	G
4	chr4:7155343:C:T	0	7155343	T	C
4	chr4:7155655:A:G	0	7155655	G	A
4	chr4:7156176:C:G	0	7156176	G	C
4	chr4:7156740:G:T	0	7156740	T	G
4	chr4:7157975:G:A	0	7157975	A	G
4	chr4:7159463:G:C	0	7159463	C	G
4	chr4:7159605:G:A	0	7159605	A	G
4	chr4:7160200:G:A	0	7160200	A	G
4	chr4:7160691:C:T	0	7160691	T	C
4	chr4:7160883:T:C	0	7160883	C	T
4	chr4:7161244:A:G	0	7161244	G	A
4	chr4:7161473:C:A	0	7161473	A	C
4	chr4:7161507:A:T	0	7161507	T	A
4	chr4:7161699:C:T	0	7161699	T	C
4	chr4:7162412:A:T	0	7162412	T	A
4	chr4:7162454:C:A	0	7162454	A	C
4	chr4:7162455:T:C	0	7162455	C	T
4	chr4:7162680:G:A	0	7162680	A	G
4	chr4:7162783:T:C	0	7162783	C	T
4	chr4:7163064:T:A	0	7163064	A	T
4	chr4:7163186:T:C	0	7163186	C	T
4	chr4:7163377:C:T	0	7163377	T	C
4	chr4:7165550:G:A	0	7165550	A	G
4	chr4:7165554:T:A	0	7165554	A	T
4	chr4:7165679:C:T	0	7165679	T	C
4	chr4:7166564:A:G	0	7166564	G	A
4	chr4:7166757:C:T	0	7166757	T	C
4	chr4:7166761:C:T	0	7166761	T	C
4	chr4:7167153:C:T	0	7167153	T	C
4	chr4:7167271:G:T	0	7167271	T	G
4	chr4:7167584:CT:C	0	7167584	C	CT
4	chr4:7167630:C:T	0	7167630	T	C
4	chr4:7168120:C:T	0	7168120	T	C
4	chr4:7168434:G:T	0	7168434	T	G
4	chr4:7168436:T:C	0	7168436	C	T
4	chr4:7168441:T:C	0	7168441	C	T
4	chr4:7168615:C:T	0	7168615	T	C
4	chr4:7168835:C:T	0	7168835	T	C
4	chr4:7169059:A:G	0	7169059	G	A
4	chr4:7169745:A:C	0	7169745	C	A
4	chr4:7170339:C:A	0	7170339	A	C
4	chr4:7171023:C:A	0	7171023	A	C
4	chr4:7171100:T:C	0	7171100	C	T
4	chr4:7172344:A:T	0	7172344	T	A
4	chr4:7172870:A:C	0	7172870	C	A
4	chr4:7173266:A:G	0	7173266	G	A
4	chr4:7173751:T:C	0	7173751	C	T
4	chr4:7173953:G:A	0	7173953	A	G
4	chr4:7174306:A:G	0	7174306	G	A
4	chr4:7174317:T:G	0	7174317	G	T
4	chr4:7174588:G:A	0	7174588	A	G
4	chr4:7174771:AC:A	0	7174771	A	AC
4	chr4:7174778:A:G	0	7174778	G	A
4	chr4:7175090:A:G	0	7175090	G	A
4	chr4:7175091:T:C	0	7175091	C	T
4	chr4:7175095:T:C	0	7175095	C	T
4	chr4:7175435:T:C	0	7175435	C	T
4	chr4:7175594:A:G	0	7175594	G	A
4	chr4:7175772:G:A	0	7175772	A	G
4	chr4:7176843:T:C	0	7176843	C	T
4	chr4:7177249:G:A	0	7177249	A	G
4	chr4:7177261:C:T	0	7177261	T	C
4	chr4:7177293:C:T	0	7177293	T	C
4	chr4:7177307:T:C	0	7177307	C	T
4	chr4:7177379:T:G	0	7177379	G	T
4	chr4:7177568:T:C	0	7177568	C	T
4	chr4:7177623:G:A	0	7177623	A	G
4	chr4:7178071:T:G	0	7178071	G	T
4	chr4:7178915:G:A	0	7178915	A	G
4	chr4:7179626:G:C	0	7179626	C	G
4	chr4:7179963:T:C	0	7179963	C	T
4	chr4:7180479:A:T	0	7180479	T	A
4	chr4:7180565:C:T	0	7180565	T	C
4	chr4:7180583:TG:T	0	7180583	T	TG
4	chr4:7180813:G:A	0	7180813	A	G
4	chr4:7180928:C:A	0	7180928	A	C
4	chr4:7181482:T:C	0	7181482	C	T
4	chr4:7181507:C:T	0	7181507	T	C
4	chr4:7181637:A:G	0	7181637	G	A
4	chr4:7182257:A:G	0	7182257	G	A
4	chr4:7182643:A:G	0	7182643	G	A
4	chr4:7184513:T:C	0	7184513	C	T
4	chr4:7184530:A:G	0	7184530	G	A
4	chr4:7184549:G:A	0	7184549	A	G
4	chr4:7184651:C:T	0	7184651	T	C
4	chr4:7184729:G:A	0	7184729	A	G
4	chr4:7188288:T:G	0	7188288	G	T
4	chr4:7189169:G:A	0	7189169	A	G
4	chr4:7190396:C:T	0	7190396	T	C
4	chr4:7190594:C:T	0	7190594	T	C
4	chr4:7190804:A:G	0	7190804	G	A
4	chr4:7191447:A:C	0	7191447	C	A
4	chr4:7192349:G:A	0	7192349	A	G
4	chr4:7192416:C:T	0	7192416	T	C
4	chr4:7194636:A:C	0	7194636	C	A
4	chr4:7195008:A:G	0	7195008	G	A
4	chr4:7195210:A:G	0	7195210	G	A
4	chr4:7195536:A:G	0	7195536	G	A
4	chr4:7197217:A:C	0	7197217	C	A
4	chr4:7197405:A:T	0	7197405	T	A
4	chr4:7197434:A:T	0	7197434	T	A
4	chr4:7197449:G:A	0	7197449	A	G
4	chr4:7197494:T:C	0	7197494	C	T
4	chr4:7198203:G:A	0	7198203	A	G
4	chr4:7198472:C:T	0	7198472	T	C
4	chr4:7199686:T:C	0	7199686	C	T
4	chr4:7199922:A:G	0	7199922	G	A
4	chr4:7200023:TG:T	0	7200023	T	TG
4	chr4:7201062:C:T	0	7201062	T	C
4	chr4:7201458:A:G	0	7201458	G	A
4	chr4:7202079:T:C	0	7202079	C	T
4	chr4:7202122:A:G	0	7202122	G	A
4	chr4:7202447:T:C	0	7202447	C	T
4	chr4:7203146:T:C	0	7203146	C	T
4	chr4:7203613:A:C	0	7203613	C	A
4	chr4:7203964:T:C	0	7203964	C	T
4	chr4:7204278:T:C	0	7204278	C	T
4	chr4:7204674:T:C	0	7204674	C	T
4	chr4:7204916:C:T	0	7204916	T	C
4	chr4:7205881:T:G	0	7205881	G	T
4	chr4:7205884:A:T	0	7205884	T	A
4	chr4:7206026:A:G	0	7206026	G	A
4	chr4:7206220:C:T	0	7206220	T	C
4	chr4:7206254:C:T	0	7206254	T	C
4	chr4:7206974:C:T	0	7206974	T	C
4	chr4:7207066:T:C	0	7207066	C	T
4	chr4:7207260:T:C	0	7207260	C	T
4	chr4:7207858:A:C	0	7207858	C	A
4	chr4:7207937:G:A	0	7207937	A	G
4	chr4:7207945:A:G	0	7207945	G	A
4	chr4:7208201:C:G	0	7208201	G	C
4	chr4:7209057:T:A	0	7209057	A	T
4	chr4:7209081:C:T	0	7209081	T	C
4	chr4:7209258:C:T	0	7209258	T	C
4	chr4:7209312:T:C	0	7209312	C	T
4	chr4:7209418:G:C	0	7209418	C	G
4	chr4:7209470:A:G	0	7209470	G	A
4	chr4:7209538:T:C	0	7209538	C	T
4	chr4:7209693:A:T	0	7209693	T	A
4	chr4:7209732:T:C	0	7209732	C	T
4	chr4:7209796:A:G	0	7209796	G	A
4	chr4:7210012:G:A	0	7210012	A	G
4	chr4:7210180:G:A	0	7210180	A	G
4	chr4:7210523:T:C	0	7210523	C	T
4	chr4:7210629:G:C	0	7210629	C	G
4	chr4:7210662:A:G	0	7210662	G	A
4	chr4:7210729:G:T	0	7210729	T	G
4	chr4:7210950:C:A	0	7210950	A	C
4	chr4:7211084:T:C	0	7211084	C	T
4	chr4:7211346:C:T	0	7211346	T	C
4	chr4:7211407:C:T	0	7211407	T	C
4	chr4:7211596:C:A	0	7211596	A	C
4	chr4:7212339:G:A	0	7212339	A	G
4	chr4:7212494:T:C	0	7212494	C	T
4	chr4:7212731:C:T	0	7212731	T	C
4	chr4:7212921:T:C	0	7212921	C	T
4	chr4:7213205:C:T	0	7213205	T	C
4	chr4:7213206:G:A	0	7213206	A	G
4	chr4:7213484:G:A	0	7213484	A	G
4	chr4:7213573:G:C	0	7213573	C	G
4	chr4:7213595:A:G	0	7213595	G	A
4	chr4:7213643:C:G	0	7213643	G	C
4	chr4:7214134:C:T	0	7214134	T	C
4	chr4:7214207:T:C	0	7214207	C	T
4	chr4:7214224:T:C	0	7214224	C	T
4	chr4:7214427:T:C	0	7214427	C	T
4	chr4:7214581:G:A	0	7214581	A	G
4	chr4:7214823:A:G	0	7214823	G	A
4	chr4:7214977:C:T	0	7214977	T	C
4	chr4:7214988:T:C	0	7214988	C	T
4	chr4:7215161:C:T	0	7215161	T	C
4	chr4:7215195:C:T	0	7215195	T	C
4	chr4:7215254:G:T	0	7215254	T	G
4	chr4:7215319:T:C	0	7215319	C	T
4	chr4:7215458:G:C	0	7215458	C	G
4	chr4:7215518:C:T	0	7215518	T	C
4	chr4:7215540:G:A	0	7215540	A	G
4	chr4:7215633:A:G	0	7215633	G	A
4	chr4:7215650:C:T	0	7215650	T	C
4	chr4:7215700:C:T	0	7215700	T	C
4	chr4:7215890:A:G	0	7215890	G	A
4	chr4:7215929:G:A	0	7215929	A	G
4	chr4:7215984:C:T	0	7215984	T	C
4	chr4:7216008:C:T	0	7216008	T	C
4	chr4:7216123:A:G	0	7216123	G	A
4	chr4:7216185:A:G	0	7216185	G	A
4	chr4:7216345:C:T	0	7216345	T	C
4	chr4:7216725:C:T	0	7216725	T	C
4	chr4:7217011:A:G	0	7217011	G	A
4	chr4:7217019:G:A	0	7217019	A	G
4	chr4:7217308:A:G	0	7217308	G	A
4	chr4:7217636:C:T	0	7217636	T	C
4	chr4:7217808:C:T	0	7217808	T	C
4	chr4:7217887:C:T	0	7217887	T	C
4	chr4:7218151:C:T	0	7218151	T	C
4	chr4:7218162:C:T	0	7218162	T	C
4	chr4:7218180:G:A	0	7218180	A	G
4	chr4:7218751:C:T	0	7218751	T	C
4	chr4:7218920:C:T	0	7218920	T	C
4	chr4:7218992:GCTAGGCCCTTC:G	0	7218992	G	GCTAGGCCCTTC
4	chr4:7219105:A:G	0	7219105	G	A
4	chr4:7219194:A:G	0	7219194	G	A
4	chr4:7219314:T:G	0	7219314	G	T
4	chr4:7219344:A:G	0	7219344	G	A
4	chr4:7219697:A:C	0	7219697	C	A
4	chr4:7219707:T:C	0	7219707	C	T
4	chr4:7219738:G:A	0	7219738	A	G
4	chr4:7219906:T:C	0	7219906	C	T
4	chr4:7220262:C:G	0	7220262	G	C
4	chr4:7220337:G:A	0	7220337	A	G
4	chr4:7220526:G:A	0	7220526	A	G
4	chr4:7220623:T:G	0	7220623	G	T
4	chr4:7220635:A:C	0	7220635	C	A
4	chr4:7220680:A:C	0	7220680	C	A
4	chr4:7220709:A:G	0	7220709	G	A
4	chr4:7220833:T:C	0	7220833	C	T
4	chr4:7221283:T:C	0	7221283	C	T
4	chr4:7221305:C:T	0	7221305	T	C
4	chr4:7221432:C:G	0	7221432	G	C
4	chr4:7221533:C:G	0	7221533	G	C
4	chr4:7221621:C:T	0	7221621	T	C
4	chr4:7221640:C:G	0	7221640	G	C
4	chr4:7221816:T:C	0	7221816	C	T
4	chr4:7221839:A:G	0	7221839	G	A
4	chr4:7221876:C:G	0	7221876	G	C
4	chr4:7222060:C:A	0	7222060	A	C
4	chr4:7222064:A:G	0	7222064	G	A
4	chr4:7222197:T:C	0	7222197	C	T
4	chr4:7222306:T:C	0	7222306	C	T
4	chr4:7222508:C:T	0	7222508	T	C
4	chr4:7222520:T:TG	0	7222520	TG	T
4	chr4:7222534:A:G	0	7222534	G	A
4	chr4:7222567:A:C	0	7222567	C	A
4	chr4:7222762:T:C	0	7222762	C	T
4	chr4:7222803:G:A	0	7222803	A	G
4	chr4:7222972:C:G	0	7222972	G	C
4	chr4:7223860:G:C	0	7223860	C	G
4	chr4:7224018:A:G	0	7224018	G	A
4	chr4:7224430:G:A	0	7224430	A	G
4	chr4:7225165:G:A	0	7225165	A	G
4	chr4:7226170:G:T	0	7226170	T	G
4	chr4:7226444:C:T	0	7226444	T	C
4	chr4:7226474:C:T	0	7226474	T	C
4	chr4:7226665:C:G	0	7226665	G	C
4	chr4:7226716:G:A	0	7226716	A	G
4	chr4:7227166:G:A	0	7227166	A	G
4	chr4:7227606:G:A	0	7227606	A	G
4	chr4:7228133:A:C	0	7228133	C	A
4	chr4:7228559:C:T	0	7228559	T	C
4	chr4:7229007:G:A	0	7229007	A	G
4	chr4:7229499:C:T	0	7229499	T	C
4	chr4:7231501:G:A	0	7231501	A	G
4	chr4:7231840:G:A	0	7231840	A	G
4	chr4:7231998:G:A	0	7231998	A	G
4	chr4:7232241:T:C	0	7232241	C	T
4	chr4:7232625:G:A	0	7232625	A	G
4	chr4:7233835:G:A	0	7233835	A	G
4	chr4:7234120:A:G	0	7234120	G	A
4	chr4:7234127:A:G	0	7234127	G	A
4	chr4:7234133:T:C	0	7234133	C	T
4	chr4:7234599:T:G	0	7234599	G	T
4	chr4:7235365:A:G	0	7235365	G	A
4	chr4:7236430:A:G	0	7236430	G	A
4	chr4:7236498:G:C	0	7236498	C	G
4	chr4:7236634:T:C	0	7236634	C	T
4	chr4:7236694:T:G	0	7236694	G	T
4	chr4:7236974:C:T	0	7236974	T	C
4	chr4:7237049:C:T	0	7237049	T	C
4	chr4:7237604:C:G	0	7237604	G	C
4	chr4:7237894:T:C	0	7237894	C	T
4	chr4:7237986:T:C	0	7237986	C	T
4	chr4:7238301:G:A	0	7238301	A	G
4	chr4:7238356:A:G	0	7238356	G	A
4	chr4:7238379:T:C	0	7238379	C	T
4	chr4:7238617:T:C	0	7238617	C	T
4	chr4:7239027:A:G	0	7239027	G	A
4	chr4:7239049:A:C	0	7239049	C	A
4	chr4:7239302:T:C	0	7239302	C	T
4	chr4:7239604:A:G	0	7239604	G	A
4	chr4:7240700:A:G	0	7240700	G	A
4	chr4:7241095:T:C	0	7241095	C	T
4	chr4:7241673:T:C	0	7241673	C	T
4	chr4:7243717:A:G	0	7243717	G	A
4	chr4:7243922:TG:T	0	7243922	T	TG
4	chr4:7243980:A:G	0	7243980	G	A
4	chr4:7244227:C:A	0	7244227	A	C
4	chr4:7244400:C:T	0	7244400	T	C
4	chr4:7245012:G:A	0	7245012	A	G
4	chr4:7245528:G:A	0	7245528	A	G
4	chr4:7245602:G:A	0	7245602	A	G
4	chr4:7245633:A:G	0	7245633	G	A
4	chr4:7245698:C:T	0	7245698	T	C
4	chr4:7246398:G:A	0	7246398	A	G
4	chr4:7247008:G:C	0	7247008	C	G
4	chr4:7247095:T:C	0	7247095	C	T
4	chr4:7247461:A:T	0	7247461	T	A
4	chr4:7247644:G:T	0	7247644	T	G
4	chr4:7248045:G:A	0	7248045	A	G
4	chr4:7248088:A:G	0	7248088	G	A
4	chr4:7248166:A:C	0	7248166	C	A
4	chr4:7248293:G:A	0	7248293	A	G
4	chr4:7248304:G:A	0	7248304	A	G
4	chr4:7248363:A:G	0	7248363	G	A
4	chr4:7249058:C:G	0	7249058	G	C
4	chr4:7250949:C:T	0	7250949	T	C
4	chr4:7251223:G:A	0	7251223	A	G
4	chr4:7251370:G:A	0	7251370	A	G
4	chr4:7251533:C:T	0	7251533	T	C
4	chr4:7251876:G:A	0	7251876	A	G
4	chr4:7252188:G:A	0	7252188	A	G
4	chr4:7252391:G:A	0	7252391	A	G
4	chr4:7253206:T:C	0	7253206	C	T
4	chr4:7253366:A:C	0	7253366	C	A
4	chr4:7253367:T:C	0	7253367	C	T
4	chr4:7253799:A:G	0	7253799	G	A
4	chr4:7254128:T:A	0	7254128	A	T
4	chr4:7254517:G:C	0	7254517	C	G
4	chr4:7254748:C:T	0	7254748	T	C
4	chr4:7254893:C:T	0	7254893	T	C
4	chr4:7254931:C:G	0	7254931	G	C
4	chr4:7255115:T:C	0	7255115	C	T
4	chr4:7255433:C:T	0	7255433	T	C
4	chr4:7256176:G:A	0	7256176	A	G
4	chr4:7256348:T:C	0	7256348	C	T
4	chr4:7256682:T:C	0	7256682	C	T
4	chr4:7256851:G:A	0	7256851	A	G
4	chr4:7256946:T:A	0	7256946	A	T
4	chr4:7257699:G:A	0	7257699	A	G
4	chr4:7258150:T:A	0	7258150	A	T
4	chr4:7259148:G:A	0	7259148	A	G
4	chr4:7260049:C:G	0	7260049	G	C
4	chr4:7260434:A:G	0	7260434	G	A
4	chr4:7260443:C:T	0	7260443	T	C
4	chr4:7261029:A:C	0	7261029	C	A
4	chr4:7261035:G:C	0	7261035	C	G
4	chr4:7261206:A:G	0	7261206	G	A
4	chr4:7261476:T:C	0	7261476	C	T
4	chr4:7261816:A:C	0	7261816	C	A
4	chr4:7262630:A:T	0	7262630	T	A
4	chr4:7262699:A:G	0	7262699	G	A
4	chr4:7263630:C:T	0	7263630	T	C
4	chr4:7263685:G:A	0	7263685	A	G
4	chr4:7265129:G:T	0	7265129	T	G
4	chr4:7265832:G:A	0	7265832	A	G
4	chr4:7266296:T:C	0	7266296	C	T
4	chr4:7267111:A:C	0	7267111	C	A
4	chr4:7268399:G:T	0	7268399	T	G
4	chr4:7268605:C:A	0	7268605	A	C
4	chr4:7268613:A:G	0	7268613	G	A
4	chr4:7269320:C:T	0	7269320	T	C
4	chr4:7269706:C:A	0	7269706	A	C
4	chr4:7270350:C:T	0	7270350	T	C
4	chr4:7270356:C:G	0	7270356	G	C
4	chr4:7271192:C:A	0	7271192	A	C
4	chr4:7271367:A:G	0	7271367	G	A
4	chr4:7272771:C:T	0	7272771	T	C
4	chr4:7272798:T:C	0	7272798	C	T
4	chr4:7272966:A:G	0	7272966	G	A
4	chr4:7273578:T:C	0	7273578	C	T
4	chr4:7273991:C:T	0	7273991	T	C
4	chr4:7274629:A:G	0	7274629	G	A
4	chr4:7275202:A:G	0	7275202	G	A
4	chr4:7275242:A:G	0	7275242	G	A
4	chr4:7275272:A:G	0	7275272	G	A
4	chr4:7275320:C:T	0	7275320	T	C
4	chr4:7275327:G:C	0	7275327	C	G
4	chr4:7275414:T:C	0	7275414	C	T
4	chr4:7275549:A:G	0	7275549	G	A
4	chr4:7275638:T:C	0	7275638	C	T
4	chr4:7275740:G:GTC	0	7275740	GTC	G
4	chr4:7276119:T:C	0	7276119	C	T
4	chr4:7276235:A:T	0	7276235	T	A
4	chr4:7276262:T:G	0	7276262	G	T
4	chr4:7276331:G:A	0	7276331	A	G
4	chr4:7276593:A:G	0	7276593	G	A
4	chr4:7276912:A:G	0	7276912	G	A
4	chr4:7276971:T:C	0	7276971	C	T
4	chr4:7277677:G:A	0	7277677	A	G
4	chr4:7277693:G:A	0	7277693	A	G
4	chr4:7277899:A:G	0	7277899	G	A
4	chr4:7277944:C:T	0	7277944	T	C
4	chr4:7277969:C:T	0	7277969	T	C
4	chr4:7277980:C:T	0	7277980	T	C
4	chr4:7278306:G:A	0	7278306	A	G
4	chr4:7278330:G:A	0	7278330	A	G
4	chr4:7278399:TGA:T	0	7278399	T	TGA
4	chr4:7278499:C:G	0	7278499	G	C
4	chr4:7278597:T:C	0	7278597	C	T
4	chr4:7278904:T:C	0	7278904	C	T
4	chr4:7279667:A:T	0	7279667	T	A
4	chr4:7280288:C:G	0	7280288	G	C
4	chr4:7280605:G:A	0	7280605	A	G
4	chr4:7280753:T:C	0	7280753	C	T
4	chr4:7280767:G:A	0	7280767	A	G
4	chr4:7280779:A:G	0	7280779	G	A
4	chr4:7281361:T:A	0	7281361	A	T
4	chr4:7281890:G:A	0	7281890	A	G
4	chr4:7282002:C:G	0	7282002	G	C
4	chr4:7283629:G:A	0	7283629	A	G
4	chr4:7283718:T:A	0	7283718	A	T
4	chr4:7283902:T:C	0	7283902	C	T
4	chr4:7284042:C:G	0	7284042	G	C
4	chr4:7284328:C:T	0	7284328	T	C
4	chr4:7285039:T:A	0	7285039	A	T
4	chr4:7285041:T:A	0	7285041	A	T
4	chr4:7286976:C:A	0	7286976	A	C
4	chr4:7287386:T:C	0	7287386	C	T
4	chr4:7287438:C:T	0	7287438	T	C
4	chr4:7288036:C:T	0	7288036	T	C
4	chr4:7288278:G:A	0	7288278	A	G
4	chr4:7289612:T:C	0	7289612	C	T
4	chr4:7289636:A:C	0	7289636	C	A
4	chr4:7289754:G:A	0	7289754	A	G
4	chr4:7290190:T:C	0	7290190	C	T
4	chr4:7290577:G:A	0	7290577	A	G
4	chr4:7290937:A:C	0	7290937	C	A
4	chr4:7292066:C:G	0	7292066	G	C
4	chr4:7292259:C:T	0	7292259	T	C
4	chr4:7292714:G:T	0	7292714	T	G
4	chr4:7293427:G:A	0	7293427	A	G
4	chr4:7294056:G:A	0	7294056	A	G
4	chr4:7294216:C:T	0	7294216	T	C
4	chr4:7295606:T:C	0	7295606	C	T
4	chr4:7295709:C:T	0	7295709	T	C
4	chr4:7295779:T:C	0	7295779	C	T
4	chr4:7295961:T:C	0	7295961	C	T
4	chr4:7296075:G:A	0	7296075	A	G
4	chr4:7298108:A:C	0	7298108	C	A
4	chr4:7298934:C:T	0	7298934	T	C
4	chr4:7299017:C:T	0	7299017	T	C
4	chr4:7299329:C:G	0	7299329	G	C
4	chr4:7299332:T:C	0	7299332	C	T
4	chr4:7299338:G:T	0	7299338	T	G
4	chr4:7299361:C:T	0	7299361	T	C
4	chr4:7299362:A:G	0	7299362	G	A
4	chr4:7299452:G:A	0	7299452	A	G
4	chr4:7299555:A:G	0	7299555	G	A
4	chr4:7300273:T:C	0	7300273	C	T
4	chr4:7301513:G:A	0	7301513	A	G
4	chr4:7301570:T:C	0	7301570	C	T
4	chr4:7301845:A:T	0	7301845	T	A
4	chr4:7301999:A:G	0	7301999	G	A
4	chr4:7302274:C:T	0	7302274	T	C
4	chr4:7302574:C:T	0	7302574	T	C
4	chr4:7302699:T:G	0	7302699	G	T
4	chr4:7302839:G:A	0	7302839	A	G
4	chr4:7302927:G:A	0	7302927	A	G
4	chr4:7303242:C:A	0	7303242	A	C
4	chr4:7303255:C:T	0	7303255	T	C
4	chr4:7303371:G:A	0	7303371	A	G
4	chr4:7303626:G:A	0	7303626	A	G
4	chr4:7304028:G:C	0	7304028	C	G
4	chr4:7304059:C:T	0	7304059	T	C
4	chr4:7304090:A:G	0	7304090	G	A
4	chr4:7304099:C:T	0	7304099	T	C
4	chr4:7304280:G:C	0	7304280	C	G
4	chr4:7304573:A:G	0	7304573	G	A
4	chr4:7304670:C:T	0	7304670	T	C
4	chr4:7305117:C:T	0	7305117	T	C
4	chr4:7305239:G:A	0	7305239	A	G
4	chr4:7306000:T:G	0	7306000	G	T
4	chr4:7306120:C:T	0	7306120	T	C
4	chr4:7306121:A:G	0	7306121	G	A
4	chr4:7306389:C:G	0	7306389	G	C
4	chr4:7306541:G:A	0	7306541	A	G
4	chr4:7306593:T:A	0	7306593	A	T
4	chr4:7306849:C:T	0	7306849	T	C
4	chr4:7306864:G:A	0	7306864	A	G
4	chr4:7306956:G:C	0	7306956	C	G
4	chr4:7307084:G:A	0	7307084	A	G
4	chr4:7307189:C:T	0	7307189	T	C
4	chr4:7307719:G:A	0	7307719	A	G
4	chr4:7308197:C:T	0	7308197	T	C
4	chr4:7308433:C:T	0	7308433	T	C
4	chr4:7309249:C:T	0	7309249	T	C
4	chr4:7309542:A:G	0	7309542	G	A
4	chr4:7309672:G:T	0	7309672	T	G
4	chr4:7309742:C:T	0	7309742	T	C
4	chr4:7309747:G:A	0	7309747	A	G
4	chr4:7309812:C:T	0	7309812	T	C
4	chr4:7309868:G:C	0	7309868	C	G
4	chr4:7310195:C:T	0	7310195	T	C
4	chr4:7310327:A:C	0	7310327	C	A
4	chr4:7310418:T:C	0	7310418	C	T
4	chr4:7311037:A:G	0	7311037	G	A
4	chr4:7311236:G:A	0	7311236	A	G
4	chr4:7311258:T:A	0	7311258	A	T
4	chr4:7311950:A:C	0	7311950	C	A
4	chr4:7312276:G:A	0	7312276	A	G
4	chr4:7312316:A:G	0	7312316	G	A
4	chr4:7312414:C:T	0	7312414	T	C
4	chr4:7312490:T:TC	0	7312490	TC	T
4	chr4:7312921:C:A	0	7312921	A	C
4	chr4:7313235:A:C	0	7313235	C	A
4	chr4:7313460:A:G	0	7313460	G	A
4	chr4:7313478:C:G	0	7313478	G	C
4	chr4:7313610:A:G	0	7313610	G	A
4	chr4:7314177:A:G	0	7314177	G	A
4	chr4:7314475:G:T	0	7314475	T	G
4	chr4:7314665:G:C	0	7314665	C	G
4	chr4:7314817:T:G	0	7314817	G	T
4	chr4:7315154:G:C	0	7315154	C	G
4	chr4:7315221:G:A	0	7315221	A	G
4	chr4:7315447:C:G	0	7315447	G	C
4	chr4:7315531:A:AG	0	7315531	AG	A
4	chr4:7315558:C:T	0	7315558	T	C
4	chr4:7315917:G:A	0	7315917	A	G
4	chr4:7316695:A:G	0	7316695	G	A
4	chr4:7316977:A:G	0	7316977	G	A
4	chr4:7316992:C:T	0	7316992	T	C
4	chr4:7317065:A:G	0	7317065	G	A
4	chr4:7317225:C:A	0	7317225	A	C
4	chr4:7317553:C:T	0	7317553	T	C
4	chr4:7317662:CAGGGCTGAGGCTT:C	0	7317662	C	CAGGGCTGAGGCTT
4	chr4:7317745:A:G	0	7317745	G	A
4	chr4:7317856:A:G	0	7317856	G	A
4	chr4:7317955:T:G	0	7317955	G	T
4	chr4:7318068:G:A	0	7318068	A	G
4	chr4:7318349:T:C	0	7318349	C	T
4	chr4:7318385:T:G	0	7318385	G	T
4	chr4:7318554:T:A	0	7318554	A	T
4	chr4:7318596:G:C	0	7318596	C	G
4	chr4:7318664:A:G	0	7318664	G	A
4	chr4:7318813:T:C	0	7318813	C	T
4	chr4:7318961:C:T	0	7318961	T	C
4	chr4:7318965:A:G	0	7318965	G	A
4	chr4:7319268:C:T	0	7319268	T	C
4	chr4:7319383:G:A	0	7319383	A	G
4	chr4:7319462:G:T	0	7319462	T	G
4	chr4:7319594:G:A	0	7319594	A	G
4	chr4:7319784:G:T	0	7319784	T	G
4	chr4:7319834:A:G	0	7319834	G	A
4	chr4:7319953:A:G	0	7319953	G	A
4	chr4:7320135:TC:T	0	7320135	T	TC
4	chr4:7320138:A:T	0	7320138	T	A
4	chr4:7320140:A:C	0	7320140	C	A
4	chr4:7320141:A:C	0	7320141	C	A
4	chr4:7320172:C:T	0	7320172	T	C
4	chr4:7320559:T:C	0	7320559	C	T
4	chr4:7320696:G:A	0	7320696	A	G
4	chr4:7320768:T:C	0	7320768	C	T
4	chr4:7321307:G:T	0	7321307	T	G
4	chr4:7321521:C:G	0	7321521	G	C
4	chr4:7321597:G:A	0	7321597	A	G
4	chr4:7321723:C:T	0	7321723	T	C
4	chr4:7321796:G:A	0	7321796	A	G
4	chr4:7321817:C:T	0	7321817	T	C
4	chr4:7321969:A:G	0	7321969	G	A
4	chr4:7322186:C:G	0	7322186	G	C
4	chr4:7322272:G:A	0	7322272	A	G
4	chr4:7323075:A:G	0	7323075	G	A
4	chr4:7323124:C:T	0	7323124	T	C
4	chr4:7323170:C:T	0	7323170	T	C
4	chr4:7323250:A:T	0	7323250	T	A
4	chr4:7323275:T:C	0	7323275	C	T
4	chr4:7323727:G:A	0	7323727	A	G
4	chr4:7324356:A:G	0	7324356	G	A
4	chr4:7324451:C:T	0	7324451	T	C
4	chr4:7324472:C:T	0	7324472	T	C
4	chr4:7324814:G:A	0	7324814	A	G
4	chr4:7324974:A:G	0	7324974	G	A
4	chr4:7325046:T:C	0	7325046	C	T
4	chr4:7325085:C:T	0	7325085	T	C
4	chr4:7325637:A:G	0	7325637	G	A
4	chr4:7325752:G:A	0	7325752	A	G
4	chr4:7325917:TAC:T	0	7325917	T	TAC
4	chr4:7325918:A:G	0	7325918	G	A
4	chr4:7326390:T:C	0	7326390	C	T
4	chr4:7326494:G:T	0	7326494	T	G
4	chr4:7326689:A:G	0	7326689	G	A
4	chr4:7326993:C:A	0	7326993	A	C
4	chr4:7327007:T:C	0	7327007	C	T
4	chr4:7327146:C:T	0	7327146	T	C
4	chr4:7327338:A:G	0	7327338	G	A
4	chr4:7327402:C:T	0	7327402	T	C
4	chr4:7327699:A:G	0	7327699	G	A
4	chr4:7327719:T:C	0	7327719	C	T
4	chr4:7327940:T:A	0	7327940	A	T
4	chr4:7328149:C:T	0	7328149	T	C
4	chr4:7328380:T:C	0	7328380	C	T
4	chr4:7328915:G:A	0	7328915	A	G
4	chr4:7328949:G:A	0	7328949	A	G
4	chr4:7329017:G:A	0	7329017	A	G
4	chr4:7329207:C:T	0	7329207	T	C
4	chr4:7330134:C:T	0	7330134	T	C
4	chr4:7330879:G:A	0	7330879	A	G
4	chr4:7331098:TA:T	0	7331098	T	TA
4	chr4:7331425:T:C	0	7331425	C	T
4	chr4:7331454:C:T	0	7331454	T	C
4	chr4:7331520:C:T	0	7331520	T	C
4	chr4:7331759:C:T	0	7331759	T	C
4	chr4:7332665:G:A	0	7332665	A	G
4	chr4:7332697:G:A	0	7332697	A	G
4	chr4:7332828:G:A	0	7332828	A	G
4	chr4:7332953:A:G	0	7332953	G	A
4	chr4:7332962:CA:C	0	7332962	C	CA
4	chr4:7332966:G:A	0	7332966	A	G
4	chr4:7333051:A:G	0	7333051	G	A
4	chr4:7333352:C:T	0	7333352	T	C
4	chr4:7333508:C:T	0	7333508	T	C
4	chr4:7333766:T:C	0	7333766	C	T
4	chr4:7334367:T:C	0	7334367	C	T
4	chr4:7334495:G:T	0	7334495	T	G
4	chr4:7334941:A:G	0	7334941	G	A
4	chr4:7335045:G:A	0	7335045	A	G
4	chr4:7335227:G:C	0	7335227	C	G
4	chr4:7335964:C:T	0	7335964	T	C
4	chr4:7336106:C:T	0	7336106	T	C
4	chr4:7336171:G:A	0	7336171	A	G
4	chr4:7336326:T:C	0	7336326	C	T
4	chr4:7336346:A:G	0	7336346	G	A
4	chr4:7337385:G:A	0	7337385	A	G
4	chr4:7337522:C:T	0	7337522	T	C
4	chr4:7337651:G:A	0	7337651	A	G
4	chr4:7337708:T:C	0	7337708	C	T
4	chr4:7337723:C:G	0	7337723	G	C
4	chr4:7337729:C:T	0	7337729	T	C
4	chr4:7337830:C:T	0	7337830	T	C
4	chr4:7337993:T:C	0	7337993	C	T
4	chr4:7338104:ATGGATGT:A	0	7338104	A	ATGGATGT
4	chr4:7338139:T:C	0	7338139	C	T
4	chr4:7339397:A:G	0	7339397	G	A
4	chr4:7339478:A:T	0	7339478	T	A
4	chr4:7339516:G:A	0	7339516	A	G
4	chr4:7340413:A:G	0	7340413	G	A
4	chr4:7340584:G:T	0	7340584	T	G
4	chr4:7340998:T:C	0	7340998	C	T
4	chr4:7341097:G:A	0	7341097	A	G
4	chr4:7341269:G:A	0	7341269	A	G
4	chr4:7341317:C:A	0	7341317	A	C
4	chr4:7341364:G:C	0	7341364	C	G
4	chr4:7341871:C:A	0	7341871	A	C
4	chr4:7342139:A:G	0	7342139	G	A
4	chr4:7342245:A:G	0	7342245	G	A
4	chr4:7342256:T:G	0	7342256	G	T
4	chr4:7342496:T:C	0	7342496	C	T
4	chr4:7342533:G:T	0	7342533	T	G
4	chr4:7342648:A:G	0	7342648	G	A
4	chr4:7343634:T:C	0	7343634	C	T
4	chr4:7343887:T:G	0	7343887	G	T
4	chr4:7344167:C:T	0	7344167	T	C
4	chr4:7344494:T:G	0	7344494	G	T
4	chr4:7344500:G:C	0	7344500	C	G
4	chr4:7345117:T:C	0	7345117	C	T
4	chr4:7345476:C:T	0	7345476	T	C
4	chr4:7345490:C:T	0	7345490	T	C
4	chr4:7345524:T:C	0	7345524	C	T
4	chr4:7346435:G:A	0	7346435	A	G
4	chr4:7346866:C:T	0	7346866	T	C
4	chr4:7346883:T:C	0	7346883	C	T
4	chr4:7348096:GTTAA:G	0	7348096	G	GTTAA
4	chr4:7348950:G:A	0	7348950	A	G
4	chr4:7349129:C:A	0	7349129	A	C
4	chr4:7349432:G:C	0	7349432	C	G
4	chr4:7349566:G:A	0	7349566	A	G
4	chr4:7350750:T:C	0	7350750	C	T
4	chr4:7350905:C:A	0	7350905	A	C
4	chr4:7350959:A:G	0	7350959	G	A
4	chr4:7352497:G:A	0	7352497	A	G
4	chr4:7352614:T:C	0	7352614	C	T
4	chr4:7352998:T:C	0	7352998	C	T
4	chr4:7353225:A:G	0	7353225	G	A
4	chr4:7353312:A:G	0	7353312	G	A
4	chr4:7354000:A:G	0	7354000	G	A
4	chr4:7354060:C:T	0	7354060	T	C
4	chr4:7354960:C:A	0	7354960	A	C
4	chr4:7355009:A:G	0	7355009	G	A
4	chr4:7355882:G:C	0	7355882	C	G
4	chr4:7356674:T:A	0	7356674	A	T
4	chr4:7357379:T:A	0	7357379	A	T
4	chr4:7358239:T:C	0	7358239	C	T
4	chr4:7359253:G:A	0	7359253	A	G
4	chr4:7359327:A:T	0	7359327	T	A
4	chr4:7359597:C:T	0	7359597	T	C
4	chr4:7359720:C:T	0	7359720	T	C
4	chr4:7360119:T:A	0	7360119	A	T
4	chr4:7360157:C:T	0	7360157	T	C
4	chr4:7360327:C:T	0	7360327	T	C
4	chr4:7360920:C:T	0	7360920	T	C
4	chr4:7361307:C:T	0	7361307	T	C
4	chr4:7361326:G:T	0	7361326	T	G
4	chr4:7362225:G:A	0	7362225	A	G
4	chr4:7362704:C:T	0	7362704	T	C
4	chr4:7362847:T:C	0	7362847	C	T
4	chr4:7363380:C:T	0	7363380	T	C
4	chr4:7363394:A:T	0	7363394	T	A
4	chr4:7364806:C:T	0	7364806	T	C
4	chr4:7365220:G:A	0	7365220	A	G
4	chr4:7365351:G:A	0	7365351	A	G
4	chr4:7366337:T:C	0	7366337	C	T
4	chr4:7367298:C:T	0	7367298	T	C
4	chr4:7367636:C:T	0	7367636	T	C
4	chr4:7369469:C:T	0	7369469	T	C
4	chr4:7369676:C:T	0	7369676	T	C
4	chr4:7370076:C:A	0	7370076	A	C
4	chr4:7370223:G:C	0	7370223	C	G
4	chr4:7370313:G:A	0	7370313	A	G
4	chr4:7370778:A:G	0	7370778	G	A
4	chr4:7370860:A:T	0	7370860	T	A
4	chr4:7371079:C:T	0	7371079	T	C
4	chr4:7372048:G:C	0	7372048	C	G
4	chr4:7372221:A:G	0	7372221	G	A
4	chr4:7372359:G:T	0	7372359	T	G
4	chr4:7372452:A:G	0	7372452	G	A
4	chr4:7372476:T:C	0	7372476	C	T
4	chr4:7372493:A:G	0	7372493	G	A
4	chr4:7372581:T:G	0	7372581	G	T
4	chr4:7372706:C:T	0	7372706	T	C
4	chr4:7372829:C:T	0	7372829	T	C
4	chr4:7373107:G:A	0	7373107	A	G
4	chr4:7373267:C:G	0	7373267	G	C
4	chr4:7373289:C:T	0	7373289	T	C
4	chr4:7373388:A:C	0	7373388	C	A
4	chr4:7373595:T:C	0	7373595	C	T
4	chr4:7373643:T:C	0	7373643	C	T
4	chr4:7373727:A:G	0	7373727	G	A
4	chr4:7373911:A:G	0	7373911	G	A
4	chr4:7373916:G:A	0	7373916	A	G
4	chr4:7373995:A:G	0	7373995	G	A
4	chr4:7374257:G:A	0	7374257	A	G
4	chr4:7374281:T:G	0	7374281	G	T
4	chr4:7374665:G:C	0	7374665	C	G
4	chr4:7374777:T:C	0	7374777	C	T
4	chr4:7374864:T:C	0	7374864	C	T
4	chr4:7374967:T:C	0	7374967	C	T
4	chr4:7375145:T:A	0	7375145	A	T
4	chr4:7375550:G:A	0	7375550	A	G
4	chr4:7375552:G:A	0	7375552	A	G
4	chr4:7375560:A:G	0	7375560	G	A
4	chr4:7376031:A:C	0	7376031	C	A
4	chr4:7376392:C:T	0	7376392	T	C
4	chr4:7376394:G:T	0	7376394	T	G
4	chr4:7376471:G:A	0	7376471	A	G
4	chr4:7376571:T:C	0	7376571	C	T
4	chr4:7376670:C:T	0	7376670	T	C
4	chr4:7376985:G:A	0	7376985	A	G
4	chr4:7377117:A:G	0	7377117	G	A
4	chr4:7377124:T:C	0	7377124	C	T
4	chr4:7377272:G:C	0	7377272	C	G
4	chr4:7377778:C:A	0	7377778	A	C
4	chr4:7378206:C:T	0	7378206	T	C
4	chr4:7378214:A:G	0	7378214	G	A
4	chr4:7378312:C:T	0	7378312	T	C
4	chr4:7378576:T:C	0	7378576	C	T
4	chr4:7378993:T:C	0	7378993	C	T
4	chr4:7379081:T:C	0	7379081	C	T
4	chr4:7379704:G:A	0	7379704	A	G
4	chr4:7380471:GAATTCA:G	0	7380471	G	GAATTCA
4	chr4:7381325:G:C	0	7381325	C	G
4	chr4:7381644:CCTT:C	0	7381644	C	CCTT
4	chr4:7381668:G:A	0	7381668	A	G
4	chr4:7381739:C:T	0	7381739	T	C
4	chr4:7381977:C:T	0	7381977	T	C
4	chr4:7382123:G:A	0	7382123	A	G
4	chr4:7382492:T:C	0	7382492	C	T
4	chr4:7382511:G:A	0	7382511	A	G
4	chr4:7382869:C:T	0	7382869	T	C
4	chr4:7383338:C:A	0	7383338	A	C
4	chr4:7383413:C:T	0	7383413	T	C
4	chr4:7384198:C:T	0	7384198	T	C
4	chr4:7384206:G:T	0	7384206	T	G
4	chr4:7384228:C:T	0	7384228	T	C
4	chr4:7384296:C:T	0	7384296	T	C
4	chr4:7384443:A:C	0	7384443	C	A
4	chr4:7384452:C:T	0	7384452	T	C
4	chr4:7384498:A:G	0	7384498	G	A
4	chr4:7384503:C:T	0	7384503	T	C
4	chr4:7384759:C:T	0	7384759	T	C
4	chr4:7385149:G:A	0	7385149	A	G
4	chr4:7385544:A:G	0	7385544	G	A
4	chr4:7385613:G:A	0	7385613	A	G
4	chr4:7385675:G:A	0	7385675	A	G
4	chr4:7385801:C:G	0	7385801	G	C
4	chr4:7386039:C:A	0	7386039	A	C
4	chr4:7386090:C:T	0	7386090	T	C
4	chr4:7388432:T:C	0	7388432	C	T
4	chr4:7388602:C:T	0	7388602	T	C
4	chr4:7388688:T:C	0	7388688	C	T
4	chr4:7388721:C:T	0	7388721	T	C
4	chr4:7388764:C:T	0	7388764	T	C
4	chr4:7389014:T:C	0	7389014	C	T
4	chr4:7389020:C:T	0	7389020	T	C
4	chr4:7389044:C:T	0	7389044	T	C
4	chr4:7389372:C:T	0	7389372	T	C
4	chr4:7389575:C:T	0	7389575	T	C
4	chr4:7389798:A:G	0	7389798	G	A
4	chr4:7390221:A:G	0	7390221	G	A
4	chr4:7390796:C:G	0	7390796	G	C
4	chr4:7391298:C:T	0	7391298	T	C
4	chr4:7391358:T:C	0	7391358	C	T
4	chr4:7391401:C:T	0	7391401	T	C
4	chr4:7391409:T:G	0	7391409	G	T
```
