## Supplementary material for "Characterization of shared and ancestry-specific signals driving complex traits using multi-ancestry fine-mapping": mesusieoutput

```
                 eur          afr      eur_afr
   [1,] 1.061844e-04 0.0001710010 3.601916e-05
   [2,] 1.056748e-04 0.0001704236 3.537314e-05
   [3,] 1.331218e-04 0.0001706514 4.469006e-05
   [4,] 1.124636e-04 0.0001710094 3.842457e-05
   [5,] 1.049256e-04 0.0001720763 3.459044e-05
   [6,] 1.979363e-04 0.0001693252 6.566680e-05
   [7,] 1.238326e-04 0.0001703798 4.352543e-05
   [8,] 1.942542e-04 0.0001694160 6.358412e-05
   [9,] 1.157398e-04 0.0001719508 4.027126e-05
  [10,] 1.008142e-04 0.0001701339 3.453961e-05
  [11,] 1.171494e-04 0.0001716552 4.066192e-05
  [12,] 1.014893e-04 0.0001702037 3.483261e-05
  [13,] 2.081676e-04 0.0001692469 6.806034e-05
  [14,] 1.325696e-04 0.0001692743 4.401263e-05
  [15,] 2.154366e-04 0.0001692711 6.993421e-05
  [16,] 1.197446e-04 0.0001717337 4.181385e-05
  [17,] 2.175943e-04 0.0001692702 7.061074e-05
  [18,] 9.716650e-05 0.0001689187 3.233447e-05
  [19,] 1.151700e-04 0.0001706565 4.043326e-05
  [20,] 1.203748e-04 0.0001699222 4.037334e-05
  [21,] 1.767656e-04 0.0001704923 6.104208e-05
  [22,] 1.638499e-04 0.0001719617 5.731794e-05
  [23,] 1.481239e-04 0.0001712003 5.215800e-05
  [24,] 1.568543e-04 0.0001706042 5.422600e-05
  [25,] 1.457877e-04 0.0001714850 5.186974e-05
  [26,] 2.659279e-04 0.0001699467 8.860599e-05
  [27,] 1.189625e-04 0.0001700434 3.989094e-05
  [28,] 1.108018e-04 0.0001701987 3.841573e-05
  [29,] 2.411047e-04 0.0001692817 7.805960e-05
  [30,] 1.245572e-04 0.0001702610 4.369131e-05
  [31,] 2.094290e-04 0.0001693280 6.929228e-05
  [32,] 1.475984e-04 0.0001692635 5.062092e-05
  [33,] 1.593410e-04 0.0001697305 5.578157e-05
  [34,] 1.498477e-04 0.0001698510 4.817158e-05
  [35,] 1.195085e-04 0.0001700838 3.981463e-05
  [36,] 9.850106e-05 0.0001700961 3.303177e-05
  [37,] 1.413772e-04 0.0001704941 4.837667e-05
  [38,] 1.689846e-04 0.0001693540 5.693676e-05
  [39,] 1.641111e-04 0.0001692345 5.492832e-05
  [40,] 1.913715e-04 0.0001702643 6.612808e-05
  [41,] 2.022128e-04 0.0001693811 6.507046e-05
  [42,] 1.650917e-04 0.0001706983 5.789999e-05
  [43,] 1.273194e-04 0.0001706158 4.287470e-05
  [44,] 1.375242e-04 0.0001700644 4.588770e-05
  [45,] 9.875102e-05 0.0001688496 3.286995e-05
  [46,] 1.395333e-04 0.0001698867 4.422940e-05
  [47,] 1.230807e-04 0.0001704530 4.098637e-05
  [48,] 1.175211e-04 0.0001696503 3.908819e-05
  [49,] 1.017256e-04 0.0001688499 3.368669e-05
  [50,] 1.482416e-04 0.0001692433 4.807823e-05
  [51,] 1.983643e-04 0.0001700658 6.784165e-05
  [52,] 1.067799e-04 0.0001690325 3.599045e-05
  [53,] 1.984493e-04 0.0001699750 6.699643e-05
  [54,] 1.483817e-04 0.0001706211 5.025625e-05
  [55,] 1.182611e-04 0.0001694283 3.934432e-05
  [56,] 1.306083e-04 0.0001689992 4.301234e-05
  [57,] 9.876272e-05 0.0001688459 3.277564e-05
  [58,] 1.326103e-04 0.0001702612 4.525006e-05
  [59,] 1.186111e-04 0.0001697457 3.942599e-05
  [60,] 9.964320e-05 0.0001688641 3.298077e-05
  [61,] 1.421828e-04 0.0001697913 4.962681e-05
  [62,] 1.475813e-04 0.0001704062 5.086149e-05
  [63,] 1.492882e-04 0.0001711717 5.280930e-05
  [64,] 1.223881e-04 0.0001706534 4.104987e-05
  [65,] 1.253833e-04 0.0001687893 4.139692e-05
  [66,] 1.387561e-04 0.0001698171 4.839189e-05
  [67,] 1.411340e-04 0.0001697358 4.913326e-05
  [68,] 1.030768e-04 0.0001688849 3.402825e-05
  [69,] 1.317759e-04 0.0001696489 4.558599e-05
  [70,] 2.017039e-04 0.0001704434 7.037383e-05
  [71,] 1.204128e-04 0.0001706203 3.981164e-05
  [72,] 1.175487e-04 0.0001697529 3.904123e-05
  [73,] 1.184587e-04 0.0001688429 3.939776e-05
  [74,] 1.634960e-04 0.0001700642 5.777068e-05
  [75,] 1.574209e-04 0.0001687818 5.194802e-05
  [76,] 1.477952e-04 0.0001699594 5.179569e-05
  [77,] 1.615018e-04 0.0001715471 5.808197e-05
  [78,] 1.184410e-04 0.0001694827 3.935773e-05
  [79,] 1.261074e-04 0.0001698997 4.190181e-05
  [80,] 1.567557e-04 0.0001699784 5.512308e-05
  [81,] 1.206758e-04 0.0001694710 4.017232e-05
  [82,] 1.351848e-04 0.0001707381 4.826889e-05
  [83,] 1.416638e-04 0.0001720506 5.117414e-05
  [84,] 1.066740e-04 0.0001688438 3.539417e-05
  [85,] 1.192232e-04 0.0001697404 3.963532e-05
  [86,] 1.136512e-04 0.0001688875 3.806499e-05
  [87,] 1.249691e-04 0.0001699038 4.151416e-05
  [88,] 1.247930e-04 0.0001700968 4.220720e-05
  [89,] 1.335219e-04 0.0001696253 4.635644e-05
  [90,] 1.340619e-04 0.0001698400 4.683851e-05
  [91,] 1.355826e-04 0.0001696387 4.713085e-05
  [92,] 1.964649e-04 0.0001704839 6.870731e-05
  [93,] 1.928774e-04 0.0001714029 7.019405e-05
  [94,] 1.291514e-04 0.0001699384 4.325885e-05
  [95,] 1.465163e-04 0.0001694976 5.085987e-05
  [96,] 1.232506e-04 0.0001703597 4.185533e-05
  [97,] 1.507024e-04 0.0001705962 5.029273e-05
  [98,] 1.204678e-04 0.0001693549 4.121706e-05
  [99,] 9.354544e-05 0.0001689468 3.108524e-05
 [100,] 1.423037e-04 0.0001696167 4.937079e-05
 [101,] 2.094834e-04 0.0001692768 7.269769e-05
 [102,] 1.416007e-04 0.0001693803 4.896861e-05
 [103,] 1.465693e-04 0.0001724617 5.358825e-05
 [104,] 1.186505e-04 0.0001695287 3.944053e-05
 [105,] 1.268115e-04 0.0001690533 4.117615e-05
 [106,] 1.254232e-04 0.0001699147 4.095438e-05
 [107,] 1.408450e-04 0.0001705582 4.935908e-05
 [108,] 1.339868e-04 0.0001699047 4.521347e-05
 [109,] 1.341589e-04 0.0001698191 4.528612e-05
 [110,] 1.112738e-04 0.0001695506 3.687784e-05
 [111,] 1.637301e-04 0.0001700345 5.576859e-05
 [112,] 1.685591e-04 0.0001688556 5.664675e-05
 [113,] 1.454493e-04 0.0001702888 4.730656e-05
 [114,] 1.935813e-04 0.0001700250 6.799204e-05
 [115,] 1.745930e-04 0.0001701624 6.187588e-05
 [116,] 1.336848e-04 0.0001704352 4.449493e-05
 [117,] 1.205508e-04 0.0001705331 4.007271e-05
 [118,] 1.806237e-04 0.0001689903 5.994460e-05
 [119,] 1.239636e-04 0.0001701427 4.086828e-05
 [120,] 1.322320e-04 0.0001707431 4.508244e-05
 [121,] 1.200124e-04 0.0001690871 3.996993e-05
 [122,] 9.530923e-05 0.0001692304 3.138513e-05
 [123,] 1.733069e-04 0.0001708720 5.629913e-05
 [124,] 1.849879e-04 0.0001691048 6.154433e-05
 [125,] 9.376771e-05 0.0001691875 3.133750e-05
 [126,] 1.657427e-04 0.0001707951 5.760539e-05
 [127,] 9.638172e-05 0.0001690561 3.213132e-05
 [128,] 2.824597e-04 0.0001705813 1.017220e-04
 [129,] 1.077652e-04 0.0001700507 3.532376e-05
 [130,] 1.102757e-04 0.0001699983 3.619541e-05
 [131,] 1.080048e-04 0.0001696039 3.562317e-05
 [132,] 1.779656e-04 0.0001706219 5.865562e-05
 [133,] 1.075176e-04 0.0001701113 3.549526e-05
 [134,] 1.158689e-04 0.0001690966 3.816925e-05
 [135,] 1.075713e-04 0.0001700713 3.525202e-05
 [136,] 1.083731e-04 0.0001700806 3.548834e-05
 [137,] 9.408924e-05 0.0001690347 3.116287e-05
 [138,] 2.311687e-04 0.0001709645 8.473063e-05
 [139,] 9.365283e-05 0.0001690006 3.109642e-05
 [140,] 1.663115e-04 0.0001702948 5.722907e-05
 [141,] 1.044092e-04 0.0001688886 3.491483e-05
 [142,] 9.384333e-05 0.0001688162 3.120880e-05
 [143,] 1.048481e-04 0.0001700017 3.515478e-05
 [144,] 9.464788e-05 0.0001696942 3.175600e-05
 [145,] 1.016623e-04 0.0001692617 3.418233e-05
 [146,] 1.036723e-04 0.0001695184 3.453122e-05
 [147,] 9.509066e-05 0.0001695333 3.159278e-05
 [148,] 1.386047e-04 0.0001702481 4.681558e-05
 [149,] 9.506545e-05 0.0001702356 3.157028e-05
 [150,] 9.554882e-05 0.0001702040 3.172305e-05
 [151,] 1.643474e-04 0.0001701695 5.565549e-05
 [152,] 1.016219e-04 0.0001700394 3.377522e-05
 [153,] 1.028924e-04 0.0001695376 3.399071e-05
 [154,] 1.617069e-04 0.0001697928 5.395987e-05
 [155,] 1.839202e-04 0.0001707157 6.438782e-05
 [156,] 1.079586e-04 0.0001690235 3.618455e-05
 [157,] 1.049695e-04 0.0001690795 3.523049e-05
 [158,] 1.024274e-04 0.0001694739 3.467380e-05
 [159,] 9.974072e-05 0.0001694944 3.305036e-05
 [160,] 1.640144e-04 0.0001700025 5.527949e-05
 [161,] 1.038781e-04 0.0001692162 3.499648e-05
 [162,] 1.772202e-04 0.0001705049 5.869034e-05
 [163,] 1.049337e-04 0.0001695676 3.462889e-05
 [164,] 1.636870e-04 0.0001700004 5.513835e-05
 [165,] 1.035990e-04 0.0001691063 3.478238e-05
 [166,] 9.987753e-05 0.0001695073 3.309100e-05
 [167,] 9.480247e-05 0.0001688066 3.142956e-05
 [168,] 1.018391e-04 0.0001700449 3.383412e-05
 [169,] 9.743107e-05 0.0001691337 3.260556e-05
 [170,] 1.009890e-04 0.0001700768 3.382753e-05
 [171,] 1.632554e-04 0.0001699971 5.493428e-05
 [172,] 1.007989e-04 0.0001705155 3.310370e-05
 [173,] 1.629478e-04 0.0001698235 5.444607e-05
 [174,] 9.375736e-05 0.0001687720 3.115456e-05
 [175,] 9.457535e-05 0.0001688707 3.131908e-05
 [176,] 1.886259e-04 0.0001711137 6.749526e-05
 [177,] 9.623748e-05 0.0001690026 3.173843e-05
 [178,] 2.424653e-04 0.0001698266 8.290341e-05
 [179,] 9.851620e-05 0.0001692534 3.297813e-05
 [180,] 1.836585e-04 0.0001710499 6.531460e-05
 [181,] 1.021899e-04 0.0001700561 3.387282e-05
 [182,] 1.872147e-04 0.0001697536 5.947754e-05
 [183,] 1.241202e-04 0.0001708483 3.966319e-05
 [184,] 4.668380e-04 0.0001720762 1.291038e-04
 [185,] 5.705170e-04 0.0001708694 1.629564e-04
 [186,] 3.344293e-04 0.0001763086 8.631519e-05
 [187,] 1.130947e-04 0.0001796972 3.381603e-05
 [188,] 3.140062e-04 0.0001690607 9.954985e-05
 [189,] 1.395195e-04 0.0001704510 4.693231e-05
 [190,] 6.335463e-04 0.0001691454 1.950013e-04
 [191,] 1.013575e-04 0.0001702736 3.333990e-05
 [192,] 1.264144e-04 0.0001703813 4.395970e-05
 [193,] 1.031856e-04 0.0001717050 3.525309e-05
 [194,] 1.016967e-04 0.0001720892 3.455414e-05
 [195,] 1.562317e-04 0.0001705000 5.183268e-05
 [196,] 1.599845e-04 0.0001705183 5.351866e-05
 [197,] 1.482700e-04 0.0001695204 4.698932e-05
 [198,] 1.763344e-04 0.0001696525 5.498714e-05
 [199,] 9.564834e-05 0.0001700213 3.247576e-05
 [200,] 7.607080e-04 0.0001707624 2.968336e-04
 [201,] 7.608293e-04 0.0001707493 2.967584e-04
 [202,] 1.281169e-04 0.0001701118 4.253937e-05
 [203,] 7.023336e-04 0.0001708011 2.738203e-04
 [204,] 1.029574e-03 0.0001701650 3.926357e-04
 [205,] 1.342021e-04 0.0001706581 4.436674e-05
 [206,] 1.204363e-04 0.0001704664 4.037592e-05
 [207,] 1.215127e-04 0.0001704397 4.013595e-05
 [208,] 9.262705e-04 0.0001707170 3.630894e-04
 [209,] 1.444227e-04 0.0001691837 4.956079e-05
 [210,] 9.274673e-05 0.0001688112 3.081721e-05
 [211,] 1.490506e-04 0.0001704457 5.039531e-05
 [212,] 2.096726e-04 0.0001705365 7.199446e-05
 [213,] 1.325827e-04 0.0001691156 4.357474e-05
 [214,] 1.699929e-04 0.0001699683 5.627587e-05
 [215,] 1.277741e-04 0.0001691294 4.146698e-05
 [216,] 1.308189e-04 0.0001738975 4.034968e-05
 [217,] 1.588779e-04 0.0001733338 4.892342e-05
 [218,] 1.629610e-04 0.0001705988 5.445886e-05
 [219,] 1.895610e-04 0.0001694561 6.496154e-05
 [220,] 2.054017e-04 0.0001700580 6.958971e-05
 [221,] 1.115524e-04 0.0001704769 3.716467e-05
 [222,] 2.202110e-04 0.0001694305 7.037488e-05
 [223,] 2.129733e-04 0.0001691622 7.236298e-05
 [224,] 1.468738e-04 0.0001693627 4.763877e-05
 [225,] 2.272533e-04 0.0001692896 7.337885e-05
 [226,] 1.593637e-04 0.0001703390 5.146481e-05
 [227,] 1.160632e-04 0.0001708356 3.868943e-05
 [228,] 1.112042e-04 0.0001704803 3.702973e-05
 [229,] 2.092798e-04 0.0001694613 6.652789e-05
 [230,] 1.158770e-04 0.0001702929 3.856599e-05
 [231,] 1.278608e-04 0.0001705621 4.262500e-05
 [232,] 1.213241e-04 0.0001709756 3.795227e-05
 [233,] 1.566490e-04 0.0001723451 4.656532e-05
 [234,] 1.229876e-04 0.0001709059 3.845074e-05
 [235,] 1.282002e-04 0.0001733026 3.891851e-05
 [236,] 2.117391e-04 0.0001700383 7.158719e-05
 [237,] 1.188619e-04 0.0001710261 3.726051e-05
 [238,] 1.188067e-04 0.0001710580 3.723115e-05
 [239,] 1.539598e-04 0.0001723726 4.584164e-05
 [240,] 1.202393e-04 0.0001710735 3.761166e-05
 [241,] 2.241916e-04 0.0001707200 6.664135e-05
 [242,] 1.203336e-04 0.0001709291 3.770514e-05
 [243,] 1.752429e-04 0.0001701375 5.699017e-05
 [244,] 1.253088e-04 0.0001709609 3.904224e-05
 [245,] 1.224061e-04 0.0001709051 3.827876e-05
 [246,] 1.239994e-04 0.0001709713 3.867991e-05
 [247,] 1.359560e-04 0.0001704130 4.242804e-05
 [248,] 1.157272e-04 0.0001711704 3.635839e-05
 [249,] 1.162403e-04 0.0001708904 3.867126e-05
 [250,] 1.215692e-04 0.0001709582 3.802840e-05
 [251,] 1.193694e-04 0.0001711464 3.734445e-05
 [252,] 1.983450e-04 0.0001706356 5.959654e-05
 [253,] 1.181006e-04 0.0001709458 3.709174e-05
 [254,] 1.169731e-04 0.0001711054 3.671834e-05
 [255,] 1.180724e-04 0.0001710420 3.704131e-05
 [256,] 1.737114e-04 0.0001701064 5.662172e-05
 [257,] 1.187056e-04 0.0001709537 3.725079e-05
 [258,] 1.188062e-04 0.0001711940 3.717322e-05
 [259,] 1.190095e-04 0.0001710364 3.729663e-05
 [260,] 1.168419e-04 0.0001710146 3.672081e-05
 [261,] 1.173023e-04 0.0001709390 3.687772e-05
 [262,] 1.149264e-04 0.0001709579 3.623044e-05
 [263,] 1.188783e-04 0.0001710862 3.723904e-05
 [264,] 1.191134e-04 0.0001711183 3.728849e-05
 [265,] 1.175038e-04 0.0001709793 3.691486e-05
 [266,] 1.166518e-04 0.0001710254 3.666518e-05
 [267,] 1.164013e-04 0.0001710598 3.658351e-05
 [268,] 1.804082e-04 0.0001698932 5.563895e-05
 [269,] 1.251880e-04 0.0001709590 4.314913e-05
 [270,] 1.799454e-04 0.0001698464 6.223204e-05
 [271,] 1.373957e-04 0.0001705658 4.580239e-05
 [272,] 1.327321e-04 0.0001703591 4.535108e-05
 [273,] 1.526132e-04 0.0001694027 5.171646e-05
 [274,] 1.448038e-04 0.0001736061 5.457403e-05
 [275,] 1.463317e-04 0.0001722637 4.593740e-05
 [276,] 1.531162e-04 0.0001741364 5.857958e-05
 [277,] 1.536886e-04 0.0001742291 5.891160e-05
 [278,] 1.342174e-04 0.0001694893 4.631471e-05
 [279,] 1.622306e-04 0.0001709096 5.554133e-05
 [280,] 1.571530e-04 0.0001696820 5.330388e-05
 [281,] 1.306983e-04 0.0001708061 4.514968e-05
 [282,] 1.406848e-04 0.0001703271 4.819788e-05
 [283,] 1.240761e-04 0.0001712262 4.425204e-05
 [284,] 1.955095e-04 0.0001695128 6.467531e-05
 [285,] 2.111383e-04 0.0001702176 6.802219e-05
 [286,] 1.659807e-04 0.0001700966 5.525526e-05
 [287,] 1.108176e-04 0.0001701166 3.707107e-05
 [288,] 1.731698e-04 0.0001694810 5.716872e-05
 [289,] 1.369160e-04 0.0001698768 4.503161e-05
 [290,] 1.371723e-04 0.0001701884 4.773906e-05
 [291,] 2.188082e-04 0.0001695587 7.388818e-05
 [292,] 1.242721e-04 0.0001700349 4.047114e-05
 [293,] 1.377869e-04 0.0001689199 4.552351e-05
 [294,] 1.405013e-04 0.0001712966 4.710681e-05
 [295,] 1.231525e-04 0.0001697912 4.050960e-05
 [296,] 1.257925e-04 0.0001697955 4.134354e-05
 [297,] 1.268558e-04 0.0001698012 4.166421e-05
 [298,] 1.267154e-04 0.0001697945 4.164504e-05
 [299,] 1.270220e-04 0.0001697927 4.174944e-05
 [300,] 1.267273e-04 0.0001697901 4.166542e-05
 [301,] 1.258165e-04 0.0001697962 4.134813e-05
 [302,] 1.291918e-04 0.0001697990 4.242276e-05
 [303,] 1.239647e-04 0.0001697978 4.074875e-05
 [304,] 1.191778e-04 0.0001697906 3.923265e-05
 [305,] 1.255043e-04 0.0001697890 4.127605e-05
 [306,] 1.275830e-04 0.0001704858 4.331593e-05
 [307,] 1.168846e-04 0.0001714984 4.011923e-05
 [308,] 1.285709e-04 0.0001703872 4.260905e-05
 [309,] 1.026809e-04 0.0001709899 3.431851e-05
 [310,] 2.431547e-04 0.0001699619 7.377083e-05
 [311,] 1.520359e-04 0.0001689393 4.977202e-05
 [312,] 1.358281e-04 0.0001706229 4.658606e-05
 [313,] 1.027273e-04 0.0001711495 3.440215e-05
 [314,] 1.171723e-04 0.0001700318 3.820477e-05
 [315,] 1.026945e-04 0.0001712089 3.437024e-05
 [316,] 1.152850e-04 0.0001721740 3.587369e-05
 [317,] 1.281753e-04 0.0001703862 4.247978e-05
 [318,] 1.482812e-04 0.0001693981 5.010460e-05
 [319,] 1.405369e-04 0.0001713151 4.682098e-05
 [320,] 9.872894e-05 0.0001687904 3.277190e-05
 [321,] 1.407678e-04 0.0001721210 4.768958e-05
 [322,] 1.494056e-04 0.0001693907 5.048631e-05
 [323,] 1.041831e-04 0.0001689362 3.423419e-05
 [324,] 9.526840e-05 0.0001707973 3.251105e-05
 [325,] 1.992649e-04 0.0001721476 6.026960e-05
 [326,] 1.468608e-04 0.0001704611 5.238830e-05
 [327,] 1.477047e-04 0.0001704423 4.870110e-05
 [328,] 1.412920e-04 0.0001718329 4.778429e-05
 [329,] 1.572822e-04 0.0001705346 5.237933e-05
 [330,] 1.190356e-04 0.0001708886 3.801440e-05
 [331,] 1.242885e-04 0.0001724051 4.485175e-05
 [332,] 3.236532e-04 0.0001705761 1.060068e-04
 [333,] 1.156483e-04 0.0001704549 3.849714e-05
 [334,] 1.558347e-04 0.0001687722 5.177250e-05
 [335,] 1.336336e-04 0.0001720118 4.853556e-05
 [336,] 1.404422e-04 0.0001708992 4.714533e-05
 [337,] 1.334254e-04 0.0001720588 4.850509e-05
 [338,] 1.164572e-04 0.0001703182 3.879929e-05
 [339,] 1.139663e-04 0.0001703963 3.778675e-05
 [340,] 1.142861e-04 0.0001703301 3.823802e-05
 [341,] 1.265432e-04 0.0001703206 4.211650e-05
 [342,] 1.297312e-04 0.0001724859 4.721531e-05
 [343,] 1.148646e-04 0.0001703188 3.838657e-05
 [344,] 1.248530e-04 0.0001700877 4.309076e-05
 [345,] 1.160468e-04 0.0001703235 3.874666e-05
 [346,] 1.246129e-04 0.0001704110 4.118587e-05
 [347,] 1.333832e-04 0.0001702679 4.289961e-05
 [348,] 1.221487e-04 0.0001703285 4.088886e-05
 [349,] 1.251945e-04 0.0001702441 4.342336e-05
 [350,] 1.013015e-04 0.0001703395 3.375717e-05
 [351,] 1.153976e-04 0.0001703588 3.852314e-05
 [352,] 1.426064e-04 0.0001695151 4.710936e-05
 [353,] 1.363161e-04 0.0001695927 4.607747e-05
 [354,] 1.273477e-04 0.0001715871 4.585109e-05
 [355,] 1.094379e-04 0.0001713176 3.857003e-05
 [356,] 1.340060e-04 0.0001720390 4.873467e-05
 [357,] 1.321624e-04 0.0001716169 4.780027e-05
 [358,] 1.285928e-04 0.0001719061 4.638137e-05
 [359,] 1.257093e-04 0.0001716550 4.524357e-05
 [360,] 1.074888e-04 0.0001693933 3.556850e-05
 [361,] 1.403484e-04 0.0001702847 4.500354e-05
 [362,] 1.083811e-04 0.0001697532 3.726580e-05
 [363,] 1.549311e-04 0.0001708443 5.608395e-05
 [364,] 1.450500e-04 0.0001717995 5.042489e-05
 [365,] 1.571011e-04 0.0001707038 5.675599e-05
 [366,] 1.454132e-04 0.0001716027 5.051595e-05
 [367,] 1.049215e-04 0.0001708289 3.449933e-05
 [368,] 1.017648e-04 0.0001696636 3.377472e-05
 [369,] 1.020306e-04 0.0001696208 3.382331e-05
 [370,] 1.024183e-04 0.0001702252 3.397527e-05
 [371,] 1.026362e-04 0.0001702176 3.402261e-05
 [372,] 1.040687e-04 0.0001692345 3.466090e-05
 [373,] 1.089197e-04 0.0001693050 3.641002e-05
 [374,] 1.031220e-04 0.0001702682 3.412567e-05
 [375,] 1.410160e-04 0.0001710257 4.815712e-05
 [376,] 1.024935e-04 0.0001702796 3.398484e-05
 [377,] 1.900198e-04 0.0001699543 6.163088e-05
 [378,] 1.900196e-04 0.0001699614 6.159746e-05
 [379,] 1.908087e-04 0.0001699525 6.187853e-05
 [380,] 1.901142e-04 0.0001699019 6.243277e-05
 [381,] 1.028567e-04 0.0001703909 3.404379e-05
 [382,] 1.039993e-04 0.0001693544 3.476040e-05
 [383,] 1.041865e-04 0.0001693775 3.485238e-05
 [384,] 1.845387e-04 0.0001698821 6.483589e-05
 [385,] 1.918307e-04 0.0001699202 6.236705e-05
 [386,] 1.341523e-04 0.0001707661 4.517347e-05
 [387,] 1.034865e-04 0.0001704144 3.417770e-05
 [388,] 1.022823e-04 0.0001694283 3.419637e-05
 [389,] 1.956461e-04 0.0001706433 6.119839e-05
 [390,] 1.028146e-04 0.0001692842 3.430302e-05
 [391,] 1.057410e-04 0.0001710672 3.463660e-05
 [392,] 1.932631e-04 0.0001692131 6.480640e-05
 [393,] 1.066143e-04 0.0001710743 3.485226e-05
 [394,] 1.942025e-04 0.0001705244 6.103774e-05
 [395,] 1.857917e-04 0.0001706619 6.082781e-05
 [396,] 1.905436e-04 0.0001695310 6.488037e-05
 [397,] 1.922110e-04 0.0001699388 6.237233e-05
 [398,] 1.017773e-04 0.0001693206 3.392486e-05
 [399,] 1.908068e-04 0.0001699116 6.252882e-05
 [400,] 1.428284e-04 0.0001708936 4.877155e-05
 [401,] 1.555672e-04 0.0001699057 4.979580e-05
 [402,] 2.204926e-04 0.0001707157 7.965987e-05
 [403,] 2.591551e-04 0.0001695655 8.569689e-05
 [404,] 2.600912e-04 0.0001695675 8.621791e-05
 [405,] 2.242418e-04 0.0001698275 7.668113e-05
 [406,] 2.264530e-04 0.0001698457 7.762091e-05
 [407,] 1.065584e-04 0.0001702468 3.577502e-05
 [408,] 1.922162e-04 0.0001700106 6.246187e-05
 [409,] 1.720068e-04 0.0001691643 5.792148e-05
 [410,] 2.932938e-04 0.0001705329 1.091826e-04
 [411,] 1.518854e-04 0.0001689614 5.151150e-05
 [412,] 1.894373e-04 0.0001703106 6.033941e-05
 [413,] 1.032844e-04 0.0001694565 3.451107e-05
 [414,] 1.901596e-04 0.0001703143 6.053308e-05
 [415,] 1.132902e-04 0.0001701940 3.777213e-05
 [416,] 1.919124e-04 0.0001690571 6.589118e-05
 [417,] 2.348084e-04 0.0001706209 8.494402e-05
 [418,] 1.871217e-04 0.0001699017 6.151467e-05
 [419,] 1.134932e-04 0.0001702056 3.790541e-05
 [420,] 1.538837e-04 0.0001692564 5.307032e-05
 [421,] 1.376225e-04 0.0001705650 4.594061e-05
 [422,] 1.561993e-04 0.0001693230 5.405933e-05
 [423,] 1.131469e-04 0.0001701977 3.774415e-05
 [424,] 2.724672e-04 0.0001704948 8.981216e-05
 [425,] 1.841462e-04 0.0001698894 6.076613e-05
 [426,] 1.775188e-04 0.0001700657 5.803277e-05
 [427,] 1.008595e-04 0.0001700018 3.349102e-05
 [428,] 9.211933e-05 0.0001691569 3.074070e-05
 [429,] 1.110905e-04 0.0001704034 3.664006e-05
 [430,] 9.423472e-05 0.0001688050 3.130331e-05
 [431,] 1.223308e-04 0.0001710556 3.946567e-05
 [432,] 9.590683e-05 0.0001700995 3.171573e-05
 [433,] 1.899576e-04 0.0001699241 6.669246e-05
 [434,] 3.494041e-04 0.0001705716 1.129748e-04
 [435,] 1.331993e-04 0.0001706436 4.430178e-05
 [436,] 1.902209e-04 0.0001698405 6.649282e-05
 [437,] 1.277735e-04 0.0001702817 4.224076e-05
 [438,] 1.551600e-04 0.0001701910 5.194301e-05
 [439,] 2.252915e-04 0.0001709841 6.648454e-05
 [440,] 1.039245e-04 0.0001705269 3.463137e-05
 [441,] 1.656244e-04 0.0001705871 5.518766e-05
 [442,] 2.266537e-04 0.0001709373 6.693973e-05
 [443,] 1.573244e-04 0.0001712538 5.408501e-05
 [444,] 1.564379e-04 0.0001703730 5.297166e-05
 [445,] 1.978878e-04 0.0001696747 6.866109e-05
 [446,] 1.921287e-04 0.0001697650 6.695495e-05
 [447,] 1.038994e-04 0.0001703791 3.461361e-05
 [448,] 1.606425e-04 0.0001696838 5.532775e-05
 [449,] 1.092761e-04 0.0001695926 3.740280e-05
 [450,] 1.651636e-04 0.0001701754 5.416394e-05
 [451,] 1.041975e-04 0.0001694091 3.543028e-05
 [452,] 1.122823e-04 0.0001693347 3.800054e-05
 [453,] 1.142401e-04 0.0001709096 3.708150e-05
 [454,] 9.936726e-05 0.0001703081 3.362849e-05
 [455,] 1.122404e-04 0.0001708292 3.659916e-05
 [456,] 1.123835e-04 0.0001693773 3.736208e-05
 [457,] 9.939058e-05 0.0001692765 3.330663e-05
 [458,] 1.112346e-04 0.0001693749 3.693396e-05
 [459,] 1.616825e-04 0.0001703303 5.271367e-05
 [460,] 9.248669e-05 0.0001690238 3.073528e-05
 [461,] 1.079211e-04 0.0001694565 3.575456e-05
 [462,] 9.709085e-05 0.0001688749 3.223105e-05
 [463,] 1.578643e-04 0.0001705776 5.290442e-05
 [464,] 9.840739e-05 0.0001688179 3.262061e-05
 [465,] 9.724152e-05 0.0001689451 3.223157e-05
 [466,] 9.783378e-05 0.0001689169 3.242453e-05
 [467,] 9.727612e-05 0.0001689859 3.222601e-05
 [468,] 1.060722e-04 0.0001701123 3.442678e-05
 [469,] 1.059254e-04 0.0001701086 3.438657e-05
 [470,] 9.808182e-05 0.0001689809 3.246049e-05
 [471,] 9.845594e-05 0.0001689580 3.258429e-05
 [472,] 9.886128e-05 0.0001689455 3.271540e-05
 [473,] 9.772049e-05 0.0001689567 3.237038e-05
 [474,] 1.103293e-04 0.0001709100 3.608615e-05
 [475,] 1.020867e-04 0.0001692312 3.416586e-05
 [476,] 9.779600e-05 0.0001689509 3.239083e-05
 [477,] 1.099933e-04 0.0001707798 3.602181e-05
 [478,] 9.806799e-05 0.0001689435 3.247618e-05
 [479,] 1.056262e-04 0.0001690545 3.503202e-05
 [480,] 1.006190e-04 0.0001690871 3.309781e-05
 [481,] 9.870864e-05 0.0001690417 3.261090e-05
 [482,] 1.105277e-04 0.0001712862 3.610578e-05
 [483,] 1.099179e-04 0.0001708398 3.600359e-05
 [484,] 1.112579e-04 0.0001702776 3.597443e-05
 [485,] 9.246832e-05 0.0001693407 3.082352e-05
 [486,] 1.100013e-04 0.0001708036 3.603048e-05
 [487,] 9.987712e-05 0.0001691004 3.292154e-05
 [488,] 1.110741e-04 0.0001708229 3.628183e-05
 [489,] 1.715475e-04 0.0001713156 5.311462e-05
 [490,] 1.016541e-04 0.0001689969 3.347530e-05
 [491,] 1.170298e-04 0.0001704689 3.839474e-05
 [492,] 1.108218e-04 0.0001712219 3.618531e-05
 [493,] 1.007800e-04 0.0001690934 3.319216e-05
 [494,] 1.006422e-04 0.0001691743 3.311287e-05
 [495,] 1.116306e-04 0.0001707209 3.643220e-05
 [496,] 2.014077e-04 0.0001704838 6.727529e-05
 [497,] 9.934678e-05 0.0001691232 3.275642e-05
 [498,] 1.037382e-04 0.0001702839 3.477297e-05
 [499,] 1.135105e-04 0.0001702924 3.796217e-05
 [500,] 1.400242e-04 0.0001704508 4.734795e-05
 [501,] 1.180812e-04 0.0001707491 3.875966e-05
 [502,] 1.606884e-04 0.0001702947 5.641821e-05
 [503,] 1.568888e-04 0.0001705779 5.222968e-05
 [504,] 1.022561e-04 0.0001719161 3.521388e-05
 [505,] 9.476692e-05 0.0001738018 3.181806e-05
 [506,] 1.473345e-04 0.0001701464 4.807942e-05
 [507,] 1.405473e-04 0.0001704369 4.688241e-05
 [508,] 1.990566e-04 0.0001730945 7.581283e-05
 [509,] 1.455749e-04 0.0001701203 4.760421e-05
 [510,] 1.081931e-04 0.0001704049 3.673626e-05
 [511,] 9.665547e-05 0.0001701303 3.174696e-05
 [512,] 1.088630e-04 0.0001703022 3.708684e-05
 [513,] 1.486396e-04 0.0001701715 4.841942e-05
 [514,] 1.051541e-04 0.0001721206 3.654843e-05
 [515,] 1.233546e-04 0.0001693884 4.223738e-05
 [516,] 1.225933e-04 0.0001692975 4.183548e-05
 [517,] 9.716718e-05 0.0001696743 3.200206e-05
 [518,] 9.798985e-05 0.0001705928 3.286969e-05
 [519,] 1.411982e-04 0.0001691380 4.661869e-05
 [520,] 1.467168e-04 0.0001702046 4.779691e-05
 [521,] 2.097353e-04 0.0001718313 7.722712e-05
 [522,] 1.072968e-04 0.0001703231 3.633331e-05
 [523,] 1.075887e-04 0.0001702442 3.641852e-05
 [524,] 1.052884e-04 0.0001714145 3.620245e-05
 [525,] 9.966450e-05 0.0001701347 3.232700e-05
 [526,] 1.690313e-04 0.0001705814 5.616182e-05
 [527,] 9.692004e-05 0.0001694456 3.198597e-05
 [528,] 1.247960e-04 0.0001700131 4.318747e-05
 [529,] 1.010841e-04 0.0001710542 3.426056e-05
 [530,] 1.015503e-04 0.0001700120 3.287216e-05
 [531,] 1.005233e-04 0.0001709985 3.399243e-05
 [532,] 1.130110e-04 0.0001699857 3.769163e-05
 [533,] 9.962574e-05 0.0001693409 3.257843e-05
 [534,] 9.866347e-05 0.0001693599 3.229410e-05
 [535,] 1.420439e-04 0.0001706037 4.717023e-05
 [536,] 1.013208e-04 0.0001709310 3.434056e-05
 [537,] 9.802414e-05 0.0001698978 3.215607e-05
 [538,] 9.734112e-05 0.0001693453 3.191948e-05
 [539,] 9.868515e-05 0.0001693581 3.229667e-05
 [540,] 9.900668e-05 0.0001697866 3.248792e-05
 [541,] 1.289459e-04 0.0001745085 4.651801e-05
 [542,] 1.582099e-04 0.0001704123 5.232525e-05
 [543,] 1.537841e-04 0.0001704167 5.087799e-05
 [544,] 1.279633e-04 0.0001726252 4.541769e-05
 [545,] 1.278661e-04 0.0001750941 4.622159e-05
 [546,] 2.063908e-04 0.0001717697 7.572212e-05
 [547,] 1.303592e-04 0.0001718865 4.615915e-05
 [548,] 9.470613e-05 0.0001696738 3.129967e-05
 [549,] 9.115519e-05 0.0001689522 3.032497e-05
 [550,] 9.412822e-05 0.0001696427 3.150601e-05
 [551,] 1.468582e-04 0.0001736951 5.329592e-05
 [552,] 9.857925e-05 0.0001703810 3.369909e-05
 [553,] 1.171169e-04 0.0001700172 4.049198e-05
 [554,] 3.121132e-04 0.0001740855 1.337809e-04
 [555,] 1.128396e-04 0.0001701848 3.903332e-05
 [556,] 1.839200e-04 0.0001700103 5.841089e-05
 [557,] 9.330584e-05 0.0001695209 3.113859e-05
 [558,] 1.398698e-04 0.0001692874 4.555231e-05
 [559,] 1.386347e-04 0.0001693757 4.500004e-05
 [560,] 1.279201e-04 0.0001692415 4.197055e-05
 [561,] 1.192529e-04 0.0001690766 4.030918e-05
 [562,] 9.401798e-05 0.0001695279 3.101834e-05
 [563,] 9.373299e-05 0.0001694813 3.095410e-05
 [564,] 9.735531e-05 0.0001696678 3.264673e-05
 [565,] 9.477043e-05 0.0001692699 3.126986e-05
 [566,] 9.358213e-05 0.0001692350 3.095413e-05
 [567,] 9.622528e-05 0.0001694001 3.162305e-05
 [568,] 1.223907e-04 0.0001702493 4.209483e-05
 [569,] 2.341150e-04 0.0001721665 8.927997e-05
 [570,] 1.217844e-04 0.0001707848 4.291834e-05
 [571,] 9.422584e-05 0.0001693852 3.108324e-05
 [572,] 2.329217e-04 0.0001723174 8.840569e-05
 [573,] 2.346074e-04 0.0001723198 8.912870e-05
 [574,] 2.339355e-04 0.0001723170 8.883426e-05
 [575,] 9.346958e-05 0.0001694576 3.087655e-05
 [576,] 9.480241e-05 0.0001701068 3.193947e-05
 [577,] 9.331013e-05 0.0001694313 3.084209e-05
 [578,] 9.357391e-05 0.0001695135 3.089336e-05
 [579,] 9.297828e-05 0.0001693878 3.077145e-05
 [580,] 9.613286e-05 0.0001695690 3.214054e-05
 [581,] 2.319104e-04 0.0001718824 8.653253e-05
 [582,] 1.414162e-04 0.0001705998 4.703859e-05
 [583,] 1.419334e-04 0.0001705999 4.720476e-05
 [584,] 1.498191e-04 0.0001693504 5.168283e-05
 [585,] 2.296011e-04 0.0001722931 8.692113e-05
 [586,] 1.567981e-04 0.0001785274 6.316494e-05
 [587,] 1.422376e-04 0.0001705996 4.730509e-05
 [588,] 9.443460e-05 0.0001701372 3.179470e-05
 [589,] 1.167886e-04 0.0001708761 4.110743e-05
 [590,] 9.313097e-05 0.0001691991 3.083133e-05
 [591,] 1.445743e-04 0.0001708038 4.693910e-05
 [592,] 2.336611e-04 0.0001722477 8.850539e-05
 [593,] 9.341731e-05 0.0001695623 3.084731e-05
 [594,] 9.312271e-05 0.0001694444 3.079430e-05
 [595,] 1.015472e-04 0.0001694792 3.387033e-05
 [596,] 1.434443e-04 0.0001706127 4.763323e-05
 [597,] 2.267346e-04 0.0001722243 8.683634e-05
 [598,] 1.148507e-04 0.0001697405 3.808252e-05
 [599,] 9.760121e-05 0.0001698592 3.245570e-05
 [600,] 2.738459e-04 0.0001705667 8.792606e-05
 [601,] 1.504770e-04 0.0001703487 5.021712e-05
 [602,] 9.490256e-05 0.0001732729 3.080247e-05
 [603,] 1.151483e-04 0.0001708633 3.733033e-05
 [604,] 1.230319e-04 0.0001702080 3.934847e-05
 [605,] 9.578067e-05 0.0001689029 3.197262e-05
 [606,] 1.232359e-04 0.0001702140 3.940397e-05
 [607,] 1.362151e-04 0.0001703136 4.611784e-05
 [608,] 1.049413e-04 0.0001701462 3.525897e-05
 [609,] 9.847789e-05 0.0001726767 3.376432e-05
 [610,] 1.135002e-04 0.0001716051 3.683697e-05
 [611,] 2.081776e-04 0.0001717204 6.215085e-05
 [612,] 1.354876e-04 0.0001702629 4.571412e-05
 [613,] 1.002174e-04 0.0001722257 3.453222e-05
 [614,] 9.189566e-05 0.0001697819 3.047873e-05
 [615,] 1.100787e-04 0.0001688927 3.692630e-05
 [616,] 9.712371e-05 0.0001749552 3.105638e-05
 [617,] 1.042270e-04 0.0001698121 3.569048e-05
 [618,] 1.144655e-04 0.0001702884 3.825077e-05
 [619,] 1.413959e-04 0.0001704106 4.823472e-05
 [620,] 1.701647e-04 0.0001706387 5.798807e-05
 [621,] 1.150551e-04 0.0001705760 3.778185e-05
 [622,] 1.144305e-04 0.0001701071 3.807683e-05
 [623,] 1.124474e-04 0.0001715308 3.724777e-05
 [624,] 1.796029e-04 0.0001691888 6.187104e-05
 [625,] 1.127257e-04 0.0001703322 3.757637e-05
 [626,] 1.520220e-04 0.0001743708 5.821001e-05
 [627,] 1.355691e-04 0.0001743062 4.148011e-05
 [628,] 1.312454e-04 0.0001693353 4.421925e-05
 [629,] 1.146648e-04 0.0001702752 3.803441e-05
 [630,] 1.315260e-04 0.0001692960 4.429645e-05
 [631,] 9.124318e-05 0.0001701454 3.047266e-05
 [632,] 1.500165e-04 0.0001713717 4.676299e-05
 [633,] 1.718610e-04 0.0001726616 5.243002e-05
 [634,] 1.447075e-04 0.0001737207 4.752154e-05
 [635,] 1.478601e-04 0.0001740903 4.750171e-05
 [636,] 9.144625e-05 0.0001723426 3.052886e-05
 [637,] 1.539788e-04 0.0001717513 5.525714e-05
 [638,] 1.258693e-04 0.0001697428 4.188080e-05
 [639,] 1.816127e-04 0.0001707227 5.920613e-05
 [640,] 1.136886e-04 0.0001701869 3.785452e-05
 [641,] 1.082026e-04 0.0001699442 3.654640e-05
 [642,] 1.135117e-04 0.0001701840 3.778472e-05
 [643,] 1.701652e-04 0.0001709921 5.461451e-05
 [644,] 1.571680e-04 0.0001707728 5.085081e-05
 [645,] 1.561551e-04 0.0001703398 5.184351e-05
 [646,] 1.128559e-04 0.0001719250 3.919816e-05
 [647,] 1.056197e-04 0.0001707215 3.592403e-05
 [648,] 1.677401e-04 0.0001711277 5.279896e-05
 [649,] 1.520086e-04 0.0001734539 5.098911e-05
 [650,] 1.141952e-04 0.0001704519 3.802372e-05
 [651,] 1.076536e-04 0.0001710814 3.521095e-05
 [652,] 1.088387e-04 0.0001709213 3.549338e-05
 [653,] 1.083393e-04 0.0001714737 3.735734e-05
 [654,] 1.103815e-04 0.0001714016 3.817144e-05
 [655,] 9.458796e-05 0.0001691777 3.127559e-05
 [656,] 9.543484e-05 0.0001692093 3.148307e-05
 [657,] 9.508370e-05 0.0001691738 3.140099e-05
 [658,] 9.485019e-05 0.0001691914 3.133683e-05
 [659,] 9.531803e-05 0.0001691865 3.145782e-05
 [660,] 9.516950e-05 0.0001691559 3.142593e-05
 [661,] 9.462242e-05 0.0001693637 3.126443e-05
 [662,] 9.432132e-05 0.0001692732 3.120384e-05
 [663,] 1.078806e-04 0.0001712710 3.707847e-05
 [664,] 1.003187e-04 0.0001694862 3.274278e-05
 [665,] 1.078340e-04 0.0001704688 3.664451e-05
 [666,] 9.962231e-05 0.0001688030 3.303771e-05
 [667,] 1.138455e-04 0.0001690233 3.713323e-05
 [668,] 1.093288e-04 0.0001753217 3.950908e-05
 [669,] 9.627683e-05 0.0001688261 3.202080e-05
 [670,] 9.622557e-05 0.0001688158 3.197761e-05
 [671,] 1.122253e-04 0.0001711432 3.885187e-05
 [672,] 9.673833e-05 0.0001688273 3.217921e-05
 [673,] 1.126078e-04 0.0001710796 3.896599e-05
 [674,] 9.565831e-05 0.0001688190 3.179492e-05
 [675,] 9.793033e-05 0.0001688808 3.244114e-05
 [676,] 9.633056e-05 0.0001688992 3.192162e-05
 [677,] 1.088132e-04 0.0001690202 3.557821e-05
 [678,] 1.366580e-04 0.0001700283 4.586423e-05
 [679,] 1.358286e-04 0.0001700208 4.552710e-05
 [680,] 1.142682e-04 0.0001706952 3.629844e-05
 [681,] 1.107741e-04 0.0001708483 3.526039e-05
 [682,] 1.119844e-04 0.0001710643 3.870987e-05
 [683,] 9.517427e-05 0.0001746065 3.101558e-05
 [684,] 1.166559e-04 0.0001748611 4.273058e-05
 [685,] 1.515173e-04 0.0001718142 5.095280e-05
 [686,] 1.433369e-04 0.0001700166 4.769498e-05
 [687,] 1.077046e-04 0.0001701676 3.586409e-05
 [688,] 1.412619e-04 0.0001706338 4.676344e-05
 [689,] 1.174662e-04 0.0001792657 4.487525e-05
 [690,] 9.809836e-05 0.0001752390 3.142317e-05
 [691,] 1.117286e-04 0.0001751762 4.058833e-05
 [692,] 1.134967e-04 0.0001709812 3.925094e-05
 [693,] 1.504355e-04 0.0001700602 4.983326e-05
 [694,] 1.517426e-04 0.0001700686 5.015417e-05
 [695,] 1.490765e-04 0.0001719304 5.006201e-05
 [696,] 1.493065e-04 0.0001715242 4.946205e-05
 [697,] 1.082831e-04 0.0001699253 3.594839e-05
 [698,] 1.092237e-04 0.0001743693 3.918603e-05
 [699,] 1.088872e-04 0.0001742864 3.900497e-05
 [700,] 9.957351e-05 0.0001765069 3.185318e-05
 [701,] 1.155876e-04 0.0001710940 4.014793e-05
 [702,] 1.490785e-04 0.0001721109 5.004896e-05
 [703,] 1.053281e-04 0.0001750806 3.300105e-05
 [704,] 9.408274e-05 0.0001772887 3.109503e-05
 [705,] 1.136480e-04 0.0001773507 3.582458e-05
 [706,] 1.096624e-04 0.0001708339 3.766328e-05
 [707,] 1.151244e-04 0.0001701795 3.830370e-05
 [708,] 1.286249e-04 0.0001709431 4.173439e-05
 [709,] 2.628119e-04 0.0001693645 8.973677e-05
 [710,] 1.021115e-04 0.0001700824 3.431810e-05
 [711,] 1.028629e-04 0.0001700630 3.468386e-05
 [712,] 1.464708e-04 0.0001689650 4.775772e-05
 [713,] 1.076373e-04 0.0001719463 3.715915e-05
 [714,] 9.458358e-05 0.0001688544 3.145033e-05
 [715,] 2.086742e-04 0.0001693736 7.279429e-05
 [716,] 2.071288e-04 0.0001691416 6.774386e-05
 [717,] 1.444367e-04 0.0001695610 5.014887e-05
 [718,] 2.997128e-04 0.0001703010 1.074683e-04
 [719,] 1.478491e-04 0.0001693468 5.095678e-05
 [720,] 2.856331e-04 0.0001702841 1.020958e-04
 [721,] 1.069995e-04 0.0001697149 3.486477e-05
 [722,] 2.220039e-04 0.0001715150 8.296924e-05
 [723,] 2.357838e-04 0.0001699909 7.601456e-05
 [724,] 9.437185e-05 0.0001688389 3.131029e-05
 [725,] 1.154521e-04 0.0001705993 3.842415e-05
 [726,] 1.633535e-04 0.0001712380 5.959190e-05
 [727,] 1.033109e-04 0.0001708752 3.442623e-05
 [728,] 1.029111e-04 0.0001691705 3.405032e-05
 [729,] 1.043553e-04 0.0001701979 3.502494e-05
 [730,] 2.247368e-04 0.0001702305 7.973577e-05
 [731,] 1.155004e-04 0.0001705915 3.843623e-05
 [732,] 1.710396e-04 0.0001702038 5.886325e-05
 [733,] 1.628986e-04 0.0001701341 5.706326e-05
 [734,] 1.820836e-04 0.0001699770 6.424993e-05
 [735,] 1.156470e-04 0.0001705834 3.855792e-05
 [736,] 1.627874e-04 0.0001702759 5.573731e-05
 [737,] 1.648548e-04 0.0001702771 5.652973e-05
 [738,] 2.304243e-04 0.0001735657 9.126730e-05
 [739,] 1.051253e-04 0.0001738826 3.603449e-05
 [740,] 1.046424e-04 0.0001742162 3.577879e-05
 [741,] 1.670267e-04 0.0001701975 5.716526e-05
 [742,] 1.159878e-04 0.0001705823 3.872511e-05
 [743,] 1.174431e-04 0.0001746057 4.221318e-05
 [744,] 1.211498e-04 0.0001717174 4.273585e-05
 [745,] 2.034038e-04 0.0001703341 7.311883e-05
 [746,] 1.779740e-04 0.0001709861 6.467648e-05
 [747,] 1.454286e-04 0.0001742830 5.536072e-05
 [748,] 2.177678e-04 0.0001717527 8.263993e-05
 [749,] 1.673320e-04 0.0001698013 5.465287e-05
 [750,] 4.880867e-04 0.0001705724 1.794066e-04
 [751,] 4.888603e-04 0.0001705860 1.798506e-04
 [752,] 1.113618e-04 0.0001703339 3.826293e-05
 [753,] 4.160966e-04 0.0001727325 1.668556e-04
 [754,] 1.689201e-04 0.0001697948 5.517199e-05
 [755,] 1.676866e-04 0.0001698032 5.475464e-05
 [756,] 1.694948e-04 0.0001697994 5.532676e-05
 [757,] 1.685148e-04 0.0001697989 5.502794e-05
 [758,] 1.669928e-04 0.0001704490 5.514098e-05
 [759,] 1.685592e-04 0.0001697994 5.503848e-05
 [760,] 1.688723e-04 0.0001698042 5.511413e-05
 [761,] 2.342873e-04 0.0001734156 9.247732e-05
 [762,] 2.291768e-04 0.0001732305 8.995562e-05
 [763,] 2.371500e-04 0.0001731294 9.315080e-05
 [764,] 1.686380e-04 0.0001697914 5.509988e-05
 [765,] 1.692322e-04 0.0001698056 5.522128e-05
 [766,] 4.526889e-04 0.0001705095 1.653983e-04
 [767,] 4.871437e-04 0.0001704889 1.781123e-04
 [768,] 4.757220e-04 0.0001724630 1.906419e-04
 [769,] 4.424829e-04 0.0001724764 1.767036e-04
 [770,] 4.370315e-04 0.0001728028 1.761085e-04
 [771,] 9.480277e-04 0.0001734193 4.082856e-04
 [772,] 2.813357e-04 0.0001740802 1.145077e-04
 [773,] 1.772415e-04 0.0001698968 5.995050e-05
 [774,] 1.125522e-04 0.0001699691 3.809075e-05
 [775,] 1.010900e-04 0.0001710529 3.347245e-05
 [776,] 1.802476e-04 0.0001712239 6.379198e-05
 [777,] 1.121822e-04 0.0001695695 3.775227e-05
 [778,] 1.089807e-04 0.0001749815 3.840658e-05
 [779,] 1.083024e-04 0.0001789437 3.901497e-05
 [780,] 1.277153e-04 0.0001744404 3.869571e-05
 [781,] 1.085694e-04 0.0001749046 3.817803e-05
 [782,] 1.257471e-04 0.0001743577 3.822743e-05
 [783,] 1.123174e-04 0.0001744739 3.994280e-05
 [784,] 1.113231e-04 0.0001718596 3.844811e-05
 [785,] 9.483497e-05 0.0001689191 3.163887e-05
 [786,] 9.522398e-05 0.0001689168 3.177421e-05
 [787,] 9.546879e-05 0.0001689573 3.189737e-05
 [788,] 1.102889e-04 0.0001708368 3.732907e-05
 [789,] 1.632008e-04 0.0001697221 5.309127e-05
 [790,] 1.688010e-04 0.0001699606 5.688442e-05
 [791,] 1.077955e-04 0.0001707475 3.633420e-05
 [792,] 1.642632e-04 0.0001697885 5.260162e-05
 [793,] 1.129510e-04 0.0001700670 3.829555e-05
 [794,] 1.914244e-04 0.0001700280 6.465113e-05
 [795,] 9.528277e-05 0.0001692427 3.167130e-05
 [796,] 1.820310e-04 0.0001704592 6.229227e-05
 [797,] 9.648034e-05 0.0001737112 3.201897e-05
 [798,] 9.582867e-05 0.0001693747 3.181699e-05
 [799,] 9.376261e-05 0.0001689152 3.113281e-05
 [800,] 1.085510e-04 0.0001692178 3.547014e-05
 [801,] 1.039867e-04 0.0001697789 3.402441e-05
 [802,] 1.757769e-04 0.0001699903 5.533701e-05
 [803,] 1.146240e-04 0.0001702081 3.862580e-05
 [804,] 2.704397e-04 0.0001688465 9.008477e-05
 [805,] 1.962229e-04 0.0001690005 6.261789e-05
 [806,] 9.835272e-05 0.0001701095 3.326657e-05
 [807,] 1.001061e-04 0.0001701428 3.382635e-05
 [808,] 9.867206e-05 0.0001722400 3.395913e-05
 [809,] 2.040813e-04 0.0001688882 6.593432e-05
 [810,] 2.528121e-04 0.0001688775 8.510906e-05
 [811,] 1.784399e-04 0.0001688622 5.791383e-05
 [812,] 1.130782e-04 0.0001700710 3.790473e-05
 [813,] 1.131704e-04 0.0001703014 3.602891e-05
 [814,] 2.783525e-04 0.0001725212 7.792026e-05
 [815,] 1.303481e-04 0.0001751427 3.868570e-05
 [816,] 1.660545e-04 0.0001692721 5.521674e-05
 [817,] 3.958217e-04 0.0001703587 1.286245e-04
 [818,] 1.990050e-04 0.0001703568 7.202436e-05
 [819,] 1.431956e-04 0.0001708020 4.717459e-05
 [820,] 1.742977e-04 0.0001706642 5.891705e-05
 [821,] 1.771244e-04 0.0001711388 6.231495e-05
 [822,] 7.748188e-04 0.0001691175 2.680629e-04
 [823,] 4.767418e-04 0.0001695464 1.638630e-04
 [824,] 2.194731e-04 0.0001695492 7.713888e-05
 [825,] 3.478316e-04 0.0001704129 1.068206e-04
 [826,] 6.132220e-04 0.0001693101 2.166618e-04
 [827,] 5.952998e-04 0.0001691844 2.073562e-04
 [828,] 2.232309e-04 0.0001692134 7.473029e-05
 [829,] 4.099039e-04 0.0001696082 1.467574e-04
 [830,] 2.617012e-04 0.0001692185 8.896093e-05
 [831,] 4.246574e-04 0.0001696349 1.538268e-04
 [832,] 4.824716e-04 0.0001691585 1.686782e-04
 [833,] 3.586085e-04 0.0001697960 1.256602e-04
 [834,] 3.420926e-04 0.0001688223 1.105136e-04
 [835,] 3.571035e-04 0.0001693116 1.096110e-04
 [836,] 3.560255e-04 0.0001693109 1.092992e-04
 [837,] 3.678494e-04 0.0001693264 1.126892e-04
 [838,] 2.026746e-04 0.0001698047 7.027152e-05
 [839,] 3.546864e-04 0.0001692810 1.091188e-04
 [840,] 1.654486e-04 0.0001705883 5.534171e-05
 [841,] 2.837609e-04 0.0001689032 9.096732e-05
 [842,] 3.230341e-04 0.0001699521 1.118495e-04
 [843,] 2.358096e-04 0.0001688254 7.670995e-05
 [844,] 2.541999e-04 0.0001689470 8.113027e-05
 [845,] 2.604576e-04 0.0001701285 9.264406e-05
 [846,] 2.352618e-04 0.0001689793 7.499769e-05
 [847,] 1.755948e-04 0.0001707465 5.710294e-05
 [848,] 2.679009e-04 0.0001699446 9.434416e-05
 [849,] 2.183336e-04 0.0001700926 7.594645e-05
 [850,] 2.368895e-04 0.0001688570 7.656555e-05
 [851,] 2.400033e-04 0.0001696880 8.270959e-05
 [852,] 2.766383e-04 0.0001700356 9.802831e-05
 [853,] 2.044640e-04 0.0001701918 7.172389e-05
 [854,] 2.266618e-04 0.0001688413 7.347922e-05
 [855,] 1.649758e-04 0.0001697579 5.675838e-05
 [856,] 2.259219e-04 0.0001688181 7.361852e-05
 [857,] 1.583646e-04 0.0001702956 5.554196e-05
 [858,] 2.268807e-04 0.0001687940 7.451808e-05
 [859,] 2.281716e-04 0.0001689735 7.296939e-05
 [860,] 1.666184e-04 0.0001707359 5.482293e-05
 [861,] 2.302947e-04 0.0001688076 7.519413e-05
 [862,] 1.626953e-04 0.0001688008 5.405349e-05
 [863,] 2.330913e-04 0.0001688146 7.595878e-05
 [864,] 1.645392e-04 0.0001705904 5.461115e-05
 [865,] 1.591140e-04 0.0001702528 5.572947e-05
 [866,] 1.579836e-04 0.0001703058 5.542497e-05
 [867,] 2.355315e-04 0.0001688232 7.663323e-05
 [868,] 1.867345e-04 0.0001705639 6.180110e-05
 [869,] 1.984807e-04 0.0001701292 6.344559e-05
 [870,] 2.382136e-04 0.0001689535 7.606347e-05
 [871,] 2.213116e-04 0.0001688154 7.214746e-05
 [872,] 1.525050e-04 0.0001702831 5.336932e-05
 [873,] 1.992069e-04 0.0001701645 6.973413e-05
 [874,] 2.344709e-04 0.0001699447 8.228380e-05
 [875,] 1.624070e-04 0.0001723851 5.860559e-05
 [876,] 1.759445e-04 0.0001690801 5.697725e-05
 [877,] 2.460246e-04 0.0001704301 8.867402e-05
 [878,] 1.752594e-04 0.0001690493 5.697939e-05
 [879,] 2.359497e-04 0.0001761337 9.827705e-05
 [880,] 2.514351e-04 0.0001700238 8.883075e-05
 [881,] 7.131214e-04 0.0001699853 2.060140e-04
 [882,] 3.486278e-04 0.0001688926 1.120354e-04
 [883,] 1.491330e-04 0.0001705534 5.066712e-05
 [884,] 3.212956e-04 0.0001688852 1.035236e-04
 [885,] 7.076470e-04 0.0001696547 2.084349e-04
 [886,] 5.694424e-04 0.0001688146 1.854154e-04
 [887,] 5.847951e-04 0.0001688440 1.882959e-04
 [888,] 5.519403e-04 0.0001688203 1.789444e-04
 [889,] 7.220471e-04 0.0001697293 2.118474e-04
 [890,] 4.197305e-04 0.0001700720 1.503286e-04
 [891,] 6.369817e-04 0.0001697033 1.877010e-04
 [892,] 5.278024e-04 0.0001688378 1.699407e-04
 [893,] 6.739373e-04 0.0001697996 1.970498e-04
 [894,] 3.234958e-04 0.0001689316 1.033893e-04
 [895,] 6.802247e-04 0.0001697280 1.996934e-04
 [896,] 5.181449e-04 0.0001694863 1.554217e-04
 [897,] 5.792084e-04 0.0001695663 1.721730e-04
 [898,] 5.328803e-04 0.0001688048 1.717748e-04
 [899,] 5.110002e-04 0.0001687914 1.658016e-04
 [900,] 4.753743e-04 0.0001695326 1.555848e-04
 [901,] 5.686622e-04 0.0001695420 1.694067e-04
 [902,] 5.471241e-04 0.0001688461 1.756093e-04
 [903,] 5.557211e-04 0.0001688853 1.767398e-04
 [904,] 5.507295e-04 0.0001688312 1.779189e-04
 [905,] 5.980429e-04 0.0001699472 1.739185e-04
 [906,] 3.328119e-04 0.0001688047 1.086844e-04
 [907,] 1.321486e-04 0.0001706883 4.399953e-05
 [908,] 3.541533e-04 0.0001699647 1.253211e-04
 [909,] 2.991977e-04 0.0001688485 9.672251e-05
 [910,] 3.204539e-04 0.0001694061 9.837818e-05
 [911,] 3.828559e-04 0.0001702817 1.197260e-04
 [912,] 4.975198e-04 0.0001689654 1.566414e-04
 [913,] 3.370573e-04 0.0001692268 1.083993e-04
 [914,] 3.728420e-04 0.0001700191 1.344052e-04
 [915,] 4.111545e-04 0.0001695849 1.395558e-04
 [916,] 1.718576e-04 0.0001706360 5.658541e-05
 [917,] 3.501989e-04 0.0001688192 1.135795e-04
 [918,] 3.395531e-04 0.0001688204 1.101058e-04
 [919,] 3.509330e-04 0.0001688249 1.135981e-04
 [920,] 3.751900e-04 0.0001699404 1.326797e-04
 [921,] 1.705413e-04 0.0001706215 5.623185e-05
 [922,] 1.692287e-04 0.0001707170 5.567823e-05
 [923,] 1.422844e-04 0.0001706491 4.765529e-05
 [924,] 1.666696e-04 0.0001710586 5.352248e-05
 [925,] 3.350552e-04 0.0001692087 1.081310e-04
 [926,] 3.538055e-04 0.0001692035 1.142145e-04
 [927,] 3.450399e-04 0.0001688064 1.123248e-04
 [928,] 3.255719e-04 0.0001692456 1.090506e-04
 [929,] 1.677190e-04 0.0001705589 5.549858e-05
 [930,] 3.740239e-04 0.0001700505 1.350948e-04
 [931,] 1.676818e-04 0.0001710022 5.373865e-05
 [932,] 3.346977e-04 0.0001692136 1.078992e-04
 [933,] 3.283415e-04 0.0001702659 1.173923e-04
 [934,] 1.678576e-04 0.0001705493 5.558248e-05
 [935,] 1.490753e-04 0.0001708228 4.881047e-05
 [936,] 1.673151e-04 0.0001705589 5.537448e-05
 [937,] 1.662278e-04 0.0001703318 5.585786e-05
 [938,] 3.795367e-04 0.0001699558 1.363555e-04
 [939,] 3.256972e-04 0.0001693835 1.000688e-04
 [940,] 3.749247e-04 0.0001700922 1.349099e-04
 [941,] 3.677703e-04 0.0001706719 1.365773e-04
 [942,] 3.439273e-04 0.0001688177 1.115943e-04
 [943,] 1.704667e-04 0.0001706190 5.621715e-05
 [944,] 3.366135e-04 0.0001688195 1.091921e-04
 [945,] 3.566776e-04 0.0001699532 1.261311e-04
 [946,] 3.474241e-04 0.0001707246 1.290416e-04
 [947,] 3.531749e-04 0.0001706994 1.311172e-04
 [948,] 1.706403e-04 0.0001706190 5.626947e-05
 [949,] 1.674235e-04 0.0001705669 5.538673e-05
 [950,] 3.761644e-04 0.0001688501 1.210747e-04
 [951,] 1.484384e-04 0.0001708184 4.862355e-05
 [952,] 1.712820e-04 0.0001706190 5.646491e-05
 [953,] 4.104960e-04 0.0001688065 1.334773e-04
 [954,] 1.724930e-04 0.0001706127 5.685963e-05
 [955,] 4.648872e-04 0.0001722203 2.046729e-04
 [956,] 3.725012e-04 0.0001701864 1.338964e-04
 [957,] 1.674814e-04 0.0001709309 5.372838e-05
 [958,] 3.617847e-04 0.0001705173 1.316045e-04
 [959,] 5.070156e-04 0.0001690478 1.739939e-04
 [960,] 4.332316e-04 0.0001714810 1.671857e-04
 [961,] 2.959388e-04 0.0001688642 9.832124e-05
 [962,] 5.722849e-04 0.0001688556 1.833655e-04
 [963,] 3.620495e-04 0.0001688122 1.214201e-04
 [964,] 1.687911e-04 0.0001706289 5.567851e-05
 [965,] 1.715094e-04 0.0001706214 5.652591e-05
 [966,] 5.541469e-04 0.0001688484 1.779393e-04
 [967,] 3.632937e-04 0.0001701450 1.301740e-04
 [968,] 3.648039e-04 0.0001713979 1.392874e-04
 [969,] 1.686235e-04 0.0001711121 5.387220e-05
 [970,] 3.708639e-04 0.0001713827 1.416322e-04
 [971,] 1.715272e-04 0.0001706214 5.653148e-05
 [972,] 4.997711e-04 0.0001688480 1.607075e-04
 [973,] 3.882610e-04 0.0001702621 1.420402e-04
 [974,] 1.717511e-04 0.0001706205 5.660305e-05
 [975,] 3.526384e-04 0.0001687918 1.161928e-04
 [976,] 1.635097e-04 0.0001708058 5.499338e-05
 [977,] 3.991318e-04 0.0001710636 1.510950e-04
 [978,] 1.630907e-04 0.0001698168 5.434402e-05
 [979,] 1.704657e-04 0.0001705676 5.631893e-05
 [980,] 3.444380e-04 0.0001687921 1.133064e-04
 [981,] 3.392178e-04 0.0001688108 1.137029e-04
 [982,] 3.463478e-04 0.0001687921 1.140050e-04
 [983,] 3.371420e-04 0.0001687921 1.108293e-04
 [984,] 3.554260e-04 0.0001687929 1.168600e-04
 [985,] 3.616981e-04 0.0001706027 1.336986e-04
 [986,] 3.536619e-04 0.0001687991 1.181616e-04
 [987,] 3.697573e-04 0.0001713529 1.410419e-04
 [988,] 3.637851e-04 0.0001710960 1.373581e-04
 [989,] 3.626861e-04 0.0001713243 1.380825e-04
 [990,] 1.677152e-04 0.0001706481 5.529536e-05
 [991,] 3.901988e-04 0.0001702029 1.423174e-04
 [992,] 3.751432e-04 0.0001701550 1.363166e-04
 [993,] 3.418205e-04 0.0001687914 1.123652e-04
 [994,] 1.663717e-04 0.0001709241 5.351953e-05
 [995,] 3.529279e-04 0.0001712990 1.340853e-04
 [996,] 1.721973e-04 0.0001705996 5.681928e-05
 [997,] 1.663903e-04 0.0001710338 5.347043e-05
 [998,] 3.541004e-04 0.0001712643 1.343858e-04
 [999,] 3.607803e-04 0.0001701476 1.292886e-04
[1000,] 3.424027e-04 0.0001712098 1.294936e-04
[1001,] 3.444916e-04 0.0001705422 1.253038e-04
[1002,] 3.349417e-04 0.0001712604 1.267736e-04
[1003,] 4.273962e-04 0.0001688086 1.398669e-04
[1004,] 3.495813e-04 0.0001712473 1.325090e-04
[1005,] 3.498299e-04 0.0001712743 1.327401e-04
[1006,] 3.792922e-04 0.0001706756 1.414768e-04
[1007,] 3.849283e-04 0.0001706505 1.435022e-04
[1008,] 1.641163e-04 0.0001708902 5.313284e-05
[1009,] 3.495270e-04 0.0001688080 1.168767e-04
[1010,] 1.657905e-04 0.0001708315 5.344606e-05
[1011,] 6.209730e-04 0.0001718552 3.449857e-04
[1012,] 1.699590e-04 0.0001706031 5.611731e-05
[1013,] 3.647976e-04 0.0001715223 1.405989e-04
[1014,] 4.944195e-04 0.0001697720 1.798489e-04
[1015,] 3.366782e-04 0.0001726625 1.333078e-04
[1016,] 5.909127e-04 0.0001714087 2.957506e-04
[1017,] 3.130302e-04 0.0001704702 1.139714e-04
[1018,] 3.963565e-04 0.0001741716 2.172805e-04
[1019,] 5.778302e-04 0.0001710286 2.605905e-04
[1020,] 1.619272e-04 0.0001705875 5.398887e-05
[1021,] 3.146872e-04 0.0001705104 1.148238e-04
[1022,] 3.771467e-04 0.0001697508 1.173294e-04
[1023,] 3.217830e-04 0.0001708007 1.189428e-04
[1024,] 3.747584e-04 0.0001697138 1.168709e-04
[1025,] 3.974118e-04 0.0001697277 1.235297e-04
[1026,] 1.638314e-04 0.0001700691 5.470558e-05
[1027,] 1.639509e-04 0.0001700708 5.444005e-05
[1028,] 3.557489e-04 0.0001700492 1.086329e-04
[1029,] 1.608075e-04 0.0001709222 5.513382e-05
[1030,] 4.414554e-04 0.0001696283 1.362442e-04
[1031,] 1.583149e-04 0.0001708906 5.380445e-05
[1032,] 3.401516e-04 0.0001707727 1.258673e-04
[1033,] 1.641728e-04 0.0001708062 5.400021e-05
[1034,] 1.664735e-04 0.0001706937 5.464193e-05
[1035,] 2.929008e-04 0.0001706518 1.082064e-04
[1036,] 1.592960e-04 0.0001711176 5.442033e-05
[1037,] 3.187447e-04 0.0001689503 1.090276e-04
[1038,] 2.964069e-04 0.0001692981 1.041544e-04
[1039,] 5.044209e-04 0.0001702386 1.653344e-04
[1040,] 3.611420e-04 0.0001691353 1.126141e-04
[1041,] 1.629367e-04 0.0001705756 5.441969e-05
[1042,] 2.850400e-04 0.0001707275 1.054811e-04
[1043,] 2.824379e-04 0.0001708518 1.049461e-04
[1044,] 2.773236e-04 0.0001687868 9.053967e-05
[1045,] 2.794593e-04 0.0001708105 1.036354e-04
[1046,] 3.510209e-04 0.0001690457 1.104587e-04
[1047,] 3.303871e-04 0.0001706852 1.216625e-04
[1048,] 3.225599e-04 0.0001696782 1.138631e-04
[1049,] 2.842390e-04 0.0001697820 1.017579e-04
[1050,] 2.785680e-04 0.0001707131 1.029266e-04
[1051,] 3.262134e-04 0.0001706872 1.200794e-04
[1052,] 2.569848e-04 0.0001688634 8.266525e-05
[1053,] 2.693826e-04 0.0001696834 9.573454e-05
[1054,] 3.381831e-04 0.0001697158 1.198055e-04
[1055,] 2.727733e-04 0.0001697273 9.720157e-05
[1056,] 1.633127e-04 0.0001705756 5.456236e-05
[1057,] 1.607770e-04 0.0001712349 5.533709e-05
[1058,] 2.524003e-04 0.0001688238 8.164042e-05
[1059,] 1.614782e-04 0.0001708837 5.540454e-05
[1060,] 3.061169e-04 0.0001707258 1.119644e-04
[1061,] 4.057495e-04 0.0001698517 1.475004e-04
[1062,] 1.630595e-04 0.0001705624 5.443275e-05
[1063,] 3.432900e-04 0.0001695821 1.202655e-04
[1064,] 2.740218e-04 0.0001707592 1.014675e-04
[1065,] 2.633642e-04 0.0001708567 9.767740e-05
[1066,] 2.769117e-04 0.0001707448 1.025360e-04
[1067,] 2.893017e-04 0.0001698110 1.038919e-04
[1068,] 2.761436e-04 0.0001707819 1.023721e-04
[1069,] 2.837581e-04 0.0001709832 1.060724e-04
[1070,] 2.974372e-04 0.0001711232 1.119633e-04
[1071,] 2.341723e-04 0.0001701876 8.455351e-05
[1072,] 2.597872e-04 0.0001711692 9.727923e-05
[1073,] 2.843352e-04 0.0001711756 1.067612e-04
[1074,] 1.513742e-04 0.0001711529 5.393489e-05
[1075,] 1.522202e-04 0.0001709882 5.401077e-05
[1076,] 4.124104e-04 0.0001701677 1.212257e-04
[1077,] 8.251207e-04 0.0001696058 2.235208e-04
[1078,] 1.171341e-03 0.0001699162 2.621262e-04
[1079,] 1.414700e-04 0.0001715868 4.378626e-05
[1080,] 1.347978e-04 0.0001725958 4.116531e-05
[1081,] 7.661202e-04 0.0001695001 2.093473e-04
[1082,] 1.101404e-03 0.0001688096 2.792327e-04
[1083,] 1.061908e-03 0.0001688092 2.725524e-04
[1084,] 9.402327e-04 0.0001689845 2.604577e-04
[1085,] 9.797910e-04 0.0001695317 2.354036e-04
[1086,] 1.241280e-03 0.0001688068 2.840220e-04
[1087,] 1.649641e-03 0.0001688051 3.483375e-04
[1088,] 1.364583e-03 0.0001688501 3.695319e-04
[1089,] 1.659061e-03 0.0001687944 3.648496e-04
[1090,] 1.293016e-03 0.0001694191 2.789405e-04
[1091,] 1.727751e-03 0.0001687970 3.753333e-04
[1092,] 1.671851e-03 0.0001688027 3.575198e-04
[1093,] 1.890046e-03 0.0001687935 4.162352e-04
[1094,] 1.693229e-03 0.0001688851 4.709645e-04
[1095,] 1.720676e-03 0.0001687911 3.896537e-04
[1096,] 2.231160e-03 0.0001687907 4.910214e-04
[1097,] 1.904843e-03 0.0001687920 4.241670e-04
[1098,] 1.898367e-03 0.0001687921 4.204684e-04
[1099,] 3.210577e-03 0.0001695579 4.604397e-04
[1100,] 1.648620e-03 0.0001695798 3.016478e-04
[1101,] 1.203180e-03 0.0001692073 2.568434e-04
[1102,] 1.501590e-03 0.0001692350 2.899470e-04
[1103,] 1.271793e-03 0.0001689505 2.727483e-04
[1104,] 1.194853e-03 0.0001690606 2.591853e-04
[1105,] 1.352453e-03 0.0001690977 2.773127e-04
[1106,] 1.475111e-04 0.0001705419 4.685747e-05
[1107,] 1.209649e-03 0.0001690649 2.608397e-04
[1108,] 1.529535e-03 0.0001699971 2.772251e-04
[1109,] 8.052543e-04 0.0001692965 2.081243e-04
[1110,] 1.338559e-03 0.0001690319 2.771472e-04
[1111,] 8.184267e-04 0.0001693080 2.097193e-04
[1112,] 1.184093e-03 0.0001690650 2.577842e-04
[1113,] 1.131025e-03 0.0001693462 2.570863e-04
[1114,] 1.157634e-03 0.0001690662 2.545610e-04
[1115,] 1.492583e-04 0.0001706851 4.717704e-05
[1116,] 8.075750e-04 0.0001690366 2.104530e-04
[1117,] 1.204362e-03 0.0001690448 2.609107e-04
[1118,] 1.054233e-03 0.0001690608 2.418210e-04
[1119,] 1.119756e-03 0.0001690371 2.508279e-04
[1120,] 1.170048e-03 0.0001690323 2.570464e-04
[1121,] 1.178053e-03 0.0001690533 2.575364e-04
[1122,] 1.049703e-03 0.0001689319 2.453826e-04
[1123,] 1.059387e-03 0.0001690373 2.432643e-04
[1124,] 9.878471e-04 0.0001690183 2.344627e-04
[1125,] 1.452750e-04 0.0001706357 4.605261e-05
[1126,] 9.492151e-04 0.0001690389 2.288157e-04
[1127,] 9.808033e-04 0.0001689602 2.353178e-04
[1128,] 9.981437e-04 0.0001689563 2.382660e-04
[1129,] 1.058043e-03 0.0001689873 2.450034e-04
[1130,] 7.026873e-04 0.0001693908 1.906921e-04
[1131,] 1.468833e-04 0.0001698213 5.141626e-05
[1132,] 1.411986e-04 0.0001690908 4.796767e-05
[1133,] 1.443409e-04 0.0001695038 4.629795e-05
[1134,] 1.530544e-04 0.0001690291 5.184827e-05
[1135,] 1.442314e-04 0.0001689861 4.863781e-05
[1136,] 1.483048e-04 0.0001690174 5.015749e-05
[1137,] 4.755728e-04 0.0001696252 1.462586e-04
[1138,] 1.675593e-04 0.0001702384 5.509982e-05
[1139,] 1.553036e-04 0.0001696627 5.429716e-05
[1140,] 1.532946e-04 0.0001694326 5.309327e-05
[1141,] 1.532482e-04 0.0001695652 5.335896e-05
[1142,] 2.702466e-04 0.0001690492 8.556374e-05
[1143,] 1.293173e-04 0.0001701669 4.193504e-05
[1144,] 1.338950e-04 0.0001707948 4.217725e-05
[1145,] 1.375945e-04 0.0001696039 4.766729e-05
[1146,] 1.405313e-04 0.0001695302 4.863272e-05
[1147,] 1.414568e-04 0.0001695902 4.907144e-05
[1148,] 1.654660e-04 0.0001700964 5.486317e-05
[1149,] 1.320005e-04 0.0001694879 4.544423e-05
[1150,] 1.613022e-04 0.0001712828 5.438492e-05
[1151,] 1.187107e-04 0.0001706042 3.955703e-05
[1152,] 1.427428e-04 0.0001708002 4.820254e-05
[1153,] 9.230434e-05 0.0001700760 3.082428e-05
[1154,] 1.504911e-04 0.0001694841 5.169272e-05
[1155,] 1.499714e-04 0.0001690023 5.106588e-05
[1156,] 1.571040e-04 0.0001693949 4.987400e-05
[1157,] 9.249622e-05 0.0001698682 3.086902e-05
[1158,] 2.046678e-04 0.0001701745 7.306872e-05
[1159,] 1.290704e-04 0.0001704526 4.294891e-05
[1160,] 9.224575e-05 0.0001711331 3.085942e-05
[1161,] 9.230370e-05 0.0001699049 3.078664e-05
[1162,] 1.764540e-04 0.0001698502 6.125885e-05
[1163,] 1.568677e-04 0.0001692069 5.024709e-05
[1164,] 2.635416e-04 0.0001703852 8.992987e-05
[1165,] 1.370674e-04 0.0001706006 4.581771e-05
[1166,] 1.829111e-04 0.0001704583 6.554544e-05
[1167,] 1.703021e-04 0.0001691569 5.602324e-05
[1168,] 1.887181e-04 0.0001731096 9.447671e-05
[1169,] 2.298781e-04 0.0001699666 8.004278e-05
[1170,] 1.664634e-04 0.0001745309 7.863538e-05
[1171,] 2.015573e-04 0.0001707222 7.277427e-05
[1172,] 2.417858e-04 0.0001734145 1.633148e-04
[1173,] 1.377242e-04 0.0001706000 4.591040e-05
[1174,] 2.624008e-04 0.0001695175 9.965692e-05
[1175,] 9.341046e-05 0.0001697410 3.105347e-05
[1176,] 2.151723e-04 0.0001703186 7.336267e-05
[1177,] 2.863909e-04 0.0001705936 1.011593e-04
[1178,] 9.590118e-05 0.0001692696 3.200841e-05
[1179,] 9.381140e-05 0.0001697916 3.118067e-05
[1180,] 9.571958e-05 0.0001697863 3.181327e-05
[1181,] 1.638632e-04 0.0001690725 5.430782e-05
[1182,] 9.233790e-05 0.0001692962 3.054804e-05
[1183,] 9.463113e-05 0.0001697894 3.162057e-05
[1184,] 1.755915e-04 0.0001701719 5.641312e-05
[1185,] 9.457203e-05 0.0001698081 3.140039e-05
[1186,] 1.546086e-04 0.0001692601 5.190061e-05
[1187,] 2.041693e-03 0.0001689957 6.776721e-04
[1188,] 4.336615e-04 0.0001698251 1.504142e-04
[1189,] 3.367729e-04 0.0001709693 1.367973e-04
[1190,] 3.284876e-04 0.0001710651 1.320756e-04
[1191,] 6.789453e-04 0.0001702974 3.328306e-04
[1192,] 1.221700e-03 0.0001709280 7.646128e-04
[1193,] 3.398679e-04 0.0001709438 1.388295e-04
[1194,] 3.681745e-04 0.0001707973 1.908451e-04
[1195,] 3.596502e-04 0.0001697793 1.254253e-04
[1196,] 1.628476e-04 0.0001692313 5.426149e-05
[1197,] 2.739000e-04 0.0001702468 1.013748e-04
[1198,] 1.562317e-04 0.0001695424 5.319678e-05
[1199,] 1.991110e-04 0.0001698487 6.802737e-05
[1200,] 1.985818e-04 0.0001700251 6.885270e-05
[1201,] 2.000546e-04 0.0001700367 6.943821e-05
[1202,] 2.760465e-04 0.0001702273 1.021005e-04
[1203,] 1.359824e-03 0.0001728423 1.399930e-03
[1204,] 2.447407e-04 0.0001707340 9.163346e-05
[1205,] 1.956210e-04 0.0001699169 6.720723e-05
[1206,] 1.721350e-04 0.0001704646 5.607038e-05
[1207,] 1.565237e-04 0.0001704879 5.407705e-05
[1208,] 1.588615e-04 0.0001697536 5.455170e-05
[1209,] 9.158024e-05 0.0001717511 3.057737e-05
[1210,] 1.131421e-04 0.0001708109 3.806013e-05
[1211,] 1.578477e-04 0.0001705503 5.472033e-05
[1212,] 9.257483e-05 0.0001706778 3.062879e-05
[1213,] 1.581671e-04 0.0001709608 5.522910e-05
[1214,] 1.730185e-04 0.0001700385 5.808314e-05
[1215,] 2.431494e-04 0.0001707733 9.112905e-05
[1216,] 2.712831e-04 0.0001700218 9.940562e-05
[1217,] 2.704155e-04 0.0001709182 1.025427e-04
[1218,] 1.985596e-03 0.0001731878 2.234305e-03
[1219,] 1.950055e-04 0.0001698803 6.677738e-05
[1220,] 2.636410e-04 0.0001705364 9.847523e-05
[1221,] 1.946841e-04 0.0001699829 6.722912e-05
[1222,] 1.788217e-04 0.0001710200 5.695946e-05
[1223,] 1.761081e-04 0.0001699314 6.078168e-05
[1224,] 1.743322e-04 0.0001700390 5.849799e-05
[1225,] 9.341461e-05 0.0001711259 3.075565e-05
[1226,] 2.060533e-04 0.0001698698 7.058772e-05
[1227,] 2.105653e-04 0.0001698699 7.216832e-05
[1228,] 1.746573e-04 0.0001700246 5.834947e-05
[1229,] 2.105200e-04 0.0001698638 7.210952e-05
[1230,] 2.235126e-04 0.0001699123 7.701935e-05
[1231,] 1.712622e-04 0.0001700452 5.755519e-05
[1232,] 1.268178e-03 0.0001722213 1.147026e-03
[1233,] 1.511368e-04 0.0001703749 5.155183e-05
[1234,] 1.732064e-04 0.0001709704 5.551310e-05
[1235,] 1.542576e-04 0.0001715508 5.392169e-05
[1236,] 1.303938e-03 0.0001705754 5.815699e-04
[1237,] 1.812738e-04 0.0001705330 6.139685e-05
[1238,] 1.806571e-04 0.0001700086 5.870144e-05
[1239,] 1.880422e-04 0.0001700020 6.107617e-05
[1240,] 1.843480e-04 0.0001699637 6.020010e-05
[1241,] 9.235520e-05 0.0001702464 3.062636e-05
[1242,] 1.676855e-04 0.0001720849 6.041434e-05
[1243,] 1.787956e-04 0.0001700894 5.857133e-05
[1244,] 2.401018e-04 0.0001704897 8.853566e-05
[1245,] 1.800938e-04 0.0001699823 5.869631e-05
[1246,] 1.806584e-04 0.0001705325 6.117477e-05
[1247,] 9.233558e-05 0.0001703255 3.062138e-05
[1248,] 1.775048e-04 0.0001700951 5.809438e-05
[1249,] 1.735121e-04 0.0001701267 5.659696e-05
[1250,] 1.721302e-04 0.0001714957 6.172845e-05
[1251,] 1.749462e-04 0.0001714586 6.298136e-05
[1252,] 1.785935e-04 0.0001700780 5.860808e-05
[1253,] 1.452900e-03 0.0001705722 6.479001e-04
[1254,] 1.802948e-04 0.0001700793 5.914053e-05
[1255,] 1.775814e-04 0.0001701300 5.786289e-05
[1256,] 1.672904e-04 0.0001720799 6.022132e-05
[1257,] 1.762587e-04 0.0001700918 5.771853e-05
[1258,] 1.767353e-04 0.0001701074 5.774616e-05
[1259,] 2.884428e-04 0.0001709673 1.227133e-04
[1260,] 1.799953e-04 0.0001700003 5.853993e-05
[1261,] 2.767900e-04 0.0001706026 1.033546e-04
[1262,] 9.224774e-05 0.0001699501 3.062461e-05
[1263,] 2.396159e-04 0.0001707772 8.927739e-05
[1264,] 1.683865e-04 0.0001719970 6.065279e-05
[1265,] 1.778377e-04 0.0001700920 5.822889e-05
[1266,] 2.817976e-04 0.0001707638 1.104246e-04
[1267,] 1.659006e-04 0.0001720250 5.949706e-05
[1268,] 1.806820e-04 0.0001700860 5.919531e-05
[1269,] 1.813155e-04 0.0001699340 5.956701e-05
[1270,] 2.884272e-04 0.0001711984 1.293546e-04
[1271,] 1.174262e-03 0.0001705478 5.105401e-04
[1272,] 1.878650e-04 0.0001699170 6.187873e-05
[1273,] 1.769625e-03 0.0001698994 8.877894e-04
[1274,] 1.671428e-04 0.0001720054 6.007394e-05
[1275,] 9.219472e-05 0.0001692215 3.062549e-05
[1276,] 1.851539e-04 0.0001699129 6.084605e-05
[1277,] 1.540136e-04 0.0001700679 5.080798e-05
[1278,] 1.696453e-04 0.0001702354 5.928625e-05
[1279,] 1.789195e-04 0.0001700988 5.851002e-05
[1280,] 1.405719e-04 0.0001705880 4.690421e-05
[1281,] 1.768881e-04 0.0001700697 5.808095e-05
[1282,] 1.827386e-04 0.0001705155 6.059805e-05
[1283,] 1.738530e-04 0.0001700691 5.711117e-05
[1284,] 1.653871e-04 0.0001730396 6.021761e-05
[1285,] 1.725509e-04 0.0001700640 5.682867e-05
[1286,] 1.702183e-04 0.0001699622 5.572186e-05
[1287,] 1.885997e-04 0.0001699180 6.284580e-05
[1288,] 1.790117e-04 0.0001700523 5.922193e-05
[1289,] 9.729022e-05 0.0001699575 3.202250e-05
[1290,] 2.402263e-04 0.0001716091 9.193592e-05
[1291,] 2.440079e-04 0.0001712681 9.252501e-05
[1292,] 6.018805e-04 0.0001709447 4.067786e-04
[1293,] 1.703214e-04 0.0001700563 5.601163e-05
[1294,] 1.755471e-04 0.0001700477 5.781456e-05
[1295,] 9.428376e-05 0.0001692338 3.125600e-05
[1296,] 2.472640e-04 0.0001697576 8.889898e-05
[1297,] 2.393599e-04 0.0001710483 8.985376e-05
[1298,] 2.700614e-04 0.0001703292 1.000070e-04
[1299,] 1.656811e-04 0.0001699787 5.526448e-05
[1300,] 9.336872e-05 0.0001699586 3.127161e-05
[1301,] 2.608476e-04 0.0001725759 1.378371e-04
[1302,] 9.820307e-05 0.0001696435 3.269086e-05
[1303,] 1.947449e-04 0.0001730334 7.551011e-05
[1304,] 1.548751e-04 0.0001704364 5.275893e-05
[1305,] 3.731046e-04 0.0001700314 1.258356e-04
[1306,] 6.017847e-04 0.0001717994 4.820250e-04
[1307,] 1.589048e-04 0.0001706048 5.293924e-05
[1308,] 1.735935e-04 0.0001705760 5.885305e-05
[1309,] 1.546585e-04 0.0001704366 5.255847e-05
[1310,] 3.177613e-02 0.0001699006 1.423426e-02
[1311,] 1.725238e-04 0.0001705927 5.852762e-05
[1312,] 4.195765e-04 0.0001700621 1.401396e-04
[1313,] 1.553439e-04 0.0001708552 5.320954e-05
[1314,] 6.680692e-04 0.0001701368 2.584529e-04
[1315,] 1.550619e-04 0.0001695440 5.228307e-05
[1316,] 1.533018e-04 0.0001694815 5.148476e-05
[1317,] 1.535896e-04 0.0001695149 5.164198e-05
[1318,] 1.737127e-04 0.0001698050 5.716801e-05
[1319,] 1.734401e-04 0.0001702853 5.800787e-05
[1320,] 3.860235e-04 0.0001700284 1.320669e-04
[1321,] 1.705862e-04 0.0001703164 5.752530e-05
[1322,] 1.434608e-04 0.0001707328 4.869067e-05
[1323,] 3.526143e-04 0.0001700174 1.178337e-04
[1324,] 8.724036e-04 0.0001694517 3.103703e-04
[1325,] 1.643957e-04 0.0001696603 5.433575e-05
[1326,] 1.639839e-04 0.0001696674 5.412609e-05
[1327,] 1.645908e-04 0.0001696581 5.444328e-05
[1328,] 1.648720e-04 0.0001696571 5.454374e-05
[1329,] 3.616380e-04 0.0001700393 1.210796e-04
[1330,] 1.565500e-04 0.0001699105 5.297954e-05
[1331,] 1.736135e-04 0.0001702877 5.810969e-05
[1332,] 1.604233e-04 0.0001705046 5.579983e-05
[1333,] 3.604175e-04 0.0001700430 1.208814e-04
[1334,] 1.805892e-02 0.0001714483 1.579624e-02
[1335,] 3.582421e-04 0.0001700350 1.206494e-04
[1336,] 1.745544e-04 0.0001702893 5.843958e-05
[1337,] 5.125584e-04 0.0001702669 2.692065e-04
[1338,] 1.729258e-04 0.0001705674 5.857266e-05
[1339,] 2.451581e-02 0.0001714609 2.160680e-02
[1340,] 1.757251e-04 0.0001702905 5.885581e-05
[1341,] 9.332705e-05 0.0001696904 3.110648e-05
[1342,] 1.682513e-04 0.0001703703 5.679209e-05
[1343,] 1.704420e-04 0.0001703916 5.766080e-05
[1344,] 1.678720e-04 0.0001703692 5.665160e-05
[1345,] 5.128921e-04 0.0001709022 3.281343e-04
[1346,] 1.549919e-04 0.0001700924 5.249056e-05
[1347,] 1.546527e-04 0.0001700813 5.232911e-05
[1348,] 1.543529e-04 0.0001700444 5.215937e-05
[1349,] 1.580151e-04 0.0001698929 5.336354e-05
[1350,] 3.580433e-04 0.0001705474 1.673320e-04
[1351,] 1.576743e-04 0.0001700131 5.335592e-05
[1352,] 1.584960e-04 0.0001698886 5.357051e-05
[1353,] 1.577844e-04 0.0001697725 5.311406e-05
[1354,] 1.589115e-04 0.0001698944 5.375476e-05
[1355,] 1.583408e-04 0.0001699097 5.353597e-05
[1356,] 1.586100e-04 0.0001699119 5.365144e-05
[1357,] 1.581318e-04 0.0001697796 5.328151e-05
[1358,] 3.725179e-04 0.0001700500 1.262724e-04
[1359,] 1.581944e-04 0.0001698214 5.336350e-05
[1360,] 1.583839e-04 0.0001698430 5.347094e-05
[1361,] 1.583704e-04 0.0001698580 5.348442e-05
[1362,] 1.587417e-04 0.0001699179 5.371493e-05
[1363,] 1.590462e-04 0.0001698302 5.372503e-05
[1364,] 1.583511e-04 0.0001698111 5.341595e-05
[1365,] 1.586191e-04 0.0001698296 5.355082e-05
[1366,] 1.591449e-04 0.0001698535 5.379776e-05
[1367,] 3.652743e-04 0.0001700842 1.262263e-04
[1368,] 1.754921e-04 0.0001702804 5.857173e-05
[1369,] 3.472724e-02 0.0001700859 1.960015e-02
[1370,] 3.709948e-02 0.0001702017 2.193960e-02
[1371,] 5.132944e-04 0.0001699948 1.653946e-04
[1372,] 1.578069e-04 0.0001700267 5.344320e-05
[1373,] 1.580597e-04 0.0001699200 5.342935e-05
[1374,] 1.581243e-04 0.0001699605 5.350478e-05
[1375,] 1.947847e-02 0.0001705923 1.241426e-02
[1376,] 1.582615e-04 0.0001700057 5.361584e-05
[1377,] 4.518219e-02 0.0001704017 2.883056e-02
[1378,] 1.567778e-04 0.0001700378 5.296395e-05
[1379,] 1.739500e-04 0.0001705196 5.776696e-05
[1380,] 9.338025e-05 0.0001697370 3.111527e-05
[1381,] 1.818974e-04 0.0001703188 6.114386e-05
[1382,] 1.729234e-04 0.0001705179 5.747475e-05
[1383,] 1.568976e-04 0.0001698633 5.285710e-05
[1384,] 4.790614e-04 0.0001712396 3.327376e-04
[1385,] 1.758705e-04 0.0001702767 5.865461e-05
[1386,] 1.416970e-02 0.0001705886 9.476321e-03
[1387,] 1.744353e-04 0.0001705369 5.891174e-05
[1388,] 1.591657e-04 0.0001697408 5.364470e-05
[1389,] 1.580032e-04 0.0001698697 5.335205e-05
[1390,] 3.573827e-04 0.0001700681 1.228933e-04
[1391,] 1.597138e-04 0.0001698617 5.404878e-05
[1392,] 3.803344e-04 0.0001700523 1.282405e-04
[1393,] 4.260682e-04 0.0001692868 1.440481e-04
[1394,] 5.277961e-04 0.0001689707 1.755480e-04
[1395,] 5.340209e-04 0.0001700806 1.806458e-04
[1396,] 1.650050e-04 0.0001705123 5.433779e-05
[1397,] 4.656503e-04 0.0001691184 1.579920e-04
[1398,] 4.699554e-04 0.0001690992 1.572949e-04
[1399,] 1.659973e-04 0.0001705341 5.416791e-05
[1400,] 4.252430e-04 0.0001691551 1.466947e-04
[1401,] 1.629132e-04 0.0001703914 5.359854e-05
[1402,] 4.521230e-04 0.0001700739 1.505845e-04
[1403,] 4.558987e-04 0.0001700666 1.498123e-04
[1404,] 1.324658e-04 0.0001706558 4.446261e-05
[1405,] 4.329270e-04 0.0001699403 2.114393e-04
[1406,] 4.315325e-04 0.0001699247 2.096588e-04
[1407,] 5.411936e-04 0.0001716187 4.214698e-04
[1408,] 4.125892e-04 0.0001700438 2.080890e-04
[1409,] 9.968211e-05 0.0001696771 3.325003e-05
[1410,] 5.398067e-04 0.0001700977 1.863867e-04
[1411,] 1.916643e-02 0.0001713173 1.600277e-02
[1412,] 3.406342e-04 0.0001699227 1.534792e-04
[1413,] 1.638763e-04 0.0001702540 5.480890e-05
[1414,] 1.029570e-02 0.0001699280 5.389382e-03
[1415,] 3.480827e-04 0.0001698293 1.539252e-04
[1416,] 3.537235e-04 0.0001699390 1.649485e-04
[1417,] 3.553101e-04 0.0001699324 1.661953e-04
[1418,] 3.517710e-04 0.0001699059 1.612252e-04
[1419,] 9.800429e-05 0.0001696529 3.260922e-05
[1420,] 3.263483e-04 0.0001698710 1.356275e-04
[1421,] 1.643399e-04 0.0001703401 5.426907e-05
[1422,] 3.136865e-04 0.0001698336 1.226662e-04
[1423,] 3.085426e-04 0.0001698106 1.173710e-04
[1424,] 2.980339e-04 0.0001698870 1.113932e-04
[1425,] 1.493465e-04 0.0001706281 6.374143e-05
[1426,] 3.133845e-04 0.0001698361 1.225106e-04
[1427,] 1.372861e-04 0.0001706630 4.589493e-05
[1428,] 3.243436e-04 0.0001699263 1.361176e-04
[1429,] 3.526469e-04 0.0001698424 1.587071e-04
[1430,] 3.518229e-04 0.0001698612 1.588560e-04
[1431,] 5.009651e-04 0.0001700884 1.709541e-04
[1432,] 2.539306e-02 0.0001711344 2.015426e-02
[1433,] 4.268323e-04 0.0001700662 1.407569e-04
[1434,] 3.738198e-04 0.0001700160 1.868302e-04
[1435,] 3.977337e-04 0.0001701136 2.051125e-04
[1436,] 4.263557e-04 0.0001698890 2.042652e-04
[1437,] 4.566677e-04 0.0001719226 3.734991e-04
[1438,] 9.198581e-04 0.0001696693 2.765809e-04
[1439,] 3.993393e-04 0.0001700483 2.017438e-04
[1440,] 3.357443e-04 0.0001699612 1.481585e-04
[1441,] 1.646041e-04 0.0001702345 5.478063e-05
[1442,] 3.532776e-04 0.0001701780 1.778947e-04
[1443,] 3.520460e-04 0.0001699765 1.657696e-04
[1444,] 3.556751e-04 0.0001699773 1.694648e-04
[1445,] 3.528029e-04 0.0001700668 1.713704e-04
[1446,] 3.308155e-04 0.0001700079 1.460083e-04
[1447,] 3.317173e-04 0.0001699862 1.458155e-04
[1448,] 3.674909e-04 0.0001700819 1.249818e-04
[1449,] 3.294941e-04 0.0001699766 1.434460e-04
[1450,] 1.358785e-04 0.0001706385 4.484207e-05
[1451,] 4.413551e-04 0.0001699732 2.175915e-04
[1452,] 1.005161e-04 0.0001696897 3.358914e-05
[1453,] 4.266619e-04 0.0001700524 2.158478e-04
[1454,] 4.941082e-04 0.0001699861 2.450439e-04
[1455,] 1.358762e-04 0.0001706368 4.484558e-05
[1456,] 4.129914e-04 0.0001700984 1.431139e-04
[1457,] 6.231510e-03 0.0001712252 4.927455e-03
[1458,] 1.455947e-02 0.0001700905 8.150827e-03
[1459,] 3.732415e-04 0.0001700639 1.263463e-04
[1460,] 3.654208e-04 0.0001699209 1.772729e-04
[1461,] 3.988819e-04 0.0001714856 2.969625e-04
[1462,] 7.090912e-03 0.0001713153 5.736087e-03
[1463,] 3.933406e-04 0.0001701323 2.039822e-04
[1464,] 3.986129e-04 0.0001699274 1.936481e-04
[1465,] 4.150572e-04 0.0001711448 2.863501e-04
[1466,] 1.636035e-04 0.0001703014 5.488786e-05
[1467,] 4.860094e-04 0.0001712258 3.438092e-04
[1468,] 2.474663e-04 0.0001709909 8.806107e-05
[1469,] 3.930549e-04 0.0001701384 2.043464e-04
[1470,] 4.196540e-04 0.0001698216 1.962149e-04
[1471,] 4.170986e-04 0.0001699614 2.045948e-04
[1472,] 9.756184e-05 0.0001696758 3.254488e-05
[1473,] 1.633344e-04 0.0001703259 5.408325e-05
[1474,] 4.009396e-04 0.0001698724 1.912496e-04
[1475,] 4.873239e-04 0.0001700590 1.581565e-04
[1476,] 3.214696e-04 0.0001692601 1.127564e-04
[1477,] 3.641089e-04 0.0001695516 1.527290e-04
[1478,] 3.812704e-04 0.0001694374 1.525679e-04
[1479,] 3.411656e-04 0.0001693899 1.240942e-04
[1480,] 3.562021e-04 0.0001695031 1.428276e-04
[1481,] 3.974504e-04 0.0001695394 1.659192e-04
[1482,] 1.626627e-04 0.0001702339 5.408494e-05
[1483,] 3.471654e-04 0.0001694350 1.312051e-04
[1484,] 3.689917e-04 0.0001701088 1.236515e-04
[1485,] 3.770728e-04 0.0001695182 1.561718e-04
[1486,] 1.630774e-04 0.0001702352 5.423709e-05
[1487,] 3.836507e-04 0.0001703807 2.154702e-04
[1488,] 3.689248e-04 0.0001695394 1.542016e-04
[1489,] 4.210257e-04 0.0001693842 1.638339e-04
[1490,] 5.473245e-04 0.0001700422 1.688253e-04
[1491,] 4.507078e-04 0.0001704619 2.594888e-04
[1492,] 1.651101e-04 0.0001700715 5.474933e-05
[1493,] 1.499216e-02 0.0001696436 6.827699e-03
[1494,] 3.201664e-04 0.0001693422 1.083818e-04
[1495,] 1.618428e-04 0.0001701670 5.337433e-05
[1496,] 3.610022e-04 0.0001700576 1.218654e-04
[1497,] 1.645394e-04 0.0001700694 5.463136e-05
[1498,] 4.100673e-04 0.0001697362 1.865970e-04
[1499,] 9.322265e-05 0.0001702590 3.119047e-05
[1500,] 3.586204e-04 0.0001697575 1.617636e-04
[1501,] 3.612422e-04 0.0001694753 1.471785e-04
[1502,] 1.631451e-04 0.0001703190 5.399506e-05
[1503,] 3.618543e-04 0.0001694966 1.400714e-04
[1504,] 4.383680e-04 0.0001700126 1.350276e-04
[1505,] 1.401786e-02 0.0001709369 8.486111e-03
[1506,] 1.642856e-04 0.0001700691 5.454918e-05
[1507,] 1.630935e-04 0.0001701915 5.422162e-05
[1508,] 2.889568e-04 0.0001700809 1.058931e-04
[1509,] 3.100611e-04 0.0001709122 1.523040e-04
[1510,] 5.185775e-04 0.0001700020 2.585308e-04
[1511,] 1.521198e-04 0.0001705885 5.081089e-05
[1512,] 2.975587e-04 0.0001702952 1.177531e-04
[1513,] 9.764240e-05 0.0001697596 3.270303e-05
[1514,] 1.631120e-04 0.0001703189 5.398145e-05
[1515,] 3.985809e-04 0.0001700371 2.006105e-04
[1516,] 1.631647e-04 0.0001703171 5.400905e-05
[1517,] 3.633058e-04 0.0001698908 1.742320e-04
[1518,] 3.633237e-04 0.0001698809 1.736848e-04
[1519,] 4.716113e-04 0.0001701062 1.651659e-04
[1520,] 3.284944e-04 0.0001700807 1.493801e-04
[1521,] 3.560439e-04 0.0001698848 1.668282e-04
[1522,] 1.276596e-02 0.0001707493 6.899281e-03
[1523,] 4.632749e-04 0.0001711257 3.194590e-04
[1524,] 2.198650e-02 0.0001710281 1.681520e-02
[1525,] 3.697154e-04 0.0001698418 1.747837e-04
[1526,] 1.625124e-04 0.0001701911 5.401731e-05
[1527,] 1.630475e-04 0.0001701928 5.410487e-05
[1528,] 9.797133e-05 0.0001697171 3.276390e-05
[1529,] 1.655162e-04 0.0001702368 5.513492e-05
[1530,] 2.852138e-04 0.0001700635 1.043787e-04
[1531,] 1.768872e-04 0.0001706292 5.825513e-05
[1532,] 4.300882e-04 0.0001700995 1.495105e-04
[1533,] 3.760754e-04 0.0001700699 1.912125e-04
[1534,] 3.709833e-04 0.0001700558 1.877696e-04
[1535,] 4.073747e-04 0.0001699946 2.022266e-04
[1536,] 1.612374e-04 0.0001701911 5.366384e-05
[1537,] 1.614849e-04 0.0001701919 5.376995e-05
[1538,] 5.359454e-04 0.0001700737 1.787041e-04
[1539,] 4.607109e-04 0.0001698008 2.144214e-04
[1540,] 5.236099e-04 0.0001698553 2.482110e-04
[1541,] 4.978798e-04 0.0001697947 2.306152e-04
[1542,] 4.911285e-04 0.0001698009 2.279051e-04
[1543,] 5.379922e-04 0.0001698207 2.518442e-04
[1544,] 5.431575e-04 0.0001698312 2.551877e-04
[1545,] 1.695496e-04 0.0001706293 5.589940e-05
[1546,] 5.134948e-04 0.0001699769 2.538126e-04
[1547,] 5.448347e-04 0.0001699765 2.692220e-04
[1548,] 6.646930e-04 0.0001700072 3.316111e-04
[1549,] 3.885492e-04 0.0001699628 1.912528e-04
[1550,] 5.406610e-04 0.0001700985 1.876913e-04
[1551,] 4.818082e-04 0.0001699166 2.334053e-04
[1552,] 6.707193e-04 0.0001714959 5.120259e-04
[1553,] 3.812289e-04 0.0001700230 1.909976e-04
[1554,] 4.039260e-04 0.0001701185 2.089177e-04
[1555,] 2.370999e-02 0.0001701125 1.338761e-02
[1556,] 1.640179e-04 0.0001700689 5.442823e-05
[1557,] 4.008112e-04 0.0001702682 2.176029e-04
[1558,] 9.323868e-05 0.0001695965 3.101330e-05
[1559,] 1.625437e-04 0.0001700776 5.383975e-05
[1560,] 2.560904e-04 0.0001700553 9.332446e-05
[1561,] 2.355836e-04 0.0001710328 8.390432e-05
[1562,] 3.735619e-04 0.0001699512 1.830577e-04
[1563,] 3.625759e-04 0.0001700675 1.837294e-04
[1564,] 4.167012e-04 0.0001700704 1.382158e-04
[1565,] 3.699660e-04 0.0001713002 2.639592e-04
[1566,] 1.623212e-04 0.0001701942 5.388257e-05
[1567,] 4.848658e-04 0.0001701003 1.685576e-04
[1568,] 4.058687e-04 0.0001700518 2.055883e-04
[1569,] 1.641168e-04 0.0001700667 5.455551e-05
[1570,] 3.940307e-04 0.0001700892 1.350077e-04
[1571,] 4.063956e-04 0.0001700920 1.396029e-04
[1572,] 4.252619e-04 0.0001704459 2.447871e-04
[1573,] 1.489053e-04 0.0001709545 5.079222e-05
[1574,] 1.715020e-04 0.0001701599 5.711946e-05
[1575,] 1.539184e-04 0.0001721234 5.116223e-05
[1576,] 1.608075e-04 0.0001706267 5.224639e-05
[1577,] 1.533594e-04 0.0001701334 5.063205e-05
[1578,] 9.879974e-05 0.0001694057 3.241197e-05
[1579,] 9.553388e-05 0.0001695545 3.173464e-05
[1580,] 9.516414e-05 0.0001695515 3.162207e-05
[1581,] 1.542760e-04 0.0001701458 5.182834e-05
[1582,] 9.645877e-05 0.0001692840 3.192904e-05
[1583,] 1.536619e-04 0.0001698817 5.091961e-05
[1584,] 9.911802e-05 0.0001694102 3.277390e-05
[1585,] 9.780101e-05 0.0001703939 3.290938e-05
[1586,] 9.866951e-05 0.0001691891 3.292814e-05
[1587,] 9.930744e-05 0.0001691585 3.310424e-05
[1588,] 9.910869e-05 0.0001691712 3.305847e-05
[1589,] 9.915270e-05 0.0001693772 3.282266e-05
[1590,] 9.958691e-05 0.0001693782 3.295904e-05
[1591,] 9.942470e-05 0.0001691858 3.318951e-05
[1592,] 9.862075e-05 0.0001716736 3.360803e-05
[1593,] 9.856931e-05 0.0001691719 3.287463e-05
[1594,] 9.693549e-05 0.0001691568 3.229185e-05
[1595,] 9.681676e-05 0.0001691960 3.226033e-05
[1596,] 9.843850e-05 0.0001691540 3.280456e-05
[1597,] 9.955080e-05 0.0001701664 3.368127e-05
[1598,] 9.567116e-05 0.0001691464 3.180817e-05
[1599,] 1.658856e-04 0.0001705173 5.563952e-05
[1600,] 9.563060e-05 0.0001691380 3.179471e-05
[1601,] 1.081845e-04 0.0001708346 3.660137e-05
[1602,] 9.783628e-05 0.0001698154 3.260594e-05
[1603,] 9.560311e-05 0.0001691437 3.177617e-05
[1604,] 9.560287e-05 0.0001691421 3.177615e-05
[1605,] 1.027698e-04 0.0001704982 3.410934e-05
[1606,] 9.564382e-05 0.0001691377 3.179845e-05
[1607,] 9.582313e-05 0.0001691495 3.187486e-05
[1608,] 9.569105e-05 0.0001697623 3.182516e-05
[1609,] 1.540315e-04 0.0001697288 5.122082e-05
[1610,] 9.580475e-05 0.0001696669 3.193058e-05
[1611,] 1.074938e-04 0.0001694501 3.581331e-05
[1612,] 1.072169e-04 0.0001697076 3.557550e-05
[1613,] 1.076200e-04 0.0001694639 3.587117e-05
[1614,] 1.072993e-04 0.0001694723 3.575864e-05
[1615,] 1.064402e-04 0.0001693929 3.540936e-05
[1616,] 1.093838e-04 0.0001698803 3.652487e-05
[1617,] 1.048627e-04 0.0001693698 3.485381e-05
[1618,] 1.546792e-04 0.0001696029 5.150828e-05
[1619,] 1.048768e-04 0.0001693660 3.485242e-05
[1620,] 1.057965e-04 0.0001694655 3.510163e-05
[1621,] 1.049495e-04 0.0001693747 3.486854e-05
[1622,] 1.048671e-04 0.0001693825 3.485798e-05
[1623,] 1.049007e-04 0.0001693930 3.485848e-05
[1624,] 1.048909e-04 0.0001693889 3.485679e-05
[1625,] 1.091533e-04 0.0001696160 3.658637e-05
[1626,] 1.073951e-04 0.0001695563 3.587757e-05
[1627,] 1.539379e-04 0.0001695217 5.084169e-05
[1628,] 1.064697e-04 0.0001695798 3.552947e-05
[1629,] 1.077006e-04 0.0001695710 3.600302e-05
[1630,] 1.070891e-04 0.0001695483 3.575635e-05
[1631,] 1.067620e-04 0.0001696584 3.546598e-05
[1632,] 1.068063e-04 0.0001694868 3.559597e-05
[1633,] 1.014839e-04 0.0001695406 3.383915e-05
[1634,] 1.017782e-04 0.0001695082 3.394605e-05
[1635,] 1.016587e-04 0.0001695251 3.390536e-05
[1636,] 1.044559e-04 0.0001692447 3.476818e-05
[1637,] 1.017163e-04 0.0001696724 3.380723e-05
[1638,] 1.016510e-04 0.0001694886 3.388729e-05
[1639,] 1.063441e-04 0.0001703067 3.590833e-05
[1640,] 1.019506e-04 0.0001695064 3.401284e-05
[1641,] 1.069392e-04 0.0001698689 3.600461e-05
[1642,] 1.017458e-04 0.0001695248 3.393972e-05
[1643,] 1.044802e-04 0.0001701175 3.480296e-05
[1644,] 1.617016e-04 0.0001694410 5.369548e-05
[1645,] 1.066079e-04 0.0001704656 3.608152e-05
[1646,] 1.093597e-04 0.0001694003 3.651020e-05
[1647,] 1.477869e-04 0.0001714682 4.965390e-05
[1648,] 1.030603e-04 0.0001696623 3.404613e-05
[1649,] 1.016144e-04 0.0001690946 3.370408e-05
[1650,] 1.476002e-04 0.0001729568 4.953121e-05
[1651,] 1.476319e-04 0.0001731657 4.972487e-05
[1652,] 1.538314e-04 0.0001704942 5.128900e-05
[1653,] 1.022781e-04 0.0001716755 3.363407e-05
[1654,] 1.018390e-04 0.0001716558 3.361146e-05
[1655,] 1.029403e-04 0.0001697794 3.436096e-05
[1656,] 1.153763e-04 0.0001694903 3.927659e-05
[1657,] 1.017011e-04 0.0001690341 3.378449e-05
[1658,] 1.025299e-04 0.0001695120 3.429719e-05
[1659,] 1.025770e-04 0.0001694979 3.431539e-05
[1660,] 1.026599e-04 0.0001696283 3.438692e-05
[1661,] 1.074254e-04 0.0001693778 3.600962e-05
[1662,] 1.518721e-04 0.0001691960 5.021118e-05
[1663,] 1.032277e-04 0.0001696552 3.465043e-05
[1664,] 1.515352e-04 0.0001690190 5.008168e-05
[1665,] 9.983080e-05 0.0001703738 3.365392e-05
[1666,] 1.600807e-04 0.0001698906 5.314355e-05
[1667,] 1.078056e-04 0.0001705862 3.663511e-05
[1668,] 1.605206e-04 0.0001698757 5.305068e-05
[1669,] 1.605540e-04 0.0001698882 5.307060e-05
[1670,] 1.604790e-04 0.0001698598 5.306035e-05
[1671,] 1.060490e-04 0.0001699357 3.563005e-05
[1672,] 1.037983e-04 0.0001696486 3.444146e-05
[1673,] 1.005030e-04 0.0001697246 3.344188e-05
[1674,] 1.604148e-04 0.0001700001 5.306200e-05
[1675,] 1.605775e-04 0.0001700073 5.305278e-05
[1676,] 1.087397e-04 0.0001689628 3.574021e-05
[1677,] 1.605818e-04 0.0001699805 5.306256e-05
[1678,] 1.604997e-04 0.0001699198 5.305382e-05
[1679,] 1.031387e-04 0.0001690687 3.404306e-05
[1680,] 1.605629e-04 0.0001700575 5.306381e-05
[1681,] 1.606177e-04 0.0001700648 5.305260e-05
[1682,] 1.024741e-04 0.0001688167 3.397603e-05
[1683,] 1.591622e-04 0.0001698064 5.272359e-05
[1684,] 1.608223e-04 0.0001698533 5.308428e-05
[1685,] 1.660515e-04 0.0001696132 5.489118e-05
[1686,] 1.747109e-04 0.0001694620 5.800837e-05
[1687,] 1.659306e-04 0.0001696118 5.486842e-05
[1688,] 1.661172e-04 0.0001696191 5.487887e-05
[1689,] 1.661694e-04 0.0001696116 5.494788e-05
[1690,] 1.011211e-04 0.0001697299 3.366799e-05
[1691,] 1.653305e-04 0.0001696068 5.482860e-05
[1692,] 1.004795e-04 0.0001697245 3.343486e-05
[1693,] 1.037369e-04 0.0001707006 3.437328e-05
[1694,] 1.658768e-04 0.0001696062 5.496241e-05
[1695,] 1.658955e-04 0.0001696070 5.498429e-05
[1696,] 1.222479e-04 0.0001705847 4.081125e-05
[1697,] 1.038037e-04 0.0001706506 3.437798e-05
[1698,] 1.004252e-04 0.0001697201 3.341224e-05
[1699,] 1.671862e-04 0.0001696125 5.551059e-05
[1700,] 1.640169e-04 0.0001694405 5.407654e-05
[1701,] 1.660832e-04 0.0001696049 5.501469e-05
[1702,] 1.686598e-04 0.0001696035 5.582762e-05
[1703,] 1.661181e-04 0.0001696056 5.500827e-05
[1704,] 1.633062e-04 0.0001696041 5.412156e-05
[1705,] 1.632343e-04 0.0001696036 5.410091e-05
[1706,] 1.364590e-04 0.0001705912 4.546610e-05
[1707,] 1.621168e-04 0.0001696034 5.374315e-05
[1708,] 1.631046e-04 0.0001696040 5.408432e-05
[1709,] 1.036933e-04 0.0001696898 3.447136e-05
[1710,] 1.612049e-04 0.0001696697 5.336005e-05
[1711,] 1.010845e-04 0.0001697777 3.367468e-05
[1712,] 1.015464e-04 0.0001696866 3.374814e-05
[1713,] 1.041045e-04 0.0001688170 3.454132e-05
[1714,] 9.884806e-05 0.0001703717 3.287017e-05
[1715,] 9.801738e-05 0.0001708513 3.239590e-05
[1716,] 1.080632e-04 0.0001693751 3.574958e-05
[1717,] 1.137385e-04 0.0001746658 4.175184e-05
[1718,] 1.122292e-04 0.0001760905 4.158569e-05
[1719,] 1.099475e-04 0.0001742687 3.990378e-05
[1720,] 1.090375e-04 0.0001746369 3.962115e-05
[1721,] 1.143284e-04 0.0001745119 4.195139e-05
[1722,] 1.103810e-04 0.0001741646 4.005940e-05
[1723,] 1.124974e-04 0.0001747022 4.120543e-05
[1724,] 1.009190e-04 0.0001723408 3.370016e-05
[1725,] 1.119803e-04 0.0001747227 4.098116e-05
[1726,] 1.131061e-04 0.0001720588 4.034467e-05
[1727,] 1.114604e-04 0.0001717961 3.953718e-05
[1728,] 1.080456e-04 0.0001747986 3.922840e-05
[1729,] 1.492269e-04 0.0001698243 5.033171e-05
[1730,] 1.071540e-04 0.0001719965 3.783318e-05
[1731,] 1.009807e-04 0.0001731698 3.388717e-05
[1732,] 1.589402e-04 0.0001705685 5.294877e-05
[1733,] 1.181310e-04 0.0001716665 3.727640e-05
[1734,] 1.365067e-04 0.0001706098 4.544574e-05
[1735,] 1.211540e-04 0.0001715899 3.815687e-05
[1736,] 2.743105e-04 0.0001694669 9.109388e-05
[1737,] 3.049612e-04 0.0001694615 1.004922e-04
[1738,] 2.161141e-04 0.0001701748 7.830472e-05
[1739,] 1.652703e-04 0.0001715697 6.091964e-05
[1740,] 1.851376e-04 0.0001690977 5.886354e-05
[1741,] 1.707175e-04 0.0001688652 5.569482e-05
[1742,] 1.583038e-04 0.0001701830 5.262533e-05
[1743,] 1.243297e-04 0.0001708119 4.003863e-05
[1744,] 1.422559e-04 0.0001707088 4.928422e-05
[1745,] 1.590842e-04 0.0001688288 5.254038e-05
[1746,] 1.613633e-04 0.0001688240 5.322277e-05
[1747,] 1.701557e-04 0.0001690005 5.476291e-05
[1748,] 1.721351e-04 0.0001688949 5.583342e-05
[1749,] 1.625424e-04 0.0001689081 5.281398e-05
[1750,] 1.579923e-04 0.0001701729 5.252663e-05
[1751,] 1.568975e-04 0.0001689204 5.105672e-05
[1752,] 1.621295e-04 0.0001688892 5.277528e-05
[1753,] 1.560939e-04 0.0001699335 5.185624e-05
[1754,] 1.719210e-04 0.0001688944 5.577087e-05
[1755,] 1.459338e-04 0.0001697530 4.871652e-05
[1756,] 1.149736e-04 0.0001722565 3.618081e-05
[1757,] 1.669971e-04 0.0001691574 5.338716e-05
[1758,] 1.708517e-04 0.0001689405 5.523944e-05
[1759,] 1.632634e-04 0.0001689063 5.307510e-05
[1760,] 1.627683e-04 0.0001690050 5.254869e-05
[1761,] 1.458720e-04 0.0001698307 4.851901e-05
[1762,] 1.895465e-04 0.0001732204 5.462224e-05
[1763,] 1.756769e-04 0.0001689015 5.688992e-05
[1764,] 1.659693e-04 0.0001688722 5.406242e-05
[1765,] 1.153479e-04 0.0001722198 3.630068e-05
[1766,] 1.618691e-04 0.0001689219 5.257177e-05
[1767,] 1.184091e-04 0.0001719381 3.723542e-05
[1768,] 1.688578e-04 0.0001689334 5.465982e-05
[1769,] 1.598098e-04 0.0001688955 5.205707e-05
[1770,] 1.690849e-04 0.0001704996 5.349917e-05
[1771,] 1.484090e-04 0.0001701887 5.053642e-05
[1772,] 1.068838e-04 0.0001691332 3.603019e-05
[1773,] 1.043387e-04 0.0001722183 3.429714e-05
[1774,] 4.211190e-04 0.0001738527 1.114627e-04
[1775,] 1.220804e-04 0.0001710716 3.822457e-05
[1776,] 1.056982e-04 0.0001750099 3.478894e-05
[1777,] 2.511696e-04 0.0001695921 7.606250e-05
[1778,] 1.078182e-04 0.0001753893 3.491902e-05
[1779,] 1.258063e-04 0.0001705253 4.238954e-05
[1780,] 2.062341e-04 0.0001712703 7.386508e-05
[1781,] 2.036087e-04 0.0001691409 6.457780e-05
[1782,] 1.074670e-04 0.0001728704 3.503552e-05
[1783,] 2.200239e-04 0.0001689449 7.431900e-05
[1784,] 2.218040e-04 0.0001691054 7.014373e-05
[1785,] 2.260867e-04 0.0001718998 6.612258e-05
[1786,] 3.151008e-04 0.0001697611 1.048479e-04
[1787,] 2.330610e-04 0.0001691846 7.290850e-05
[1788,] 1.546301e-04 0.0001713630 5.410805e-05
[1789,] 2.369513e-04 0.0001692274 7.379361e-05
[1790,] 2.346562e-04 0.0001691895 7.334343e-05
[1791,] 2.409137e-04 0.0001695143 7.356022e-05
[1792,] 2.536468e-04 0.0001699957 8.033786e-05
[1793,] 2.353470e-04 0.0001691534 7.376041e-05
[1794,] 2.202252e-04 0.0001690358 7.015632e-05
[1795,] 3.645194e-04 0.0001697684 1.222241e-04
[1796,] 2.446604e-04 0.0001691626 7.641642e-05
[1797,] 1.090117e-04 0.0001703874 3.636473e-05
[1798,] 3.687237e-04 0.0001697676 1.235962e-04
[1799,] 2.274581e-04 0.0001689909 7.272801e-05
[1800,] 1.942749e-04 0.0001689927 6.262277e-05
[1801,] 2.458929e-04 0.0001700250 7.774552e-05
[1802,] 1.486899e-04 0.0001706980 4.906601e-05
[1803,] 2.290189e-04 0.0001690236 7.290138e-05
[1804,] 4.920117e-04 0.0001751970 1.254227e-04
[1805,] 1.086529e-04 0.0001713255 3.535422e-05
[1806,] 1.076327e-04 0.0001712194 3.512744e-05
[1807,] 1.067249e-04 0.0001764089 3.477102e-05
[1808,] 2.559593e-04 0.0001700113 8.091051e-05
[1809,] 1.646891e-04 0.0001701990 5.496102e-05
[1810,] 2.260782e-04 0.0001690717 7.165222e-05
[1811,] 1.649906e-04 0.0001702087 5.510648e-05
[1812,] 2.260837e-04 0.0001690130 7.211106e-05
[1813,] 2.256058e-04 0.0001690156 7.194437e-05
[1814,] 2.577794e-04 0.0001701014 8.111778e-05
[1815,] 1.067553e-04 0.0001715767 3.495618e-05
[1816,] 1.650057e-04 0.0001702340 5.485021e-05
[1817,] 3.746973e-04 0.0001697605 1.251123e-04
[1818,] 2.027919e-04 0.0001691748 6.420065e-05
[1819,] 2.574820e-04 0.0001700138 8.135870e-05
[1820,] 2.251650e-04 0.0001689658 7.230339e-05
[1821,] 4.650207e-04 0.0001753748 1.186519e-04
[1822,] 2.345886e-04 0.0001690434 7.434517e-05
[1823,] 4.632775e-04 0.0001750999 1.188541e-04
[1824,] 2.524427e-04 0.0001700291 7.972127e-05
[1825,] 2.104525e-04 0.0001691644 6.643895e-05
[1826,] 2.353445e-04 0.0001690498 7.451477e-05
[1827,] 2.642899e-04 0.0001699952 8.358099e-05
[1828,] 4.159206e-04 0.0001747462 1.082753e-04
[1829,] 1.813638e-04 0.0001699316 6.458726e-05
[1830,] 2.229710e-04 0.0001689298 7.416565e-05
[1831,] 3.579097e-04 0.0001696370 1.179919e-04
[1832,] 1.706545e-04 0.0001703847 5.754272e-05
[1833,] 2.635253e-04 0.0001713192 7.925491e-05
[1834,] 1.895038e-04 0.0001697412 6.539190e-05
[1835,] 1.681686e-04 0.0001702802 5.838337e-05
[1836,] 2.088558e-04 0.0001697814 6.979187e-05
[1837,] 1.007586e-04 0.0001722899 3.338361e-05
[1838,] 5.732462e-04 0.0001697995 2.033669e-04
[1839,] 3.465556e-04 0.0001711175 1.328592e-04
[1840,] 3.148956e-04 0.0001725258 1.251003e-04
[1841,] 2.092282e-04 0.0001700072 7.371533e-05
[1842,] 1.766485e-04 0.0001702266 6.155835e-05
[1843,] 4.842595e-04 0.0001729305 1.994593e-04
[1844,] 5.696962e-04 0.0001695953 1.989739e-04
[1845,] 3.096749e-04 0.0001703047 1.138905e-04
[1846,] 3.422253e-04 0.0001700889 1.250647e-04
[1847,] 3.264927e-04 0.0001700710 1.190323e-04
[1848,] 1.436352e-04 0.0001701983 4.763428e-05
[1849,] 1.007852e-04 0.0001696122 3.356762e-05
[1850,] 1.005389e-04 0.0001695023 3.345702e-05
[1851,] 1.611796e-04 0.0001713529 5.295914e-05
[1852,] 2.473382e-04 0.0001695468 7.580899e-05
[1853,] 1.609492e-04 0.0001716263 5.297722e-05
[1854,] 1.355035e-04 0.0001703026 4.559779e-05
[1855,] 1.609673e-04 0.0001716024 5.297382e-05
[1856,] 1.512344e-04 0.0001723022 4.999241e-05
[1857,] 2.368814e-04 0.0001690350 7.496517e-05
[1858,] 1.610773e-04 0.0001715688 5.296308e-05
[1859,] 1.614919e-04 0.0001717043 5.295052e-05
[1860,] 1.619666e-04 0.0001705124 5.414381e-05
[1861,] 1.606940e-04 0.0001710252 5.388248e-05
[1862,] 1.606880e-04 0.0001713850 5.399262e-05
[1863,] 1.605762e-04 0.0001712370 5.376554e-05
[1864,] 1.606383e-04 0.0001710956 5.353836e-05
[1865,] 1.605758e-04 0.0001712442 5.365481e-05
[1866,] 1.998337e-04 0.0001694519 6.671420e-05
[1867,] 1.606056e-04 0.0001710490 5.362668e-05
[1868,] 1.911499e-04 0.0001694595 6.396321e-05
[1869,] 1.028506e-04 0.0001708855 3.472821e-05
[1870,] 1.007898e-04 0.0001710209 3.359625e-05
[1871,] 1.647180e-04 0.0001693712 5.539737e-05
[1872,] 1.643747e-04 0.0001699772 5.318110e-05
[1873,] 2.009928e-04 0.0001694981 6.819161e-05
[1874,] 1.042575e-04 0.0001723135 3.557056e-05
[1875,] 1.771016e-04 0.0001698111 6.245900e-05
[1876,] 1.504055e-04 0.0001704853 5.102781e-05
[1877,] 2.068981e-04 0.0001693692 6.812153e-05
[1878,] 1.056201e-04 0.0001724881 3.630418e-05
[1879,] 1.540408e-04 0.0001701995 5.147594e-05
[1880,] 2.220088e-04 0.0001693367 6.999947e-05
[1881,] 1.999012e-04 0.0001694329 6.647787e-05
[1882,] 1.041495e-04 0.0001722264 3.553577e-05
[1883,] 2.145244e-04 0.0001713400 7.709425e-05
[1884,] 1.442987e-04 0.0001698333 4.776317e-05
[1885,] 1.013094e-04 0.0001704860 3.382677e-05
[1886,] 2.527784e-04 0.0001712337 9.118507e-05
[1887,] 1.632641e-04 0.0001695426 5.312048e-05
[1888,] 1.014848e-04 0.0001703272 3.379477e-05
[1889,] 1.012001e-04 0.0001705393 3.376100e-05
[1890,] 1.958773e-04 0.0001693899 6.512712e-05
[1891,] 1.627962e-04 0.0001702437 5.277865e-05
[1892,] 1.012398e-04 0.0001706121 3.375709e-05
[1893,] 1.923914e-04 0.0001694340 6.406536e-05
[1894,] 1.015011e-04 0.0001708963 3.403324e-05
[1895,] 1.343280e-04 0.0001712213 4.272915e-05
[1896,] 1.588924e-04 0.0001709016 5.258418e-05
[1897,] 1.015475e-04 0.0001713269 3.382593e-05
[1898,] 1.338678e-04 0.0001705317 4.247621e-05
[1899,] 1.027995e-04 0.0001735168 3.363768e-05
[1900,] 1.015116e-04 0.0001710980 3.381974e-05
[1901,] 1.621108e-04 0.0001706603 5.386365e-05
[1902,] 1.030724e-04 0.0001711426 3.394111e-05
[1903,] 1.026272e-04 0.0001707900 3.422628e-05
[1904,] 1.401873e-04 0.0001737161 4.269912e-05
[1905,] 1.636545e-04 0.0001706029 5.427971e-05
[1906,] 1.431597e-04 0.0001704007 4.853022e-05
[1907,] 1.026606e-04 0.0001707258 3.424501e-05
[1908,] 1.026225e-04 0.0001708057 3.423752e-05
[1909,] 1.035746e-04 0.0001706984 3.426838e-05
[1910,] 1.619317e-04 0.0001707225 5.382137e-05
[1911,] 1.031572e-04 0.0001707308 3.416336e-05
[1912,] 1.618513e-04 0.0001706605 5.381468e-05
[1913,] 1.030040e-04 0.0001707315 3.412978e-05
[1914,] 1.415758e-04 0.0001705364 4.840099e-05
[1915,] 1.617264e-04 0.0001706515 5.379535e-05
[1916,] 1.392464e-04 0.0001703532 4.666632e-05
[1917,] 1.391628e-04 0.0001703606 4.669887e-05
[1918,] 1.376114e-04 0.0001703593 4.616278e-05
[1919,] 1.282744e-04 0.0001696556 4.182464e-05
[1920,] 1.026087e-04 0.0001708248 3.400986e-05
[1921,] 1.024997e-04 0.0001708241 3.398495e-05
[1922,] 1.026335e-04 0.0001707297 3.432705e-05
[1923,] 1.028488e-04 0.0001707471 3.443977e-05
[1924,] 1.023934e-04 0.0001708345 3.396533e-05
[1925,] 1.022216e-04 0.0001708345 3.393694e-05
[1926,] 1.405981e-04 0.0001705627 4.819666e-05
[1927,] 1.616424e-04 0.0001697212 5.484620e-05
[1928,] 1.017822e-04 0.0001703419 3.374578e-05
[1929,] 1.026778e-04 0.0001708724 3.401502e-05
[1930,] 1.028649e-04 0.0001708142 3.406804e-05
[1931,] 1.337854e-04 0.0001708586 4.230416e-05
[1932,] 1.024352e-04 0.0001707533 3.420411e-05
[1933,] 1.024077e-04 0.0001710350 3.395486e-05
[1934,] 1.023308e-04 0.0001705183 3.409989e-05
[1935,] 1.026152e-04 0.0001707741 3.432238e-05
[1936,] 1.023184e-04 0.0001708576 3.395432e-05
[1937,] 1.446899e-04 0.0001699388 4.808367e-05
[1938,] 1.421669e-04 0.0001690170 4.628141e-05
[1939,] 1.028409e-04 0.0001707287 3.443155e-05
[1940,] 1.025279e-04 0.0001708994 3.428781e-05
[1941,] 1.293612e-04 0.0001694143 4.238267e-05
[1942,] 1.024183e-04 0.0001709123 3.424319e-05
[1943,] 1.025568e-04 0.0001708735 3.432216e-05
[1944,] 1.516171e-04 0.0001705009 5.197242e-05
[1945,] 1.026674e-04 0.0001709132 3.439411e-05
[1946,] 1.017865e-04 0.0001710383 3.391602e-05
[1947,] 1.020576e-04 0.0001708332 3.390503e-05
[1948,] 1.024269e-04 0.0001707278 3.422297e-05
[1949,] 1.026267e-04 0.0001707500 3.434236e-05
[1950,] 1.024713e-04 0.0001709165 3.428120e-05
[1951,] 1.026181e-04 0.0001709165 3.436690e-05
[1952,] 1.027135e-04 0.0001707330 3.438188e-05
[1953,] 1.020475e-04 0.0001708077 3.390467e-05
[1954,] 1.478175e-04 0.0001705291 5.070413e-05
[1955,] 1.022995e-04 0.0001710376 3.392750e-05
[1956,] 1.205001e-04 0.0001707871 4.074569e-05
[1957,] 1.026078e-04 0.0001707344 3.432727e-05
[1958,] 1.525804e-04 0.0001692726 4.890364e-05
[1959,] 1.491382e-04 0.0001705479 4.961802e-05
[1960,] 1.059286e-04 0.0001706442 3.486705e-05
[1961,] 1.314788e-04 0.0001706583 4.281973e-05
[1962,] 1.075860e-04 0.0001708059 3.517330e-05
[1963,] 1.877564e-04 0.0001703670 6.357894e-05
[1964,] 1.023833e-04 0.0001705761 3.397140e-05
[1965,] 1.083883e-04 0.0001714281 3.503362e-05
[1966,] 1.034614e-04 0.0001710744 3.403848e-05
[1967,] 1.021651e-04 0.0001708308 3.391664e-05
[1968,] 1.021846e-04 0.0001708162 3.392071e-05
[1969,] 1.065657e-04 0.0001706399 3.505061e-05
[1970,] 1.022189e-04 0.0001708482 3.392488e-05
[1971,] 1.024517e-04 0.0001708789 3.426290e-05
[1972,] 1.061047e-04 0.0001706442 3.491687e-05
[1973,] 1.062044e-04 0.0001706454 3.494470e-05
[1974,] 1.022505e-04 0.0001708537 3.392836e-05
[1975,] 1.053477e-04 0.0001706340 3.470733e-05
[1976,] 1.279151e-04 0.0001691484 4.254177e-05
[1977,] 1.024183e-04 0.0001708718 3.395631e-05
[1978,] 1.741153e-04 0.0001701903 5.935052e-05
[1979,] 1.062024e-04 0.0001706751 3.493072e-05
[1980,] 1.850816e-04 0.0001702181 6.333687e-05
[1981,] 1.066348e-04 0.0001706754 3.505369e-05
[1982,] 1.552913e-04 0.0001690253 5.074754e-05
[1983,] 1.739398e-04 0.0001704185 5.744097e-05
[1984,] 1.734568e-04 0.0001704127 5.733478e-05
[1985,] 1.649105e-04 0.0001703993 5.482190e-05
[1986,] 1.651793e-04 0.0001704019 5.489265e-05
[1987,] 1.451602e-04 0.0001697662 4.808970e-05
[1988,] 1.469495e-04 0.0001696566 4.946660e-05
[1989,] 1.486244e-04 0.0001696366 4.993731e-05
[1990,] 1.023166e-04 0.0001709348 3.417143e-05
[1991,] 1.640887e-04 0.0001704164 5.449394e-05
[1992,] 1.451513e-04 0.0001706266 4.998391e-05
[1993,] 1.640043e-04 0.0001704103 5.448461e-05
[1994,] 1.046038e-04 0.0001706985 3.504006e-05
[1995,] 1.284756e-04 0.0001710722 4.102153e-05
[1996,] 1.644683e-04 0.0001704161 5.460864e-05
[1997,] 1.645822e-04 0.0001704161 5.464247e-05
[1998,] 1.647361e-04 0.0001704157 5.469037e-05
[1999,] 1.074284e-04 0.0001702251 3.553471e-05
[2000,] 1.517108e-04 0.0001703101 5.081405e-05
[2001,] 1.033526e-04 0.0001707437 3.438122e-05
[2002,] 1.021635e-04 0.0001693317 3.389575e-05
[2003,] 1.018420e-04 0.0001713635 3.378048e-05
[2004,] 1.516705e-04 0.0001690009 4.977146e-05
[2005,] 1.031823e-04 0.0001707603 3.412848e-05
[2006,] 9.341972e-05 0.0001732476 3.066894e-05
[2007,] 1.496637e-04 0.0001696583 4.976430e-05
[2008,] 1.013300e-04 0.0001692655 3.339779e-05
[2009,] 1.243107e-04 0.0001713812 4.137520e-05
[2010,] 1.258233e-04 0.0001705266 4.174253e-05
[2011,] 1.246264e-04 0.0001704265 4.103346e-05
[2012,] 1.582067e-04 0.0001705332 5.251839e-05
[2013,] 1.604127e-04 0.0001717440 5.320221e-05
[2014,] 1.248008e-04 0.0001703300 4.065192e-05
[2015,] 1.243979e-04 0.0001713675 4.131044e-05
[2016,] 1.261986e-04 0.0001704596 4.205415e-05
[2017,] 1.262782e-04 0.0001704612 4.209751e-05
[2018,] 9.447324e-05 0.0001693700 3.124541e-05
[2019,] 1.604335e-04 0.0001718735 5.320633e-05
[2020,] 1.261918e-04 0.0001704660 4.204774e-05
[2021,] 1.109216e-04 0.0001708464 3.557405e-05
[2022,] 1.244812e-04 0.0001713942 4.130485e-05
[2023,] 1.278342e-04 0.0001710493 4.178463e-05
[2024,] 1.223012e-04 0.0001709858 4.077812e-05
[2025,] 1.249480e-04 0.0001711774 4.156202e-05
[2026,] 1.254306e-04 0.0001710845 4.154646e-05
[2027,] 1.295154e-04 0.0001713323 4.216457e-05
[2028,] 1.265773e-04 0.0001706121 4.228229e-05
[2029,] 1.260031e-04 0.0001705769 4.181984e-05
[2030,] 1.288134e-04 0.0001705440 4.261624e-05
[2031,] 1.255703e-04 0.0001705504 4.168355e-05
[2032,] 1.520255e-04 0.0001694796 4.996921e-05
[2033,] 9.213354e-05 0.0001695347 3.052101e-05
[2034,] 1.240392e-04 0.0001713653 4.183001e-05
[2035,] 1.172059e-04 0.0001704113 3.881558e-05
[2036,] 1.262228e-04 0.0001710577 4.140109e-05
[2037,] 1.241436e-04 0.0001708038 3.933505e-05
[2038,] 1.261508e-04 0.0001710548 4.138631e-05
[2039,] 1.255837e-04 0.0001710841 4.125921e-05
[2040,] 9.392742e-05 0.0001692538 3.115166e-05
[2041,] 1.242619e-04 0.0001713849 4.135479e-05
[2042,] 1.509471e-04 0.0001694859 4.997533e-05
[2043,] 1.262937e-04 0.0001704506 4.210031e-05
[2044,] 1.239471e-04 0.0001714207 4.177722e-05
[2045,] 9.226843e-05 0.0001693103 3.058676e-05
[2046,] 1.263618e-04 0.0001705054 4.209047e-05
[2047,] 9.325519e-05 0.0001693613 3.087927e-05
[2048,] 1.277770e-04 0.0001711513 4.172699e-05
[2049,] 1.147086e-04 0.0001703244 3.793807e-05
[2050,] 1.210346e-04 0.0001703893 3.997838e-05
[2051,] 1.174502e-04 0.0001703629 3.991136e-05
[2052,] 1.477211e-04 0.0001695647 4.877028e-05
[2053,] 1.191515e-04 0.0001704150 3.934691e-05
[2054,] 1.050756e-04 0.0001705974 3.406576e-05
[2055,] 1.209383e-04 0.0001706131 3.856186e-05
[2056,] 1.142842e-04 0.0001706753 3.662237e-05
[2057,] 1.155961e-04 0.0001707314 3.696295e-05
[2058,] 1.316911e-04 0.0001705658 4.388130e-05
[2059,] 9.701864e-05 0.0001707422 3.197519e-05
[2060,] 1.263110e-04 0.0001700623 4.198507e-05
[2061,] 1.475804e-04 0.0001695845 4.869565e-05
[2062,] 1.121946e-04 0.0001695155 3.791308e-05
[2063,] 9.671851e-05 0.0001707092 3.192093e-05
[2064,] 1.399706e-04 0.0001693957 4.737818e-05
[2065,] 1.263785e-04 0.0001706674 4.213377e-05
[2066,] 1.025387e-04 0.0001708318 3.332543e-05
[2067,] 1.014803e-04 0.0001708843 3.304355e-05
[2068,] 1.481115e-04 0.0001695174 4.894113e-05
[2069,] 2.213374e-04 0.0001709466 7.791374e-05
[2070,] 9.692729e-05 0.0001707893 3.195610e-05
[2071,] 1.064156e-04 0.0001693275 3.564949e-05
[2072,] 9.642535e-05 0.0001705631 3.188377e-05
[2073,] 2.108458e-04 0.0001712968 7.569482e-05
[2074,] 9.665552e-05 0.0001704478 3.193257e-05
[2075,] 1.489139e-04 0.0001690578 4.910052e-05
[2076,] 9.639701e-05 0.0001695655 3.189803e-05
[2077,] 9.657277e-05 0.0001694697 3.197240e-05
[2078,] 2.299113e-04 0.0001711508 8.209475e-05
[2079,] 9.608592e-05 0.0001693908 3.186496e-05
[2080,] 1.251651e-04 0.0001704894 4.378093e-05
[2081,] 9.886017e-05 0.0001698351 3.253466e-05
[2082,] 9.278139e-05 0.0001690918 3.076381e-05
[2083,] 9.270933e-05 0.0001691099 3.074855e-05
[2084,] 9.625786e-05 0.0001694206 3.189979e-05
[2085,] 9.561743e-05 0.0001693764 3.173850e-05
[2086,] 9.800297e-05 0.0001695100 3.240552e-05
[2087,] 9.673322e-05 0.0001693793 3.206215e-05
[2088,] 1.081372e-04 0.0001693446 3.574283e-05
[2089,] 1.104883e-04 0.0001693643 3.643243e-05
[2090,] 1.080921e-04 0.0001693649 3.566584e-05
[2091,] 1.435747e-04 0.0001696188 4.740185e-05
[2092,] 1.620198e-04 0.0001706068 5.540601e-05
[2093,] 1.069345e-04 0.0001693391 3.534776e-05
[2094,] 1.177445e-04 0.0001696512 3.832989e-05
[2095,] 1.214461e-04 0.0001696768 4.023419e-05
[2096,] 1.114604e-04 0.0001707700 3.757426e-05
[2097,] 1.090864e-04 0.0001693157 3.615112e-05
[2098,] 1.595189e-04 0.0001703397 5.441454e-05
[2099,] 1.196335e-04 0.0001695298 3.911545e-05
[2100,] 1.119295e-04 0.0001693229 3.708085e-05
[2101,] 1.126456e-04 0.0001692945 3.721212e-05
[2102,] 1.785866e-04 0.0001705481 6.396012e-05
[2103,] 2.339766e-04 0.0001705730 7.737966e-05
[2104,] 1.061674e-04 0.0001693394 3.503794e-05
[2105,] 1.240816e-04 0.0001692983 4.094318e-05
[2106,] 1.070805e-04 0.0001693258 3.547343e-05
[2107,] 2.224236e-04 0.0001705038 8.036971e-05
[2108,] 1.418968e-04 0.0001707676 4.800616e-05
[2109,] 1.243333e-04 0.0001693143 4.087723e-05
[2110,] 1.081868e-04 0.0001693360 3.573870e-05
[2111,] 1.787911e-04 0.0001704566 6.384363e-05
[2112,] 1.341504e-04 0.0001694239 4.366429e-05
[2113,] 1.182128e-04 0.0001695253 3.847328e-05
[2114,] 1.842635e-04 0.0001712563 6.617380e-05
[2115,] 1.906119e-04 0.0001713042 7.006893e-05
[2116,] 1.243833e-04 0.0001693762 4.136641e-05
[2117,] 1.637620e-04 0.0001699954 5.388266e-05
[2118,] 1.279587e-04 0.0001688474 4.202848e-05
[2119,] 2.567209e-04 0.0001721669 7.374111e-05
[2120,] 3.347210e-04 0.0001702313 1.078860e-04
[2121,] 1.570112e-04 0.0001708114 5.283240e-05
[2122,] 2.571737e-04 0.0001710760 7.700140e-05
[2123,] 1.053130e-04 0.0001688504 3.513303e-05
[2124,] 1.045182e-04 0.0001688333 3.483035e-05
[2125,] 3.098944e-04 0.0001702286 1.000176e-04
[2126,] 9.394013e-05 0.0001703192 3.098333e-05
[2127,] 2.162865e-04 0.0001705520 7.239146e-05
[2128,] 1.087389e-04 0.0001691654 3.571060e-05
[2129,] 3.216681e-04 0.0001701066 1.054007e-04
[2130,] 1.590261e-04 0.0001693649 5.396035e-05
[2131,] 1.410988e-04 0.0001692883 4.741164e-05
[2132,] 9.520125e-05 0.0001695383 3.158271e-05
[2133,] 1.015179e-04 0.0001693494 3.348668e-05
[2134,] 9.593279e-05 0.0001695049 3.183499e-05
[2135,] 1.496265e-04 0.0001714285 4.983031e-05
[2136,] 1.397270e-04 0.0001688484 4.589333e-05
[2137,] 1.509912e-04 0.0001704377 4.995109e-05
[2138,] 1.907835e-04 0.0001705740 6.513595e-05
[2139,] 1.897919e-04 0.0001705728 6.477155e-05
[2140,] 1.573987e-04 0.0001701090 5.191849e-05
[2141,] 9.645862e-05 0.0001688962 3.189183e-05
[2142,] 3.700348e-04 0.0001708865 1.320365e-04
[2143,] 1.587970e-04 0.0001704258 5.298448e-05
[2144,] 1.385554e-04 0.0001700027 4.769192e-05
[2145,] 2.015436e-04 0.0001704955 6.454121e-05
[2146,] 2.617986e-04 0.0001703202 8.333366e-05
[2147,] 1.575295e-04 0.0001701345 5.199233e-05
[2148,] 2.578798e-04 0.0001704007 8.151957e-05
[2149,] 2.380850e-04 0.0001704575 7.617319e-05
[2150,] 1.970617e-04 0.0001705548 6.615628e-05
[2151,] 1.562853e-04 0.0001701160 5.163343e-05
[2152,] 1.835637e-04 0.0001705574 6.164391e-05
[2153,] 1.587880e-04 0.0001704089 5.296930e-05
[2154,] 1.505709e-04 0.0001697046 5.148455e-05
[2155,] 9.185249e-05 0.0001695777 3.055048e-05
[2156,] 9.191109e-05 0.0001695951 3.057734e-05
[2157,] 2.363490e-04 0.0001704391 7.577114e-05
[2158,] 9.163909e-05 0.0001695023 3.048627e-05
[2159,] 9.181775e-05 0.0001695762 3.053753e-05
[2160,] 1.538191e-04 0.0001697990 5.265863e-05
[2161,] 1.621111e-04 0.0001699744 5.614935e-05
[2162,] 9.265594e-05 0.0001696219 3.077336e-05
[2163,] 1.582351e-04 0.0001701171 5.214570e-05
[2164,] 9.183915e-05 0.0001694189 3.054492e-05
[2165,] 1.298095e-04 0.0001688560 4.249950e-05
[2166,] 1.568505e-04 0.0001706123 5.249952e-05
[2167,] 1.568202e-04 0.0001707324 5.224322e-05
[2168,] 1.568348e-04 0.0001700645 5.189507e-05
[2169,] 9.191300e-05 0.0001713860 3.043484e-05
[2170,] 1.572042e-04 0.0001698121 5.236578e-05
[2171,] 9.259602e-05 0.0001695968 3.077504e-05
[2172,] 2.288519e-04 0.0001704879 7.305217e-05
[2173,] 1.309824e-04 0.0001688478 4.290769e-05
[2174,] 1.876693e-04 0.0001705603 6.388478e-05
[2175,] 9.203680e-05 0.0001695974 3.062163e-05
[2176,] 9.264617e-05 0.0001696105 3.077750e-05
[2177,] 1.320059e-04 0.0001702262 4.146045e-05
[2178,] 1.867939e-04 0.0001705073 6.165361e-05
[2179,] 9.264896e-05 0.0001696070 3.080431e-05
[2180,] 1.399706e-04 0.0001701154 4.857019e-05
[2181,] 9.373538e-05 0.0001697940 3.096748e-05
[2182,] 9.476702e-05 0.0001688456 3.144175e-05
[2183,] 1.415457e-04 0.0001697303 4.832554e-05
[2184,] 1.846908e-04 0.0001705701 6.208432e-05
[2185,] 9.236932e-05 0.0001695714 3.072683e-05
[2186,] 1.331263e-04 0.0001701994 4.180177e-05
[2187,] 1.600415e-04 0.0001701664 5.257433e-05
[2188,] 1.630547e-04 0.0001705940 5.427189e-05
[2189,] 1.470605e-04 0.0001705726 4.545934e-05
[2190,] 1.450038e-04 0.0001709136 4.458892e-05
[2191,] 1.302078e-04 0.0001688457 4.266506e-05
[2192,] 2.628078e-04 0.0001703015 8.381590e-05
[2193,] 9.168243e-05 0.0001695210 3.063658e-05
[2194,] 1.300973e-04 0.0001688539 4.263105e-05
[2195,] 2.478068e-04 0.0001703194 7.897555e-05
[2196,] 1.401339e-04 0.0001695800 4.461380e-05
[2197,] 2.550679e-04 0.0001704623 8.429273e-05
[2198,] 1.322534e-04 0.0001688413 4.333241e-05
[2199,] 1.723032e-04 0.0001705758 6.136497e-05
[2200,] 9.369145e-05 0.0001693282 3.127812e-05
[2201,] 2.359101e-04 0.0001706741 7.401928e-05
[2202,] 2.436698e-04 0.0001706596 7.642190e-05
[2203,] 9.342923e-05 0.0001692945 3.116033e-05
[2204,] 1.364297e-04 0.0001688405 4.467303e-05
[2205,] 1.981074e-04 0.0001705126 6.343629e-05
[2206,] 9.386602e-05 0.0001692901 3.131268e-05
[2207,] 1.920825e-04 0.0001705564 6.449424e-05
[2208,] 1.836304e-04 0.0001705738 6.176992e-05
[2209,] 9.206569e-05 0.0001688712 3.056140e-05
[2210,] 9.344245e-05 0.0001695331 3.111490e-05
[2211,] 9.501667e-05 0.0001689851 3.137275e-05
[2212,] 1.587206e-04 0.0001701503 5.222955e-05
[2213,] 1.623414e-04 0.0001705940 5.404177e-05
[2214,] 1.740935e-04 0.0001700974 6.106511e-05
[2215,] 1.544093e-04 0.0001701459 5.396637e-05
[2216,] 1.754844e-04 0.0001705370 5.942419e-05
[2217,] 9.225528e-05 0.0001689833 3.058681e-05
[2218,] 1.599249e-04 0.0001705546 5.311840e-05
[2219,] 9.306391e-05 0.0001688339 3.096643e-05
[2220,] 2.300649e-04 0.0001703362 7.336725e-05
[2221,] 9.384832e-05 0.0001688194 3.119383e-05
[2222,] 9.330925e-05 0.0001696009 3.105715e-05
[2223,] 9.393033e-05 0.0001695172 3.126156e-05
[2224,] 1.582145e-04 0.0001701109 5.217956e-05
[2225,] 1.396072e-04 0.0001691820 4.476776e-05
[2226,] 1.301802e-04 0.0001694665 4.153670e-05
[2227,] 1.859012e-04 0.0001705421 6.318269e-05
[2228,] 1.628515e-04 0.0001696721 5.401906e-05
[2229,] 1.540719e-04 0.0001696569 5.094666e-05
[2230,] 9.299521e-05 0.0001688734 3.093659e-05
[2231,] 1.783480e-04 0.0001705174 6.032948e-05
[2232,] 9.229668e-05 0.0001695522 3.073999e-05
[2233,] 2.355163e-04 0.0001705562 7.472817e-05
[2234,] 1.632240e-04 0.0001695656 5.415760e-05
[2235,] 1.211373e-04 0.0001688916 3.991004e-05
[2236,] 2.069334e-04 0.0001710995 6.280454e-05
[2237,] 1.362781e-04 0.0001694592 4.595017e-05
[2238,] 1.567861e-04 0.0001710602 5.254392e-05
[2239,] 2.235301e-04 0.0001708474 6.842318e-05
[2240,] 1.697212e-04 0.0001708352 5.839218e-05
[2241,] 1.677677e-04 0.0001708472 5.768248e-05
[2242,] 1.723082e-04 0.0001706081 5.837603e-05
[2243,] 1.146727e-04 0.0001691872 3.773803e-05
[2244,] 1.634308e-04 0.0001710782 5.326072e-05
[2245,] 1.511789e-04 0.0001697984 5.019835e-05
[2246,] 2.436239e-04 0.0001714029 7.262667e-05
[2247,] 1.313510e-04 0.0001697028 4.193911e-05
[2248,] 2.401931e-04 0.0001707582 7.305925e-05
[2249,] 1.590397e-04 0.0001703130 5.306804e-05
[2250,] 1.268388e-04 0.0001696561 4.066555e-05
[2251,] 1.718278e-04 0.0001708403 5.920412e-05
[2252,] 1.283288e-04 0.0001714634 4.019446e-05
[2253,] 1.275552e-04 0.0001695836 4.095902e-05
[2254,] 1.598575e-04 0.0001706000 5.360105e-05
[2255,] 1.306793e-04 0.0001692205 4.265501e-05
[2256,] 2.066955e-04 0.0001702251 6.459834e-05
[2257,] 1.784883e-04 0.0001701931 6.076173e-05
[2258,] 1.563773e-04 0.0001696229 5.145614e-05
[2259,] 1.595605e-04 0.0001703102 5.331290e-05
[2260,] 1.709817e-04 0.0001704382 5.848220e-05
[2261,] 1.595188e-04 0.0001706380 5.345164e-05
[2262,] 1.596726e-04 0.0001706280 5.353116e-05
[2263,] 1.625823e-04 0.0001706015 5.425568e-05
[2264,] 1.758477e-04 0.0001707152 6.112419e-05
[2265,] 1.297878e-04 0.0001688955 4.304067e-05
[2266,] 1.551580e-04 0.0001690992 5.179219e-05
[2267,] 1.789415e-04 0.0001691000 5.852327e-05
[2268,] 1.438904e-04 0.0001705569 4.774724e-05
[2269,] 2.199004e-04 0.0001689433 7.109545e-05
[2270,] 2.004286e-04 0.0001705722 6.217995e-05
[2271,] 1.712654e-04 0.0001711010 6.007757e-05
[2272,] 1.764861e-04 0.0001702174 6.190073e-05
[2273,] 1.768535e-04 0.0001707817 6.461135e-05
[2274,] 3.001558e-04 0.0001692492 1.041058e-04
[2275,] 2.108046e-04 0.0001704706 6.599501e-05
[2276,] 1.658302e-04 0.0001701658 5.619458e-05
[2277,] 1.897513e-04 0.0001703803 6.887862e-05
[2278,] 1.653318e-04 0.0001715569 5.342243e-05
[2279,] 1.364678e-04 0.0001711139 4.641706e-05
[2280,] 3.918924e-04 0.0001689801 1.344848e-04
[2281,] 1.947000e-04 0.0001691468 6.297955e-05
```
