## Supplementary material for "Characterization of shared and ancestry-specific signals driving complex traits using multi-ancestry fine-mapping": s1_data.bim

```
4	chr4:17177036:G:A	0	17177036	A	G
4	chr4:17177501:C:A	0	17177501	A	C
4	chr4:17177549:C:A	0	17177549	A	C
4	chr4:17177958:C:T	0	17177958	T	C
4	chr4:17178166:A:G	0	17178166	G	A
4	chr4:17179133:A:G	0	17179133	G	A
4	chr4:17180356:A:C	0	17180356	C	A
4	chr4:17181335:G:A	0	17181335	A	G
4	chr4:17181565:A:T	0	17181565	T	A
4	chr4:17181869:C:T	0	17181869	T	C
4	chr4:17181905:G:T	0	17181905	T	G
4	chr4:17182333:C:T	0	17182333	T	C
4	chr4:17182667:G:C	0	17182667	C	G
4	chr4:17182887:T:C	0	17182887	C	T
4	chr4:17184708:C:T	0	17184708	T	C
4	chr4:17185310:A:G	0	17185310	G	A
4	chr4:17185633:C:T	0	17185633	T	C
4	chr4:17185817:G:A	0	17185817	A	G
4	chr4:17186811:C:T	0	17186811	T	C
4	chr4:17187164:G:A	0	17187164	A	G
4	chr4:17187903:C:T	0	17187903	T	C
4	chr4:17189094:T:C	0	17189094	C	T
4	chr4:17190320:G:A	0	17190320	A	G
4	chr4:17190568:C:A	0	17190568	A	C
4	chr4:17190907:T:C	0	17190907	C	T
4	chr4:17190972:A:G	0	17190972	G	A
4	chr4:17192028:C:G	0	17192028	G	C
4	chr4:17192207:T:C	0	17192207	C	T
4	chr4:17192627:C:A	0	17192627	A	C
4	chr4:17193018:G:A	0	17193018	A	G
4	chr4:17193474:C:T	0	17193474	T	C
4	chr4:17193835:A:G	0	17193835	G	A
4	chr4:17194009:T:A	0	17194009	A	T
4	chr4:17194586:T:G	0	17194586	G	T
4	chr4:17194693:C:T	0	17194693	T	C
4	chr4:17195123:C:T	0	17195123	T	C
4	chr4:17195267:G:A	0	17195267	A	G
4	chr4:17195379:A:G	0	17195379	G	A
4	chr4:17195559:G:C	0	17195559	C	G
4	chr4:17196100:G:A	0	17196100	A	G
4	chr4:17196420:A:G	0	17196420	G	A
4	chr4:17196624:T:G	0	17196624	G	T
4	chr4:17196640:G:A	0	17196640	A	G
4	chr4:17198515:G:A	0	17198515	A	G
4	chr4:17199217:C:T	0	17199217	T	C
4	chr4:17199625:G:T	0	17199625	T	G
4	chr4:17200170:T:C	0	17200170	C	T
4	chr4:17201672:T:C	0	17201672	C	T
4	chr4:17202103:G:C	0	17202103	C	G
4	chr4:17203157:C:A	0	17203157	A	C
4	chr4:17205199:G:A	0	17205199	A	G
4	chr4:17205981:C:G	0	17205981	G	C
4	chr4:17206722:C:T	0	17206722	T	C
4	chr4:17206977:G:A	0	17206977	A	G
4	chr4:17207973:A:G	0	17207973	G	A
4	chr4:17209163:T:C	0	17209163	C	T
4	chr4:17210061:T:A	0	17210061	A	T
4	chr4:17210187:A:T	0	17210187	T	A
4	chr4:17212854:G:C	0	17212854	C	G
4	chr4:17212944:C:T	0	17212944	T	C
4	chr4:17215086:T:G	0	17215086	G	T
4	chr4:17216118:C:T	0	17216118	T	C
4	chr4:17216267:C:T	0	17216267	T	C
4	chr4:17216477:C:A	0	17216477	A	C
4	chr4:17216941:G:A	0	17216941	A	G
4	chr4:17217560:A:G	0	17217560	G	A
4	chr4:17218418:A:T	0	17218418	T	A
4	chr4:17219981:G:A	0	17219981	A	G
4	chr4:17220232:A:G	0	17220232	G	A
4	chr4:17221064:C:A	0	17221064	A	C
4	chr4:17221433:G:A	0	17221433	A	G
4	chr4:17221648:G:A	0	17221648	A	G
4	chr4:17221892:A:G	0	17221892	G	A
4	chr4:17222002:G:A	0	17222002	A	G
4	chr4:17222537:T:C	0	17222537	C	T
4	chr4:17222722:A:G	0	17222722	G	A
4	chr4:17223098:A:G	0	17223098	G	A
4	chr4:17223224:C:A	0	17223224	A	C
4	chr4:17223348:C:T	0	17223348	T	C
4	chr4:17224906:C:T	0	17224906	T	C
4	chr4:17225001:G:A	0	17225001	A	G
4	chr4:17225085:A:T	0	17225085	T	A
4	chr4:17226229:A:G	0	17226229	G	A
4	chr4:17226394:C:T	0	17226394	T	C
4	chr4:17226615:C:A	0	17226615	A	C
4	chr4:17227405:C:T	0	17227405	T	C
4	chr4:17227513:C:T	0	17227513	T	C
4	chr4:17227570:G:A	0	17227570	A	G
4	chr4:17227900:T:C	0	17227900	C	T
4	chr4:17228081:C:G	0	17228081	G	C
4	chr4:17228189:T:C	0	17228189	C	T
4	chr4:17229701:C:T	0	17229701	T	C
4	chr4:17230280:G:A	0	17230280	A	G
4	chr4:17230354:C:T	0	17230354	T	C
4	chr4:17230995:T:C	0	17230995	C	T
4	chr4:17231358:CT:C	0	17231358	C	CT
4	chr4:17231489:G:A	0	17231489	A	G
4	chr4:17231633:A:G	0	17231633	G	A
4	chr4:17231987:ACTTT:A	0	17231987	A	ACTTT
4	chr4:17232069:C:T	0	17232069	T	C
4	chr4:17234308:A:G	0	17234308	G	A
4	chr4:17234538:C:A	0	17234538	A	C
4	chr4:17234835:T:C	0	17234835	C	T
4	chr4:17235189:C:T	0	17235189	T	C
4	chr4:17236896:A:C	0	17236896	C	A
4	chr4:17237528:G:A	0	17237528	A	G
4	chr4:17237624:A:G	0	17237624	G	A
4	chr4:17237836:G:A	0	17237836	A	G
4	chr4:17237843:C:T	0	17237843	T	C
4	chr4:17237868:G:A	0	17237868	A	G
4	chr4:17238923:C:T	0	17238923	T	C
4	chr4:17239164:G:A	0	17239164	A	G
4	chr4:17239661:G:A	0	17239661	A	G
4	chr4:17240338:T:C	0	17240338	C	T
4	chr4:17241313:A:G	0	17241313	G	A
4	chr4:17243149:A:T	0	17243149	T	A
4	chr4:17243217:T:G	0	17243217	G	T
4	chr4:17244921:T:TG	0	17244921	TG	T
4	chr4:17244930:T:C	0	17244930	C	T
4	chr4:17246538:T:C	0	17246538	C	T
4	chr4:17250204:C:T	0	17250204	T	C
4	chr4:17250737:A:G	0	17250737	G	A
4	chr4:17252724:G:T	0	17252724	T	G
4	chr4:17252827:A:G	0	17252827	G	A
4	chr4:17252915:T:C	0	17252915	C	T
4	chr4:17253630:T:C	0	17253630	C	T
4	chr4:17254027:C:T	0	17254027	T	C
4	chr4:17254473:C:T	0	17254473	T	C
4	chr4:17255397:A:G	0	17255397	G	A
4	chr4:17255677:C:T	0	17255677	T	C
4	chr4:17255982:G:A	0	17255982	A	G
4	chr4:17256106:G:A	0	17256106	A	G
4	chr4:17257290:C:G	0	17257290	G	C
4	chr4:17257478:A:G	0	17257478	G	A
4	chr4:17257610:T:C	0	17257610	C	T
4	chr4:17257612:G:A	0	17257612	A	G
4	chr4:17257793:G:A	0	17257793	A	G
4	chr4:17258200:C:G	0	17258200	G	C
4	chr4:17258285:G:A	0	17258285	A	G
4	chr4:17258681:T:C	0	17258681	C	T
4	chr4:17258931:G:A	0	17258931	A	G
4	chr4:17260074:A:G	0	17260074	G	A
4	chr4:17260719:AG:A	0	17260719	A	AG
4	chr4:17260809:T:C	0	17260809	C	T
4	chr4:17262033:C:T	0	17262033	T	C
4	chr4:17262428:T:A	0	17262428	A	T
4	chr4:17262754:T:C	0	17262754	C	T
4	chr4:17262765:T:A	0	17262765	A	T
4	chr4:17262816:A:G	0	17262816	G	A
4	chr4:17263091:A:T	0	17263091	T	A
4	chr4:17263332:T:A	0	17263332	A	T
4	chr4:17263618:A:T	0	17263618	T	A
4	chr4:17263885:G:A	0	17263885	A	G
4	chr4:17265109:G:A	0	17265109	A	G
4	chr4:17265127:C:T	0	17265127	T	C
4	chr4:17265146:A:G	0	17265146	G	A
4	chr4:17266102:G:A	0	17266102	A	G
4	chr4:17266108:T:C	0	17266108	C	T
4	chr4:17266118:G:A	0	17266118	A	G
4	chr4:17266328:C:T	0	17266328	T	C
4	chr4:17266495:T:G	0	17266495	G	T
4	chr4:17266525:T:C	0	17266525	C	T
4	chr4:17266907:C:T	0	17266907	T	C
4	chr4:17267258:T:C	0	17267258	C	T
4	chr4:17267675:C:T	0	17267675	T	C
4	chr4:17267782:G:T	0	17267782	T	G
4	chr4:17268113:A:G	0	17268113	G	A
4	chr4:17268202:G:T	0	17268202	T	G
4	chr4:17268803:G:C	0	17268803	C	G
4	chr4:17268809:G:A	0	17268809	A	G
4	chr4:17268841:C:G	0	17268841	G	C
4	chr4:17270097:A:G	0	17270097	G	A
4	chr4:17270126:C:A	0	17270126	A	C
4	chr4:17270135:C:A	0	17270135	A	C
4	chr4:17270559:A:G	0	17270559	G	A
4	chr4:17271400:C:T	0	17271400	T	C
4	chr4:17271980:A:C	0	17271980	C	A
4	chr4:17272262:A:G	0	17272262	G	A
4	chr4:17272325:T:C	0	17272325	C	T
4	chr4:17272355:C:G	0	17272355	G	C
4	chr4:17272546:A:T	0	17272546	T	A
4	chr4:17273312:T:C	0	17273312	C	T
4	chr4:17273708:T:G	0	17273708	G	T
4	chr4:17274681:C:T	0	17274681	T	C
4	chr4:17274701:C:T	0	17274701	T	C
4	chr4:17275716:C:T	0	17275716	T	C
4	chr4:17276190:G:T	0	17276190	T	G
4	chr4:17277859:T:G	0	17277859	G	T
4	chr4:17277891:GT:G	0	17277891	G	GT
4	chr4:17277894:T:C	0	17277894	C	T
4	chr4:17278374:G:A	0	17278374	A	G
4	chr4:17278426:A:G	0	17278426	G	A
4	chr4:17278845:C:A	0	17278845	A	C
4	chr4:17278899:G:A	0	17278899	A	G
4	chr4:17280691:T:C	0	17280691	C	T
4	chr4:17280782:T:A	0	17280782	A	T
4	chr4:17281862:A:G	0	17281862	G	A
4	chr4:17283148:T:C	0	17283148	C	T
4	chr4:17287207:C:T	0	17287207	T	C
4	chr4:17288234:G:T	0	17288234	T	G
4	chr4:17289338:C:T	0	17289338	T	C
4	chr4:17289384:T:C	0	17289384	C	T
4	chr4:17289773:C:T	0	17289773	T	C
4	chr4:17290173:C:T	0	17290173	T	C
4	chr4:17290703:C:T	0	17290703	T	C
4	chr4:17290785:G:C	0	17290785	C	G
4	chr4:17290963:G:A	0	17290963	A	G
4	chr4:17291309:G:C	0	17291309	C	G
4	chr4:17292351:T:TTAC	0	17292351	TTAC	T
4	chr4:17292502:C:T	0	17292502	T	C
4	chr4:17292741:G:A	0	17292741	A	G
4	chr4:17292787:A:G	0	17292787	G	A
4	chr4:17292927:G:A	0	17292927	A	G
4	chr4:17292995:C:T	0	17292995	T	C
4	chr4:17293017:C:G	0	17293017	G	C
4	chr4:17293162:T:C	0	17293162	C	T
4	chr4:17293266:CCTT:C	0	17293266	C	CCTT
4	chr4:17294238:G:A	0	17294238	A	G
4	chr4:17294697:G:A	0	17294697	A	G
4	chr4:17295219:C:T	0	17295219	T	C
4	chr4:17296106:G:A	0	17296106	A	G
4	chr4:17296384:G:A	0	17296384	A	G
4	chr4:17296620:T:A	0	17296620	A	T
4	chr4:17297546:ATATT:A	0	17297546	A	ATATT
4	chr4:17298599:T:C	0	17298599	C	T
4	chr4:17298783:C:A	0	17298783	A	C
4	chr4:17299473:G:A	0	17299473	A	G
4	chr4:17300953:G:A	0	17300953	A	G
4	chr4:17301218:C:T	0	17301218	T	C
4	chr4:17301379:C:A	0	17301379	A	C
4	chr4:17301843:A:G	0	17301843	G	A
4	chr4:17302299:G:A	0	17302299	A	G
4	chr4:17302647:T:C	0	17302647	C	T
4	chr4:17302890:A:G	0	17302890	G	A
4	chr4:17302942:C:T	0	17302942	T	C
4	chr4:17303226:C:T	0	17303226	T	C
4	chr4:17303268:A:T	0	17303268	T	A
4	chr4:17303351:C:T	0	17303351	T	C
4	chr4:17303475:T:G	0	17303475	G	T
4	chr4:17303599:C:T	0	17303599	T	C
4	chr4:17303946:C:T	0	17303946	T	C
4	chr4:17304164:G:A	0	17304164	A	G
4	chr4:17304414:A:G	0	17304414	G	A
4	chr4:17304926:T:G	0	17304926	G	T
4	chr4:17305066:AC:A	0	17305066	A	AC
4	chr4:17305465:C:T	0	17305465	T	C
4	chr4:17305601:C:T	0	17305601	T	C
4	chr4:17306073:T:A	0	17306073	A	T
4	chr4:17306391:T:G	0	17306391	G	T
4	chr4:17306657:G:A	0	17306657	A	G
4	chr4:17306809:A:C	0	17306809	C	A
4	chr4:17306850:C:T	0	17306850	T	C
4	chr4:17307048:T:G	0	17307048	G	T
4	chr4:17307186:G:A	0	17307186	A	G
4	chr4:17307447:T:C	0	17307447	C	T
4	chr4:17307519:G:A	0	17307519	A	G
4	chr4:17307619:G:A	0	17307619	A	G
4	chr4:17307687:T:C	0	17307687	C	T
4	chr4:17307813:C:T	0	17307813	T	C
4	chr4:17307855:G:A	0	17307855	A	G
4	chr4:17308107:G:A	0	17308107	A	G
4	chr4:17308121:A:T	0	17308121	T	A
4	chr4:17308185:C:G	0	17308185	G	C
4	chr4:17308283:T:C	0	17308283	C	T
4	chr4:17308538:C:T	0	17308538	T	C
4	chr4:17308541:G:T	0	17308541	T	G
4	chr4:17308669:A:G	0	17308669	G	A
4	chr4:17310436:A:C	0	17310436	C	A
4	chr4:17310540:G:A	0	17310540	A	G
4	chr4:17311058:A:T	0	17311058	T	A
4	chr4:17313692:A:G	0	17313692	G	A
4	chr4:17315693:G:C	0	17315693	C	G
4	chr4:17316655:A:G	0	17316655	G	A
4	chr4:17317795:A:G	0	17317795	G	A
4	chr4:17318415:T:A	0	17318415	A	T
4	chr4:17319198:T:C	0	17319198	C	T
4	chr4:17320091:A:G	0	17320091	G	A
4	chr4:17320372:A:G	0	17320372	G	A
4	chr4:17320881:C:A	0	17320881	A	C
4	chr4:17321200:C:T	0	17321200	T	C
4	chr4:17322116:T:C	0	17322116	C	T
4	chr4:17323079:T:C	0	17323079	C	T
4	chr4:17323846:G:C	0	17323846	C	G
4	chr4:17323914:C:T	0	17323914	T	C
4	chr4:17323942:G:C	0	17323942	C	G
4	chr4:17324182:C:T	0	17324182	T	C
4	chr4:17324713:C:A	0	17324713	A	C
4	chr4:17326850:A:G	0	17326850	G	A
4	chr4:17328121:G:A	0	17328121	A	G
4	chr4:17328384:A:T	0	17328384	T	A
4	chr4:17328758:T:C	0	17328758	C	T
4	chr4:17329137:T:C	0	17329137	C	T
4	chr4:17330271:T:G	0	17330271	G	T
4	chr4:17330420:A:G	0	17330420	G	A
4	chr4:17330645:A:G	0	17330645	G	A
4	chr4:17330830:C:T	0	17330830	T	C
4	chr4:17331190:T:C	0	17331190	C	T
4	chr4:17331220:G:T	0	17331220	T	G
4	chr4:17331349:G:C	0	17331349	C	G
4	chr4:17331354:C:G	0	17331354	G	C
4	chr4:17331477:C:T	0	17331477	T	C
4	chr4:17332028:G:A	0	17332028	A	G
4	chr4:17332306:A:T	0	17332306	T	A
4	chr4:17332312:A:G	0	17332312	G	A
4	chr4:17332360:A:G	0	17332360	G	A
4	chr4:17332559:A:G	0	17332559	G	A
4	chr4:17332807:A:T	0	17332807	T	A
4	chr4:17332895:G:A	0	17332895	A	G
4	chr4:17333404:G:A	0	17333404	A	G
4	chr4:17333789:C:A	0	17333789	A	C
4	chr4:17333907:C:T	0	17333907	T	C
4	chr4:17333965:T:C	0	17333965	C	T
4	chr4:17334091:T:C	0	17334091	C	T
4	chr4:17334141:C:T	0	17334141	T	C
4	chr4:17334225:C:T	0	17334225	T	C
4	chr4:17334232:G:T	0	17334232	T	G
4	chr4:17334976:G:A	0	17334976	A	G
4	chr4:17335099:C:T	0	17335099	T	C
4	chr4:17335175:A:G	0	17335175	G	A
4	chr4:17335302:G:A	0	17335302	A	G
4	chr4:17335783:G:C	0	17335783	C	G
4	chr4:17336809:G:A	0	17336809	A	G
4	chr4:17338851:A:G	0	17338851	G	A
4	chr4:17340097:A:G	0	17340097	G	A
4	chr4:17341052:A:G	0	17341052	G	A
4	chr4:17341984:T:A	0	17341984	A	T
4	chr4:17342869:C:T	0	17342869	T	C
4	chr4:17342920:C:T	0	17342920	T	C
4	chr4:17344191:C:T	0	17344191	T	C
4	chr4:17344721:A:T	0	17344721	T	A
4	chr4:17344751:A:T	0	17344751	T	A
4	chr4:17345794:T:C	0	17345794	C	T
4	chr4:17346404:A:G	0	17346404	G	A
4	chr4:17346740:C:T	0	17346740	T	C
4	chr4:17347407:C:T	0	17347407	T	C
4	chr4:17347419:A:T	0	17347419	T	A
4	chr4:17348092:C:T	0	17348092	T	C
4	chr4:17348598:A:T	0	17348598	T	A
4	chr4:17349438:G:A	0	17349438	A	G
4	chr4:17349752:T:C	0	17349752	C	T
4	chr4:17350644:C:T	0	17350644	T	C
4	chr4:17350729:T:C	0	17350729	C	T
4	chr4:17350936:C:T	0	17350936	T	C
4	chr4:17350937:G:A	0	17350937	A	G
4	chr4:17351202:A:G	0	17351202	G	A
4	chr4:17351775:T:C	0	17351775	C	T
4	chr4:17351937:T:C	0	17351937	C	T
4	chr4:17351938:C:G	0	17351938	G	C
4	chr4:17352755:A:G	0	17352755	G	A
4	chr4:17352779:C:A	0	17352779	A	C
4	chr4:17353174:T:C	0	17353174	C	T
4	chr4:17353224:G:A	0	17353224	A	G
4	chr4:17353437:C:T	0	17353437	T	C
4	chr4:17353474:AT:A	0	17353474	A	AT
4	chr4:17353529:GGGT:G	0	17353529	G	GGGT
4	chr4:17353544:C:T	0	17353544	T	C
4	chr4:17353606:T:G	0	17353606	G	T
4	chr4:17354603:T:C	0	17354603	C	T
4	chr4:17354647:C:A	0	17354647	A	C
4	chr4:17354962:G:A	0	17354962	A	G
4	chr4:17356438:A:G	0	17356438	G	A
4	chr4:17356913:C:T	0	17356913	T	C
4	chr4:17357391:T:C	0	17357391	C	T
4	chr4:17357515:A:G	0	17357515	G	A
4	chr4:17357674:T:C	0	17357674	C	T
4	chr4:17357831:C:T	0	17357831	T	C
4	chr4:17358983:T:C	0	17358983	C	T
4	chr4:17359491:A:C	0	17359491	C	A
4	chr4:17359544:C:CTT	0	17359544	CTT	C
4	chr4:17359699:T:A	0	17359699	A	T
4	chr4:17360030:C:T	0	17360030	T	C
4	chr4:17360031:A:G	0	17360031	G	A
4	chr4:17360193:C:T	0	17360193	T	C
4	chr4:17360286:A:G	0	17360286	G	A
4	chr4:17360490:A:G	0	17360490	G	A
4	chr4:17360564:C:T	0	17360564	T	C
4	chr4:17360690:A:G	0	17360690	G	A
4	chr4:17360759:G:A	0	17360759	A	G
4	chr4:17360832:AGT:A	0	17360832	A	AGT
4	chr4:17360893:A:T	0	17360893	T	A
4	chr4:17361065:A:G	0	17361065	G	A
4	chr4:17361090:A:G	0	17361090	G	A
4	chr4:17361181:A:G	0	17361181	G	A
4	chr4:17361326:G:A	0	17361326	A	G
4	chr4:17362104:T:TA	0	17362104	TA	T
4	chr4:17362152:C:T	0	17362152	T	C
4	chr4:17363097:A:G	0	17363097	G	A
4	chr4:17363291:T:C	0	17363291	C	T
4	chr4:17363442:T:G	0	17363442	G	T
4	chr4:17363665:A:AAC	0	17363665	AAC	A
4	chr4:17364165:A:G	0	17364165	G	A
4	chr4:17364457:G:A	0	17364457	A	G
4	chr4:17364522:T:G	0	17364522	G	T
4	chr4:17365039:T:C	0	17365039	C	T
4	chr4:17365040:G:A	0	17365040	A	G
4	chr4:17365081:G:A	0	17365081	A	G
4	chr4:17365640:A:G	0	17365640	G	A
4	chr4:17366077:C:T	0	17366077	T	C
4	chr4:17366130:C:A	0	17366130	A	C
4	chr4:17366912:A:G	0	17366912	G	A
4	chr4:17366962:C:G	0	17366962	G	C
4	chr4:17367193:G:A	0	17367193	A	G
4	chr4:17367248:T:C	0	17367248	C	T
4	chr4:17367850:C:T	0	17367850	T	C
4	chr4:17368593:T:G	0	17368593	G	T
4	chr4:17368669:T:C	0	17368669	C	T
4	chr4:17368990:A:G	0	17368990	G	A
4	chr4:17369241:AC:A	0	17369241	A	AC
4	chr4:17369536:C:A	0	17369536	A	C
4	chr4:17370522:T:C	0	17370522	C	T
4	chr4:17370792:A:G	0	17370792	G	A
4	chr4:17370983:T:C	0	17370983	C	T
4	chr4:17371138:T:C	0	17371138	C	T
4	chr4:17371270:T:A	0	17371270	A	T
4	chr4:17371759:G:A	0	17371759	A	G
4	chr4:17371789:C:T	0	17371789	T	C
4	chr4:17371939:T:C	0	17371939	C	T
4	chr4:17372251:A:G	0	17372251	G	A
4	chr4:17372402:GA:G	0	17372402	G	GA
4	chr4:17372709:A:C	0	17372709	C	A
4	chr4:17373156:T:C	0	17373156	C	T
4	chr4:17373328:T:C	0	17373328	C	T
4	chr4:17373433:T:C	0	17373433	C	T
4	chr4:17373542:C:T	0	17373542	T	C
4	chr4:17374528:G:A	0	17374528	A	G
4	chr4:17375135:T:C	0	17375135	C	T
4	chr4:17376489:A:AAAG	0	17376489	AAAG	A
4	chr4:17377370:T:C	0	17377370	C	T
4	chr4:17377712:C:T	0	17377712	T	C
4	chr4:17377960:T:C	0	17377960	C	T
4	chr4:17378719:A:C	0	17378719	C	A
4	chr4:17379692:T:A	0	17379692	A	T
4	chr4:17382330:C:T	0	17382330	T	C
4	chr4:17383699:A:T	0	17383699	T	A
4	chr4:17384208:GAAACCCCGACTCTACTAAA:G	0	17384208	G	GAAACCCCGACTCTACTAAA
4	chr4:17384342:C:T	0	17384342	T	C
4	chr4:17384507:C:T	0	17384507	T	C
4	chr4:17386364:G:A	0	17386364	A	G
4	chr4:17387027:A:G	0	17387027	G	A
4	chr4:17387584:C:T	0	17387584	T	C
4	chr4:17388854:A:G	0	17388854	G	A
4	chr4:17389141:A:G	0	17389141	G	A
4	chr4:17389162:T:C	0	17389162	C	T
4	chr4:17390779:G:T	0	17390779	T	G
4	chr4:17391987:A:G	0	17391987	G	A
4	chr4:17392088:A:G	0	17392088	G	A
4	chr4:17392566:C:T	0	17392566	T	C
4	chr4:17392879:A:G	0	17392879	G	A
4	chr4:17395101:A:G	0	17395101	G	A
4	chr4:17395602:A:AT	0	17395602	AT	A
4	chr4:17395754:A:G	0	17395754	G	A
4	chr4:17396004:T:C	0	17396004	C	T
4	chr4:17396140:A:G	0	17396140	G	A
4	chr4:17396229:C:T	0	17396229	T	C
4	chr4:17396290:C:T	0	17396290	T	C
4	chr4:17396591:G:A	0	17396591	A	G
4	chr4:17397324:G:A	0	17397324	A	G
4	chr4:17397851:C:G	0	17397851	G	C
4	chr4:17398352:A:G	0	17398352	G	A
4	chr4:17399740:T:C	0	17399740	C	T
4	chr4:17399918:T:A	0	17399918	A	T
4	chr4:17400639:C:G	0	17400639	G	C
4	chr4:17401005:A:G	0	17401005	G	A
4	chr4:17401424:T:C	0	17401424	C	T
4	chr4:17401480:G:A	0	17401480	A	G
4	chr4:17401657:T:C	0	17401657	C	T
4	chr4:17403890:G:A	0	17403890	A	G
4	chr4:17404248:T:A	0	17404248	A	T
4	chr4:17404335:G:A	0	17404335	A	G
4	chr4:17404669:G:A	0	17404669	A	G
4	chr4:17404782:T:C	0	17404782	C	T
4	chr4:17405174:G:A	0	17405174	A	G
4	chr4:17406128:G:A	0	17406128	A	G
4	chr4:17406918:C:T	0	17406918	T	C
4	chr4:17407196:T:C	0	17407196	C	T
4	chr4:17407281:G:T	0	17407281	T	G
4	chr4:17408146:A:G	0	17408146	G	A
4	chr4:17408324:G:A	0	17408324	A	G
4	chr4:17409041:T:A	0	17409041	A	T
4	chr4:17409127:A:C	0	17409127	C	A
4	chr4:17409668:C:T	0	17409668	T	C
4	chr4:17410513:TG:T	0	17410513	T	TG
4	chr4:17410552:G:T	0	17410552	T	G
4	chr4:17410586:G:A	0	17410586	A	G
4	chr4:17412167:T:C	0	17412167	C	T
4	chr4:17412194:C:T	0	17412194	T	C
4	chr4:17413099:C:T	0	17413099	T	C
4	chr4:17413192:C:T	0	17413192	T	C
4	chr4:17413667:T:C	0	17413667	C	T
4	chr4:17414123:T:C	0	17414123	C	T
4	chr4:17414901:A:G	0	17414901	G	A
4	chr4:17415036:G:A	0	17415036	A	G
4	chr4:17415458:G:A	0	17415458	A	G
4	chr4:17415644:ATGT:A	0	17415644	A	ATGT
4	chr4:17415712:C:A	0	17415712	A	C
4	chr4:17415740:T:C	0	17415740	C	T
4	chr4:17416658:G:A	0	17416658	A	G
4	chr4:17417298:A:G	0	17417298	G	A
4	chr4:17417690:C:T	0	17417690	T	C
4	chr4:17418465:C:T	0	17418465	T	C
4	chr4:17419328:A:G	0	17419328	G	A
4	chr4:17419740:G:A	0	17419740	A	G
4	chr4:17420666:C:T	0	17420666	T	C
4	chr4:17423159:A:G	0	17423159	G	A
4	chr4:17423307:C:T	0	17423307	T	C
4	chr4:17423342:G:T	0	17423342	T	G
4	chr4:17423581:A:C	0	17423581	C	A
4	chr4:17423884:G:A	0	17423884	A	G
4	chr4:17425950:A:G	0	17425950	G	A
4	chr4:17428825:G:T	0	17428825	T	G
4	chr4:17429350:G:A	0	17429350	A	G
4	chr4:17429596:G:C	0	17429596	C	G
4	chr4:17429788:T:C	0	17429788	C	T
4	chr4:17429803:A:G	0	17429803	G	A
4	chr4:17430246:C:A	0	17430246	A	C
4	chr4:17430652:C:T	0	17430652	T	C
4	chr4:17431954:C:T	0	17431954	T	C
4	chr4:17432093:T:C	0	17432093	C	T
4	chr4:17432717:A:G	0	17432717	G	A
4	chr4:17432758:G:A	0	17432758	A	G
4	chr4:17433427:T:C	0	17433427	C	T
4	chr4:17434335:C:T	0	17434335	T	C
4	chr4:17435566:A:G	0	17435566	G	A
4	chr4:17435902:A:T	0	17435902	T	A
4	chr4:17436160:T:A	0	17436160	A	T
4	chr4:17436302:C:A	0	17436302	A	C
4	chr4:17436509:G:A	0	17436509	A	G
4	chr4:17436635:C:T	0	17436635	T	C
4	chr4:17436687:G:A	0	17436687	A	G
4	chr4:17436974:T:C	0	17436974	C	T
4	chr4:17437180:T:A	0	17437180	A	T
4	chr4:17437657:A:C	0	17437657	C	A
4	chr4:17437723:A:G	0	17437723	G	A
4	chr4:17438261:G:C	0	17438261	C	G
4	chr4:17438272:G:C	0	17438272	C	G
4	chr4:17438324:C:T	0	17438324	T	C
4	chr4:17438518:G:A	0	17438518	A	G
4	chr4:17438712:A:G	0	17438712	G	A
4	chr4:17438774:T:C	0	17438774	C	T
4	chr4:17439505:A:G	0	17439505	G	A
4	chr4:17440793:C:T	0	17440793	T	C
4	chr4:17441179:T:G	0	17441179	G	T
4	chr4:17442206:C:T	0	17442206	T	C
4	chr4:17442232:A:G	0	17442232	G	A
4	chr4:17443275:C:T	0	17443275	T	C
4	chr4:17444284:G:A	0	17444284	A	G
4	chr4:17444838:C:T	0	17444838	T	C
4	chr4:17445860:G:A	0	17445860	A	G
4	chr4:17446670:C:T	0	17446670	T	C
4	chr4:17447196:A:C	0	17447196	C	A
4	chr4:17447215:C:T	0	17447215	T	C
4	chr4:17447280:A:G	0	17447280	G	A
4	chr4:17447576:C:T	0	17447576	T	C
4	chr4:17447926:A:G	0	17447926	G	A
4	chr4:17448076:T:G	0	17448076	G	T
4	chr4:17448077:G:A	0	17448077	A	G
4	chr4:17448120:C:A	0	17448120	A	C
4	chr4:17448400:T:C	0	17448400	C	T
4	chr4:17448464:T:A	0	17448464	A	T
4	chr4:17448669:T:A	0	17448669	A	T
4	chr4:17448815:T:C	0	17448815	C	T
4	chr4:17449823:C:A	0	17449823	A	C
4	chr4:17450137:C:T	0	17450137	T	C
4	chr4:17450562:C:T	0	17450562	T	C
4	chr4:17451288:A:T	0	17451288	T	A
4	chr4:17451494:C:T	0	17451494	T	C
4	chr4:17451624:A:AG	0	17451624	AG	A
4	chr4:17451782:T:C	0	17451782	C	T
4	chr4:17451876:A:G	0	17451876	G	A
4	chr4:17452534:T:G	0	17452534	G	T
4	chr4:17453045:C:T	0	17453045	T	C
4	chr4:17454681:A:T	0	17454681	T	A
4	chr4:17454682:G:T	0	17454682	T	G
4	chr4:17454684:T:C	0	17454684	C	T
4	chr4:17455279:A:T	0	17455279	T	A
4	chr4:17456020:G:A	0	17456020	A	G
4	chr4:17456466:T:C	0	17456466	C	T
4	chr4:17456667:C:A	0	17456667	A	C
4	chr4:17456844:A:G	0	17456844	G	A
4	chr4:17456897:G:C	0	17456897	C	G
4	chr4:17457390:G:A	0	17457390	A	G
4	chr4:17457765:T:G	0	17457765	G	T
4	chr4:17458353:T:C	0	17458353	C	T
4	chr4:17458444:C:T	0	17458444	T	C
4	chr4:17459027:C:T	0	17459027	T	C
4	chr4:17459192:T:C	0	17459192	C	T
4	chr4:17460619:G:A	0	17460619	A	G
4	chr4:17460791:A:G	0	17460791	G	A
4	chr4:17461052:G:A	0	17461052	A	G
4	chr4:17461865:A:G	0	17461865	G	A
4	chr4:17462190:T:G	0	17462190	G	T
4	chr4:17462503:A:T	0	17462503	T	A
4	chr4:17462542:C:T	0	17462542	T	C
4	chr4:17462882:A:G	0	17462882	G	A
4	chr4:17463208:C:G	0	17463208	G	C
4	chr4:17463219:A:G	0	17463219	G	A
4	chr4:17463781:A:G	0	17463781	G	A
4	chr4:17463791:A:G	0	17463791	G	A
4	chr4:17464293:C:G	0	17464293	G	C
4	chr4:17464601:G:A	0	17464601	A	G
4	chr4:17464650:T:C	0	17464650	C	T
4	chr4:17464739:G:A	0	17464739	A	G
4	chr4:17465596:C:T	0	17465596	T	C
4	chr4:17465870:C:T	0	17465870	T	C
4	chr4:17465969:A:T	0	17465969	T	A
4	chr4:17466092:T:C	0	17466092	C	T
4	chr4:17466381:A:G	0	17466381	G	A
4	chr4:17466424:A:G	0	17466424	G	A
4	chr4:17466917:G:A	0	17466917	A	G
4	chr4:17467081:G:A	0	17467081	A	G
4	chr4:17467130:T:C	0	17467130	C	T
4	chr4:17467721:G:A	0	17467721	A	G
4	chr4:17468023:G:T	0	17468023	T	G
4	chr4:17468072:G:A	0	17468072	A	G
4	chr4:17468194:T:C	0	17468194	C	T
4	chr4:17468206:A:G	0	17468206	G	A
4	chr4:17468703:G:A	0	17468703	A	G
4	chr4:17468816:G:A	0	17468816	A	G
4	chr4:17469408:G:A	0	17469408	A	G
4	chr4:17469841:T:C	0	17469841	C	T
4	chr4:17470355:A:G	0	17470355	G	A
4	chr4:17470569:G:A	0	17470569	A	G
4	chr4:17470826:C:T	0	17470826	T	C
4	chr4:17470827:A:G	0	17470827	G	A
4	chr4:17470832:C:T	0	17470832	T	C
4	chr4:17471111:G:T	0	17471111	T	G
4	chr4:17471124:G:A	0	17471124	A	G
4	chr4:17471626:T:C	0	17471626	C	T
4	chr4:17471711:A:G	0	17471711	G	A
4	chr4:17471792:A:G	0	17471792	G	A
4	chr4:17472911:T:C	0	17472911	C	T
4	chr4:17474418:C:T	0	17474418	T	C
4	chr4:17475708:A:G	0	17475708	G	A
4	chr4:17476033:G:C	0	17476033	C	G
4	chr4:17476259:G:A	0	17476259	A	G
4	chr4:17476645:G:A	0	17476645	A	G
4	chr4:17477524:A:AG	0	17477524	AG	A
4	chr4:17477626:C:G	0	17477626	G	C
4	chr4:17477736:A:C	0	17477736	C	A
4	chr4:17477779:C:T	0	17477779	T	C
4	chr4:17477844:G:A	0	17477844	A	G
4	chr4:17477985:C:G	0	17477985	G	C
4	chr4:17478022:G:A	0	17478022	A	G
4	chr4:17478454:T:C	0	17478454	C	T
4	chr4:17478701:G:A	0	17478701	A	G
4	chr4:17479530:T:C	0	17479530	C	T
4	chr4:17480277:G:A	0	17480277	A	G
4	chr4:17480706:A:G	0	17480706	G	A
4	chr4:17480747:G:A	0	17480747	A	G
4	chr4:17480970:T:G	0	17480970	G	T
4	chr4:17482013:T:A	0	17482013	A	T
4	chr4:17482059:A:G	0	17482059	G	A
4	chr4:17482717:G:C	0	17482717	C	G
4	chr4:17482979:T:G	0	17482979	G	T
4	chr4:17483474:C:T	0	17483474	T	C
4	chr4:17483858:C:T	0	17483858	T	C
4	chr4:17484207:C:T	0	17484207	T	C
4	chr4:17484309:G:A	0	17484309	A	G
4	chr4:17484406:A:G	0	17484406	G	A
4	chr4:17484442:T:C	0	17484442	C	T
4	chr4:17484883:G:A	0	17484883	A	G
4	chr4:17484952:A:G	0	17484952	G	A
4	chr4:17485116:G:C	0	17485116	C	G
4	chr4:17485405:A:C	0	17485405	C	A
4	chr4:17485943:G:A	0	17485943	A	G
4	chr4:17485974:G:A	0	17485974	A	G
4	chr4:17486441:T:C	0	17486441	C	T
4	chr4:17486509:A:G	0	17486509	G	A
4	chr4:17486621:G:A	0	17486621	A	G
4	chr4:17486663:T:G	0	17486663	G	T
4	chr4:17486884:GC:G	0	17486884	G	GC
4	chr4:17486911:A:G	0	17486911	G	A
4	chr4:17487380:T:C	0	17487380	C	T
4	chr4:17487738:G:A	0	17487738	A	G
4	chr4:17487815:T:A	0	17487815	A	T
4	chr4:17489747:A:G	0	17489747	G	A
4	chr4:17490522:T:C	0	17490522	C	T
4	chr4:17491220:T:C	0	17491220	C	T
4	chr4:17492639:G:A	0	17492639	A	G
4	chr4:17495829:T:C	0	17495829	C	T
4	chr4:17496238:A:G	0	17496238	G	A
4	chr4:17496640:T:G	0	17496640	G	T
4	chr4:17497269:A:G	0	17497269	G	A
4	chr4:17497502:AATATAATTATATTATCTCT:A	0	17497502	A	AATATAATTATATTATCTCT
4	chr4:17497911:T:C	0	17497911	C	T
4	chr4:17498190:T:C	0	17498190	C	T
4	chr4:17499282:C:A	0	17499282	A	C
4	chr4:17499852:C:T	0	17499852	T	C
4	chr4:17500784:A:G	0	17500784	G	A
4	chr4:17500863:C:T	0	17500863	T	C
4	chr4:17501759:C:T	0	17501759	T	C
4	chr4:17501921:C:T	0	17501921	T	C
4	chr4:17501938:T:C	0	17501938	C	T
4	chr4:17502216:G:A	0	17502216	A	G
4	chr4:17502982:A:G	0	17502982	G	A
4	chr4:17503533:AAAC:A	0	17503533	A	AAAC
4	chr4:17504541:G:A	0	17504541	A	G
4	chr4:17504831:C:G	0	17504831	G	C
4	chr4:17505085:T:C	0	17505085	C	T
4	chr4:17505352:A:T	0	17505352	T	A
4	chr4:17505473:C:T	0	17505473	T	C
4	chr4:17507080:A:T	0	17507080	T	A
4	chr4:17507131:C:T	0	17507131	T	C
4	chr4:17507220:T:G	0	17507220	G	T
4	chr4:17508175:T:G	0	17508175	G	T
4	chr4:17508193:T:C	0	17508193	C	T
4	chr4:17508613:T:C	0	17508613	C	T
4	chr4:17509084:G:A	0	17509084	A	G
4	chr4:17509504:T:C	0	17509504	C	T
4	chr4:17509972:A:T	0	17509972	T	A
4	chr4:17510187:C:T	0	17510187	T	C
4	chr4:17510298:C:T	0	17510298	T	C
4	chr4:17510326:G:T	0	17510326	T	G
4	chr4:17510524:T:C	0	17510524	C	T
4	chr4:17511835:A:G	0	17511835	G	A
4	chr4:17511875:GC:G	0	17511875	G	GC
4	chr4:17512101:G:C	0	17512101	C	G
4	chr4:17512519:A:G	0	17512519	G	A
4	chr4:17512624:T:C	0	17512624	C	T
4	chr4:17512654:G:T	0	17512654	T	G
4	chr4:17514065:T:C	0	17514065	C	T
4	chr4:17515068:T:C	0	17515068	C	T
4	chr4:17515714:G:A	0	17515714	A	G
4	chr4:17515747:T:C	0	17515747	C	T
4	chr4:17515935:C:T	0	17515935	T	C
4	chr4:17516238:A:G	0	17516238	G	A
4	chr4:17516773:AACT:A	0	17516773	A	AACT
4	chr4:17517297:C:T	0	17517297	T	C
4	chr4:17518025:C:T	0	17518025	T	C
4	chr4:17518089:G:A	0	17518089	A	G
4	chr4:17520174:G:A	0	17520174	A	G
4	chr4:17520377:T:C	0	17520377	C	T
4	chr4:17520888:G:A	0	17520888	A	G
4	chr4:17521325:C:T	0	17521325	T	C
4	chr4:17522947:C:G	0	17522947	G	C
4	chr4:17524130:C:A	0	17524130	A	C
4	chr4:17524628:G:A	0	17524628	A	G
4	chr4:17525372:A:G	0	17525372	G	A
4	chr4:17525490:A:G	0	17525490	G	A
4	chr4:17525514:G:A	0	17525514	A	G
4	chr4:17526840:G:A	0	17526840	A	G
4	chr4:17529069:T:A	0	17529069	A	T
4	chr4:17529461:A:G	0	17529461	G	A
4	chr4:17530077:C:A	0	17530077	A	C
4	chr4:17530139:G:C	0	17530139	C	G
4	chr4:17530293:G:A	0	17530293	A	G
4	chr4:17531157:G:A	0	17531157	A	G
4	chr4:17531303:A:G	0	17531303	G	A
4	chr4:17531907:T:G	0	17531907	G	T
4	chr4:17532142:C:T	0	17532142	T	C
4	chr4:17532193:G:A	0	17532193	A	G
4	chr4:17532215:T:C	0	17532215	C	T
4	chr4:17532224:C:T	0	17532224	T	C
4	chr4:17532227:C:T	0	17532227	T	C
4	chr4:17532631:C:A	0	17532631	A	C
4	chr4:17533085:A:G	0	17533085	G	A
4	chr4:17534094:A:G	0	17534094	G	A
4	chr4:17534095:C:T	0	17534095	T	C
4	chr4:17534237:C:T	0	17534237	T	C
4	chr4:17534506:A:G	0	17534506	G	A
4	chr4:17534824:C:A	0	17534824	A	C
4	chr4:17534866:A:C	0	17534866	C	A
4	chr4:17534985:T:C	0	17534985	C	T
4	chr4:17535726:T:C	0	17535726	C	T
4	chr4:17535968:A:T	0	17535968	T	A
4	chr4:17536186:G:A	0	17536186	A	G
4	chr4:17536188:T:A	0	17536188	A	T
4	chr4:17536529:A:T	0	17536529	T	A
4	chr4:17537161:T:C	0	17537161	C	T
4	chr4:17537393:A:G	0	17537393	G	A
4	chr4:17537470:A:T	0	17537470	T	A
4	chr4:17538428:G:A	0	17538428	A	G
4	chr4:17539016:C:T	0	17539016	T	C
4	chr4:17539225:A:G	0	17539225	G	A
4	chr4:17539692:G:A	0	17539692	A	G
4	chr4:17539873:T:G	0	17539873	G	T
4	chr4:17540882:G:A	0	17540882	A	G
4	chr4:17541308:C:T	0	17541308	T	C
4	chr4:17541432:C:T	0	17541432	T	C
4	chr4:17542011:G:A	0	17542011	A	G
4	chr4:17542433:A:G	0	17542433	G	A
4	chr4:17543077:G:C	0	17543077	C	G
4	chr4:17543206:T:C	0	17543206	C	T
4	chr4:17543759:G:A	0	17543759	A	G
4	chr4:17544109:T:C	0	17544109	C	T
4	chr4:17544142:C:T	0	17544142	T	C
4	chr4:17544182:T:G	0	17544182	G	T
4	chr4:17544415:A:G	0	17544415	G	A
4	chr4:17545124:G:A	0	17545124	A	G
4	chr4:17545319:G:C	0	17545319	C	G
4	chr4:17545378:A:C	0	17545378	C	A
4	chr4:17546055:G:A	0	17546055	A	G
4	chr4:17547618:G:A	0	17547618	A	G
4	chr4:17547816:C:T	0	17547816	T	C
4	chr4:17548726:T:C	0	17548726	C	T
4	chr4:17549200:T:C	0	17549200	C	T
4	chr4:17549682:G:A	0	17549682	A	G
4	chr4:17549851:C:G	0	17549851	G	C
4	chr4:17551052:G:C	0	17551052	C	G
4	chr4:17551129:A:G	0	17551129	G	A
4	chr4:17551586:C:G	0	17551586	G	C
4	chr4:17551784:T:C	0	17551784	C	T
4	chr4:17551836:G:C	0	17551836	C	G
4	chr4:17552220:A:G	0	17552220	G	A
4	chr4:17552945:T:C	0	17552945	C	T
4	chr4:17553410:G:C	0	17553410	C	G
4	chr4:17554210:G:A	0	17554210	A	G
4	chr4:17554314:C:T	0	17554314	T	C
4	chr4:17554630:C:T	0	17554630	T	C
4	chr4:17555052:A:T	0	17555052	T	A
4	chr4:17555522:A:T	0	17555522	T	A
4	chr4:17555698:T:C	0	17555698	C	T
4	chr4:17556480:A:G	0	17556480	G	A
4	chr4:17557206:G:A	0	17557206	A	G
4	chr4:17557590:T:C	0	17557590	C	T
4	chr4:17557677:G:A	0	17557677	A	G
4	chr4:17559105:G:T	0	17559105	T	G
4	chr4:17559516:G:A	0	17559516	A	G
4	chr4:17560556:G:A	0	17560556	A	G
4	chr4:17561094:C:T	0	17561094	T	C
4	chr4:17561747:G:A	0	17561747	A	G
4	chr4:17563520:T:C	0	17563520	C	T
4	chr4:17564068:T:TG	0	17564068	TG	T
4	chr4:17564598:G:T	0	17564598	T	G
4	chr4:17564667:T:C	0	17564667	C	T
4	chr4:17565732:A:C	0	17565732	C	A
4	chr4:17565890:C:T	0	17565890	T	C
4	chr4:17566452:G:A	0	17566452	A	G
4	chr4:17566887:C:T	0	17566887	T	C
4	chr4:17566968:T:G	0	17566968	G	T
4	chr4:17567948:T:C	0	17567948	C	T
4	chr4:17568050:G:A	0	17568050	A	G
4	chr4:17568440:T:A	0	17568440	A	T
4	chr4:17569035:T:C	0	17569035	C	T
4	chr4:17569086:C:T	0	17569086	T	C
4	chr4:17569873:G:A	0	17569873	A	G
4	chr4:17570539:G:A	0	17570539	A	G
4	chr4:17571585:C:T	0	17571585	T	C
4	chr4:17571879:G:A	0	17571879	A	G
4	chr4:17572084:G:A	0	17572084	A	G
4	chr4:17572400:A:G	0	17572400	G	A
4	chr4:17573112:T:C	0	17573112	C	T
4	chr4:17575405:C:G	0	17575405	G	C
4	chr4:17575540:G:A	0	17575540	A	G
4	chr4:17575706:A:G	0	17575706	G	A
4	chr4:17576153:C:T	0	17576153	T	C
4	chr4:17576194:G:A	0	17576194	A	G
4	chr4:17576630:G:A	0	17576630	A	G
4	chr4:17577792:T:C	0	17577792	C	T
4	chr4:17579332:G:A	0	17579332	A	G
4	chr4:17580020:CAG:C	0	17580020	C	CAG
4	chr4:17580428:G:A	0	17580428	A	G
4	chr4:17580819:T:C	0	17580819	C	T
4	chr4:17583391:G:C	0	17583391	C	G
4	chr4:17584002:T:C	0	17584002	C	T
4	chr4:17584361:T:C	0	17584361	C	T
4	chr4:17585080:T:C	0	17585080	C	T
4	chr4:17585334:A:G	0	17585334	G	A
4	chr4:17585514:T:A	0	17585514	A	T
4	chr4:17585715:C:T	0	17585715	T	C
4	chr4:17585738:C:T	0	17585738	T	C
4	chr4:17586697:A:G	0	17586697	G	A
4	chr4:17586814:A:G	0	17586814	G	A
4	chr4:17587289:C:T	0	17587289	T	C
4	chr4:17587327:G:A	0	17587327	A	G
4	chr4:17588596:A:G	0	17588596	G	A
4	chr4:17589111:A:T	0	17589111	T	A
4	chr4:17591609:T:C	0	17591609	C	T
4	chr4:17591812:T:C	0	17591812	C	T
4	chr4:17591982:G:T	0	17591982	T	G
4	chr4:17592226:G:C	0	17592226	C	G
4	chr4:17592282:A:G	0	17592282	G	A
4	chr4:17592344:C:CTTCT	0	17592344	CTTCT	C
4	chr4:17593522:CAT:C	0	17593522	C	CAT
4	chr4:17595328:G:A	0	17595328	A	G
4	chr4:17595926:A:G	0	17595926	G	A
4	chr4:17596761:G:A	0	17596761	A	G
4	chr4:17597877:G:T	0	17597877	T	G
4	chr4:17598214:G:A	0	17598214	A	G
4	chr4:17598271:G:T	0	17598271	T	G
4	chr4:17598983:C:A	0	17598983	A	C
4	chr4:17601695:C:T	0	17601695	T	C
4	chr4:17601722:A:G	0	17601722	G	A
4	chr4:17601801:C:T	0	17601801	T	C
4	chr4:17602672:G:C	0	17602672	C	G
4	chr4:17602881:A:G	0	17602881	G	A
4	chr4:17603082:T:C	0	17603082	C	T
4	chr4:17604019:A:C	0	17604019	C	A
4	chr4:17604336:T:C	0	17604336	C	T
4	chr4:17605036:G:A	0	17605036	A	G
4	chr4:17605580:TA:T	0	17605580	T	TA
4	chr4:17605700:T:C	0	17605700	C	T
4	chr4:17606997:A:G	0	17606997	G	A
4	chr4:17607261:C:G	0	17607261	G	C
4	chr4:17609017:CAGG:C	0	17609017	C	CAGG
4	chr4:17609334:G:A	0	17609334	A	G
4	chr4:17610719:C:T	0	17610719	T	C
4	chr4:17611567:C:T	0	17611567	T	C
4	chr4:17611645:T:G	0	17611645	G	T
4	chr4:17611800:G:T	0	17611800	T	G
4	chr4:17612099:G:A	0	17612099	A	G
4	chr4:17612553:C:T	0	17612553	T	C
4	chr4:17612811:T:C	0	17612811	C	T
4	chr4:17613194:A:G	0	17613194	G	A
4	chr4:17613271:T:C	0	17613271	C	T
4	chr4:17614119:T:A	0	17614119	A	T
4	chr4:17614360:C:A	0	17614360	A	C
4	chr4:17615488:T:C	0	17615488	C	T
4	chr4:17615638:T:C	0	17615638	C	T
4	chr4:17616338:G:T	0	17616338	T	G
4	chr4:17616426:A:G	0	17616426	G	A
4	chr4:17616901:G:A	0	17616901	A	G
4	chr4:17617090:G:A	0	17617090	A	G
4	chr4:17617561:A:G	0	17617561	G	A
4	chr4:17618068:A:G	0	17618068	G	A
4	chr4:17618101:TC:T	0	17618101	T	TC
4	chr4:17618443:A:G	0	17618443	G	A
4	chr4:17618739:TCGTG:T	0	17618739	T	TCGTG
4	chr4:17618747:CTGCCTTCCTAGTTAGGA:C	0	17618747	C	CTGCCTTCCTAGTTAGGA
4	chr4:17619687:G:A	0	17619687	A	G
4	chr4:17619986:T:C	0	17619986	C	T
4	chr4:17621203:G:A	0	17621203	A	G
4	chr4:17621287:C:T	0	17621287	T	C
4	chr4:17622554:TGATA:T	0	17622554	T	TGATA
4	chr4:17623264:G:T	0	17623264	T	G
4	chr4:17623268:G:A	0	17623268	A	G
4	chr4:17623586:G:C	0	17623586	C	G
4	chr4:17624035:A:G	0	17624035	G	A
4	chr4:17624184:T:C	0	17624184	C	T
4	chr4:17624795:G:A	0	17624795	A	G
4	chr4:17626053:C:T	0	17626053	T	C
4	chr4:17626233:G:A	0	17626233	A	G
4	chr4:17627146:T:C	0	17627146	C	T
4	chr4:17627196:G:A	0	17627196	A	G
4	chr4:17627334:T:C	0	17627334	C	T
4	chr4:17627719:C:A	0	17627719	A	C
4	chr4:17627722:A:G	0	17627722	G	A
4	chr4:17628492:G:A	0	17628492	A	G
4	chr4:17628619:C:A	0	17628619	A	C
4	chr4:17631211:T:C	0	17631211	C	T
4	chr4:17631426:A:G	0	17631426	G	A
4	chr4:17632632:G:A	0	17632632	A	G
4	chr4:17632690:A:ACC	0	17632690	ACC	A
4	chr4:17632819:G:T	0	17632819	T	G
4	chr4:17633933:CAAAAT:C	0	17633933	C	CAAAAT
4	chr4:17634264:A:T	0	17634264	T	A
4	chr4:17634409:C:T	0	17634409	T	C
4	chr4:17635015:G:C	0	17635015	C	G
4	chr4:17635354:A:G	0	17635354	G	A
4	chr4:17636397:A:C	0	17636397	C	A
4	chr4:17636679:T:TA	0	17636679	TA	T
4	chr4:17636880:A:G	0	17636880	G	A
4	chr4:17638660:T:A	0	17638660	A	T
4	chr4:17638696:G:A	0	17638696	A	G
4	chr4:17638840:A:G	0	17638840	G	A
4	chr4:17639031:G:A	0	17639031	A	G
4	chr4:17639122:C:T	0	17639122	T	C
4	chr4:17639565:A:G	0	17639565	G	A
4	chr4:17640211:A:G	0	17640211	G	A
4	chr4:17640232:G:A	0	17640232	A	G
4	chr4:17640298:T:C	0	17640298	C	T
4	chr4:17640582:A:AG	0	17640582	AG	A
4	chr4:17641007:C:T	0	17641007	T	C
4	chr4:17641040:C:A	0	17641040	A	C
4	chr4:17642525:C:T	0	17642525	T	C
4	chr4:17642849:A:G	0	17642849	G	A
4	chr4:17643610:C:T	0	17643610	T	C
4	chr4:17643753:C:T	0	17643753	T	C
4	chr4:17643846:C:T	0	17643846	T	C
4	chr4:17644087:G:A	0	17644087	A	G
4	chr4:17644245:G:A	0	17644245	A	G
4	chr4:17644292:C:T	0	17644292	T	C
4	chr4:17644319:T:C	0	17644319	C	T
4	chr4:17645058:A:G	0	17645058	G	A
4	chr4:17645258:T:C	0	17645258	C	T
4	chr4:17645430:G:A	0	17645430	A	G
4	chr4:17645441:A:G	0	17645441	G	A
4	chr4:17645777:A:G	0	17645777	G	A
4	chr4:17646049:G:C	0	17646049	C	G
4	chr4:17647876:T:G	0	17647876	G	T
4	chr4:17648658:A:G	0	17648658	G	A
4	chr4:17648728:T:C	0	17648728	C	T
4	chr4:17649135:A:G	0	17649135	G	A
4	chr4:17649541:A:G	0	17649541	G	A
4	chr4:17649578:C:T	0	17649578	T	C
4	chr4:17649681:C:G	0	17649681	G	C
4	chr4:17650408:G:C	0	17650408	C	G
4	chr4:17650729:G:A	0	17650729	A	G
4	chr4:17651333:C:T	0	17651333	T	C
4	chr4:17651353:C:T	0	17651353	T	C
4	chr4:17651662:A:T	0	17651662	T	A
4	chr4:17652268:A:G	0	17652268	G	A
4	chr4:17653025:T:C	0	17653025	C	T
4	chr4:17653523:TATTC:T	0	17653523	T	TATTC
4	chr4:17654484:C:T	0	17654484	T	C
4	chr4:17654604:G:A	0	17654604	A	G
4	chr4:17654785:G:A	0	17654785	A	G
4	chr4:17654913:G:A	0	17654913	A	G
4	chr4:17655428:G:A	0	17655428	A	G
4	chr4:17656027:C:T	0	17656027	T	C
4	chr4:17656230:C:A	0	17656230	A	C
4	chr4:17656363:G:A	0	17656363	A	G
4	chr4:17656495:A:G	0	17656495	G	A
4	chr4:17657022:T:A	0	17657022	A	T
4	chr4:17657215:T:C	0	17657215	C	T
4	chr4:17657411:C:T	0	17657411	T	C
4	chr4:17657416:T:C	0	17657416	C	T
4	chr4:17658428:G:A	0	17658428	A	G
4	chr4:17658459:C:T	0	17658459	T	C
4	chr4:17658619:T:C	0	17658619	C	T
4	chr4:17658784:T:C	0	17658784	C	T
4	chr4:17659218:G:A	0	17659218	A	G
4	chr4:17659775:C:T	0	17659775	T	C
4	chr4:17660266:T:C	0	17660266	C	T
4	chr4:17660737:A:C	0	17660737	C	A
4	chr4:17660848:T:C	0	17660848	C	T
4	chr4:17661108:G:A	0	17661108	A	G
4	chr4:17661576:G:A	0	17661576	A	G
4	chr4:17661791:A:G	0	17661791	G	A
4	chr4:17662438:A:G	0	17662438	G	A
4	chr4:17662850:G:T	0	17662850	T	G
4	chr4:17663624:A:AC	0	17663624	AC	A
4	chr4:17663833:C:T	0	17663833	T	C
4	chr4:17663875:A:T	0	17663875	T	A
4	chr4:17664793:C:T	0	17664793	T	C
4	chr4:17665798:G:A	0	17665798	A	G
4	chr4:17666124:T:G	0	17666124	G	T
4	chr4:17666143:G:A	0	17666143	A	G
4	chr4:17667849:A:G	0	17667849	G	A
4	chr4:17668484:G:T	0	17668484	T	G
4	chr4:17669054:C:T	0	17669054	T	C
4	chr4:17669238:T:C	0	17669238	C	T
4	chr4:17670615:A:G	0	17670615	G	A
4	chr4:17670842:A:G	0	17670842	G	A
4	chr4:17671950:C:CA	0	17671950	CA	C
4	chr4:17672534:C:T	0	17672534	T	C
4	chr4:17672935:C:A	0	17672935	A	C
4	chr4:17673032:C:T	0	17673032	T	C
4	chr4:17673396:C:A	0	17673396	A	C
4	chr4:17674309:A:G	0	17674309	G	A
4	chr4:17674581:T:C	0	17674581	C	T
4	chr4:17674814:C:G	0	17674814	G	C
4	chr4:17674853:C:A	0	17674853	A	C
4	chr4:17675540:G:A	0	17675540	A	G
4	chr4:17675682:C:G	0	17675682	G	C
4	chr4:17675942:C:G	0	17675942	G	C
4	chr4:17676833:C:T	0	17676833	T	C
4	chr4:17676977:C:T	0	17676977	T	C
4	chr4:17677026:G:A	0	17677026	A	G
4	chr4:17677551:A:T	0	17677551	T	A
4	chr4:17677970:TC:T	0	17677970	T	TC
4	chr4:17678128:T:C	0	17678128	C	T
4	chr4:17678525:T:C	0	17678525	C	T
4	chr4:17678633:C:T	0	17678633	T	C
4	chr4:17679275:T:C	0	17679275	C	T
4	chr4:17679374:A:G	0	17679374	G	A
4	chr4:17680507:T:C	0	17680507	C	T
4	chr4:17680595:C:T	0	17680595	T	C
4	chr4:17680639:A:G	0	17680639	G	A
4	chr4:17680974:C:T	0	17680974	T	C
4	chr4:17681211:T:C	0	17681211	C	T
4	chr4:17682142:C:T	0	17682142	T	C
4	chr4:17682563:G:A	0	17682563	A	G
4	chr4:17682711:C:G	0	17682711	G	C
4	chr4:17682769:G:T	0	17682769	T	G
4	chr4:17683263:A:G	0	17683263	G	A
4	chr4:17683328:G:A	0	17683328	A	G
4	chr4:17683685:G:T	0	17683685	T	G
4	chr4:17683713:A:T	0	17683713	T	A
4	chr4:17683880:A:G	0	17683880	G	A
4	chr4:17684097:TTA:T	0	17684097	T	TTA
4	chr4:17684150:A:C	0	17684150	C	A
4	chr4:17684203:A:T	0	17684203	T	A
4	chr4:17684467:G:A	0	17684467	A	G
4	chr4:17684605:C:T	0	17684605	T	C
4	chr4:17684714:T:C	0	17684714	C	T
4	chr4:17686715:G:A	0	17686715	A	G
4	chr4:17686959:G:A	0	17686959	A	G
4	chr4:17686988:T:C	0	17686988	C	T
4	chr4:17687844:C:T	0	17687844	T	C
4	chr4:17689424:T:C	0	17689424	C	T
4	chr4:17689543:C:A	0	17689543	A	C
4	chr4:17689607:T:C	0	17689607	C	T
4	chr4:17690017:G:A	0	17690017	A	G
4	chr4:17690026:T:C	0	17690026	C	T
4	chr4:17690173:A:G	0	17690173	G	A
4	chr4:17690696:A:C	0	17690696	C	A
4	chr4:17690799:C:G	0	17690799	G	C
4	chr4:17691159:A:G	0	17691159	G	A
4	chr4:17691240:C:T	0	17691240	T	C
4	chr4:17691455:A:G	0	17691455	G	A
4	chr4:17691456:T:C	0	17691456	C	T
4	chr4:17691950:G:A	0	17691950	A	G
4	chr4:17692132:T:C	0	17692132	C	T
4	chr4:17692244:C:T	0	17692244	T	C
4	chr4:17692502:T:C	0	17692502	C	T
4	chr4:17692600:A:G	0	17692600	G	A
4	chr4:17693029:GCAGGC:G	0	17693029	G	GCAGGC
4	chr4:17693293:A:G	0	17693293	G	A
4	chr4:17693320:A:G	0	17693320	G	A
4	chr4:17693830:A:G	0	17693830	G	A
4	chr4:17694032:T:C	0	17694032	C	T
4	chr4:17694099:G:A	0	17694099	A	G
4	chr4:17694657:T:C	0	17694657	C	T
4	chr4:17694799:A:G	0	17694799	G	A
4	chr4:17694811:G:A	0	17694811	A	G
4	chr4:17695243:C:G	0	17695243	G	C
4	chr4:17695386:G:A	0	17695386	A	G
4	chr4:17695564:A:G	0	17695564	G	A
4	chr4:17695594:T:C	0	17695594	C	T
4	chr4:17695687:GGA:G	0	17695687	G	GGA
4	chr4:17695923:G:T	0	17695923	T	G
4	chr4:17696064:G:A	0	17696064	A	G
4	chr4:17696212:G:C	0	17696212	C	G
4	chr4:17696283:C:G	0	17696283	G	C
4	chr4:17696465:A:G	0	17696465	G	A
4	chr4:17696632:C:T	0	17696632	T	C
4	chr4:17697158:G:C	0	17697158	C	G
4	chr4:17697886:A:G	0	17697886	G	A
4	chr4:17698167:G:T	0	17698167	T	G
4	chr4:17698418:G:GAAC	0	17698418	GAAC	G
4	chr4:17698553:G:A	0	17698553	A	G
4	chr4:17699195:AGAAATTATCCAAACT:A	0	17699195	A	AGAAATTATCCAAACT
4	chr4:17699306:A:AAAT	0	17699306	AAAT	A
4	chr4:17699401:A:T	0	17699401	T	A
4	chr4:17699630:A:C	0	17699630	C	A
4	chr4:17700902:A:G	0	17700902	G	A
4	chr4:17702054:T:C	0	17702054	C	T
4	chr4:17702326:T:C	0	17702326	C	T
4	chr4:17703044:C:T	0	17703044	T	C
4	chr4:17704519:G:A	0	17704519	A	G
4	chr4:17704564:G:T	0	17704564	T	G
4	chr4:17705738:G:A	0	17705738	A	G
4	chr4:17706045:T:C	0	17706045	C	T
4	chr4:17706695:G:A	0	17706695	A	G
4	chr4:17706735:A:G	0	17706735	G	A
4	chr4:17707192:C:A	0	17707192	A	C
4	chr4:17708052:T:G	0	17708052	G	T
4	chr4:17709453:T:C	0	17709453	C	T
4	chr4:17709931:A:G	0	17709931	G	A
4	chr4:17710347:G:C	0	17710347	C	G
4	chr4:17711161:T:C	0	17711161	C	T
4	chr4:17711256:G:A	0	17711256	A	G
4	chr4:17711919:T:C	0	17711919	C	T
4	chr4:17712094:T:G	0	17712094	G	T
4	chr4:17712191:G:C	0	17712191	C	G
4	chr4:17712285:T:A	0	17712285	A	T
4	chr4:17712302:G:C	0	17712302	C	G
4	chr4:17714165:C:T	0	17714165	T	C
4	chr4:17717919:C:A	0	17717919	A	C
4	chr4:17719195:G:A	0	17719195	A	G
4	chr4:17721699:G:A	0	17721699	A	G
4	chr4:17725147:C:T	0	17725147	T	C
4	chr4:17726318:G:A	0	17726318	A	G
4	chr4:17727174:C:T	0	17727174	T	C
4	chr4:17728644:G:A	0	17728644	A	G
4	chr4:17729127:C:T	0	17729127	T	C
4	chr4:17729377:G:A	0	17729377	A	G
4	chr4:17729515:C:G	0	17729515	G	C
4	chr4:17730775:G:A	0	17730775	A	G
4	chr4:17731221:C:T	0	17731221	T	C
4	chr4:17732004:T:A	0	17732004	A	T
4	chr4:17732461:G:C	0	17732461	C	G
4	chr4:17734070:A:G	0	17734070	G	A
4	chr4:17739085:C:T	0	17739085	T	C
4	chr4:17739487:G:A	0	17739487	A	G
4	chr4:17742513:C:T	0	17742513	T	C
4	chr4:17745400:T:C	0	17745400	C	T
4	chr4:17746724:A:T	0	17746724	T	A
4	chr4:17749588:G:A	0	17749588	A	G
4	chr4:17753091:G:T	0	17753091	T	G
4	chr4:17754650:G:A	0	17754650	A	G
4	chr4:17757692:C:T	0	17757692	T	C
4	chr4:17763573:T:TGAAAA	0	17763573	TGAAAA	T
4	chr4:17766302:A:C	0	17766302	C	A
4	chr4:17766952:G:A	0	17766952	A	G
4	chr4:17767218:C:T	0	17767218	T	C
4	chr4:17769046:A:G	0	17769046	G	A
4	chr4:17769948:G:A	0	17769948	A	G
4	chr4:17770589:G:A	0	17770589	A	G
4	chr4:17771736:T:C	0	17771736	C	T
4	chr4:17771862:A:G	0	17771862	G	A
4	chr4:17775138:A:G	0	17775138	G	A
4	chr4:17775192:A:T	0	17775192	T	A
4	chr4:17775288:C:T	0	17775288	T	C
4	chr4:17777314:T:G	0	17777314	G	T
4	chr4:17777321:G:C	0	17777321	C	G
4	chr4:17777672:A:T	0	17777672	T	A
4	chr4:17778472:C:A	0	17778472	A	C
4	chr4:17778588:G:A	0	17778588	A	G
4	chr4:17779093:T:G	0	17779093	G	T
4	chr4:17779309:G:A	0	17779309	A	G
4	chr4:17779586:C:T	0	17779586	T	C
4	chr4:17780641:T:C	0	17780641	C	T
4	chr4:17783699:TA:T	0	17783699	T	TA
4	chr4:17786469:C:T	0	17786469	T	C
4	chr4:17787092:T:C	0	17787092	C	T
4	chr4:17787560:T:C	0	17787560	C	T
4	chr4:17787797:A:C	0	17787797	C	A
4	chr4:17788688:A:C	0	17788688	C	A
4	chr4:17789020:T:G	0	17789020	G	T
4	chr4:17790626:G:C	0	17790626	C	G
4	chr4:17791246:A:C	0	17791246	C	A
4	chr4:17791257:T:A	0	17791257	A	T
4	chr4:17791619:C:T	0	17791619	T	C
4	chr4:17791701:G:A	0	17791701	A	G
4	chr4:17792298:G:C	0	17792298	C	G
4	chr4:17792694:T:C	0	17792694	C	T
4	chr4:17792970:T:C	0	17792970	C	T
4	chr4:17793193:G:A	0	17793193	A	G
4	chr4:17793301:A:G	0	17793301	G	A
4	chr4:17794602:G:A	0	17794602	A	G
4	chr4:17795375:AG:A	0	17795375	A	AG
4	chr4:17795426:C:T	0	17795426	T	C
4	chr4:17795832:G:T	0	17795832	T	G
4	chr4:17796343:G:A	0	17796343	A	G
4	chr4:17796354:G:T	0	17796354	T	G
4	chr4:17796711:G:A	0	17796711	A	G
4	chr4:17797702:G:A	0	17797702	A	G
4	chr4:17798521:A:G	0	17798521	G	A
4	chr4:17799179:G:A	0	17799179	A	G
4	chr4:17800079:G:C	0	17800079	C	G
4	chr4:17802663:T:G	0	17802663	G	T
4	chr4:17806714:T:C	0	17806714	C	T
4	chr4:17807642:G:T	0	17807642	T	G
4	chr4:17807915:A:G	0	17807915	G	A
4	chr4:17807941:GCA:G	0	17807941	G	GCA
4	chr4:17808222:T:C	0	17808222	C	T
4	chr4:17808465:A:G	0	17808465	G	A
4	chr4:17809792:C:T	0	17809792	T	C
4	chr4:17810031:T:G	0	17810031	G	T
4	chr4:17810291:A:C	0	17810291	C	A
4	chr4:17810905:A:G	0	17810905	G	A
4	chr4:17811173:C:T	0	17811173	T	C
4	chr4:17811596:T:A	0	17811596	A	T
4	chr4:17812088:T:C	0	17812088	C	T
4	chr4:17814645:TA:T	0	17814645	T	TA
4	chr4:17814755:C:T	0	17814755	T	C
4	chr4:17815548:A:G	0	17815548	G	A
4	chr4:17816642:A:G	0	17816642	G	A
4	chr4:17817262:T:C	0	17817262	C	T
4	chr4:17818398:C:T	0	17818398	T	C
4	chr4:17818894:T:A	0	17818894	A	T
4	chr4:17819554:T:A	0	17819554	A	T
4	chr4:17819765:T:TA	0	17819765	TA	T
4	chr4:17820049:G:A	0	17820049	A	G
4	chr4:17820320:G:A	0	17820320	A	G
4	chr4:17820383:C:T	0	17820383	T	C
4	chr4:17820557:G:A	0	17820557	A	G
4	chr4:17823536:C:T	0	17823536	T	C
4	chr4:17824633:G:A	0	17824633	A	G
4	chr4:17825237:C:G	0	17825237	G	C
4	chr4:17826144:T:C	0	17826144	C	T
4	chr4:17826622:C:T	0	17826622	T	C
4	chr4:17828367:G:C	0	17828367	C	G
4	chr4:17830198:C:T	0	17830198	T	C
4	chr4:17830795:T:C	0	17830795	C	T
4	chr4:17831749:G:A	0	17831749	A	G
4	chr4:17831924:T:C	0	17831924	C	T
4	chr4:17832393:A:G	0	17832393	G	A
4	chr4:17832879:G:A	0	17832879	A	G
4	chr4:17833384:G:A	0	17833384	A	G
4	chr4:17833440:C:T	0	17833440	T	C
4	chr4:17833914:A:G	0	17833914	G	A
4	chr4:17834098:G:A	0	17834098	A	G
4	chr4:17834609:G:C	0	17834609	C	G
4	chr4:17835388:C:T	0	17835388	T	C
4	chr4:17835539:C:A	0	17835539	A	C
4	chr4:17835960:G:T	0	17835960	T	G
4	chr4:17836913:G:A	0	17836913	A	G
4	chr4:17839842:A:G	0	17839842	G	A
4	chr4:17839997:A:G	0	17839997	G	A
4	chr4:17840325:T:A	0	17840325	A	T
4	chr4:17840533:T:C	0	17840533	C	T
4	chr4:17842406:G:A	0	17842406	A	G
4	chr4:17842627:T:C	0	17842627	C	T
4	chr4:17843618:C:T	0	17843618	T	C
4	chr4:17844662:T:TA	0	17844662	TA	T
4	chr4:17845658:A:C	0	17845658	C	A
4	chr4:17846477:C:T	0	17846477	T	C
4	chr4:17847291:T:C	0	17847291	C	T
4	chr4:17848069:G:A	0	17848069	A	G
4	chr4:17848663:T:C	0	17848663	C	T
4	chr4:17848797:G:A	0	17848797	A	G
4	chr4:17849440:C:T	0	17849440	T	C
4	chr4:17849527:A:C	0	17849527	C	A
4	chr4:17852103:A:C	0	17852103	C	A
4	chr4:17852278:CTT:C	0	17852278	C	CTT
4	chr4:17852949:C:A	0	17852949	A	C
4	chr4:17852965:T:A	0	17852965	A	T
4	chr4:17854289:C:T	0	17854289	T	C
4	chr4:17855178:C:T	0	17855178	T	C
4	chr4:17855630:A:G	0	17855630	G	A
4	chr4:17857843:A:G	0	17857843	G	A
4	chr4:17859197:C:T	0	17859197	T	C
4	chr4:17859587:T:C	0	17859587	C	T
4	chr4:17861835:G:T	0	17861835	T	G
4	chr4:17862391:T:C	0	17862391	C	T
4	chr4:17862651:T:C	0	17862651	C	T
4	chr4:17864489:G:A	0	17864489	A	G
4	chr4:17864702:G:A	0	17864702	A	G
4	chr4:17865415:A:G	0	17865415	G	A
4	chr4:17866435:T:C	0	17866435	C	T
4	chr4:17870176:T:C	0	17870176	C	T
4	chr4:17872069:AGAG:A	0	17872069	A	AGAG
4	chr4:17872466:C:T	0	17872466	T	C
4	chr4:17873012:T:C	0	17873012	C	T
4	chr4:17873526:G:A	0	17873526	A	G
4	chr4:17873607:T:C	0	17873607	C	T
4	chr4:17874112:TCTC:T	0	17874112	T	TCTC
4	chr4:17875735:A:T	0	17875735	T	A
4	chr4:17875864:A:G	0	17875864	G	A
4	chr4:17877538:G:T	0	17877538	T	G
4	chr4:17878793:A:C	0	17878793	C	A
4	chr4:17879171:T:TTC	0	17879171	TTC	T
4	chr4:17879572:C:T	0	17879572	T	C
4	chr4:17879862:T:C	0	17879862	C	T
4	chr4:17880210:T:A	0	17880210	A	T
4	chr4:17883146:G:A	0	17883146	A	G
4	chr4:17883363:T:C	0	17883363	C	T
4	chr4:17886732:G:A	0	17886732	A	G
4	chr4:17888414:C:G	0	17888414	G	C
4	chr4:17889337:A:G	0	17889337	G	A
4	chr4:17890828:G:GTTAA	0	17890828	GTTAA	G
4	chr4:17893207:A:G	0	17893207	G	A
4	chr4:17893227:A:G	0	17893227	G	A
4	chr4:17893850:G:A	0	17893850	A	G
4	chr4:17894249:T:C	0	17894249	C	T
4	chr4:17894952:C:G	0	17894952	G	C
4	chr4:17895095:A:C	0	17895095	C	A
4	chr4:17895812:T:C	0	17895812	C	T
4	chr4:17897555:T:C	0	17897555	C	T
4	chr4:17899745:A:G	0	17899745	G	A
4	chr4:17900056:C:T	0	17900056	T	C
4	chr4:17900484:C:T	0	17900484	T	C
4	chr4:17900490:G:A	0	17900490	A	G
4	chr4:17901000:TG:T	0	17901000	T	TG
4	chr4:17901702:T:C	0	17901702	C	T
4	chr4:17902031:C:T	0	17902031	T	C
4	chr4:17902054:G:T	0	17902054	T	G
4	chr4:17906367:T:C	0	17906367	C	T
4	chr4:17906620:G:A	0	17906620	A	G
4	chr4:17906747:C:T	0	17906747	T	C
4	chr4:17906777:C:A	0	17906777	A	C
4	chr4:17906790:A:G	0	17906790	G	A
4	chr4:17906841:C:T	0	17906841	T	C
4	chr4:17906844:G:A	0	17906844	A	G
4	chr4:17906910:T:C	0	17906910	C	T
4	chr4:17907863:C:T	0	17907863	T	C
4	chr4:17908091:G:T	0	17908091	T	G
4	chr4:17908337:A:C	0	17908337	C	A
4	chr4:17909827:A:T	0	17909827	T	A
4	chr4:17909862:T:A	0	17909862	A	T
4	chr4:17910168:A:G	0	17910168	G	A
4	chr4:17910282:C:T	0	17910282	T	C
4	chr4:17910609:G:C	0	17910609	C	G
4	chr4:17910916:T:G	0	17910916	G	T
4	chr4:17912256:A:G	0	17912256	G	A
4	chr4:17912630:T:C	0	17912630	C	T
4	chr4:17912945:C:T	0	17912945	T	C
4	chr4:17913151:A:G	0	17913151	G	A
4	chr4:17913819:C:T	0	17913819	T	C
4	chr4:17913959:C:T	0	17913959	T	C
4	chr4:17914069:A:G	0	17914069	G	A
4	chr4:17914302:T:C	0	17914302	C	T
4	chr4:17914464:T:G	0	17914464	G	T
4	chr4:17915567:A:G	0	17915567	G	A
4	chr4:17915903:T:C	0	17915903	C	T
4	chr4:17916158:A:C	0	17916158	C	A
4	chr4:17916195:G:A	0	17916195	A	G
4	chr4:17916770:G:A	0	17916770	A	G
4	chr4:17916963:A:G	0	17916963	G	A
4	chr4:17917239:A:G	0	17917239	G	A
4	chr4:17917366:T:C	0	17917366	C	T
4	chr4:17917443:C:T	0	17917443	T	C
4	chr4:17917529:G:A	0	17917529	A	G
4	chr4:17918188:G:A	0	17918188	A	G
4	chr4:17918673:A:G	0	17918673	G	A
4	chr4:17920867:T:C	0	17920867	C	T
4	chr4:17921691:C:T	0	17921691	T	C
4	chr4:17922475:C:T	0	17922475	T	C
4	chr4:17922773:T:C	0	17922773	C	T
4	chr4:17922803:C:A	0	17922803	A	C
4	chr4:17923111:T:C	0	17923111	C	T
4	chr4:17923845:G:C	0	17923845	C	G
4	chr4:17924175:T:C	0	17924175	C	T
4	chr4:17925797:G:T	0	17925797	T	G
4	chr4:17926305:C:CAA	0	17926305	CAA	C
4	chr4:17927872:A:G	0	17927872	G	A
4	chr4:17928124:T:C	0	17928124	C	T
4	chr4:17928331:T:G	0	17928331	G	T
4	chr4:17928986:T:C	0	17928986	C	T
4	chr4:17929695:T:C	0	17929695	C	T
4	chr4:17930932:A:G	0	17930932	G	A
4	chr4:17932016:C:T	0	17932016	T	C
4	chr4:17932740:G:A	0	17932740	A	G
4	chr4:17932771:A:T	0	17932771	T	A
4	chr4:17932838:T:C	0	17932838	C	T
4	chr4:17933460:T:C	0	17933460	C	T
4	chr4:17935011:T:C	0	17935011	C	T
4	chr4:17935171:G:A	0	17935171	A	G
4	chr4:17935305:TTAGA:T	0	17935305	T	TTAGA
4	chr4:17935738:C:T	0	17935738	T	C
4	chr4:17936794:A:C	0	17936794	C	A
4	chr4:17937679:T:C	0	17937679	C	T
4	chr4:17937708:C:T	0	17937708	T	C
4	chr4:17938574:A:G	0	17938574	G	A
4	chr4:17939095:C:A	0	17939095	A	C
4	chr4:17939940:T:A	0	17939940	A	T
4	chr4:17940314:A:G	0	17940314	G	A
4	chr4:17940937:C:T	0	17940937	T	C
4	chr4:17942879:G:GC	0	17942879	GC	G
4	chr4:17943076:A:G	0	17943076	G	A
4	chr4:17944809:T:C	0	17944809	C	T
4	chr4:17946250:T:C	0	17946250	C	T
4	chr4:17946729:G:A	0	17946729	A	G
4	chr4:17946874:T:C	0	17946874	C	T
4	chr4:17947045:A:G	0	17947045	G	A
4	chr4:17947316:T:C	0	17947316	C	T
4	chr4:17947984:A:G	0	17947984	G	A
4	chr4:17948077:G:A	0	17948077	A	G
4	chr4:17949003:A:G	0	17949003	G	A
4	chr4:17949227:T:C	0	17949227	C	T
4	chr4:17949412:A:G	0	17949412	G	A
4	chr4:17950414:T:C	0	17950414	C	T
4	chr4:17950433:G:A	0	17950433	A	G
4	chr4:17950586:G:A	0	17950586	A	G
4	chr4:17950986:G:C	0	17950986	C	G
4	chr4:17951336:T:C	0	17951336	C	T
4	chr4:17951967:A:G	0	17951967	G	A
4	chr4:17953199:A:G	0	17953199	G	A
4	chr4:17954590:TG:T	0	17954590	T	TG
4	chr4:17955034:T:C	0	17955034	C	T
4	chr4:17955535:G:A	0	17955535	A	G
4	chr4:17955577:T:C	0	17955577	C	T
4	chr4:17955731:G:A	0	17955731	A	G
4	chr4:17955953:C:T	0	17955953	T	C
4	chr4:17956065:T:A	0	17956065	A	T
4	chr4:17956075:C:T	0	17956075	T	C
4	chr4:17957067:C:G	0	17957067	G	C
4	chr4:17957933:G:C	0	17957933	C	G
4	chr4:17958153:C:T	0	17958153	T	C
4	chr4:17958385:T:C	0	17958385	C	T
4	chr4:17958545:G:A	0	17958545	A	G
4	chr4:17959792:G:A	0	17959792	A	G
4	chr4:17960637:G:A	0	17960637	A	G
4	chr4:17960756:A:G	0	17960756	G	A
4	chr4:17961061:C:T	0	17961061	T	C
4	chr4:17961312:A:T	0	17961312	T	A
4	chr4:17964304:A:C	0	17964304	C	A
4	chr4:17964845:G:A	0	17964845	A	G
4	chr4:17964925:T:C	0	17964925	C	T
4	chr4:17965123:T:C	0	17965123	C	T
4	chr4:17965471:T:C	0	17965471	C	T
4	chr4:17966161:G:C	0	17966161	C	G
4	chr4:17966335:G:A	0	17966335	A	G
4	chr4:17968075:T:C	0	17968075	C	T
4	chr4:17968640:C:T	0	17968640	T	C
4	chr4:17968703:A:T	0	17968703	T	A
4	chr4:17969515:A:G	0	17969515	G	A
4	chr4:17970455:C:A	0	17970455	A	C
4	chr4:17970749:G:A	0	17970749	A	G
4	chr4:17971548:G:C	0	17971548	C	G
4	chr4:17972075:T:C	0	17972075	C	T
4	chr4:17972276:C:G	0	17972276	G	C
4	chr4:17972511:A:T	0	17972511	T	A
4	chr4:17972558:A:G	0	17972558	G	A
4	chr4:17972596:A:G	0	17972596	G	A
4	chr4:17973980:C:T	0	17973980	T	C
4	chr4:17974703:A:G	0	17974703	G	A
4	chr4:17975156:A:G	0	17975156	G	A
4	chr4:17975729:T:C	0	17975729	C	T
4	chr4:17975888:T:C	0	17975888	C	T
4	chr4:17975912:A:C	0	17975912	C	A
4	chr4:17978206:T:C	0	17978206	C	T
4	chr4:17981432:G:A	0	17981432	A	G
4	chr4:17982654:T:C	0	17982654	C	T
4	chr4:17982693:A:C	0	17982693	C	A
4	chr4:17983219:G:T	0	17983219	T	G
4	chr4:17983251:C:G	0	17983251	G	C
4	chr4:17983566:T:C	0	17983566	C	T
4	chr4:17983588:T:G	0	17983588	G	T
4	chr4:17984899:C:T	0	17984899	T	C
4	chr4:17985050:G:A	0	17985050	A	G
4	chr4:17985240:T:C	0	17985240	C	T
4	chr4:17985981:C:T	0	17985981	T	C
4	chr4:17986518:A:G	0	17986518	G	A
4	chr4:17988629:ATT:A	0	17988629	A	ATT
4	chr4:17989800:C:T	0	17989800	T	C
4	chr4:17990056:T:C	0	17990056	C	T
4	chr4:17990709:A:G	0	17990709	G	A
4	chr4:17991417:A:G	0	17991417	G	A
4	chr4:17991787:A:C	0	17991787	C	A
4	chr4:17991890:CCTCACA:C	0	17991890	C	CCTCACA
4	chr4:17991947:T:C	0	17991947	C	T
4	chr4:17992675:T:C	0	17992675	C	T
4	chr4:17993580:G:T	0	17993580	T	G
4	chr4:17993689:T:C	0	17993689	C	T
4	chr4:17994423:A:G	0	17994423	G	A
4	chr4:17994729:G:GA	0	17994729	GA	G
4	chr4:17995443:G:A	0	17995443	A	G
4	chr4:17995779:A:G	0	17995779	G	A
4	chr4:17995918:T:C	0	17995918	C	T
4	chr4:17996420:C:T	0	17996420	T	C
4	chr4:17996803:C:A	0	17996803	A	C
4	chr4:17997219:A:G	0	17997219	G	A
4	chr4:17997346:G:A	0	17997346	A	G
4	chr4:18000960:C:T	0	18000960	T	C
4	chr4:18001293:AATAG:A	0	18001293	A	AATAG
4	chr4:18002189:T:C	0	18002189	C	T
4	chr4:18002295:A:T	0	18002295	T	A
4	chr4:18002391:G:A	0	18002391	A	G
4	chr4:18002467:T:C	0	18002467	C	T
4	chr4:18003023:A:G	0	18003023	G	A
4	chr4:18003396:A:C	0	18003396	C	A
4	chr4:18004074:C:G	0	18004074	G	C
4	chr4:18004343:A:G	0	18004343	G	A
4	chr4:18004429:A:G	0	18004429	G	A
4	chr4:18004466:G:A	0	18004466	A	G
4	chr4:18005328:C:T	0	18005328	T	C
4	chr4:18005812:C:G	0	18005812	G	C
4	chr4:18006138:A:C	0	18006138	C	A
4	chr4:18006576:A:C	0	18006576	C	A
4	chr4:18006609:A:G	0	18006609	G	A
4	chr4:18007865:A:G	0	18007865	G	A
4	chr4:18008336:G:A	0	18008336	A	G
4	chr4:18008635:T:C	0	18008635	C	T
4	chr4:18008761:A:G	0	18008761	G	A
4	chr4:18009337:G:A	0	18009337	A	G
4	chr4:18009579:A:G	0	18009579	G	A
4	chr4:18010113:C:A	0	18010113	A	C
4	chr4:18010237:TTTAC:T	0	18010237	T	TTTAC
4	chr4:18010646:CTGT:C	0	18010646	C	CTGT
4	chr4:18010650:A:AC	0	18010650	AC	A
4	chr4:18010831:T:C	0	18010831	C	T
4	chr4:18010973:A:G	0	18010973	G	A
4	chr4:18011152:T:A	0	18011152	A	T
4	chr4:18012016:T:C	0	18012016	C	T
4	chr4:18013180:G:GT	0	18013180	GT	G
4	chr4:18014569:A:G	0	18014569	G	A
4	chr4:18015254:A:G	0	18015254	G	A
4	chr4:18016177:C:CATA	0	18016177	CATA	C
4	chr4:18016315:A:T	0	18016315	T	A
4	chr4:18016613:T:C	0	18016613	C	T
4	chr4:18016817:G:T	0	18016817	T	G
4	chr4:18017402:T:C	0	18017402	C	T
4	chr4:18017790:C:T	0	18017790	T	C
4	chr4:18017949:C:T	0	18017949	T	C
4	chr4:18021069:T:C	0	18021069	C	T
4	chr4:18022408:C:G	0	18022408	G	C
4	chr4:18022498:C:T	0	18022498	T	C
4	chr4:18023182:C:CTTCT	0	18023182	CTTCT	C
4	chr4:18023406:G:A	0	18023406	A	G
4	chr4:18023745:T:A	0	18023745	A	T
4	chr4:18023861:G:A	0	18023861	A	G
4	chr4:18025344:T:C	0	18025344	C	T
4	chr4:18025612:T:C	0	18025612	C	T
4	chr4:18025616:C:T	0	18025616	T	C
4	chr4:18025661:A:T	0	18025661	T	A
4	chr4:18026073:G:A	0	18026073	A	G
4	chr4:18026728:G:A	0	18026728	A	G
4	chr4:18027364:G:A	0	18027364	A	G
4	chr4:18027477:G:A	0	18027477	A	G
4	chr4:18027542:A:G	0	18027542	G	A
4	chr4:18027676:C:T	0	18027676	T	C
4	chr4:18028541:G:A	0	18028541	A	G
4	chr4:18028659:T:C	0	18028659	C	T
4	chr4:18029230:C:T	0	18029230	T	C
4	chr4:18030076:A:C	0	18030076	C	A
4	chr4:18030796:G:A	0	18030796	A	G
4	chr4:18030870:G:A	0	18030870	A	G
4	chr4:18031865:T:C	0	18031865	C	T
4	chr4:18033981:C:T	0	18033981	T	C
4	chr4:18034651:A:C	0	18034651	C	A
4	chr4:18035170:G:A	0	18035170	A	G
4	chr4:18035427:C:T	0	18035427	T	C
4	chr4:18035512:G:A	0	18035512	A	G
4	chr4:18035608:C:T	0	18035608	T	C
4	chr4:18036177:A:G	0	18036177	G	A
4	chr4:18036381:G:T	0	18036381	T	G
4	chr4:18037019:A:G	0	18037019	G	A
4	chr4:18037600:T:TG	0	18037600	TG	T
4	chr4:18038201:T:C	0	18038201	C	T
4	chr4:18038264:T:C	0	18038264	C	T
4	chr4:18038824:C:T	0	18038824	T	C
4	chr4:18039138:G:A	0	18039138	A	G
4	chr4:18040505:A:G	0	18040505	G	A
4	chr4:18040564:C:T	0	18040564	T	C
4	chr4:18041586:G:A	0	18041586	A	G
4	chr4:18042299:C:T	0	18042299	T	C
4	chr4:18042420:G:A	0	18042420	A	G
4	chr4:18042734:C:T	0	18042734	T	C
4	chr4:18044665:A:T	0	18044665	T	A
4	chr4:18044876:A:G	0	18044876	G	A
4	chr4:18045002:G:T	0	18045002	T	G
4	chr4:18045329:A:G	0	18045329	G	A
4	chr4:18045778:G:A	0	18045778	A	G
4	chr4:18047093:AAAGAG:A	0	18047093	A	AAAGAG
4	chr4:18047534:C:T	0	18047534	T	C
4	chr4:18047566:G:T	0	18047566	T	G
4	chr4:18047593:T:C	0	18047593	C	T
4	chr4:18047712:A:G	0	18047712	G	A
4	chr4:18048366:T:A	0	18048366	A	T
4	chr4:18048395:T:G	0	18048395	G	T
4	chr4:18049400:C:T	0	18049400	T	C
4	chr4:18049892:T:C	0	18049892	C	T
4	chr4:18050421:G:A	0	18050421	A	G
4	chr4:18050493:TGAACCCAG:T	0	18050493	T	TGAACCCAG
4	chr4:18051424:C:T	0	18051424	T	C
4	chr4:18052075:C:T	0	18052075	T	C
4	chr4:18053516:G:C	0	18053516	C	G
4	chr4:18053877:G:T	0	18053877	T	G
4	chr4:18054226:T:C	0	18054226	C	T
4	chr4:18054517:C:T	0	18054517	T	C
4	chr4:18056998:G:A	0	18056998	A	G
4	chr4:18059141:G:A	0	18059141	A	G
4	chr4:18059210:T:C	0	18059210	C	T
4	chr4:18059292:C:T	0	18059292	T	C
4	chr4:18059569:G:A	0	18059569	A	G
4	chr4:18060082:A:C	0	18060082	C	A
4	chr4:18060414:C:T	0	18060414	T	C
4	chr4:18060832:A:G	0	18060832	G	A
4	chr4:18061104:TTAAG:T	0	18061104	T	TTAAG
4	chr4:18061116:A:T	0	18061116	T	A
4	chr4:18062448:C:T	0	18062448	T	C
4	chr4:18062613:A:G	0	18062613	G	A
4	chr4:18062912:T:C	0	18062912	C	T
4	chr4:18063257:A:G	0	18063257	G	A
4	chr4:18063861:C:T	0	18063861	T	C
4	chr4:18064548:T:C	0	18064548	C	T
4	chr4:18064723:C:T	0	18064723	T	C
4	chr4:18065705:C:T	0	18065705	T	C
4	chr4:18067078:G:A	0	18067078	A	G
4	chr4:18067539:A:G	0	18067539	G	A
4	chr4:18067563:A:G	0	18067563	G	A
4	chr4:18067621:C:T	0	18067621	T	C
4	chr4:18067697:T:A	0	18067697	A	T
4	chr4:18067973:C:T	0	18067973	T	C
4	chr4:18069742:C:T	0	18069742	T	C
4	chr4:18069866:G:A	0	18069866	A	G
4	chr4:18070301:G:A	0	18070301	A	G
4	chr4:18070877:C:T	0	18070877	T	C
4	chr4:18071008:C:T	0	18071008	T	C
4	chr4:18072030:AC:A	0	18072030	A	AC
4	chr4:18072320:T:C	0	18072320	C	T
4	chr4:18072721:C:T	0	18072721	T	C
4	chr4:18074319:C:T	0	18074319	T	C
4	chr4:18075004:G:C	0	18075004	C	G
4	chr4:18075585:G:A	0	18075585	A	G
4	chr4:18076510:C:T	0	18076510	T	C
4	chr4:18077069:C:T	0	18077069	T	C
4	chr4:18077439:A:G	0	18077439	G	A
4	chr4:18077894:G:A	0	18077894	A	G
4	chr4:18080134:G:A	0	18080134	A	G
4	chr4:18081459:A:G	0	18081459	G	A
4	chr4:18082664:A:AG	0	18082664	AG	A
4	chr4:18082752:TA:T	0	18082752	T	TA
4	chr4:18083307:G:C	0	18083307	C	G
4	chr4:18083311:G:T	0	18083311	T	G
4	chr4:18083420:G:A	0	18083420	A	G
4	chr4:18084071:C:T	0	18084071	T	C
4	chr4:18084072:G:A	0	18084072	A	G
4	chr4:18084581:A:G	0	18084581	G	A
4	chr4:18084695:T:A	0	18084695	A	T
4	chr4:18084759:C:T	0	18084759	T	C
4	chr4:18086192:T:C	0	18086192	C	T
4	chr4:18086778:A:G	0	18086778	G	A
4	chr4:18090417:C:T	0	18090417	T	C
4	chr4:18090729:A:G	0	18090729	G	A
4	chr4:18090980:A:G	0	18090980	G	A
4	chr4:18091192:G:A	0	18091192	A	G
4	chr4:18092596:A:G	0	18092596	G	A
4	chr4:18092931:T:C	0	18092931	C	T
4	chr4:18093110:T:C	0	18093110	C	T
4	chr4:18093204:A:G	0	18093204	G	A
4	chr4:18093230:C:T	0	18093230	T	C
4	chr4:18093265:C:A	0	18093265	A	C
4	chr4:18093370:G:T	0	18093370	T	G
4	chr4:18095325:A:G	0	18095325	G	A
4	chr4:18095541:A:G	0	18095541	G	A
4	chr4:18095904:T:A	0	18095904	A	T
4	chr4:18096962:A:G	0	18096962	G	A
4	chr4:18097347:T:A	0	18097347	A	T
4	chr4:18098278:G:A	0	18098278	A	G
4	chr4:18099208:A:G	0	18099208	G	A
4	chr4:18099250:C:T	0	18099250	T	C
4	chr4:18099653:A:G	0	18099653	G	A
4	chr4:18100593:C:T	0	18100593	T	C
4	chr4:18102222:G:A	0	18102222	A	G
4	chr4:18105043:G:A	0	18105043	A	G
4	chr4:18106316:T:A	0	18106316	A	T
4	chr4:18108827:C:T	0	18108827	T	C
4	chr4:18109436:A:G	0	18109436	G	A
4	chr4:18109506:A:G	0	18109506	G	A
4	chr4:18109710:T:C	0	18109710	C	T
4	chr4:18109914:A:T	0	18109914	T	A
4	chr4:18110200:C:T	0	18110200	T	C
4	chr4:18110327:G:A	0	18110327	A	G
4	chr4:18110962:G:A	0	18110962	A	G
4	chr4:18114841:A:C	0	18114841	C	A
4	chr4:18114849:C:A	0	18114849	A	C
4	chr4:18114908:C:T	0	18114908	T	C
4	chr4:18114964:G:T	0	18114964	T	G
4	chr4:18117261:A:T	0	18117261	T	A
4	chr4:18117460:A:G	0	18117460	G	A
4	chr4:18118006:G:A	0	18118006	A	G
4	chr4:18119787:C:T	0	18119787	T	C
4	chr4:18119793:A:G	0	18119793	G	A
4	chr4:18120899:G:A	0	18120899	A	G
4	chr4:18121733:G:A	0	18121733	A	G
4	chr4:18121780:C:G	0	18121780	G	C
4	chr4:18123063:G:A	0	18123063	A	G
4	chr4:18123104:T:C	0	18123104	C	T
4	chr4:18123168:T:C	0	18123168	C	T
4	chr4:18123286:T:G	0	18123286	G	T
4	chr4:18123324:G:T	0	18123324	T	G
4	chr4:18124035:C:T	0	18124035	T	C
4	chr4:18124261:C:G	0	18124261	G	C
4	chr4:18124571:A:T	0	18124571	T	A
4	chr4:18124579:C:T	0	18124579	T	C
4	chr4:18124700:G:A	0	18124700	A	G
4	chr4:18124963:A:G	0	18124963	G	A
4	chr4:18125212:C:A	0	18125212	A	C
4	chr4:18125246:T:G	0	18125246	G	T
4	chr4:18125391:T:C	0	18125391	C	T
4	chr4:18126352:G:A	0	18126352	A	G
4	chr4:18126625:T:C	0	18126625	C	T
4	chr4:18126626:A:G	0	18126626	G	A
4	chr4:18126657:A:G	0	18126657	G	A
4	chr4:18127018:G:A	0	18127018	A	G
4	chr4:18128100:C:T	0	18128100	T	C
4	chr4:18130310:A:G	0	18130310	G	A
4	chr4:18131009:C:T	0	18131009	T	C
4	chr4:18131639:T:C	0	18131639	C	T
4	chr4:18134162:C:T	0	18134162	T	C
4	chr4:18136121:T:C	0	18136121	C	T
4	chr4:18136194:T:C	0	18136194	C	T
4	chr4:18138558:G:A	0	18138558	A	G
4	chr4:18139147:C:T	0	18139147	T	C
4	chr4:18140134:T:G	0	18140134	G	T
4	chr4:18140585:TGAA:T	0	18140585	T	TGAA
4	chr4:18141757:G:A	0	18141757	A	G
4	chr4:18144417:TA:T	0	18144417	T	TA
4	chr4:18145389:TC:T	0	18145389	T	TC
4	chr4:18145528:T:C	0	18145528	C	T
4	chr4:18146274:G:T	0	18146274	T	G
4	chr4:18146659:C:T	0	18146659	T	C
4	chr4:18146841:A:G	0	18146841	G	A
4	chr4:18147001:G:A	0	18147001	A	G
4	chr4:18147209:A:G	0	18147209	G	A
4	chr4:18147371:T:C	0	18147371	C	T
4	chr4:18147708:A:T	0	18147708	T	A
4	chr4:18148947:G:A	0	18148947	A	G
4	chr4:18149418:G:C	0	18149418	C	G
4	chr4:18150624:G:A	0	18150624	A	G
4	chr4:18151113:C:T	0	18151113	T	C
4	chr4:18151436:G:A	0	18151436	A	G
4	chr4:18152021:A:G	0	18152021	G	A
4	chr4:18152669:T:C	0	18152669	C	T
4	chr4:18152795:A:C	0	18152795	C	A
4	chr4:18152973:T:A	0	18152973	A	T
4	chr4:18153363:A:G	0	18153363	G	A
4	chr4:18153811:C:T	0	18153811	T	C
4	chr4:18154033:AT:A	0	18154033	A	AT
4	chr4:18154231:G:A	0	18154231	A	G
4	chr4:18154629:A:G	0	18154629	G	A
4	chr4:18155661:C:A	0	18155661	A	C
4	chr4:18156151:A:T	0	18156151	T	A
4	chr4:18156186:C:T	0	18156186	T	C
4	chr4:18157414:C:G	0	18157414	G	C
4	chr4:18157555:C:G	0	18157555	G	C
4	chr4:18158275:C:G	0	18158275	G	C
4	chr4:18158287:G:C	0	18158287	C	G
4	chr4:18158485:A:G	0	18158485	G	A
4	chr4:18158819:G:T	0	18158819	T	G
4	chr4:18158963:C:A	0	18158963	A	C
4	chr4:18159956:A:T	0	18159956	T	A
4	chr4:18160481:A:C	0	18160481	C	A
4	chr4:18160933:G:A	0	18160933	A	G
4	chr4:18161366:G:T	0	18161366	T	G
4	chr4:18161758:G:A	0	18161758	A	G
4	chr4:18162154:C:G	0	18162154	G	C
4	chr4:18162176:T:A	0	18162176	A	T
4	chr4:18163703:T:C	0	18163703	C	T
4	chr4:18164176:T:C	0	18164176	C	T
4	chr4:18164477:T:C	0	18164477	C	T
4	chr4:18164606:AT:A	0	18164606	A	AT
4	chr4:18164675:G:A	0	18164675	A	G
4	chr4:18164882:T:C	0	18164882	C	T
4	chr4:18166874:CAA:C	0	18166874	C	CAA
4	chr4:18167261:T:G	0	18167261	G	T
4	chr4:18167275:G:C	0	18167275	C	G
4	chr4:18167278:T:A	0	18167278	A	T
4	chr4:18167476:T:C	0	18167476	C	T
4	chr4:18168030:G:A	0	18168030	A	G
4	chr4:18168194:T:C	0	18168194	C	T
4	chr4:18168204:T:G	0	18168204	G	T
4	chr4:18168299:T:G	0	18168299	G	T
4	chr4:18168737:A:G	0	18168737	G	A
4	chr4:18169250:CT:C	0	18169250	C	CT
4	chr4:18169959:C:T	0	18169959	T	C
4	chr4:18171148:A:G	0	18171148	G	A
4	chr4:18171403:C:T	0	18171403	T	C
4	chr4:18172774:CACAGAAA:C	0	18172774	C	CACAGAAA
4	chr4:18172970:A:G	0	18172970	G	A
4	chr4:18173631:T:C	0	18173631	C	T
4	chr4:18174146:A:G	0	18174146	G	A
4	chr4:18174310:A:G	0	18174310	G	A
4	chr4:18174355:G:A	0	18174355	A	G
4	chr4:18174528:G:A	0	18174528	A	G
4	chr4:18174538:C:G	0	18174538	G	C
4	chr4:18174757:G:C	0	18174757	C	G
4	chr4:18174982:A:G	0	18174982	G	A
4	chr4:18176223:C:T	0	18176223	T	C
4	chr4:18177878:A:C	0	18177878	C	A
4	chr4:18178099:G:A	0	18178099	A	G
4	chr4:18178230:A:C	0	18178230	C	A
4	chr4:18178457:G:A	0	18178457	A	G
4	chr4:18178639:T:C	0	18178639	C	T
4	chr4:18178688:G:A	0	18178688	A	G
4	chr4:18178974:A:G	0	18178974	G	A
4	chr4:18179160:G:C	0	18179160	C	G
4	chr4:18179185:T:C	0	18179185	C	T
4	chr4:18179768:G:T	0	18179768	T	G
4	chr4:18179905:T:C	0	18179905	C	T
4	chr4:18180074:T:A	0	18180074	A	T
4	chr4:18182128:G:A	0	18182128	A	G
4	chr4:18182500:A:G	0	18182500	G	A
4	chr4:18183454:T:C	0	18183454	C	T
4	chr4:18183644:T:C	0	18183644	C	T
4	chr4:18183700:AG:A	0	18183700	A	AG
4	chr4:18184029:C:T	0	18184029	T	C
4	chr4:18184233:G:A	0	18184233	A	G
4	chr4:18186119:G:T	0	18186119	T	G
4	chr4:18187048:C:T	0	18187048	T	C
4	chr4:18187936:A:G	0	18187936	G	A
4	chr4:18190376:A:G	0	18190376	G	A
4	chr4:18190598:A:G	0	18190598	G	A
4	chr4:18191060:C:T	0	18191060	T	C
4	chr4:18191278:C:G	0	18191278	G	C
4	chr4:18191823:A:G	0	18191823	G	A
4	chr4:18191880:T:C	0	18191880	C	T
4	chr4:18192440:C:A	0	18192440	A	C
4	chr4:18192551:T:C	0	18192551	C	T
4	chr4:18193320:C:A	0	18193320	A	C
4	chr4:18193497:C:T	0	18193497	T	C
4	chr4:18193511:C:T	0	18193511	T	C
4	chr4:18194524:T:C	0	18194524	C	T
4	chr4:18194621:C:T	0	18194621	T	C
4	chr4:18194625:C:T	0	18194625	T	C
4	chr4:18195183:T:TCC	0	18195183	TCC	T
4	chr4:18195846:A:G	0	18195846	G	A
4	chr4:18196314:C:T	0	18196314	T	C
4	chr4:18196507:C:T	0	18196507	T	C
4	chr4:18196528:G:A	0	18196528	A	G
4	chr4:18196665:A:T	0	18196665	T	A
4	chr4:18197695:C:T	0	18197695	T	C
4	chr4:18197724:C:G	0	18197724	G	C
4	chr4:18199038:G:T	0	18199038	T	G
4	chr4:18199536:G:A	0	18199536	A	G
4	chr4:18199717:T:C	0	18199717	C	T
4	chr4:18199749:C:G	0	18199749	G	C
4	chr4:18200011:T:C	0	18200011	C	T
4	chr4:18200151:G:A	0	18200151	A	G
4	chr4:18200199:C:T	0	18200199	T	C
4	chr4:18200299:A:G	0	18200299	G	A
4	chr4:18200499:A:G	0	18200499	G	A
4	chr4:18200545:G:T	0	18200545	T	G
4	chr4:18201061:T:C	0	18201061	C	T
4	chr4:18201425:G:A	0	18201425	A	G
4	chr4:18201489:T:C	0	18201489	C	T
4	chr4:18201847:A:G	0	18201847	G	A
4	chr4:18201900:A:G	0	18201900	G	A
4	chr4:18202979:T:C	0	18202979	C	T
4	chr4:18203479:C:T	0	18203479	T	C
4	chr4:18204356:G:T	0	18204356	T	G
4	chr4:18204824:G:A	0	18204824	A	G
4	chr4:18204997:G:A	0	18204997	A	G
4	chr4:18205795:T:C	0	18205795	C	T
4	chr4:18205915:T:G	0	18205915	G	T
4	chr4:18206131:G:A	0	18206131	A	G
4	chr4:18206515:G:A	0	18206515	A	G
4	chr4:18206568:T:G	0	18206568	G	T
4	chr4:18206943:A:G	0	18206943	G	A
4	chr4:18207374:G:T	0	18207374	T	G
4	chr4:18208401:G:A	0	18208401	A	G
4	chr4:18210299:T:C	0	18210299	C	T
4	chr4:18210551:T:C	0	18210551	C	T
4	chr4:18210655:G:T	0	18210655	T	G
4	chr4:18211106:G:A	0	18211106	A	G
4	chr4:18211425:G:A	0	18211425	A	G
4	chr4:18212011:A:G	0	18212011	G	A
4	chr4:18212239:G:A	0	18212239	A	G
4	chr4:18213463:C:T	0	18213463	T	C
4	chr4:18214869:C:T	0	18214869	T	C
4	chr4:18215076:C:T	0	18215076	T	C
4	chr4:18215959:A:G	0	18215959	G	A
4	chr4:18216727:A:G	0	18216727	G	A
4	chr4:18217061:C:T	0	18217061	T	C
4	chr4:18218079:A:G	0	18218079	G	A
4	chr4:18218332:C:T	0	18218332	T	C
4	chr4:18218671:G:C	0	18218671	C	G
4	chr4:18218891:A:G	0	18218891	G	A
4	chr4:18218913:T:C	0	18218913	C	T
4	chr4:18219075:A:G	0	18219075	G	A
4	chr4:18219468:AC:A	0	18219468	A	AC
4	chr4:18219542:A:G	0	18219542	G	A
4	chr4:18220147:T:G	0	18220147	G	T
4	chr4:18220234:G:A	0	18220234	A	G
4	chr4:18220420:C:A	0	18220420	A	C
4	chr4:18220636:C:T	0	18220636	T	C
4	chr4:18220665:A:G	0	18220665	G	A
4	chr4:18220941:T:C	0	18220941	C	T
4	chr4:18220964:C:T	0	18220964	T	C
4	chr4:18221075:G:C	0	18221075	C	G
4	chr4:18221365:G:A	0	18221365	A	G
4	chr4:18221760:C:A	0	18221760	A	C
4	chr4:18221952:G:A	0	18221952	A	G
4	chr4:18222026:G:A	0	18222026	A	G
4	chr4:18222830:G:T	0	18222830	T	G
4	chr4:18222944:A:C	0	18222944	C	A
4	chr4:18223340:A:G	0	18223340	G	A
4	chr4:18224484:A:G	0	18224484	G	A
4	chr4:18224759:G:A	0	18224759	A	G
4	chr4:18225032:C:T	0	18225032	T	C
4	chr4:18225166:C:T	0	18225166	T	C
4	chr4:18225213:AAG:A	0	18225213	A	AAG
4	chr4:18226093:C:T	0	18226093	T	C
4	chr4:18226241:A:T	0	18226241	T	A
4	chr4:18227103:GA:G	0	18227103	G	GA
4	chr4:18227909:G:T	0	18227909	T	G
4	chr4:18228000:A:G	0	18228000	G	A
4	chr4:18229122:C:T	0	18229122	T	C
4	chr4:18229989:T:C	0	18229989	C	T
4	chr4:18230324:A:G	0	18230324	G	A
4	chr4:18230359:T:G	0	18230359	G	T
4	chr4:18230448:C:T	0	18230448	T	C
4	chr4:18230459:C:T	0	18230459	T	C
4	chr4:18230692:T:C	0	18230692	C	T
4	chr4:18230837:T:C	0	18230837	C	T
4	chr4:18231954:T:C	0	18231954	C	T
4	chr4:18233709:T:C	0	18233709	C	T
4	chr4:18234241:A:G	0	18234241	G	A
4	chr4:18235026:C:T	0	18235026	T	C
4	chr4:18235068:G:A	0	18235068	A	G
4	chr4:18235143:C:T	0	18235143	T	C
4	chr4:18235221:C:T	0	18235221	T	C
4	chr4:18236543:A:G	0	18236543	G	A
4	chr4:18236828:C:T	0	18236828	T	C
4	chr4:18237213:T:C	0	18237213	C	T
4	chr4:18237255:A:G	0	18237255	G	A
4	chr4:18237310:G:T	0	18237310	T	G
4	chr4:18237739:TAGTC:T	0	18237739	T	TAGTC
4	chr4:18238180:G:A	0	18238180	A	G
4	chr4:18238940:G:A	0	18238940	A	G
4	chr4:18239151:A:G	0	18239151	G	A
4	chr4:18239903:T:G	0	18239903	G	T
4	chr4:18240280:A:G	0	18240280	G	A
4	chr4:18240497:G:A	0	18240497	A	G
4	chr4:18240974:C:T	0	18240974	T	C
4	chr4:18241909:C:G	0	18241909	G	C
4	chr4:18241974:T:C	0	18241974	C	T
4	chr4:18242163:TC:T	0	18242163	T	TC
4	chr4:18242354:G:A	0	18242354	A	G
4	chr4:18242485:C:T	0	18242485	T	C
4	chr4:18244537:A:G	0	18244537	G	A
4	chr4:18244551:A:G	0	18244551	G	A
4	chr4:18244905:A:G	0	18244905	G	A
4	chr4:18244959:C:T	0	18244959	T	C
4	chr4:18245092:T:G	0	18245092	G	T
4	chr4:18245862:G:GA	0	18245862	GA	G
4	chr4:18246038:C:A	0	18246038	A	C
4	chr4:18246511:C:T	0	18246511	T	C
4	chr4:18246793:A:T	0	18246793	T	A
4	chr4:18247319:C:T	0	18247319	T	C
4	chr4:18248380:A:G	0	18248380	G	A
4	chr4:18248390:T:G	0	18248390	G	T
4	chr4:18248801:G:A	0	18248801	A	G
4	chr4:18249191:G:A	0	18249191	A	G
4	chr4:18249283:T:C	0	18249283	C	T
4	chr4:18249292:G:A	0	18249292	A	G
4	chr4:18249636:G:A	0	18249636	A	G
4	chr4:18250266:T:G	0	18250266	G	T
4	chr4:18250286:A:G	0	18250286	G	A
4	chr4:18250818:C:T	0	18250818	T	C
4	chr4:18251341:A:G	0	18251341	G	A
4	chr4:18251473:G:A	0	18251473	A	G
4	chr4:18254024:C:T	0	18254024	T	C
4	chr4:18254502:A:C	0	18254502	C	A
4	chr4:18255059:A:G	0	18255059	G	A
4	chr4:18255072:G:A	0	18255072	A	G
4	chr4:18255285:T:C	0	18255285	C	T
4	chr4:18255349:G:A	0	18255349	A	G
4	chr4:18255416:A:G	0	18255416	G	A
4	chr4:18255726:G:A	0	18255726	A	G
4	chr4:18256269:T:C	0	18256269	C	T
4	chr4:18256963:G:GTTAAGAAT	0	18256963	GTTAAGAAT	G
4	chr4:18257612:G:A	0	18257612	A	G
4	chr4:18258311:T:C	0	18258311	C	T
4	chr4:18259923:G:A	0	18259923	A	G
4	chr4:18260152:A:G	0	18260152	G	A
4	chr4:18260370:C:T	0	18260370	T	C
4	chr4:18260371:A:G	0	18260371	G	A
4	chr4:18260533:C:A	0	18260533	A	C
4	chr4:18261000:G:A	0	18261000	A	G
4	chr4:18263021:G:A	0	18263021	A	G
4	chr4:18263846:G:A	0	18263846	A	G
4	chr4:18264041:C:T	0	18264041	T	C
4	chr4:18264129:A:G	0	18264129	G	A
4	chr4:18264523:G:C	0	18264523	C	G
4	chr4:18264566:G:A	0	18264566	A	G
4	chr4:18264660:G:A	0	18264660	A	G
4	chr4:18264720:G:A	0	18264720	A	G
4	chr4:18264826:C:G	0	18264826	G	C
4	chr4:18265400:C:T	0	18265400	T	C
4	chr4:18265559:A:T	0	18265559	T	A
4	chr4:18265617:A:G	0	18265617	G	A
4	chr4:18265805:C:T	0	18265805	T	C
4	chr4:18265806:G:A	0	18265806	A	G
4	chr4:18265933:C:A	0	18265933	A	C
4	chr4:18266245:A:G	0	18266245	G	A
4	chr4:18266312:T:A	0	18266312	A	T
4	chr4:18267205:C:T	0	18267205	T	C
4	chr4:18268406:A:G	0	18268406	G	A
4	chr4:18268683:T:TG	0	18268683	TG	T
4	chr4:18268943:C:T	0	18268943	T	C
4	chr4:18269265:A:G	0	18269265	G	A
4	chr4:18269858:A:G	0	18269858	G	A
4	chr4:18269869:A:G	0	18269869	G	A
4	chr4:18269995:C:A	0	18269995	A	C
4	chr4:18271150:C:T	0	18271150	T	C
4	chr4:18271366:A:G	0	18271366	G	A
4	chr4:18272071:AG:A	0	18272071	A	AG
4	chr4:18273124:G:A	0	18273124	A	G
4	chr4:18273304:C:G	0	18273304	G	C
4	chr4:18274467:T:C	0	18274467	C	T
4	chr4:18275023:C:A	0	18275023	A	C
4	chr4:18275505:G:A	0	18275505	A	G
4	chr4:18275690:G:A	0	18275690	A	G
4	chr4:18275786:T:A	0	18275786	A	T
4	chr4:18275997:A:G	0	18275997	G	A
4	chr4:18276093:G:A	0	18276093	A	G
4	chr4:18276360:G:C	0	18276360	C	G
4	chr4:18276789:A:G	0	18276789	G	A
4	chr4:18277221:G:A	0	18277221	A	G
4	chr4:18277259:T:C	0	18277259	C	T
4	chr4:18277646:C:T	0	18277646	T	C
4	chr4:18277679:C:T	0	18277679	T	C
4	chr4:18278045:C:T	0	18278045	T	C
4	chr4:18278346:C:G	0	18278346	G	C
4	chr4:18278476:A:G	0	18278476	G	A
4	chr4:18279303:C:T	0	18279303	T	C
4	chr4:18279852:G:A	0	18279852	A	G
4	chr4:18280599:T:C	0	18280599	C	T
4	chr4:18281404:C:T	0	18281404	T	C
4	chr4:18281714:C:T	0	18281714	T	C
4	chr4:18283124:G:T	0	18283124	T	G
4	chr4:18284852:C:T	0	18284852	T	C
4	chr4:18285233:A:G	0	18285233	G	A
4	chr4:18285264:A:G	0	18285264	G	A
4	chr4:18285271:G:A	0	18285271	A	G
4	chr4:18285360:C:CT	0	18285360	CT	C
4	chr4:18285375:T:C	0	18285375	C	T
4	chr4:18285642:C:A	0	18285642	A	C
4	chr4:18286122:A:G	0	18286122	G	A
4	chr4:18286216:A:C	0	18286216	C	A
4	chr4:18286538:C:T	0	18286538	T	C
4	chr4:18286616:G:A	0	18286616	A	G
4	chr4:18286653:C:T	0	18286653	T	C
4	chr4:18286683:A:G	0	18286683	G	A
4	chr4:18287699:A:G	0	18287699	G	A
4	chr4:18287892:A:T	0	18287892	T	A
4	chr4:18288133:T:C	0	18288133	C	T
4	chr4:18288347:T:C	0	18288347	C	T
4	chr4:18289399:TTA:T	0	18289399	T	TTA
4	chr4:18289764:G:A	0	18289764	A	G
4	chr4:18289852:A:G	0	18289852	G	A
4	chr4:18291265:G:T	0	18291265	T	G
4	chr4:18291281:G:A	0	18291281	A	G
4	chr4:18291521:A:G	0	18291521	G	A
4	chr4:18291799:C:T	0	18291799	T	C
4	chr4:18292027:A:AC	0	18292027	AC	A
4	chr4:18292029:T:A	0	18292029	A	T
4	chr4:18292603:G:C	0	18292603	C	G
4	chr4:18293073:G:A	0	18293073	A	G
4	chr4:18293358:A:T	0	18293358	T	A
4	chr4:18293646:A:G	0	18293646	G	A
4	chr4:18295089:G:A	0	18295089	A	G
4	chr4:18295969:C:T	0	18295969	T	C
4	chr4:18296160:G:A	0	18296160	A	G
4	chr4:18296225:T:C	0	18296225	C	T
4	chr4:18296369:A:G	0	18296369	G	A
4	chr4:18296931:T:C	0	18296931	C	T
4	chr4:18296938:A:C	0	18296938	C	A
4	chr4:18297039:A:G	0	18297039	G	A
4	chr4:18297879:CAG:C	0	18297879	C	CAG
4	chr4:18298381:C:A	0	18298381	A	C
4	chr4:18298958:T:C	0	18298958	C	T
4	chr4:18299046:C:T	0	18299046	T	C
4	chr4:18299676:G:A	0	18299676	A	G
4	chr4:18300618:T:G	0	18300618	G	T
4	chr4:18300998:T:C	0	18300998	C	T
4	chr4:18301982:T:C	0	18301982	C	T
4	chr4:18303052:C:T	0	18303052	T	C
4	chr4:18304319:G:A	0	18304319	A	G
4	chr4:18305174:G:A	0	18305174	A	G
4	chr4:18305850:AT:A	0	18305850	A	AT
4	chr4:18306077:A:C	0	18306077	C	A
4	chr4:18307056:C:T	0	18307056	T	C
4	chr4:18307280:C:G	0	18307280	G	C
4	chr4:18308312:A:G	0	18308312	G	A
4	chr4:18308915:G:A	0	18308915	A	G
4	chr4:18309527:G:A	0	18309527	A	G
4	chr4:18309988:G:A	0	18309988	A	G
4	chr4:18310073:A:G	0	18310073	G	A
4	chr4:18310377:A:G	0	18310377	G	A
4	chr4:18311810:C:G	0	18311810	G	C
4	chr4:18312331:C:T	0	18312331	T	C
4	chr4:18312729:T:C	0	18312729	C	T
4	chr4:18313457:G:A	0	18313457	A	G
4	chr4:18313852:G:C	0	18313852	C	G
4	chr4:18314127:T:C	0	18314127	C	T
4	chr4:18314369:A:G	0	18314369	G	A
4	chr4:18315317:G:A	0	18315317	A	G
4	chr4:18315318:T:C	0	18315318	C	T
4	chr4:18316147:A:G	0	18316147	G	A
4	chr4:18317592:A:G	0	18317592	G	A
4	chr4:18318072:A:G	0	18318072	G	A
4	chr4:18318471:G:A	0	18318471	A	G
4	chr4:18319469:C:T	0	18319469	T	C
4	chr4:18319515:T:A	0	18319515	A	T
4	chr4:18320273:T:C	0	18320273	C	T
4	chr4:18320778:T:G	0	18320778	G	T
4	chr4:18323221:T:C	0	18323221	C	T
4	chr4:18323449:A:T	0	18323449	T	A
4	chr4:18323768:T:G	0	18323768	G	T
4	chr4:18326821:T:C	0	18326821	C	T
4	chr4:18326949:C:T	0	18326949	T	C
4	chr4:18327227:T:A	0	18327227	A	T
4	chr4:18327248:T:C	0	18327248	C	T
4	chr4:18328201:A:G	0	18328201	G	A
4	chr4:18328254:A:G	0	18328254	G	A
4	chr4:18328515:C:G	0	18328515	G	C
4	chr4:18328769:C:T	0	18328769	T	C
4	chr4:18329728:G:A	0	18329728	A	G
4	chr4:18329823:A:G	0	18329823	G	A
4	chr4:18331158:G:A	0	18331158	A	G
4	chr4:18332170:G:A	0	18332170	A	G
4	chr4:18332175:A:G	0	18332175	G	A
4	chr4:18332843:T:A	0	18332843	A	T
4	chr4:18333664:G:A	0	18333664	A	G
4	chr4:18337092:A:G	0	18337092	G	A
4	chr4:18337136:A:G	0	18337136	G	A
4	chr4:18337851:T:C	0	18337851	C	T
4	chr4:18338321:A:T	0	18338321	T	A
4	chr4:18338430:GT:G	0	18338430	G	GT
4	chr4:18341559:A:G	0	18341559	G	A
4	chr4:18343254:C:A	0	18343254	A	C
4	chr4:18343529:G:A	0	18343529	A	G
4	chr4:18344674:C:T	0	18344674	T	C
4	chr4:18345139:T:C	0	18345139	C	T
4	chr4:18345356:T:G	0	18345356	G	T
4	chr4:18345774:C:T	0	18345774	T	C
4	chr4:18346147:G:A	0	18346147	A	G
4	chr4:18346188:G:A	0	18346188	A	G
4	chr4:18346357:G:A	0	18346357	A	G
4	chr4:18348174:GT:G	0	18348174	G	GT
4	chr4:18348666:T:C	0	18348666	C	T
4	chr4:18350275:C:T	0	18350275	T	C
4	chr4:18351414:T:C	0	18351414	C	T
4	chr4:18352001:A:T	0	18352001	T	A
4	chr4:18352525:A:G	0	18352525	G	A
4	chr4:18353247:G:A	0	18353247	A	G
4	chr4:18354054:G:A	0	18354054	A	G
4	chr4:18355507:C:T	0	18355507	T	C
4	chr4:18355600:T:C	0	18355600	C	T
4	chr4:18355827:G:A	0	18355827	A	G
4	chr4:18356132:TAATAC:T	0	18356132	T	TAATAC
4	chr4:18356660:T:C	0	18356660	C	T
4	chr4:18356983:T:C	0	18356983	C	T
4	chr4:18358075:A:G	0	18358075	G	A
4	chr4:18358229:T:C	0	18358229	C	T
4	chr4:18358983:T:C	0	18358983	C	T
4	chr4:18359327:T:G	0	18359327	G	T
4	chr4:18360700:T:C	0	18360700	C	T
4	chr4:18360826:G:A	0	18360826	A	G
4	chr4:18361064:G:A	0	18361064	A	G
4	chr4:18361145:G:A	0	18361145	A	G
4	chr4:18361395:T:G	0	18361395	G	T
4	chr4:18361415:C:T	0	18361415	T	C
4	chr4:18361840:G:A	0	18361840	A	G
4	chr4:18362650:G:A	0	18362650	A	G
4	chr4:18362890:T:C	0	18362890	C	T
4	chr4:18364945:TGTAA:T	0	18364945	T	TGTAA
4	chr4:18365595:A:G	0	18365595	G	A
4	chr4:18365630:G:T	0	18365630	T	G
4	chr4:18365761:A:T	0	18365761	T	A
4	chr4:18366794:G:T	0	18366794	T	G
4	chr4:18367637:C:G	0	18367637	G	C
4	chr4:18368499:T:G	0	18368499	G	T
4	chr4:18368607:G:C	0	18368607	C	G
4	chr4:18368727:C:G	0	18368727	G	C
4	chr4:18368977:G:A	0	18368977	A	G
4	chr4:18370122:G:A	0	18370122	A	G
4	chr4:18370366:C:G	0	18370366	G	C
4	chr4:18370748:A:G	0	18370748	G	A
4	chr4:18370941:A:G	0	18370941	G	A
4	chr4:18371007:C:A	0	18371007	A	C
4	chr4:18371525:A:T	0	18371525	T	A
4	chr4:18371712:A:G	0	18371712	G	A
4	chr4:18372340:G:A	0	18372340	A	G
4	chr4:18372873:G:A	0	18372873	A	G
4	chr4:18373502:T:C	0	18373502	C	T
4	chr4:18373902:A:G	0	18373902	G	A
4	chr4:18376026:T:C	0	18376026	C	T
4	chr4:18377169:G:A	0	18377169	A	G
4	chr4:18377583:A:C	0	18377583	C	A
4	chr4:18379718:T:C	0	18379718	C	T
4	chr4:18379750:A:C	0	18379750	C	A
4	chr4:18379858:T:G	0	18379858	G	T
4	chr4:18380412:C:T	0	18380412	T	C
4	chr4:18380589:T:G	0	18380589	G	T
4	chr4:18381336:G:T	0	18381336	T	G
4	chr4:18383890:G:A	0	18383890	A	G
4	chr4:18386941:C:A	0	18386941	A	C
4	chr4:18387194:G:T	0	18387194	T	G
4	chr4:18387198:T:C	0	18387198	C	T
4	chr4:18387474:A:G	0	18387474	G	A
4	chr4:18387477:C:T	0	18387477	T	C
4	chr4:18387526:G:C	0	18387526	C	G
4	chr4:18389009:A:T	0	18389009	T	A
4	chr4:18389706:ATTCTCCTAAATT:A	0	18389706	A	ATTCTCCTAAATT
4	chr4:18390894:T:A	0	18390894	A	T
4	chr4:18391151:A:G	0	18391151	G	A
4	chr4:18393905:A:G	0	18393905	G	A
4	chr4:18394398:A:G	0	18394398	G	A
4	chr4:18394698:A:G	0	18394698	G	A
4	chr4:18394706:A:G	0	18394706	G	A
4	chr4:18396866:A:G	0	18396866	G	A
4	chr4:18398041:T:TA	0	18398041	TA	T
4	chr4:18398561:T:C	0	18398561	C	T
4	chr4:18399989:C:T	0	18399989	T	C
4	chr4:18400100:A:G	0	18400100	G	A
4	chr4:18400517:A:G	0	18400517	G	A
4	chr4:18400806:C:T	0	18400806	T	C
4	chr4:18400841:G:A	0	18400841	A	G
4	chr4:18401240:T:C	0	18401240	C	T
4	chr4:18402514:C:G	0	18402514	G	C
4	chr4:18403140:A:C	0	18403140	C	A
4	chr4:18403268:G:C	0	18403268	C	G
4	chr4:18403631:G:A	0	18403631	A	G
4	chr4:18404353:T:G	0	18404353	G	T
4	chr4:18405504:A:C	0	18405504	C	A
4	chr4:18406947:G:T	0	18406947	T	G
4	chr4:18407297:T:C	0	18407297	C	T
4	chr4:18407660:T:A	0	18407660	A	T
4	chr4:18408251:A:G	0	18408251	G	A
4	chr4:18409436:C:T	0	18409436	T	C
4	chr4:18410234:A:G	0	18410234	G	A
4	chr4:18410796:C:A	0	18410796	A	C
4	chr4:18411412:TAAG:T	0	18411412	T	TAAG
4	chr4:18414173:C:A	0	18414173	A	C
4	chr4:18414963:G:T	0	18414963	T	G
4	chr4:18415515:A:G	0	18415515	G	A
4	chr4:18415555:A:G	0	18415555	G	A
4	chr4:18416590:T:A	0	18416590	A	T
4	chr4:18418403:A:G	0	18418403	G	A
4	chr4:18418638:G:A	0	18418638	A	G
4	chr4:18418823:G:A	0	18418823	A	G
4	chr4:18420175:A:G	0	18420175	G	A
4	chr4:18420707:G:C	0	18420707	C	G
4	chr4:18421270:T:C	0	18421270	C	T
4	chr4:18422209:C:G	0	18422209	G	C
4	chr4:18422771:C:T	0	18422771	T	C
4	chr4:18424019:C:T	0	18424019	T	C
4	chr4:18424557:T:C	0	18424557	C	T
4	chr4:18425903:G:A	0	18425903	A	G
4	chr4:18426007:A:G	0	18426007	G	A
4	chr4:18429580:A:G	0	18429580	G	A
4	chr4:18429632:C:T	0	18429632	T	C
4	chr4:18430422:G:A	0	18430422	A	G
```
