## Supplementary material for "Characterization of shared and ancestry-specific signals driving complex traits using multi-ancestry fine-mapping": s1_remaining_snps.pvar

```
##FILTER=<ID=PASS,Description="All filters passed">
##reference=ftp://ftp.1000genomes.ebi.ac.uk//vol1/ftp/technical/reference/phase2_reference_assembly_sequence/hs37d5.fa.gz
##contig=<ID=4,assembly=b37,length=191154276>
##ALT=<ID=CNV,Description="Copy Number Polymorphism">
##ALT=<ID=DEL,Description="Deletion">
##ALT=<ID=DUP,Description="Duplication">
##ALT=<ID=INS:ME:ALU,Description="Insertion of ALU element">
##ALT=<ID=INS:ME:LINE1,Description="Insertion of LINE1 element">
##ALT=<ID=INS:ME:SVA,Description="Insertion of SVA element">
##ALT=<ID=INS:MT,Description="Nuclear Mitochondrial Insertion">
##ALT=<ID=INV,Description="Inversion">
##ALT=<ID=CN0,Description="Copy number allele: 0 copies">
##ALT=<ID=CN1,Description="Copy number allele: 1 copy">
##ALT=<ID=CN2,Description="Copy number allele: 2 copies">
##ALT=<ID=CN3,Description="Copy number allele: 3 copies">
##ALT=<ID=CN4,Description="Copy number allele: 4 copies">
##ALT=<ID=CN5,Description="Copy number allele: 5 copies">
##ALT=<ID=CN6,Description="Copy number allele: 6 copies">
##ALT=<ID=CN7,Description="Copy number allele: 7 copies">
##ALT=<ID=CN8,Description="Copy number allele: 8 copies">
##ALT=<ID=CN9,Description="Copy number allele: 9 copies">
##ALT=<ID=CN10,Description="Copy number allele: 10 copies">
##ALT=<ID=CN11,Description="Copy number allele: 11 copies">
##ALT=<ID=CN12,Description="Copy number allele: 12 copies">
##ALT=<ID=CN13,Description="Copy number allele: 13 copies">
##ALT=<ID=CN14,Description="Copy number allele: 14 copies">
##ALT=<ID=CN15,Description="Copy number allele: 15 copies">
##ALT=<ID=CN16,Description="Copy number allele: 16 copies">
##ALT=<ID=CN17,Description="Copy number allele: 17 copies">
##ALT=<ID=CN18,Description="Copy number allele: 18 copies">
##ALT=<ID=CN19,Description="Copy number allele: 19 copies">
##ALT=<ID=CN20,Description="Copy number allele: 20 copies">
##ALT=<ID=CN21,Description="Copy number allele: 21 copies">
##ALT=<ID=CN22,Description="Copy number allele: 22 copies">
##ALT=<ID=CN23,Description="Copy number allele: 23 copies">
##ALT=<ID=CN24,Description="Copy number allele: 24 copies">
##ALT=<ID=CN25,Description="Copy number allele: 25 copies">
##ALT=<ID=CN26,Description="Copy number allele: 26 copies">
##ALT=<ID=CN27,Description="Copy number allele: 27 copies">
##ALT=<ID=CN28,Description="Copy number allele: 28 copies">
##ALT=<ID=CN29,Description="Copy number allele: 29 copies">
##ALT=<ID=CN30,Description="Copy number allele: 30 copies">
##ALT=<ID=CN31,Description="Copy number allele: 31 copies">
##ALT=<ID=CN32,Description="Copy number allele: 32 copies">
##ALT=<ID=CN33,Description="Copy number allele: 33 copies">
##ALT=<ID=CN34,Description="Copy number allele: 34 copies">
##ALT=<ID=CN35,Description="Copy number allele: 35 copies">
##ALT=<ID=CN36,Description="Copy number allele: 36 copies">
##ALT=<ID=CN37,Description="Copy number allele: 37 copies">
##ALT=<ID=CN38,Description="Copy number allele: 38 copies">
##ALT=<ID=CN39,Description="Copy number allele: 39 copies">
##ALT=<ID=CN40,Description="Copy number allele: 40 copies">
##ALT=<ID=CN41,Description="Copy number allele: 41 copies">
##ALT=<ID=CN42,Description="Copy number allele: 42 copies">
##ALT=<ID=CN43,Description="Copy number allele: 43 copies">
##ALT=<ID=CN44,Description="Copy number allele: 44 copies">
##ALT=<ID=CN45,Description="Copy number allele: 45 copies">
##ALT=<ID=CN46,Description="Copy number allele: 46 copies">
##ALT=<ID=CN47,Description="Copy number allele: 47 copies">
##ALT=<ID=CN48,Description="Copy number allele: 48 copies">
##ALT=<ID=CN49,Description="Copy number allele: 49 copies">
##ALT=<ID=CN50,Description="Copy number allele: 50 copies">
##ALT=<ID=CN51,Description="Copy number allele: 51 copies">
##ALT=<ID=CN52,Description="Copy number allele: 52 copies">
##ALT=<ID=CN53,Description="Copy number allele: 53 copies">
##ALT=<ID=CN54,Description="Copy number allele: 54 copies">
##ALT=<ID=CN55,Description="Copy number allele: 55 copies">
##ALT=<ID=CN56,Description="Copy number allele: 56 copies">
##ALT=<ID=CN57,Description="Copy number allele: 57 copies">
##ALT=<ID=CN58,Description="Copy number allele: 58 copies">
##ALT=<ID=CN59,Description="Copy number allele: 59 copies">
##ALT=<ID=CN60,Description="Copy number allele: 60 copies">
##ALT=<ID=CN61,Description="Copy number allele: 61 copies">
##ALT=<ID=CN62,Description="Copy number allele: 62 copies">
##ALT=<ID=CN63,Description="Copy number allele: 63 copies">
##ALT=<ID=CN64,Description="Copy number allele: 64 copies">
##ALT=<ID=CN65,Description="Copy number allele: 65 copies">
##ALT=<ID=CN66,Description="Copy number allele: 66 copies">
##ALT=<ID=CN67,Description="Copy number allele: 67 copies">
##ALT=<ID=CN68,Description="Copy number allele: 68 copies">
##ALT=<ID=CN69,Description="Copy number allele: 69 copies">
##ALT=<ID=CN70,Description="Copy number allele: 70 copies">
##ALT=<ID=CN71,Description="Copy number allele: 71 copies">
##ALT=<ID=CN72,Description="Copy number allele: 72 copies">
##ALT=<ID=CN73,Description="Copy number allele: 73 copies">
##ALT=<ID=CN74,Description="Copy number allele: 74 copies">
##ALT=<ID=CN75,Description="Copy number allele: 75 copies">
##ALT=<ID=CN76,Description="Copy number allele: 76 copies">
##ALT=<ID=CN77,Description="Copy number allele: 77 copies">
##ALT=<ID=CN78,Description="Copy number allele: 78 copies">
##ALT=<ID=CN79,Description="Copy number allele: 79 copies">
##ALT=<ID=CN80,Description="Copy number allele: 80 copies">
##ALT=<ID=CN81,Description="Copy number allele: 81 copies">
##ALT=<ID=CN82,Description="Copy number allele: 82 copies">
##ALT=<ID=CN83,Description="Copy number allele: 83 copies">
##ALT=<ID=CN84,Description="Copy number allele: 84 copies">
##ALT=<ID=CN85,Description="Copy number allele: 85 copies">
##ALT=<ID=CN86,Description="Copy number allele: 86 copies">
##ALT=<ID=CN87,Description="Copy number allele: 87 copies">
##ALT=<ID=CN88,Description="Copy number allele: 88 copies">
##ALT=<ID=CN89,Description="Copy number allele: 89 copies">
##ALT=<ID=CN90,Description="Copy number allele: 90 copies">
##ALT=<ID=CN91,Description="Copy number allele: 91 copies">
##ALT=<ID=CN92,Description="Copy number allele: 92 copies">
##ALT=<ID=CN93,Description="Copy number allele: 93 copies">
##ALT=<ID=CN94,Description="Copy number allele: 94 copies">
##ALT=<ID=CN95,Description="Copy number allele: 95 copies">
##ALT=<ID=CN96,Description="Copy number allele: 96 copies">
##ALT=<ID=CN97,Description="Copy number allele: 97 copies">
##ALT=<ID=CN98,Description="Copy number allele: 98 copies">
##ALT=<ID=CN99,Description="Copy number allele: 99 copies">
##ALT=<ID=CN100,Description="Copy number allele: 100 copies">
##ALT=<ID=CN101,Description="Copy number allele: 101 copies">
##ALT=<ID=CN102,Description="Copy number allele: 102 copies">
##ALT=<ID=CN103,Description="Copy number allele: 103 copies">
##ALT=<ID=CN104,Description="Copy number allele: 104 copies">
##ALT=<ID=CN105,Description="Copy number allele: 105 copies">
##ALT=<ID=CN106,Description="Copy number allele: 106 copies">
##ALT=<ID=CN107,Description="Copy number allele: 107 copies">
##ALT=<ID=CN108,Description="Copy number allele: 108 copies">
##ALT=<ID=CN109,Description="Copy number allele: 109 copies">
##ALT=<ID=CN110,Description="Copy number allele: 110 copies">
##ALT=<ID=CN111,Description="Copy number allele: 111 copies">
##ALT=<ID=CN112,Description="Copy number allele: 112 copies">
##ALT=<ID=CN113,Description="Copy number allele: 113 copies">
##ALT=<ID=CN114,Description="Copy number allele: 114 copies">
##ALT=<ID=CN115,Description="Copy number allele: 115 copies">
##ALT=<ID=CN116,Description="Copy number allele: 116 copies">
##ALT=<ID=CN117,Description="Copy number allele: 117 copies">
##ALT=<ID=CN118,Description="Copy number allele: 118 copies">
##ALT=<ID=CN119,Description="Copy number allele: 119 copies">
##ALT=<ID=CN120,Description="Copy number allele: 120 copies">
##ALT=<ID=CN121,Description="Copy number allele: 121 copies">
##ALT=<ID=CN122,Description="Copy number allele: 122 copies">
##ALT=<ID=CN123,Description="Copy number allele: 123 copies">
##ALT=<ID=CN124,Description="Copy number allele: 124 copies">
##INFO=<ID=CIEND,Number=2,Type=Integer,Description="Confidence interval around END for imprecise variants">
##INFO=<ID=CIPOS,Number=2,Type=Integer,Description="Confidence interval around POS for imprecise variants">
##INFO=<ID=CS,Number=1,Type=String,Description="Source call set.">
##INFO=<ID=END,Number=1,Type=Integer,Description="End coordinate of this variant">
##INFO=<ID=IMPRECISE,Number=0,Type=Flag,Description="Imprecise structural variation">
##INFO=<ID=MC,Number=.,Type=String,Description="Merged calls.">
##INFO=<ID=MEINFO,Number=4,Type=String,Description="Mobile element info of the form NAME,START,END<POLARITY; If there is only 5' OR 3' support for this call, will be NULL NULL for START and END">
##INFO=<ID=MEND,Number=1,Type=Integer,Description="Mitochondrial end coordinate of inserted sequence">
##INFO=<ID=MLEN,Number=1,Type=Integer,Description="Estimated length of mitochondrial insert">
##INFO=<ID=MSTART,Number=1,Type=Integer,Description="Mitochondrial start coordinate of inserted sequence">
##INFO=<ID=SVLEN,Number=.,Type=Integer,Description="SV length. It is only calculated for structural variation MEIs. For other types of SVs; one may calculate the SV length by INFO:END-START+1, or by finding the difference between lengthes of REF and ALT alleles">
##INFO=<ID=SVTYPE,Number=1,Type=String,Description="Type of structural variant">
##INFO=<ID=TSD,Number=1,Type=String,Description="Precise Target Site Duplication for bases, if unknown, value will be NULL">
##INFO=<ID=AC,Number=A,Type=Integer,Description="Total number of alternate alleles in called genotypes">
##INFO=<ID=AF,Number=A,Type=Float,Description="Estimated allele frequency in the range (0,1)">
##INFO=<ID=NS,Number=1,Type=Integer,Description="Number of samples with data">
##INFO=<ID=AN,Number=1,Type=Integer,Description="Total number of alleles in called genotypes">
##INFO=<ID=EAS_AF,Number=A,Type=Float,Description="Allele frequency in the EAS populations calculated from AC and AN, in the range (0,1)">
##INFO=<ID=EUR_AF,Number=A,Type=Float,Description="Allele frequency in the EUR populations calculated from AC and AN, in the range (0,1)">
##INFO=<ID=AFR_AF,Number=A,Type=Float,Description="Allele frequency in the AFR populations calculated from AC and AN, in the range (0,1)">
##INFO=<ID=AMR_AF,Number=A,Type=Float,Description="Allele frequency in the AMR populations calculated from AC and AN, in the range (0,1)">
##INFO=<ID=SAS_AF,Number=A,Type=Float,Description="Allele frequency in the SAS populations calculated from AC and AN, in the range (0,1)">
##INFO=<ID=DP,Number=1,Type=Integer,Description="Total read depth; only low coverage data were counted towards the DP, exome data were not used">
##INFO=<ID=AA,Number=1,Type=String,Description="Ancestral Allele. Format: AA|REF|ALT|IndelType. AA: Ancestral allele, REF:Reference Allele, ALT:Alternate Allele, IndelType:Type of Indel (REF, ALT and IndelType are only defined for indels)">
##INFO=<ID=VT,Number=.,Type=String,Description="indicates what type of variant the line represents">
##INFO=<ID=EX_TARGET,Number=0,Type=Flag,Description="indicates whether a variant is within the exon pull down target boundaries">
##INFO=<ID=MULTI_ALLELIC,Number=0,Type=Flag,Description="indicates whether a site is multi-allelic">
#CHROM	POS	ID	REF	ALT	QUAL	FILTER	INFO
4	22924269	rs28683563	A	C	100	PASS	AC=754;AF=0.150559;AN=5008;NS=2504;DP=18489;EAS_AF=0.0813;AMR_AF=0.0648;AFR_AF=0.3094;EUR_AF=0.1272;SAS_AF=0.092;AA=C|||;VT=SNP
4	22927597	rs111519777	A	G	100	PASS	AC=705;AF=0.140775;AN=5008;NS=2504;DP=17680;EAS_AF=0.0238;AMR_AF=0.1124;AFR_AF=0.0174;EUR_AF=0.2316;SAS_AF=0.3548;AA=A|||;VT=SNP
4	22931698	rs76027112	A	G	100	PASS	AC=380;AF=0.0758786;AN=5008;NS=2504;DP=13859;EAS_AF=0.0079;AMR_AF=0.1225;AFR_AF=0.0068;EUR_AF=0.1272;SAS_AF=0.1534;AA=A|||;VT=SNP
4	22934689	rs2323700	T	C	100	PASS	AC=800;AF=0.159744;AN=5008;NS=2504;DP=20582;EAS_AF=0.0784;AMR_AF=0.0692;AFR_AF=0.351;EUR_AF=0.1183;SAS_AF=0.092;AA=C|||;VT=SNP
4	22935712	rs10805237	T	C	100	PASS	AC=2516;AF=0.502396;AN=5008;NS=2504;DP=21146;EAS_AF=0.7222;AMR_AF=0.4438;AFR_AF=0.6528;EUR_AF=0.2843;SAS_AF=0.3384;AA=C|||;VT=SNP
4	22936998	rs113335549	T	C	100	PASS	AC=253;AF=0.0505192;AN=5008;NS=2504;DP=18496;EAS_AF=0.0536;AMR_AF=0.0159;AFR_AF=0.1157;EUR_AF=0.0179;SAS_AF=0.0174;AA=T|||;VT=SNP
4	22937281	rs2044512	A	G	100	PASS	AC=783;AF=0.15635;AN=5008;NS=2504;DP=18907;EAS_AF=0.0694;AMR_AF=0.0692;AFR_AF=0.3449;EUR_AF=0.1183;SAS_AF=0.092;AA=G|||;VT=SNP
4	22938472	rs28609490	G	C	100	PASS	AC=723;AF=0.144369;AN=5008;NS=2504;DP=18471;EAS_AF=0.0774;AMR_AF=0.0634;AFR_AF=0.2965;EUR_AF=0.1183;SAS_AF=0.092;AA=C|||;VT=SNP
4	22939589	rs75239927	A	G	100	PASS	AC=239;AF=0.0477236;AN=5008;NS=2504;DP=18685;EAS_AF=0.0526;AMR_AF=0.0159;AFR_AF=0.1059;EUR_AF=0.0179;SAS_AF=0.0174;AA=A|||;VT=SNP
4	22940642	rs58007184	C	T	100	PASS	AC=151;AF=0.0301518;AN=5008;NS=2504;DP=18357;EAS_AF=0.0526;AMR_AF=0.0115;AFR_AF=0.0408;EUR_AF=0.0179;SAS_AF=0.0184;AA=C|||;VT=SNP
4	22946063	rs6448180	A	G	100	PASS	AC=666;AF=0.132987;AN=5008;NS=2504;DP=17942;EAS_AF=0.0585;AMR_AF=0.0735;AFR_AF=0.3094;EUR_AF=0.0924;SAS_AF=0.0552;AA=A|||;VT=SNP
4	22946924	rs2271006	A	G	100	PASS	AC=2579;AF=0.514976;AN=5008;NS=2504;DP=19238;EAS_AF=0.8085;AMR_AF=0.5144;AFR_AF=0.6422;EUR_AF=0.2445;SAS_AF=0.319;AA=G|||;VT=SNP
4	22947696	rs74908498	G	A	100	PASS	AC=382;AF=0.076278;AN=5008;NS=2504;DP=17428;EAS_AF=0.0248;AMR_AF=0.1239;AFR_AF=0.0174;EUR_AF=0.1143;SAS_AF=0.136;AA=G|||;VT=SNP
4	22950275	rs1394020	T	G	100	PASS	AC=753;AF=0.150359;AN=5008;NS=2504;DP=20665;EAS_AF=0.0734;AMR_AF=0.0793;AFR_AF=0.3464;EUR_AF=0.0905;SAS_AF=0.0767;AA=G|||;VT=SNP
4	22950458	rs1394019	C	G	100	PASS	AC=637;AF=0.127196;AN=5008;NS=2504;DP=19037;EAS_AF=0.0585;AMR_AF=0.0706;AFR_AF=0.2912;EUR_AF=0.0895;SAS_AF=0.0552;AA=C|||;VT=SNP
4	22950815	rs28736485	G	T	100	PASS	AC=594;AF=0.11861;AN=5008;NS=2504;DP=18797;EAS_AF=0.0585;AMR_AF=0.0706;AFR_AF=0.2625;EUR_AF=0.0895;SAS_AF=0.0501;AA=G|||;VT=SNP
4	22951715	rs10938925	G	A	100	PASS	AC=1681;AF=0.335663;AN=5008;NS=2504;DP=15983;EAS_AF=0.7312;AMR_AF=0.4164;AFR_AF=0.2148;EUR_AF=0.1501;SAS_AF=0.2249;AA=G|||;VT=SNP
4	22952700	rs2174190	C	A	100	PASS	AC=597;AF=0.119209;AN=5008;NS=2504;DP=21349;EAS_AF=0.0585;AMR_AF=0.0663;AFR_AF=0.2625;EUR_AF=0.0885;SAS_AF=0.0573;AA=C|||;VT=SNP
4	22952953	rs1553425	T	C	100	PASS	AC=1801;AF=0.359625;AN=5008;NS=2504;DP=19999;EAS_AF=0.748;AMR_AF=0.4236;AFR_AF=0.2708;EUR_AF=0.1521;SAS_AF=0.2474;AA=T|||;VT=SNP
4	22953141	rs1553424	C	A	100	PASS	AC=1663;AF=0.332069;AN=5008;NS=2504;DP=19442;EAS_AF=0.7292;AMR_AF=0.415;AFR_AF=0.2035;EUR_AF=0.1501;SAS_AF=0.2249;AA=C|||;VT=SNP
4	22955142	rs4697352	G	T	100	PASS	AC=1616;AF=0.322684;AN=5008;NS=2504;DP=18112;EAS_AF=0.7302;AMR_AF=0.415;AFR_AF=0.1498;EUR_AF=0.172;SAS_AF=0.226;AA=G|||;VT=SNP
4	22955221	rs77385851	A	G	100	PASS	AC=149;AF=0.0297524;AN=5008;NS=2504;DP=18286;EAS_AF=0.0347;AMR_AF=0.0274;AFR_AF=0.0045;EUR_AF=0.0696;SAS_AF=0.0194;AA=A|||;VT=SNP
4	22956144	rs6851165	G	A	100	PASS	AC=2452;AF=0.489617;AN=5008;NS=2504;DP=14110;EAS_AF=0.8036;AMR_AF=0.4928;AFR_AF=0.5613;EUR_AF=0.2634;SAS_AF=0.2996;AA=A|||;VT=SNP
4	22956594	rs12641961	T	C	100	PASS	AC=2566;AF=0.51238;AN=5008;NS=2504;DP=11352;EAS_AF=0.8056;AMR_AF=0.513;AFR_AF=0.6309;EUR_AF=0.2684;SAS_AF=0.3006;AA=C|||;VT=SNP
4	22956986	rs77335875	C	T	100	PASS	AC=326;AF=0.0650958;AN=5008;NS=2504;DP=16763;EAS_AF=0.0585;AMR_AF=0.0403;AFR_AF=0.0756;EUR_AF=0.0885;SAS_AF=0.0511;AA=C|||;VT=SNP
4	22957543	rs13152813	G	C	100	PASS	AC=1845;AF=0.368411;AN=5008;NS=2504;DP=17929;EAS_AF=0.745;AMR_AF=0.4337;AFR_AF=0.2844;EUR_AF=0.174;SAS_AF=0.2474;AA=C|||;VT=SNP
4	22959437	rs7691016	T	C	100	PASS	AC=2560;AF=0.511182;AN=5008;NS=2504;DP=8962;EAS_AF=0.7996;AMR_AF=0.513;AFR_AF=0.6309;EUR_AF=0.2674;SAS_AF=0.3016;AA=C|||;VT=SNP
4	22960754	rs13128409	A	G	100	PASS	AC=1733;AF=0.346046;AN=5008;NS=2504;DP=19779;EAS_AF=0.7321;AMR_AF=0.4251;AFR_AF=0.2269;EUR_AF=0.1759;SAS_AF=0.228;AA=A|||;VT=SNP
4	22960777	rs10433803	A	G	100	PASS	AC=2471;AF=0.493411;AN=5008;NS=2504;DP=20334;EAS_AF=0.8056;AMR_AF=0.4957;AFR_AF=0.5681;EUR_AF=0.2684;SAS_AF=0.3006;AA=G|||;VT=SNP
4	22961490	rs6837504	G	C	100	PASS	AC=2565;AF=0.512181;AN=5008;NS=2504;DP=19602;EAS_AF=0.8056;AMR_AF=0.513;AFR_AF=0.6316;EUR_AF=0.2664;SAS_AF=0.3006;AA=C|||;VT=SNP
4	22962353	rs13137061	A	C	100	PASS	AC=1998;AF=0.398962;AN=5008;NS=2504;DP=18035;EAS_AF=0.7331;AMR_AF=0.4467;AFR_AF=0.4145;EUR_AF=0.1759;SAS_AF=0.229;AA=A|||;VT=SNP
4	22962472	rs13113121	T	C	100	PASS	AC=2154;AF=0.430112;AN=5008;NS=2504;DP=17835;EAS_AF=0.748;AMR_AF=0.4539;AFR_AF=0.5;EUR_AF=0.1779;SAS_AF=0.2505;AA=t|||;VT=SNP
4	22962925	rs79523108	G	A	100	PASS	AC=150;AF=0.0299521;AN=5008;NS=2504;DP=18483;EAS_AF=0.0347;AMR_AF=0.0274;AFR_AF=0.0045;EUR_AF=0.0696;SAS_AF=0.0204;AA=g|||;VT=SNP
4	22963467	rs12512189	A	C	100	PASS	AC=2115;AF=0.422324;AN=5008;NS=2504;DP=16487;EAS_AF=0.748;AMR_AF=0.4568;AFR_AF=0.4675;EUR_AF=0.1799;SAS_AF=0.2505;AA=C|||;VT=SNP
4	22965070	rs75555621	C	T	100	PASS	AC=86;AF=0.0171725;AN=5008;NS=2504;DP=17169;EAS_AF=0.0238;AMR_AF=0.0101;AFR_AF=0.0045;EUR_AF=0.0179;SAS_AF=0.0317;AA=C|||;VT=SNP
4	22965089	rs6827430	C	T	100	PASS	AC=1696;AF=0.338658;AN=5008;NS=2504;DP=17865;EAS_AF=0.7302;AMR_AF=0.4207;AFR_AF=0.2057;EUR_AF=0.173;SAS_AF=0.227;AA=C|||;VT=SNP
4	22966620	rs1503679	A	C	100	PASS	AC=1710;AF=0.341454;AN=5008;NS=2504;DP=18196;EAS_AF=0.7331;AMR_AF=0.4294;AFR_AF=0.2073;EUR_AF=0.175;SAS_AF=0.228;AA=A|||;VT=SNP
4	22969294	rs79592412	T	A	100	PASS	AC=149;AF=0.0297524;AN=5008;NS=2504;DP=18578;EAS_AF=0.0347;AMR_AF=0.0274;AFR_AF=0.0045;EUR_AF=0.0696;SAS_AF=0.0194;AA=T|||;VT=SNP
4	22969672	rs961611	C	G	100	PASS	AC=93;AF=0.0185703;AN=5008;NS=2504;DP=17454;EAS_AF=0.0238;AMR_AF=0.0101;AFR_AF=0.0098;EUR_AF=0.0179;SAS_AF=0.0317;AA=C|||;VT=SNP
4	22969703	rs1503678	G	A	100	PASS	AC=1776;AF=0.354633;AN=5008;NS=2504;DP=16826;EAS_AF=0.7292;AMR_AF=0.4294;AFR_AF=0.2632;EUR_AF=0.172;SAS_AF=0.227;AA=G|||;VT=SNP
4	22969704	rs961610	C	G	100	PASS	AC=1777;AF=0.354832;AN=5008;NS=2504;DP=16935;EAS_AF=0.7302;AMR_AF=0.4294;AFR_AF=0.2632;EUR_AF=0.172;SAS_AF=0.227;AA=C|||;VT=SNP
4	22970002	rs961609	A	G	100	PASS	AC=1700;AF=0.339457;AN=5008;NS=2504;DP=20965;EAS_AF=0.7302;AMR_AF=0.4236;AFR_AF=0.2073;EUR_AF=0.172;SAS_AF=0.228;AA=A|||;VT=SNP
4	22970480	rs75833631	C	T	100	PASS	AC=246;AF=0.0491214;AN=5008;NS=2504;DP=20152;EAS_AF=0.002;AMR_AF=0.0893;AFR_AF=0.003;EUR_AF=0.0765;SAS_AF=0.1033;AA=C|||;VT=SNP
4	22972198	rs67355607	G	T	100	PASS	AC=567;AF=0.113219;AN=5008;NS=2504;DP=18120;EAS_AF=0.0278;AMR_AF=0.0951;AFR_AF=0.0106;EUR_AF=0.1789;SAS_AF=0.2853;AA=G|||;VT=SNP
4	22973256	rs1503676	A	T	100	PASS	AC=1961;AF=0.391573;AN=5008;NS=2504;DP=15853;EAS_AF=0.7302;AMR_AF=0.4323;AFR_AF=0.413;EUR_AF=0.1581;SAS_AF=0.2249;AA=A|||;VT=SNP
4	22974480	rs7349701	C	T	100	PASS	AC=1957;AF=0.390775;AN=5008;NS=2504;DP=16969;EAS_AF=0.7302;AMR_AF=0.4438;AFR_AF=0.3911;EUR_AF=0.172;SAS_AF=0.228;AA=C|||;VT=SNP
4	22976343	rs77916062	T	C	100	PASS	AC=180;AF=0.0359425;AN=5008;NS=2504;DP=15863;EAS_AF=0.0347;AMR_AF=0.0432;AFR_AF=0.0068;EUR_AF=0.0835;SAS_AF=0.0225;AA=T|||;VT=SNP
4	22977289	rs79179426	T	C	100	PASS	AC=490;AF=0.0978435;AN=5008;NS=2504;DP=18363;EAS_AF=0.0605;AMR_AF=0.0807;AFR_AF=0.0877;EUR_AF=0.1461;SAS_AF=0.1125;AA=T|||;VT=SNP
4	22978445	rs75308200	A	G	100	PASS	AC=338;AF=0.067492;AN=5008;NS=2504;DP=18490;EAS_AF=0.0585;AMR_AF=0.0418;AFR_AF=0.084;EUR_AF=0.0885;SAS_AF=0.0511;AA=A|||;VT=SNP
4	22979347	rs13132256	A	G	100	PASS	AC=1723;AF=0.34405;AN=5008;NS=2504;DP=19503;EAS_AF=0.1627;AMR_AF=0.353;AFR_AF=0.1044;EUR_AF=0.6203;SAS_AF=0.5644;AA=A|||;VT=SNP
4	22981715	rs2134656	G	A	100	PASS	AC=2475;AF=0.494209;AN=5008;NS=2504;DP=15011;EAS_AF=0.8006;AMR_AF=0.4942;AFR_AF=0.5855;EUR_AF=0.2604;SAS_AF=0.2955;AA=A|||;VT=SNP
4	22984993	rs76920580	T	C	100	PASS	AC=300;AF=0.0599042;AN=5008;NS=2504;DP=18130;EAS_AF=0.0565;AMR_AF=0.0346;AFR_AF=0.0756;EUR_AF=0.0815;SAS_AF=0.0378;AA=T|||;VT=SNP
4	22986299	rs6448181	G	A	100	PASS	AC=2069;AF=0.413139;AN=5008;NS=2504;DP=16739;EAS_AF=0.745;AMR_AF=0.4395;AFR_AF=0.4402;EUR_AF=0.1789;SAS_AF=0.2566;AA=A|||;VT=SNP
4	22987608	rs4697353	A	G	100	PASS	AC=1958;AF=0.390974;AN=5008;NS=2504;DP=18217;EAS_AF=0.7282;AMR_AF=0.438;AFR_AF=0.385;EUR_AF=0.1779;SAS_AF=0.2372;AA=A|||;VT=SNP
4	22987846	rs7658863	G	A	100	PASS	AC=2056;AF=0.410543;AN=5008;NS=2504;DP=18364;EAS_AF=0.745;AMR_AF=0.4395;AFR_AF=0.4334;EUR_AF=0.174;SAS_AF=0.2577;AA=A|||;VT=SNP
4	22991729	rs924759	C	G	100	PASS	AC=1661;AF=0.331669;AN=5008;NS=2504;DP=19451;EAS_AF=0.7272;AMR_AF=0.4121;AFR_AF=0.1762;EUR_AF=0.1759;SAS_AF=0.2372;AA=C|||;VT=SNP
4	22996816	rs1319647	G	A	100	PASS	AC=1676;AF=0.334665;AN=5008;NS=2504;DP=15867;EAS_AF=0.7272;AMR_AF=0.415;AFR_AF=0.1838;EUR_AF=0.1769;SAS_AF=0.2393;AA=G|||;VT=SNP
4	22997057	rs986660	C	T	100	PASS	AC=1741;AF=0.347644;AN=5008;NS=2504;DP=16355;EAS_AF=0.7272;AMR_AF=0.4323;AFR_AF=0.2247;EUR_AF=0.1769;SAS_AF=0.2382;AA=C|||;VT=SNP
4	22997093	rs986661	T	A	100	PASS	AC=1675;AF=0.334465;AN=5008;NS=2504;DP=15834;EAS_AF=0.7272;AMR_AF=0.4164;AFR_AF=0.1823;EUR_AF=0.1769;SAS_AF=0.2393;AA=T|||;VT=SNP
4	22997459	rs4697354	C	A	100	PASS	AC=1741;AF=0.347644;AN=5008;NS=2504;DP=13833;EAS_AF=0.7252;AMR_AF=0.4323;AFR_AF=0.2247;EUR_AF=0.1769;SAS_AF=0.2403;AA=A|||;VT=SNP
4	22997572	rs4697355	C	G	100	PASS	AC=1741;AF=0.347644;AN=5008;NS=2504;DP=14959;EAS_AF=0.7252;AMR_AF=0.4323;AFR_AF=0.2254;EUR_AF=0.1769;SAS_AF=0.2393;AA=G|||;VT=SNP
4	22997979	rs1875741	A	G	100	PASS	AC=1743;AF=0.348043;AN=5008;NS=2504;DP=18893;EAS_AF=0.7262;AMR_AF=0.4323;AFR_AF=0.2262;EUR_AF=0.1769;SAS_AF=0.2393;AA=A|||;VT=SNP
4	22998003	rs75410315	A	T	100	PASS	AC=159;AF=0.0317492;AN=5008;NS=2504;DP=19173;EAS_AF=0.0327;AMR_AF=0.0317;AFR_AF=0.003;EUR_AF=0.0755;SAS_AF=0.0245;AA=A|||;VT=SNP
4	22998188	rs61792221	G	A	100	PASS	AC=1674;AF=0.334265;AN=5008;NS=2504;DP=19557;EAS_AF=0.7262;AMR_AF=0.415;AFR_AF=0.1838;EUR_AF=0.1769;SAS_AF=0.2382;AA=G|||;VT=SNP
4	22998279	rs4697356	A	G	100	PASS	AC=1744;AF=0.348243;AN=5008;NS=2504;DP=19880;EAS_AF=0.7272;AMR_AF=0.4323;AFR_AF=0.2262;EUR_AF=0.1769;SAS_AF=0.2393;AA=A|||;VT=SNP
4	22998467	rs4697357	T	A	100	PASS	AC=1662;AF=0.331869;AN=5008;NS=2504;DP=17820;EAS_AF=0.7282;AMR_AF=0.4135;AFR_AF=0.174;EUR_AF=0.1769;SAS_AF=0.2382;AA=T|||;VT=SNP
4	22999793	rs77719273	T	A	100	PASS	AC=160;AF=0.0319489;AN=5008;NS=2504;DP=17748;EAS_AF=0.0337;AMR_AF=0.0317;AFR_AF=0.003;EUR_AF=0.0755;SAS_AF=0.0245;AA=T|||;VT=SNP
4	23001098	rs9994825	A	C	100	PASS	AC=2361;AF=0.471446;AN=5008;NS=2504;DP=11036;EAS_AF=0.8036;AMR_AF=0.4899;AFR_AF=0.4856;EUR_AF=0.2614;SAS_AF=0.3129;AA=C|||;VT=SNP
4	23001208	rs13111679	A	C	100	PASS	AC=1687;AF=0.336861;AN=5008;NS=2504;DP=14657;EAS_AF=0.7282;AMR_AF=0.428;AFR_AF=0.1778;EUR_AF=0.1769;SAS_AF=0.2485;AA=A|||;VT=SNP
4	23001214	rs10017649	G	A	100	PASS	AC=665;AF=0.132788;AN=5008;NS=2504;DP=14641;EAS_AF=0.0754;AMR_AF=0.062;AFR_AF=0.3056;EUR_AF=0.0845;SAS_AF=0.0583;AA=A|||;VT=SNP
4	23002014	rs10938926	A	G	100	PASS	AC=1684;AF=0.336262;AN=5008;NS=2504;DP=15061;EAS_AF=0.7262;AMR_AF=0.4265;AFR_AF=0.1778;EUR_AF=0.1769;SAS_AF=0.2485;AA=A|||;VT=SNP
4	23003189	rs16873254	A	G	100	PASS	AC=681;AF=0.135982;AN=5008;NS=2504;DP=9666;EAS_AF=0.0774;AMR_AF=0.062;AFR_AF=0.3162;EUR_AF=0.0845;SAS_AF=0.0583;AA=G|||;VT=SNP
4	23003811	rs13108620	T	C	100	PASS	AC=1679;AF=0.335264;AN=5008;NS=2504;DP=13397;EAS_AF=0.7232;AMR_AF=0.4265;AFR_AF=0.1778;EUR_AF=0.1769;SAS_AF=0.2464;AA=T|||;VT=SNP
4	23005484	rs58305064	A	G	100	PASS	AC=541;AF=0.108027;AN=5008;NS=2504;DP=17526;EAS_AF=0.0764;AMR_AF=0.0432;AFR_AF=0.2209;EUR_AF=0.0835;SAS_AF=0.0593;AA=A|||;VT=SNP
4	23006975	rs73801329	T	C	100	PASS	AC=539;AF=0.107628;AN=5008;NS=2504;DP=19154;EAS_AF=0.0764;AMR_AF=0.0432;AFR_AF=0.2201;EUR_AF=0.0835;SAS_AF=0.0583;AA=T|||;VT=SNP
4	23006989	rs4697358	T	G	100	PASS	AC=1854;AF=0.370208;AN=5008;NS=2504;DP=19012;EAS_AF=0.7272;AMR_AF=0.4481;AFR_AF=0.2943;EUR_AF=0.1779;SAS_AF=0.2474;AA=T|||;VT=SNP
4	23007186	rs1111442	A	T	100	PASS	AC=1627;AF=0.32488;AN=5008;NS=2504;DP=18562;EAS_AF=0.7272;AMR_AF=0.4222;AFR_AF=0.1369;EUR_AF=0.1769;SAS_AF=0.2474;AA=A|||;VT=SNP
4	23007420	rs13117405	A	G	100	PASS	AC=1688;AF=0.337061;AN=5008;NS=2504;DP=21331;EAS_AF=0.7272;AMR_AF=0.4294;AFR_AF=0.1793;EUR_AF=0.1769;SAS_AF=0.2474;AA=A|||;VT=SNP
4	23007449	rs73801333	T	C	100	PASS	AC=526;AF=0.105032;AN=5008;NS=2504;DP=21473;EAS_AF=0.0764;AMR_AF=0.0432;AFR_AF=0.2103;EUR_AF=0.0835;SAS_AF=0.0583;AA=T|||;VT=SNP
4	23007715	rs75997757	T	G	100	PASS	AC=341;AF=0.0680911;AN=5008;NS=2504;DP=20108;EAS_AF=0.0575;AMR_AF=0.0461;AFR_AF=0.0998;EUR_AF=0.0815;SAS_AF=0.0378;AA=T|||;VT=SNP
4	23009296	rs4697359	G	A	100	PASS	AC=2474;AF=0.49401;AN=5008;NS=2504;DP=16353;EAS_AF=0.8006;AMR_AF=0.5072;AFR_AF=0.5711;EUR_AF=0.2614;SAS_AF=0.3037;AA=A|||;VT=SNP
4	23010006	rs10805238	G	A	100	PASS	AC=2342;AF=0.467652;AN=5008;NS=2504;DP=14838;EAS_AF=0.8006;AMR_AF=0.4986;AFR_AF=0.4758;EUR_AF=0.2604;SAS_AF=0.3047;AA=A|||;VT=SNP
4	23010211	rs80292856	C	T	100	PASS	AC=298;AF=0.0595048;AN=5008;NS=2504;DP=14133;EAS_AF=0.0565;AMR_AF=0.0346;AFR_AF=0.0749;EUR_AF=0.0805;SAS_AF=0.0378;AA=C|||;VT=SNP
4	23011439	rs4697027	A	G	100	PASS	AC=2425;AF=0.484225;AN=5008;NS=2504;DP=14670;EAS_AF=0.8036;AMR_AF=0.5058;AFR_AF=0.531;EUR_AF=0.2614;SAS_AF=0.3057;AA=G|||;VT=SNP
4	23011840	rs78728717	A	T	100	PASS	AC=317;AF=0.0632987;AN=5008;NS=2504;DP=14487;EAS_AF=0.0565;AMR_AF=0.0447;AFR_AF=0.0832;EUR_AF=0.0815;SAS_AF=0.0378;AA=A|||;VT=SNP
4	23014237	rs7667884	G	A	100	PASS	AC=2330;AF=0.465256;AN=5008;NS=2504;DP=16921;EAS_AF=0.7698;AMR_AF=0.4813;AFR_AF=0.5673;EUR_AF=0.1909;SAS_AF=0.2843;AA=A|||;VT=SNP
4	23015784	rs4391017	C	T	100	PASS	AC=2033;AF=0.40595;AN=5008;NS=2504;DP=19477;EAS_AF=0.746;AMR_AF=0.4539;AFR_AF=0.3964;EUR_AF=0.1799;SAS_AF=0.2669;AA=T|||;VT=SNP
4	23018704	rs7664442	A	G	100	PASS	AC=337;AF=0.0672923;AN=5008;NS=2504;DP=14508;EAS_AF=0.0565;AMR_AF=0.0461;AFR_AF=0.0976;EUR_AF=0.0815;SAS_AF=0.0378;AA=A|||;VT=SNP
4	23019808	rs1979891	G	A	100	PASS	AC=1621;AF=0.323682;AN=5008;NS=2504;DP=10418;EAS_AF=0.7272;AMR_AF=0.4207;AFR_AF=0.1346;EUR_AF=0.175;SAS_AF=0.2474;AA=G|||;VT=SNP
4	23019862	rs1979892	A	G	100	PASS	AC=1686;AF=0.336661;AN=5008;NS=2504;DP=12230;EAS_AF=0.7272;AMR_AF=0.4294;AFR_AF=0.1793;EUR_AF=0.175;SAS_AF=0.2474;AA=A|||;VT=SNP
4	23020446	rs1979893	A	G	100	PASS	AC=1686;AF=0.336661;AN=5008;NS=2504;DP=12395;EAS_AF=0.7272;AMR_AF=0.4294;AFR_AF=0.1793;EUR_AF=0.175;SAS_AF=0.2474;AA=A|||;VT=SNP
4	23020848	rs11733861	A	T	100	PASS	AC=2419;AF=0.483027;AN=5008;NS=2504;DP=12975;EAS_AF=0.8016;AMR_AF=0.5072;AFR_AF=0.528;EUR_AF=0.2594;SAS_AF=0.3067;AA=T|||;VT=SNP
4	23021416	rs11725867	C	T	100	PASS	AC=1688;AF=0.337061;AN=5008;NS=2504;DP=15889;EAS_AF=0.7272;AMR_AF=0.4294;AFR_AF=0.1793;EUR_AF=0.1759;SAS_AF=0.2485;AA=C|||;VT=SNP
4	23022136	rs1354354	C	T	100	PASS	AC=2221;AF=0.44349;AN=5008;NS=2504;DP=15191;EAS_AF=0.754;AMR_AF=0.5231;AFR_AF=0.3971;EUR_AF=0.2276;SAS_AF=0.3517;AA=T|||;VT=SNP
4	23025456	rs75463614	C	T	100	PASS	AC=314;AF=0.0626997;AN=5008;NS=2504;DP=16413;EAS_AF=0.0228;AMR_AF=0.0994;AFR_AF=0.0076;EUR_AF=0.0815;SAS_AF=0.1329;AA=C|||;VT=SNP
4	23025511	rs4235299	A	G	100	PASS	AC=2432;AF=0.485623;AN=5008;NS=2504;DP=15136;EAS_AF=0.7966;AMR_AF=0.5029;AFR_AF=0.5182;EUR_AF=0.2932;SAS_AF=0.3067;AA=G|||;VT=SNP
4	23025896	rs4697360	A	G	100	PASS	AC=2053;AF=0.409944;AN=5008;NS=2504;DP=16080;EAS_AF=0.7401;AMR_AF=0.4568;AFR_AF=0.4032;EUR_AF=0.1968;SAS_AF=0.2648;AA=G|||;VT=SNP
4	23025900	rs4697361	A	G	100	PASS	AC=2053;AF=0.409944;AN=5008;NS=2504;DP=16097;EAS_AF=0.7401;AMR_AF=0.4568;AFR_AF=0.4032;EUR_AF=0.1968;SAS_AF=0.2648;AA=G|||;VT=SNP
4	23025942	rs4697362	T	C	100	PASS	AC=2055;AF=0.410343;AN=5008;NS=2504;DP=17548;EAS_AF=0.7401;AMR_AF=0.4582;AFR_AF=0.4032;EUR_AF=0.1968;SAS_AF=0.2658;AA=C|||;VT=SNP
4	23026117	rs80107129	G	A	100	PASS	AC=185;AF=0.0369409;AN=5008;NS=2504;DP=19399;EAS_AF=0.0337;AMR_AF=0.0418;AFR_AF=0.003;EUR_AF=0.0915;SAS_AF=0.0266;AA=G|||;VT=SNP
4	23026422	rs10030788	C	T	100	PASS	AC=2049;AF=0.409145;AN=5008;NS=2504;DP=18383;EAS_AF=0.7411;AMR_AF=0.4568;AFR_AF=0.3994;EUR_AF=0.1958;SAS_AF=0.2658;AA=T|||;VT=SNP
4	23026780	rs28559832	C	G	100	PASS	AC=2481;AF=0.495407;AN=5008;NS=2504;DP=14918;EAS_AF=0.7986;AMR_AF=0.5202;AFR_AF=0.5446;EUR_AF=0.2932;SAS_AF=0.3067;AA=G|||;VT=SNP
4	23027657	rs4697363	A	G	100	PASS	AC=1828;AF=0.365016;AN=5008;NS=2504;DP=18677;EAS_AF=0.7272;AMR_AF=0.4496;AFR_AF=0.2617;EUR_AF=0.1938;SAS_AF=0.2474;AA=A|||;VT=SNP
4	23028407	rs12498841	G	A	100	PASS	AC=1701;AF=0.339657;AN=5008;NS=2504;DP=15941;EAS_AF=0.7262;AMR_AF=0.4294;AFR_AF=0.18;EUR_AF=0.1928;SAS_AF=0.2444;AA=G|||;VT=SNP
4	23028450	rs12506408	A	C	100	PASS	AC=1703;AF=0.340056;AN=5008;NS=2504;DP=14630;EAS_AF=0.7272;AMR_AF=0.4294;AFR_AF=0.18;EUR_AF=0.1928;SAS_AF=0.2454;AA=A|||;VT=SNP
4	23029048	rs7663634	A	T	100	PASS	AC=2527;AF=0.504593;AN=5008;NS=2504;DP=17482;EAS_AF=0.7986;AMR_AF=0.5231;AFR_AF=0.5772;EUR_AF=0.2932;SAS_AF=0.3078;AA=T|||;VT=SNP
4	23029137	rs7688556	T	C	100	PASS	AC=2547;AF=0.508586;AN=5008;NS=2504;DP=17937;EAS_AF=0.7976;AMR_AF=0.5231;AFR_AF=0.593;EUR_AF=0.2932;SAS_AF=0.3078;AA=C|||;VT=SNP
4	23029395	rs4697364	A	G	100	PASS	AC=2541;AF=0.507388;AN=5008;NS=2504;DP=17017;EAS_AF=0.7986;AMR_AF=0.5231;AFR_AF=0.5877;EUR_AF=0.2932;SAS_AF=0.3078;AA=G|||;VT=SNP
4	23030185	rs116011984	T	C	100	PASS	AC=186;AF=0.0371406;AN=5008;NS=2504;DP=12618;EAS_AF=0.0337;AMR_AF=0.0432;AFR_AF=0.003;EUR_AF=0.0915;SAS_AF=0.0266;AA=T|||;VT=SNP
4	23030668	rs11725328	C	G	100	PASS	AC=2525;AF=0.504193;AN=5008;NS=2504;DP=15102;EAS_AF=0.7986;AMR_AF=0.5331;AFR_AF=0.5424;EUR_AF=0.3171;SAS_AF=0.3211;AA=G|||;VT=SNP
4	23031020	rs1503675	T	C	100	PASS	AC=2039;AF=0.407149;AN=5008;NS=2504;DP=18163;EAS_AF=0.7421;AMR_AF=0.4568;AFR_AF=0.3896;EUR_AF=0.1968;SAS_AF=0.2669;AA=C|||;VT=SNP
4	23031679	rs6840181	A	G	100	PASS	AC=2038;AF=0.406949;AN=5008;NS=2504;DP=17764;EAS_AF=0.7421;AMR_AF=0.4568;AFR_AF=0.3896;EUR_AF=0.1958;SAS_AF=0.2669;AA=G|||;VT=SNP
4	23031788	rs6817872	T	C	100	PASS	AC=2043;AF=0.407947;AN=5008;NS=2504;DP=16244;EAS_AF=0.7421;AMR_AF=0.4568;AFR_AF=0.3933;EUR_AF=0.1958;SAS_AF=0.2669;AA=C|||;VT=SNP
4	23032220	rs4697365	G	A	100	PASS	AC=1826;AF=0.364617;AN=5008;NS=2504;DP=16569;EAS_AF=0.7272;AMR_AF=0.4481;AFR_AF=0.2602;EUR_AF=0.1958;SAS_AF=0.2464;AA=G|||;VT=SNP
4	23032666	rs7667526	T	A	100	PASS	AC=1824;AF=0.364217;AN=5008;NS=2504;DP=14395;EAS_AF=0.7272;AMR_AF=0.4481;AFR_AF=0.2602;EUR_AF=0.1938;SAS_AF=0.2464;AA=T|||;VT=SNP
4	23032707	rs7689234	A	G	100	PASS	AC=2536;AF=0.50639;AN=5008;NS=2504;DP=15362;EAS_AF=0.7986;AMR_AF=0.5245;AFR_AF=0.584;EUR_AF=0.2932;SAS_AF=0.3067;AA=G|||;VT=SNP
4	23032898	rs7689772	C	G	100	PASS	AC=1824;AF=0.364217;AN=5008;NS=2504;DP=16950;EAS_AF=0.7272;AMR_AF=0.4481;AFR_AF=0.2602;EUR_AF=0.1938;SAS_AF=0.2464;AA=C|||;VT=SNP
4	23033801	rs12645155	G	A	100	PASS	AC=1702;AF=0.339856;AN=5008;NS=2504;DP=17816;EAS_AF=0.7252;AMR_AF=0.4294;AFR_AF=0.18;EUR_AF=0.1928;SAS_AF=0.2464;AA=G|||;VT=SNP
4	23034572	rs10023458	T	C	100	PASS	AC=2531;AF=0.505391;AN=5008;NS=2504;DP=17254;EAS_AF=0.7976;AMR_AF=0.5231;AFR_AF=0.5809;EUR_AF=0.2932;SAS_AF=0.3078;AA=C|||;VT=SNP
4	23034615	rs10011658	C	T	100	PASS	AC=2531;AF=0.505391;AN=5008;NS=2504;DP=16776;EAS_AF=0.7986;AMR_AF=0.5231;AFR_AF=0.5809;EUR_AF=0.2932;SAS_AF=0.3067;AA=T|||;VT=SNP
4	23034691	rs9997115	C	A	100	PASS	AC=2034;AF=0.40615;AN=5008;NS=2504;DP=16612;EAS_AF=0.7411;AMR_AF=0.4568;AFR_AF=0.3896;EUR_AF=0.1958;SAS_AF=0.2638;AA=A|||;VT=SNP
4	23034978	rs12644706	T	A	100	PASS	AC=1656;AF=0.330671;AN=5008;NS=2504;DP=11316;EAS_AF=0.1538;AMR_AF=0.3357;AFR_AF=0.0779;EUR_AF=0.6183;SAS_AF=0.5552;AA=T|||;VT=SNP
4	23036037	rs2089066	T	G	100	PASS	AC=1705;AF=0.340455;AN=5008;NS=2504;DP=14421;EAS_AF=0.7272;AMR_AF=0.4308;AFR_AF=0.1793;EUR_AF=0.1928;SAS_AF=0.2474;AA=T|||;VT=SNP
4	23036334	rs2089067	G	A	100	PASS	AC=885;AF=0.176717;AN=5008;NS=2504;DP=14699;EAS_AF=0.3274;AMR_AF=0.2032;AFR_AF=0.0681;EUR_AF=0.1809;SAS_AF=0.1452;AA=G|||;VT=SNP
4	23036522	rs2102219	T	C	100	PASS	AC=1696;AF=0.338658;AN=5008;NS=2504;DP=17204;EAS_AF=0.7173;AMR_AF=0.4308;AFR_AF=0.1808;EUR_AF=0.1928;SAS_AF=0.2464;AA=T|||;VT=SNP
4	23036921	rs2134658	C	T	100	PASS	AC=1698;AF=0.339058;AN=5008;NS=2504;DP=19936;EAS_AF=0.7173;AMR_AF=0.4308;AFR_AF=0.1823;EUR_AF=0.1928;SAS_AF=0.2464;AA=C|||;VT=SNP
4	23036952	rs2134659	T	C	100	PASS	AC=1699;AF=0.339257;AN=5008;NS=2504;DP=20306;EAS_AF=0.7183;AMR_AF=0.4308;AFR_AF=0.1823;EUR_AF=0.1928;SAS_AF=0.2464;AA=T|||;VT=SNP
4	23036976	rs2134660	C	T	100	PASS	AC=2414;AF=0.482029;AN=5008;NS=2504;DP=19853;EAS_AF=0.7897;AMR_AF=0.5159;AFR_AF=0.5023;EUR_AF=0.2932;SAS_AF=0.3078;AA=T|||;VT=SNP
4	23037191	rs2174191	T	G	100	PASS	AC=2031;AF=0.405551;AN=5008;NS=2504;DP=19738;EAS_AF=0.7321;AMR_AF=0.4582;AFR_AF=0.3911;EUR_AF=0.1968;SAS_AF=0.2658;AA=G|||;VT=SNP
4	23037664	rs79114088	A	G	100	PASS	AC=377;AF=0.0752796;AN=5008;NS=2504;DP=18352;EAS_AF=0.0575;AMR_AF=0.0476;AFR_AF=0.1112;EUR_AF=0.0974;SAS_AF=0.0419;AA=A|||;VT=SNP
4	23038516	rs35570804	A	C	100	PASS	AC=668;AF=0.133387;AN=5008;NS=2504;DP=18523;EAS_AF=0.0308;AMR_AF=0.1196;AFR_AF=0.0144;EUR_AF=0.2127;SAS_AF=0.3282;AA=A|||;VT=SNP
4	23039119	rs12508943	T	C	100	PASS	AC=2035;AF=0.40635;AN=5008;NS=2504;DP=14655;EAS_AF=0.7321;AMR_AF=0.4568;AFR_AF=0.3971;EUR_AF=0.1958;SAS_AF=0.2638;AA=C|||;VT=SNP
4	23039254	rs10433804	A	G	100	PASS	AC=2035;AF=0.40635;AN=5008;NS=2504;DP=15505;EAS_AF=0.7321;AMR_AF=0.4568;AFR_AF=0.3971;EUR_AF=0.1958;SAS_AF=0.2638;AA=A|||;VT=SNP
4	23040359	rs9790595	C	T	100	PASS	AC=2030;AF=0.405351;AN=5008;NS=2504;DP=18466;EAS_AF=0.7321;AMR_AF=0.4568;AFR_AF=0.3933;EUR_AF=0.1958;SAS_AF=0.2638;AA=T|||;VT=SNP
4	23040791	rs7660606	A	G	100	PASS	AC=2020;AF=0.403355;AN=5008;NS=2504;DP=19760;EAS_AF=0.7312;AMR_AF=0.4568;AFR_AF=0.3933;EUR_AF=0.1938;SAS_AF=0.2566;AA=G|||;VT=SNP
4	23040820	rs7661113	G	C	100	PASS	AC=2029;AF=0.405152;AN=5008;NS=2504;DP=19541;EAS_AF=0.7321;AMR_AF=0.4539;AFR_AF=0.3941;EUR_AF=0.1958;SAS_AF=0.2638;AA=C|||;VT=SNP
4	23040881	rs7685693	T	G	100	PASS	AC=2031;AF=0.405551;AN=5008;NS=2504;DP=19708;EAS_AF=0.7321;AMR_AF=0.4568;AFR_AF=0.3933;EUR_AF=0.1958;SAS_AF=0.2648;AA=G|||;VT=SNP
4	23043148	rs989896	A	G	100	PASS	AC=2029;AF=0.405152;AN=5008;NS=2504;DP=19039;EAS_AF=0.7321;AMR_AF=0.4568;AFR_AF=0.3926;EUR_AF=0.1958;SAS_AF=0.2638;AA=A|||;VT=SNP
4	23043595	rs79403179	A	G	100	PASS	AC=387;AF=0.0772764;AN=5008;NS=2504;DP=18805;EAS_AF=0.0575;AMR_AF=0.0576;AFR_AF=0.1127;EUR_AF=0.0984;SAS_AF=0.0419;AA=A|||;VT=SNP
4	23043726	rs4697366	G	A	100	PASS	AC=1691;AF=0.33766;AN=5008;NS=2504;DP=16874;EAS_AF=0.7143;AMR_AF=0.4294;AFR_AF=0.1815;EUR_AF=0.1928;SAS_AF=0.2444;AA=A|||;VT=SNP
4	23044751	rs13151393	G	A	100	PASS	AC=2392;AF=0.477636;AN=5008;NS=2504;DP=18726;EAS_AF=0.7867;AMR_AF=0.5043;AFR_AF=0.4955;EUR_AF=0.2932;SAS_AF=0.3057;AA=G|||;VT=SNP
4	23045013	rs13151341	A	C	100	PASS	AC=2023;AF=0.403954;AN=5008;NS=2504;DP=19904;EAS_AF=0.7302;AMR_AF=0.4568;AFR_AF=0.3896;EUR_AF=0.1958;SAS_AF=0.2638;AA=C|||;VT=SNP
4	23045465	rs4697367	T	C	100	PASS	AC=2029;AF=0.405152;AN=5008;NS=2504;DP=17200;EAS_AF=0.7312;AMR_AF=0.4568;AFR_AF=0.3933;EUR_AF=0.1958;SAS_AF=0.2638;AA=T|||;VT=SNP
4	23045917	rs61792241	A	C	100	PASS	AC=142;AF=0.0283546;AN=5008;NS=2504;DP=16959;EAS_AF=0.004;AMR_AF=0.0346;AFR_AF=0.0091;EUR_AF=0.0527;SAS_AF=0.0501;AA=A|||;VT=SNP
4	23046030	rs78691991	G	A	100	PASS	AC=383;AF=0.0764776;AN=5008;NS=2504;DP=15668;EAS_AF=0.0575;AMR_AF=0.0576;AFR_AF=0.1097;EUR_AF=0.0974;SAS_AF=0.0429;AA=G|||;VT=SNP
4	23046522	rs989631	G	A	100	PASS	AC=2023;AF=0.403954;AN=5008;NS=2504;DP=17176;EAS_AF=0.7302;AMR_AF=0.4553;AFR_AF=0.3903;EUR_AF=0.1958;SAS_AF=0.2638;AA=A|||;VT=SNP
4	23046661	rs77014536	T	C	100	PASS	AC=187;AF=0.0373403;AN=5008;NS=2504;DP=17739;EAS_AF=0.0337;AMR_AF=0.0432;AFR_AF=0.003;EUR_AF=0.0915;SAS_AF=0.0276;AA=T|||;VT=SNP
4	23046995	rs2323763	A	T	100	PASS	AC=2024;AF=0.404153;AN=5008;NS=2504;DP=19908;EAS_AF=0.7302;AMR_AF=0.4568;AFR_AF=0.3903;EUR_AF=0.1958;SAS_AF=0.2638;AA=T|||;VT=SNP
4	23048146	rs1503681	T	C	100	PASS	AC=2420;AF=0.483227;AN=5008;NS=2504;DP=18352;EAS_AF=0.7877;AMR_AF=0.5144;AFR_AF=0.5106;EUR_AF=0.2932;SAS_AF=0.3057;AA=C|||;VT=SNP
4	23048861	rs2055530	G	T	100	PASS	AC=2024;AF=0.404153;AN=5008;NS=2504;DP=19937;EAS_AF=0.7302;AMR_AF=0.4568;AFR_AF=0.3903;EUR_AF=0.1958;SAS_AF=0.2638;AA=G|||;VT=SNP
4	23049102	rs1394025	G	A	100	PASS	AC=2024;AF=0.404153;AN=5008;NS=2504;DP=21422;EAS_AF=0.7292;AMR_AF=0.4568;AFR_AF=0.3903;EUR_AF=0.1958;SAS_AF=0.2648;AA=A|||;VT=SNP
4	23050029	rs10938928	A	G	100	PASS	AC=1694;AF=0.338259;AN=5008;NS=2504;DP=17561;EAS_AF=0.7163;AMR_AF=0.4294;AFR_AF=0.1823;EUR_AF=0.1928;SAS_AF=0.2444;AA=A|||;VT=SNP
4	23050479	rs13137652	A	T	100	PASS	AC=1615;AF=0.322484;AN=5008;NS=2504;DP=16472;EAS_AF=0.1528;AMR_AF=0.3329;AFR_AF=0.053;EUR_AF=0.6193;SAS_AF=0.5491;AA=A|||;VT=SNP
4	23051044	rs6850764	G	A	100	PASS	AC=1691;AF=0.33766;AN=5008;NS=2504;DP=16486;EAS_AF=0.7143;AMR_AF=0.4294;AFR_AF=0.1815;EUR_AF=0.1928;SAS_AF=0.2444;AA=g|||;VT=SNP
4	23051090	rs112603070	G	A	100	PASS	AC=173;AF=0.0345447;AN=5008;NS=2504;DP=17720;EAS_AF=0.0327;AMR_AF=0.0389;AFR_AF=0.0023;EUR_AF=0.0865;SAS_AF=0.0235;AA=G|||;VT=SNP
4	23051138	rs6850298	A	G	100	PASS	AC=1876;AF=0.374601;AN=5008;NS=2504;DP=18002;EAS_AF=0.7312;AMR_AF=0.4524;AFR_AF=0.2799;EUR_AF=0.1958;SAS_AF=0.2638;AA=A|||;VT=SNP
4	23051861	rs991576	G	A	100	PASS	AC=2446;AF=0.488419;AN=5008;NS=2504;DP=15327;EAS_AF=0.7897;AMR_AF=0.5187;AFR_AF=0.5265;EUR_AF=0.2932;SAS_AF=0.3057;AA=A|||;VT=SNP
4	23053691	rs61792243	G	A	100	PASS	AC=98;AF=0.0195687;AN=5008;NS=2504;DP=16787;EAS_AF=0.003;AMR_AF=0.0346;AFR_AF=0.0083;EUR_AF=0.0527;SAS_AF=0.0072;AA=G|||;VT=SNP
4	23054405	rs10470806	T	G	100	PASS	AC=2564;AF=0.511981;AN=5008;NS=2504;DP=19259;EAS_AF=0.7897;AMR_AF=0.5317;AFR_AF=0.6082;EUR_AF=0.2942;SAS_AF=0.3057;AA=G|||;VT=SNP
4	23054548	rs78781206	T	C	100	PASS	AC=430;AF=0.0858626;AN=5008;NS=2504;DP=17169;EAS_AF=0.0486;AMR_AF=0.0735;AFR_AF=0.143;EUR_AF=0.0944;SAS_AF=0.047;AA=C|||;VT=SNP
4	23057538	rs12642527	T	G	100	PASS	AC=1619;AF=0.323283;AN=5008;NS=2504;DP=17727;EAS_AF=0.1528;AMR_AF=0.3329;AFR_AF=0.0537;EUR_AF=0.6213;SAS_AF=0.5501;AA=T|||;VT=SNP
4	23058488	rs1354352	A	T	100	PASS	AC=1312;AF=0.261981;AN=5008;NS=2504;DP=10407;EAS_AF=0.3869;AMR_AF=0.2637;AFR_AF=0.2065;EUR_AF=0.2803;SAS_AF=0.1881;AA=A|||;VT=SNP
4	23063503	rs17621384	C	G	100	PASS	AC=964;AF=0.192492;AN=5008;NS=2504;DP=22228;EAS_AF=0.1359;AMR_AF=0.2147;AFR_AF=0.031;EUR_AF=0.3867;SAS_AF=0.2536;AA=C|||;VT=SNP
4	23064144	rs12645221	G	C	100	PASS	AC=2459;AF=0.491014;AN=5008;NS=2504;DP=18942;EAS_AF=0.7788;AMR_AF=0.5216;AFR_AF=0.5431;EUR_AF=0.2932;SAS_AF=0.3057;AA=C|||;VT=SNP
4	23066281	rs4697368	G	C	100	PASS	AC=1930;AF=0.385383;AN=5008;NS=2504;DP=18292;EAS_AF=0.7738;AMR_AF=0.4697;AFR_AF=0.1914;EUR_AF=0.2893;SAS_AF=0.2863;AA=G|||;VT=SNP
4	23066977	rs77924014	T	G	100	PASS	AC=188;AF=0.0375399;AN=5008;NS=2504;DP=17364;EAS_AF=0.0337;AMR_AF=0.0447;AFR_AF=0.003;EUR_AF=0.0915;SAS_AF=0.0276;AA=T|||;VT=SNP
4	23069234	rs35847952	A	G	100	PASS	AC=1933;AF=0.385982;AN=5008;NS=2504;DP=17520;EAS_AF=0.7579;AMR_AF=0.4452;AFR_AF=0.3048;EUR_AF=0.1988;SAS_AF=0.2628;AA=A|||;VT=SNP
4	23072169	rs76252121	A	T	100	PASS	AC=190;AF=0.0379393;AN=5008;NS=2504;DP=17293;EAS_AF=0.0337;AMR_AF=0.0432;AFR_AF=0.003;EUR_AF=0.0924;SAS_AF=0.0297;AA=A|||;VT=SNP
4	23073338	rs10034634	T	C	100	PASS	AC=334;AF=0.0666933;AN=5008;NS=2504;DP=16449;EAS_AF=0.0337;AMR_AF=0.0476;AFR_AF=0.1089;EUR_AF=0.0924;SAS_AF=0.0307;AA=T|||;VT=SNP
4	23075255	rs6858012	C	T	100	PASS	AC=1875;AF=0.374401;AN=5008;NS=2504;DP=15480;EAS_AF=0.7371;AMR_AF=0.4438;AFR_AF=0.2852;EUR_AF=0.1968;SAS_AF=0.2546;AA=C|||;VT=SNP
4	23075489	rs7699664	A	G	100	PASS	AC=2462;AF=0.491613;AN=5008;NS=2504;DP=16364;EAS_AF=0.7867;AMR_AF=0.5202;AFR_AF=0.5386;EUR_AF=0.2922;SAS_AF=0.3088;AA=G|||;VT=SNP
4	23076898	rs7665871	G	A	100	PASS	AC=340;AF=0.0678914;AN=5008;NS=2504;DP=17892;EAS_AF=0.0337;AMR_AF=0.049;AFR_AF=0.1135;EUR_AF=0.0924;SAS_AF=0.0297;AA=G|||;VT=SNP
4	23079448	rs1910456	G	T	100	PASS	AC=1861;AF=0.371605;AN=5008;NS=2504;DP=18300;EAS_AF=0.7361;AMR_AF=0.4409;AFR_AF=0.2746;EUR_AF=0.1968;SAS_AF=0.2577;AA=G|||;VT=SNP
4	23080419	rs28672932	A	G	100	PASS	AC=317;AF=0.0632987;AN=5008;NS=2504;DP=20217;EAS_AF=0.0337;AMR_AF=0.0476;AFR_AF=0.0953;EUR_AF=0.0924;SAS_AF=0.0317;AA=A|||;VT=SNP
4	23081932	rs60436580	C	G	100	PASS	AC=333;AF=0.0664936;AN=5008;NS=2504;DP=15228;EAS_AF=0.0337;AMR_AF=0.0476;AFR_AF=0.1089;EUR_AF=0.0924;SAS_AF=0.0297;AA=C|||;VT=SNP
4	23082203	rs60393823	A	G	100	PASS	AC=333;AF=0.0664936;AN=5008;NS=2504;DP=19088;EAS_AF=0.0337;AMR_AF=0.0476;AFR_AF=0.1089;EUR_AF=0.0924;SAS_AF=0.0297;AA=A|||;VT=SNP
4	23082624	rs4544700	C	T	100	PASS	AC=1834;AF=0.366214;AN=5008;NS=2504;DP=18901;EAS_AF=0.7381;AMR_AF=0.428;AFR_AF=0.2587;EUR_AF=0.1968;SAS_AF=0.2587;AA=C|||;VT=SNP
4	23083121	rs4301098	A	T	100	PASS	AC=832;AF=0.166134;AN=5008;NS=2504;DP=19707;EAS_AF=0.2817;AMR_AF=0.1974;AFR_AF=0.0673;EUR_AF=0.1799;SAS_AF=0.1442;AA=A|||;VT=SNP
4	23085015	rs11944694	G	A	100	PASS	AC=2495;AF=0.498203;AN=5008;NS=2504;DP=18614;EAS_AF=0.7847;AMR_AF=0.5245;AFR_AF=0.5643;EUR_AF=0.2922;SAS_AF=0.3067;AA=A|||;VT=SNP
4	23088051	rs1394018	T	C	100	PASS	AC=2603;AF=0.519768;AN=5008;NS=2504;DP=18708;EAS_AF=0.7857;AMR_AF=0.536;AFR_AF=0.6369;EUR_AF=0.2922;SAS_AF=0.3098;AA=C|||;VT=SNP
4	23089939	rs1394017	C	G	100	PASS	AC=2574;AF=0.513978;AN=5008;NS=2504;DP=20705;EAS_AF=0.7857;AMR_AF=0.5317;AFR_AF=0.6195;EUR_AF=0.2922;SAS_AF=0.3067;AA=G|||;VT=SNP
4	23090638	rs6448186	G	C	100	PASS	AC=2534;AF=0.50599;AN=5008;NS=2504;DP=13946;EAS_AF=0.7847;AMR_AF=0.5303;AFR_AF=0.5915;EUR_AF=0.2922;SAS_AF=0.3057;AA=C|||;VT=SNP
4	23093341	rs28501610	A	G	100	PASS	AC=749;AF=0.149561;AN=5008;NS=2504;DP=18068;EAS_AF=0.3909;AMR_AF=0.2219;AFR_AF=0.0711;EUR_AF=0.0099;SAS_AF=0.0992;AA=A|||;VT=SNP
4	23098907	rs79295082	G	A	100	PASS	AC=192;AF=0.0383387;AN=5008;NS=2504;DP=18122;EAS_AF=0.0347;AMR_AF=0.0432;AFR_AF=0.0038;EUR_AF=0.0924;SAS_AF=0.0297;AA=g|||;VT=SNP
4	23098962	rs4447847	T	G	100	PASS	AC=2561;AF=0.511382;AN=5008;NS=2504;DP=15737;EAS_AF=0.7847;AMR_AF=0.5375;AFR_AF=0.6082;EUR_AF=0.2922;SAS_AF=0.3057;AA=G|||;VT=SNP
4	23102008	rs4377574	G	A	100	PASS	AC=2556;AF=0.510383;AN=5008;NS=2504;DP=16080;EAS_AF=0.7867;AMR_AF=0.5288;AFR_AF=0.6097;EUR_AF=0.2922;SAS_AF=0.3027;AA=A|||;VT=SNP
4	23104198	rs10026144	G	A	100	PASS	AC=2547;AF=0.508586;AN=5008;NS=2504;DP=11929;EAS_AF=0.7857;AMR_AF=0.5288;AFR_AF=0.6029;EUR_AF=0.2932;SAS_AF=0.3027;AA=A|||;VT=SNP
4	23105402	rs79807234	G	A	100	PASS	AC=174;AF=0.0347444;AN=5008;NS=2504;DP=19895;EAS_AF=0.0327;AMR_AF=0.0389;AFR_AF=0.0023;EUR_AF=0.0875;SAS_AF=0.0235;AA=G|||;VT=SNP
4	23107283	rs3935084	T	C	100	PASS	AC=2569;AF=0.512979;AN=5008;NS=2504;DP=17759;EAS_AF=0.7867;AMR_AF=0.5303;AFR_AF=0.6188;EUR_AF=0.2922;SAS_AF=0.3027;AA=C|||;VT=SNP
4	23108061	rs75002250	T	C	100	PASS	AC=175;AF=0.0349441;AN=5008;NS=2504;DP=13441;EAS_AF=0.0327;AMR_AF=0.0389;AFR_AF=0.0023;EUR_AF=0.0885;SAS_AF=0.0235;AA=T|||;VT=SNP
4	23109923	rs116498059	A	G	100	PASS	AC=113;AF=0.0225639;AN=5008;NS=2504;DP=17606;EAS_AF=0.0208;AMR_AF=0.0216;AFR_AF=0.0038;EUR_AF=0.0328;SAS_AF=0.0399;AA=A|||;VT=SNP
4	23110913	rs79399475	G	A	100	PASS	AC=191;AF=0.038139;AN=5008;NS=2504;DP=20212;EAS_AF=0.0337;AMR_AF=0.0432;AFR_AF=0.003;EUR_AF=0.0934;SAS_AF=0.0297;AA=G|||;VT=SNP
4	23112196	rs4697370	G	C	100	PASS	AC=2048;AF=0.408946;AN=5008;NS=2504;DP=15541;EAS_AF=0.7698;AMR_AF=0.4856;AFR_AF=0.2806;EUR_AF=0.2893;SAS_AF=0.2791;AA=G|||;VT=SNP
4	23113109	rs6448188	T	C	100	PASS	AC=2208;AF=0.440895;AN=5008;NS=2504;DP=15925;EAS_AF=0.5883;AMR_AF=0.415;AFR_AF=0.6082;EUR_AF=0.2823;SAS_AF=0.2444;AA=C|||;VT=SNP
4	23114161	rs140808371	C	T	100	PASS	AC=558;AF=0.111422;AN=5008;NS=2504;DP=12270;EAS_AF=0.122;AMR_AF=0.1138;AFR_AF=0.025;EUR_AF=0.2495;SAS_AF=0.0736;AA=C|||;VT=SNP
4	23117548	rs4590009	A	T	100	PASS	AC=2022;AF=0.403754;AN=5008;NS=2504;DP=19473;EAS_AF=0.5893;AMR_AF=0.389;AFR_AF=0.4796;EUR_AF=0.2803;SAS_AF=0.2474;AA=T|||;VT=SNP
4	23123307	rs6847947	C	T	100	PASS	AC=2227;AF=0.444688;AN=5008;NS=2504;DP=19923;EAS_AF=0.5933;AMR_AF=0.4135;AFR_AF=0.6172;EUR_AF=0.2813;SAS_AF=0.2485;AA=T|||;VT=SNP
4	23123472	rs10213293	T	G	100	PASS	AC=2228;AF=0.444888;AN=5008;NS=2504;DP=20325;EAS_AF=0.5933;AMR_AF=0.415;AFR_AF=0.618;EUR_AF=0.2803;SAS_AF=0.2485;AA=G|||;VT=SNP
4	23126600	rs4336215	C	A	100	PASS	AC=2013;AF=0.401957;AN=5008;NS=2504;DP=17977;EAS_AF=0.5863;AMR_AF=0.3905;AFR_AF=0.4713;EUR_AF=0.2813;SAS_AF=0.2505;AA=A|||;VT=SNP
4	23128898	rs9994039	C	T	100	PASS	AC=2231;AF=0.445487;AN=5008;NS=2504;DP=17328;EAS_AF=0.5903;AMR_AF=0.415;AFR_AF=0.618;EUR_AF=0.2833;SAS_AF=0.2515;AA=T|||;VT=SNP
4	23129245	rs4607200	T	C	100	PASS	AC=2047;AF=0.408746;AN=5008;NS=2504;DP=17597;EAS_AF=0.5933;AMR_AF=0.3934;AFR_AF=0.4879;EUR_AF=0.2843;SAS_AF=0.2505;AA=C|||;VT=SNP
4	23131719	rs4128915	A	T	100	PASS	AC=917;AF=0.183107;AN=5008;NS=2504;DP=18974;EAS_AF=0.123;AMR_AF=0.196;AFR_AF=0.0635;EUR_AF=0.3738;SAS_AF=0.2014;AA=A|||;VT=SNP
4	23133160	rs6846170	C	T	100	PASS	AC=1755;AF=0.350439;AN=5008;NS=2504;DP=16838;EAS_AF=0.5506;AMR_AF=0.3703;AFR_AF=0.329;EUR_AF=0.2763;SAS_AF=0.2352;AA=C|||;VT=SNP
4	23133743	rs6852250	C	A	100	PASS	AC=1673;AF=0.334065;AN=5008;NS=2504;DP=14276;EAS_AF=0.5536;AMR_AF=0.3573;AFR_AF=0.2731;EUR_AF=0.2753;SAS_AF=0.2342;AA=c|||;VT=SNP
4	23135054	rs10433829	A	G	100	PASS	AC=4802;AF=0.958866;AN=5008;NS=2504;DP=18524;EAS_AF=0.998;AMR_AF=0.9222;AFR_AF=0.9985;EUR_AF=0.9533;SAS_AF=0.8967;AA=G|||;VT=SNP
4	23139154	rs4450910	A	G	100	PASS	AC=4667;AF=0.931909;AN=5008;NS=2504;DP=19063;EAS_AF=0.9772;AMR_AF=0.8905;AFR_AF=0.9947;EUR_AF=0.9135;SAS_AF=0.8487;AA=G|||;VT=SNP
4	23139342	rs6448190	A	G	100	PASS	AC=2245;AF=0.448283;AN=5008;NS=2504;DP=19284;EAS_AF=0.5962;AMR_AF=0.4164;AFR_AF=0.621;EUR_AF=0.2833;SAS_AF=0.2546;AA=G|||;VT=SNP
4	23142121	rs7666309	G	A	100	PASS	AC=1953;AF=0.389976;AN=5008;NS=2504;DP=18669;EAS_AF=0.5784;AMR_AF=0.3833;AFR_AF=0.4493;EUR_AF=0.2793;SAS_AF=0.2342;AA=G|||;VT=SNP
4	23143096	rs13122087	C	A	100	PASS	AC=1824;AF=0.364217;AN=5008;NS=2504;DP=17977;EAS_AF=0.3968;AMR_AF=0.366;AFR_AF=0.4327;EUR_AF=0.2575;SAS_AF=0.3466;AA=C|||;VT=SNP
4	23143654	rs7678585	G	C	100	PASS	AC=1749;AF=0.349241;AN=5008;NS=2504;DP=11965;EAS_AF=0.5377;AMR_AF=0.3991;AFR_AF=0.3374;EUR_AF=0.2654;SAS_AF=0.2219;AA=G|||;VT=SNP
4	23146887	rs6820719	G	A	100	PASS	AC=2059;AF=0.411142;AN=5008;NS=2504;DP=18073;EAS_AF=0.5486;AMR_AF=0.4222;AFR_AF=0.5386;EUR_AF=0.2694;SAS_AF=0.2352;AA=A|||;VT=SNP
4	23149164	rs9918036	C	T	100	PASS	AC=1618;AF=0.323083;AN=5008;NS=2504;DP=18784;EAS_AF=0.5129;AMR_AF=0.3718;AFR_AF=0.292;EUR_AF=0.2535;SAS_AF=0.2065;AA=C|||;VT=SNP
4	23150586	rs9917869	T	C	100	PASS	AC=1636;AF=0.326677;AN=5008;NS=2504;DP=19651;EAS_AF=0.5357;AMR_AF=0.379;AFR_AF=0.2534;EUR_AF=0.2763;SAS_AF=0.2249;AA=T|||;VT=SNP
4	23151030	rs75459574	G	T	100	PASS	AC=183;AF=0.0365415;AN=5008;NS=2504;DP=16641;EAS_AF=0.0903;AMR_AF=0.0951;AFR_AF=0;EUR_AF=0.0149;SAS_AF=0.0112;AA=G|||;VT=SNP
4	23157281	rs10938930	C	A	100	PASS	AC=2037;AF=0.406749;AN=5008;NS=2504;DP=15183;EAS_AF=0.5496;AMR_AF=0.4135;AFR_AF=0.534;EUR_AF=0.2634;SAS_AF=0.2301;AA=A|||;VT=SNP
4	23158166	rs73249094	T	G	100	PASS	AC=765;AF=0.152756;AN=5008;NS=2504;DP=12852;EAS_AF=0.1131;AMR_AF=0.1599;AFR_AF=0.0242;EUR_AF=0.2992;SAS_AF=0.2117;AA=T|||;VT=SNP
4	23160351	rs11728303	T	C	100	PASS	AC=3078;AF=0.614617;AN=5008;NS=2504;DP=15196;EAS_AF=0.6726;AMR_AF=0.6037;AFR_AF=0.6566;EUR_AF=0.6362;SAS_AF=0.4836;AA=C|||;VT=SNP
4	23160661	rs11733138	A	G	100	PASS	AC=3096;AF=0.618211;AN=5008;NS=2504;DP=16028;EAS_AF=0.6726;AMR_AF=0.6081;AFR_AF=0.6581;EUR_AF=0.6481;SAS_AF=0.4847;AA=G|||;VT=SNP
4	23162122	rs55829733	A	C	100	PASS	AC=595;AF=0.11881;AN=5008;NS=2504;DP=20140;EAS_AF=0.12;AMR_AF=0.1124;AFR_AF=0.0234;EUR_AF=0.2247;SAS_AF=0.1421;AA=A|||;VT=SNP
4	23165631	rs11932311	C	T	100	PASS	AC=2158;AF=0.430911;AN=5008;NS=2504;DP=19018;EAS_AF=0.5486;AMR_AF=0.4121;AFR_AF=0.6271;EUR_AF=0.2584;SAS_AF=0.2352;AA=T|||;VT=SNP
4	23166641	rs7673742	A	G	100	PASS	AC=1622;AF=0.323882;AN=5008;NS=2504;DP=18936;EAS_AF=0.5387;AMR_AF=0.3689;AFR_AF=0.2587;EUR_AF=0.2654;SAS_AF=0.2188;AA=A|||;VT=SNP
4	23167796	rs10027924	A	T	100	PASS	AC=1505;AF=0.300519;AN=5008;NS=2504;DP=18569;EAS_AF=0.5149;AMR_AF=0.3573;AFR_AF=0.2284;EUR_AF=0.2515;SAS_AF=0.1871;AA=A|||;VT=SNP
4	23168982	rs10009210	G	A	100	PASS	AC=1747;AF=0.348842;AN=5008;NS=2504;DP=18434;EAS_AF=0.5317;AMR_AF=0.379;AFR_AF=0.3608;EUR_AF=0.2555;SAS_AF=0.2188;AA=G|||;VT=SNP
4	23169854	rs7676830	T	C	100	PASS	AC=1592;AF=0.317891;AN=5008;NS=2504;DP=15987;EAS_AF=0.5327;AMR_AF=0.3631;AFR_AF=0.261;EUR_AF=0.2465;SAS_AF=0.2147;AA=T|||;VT=SNP
4	23170938	rs12649499	T	C	100	PASS	AC=2015;AF=0.402356;AN=5008;NS=2504;DP=17803;EAS_AF=0.5526;AMR_AF=0.4049;AFR_AF=0.5189;EUR_AF=0.2575;SAS_AF=0.2372;AA=C|||;VT=SNP
4	23171027	rs12640221	A	G	100	PASS	AC=2017;AF=0.402756;AN=5008;NS=2504;DP=18050;EAS_AF=0.5526;AMR_AF=0.4049;AFR_AF=0.5197;EUR_AF=0.2575;SAS_AF=0.2382;AA=G|||;VT=SNP
4	23171223	rs61794978	C	T	100	PASS	AC=1597;AF=0.31889;AN=5008;NS=2504;DP=20410;EAS_AF=0.5357;AMR_AF=0.366;AFR_AF=0.2526;EUR_AF=0.2525;SAS_AF=0.2198;AA=C|||;VT=SNP
4	23172994	rs56092131	T	C	100	PASS	AC=1610;AF=0.321486;AN=5008;NS=2504;DP=17950;EAS_AF=0.5347;AMR_AF=0.3689;AFR_AF=0.2617;EUR_AF=0.2525;SAS_AF=0.2198;AA=T|||;VT=SNP
4	23173446	rs4513557	A	G	100	PASS	AC=4289;AF=0.85643;AN=5008;NS=2504;DP=19663;EAS_AF=0.9673;AMR_AF=0.8689;AFR_AF=0.7383;EUR_AF=0.8817;SAS_AF=0.8671;AA=G|||;VT=SNP
4	23173926	rs4498120	G	A	100	PASS	AC=4085;AF=0.815695;AN=5008;NS=2504;DP=20103;EAS_AF=0.9325;AMR_AF=0.8415;AFR_AF=0.6581;EUR_AF=0.8668;SAS_AF=0.8374;AA=A|||;VT=SNP
4	23174241	rs4399974	C	T	100	PASS	AC=4404;AF=0.879393;AN=5008;NS=2504;DP=20443;EAS_AF=0.9444;AMR_AF=0.8804;AFR_AF=0.8404;EUR_AF=0.8767;SAS_AF=0.8671;AA=T|||;VT=SNP
4	23175096	rs10805239	G	C	100	PASS	AC=4114;AF=0.821486;AN=5008;NS=2504;DP=17884;EAS_AF=0.9335;AMR_AF=0.853;AFR_AF=0.6596;EUR_AF=0.8728;SAS_AF=0.8497;AA=G|||;VT=SNP
4	23175107	rs10805240	C	T	100	PASS	AC=4097;AF=0.818091;AN=5008;NS=2504;DP=17787;EAS_AF=0.9296;AMR_AF=0.853;AFR_AF=0.6498;EUR_AF=0.8718;SAS_AF=0.8507;AA=C|||;VT=SNP
4	23176455	rs4235301	A	G	100	PASS	AC=4327;AF=0.864018;AN=5008;NS=2504;DP=17110;EAS_AF=0.9454;AMR_AF=0.8689;AFR_AF=0.7874;EUR_AF=0.8757;SAS_AF=0.8681;AA=G|||;VT=SNP
4	23176560	rs4235302	A	G	100	PASS	AC=4102;AF=0.819089;AN=5008;NS=2504;DP=17220;EAS_AF=0.9296;AMR_AF=0.853;AFR_AF=0.652;EUR_AF=0.8728;SAS_AF=0.8517;AA=A|||;VT=SNP
4	23176648	rs4235303	G	T	100	PASS	AC=4101;AF=0.81889;AN=5008;NS=2504;DP=15474;EAS_AF=0.9296;AMR_AF=0.853;AFR_AF=0.6513;EUR_AF=0.8728;SAS_AF=0.8517;AA=G|||;VT=SNP
4	23177172	rs13112475	A	G	100	PASS	AC=625;AF=0.1248;AN=5008;NS=2504;DP=15750;EAS_AF=0.0288;AMR_AF=0.1081;AFR_AF=0.0136;EUR_AF=0.2276;SAS_AF=0.2802;AA=A|||;VT=SNP
4	23177426	rs12647007	C	T	100	PASS	AC=4103;AF=0.819289;AN=5008;NS=2504;DP=17505;EAS_AF=0.9296;AMR_AF=0.853;AFR_AF=0.6528;EUR_AF=0.8728;SAS_AF=0.8517;AA=C|||;VT=SNP
4	23179908	rs7683119	C	T	100	PASS	AC=4188;AF=0.836262;AN=5008;NS=2504;DP=20043;EAS_AF=0.9454;AMR_AF=0.8458;AFR_AF=0.7095;EUR_AF=0.8688;SAS_AF=0.8548;AA=T|||;VT=SNP
4	23180167	rs7683705	C	T	100	PASS	AC=4077;AF=0.814097;AN=5008;NS=2504;DP=14940;EAS_AF=0.9296;AMR_AF=0.8415;AFR_AF=0.6536;EUR_AF=0.8668;SAS_AF=0.8384;AA=C|||;VT=SNP
4	23180193	rs7661790	T	C	100	PASS	AC=3888;AF=0.776358;AN=5008;NS=2504;DP=14645;EAS_AF=0.9296;AMR_AF=0.8329;AFR_AF=0.5008;EUR_AF=0.8728;SAS_AF=0.8517;AA=T|||;VT=SNP
4	23181207	rs4697371	A	G	100	PASS	AC=4133;AF=0.82528;AN=5008;NS=2504;DP=19410;EAS_AF=0.9335;AMR_AF=0.8545;AFR_AF=0.6717;EUR_AF=0.8728;SAS_AF=0.8517;AA=A|||;VT=SNP
4	23182411	rs57831837	G	A	100	PASS	AC=4206;AF=0.839856;AN=5008;NS=2504;DP=12401;EAS_AF=0.9444;AMR_AF=0.8573;AFR_AF=0.7042;EUR_AF=0.8748;SAS_AF=0.8671;AA=A|||;VT=SNP
4	23182687	rs7439115	T	C	100	PASS	AC=4106;AF=0.819888;AN=5008;NS=2504;DP=14746;EAS_AF=0.9325;AMR_AF=0.853;AFR_AF=0.6528;EUR_AF=0.8728;SAS_AF=0.8517;AA=C|||;VT=SNP
4	23182794	rs4602482	A	G	100	PASS	AC=4101;AF=0.81889;AN=5008;NS=2504;DP=14180;EAS_AF=0.9286;AMR_AF=0.853;AFR_AF=0.652;EUR_AF=0.8728;SAS_AF=0.8517;AA=A|||;VT=SNP
4	23186966	rs10213068	A	T	100	PASS	AC=708;AF=0.141374;AN=5008;NS=2504;DP=11403;EAS_AF=0.0179;AMR_AF=0.062;AFR_AF=0.4682;EUR_AF=0.0129;SAS_AF=0.0153;AA=T|||;VT=SNP
4	23186968	rs10213603	G	C	100	PASS	AC=708;AF=0.141374;AN=5008;NS=2504;DP=11378;EAS_AF=0.0179;AMR_AF=0.062;AFR_AF=0.4682;EUR_AF=0.0129;SAS_AF=0.0153;AA=C|||;VT=SNP
4	23187396	rs12504918	A	C	100	PASS	AC=2286;AF=0.45647;AN=5008;NS=2504;DP=12890;EAS_AF=0.3899;AMR_AF=0.4755;AFR_AF=0.4017;EUR_AF=0.4473;SAS_AF=0.5951;AA=A|||;VT=SNP
4	23188107	rs138639060	A	T	100	PASS	AC=37;AF=0.00738818;AN=5008;NS=2504;DP=14337;EAS_AF=0.0139;AMR_AF=0.0014;AFR_AF=0;EUR_AF=0.007;SAS_AF=0.0153;AA=A|||;VT=SNP
4	23188201	rs7679645	T	C	100	PASS	AC=708;AF=0.141374;AN=5008;NS=2504;DP=14513;EAS_AF=0.0179;AMR_AF=0.062;AFR_AF=0.4682;EUR_AF=0.0129;SAS_AF=0.0153;AA=C|||;VT=SNP
4	23189686	rs4447848	G	A	100	PASS	AC=2295;AF=0.458267;AN=5008;NS=2504;DP=16070;EAS_AF=0.3988;AMR_AF=0.4726;AFR_AF=0.3933;EUR_AF=0.4473;SAS_AF=0.6084;AA=G|||;VT=SNP
4	23192185	rs188297617	C	T	100	PASS	AC=37;AF=0.00738818;AN=5008;NS=2504;DP=16025;EAS_AF=0.0139;AMR_AF=0.0014;AFR_AF=0;EUR_AF=0.007;SAS_AF=0.0153;AA=C|||;VT=SNP
4	23194263	rs28870113	C	T	100	PASS	AC=661;AF=0.131989;AN=5008;NS=2504;DP=18888;EAS_AF=0.0179;AMR_AF=0.0591;AFR_AF=0.4342;EUR_AF=0.0129;SAS_AF=0.0153;AA=T|||;VT=SNP
4	23194288	rs6852885	C	T	100	PASS	AC=4621;AF=0.922724;AN=5008;NS=2504;DP=19067;EAS_AF=0.9683;AMR_AF=0.8329;AFR_AF=0.9924;EUR_AF=0.8986;SAS_AF=0.8701;AA=T|||;VT=SNP
4	23194506	rs6830403	T	C	100	PASS	AC=3117;AF=0.622404;AN=5008;NS=2504;DP=19598;EAS_AF=0.4177;AMR_AF=0.5908;AFR_AF=0.7874;EUR_AF=0.6193;SAS_AF=0.636;AA=C|||;VT=SNP
4	23195455	rs79957770	T	C	100	PASS	AC=40;AF=0.00798722;AN=5008;NS=2504;DP=17988;EAS_AF=0.0139;AMR_AF=0.0014;AFR_AF=0.0023;EUR_AF=0.007;SAS_AF=0.0153;AA=T|||;VT=SNP
4	23195462	rs76475528	C	T	100	PASS	AC=42;AF=0.00838658;AN=5008;NS=2504;DP=17952;EAS_AF=0.0139;AMR_AF=0.0014;AFR_AF=0.0038;EUR_AF=0.007;SAS_AF=0.0153;AA=C|||;VT=SNP
4	23195525	rs115269900	T	A	100	PASS	AC=37;AF=0.00738818;AN=5008;NS=2504;DP=18694;EAS_AF=0.0139;AMR_AF=0.0014;AFR_AF=0;EUR_AF=0.007;SAS_AF=0.0153;AA=T|||;VT=SNP
4	23196564	rs76863482	T	C	100	PASS	AC=37;AF=0.00738818;AN=5008;NS=2504;DP=16608;EAS_AF=0.0139;AMR_AF=0.0014;AFR_AF=0;EUR_AF=0.007;SAS_AF=0.0153;AA=T|||;VT=SNP
4	23196807	rs114479310	G	C	100	PASS	AC=38;AF=0.00758786;AN=5008;NS=2504;DP=18200;EAS_AF=0.0139;AMR_AF=0.0014;AFR_AF=0;EUR_AF=0.007;SAS_AF=0.0164;AA=G|||;VT=SNP
4	23198032	rs7663672	T	A	100	PASS	AC=3260;AF=0.650958;AN=5008;NS=2504;DP=19076;EAS_AF=0.4137;AMR_AF=0.6052;AFR_AF=0.8896;EUR_AF=0.6203;SAS_AF=0.637;AA=A|||;VT=SNP
4	23199112	rs112400005	T	A	100	PASS	AC=61;AF=0.0121805;AN=5008;NS=2504;DP=13156;EAS_AF=0.0139;AMR_AF=0.0014;AFR_AF=0.0068;EUR_AF=0.007;SAS_AF=0.0307;AA=T|||;VT=SNP
4	23199623	rs9884731	T	C	100	PASS	AC=724;AF=0.144569;AN=5008;NS=2504;DP=15974;EAS_AF=0.0179;AMR_AF=0.0605;AFR_AF=0.4697;EUR_AF=0.0129;SAS_AF=0.0307;AA=T|||;VT=SNP
4	23199742	rs7698141	C	G	100	PASS	AC=2426;AF=0.484425;AN=5008;NS=2504;DP=19222;EAS_AF=0.4067;AMR_AF=0.5274;AFR_AF=0.326;EUR_AF=0.6024;SAS_AF=0.6268;AA=C|||;VT=SNP
4	23203332	rs139273707	A	G	100	PASS	AC=56;AF=0.0111821;AN=5008;NS=2504;DP=13056;EAS_AF=0.0139;AMR_AF=0.0029;AFR_AF=0.0015;EUR_AF=0.007;SAS_AF=0.0317;AA=A|||;VT=SNP
4	23203522	rs184454698	G	C	100	PASS	AC=53;AF=0.0105831;AN=5008;NS=2504;DP=15554;EAS_AF=0.0139;AMR_AF=0.0014;AFR_AF=0;EUR_AF=0.007;SAS_AF=0.0317;AA=G|||;VT=SNP
4	23204471	rs7657596	T	C	100	PASS	AC=2278;AF=0.454872;AN=5008;NS=2504;DP=19134;EAS_AF=0.4028;AMR_AF=0.5288;AFR_AF=0.2148;EUR_AF=0.6034;SAS_AF=0.6278;AA=T|||;VT=SNP
4	23205481	rs7697602	C	T	100	PASS	AC=3162;AF=0.63139;AN=5008;NS=2504;DP=19541;EAS_AF=0.4147;AMR_AF=0.5965;AFR_AF=0.8056;EUR_AF=0.6163;SAS_AF=0.6595;AA=T|||;VT=SNP
4	23205540	rs7675999	T	C	100	PASS	AC=890;AF=0.177716;AN=5008;NS=2504;DP=20958;EAS_AF=0.0179;AMR_AF=0.0692;AFR_AF=0.59;EUR_AF=0.0129;SAS_AF=0.0317;AA=C|||;VT=SNP
4	23205618	rs7676202	T	C	100	PASS	AC=2273;AF=0.453874;AN=5008;NS=2504;DP=20486;EAS_AF=0.3968;AMR_AF=0.5274;AFR_AF=0.2163;EUR_AF=0.6034;SAS_AF=0.6278;AA=T|||;VT=SNP
4	23205738	rs80020412	C	T	100	PASS	AC=57;AF=0.0113818;AN=5008;NS=2504;DP=21638;EAS_AF=0.0139;AMR_AF=0.0029;AFR_AF=0.0015;EUR_AF=0.007;SAS_AF=0.0327;AA=C|||;VT=SNP
4	23205880	rs76191676	C	T	100	PASS	AC=53;AF=0.0105831;AN=5008;NS=2504;DP=19549;EAS_AF=0.0139;AMR_AF=0.0014;AFR_AF=0;EUR_AF=0.007;SAS_AF=0.0317;AA=C|||;VT=SNP
4	23206094	rs150618750	C	A	100	PASS	AC=53;AF=0.0105831;AN=5008;NS=2504;DP=19688;EAS_AF=0.0139;AMR_AF=0.0014;AFR_AF=0;EUR_AF=0.007;SAS_AF=0.0317;AA=C|||;VT=SNP
4	23206406	rs12646104	C	T	100	PASS	AC=2265;AF=0.452276;AN=5008;NS=2504;DP=19003;EAS_AF=0.3938;AMR_AF=0.5274;AFR_AF=0.2148;EUR_AF=0.6024;SAS_AF=0.6258;AA=C|||;VT=SNP
4	23207127	rs35806999	T	C	100	PASS	AC=891;AF=0.177915;AN=5008;NS=2504;DP=17995;EAS_AF=0.0179;AMR_AF=0.0692;AFR_AF=0.5908;EUR_AF=0.0129;SAS_AF=0.0317;AA=C|||;VT=SNP
4	23208536	rs6448193	T	C	100	PASS	AC=2279;AF=0.455072;AN=5008;NS=2504;DP=19127;EAS_AF=0.3998;AMR_AF=0.5274;AFR_AF=0.2186;EUR_AF=0.6024;SAS_AF=0.6288;AA=T|||;VT=SNP
4	23208605	rs4377575	C	G	100	PASS	AC=3510;AF=0.700879;AN=5008;NS=2504;DP=18869;EAS_AF=0.5585;AMR_AF=0.6297;AFR_AF=0.8964;EUR_AF=0.6153;SAS_AF=0.7219;AA=G|||;VT=SNP
4	23209159	rs13127424	G	A	100	PASS	AC=2221;AF=0.44349;AN=5008;NS=2504;DP=19135;EAS_AF=0.3899;AMR_AF=0.5202;AFR_AF=0.2141;EUR_AF=0.5855;SAS_AF=0.6084;AA=G|||;VT=SNP
4	23210154	rs4639055	G	A	100	PASS	AC=3163;AF=0.631589;AN=5008;NS=2504;DP=19915;EAS_AF=0.4077;AMR_AF=0.5951;AFR_AF=0.8313;EUR_AF=0.6113;SAS_AF=0.6391;AA=A|||;VT=SNP
4	23210327	rs7683754	C	G	100	PASS	AC=839;AF=0.167532;AN=5008;NS=2504;DP=18593;EAS_AF=0.0179;AMR_AF=0.0648;AFR_AF=0.5537;EUR_AF=0.0129;SAS_AF=0.0317;AA=G|||;VT=SNP
4	23212909	rs28449961	G	A	100	PASS	AC=358;AF=0.0714856;AN=5008;NS=2504;DP=22633;EAS_AF=0.0179;AMR_AF=0.0288;AFR_AF=0.2126;EUR_AF=0.008;SAS_AF=0.0317;AA=A|||;VT=SNP
4	23213388	rs112817775	A	G	100	PASS	AC=41;AF=0.0081869;AN=5008;NS=2504;DP=18427;EAS_AF=0.0139;AMR_AF=0.0029;AFR_AF=0.0015;EUR_AF=0.007;SAS_AF=0.0164;AA=A|||;VT=SNP
4	23214299	rs2004387	A	C	100	PASS	AC=2267;AF=0.452676;AN=5008;NS=2504;DP=17135;EAS_AF=0.3948;AMR_AF=0.5274;AFR_AF=0.2133;EUR_AF=0.6024;SAS_AF=0.6288;AA=A|||;VT=SNP
4	23214565	rs16873368	A	G	100	PASS	AC=515;AF=0.102835;AN=5008;NS=2504;DP=21493;EAS_AF=0.0179;AMR_AF=0.0432;AFR_AF=0.3215;EUR_AF=0.0109;SAS_AF=0.0317;AA=G|||;VT=SNP
4	23214869	rs112594519	T	A	100	PASS	AC=62;AF=0.0123802;AN=5008;NS=2504;DP=19360;EAS_AF=0.0139;AMR_AF=0.0029;AFR_AF=0.0068;EUR_AF=0.007;SAS_AF=0.0307;AA=T|||;VT=SNP
4	23215134	rs4282157	A	G	100	PASS	AC=2557;AF=0.510583;AN=5008;NS=2504;DP=18651;EAS_AF=0.4573;AMR_AF=0.5634;AFR_AF=0.329;EUR_AF=0.6392;SAS_AF=0.6411;AA=A|||;VT=SNP
4	23215484	rs10004011	A	G	100	PASS	AC=84;AF=0.0167732;AN=5008;NS=2504;DP=20734;EAS_AF=0.0179;AMR_AF=0.0072;AFR_AF=0.0189;EUR_AF=0.007;SAS_AF=0.0297;AA=A|||;VT=SNP
4	23216917	rs28639375	G	T	100	PASS	AC=70;AF=0.0139776;AN=5008;NS=2504;DP=15625;EAS_AF=0.0179;AMR_AF=0.0058;AFR_AF=0.0197;EUR_AF=0.007;SAS_AF=0.0153;AA=G|||;VT=SNP
4	23217478	rs10032859	G	C	100	PASS	AC=2973;AF=0.59365;AN=5008;NS=2504;DP=16593;EAS_AF=0.4683;AMR_AF=0.5922;AFR_AF=0.6051;EUR_AF=0.6471;SAS_AF=0.6534;AA=C|||;VT=SNP
4	23217505	rs114190187	G	A	100	PASS	AC=43;AF=0.00858626;AN=5008;NS=2504;DP=16451;EAS_AF=0.002;AMR_AF=0.0101;AFR_AF=0.0008;EUR_AF=0.0229;SAS_AF=0.0102;AA=G|||;VT=SNP
4	23218249	rs28655770	G	A	100	PASS	AC=83;AF=0.0165735;AN=5008;NS=2504;DP=16342;EAS_AF=0.0179;AMR_AF=0.0058;AFR_AF=0.0189;EUR_AF=0.007;SAS_AF=0.0297;AA=G|||;VT=SNP
4	23218716	rs73801443	G	C	100	PASS	AC=84;AF=0.0167732;AN=5008;NS=2504;DP=20126;EAS_AF=0.0179;AMR_AF=0.0058;AFR_AF=0.0197;EUR_AF=0.007;SAS_AF=0.0297;AA=G|||;VT=SNP
4	23218905	rs7661062	G	C	100	PASS	AC=4287;AF=0.85603;AN=5008;NS=2504;DP=19498;EAS_AF=0.7202;AMR_AF=0.7579;AFR_AF=0.9834;EUR_AF=0.9433;SAS_AF=0.8037;AA=C|||;VT=SNP
4	23219018	rs75802296	T	C	100	PASS	AC=51;AF=0.0101837;AN=5008;NS=2504;DP=19804;EAS_AF=0.0139;AMR_AF=0.0014;AFR_AF=0;EUR_AF=0.007;SAS_AF=0.0297;AA=T|||;VT=SNP
4	23219135	rs78622055	T	C	100	PASS	AC=52;AF=0.0103834;AN=5008;NS=2504;DP=16223;EAS_AF=0.0139;AMR_AF=0.0014;AFR_AF=0.0008;EUR_AF=0.007;SAS_AF=0.0297;AA=T|||;VT=SNP
4	23219632	rs13110983	G	A	100	PASS	AC=627;AF=0.1252;AN=5008;NS=2504;DP=18263;EAS_AF=0.0933;AMR_AF=0.1254;AFR_AF=0.0234;EUR_AF=0.2316;SAS_AF=0.1861;AA=G|||;VT=SNP
4	23220263	rs7668474	G	A	100	PASS	AC=2648;AF=0.528754;AN=5008;NS=2504;DP=17781;EAS_AF=0.4593;AMR_AF=0.572;AFR_AF=0.3752;EUR_AF=0.6481;SAS_AF=0.6544;AA=A|||;VT=SNP
4	23220288	rs79985456	A	G	100	PASS	AC=51;AF=0.0101837;AN=5008;NS=2504;DP=18397;EAS_AF=0.0139;AMR_AF=0.0014;AFR_AF=0;EUR_AF=0.007;SAS_AF=0.0297;AA=A|||;VT=SNP
4	23221028	rs7674062	A	G	100	PASS	AC=2436;AF=0.486422;AN=5008;NS=2504;DP=18024;EAS_AF=0.4603;AMR_AF=0.5504;AFR_AF=0.2186;EUR_AF=0.6461;SAS_AF=0.6656;AA=A|||;VT=SNP
4	23222298	rs7681134	A	G	100	PASS	AC=2405;AF=0.480232;AN=5008;NS=2504;DP=16774;EAS_AF=0.4583;AMR_AF=0.5476;AFR_AF=0.2239;EUR_AF=0.6392;SAS_AF=0.638;AA=A|||;VT=SNP
4	23223081	rs28532091	A	G	100	PASS	AC=70;AF=0.0139776;AN=5008;NS=2504;DP=13898;EAS_AF=0.0179;AMR_AF=0.0058;AFR_AF=0.0197;EUR_AF=0.007;SAS_AF=0.0153;AA=A|||;VT=SNP
4	23223710	rs74743595	A	G	100	PASS	AC=37;AF=0.00738818;AN=5008;NS=2504;DP=17990;EAS_AF=0.0139;AMR_AF=0.0014;AFR_AF=0;EUR_AF=0.007;SAS_AF=0.0153;AA=A|||;VT=SNP
4	23225480	rs12502489	A	G	100	PASS	AC=2402;AF=0.479633;AN=5008;NS=2504;DP=18585;EAS_AF=0.4603;AMR_AF=0.5476;AFR_AF=0.2201;EUR_AF=0.6392;SAS_AF=0.638;AA=A|||;VT=SNP
4	23225919	rs142832611	T	C	100	PASS	AC=54;AF=0.0107827;AN=5008;NS=2504;DP=15758;EAS_AF=0.0169;AMR_AF=0.0014;AFR_AF=0;EUR_AF=0.007;SAS_AF=0.0297;AA=T|||;VT=SNP
4	23225922	rs143350682	C	G	100	PASS	AC=54;AF=0.0107827;AN=5008;NS=2504;DP=15857;EAS_AF=0.0169;AMR_AF=0.0014;AFR_AF=0;EUR_AF=0.007;SAS_AF=0.0297;AA=G|||;VT=SNP
4	23226006	rs76389599	C	G	100	PASS	AC=50;AF=0.00998403;AN=5008;NS=2504;DP=18086;EAS_AF=0.0129;AMR_AF=0.0014;AFR_AF=0;EUR_AF=0.007;SAS_AF=0.0297;AA=C|||;VT=SNP
4	23227463	rs6448196	G	A	100	PASS	AC=3218;AF=0.642572;AN=5008;NS=2504;DP=15949;EAS_AF=0.4395;AMR_AF=0.6138;AFR_AF=0.823;EUR_AF=0.6451;SAS_AF=0.6258;AA=A|||;VT=SNP
4	23227861	rs114608493	G	T	100	PASS	AC=36;AF=0.0071885;AN=5008;NS=2504;DP=17618;EAS_AF=0.0129;AMR_AF=0.0014;AFR_AF=0;EUR_AF=0.007;SAS_AF=0.0153;AA=G|||;VT=SNP
4	23231491	rs150461184	T	C	100	PASS	AC=50;AF=0.00998403;AN=5008;NS=2504;DP=18488;EAS_AF=0.0129;AMR_AF=0.0014;AFR_AF=0;EUR_AF=0.007;SAS_AF=0.0297;AA=T|||;VT=SNP
4	23231865	rs4273457	C	T	100	PASS	AC=3096;AF=0.618211;AN=5008;NS=2504;DP=16534;EAS_AF=0.4425;AMR_AF=0.6052;AFR_AF=0.7315;EUR_AF=0.6382;SAS_AF=0.635;AA=T|||;VT=SNP
4	23232200	rs10002939	G	C	100	PASS	AC=582;AF=0.116214;AN=5008;NS=2504;DP=17752;EAS_AF=0.0129;AMR_AF=0.0476;AFR_AF=0.3873;EUR_AF=0.0089;SAS_AF=0.0153;AA=C|||;VT=SNP
4	23232826	rs6843147	C	T	100	PASS	AC=2685;AF=0.536142;AN=5008;NS=2504;DP=18335;EAS_AF=0.4504;AMR_AF=0.5634;AFR_AF=0.4349;EUR_AF=0.6362;SAS_AF=0.6391;AA=C|||;VT=SNP
4	23232845	rs6843131	A	G	100	PASS	AC=3123;AF=0.623602;AN=5008;NS=2504;DP=18055;EAS_AF=0.4554;AMR_AF=0.6052;AFR_AF=0.7383;EUR_AF=0.6392;SAS_AF=0.6391;AA=A|||;VT=SNP
4	23232864	rs13112295	T	C	100	PASS	AC=2395;AF=0.478235;AN=5008;NS=2504;DP=18159;EAS_AF=0.4484;AMR_AF=0.549;AFR_AF=0.2269;EUR_AF=0.6332;SAS_AF=0.6391;AA=T|||;VT=SNP
4	23234123	rs12504495	C	T	100	PASS	AC=2400;AF=0.479233;AN=5008;NS=2504;DP=15692;EAS_AF=0.4524;AMR_AF=0.5476;AFR_AF=0.2254;EUR_AF=0.6322;SAS_AF=0.6442;AA=C|||;VT=SNP
4	23234499	rs732766	C	T	100	PASS	AC=2689;AF=0.536941;AN=5008;NS=2504;DP=15821;EAS_AF=0.4583;AMR_AF=0.5663;AFR_AF=0.4342;EUR_AF=0.6362;SAS_AF=0.6339;AA=C|||;VT=SNP
4	23234710	rs79152448	A	G	100	PASS	AC=36;AF=0.0071885;AN=5008;NS=2504;DP=18088;EAS_AF=0.0129;AMR_AF=0.0014;AFR_AF=0;EUR_AF=0.007;SAS_AF=0.0153;AA=A|||;VT=SNP
4	23234798	rs76435826	G	A	100	PASS	AC=37;AF=0.00738818;AN=5008;NS=2504;DP=17533;EAS_AF=0.0129;AMR_AF=0.0014;AFR_AF=0.0008;EUR_AF=0.007;SAS_AF=0.0153;AA=G|||;VT=SNP
4	23235331	rs20414	C	A	100	PASS	AC=3060;AF=0.611022;AN=5008;NS=2504;DP=14623;EAS_AF=0.4514;AMR_AF=0.6009;AFR_AF=0.7042;EUR_AF=0.6372;SAS_AF=0.6299;AA=A|||;VT=SNP
4	23237373	rs10024413	A	G	100	PASS	AC=3290;AF=0.656949;AN=5008;NS=2504;DP=18682;EAS_AF=0.7202;AMR_AF=0.6801;AFR_AF=0.2973;EUR_AF=0.9304;SAS_AF=0.7802;AA=A|||;VT=SNP
4	23237488	rs75936230	C	G	100	PASS	AC=116;AF=0.0231629;AN=5008;NS=2504;DP=19015;EAS_AF=0.0129;AMR_AF=0.0058;AFR_AF=0.0582;EUR_AF=0.007;SAS_AF=0.0153;AA=C|||;VT=SNP
4	23237842	rs13134899	G	A	100	PASS	AC=2378;AF=0.47484;AN=5008;NS=2504;DP=16034;EAS_AF=0.4375;AMR_AF=0.5461;AFR_AF=0.2284;EUR_AF=0.6302;SAS_AF=0.636;AA=G|||;VT=SNP
4	23238483	rs4293773	C	A	100	PASS	AC=2443;AF=0.487819;AN=5008;NS=2504;DP=13511;EAS_AF=0.4504;AMR_AF=0.5476;AFR_AF=0.2549;EUR_AF=0.6372;SAS_AF=0.6452;AA=C|||;VT=SNP
4	23238660	rs115050246	A	G	100	PASS	AC=116;AF=0.0231629;AN=5008;NS=2504;DP=12751;EAS_AF=0.0129;AMR_AF=0.0058;AFR_AF=0.0582;EUR_AF=0.007;SAS_AF=0.0153;AA=A|||;VT=SNP
4	23238818	rs13141445	C	T	100	PASS	AC=2771;AF=0.553315;AN=5008;NS=2504;DP=15335;EAS_AF=0.4563;AMR_AF=0.5807;AFR_AF=0.4796;EUR_AF=0.6392;SAS_AF=0.6452;AA=T|||;VT=SNP
4	23239056	rs74830326	G	A	100	PASS	AC=37;AF=0.00738818;AN=5008;NS=2504;DP=17476;EAS_AF=0.0129;AMR_AF=0.0014;AFR_AF=0;EUR_AF=0.007;SAS_AF=0.0164;AA=G|||;VT=SNP
4	23239946	rs4568223	T	A	100	PASS	AC=2415;AF=0.482228;AN=5008;NS=2504;DP=17283;EAS_AF=0.4563;AMR_AF=0.549;AFR_AF=0.2284;EUR_AF=0.6312;SAS_AF=0.6513;AA=T|||;VT=SNP
4	23240272	rs181255422	G	T	100	PASS	AC=36;AF=0.0071885;AN=5008;NS=2504;DP=15898;EAS_AF=0.0129;AMR_AF=0.0014;AFR_AF=0;EUR_AF=0.007;SAS_AF=0.0153;AA=G|||;VT=SNP
4	23240305	rs4420965	A	T	100	PASS	AC=3397;AF=0.678315;AN=5008;NS=2504;DP=15193;EAS_AF=0.4752;AMR_AF=0.6282;AFR_AF=0.888;EUR_AF=0.6521;SAS_AF=0.6667;AA=T|||;VT=SNP
4	23242414	rs6821257	C	A	100	PASS	AC=3047;AF=0.608427;AN=5008;NS=2504;DP=14361;EAS_AF=0.4395;AMR_AF=0.6023;AFR_AF=0.7027;EUR_AF=0.6362;SAS_AF=0.6309;AA=a|||;VT=SNP
4	23244074	rs4697372	T	C	100	PASS	AC=1601;AF=0.319688;AN=5008;NS=2504;DP=20431;EAS_AF=0.2877;AMR_AF=0.4294;AFR_AF=0.059;EUR_AF=0.4761;SAS_AF=0.4663;AA=T|||;VT=SNP
4	23245408	rs4643794	G	A	100	PASS	AC=3097;AF=0.618411;AN=5008;NS=2504;DP=20250;EAS_AF=0.4415;AMR_AF=0.6023;AFR_AF=0.739;EUR_AF=0.6362;SAS_AF=0.6309;AA=A|||;VT=SNP
4	23245664	rs6811372	G	T	100	PASS	AC=2658;AF=0.530751;AN=5008;NS=2504;DP=16010;EAS_AF=0.4395;AMR_AF=0.5634;AFR_AF=0.4304;EUR_AF=0.6342;SAS_AF=0.6309;AA=G|||;VT=SNP
4	23246877	rs184740436	A	G	100	PASS	AC=50;AF=0.00998403;AN=5008;NS=2504;DP=16354;EAS_AF=0.0129;AMR_AF=0.0014;AFR_AF=0;EUR_AF=0.007;SAS_AF=0.0297;AA=A|||;VT=SNP
4	23247456	rs10017199	C	G	100	PASS	AC=3361;AF=0.671126;AN=5008;NS=2504;DP=20259;EAS_AF=0.4573;AMR_AF=0.621;AFR_AF=0.8843;EUR_AF=0.6441;SAS_AF=0.6667;AA=G|||;VT=SNP
4	23247710	rs114533692	A	G	100	PASS	AC=36;AF=0.0071885;AN=5008;NS=2504;DP=19828;EAS_AF=0.0129;AMR_AF=0.0014;AFR_AF=0;EUR_AF=0.007;SAS_AF=0.0153;AA=A|||;VT=SNP
4	23248672	rs10022712	C	T	100	PASS	AC=2406;AF=0.480431;AN=5008;NS=2504;DP=19273;EAS_AF=0.4415;AMR_AF=0.5461;AFR_AF=0.2489;EUR_AF=0.6302;SAS_AF=0.6329;AA=C|||;VT=SNP
4	23249966	rs35393701	A	G	100	PASS	AC=315;AF=0.0628994;AN=5008;NS=2504;DP=20140;EAS_AF=0.0129;AMR_AF=0.0202;AFR_AF=0.1876;EUR_AF=0.0109;SAS_AF=0.0297;AA=A|||;VT=SNP
4	23251268	rs12650148	C	A	100	PASS	AC=1538;AF=0.307109;AN=5008;NS=2504;DP=17183;EAS_AF=0.2728;AMR_AF=0.4207;AFR_AF=0.0514;EUR_AF=0.4642;SAS_AF=0.4458;AA=A|||;VT=SNP
4	23252757	rs13101939	G	A	100	PASS	AC=1642;AF=0.327875;AN=5008;NS=2504;DP=19110;EAS_AF=0.3095;AMR_AF=0.3516;AFR_AF=0.1906;EUR_AF=0.3519;SAS_AF=0.4908;AA=G|||;VT=SNP
4	23253317	rs4697373	T	C	100	PASS	AC=1612;AF=0.321885;AN=5008;NS=2504;DP=16814;EAS_AF=0.3264;AMR_AF=0.3732;AFR_AF=0.3737;EUR_AF=0.2515;SAS_AF=0.2832;AA=T|||;VT=SNP
4	23254906	rs10002565	A	G	100	PASS	AC=1557;AF=0.310903;AN=5008;NS=2504;DP=13855;EAS_AF=0.3224;AMR_AF=0.3617;AFR_AF=0.3676;EUR_AF=0.2227;SAS_AF=0.2771;AA=A|||;VT=SNP
4	23255632	rs1073539	A	G	100	PASS	AC=792;AF=0.158147;AN=5008;NS=2504;DP=18539;EAS_AF=0.1825;AMR_AF=0.1484;AFR_AF=0.0083;EUR_AF=0.2028;SAS_AF=0.2965;AA=A|||;VT=SNP
4	23255643	rs1073538	A	T	100	PASS	AC=1556;AF=0.310703;AN=5008;NS=2504;DP=18523;EAS_AF=0.3214;AMR_AF=0.3617;AFR_AF=0.3684;EUR_AF=0.2237;SAS_AF=0.2751;AA=T|||;VT=SNP
4	23255651	rs3886499	A	G	100	PASS	AC=1558;AF=0.311102;AN=5008;NS=2504;DP=18371;EAS_AF=0.3224;AMR_AF=0.3617;AFR_AF=0.3684;EUR_AF=0.2237;SAS_AF=0.2761;AA=G|||;VT=SNP
4	23256709	rs11728066	A	T	100	PASS	AC=4448;AF=0.888179;AN=5008;NS=2504;DP=16093;EAS_AF=0.998;AMR_AF=0.8746;AFR_AF=0.8381;EUR_AF=0.8062;SAS_AF=0.9366;AA=T|||;VT=SNP
4	23256939	rs73250714	T	G	100	PASS	AC=1261;AF=0.251797;AN=5008;NS=2504;DP=13116;EAS_AF=0.3075;AMR_AF=0.3343;AFR_AF=0.1725;EUR_AF=0.2207;SAS_AF=0.2751;AA=T|||;VT=SNP
4	23258506	rs4626184	A	C	100	PASS	AC=1560;AF=0.311502;AN=5008;NS=2504;DP=18574;EAS_AF=0.3224;AMR_AF=0.3631;AFR_AF=0.3707;EUR_AF=0.2217;SAS_AF=0.2761;AA=C|||;VT=SNP
4	23258937	rs28837393	T	C	100	PASS	AC=1561;AF=0.311701;AN=5008;NS=2504;DP=15749;EAS_AF=0.3224;AMR_AF=0.3631;AFR_AF=0.3714;EUR_AF=0.2217;SAS_AF=0.2761;AA=C|||;VT=SNP
4	23260636	rs13116438	G	T	100	PASS	AC=2554;AF=0.509984;AN=5008;NS=2504;DP=14872;EAS_AF=0.6756;AMR_AF=0.4885;AFR_AF=0.23;EUR_AF=0.5835;SAS_AF=0.6575;AA=G|||;VT=SNP
4	23263113	rs6843924	G	A	100	PASS	AC=1779;AF=0.355232;AN=5008;NS=2504;DP=13940;EAS_AF=0.3085;AMR_AF=0.3761;AFR_AF=0.5401;EUR_AF=0.2217;SAS_AF=0.2761;AA=A|||;VT=SNP
4	23263275	rs6821134	T	C	100	PASS	AC=1248;AF=0.249201;AN=5008;NS=2504;DP=14920;EAS_AF=0.2996;AMR_AF=0.3343;AFR_AF=0.1694;EUR_AF=0.2207;SAS_AF=0.274;AA=T|||;VT=SNP
4	23264389	rs13144887	G	A	100	PASS	AC=2571;AF=0.513379;AN=5008;NS=2504;DP=13026;EAS_AF=0.6885;AMR_AF=0.4885;AFR_AF=0.2315;EUR_AF=0.5845;SAS_AF=0.6585;AA=A|||;VT=SNP
4	23265128	rs6821286	G	A	100	PASS	AC=1183;AF=0.236222;AN=5008;NS=2504;DP=13883;EAS_AF=0.2897;AMR_AF=0.3314;AFR_AF=0.1384;EUR_AF=0.2157;SAS_AF=0.2669;AA=G|||;VT=SNP
4	23265393	rs12499985	G	T	100	PASS	AC=1202;AF=0.240016;AN=5008;NS=2504;DP=13816;EAS_AF=0.2887;AMR_AF=0.3343;AFR_AF=0.1483;EUR_AF=0.2157;SAS_AF=0.272;AA=G|||;VT=SNP
4	23265535	rs12507569	A	G	100	PASS	AC=1244;AF=0.248403;AN=5008;NS=2504;DP=17154;EAS_AF=0.2937;AMR_AF=0.3343;AFR_AF=0.1725;EUR_AF=0.2197;SAS_AF=0.273;AA=C|||;VT=SNP
4	23265876	rs16873399	G	C	100	PASS	AC=1240;AF=0.247604;AN=5008;NS=2504;DP=19090;EAS_AF=0.2937;AMR_AF=0.3343;AFR_AF=0.1694;EUR_AF=0.2197;SAS_AF=0.273;AA=G|||;VT=SNP
4	23266101	rs12504948	T	G	100	PASS	AC=1596;AF=0.31869;AN=5008;NS=2504;DP=19460;EAS_AF=0.2937;AMR_AF=0.3573;AFR_AF=0.4259;EUR_AF=0.2197;SAS_AF=0.274;AA=T|||;VT=SNP
4	23266728	rs10938932	C	T	100	PASS	AC=1774;AF=0.354233;AN=5008;NS=2504;DP=18871;EAS_AF=0.3075;AMR_AF=0.3775;AFR_AF=0.5386;EUR_AF=0.2207;SAS_AF=0.274;AA=T|||;VT=SNP
4	23267024	rs10517007	T	C	100	PASS	AC=1244;AF=0.248403;AN=5008;NS=2504;DP=18965;EAS_AF=0.2976;AMR_AF=0.3343;AFR_AF=0.1687;EUR_AF=0.2197;SAS_AF=0.274;AA=T|||;VT=SNP
4	23267075	rs28401641	C	T	100	PASS	AC=2576;AF=0.514377;AN=5008;NS=2504;DP=16933;EAS_AF=0.6895;AMR_AF=0.4885;AFR_AF=0.2315;EUR_AF=0.5865;SAS_AF=0.6605;AA=C|||;VT=SNP
4	23267131	rs16873417	C	T	100	PASS	AC=1255;AF=0.250599;AN=5008;NS=2504;DP=16561;EAS_AF=0.2976;AMR_AF=0.3343;AFR_AF=0.177;EUR_AF=0.2197;SAS_AF=0.274;AA=C|||;VT=SNP
4	23267182	rs57052115	T	C	100	PASS	AC=1240;AF=0.247604;AN=5008;NS=2504;DP=16595;EAS_AF=0.2976;AMR_AF=0.3343;AFR_AF=0.1657;EUR_AF=0.2197;SAS_AF=0.274;AA=T|||;VT=SNP
4	23267868	rs16873422	A	G	100	PASS	AC=1254;AF=0.250399;AN=5008;NS=2504;DP=19060;EAS_AF=0.2986;AMR_AF=0.3343;AFR_AF=0.1755;EUR_AF=0.2197;SAS_AF=0.274;AA=A|||;VT=SNP
4	23268423	rs116170039	T	G	100	PASS	AC=101;AF=0.0201677;AN=5008;NS=2504;DP=13724;EAS_AF=0.0357;AMR_AF=0.0159;AFR_AF=0.0151;EUR_AF=0.0179;SAS_AF=0.0164;AA=T|||;VT=SNP
4	23269549	rs12504348	G	A	100	PASS	AC=1206;AF=0.240815;AN=5008;NS=2504;DP=14097;EAS_AF=0.2847;AMR_AF=0.3329;AFR_AF=0.1634;EUR_AF=0.2117;SAS_AF=0.2648;AA=G|||;VT=SNP
4	23269998	rs8180345	A	G	100	PASS	AC=1208;AF=0.241214;AN=5008;NS=2504;DP=18277;EAS_AF=0.2857;AMR_AF=0.3329;AFR_AF=0.1634;EUR_AF=0.2127;SAS_AF=0.2648;AA=A|||;VT=SNP
4	23270082	rs8180354	G	A	100	PASS	AC=4433;AF=0.885184;AN=5008;NS=2504;DP=19519;EAS_AF=0.9841;AMR_AF=0.8761;AFR_AF=0.8328;EUR_AF=0.8072;SAS_AF=0.9407;AA=A|||;VT=SNP
4	23271587	rs13105941	C	T	100	PASS	AC=2568;AF=0.51278;AN=5008;NS=2504;DP=17227;EAS_AF=0.6776;AMR_AF=0.4856;AFR_AF=0.233;EUR_AF=0.5895;SAS_AF=0.6616;AA=C|||;VT=SNP
4	23272197	rs10517008	G	C	100	PASS	AC=363;AF=0.072484;AN=5008;NS=2504;DP=20462;EAS_AF=0.0833;AMR_AF=0.0692;AFR_AF=0.0136;EUR_AF=0.1004;SAS_AF=0.1145;AA=G|||;VT=SNP
4	23272760	rs10020612	G	T	100	PASS	AC=1748;AF=0.349042;AN=5008;NS=2504;DP=18104;EAS_AF=0.2937;AMR_AF=0.3761;AFR_AF=0.5348;EUR_AF=0.2167;SAS_AF=0.272;AA=T|||;VT=SNP
4	23273892	rs6811042	T	C	100	PASS	AC=1741;AF=0.347644;AN=5008;NS=2504;DP=17419;EAS_AF=0.3036;AMR_AF=0.3761;AFR_AF=0.5295;EUR_AF=0.2127;SAS_AF=0.2658;AA=C|||;VT=SNP
4	23273913	rs6834052	G	A	100	PASS	AC=1739;AF=0.347244;AN=5008;NS=2504;DP=17428;EAS_AF=0.3036;AMR_AF=0.3761;AFR_AF=0.5287;EUR_AF=0.2127;SAS_AF=0.2648;AA=G|||;VT=SNP
4	23274625	rs6835555	G	A	100	PASS	AC=1745;AF=0.348442;AN=5008;NS=2504;DP=14591;EAS_AF=0.2976;AMR_AF=0.3761;AFR_AF=0.5378;EUR_AF=0.2127;SAS_AF=0.2648;AA=g|||;VT=SNP
4	23274782	rs6829762	T	G	100	PASS	AC=1748;AF=0.349042;AN=5008;NS=2504;DP=12385;EAS_AF=0.2976;AMR_AF=0.3761;AFR_AF=0.5401;EUR_AF=0.2127;SAS_AF=0.2648;AA=G|||;VT=SNP
4	23274842	rs6852876	C	A	100	PASS	AC=1747;AF=0.348842;AN=5008;NS=2504;DP=14812;EAS_AF=0.2966;AMR_AF=0.3746;AFR_AF=0.5408;EUR_AF=0.2127;SAS_AF=0.2648;AA=C|||;VT=SNP
4	23274965	rs6853095	C	T	100	PASS	AC=1745;AF=0.348442;AN=5008;NS=2504;DP=14883;EAS_AF=0.2937;AMR_AF=0.3775;AFR_AF=0.5401;EUR_AF=0.2127;SAS_AF=0.2648;AA=C|||;VT=SNP
4	23274985	rs6852932	A	C	100	PASS	AC=1557;AF=0.310903;AN=5008;NS=2504;DP=14695;EAS_AF=0.2867;AMR_AF=0.353;AFR_AF=0.4206;EUR_AF=0.2117;SAS_AF=0.2597;AA=A|||;VT=SNP
4	23275344	rs56185489	G	C	100	PASS	AC=1234;AF=0.246406;AN=5008;NS=2504;DP=18196;EAS_AF=0.2917;AMR_AF=0.3343;AFR_AF=0.18;EUR_AF=0.2107;SAS_AF=0.2638;AA=G|||;VT=SNP
4	23276731	rs11931023	A	G	100	PASS	AC=1770;AF=0.353435;AN=5008;NS=2504;DP=12133;EAS_AF=0.3075;AMR_AF=0.3775;AFR_AF=0.5431;EUR_AF=0.2117;SAS_AF=0.273;AA=A|||;VT=SNP
4	23277778	rs56194781	G	T	100	PASS	AC=1215;AF=0.242612;AN=5008;NS=2504;DP=19216;EAS_AF=0.2768;AMR_AF=0.3329;AFR_AF=0.177;EUR_AF=0.2107;SAS_AF=0.2648;AA=G|||;VT=SNP
4	23278741	rs12509199	G	A	100	PASS	AC=1185;AF=0.236621;AN=5008;NS=2504;DP=19153;EAS_AF=0.2748;AMR_AF=0.3329;AFR_AF=0.1589;EUR_AF=0.2107;SAS_AF=0.2607;AA=G|||;VT=SNP
4	23279526	rs4420966	C	T	100	PASS	AC=4457;AF=0.889976;AN=5008;NS=2504;DP=17257;EAS_AF=0.9841;AMR_AF=0.879;AFR_AF=0.8525;EUR_AF=0.8111;SAS_AF=0.9325;AA=T|||;VT=SNP
4	23279975	rs11722340	T	C	100	PASS	AC=2661;AF=0.53135;AN=5008;NS=2504;DP=15889;EAS_AF=0.6994;AMR_AF=0.4928;AFR_AF=0.2678;EUR_AF=0.6004;SAS_AF=0.6708;AA=T|||;VT=SNP
4	23281194	rs6823217	T	C	100	PASS	AC=4473;AF=0.893171;AN=5008;NS=2504;DP=17316;EAS_AF=0.9851;AMR_AF=0.879;AFR_AF=0.857;EUR_AF=0.8131;SAS_AF=0.9397;AA=C|||;VT=SNP
4	23281251	rs12511539	G	A	100	PASS	AC=1154;AF=0.230431;AN=5008;NS=2504;DP=16127;EAS_AF=0.2758;AMR_AF=0.33;AFR_AF=0.1354;EUR_AF=0.2107;SAS_AF=0.2618;AA=G|||;VT=SNP
4	23284797	rs4345165	A	C	100	PASS	AC=2638;AF=0.526757;AN=5008;NS=2504;DP=10366;EAS_AF=0.6974;AMR_AF=0.4971;AFR_AF=0.2542;EUR_AF=0.5984;SAS_AF=0.6667;AA=A|||;VT=SNP
4	23285453	rs4697030	C	A	100	PASS	AC=1126;AF=0.22484;AN=5008;NS=2504;DP=14265;EAS_AF=0.2768;AMR_AF=0.3184;AFR_AF=0.1195;EUR_AF=0.2107;SAS_AF=0.2618;AA=C|||;VT=SNP
4	23287240	rs12504520	A	G	100	PASS	AC=1264;AF=0.252396;AN=5008;NS=2504;DP=17016;EAS_AF=0.2937;AMR_AF=0.3386;AFR_AF=0.1876;EUR_AF=0.2177;SAS_AF=0.272;AA=A|||;VT=SNP
4	23288062	rs7677347	T	C	100	PASS	AC=3940;AF=0.786741;AN=5008;NS=2504;DP=14886;EAS_AF=0.9752;AMR_AF=0.8343;AFR_AF=0.4879;EUR_AF=0.8131;SAS_AF=0.9356;AA=C|||;VT=SNP
4	23288153	rs13151475	A	T	100	PASS	AC=2634;AF=0.525958;AN=5008;NS=2504;DP=17885;EAS_AF=0.6815;AMR_AF=0.4942;AFR_AF=0.2648;EUR_AF=0.5994;SAS_AF=0.6656;AA=A|||;VT=SNP
4	23288558	rs7699848	A	C	100	PASS	AC=3937;AF=0.786142;AN=5008;NS=2504;DP=19808;EAS_AF=0.9752;AMR_AF=0.8343;AFR_AF=0.4864;EUR_AF=0.8121;SAS_AF=0.9356;AA=G|||;VT=SNP
4	23288579	rs7678328	T	G	100	PASS	AC=2671;AF=0.533347;AN=5008;NS=2504;DP=19673;EAS_AF=0.6815;AMR_AF=0.4971;AFR_AF=0.2912;EUR_AF=0.5984;SAS_AF=0.6667;AA=T|||;VT=SNP
4	23288580	rs12502151	T	C	100	PASS	AC=1262;AF=0.251997;AN=5008;NS=2504;DP=19679;EAS_AF=0.2937;AMR_AF=0.3372;AFR_AF=0.1921;EUR_AF=0.2137;SAS_AF=0.2689;AA=T|||;VT=SNP
4	23288742	rs7658635	C	T	100	PASS	AC=3937;AF=0.786142;AN=5008;NS=2504;DP=18563;EAS_AF=0.9752;AMR_AF=0.8343;AFR_AF=0.4864;EUR_AF=0.8121;SAS_AF=0.9356;AA=C|||;VT=SNP
4	23288923	rs11730457	A	T	100	PASS	AC=2636;AF=0.526358;AN=5008;NS=2504;DP=19170;EAS_AF=0.6815;AMR_AF=0.4928;AFR_AF=0.2648;EUR_AF=0.5984;SAS_AF=0.6697;AA=A|||;VT=SNP
4	23288989	rs10938934	A	G	100	PASS	AC=3939;AF=0.786542;AN=5008;NS=2504;DP=18716;EAS_AF=0.9752;AMR_AF=0.8343;AFR_AF=0.4879;EUR_AF=0.8121;SAS_AF=0.9356;AA=G|||;VT=SNP
4	23289125	rs4697376	G	A	100	PASS	AC=3937;AF=0.786142;AN=5008;NS=2504;DP=18330;EAS_AF=0.9752;AMR_AF=0.8343;AFR_AF=0.4864;EUR_AF=0.8121;SAS_AF=0.9356;AA=A|||;VT=SNP
4	23289465	rs10049539	C	G	100	PASS	AC=3937;AF=0.786142;AN=5008;NS=2504;DP=17700;EAS_AF=0.9752;AMR_AF=0.8343;AFR_AF=0.4864;EUR_AF=0.8121;SAS_AF=0.9356;AA=G|||;VT=SNP
4	23289476	rs10049540	G	A	100	PASS	AC=3937;AF=0.786142;AN=5008;NS=2504;DP=18029;EAS_AF=0.9752;AMR_AF=0.8343;AFR_AF=0.4864;EUR_AF=0.8121;SAS_AF=0.9356;AA=g|||;VT=SNP
4	23289655	rs10938937	T	C	100	PASS	AC=1266;AF=0.252796;AN=5008;NS=2504;DP=16646;EAS_AF=0.2937;AMR_AF=0.3386;AFR_AF=0.1929;EUR_AF=0.2167;SAS_AF=0.2679;AA=T|||;VT=SNP
4	23289721	rs10050029	A	G	100	PASS	AC=2648;AF=0.528754;AN=5008;NS=2504;DP=16829;EAS_AF=0.6925;AMR_AF=0.4928;AFR_AF=0.2648;EUR_AF=0.5994;SAS_AF=0.6697;AA=A|||;VT=SNP
4	23290199	rs4697377	G	T	100	PASS	AC=3929;AF=0.784545;AN=5008;NS=2504;DP=13486;EAS_AF=0.9752;AMR_AF=0.8343;AFR_AF=0.4826;EUR_AF=0.8121;SAS_AF=0.9325;AA=T|||;VT=SNP
4	23290204	rs4697031	A	C	100	PASS	AC=3942;AF=0.787141;AN=5008;NS=2504;DP=13433;EAS_AF=0.9752;AMR_AF=0.8372;AFR_AF=0.4887;EUR_AF=0.8121;SAS_AF=0.9356;AA=A|||;VT=SNP
4	23290407	rs6823187	A	G	100	PASS	AC=4552;AF=0.908946;AN=5008;NS=2504;DP=15735;EAS_AF=0.9861;AMR_AF=0.8847;AFR_AF=0.9123;EUR_AF=0.8131;SAS_AF=0.9407;AA=G|||;VT=SNP
4	23290560	rs6823531	A	T	100	PASS	AC=4098;AF=0.818291;AN=5008;NS=2504;DP=15093;EAS_AF=0.9752;AMR_AF=0.8516;AFR_AF=0.6014;EUR_AF=0.8121;SAS_AF=0.9325;AA=T|||;VT=SNP
4	23290840	rs6829312	G	A	100	PASS	AC=3983;AF=0.795327;AN=5008;NS=2504;DP=17888;EAS_AF=0.9752;AMR_AF=0.8401;AFR_AF=0.5182;EUR_AF=0.8121;SAS_AF=0.9356;AA=A|||;VT=SNP
4	23290918	rs12501121	G	T	100	PASS	AC=1312;AF=0.261981;AN=5008;NS=2504;DP=17547;EAS_AF=0.2867;AMR_AF=0.3573;AFR_AF=0.2383;EUR_AF=0.2137;SAS_AF=0.2505;AA=G|||;VT=SNP
4	23291021	rs17485	A	G	100	PASS	AC=3976;AF=0.79393;AN=5008;NS=2504;DP=17677;EAS_AF=0.9752;AMR_AF=0.8401;AFR_AF=0.5129;EUR_AF=0.8121;SAS_AF=0.9356;AA=A|||;VT=SNP
4	23291081	rs7672322	A	C	100	PASS	AC=3980;AF=0.794728;AN=5008;NS=2504;DP=17583;EAS_AF=0.9752;AMR_AF=0.8401;AFR_AF=0.5159;EUR_AF=0.8121;SAS_AF=0.9356;AA=A|||;VT=SNP
4	23291125	rs7696941	T	C	100	PASS	AC=2672;AF=0.533546;AN=5008;NS=2504;DP=18731;EAS_AF=0.6885;AMR_AF=0.4827;AFR_AF=0.2806;EUR_AF=0.5984;SAS_AF=0.6851;AA=T|||;VT=SNP
4	23291139	rs7672351	A	C	100	PASS	AC=4491;AF=0.896765;AN=5008;NS=2504;DP=18224;EAS_AF=0.9861;AMR_AF=0.8804;AFR_AF=0.8684;EUR_AF=0.8131;SAS_AF=0.9407;AA=C|||;VT=SNP
4	23291140	rs7672860	G	A	100	PASS	AC=2663;AF=0.531749;AN=5008;NS=2504;DP=18713;EAS_AF=0.6915;AMR_AF=0.4827;AFR_AF=0.2791;EUR_AF=0.5954;SAS_AF=0.6779;AA=G|||;VT=SNP
4	23291292	rs7673239	G	A	100	PASS	AC=3981;AF=0.794928;AN=5008;NS=2504;DP=16738;EAS_AF=0.9752;AMR_AF=0.8401;AFR_AF=0.5159;EUR_AF=0.8131;SAS_AF=0.9356;AA=G|||;VT=SNP
4	23291486	rs4235304	A	G	100	PASS	AC=3980;AF=0.794728;AN=5008;NS=2504;DP=19125;EAS_AF=0.9752;AMR_AF=0.8401;AFR_AF=0.5159;EUR_AF=0.8121;SAS_AF=0.9356;AA=a|||;VT=SNP
4	23291982	rs7678820	C	T	100	PASS	AC=3980;AF=0.794728;AN=5008;NS=2504;DP=15136;EAS_AF=0.9752;AMR_AF=0.8401;AFR_AF=0.5159;EUR_AF=0.8121;SAS_AF=0.9356;AA=T|||;VT=SNP
4	23291986	rs76652997	C	T	100	PASS	AC=472;AF=0.0942492;AN=5008;NS=2504;DP=14959;EAS_AF=0.1419;AMR_AF=0.2277;AFR_AF=0.0053;EUR_AF=0.0716;SAS_AF=0.0941;AA=C|||;VT=SNP
4	23292151	rs4417956	G	A	100	PASS	AC=2669;AF=0.532947;AN=5008;NS=2504;DP=14197;EAS_AF=0.6835;AMR_AF=0.4827;AFR_AF=0.2852;EUR_AF=0.5984;SAS_AF=0.681;AA=G|||;VT=SNP
4	23292423	rs4519787	T	C	100	PASS	AC=3983;AF=0.795327;AN=5008;NS=2504;DP=16188;EAS_AF=0.9752;AMR_AF=0.8415;AFR_AF=0.5159;EUR_AF=0.8141;SAS_AF=0.9356;AA=T|||;VT=SNP
4	23292458	rs4484282	C	T	100	PASS	AC=3983;AF=0.795327;AN=5008;NS=2504;DP=16782;EAS_AF=0.9752;AMR_AF=0.8415;AFR_AF=0.5159;EUR_AF=0.8141;SAS_AF=0.9356;AA=T|||;VT=SNP
4	23293011	rs4593115	A	G	100	PASS	AC=3977;AF=0.794129;AN=5008;NS=2504;DP=19057;EAS_AF=0.9752;AMR_AF=0.8401;AFR_AF=0.5159;EUR_AF=0.8121;SAS_AF=0.9325;AA=G|||;VT=SNP
4	23293043	rs12503311	C	T	100	PASS	AC=1253;AF=0.2502;AN=5008;NS=2504;DP=19777;EAS_AF=0.2857;AMR_AF=0.3545;AFR_AF=0.1974;EUR_AF=0.2137;SAS_AF=0.2485;AA=C|||;VT=SNP
4	23293158	rs4389559	A	G	100	PASS	AC=3980;AF=0.794728;AN=5008;NS=2504;DP=19900;EAS_AF=0.9752;AMR_AF=0.8401;AFR_AF=0.5159;EUR_AF=0.8121;SAS_AF=0.9356;AA=A|||;VT=SNP
4	23293439	rs60260381	G	A	100	PASS	AC=1222;AF=0.24401;AN=5008;NS=2504;DP=18448;EAS_AF=0.2867;AMR_AF=0.3487;AFR_AF=0.1762;EUR_AF=0.2137;SAS_AF=0.2485;AA=G|||;VT=SNP
4	23293475	rs5027575	A	G	100	PASS	AC=3980;AF=0.794728;AN=5008;NS=2504;DP=17346;EAS_AF=0.9752;AMR_AF=0.8401;AFR_AF=0.5159;EUR_AF=0.8121;SAS_AF=0.9356;AA=A|||;VT=SNP
4	23293640	rs4697378	C	T	100	PASS	AC=4549;AF=0.908347;AN=5008;NS=2504;DP=16090;EAS_AF=0.9861;AMR_AF=0.8847;AFR_AF=0.91;EUR_AF=0.8131;SAS_AF=0.9407;AA=T|||;VT=SNP
4	23293662	rs4697379	C	T	100	PASS	AC=3984;AF=0.795527;AN=5008;NS=2504;DP=16312;EAS_AF=0.9752;AMR_AF=0.8401;AFR_AF=0.5166;EUR_AF=0.8151;SAS_AF=0.9356;AA=T|||;VT=SNP
4	23293706	rs4697380	G	A	100	PASS	AC=3980;AF=0.794728;AN=5008;NS=2504;DP=16564;EAS_AF=0.9752;AMR_AF=0.8401;AFR_AF=0.5159;EUR_AF=0.8121;SAS_AF=0.9356;AA=A|||;VT=SNP
4	23293802	rs4697381	C	A	100	PASS	AC=3981;AF=0.794928;AN=5008;NS=2504;DP=18149;EAS_AF=0.9752;AMR_AF=0.8415;AFR_AF=0.5159;EUR_AF=0.8121;SAS_AF=0.9356;AA=C|||;VT=SNP
4	23293821	rs4697382	G	A	100	PASS	AC=3980;AF=0.794728;AN=5008;NS=2504;DP=18120;EAS_AF=0.9752;AMR_AF=0.8401;AFR_AF=0.5159;EUR_AF=0.8121;SAS_AF=0.9356;AA=A|||;VT=SNP
4	23294252	rs10805244	A	G	100	PASS	AC=4046;AF=0.807907;AN=5008;NS=2504;DP=12293;EAS_AF=0.9752;AMR_AF=0.8458;AFR_AF=0.5613;EUR_AF=0.8141;SAS_AF=0.9356;AA=a|||;VT=SNP
4	23294255	rs10805245	G	T	100	PASS	AC=4041;AF=0.806909;AN=5008;NS=2504;DP=12342;EAS_AF=0.9752;AMR_AF=0.8458;AFR_AF=0.5575;EUR_AF=0.8141;SAS_AF=0.9356;AA=g|||;VT=SNP
4	23294359	rs10938938	G	A	100	PASS	AC=4014;AF=0.801518;AN=5008;NS=2504;DP=14926;EAS_AF=0.9752;AMR_AF=0.8401;AFR_AF=0.5461;EUR_AF=0.8062;SAS_AF=0.9356;AA=G|||;VT=SNP
4	23294388	rs11946408	A	G	100	PASS	AC=1562;AF=0.311901;AN=5008;NS=2504;DP=15079;EAS_AF=0.2877;AMR_AF=0.3934;AFR_AF=0.298;EUR_AF=0.3201;SAS_AF=0.2894;AA=A|||;VT=SNP
4	23294506	rs28582788	A	C	100	PASS	AC=1412;AF=0.281949;AN=5008;NS=2504;DP=15377;EAS_AF=0.2897;AMR_AF=0.3617;AFR_AF=0.2943;EUR_AF=0.2087;SAS_AF=0.2761;AA=A|||;VT=SNP
4	23294528	rs4536912	G	A	100	PASS	AC=1876;AF=0.374601;AN=5008;NS=2504;DP=16181;EAS_AF=0.2956;AMR_AF=0.3963;AFR_AF=0.6248;EUR_AF=0.2038;SAS_AF=0.2781;AA=A|||;VT=SNP
4	23294584	rs10031641	A	C	100	PASS	AC=1417;AF=0.282947;AN=5008;NS=2504;DP=17146;EAS_AF=0.2917;AMR_AF=0.3617;AFR_AF=0.2988;EUR_AF=0.2068;SAS_AF=0.2751;AA=A|||;VT=SNP
4	23294877	rs16873468	C	G	100	PASS	AC=1267;AF=0.252995;AN=5008;NS=2504;DP=15687;EAS_AF=0.2897;AMR_AF=0.3501;AFR_AF=0.1982;EUR_AF=0.2038;SAS_AF=0.271;AA=C|||;VT=SNP
4	23295005	rs4632646	A	G	100	PASS	AC=1406;AF=0.280751;AN=5008;NS=2504;DP=17307;EAS_AF=0.2897;AMR_AF=0.3573;AFR_AF=0.3018;EUR_AF=0.2018;SAS_AF=0.2699;AA=G|||;VT=SNP
4	23295006	rs4579103	A	C	100	PASS	AC=1406;AF=0.280751;AN=5008;NS=2504;DP=17353;EAS_AF=0.2897;AMR_AF=0.3573;AFR_AF=0.3018;EUR_AF=0.2018;SAS_AF=0.2699;AA=C|||;VT=SNP
4	23295433	rs4516701	G	C	100	PASS	AC=1884;AF=0.376198;AN=5008;NS=2504;DP=18918;EAS_AF=0.2986;AMR_AF=0.3977;AFR_AF=0.6331;EUR_AF=0.2038;SAS_AF=0.271;AA=C|||;VT=SNP
4	23295919	rs9291445	G	A	100	PASS	AC=1423;AF=0.284145;AN=5008;NS=2504;DP=20571;EAS_AF=0.2877;AMR_AF=0.3617;AFR_AF=0.3139;EUR_AF=0.2028;SAS_AF=0.2689;AA=A|||;VT=SNP
4	23295936	rs9291446	C	T	100	PASS	AC=1394;AF=0.278355;AN=5008;NS=2504;DP=20885;EAS_AF=0.2917;AMR_AF=0.3617;AFR_AF=0.289;EUR_AF=0.2028;SAS_AF=0.2689;AA=C|||;VT=SNP
4	23296024	rs10433830	T	C	100	PASS	AC=1394;AF=0.278355;AN=5008;NS=2504;DP=19437;EAS_AF=0.2917;AMR_AF=0.3617;AFR_AF=0.289;EUR_AF=0.2028;SAS_AF=0.2689;AA=C|||;VT=SNP
4	23296159	rs10938939	C	T	100	PASS	AC=1394;AF=0.278355;AN=5008;NS=2504;DP=18633;EAS_AF=0.2917;AMR_AF=0.3617;AFR_AF=0.289;EUR_AF=0.2028;SAS_AF=0.2689;AA=T|||;VT=SNP
4	23296240	rs10938940	T	C	100	PASS	AC=1395;AF=0.278554;AN=5008;NS=2504;DP=19509;EAS_AF=0.2917;AMR_AF=0.3617;AFR_AF=0.289;EUR_AF=0.2028;SAS_AF=0.2699;AA=C|||;VT=SNP
4	23297545	rs28673304	C	T	100	PASS	AC=1581;AF=0.315695;AN=5008;NS=2504;DP=16629;EAS_AF=0.4395;AMR_AF=0.3718;AFR_AF=0.2874;EUR_AF=0.2028;SAS_AF=0.3027;AA=C|||;VT=SNP
4	23298217	rs4550909	G	A	100	PASS	AC=1984;AF=0.396166;AN=5008;NS=2504;DP=19847;EAS_AF=0.4444;AMR_AF=0.4006;AFR_AF=0.5696;EUR_AF=0.2038;SAS_AF=0.3067;AA=A|||;VT=SNP
4	23300830	rs28509280	G	A	100	PASS	AC=2064;AF=0.412141;AN=5008;NS=2504;DP=15402;EAS_AF=0.4425;AMR_AF=0.4092;AFR_AF=0.6263;EUR_AF=0.2038;SAS_AF=0.3078;AA=a|||;VT=SNP
4	23301361	rs4697383	A	G	100	PASS	AC=4543;AF=0.907149;AN=5008;NS=2504;DP=16595;EAS_AF=0.9861;AMR_AF=0.8862;AFR_AF=0.9039;EUR_AF=0.8181;SAS_AF=0.9366;AA=G|||;VT=SNP
4	23301374	rs4697384	C	G	100	PASS	AC=1979;AF=0.395168;AN=5008;NS=2504;DP=16677;EAS_AF=0.4464;AMR_AF=0.3963;AFR_AF=0.5666;EUR_AF=0.2028;SAS_AF=0.3078;AA=C|||;VT=SNP
4	23301412	rs13132892	T	G	100	PASS	AC=2982;AF=0.595447;AN=5008;NS=2504;DP=15963;EAS_AF=0.5546;AMR_AF=0.5086;AFR_AF=0.6293;EUR_AF=0.6143;SAS_AF=0.6339;AA=T|||;VT=SNP
4	23301710	rs77806040	C	A	100	PASS	AC=509;AF=0.101637;AN=5008;NS=2504;DP=16311;EAS_AF=0.1587;AMR_AF=0.1182;AFR_AF=0.0212;EUR_AF=0.0726;SAS_AF=0.1697;AA=C|||;VT=SNP
4	23302192	rs73250744	A	G	100	PASS	AC=1425;AF=0.284545;AN=5008;NS=2504;DP=17324;EAS_AF=0.4325;AMR_AF=0.3617;AFR_AF=0.174;EUR_AF=0.2028;SAS_AF=0.3108;AA=A|||;VT=SNP
4	23302803	rs12508423	G	A	100	PASS	AC=2063;AF=0.411941;AN=5008;NS=2504;DP=17897;EAS_AF=0.4415;AMR_AF=0.4049;AFR_AF=0.6263;EUR_AF=0.2038;SAS_AF=0.3108;AA=A|||;VT=SNP
4	23303430	rs28568700	T	C	100	PASS	AC=1474;AF=0.294329;AN=5008;NS=2504;DP=16691;EAS_AF=0.4355;AMR_AF=0.3646;AFR_AF=0.2133;EUR_AF=0.2028;SAS_AF=0.3027;AA=T|||;VT=SNP
4	23304043	rs1159885	A	T	100	PASS	AC=2081;AF=0.415535;AN=5008;NS=2504;DP=13485;EAS_AF=0.4484;AMR_AF=0.4092;AFR_AF=0.6324;EUR_AF=0.2038;SAS_AF=0.3108;AA=T|||;VT=SNP
4	23305261	rs7695499	G	A	100	PASS	AC=2450;AF=0.489217;AN=5008;NS=2504;DP=14050;EAS_AF=0.5268;AMR_AF=0.4769;AFR_AF=0.2761;EUR_AF=0.6093;SAS_AF=0.6237;AA=G|||;VT=SNP
4	23306465	rs76496055	G	A	100	PASS	AC=1419;AF=0.283347;AN=5008;NS=2504;DP=12639;EAS_AF=0.4355;AMR_AF=0.3617;AFR_AF=0.174;EUR_AF=0.2028;SAS_AF=0.3016;AA=g|||;VT=SNP
4	23306655	rs12499233	A	T	100	PASS	AC=1492;AF=0.297923;AN=5008;NS=2504;DP=14108;EAS_AF=0.4395;AMR_AF=0.3689;AFR_AF=0.2216;EUR_AF=0.2038;SAS_AF=0.3016;AA=A|||;VT=SNP
4	23307246	rs28454890	T	C	100	PASS	AC=1555;AF=0.310503;AN=5008;NS=2504;DP=19616;EAS_AF=0.4435;AMR_AF=0.3732;AFR_AF=0.2648;EUR_AF=0.2028;SAS_AF=0.3016;AA=T|||;VT=SNP
4	23307312	rs7661870	C	G	100	PASS	AC=2471;AF=0.493411;AN=5008;NS=2504;DP=18814;EAS_AF=0.5397;AMR_AF=0.4755;AFR_AF=0.2761;EUR_AF=0.6123;SAS_AF=0.6299;AA=C|||;VT=SNP
4	23307526	rs12507222	G	T	100	PASS	AC=1390;AF=0.277556;AN=5008;NS=2504;DP=19599;EAS_AF=0.4375;AMR_AF=0.3559;AFR_AF=0.1528;EUR_AF=0.2028;SAS_AF=0.3027;AA=G|||;VT=SNP
4	23307693	rs12507992	C	T	100	PASS	AC=1419;AF=0.283347;AN=5008;NS=2504;DP=19266;EAS_AF=0.4365;AMR_AF=0.3617;AFR_AF=0.1732;EUR_AF=0.2028;SAS_AF=0.3016;AA=C|||;VT=SNP
4	23307822	rs12508100	G	A	100	PASS	AC=1420;AF=0.283546;AN=5008;NS=2504;DP=17890;EAS_AF=0.4375;AMR_AF=0.3617;AFR_AF=0.1732;EUR_AF=0.2028;SAS_AF=0.3016;AA=G|||;VT=SNP
4	23307920	rs2036713	C	A	100	PASS	AC=2475;AF=0.494209;AN=5008;NS=2504;DP=17972;EAS_AF=0.5367;AMR_AF=0.4769;AFR_AF=0.2776;EUR_AF=0.6113;SAS_AF=0.635;AA=A|||;VT=SNP
4	23308008	rs35357170	G	A	100	PASS	AC=1248;AF=0.249201;AN=5008;NS=2504;DP=17467;EAS_AF=0.4375;AMR_AF=0.3357;AFR_AF=0.0582;EUR_AF=0.2008;SAS_AF=0.3016;AA=G|||;VT=SNP
4	23308612	rs984715	G	C	100	PASS	AC=4551;AF=0.908746;AN=5008;NS=2504;DP=18617;EAS_AF=0.9861;AMR_AF=0.8862;AFR_AF=0.91;EUR_AF=0.8151;SAS_AF=0.9397;AA=C|||;VT=SNP
4	23308679	rs10213352	G	C	100	PASS	AC=2088;AF=0.416933;AN=5008;NS=2504;DP=16909;EAS_AF=0.4534;AMR_AF=0.4063;AFR_AF=0.6324;EUR_AF=0.2038;SAS_AF=0.3149;AA=C|||;VT=SNP
4	23309366	rs1818371	T	C	100	PASS	AC=2089;AF=0.417133;AN=5008;NS=2504;DP=8915;EAS_AF=0.4633;AMR_AF=0.4078;AFR_AF=0.6248;EUR_AF=0.2038;SAS_AF=0.3149;AA=C|||;VT=SNP
4	23309835	rs12502492	A	C	100	PASS	AC=1446;AF=0.288738;AN=5008;NS=2504;DP=15162;EAS_AF=0.4524;AMR_AF=0.3602;AFR_AF=0.1755;EUR_AF=0.2028;SAS_AF=0.3108;AA=A|||;VT=SNP
4	23310383	rs10003824	A	T	100	PASS	AC=2100;AF=0.419329;AN=5008;NS=2504;DP=12675;EAS_AF=0.4633;AMR_AF=0.4078;AFR_AF=0.6324;EUR_AF=0.2038;SAS_AF=0.316;AA=T|||;VT=SNP
4	23311156	rs2175068	T	G	100	PASS	AC=4553;AF=0.909145;AN=5008;NS=2504;DP=15794;EAS_AF=0.9861;AMR_AF=0.8862;AFR_AF=0.91;EUR_AF=0.8171;SAS_AF=0.9397;AA=G|||;VT=SNP
4	23311209	rs73250747	A	T	100	PASS	AC=1443;AF=0.288139;AN=5008;NS=2504;DP=16578;EAS_AF=0.4474;AMR_AF=0.3617;AFR_AF=0.177;EUR_AF=0.2028;SAS_AF=0.3098;AA=A|||;VT=SNP
4	23311397	rs34359091	G	A	100	PASS	AC=1443;AF=0.288139;AN=5008;NS=2504;DP=18530;EAS_AF=0.4464;AMR_AF=0.3631;AFR_AF=0.177;EUR_AF=0.2028;SAS_AF=0.3098;AA=G|||;VT=SNP
4	23311521	rs12503825	A	G	100	PASS	AC=1443;AF=0.288139;AN=5008;NS=2504;DP=17856;EAS_AF=0.4474;AMR_AF=0.3617;AFR_AF=0.177;EUR_AF=0.2028;SAS_AF=0.3098;AA=A|||;VT=SNP
4	23311553	rs10029584	C	G	100	PASS	AC=1303;AF=0.260184;AN=5008;NS=2504;DP=17729;EAS_AF=0.1845;AMR_AF=0.1643;AFR_AF=0.472;EUR_AF=0.2276;SAS_AF=0.1534;AA=C|||;VT=SNP
4	23312399	rs4697385	G	A	100	PASS	AC=2081;AF=0.415535;AN=5008;NS=2504;DP=18972;EAS_AF=0.4544;AMR_AF=0.4107;AFR_AF=0.6271;EUR_AF=0.2038;SAS_AF=0.3108;AA=A|||;VT=SNP
4	23313213	rs73250752	C	A	100	PASS	AC=1501;AF=0.29972;AN=5008;NS=2504;DP=16048;EAS_AF=0.4464;AMR_AF=0.3689;AFR_AF=0.2224;EUR_AF=0.2038;SAS_AF=0.3027;AA=c|||;VT=SNP
4	23313534	rs58856412	T	C	100	PASS	AC=2072;AF=0.413738;AN=5008;NS=2504;DP=16851;EAS_AF=0.4573;AMR_AF=0.4078;AFR_AF=0.6165;EUR_AF=0.2038;SAS_AF=0.3149;AA=C|||;VT=SNP
4	23315245	rs10433831	G	A	100	PASS	AC=1489;AF=0.297324;AN=5008;NS=2504;DP=15126;EAS_AF=0.4385;AMR_AF=0.366;AFR_AF=0.2194;EUR_AF=0.2028;SAS_AF=0.3057;AA=G|||;VT=SNP
4	23316067	rs10938941	A	T	100	PASS	AC=1513;AF=0.302117;AN=5008;NS=2504;DP=20084;EAS_AF=0.4444;AMR_AF=0.3703;AFR_AF=0.23;EUR_AF=0.2038;SAS_AF=0.3057;AA=A|||;VT=SNP
4	23317124	rs2175069	A	G	100	PASS	AC=2559;AF=0.510982;AN=5008;NS=2504;DP=13028;EAS_AF=0.5317;AMR_AF=0.4885;AFR_AF=0.3396;EUR_AF=0.6143;SAS_AF=0.6309;AA=A|||;VT=SNP
4	23317697	rs73250758	G	A	100	PASS	AC=1433;AF=0.286142;AN=5008;NS=2504;DP=17981;EAS_AF=0.4454;AMR_AF=0.3617;AFR_AF=0.177;EUR_AF=0.2028;SAS_AF=0.3016;AA=G|||;VT=SNP
4	23317799	rs1121447	C	T	100	PASS	AC=1305;AF=0.260583;AN=5008;NS=2504;DP=17117;EAS_AF=0.4504;AMR_AF=0.3343;AFR_AF=0.1641;EUR_AF=0.166;SAS_AF=0.2403;AA=C|||;VT=SNP
4	23318160	rs79288487	G	A	100	PASS	AC=672;AF=0.134185;AN=5008;NS=2504;DP=16388;EAS_AF=0.2937;AMR_AF=0.085;AFR_AF=0.053;EUR_AF=0.0964;SAS_AF=0.1534;AA=g|||;VT=SNP
4	23318307	rs1121446	G	A	100	PASS	AC=1245;AF=0.248602;AN=5008;NS=2504;DP=14014;EAS_AF=0.4464;AMR_AF=0.3329;AFR_AF=0.1248;EUR_AF=0.163;SAS_AF=0.2403;AA=g|||;VT=SNP
4	23318413	rs12502075	T	C	100	PASS	AC=1250;AF=0.249601;AN=5008;NS=2504;DP=15313;EAS_AF=0.4494;AMR_AF=0.3329;AFR_AF=0.1248;EUR_AF=0.163;SAS_AF=0.2423;AA=T|||;VT=SNP
4	23318616	rs59832046	A	G	100	PASS	AC=2011;AF=0.401558;AN=5008;NS=2504;DP=13797;EAS_AF=0.4792;AMR_AF=0.3977;AFR_AF=0.5575;EUR_AF=0.1998;SAS_AF=0.3211;AA=G|||;VT=SNP
4	23319480	rs9993310	C	T	100	PASS	AC=1949;AF=0.389177;AN=5008;NS=2504;DP=18920;EAS_AF=0.4663;AMR_AF=0.3876;AFR_AF=0.5499;EUR_AF=0.174;SAS_AF=0.3149;AA=T|||;VT=SNP
4	23320940	rs16873495	A	C	100	PASS	AC=1303;AF=0.260184;AN=5008;NS=2504;DP=15325;EAS_AF=0.4673;AMR_AF=0.3314;AFR_AF=0.152;EUR_AF=0.164;SAS_AF=0.2413;AA=A|||;VT=SNP
4	23321206	rs4697386	A	G	100	PASS	AC=1273;AF=0.254193;AN=5008;NS=2504;DP=13749;EAS_AF=0.4593;AMR_AF=0.3314;AFR_AF=0.1354;EUR_AF=0.164;SAS_AF=0.2413;AA=a|||;VT=SNP
4	23323428	rs11731411	T	C	100	PASS	AC=801;AF=0.159944;AN=5008;NS=2504;DP=18718;EAS_AF=0.1796;AMR_AF=0.1138;AFR_AF=0.1452;EUR_AF=0.2197;SAS_AF=0.1309;AA=T|||;VT=SNP
4	23324095	rs1858113	A	C	100	PASS	AC=2374;AF=0.474042;AN=5008;NS=2504;DP=16193;EAS_AF=0.5883;AMR_AF=0.4784;AFR_AF=0.3147;EUR_AF=0.5308;SAS_AF=0.5102;AA=A|||;VT=SNP
4	23324263	rs878505	T	A	100	PASS	AC=3016;AF=0.602236;AN=5008;NS=2504;DP=16129;EAS_AF=0.7788;AMR_AF=0.5807;AFR_AF=0.3918;EUR_AF=0.6362;SAS_AF=0.6851;AA=T|||;VT=SNP
4	23325040	rs882348	G	A	100	PASS	AC=694;AF=0.138578;AN=5008;NS=2504;DP=17150;EAS_AF=0.1944;AMR_AF=0.1066;AFR_AF=0.1089;EUR_AF=0.1064;SAS_AF=0.1769;AA=G|||;VT=SNP
4	23325633	rs1396668	A	G	100	PASS	AC=4280;AF=0.854633;AN=5008;NS=2504;DP=17727;EAS_AF=0.9762;AMR_AF=0.8602;AFR_AF=0.7277;EUR_AF=0.8191;SAS_AF=0.9335;AA=G|||;VT=SNP
4	23325804	rs56169724	C	T	100	PASS	AC=1123;AF=0.224241;AN=5008;NS=2504;DP=20399;EAS_AF=0.2133;AMR_AF=0.2637;AFR_AF=0.2474;EUR_AF=0.174;SAS_AF=0.228;AA=C|||;VT=SNP
4	23326660	rs1553710	C	A	100	PASS	AC=2933;AF=0.585663;AN=5008;NS=2504;DP=19932;EAS_AF=0.6756;AMR_AF=0.5692;AFR_AF=0.4289;EUR_AF=0.6243;SAS_AF=0.6769;AA=C|||;VT=SNP
4	23327357	rs1509244	G	A	100	PASS	AC=4257;AF=0.85004;AN=5008;NS=2504;DP=16449;EAS_AF=0.9762;AMR_AF=0.8588;AFR_AF=0.711;EUR_AF=0.8191;SAS_AF=0.9335;AA=A|||;VT=SNP
4	23327594	rs1396666	A	C	100	PASS	AC=583;AF=0.116414;AN=5008;NS=2504;DP=18985;EAS_AF=0.2103;AMR_AF=0.1023;AFR_AF=0.0091;EUR_AF=0.1064;SAS_AF=0.1851;AA=A|||;VT=SNP
4	23328349	rs1396665	A	G	100	PASS	AC=4267;AF=0.852037;AN=5008;NS=2504;DP=17645;EAS_AF=0.9762;AMR_AF=0.8602;AFR_AF=0.7163;EUR_AF=0.8211;SAS_AF=0.9335;AA=G|||;VT=SNP
4	23328409	rs73250759	C	T	100	PASS	AC=563;AF=0.11242;AN=5008;NS=2504;DP=18022;EAS_AF=0.2014;AMR_AF=0.098;AFR_AF=0.0091;EUR_AF=0.1064;SAS_AF=0.1769;AA=C|||;VT=SNP
4	23329039	rs1912031	A	G	100	PASS	AC=4281;AF=0.854832;AN=5008;NS=2504;DP=19968;EAS_AF=0.9762;AMR_AF=0.8617;AFR_AF=0.7239;EUR_AF=0.8211;SAS_AF=0.9366;AA=G|||;VT=SNP
4	23330130	rs76482047	A	G	100	PASS	AC=123;AF=0.0245607;AN=5008;NS=2504;DP=17056;EAS_AF=0.0784;AMR_AF=0.013;AFR_AF=0;EUR_AF=0.0109;SAS_AF=0.0245;AA=A|||;VT=SNP
4	23330304	rs1509243	G	A	100	PASS	AC=3064;AF=0.611821;AN=5008;NS=2504;DP=16979;EAS_AF=0.7619;AMR_AF=0.5893;AFR_AF=0.4236;EUR_AF=0.6362;SAS_AF=0.7025;AA=G|||;VT=SNP
4	23331344	rs2968712	G	T	100	PASS	AC=1127;AF=0.22504;AN=5008;NS=2504;DP=17003;EAS_AF=0.2024;AMR_AF=0.2695;AFR_AF=0.2526;EUR_AF=0.175;SAS_AF=0.2311;AA=G|||;VT=SNP
4	23331705	rs4235306	C	T	100	PASS	AC=842;AF=0.168131;AN=5008;NS=2504;DP=16707;EAS_AF=0.2024;AMR_AF=0.2233;AFR_AF=0.0908;EUR_AF=0.159;SAS_AF=0.2076;AA=C|||;VT=SNP
4	23332100	rs7675704	C	G	100	PASS	AC=3317;AF=0.66234;AN=5008;NS=2504;DP=18502;EAS_AF=0.8234;AMR_AF=0.5519;AFR_AF=0.5855;EUR_AF=0.5706;SAS_AF=0.773;AA=C|||;VT=SNP
4	23332578	rs13126710	C	G	100	PASS	AC=4096;AF=0.817891;AN=5008;NS=2504;DP=18157;EAS_AF=0.9504;AMR_AF=0.817;AFR_AF=0.7806;EUR_AF=0.7147;SAS_AF=0.8384;AA=G|||;VT=SNP
4	23333141	rs10517011	G	A	100	PASS	AC=1188;AF=0.23722;AN=5008;NS=2504;DP=18832;EAS_AF=0.1845;AMR_AF=0.3156;AFR_AF=0.2617;EUR_AF=0.2396;SAS_AF=0.2004;AA=A|||;VT=SNP
4	23333867	rs61792104	C	G	100	PASS	AC=1228;AF=0.245208;AN=5008;NS=2504;DP=15513;EAS_AF=0.1815;AMR_AF=0.3156;AFR_AF=0.298;EUR_AF=0.2396;SAS_AF=0.1953;AA=C|||;VT=SNP
4	23333975	rs61792105	A	G	100	PASS	AC=1167;AF=0.233027;AN=5008;NS=2504;DP=17616;EAS_AF=0.1815;AMR_AF=0.3156;AFR_AF=0.2519;EUR_AF=0.2396;SAS_AF=0.1953;AA=A|||;VT=SNP
4	23334811	rs4697388	G	A	100	PASS	AC=4023;AF=0.803315;AN=5008;NS=2504;DP=17042;EAS_AF=0.9246;AMR_AF=0.8184;AFR_AF=0.7776;EUR_AF=0.7177;SAS_AF=0.7904;AA=A|||;VT=SNP
4	23336142	rs33974797	G	T	100	PASS	AC=2600;AF=0.519169;AN=5008;NS=2504;DP=18206;EAS_AF=0.6776;AMR_AF=0.4971;AFR_AF=0.3828;EUR_AF=0.4781;SAS_AF=0.5982;AA=G|||;VT=SNP
4	23337997	rs1472935	T	A	100	PASS	AC=2499;AF=0.499002;AN=5008;NS=2504;DP=15713;EAS_AF=0.7123;AMR_AF=0.4885;AFR_AF=0.2746;EUR_AF=0.4821;SAS_AF=0.6074;AA=T|||;VT=SNP
4	23338490	rs1509245	T	C	100	PASS	AC=382;AF=0.076278;AN=5008;NS=2504;DP=18991;EAS_AF=0.0466;AMR_AF=0.0605;AFR_AF=0.0961;EUR_AF=0.0865;SAS_AF=0.0808;AA=T|||;VT=SNP
4	23338785	rs2940777	C	T	100	PASS	AC=1149;AF=0.229433;AN=5008;NS=2504;DP=18940;EAS_AF=0.1746;AMR_AF=0.3127;AFR_AF=0.2466;EUR_AF=0.2396;SAS_AF=0.1933;AA=C|||;VT=SNP
4	23339028	rs1588310	C	T	100	PASS	AC=1737;AF=0.346845;AN=5008;NS=2504;DP=16610;EAS_AF=0.4524;AMR_AF=0.3905;AFR_AF=0.1135;EUR_AF=0.4155;SAS_AF=0.4519;AA=C|||;VT=SNP
4	23339035	rs79323931	C	A	100	PASS	AC=311;AF=0.0621006;AN=5008;NS=2504;DP=16595;EAS_AF=0.0407;AMR_AF=0.17;AFR_AF=0.0061;EUR_AF=0.0656;SAS_AF=0.0798;AA=C|||;VT=SNP
4	23340149	rs11728319	A	G	100	PASS	AC=2497;AF=0.498602;AN=5008;NS=2504;DP=14325;EAS_AF=0.7093;AMR_AF=0.487;AFR_AF=0.2769;EUR_AF=0.4811;SAS_AF=0.6074;AA=A|||;VT=SNP
4	23340488	rs6852324	A	G	100	PASS	AC=223;AF=0.0445288;AN=5008;NS=2504;DP=14309;EAS_AF=0.003;AMR_AF=0.1527;AFR_AF=0.0045;EUR_AF=0.0467;SAS_AF=0.0624;AA=A|||;VT=SNP
4	23340766	rs6448201	G	A	100	PASS	AC=4020;AF=0.802716;AN=5008;NS=2504;DP=15874;EAS_AF=0.9246;AMR_AF=0.8228;AFR_AF=0.764;EUR_AF=0.7177;SAS_AF=0.8027;AA=A|||;VT=SNP
4	23342443	rs181120061	A	T	100	PASS	AC=144;AF=0.028754;AN=5008;NS=2504;DP=15607;EAS_AF=0.006;AMR_AF=0.0159;AFR_AF=0.0635;EUR_AF=0.0258;SAS_AF=0.0174;AA=A|||;VT=SNP
4	23342698	rs61792106	G	A	100	PASS	AC=1144;AF=0.228435;AN=5008;NS=2504;DP=15982;EAS_AF=0.1905;AMR_AF=0.3055;AFR_AF=0.2436;EUR_AF=0.2306;SAS_AF=0.1902;AA=G|||;VT=SNP
4	23343798	rs1509247	C	T	100	PASS	AC=2679;AF=0.534944;AN=5008;NS=2504;DP=20193;EAS_AF=0.7103;AMR_AF=0.5403;AFR_AF=0.3759;EUR_AF=0.5119;SAS_AF=0.589;AA=C|||;VT=SNP
4	23343859	rs61055691	G	A	100	PASS	AC=1095;AF=0.21865;AN=5008;NS=2504;DP=19406;EAS_AF=0.2202;AMR_AF=0.2911;AFR_AF=0.18;EUR_AF=0.2376;SAS_AF=0.1984;AA=G|||;VT=SNP
4	23345454	rs1396669	T	G	100	PASS	AC=1814;AF=0.36222;AN=5008;NS=2504;DP=18883;EAS_AF=0.4712;AMR_AF=0.4121;AFR_AF=0.1157;EUR_AF=0.4433;SAS_AF=0.4642;AA=T|||;VT=SNP
4	23345779	rs13150030	G	A	100	PASS	AC=374;AF=0.0746805;AN=5008;NS=2504;DP=18677;EAS_AF=0.0288;AMR_AF=0.0648;AFR_AF=0.1089;EUR_AF=0.0785;SAS_AF=0.0787;AA=G|||;VT=SNP
4	23346184	rs34939008	G	A	100	PASS	AC=2514;AF=0.501997;AN=5008;NS=2504;DP=17727;EAS_AF=0.7252;AMR_AF=0.4914;AFR_AF=0.382;EUR_AF=0.4374;SAS_AF=0.5082;AA=A|||;VT=SNP
4	23346349	rs13151220	G	T	100	PASS	AC=351;AF=0.0700879;AN=5008;NS=2504;DP=16151;EAS_AF=0.0288;AMR_AF=0.0648;AFR_AF=0.0908;EUR_AF=0.0795;SAS_AF=0.0787;AA=G|||;VT=SNP
4	23346804	rs61792133	C	T	100	PASS	AC=1018;AF=0.203275;AN=5008;NS=2504;DP=13633;EAS_AF=0.2421;AMR_AF=0.2824;AFR_AF=0.0817;EUR_AF=0.2396;SAS_AF=0.2342;AA=C|||;VT=SNP
4	23349321	rs2968711	G	A	100	PASS	AC=1043;AF=0.208267;AN=5008;NS=2504;DP=18102;EAS_AF=0.2411;AMR_AF=0.2882;AFR_AF=0.0847;EUR_AF=0.2416;SAS_AF=0.2505;AA=G|||;VT=SNP
4	23349343	rs2940774	C	T	100	PASS	AC=1082;AF=0.216054;AN=5008;NS=2504;DP=17349;EAS_AF=0.2411;AMR_AF=0.2882;AFR_AF=0.1142;EUR_AF=0.2416;SAS_AF=0.2505;AA=C|||;VT=SNP
4	23349762	rs13127239	A	G	100	PASS	AC=375;AF=0.0748802;AN=5008;NS=2504;DP=16820;EAS_AF=0.0278;AMR_AF=0.0634;AFR_AF=0.1089;EUR_AF=0.0795;SAS_AF=0.0808;AA=A|||;VT=SNP
4	23350099	rs11943464	A	T	100	PASS	AC=1164;AF=0.232428;AN=5008;NS=2504;DP=17758;EAS_AF=0.2411;AMR_AF=0.1542;AFR_AF=0.444;EUR_AF=0.0825;SAS_AF=0.1472;AA=A|||;VT=SNP
4	23350299	rs12509827	A	G	100	PASS	AC=383;AF=0.0764776;AN=5008;NS=2504;DP=17500;EAS_AF=0.0804;AMR_AF=0.1182;AFR_AF=0.0076;EUR_AF=0.1441;SAS_AF=0.0665;AA=A|||;VT=SNP
4	23350377	rs76201570	C	T	100	PASS	AC=334;AF=0.0666933;AN=5008;NS=2504;DP=17713;EAS_AF=0.0675;AMR_AF=0.1571;AFR_AF=0.0061;EUR_AF=0.0646;SAS_AF=0.0859;AA=C|||;VT=SNP
4	23350844	rs16873511	C	G	100	PASS	AC=1156;AF=0.230831;AN=5008;NS=2504;DP=18752;EAS_AF=0.2421;AMR_AF=0.2968;AFR_AF=0.1581;EUR_AF=0.2495;SAS_AF=0.2515;AA=C|||;VT=SNP
4	23351112	rs2940778	C	T	100	PASS	AC=2166;AF=0.432508;AN=5008;NS=2504;DP=18316;EAS_AF=0.4831;AMR_AF=0.4409;AFR_AF=0.4977;EUR_AF=0.3241;SAS_AF=0.3978;AA=T|||;VT=SNP
4	23351305	rs10005577	G	A	100	PASS	AC=983;AF=0.196286;AN=5008;NS=2504;DP=16981;EAS_AF=0.2411;AMR_AF=0.1441;AFR_AF=0.3109;EUR_AF=0.0845;SAS_AF=0.1472;AA=G|||;VT=SNP
4	23351883	rs7690639	C	T	100	PASS	AC=1043;AF=0.208267;AN=5008;NS=2504;DP=16982;EAS_AF=0.2411;AMR_AF=0.2896;AFR_AF=0.0855;EUR_AF=0.2396;SAS_AF=0.2505;AA=C|||;VT=SNP
4	23352070	rs16873516	G	T	100	PASS	AC=940;AF=0.1877;AN=5008;NS=2504;DP=17725;EAS_AF=0.2421;AMR_AF=0.1427;AFR_AF=0.2821;EUR_AF=0.0835;SAS_AF=0.1431;AA=G|||;VT=SNP
4	23352332	rs13143346	G	A	100	PASS	AC=348;AF=0.0694888;AN=5008;NS=2504;DP=17880;EAS_AF=0.0278;AMR_AF=0.0648;AFR_AF=0.09;EUR_AF=0.0795;SAS_AF=0.0777;AA=G|||;VT=SNP
4	23352821	rs10938942	C	T	100	PASS	AC=1812;AF=0.361821;AN=5008;NS=2504;DP=16887;EAS_AF=0.4554;AMR_AF=0.4193;AFR_AF=0.1188;EUR_AF=0.4423;SAS_AF=0.4703;AA=C|||;VT=SNP
4	23353465	rs61792134	A	G	100	PASS	AC=1067;AF=0.213059;AN=5008;NS=2504;DP=19496;EAS_AF=0.252;AMR_AF=0.2925;AFR_AF=0.0855;EUR_AF=0.2584;SAS_AF=0.2423;AA=A|||;VT=SNP
4	23354241	rs7657892	C	T	100	PASS	AC=1069;AF=0.213458;AN=5008;NS=2504;DP=18624;EAS_AF=0.2421;AMR_AF=0.2925;AFR_AF=0.0855;EUR_AF=0.2584;SAS_AF=0.2546;AA=C|||;VT=SNP
4	23354371	rs7682902	T	C	100	PASS	AC=1066;AF=0.212859;AN=5008;NS=2504;DP=20942;EAS_AF=0.25;AMR_AF=0.2925;AFR_AF=0.0855;EUR_AF=0.2584;SAS_AF=0.2434;AA=C|||;VT=SNP
4	23355190	rs17624524	A	C	100	PASS	AC=358;AF=0.0714856;AN=5008;NS=2504;DP=19334;EAS_AF=0.0327;AMR_AF=0.0663;AFR_AF=0.09;EUR_AF=0.0815;SAS_AF=0.0798;AA=A|||;VT=SNP
4	23356083	rs6448202	A	G	100	PASS	AC=2330;AF=0.465256;AN=5008;NS=2504;DP=17642;EAS_AF=0.4861;AMR_AF=0.4481;AFR_AF=0.6089;EUR_AF=0.332;SAS_AF=0.3988;AA=G|||;VT=SNP
4	23356384	rs13133780	A	G	100	PASS	AC=365;AF=0.0728834;AN=5008;NS=2504;DP=17581;EAS_AF=0.0377;AMR_AF=0.0663;AFR_AF=0.09;EUR_AF=0.0815;SAS_AF=0.0818;AA=A|||;VT=SNP
4	23356724	rs7666498	T	C	100	PASS	AC=1057;AF=0.211062;AN=5008;NS=2504;DP=18708;EAS_AF=0.2431;AMR_AF=0.2925;AFR_AF=0.0855;EUR_AF=0.2575;SAS_AF=0.2423;AA=T|||;VT=SNP
4	23357415	rs35630189	A	T	100	PASS	AC=467;AF=0.0932508;AN=5008;NS=2504;DP=19547;EAS_AF=0.0367;AMR_AF=0.0735;AFR_AF=0.1664;EUR_AF=0.0815;SAS_AF=0.0787;AA=A|||;VT=SNP
4	23358383	rs13148320	C	T	100	PASS	AC=901;AF=0.179912;AN=5008;NS=2504;DP=18196;EAS_AF=0.248;AMR_AF=0.1412;AFR_AF=0.2481;EUR_AF=0.0835;SAS_AF=0.1442;AA=C|||;VT=SNP
4	23358644	rs13102324	C	T	100	PASS	AC=365;AF=0.0728834;AN=5008;NS=2504;DP=13410;EAS_AF=0.0367;AMR_AF=0.0648;AFR_AF=0.0946;EUR_AF=0.0805;SAS_AF=0.0787;AA=C|||;VT=SNP
4	23359146	rs10938943	G	A	100	PASS	AC=1775;AF=0.354433;AN=5008;NS=2504;DP=19300;EAS_AF=0.4544;AMR_AF=0.4107;AFR_AF=0.118;EUR_AF=0.4364;SAS_AF=0.4468;AA=g|||;VT=SNP
4	23359377	rs6448203	A	T	100	PASS	AC=1059;AF=0.211462;AN=5008;NS=2504;DP=19682;EAS_AF=0.245;AMR_AF=0.2911;AFR_AF=0.0862;EUR_AF=0.2575;SAS_AF=0.2423;AA=A|||;VT=SNP
4	23359628	rs13104816	G	A	100	PASS	AC=352;AF=0.0702875;AN=5008;NS=2504;DP=16470;EAS_AF=0.0288;AMR_AF=0.0634;AFR_AF=0.09;EUR_AF=0.0805;SAS_AF=0.0808;AA=g|||;VT=SNP
4	23360024	rs7661915	A	G	100	PASS	AC=1978;AF=0.394968;AN=5008;NS=2504;DP=17357;EAS_AF=0.5099;AMR_AF=0.4193;AFR_AF=0.2133;EUR_AF=0.4374;SAS_AF=0.4611;AA=A|||;VT=SNP
4	23360457	rs1979985	G	A	100	PASS	AC=451;AF=0.0900559;AN=5008;NS=2504;DP=18193;EAS_AF=0.0278;AMR_AF=0.0735;AFR_AF=0.1611;EUR_AF=0.0815;SAS_AF=0.0787;AA=G|||;VT=SNP
4	23360769	rs16873525	A	G	100	PASS	AC=1060;AF=0.211661;AN=5008;NS=2504;DP=16978;EAS_AF=0.244;AMR_AF=0.2911;AFR_AF=0.0855;EUR_AF=0.2584;SAS_AF=0.2444;AA=A|||;VT=SNP
4	23361517	rs35917887	A	G	100	PASS	AC=357;AF=0.0712859;AN=5008;NS=2504;DP=16456;EAS_AF=0.0288;AMR_AF=0.0648;AFR_AF=0.0961;EUR_AF=0.0805;SAS_AF=0.0767;AA=A|||;VT=SNP
4	23361634	rs67932668	G	A	100	PASS	AC=412;AF=0.0822684;AN=5008;NS=2504;DP=16674;EAS_AF=0.0288;AMR_AF=0.0692;AFR_AF=0.0923;EUR_AF=0.1113;SAS_AF=0.1033;AA=G|||;VT=SNP
4	23362794	rs6838796	A	G	100	PASS	AC=1116;AF=0.222843;AN=5008;NS=2504;DP=19973;EAS_AF=0.245;AMR_AF=0.2968;AFR_AF=0.1059;EUR_AF=0.2813;SAS_AF=0.2454;AA=A|||;VT=SNP
4	23363589	rs1467030	T	C	100	PASS	AC=1173;AF=0.234225;AN=5008;NS=2504;DP=1843;EAS_AF=0.247;AMR_AF=0.2997;AFR_AF=0.146;EUR_AF=0.2823;SAS_AF=0.2444;AA=T|||;VT=SNP
4	23363843	rs35888581	C	T	100	PASS	AC=344;AF=0.0686901;AN=5008;NS=2504;DP=22996;EAS_AF=0.0308;AMR_AF=0.062;AFR_AF=0.093;EUR_AF=0.0775;SAS_AF=0.0706;AA=C|||;VT=SNP
4	23364493	rs1509241	T	C	100	PASS	AC=1887;AF=0.376797;AN=5008;NS=2504;DP=20190;EAS_AF=0.4792;AMR_AF=0.4251;AFR_AF=0.1604;EUR_AF=0.4304;SAS_AF=0.4744;AA=T|||;VT=SNP
4	23365655	rs35355506	A	T	100	PASS	AC=346;AF=0.0690895;AN=5008;NS=2504;DP=18803;EAS_AF=0.0298;AMR_AF=0.0648;AFR_AF=0.093;EUR_AF=0.0785;SAS_AF=0.0706;AA=A|||;VT=SNP
4	23366676	rs7672605	A	C	100	PASS	AC=1063;AF=0.21226;AN=5008;NS=2504;DP=18898;EAS_AF=0.2361;AMR_AF=0.2882;AFR_AF=0.084;EUR_AF=0.2734;SAS_AF=0.2444;AA=A|||;VT=SNP
4	23366777	rs7672988	C	A	100	PASS	AC=1186;AF=0.236821;AN=5008;NS=2504;DP=19076;EAS_AF=0.2728;AMR_AF=0.2939;AFR_AF=0.1528;EUR_AF=0.2664;SAS_AF=0.2423;AA=C|||;VT=SNP
4	23368639	rs13131763	C	T	100	PASS	AC=452;AF=0.0902556;AN=5008;NS=2504;DP=17706;EAS_AF=0.0298;AMR_AF=0.072;AFR_AF=0.1687;EUR_AF=0.0775;SAS_AF=0.0726;AA=C|||;VT=SNP
4	23372447	rs4697033	A	C	100	PASS	AC=2617;AF=0.522564;AN=5008;NS=2504;DP=19505;EAS_AF=0.6409;AMR_AF=0.4741;AFR_AF=0.5318;EUR_AF=0.4085;SAS_AF=0.5399;AA=A|||;VT=SNP
4	23373667	rs215489	C	G	100	PASS	AC=1578;AF=0.315096;AN=5008;NS=2504;DP=19928;EAS_AF=0.1419;AMR_AF=0.2046;AFR_AF=0.6445;EUR_AF=0.2336;SAS_AF=0.2106;AA=G|||;VT=SNP
4	23374482	rs10012040	T	A	100	PASS	AC=2651;AF=0.529353;AN=5008;NS=2504;DP=7183;EAS_AF=0.6042;AMR_AF=0.5245;AFR_AF=0.3661;EUR_AF=0.5686;SAS_AF=0.636;AA=-|||;VT=SNP
4	23376654	rs970780	G	A	100	PASS	AC=2970;AF=0.593051;AN=5008;NS=2504;DP=16690;EAS_AF=0.6558;AMR_AF=0.5533;AFR_AF=0.6097;EUR_AF=0.5129;SAS_AF=0.6166;AA=A|||;VT=SNP
4	23376658	rs215486	A	C	100	PASS	AC=3857;AF=0.770168;AN=5008;NS=2504;DP=16646;EAS_AF=0.6984;AMR_AF=0.6873;AFR_AF=0.8971;EUR_AF=0.7445;SAS_AF=0.7577;AA=C|||;VT=SNP
4	23376916	rs11722009	C	T	100	PASS	AC=1983;AF=0.395966;AN=5008;NS=2504;DP=17299;EAS_AF=0.4812;AMR_AF=0.4323;AFR_AF=0.2307;EUR_AF=0.4314;SAS_AF=0.4693;AA=C|||;VT=SNP
4	23376954	rs215485	G	T	100	PASS	AC=1633;AF=0.326078;AN=5008;NS=2504;DP=16451;EAS_AF=0.1756;AMR_AF=0.2392;AFR_AF=0.5265;EUR_AF=0.3111;SAS_AF=0.2873;AA=T|||;VT=SNP
4	23377010	rs215484	G	A	100	PASS	AC=1617;AF=0.322883;AN=5008;NS=2504;DP=16047;EAS_AF=0.1756;AMR_AF=0.2363;AFR_AF=0.5242;EUR_AF=0.3111;SAS_AF=0.2761;AA=G|||;VT=SNP
4	23377121	rs215483	G	A	100	PASS	AC=1642;AF=0.327875;AN=5008;NS=2504;DP=15589;EAS_AF=0.1756;AMR_AF=0.2363;AFR_AF=0.5242;EUR_AF=0.3141;SAS_AF=0.2986;AA=G|||;VT=SNP
4	23378999	rs13120308	C	T	100	PASS	AC=2385;AF=0.476238;AN=5008;NS=2504;DP=17840;EAS_AF=0.5625;AMR_AF=0.4827;AFR_AF=0.3442;EUR_AF=0.499;SAS_AF=0.5378;AA=C|||;VT=SNP
4	23379434	rs12501080	G	A	100	PASS	AC=2021;AF=0.403554;AN=5008;NS=2504;DP=17989;EAS_AF=0.4891;AMR_AF=0.4323;AFR_AF=0.2678;EUR_AF=0.4205;SAS_AF=0.4611;AA=G|||;VT=SNP
4	23379628	rs12505190	T	C	100	PASS	AC=2023;AF=0.403954;AN=5008;NS=2504;DP=17131;EAS_AF=0.4911;AMR_AF=0.4323;AFR_AF=0.2685;EUR_AF=0.4205;SAS_AF=0.4601;AA=C|||;VT=SNP
4	23379801	rs215482	G	A	100	PASS	AC=3833;AF=0.765375;AN=5008;NS=2504;DP=14425;EAS_AF=0.7054;AMR_AF=0.6816;AFR_AF=0.8865;EUR_AF=0.7336;SAS_AF=0.7556;AA=G|||;VT=SNP
4	23379976	rs1912029	C	T	100	PASS	AC=1958;AF=0.390974;AN=5008;NS=2504;DP=1010;EAS_AF=0.4901;AMR_AF=0.4236;AFR_AF=0.2239;EUR_AF=0.4195;SAS_AF=0.4622;AA=C|||;VT=SNP
4	23380007	rs1876757	G	A	100	PASS	AC=1958;AF=0.390974;AN=5008;NS=2504;DP=4642;EAS_AF=0.4901;AMR_AF=0.4236;AFR_AF=0.2239;EUR_AF=0.4195;SAS_AF=0.4622;AA=G|||;VT=SNP
4	23380042	rs1876756	T	A	100	PASS	AC=1968;AF=0.392971;AN=5008;NS=2504;DP=9220;EAS_AF=0.4891;AMR_AF=0.4265;AFR_AF=0.2247;EUR_AF=0.4284;SAS_AF=0.4611;AA=T|||;VT=SNP
4	23380981	rs12643575	C	G	100	PASS	AC=2080;AF=0.415335;AN=5008;NS=2504;DP=14497;EAS_AF=0.494;AMR_AF=0.4409;AFR_AF=0.2958;EUR_AF=0.4215;SAS_AF=0.4714;AA=G|||;VT=SNP
4	23381297	rs10938944	A	T	100	PASS	AC=1974;AF=0.394169;AN=5008;NS=2504;DP=14395;EAS_AF=0.4931;AMR_AF=0.4294;AFR_AF=0.2239;EUR_AF=0.4205;SAS_AF=0.4703;AA=A|||;VT=SNP
4	23381364	rs1396661	G	C	100	PASS	AC=2438;AF=0.486821;AN=5008;NS=2504;DP=14548;EAS_AF=0.5734;AMR_AF=0.4914;AFR_AF=0.3676;EUR_AF=0.499;SAS_AF=0.5429;AA=C|||;VT=SNP
4	23381856	rs28556582	G	A	100	PASS	AC=501;AF=0.10004;AN=5008;NS=2504;DP=12369;EAS_AF=0.0714;AMR_AF=0.0605;AFR_AF=0.18;EUR_AF=0.0775;SAS_AF=0.0726;AA=G|||;VT=SNP
4	23382361	rs980002	G	A	100	PASS	AC=2396;AF=0.478435;AN=5008;NS=2504;DP=15315;EAS_AF=0.5744;AMR_AF=0.4856;AFR_AF=0.32;EUR_AF=0.508;SAS_AF=0.5583;AA=A|||;VT=SNP
4	23383336	rs73250771	A	G	100	PASS	AC=343;AF=0.0684904;AN=5008;NS=2504;DP=15966;EAS_AF=0.0764;AMR_AF=0.049;AFR_AF=0.0582;EUR_AF=0.0785;SAS_AF=0.0777;AA=a|||;VT=SNP
4	23383669	rs61795305	T	C	100	PASS	AC=1885;AF=0.376398;AN=5008;NS=2504;DP=14039;EAS_AF=0.505;AMR_AF=0.4251;AFR_AF=0.1384;EUR_AF=0.4304;SAS_AF=0.4755;AA=T|||;VT=SNP
4	23386003	rs13108466	T	C	100	PASS	AC=364;AF=0.0726837;AN=5008;NS=2504;DP=15080;EAS_AF=0.0754;AMR_AF=0.049;AFR_AF=0.0756;EUR_AF=0.0775;SAS_AF=0.0777;AA=T|||;VT=SNP
4	23386583	rs169998	G	A	100	PASS	AC=1497;AF=0.298922;AN=5008;NS=2504;DP=17547;EAS_AF=0.1359;AMR_AF=0.2061;AFR_AF=0.5946;EUR_AF=0.2356;SAS_AF=0.1984;AA=G|||;VT=SNP
4	23387069	rs215479	G	A	100	PASS	AC=3895;AF=0.777756;AN=5008;NS=2504;DP=19210;EAS_AF=0.7024;AMR_AF=0.6916;AFR_AF=0.9228;EUR_AF=0.7416;SAS_AF=0.7577;AA=A|||;VT=SNP
4	23387885	rs887470	A	C	100	PASS	AC=1862;AF=0.371805;AN=5008;NS=2504;DP=16927;EAS_AF=0.506;AMR_AF=0.4236;AFR_AF=0.1203;EUR_AF=0.4284;SAS_AF=0.4785;AA=A|||;VT=SNP
4	23388026	rs7695048	A	G	100	PASS	AC=1857;AF=0.370807;AN=5008;NS=2504;DP=16270;EAS_AF=0.505;AMR_AF=0.4222;AFR_AF=0.1203;EUR_AF=0.4284;SAS_AF=0.4755;AA=A|||;VT=SNP
4	23388250	rs215476	A	G	100	PASS	AC=3885;AF=0.775759;AN=5008;NS=2504;DP=16794;EAS_AF=0.7163;AMR_AF=0.6902;AFR_AF=0.9047;EUR_AF=0.7416;SAS_AF=0.7587;AA=G|||;VT=SNP
4	23388399	rs215475	A	G	100	PASS	AC=3875;AF=0.773762;AN=5008;NS=2504;DP=17298;EAS_AF=0.7183;AMR_AF=0.6873;AFR_AF=0.9047;EUR_AF=0.7326;SAS_AF=0.7577;AA=G|||;VT=SNP
4	23388617	rs33997583	G	A	100	PASS	AC=324;AF=0.0646965;AN=5008;NS=2504;DP=19342;EAS_AF=0.0694;AMR_AF=0.0476;AFR_AF=0.0537;EUR_AF=0.0775;SAS_AF=0.0736;AA=G|||;VT=SNP
4	23390149	rs976892	A	G	100	PASS	AC=2377;AF=0.474641;AN=5008;NS=2504;DP=18041;EAS_AF=0.5704;AMR_AF=0.487;AFR_AF=0.3139;EUR_AF=0.507;SAS_AF=0.5511;AA=G|||;VT=SNP
4	23390161	rs17539073	G	A	100	PASS	AC=382;AF=0.076278;AN=5008;NS=2504;DP=18121;EAS_AF=0.0744;AMR_AF=0.0533;AFR_AF=0.09;EUR_AF=0.0775;SAS_AF=0.0746;AA=G|||;VT=SNP
4	23390766	rs12500410	A	T	100	PASS	AC=1860;AF=0.371406;AN=5008;NS=2504;DP=18807;EAS_AF=0.506;AMR_AF=0.4236;AFR_AF=0.1203;EUR_AF=0.4294;SAS_AF=0.4755;AA=A|||;VT=SNP
4	23391351	rs111301098	G	A	100	PASS	AC=369;AF=0.0736821;AN=5008;NS=2504;DP=17335;EAS_AF=0.2688;AMR_AF=0.0187;AFR_AF=0.0045;EUR_AF=0.0278;SAS_AF=0.0521;AA=G|||;VT=SNP
4	23391471	rs1509237	A	T	100	PASS	AC=1862;AF=0.371805;AN=5008;NS=2504;DP=18497;EAS_AF=0.506;AMR_AF=0.4236;AFR_AF=0.1203;EUR_AF=0.4294;SAS_AF=0.4775;AA=A|||;VT=SNP
4	23391836	rs1509236	A	G	100	PASS	AC=2415;AF=0.482228;AN=5008;NS=2504;DP=20359;EAS_AF=0.5804;AMR_AF=0.487;AFR_AF=0.3283;EUR_AF=0.507;SAS_AF=0.5603;AA=G|||;VT=SNP
4	23391914	rs7674770	A	G	100	PASS	AC=1862;AF=0.371805;AN=5008;NS=2504;DP=20010;EAS_AF=0.506;AMR_AF=0.4222;AFR_AF=0.121;EUR_AF=0.4294;SAS_AF=0.4775;AA=A|||;VT=SNP
4	23393356	rs13133046	A	G	100	PASS	AC=336;AF=0.0670927;AN=5008;NS=2504;DP=19111;EAS_AF=0.0714;AMR_AF=0.049;AFR_AF=0.059;EUR_AF=0.0785;SAS_AF=0.0746;AA=A|||;VT=SNP
4	23393465	rs56128764	A	G	100	PASS	AC=1836;AF=0.366613;AN=5008;NS=2504;DP=18012;EAS_AF=0.505;AMR_AF=0.4193;AFR_AF=0.1165;EUR_AF=0.4195;SAS_AF=0.4703;AA=A|||;VT=SNP
4	23394602	rs13140645	A	G	100	PASS	AC=339;AF=0.0676917;AN=5008;NS=2504;DP=19805;EAS_AF=0.0714;AMR_AF=0.049;AFR_AF=0.059;EUR_AF=0.0785;SAS_AF=0.0777;AA=A|||;VT=SNP
4	23394710	rs4697034	A	G	100	PASS	AC=1918;AF=0.382987;AN=5008;NS=2504;DP=18876;EAS_AF=0.505;AMR_AF=0.4452;AFR_AF=0.1218;EUR_AF=0.4742;SAS_AF=0.4724;AA=A|||;VT=SNP
4	23396147	rs61795307	T	C	100	PASS	AC=1961;AF=0.391573;AN=5008;NS=2504;DP=18090;EAS_AF=0.506;AMR_AF=0.4524;AFR_AF=0.1256;EUR_AF=0.4901;SAS_AF=0.4888;AA=T|||;VT=SNP
4	23398167	rs28768473	C	T	100	PASS	AC=357;AF=0.0712859;AN=5008;NS=2504;DP=18268;EAS_AF=0.0734;AMR_AF=0.049;AFR_AF=0.0779;EUR_AF=0.0775;SAS_AF=0.0695;AA=C|||;VT=SNP
4	23398372	rs6815309	T	C	100	PASS	AC=2363;AF=0.471845;AN=5008;NS=2504;DP=17692;EAS_AF=0.5764;AMR_AF=0.4856;AFR_AF=0.3018;EUR_AF=0.507;SAS_AF=0.5481;AA=C|||;VT=SNP
4	23399291	rs215471	A	G	100	PASS	AC=3923;AF=0.783347;AN=5008;NS=2504;DP=16709;EAS_AF=0.7212;AMR_AF=0.696;AFR_AF=0.9236;EUR_AF=0.7445;SAS_AF=0.7597;AA=G|||;VT=SNP
4	23399348	rs13113954	T	G	100	PASS	AC=332;AF=0.0662939;AN=5008;NS=2504;DP=16123;EAS_AF=0.0704;AMR_AF=0.0476;AFR_AF=0.0567;EUR_AF=0.0775;SAS_AF=0.0767;AA=T|||;VT=SNP
4	23400127	rs61795309	A	G	100	PASS	AC=530;AF=0.105831;AN=5008;NS=2504;DP=17507;EAS_AF=0.1429;AMR_AF=0.1225;AFR_AF=0.0136;EUR_AF=0.172;SAS_AF=0.1125;AA=A|||;VT=SNP
4	23400530	rs7672063	T	C	100	PASS	AC=1856;AF=0.370607;AN=5008;NS=2504;DP=19980;EAS_AF=0.505;AMR_AF=0.4236;AFR_AF=0.1203;EUR_AF=0.4294;SAS_AF=0.4724;AA=T|||;VT=SNP
4	23401949	rs215470	T	C	100	PASS	AC=1375;AF=0.274561;AN=5008;NS=2504;DP=13628;EAS_AF=0.1458;AMR_AF=0.1902;AFR_AF=0.4992;EUR_AF=0.2356;SAS_AF=0.2035;AA=T|||;VT=SNP
4	23402753	rs13141744	T	G	100	PASS	AC=340;AF=0.0678914;AN=5008;NS=2504;DP=12221;EAS_AF=0.0744;AMR_AF=0.049;AFR_AF=0.059;EUR_AF=0.0785;SAS_AF=0.0757;AA=T|||;VT=SNP
4	23403222	rs215469	C	T	100	PASS	AC=3885;AF=0.775759;AN=5008;NS=2504;DP=15401;EAS_AF=0.7083;AMR_AF=0.6873;AFR_AF=0.9236;EUR_AF=0.7316;SAS_AF=0.7536;AA=T|||;VT=SNP
4	23405363	rs34787495	G	A	100	PASS	AC=318;AF=0.0634984;AN=5008;NS=2504;DP=17530;EAS_AF=0.0694;AMR_AF=0.0418;AFR_AF=0.0537;EUR_AF=0.0775;SAS_AF=0.0716;AA=G|||;VT=SNP
4	23405576	rs4697035	A	G	100	PASS	AC=2016;AF=0.402556;AN=5008;NS=2504;DP=17905;EAS_AF=0.506;AMR_AF=0.4366;AFR_AF=0.2284;EUR_AF=0.4294;SAS_AF=0.4796;AA=A|||;VT=SNP
4	23405799	rs11728936	A	T	100	PASS	AC=2013;AF=0.401957;AN=5008;NS=2504;DP=17784;EAS_AF=0.506;AMR_AF=0.4366;AFR_AF=0.2284;EUR_AF=0.4294;SAS_AF=0.4765;AA=A|||;VT=SNP
4	23406562	rs215467	C	T	100	PASS	AC=1523;AF=0.304113;AN=5008;NS=2504;DP=18917;EAS_AF=0.1369;AMR_AF=0.2032;AFR_AF=0.6089;EUR_AF=0.2336;SAS_AF=0.2086;AA=C|||;VT=SNP
4	23406949	rs215466	C	T	100	PASS	AC=1522;AF=0.303914;AN=5008;NS=2504;DP=17675;EAS_AF=0.1359;AMR_AF=0.2032;AFR_AF=0.6089;EUR_AF=0.2336;SAS_AF=0.2086;AA=T|||;VT=SNP
4	23407162	rs215465	G	A	100	PASS	AC=1898;AF=0.378994;AN=5008;NS=2504;DP=18643;EAS_AF=0.2113;AMR_AF=0.2507;AFR_AF=0.6959;EUR_AF=0.3111;SAS_AF=0.2843;AA=g|||;VT=SNP
4	23408973	rs215464	G	C	100	PASS	AC=1525;AF=0.304513;AN=5008;NS=2504;DP=19729;EAS_AF=0.1359;AMR_AF=0.2046;AFR_AF=0.6089;EUR_AF=0.2336;SAS_AF=0.2106;AA=C|||;VT=SNP
4	23409029	rs215463	T	G	100	PASS	AC=1524;AF=0.304313;AN=5008;NS=2504;DP=19993;EAS_AF=0.1359;AMR_AF=0.2046;AFR_AF=0.6089;EUR_AF=0.2336;SAS_AF=0.2096;AA=T|||;VT=SNP
4	23409845	rs215462	G	A	100	PASS	AC=1526;AF=0.304712;AN=5008;NS=2504;DP=14602;EAS_AF=0.1359;AMR_AF=0.2061;AFR_AF=0.6097;EUR_AF=0.2346;SAS_AF=0.2086;AA=G|||;VT=SNP
4	23410426	rs215460	C	T	100	PASS	AC=1340;AF=0.267572;AN=5008;NS=2504;DP=19834;EAS_AF=0.1359;AMR_AF=0.1916;AFR_AF=0.4849;EUR_AF=0.2336;SAS_AF=0.1984;AA=C|||;VT=SNP
4	23410620	rs215459	A	C	100	PASS	AC=1351;AF=0.269768;AN=5008;NS=2504;DP=21202;EAS_AF=0.1399;AMR_AF=0.1916;AFR_AF=0.4902;EUR_AF=0.2336;SAS_AF=0.1984;AA=A|||;VT=SNP
4	23411087	rs215458	C	T	100	PASS	AC=1525;AF=0.304513;AN=5008;NS=2504;DP=19217;EAS_AF=0.1359;AMR_AF=0.2061;AFR_AF=0.6089;EUR_AF=0.2346;SAS_AF=0.2086;AA=C|||;VT=SNP
4	23411270	rs215457	G	A	100	PASS	AC=1676;AF=0.334665;AN=5008;NS=2504;DP=18852;EAS_AF=0.1379;AMR_AF=0.2176;AFR_AF=0.7133;EUR_AF=0.2346;SAS_AF=0.2117;AA=A|||;VT=SNP
4	23411336	rs35618667	T	C	100	PASS	AC=337;AF=0.0672923;AN=5008;NS=2504;DP=19167;EAS_AF=0.0754;AMR_AF=0.0432;AFR_AF=0.059;EUR_AF=0.0785;SAS_AF=0.0757;AA=T|||;VT=SNP
4	23411435	rs1966392	T	C	100	PASS	AC=3910;AF=0.780751;AN=5008;NS=2504;DP=17365;EAS_AF=0.7163;AMR_AF=0.6888;AFR_AF=0.9244;EUR_AF=0.7416;SAS_AF=0.7587;AA=C|||;VT=SNP
4	23411536	rs11731233	T	G	100	PASS	AC=393;AF=0.0784744;AN=5008;NS=2504;DP=16646;EAS_AF=0.0754;AMR_AF=0.049;AFR_AF=0.09;EUR_AF=0.0785;SAS_AF=0.0869;AA=T|||;VT=SNP
4	23411859	rs169997	G	A	100	PASS	AC=2060;AF=0.411342;AN=5008;NS=2504;DP=15889;EAS_AF=0.2143;AMR_AF=0.2651;AFR_AF=0.8033;EUR_AF=0.3131;SAS_AF=0.2894;AA=A|||;VT=SNP
4	23411985	rs1355148	T	A	100	PASS	AC=1849;AF=0.369209;AN=5008;NS=2504;DP=14663;EAS_AF=0.501;AMR_AF=0.4222;AFR_AF=0.121;EUR_AF=0.4284;SAS_AF=0.4703;AA=T|||;VT=SNP
4	23412045	rs215426	G	A	100	PASS	AC=1410;AF=0.28155;AN=5008;NS=2504;DP=14239;EAS_AF=0.1379;AMR_AF=0.1931;AFR_AF=0.5325;EUR_AF=0.2336;SAS_AF=0.2025;AA=G|||;VT=SNP
4	23412143	rs215425	G	A	100	PASS	AC=2054;AF=0.410144;AN=5008;NS=2504;DP=14484;EAS_AF=0.2143;AMR_AF=0.2651;AFR_AF=0.7995;EUR_AF=0.3131;SAS_AF=0.2883;AA=A|||;VT=SNP
4	23412370	rs35176124	G	A	100	PASS	AC=333;AF=0.0664936;AN=5008;NS=2504;DP=15334;EAS_AF=0.0764;AMR_AF=0.0432;AFR_AF=0.056;EUR_AF=0.0785;SAS_AF=0.0746;AA=G|||;VT=SNP
4	23413701	rs2875215	C	T	100	PASS	AC=1983;AF=0.395966;AN=5008;NS=2504;DP=18432;EAS_AF=0.4931;AMR_AF=0.4294;AFR_AF=0.2254;EUR_AF=0.4284;SAS_AF=0.4693;AA=C|||;VT=SNP
4	23413809	rs2875216	A	C	100	PASS	AC=1998;AF=0.398962;AN=5008;NS=2504;DP=16566;EAS_AF=0.503;AMR_AF=0.4308;AFR_AF=0.2284;EUR_AF=0.4284;SAS_AF=0.4693;AA=A|||;VT=SNP
4	23414483	rs13105782	A	G	100	PASS	AC=1847;AF=0.36881;AN=5008;NS=2504;DP=19169;EAS_AF=0.505;AMR_AF=0.4179;AFR_AF=0.121;EUR_AF=0.4274;SAS_AF=0.4683;AA=A|||;VT=SNP
4	23414678	rs61795311	A	C	100	PASS	AC=1838;AF=0.367013;AN=5008;NS=2504;DP=18161;EAS_AF=0.495;AMR_AF=0.4179;AFR_AF=0.121;EUR_AF=0.4274;SAS_AF=0.4693;AA=A|||;VT=SNP
4	23414974	rs10488999	G	A	100	PASS	AC=1834;AF=0.366214;AN=5008;NS=2504;DP=17605;EAS_AF=0.495;AMR_AF=0.4179;AFR_AF=0.121;EUR_AF=0.4274;SAS_AF=0.4652;AA=G|||;VT=SNP
4	23416412	rs2159518	G	A	100	PASS	AC=1988;AF=0.396965;AN=5008;NS=2504;DP=15212;EAS_AF=0.501;AMR_AF=0.4294;AFR_AF=0.2247;EUR_AF=0.4274;SAS_AF=0.4683;AA=G|||;VT=SNP
4	23416521	rs2036715	A	G	100	PASS	AC=1992;AF=0.397764;AN=5008;NS=2504;DP=17649;EAS_AF=0.503;AMR_AF=0.4294;AFR_AF=0.2254;EUR_AF=0.4274;SAS_AF=0.4693;AA=A|||;VT=SNP
4	23417259	rs215423	C	T	100	PASS	AC=3893;AF=0.777356;AN=5008;NS=2504;DP=16040;EAS_AF=0.7044;AMR_AF=0.6844;AFR_AF=0.9244;EUR_AF=0.7406;SAS_AF=0.7577;AA=T|||;VT=SNP
4	23417396	rs61795312	A	T	100	PASS	AC=1977;AF=0.394768;AN=5008;NS=2504;DP=17197;EAS_AF=0.4911;AMR_AF=0.4294;AFR_AF=0.2239;EUR_AF=0.4274;SAS_AF=0.4683;AA=A|||;VT=SNP
4	23417549	rs17539638	A	T	100	PASS	AC=2021;AF=0.403554;AN=5008;NS=2504;DP=16460;EAS_AF=0.4901;AMR_AF=0.4352;AFR_AF=0.2549;EUR_AF=0.4274;SAS_AF=0.4683;AA=T|||;VT=SNP
4	23419055	rs10938946	G	A	100	PASS	AC=1826;AF=0.364617;AN=5008;NS=2504;DP=19781;EAS_AF=0.4911;AMR_AF=0.4164;AFR_AF=0.121;EUR_AF=0.4274;SAS_AF=0.4622;AA=G|||;VT=SNP
4	23419084	rs172553	C	A	100	PASS	AC=955;AF=0.190695;AN=5008;NS=2504;DP=19968;EAS_AF=0.1399;AMR_AF=0.1542;AFR_AF=0.2095;EUR_AF=0.2316;SAS_AF=0.2014;AA=C|||;VT=SNP
4	23420348	rs2036714	G	C	100	PASS	AC=1835;AF=0.366414;AN=5008;NS=2504;DP=18402;EAS_AF=0.5;AMR_AF=0.4179;AFR_AF=0.1172;EUR_AF=0.4274;SAS_AF=0.4663;AA=G|||;VT=SNP
4	23420788	rs215419	T	C	100	PASS	AC=1894;AF=0.378195;AN=5008;NS=2504;DP=11773;EAS_AF=0.2153;AMR_AF=0.255;AFR_AF=0.68;EUR_AF=0.3131;SAS_AF=0.2924;AA=T|||;VT=SNP
4	23420953	rs13144501	T	C	100	PASS	AC=381;AF=0.0760783;AN=5008;NS=2504;DP=12633;EAS_AF=0.0754;AMR_AF=0.0461;AFR_AF=0.0885;EUR_AF=0.0785;SAS_AF=0.0787;AA=T|||;VT=SNP
4	23421101	rs215418	G	A	100	PASS	AC=1867;AF=0.372804;AN=5008;NS=2504;DP=13617;EAS_AF=0.2133;AMR_AF=0.2478;AFR_AF=0.6679;EUR_AF=0.3131;SAS_AF=0.2883;AA=G|||;VT=SNP
4	23422016	rs73250780	A	G	100	PASS	AC=379;AF=0.0756789;AN=5008;NS=2504;DP=17873;EAS_AF=0.0724;AMR_AF=0.0461;AFR_AF=0.0885;EUR_AF=0.0785;SAS_AF=0.0798;AA=A|||;VT=SNP
4	23422764	rs215416	A	G	100	PASS	AC=1870;AF=0.373403;AN=5008;NS=2504;DP=13524;EAS_AF=0.2123;AMR_AF=0.255;AFR_AF=0.6679;EUR_AF=0.3121;SAS_AF=0.2883;AA=G|||;VT=SNP
4	23423173	rs215414	T	G	100	PASS	AC=1976;AF=0.394569;AN=5008;NS=2504;DP=13351;EAS_AF=0.2133;AMR_AF=0.2666;AFR_AF=0.7405;EUR_AF=0.3131;SAS_AF=0.2883;AA=T|||;VT=SNP
4	23423405	rs215413	A	T	100	PASS	AC=1827;AF=0.364816;AN=5008;NS=2504;DP=13690;EAS_AF=0.2123;AMR_AF=0.2522;AFR_AF=0.6377;EUR_AF=0.3121;SAS_AF=0.2873;AA=A|||;VT=SNP
4	23423586	rs215412	G	A	100	PASS	AC=1239;AF=0.247404;AN=5008;NS=2504;DP=15260;EAS_AF=0.0704;AMR_AF=0.1873;AFR_AF=0.3903;EUR_AF=0.3042;SAS_AF=0.2209;AA=A|||;VT=SNP
4	23423603	rs215411	T	A	100	PASS	AC=1246;AF=0.248802;AN=5008;NS=2504;DP=15966;EAS_AF=0.0714;AMR_AF=0.1888;AFR_AF=0.3926;EUR_AF=0.3052;SAS_AF=0.2219;AA=A|||;VT=SNP
4	23424060	rs215410	T	G	100	PASS	AC=1793;AF=0.358027;AN=5008;NS=2504;DP=20447;EAS_AF=0.2123;AMR_AF=0.2507;AFR_AF=0.6195;EUR_AF=0.3111;SAS_AF=0.2791;AA=G|||;VT=SNP
4	23424204	rs215409	G	A	100	PASS	AC=1287;AF=0.256989;AN=5008;NS=2504;DP=20244;EAS_AF=0.1399;AMR_AF=0.183;AFR_AF=0.4448;EUR_AF=0.2326;SAS_AF=0.2014;AA=A|||;VT=SNP
4	23424293	rs215408	T	C	100	PASS	AC=3938;AF=0.786342;AN=5008;NS=2504;DP=19830;EAS_AF=0.7103;AMR_AF=0.696;AFR_AF=0.9251;EUR_AF=0.7614;SAS_AF=0.7669;AA=C|||;VT=SNP
4	23424545	rs215407	T	C	100	PASS	AC=1759;AF=0.351238;AN=5008;NS=2504;DP=17610;EAS_AF=0.2123;AMR_AF=0.2478;AFR_AF=0.5953;EUR_AF=0.3111;SAS_AF=0.2791;AA=T|||;VT=SNP
4	23425040	rs215406	C	G	100	PASS	AC=1909;AF=0.38119;AN=5008;NS=2504;DP=18792;EAS_AF=0.2123;AMR_AF=0.2594;AFR_AF=0.7057;EUR_AF=0.3111;SAS_AF=0.2751;AA=C|||;VT=SNP
4	23425474	rs215405	T	G	100	PASS	AC=1903;AF=0.379992;AN=5008;NS=2504;DP=16325;EAS_AF=0.2123;AMR_AF=0.2594;AFR_AF=0.7012;EUR_AF=0.3111;SAS_AF=0.2751;AA=T|||;VT=SNP
4	23425588	rs215404	A	T	100	PASS	AC=1904;AF=0.380192;AN=5008;NS=2504;DP=19559;EAS_AF=0.2133;AMR_AF=0.2594;AFR_AF=0.7012;EUR_AF=0.3111;SAS_AF=0.2751;AA=T|||;VT=SNP
4	23425653	rs215403	C	T	100	PASS	AC=1904;AF=0.380192;AN=5008;NS=2504;DP=17904;EAS_AF=0.2123;AMR_AF=0.2594;AFR_AF=0.702;EUR_AF=0.3111;SAS_AF=0.2751;AA=C|||;VT=SNP
4	23425990	rs123491	A	C	100	PASS	AC=3947;AF=0.788139;AN=5008;NS=2504;DP=18286;EAS_AF=0.7192;AMR_AF=0.6974;AFR_AF=0.9251;EUR_AF=0.7614;SAS_AF=0.7658;AA=C|||;VT=SNP
4	23426512	rs11734453	A	T	100	PASS	AC=325;AF=0.0648962;AN=5008;NS=2504;DP=19455;EAS_AF=0.0675;AMR_AF=0.0476;AFR_AF=0.0552;EUR_AF=0.0775;SAS_AF=0.0746;AA=A|||;VT=SNP
4	23426926	rs215402	C	T	100	PASS	AC=3930;AF=0.784744;AN=5008;NS=2504;DP=16918;EAS_AF=0.7073;AMR_AF=0.6916;AFR_AF=0.9251;EUR_AF=0.7614;SAS_AF=0.7648;AA=T|||;VT=SNP
4	23428505	rs12648151	T	A	100	PASS	AC=1881;AF=0.375599;AN=5008;NS=2504;DP=17954;EAS_AF=0.494;AMR_AF=0.4236;AFR_AF=0.1346;EUR_AF=0.4414;SAS_AF=0.4775;AA=T|||;VT=SNP
4	23428579	rs215401	C	G	100	PASS	AC=1612;AF=0.321885;AN=5008;NS=2504;DP=19137;EAS_AF=0.2123;AMR_AF=0.2305;AFR_AF=0.4947;EUR_AF=0.3091;SAS_AF=0.2791;AA=C|||;VT=SNP
4	23429260	rs215456	G	A	100	PASS	AC=3911;AF=0.78095;AN=5008;NS=2504;DP=16455;EAS_AF=0.7063;AMR_AF=0.683;AFR_AF=0.9236;EUR_AF=0.7525;SAS_AF=0.7638;AA=A|||;VT=SNP
4	23429460	rs215454	G	A	100	PASS	AC=3517;AF=0.702276;AN=5008;NS=2504;DP=15347;EAS_AF=0.7054;AMR_AF=0.6484;AFR_AF=0.6536;EUR_AF=0.7515;SAS_AF=0.7526;AA=C|||;VT=SNP
4	23429780	rs215453	G	A	100	PASS	AC=1638;AF=0.327077;AN=5008;NS=2504;DP=17938;EAS_AF=0.2113;AMR_AF=0.2262;AFR_AF=0.5182;EUR_AF=0.3101;SAS_AF=0.2771;AA=G|||;VT=SNP
4	23430768	rs1605813	A	G	100	PASS	AC=1908;AF=0.38099;AN=5008;NS=2504;DP=18408;EAS_AF=0.497;AMR_AF=0.4308;AFR_AF=0.1362;EUR_AF=0.4533;SAS_AF=0.4826;AA=A|||;VT=SNP
4	23430854	rs215452	T	C	100	PASS	AC=1695;AF=0.338458;AN=5008;NS=2504;DP=19770;EAS_AF=0.2113;AMR_AF=0.2305;AFR_AF=0.559;EUR_AF=0.3091;SAS_AF=0.2781;AA=T|||;VT=SNP
4	23432380	rs10488998	C	T	100	PASS	AC=1882;AF=0.375799;AN=5008;NS=2504;DP=15893;EAS_AF=0.4841;AMR_AF=0.428;AFR_AF=0.1362;EUR_AF=0.4513;SAS_AF=0.4734;AA=C|||;VT=SNP
4	23433898	rs215449	A	C	100	PASS	AC=3928;AF=0.784345;AN=5008;NS=2504;DP=15028;EAS_AF=0.7113;AMR_AF=0.7046;AFR_AF=0.9123;EUR_AF=0.7614;SAS_AF=0.7669;AA=C|||;VT=SNP
4	23434406	rs737990	C	A	100	PASS	AC=1854;AF=0.370208;AN=5008;NS=2504;DP=18501;EAS_AF=0.4831;AMR_AF=0.4352;AFR_AF=0.1203;EUR_AF=0.4493;SAS_AF=0.4642;AA=C|||;VT=SNP
4	23434835	rs12646182	G	A	100	PASS	AC=1864;AF=0.372204;AN=5008;NS=2504;DP=19383;EAS_AF=0.4931;AMR_AF=0.4352;AFR_AF=0.1203;EUR_AF=0.4503;SAS_AF=0.4632;AA=G|||;VT=SNP
4	23436459	rs1509252	C	T	100	PASS	AC=1865;AF=0.372404;AN=5008;NS=2504;DP=20464;EAS_AF=0.4841;AMR_AF=0.438;AFR_AF=0.1256;EUR_AF=0.4503;SAS_AF=0.4642;AA=C|||;VT=SNP
4	23438665	rs215446	T	C	100	PASS	AC=3523;AF=0.703474;AN=5008;NS=2504;DP=19091;EAS_AF=0.6409;AMR_AF=0.6585;AFR_AF=0.8018;EUR_AF=0.6839;SAS_AF=0.6871;AA=C|||;VT=SNP
4	23440006	rs215445	C	A	100	PASS	AC=3479;AF=0.694688;AN=5008;NS=2504;DP=15133;EAS_AF=0.63;AMR_AF=0.6542;AFR_AF=0.7814;EUR_AF=0.6829;SAS_AF=0.6851;AA=A|||;VT=SNP
4	23440247	rs215444	A	G	100	PASS	AC=1634;AF=0.326278;AN=5008;NS=2504;DP=18772;EAS_AF=0.1458;AMR_AF=0.2176;AFR_AF=0.674;EUR_AF=0.2346;SAS_AF=0.2137;AA=G|||;VT=SNP
4	23440343	rs17540376	A	T	100	PASS	AC=1872;AF=0.373802;AN=5008;NS=2504;DP=20068;EAS_AF=0.4861;AMR_AF=0.4395;AFR_AF=0.1241;EUR_AF=0.4493;SAS_AF=0.4714;AA=A|||;VT=SNP
4	23440730	rs1509251	A	G	100	PASS	AC=1007;AF=0.201078;AN=5008;NS=2504;DP=21133;EAS_AF=0.2986;AMR_AF=0.2911;AFR_AF=0.025;EUR_AF=0.2386;SAS_AF=0.2362;AA=A|||;VT=SNP
4	23441408	rs215443	A	G	100	PASS	AC=3474;AF=0.69369;AN=5008;NS=2504;DP=14387;EAS_AF=0.6399;AMR_AF=0.6556;AFR_AF=0.7648;EUR_AF=0.6849;SAS_AF=0.6892;AA=A|||;VT=SNP
4	23442240	rs215442	C	A	100	PASS	AC=3916;AF=0.781949;AN=5008;NS=2504;DP=17504;EAS_AF=0.7004;AMR_AF=0.7017;AFR_AF=0.9183;EUR_AF=0.7604;SAS_AF=0.7607;AA=A|||;VT=SNP
4	23443139	rs76062007	C	T	100	PASS	AC=264;AF=0.0527157;AN=5008;NS=2504;DP=17321;EAS_AF=0.1696;AMR_AF=0.0159;AFR_AF=0.0038;EUR_AF=0.0318;SAS_AF=0.046;AA=C|||;VT=SNP
4	23443426	rs215441	C	G	100	PASS	AC=682;AF=0.136182;AN=5008;NS=2504;DP=18646;EAS_AF=0.002;AMR_AF=0.1254;AFR_AF=0.171;EUR_AF=0.2286;SAS_AF=0.1401;AA=C|||;VT=SNP
4	23443552	rs7665401	A	G	100	PASS	AC=2007;AF=0.400759;AN=5008;NS=2504;DP=17645;EAS_AF=0.497;AMR_AF=0.4568;AFR_AF=0.205;EUR_AF=0.4513;SAS_AF=0.4744;AA=A|||;VT=SNP
4	23443661	rs215440	T	C	100	PASS	AC=3518;AF=0.702476;AN=5008;NS=2504;DP=18527;EAS_AF=0.6409;AMR_AF=0.6585;AFR_AF=0.7905;EUR_AF=0.6849;SAS_AF=0.6963;AA=C|||;VT=SNP
4	23443812	rs215439	T	C	100	PASS	AC=3517;AF=0.702276;AN=5008;NS=2504;DP=17342;EAS_AF=0.6409;AMR_AF=0.6585;AFR_AF=0.7897;EUR_AF=0.6849;SAS_AF=0.6963;AA=C|||;VT=SNP
4	23444445	rs177357	T	C	100	PASS	AC=3504;AF=0.699681;AN=5008;NS=2504;DP=18307;EAS_AF=0.6319;AMR_AF=0.6585;AFR_AF=0.7912;EUR_AF=0.6849;SAS_AF=0.6902;AA=C|||;VT=SNP
4	23445179	rs123495	T	C	100	PASS	AC=3413;AF=0.68151;AN=5008;NS=2504;DP=16854;EAS_AF=0.63;AMR_AF=0.6542;AFR_AF=0.7458;EUR_AF=0.6839;SAS_AF=0.6646;AA=T|||;VT=SNP
4	23445212	rs123494	G	C	100	PASS	AC=3322;AF=0.663339;AN=5008;NS=2504;DP=15740;EAS_AF=0.63;AMR_AF=0.6383;AFR_AF=0.6747;EUR_AF=0.6819;SAS_AF=0.681;AA=G|||;VT=SNP
4	23445780	rs123493	A	G	100	PASS	AC=3289;AF=0.656749;AN=5008;NS=2504;DP=18097;EAS_AF=0.631;AMR_AF=0.6383;AFR_AF=0.6445;EUR_AF=0.6829;SAS_AF=0.6861;AA=A|||;VT=SNP
4	23446529	rs215438	C	T	100	PASS	AC=3927;AF=0.784145;AN=5008;NS=2504;DP=17301;EAS_AF=0.6994;AMR_AF=0.7104;AFR_AF=0.9115;EUR_AF=0.7604;SAS_AF=0.7761;AA=T|||;VT=SNP
4	23446906	rs215437	C	G	100	PASS	AC=3246;AF=0.648163;AN=5008;NS=2504;DP=21694;EAS_AF=0.629;AMR_AF=0.6354;AFR_AF=0.6195;EUR_AF=0.6809;SAS_AF=0.682;AA=C|||;VT=SNP
4	23446949	rs215436	C	G	100	PASS	AC=3925;AF=0.783746;AN=5008;NS=2504;DP=21424;EAS_AF=0.7004;AMR_AF=0.7046;AFR_AF=0.9115;EUR_AF=0.7614;SAS_AF=0.7761;AA=G|||;VT=SNP
4	23447627	rs1509249	T	C	100	PASS	AC=948;AF=0.189297;AN=5008;NS=2504;DP=19595;EAS_AF=0.2321;AMR_AF=0.2839;AFR_AF=0.1581;EUR_AF=0.165;SAS_AF=0.1452;AA=T|||;VT=SNP
4	23447648	rs972210	A	T	100	PASS	AC=1019;AF=0.203474;AN=5008;NS=2504;DP=19340;EAS_AF=0.126;AMR_AF=0.3314;AFR_AF=0.1778;EUR_AF=0.2575;SAS_AF=0.1718;AA=T|||;VT=SNP
4	23447666	rs13137688	T	C	100	PASS	AC=1489;AF=0.297324;AN=5008;NS=2504;DP=19373;EAS_AF=0.2887;AMR_AF=0.3617;AFR_AF=0.1203;EUR_AF=0.3797;SAS_AF=0.4151;AA=T|||;VT=SNP
4	23447824	rs13110224	A	G	100	PASS	AC=3041;AF=0.607228;AN=5008;NS=2504;DP=20343;EAS_AF=0.6915;AMR_AF=0.5692;AFR_AF=0.6581;EUR_AF=0.5159;SAS_AF=0.5726;AA=G|||;VT=SNP
4	23448626	rs215435	T	C	100	PASS	AC=3744;AF=0.747604;AN=5008;NS=2504;DP=11993;EAS_AF=0.6845;AMR_AF=0.6801;AFR_AF=0.7859;EUR_AF=0.7684;SAS_AF=0.7873;AA=t|||;VT=SNP
4	23449855	rs61795328	C	T	100	PASS	AC=625;AF=0.1248;AN=5008;NS=2504;DP=18461;EAS_AF=0.0565;AMR_AF=0.1268;AFR_AF=0.2042;EUR_AF=0.165;SAS_AF=0.045;AA=T|||;VT=SNP
4	23450109	rs73250788	A	T	100	PASS	AC=628;AF=0.125399;AN=5008;NS=2504;DP=18108;EAS_AF=0.0565;AMR_AF=0.1282;AFR_AF=0.2042;EUR_AF=0.167;SAS_AF=0.045;AA=T|||;VT=SNP
4	23450369	rs73250789	C	T	100	PASS	AC=581;AF=0.116014;AN=5008;NS=2504;DP=15741;EAS_AF=0.0565;AMR_AF=0.1254;AFR_AF=0.1717;EUR_AF=0.165;SAS_AF=0.045;AA=T|||;VT=SNP
4	23450473	rs215434	C	A	100	PASS	AC=2882;AF=0.575479;AN=5008;NS=2504;DP=14648;EAS_AF=0.6171;AMR_AF=0.5389;AFR_AF=0.4826;EUR_AF=0.5895;SAS_AF=0.6697;AA=A|||;VT=SNP
4	23450572	rs215433	A	G	100	PASS	AC=1659;AF=0.33127;AN=5008;NS=2504;DP=13371;EAS_AF=0.3333;AMR_AF=0.2882;AFR_AF=0.177;EUR_AF=0.4612;SAS_AF=0.4346;AA=A|||;VT=SNP
4	23450645	rs80215111	T	A	100	PASS	AC=170;AF=0.0339457;AN=5008;NS=2504;DP=14471;EAS_AF=0.0794;AMR_AF=0.0231;AFR_AF=0.0015;EUR_AF=0.0089;SAS_AF=0.0644;AA=T|||;VT=SNP
4	23451144	rs215432	T	A	100	PASS	AC=3570;AF=0.712859;AN=5008;NS=2504;DP=14626;EAS_AF=0.6855;AMR_AF=0.6729;AFR_AF=0.7095;EUR_AF=0.7584;SAS_AF=0.727;AA=A|||;VT=SNP
4	23451190	rs6839959	A	G	100	PASS	AC=744;AF=0.148562;AN=5008;NS=2504;DP=15872;EAS_AF=0.0655;AMR_AF=0.1369;AFR_AF=0.2769;EUR_AF=0.169;SAS_AF=0.0481;AA=A|||;VT=SNP
4	23451207	rs215431	G	T	100	PASS	AC=3585;AF=0.715855;AN=5008;NS=2504;DP=16089;EAS_AF=0.6835;AMR_AF=0.6816;AFR_AF=0.7088;EUR_AF=0.7773;SAS_AF=0.7198;AA=T|||;VT=SNP
4	23451237	rs6817487	T	C	100	PASS	AC=739;AF=0.147564;AN=5008;NS=2504;DP=16560;EAS_AF=0.0655;AMR_AF=0.1369;AFR_AF=0.2708;EUR_AF=0.169;SAS_AF=0.0511;AA=t|||;VT=SNP
4	23451604	rs75588920	G	A	100	PASS	AC=246;AF=0.0491214;AN=5008;NS=2504;DP=15226;EAS_AF=0.003;AMR_AF=0.1412;AFR_AF=0.0045;EUR_AF=0.0726;SAS_AF=0.0675;AA=G|||;VT=SNP
4	23451696	rs215429	A	C	100	PASS	AC=2564;AF=0.511981;AN=5008;NS=2504;DP=14076;EAS_AF=0.4335;AMR_AF=0.379;AFR_AF=0.4781;EUR_AF=0.5905;SAS_AF=0.6524;AA=A|||;VT=SNP
4	23451900	rs215428	G	A	100	PASS	AC=2882;AF=0.575479;AN=5008;NS=2504;DP=11827;EAS_AF=0.621;AMR_AF=0.5389;AFR_AF=0.4705;EUR_AF=0.5895;SAS_AF=0.682;AA=A|||;VT=SNP
4	23452193	rs3885408	A	G	100	PASS	AC=749;AF=0.149561;AN=5008;NS=2504;DP=11652;EAS_AF=0.0655;AMR_AF=0.1369;AFR_AF=0.2784;EUR_AF=0.169;SAS_AF=0.0511;AA=A|||;VT=SNP
4	23452440	rs215427	T	G	100	PASS	AC=3899;AF=0.778554;AN=5008;NS=2504;DP=14731;EAS_AF=0.6915;AMR_AF=0.696;AFR_AF=0.8828;EUR_AF=0.7753;SAS_AF=0.7894;AA=G|||;VT=SNP
4	23454379	rs12696861	C	G	100	PASS	AC=2339;AF=0.467053;AN=5008;NS=2504;DP=18405;EAS_AF=0.4355;AMR_AF=0.366;AFR_AF=0.3207;EUR_AF=0.5924;SAS_AF=0.6401;AA=C|||;VT=SNP
4	23454841	rs12501285	C	T	100	PASS	AC=349;AF=0.0696885;AN=5008;NS=2504;DP=17514;EAS_AF=0.0496;AMR_AF=0.1614;AFR_AF=0.0076;EUR_AF=0.0984;SAS_AF=0.0798;AA=C|||;VT=SNP
4	23454910	rs17613288	T	C	100	PASS	AC=640;AF=0.127796;AN=5008;NS=2504;DP=18097;EAS_AF=0.0982;AMR_AF=0.0634;AFR_AF=0.1051;EUR_AF=0.1352;SAS_AF=0.227;AA=T|||;VT=SNP
4	23455230	rs59601025	A	G	100	PASS	AC=2152;AF=0.429712;AN=5008;NS=2504;DP=16134;EAS_AF=0.3661;AMR_AF=0.3948;AFR_AF=0.6316;EUR_AF=0.3121;SAS_AF=0.3681;AA=G|||;VT=SNP
4	23455677	rs73097082	C	G	100	PASS	AC=1076;AF=0.214856;AN=5008;NS=2504;DP=15667;EAS_AF=0.2897;AMR_AF=0.2363;AFR_AF=0.1793;EUR_AF=0.1332;SAS_AF=0.2546;AA=C|||;VT=SNP
4	23456531	rs4697389	C	T	100	PASS	AC=3866;AF=0.771965;AN=5008;NS=2504;DP=15953;EAS_AF=0.6915;AMR_AF=0.6873;AFR_AF=0.8888;EUR_AF=0.7575;SAS_AF=0.772;AA=T|||;VT=SNP
4	23456789	rs4697390	T	C	100	PASS	AC=738;AF=0.147364;AN=5008;NS=2504;DP=17609;EAS_AF=0.0575;AMR_AF=0.1398;AFR_AF=0.2761;EUR_AF=0.169;SAS_AF=0.0491;AA=T|||;VT=SNP
4	23457345	rs10488997	G	A	100	PASS	AC=728;AF=0.145367;AN=5008;NS=2504;DP=18443;EAS_AF=0.0575;AMR_AF=0.1354;AFR_AF=0.2723;EUR_AF=0.167;SAS_AF=0.0491;AA=g|||;VT=SNP
4	23460671	rs34017810	A	G	100	PASS	AC=590;AF=0.117812;AN=5008;NS=2504;DP=19234;EAS_AF=0.0992;AMR_AF=0.0634;AFR_AF=0.0681;EUR_AF=0.1352;SAS_AF=0.2249;AA=A|||;VT=SNP
4	23461564	rs7667791	C	A	100	PASS	AC=602;AF=0.120208;AN=5008;NS=2504;DP=14826;EAS_AF=0.0665;AMR_AF=0.1254;AFR_AF=0.1762;EUR_AF=0.166;SAS_AF=0.0491;AA=C|||;VT=SNP
4	23461583	rs9997082	A	C	100	PASS	AC=1766;AF=0.352636;AN=5008;NS=2504;DP=14654;EAS_AF=0.3383;AMR_AF=0.3012;AFR_AF=0.2496;EUR_AF=0.4662;SAS_AF=0.4264;AA=A|||;VT=SNP
4	23462295	rs2215390	T	C	100	PASS	AC=1815;AF=0.36242;AN=5008;NS=2504;DP=17509;EAS_AF=0.3333;AMR_AF=0.304;AFR_AF=0.289;EUR_AF=0.4652;SAS_AF=0.4274;AA=T|||;VT=SNP
4	23462418	rs77675442	A	T	100	PASS	AC=972;AF=0.194089;AN=5008;NS=2504;DP=17068;EAS_AF=0.2857;AMR_AF=0.232;AFR_AF=0.0983;EUR_AF=0.1402;SAS_AF=0.2577;AA=A|||;VT=SNP
4	23462730	rs13129559	C	T	100	PASS	AC=1616;AF=0.322684;AN=5008;NS=2504;DP=15121;EAS_AF=0.3333;AMR_AF=0.2867;AFR_AF=0.1573;EUR_AF=0.4543;SAS_AF=0.4254;AA=C|||;VT=SNP
4	23464064	rs13113359	T	C	100	PASS	AC=2941;AF=0.58726;AN=5008;NS=2504;DP=14487;EAS_AF=0.6349;AMR_AF=0.5403;AFR_AF=0.4592;EUR_AF=0.6034;SAS_AF=0.728;AA=C|||;VT=SNP
4	23464189	rs13138267	G	A	100	PASS	AC=1617;AF=0.322883;AN=5008;NS=2504;DP=12954;EAS_AF=0.3353;AMR_AF=0.2911;AFR_AF=0.1589;EUR_AF=0.4622;SAS_AF=0.411;AA=G|||;VT=SNP
4	23466278	rs74592899	C	G	100	PASS	AC=451;AF=0.0900559;AN=5008;NS=2504;DP=22231;EAS_AF=0.1726;AMR_AF=0.1066;AFR_AF=0.0098;EUR_AF=0.1262;SAS_AF=0.0644;AA=C|||;VT=SNP
4	23466369	rs1304559	T	C	100	PASS	AC=3750;AF=0.748802;AN=5008;NS=2504;DP=22361;EAS_AF=0.6925;AMR_AF=0.6859;AFR_AF=0.7874;EUR_AF=0.7724;SAS_AF=0.7751;AA=C|||;VT=SNP
4	23467036	rs11724385	A	G	100	PASS	AC=965;AF=0.192692;AN=5008;NS=2504;DP=22607;EAS_AF=0.2867;AMR_AF=0.2305;AFR_AF=0.093;EUR_AF=0.1402;SAS_AF=0.2577;AA=A|||;VT=SNP
4	23467508	rs139148787	C	T	100	PASS	AC=968;AF=0.193291;AN=5008;NS=2504;DP=22418;EAS_AF=0.2827;AMR_AF=0.2305;AFR_AF=0.0991;EUR_AF=0.1392;SAS_AF=0.2577;AA=C|||;VT=SNP
4	23468063	rs2215389	T	C	100	PASS	AC=2947;AF=0.588458;AN=5008;NS=2504;DP=19902;EAS_AF=0.63;AMR_AF=0.5418;AFR_AF=0.4682;EUR_AF=0.6034;SAS_AF=0.726;AA=C|||;VT=SNP
4	23468538	rs2215388	T	G	100	PASS	AC=3027;AF=0.604433;AN=5008;NS=2504;DP=20112;EAS_AF=0.6339;AMR_AF=0.549;AFR_AF=0.5076;EUR_AF=0.6064;SAS_AF=0.7423;AA=G|||;VT=SNP
4	23469047	rs75747372	C	T	100	PASS	AC=659;AF=0.131589;AN=5008;NS=2504;DP=22096;EAS_AF=0.2579;AMR_AF=0.1311;AFR_AF=0.0371;EUR_AF=0.1272;SAS_AF=0.1339;AA=C|||;VT=SNP
4	23469584	rs2323994	G	A	100	PASS	AC=1625;AF=0.324481;AN=5008;NS=2504;DP=17243;EAS_AF=0.3343;AMR_AF=0.2839;AFR_AF=0.1649;EUR_AF=0.4533;SAS_AF=0.4264;AA=G|||;VT=SNP
4	23470831	rs11737342	G	A	100	PASS	AC=3463;AF=0.691494;AN=5008;NS=2504;DP=20214;EAS_AF=0.6885;AMR_AF=0.6614;AFR_AF=0.6014;EUR_AF=0.7555;SAS_AF=0.772;AA=g|||;VT=SNP
4	23471563	rs11737626	G	A	100	PASS	AC=583;AF=0.116414;AN=5008;NS=2504;DP=12788;EAS_AF=0.0972;AMR_AF=0.0663;AFR_AF=0.0688;EUR_AF=0.1282;SAS_AF=0.2239;AA=G|||;VT=SNP
4	23472007	rs13105239	A	C	100	PASS	AC=1827;AF=0.364816;AN=5008;NS=2504;DP=19426;EAS_AF=0.3383;AMR_AF=0.3026;AFR_AF=0.2905;EUR_AF=0.4642;SAS_AF=0.4346;AA=A|||;VT=SNP
4	23473585	rs61795331	G	A	100	PASS	AC=595;AF=0.11881;AN=5008;NS=2504;DP=16094;EAS_AF=0.0575;AMR_AF=0.1282;AFR_AF=0.1785;EUR_AF=0.166;SAS_AF=0.046;AA=T|||;VT=SNP
4	23473644	rs7670496	G	A	100	PASS	AC=1730;AF=0.345447;AN=5008;NS=2504;DP=15388;EAS_AF=0.3343;AMR_AF=0.2939;AFR_AF=0.2474;EUR_AF=0.4563;SAS_AF=0.4121;AA=G|||;VT=SNP
4	23473748	rs723394	G	A	100	PASS	AC=3737;AF=0.746206;AN=5008;NS=2504;DP=16209;EAS_AF=0.6766;AMR_AF=0.6873;AFR_AF=0.8457;EUR_AF=0.7575;SAS_AF=0.7137;AA=g|||;VT=SNP
4	23473766	rs79188896	A	G	100	PASS	AC=584;AF=0.116613;AN=5008;NS=2504;DP=16702;EAS_AF=0.1012;AMR_AF=0.0663;AFR_AF=0.0658;EUR_AF=0.1282;SAS_AF=0.2249;AA=A|||;VT=SNP
4	23473797	rs723393	G	A	100	PASS	AC=3738;AF=0.746406;AN=5008;NS=2504;DP=17376;EAS_AF=0.6766;AMR_AF=0.6873;AFR_AF=0.8464;EUR_AF=0.7575;SAS_AF=0.7137;AA=A|||;VT=SNP
4	23474365	rs12331728	A	G	100	PASS	AC=1810;AF=0.361422;AN=5008;NS=2504;DP=15708;EAS_AF=0.3383;AMR_AF=0.3012;AFR_AF=0.289;EUR_AF=0.4583;SAS_AF=0.4264;AA=A|||;VT=SNP
4	23474395	rs6828425	A	G	100	PASS	AC=3859;AF=0.770567;AN=5008;NS=2504;DP=15782;EAS_AF=0.6885;AMR_AF=0.6888;AFR_AF=0.885;EUR_AF=0.7584;SAS_AF=0.771;AA=G|||;VT=SNP
4	23474539	rs6829223	G	A	100	PASS	AC=3742;AF=0.747204;AN=5008;NS=2504;DP=17178;EAS_AF=0.6776;AMR_AF=0.6873;AFR_AF=0.8464;EUR_AF=0.7584;SAS_AF=0.7157;AA=A|||;VT=SNP
4	23475032	rs1117779	G	T	100	PASS	AC=3856;AF=0.769968;AN=5008;NS=2504;DP=16133;EAS_AF=0.6875;AMR_AF=0.6888;AFR_AF=0.885;EUR_AF=0.7575;SAS_AF=0.7699;AA=T|||;VT=SNP
4	23475182	rs1117778	C	A	100	PASS	AC=3852;AF=0.769169;AN=5008;NS=2504;DP=15040;EAS_AF=0.6865;AMR_AF=0.6859;AFR_AF=0.8843;EUR_AF=0.7575;SAS_AF=0.7699;AA=A|||;VT=SNP
4	23475489	rs7689858	A	C	100	PASS	AC=3765;AF=0.751797;AN=5008;NS=2504;DP=14698;EAS_AF=0.6855;AMR_AF=0.6916;AFR_AF=0.848;EUR_AF=0.7674;SAS_AF=0.7168;AA=A|||;VT=SNP
4	23475851	rs10010445	A	G	100	PASS	AC=1918;AF=0.382987;AN=5008;NS=2504;DP=11195;EAS_AF=0.3363;AMR_AF=0.3127;AFR_AF=0.3714;EUR_AF=0.4662;SAS_AF=0.411;AA=A|||;VT=SNP
4	23476298	rs10010833	A	T	100	PASS	AC=3870;AF=0.772764;AN=5008;NS=2504;DP=16014;EAS_AF=0.6865;AMR_AF=0.6931;AFR_AF=0.8858;EUR_AF=0.7674;SAS_AF=0.771;AA=T|||;VT=SNP
4	23476360	rs11947190	C	T	100	PASS	AC=1949;AF=0.389177;AN=5008;NS=2504;DP=17252;EAS_AF=0.3532;AMR_AF=0.3847;AFR_AF=0.5061;EUR_AF=0.3032;SAS_AF=0.3599;AA=T|||;VT=SNP
4	23476363	rs11933826	T	A	100	PASS	AC=887;AF=0.177117;AN=5008;NS=2504;DP=17430;EAS_AF=0.0565;AMR_AF=0.1484;AFR_AF=0.385;EUR_AF=0.169;SAS_AF=0.0491;AA=T|||;VT=SNP
4	23476511	rs74791938	G	T	100	PASS	AC=951;AF=0.189896;AN=5008;NS=2504;DP=20102;EAS_AF=0.2827;AMR_AF=0.232;AFR_AF=0.09;EUR_AF=0.1342;SAS_AF=0.2566;AA=G|||;VT=SNP
4	23476532	rs79070116	C	T	100	PASS	AC=954;AF=0.190495;AN=5008;NS=2504;DP=19655;EAS_AF=0.2857;AMR_AF=0.232;AFR_AF=0.09;EUR_AF=0.1342;SAS_AF=0.2566;AA=C|||;VT=SNP
4	23476595	rs77037669	C	T	100	PASS	AC=955;AF=0.190695;AN=5008;NS=2504;DP=18729;EAS_AF=0.2857;AMR_AF=0.232;AFR_AF=0.0908;EUR_AF=0.1342;SAS_AF=0.2566;AA=C|||;VT=SNP
4	23476755	rs887471	T	C	100	PASS	AC=3802;AF=0.759185;AN=5008;NS=2504;DP=20678;EAS_AF=0.6865;AMR_AF=0.6902;AFR_AF=0.8359;EUR_AF=0.7674;SAS_AF=0.771;AA=T|||;VT=SNP
4	23476971	rs77192993	T	C	100	PASS	AC=956;AF=0.190895;AN=5008;NS=2504;DP=19637;EAS_AF=0.2867;AMR_AF=0.232;AFR_AF=0.0908;EUR_AF=0.1342;SAS_AF=0.2566;AA=T|||;VT=SNP
4	23477012	rs740835	C	T	100	PASS	AC=1612;AF=0.321885;AN=5008;NS=2504;DP=19675;EAS_AF=0.3323;AMR_AF=0.2867;AFR_AF=0.1589;EUR_AF=0.4642;SAS_AF=0.41;AA=C|||;VT=SNP
4	23477482	rs12498626	G	A	100	PASS	AC=1234;AF=0.246406;AN=5008;NS=2504;DP=17364;EAS_AF=0.2857;AMR_AF=0.2507;AFR_AF=0.292;EUR_AF=0.1342;SAS_AF=0.2566;AA=A|||;VT=SNP
4	23477667	rs734406	G	A	100	PASS	AC=1597;AF=0.31889;AN=5008;NS=2504;DP=18905;EAS_AF=0.3323;AMR_AF=0.2839;AFR_AF=0.149;EUR_AF=0.4642;SAS_AF=0.41;AA=G|||;VT=SNP
4	23477944	rs6818808	A	G	100	PASS	AC=3901;AF=0.778954;AN=5008;NS=2504;DP=19099;EAS_AF=0.7004;AMR_AF=0.6931;AFR_AF=0.8888;EUR_AF=0.7664;SAS_AF=0.7853;AA=G|||;VT=SNP
4	23478313	rs10006697	T	C	100	PASS	AC=2771;AF=0.553315;AN=5008;NS=2504;DP=18292;EAS_AF=0.62;AMR_AF=0.536;AFR_AF=0.3797;EUR_AF=0.6024;SAS_AF=0.681;AA=T|||;VT=SNP
4	23478842	rs11728280	T	C	100	PASS	AC=3117;AF=0.622404;AN=5008;NS=2504;DP=21355;EAS_AF=0.621;AMR_AF=0.5576;AFR_AF=0.6271;EUR_AF=0.6034;SAS_AF=0.683;AA=C|||;VT=SNP
4	23478878	rs17613642	T	A	100	PASS	AC=731;AF=0.145966;AN=5008;NS=2504;DP=20466;EAS_AF=0.2351;AMR_AF=0.1167;AFR_AF=0.0136;EUR_AF=0.2247;SAS_AF=0.1728;AA=T|||;VT=SNP
4	23478946	rs10938949	G	A	100	PASS	AC=3887;AF=0.776158;AN=5008;NS=2504;DP=20957;EAS_AF=0.6885;AMR_AF=0.6931;AFR_AF=0.8865;EUR_AF=0.7664;SAS_AF=0.7863;AA=A|||;VT=SNP
4	23478950	rs11724046	G	C	100	PASS	AC=2592;AF=0.517572;AN=5008;NS=2504;DP=21133;EAS_AF=0.621;AMR_AF=0.5187;AFR_AF=0.2511;EUR_AF=0.6004;SAS_AF=0.6851;AA=G|||;VT=SNP
4	23479740	rs1034965	A	G	100	PASS	AC=3896;AF=0.777955;AN=5008;NS=2504;DP=20495;EAS_AF=0.6974;AMR_AF=0.6931;AFR_AF=0.8865;EUR_AF=0.7654;SAS_AF=0.7873;AA=G|||;VT=SNP
4	23480613	rs16873729	C	T	100	PASS	AC=681;AF=0.135982;AN=5008;NS=2504;DP=18550;EAS_AF=0.2609;AMR_AF=0.1311;AFR_AF=0.0431;EUR_AF=0.1362;SAS_AF=0.136;AA=C|||;VT=SNP
4	23481440	rs11935529	G	A	100	PASS	AC=1087;AF=0.217053;AN=5008;NS=2504;DP=18089;EAS_AF=0.2837;AMR_AF=0.2363;AFR_AF=0.1921;EUR_AF=0.1332;SAS_AF=0.2546;AA=A|||;VT=SNP
4	23482476	rs79599549	A	G	100	PASS	AC=592;AF=0.118211;AN=5008;NS=2504;DP=19651;EAS_AF=0.1022;AMR_AF=0.0677;AFR_AF=0.0681;EUR_AF=0.1312;SAS_AF=0.2249;AA=A|||;VT=SNP
4	23483330	rs740834	T	C	100	PASS	AC=3240;AF=0.646965;AN=5008;NS=2504;DP=20493;EAS_AF=0.63;AMR_AF=0.562;AFR_AF=0.6687;EUR_AF=0.6014;SAS_AF=0.7423;AA=C|||;VT=SNP
4	23485012	rs17613848	G	A	100	PASS	AC=674;AF=0.134585;AN=5008;NS=2504;DP=18817;EAS_AF=0.1726;AMR_AF=0.1196;AFR_AF=0.0265;EUR_AF=0.2207;SAS_AF=0.1636;AA=G|||;VT=SNP
4	23485189	rs6830891	A	T	100	PASS	AC=753;AF=0.150359;AN=5008;NS=2504;DP=19664;EAS_AF=0.0635;AMR_AF=0.2565;AFR_AF=0.2466;EUR_AF=0.1054;SAS_AF=0.0808;AA=A|||;VT=SNP
4	23485264	rs6857002	T	G	100	PASS	AC=1469;AF=0.293331;AN=5008;NS=2504;DP=19824;EAS_AF=0.0744;AMR_AF=0.2954;AFR_AF=0.4463;EUR_AF=0.2604;SAS_AF=0.3446;AA=G|||;VT=SNP
4	23485419	rs6831833	G	T	100	PASS	AC=376;AF=0.0750799;AN=5008;NS=2504;DP=19009;EAS_AF=0.0347;AMR_AF=0.1671;AFR_AF=0.0333;EUR_AF=0.1034;SAS_AF=0.0787;AA=g|||;VT=SNP
4	23485506	rs34857848	T	A	100	PASS	AC=2195;AF=0.438299;AN=5008;NS=2504;DP=17706;EAS_AF=0.5556;AMR_AF=0.3746;AFR_AF=0.2723;EUR_AF=0.5298;SAS_AF=0.4928;AA=T|||;VT=SNP
4	23485983	rs13130879	G	A	100	PASS	AC=1098;AF=0.219249;AN=5008;NS=2504;DP=17458;EAS_AF=0.1776;AMR_AF=0.1888;AFR_AF=0.1067;EUR_AF=0.3539;SAS_AF=0.2975;AA=G|||;VT=SNP
4	23486104	rs16873748	C	G	100	PASS	AC=495;AF=0.0988419;AN=5008;NS=2504;DP=19369;EAS_AF=0.0585;AMR_AF=0.2305;AFR_AF=0.0666;EUR_AF=0.1054;SAS_AF=0.0838;AA=G|||;VT=SNP
4	23486333	rs16873749	C	T	100	PASS	AC=429;AF=0.0856629;AN=5008;NS=2504;DP=20005;EAS_AF=0.0556;AMR_AF=0.0764;AFR_AF=0.0204;EUR_AF=0.1392;SAS_AF=0.1564;AA=C|||;VT=SNP
4	23487104	rs756516	A	G	100	PASS	AC=561;AF=0.112021;AN=5008;NS=2504;DP=18150;EAS_AF=0.1835;AMR_AF=0.0865;AFR_AF=0.1384;EUR_AF=0.0577;SAS_AF=0.0767;AA=A|||;VT=SNP
4	23487277	rs16873755	A	G	100	PASS	AC=426;AF=0.0850639;AN=5008;NS=2504;DP=16769;EAS_AF=0.0585;AMR_AF=0.232;AFR_AF=0.0136;EUR_AF=0.1054;SAS_AF=0.0838;AA=A|||;VT=SNP
4	23487489	rs16867688	A	G	100	PASS	AC=208;AF=0.0415335;AN=5008;NS=2504;DP=15096;EAS_AF=0.13;AMR_AF=0.0173;AFR_AF=0.0045;EUR_AF=0.007;SAS_AF=0.0532;AA=A|||;VT=SNP
4	23488371	rs73103160	G	A	100	PASS	AC=555;AF=0.110823;AN=5008;NS=2504;DP=18879;EAS_AF=0.1835;AMR_AF=0.0836;AFR_AF=0.1354;EUR_AF=0.0577;SAS_AF=0.0767;AA=G|||;VT=SNP
4	23488811	rs73103162	T	C	100	PASS	AC=1074;AF=0.214457;AN=5008;NS=2504;DP=17682;EAS_AF=0.2431;AMR_AF=0.3213;AFR_AF=0.2141;EUR_AF=0.163;SAS_AF=0.1626;AA=T|||;VT=SNP
4	23488892	rs12505641	G	A	100	PASS	AC=1751;AF=0.349641;AN=5008;NS=2504;DP=16298;EAS_AF=0.3204;AMR_AF=0.4827;AFR_AF=0.5575;EUR_AF=0.166;SAS_AF=0.1933;AA=A|||;VT=SNP
4	23489495	rs61696662	T	A	100	PASS	AC=1073;AF=0.214257;AN=5008;NS=2504;DP=15243;EAS_AF=0.2421;AMR_AF=0.3213;AFR_AF=0.2133;EUR_AF=0.163;SAS_AF=0.1636;AA=T|||;VT=SNP
4	23490322	rs79015644	C	A	100	PASS	AC=504;AF=0.100639;AN=5008;NS=2504;DP=16462;EAS_AF=0.0585;AMR_AF=0.2363;AFR_AF=0.0703;EUR_AF=0.1054;SAS_AF=0.0838;AA=C|||;VT=SNP
4	23490475	rs9884852	T	C	100	PASS	AC=3485;AF=0.695887;AN=5008;NS=2504;DP=15807;EAS_AF=0.6776;AMR_AF=0.7795;AFR_AF=0.7625;EUR_AF=0.6511;SAS_AF=0.6115;AA=C|||;VT=SNP
4	23491099	rs11723564	A	G	100	PASS	AC=1527;AF=0.304912;AN=5008;NS=2504;DP=11845;EAS_AF=0.3522;AMR_AF=0.2723;AFR_AF=0.0756;EUR_AF=0.4761;SAS_AF=0.4131;AA=A|||;VT=SNP
4	23491487	rs12508078	G	A	100	PASS	AC=1066;AF=0.212859;AN=5008;NS=2504;DP=12080;EAS_AF=0.2411;AMR_AF=0.3228;AFR_AF=0.2179;EUR_AF=0.163;SAS_AF=0.1503;AA=G|||;VT=SNP
4	23492041	rs7673400	G	A	100	PASS	AC=1065;AF=0.21266;AN=5008;NS=2504;DP=14386;EAS_AF=0.2411;AMR_AF=0.3228;AFR_AF=0.2163;EUR_AF=0.165;SAS_AF=0.1493;AA=G|||;VT=SNP
4	23492078	rs7697668	T	C	100	PASS	AC=1066;AF=0.212859;AN=5008;NS=2504;DP=14545;EAS_AF=0.2421;AMR_AF=0.3228;AFR_AF=0.2171;EUR_AF=0.163;SAS_AF=0.1503;AA=T|||;VT=SNP
4	23493061	rs79753195	C	A	100	PASS	AC=514;AF=0.102636;AN=5008;NS=2504;DP=13197;EAS_AF=0.1825;AMR_AF=0.0807;AFR_AF=0.1157;EUR_AF=0.0567;SAS_AF=0.0654;AA=C|||;VT=SNP
4	23494312	rs2323995	T	G	100	PASS	AC=1528;AF=0.305112;AN=5008;NS=2504;DP=12040;EAS_AF=0.3522;AMR_AF=0.268;AFR_AF=0.0749;EUR_AF=0.4682;SAS_AF=0.4264;AA=T|||;VT=SNP
4	23494678	rs1468598	G	T	100	PASS	AC=1512;AF=0.301917;AN=5008;NS=2504;DP=2878;EAS_AF=0.3522;AMR_AF=0.2651;AFR_AF=0.0741;EUR_AF=0.4642;SAS_AF=0.4172;AA=G|||;VT=SNP
4	23495538	rs4317189	T	C	100	PASS	AC=3478;AF=0.694489;AN=5008;NS=2504;DP=18891;EAS_AF=0.6776;AMR_AF=0.7781;AFR_AF=0.7617;EUR_AF=0.6501;SAS_AF=0.6074;AA=C|||;VT=SNP
4	23496187	rs16873765	G	A	100	PASS	AC=545;AF=0.108826;AN=5008;NS=2504;DP=11946;EAS_AF=0.1835;AMR_AF=0.0865;AFR_AF=0.1369;EUR_AF=0.0567;SAS_AF=0.0634;AA=G|||;VT=SNP
4	23496341	rs7689747	T	A	100	PASS	AC=3408;AF=0.680511;AN=5008;NS=2504;DP=13987;EAS_AF=0.6726;AMR_AF=0.7695;AFR_AF=0.7292;EUR_AF=0.6501;SAS_AF=0.591;AA=A|||;VT=SNP
4	23496919	rs684968	C	G	100	PASS	AC=3397;AF=0.678315;AN=5008;NS=2504;DP=18166;EAS_AF=0.6736;AMR_AF=0.768;AFR_AF=0.7231;EUR_AF=0.6461;SAS_AF=0.592;AA=g|||;VT=SNP
4	23497988	rs73103176	A	T	100	PASS	AC=545;AF=0.108826;AN=5008;NS=2504;DP=17328;EAS_AF=0.1815;AMR_AF=0.0821;AFR_AF=0.1384;EUR_AF=0.0557;SAS_AF=0.0675;AA=A|||;VT=SNP
4	23498095	rs111883197	G	A	100	PASS	AC=1034;AF=0.20647;AN=5008;NS=2504;DP=18401;EAS_AF=0.2401;AMR_AF=0.3184;AFR_AF=0.2005;EUR_AF=0.161;SAS_AF=0.1472;AA=G|||;VT=SNP
4	23498412	rs1995964	C	T	100	PASS	AC=543;AF=0.108427;AN=5008;NS=2504;DP=17681;EAS_AF=0.1815;AMR_AF=0.0807;AFR_AF=0.1369;EUR_AF=0.0557;SAS_AF=0.0685;AA=C|||;VT=SNP
4	23500674	rs16873777	A	G	100	PASS	AC=275;AF=0.0549121;AN=5008;NS=2504;DP=20785;EAS_AF=0.13;AMR_AF=0.036;AFR_AF=0.0204;EUR_AF=0.0368;SAS_AF=0.0562;AA=A|||;VT=SNP
4	23500705	rs16873779	A	G	100	PASS	AC=275;AF=0.0549121;AN=5008;NS=2504;DP=21402;EAS_AF=0.13;AMR_AF=0.036;AFR_AF=0.0204;EUR_AF=0.0368;SAS_AF=0.0562;AA=A|||;VT=SNP
4	23500899	rs4697392	T	C	100	PASS	AC=484;AF=0.0966454;AN=5008;NS=2504;DP=20001;EAS_AF=0.0585;AMR_AF=0.2248;AFR_AF=0.0862;EUR_AF=0.0755;SAS_AF=0.0808;AA=T|||;VT=SNP
4	23501089	rs216103	G	T	100	PASS	AC=1668;AF=0.333067;AN=5008;NS=2504;DP=18083;EAS_AF=0.3512;AMR_AF=0.2767;AFR_AF=0.1823;EUR_AF=0.4662;SAS_AF=0.4213;AA=G|||;VT=SNP
4	23501198	rs59477387	G	A	100	PASS	AC=515;AF=0.102835;AN=5008;NS=2504;DP=17186;EAS_AF=0.1815;AMR_AF=0.0807;AFR_AF=0.1195;EUR_AF=0.0557;SAS_AF=0.0634;AA=G|||;VT=SNP
4	23501279	rs4697393	A	T	100	PASS	AC=379;AF=0.0756789;AN=5008;NS=2504;DP=15676;EAS_AF=0.0585;AMR_AF=0.2219;AFR_AF=0.0083;EUR_AF=0.0755;SAS_AF=0.0808;AA=A|||;VT=SNP
4	23502883	rs113836717	G	A	100	PASS	AC=252;AF=0.0503195;AN=5008;NS=2504;DP=19958;EAS_AF=0.128;AMR_AF=0.036;AFR_AF=0.0151;EUR_AF=0.0368;SAS_AF=0.0419;AA=G|||;VT=SNP
4	23503444	rs216108	G	T	100	PASS	AC=1653;AF=0.330072;AN=5008;NS=2504;DP=19118;EAS_AF=0.3502;AMR_AF=0.2767;AFR_AF=0.1846;EUR_AF=0.4632;SAS_AF=0.407;AA=G|||;VT=SNP
4	23503581	rs56754377	C	T	100	PASS	AC=524;AF=0.104633;AN=5008;NS=2504;DP=19296;EAS_AF=0.1875;AMR_AF=0.0821;AFR_AF=0.1195;EUR_AF=0.0567;SAS_AF=0.0644;AA=C|||;VT=SNP
4	23503823	rs216107	T	C	100	PASS	AC=2721;AF=0.543331;AN=5008;NS=2504;DP=17733;EAS_AF=0.5268;AMR_AF=0.4669;AFR_AF=0.2655;EUR_AF=0.8181;SAS_AF=0.7076;AA=T|||;VT=SNP
4	23504128	rs17542397	T	G	100	PASS	AC=330;AF=0.0658946;AN=5008;NS=2504;DP=16529;EAS_AF=0.0675;AMR_AF=0.0576;AFR_AF=0.0091;EUR_AF=0.0964;SAS_AF=0.1155;AA=T|||;VT=SNP
4	23504482	rs216106	T	C	100	PASS	AC=1689;AF=0.33726;AN=5008;NS=2504;DP=16498;EAS_AF=0.3502;AMR_AF=0.2781;AFR_AF=0.1952;EUR_AF=0.4652;SAS_AF=0.4264;AA=T|||;VT=SNP
4	23505869	rs28633851	C	G	100	PASS	AC=1121;AF=0.223842;AN=5008;NS=2504;DP=19483;EAS_AF=0.2391;AMR_AF=0.3098;AFR_AF=0.295;EUR_AF=0.1322;SAS_AF=0.1452;AA=G|||;VT=SNP
4	23506362	rs34741421	G	A	100	PASS	AC=790;AF=0.157748;AN=5008;NS=2504;DP=16743;EAS_AF=0.2917;AMR_AF=0.1124;AFR_AF=0.0121;EUR_AF=0.2256;SAS_AF=0.1789;AA=G|||;VT=SNP
4	23506683	rs113370805	C	T	100	PASS	AC=253;AF=0.0505192;AN=5008;NS=2504;DP=14551;EAS_AF=0.131;AMR_AF=0.036;AFR_AF=0.0144;EUR_AF=0.0368;SAS_AF=0.0409;AA=C|||;VT=SNP
4	23507659	rs28887258	G	A	100	PASS	AC=655;AF=0.130791;AN=5008;NS=2504;DP=17204;EAS_AF=0.1815;AMR_AF=0.0951;AFR_AF=0.2179;EUR_AF=0.0557;SAS_AF=0.0634;AA=G|||;VT=SNP
4	23507771	rs11722745	C	T	100	PASS	AC=1020;AF=0.203674;AN=5008;NS=2504;DP=16729;EAS_AF=0.1736;AMR_AF=0.1816;AFR_AF=0.0643;EUR_AF=0.3469;SAS_AF=0.2914;AA=C|||;VT=SNP
4	23507824	rs28867811	G	A	100	PASS	AC=656;AF=0.13099;AN=5008;NS=2504;DP=17329;EAS_AF=0.1815;AMR_AF=0.0951;AFR_AF=0.2186;EUR_AF=0.0557;SAS_AF=0.0634;AA=G|||;VT=SNP
4	23508363	rs216116	T	C	100	PASS	AC=1552;AF=0.309904;AN=5008;NS=2504;DP=18113;EAS_AF=0.3522;AMR_AF=0.2695;AFR_AF=0.0877;EUR_AF=0.4712;SAS_AF=0.4294;AA=T|||;VT=SNP
4	23508746	rs10433832	T	C	100	PASS	AC=1160;AF=0.231629;AN=5008;NS=2504;DP=15869;EAS_AF=0.2431;AMR_AF=0.3199;AFR_AF=0.3154;EUR_AF=0.1322;SAS_AF=0.1462;AA=T|||;VT=SNP
4	23508946	rs10433833	C	A	100	PASS	AC=1244;AF=0.248403;AN=5008;NS=2504;DP=17073;EAS_AF=0.2421;AMR_AF=0.3199;AFR_AF=0.3812;EUR_AF=0.1312;SAS_AF=0.1452;AA=A|||;VT=SNP
4	23509513	rs28505370	A	C	100	PASS	AC=1157;AF=0.23103;AN=5008;NS=2504;DP=16542;EAS_AF=0.2411;AMR_AF=0.3242;AFR_AF=0.3124;EUR_AF=0.1332;SAS_AF=0.1452;AA=A|||;VT=SNP
4	23510676	rs7681148	C	T	100	PASS	AC=1127;AF=0.22504;AN=5008;NS=2504;DP=11699;EAS_AF=0.2381;AMR_AF=0.317;AFR_AF=0.2973;EUR_AF=0.1312;SAS_AF=0.1452;AA=T|||;VT=SNP
4	23511366	rs78119922	T	C	100	PASS	AC=277;AF=0.0553115;AN=5008;NS=2504;DP=14208;EAS_AF=0.131;AMR_AF=0.036;AFR_AF=0.0219;EUR_AF=0.0368;SAS_AF=0.0552;AA=T|||;VT=SNP
4	23511642	rs112641949	A	G	100	PASS	AC=277;AF=0.0553115;AN=5008;NS=2504;DP=16911;EAS_AF=0.131;AMR_AF=0.036;AFR_AF=0.0219;EUR_AF=0.0368;SAS_AF=0.0552;AA=A|||;VT=SNP
4	23512617	rs34506106	A	G	100	PASS	AC=1033;AF=0.20627;AN=5008;NS=2504;DP=13035;EAS_AF=0.1776;AMR_AF=0.1816;AFR_AF=0.0635;EUR_AF=0.3519;SAS_AF=0.2965;AA=A|||;VT=SNP
4	23513587	rs77506399	T	C	100	PASS	AC=1151;AF=0.229832;AN=5008;NS=2504;DP=15290;EAS_AF=0.2401;AMR_AF=0.3184;AFR_AF=0.3116;EUR_AF=0.1322;SAS_AF=0.1462;AA=C|||;VT=SNP
4	23513826	rs7654858	G	T	100	PASS	AC=1151;AF=0.229832;AN=5008;NS=2504;DP=19152;EAS_AF=0.2401;AMR_AF=0.3199;AFR_AF=0.3116;EUR_AF=0.1322;SAS_AF=0.1452;AA=G|||;VT=SNP
4	23514548	rs183352	T	C	100	PASS	AC=1537;AF=0.306909;AN=5008;NS=2504;DP=17323;EAS_AF=0.3522;AMR_AF=0.2723;AFR_AF=0.0719;EUR_AF=0.4761;SAS_AF=0.4284;AA=T|||;VT=SNP
4	23514606	rs12510268	T	A	100	PASS	AC=1150;AF=0.229633;AN=5008;NS=2504;DP=18555;EAS_AF=0.2401;AMR_AF=0.3184;AFR_AF=0.3116;EUR_AF=0.1322;SAS_AF=0.1452;AA=A|||;VT=SNP
4	23516248	rs28673041	T	A	100	PASS	AC=1150;AF=0.229633;AN=5008;NS=2504;DP=13853;EAS_AF=0.2401;AMR_AF=0.3184;AFR_AF=0.3116;EUR_AF=0.1322;SAS_AF=0.1452;AA=T|||;VT=SNP
4	23516266	rs9684213	G	T	100	PASS	AC=3137;AF=0.626398;AN=5008;NS=2504;DP=13523;EAS_AF=0.5169;AMR_AF=0.6859;AFR_AF=0.8555;EUR_AF=0.4901;SAS_AF=0.5276;AA=T|||;VT=SNP
4	23516403	rs28572730	A	G	100	PASS	AC=1150;AF=0.229633;AN=5008;NS=2504;DP=14029;EAS_AF=0.2401;AMR_AF=0.3184;AFR_AF=0.3116;EUR_AF=0.1322;SAS_AF=0.1452;AA=G|||;VT=SNP
4	23516586	rs28456306	C	T	100	PASS	AC=1188;AF=0.23722;AN=5008;NS=2504;DP=15283;EAS_AF=0.2401;AMR_AF=0.3184;AFR_AF=0.3404;EUR_AF=0.1322;SAS_AF=0.1452;AA=T|||;VT=SNP
4	23516635	rs1155194	G	A	100	PASS	AC=265;AF=0.0529153;AN=5008;NS=2504;DP=15874;EAS_AF=0.131;AMR_AF=0.036;AFR_AF=0.0234;EUR_AF=0.0368;SAS_AF=0.0409;AA=G|||;VT=SNP
4	23517521	rs1606147	C	T	100	PASS	AC=1190;AF=0.23762;AN=5008;NS=2504;DP=17553;EAS_AF=0.2401;AMR_AF=0.3184;AFR_AF=0.3411;EUR_AF=0.1322;SAS_AF=0.1462;AA=C|||;VT=SNP
4	23517660	rs1912756	G	A	100	PASS	AC=1188;AF=0.23722;AN=5008;NS=2504;DP=15035;EAS_AF=0.2401;AMR_AF=0.3184;AFR_AF=0.3404;EUR_AF=0.1322;SAS_AF=0.1452;AA=G|||;VT=SNP
4	23517891	rs7670966	T	C	100	PASS	AC=2042;AF=0.407748;AN=5008;NS=2504;DP=18237;EAS_AF=0.3323;AMR_AF=0.5058;AFR_AF=0.7905;EUR_AF=0.1372;SAS_AF=0.1769;AA=C|||;VT=SNP
4	23518794	rs10012527	G	A	100	PASS	AC=674;AF=0.134585;AN=5008;NS=2504;DP=19164;EAS_AF=0.1845;AMR_AF=0.0965;AFR_AF=0.2277;EUR_AF=0.0567;SAS_AF=0.0644;AA=G|||;VT=SNP
4	23518825	rs6448205	A	C	100	PASS	AC=532;AF=0.10623;AN=5008;NS=2504;DP=19325;EAS_AF=0.0556;AMR_AF=0.2219;AFR_AF=0.1256;EUR_AF=0.0755;SAS_AF=0.0818;AA=C|||;VT=SNP
4	23518943	rs7699363	C	T	100	PASS	AC=532;AF=0.10623;AN=5008;NS=2504;DP=18842;EAS_AF=0.0556;AMR_AF=0.2219;AFR_AF=0.1256;EUR_AF=0.0755;SAS_AF=0.0818;AA=C|||;VT=SNP
4	23519170	rs7699745	C	T	100	PASS	AC=477;AF=0.0952476;AN=5008;NS=2504;DP=17981;EAS_AF=0.0556;AMR_AF=0.2219;AFR_AF=0.084;EUR_AF=0.0755;SAS_AF=0.0818;AA=C|||;VT=SNP
4	23519755	rs17554527	C	T	100	PASS	AC=1039;AF=0.207468;AN=5008;NS=2504;DP=19871;EAS_AF=0.1756;AMR_AF=0.1873;AFR_AF=0.062;EUR_AF=0.3579;SAS_AF=0.2965;AA=C|||;VT=SNP
4	23519997	rs76974993	C	T	100	PASS	AC=477;AF=0.0952476;AN=5008;NS=2504;DP=20523;EAS_AF=0.0556;AMR_AF=0.2219;AFR_AF=0.084;EUR_AF=0.0755;SAS_AF=0.0818;AA=C|||;VT=SNP
4	23520530	rs216113	C	T	100	PASS	AC=1509;AF=0.301318;AN=5008;NS=2504;DP=17134;EAS_AF=0.3492;AMR_AF=0.2651;AFR_AF=0.084;EUR_AF=0.4632;SAS_AF=0.4049;AA=c|||;VT=SNP
4	23520711	rs17554625	C	T	100	PASS	AC=537;AF=0.107228;AN=5008;NS=2504;DP=17340;EAS_AF=0.0565;AMR_AF=0.2262;AFR_AF=0.1263;EUR_AF=0.0755;SAS_AF=0.0818;AA=c|||;VT=SNP
4	23521194	rs78883652	C	G	100	PASS	AC=516;AF=0.103035;AN=5008;NS=2504;DP=19466;EAS_AF=0.0556;AMR_AF=0.2233;AFR_AF=0.1127;EUR_AF=0.0755;SAS_AF=0.0818;AA=-|||;VT=SNP
4	23521640	rs78563495	T	C	100	PASS	AC=479;AF=0.095647;AN=5008;NS=2504;DP=19510;EAS_AF=0.0556;AMR_AF=0.2248;AFR_AF=0.084;EUR_AF=0.0755;SAS_AF=0.0818;AA=T|||;VT=SNP
4	23521796	rs78746220	C	T	100	PASS	AC=225;AF=0.0449281;AN=5008;NS=2504;DP=18525;EAS_AF=0.003;AMR_AF=0.0317;AFR_AF=0.0008;EUR_AF=0.0636;SAS_AF=0.138;AA=C|||;VT=SNP
4	23521949	rs6448206	C	T	100	PASS	AC=518;AF=0.103435;AN=5008;NS=2504;DP=19146;EAS_AF=0.0556;AMR_AF=0.2248;AFR_AF=0.1127;EUR_AF=0.0765;SAS_AF=0.0818;AA=T|||;VT=SNP
4	23521969	rs1877236	G	A	100	PASS	AC=2020;AF=0.403355;AN=5008;NS=2504;DP=19052;EAS_AF=0.3313;AMR_AF=0.5101;AFR_AF=0.764;EUR_AF=0.1451;SAS_AF=0.18;AA=A|||;VT=SNP
4	23521971	rs6448207	G	C	100	PASS	AC=518;AF=0.103435;AN=5008;NS=2504;DP=19020;EAS_AF=0.0556;AMR_AF=0.2248;AFR_AF=0.1127;EUR_AF=0.0765;SAS_AF=0.0818;AA=G|||;VT=SNP
4	23522485	rs6448208	C	G	100	PASS	AC=517;AF=0.103235;AN=5008;NS=2504;DP=16806;EAS_AF=0.0556;AMR_AF=0.2248;AFR_AF=0.1127;EUR_AF=0.0755;SAS_AF=0.0818;AA=G|||;VT=SNP
4	23522553	rs28705971	A	T	100	PASS	AC=673;AF=0.134385;AN=5008;NS=2504;DP=17330;EAS_AF=0.1845;AMR_AF=0.0937;AFR_AF=0.2284;EUR_AF=0.0567;SAS_AF=0.0644;AA=A|||;VT=SNP
4	23522707	rs216112	C	T	100	PASS	AC=1509;AF=0.301318;AN=5008;NS=2504;DP=17827;EAS_AF=0.3472;AMR_AF=0.2637;AFR_AF=0.084;EUR_AF=0.4632;SAS_AF=0.408;AA=C|||;VT=SNP
4	23523222	rs56661289	A	G	100	PASS	AC=675;AF=0.134784;AN=5008;NS=2504;DP=17071;EAS_AF=0.1845;AMR_AF=0.0965;AFR_AF=0.2277;EUR_AF=0.0567;SAS_AF=0.0654;AA=A|||;VT=SNP
4	23523223	rs7657910	T	C	100	PASS	AC=478;AF=0.0954473;AN=5008;NS=2504;DP=17126;EAS_AF=0.0556;AMR_AF=0.2233;AFR_AF=0.084;EUR_AF=0.0755;SAS_AF=0.0818;AA=T|||;VT=SNP
4	23523599	rs17554659	C	G	100	PASS	AC=1060;AF=0.211661;AN=5008;NS=2504;DP=15339;EAS_AF=0.1766;AMR_AF=0.1859;AFR_AF=0.0651;EUR_AF=0.3588;SAS_AF=0.3129;AA=C|||;VT=SNP
4	23523779	rs17554688	A	G	100	PASS	AC=238;AF=0.047524;AN=5008;NS=2504;DP=13438;EAS_AF=0.003;AMR_AF=0.0331;AFR_AF=0.0015;EUR_AF=0.0706;SAS_AF=0.1421;AA=A|||;VT=SNP
4	23524075	rs6448209	T	C	100	PASS	AC=478;AF=0.0954473;AN=5008;NS=2504;DP=15009;EAS_AF=0.0556;AMR_AF=0.2233;AFR_AF=0.084;EUR_AF=0.0755;SAS_AF=0.0818;AA=T|||;VT=SNP
4	23524106	rs6448210	A	G	100	PASS	AC=517;AF=0.103235;AN=5008;NS=2504;DP=15464;EAS_AF=0.0556;AMR_AF=0.2233;AFR_AF=0.1135;EUR_AF=0.0755;SAS_AF=0.0818;AA=A|||;VT=SNP
4	23524169	rs6448211	G	C	100	PASS	AC=516;AF=0.103035;AN=5008;NS=2504;DP=15704;EAS_AF=0.0556;AMR_AF=0.2233;AFR_AF=0.1127;EUR_AF=0.0755;SAS_AF=0.0818;AA=C|||;VT=SNP
4	23524663	rs17625142	C	T	100	PASS	AC=1167;AF=0.233027;AN=5008;NS=2504;DP=16082;EAS_AF=0.1915;AMR_AF=0.1844;AFR_AF=0.1006;EUR_AF=0.3499;SAS_AF=0.3691;AA=A|||;VT=SNP
4	23524735	rs6854092	T	C	100	PASS	AC=534;AF=0.106629;AN=5008;NS=2504;DP=17043;EAS_AF=0.0556;AMR_AF=0.2248;AFR_AF=0.1256;EUR_AF=0.0755;SAS_AF=0.0818;AA=T|||;VT=SNP
4	23524794	rs216111	A	G	100	PASS	AC=1535;AF=0.30651;AN=5008;NS=2504;DP=16511;EAS_AF=0.3482;AMR_AF=0.2666;AFR_AF=0.0847;EUR_AF=0.4682;SAS_AF=0.4254;AA=A|||;VT=SNP
4	23524960	rs35795604	A	G	100	PASS	AC=534;AF=0.106629;AN=5008;NS=2504;DP=15515;EAS_AF=0.0556;AMR_AF=0.2248;AFR_AF=0.1256;EUR_AF=0.0755;SAS_AF=0.0818;AA=A|||;VT=SNP
4	23525021	rs77912191	G	T	100	PASS	AC=479;AF=0.095647;AN=5008;NS=2504;DP=16037;EAS_AF=0.0565;AMR_AF=0.2233;AFR_AF=0.084;EUR_AF=0.0755;SAS_AF=0.0818;AA=G|||;VT=SNP
4	23525998	rs1588539	C	T	100	PASS	AC=686;AF=0.136981;AN=5008;NS=2504;DP=19278;EAS_AF=0.1974;AMR_AF=0.0951;AFR_AF=0.2277;EUR_AF=0.0567;SAS_AF=0.0644;AA=C|||;VT=SNP
4	23526504	rs76979264	G	A	100	PASS	AC=233;AF=0.0465256;AN=5008;NS=2504;DP=20629;EAS_AF=0.13;AMR_AF=0.0317;AFR_AF=0.0129;EUR_AF=0.0368;SAS_AF=0.0266;AA=G|||;VT=SNP
4	23527491	rs75095390	T	A	100	PASS	AC=272;AF=0.0543131;AN=5008;NS=2504;DP=13026;EAS_AF=0.003;AMR_AF=0.1686;AFR_AF=0.0068;EUR_AF=0.0746;SAS_AF=0.0695;AA=T|||;VT=SNP
4	23527761	rs112293772	T	C	100	PASS	AC=247;AF=0.0493211;AN=5008;NS=2504;DP=17865;EAS_AF=0.13;AMR_AF=0.0317;AFR_AF=0.0136;EUR_AF=0.0368;SAS_AF=0.0399;AA=T|||;VT=SNP
4	23527877	rs59245947	A	G	100	PASS	AC=478;AF=0.0954473;AN=5008;NS=2504;DP=17772;EAS_AF=0.0556;AMR_AF=0.2233;AFR_AF=0.084;EUR_AF=0.0755;SAS_AF=0.0818;AA=A|||;VT=SNP
4	23528222	rs1588540	A	G	100	PASS	AC=675;AF=0.134784;AN=5008;NS=2504;DP=19528;EAS_AF=0.1845;AMR_AF=0.0965;AFR_AF=0.2284;EUR_AF=0.0567;SAS_AF=0.0644;AA=A|||;VT=SNP
4	23528395	rs113516593	G	A	100	PASS	AC=480;AF=0.0958466;AN=5008;NS=2504;DP=20178;EAS_AF=0.0565;AMR_AF=0.2248;AFR_AF=0.084;EUR_AF=0.0755;SAS_AF=0.0818;AA=G|||;VT=SNP
4	23528591	rs75461462	G	C	100	PASS	AC=479;AF=0.095647;AN=5008;NS=2504;DP=19619;EAS_AF=0.0556;AMR_AF=0.2248;AFR_AF=0.084;EUR_AF=0.0755;SAS_AF=0.0818;AA=C|||;VT=SNP
4	23529424	rs1511434	T	C	100	PASS	AC=1471;AF=0.29373;AN=5008;NS=2504;DP=19191;EAS_AF=0.3839;AMR_AF=0.3516;AFR_AF=0.3691;EUR_AF=0.169;SAS_AF=0.1861;AA=C|||;VT=SNP
4	23529732	rs113236376	C	T	100	PASS	AC=479;AF=0.095647;AN=5008;NS=2504;DP=18206;EAS_AF=0.0556;AMR_AF=0.2248;AFR_AF=0.084;EUR_AF=0.0755;SAS_AF=0.0818;AA=C|||;VT=SNP
4	23529831	rs61795358	C	A	100	PASS	AC=1042;AF=0.208067;AN=5008;NS=2504;DP=19185;EAS_AF=0.1766;AMR_AF=0.183;AFR_AF=0.0628;EUR_AF=0.3489;SAS_AF=0.3098;AA=C|||;VT=SNP
4	23529896	rs13105578	A	G	100	PASS	AC=792;AF=0.158147;AN=5008;NS=2504;DP=19413;EAS_AF=0.2887;AMR_AF=0.1124;AFR_AF=0.0121;EUR_AF=0.2247;SAS_AF=0.1851;AA=A|||;VT=SNP
4	23530196	rs2191354	G	A	100	PASS	AC=1986;AF=0.396565;AN=5008;NS=2504;DP=17893;EAS_AF=0.3294;AMR_AF=0.5072;AFR_AF=0.7496;EUR_AF=0.1372;SAS_AF=0.1769;AA=A|||;VT=SNP
4	23530919	rs2215387	C	T	100	PASS	AC=674;AF=0.134585;AN=5008;NS=2504;DP=17036;EAS_AF=0.1855;AMR_AF=0.0951;AFR_AF=0.2277;EUR_AF=0.0567;SAS_AF=0.0644;AA=C|||;VT=SNP
4	23531411	rs2109398	G	A	100	PASS	AC=478;AF=0.0954473;AN=5008;NS=2504;DP=20634;EAS_AF=0.0556;AMR_AF=0.2233;AFR_AF=0.084;EUR_AF=0.0755;SAS_AF=0.0818;AA=A|||;VT=SNP
4	23531768	rs112739336	G	A	100	PASS	AC=478;AF=0.0954473;AN=5008;NS=2504;DP=21548;EAS_AF=0.0556;AMR_AF=0.2233;AFR_AF=0.084;EUR_AF=0.0755;SAS_AF=0.0818;AA=g|||;VT=SNP
4	23531975	rs76695246	A	T	100	PASS	AC=478;AF=0.0954473;AN=5008;NS=2504;DP=18839;EAS_AF=0.0556;AMR_AF=0.2233;AFR_AF=0.084;EUR_AF=0.0755;SAS_AF=0.0818;AA=A|||;VT=SNP
4	23532248	rs33975584	T	C	100	PASS	AC=1075;AF=0.214657;AN=5008;NS=2504;DP=19579;EAS_AF=0.1815;AMR_AF=0.1873;AFR_AF=0.0628;EUR_AF=0.3618;SAS_AF=0.3221;AA=T|||;VT=SNP
4	23532789	rs1003561	A	G	100	PASS	AC=477;AF=0.0952476;AN=5008;NS=2504;DP=20436;EAS_AF=0.0556;AMR_AF=0.2219;AFR_AF=0.084;EUR_AF=0.0755;SAS_AF=0.0818;AA=G|||;VT=SNP
4	23533608	rs6836512	C	T	100	PASS	AC=477;AF=0.0952476;AN=5008;NS=2504;DP=18264;EAS_AF=0.0556;AMR_AF=0.2219;AFR_AF=0.084;EUR_AF=0.0755;SAS_AF=0.0818;AA=C|||;VT=SNP
4	23533622	rs13129262	A	C	100	PASS	AC=1075;AF=0.214657;AN=5008;NS=2504;DP=18709;EAS_AF=0.1825;AMR_AF=0.1873;AFR_AF=0.0635;EUR_AF=0.3608;SAS_AF=0.3211;AA=A|||;VT=SNP
4	23533824	rs78603371	A	G	100	PASS	AC=478;AF=0.0954473;AN=5008;NS=2504;DP=18386;EAS_AF=0.0556;AMR_AF=0.2233;AFR_AF=0.084;EUR_AF=0.0755;SAS_AF=0.0818;AA=A|||;VT=SNP
4	23534143	rs12510874	C	T	100	PASS	AC=477;AF=0.0952476;AN=5008;NS=2504;DP=16337;EAS_AF=0.0556;AMR_AF=0.2219;AFR_AF=0.084;EUR_AF=0.0755;SAS_AF=0.0818;AA=T|||;VT=SNP
4	23534246	rs76016027	T	A	100	PASS	AC=190;AF=0.0379393;AN=5008;NS=2504;DP=15967;EAS_AF=0.003;AMR_AF=0.0317;AFR_AF=0.0008;EUR_AF=0.0616;SAS_AF=0.1043;AA=T|||;VT=SNP
4	23534895	rs10517013	A	T	100	PASS	AC=477;AF=0.0952476;AN=5008;NS=2504;DP=16450;EAS_AF=0.0556;AMR_AF=0.2219;AFR_AF=0.084;EUR_AF=0.0755;SAS_AF=0.0818;AA=T|||;VT=SNP
4	23535139	rs10517014	G	T	100	PASS	AC=478;AF=0.0954473;AN=5008;NS=2504;DP=16525;EAS_AF=0.0556;AMR_AF=0.2233;AFR_AF=0.084;EUR_AF=0.0755;SAS_AF=0.0818;AA=T|||;VT=SNP
4	23535260	rs993693	G	A	100	PASS	AC=222;AF=0.0443291;AN=5008;NS=2504;DP=16524;EAS_AF=0.13;AMR_AF=0.0317;AFR_AF=0.0061;EUR_AF=0.0368;SAS_AF=0.0245;AA=G|||;VT=SNP
4	23535494	rs28520740	C	T	100	PASS	AC=741;AF=0.147963;AN=5008;NS=2504;DP=16661;EAS_AF=0.1964;AMR_AF=0.0951;AFR_AF=0.27;EUR_AF=0.0567;SAS_AF=0.0644;AA=c|||;VT=SNP
4	23536013	rs1397826	T	C	100	PASS	AC=479;AF=0.095647;AN=5008;NS=2504;DP=17999;EAS_AF=0.0556;AMR_AF=0.2248;AFR_AF=0.084;EUR_AF=0.0755;SAS_AF=0.0818;AA=T|||;VT=SNP
4	23536324	rs4458441	G	A	100	PASS	AC=3468;AF=0.692492;AN=5008;NS=2504;DP=17315;EAS_AF=0.6508;AMR_AF=0.732;AFR_AF=0.9145;EUR_AF=0.5308;SAS_AF=0.5736;AA=A|||;VT=SNP
4	23536360	rs7663816	G	C	100	PASS	AC=431;AF=0.0860623;AN=5008;NS=2504;DP=16532;EAS_AF=0.0585;AMR_AF=0.0793;AFR_AF=0.0068;EUR_AF=0.1402;SAS_AF=0.1708;AA=G|||;VT=SNP
4	23537041	rs114792982	G	T	100	PASS	AC=478;AF=0.0954473;AN=5008;NS=2504;DP=19026;EAS_AF=0.0556;AMR_AF=0.2233;AFR_AF=0.084;EUR_AF=0.0755;SAS_AF=0.0818;AA=G|||;VT=SNP
4	23537050	rs113049046	G	A	100	PASS	AC=478;AF=0.0954473;AN=5008;NS=2504;DP=19215;EAS_AF=0.0556;AMR_AF=0.2233;AFR_AF=0.084;EUR_AF=0.0755;SAS_AF=0.0818;AA=A|||;VT=SNP
4	23537256	rs111870235	C	A	100	PASS	AC=478;AF=0.0954473;AN=5008;NS=2504;DP=19748;EAS_AF=0.0556;AMR_AF=0.2233;AFR_AF=0.084;EUR_AF=0.0755;SAS_AF=0.0818;AA=A|||;VT=SNP
4	23537403	rs112110475	G	A	100	PASS	AC=477;AF=0.0952476;AN=5008;NS=2504;DP=19611;EAS_AF=0.0556;AMR_AF=0.2219;AFR_AF=0.084;EUR_AF=0.0755;SAS_AF=0.0818;AA=-|||;VT=SNP
4	23538007	rs28824778	G	A	100	PASS	AC=611;AF=0.122005;AN=5008;NS=2504;DP=19087;EAS_AF=0.1855;AMR_AF=0.0951;AFR_AF=0.1793;EUR_AF=0.0567;SAS_AF=0.0654;AA=G|||;VT=SNP
4	23538028	rs7676340	G	A	100	PASS	AC=478;AF=0.0954473;AN=5008;NS=2504;DP=19950;EAS_AF=0.0556;AMR_AF=0.2233;AFR_AF=0.084;EUR_AF=0.0755;SAS_AF=0.0818;AA=A|||;VT=SNP
4	23538865	rs12510490	C	T	100	PASS	AC=477;AF=0.0952476;AN=5008;NS=2504;DP=19574;EAS_AF=0.0556;AMR_AF=0.2219;AFR_AF=0.084;EUR_AF=0.0755;SAS_AF=0.0818;AA=C|||;VT=SNP
4	23539147	rs79324913	G	T	100	PASS	AC=477;AF=0.0952476;AN=5008;NS=2504;DP=17689;EAS_AF=0.0556;AMR_AF=0.2219;AFR_AF=0.084;EUR_AF=0.0755;SAS_AF=0.0818;AA=G|||;VT=SNP
4	23539244	rs10517015	G	A	100	PASS	AC=479;AF=0.095647;AN=5008;NS=2504;DP=15393;EAS_AF=0.0556;AMR_AF=0.2233;AFR_AF=0.0847;EUR_AF=0.0755;SAS_AF=0.0818;AA=G|||;VT=SNP
4	23540771	rs77901449	A	T	100	PASS	AC=479;AF=0.095647;AN=5008;NS=2504;DP=17046;EAS_AF=0.0556;AMR_AF=0.2248;AFR_AF=0.084;EUR_AF=0.0755;SAS_AF=0.0818;AA=A|||;VT=SNP
4	23541005	rs77512760	A	T	100	PASS	AC=229;AF=0.0457268;AN=5008;NS=2504;DP=15290;EAS_AF=0.13;AMR_AF=0.0317;AFR_AF=0.0113;EUR_AF=0.0368;SAS_AF=0.0245;AA=A|||;VT=SNP
4	23541368	rs4697394	C	T	100	PASS	AC=479;AF=0.095647;AN=5008;NS=2504;DP=10597;EAS_AF=0.0556;AMR_AF=0.2248;AFR_AF=0.084;EUR_AF=0.0755;SAS_AF=0.0818;AA=C|||;VT=SNP
4	23541933	rs1511445	A	G	100	PASS	AC=3504;AF=0.699681;AN=5008;NS=2504;DP=18778;EAS_AF=0.6528;AMR_AF=0.7349;AFR_AF=0.9289;EUR_AF=0.5368;SAS_AF=0.5808;AA=G|||;VT=SNP
4	23542478	rs869473	G	T	100	PASS	AC=226;AF=0.0451278;AN=5008;NS=2504;DP=17342;EAS_AF=0.13;AMR_AF=0.0317;AFR_AF=0.0091;EUR_AF=0.0368;SAS_AF=0.0245;AA=G|||;VT=SNP
4	23543753	rs59046113	T	C	100	PASS	AC=232;AF=0.0463259;AN=5008;NS=2504;DP=18787;EAS_AF=0.13;AMR_AF=0.0317;AFR_AF=0.0121;EUR_AF=0.0368;SAS_AF=0.0266;AA=T|||;VT=SNP
4	23543819	rs1119131	A	G	100	PASS	AC=3477;AF=0.694289;AN=5008;NS=2504;DP=2135;EAS_AF=0.6518;AMR_AF=0.732;AFR_AF=0.916;EUR_AF=0.5338;SAS_AF=0.5767;AA=G|||;VT=SNP
4	23544883	rs79726233	G	A	100	PASS	AC=231;AF=0.0461262;AN=5008;NS=2504;DP=16672;EAS_AF=0.13;AMR_AF=0.0317;AFR_AF=0.0121;EUR_AF=0.0368;SAS_AF=0.0256;AA=G|||;VT=SNP
4	23545027	rs6845386	G	T	100	PASS	AC=477;AF=0.0952476;AN=5008;NS=2504;DP=14945;EAS_AF=0.0556;AMR_AF=0.2219;AFR_AF=0.084;EUR_AF=0.0755;SAS_AF=0.0818;AA=G|||;VT=SNP
4	23545115	rs112025617	A	C	100	PASS	AC=531;AF=0.10603;AN=5008;NS=2504;DP=16641;EAS_AF=0.1845;AMR_AF=0.0879;AFR_AF=0.1225;EUR_AF=0.0577;SAS_AF=0.0654;AA=A|||;VT=SNP
4	23546018	rs79527831	T	A	100	PASS	AC=479;AF=0.095647;AN=5008;NS=2504;DP=19157;EAS_AF=0.0556;AMR_AF=0.2248;AFR_AF=0.084;EUR_AF=0.0755;SAS_AF=0.0818;AA=T|||;VT=SNP
4	23546116	rs11946682	C	T	100	PASS	AC=673;AF=0.134385;AN=5008;NS=2504;DP=18356;EAS_AF=0.1845;AMR_AF=0.0922;AFR_AF=0.2284;EUR_AF=0.0567;SAS_AF=0.0654;AA=C|||;VT=SNP
4	23546394	rs2323996	C	T	100	PASS	AC=1161;AF=0.231829;AN=5008;NS=2504;DP=17765;EAS_AF=0.1885;AMR_AF=0.183;AFR_AF=0.0991;EUR_AF=0.3519;SAS_AF=0.3671;AA=C|||;VT=SNP
4	23546531	rs11946861	C	T	100	PASS	AC=676;AF=0.134984;AN=5008;NS=2504;DP=17247;EAS_AF=0.1845;AMR_AF=0.0922;AFR_AF=0.2307;EUR_AF=0.0567;SAS_AF=0.0654;AA=C|||;VT=SNP
4	23546569	rs12512531	G	C	100	PASS	AC=480;AF=0.0958466;AN=5008;NS=2504;DP=18525;EAS_AF=0.0556;AMR_AF=0.2262;AFR_AF=0.084;EUR_AF=0.0755;SAS_AF=0.0818;AA=C|||;VT=SNP
4	23546911	rs4395488	C	T	100	PASS	AC=1440;AF=0.28754;AN=5008;NS=2504;DP=18138;EAS_AF=0.3839;AMR_AF=0.3501;AFR_AF=0.3563;EUR_AF=0.169;SAS_AF=0.1728;AA=T|||;VT=SNP
4	23547046	rs73258343	A	G	100	PASS	AC=345;AF=0.0688898;AN=5008;NS=2504;DP=18407;EAS_AF=0.0526;AMR_AF=0.0648;AFR_AF=0.0068;EUR_AF=0.1968;SAS_AF=0.0409;AA=a|||;VT=SNP
4	23547209	rs113490961	A	G	100	PASS	AC=479;AF=0.095647;AN=5008;NS=2504;DP=18919;EAS_AF=0.0556;AMR_AF=0.2248;AFR_AF=0.084;EUR_AF=0.0755;SAS_AF=0.0818;AA=A|||;VT=SNP
4	23547839	rs60437841	G	A	100	PASS	AC=342;AF=0.0682907;AN=5008;NS=2504;DP=17930;EAS_AF=0.1806;AMR_AF=0.0706;AFR_AF=0.0083;EUR_AF=0.0557;SAS_AF=0.045;AA=G|||;VT=SNP
4	23548282	rs4410515	C	T	100	PASS	AC=678;AF=0.135383;AN=5008;NS=2504;DP=17559;EAS_AF=0.1845;AMR_AF=0.0937;AFR_AF=0.2315;EUR_AF=0.0567;SAS_AF=0.0654;AA=C|||;VT=SNP
4	23548957	rs16873852	C	T	100	PASS	AC=478;AF=0.0954473;AN=5008;NS=2504;DP=18681;EAS_AF=0.0556;AMR_AF=0.2248;AFR_AF=0.0832;EUR_AF=0.0755;SAS_AF=0.0818;AA=C|||;VT=SNP
4	23549753	rs16873865	C	T	100	PASS	AC=674;AF=0.134585;AN=5008;NS=2504;DP=20412;EAS_AF=0.1825;AMR_AF=0.0922;AFR_AF=0.23;EUR_AF=0.0577;SAS_AF=0.0654;AA=c|||;VT=SNP
4	23549788	rs57506072	A	C	100	PASS	AC=289;AF=0.0577077;AN=5008;NS=2504;DP=19715;EAS_AF=0.13;AMR_AF=0.0331;AFR_AF=0.0552;EUR_AF=0.0368;SAS_AF=0.0256;AA=A|||;VT=SNP
4	23550101	rs1511443	C	A	100	PASS	AC=3497;AF=0.698283;AN=5008;NS=2504;DP=20430;EAS_AF=0.6508;AMR_AF=0.7334;AFR_AF=0.9327;EUR_AF=0.5338;SAS_AF=0.5746;AA=A|||;VT=SNP
4	23550676	rs17625606	T	C	100	PASS	AC=1138;AF=0.227236;AN=5008;NS=2504;DP=17927;EAS_AF=0.1786;AMR_AF=0.1931;AFR_AF=0.0908;EUR_AF=0.3608;SAS_AF=0.3487;AA=T|||;VT=SNP
4	23550712	rs16873871	A	G	100	PASS	AC=239;AF=0.0477236;AN=5008;NS=2504;DP=17961;EAS_AF=0.131;AMR_AF=0.0331;AFR_AF=0.0121;EUR_AF=0.0388;SAS_AF=0.0297;AA=A|||;VT=SNP
4	23551071	rs17555374	G	A	100	PASS	AC=479;AF=0.095647;AN=5008;NS=2504;DP=20308;EAS_AF=0.0556;AMR_AF=0.2248;AFR_AF=0.0832;EUR_AF=0.0755;SAS_AF=0.0828;AA=G|||;VT=SNP
4	23551567	rs1511441	G	A	100	PASS	AC=478;AF=0.0954473;AN=5008;NS=2504;DP=17012;EAS_AF=0.0556;AMR_AF=0.2248;AFR_AF=0.0832;EUR_AF=0.0755;SAS_AF=0.0818;AA=G|||;VT=SNP
4	23551739	rs1511440	A	G	100	PASS	AC=480;AF=0.0958466;AN=5008;NS=2504;DP=16370;EAS_AF=0.0556;AMR_AF=0.2262;AFR_AF=0.084;EUR_AF=0.0755;SAS_AF=0.0818;AA=G|||;VT=SNP
4	23551827	rs1511439	T	C	100	PASS	AC=479;AF=0.095647;AN=5008;NS=2504;DP=16421;EAS_AF=0.0556;AMR_AF=0.2248;AFR_AF=0.0832;EUR_AF=0.0765;SAS_AF=0.0818;AA=t|||;VT=SNP
4	23552019	rs9790508	G	A	100	PASS	AC=1497;AF=0.298922;AN=5008;NS=2504;DP=17707;EAS_AF=0.3512;AMR_AF=0.2579;AFR_AF=0.0779;EUR_AF=0.4463;SAS_AF=0.4213;AA=G|||;VT=SNP
4	23552234	rs17555539	T	G	100	PASS	AC=479;AF=0.095647;AN=5008;NS=2504;DP=19048;EAS_AF=0.0556;AMR_AF=0.2248;AFR_AF=0.0832;EUR_AF=0.0765;SAS_AF=0.0818;AA=G|||;VT=SNP
4	23552420	rs17555602	G	A	100	PASS	AC=477;AF=0.0952476;AN=5008;NS=2504;DP=19368;EAS_AF=0.0556;AMR_AF=0.2233;AFR_AF=0.0825;EUR_AF=0.0765;SAS_AF=0.0818;AA=A|||;VT=SNP
4	23554863	rs73105052	T	C	100	PASS	AC=290;AF=0.0579073;AN=5008;NS=2504;DP=16965;EAS_AF=0.125;AMR_AF=0.0259;AFR_AF=0.0794;EUR_AF=0.0129;SAS_AF=0.0286;AA=T|||;VT=SNP
4	23555237	rs10021542	A	G	100	PASS	AC=1833;AF=0.366014;AN=5008;NS=2504;DP=17799;EAS_AF=0.5982;AMR_AF=0.3573;AFR_AF=0.2413;EUR_AF=0.3439;SAS_AF=0.3241;AA=A|||;VT=SNP
4	23555526	rs61199456	G	A	100	PASS	AC=187;AF=0.0373403;AN=5008;NS=2504;DP=17027;EAS_AF=0.123;AMR_AF=0.0173;AFR_AF=0.0076;EUR_AF=0.0129;SAS_AF=0.0286;AA=G|||;VT=SNP
4	23556286	rs1976635	G	A	100	PASS	AC=4637;AF=0.925919;AN=5008;NS=2504;DP=12233;EAS_AF=0.9385;AMR_AF=0.9308;AFR_AF=0.9939;EUR_AF=0.7992;SAS_AF=0.9479;AA=A|||;VT=SNP
4	23556660	rs73802417	A	G	100	PASS	AC=908;AF=0.18131;AN=5008;NS=2504;DP=13682;EAS_AF=0.0496;AMR_AF=0.1599;AFR_AF=0.4221;EUR_AF=0.0746;SAS_AF=0.1166;AA=G|||;VT=SNP
4	23556816	rs73802418	T	C	100	PASS	AC=909;AF=0.18151;AN=5008;NS=2504;DP=13762;EAS_AF=0.0496;AMR_AF=0.1599;AFR_AF=0.4228;EUR_AF=0.0746;SAS_AF=0.1166;AA=C|||;VT=SNP
4	23557339	rs6448212	G	T	100	PASS	AC=3339;AF=0.666733;AN=5008;NS=2504;DP=18927;EAS_AF=0.8383;AMR_AF=0.549;AFR_AF=0.8464;EUR_AF=0.4254;SAS_AF=0.5787;AA=T|||;VT=SNP
4	23557645	rs1511451	G	A	100	PASS	AC=917;AF=0.183107;AN=5008;NS=2504;DP=17924;EAS_AF=0.2986;AMR_AF=0.1311;AFR_AF=0.0703;EUR_AF=0.2386;SAS_AF=0.1963;AA=G|||;VT=SNP
4	23558846	rs2102560	T	A	100	PASS	AC=2035;AF=0.40635;AN=5008;NS=2504;DP=20721;EAS_AF=0.5913;AMR_AF=0.3689;AFR_AF=0.3971;EUR_AF=0.34;SAS_AF=0.3231;AA=T|||;VT=SNP
4	23560611	rs7683779	T	C	100	PASS	AC=3355;AF=0.669928;AN=5008;NS=2504;DP=13216;EAS_AF=0.8423;AMR_AF=0.5533;AFR_AF=0.8411;EUR_AF=0.4314;SAS_AF=0.589;AA=C|||;VT=SNP
4	23561662	rs950950	C	T	100	PASS	AC=3351;AF=0.669129;AN=5008;NS=2504;DP=19171;EAS_AF=0.8433;AMR_AF=0.5504;AFR_AF=0.8411;EUR_AF=0.4314;SAS_AF=0.5859;AA=C|||;VT=SNP
4	23561707	rs950949	A	G	100	PASS	AC=1893;AF=0.377995;AN=5008;NS=2504;DP=18298;EAS_AF=0.5923;AMR_AF=0.3631;AFR_AF=0.292;EUR_AF=0.3419;SAS_AF=0.3211;AA=A|||;VT=SNP
4	23561815	rs950948	A	T	100	PASS	AC=3351;AF=0.669129;AN=5008;NS=2504;DP=16018;EAS_AF=0.8433;AMR_AF=0.5504;AFR_AF=0.8411;EUR_AF=0.4314;SAS_AF=0.5859;AA=T|||;VT=SNP
4	23562139	rs2055890	C	T	100	PASS	AC=3352;AF=0.669329;AN=5008;NS=2504;DP=13670;EAS_AF=0.8442;AMR_AF=0.549;AFR_AF=0.8411;EUR_AF=0.4344;SAS_AF=0.5838;AA=C|||;VT=SNP
4	23562148	rs2175455	G	T	100	PASS	AC=3354;AF=0.669728;AN=5008;NS=2504;DP=13585;EAS_AF=0.8442;AMR_AF=0.549;AFR_AF=0.8427;EUR_AF=0.4344;SAS_AF=0.5838;AA=T|||;VT=SNP
4	23563103	rs4331766	C	T	100	PASS	AC=2757;AF=0.550519;AN=5008;NS=2504;DP=12405;EAS_AF=0.7431;AMR_AF=0.438;AFR_AF=0.6188;EUR_AF=0.4195;SAS_AF=0.4744;AA=C|||;VT=SNP
4	23563570	rs4622988	C	T	100	PASS	AC=2466;AF=0.492412;AN=5008;NS=2504;DP=14975;EAS_AF=0.3681;AMR_AF=0.5331;AFR_AF=0.4652;EUR_AF=0.5378;SAS_AF=0.5818;AA=C|||;VT=SNP
4	23563593	rs112625189	C	T	100	PASS	AC=241;AF=0.048123;AN=5008;NS=2504;DP=15108;EAS_AF=0.1438;AMR_AF=0.0245;AFR_AF=0.0008;EUR_AF=0.0179;SAS_AF=0.0613;AA=C|||;VT=SNP
4	23563931	rs9784459	A	G	100	PASS	AC=973;AF=0.194289;AN=5008;NS=2504;DP=19602;EAS_AF=0.1379;AMR_AF=0.147;AFR_AF=0.1838;EUR_AF=0.2237;SAS_AF=0.2699;AA=A|||;VT=SNP
4	23565305	rs58874680	C	G	100	PASS	AC=458;AF=0.0914537;AN=5008;NS=2504;DP=18025;EAS_AF=0.123;AMR_AF=0.0259;AFR_AF=0.1581;EUR_AF=0.0437;SAS_AF=0.0644;AA=C|||;VT=SNP
4	23565387	rs57429233	T	G	100	PASS	AC=347;AF=0.0692891;AN=5008;NS=2504;DP=16300;EAS_AF=0.123;AMR_AF=0.0259;AFR_AF=0.0734;EUR_AF=0.0447;SAS_AF=0.0644;AA=T|||;VT=SNP
4	23565839	rs73105087	C	T	100	PASS	AC=344;AF=0.0686901;AN=5008;NS=2504;DP=16926;EAS_AF=0.123;AMR_AF=0.0231;AFR_AF=0.0734;EUR_AF=0.0437;SAS_AF=0.0644;AA=C|||;VT=SNP
4	23566079	rs2089842	A	T	100	PASS	AC=2812;AF=0.561502;AN=5008;NS=2504;DP=16489;EAS_AF=0.3284;AMR_AF=0.4928;AFR_AF=0.8207;EUR_AF=0.5278;SAS_AF=0.5348;AA=T|||;VT=SNP
4	23566334	rs10017437	C	T	100	PASS	AC=673;AF=0.134385;AN=5008;NS=2504;DP=19564;EAS_AF=0.0188;AMR_AF=0.1023;AFR_AF=0.2632;EUR_AF=0.1431;SAS_AF=0.093;AA=T|||;VT=SNP
4	23566880	rs2875251	T	C	100	PASS	AC=1217;AF=0.243011;AN=5008;NS=2504;DP=19995;EAS_AF=0.2163;AMR_AF=0.1354;AFR_AF=0.3404;EUR_AF=0.2117;SAS_AF=0.2474;AA=C|||;VT=SNP
4	23567180	rs7694126	T	A	100	PASS	AC=2787;AF=0.55651;AN=5008;NS=2504;DP=15982;EAS_AF=0.3304;AMR_AF=0.4885;AFR_AF=0.8003;EUR_AF=0.5328;SAS_AF=0.5327;AA=a|||;VT=SNP
4	23567567	rs77683779	T	C	100	PASS	AC=480;AF=0.0958466;AN=5008;NS=2504;DP=18171;EAS_AF=0.0079;AMR_AF=0.098;AFR_AF=0.1293;EUR_AF=0.167;SAS_AF=0.0665;AA=T|||;VT=SNP
4	23568126	rs28824569	C	G	100	PASS	AC=664;AF=0.132588;AN=5008;NS=2504;DP=15520;EAS_AF=0.0079;AMR_AF=0.111;AFR_AF=0.2632;EUR_AF=0.162;SAS_AF=0.0695;AA=C|||;VT=SNP
4	23568332	rs6448213	T	C	100	PASS	AC=2509;AF=0.500998;AN=5008;NS=2504;DP=12815;EAS_AF=0.2083;AMR_AF=0.4726;AFR_AF=0.7534;EUR_AF=0.498;SAS_AF=0.4847;AA=C|||;VT=SNP
4	23568333	rs28830470	G	A	100	PASS	AC=666;AF=0.132987;AN=5008;NS=2504;DP=12805;EAS_AF=0.0079;AMR_AF=0.111;AFR_AF=0.264;EUR_AF=0.162;SAS_AF=0.0706;AA=A|||;VT=SNP
4	23568399	rs28802668	T	C	100	PASS	AC=832;AF=0.166134;AN=5008;NS=2504;DP=14682;EAS_AF=0.0823;AMR_AF=0.111;AFR_AF=0.2663;EUR_AF=0.163;SAS_AF=0.1595;AA=C|||;VT=SNP
4	23569026	rs10026757	G	T	100	PASS	AC=668;AF=0.133387;AN=5008;NS=2504;DP=11680;EAS_AF=0.0079;AMR_AF=0.111;AFR_AF=0.2655;EUR_AF=0.162;SAS_AF=0.0706;AA=G|||;VT=SNP
4	23569030	rs67436520	A	G	100	PASS	AC=653;AF=0.130391;AN=5008;NS=2504;DP=11570;EAS_AF=0.2103;AMR_AF=0.2493;AFR_AF=0.0696;EUR_AF=0.0676;SAS_AF=0.1104;AA=A|||;VT=SNP
4	23569316	rs7683226	G	A	100	PASS	AC=1224;AF=0.244409;AN=5008;NS=2504;DP=11198;EAS_AF=0.1131;AMR_AF=0.3314;AFR_AF=0.2065;EUR_AF=0.3231;SAS_AF=0.2883;AA=G|||;VT=SNP
4	23569326	rs28867777	G	A	100	PASS	AC=670;AF=0.133786;AN=5008;NS=2504;DP=10509;EAS_AF=0.0079;AMR_AF=0.111;AFR_AF=0.2655;EUR_AF=0.163;SAS_AF=0.0716;AA=A|||;VT=SNP
4	23569349	rs28850402	C	A	100	PASS	AC=668;AF=0.133387;AN=5008;NS=2504;DP=9949;EAS_AF=0.0079;AMR_AF=0.111;AFR_AF=0.2655;EUR_AF=0.162;SAS_AF=0.0706;AA=A|||;VT=SNP
4	23569368	rs79043286	G	A	100	PASS	AC=562;AF=0.11222;AN=5008;NS=2504;DP=10209;EAS_AF=0.0079;AMR_AF=0.0994;AFR_AF=0.1967;EUR_AF=0.16;SAS_AF=0.0654;AA=G|||;VT=SNP
4	23569427	rs28713551	C	T	100	PASS	AC=667;AF=0.133187;AN=5008;NS=2504;DP=12677;EAS_AF=0.0079;AMR_AF=0.111;AFR_AF=0.2648;EUR_AF=0.162;SAS_AF=0.0706;AA=T|||;VT=SNP
4	23569564	rs28876831	C	T	100	PASS	AC=665;AF=0.132788;AN=5008;NS=2504;DP=15903;EAS_AF=0.0079;AMR_AF=0.1095;AFR_AF=0.2648;EUR_AF=0.162;SAS_AF=0.0695;AA=T|||;VT=SNP
4	23569841	rs4566642	C	T	100	PASS	AC=665;AF=0.132788;AN=5008;NS=2504;DP=17227;EAS_AF=0.0079;AMR_AF=0.1095;AFR_AF=0.2648;EUR_AF=0.162;SAS_AF=0.0695;AA=T|||;VT=SNP
4	23570075	rs6846806	A	G	100	PASS	AC=664;AF=0.132588;AN=5008;NS=2504;DP=15892;EAS_AF=0.0079;AMR_AF=0.1095;AFR_AF=0.2648;EUR_AF=0.161;SAS_AF=0.0695;AA=A|||;VT=SNP
4	23570747	rs6830349	T	C	100	PASS	AC=2831;AF=0.565296;AN=5008;NS=2504;DP=14392;EAS_AF=0.3313;AMR_AF=0.4957;AFR_AF=0.826;EUR_AF=0.5308;SAS_AF=0.5389;AA=C|||;VT=SNP
4	23571565	rs1912755	A	T	100	PASS	AC=2827;AF=0.564497;AN=5008;NS=2504;DP=11495;EAS_AF=0.3294;AMR_AF=0.4957;AFR_AF=0.8222;EUR_AF=0.5348;SAS_AF=0.5378;AA=T|||;VT=SNP
4	23572152	rs13103252	A	G	100	PASS	AC=2845;AF=0.568091;AN=5008;NS=2504;DP=17681;EAS_AF=0.3284;AMR_AF=0.4971;AFR_AF=0.8351;EUR_AF=0.5368;SAS_AF=0.5368;AA=G|||;VT=SNP
4	23572504	rs12506146	A	G	100	PASS	AC=1583;AF=0.316094;AN=5008;NS=2504;DP=13931;EAS_AF=0.1875;AMR_AF=0.3458;AFR_AF=0.3321;EUR_AF=0.336;SAS_AF=0.3855;AA=A|||;VT=SNP
4	23572850	rs28763713	A	T	100	PASS	AC=468;AF=0.0934505;AN=5008;NS=2504;DP=15186;EAS_AF=0.122;AMR_AF=0.0331;AFR_AF=0.1808;EUR_AF=0.0338;SAS_AF=0.0501;AA=T|||;VT=SNP
4	23572964	rs7662017	C	T	100	PASS	AC=2413;AF=0.481829;AN=5008;NS=2504;DP=16834;EAS_AF=0.3264;AMR_AF=0.4654;AFR_AF=0.5393;EUR_AF=0.5278;SAS_AF=0.5286;AA=T|||;VT=SNP
4	23573553	rs10017400	A	G	100	PASS	AC=467;AF=0.0932508;AN=5008;NS=2504;DP=18082;EAS_AF=0.122;AMR_AF=0.0331;AFR_AF=0.18;EUR_AF=0.0338;SAS_AF=0.0501;AA=G|||;VT=SNP
4	23574035	rs73105101	C	T	100	PASS	AC=308;AF=0.0615016;AN=5008;NS=2504;DP=21383;EAS_AF=0.122;AMR_AF=0.0231;AFR_AF=0.0703;EUR_AF=0.0318;SAS_AF=0.045;AA=C|||;VT=SNP
4	23574824	rs73258348	T	G	100	PASS	AC=542;AF=0.108227;AN=5008;NS=2504;DP=20482;EAS_AF=0.2192;AMR_AF=0.2406;AFR_AF=0.0098;EUR_AF=0.0696;SAS_AF=0.0726;AA=T|||;VT=SNP
4	23574876	rs11727130	A	G	100	PASS	AC=838;AF=0.167332;AN=5008;NS=2504;DP=19506;EAS_AF=0.13;AMR_AF=0.1239;AFR_AF=0.2307;EUR_AF=0.1968;SAS_AF=0.1207;AA=G|||;VT=SNP
4	23575223	rs10006564	A	G	100	PASS	AC=365;AF=0.0728834;AN=5008;NS=2504;DP=17255;EAS_AF=0.122;AMR_AF=0.0303;AFR_AF=0.0976;EUR_AF=0.0338;SAS_AF=0.0593;AA=G|||;VT=SNP
4	23575246	rs10028975	C	T	100	PASS	AC=478;AF=0.0954473;AN=5008;NS=2504;DP=16912;EAS_AF=0.122;AMR_AF=0.0331;AFR_AF=0.1815;EUR_AF=0.0338;SAS_AF=0.0593;AA=C|||;VT=SNP
4	23575304	rs9996142	T	C	100	PASS	AC=481;AF=0.0960463;AN=5008;NS=2504;DP=16919;EAS_AF=0.124;AMR_AF=0.0331;AFR_AF=0.1815;EUR_AF=0.0338;SAS_AF=0.0603;AA=C|||;VT=SNP
4	23575829	rs10031701	C	T	100	PASS	AC=478;AF=0.0954473;AN=5008;NS=2504;DP=16906;EAS_AF=0.122;AMR_AF=0.0331;AFR_AF=0.1815;EUR_AF=0.0338;SAS_AF=0.0593;AA=C|||;VT=SNP
4	23575842	rs10031917	G	C	100	PASS	AC=478;AF=0.0954473;AN=5008;NS=2504;DP=16706;EAS_AF=0.122;AMR_AF=0.0331;AFR_AF=0.1815;EUR_AF=0.0338;SAS_AF=0.0593;AA=G|||;VT=SNP
4	23575883	rs10009448	A	G	100	PASS	AC=478;AF=0.0954473;AN=5008;NS=2504;DP=17541;EAS_AF=0.121;AMR_AF=0.0331;AFR_AF=0.1823;EUR_AF=0.0338;SAS_AF=0.0593;AA=G|||;VT=SNP
4	23575898	rs10009451	A	G	100	PASS	AC=480;AF=0.0958466;AN=5008;NS=2504;DP=17762;EAS_AF=0.123;AMR_AF=0.0331;AFR_AF=0.1823;EUR_AF=0.0338;SAS_AF=0.0593;AA=A|||;VT=SNP
4	23576325	rs13145651	A	G	100	PASS	AC=2839;AF=0.566893;AN=5008;NS=2504;DP=17440;EAS_AF=0.3284;AMR_AF=0.4971;AFR_AF=0.8336;EUR_AF=0.5298;SAS_AF=0.5399;AA=G|||;VT=SNP
4	23576399	rs58341605	A	G	100	PASS	AC=480;AF=0.0958466;AN=5008;NS=2504;DP=17856;EAS_AF=0.122;AMR_AF=0.0331;AFR_AF=0.1823;EUR_AF=0.0338;SAS_AF=0.0603;AA=G|||;VT=SNP
4	23576471	rs73106912	C	T	100	PASS	AC=480;AF=0.0958466;AN=5008;NS=2504;DP=17244;EAS_AF=0.122;AMR_AF=0.0331;AFR_AF=0.1823;EUR_AF=0.0338;SAS_AF=0.0603;AA=C|||;VT=SNP
4	23577005	rs73106915	A	G	100	PASS	AC=867;AF=0.173123;AN=5008;NS=2504;DP=15880;EAS_AF=0.13;AMR_AF=0.1297;AFR_AF=0.2519;EUR_AF=0.1928;SAS_AF=0.1217;AA=A|||;VT=SNP
4	23577026	rs4697036	C	A	100	PASS	AC=1409;AF=0.28135;AN=5008;NS=2504;DP=16471;EAS_AF=0.1855;AMR_AF=0.3329;AFR_AF=0.208;EUR_AF=0.336;SAS_AF=0.3865;AA=C|||;VT=SNP
4	23577117	rs58167866	A	G	100	PASS	AC=990;AF=0.197684;AN=5008;NS=2504;DP=16374;EAS_AF=0.13;AMR_AF=0.134;AFR_AF=0.3374;EUR_AF=0.1988;SAS_AF=0.1227;AA=G|||;VT=SNP
4	23577312	rs28435609	A	G	100	PASS	AC=978;AF=0.195288;AN=5008;NS=2504;DP=18981;EAS_AF=0.129;AMR_AF=0.1326;AFR_AF=0.3351;EUR_AF=0.1938;SAS_AF=0.1207;AA=G|||;VT=SNP
4	23578138	rs55760345	C	A	100	PASS	AC=474;AF=0.0946486;AN=5008;NS=2504;DP=19035;EAS_AF=0.121;AMR_AF=0.0331;AFR_AF=0.1815;EUR_AF=0.0338;SAS_AF=0.0562;AA=A|||;VT=SNP
4	23578197	rs13108746	C	T	100	PASS	AC=4690;AF=0.936502;AN=5008;NS=2504;DP=17782;EAS_AF=0.998;AMR_AF=0.9207;AFR_AF=0.9879;EUR_AF=0.834;SAS_AF=0.9202;AA=T|||;VT=SNP
4	23578466	rs60382719	A	G	100	PASS	AC=987;AF=0.197085;AN=5008;NS=2504;DP=19145;EAS_AF=0.129;AMR_AF=0.134;AFR_AF=0.3366;EUR_AF=0.1988;SAS_AF=0.1217;AA=A|||;VT=SNP
4	23578479	rs58214642	A	G	100	PASS	AC=474;AF=0.0946486;AN=5008;NS=2504;DP=18814;EAS_AF=0.121;AMR_AF=0.0331;AFR_AF=0.1815;EUR_AF=0.0338;SAS_AF=0.0562;AA=G|||;VT=SNP
4	23578748	rs73106921	G	A	100	PASS	AC=474;AF=0.0946486;AN=5008;NS=2504;DP=19316;EAS_AF=0.121;AMR_AF=0.0331;AFR_AF=0.1815;EUR_AF=0.0338;SAS_AF=0.0562;AA=G|||;VT=SNP
4	23578755	rs73106923	T	C	100	PASS	AC=474;AF=0.0946486;AN=5008;NS=2504;DP=19337;EAS_AF=0.121;AMR_AF=0.0331;AFR_AF=0.1815;EUR_AF=0.0338;SAS_AF=0.0562;AA=A|||;VT=SNP
4	23578775	rs73106924	C	T	100	PASS	AC=474;AF=0.0946486;AN=5008;NS=2504;DP=19483;EAS_AF=0.121;AMR_AF=0.0331;AFR_AF=0.1815;EUR_AF=0.0338;SAS_AF=0.0562;AA=c|||;VT=SNP
4	23578874	rs9884250	G	C	100	PASS	AC=981;AF=0.195887;AN=5008;NS=2504;DP=19354;EAS_AF=0.129;AMR_AF=0.134;AFR_AF=0.3374;EUR_AF=0.1928;SAS_AF=0.1207;AA=C|||;VT=SNP
4	23579248	rs78799882	A	G	100	PASS	AC=233;AF=0.0465256;AN=5008;NS=2504;DP=18895;EAS_AF=0.121;AMR_AF=0.0144;AFR_AF=0.0363;EUR_AF=0.0129;SAS_AF=0.0409;AA=A|||;VT=SNP
4	23580970	rs56134488	C	T	100	PASS	AC=509;AF=0.101637;AN=5008;NS=2504;DP=19593;EAS_AF=0.2103;AMR_AF=0.2378;AFR_AF=0.0113;EUR_AF=0.0577;SAS_AF=0.0603;AA=C|||;VT=SNP
4	23581156	rs10470807	C	T	100	PASS	AC=1271;AF=0.253794;AN=5008;NS=2504;DP=20081;EAS_AF=0.1141;AMR_AF=0.3401;AFR_AF=0.2103;EUR_AF=0.3499;SAS_AF=0.2965;AA=C|||;VT=SNP
4	23581602	rs9884601	T	C	100	PASS	AC=1139;AF=0.227436;AN=5008;NS=2504;DP=16971;EAS_AF=0.1141;AMR_AF=0.3271;AFR_AF=0.1157;EUR_AF=0.3499;SAS_AF=0.2986;AA=T|||;VT=SNP
4	23582481	rs1511454	A	G	100	PASS	AC=995;AF=0.198682;AN=5008;NS=2504;DP=16788;EAS_AF=0.0188;AMR_AF=0.1311;AFR_AF=0.4841;EUR_AF=0.17;SAS_AF=0.0757;AA=G|||;VT=SNP
4	23583719	rs10049900	C	T	100	PASS	AC=1223;AF=0.244209;AN=5008;NS=2504;DP=19950;EAS_AF=0.1101;AMR_AF=0.3285;AFR_AF=0.208;EUR_AF=0.333;SAS_AF=0.2802;AA=C|||;VT=SNP
4	23584402	rs6810684	G	A	100	PASS	AC=1091;AF=0.217851;AN=5008;NS=2504;DP=16936;EAS_AF=0.1091;AMR_AF=0.3156;AFR_AF=0.1157;EUR_AF=0.333;SAS_AF=0.2802;AA=G|||;VT=SNP
4	23586779	rs59593498	G	C	100	PASS	AC=453;AF=0.0904553;AN=5008;NS=2504;DP=19431;EAS_AF=0.126;AMR_AF=0.0303;AFR_AF=0.1566;EUR_AF=0.0348;SAS_AF=0.0644;AA=C|||;VT=SNP
4	23586851	rs55727900	A	T	100	PASS	AC=453;AF=0.0904553;AN=5008;NS=2504;DP=19107;EAS_AF=0.126;AMR_AF=0.0303;AFR_AF=0.1566;EUR_AF=0.0348;SAS_AF=0.0644;AA=T|||;VT=SNP
4	23587215	rs10027713	A	C	100	PASS	AC=751;AF=0.14996;AN=5008;NS=2504;DP=18965;EAS_AF=0.1032;AMR_AF=0.1167;AFR_AF=0.1815;EUR_AF=0.1511;SAS_AF=0.1779;AA=A|||;VT=SNP
4	23587418	rs10017553	T	C	100	PASS	AC=2383;AF=0.475839;AN=5008;NS=2504;DP=18971;EAS_AF=0.25;AMR_AF=0.6311;AFR_AF=0.4644;EUR_AF=0.6372;SAS_AF=0.4479;AA=C|||;VT=SNP
4	23587465	rs10027997	A	G	100	PASS	AC=3337;AF=0.666334;AN=5008;NS=2504;DP=18003;EAS_AF=0.4792;AMR_AF=0.7954;AFR_AF=0.8328;EUR_AF=0.6958;SAS_AF=0.5123;AA=A|||;VT=SNP
4	23587585	rs73106937	A	T	100	PASS	AC=332;AF=0.0662939;AN=5008;NS=2504;DP=16999;EAS_AF=0.1389;AMR_AF=0.0115;AFR_AF=0.1097;EUR_AF=0.0139;SAS_AF=0.0256;AA=T|||;VT=SNP
4	23587996	rs1397829	A	G	100	PASS	AC=3633;AF=0.725439;AN=5008;NS=2504;DP=20307;EAS_AF=0.9732;AMR_AF=0.5821;AFR_AF=0.8298;EUR_AF=0.507;SAS_AF=0.6554;AA=G|||;VT=SNP
4	23588056	rs6849268	C	T	100	PASS	AC=1720;AF=0.34345;AN=5008;NS=2504;DP=20077;EAS_AF=0.4663;AMR_AF=0.2752;AFR_AF=0.2693;EUR_AF=0.3082;SAS_AF=0.4018;AA=C|||;VT=SNP
4	23588462	rs1511453	G	A	100	PASS	AC=664;AF=0.132588;AN=5008;NS=2504;DP=20113;EAS_AF=0.1944;AMR_AF=0.1585;AFR_AF=0.1445;EUR_AF=0.0636;SAS_AF=0.1053;AA=G|||;VT=SNP
4	23588559	rs978235	C	T	100	PASS	AC=3428;AF=0.684505;AN=5008;NS=2504;DP=19182;EAS_AF=0.8899;AMR_AF=0.5793;AFR_AF=0.7859;EUR_AF=0.507;SAS_AF=0.593;AA=T|||;VT=SNP
4	23588832	rs11733446	T	C	100	PASS	AC=1047;AF=0.209065;AN=5008;NS=2504;DP=19672;EAS_AF=0.1518;AMR_AF=0.3329;AFR_AF=0.0333;EUR_AF=0.3469;SAS_AF=0.2761;AA=C|||;VT=SNP
4	23589160	rs2875245	G	A	100	PASS	AC=2257;AF=0.450679;AN=5008;NS=2504;DP=18660;EAS_AF=0.3522;AMR_AF=0.5692;AFR_AF=0.4546;EUR_AF=0.4861;SAS_AF=0.4264;AA=A|||;VT=SNP
4	23590019	rs66575145	C	T	100	PASS	AC=2314;AF=0.462061;AN=5008;NS=2504;DP=20017;EAS_AF=0.5486;AMR_AF=0.4035;AFR_AF=0.4501;EUR_AF=0.4384;SAS_AF=0.455;AA=C|||;VT=SNP
4	23590046	rs71608958	C	T	100	PASS	AC=1051;AF=0.209864;AN=5008;NS=2504;DP=20417;EAS_AF=0.1478;AMR_AF=0.3343;AFR_AF=0.0333;EUR_AF=0.3499;SAS_AF=0.2802;AA=C|||;VT=SNP
4	23590120	rs13105614	A	C	100	PASS	AC=1047;AF=0.209065;AN=5008;NS=2504;DP=19608;EAS_AF=0.1448;AMR_AF=0.3343;AFR_AF=0.0333;EUR_AF=0.3499;SAS_AF=0.2791;AA=C|||;VT=SNP
4	23590136	rs13106221	G	A	100	PASS	AC=2005;AF=0.400359;AN=5008;NS=2504;DP=19681;EAS_AF=0.3393;AMR_AF=0.5144;AFR_AF=0.3865;EUR_AF=0.4125;SAS_AF=0.3885;AA=A|||;VT=SNP
4	23590211	rs35036569	G	A	100	PASS	AC=1034;AF=0.20647;AN=5008;NS=2504;DP=18278;EAS_AF=0.1319;AMR_AF=0.3343;AFR_AF=0.0333;EUR_AF=0.3499;SAS_AF=0.2791;AA=G|||;VT=SNP
4	23590382	rs35323184	A	T	100	PASS	AC=1049;AF=0.209465;AN=5008;NS=2504;DP=20423;EAS_AF=0.1448;AMR_AF=0.3343;AFR_AF=0.034;EUR_AF=0.3509;SAS_AF=0.2791;AA=T|||;VT=SNP
4	23590395	rs35426469	A	T	100	PASS	AC=1049;AF=0.209465;AN=5008;NS=2504;DP=20281;EAS_AF=0.1448;AMR_AF=0.3343;AFR_AF=0.034;EUR_AF=0.3509;SAS_AF=0.2791;AA=A|||;VT=SNP
4	23590451	rs61797495	G	C	100	PASS	AC=1047;AF=0.209065;AN=5008;NS=2504;DP=19694;EAS_AF=0.1448;AMR_AF=0.3343;AFR_AF=0.0333;EUR_AF=0.3499;SAS_AF=0.2791;AA=G|||;VT=SNP
4	23590530	rs34203874	C	T	100	PASS	AC=654;AF=0.130591;AN=5008;NS=2504;DP=19548;EAS_AF=0.1944;AMR_AF=0.1571;AFR_AF=0.1354;EUR_AF=0.0626;SAS_AF=0.1094;AA=C|||;VT=SNP
4	23590873	rs55657888	C	A	100	PASS	AC=1660;AF=0.33147;AN=5008;NS=2504;DP=19993;EAS_AF=0.4891;AMR_AF=0.3127;AFR_AF=0.1936;EUR_AF=0.3032;SAS_AF=0.3978;AA=C|||;VT=SNP
4	23591014	rs13140325	T	C	100	PASS	AC=1054;AF=0.210463;AN=5008;NS=2504;DP=18662;EAS_AF=0.1468;AMR_AF=0.3357;AFR_AF=0.0356;EUR_AF=0.3499;SAS_AF=0.2802;AA=T|||;VT=SNP
4	23591140	rs4697038	A	G	100	PASS	AC=1050;AF=0.209665;AN=5008;NS=2504;DP=19263;EAS_AF=0.1468;AMR_AF=0.3357;AFR_AF=0.0356;EUR_AF=0.3499;SAS_AF=0.2761;AA=A|||;VT=SNP
4	23591162	rs10018135	C	T	100	PASS	AC=1003;AF=0.20028;AN=5008;NS=2504;DP=19582;EAS_AF=0.2103;AMR_AF=0.183;AFR_AF=0.3737;EUR_AF=0.0626;SAS_AF=0.1094;AA=C|||;VT=SNP
4	23591401	rs7665464	G	A	100	PASS	AC=992;AF=0.198083;AN=5008;NS=2504;DP=17400;EAS_AF=0.1944;AMR_AF=0.183;AFR_AF=0.3767;EUR_AF=0.0626;SAS_AF=0.1104;AA=G|||;VT=SNP
4	23591442	rs4697039	A	G	100	PASS	AC=1392;AF=0.277955;AN=5008;NS=2504;DP=17339;EAS_AF=0.1518;AMR_AF=0.3631;AFR_AF=0.2731;EUR_AF=0.3529;SAS_AF=0.2771;AA=A|||;VT=SNP
4	23591522	rs4697397	T	C	100	PASS	AC=1053;AF=0.210264;AN=5008;NS=2504;DP=18670;EAS_AF=0.1468;AMR_AF=0.3372;AFR_AF=0.0356;EUR_AF=0.3499;SAS_AF=0.2781;AA=T|||;VT=SNP
4	23591589	rs4697040	G	A	100	PASS	AC=1050;AF=0.209665;AN=5008;NS=2504;DP=18759;EAS_AF=0.1468;AMR_AF=0.3357;AFR_AF=0.0356;EUR_AF=0.3499;SAS_AF=0.2761;AA=G|||;VT=SNP
4	23591641	rs34658173	G	A	100	PASS	AC=1045;AF=0.208666;AN=5008;NS=2504;DP=19439;EAS_AF=0.1448;AMR_AF=0.3357;AFR_AF=0.0333;EUR_AF=0.3499;SAS_AF=0.2761;AA=G|||;VT=SNP
4	23591695	rs34686085	A	G	100	PASS	AC=1050;AF=0.209665;AN=5008;NS=2504;DP=18607;EAS_AF=0.1468;AMR_AF=0.3357;AFR_AF=0.0356;EUR_AF=0.3499;SAS_AF=0.2761;AA=G|||;VT=SNP
4	23592101	rs35297743	T	G	100	PASS	AC=1047;AF=0.209065;AN=5008;NS=2504;DP=17936;EAS_AF=0.1468;AMR_AF=0.3357;AFR_AF=0.0333;EUR_AF=0.3499;SAS_AF=0.2761;AA=T|||;VT=SNP
4	23592131	rs35106703	G	C	100	PASS	AC=1047;AF=0.209065;AN=5008;NS=2504;DP=17777;EAS_AF=0.1468;AMR_AF=0.3357;AFR_AF=0.034;EUR_AF=0.3489;SAS_AF=0.2761;AA=C|||;VT=SNP
4	23592272	rs61797501	C	T	100	PASS	AC=1103;AF=0.220248;AN=5008;NS=2504;DP=18675;EAS_AF=0.1845;AMR_AF=0.3357;AFR_AF=0.0356;EUR_AF=0.3529;SAS_AF=0.2883;AA=C|||;VT=SNP
4	23592323	rs36031666	T	G	100	PASS	AC=1045;AF=0.208666;AN=5008;NS=2504;DP=18009;EAS_AF=0.1448;AMR_AF=0.3357;AFR_AF=0.0333;EUR_AF=0.3499;SAS_AF=0.2761;AA=T|||;VT=SNP
4	23592446	rs2324074	A	C	100	PASS	AC=1048;AF=0.209265;AN=5008;NS=2504;DP=17933;EAS_AF=0.1448;AMR_AF=0.3357;AFR_AF=0.0356;EUR_AF=0.3499;SAS_AF=0.2761;AA=A|||;VT=SNP
4	23592475	rs1912758	T	C	100	PASS	AC=1045;AF=0.208666;AN=5008;NS=2504;DP=18652;EAS_AF=0.1448;AMR_AF=0.3357;AFR_AF=0.0333;EUR_AF=0.3499;SAS_AF=0.2761;AA=T|||;VT=SNP
4	23592563	rs1112601	C	T	100	PASS	AC=1045;AF=0.208666;AN=5008;NS=2504;DP=20173;EAS_AF=0.1448;AMR_AF=0.3357;AFR_AF=0.0333;EUR_AF=0.3499;SAS_AF=0.2761;AA=C|||;VT=SNP
4	23592737	rs2324073	G	A	100	PASS	AC=1045;AF=0.208666;AN=5008;NS=2504;DP=19440;EAS_AF=0.1448;AMR_AF=0.3357;AFR_AF=0.0333;EUR_AF=0.3499;SAS_AF=0.2761;AA=G|||;VT=SNP
4	23593005	rs1912759	G	A	100	PASS	AC=2012;AF=0.401757;AN=5008;NS=2504;DP=9973;EAS_AF=0.5278;AMR_AF=0.3415;AFR_AF=0.3593;EUR_AF=0.3569;SAS_AF=0.4182;AA=G|||;VT=SNP
4	23593131	rs7677519	A	G	100	PASS	AC=1048;AF=0.209265;AN=5008;NS=2504;DP=20215;EAS_AF=0.1448;AMR_AF=0.3357;AFR_AF=0.0356;EUR_AF=0.3499;SAS_AF=0.2761;AA=g|||;VT=SNP
4	23593138	rs1912760	C	T	100	PASS	AC=3043;AF=0.607628;AN=5008;NS=2504;DP=19986;EAS_AF=0.6726;AMR_AF=0.6772;AFR_AF=0.382;EUR_AF=0.7068;SAS_AF=0.6943;AA=T|||;VT=SNP
4	23593299	rs7677861	A	G	100	PASS	AC=1050;AF=0.209665;AN=5008;NS=2504;DP=17170;EAS_AF=0.1468;AMR_AF=0.3357;AFR_AF=0.0356;EUR_AF=0.3499;SAS_AF=0.2761;AA=A|||;VT=SNP
4	23593379	rs60792940	G	A	100	PASS	AC=1228;AF=0.245208;AN=5008;NS=2504;DP=18086;EAS_AF=0.2183;AMR_AF=0.2363;AFR_AF=0.4213;EUR_AF=0.1441;SAS_AF=0.1452;AA=g|||;VT=SNP
4	23593622	rs7678500	A	G	100	PASS	AC=1048;AF=0.209265;AN=5008;NS=2504;DP=14989;EAS_AF=0.1448;AMR_AF=0.3357;AFR_AF=0.0356;EUR_AF=0.3499;SAS_AF=0.2761;AA=G|||;VT=SNP
4	23593632	rs13129407	G	A	100	PASS	AC=1030;AF=0.205671;AN=5008;NS=2504;DP=15016;EAS_AF=0.1319;AMR_AF=0.3357;AFR_AF=0.0333;EUR_AF=0.3499;SAS_AF=0.274;AA=G|||;VT=SNP
4	23593733	rs13134720	G	C	100	PASS	AC=1047;AF=0.209065;AN=5008;NS=2504;DP=12375;EAS_AF=0.1458;AMR_AF=0.3357;AFR_AF=0.0356;EUR_AF=0.3489;SAS_AF=0.2751;AA=C|||;VT=SNP
4	23593779	rs13134344	A	G	100	PASS	AC=1048;AF=0.209265;AN=5008;NS=2504;DP=13424;EAS_AF=0.1448;AMR_AF=0.3357;AFR_AF=0.0356;EUR_AF=0.3499;SAS_AF=0.2761;AA=G|||;VT=SNP
4	23593808	rs13134550	C	T	100	PASS	AC=1049;AF=0.209465;AN=5008;NS=2504;DP=13367;EAS_AF=0.1448;AMR_AF=0.3357;AFR_AF=0.0356;EUR_AF=0.3499;SAS_AF=0.2771;AA=C|||;VT=SNP
4	23593938	rs13135184	G	A	100	PASS	AC=1048;AF=0.209265;AN=5008;NS=2504;DP=7632;EAS_AF=0.1448;AMR_AF=0.3357;AFR_AF=0.0356;EUR_AF=0.3499;SAS_AF=0.2761;AA=A|||;VT=SNP
4	23594273	rs1511438	A	G	100	PASS	AC=1049;AF=0.209465;AN=5008;NS=2504;DP=11422;EAS_AF=0.1458;AMR_AF=0.3357;AFR_AF=0.0356;EUR_AF=0.3499;SAS_AF=0.2761;AA=A|||;VT=SNP
4	23594343	rs1511437	T	A	100	PASS	AC=1049;AF=0.209465;AN=5008;NS=2504;DP=13223;EAS_AF=0.1458;AMR_AF=0.3357;AFR_AF=0.0356;EUR_AF=0.3499;SAS_AF=0.2761;AA=T|||;VT=SNP
4	23594747	rs13103227	G	A	100	PASS	AC=1049;AF=0.209465;AN=5008;NS=2504;DP=15111;EAS_AF=0.1458;AMR_AF=0.3357;AFR_AF=0.0356;EUR_AF=0.3499;SAS_AF=0.2761;AA=g|||;VT=SNP
4	23595092	rs1606148	C	T	100	PASS	AC=918;AF=0.183307;AN=5008;NS=2504;DP=16457;EAS_AF=0.1954;AMR_AF=0.1772;AFR_AF=0.323;EUR_AF=0.0636;SAS_AF=0.1094;AA=T|||;VT=SNP
4	23595093	rs116233169	G	A	100	PASS	AC=44;AF=0.00878594;AN=5008;NS=2504;DP=16418;EAS_AF=0.003;AMR_AF=0.0115;AFR_AF=0.0008;EUR_AF=0.0258;SAS_AF=0.0061;AA=G|||;VT=SNP
4	23595190	rs57301779	T	G	100	PASS	AC=2307;AF=0.460663;AN=5008;NS=2504;DP=19193;EAS_AF=0.5982;AMR_AF=0.3905;AFR_AF=0.3775;EUR_AF=0.4344;SAS_AF=0.5082;AA=T|||;VT=SNP
4	23595207	rs34330552	A	G	100	PASS	AC=1051;AF=0.209864;AN=5008;NS=2504;DP=19315;EAS_AF=0.1468;AMR_AF=0.3357;AFR_AF=0.0356;EUR_AF=0.3499;SAS_AF=0.2771;AA=A|||;VT=SNP
4	23595226	rs34119851	C	T	100	PASS	AC=1050;AF=0.209665;AN=5008;NS=2504;DP=19140;EAS_AF=0.1468;AMR_AF=0.3357;AFR_AF=0.0356;EUR_AF=0.3499;SAS_AF=0.2761;AA=C|||;VT=SNP
4	23595251	rs34057927	T	C	100	PASS	AC=583;AF=0.116414;AN=5008;NS=2504;DP=19470;EAS_AF=0.1954;AMR_AF=0.1513;AFR_AF=0.084;EUR_AF=0.0626;SAS_AF=0.1094;AA=T|||;VT=SNP
4	23595280	rs34367467	C	G	100	PASS	AC=1050;AF=0.209665;AN=5008;NS=2504;DP=19754;EAS_AF=0.1468;AMR_AF=0.3357;AFR_AF=0.0356;EUR_AF=0.3499;SAS_AF=0.2761;AA=C|||;VT=SNP
4	23595334	rs13104038	C	T	100	PASS	AC=1050;AF=0.209665;AN=5008;NS=2504;DP=20054;EAS_AF=0.1468;AMR_AF=0.3357;AFR_AF=0.0356;EUR_AF=0.3499;SAS_AF=0.2761;AA=T|||;VT=SNP
4	23595365	rs13104217	C	A	100	PASS	AC=1050;AF=0.209665;AN=5008;NS=2504;DP=19500;EAS_AF=0.1468;AMR_AF=0.3357;AFR_AF=0.0356;EUR_AF=0.3499;SAS_AF=0.2761;AA=C|||;VT=SNP
4	23595480	rs34291641	A	G	100	PASS	AC=1050;AF=0.209665;AN=5008;NS=2504;DP=19201;EAS_AF=0.1468;AMR_AF=0.3357;AFR_AF=0.0356;EUR_AF=0.3499;SAS_AF=0.2761;AA=G|||;VT=SNP
4	23595641	rs61797539	T	C	100	PASS	AC=1051;AF=0.209864;AN=5008;NS=2504;DP=19252;EAS_AF=0.1468;AMR_AF=0.3357;AFR_AF=0.0363;EUR_AF=0.3499;SAS_AF=0.2761;AA=C|||;VT=SNP
4	23595674	rs17631802	G	A	100	PASS	AC=1051;AF=0.209864;AN=5008;NS=2504;DP=19211;EAS_AF=0.1468;AMR_AF=0.3357;AFR_AF=0.0363;EUR_AF=0.3499;SAS_AF=0.2761;AA=G|||;VT=SNP
4	23595994	rs34607096	G	T	100	PASS	AC=910;AF=0.181709;AN=5008;NS=2504;DP=19656;EAS_AF=0.1944;AMR_AF=0.1772;AFR_AF=0.3185;EUR_AF=0.0626;SAS_AF=0.1094;AA=G|||;VT=SNP
4	23596091	rs61795060	C	A	100	PASS	AC=1034;AF=0.20647;AN=5008;NS=2504;DP=17314;EAS_AF=0.1339;AMR_AF=0.3372;AFR_AF=0.034;EUR_AF=0.3499;SAS_AF=0.274;AA=C|||;VT=SNP
4	23596093	rs34989163	G	A	100	PASS	AC=905;AF=0.180711;AN=5008;NS=2504;DP=17340;EAS_AF=0.1944;AMR_AF=0.1758;AFR_AF=0.3185;EUR_AF=0.0626;SAS_AF=0.1053;AA=G|||;VT=SNP
4	23596098	rs61795061	T	C	100	PASS	AC=1054;AF=0.210463;AN=5008;NS=2504;DP=17350;EAS_AF=0.1468;AMR_AF=0.3357;AFR_AF=0.0386;EUR_AF=0.3499;SAS_AF=0.2761;AA=T|||;VT=SNP
4	23596138	rs34145586	C	T	100	PASS	AC=1961;AF=0.391573;AN=5008;NS=2504;DP=17463;EAS_AF=0.3423;AMR_AF=0.513;AFR_AF=0.354;EUR_AF=0.4125;SAS_AF=0.3855;AA=T|||;VT=SNP
4	23596221	rs35435225	A	T	100	PASS	AC=1961;AF=0.391573;AN=5008;NS=2504;DP=16234;EAS_AF=0.3413;AMR_AF=0.513;AFR_AF=0.3548;EUR_AF=0.4125;SAS_AF=0.3855;AA=T|||;VT=SNP
4	23596276	rs78109537	T	C	100	PASS	AC=1050;AF=0.209665;AN=5008;NS=2504;DP=16162;EAS_AF=0.1468;AMR_AF=0.3357;AFR_AF=0.0356;EUR_AF=0.3499;SAS_AF=0.2761;AA=T|||;VT=SNP
4	23596325	rs71608959	C	T	100	PASS	AC=1050;AF=0.209665;AN=5008;NS=2504;DP=16399;EAS_AF=0.1468;AMR_AF=0.3357;AFR_AF=0.0356;EUR_AF=0.3499;SAS_AF=0.2761;AA=C|||;VT=SNP
4	23596594	rs6820701	G	A	100	PASS	AC=1803;AF=0.360024;AN=5008;NS=2504;DP=14907;EAS_AF=0.5069;AMR_AF=0.3199;AFR_AF=0.2769;EUR_AF=0.3091;SAS_AF=0.4018;AA=G|||;VT=SNP
4	23596719	rs1397828	G	T	100	PASS	AC=916;AF=0.182907;AN=5008;NS=2504;DP=16765;EAS_AF=0.1944;AMR_AF=0.1772;AFR_AF=0.3185;EUR_AF=0.0676;SAS_AF=0.1104;AA=G|||;VT=SNP
4	23596767	rs61795062	C	G	100	PASS	AC=1047;AF=0.209065;AN=5008;NS=2504;DP=17128;EAS_AF=0.1468;AMR_AF=0.3357;AFR_AF=0.0333;EUR_AF=0.3499;SAS_AF=0.2761;AA=G|||;VT=SNP
4	23597085	rs1511436	G	A	100	PASS	AC=4434;AF=0.885383;AN=5008;NS=2504;DP=17453;EAS_AF=0.9762;AMR_AF=0.9135;AFR_AF=0.8139;EUR_AF=0.8519;SAS_AF=0.9029;AA=A|||;VT=SNP
4	23597211	rs2067858	G	A	100	PASS	AC=988;AF=0.197284;AN=5008;NS=2504;DP=17678;EAS_AF=0.2163;AMR_AF=0.2824;AFR_AF=0.09;EUR_AF=0.2416;SAS_AF=0.2168;AA=G|||;VT=SNP
4	23597331	rs7669479	A	G	100	PASS	AC=4437;AF=0.885982;AN=5008;NS=2504;DP=17063;EAS_AF=0.9762;AMR_AF=0.9135;AFR_AF=0.8162;EUR_AF=0.8519;SAS_AF=0.9029;AA=G|||;VT=SNP
4	23597396	rs10517019	T	A	100	PASS	AC=2062;AF=0.411741;AN=5008;NS=2504;DP=16693;EAS_AF=0.3581;AMR_AF=0.5187;AFR_AF=0.4115;EUR_AF=0.4175;SAS_AF=0.3855;AA=A|||;VT=SNP
4	23597603	rs17632009	T	A	100	PASS	AC=1047;AF=0.209065;AN=5008;NS=2504;DP=17158;EAS_AF=0.1468;AMR_AF=0.3357;AFR_AF=0.0333;EUR_AF=0.3499;SAS_AF=0.2761;AA=A|||;VT=SNP
4	23597767	rs2137047	T	G	100	PASS	AC=4511;AF=0.900759;AN=5008;NS=2504;DP=16791;EAS_AF=0.9762;AMR_AF=0.9222;AFR_AF=0.8654;EUR_AF=0.8519;SAS_AF=0.9059;AA=G|||;VT=SNP
4	23597788	rs35472143	G	A	100	PASS	AC=2111;AF=0.421526;AN=5008;NS=2504;DP=16847;EAS_AF=0.6101;AMR_AF=0.3386;AFR_AF=0.329;EUR_AF=0.3569;SAS_AF=0.4775;AA=G|||;VT=SNP
4	23598144	rs11943096	C	G	100	PASS	AC=2202;AF=0.439696;AN=5008;NS=2504;DP=15271;EAS_AF=0.6101;AMR_AF=0.3473;AFR_AF=0.3933;EUR_AF=0.3569;SAS_AF=0.4775;AA=C|||;VT=SNP
4	23598441	rs11929831	T	C	100	PASS	AC=2169;AF=0.433107;AN=5008;NS=2504;DP=11990;EAS_AF=0.6101;AMR_AF=0.3444;AFR_AF=0.3661;EUR_AF=0.3618;SAS_AF=0.4775;AA=T|||;VT=SNP
4	23598457	rs75530198	G	A	100	PASS	AC=1047;AF=0.209065;AN=5008;NS=2504;DP=12053;EAS_AF=0.1468;AMR_AF=0.3357;AFR_AF=0.0333;EUR_AF=0.3499;SAS_AF=0.2761;AA=G|||;VT=SNP
4	23598516	rs11934211	A	T	100	PASS	AC=2206;AF=0.440495;AN=5008;NS=2504;DP=11729;EAS_AF=0.6101;AMR_AF=0.3473;AFR_AF=0.3926;EUR_AF=0.3618;SAS_AF=0.4775;AA=A|||;VT=SNP
4	23598549	rs34841951	G	A	100	PASS	AC=1047;AF=0.209065;AN=5008;NS=2504;DP=10704;EAS_AF=0.1468;AMR_AF=0.3357;AFR_AF=0.0333;EUR_AF=0.3499;SAS_AF=0.2761;AA=A|||;VT=SNP
4	23598582	rs7676738	C	T	100	PASS	AC=4483;AF=0.895168;AN=5008;NS=2504;DP=10072;EAS_AF=0.9762;AMR_AF=0.9193;AFR_AF=0.8487;EUR_AF=0.8509;SAS_AF=0.9029;AA=T|||;VT=SNP
4	23598734	rs7681518	C	T	100	PASS	AC=4480;AF=0.894569;AN=5008;NS=2504;DP=13237;EAS_AF=0.9762;AMR_AF=0.9193;AFR_AF=0.8464;EUR_AF=0.8509;SAS_AF=0.9029;AA=T|||;VT=SNP
4	23598771	rs61795063	A	G	100	PASS	AC=1047;AF=0.209065;AN=5008;NS=2504;DP=13835;EAS_AF=0.1468;AMR_AF=0.3357;AFR_AF=0.0333;EUR_AF=0.3499;SAS_AF=0.2761;AA=A|||;VT=SNP
4	23598822	rs61795064	C	T	100	PASS	AC=1032;AF=0.20607;AN=5008;NS=2504;DP=13727;EAS_AF=0.1339;AMR_AF=0.3357;AFR_AF=0.0333;EUR_AF=0.3499;SAS_AF=0.274;AA=C|||;VT=SNP
4	23600058	rs16873936	A	G	100	PASS	AC=736;AF=0.146965;AN=5008;NS=2504;DP=10588;EAS_AF=0.1855;AMR_AF=0.2017;AFR_AF=0.0136;EUR_AF=0.2256;SAS_AF=0.1677;AA=A|||;VT=SNP
4	23600150	rs13140421	C	T	100	PASS	AC=1037;AF=0.207069;AN=5008;NS=2504;DP=11282;EAS_AF=0.1349;AMR_AF=0.3357;AFR_AF=0.0356;EUR_AF=0.3499;SAS_AF=0.2751;AA=C|||;VT=SNP
4	23600207	rs6847002	C	T	100	PASS	AC=4480;AF=0.894569;AN=5008;NS=2504;DP=11753;EAS_AF=0.9762;AMR_AF=0.9193;AFR_AF=0.8464;EUR_AF=0.8509;SAS_AF=0.9029;AA=T|||;VT=SNP
4	23600309	rs6847543	G	A	100	PASS	AC=1126;AF=0.22484;AN=5008;NS=2504;DP=15849;EAS_AF=0.2024;AMR_AF=0.2291;AFR_AF=0.3646;EUR_AF=0.1382;SAS_AF=0.1452;AA=G|||;VT=SNP
4	23600323	rs13116465	T	C	100	PASS	AC=1051;AF=0.209864;AN=5008;NS=2504;DP=16707;EAS_AF=0.1478;AMR_AF=0.3357;AFR_AF=0.0356;EUR_AF=0.3499;SAS_AF=0.2761;AA=C|||;VT=SNP
4	23600420	rs60622358	C	T	100	PASS	AC=1961;AF=0.391573;AN=5008;NS=2504;DP=16567;EAS_AF=0.5893;AMR_AF=0.3228;AFR_AF=0.2844;EUR_AF=0.3141;SAS_AF=0.4611;AA=T|||;VT=SNP
4	23600510	rs13140916	A	G	100	PASS	AC=1052;AF=0.210064;AN=5008;NS=2504;DP=15687;EAS_AF=0.1478;AMR_AF=0.3357;AFR_AF=0.0363;EUR_AF=0.3499;SAS_AF=0.2761;AA=G|||;VT=SNP
4	23600766	rs17632146	G	T	100	PASS	AC=1049;AF=0.209465;AN=5008;NS=2504;DP=18119;EAS_AF=0.1478;AMR_AF=0.3357;AFR_AF=0.0356;EUR_AF=0.3509;SAS_AF=0.273;AA=g|||;VT=SNP
4	23600819	rs6853468	G	A	100	PASS	AC=4510;AF=0.900559;AN=5008;NS=2504;DP=18548;EAS_AF=0.9762;AMR_AF=0.9222;AFR_AF=0.8646;EUR_AF=0.8519;SAS_AF=0.9059;AA=A|||;VT=SNP
4	23600892	rs6853140	A	G	100	PASS	AC=2302;AF=0.459665;AN=5008;NS=2504;DP=16820;EAS_AF=0.626;AMR_AF=0.3545;AFR_AF=0.4463;EUR_AF=0.3618;SAS_AF=0.4816;AA=A|||;VT=SNP
4	23600897	rs56112034	A	G	100	PASS	AC=1050;AF=0.209665;AN=5008;NS=2504;DP=16680;EAS_AF=0.1478;AMR_AF=0.3343;AFR_AF=0.0356;EUR_AF=0.3499;SAS_AF=0.2761;AA=A|||;VT=SNP
4	23600950	rs13123056	T	C	100	PASS	AC=570;AF=0.113818;AN=5008;NS=2504;DP=16488;EAS_AF=0.1944;AMR_AF=0.1513;AFR_AF=0.0779;EUR_AF=0.0626;SAS_AF=0.1053;AA=t|||;VT=SNP
4	23601001	rs10032829	G	T	100	PASS	AC=1141;AF=0.227835;AN=5008;NS=2504;DP=16664;EAS_AF=0.2123;AMR_AF=0.2305;AFR_AF=0.3654;EUR_AF=0.1392;SAS_AF=0.1472;AA=t|||;VT=SNP
4	23601453	rs13124215	T	A	100	PASS	AC=579;AF=0.115615;AN=5008;NS=2504;DP=13398;EAS_AF=0.1944;AMR_AF=0.1513;AFR_AF=0.0847;EUR_AF=0.0626;SAS_AF=0.1053;AA=T|||;VT=SNP
4	23601502	rs61795066	T	C	100	PASS	AC=1051;AF=0.209864;AN=5008;NS=2504;DP=14698;EAS_AF=0.1478;AMR_AF=0.3357;AFR_AF=0.0356;EUR_AF=0.3499;SAS_AF=0.2761;AA=T|||;VT=SNP
4	23601560	rs13148875	G	T	100	PASS	AC=4428;AF=0.884185;AN=5008;NS=2504;DP=15240;EAS_AF=0.9762;AMR_AF=0.9135;AFR_AF=0.8086;EUR_AF=0.8509;SAS_AF=0.9049;AA=T|||;VT=SNP
4	23602156	rs6812096	A	C	100	PASS	AC=2321;AF=0.463458;AN=5008;NS=2504;DP=15780;EAS_AF=0.6111;AMR_AF=0.3905;AFR_AF=0.3767;EUR_AF=0.4344;SAS_AF=0.5102;AA=C|||;VT=SNP
4	23602254	rs11930184	G	A	100	PASS	AC=3126;AF=0.624201;AN=5008;NS=2504;DP=13880;EAS_AF=0.7381;AMR_AF=0.6729;AFR_AF=0.3631;EUR_AF=0.7028;SAS_AF=0.7444;AA=A|||;VT=SNP
4	23602292	rs1397827	G	A	100	PASS	AC=1122;AF=0.224042;AN=5008;NS=2504;DP=14051;EAS_AF=0.2024;AMR_AF=0.2305;AFR_AF=0.3601;EUR_AF=0.1392;SAS_AF=0.1452;AA=G|||;VT=SNP
4	23602602	rs13131821	T	C	100	PASS	AC=1050;AF=0.209665;AN=5008;NS=2504;DP=12794;EAS_AF=0.1478;AMR_AF=0.3372;AFR_AF=0.0333;EUR_AF=0.3499;SAS_AF=0.2771;AA=T|||;VT=SNP
4	23603051	rs4697398	T	G	100	PASS	AC=4225;AF=0.84365;AN=5008;NS=2504;DP=14824;EAS_AF=0.9405;AMR_AF=0.8948;AFR_AF=0.7005;EUR_AF=0.8489;SAS_AF=0.8957;AA=G|||;VT=SNP
4	23603114	rs2203082	A	T	100	PASS	AC=1038;AF=0.207268;AN=5008;NS=2504;DP=13969;EAS_AF=0.1379;AMR_AF=0.3357;AFR_AF=0.034;EUR_AF=0.3499;SAS_AF=0.2751;AA=A|||;VT=SNP
4	23603152	rs2203081	G	T	100	PASS	AC=3808;AF=0.760383;AN=5008;NS=2504;DP=14136;EAS_AF=0.9325;AMR_AF=0.8329;AFR_AF=0.5197;EUR_AF=0.7704;SAS_AF=0.8466;AA=T|||;VT=SNP
4	23603183	rs2203080	C	A	100	PASS	AC=1875;AF=0.374401;AN=5008;NS=2504;DP=14468;EAS_AF=0.4246;AMR_AF=0.5014;AFR_AF=0.1589;EUR_AF=0.4563;SAS_AF=0.4397;AA=A|||;VT=SNP
4	23603249	rs4697399	A	G	100	PASS	AC=1922;AF=0.383786;AN=5008;NS=2504;DP=14314;EAS_AF=0.4921;AMR_AF=0.3372;AFR_AF=0.3298;EUR_AF=0.3529;SAS_AF=0.41;AA=A|||;VT=SNP
4	23603316	rs113089161	C	T	100	PASS	AC=131;AF=0.0261581;AN=5008;NS=2504;DP=14539;EAS_AF=0.0099;AMR_AF=0.0144;AFR_AF=0.0446;EUR_AF=0.0477;SAS_AF=0.0041;AA=C|||;VT=SNP
4	23603327	rs80093580	G	A	100	PASS	AC=127;AF=0.0253594;AN=5008;NS=2504;DP=14669;EAS_AF=0.0099;AMR_AF=0.0144;AFR_AF=0.0446;EUR_AF=0.0437;SAS_AF=0.0041;AA=G|||;VT=SNP
4	23603378	rs4697041	G	A	100	PASS	AC=2350;AF=0.469249;AN=5008;NS=2504;DP=13806;EAS_AF=0.5099;AMR_AF=0.3991;AFR_AF=0.5121;EUR_AF=0.4314;SAS_AF=0.4581;AA=A|||;VT=SNP
4	23603438	rs28533065	T	C	100	PASS	AC=908;AF=0.18131;AN=5008;NS=2504;DP=13617;EAS_AF=0.2202;AMR_AF=0.1801;AFR_AF=0.2579;EUR_AF=0.1123;SAS_AF=0.1094;AA=T|||;VT=SNP
4	23603508	rs58259819	A	G	100	PASS	AC=1152;AF=0.230032;AN=5008;NS=2504;DP=14652;EAS_AF=0.2847;AMR_AF=0.0937;AFR_AF=0.3177;EUR_AF=0.1451;SAS_AF=0.2393;AA=A|||;VT=SNP
4	23603711	rs11732020	A	T	100	PASS	AC=1797;AF=0.358826;AN=5008;NS=2504;DP=17605;EAS_AF=0.4921;AMR_AF=0.3199;AFR_AF=0.2799;EUR_AF=0.3091;SAS_AF=0.407;AA=A|||;VT=SNP
4	23603764	rs28449689	A	T	100	PASS	AC=1599;AF=0.319289;AN=5008;NS=2504;DP=18040;EAS_AF=0.1558;AMR_AF=0.4179;AFR_AF=0.2716;EUR_AF=0.4722;SAS_AF=0.3252;AA=T|||;VT=SNP
4	23603809	rs11723862	C	T	100	PASS	AC=3082;AF=0.615415;AN=5008;NS=2504;DP=17933;EAS_AF=0.6399;AMR_AF=0.6801;AFR_AF=0.444;EUR_AF=0.7028;SAS_AF=0.6861;AA=T|||;VT=SNP
4	23603810	rs35953043	G	A	100	PASS	AC=592;AF=0.118211;AN=5008;NS=2504;DP=17923;EAS_AF=0.2103;AMR_AF=0.1527;AFR_AF=0.0779;EUR_AF=0.0676;SAS_AF=0.1053;AA=G|||;VT=SNP
4	23604199	rs28367546	A	C	100	PASS	AC=3708;AF=0.740415;AN=5008;NS=2504;DP=16565;EAS_AF=0.7817;AMR_AF=0.7478;AFR_AF=0.6286;EUR_AF=0.7853;SAS_AF=0.7975;AA=A|||;VT=SNP
4	23604284	rs13118648	G	C	100	PASS	AC=4287;AF=0.85603;AN=5008;NS=2504;DP=18240;EAS_AF=0.9762;AMR_AF=0.8977;AFR_AF=0.705;EUR_AF=0.8529;SAS_AF=0.91;AA=G|||;VT=SNP
4	23604287	rs28404292	G	A	100	PASS	AC=1262;AF=0.251997;AN=5008;NS=2504;DP=18127;EAS_AF=0.1835;AMR_AF=0.353;AFR_AF=0.1452;EUR_AF=0.3539;SAS_AF=0.2904;AA=A|||;VT=SNP
4	23604385	rs67925430	G	T	100	PASS	AC=1785;AF=0.35643;AN=5008;NS=2504;DP=15627;EAS_AF=0.4921;AMR_AF=0.317;AFR_AF=0.2723;EUR_AF=0.3091;SAS_AF=0.407;AA=G|||;VT=SNP
4	23604428	rs61795110	G	A	100	PASS	AC=1037;AF=0.207069;AN=5008;NS=2504;DP=15218;EAS_AF=0.1349;AMR_AF=0.3372;AFR_AF=0.0348;EUR_AF=0.3499;SAS_AF=0.2751;AA=G|||;VT=SNP
4	23604501	rs13118562	A	G	100	PASS	AC=2549;AF=0.508986;AN=5008;NS=2504;DP=15710;EAS_AF=0.504;AMR_AF=0.5865;AFR_AF=0.447;EUR_AF=0.5447;SAS_AF=0.5061;AA=G|||;VT=SNP
4	23605182	rs35926927	T	G	100	PASS	AC=1402;AF=0.279952;AN=5008;NS=2504;DP=10674;EAS_AF=0.1518;AMR_AF=0.4049;AFR_AF=0.1286;EUR_AF=0.4732;SAS_AF=0.3292;AA=G|||;VT=SNP
4	23605232	rs13138738	G	A	100	PASS	AC=573;AF=0.114417;AN=5008;NS=2504;DP=12370;EAS_AF=0.2113;AMR_AF=0.1513;AFR_AF=0.0787;EUR_AF=0.0616;SAS_AF=0.091;AA=G|||;VT=SNP
4	23605540	rs34551852	T	C	100	PASS	AC=2388;AF=0.476837;AN=5008;NS=2504;DP=15224;EAS_AF=0.4841;AMR_AF=0.5735;AFR_AF=0.3623;EUR_AF=0.5388;SAS_AF=0.4918;AA=C|||;VT=SNP
4	23605973	rs28461664	C	T	100	PASS	AC=1956;AF=0.390575;AN=5008;NS=2504;DP=15958;EAS_AF=0.494;AMR_AF=0.33;AFR_AF=0.3517;EUR_AF=0.329;SAS_AF=0.4427;AA=C|||;VT=SNP
4	23606265	rs7672087	T	C	100	PASS	AC=1002;AF=0.20008;AN=5008;NS=2504;DP=15232;EAS_AF=0.1339;AMR_AF=0.3314;AFR_AF=0.0363;EUR_AF=0.337;SAS_AF=0.2556;AA=T|||;VT=SNP
4	23606719	rs61795112	A	G	100	PASS	AC=1003;AF=0.20028;AN=5008;NS=2504;DP=17946;EAS_AF=0.1369;AMR_AF=0.3314;AFR_AF=0.0363;EUR_AF=0.337;SAS_AF=0.2536;AA=A|||;VT=SNP
4	23607068	rs8180368	G	T	100	PASS	AC=2116;AF=0.422524;AN=5008;NS=2504;DP=17158;EAS_AF=0.5913;AMR_AF=0.33;AFR_AF=0.3601;EUR_AF=0.325;SAS_AF=0.499;AA=G|||;VT=SNP
4	23607172	rs6810541	G	T	100	PASS	AC=4507;AF=0.89996;AN=5008;NS=2504;DP=17264;EAS_AF=0.9772;AMR_AF=0.9207;AFR_AF=0.8631;EUR_AF=0.8519;SAS_AF=0.9049;AA=T|||;VT=SNP
4	23607232	rs61795113	A	G	100	PASS	AC=997;AF=0.199081;AN=5008;NS=2504;DP=18647;EAS_AF=0.1339;AMR_AF=0.3314;AFR_AF=0.034;EUR_AF=0.337;SAS_AF=0.2536;AA=A|||;VT=SNP
4	23607322	rs10155058	G	A	100	PASS	AC=2116;AF=0.422524;AN=5008;NS=2504;DP=20931;EAS_AF=0.5754;AMR_AF=0.3329;AFR_AF=0.3707;EUR_AF=0.325;SAS_AF=0.499;AA=A|||;VT=SNP
4	23607604	rs10155059	G	A	100	PASS	AC=2117;AF=0.422724;AN=5008;NS=2504;DP=18480;EAS_AF=0.5754;AMR_AF=0.3329;AFR_AF=0.3714;EUR_AF=0.325;SAS_AF=0.499;AA=G|||;VT=SNP
4	23607899	rs13135406	T	C	100	PASS	AC=2828;AF=0.564696;AN=5008;NS=2504;DP=18437;EAS_AF=0.8234;AMR_AF=0.4899;AFR_AF=0.5068;EUR_AF=0.3956;SAS_AF=0.6033;AA=C|||;VT=SNP
4	23607928	rs6816475	C	A	100	PASS	AC=2827;AF=0.564497;AN=5008;NS=2504;DP=19209;EAS_AF=0.8224;AMR_AF=0.4899;AFR_AF=0.5068;EUR_AF=0.3956;SAS_AF=0.6033;AA=C|||;VT=SNP
4	23607947	rs6816458	A	G	100	PASS	AC=2828;AF=0.564696;AN=5008;NS=2504;DP=19420;EAS_AF=0.8234;AMR_AF=0.4899;AFR_AF=0.5068;EUR_AF=0.3956;SAS_AF=0.6033;AA=G|||;VT=SNP
4	23608001	rs6816995	G	T	100	PASS	AC=1952;AF=0.389776;AN=5008;NS=2504;DP=20030;EAS_AF=0.494;AMR_AF=0.33;AFR_AF=0.3525;EUR_AF=0.325;SAS_AF=0.4417;AA=G|||;VT=SNP
4	23608056	rs6816844	C	T	100	PASS	AC=2775;AF=0.554113;AN=5008;NS=2504;DP=20449;EAS_AF=0.7877;AMR_AF=0.4885;AFR_AF=0.5068;EUR_AF=0.3926;SAS_AF=0.59;AA=C|||;VT=SNP
4	23608557	rs6818216	G	T	100	PASS	AC=2117;AF=0.422724;AN=5008;NS=2504;DP=20015;EAS_AF=0.5754;AMR_AF=0.3329;AFR_AF=0.3707;EUR_AF=0.326;SAS_AF=0.499;AA=G|||;VT=SNP
4	23608842	rs6823016	A	G	100	PASS	AC=2776;AF=0.554313;AN=5008;NS=2504;DP=20073;EAS_AF=0.7867;AMR_AF=0.4885;AFR_AF=0.5083;EUR_AF=0.3926;SAS_AF=0.59;AA=A|||;VT=SNP
4	23608953	rs9291450	T	C	100	PASS	AC=2830;AF=0.565096;AN=5008;NS=2504;DP=18376;EAS_AF=0.8224;AMR_AF=0.4899;AFR_AF=0.5083;EUR_AF=0.3966;SAS_AF=0.6033;AA=C|||;VT=SNP
4	23609524	rs13116416	A	G	100	PASS	AC=2834;AF=0.565895;AN=5008;NS=2504;DP=17415;EAS_AF=0.8254;AMR_AF=0.4899;AFR_AF=0.5083;EUR_AF=0.3966;SAS_AF=0.6043;AA=G|||;VT=SNP
4	23609670	rs907319	A	G	100	PASS	AC=2835;AF=0.566094;AN=5008;NS=2504;DP=20141;EAS_AF=0.8264;AMR_AF=0.4899;AFR_AF=0.5083;EUR_AF=0.3966;SAS_AF=0.6043;AA=A|||;VT=SNP
4	23609928	rs966650	G	A	100	PASS	AC=996;AF=0.198882;AN=5008;NS=2504;DP=18833;EAS_AF=0.1339;AMR_AF=0.3314;AFR_AF=0.0348;EUR_AF=0.335;SAS_AF=0.2536;AA=G|||;VT=SNP
4	23609964	rs34236267	G	A	100	PASS	AC=657;AF=0.13119;AN=5008;NS=2504;DP=18138;EAS_AF=0.2113;AMR_AF=0.1556;AFR_AF=0.1362;EUR_AF=0.0666;SAS_AF=0.091;AA=G|||;VT=SNP
4	23610009	rs907318	G	C	100	PASS	AC=2119;AF=0.423123;AN=5008;NS=2504;DP=19012;EAS_AF=0.5754;AMR_AF=0.3329;AFR_AF=0.3722;EUR_AF=0.326;SAS_AF=0.499;AA=G|||;VT=SNP
4	23610077	rs907317	C	A	100	PASS	AC=2773;AF=0.553714;AN=5008;NS=2504;DP=18407;EAS_AF=0.7867;AMR_AF=0.4885;AFR_AF=0.5061;EUR_AF=0.3926;SAS_AF=0.59;AA=A|||;VT=SNP
4	23610144	rs907316	T	G	100	PASS	AC=1846;AF=0.36861;AN=5008;NS=2504;DP=19300;EAS_AF=0.4921;AMR_AF=0.3213;AFR_AF=0.2746;EUR_AF=0.33;SAS_AF=0.4417;AA=T|||;VT=SNP
4	23610330	rs10938950	G	A	100	PASS	AC=2115;AF=0.422324;AN=5008;NS=2504;DP=14716;EAS_AF=0.5754;AMR_AF=0.3329;AFR_AF=0.3699;EUR_AF=0.325;SAS_AF=0.499;AA=A|||;VT=SNP
4	23610445	rs12648322	A	G	100	PASS	AC=2776;AF=0.554313;AN=5008;NS=2504;DP=16665;EAS_AF=0.7867;AMR_AF=0.4885;AFR_AF=0.5083;EUR_AF=0.3926;SAS_AF=0.59;AA=G|||;VT=SNP
4	23610579	rs35437014	T	A	100	PASS	AC=658;AF=0.13139;AN=5008;NS=2504;DP=18394;EAS_AF=0.2113;AMR_AF=0.1556;AFR_AF=0.1362;EUR_AF=0.0676;SAS_AF=0.091;AA=T|||;VT=SNP
4	23610607	rs12645475	T	C	100	PASS	AC=2832;AF=0.565495;AN=5008;NS=2504;DP=18532;EAS_AF=0.8224;AMR_AF=0.4899;AFR_AF=0.5091;EUR_AF=0.3966;SAS_AF=0.6043;AA=T|||;VT=SNP
4	23610617	rs34808621	A	G	100	PASS	AC=658;AF=0.13139;AN=5008;NS=2504;DP=18378;EAS_AF=0.2113;AMR_AF=0.1556;AFR_AF=0.1362;EUR_AF=0.0676;SAS_AF=0.091;AA=A|||;VT=SNP
4	23610811	rs10014705	T	C	100	PASS	AC=2117;AF=0.422724;AN=5008;NS=2504;DP=17316;EAS_AF=0.5744;AMR_AF=0.3329;AFR_AF=0.3722;EUR_AF=0.325;SAS_AF=0.499;AA=C|||;VT=SNP
4	23610972	rs71608960	G	C	100	PASS	AC=513;AF=0.102436;AN=5008;NS=2504;DP=17872;EAS_AF=0.2113;AMR_AF=0.1484;AFR_AF=0.0303;EUR_AF=0.0676;SAS_AF=0.091;AA=G|||;VT=SNP
4	23610993	rs11734142	A	G	100	PASS	AC=2117;AF=0.422724;AN=5008;NS=2504;DP=17225;EAS_AF=0.5744;AMR_AF=0.3329;AFR_AF=0.3722;EUR_AF=0.325;SAS_AF=0.499;AA=G|||;VT=SNP
4	23611238	rs66926968	T	C	100	PASS	AC=2118;AF=0.422923;AN=5008;NS=2504;DP=18982;EAS_AF=0.5744;AMR_AF=0.3329;AFR_AF=0.3729;EUR_AF=0.325;SAS_AF=0.499;AA=T|||;VT=SNP
4	23611480	rs13131611	G	A	100	PASS	AC=996;AF=0.198882;AN=5008;NS=2504;DP=19104;EAS_AF=0.1339;AMR_AF=0.3314;AFR_AF=0.034;EUR_AF=0.336;SAS_AF=0.2536;AA=G|||;VT=SNP
4	23611631	rs28532349	A	G	100	PASS	AC=2117;AF=0.422724;AN=5008;NS=2504;DP=19058;EAS_AF=0.5744;AMR_AF=0.3329;AFR_AF=0.3722;EUR_AF=0.325;SAS_AF=0.499;AA=A|||;VT=SNP
4	23611658	rs13112409	T	C	100	PASS	AC=658;AF=0.13139;AN=5008;NS=2504;DP=18441;EAS_AF=0.2113;AMR_AF=0.1556;AFR_AF=0.1362;EUR_AF=0.0676;SAS_AF=0.091;AA=T|||;VT=SNP
4	23611823	rs58827650	C	A	100	PASS	AC=1837;AF=0.366813;AN=5008;NS=2504;DP=17249;EAS_AF=0.4921;AMR_AF=0.3213;AFR_AF=0.2708;EUR_AF=0.326;SAS_AF=0.4417;AA=C|||;VT=SNP
4	23611956	rs57813199	T	G	100	PASS	AC=639;AF=0.127596;AN=5008;NS=2504;DP=15277;EAS_AF=0.2788;AMR_AF=0.0274;AFR_AF=0.0257;EUR_AF=0.0805;SAS_AF=0.229;AA=T|||;VT=SNP
4	23612043	rs10006184	C	G	100	PASS	AC=2774;AF=0.553914;AN=5008;NS=2504;DP=15024;EAS_AF=0.7857;AMR_AF=0.4885;AFR_AF=0.5083;EUR_AF=0.3917;SAS_AF=0.59;AA=C|||;VT=SNP
4	23612180	rs10006294	C	G	100	PASS	AC=2774;AF=0.553914;AN=5008;NS=2504;DP=14741;EAS_AF=0.7857;AMR_AF=0.4885;AFR_AF=0.5083;EUR_AF=0.3917;SAS_AF=0.59;AA=C|||;VT=SNP
4	23612784	rs28682329	G	A	100	PASS	AC=2112;AF=0.421725;AN=5008;NS=2504;DP=14863;EAS_AF=0.5714;AMR_AF=0.3314;AFR_AF=0.3737;EUR_AF=0.3221;SAS_AF=0.499;AA=g|||;VT=SNP
4	23612798	rs6448215	A	C	100	PASS	AC=1009;AF=0.201478;AN=5008;NS=2504;DP=14593;EAS_AF=0.1389;AMR_AF=0.3329;AFR_AF=0.034;EUR_AF=0.339;SAS_AF=0.2577;AA=A|||;VT=SNP
4	23612834	rs6448216	T	C	100	PASS	AC=1017;AF=0.203075;AN=5008;NS=2504;DP=14702;EAS_AF=0.1389;AMR_AF=0.3329;AFR_AF=0.0363;EUR_AF=0.339;SAS_AF=0.2628;AA=T|||;VT=SNP
4	23613097	rs28526502	G	A	100	PASS	AC=2114;AF=0.422125;AN=5008;NS=2504;DP=17112;EAS_AF=0.5734;AMR_AF=0.3329;AFR_AF=0.3707;EUR_AF=0.325;SAS_AF=0.499;AA=A|||;VT=SNP
4	23613403	rs7693599	C	T	100	PASS	AC=2826;AF=0.564297;AN=5008;NS=2504;DP=15224;EAS_AF=0.8214;AMR_AF=0.4899;AFR_AF=0.5068;EUR_AF=0.3956;SAS_AF=0.6033;AA=T|||;VT=SNP
4	23613573	rs7693965	C	A	100	PASS	AC=4319;AF=0.86242;AN=5008;NS=2504;DP=13508;EAS_AF=0.9762;AMR_AF=0.9006;AFR_AF=0.7307;EUR_AF=0.8509;SAS_AF=0.908;AA=A|||;VT=SNP
4	23613974	rs1511444	C	T	100	PASS	AC=2772;AF=0.553514;AN=5008;NS=2504;DP=15916;EAS_AF=0.7857;AMR_AF=0.4885;AFR_AF=0.5068;EUR_AF=0.3917;SAS_AF=0.59;AA=C|||;VT=SNP
4	23614876	rs28481497	T	A	100	PASS	AC=2115;AF=0.422324;AN=5008;NS=2504;DP=14055;EAS_AF=0.5883;AMR_AF=0.33;AFR_AF=0.3578;EUR_AF=0.33;SAS_AF=0.499;AA=T|||;VT=SNP
4	23614941	rs7695574	T	C	100	PASS	AC=4319;AF=0.86242;AN=5008;NS=2504;DP=15083;EAS_AF=0.9762;AMR_AF=0.9006;AFR_AF=0.7307;EUR_AF=0.8509;SAS_AF=0.908;AA=C|||;VT=SNP
4	23614998	rs35038557	G	A	100	PASS	AC=985;AF=0.196685;AN=5008;NS=2504;DP=15450;EAS_AF=0.1339;AMR_AF=0.3329;AFR_AF=0.0227;EUR_AF=0.336;SAS_AF=0.2566;AA=A|||;VT=SNP
4	23615048	rs13121107	G	A	100	PASS	AC=2830;AF=0.565096;AN=5008;NS=2504;DP=15409;EAS_AF=0.8244;AMR_AF=0.4899;AFR_AF=0.5068;EUR_AF=0.3956;SAS_AF=0.6043;AA=G|||;VT=SNP
4	23615171	rs28538856	G	A	100	PASS	AC=1994;AF=0.398163;AN=5008;NS=2504;DP=16225;EAS_AF=0.506;AMR_AF=0.3329;AFR_AF=0.3699;EUR_AF=0.33;SAS_AF=0.4417;AA=G|||;VT=SNP
4	23615258	rs66471889	C	T	100	PASS	AC=2135;AF=0.426318;AN=5008;NS=2504;DP=18795;EAS_AF=0.5893;AMR_AF=0.3329;AFR_AF=0.3707;EUR_AF=0.33;SAS_AF=0.499;AA=C|||;VT=SNP
4	23615305	rs68069803	G	A	100	PASS	AC=2136;AF=0.426518;AN=5008;NS=2504;DP=18427;EAS_AF=0.5893;AMR_AF=0.3329;AFR_AF=0.3707;EUR_AF=0.331;SAS_AF=0.499;AA=G|||;VT=SNP
4	23615792	rs2036883	A	T	100	PASS	AC=4321;AF=0.862819;AN=5008;NS=2504;DP=19616;EAS_AF=0.9762;AMR_AF=0.9006;AFR_AF=0.7322;EUR_AF=0.8509;SAS_AF=0.908;AA=T|||;VT=SNP
4	23615845	rs2036882	C	T	100	PASS	AC=2826;AF=0.564297;AN=5008;NS=2504;DP=18389;EAS_AF=0.8214;AMR_AF=0.4899;AFR_AF=0.5068;EUR_AF=0.3956;SAS_AF=0.6033;AA=T|||;VT=SNP
4	23615948	rs2036881	G	C	100	PASS	AC=2773;AF=0.553714;AN=5008;NS=2504;DP=18203;EAS_AF=0.7857;AMR_AF=0.4899;AFR_AF=0.5068;EUR_AF=0.3917;SAS_AF=0.59;AA=C|||;VT=SNP
4	23616145	rs12108313	G	A	100	PASS	AC=2116;AF=0.422524;AN=5008;NS=2504;DP=18556;EAS_AF=0.5734;AMR_AF=0.3329;AFR_AF=0.3722;EUR_AF=0.325;SAS_AF=0.499;AA=G|||;VT=SNP
4	23622489	rs13121124	C	T	100	PASS	AC=2774;AF=0.553914;AN=5008;NS=2504;DP=8996;EAS_AF=0.7857;AMR_AF=0.4885;AFR_AF=0.5083;EUR_AF=0.3917;SAS_AF=0.59;AA=-|||;VT=SNP
4	23622531	rs13121520	G	A	100	PASS	AC=654;AF=0.130591;AN=5008;NS=2504;DP=10473;EAS_AF=0.2123;AMR_AF=0.1556;AFR_AF=0.1369;EUR_AF=0.0626;SAS_AF=0.09;AA=-|||;VT=SNP
4	23622681	rs4697400	A	C	100	PASS	AC=4508;AF=0.90016;AN=5008;NS=2504;DP=9944;EAS_AF=0.9762;AMR_AF=0.9193;AFR_AF=0.8638;EUR_AF=0.8509;SAS_AF=0.908;AA=-|||;VT=SNP
4	23622931	rs10001543	A	G	100	PASS	AC=2118;AF=0.422923;AN=5008;NS=2504;DP=14451;EAS_AF=0.5744;AMR_AF=0.3314;AFR_AF=0.3722;EUR_AF=0.329;SAS_AF=0.4969;AA=A|||;VT=SNP
4	23623028	rs73109014	A	G	100	PASS	AC=348;AF=0.0694888;AN=5008;NS=2504;DP=14760;EAS_AF=0.0079;AMR_AF=0.0677;AFR_AF=0.0968;EUR_AF=0.1193;SAS_AF=0.046;AA=A|||;VT=SNP
4	23623314	rs2875249	G	A	100	PASS	AC=4459;AF=0.890375;AN=5008;NS=2504;DP=15546;EAS_AF=0.9762;AMR_AF=0.915;AFR_AF=0.829;EUR_AF=0.8509;SAS_AF=0.908;AA=A|||;VT=SNP
4	23623499	rs6812997	T	C	100	PASS	AC=2773;AF=0.553714;AN=5008;NS=2504;DP=16424;EAS_AF=0.7847;AMR_AF=0.4885;AFR_AF=0.5083;EUR_AF=0.3917;SAS_AF=0.59;AA=C|||;VT=SNP
4	23624142	rs12643574	A	G	100	PASS	AC=2774;AF=0.553914;AN=5008;NS=2504;DP=20738;EAS_AF=0.7857;AMR_AF=0.4885;AFR_AF=0.5083;EUR_AF=0.3917;SAS_AF=0.59;AA=G|||;VT=SNP
4	23624201	rs1588544	G	A	100	PASS	AC=4321;AF=0.862819;AN=5008;NS=2504;DP=19610;EAS_AF=0.9762;AMR_AF=0.9006;AFR_AF=0.7322;EUR_AF=0.8509;SAS_AF=0.908;AA=A|||;VT=SNP
4	23624221	rs12649598	C	T	100	PASS	AC=2774;AF=0.553914;AN=5008;NS=2504;DP=19377;EAS_AF=0.7857;AMR_AF=0.4885;AFR_AF=0.5083;EUR_AF=0.3917;SAS_AF=0.59;AA=T|||;VT=SNP
4	23624271	rs1588543	G	A	100	PASS	AC=1001;AF=0.19988;AN=5008;NS=2504;DP=19454;EAS_AF=0.1339;AMR_AF=0.3314;AFR_AF=0.0356;EUR_AF=0.336;SAS_AF=0.2566;AA=G|||;VT=SNP
4	23624282	rs34786719	G	C	100	PASS	AC=653;AF=0.130391;AN=5008;NS=2504;DP=19588;EAS_AF=0.2123;AMR_AF=0.1556;AFR_AF=0.1362;EUR_AF=0.0616;SAS_AF=0.091;AA=G|||;VT=SNP
4	23624332	rs13135811	G	C	100	PASS	AC=2773;AF=0.553714;AN=5008;NS=2504;DP=20397;EAS_AF=0.7847;AMR_AF=0.4885;AFR_AF=0.5083;EUR_AF=0.3917;SAS_AF=0.59;AA=C|||;VT=SNP
4	23624394	rs13111247	T	G	100	PASS	AC=652;AF=0.130192;AN=5008;NS=2504;DP=20942;EAS_AF=0.2123;AMR_AF=0.1542;AFR_AF=0.1362;EUR_AF=0.0616;SAS_AF=0.091;AA=T|||;VT=SNP
4	23624507	rs1588542	G	A	100	PASS	AC=4510;AF=0.900559;AN=5008;NS=2504;DP=18322;EAS_AF=0.9762;AMR_AF=0.9207;AFR_AF=0.8646;EUR_AF=0.8509;SAS_AF=0.908;AA=A|||;VT=SNP
4	23624592	rs10027853	C	T	100	PASS	AC=2778;AF=0.554712;AN=5008;NS=2504;DP=17359;EAS_AF=0.7857;AMR_AF=0.4885;AFR_AF=0.5113;EUR_AF=0.3917;SAS_AF=0.59;AA=C|||;VT=SNP
4	23624699	rs55865055	A	G	100	PASS	AC=1981;AF=0.395567;AN=5008;NS=2504;DP=17298;EAS_AF=0.4911;AMR_AF=0.3329;AFR_AF=0.3714;EUR_AF=0.33;SAS_AF=0.4417;AA=A|||;VT=SNP
4	23624812	rs55656936	A	C	100	PASS	AC=2774;AF=0.553914;AN=5008;NS=2504;DP=18261;EAS_AF=0.7857;AMR_AF=0.4885;AFR_AF=0.5083;EUR_AF=0.3917;SAS_AF=0.59;AA=A|||;VT=SNP
4	23624845	rs13435393	A	G	100	PASS	AC=2121;AF=0.423522;AN=5008;NS=2504;DP=18255;EAS_AF=0.5734;AMR_AF=0.3329;AFR_AF=0.3722;EUR_AF=0.33;SAS_AF=0.499;AA=A|||;VT=SNP
4	23625197	rs4389561	T	G	100	PASS	AC=2773;AF=0.553714;AN=5008;NS=2504;DP=14949;EAS_AF=0.7837;AMR_AF=0.4885;AFR_AF=0.5083;EUR_AF=0.3917;SAS_AF=0.591;AA=G|||;VT=SNP
4	23625383	rs2875250	A	T	100	PASS	AC=2774;AF=0.553914;AN=5008;NS=2504;DP=11496;EAS_AF=0.7857;AMR_AF=0.4885;AFR_AF=0.5083;EUR_AF=0.3917;SAS_AF=0.59;AA=T|||;VT=SNP
4	23625482	rs2324071	T	C	100	PASS	AC=4321;AF=0.862819;AN=5008;NS=2504;DP=10103;EAS_AF=0.9762;AMR_AF=0.9006;AFR_AF=0.7322;EUR_AF=0.8509;SAS_AF=0.908;AA=C|||;VT=SNP
4	23625696	rs4697401	C	T	100	PASS	AC=4510;AF=0.900559;AN=5008;NS=2504;DP=12059;EAS_AF=0.9762;AMR_AF=0.9207;AFR_AF=0.8646;EUR_AF=0.8509;SAS_AF=0.908;AA=T|||;VT=SNP
4	23625889	rs4391019	T	C	100	PASS	AC=2634;AF=0.525958;AN=5008;NS=2504;DP=16193;EAS_AF=0.7034;AMR_AF=0.4885;AFR_AF=0.5076;EUR_AF=0.3917;SAS_AF=0.5327;AA=T|||;VT=SNP
4	23626018	rs10001239	C	T	100	PASS	AC=2635;AF=0.526158;AN=5008;NS=2504;DP=17907;EAS_AF=0.7034;AMR_AF=0.4885;AFR_AF=0.5076;EUR_AF=0.3926;SAS_AF=0.5327;AA=C|||;VT=SNP
4	23626531	rs34010152	G	T	100	PASS	AC=654;AF=0.130591;AN=5008;NS=2504;DP=18053;EAS_AF=0.2123;AMR_AF=0.1556;AFR_AF=0.1369;EUR_AF=0.0616;SAS_AF=0.091;AA=G|||;VT=SNP
4	23627088	rs28834395	G	A	100	PASS	AC=2774;AF=0.553914;AN=5008;NS=2504;DP=17335;EAS_AF=0.7857;AMR_AF=0.4885;AFR_AF=0.5076;EUR_AF=0.3917;SAS_AF=0.591;AA=G|||;VT=SNP
4	23628060	rs7689888	G	A	100	PASS	AC=2775;AF=0.554113;AN=5008;NS=2504;DP=17166;EAS_AF=0.7857;AMR_AF=0.4885;AFR_AF=0.5083;EUR_AF=0.3917;SAS_AF=0.591;AA=A|||;VT=SNP
4	23628966	rs4458443	C	T	100	PASS	AC=2639;AF=0.526957;AN=5008;NS=2504;DP=17082;EAS_AF=0.7034;AMR_AF=0.4899;AFR_AF=0.5091;EUR_AF=0.3917;SAS_AF=0.5348;AA=C|||;VT=SNP
4	23629112	rs1511448	G	A	100	PASS	AC=1965;AF=0.392372;AN=5008;NS=2504;DP=14359;EAS_AF=0.4911;AMR_AF=0.3314;AFR_AF=0.3593;EUR_AF=0.33;SAS_AF=0.4427;AA=G|||;VT=SNP
4	23629325	rs1511447	G	A	100	PASS	AC=2640;AF=0.527157;AN=5008;NS=2504;DP=15970;EAS_AF=0.7034;AMR_AF=0.4899;AFR_AF=0.5106;EUR_AF=0.3917;SAS_AF=0.5337;AA=G|||;VT=SNP
4	23629454	rs16873945	A	G	100	PASS	AC=2638;AF=0.526757;AN=5008;NS=2504;DP=15997;EAS_AF=0.7034;AMR_AF=0.4899;AFR_AF=0.5091;EUR_AF=0.3917;SAS_AF=0.5337;AA=A|||;VT=SNP
4	23629890	rs34405511	C	T	100	PASS	AC=2638;AF=0.526757;AN=5008;NS=2504;DP=17289;EAS_AF=0.7034;AMR_AF=0.4899;AFR_AF=0.5091;EUR_AF=0.3917;SAS_AF=0.5337;AA=T|||;VT=SNP
4	23629904	rs34753596	G	A	100	PASS	AC=2639;AF=0.526957;AN=5008;NS=2504;DP=17485;EAS_AF=0.7044;AMR_AF=0.4899;AFR_AF=0.5091;EUR_AF=0.3917;SAS_AF=0.5337;AA=G|||;VT=SNP
4	23630253	rs16873950	T	C	100	PASS	AC=2176;AF=0.434505;AN=5008;NS=2504;DP=18305;EAS_AF=0.5734;AMR_AF=0.3401;AFR_AF=0.4077;EUR_AF=0.33;SAS_AF=0.502;AA=C|||;VT=SNP
4	23630693	rs7686688	T	C	100	PASS	AC=998;AF=0.199281;AN=5008;NS=2504;DP=21983;EAS_AF=0.1339;AMR_AF=0.33;AFR_AF=0.0363;EUR_AF=0.336;SAS_AF=0.2536;AA=T|||;VT=SNP
4	23630697	rs13110354	C	T	100	PASS	AC=654;AF=0.130591;AN=5008;NS=2504;DP=21983;EAS_AF=0.2123;AMR_AF=0.1556;AFR_AF=0.1362;EUR_AF=0.0616;SAS_AF=0.092;AA=C|||;VT=SNP
4	23630812	rs13110977	G	T	100	PASS	AC=653;AF=0.130391;AN=5008;NS=2504;DP=18629;EAS_AF=0.2123;AMR_AF=0.1556;AFR_AF=0.1362;EUR_AF=0.0616;SAS_AF=0.091;AA=T|||;VT=SNP
4	23630814	rs13110597	C	T	100	PASS	AC=653;AF=0.130391;AN=5008;NS=2504;DP=18671;EAS_AF=0.2123;AMR_AF=0.1556;AFR_AF=0.1362;EUR_AF=0.0616;SAS_AF=0.091;AA=C|||;VT=SNP
4	23631034	rs6845167	T	C	100	PASS	AC=2127;AF=0.42472;AN=5008;NS=2504;DP=20646;EAS_AF=0.5734;AMR_AF=0.3343;AFR_AF=0.3737;EUR_AF=0.33;SAS_AF=0.502;AA=T|||;VT=SNP
4	23631126	rs883119	T	C	100	PASS	AC=2780;AF=0.555112;AN=5008;NS=2504;DP=18581;EAS_AF=0.7857;AMR_AF=0.4899;AFR_AF=0.5098;EUR_AF=0.3917;SAS_AF=0.593;AA=C|||;VT=SNP
4	23631309	rs868355	A	G	100	PASS	AC=2779;AF=0.554912;AN=5008;NS=2504;DP=17139;EAS_AF=0.7857;AMR_AF=0.4885;AFR_AF=0.5098;EUR_AF=0.3917;SAS_AF=0.593;AA=G|||;VT=SNP
4	23631376	rs883120	C	T	100	PASS	AC=2636;AF=0.526358;AN=5008;NS=2504;DP=18224;EAS_AF=0.7034;AMR_AF=0.487;AFR_AF=0.5091;EUR_AF=0.3917;SAS_AF=0.5337;AA=T|||;VT=SNP
4	23631474	rs868356	G	A	100	PASS	AC=1731;AF=0.345647;AN=5008;NS=2504;DP=19570;EAS_AF=0.1905;AMR_AF=0.4323;AFR_AF=0.3548;EUR_AF=0.4592;SAS_AF=0.3149;AA=G|||;VT=SNP
4	23631518	rs34852915	C	T	100	PASS	AC=636;AF=0.126997;AN=5008;NS=2504;DP=18375;EAS_AF=0.2123;AMR_AF=0.1542;AFR_AF=0.1241;EUR_AF=0.0616;SAS_AF=0.091;AA=C|||;VT=SNP
4	23631789	rs867416	G	A	100	PASS	AC=2635;AF=0.526158;AN=5008;NS=2504;DP=19115;EAS_AF=0.7034;AMR_AF=0.4856;AFR_AF=0.5091;EUR_AF=0.3917;SAS_AF=0.5337;AA=A|||;VT=SNP
4	23631863	rs13118539	G	A	100	PASS	AC=653;AF=0.130391;AN=5008;NS=2504;DP=20284;EAS_AF=0.2133;AMR_AF=0.1542;AFR_AF=0.1362;EUR_AF=0.0616;SAS_AF=0.091;AA=G|||;VT=SNP
4	23632143	rs16873952	G	A	100	PASS	AC=616;AF=0.123003;AN=5008;NS=2504;DP=18904;EAS_AF=0.0913;AMR_AF=0.0807;AFR_AF=0.1838;EUR_AF=0.1203;SAS_AF=0.1063;AA=G|||;VT=SNP
4	23632179	rs10938951	A	G	100	PASS	AC=2635;AF=0.526158;AN=5008;NS=2504;DP=18487;EAS_AF=0.7034;AMR_AF=0.4856;AFR_AF=0.5091;EUR_AF=0.3917;SAS_AF=0.5337;AA=A|||;VT=SNP
4	23632488	rs13146636	T	C	100	PASS	AC=2626;AF=0.524361;AN=5008;NS=2504;DP=17005;EAS_AF=0.7034;AMR_AF=0.4841;AFR_AF=0.5076;EUR_AF=0.3857;SAS_AF=0.5337;AA=T|||;VT=SNP
4	23632544	rs13120046	G	A	100	PASS	AC=2620;AF=0.523163;AN=5008;NS=2504;DP=17526;EAS_AF=0.7034;AMR_AF=0.4827;AFR_AF=0.5038;EUR_AF=0.3857;SAS_AF=0.5337;AA=G|||;VT=SNP
4	23632622	rs990219	G	A	100	PASS	AC=2625;AF=0.524161;AN=5008;NS=2504;DP=18147;EAS_AF=0.7034;AMR_AF=0.4827;AFR_AF=0.5076;EUR_AF=0.3857;SAS_AF=0.5337;AA=G|||;VT=SNP
4	23632752	rs990218	T	C	100	PASS	AC=4461;AF=0.890775;AN=5008;NS=2504;DP=18485;EAS_AF=0.9762;AMR_AF=0.9135;AFR_AF=0.829;EUR_AF=0.8529;SAS_AF=0.909;AA=C|||;VT=SNP
4	23632980	rs990217	G	A	100	PASS	AC=2626;AF=0.524361;AN=5008;NS=2504;DP=19004;EAS_AF=0.7034;AMR_AF=0.4827;AFR_AF=0.5083;EUR_AF=0.3857;SAS_AF=0.5337;AA=A|||;VT=SNP
4	23633035	rs71608983	G	A	100	PASS	AC=651;AF=0.129992;AN=5008;NS=2504;DP=18855;EAS_AF=0.2123;AMR_AF=0.1542;AFR_AF=0.1354;EUR_AF=0.0616;SAS_AF=0.091;AA=G|||;VT=SNP
4	23633340	rs1511450	A	G	100	PASS	AC=2629;AF=0.52496;AN=5008;NS=2504;DP=17622;EAS_AF=0.7063;AMR_AF=0.4827;AFR_AF=0.5076;EUR_AF=0.3857;SAS_AF=0.5348;AA=G|||;VT=SNP
4	23633393	rs1511449	G	A	100	PASS	AC=1976;AF=0.394569;AN=5008;NS=2504;DP=16370;EAS_AF=0.4911;AMR_AF=0.3285;AFR_AF=0.3729;EUR_AF=0.3241;SAS_AF=0.4438;AA=G|||;VT=SNP
4	23633629	rs10517017	A	G	100	PASS	AC=2624;AF=0.523962;AN=5008;NS=2504;DP=19291;EAS_AF=0.7034;AMR_AF=0.4827;AFR_AF=0.5076;EUR_AF=0.3857;SAS_AF=0.5327;AA=G|||;VT=SNP
4	23634474	rs10938952	G	A	100	PASS	AC=2624;AF=0.523962;AN=5008;NS=2504;DP=16826;EAS_AF=0.7034;AMR_AF=0.4827;AFR_AF=0.5076;EUR_AF=0.3857;SAS_AF=0.5327;AA=A|||;VT=SNP
4	23634488	rs10938953	A	T	100	PASS	AC=1973;AF=0.39397;AN=5008;NS=2504;DP=16902;EAS_AF=0.4911;AMR_AF=0.3285;AFR_AF=0.3722;EUR_AF=0.3241;SAS_AF=0.4417;AA=A|||;VT=SNP
4	23634688	rs67936880	G	A	100	PASS	AC=2629;AF=0.52496;AN=5008;NS=2504;DP=17172;EAS_AF=0.7063;AMR_AF=0.4827;AFR_AF=0.5083;EUR_AF=0.3857;SAS_AF=0.5337;AA=A|||;VT=SNP
4	23635033	rs1912757	A	C	100	PASS	AC=2624;AF=0.523962;AN=5008;NS=2504;DP=14387;EAS_AF=0.7034;AMR_AF=0.4827;AFR_AF=0.5076;EUR_AF=0.3857;SAS_AF=0.5327;AA=A|||;VT=SNP
4	23635293	rs4607203	A	G	100	PASS	AC=2624;AF=0.523962;AN=5008;NS=2504;DP=12282;EAS_AF=0.7034;AMR_AF=0.4827;AFR_AF=0.5076;EUR_AF=0.3857;SAS_AF=0.5327;AA=G|||;VT=SNP
4	23635354	rs2175454	C	G	100	PASS	AC=1974;AF=0.394169;AN=5008;NS=2504;DP=10091;EAS_AF=0.4921;AMR_AF=0.3285;AFR_AF=0.3722;EUR_AF=0.3241;SAS_AF=0.4417;AA=C|||;VT=SNP
4	23635580	rs2137049	C	T	100	PASS	AC=2625;AF=0.524161;AN=5008;NS=2504;DP=14158;EAS_AF=0.7034;AMR_AF=0.4827;AFR_AF=0.5083;EUR_AF=0.3857;SAS_AF=0.5327;AA=T|||;VT=SNP
4	23635616	rs2137048	A	G	100	PASS	AC=2625;AF=0.524161;AN=5008;NS=2504;DP=13972;EAS_AF=0.7034;AMR_AF=0.4827;AFR_AF=0.5083;EUR_AF=0.3857;SAS_AF=0.5327;AA=A|||;VT=SNP
4	23636147	rs1588545	T	C	100	PASS	AC=2625;AF=0.524161;AN=5008;NS=2504;DP=17086;EAS_AF=0.7034;AMR_AF=0.4827;AFR_AF=0.5083;EUR_AF=0.3857;SAS_AF=0.5327;AA=T|||;VT=SNP
4	23636814	rs12647344	C	A	100	PASS	AC=2624;AF=0.523962;AN=5008;NS=2504;DP=16792;EAS_AF=0.7034;AMR_AF=0.4827;AFR_AF=0.5076;EUR_AF=0.3857;SAS_AF=0.5327;AA=C|||;VT=SNP
4	23636914	rs12641301	A	G	100	PASS	AC=2626;AF=0.524361;AN=5008;NS=2504;DP=17684;EAS_AF=0.7054;AMR_AF=0.4827;AFR_AF=0.5076;EUR_AF=0.3857;SAS_AF=0.5327;AA=A|||;VT=SNP
4	23636939	rs12650599	T	A	100	PASS	AC=2624;AF=0.523962;AN=5008;NS=2504;DP=17983;EAS_AF=0.7034;AMR_AF=0.4827;AFR_AF=0.5076;EUR_AF=0.3857;SAS_AF=0.5327;AA=T|||;VT=SNP
4	23637192	rs4521332	A	T	100	PASS	AC=1955;AF=0.390375;AN=5008;NS=2504;DP=16460;EAS_AF=0.4921;AMR_AF=0.3256;AFR_AF=0.3593;EUR_AF=0.3241;SAS_AF=0.4417;AA=A|||;VT=SNP
4	23637305	rs4399975	T	C	100	PASS	AC=2629;AF=0.52496;AN=5008;NS=2504;DP=18427;EAS_AF=0.7063;AMR_AF=0.4827;AFR_AF=0.5076;EUR_AF=0.3867;SAS_AF=0.5337;AA=C|||;VT=SNP
4	23637340	rs4555617	A	G	100	PASS	AC=2628;AF=0.52476;AN=5008;NS=2504;DP=18235;EAS_AF=0.7063;AMR_AF=0.4827;AFR_AF=0.5076;EUR_AF=0.3857;SAS_AF=0.5337;AA=G|||;VT=SNP
4	23637711	rs34405467	A	G	100	PASS	AC=650;AF=0.129792;AN=5008;NS=2504;DP=18753;EAS_AF=0.2113;AMR_AF=0.1542;AFR_AF=0.1354;EUR_AF=0.0616;SAS_AF=0.091;AA=A|||;VT=SNP
4	23637782	rs60495014	G	A	100	PASS	AC=1832;AF=0.365815;AN=5008;NS=2504;DP=17409;EAS_AF=0.4921;AMR_AF=0.317;AFR_AF=0.2716;EUR_AF=0.3241;SAS_AF=0.4407;AA=G|||;VT=SNP
4	23637800	rs13123134	C	A	100	PASS	AC=1440;AF=0.28754;AN=5008;NS=2504;DP=17010;EAS_AF=0.1915;AMR_AF=0.402;AFR_AF=0.18;EUR_AF=0.4235;SAS_AF=0.3108;AA=A|||;VT=SNP
4	23638099	rs13123614	A	G	100	PASS	AC=1211;AF=0.241813;AN=5008;NS=2504;DP=16681;EAS_AF=0.1835;AMR_AF=0.3487;AFR_AF=0.1301;EUR_AF=0.3459;SAS_AF=0.2699;AA=A|||;VT=SNP
4	23638294	rs6857409	T	C	100	PASS	AC=1209;AF=0.241414;AN=5008;NS=2504;DP=17076;EAS_AF=0.1825;AMR_AF=0.3487;AFR_AF=0.1301;EUR_AF=0.3459;SAS_AF=0.2689;AA=T|||;VT=SNP
4	23638836	rs6837484	C	T	100	PASS	AC=1955;AF=0.390375;AN=5008;NS=2504;DP=18587;EAS_AF=0.4921;AMR_AF=0.3256;AFR_AF=0.3593;EUR_AF=0.3241;SAS_AF=0.4417;AA=C|||;VT=SNP
4	23638979	rs6815195	T	G	100	PASS	AC=1955;AF=0.390375;AN=5008;NS=2504;DP=19727;EAS_AF=0.4921;AMR_AF=0.3256;AFR_AF=0.3593;EUR_AF=0.3241;SAS_AF=0.4417;AA=T|||;VT=SNP
4	23639667	rs1980038	C	T	100	PASS	AC=4510;AF=0.900559;AN=5008;NS=2504;DP=17337;EAS_AF=0.9762;AMR_AF=0.9193;AFR_AF=0.8638;EUR_AF=0.8519;SAS_AF=0.909;AA=T|||;VT=SNP
4	23639855	rs11931815	T	C	100	PASS	AC=3187;AF=0.636382;AN=5008;NS=2504;DP=12599;EAS_AF=0.6746;AMR_AF=0.6772;AFR_AF=0.5053;EUR_AF=0.67;SAS_AF=0.7106;AA=C|||;VT=SNP
4	23639872	rs11936160	A	G	100	PASS	AC=1232;AF=0.246006;AN=5008;NS=2504;DP=12762;EAS_AF=0.1825;AMR_AF=0.3516;AFR_AF=0.146;EUR_AF=0.3459;SAS_AF=0.2689;AA=A|||;VT=SNP
4	23640058	rs306055	A	G	100	PASS	AC=507;AF=0.101238;AN=5008;NS=2504;DP=10124;EAS_AF=0.2113;AMR_AF=0.147;AFR_AF=0.0303;EUR_AF=0.0626;SAS_AF=0.091;AA=A|||;VT=SNP
4	23640506	rs306056	G	A	100	PASS	AC=4180;AF=0.834665;AN=5008;NS=2504;DP=14010;EAS_AF=0.8938;AMR_AF=0.8991;AFR_AF=0.7315;EUR_AF=0.8519;SAS_AF=0.8497;AA=A|||;VT=SNP
4	23640517	rs306057	T	G	100	PASS	AC=504;AF=0.100639;AN=5008;NS=2504;DP=14030;EAS_AF=0.2103;AMR_AF=0.147;AFR_AF=0.0303;EUR_AF=0.0616;SAS_AF=0.09;AA=T|||;VT=SNP
4	23640686	rs1844816	C	T	100	PASS	AC=3530;AF=0.704872;AN=5008;NS=2504;DP=20437;EAS_AF=0.6825;AMR_AF=0.745;AFR_AF=0.5961;EUR_AF=0.7903;SAS_AF=0.7587;AA=T|||;VT=SNP
4	23640763	rs306058	C	A	100	PASS	AC=570;AF=0.113818;AN=5008;NS=2504;DP=20290;EAS_AF=0.2113;AMR_AF=0.1499;AFR_AF=0.0772;EUR_AF=0.0616;SAS_AF=0.091;AA=C|||;VT=SNP
4	23641041	rs67790150	A	G	100	PASS	AC=1968;AF=0.392971;AN=5008;NS=2504;DP=17269;EAS_AF=0.505;AMR_AF=0.3256;AFR_AF=0.3593;EUR_AF=0.3241;SAS_AF=0.4417;AA=A|||;VT=SNP
4	23641888	rs56372534	A	G	100	PASS	AC=1844;AF=0.368211;AN=5008;NS=2504;DP=10814;EAS_AF=0.503;AMR_AF=0.317;AFR_AF=0.2716;EUR_AF=0.3241;SAS_AF=0.4417;AA=A|||;VT=SNP
4	23642370	rs1565535	G	T	100	PASS	AC=1968;AF=0.392971;AN=5008;NS=2504;DP=15822;EAS_AF=0.505;AMR_AF=0.3256;AFR_AF=0.3593;EUR_AF=0.3241;SAS_AF=0.4417;AA=G|||;VT=SNP
4	23643369	rs11726973	T	A	100	PASS	AC=2037;AF=0.406749;AN=5008;NS=2504;DP=12679;EAS_AF=0.502;AMR_AF=0.3343;AFR_AF=0.4077;EUR_AF=0.325;SAS_AF=0.4427;AA=T|||;VT=SNP
4	23643382	rs11726976	T	C	100	PASS	AC=1833;AF=0.366014;AN=5008;NS=2504;DP=12750;EAS_AF=0.4921;AMR_AF=0.317;AFR_AF=0.2716;EUR_AF=0.3241;SAS_AF=0.4417;AA=T|||;VT=SNP
4	23645580	rs73606166	G	C	100	PASS	AC=1819;AF=0.363219;AN=5008;NS=2504;DP=20207;EAS_AF=0.4901;AMR_AF=0.317;AFR_AF=0.2648;EUR_AF=0.3241;SAS_AF=0.4387;AA=g|||;VT=SNP
4	23648700	rs111961560	C	G	100	PASS	AC=1831;AF=0.365615;AN=5008;NS=2504;DP=18632;EAS_AF=0.4921;AMR_AF=0.317;AFR_AF=0.2708;EUR_AF=0.3241;SAS_AF=0.4407;AA=C|||;VT=SNP
4	23648735	rs75296111	C	T	100	PASS	AC=1836;AF=0.366613;AN=5008;NS=2504;DP=20704;EAS_AF=0.4921;AMR_AF=0.317;AFR_AF=0.2753;EUR_AF=0.3241;SAS_AF=0.4397;AA=C|||;VT=SNP
4	23649042	rs4697403	C	T	100	PASS	AC=1008;AF=0.201278;AN=5008;NS=2504;DP=18772;EAS_AF=0.1359;AMR_AF=0.3357;AFR_AF=0.034;EUR_AF=0.3419;SAS_AF=0.2546;AA=C|||;VT=SNP
4	23649144	rs306062	G	T	100	PASS	AC=572;AF=0.114217;AN=5008;NS=2504;DP=20058;EAS_AF=0.2113;AMR_AF=0.1513;AFR_AF=0.0779;EUR_AF=0.0616;SAS_AF=0.091;AA=G|||;VT=SNP
4	23649226	rs142063572	C	T	100	PASS	AC=381;AF=0.0760783;AN=5008;NS=2504;DP=17675;EAS_AF=0.1607;AMR_AF=0.0072;AFR_AF=0.0023;EUR_AF=0.0388;SAS_AF=0.1759;AA=C|||;VT=SNP
4	23649235	rs13114348	G	A	100	PASS	AC=1217;AF=0.243011;AN=5008;NS=2504;DP=17930;EAS_AF=0.1835;AMR_AF=0.3501;AFR_AF=0.1309;EUR_AF=0.3489;SAS_AF=0.271;AA=G|||;VT=SNP
4	23649241	rs13114349	G	A	100	PASS	AC=1216;AF=0.242812;AN=5008;NS=2504;DP=17618;EAS_AF=0.1835;AMR_AF=0.3501;AFR_AF=0.1301;EUR_AF=0.3489;SAS_AF=0.271;AA=G|||;VT=SNP
4	23649324	rs4697404	G	A	100	PASS	AC=1954;AF=0.390176;AN=5008;NS=2504;DP=16569;EAS_AF=0.4921;AMR_AF=0.3242;AFR_AF=0.3593;EUR_AF=0.3241;SAS_AF=0.4417;AA=G|||;VT=SNP
4	23649426	rs306063	G	A	100	PASS	AC=572;AF=0.114217;AN=5008;NS=2504;DP=16423;EAS_AF=0.2113;AMR_AF=0.1513;AFR_AF=0.0779;EUR_AF=0.0616;SAS_AF=0.091;AA=G|||;VT=SNP
4	23649981	rs7671409	C	T	100	PASS	AC=1010;AF=0.201677;AN=5008;NS=2504;DP=14168;EAS_AF=0.1349;AMR_AF=0.3357;AFR_AF=0.0371;EUR_AF=0.3419;SAS_AF=0.2536;AA=C|||;VT=SNP
4	23650193	rs12642018	G	A	100	PASS	AC=1833;AF=0.366014;AN=5008;NS=2504;DP=17602;EAS_AF=0.4921;AMR_AF=0.317;AFR_AF=0.2716;EUR_AF=0.3241;SAS_AF=0.4417;AA=G|||;VT=SNP
4	23650238	rs306064	G	T	100	PASS	AC=4459;AF=0.890375;AN=5008;NS=2504;DP=17709;EAS_AF=0.9762;AMR_AF=0.9135;AFR_AF=0.8283;EUR_AF=0.8519;SAS_AF=0.909;AA=T|||;VT=SNP
4	23650333	rs10011130	T	A	100	PASS	AC=3183;AF=0.635583;AN=5008;NS=2504;DP=15731;EAS_AF=0.6746;AMR_AF=0.6758;AFR_AF=0.503;EUR_AF=0.67;SAS_AF=0.7106;AA=A|||;VT=SNP
4	23650432	rs13121730	C	T	100	PASS	AC=1006;AF=0.200879;AN=5008;NS=2504;DP=18802;EAS_AF=0.1339;AMR_AF=0.3357;AFR_AF=0.0348;EUR_AF=0.3419;SAS_AF=0.2536;AA=C|||;VT=SNP
4	23652047	rs56399757	T	C	100	PASS	AC=992;AF=0.198083;AN=5008;NS=2504;DP=18432;EAS_AF=0.1349;AMR_AF=0.3357;AFR_AF=0.0234;EUR_AF=0.3419;SAS_AF=0.2536;AA=T|||;VT=SNP
4	23652347	rs34425725	A	G	100	PASS	AC=1214;AF=0.242412;AN=5008;NS=2504;DP=15197;EAS_AF=0.1835;AMR_AF=0.3487;AFR_AF=0.1331;EUR_AF=0.3459;SAS_AF=0.2689;AA=A|||;VT=SNP
4	23652901	rs28449484	G	A	100	PASS	AC=1952;AF=0.389776;AN=5008;NS=2504;DP=16708;EAS_AF=0.4921;AMR_AF=0.3242;AFR_AF=0.3578;EUR_AF=0.3241;SAS_AF=0.4417;AA=G|||;VT=SNP
4	23653216	rs955456	T	G	100	PASS	AC=1955;AF=0.390375;AN=5008;NS=2504;DP=18379;EAS_AF=0.4931;AMR_AF=0.3242;AFR_AF=0.3593;EUR_AF=0.3241;SAS_AF=0.4417;AA=T|||;VT=SNP
4	23653513	rs955457	A	C	100	PASS	AC=1955;AF=0.390375;AN=5008;NS=2504;DP=16666;EAS_AF=0.4921;AMR_AF=0.3242;AFR_AF=0.3601;EUR_AF=0.3241;SAS_AF=0.4417;AA=A|||;VT=SNP
4	23654210	rs66656552	G	A	100	PASS	AC=1831;AF=0.365615;AN=5008;NS=2504;DP=13629;EAS_AF=0.4921;AMR_AF=0.317;AFR_AF=0.27;EUR_AF=0.3241;SAS_AF=0.4417;AA=g|||;VT=SNP
4	23654326	rs13150873	G	A	100	PASS	AC=3599;AF=0.71865;AN=5008;NS=2504;DP=12424;EAS_AF=0.6815;AMR_AF=0.7478;AFR_AF=0.6475;EUR_AF=0.7903;SAS_AF=0.7587;AA=A|||;VT=SNP
4	23654378	rs13150565	A	G	100	PASS	AC=1006;AF=0.200879;AN=5008;NS=2504;DP=12300;EAS_AF=0.1339;AMR_AF=0.3357;AFR_AF=0.0348;EUR_AF=0.3419;SAS_AF=0.2536;AA=a|||;VT=SNP
4	23654618	rs567908148	G	A	100	PASS	AC=694;AF=0.138578;AN=5008;NS=2504;DP=10206;EAS_AF=0.2222;AMR_AF=0.1931;AFR_AF=0.0983;EUR_AF=0.1014;SAS_AF=0.1063;AA=A|||;VT=SNP
4	23655218	rs11724177	C	T	100	PASS	AC=3183;AF=0.635583;AN=5008;NS=2504;DP=10651;EAS_AF=0.6746;AMR_AF=0.6758;AFR_AF=0.5038;EUR_AF=0.67;SAS_AF=0.7096;AA=T|||;VT=SNP
4	23656187	rs2130922	C	T	100	PASS	AC=4213;AF=0.841254;AN=5008;NS=2504;DP=14231;EAS_AF=0.7669;AMR_AF=0.8256;AFR_AF=0.8094;EUR_AF=0.9225;SAS_AF=0.8885;AA=T|||;VT=SNP
4	23656232	rs12374262	G	T	100	PASS	AC=1834;AF=0.366214;AN=5008;NS=2504;DP=15867;EAS_AF=0.4921;AMR_AF=0.3156;AFR_AF=0.2738;EUR_AF=0.3241;SAS_AF=0.4407;AA=G|||;VT=SNP
4	23656937	rs625286	T	A	100	PASS	AC=4180;AF=0.834665;AN=5008;NS=2504;DP=15115;EAS_AF=0.8938;AMR_AF=0.8991;AFR_AF=0.7315;EUR_AF=0.8519;SAS_AF=0.8497;AA=A|||;VT=SNP
4	23657101	rs635362	T	A	100	PASS	AC=4180;AF=0.834665;AN=5008;NS=2504;DP=13237;EAS_AF=0.8938;AMR_AF=0.8991;AFR_AF=0.7315;EUR_AF=0.8519;SAS_AF=0.8497;AA=A|||;VT=SNP
4	23657602	rs3112978	C	T	100	PASS	AC=507;AF=0.101238;AN=5008;NS=2504;DP=13239;EAS_AF=0.2113;AMR_AF=0.1484;AFR_AF=0.0303;EUR_AF=0.0616;SAS_AF=0.091;AA=C|||;VT=SNP
4	23657645	rs10938955	G	A	100	PASS	AC=1945;AF=0.388379;AN=5008;NS=2504;DP=12583;EAS_AF=0.4921;AMR_AF=0.3242;AFR_AF=0.3533;EUR_AF=0.3241;SAS_AF=0.4407;AA=G|||;VT=SNP
4	23658386	rs1511452	A	G	100	PASS	AC=3404;AF=0.679712;AN=5008;NS=2504;DP=11105;EAS_AF=0.6825;AMR_AF=0.7277;AFR_AF=0.5484;EUR_AF=0.7475;SAS_AF=0.7505;AA=G|||;VT=SNP
4	23659430	rs4697405	G	C	100	PASS	AC=1835;AF=0.366414;AN=5008;NS=2504;DP=17431;EAS_AF=0.4921;AMR_AF=0.3156;AFR_AF=0.2746;EUR_AF=0.3241;SAS_AF=0.4407;AA=G|||;VT=SNP
4	23659575	rs6832335	T	G	100	PASS	AC=1209;AF=0.241414;AN=5008;NS=2504;DP=18224;EAS_AF=0.1835;AMR_AF=0.3487;AFR_AF=0.1293;EUR_AF=0.3459;SAS_AF=0.2689;AA=T|||;VT=SNP
4	23660409	rs6813616	G	A	100	PASS	AC=1834;AF=0.366214;AN=5008;NS=2504;DP=13432;EAS_AF=0.4921;AMR_AF=0.3156;AFR_AF=0.2738;EUR_AF=0.3241;SAS_AF=0.4407;AA=G|||;VT=SNP
4	23660502	rs6839015	T	C	100	PASS	AC=1955;AF=0.390375;AN=5008;NS=2504;DP=16110;EAS_AF=0.4921;AMR_AF=0.3271;AFR_AF=0.3578;EUR_AF=0.326;SAS_AF=0.4407;AA=T|||;VT=SNP
4	23660620	rs61796676	A	G	100	PASS	AC=1209;AF=0.241414;AN=5008;NS=2504;DP=16403;EAS_AF=0.1835;AMR_AF=0.3487;AFR_AF=0.1293;EUR_AF=0.3459;SAS_AF=0.2689;AA=A|||;VT=SNP
4	23660881	rs1388333	A	T	100	PASS	AC=3182;AF=0.635383;AN=5008;NS=2504;DP=15084;EAS_AF=0.6756;AMR_AF=0.6787;AFR_AF=0.5;EUR_AF=0.671;SAS_AF=0.7096;AA=T|||;VT=SNP
4	23661111	rs61796678	C	T	100	PASS	AC=1007;AF=0.201078;AN=5008;NS=2504;DP=11169;EAS_AF=0.1349;AMR_AF=0.3357;AFR_AF=0.0348;EUR_AF=0.3419;SAS_AF=0.2536;AA=C|||;VT=SNP
4	23661239	rs8180290	T	G	100	PASS	AC=4518;AF=0.902157;AN=5008;NS=2504;DP=12048;EAS_AF=0.9762;AMR_AF=0.9222;AFR_AF=0.8654;EUR_AF=0.8549;SAS_AF=0.91;AA=G|||;VT=SNP
4	23661273	rs9683673	A	G	100	PASS	AC=4518;AF=0.902157;AN=5008;NS=2504;DP=14126;EAS_AF=0.9762;AMR_AF=0.9222;AFR_AF=0.8654;EUR_AF=0.8549;SAS_AF=0.91;AA=G|||;VT=SNP
4	23662176	rs10517021	A	C	100	PASS	AC=1219;AF=0.243411;AN=5008;NS=2504;DP=16069;EAS_AF=0.2004;AMR_AF=0.3487;AFR_AF=0.1271;EUR_AF=0.3459;SAS_AF=0.2648;AA=A|||;VT=SNP
4	23662857	rs11725137	A	G	100	PASS	AC=1011;AF=0.201877;AN=5008;NS=2504;DP=20960;EAS_AF=0.1518;AMR_AF=0.3314;AFR_AF=0.034;EUR_AF=0.3419;SAS_AF=0.2444;AA=A|||;VT=SNP
4	23663027	rs7438193	C	T	100	PASS	AC=1824;AF=0.364217;AN=5008;NS=2504;DP=17810;EAS_AF=0.4742;AMR_AF=0.3184;AFR_AF=0.2746;EUR_AF=0.325;SAS_AF=0.4448;AA=C|||;VT=SNP
4	23663235	rs2035827	G	A	100	PASS	AC=3178;AF=0.634585;AN=5008;NS=2504;DP=20004;EAS_AF=0.6746;AMR_AF=0.6787;AFR_AF=0.4977;EUR_AF=0.671;SAS_AF=0.7096;AA=A|||;VT=SNP
4	23663453	rs306054	T	G	100	PASS	AC=506;AF=0.101038;AN=5008;NS=2504;DP=17787;EAS_AF=0.2103;AMR_AF=0.1484;AFR_AF=0.0303;EUR_AF=0.0616;SAS_AF=0.091;AA=T|||;VT=SNP
4	23663714	rs1491387	G	C	100	PASS	AC=551;AF=0.110024;AN=5008;NS=2504;DP=18360;EAS_AF=0.003;AMR_AF=0.1441;AFR_AF=0.0098;EUR_AF=0.2545;SAS_AF=0.183;AA=G|||;VT=SNP
4	23665104	rs1491392	G	A	100	PASS	AC=3237;AF=0.646366;AN=5008;NS=2504;DP=16162;EAS_AF=0.6756;AMR_AF=0.6816;AFR_AF=0.5371;EUR_AF=0.672;SAS_AF=0.7127;AA=A|||;VT=SNP
4	23666030	rs4697406	G	A	100	PASS	AC=1020;AF=0.203674;AN=5008;NS=2504;DP=19002;EAS_AF=0.1508;AMR_AF=0.3357;AFR_AF=0.0348;EUR_AF=0.3419;SAS_AF=0.2505;AA=g|||;VT=SNP
4	23666163	rs4697407	T	C	100	PASS	AC=1218;AF=0.243211;AN=5008;NS=2504;DP=18770;EAS_AF=0.1994;AMR_AF=0.3487;AFR_AF=0.1271;EUR_AF=0.3459;SAS_AF=0.2648;AA=T|||;VT=SNP
4	23666240	rs66467690	A	G	100	PASS	AC=1988;AF=0.396965;AN=5008;NS=2504;DP=19291;EAS_AF=0.4762;AMR_AF=0.33;AFR_AF=0.3911;EUR_AF=0.325;SAS_AF=0.4448;AA=A|||;VT=SNP
4	23668753	rs7680077	G	A	100	PASS	AC=1993;AF=0.397963;AN=5008;NS=2504;DP=19300;EAS_AF=0.4762;AMR_AF=0.3314;AFR_AF=0.3941;EUR_AF=0.325;SAS_AF=0.4448;AA=G|||;VT=SNP
4	23669223	rs306050	C	A	100	PASS	AC=572;AF=0.114217;AN=5008;NS=2504;DP=18181;EAS_AF=0.2103;AMR_AF=0.1499;AFR_AF=0.0794;EUR_AF=0.0616;SAS_AF=0.091;AA=C|||;VT=SNP
4	23670071	rs884947	G	A	100	PASS	AC=1820;AF=0.363419;AN=5008;NS=2504;DP=18899;EAS_AF=0.4752;AMR_AF=0.3199;AFR_AF=0.27;EUR_AF=0.325;SAS_AF=0.4448;AA=G|||;VT=SNP
4	23670294	rs56046708	C	T	100	PASS	AC=1820;AF=0.363419;AN=5008;NS=2504;DP=19761;EAS_AF=0.4752;AMR_AF=0.3199;AFR_AF=0.27;EUR_AF=0.325;SAS_AF=0.4448;AA=C|||;VT=SNP
4	23671235	rs10032003	C	T	100	PASS	AC=3209;AF=0.640775;AN=5008;NS=2504;DP=14514;EAS_AF=0.6746;AMR_AF=0.6801;AFR_AF=0.5204;EUR_AF=0.671;SAS_AF=0.7096;AA=C|||;VT=SNP
4	23671912	rs7699544	C	G	100	PASS	AC=1989;AF=0.397165;AN=5008;NS=2504;DP=20355;EAS_AF=0.4752;AMR_AF=0.3314;AFR_AF=0.3918;EUR_AF=0.325;SAS_AF=0.4448;AA=C|||;VT=SNP
4	23672401	rs28609185	T	G	100	PASS	AC=3236;AF=0.646166;AN=5008;NS=2504;DP=13918;EAS_AF=0.6756;AMR_AF=0.683;AFR_AF=0.5386;EUR_AF=0.671;SAS_AF=0.7096;AA=G|||;VT=SNP
4	23672444	rs10002524	T	C	100	PASS	AC=3236;AF=0.646166;AN=5008;NS=2504;DP=13227;EAS_AF=0.6756;AMR_AF=0.683;AFR_AF=0.5386;EUR_AF=0.671;SAS_AF=0.7096;AA=C|||;VT=SNP
4	23673529	rs306051	A	G	100	PASS	AC=578;AF=0.115415;AN=5008;NS=2504;DP=17129;EAS_AF=0.2163;AMR_AF=0.1499;AFR_AF=0.0794;EUR_AF=0.0616;SAS_AF=0.091;AA=A|||;VT=SNP
4	23674080	rs2220642	G	A	100	PASS	AC=3605;AF=0.719848;AN=5008;NS=2504;DP=15389;EAS_AF=0.6776;AMR_AF=0.7522;AFR_AF=0.652;EUR_AF=0.7913;SAS_AF=0.7587;AA=A|||;VT=SNP
4	23675181	rs306052	A	T	100	PASS	AC=1663;AF=0.332069;AN=5008;NS=2504;DP=13512;EAS_AF=0.3274;AMR_AF=0.2911;AFR_AF=0.4251;EUR_AF=0.326;SAS_AF=0.2464;AA=A|||;VT=SNP
4	23675698	rs306053	A	G	100	PASS	AC=494;AF=0.0986422;AN=5008;NS=2504;DP=15634;EAS_AF=0.0238;AMR_AF=0.0778;AFR_AF=0.1354;EUR_AF=0.1471;SAS_AF=0.091;AA=A|||;VT=SNP
4	23676790	rs7697439	C	A	100	PASS	AC=3206;AF=0.640176;AN=5008;NS=2504;DP=11457;EAS_AF=0.6696;AMR_AF=0.6801;AFR_AF=0.5219;EUR_AF=0.671;SAS_AF=0.7096;AA=C|||;VT=SNP
4	23678441	rs12640279	G	A	100	PASS	AC=1828;AF=0.365016;AN=5008;NS=2504;DP=21193;EAS_AF=0.4762;AMR_AF=0.3199;AFR_AF=0.2753;EUR_AF=0.325;SAS_AF=0.4448;AA=G|||;VT=SNP
4	23679262	rs7665084	A	C	100	PASS	AC=3230;AF=0.644968;AN=5008;NS=2504;DP=17516;EAS_AF=0.6746;AMR_AF=0.683;AFR_AF=0.5348;EUR_AF=0.671;SAS_AF=0.7096;AA=A|||;VT=SNP
4	23679807	rs1491395	G	A	100	PASS	AC=3230;AF=0.644968;AN=5008;NS=2504;DP=16760;EAS_AF=0.6746;AMR_AF=0.683;AFR_AF=0.5348;EUR_AF=0.671;SAS_AF=0.7096;AA=G|||;VT=SNP
4	23680177	rs1491394	C	T	100	PASS	AC=3262;AF=0.651358;AN=5008;NS=2504;DP=13657;EAS_AF=0.6746;AMR_AF=0.6859;AFR_AF=0.5575;EUR_AF=0.671;SAS_AF=0.7096;AA=C|||;VT=SNP
4	23680862	rs4697408	T	C	100	PASS	AC=1872;AF=0.373802;AN=5008;NS=2504;DP=18497;EAS_AF=0.4802;AMR_AF=0.3228;AFR_AF=0.2769;EUR_AF=0.3529;SAS_AF=0.453;AA=T|||;VT=SNP
4	23680867	rs6835294	G	T	100	PASS	AC=1068;AF=0.213259;AN=5008;NS=2504;DP=18536;EAS_AF=0.1498;AMR_AF=0.3415;AFR_AF=0.0726;EUR_AF=0.3419;SAS_AF=0.2454;AA=T|||;VT=SNP
4	23681759	rs73258381	G	A	100	PASS	AC=526;AF=0.105032;AN=5008;NS=2504;DP=16713;EAS_AF=0.0238;AMR_AF=0.0807;AFR_AF=0.1581;EUR_AF=0.1471;SAS_AF=0.091;AA=G|||;VT=SNP
4	23682654	rs28763624	G	A	100	PASS	AC=1977;AF=0.394768;AN=5008;NS=2504;DP=19659;EAS_AF=0.4762;AMR_AF=0.3314;AFR_AF=0.3918;EUR_AF=0.325;SAS_AF=0.4315;AA=G|||;VT=SNP
4	23683165	rs2172151	G	A	100	PASS	AC=1815;AF=0.36242;AN=5008;NS=2504;DP=18187;EAS_AF=0.4762;AMR_AF=0.3199;AFR_AF=0.2753;EUR_AF=0.325;SAS_AF=0.4315;AA=G|||;VT=SNP
4	23683234	rs2172152	C	T	100	PASS	AC=3086;AF=0.616214;AN=5008;NS=2504;DP=17782;EAS_AF=0.6617;AMR_AF=0.6715;AFR_AF=0.4531;EUR_AF=0.671;SAS_AF=0.6943;AA=c|||;VT=SNP
4	23683303	rs10008808	G	A	100	PASS	AC=774;AF=0.154553;AN=5008;NS=2504;DP=18644;EAS_AF=0.1081;AMR_AF=0.0922;AFR_AF=0.2315;EUR_AF=0.1471;SAS_AF=0.1503;AA=G|||;VT=SNP
4	23683929	rs12645303	G	T	100	PASS	AC=307;AF=0.0613019;AN=5008;NS=2504;DP=18852;EAS_AF=0.0228;AMR_AF=0.0663;AFR_AF=0.0076;EUR_AF=0.1431;SAS_AF=0.0859;AA=G|||;VT=SNP
4	23684035	rs923676	A	G	100	PASS	AC=3281;AF=0.655152;AN=5008;NS=2504;DP=19035;EAS_AF=0.6736;AMR_AF=0.6888;AFR_AF=0.5802;EUR_AF=0.672;SAS_AF=0.6963;AA=G|||;VT=SNP
4	23684708	rs13435384	A	C	100	PASS	AC=496;AF=0.0990415;AN=5008;NS=2504;DP=16352;EAS_AF=0.0258;AMR_AF=0.0778;AFR_AF=0.1354;EUR_AF=0.1471;SAS_AF=0.091;AA=A|||;VT=SNP
4	23685254	rs4697409	G	A	100	PASS	AC=1020;AF=0.203674;AN=5008;NS=2504;DP=16642;EAS_AF=0.1488;AMR_AF=0.3357;AFR_AF=0.0371;EUR_AF=0.3419;SAS_AF=0.2495;AA=G|||;VT=SNP
4	23685717	rs67426518	A	C	100	PASS	AC=1816;AF=0.36262;AN=5008;NS=2504;DP=14066;EAS_AF=0.4762;AMR_AF=0.3199;AFR_AF=0.2761;EUR_AF=0.325;SAS_AF=0.4315;AA=A|||;VT=SNP
4	23685944	rs2324077	A	C	100	PASS	AC=496;AF=0.0990415;AN=5008;NS=2504;DP=15375;EAS_AF=0.0258;AMR_AF=0.0778;AFR_AF=0.1354;EUR_AF=0.1471;SAS_AF=0.091;AA=A|||;VT=SNP
4	23686819	rs2054996	C	T	100	PASS	AC=3534;AF=0.705671;AN=5008;NS=2504;DP=18274;EAS_AF=0.6815;AMR_AF=0.7464;AFR_AF=0.5983;EUR_AF=0.7913;SAS_AF=0.7587;AA=T|||;VT=SNP
4	23687618	rs4697410	T	C	100	PASS	AC=1818;AF=0.363019;AN=5008;NS=2504;DP=18072;EAS_AF=0.4752;AMR_AF=0.3184;AFR_AF=0.2693;EUR_AF=0.325;SAS_AF=0.4448;AA=T|||;VT=SNP
4	23688539	rs1491372	A	G	100	PASS	AC=1025;AF=0.204673;AN=5008;NS=2504;DP=21377;EAS_AF=0.1528;AMR_AF=0.3357;AFR_AF=0.0363;EUR_AF=0.3429;SAS_AF=0.2505;AA=A|||;VT=SNP
4	23688573	rs11736033	A	G	100	PASS	AC=1078;AF=0.215256;AN=5008;NS=2504;DP=21598;EAS_AF=0.1518;AMR_AF=0.3415;AFR_AF=0.0741;EUR_AF=0.3429;SAS_AF=0.2505;AA=A|||;VT=SNP
4	23688589	rs1491373	G	A	100	PASS	AC=1077;AF=0.215056;AN=5008;NS=2504;DP=21685;EAS_AF=0.1528;AMR_AF=0.3415;AFR_AF=0.0734;EUR_AF=0.3419;SAS_AF=0.2505;AA=G|||;VT=SNP
4	23688828	rs12651024	A	G	100	PASS	AC=495;AF=0.0988419;AN=5008;NS=2504;DP=19915;EAS_AF=0.0258;AMR_AF=0.0778;AFR_AF=0.1346;EUR_AF=0.1471;SAS_AF=0.091;AA=A|||;VT=SNP
4	23689006	rs59961806	A	T	100	PASS	AC=421;AF=0.0840655;AN=5008;NS=2504;DP=20174;EAS_AF=0.2103;AMR_AF=0.1427;AFR_AF=0.0038;EUR_AF=0.0577;SAS_AF=0.0481;AA=A|||;VT=SNP
4	23689916	rs6448219	A	G	100	PASS	AC=3171;AF=0.633187;AN=5008;NS=2504;DP=17816;EAS_AF=0.6597;AMR_AF=0.6801;AFR_AF=0.5045;EUR_AF=0.671;SAS_AF=0.7076;AA=G|||;VT=SNP
4	23690032	rs6448220	A	G	100	PASS	AC=1979;AF=0.395168;AN=5008;NS=2504;DP=17173;EAS_AF=0.4732;AMR_AF=0.33;AFR_AF=0.3888;EUR_AF=0.325;SAS_AF=0.4417;AA=A|||;VT=SNP
4	23690165	rs6448221	A	G	100	PASS	AC=3171;AF=0.633187;AN=5008;NS=2504;DP=18968;EAS_AF=0.6597;AMR_AF=0.6801;AFR_AF=0.5045;EUR_AF=0.671;SAS_AF=0.7076;AA=a|||;VT=SNP
4	23690225	rs6448222	A	C	100	PASS	AC=3312;AF=0.661342;AN=5008;NS=2504;DP=19076;EAS_AF=0.6726;AMR_AF=0.6916;AFR_AF=0.5938;EUR_AF=0.671;SAS_AF=0.7096;AA=C|||;VT=SNP
4	23690730	rs1119417	G	A	100	PASS	AC=1814;AF=0.36222;AN=5008;NS=2504;DP=20199;EAS_AF=0.4742;AMR_AF=0.3184;AFR_AF=0.2693;EUR_AF=0.325;SAS_AF=0.4417;AA=G|||;VT=SNP
4	23692263	rs2324078	T	G	100	PASS	AC=2041;AF=0.407548;AN=5008;NS=2504;DP=19286;EAS_AF=0.5099;AMR_AF=0.3329;AFR_AF=0.3933;EUR_AF=0.329;SAS_AF=0.455;AA=T|||;VT=SNP
4	23692283	rs2324079	A	T	100	PASS	AC=1980;AF=0.395367;AN=5008;NS=2504;DP=18782;EAS_AF=0.4742;AMR_AF=0.33;AFR_AF=0.3888;EUR_AF=0.325;SAS_AF=0.4417;AA=A|||;VT=SNP
4	23692801	rs4697411	C	T	100	PASS	AC=1020;AF=0.203674;AN=5008;NS=2504;DP=16755;EAS_AF=0.1498;AMR_AF=0.3357;AFR_AF=0.034;EUR_AF=0.3419;SAS_AF=0.2526;AA=C|||;VT=SNP
4	23692835	rs9637591	G	T	100	PASS	AC=1985;AF=0.396366;AN=5008;NS=2504;DP=17068;EAS_AF=0.4732;AMR_AF=0.33;AFR_AF=0.3933;EUR_AF=0.325;SAS_AF=0.4417;AA=G|||;VT=SNP
4	23693069	rs4697412	A	G	100	PASS	AC=3140;AF=0.626997;AN=5008;NS=2504;DP=13519;EAS_AF=0.6597;AMR_AF=0.6772;AFR_AF=0.4818;EUR_AF=0.672;SAS_AF=0.7076;AA=G|||;VT=SNP
4	23694447	rs1352801	A	C	100	PASS	AC=495;AF=0.0988419;AN=5008;NS=2504;DP=16590;EAS_AF=0.0258;AMR_AF=0.0778;AFR_AF=0.1346;EUR_AF=0.1471;SAS_AF=0.091;AA=A|||;VT=SNP
4	23694492	rs6840354	A	G	100	PASS	AC=1025;AF=0.204673;AN=5008;NS=2504;DP=16002;EAS_AF=0.1508;AMR_AF=0.3357;AFR_AF=0.0363;EUR_AF=0.3429;SAS_AF=0.2526;AA=A|||;VT=SNP
4	23694990	rs13101367	G	A	100	PASS	AC=1098;AF=0.219249;AN=5008;NS=2504;DP=11747;EAS_AF=0.1508;AMR_AF=0.3444;AFR_AF=0.0877;EUR_AF=0.3429;SAS_AF=0.2515;AA=G|||;VT=SNP
4	23695029	rs13152455	A	T	100	PASS	AC=1024;AF=0.204473;AN=5008;NS=2504;DP=10849;EAS_AF=0.1508;AMR_AF=0.3357;AFR_AF=0.0363;EUR_AF=0.3429;SAS_AF=0.2515;AA=A|||;VT=SNP
4	23695714	rs12640328	A	G	100	PASS	AC=777;AF=0.155152;AN=5008;NS=2504;DP=15752;EAS_AF=0.1081;AMR_AF=0.0922;AFR_AF=0.2345;EUR_AF=0.1461;SAS_AF=0.1503;AA=A|||;VT=SNP
4	23696183	rs13109266	G	A	100	PASS	AC=1022;AF=0.204073;AN=5008;NS=2504;DP=16735;EAS_AF=0.1518;AMR_AF=0.3357;AFR_AF=0.034;EUR_AF=0.3429;SAS_AF=0.2515;AA=G|||;VT=SNP
4	23696213	rs2201070	C	G	100	PASS	AC=3313;AF=0.661542;AN=5008;NS=2504;DP=17208;EAS_AF=0.6726;AMR_AF=0.6916;AFR_AF=0.5938;EUR_AF=0.672;SAS_AF=0.7096;AA=G|||;VT=SNP
4	23696507	rs4697413	A	G	100	PASS	AC=3302;AF=0.659345;AN=5008;NS=2504;DP=18298;EAS_AF=0.6597;AMR_AF=0.6931;AFR_AF=0.5961;EUR_AF=0.672;SAS_AF=0.7076;AA=G|||;VT=SNP
4	23697330	rs1491374	G	A	100	PASS	AC=492;AF=0.0982428;AN=5008;NS=2504;DP=14866;EAS_AF=0.0258;AMR_AF=0.0764;AFR_AF=0.1339;EUR_AF=0.1461;SAS_AF=0.091;AA=G|||;VT=SNP
4	23697758	rs1948355	G	A	100	PASS	AC=4423;AF=0.883187;AN=5008;NS=2504;DP=12775;EAS_AF=0.7798;AMR_AF=0.8487;AFR_AF=0.9198;EUR_AF=0.9384;SAS_AF=0.908;AA=A|||;VT=SNP
4	23697950	rs6830932	G	C	100	PASS	AC=4490;AF=0.896565;AN=5008;NS=2504;DP=11576;EAS_AF=0.7887;AMR_AF=0.8516;AFR_AF=0.9614;EUR_AF=0.9384;SAS_AF=0.909;AA=C|||;VT=SNP
4	23698717	rs2035826	G	A	100	PASS	AC=1046;AF=0.208866;AN=5008;NS=2504;DP=19761;EAS_AF=0.1508;AMR_AF=0.3386;AFR_AF=0.0514;EUR_AF=0.3429;SAS_AF=0.2515;AA=G|||;VT=SNP
4	23700405	rs1491375	A	G	100	PASS	AC=417;AF=0.0832668;AN=5008;NS=2504;DP=18482;EAS_AF=0.2103;AMR_AF=0.1427;AFR_AF=0.0038;EUR_AF=0.0577;SAS_AF=0.044;AA=A|||;VT=SNP
4	23701208	rs73092898	C	T	100	PASS	AC=359;AF=0.0716853;AN=5008;NS=2504;DP=13762;EAS_AF=0.0208;AMR_AF=0.062;AFR_AF=0.0522;EUR_AF=0.1372;SAS_AF=0.09;AA=C|||;VT=SNP
4	23701844	rs1491376	C	T	100	PASS	AC=1609;AF=0.321286;AN=5008;NS=2504;DP=17508;EAS_AF=0.2083;AMR_AF=0.4179;AFR_AF=0.2307;EUR_AF=0.4732;SAS_AF=0.3354;AA=C|||;VT=SNP
4	23702558	rs1491377	A	G	100	PASS	AC=2145;AF=0.428315;AN=5008;NS=2504;DP=18797;EAS_AF=0.4504;AMR_AF=0.3372;AFR_AF=0.4266;EUR_AF=0.3986;SAS_AF=0.5031;AA=A|||;VT=SNP
4	23702881	rs9993322	G	C	100	PASS	AC=1820;AF=0.363419;AN=5008;NS=2504;DP=17841;EAS_AF=0.2093;AMR_AF=0.4438;AFR_AF=0.3404;EUR_AF=0.5119;SAS_AF=0.3436;AA=C|||;VT=SNP
4	23703647	rs1038821	T	G	100	PASS	AC=1617;AF=0.322883;AN=5008;NS=2504;DP=20014;EAS_AF=0.2103;AMR_AF=0.4251;AFR_AF=0.2292;EUR_AF=0.4751;SAS_AF=0.3364;AA=T|||;VT=SNP
4	23704496	rs28494531	A	G	100	PASS	AC=1618;AF=0.323083;AN=5008;NS=2504;DP=19947;EAS_AF=0.2093;AMR_AF=0.4265;AFR_AF=0.2307;EUR_AF=0.4751;SAS_AF=0.3354;AA=A|||;VT=SNP
4	23705256	rs10938956	G	A	100	PASS	AC=1613;AF=0.322085;AN=5008;NS=2504;DP=20109;EAS_AF=0.2073;AMR_AF=0.4236;AFR_AF=0.2307;EUR_AF=0.4751;SAS_AF=0.3344;AA=g|||;VT=SNP
4	23705489	rs12640897	T	C	100	PASS	AC=1618;AF=0.323083;AN=5008;NS=2504;DP=18984;EAS_AF=0.2093;AMR_AF=0.4265;AFR_AF=0.2307;EUR_AF=0.4751;SAS_AF=0.3354;AA=T|||;VT=SNP
4	23707491	rs28520741	A	T	100	PASS	AC=1767;AF=0.352835;AN=5008;NS=2504;DP=20132;EAS_AF=0.2083;AMR_AF=0.4395;AFR_AF=0.3381;EUR_AF=0.4751;SAS_AF=0.3344;AA=T|||;VT=SNP
4	23708557	rs1491393	C	T	100	PASS	AC=4522;AF=0.902955;AN=5008;NS=2504;DP=18420;EAS_AF=0.8234;AMR_AF=0.853;AFR_AF=0.9697;EUR_AF=0.9135;SAS_AF=0.9192;AA=T|||;VT=SNP
4	23709615	rs10938957	T	C	100	PASS	AC=1615;AF=0.322484;AN=5008;NS=2504;DP=17912;EAS_AF=0.2083;AMR_AF=0.4265;AFR_AF=0.2315;EUR_AF=0.4742;SAS_AF=0.3333;AA=T|||;VT=SNP
4	23710645	rs35778890	G	A	100	PASS	AC=1506;AF=0.300719;AN=5008;NS=2504;DP=15006;EAS_AF=0.1984;AMR_AF=0.4236;AFR_AF=0.1589;EUR_AF=0.4742;SAS_AF=0.3323;AA=G|||;VT=SNP
4	23712587	rs11935927	C	T	100	PASS	AC=1615;AF=0.322484;AN=5008;NS=2504;DP=14235;EAS_AF=0.2083;AMR_AF=0.4265;AFR_AF=0.2315;EUR_AF=0.4742;SAS_AF=0.3333;AA=C|||;VT=SNP
4	23712830	rs2130926	C	T	100	PASS	AC=3747;AF=0.748203;AN=5008;NS=2504;DP=16740;EAS_AF=0.6548;AMR_AF=0.7579;AFR_AF=0.6536;EUR_AF=0.8718;SAS_AF=0.8384;AA=C|||;VT=SNP
4	23712927	rs2130927	G	A	100	PASS	AC=3751;AF=0.749002;AN=5008;NS=2504;DP=15740;EAS_AF=0.6548;AMR_AF=0.7565;AFR_AF=0.6573;EUR_AF=0.8718;SAS_AF=0.8384;AA=A|||;VT=SNP
4	23712946	rs2130928	T	C	100	PASS	AC=3750;AF=0.748802;AN=5008;NS=2504;DP=15406;EAS_AF=0.6548;AMR_AF=0.755;AFR_AF=0.6573;EUR_AF=0.8718;SAS_AF=0.8384;AA=T|||;VT=SNP
4	23713014	rs2172150	T	G	100	PASS	AC=3751;AF=0.749002;AN=5008;NS=2504;DP=14750;EAS_AF=0.6548;AMR_AF=0.7565;AFR_AF=0.6573;EUR_AF=0.8718;SAS_AF=0.8384;AA=T|||;VT=SNP
4	23713473	rs1976201	A	T	100	PASS	AC=3757;AF=0.7502;AN=5008;NS=2504;DP=14385;EAS_AF=0.6548;AMR_AF=0.7608;AFR_AF=0.6589;EUR_AF=0.8728;SAS_AF=0.8384;AA=T|||;VT=SNP
4	23713674	rs1565538	T	C	100	PASS	AC=3748;AF=0.748403;AN=5008;NS=2504;DP=14410;EAS_AF=0.6548;AMR_AF=0.7594;AFR_AF=0.6528;EUR_AF=0.8728;SAS_AF=0.8384;AA=T|||;VT=SNP
4	23713940	rs4645204	A	G	100	PASS	AC=3747;AF=0.748203;AN=5008;NS=2504;DP=16754;EAS_AF=0.6548;AMR_AF=0.7594;AFR_AF=0.6528;EUR_AF=0.8728;SAS_AF=0.8374;AA=G|||;VT=SNP
4	23714375	rs4428267	G	A	100	PASS	AC=3748;AF=0.748403;AN=5008;NS=2504;DP=16449;EAS_AF=0.6548;AMR_AF=0.7594;AFR_AF=0.6528;EUR_AF=0.8728;SAS_AF=0.8384;AA=A|||;VT=SNP
4	23714449	rs1963034	C	T	100	PASS	AC=2088;AF=0.416933;AN=5008;NS=2504;DP=14168;EAS_AF=0.4454;AMR_AF=0.3271;AFR_AF=0.3911;EUR_AF=0.3986;SAS_AF=0.5051;AA=C|||;VT=SNP
4	23714528	rs10011967	C	T	100	PASS	AC=3751;AF=0.749002;AN=5008;NS=2504;DP=14532;EAS_AF=0.6558;AMR_AF=0.7622;AFR_AF=0.6528;EUR_AF=0.8728;SAS_AF=0.8384;AA=C|||;VT=SNP
4	23714541	rs1963035	A	G	100	PASS	AC=3751;AF=0.749002;AN=5008;NS=2504;DP=13818;EAS_AF=0.6558;AMR_AF=0.7622;AFR_AF=0.6528;EUR_AF=0.8728;SAS_AF=0.8384;AA=G|||;VT=SNP
4	23714895	rs1021400	G	A	100	PASS	AC=3748;AF=0.748403;AN=5008;NS=2504;DP=17061;EAS_AF=0.6548;AMR_AF=0.7594;AFR_AF=0.6528;EUR_AF=0.8728;SAS_AF=0.8384;AA=G|||;VT=SNP
4	23714982	rs1021401	T	C	100	PASS	AC=3748;AF=0.748403;AN=5008;NS=2504;DP=16269;EAS_AF=0.6548;AMR_AF=0.7594;AFR_AF=0.6528;EUR_AF=0.8728;SAS_AF=0.8384;AA=C|||;VT=SNP
4	23715182	rs7694084	T	C	100	PASS	AC=4523;AF=0.903155;AN=5008;NS=2504;DP=17436;EAS_AF=0.8185;AMR_AF=0.8559;AFR_AF=0.9705;EUR_AF=0.9165;SAS_AF=0.9192;AA=C|||;VT=SNP
4	23715430	rs7669934	C	G	100	PASS	AC=3748;AF=0.748403;AN=5008;NS=2504;DP=16855;EAS_AF=0.6548;AMR_AF=0.7594;AFR_AF=0.6528;EUR_AF=0.8728;SAS_AF=0.8384;AA=C|||;VT=SNP
4	23715644	rs10000673	C	T	100	PASS	AC=3977;AF=0.794129;AN=5008;NS=2504;DP=17505;EAS_AF=0.7361;AMR_AF=0.8141;AFR_AF=0.7209;EUR_AF=0.8777;SAS_AF=0.8528;AA=T|||;VT=SNP
4	23715843	rs10023191	A	G	100	PASS	AC=3749;AF=0.748602;AN=5008;NS=2504;DP=15297;EAS_AF=0.6548;AMR_AF=0.7594;AFR_AF=0.6536;EUR_AF=0.8718;SAS_AF=0.8395;AA=G|||;VT=SNP
4	23715876	rs36083520	T	C	100	PASS	AC=576;AF=0.115016;AN=5008;NS=2504;DP=15944;EAS_AF=0.0248;AMR_AF=0.0879;AFR_AF=0.1362;EUR_AF=0.167;SAS_AF=0.1452;AA=T|||;VT=SNP
4	23715991	rs10012937	T	C	100	PASS	AC=2137;AF=0.426717;AN=5008;NS=2504;DP=15665;EAS_AF=0.4454;AMR_AF=0.3329;AFR_AF=0.4244;EUR_AF=0.3986;SAS_AF=0.5061;AA=T|||;VT=SNP
4	23716267	rs13126232	C	T	100	PASS	AC=1611;AF=0.321685;AN=5008;NS=2504;DP=14648;EAS_AF=0.2093;AMR_AF=0.4265;AFR_AF=0.2284;EUR_AF=0.4742;SAS_AF=0.3323;AA=C|||;VT=SNP
4	23716399	rs13126483	C	T	100	PASS	AC=3748;AF=0.748403;AN=5008;NS=2504;DP=12885;EAS_AF=0.6548;AMR_AF=0.7594;AFR_AF=0.6528;EUR_AF=0.8728;SAS_AF=0.8384;AA=C|||;VT=SNP
4	23716639	rs7677217	G	A	100	PASS	AC=1612;AF=0.321885;AN=5008;NS=2504;DP=17619;EAS_AF=0.2093;AMR_AF=0.4265;AFR_AF=0.2284;EUR_AF=0.4742;SAS_AF=0.3333;AA=G|||;VT=SNP
4	23716720	rs7681475	A	G	100	PASS	AC=3748;AF=0.748403;AN=5008;NS=2504;DP=14708;EAS_AF=0.6548;AMR_AF=0.7594;AFR_AF=0.6528;EUR_AF=0.8728;SAS_AF=0.8384;AA=G|||;VT=SNP
4	23717026	rs7682582	G	A	100	PASS	AC=3747;AF=0.748203;AN=5008;NS=2504;DP=18250;EAS_AF=0.6548;AMR_AF=0.7594;AFR_AF=0.652;EUR_AF=0.8728;SAS_AF=0.8384;AA=G|||;VT=SNP
4	23717715	rs11936480	C	T	100	PASS	AC=1758;AF=0.351038;AN=5008;NS=2504;DP=13771;EAS_AF=0.4415;AMR_AF=0.2738;AFR_AF=0.2821;EUR_AF=0.3231;SAS_AF=0.4346;AA=C|||;VT=SNP
4	23717809	rs34521026	C	T	100	PASS	AC=269;AF=0.0537141;AN=5008;NS=2504;DP=14837;EAS_AF=0.002;AMR_AF=0.1902;AFR_AF=0.0106;EUR_AF=0.0765;SAS_AF=0.045;AA=C|||;VT=SNP
4	23718253	rs6824409	T	C	100	PASS	AC=3718;AF=0.742412;AN=5008;NS=2504;DP=15926;EAS_AF=0.6548;AMR_AF=0.755;AFR_AF=0.6324;EUR_AF=0.8728;SAS_AF=0.8384;AA=T|||;VT=SNP
4	23718350	rs28634726	A	C	100	PASS	AC=1594;AF=0.318291;AN=5008;NS=2504;DP=16193;EAS_AF=0.1974;AMR_AF=0.4265;AFR_AF=0.2269;EUR_AF=0.4742;SAS_AF=0.3292;AA=A|||;VT=SNP
4	23718409	rs6847904	G	A	100	PASS	AC=3882;AF=0.77516;AN=5008;NS=2504;DP=16593;EAS_AF=0.7361;AMR_AF=0.8069;AFR_AF=0.6528;EUR_AF=0.8777;SAS_AF=0.8528;AA=A|||;VT=SNP
4	23719003	rs10010697	G	A	100	PASS	AC=4236;AF=0.845847;AN=5008;NS=2504;DP=17228;EAS_AF=0.7351;AMR_AF=0.8444;AFR_AF=0.8669;EUR_AF=0.9165;SAS_AF=0.8599;AA=A|||;VT=SNP
4	23719039	rs10032678	A	T	100	PASS	AC=2192;AF=0.4377;AN=5008;NS=2504;DP=17322;EAS_AF=0.4454;AMR_AF=0.3429;AFR_AF=0.466;EUR_AF=0.3926;SAS_AF=0.5051;AA=A|||;VT=SNP
4	23719248	rs6854064	A	G	100	PASS	AC=2114;AF=0.422125;AN=5008;NS=2504;DP=16607;EAS_AF=0.4454;AMR_AF=0.3343;AFR_AF=0.407;EUR_AF=0.3986;SAS_AF=0.5051;AA=A|||;VT=SNP
4	23720121	rs7680293	T	C	100	PASS	AC=4241;AF=0.846845;AN=5008;NS=2504;DP=21251;EAS_AF=0.7371;AMR_AF=0.8444;AFR_AF=0.8691;EUR_AF=0.9165;SAS_AF=0.8599;AA=C|||;VT=SNP
4	23720261	rs28451942	C	A	100	PASS	AC=1800;AF=0.359425;AN=5008;NS=2504;DP=18513;EAS_AF=0.1994;AMR_AF=0.4496;AFR_AF=0.3328;EUR_AF=0.5129;SAS_AF=0.3384;AA=C|||;VT=SNP
4	23720462	rs871409	C	G	100	PASS	AC=2222;AF=0.44369;AN=5008;NS=2504;DP=18733;EAS_AF=0.4454;AMR_AF=0.3444;AFR_AF=0.4849;EUR_AF=0.3986;SAS_AF=0.5031;AA=C|||;VT=SNP
4	23720642	rs871410	A	G	100	PASS	AC=1957;AF=0.390775;AN=5008;NS=2504;DP=13817;EAS_AF=0.2917;AMR_AF=0.4957;AFR_AF=0.3396;EUR_AF=0.5179;SAS_AF=0.3569;AA=G|||;VT=SNP
4	23720825	rs1317528	T	A	100	PASS	AC=1805;AF=0.360423;AN=5008;NS=2504;DP=11423;EAS_AF=0.1984;AMR_AF=0.4496;AFR_AF=0.3374;EUR_AF=0.5119;SAS_AF=0.3395;AA=T|||;VT=SNP
4	23720961	rs2875252	A	C	100	PASS	AC=1811;AF=0.361621;AN=5008;NS=2504;DP=11781;EAS_AF=0.2004;AMR_AF=0.4524;AFR_AF=0.3389;EUR_AF=0.5119;SAS_AF=0.3395;AA=C|||;VT=SNP
4	23721068	rs28463187	G	T	100	PASS	AC=1958;AF=0.390974;AN=5008;NS=2504;DP=12904;EAS_AF=0.2927;AMR_AF=0.4971;AFR_AF=0.3396;EUR_AF=0.5169;SAS_AF=0.3569;AA=T|||;VT=SNP
4	23721126	rs28701895	T	C	100	PASS	AC=1959;AF=0.391174;AN=5008;NS=2504;DP=14105;EAS_AF=0.2917;AMR_AF=0.4971;AFR_AF=0.3411;EUR_AF=0.5169;SAS_AF=0.3569;AA=T|||;VT=SNP
4	23722081	rs73260449	C	T	100	PASS	AC=1780;AF=0.355431;AN=5008;NS=2504;DP=16131;EAS_AF=0.4395;AMR_AF=0.2795;AFR_AF=0.2655;EUR_AF=0.3549;SAS_AF=0.4448;AA=C|||;VT=SNP
4	23722089	rs7669176	G	A	100	PASS	AC=1803;AF=0.360024;AN=5008;NS=2504;DP=15921;EAS_AF=0.2917;AMR_AF=0.4827;AFR_AF=0.2625;EUR_AF=0.4871;SAS_AF=0.3446;AA=A|||;VT=SNP
4	23723119	rs2324075	T	C	100	PASS	AC=2961;AF=0.591254;AN=5008;NS=2504;DP=11475;EAS_AF=0.5883;AMR_AF=0.7608;AFR_AF=0.475;EUR_AF=0.7008;SAS_AF=0.5184;AA=C|||;VT=SNP
4	23723208	rs73260452	G	A	100	PASS	AC=313;AF=0.0625;AN=5008;NS=2504;DP=13609;EAS_AF=0.0466;AMR_AF=0.0418;AFR_AF=0.0915;EUR_AF=0.0507;SAS_AF=0.0665;AA=G|||;VT=SNP
4	23723218	rs73260453	C	T	100	PASS	AC=611;AF=0.122005;AN=5008;NS=2504;DP=13875;EAS_AF=0.2431;AMR_AF=0.0274;AFR_AF=0.0083;EUR_AF=0.0716;SAS_AF=0.2699;AA=c|||;VT=SNP
4	23723320	rs10000950	A	G	100	PASS	AC=1267;AF=0.252995;AN=5008;NS=2504;DP=15620;EAS_AF=0.3571;AMR_AF=0.1282;AFR_AF=0.2806;EUR_AF=0.1064;SAS_AF=0.3476;AA=G|||;VT=SNP
4	23723431	rs113807051	T	C	100	PASS	AC=122;AF=0.024361;AN=5008;NS=2504;DP=18389;EAS_AF=0.0079;AMR_AF=0.0072;AFR_AF=0.0303;EUR_AF=0.007;SAS_AF=0.0634;AA=T|||;VT=SNP
4	23724014	rs73260454	C	A	100	PASS	AC=1156;AF=0.230831;AN=5008;NS=2504;DP=15899;EAS_AF=0.3323;AMR_AF=0.1225;AFR_AF=0.1967;EUR_AF=0.1193;SAS_AF=0.364;AA=C|||;VT=SNP
4	23724215	rs17572286	G	A	100	PASS	AC=1876;AF=0.374601;AN=5008;NS=2504;DP=13786;EAS_AF=0.3254;AMR_AF=0.549;AFR_AF=0.2663;EUR_AF=0.4881;SAS_AF=0.3313;AA=G|||;VT=SNP
4	23724229	rs35631011	C	T	100	PASS	AC=1878;AF=0.375;AN=5008;NS=2504;DP=14017;EAS_AF=0.3254;AMR_AF=0.5504;AFR_AF=0.2663;EUR_AF=0.4891;SAS_AF=0.3313;AA=C|||;VT=SNP
4	23724255	rs4697414	C	T	100	PASS	AC=4564;AF=0.911342;AN=5008;NS=2504;DP=14264;EAS_AF=0.9683;AMR_AF=0.9193;AFR_AF=0.9251;EUR_AF=0.84;SAS_AF=0.9018;AA=T|||;VT=SNP
4	23724479	rs34558241	G	T	100	PASS	AC=1181;AF=0.235823;AN=5008;NS=2504;DP=14335;EAS_AF=0.3323;AMR_AF=0.1225;AFR_AF=0.2156;EUR_AF=0.1193;SAS_AF=0.364;AA=g|||;VT=SNP
4	23724491	rs34355462	G	A	100	PASS	AC=1181;AF=0.235823;AN=5008;NS=2504;DP=14425;EAS_AF=0.3323;AMR_AF=0.1225;AFR_AF=0.2156;EUR_AF=0.1193;SAS_AF=0.364;AA=G|||;VT=SNP
4	23724501	rs61797785	C	T	100	PASS	AC=221;AF=0.0441294;AN=5008;NS=2504;DP=14639;EAS_AF=0.0089;AMR_AF=0.0548;AFR_AF=0.031;EUR_AF=0.0795;SAS_AF=0.0542;AA=C|||;VT=SNP
4	23724518	rs34221784	A	C	100	PASS	AC=4110;AF=0.820687;AN=5008;NS=2504;DP=15343;EAS_AF=0.9673;AMR_AF=0.889;AFR_AF=0.6165;EUR_AF=0.84;SAS_AF=0.8773;AA=A|||;VT=SNP
4	23724605	rs34980382	A	T	100	PASS	AC=1132;AF=0.226038;AN=5008;NS=2504;DP=15235;EAS_AF=0.3333;AMR_AF=0.121;AFR_AF=0.1778;EUR_AF=0.1203;SAS_AF=0.364;AA=A|||;VT=SNP
4	23724637	rs61797786	G	T	100	PASS	AC=633;AF=0.126398;AN=5008;NS=2504;DP=15724;EAS_AF=0.0704;AMR_AF=0.1009;AFR_AF=0.1536;EUR_AF=0.1352;SAS_AF=0.1564;AA=G|||;VT=SNP
4	23724848	rs61797787	C	T	100	PASS	AC=221;AF=0.0441294;AN=5008;NS=2504;DP=16444;EAS_AF=0.0089;AMR_AF=0.0548;AFR_AF=0.031;EUR_AF=0.0795;SAS_AF=0.0542;AA=C|||;VT=SNP
4	23724894	rs59157015	G	A	100	PASS	AC=1250;AF=0.249601;AN=5008;NS=2504;DP=18179;EAS_AF=0.255;AMR_AF=0.4481;AFR_AF=0.1127;EUR_AF=0.3509;SAS_AF=0.184;AA=G|||;VT=SNP
4	23725016	rs139510961	T	G	100	PASS	AC=1182;AF=0.236022;AN=5008;NS=2504;DP=15893;EAS_AF=0.3333;AMR_AF=0.1225;AFR_AF=0.2148;EUR_AF=0.1203;SAS_AF=0.364;AA=t|||;VT=SNP
4	23725070	rs55945499	C	T	100	PASS	AC=1875;AF=0.374401;AN=5008;NS=2504;DP=15566;EAS_AF=0.3234;AMR_AF=0.549;AFR_AF=0.2678;EUR_AF=0.4881;SAS_AF=0.3303;AA=c|||;VT=SNP
4	23725107	rs151073351	G	C	100	PASS	AC=1186;AF=0.236821;AN=5008;NS=2504;DP=15168;EAS_AF=0.3333;AMR_AF=0.1225;AFR_AF=0.2133;EUR_AF=0.1252;SAS_AF=0.365;AA=g|||;VT=SNP
4	23727142	rs146161778	G	A	100	PASS	AC=1190;AF=0.23762;AN=5008;NS=2504;DP=16608;EAS_AF=0.3343;AMR_AF=0.1282;AFR_AF=0.2118;EUR_AF=0.1252;SAS_AF=0.3661;AA=g|||;VT=SNP
4	23727688	rs28878537	C	T	100	PASS	AC=933;AF=0.186302;AN=5008;NS=2504;DP=18020;EAS_AF=0.0714;AMR_AF=0.1196;AFR_AF=0.351;EUR_AF=0.1352;SAS_AF=0.182;AA=c|||;VT=SNP
4	23729031	rs13145561	C	T	100	PASS	AC=1202;AF=0.240016;AN=5008;NS=2504;DP=16868;EAS_AF=0.3383;AMR_AF=0.1254;AFR_AF=0.2126;EUR_AF=0.1243;SAS_AF=0.3763;AA=N|||;VT=SNP
4	23729049	rs138726233	G	A	100	PASS	AC=175;AF=0.0349441;AN=5008;NS=2504;DP=16990;EAS_AF=0.0853;AMR_AF=0.0533;AFR_AF=0.0015;EUR_AF=0.0229;SAS_AF=0.0276;AA=g|||;VT=SNP
4	23729555	rs11728613	C	T	100	PASS	AC=1202;AF=0.240016;AN=5008;NS=2504;DP=13020;EAS_AF=0.3383;AMR_AF=0.1254;AFR_AF=0.2126;EUR_AF=0.1243;SAS_AF=0.3763;AA=C|||;VT=SNP
4	23729566	rs11736863	A	G	100	PASS	AC=4469;AF=0.892372;AN=5008;NS=2504;DP=12322;EAS_AF=0.9514;AMR_AF=0.9135;AFR_AF=0.8918;EUR_AF=0.835;SAS_AF=0.8763;AA=G|||;VT=SNP
4	23729825	rs61797801	C	T	100	PASS	AC=222;AF=0.0443291;AN=5008;NS=2504;DP=17235;EAS_AF=0.0109;AMR_AF=0.0562;AFR_AF=0.028;EUR_AF=0.0815;SAS_AF=0.0542;AA=C|||;VT=SNP
4	23729862	rs13101374	G	A	100	PASS	AC=1238;AF=0.247204;AN=5008;NS=2504;DP=16561;EAS_AF=0.247;AMR_AF=0.4481;AFR_AF=0.1203;EUR_AF=0.3489;SAS_AF=0.1718;AA=G|||;VT=SNP
4	23730222	rs61797802	T	C	100	PASS	AC=189;AF=0.0377396;AN=5008;NS=2504;DP=20082;EAS_AF=0.0109;AMR_AF=0.0504;AFR_AF=0.0061;EUR_AF=0.0815;SAS_AF=0.0542;AA=T|||;VT=SNP
4	23730247	rs28574960	A	G	100	PASS	AC=222;AF=0.0443291;AN=5008;NS=2504;DP=19679;EAS_AF=0.0109;AMR_AF=0.0562;AFR_AF=0.028;EUR_AF=0.0815;SAS_AF=0.0542;AA=A|||;VT=SNP
4	23730660	rs28587638	T	C	100	PASS	AC=937;AF=0.187101;AN=5008;NS=2504;DP=19405;EAS_AF=0.0724;AMR_AF=0.1196;AFR_AF=0.351;EUR_AF=0.1372;SAS_AF=0.183;AA=C|||;VT=SNP
4	23731951	rs28718041	C	T	100	PASS	AC=560;AF=0.111821;AN=5008;NS=2504;DP=18790;EAS_AF=0.0109;AMR_AF=0.0764;AFR_AF=0.2564;EUR_AF=0.0795;SAS_AF=0.0787;AA=C|||;VT=SNP
4	23732218	rs10517023	C	A	100	PASS	AC=3327;AF=0.664337;AN=5008;NS=2504;DP=18657;EAS_AF=0.631;AMR_AF=0.7925;AFR_AF=0.7073;EUR_AF=0.7078;SAS_AF=0.5051;AA=A|||;VT=SNP
4	23732837	rs9999768	A	T	100	PASS	AC=933;AF=0.186302;AN=5008;NS=2504;DP=17634;EAS_AF=0.0724;AMR_AF=0.1196;AFR_AF=0.351;EUR_AF=0.1352;SAS_AF=0.181;AA=A|||;VT=SNP
4	23732990	rs1491391	T	G	100	PASS	AC=1973;AF=0.39397;AN=5008;NS=2504;DP=17381;EAS_AF=0.3006;AMR_AF=0.3026;AFR_AF=0.5862;EUR_AF=0.3588;SAS_AF=0.3313;AA=G|||;VT=SNP
4	23733217	rs1491390	G	C	100	PASS	AC=1109;AF=0.221446;AN=5008;NS=2504;DP=17357;EAS_AF=0.247;AMR_AF=0.4337;AFR_AF=0.0613;EUR_AF=0.3111;SAS_AF=0.1687;AA=G|||;VT=SNP
4	23733594	rs16874049	C	T	100	PASS	AC=795;AF=0.158746;AN=5008;NS=2504;DP=19359;EAS_AF=0.2073;AMR_AF=0.1671;AFR_AF=0.0832;EUR_AF=0.2237;SAS_AF=0.138;AA=C|||;VT=SNP
4	23734161	rs61797804	G	T	100	PASS	AC=220;AF=0.0439297;AN=5008;NS=2504;DP=19111;EAS_AF=0.0109;AMR_AF=0.0562;AFR_AF=0.028;EUR_AF=0.0795;SAS_AF=0.0542;AA=G|||;VT=SNP
4	23734403	rs4697415	C	T	100	PASS	AC=1236;AF=0.246805;AN=5008;NS=2504;DP=20724;EAS_AF=0.246;AMR_AF=0.4481;AFR_AF=0.1203;EUR_AF=0.3479;SAS_AF=0.1718;AA=T|||;VT=SNP
4	23734719	rs1491389	G	A	100	PASS	AC=2321;AF=0.463458;AN=5008;NS=2504;DP=20844;EAS_AF=0.4048;AMR_AF=0.5692;AFR_AF=0.5961;EUR_AF=0.4085;SAS_AF=0.3262;AA=A|||;VT=SNP
4	23734870	rs1491388	C	T	100	PASS	AC=1237;AF=0.247005;AN=5008;NS=2504;DP=16302;EAS_AF=0.246;AMR_AF=0.4481;AFR_AF=0.121;EUR_AF=0.3479;SAS_AF=0.1718;AA=C|||;VT=SNP
4	23735026	rs1844814	A	T	100	PASS	AC=1237;AF=0.247005;AN=5008;NS=2504;DP=16863;EAS_AF=0.246;AMR_AF=0.4467;AFR_AF=0.121;EUR_AF=0.3489;SAS_AF=0.1718;AA=A|||;VT=SNP
4	23735127	rs28419460	T	G	100	PASS	AC=223;AF=0.0445288;AN=5008;NS=2504;DP=17538;EAS_AF=0.0109;AMR_AF=0.0562;AFR_AF=0.028;EUR_AF=0.0825;SAS_AF=0.0542;AA=T|||;VT=SNP
4	23735280	rs28529375	A	G	100	PASS	AC=223;AF=0.0445288;AN=5008;NS=2504;DP=16546;EAS_AF=0.0109;AMR_AF=0.0562;AFR_AF=0.028;EUR_AF=0.0825;SAS_AF=0.0542;AA=A|||;VT=SNP
4	23735652	rs28560006	A	G	100	PASS	AC=224;AF=0.0447284;AN=5008;NS=2504;DP=18162;EAS_AF=0.0109;AMR_AF=0.0562;AFR_AF=0.0287;EUR_AF=0.0825;SAS_AF=0.0542;AA=A|||;VT=SNP
4	23735820	rs28627594	G	A	100	PASS	AC=224;AF=0.0447284;AN=5008;NS=2504;DP=18773;EAS_AF=0.0109;AMR_AF=0.0562;AFR_AF=0.0287;EUR_AF=0.0825;SAS_AF=0.0542;AA=G|||;VT=SNP
4	23736129	rs16874051	G	A	100	PASS	AC=839;AF=0.167532;AN=5008;NS=2504;DP=19719;EAS_AF=0.2272;AMR_AF=0.1614;AFR_AF=0.1104;EUR_AF=0.2058;SAS_AF=0.1483;AA=G|||;VT=SNP
4	23736348	rs1352802	A	G	100	PASS	AC=1261;AF=0.251797;AN=5008;NS=2504;DP=20422;EAS_AF=0.246;AMR_AF=0.4496;AFR_AF=0.1377;EUR_AF=0.3489;SAS_AF=0.1718;AA=A|||;VT=SNP
4	23736523	rs16874052	A	G	100	PASS	AC=371;AF=0.0740815;AN=5008;NS=2504;DP=18977;EAS_AF=0.0615;AMR_AF=0.0432;AFR_AF=0.0938;EUR_AF=0.0557;SAS_AF=0.1012;AA=A|||;VT=SNP
4	23736573	rs13107733	A	G	100	PASS	AC=1169;AF=0.233427;AN=5008;NS=2504;DP=17927;EAS_AF=0.3403;AMR_AF=0.1239;AFR_AF=0.1861;EUR_AF=0.1252;SAS_AF=0.3763;AA=A|||;VT=SNP
4	23737436	rs28376996	G	A	100	PASS	AC=224;AF=0.0447284;AN=5008;NS=2504;DP=14412;EAS_AF=0.0109;AMR_AF=0.0562;AFR_AF=0.0287;EUR_AF=0.0825;SAS_AF=0.0542;AA=G|||;VT=SNP
4	23737528	rs28513982	T	C	100	PASS	AC=349;AF=0.0696885;AN=5008;NS=2504;DP=16062;EAS_AF=0.0873;AMR_AF=0.098;AFR_AF=0.0295;EUR_AF=0.0835;SAS_AF=0.0716;AA=T|||;VT=SNP
4	23737782	rs16874055	T	C	100	PASS	AC=792;AF=0.158147;AN=5008;NS=2504;DP=15779;EAS_AF=0.2054;AMR_AF=0.1671;AFR_AF=0.0832;EUR_AF=0.2217;SAS_AF=0.1391;AA=T|||;VT=SNP
4	23737797	rs13120568	A	G	100	PASS	AC=1983;AF=0.395966;AN=5008;NS=2504;DP=15711;EAS_AF=0.5565;AMR_AF=0.2896;AFR_AF=0.2761;EUR_AF=0.3469;SAS_AF=0.5184;AA=A|||;VT=SNP
4	23737865	rs16874060	A	G	100	PASS	AC=369;AF=0.0736821;AN=5008;NS=2504;DP=16789;EAS_AF=0.0615;AMR_AF=0.0432;AFR_AF=0.0923;EUR_AF=0.0557;SAS_AF=0.1012;AA=A|||;VT=SNP
4	23738300	rs28728084	G	A	100	PASS	AC=350;AF=0.0698882;AN=5008;NS=2504;DP=18100;EAS_AF=0.0873;AMR_AF=0.098;AFR_AF=0.0303;EUR_AF=0.0835;SAS_AF=0.0716;AA=A|||;VT=SNP
4	23738906	rs7656180	T	C	100	PASS	AC=1192;AF=0.238019;AN=5008;NS=2504;DP=18391;EAS_AF=0.2331;AMR_AF=0.4452;AFR_AF=0.1339;EUR_AF=0.3062;SAS_AF=0.1667;AA=T|||;VT=SNP
4	23739047	rs7678279	A	T	100	PASS	AC=1196;AF=0.238818;AN=5008;NS=2504;DP=17884;EAS_AF=0.2371;AMR_AF=0.4452;AFR_AF=0.1339;EUR_AF=0.3062;SAS_AF=0.1667;AA=A|||;VT=SNP
4	23739319	rs1388330	C	A	100	PASS	AC=1189;AF=0.23742;AN=5008;NS=2504;DP=20106;EAS_AF=0.3492;AMR_AF=0.1225;AFR_AF=0.1936;EUR_AF=0.1252;SAS_AF=0.3783;AA=C|||;VT=SNP
4	23739736	rs1027228	A	G	100	PASS	AC=3977;AF=0.794129;AN=5008;NS=2504;DP=22157;EAS_AF=0.9613;AMR_AF=0.8401;AFR_AF=0.6498;EUR_AF=0.7594;SAS_AF=0.82;AA=G|||;VT=SNP
4	23739796	rs1565537	A	G	100	PASS	AC=1177;AF=0.235024;AN=5008;NS=2504;DP=22701;EAS_AF=0.3393;AMR_AF=0.1225;AFR_AF=0.1936;EUR_AF=0.1252;SAS_AF=0.3763;AA=A|||;VT=SNP
4	23741583	rs73260455	G	A	100	PASS	AC=368;AF=0.0734824;AN=5008;NS=2504;DP=17999;EAS_AF=0.0635;AMR_AF=0.0432;AFR_AF=0.0923;EUR_AF=0.0616;SAS_AF=0.092;AA=G|||;VT=SNP
4	23741674	rs115387355	G	A	100	PASS	AC=205;AF=0.0409345;AN=5008;NS=2504;DP=17836;EAS_AF=0.002;AMR_AF=0.1729;AFR_AF=0.0083;EUR_AF=0.0467;SAS_AF=0.0256;AA=G|||;VT=SNP
4	23742679	rs12498774	G	A	100	PASS	AC=1193;AF=0.238219;AN=5008;NS=2504;DP=19903;EAS_AF=0.2371;AMR_AF=0.4452;AFR_AF=0.1316;EUR_AF=0.3062;SAS_AF=0.1667;AA=G|||;VT=SNP
4	23742935	rs12506378	A	G	100	PASS	AC=1197;AF=0.239018;AN=5008;NS=2504;DP=19191;EAS_AF=0.2411;AMR_AF=0.4452;AFR_AF=0.1316;EUR_AF=0.3062;SAS_AF=0.1667;AA=A|||;VT=SNP
4	23743016	rs13105801	A	C	100	PASS	AC=606;AF=0.121006;AN=5008;NS=2504;DP=19951;EAS_AF=0.2063;AMR_AF=0.0288;AFR_AF=0.0053;EUR_AF=0.0775;SAS_AF=0.2996;AA=A|||;VT=SNP
4	23743023	rs13133595	T	C	100	PASS	AC=1189;AF=0.23742;AN=5008;NS=2504;DP=19769;EAS_AF=0.3492;AMR_AF=0.1225;AFR_AF=0.1936;EUR_AF=0.1252;SAS_AF=0.3783;AA=T|||;VT=SNP
4	23743029	rs13106401	G	A	100	PASS	AC=1189;AF=0.23742;AN=5008;NS=2504;DP=19661;EAS_AF=0.3492;AMR_AF=0.1225;AFR_AF=0.1936;EUR_AF=0.1252;SAS_AF=0.3783;AA=G|||;VT=SNP
4	23743450	rs16874072	T	C	100	PASS	AC=378;AF=0.0754792;AN=5008;NS=2504;DP=21344;EAS_AF=0.0635;AMR_AF=0.0432;AFR_AF=0.0923;EUR_AF=0.0616;SAS_AF=0.1022;AA=T|||;VT=SNP
4	23743838	rs73260456	G	A	100	PASS	AC=379;AF=0.0756789;AN=5008;NS=2504;DP=21052;EAS_AF=0.0635;AMR_AF=0.0432;AFR_AF=0.093;EUR_AF=0.0616;SAS_AF=0.1022;AA=G|||;VT=SNP
4	23743962	rs16874073	T	C	100	PASS	AC=377;AF=0.0752796;AN=5008;NS=2504;DP=19560;EAS_AF=0.0635;AMR_AF=0.0432;AFR_AF=0.0923;EUR_AF=0.0606;SAS_AF=0.1022;AA=T|||;VT=SNP
4	23744268	rs963209	C	T	100	PASS	AC=793;AF=0.158347;AN=5008;NS=2504;DP=18261;EAS_AF=0.2034;AMR_AF=0.1671;AFR_AF=0.0847;EUR_AF=0.2237;SAS_AF=0.138;AA=C|||;VT=SNP
4	23745790	rs1491385	A	G	100	PASS	AC=4560;AF=0.910543;AN=5008;NS=2504;DP=17587;EAS_AF=0.9722;AMR_AF=0.9164;AFR_AF=0.9236;EUR_AF=0.839;SAS_AF=0.8988;AA=G|||;VT=SNP
4	23746304	rs2201071	G	A	100	PASS	AC=2025;AF=0.404353;AN=5008;NS=2504;DP=21500;EAS_AF=0.5942;AMR_AF=0.2896;AFR_AF=0.2784;EUR_AF=0.3489;SAS_AF=0.5174;AA=G|||;VT=SNP
4	23746420	rs73260458	C	T	100	PASS	AC=368;AF=0.0734824;AN=5008;NS=2504;DP=20458;EAS_AF=0.0635;AMR_AF=0.0432;AFR_AF=0.0923;EUR_AF=0.0616;SAS_AF=0.092;AA=C|||;VT=SNP
4	23746582	rs13142156	C	T	100	PASS	AC=1153;AF=0.230232;AN=5008;NS=2504;DP=20673;EAS_AF=0.1994;AMR_AF=0.4452;AFR_AF=0.1316;EUR_AF=0.3052;SAS_AF=0.1656;AA=C|||;VT=SNP
4	23746704	rs1491384	A	G	100	PASS	AC=2044;AF=0.408147;AN=5008;NS=2504;DP=20065;EAS_AF=0.5942;AMR_AF=0.2939;AFR_AF=0.2791;EUR_AF=0.3579;SAS_AF=0.5235;AA=A|||;VT=SNP
4	23746931	rs1491383	C	T	100	PASS	AC=797;AF=0.159145;AN=5008;NS=2504;DP=18416;EAS_AF=0.2063;AMR_AF=0.1671;AFR_AF=0.0847;EUR_AF=0.2247;SAS_AF=0.138;AA=C|||;VT=SNP
4	23747053	rs12512770	G	A	100	PASS	AC=1153;AF=0.230232;AN=5008;NS=2504;DP=19733;EAS_AF=0.1994;AMR_AF=0.4452;AFR_AF=0.1316;EUR_AF=0.3052;SAS_AF=0.1656;AA=G|||;VT=SNP
4	23747277	rs6832043	T	C	100	PASS	AC=797;AF=0.159145;AN=5008;NS=2504;DP=20238;EAS_AF=0.2063;AMR_AF=0.1671;AFR_AF=0.0847;EUR_AF=0.2247;SAS_AF=0.138;AA=T|||;VT=SNP
4	23747377	rs55944055	A	G	100	PASS	AC=378;AF=0.0754792;AN=5008;NS=2504;DP=17884;EAS_AF=0.0635;AMR_AF=0.0432;AFR_AF=0.0923;EUR_AF=0.0616;SAS_AF=0.1022;AA=A|||;VT=SNP
4	23747403	rs113379247	C	T	100	PASS	AC=53;AF=0.0105831;AN=5008;NS=2504;DP=18732;EAS_AF=0.006;AMR_AF=0.0086;AFR_AF=0.0023;EUR_AF=0.0199;SAS_AF=0.0184;AA=C|||;VT=SNP
4	23747576	rs6855480	C	T	100	PASS	AC=797;AF=0.159145;AN=5008;NS=2504;DP=20211;EAS_AF=0.2063;AMR_AF=0.1671;AFR_AF=0.0847;EUR_AF=0.2247;SAS_AF=0.138;AA=C|||;VT=SNP
4	23747580	rs6855327	A	C	100	PASS	AC=797;AF=0.159145;AN=5008;NS=2504;DP=20204;EAS_AF=0.2063;AMR_AF=0.1671;AFR_AF=0.0847;EUR_AF=0.2247;SAS_AF=0.138;AA=A|||;VT=SNP
4	23748192	rs28519506	G	C	100	PASS	AC=221;AF=0.0441294;AN=5008;NS=2504;DP=19696;EAS_AF=0.0109;AMR_AF=0.0562;AFR_AF=0.0287;EUR_AF=0.0795;SAS_AF=0.0542;AA=G|||;VT=SNP
4	23748630	rs12498751	G	A	100	PASS	AC=425;AF=0.0848642;AN=5008;NS=2504;DP=17967;EAS_AF=0.0278;AMR_AF=0.0836;AFR_AF=0.059;EUR_AF=0.161;SAS_AF=0.1012;AA=A|||;VT=SNP
4	23749077	rs7662686	A	G	100	PASS	AC=4564;AF=0.911342;AN=5008;NS=2504;DP=19493;EAS_AF=0.9722;AMR_AF=0.9164;AFR_AF=0.9266;EUR_AF=0.839;SAS_AF=0.8988;AA=G|||;VT=SNP
4	23749304	rs35120012	T	G	100	PASS	AC=1198;AF=0.239217;AN=5008;NS=2504;DP=17982;EAS_AF=0.2411;AMR_AF=0.4467;AFR_AF=0.1316;EUR_AF=0.3062;SAS_AF=0.1667;AA=T|||;VT=SNP
4	23752887	rs1542743	C	A	100	PASS	AC=1289;AF=0.257388;AN=5008;NS=2504;DP=17515;EAS_AF=0.2649;AMR_AF=0.4467;AFR_AF=0.1619;EUR_AF=0.3101;SAS_AF=0.1902;AA=A|||;VT=SNP
4	23752930	rs16874080	A	G	100	PASS	AC=801;AF=0.159944;AN=5008;NS=2504;DP=17514;EAS_AF=0.2103;AMR_AF=0.1671;AFR_AF=0.0847;EUR_AF=0.2237;SAS_AF=0.1391;AA=A|||;VT=SNP
4	23753053	rs7689064	A	C	100	PASS	AC=424;AF=0.0846645;AN=5008;NS=2504;DP=17374;EAS_AF=0.0278;AMR_AF=0.0821;AFR_AF=0.059;EUR_AF=0.161;SAS_AF=0.1012;AA=A|||;VT=SNP
4	23753262	rs10938958	T	G	100	PASS	AC=1289;AF=0.257388;AN=5008;NS=2504;DP=17517;EAS_AF=0.2649;AMR_AF=0.4467;AFR_AF=0.1619;EUR_AF=0.3101;SAS_AF=0.1902;AA=G|||;VT=SNP
4	23753399	rs10938959	G	T	100	PASS	AC=1290;AF=0.257588;AN=5008;NS=2504;DP=19465;EAS_AF=0.2649;AMR_AF=0.4467;AFR_AF=0.1619;EUR_AF=0.3111;SAS_AF=0.1902;AA=G|||;VT=SNP
4	23753637	rs10938960	G	A	100	PASS	AC=1279;AF=0.255391;AN=5008;NS=2504;DP=18779;EAS_AF=0.2649;AMR_AF=0.4467;AFR_AF=0.1619;EUR_AF=0.3101;SAS_AF=0.18;AA=A|||;VT=SNP
4	23754316	rs17573320	T	A	100	PASS	AC=215;AF=0.0429313;AN=5008;NS=2504;DP=20110;EAS_AF=0.002;AMR_AF=0.1729;AFR_AF=0.0091;EUR_AF=0.0497;SAS_AF=0.0317;AA=T|||;VT=SNP
4	23754773	rs1491381	A	G	100	PASS	AC=4537;AF=0.90595;AN=5008;NS=2504;DP=19380;EAS_AF=0.9722;AMR_AF=0.9164;AFR_AF=0.907;EUR_AF=0.838;SAS_AF=0.8988;AA=G|||;VT=SNP
4	23754864	rs12641370	G	C	100	PASS	AC=1392;AF=0.277955;AN=5008;NS=2504;DP=16785;EAS_AF=0.3482;AMR_AF=0.183;AFR_AF=0.2171;EUR_AF=0.2048;SAS_AF=0.4305;AA=G|||;VT=SNP
4	23755141	rs10805248	G	A	100	PASS	AC=4555;AF=0.909545;AN=5008;NS=2504;DP=19401;EAS_AF=0.9732;AMR_AF=0.9164;AFR_AF=0.9198;EUR_AF=0.838;SAS_AF=0.8988;AA=A|||;VT=SNP
4	23755258	rs1491380	A	G	100	PASS	AC=1868;AF=0.373003;AN=5008;NS=2504;DP=18585;EAS_AF=0.3056;AMR_AF=0.2911;AFR_AF=0.469;EUR_AF=0.4066;SAS_AF=0.3364;AA=A|||;VT=SNP
4	23756075	rs16874089	C	T	100	PASS	AC=208;AF=0.0415335;AN=5008;NS=2504;DP=15157;EAS_AF=0.0099;AMR_AF=0.0144;AFR_AF=0.1097;EUR_AF=0.0378;SAS_AF=0.0051;AA=T|||;VT=SNP
4	23756096	rs16874090	T	C	100	PASS	AC=1049;AF=0.209465;AN=5008;NS=2504;DP=15423;EAS_AF=0.2629;AMR_AF=0.1974;AFR_AF=0.1014;EUR_AF=0.2853;SAS_AF=0.2311;AA=T|||;VT=SNP
4	23756180	rs967203	G	A	100	PASS	AC=1179;AF=0.235423;AN=5008;NS=2504;DP=14406;EAS_AF=0.3413;AMR_AF=0.1268;AFR_AF=0.1906;EUR_AF=0.1252;SAS_AF=0.3773;AA=G|||;VT=SNP
4	23756751	rs16874096	A	G	100	PASS	AC=375;AF=0.0748802;AN=5008;NS=2504;DP=18697;EAS_AF=0.126;AMR_AF=0.0072;AFR_AF=0.0038;EUR_AF=0.0318;SAS_AF=0.2106;AA=A|||;VT=SNP
4	23756834	rs10003201	G	C	100	PASS	AC=4536;AF=0.905751;AN=5008;NS=2504;DP=6415;EAS_AF=0.9732;AMR_AF=0.9135;AFR_AF=0.9085;EUR_AF=0.837;SAS_AF=0.8978;AA=C|||;VT=SNP
4	23757245	rs1159937	C	T	100	PASS	AC=3863;AF=0.771366;AN=5008;NS=2504;DP=17184;EAS_AF=0.9345;AMR_AF=0.8588;AFR_AF=0.5386;EUR_AF=0.7833;SAS_AF=0.8436;AA=C|||;VT=SNP
4	23757308	rs967140	A	C	100	PASS	AC=420;AF=0.0838658;AN=5008;NS=2504;DP=17320;EAS_AF=0.0268;AMR_AF=0.0821;AFR_AF=0.0605;EUR_AF=0.159;SAS_AF=0.0982;AA=A|||;VT=SNP
4	23757800	rs13138252	G	A	100	PASS	AC=2142;AF=0.427716;AN=5008;NS=2504;DP=20505;EAS_AF=0.5565;AMR_AF=0.5058;AFR_AF=0.2179;EUR_AF=0.4165;SAS_AF=0.5348;AA=G|||;VT=SNP
4	23758021	rs73243606	C	G	100	PASS	AC=197;AF=0.0393371;AN=5008;NS=2504;DP=19295;EAS_AF=0.0377;AMR_AF=0.0202;AFR_AF=0.0023;EUR_AF=0.0537;SAS_AF=0.09;AA=C|||;VT=SNP
4	23758258	rs10938961	A	C	100	PASS	AC=2207;AF=0.440695;AN=5008;NS=2504;DP=19247;EAS_AF=0.5942;AMR_AF=0.5072;AFR_AF=0.2239;EUR_AF=0.4155;SAS_AF=0.5542;AA=A|||;VT=SNP
4	23758662	rs73243607	C	T	100	PASS	AC=192;AF=0.0383387;AN=5008;NS=2504;DP=17571;EAS_AF=0.0377;AMR_AF=0.0202;AFR_AF=0.0098;EUR_AF=0.0537;SAS_AF=0.0746;AA=C|||;VT=SNP
4	23759262	rs974083	G	A	100	PASS	AC=3303;AF=0.659545;AN=5008;NS=2504;DP=17314;EAS_AF=0.7292;AMR_AF=0.6758;AFR_AF=0.6021;EUR_AF=0.6093;SAS_AF=0.7055;AA=A|||;VT=SNP
4	23759328	rs13122003	T	C	100	PASS	AC=2195;AF=0.438299;AN=5008;NS=2504;DP=17659;EAS_AF=0.5823;AMR_AF=0.5101;AFR_AF=0.2209;EUR_AF=0.4145;SAS_AF=0.5573;AA=T|||;VT=SNP
4	23759694	rs4697417	G	A	100	PASS	AC=2175;AF=0.434305;AN=5008;NS=2504;DP=18849;EAS_AF=0.5823;AMR_AF=0.513;AFR_AF=0.2171;EUR_AF=0.4145;SAS_AF=0.5399;AA=G|||;VT=SNP
4	23759713	rs4697418	T	C	100	PASS	AC=2315;AF=0.46226;AN=5008;NS=2504;DP=19235;EAS_AF=0.6696;AMR_AF=0.5476;AFR_AF=0.2231;EUR_AF=0.4155;SAS_AF=0.5593;AA=C|||;VT=SNP
4	23759757	rs1491379	T	C	100	PASS	AC=1171;AF=0.233826;AN=5008;NS=2504;DP=19683;EAS_AF=0.1468;AMR_AF=0.1729;AFR_AF=0.413;EUR_AF=0.1948;SAS_AF=0.1646;AA=C|||;VT=SNP
4	23759778	rs73243608	G	C	100	PASS	AC=197;AF=0.0393371;AN=5008;NS=2504;DP=19391;EAS_AF=0.0377;AMR_AF=0.0202;AFR_AF=0.0023;EUR_AF=0.0537;SAS_AF=0.09;AA=G|||;VT=SNP
4	23760199	rs11734001	T	C	100	PASS	AC=2792;AF=0.557508;AN=5008;NS=2504;DP=15510;EAS_AF=0.7143;AMR_AF=0.5908;AFR_AF=0.4198;EUR_AF=0.4692;SAS_AF=0.6493;AA=C|||;VT=SNP
4	23760299	rs6811168	G	A	100	PASS	AC=863;AF=0.172324;AN=5008;NS=2504;DP=12946;EAS_AF=0.1091;AMR_AF=0.134;AFR_AF=0.3646;EUR_AF=0.1074;SAS_AF=0.0716;AA=G|||;VT=SNP
4	23761005	rs28642308	C	T	100	PASS	AC=2455;AF=0.490216;AN=5008;NS=2504;DP=21760;EAS_AF=0.3671;AMR_AF=0.4553;AFR_AF=0.6422;EUR_AF=0.5368;SAS_AF=0.3885;AA=T|||;VT=SNP
4	23761108	rs28367398	T	G	100	PASS	AC=1259;AF=0.251398;AN=5008;NS=2504;DP=21656;EAS_AF=0.2252;AMR_AF=0.2867;AFR_AF=0.205;EUR_AF=0.337;SAS_AF=0.228;AA=T|||;VT=SNP
4	23761719	rs13435356	C	T	100	PASS	AC=1923;AF=0.383986;AN=5008;NS=2504;DP=19707;EAS_AF=0.3829;AMR_AF=0.379;AFR_AF=0.3162;EUR_AF=0.4811;SAS_AF=0.3804;AA=T|||;VT=SNP
4	23762081	rs28854854	A	C	100	PASS	AC=1888;AF=0.376997;AN=5008;NS=2504;DP=21294;EAS_AF=0.3899;AMR_AF=0.3761;AFR_AF=0.2738;EUR_AF=0.4811;SAS_AF=0.3967;AA=C|||;VT=SNP
4	23762136	rs28859949	G	A	100	PASS	AC=1879;AF=0.3752;AN=5008;NS=2504;DP=20966;EAS_AF=0.3829;AMR_AF=0.3761;AFR_AF=0.2738;EUR_AF=0.4801;SAS_AF=0.3957;AA=G|||;VT=SNP
4	23762954	rs56047960	G	A	100	PASS	AC=833;AF=0.166334;AN=5008;NS=2504;DP=22337;EAS_AF=0.1984;AMR_AF=0.1744;AFR_AF=0.1165;EUR_AF=0.2217;SAS_AF=0.138;AA=G|||;VT=SNP
4	23763027	rs55792115	C	A	100	PASS	AC=1767;AF=0.352835;AN=5008;NS=2504;DP=23712;EAS_AF=0.3819;AMR_AF=0.3617;AFR_AF=0.2224;EUR_AF=0.4394;SAS_AF=0.4039;AA=C|||;VT=SNP
4	23763034	rs13434711	A	G	100	PASS	AC=2350;AF=0.469249;AN=5008;NS=2504;DP=24014;EAS_AF=0.5119;AMR_AF=0.3905;AFR_AF=0.3306;EUR_AF=0.505;SAS_AF=0.6319;AA=G|||;VT=SNP
4	23763773	rs10002732	A	G	100	PASS	AC=1596;AF=0.31869;AN=5008;NS=2504;DP=19362;EAS_AF=0.3512;AMR_AF=0.3357;AFR_AF=0.2632;EUR_AF=0.3678;SAS_AF=0.2975;AA=G|||;VT=SNP
4	23764073	rs78674864	C	T	100	PASS	AC=208;AF=0.0415335;AN=5008;NS=2504;DP=20082;EAS_AF=0.0308;AMR_AF=0.0216;AFR_AF=0.053;EUR_AF=0.0487;SAS_AF=0.044;AA=c|||;VT=SNP
4	23764569	rs79610022	G	C	100	PASS	AC=235;AF=0.0469249;AN=5008;NS=2504;DP=19359;EAS_AF=0.0397;AMR_AF=0.0216;AFR_AF=0.0651;EUR_AF=0.0487;SAS_AF=0.046;AA=C|||;VT=SNP
4	23764986	rs78605654	A	C	100	PASS	AC=230;AF=0.0459265;AN=5008;NS=2504;DP=16750;EAS_AF=0.0387;AMR_AF=0.0216;AFR_AF=0.0537;EUR_AF=0.0487;SAS_AF=0.0573;AA=a|||;VT=SNP
4	23765472	rs16874120	C	T	100	PASS	AC=1110;AF=0.221645;AN=5008;NS=2504;DP=16177;EAS_AF=0.2292;AMR_AF=0.2695;AFR_AF=0.1362;EUR_AF=0.3091;SAS_AF=0.2055;AA=C|||;VT=SNP
4	23765739	rs61797822	C	T	100	PASS	AC=278;AF=0.0555112;AN=5008;NS=2504;DP=10108;EAS_AF=0.0496;AMR_AF=0.0605;AFR_AF=0.0227;EUR_AF=0.1004;SAS_AF=0.0562;AA=c|||;VT=SNP
4	23765923	rs6448223	C	T	100	PASS	AC=1781;AF=0.355631;AN=5008;NS=2504;DP=13389;EAS_AF=0.4583;AMR_AF=0.5;AFR_AF=0.2126;EUR_AF=0.3867;SAS_AF=0.3088;AA=C|||;VT=SNP
4	23766167	rs113910469	G	C	100	PASS	AC=230;AF=0.0459265;AN=5008;NS=2504;DP=16819;EAS_AF=0.1091;AMR_AF=0.0115;AFR_AF=0.003;EUR_AF=0.0328;SAS_AF=0.0767;AA=G|||;VT=SNP
4	23767480	rs16874121	A	C	100	PASS	AC=954;AF=0.190495;AN=5008;NS=2504;DP=19132;EAS_AF=0.2014;AMR_AF=0.1902;AFR_AF=0.1611;EUR_AF=0.2654;SAS_AF=0.1421;AA=A|||;VT=SNP
4	23767560	rs115830014	C	T	100	PASS	AC=175;AF=0.0349441;AN=5008;NS=2504;DP=18366;EAS_AF=0.0377;AMR_AF=0.0187;AFR_AF=0.0008;EUR_AF=0.0547;SAS_AF=0.0695;AA=C|||;VT=SNP
4	23767829	rs74989273	T	A	100	PASS	AC=195;AF=0.0389377;AN=5008;NS=2504;DP=19254;EAS_AF=0.0377;AMR_AF=0.0187;AFR_AF=0.0008;EUR_AF=0.0547;SAS_AF=0.09;AA=T|||;VT=SNP
4	23768305	rs10033353	T	G	100	PASS	AC=3811;AF=0.760982;AN=5008;NS=2504;DP=17122;EAS_AF=0.7907;AMR_AF=0.7219;AFR_AF=0.8389;EUR_AF=0.6581;SAS_AF=0.7587;AA=G|||;VT=SNP
4	23768388	rs74631457	G	A	100	PASS	AC=194;AF=0.038738;AN=5008;NS=2504;DP=17230;EAS_AF=0.0377;AMR_AF=0.0187;AFR_AF=0.0008;EUR_AF=0.0547;SAS_AF=0.089;AA=G|||;VT=SNP
4	23768836	rs76369738	C	T	100	PASS	AC=171;AF=0.0341454;AN=5008;NS=2504;DP=15564;EAS_AF=0.0367;AMR_AF=0.0187;AFR_AF=0.0008;EUR_AF=0.0517;SAS_AF=0.0695;AA=C|||;VT=SNP
4	23769877	rs10005147	A	G	100	PASS	AC=308;AF=0.0615016;AN=5008;NS=2504;DP=16880;EAS_AF=0.0139;AMR_AF=0.0115;AFR_AF=0.1611;EUR_AF=0.0328;SAS_AF=0.0409;AA=A|||;VT=SNP
4	23770218	rs885395	A	G	100	PASS	AC=3309;AF=0.660743;AN=5008;NS=2504;DP=19061;EAS_AF=0.7401;AMR_AF=0.719;AFR_AF=0.2133;EUR_AF=0.9254;SAS_AF=0.8701;AA=A|||;VT=SNP
4	23770610	rs2005293	T	C	100	PASS	AC=727;AF=0.145168;AN=5008;NS=2504;DP=18664;EAS_AF=0.131;AMR_AF=0.1571;AFR_AF=0.3147;EUR_AF=0.0258;SAS_AF=0.045;AA=T|||;VT=SNP
4	23770693	rs2002189	G	C	100	PASS	AC=3891;AF=0.776957;AN=5008;NS=2504;DP=14491;EAS_AF=0.8532;AMR_AF=0.7522;AFR_AF=0.6316;EUR_AF=0.8539;SAS_AF=0.8333;AA=C|||;VT=SNP
4	23771274	rs6826954	T	A	100	PASS	AC=3724;AF=0.74361;AN=5008;NS=2504;DP=17327;EAS_AF=0.7738;AMR_AF=0.7867;AFR_AF=0.4977;EUR_AF=0.9205;SAS_AF=0.8323;AA=T|||;VT=SNP
4	23771349	rs73243610	A	G	100	PASS	AC=1315;AF=0.26258;AN=5008;NS=2504;DP=16631;EAS_AF=0.3462;AMR_AF=0.3184;AFR_AF=0.0492;EUR_AF=0.4155;SAS_AF=0.2679;AA=A|||;VT=SNP
4	23771648	rs75249590	C	G	100	PASS	AC=195;AF=0.0389377;AN=5008;NS=2504;DP=17565;EAS_AF=0.0139;AMR_AF=0.0288;AFR_AF=0.0242;EUR_AF=0.0328;SAS_AF=0.0982;AA=C|||;VT=SNP
4	23773352	rs73095166	T	G	100	PASS	AC=684;AF=0.136581;AN=5008;NS=2504;DP=18033;EAS_AF=0.0863;AMR_AF=0.0821;AFR_AF=0.2496;EUR_AF=0.0736;SAS_AF=0.1391;AA=T|||;VT=SNP
4	23774949	rs1873533	T	C	100	PASS	AC=622;AF=0.124201;AN=5008;NS=2504;DP=16903;EAS_AF=0.1379;AMR_AF=0.1484;AFR_AF=0.2345;EUR_AF=0.0258;SAS_AF=0.045;AA=T|||;VT=SNP
4	23775138	rs58777294	T	G	100	PASS	AC=1117;AF=0.223043;AN=5008;NS=2504;DP=18272;EAS_AF=0.2331;AMR_AF=0.2205;AFR_AF=0.3608;EUR_AF=0.0944;SAS_AF=0.1605;AA=T|||;VT=SNP
4	23775407	rs78378539	C	T	100	PASS	AC=882;AF=0.176118;AN=5008;NS=2504;DP=19183;EAS_AF=0.1677;AMR_AF=0.281;AFR_AF=0.0749;EUR_AF=0.2247;SAS_AF=0.1973;AA=C|||;VT=SNP
4	23775983	rs74286765	C	G	100	PASS	AC=625;AF=0.1248;AN=5008;NS=2504;DP=18008;EAS_AF=0.1637;AMR_AF=0.1729;AFR_AF=0.1044;EUR_AF=0.0676;SAS_AF=0.137;AA=C|||;VT=SNP
4	23776122	rs6847280	A	G	100	PASS	AC=794;AF=0.158546;AN=5008;NS=2504;DP=18649;EAS_AF=0.1657;AMR_AF=0.196;AFR_AF=0.1944;EUR_AF=0.0885;SAS_AF=0.1483;AA=A|||;VT=SNP
4	23776124	rs6847465	C	T	100	PASS	AC=328;AF=0.0654952;AN=5008;NS=2504;DP=18758;EAS_AF=0.0685;AMR_AF=0.0331;AFR_AF=0.146;EUR_AF=0.0209;SAS_AF=0.0225;AA=C|||;VT=SNP
4	23776731	rs4697421	G	A	100	PASS	AC=961;AF=0.191893;AN=5008;NS=2504;DP=17801;EAS_AF=0.2312;AMR_AF=0.2075;AFR_AF=0.2557;EUR_AF=0.0895;SAS_AF=0.1595;AA=G|||;VT=SNP
4	23776907	rs4697044	C	T	100	PASS	AC=1180;AF=0.235623;AN=5008;NS=2504;DP=14679;EAS_AF=0.1637;AMR_AF=0.2075;AFR_AF=0.4728;EUR_AF=0.0795;SAS_AF=0.1697;AA=T|||;VT=SNP
4	23777085	rs2875277	A	G	100	PASS	AC=1514;AF=0.302316;AN=5008;NS=2504;DP=18789;EAS_AF=0.2321;AMR_AF=0.2522;AFR_AF=0.6135;EUR_AF=0.1193;SAS_AF=0.1779;AA=a|||;VT=SNP
4	23777254	rs986274	C	G	100	PASS	AC=1507;AF=0.300919;AN=5008;NS=2504;DP=17657;EAS_AF=0.2331;AMR_AF=0.2507;AFR_AF=0.6127;EUR_AF=0.1183;SAS_AF=0.1728;AA=C|||;VT=SNP
4	23777344	rs79158297	C	G	100	PASS	AC=167;AF=0.0333466;AN=5008;NS=2504;DP=17145;EAS_AF=0.0139;AMR_AF=0.0259;AFR_AF=0.0083;EUR_AF=0.0298;SAS_AF=0.0961;AA=C|||;VT=SNP
4	23777403	rs4697422	T	C	100	PASS	AC=3481;AF=0.695088;AN=5008;NS=2504;DP=18449;EAS_AF=0.7669;AMR_AF=0.7507;AFR_AF=0.3714;EUR_AF=0.8817;SAS_AF=0.8272;AA=C|||;VT=SNP
4	23778350	rs1388331	G	A	100	PASS	AC=4317;AF=0.862021;AN=5008;NS=2504;DP=17414;EAS_AF=0.8393;AMR_AF=0.8285;AFR_AF=0.8427;EUR_AF=0.9314;SAS_AF=0.864;AA=A|||;VT=SNP
4	23778641	rs13132599	T	G	100	PASS	AC=3433;AF=0.685503;AN=5008;NS=2504;DP=19003;EAS_AF=0.7083;AMR_AF=0.7248;AFR_AF=0.382;EUR_AF=0.8986;SAS_AF=0.8252;AA=T|||;VT=SNP
4	23778865	rs77532962	T	C	100	PASS	AC=150;AF=0.0299521;AN=5008;NS=2504;DP=18821;EAS_AF=0.002;AMR_AF=0.036;AFR_AF=0.0166;EUR_AF=0.0606;SAS_AF=0.0409;AA=T|||;VT=SNP
4	23779094	rs75901901	A	G	100	PASS	AC=231;AF=0.0461262;AN=5008;NS=2504;DP=20589;EAS_AF=0.1349;AMR_AF=0.0634;AFR_AF=0.0015;EUR_AF=0.0229;SAS_AF=0.0266;AA=A|||;VT=SNP
4	23780780	rs113519226	A	G	100	PASS	AC=1546;AF=0.308706;AN=5008;NS=2504;DP=13659;EAS_AF=0.2946;AMR_AF=0.2594;AFR_AF=0.618;EUR_AF=0.0855;SAS_AF=0.1697;AA=G|||;VT=SNP
4	23780929	rs11934028	C	A	100	PASS	AC=809;AF=0.161542;AN=5008;NS=2504;DP=14861;EAS_AF=0.2004;AMR_AF=0.2032;AFR_AF=0.2579;EUR_AF=0.0467;SAS_AF=0.0798;AA=C|||;VT=SNP
4	23781504	rs2130923	T	A	100	PASS	AC=1109;AF=0.221446;AN=5008;NS=2504;DP=17059;EAS_AF=0.1825;AMR_AF=0.3069;AFR_AF=0.118;EUR_AF=0.2803;SAS_AF=0.2802;AA=T|||;VT=SNP
4	23781566	rs2130924	A	G	100	PASS	AC=2260;AF=0.451278;AN=5008;NS=2504;DP=17572;EAS_AF=0.3899;AMR_AF=0.451;AFR_AF=0.6513;EUR_AF=0.3519;SAS_AF=0.3466;AA=G|||;VT=SNP
4	23781592	rs2130925	C	T	100	PASS	AC=713;AF=0.142372;AN=5008;NS=2504;DP=18503;EAS_AF=0.125;AMR_AF=0.1643;AFR_AF=0.2784;EUR_AF=0.0427;SAS_AF=0.0634;AA=T|||;VT=SNP
4	23781649	rs2932978	A	G	100	PASS	AC=2301;AF=0.459465;AN=5008;NS=2504;DP=18667;EAS_AF=0.3075;AMR_AF=0.4957;AFR_AF=0.7073;EUR_AF=0.3419;SAS_AF=0.3763;AA=G|||;VT=SNP
4	23784514	rs79920888	C	T	100	PASS	AC=403;AF=0.0804712;AN=5008;NS=2504;DP=17306;EAS_AF=0.1498;AMR_AF=0.0807;AFR_AF=0.0038;EUR_AF=0.0487;SAS_AF=0.1452;AA=C|||;VT=SNP
4	23784560	rs73243613	G	A	100	PASS	AC=1131;AF=0.225839;AN=5008;NS=2504;DP=17819;EAS_AF=0.244;AMR_AF=0.2781;AFR_AF=0.0439;EUR_AF=0.3807;SAS_AF=0.2566;AA=G|||;VT=SNP
4	23785356	rs73095177	G	T	100	PASS	AC=911;AF=0.181909;AN=5008;NS=2504;DP=19347;EAS_AF=0.1587;AMR_AF=0.1484;AFR_AF=0.2549;EUR_AF=0.1173;SAS_AF=0.1973;AA=T|||;VT=SNP
4	23787181	rs7680511	A	G	100	PASS	AC=708;AF=0.141374;AN=5008;NS=2504;DP=15000;EAS_AF=0.1567;AMR_AF=0.1124;AFR_AF=0.1861;EUR_AF=0.0726;SAS_AF=0.1564;AA=a|||;VT=SNP
4	23787929	rs2970881	A	T	100	PASS	AC=1032;AF=0.20607;AN=5008;NS=2504;DP=14225;EAS_AF=0.1935;AMR_AF=0.2925;AFR_AF=0.0968;EUR_AF=0.2604;SAS_AF=0.2495;AA=A|||;VT=SNP
4	23787973	rs113918188	G	A	100	PASS	AC=682;AF=0.136182;AN=5008;NS=2504;DP=15117;EAS_AF=0.1567;AMR_AF=0.1081;AFR_AF=0.1717;EUR_AF=0.0686;SAS_AF=0.1564;AA=G|||;VT=SNP
4	23788341	rs2970882	T	C	100	PASS	AC=2007;AF=0.400759;AN=5008;NS=2504;DP=16534;EAS_AF=0.3502;AMR_AF=0.4193;AFR_AF=0.4758;EUR_AF=0.331;SAS_AF=0.41;AA=T|||;VT=SNP
4	23788524	rs1491378	A	G	100	PASS	AC=1911;AF=0.381589;AN=5008;NS=2504;DP=17318;EAS_AF=0.3502;AMR_AF=0.4063;AFR_AF=0.4085;EUR_AF=0.33;SAS_AF=0.4131;AA=A|||;VT=SNP
4	23788801	rs2970883	T	C	100	PASS	AC=4285;AF=0.855631;AN=5008;NS=2504;DP=17370;EAS_AF=0.7302;AMR_AF=0.9006;AFR_AF=0.9652;EUR_AF=0.8241;SAS_AF=0.8374;AA=C|||;VT=SNP
4	23789683	rs1532195	C	G	100	PASS	AC=1043;AF=0.208267;AN=5008;NS=2504;DP=19545;EAS_AF=0.1935;AMR_AF=0.2896;AFR_AF=0.1059;EUR_AF=0.2555;SAS_AF=0.2556;AA=C|||;VT=SNP
4	23789702	rs1532196	A	C	100	PASS	AC=1900;AF=0.379393;AN=5008;NS=2504;DP=19912;EAS_AF=0.3502;AMR_AF=0.4063;AFR_AF=0.4009;EUR_AF=0.329;SAS_AF=0.4131;AA=C|||;VT=SNP
4	23790132	rs2970884	C	T	100	PASS	AC=1025;AF=0.204673;AN=5008;NS=2504;DP=22035;EAS_AF=0.1905;AMR_AF=0.2882;AFR_AF=0.1051;EUR_AF=0.2535;SAS_AF=0.2444;AA=C|||;VT=SNP
4	23791655	rs142991989	T	A	100	PASS	AC=129;AF=0.0257588;AN=5008;NS=2504;DP=17604;EAS_AF=0.0179;AMR_AF=0.0159;AFR_AF=0.0076;EUR_AF=0.0199;SAS_AF=0.0716;AA=T|||;VT=SNP
4	23791725	rs73095183	A	C	100	PASS	AC=705;AF=0.140775;AN=5008;NS=2504;DP=17928;EAS_AF=0.1567;AMR_AF=0.1138;AFR_AF=0.1846;EUR_AF=0.0716;SAS_AF=0.1554;AA=A|||;VT=SNP
4	23794252	rs2279525	T	C	100	PASS	AC=1559;AF=0.311302;AN=5008;NS=2504;DP=18329;EAS_AF=0.1964;AMR_AF=0.3285;AFR_AF=0.4312;EUR_AF=0.2833;SAS_AF=0.2843;AA=T|||;VT=SNP
4	23795064	rs3774923	C	T	100	PASS	AC=477;AF=0.0952476;AN=5008;NS=2504;DP=19410;EAS_AF=0.1706;AMR_AF=0.0922;AFR_AF=0.0439;EUR_AF=0.0477;SAS_AF=0.138;AA=C|||;VT=SNP
4	23797000	rs6821591	C	T	100	PASS	AC=3011;AF=0.601238;AN=5008;NS=2504;DP=11725;EAS_AF=0.6944;AMR_AF=0.4683;AFR_AF=0.6188;EUR_AF=0.5278;SAS_AF=0.6513;AA=T|||;VT=SNP
4	23797733	rs3821952	A	C	100	PASS	AC=525;AF=0.104832;AN=5008;NS=2504;DP=19524;EAS_AF=0.1776;AMR_AF=0.0937;AFR_AF=0.0643;EUR_AF=0.0517;SAS_AF=0.1472;AA=A|||;VT=SNP
4	23798818	rs768695	G	A	100	PASS	AC=2852;AF=0.569489;AN=5008;NS=2504;DP=18361;EAS_AF=0.6944;AMR_AF=0.4582;AFR_AF=0.5061;EUR_AF=0.5258;SAS_AF=0.6503;AA=A|||;VT=SNP
4	23799571	rs7679081	C	T	100	PASS	AC=2437;AF=0.486621;AN=5008;NS=2504;DP=17553;EAS_AF=0.5169;AMR_AF=0.3718;AFR_AF=0.5234;EUR_AF=0.4751;SAS_AF=0.499;AA=C|||;VT=SNP
4	23801187	rs12650562	C	T	100	PASS	AC=2470;AF=0.493211;AN=5008;NS=2504;DP=18049;EAS_AF=0.5179;AMR_AF=0.3804;AFR_AF=0.5363;EUR_AF=0.4811;SAS_AF=0.502;AA=C|||;VT=SNP
4	23802150	rs57851648	T	C	100	PASS	AC=281;AF=0.0561102;AN=5008;NS=2504;DP=9391;EAS_AF=0.0169;AMR_AF=0.0447;AFR_AF=0.0408;EUR_AF=0.0487;SAS_AF=0.1329;AA=T|||;VT=SNP
4	23802177	rs6856300	C	T	100	PASS	AC=3031;AF=0.605232;AN=5008;NS=2504;DP=8545;EAS_AF=0.6944;AMR_AF=0.4755;AFR_AF=0.6339;EUR_AF=0.5258;SAS_AF=0.6483;AA=T|||;VT=SNP
4	23802350	rs6833873	T	C	100	PASS	AC=3030;AF=0.605032;AN=5008;NS=2504;DP=10035;EAS_AF=0.6944;AMR_AF=0.4755;AFR_AF=0.6331;EUR_AF=0.5258;SAS_AF=0.6483;AA=T|||;VT=SNP
4	23802570	rs55782748	C	A	100	PASS	AC=75;AF=0.014976;AN=5008;NS=2504;DP=11330;EAS_AF=0.002;AMR_AF=0.0231;AFR_AF=0.003;EUR_AF=0.0417;SAS_AF=0.0112;AA=C|||;VT=SNP
4	23802836	rs12506291	A	G	100	PASS	AC=1867;AF=0.372804;AN=5008;NS=2504;DP=19119;EAS_AF=0.4484;AMR_AF=0.3156;AFR_AF=0.2504;EUR_AF=0.4324;SAS_AF=0.4397;AA=A|||;VT=SNP
4	23804208	rs141974309	G	C	100	PASS	AC=553;AF=0.110423;AN=5008;NS=2504;DP=17096;EAS_AF=0.1776;AMR_AF=0.1095;AFR_AF=0.0643;EUR_AF=0.0696;SAS_AF=0.1462;AA=G|||;VT=SNP
4	23804638	rs57829442	C	G	100	PASS	AC=553;AF=0.110423;AN=5008;NS=2504;DP=17583;EAS_AF=0.1776;AMR_AF=0.1095;AFR_AF=0.0643;EUR_AF=0.0696;SAS_AF=0.1462;AA=C|||;VT=SNP
4	23805486	rs2932965	A	G	100	PASS	AC=4200;AF=0.838658;AN=5008;NS=2504;DP=18233;EAS_AF=0.7788;AMR_AF=0.8818;AFR_AF=0.8669;EUR_AF=0.8062;SAS_AF=0.865;AA=G|||;VT=SNP
4	23806778	rs1873532	C	A	100	PASS	AC=1731;AF=0.345647;AN=5008;NS=2504;DP=18098;EAS_AF=0.4405;AMR_AF=0.3055;AFR_AF=0.2307;EUR_AF=0.4314;SAS_AF=0.3436;AA=C|||;VT=SNP
4	23806827	rs2970885	G	A	100	PASS	AC=4180;AF=0.834665;AN=5008;NS=2504;DP=17161;EAS_AF=0.7758;AMR_AF=0.8775;AFR_AF=0.8608;EUR_AF=0.8022;SAS_AF=0.863;AA=A|||;VT=SNP
4	23806976	rs2932966	A	C	100	PASS	AC=1077;AF=0.215056;AN=5008;NS=2504;DP=20487;EAS_AF=0.0823;AMR_AF=0.3804;AFR_AF=0.2126;EUR_AF=0.2505;SAS_AF=0.2014;AA=A|||;VT=SNP
4	23807061	rs28750249	T	G	100	PASS	AC=288;AF=0.057508;AN=5008;NS=2504;DP=19504;EAS_AF=0.0169;AMR_AF=0.0447;AFR_AF=0.0454;EUR_AF=0.0487;SAS_AF=0.1339;AA=T|||;VT=SNP
4	23809225	rs73095191	A	G	100	PASS	AC=603;AF=0.120407;AN=5008;NS=2504;DP=17461;EAS_AF=0.1776;AMR_AF=0.1153;AFR_AF=0.0953;EUR_AF=0.0676;SAS_AF=0.1534;AA=A|||;VT=SNP
4	23810178	rs2970886	C	T	100	PASS	AC=1092;AF=0.218051;AN=5008;NS=2504;DP=18386;EAS_AF=0.0823;AMR_AF=0.3833;AFR_AF=0.2148;EUR_AF=0.2594;SAS_AF=0.2025;AA=C|||;VT=SNP
4	23810189	rs2970887	C	T	100	PASS	AC=895;AF=0.178714;AN=5008;NS=2504;DP=18038;EAS_AF=0.0823;AMR_AF=0.3718;AFR_AF=0.0734;EUR_AF=0.2575;SAS_AF=0.2025;AA=T|||;VT=SNP
4	23810647	rs3774921	C	T	100	PASS	AC=3060;AF=0.611022;AN=5008;NS=2504;DP=15659;EAS_AF=0.6944;AMR_AF=0.4957;AFR_AF=0.6248;EUR_AF=0.5457;SAS_AF=0.6554;AA=T|||;VT=SNP
4	23811700	rs58130556	C	T	100	PASS	AC=540;AF=0.107827;AN=5008;NS=2504;DP=18584;EAS_AF=0.1766;AMR_AF=0.1095;AFR_AF=0.056;EUR_AF=0.0686;SAS_AF=0.1462;AA=C|||;VT=SNP
4	23812638	rs3774920	T	C	100	PASS	AC=601;AF=0.120008;AN=5008;NS=2504;DP=17521;EAS_AF=0.1766;AMR_AF=0.1138;AFR_AF=0.0953;EUR_AF=0.0716;SAS_AF=0.1493;AA=T|||;VT=SNP
4	23812757	rs4697045	G	A	100	PASS	AC=3053;AF=0.609625;AN=5008;NS=2504;DP=17307;EAS_AF=0.6944;AMR_AF=0.4942;AFR_AF=0.621;EUR_AF=0.5457;SAS_AF=0.6544;AA=A|||;VT=SNP
4	23813109	rs7667050	T	C	100	PASS	AC=3082;AF=0.615415;AN=5008;NS=2504;DP=19402;EAS_AF=0.6944;AMR_AF=0.5029;AFR_AF=0.6225;EUR_AF=0.5616;SAS_AF=0.6595;AA=C|||;VT=SNP
4	23813180	rs2970845	C	T	100	PASS	AC=1075;AF=0.214657;AN=5008;NS=2504;DP=18984;EAS_AF=0.0823;AMR_AF=0.3818;AFR_AF=0.2065;EUR_AF=0.2565;SAS_AF=0.2004;AA=C|||;VT=SNP
4	23813462	rs41339850	G	A	100	PASS	AC=584;AF=0.116613;AN=5008;NS=2504;DP=17207;EAS_AF=0.1756;AMR_AF=0.111;AFR_AF=0.0855;EUR_AF=0.0716;SAS_AF=0.1483;AA=G|||;VT=SNP
4	23813708	rs61562528	T	G	100	PASS	AC=606;AF=0.121006;AN=5008;NS=2504;DP=15384;EAS_AF=0.1756;AMR_AF=0.1138;AFR_AF=0.0953;EUR_AF=0.0726;SAS_AF=0.1544;AA=T|||;VT=SNP
4	23813752	rs10938963	G	A	100	PASS	AC=1737;AF=0.346845;AN=5008;NS=2504;DP=16509;EAS_AF=0.4425;AMR_AF=0.3127;AFR_AF=0.2352;EUR_AF=0.4245;SAS_AF=0.3436;AA=G|||;VT=SNP
4	23814707	rs3736265	G	A	100	PASS	AC=548;AF=0.109425;AN=5008;NS=2504;DP=19657;EAS_AF=0.1726;AMR_AF=0.1095;AFR_AF=0.0628;EUR_AF=0.0666;SAS_AF=0.1513;AA=G|||;VT=SNP;EX_TARGET
4	23815125	rs2932967	G	C	100	PASS	AC=4241;AF=0.846845;AN=5008;NS=2504;DP=17621;EAS_AF=0.7788;AMR_AF=0.8833;AFR_AF=0.9017;EUR_AF=0.8062;SAS_AF=0.8589;AA=C|||;VT=SNP
4	23815522	rs3755863	C	T	100	PASS	AC=1764;AF=0.352236;AN=5008;NS=2504;DP=19235;EAS_AF=0.4454;AMR_AF=0.3343;AFR_AF=0.239;EUR_AF=0.4284;SAS_AF=0.3436;AA=C|||;VT=SNP;EX_TARGET
4	23815662	rs8192678	C	T	100	PASS	AC=1331;AF=0.265775;AN=5008;NS=2504;DP=19910;EAS_AF=0.4425;AMR_AF=0.2565;AFR_AF=0.0454;EUR_AF=0.3608;SAS_AF=0.2904;AA=T|||;VT=SNP;EX_TARGET
4	23815924	rs2970847	T	C	100	PASS	AC=4403;AF=0.879193;AN=5008;NS=2504;DP=18626;EAS_AF=0.7798;AMR_AF=0.9035;AFR_AF=0.9887;EUR_AF=0.8231;SAS_AF=0.8742;AA=C|||;VT=SNP;EX_TARGET
4	23816837	rs3755862	C	T	100	PASS	AC=553;AF=0.110423;AN=5008;NS=2504;DP=18173;EAS_AF=0.1746;AMR_AF=0.1081;AFR_AF=0.0643;EUR_AF=0.0666;SAS_AF=0.1534;AA=C|||;VT=SNP
4	23817027	rs2970848	A	G	100	PASS	AC=1950;AF=0.389377;AN=5008;NS=2504;DP=19388;EAS_AF=0.2579;AMR_AF=0.5159;AFR_AF=0.4932;EUR_AF=0.325;SAS_AF=0.3609;AA=G|||;VT=SNP
4	23817409	rs2932968	G	A	100	PASS	AC=4325;AF=0.863618;AN=5008;NS=2504;DP=18181;EAS_AF=0.7778;AMR_AF=0.8876;AFR_AF=0.9743;EUR_AF=0.8032;SAS_AF=0.8476;AA=A|||;VT=SNP
4	23817807	rs2970849	T	C	100	PASS	AC=1954;AF=0.390176;AN=5008;NS=2504;DP=20061;EAS_AF=0.2599;AMR_AF=0.5288;AFR_AF=0.4766;EUR_AF=0.34;SAS_AF=0.3609;AA=T|||;VT=SNP
4	23818077	rs1472095	C	T	100	PASS	AC=1326;AF=0.264776;AN=5008;NS=2504;DP=21711;EAS_AF=0.0823;AMR_AF=0.4006;AFR_AF=0.382;EUR_AF=0.2565;SAS_AF=0.2065;AA=T|||;VT=SNP
4	23818439	rs28575865	T	C	100	PASS	AC=289;AF=0.0577077;AN=5008;NS=2504;DP=18525;EAS_AF=0.0149;AMR_AF=0.0447;AFR_AF=0.0484;EUR_AF=0.0487;SAS_AF=0.1329;AA=T|||;VT=SNP
4	23818820	rs2932970	G	A	100	PASS	AC=892;AF=0.178115;AN=5008;NS=2504;DP=16455;EAS_AF=0.0823;AMR_AF=0.3689;AFR_AF=0.0764;EUR_AF=0.2545;SAS_AF=0.2004;AA=G|||;VT=SNP
4	23818884	rs2932971	C	T	100	PASS	AC=1089;AF=0.217452;AN=5008;NS=2504;DP=16667;EAS_AF=0.0823;AMR_AF=0.3818;AFR_AF=0.2186;EUR_AF=0.2555;SAS_AF=0.1994;AA=C|||;VT=SNP
4	23820728	rs2970851	A	G	100	PASS	AC=1254;AF=0.250399;AN=5008;NS=2504;DP=16884;EAS_AF=0.0833;AMR_AF=0.389;AFR_AF=0.3343;EUR_AF=0.2565;SAS_AF=0.2045;AA=A|||;VT=SNP
4	23821265	rs2932974	G	A	100	PASS	AC=4215;AF=0.841653;AN=5008;NS=2504;DP=19947;EAS_AF=0.7778;AMR_AF=0.879;AFR_AF=0.8888;EUR_AF=0.8032;SAS_AF=0.8569;AA=A|||;VT=SNP
4	23821324	rs60276093	T	C	100	PASS	AC=1727;AF=0.344848;AN=5008;NS=2504;DP=20005;EAS_AF=0.4425;AMR_AF=0.2997;AFR_AF=0.2398;EUR_AF=0.4165;SAS_AF=0.3446;AA=T|||;VT=SNP
4	23821523	rs2970852	C	T	100	PASS	AC=1075;AF=0.214657;AN=5008;NS=2504;DP=17815;EAS_AF=0.0823;AMR_AF=0.3804;AFR_AF=0.2118;EUR_AF=0.2495;SAS_AF=0.2014;AA=C|||;VT=SNP
4	23821609	rs2932975	G	A	100	PASS	AC=1086;AF=0.216853;AN=5008;NS=2504;DP=18371;EAS_AF=0.0823;AMR_AF=0.3804;AFR_AF=0.2156;EUR_AF=0.2555;SAS_AF=0.2014;AA=G|||;VT=SNP
4	23822328	rs2932976	G	A	100	PASS	AC=893;AF=0.178315;AN=5008;NS=2504;DP=18015;EAS_AF=0.0833;AMR_AF=0.3689;AFR_AF=0.0726;EUR_AF=0.2565;SAS_AF=0.2035;AA=G|||;VT=SNP
4	23823519	rs2970853	A	G	100	PASS	AC=3774;AF=0.753594;AN=5008;NS=2504;DP=16971;EAS_AF=0.7183;AMR_AF=0.8329;AFR_AF=0.6967;EUR_AF=0.7714;SAS_AF=0.7924;AA=A|||;VT=SNP
4	23823644	rs57140917	A	G	100	PASS	AC=815;AF=0.16274;AN=5008;NS=2504;DP=19755;EAS_AF=0.0843;AMR_AF=0.3602;AFR_AF=0.0166;EUR_AF=0.2565;SAS_AF=0.2045;AA=A|||;VT=SNP
4	23823946	rs3774911	T	G	100	PASS	AC=829;AF=0.165535;AN=5008;NS=2504;DP=18838;EAS_AF=0.1855;AMR_AF=0.1614;AFR_AF=0.1536;EUR_AF=0.1292;SAS_AF=0.2014;AA=T|||;VT=SNP
4	23824266	rs2932977	A	T	100	PASS	AC=4268;AF=0.852236;AN=5008;NS=2504;DP=19600;EAS_AF=0.7817;AMR_AF=0.8919;AFR_AF=0.9017;EUR_AF=0.8181;SAS_AF=0.865;AA=T|||;VT=SNP
4	23825732	rs2290602	T	G	100	PASS	AC=1234;AF=0.246406;AN=5008;NS=2504;DP=16033;EAS_AF=0.0893;AMR_AF=0.379;AFR_AF=0.323;EUR_AF=0.2575;SAS_AF=0.1994;AA=T|||;VT=SNP
4	23826433	rs2290603	A	G	100	PASS	AC=4246;AF=0.847843;AN=5008;NS=2504;DP=17729;EAS_AF=0.7827;AMR_AF=0.8818;AFR_AF=0.9024;EUR_AF=0.8052;SAS_AF=0.8609;AA=G|||;VT=SNP
4	23826958	rs2970854	T	G	100	PASS	AC=892;AF=0.178115;AN=5008;NS=2504;DP=18704;EAS_AF=0.0823;AMR_AF=0.3703;AFR_AF=0.0726;EUR_AF=0.2565;SAS_AF=0.2025;AA=T|||;VT=SNP
4	23827245	rs2970855	A	T	100	PASS	AC=3003;AF=0.599641;AN=5008;NS=2504;DP=15001;EAS_AF=0.5208;AMR_AF=0.6916;AFR_AF=0.6021;EUR_AF=0.671;SAS_AF=0.5389;AA=A|||;VT=SNP
4	23827387	rs16874194	T	C	100	PASS	AC=648;AF=0.129393;AN=5008;NS=2504;DP=13350;EAS_AF=0.1855;AMR_AF=0.1268;AFR_AF=0.1044;EUR_AF=0.0865;SAS_AF=0.1513;AA=T|||;VT=SNP
4	23827615	rs2970856	G	A	100	PASS	AC=4236;AF=0.845847;AN=5008;NS=2504;DP=17347;EAS_AF=0.7827;AMR_AF=0.8804;AFR_AF=0.8994;EUR_AF=0.8052;SAS_AF=0.8558;AA=A|||;VT=SNP
4	23828934	rs3774908	A	G	100	PASS	AC=609;AF=0.121605;AN=5008;NS=2504;DP=17259;EAS_AF=0.1865;AMR_AF=0.1225;AFR_AF=0.0726;EUR_AF=0.0855;SAS_AF=0.1575;AA=A|||;VT=SNP
4	23829314	rs1388332	T	C	100	PASS	AC=647;AF=0.129193;AN=5008;NS=2504;DP=16211;EAS_AF=0.1865;AMR_AF=0.1268;AFR_AF=0.0976;EUR_AF=0.0875;SAS_AF=0.1575;AA=T|||;VT=SNP
4	23829862	rs3774907	G	A	100	PASS	AC=4103;AF=0.819289;AN=5008;NS=2504;DP=19999;EAS_AF=0.7748;AMR_AF=0.8718;AFR_AF=0.8775;EUR_AF=0.7992;SAS_AF=0.7699;AA=A|||;VT=SNP
4	23830238	rs2290604	A	G	100	PASS	AC=586;AF=0.117013;AN=5008;NS=2504;DP=19339;EAS_AF=0.1865;AMR_AF=0.121;AFR_AF=0.056;EUR_AF=0.0855;SAS_AF=0.1575;AA=A|||;VT=SNP;EX_TARGET
4	23832071	rs58910203	A	C	100	PASS	AC=240;AF=0.0479233;AN=5008;NS=2504;DP=18959;EAS_AF=0.0109;AMR_AF=0.036;AFR_AF=0.0325;EUR_AF=0.0487;SAS_AF=0.1145;AA=A|||;VT=SNP
4	23834876	rs4619879	C	A	100	PASS	AC=2901;AF=0.579273;AN=5008;NS=2504;DP=18053;EAS_AF=0.5288;AMR_AF=0.696;AFR_AF=0.525;EUR_AF=0.662;SAS_AF=0.5368;AA=C|||;VT=SNP
4	23836400	rs4697046	C	T	100	PASS	AC=3102;AF=0.619409;AN=5008;NS=2504;DP=16014;EAS_AF=0.5357;AMR_AF=0.7061;AFR_AF=0.5998;EUR_AF=0.675;SAS_AF=0.6135;AA=C|||;VT=SNP
4	23836653	rs6448226	G	A	100	PASS	AC=2980;AF=0.595048;AN=5008;NS=2504;DP=16011;EAS_AF=0.5258;AMR_AF=0.6974;AFR_AF=0.5877;EUR_AF=0.66;SAS_AF=0.5368;AA=A|||;VT=SNP
4	23839470	rs10755203	T	C	100	PASS	AC=4238;AF=0.846246;AN=5008;NS=2504;DP=15929;EAS_AF=0.7857;AMR_AF=0.889;AFR_AF=0.882;EUR_AF=0.8171;SAS_AF=0.8599;AA=C|||;VT=SNP
4	23839834	rs6839966	C	T	100	PASS	AC=589;AF=0.117612;AN=5008;NS=2504;DP=16790;EAS_AF=0.1825;AMR_AF=0.1052;AFR_AF=0.1014;EUR_AF=0.0616;SAS_AF=0.1391;AA=C|||;VT=SNP
4	23840088	rs10938964	G	A	100	PASS	AC=3073;AF=0.613618;AN=5008;NS=2504;DP=19587;EAS_AF=0.5298;AMR_AF=0.7262;AFR_AF=0.5938;EUR_AF=0.7018;SAS_AF=0.5562;AA=G|||;VT=SNP
4	23841496	rs57326494	A	C	100	PASS	AC=239;AF=0.0477236;AN=5008;NS=2504;DP=19497;EAS_AF=0.0109;AMR_AF=0.036;AFR_AF=0.0325;EUR_AF=0.0487;SAS_AF=0.1135;AA=A|||;VT=SNP
4	23842611	rs60904972	G	C	100	PASS	AC=593;AF=0.118411;AN=5008;NS=2504;DP=19624;EAS_AF=0.1855;AMR_AF=0.1052;AFR_AF=0.093;EUR_AF=0.0666;SAS_AF=0.1462;AA=G|||;VT=SNP
4	23843857	rs60459568	A	G	100	PASS	AC=565;AF=0.112819;AN=5008;NS=2504;DP=17537;EAS_AF=0.1875;AMR_AF=0.1066;AFR_AF=0.0688;EUR_AF=0.0676;SAS_AF=0.1462;AA=A|||;VT=SNP
4	23844330	rs59114570	T	C	100	PASS	AC=735;AF=0.146765;AN=5008;NS=2504;DP=18434;EAS_AF=0.1885;AMR_AF=0.1369;AFR_AF=0.1142;EUR_AF=0.1093;SAS_AF=0.1933;AA=C|||;VT=SNP
4	23844412	rs59744936	G	A	100	PASS	AC=599;AF=0.119609;AN=5008;NS=2504;DP=18178;EAS_AF=0.1865;AMR_AF=0.1066;AFR_AF=0.0908;EUR_AF=0.0676;SAS_AF=0.1524;AA=A|||;VT=SNP
4	23845423	rs73097618	T	G	100	PASS	AC=607;AF=0.121206;AN=5008;NS=2504;DP=16220;EAS_AF=0.1855;AMR_AF=0.1095;AFR_AF=0.0998;EUR_AF=0.0676;SAS_AF=0.1472;AA=T|||;VT=SNP
4	23847630	rs78196486	A	G	100	PASS	AC=865;AF=0.172724;AN=5008;NS=2504;DP=20181;EAS_AF=0.0893;AMR_AF=0.3775;AFR_AF=0.0174;EUR_AF=0.2763;SAS_AF=0.2168;AA=A|||;VT=SNP
4	23848328	rs58051552	T	A	100	PASS	AC=676;AF=0.134984;AN=5008;NS=2504;DP=15623;EAS_AF=0.1885;AMR_AF=0.1326;AFR_AF=0.0787;EUR_AF=0.1054;SAS_AF=0.1881;AA=T|||;VT=SNP
4	23848631	rs6448227	T	C	100	PASS	AC=4356;AF=0.869808;AN=5008;NS=2504;DP=15912;EAS_AF=0.7639;AMR_AF=0.8703;AFR_AF=0.9871;EUR_AF=0.8191;SAS_AF=0.8722;AA=C|||;VT=SNP
4	23849467	rs60919668	T	C	100	PASS	AC=1598;AF=0.319089;AN=5008;NS=2504;DP=15241;EAS_AF=0.4028;AMR_AF=0.2666;AFR_AF=0.1876;EUR_AF=0.4135;SAS_AF=0.3507;AA=T|||;VT=SNP
4	23849710	rs58433851	C	T	100	PASS	AC=1121;AF=0.223842;AN=5008;NS=2504;DP=15153;EAS_AF=0.0913;AMR_AF=0.402;AFR_AF=0.1959;EUR_AF=0.2803;SAS_AF=0.2137;AA=C|||;VT=SNP
4	23851538	rs76327932	C	T	100	PASS	AC=1054;AF=0.210463;AN=5008;NS=2504;DP=15883;EAS_AF=0.0903;AMR_AF=0.3963;AFR_AF=0.1566;EUR_AF=0.2753;SAS_AF=0.2086;AA=C|||;VT=SNP
4	23851743	rs73097620	C	T	100	PASS	AC=1284;AF=0.25639;AN=5008;NS=2504;DP=18283;EAS_AF=0.254;AMR_AF=0.1686;AFR_AF=0.4334;EUR_AF=0.1163;SAS_AF=0.226;AA=T|||;VT=SNP
4	23853011	rs7665116	T	C	100	PASS	AC=1587;AF=0.316893;AN=5008;NS=2504;DP=21542;EAS_AF=0.2659;AMR_AF=0.1859;AFR_AF=0.5522;EUR_AF=0.1382;SAS_AF=0.3282;AA=t|||;VT=SNP
4	23853983	rs17885261	G	A	100	PASS	AC=2594;AF=0.517971;AN=5008;NS=2504;DP=17251;EAS_AF=0.5248;AMR_AF=0.5375;AFR_AF=0.618;EUR_AF=0.502;SAS_AF=0.3783;AA=A|||;VT=SNP
4	23854149	rs12374310	G	C	100	PASS	AC=3182;AF=0.635383;AN=5008;NS=2504;DP=16292;EAS_AF=0.4792;AMR_AF=0.5202;AFR_AF=0.8608;EUR_AF=0.5964;SAS_AF=0.6135;AA=C|||;VT=SNP
4	23854483	rs12374408	A	G	100	PASS	AC=3362;AF=0.671326;AN=5008;NS=2504;DP=15507;EAS_AF=0.5813;AMR_AF=0.6556;AFR_AF=0.7504;EUR_AF=0.7167;SAS_AF=0.6217;AA=A|||;VT=SNP
4	23854891	rs10018239	A	G	100	PASS	AC=1659;AF=0.33127;AN=5008;NS=2504;DP=15036;EAS_AF=0.2391;AMR_AF=0.2118;AFR_AF=0.5613;EUR_AF=0.3648;SAS_AF=0.1656;AA=G|||;VT=SNP
4	23854920	rs10007750	T	G	100	PASS	AC=1655;AF=0.330471;AN=5008;NS=2504;DP=15583;EAS_AF=0.2391;AMR_AF=0.2089;AFR_AF=0.5598;EUR_AF=0.3658;SAS_AF=0.1646;AA=T|||;VT=SNP
4	23855372	rs10018700	A	T	100	PASS	AC=2470;AF=0.493211;AN=5008;NS=2504;DP=20933;EAS_AF=0.3909;AMR_AF=0.4107;AFR_AF=0.711;EUR_AF=0.4791;SAS_AF=0.3773;AA=T|||;VT=SNP
4	23855382	rs11731707	A	G	100	PASS	AC=1013;AF=0.202276;AN=5008;NS=2504;DP=21074;EAS_AF=0.2341;AMR_AF=0.2522;AFR_AF=0.0265;EUR_AF=0.2386;SAS_AF=0.3344;AA=A|||;VT=SNP
4	23855974	rs7437482	A	C	100	PASS	AC=1556;AF=0.310703;AN=5008;NS=2504;DP=18423;EAS_AF=0.2619;AMR_AF=0.2046;AFR_AF=0.3873;EUR_AF=0.3688;SAS_AF=0.273;AA=A|||;VT=SNP
4	23856492	rs7672915	C	T	100	PASS	AC=2304;AF=0.460064;AN=5008;NS=2504;DP=18087;EAS_AF=0.4722;AMR_AF=0.4121;AFR_AF=0.41;EUR_AF=0.5676;SAS_AF=0.4387;AA=T|||;VT=SNP
4	23856581	rs10011624	T	C	100	PASS	AC=2269;AF=0.453075;AN=5008;NS=2504;DP=18631;EAS_AF=0.4127;AMR_AF=0.3718;AFR_AF=0.5545;EUR_AF=0.4443;SAS_AF=0.4243;AA=T|||;VT=SNP
4	23856821	rs10002217	G	A	100	PASS	AC=3693;AF=0.73742;AN=5008;NS=2504;DP=18510;EAS_AF=0.625;AMR_AF=0.6715;AFR_AF=0.8986;EUR_AF=0.7147;SAS_AF=0.7055;AA=A|||;VT=SNP
4	23856960	rs56109256	T	A	100	PASS	AC=363;AF=0.072484;AN=5008;NS=2504;DP=17613;EAS_AF=0.1121;AMR_AF=0.0793;AFR_AF=0.0113;EUR_AF=0.1342;SAS_AF=0.046;AA=T|||;VT=SNP
4	23857044	rs10002477	G	A	100	PASS	AC=3425;AF=0.683906;AN=5008;NS=2504;DP=17928;EAS_AF=0.6052;AMR_AF=0.6153;AFR_AF=0.9039;EUR_AF=0.5288;SAS_AF=0.6759;AA=A|||;VT=SNP
4	23857087	rs28758817	C	T	100	PASS	AC=967;AF=0.193091;AN=5008;NS=2504;DP=18762;EAS_AF=0.2113;AMR_AF=0.1254;AFR_AF=0.2753;EUR_AF=0.171;SAS_AF=0.1339;AA=T|||;VT=SNP
4	23857235	rs10002590	G	A	100	PASS	AC=782;AF=0.15615;AN=5008;NS=2504;DP=19188;EAS_AF=0.1597;AMR_AF=0.183;AFR_AF=0.1641;EUR_AF=0.1123;SAS_AF=0.1677;AA=G|||;VT=SNP
4	23857287	rs10002521	C	T	100	PASS	AC=3750;AF=0.748802;AN=5008;NS=2504;DP=18854;EAS_AF=0.626;AMR_AF=0.6729;AFR_AF=0.975;EUR_AF=0.7078;SAS_AF=0.6656;AA=T|||;VT=SNP
4	23857451	rs7657517	T	G	100	PASS	AC=1387;AF=0.276957;AN=5008;NS=2504;DP=17481;EAS_AF=0.1607;AMR_AF=0.2219;AFR_AF=0.5991;EUR_AF=0.1123;SAS_AF=0.1697;AA=T|||;VT=SNP
4	23858343	rs34888966	C	T	100	PASS	AC=1016;AF=0.202875;AN=5008;NS=2504;DP=19159;EAS_AF=0.3115;AMR_AF=0.2536;AFR_AF=0.0257;EUR_AF=0.2435;SAS_AF=0.2526;AA=T|||;VT=SNP
4	23858476	rs67520752	C	T	100	PASS	AC=1018;AF=0.203275;AN=5008;NS=2504;DP=15926;EAS_AF=0.3115;AMR_AF=0.2536;AFR_AF=0.0257;EUR_AF=0.2435;SAS_AF=0.2546;AA=T|||;VT=SNP
4	23858960	rs11941854	T	A	100	PASS	AC=373;AF=0.0744808;AN=5008;NS=2504;DP=8634;EAS_AF=0.0278;AMR_AF=0.0576;AFR_AF=0.0673;EUR_AF=0.1859;SAS_AF=0.0297;AA=T|||;VT=SNP
4	23859045	rs77097877	T	C	100	PASS	AC=363;AF=0.072484;AN=5008;NS=2504;DP=10110;EAS_AF=0.1121;AMR_AF=0.0793;AFR_AF=0.0113;EUR_AF=0.1342;SAS_AF=0.046;AA=T|||;VT=SNP
4	23859103	rs34478957	C	T	100	PASS	AC=2002;AF=0.39976;AN=5008;NS=2504;DP=14327;EAS_AF=0.4643;AMR_AF=0.4597;AFR_AF=0.3336;EUR_AF=0.3559;SAS_AF=0.4254;AA=C|||;VT=SNP
4	23859279	rs28608135	G	A	100	PASS	AC=2973;AF=0.59365;AN=5008;NS=2504;DP=14522;EAS_AF=0.6052;AMR_AF=0.5836;AFR_AF=0.6218;EUR_AF=0.5189;SAS_AF=0.6278;AA=A|||;VT=SNP
4	23859482	rs6850464	A	G	100	PASS	AC=1015;AF=0.202676;AN=5008;NS=2504;DP=17683;EAS_AF=0.1607;AMR_AF=0.2075;AFR_AF=0.3192;EUR_AF=0.1153;SAS_AF=0.1748;AA=A|||;VT=SNP
4	23859525	rs74868851	T	C	100	PASS	AC=480;AF=0.0958466;AN=5008;NS=2504;DP=17904;EAS_AF=0.1131;AMR_AF=0.085;AFR_AF=0.0961;EUR_AF=0.1342;SAS_AF=0.046;AA=T|||;VT=SNP
4	23859836	rs12645360	G	A	100	PASS	AC=1761;AF=0.351637;AN=5008;NS=2504;DP=17078;EAS_AF=0.4236;AMR_AF=0.3674;AFR_AF=0.2466;EUR_AF=0.4016;SAS_AF=0.3569;AA=A|||;VT=SNP
4	23860814	rs12640088	A	C	100	PASS	AC=509;AF=0.101637;AN=5008;NS=2504;DP=12403;EAS_AF=0.1141;AMR_AF=0.0922;AFR_AF=0.1097;EUR_AF=0.1382;SAS_AF=0.047;AA=A|||;VT=SNP
4	23861335	rs28609907	T	C	100	PASS	AC=2047;AF=0.408746;AN=5008;NS=2504;DP=11406;EAS_AF=0.4663;AMR_AF=0.4683;AFR_AF=0.3411;EUR_AF=0.3628;SAS_AF=0.4458;AA=C|||;VT=SNP
4	23862142	rs6448228	A	G	100	PASS	AC=2068;AF=0.412939;AN=5008;NS=2504;DP=19144;EAS_AF=0.4474;AMR_AF=0.3963;AFR_AF=0.3555;EUR_AF=0.4185;SAS_AF=0.4611;AA=G|||;VT=SNP
4	23862329	rs74451704	T	C	100	PASS	AC=307;AF=0.0613019;AN=5008;NS=2504;DP=18030;EAS_AF=0.0288;AMR_AF=0.0548;AFR_AF=0.0189;EUR_AF=0.1859;SAS_AF=0.0286;AA=T|||;VT=SNP
4	23862933	rs11724368	A	T	100	PASS	AC=1189;AF=0.23742;AN=5008;NS=2504;DP=19637;EAS_AF=0.3333;AMR_AF=0.2622;AFR_AF=0.0552;EUR_AF=0.2455;SAS_AF=0.3589;AA=A|||;VT=SNP
4	23863212	rs4697424	C	T	100	PASS	AC=1045;AF=0.208666;AN=5008;NS=2504;DP=19428;EAS_AF=0.2341;AMR_AF=0.2608;AFR_AF=0.0545;EUR_AF=0.2376;SAS_AF=0.3241;AA=C|||;VT=SNP
4	23863213	rs4697425	A	G	100	PASS	AC=1194;AF=0.238419;AN=5008;NS=2504;DP=19488;EAS_AF=0.3343;AMR_AF=0.2637;AFR_AF=0.056;EUR_AF=0.2455;SAS_AF=0.3609;AA=G|||;VT=SNP
4	23863873	rs4452416	T	G	100	PASS	AC=559;AF=0.111621;AN=5008;NS=2504;DP=20588;EAS_AF=0.1151;AMR_AF=0.098;AFR_AF=0.1422;EUR_AF=0.1382;SAS_AF=0.0491;AA=T|||;VT=SNP
4	23864325	rs61301272	A	C	100	PASS	AC=1039;AF=0.207468;AN=5008;NS=2504;DP=18658;EAS_AF=0.1617;AMR_AF=0.2205;AFR_AF=0.3109;EUR_AF=0.1392;SAS_AF=0.1759;AA=A|||;VT=SNP
4	23864412	rs4235308	T	C	100	PASS	AC=2095;AF=0.418331;AN=5008;NS=2504;DP=16667;EAS_AF=0.4563;AMR_AF=0.4078;AFR_AF=0.3638;EUR_AF=0.4185;SAS_AF=0.4601;AA=T|||;VT=SNP
4	23864809	rs4697426	C	T	100	PASS	AC=879;AF=0.175519;AN=5008;NS=2504;DP=19831;EAS_AF=0.2113;AMR_AF=0.2522;AFR_AF=0.0257;EUR_AF=0.2356;SAS_AF=0.2249;AA=C|||;VT=SNP
4	23865257	rs28579569	T	C	100	PASS	AC=846;AF=0.16893;AN=5008;NS=2504;DP=20194;EAS_AF=0.1617;AMR_AF=0.2061;AFR_AF=0.1725;EUR_AF=0.1392;SAS_AF=0.1759;AA=T|||;VT=SNP
4	23865495	rs6855423	C	G	100	PASS	AC=3756;AF=0.75;AN=5008;NS=2504;DP=18727;EAS_AF=0.6359;AMR_AF=0.6931;AFR_AF=0.9251;EUR_AF=0.7416;SAS_AF=0.68;AA=G|||;VT=SNP
4	23865517	rs114278440	G	A	100	PASS	AC=443;AF=0.0884585;AN=5008;NS=2504;DP=18018;EAS_AF=0.1091;AMR_AF=0.0418;AFR_AF=0.1271;EUR_AF=0.0497;SAS_AF=0.0879;AA=G|||;VT=SNP
4	23865649	rs113297319	T	C	100	PASS	AC=455;AF=0.0908546;AN=5008;NS=2504;DP=18558;EAS_AF=0.1091;AMR_AF=0.0418;AFR_AF=0.1369;EUR_AF=0.0497;SAS_AF=0.0869;AA=C|||;VT=SNP
4	23865839	rs10213426	T	C	100	PASS	AC=981;AF=0.195887;AN=5008;NS=2504;DP=19917;EAS_AF=0.2242;AMR_AF=0.1354;AFR_AF=0.2564;EUR_AF=0.1869;SAS_AF=0.137;AA=T|||;VT=SNP
4	23866016	rs7656250	C	T	100	PASS	AC=3737;AF=0.746206;AN=5008;NS=2504;DP=20570;EAS_AF=0.629;AMR_AF=0.6859;AFR_AF=0.9228;EUR_AF=0.7376;SAS_AF=0.68;AA=T|||;VT=SNP
4	23866115	rs10212638	A	G	100	PASS	AC=644;AF=0.128594;AN=5008;NS=2504;DP=22107;EAS_AF=0.1091;AMR_AF=0.0605;AFR_AF=0.2678;EUR_AF=0.0527;SAS_AF=0.0869;AA=G|||;VT=SNP
4	23866339	rs10213440	T	C	100	PASS	AC=987;AF=0.197085;AN=5008;NS=2504;DP=20656;EAS_AF=0.2242;AMR_AF=0.1354;AFR_AF=0.2602;EUR_AF=0.1879;SAS_AF=0.137;AA=C|||;VT=SNP
4	23866780	rs7687126	T	C	100	PASS	AC=986;AF=0.196885;AN=5008;NS=2504;DP=19688;EAS_AF=0.2242;AMR_AF=0.1354;AFR_AF=0.2595;EUR_AF=0.1879;SAS_AF=0.137;AA=t|||;VT=SNP
4	23866877	rs77399640	C	T	100	PASS	AC=459;AF=0.0916534;AN=5008;NS=2504;DP=21839;EAS_AF=0.1091;AMR_AF=0.0418;AFR_AF=0.1399;EUR_AF=0.0497;SAS_AF=0.0869;AA=C|||;VT=SNP
4	23866884	rs7662405	A	G	100	PASS	AC=371;AF=0.0740815;AN=5008;NS=2504;DP=22017;EAS_AF=0.1151;AMR_AF=0.0793;AFR_AF=0.0113;EUR_AF=0.1352;SAS_AF=0.0501;AA=A|||;VT=SNP
4	23867182	rs76232035	T	C	100	PASS	AC=616;AF=0.123003;AN=5008;NS=2504;DP=18438;EAS_AF=0.1091;AMR_AF=0.0562;AFR_AF=0.2481;EUR_AF=0.0537;SAS_AF=0.0869;AA=T|||;VT=SNP
4	23867367	rs74893741	A	G	100	PASS	AC=277;AF=0.0553115;AN=5008;NS=2504;DP=20787;EAS_AF=0.0188;AMR_AF=0.0533;AFR_AF=0.0098;EUR_AF=0.1789;SAS_AF=0.0286;AA=A|||;VT=SNP
4	23867603	rs75474015	T	C	100	PASS	AC=616;AF=0.123003;AN=5008;NS=2504;DP=19535;EAS_AF=0.1091;AMR_AF=0.0562;AFR_AF=0.2481;EUR_AF=0.0537;SAS_AF=0.0869;AA=C|||;VT=SNP
4	23867623	rs13113110	G	C	100	PASS	AC=881;AF=0.175919;AN=5008;NS=2504;DP=19043;EAS_AF=0.2113;AMR_AF=0.2522;AFR_AF=0.0257;EUR_AF=0.2356;SAS_AF=0.227;AA=G|||;VT=SNP
4	23867625	rs76820464	T	C	100	PASS	AC=894;AF=0.178514;AN=5008;NS=2504;DP=19054;EAS_AF=0.128;AMR_AF=0.1095;AFR_AF=0.2587;EUR_AF=0.2326;SAS_AF=0.1155;AA=T|||;VT=SNP
4	23867653	rs57120609	T	G	100	PASS	AC=401;AF=0.0800719;AN=5008;NS=2504;DP=18846;EAS_AF=0.0188;AMR_AF=0.062;AFR_AF=0.0991;EUR_AF=0.1789;SAS_AF=0.0286;AA=T|||;VT=SNP
4	23868096	rs58726785	T	G	100	PASS	AC=602;AF=0.120208;AN=5008;NS=2504;DP=16632;EAS_AF=0.1091;AMR_AF=0.0519;AFR_AF=0.2398;EUR_AF=0.0537;SAS_AF=0.0869;AA=T|||;VT=SNP
4	23868337	rs59109286	G	T	100	PASS	AC=593;AF=0.118411;AN=5008;NS=2504;DP=17097;EAS_AF=0.1091;AMR_AF=0.0476;AFR_AF=0.2368;EUR_AF=0.0497;SAS_AF=0.089;AA=T|||;VT=SNP
4	23868979	rs7438250	A	G	100	PASS	AC=1031;AF=0.205871;AN=5008;NS=2504;DP=19628;EAS_AF=0.2262;AMR_AF=0.1412;AFR_AF=0.2897;EUR_AF=0.1889;SAS_AF=0.135;AA=G|||;VT=SNP
4	23869454	rs7677000	C	T	100	PASS	AC=1008;AF=0.201278;AN=5008;NS=2504;DP=21563;EAS_AF=0.1369;AMR_AF=0.2233;AFR_AF=0.2943;EUR_AF=0.1372;SAS_AF=0.1922;AA=C|||;VT=SNP
4	23870479	rs7683406	A	G	100	PASS	AC=2318;AF=0.462859;AN=5008;NS=2504;DP=21733;EAS_AF=0.4663;AMR_AF=0.4539;AFR_AF=0.3283;EUR_AF=0.6064;SAS_AF=0.5;AA=G|||;VT=SNP
4	23870550	rs35621841	A	G	100	PASS	AC=877;AF=0.17512;AN=5008;NS=2504;DP=21422;EAS_AF=0.2004;AMR_AF=0.2522;AFR_AF=0.025;EUR_AF=0.2356;SAS_AF=0.2352;AA=A|||;VT=SNP
4	23870564	rs28495027	T	G	100	PASS	AC=1042;AF=0.208067;AN=5008;NS=2504;DP=21217;EAS_AF=0.1617;AMR_AF=0.2219;AFR_AF=0.2988;EUR_AF=0.1392;SAS_AF=0.1943;AA=T|||;VT=SNP
4	23870584	rs59161679	T	G	100	PASS	AC=466;AF=0.0930511;AN=5008;NS=2504;DP=21120;EAS_AF=0.0228;AMR_AF=0.0418;AFR_AF=0.177;EUR_AF=0.0368;SAS_AF=0.1462;AA=T|||;VT=SNP
4	23870800	rs59349316	G	C	100	PASS	AC=459;AF=0.0916534;AN=5008;NS=2504;DP=18635;EAS_AF=0.0228;AMR_AF=0.0389;AFR_AF=0.177;EUR_AF=0.0318;SAS_AF=0.1462;AA=G|||;VT=SNP
4	23871021	rs9996943	T	C	100	PASS	AC=2825;AF=0.564097;AN=5008;NS=2504;DP=14388;EAS_AF=0.494;AMR_AF=0.4827;AFR_AF=0.6634;EUR_AF=0.6064;SAS_AF=0.5164;AA=C|||;VT=SNP
4	23871590	rs4637388	A	G	100	PASS	AC=434;AF=0.0866613;AN=5008;NS=2504;DP=13712;EAS_AF=0.0833;AMR_AF=0.1124;AFR_AF=0.0166;EUR_AF=0.2078;SAS_AF=0.0419;AA=A|||;VT=SNP
4	23871592	rs35282325	A	G	100	PASS	AC=911;AF=0.181909;AN=5008;NS=2504;DP=13683;EAS_AF=0.3046;AMR_AF=0.3055;AFR_AF=0.0144;EUR_AF=0.1451;SAS_AF=0.2321;AA=A|||;VT=SNP
4	23872558	rs28651834	C	T	100	PASS	AC=616;AF=0.123003;AN=5008;NS=2504;DP=15373;EAS_AF=0.0089;AMR_AF=0.049;AFR_AF=0.3222;EUR_AF=0.0199;SAS_AF=0.1299;AA=C|||;VT=SNP
4	23873383	rs58563040	A	G	100	PASS	AC=438;AF=0.0874601;AN=5008;NS=2504;DP=20030;EAS_AF=0.0813;AMR_AF=0.1009;AFR_AF=0.0159;EUR_AF=0.2127;SAS_AF=0.0521;AA=A|||;VT=SNP
4	23873828	rs12503529	T	C	100	PASS	AC=434;AF=0.0866613;AN=5008;NS=2504;DP=20383;EAS_AF=0.0823;AMR_AF=0.0994;AFR_AF=0.0159;EUR_AF=0.2137;SAS_AF=0.047;AA=T|||;VT=SNP
4	23874571	rs7663512	C	T	100	PASS	AC=1882;AF=0.375799;AN=5008;NS=2504;DP=15121;EAS_AF=0.5833;AMR_AF=0.2968;AFR_AF=0.4312;EUR_AF=0.1431;SAS_AF=0.3824;AA=T|||;VT=SNP
4	23874617	rs7688248	T	C	100	PASS	AC=2712;AF=0.541534;AN=5008;NS=2504;DP=13860;EAS_AF=0.5407;AMR_AF=0.5548;AFR_AF=0.3336;EUR_AF=0.7167;SAS_AF=0.6339;AA=T|||;VT=SNP
4	23874741	rs113905719	A	G	100	PASS	AC=593;AF=0.118411;AN=5008;NS=2504;DP=13646;EAS_AF=0.0724;AMR_AF=0.1599;AFR_AF=0.0227;EUR_AF=0.2982;SAS_AF=0.0808;AA=A|||;VT=SNP
4	23874919	rs13106578	T	A	100	PASS	AC=3115;AF=0.622005;AN=5008;NS=2504;DP=16508;EAS_AF=0.6964;AMR_AF=0.572;AFR_AF=0.472;EUR_AF=0.7286;SAS_AF=0.6738;AA=A|||;VT=SNP
4	23874981	rs13131226	C	T	100	PASS	AC=3153;AF=0.629593;AN=5008;NS=2504;DP=15705;EAS_AF=0.6964;AMR_AF=0.5793;AFR_AF=0.472;EUR_AF=0.7316;SAS_AF=0.7045;AA=C|||;VT=SNP
4	23875158	rs73243622	C	T	100	PASS	AC=487;AF=0.0972444;AN=5008;NS=2504;DP=15933;EAS_AF=0.006;AMR_AF=0.1009;AFR_AF=0.0159;EUR_AF=0.2555;SAS_AF=0.136;AA=C|||;VT=SNP
4	23875311	rs6838600	A	G	100	PASS	AC=3155;AF=0.629992;AN=5008;NS=2504;DP=18264;EAS_AF=0.6806;AMR_AF=0.5778;AFR_AF=0.4826;EUR_AF=0.7356;SAS_AF=0.7055;AA=G|||;VT=SNP
4	23875559	rs4550905	G	A	100	PASS	AC=3100;AF=0.61901;AN=5008;NS=2504;DP=17460;EAS_AF=0.6806;AMR_AF=0.5692;AFR_AF=0.4554;EUR_AF=0.7266;SAS_AF=0.7014;AA=A|||;VT=SNP
4	23875675	rs4361373	C	T	100	PASS	AC=4296;AF=0.857827;AN=5008;NS=2504;DP=19790;EAS_AF=0.8333;AMR_AF=0.6916;AFR_AF=0.9576;EUR_AF=0.836;SAS_AF=0.8885;AA=c|||;VT=SNP
4	23875834	rs10028665	C	T	100	PASS	AC=681;AF=0.135982;AN=5008;NS=2504;DP=20536;EAS_AF=0.0317;AMR_AF=0.1167;AFR_AF=0.0666;EUR_AF=0.2863;SAS_AF=0.1963;AA=C|||;VT=SNP
4	23876186	rs10006687	A	G	100	PASS	AC=704;AF=0.140575;AN=5008;NS=2504;DP=19977;EAS_AF=0.0327;AMR_AF=0.121;AFR_AF=0.0794;EUR_AF=0.2863;SAS_AF=0.1984;AA=A|||;VT=SNP
4	23876840	rs35837266	C	G	100	PASS	AC=1035;AF=0.206669;AN=5008;NS=2504;DP=18952;EAS_AF=0.2778;AMR_AF=0.0965;AFR_AF=0.2708;EUR_AF=0.1083;SAS_AF=0.226;AA=G|||;VT=SNP
4	23877918	rs13128633	T	G	100	PASS	AC=432;AF=0.086262;AN=5008;NS=2504;DP=17976;EAS_AF=0.1587;AMR_AF=0.0418;AFR_AF=0.0371;EUR_AF=0.0467;SAS_AF=0.1503;AA=T|||;VT=SNP
4	23878741	rs55913146	T	C	100	PASS	AC=626;AF=0.125;AN=5008;NS=2504;DP=16707;EAS_AF=0.0724;AMR_AF=0.1671;AFR_AF=0.0227;EUR_AF=0.2992;SAS_AF=0.1084;AA=T|||;VT=SNP
4	23878838	rs55743129	A	T	100	PASS	AC=1334;AF=0.266374;AN=5008;NS=2504;DP=13889;EAS_AF=0.1032;AMR_AF=0.2911;AFR_AF=0.1112;EUR_AF=0.5875;SAS_AF=0.2965;AA=A|||;VT=SNP
4	23880515	rs13117172	C	T	100	PASS	AC=1826;AF=0.364617;AN=5008;NS=2504;DP=17468;EAS_AF=0.4444;AMR_AF=0.3069;AFR_AF=0.5023;EUR_AF=0.1551;SAS_AF=0.3528;AA=C|||;VT=SNP
4	23880985	rs17637318	T	C	100	PASS	AC=716;AF=0.142971;AN=5008;NS=2504;DP=17546;EAS_AF=0.0308;AMR_AF=0.1268;AFR_AF=0.0862;EUR_AF=0.2982;SAS_AF=0.1871;AA=T|||;VT=SNP
4	23881054	rs61076774	G	A	100	PASS	AC=762;AF=0.152157;AN=5008;NS=2504;DP=18568;EAS_AF=0.12;AMR_AF=0.0677;AFR_AF=0.3411;EUR_AF=0.0676;SAS_AF=0.0767;AA=A|||;VT=SNP
4	23881348	rs7674429	C	T	100	PASS	AC=1739;AF=0.347244;AN=5008;NS=2504;DP=21091;EAS_AF=0.4454;AMR_AF=0.2954;AFR_AF=0.4735;EUR_AF=0.1382;SAS_AF=0.3272;AA=C|||;VT=SNP
4	23882403	rs58990583	T	C	100	PASS	AC=480;AF=0.0958466;AN=5008;NS=2504;DP=19553;EAS_AF=0.12;AMR_AF=0.0288;AFR_AF=0.1793;EUR_AF=0.0477;SAS_AF=0.0552;AA=T|||;VT=SNP
4	23882499	rs2305683	C	T	100	PASS	AC=233;AF=0.0465256;AN=5008;NS=2504;DP=19595;EAS_AF=0.12;AMR_AF=0.0115;AFR_AF=0.0015;EUR_AF=0.0477;SAS_AF=0.0552;AA=C|||;VT=SNP
4	23882519	rs11734408	A	G	100	PASS	AC=708;AF=0.141374;AN=5008;NS=2504;DP=20444;EAS_AF=0.0317;AMR_AF=0.1268;AFR_AF=0.0787;EUR_AF=0.2992;SAS_AF=0.1871;AA=A|||;VT=SNP
4	23882718	rs2305682	C	T	100	PASS	AC=332;AF=0.0662939;AN=5008;NS=2504;DP=22735;EAS_AF=0.119;AMR_AF=0.0187;AFR_AF=0.0734;EUR_AF=0.0477;SAS_AF=0.0552;AA=T|||;VT=SNP
4	23883796	rs4469064	A	G	100	PASS	AC=661;AF=0.131989;AN=5008;NS=2504;DP=19342;EAS_AF=0.12;AMR_AF=0.0591;AFR_AF=0.2663;EUR_AF=0.0726;SAS_AF=0.0757;AA=A|||;VT=SNP
4	23884711	rs3796407	G	A	100	PASS	AC=641;AF=0.127995;AN=5008;NS=2504;DP=19462;EAS_AF=0.0744;AMR_AF=0.1772;AFR_AF=0.0333;EUR_AF=0.3002;SAS_AF=0.0992;AA=G|||;VT=SNP
4	23885568	rs12500214	G	A	100	PASS	AC=620;AF=0.123802;AN=5008;NS=2504;DP=14814;EAS_AF=0.129;AMR_AF=0.1499;AFR_AF=0.031;EUR_AF=0.2495;SAS_AF=0.0961;AA=G|||;VT=SNP
4	23885595	rs77983699	T	C	100	PASS	AC=225;AF=0.0449281;AN=5008;NS=2504;DP=15248;EAS_AF=0.0853;AMR_AF=0.0202;AFR_AF=0.0015;EUR_AF=0.0268;SAS_AF=0.0982;AA=T|||;VT=SNP
4	23886323	rs2946385	G	T	100	PASS	AC=1921;AF=0.383586;AN=5008;NS=2504;DP=16233;EAS_AF=0.3413;AMR_AF=0.2882;AFR_AF=0.4932;EUR_AF=0.4135;SAS_AF=0.316;AA=T|||;VT=SNP
4	23887300	rs13129205	C	T	100	PASS	AC=1873;AF=0.374002;AN=5008;NS=2504;DP=17569;EAS_AF=0.5675;AMR_AF=0.2695;AFR_AF=0.4826;EUR_AF=0.1233;SAS_AF=0.3599;AA=C|||;VT=SNP
4	23887454	rs2970877	T	G	100	PASS	AC=811;AF=0.161941;AN=5008;NS=2504;DP=19909;EAS_AF=0.0357;AMR_AF=0.1326;AFR_AF=0.1354;EUR_AF=0.2982;SAS_AF=0.2086;AA=T|||;VT=SNP
4	23888619	rs2970876	A	G	100	PASS	AC=2936;AF=0.586262;AN=5008;NS=2504;DP=19130;EAS_AF=0.5407;AMR_AF=0.5403;AFR_AF=0.7663;EUR_AF=0.5348;SAS_AF=0.4755;AA=G|||;VT=SNP
4	23889503	rs3774904	A	G	100	PASS	AC=1057;AF=0.211062;AN=5008;NS=2504;DP=16458;EAS_AF=0.4534;AMR_AF=0.17;AFR_AF=0.2027;EUR_AF=0.0388;SAS_AF=0.1789;AA=A|||;VT=SNP
4	23889506	rs3774903	C	G	100	PASS	AC=1057;AF=0.211062;AN=5008;NS=2504;DP=16398;EAS_AF=0.4534;AMR_AF=0.17;AFR_AF=0.2027;EUR_AF=0.0388;SAS_AF=0.1789;AA=C|||;VT=SNP
4	23889781	rs2970873	A	G	100	PASS	AC=4120;AF=0.822684;AN=5008;NS=2504;DP=15382;EAS_AF=0.6974;AMR_AF=0.7032;AFR_AF=0.9856;EUR_AF=0.8738;SAS_AF=0.7638;AA=G|||;VT=SNP
4	23889813	rs2970872	A	G	100	PASS	AC=2379;AF=0.47504;AN=5008;NS=2504;DP=15433;EAS_AF=0.2133;AMR_AF=0.4179;AFR_AF=0.7133;EUR_AF=0.5577;SAS_AF=0.3783;AA=A|||;VT=SNP
4	23890582	rs2970871	T	C	100	PASS	AC=3059;AF=0.610823;AN=5008;NS=2504;DP=19343;EAS_AF=0.6091;AMR_AF=0.5648;AFR_AF=0.6884;EUR_AF=0.5905;SAS_AF=0.5613;AA=C|||;VT=SNP
4	23890782	rs3774902	G	A	100	PASS	AC=878;AF=0.175319;AN=5008;NS=2504;DP=18524;EAS_AF=0.3879;AMR_AF=0.1816;AFR_AF=0.0809;EUR_AF=0.0567;SAS_AF=0.2014;AA=G|||;VT=SNP
4	23893017	rs2970870	A	G	100	PASS	AC=2648;AF=0.528754;AN=5008;NS=2504;DP=18030;EAS_AF=0.6002;AMR_AF=0.3646;AFR_AF=0.7171;EUR_AF=0.4672;SAS_AF=0.3804;AA=A|||;VT=SNP
4	23893274	rs17576121	T	C	100	PASS	AC=666;AF=0.132987;AN=5008;NS=2504;DP=16156;EAS_AF=0.0327;AMR_AF=0.1311;AFR_AF=0.0227;EUR_AF=0.2922;SAS_AF=0.2229;AA=T|||;VT=SNP
4	23893369	rs2970869	T	C	100	PASS	AC=3811;AF=0.760982;AN=5008;NS=2504;DP=17268;EAS_AF=0.6429;AMR_AF=0.5403;AFR_AF=0.9644;EUR_AF=0.7932;SAS_AF=0.7311;AA=C|||;VT=SNP
4	23895209	rs4383605	T	G	100	PASS	AC=669;AF=0.133586;AN=5008;NS=2504;DP=16058;EAS_AF=0.0327;AMR_AF=0.1297;AFR_AF=0.0212;EUR_AF=0.2982;SAS_AF=0.2229;AA=T|||;VT=SNP
4	23895285	rs2970866	C	T	100	PASS	AC=3805;AF=0.759784;AN=5008;NS=2504;DP=16693;EAS_AF=0.6409;AMR_AF=0.5375;AFR_AF=0.9644;EUR_AF=0.7922;SAS_AF=0.7301;AA=T|||;VT=SNP
4	23895413	rs1878949	A	C	100	PASS	AC=1508;AF=0.301118;AN=5008;NS=2504;DP=17100;EAS_AF=0.3829;AMR_AF=0.1715;AFR_AF=0.4887;EUR_AF=0.1392;SAS_AF=0.2219;AA=A|||;VT=SNP
4	23895554	rs2970865	G	A	100	PASS	AC=3635;AF=0.725839;AN=5008;NS=2504;DP=16796;EAS_AF=0.5129;AMR_AF=0.5375;AFR_AF=0.9644;EUR_AF=0.7863;SAS_AF=0.6943;AA=A|||;VT=SNP
4	23896474	rs7657071	C	A	100	PASS	AC=1245;AF=0.248602;AN=5008;NS=2504;DP=16111;EAS_AF=0.0982;AMR_AF=0.2176;AFR_AF=0.3011;EUR_AF=0.3509;SAS_AF=0.2495;AA=C|||;VT=SNP
4	23897102	rs10938972	G	A	100	PASS	AC=1146;AF=0.228834;AN=5008;NS=2504;DP=13736;EAS_AF=0.381;AMR_AF=0.1427;AFR_AF=0.2337;EUR_AF=0.1352;SAS_AF=0.2229;AA=G|||;VT=SNP
4	23897314	rs61795680	C	G	100	PASS	AC=667;AF=0.133187;AN=5008;NS=2504;DP=14914;EAS_AF=0.0327;AMR_AF=0.1297;AFR_AF=0.0212;EUR_AF=0.2972;SAS_AF=0.2219;AA=C|||;VT=SNP
4	23897796	rs2970863	G	A	100	PASS	AC=3634;AF=0.725639;AN=5008;NS=2504;DP=14639;EAS_AF=0.5119;AMR_AF=0.5375;AFR_AF=0.9644;EUR_AF=0.7863;SAS_AF=0.6943;AA=A|||;VT=SNP
4	23898043	rs2970862	G	T	100	PASS	AC=3807;AF=0.760184;AN=5008;NS=2504;DP=15096;EAS_AF=0.6409;AMR_AF=0.5389;AFR_AF=0.9644;EUR_AF=0.7922;SAS_AF=0.7311;AA=T|||;VT=SNP
4	23898430	rs4568225	C	T	100	PASS	AC=668;AF=0.133387;AN=5008;NS=2504;DP=16668;EAS_AF=0.0327;AMR_AF=0.1297;AFR_AF=0.0212;EUR_AF=0.2982;SAS_AF=0.2219;AA=C|||;VT=SNP
4	23899510	rs13127297	G	A	100	PASS	AC=2165;AF=0.432308;AN=5008;NS=2504;DP=17577;EAS_AF=0.4702;AMR_AF=0.3401;AFR_AF=0.4796;EUR_AF=0.4622;SAS_AF=0.364;AA=G|||;VT=SNP
4	23899717	rs2946388	T	C	100	PASS	AC=3584;AF=0.715655;AN=5008;NS=2504;DP=18917;EAS_AF=0.5129;AMR_AF=0.5331;AFR_AF=0.9198;EUR_AF=0.7873;SAS_AF=0.7045;AA=C|||;VT=SNP
4	23899945	rs2970861	G	A	100	PASS	AC=3645;AF=0.727835;AN=5008;NS=2504;DP=20368;EAS_AF=0.5119;AMR_AF=0.5389;AFR_AF=0.9644;EUR_AF=0.7873;SAS_AF=0.7035;AA=A|||;VT=SNP
4	23900959	rs2946390	T	C	100	PASS	AC=2219;AF=0.443091;AN=5008;NS=2504;DP=16322;EAS_AF=0.13;AMR_AF=0.3862;AFR_AF=0.5083;EUR_AF=0.6759;SAS_AF=0.4785;AA=C|||;VT=SNP
4	23901275	rs2970860	G	A	100	PASS	AC=926;AF=0.184904;AN=5008;NS=2504;DP=17816;EAS_AF=0.0317;AMR_AF=0.1556;AFR_AF=0.1936;EUR_AF=0.3101;SAS_AF=0.2229;AA=G|||;VT=SNP
4	23901422	rs10030083	C	A	100	PASS	AC=1243;AF=0.248203;AN=5008;NS=2504;DP=16159;EAS_AF=0.3829;AMR_AF=0.134;AFR_AF=0.329;EUR_AF=0.1093;SAS_AF=0.2239;AA=G|||;VT=SNP
4	23902712	rs75652586	C	T	100	PASS	AC=650;AF=0.129792;AN=5008;NS=2504;DP=12903;EAS_AF=0.381;AMR_AF=0.0303;AFR_AF=0.0091;EUR_AF=0.0447;SAS_AF=0.1922;AA=C|||;VT=SNP
4	23902807	rs75585437	G	A	100	PASS	AC=640;AF=0.127796;AN=5008;NS=2504;DP=13208;EAS_AF=0.0317;AMR_AF=0.1254;AFR_AF=0.0212;EUR_AF=0.2903;SAS_AF=0.2055;AA=G|||;VT=SNP
4	23902924	rs9991159	C	T	100	PASS	AC=1254;AF=0.250399;AN=5008;NS=2504;DP=12769;EAS_AF=0.3651;AMR_AF=0.1383;AFR_AF=0.3328;EUR_AF=0.1183;SAS_AF=0.2362;AA=c|||;VT=SNP
4	23903723	rs2946391	A	G	100	PASS	AC=1797;AF=0.358826;AN=5008;NS=2504;DP=12655;EAS_AF=0.12;AMR_AF=0.3775;AFR_AF=0.267;EUR_AF=0.7087;SAS_AF=0.3558;AA=A|||;VT=SNP
4	23903867	rs2946392	A	G	100	PASS	AC=4020;AF=0.802716;AN=5008;NS=2504;DP=14548;EAS_AF=0.6736;AMR_AF=0.5778;AFR_AF=0.9856;EUR_AF=0.8688;SAS_AF=0.7802;AA=G|||;VT=SNP
4	23905320	rs2946393	A	G	100	PASS	AC=1718;AF=0.343051;AN=5008;NS=2504;DP=15699;EAS_AF=0.12;AMR_AF=0.353;AFR_AF=0.2474;EUR_AF=0.6809;SAS_AF=0.3476;AA=A|||;VT=SNP
4	23906088	rs16874317	T	A	100	PASS	AC=365;AF=0.0728834;AN=5008;NS=2504;DP=20865;EAS_AF=0.1399;AMR_AF=0.0735;AFR_AF=0.0023;EUR_AF=0.0368;SAS_AF=0.136;AA=T|||;VT=SNP
4	23907727	rs17576576	A	G	100	PASS	AC=1180;AF=0.235623;AN=5008;NS=2504;DP=17181;EAS_AF=0.0298;AMR_AF=0.196;AFR_AF=0.3086;EUR_AF=0.4165;SAS_AF=0.1912;AA=A|||;VT=SNP
4	23907928	rs2946394	A	G	100	PASS	AC=1976;AF=0.394569;AN=5008;NS=2504;DP=18446;EAS_AF=0.0407;AMR_AF=0.3069;AFR_AF=0.6278;EUR_AF=0.508;SAS_AF=0.3896;AA=A|||;VT=SNP
4	23907962	rs34135934	G	A	100	PASS	AC=1057;AF=0.211062;AN=5008;NS=2504;DP=17264;EAS_AF=0.4087;AMR_AF=0.1037;AFR_AF=0.1846;EUR_AF=0.1004;SAS_AF=0.2331;AA=G|||;VT=SNP
4	23908555	rs17576640	T	C	100	PASS	AC=919;AF=0.183506;AN=5008;NS=2504;DP=17978;EAS_AF=0.0288;AMR_AF=0.219;AFR_AF=0.0295;EUR_AF=0.4672;SAS_AF=0.2342;AA=T|||;VT=SNP
4	23908890	rs13108219	C	A	100	PASS	AC=1213;AF=0.242212;AN=5008;NS=2504;DP=22338;EAS_AF=0.3829;AMR_AF=0.1369;AFR_AF=0.2549;EUR_AF=0.1153;SAS_AF=0.2853;AA=C|||;VT=SNP
4	23908942	rs13108408	C	T	100	PASS	AC=1186;AF=0.236821;AN=5008;NS=2504;DP=22768;EAS_AF=0.381;AMR_AF=0.1354;AFR_AF=0.2383;EUR_AF=0.1153;SAS_AF=0.2832;AA=C|||;VT=SNP
4	23909565	rs957615	G	A	100	PASS	AC=1143;AF=0.228235;AN=5008;NS=2504;DP=17500;EAS_AF=0.3839;AMR_AF=0.134;AFR_AF=0.2012;EUR_AF=0.1163;SAS_AF=0.2863;AA=G|||;VT=SNP
4	23911002	rs2946398	T	C	100	PASS	AC=3319;AF=0.66274;AN=5008;NS=2504;DP=19653;EAS_AF=0.5258;AMR_AF=0.428;AFR_AF=0.9002;EUR_AF=0.6054;SAS_AF=0.7086;AA=C|||;VT=SNP
4	23912684	rs2970858	T	C	100	PASS	AC=1406;AF=0.280751;AN=5008;NS=2504;DP=17281;EAS_AF=0.3819;AMR_AF=0.1671;AFR_AF=0.3336;EUR_AF=0.1501;SAS_AF=0.32;AA=T|||;VT=SNP
4	23913579	rs2946399	T	C	100	PASS	AC=4333;AF=0.865216;AN=5008;NS=2504;DP=16880;EAS_AF=0.8065;AMR_AF=0.6628;AFR_AF=0.9871;EUR_AF=0.8817;SAS_AF=0.8875;AA=C|||;VT=SNP
4	23913755	rs765195	G	A	100	PASS	AC=3301;AF=0.659145;AN=5008;NS=2504;DP=17864;EAS_AF=0.5109;AMR_AF=0.4308;AFR_AF=0.9017;EUR_AF=0.6014;SAS_AF=0.7055;AA=A|||;VT=SNP
4	23913771	rs2970857	T	C	100	PASS	AC=3298;AF=0.658546;AN=5008;NS=2504;DP=18108;EAS_AF=0.5119;AMR_AF=0.4308;AFR_AF=0.9017;EUR_AF=0.6014;SAS_AF=0.7014;AA=C|||;VT=SNP
4	23916954	rs2970846	G	C	100	PASS	AC=4310;AF=0.860623;AN=5008;NS=2504;DP=15895;EAS_AF=0.8224;AMR_AF=0.6585;AFR_AF=0.9614;EUR_AF=0.8777;SAS_AF=0.8896;AA=C|||;VT=SNP
4	23917742	rs11734980	A	C	100	PASS	AC=951;AF=0.189896;AN=5008;NS=2504;DP=18709;EAS_AF=0.0258;AMR_AF=0.2233;AFR_AF=0.0454;EUR_AF=0.4672;SAS_AF=0.2454;AA=A|||;VT=SNP
4	23918514	rs2946401	G	A	100	PASS	AC=1282;AF=0.25599;AN=5008;NS=2504;DP=20188;EAS_AF=0.373;AMR_AF=0.1585;AFR_AF=0.2549;EUR_AF=0.1481;SAS_AF=0.317;AA=G|||;VT=SNP
4	23919528	rs7691998	A	G	100	PASS	AC=1641;AF=0.327676;AN=5008;NS=2504;DP=15457;EAS_AF=0.0248;AMR_AF=0.2594;AFR_AF=0.553;EUR_AF=0.4692;SAS_AF=0.2382;AA=A|||;VT=SNP
4	23920034	rs2946402	G	A	100	PASS	AC=1434;AF=0.286342;AN=5008;NS=2504;DP=14698;EAS_AF=0.375;AMR_AF=0.1729;AFR_AF=0.3533;EUR_AF=0.1491;SAS_AF=0.3262;AA=G|||;VT=SNP
4	23920295	rs2970880	G	A	100	PASS	AC=1473;AF=0.294129;AN=5008;NS=2504;DP=15487;EAS_AF=0.374;AMR_AF=0.1758;AFR_AF=0.3828;EUR_AF=0.1491;SAS_AF=0.3252;AA=G|||;VT=SNP
4	23921186	rs66497744	G	A	100	PASS	AC=3180;AF=0.634984;AN=5008;NS=2504;DP=15311;EAS_AF=0.4206;AMR_AF=0.4424;AFR_AF=0.8843;EUR_AF=0.6282;SAS_AF=0.6626;AA=g|||;VT=SNP
4	23921453	rs2946403	A	G	100	PASS	AC=3362;AF=0.671326;AN=5008;NS=2504;DP=17473;EAS_AF=0.5208;AMR_AF=0.4438;AFR_AF=0.9017;EUR_AF=0.6292;SAS_AF=0.7198;AA=G|||;VT=SNP
4	23922602	rs2946404	G	C	100	PASS	AC=3222;AF=0.643371;AN=5008;NS=2504;DP=14811;EAS_AF=0.5139;AMR_AF=0.4352;AFR_AF=0.9032;EUR_AF=0.6173;SAS_AF=0.6002;AA=C|||;VT=SNP
4	23922679	rs2970879	A	C	100	PASS	AC=3216;AF=0.642173;AN=5008;NS=2504;DP=13788;EAS_AF=0.5109;AMR_AF=0.4323;AFR_AF=0.9002;EUR_AF=0.6183;SAS_AF=0.6022;AA=C|||;VT=SNP
4	23922880	rs7671124	G	A	100	PASS	AC=2763;AF=0.551717;AN=5008;NS=2504;DP=17631;EAS_AF=0.4177;AMR_AF=0.4683;AFR_AF=0.5953;EUR_AF=0.6938;SAS_AF=0.544;AA=A|||;VT=SNP
4	23923240	rs61795705	T	C	100	PASS	AC=491;AF=0.0980431;AN=5008;NS=2504;DP=19546;EAS_AF=0.129;AMR_AF=0.0634;AFR_AF=0.0098;EUR_AF=0.1292;SAS_AF=0.1779;AA=T|||;VT=SNP
```
