## Supplementary material for "Characterization of shared and ancestry-specific signals driving complex traits using multi-ancestry fine-mapping": mesusieoutput

```
                 eur          afr      eur_afr
   [1,] 3.358567e-06 8.357177e-06 1.119023e-06
   [2,] 1.618585e-06 8.390016e-06 5.282893e-07
   [3,] 1.590714e-06 8.486779e-06 5.196535e-07
   [4,] 1.629374e-06 8.378312e-06 5.310534e-07
   [5,] 1.629374e-06 8.382333e-06 5.310202e-07
   [6,] 1.599368e-06 8.389825e-06 5.236967e-07
   [7,] 1.615038e-06 8.400948e-06 5.261459e-07
   [8,] 1.550501e-06 8.374307e-06 5.115239e-07
   [9,] 1.541139e-06 8.532421e-06 5.098206e-07
  [10,] 1.542806e-06 8.375745e-06 5.102514e-07
  [11,] 1.539241e-06 8.403388e-06 5.097586e-07
  [12,] 2.225743e-06 8.329440e-06 7.888918e-07
  [13,] 2.225743e-06 8.336536e-06 7.892303e-07
  [14,] 1.537086e-06 8.431943e-06 5.095458e-07
  [15,] 1.534944e-06 8.445281e-06 5.094363e-07
  [16,] 1.542738e-06 8.427783e-06 5.101630e-07
  [17,] 1.537086e-06 8.415414e-06 5.095634e-07
  [18,] 1.537086e-06 8.419480e-06 5.095607e-07
  [19,] 1.540318e-06 8.431359e-06 5.098622e-07
  [20,] 1.539232e-06 8.489060e-06 5.096880e-07
  [21,] 1.542631e-06 8.501576e-06 5.100480e-07
  [22,] 1.562877e-06 8.506626e-06 5.159044e-07
  [23,] 1.525208e-06 8.514265e-06 5.045743e-07
  [24,] 1.547606e-06 8.517799e-06 5.083884e-07
  [25,] 1.549723e-06 8.524736e-06 5.110672e-07
  [26,] 1.730207e-06 8.399351e-06 6.012336e-07
  [27,] 4.539144e-06 7.912221e-06 1.465754e-06
  [28,] 6.355201e-06 7.962641e-06 2.045165e-06
  [29,] 3.374920e-06 7.946214e-06 1.088555e-06
  [30,] 2.819780e-04 7.932108e-06 8.356934e-05
  [31,] 2.725917e-04 7.928573e-06 8.093942e-05
  [32,] 2.725917e-04 8.055199e-06 7.742420e-05
  [33,] 2.725917e-04 7.930334e-06 8.087979e-05
  [34,] 1.239259e-05 8.875360e-06 7.548657e-06
  [35,] 3.124885e-05 8.149173e-06 1.187965e-05
  [36,] 2.725917e-04 7.928573e-06 8.093942e-05
  [37,] 2.819780e-04 7.920128e-06 8.399675e-05
  [38,] 3.041321e-04 7.939412e-06 8.978325e-05
  [39,] 3.041321e-04 7.948541e-06 8.945621e-05
  [40,] 7.040380e-06 7.954282e-06 2.276360e-06
  [41,] 3.014612e-04 7.941308e-06 8.893601e-05
  [42,] 6.423498e-06 7.971051e-06 2.056694e-06
  [43,] 6.334032e-06 7.957917e-06 2.045580e-06
  [44,] 3.530260e-04 7.925089e-06 1.046638e-04
  [45,] 3.041321e-04 7.928573e-06 9.018830e-05
  [46,] 3.530260e-04 7.926824e-06 1.045848e-04
  [47,] 3.397177e-04 7.918442e-06 1.010586e-04
  [48,] 3.178292e-06 7.941810e-06 1.028247e-06
  [49,] 3.205877e-06 7.943219e-06 1.036544e-06
  [50,] 3.729336e-04 8.215571e-06 1.525785e-04
  [51,] 5.597045e-06 8.312355e-06 1.650253e-06
  [52,] 1.652756e-05 8.199997e-06 4.547624e-06
  [53,] 3.269565e-04 7.930387e-06 9.680001e-05
  [54,] 5.597045e-06 8.306535e-06 1.651513e-06
  [55,] 3.099099e-06 7.938108e-06 1.004298e-06
  [56,] 5.857597e-06 7.971894e-06 1.878119e-06
  [57,] 2.388523e-04 8.226365e-06 9.722047e-05
  [58,] 3.128000e-06 7.937394e-06 1.013584e-06
  [59,] 3.949517e-04 7.919375e-06 1.173689e-04
  [60,] 5.940508e-06 7.964372e-06 1.911912e-06
  [61,] 3.799100e-04 7.931356e-06 1.123495e-04
  [62,] 3.600988e-04 8.184871e-06 1.458460e-04
  [63,] 4.106459e-04 7.929671e-06 1.214197e-04
  [64,] 1.667925e-05 8.776335e-06 7.642463e-06
  [65,] 1.815583e-05 8.828644e-06 1.005134e-05
  [66,] 6.285354e-04 7.907125e-06 1.869634e-04
  [67,] 9.070297e-04 7.926553e-06 2.661664e-04
  [68,] 1.270695e-05 9.267614e-06 3.253914e-06
  [69,] 1.212547e-05 9.267614e-06 3.076863e-06
  [70,] 1.275135e-05 9.297965e-06 3.321334e-06
  [71,] 1.257297e-05 9.407173e-06 4.449145e-06
  [72,] 1.862471e-05 8.649272e-06 7.510474e-06
  [73,] 1.644123e-05 8.831059e-06 9.415106e-06
  [74,] 1.888749e-05 9.080553e-06 4.737394e-06
  [75,] 8.627532e-06 9.351957e-06 2.407742e-06
  [76,] 4.888202e-06 8.310893e-06 1.453630e-06
  [77,] 9.519547e-04 7.850975e-06 2.920929e-04
  [78,] 1.859354e-05 8.710219e-06 7.549539e-06
  [79,] 1.648763e-05 8.227860e-06 4.489529e-06
  [80,] 1.983236e-05 8.847343e-06 8.190236e-06
  [81,] 1.983236e-05 8.847343e-06 8.190236e-06
  [82,] 1.257266e-05 9.231557e-06 3.194870e-06
  [83,] 4.732196e-06 8.299213e-06 1.412734e-06
  [84,] 1.888601e-05 8.852689e-06 7.788396e-06
  [85,] 1.888601e-05 8.852689e-06 7.788396e-06
  [86,] 1.888601e-05 8.938408e-06 7.853397e-06
  [87,] 1.946004e-05 8.956393e-06 8.116007e-06
  [88,] 1.983236e-05 8.944018e-06 8.268074e-06
  [89,] 1.888601e-05 8.950206e-06 7.862162e-06
  [90,] 1.888601e-05 8.944018e-06 7.857570e-06
  [91,] 1.888601e-05 8.950206e-06 7.862162e-06
  [92,] 4.904467e-06 7.950455e-06 1.596648e-06
  [93,] 1.888601e-05 8.955849e-06 7.866339e-06
  [94,] 1.888601e-05 8.938665e-06 7.851794e-06
  [95,] 1.888601e-05 8.962074e-06 7.870937e-06
  [96,] 4.685398e-06 7.959303e-06 1.516367e-06
  [97,] 1.888601e-05 8.962074e-06 7.870937e-06
  [98,] 1.975431e-05 8.938665e-06 8.228093e-06
  [99,] 1.930131e-05 8.938665e-06 8.031702e-06
 [100,] 1.170025e-03 7.817804e-06 3.724659e-04
 [101,] 1.888601e-05 8.932588e-06 7.847262e-06
 [102,] 4.984222e-06 7.945710e-06 1.626875e-06
 [103,] 1.888601e-05 8.938573e-06 7.851726e-06
 [104,] 1.840970e-05 8.927081e-06 7.637236e-06
 [105,] 1.861682e-05 8.927081e-06 7.726751e-06
 [106,] 1.932738e-05 8.927081e-06 8.034101e-06
 [107,] 1.932738e-05 8.898688e-06 8.012106e-06
 [108,] 2.035321e-05 8.904116e-06 8.459546e-06
 [109,] 1.932738e-05 8.904116e-06 8.016331e-06
 [110,] 1.439242e-05 8.843142e-06 5.862536e-06
 [111,] 4.645603e-06 7.959817e-06 1.503360e-06
 [112,] 1.888601e-05 8.898688e-06 7.821764e-06
 [113,] 1.625687e-03 7.829025e-06 5.100028e-04
 [114,] 1.265172e-03 7.829025e-06 3.974095e-04
 [115,] 2.172022e-05 8.850641e-06 9.016069e-06
 [116,] 2.116497e-05 8.888070e-06 8.812063e-06
 [117,] 1.983917e-05 8.967643e-06 8.287696e-06
 [118,] 2.036028e-05 8.955890e-06 8.505053e-06
 [119,] 1.983917e-05 8.961478e-06 8.282868e-06
 [120,] 1.933393e-05 8.887339e-06 8.006063e-06
 [121,] 1.740053e-05 8.927940e-06 7.202150e-06
 [122,] 1.332593e-05 8.922444e-06 5.449533e-06
 [123,] 2.023444e-05 8.915363e-06 8.417422e-06
 [124,] 1.840970e-05 8.915564e-06 7.628862e-06
 [125,] 6.419104e-04 8.397255e-06 2.797574e-04
 [126,] 1.932738e-05 8.865376e-06 7.985959e-06
 [127,] 1.932738e-05 8.859527e-06 7.981329e-06
 [128,] 1.932738e-05 8.859527e-06 7.981329e-06
 [129,] 1.932738e-05 8.469496e-06 7.637592e-06
 [130,] 1.932738e-05 8.859527e-06 7.981329e-06
 [131,] 1.932738e-05 8.859527e-06 7.981329e-06
 [132,] 1.932738e-05 8.859527e-06 7.981329e-06
 [133,] 1.932738e-05 8.854226e-06 7.977122e-06
 [134,] 1.277384e-05 9.052831e-06 3.292672e-06
 [135,] 1.932738e-05 8.854226e-06 7.977122e-06
 [136,] 1.932738e-05 8.854226e-06 7.977122e-06
 [137,] 1.804285e-05 8.854226e-06 7.426409e-06
 [138,] 1.932738e-05 8.854226e-06 7.977122e-06
 [139,] 1.932738e-05 8.848940e-06 7.972918e-06
 [140,] 1.932738e-05 8.848940e-06 7.972918e-06
 [141,] 1.853201e-05 8.848940e-06 7.631988e-06
 [142,] 1.932738e-05 8.848940e-06 7.972918e-06
 [143,] 1.402508e-05 9.087105e-06 3.579436e-06
 [144,] 1.932738e-05 8.848940e-06 7.972918e-06
 [145,] 6.854307e-04 8.392625e-06 2.987887e-04
 [146,] 1.220994e-03 7.834415e-06 3.812327e-04
 [147,] 1.220994e-03 7.833676e-06 3.815401e-04
 [148,] 1.876566e-05 8.809714e-06 9.714814e-06
 [149,] 1.932738e-05 8.849340e-06 7.973237e-06
 [150,] 4.905523e-06 7.950964e-06 1.595296e-06
 [151,] 1.316752e-05 9.072824e-06 3.380388e-06
 [152,] 1.966197e-05 8.837888e-06 8.107462e-06
 [153,] 1.399883e-05 9.096754e-06 3.569074e-06
 [154,] 1.277384e-05 9.096189e-06 3.279506e-06
 [155,] 1.367008e-03 7.833645e-06 4.269165e-04
 [156,] 1.932738e-05 8.860458e-06 7.980223e-06
 [157,] 1.932738e-05 8.860458e-06 7.980223e-06
 [158,] 4.685024e-06 7.974086e-06 1.505815e-06
 [159,] 1.093319e-03 7.832251e-06 3.423930e-04
 [160,] 1.932738e-05 8.860458e-06 7.980223e-06
 [161,] 1.983236e-05 8.860458e-06 8.197153e-06
 [162,] 2.144471e-05 8.854697e-06 8.885755e-06
 [163,] 1.983236e-05 8.860458e-06 8.197153e-06
 [164,] 1.707059e-05 8.227881e-06 4.633796e-06
 [165,] 2.844306e-05 8.772755e-06 1.180984e-05
 [166,] 2.035321e-05 8.865712e-06 8.425513e-06
 [167,] 1.272903e-03 7.830993e-06 3.988834e-04
 [168,] 1.325478e-03 7.832372e-06 4.146087e-04
 [169,] 2.035321e-05 8.865712e-06 8.425513e-06
 [170,] 2.035321e-05 8.865712e-06 8.425513e-06
 [171,] 2.324362e-05 8.461997e-06 9.228959e-06
 [172,] 1.009979e-05 9.244668e-06 2.610534e-06
 [173,] 1.325478e-03 7.832372e-06 4.146087e-04
 [174,] 1.275687e-03 7.833078e-06 3.987995e-04
 [175,] 2.035321e-05 8.865712e-06 8.425513e-06
 [176,] 6.746187e-04 7.832586e-06 2.120873e-04
 [177,] 1.718760e-05 8.232984e-06 4.655514e-06
 [178,] 2.035321e-05 8.839722e-06 8.401551e-06
 [179,] 2.144269e-05 8.839722e-06 8.869264e-06
 [180,] 2.144269e-05 8.844852e-06 8.873920e-06
 [181,] 2.144269e-05 8.844852e-06 8.873920e-06
 [182,] 2.088861e-05 8.839722e-06 8.631303e-06
 [183,] 5.108123e-06 8.187863e-06 1.537566e-06
 [184,] 1.592443e-05 8.234013e-06 4.338416e-06
 [185,] 2.076840e-05 8.839666e-06 8.596041e-06
 [186,] 7.282065e-04 8.390660e-06 3.174591e-04
 [187,] 2.131111e-05 8.834096e-06 8.824547e-06
 [188,] 2.131111e-05 8.839722e-06 8.829685e-06
 [189,] 7.348298e-04 7.828490e-06 2.308945e-04
 [190,] 1.372812e-03 7.840432e-06 4.262303e-04
 [191,] 2.187081e-05 8.834096e-06 9.065486e-06
 [192,] 1.429088e-03 7.842819e-06 4.425350e-04
 [193,] 2.187081e-05 8.834096e-06 9.065486e-06
 [194,] 2.187081e-05 8.834096e-06 9.065486e-06
 [195,] 2.244808e-05 8.834096e-06 9.314194e-06
 [196,] 1.314160e-05 9.134541e-06 3.350298e-06
 [197,] 1.372812e-03 7.844410e-06 4.245573e-04
 [198,] 2.244808e-05 8.834096e-06 9.314194e-06
 [199,] 2.244808e-05 8.834096e-06 9.314194e-06
 [200,] 1.429088e-03 7.845300e-06 4.414757e-04
 [201,] 2.244808e-05 8.834096e-06 9.314194e-06
 [202,] 2.304354e-05 8.834096e-06 9.570951e-06
 [203,] 7.032317e-04 8.393005e-06 3.071921e-04
 [204,] 2.304354e-05 8.834096e-06 9.570951e-06
 [205,] 2.244808e-05 8.834096e-06 9.314194e-06
 [206,] 2.244808e-05 8.834096e-06 9.314194e-06
 [207,] 2.186020e-05 8.834096e-06 9.060915e-06
 [208,] 2.244808e-05 8.834096e-06 9.314194e-06
 [209,] 1.169469e-05 9.365800e-06 3.443881e-06
 [210,] 1.504450e-05 8.706504e-06 5.150480e-06
 [211,] 9.375140e-06 9.257241e-06 2.433374e-06
 [212,] 1.207411e-05 9.360478e-06 3.554064e-06
 [213,] 4.714162e-06 7.972542e-06 1.517101e-06
 [214,] 1.429088e-03 7.853395e-06 4.390711e-04
 [215,] 4.497505e-06 7.995458e-06 1.436520e-06
 [216,] 1.411372e-05 8.221319e-06 3.889963e-06
 [217,] 1.718356e-05 8.743227e-06 6.987573e-06
 [218,] 8.957623e-04 7.873911e-06 2.718526e-04
 [219,] 1.148194e-05 9.187658e-06 2.943913e-06
 [220,] 8.257286e-04 7.875031e-06 2.505738e-04
 [221,] 1.151933e-05 9.402296e-06 3.672427e-06
 [222,] 1.806104e-05 8.720767e-06 7.339322e-06
 [223,] 1.151933e-05 9.408179e-06 3.710973e-06
 [224,] 1.117857e-05 9.413539e-06 3.601860e-06
 [225,] 1.051597e-03 7.890813e-06 3.156848e-04
 [226,] 1.100099e-05 9.419447e-06 3.594946e-06
 [227,] 1.181899e-05 9.200721e-06 3.020780e-06
 [228,] 1.778052e-05 8.694052e-06 7.198536e-06
 [229,] 8.651696e-06 9.310589e-06 2.252753e-06
 [230,] 6.635865e-04 8.362848e-06 2.869770e-04
 [231,] 1.555465e-03 7.881418e-06 4.689138e-04
 [232,] 1.164891e-05 9.163269e-06 2.991652e-06
 [233,] 1.116036e-03 7.891126e-06 3.356600e-04
 [234,] 5.012597e-06 7.978465e-06 1.606870e-06
 [235,] 1.049765e-03 7.889835e-06 3.157928e-04
 [236,] 1.358521e-05 9.080590e-06 3.474773e-06
 [237,] 9.677637e-04 7.893504e-06 2.906561e-04
 [238,] 9.311591e-04 7.889835e-06 2.804020e-04
 [239,] 1.051355e-03 7.892310e-06 3.157695e-04
 [240,] 1.139272e-03 7.891126e-06 3.421955e-04
 [241,] 1.091408e-03 7.892310e-06 3.276931e-04
 [242,] 1.184743e-03 7.888671e-06 3.562997e-04
 [243,] 1.184743e-03 7.888272e-06 3.563928e-04
 [244,] 1.336559e-03 7.896405e-06 4.000745e-04
 [245,] 1.510378e-05 9.052296e-06 3.840814e-06
 [246,] 7.062224e-06 7.958560e-06 2.354337e-06
 [247,] 2.625197e-03 7.885611e-06 7.954439e-04
 [248,] 1.766542e-05 8.500600e-06 4.956117e-06
 [249,] 1.802722e-05 8.349068e-06 4.968192e-06
 [250,] 1.286777e-05 7.928650e-06 4.013592e-06
 [251,] 3.811411e-06 7.992575e-06 1.264144e-06
 [252,] 3.837460e-06 7.991570e-06 1.273063e-06
 [253,] 2.058892e-06 7.894730e-06 6.882900e-07
 [254,] 1.572654e-06 8.636217e-06 5.343953e-07
 [255,] 2.754057e-06 7.977819e-06 9.163157e-07
 [256,] 3.590788e-06 8.345989e-06 1.164127e-06
 [257,] 1.679860e-06 8.688052e-06 5.826659e-07
 [258,] 2.630613e-06 8.035795e-06 8.814842e-07
 [259,] 4.297914e-06 7.976034e-06 1.421634e-06
 [260,] 4.296401e-06 7.976548e-06 1.420119e-06
 [261,] 1.643090e-06 8.620334e-06 5.672607e-07
 [262,] 4.343596e-06 7.975811e-06 1.437092e-06
 [263,] 2.185775e-06 7.894695e-06 7.318066e-07
 [264,] 1.650162e-06 8.612571e-06 5.701338e-07
 [265,] 1.677140e-06 8.499323e-06 5.795418e-07
 [266,] 3.671321e-06 7.995913e-06 1.223934e-06
 [267,] 3.671357e-06 7.995831e-06 1.224036e-06
 [268,] 3.743665e-06 7.995604e-06 1.243308e-06
 [269,] 4.605258e-06 7.977836e-06 1.519063e-06
 [270,] 3.697639e-06 7.995999e-06 1.230352e-06
 [271,] 2.475239e-06 7.902634e-06 8.333718e-07
 [272,] 3.684163e-06 7.996366e-06 1.227585e-06
 [273,] 3.683882e-06 7.996366e-06 1.227587e-06
 [274,] 3.683221e-06 7.996332e-06 1.227759e-06
 [275,] 3.683648e-06 7.996500e-06 1.227606e-06
 [276,] 3.683221e-06 7.996434e-06 1.227762e-06
 [277,] 4.290446e-06 7.978039e-06 1.417007e-06
 [278,] 3.683648e-06 7.996519e-06 1.227607e-06
 [279,] 3.695613e-06 7.996529e-06 1.231534e-06
 [280,] 3.926386e-06 7.998936e-06 1.298633e-06
 [281,] 3.696540e-06 7.996522e-06 1.231553e-06
 [282,] 2.466684e-06 7.991326e-06 8.269829e-07
 [283,] 3.712630e-06 7.995737e-06 1.236123e-06
 [284,] 3.728343e-06 7.995751e-06 1.240892e-06
 [285,] 3.723402e-06 7.995763e-06 1.239846e-06
 [286,] 3.767103e-06 7.995249e-06 1.254970e-06
 [287,] 3.757623e-06 7.995285e-06 1.251399e-06
 [288,] 4.770465e-06 7.978028e-06 1.572166e-06
 [289,] 3.720593e-06 7.996357e-06 1.239403e-06
 [290,] 3.720593e-06 7.996396e-06 1.239403e-06
 [291,] 2.716105e-06 7.931972e-06 8.933153e-07
 [292,] 3.725616e-06 7.997359e-06 1.240199e-06
 [293,] 2.185775e-06 7.900487e-06 7.337879e-07
 [294,] 3.724831e-06 7.997530e-06 1.240036e-06
 [295,] 3.724831e-06 7.997517e-06 1.240037e-06
 [296,] 4.347277e-06 7.980050e-06 1.432814e-06
 [297,] 2.703336e-06 7.939421e-06 9.025978e-07
 [298,] 3.736276e-06 7.997604e-06 1.242637e-06
 [299,] 2.338419e-06 7.899350e-06 7.853135e-07
 [300,] 3.722756e-06 7.997901e-06 1.239656e-06
 [301,] 2.833617e-06 7.953497e-06 9.304158e-07
 [302,] 3.731407e-06 7.997945e-06 1.241434e-06
 [303,] 2.507594e-06 7.957479e-06 8.418890e-07
 [304,] 3.722756e-06 7.998379e-06 1.239643e-06
 [305,] 4.428055e-06 7.982226e-06 1.455400e-06
 [306,] 4.416217e-06 7.982981e-06 1.450768e-06
 [307,] 5.539590e-06 7.983893e-06 1.848301e-06
 [308,] 2.496777e-06 7.902862e-06 8.404531e-07
 [309,] 3.741621e-06 7.999045e-06 1.244912e-06
 [310,] 2.473294e-06 7.901411e-06 8.325679e-07
 [311,] 2.366279e-06 7.900876e-06 7.959364e-07
 [312,] 3.689776e-05 8.136889e-06 1.399619e-05
 [313,] 3.734241e-06 8.000079e-06 1.243473e-06
 [314,] 3.730516e-06 7.997451e-06 1.244039e-06
 [315,] 4.769222e-06 7.910922e-06 1.614147e-06
 [316,] 3.005742e-06 7.930091e-06 1.013492e-06
 [317,] 1.758823e-06 7.991015e-06 5.932949e-07
 [318,] 2.294631e-06 7.980767e-06 7.633877e-07
 [319,] 3.801221e-06 7.946039e-06 1.314897e-06
 [320,] 4.054724e-06 7.941842e-06 1.408049e-06
 [321,] 4.996881e-06 7.893326e-06 1.655456e-06
 [322,] 1.214638e-05 7.824407e-06 4.044516e-06
 [323,] 6.608119e-06 7.921104e-06 2.119854e-06
 [324,] 3.896112e-06 7.912739e-06 1.269920e-06
 [325,] 3.933239e-06 7.873472e-06 1.316975e-06
 [326,] 5.138645e-06 7.891393e-06 1.700087e-06
 [327,] 3.946760e-06 7.887011e-06 1.336709e-06
 [328,] 1.219629e-05 7.896253e-06 3.963454e-06
 [329,] 2.322678e-06 7.993730e-06 7.780669e-07
 [330,] 1.096691e-05 7.905936e-06 3.521536e-06
 [331,] 2.433038e-05 7.835862e-06 7.859467e-06
 [332,] 2.533892e-05 7.835280e-06 8.203348e-06
 [333,] 4.008977e-06 7.891061e-06 1.361269e-06
 [334,] 9.302012e-06 7.900426e-06 3.017049e-06
 [335,] 6.104622e-06 7.909089e-06 1.974325e-06
 [336,] 9.648649e-06 7.891803e-06 3.211404e-06
 [337,] 9.578054e-06 7.915759e-06 3.295475e-06
 [338,] 9.578054e-06 7.917812e-06 3.298883e-06
 [339,] 1.971305e-05 7.845031e-06 6.339538e-06
 [340,] 1.054299e-05 7.892607e-06 3.509382e-06
 [341,] 3.726604e-05 7.835886e-06 1.203008e-05
 [342,] 2.272219e-06 8.005695e-06 7.605070e-07
 [343,] 2.463347e-06 7.931304e-06 8.365444e-07
 [344,] 3.577383e-06 7.893193e-06 1.210462e-06
 [345,] 2.296672e-06 8.005285e-06 7.697639e-07
 [346,] 2.404178e-06 8.024611e-06 8.107295e-07
 [347,] 4.503743e-06 7.888939e-06 1.478467e-06
 [348,] 4.256965e-06 7.892357e-06 1.396602e-06
 [349,] 4.683214e-06 7.893518e-06 1.595443e-06
 [350,] 4.337825e-06 7.887400e-06 1.429816e-06
 [351,] 3.498623e-06 7.872204e-06 1.131254e-06
 [352,] 3.500223e-06 7.901226e-06 1.147044e-06
 [353,] 4.711931e-06 7.864721e-06 1.604104e-06
 [354,] 1.483216e-05 8.109155e-06 3.996434e-06
 [355,] 4.731015e-06 7.864721e-06 1.610660e-06
 [356,] 2.274995e-06 8.071237e-06 7.602041e-07
 [357,] 2.279131e-06 8.081191e-06 7.629973e-07
 [358,] 3.429727e-06 7.897538e-06 1.127651e-06
 [359,] 3.467082e-06 7.897803e-06 1.139520e-06
 [360,] 3.948105e-06 7.903746e-06 1.296089e-06
 [361,] 5.859371e-05 7.951990e-06 1.764559e-05
 [362,] 1.488242e-05 8.107180e-06 4.010098e-06
 [363,] 4.065733e-06 7.893424e-06 1.379085e-06
 [364,] 3.716814e-06 7.895809e-06 1.234355e-06
 [365,] 5.481953e-06 8.478024e-06 1.621232e-06
 [366,] 2.697956e-06 8.123128e-06 8.982249e-07
 [367,] 2.872548e-06 8.082974e-06 9.105840e-07
 [368,] 3.587559e-06 7.886943e-06 1.159039e-06
 [369,] 5.855518e-04 7.886379e-06 2.072538e-04
 [370,] 1.752690e-05 7.886980e-06 5.927649e-06
 [371,] 4.207423e-06 7.940702e-06 1.405680e-06
 [372,] 1.589039e-05 8.100343e-06 5.863457e-06
 [373,] 1.508866e-06 7.853754e-06 5.006638e-07
 [374,] 3.109453e-05 7.937521e-06 1.041308e-05
 [375,] 1.518377e-05 7.897635e-06 5.283259e-06
 [376,] 1.622143e-05 7.887923e-06 5.618656e-06
 [377,] 2.858417e-05 7.934786e-06 1.016462e-05
 [378,] 3.796744e-05 7.937159e-06 1.271385e-05
 [379,] 3.247645e-06 7.936563e-06 1.058314e-06
 [380,] 3.522313e-05 7.937123e-06 1.179235e-05
 [381,] 1.623832e-05 7.868301e-06 5.557729e-06
 [382,] 2.901163e-06 7.999710e-06 9.336086e-07
 [383,] 3.522313e-05 7.937253e-06 1.177972e-05
 [384,] 3.758057e-05 7.937045e-06 1.254986e-05
 [385,] 1.494737e-06 7.849305e-06 4.963911e-07
 [386,] 5.604699e-06 7.937382e-06 1.740282e-06
 [387,] 1.591305e-05 7.882547e-06 5.502423e-06
 [388,] 3.262442e-05 7.936639e-06 1.088693e-05
 [389,] 3.850552e-06 8.132080e-06 1.359763e-06
 [390,] 4.434988e-06 7.940774e-06 1.482163e-06
 [391,] 1.774756e-05 7.870645e-06 6.093984e-06
 [392,] 1.812631e-05 7.879086e-06 6.260345e-06
 [393,] 2.286390e-06 7.847307e-06 7.715640e-07
 [394,] 1.587057e-05 7.876532e-06 5.467655e-06
 [395,] 1.498140e-06 7.836991e-06 4.978338e-07
 [396,] 4.399118e-06 7.984319e-06 1.418166e-06
 [397,] 2.983797e-06 8.007599e-06 9.581844e-07
 [398,] 3.445776e-06 7.994741e-06 1.104693e-06
 [399,] 3.433091e-05 7.939464e-06 1.156982e-05
 [400,] 3.346496e-05 7.938537e-06 1.125992e-05
 [401,] 1.482676e-05 7.866868e-06 5.071852e-06
 [402,] 2.147988e-06 7.933169e-06 7.155033e-07
 [403,] 3.101088e-05 8.045906e-06 7.994667e-06
 [404,] 8.731931e-06 7.984814e-06 2.890846e-06
 [405,] 1.551293e-05 7.880383e-06 5.352015e-06
 [406,] 1.623832e-05 7.870854e-06 5.568466e-06
 [407,] 2.642664e-06 7.942439e-06 8.627569e-07
 [408,] 3.222583e-05 8.043450e-06 8.304129e-06
 [409,] 5.124162e-06 7.941867e-06 1.718632e-06
 [410,] 7.951460e-06 7.941208e-06 2.663245e-06
 [411,] 1.597910e-06 7.847061e-06 5.292026e-07
 [412,] 7.062160e-06 7.927486e-06 2.184745e-06
 [413,] 1.730559e-05 7.872231e-06 5.936799e-06
 [414,] 7.289920e-06 7.942491e-06 2.447526e-06
 [415,] 8.389304e-06 7.942006e-06 2.814214e-06
 [416,] 8.702434e-06 7.984045e-06 2.885548e-06
 [417,] 3.485231e-05 8.031777e-06 9.035638e-06
 [418,] 1.414237e-05 7.863819e-06 4.808068e-06
 [419,] 8.575084e-06 7.941300e-06 2.873256e-06
 [420,] 1.718995e-06 7.838792e-06 5.758048e-07
 [421,] 5.137791e-06 7.939354e-06 1.709804e-06
 [422,] 5.117055e-06 7.940620e-06 1.711223e-06
 [423,] 5.236369e-06 7.939662e-06 1.736427e-06
 [424,] 2.164074e-06 7.936250e-06 7.215420e-07
 [425,] 4.970522e-06 7.939818e-06 1.658714e-06
 [426,] 1.693965e-05 7.861971e-06 5.752118e-06
 [427,] 1.482676e-05 7.861195e-06 5.028233e-06
 [428,] 2.079530e-06 7.841521e-06 6.989017e-07
 [429,] 1.703701e-06 7.846355e-06 5.715647e-07
 [430,] 1.549832e-06 7.846930e-06 5.139812e-07
 [431,] 2.491629e-06 7.845789e-06 8.185770e-07
 [432,] 1.544179e-06 7.846930e-06 5.121836e-07
 [433,] 1.544179e-06 7.844089e-06 5.123432e-07
 [434,] 1.517536e-06 7.846930e-06 5.037506e-07
 [435,] 1.544179e-06 7.846355e-06 5.122148e-07
 [436,] 1.482676e-05 7.858857e-06 5.014669e-06
 [437,] 2.370362e-06 7.936157e-06 7.768208e-07
 [438,] 1.676259e-05 7.859483e-06 5.676185e-06
 [439,] 4.401310e-06 7.920477e-06 1.384711e-06
 [440,] 2.550364e-06 7.936982e-06 8.345827e-07
 [441,] 4.585476e-06 7.915555e-06 1.442128e-06
 [442,] 9.409293e-06 7.951183e-06 3.004361e-06
 [443,] 3.952108e-05 7.992861e-06 1.063239e-05
 [444,] 7.426694e-06 7.940176e-06 2.461517e-06
 [445,] 1.800858e-06 7.840085e-06 6.038578e-07
 [446,] 1.387226e-05 7.857402e-06 4.682516e-06
 [447,] 2.371982e-06 7.813406e-06 7.896017e-07
 [448,] 2.634579e-06 7.932403e-06 8.623329e-07
 [449,] 1.724478e-06 7.836794e-06 5.773499e-07
 [450,] 1.724478e-06 7.838463e-06 5.776192e-07
 [451,] 1.736119e-06 7.841528e-06 5.820349e-07
 [452,] 1.691322e-06 7.838255e-06 5.663121e-07
 [453,] 1.748063e-06 7.840090e-06 5.858936e-07
 [454,] 2.494483e-06 7.928616e-06 8.180711e-07
 [455,] 1.331022e-05 7.857553e-06 4.485006e-06
 [456,] 1.360244e-05 7.857312e-06 4.581966e-06
 [457,] 6.030491e-06 7.940343e-06 2.011442e-06
 [458,] 7.583194e-05 8.013168e-06 1.920229e-05
 [459,] 8.472805e-06 7.869108e-06 2.837611e-06
 [460,] 1.417985e-05 7.857417e-06 4.767321e-06
 [461,] 5.955314e-05 8.009826e-06 1.530245e-05
 [462,] 1.760268e-05 7.916337e-06 5.823839e-06
 [463,] 6.554089e-06 7.941932e-06 2.193573e-06
 [464,] 7.350250e-06 7.941340e-06 2.453944e-06
 [465,] 6.441180e-06 7.906509e-06 2.166597e-06
 [466,] 2.482795e-06 7.965877e-06 8.563912e-07
 [467,] 1.796552e-06 7.926100e-06 5.955653e-07
 [468,] 1.501420e-06 7.950976e-06 4.967991e-07
 [469,] 1.446778e-06 7.950974e-06 4.839452e-07
 [470,] 1.471121e-06 7.967699e-06 4.935932e-07
 [471,] 1.451974e-06 7.967791e-06 4.862231e-07
 [472,] 1.994042e-06 7.870635e-06 6.510510e-07
 [473,] 1.449249e-06 7.965290e-06 4.851217e-07
 [474,] 1.449249e-06 7.969453e-06 4.851730e-07
 [475,] 1.959206e-06 7.873210e-06 6.398311e-07
 [476,] 1.744202e-06 7.929833e-06 5.782223e-07
 [477,] 1.841071e-06 8.127215e-06 6.032998e-07
 [478,] 5.240997e-06 8.276714e-06 1.530855e-06
 [479,] 1.836541e-06 8.005408e-06 5.967689e-07
 [480,] 4.678416e-06 7.997547e-06 1.570051e-06
 [481,] 1.441789e-06 7.975268e-06 4.821892e-07
 [482,] 5.667548e-06 8.321662e-06 1.627336e-06
 [483,] 1.441789e-06 7.975268e-06 4.821892e-07
 [484,] 1.440089e-06 7.975268e-06 4.814520e-07
 [485,] 5.610975e-06 8.317500e-06 1.613642e-06
 [486,] 1.931531e-06 8.114411e-06 6.298420e-07
 [487,] 1.840772e-06 7.931809e-06 6.089923e-07
 [488,] 1.456164e-06 7.989434e-06 4.882197e-07
 [489,] 1.893583e-06 8.154384e-06 6.177174e-07
 [490,] 2.172283e-06 7.918300e-06 7.268353e-07
 [491,] 1.451974e-06 7.977599e-06 4.863881e-07
 [492,] 1.449404e-06 7.985726e-06 4.854745e-07
 [493,] 1.459184e-06 7.977460e-06 4.892423e-07
 [494,] 1.467865e-06 7.969738e-06 4.924670e-07
 [495,] 1.884324e-06 7.946361e-06 6.210009e-07
 [496,] 1.863941e-06 8.155926e-06 6.091574e-07
 [497,] 1.866513e-06 7.929971e-06 6.175150e-07
 [498,] 1.857016e-06 8.155175e-06 6.072081e-07
 [499,] 6.622140e-06 8.295288e-06 1.879327e-06
 [500,] 1.886147e-06 7.948351e-06 6.213981e-07
 [501,] 1.460962e-06 7.963297e-06 4.897178e-07
 [502,] 1.452073e-06 7.958975e-06 4.861986e-07
 [503,] 1.460962e-06 7.963297e-06 4.897178e-07
 [504,] 1.457208e-06 7.934225e-06 4.877887e-07
 [505,] 1.886147e-06 7.951623e-06 6.211074e-07
 [506,] 1.836477e-06 8.088627e-06 6.022992e-07
 [507,] 1.483500e-06 7.928135e-06 4.974079e-07
 [508,] 1.457106e-06 7.941250e-06 4.879034e-07
 [509,] 1.469924e-06 7.922322e-06 4.922957e-07
 [510,] 1.482111e-06 7.940595e-06 4.972004e-07
 [511,] 2.030764e-06 7.975987e-06 6.568774e-07
 [512,] 1.464014e-06 7.928153e-06 4.902549e-07
 [513,] 1.464014e-06 7.935637e-06 4.904212e-07
 [514,] 1.464014e-06 7.935637e-06 4.904212e-07
 [515,] 2.301136e-06 7.909169e-06 7.697332e-07
 [516,] 2.317669e-06 8.152371e-06 7.818827e-07
 [517,] 1.491681e-06 7.940044e-06 5.007253e-07
 [518,] 2.060244e-06 8.076504e-06 6.697822e-07
 [519,] 7.285027e-06 8.188317e-06 2.087395e-06
 [520,] 2.272654e-06 7.928092e-06 7.348164e-07
 [521,] 1.908447e-06 8.160626e-06 6.223379e-07
 [522,] 4.711076e-06 7.984845e-06 1.567848e-06
 [523,] 5.355450e-06 8.189386e-06 1.578100e-06
 [524,] 2.010344e-06 7.875863e-06 6.557335e-07
 [525,] 1.985232e-06 8.114085e-06 6.455464e-07
 [526,] 1.995339e-06 8.075366e-06 6.502370e-07
 [527,] 1.995339e-06 8.071109e-06 6.504303e-07
 [528,] 1.883034e-06 7.915580e-06 6.149351e-07
 [529,] 1.918010e-06 8.062254e-06 6.276182e-07
 [530,] 1.975352e-06 8.058343e-06 6.449965e-07
 [531,] 1.961201e-06 8.163992e-06 6.373855e-07
 [532,] 5.686224e-06 8.131583e-06 1.680368e-06
 [533,] 2.029647e-06 8.152307e-06 6.578408e-07
 [534,] 2.010148e-06 8.151345e-06 6.517123e-07
 [535,] 5.503492e-06 8.150401e-06 1.626857e-06
 [536,] 5.326286e-06 8.152813e-06 1.580417e-06
 [537,] 2.054137e-06 7.935090e-06 6.770332e-07
 [538,] 2.049387e-06 8.049225e-06 6.679291e-07
 [539,] 1.969786e-06 8.141839e-06 6.402277e-07
 [540,] 1.982768e-06 8.145679e-06 6.443486e-07
 [541,] 2.135505e-06 8.037747e-06 6.943545e-07
 [542,] 2.445570e-06 8.053593e-06 7.879244e-07
 [543,] 7.049748e-06 7.810609e-06 2.364487e-06
 [544,] 4.981271e-06 7.950191e-06 1.780071e-06
 [545,] 8.848984e-06 7.810561e-06 2.968594e-06
 [546,] 8.121918e-06 7.840309e-06 2.588523e-06
 [547,] 2.241846e-06 7.823891e-06 7.578324e-07
 [548,] 1.945621e-06 7.818120e-06 6.552131e-07
 [549,] 1.873504e-06 7.824858e-06 6.312635e-07
 [550,] 1.882585e-06 7.822999e-06 6.341623e-07
 [551,] 1.307299e-05 7.871742e-06 4.128039e-06
 [552,] 1.857626e-06 7.820402e-06 6.253368e-07
 [553,] 2.202490e-06 8.105018e-06 7.102040e-07
 [554,] 3.518779e-05 7.821455e-06 1.131153e-05
 [555,] 1.904353e-06 7.852240e-06 6.450270e-07
 [556,] 2.117841e-06 7.849707e-06 7.192304e-07
 [557,] 2.138981e-06 7.845887e-06 7.260945e-07
 [558,] 2.156605e-06 8.102339e-06 6.962234e-07
 [559,] 3.951135e-05 7.825646e-06 1.261370e-05
 [560,] 3.093748e-05 7.829695e-06 9.861958e-06
 [561,] 1.295549e-05 7.843336e-06 4.086409e-06
 [562,] 3.887975e-05 7.829131e-06 1.237640e-05
 [563,] 2.287109e-06 7.835518e-06 7.758933e-07
 [564,] 2.156605e-06 8.109123e-06 6.958463e-07
 [565,] 2.297161e-06 7.807782e-06 7.736252e-07
 [566,] 8.578984e-06 7.835273e-06 2.728517e-06
 [567,] 8.578984e-06 7.836364e-06 2.730278e-06
 [568,] 2.083475e-06 7.857530e-06 7.081057e-07
 [569,] 4.159430e-06 7.999137e-06 1.542142e-06
 [570,] 6.939154e-06 7.825327e-06 2.226809e-06
 [571,] 2.115719e-06 7.820384e-06 7.142833e-07
 [572,] 2.202498e-06 8.120146e-06 7.090184e-07
 [573,] 1.968915e-06 7.809938e-06 6.621464e-07
 [574,] 1.945624e-06 7.853557e-06 6.595603e-07
 [575,] 1.910837e-06 7.856171e-06 6.476498e-07
 [576,] 1.910837e-06 7.860192e-06 6.480064e-07
 [577,] 1.910837e-06 7.858838e-06 6.478875e-07
 [578,] 2.186891e-06 8.132559e-06 7.036449e-07
 [579,] 1.455902e-05 7.812994e-06 4.753400e-06
 [580,] 2.069145e-06 8.163940e-06 6.670244e-07
 [581,] 1.157301e-05 7.822724e-06 3.696458e-06
 [582,] 3.854245e-06 8.028467e-06 1.449068e-06
 [583,] 7.813793e-06 7.820336e-06 2.510893e-06
 [584,] 3.982378e-06 8.053972e-06 1.518661e-06
 [585,] 1.911977e-06 7.933756e-06 6.537435e-07
 [586,] 6.868712e-06 7.816731e-06 2.216539e-06
 [587,] 4.126151e-06 7.930215e-06 1.381961e-06
 [588,] 1.989492e-06 8.189536e-06 6.426111e-07
 [589,] 9.119329e-06 7.830409e-06 2.906294e-06
 [590,] 1.930959e-06 8.189536e-06 6.255492e-07
 [591,] 1.665665e-05 7.855197e-06 5.330916e-06
 [592,] 7.265284e-06 7.814459e-06 2.374592e-06
 [593,] 1.518271e-06 7.846853e-06 5.094594e-07
 [594,] 4.452360e-06 7.988646e-06 1.643165e-06
 [595,] 1.951882e-06 8.188441e-06 6.316676e-07
 [596,] 2.123035e-06 7.858545e-06 7.220375e-07
 [597,] 7.925308e-06 7.822574e-06 2.546244e-06
 [598,] 1.654387e-05 7.867247e-06 5.231057e-06
 [599,] 8.580430e-06 7.814440e-06 2.808300e-06
 [600,] 1.633537e-05 7.866155e-06 5.171684e-06
 [601,] 2.183160e-06 7.904090e-06 7.479718e-07
 [602,] 4.796628e-06 8.000017e-06 1.785211e-06
 [603,] 2.224460e-06 8.179505e-06 7.555237e-07
 [604,] 4.452154e-06 8.005895e-06 1.659018e-06
 [605,] 4.629072e-06 8.007893e-06 1.729195e-06
 [606,] 7.813793e-06 7.821835e-06 2.512158e-06
 [607,] 8.154823e-06 7.820178e-06 2.623325e-06
 [608,] 2.067636e-06 7.856925e-06 7.025811e-07
 [609,] 5.662038e-06 8.022896e-06 2.147789e-06
 [610,] 9.040400e-06 7.824022e-06 2.897910e-06
 [611,] 1.450884e-05 7.856491e-06 4.651315e-06
 [612,] 7.075566e-06 7.813528e-06 2.321582e-06
 [613,] 1.978295e-06 8.177118e-06 6.397545e-07
 [614,] 2.240700e-06 7.947962e-06 7.717766e-07
 [615,] 2.112440e-06 7.827725e-06 7.143477e-07
 [616,] 2.105970e-06 7.912741e-06 7.213765e-07
 [617,] 4.043583e-05 7.979808e-06 1.225070e-05
 [618,] 1.989492e-06 8.177118e-06 6.430373e-07
 [619,] 2.000938e-06 8.179167e-06 6.463242e-07
 [620,] 2.000938e-06 8.178934e-06 6.463325e-07
 [621,] 8.591228e-06 7.819640e-06 2.763565e-06
 [622,] 8.468164e-06 7.811541e-06 2.785067e-06
 [623,] 2.695962e-05 7.867379e-06 8.478999e-06
 [624,] 4.037904e-06 8.004206e-06 1.379604e-06
 [625,] 1.649711e-06 7.842400e-06 5.553139e-07
 [626,] 2.725142e-06 7.908282e-06 9.074903e-07
 [627,] 2.043624e-06 8.179138e-06 6.588535e-07
 [628,] 1.010290e-05 7.813375e-06 3.255557e-06
 [629,] 2.226259e-06 7.908618e-06 7.637413e-07
 [630,] 2.681009e-06 7.905098e-06 9.243714e-07
 [631,] 2.118865e-06 8.183296e-06 6.808874e-07
 [632,] 2.608040e-06 7.896263e-06 8.972963e-07
 [633,] 2.258943e-06 7.924138e-06 7.770798e-07
 [634,] 2.327940e-06 7.906840e-06 7.995784e-07
 [635,] 2.739831e-06 7.906692e-06 9.121102e-07
 [636,] 5.328220e-06 8.020174e-06 2.014486e-06
 [637,] 2.177496e-06 8.191710e-06 6.978492e-07
 [638,] 2.162387e-06 8.212011e-06 6.925155e-07
 [639,] 1.090271e-05 7.815455e-06 3.504186e-06
 [640,] 2.165619e-06 7.919379e-06 7.432317e-07
 [641,] 7.631885e-06 7.817513e-06 2.457996e-06
 [642,] 5.936386e-06 7.814720e-06 1.951937e-06
 [643,] 1.946703e-06 7.914270e-06 6.648600e-07
 [644,] 1.845956e-06 7.915450e-06 6.292005e-07
 [645,] 9.737059e-06 7.829856e-06 3.102048e-06
 [646,] 5.235144e-02 8.002594e-06 1.965807e-02
 [647,] 8.519916e-06 7.820432e-06 2.786797e-06
 [648,] 2.120944e-06 7.902727e-06 7.256785e-07
 [649,] 1.985459e-05 7.866819e-06 6.275528e-06
 [650,] 2.140746e-06 8.228903e-06 6.858607e-07
 [651,] 5.391405e-06 7.986883e-06 1.989919e-06
 [652,] 2.218023e-06 7.880813e-06 7.573725e-07
 [653,] 1.957811e-05 7.877412e-06 6.145973e-06
 [654,] 2.195661e-06 7.876450e-06 7.490226e-07
 [655,] 1.821946e-06 7.884236e-06 6.181119e-07
 [656,] 5.928274e-06 8.000952e-06 2.214604e-06
 [657,] 5.368179e-06 7.828703e-06 1.756960e-06
 [658,] 5.143360e-06 7.829102e-06 1.683401e-06
 [659,] 2.060132e-06 8.284155e-06 6.605420e-07
 [660,] 5.291678e-06 7.830697e-06 1.731846e-06
 [661,] 2.099731e-06 8.284680e-06 6.719841e-07
 [662,] 1.832406e-06 8.051177e-06 6.308071e-07
 [663,] 1.832406e-06 8.048923e-06 6.303082e-07
 [664,] 2.756345e-06 7.914207e-06 9.187015e-07
 [665,] 1.895364e-06 8.042070e-06 6.757510e-07
 [666,] 8.299513e-06 7.836436e-06 2.694894e-06
 [667,] 2.365049e-05 7.906235e-06 7.274496e-06
 [668,] 2.796767e-06 7.928050e-06 9.346517e-07
 [669,] 2.722542e-06 7.903210e-06 9.069804e-07
 [670,] 2.766953e-06 7.925977e-06 9.236498e-07
 [671,] 3.861011e-06 8.266240e-06 1.190867e-06
 [672,] 1.498121e-06 7.918039e-06 4.988662e-07
 [673,] 2.384441e-06 7.853193e-06 7.902725e-07
 [674,] 2.509941e-06 7.850741e-06 8.320141e-07
 [675,] 2.324188e-06 7.848791e-06 7.715045e-07
 [676,] 1.615756e-05 7.971847e-06 5.270430e-06
 [677,] 2.459575e-06 7.854566e-06 8.230805e-07
 [678,] 1.810050e-05 7.971692e-06 5.908561e-06
 [679,] 2.403229e-06 7.854465e-06 8.039637e-07
 [680,] 2.221678e-06 7.854164e-06 7.410270e-07
 [681,] 2.676936e-06 7.855474e-06 8.971904e-07
 [682,] 2.230148e-06 7.940087e-06 7.403227e-07
 [683,] 5.408743e-06 7.883895e-06 1.732746e-06
 [684,] 2.269334e-06 7.890454e-06 7.636980e-07
 [685,] 2.446282e-06 7.989135e-06 8.201544e-07
 [686,] 3.180038e-06 8.066656e-06 1.120298e-06
 [687,] 3.202750e-06 8.085658e-06 1.131777e-06
 [688,] 2.234597e-06 7.849218e-06 7.524323e-07
 [689,] 3.234230e-06 7.934550e-06 1.099593e-06
 [690,] 2.215425e-06 7.885819e-06 7.514392e-07
 [691,] 1.469440e-05 7.998402e-06 4.011514e-06
 [692,] 1.688115e-06 7.821778e-06 5.646940e-07
 [693,] 3.093235e-06 7.891046e-06 1.039708e-06
 [694,] 3.201727e-06 7.905373e-06 1.082864e-06
 [695,] 1.763572e-06 7.810078e-06 5.888954e-07
 [696,] 3.139807e-06 7.943364e-06 1.030190e-06
 [697,] 4.840188e-05 8.344388e-06 1.071804e-05
 [698,] 9.063455e-06 7.831742e-06 3.140062e-06
 [699,] 2.364239e-06 7.980877e-06 7.876422e-07
 [700,] 6.068385e-06 7.835763e-06 2.132954e-06
 [701,] 7.566050e-06 7.821195e-06 2.603876e-06
 [702,] 7.437330e-06 7.831313e-06 2.610715e-06
 [703,] 7.263744e-06 7.830491e-06 2.546575e-06
 [704,] 6.914968e-06 7.830477e-06 2.423187e-06
 [705,] 2.500442e-06 8.461401e-06 8.278725e-07
 [706,] 1.629726e-04 8.121451e-06 3.753238e-05
 [707,] 1.150920e-04 7.870675e-06 3.581151e-05
 [708,] 9.438770e-05 8.104517e-06 2.240646e-05
 [709,] 9.125293e-05 8.117253e-06 2.153684e-05
 [710,] 8.823309e-05 8.104517e-06 2.100018e-05
 [711,] 1.006776e-04 8.119183e-06 2.364835e-05
 [712,] 9.438770e-05 8.115034e-06 2.227838e-05
 [713,] 9.731118e-05 8.120660e-06 2.284184e-05
 [714,] 1.449607e-04 8.209910e-06 3.239760e-05
 [715,] 2.732016e-06 8.502575e-06 8.581135e-07
 [716,] 1.399341e-04 8.213586e-06 3.129432e-05
 [717,] 1.399341e-04 8.213586e-06 3.129432e-05
 [718,] 1.783310e-04 7.899981e-06 5.378010e-05
 [719,] 1.726432e-04 8.203111e-06 3.843982e-05
 [720,] 1.665555e-04 8.205202e-06 3.709820e-05
 [721,] 8.536750e-06 7.832755e-06 2.999741e-06
 [722,] 1.665555e-04 8.196404e-06 3.731123e-05
 [723,] 1.728685e-04 7.901993e-06 5.201246e-05
 [724,] 1.558344e-04 7.900920e-06 4.706921e-05
 [725,] 1.456767e-04 8.203111e-06 3.266057e-05
 [726,] 8.536750e-06 7.827496e-06 2.978283e-06
 [727,] 6.285848e-05 7.884909e-06 1.944168e-05
 [728,] 1.783310e-04 7.903064e-06 5.349597e-05
 [729,] 1.501929e-04 8.207299e-06 3.355921e-05
 [730,] 1.315473e-04 8.207299e-06 2.955445e-05
 [731,] 9.403520e-06 7.832227e-06 3.304746e-06
 [732,] 1.086193e-05 7.832227e-06 3.821385e-06
 [733,] 1.556269e-04 8.213842e-06 3.460751e-05
 [734,] 1.783310e-04 8.213842e-06 3.943519e-05
 [735,] 1.456767e-04 8.213842e-06 3.248360e-05
 [736,] 1.990736e-04 7.916530e-06 5.794422e-05
 [737,] 2.316019e-06 8.518934e-06 7.981621e-07
 [738,] 1.107788e-05 7.830009e-06 3.896001e-06
 [739,] 1.079847e-05 7.833684e-06 3.806248e-06
 [740,] 1.851301e-04 7.902703e-06 5.556039e-05
 [741,] 1.980990e-04 8.193953e-06 4.412358e-05
 [742,] 1.728685e-04 8.191920e-06 3.875387e-05
 [743,] 1.962036e-04 8.206695e-06 4.324991e-05
 [744,] 1.962036e-04 8.206695e-06 4.324991e-05
 [745,] 1.540818e-04 7.905070e-06 4.613054e-05
 [746,] 2.371645e-04 8.195411e-06 5.246297e-05
 [747,] 2.202870e-04 8.197458e-06 4.881794e-05
 [748,] 1.826359e-04 7.904492e-06 5.476703e-05
 [749,] 1.962036e-04 7.904847e-06 5.873505e-05
 [750,] 2.641919e-04 7.904847e-06 7.891639e-05
 [751,] 2.641919e-04 7.903030e-06 7.928083e-05
 [752,] 7.063323e-06 8.171436e-06 1.721500e-06
 [753,] 1.739737e-03 7.988099e-06 5.609051e-04
 [754,] 4.180940e-06 7.846733e-06 1.465787e-06
 [755,] 1.055578e-05 7.807573e-06 3.464206e-06
 [756,] 6.418691e-06 8.006636e-06 1.868554e-06
 [757,] 1.938982e-04 8.193581e-06 4.289475e-05
 [758,] 9.380898e-06 7.806304e-06 3.032827e-06
 [759,] 4.670165e-06 8.247092e-06 1.322349e-06
 [760,] 3.656938e-06 8.228994e-06 1.161675e-06
 [761,] 1.117856e-05 7.818223e-06 3.897528e-06
 [762,] 1.136735e-05 7.808084e-06 3.676751e-06
 [763,] 1.878152e-04 8.191646e-06 4.160031e-05
 [764,] 4.632649e-06 8.221016e-06 1.311899e-06
 [765,] 1.878152e-04 8.211083e-06 4.117313e-05
 [766,] 1.878152e-04 8.211083e-06 4.117313e-05
 [767,] 2.009110e-04 8.187298e-06 4.448712e-05
 [768,] 1.878152e-04 8.191655e-06 4.160175e-05
 [769,] 1.878152e-04 8.189577e-06 4.164865e-05
 [770,] 4.163959e-06 8.190093e-06 1.237314e-06
 [771,] 3.355179e-06 8.393714e-06 1.078118e-06
 [772,] 3.218096e-06 8.396729e-06 1.074886e-06
 [773,] 3.397169e-06 8.379373e-06 1.088662e-06
 [774,] 3.790877e-04 7.890693e-06 1.161247e-04
 [775,] 3.780966e-04 7.922385e-06 1.114943e-04
 [776,] 6.231923e-06 7.811655e-06 1.993314e-06
 [777,] 2.500314e-04 7.890693e-06 7.679924e-05
 [778,] 7.888151e-06 7.808355e-06 2.553602e-06
 [779,] 6.687105e-06 7.806399e-06 2.287377e-06
 [780,] 8.573584e-06 8.144063e-06 2.043298e-06
 [781,] 7.454994e-06 8.157743e-06 1.787166e-06
 [782,] 2.228644e-04 7.889948e-06 6.872139e-05
 [783,] 7.863985e-06 7.805406e-06 2.685824e-06
 [784,] 7.556181e-06 7.801304e-06 2.555807e-06
 [785,] 5.426726e-06 8.162847e-06 1.403630e-06
 [786,] 9.465867e-06 8.116747e-06 3.980940e-06
 [787,] 3.126027e-04 7.884178e-06 9.919849e-05
 [788,] 2.172161e-04 7.883924e-06 6.919083e-05
 [789,] 6.818234e-06 7.808712e-06 2.342519e-06
 [790,] 2.251567e-04 7.884507e-06 7.193327e-05
 [791,] 3.245612e-04 7.883991e-06 1.041453e-04
 [792,] 2.172161e-04 7.883850e-06 6.993578e-05
 [793,] 1.049849e-04 7.884995e-06 3.383777e-05
 [794,] 5.136227e-06 7.807750e-06 1.753220e-06
 [795,] 4.574891e-06 7.811708e-06 1.478753e-06
 [796,] 8.662472e-05 7.889109e-06 2.746550e-05
 [797,] 4.861640e-06 7.809051e-06 1.656833e-06
 [798,] 5.677547e-06 7.810577e-06 1.941538e-06
 [799,] 1.015461e-04 7.888287e-06 3.254871e-05
 [800,] 6.478859e-06 8.111370e-06 1.618090e-06
 [801,] 6.271593e-06 8.091074e-06 1.591670e-06
 [802,] 6.243347e-06 8.087836e-06 1.588362e-06
 [803,] 4.422899e-06 7.817358e-06 1.421597e-06
 [804,] 5.182753e-06 7.901725e-06 1.733447e-06
 [805,] 3.971321e-06 7.985276e-06 1.318679e-06
 [806,] 5.373276e-02 7.876391e-06 1.867676e-02
 [807,] 3.808121e-06 7.956819e-06 1.150017e-06
 [808,] 3.329024e-06 7.958079e-06 1.091272e-06
 [809,] 8.578634e-03 7.884944e-06 3.161446e-03
 [810,] 2.768126e-06 7.876179e-06 9.221484e-07
 [811,] 1.040684e-04 7.808149e-06 3.546569e-05
 [812,] 3.406396e-04 7.803134e-06 1.051438e-04
 [813,] 2.935637e-06 7.864820e-06 9.685330e-07
 [814,] 1.113401e-04 7.802503e-06 3.734258e-05
 [815,] 2.552164e-02 7.875567e-06 9.026347e-03
 [816,] 1.169933e-04 7.808511e-06 4.019141e-05
 [817,] 3.581833e-06 7.922142e-06 1.200108e-06
 [818,] 2.954791e-06 7.861662e-06 9.750039e-07
 [819,] 1.437874e-04 7.805877e-06 4.893730e-05
 [820,] 1.380379e-04 7.805520e-06 4.691748e-05
 [821,] 7.081846e-04 7.797672e-06 2.234837e-04
 [822,] 2.944621e-06 7.860174e-06 9.722061e-07
 [823,] 2.902426e-06 7.946805e-06 9.798125e-07
 [824,] 2.925113e-06 7.859708e-06 9.660347e-07
 [825,] 1.186309e-04 7.804056e-06 4.008440e-05
 [826,] 2.820327e-06 7.946805e-06 9.438929e-07
 [827,] 1.352732e-02 7.877034e-06 4.873315e-03
 [828,] 9.595454e-05 7.808724e-06 3.318553e-05
 [829,] 2.810827e-06 7.859757e-06 9.325760e-07
 [830,] 2.806108e-06 7.935961e-06 9.386254e-07
 [831,] 2.806236e-06 7.935961e-06 9.386883e-07
 [832,] 3.904588e-06 7.923300e-06 1.315723e-06
 [833,] 3.886826e-06 7.921327e-06 1.308475e-06
 [834,] 2.788108e-06 7.858219e-06 9.258315e-07
 [835,] 2.676244e-02 7.873541e-06 9.600484e-03
 [836,] 2.799126e-06 7.943068e-06 9.352431e-07
 [837,] 8.506209e-05 7.805847e-06 2.934865e-05
 [838,] 6.169183e-03 7.905246e-06 2.293380e-03
 [839,] 1.029220e-04 7.806382e-06 3.556804e-05
 [840,] 3.848717e-06 7.922216e-06 1.297372e-06
 [841,] 3.953220e-06 7.983533e-06 1.320157e-06
 [842,] 2.798407e-06 7.859218e-06 9.283001e-07
 [843,] 1.263328e-04 7.805324e-06 4.352730e-05
 [844,] 2.533931e-02 7.874738e-06 9.130954e-03
 [845,] 3.861248e-06 7.922793e-06 1.300561e-06
 [846,] 1.467524e-04 7.805324e-06 5.056317e-05
 [847,] 1.599221e-04 7.806382e-06 5.527579e-05
 [848,] 1.479478e-04 7.807491e-06 5.129740e-05
 [849,] 3.037570e-02 7.873890e-06 1.095918e-02
 [850,] 2.249700e-02 7.881204e-06 8.311868e-03
 [851,] 4.811106e-06 7.921869e-06 1.602406e-06
 [852,] 5.356597e-06 7.929218e-06 1.764962e-06
 [853,] 1.339055e-04 7.803463e-06 4.616754e-05
 [854,] 6.051542e-04 7.878799e-06 2.346138e-04
 [855,] 3.831234e-06 7.924602e-06 1.293186e-06
 [856,] 2.093478e-02 7.878870e-06 7.704566e-03
 [857,] 1.063741e-04 7.801932e-06 3.650453e-05
 [858,] 2.785488e-06 7.859799e-06 9.251214e-07
 [859,] 2.664371e-02 7.873327e-06 9.631252e-03
 [860,] 3.955364e-06 7.922046e-06 1.334719e-06
 [861,] 2.795065e-06 7.936324e-06 9.324170e-07
 [862,] 2.543118e-02 7.872900e-06 9.178069e-03
 [863,] 2.798766e-06 7.938017e-06 9.348815e-07
 [864,] 2.455104e-02 7.872064e-06 8.832601e-03
 [865,] 2.786555e-06 7.860129e-06 9.253415e-07
 [866,] 1.409742e-04 7.969098e-06 4.574142e-05
 [867,] 2.989875e-02 7.869366e-06 1.064387e-02
 [868,] 8.548659e-03 7.869658e-06 3.030131e-03
 [869,] 4.004392e-06 7.919431e-06 1.349666e-06
 [870,] 1.281485e-04 7.797723e-06 4.329693e-05
 [871,] 1.932157e-02 7.867590e-06 6.823827e-03
 [872,] 1.376894e-04 7.796702e-06 4.629474e-05
 [873,] 2.793762e-06 7.936079e-06 9.297070e-07
 [874,] 2.226345e-02 7.867933e-06 7.875394e-03
 [875,] 2.790207e-06 7.862226e-06 9.260297e-07
 [876,] 1.451883e-04 7.795801e-06 4.857870e-05
 [877,] 2.779667e-06 7.863262e-06 9.250561e-07
 [878,] 9.028695e-04 7.853129e-06 3.367076e-04
 [879,] 1.397672e-04 7.795801e-06 4.676976e-05
 [880,] 1.397672e-04 7.796702e-06 4.699172e-05
 [881,] 9.257060e-04 7.852391e-06 3.447605e-04
 [882,] 2.009582e-02 7.867933e-06 7.108258e-03
 [883,] 2.782389e-06 7.932029e-06 9.246973e-07
 [884,] 9.428864e-04 7.849180e-06 3.478566e-04
 [885,] 9.805302e-04 7.848375e-06 3.612012e-04
 [886,] 2.009582e-02 7.868999e-06 7.140963e-03
 [887,] 9.028695e-04 7.853129e-06 3.367076e-04
 [888,] 3.765662e-06 7.921127e-06 1.267493e-06
 [889,] 9.428864e-04 7.862635e-06 3.567134e-04
 [890,] 1.024255e-03 7.861447e-06 3.868873e-04
 [891,] 2.226345e-02 7.869366e-06 7.923989e-03
 [892,] 9.428864e-04 7.852504e-06 3.501740e-04
 [893,] 9.428864e-04 7.852504e-06 3.501740e-04
 [894,] 9.428864e-04 7.851657e-06 3.495931e-04
 [895,] 3.831234e-06 7.921997e-06 1.290982e-06
 [896,] 1.163296e-03 7.856802e-06 4.360252e-04
 [897,] 9.805302e-04 7.849789e-06 3.622477e-04
 [898,] 2.794436e-06 7.932845e-06 9.294565e-07
 [899,] 2.797601e-06 7.932845e-06 9.293636e-07
 [900,] 1.451883e-04 7.797619e-06 4.848698e-05
 [901,] 3.916226e-06 7.920061e-06 1.319086e-06
 [902,] 2.795511e-06 7.930413e-06 9.293301e-07
 [903,] 7.967838e-04 7.843102e-06 2.899713e-04
 [904,] 4.936099e-06 7.919986e-06 1.646427e-06
 [905,] 8.317695e-04 7.843205e-06 3.027877e-04
 [906,] 7.345898e-04 7.843102e-06 2.672645e-04
 [907,] 1.585231e-02 7.863964e-06 5.498358e-03
 [908,] 2.795511e-06 7.931218e-06 9.293315e-07
 [909,] 2.794974e-06 7.930413e-06 9.293668e-07
 [910,] 2.796826e-06 7.930413e-06 9.293322e-07
 [911,] 3.904208e-06 7.920912e-06 1.315171e-06
 [912,] 3.922959e-06 7.922206e-06 1.322652e-06
 [913,] 3.947228e-06 7.920912e-06 1.330088e-06
 [914,] 1.919386e-02 7.863964e-06 6.656841e-03
 [915,] 1.919386e-02 7.863964e-06 6.656841e-03
 [916,] 1.123983e-04 7.795683e-06 3.700138e-05
 [917,] 1.919386e-02 7.863438e-06 6.636601e-03
 [918,] 2.794974e-06 7.930413e-06 9.293668e-07
 [919,] 4.023029e-06 7.922206e-06 1.357439e-06
 [920,] 2.794969e-06 7.931218e-06 9.293702e-07
 [921,] 2.793762e-06 7.931218e-06 9.296628e-07
 [922,] 1.376982e-02 7.864236e-06 4.783463e-03
 [923,] 1.440584e-02 7.864236e-06 5.004344e-03
 [924,] 1.585231e-02 7.865355e-06 5.539167e-03
 [925,] 4.078563e-03 7.886971e-06 1.417137e-03
 [926,] 1.123983e-04 7.795973e-06 3.711426e-05
 [927,] 4.131952e-06 7.921549e-06 1.394615e-06
 [928,] 2.793404e-06 7.932024e-06 9.299903e-07
 [929,] 2.793342e-06 7.932024e-06 9.303568e-07
 [930,] 5.126927e-06 7.922966e-06 1.701391e-06
 [931,] 4.211048e-06 7.920912e-06 1.421339e-06
 [932,] 2.351189e-02 7.864770e-06 8.190119e-03
 [933,] 1.585231e-02 7.867342e-06 5.561988e-03
 [934,] 8.323450e-04 7.848381e-06 3.064153e-04
 [935,] 1.667427e-02 7.867342e-06 5.850443e-03
 [936,] 9.456501e-04 7.798087e-06 2.867341e-04
 [937,] 3.406817e-06 7.920117e-06 9.793141e-07
 [938,] 1.283498e-04 7.799222e-06 4.272356e-05
 [939,] 1.321712e-02 7.868375e-06 4.659356e-03
 [940,] 1.071677e-04 7.798084e-06 3.536863e-05
 [941,] 4.119701e-06 7.924743e-06 1.393329e-06
 [942,] 4.058994e-06 7.924985e-06 1.372348e-06
 [943,] 4.677780e-06 7.873920e-06 1.693074e-06
 [944,] 3.971234e-06 7.938701e-06 1.115564e-06
 [945,] 1.048470e-04 7.799695e-06 3.502760e-05
 [946,] 4.645761e-06 7.811035e-06 1.558194e-06
 [947,] 1.127096e-04 7.799005e-06 3.747669e-05
 [948,] 3.992243e-06 7.916930e-06 1.339274e-06
 [949,] 3.994194e-06 7.914652e-06 1.140601e-06
 [950,] 2.793566e-06 7.926634e-06 9.307662e-07
 [951,] 4.528912e-06 7.898523e-06 1.299213e-06
 [952,] 4.684403e-06 7.822206e-06 1.613894e-06
 [953,] 4.303990e-06 7.917596e-06 1.446654e-06
 [954,] 4.040611e-06 7.915939e-06 1.151891e-06
 [955,] 4.332966e-06 7.917332e-06 1.456111e-06
 [956,] 2.793793e-06 7.923623e-06 9.295887e-07
 [957,] 2.793351e-06 7.919840e-06 9.299561e-07
 [958,] 2.094235e-06 7.975620e-06 6.966414e-07
 [959,] 3.431911e-06 7.938701e-06 9.748270e-07
 [960,] 4.114543e-06 7.811922e-06 1.385061e-06
 [961,] 7.848720e-05 7.799695e-06 2.624269e-05
 [962,] 4.873357e-06 7.926056e-06 1.363277e-06
 [963,] 1.276156e-03 7.866120e-06 4.467908e-04
 [964,] 6.001750e-06 7.959017e-06 1.623600e-06
 [965,] 2.835980e-06 7.910763e-06 9.431703e-07
 [966,] 6.807004e-06 7.924339e-06 2.315303e-06
 [967,] 2.159170e-03 7.863640e-06 7.558262e-04
 [968,] 4.868691e-06 7.928484e-06 1.631925e-06
 [969,] 2.842564e-06 7.906569e-06 9.438217e-07
 [970,] 2.841910e-06 7.913968e-06 9.435159e-07
 [971,] 4.114750e-06 7.939965e-06 1.245649e-06
 [972,] 4.329096e-06 7.930801e-06 1.255964e-06
 [973,] 2.842564e-06 7.914686e-06 9.436026e-07
 [974,] 2.515610e-05 7.797174e-06 8.226432e-06
 [975,] 4.184656e-06 7.815091e-06 1.429586e-06
 [976,] 2.259579e-04 7.881486e-06 8.292516e-05
 [977,] 4.493546e-06 7.933909e-06 1.255118e-06
 [978,] 5.683848e-06 7.933909e-06 1.562899e-06
 [979,] 7.483114e-06 7.799419e-06 2.511225e-06
 [980,] 4.680740e-06 7.935413e-06 1.302488e-06
 [981,] 8.867109e-06 8.008442e-06 3.569944e-06
 [982,] 2.844059e-06 7.909842e-06 9.439167e-07
 [983,] 4.227181e-06 7.930092e-06 1.192120e-06
 [984,] 9.601175e-06 8.031159e-06 3.916824e-06
 [985,] 2.857870e-06 7.912618e-06 9.467045e-07
 [986,] 3.995060e-06 7.933927e-06 1.185384e-06
 [987,] 2.835012e-04 7.877988e-06 1.034555e-04
 [988,] 1.109656e-04 7.877498e-06 4.023426e-05
 [989,] 3.459890e-06 7.936914e-06 1.093382e-06
 [990,] 3.858047e-06 7.815129e-06 1.317537e-06
 [991,] 2.861196e-06 7.913877e-06 9.474269e-07
 [992,] 3.463071e-06 7.941359e-06 1.087455e-06
 [993,] 3.615981e-06 7.815602e-06 1.235752e-06
 [994,] 9.408499e-06 7.799413e-06 3.156319e-06
 [995,] 2.855190e-06 7.913877e-06 9.460623e-07
 [996,] 6.253999e-06 7.930117e-06 2.148271e-06
 [997,] 9.010420e-06 7.800447e-06 3.035867e-06
 [998,] 8.713771e-05 7.923858e-06 3.313760e-05
 [999,] 1.814985e-04 7.880879e-06 6.644216e-05
[1000,] 2.969215e-04 7.877999e-06 1.083819e-04
[1001,] 6.363705e-06 7.928640e-06 2.185064e-06
[1002,] 6.253999e-06 7.928665e-06 2.146731e-06
[1003,] 2.139972e-04 7.880507e-06 7.817788e-05
[1004,] 2.859225e-06 7.919696e-06 9.467731e-07
[1005,] 3.570335e-05 7.800170e-06 1.199176e-05
[1006,] 2.107318e-04 7.880338e-06 7.713424e-05
[1007,] 3.283890e-06 7.950940e-06 1.055248e-06
[1008,] 2.855518e-06 7.918266e-06 9.460016e-07
[1009,] 1.527546e-04 7.906456e-06 4.213415e-05
[1010,] 9.888948e-06 7.801685e-06 3.273908e-06
[1011,] 3.537008e-06 7.947656e-06 1.110300e-06
[1012,] 4.803082e-06 7.921393e-06 1.603885e-06
[1013,] 5.436401e-06 7.922942e-06 1.852195e-06
[1014,] 4.039154e-06 7.816553e-06 1.384136e-06
[1015,] 5.106129e-06 7.920375e-06 1.701039e-06
[1016,] 2.872943e-06 7.921928e-06 9.499023e-07
[1017,] 8.364468e-06 7.799906e-06 2.812446e-06
[1018,] 7.164026e-06 7.801351e-06 2.421394e-06
[1019,] 3.355351e-06 7.949241e-06 1.099360e-06
[1020,] 7.483114e-06 7.800736e-06 2.524099e-06
[1021,] 1.842112e-04 7.888034e-06 6.816419e-05
[1022,] 2.852122e-06 7.929358e-06 9.450248e-07
[1023,] 3.463071e-06 7.866335e-06 1.070257e-06
[1024,] 2.398375e-04 7.884115e-06 8.828173e-05
[1025,] 9.156121e-06 7.801922e-06 3.077376e-06
[1026,] 2.655004e-04 7.885334e-06 9.801866e-05
[1027,] 3.600994e-06 7.957477e-06 1.139416e-06
[1028,] 7.191308e-06 7.802446e-06 2.422422e-06
[1029,] 1.846237e-04 7.882257e-06 6.761295e-05
[1030,] 2.969215e-04 7.903357e-06 8.129748e-05
[1031,] 2.849454e-06 7.927774e-06 9.445554e-07
[1032,] 6.440805e-06 7.923328e-06 2.200129e-06
[1033,] 4.376646e-06 7.949888e-06 1.222499e-06
[1034,] 2.846584e-06 7.928568e-06 9.440419e-07
[1035,] 8.284084e-06 7.801446e-06 2.778822e-06
[1036,] 3.359213e-04 7.881131e-06 1.231822e-04
[1037,] 9.010420e-06 7.800465e-06 3.006246e-06
[1038,] 2.362922e-06 7.916972e-06 7.873097e-07
[1039,] 6.262637e-05 7.902962e-06 2.301208e-05
[1040,] 2.854020e-06 7.927457e-06 9.478056e-07
[1041,] 2.862222e-06 7.931431e-06 9.489039e-07
[1042,] 2.061227e-04 7.885334e-06 7.597173e-05
[1043,] 1.907259e-04 7.884706e-06 7.018044e-05
[1044,] 5.018273e-06 7.956389e-06 1.381969e-06
[1045,] 3.575216e-04 7.887822e-06 1.325650e-04
[1046,] 4.027015e-04 7.885383e-06 1.487314e-04
[1047,] 8.707967e-06 7.802669e-06 2.907937e-06
[1048,] 6.258320e-06 7.923870e-06 2.134349e-06
[1049,] 2.349620e-04 7.888450e-06 8.686084e-05
[1050,] 8.705721e-06 7.803978e-06 2.891433e-06
[1051,] 8.424778e-06 7.803877e-06 2.795600e-06
[1052,] 2.850422e-06 7.923862e-06 9.504500e-07
[1053,] 6.528163e-06 7.919519e-06 1.806497e-06
[1054,] 3.260309e-04 7.893421e-06 1.213924e-04
[1055,] 2.853003e-06 7.923997e-06 9.521235e-07
[1056,] 3.251120e-04 7.890305e-06 1.203484e-04
[1057,] 5.089225e-06 7.925976e-06 1.424865e-06
[1058,] 2.863521e-06 7.923997e-06 9.544639e-07
[1059,] 2.925486e-06 7.916799e-06 9.767294e-07
[1060,] 3.298663e-05 7.967522e-06 1.290725e-05
[1061,] 6.306842e-06 7.917607e-06 2.120816e-06
[1062,] 2.934169e-06 7.921623e-06 9.786880e-07
[1063,] 2.495625e-06 7.824204e-06 8.566235e-07
[1064,] 2.453751e-06 7.961006e-06 8.286254e-07
[1065,] 4.223095e-06 7.944099e-06 1.423819e-06
[1066,] 1.651725e-05 7.861865e-06 4.956042e-06
[1067,] 3.721227e-06 7.952262e-06 1.407206e-06
[1068,] 5.377919e-06 7.916618e-06 1.792919e-06
[1069,] 6.343078e-06 7.871684e-06 2.127196e-06
[1070,] 3.044666e-06 7.984822e-06 9.983251e-07
[1071,] 6.216776e-06 7.871275e-06 2.087541e-06
[1072,] 3.966677e-06 7.917758e-06 1.324184e-06
[1073,] 3.966677e-06 7.917706e-06 1.324017e-06
[1074,] 1.005451e-04 7.863506e-06 3.767187e-05
[1075,] 6.122840e-06 7.871114e-06 2.055274e-06
[1076,] 5.951085e-05 7.861949e-06 2.216854e-05
[1077,] 6.279452e-06 7.871456e-06 2.109367e-06
[1078,] 6.360329e-06 7.871809e-06 2.137987e-06
[1079,] 4.895670e-06 7.880656e-06 1.661064e-06
[1080,] 4.466758e-06 7.933801e-06 1.565654e-06
[1081,] 4.775671e-06 7.917344e-06 1.596092e-06
[1082,] 8.038720e-06 7.852704e-06 2.510794e-06
[1083,] 4.432348e-06 7.862349e-06 1.480120e-06
[1084,] 2.082605e-06 7.837978e-06 7.266966e-07
[1085,] 2.651578e-06 7.993110e-06 8.910180e-07
[1086,] 8.628000e-05 7.811926e-06 2.890855e-05
[1087,] 5.177315e-06 7.918083e-06 1.734530e-06
[1088,] 2.025221e-05 7.900634e-06 5.817075e-06
[1089,] 1.275036e-04 7.810552e-06 4.283948e-05
[1090,] 1.784392e-05 7.872554e-06 5.284871e-06
[1091,] 1.480408e-04 7.807728e-06 4.847408e-05
[1092,] 8.736140e-05 7.810431e-06 2.791286e-05
[1093,] 9.473966e-05 7.807596e-06 3.096437e-05
[1094,] 4.042208e-06 7.855015e-06 1.353242e-06
[1095,] 1.709727e-05 7.888093e-06 4.990734e-06
[1096,] 1.950463e-06 7.826263e-06 6.477034e-07
[1097,] 1.156678e-04 7.806011e-06 3.809024e-05
[1098,] 2.478570e-05 7.878869e-06 7.219710e-06
[1099,] 9.949997e-05 7.806915e-06 3.163402e-05
[1100,] 7.283529e-05 7.805569e-06 2.362560e-05
[1101,] 1.909305e-05 7.864560e-06 5.703976e-06
[1102,] 2.258435e-05 7.861576e-06 6.753155e-06
[1103,] 1.909604e-05 7.857554e-06 5.753255e-06
[1104,] 7.283607e-06 7.955824e-06 2.573372e-06
[1105,] 2.040511e-06 7.825511e-06 6.844310e-07
[1106,] 5.086658e-06 7.854209e-06 1.693021e-06
[1107,] 2.163238e-06 7.831828e-06 7.156971e-07
[1108,] 2.147768e-06 7.833027e-06 7.105375e-07
[1109,] 1.148270e-04 7.807554e-06 3.742897e-05
[1110,] 1.164608e-04 7.805589e-06 3.802700e-05
[1111,] 1.183748e-04 7.808134e-06 3.786323e-05
[1112,] 7.001775e-06 7.962703e-06 2.476893e-06
[1113,] 1.431835e-04 7.819528e-06 4.292716e-05
[1114,] 1.879874e-04 7.813783e-06 5.706123e-05
[1115,] 2.075086e-04 7.818841e-06 6.202288e-05
[1116,] 2.145643e-06 7.839236e-06 7.089260e-07
[1117,] 6.713735e-06 7.821014e-06 2.162013e-06
[1118,] 5.381382e-05 7.823710e-06 1.830303e-05
[1119,] 2.113550e-06 7.815264e-06 7.081688e-07
[1120,] 1.018113e-04 7.821959e-06 3.370341e-05
[1121,] 1.889338e-04 7.818019e-06 6.506003e-05
[1122,] 1.280673e-04 7.823979e-06 4.000866e-05
[1123,] 4.013038e-06 7.851977e-06 1.328904e-06
[1124,] 1.990357e-06 7.842144e-06 6.582297e-07
[1125,] 1.426164e-04 7.822916e-06 4.432516e-05
[1126,] 1.559567e-04 7.822741e-06 4.900199e-05
[1127,] 1.594381e-04 7.849906e-06 4.482973e-05
[1128,] 2.002036e-06 7.842810e-06 6.616087e-07
[1129,] 2.014168e-04 7.812753e-06 6.855722e-05
[1130,] 1.559567e-04 7.821516e-06 4.880497e-05
[1131,] 2.117144e-06 7.841176e-06 6.983765e-07
[1132,] 1.610675e-04 7.822501e-06 5.010981e-05
[1133,] 2.123790e-04 7.823744e-06 6.549492e-05
[1134,] 2.032844e-04 7.846873e-06 5.693620e-05
[1135,] 2.291946e-04 7.816334e-06 7.099191e-05
[1136,] 3.950407e-06 7.955560e-06 1.341699e-06
[1137,] 2.116048e-04 7.852712e-06 5.874930e-05
[1138,] 4.373301e-06 7.850123e-06 1.453398e-06
[1139,] 2.082239e-04 7.827324e-06 6.331595e-05
[1140,] 2.560536e-04 7.849178e-06 7.118487e-05
[1141,] 4.126508e-06 7.957524e-06 1.405571e-06
[1142,] 4.332960e-06 7.850119e-06 1.439574e-06
[1143,] 2.397127e-06 7.838281e-06 7.882030e-07
[1144,] 2.382214e-06 7.838909e-06 7.832787e-07
[1145,] 1.914975e-06 7.844131e-06 6.342467e-07
[1146,] 1.952705e-06 7.841258e-06 6.463979e-07
[1147,] 1.883617e-06 7.841945e-06 6.248324e-07
[1148,] 4.090001e-06 7.958059e-06 1.392693e-06
[1149,] 1.640191e-05 7.947901e-06 5.787966e-06
[1150,] 2.423710e-04 7.824332e-06 7.386795e-05
[1151,] 2.815481e-04 7.816571e-06 8.620304e-05
[1152,] 2.607999e-04 7.826404e-06 7.938011e-05
[1153,] 1.859291e-04 7.815621e-06 6.116262e-05
[1154,] 2.930225e-04 7.821949e-06 1.036366e-04
[1155,] 3.276258e-04 7.817927e-06 1.147401e-04
[1156,] 2.005778e-06 7.832243e-06 6.639190e-07
[1157,] 3.289539e-04 7.807912e-06 1.104272e-04
[1158,] 3.984101e-06 7.950229e-06 1.350043e-06
[1159,] 3.696881e-04 7.807296e-06 1.236576e-04
[1160,] 2.848043e-04 7.829292e-06 8.573356e-05
[1161,] 2.646311e-04 7.819064e-06 8.274995e-05
[1162,] 2.021746e-06 7.833317e-06 6.686898e-07
[1163,] 4.003554e-04 7.805137e-06 1.319538e-04
[1164,] 3.041267e-04 7.804769e-06 1.000247e-04
[1165,] 2.859826e-04 7.831681e-06 8.545522e-05
[1166,] 3.810307e-04 7.810459e-06 1.303908e-04
[1167,] 3.810307e-04 7.805381e-06 1.258660e-04
[1168,] 2.783082e-04 7.815234e-06 8.998699e-05
[1169,] 3.668688e-04 7.812767e-06 1.265407e-04
[1170,] 1.993383e-06 7.830102e-06 6.600711e-07
[1171,] 2.851737e-04 7.810793e-06 9.773395e-05
[1172,] 2.989806e-04 7.810329e-06 1.022946e-04
[1173,] 4.521009e-06 7.852215e-06 1.513631e-06
[1174,] 2.061352e-06 7.830622e-06 6.817178e-07
[1175,] 3.839634e-04 7.804068e-06 1.251622e-04
[1176,] 2.988205e-04 7.805587e-06 1.002147e-04
[1177,] 4.084441e-04 7.804983e-06 1.364058e-04
[1178,] 3.067879e-04 7.845528e-06 8.860828e-05
[1179,] 3.504244e-06 8.026721e-06 1.163961e-06
[1180,] 4.138891e-04 7.804284e-06 1.301658e-04
[1181,] 2.859826e-04 7.885835e-06 7.810882e-05
[1182,] 3.280146e-04 7.819501e-06 9.791301e-05
[1183,] 2.711413e-04 7.820057e-06 8.260959e-05
[1184,] 3.908360e-06 7.952395e-06 1.324676e-06
[1185,] 3.071824e-04 7.890612e-06 8.326701e-05
[1186,] 2.250902e-06 7.814483e-06 7.509178e-07
[1187,] 2.159896e-06 7.814483e-06 7.204293e-07
[1188,] 3.973125e-06 7.952619e-06 1.347747e-06
[1189,] 3.730358e-04 7.909515e-06 9.848407e-05
[1190,] 2.153202e-04 7.819476e-06 6.588616e-05
[1191,] 1.923341e-04 7.878280e-06 5.187671e-05
[1192,] 2.179033e-06 7.815602e-06 7.274890e-07
[1193,] 2.191749e-06 7.816299e-06 7.321651e-07
[1194,] 2.766248e-05 7.875077e-06 9.599753e-06
[1195,] 2.375156e-04 7.819464e-06 7.260245e-05
[1196,] 2.244300e-04 7.875726e-06 6.067397e-05
[1197,] 3.121819e-04 7.915430e-06 8.220415e-05
[1198,] 3.131261e-04 7.818992e-06 9.856006e-05
[1199,] 3.121819e-04 7.906926e-06 8.297811e-05
[1200,] 2.143070e-06 7.813887e-06 7.143016e-07
[1201,] 1.423400e-05 7.952454e-06 5.024457e-06
[1202,] 2.180676e-06 7.813999e-06 7.269819e-07
[1203,] 3.378365e-04 7.916194e-06 8.891367e-05
[1204,] 2.170174e-06 7.815732e-06 7.233331e-07
[1205,] 2.391212e-04 7.821051e-06 7.321571e-05
[1206,] 2.149106e-06 7.816871e-06 7.171498e-07
[1207,] 2.191749e-06 7.816871e-06 7.314668e-07
[1208,] 2.168589e-06 7.816367e-06 7.233232e-07
[1209,] 3.822509e-06 7.955660e-06 1.295818e-06
[1210,] 2.250503e-06 7.816693e-06 7.510571e-07
[1211,] 3.874465e-04 7.919159e-06 1.008559e-04
[1212,] 2.262952e-06 7.816525e-06 7.551012e-07
[1213,] 3.389291e-04 7.824300e-06 1.055747e-04
[1214,] 2.275641e-06 7.815583e-06 7.583475e-07
[1215,] 3.451066e-04 7.907970e-06 9.118540e-05
[1216,] 3.581920e-04 7.911757e-06 9.416266e-05
[1217,] 3.382112e-04 7.823317e-06 1.059648e-04
[1218,] 3.923897e-06 7.956605e-06 1.332292e-06
[1219,] 2.192109e-06 7.816083e-06 7.310074e-07
[1220,] 2.269365e-06 7.816083e-06 7.568557e-07
[1221,] 4.381091e-05 7.990201e-06 1.370827e-05
[1222,] 2.222958e-06 7.815549e-06 7.407011e-07
[1223,] 2.138891e-06 7.815635e-06 7.127769e-07
[1224,] 2.203044e-06 7.815253e-06 7.334216e-07
[1225,] 5.012629e-06 7.870460e-06 1.714340e-06
[1226,] 5.012629e-06 7.870460e-06 1.714340e-06
[1227,] 4.141571e-04 7.903022e-06 1.099082e-04
[1228,] 2.159533e-06 7.815253e-06 7.189549e-07
[1229,] 4.141571e-04 7.903022e-06 1.099082e-04
[1230,] 4.317179e-04 7.907869e-06 1.137762e-04
[1231,] 2.214564e-06 7.815282e-06 7.373712e-07
[1232,] 4.141571e-04 7.903022e-06 1.099082e-04
[1233,] 2.149106e-06 7.815233e-06 7.153835e-07
[1234,] 2.214564e-06 7.815233e-06 7.371322e-07
[1235,] 2.180676e-06 7.815233e-06 7.258722e-07
[1236,] 5.103936e-06 7.870460e-06 1.746040e-06
[1237,] 5.242805e-04 7.899389e-06 1.390743e-04
[1238,] 5.242805e-04 7.899389e-06 1.390743e-04
[1239,] 2.288573e-06 7.815228e-06 7.616679e-07
[1240,] 2.133716e-04 7.891849e-06 5.707155e-05
[1241,] 3.684526e-04 7.828046e-06 1.126042e-04
[1242,] 2.435086e-06 7.815225e-06 8.100454e-07
[1243,] 9.332247e-04 7.901723e-06 2.439655e-04
[1244,] 2.450593e-06 7.816117e-06 8.131317e-07
[1245,] 7.241467e-06 7.865328e-06 2.479971e-06
[1246,] 2.531539e-06 7.815362e-06 8.412229e-07
[1247,] 2.030020e-04 7.897650e-06 5.403037e-05
[1248,] 9.162332e-04 7.907450e-06 2.378121e-04
[1249,] 2.548781e-06 7.815228e-06 8.480667e-07
[1250,] 3.278313e-04 7.827573e-06 1.012994e-04
[1251,] 3.988729e-06 7.959193e-06 1.356892e-06
[1252,] 2.449881e-06 7.815271e-06 8.145579e-07
[1253,] 2.531539e-06 7.815385e-06 8.411496e-07
[1254,] 7.633482e-04 7.900424e-06 2.012479e-04
[1255,] 7.338672e-04 7.901608e-06 1.933321e-04
[1256,] 2.474321e-06 7.826043e-06 8.224071e-07
[1257,] 7.633482e-04 7.826671e-06 2.231673e-04
[1258,] 2.449762e-06 7.815758e-06 8.133454e-07
[1259,] 2.434263e-06 7.815758e-06 8.082317e-07
[1260,] 7.003708e-06 7.868763e-06 2.403762e-06
[1261,] 2.015450e-04 7.836513e-06 6.006524e-05
[1262,] 7.188754e-04 7.908136e-06 1.879050e-04
[1263,] 8.123698e-04 7.821982e-06 2.409768e-04
[1264,] 7.188754e-04 7.908136e-06 1.879050e-04
[1265,] 2.325263e-06 7.817427e-06 7.708065e-07
[1266,] 2.404090e-06 7.817221e-06 7.968070e-07
[1267,] 2.262757e-06 7.833295e-06 7.628656e-07
[1268,] 2.719864e-04 7.835016e-06 8.147862e-05
[1269,] 2.281263e-06 7.815226e-06 7.592031e-07
[1270,] 9.109698e-04 7.926686e-06 2.316955e-04
[1271,] 4.178023e-06 7.949316e-06 1.417881e-06
[1272,] 1.039802e-03 7.967157e-06 2.542324e-04
[1273,] 4.611264e-04 7.832611e-06 1.411541e-04
[1274,] 4.027418e-05 7.987376e-06 1.273483e-05
[1275,] 2.857228e-05 7.890010e-06 1.000476e-05
[1276,] 2.270286e-06 7.815357e-06 7.560415e-07
[1277,] 1.008838e-03 7.921010e-06 2.589236e-04
[1278,] 2.989680e-04 7.838533e-06 8.907929e-05
[1279,] 1.114209e-03 7.925558e-06 2.838281e-04
[1280,] 4.611264e-04 7.831173e-06 1.420547e-04
[1281,] 2.203716e-06 7.815273e-06 7.337297e-07
[1282,] 2.040721e-06 7.838784e-06 6.864021e-07
[1283,] 5.780915e-06 7.873486e-06 1.984646e-06
[1284,] 1.123759e-03 7.922142e-06 2.880793e-04
[1285,] 2.193145e-06 7.815854e-06 7.309670e-07
[1286,] 1.960693e-06 7.862954e-06 6.601486e-07
[1287,] 1.981668e-06 7.829902e-06 6.576252e-07
[1288,] 2.124696e-06 7.820897e-06 7.055109e-07
[1289,] 2.145988e-06 7.820582e-06 7.126073e-07
[1290,] 1.932987e-06 7.871226e-06 6.487663e-07
[1291,] 1.939589e-06 7.824143e-06 6.491936e-07
[1292,] 2.183217e-06 7.818183e-06 7.251103e-07
[1293,] 2.174901e-06 7.817906e-06 7.225664e-07
[1294,] 1.937887e-06 7.836241e-06 6.493122e-07
[1295,] 2.158794e-06 7.818243e-06 7.170589e-07
[1296,] 2.089253e-06 7.817082e-06 6.952548e-07
[1297,] 2.114570e-06 7.817371e-06 7.031483e-07
[1298,] 4.921970e-06 7.866649e-06 1.674597e-06
[1299,] 1.018174e-05 8.001090e-06 3.492825e-06
[1300,] 9.254377e-05 7.859916e-06 2.717643e-05
[1301,] 1.606001e-04 7.862115e-06 4.665455e-05
[1302,] 1.453665e-04 7.860687e-06 4.239990e-05
[1303,] 1.622583e-04 7.860687e-06 4.724777e-05
[1304,] 1.561523e-04 7.830930e-06 5.242757e-05
[1305,] 2.176674e-06 7.865318e-06 7.196012e-07
[1306,] 1.947254e-06 7.840403e-06 6.529190e-07
[1307,] 2.102312e-06 7.826208e-06 6.994841e-07
[1308,] 2.153307e-06 7.868441e-06 7.118920e-07
[1309,] 1.815530e-06 7.824195e-06 6.045489e-07
[1310,] 1.815530e-06 7.824197e-06 6.045775e-07
[1311,] 1.804170e-06 7.824195e-06 6.007717e-07
[1312,] 1.794461e-04 7.828715e-06 5.931511e-05
[1313,] 1.908045e-06 7.833210e-06 6.385187e-07
[1314,] 1.857206e-06 7.857076e-06 6.219624e-07
[1315,] 1.323924e-04 7.864584e-06 3.841080e-05
[1316,] 2.163236e-06 7.831667e-06 7.218800e-07
[1317,] 1.290916e-04 7.859447e-06 3.779836e-05
[1318,] 3.961094e-06 7.950293e-06 1.343727e-06
[1319,] 1.671763e-06 7.861542e-06 5.613118e-07
[1320,] 1.869086e-06 7.829940e-06 6.249727e-07
[1321,] 4.015148e-04 7.850961e-06 1.180656e-04
[1322,] 1.476281e-04 7.834143e-06 4.521553e-05
[1323,] 4.084684e-06 7.949044e-06 1.386135e-06
[1324,] 1.586489e-04 7.831677e-06 4.900178e-05
[1325,] 1.697292e-06 7.836784e-06 5.682273e-07
[1326,] 1.686421e-06 7.837760e-06 5.646211e-07
[1327,] 1.872387e-06 7.825873e-06 6.258734e-07
[1328,] 1.876671e-06 7.819756e-06 6.270576e-07
[1329,] 1.957504e-06 7.825944e-06 6.517298e-07
[1330,] 1.669768e-06 7.829015e-06 5.577565e-07
[1331,] 1.686421e-06 7.827376e-06 5.630564e-07
[1332,] 1.382519e-04 7.829700e-06 4.357543e-05
[1333,] 1.964763e-06 7.830901e-06 6.540775e-07
[1334,] 1.969152e-06 7.860577e-06 6.541295e-07
[1335,] 1.646575e-06 7.835943e-06 5.501898e-07
[1336,] 1.362294e-04 7.849896e-06 4.125021e-05
[1337,] 1.960476e-06 7.834096e-06 6.526976e-07
[1338,] 1.842035e-06 7.844469e-06 6.155167e-07
[1339,] 1.255198e-04 7.857310e-06 3.764910e-05
[1340,] 6.568347e-06 7.911977e-06 2.127036e-06
[1341,] 1.069517e-05 7.905136e-06 3.391412e-06
[1342,] 1.423811e-05 7.899018e-06 4.504036e-06
[1343,] 3.028579e-06 8.023735e-06 9.557943e-07
[1344,] 2.215138e-06 7.942196e-06 7.513228e-07
[1345,] 1.789585e-06 8.014420e-06 5.880029e-07
[1346,] 1.796513e-06 8.008147e-06 5.902692e-07
[1347,] 2.099045e-06 7.887996e-06 7.044450e-07
[1348,] 2.879079e-06 7.821314e-06 9.433709e-07
[1349,] 2.093895e-06 7.888073e-06 7.026794e-07
[1350,] 3.419043e-06 8.043694e-06 1.071022e-06
[1351,] 1.796513e-06 8.016191e-06 5.900084e-07
[1352,] 3.320992e-06 8.030891e-06 1.042989e-06
[1353,] 2.879079e-06 7.821994e-06 9.431070e-07
[1354,] 2.345931e-06 7.941955e-06 7.984195e-07
[1355,] 2.879079e-06 7.819106e-06 9.433969e-07
[1356,] 2.159363e-06 7.937233e-06 7.309610e-07
[1357,] 2.797361e-06 7.813948e-06 9.201206e-07
[1358,] 3.155334e-06 8.009397e-06 9.955785e-07
[1359,] 2.082659e-06 7.890544e-06 6.987599e-07
[1360,] 3.519313e-06 8.037274e-06 1.102093e-06
[1361,] 2.908774e-06 7.824660e-06 9.509010e-07
[1362,] 3.348796e-06 8.037182e-06 1.050592e-06
[1363,] 2.898155e-06 7.827612e-06 9.479212e-07
[1364,] 3.169152e-06 8.050721e-06 9.951250e-07
[1365,] 2.077997e-06 7.889371e-06 6.969750e-07
[1366,] 1.763082e-06 8.018288e-06 5.820898e-07
[1367,] 2.137058e-06 7.917119e-06 7.201916e-07
[1368,] 1.735349e-06 7.965969e-06 5.734343e-07
[1369,] 2.870392e-06 7.874891e-06 9.281321e-07
[1370,] 2.747505e-04 7.888845e-06 8.665147e-05
[1371,] 1.260309e-05 7.959408e-06 3.853935e-06
[1372,] 1.153027e-05 7.947578e-06 3.544320e-06
[1373,] 2.028436e-06 7.824269e-06 6.736940e-07
[1374,] 5.027099e-05 7.973555e-06 1.492004e-05
[1375,] 1.979130e-06 7.824940e-06 6.596304e-07
[1376,] 1.955250e-06 7.807872e-06 6.516812e-07
[1377,] 1.348762e-03 7.878663e-06 4.017833e-04
[1378,] 8.387620e-04 7.903461e-06 2.466980e-04
[1379,] 2.109761e-06 7.818402e-06 7.066882e-07
[1380,] 2.103095e-06 7.821679e-06 7.047947e-07
[1381,] 9.389817e-04 7.892968e-06 2.770923e-04
[1382,] 2.023073e-06 8.147712e-06 6.990744e-07
[1383,] 7.060336e-03 7.829332e-06 2.497352e-03
[1384,] 1.985005e-06 8.154527e-06 6.852691e-07
[1385,] 9.548667e-04 7.887005e-06 2.823059e-04
[1386,] 9.020183e-04 7.885529e-06 2.670692e-04
[1387,] 6.575081e-05 7.868869e-06 2.017365e-05
[1388,] 7.060336e-03 7.829332e-06 2.497352e-03
[1389,] 9.389817e-04 7.891507e-06 2.769319e-04
[1390,] 9.020183e-04 7.891507e-06 2.661422e-04
[1391,] 9.020183e-04 7.891507e-06 2.661422e-04
[1392,] 8.387620e-04 7.888493e-06 2.480958e-04
[1393,] 1.967945e-06 8.178910e-06 6.800151e-07
[1394,] 2.422907e-06 8.300270e-06 8.130383e-07
[1395,] 2.850679e-02 7.957337e-06 9.650104e-03
[1396,] 2.737881e-02 7.957232e-06 9.253275e-03
[1397,] 1.985005e-06 8.196659e-06 6.871839e-07
[1398,] 6.433302e-03 7.839788e-06 2.302089e-03
[1399,] 2.138057e-06 7.834410e-06 7.190199e-07
[1400,] 5.864851e-03 7.845755e-06 2.108661e-03
[1401,] 2.002114e-06 8.218261e-06 6.948513e-07
[1402,] 2.016440e-06 8.232383e-06 7.008589e-07
[1403,] 2.383967e-06 7.946355e-06 7.962545e-07
[1404,] 2.407666e-06 7.862066e-06 8.179772e-07
[1405,] 2.407666e-06 7.862066e-06 8.179772e-07
[1406,] 2.165654e-06 8.323288e-06 7.609990e-07
[1407,] 2.407666e-06 7.859952e-06 8.179673e-07
[1408,] 2.434243e-06 7.861221e-06 8.275815e-07
[1409,] 4.943947e-05 7.914493e-06 1.494455e-05
[1410,] 2.011966e-06 8.373239e-06 7.041203e-07
[1411,] 1.516905e-06 7.964538e-06 5.114983e-07
[1412,] 1.509029e-06 7.896312e-06 5.071032e-07
[1413,] 1.434136e-02 7.957580e-06 4.835486e-03
[1414,] 2.453094e-06 8.332868e-06 8.336189e-07
[1415,] 3.385674e-05 7.855501e-06 1.057202e-05
[1416,] 1.566865e-06 7.906254e-06 5.285835e-07
[1417,] 1.548891e-06 7.901856e-06 5.218411e-07
[1418,] 1.944009e-06 8.445967e-06 6.801087e-07
[1419,] 1.404795e-02 7.962196e-06 4.643407e-03
[1420,] 1.815633e-02 7.962090e-06 6.020092e-03
[1421,] 2.123543e-06 7.960034e-06 7.125890e-07
[1422,] 3.374301e-06 8.020253e-06 1.156379e-06
[1423,] 8.284541e-03 7.958077e-06 2.782981e-03
[1424,] 4.350172e-05 7.856883e-06 1.354374e-05
[1425,] 1.786155e-06 7.978836e-06 5.983584e-07
[1426,] 2.361106e-06 7.949108e-06 7.862410e-07
[1427,] 1.745112e-06 7.816325e-06 5.820889e-07
[1428,] 1.572241e-06 7.879025e-06 5.296135e-07
[1429,] 1.637906e-02 7.957267e-06 5.494552e-03
[1430,] 1.637906e-02 7.957155e-06 5.487733e-03
[1431,] 1.579595e-06 7.878766e-06 5.322440e-07
[1432,] 1.579595e-06 7.880252e-06 5.322994e-07
[1433,] 1.745112e-06 7.818859e-06 5.821516e-07
[1434,] 1.587191e-06 7.880252e-06 5.350240e-07
[1435,] 1.579595e-06 7.881584e-06 5.323488e-07
[1436,] 2.776691e-05 7.857164e-06 8.678180e-06
[1437,] 1.753424e-06 7.944254e-06 5.839692e-07
[1438,] 2.259029e-06 7.973660e-06 7.527319e-07
[1439,] 1.748729e-06 7.824068e-06 5.836941e-07
[1440,] 1.750771e-06 7.822308e-06 5.844335e-07
[1441,] 1.746843e-06 7.821447e-06 5.828930e-07
[1442,] 1.746843e-06 7.821447e-06 5.828930e-07
[1443,] 1.498641e-06 7.877293e-06 5.028131e-07
[1444,] 1.498641e-06 7.877293e-06 5.028131e-07
[1445,] 1.503159e-06 7.877293e-06 5.044829e-07
[1446,] 1.503159e-06 7.877293e-06 5.044829e-07
[1447,] 1.748729e-06 7.821447e-06 5.836249e-07
[1448,] 1.503159e-06 7.875832e-06 5.044476e-07
[1449,] 1.507886e-06 7.877293e-06 5.062240e-07
[1450,] 1.748729e-06 7.821447e-06 5.836249e-07
[1451,] 1.503159e-06 7.877293e-06 5.044829e-07
[1452,] 1.503159e-06 7.877293e-06 5.044829e-07
[1453,] 1.507886e-06 7.875832e-06 5.061872e-07
[1454,] 1.503159e-06 7.877293e-06 5.044829e-07
[1455,] 6.745898e-05 7.855442e-06 2.092076e-05
[1456,] 2.260414e-06 7.974882e-06 7.530175e-07
[1457,] 6.362181e-05 7.851004e-06 1.979524e-05
[1458,] 1.506032e-06 7.877678e-06 5.055514e-07
[1459,] 1.748044e-06 7.820759e-06 5.833419e-07
[1460,] 1.506032e-06 7.879155e-06 5.055877e-07
[1461,] 1.494752e-06 7.877293e-06 5.013705e-07
[1462,] 1.503159e-06 7.877293e-06 5.044829e-07
[1463,] 1.758618e-06 7.947228e-06 5.852691e-07
[1464,] 1.758618e-06 7.947228e-06 5.852691e-07
[1465,] 1.184434e-04 7.855442e-06 3.655197e-05
[1466,] 1.455217e-06 7.881751e-06 4.860698e-07
[1467,] 1.450785e-06 7.892276e-06 4.827580e-07
[1468,] 1.450137e-06 7.893995e-06 4.827023e-07
[1469,] 1.450137e-06 7.893995e-06 4.827023e-07
[1470,] 1.449414e-06 7.894524e-06 4.831125e-07
[1471,] 1.776380e-02 7.959272e-06 6.031456e-03
[1472,] 1.757280e-06 7.950897e-06 5.848546e-07
[1473,] 1.458580e-06 7.878766e-06 4.874690e-07
[1474,] 8.056568e-05 7.849131e-06 2.501914e-05
[1475,] 1.458580e-06 7.878766e-06 4.874690e-07
[1476,] 1.512825e-06 7.878766e-06 5.080753e-07
[1477,] 1.512825e-06 7.881751e-06 5.081521e-07
[1478,] 2.261882e-06 7.975182e-06 7.533870e-07
[1479,] 1.456803e-06 7.880252e-06 4.867387e-07
[1480,] 7.791389e-05 7.849873e-06 2.421009e-05
[1481,] 8.017123e-05 7.850941e-06 2.488769e-05
[1482,] 1.455217e-06 7.881751e-06 4.860698e-07
[1483,] 1.456803e-06 7.881751e-06 4.867536e-07
[1484,] 8.564272e-05 7.848048e-06 2.659808e-05
[1485,] 1.458580e-06 7.880252e-06 4.874851e-07
[1486,] 1.757280e-06 7.948355e-06 5.848896e-07
[1487,] 1.458580e-06 7.881751e-06 4.875013e-07
[1488,] 2.261882e-06 7.975526e-06 7.533803e-07
[1489,] 1.637906e-02 7.960080e-06 5.584421e-03
[1490,] 6.188180e-05 7.852021e-06 1.924743e-05
[1491,] 1.462708e-06 7.881751e-06 4.891898e-07
[1492,] 8.818573e-05 7.850226e-06 2.734259e-05
[1493,] 2.264787e-06 7.974480e-06 7.542175e-07
[1494,] 1.460548e-06 7.880252e-06 4.882958e-07
[1495,] 1.460548e-06 7.880252e-06 4.882958e-07
[1496,] 1.462708e-06 7.878766e-06 4.891521e-07
[1497,] 8.818573e-05 7.849131e-06 2.736136e-05
[1498,] 1.460548e-06 7.881751e-06 4.883133e-07
[1499,] 2.359072e-06 7.957171e-06 7.851662e-07
[1500,] 1.754165e-06 7.949756e-06 5.840945e-07
[1501,] 1.460423e-06 7.875375e-06 4.881870e-07
[1502,] 1.460548e-06 7.883299e-06 4.883312e-07
[1503,] 1.754165e-06 7.949756e-06 5.840945e-07
[1504,] 2.261882e-06 7.976254e-06 7.533632e-07
[1505,] 2.264082e-06 7.976911e-06 7.539457e-07
[1506,] 1.754165e-06 7.950463e-06 5.840892e-07
[1507,] 1.752969e-06 7.817405e-06 5.851814e-07
[1508,] 1.754165e-06 7.950218e-06 5.840910e-07
[1509,] 1.752969e-06 7.815798e-06 5.851301e-07
[1510,] 1.754165e-06 7.950463e-06 5.840892e-07
[1511,] 4.059193e-05 7.800593e-06 1.315819e-05
[1512,] 1.752832e-06 7.950709e-06 5.838214e-07
[1513,] 1.458580e-06 7.878766e-06 4.874690e-07
[1514,] 1.752832e-06 7.950463e-06 5.838222e-07
[1515,] 1.752093e-06 7.950709e-06 5.837527e-07
[1516,] 1.751945e-06 7.950709e-06 5.837923e-07
[1517,] 1.702020e-02 7.960303e-06 5.815541e-03
[1518,] 1.752832e-06 7.950709e-06 5.838214e-07
[1519,] 1.752832e-06 7.950709e-06 5.838214e-07
[1520,] 1.746843e-06 7.817405e-06 5.828394e-07
[1521,] 1.702020e-02 7.960766e-06 5.821894e-03
[1522,] 8.318164e-05 7.848392e-06 2.583541e-05
[1523,] 1.752832e-06 7.950463e-06 5.838222e-07
[1524,] 1.746843e-06 7.818334e-06 5.828632e-07
[1525,] 1.753424e-06 7.950218e-06 5.839323e-07
[1526,] 1.745112e-06 7.818334e-06 5.821847e-07
[1527,] 1.458580e-06 7.886478e-06 4.875516e-07
[1528,] 1.461130e-06 7.884940e-06 4.885886e-07
[1529,] 1.461130e-06 7.886478e-06 4.886065e-07
[1530,] 1.458580e-06 7.884804e-06 4.875339e-07
[1531,] 1.458580e-06 7.884940e-06 4.875353e-07
[1532,] 1.281433e-02 7.961632e-06 4.396741e-03
[1533,] 1.745112e-06 7.818334e-06 5.821847e-07
[1534,] 1.458580e-06 7.886478e-06 4.875516e-07
[1535,] 2.360271e-06 7.956189e-06 7.855704e-07
[1536,] 9.177730e-05 7.848392e-06 2.847807e-05
[1537,] 1.456803e-06 7.886852e-06 4.868208e-07
[1538,] 2.261882e-06 7.976645e-06 7.533530e-07
[1539,] 1.523346e-06 7.885274e-06 5.121590e-07
[1540,] 1.458580e-06 7.885274e-06 4.875584e-07
[1541,] 1.523346e-06 7.885274e-06 5.121590e-07
[1542,] 1.523346e-06 7.885274e-06 5.121590e-07
[1543,] 1.463265e-06 7.885274e-06 4.894822e-07
[1544,] 1.460548e-06 7.883262e-06 4.883308e-07
[1545,] 1.460548e-06 7.885274e-06 4.883754e-07
[1546,] 1.457786e-06 7.886852e-06 4.872399e-07
[1547,] 1.457786e-06 7.886852e-06 4.872399e-07
[1548,] 1.457786e-06 7.886852e-06 4.872399e-07
[1549,] 1.457786e-06 7.886852e-06 4.872399e-07
[1550,] 1.846241e-02 7.961614e-06 6.344155e-03
[1551,] 1.745504e-06 7.820062e-06 5.823804e-07
[1552,] 1.746843e-06 7.820062e-06 5.829066e-07
[1553,] 1.776380e-02 7.962101e-06 6.112816e-03
[1554,] 1.461849e-06 7.888322e-06 4.889439e-07
[1555,] 1.461849e-06 7.888322e-06 4.889439e-07
[1556,] 1.846241e-02 7.962101e-06 6.353593e-03
[1557,] 1.927281e-02 7.962032e-06 6.631542e-03
[1558,] 1.752093e-06 7.949158e-06 5.837506e-07
[1559,] 1.460548e-06 7.888443e-06 4.884112e-07
[1560,] 1.702020e-02 7.962387e-06 5.861484e-03
[1561,] 1.660339e-02 7.962825e-06 5.724877e-03
[1562,] 1.743535e-06 7.821053e-06 5.816158e-07
[1563,] 1.752093e-06 7.949158e-06 5.837506e-07
[1564,] 1.743535e-06 7.820946e-06 5.816136e-07
[1565,] 1.461348e-06 7.888443e-06 4.887402e-07
[1566,] 1.752098e-06 7.948917e-06 5.837502e-07
[1567,] 1.460548e-06 7.888443e-06 4.884112e-07
[1568,] 1.462708e-06 7.888443e-06 4.892955e-07
[1569,] 1.462708e-06 7.888443e-06 4.892955e-07
[1570,] 1.460548e-06 7.888443e-06 4.884112e-07
[1571,] 1.462708e-06 7.888443e-06 4.892955e-07
[1572,] 1.745112e-06 7.820946e-06 5.822451e-07
[1573,] 1.462708e-06 7.888443e-06 4.892955e-07
[1574,] 1.745112e-06 7.821842e-06 5.822654e-07
[1575,] 1.459254e-06 7.893751e-06 4.879299e-07
[1576,] 1.460548e-06 7.890047e-06 4.884290e-07
[1577,] 2.246397e-06 7.975685e-06 7.482568e-07
[1578,] 1.751945e-06 7.948462e-06 5.837861e-07
[1579,] 1.528932e-06 7.890047e-06 5.143338e-07
[1580,] 1.730338e-06 7.821842e-06 5.774034e-07
[1581,] 1.528932e-06 7.885274e-06 5.142029e-07
[1582,] 1.462708e-06 7.890129e-06 4.893157e-07
[1583,] 1.730338e-06 7.820534e-06 5.774180e-07
[1584,] 1.528932e-06 7.890047e-06 5.143338e-07
[1585,] 1.519069e-06 7.888443e-06 5.106717e-07
[1586,] 5.873396e-05 7.832439e-06 1.847820e-05
[1587,] 1.728663e-06 7.821842e-06 5.767381e-07
[1588,] 1.460971e-06 7.891664e-06 4.886217e-07
[1589,] 7.595616e-06 7.967844e-06 2.501245e-06
[1590,] 1.513871e-06 7.892868e-06 5.088651e-07
[1591,] 1.468150e-06 7.896161e-06 4.915798e-07
[1592,] 1.542045e-06 7.895103e-06 5.192697e-07
[1593,] 1.752709e-06 7.951090e-06 5.837986e-07
[1594,] 2.337340e-06 7.955706e-06 7.782928e-07
[1595,] 1.759722e-06 7.951090e-06 5.854983e-07
[1596,] 1.732170e-06 7.820795e-06 5.780949e-07
[1597,] 1.758272e-06 7.951599e-06 5.850995e-07
[1598,] 8.034333e-04 7.842161e-06 2.460587e-04
[1599,] 2.269724e-06 7.970141e-06 7.558230e-07
[1600,] 1.868037e-06 7.945074e-06 6.194957e-07
[1601,] 9.200350e-04 7.900223e-06 3.020283e-04
[1602,] 1.783946e-06 7.815701e-06 5.968033e-07
[1603,] 1.732170e-06 7.816518e-06 5.779836e-07
[1604,] 1.736306e-06 7.815748e-06 5.795334e-07
[1605,] 1.785027e-06 7.814249e-06 5.972298e-07
[1606,] 1.657452e-05 7.830686e-06 5.285917e-06
[1607,] 1.794059e-06 7.814249e-06 6.004385e-07
[1608,] 1.772822e-05 7.830686e-06 5.650017e-06
[1609,] 1.789227e-06 7.818606e-06 5.989824e-07
[1610,] 1.117797e-04 7.964661e-06 3.832800e-05
[1611,] 1.809609e-06 7.816026e-06 6.060628e-07
[1612,] 1.804248e-06 7.816893e-06 6.042223e-07
[1613,] 1.820870e-06 7.824545e-06 6.104781e-07
[1614,] 1.858392e-06 7.946077e-06 6.219043e-07
[1615,] 1.752219e-06 7.820884e-06 5.856209e-07
[1616,] 1.749127e-06 7.819138e-06 5.844163e-07
[1617,] 1.815149e-06 7.820008e-06 6.081465e-07
[1618,] 1.820870e-06 7.819138e-06 6.101076e-07
[1619,] 1.804248e-06 7.829507e-06 6.048538e-07
[1620,] 9.164975e-06 7.831305e-06 2.944052e-06
[1621,] 2.347896e-06 7.975482e-06 7.825414e-07
[1622,] 1.934826e-06 7.792984e-06 6.444695e-07
[1623,] 2.067469e-06 7.794815e-06 6.901306e-07
[1624,] 2.348707e-06 7.974423e-06 7.829557e-07
[1625,] 3.029600e-06 7.837137e-06 1.033118e-06
[1626,] 8.564557e-06 7.968778e-06 2.814115e-06
[1627,] 3.388571e-06 7.965120e-06 1.145726e-06
[1628,] 3.441503e-06 7.964812e-06 1.163934e-06
[1629,] 1.506950e-02 7.953221e-06 4.898752e-03
[1630,] 7.902432e-05 7.805957e-06 2.530345e-05
[1631,] 1.777579e-06 7.799326e-06 5.948364e-07
[1632,] 8.566035e-05 7.806420e-06 2.747217e-05
[1633,] 1.767248e-06 7.795986e-06 5.906885e-07
[1634,] 1.660339e-02 7.953266e-06 5.389663e-03
[1635,] 1.668711e-04 7.805837e-06 5.336658e-05
[1636,] 4.348217e-06 7.963874e-06 1.475935e-06
[1637,] 1.898863e-04 7.937214e-06 6.028478e-05
[1638,] 3.423636e-06 7.963828e-06 1.157132e-06
[1639,] 1.413008e-02 7.953024e-06 4.593485e-03
[1640,] 2.828712e-05 7.841426e-06 8.926404e-06
[1641,] 1.768575e-06 7.793392e-06 5.904367e-07
[1642,] 1.941530e-06 7.794050e-06 6.474761e-07
[1643,] 2.963254e-05 7.834431e-06 9.384354e-06
[1644,] 1.898863e-04 7.936039e-06 6.035670e-05
[1645,] 1.768575e-06 7.793706e-06 5.897291e-07
[1646,] 1.597890e-02 7.954433e-06 5.161258e-03
[1647,] 8.338157e-06 7.828747e-06 2.685030e-06
[1648,] 4.269199e-06 7.961878e-06 1.446349e-06
[1649,] 1.898863e-04 7.939006e-06 6.017882e-05
[1650,] 1.474065e-02 7.953216e-06 4.787084e-03
[1651,] 3.441503e-06 7.961766e-06 1.161865e-06
[1652,] 1.841548e-04 7.935779e-06 5.856001e-05
[1653,] 4.356697e-06 7.960286e-06 1.474469e-06
[1654,] 1.342163e-04 7.921006e-06 4.272582e-05
[1655,] 1.597890e-02 7.953874e-06 5.177845e-03
[1656,] 2.395839e-06 7.971485e-06 7.983060e-07
[1657,] 1.859471e-06 7.793203e-06 6.194871e-07
[1658,] 1.964872e-04 7.939558e-06 6.226007e-05
[1659,] 3.512384e-05 7.821630e-06 1.120385e-05
[1660,] 3.418373e-05 7.823818e-06 1.088845e-05
[1661,] 4.100076e-05 7.820351e-06 1.309474e-05
[1662,] 1.773145e-06 7.795619e-06 5.907089e-07
[1663,] 1.509986e-02 7.956692e-06 4.846925e-03
[1664,] 5.583199e-04 7.919243e-06 1.785381e-04
[1665,] 1.968971e-03 7.925717e-06 6.186536e-04
[1666,] 1.907708e-06 7.819136e-06 6.397922e-07
[1667,] 8.663299e-03 7.956959e-06 2.642902e-03
[1668,] 1.226198e-02 7.939558e-06 3.800520e-03
[1669,] 2.923236e-02 7.948486e-06 9.557813e-03
[1670,] 1.775529e-06 7.860304e-06 5.959470e-07
[1671,] 2.110348e-06 7.949311e-06 7.085507e-07
[1672,] 3.361234e-06 7.969233e-06 1.138399e-06
[1673,] 2.483126e-06 7.973363e-06 8.268624e-07
[1674,] 4.963707e-05 7.983955e-06 1.474653e-05
[1675,] 2.424122e-06 7.973514e-06 8.077057e-07
[1676,] 3.307639e-06 7.976971e-06 1.123463e-06
[1677,] 7.613868e-03 7.947247e-06 2.486453e-03
[1678,] 3.359129e-06 7.976270e-06 1.141063e-06
[1679,] 3.376174e-06 7.976586e-06 1.147166e-06
[1680,] 3.258140e-06 7.976270e-06 1.105765e-06
[1681,] 2.452714e-06 7.973269e-06 8.169096e-07
[1682,] 5.576121e-05 8.024597e-06 1.634585e-05
[1683,] 1.622949e-03 7.932606e-06 5.268327e-04
[1684,] 2.435784e-06 7.974101e-06 8.112444e-07
[1685,] 2.428577e-06 7.974097e-06 8.090063e-07
[1686,] 2.423302e-06 7.974675e-06 8.073899e-07
[1687,] 1.716949e-06 7.870108e-06 5.739484e-07
[1688,] 5.411836e-05 8.026967e-06 1.586320e-05
[1689,] 2.428852e-06 7.973937e-06 8.091016e-07
[1690,] 7.077896e-03 7.947642e-06 2.303442e-03
[1691,] 2.401746e-06 7.969419e-06 8.131223e-07
[1692,] 7.341509e-03 7.947539e-06 2.390324e-03
[1693,] 1.480119e-03 7.931228e-06 4.813684e-04
[1694,] 3.602318e-06 7.981382e-06 1.228368e-06
[1695,] 7.037658e-03 7.947252e-06 2.288931e-03
[1696,] 1.285796e-03 7.930165e-06 4.191863e-04
[1697,] 1.333916e-03 7.933069e-06 4.316901e-04
[1698,] 7.077896e-03 7.947457e-06 2.302613e-03
[1699,] 2.423578e-06 7.974950e-06 8.074570e-07
[1700,] 6.553848e-03 7.947898e-06 2.128049e-03
[1701,] 1.185425e-03 7.934735e-06 3.822757e-04
[1702,] 1.185425e-03 7.932311e-06 3.840725e-04
[1703,] 3.537067e-06 7.982149e-06 1.205707e-06
[1704,] 1.724447e-06 7.871852e-06 5.770361e-07
[1705,] 1.703024e-03 7.934081e-06 5.494600e-04
[1706,] 4.041479e-05 8.039269e-06 1.190444e-05
[1707,] 2.310238e-06 7.937219e-06 7.956954e-07
[1708,] 5.689971e-03 7.964420e-06 1.779205e-03
[1709,] 4.020838e-05 8.069476e-06 1.176320e-05
[1710,] 4.020838e-05 8.059750e-06 1.178886e-05
[1711,] 2.472313e-05 8.055045e-06 7.268049e-06
[1712,] 5.205773e-05 8.098473e-06 1.499859e-05
[1713,] 1.715329e-06 7.873886e-06 5.694302e-07
[1714,] 2.437786e-06 7.976702e-06 8.121711e-07
[1715,] 5.270203e-03 7.966045e-06 1.645781e-03
[1716,] 5.205773e-05 8.106084e-06 1.497308e-05
[1717,] 5.197443e-05 8.115076e-06 1.491105e-05
[1718,] 4.395184e-05 8.092350e-06 1.277060e-05
[1719,] 5.656705e-05 8.130290e-06 1.614483e-05
[1720,] 5.497128e-05 8.136070e-06 1.568009e-05
[1721,] 5.709642e-05 8.115503e-06 1.634515e-05
[1722,] 5.821558e-05 8.130290e-06 1.660470e-05
[1723,] 2.453891e-06 7.976306e-06 8.181791e-07
[1724,] 3.433781e-06 7.965144e-06 1.157999e-06
[1725,] 2.822940e-05 7.940008e-06 8.606230e-06
[1726,] 5.897429e-05 8.096425e-06 1.694081e-05
[1727,] 2.896536e-06 7.989327e-06 9.624331e-07
[1728,] 1.593710e-02 7.976458e-06 4.923114e-03
[1729,] 2.939505e-06 7.908091e-06 9.697202e-07
[1730,] 2.433170e-06 8.005387e-06 8.036799e-07
[1731,] 1.218076e-04 7.857959e-06 3.931635e-05
[1732,] 2.947686e-06 7.907561e-06 9.722691e-07
[1733,] 6.063225e-06 7.978939e-06 2.050167e-06
[1734,] 1.720383e-06 7.957262e-06 5.785296e-07
[1735,] 2.454185e-06 8.006681e-06 8.100423e-07
[1736,] 1.746395e-06 7.958003e-06 5.876848e-07
[1737,] 1.765781e-06 7.958742e-06 5.944788e-07
[1738,] 2.902218e-06 7.908305e-06 9.569860e-07
[1739,] 2.400844e-06 8.007445e-06 7.933817e-07
[1740,] 8.251466e-05 7.857935e-06 2.659573e-05
[1741,] 2.400844e-06 8.007560e-06 7.933688e-07
[1742,] 2.821862e-06 7.909147e-06 9.303586e-07
[1743,] 5.869827e-06 7.999091e-06 2.008062e-06
[1744,] 2.398191e-06 8.008216e-06 7.924726e-07
[1745,] 2.652826e-06 7.912510e-06 8.739628e-07
[1746,] 2.245039e-06 7.970509e-06 7.488630e-07
[1747,] 1.756891e-04 7.892921e-06 5.887156e-05
[1748,] 1.487616e-04 7.893678e-06 4.999000e-05
[1749,] 1.892489e-06 7.968800e-06 6.395877e-07
[1750,] 1.903899e-06 7.967366e-06 6.436132e-07
[1751,] 1.914649e-06 7.968242e-06 6.474473e-07
[1752,] 3.542876e-06 7.916929e-06 1.165245e-06
[1753,] 5.425774e-05 7.998205e-06 1.880477e-05
[1754,] 2.238596e-06 7.909230e-06 7.406278e-07
[1755,] 1.777541e-06 7.991860e-06 6.006132e-07
[1756,] 1.078340e-05 7.890347e-06 3.434837e-06
[1757,] 2.272457e-06 7.906774e-06 7.523371e-07
[1758,] 6.001268e-06 7.959034e-06 2.005163e-06
[1759,] 2.057228e-06 7.930216e-06 6.866891e-07
[1760,] 2.949489e-06 7.971361e-06 1.002406e-06
[1761,] 2.125335e-06 7.932712e-06 6.920150e-07
[1762,] 2.405240e-06 7.903376e-06 7.979749e-07
[1763,] 1.589801e-06 7.911094e-06 5.312143e-07
[1764,] 3.020589e-06 7.967029e-06 1.026649e-06
[1765,] 6.679989e-06 7.958910e-06 2.228443e-06
[1766,] 4.566505e-06 7.881196e-06 1.477173e-06
[1767,] 4.566505e-06 7.882672e-06 1.476363e-06
[1768,] 2.857253e-06 7.966250e-06 9.691234e-07
[1769,] 2.975768e-06 7.965720e-06 1.010721e-06
[1770,] 2.139237e-06 7.900452e-06 7.115498e-07
[1771,] 2.973162e-06 7.963811e-06 1.009221e-06
[1772,] 2.470876e-06 7.900362e-06 8.214820e-07
[1773,] 2.929196e-06 7.960936e-06 9.929275e-07
[1774,] 5.428042e-06 7.869680e-06 1.759371e-06
[1775,] 2.747074e-06 7.900064e-06 9.141705e-07
[1776,] 2.943644e-06 7.961665e-06 9.982115e-07
[1777,] 2.902045e-06 7.960896e-06 9.833005e-07
[1778,] 6.451947e-06 7.869048e-06 2.087841e-06
[1779,] 7.461774e-06 7.861171e-06 2.422137e-06
[1780,] 2.809793e-06 7.957163e-06 9.499241e-07
[1781,] 6.692565e-06 7.859050e-06 2.175436e-06
[1782,] 2.654526e-06 7.900372e-06 8.855349e-07
[1783,] 2.468080e-06 7.899808e-06 8.235195e-07
[1784,] 1.561648e-06 7.865317e-06 5.202059e-07
[1785,] 1.608716e-06 7.865887e-06 5.348558e-07
[1786,] 1.563247e-06 7.866665e-06 5.209991e-07
[1787,] 1.787070e-04 7.984517e-06 5.743201e-05
[1788,] 7.430629e-06 7.851507e-06 2.426906e-06
[1789,] 7.296819e-06 7.959648e-06 2.417461e-06
[1790,] 4.773446e-06 7.988198e-06 1.580148e-06
[1791,] 6.519130e-06 7.843899e-06 2.144890e-06
[1792,] 1.590322e-06 7.864089e-06 5.313794e-07
[1793,] 6.294420e-06 7.958793e-06 2.088088e-06
[1794,] 1.061463e-05 7.852625e-06 3.635778e-06
[1795,] 1.666677e-06 7.867341e-06 5.585776e-07
[1796,] 6.294420e-06 7.958817e-06 2.087945e-06
[1797,] 7.824076e-06 7.851259e-06 2.672286e-06
[1798,] 1.562762e-06 7.866038e-06 5.209271e-07
[1799,] 1.666677e-06 7.867341e-06 5.585776e-07
[1800,] 1.673036e-06 7.867341e-06 5.608046e-07
[1801,] 7.037271e-06 7.849374e-06 2.399135e-06
[1802,] 6.185861e-06 7.958992e-06 2.051027e-06
[1803,] 1.669658e-06 7.866688e-06 5.595802e-07
[1804,] 1.890420e-04 7.985192e-06 6.067789e-05
[1805,] 1.673036e-06 7.867341e-06 5.608046e-07
[1806,] 6.068189e-06 7.958621e-06 2.013247e-06
[1807,] 6.294420e-06 7.958689e-06 2.087757e-06
[1808,] 1.396620e-05 7.974617e-06 4.577917e-06
[1809,] 6.185861e-06 7.958689e-06 2.051814e-06
[1810,] 1.335677e-05 7.850791e-06 4.580095e-06
[1811,] 1.679602e-06 7.867819e-06 5.632283e-07
[1812,] 6.185861e-06 7.958665e-06 2.051954e-06
[1813,] 6.185861e-06 7.958621e-06 2.052219e-06
[1814,] 6.068189e-06 7.958509e-06 2.013926e-06
[1815,] 6.068189e-06 7.958509e-06 2.013926e-06
[1816,] 1.335677e-05 7.852205e-06 4.584278e-06
[1817,] 1.308923e-05 7.852893e-06 4.493838e-06
[1818,] 6.782174e-06 7.852205e-06 2.317345e-06
[1819,] 1.308923e-05 7.852205e-06 4.491894e-06
[1820,] 6.068189e-06 7.958447e-06 2.014334e-06
[1821,] 1.335677e-05 7.852527e-06 4.589954e-06
[1822,] 1.308923e-05 7.852527e-06 4.497430e-06
[1823,] 1.686376e-06 7.867667e-06 5.656874e-07
[1824,] 1.335677e-05 7.852527e-06 4.589954e-06
[1825,] 1.335677e-05 7.852527e-06 4.589954e-06
[1826,] 1.686376e-06 7.868380e-06 5.657335e-07
[1827,] 7.117166e-06 7.855464e-06 2.438917e-06
[1828,] 1.366202e-05 7.855464e-06 4.703826e-06
[1829,] 5.953534e-06 7.958388e-06 1.977950e-06
[1830,] 1.335677e-05 7.856221e-06 4.600048e-06
[1831,] 1.396620e-05 7.973886e-06 4.582577e-06
[1832,] 1.693362e-06 7.874539e-06 5.686626e-07
[1833,] 1.831507e-04 7.983886e-06 5.890617e-05
[1834,] 1.693362e-06 7.876164e-06 5.687590e-07
[1835,] 1.693362e-06 7.877904e-06 5.688602e-07
[1836,] 1.397591e-05 7.862698e-06 4.836412e-06
[1837,] 4.945435e-06 7.987711e-06 1.632209e-06
[1838,] 5.953534e-06 7.958388e-06 1.977950e-06
[1839,] 1.700562e-06 7.875680e-06 5.712666e-07
[1840,] 1.700562e-06 7.876500e-06 5.713162e-07
[1841,] 6.068189e-06 7.958068e-06 2.017644e-06
[1842,] 1.685704e-06 7.880451e-06 5.662959e-07
[1843,] 1.366202e-05 7.867215e-06 4.737723e-06
[1844,] 1.366202e-05 7.867205e-06 4.737700e-06
[1845,] 1.700562e-06 7.883476e-06 5.718059e-07
[1846,] 1.397591e-05 7.870282e-06 4.858616e-06
[1847,] 1.459400e-05 7.868919e-06 5.072121e-06
[1848,] 5.953534e-06 7.958303e-06 1.978728e-06
[1849,] 1.731552e-06 7.887858e-06 5.831155e-07
[1850,] 1.719694e-04 7.984958e-06 5.524221e-05
[1851,] 1.463073e-05 7.875337e-06 5.100208e-06
[1852,] 1.445791e-05 7.875337e-06 5.039408e-06
[1853,] 1.463073e-05 7.875851e-06 5.105308e-06
[1854,] 1.723470e-06 7.887858e-06 5.802535e-07
[1855,] 7.037271e-06 7.873776e-06 2.435494e-06
[1856,] 1.463073e-05 7.875851e-06 5.105308e-06
[1857,] 1.552929e-05 7.887535e-06 5.449002e-06
[1858,] 7.430406e-06 7.868366e-06 2.565950e-06
[1859,] 1.415521e-05 7.870635e-06 4.926264e-06
[1860,] 7.430406e-06 7.874809e-06 2.574184e-06
[1861,] 1.722696e-06 7.887858e-06 5.799791e-07
[1862,] 8.718726e-06 7.870437e-06 3.016245e-06
[1863,] 1.564840e-05 7.876904e-06 5.466424e-06
[1864,] 1.532357e-05 7.876904e-06 5.351895e-06
[1865,] 1.532357e-05 7.875851e-06 5.349391e-06
[1866,] 7.291619e-06 7.874809e-06 2.525547e-06
[1867,] 1.532357e-05 7.875851e-06 5.349391e-06
[1868,] 6.068189e-06 7.958154e-06 2.018684e-06
[1869,] 1.532357e-05 7.875851e-06 5.349391e-06
[1870,] 1.893176e-06 7.985905e-06 6.312410e-07
[1871,] 6.185861e-06 7.958131e-06 2.058214e-06
[1872,] 1.265347e-05 7.871739e-06 4.402625e-06
[1873,] 6.068189e-06 7.958105e-06 2.019660e-06
[1874,] 6.294420e-06 7.958072e-06 2.096188e-06
[1875,] 4.907407e-06 7.988567e-06 1.617915e-06
[1876,] 1.185358e-05 7.868121e-06 4.115047e-06
[1877,] 6.185861e-06 7.958112e-06 2.058630e-06
[1878,] 6.185861e-06 7.958131e-06 2.058214e-06
[1879,] 1.211302e-05 7.870187e-06 4.209904e-06
[1880,] 4.574905e-06 7.988827e-06 1.511060e-06
[1881,] 1.185358e-05 7.868121e-06 4.115047e-06
[1882,] 1.716163e-06 7.880458e-06 5.772387e-07
[1883,] 1.740868e-06 7.880458e-06 5.859508e-07
[1884,] 1.211302e-05 7.869198e-06 4.208023e-06
[1885,] 1.185358e-05 7.869198e-06 4.117061e-06
[1886,] 6.068189e-06 7.958198e-06 2.018008e-06
[1887,] 4.556407e-06 7.989742e-06 1.503664e-06
[1888,] 6.185861e-06 7.958124e-06 2.058353e-06
[1889,] 1.185358e-05 7.872767e-06 4.123593e-06
[1890,] 1.185358e-05 7.870187e-06 4.118892e-06
[1891,] 1.030384e-05 7.958379e-06 3.432832e-06
[1892,] 1.676279e-06 7.879324e-06 5.631353e-07
[1893,] 1.113957e-05 7.870175e-06 3.868457e-06
[1894,] 8.993825e-06 7.958389e-06 2.994252e-06
[1895,] 1.690337e-06 7.883822e-06 5.683614e-07
[1896,] 8.432515e-06 7.958392e-06 2.807252e-06
[1897,] 1.690337e-06 7.879946e-06 5.681589e-07
[1898,] 1.689828e-06 7.883314e-06 5.680732e-07
[1899,] 1.689828e-06 7.882384e-06 5.680244e-07
[1900,] 8.614480e-06 7.958389e-06 2.868014e-06
[1901,] 8.614480e-06 7.958384e-06 2.868438e-06
[1902,] 9.846643e-06 7.872181e-06 3.418200e-06
[1903,] 5.992229e-06 7.869186e-06 2.066356e-06
[1904,] 1.676279e-06 7.884252e-06 5.633022e-07
[1905,] 6.196683e-06 7.868110e-06 2.136842e-06
[1906,] 6.098664e-06 7.868510e-06 2.102967e-06
[1907,] 8.059806e-06 7.959414e-06 2.677410e-06
[1908,] 7.932162e-06 7.959414e-06 2.635055e-06
[1909,] 8.550643e-06 7.874782e-06 2.966967e-06
[1910,] 8.550643e-06 7.875824e-06 2.968178e-06
[1911,] 1.016887e-05 7.832198e-06 3.457647e-06
[1912,] 5.624248e-06 7.827061e-06 1.899382e-06
[1913,] 5.391283e-06 7.827510e-06 1.820996e-06
[1914,] 5.483195e-06 7.826950e-06 1.853956e-06
[1915,] 2.570763e-05 7.981262e-06 8.577248e-06
[1916,] 2.317336e-06 7.981925e-06 7.782185e-07
[1917,] 2.529786e-05 7.981236e-06 8.440990e-06
[1918,] 8.694358e-06 7.973145e-06 2.862446e-06
[1919,] 3.084828e-06 7.834379e-06 1.043086e-06
[1920,] 3.123753e-06 7.834305e-06 1.057169e-06
[1921,] 1.829773e-06 7.852094e-06 6.027056e-07
[1922,] 8.739546e-06 7.972367e-06 2.880696e-06
[1923,] 8.739546e-06 7.972158e-06 2.881580e-06
[1924,] 1.190016e-05 7.981585e-06 3.945880e-06
[1925,] 1.897543e-06 7.870970e-06 6.404157e-07
[1926,] 2.762398e-05 7.981160e-06 9.205039e-06
[1927,] 8.924042e-06 7.972417e-06 2.940715e-06
[1928,] 1.128541e-04 7.977543e-06 3.674103e-05
[1929,] 8.739546e-06 7.971618e-06 2.883574e-06
[1930,] 3.385624e-06 7.847329e-06 1.151744e-06
[1931,] 8.577680e-06 7.971552e-06 2.830623e-06
[1932,] 8.739546e-06 7.971552e-06 2.883880e-06
[1933,] 3.385624e-06 7.852412e-06 1.153736e-06
[1934,] 1.817866e-06 7.872409e-06 5.973726e-07
[1935,] 2.925236e-05 7.981308e-06 9.823093e-06
[1936,] 7.863617e-06 7.971618e-06 2.595028e-06
[1937,] 1.935924e-06 7.873642e-06 6.538920e-07
[1938,] 1.783822e-06 7.873400e-06 5.865522e-07
[1939,] 3.245719e-06 7.854195e-06 1.105406e-06
[1940,] 3.288174e-06 7.846831e-06 1.117269e-06
[1941,] 7.706930e-06 7.971888e-06 2.542462e-06
[1942,] 8.451906e-06 7.970999e-06 2.791832e-06
[1943,] 8.577680e-06 7.971717e-06 2.829483e-06
[1944,] 8.577680e-06 7.971786e-06 2.829184e-06
[1945,] 2.839212e-05 7.981318e-06 9.378544e-06
[1946,] 5.786240e-06 7.909573e-06 1.894105e-06
[1947,] 1.111282e-05 7.983983e-06 3.631103e-06
[1948,] 2.308492e-06 7.916597e-06 7.649347e-07
[1949,] 1.043549e-04 7.975758e-06 3.394878e-05
[1950,] 1.670693e-06 7.854257e-06 5.610660e-07
[1951,] 4.276822e-05 7.834105e-06 1.484268e-05
[1952,] 9.958569e-06 7.840202e-06 3.433225e-06
[1953,] 9.740674e-06 7.840202e-06 3.357500e-06
[1954,] 4.148999e-05 7.832227e-06 1.437956e-05
[1955,] 1.447396e-03 7.973631e-06 4.705682e-04
[1956,] 7.737821e-06 7.919124e-06 2.573214e-06
[1957,] 9.528792e-06 7.842418e-06 3.284145e-06
[1958,] 9.317068e-06 7.843158e-06 3.199768e-06
[1959,] 2.169874e-04 7.975601e-06 7.039214e-05
[1960,] 2.182035e-06 7.867531e-06 7.287447e-07
[1961,] 2.182035e-06 7.867158e-06 7.284351e-07
[1962,] 1.015374e-05 7.842034e-06 3.487291e-06
[1963,] 8.442922e-06 7.950438e-06 2.617829e-06
[1964,] 1.081119e-05 7.973896e-06 3.542658e-06
[1965,] 1.666308e-06 7.877381e-06 5.485825e-07
[1966,] 2.184763e-06 7.869744e-06 7.246035e-07
[1967,] 2.235435e-06 7.867478e-06 7.433747e-07
[1968,] 7.561719e-06 7.972652e-06 2.375696e-06
[1969,] 3.332835e-04 7.977887e-06 1.072525e-04
[1970,] 1.466670e-06 7.828499e-06 4.888055e-07
[1971,] 1.534510e-05 7.865372e-06 5.333953e-06
[1972,] 9.548020e-06 7.973311e-06 3.353671e-06
[1973,] 3.434312e-06 7.914767e-06 1.167406e-06
[1974,] 7.537122e-06 7.831852e-06 2.568783e-06
[1975,] 5.577148e-06 7.841685e-06 1.901770e-06
[1976,] 2.245601e-06 7.978792e-06 7.488897e-07
[1977,] 1.598745e-06 7.868475e-06 5.346552e-07
[1978,] 1.597069e-06 7.869545e-06 5.340343e-07
[1979,] 8.193975e-06 7.987528e-06 2.629943e-06
[1980,] 2.234176e-06 7.982228e-06 7.455325e-07
[1981,] 1.048035e-05 7.969804e-06 3.439801e-06
[1982,] 7.730109e-06 7.839396e-06 2.646085e-06
[1983,] 2.215949e-06 7.976053e-06 7.389767e-07
[1984,] 8.873895e-06 7.969856e-06 2.914418e-06
[1985,] 2.217042e-06 7.976145e-06 7.394419e-07
[1986,] 7.730109e-06 7.842770e-06 2.650460e-06
[1987,] 2.215297e-06 7.975788e-06 7.386864e-07
[1988,] 8.410722e-06 7.958911e-06 2.593460e-06
[1989,] 7.757707e-06 7.959420e-06 2.402985e-06
[1990,] 7.402858e-06 7.843621e-06 2.538390e-06
[1991,] 2.234534e-06 7.977082e-06 7.439920e-07
[1992,] 2.449748e-06 7.917400e-06 8.045893e-07
[1993,] 2.013250e-06 7.839030e-06 6.788501e-07
[1994,] 7.285164e-06 7.826336e-06 2.485987e-06
[1995,] 1.468751e-06 7.821023e-06 4.887791e-07
[1996,] 2.043608e-05 7.853437e-06 6.749563e-06
[1997,] 2.402877e-06 7.916386e-06 7.901524e-07
[1998,] 3.386298e-05 7.854070e-06 1.123825e-05
[1999,] 8.498345e-06 7.973691e-06 2.596489e-06
[2000,] 2.436265e-06 7.913146e-06 8.013840e-07
[2001,] 9.791954e-06 7.971375e-06 2.971944e-06
[2002,] 9.832427e-06 7.969682e-06 2.986762e-06
[2003,] 2.264007e-06 7.974542e-06 7.533510e-07
[2004,] 2.753567e-06 7.896461e-06 9.099376e-07
[2005,] 9.765667e-06 7.830951e-06 3.336542e-06
[2006,] 1.852639e-06 7.889302e-06 6.159885e-07
[2007,] 2.700023e-06 7.985717e-06 9.262889e-07
[2008,] 1.724659e-06 7.912495e-06 5.712605e-07
[2009,] 1.965760e-06 8.070910e-06 6.350957e-07
[2010,] 2.854737e-06 7.813665e-06 9.515907e-07
[2011,] 2.606024e-06 7.970217e-06 9.014312e-07
[2012,] 6.856125e-06 8.151786e-06 2.044688e-06
[2013,] 2.859420e-06 7.814547e-06 9.437577e-07
[2014,] 2.848971e-06 7.813027e-06 9.415463e-07
[2015,] 2.067632e-06 7.955946e-06 6.904447e-07
[2016,] 3.024239e-06 7.807876e-06 1.008239e-06
[2017,] 7.007882e-06 8.139718e-06 2.092934e-06
[2018,] 2.712701e-06 7.942160e-06 9.363039e-07
[2019,] 2.749422e-06 7.807697e-06 9.133949e-07
[2020,] 2.706473e-06 7.952627e-06 9.356027e-07
[2021,] 2.495213e-06 7.935721e-06 8.579628e-07
[2022,] 2.844852e-06 7.807528e-06 9.462746e-07
[2023,] 2.780056e-06 7.807561e-06 9.242817e-07
[2024,] 2.060516e-06 7.948375e-06 6.865003e-07
[2025,] 1.547488e-06 7.841106e-06 5.158989e-07
[2026,] 6.299308e-06 8.080584e-06 1.926774e-06
[2027,] 1.529932e-06 7.837125e-06 5.097711e-07
[2028,] 2.106123e-06 7.948220e-06 7.020368e-07
[2029,] 1.530929e-06 7.836388e-06 5.102841e-07
[2030,] 1.506766e-06 7.828211e-06 5.003180e-07
[2031,] 5.069372e-06 7.986517e-06 1.679221e-06
[2032,] 1.504058e-06 7.830049e-06 4.994666e-07
[2033,] 2.105351e-06 7.948078e-06 7.020984e-07
[2034,] 1.498600e-06 7.831844e-06 4.978196e-07
[2035,] 1.529779e-06 7.831707e-06 5.094363e-07
[2036,] 1.503493e-06 7.830640e-06 4.992862e-07
[2037,] 1.579554e-06 7.827951e-06 1.135671e-06
[2038,] 6.206366e-06 8.085205e-06 1.897708e-06
[2039,] 2.128176e-06 7.947764e-06 7.098748e-07
[2040,] 7.475196e-06 8.078775e-06 2.263877e-06
[2041,] 1.500705e-06 7.836819e-06 4.983502e-07
[2042,] 1.503257e-06 7.835800e-06 4.991170e-07
[2043,] 5.911259e-06 8.089357e-06 1.811571e-06
[2044,] 6.174880e-06 8.085095e-06 1.888626e-06
[2045,] 6.174880e-06 8.085095e-06 1.888626e-06
[2046,] 1.530514e-06 7.828563e-06 5.095180e-07
[2047,] 6.174880e-06 8.095184e-06 1.882990e-06
[2048,] 1.495518e-06 7.842081e-06 4.967465e-07
[2049,] 1.489977e-06 7.842275e-06 4.952207e-07
[2050,] 2.183774e-06 7.947675e-06 7.288280e-07
[2051,] 1.493909e-06 7.834708e-06 4.963880e-07
[2052,] 1.498840e-06 7.837774e-06 4.977531e-07
[2053,] 1.529930e-06 7.827187e-06 5.094353e-07
[2054,] 1.602925e-06 7.825779e-06 1.298594e-06
[2055,] 1.510877e-06 7.839957e-06 5.012451e-07
[2056,] 7.475196e-06 8.077319e-06 2.264976e-06
[2057,] 7.343945e-06 8.077319e-06 2.227502e-06
[2058,] 1.489280e-06 7.847792e-06 4.941638e-07
[2059,] 8.079438e-06 8.079578e-06 2.435108e-06
[2060,] 1.534542e-06 7.812023e-06 5.106997e-07
[2061,] 1.473252e-06 7.861221e-06 4.895474e-07
[2062,] 4.446454e-05 7.915286e-06 2.632914e-05
[2063,] 1.544280e-06 7.846685e-06 1.313300e-06
[2064,] 1.471629e-06 7.857268e-06 4.891699e-07
[2065,] 8.530599e-06 8.078687e-06 2.562979e-06
[2066,] 3.010000e-04 7.858061e-06 1.056554e-04
[2067,] 1.479141e-06 7.846685e-06 8.124024e-07
[2068,] 8.584145e-06 8.074604e-06 2.582018e-06
[2069,] 1.476792e-06 7.864017e-06 4.904406e-07
[2070,] 1.553525e-06 7.806801e-06 5.167095e-07
[2071,] 1.553525e-06 7.806801e-06 5.167095e-07
[2072,] 1.553525e-06 7.806801e-06 5.167095e-07
[2073,] 1.055126e-05 8.071400e-06 3.146096e-06
[2074,] 2.080789e-06 7.851399e-06 2.181960e-06
[2075,] 3.583076e-06 7.963831e-06 1.181767e-06
[2076,] 1.528976e-06 7.805798e-06 5.087381e-07
[2077,] 1.552020e-06 7.846938e-06 1.481746e-06
[2078,] 1.475065e-06 7.865224e-06 4.899579e-07
[2079,] 1.473252e-06 7.865224e-06 4.895000e-07
[2080,] 8.967949e-06 8.072311e-06 2.693132e-06
[2081,] 1.531185e-06 7.805476e-06 5.094575e-07
[2082,] 1.531185e-06 7.805166e-06 5.094756e-07
[2083,] 3.558948e-06 7.964364e-06 1.173351e-06
[2084,] 1.471629e-06 7.866546e-06 4.890975e-07
[2085,] 1.542840e-06 7.804612e-06 5.132573e-07
[2086,] 1.473134e-06 7.850673e-06 7.841073e-07
[2087,] 1.471427e-06 7.873957e-06 4.890114e-07
[2088,] 2.105335e-06 7.944477e-06 7.022542e-07
[2089,] 9.055477e-06 8.074066e-06 2.716456e-06
[2090,] 1.693886e-06 7.849414e-06 1.781350e-06
[2091,] 3.661633e-06 8.072270e-06 1.171078e-06
[2092,] 1.531116e-06 7.820207e-06 5.086994e-07
[2093,] 1.523835e-06 7.817698e-06 5.066164e-07
[2094,] 1.516981e-06 7.817698e-06 5.047277e-07
[2095,] 1.548193e-06 7.826526e-06 5.137424e-07
[2096,] 1.523111e-06 7.823073e-06 5.063323e-07
[2097,] 1.522038e-06 7.821890e-06 5.060472e-07
[2098,] 7.815524e-06 8.084729e-06 2.353930e-06
[2099,] 7.815524e-06 8.085184e-06 2.353571e-06
[2100,] 3.684113e-06 8.081952e-06 1.175772e-06
[2101,] 1.473140e-06 7.814914e-06 1.056565e-06
[2102,] 9.108607e-06 8.090594e-06 2.714730e-06
[2103,] 9.108607e-06 8.090124e-06 2.715183e-06
[2104,] 1.479562e-06 7.824252e-06 4.939707e-07
[2105,] 1.481923e-06 7.825222e-06 4.948710e-07
[2106,] 1.522319e-06 7.823713e-06 5.061024e-07
[2107,] 1.479562e-06 7.826142e-06 4.940487e-07
[2108,] 1.536426e-06 7.824600e-06 5.101838e-07
[2109,] 4.053116e-05 7.900604e-06 1.189746e-05
[2110,] 3.707052e-06 8.085734e-06 1.181686e-06
[2111,] 1.527957e-06 7.827339e-06 5.076488e-07
[2112,] 1.523835e-06 7.830145e-06 5.064767e-07
[2113,] 1.525808e-06 7.830145e-06 5.070319e-07
[2114,] 1.477386e-06 7.823384e-06 4.931369e-07
[2115,] 3.308837e-06 7.961906e-06 1.094056e-06
[2116,] 1.520994e-06 7.828311e-06 5.057155e-07
[2117,] 1.527957e-06 7.833449e-06 5.075947e-07
[2118,] 1.547257e-06 7.806515e-06 1.465589e-06
[2119,] 1.527957e-06 7.834062e-06 5.075855e-07
[2120,] 1.479562e-06 7.820769e-06 4.938973e-07
[2121,] 1.530284e-06 7.834062e-06 5.082520e-07
[2122,] 1.530284e-06 7.833087e-06 5.082679e-07
[2123,] 1.540690e-06 7.832125e-06 5.113443e-07
[2124,] 1.490114e-06 7.822527e-06 4.978118e-07
[2125,] 1.528003e-06 7.827308e-06 5.077044e-07
[2126,] 1.498877e-06 7.877514e-06 5.021025e-07
[2127,] 1.482854e-06 7.810283e-06 1.101627e-06
[2128,] 2.125582e-06 7.945496e-06 7.096681e-07
[2129,] 1.530334e-06 7.826423e-06 5.083977e-07
[2130,] 2.132866e-06 7.945128e-06 7.119451e-07
[2131,] 9.137027e-06 8.096121e-06 2.717765e-06
[2132,] 1.534764e-06 7.825551e-06 5.097225e-07
[2133,] 1.744499e-06 7.829206e-06 5.753241e-07
[2134,] 9.137027e-06 8.093723e-06 2.720056e-06
[2135,] 1.490114e-06 7.828020e-06 4.979558e-07
[2136,] 1.744499e-06 7.827308e-06 5.754749e-07
[2137,] 1.680190e-06 7.825879e-06 5.551364e-07
[2138,] 1.535558e-06 7.821602e-06 5.107097e-07
[2139,] 1.652456e-06 7.826246e-06 5.463252e-07
[2140,] 4.358527e-05 7.900263e-06 1.302096e-05
[2141,] 2.073911e-06 7.946137e-06 6.924255e-07
[2142,] 1.468167e-06 7.831412e-06 4.896044e-07
[2143,] 1.475200e-06 7.831412e-06 4.924429e-07
[2144,] 9.372024e-06 8.101360e-06 2.778878e-06
[2145,] 1.473410e-06 7.829499e-06 4.917167e-07
[2146,] 1.897434e-06 7.828547e-06 6.240652e-07
[2147,] 1.883465e-06 7.834970e-06 6.189364e-07
[2148,] 1.911732e-06 7.834970e-06 6.279448e-07
[2149,] 1.883465e-06 7.829553e-06 6.194904e-07
[2150,] 1.470291e-06 7.809956e-06 9.633234e-07
[2151,] 9.372024e-06 8.098795e-06 2.781692e-06
[2152,] 1.470106e-06 7.827543e-06 4.903750e-07
[2153,] 1.514153e-06 7.832697e-06 5.045918e-07
[2154,] 1.514264e-06 7.830088e-06 5.041057e-07
[2155,] 9.372024e-06 8.094957e-06 2.785475e-06
[2156,] 9.558951e-06 8.094443e-06 2.838448e-06
[2157,] 1.469446e-06 7.822492e-06 4.900447e-07
[2158,] 9.317002e-06 8.094443e-06 2.770538e-06
[2159,] 1.514819e-06 7.827357e-06 5.041995e-07
[2160,] 1.469446e-06 7.822492e-06 4.900447e-07
[2161,] 1.469446e-06 7.822492e-06 4.900447e-07
[2162,] 1.840957e-06 7.831023e-06 6.057684e-07
[2163,] 1.840865e-06 7.832966e-06 6.055543e-07
[2164,] 1.514597e-06 7.826927e-06 5.041613e-07
[2165,] 9.810287e-06 8.088722e-06 2.915436e-06
[2166,] 1.469484e-06 7.819964e-06 4.900286e-07
[2167,] 1.473735e-06 7.820841e-06 4.917049e-07
[2168,] 9.496034e-06 8.088222e-06 2.827516e-06
[2169,] 1.518550e-06 7.826371e-06 5.050836e-07
[2170,] 9.686643e-06 8.087773e-06 2.881665e-06
[2171,] 1.867575e-06 7.832966e-06 6.140688e-07
[2172,] 1.854060e-06 7.831971e-06 6.098562e-07
[2173,] 1.470813e-06 7.821642e-06 4.905817e-07
[2174,] 1.881415e-06 7.830118e-06 6.187758e-07
[2175,] 1.469484e-06 7.820841e-06 4.900397e-07
[2176,] 1.867575e-06 7.829161e-06 6.144537e-07
[2177,] 1.470813e-06 7.821642e-06 4.905817e-07
[2178,] 1.881415e-06 7.829161e-06 6.188770e-07
[2179,] 1.881415e-06 7.829161e-06 6.188770e-07
[2180,] 1.470813e-06 7.822545e-06 4.905943e-07
[2181,] 1.894155e-06 7.831087e-06 6.227425e-07
[2182,] 1.470813e-06 7.820841e-06 4.905705e-07
[2183,] 9.876293e-06 8.086828e-06 2.936091e-06
[2184,] 1.894155e-06 7.830057e-06 6.231021e-07
[2185,] 1.472332e-06 7.823462e-06 4.912048e-07
[2186,] 9.744925e-06 8.080874e-06 2.909389e-06
[2187,] 9.496034e-06 8.084944e-06 2.831286e-06
[2188,] 1.469484e-06 7.827080e-06 4.900935e-07
[2189,] 1.034988e-05 8.081779e-06 3.075755e-06
[2190,] 2.571360e-06 7.827394e-06 8.412726e-07
[2191,] 1.807751e-06 7.812587e-06 5.978035e-07
[2192,] 1.727347e-06 7.837773e-06 5.814297e-07
[2193,] 1.839863e-06 7.812587e-06 6.081604e-07
[2194,] 3.043888e-06 7.816466e-06 9.962132e-07
[2195,] 9.622485e-06 8.084944e-06 2.866966e-06
[2196,] 1.475525e-06 7.813026e-06 1.438232e-06
[2197,] 3.071072e-06 7.811963e-06 1.007003e-06
[2198,] 2.970252e-06 7.812321e-06 9.752102e-07
[2199,] 1.748202e-06 7.852656e-06 5.896477e-07
[2200,] 3.081903e-06 7.827363e-06 1.005178e-06
[2201,] 1.851102e-06 7.823390e-06 6.107079e-07
[2202,] 3.804586e-05 7.984187e-06 1.347564e-05
[2203,] 3.081903e-06 7.824895e-06 1.006055e-06
[2204,] 1.862616e-06 7.821108e-06 6.146682e-07
[2205,] 3.081903e-06 7.823390e-06 1.006612e-06
[2206,] 3.254379e-06 7.824097e-06 1.061799e-06
[2207,] 1.851102e-06 7.818310e-06 6.113160e-07
[2208,] 3.254379e-06 7.824895e-06 1.061478e-06
[2209,] 9.058445e-06 7.986854e-06 3.052913e-06
[2210,] 9.496034e-06 8.142800e-06 2.773141e-06
[2211,] 3.142658e-06 7.810214e-06 1.033640e-06
[2212,] 3.254379e-06 7.815120e-06 1.065866e-06
[2213,] 9.496034e-06 8.142230e-06 2.773626e-06
[2214,] 1.551761e-06 7.843047e-06 2.525772e-06
[2215,] 3.055223e-06 7.949496e-06 1.027760e-06
[2216,] 9.902126e-06 8.152956e-06 2.875187e-06
[2217,] 3.154246e-06 7.810214e-06 1.037414e-06
[2218,] 3.145513e-06 7.966116e-06 1.039232e-06
[2219,] 1.261260e-04 7.869492e-06 4.130413e-05
[2220,] 1.795920e-06 7.812381e-06 5.953143e-07
[2221,] 3.624673e-06 8.140060e-06 1.150986e-06
[2222,] 1.914755e-06 7.932644e-06 6.375319e-07
[2223,] 1.874258e-06 7.881846e-06 6.134685e-07
[2224,] 1.586265e-06 7.888115e-06 5.217531e-07
[2225,] 1.897732e-06 7.893182e-06 6.200585e-07
[2226,] 1.594696e-06 7.895378e-06 5.241049e-07
[2227,] 3.079401e-06 7.945305e-06 1.021571e-06
[2228,] 1.883414e-06 7.929703e-06 6.273413e-07
[2229,] 2.301704e-06 7.930207e-06 7.659724e-07
[2230,] 3.315074e-06 7.950119e-06 1.051932e-06
[2231,] 3.315074e-06 7.946234e-06 1.052557e-06
[2232,] 3.807503e-06 7.949006e-06 1.202863e-06
[2233,] 3.500098e-06 7.950960e-06 1.108563e-06
[2234,] 3.452307e-06 7.946527e-06 1.094663e-06
[2235,] 3.808995e-06 7.937029e-06 1.206076e-06
[2236,] 3.452307e-06 7.934437e-06 1.096799e-06
[2237,] 1.649026e-06 7.808124e-06 5.470572e-07
[2238,] 1.655907e-06 7.964453e-06 5.546162e-07
[2239,] 2.930163e-06 7.931316e-06 9.364544e-07
[2240,] 2.940574e-06 7.930717e-06 9.394205e-07
[2241,] 3.123907e-06 7.933051e-06 9.954088e-07
[2242,] 2.843043e-06 7.946262e-06 9.070941e-07
[2243,] 2.466790e-06 7.929520e-06 8.236342e-07
[2244,] 2.004036e-06 7.984239e-06 6.457466e-07
[2245,] 2.004036e-06 7.986559e-06 6.456260e-07
[2246,] 2.004036e-06 7.986559e-06 6.456260e-07
[2247,] 1.985212e-06 7.988893e-06 6.397582e-07
[2248,] 1.966828e-06 8.010455e-06 6.329961e-07
[2249,] 1.966828e-06 8.007953e-06 6.331115e-07
[2250,] 1.966828e-06 8.010455e-06 6.329961e-07
[2251,] 1.966828e-06 8.010455e-06 6.329961e-07
[2252,] 1.966828e-06 8.012972e-06 6.328806e-07
[2253,] 1.948875e-06 8.012972e-06 6.274326e-07
[2254,] 1.948875e-06 8.018050e-06 6.272075e-07
[2255,] 1.948875e-06 8.020610e-06 6.270951e-07
[2256,] 1.948875e-06 8.030998e-06 6.266460e-07
[2257,] 1.948875e-06 8.030998e-06 6.266460e-07
[2258,] 6.577579e-06 8.090664e-06 2.001477e-06
[2259,] 1.948875e-06 8.033632e-06 6.265339e-07
[2260,] 1.948875e-06 8.036280e-06 6.264218e-07
[2261,] 1.948875e-06 8.041619e-06 6.261980e-07
[2262,] 1.833087e-06 8.035936e-06 5.916143e-07
[2263,] 1.931345e-06 8.047018e-06 6.206915e-07
[2264,] 1.931345e-06 8.047018e-06 6.206915e-07
[2265,] 6.243412e-06 8.075764e-06 1.914377e-06
[2266,] 1.931345e-06 8.049739e-06 6.205825e-07
[2267,] 1.948875e-06 8.049739e-06 6.258627e-07
[2268,] 1.931345e-06 8.052475e-06 6.204736e-07
[2269,] 1.931345e-06 8.052475e-06 6.204736e-07
[2270,] 1.837881e-06 8.055225e-06 5.922865e-07
[2271,] 1.956841e-06 8.060770e-06 6.278116e-07
[2272,] 2.925061e-06 7.957432e-06 9.686631e-07
[2273,] 1.833578e-06 8.075031e-06 5.904288e-07
[2274,] 1.833578e-06 8.077855e-06 5.903368e-07
[2275,] 1.833578e-06 8.075031e-06 5.904288e-07
[2276,] 1.911087e-06 8.112767e-06 6.135495e-07
[2277,] 1.897111e-06 8.043375e-06 6.106275e-07
[2278,] 1.748727e-06 7.819487e-06 5.775628e-07
[2279,] 1.914229e-06 8.054562e-06 6.153488e-07
[2280,] 1.830388e-06 8.064439e-06 5.898237e-07
[2281,] 1.874408e-06 8.060012e-06 6.031763e-07
[2282,] 1.914229e-06 8.074725e-06 6.145841e-07
[2283,] 1.897518e-06 8.074725e-06 6.094751e-07
[2284,] 1.897518e-06 8.069981e-06 6.096471e-07
[2285,] 1.897518e-06 8.069981e-06 6.096471e-07
[2286,] 1.897518e-06 8.072825e-06 6.095438e-07
[2287,] 1.914229e-06 8.072825e-06 6.145513e-07
[2288,] 1.897518e-06 8.073300e-06 6.095266e-07
[2289,] 1.882785e-06 8.069102e-06 6.052634e-07
[2290,] 1.842367e-06 8.069167e-06 5.931586e-07
[2291,] 1.931345e-06 8.080614e-06 6.193888e-07
[2292,] 1.931345e-06 8.077730e-06 6.194971e-07
[2293,] 1.931345e-06 8.077730e-06 6.194971e-07
[2294,] 2.410778e-06 8.142472e-06 7.599129e-07
[2295,] 4.502144e-06 7.984730e-06 1.494656e-06
[2296,] 1.890019e-06 8.071123e-06 6.074589e-07
[2297,] 1.866858e-06 8.062792e-06 6.008114e-07
[2298,] 1.897518e-06 8.075213e-06 6.095582e-07
[2299,] 1.882819e-06 8.072401e-06 6.052552e-07
[2300,] 1.866858e-06 8.067865e-06 6.006326e-07
[2301,] 3.596153e-06 7.984826e-06 1.195659e-06
[2302,] 1.897518e-06 8.072401e-06 6.096603e-07
[2303,] 3.170582e-06 7.934314e-06 1.065496e-06
[2304,] 1.882819e-06 8.072401e-06 6.052552e-07
[2305,] 1.882819e-06 8.072401e-06 6.052552e-07
[2306,] 1.897518e-06 8.075213e-06 6.095582e-07
[2307,] 3.357354e-06 7.937248e-06 1.130643e-06
[2308,] 5.017457e-05 7.911522e-06 1.673162e-05
[2309,] 1.940731e-06 8.088022e-06 6.222316e-07
[2310,] 2.656693e-06 8.139101e-06 5.503736e-07
[2311,] 2.135515e-06 8.041290e-06 6.830320e-07
[2312,] 2.766701e-06 8.040650e-06 5.497587e-07
[2313,] 2.766701e-06 8.040650e-06 5.497587e-07
[2314,] 2.596458e-06 8.040650e-06 5.568282e-07
[2315,] 2.913825e-06 8.040650e-06 5.400541e-07
[2316,] 2.519586e-06 8.048340e-06 5.601144e-07
[2317,] 2.050177e-06 8.048340e-06 6.568542e-07
[2318,] 2.029040e-06 8.043199e-06 6.507042e-07
[2319,] 2.029040e-06 8.050951e-06 6.502240e-07
[2320,] 2.597953e-06 7.976633e-06 8.291843e-07
[2321,] 2.015942e-06 8.048318e-06 6.391435e-07
[2322,] 2.028825e-06 8.058934e-06 6.228460e-07
[2323,] 2.110541e-06 8.070055e-06 6.739030e-07
[2324,] 2.089941e-06 8.070055e-06 6.676997e-07
[2325,] 2.541810e-06 8.078348e-06 5.482019e-07
[2326,] 2.736838e-06 7.957151e-06 9.148268e-07
[2327,] 2.950609e-06 8.092460e-06 5.327525e-07
[2328,] 2.967057e-06 8.075569e-06 5.329032e-07
[2329,] 2.288051e-06 8.053597e-06 6.031592e-07
[2330,] 3.574885e-06 8.021770e-06 5.235826e-07
[2331,] 3.249724e-06 8.019340e-06 5.312342e-07
[2332,] 3.361135e-06 8.019340e-06 5.284529e-07
[2333,] 3.203984e-06 7.961742e-06 5.319930e-07
[2334,] 3.855978e-06 7.917800e-06 6.832804e-07
[2335,] 7.656162e-05 7.910971e-06 2.511694e-05
[2336,] 4.650487e-06 7.925956e-06 7.859047e-07
[2337,] 4.227396e-06 7.919299e-06 7.538557e-07
[2338,] 4.650487e-06 7.914273e-06 8.342852e-07
[2339,] 4.504192e-06 7.916043e-06 8.059594e-07
[2340,] 4.621850e-06 7.905389e-06 8.585667e-07
[2341,] 2.876376e-06 7.951886e-06 2.488445e-06
[2342,] 1.007736e-05 7.854696e-06 2.862649e-06
[2343,] 1.674905e-05 7.861994e-06 5.579314e-06
[2344,] 6.760642e-06 7.858972e-06 1.860732e-06
[2345,] 1.712911e-05 7.853457e-06 4.342053e-06
[2346,] 1.550494e-05 7.852773e-06 4.055526e-06
[2347,] 1.505826e-05 7.849455e-06 4.270743e-06
[2348,] 1.747571e-05 7.850235e-06 4.928356e-06
[2349,] 1.253989e-05 7.850827e-06 3.641923e-06
[2350,] 1.497789e-05 7.850876e-06 4.651098e-06
[2351,] 1.497789e-05 7.850587e-06 4.689705e-06
[2352,] 1.442060e-05 7.848284e-06 4.770969e-06
[2353,] 1.550494e-05 7.848747e-06 4.997544e-06
[2354,] 1.612496e-05 7.846201e-06 5.694439e-06
[2355,] 1.727140e-05 7.847849e-06 5.675028e-06
[2356,] 1.788705e-05 7.848495e-06 5.852676e-06
[2357,] 1.552380e-05 7.846864e-06 5.397261e-06
[2358,] 7.084338e-06 7.823699e-06 1.013749e-05
[2359,] 1.788705e-05 7.849261e-06 5.557744e-06
[2360,] 1.572651e-05 7.847229e-06 5.292276e-06
[2361,] 1.788705e-05 7.848542e-06 5.555962e-06
[2362,] 1.612496e-05 7.847452e-06 5.785993e-06
[2363,] 1.463871e-05 7.847589e-06 5.269697e-06
[2364,] 1.727140e-05 7.847229e-06 5.825007e-06
[2365,] 3.994483e-06 7.824089e-06 5.835380e-06
[2366,] 1.997930e-05 7.853290e-06 6.022451e-06
[2367,] 2.730604e-06 7.846150e-06 8.988941e-07
[2368,] 1.949339e-05 7.852454e-06 6.143577e-06
[2369,] 2.076410e-05 7.852454e-06 6.489449e-06
[2370,] 2.500640e-05 7.852454e-06 7.622929e-06
[2371,] 2.325871e-05 7.852216e-06 7.216458e-06
[2372,] 4.244216e-05 7.852136e-06 1.269628e-05
[2373,] 3.144277e-05 7.852552e-06 9.627581e-06
[2374,] 2.608593e-05 7.854000e-06 7.906818e-06
[2375,] 3.392598e-05 7.852326e-06 1.037402e-05
[2376,] 1.279333e-05 7.854847e-06 4.051634e-06
[2377,] 2.216684e-06 7.856438e-06 9.907820e-07
[2378,] 4.663788e-06 7.854973e-06 1.883663e-06
[2379,] 1.848126e-05 7.861127e-06 1.001183e-05
[2380,] 2.566458e-05 7.911230e-06 6.457498e-05
[2381,] 6.663623e-06 7.902620e-06 1.458558e-05
[2382,] 3.871760e-04 8.883264e-06 1.456048e-02
[2383,] 5.489726e-04 7.803493e-06 8.472960e-03
[2384,] 4.726535e-05 7.935538e-06 1.682419e-04
[2385,] 7.706852e-05 7.925053e-06 2.387800e-04
[2386,] 2.470997e-06 7.930549e-06 7.992089e-07
[2387,] 1.552705e-04 7.954547e-06 6.643005e-04
[2388,] 1.143523e-04 7.942462e-06 4.705208e-04
[2389,] 5.196854e-05 7.882335e-06 1.156971e-03
[2390,] 2.247841e-05 7.875578e-06 4.750350e-04
[2391,] 7.003058e-05 7.895508e-06 2.060546e-03
[2392,] 3.643175e-04 8.071923e-06 5.432185e-03
[2393,] 4.262092e-03 1.198577e-05 2.341518e-01
[2394,] 2.863522e-03 1.084096e-05 1.405922e-01
[2395,] 4.032196e-03 1.139486e-05 2.097165e-01
[2396,] 3.987044e-03 1.240608e-05 2.270455e-01
[2397,] 2.541648e-03 1.139996e-05 1.313604e-01
[2398,] 2.214787e-06 7.926035e-06 7.413886e-07
```
