## Supplementary material for "Characterization of shared and ancestry-specific signals driving complex traits using multi-ancestry fine-mapping": s2_remaining_snps.pvar

```
##FILTER=<ID=PASS,Description="All filters passed">
##reference=ftp://ftp.1000genomes.ebi.ac.uk//vol1/ftp/technical/reference/phase2_reference_assembly_sequence/hs37d5.fa.gz
##contig=<ID=4,assembly=b37,length=191154276>
##ALT=<ID=CNV,Description="Copy Number Polymorphism">
##ALT=<ID=DEL,Description="Deletion">
##ALT=<ID=DUP,Description="Duplication">
##ALT=<ID=INS:ME:ALU,Description="Insertion of ALU element">
##ALT=<ID=INS:ME:LINE1,Description="Insertion of LINE1 element">
##ALT=<ID=INS:ME:SVA,Description="Insertion of SVA element">
##ALT=<ID=INS:MT,Description="Nuclear Mitochondrial Insertion">
##ALT=<ID=INV,Description="Inversion">
##ALT=<ID=CN0,Description="Copy number allele: 0 copies">
##ALT=<ID=CN1,Description="Copy number allele: 1 copy">
##ALT=<ID=CN2,Description="Copy number allele: 2 copies">
##ALT=<ID=CN3,Description="Copy number allele: 3 copies">
##ALT=<ID=CN4,Description="Copy number allele: 4 copies">
##ALT=<ID=CN5,Description="Copy number allele: 5 copies">
##ALT=<ID=CN6,Description="Copy number allele: 6 copies">
##ALT=<ID=CN7,Description="Copy number allele: 7 copies">
##ALT=<ID=CN8,Description="Copy number allele: 8 copies">
##ALT=<ID=CN9,Description="Copy number allele: 9 copies">
##ALT=<ID=CN10,Description="Copy number allele: 10 copies">
##ALT=<ID=CN11,Description="Copy number allele: 11 copies">
##ALT=<ID=CN12,Description="Copy number allele: 12 copies">
##ALT=<ID=CN13,Description="Copy number allele: 13 copies">
##ALT=<ID=CN14,Description="Copy number allele: 14 copies">
##ALT=<ID=CN15,Description="Copy number allele: 15 copies">
##ALT=<ID=CN16,Description="Copy number allele: 16 copies">
##ALT=<ID=CN17,Description="Copy number allele: 17 copies">
##ALT=<ID=CN18,Description="Copy number allele: 18 copies">
##ALT=<ID=CN19,Description="Copy number allele: 19 copies">
##ALT=<ID=CN20,Description="Copy number allele: 20 copies">
##ALT=<ID=CN21,Description="Copy number allele: 21 copies">
##ALT=<ID=CN22,Description="Copy number allele: 22 copies">
##ALT=<ID=CN23,Description="Copy number allele: 23 copies">
##ALT=<ID=CN24,Description="Copy number allele: 24 copies">
##ALT=<ID=CN25,Description="Copy number allele: 25 copies">
##ALT=<ID=CN26,Description="Copy number allele: 26 copies">
##ALT=<ID=CN27,Description="Copy number allele: 27 copies">
##ALT=<ID=CN28,Description="Copy number allele: 28 copies">
##ALT=<ID=CN29,Description="Copy number allele: 29 copies">
##ALT=<ID=CN30,Description="Copy number allele: 30 copies">
##ALT=<ID=CN31,Description="Copy number allele: 31 copies">
##ALT=<ID=CN32,Description="Copy number allele: 32 copies">
##ALT=<ID=CN33,Description="Copy number allele: 33 copies">
##ALT=<ID=CN34,Description="Copy number allele: 34 copies">
##ALT=<ID=CN35,Description="Copy number allele: 35 copies">
##ALT=<ID=CN36,Description="Copy number allele: 36 copies">
##ALT=<ID=CN37,Description="Copy number allele: 37 copies">
##ALT=<ID=CN38,Description="Copy number allele: 38 copies">
##ALT=<ID=CN39,Description="Copy number allele: 39 copies">
##ALT=<ID=CN40,Description="Copy number allele: 40 copies">
##ALT=<ID=CN41,Description="Copy number allele: 41 copies">
##ALT=<ID=CN42,Description="Copy number allele: 42 copies">
##ALT=<ID=CN43,Description="Copy number allele: 43 copies">
##ALT=<ID=CN44,Description="Copy number allele: 44 copies">
##ALT=<ID=CN45,Description="Copy number allele: 45 copies">
##ALT=<ID=CN46,Description="Copy number allele: 46 copies">
##ALT=<ID=CN47,Description="Copy number allele: 47 copies">
##ALT=<ID=CN48,Description="Copy number allele: 48 copies">
##ALT=<ID=CN49,Description="Copy number allele: 49 copies">
##ALT=<ID=CN50,Description="Copy number allele: 50 copies">
##ALT=<ID=CN51,Description="Copy number allele: 51 copies">
##ALT=<ID=CN52,Description="Copy number allele: 52 copies">
##ALT=<ID=CN53,Description="Copy number allele: 53 copies">
##ALT=<ID=CN54,Description="Copy number allele: 54 copies">
##ALT=<ID=CN55,Description="Copy number allele: 55 copies">
##ALT=<ID=CN56,Description="Copy number allele: 56 copies">
##ALT=<ID=CN57,Description="Copy number allele: 57 copies">
##ALT=<ID=CN58,Description="Copy number allele: 58 copies">
##ALT=<ID=CN59,Description="Copy number allele: 59 copies">
##ALT=<ID=CN60,Description="Copy number allele: 60 copies">
##ALT=<ID=CN61,Description="Copy number allele: 61 copies">
##ALT=<ID=CN62,Description="Copy number allele: 62 copies">
##ALT=<ID=CN63,Description="Copy number allele: 63 copies">
##ALT=<ID=CN64,Description="Copy number allele: 64 copies">
##ALT=<ID=CN65,Description="Copy number allele: 65 copies">
##ALT=<ID=CN66,Description="Copy number allele: 66 copies">
##ALT=<ID=CN67,Description="Copy number allele: 67 copies">
##ALT=<ID=CN68,Description="Copy number allele: 68 copies">
##ALT=<ID=CN69,Description="Copy number allele: 69 copies">
##ALT=<ID=CN70,Description="Copy number allele: 70 copies">
##ALT=<ID=CN71,Description="Copy number allele: 71 copies">
##ALT=<ID=CN72,Description="Copy number allele: 72 copies">
##ALT=<ID=CN73,Description="Copy number allele: 73 copies">
##ALT=<ID=CN74,Description="Copy number allele: 74 copies">
##ALT=<ID=CN75,Description="Copy number allele: 75 copies">
##ALT=<ID=CN76,Description="Copy number allele: 76 copies">
##ALT=<ID=CN77,Description="Copy number allele: 77 copies">
##ALT=<ID=CN78,Description="Copy number allele: 78 copies">
##ALT=<ID=CN79,Description="Copy number allele: 79 copies">
##ALT=<ID=CN80,Description="Copy number allele: 80 copies">
##ALT=<ID=CN81,Description="Copy number allele: 81 copies">
##ALT=<ID=CN82,Description="Copy number allele: 82 copies">
##ALT=<ID=CN83,Description="Copy number allele: 83 copies">
##ALT=<ID=CN84,Description="Copy number allele: 84 copies">
##ALT=<ID=CN85,Description="Copy number allele: 85 copies">
##ALT=<ID=CN86,Description="Copy number allele: 86 copies">
##ALT=<ID=CN87,Description="Copy number allele: 87 copies">
##ALT=<ID=CN88,Description="Copy number allele: 88 copies">
##ALT=<ID=CN89,Description="Copy number allele: 89 copies">
##ALT=<ID=CN90,Description="Copy number allele: 90 copies">
##ALT=<ID=CN91,Description="Copy number allele: 91 copies">
##ALT=<ID=CN92,Description="Copy number allele: 92 copies">
##ALT=<ID=CN93,Description="Copy number allele: 93 copies">
##ALT=<ID=CN94,Description="Copy number allele: 94 copies">
##ALT=<ID=CN95,Description="Copy number allele: 95 copies">
##ALT=<ID=CN96,Description="Copy number allele: 96 copies">
##ALT=<ID=CN97,Description="Copy number allele: 97 copies">
##ALT=<ID=CN98,Description="Copy number allele: 98 copies">
##ALT=<ID=CN99,Description="Copy number allele: 99 copies">
##ALT=<ID=CN100,Description="Copy number allele: 100 copies">
##ALT=<ID=CN101,Description="Copy number allele: 101 copies">
##ALT=<ID=CN102,Description="Copy number allele: 102 copies">
##ALT=<ID=CN103,Description="Copy number allele: 103 copies">
##ALT=<ID=CN104,Description="Copy number allele: 104 copies">
##ALT=<ID=CN105,Description="Copy number allele: 105 copies">
##ALT=<ID=CN106,Description="Copy number allele: 106 copies">
##ALT=<ID=CN107,Description="Copy number allele: 107 copies">
##ALT=<ID=CN108,Description="Copy number allele: 108 copies">
##ALT=<ID=CN109,Description="Copy number allele: 109 copies">
##ALT=<ID=CN110,Description="Copy number allele: 110 copies">
##ALT=<ID=CN111,Description="Copy number allele: 111 copies">
##ALT=<ID=CN112,Description="Copy number allele: 112 copies">
##ALT=<ID=CN113,Description="Copy number allele: 113 copies">
##ALT=<ID=CN114,Description="Copy number allele: 114 copies">
##ALT=<ID=CN115,Description="Copy number allele: 115 copies">
##ALT=<ID=CN116,Description="Copy number allele: 116 copies">
##ALT=<ID=CN117,Description="Copy number allele: 117 copies">
##ALT=<ID=CN118,Description="Copy number allele: 118 copies">
##ALT=<ID=CN119,Description="Copy number allele: 119 copies">
##ALT=<ID=CN120,Description="Copy number allele: 120 copies">
##ALT=<ID=CN121,Description="Copy number allele: 121 copies">
##ALT=<ID=CN122,Description="Copy number allele: 122 copies">
##ALT=<ID=CN123,Description="Copy number allele: 123 copies">
##ALT=<ID=CN124,Description="Copy number allele: 124 copies">
##INFO=<ID=CIEND,Number=2,Type=Integer,Description="Confidence interval around END for imprecise variants">
##INFO=<ID=CIPOS,Number=2,Type=Integer,Description="Confidence interval around POS for imprecise variants">
##INFO=<ID=CS,Number=1,Type=String,Description="Source call set.">
##INFO=<ID=END,Number=1,Type=Integer,Description="End coordinate of this variant">
##INFO=<ID=IMPRECISE,Number=0,Type=Flag,Description="Imprecise structural variation">
##INFO=<ID=MC,Number=.,Type=String,Description="Merged calls.">
##INFO=<ID=MEINFO,Number=4,Type=String,Description="Mobile element info of the form NAME,START,END<POLARITY; If there is only 5' OR 3' support for this call, will be NULL NULL for START and END">
##INFO=<ID=MEND,Number=1,Type=Integer,Description="Mitochondrial end coordinate of inserted sequence">
##INFO=<ID=MLEN,Number=1,Type=Integer,Description="Estimated length of mitochondrial insert">
##INFO=<ID=MSTART,Number=1,Type=Integer,Description="Mitochondrial start coordinate of inserted sequence">
##INFO=<ID=SVLEN,Number=.,Type=Integer,Description="SV length. It is only calculated for structural variation MEIs. For other types of SVs; one may calculate the SV length by INFO:END-START+1, or by finding the difference between lengthes of REF and ALT alleles">
##INFO=<ID=SVTYPE,Number=1,Type=String,Description="Type of structural variant">
##INFO=<ID=TSD,Number=1,Type=String,Description="Precise Target Site Duplication for bases, if unknown, value will be NULL">
##INFO=<ID=AC,Number=A,Type=Integer,Description="Total number of alternate alleles in called genotypes">
##INFO=<ID=AF,Number=A,Type=Float,Description="Estimated allele frequency in the range (0,1)">
##INFO=<ID=NS,Number=1,Type=Integer,Description="Number of samples with data">
##INFO=<ID=AN,Number=1,Type=Integer,Description="Total number of alleles in called genotypes">
##INFO=<ID=EAS_AF,Number=A,Type=Float,Description="Allele frequency in the EAS populations calculated from AC and AN, in the range (0,1)">
##INFO=<ID=EUR_AF,Number=A,Type=Float,Description="Allele frequency in the EUR populations calculated from AC and AN, in the range (0,1)">
##INFO=<ID=AFR_AF,Number=A,Type=Float,Description="Allele frequency in the AFR populations calculated from AC and AN, in the range (0,1)">
##INFO=<ID=AMR_AF,Number=A,Type=Float,Description="Allele frequency in the AMR populations calculated from AC and AN, in the range (0,1)">
##INFO=<ID=SAS_AF,Number=A,Type=Float,Description="Allele frequency in the SAS populations calculated from AC and AN, in the range (0,1)">
##INFO=<ID=DP,Number=1,Type=Integer,Description="Total read depth; only low coverage data were counted towards the DP, exome data were not used">
##INFO=<ID=AA,Number=1,Type=String,Description="Ancestral Allele. Format: AA|REF|ALT|IndelType. AA: Ancestral allele, REF:Reference Allele, ALT:Alternate Allele, IndelType:Type of Indel (REF, ALT and IndelType are only defined for indels)">
##INFO=<ID=VT,Number=.,Type=String,Description="indicates what type of variant the line represents">
##INFO=<ID=EX_TARGET,Number=0,Type=Flag,Description="indicates whether a variant is within the exon pull down target boundaries">
##INFO=<ID=MULTI_ALLELIC,Number=0,Type=Flag,Description="indicates whether a site is multi-allelic">
#CHROM	POS	ID	REF	ALT	QUAL	FILTER	INFO
4	102427242	rs12499786	C	T	100	PASS	AC=393;AF=0.0784744;AN=5008;NS=2504;DP=17730;EAS_AF=0.1558;AMR_AF=0.0591;AFR_AF=0.0106;EUR_AF=0.0328;SAS_AF=0.1513;AA=C|||;VT=SNP
4	102428196	rs3974662	C	T	100	PASS	AC=1911;AF=0.381589;AN=5008;NS=2504;DP=17055;EAS_AF=0.5694;AMR_AF=0.487;AFR_AF=0.1619;EUR_AF=0.3231;SAS_AF=0.4703;AA=c|||;VT=SNP
4	102431453	rs11942541	T	C	100	PASS	AC=2767;AF=0.552516;AN=5008;NS=2504;DP=20231;EAS_AF=0.5992;AMR_AF=0.5476;AFR_AF=0.7254;EUR_AF=0.338;SAS_AF=0.4949;AA=t|||;VT=SNP
4	102431763	rs17031369	C	G	100	PASS	AC=1911;AF=0.381589;AN=5008;NS=2504;DP=21233;EAS_AF=0.5694;AMR_AF=0.487;AFR_AF=0.1619;EUR_AF=0.3231;SAS_AF=0.4703;AA=C|||;VT=SNP
4	102431871	rs17031373	T	C	100	PASS	AC=1911;AF=0.381589;AN=5008;NS=2504;DP=18320;EAS_AF=0.5694;AMR_AF=0.487;AFR_AF=0.1619;EUR_AF=0.3231;SAS_AF=0.4703;AA=T|||;VT=SNP
4	102431940	rs17031377	T	A	100	PASS	AC=1824;AF=0.364217;AN=5008;NS=2504;DP=18174;EAS_AF=0.5685;AMR_AF=0.4784;AFR_AF=0.1021;EUR_AF=0.3231;SAS_AF=0.4693;AA=T|||;VT=SNP
4	102432542	rs1863569	C	T	100	PASS	AC=2202;AF=0.439696;AN=5008;NS=2504;DP=18532;EAS_AF=0.5992;AMR_AF=0.513;AFR_AF=0.3215;EUR_AF=0.34;SAS_AF=0.4857;AA=T|||;VT=SNP
4	102432547	rs1863568	T	C	100	PASS	AC=1945;AF=0.388379;AN=5008;NS=2504;DP=18626;EAS_AF=0.5694;AMR_AF=0.4928;AFR_AF=0.1785;EUR_AF=0.331;SAS_AF=0.4703;AA=C|||;VT=SNP
4	102432702	rs890448	C	T	100	PASS	AC=2020;AF=0.403355;AN=5008;NS=2504;DP=19341;EAS_AF=0.5853;AMR_AF=0.5086;AFR_AF=0.2035;EUR_AF=0.333;SAS_AF=0.4836;AA=T|||;VT=SNP
4	102433000	rs1426537	G	C	100	PASS	AC=1984;AF=0.396166;AN=5008;NS=2504;DP=18170;EAS_AF=0.5685;AMR_AF=0.4928;AFR_AF=0.1952;EUR_AF=0.33;SAS_AF=0.4898;AA=G|||;VT=SNP
4	102433354	rs6532943	G	A	100	PASS	AC=1949;AF=0.389177;AN=5008;NS=2504;DP=16832;EAS_AF=0.5665;AMR_AF=0.4928;AFR_AF=0.1747;EUR_AF=0.33;SAS_AF=0.4836;AA=A|||;VT=SNP
4	102433630	rs6847576	G	A	100	PASS	AC=1907;AF=0.380791;AN=5008;NS=2504;DP=16352;EAS_AF=0.5685;AMR_AF=0.4669;AFR_AF=0.1778;EUR_AF=0.2952;SAS_AF=0.4888;AA=G|||;VT=SNP
4	102433674	rs6847253	C	A	100	PASS	AC=1906;AF=0.380591;AN=5008;NS=2504;DP=14210;EAS_AF=0.5685;AMR_AF=0.4669;AFR_AF=0.177;EUR_AF=0.2952;SAS_AF=0.4888;AA=C|||;VT=SNP
4	102434059	rs995313	G	A	100	PASS	AC=1957;AF=0.390775;AN=5008;NS=2504;DP=18266;EAS_AF=0.5655;AMR_AF=0.4957;AFR_AF=0.1785;EUR_AF=0.328;SAS_AF=0.4877;AA=G|||;VT=SNP
4	102434437	rs7695728	G	T	100	PASS	AC=1958;AF=0.390974;AN=5008;NS=2504;DP=19597;EAS_AF=0.5665;AMR_AF=0.4942;AFR_AF=0.177;EUR_AF=0.329;SAS_AF=0.4898;AA=G|||;VT=SNP
4	102434524	rs7673910	T	C	100	PASS	AC=1957;AF=0.390775;AN=5008;NS=2504;DP=17892;EAS_AF=0.5655;AMR_AF=0.4942;AFR_AF=0.1778;EUR_AF=0.328;SAS_AF=0.4898;AA=G|||;VT=SNP
4	102436717	rs11097749	C	G	100	PASS	AC=1973;AF=0.39397;AN=5008;NS=2504;DP=19300;EAS_AF=0.5794;AMR_AF=0.4957;AFR_AF=0.1778;EUR_AF=0.328;SAS_AF=0.4908;AA=C|||;VT=SNP
4	102436953	rs6831916	A	T	100	PASS	AC=1973;AF=0.39397;AN=5008;NS=2504;DP=18697;EAS_AF=0.5794;AMR_AF=0.4957;AFR_AF=0.1778;EUR_AF=0.328;SAS_AF=0.4908;AA=A|||;VT=SNP
4	102437573	rs1346215	C	A	100	PASS	AC=1967;AF=0.392772;AN=5008;NS=2504;DP=18393;EAS_AF=0.5794;AMR_AF=0.4942;AFR_AF=0.1747;EUR_AF=0.327;SAS_AF=0.4908;AA=C|||;VT=SNP
4	102438310	rs11097750	G	A	100	PASS	AC=1962;AF=0.391773;AN=5008;NS=2504;DP=19970;EAS_AF=0.5665;AMR_AF=0.4942;AFR_AF=0.1793;EUR_AF=0.328;SAS_AF=0.4918;AA=G|||;VT=SNP
4	102439470	rs1426542	A	G	100	PASS	AC=2329;AF=0.465056;AN=5008;NS=2504;DP=19519;EAS_AF=0.5675;AMR_AF=0.5187;AFR_AF=0.4372;EUR_AF=0.328;SAS_AF=0.5;AA=G|||;VT=SNP
4	102441268	rs4698960	T	C	100	PASS	AC=1955;AF=0.390375;AN=5008;NS=2504;DP=18466;EAS_AF=0.5665;AMR_AF=0.4928;AFR_AF=0.1747;EUR_AF=0.327;SAS_AF=0.4928;AA=T|||;VT=SNP
4	102443369	rs7673593	G	T	100	PASS	AC=2022;AF=0.403754;AN=5008;NS=2504;DP=20185;EAS_AF=0.5665;AMR_AF=0.5115;AFR_AF=0.1762;EUR_AF=0.3678;SAS_AF=0.5041;AA=G|||;VT=SNP
4	102445776	rs1426540	C	T	100	PASS	AC=2025;AF=0.404353;AN=5008;NS=2504;DP=19335;EAS_AF=0.5665;AMR_AF=0.5144;AFR_AF=0.177;EUR_AF=0.3698;SAS_AF=0.502;AA=T|||;VT=SNP
4	102448154	rs6848852	T	C	100	PASS	AC=3035;AF=0.60603;AN=5008;NS=2504;DP=18350;EAS_AF=0.4345;AMR_AF=0.5058;AFR_AF=0.8222;EUR_AF=0.664;SAS_AF=0.502;AA=C|||;VT=SNP
4	102449905	rs1426538	A	G	100	PASS	AC=2818;AF=0.5627;AN=5008;NS=2504;DP=17992;EAS_AF=0.5476;AMR_AF=0.5749;AFR_AF=0.7133;EUR_AF=0.4006;SAS_AF=0.5327;AA=G|||;VT=SNP
4	102450302	rs2903269	C	T	100	PASS	AC=1609;AF=0.321286;AN=5008;NS=2504;DP=17264;EAS_AF=0.2063;AMR_AF=0.1859;AFR_AF=0.5424;EUR_AF=0.2376;SAS_AF=0.3231;AA=C|||;VT=SNP
4	102450823	rs79166522	C	T	100	PASS	AC=742;AF=0.148163;AN=5008;NS=2504;DP=14853;EAS_AF=0.0833;AMR_AF=0.1023;AFR_AF=0.1989;EUR_AF=0.1133;SAS_AF=0.2147;AA=c|||;VT=SNP
4	102450930	rs4699223	A	G	100	PASS	AC=963;AF=0.192292;AN=5008;NS=2504;DP=13244;EAS_AF=0.1746;AMR_AF=0.1167;AFR_AF=0.1725;EUR_AF=0.1928;SAS_AF=0.2904;AA=A|||;VT=SNP
4	102451022	rs13434873	T	C	100	PASS	AC=3251;AF=0.649161;AN=5008;NS=2504;DP=13444;EAS_AF=0.6637;AMR_AF=0.4467;AFR_AF=0.7844;EUR_AF=0.5905;SAS_AF=0.6554;AA=C|||;VT=SNP
4	102451154	rs13434875	T	C	100	PASS	AC=3249;AF=0.648762;AN=5008;NS=2504;DP=14506;EAS_AF=0.6637;AMR_AF=0.4467;AFR_AF=0.7844;EUR_AF=0.5905;SAS_AF=0.6534;AA=C|||;VT=SNP
4	102451310	rs11936512	T	C	100	PASS	AC=3227;AF=0.644369;AN=5008;NS=2504;DP=14064;EAS_AF=0.6409;AMR_AF=0.4481;AFR_AF=0.7844;EUR_AF=0.5905;SAS_AF=0.6534;AA=C|||;VT=SNP
4	102451459	rs9995491	G	A	100	PASS	AC=3248;AF=0.648562;AN=5008;NS=2504;DP=12806;EAS_AF=0.6637;AMR_AF=0.4467;AFR_AF=0.7837;EUR_AF=0.5905;SAS_AF=0.6534;AA=-|||;VT=SNP
4	102451614	rs11931775	G	A	100	PASS	AC=462;AF=0.0922524;AN=5008;NS=2504;DP=16553;EAS_AF=0.1944;AMR_AF=0.0447;AFR_AF=0.1218;EUR_AF=0.0239;SAS_AF=0.0511;AA=G|||;VT=SNP
4	102451710	rs10007459	T	C	100	PASS	AC=2777;AF=0.554513;AN=5008;NS=2504;DP=16424;EAS_AF=0.4395;AMR_AF=0.3934;AFR_AF=0.6989;EUR_AF=0.5596;SAS_AF=0.5869;AA=T|||;VT=SNP
4	102451839	rs10018084	A	G	100	PASS	AC=3368;AF=0.672524;AN=5008;NS=2504;DP=17394;EAS_AF=0.6637;AMR_AF=0.451;AFR_AF=0.8722;EUR_AF=0.5905;SAS_AF=0.6534;AA=G|||;VT=SNP
4	102451921	rs10018181	A	G	100	PASS	AC=3389;AF=0.676717;AN=5008;NS=2504;DP=17111;EAS_AF=0.6637;AMR_AF=0.451;AFR_AF=0.888;EUR_AF=0.5905;SAS_AF=0.6534;AA=G|||;VT=SNP
4	102452563	rs1834628	G	A	100	PASS	AC=3182;AF=0.635383;AN=5008;NS=2504;DP=19115;EAS_AF=0.6627;AMR_AF=0.4452;AFR_AF=0.7352;EUR_AF=0.5905;SAS_AF=0.6534;AA=G|||;VT=SNP
4	102452643	rs1834627	C	T	100	PASS	AC=3367;AF=0.672324;AN=5008;NS=2504;DP=18846;EAS_AF=0.6627;AMR_AF=0.451;AFR_AF=0.8722;EUR_AF=0.5905;SAS_AF=0.6534;AA=T|||;VT=SNP
4	102453040	rs60433598	G	A	100	PASS	AC=481;AF=0.0960463;AN=5008;NS=2504;DP=18900;EAS_AF=0.0823;AMR_AF=0.0836;AFR_AF=0.0598;EUR_AF=0.1024;SAS_AF=0.1616;AA=G|||;VT=SNP
4	102453391	rs1834626	T	A	100	PASS	AC=3182;AF=0.635383;AN=5008;NS=2504;DP=18543;EAS_AF=0.6617;AMR_AF=0.4452;AFR_AF=0.7352;EUR_AF=0.5915;SAS_AF=0.6534;AA=T|||;VT=SNP
4	102453448	rs1834625	C	T	100	PASS	AC=740;AF=0.147764;AN=5008;NS=2504;DP=18142;EAS_AF=0.0823;AMR_AF=0.1023;AFR_AF=0.1974;EUR_AF=0.1133;SAS_AF=0.2157;AA=C|||;VT=SNP
4	102453786	rs72682953	G	C	100	PASS	AC=408;AF=0.0814696;AN=5008;NS=2504;DP=20053;EAS_AF=0.0823;AMR_AF=0.0778;AFR_AF=0.0076;EUR_AF=0.1034;SAS_AF=0.1605;AA=G|||;VT=SNP
4	102455353	rs2114364	A	T	100	PASS	AC=3389;AF=0.676717;AN=5008;NS=2504;DP=20056;EAS_AF=0.6637;AMR_AF=0.451;AFR_AF=0.888;EUR_AF=0.5905;SAS_AF=0.6534;AA=T|||;VT=SNP
4	102455733	rs9917916	T	C	100	PASS	AC=3331;AF=0.665136;AN=5008;NS=2504;DP=19848;EAS_AF=0.6637;AMR_AF=0.4481;AFR_AF=0.8472;EUR_AF=0.5905;SAS_AF=0.6513;AA=c|||;VT=SNP
4	102455781	rs9917976	A	G	100	PASS	AC=3246;AF=0.648163;AN=5008;NS=2504;DP=19474;EAS_AF=0.6637;AMR_AF=0.4452;AFR_AF=0.7837;EUR_AF=0.5905;SAS_AF=0.6524;AA=g|||;VT=SNP
4	102456043	rs2866380	A	G	100	PASS	AC=3182;AF=0.635383;AN=5008;NS=2504;DP=18328;EAS_AF=0.6637;AMR_AF=0.4452;AFR_AF=0.7352;EUR_AF=0.5905;SAS_AF=0.6524;AA=a|||;VT=SNP
4	102456068	rs10014230	A	G	100	PASS	AC=828;AF=0.165335;AN=5008;NS=2504;DP=18655;EAS_AF=0.1746;AMR_AF=0.1081;AFR_AF=0.0764;EUR_AF=0.1928;SAS_AF=0.2883;AA=a|||;VT=SNP
4	102456263	rs9991946	C	T	100	PASS	AC=964;AF=0.192492;AN=5008;NS=2504;DP=20208;EAS_AF=0.1756;AMR_AF=0.1167;AFR_AF=0.1732;EUR_AF=0.1928;SAS_AF=0.2894;AA=c|||;VT=SNP
4	102456730	rs13111071	C	T	100	PASS	AC=658;AF=0.13139;AN=5008;NS=2504;DP=19299;EAS_AF=0.1835;AMR_AF=0.1585;AFR_AF=0.0204;EUR_AF=0.2455;SAS_AF=0.091;AA=C|||;VT=SNP
4	102456945	rs72682954	A	T	100	PASS	AC=867;AF=0.173123;AN=5008;NS=2504;DP=19336;EAS_AF=0.2034;AMR_AF=0.1023;AFR_AF=0.1974;EUR_AF=0.1143;SAS_AF=0.2198;AA=A|||;VT=SNP
4	102457147	rs56297456	G	A	100	PASS	AC=375;AF=0.0748802;AN=5008;NS=2504;DP=17215;EAS_AF=0.0734;AMR_AF=0.0447;AFR_AF=0.1536;EUR_AF=0.0239;SAS_AF=0.044;AA=G|||;VT=SNP
4	102458007	rs1593545	T	A	100	PASS	AC=3366;AF=0.672125;AN=5008;NS=2504;DP=19376;EAS_AF=0.6627;AMR_AF=0.451;AFR_AF=0.8722;EUR_AF=0.5905;SAS_AF=0.6524;AA=A|||;VT=SNP
4	102458312	rs60561470	T	C	100	PASS	AC=868;AF=0.173323;AN=5008;NS=2504;DP=21096;EAS_AF=0.2034;AMR_AF=0.1023;AFR_AF=0.1974;EUR_AF=0.1143;SAS_AF=0.2209;AA=T|||;VT=SNP
4	102458585	rs72922456	G	A	100	PASS	AC=961;AF=0.191893;AN=5008;NS=2504;DP=19193;EAS_AF=0.1746;AMR_AF=0.1167;AFR_AF=0.1732;EUR_AF=0.1918;SAS_AF=0.2883;AA=G|||;VT=SNP
4	102459102	rs72682956	T	A	100	PASS	AC=612;AF=0.122204;AN=5008;NS=2504;DP=17735;EAS_AF=0.0823;AMR_AF=0.0908;AFR_AF=0.1074;EUR_AF=0.1143;SAS_AF=0.2137;AA=T|||;VT=SNP
4	102459795	rs76238785	C	A	100	PASS	AC=645;AF=0.128794;AN=5008;NS=2504;DP=19436;EAS_AF=0.1835;AMR_AF=0.1556;AFR_AF=0.0189;EUR_AF=0.2416;SAS_AF=0.0859;AA=c|||;VT=SNP
4	102459983	rs11726497	C	T	100	PASS	AC=961;AF=0.191893;AN=5008;NS=2504;DP=20322;EAS_AF=0.1756;AMR_AF=0.1167;AFR_AF=0.1725;EUR_AF=0.1918;SAS_AF=0.2883;AA=C|||;VT=SNP
4	102460068	rs2114366	A	G	100	PASS	AC=3366;AF=0.672125;AN=5008;NS=2504;DP=20378;EAS_AF=0.6627;AMR_AF=0.451;AFR_AF=0.8722;EUR_AF=0.5905;SAS_AF=0.6524;AA=G|||;VT=SNP
4	102460338	rs72682957	G	C	100	PASS	AC=740;AF=0.147764;AN=5008;NS=2504;DP=21412;EAS_AF=0.0823;AMR_AF=0.1023;AFR_AF=0.1974;EUR_AF=0.1143;SAS_AF=0.2147;AA=G|||;VT=SNP
4	102462028	rs1426543	C	T	100	PASS	AC=3365;AF=0.671925;AN=5008;NS=2504;DP=14607;EAS_AF=0.6617;AMR_AF=0.451;AFR_AF=0.8722;EUR_AF=0.5905;SAS_AF=0.6524;AA=T|||;VT=SNP
4	102462554	rs76303033	A	G	100	PASS	AC=633;AF=0.126398;AN=5008;NS=2504;DP=19930;EAS_AF=0.1825;AMR_AF=0.1585;AFR_AF=0.0076;EUR_AF=0.2445;SAS_AF=0.0849;AA=A|||;VT=SNP
4	102462555	rs7682189	A	T	100	PASS	AC=3366;AF=0.672125;AN=5008;NS=2504;DP=19900;EAS_AF=0.6627;AMR_AF=0.451;AFR_AF=0.8722;EUR_AF=0.5905;SAS_AF=0.6524;AA=T|||;VT=SNP
4	102463189	rs10856960	G	A	100	PASS	AC=459;AF=0.0916534;AN=5008;NS=2504;DP=16239;EAS_AF=0.1935;AMR_AF=0.0432;AFR_AF=0.1225;EUR_AF=0.0239;SAS_AF=0.0491;AA=G|||;VT=SNP
4	102463359	rs10856961	C	T	100	PASS	AC=520;AF=0.103834;AN=5008;NS=2504;DP=16695;EAS_AF=0.1944;AMR_AF=0.0461;AFR_AF=0.1649;EUR_AF=0.0239;SAS_AF=0.0511;AA=C|||;VT=SNP
4	102463368	rs4699226	T	C	100	PASS	AC=3352;AF=0.669329;AN=5008;NS=2504;DP=16432;EAS_AF=0.6567;AMR_AF=0.4496;AFR_AF=0.8676;EUR_AF=0.5905;SAS_AF=0.6513;AA=t|||;VT=SNP
4	102463642	rs4699227	T	C	100	PASS	AC=3382;AF=0.675319;AN=5008;NS=2504;DP=18078;EAS_AF=0.6587;AMR_AF=0.4524;AFR_AF=0.8737;EUR_AF=0.6004;SAS_AF=0.6595;AA=C|||;VT=SNP
4	102464510	rs11097751	C	A	100	PASS	AC=1145;AF=0.228634;AN=5008;NS=2504;DP=19436;EAS_AF=0.2817;AMR_AF=0.1729;AFR_AF=0.3003;EUR_AF=0.1223;SAS_AF=0.226;AA=C|||;VT=SNP
4	102464521	rs12500442	A	C	100	PASS	AC=1145;AF=0.228634;AN=5008;NS=2504;DP=19334;EAS_AF=0.2817;AMR_AF=0.1729;AFR_AF=0.3003;EUR_AF=0.1223;SAS_AF=0.226;AA=A|||;VT=SNP
4	102466389	rs67589689	C	T	100	PASS	AC=1407;AF=0.28095;AN=5008;NS=2504;DP=17263;EAS_AF=0.2808;AMR_AF=0.183;AFR_AF=0.4932;EUR_AF=0.1233;SAS_AF=0.226;AA=T|||;VT=SNP
4	102466607	rs56081104	C	T	100	PASS	AC=1738;AF=0.347045;AN=5008;NS=2504;DP=16709;EAS_AF=0.3085;AMR_AF=0.2046;AFR_AF=0.6868;EUR_AF=0.1392;SAS_AF=0.2423;AA=T|||;VT=SNP
4	102466715	rs28390228	A	G	100	PASS	AC=1590;AF=0.317492;AN=5008;NS=2504;DP=17412;EAS_AF=0.3591;AMR_AF=0.2795;AFR_AF=0.1868;EUR_AF=0.4423;SAS_AF=0.3497;AA=A|||;VT=SNP
4	102467559	rs73836455	A	G	100	PASS	AC=563;AF=0.11242;AN=5008;NS=2504;DP=13112;EAS_AF=0.1994;AMR_AF=0.0519;AFR_AF=0.1906;EUR_AF=0.0219;SAS_AF=0.0532;AA=A|||;VT=SNP
4	102468211	rs4699228	C	T	100	PASS	AC=1490;AF=0.297524;AN=5008;NS=2504;DP=15743;EAS_AF=0.3125;AMR_AF=0.1945;AFR_AF=0.5061;EUR_AF=0.1312;SAS_AF=0.2444;AA=T|||;VT=SNP
4	102469539	rs7693849	G	A	100	PASS	AC=1650;AF=0.329473;AN=5008;NS=2504;DP=13304;EAS_AF=0.2817;AMR_AF=0.1931;AFR_AF=0.6634;EUR_AF=0.1312;SAS_AF=0.228;AA=G|||;VT=SNP
4	102469776	rs57759452	C	T	100	PASS	AC=660;AF=0.131789;AN=5008;NS=2504;DP=17421;EAS_AF=0.2024;AMR_AF=0.085;AFR_AF=0.0923;EUR_AF=0.1014;SAS_AF=0.1769;AA=C|||;VT=SNP
4	102470438	rs13122215	A	G	100	PASS	AC=3334;AF=0.665735;AN=5008;NS=2504;DP=18849;EAS_AF=0.6746;AMR_AF=0.4841;AFR_AF=0.8737;EUR_AF=0.5805;SAS_AF=0.592;AA=G|||;VT=SNP
4	102470700	rs10022442	G	T	100	PASS	AC=1582;AF=0.315895;AN=5008;NS=2504;DP=18676;EAS_AF=0.3591;AMR_AF=0.2795;AFR_AF=0.1831;EUR_AF=0.4423;SAS_AF=0.3466;AA=G|||;VT=SNP
4	102470961	rs59724112	A	T	100	PASS	AC=354;AF=0.0706869;AN=5008;NS=2504;DP=18766;EAS_AF=0.0754;AMR_AF=0.0461;AFR_AF=0.1331;EUR_AF=0.0219;SAS_AF=0.0491;AA=A|||;VT=SNP
4	102471001	rs10022567	C	T	100	PASS	AC=1637;AF=0.326877;AN=5008;NS=2504;DP=17910;EAS_AF=0.3641;AMR_AF=0.2781;AFR_AF=0.1959;EUR_AF=0.4414;SAS_AF=0.3824;AA=C|||;VT=SNP
4	102471012	rs10022721	G	C	100	PASS	AC=1638;AF=0.327077;AN=5008;NS=2504;DP=18017;EAS_AF=0.3641;AMR_AF=0.2781;AFR_AF=0.1959;EUR_AF=0.4414;SAS_AF=0.3834;AA=G|||;VT=SNP
4	102471035	rs60955862	G	T	100	PASS	AC=1141;AF=0.227835;AN=5008;NS=2504;DP=18192;EAS_AF=0.2808;AMR_AF=0.1744;AFR_AF=0.2943;EUR_AF=0.1243;SAS_AF=0.228;AA=G|||;VT=SNP
4	102471427	rs1365385	G	C	100	PASS	AC=662;AF=0.132188;AN=5008;NS=2504;DP=18798;EAS_AF=0.2024;AMR_AF=0.085;AFR_AF=0.0938;EUR_AF=0.1024;SAS_AF=0.1759;AA=G|||;VT=SNP
4	102471437	rs13129752	C	T	100	PASS	AC=1634;AF=0.326278;AN=5008;NS=2504;DP=18573;EAS_AF=0.3641;AMR_AF=0.2795;AFR_AF=0.1929;EUR_AF=0.4414;SAS_AF=0.3824;AA=T|||;VT=SNP
4	102471968	rs13130863	C	T	100	PASS	AC=1632;AF=0.325879;AN=5008;NS=2504;DP=18655;EAS_AF=0.3641;AMR_AF=0.2781;AFR_AF=0.1921;EUR_AF=0.4414;SAS_AF=0.3824;AA=C|||;VT=SNP
4	102472919	rs10028684	C	T	100	PASS	AC=1624;AF=0.324281;AN=5008;NS=2504;DP=19017;EAS_AF=0.3671;AMR_AF=0.2781;AFR_AF=0.1838;EUR_AF=0.4414;SAS_AF=0.3824;AA=C|||;VT=SNP
4	102473154	rs9996041	T	G	100	PASS	AC=1645;AF=0.328474;AN=5008;NS=2504;DP=17797;EAS_AF=0.369;AMR_AF=0.2781;AFR_AF=0.1952;EUR_AF=0.4443;SAS_AF=0.3834;AA=G|||;VT=SNP
4	102473312	rs10031266	C	T	100	PASS	AC=1637;AF=0.326877;AN=5008;NS=2504;DP=22514;EAS_AF=0.3671;AMR_AF=0.2781;AFR_AF=0.1921;EUR_AF=0.4414;SAS_AF=0.3845;AA=C|||;VT=SNP
4	102473704	rs7356291	G	A	100	PASS	AC=1635;AF=0.326478;AN=5008;NS=2504;DP=20809;EAS_AF=0.3671;AMR_AF=0.2781;AFR_AF=0.1921;EUR_AF=0.4414;SAS_AF=0.3824;AA=A|||;VT=SNP
4	102473785	rs7356289	C	A	100	PASS	AC=1635;AF=0.326478;AN=5008;NS=2504;DP=19057;EAS_AF=0.3671;AMR_AF=0.2781;AFR_AF=0.1921;EUR_AF=0.4414;SAS_AF=0.3824;AA=C|||;VT=SNP
4	102473848	rs7356516	T	C	100	PASS	AC=1635;AF=0.326478;AN=5008;NS=2504;DP=18719;EAS_AF=0.3671;AMR_AF=0.2781;AFR_AF=0.1921;EUR_AF=0.4414;SAS_AF=0.3824;AA=T|||;VT=SNP
4	102473867	rs72682964	C	T	100	PASS	AC=347;AF=0.0692891;AN=5008;NS=2504;DP=18735;EAS_AF=0.0813;AMR_AF=0.0735;AFR_AF=0.0061;EUR_AF=0.0924;SAS_AF=0.1155;AA=C|||;VT=SNP
4	102473934	rs28634001	A	G	100	PASS	AC=1635;AF=0.326478;AN=5008;NS=2504;DP=18002;EAS_AF=0.3671;AMR_AF=0.2781;AFR_AF=0.1921;EUR_AF=0.4414;SAS_AF=0.3824;AA=G|||;VT=SNP
4	102474148	rs9999254	T	C	100	PASS	AC=1635;AF=0.326478;AN=5008;NS=2504;DP=18093;EAS_AF=0.3671;AMR_AF=0.2781;AFR_AF=0.1921;EUR_AF=0.4414;SAS_AF=0.3824;AA=C|||;VT=SNP
4	102474454	rs4699229	A	G	100	PASS	AC=1635;AF=0.326478;AN=5008;NS=2504;DP=18457;EAS_AF=0.3671;AMR_AF=0.2781;AFR_AF=0.1921;EUR_AF=0.4414;SAS_AF=0.3824;AA=A|||;VT=SNP
4	102474521	rs720754	A	T	100	PASS	AC=536;AF=0.107029;AN=5008;NS=2504;DP=17864;EAS_AF=0.0823;AMR_AF=0.085;AFR_AF=0.0946;EUR_AF=0.1024;SAS_AF=0.1697;AA=A|||;VT=SNP
4	102474578	rs4699230	G	A	100	PASS	AC=1635;AF=0.326478;AN=5008;NS=2504;DP=18154;EAS_AF=0.3671;AMR_AF=0.2781;AFR_AF=0.1921;EUR_AF=0.4414;SAS_AF=0.3824;AA=A|||;VT=SNP
4	102474634	rs4699231	A	T	100	PASS	AC=1636;AF=0.326677;AN=5008;NS=2504;DP=18898;EAS_AF=0.3671;AMR_AF=0.2781;AFR_AF=0.1921;EUR_AF=0.4423;SAS_AF=0.3824;AA=A|||;VT=SNP
4	102474654	rs4699232	G	T	100	PASS	AC=1636;AF=0.326677;AN=5008;NS=2504;DP=19016;EAS_AF=0.3671;AMR_AF=0.2781;AFR_AF=0.1921;EUR_AF=0.4423;SAS_AF=0.3824;AA=T|||;VT=SNP
4	102474733	rs4699233	G	A	100	PASS	AC=3344;AF=0.667732;AN=5008;NS=2504;DP=19682;EAS_AF=0.6796;AMR_AF=0.4827;AFR_AF=0.8502;EUR_AF=0.5815;SAS_AF=0.6288;AA=g|||;VT=SNP
4	102474792	rs7356359	A	G	100	PASS	AC=1635;AF=0.326478;AN=5008;NS=2504;DP=18949;EAS_AF=0.3671;AMR_AF=0.2781;AFR_AF=0.1921;EUR_AF=0.4414;SAS_AF=0.3824;AA=A|||;VT=SNP
4	102475025	rs6838771	G	T	100	PASS	AC=424;AF=0.0846645;AN=5008;NS=2504;DP=21903;EAS_AF=0.0823;AMR_AF=0.0836;AFR_AF=0.0545;EUR_AF=0.0964;SAS_AF=0.1166;AA=G|||;VT=SNP
4	102475049	rs10035012	C	G	100	PASS	AC=1636;AF=0.326677;AN=5008;NS=2504;DP=22259;EAS_AF=0.3681;AMR_AF=0.2781;AFR_AF=0.1921;EUR_AF=0.4414;SAS_AF=0.3824;AA=C|||;VT=SNP
4	102475108	rs10035089	C	T	100	PASS	AC=1624;AF=0.324281;AN=5008;NS=2504;DP=22266;EAS_AF=0.3671;AMR_AF=0.2781;AFR_AF=0.1838;EUR_AF=0.4414;SAS_AF=0.3824;AA=C|||;VT=SNP
4	102475139	rs9990585	G	T	100	PASS	AC=1636;AF=0.326677;AN=5008;NS=2504;DP=21894;EAS_AF=0.3671;AMR_AF=0.2781;AFR_AF=0.1921;EUR_AF=0.4423;SAS_AF=0.3824;AA=T|||;VT=SNP
4	102475310	rs10021102	G	C	100	PASS	AC=1635;AF=0.326478;AN=5008;NS=2504;DP=20113;EAS_AF=0.3671;AMR_AF=0.2781;AFR_AF=0.1921;EUR_AF=0.4414;SAS_AF=0.3824;AA=G|||;VT=SNP
4	102475428	rs9998573	A	G	100	PASS	AC=1624;AF=0.324281;AN=5008;NS=2504;DP=17219;EAS_AF=0.3671;AMR_AF=0.2781;AFR_AF=0.1838;EUR_AF=0.4414;SAS_AF=0.3824;AA=A|||;VT=SNP
4	102475436	rs10021222	G	T	100	PASS	AC=1635;AF=0.326478;AN=5008;NS=2504;DP=16741;EAS_AF=0.3671;AMR_AF=0.2781;AFR_AF=0.1921;EUR_AF=0.4414;SAS_AF=0.3824;AA=G|||;VT=SNP
4	102475832	rs10084821	A	G	100	PASS	AC=1634;AF=0.326278;AN=5008;NS=2504;DP=15705;EAS_AF=0.3671;AMR_AF=0.2781;AFR_AF=0.1921;EUR_AF=0.4414;SAS_AF=0.3814;AA=A|||;VT=SNP
4	102475852	rs10084936	G	A	100	PASS	AC=1889;AF=0.377196;AN=5008;NS=2504;DP=16504;EAS_AF=0.3671;AMR_AF=0.2882;AFR_AF=0.3737;EUR_AF=0.4493;SAS_AF=0.3814;AA=g|||;VT=SNP
4	102476090	rs76716208	G	C	100	PASS	AC=538;AF=0.107428;AN=5008;NS=2504;DP=20822;EAS_AF=0.0823;AMR_AF=0.085;AFR_AF=0.0946;EUR_AF=0.1024;SAS_AF=0.1718;AA=G|||;VT=SNP
4	102476654	rs71596329	A	T	100	PASS	AC=1623;AF=0.324081;AN=5008;NS=2504;DP=19977;EAS_AF=0.3671;AMR_AF=0.2781;AFR_AF=0.1838;EUR_AF=0.4414;SAS_AF=0.3814;AA=A|||;VT=SNP
4	102476938	rs9991697	T	C	100	PASS	AC=3377;AF=0.674321;AN=5008;NS=2504;DP=20560;EAS_AF=0.6796;AMR_AF=0.4841;AFR_AF=0.8729;EUR_AF=0.5825;SAS_AF=0.6299;AA=C|||;VT=SNP
4	102476944	rs10024842	G	T	100	PASS	AC=3377;AF=0.674321;AN=5008;NS=2504;DP=20510;EAS_AF=0.6796;AMR_AF=0.4841;AFR_AF=0.8729;EUR_AF=0.5825;SAS_AF=0.6299;AA=T|||;VT=SNP
4	102476968	rs10024690	C	G	100	PASS	AC=1636;AF=0.326677;AN=5008;NS=2504;DP=20237;EAS_AF=0.3671;AMR_AF=0.2781;AFR_AF=0.1921;EUR_AF=0.4414;SAS_AF=0.3834;AA=G|||;VT=SNP
4	102476977	rs10024695	C	T	100	PASS	AC=1635;AF=0.326478;AN=5008;NS=2504;DP=20020;EAS_AF=0.3671;AMR_AF=0.2781;AFR_AF=0.1914;EUR_AF=0.4414;SAS_AF=0.3834;AA=C|||;VT=SNP
4	102477024	rs10002234	A	T	100	PASS	AC=1633;AF=0.326078;AN=5008;NS=2504;DP=18869;EAS_AF=0.3671;AMR_AF=0.2781;AFR_AF=0.1921;EUR_AF=0.4404;SAS_AF=0.3814;AA=T|||;VT=SNP
4	102477195	rs10002364	A	G	100	PASS	AC=1633;AF=0.326078;AN=5008;NS=2504;DP=15794;EAS_AF=0.3671;AMR_AF=0.2781;AFR_AF=0.1921;EUR_AF=0.4404;SAS_AF=0.3814;AA=G|||;VT=SNP
4	102477210	rs10024975	C	T	100	PASS	AC=1633;AF=0.326078;AN=5008;NS=2504;DP=15710;EAS_AF=0.3671;AMR_AF=0.2781;AFR_AF=0.1921;EUR_AF=0.4404;SAS_AF=0.3814;AA=C|||;VT=SNP
4	102477248	rs13129397	C	T	100	PASS	AC=1632;AF=0.325879;AN=5008;NS=2504;DP=17718;EAS_AF=0.3671;AMR_AF=0.2781;AFR_AF=0.1914;EUR_AF=0.4404;SAS_AF=0.3814;AA=C|||;VT=SNP
4	102477425	rs35603285	T	C	100	PASS	AC=1637;AF=0.326877;AN=5008;NS=2504;DP=15859;EAS_AF=0.369;AMR_AF=0.2781;AFR_AF=0.1921;EUR_AF=0.4414;SAS_AF=0.3824;AA=C|||;VT=SNP
4	102477437	rs34238875	A	G	100	PASS	AC=1637;AF=0.326877;AN=5008;NS=2504;DP=15124;EAS_AF=0.369;AMR_AF=0.2781;AFR_AF=0.1921;EUR_AF=0.4414;SAS_AF=0.3824;AA=A|||;VT=SNP
4	102477500	rs71614695	C	T	100	PASS	AC=1635;AF=0.326478;AN=5008;NS=2504;DP=13073;EAS_AF=0.3681;AMR_AF=0.2781;AFR_AF=0.1921;EUR_AF=0.4414;SAS_AF=0.3814;AA=T|||;VT=SNP
4	102477504	rs71614696	C	T	100	PASS	AC=1635;AF=0.326478;AN=5008;NS=2504;DP=12963;EAS_AF=0.3671;AMR_AF=0.2781;AFR_AF=0.1921;EUR_AF=0.4414;SAS_AF=0.3824;AA=C|||;VT=SNP
4	102478260	rs34843160	A	T	100	PASS	AC=633;AF=0.126398;AN=5008;NS=2504;DP=17814;EAS_AF=0.1845;AMR_AF=0.1571;AFR_AF=0.0091;EUR_AF=0.2455;SAS_AF=0.0808;AA=A|||;VT=SNP
4	102478334	rs4699234	G	C	100	PASS	AC=1633;AF=0.326078;AN=5008;NS=2504;DP=19142;EAS_AF=0.3671;AMR_AF=0.2781;AFR_AF=0.1914;EUR_AF=0.4414;SAS_AF=0.3814;AA=C|||;VT=SNP
4	102478402	rs4698962	C	T	100	PASS	AC=1633;AF=0.326078;AN=5008;NS=2504;DP=18914;EAS_AF=0.3671;AMR_AF=0.2781;AFR_AF=0.1914;EUR_AF=0.4414;SAS_AF=0.3814;AA=C|||;VT=SNP
4	102478507	rs4699235	T	C	100	PASS	AC=1633;AF=0.326078;AN=5008;NS=2504;DP=17100;EAS_AF=0.3671;AMR_AF=0.2781;AFR_AF=0.1914;EUR_AF=0.4414;SAS_AF=0.3814;AA=T|||;VT=SNP
4	102478582	rs4699236	G	A	100	PASS	AC=1757;AF=0.350839;AN=5008;NS=2504;DP=16738;EAS_AF=0.369;AMR_AF=0.4539;AFR_AF=0.1914;EUR_AF=0.4414;SAS_AF=0.3814;AA=g|||;VT=SNP
4	102478679	rs4698963	A	G	100	PASS	AC=1634;AF=0.326278;AN=5008;NS=2504;DP=18094;EAS_AF=0.3671;AMR_AF=0.2781;AFR_AF=0.1921;EUR_AF=0.4414;SAS_AF=0.3814;AA=A|||;VT=SNP
4	102479054	rs28650372	G	A	100	PASS	AC=1634;AF=0.326278;AN=5008;NS=2504;DP=17905;EAS_AF=0.3671;AMR_AF=0.2781;AFR_AF=0.1921;EUR_AF=0.4414;SAS_AF=0.3814;AA=g|||;VT=SNP
4	102479098	rs28480442	C	T	100	PASS	AC=1633;AF=0.326078;AN=5008;NS=2504;DP=18637;EAS_AF=0.3671;AMR_AF=0.2781;AFR_AF=0.1914;EUR_AF=0.4414;SAS_AF=0.3814;AA=C|||;VT=SNP
4	102479563	rs6532944	C	T	100	PASS	AC=1622;AF=0.323882;AN=5008;NS=2504;DP=18123;EAS_AF=0.3671;AMR_AF=0.2781;AFR_AF=0.1831;EUR_AF=0.4414;SAS_AF=0.3814;AA=C|||;VT=SNP
4	102479730	rs11938286	A	C	100	PASS	AC=1156;AF=0.230831;AN=5008;NS=2504;DP=20170;EAS_AF=0.2867;AMR_AF=0.1744;AFR_AF=0.3011;EUR_AF=0.1243;SAS_AF=0.228;AA=A|||;VT=SNP
4	102479753	rs6835677	A	T	100	PASS	AC=1634;AF=0.326278;AN=5008;NS=2504;DP=19983;EAS_AF=0.3671;AMR_AF=0.2781;AFR_AF=0.1921;EUR_AF=0.4414;SAS_AF=0.3814;AA=A|||;VT=SNP
4	102479893	rs6836414	G	C	100	PASS	AC=1633;AF=0.326078;AN=5008;NS=2504;DP=19065;EAS_AF=0.3671;AMR_AF=0.2781;AFR_AF=0.1914;EUR_AF=0.4414;SAS_AF=0.3814;AA=G|||;VT=SNP
4	102480722	rs7663031	T	G	100	PASS	AC=1624;AF=0.324281;AN=5008;NS=2504;DP=16624;EAS_AF=0.3671;AMR_AF=0.2781;AFR_AF=0.1853;EUR_AF=0.4404;SAS_AF=0.3814;AA=G|||;VT=SNP
4	102480944	rs13105894	A	T	100	PASS	AC=1623;AF=0.324081;AN=5008;NS=2504;DP=18178;EAS_AF=0.3671;AMR_AF=0.2781;AFR_AF=0.1838;EUR_AF=0.4414;SAS_AF=0.3814;AA=A|||;VT=SNP
4	102481023	rs28524091	C	A	100	PASS	AC=1623;AF=0.324081;AN=5008;NS=2504;DP=18844;EAS_AF=0.3671;AMR_AF=0.2781;AFR_AF=0.1838;EUR_AF=0.4414;SAS_AF=0.3814;AA=C|||;VT=SNP
4	102481177	rs13106416	A	G	100	PASS	AC=1621;AF=0.323682;AN=5008;NS=2504;DP=17964;EAS_AF=0.3671;AMR_AF=0.2781;AFR_AF=0.1823;EUR_AF=0.4414;SAS_AF=0.3814;AA=A|||;VT=SNP
4	102481304	rs13112536	G	A	100	PASS	AC=1622;AF=0.323882;AN=5008;NS=2504;DP=17709;EAS_AF=0.3671;AMR_AF=0.2767;AFR_AF=0.1838;EUR_AF=0.4414;SAS_AF=0.3814;AA=G|||;VT=SNP
4	102481594	rs13113028	G	A	100	PASS	AC=1624;AF=0.324281;AN=5008;NS=2504;DP=16268;EAS_AF=0.3671;AMR_AF=0.2781;AFR_AF=0.1846;EUR_AF=0.4414;SAS_AF=0.3814;AA=G|||;VT=SNP
4	102482104	rs11936790	T	A	100	PASS	AC=1165;AF=0.232628;AN=5008;NS=2504;DP=17358;EAS_AF=0.2847;AMR_AF=0.1744;AFR_AF=0.3094;EUR_AF=0.1243;SAS_AF=0.228;AA=T|||;VT=SNP
4	102482390	rs13119481	C	T	100	PASS	AC=1623;AF=0.324081;AN=5008;NS=2504;DP=20728;EAS_AF=0.3671;AMR_AF=0.2781;AFR_AF=0.1838;EUR_AF=0.4414;SAS_AF=0.3814;AA=C|||;VT=SNP
4	102482799	rs13120525	C	A	100	PASS	AC=633;AF=0.126398;AN=5008;NS=2504;DP=21256;EAS_AF=0.1845;AMR_AF=0.1571;AFR_AF=0.0091;EUR_AF=0.2455;SAS_AF=0.0808;AA=C|||;VT=SNP
4	102483783	rs6532945	T	C	100	PASS	AC=3376;AF=0.674121;AN=5008;NS=2504;DP=18579;EAS_AF=0.6806;AMR_AF=0.4841;AFR_AF=0.8729;EUR_AF=0.5815;SAS_AF=0.6288;AA=T|||;VT=SNP
4	102484276	rs1365386	T	C	100	PASS	AC=3376;AF=0.674121;AN=5008;NS=2504;DP=15802;EAS_AF=0.6806;AMR_AF=0.4841;AFR_AF=0.8729;EUR_AF=0.5815;SAS_AF=0.6288;AA=t|||;VT=SNP
4	102484542	rs77810408	G	A	100	PASS	AC=484;AF=0.0966454;AN=5008;NS=2504;DP=15585;EAS_AF=0.1994;AMR_AF=0.0461;AFR_AF=0.1339;EUR_AF=0.0219;SAS_AF=0.0532;AA=G|||;VT=SNP
4	102484590	rs4698964	T	A	100	PASS	AC=1655;AF=0.330471;AN=5008;NS=2504;DP=17199;EAS_AF=0.3681;AMR_AF=0.2795;AFR_AF=0.2065;EUR_AF=0.4414;SAS_AF=0.3814;AA=T|||;VT=SNP
4	102484787	rs17249006	C	T	100	PASS	AC=434;AF=0.0866613;AN=5008;NS=2504;DP=17696;EAS_AF=0.0823;AMR_AF=0.0836;AFR_AF=0.062;EUR_AF=0.0964;SAS_AF=0.1166;AA=C|||;VT=SNP
4	102484821	rs12510778	A	G	100	PASS	AC=1131;AF=0.225839;AN=5008;NS=2504;DP=17439;EAS_AF=0.2847;AMR_AF=0.1729;AFR_AF=0.2844;EUR_AF=0.1243;SAS_AF=0.228;AA=A|||;VT=SNP
4	102484906	rs1946379	T	A	100	PASS	AC=1655;AF=0.330471;AN=5008;NS=2504;DP=16427;EAS_AF=0.3671;AMR_AF=0.2795;AFR_AF=0.2065;EUR_AF=0.4423;SAS_AF=0.3814;AA=T|||;VT=SNP
4	102484972	rs17031441	C	T	100	PASS	AC=1130;AF=0.225639;AN=5008;NS=2504;DP=16699;EAS_AF=0.2847;AMR_AF=0.1729;AFR_AF=0.2844;EUR_AF=0.1233;SAS_AF=0.228;AA=C|||;VT=SNP
4	102486019	rs12506137	A	C	100	PASS	AC=1132;AF=0.226038;AN=5008;NS=2504;DP=16539;EAS_AF=0.2857;AMR_AF=0.1729;AFR_AF=0.2844;EUR_AF=0.1243;SAS_AF=0.228;AA=A|||;VT=SNP
4	102486504	rs4699237	A	G	100	PASS	AC=3396;AF=0.678115;AN=5008;NS=2504;DP=15841;EAS_AF=0.6815;AMR_AF=0.4841;AFR_AF=0.8858;EUR_AF=0.5835;SAS_AF=0.6288;AA=G|||;VT=SNP
4	102487310	rs4256226	G	A	100	PASS	AC=1621;AF=0.323682;AN=5008;NS=2504;DP=13355;EAS_AF=0.3661;AMR_AF=0.2781;AFR_AF=0.1831;EUR_AF=0.4414;SAS_AF=0.3814;AA=A|||;VT=SNP
4	102488297	rs13125011	G	T	100	PASS	AC=1621;AF=0.323682;AN=5008;NS=2504;DP=19128;EAS_AF=0.3661;AMR_AF=0.2781;AFR_AF=0.1831;EUR_AF=0.4414;SAS_AF=0.3814;AA=T|||;VT=SNP
4	102488578	rs2615967	T	A	100	PASS	AC=4441;AF=0.886781;AN=5008;NS=2504;DP=18031;EAS_AF=0.9167;AMR_AF=0.915;AFR_AF=0.8843;EUR_AF=0.8976;SAS_AF=0.8282;AA=A|||;VT=SNP
4	102488667	rs2717834	C	T	100	PASS	AC=1634;AF=0.326278;AN=5008;NS=2504;DP=17621;EAS_AF=0.3194;AMR_AF=0.5159;AFR_AF=0.1278;EUR_AF=0.4195;SAS_AF=0.3712;AA=C|||;VT=SNP
4	102488816	rs4699238	G	A	100	PASS	AC=1619;AF=0.323283;AN=5008;NS=2504;DP=17853;EAS_AF=0.3661;AMR_AF=0.2781;AFR_AF=0.1815;EUR_AF=0.4414;SAS_AF=0.3814;AA=G|||;VT=SNP
4	102489377	rs4698965	C	A	100	PASS	AC=1621;AF=0.323682;AN=5008;NS=2504;DP=17338;EAS_AF=0.3661;AMR_AF=0.2781;AFR_AF=0.1831;EUR_AF=0.4414;SAS_AF=0.3814;AA=C|||;VT=SNP
4	102489437	rs10026180	A	G	100	PASS	AC=1652;AF=0.329872;AN=5008;NS=2504;DP=18658;EAS_AF=0.3661;AMR_AF=0.2795;AFR_AF=0.2057;EUR_AF=0.4414;SAS_AF=0.3814;AA=A|||;VT=SNP
4	102489572	rs10004046	G	A	100	PASS	AC=1621;AF=0.323682;AN=5008;NS=2504;DP=19084;EAS_AF=0.3661;AMR_AF=0.2781;AFR_AF=0.1831;EUR_AF=0.4414;SAS_AF=0.3814;AA=A|||;VT=SNP
4	102490937	rs75886752	T	A	100	PASS	AC=339;AF=0.0676917;AN=5008;NS=2504;DP=18385;EAS_AF=0.0774;AMR_AF=0.0461;AFR_AF=0.1195;EUR_AF=0.0219;SAS_AF=0.0501;AA=T|||;VT=SNP
4	102491130	rs10007640	C	T	100	PASS	AC=1686;AF=0.336661;AN=5008;NS=2504;DP=17995;EAS_AF=0.3938;AMR_AF=0.2896;AFR_AF=0.1853;EUR_AF=0.4483;SAS_AF=0.4008;AA=C|||;VT=SNP
4	102491166	rs7441661	T	A	100	PASS	AC=1621;AF=0.323682;AN=5008;NS=2504;DP=17890;EAS_AF=0.3661;AMR_AF=0.2781;AFR_AF=0.1831;EUR_AF=0.4414;SAS_AF=0.3814;AA=T|||;VT=SNP
4	102491286	rs2717842	G	A	100	PASS	AC=1649;AF=0.329273;AN=5008;NS=2504;DP=18113;EAS_AF=0.3194;AMR_AF=0.5245;AFR_AF=0.1354;EUR_AF=0.4185;SAS_AF=0.3712;AA=A|||;VT=SNP
4	102491451	rs2615966	G	A	100	PASS	AC=1633;AF=0.326078;AN=5008;NS=2504;DP=19540;EAS_AF=0.3194;AMR_AF=0.5159;AFR_AF=0.1278;EUR_AF=0.4185;SAS_AF=0.3712;AA=G|||;VT=SNP
4	102491732	rs2866384	G	A	100	PASS	AC=1623;AF=0.324081;AN=5008;NS=2504;DP=17288;EAS_AF=0.3661;AMR_AF=0.2781;AFR_AF=0.1838;EUR_AF=0.4414;SAS_AF=0.3824;AA=A|||;VT=SNP
4	102491934	rs2903270	A	G	100	PASS	AC=1621;AF=0.323682;AN=5008;NS=2504;DP=16403;EAS_AF=0.3661;AMR_AF=0.2781;AFR_AF=0.1831;EUR_AF=0.4414;SAS_AF=0.3814;AA=A|||;VT=SNP
4	102492114	rs28565318	A	G	100	PASS	AC=1666;AF=0.332668;AN=5008;NS=2504;DP=18603;EAS_AF=0.3938;AMR_AF=0.2954;AFR_AF=0.1831;EUR_AF=0.4453;SAS_AF=0.3824;AA=G|||;VT=SNP
4	102492778	rs2723055	T	C	100	PASS	AC=3337;AF=0.666334;AN=5008;NS=2504;DP=21427;EAS_AF=0.7143;AMR_AF=0.8055;AFR_AF=0.3253;EUR_AF=0.8678;SAS_AF=0.772;AA=T|||;VT=SNP
4	102492986	rs2723054	A	G	100	PASS	AC=1633;AF=0.326078;AN=5008;NS=2504;DP=22273;EAS_AF=0.3194;AMR_AF=0.5159;AFR_AF=0.1278;EUR_AF=0.4185;SAS_AF=0.3712;AA=A|||;VT=SNP
4	102493055	rs2717841	A	G	100	PASS	AC=1651;AF=0.329673;AN=5008;NS=2504;DP=21101;EAS_AF=0.3194;AMR_AF=0.5159;AFR_AF=0.1407;EUR_AF=0.4195;SAS_AF=0.3712;AA=A|||;VT=SNP
4	102493690	rs5000385	G	A	100	PASS	AC=1626;AF=0.324681;AN=5008;NS=2504;DP=17702;EAS_AF=0.3661;AMR_AF=0.2781;AFR_AF=0.1868;EUR_AF=0.4414;SAS_AF=0.3814;AA=G|||;VT=SNP
4	102494465	rs35367457	C	G	100	PASS	AC=1509;AF=0.301318;AN=5008;NS=2504;DP=15670;EAS_AF=0.2976;AMR_AF=0.451;AFR_AF=0.1256;EUR_AF=0.3877;SAS_AF=0.3476;AA=c|||;VT=SNP
4	102494654	rs73833815	C	T	100	PASS	AC=336;AF=0.0670927;AN=5008;NS=2504;DP=16393;EAS_AF=0.0754;AMR_AF=0.0461;AFR_AF=0.1195;EUR_AF=0.0219;SAS_AF=0.0491;AA=C|||;VT=SNP
4	102494758	rs4699239	T	C	100	PASS	AC=1618;AF=0.323083;AN=5008;NS=2504;DP=15791;EAS_AF=0.3661;AMR_AF=0.2781;AFR_AF=0.1815;EUR_AF=0.4414;SAS_AF=0.3804;AA=T|||;VT=SNP
4	102495077	rs4698966	G	A	100	PASS	AC=1624;AF=0.324281;AN=5008;NS=2504;DP=14916;EAS_AF=0.3661;AMR_AF=0.2781;AFR_AF=0.1868;EUR_AF=0.4404;SAS_AF=0.3804;AA=G|||;VT=SNP
4	102495222	rs4699240	C	A	100	PASS	AC=1624;AF=0.324281;AN=5008;NS=2504;DP=17769;EAS_AF=0.3661;AMR_AF=0.2781;AFR_AF=0.1868;EUR_AF=0.4404;SAS_AF=0.3804;AA=c|||;VT=SNP
4	102495598	rs10028479	A	T	100	PASS	AC=1624;AF=0.324281;AN=5008;NS=2504;DP=21025;EAS_AF=0.3661;AMR_AF=0.2781;AFR_AF=0.1868;EUR_AF=0.4404;SAS_AF=0.3804;AA=T|||;VT=SNP
4	102496192	rs10006739	C	A	100	PASS	AC=1624;AF=0.324281;AN=5008;NS=2504;DP=18294;EAS_AF=0.3661;AMR_AF=0.2781;AFR_AF=0.1868;EUR_AF=0.4404;SAS_AF=0.3804;AA=A|||;VT=SNP
4	102496302	rs2615965	C	G	100	PASS	AC=4442;AF=0.886981;AN=5008;NS=2504;DP=17826;EAS_AF=0.7927;AMR_AF=0.9164;AFR_AF=0.9365;EUR_AF=0.9036;SAS_AF=0.8793;AA=G|||;VT=SNP
4	102496734	rs79093923	C	T	100	PASS	AC=421;AF=0.0840655;AN=5008;NS=2504;DP=18388;EAS_AF=0.0754;AMR_AF=0.0548;AFR_AF=0.1793;EUR_AF=0.0219;SAS_AF=0.0491;AA=C|||;VT=SNP
4	102496944	rs13145270	A	T	100	PASS	AC=1625;AF=0.324481;AN=5008;NS=2504;DP=15589;EAS_AF=0.3671;AMR_AF=0.2781;AFR_AF=0.1868;EUR_AF=0.4404;SAS_AF=0.3804;AA=T|||;VT=SNP
4	102497486	rs28828168	C	T	100	PASS	AC=639;AF=0.127596;AN=5008;NS=2504;DP=21995;EAS_AF=0.1845;AMR_AF=0.1585;AFR_AF=0.0144;EUR_AF=0.2445;SAS_AF=0.0798;AA=T|||;VT=SNP
4	102497552	rs6837742	C	G	100	PASS	AC=1617;AF=0.322883;AN=5008;NS=2504;DP=22463;EAS_AF=0.3661;AMR_AF=0.2781;AFR_AF=0.1815;EUR_AF=0.4404;SAS_AF=0.3804;AA=C|||;VT=SNP
4	102497581	rs6815071	T	C	100	PASS	AC=1624;AF=0.324281;AN=5008;NS=2504;DP=22339;EAS_AF=0.3661;AMR_AF=0.2781;AFR_AF=0.1868;EUR_AF=0.4404;SAS_AF=0.3804;AA=C|||;VT=SNP
4	102497728	rs2717845	C	T	100	PASS	AC=1717;AF=0.342851;AN=5008;NS=2504;DP=20230;EAS_AF=0.3482;AMR_AF=0.5274;AFR_AF=0.1422;EUR_AF=0.4274;SAS_AF=0.3906;AA=C|||;VT=SNP
4	102497755	rs2615964	A	G	100	PASS	AC=1635;AF=0.326478;AN=5008;NS=2504;DP=21329;EAS_AF=0.3204;AMR_AF=0.5159;AFR_AF=0.1278;EUR_AF=0.4195;SAS_AF=0.3712;AA=A|||;VT=SNP
4	102498066	rs13101389	C	T	100	PASS	AC=1624;AF=0.324281;AN=5008;NS=2504;DP=20014;EAS_AF=0.3661;AMR_AF=0.2781;AFR_AF=0.1868;EUR_AF=0.4404;SAS_AF=0.3804;AA=C|||;VT=SNP
4	102498400	rs2615963	C	T	100	PASS	AC=1635;AF=0.326478;AN=5008;NS=2504;DP=10893;EAS_AF=0.3204;AMR_AF=0.5159;AFR_AF=0.1278;EUR_AF=0.4195;SAS_AF=0.3712;AA=C|||;VT=SNP
4	102498415	rs10015619	C	T	100	PASS	AC=1624;AF=0.324281;AN=5008;NS=2504;DP=10983;EAS_AF=0.3661;AMR_AF=0.2781;AFR_AF=0.1868;EUR_AF=0.4404;SAS_AF=0.3804;AA=T|||;VT=SNP
4	102498578	rs13107786	C	T	100	PASS	AC=1617;AF=0.322883;AN=5008;NS=2504;DP=10735;EAS_AF=0.3661;AMR_AF=0.2781;AFR_AF=0.1815;EUR_AF=0.4404;SAS_AF=0.3804;AA=C|||;VT=SNP
4	102498953	rs10016250	G	A	100	PASS	AC=1624;AF=0.324281;AN=5008;NS=2504;DP=17949;EAS_AF=0.3661;AMR_AF=0.2781;AFR_AF=0.1868;EUR_AF=0.4404;SAS_AF=0.3804;AA=A|||;VT=SNP
4	102499015	rs143353824	A	G	100	PASS	AC=3841;AF=0.766973;AN=5008;NS=2504;DP=21157;EAS_AF=0.7143;AMR_AF=0.8256;AFR_AF=0.6906;EUR_AF=0.8757;SAS_AF=0.771;AA=G|||;VT=SNP
4	102499192	rs149087450	C	A	100	PASS	AC=1634;AF=0.326278;AN=5008;NS=2504;DP=21606;EAS_AF=0.3194;AMR_AF=0.5159;AFR_AF=0.1278;EUR_AF=0.4195;SAS_AF=0.3712;AA=C|||;VT=SNP
4	102499285	rs74862869	A	G	100	PASS	AC=1624;AF=0.324281;AN=5008;NS=2504;DP=23059;EAS_AF=0.3661;AMR_AF=0.2781;AFR_AF=0.1868;EUR_AF=0.4404;SAS_AF=0.3804;AA=A|||;VT=SNP
4	102499415	rs111775585	G	C	100	PASS	AC=1624;AF=0.324281;AN=5008;NS=2504;DP=23832;EAS_AF=0.3661;AMR_AF=0.2781;AFR_AF=0.1868;EUR_AF=0.4404;SAS_AF=0.3804;AA=g|||;VT=SNP
4	102499762	rs13142783	T	C	100	PASS	AC=1635;AF=0.326478;AN=5008;NS=2504;DP=18325;EAS_AF=0.3204;AMR_AF=0.5159;AFR_AF=0.1278;EUR_AF=0.4195;SAS_AF=0.3712;AA=T|||;VT=SNP
4	102499935	rs10019394	G	C	100	PASS	AC=1624;AF=0.324281;AN=5008;NS=2504;DP=17814;EAS_AF=0.3661;AMR_AF=0.2781;AFR_AF=0.1868;EUR_AF=0.4404;SAS_AF=0.3804;AA=C|||;VT=SNP
4	102500175	rs9996896	A	G	100	PASS	AC=1624;AF=0.324281;AN=5008;NS=2504;DP=19460;EAS_AF=0.3661;AMR_AF=0.2781;AFR_AF=0.1868;EUR_AF=0.4404;SAS_AF=0.3804;AA=G|||;VT=SNP
4	102500252	rs10019711	G	A	100	PASS	AC=631;AF=0.125998;AN=5008;NS=2504;DP=18968;EAS_AF=0.1845;AMR_AF=0.1571;AFR_AF=0.0091;EUR_AF=0.2445;SAS_AF=0.0798;AA=G|||;VT=SNP
4	102500416	rs9999428	A	G	100	PASS	AC=1624;AF=0.324281;AN=5008;NS=2504;DP=17462;EAS_AF=0.3661;AMR_AF=0.2781;AFR_AF=0.1868;EUR_AF=0.4404;SAS_AF=0.3804;AA=G|||;VT=SNP
4	102500526	rs10033644	T	C	100	PASS	AC=1624;AF=0.324281;AN=5008;NS=2504;DP=15757;EAS_AF=0.3661;AMR_AF=0.2781;AFR_AF=0.1868;EUR_AF=0.4404;SAS_AF=0.3804;AA=C|||;VT=SNP
4	102500588	rs10022033	C	T	100	PASS	AC=1624;AF=0.324281;AN=5008;NS=2504;DP=15779;EAS_AF=0.3661;AMR_AF=0.2781;AFR_AF=0.1868;EUR_AF=0.4404;SAS_AF=0.3804;AA=T|||;VT=SNP
4	102500659	rs10022293	G	A	100	PASS	AC=1628;AF=0.32508;AN=5008;NS=2504;DP=14824;EAS_AF=0.3661;AMR_AF=0.2795;AFR_AF=0.1884;EUR_AF=0.4414;SAS_AF=0.3804;AA=G|||;VT=SNP
4	102500788	rs13123252	G	T	100	PASS	AC=1624;AF=0.324281;AN=5008;NS=2504;DP=13540;EAS_AF=0.3661;AMR_AF=0.2781;AFR_AF=0.1868;EUR_AF=0.4404;SAS_AF=0.3804;AA=T|||;VT=SNP
4	102501876	rs2615961	A	T	100	PASS	AC=3282;AF=0.655351;AN=5008;NS=2504;DP=18267;EAS_AF=0.6865;AMR_AF=0.7939;AFR_AF=0.3313;EUR_AF=0.8608;SAS_AF=0.7515;AA=T|||;VT=SNP
4	102502562	rs76694695	T	A	100	PASS	AC=598;AF=0.119409;AN=5008;NS=2504;DP=18874;EAS_AF=0.2024;AMR_AF=0.0893;AFR_AF=0.1929;EUR_AF=0.0219;SAS_AF=0.0562;AA=T|||;VT=SNP
4	102502643	rs2615960	A	G	100	PASS	AC=3414;AF=0.681709;AN=5008;NS=2504;DP=18293;EAS_AF=0.7143;AMR_AF=0.8069;AFR_AF=0.3828;EUR_AF=0.8688;SAS_AF=0.771;AA=G|||;VT=SNP
4	102503001	rs11723338	T	C	100	PASS	AC=3276;AF=0.654153;AN=5008;NS=2504;DP=15419;EAS_AF=0.6865;AMR_AF=0.7939;AFR_AF=0.3268;EUR_AF=0.8608;SAS_AF=0.7515;AA=T|||;VT=SNP
4	102503137	rs13114007	T	G	100	PASS	AC=4572;AF=0.912939;AN=5008;NS=2504;DP=13526;EAS_AF=0.9167;AMR_AF=0.9164;AFR_AF=0.938;EUR_AF=0.9036;SAS_AF=0.8824;AA=G|||;VT=SNP
4	102503199	rs2723056	G	T	100	PASS	AC=1636;AF=0.326677;AN=5008;NS=2504;DP=11890;EAS_AF=0.3204;AMR_AF=0.5159;AFR_AF=0.1286;EUR_AF=0.4195;SAS_AF=0.3712;AA=G|||;VT=SNP
4	102504356	rs2723048	A	C	100	PASS	AC=4438;AF=0.886182;AN=5008;NS=2504;DP=18121;EAS_AF=0.9167;AMR_AF=0.9135;AFR_AF=0.8828;EUR_AF=0.8976;SAS_AF=0.8282;AA=C|||;VT=SNP
4	102504843	rs16996744	C	T	100	PASS	AC=468;AF=0.0934505;AN=5008;NS=2504;DP=15711;EAS_AF=0.0784;AMR_AF=0.0893;AFR_AF=0.1921;EUR_AF=0.0219;SAS_AF=0.0521;AA=C|||;VT=SNP
4	102504927	rs11097752	A	G	100	PASS	AC=1626;AF=0.324681;AN=5008;NS=2504;DP=16948;EAS_AF=0.3661;AMR_AF=0.2824;AFR_AF=0.1815;EUR_AF=0.4414;SAS_AF=0.3855;AA=A|||;VT=SNP
4	102505179	rs2615959	C	T	100	PASS	AC=1626;AF=0.324681;AN=5008;NS=2504;DP=13959;EAS_AF=0.3204;AMR_AF=0.5115;AFR_AF=0.1286;EUR_AF=0.4185;SAS_AF=0.365;AA=C|||;VT=SNP
4	102505609	rs2723049	T	C	100	PASS	AC=3841;AF=0.766973;AN=5008;NS=2504;DP=14274;EAS_AF=0.7143;AMR_AF=0.8256;AFR_AF=0.6906;EUR_AF=0.8757;SAS_AF=0.771;AA=T|||;VT=SNP
4	102505847	rs2717835	C	A	100	PASS	AC=1627;AF=0.32488;AN=5008;NS=2504;DP=13868;EAS_AF=0.3204;AMR_AF=0.5115;AFR_AF=0.1286;EUR_AF=0.4185;SAS_AF=0.3661;AA=C|||;VT=SNP
4	102507944	rs2717838	G	A	100	PASS	AC=3336;AF=0.666134;AN=5008;NS=2504;DP=14521;EAS_AF=0.6865;AMR_AF=0.7939;AFR_AF=0.3722;EUR_AF=0.8608;SAS_AF=0.7515;AA=g|||;VT=SNP
4	102508124	rs12331201	T	A	100	PASS	AC=1626;AF=0.324681;AN=5008;NS=2504;DP=12544;EAS_AF=0.3661;AMR_AF=0.2824;AFR_AF=0.1815;EUR_AF=0.4414;SAS_AF=0.3855;AA=T|||;VT=SNP
4	102508557	rs2723057	T	C	100	PASS	AC=3338;AF=0.666534;AN=5008;NS=2504;DP=13185;EAS_AF=0.6865;AMR_AF=0.7939;AFR_AF=0.3737;EUR_AF=0.8608;SAS_AF=0.7515;AA=C|||;VT=SNP
4	102508948	rs2723058	C	T	100	PASS	AC=3270;AF=0.652955;AN=5008;NS=2504;DP=15253;EAS_AF=0.6865;AMR_AF=0.7939;AFR_AF=0.3222;EUR_AF=0.8608;SAS_AF=0.7515;AA=C|||;VT=SNP
4	102509022	rs2615958	A	G	100	PASS	AC=1628;AF=0.32508;AN=5008;NS=2504;DP=15955;EAS_AF=0.3214;AMR_AF=0.5115;AFR_AF=0.1286;EUR_AF=0.4185;SAS_AF=0.3661;AA=A|||;VT=SNP
4	102509402	rs2723059	C	G	100	PASS	AC=3282;AF=0.655351;AN=5008;NS=2504;DP=15456;EAS_AF=0.6865;AMR_AF=0.7939;AFR_AF=0.3313;EUR_AF=0.8608;SAS_AF=0.7515;AA=C|||;VT=SNP
4	102509619	rs2717839	T	C	100	PASS	AC=3842;AF=0.767173;AN=5008;NS=2504;DP=14912;EAS_AF=0.7143;AMR_AF=0.8256;AFR_AF=0.6914;EUR_AF=0.8757;SAS_AF=0.771;AA=C|||;VT=SNP
4	102509640	rs2866629	C	T	100	PASS	AC=1627;AF=0.32488;AN=5008;NS=2504;DP=14611;EAS_AF=0.3661;AMR_AF=0.2824;AFR_AF=0.1815;EUR_AF=0.4423;SAS_AF=0.3855;AA=C|||;VT=SNP
4	102509862	rs2723060	T	C	100	PASS	AC=3402;AF=0.679313;AN=5008;NS=2504;DP=15016;EAS_AF=0.7143;AMR_AF=0.8055;AFR_AF=0.3752;EUR_AF=0.8678;SAS_AF=0.771;AA=C|||;VT=SNP
4	102511153	rs10010568	T	C	100	PASS	AC=630;AF=0.125799;AN=5008;NS=2504;DP=14282;EAS_AF=0.1845;AMR_AF=0.1571;AFR_AF=0.0091;EUR_AF=0.2435;SAS_AF=0.0798;AA=T|||;VT=SNP
4	102511193	rs12500878	C	T	100	PASS	AC=1635;AF=0.326478;AN=5008;NS=2504;DP=13849;EAS_AF=0.3204;AMR_AF=0.5144;AFR_AF=0.1293;EUR_AF=0.4195;SAS_AF=0.3701;AA=C|||;VT=SNP
4	102511475	rs2717837	G	A	100	PASS	AC=3842;AF=0.767173;AN=5008;NS=2504;DP=17622;EAS_AF=0.7143;AMR_AF=0.8256;AFR_AF=0.6914;EUR_AF=0.8757;SAS_AF=0.771;AA=A|||;VT=SNP
4	102512419	rs2723045	T	A	100	PASS	AC=1646;AF=0.328674;AN=5008;NS=2504;DP=18430;EAS_AF=0.3194;AMR_AF=0.5144;AFR_AF=0.1384;EUR_AF=0.4195;SAS_AF=0.3701;AA=T|||;VT=SNP
4	102512515	rs2717840	A	G	100	PASS	AC=4571;AF=0.91274;AN=5008;NS=2504;DP=17877;EAS_AF=0.9147;AMR_AF=0.915;AFR_AF=0.9387;EUR_AF=0.9046;SAS_AF=0.8824;AA=G|||;VT=SNP
4	102513093	rs2723046	A	T	100	PASS	AC=1647;AF=0.328874;AN=5008;NS=2504;DP=17474;EAS_AF=0.3194;AMR_AF=0.5144;AFR_AF=0.1377;EUR_AF=0.4215;SAS_AF=0.3701;AA=A|||;VT=SNP
4	102513167	rs2615968	A	C	100	PASS	AC=3777;AF=0.754193;AN=5008;NS=2504;DP=17489;EAS_AF=0.7133;AMR_AF=0.8242;AFR_AF=0.6452;EUR_AF=0.8748;SAS_AF=0.7699;AA=A|||;VT=SNP
4	102513186	rs2615969	C	A	100	PASS	AC=1659;AF=0.33127;AN=5008;NS=2504;DP=17406;EAS_AF=0.3194;AMR_AF=0.5159;AFR_AF=0.146;EUR_AF=0.4215;SAS_AF=0.3701;AA=C|||;VT=SNP
4	102513254	rs2615970	C	T	100	PASS	AC=1652;AF=0.329872;AN=5008;NS=2504;DP=15686;EAS_AF=0.3194;AMR_AF=0.5144;AFR_AF=0.1415;EUR_AF=0.4215;SAS_AF=0.3701;AA=T|||;VT=SNP
4	102513322	rs2615971	C	T	100	PASS	AC=1674;AF=0.334265;AN=5008;NS=2504;DP=16542;EAS_AF=0.3194;AMR_AF=0.5144;AFR_AF=0.1573;EUR_AF=0.4225;SAS_AF=0.3701;AA=T|||;VT=SNP
4	102513480	rs2717846	T	A	100	PASS	AC=1654;AF=0.330272;AN=5008;NS=2504;DP=17148;EAS_AF=0.3194;AMR_AF=0.5144;AFR_AF=0.1437;EUR_AF=0.4215;SAS_AF=0.3691;AA=T|||;VT=SNP
4	102513507	rs2615972	T	A	100	PASS	AC=1650;AF=0.329473;AN=5008;NS=2504;DP=16159;EAS_AF=0.3194;AMR_AF=0.5144;AFR_AF=0.1407;EUR_AF=0.4215;SAS_AF=0.3691;AA=A|||;VT=SNP
4	102514020	rs2723047	T	G	100	PASS	AC=1647;AF=0.328874;AN=5008;NS=2504;DP=16938;EAS_AF=0.3194;AMR_AF=0.5144;AFR_AF=0.1377;EUR_AF=0.4215;SAS_AF=0.3701;AA=G|||;VT=SNP
4	102514043	rs2717847	G	T	100	PASS	AC=1646;AF=0.328674;AN=5008;NS=2504;DP=17124;EAS_AF=0.3185;AMR_AF=0.5144;AFR_AF=0.1377;EUR_AF=0.4215;SAS_AF=0.3701;AA=T|||;VT=SNP
4	102515133	rs2615973	G	T	100	PASS	AC=1651;AF=0.329673;AN=5008;NS=2504;DP=15966;EAS_AF=0.3194;AMR_AF=0.5159;AFR_AF=0.1407;EUR_AF=0.4205;SAS_AF=0.3701;AA=T|||;VT=SNP
4	102515788	rs2723051	T	A	100	PASS	AC=3830;AF=0.764776;AN=5008;NS=2504;DP=10334;EAS_AF=0.7133;AMR_AF=0.8256;AFR_AF=0.6831;EUR_AF=0.8757;SAS_AF=0.771;AA=A|||;VT=SNP
4	102518343	rs62321929	A	T	100	PASS	AC=493;AF=0.0984425;AN=5008;NS=2504;DP=20383;EAS_AF=0.0625;AMR_AF=0.1254;AFR_AF=0.0106;EUR_AF=0.1879;SAS_AF=0.1431;AA=A|||;VT=SNP
4	102520275	rs11728661	C	T	100	PASS	AC=1542;AF=0.307907;AN=5008;NS=2504;DP=14278;EAS_AF=0.3145;AMR_AF=0.4827;AFR_AF=0.1241;EUR_AF=0.3757;SAS_AF=0.3558;AA=C|||;VT=SNP
4	102520404	rs2866387	G	T	100	PASS	AC=481;AF=0.0960463;AN=5008;NS=2504;DP=15003;EAS_AF=0.2014;AMR_AF=0.0461;AFR_AF=0.1309;EUR_AF=0.0229;SAS_AF=0.0511;AA=G|||;VT=SNP
4	102520785	rs2723053	C	T	100	PASS	AC=3898;AF=0.778355;AN=5008;NS=2504;DP=18026;EAS_AF=0.7103;AMR_AF=0.8516;AFR_AF=0.6906;EUR_AF=0.8728;SAS_AF=0.818;AA=T|||;VT=SNP
4	102520862	rs2717833	G	T	100	PASS	AC=4348;AF=0.868211;AN=5008;NS=2504;DP=18930;EAS_AF=0.7679;AMR_AF=0.8991;AFR_AF=0.8926;EUR_AF=0.8966;SAS_AF=0.8875;AA=T|||;VT=SNP
4	102521594	rs60066787	A	G	100	PASS	AC=485;AF=0.096845;AN=5008;NS=2504;DP=19439;EAS_AF=0.0139;AMR_AF=0.0735;AFR_AF=0.2549;EUR_AF=0.0408;SAS_AF=0.0429;AA=G|||;VT=SNP
4	102521630	rs72924571	A	G	100	PASS	AC=391;AF=0.0780751;AN=5008;NS=2504;DP=19640;EAS_AF=0.0139;AMR_AF=0.0692;AFR_AF=0.1861;EUR_AF=0.0408;SAS_AF=0.0429;AA=a|||;VT=SNP
4	102522610	rs72682992	G	A	100	PASS	AC=978;AF=0.195288;AN=5008;NS=2504;DP=14277;EAS_AF=0.2252;AMR_AF=0.1715;AFR_AF=0.0363;EUR_AF=0.2823;SAS_AF=0.3067;AA=G|||;VT=SNP
4	102523541	rs6810937	C	A	100	PASS	AC=2898;AF=0.578674;AN=5008;NS=2504;DP=15837;EAS_AF=0.5179;AMR_AF=0.4092;AFR_AF=0.8669;EUR_AF=0.4175;SAS_AF=0.5378;AA=A|||;VT=SNP
4	102524292	rs11943019	G	A	100	PASS	AC=429;AF=0.0856629;AN=5008;NS=2504;DP=16077;EAS_AF=0.0903;AMR_AF=0.0432;AFR_AF=0.1248;EUR_AF=0.0666;SAS_AF=0.0777;AA=G|||;VT=SNP
4	102524423	rs11943946	C	A	100	PASS	AC=719;AF=0.14357;AN=5008;NS=2504;DP=15026;EAS_AF=0.1696;AMR_AF=0.1023;AFR_AF=0.2769;EUR_AF=0.0517;SAS_AF=0.0603;AA=C|||;VT=SNP
4	102524433	rs7661067	G	A	100	PASS	AC=2885;AF=0.576078;AN=5008;NS=2504;DP=15209;EAS_AF=0.5179;AMR_AF=0.4035;AFR_AF=0.8661;EUR_AF=0.4095;SAS_AF=0.5378;AA=A|||;VT=SNP
4	102525045	rs7661775	A	G	100	PASS	AC=600;AF=0.119808;AN=5008;NS=2504;DP=20190;EAS_AF=0.1954;AMR_AF=0.049;AFR_AF=0.1331;EUR_AF=0.0716;SAS_AF=0.1237;AA=A|||;VT=SNP
4	102527007	rs11939963	G	C	100	PASS	AC=493;AF=0.0984425;AN=5008;NS=2504;DP=15368;EAS_AF=0.0367;AMR_AF=0.1124;AFR_AF=0.202;EUR_AF=0.0457;SAS_AF=0.0665;AA=C|||;VT=SNP
4	102527533	rs72926560	T	C	100	PASS	AC=494;AF=0.0986422;AN=5008;NS=2504;DP=13456;EAS_AF=0.0367;AMR_AF=0.1124;AFR_AF=0.2027;EUR_AF=0.0457;SAS_AF=0.0665;AA=C|||;VT=SNP
4	102528133	rs7340954	G	A	100	PASS	AC=2912;AF=0.58147;AN=5008;NS=2504;DP=17817;EAS_AF=0.5179;AMR_AF=0.4121;AFR_AF=0.8654;EUR_AF=0.4254;SAS_AF=0.544;AA=A|||;VT=SNP
4	102528329	rs72926575	T	C	100	PASS	AC=495;AF=0.0988419;AN=5008;NS=2504;DP=19273;EAS_AF=0.0367;AMR_AF=0.1124;AFR_AF=0.2027;EUR_AF=0.0457;SAS_AF=0.0675;AA=T|||;VT=SNP
4	102528865	rs112154722	A	T	100	PASS	AC=999;AF=0.199481;AN=5008;NS=2504;DP=18856;EAS_AF=0.2272;AMR_AF=0.1787;AFR_AF=0.0363;EUR_AF=0.2903;SAS_AF=0.3129;AA=A|||;VT=SNP
4	102529098	rs2903272	G	A	100	PASS	AC=2894;AF=0.577875;AN=5008;NS=2504;DP=18763;EAS_AF=0.5169;AMR_AF=0.4121;AFR_AF=0.8525;EUR_AF=0.4264;SAS_AF=0.5429;AA=A|||;VT=SNP
4	102529973	rs4645217	A	T	100	PASS	AC=2924;AF=0.583866;AN=5008;NS=2504;DP=20731;EAS_AF=0.5198;AMR_AF=0.4236;AFR_AF=0.8533;EUR_AF=0.4414;SAS_AF=0.546;AA=T|||;VT=SNP
4	102530271	rs72926581	T	C	100	PASS	AC=404;AF=0.0806709;AN=5008;NS=2504;DP=20104;EAS_AF=0.0089;AMR_AF=0.0663;AFR_AF=0.2005;EUR_AF=0.0437;SAS_AF=0.0409;AA=C|||;VT=SNP
4	102530355	rs72926583	A	T	100	PASS	AC=404;AF=0.0806709;AN=5008;NS=2504;DP=20074;EAS_AF=0.0089;AMR_AF=0.0663;AFR_AF=0.2005;EUR_AF=0.0437;SAS_AF=0.0409;AA=T|||;VT=SNP
4	102530676	rs73833842	G	A	100	PASS	AC=406;AF=0.0810703;AN=5008;NS=2504;DP=17412;EAS_AF=0.0089;AMR_AF=0.0663;AFR_AF=0.2012;EUR_AF=0.0447;SAS_AF=0.0409;AA=g|||;VT=SNP
4	102530678	rs73833844	A	G	100	PASS	AC=494;AF=0.0986422;AN=5008;NS=2504;DP=17513;EAS_AF=0.0367;AMR_AF=0.1124;AFR_AF=0.2027;EUR_AF=0.0457;SAS_AF=0.0665;AA=G|||;VT=SNP
4	102530715	rs72926585	A	G	100	PASS	AC=405;AF=0.0808706;AN=5008;NS=2504;DP=17743;EAS_AF=0.0089;AMR_AF=0.0663;AFR_AF=0.2012;EUR_AF=0.0437;SAS_AF=0.0409;AA=A|||;VT=SNP
4	102532127	rs56074602	C	T	100	PASS	AC=1065;AF=0.21266;AN=5008;NS=2504;DP=16091;EAS_AF=0.2282;AMR_AF=0.1902;AFR_AF=0.0492;EUR_AF=0.3062;SAS_AF=0.3374;AA=C|||;VT=SNP
4	102532200	rs72926588	T	G	100	PASS	AC=405;AF=0.0808706;AN=5008;NS=2504;DP=16433;EAS_AF=0.0089;AMR_AF=0.0663;AFR_AF=0.2005;EUR_AF=0.0437;SAS_AF=0.0419;AA=G|||;VT=SNP
4	102532303	rs72926589	T	C	100	PASS	AC=405;AF=0.0808706;AN=5008;NS=2504;DP=15685;EAS_AF=0.0089;AMR_AF=0.0663;AFR_AF=0.2005;EUR_AF=0.0437;SAS_AF=0.0419;AA=T|||;VT=SNP
4	102532933	rs57595522	C	A	100	PASS	AC=405;AF=0.0808706;AN=5008;NS=2504;DP=15020;EAS_AF=0.0089;AMR_AF=0.0663;AFR_AF=0.2005;EUR_AF=0.0437;SAS_AF=0.0419;AA=A|||;VT=SNP
4	102533037	rs55746823	T	G	100	PASS	AC=405;AF=0.0808706;AN=5008;NS=2504;DP=16814;EAS_AF=0.0089;AMR_AF=0.0663;AFR_AF=0.2005;EUR_AF=0.0437;SAS_AF=0.0419;AA=T|||;VT=SNP
4	102533312	rs72926592	A	G	100	PASS	AC=405;AF=0.0808706;AN=5008;NS=2504;DP=17084;EAS_AF=0.0089;AMR_AF=0.0663;AFR_AF=0.2005;EUR_AF=0.0437;SAS_AF=0.0419;AA=G|||;VT=SNP
4	102533464	rs72926593	G	C	100	PASS	AC=495;AF=0.0988419;AN=5008;NS=2504;DP=17118;EAS_AF=0.0367;AMR_AF=0.1124;AFR_AF=0.2027;EUR_AF=0.0457;SAS_AF=0.0675;AA=C|||;VT=SNP
4	102533698	rs72926594	G	T	100	PASS	AC=405;AF=0.0808706;AN=5008;NS=2504;DP=19063;EAS_AF=0.0089;AMR_AF=0.0663;AFR_AF=0.2005;EUR_AF=0.0437;SAS_AF=0.0419;AA=G|||;VT=SNP
4	102533931	rs72926597	A	G	100	PASS	AC=405;AF=0.0808706;AN=5008;NS=2504;DP=16729;EAS_AF=0.0089;AMR_AF=0.0663;AFR_AF=0.2005;EUR_AF=0.0437;SAS_AF=0.0419;AA=A|||;VT=SNP
4	102534194	rs57726349	G	T	100	PASS	AC=294;AF=0.0587061;AN=5008;NS=2504;DP=16624;EAS_AF=0.0089;AMR_AF=0.0576;AFR_AF=0.1248;EUR_AF=0.0398;SAS_AF=0.0409;AA=G|||;VT=SNP
4	102534437	rs112689156	A	G	100	PASS	AC=405;AF=0.0808706;AN=5008;NS=2504;DP=14084;EAS_AF=0.0089;AMR_AF=0.0663;AFR_AF=0.2005;EUR_AF=0.0437;SAS_AF=0.0419;AA=G|||;VT=SNP
4	102534541	rs11931796	C	G	100	PASS	AC=742;AF=0.148163;AN=5008;NS=2504;DP=14726;EAS_AF=0.1974;AMR_AF=0.0634;AFR_AF=0.2042;EUR_AF=0.0825;SAS_AF=0.1493;AA=c|||;VT=SNP
4	102535290	rs72926600	G	A	100	PASS	AC=383;AF=0.0764776;AN=5008;NS=2504;DP=19183;EAS_AF=0.0089;AMR_AF=0.062;AFR_AF=0.1861;EUR_AF=0.0437;SAS_AF=0.0419;AA=A|||;VT=SNP
4	102535462	rs113395521	T	C	100	PASS	AC=383;AF=0.0764776;AN=5008;NS=2504;DP=17429;EAS_AF=0.0089;AMR_AF=0.062;AFR_AF=0.1861;EUR_AF=0.0437;SAS_AF=0.0419;AA=C|||;VT=SNP
4	102535484	rs80327365	A	T	100	PASS	AC=383;AF=0.0764776;AN=5008;NS=2504;DP=16621;EAS_AF=0.0089;AMR_AF=0.062;AFR_AF=0.1861;EUR_AF=0.0437;SAS_AF=0.0419;AA=A|||;VT=SNP
4	102535869	rs59979601	T	C	100	PASS	AC=383;AF=0.0764776;AN=5008;NS=2504;DP=15825;EAS_AF=0.0089;AMR_AF=0.062;AFR_AF=0.1861;EUR_AF=0.0437;SAS_AF=0.0419;AA=C|||;VT=SNP
4	102535871	rs58355302	T	C	100	PASS	AC=382;AF=0.076278;AN=5008;NS=2504;DP=15628;EAS_AF=0.0089;AMR_AF=0.062;AFR_AF=0.1861;EUR_AF=0.0427;SAS_AF=0.0419;AA=C|||;VT=SNP
4	102535994	rs55674840	C	T	100	PASS	AC=494;AF=0.0986422;AN=5008;NS=2504;DP=13011;EAS_AF=0.0367;AMR_AF=0.1124;AFR_AF=0.202;EUR_AF=0.0457;SAS_AF=0.0675;AA=T|||;VT=SNP
4	102536011	rs112092510	T	C	100	PASS	AC=383;AF=0.0764776;AN=5008;NS=2504;DP=12514;EAS_AF=0.0089;AMR_AF=0.062;AFR_AF=0.1861;EUR_AF=0.0437;SAS_AF=0.0419;AA=t|||;VT=SNP
4	102536244	rs72928503	T	G	100	PASS	AC=383;AF=0.0764776;AN=5008;NS=2504;DP=15458;EAS_AF=0.0089;AMR_AF=0.062;AFR_AF=0.1861;EUR_AF=0.0437;SAS_AF=0.0419;AA=G|||;VT=SNP
4	102536272	rs56931426	T	G	100	PASS	AC=910;AF=0.181709;AN=5008;NS=2504;DP=13993;EAS_AF=0.2252;AMR_AF=0.1066;AFR_AF=0.2927;EUR_AF=0.0736;SAS_AF=0.1513;AA=G|||;VT=SNP
4	102536591	rs72928510	C	T	100	PASS	AC=416;AF=0.0830671;AN=5008;NS=2504;DP=18678;EAS_AF=0.0089;AMR_AF=0.0648;AFR_AF=0.2095;EUR_AF=0.0437;SAS_AF=0.0419;AA=C|||;VT=SNP
4	102537077	rs4699241	G	A	100	PASS	AC=999;AF=0.199481;AN=5008;NS=2504;DP=20118;EAS_AF=0.2282;AMR_AF=0.1787;AFR_AF=0.0356;EUR_AF=0.2903;SAS_AF=0.3129;AA=G|||;VT=SNP
4	102537139	rs72930429	C	A	100	PASS	AC=416;AF=0.0830671;AN=5008;NS=2504;DP=20646;EAS_AF=0.0089;AMR_AF=0.0648;AFR_AF=0.2095;EUR_AF=0.0437;SAS_AF=0.0419;AA=C|||;VT=SNP
4	102537165	rs72930430	G	A	100	PASS	AC=416;AF=0.0830671;AN=5008;NS=2504;DP=21534;EAS_AF=0.0089;AMR_AF=0.0648;AFR_AF=0.2095;EUR_AF=0.0437;SAS_AF=0.0419;AA=G|||;VT=SNP
4	102537441	rs111718761	T	C	100	PASS	AC=528;AF=0.105431;AN=5008;NS=2504;DP=22693;EAS_AF=0.0367;AMR_AF=0.1167;AFR_AF=0.2254;EUR_AF=0.0457;SAS_AF=0.0675;AA=C|||;VT=SNP
4	102537575	rs79495644	G	A	100	PASS	AC=498;AF=0.0994409;AN=5008;NS=2504;DP=24039;EAS_AF=0.0913;AMR_AF=0.049;AFR_AF=0.1377;EUR_AF=0.0716;SAS_AF=0.1207;AA=G|||;VT=SNP
4	102538137	rs11947457	G	C	100	PASS	AC=389;AF=0.0776757;AN=5008;NS=2504;DP=19723;EAS_AF=0.0089;AMR_AF=0.0648;AFR_AF=0.1891;EUR_AF=0.0437;SAS_AF=0.0419;AA=G|||;VT=SNP
4	102538183	rs55743710	G	A	100	PASS	AC=995;AF=0.198682;AN=5008;NS=2504;DP=19458;EAS_AF=0.2272;AMR_AF=0.1758;AFR_AF=0.0348;EUR_AF=0.2903;SAS_AF=0.3129;AA=G|||;VT=SNP
4	102538248	rs11938257	A	T	100	PASS	AC=416;AF=0.0830671;AN=5008;NS=2504;DP=19144;EAS_AF=0.0089;AMR_AF=0.0648;AFR_AF=0.2095;EUR_AF=0.0437;SAS_AF=0.0419;AA=T|||;VT=SNP
4	102538661	rs188260075	C	T	100	PASS	AC=492;AF=0.0982428;AN=5008;NS=2504;DP=14881;EAS_AF=0.2202;AMR_AF=0.0865;AFR_AF=0.0197;EUR_AF=0.0676;SAS_AF=0.1186;AA=C|||;VT=SNP
4	102538754	rs112039360	C	G	100	PASS	AC=389;AF=0.0776757;AN=5008;NS=2504;DP=19410;EAS_AF=0.0089;AMR_AF=0.0648;AFR_AF=0.1891;EUR_AF=0.0437;SAS_AF=0.0419;AA=C|||;VT=SNP
4	102538770	rs75763510	C	T	100	PASS	AC=648;AF=0.129393;AN=5008;NS=2504;DP=19860;EAS_AF=0.1954;AMR_AF=0.0591;AFR_AF=0.1377;EUR_AF=0.0825;SAS_AF=0.1483;AA=C|||;VT=SNP
4	102539576	rs72930436	A	G	100	PASS	AC=416;AF=0.0830671;AN=5008;NS=2504;DP=19249;EAS_AF=0.0089;AMR_AF=0.0648;AFR_AF=0.2095;EUR_AF=0.0437;SAS_AF=0.0419;AA=A|||;VT=SNP
4	102540099	rs57402852	T	G	100	PASS	AC=527;AF=0.105232;AN=5008;NS=2504;DP=22974;EAS_AF=0.0367;AMR_AF=0.1153;AFR_AF=0.2254;EUR_AF=0.0457;SAS_AF=0.0675;AA=G|||;VT=SNP
4	102540651	rs57297442	A	G	100	PASS	AC=527;AF=0.105232;AN=5008;NS=2504;DP=19351;EAS_AF=0.0367;AMR_AF=0.1153;AFR_AF=0.2254;EUR_AF=0.0457;SAS_AF=0.0675;AA=G|||;VT=SNP
4	102540926	rs62323862	A	T	100	PASS	AC=101;AF=0.0201677;AN=5008;NS=2504;DP=16521;EAS_AF=0.0565;AMR_AF=0.0101;AFR_AF=0.0008;EUR_AF=0.0129;SAS_AF=0.0235;AA=A|||;VT=SNP
4	102541111	rs4699242	C	T	100	PASS	AC=963;AF=0.192292;AN=5008;NS=2504;DP=15577;EAS_AF=0.2272;AMR_AF=0.1729;AFR_AF=0.0121;EUR_AF=0.2903;SAS_AF=0.3129;AA=C|||;VT=SNP
4	102541135	rs11933019	C	T	100	PASS	AC=389;AF=0.0776757;AN=5008;NS=2504;DP=16067;EAS_AF=0.0089;AMR_AF=0.0648;AFR_AF=0.1891;EUR_AF=0.0437;SAS_AF=0.0419;AA=C|||;VT=SNP
4	102541273	rs4699243	G	A	100	PASS	AC=1036;AF=0.206869;AN=5008;NS=2504;DP=17618;EAS_AF=0.2272;AMR_AF=0.1859;AFR_AF=0.0348;EUR_AF=0.3002;SAS_AF=0.3374;AA=G|||;VT=SNP
4	102541331	rs4699244	A	G	100	PASS	AC=1041;AF=0.207867;AN=5008;NS=2504;DP=17914;EAS_AF=0.2282;AMR_AF=0.1888;AFR_AF=0.0356;EUR_AF=0.3012;SAS_AF=0.3374;AA=A|||;VT=SNP
4	102541941	rs11725488	G	T	100	PASS	AC=639;AF=0.127596;AN=5008;NS=2504;DP=15325;EAS_AF=0.1448;AMR_AF=0.1614;AFR_AF=0.0189;EUR_AF=0.2664;SAS_AF=0.09;AA=G|||;VT=SNP
4	102542705	rs73833854	G	A	100	PASS	AC=389;AF=0.0776757;AN=5008;NS=2504;DP=17796;EAS_AF=0.0089;AMR_AF=0.0648;AFR_AF=0.1891;EUR_AF=0.0437;SAS_AF=0.0419;AA=G|||;VT=SNP
4	102543189	rs56392027	G	A	100	PASS	AC=415;AF=0.0828674;AN=5008;NS=2504;DP=16956;EAS_AF=0.0089;AMR_AF=0.0648;AFR_AF=0.2095;EUR_AF=0.0437;SAS_AF=0.0409;AA=G|||;VT=SNP
4	102543892	rs56875319	G	A	100	PASS	AC=909;AF=0.18151;AN=5008;NS=2504;DP=14461;EAS_AF=0.2093;AMR_AF=0.1585;AFR_AF=0.0106;EUR_AF=0.2594;SAS_AF=0.32;AA=g|||;VT=SNP
4	102544660	rs11947063	A	C	100	PASS	AC=733;AF=0.146366;AN=5008;NS=2504;DP=13738;EAS_AF=0.2579;AMR_AF=0.0447;AFR_AF=0.1649;EUR_AF=0.0586;SAS_AF=0.1687;AA=A|||;VT=SNP
4	102544950	rs7677529	G	A	100	PASS	AC=1010;AF=0.201677;AN=5008;NS=2504;DP=16062;EAS_AF=0.1042;AMR_AF=0.2133;AFR_AF=0.0756;EUR_AF=0.3588;SAS_AF=0.3027;AA=G|||;VT=SNP
4	102545015	rs10022996	T	C	100	PASS	AC=509;AF=0.101637;AN=5008;NS=2504;DP=15602;EAS_AF=0.0079;AMR_AF=0.1167;AFR_AF=0.1755;EUR_AF=0.1292;SAS_AF=0.0593;AA=T|||;VT=SNP
4	102545130	rs17031472	G	T	100	PASS	AC=709;AF=0.141573;AN=5008;NS=2504;DP=13895;EAS_AF=0.2927;AMR_AF=0.0375;AFR_AF=0.118;EUR_AF=0.0596;SAS_AF=0.1759;AA=G|||;VT=SNP
4	102545235	rs17031475	G	A	100	PASS	AC=739;AF=0.147564;AN=5008;NS=2504;DP=14191;EAS_AF=0.2927;AMR_AF=0.0375;AFR_AF=0.1256;EUR_AF=0.0616;SAS_AF=0.1943;AA=g|||;VT=SNP
4	102545658	rs17031480	T	A	100	PASS	AC=853;AF=0.170327;AN=5008;NS=2504;DP=16313;EAS_AF=0.1855;AMR_AF=0.1412;AFR_AF=0.0121;EUR_AF=0.2495;SAS_AF=0.3078;AA=T|||;VT=SNP
4	102546562	rs7654685	C	T	100	PASS	AC=3216;AF=0.642173;AN=5008;NS=2504;DP=17005;EAS_AF=0.6101;AMR_AF=0.4654;AFR_AF=0.8381;EUR_AF=0.5169;SAS_AF=0.6646;AA=T|||;VT=SNP
4	102547238	rs11729520	T	C	100	PASS	AC=974;AF=0.194489;AN=5008;NS=2504;DP=16699;EAS_AF=0.2183;AMR_AF=0.1542;AFR_AF=0.0439;EUR_AF=0.2614;SAS_AF=0.3333;AA=T|||;VT=SNP
4	102548097	rs28584039	G	A	100	PASS	AC=813;AF=0.16234;AN=5008;NS=2504;DP=17508;EAS_AF=0.1706;AMR_AF=0.1124;AFR_AF=0.326;EUR_AF=0.0666;SAS_AF=0.0665;AA=G|||;VT=SNP
4	102548422	rs12643950	G	A	100	PASS	AC=720;AF=0.14377;AN=5008;NS=2504;DP=18466;EAS_AF=0.2431;AMR_AF=0.0389;AFR_AF=0.1475;EUR_AF=0.0616;SAS_AF=0.1953;AA=G|||;VT=SNP
4	102549706	rs11937607	C	T	100	PASS	AC=889;AF=0.177516;AN=5008;NS=2504;DP=18812;EAS_AF=0.1845;AMR_AF=0.1412;AFR_AF=0.0416;EUR_AF=0.2495;SAS_AF=0.3057;AA=C|||;VT=SNP
4	102550049	rs76233270	T	G	100	PASS	AC=726;AF=0.144968;AN=5008;NS=2504;DP=18294;EAS_AF=0.251;AMR_AF=0.0403;AFR_AF=0.146;EUR_AF=0.0616;SAS_AF=0.1943;AA=T|||;VT=SNP
4	102551104	rs17031500	T	C	100	PASS	AC=612;AF=0.122204;AN=5008;NS=2504;DP=19742;EAS_AF=0.1706;AMR_AF=0.1124;AFR_AF=0.1248;EUR_AF=0.0964;SAS_AF=0.1022;AA=T|||;VT=SNP
4	102551570	rs17249850	C	T	100	PASS	AC=271;AF=0.0541134;AN=5008;NS=2504;DP=20183;EAS_AF=0.0079;AMR_AF=0.0994;AFR_AF=0.0083;EUR_AF=0.1282;SAS_AF=0.0552;AA=C|||;VT=SNP
4	102551731	rs17031503	T	C	100	PASS	AC=932;AF=0.186102;AN=5008;NS=2504;DP=19928;EAS_AF=0.1706;AMR_AF=0.1369;AFR_AF=0.3533;EUR_AF=0.0974;SAS_AF=0.1022;AA=T|||;VT=SNP
4	102552162	rs6532948	G	A	100	PASS	AC=3159;AF=0.630791;AN=5008;NS=2504;DP=20583;EAS_AF=0.6141;AMR_AF=0.4294;AFR_AF=0.8169;EUR_AF=0.5288;SAS_AF=0.6442;AA=g|||;VT=SNP
4	102554338	rs4295268	T	G	100	PASS	AC=3274;AF=0.653754;AN=5008;NS=2504;DP=21281;EAS_AF=0.627;AMR_AF=0.4784;AFR_AF=0.8449;EUR_AF=0.5298;SAS_AF=0.6748;AA=G|||;VT=SNP
4	102554559	rs11944004	G	A	100	PASS	AC=725;AF=0.144768;AN=5008;NS=2504;DP=19070;EAS_AF=0.25;AMR_AF=0.0389;AFR_AF=0.1475;EUR_AF=0.0616;SAS_AF=0.1933;AA=G|||;VT=SNP
4	102555443	rs28838703	A	G	100	PASS	AC=887;AF=0.177117;AN=5008;NS=2504;DP=20538;EAS_AF=0.1706;AMR_AF=0.1282;AFR_AF=0.3404;EUR_AF=0.0885;SAS_AF=0.089;AA=A|||;VT=SNP
4	102556048	rs148136178	G	A	100	PASS	AC=839;AF=0.167532;AN=5008;NS=2504;DP=22576;EAS_AF=0.1706;AMR_AF=0.1153;AFR_AF=0.3359;EUR_AF=0.0775;SAS_AF=0.0665;AA=G|||;VT=SNP
4	102556955	rs11730599	G	A	100	PASS	AC=893;AF=0.178315;AN=5008;NS=2504;DP=19266;EAS_AF=0.1835;AMR_AF=0.1527;AFR_AF=0.0136;EUR_AF=0.2594;SAS_AF=0.3303;AA=G|||;VT=SNP
4	102558256	rs4698967	C	A	100	PASS	AC=1443;AF=0.288139;AN=5008;NS=2504;DP=18743;EAS_AF=0.1915;AMR_AF=0.2695;AFR_AF=0.2262;EUR_AF=0.3857;SAS_AF=0.3845;AA=C|||;VT=SNP
4	102558277	rs4699245	G	A	100	PASS	AC=1444;AF=0.288339;AN=5008;NS=2504;DP=18676;EAS_AF=0.1915;AMR_AF=0.2695;AFR_AF=0.2269;EUR_AF=0.3857;SAS_AF=0.3845;AA=G|||;VT=SNP
4	102558580	rs7698702	C	T	100	PASS	AC=3145;AF=0.627995;AN=5008;NS=2504;DP=19096;EAS_AF=0.6121;AMR_AF=0.4308;AFR_AF=0.8094;EUR_AF=0.5229;SAS_AF=0.6472;AA=c|||;VT=SNP
4	102558839	rs11732890	G	A	100	PASS	AC=935;AF=0.186701;AN=5008;NS=2504;DP=21698;EAS_AF=0.1865;AMR_AF=0.1527;AFR_AF=0.0454;EUR_AF=0.2565;SAS_AF=0.3303;AA=g|||;VT=SNP
4	102559146	rs10033677	T	G	100	PASS	AC=3273;AF=0.653554;AN=5008;NS=2504;DP=21155;EAS_AF=0.619;AMR_AF=0.4769;AFR_AF=0.8457;EUR_AF=0.5368;SAS_AF=0.6748;AA=G|||;VT=SNP
4	102559320	rs72930451	G	A	100	PASS	AC=415;AF=0.0828674;AN=5008;NS=2504;DP=19968;EAS_AF=0.0079;AMR_AF=0.1095;AFR_AF=0.1127;EUR_AF=0.1282;SAS_AF=0.0542;AA=G|||;VT=SNP
4	102560065	rs6532950	T	A	100	PASS	AC=4024;AF=0.803514;AN=5008;NS=2504;DP=18726;EAS_AF=0.752;AMR_AF=0.6326;AFR_AF=0.9818;EUR_AF=0.7803;SAS_AF=0.7607;AA=A|||;VT=SNP
4	102560290	rs17031508	A	C	100	PASS	AC=726;AF=0.144968;AN=5008;NS=2504;DP=18555;EAS_AF=0.249;AMR_AF=0.0389;AFR_AF=0.1483;EUR_AF=0.0616;SAS_AF=0.1943;AA=A|||;VT=SNP
4	102560877	rs7666463	G	A	100	PASS	AC=442;AF=0.0882588;AN=5008;NS=2504;DP=20254;EAS_AF=0.0079;AMR_AF=0.1081;AFR_AF=0.1377;EUR_AF=0.1272;SAS_AF=0.0501;AA=G|||;VT=SNP
4	102561499	rs10008465	A	T	100	PASS	AC=510;AF=0.101837;AN=5008;NS=2504;DP=20430;EAS_AF=0.0079;AMR_AF=0.1095;AFR_AF=0.1914;EUR_AF=0.1272;SAS_AF=0.046;AA=T|||;VT=SNP
4	102561954	rs75855810	T	A	100	PASS	AC=635;AF=0.126797;AN=5008;NS=2504;DP=17657;EAS_AF=0.2073;AMR_AF=0.036;AFR_AF=0.1082;EUR_AF=0.0567;SAS_AF=0.2055;AA=T|||;VT=SNP
4	102562276	rs77837716	C	G	100	PASS	AC=617;AF=0.123203;AN=5008;NS=2504;DP=19775;EAS_AF=0.2063;AMR_AF=0.0346;AFR_AF=0.0832;EUR_AF=0.0567;SAS_AF=0.2229;AA=C|||;VT=SNP
4	102562533	rs75333566	G	T	100	PASS	AC=637;AF=0.127196;AN=5008;NS=2504;DP=20389;EAS_AF=0.2411;AMR_AF=0.0346;AFR_AF=0.0832;EUR_AF=0.0567;SAS_AF=0.2076;AA=G|||;VT=SNP
4	102562849	rs78314478	G	A	100	PASS	AC=552;AF=0.110224;AN=5008;NS=2504;DP=17697;EAS_AF=0.2014;AMR_AF=0.0317;AFR_AF=0.0469;EUR_AF=0.0577;SAS_AF=0.2117;AA=G|||;VT=SNP
4	102563794	rs4699246	G	A	100	PASS	AC=1946;AF=0.388578;AN=5008;NS=2504;DP=19702;EAS_AF=0.4296;AMR_AF=0.2061;AFR_AF=0.3971;EUR_AF=0.3121;SAS_AF=0.5429;AA=A|||;VT=SNP
4	102565016	rs17031515	A	G	100	PASS	AC=627;AF=0.1252;AN=5008;NS=2504;DP=18512;EAS_AF=0.1766;AMR_AF=0.1138;AFR_AF=0.1619;EUR_AF=0.1034;SAS_AF=0.0532;AA=A|||;VT=SNP
4	102565132	rs2866624	G	A	100	PASS	AC=1866;AF=0.372604;AN=5008;NS=2504;DP=16903;EAS_AF=0.3165;AMR_AF=0.1974;AFR_AF=0.4115;EUR_AF=0.3121;SAS_AF=0.5644;AA=A|||;VT=SNP
4	102565442	rs79338780	T	C	100	PASS	AC=239;AF=0.0477236;AN=5008;NS=2504;DP=18002;EAS_AF=0.1111;AMR_AF=0.0418;AFR_AF=0.0484;EUR_AF=0.008;SAS_AF=0.0266;AA=T|||;VT=SNP
4	102565480	rs7663310	C	A	100	PASS	AC=1875;AF=0.374401;AN=5008;NS=2504;DP=17520;EAS_AF=0.3165;AMR_AF=0.1974;AFR_AF=0.4198;EUR_AF=0.3111;SAS_AF=0.5634;AA=A|||;VT=SNP
4	102566388	rs2866625	C	T	100	PASS	AC=548;AF=0.109425;AN=5008;NS=2504;DP=17045;EAS_AF=0.0169;AMR_AF=0.1182;AFR_AF=0.211;EUR_AF=0.1233;SAS_AF=0.047;AA=C|||;VT=SNP
4	102566711	rs7670379	A	T	100	PASS	AC=556;AF=0.111022;AN=5008;NS=2504;DP=15670;EAS_AF=0.0169;AMR_AF=0.1182;AFR_AF=0.2148;EUR_AF=0.1243;SAS_AF=0.0491;AA=A|||;VT=SNP
4	102566810	rs2016504	C	T	100	PASS	AC=526;AF=0.105032;AN=5008;NS=2504;DP=17993;EAS_AF=0.1766;AMR_AF=0.1095;AFR_AF=0.1089;EUR_AF=0.1004;SAS_AF=0.0276;AA=C|||;VT=SNP
4	102567286	rs7696049	T	C	100	PASS	AC=526;AF=0.105032;AN=5008;NS=2504;DP=17330;EAS_AF=0.1766;AMR_AF=0.111;AFR_AF=0.1089;EUR_AF=0.0994;SAS_AF=0.0276;AA=T|||;VT=SNP
4	102567436	rs6532951	A	G	100	PASS	AC=4112;AF=0.821086;AN=5008;NS=2504;DP=13791;EAS_AF=0.7907;AMR_AF=0.621;AFR_AF=0.9841;EUR_AF=0.7962;SAS_AF=0.7996;AA=G|||;VT=SNP
4	102567459	rs7654581	T	C	100	PASS	AC=2791;AF=0.557308;AN=5008;NS=2504;DP=13762;EAS_AF=0.6062;AMR_AF=0.3559;AFR_AF=0.6505;EUR_AF=0.4274;SAS_AF=0.6575;AA=C|||;VT=SNP
4	102567712	rs12512781	G	A	100	PASS	AC=174;AF=0.0347444;AN=5008;NS=2504;DP=17816;EAS_AF=0.1101;AMR_AF=0.0403;AFR_AF=0.0008;EUR_AF=0.008;SAS_AF=0.0266;AA=G|||;VT=SNP
4	102568458	rs4580657	G	A	100	PASS	AC=684;AF=0.136581;AN=5008;NS=2504;DP=15915;EAS_AF=0.246;AMR_AF=0.0346;AFR_AF=0.1059;EUR_AF=0.0557;SAS_AF=0.2209;AA=G|||;VT=SNP
4	102568783	rs79962027	G	A	100	PASS	AC=408;AF=0.0814696;AN=5008;NS=2504;DP=15561;EAS_AF=0.1746;AMR_AF=0.1037;AFR_AF=0.0265;EUR_AF=0.0984;SAS_AF=0.0266;AA=G|||;VT=SNP
4	102569209	rs2866626	G	C	100	PASS	AC=3031;AF=0.605232;AN=5008;NS=2504;DP=16034;EAS_AF=0.7679;AMR_AF=0.464;AFR_AF=0.5371;EUR_AF=0.6014;SAS_AF=0.6339;AA=C|||;VT=SNP
4	102569309	rs72930460	A	C	100	PASS	AC=404;AF=0.0806709;AN=5008;NS=2504;DP=17721;EAS_AF=0.0179;AMR_AF=0.0879;AFR_AF=0.1399;EUR_AF=0.0825;SAS_AF=0.0583;AA=A|||;VT=SNP
4	102569368	rs2866627	C	T	100	PASS	AC=3401;AF=0.679113;AN=5008;NS=2504;DP=17399;EAS_AF=0.7698;AMR_AF=0.5259;AFR_AF=0.7421;EUR_AF=0.6362;SAS_AF=0.6534;AA=C|||;VT=SNP
4	102569411	rs1009257	A	G	100	PASS	AC=2109;AF=0.421126;AN=5008;NS=2504;DP=15087;EAS_AF=0.4901;AMR_AF=0.3285;AFR_AF=0.2398;EUR_AF=0.503;SAS_AF=0.5767;AA=A|||;VT=SNP
4	102569730	rs4362823	A	G	100	PASS	AC=2184;AF=0.436102;AN=5008;NS=2504;DP=16557;EAS_AF=0.3819;AMR_AF=0.3646;AFR_AF=0.4175;EUR_AF=0.4722;SAS_AF=0.5307;AA=A|||;VT=SNP
4	102570449	rs10009721	T	C	100	PASS	AC=3782;AF=0.755192;AN=5008;NS=2504;DP=16783;EAS_AF=0.8343;AMR_AF=0.7478;AFR_AF=0.9334;EUR_AF=0.6918;SAS_AF=0.5031;AA=C|||;VT=SNP
4	102570753	rs17250305	C	A	100	PASS	AC=636;AF=0.126997;AN=5008;NS=2504;DP=15389;EAS_AF=0.0635;AMR_AF=0.1499;AFR_AF=0.0711;EUR_AF=0.1899;SAS_AF=0.1871;AA=C|||;VT=SNP
4	102571890	rs7681723	T	C	100	PASS	AC=3665;AF=0.731829;AN=5008;NS=2504;DP=15343;EAS_AF=0.8115;AMR_AF=0.5836;AFR_AF=0.9342;EUR_AF=0.6948;SAS_AF=0.5194;AA=C|||;VT=SNP
4	102572251	rs7682523	T	C	100	PASS	AC=2758;AF=0.550719;AN=5008;NS=2504;DP=16858;EAS_AF=0.7073;AMR_AF=0.3718;AFR_AF=0.798;EUR_AF=0.4274;SAS_AF=0.3088;AA=T|||;VT=SNP
4	102572708	rs72684808	T	C	100	PASS	AC=688;AF=0.13738;AN=5008;NS=2504;DP=11095;EAS_AF=0.0645;AMR_AF=0.1902;AFR_AF=0.0121;EUR_AF=0.2674;SAS_AF=0.2106;AA=T|||;VT=SNP
4	102572774	rs7663252	A	T	100	PASS	AC=3528;AF=0.704473;AN=5008;NS=2504;DP=15049;EAS_AF=0.7688;AMR_AF=0.5706;AFR_AF=0.8707;EUR_AF=0.6948;SAS_AF=0.5184;AA=A|||;VT=SNP
4	102573077	rs6846631	T	C	100	PASS	AC=3621;AF=0.723043;AN=5008;NS=2504;DP=17400;EAS_AF=0.7708;AMR_AF=0.5807;AFR_AF=0.9334;EUR_AF=0.6948;SAS_AF=0.5194;AA=C|||;VT=SNP
4	102573808	rs35544155	G	A	100	PASS	AC=1321;AF=0.263778;AN=5008;NS=2504;DP=17485;EAS_AF=0.2292;AMR_AF=0.3833;AFR_AF=0.0643;EUR_AF=0.2734;SAS_AF=0.4744;AA=G|||;VT=SNP
4	102573919	rs59375880	C	A	100	PASS	AC=775;AF=0.154752;AN=5008;NS=2504;DP=18374;EAS_AF=0.0645;AMR_AF=0.1988;AFR_AF=0.0734;EUR_AF=0.2674;SAS_AF=0.2106;AA=C|||;VT=SNP
4	102574158	rs7670896	C	T	100	PASS	AC=998;AF=0.199281;AN=5008;NS=2504;DP=18752;EAS_AF=0.1091;AMR_AF=0.1412;AFR_AF=0.2973;EUR_AF=0.2753;SAS_AF=0.1227;AA=C|||;VT=SNP
4	102574172	rs76069535	C	A	100	PASS	AC=776;AF=0.154952;AN=5008;NS=2504;DP=18815;EAS_AF=0.0645;AMR_AF=0.1988;AFR_AF=0.0741;EUR_AF=0.2674;SAS_AF=0.2106;AA=C|||;VT=SNP
4	102574367	rs7676236	G	A	100	PASS	AC=3594;AF=0.717652;AN=5008;NS=2504;DP=17781;EAS_AF=0.7708;AMR_AF=0.5793;AFR_AF=0.9312;EUR_AF=0.6928;SAS_AF=0.498;AA=A|||;VT=SNP
4	102574471	rs7654159	T	C	100	PASS	AC=1132;AF=0.226038;AN=5008;NS=2504;DP=17834;EAS_AF=0.1161;AMR_AF=0.1484;AFR_AF=0.3729;EUR_AF=0.2883;SAS_AF=0.1319;AA=T|||;VT=SNP
4	102574573	rs72684813	T	C	100	PASS	AC=698;AF=0.139377;AN=5008;NS=2504;DP=18454;EAS_AF=0.0645;AMR_AF=0.1902;AFR_AF=0.0121;EUR_AF=0.2674;SAS_AF=0.2209;AA=T|||;VT=SNP
4	102574695	rs72684814	T	G	100	PASS	AC=698;AF=0.139377;AN=5008;NS=2504;DP=18608;EAS_AF=0.0635;AMR_AF=0.1902;AFR_AF=0.0121;EUR_AF=0.2674;SAS_AF=0.2219;AA=T|||;VT=SNP
4	102575253	rs10011245	C	T	100	PASS	AC=2731;AF=0.545327;AN=5008;NS=2504;DP=14482;EAS_AF=0.7044;AMR_AF=0.3689;AFR_AF=0.798;EUR_AF=0.4254;SAS_AF=0.2883;AA=C|||;VT=SNP
4	102575356	rs10019129	A	G	100	PASS	AC=1474;AF=0.294329;AN=5008;NS=2504;DP=11064;EAS_AF=0.5962;AMR_AF=0.2176;AFR_AF=0.326;EUR_AF=0.1372;SAS_AF=0.1564;AA=A|||;VT=SNP
4	102575836	rs6853161	A	G	100	PASS	AC=3517;AF=0.702276;AN=5008;NS=2504;DP=15693;EAS_AF=0.7698;AMR_AF=0.5677;AFR_AF=0.8714;EUR_AF=0.6948;SAS_AF=0.5072;AA=A|||;VT=SNP
4	102576115	rs35527510	T	C	100	PASS	AC=697;AF=0.139177;AN=5008;NS=2504;DP=19168;EAS_AF=0.0635;AMR_AF=0.1902;AFR_AF=0.0121;EUR_AF=0.2674;SAS_AF=0.2209;AA=T|||;VT=SNP
4	102576401	rs72930469	G	A	100	PASS	AC=296;AF=0.0591054;AN=5008;NS=2504;DP=18272;EAS_AF=0.0129;AMR_AF=0.0735;AFR_AF=0.112;EUR_AF=0.0666;SAS_AF=0.0174;AA=G|||;VT=SNP
4	102576679	rs72684815	G	T	100	PASS	AC=551;AF=0.110024;AN=5008;NS=2504;DP=19595;EAS_AF=0.0625;AMR_AF=0.1427;AFR_AF=0.0106;EUR_AF=0.1909;SAS_AF=0.1871;AA=G|||;VT=SNP
4	102576776	rs7679597	T	C	100	PASS	AC=3619;AF=0.722644;AN=5008;NS=2504;DP=18419;EAS_AF=0.7708;AMR_AF=0.5807;AFR_AF=0.9327;EUR_AF=0.6938;SAS_AF=0.5194;AA=C|||;VT=SNP
4	102576912	rs7679949	T	C	100	PASS	AC=3528;AF=0.704473;AN=5008;NS=2504;DP=19804;EAS_AF=0.7688;AMR_AF=0.5706;AFR_AF=0.8707;EUR_AF=0.6938;SAS_AF=0.5194;AA=T|||;VT=SNP
4	102576983	rs13124358	A	C	100	PASS	AC=2856;AF=0.570288;AN=5008;NS=2504;DP=21036;EAS_AF=0.7063;AMR_AF=0.4193;AFR_AF=0.7746;EUR_AF=0.503;SAS_AF=0.3303;AA=A|||;VT=SNP
4	102577737	rs7661765	G	A	100	PASS	AC=3481;AF=0.695088;AN=5008;NS=2504;DP=14606;EAS_AF=0.7688;AMR_AF=0.5677;AFR_AF=0.848;EUR_AF=0.6928;SAS_AF=0.5051;AA=G|||;VT=SNP
4	102577969	rs7686623	T	A	100	PASS	AC=2710;AF=0.541134;AN=5008;NS=2504;DP=15247;EAS_AF=0.7063;AMR_AF=0.3674;AFR_AF=0.7731;EUR_AF=0.4254;SAS_AF=0.2996;AA=T|||;VT=SNP
4	102578101	rs149006708	G	A	100	PASS	AC=251;AF=0.0501198;AN=5008;NS=2504;DP=15739;EAS_AF=0.1657;AMR_AF=0.0504;AFR_AF=0.0008;EUR_AF=0.0209;SAS_AF=0.0276;AA=G|||;VT=SNP
4	102578173	rs9684229	C	T	100	PASS	AC=1124;AF=0.224441;AN=5008;NS=2504;DP=18257;EAS_AF=0.1171;AMR_AF=0.1513;AFR_AF=0.3729;EUR_AF=0.2773;SAS_AF=0.1319;AA=C|||;VT=SNP
4	102578197	rs28595771	C	T	100	PASS	AC=957;AF=0.191094;AN=5008;NS=2504;DP=18420;EAS_AF=0.1171;AMR_AF=0.1412;AFR_AF=0.2602;EUR_AF=0.2753;SAS_AF=0.1227;AA=C|||;VT=SNP
4	102578249	rs111332831	C	T	100	PASS	AC=688;AF=0.13738;AN=5008;NS=2504;DP=16785;EAS_AF=0.0625;AMR_AF=0.1902;AFR_AF=0.0121;EUR_AF=0.2674;SAS_AF=0.2127;AA=C|||;VT=SNP
4	102579438	rs56299640	T	C	100	PASS	AC=823;AF=0.164337;AN=5008;NS=2504;DP=17343;EAS_AF=0.0625;AMR_AF=0.2003;AFR_AF=0.1029;EUR_AF=0.2674;SAS_AF=0.2209;AA=T|||;VT=SNP
4	102579804	rs6532952	A	G	100	PASS	AC=3596;AF=0.718051;AN=5008;NS=2504;DP=18396;EAS_AF=0.7698;AMR_AF=0.5778;AFR_AF=0.9327;EUR_AF=0.6928;SAS_AF=0.5;AA=G|||;VT=SNP
4	102580376	rs75604237	G	A	100	PASS	AC=333;AF=0.0664936;AN=5008;NS=2504;DP=17712;EAS_AF=0.1062;AMR_AF=0.0591;AFR_AF=0.0076;EUR_AF=0.1402;SAS_AF=0.0348;AA=G|||;VT=SNP
4	102580602	rs76935405	A	C	100	PASS	AC=187;AF=0.0373403;AN=5008;NS=2504;DP=16782;EAS_AF=0.1339;AMR_AF=0.0418;AFR_AF=0.0053;EUR_AF=0.004;SAS_AF=0.0123;AA=A|||;VT=SNP
4	102581060	rs6839393	C	T	100	PASS	AC=174;AF=0.0347444;AN=5008;NS=2504;DP=17694;EAS_AF=0.002;AMR_AF=0.0389;AFR_AF=0.003;EUR_AF=0.0865;SAS_AF=0.0552;AA=C|||;VT=SNP
4	102581204	rs6817060	T	C	100	PASS	AC=3460;AF=0.690895;AN=5008;NS=2504;DP=17902;EAS_AF=0.7688;AMR_AF=0.5692;AFR_AF=0.8464;EUR_AF=0.6928;SAS_AF=0.4847;AA=C|||;VT=SNP
4	102581830	rs7688364	G	A	100	PASS	AC=3580;AF=0.714856;AN=5008;NS=2504;DP=20888;EAS_AF=0.7708;AMR_AF=0.5778;AFR_AF=0.9312;EUR_AF=0.6928;SAS_AF=0.4847;AA=G|||;VT=SNP
4	102581878	rs11097753	G	C	100	PASS	AC=1086;AF=0.216853;AN=5008;NS=2504;DP=20546;EAS_AF=0.1091;AMR_AF=0.1484;AFR_AF=0.3472;EUR_AF=0.2843;SAS_AF=0.1309;AA=G|||;VT=SNP
4	102586984	rs74674691	C	A	100	PASS	AC=203;AF=0.0405351;AN=5008;NS=2504;DP=13289;EAS_AF=0.1339;AMR_AF=0.0418;AFR_AF=0.0174;EUR_AF=0.004;SAS_AF=0.0123;AA=C|||;VT=SNP
4	102587222	rs17250606	A	G	100	PASS	AC=568;AF=0.113419;AN=5008;NS=2504;DP=17227;EAS_AF=0.0625;AMR_AF=0.1427;AFR_AF=0.0106;EUR_AF=0.1958;SAS_AF=0.1994;AA=A|||;VT=SNP
4	102587555	rs17250634	G	A	100	PASS	AC=608;AF=0.121406;AN=5008;NS=2504;DP=19003;EAS_AF=0.0635;AMR_AF=0.1455;AFR_AF=0.0492;EUR_AF=0.1839;SAS_AF=0.1973;AA=G|||;VT=SNP
4	102588365	rs6532953	G	C	100	PASS	AC=2653;AF=0.529752;AN=5008;NS=2504;DP=19980;EAS_AF=0.7073;AMR_AF=0.3718;AFR_AF=0.7148;EUR_AF=0.4324;SAS_AF=0.3088;AA=G|||;VT=SNP
4	102588509	rs6532954	T	C	100	PASS	AC=1524;AF=0.304313;AN=5008;NS=2504;DP=22465;EAS_AF=0.5992;AMR_AF=0.2205;AFR_AF=0.3268;EUR_AF=0.161;SAS_AF=0.1769;AA=T|||;VT=SNP
4	102588878	rs2866433	G	C	100	PASS	AC=3592;AF=0.717252;AN=5008;NS=2504;DP=20041;EAS_AF=0.7718;AMR_AF=0.5807;AFR_AF=0.9327;EUR_AF=0.6948;SAS_AF=0.4898;AA=C|||;VT=SNP
4	102590476	rs2903287	C	T	100	PASS	AC=543;AF=0.108427;AN=5008;NS=2504;DP=20441;EAS_AF=0.0615;AMR_AF=0.1427;AFR_AF=0.0098;EUR_AF=0.1849;SAS_AF=0.1871;AA=C|||;VT=SNP
4	102590589	rs2866434	G	A	100	PASS	AC=544;AF=0.108626;AN=5008;NS=2504;DP=18495;EAS_AF=0.0615;AMR_AF=0.1427;AFR_AF=0.0098;EUR_AF=0.1859;SAS_AF=0.1871;AA=G|||;VT=SNP
4	102591039	rs13112336	T	C	100	PASS	AC=182;AF=0.0363419;AN=5008;NS=2504;DP=16391;EAS_AF=0.002;AMR_AF=0.0403;AFR_AF=0.003;EUR_AF=0.0934;SAS_AF=0.0552;AA=T|||;VT=SNP
4	102591242	rs78867752	T	C	100	PASS	AC=190;AF=0.0379393;AN=5008;NS=2504;DP=15060;EAS_AF=0.1389;AMR_AF=0.0432;AFR_AF=0.003;EUR_AF=0.004;SAS_AF=0.0123;AA=T|||;VT=SNP
4	102591641	rs4510470	T	G	100	PASS	AC=3592;AF=0.717252;AN=5008;NS=2504;DP=18925;EAS_AF=0.7679;AMR_AF=0.5793;AFR_AF=0.9327;EUR_AF=0.6918;SAS_AF=0.498;AA=G|||;VT=SNP
4	102592137	rs72684823	C	T	100	PASS	AC=692;AF=0.138179;AN=5008;NS=2504;DP=19709;EAS_AF=0.0615;AMR_AF=0.1513;AFR_AF=0.1165;EUR_AF=0.1849;SAS_AF=0.1892;AA=C|||;VT=SNP
4	102592464	rs28793343	G	A	100	PASS	AC=2763;AF=0.551717;AN=5008;NS=2504;DP=19181;EAS_AF=0.7054;AMR_AF=0.4179;AFR_AF=0.7247;EUR_AF=0.508;SAS_AF=0.2996;AA=G|||;VT=SNP
4	102593169	rs2903288	C	A	100	PASS	AC=832;AF=0.166134;AN=5008;NS=2504;DP=19229;EAS_AF=0.0625;AMR_AF=0.1585;AFR_AF=0.202;EUR_AF=0.1988;SAS_AF=0.1963;AA=C|||;VT=SNP
4	102593941	rs55759820	C	T	100	PASS	AC=567;AF=0.113219;AN=5008;NS=2504;DP=15241;EAS_AF=0.0635;AMR_AF=0.1427;AFR_AF=0.0106;EUR_AF=0.1968;SAS_AF=0.1963;AA=C|||;VT=SNP
4	102593985	rs56342064	A	G	100	PASS	AC=884;AF=0.176518;AN=5008;NS=2504;DP=14032;EAS_AF=0.0665;AMR_AF=0.1628;AFR_AF=0.2368;EUR_AF=0.1978;SAS_AF=0.1963;AA=A|||;VT=SNP
4	102594041	rs145802912	G	A	100	PASS	AC=326;AF=0.0650958;AN=5008;NS=2504;DP=13791;EAS_AF=0.1042;AMR_AF=0.0591;AFR_AF=0.0076;EUR_AF=0.1352;SAS_AF=0.0348;AA=G|||;VT=SNP
4	102594173	rs56102978	A	G	100	PASS	AC=753;AF=0.150359;AN=5008;NS=2504;DP=15597;EAS_AF=0.0635;AMR_AF=0.1527;AFR_AF=0.1452;EUR_AF=0.1978;SAS_AF=0.1963;AA=A|||;VT=SNP
4	102594545	rs6849419	A	G	100	PASS	AC=3602;AF=0.719249;AN=5008;NS=2504;DP=18334;EAS_AF=0.7609;AMR_AF=0.5778;AFR_AF=0.9327;EUR_AF=0.6938;SAS_AF=0.5143;AA=G|||;VT=SNP
4	102595470	rs6820312	G	A	100	PASS	AC=3592;AF=0.717252;AN=5008;NS=2504;DP=17596;EAS_AF=0.7688;AMR_AF=0.5778;AFR_AF=0.9334;EUR_AF=0.6928;SAS_AF=0.4959;AA=A|||;VT=SNP
4	102595706	rs6846296	T	C	100	PASS	AC=2777;AF=0.554513;AN=5008;NS=2504;DP=10852;EAS_AF=0.7063;AMR_AF=0.4193;AFR_AF=0.7428;EUR_AF=0.496;SAS_AF=0.2996;AA=C|||;VT=SNP
4	102595770	rs28803469	A	G	100	PASS	AC=2809;AF=0.560903;AN=5008;NS=2504;DP=11083;EAS_AF=0.7063;AMR_AF=0.4207;AFR_AF=0.7428;EUR_AF=0.508;SAS_AF=0.319;AA=a|||;VT=SNP
4	102596606	rs10029884	C	T	100	PASS	AC=2616;AF=0.522364;AN=5008;NS=2504;DP=17240;EAS_AF=0.7044;AMR_AF=0.3689;AFR_AF=0.7231;EUR_AF=0.4195;SAS_AF=0.2781;AA=C|||;VT=SNP
4	102596697	rs10029986	C	T	100	PASS	AC=2633;AF=0.525759;AN=5008;NS=2504;DP=17329;EAS_AF=0.7044;AMR_AF=0.3732;AFR_AF=0.7239;EUR_AF=0.4324;SAS_AF=0.2781;AA=c|||;VT=SNP
4	102597045	rs28812187	G	A	100	PASS	AC=2615;AF=0.522165;AN=5008;NS=2504;DP=20039;EAS_AF=0.7044;AMR_AF=0.3689;AFR_AF=0.7231;EUR_AF=0.4195;SAS_AF=0.2771;AA=G|||;VT=SNP
4	102597168	rs6828004	A	T	100	PASS	AC=2640;AF=0.527157;AN=5008;NS=2504;DP=19644;EAS_AF=0.7063;AMR_AF=0.3718;AFR_AF=0.7383;EUR_AF=0.4195;SAS_AF=0.2781;AA=T|||;VT=SNP
4	102597215	rs6854197	T	C	100	PASS	AC=2624;AF=0.523962;AN=5008;NS=2504;DP=20840;EAS_AF=0.7044;AMR_AF=0.3689;AFR_AF=0.7209;EUR_AF=0.4205;SAS_AF=0.2883;AA=T|||;VT=SNP
4	102597360	rs6833395	C	T	100	PASS	AC=2615;AF=0.522165;AN=5008;NS=2504;DP=19279;EAS_AF=0.7044;AMR_AF=0.3689;AFR_AF=0.7231;EUR_AF=0.4195;SAS_AF=0.2771;AA=C|||;VT=SNP
4	102597786	rs6834603	G	T	100	PASS	AC=3592;AF=0.717252;AN=5008;NS=2504;DP=16103;EAS_AF=0.7688;AMR_AF=0.5778;AFR_AF=0.9327;EUR_AF=0.6928;SAS_AF=0.4969;AA=T|||;VT=SNP
4	102598109	rs9762775	C	T	100	PASS	AC=1070;AF=0.213658;AN=5008;NS=2504;DP=17182;EAS_AF=0.1101;AMR_AF=0.1484;AFR_AF=0.3411;EUR_AF=0.2724;SAS_AF=0.1339;AA=C|||;VT=SNP
4	102598140	rs9760151	T	C	100	PASS	AC=3593;AF=0.717452;AN=5008;NS=2504;DP=18704;EAS_AF=0.7688;AMR_AF=0.5778;AFR_AF=0.9327;EUR_AF=0.6938;SAS_AF=0.4969;AA=C|||;VT=SNP
4	102598151	rs28852725	A	G	100	PASS	AC=1468;AF=0.293131;AN=5008;NS=2504;DP=19116;EAS_AF=0.5972;AMR_AF=0.2161;AFR_AF=0.3275;EUR_AF=0.1412;SAS_AF=0.1442;AA=A|||;VT=SNP
4	102598358	rs28787980	T	C	100	PASS	AC=745;AF=0.148762;AN=5008;NS=2504;DP=18356;EAS_AF=0.1071;AMR_AF=0.1369;AFR_AF=0.1082;EUR_AF=0.2773;SAS_AF=0.1227;AA=T|||;VT=SNP
4	102598577	rs9991536	G	A	100	PASS	AC=1467;AF=0.292931;AN=5008;NS=2504;DP=18751;EAS_AF=0.5962;AMR_AF=0.2161;AFR_AF=0.3275;EUR_AF=0.1412;SAS_AF=0.1442;AA=G|||;VT=SNP
4	102599503	rs7689967	G	A	100	PASS	AC=1208;AF=0.241214;AN=5008;NS=2504;DP=17985;EAS_AF=0.1062;AMR_AF=0.1974;AFR_AF=0.3434;EUR_AF=0.3569;SAS_AF=0.1544;AA=G|||;VT=SNP
4	102600849	rs78769364	G	A	100	PASS	AC=208;AF=0.0415335;AN=5008;NS=2504;DP=12959;EAS_AF=0.1389;AMR_AF=0.0403;AFR_AF=0.0182;EUR_AF=0.004;SAS_AF=0.0123;AA=G|||;VT=SNP
4	102601991	rs60546701	C	T	100	PASS	AC=771;AF=0.153954;AN=5008;NS=2504;DP=16458;EAS_AF=0.0625;AMR_AF=0.1585;AFR_AF=0.1664;EUR_AF=0.1849;SAS_AF=0.1963;AA=C|||;VT=SNP
4	102602011	rs2866418	A	C	100	PASS	AC=2844;AF=0.567891;AN=5008;NS=2504;DP=16913;EAS_AF=0.7063;AMR_AF=0.4481;AFR_AF=0.7663;EUR_AF=0.5099;SAS_AF=0.3016;AA=C|||;VT=SNP
4	102602415	rs2903286	A	G	100	PASS	AC=3612;AF=0.721246;AN=5008;NS=2504;DP=18248;EAS_AF=0.7688;AMR_AF=0.6052;AFR_AF=0.9327;EUR_AF=0.6938;SAS_AF=0.4969;AA=G|||;VT=SNP
4	102602464	rs28818302	A	G	100	PASS	AC=1242;AF=0.248003;AN=5008;NS=2504;DP=18576;EAS_AF=0.4573;AMR_AF=0.2032;AFR_AF=0.267;EUR_AF=0.1561;SAS_AF=0.1329;AA=A|||;VT=SNP
4	102602528	rs34636899	G	A	100	PASS	AC=937;AF=0.187101;AN=5008;NS=2504;DP=17897;EAS_AF=0.1071;AMR_AF=0.1427;AFR_AF=0.2549;EUR_AF=0.2704;SAS_AF=0.1237;AA=G|||;VT=SNP
4	102602644	rs6820207	G	A	100	PASS	AC=2841;AF=0.567292;AN=5008;NS=2504;DP=20738;EAS_AF=0.7063;AMR_AF=0.4467;AFR_AF=0.7663;EUR_AF=0.5089;SAS_AF=0.3006;AA=A|||;VT=SNP
4	102602651	rs6819693	A	G	100	PASS	AC=2788;AF=0.556709;AN=5008;NS=2504;DP=20655;EAS_AF=0.7063;AMR_AF=0.4438;AFR_AF=0.7269;EUR_AF=0.5089;SAS_AF=0.3016;AA=A|||;VT=SNP
4	102602859	rs6820608	G	A	100	PASS	AC=2784;AF=0.555911;AN=5008;NS=2504;DP=16119;EAS_AF=0.7034;AMR_AF=0.4438;AFR_AF=0.7269;EUR_AF=0.5089;SAS_AF=0.3006;AA=G|||;VT=SNP
4	102603135	rs2866420	G	A	100	PASS	AC=2808;AF=0.560703;AN=5008;NS=2504;DP=17192;EAS_AF=0.7054;AMR_AF=0.4467;AFR_AF=0.7428;EUR_AF=0.5089;SAS_AF=0.2996;AA=A|||;VT=SNP
4	102603229	rs2866421	C	G	100	PASS	AC=2795;AF=0.558107;AN=5008;NS=2504;DP=18393;EAS_AF=0.7034;AMR_AF=0.4438;AFR_AF=0.7277;EUR_AF=0.5089;SAS_AF=0.3108;AA=C|||;VT=SNP
4	102603328	rs2866422	C	A	100	PASS	AC=937;AF=0.187101;AN=5008;NS=2504;DP=17873;EAS_AF=0.1071;AMR_AF=0.1427;AFR_AF=0.2557;EUR_AF=0.2704;SAS_AF=0.1227;AA=C|||;VT=SNP
4	102603700	rs2866423	G	C	100	PASS	AC=3599;AF=0.71865;AN=5008;NS=2504;DP=17163;EAS_AF=0.7688;AMR_AF=0.6037;AFR_AF=0.9327;EUR_AF=0.6938;SAS_AF=0.4847;AA=C|||;VT=SNP
4	102603749	rs2866424	G	C	100	PASS	AC=3600;AF=0.71885;AN=5008;NS=2504;DP=17648;EAS_AF=0.7688;AMR_AF=0.6052;AFR_AF=0.9327;EUR_AF=0.6938;SAS_AF=0.4847;AA=C|||;VT=SNP
4	102603982	rs74882567	C	T	100	PASS	AC=541;AF=0.108027;AN=5008;NS=2504;DP=17762;EAS_AF=0.0635;AMR_AF=0.1383;AFR_AF=0.0098;EUR_AF=0.1849;SAS_AF=0.1861;AA=C|||;VT=SNP
4	102604045	rs75784253	G	A	100	PASS	AC=297;AF=0.0593051;AN=5008;NS=2504;DP=18978;EAS_AF=0.1389;AMR_AF=0.0504;AFR_AF=0.0802;EUR_AF=0.004;SAS_AF=0.0123;AA=G|||;VT=SNP
4	102604239	rs80353841	T	C	100	PASS	AC=477;AF=0.0952476;AN=5008;NS=2504;DP=17990;EAS_AF=0.2827;AMR_AF=0.062;AFR_AF=0.0038;EUR_AF=0.0477;SAS_AF=0.0982;AA=T|||;VT=SNP
4	102605586	rs10026228	G	A	100	PASS	AC=3594;AF=0.717652;AN=5008;NS=2504;DP=16154;EAS_AF=0.7698;AMR_AF=0.6066;AFR_AF=0.9168;EUR_AF=0.6938;SAS_AF=0.498;AA=A|||;VT=SNP
4	102605600	rs76363407	A	G	100	PASS	AC=209;AF=0.0417332;AN=5008;NS=2504;DP=16139;EAS_AF=0.1389;AMR_AF=0.0418;AFR_AF=0.0182;EUR_AF=0.004;SAS_AF=0.0123;AA=A|||;VT=SNP
4	102605800	rs11734573	G	A	100	PASS	AC=873;AF=0.174321;AN=5008;NS=2504;DP=19625;EAS_AF=0.1121;AMR_AF=0.1729;AFR_AF=0.0106;EUR_AF=0.2097;SAS_AF=0.4243;AA=G|||;VT=SNP
4	102606143	rs72684842	T	A	100	PASS	AC=550;AF=0.109824;AN=5008;NS=2504;DP=16306;EAS_AF=0.0625;AMR_AF=0.1398;AFR_AF=0.0098;EUR_AF=0.1879;SAS_AF=0.1922;AA=T|||;VT=SNP
4	102606385	rs67838007	G	T	100	PASS	AC=692;AF=0.138179;AN=5008;NS=2504;DP=19348;EAS_AF=0.0635;AMR_AF=0.1455;AFR_AF=0.1142;EUR_AF=0.1889;SAS_AF=0.1902;AA=G|||;VT=SNP
4	102606786	rs72912919	T	G	100	PASS	AC=524;AF=0.104633;AN=5008;NS=2504;DP=15455;EAS_AF=0.1518;AMR_AF=0.1052;AFR_AF=0.1626;EUR_AF=0.0656;SAS_AF=0.0174;AA=T|||;VT=SNP
4	102606843	rs7669395	G	A	100	PASS	AC=1448;AF=0.289137;AN=5008;NS=2504;DP=12443;EAS_AF=0.4306;AMR_AF=0.2421;AFR_AF=0.2716;EUR_AF=0.2624;SAS_AF=0.228;AA=G|||;VT=SNP
4	102607783	rs17197854	T	C	100	PASS	AC=836;AF=0.166933;AN=5008;NS=2504;DP=19671;EAS_AF=0.1032;AMR_AF=0.2104;AFR_AF=0.0121;EUR_AF=0.2704;SAS_AF=0.3047;AA=T|||;VT=SNP
4	102608138	rs60369168	C	T	100	PASS	AC=1917;AF=0.382788;AN=5008;NS=2504;DP=21064;EAS_AF=0.1885;AMR_AF=0.3718;AFR_AF=0.3805;EUR_AF=0.5676;SAS_AF=0.4039;AA=C|||;VT=SNP
4	102608288	rs17251102	A	G	100	PASS	AC=1803;AF=0.360024;AN=5008;NS=2504;DP=21277;EAS_AF=0.1875;AMR_AF=0.33;AFR_AF=0.3782;EUR_AF=0.495;SAS_AF=0.3957;AA=A|||;VT=SNP
4	102609316	rs17197910	A	G	100	PASS	AC=1874;AF=0.374201;AN=5008;NS=2504;DP=17251;EAS_AF=0.1895;AMR_AF=0.3357;AFR_AF=0.4342;EUR_AF=0.495;SAS_AF=0.3865;AA=A|||;VT=SNP
4	102610122	rs28452790	G	A	100	PASS	AC=1869;AF=0.373203;AN=5008;NS=2504;DP=16353;EAS_AF=0.1885;AMR_AF=0.33;AFR_AF=0.4319;EUR_AF=0.4901;SAS_AF=0.3947;AA=G|||;VT=SNP
4	102610586	rs7694653	C	T	100	PASS	AC=2974;AF=0.59385;AN=5008;NS=2504;DP=19227;EAS_AF=0.5069;AMR_AF=0.4899;AFR_AF=0.8411;EUR_AF=0.5338;SAS_AF=0.4847;AA=T|||;VT=SNP
4	102610833	rs7695222	C	T	100	PASS	AC=1968;AF=0.392971;AN=5008;NS=2504;DP=19896;EAS_AF=0.1885;AMR_AF=0.3357;AFR_AF=0.5045;EUR_AF=0.4891;SAS_AF=0.3947;AA=C|||;VT=SNP
4	102610912	rs7695700	G	A	100	PASS	AC=1960;AF=0.391374;AN=5008;NS=2504;DP=19946;EAS_AF=0.1885;AMR_AF=0.3357;AFR_AF=0.5045;EUR_AF=0.4891;SAS_AF=0.3865;AA=G|||;VT=SNP
4	102611136	rs4487344	G	A	100	PASS	AC=2965;AF=0.592053;AN=5008;NS=2504;DP=20956;EAS_AF=0.5069;AMR_AF=0.4899;AFR_AF=0.8411;EUR_AF=0.5338;SAS_AF=0.4755;AA=A|||;VT=SNP
4	102611334	rs72684844	G	T	100	PASS	AC=805;AF=0.160743;AN=5008;NS=2504;DP=19827;EAS_AF=0.1022;AMR_AF=0.2046;AFR_AF=0.0106;EUR_AF=0.2614;SAS_AF=0.2894;AA=G|||;VT=SNP
4	102611656	rs13124455	G	A	100	PASS	AC=986;AF=0.196885;AN=5008;NS=2504;DP=19315;EAS_AF=0.0863;AMR_AF=0.1196;AFR_AF=0.3759;EUR_AF=0.2256;SAS_AF=0.0941;AA=G|||;VT=SNP
4	102611757	rs12645499	T	A	100	PASS	AC=625;AF=0.1248;AN=5008;NS=2504;DP=17935;EAS_AF=0.3026;AMR_AF=0.1225;AFR_AF=0.0809;EUR_AF=0.0408;SAS_AF=0.089;AA=T|||;VT=SNP
4	102612840	rs59815116	A	T	100	PASS	AC=3437;AF=0.686302;AN=5008;NS=2504;DP=18791;EAS_AF=0.6349;AMR_AF=0.611;AFR_AF=0.8971;EUR_AF=0.6779;SAS_AF=0.5164;AA=T|||;VT=SNP
4	102613074	rs79040780	A	T	100	PASS	AC=123;AF=0.0245607;AN=5008;NS=2504;DP=15123;EAS_AF=0.0774;AMR_AF=0.0086;AFR_AF=0;EUR_AF=0.0278;SAS_AF=0.0112;AA=A|||;VT=SNP
4	102613097	rs17198078	T	C	100	PASS	AC=1996;AF=0.398562;AN=5008;NS=2504;DP=17966;EAS_AF=0.1974;AMR_AF=0.3415;AFR_AF=0.5076;EUR_AF=0.495;SAS_AF=0.3998;AA=C|||;VT=SNP
4	102613192	rs12643270	C	T	100	PASS	AC=632;AF=0.126198;AN=5008;NS=2504;DP=19155;EAS_AF=0.3105;AMR_AF=0.1225;AFR_AF=0.0809;EUR_AF=0.0398;SAS_AF=0.089;AA=C|||;VT=SNP
4	102613252	rs34125470	T	G	100	PASS	AC=1986;AF=0.396565;AN=5008;NS=2504;DP=18766;EAS_AF=0.1974;AMR_AF=0.3415;AFR_AF=0.5076;EUR_AF=0.495;SAS_AF=0.3896;AA=G|||;VT=SNP
4	102613269	rs34076866	A	T	100	PASS	AC=1990;AF=0.397364;AN=5008;NS=2504;DP=18601;EAS_AF=0.1974;AMR_AF=0.3415;AFR_AF=0.5106;EUR_AF=0.495;SAS_AF=0.3896;AA=T|||;VT=SNP
4	102613885	rs12644085	G	A	100	PASS	AC=633;AF=0.126398;AN=5008;NS=2504;DP=16283;EAS_AF=0.3105;AMR_AF=0.1239;AFR_AF=0.0809;EUR_AF=0.0398;SAS_AF=0.089;AA=A|||;VT=SNP
4	102614169	rs7669524	G	A	100	PASS	AC=816;AF=0.162939;AN=5008;NS=2504;DP=17626;EAS_AF=0.0873;AMR_AF=0.1153;AFR_AF=0.2489;EUR_AF=0.2256;SAS_AF=0.0941;AA=G|||;VT=SNP
4	102614310	rs72684846	C	T	100	PASS	AC=811;AF=0.161941;AN=5008;NS=2504;DP=16312;EAS_AF=0.1022;AMR_AF=0.2061;AFR_AF=0.0121;EUR_AF=0.2624;SAS_AF=0.2914;AA=C|||;VT=SNP
4	102615073	rs17251415	G	C	100	PASS	AC=2042;AF=0.407748;AN=5008;NS=2504;DP=16790;EAS_AF=0.1964;AMR_AF=0.3415;AFR_AF=0.5424;EUR_AF=0.496;SAS_AF=0.3998;AA=C|||;VT=SNP
4	102615162	rs35556034	T	G	100	PASS	AC=667;AF=0.133187;AN=5008;NS=2504;DP=18894;EAS_AF=0.0863;AMR_AF=0.1138;AFR_AF=0.1384;EUR_AF=0.2266;SAS_AF=0.092;AA=T|||;VT=SNP
4	102615747	rs80061841	G	T	100	PASS	AC=403;AF=0.0804712;AN=5008;NS=2504;DP=15782;EAS_AF=0.125;AMR_AF=0.1167;AFR_AF=0.0129;EUR_AF=0.1412;SAS_AF=0.0378;AA=G|||;VT=SNP
4	102615995	rs11723617	G	A	100	PASS	AC=1836;AF=0.366613;AN=5008;NS=2504;DP=17447;EAS_AF=0.1905;AMR_AF=0.3271;AFR_AF=0.4138;EUR_AF=0.4901;SAS_AF=0.3855;AA=G|||;VT=SNP
4	102616166	rs11723683	G	A	100	PASS	AC=1977;AF=0.394768;AN=5008;NS=2504;DP=18660;EAS_AF=0.1964;AMR_AF=0.3357;AFR_AF=0.5113;EUR_AF=0.4901;SAS_AF=0.3855;AA=A|||;VT=SNP
4	102617300	rs2866427	A	G	100	PASS	AC=2051;AF=0.409545;AN=5008;NS=2504;DP=18493;EAS_AF=0.1905;AMR_AF=0.3429;AFR_AF=0.556;EUR_AF=0.496;SAS_AF=0.3957;AA=G|||;VT=SNP
4	102618033	rs13105707	T	C	100	PASS	AC=1981;AF=0.395567;AN=5008;NS=2504;DP=20555;EAS_AF=0.1964;AMR_AF=0.3357;AFR_AF=0.5083;EUR_AF=0.4891;SAS_AF=0.3947;AA=C|||;VT=SNP
4	102618048	rs72684848	G	C	100	PASS	AC=1212;AF=0.242013;AN=5008;NS=2504;DP=20614;EAS_AF=0.1042;AMR_AF=0.2161;AFR_AF=0.3003;EUR_AF=0.2624;SAS_AF=0.3027;AA=G|||;VT=SNP
4	102618085	rs13105746	T	A	100	PASS	AC=793;AF=0.158347;AN=5008;NS=2504;DP=19867;EAS_AF=0.0863;AMR_AF=0.1225;AFR_AF=0.2292;EUR_AF=0.2266;SAS_AF=0.092;AA=T|||;VT=SNP
4	102618110	rs17251707	T	A	100	PASS	AC=814;AF=0.16254;AN=5008;NS=2504;DP=18994;EAS_AF=0.1022;AMR_AF=0.2032;AFR_AF=0.0121;EUR_AF=0.2604;SAS_AF=0.2986;AA=T|||;VT=SNP
4	102618249	rs13130979	G	T	100	PASS	AC=793;AF=0.158347;AN=5008;NS=2504;DP=17589;EAS_AF=0.0863;AMR_AF=0.1225;AFR_AF=0.2292;EUR_AF=0.2266;SAS_AF=0.092;AA=G|||;VT=SNP
4	102618718	rs59452065	T	C	100	PASS	AC=653;AF=0.130391;AN=5008;NS=2504;DP=18786;EAS_AF=0.3165;AMR_AF=0.1239;AFR_AF=0.0825;EUR_AF=0.0517;SAS_AF=0.089;AA=T|||;VT=SNP
4	102618746	rs56244079	C	T	100	PASS	AC=1193;AF=0.238219;AN=5008;NS=2504;DP=19227;EAS_AF=0.1042;AMR_AF=0.2176;AFR_AF=0.2806;EUR_AF=0.2674;SAS_AF=0.3037;AA=C|||;VT=SNP
4	102619291	rs11936229	G	A	100	PASS	AC=1985;AF=0.396366;AN=5008;NS=2504;DP=18434;EAS_AF=0.1964;AMR_AF=0.3357;AFR_AF=0.5113;EUR_AF=0.4891;SAS_AF=0.3947;AA=A|||;VT=SNP
4	102619507	rs13143423	C	G	100	PASS	AC=2044;AF=0.408147;AN=5008;NS=2504;DP=16428;EAS_AF=0.1964;AMR_AF=0.3386;AFR_AF=0.5545;EUR_AF=0.4891;SAS_AF=0.3947;AA=G|||;VT=SNP
4	102619828	rs7437792	G	A	100	PASS	AC=1974;AF=0.394169;AN=5008;NS=2504;DP=11226;EAS_AF=0.1964;AMR_AF=0.3357;AFR_AF=0.5098;EUR_AF=0.4891;SAS_AF=0.3855;AA=A|||;VT=SNP
4	102620618	rs10012114	C	G	100	PASS	AC=1993;AF=0.397963;AN=5008;NS=2504;DP=16544;EAS_AF=0.1905;AMR_AF=0.3401;AFR_AF=0.5144;EUR_AF=0.494;SAS_AF=0.3967;AA=G|||;VT=SNP
4	102620737	rs17251894	C	T	100	PASS	AC=1194;AF=0.238419;AN=5008;NS=2504;DP=18263;EAS_AF=0.1042;AMR_AF=0.2176;AFR_AF=0.2814;EUR_AF=0.2674;SAS_AF=0.3037;AA=c|||;VT=SNP
4	102622167	rs13107699	A	G	100	PASS	AC=829;AF=0.165535;AN=5008;NS=2504;DP=21406;EAS_AF=0.0883;AMR_AF=0.1167;AFR_AF=0.2542;EUR_AF=0.2276;SAS_AF=0.0961;AA=A|||;VT=SNP
4	102622486	rs9995701	A	G	100	PASS	AC=1883;AF=0.375998;AN=5008;NS=2504;DP=19423;EAS_AF=0.1905;AMR_AF=0.3343;AFR_AF=0.441;EUR_AF=0.495;SAS_AF=0.3865;AA=A|||;VT=SNP
4	102622562	rs28730977	A	C	100	PASS	AC=2058;AF=0.410942;AN=5008;NS=2504;DP=20935;EAS_AF=0.1964;AMR_AF=0.3429;AFR_AF=0.5567;EUR_AF=0.495;SAS_AF=0.3967;AA=C|||;VT=SNP
4	102622843	rs10030362	T	C	100	PASS	AC=1854;AF=0.370208;AN=5008;NS=2504;DP=18783;EAS_AF=0.1905;AMR_AF=0.3314;AFR_AF=0.4191;EUR_AF=0.496;SAS_AF=0.3875;AA=T|||;VT=SNP
4	102623049	rs13114967	C	T	100	PASS	AC=1853;AF=0.370008;AN=5008;NS=2504;DP=16616;EAS_AF=0.1905;AMR_AF=0.3314;AFR_AF=0.4191;EUR_AF=0.496;SAS_AF=0.3865;AA=C|||;VT=SNP
4	102624280	rs13149930	T	C	100	PASS	AC=3519;AF=0.702676;AN=5008;NS=2504;DP=20296;EAS_AF=0.6409;AMR_AF=0.6095;AFR_AF=0.8994;EUR_AF=0.6889;SAS_AF=0.5808;AA=C|||;VT=SNP
4	102624740	rs28602322	C	G	100	PASS	AC=1882;AF=0.375799;AN=5008;NS=2504;DP=17217;EAS_AF=0.1944;AMR_AF=0.3473;AFR_AF=0.4349;EUR_AF=0.4821;SAS_AF=0.3937;AA=C|||;VT=SNP
4	102624749	rs28474694	A	T	100	PASS	AC=1989;AF=0.397165;AN=5008;NS=2504;DP=17312;EAS_AF=0.2004;AMR_AF=0.353;AFR_AF=0.5083;EUR_AF=0.4821;SAS_AF=0.3937;AA=T|||;VT=SNP
4	102624818	rs28680907	G	A	100	PASS	AC=1991;AF=0.397564;AN=5008;NS=2504;DP=18148;EAS_AF=0.2004;AMR_AF=0.353;AFR_AF=0.5098;EUR_AF=0.4821;SAS_AF=0.3937;AA=A|||;VT=SNP
4	102625100	rs72684854	A	G	100	PASS	AC=406;AF=0.0810703;AN=5008;NS=2504;DP=18534;EAS_AF=0.126;AMR_AF=0.1167;AFR_AF=0.0129;EUR_AF=0.1421;SAS_AF=0.0389;AA=A|||;VT=SNP
4	102625441	rs75824351	C	T	100	PASS	AC=276;AF=0.0551118;AN=5008;NS=2504;DP=13226;EAS_AF=0.0853;AMR_AF=0.0533;AFR_AF=0.0061;EUR_AF=0.1143;SAS_AF=0.0307;AA=C|||;VT=SNP
4	102626001	rs2866428	T	G	100	PASS	AC=1921;AF=0.383586;AN=5008;NS=2504;DP=17873;EAS_AF=0.2014;AMR_AF=0.3573;AFR_AF=0.4433;EUR_AF=0.4861;SAS_AF=0.4039;AA=G|||;VT=SNP
4	102626210	rs13150456	G	A	100	PASS	AC=741;AF=0.147963;AN=5008;NS=2504;DP=17178;EAS_AF=0.0893;AMR_AF=0.1326;AFR_AF=0.1846;EUR_AF=0.2137;SAS_AF=0.1022;AA=g|||;VT=SNP
4	102626546	rs72912956	A	G	100	PASS	AC=780;AF=0.155751;AN=5008;NS=2504;DP=15612;EAS_AF=0.3185;AMR_AF=0.1297;AFR_AF=0.143;EUR_AF=0.0557;SAS_AF=0.1268;AA=A|||;VT=SNP
4	102626578	rs2866429	G	A	100	PASS	AC=3503;AF=0.699481;AN=5008;NS=2504;DP=16249;EAS_AF=0.6429;AMR_AF=0.6268;AFR_AF=0.8994;EUR_AF=0.6779;SAS_AF=0.5613;AA=A|||;VT=SNP
4	102627108	rs13133203	T	C	100	PASS	AC=567;AF=0.113219;AN=5008;NS=2504;DP=16004;EAS_AF=0.0873;AMR_AF=0.111;AFR_AF=0.0643;EUR_AF=0.2157;SAS_AF=0.1022;AA=T|||;VT=SNP
4	102627687	rs76300578	A	G	100	PASS	AC=179;AF=0.0357428;AN=5008;NS=2504;DP=15755;EAS_AF=0.002;AMR_AF=0.0375;AFR_AF=0.0038;EUR_AF=0.0964;SAS_AF=0.0501;AA=A|||;VT=SNP
4	102628410	rs72912958	C	T	100	PASS	AC=758;AF=0.151358;AN=5008;NS=2504;DP=11240;EAS_AF=0.3194;AMR_AF=0.1239;AFR_AF=0.1415;EUR_AF=0.0398;SAS_AF=0.1258;AA=T|||;VT=SNP
4	102628544	rs11732443	G	C	100	PASS	AC=3090;AF=0.617013;AN=5008;NS=2504;DP=12117;EAS_AF=0.5188;AMR_AF=0.5101;AFR_AF=0.8805;EUR_AF=0.5258;SAS_AF=0.5317;AA=C|||;VT=SNP
4	102628719	rs57529521	C	T	100	PASS	AC=1123;AF=0.224241;AN=5008;NS=2504;DP=16539;EAS_AF=0.0942;AMR_AF=0.1513;AFR_AF=0.4576;EUR_AF=0.2147;SAS_AF=0.1043;AA=T|||;VT=SNP
4	102628847	rs11942037	G	T	100	PASS	AC=1118;AF=0.223243;AN=5008;NS=2504;DP=17280;EAS_AF=0.0893;AMR_AF=0.1513;AFR_AF=0.4576;EUR_AF=0.2147;SAS_AF=0.1043;AA=G|||;VT=SNP
4	102628849	rs11942038	G	T	100	PASS	AC=1119;AF=0.223442;AN=5008;NS=2504;DP=17267;EAS_AF=0.0903;AMR_AF=0.1513;AFR_AF=0.4576;EUR_AF=0.2147;SAS_AF=0.1043;AA=G|||;VT=SNP
4	102628941	rs6856330	G	A	100	PASS	AC=3491;AF=0.697085;AN=5008;NS=2504;DP=18305;EAS_AF=0.6429;AMR_AF=0.6268;AFR_AF=0.8986;EUR_AF=0.667;SAS_AF=0.5613;AA=A|||;VT=SNP
4	102629168	rs7697868	A	G	100	PASS	AC=1124;AF=0.224441;AN=5008;NS=2504;DP=18297;EAS_AF=0.0903;AMR_AF=0.1527;AFR_AF=0.4576;EUR_AF=0.2167;SAS_AF=0.1063;AA=G|||;VT=SNP
4	102629517	rs7656803	A	G	100	PASS	AC=1119;AF=0.223442;AN=5008;NS=2504;DP=17574;EAS_AF=0.0903;AMR_AF=0.1513;AFR_AF=0.4576;EUR_AF=0.2147;SAS_AF=0.1043;AA=a|||;VT=SNP
4	102630737	rs7663917	C	T	100	PASS	AC=992;AF=0.198083;AN=5008;NS=2504;DP=16909;EAS_AF=0.0933;AMR_AF=0.1282;AFR_AF=0.3752;EUR_AF=0.2137;SAS_AF=0.1002;AA=T|||;VT=SNP
4	102630920	rs72914724	G	A	100	PASS	AC=766;AF=0.152955;AN=5008;NS=2504;DP=20746;EAS_AF=0.3145;AMR_AF=0.1254;AFR_AF=0.146;EUR_AF=0.0447;SAS_AF=0.1268;AA=G|||;VT=SNP
4	102631303	rs28501591	T	A	100	PASS	AC=637;AF=0.127196;AN=5008;NS=2504;DP=13944;EAS_AF=0.0883;AMR_AF=0.1138;AFR_AF=0.118;EUR_AF=0.2137;SAS_AF=0.1002;AA=T|||;VT=SNP
4	102632795	rs13148354	A	G	100	PASS	AC=834;AF=0.166534;AN=5008;NS=2504;DP=15895;EAS_AF=0.0883;AMR_AF=0.1254;AFR_AF=0.2579;EUR_AF=0.2157;SAS_AF=0.1022;AA=A|||;VT=SNP
4	102633534	rs61244337	C	T	100	PASS	AC=752;AF=0.15016;AN=5008;NS=2504;DP=15610;EAS_AF=0.3145;AMR_AF=0.1225;AFR_AF=0.1415;EUR_AF=0.0398;SAS_AF=0.1258;AA=C|||;VT=SNP
4	102633819	rs12639950	C	T	100	PASS	AC=737;AF=0.147165;AN=5008;NS=2504;DP=16312;EAS_AF=0.3145;AMR_AF=0.121;AFR_AF=0.1309;EUR_AF=0.0398;SAS_AF=0.1258;AA=C|||;VT=SNP
4	102634710	rs17252142	T	C	100	PASS	AC=840;AF=0.167732;AN=5008;NS=2504;DP=18039;EAS_AF=0.1062;AMR_AF=0.2089;AFR_AF=0.0113;EUR_AF=0.2684;SAS_AF=0.3098;AA=T|||;VT=SNP
4	102635111	rs6532956	A	T	100	PASS	AC=967;AF=0.193091;AN=5008;NS=2504;DP=16865;EAS_AF=0.0903;AMR_AF=0.1412;AFR_AF=0.348;EUR_AF=0.2147;SAS_AF=0.1043;AA=T|||;VT=SNP
4	102635952	rs768290	A	G	100	PASS	AC=659;AF=0.131589;AN=5008;NS=2504;DP=19719;EAS_AF=0.0863;AMR_AF=0.1138;AFR_AF=0.1331;EUR_AF=0.2157;SAS_AF=0.1022;AA=A|||;VT=SNP
4	102636327	rs11945384	C	T	100	PASS	AC=660;AF=0.131789;AN=5008;NS=2504;DP=17116;EAS_AF=0.0873;AMR_AF=0.1138;AFR_AF=0.1346;EUR_AF=0.2137;SAS_AF=0.1022;AA=C|||;VT=SNP
4	102637299	rs28832696	C	G	100	PASS	AC=1163;AF=0.232228;AN=5008;NS=2504;DP=18603;EAS_AF=0.1002;AMR_AF=0.1729;AFR_AF=0.4713;EUR_AF=0.2147;SAS_AF=0.1053;AA=G|||;VT=SNP
4	102637640	rs4352479	C	A	100	PASS	AC=3788;AF=0.75639;AN=5008;NS=2504;DP=17173;EAS_AF=0.9028;AMR_AF=0.8141;AFR_AF=0.5083;EUR_AF=0.7684;SAS_AF=0.8875;AA=A|||;VT=SNP
4	102638020	rs12501273	T	C	100	PASS	AC=1339;AF=0.267372;AN=5008;NS=2504;DP=17909;EAS_AF=0.3819;AMR_AF=0.3098;AFR_AF=0.0832;EUR_AF=0.2326;SAS_AF=0.4039;AA=T|||;VT=SNP
4	102638076	rs6832886	A	G	100	PASS	AC=875;AF=0.17472;AN=5008;NS=2504;DP=18500;EAS_AF=0.1052;AMR_AF=0.232;AFR_AF=0.0106;EUR_AF=0.2893;SAS_AF=0.3098;AA=A|||;VT=SNP
4	102638137	rs12512546	C	T	100	PASS	AC=1339;AF=0.267372;AN=5008;NS=2504;DP=16827;EAS_AF=0.3849;AMR_AF=0.3098;AFR_AF=0.0825;EUR_AF=0.2316;SAS_AF=0.4029;AA=C|||;VT=SNP
4	102638201	rs2866430	A	G	100	PASS	AC=1366;AF=0.272764;AN=5008;NS=2504;DP=16112;EAS_AF=0.4008;AMR_AF=0.2089;AFR_AF=0.3374;EUR_AF=0.1938;SAS_AF=0.18;AA=A|||;VT=SNP
4	102638777	rs4699251	G	C	100	PASS	AC=2691;AF=0.53734;AN=5008;NS=2504;DP=14554;EAS_AF=0.5;AMR_AF=0.611;AFR_AF=0.3578;EUR_AF=0.5775;SAS_AF=0.7249;AA=G|||;VT=SNP
4	102639084	rs34985198	C	T	100	PASS	AC=2695;AF=0.538139;AN=5008;NS=2504;DP=17883;EAS_AF=0.498;AMR_AF=0.611;AFR_AF=0.3585;EUR_AF=0.5885;SAS_AF=0.7188;AA=C|||;VT=SNP
4	102639217	rs13130700	T	C	100	PASS	AC=2709;AF=0.540935;AN=5008;NS=2504;DP=18111;EAS_AF=0.501;AMR_AF=0.6124;AFR_AF=0.3593;EUR_AF=0.5895;SAS_AF=0.727;AA=T|||;VT=SNP
4	102639252	rs13130723	T	C	100	PASS	AC=2707;AF=0.540535;AN=5008;NS=2504;DP=17822;EAS_AF=0.5;AMR_AF=0.6124;AFR_AF=0.3585;EUR_AF=0.5895;SAS_AF=0.727;AA=T|||;VT=SNP
4	102639375	rs58924786	T	C	100	PASS	AC=802;AF=0.160144;AN=5008;NS=2504;DP=18242;EAS_AF=0.2817;AMR_AF=0.1225;AFR_AF=0.1346;EUR_AF=0.1024;SAS_AF=0.1554;AA=T|||;VT=SNP
4	102639417	rs7665905	T	A	100	PASS	AC=2701;AF=0.539337;AN=5008;NS=2504;DP=17808;EAS_AF=0.5;AMR_AF=0.6124;AFR_AF=0.3585;EUR_AF=0.5895;SAS_AF=0.7209;AA=T|||;VT=SNP
4	102639502	rs2866431	A	C	100	PASS	AC=4392;AF=0.876997;AN=5008;NS=2504;DP=18004;EAS_AF=0.9097;AMR_AF=0.8487;AFR_AF=0.9259;EUR_AF=0.7684;SAS_AF=0.909;AA=C|||;VT=SNP
4	102640341	rs10433986	C	T	100	PASS	AC=1472;AF=0.29393;AN=5008;NS=2504;DP=20099;EAS_AF=0.374;AMR_AF=0.3746;AFR_AF=0.0983;EUR_AF=0.3131;SAS_AF=0.3988;AA=C|||;VT=SNP
4	102641131	rs9307262	T	C	100	PASS	AC=3044;AF=0.607827;AN=5008;NS=2504;DP=16090;EAS_AF=0.505;AMR_AF=0.6297;AFR_AF=0.5885;EUR_AF=0.5984;SAS_AF=0.7342;AA=t|||;VT=SNP
4	102641136	rs9307263	C	A	100	PASS	AC=3035;AF=0.60603;AN=5008;NS=2504;DP=16138;EAS_AF=0.505;AMR_AF=0.6297;AFR_AF=0.5877;EUR_AF=0.5875;SAS_AF=0.7372;AA=A|||;VT=SNP
4	102641265	rs9307264	A	G	100	PASS	AC=3033;AF=0.605631;AN=5008;NS=2504;DP=15712;EAS_AF=0.504;AMR_AF=0.6297;AFR_AF=0.5877;EUR_AF=0.5875;SAS_AF=0.7362;AA=G|||;VT=SNP
4	102641428	rs10011961	T	C	100	PASS	AC=4397;AF=0.877995;AN=5008;NS=2504;DP=15766;EAS_AF=0.9097;AMR_AF=0.8487;AFR_AF=0.9289;EUR_AF=0.7684;SAS_AF=0.91;AA=C|||;VT=SNP
4	102641727	rs13123939	A	G	100	PASS	AC=1542;AF=0.307907;AN=5008;NS=2504;DP=16324;EAS_AF=0.375;AMR_AF=0.3775;AFR_AF=0.1437;EUR_AF=0.3141;SAS_AF=0.4049;AA=A|||;VT=SNP
4	102642012	rs12501586	C	T	100	PASS	AC=1805;AF=0.360423;AN=5008;NS=2504;DP=18531;EAS_AF=0.374;AMR_AF=0.3934;AFR_AF=0.3359;EUR_AF=0.3131;SAS_AF=0.4049;AA=C|||;VT=SNP
4	102642073	rs12648423	A	G	100	PASS	AC=1111;AF=0.221845;AN=5008;NS=2504;DP=18369;EAS_AF=0.4058;AMR_AF=0.2003;AFR_AF=0.152;EUR_AF=0.1909;SAS_AF=0.1738;AA=A|||;VT=SNP
4	102642299	rs12506451	T	A	100	PASS	AC=1543;AF=0.308107;AN=5008;NS=2504;DP=19622;EAS_AF=0.375;AMR_AF=0.3775;AFR_AF=0.1437;EUR_AF=0.3151;SAS_AF=0.4049;AA=T|||;VT=SNP
4	102642344	rs7660525	A	G	100	PASS	AC=3028;AF=0.604633;AN=5008;NS=2504;DP=20406;EAS_AF=0.504;AMR_AF=0.6297;AFR_AF=0.5877;EUR_AF=0.5825;SAS_AF=0.7362;AA=A|||;VT=SNP
4	102642453	rs10856962	T	C	100	PASS	AC=4410;AF=0.880591;AN=5008;NS=2504;DP=20484;EAS_AF=0.9097;AMR_AF=0.8487;AFR_AF=0.9395;EUR_AF=0.7684;SAS_AF=0.909;AA=C|||;VT=SNP
4	102642526	rs12506517	T	C	100	PASS	AC=2933;AF=0.585663;AN=5008;NS=2504;DP=20323;EAS_AF=0.503;AMR_AF=0.621;AFR_AF=0.525;EUR_AF=0.5815;SAS_AF=0.7321;AA=C|||;VT=SNP
4	102643396	rs12649895	A	T	100	PASS	AC=1081;AF=0.215855;AN=5008;NS=2504;DP=15569;EAS_AF=0.4058;AMR_AF=0.196;AFR_AF=0.1498;EUR_AF=0.169;SAS_AF=0.1718;AA=A|||;VT=SNP
4	102643397	rs12643886	C	T	100	PASS	AC=1081;AF=0.215855;AN=5008;NS=2504;DP=15616;EAS_AF=0.4058;AMR_AF=0.196;AFR_AF=0.1498;EUR_AF=0.169;SAS_AF=0.1718;AA=C|||;VT=SNP
4	102643830	rs11936333	C	A	100	PASS	AC=2944;AF=0.587859;AN=5008;NS=2504;DP=17392;EAS_AF=0.503;AMR_AF=0.6167;AFR_AF=0.531;EUR_AF=0.5905;SAS_AF=0.729;AA=A|||;VT=SNP
4	102644099	rs72684874	A	G	100	PASS	AC=905;AF=0.180711;AN=5008;NS=2504;DP=15786;EAS_AF=0.12;AMR_AF=0.2291;AFR_AF=0.0212;EUR_AF=0.2793;SAS_AF=0.3231;AA=A|||;VT=SNP
4	102644185	rs9790524	G	T	100	PASS	AC=1425;AF=0.284545;AN=5008;NS=2504;DP=15722;EAS_AF=0.4058;AMR_AF=0.2262;AFR_AF=0.3843;EUR_AF=0.175;SAS_AF=0.1789;AA=G|||;VT=SNP
4	102644210	rs28701510	C	T	100	PASS	AC=2850;AF=0.569089;AN=5008;NS=2504;DP=15947;EAS_AF=0.5;AMR_AF=0.6081;AFR_AF=0.4713;EUR_AF=0.5895;SAS_AF=0.7239;AA=T|||;VT=SNP
4	102644912	rs4413410	T	G	100	PASS	AC=4410;AF=0.880591;AN=5008;NS=2504;DP=15324;EAS_AF=0.9087;AMR_AF=0.8487;AFR_AF=0.9395;EUR_AF=0.7684;SAS_AF=0.91;AA=G|||;VT=SNP
4	102645282	rs4286516	T	A	100	PASS	AC=2949;AF=0.588858;AN=5008;NS=2504;DP=17004;EAS_AF=0.5;AMR_AF=0.621;AFR_AF=0.5257;EUR_AF=0.5984;SAS_AF=0.7331;AA=T|||;VT=SNP
4	102645772	rs7671144	T	C	100	PASS	AC=3047;AF=0.608427;AN=5008;NS=2504;DP=15701;EAS_AF=0.505;AMR_AF=0.6297;AFR_AF=0.5877;EUR_AF=0.5994;SAS_AF=0.7372;AA=C|||;VT=SNP
4	102646394	rs13120845	A	G	100	PASS	AC=3048;AF=0.608626;AN=5008;NS=2504;DP=11203;EAS_AF=0.505;AMR_AF=0.6297;AFR_AF=0.5877;EUR_AF=0.6004;SAS_AF=0.7372;AA=G|||;VT=SNP
4	102646992	rs6532957	A	T	100	PASS	AC=3049;AF=0.608826;AN=5008;NS=2504;DP=19897;EAS_AF=0.505;AMR_AF=0.6311;AFR_AF=0.5877;EUR_AF=0.6004;SAS_AF=0.7372;AA=A|||;VT=SNP
4	102647563	rs12509873	A	G	100	PASS	AC=3048;AF=0.608626;AN=5008;NS=2504;DP=17647;EAS_AF=0.505;AMR_AF=0.6297;AFR_AF=0.5877;EUR_AF=0.6004;SAS_AF=0.7372;AA=A|||;VT=SNP
4	102647989	rs10025108	A	G	100	PASS	AC=4410;AF=0.880591;AN=5008;NS=2504;DP=15137;EAS_AF=0.9077;AMR_AF=0.8473;AFR_AF=0.941;EUR_AF=0.7684;SAS_AF=0.91;AA=a|||;VT=SNP
4	102648382	rs10017300	T	C	100	PASS	AC=1539;AF=0.307308;AN=5008;NS=2504;DP=18601;EAS_AF=0.376;AMR_AF=0.3631;AFR_AF=0.1437;EUR_AF=0.3141;SAS_AF=0.411;AA=T|||;VT=SNP
4	102651081	rs4324548	A	T	100	PASS	AC=4389;AF=0.876398;AN=5008;NS=2504;DP=17320;EAS_AF=0.9077;AMR_AF=0.8473;AFR_AF=0.9312;EUR_AF=0.7634;SAS_AF=0.907;AA=T|||;VT=SNP
4	102651455	rs7685660	G	A	100	PASS	AC=1400;AF=0.279553;AN=5008;NS=2504;DP=21824;EAS_AF=0.4038;AMR_AF=0.2233;AFR_AF=0.3654;EUR_AF=0.1829;SAS_AF=0.1748;AA=G|||;VT=SNP
4	102651821	rs72684879	G	A	100	PASS	AC=900;AF=0.179712;AN=5008;NS=2504;DP=19816;EAS_AF=0.121;AMR_AF=0.2277;AFR_AF=0.0212;EUR_AF=0.2773;SAS_AF=0.32;AA=G|||;VT=SNP
4	102652032	rs17031574	G	A	100	PASS	AC=1380;AF=0.275559;AN=5008;NS=2504;DP=18506;EAS_AF=0.4038;AMR_AF=0.2161;AFR_AF=0.3631;EUR_AF=0.168;SAS_AF=0.1779;AA=G|||;VT=SNP
4	102652570	rs72684880	G	T	100	PASS	AC=894;AF=0.178514;AN=5008;NS=2504;DP=16684;EAS_AF=0.121;AMR_AF=0.2277;AFR_AF=0.0212;EUR_AF=0.2763;SAS_AF=0.3149;AA=G|||;VT=SNP
4	102653171	rs4346653	A	T	100	PASS	AC=2993;AF=0.597644;AN=5008;NS=2504;DP=17594;EAS_AF=0.502;AMR_AF=0.6239;AFR_AF=0.5635;EUR_AF=0.5924;SAS_AF=0.729;AA=T|||;VT=SNP
4	102653615	rs17031577	C	T	100	PASS	AC=1350;AF=0.269569;AN=5008;NS=2504;DP=17620;EAS_AF=0.4038;AMR_AF=0.219;AFR_AF=0.3381;EUR_AF=0.169;SAS_AF=0.1779;AA=C|||;VT=SNP
4	102653748	rs17031579	C	T	100	PASS	AC=248;AF=0.0495208;AN=5008;NS=2504;DP=14836;EAS_AF=0.1181;AMR_AF=0.0447;AFR_AF=0.0008;EUR_AF=0.0567;SAS_AF=0.0409;AA=C|||;VT=SNP
4	102654820	rs6532958	T	C	100	PASS	AC=4390;AF=0.876597;AN=5008;NS=2504;DP=17835;EAS_AF=0.9077;AMR_AF=0.8473;AFR_AF=0.9266;EUR_AF=0.7654;SAS_AF=0.9121;AA=C|||;VT=SNP
4	102654896	rs7659763	G	A	100	PASS	AC=1358;AF=0.271166;AN=5008;NS=2504;DP=19628;EAS_AF=0.4038;AMR_AF=0.2205;AFR_AF=0.3389;EUR_AF=0.174;SAS_AF=0.1789;AA=G|||;VT=SNP
4	102654946	rs6532959	G	A	100	PASS	AC=4371;AF=0.872804;AN=5008;NS=2504;DP=19410;EAS_AF=0.9077;AMR_AF=0.8429;AFR_AF=0.916;EUR_AF=0.7634;SAS_AF=0.9121;AA=A|||;VT=SNP
4	102655187	rs17031588	A	G	100	PASS	AC=802;AF=0.160144;AN=5008;NS=2504;DP=15048;EAS_AF=0.2778;AMR_AF=0.1268;AFR_AF=0.1362;EUR_AF=0.1054;SAS_AF=0.1513;AA=A|||;VT=SNP
4	102655362	rs12505043	C	T	100	PASS	AC=1351;AF=0.269768;AN=5008;NS=2504;DP=15814;EAS_AF=0.376;AMR_AF=0.3156;AFR_AF=0.0908;EUR_AF=0.2515;SAS_AF=0.3885;AA=C|||;VT=SNP
4	102655378	rs12509142	T	G	100	PASS	AC=2670;AF=0.533147;AN=5008;NS=2504;DP=15863;EAS_AF=0.496;AMR_AF=0.5706;AFR_AF=0.4002;EUR_AF=0.5358;SAS_AF=0.7219;AA=T|||;VT=SNP
4	102655510	rs56236271	T	A	100	PASS	AC=914;AF=0.182508;AN=5008;NS=2504;DP=15188;EAS_AF=0.126;AMR_AF=0.2334;AFR_AF=0.0113;EUR_AF=0.2823;SAS_AF=0.3333;AA=T|||;VT=SNP
4	102656548	rs4698968	C	T	100	PASS	AC=4381;AF=0.8748;AN=5008;NS=2504;DP=16833;EAS_AF=0.9077;AMR_AF=0.8444;AFR_AF=0.9236;EUR_AF=0.7634;SAS_AF=0.911;AA=T|||;VT=SNP
4	102657746	rs55674120	T	G	100	PASS	AC=2942;AF=0.58746;AN=5008;NS=2504;DP=14015;EAS_AF=0.499;AMR_AF=0.6182;AFR_AF=0.525;EUR_AF=0.5974;SAS_AF=0.7311;AA=T|||;VT=SNP
4	102658075	rs4640677	G	A	100	PASS	AC=1098;AF=0.219249;AN=5008;NS=2504;DP=16681;EAS_AF=0.4028;AMR_AF=0.196;AFR_AF=0.1611;EUR_AF=0.168;SAS_AF=0.1779;AA=G|||;VT=SNP
4	102659213	rs4327488	C	T	100	PASS	AC=789;AF=0.157548;AN=5008;NS=2504;DP=18807;EAS_AF=0.2758;AMR_AF=0.1225;AFR_AF=0.1354;EUR_AF=0.1004;SAS_AF=0.1493;AA=C|||;VT=SNP
4	102659717	rs4401452	A	T	100	PASS	AC=1345;AF=0.26857;AN=5008;NS=2504;DP=14051;EAS_AF=0.375;AMR_AF=0.3112;AFR_AF=0.0832;EUR_AF=0.2505;SAS_AF=0.3978;AA=A|||;VT=SNP
4	102659750	rs12648641	C	A	100	PASS	AC=787;AF=0.157149;AN=5008;NS=2504;DP=13898;EAS_AF=0.2748;AMR_AF=0.1225;AFR_AF=0.1346;EUR_AF=0.1004;SAS_AF=0.1493;AA=C|||;VT=SNP
4	102659820	rs10001374	A	G	100	PASS	AC=3024;AF=0.603834;AN=5008;NS=2504;DP=13457;EAS_AF=0.504;AMR_AF=0.6225;AFR_AF=0.5779;EUR_AF=0.5964;SAS_AF=0.7362;AA=G|||;VT=SNP
4	102661557	rs55728228	T	C	100	PASS	AC=910;AF=0.181709;AN=5008;NS=2504;DP=20168;EAS_AF=0.121;AMR_AF=0.2334;AFR_AF=0.0113;EUR_AF=0.2833;SAS_AF=0.3333;AA=t|||;VT=SNP
4	102661574	rs113005588	G	A	100	PASS	AC=4600;AF=0.91853;AN=5008;NS=2504;DP=20188;EAS_AF=0.9087;AMR_AF=0.8963;AFR_AF=0.9493;EUR_AF=0.8718;SAS_AF=0.9509;AA=a|||;VT=SNP
4	102661910	rs60705795	A	T	100	PASS	AC=891;AF=0.177915;AN=5008;NS=2504;DP=20100;EAS_AF=0.121;AMR_AF=0.2291;AFR_AF=0.0098;EUR_AF=0.2793;SAS_AF=0.3231;AA=a|||;VT=SNP
4	102662065	rs143867221	G	A	100	PASS	AC=891;AF=0.177915;AN=5008;NS=2504;DP=19860;EAS_AF=0.121;AMR_AF=0.2291;AFR_AF=0.0098;EUR_AF=0.2793;SAS_AF=0.3231;AA=g|||;VT=SNP
4	102662428	rs79156194	G	T	100	PASS	AC=1349;AF=0.269369;AN=5008;NS=2504;DP=20997;EAS_AF=0.4028;AMR_AF=0.219;AFR_AF=0.3389;EUR_AF=0.168;SAS_AF=0.1779;AA=g|||;VT=SNP
4	102662479	rs113442486	G	A	100	PASS	AC=1347;AF=0.26897;AN=5008;NS=2504;DP=19556;EAS_AF=0.4028;AMR_AF=0.219;AFR_AF=0.3381;EUR_AF=0.168;SAS_AF=0.1769;AA=g|||;VT=SNP
4	102662892	rs146066772	A	G	100	PASS	AC=2929;AF=0.584864;AN=5008;NS=2504;DP=19257;EAS_AF=0.501;AMR_AF=0.6138;AFR_AF=0.5174;EUR_AF=0.5944;SAS_AF=0.7321;AA=N|||;VT=SNP
4	102663042	rs28830546	C	T	100	PASS	AC=893;AF=0.178315;AN=5008;NS=2504;DP=17963;EAS_AF=0.12;AMR_AF=0.2334;AFR_AF=0.0113;EUR_AF=0.2813;SAS_AF=0.319;AA=c|||;VT=SNP
4	102663719	rs4699254	T	C	100	PASS	AC=1101;AF=0.219848;AN=5008;NS=2504;DP=22813;EAS_AF=0.4038;AMR_AF=0.2003;AFR_AF=0.1513;EUR_AF=0.1789;SAS_AF=0.1789;AA=t|||;VT=SNP
4	102664541	rs7667833	T	C	100	PASS	AC=790;AF=0.157748;AN=5008;NS=2504;DP=20121;EAS_AF=0.2758;AMR_AF=0.1225;AFR_AF=0.1346;EUR_AF=0.1024;SAS_AF=0.1493;AA=t|||;VT=SNP
4	102664794	rs113808085	A	G	100	PASS	AC=1361;AF=0.271765;AN=5008;NS=2504;DP=20638;EAS_AF=0.376;AMR_AF=0.3156;AFR_AF=0.0908;EUR_AF=0.2525;SAS_AF=0.3978;AA=a|||;VT=SNP
4	102665146	rs6532961	A	G	100	PASS	AC=4406;AF=0.879792;AN=5008;NS=2504;DP=18671;EAS_AF=0.9077;AMR_AF=0.8444;AFR_AF=0.9402;EUR_AF=0.7654;SAS_AF=0.9121;AA=N|||;VT=SNP
4	102665975	rs6818863	A	G	100	PASS	AC=3034;AF=0.605831;AN=5008;NS=2504;DP=17914;EAS_AF=0.5883;AMR_AF=0.6499;AFR_AF=0.5121;EUR_AF=0.5915;SAS_AF=0.7342;AA=A|||;VT=SNP
4	102666327	rs6824318	A	T	100	PASS	AC=2871;AF=0.573283;AN=5008;NS=2504;DP=22242;EAS_AF=0.5;AMR_AF=0.6138;AFR_AF=0.4796;EUR_AF=0.5895;SAS_AF=0.7301;AA=T|||;VT=SNP
4	102666495	rs6850555	T	C	100	PASS	AC=3011;AF=0.601238;AN=5008;NS=2504;DP=18358;EAS_AF=0.503;AMR_AF=0.6282;AFR_AF=0.5666;EUR_AF=0.5974;SAS_AF=0.7342;AA=C|||;VT=SNP
4	102666785	rs12511373	C	T	100	PASS	AC=487;AF=0.0972444;AN=5008;NS=2504;DP=18850;EAS_AF=0.1429;AMR_AF=0.2248;AFR_AF=0.0083;EUR_AF=0.1074;SAS_AF=0.0695;AA=C|||;VT=SNP
4	102666886	rs6532962	T	C	100	PASS	AC=4384;AF=0.875399;AN=5008;NS=2504;DP=16209;EAS_AF=0.9077;AMR_AF=0.8444;AFR_AF=0.9236;EUR_AF=0.7654;SAS_AF=0.9121;AA=C|||;VT=SNP
4	102666903	rs6532963	C	T	100	PASS	AC=4384;AF=0.875399;AN=5008;NS=2504;DP=16188;EAS_AF=0.9077;AMR_AF=0.8444;AFR_AF=0.9236;EUR_AF=0.7654;SAS_AF=0.9121;AA=T|||;VT=SNP
4	102666908	rs6532964	A	T	100	PASS	AC=4402;AF=0.878994;AN=5008;NS=2504;DP=15786;EAS_AF=0.9067;AMR_AF=0.8444;AFR_AF=0.9387;EUR_AF=0.7654;SAS_AF=0.911;AA=T|||;VT=SNP
4	102669058	rs72917042	C	T	100	PASS	AC=1099;AF=0.219449;AN=5008;NS=2504;DP=14041;EAS_AF=0.4048;AMR_AF=0.196;AFR_AF=0.1505;EUR_AF=0.1759;SAS_AF=0.183;AA=C|||;VT=SNP
4	102669939	rs13110006	G	C	100	PASS	AC=1404;AF=0.280351;AN=5008;NS=2504;DP=9777;EAS_AF=0.378;AMR_AF=0.3184;AFR_AF=0.1248;EUR_AF=0.2535;SAS_AF=0.3906;AA=g|||;VT=SNP
4	102669955	rs7666753	T	C	100	PASS	AC=801;AF=0.159944;AN=5008;NS=2504;DP=9798;EAS_AF=0.2768;AMR_AF=0.121;AFR_AF=0.1354;EUR_AF=0.1123;SAS_AF=0.1493;AA=t|||;VT=SNP
4	102670129	rs7667110	T	C	100	PASS	AC=130;AF=0.0259585;AN=5008;NS=2504;DP=5519;EAS_AF=0.0357;AMR_AF=0.0115;AFR_AF=0;EUR_AF=0.0557;SAS_AF=0.0307;AA=t|||;VT=SNP
4	102671442	rs7654186	C	T	100	PASS	AC=2636;AF=0.526358;AN=5008;NS=2504;DP=6751;EAS_AF=0.498;AMR_AF=0.562;AFR_AF=0.4002;EUR_AF=0.5119;SAS_AF=0.7157;AA=C|||;VT=SNP
4	102671598	rs74704150	T	C	100	PASS	AC=304;AF=0.0607029;AN=5008;NS=2504;DP=9829;EAS_AF=0.128;AMR_AF=0.0749;AFR_AF=0.0151;EUR_AF=0.0696;SAS_AF=0.0337;AA=T|||;VT=SNP
4	102671680	rs4699255	A	T	100	PASS	AC=4382;AF=0.875;AN=5008;NS=2504;DP=10439;EAS_AF=0.9077;AMR_AF=0.8444;AFR_AF=0.9236;EUR_AF=0.7634;SAS_AF=0.9121;AA=T|||;VT=SNP
4	102671993	rs72917046	A	G	100	PASS	AC=1390;AF=0.277556;AN=5008;NS=2504;DP=16420;EAS_AF=0.4077;AMR_AF=0.219;AFR_AF=0.351;EUR_AF=0.1829;SAS_AF=0.183;AA=A|||;VT=SNP
4	102672947	rs28762091	C	T	100	PASS	AC=2906;AF=0.580272;AN=5008;NS=2504;DP=13940;EAS_AF=0.494;AMR_AF=0.6167;AFR_AF=0.5212;EUR_AF=0.5795;SAS_AF=0.7239;AA=c|||;VT=SNP
4	102672985	rs4425378	G	C	100	PASS	AC=2911;AF=0.58127;AN=5008;NS=2504;DP=16221;EAS_AF=0.494;AMR_AF=0.6167;AFR_AF=0.5204;EUR_AF=0.5855;SAS_AF=0.7239;AA=g|||;VT=SNP
4	102673883	rs4426780	G	A	100	PASS	AC=4380;AF=0.874601;AN=5008;NS=2504;DP=19522;EAS_AF=0.9077;AMR_AF=0.8458;AFR_AF=0.9236;EUR_AF=0.7644;SAS_AF=0.908;AA=a|||;VT=SNP
4	102674689	rs7674411	C	G	100	PASS	AC=2914;AF=0.581869;AN=5008;NS=2504;DP=13869;EAS_AF=0.499;AMR_AF=0.6182;AFR_AF=0.5197;EUR_AF=0.5805;SAS_AF=0.727;AA=t|||;VT=SNP
4	102675023	rs7675129	C	T	100	PASS	AC=3006;AF=0.60024;AN=5008;NS=2504;DP=17487;EAS_AF=0.501;AMR_AF=0.6254;AFR_AF=0.5832;EUR_AF=0.5795;SAS_AF=0.729;AA=T|||;VT=SNP
4	102675672	rs4627868	C	G	100	PASS	AC=2913;AF=0.581669;AN=5008;NS=2504;DP=19033;EAS_AF=0.495;AMR_AF=0.6167;AFR_AF=0.5204;EUR_AF=0.5815;SAS_AF=0.729;AA=C|||;VT=SNP
4	102677182	rs74959114	G	A	100	PASS	AC=296;AF=0.0591054;AN=5008;NS=2504;DP=17624;EAS_AF=0.127;AMR_AF=0.0735;AFR_AF=0.0151;EUR_AF=0.0686;SAS_AF=0.0286;AA=G|||;VT=SNP
4	102677410	rs41340152	G	A	100	PASS	AC=999;AF=0.199481;AN=5008;NS=2504;DP=19031;EAS_AF=0.121;AMR_AF=0.2392;AFR_AF=0.0817;EUR_AF=0.2823;SAS_AF=0.3262;AA=G|||;VT=SNP
4	102677450	rs6815355	A	G	100	PASS	AC=4406;AF=0.879792;AN=5008;NS=2504;DP=21180;EAS_AF=0.9077;AMR_AF=0.8458;AFR_AF=0.9387;EUR_AF=0.7644;SAS_AF=0.9141;AA=G|||;VT=SNP
4	102677497	rs6532965	A	C	100	PASS	AC=4400;AF=0.878594;AN=5008;NS=2504;DP=21827;EAS_AF=0.9077;AMR_AF=0.8458;AFR_AF=0.9342;EUR_AF=0.7644;SAS_AF=0.9141;AA=C|||;VT=SNP
4	102677625	rs72917055	A	G	100	PASS	AC=1100;AF=0.219649;AN=5008;NS=2504;DP=20402;EAS_AF=0.4048;AMR_AF=0.196;AFR_AF=0.1505;EUR_AF=0.1819;SAS_AF=0.1779;AA=A|||;VT=SNP
4	102677651	rs35157729	G	A	100	PASS	AC=2917;AF=0.582468;AN=5008;NS=2504;DP=20132;EAS_AF=0.496;AMR_AF=0.6182;AFR_AF=0.5204;EUR_AF=0.5815;SAS_AF=0.7311;AA=A|||;VT=SNP
4	102677836	rs4546248	G	T	100	PASS	AC=1354;AF=0.270367;AN=5008;NS=2504;DP=21842;EAS_AF=0.4048;AMR_AF=0.219;AFR_AF=0.3389;EUR_AF=0.171;SAS_AF=0.1779;AA=G|||;VT=SNP
4	102678690	rs35021997	C	T	100	PASS	AC=1409;AF=0.28135;AN=5008;NS=2504;DP=23818;EAS_AF=0.374;AMR_AF=0.3156;AFR_AF=0.1392;EUR_AF=0.2485;SAS_AF=0.3875;AA=C|||;VT=SNP
4	102679010	rs34083726	C	A	100	PASS	AC=2763;AF=0.551717;AN=5008;NS=2504;DP=21324;EAS_AF=0.496;AMR_AF=0.6124;AFR_AF=0.4024;EUR_AF=0.5924;SAS_AF=0.726;AA=C|||;VT=SNP
4	102679337	rs871061	A	C	100	PASS	AC=2943;AF=0.58766;AN=5008;NS=2504;DP=21117;EAS_AF=0.501;AMR_AF=0.6196;AFR_AF=0.5257;EUR_AF=0.5924;SAS_AF=0.7331;AA=C|||;VT=SNP
4	102680913	rs41442345	G	A	100	PASS	AC=1376;AF=0.27476;AN=5008;NS=2504;DP=22319;EAS_AF=0.4256;AMR_AF=0.219;AFR_AF=0.3306;EUR_AF=0.1809;SAS_AF=0.18;AA=G|||;VT=SNP
4	102681041	rs201081507	A	G	100	PASS	AC=2401;AF=0.479433;AN=5008;NS=2504;DP=19524;EAS_AF=0.4722;AMR_AF=0.5288;AFR_AF=0.5098;EUR_AF=0.5159;SAS_AF=0.3732;AA=G|||;VT=SNP
4	102681058	rs11729389	G	T	100	PASS	AC=1389;AF=0.277356;AN=5008;NS=2504;DP=19795;EAS_AF=0.3552;AMR_AF=0.317;AFR_AF=0.1392;EUR_AF=0.2386;SAS_AF=0.3957;AA=G|||;VT=SNP
4	102681271	rs4277781	C	T	100	PASS	AC=2895;AF=0.578075;AN=5008;NS=2504;DP=21373;EAS_AF=0.4762;AMR_AF=0.6167;AFR_AF=0.5212;EUR_AF=0.5815;SAS_AF=0.729;AA=C|||;VT=SNP
4	102681444	rs12649398	T	C	100	PASS	AC=806;AF=0.160942;AN=5008;NS=2504;DP=23127;EAS_AF=0.2798;AMR_AF=0.1225;AFR_AF=0.1354;EUR_AF=0.1133;SAS_AF=0.1493;AA=T|||;VT=SNP
4	102682750	rs4261990	T	C	100	PASS	AC=4406;AF=0.879792;AN=5008;NS=2504;DP=16274;EAS_AF=0.9077;AMR_AF=0.8444;AFR_AF=0.9402;EUR_AF=0.7654;SAS_AF=0.9121;AA=C|||;VT=SNP
4	102683142	rs72684892	G	A	100	PASS	AC=887;AF=0.177117;AN=5008;NS=2504;DP=17045;EAS_AF=0.12;AMR_AF=0.2291;AFR_AF=0.0113;EUR_AF=0.2744;SAS_AF=0.3231;AA=G|||;VT=SNP
4	102683235	rs6851800	G	A	100	PASS	AC=2898;AF=0.578674;AN=5008;NS=2504;DP=18260;EAS_AF=0.4762;AMR_AF=0.6167;AFR_AF=0.5242;EUR_AF=0.5805;SAS_AF=0.729;AA=G|||;VT=SNP
4	102683497	rs36087241	C	A	100	PASS	AC=803;AF=0.160343;AN=5008;NS=2504;DP=18880;EAS_AF=0.2768;AMR_AF=0.1225;AFR_AF=0.1354;EUR_AF=0.1133;SAS_AF=0.1493;AA=C|||;VT=SNP
4	102684284	rs6858663	G	A	100	PASS	AC=2899;AF=0.578874;AN=5008;NS=2504;DP=19387;EAS_AF=0.4762;AMR_AF=0.6167;AFR_AF=0.525;EUR_AF=0.5805;SAS_AF=0.729;AA=G|||;VT=SNP
4	102684689	rs6532966	A	G	100	PASS	AC=2915;AF=0.582069;AN=5008;NS=2504;DP=20038;EAS_AF=0.4762;AMR_AF=0.6182;AFR_AF=0.5257;EUR_AF=0.5924;SAS_AF=0.7311;AA=A|||;VT=SNP
4	102685306	rs55837132	A	G	100	PASS	AC=895;AF=0.178714;AN=5008;NS=2504;DP=19617;EAS_AF=0.12;AMR_AF=0.2277;AFR_AF=0.0227;EUR_AF=0.2734;SAS_AF=0.318;AA=A|||;VT=SNP
4	102686178	rs13149344	A	G	100	PASS	AC=1403;AF=0.280152;AN=5008;NS=2504;DP=20919;EAS_AF=0.3552;AMR_AF=0.3184;AFR_AF=0.1392;EUR_AF=0.2495;SAS_AF=0.3978;AA=A|||;VT=SNP
4	102686316	rs13130964	T	A	100	PASS	AC=1336;AF=0.266773;AN=5008;NS=2504;DP=21111;EAS_AF=0.3552;AMR_AF=0.3156;AFR_AF=0.09;EUR_AF=0.2495;SAS_AF=0.3978;AA=T|||;VT=SNP
4	102687298	rs11097754	C	A	100	PASS	AC=4386;AF=0.875799;AN=5008;NS=2504;DP=18856;EAS_AF=0.9077;AMR_AF=0.8444;AFR_AF=0.9266;EUR_AF=0.7634;SAS_AF=0.9121;AA=A|||;VT=SNP
4	102688240	rs4699257	T	C	100	PASS	AC=1404;AF=0.280351;AN=5008;NS=2504;DP=21985;EAS_AF=0.3552;AMR_AF=0.3199;AFR_AF=0.1392;EUR_AF=0.2495;SAS_AF=0.3978;AA=T|||;VT=SNP
4	102688487	rs4473657	T	C	100	PASS	AC=4403;AF=0.879193;AN=5008;NS=2504;DP=19207;EAS_AF=0.9087;AMR_AF=0.8444;AFR_AF=0.9372;EUR_AF=0.7654;SAS_AF=0.9121;AA=C|||;VT=SNP
4	102688906	rs7442162	G	A	100	PASS	AC=1496;AF=0.298722;AN=5008;NS=2504;DP=16876;EAS_AF=0.12;AMR_AF=0.2983;AFR_AF=0.3828;EUR_AF=0.341;SAS_AF=0.3262;AA=G|||;VT=SNP
4	102689163	rs58179287	T	A	100	PASS	AC=1511;AF=0.301717;AN=5008;NS=2504;DP=15932;EAS_AF=0.12;AMR_AF=0.2997;AFR_AF=0.3865;EUR_AF=0.341;SAS_AF=0.3354;AA=T|||;VT=SNP
4	102689501	rs79949905	T	C	100	PASS	AC=324;AF=0.0646965;AN=5008;NS=2504;DP=18648;EAS_AF=0.1478;AMR_AF=0.0735;AFR_AF=0.0151;EUR_AF=0.0696;SAS_AF=0.0348;AA=T|||;VT=SNP
4	102690442	rs59974855	C	T	100	PASS	AC=1438;AF=0.287141;AN=5008;NS=2504;DP=17623;EAS_AF=0.12;AMR_AF=0.2954;AFR_AF=0.3336;EUR_AF=0.341;SAS_AF=0.3354;AA=C|||;VT=SNP
4	102691162	rs35663811	G	A	100	PASS	AC=1416;AF=0.282748;AN=5008;NS=2504;DP=17944;EAS_AF=0.3542;AMR_AF=0.3242;AFR_AF=0.1626;EUR_AF=0.2386;SAS_AF=0.3875;AA=G|||;VT=SNP
4	102692171	rs60130909	T	G	100	PASS	AC=800;AF=0.159744;AN=5008;NS=2504;DP=18729;EAS_AF=0.2748;AMR_AF=0.121;AFR_AF=0.1354;EUR_AF=0.1153;SAS_AF=0.1472;AA=T|||;VT=SNP
4	102692306	rs77139305	G	A	100	PASS	AC=301;AF=0.0601038;AN=5008;NS=2504;DP=18847;EAS_AF=0.129;AMR_AF=0.0735;AFR_AF=0.0151;EUR_AF=0.0686;SAS_AF=0.0317;AA=A|||;VT=SNP
4	102692475	rs72917071	A	G	100	PASS	AC=448;AF=0.0894569;AN=5008;NS=2504;DP=20181;EAS_AF=0.1627;AMR_AF=0.0821;AFR_AF=0.0908;EUR_AF=0.0706;SAS_AF=0.0368;AA=A|||;VT=SNP
4	102692665	rs4632664	G	A	100	PASS	AC=323;AF=0.0644968;AN=5008;NS=2504;DP=18046;EAS_AF=0.1409;AMR_AF=0.0793;AFR_AF=0.0151;EUR_AF=0.0706;SAS_AF=0.0358;AA=G|||;VT=SNP
4	102692822	rs4482766	C	T	100	PASS	AC=4287;AF=0.85603;AN=5008;NS=2504;DP=17889;EAS_AF=0.9097;AMR_AF=0.7968;AFR_AF=0.9274;EUR_AF=0.7028;SAS_AF=0.9039;AA=T|||;VT=SNP
4	102693004	rs13149073	G	T	100	PASS	AC=2413;AF=0.481829;AN=5008;NS=2504;DP=17319;EAS_AF=0.2698;AMR_AF=0.4741;AFR_AF=0.6649;EUR_AF=0.5239;SAS_AF=0.4151;AA=T|||;VT=SNP
4	102693793	rs57698433	C	T	100	PASS	AC=1120;AF=0.223642;AN=5008;NS=2504;DP=17867;EAS_AF=0.2986;AMR_AF=0.1888;AFR_AF=0.2678;EUR_AF=0.1481;SAS_AF=0.1892;AA=C|||;VT=SNP
4	102693958	rs28581841	T	C	100	PASS	AC=1491;AF=0.297724;AN=5008;NS=2504;DP=16912;EAS_AF=0.3026;AMR_AF=0.2147;AFR_AF=0.5113;EUR_AF=0.159;SAS_AF=0.2055;AA=T|||;VT=SNP
4	102693963	rs28721993	G	A	100	PASS	AC=1481;AF=0.295727;AN=5008;NS=2504;DP=16746;EAS_AF=0.3016;AMR_AF=0.2104;AFR_AF=0.5113;EUR_AF=0.1571;SAS_AF=0.2014;AA=G|||;VT=SNP
4	102696219	rs10003889	A	G	100	PASS	AC=309;AF=0.0617013;AN=5008;NS=2504;DP=12947;EAS_AF=0.0387;AMR_AF=0.0504;AFR_AF=0.1006;EUR_AF=0.0666;SAS_AF=0.0358;AA=A|||;VT=SNP
4	102696881	rs7668453	C	T	100	PASS	AC=1004;AF=0.200479;AN=5008;NS=2504;DP=16073;EAS_AF=0.2996;AMR_AF=0.1916;AFR_AF=0.1755;EUR_AF=0.1441;SAS_AF=0.1963;AA=C|||;VT=SNP
4	102697108	rs72917091	T	C	100	PASS	AC=306;AF=0.0611022;AN=5008;NS=2504;DP=18148;EAS_AF=0.0387;AMR_AF=0.049;AFR_AF=0.1006;EUR_AF=0.0656;SAS_AF=0.0348;AA=T|||;VT=SNP
4	102698447	rs62323922	T	A	100	PASS	AC=830;AF=0.165735;AN=5008;NS=2504;DP=22193;EAS_AF=0.2986;AMR_AF=0.1844;AFR_AF=0.0469;EUR_AF=0.1461;SAS_AF=0.1963;AA=T|||;VT=SNP
4	102700194	rs62323924	G	A	100	PASS	AC=785;AF=0.156749;AN=5008;NS=2504;DP=22692;EAS_AF=0.2976;AMR_AF=0.1787;AFR_AF=0.0477;EUR_AF=0.1342;SAS_AF=0.1667;AA=G|||;VT=SNP
4	102700442	rs62323925	A	C	100	PASS	AC=833;AF=0.166334;AN=5008;NS=2504;DP=21702;EAS_AF=0.2986;AMR_AF=0.1873;AFR_AF=0.0477;EUR_AF=0.1481;SAS_AF=0.1943;AA=A|||;VT=SNP
4	102701232	rs7695738	G	A	100	PASS	AC=754;AF=0.150559;AN=5008;NS=2504;DP=22127;EAS_AF=0.1736;AMR_AF=0.134;AFR_AF=0.1982;EUR_AF=0.1093;SAS_AF=0.1166;AA=G|||;VT=SNP
4	102701262	rs7695470	C	T	100	PASS	AC=2049;AF=0.409145;AN=5008;NS=2504;DP=22349;EAS_AF=0.3532;AMR_AF=0.3112;AFR_AF=0.6838;EUR_AF=0.3101;SAS_AF=0.2669;AA=T|||;VT=SNP
4	102701345	rs7700116	C	T	100	PASS	AC=783;AF=0.15635;AN=5008;NS=2504;DP=22704;EAS_AF=0.2748;AMR_AF=0.1758;AFR_AF=0.0719;EUR_AF=0.1342;SAS_AF=0.1575;AA=C|||;VT=SNP
4	102702604	rs11726077	C	A	100	PASS	AC=336;AF=0.0670927;AN=5008;NS=2504;DP=21936;EAS_AF=0.0208;AMR_AF=0.0692;AFR_AF=0.1044;EUR_AF=0.1064;SAS_AF=0.0225;AA=C|||;VT=SNP
4	102704134	rs6532967	A	G	100	PASS	AC=982;AF=0.196086;AN=5008;NS=2504;DP=18188;EAS_AF=0.3085;AMR_AF=0.1715;AFR_AF=0.1876;EUR_AF=0.1402;SAS_AF=0.1667;AA=A|||;VT=SNP
4	102704140	rs6532968	C	T	100	PASS	AC=980;AF=0.195687;AN=5008;NS=2504;DP=18166;EAS_AF=0.3085;AMR_AF=0.17;AFR_AF=0.1868;EUR_AF=0.1402;SAS_AF=0.1667;AA=C|||;VT=SNP
4	102704153	rs7693147	T	C	100	PASS	AC=1766;AF=0.352636;AN=5008;NS=2504;DP=17470;EAS_AF=0.5625;AMR_AF=0.281;AFR_AF=0.3336;EUR_AF=0.1988;SAS_AF=0.3712;AA=C|||;VT=SNP
4	102705551	rs74713159	A	T	100	PASS	AC=567;AF=0.113219;AN=5008;NS=2504;DP=12587;EAS_AF=0.2321;AMR_AF=0.0994;AFR_AF=0.0053;EUR_AF=0.0577;SAS_AF=0.2035;AA=A|||;VT=SNP
4	102706018	rs11726012	A	G	100	PASS	AC=1605;AF=0.320487;AN=5008;NS=2504;DP=19360;EAS_AF=0.5496;AMR_AF=0.2767;AFR_AF=0.2209;EUR_AF=0.1978;SAS_AF=0.3763;AA=A|||;VT=SNP
4	102708235	rs4371620	C	T	100	PASS	AC=4243;AF=0.847244;AN=5008;NS=2504;DP=19451;EAS_AF=0.7619;AMR_AF=0.9035;AFR_AF=0.8729;EUR_AF=0.8062;SAS_AF=0.9029;AA=C|||;VT=SNP
4	102708997	rs7377083	C	A	100	PASS	AC=1747;AF=0.348842;AN=5008;NS=2504;DP=18892;EAS_AF=0.3919;AMR_AF=0.4121;AFR_AF=0.18;EUR_AF=0.4354;SAS_AF=0.3988;AA=C|||;VT=SNP
4	102709020	rs7377115	G	A	100	PASS	AC=4385;AF=0.875599;AN=5008;NS=2504;DP=19060;EAS_AF=0.7569;AMR_AF=0.8977;AFR_AF=0.966;EUR_AF=0.9394;SAS_AF=0.7945;AA=A|||;VT=SNP
4	102709119	rs7375516	T	C	100	PASS	AC=4398;AF=0.878195;AN=5008;NS=2504;DP=17966;EAS_AF=0.7649;AMR_AF=0.8977;AFR_AF=0.966;EUR_AF=0.9394;SAS_AF=0.7996;AA=C|||;VT=SNP
4	102709308	rs11097755	T	C	100	PASS	AC=1763;AF=0.352037;AN=5008;NS=2504;DP=17862;EAS_AF=0.4613;AMR_AF=0.4164;AFR_AF=0.1127;EUR_AF=0.4473;SAS_AF=0.4192;AA=T|||;VT=SNP
4	102709828	rs6532969	G	A	100	PASS	AC=4369;AF=0.872404;AN=5008;NS=2504;DP=14471;EAS_AF=0.8056;AMR_AF=0.7738;AFR_AF=0.9871;EUR_AF=0.9334;SAS_AF=0.7935;AA=G|||;VT=SNP
4	102710688	rs4699258	G	A	100	PASS	AC=1712;AF=0.341853;AN=5008;NS=2504;DP=17779;EAS_AF=0.253;AMR_AF=0.2233;AFR_AF=0.6286;EUR_AF=0.3062;SAS_AF=0.1667;AA=A|||;VT=SNP
4	102712542	rs7683892	T	C	100	PASS	AC=2945;AF=0.588059;AN=5008;NS=2504;DP=16363;EAS_AF=0.5952;AMR_AF=0.4986;AFR_AF=0.5651;EUR_AF=0.5686;SAS_AF=0.6953;AA=T|||;VT=SNP
4	102712657	rs72684898	A	G	100	PASS	AC=186;AF=0.0371406;AN=5008;NS=2504;DP=17102;EAS_AF=0.0188;AMR_AF=0.049;AFR_AF=0.003;EUR_AF=0.1153;SAS_AF=0.0133;AA=A|||;VT=SNP
4	102714254	rs4518254	G	T	100	PASS	AC=2916;AF=0.582268;AN=5008;NS=2504;DP=16915;EAS_AF=0.5536;AMR_AF=0.5014;AFR_AF=0.5923;EUR_AF=0.5557;SAS_AF=0.683;AA=T|||;VT=SNP
4	102714886	rs10031210	A	G	100	PASS	AC=3293;AF=0.657548;AN=5008;NS=2504;DP=18616;EAS_AF=0.6042;AMR_AF=0.5115;AFR_AF=0.7912;EUR_AF=0.5656;SAS_AF=0.7301;AA=G|||;VT=SNP
4	102715549	rs7690997	G	C	100	PASS	AC=3226;AF=0.644169;AN=5008;NS=2504;DP=14670;EAS_AF=0.5575;AMR_AF=0.5086;AFR_AF=0.7874;EUR_AF=0.5567;SAS_AF=0.726;AA=C|||;VT=SNP
4	102715698	rs7691030	C	T	100	PASS	AC=3189;AF=0.636781;AN=5008;NS=2504;DP=15956;EAS_AF=0.5565;AMR_AF=0.5043;AFR_AF=0.764;EUR_AF=0.5567;SAS_AF=0.7239;AA=T|||;VT=SNP
4	102715888	rs4522865	G	A	100	PASS	AC=3191;AF=0.637181;AN=5008;NS=2504;DP=16366;EAS_AF=0.5585;AMR_AF=0.5043;AFR_AF=0.7632;EUR_AF=0.5567;SAS_AF=0.7249;AA=A|||;VT=SNP
4	102717146	rs9998865	C	A	100	PASS	AC=4354;AF=0.869409;AN=5008;NS=2504;DP=18568;EAS_AF=0.8383;AMR_AF=0.7104;AFR_AF=0.9917;EUR_AF=0.8628;SAS_AF=0.8558;AA=A|||;VT=SNP
4	102717797	rs34261083	C	T	100	PASS	AC=1063;AF=0.21226;AN=5008;NS=2504;DP=17558;EAS_AF=0.2817;AMR_AF=0.2032;AFR_AF=0.1536;EUR_AF=0.3012;SAS_AF=0.135;AA=T|||;VT=SNP
4	102717916	rs67800004	A	T	100	PASS	AC=991;AF=0.197883;AN=5008;NS=2504;DP=17738;EAS_AF=0.2163;AMR_AF=0.1729;AFR_AF=0.1589;EUR_AF=0.3111;SAS_AF=0.1329;AA=A|||;VT=SNP
4	102718100	rs17031641	T	C	100	PASS	AC=1119;AF=0.223442;AN=5008;NS=2504;DP=17879;EAS_AF=0.2857;AMR_AF=0.2075;AFR_AF=0.1831;EUR_AF=0.3111;SAS_AF=0.135;AA=C|||;VT=SNP
4	102718240	rs4398527	T	C	100	PASS	AC=1119;AF=0.223442;AN=5008;NS=2504;DP=19015;EAS_AF=0.2867;AMR_AF=0.2075;AFR_AF=0.1823;EUR_AF=0.3111;SAS_AF=0.135;AA=T|||;VT=SNP
4	102718286	rs4496585	A	G	100	PASS	AC=1122;AF=0.224042;AN=5008;NS=2504;DP=19666;EAS_AF=0.2857;AMR_AF=0.2075;AFR_AF=0.1853;EUR_AF=0.3111;SAS_AF=0.135;AA=A|||;VT=SNP
4	102718619	rs11935577	C	A	100	PASS	AC=1160;AF=0.231629;AN=5008;NS=2504;DP=20090;EAS_AF=0.2827;AMR_AF=0.2118;AFR_AF=0.2141;EUR_AF=0.3111;SAS_AF=0.135;AA=A|||;VT=SNP
4	102718658	rs11944577	A	G	100	PASS	AC=1120;AF=0.223642;AN=5008;NS=2504;DP=20156;EAS_AF=0.2827;AMR_AF=0.2075;AFR_AF=0.1861;EUR_AF=0.3111;SAS_AF=0.135;AA=G|||;VT=SNP
4	102718795	rs11944613	A	G	100	PASS	AC=1160;AF=0.231629;AN=5008;NS=2504;DP=20512;EAS_AF=0.2827;AMR_AF=0.2118;AFR_AF=0.2141;EUR_AF=0.3111;SAS_AF=0.135;AA=T|||;VT=SNP
4	102719650	rs13117264	T	G	100	PASS	AC=1104;AF=0.220447;AN=5008;NS=2504;DP=20231;EAS_AF=0.2391;AMR_AF=0.2104;AFR_AF=0.2095;EUR_AF=0.3101;SAS_AF=0.1309;AA=G|||;VT=SNP
4	102720758	rs10440386	C	A	100	PASS	AC=4361;AF=0.870807;AN=5008;NS=2504;DP=15751;EAS_AF=0.8413;AMR_AF=0.7118;AFR_AF=0.9909;EUR_AF=0.8628;SAS_AF=0.8599;AA=A|||;VT=SNP
4	102720906	rs11938185	C	T	100	PASS	AC=1062;AF=0.212061;AN=5008;NS=2504;DP=13430;EAS_AF=0.2381;AMR_AF=0.2061;AFR_AF=0.1808;EUR_AF=0.3101;SAS_AF=0.1309;AA=C|||;VT=SNP
4	102721078	rs11938245	C	T	100	PASS	AC=1062;AF=0.212061;AN=5008;NS=2504;DP=17754;EAS_AF=0.2381;AMR_AF=0.2061;AFR_AF=0.1808;EUR_AF=0.3101;SAS_AF=0.1309;AA=T|||;VT=SNP
4	102721732	rs10446706	G	A	100	PASS	AC=970;AF=0.19369;AN=5008;NS=2504;DP=16424;EAS_AF=0.1726;AMR_AF=0.1729;AFR_AF=0.18;EUR_AF=0.3091;SAS_AF=0.1299;AA=G|||;VT=SNP
4	102721809	rs17266357	T	C	100	PASS	AC=1103;AF=0.220248;AN=5008;NS=2504;DP=18270;EAS_AF=0.2421;AMR_AF=0.2075;AFR_AF=0.2088;EUR_AF=0.3091;SAS_AF=0.1309;AA=C|||;VT=SNP
4	102722017	rs10446707	C	T	100	PASS	AC=1063;AF=0.21226;AN=5008;NS=2504;DP=17808;EAS_AF=0.2421;AMR_AF=0.2032;AFR_AF=0.18;EUR_AF=0.3091;SAS_AF=0.1319;AA=C|||;VT=SNP
4	102722142	rs6819732	T	C	100	PASS	AC=2831;AF=0.565296;AN=5008;NS=2504;DP=16842;EAS_AF=0.5992;AMR_AF=0.4928;AFR_AF=0.4977;EUR_AF=0.5547;SAS_AF=0.684;AA=T|||;VT=SNP
4	102722182	rs34499378	G	A	100	PASS	AC=1058;AF=0.211262;AN=5008;NS=2504;DP=17313;EAS_AF=0.2381;AMR_AF=0.2032;AFR_AF=0.18;EUR_AF=0.3091;SAS_AF=0.1309;AA=A|||;VT=SNP
4	102722393	rs4699259	C	A	100	PASS	AC=870;AF=0.173722;AN=5008;NS=2504;DP=17056;EAS_AF=0.1726;AMR_AF=0.1671;AFR_AF=0.1097;EUR_AF=0.3072;SAS_AF=0.1288;AA=C|||;VT=SNP
4	102722868	rs35838403	C	T	100	PASS	AC=967;AF=0.193091;AN=5008;NS=2504;DP=17350;EAS_AF=0.1726;AMR_AF=0.1729;AFR_AF=0.18;EUR_AF=0.3072;SAS_AF=0.1288;AA=C|||;VT=SNP
4	102722913	rs17200433	A	G	100	PASS	AC=1060;AF=0.211661;AN=5008;NS=2504;DP=17465;EAS_AF=0.2421;AMR_AF=0.2032;AFR_AF=0.18;EUR_AF=0.3072;SAS_AF=0.1309;AA=G|||;VT=SNP
4	102723246	rs4414957	C	A	100	PASS	AC=2834;AF=0.565895;AN=5008;NS=2504;DP=17414;EAS_AF=0.5992;AMR_AF=0.4928;AFR_AF=0.4932;EUR_AF=0.5547;SAS_AF=0.6933;AA=C|||;VT=SNP
4	102723261	rs4414958	C	T	100	PASS	AC=872;AF=0.174121;AN=5008;NS=2504;DP=17540;EAS_AF=0.2391;AMR_AF=0.1729;AFR_AF=0.0106;EUR_AF=0.1928;SAS_AF=0.3098;AA=C|||;VT=SNP
4	102723640	rs13146194	T	C	100	PASS	AC=874;AF=0.174521;AN=5008;NS=2504;DP=17505;EAS_AF=0.1726;AMR_AF=0.1671;AFR_AF=0.1097;EUR_AF=0.3091;SAS_AF=0.1309;AA=T|||;VT=SNP
4	102723740	rs10446708	T	C	100	PASS	AC=1064;AF=0.21246;AN=5008;NS=2504;DP=19009;EAS_AF=0.2421;AMR_AF=0.2032;AFR_AF=0.18;EUR_AF=0.3091;SAS_AF=0.1329;AA=T|||;VT=SNP
4	102723839	rs10446682	G	A	100	PASS	AC=1062;AF=0.212061;AN=5008;NS=2504;DP=19222;EAS_AF=0.2421;AMR_AF=0.2032;AFR_AF=0.18;EUR_AF=0.3072;SAS_AF=0.1329;AA=C|||;VT=SNP
4	102724405	rs7656409	A	G	100	PASS	AC=2857;AF=0.570487;AN=5008;NS=2504;DP=18447;EAS_AF=0.6012;AMR_AF=0.4957;AFR_AF=0.4992;EUR_AF=0.5616;SAS_AF=0.6973;AA=A|||;VT=SNP
4	102724506	rs7656627	A	G	100	PASS	AC=2856;AF=0.570288;AN=5008;NS=2504;DP=17018;EAS_AF=0.6012;AMR_AF=0.4957;AFR_AF=0.4992;EUR_AF=0.5606;SAS_AF=0.6973;AA=A|||;VT=SNP
4	102724542	rs11929782	T	C	100	PASS	AC=1064;AF=0.21246;AN=5008;NS=2504;DP=16555;EAS_AF=0.2421;AMR_AF=0.2032;AFR_AF=0.18;EUR_AF=0.3091;SAS_AF=0.1329;AA=C|||;VT=SNP
4	102725474	rs4699261	G	A	100	PASS	AC=1064;AF=0.21246;AN=5008;NS=2504;DP=17794;EAS_AF=0.2421;AMR_AF=0.2032;AFR_AF=0.18;EUR_AF=0.3091;SAS_AF=0.1329;AA=G|||;VT=SNP
4	102725955	rs4698969	C	T	100	PASS	AC=1061;AF=0.211861;AN=5008;NS=2504;DP=19540;EAS_AF=0.2421;AMR_AF=0.2032;AFR_AF=0.18;EUR_AF=0.3072;SAS_AF=0.1319;AA=c|||;VT=SNP
4	102726005	rs4699262	G	A	100	PASS	AC=891;AF=0.177915;AN=5008;NS=2504;DP=19376;EAS_AF=0.1875;AMR_AF=0.17;AFR_AF=0.1112;EUR_AF=0.3072;SAS_AF=0.1309;AA=G|||;VT=SNP
4	102726073	rs6833249	A	G	100	PASS	AC=4381;AF=0.8748;AN=5008;NS=2504;DP=19178;EAS_AF=0.8442;AMR_AF=0.7118;AFR_AF=0.9917;EUR_AF=0.8708;SAS_AF=0.8681;AA=G|||;VT=SNP
4	102726095	rs6833764	G	A	100	PASS	AC=2849;AF=0.56889;AN=5008;NS=2504;DP=19196;EAS_AF=0.6002;AMR_AF=0.4971;AFR_AF=0.4932;EUR_AF=0.5616;SAS_AF=0.6973;AA=G|||;VT=SNP
4	102726241	rs6811141	T	G	100	PASS	AC=2855;AF=0.570088;AN=5008;NS=2504;DP=19151;EAS_AF=0.6002;AMR_AF=0.4971;AFR_AF=0.4977;EUR_AF=0.5616;SAS_AF=0.6973;AA=T|||;VT=SNP
4	102726519	rs17266552	G	A	100	PASS	AC=871;AF=0.173922;AN=5008;NS=2504;DP=13983;EAS_AF=0.1726;AMR_AF=0.1671;AFR_AF=0.1097;EUR_AF=0.3072;SAS_AF=0.1299;AA=G|||;VT=SNP
4	102726594	rs35194352	T	C	100	PASS	AC=1105;AF=0.220647;AN=5008;NS=2504;DP=13006;EAS_AF=0.2421;AMR_AF=0.2075;AFR_AF=0.2088;EUR_AF=0.3091;SAS_AF=0.1329;AA=C|||;VT=SNP
4	102726657	rs35416717	C	A	100	PASS	AC=1062;AF=0.212061;AN=5008;NS=2504;DP=13061;EAS_AF=0.2421;AMR_AF=0.2032;AFR_AF=0.18;EUR_AF=0.3072;SAS_AF=0.1329;AA=A|||;VT=SNP
4	102727575	rs11940244	G	T	100	PASS	AC=1101;AF=0.219848;AN=5008;NS=2504;DP=16025;EAS_AF=0.2421;AMR_AF=0.2075;AFR_AF=0.208;EUR_AF=0.3072;SAS_AF=0.1319;AA=T|||;VT=SNP
4	102727577	rs11940179	C	T	100	PASS	AC=1101;AF=0.219848;AN=5008;NS=2504;DP=16087;EAS_AF=0.2421;AMR_AF=0.2075;AFR_AF=0.208;EUR_AF=0.3072;SAS_AF=0.1319;AA=T|||;VT=SNP
4	102727619	rs11931087	A	G	100	PASS	AC=871;AF=0.173922;AN=5008;NS=2504;DP=16234;EAS_AF=0.1726;AMR_AF=0.1671;AFR_AF=0.1097;EUR_AF=0.3072;SAS_AF=0.1299;AA=A|||;VT=SNP
4	102729417	rs66638185	T	C	100	PASS	AC=1031;AF=0.205871;AN=5008;NS=2504;DP=12991;EAS_AF=0.2421;AMR_AF=0.1988;AFR_AF=0.1573;EUR_AF=0.3091;SAS_AF=0.1329;AA=C|||;VT=SNP
4	102729463	rs34851381	T	C	100	PASS	AC=1106;AF=0.220847;AN=5008;NS=2504;DP=12792;EAS_AF=0.2411;AMR_AF=0.2075;AFR_AF=0.2103;EUR_AF=0.3091;SAS_AF=0.1329;AA=C|||;VT=SNP
4	102729766	rs35446399	G	A	100	PASS	AC=968;AF=0.193291;AN=5008;NS=2504;DP=17877;EAS_AF=0.1716;AMR_AF=0.1729;AFR_AF=0.18;EUR_AF=0.3072;SAS_AF=0.1309;AA=G|||;VT=SNP
4	102729954	rs13124747	A	G	100	PASS	AC=871;AF=0.173922;AN=5008;NS=2504;DP=20709;EAS_AF=0.1716;AMR_AF=0.1671;AFR_AF=0.1097;EUR_AF=0.3072;SAS_AF=0.1309;AA=G|||;VT=SNP
4	102730070	rs13152198	T	C	100	PASS	AC=874;AF=0.174521;AN=5008;NS=2504;DP=19722;EAS_AF=0.1716;AMR_AF=0.1671;AFR_AF=0.1104;EUR_AF=0.3091;SAS_AF=0.1309;AA=T|||;VT=SNP
4	102730555	rs13131198	A	G	100	PASS	AC=873;AF=0.174321;AN=5008;NS=2504;DP=15129;EAS_AF=0.1726;AMR_AF=0.1671;AFR_AF=0.1089;EUR_AF=0.3091;SAS_AF=0.1309;AA=A|||;VT=SNP
4	102735437	rs28496978	T	A	100	PASS	AC=1108;AF=0.221246;AN=5008;NS=2504;DP=18768;EAS_AF=0.1478;AMR_AF=0.2608;AFR_AF=0.4334;EUR_AF=0.0755;SAS_AF=0.1319;AA=A|||;VT=SNP
4	102735510	rs72686716	T	C	100	PASS	AC=492;AF=0.0982428;AN=5008;NS=2504;DP=19243;EAS_AF=0.003;AMR_AF=0.0778;AFR_AF=0.2126;EUR_AF=0.1074;SAS_AF=0.047;AA=T|||;VT=SNP
4	102735513	rs4572885	T	A	100	PASS	AC=2771;AF=0.553315;AN=5008;NS=2504;DP=19199;EAS_AF=0.4593;AMR_AF=0.464;AFR_AF=0.8548;EUR_AF=0.4046;SAS_AF=0.4591;AA=A|||;VT=SNP
4	102736456	rs13136297	C	T	100	PASS	AC=1903;AF=0.379992;AN=5008;NS=2504;DP=16444;EAS_AF=0.3929;AMR_AF=0.4611;AFR_AF=0.4032;EUR_AF=0.3767;SAS_AF=0.2812;AA=T|||;VT=SNP
4	102736617	rs35916449	A	C	100	PASS	AC=150;AF=0.0299521;AN=5008;NS=2504;DP=14736;EAS_AF=0.002;AMR_AF=0.0648;AFR_AF=0.0015;EUR_AF=0.0815;SAS_AF=0.0194;AA=A|||;VT=SNP
4	102736743	rs13136796	A	T	100	PASS	AC=1316;AF=0.26278;AN=5008;NS=2504;DP=13542;EAS_AF=0.256;AMR_AF=0.2205;AFR_AF=0.3215;EUR_AF=0.2952;SAS_AF=0.1871;AA=A|||;VT=SNP
4	102737250	rs10028805	G	A	100	PASS	AC=2224;AF=0.444089;AN=5008;NS=2504;DP=16151;EAS_AF=0.3919;AMR_AF=0.4697;AFR_AF=0.6445;EUR_AF=0.3748;SAS_AF=0.2802;AA=A|||;VT=SNP
4	102737326	rs62321670	C	T	100	PASS	AC=528;AF=0.105431;AN=5008;NS=2504;DP=17548;EAS_AF=0.1359;AMR_AF=0.2363;AFR_AF=0.0439;EUR_AF=0.0775;SAS_AF=0.093;AA=C|||;VT=SNP
4	102737422	rs35072064	C	G	100	PASS	AC=527;AF=0.105232;AN=5008;NS=2504;DP=19227;EAS_AF=0.1339;AMR_AF=0.2363;AFR_AF=0.0439;EUR_AF=0.0785;SAS_AF=0.093;AA=C|||;VT=SNP
4	102737936	rs4615176	C	G	100	PASS	AC=2789;AF=0.556909;AN=5008;NS=2504;DP=18763;EAS_AF=0.503;AMR_AF=0.4856;AFR_AF=0.8253;EUR_AF=0.3837;SAS_AF=0.4785;AA=G|||;VT=SNP
4	102738147	rs4411998	T	C	100	PASS	AC=2214;AF=0.442093;AN=5008;NS=2504;DP=18183;EAS_AF=0.3929;AMR_AF=0.4741;AFR_AF=0.6316;EUR_AF=0.3767;SAS_AF=0.2812;AA=C|||;VT=SNP
4	102738722	rs2052445	A	G	100	PASS	AC=1316;AF=0.26278;AN=5008;NS=2504;DP=18018;EAS_AF=0.2569;AMR_AF=0.2205;AFR_AF=0.3207;EUR_AF=0.2952;SAS_AF=0.1871;AA=A|||;VT=SNP
4	102739291	rs12505627	A	C	100	PASS	AC=531;AF=0.10603;AN=5008;NS=2504;DP=15341;EAS_AF=0.1359;AMR_AF=0.2363;AFR_AF=0.0439;EUR_AF=0.0785;SAS_AF=0.0951;AA=A|||;VT=SNP
4	102739452	rs35388091	C	T	100	PASS	AC=1465;AF=0.292532;AN=5008;NS=2504;DP=16776;EAS_AF=0.256;AMR_AF=0.2291;AFR_AF=0.4297;EUR_AF=0.2952;SAS_AF=0.1871;AA=T|||;VT=SNP
4	102739536	rs1421627	G	A	100	PASS	AC=1465;AF=0.292532;AN=5008;NS=2504;DP=16025;EAS_AF=0.256;AMR_AF=0.2291;AFR_AF=0.4297;EUR_AF=0.2952;SAS_AF=0.1871;AA=g|||;VT=SNP
4	102739791	rs13106926	A	G	100	PASS	AC=1315;AF=0.26258;AN=5008;NS=2504;DP=15378;EAS_AF=0.256;AMR_AF=0.2205;AFR_AF=0.3207;EUR_AF=0.2952;SAS_AF=0.1871;AA=A|||;VT=SNP
4	102739928	rs13107572	C	A	100	PASS	AC=1315;AF=0.26258;AN=5008;NS=2504;DP=15183;EAS_AF=0.256;AMR_AF=0.2205;AFR_AF=0.3207;EUR_AF=0.2952;SAS_AF=0.1871;AA=C|||;VT=SNP
4	102739980	rs13107612	C	T	100	PASS	AC=1321;AF=0.263778;AN=5008;NS=2504;DP=13515;EAS_AF=0.256;AMR_AF=0.2205;AFR_AF=0.3238;EUR_AF=0.2952;SAS_AF=0.1892;AA=C|||;VT=SNP
4	102740071	rs13108165	G	A	100	PASS	AC=476;AF=0.0950479;AN=5008;NS=2504;DP=11748;EAS_AF=0.1349;AMR_AF=0.2349;AFR_AF=0.0053;EUR_AF=0.0785;SAS_AF=0.093;AA=G|||;VT=SNP
4	102740602	rs12647112	A	G	100	PASS	AC=1328;AF=0.265176;AN=5008;NS=2504;DP=17925;EAS_AF=0.247;AMR_AF=0.2579;AFR_AF=0.3971;EUR_AF=0.0855;SAS_AF=0.2955;AA=G|||;VT=SNP
4	102740697	rs9996100	C	A	100	PASS	AC=1327;AF=0.264976;AN=5008;NS=2504;DP=19020;EAS_AF=0.247;AMR_AF=0.2565;AFR_AF=0.3971;EUR_AF=0.0855;SAS_AF=0.2955;AA=A|||;VT=SNP
4	102741022	rs7693190	A	G	100	PASS	AC=1326;AF=0.264776;AN=5008;NS=2504;DP=21591;EAS_AF=0.247;AMR_AF=0.2565;AFR_AF=0.3971;EUR_AF=0.0845;SAS_AF=0.2955;AA=G|||;VT=SNP
4	102743353	rs13135381	A	G	100	PASS	AC=1102;AF=0.220048;AN=5008;NS=2504;DP=16672;EAS_AF=0.1875;AMR_AF=0.1859;AFR_AF=0.23;EUR_AF=0.2972;SAS_AF=0.1851;AA=A|||;VT=SNP
4	102743438	rs13136118	G	A	100	PASS	AC=617;AF=0.123203;AN=5008;NS=2504;DP=15663;EAS_AF=0.1677;AMR_AF=0.1254;AFR_AF=0.0182;EUR_AF=0.2416;SAS_AF=0.0961;AA=G|||;VT=SNP
4	102743687	rs13136219	C	T	100	PASS	AC=2244;AF=0.448083;AN=5008;NS=2504;DP=15781;EAS_AF=0.3938;AMR_AF=0.4755;AFR_AF=0.646;EUR_AF=0.3797;SAS_AF=0.2873;AA=T|||;VT=SNP
4	102743698	rs55768089	T	A	100	PASS	AC=1102;AF=0.220048;AN=5008;NS=2504;DP=15785;EAS_AF=0.1875;AMR_AF=0.1859;AFR_AF=0.23;EUR_AF=0.2972;SAS_AF=0.1851;AA=T|||;VT=SNP
4	102743811	rs13112246	T	C	100	PASS	AC=1936;AF=0.386581;AN=5008;NS=2504;DP=11086;EAS_AF=0.3938;AMR_AF=0.4669;AFR_AF=0.416;EUR_AF=0.3817;SAS_AF=0.2873;AA=C|||;VT=SNP
4	102744092	rs13137133	C	T	100	PASS	AC=2707;AF=0.540535;AN=5008;NS=2504;DP=6010;EAS_AF=0.504;AMR_AF=0.4813;AFR_AF=0.7572;EUR_AF=0.3887;SAS_AF=0.4836;AA=T|||;VT=SNP
4	102744939	rs34125672	C	T	100	PASS	AC=484;AF=0.0966454;AN=5008;NS=2504;DP=17474;EAS_AF=0.1359;AMR_AF=0.2349;AFR_AF=0.0038;EUR_AF=0.0815;SAS_AF=0.0992;AA=C|||;VT=SNP
4	102745168	rs62321672	T	C	100	PASS	AC=545;AF=0.108826;AN=5008;NS=2504;DP=19398;EAS_AF=0.1359;AMR_AF=0.2378;AFR_AF=0.0446;EUR_AF=0.0835;SAS_AF=0.1022;AA=T|||;VT=SNP
4	102745985	rs1125271	C	T	100	PASS	AC=1087;AF=0.217053;AN=5008;NS=2504;DP=16191;EAS_AF=0.1875;AMR_AF=0.1816;AFR_AF=0.2231;EUR_AF=0.2952;SAS_AF=0.184;AA=C|||;VT=SNP
4	102746780	rs4276281	C	A	100	PASS	AC=2698;AF=0.538738;AN=5008;NS=2504;DP=17878;EAS_AF=0.503;AMR_AF=0.4798;AFR_AF=0.7557;EUR_AF=0.3837;SAS_AF=0.4836;AA=A|||;VT=SNP
4	102747265	rs7698632	G	C	100	PASS	AC=2704;AF=0.539936;AN=5008;NS=2504;DP=16417;EAS_AF=0.502;AMR_AF=0.4813;AFR_AF=0.7564;EUR_AF=0.3857;SAS_AF=0.4867;AA=C|||;VT=SNP
4	102747882	rs13127559	G	A	100	PASS	AC=537;AF=0.107228;AN=5008;NS=2504;DP=15006;EAS_AF=0.1339;AMR_AF=0.2378;AFR_AF=0.0439;EUR_AF=0.0805;SAS_AF=0.1002;AA=G|||;VT=SNP
4	102747927	rs12163856	A	G	100	PASS	AC=2549;AF=0.508986;AN=5008;NS=2504;DP=14160;EAS_AF=0.4345;AMR_AF=0.4496;AFR_AF=0.705;EUR_AF=0.3897;SAS_AF=0.4857;AA=G|||;VT=SNP
4	102750922	rs17266594	T	C	100	PASS	AC=1095;AF=0.21865;AN=5008;NS=2504;DP=14109;EAS_AF=0.1865;AMR_AF=0.1859;AFR_AF=0.2239;EUR_AF=0.2992;SAS_AF=0.1851;AA=T|||;VT=SNP
4	102751076	rs10516487	G	A	100	PASS	AC=1094;AF=0.21845;AN=5008;NS=2504;DP=16221;EAS_AF=0.1875;AMR_AF=0.1859;AFR_AF=0.2239;EUR_AF=0.2972;SAS_AF=0.1851;AA=G|||;VT=SNP;EX_TARGET
4	102751276	rs10516486	C	T	100	PASS	AC=2706;AF=0.540335;AN=5008;NS=2504;DP=15791;EAS_AF=0.504;AMR_AF=0.4813;AFR_AF=0.7564;EUR_AF=0.3887;SAS_AF=0.4836;AA=T|||;VT=SNP;EX_TARGET
4	102752201	rs34029191	A	G	100	PASS	AC=1101;AF=0.219848;AN=5008;NS=2504;DP=19732;EAS_AF=0.1875;AMR_AF=0.1859;AFR_AF=0.2292;EUR_AF=0.2972;SAS_AF=0.1851;AA=A|||;VT=SNP
4	102752589	rs17200824	A	G	100	PASS	AC=1103;AF=0.220248;AN=5008;NS=2504;DP=21978;EAS_AF=0.1875;AMR_AF=0.1859;AFR_AF=0.2292;EUR_AF=0.2992;SAS_AF=0.1851;AA=A|||;VT=SNP
4	102753408	rs4637409	A	G	100	PASS	AC=1091;AF=0.217851;AN=5008;NS=2504;DP=18120;EAS_AF=0.1875;AMR_AF=0.1859;AFR_AF=0.2216;EUR_AF=0.2972;SAS_AF=0.1851;AA=A|||;VT=SNP
4	102754507	rs34749007	G	A	100	PASS	AC=1105;AF=0.220647;AN=5008;NS=2504;DP=19421;EAS_AF=0.1905;AMR_AF=0.183;AFR_AF=0.2315;EUR_AF=0.2962;SAS_AF=0.1861;AA=G|||;VT=SNP
4	102755378	rs13145909	G	A	100	PASS	AC=2360;AF=0.471246;AN=5008;NS=2504;DP=17472;EAS_AF=0.5069;AMR_AF=0.464;AFR_AF=0.5015;EUR_AF=0.3827;SAS_AF=0.4898;AA=A|||;VT=SNP
4	102756099	rs4643809	C	T	100	PASS	AC=2246;AF=0.448482;AN=5008;NS=2504;DP=12340;EAS_AF=0.3978;AMR_AF=0.4712;AFR_AF=0.6498;EUR_AF=0.3757;SAS_AF=0.2873;AA=.|||;VT=SNP
4	102756731	rs13129744	T	C	100	PASS	AC=918;AF=0.183307;AN=5008;NS=2504;DP=21081;EAS_AF=0.1895;AMR_AF=0.1513;AFR_AF=0.1278;EUR_AF=0.2843;SAS_AF=0.1708;AA=.|||;VT=SNP
4	102757065	rs7682827	G	A	100	PASS	AC=2486;AF=0.496406;AN=5008;NS=2504;DP=19913;EAS_AF=0.5069;AMR_AF=0.464;AFR_AF=0.6006;EUR_AF=0.3817;SAS_AF=0.4857;AA=.|||;VT=SNP
4	102757578	rs10016325	C	A	100	PASS	AC=2470;AF=0.493211;AN=5008;NS=2504;DP=17044;EAS_AF=0.5069;AMR_AF=0.464;AFR_AF=0.587;EUR_AF=0.3837;SAS_AF=0.4857;AA=.|||;VT=SNP
4	102758403	rs2080820	C	A	100	PASS	AC=1093;AF=0.218251;AN=5008;NS=2504;DP=16120;EAS_AF=0.1895;AMR_AF=0.183;AFR_AF=0.2254;EUR_AF=0.2962;SAS_AF=0.183;AA=.|||;VT=SNP
4	102758460	rs1469019	C	A	100	PASS	AC=478;AF=0.0954473;AN=5008;NS=2504;DP=14996;EAS_AF=0.1359;AMR_AF=0.2334;AFR_AF=0.0038;EUR_AF=0.0785;SAS_AF=0.0971;AA=.|||;VT=SNP
4	102761917	rs35926162	T	C	100	PASS	AC=480;AF=0.0958466;AN=5008;NS=2504;DP=18310;EAS_AF=0.1349;AMR_AF=0.2334;AFR_AF=0.0038;EUR_AF=0.0815;SAS_AF=0.0971;AA=.|||;VT=SNP
4	102762218	rs35190155	C	T	100	PASS	AC=478;AF=0.0954473;AN=5008;NS=2504;DP=14388;EAS_AF=0.1349;AMR_AF=0.2334;AFR_AF=0.0038;EUR_AF=0.0805;SAS_AF=0.0961;AA=.|||;VT=SNP
4	102762581	rs10032160	G	A	100	PASS	AC=2240;AF=0.447284;AN=5008;NS=2504;DP=10749;EAS_AF=0.3968;AMR_AF=0.4712;AFR_AF=0.6483;EUR_AF=0.3757;SAS_AF=0.2843;AA=.|||;VT=SNP
4	102764358	rs17031708	T	C	100	PASS	AC=797;AF=0.159145;AN=5008;NS=2504;DP=16672;EAS_AF=0.2302;AMR_AF=0.0793;AFR_AF=0.1989;EUR_AF=0.1292;SAS_AF=0.1196;AA=T|||;VT=SNP
4	102766551	rs79201444	G	A	100	PASS	AC=308;AF=0.0615016;AN=5008;NS=2504;DP=14144;EAS_AF=0.0278;AMR_AF=0.0216;AFR_AF=0.1044;EUR_AF=0.0209;SAS_AF=0.1084;AA=G|||;VT=SNP
4	102766892	rs11931658	T	C	100	PASS	AC=1187;AF=0.237021;AN=5008;NS=2504;DP=16324;EAS_AF=0.2401;AMR_AF=0.2104;AFR_AF=0.2035;EUR_AF=0.3539;SAS_AF=0.1779;AA=T|||;VT=SNP
4	102767517	rs12500743	T	G	100	PASS	AC=600;AF=0.119808;AN=5008;NS=2504;DP=18647;EAS_AF=0.1756;AMR_AF=0.232;AFR_AF=0.0628;EUR_AF=0.0825;SAS_AF=0.0982;AA=T|||;VT=SNP
4	102768220	rs12512304	G	A	100	PASS	AC=582;AF=0.116214;AN=5008;NS=2504;DP=18257;EAS_AF=0.1746;AMR_AF=0.2262;AFR_AF=0.0567;EUR_AF=0.0795;SAS_AF=0.0961;AA=G|||;VT=SNP
4	102769511	rs35476121	T	G	100	PASS	AC=1626;AF=0.324681;AN=5008;NS=2504;DP=17051;EAS_AF=0.2698;AMR_AF=0.2291;AFR_AF=0.5038;EUR_AF=0.3479;SAS_AF=0.183;AA=T|||;VT=SNP
4	102769677	rs12498977	G	A	100	PASS	AC=599;AF=0.119609;AN=5008;NS=2504;DP=17301;EAS_AF=0.2242;AMR_AF=0.255;AFR_AF=0.0174;EUR_AF=0.0775;SAS_AF=0.0971;AA=G|||;VT=SNP
4	102769693	rs12498921	C	T	100	PASS	AC=2917;AF=0.582468;AN=5008;NS=2504;DP=17124;EAS_AF=0.5913;AMR_AF=0.5245;AFR_AF=0.8018;EUR_AF=0.4573;SAS_AF=0.4468;AA=T|||;VT=SNP
4	102769808	rs12506564	A	G	100	PASS	AC=1658;AF=0.33107;AN=5008;NS=2504;DP=18539;EAS_AF=0.4831;AMR_AF=0.4323;AFR_AF=0.1505;EUR_AF=0.4085;SAS_AF=0.2669;AA=A|||;VT=SNP
4	102770074	rs34118030	G	A	100	PASS	AC=791;AF=0.157947;AN=5008;NS=2504;DP=18900;EAS_AF=0.2421;AMR_AF=0.255;AFR_AF=0.1483;EUR_AF=0.0795;SAS_AF=0.0961;AA=g|||;VT=SNP
4	102770103	rs7686702	A	T	100	PASS	AC=2847;AF=0.56849;AN=5008;NS=2504;DP=18931;EAS_AF=0.5913;AMR_AF=0.5173;AFR_AF=0.7511;EUR_AF=0.4553;SAS_AF=0.4509;AA=T|||;VT=SNP
4	102770557	rs11940934	A	G	100	PASS	AC=1166;AF=0.232827;AN=5008;NS=2504;DP=17413;EAS_AF=0.2411;AMR_AF=0.2104;AFR_AF=0.1952;EUR_AF=0.3469;SAS_AF=0.1738;AA=A|||;VT=SNP
4	102770588	rs7441177	C	T	100	PASS	AC=2916;AF=0.582268;AN=5008;NS=2504;DP=18094;EAS_AF=0.5913;AMR_AF=0.5245;AFR_AF=0.8018;EUR_AF=0.4563;SAS_AF=0.4468;AA=T|||;VT=SNP
4	102770633	rs11097756	G	A	100	PASS	AC=602;AF=0.120208;AN=5008;NS=2504;DP=17986;EAS_AF=0.1081;AMR_AF=0.0375;AFR_AF=0.1989;EUR_AF=0.0288;SAS_AF=0.1789;AA=G|||;VT=SNP
4	102770673	rs12500010	C	T	100	PASS	AC=628;AF=0.125399;AN=5008;NS=2504;DP=18554;EAS_AF=0.2421;AMR_AF=0.2522;AFR_AF=0.0265;EUR_AF=0.0795;SAS_AF=0.0961;AA=-|||;VT=SNP
4	102770684	rs10856963	A	G	100	PASS	AC=2847;AF=0.56849;AN=5008;NS=2504;DP=18510;EAS_AF=0.5913;AMR_AF=0.5216;AFR_AF=0.7489;EUR_AF=0.4543;SAS_AF=0.4519;AA=A|||;VT=SNP
4	102770948	rs11097757	G	A	100	PASS	AC=2846;AF=0.568291;AN=5008;NS=2504;DP=15818;EAS_AF=0.5913;AMR_AF=0.5216;AFR_AF=0.7481;EUR_AF=0.4553;SAS_AF=0.4509;AA=A|||;VT=SNP
4	102771423	rs13148076	T	G	100	PASS	AC=2239;AF=0.447085;AN=5008;NS=2504;DP=17031;EAS_AF=0.4841;AMR_AF=0.4798;AFR_AF=0.5431;EUR_AF=0.4245;SAS_AF=0.2791;AA=t|||;VT=SNP
4	102771834	rs13121706	C	T	100	PASS	AC=628;AF=0.125399;AN=5008;NS=2504;DP=21482;EAS_AF=0.2421;AMR_AF=0.2522;AFR_AF=0.0265;EUR_AF=0.0795;SAS_AF=0.0961;AA=t|||;VT=SNP
4	102772025	rs34397140	G	A	100	PASS	AC=516;AF=0.103035;AN=5008;NS=2504;DP=19716;EAS_AF=0.1706;AMR_AF=0.2277;AFR_AF=0.0106;EUR_AF=0.0785;SAS_AF=0.0951;AA=g|||;VT=SNP
4	102772065	rs12501163	C	T	100	PASS	AC=786;AF=0.156949;AN=5008;NS=2504;DP=19753;EAS_AF=0.2421;AMR_AF=0.255;AFR_AF=0.1445;EUR_AF=0.0795;SAS_AF=0.0961;AA=C|||;VT=SNP
4	102772299	rs4610336	G	A	100	PASS	AC=2870;AF=0.573083;AN=5008;NS=2504;DP=20601;EAS_AF=0.5913;AMR_AF=0.5173;AFR_AF=0.77;EUR_AF=0.4533;SAS_AF=0.4509;AA=A|||;VT=SNP
4	102772562	rs13128847	G	A	100	PASS	AC=513;AF=0.102436;AN=5008;NS=2504;DP=19327;EAS_AF=0.1706;AMR_AF=0.2262;AFR_AF=0.0053;EUR_AF=0.0785;SAS_AF=0.1002;AA=G|||;VT=SNP
4	102772861	rs4698971	G	C	100	PASS	AC=1446;AF=0.288738;AN=5008;NS=2504;DP=17407;EAS_AF=0.2411;AMR_AF=0.2219;AFR_AF=0.4032;EUR_AF=0.3429;SAS_AF=0.1748;AA=G|||;VT=SNP
4	102773838	rs4607219	T	C	100	PASS	AC=2926;AF=0.584265;AN=5008;NS=2504;DP=10676;EAS_AF=0.5923;AMR_AF=0.5245;AFR_AF=0.8033;EUR_AF=0.4622;SAS_AF=0.4479;AA=C|||;VT=SNP
4	102774138	rs41507945	C	T	100	PASS	AC=790;AF=0.157748;AN=5008;NS=2504;DP=16082;EAS_AF=0.2431;AMR_AF=0.255;AFR_AF=0.1452;EUR_AF=0.0795;SAS_AF=0.0982;AA=C|||;VT=SNP
4	102774880	rs1345568	G	C	100	PASS	AC=522;AF=0.104233;AN=5008;NS=2504;DP=20016;EAS_AF=0.1716;AMR_AF=0.2277;AFR_AF=0.0136;EUR_AF=0.0785;SAS_AF=0.0961;AA=G|||;VT=SNP
4	102774964	rs1421624	G	A	100	PASS	AC=533;AF=0.10643;AN=5008;NS=2504;DP=19277;EAS_AF=0.1716;AMR_AF=0.2305;AFR_AF=0.0197;EUR_AF=0.0795;SAS_AF=0.0961;AA=G|||;VT=SNP
4	102775112	rs1862128	G	A	100	PASS	AC=592;AF=0.118211;AN=5008;NS=2504;DP=20891;EAS_AF=0.1071;AMR_AF=0.0375;AFR_AF=0.1982;EUR_AF=0.0288;SAS_AF=0.1708;AA=G|||;VT=SNP
4	102776083	rs6849308	C	T	100	PASS	AC=593;AF=0.118411;AN=5008;NS=2504;DP=16257;EAS_AF=0.1071;AMR_AF=0.0403;AFR_AF=0.1982;EUR_AF=0.0288;SAS_AF=0.1697;AA=C|||;VT=SNP
4	102776406	rs13145804	T	G	100	PASS	AC=639;AF=0.127596;AN=5008;NS=2504;DP=16025;EAS_AF=0.244;AMR_AF=0.2536;AFR_AF=0.0272;EUR_AF=0.0815;SAS_AF=0.1012;AA=T|||;VT=SNP
4	102777778	rs13126550	A	G	100	PASS	AC=1467;AF=0.292931;AN=5008;NS=2504;DP=16181;EAS_AF=0.2411;AMR_AF=0.2248;AFR_AF=0.4168;EUR_AF=0.3439;SAS_AF=0.1748;AA=A|||;VT=SNP
4	102778259	rs35400474	C	T	100	PASS	AC=519;AF=0.103634;AN=5008;NS=2504;DP=17275;EAS_AF=0.1716;AMR_AF=0.2277;AFR_AF=0.0106;EUR_AF=0.0795;SAS_AF=0.0961;AA=C|||;VT=SNP
4	102778455	rs4698972	T	C	100	PASS	AC=2902;AF=0.579473;AN=5008;NS=2504;DP=20513;EAS_AF=0.5923;AMR_AF=0.5288;AFR_AF=0.7784;EUR_AF=0.4652;SAS_AF=0.4509;AA=C|||;VT=SNP
4	102778580	rs34166099	C	A	100	PASS	AC=710;AF=0.141773;AN=5008;NS=2504;DP=18727;EAS_AF=0.2143;AMR_AF=0.1556;AFR_AF=0.0174;EUR_AF=0.3062;SAS_AF=0.0562;AA=C|||;VT=SNP
4	102778646	rs4235402	C	G	100	PASS	AC=2854;AF=0.569888;AN=5008;NS=2504;DP=17902;EAS_AF=0.5923;AMR_AF=0.5216;AFR_AF=0.7496;EUR_AF=0.4612;SAS_AF=0.4499;AA=G|||;VT=SNP
4	102779170	rs78706075	A	C	100	PASS	AC=617;AF=0.123203;AN=5008;NS=2504;DP=17673;EAS_AF=0.1091;AMR_AF=0.0447;AFR_AF=0.1997;EUR_AF=0.0388;SAS_AF=0.1769;AA=A|||;VT=SNP
4	102779173	rs4698973	G	A	100	PASS	AC=128;AF=0.0255591;AN=5008;NS=2504;DP=17488;EAS_AF=0.0248;AMR_AF=0.0144;AFR_AF=0.0015;EUR_AF=0.0209;SAS_AF=0.0716;AA=G|||;VT=SNP
4	102779304	rs13140171	A	T	100	PASS	AC=792;AF=0.158147;AN=5008;NS=2504;DP=18891;EAS_AF=0.2421;AMR_AF=0.255;AFR_AF=0.146;EUR_AF=0.0805;SAS_AF=0.0992;AA=T|||;VT=SNP
4	102779314	rs4698974	T	A	100	PASS	AC=2851;AF=0.569289;AN=5008;NS=2504;DP=18898;EAS_AF=0.5923;AMR_AF=0.5231;AFR_AF=0.7474;EUR_AF=0.4622;SAS_AF=0.4479;AA=A|||;VT=SNP
4	102779328	rs4698975	G	A	100	PASS	AC=1160;AF=0.231629;AN=5008;NS=2504;DP=18785;EAS_AF=0.2411;AMR_AF=0.2046;AFR_AF=0.1959;EUR_AF=0.3429;SAS_AF=0.1748;AA=G|||;VT=SNP
4	102780170	rs10516482	C	A	100	PASS	AC=595;AF=0.11881;AN=5008;NS=2504;DP=18608;EAS_AF=0.1091;AMR_AF=0.0403;AFR_AF=0.1982;EUR_AF=0.0288;SAS_AF=0.1697;AA=C|||;VT=SNP
4	102780724	rs4426778	G	A	100	PASS	AC=2870;AF=0.573083;AN=5008;NS=2504;DP=18741;EAS_AF=0.5923;AMR_AF=0.5187;AFR_AF=0.7723;EUR_AF=0.4543;SAS_AF=0.4448;AA=A|||;VT=SNP
4	102780792	rs4443287	A	C	100	PASS	AC=2916;AF=0.582268;AN=5008;NS=2504;DP=17269;EAS_AF=0.5923;AMR_AF=0.5216;AFR_AF=0.8026;EUR_AF=0.4553;SAS_AF=0.4479;AA=C|||;VT=SNP
4	102780881	rs4365725	G	T	100	PASS	AC=2835;AF=0.566094;AN=5008;NS=2504;DP=17854;EAS_AF=0.5923;AMR_AF=0.5187;AFR_AF=0.7458;EUR_AF=0.4543;SAS_AF=0.4448;AA=T|||;VT=SNP
4	102781331	rs35201947	C	T	100	PASS	AC=1160;AF=0.231629;AN=5008;NS=2504;DP=21215;EAS_AF=0.2431;AMR_AF=0.2032;AFR_AF=0.1952;EUR_AF=0.3429;SAS_AF=0.1748;AA=C|||;VT=SNP
4	102781633	rs60448423	G	C	100	PASS	AC=1451;AF=0.289736;AN=5008;NS=2504;DP=17841;EAS_AF=0.2421;AMR_AF=0.2219;AFR_AF=0.4062;EUR_AF=0.3429;SAS_AF=0.1748;AA=G|||;VT=SNP
4	102781899	rs4317207	A	G	100	PASS	AC=356;AF=0.0710863;AN=5008;NS=2504;DP=16984;EAS_AF=0.1081;AMR_AF=0.0115;AFR_AF=0.0446;EUR_AF=0.0159;SAS_AF=0.1677;AA=A|||;VT=SNP
4	102782747	rs17031724	C	G	100	PASS	AC=172;AF=0.034345;AN=5008;NS=2504;DP=15505;EAS_AF=0.0992;AMR_AF=0.0101;AFR_AF=0;EUR_AF=0.0139;SAS_AF=0.0521;AA=C|||;VT=SNP
4	102782908	rs4296682	T	A	100	PASS	AC=2884;AF=0.575879;AN=5008;NS=2504;DP=13624;EAS_AF=0.5923;AMR_AF=0.5216;AFR_AF=0.7791;EUR_AF=0.4563;SAS_AF=0.4458;AA=A|||;VT=SNP
4	102783351	rs4572884	C	T	100	PASS	AC=2098;AF=0.41893;AN=5008;NS=2504;DP=15790;EAS_AF=0.3512;AMR_AF=0.2709;AFR_AF=0.6271;EUR_AF=0.3827;SAS_AF=0.3497;AA=T|||;VT=SNP
4	102783642	rs12647710	C	A	100	PASS	AC=610;AF=0.121805;AN=5008;NS=2504;DP=16995;EAS_AF=0.1091;AMR_AF=0.0447;AFR_AF=0.1982;EUR_AF=0.0368;SAS_AF=0.1738;AA=C|||;VT=SNP;EX_TARGET
4	102784230	rs11932972	A	G	100	PASS	AC=1468;AF=0.293131;AN=5008;NS=2504;DP=14993;EAS_AF=0.2421;AMR_AF=0.2305;AFR_AF=0.41;EUR_AF=0.3479;SAS_AF=0.1759;AA=A|||;VT=SNP
4	102784239	rs4554079	A	G	100	PASS	AC=2906;AF=0.580272;AN=5008;NS=2504;DP=15019;EAS_AF=0.5923;AMR_AF=0.5317;AFR_AF=0.7799;EUR_AF=0.4672;SAS_AF=0.4489;AA=G|||;VT=SNP
4	102786341	rs62321728	A	G	100	PASS	AC=790;AF=0.157748;AN=5008;NS=2504;DP=19156;EAS_AF=0.2411;AMR_AF=0.2565;AFR_AF=0.1445;EUR_AF=0.0815;SAS_AF=0.0982;AA=G|||;VT=SNP
4	102786685	rs13101528	A	G	100	PASS	AC=1474;AF=0.294329;AN=5008;NS=2504;DP=19116;EAS_AF=0.2421;AMR_AF=0.2262;AFR_AF=0.4191;EUR_AF=0.3449;SAS_AF=0.1759;AA=A|||;VT=SNP
4	102786721	rs4544711	C	G	100	PASS	AC=630;AF=0.125799;AN=5008;NS=2504;DP=19577;EAS_AF=0.1091;AMR_AF=0.0476;AFR_AF=0.2095;EUR_AF=0.0368;SAS_AF=0.1769;AA=C|||;VT=SNP
4	102786729	rs35618358	G	A	100	PASS	AC=533;AF=0.10643;AN=5008;NS=2504;DP=19767;EAS_AF=0.1696;AMR_AF=0.232;AFR_AF=0.0197;EUR_AF=0.0815;SAS_AF=0.0951;AA=G|||;VT=SNP
4	102787117	rs34814827	C	T	100	PASS	AC=1455;AF=0.290535;AN=5008;NS=2504;DP=18588;EAS_AF=0.2421;AMR_AF=0.2219;AFR_AF=0.407;EUR_AF=0.3449;SAS_AF=0.1759;AA=C|||;VT=SNP
4	102787244	rs13103373	G	A	100	PASS	AC=531;AF=0.10603;AN=5008;NS=2504;DP=18621;EAS_AF=0.1696;AMR_AF=0.2305;AFR_AF=0.0197;EUR_AF=0.0805;SAS_AF=0.0951;AA=G|||;VT=SNP
4	102787423	rs4698977	G	T	100	PASS	AC=1454;AF=0.290335;AN=5008;NS=2504;DP=17121;EAS_AF=0.2421;AMR_AF=0.2219;AFR_AF=0.407;EUR_AF=0.3439;SAS_AF=0.1759;AA=G|||;VT=SNP
4	102787757	rs61465450	C	T	100	PASS	AC=785;AF=0.156749;AN=5008;NS=2504;DP=15421;EAS_AF=0.2421;AMR_AF=0.255;AFR_AF=0.1422;EUR_AF=0.0805;SAS_AF=0.0971;AA=C|||;VT=SNP
4	102787788	rs7440537	G	A	100	PASS	AC=2102;AF=0.419728;AN=5008;NS=2504;DP=13237;EAS_AF=0.3502;AMR_AF=0.2695;AFR_AF=0.6331;EUR_AF=0.3807;SAS_AF=0.3497;AA=-|||;VT=SNP
4	102788747	rs13116542	A	G	100	PASS	AC=1164;AF=0.232428;AN=5008;NS=2504;DP=12759;EAS_AF=0.2421;AMR_AF=0.2061;AFR_AF=0.1959;EUR_AF=0.3439;SAS_AF=0.1759;AA=A|||;VT=SNP
4	102790037	rs34208976	G	T	100	PASS	AC=1032;AF=0.20607;AN=5008;NS=2504;DP=16171;EAS_AF=0.2421;AMR_AF=0.1801;AFR_AF=0.1293;EUR_AF=0.327;SAS_AF=0.1667;AA=G|||;VT=SNP
4	102790613	rs12331846	G	A	100	PASS	AC=661;AF=0.131989;AN=5008;NS=2504;DP=14298;EAS_AF=0.1081;AMR_AF=0.0447;AFR_AF=0.2375;EUR_AF=0.0388;SAS_AF=0.1718;AA=A|||;VT=SNP
4	102790818	rs12331849	C	T	100	PASS	AC=2893;AF=0.577676;AN=5008;NS=2504;DP=16066;EAS_AF=0.5923;AMR_AF=0.5245;AFR_AF=0.7799;EUR_AF=0.4612;SAS_AF=0.4468;AA=T|||;VT=SNP
4	102791185	rs7662572	G	A	100	PASS	AC=1451;AF=0.289736;AN=5008;NS=2504;DP=15081;EAS_AF=0.2421;AMR_AF=0.2248;AFR_AF=0.4047;EUR_AF=0.3419;SAS_AF=0.1759;AA=G|||;VT=SNP
4	102791905	rs10516483	C	G	100	PASS	AC=2895;AF=0.578075;AN=5008;NS=2504;DP=20275;EAS_AF=0.5923;AMR_AF=0.5245;AFR_AF=0.7806;EUR_AF=0.4612;SAS_AF=0.4479;AA=G|||;VT=SNP
4	102792085	rs10516484	G	A	100	PASS	AC=521;AF=0.104034;AN=5008;NS=2504;DP=20827;EAS_AF=0.1706;AMR_AF=0.2305;AFR_AF=0.0106;EUR_AF=0.0795;SAS_AF=0.0971;AA=G|||;VT=SNP
4	102792348	rs11933157	T	C	100	PASS	AC=1451;AF=0.289736;AN=5008;NS=2504;DP=19345;EAS_AF=0.2421;AMR_AF=0.2219;AFR_AF=0.4047;EUR_AF=0.3439;SAS_AF=0.1759;AA=T|||;VT=SNP
4	102792354	rs17031755	G	A	100	PASS	AC=817;AF=0.163139;AN=5008;NS=2504;DP=19269;EAS_AF=0.2421;AMR_AF=0.255;AFR_AF=0.1657;EUR_AF=0.0805;SAS_AF=0.0982;AA=A|||;VT=SNP
4	102792611	rs6857428	T	G	100	PASS	AC=2896;AF=0.578275;AN=5008;NS=2504;DP=16779;EAS_AF=0.5923;AMR_AF=0.5259;AFR_AF=0.7799;EUR_AF=0.4622;SAS_AF=0.4479;AA=G|||;VT=SNP
4	102792983	rs17031758	T	C	100	PASS	AC=790;AF=0.157748;AN=5008;NS=2504;DP=16671;EAS_AF=0.244;AMR_AF=0.255;AFR_AF=0.143;EUR_AF=0.0815;SAS_AF=0.0982;AA=C|||;VT=SNP
4	102793224	rs4639076	C	G	100	PASS	AC=2108;AF=0.420927;AN=5008;NS=2504;DP=1865;EAS_AF=0.3502;AMR_AF=0.2695;AFR_AF=0.6369;EUR_AF=0.3807;SAS_AF=0.3507;AA=C|||;VT=SNP
4	102793278	rs4270588	A	G	100	PASS	AC=2897;AF=0.578474;AN=5008;NS=2504;DP=11631;EAS_AF=0.5923;AMR_AF=0.5259;AFR_AF=0.7806;EUR_AF=0.4622;SAS_AF=0.4479;AA=G|||;VT=SNP
4	102793376	rs4270589	A	G	100	PASS	AC=2771;AF=0.553315;AN=5008;NS=2504;DP=19814;EAS_AF=0.5923;AMR_AF=0.5231;AFR_AF=0.6868;EUR_AF=0.4622;SAS_AF=0.4479;AA=G|||;VT=SNP
4	102793500	rs2216546	G	T	100	PASS	AC=2109;AF=0.421126;AN=5008;NS=2504;DP=19817;EAS_AF=0.3492;AMR_AF=0.2695;AFR_AF=0.6384;EUR_AF=0.3817;SAS_AF=0.3497;AA=T|||;VT=SNP
4	102794164	rs1363067	A	G	100	PASS	AC=1453;AF=0.290136;AN=5008;NS=2504;DP=15469;EAS_AF=0.2421;AMR_AF=0.2248;AFR_AF=0.4047;EUR_AF=0.3439;SAS_AF=0.1759;AA=A|||;VT=SNP
4	102794548	rs17031771	A	G	100	PASS	AC=539;AF=0.107628;AN=5008;NS=2504;DP=15777;EAS_AF=0.1706;AMR_AF=0.2349;AFR_AF=0.0197;EUR_AF=0.0815;SAS_AF=0.0982;AA=A|||;VT=SNP
4	102794613	rs13108400	A	G	100	PASS	AC=2107;AF=0.420727;AN=5008;NS=2504;DP=16453;EAS_AF=0.3502;AMR_AF=0.2695;AFR_AF=0.6377;EUR_AF=0.3807;SAS_AF=0.3487;AA=G|||;VT=SNP
4	102794621	rs10016018	A	T	100	PASS	AC=2106;AF=0.420527;AN=5008;NS=2504;DP=16466;EAS_AF=0.3502;AMR_AF=0.2695;AFR_AF=0.6377;EUR_AF=0.3807;SAS_AF=0.3476;AA=T|||;VT=SNP
4	102795091	rs35860418	A	G	100	PASS	AC=1453;AF=0.290136;AN=5008;NS=2504;DP=16597;EAS_AF=0.2421;AMR_AF=0.2248;AFR_AF=0.4047;EUR_AF=0.3439;SAS_AF=0.1759;AA=A|||;VT=SNP
4	102795845	rs6816787	G	A	100	PASS	AC=2105;AF=0.420327;AN=5008;NS=2504;DP=19131;EAS_AF=0.3502;AMR_AF=0.2695;AFR_AF=0.6369;EUR_AF=0.3807;SAS_AF=0.3476;AA=G|||;VT=SNP
4	102796072	rs11734196	G	C	100	PASS	AC=624;AF=0.124601;AN=5008;NS=2504;DP=20097;EAS_AF=0.1081;AMR_AF=0.0476;AFR_AF=0.2095;EUR_AF=0.0368;SAS_AF=0.1718;AA=G|||;VT=SNP
4	102797036	rs3974649	A	G	100	PASS	AC=2233;AF=0.445887;AN=5008;NS=2504;DP=20427;EAS_AF=0.3512;AMR_AF=0.2723;AFR_AF=0.73;EUR_AF=0.3807;SAS_AF=0.3497;AA=A|||;VT=SNP
4	102797173	rs3974650	G	T	100	PASS	AC=2223;AF=0.44389;AN=5008;NS=2504;DP=19413;EAS_AF=0.3502;AMR_AF=0.2723;AFR_AF=0.7231;EUR_AF=0.3807;SAS_AF=0.3497;AA=G|||;VT=SNP
4	102797300	rs13142517	A	G	100	PASS	AC=1453;AF=0.290136;AN=5008;NS=2504;DP=20623;EAS_AF=0.2421;AMR_AF=0.2248;AFR_AF=0.4047;EUR_AF=0.3439;SAS_AF=0.1759;AA=A|||;VT=SNP
4	102797863	rs11097760	A	G	100	PASS	AC=2232;AF=0.445687;AN=5008;NS=2504;DP=19422;EAS_AF=0.3502;AMR_AF=0.2723;AFR_AF=0.73;EUR_AF=0.3807;SAS_AF=0.3497;AA=A|||;VT=SNP
4	102798192	rs11736568	G	A	100	PASS	AC=2231;AF=0.445487;AN=5008;NS=2504;DP=18424;EAS_AF=0.3502;AMR_AF=0.2723;AFR_AF=0.7292;EUR_AF=0.3807;SAS_AF=0.3497;AA=A|||;VT=SNP
4	102798735	rs11097761	G	A	100	PASS	AC=2232;AF=0.445687;AN=5008;NS=2504;DP=17961;EAS_AF=0.3502;AMR_AF=0.2723;AFR_AF=0.73;EUR_AF=0.3807;SAS_AF=0.3497;AA=G|||;VT=SNP
4	102799061	rs11737723	G	T	100	PASS	AC=624;AF=0.124601;AN=5008;NS=2504;DP=16901;EAS_AF=0.1081;AMR_AF=0.0447;AFR_AF=0.2095;EUR_AF=0.0368;SAS_AF=0.1738;AA=G|||;VT=SNP
4	102799072	rs7679882	C	G	100	PASS	AC=2196;AF=0.438498;AN=5008;NS=2504;DP=17413;EAS_AF=0.3502;AMR_AF=0.2723;AFR_AF=0.7027;EUR_AF=0.3807;SAS_AF=0.3497;AA=C|||;VT=SNP
4	102799510	rs13434472	C	A	100	PASS	AC=2227;AF=0.444688;AN=5008;NS=2504;DP=19021;EAS_AF=0.3492;AMR_AF=0.2723;AFR_AF=0.7284;EUR_AF=0.3807;SAS_AF=0.3476;AA=A|||;VT=SNP
4	102800005	rs35507621	T	C	100	PASS	AC=536;AF=0.107029;AN=5008;NS=2504;DP=18089;EAS_AF=0.1706;AMR_AF=0.2334;AFR_AF=0.0197;EUR_AF=0.0805;SAS_AF=0.0971;AA=T|||;VT=SNP
4	102800742	rs36005813	A	G	100	PASS	AC=538;AF=0.107428;AN=5008;NS=2504;DP=18817;EAS_AF=0.1706;AMR_AF=0.2349;AFR_AF=0.0197;EUR_AF=0.0815;SAS_AF=0.0971;AA=A|||;VT=SNP
4	102800943	rs6850747	A	C	100	PASS	AC=2895;AF=0.578075;AN=5008;NS=2504;DP=20751;EAS_AF=0.5923;AMR_AF=0.5259;AFR_AF=0.7791;EUR_AF=0.4622;SAS_AF=0.4479;AA=C|||;VT=SNP
4	102800971	rs115286479	G	A	100	PASS	AC=749;AF=0.149561;AN=5008;NS=2504;DP=20589;EAS_AF=0.1081;AMR_AF=0.0476;AFR_AF=0.3026;EUR_AF=0.0378;SAS_AF=0.1728;AA=A|||;VT=SNP
4	102801275	rs4635818	G	A	100	PASS	AC=538;AF=0.107428;AN=5008;NS=2504;DP=18222;EAS_AF=0.1706;AMR_AF=0.2349;AFR_AF=0.0197;EUR_AF=0.0815;SAS_AF=0.0971;AA=G|||;VT=SNP
4	102801474	rs4463068	A	T	100	PASS	AC=2232;AF=0.445687;AN=5008;NS=2504;DP=16703;EAS_AF=0.3502;AMR_AF=0.2723;AFR_AF=0.73;EUR_AF=0.3807;SAS_AF=0.3497;AA=A|||;VT=SNP
4	102801484	rs12641899	C	A	100	PASS	AC=359;AF=0.0716853;AN=5008;NS=2504;DP=16658;EAS_AF=0.1081;AMR_AF=0.0115;AFR_AF=0.0492;EUR_AF=0.0139;SAS_AF=0.1667;AA=C|||;VT=SNP
4	102801941	rs4698839	C	T	100	PASS	AC=2229;AF=0.445088;AN=5008;NS=2504;DP=19409;EAS_AF=0.3492;AMR_AF=0.2723;AFR_AF=0.7292;EUR_AF=0.3807;SAS_AF=0.3487;AA=C|||;VT=SNP
4	102802051	rs9999440	C	T	100	PASS	AC=2227;AF=0.444688;AN=5008;NS=2504;DP=19607;EAS_AF=0.3502;AMR_AF=0.268;AFR_AF=0.7292;EUR_AF=0.3807;SAS_AF=0.3487;AA=T|||;VT=SNP
4	102802286	rs11942437	A	G	100	PASS	AC=1460;AF=0.291534;AN=5008;NS=2504;DP=20072;EAS_AF=0.2421;AMR_AF=0.2248;AFR_AF=0.4115;EUR_AF=0.3419;SAS_AF=0.1759;AA=A|||;VT=SNP
4	102802929	rs35013900	G	A	100	PASS	AC=538;AF=0.107428;AN=5008;NS=2504;DP=19075;EAS_AF=0.1706;AMR_AF=0.2349;AFR_AF=0.0197;EUR_AF=0.0815;SAS_AF=0.0971;AA=G|||;VT=SNP
4	102803469	rs35418410	T	G	100	PASS	AC=523;AF=0.104433;AN=5008;NS=2504;DP=15823;EAS_AF=0.1706;AMR_AF=0.232;AFR_AF=0.0106;EUR_AF=0.0805;SAS_AF=0.0971;AA=T|||;VT=SNP
4	102804036	rs13137047	G	A	100	PASS	AC=538;AF=0.107428;AN=5008;NS=2504;DP=20083;EAS_AF=0.1706;AMR_AF=0.2349;AFR_AF=0.0197;EUR_AF=0.0815;SAS_AF=0.0971;AA=G|||;VT=SNP
4	102804739	rs12647741	T	C	100	PASS	AC=752;AF=0.15016;AN=5008;NS=2504;DP=16632;EAS_AF=0.1081;AMR_AF=0.0504;AFR_AF=0.3033;EUR_AF=0.0368;SAS_AF=0.1738;AA=T|||;VT=SNP
4	102805045	rs12644624	C	T	100	PASS	AC=627;AF=0.1252;AN=5008;NS=2504;DP=16131;EAS_AF=0.1081;AMR_AF=0.0476;AFR_AF=0.2103;EUR_AF=0.0368;SAS_AF=0.1738;AA=C|||;VT=SNP
4	102805121	rs12647829	T	C	100	PASS	AC=752;AF=0.15016;AN=5008;NS=2504;DP=15999;EAS_AF=0.1081;AMR_AF=0.0504;AFR_AF=0.3033;EUR_AF=0.0368;SAS_AF=0.1738;AA=T|||;VT=SNP
4	102805158	rs6830565	G	A	100	PASS	AC=1446;AF=0.288738;AN=5008;NS=2504;DP=15630;EAS_AF=0.2421;AMR_AF=0.2219;AFR_AF=0.4009;EUR_AF=0.3439;SAS_AF=0.1759;AA=G|||;VT=SNP
4	102805940	rs13103438	T	C	100	PASS	AC=1448;AF=0.289137;AN=5008;NS=2504;DP=18076;EAS_AF=0.2421;AMR_AF=0.2248;AFR_AF=0.4009;EUR_AF=0.3439;SAS_AF=0.1759;AA=T|||;VT=SNP
4	102806042	rs13128022	A	G	100	PASS	AC=2898;AF=0.578674;AN=5008;NS=2504;DP=19129;EAS_AF=0.5923;AMR_AF=0.5259;AFR_AF=0.7814;EUR_AF=0.4622;SAS_AF=0.4479;AA=G|||;VT=SNP
4	102807050	rs4345184	C	T	100	PASS	AC=1447;AF=0.288938;AN=5008;NS=2504;DP=20209;EAS_AF=0.2421;AMR_AF=0.2219;AFR_AF=0.4017;EUR_AF=0.3439;SAS_AF=0.1759;AA=T|||;VT=SNP
4	102807062	rs13135361	A	G	100	PASS	AC=527;AF=0.105232;AN=5008;NS=2504;DP=20764;EAS_AF=0.1706;AMR_AF=0.232;AFR_AF=0.0136;EUR_AF=0.0805;SAS_AF=0.0971;AA=A|||;VT=SNP
4	102807090	rs74285012	A	G	100	PASS	AC=627;AF=0.1252;AN=5008;NS=2504;DP=21325;EAS_AF=0.1081;AMR_AF=0.0476;AFR_AF=0.2103;EUR_AF=0.0368;SAS_AF=0.1738;AA=A|||;VT=SNP
4	102807200	rs13111489	T	C	100	PASS	AC=538;AF=0.107428;AN=5008;NS=2504;DP=18354;EAS_AF=0.1706;AMR_AF=0.2349;AFR_AF=0.0197;EUR_AF=0.0815;SAS_AF=0.0971;AA=T|||;VT=SNP
4	102807635	rs17031789	T	A	100	PASS	AC=512;AF=0.102236;AN=5008;NS=2504;DP=18767;EAS_AF=0.1706;AMR_AF=0.2291;AFR_AF=0.0053;EUR_AF=0.0795;SAS_AF=0.0961;AA=T|||;VT=SNP
4	102809439	rs4698978	G	C	100	PASS	AC=1445;AF=0.288538;AN=5008;NS=2504;DP=19284;EAS_AF=0.2421;AMR_AF=0.2219;AFR_AF=0.4017;EUR_AF=0.3419;SAS_AF=0.1759;AA=G|||;VT=SNP
4	102809755	rs11930376	C	A	100	PASS	AC=1445;AF=0.288538;AN=5008;NS=2504;DP=19031;EAS_AF=0.2421;AMR_AF=0.2219;AFR_AF=0.4017;EUR_AF=0.3419;SAS_AF=0.1759;AA=C|||;VT=SNP
4	102810162	rs11939568	A	G	100	PASS	AC=1445;AF=0.288538;AN=5008;NS=2504;DP=16404;EAS_AF=0.2421;AMR_AF=0.2248;AFR_AF=0.4002;EUR_AF=0.3419;SAS_AF=0.1759;AA=A|||;VT=SNP
4	102810526	rs114614648	C	T	100	PASS	AC=708;AF=0.141374;AN=5008;NS=2504;DP=14179;EAS_AF=0.2143;AMR_AF=0.1556;AFR_AF=0.0174;EUR_AF=0.3042;SAS_AF=0.0562;AA=-|||;VT=SNP
4	102812305	rs7656720	C	G	100	PASS	AC=2897;AF=0.578474;AN=5008;NS=2504;DP=15943;EAS_AF=0.5923;AMR_AF=0.5259;AFR_AF=0.7806;EUR_AF=0.4622;SAS_AF=0.4479;AA=G|||;VT=SNP
4	102813658	rs7663733	A	C	100	PASS	AC=629;AF=0.125599;AN=5008;NS=2504;DP=10454;EAS_AF=0.1081;AMR_AF=0.0447;AFR_AF=0.2141;EUR_AF=0.0368;SAS_AF=0.1728;AA=A|||;VT=SNP
4	102815366	rs13109260	C	G	100	PASS	AC=535;AF=0.106829;AN=5008;NS=2504;DP=17966;EAS_AF=0.1706;AMR_AF=0.2334;AFR_AF=0.0197;EUR_AF=0.0805;SAS_AF=0.0961;AA=C|||;VT=SNP
4	102816467	rs62321738	C	G	100	PASS	AC=536;AF=0.107029;AN=5008;NS=2504;DP=14327;EAS_AF=0.1706;AMR_AF=0.2349;AFR_AF=0.0197;EUR_AF=0.0805;SAS_AF=0.0961;AA=C|||;VT=SNP;EX_TARGET
4	102816728	rs79489408	C	T	100	PASS	AC=170;AF=0.0339457;AN=5008;NS=2504;DP=15856;EAS_AF=0.0992;AMR_AF=0.0101;AFR_AF=0;EUR_AF=0.0139;SAS_AF=0.0501;AA=C|||;VT=SNP
4	102817668	rs77995426	G	A	100	PASS	AC=622;AF=0.124201;AN=5008;NS=2504;DP=17684;EAS_AF=0.1081;AMR_AF=0.0447;AFR_AF=0.2095;EUR_AF=0.0368;SAS_AF=0.1718;AA=G|||;VT=SNP
4	102818067	rs11934097	G	A	100	PASS	AC=1447;AF=0.288938;AN=5008;NS=2504;DP=16633;EAS_AF=0.2421;AMR_AF=0.2205;AFR_AF=0.4017;EUR_AF=0.3449;SAS_AF=0.1759;AA=G|||;VT=SNP
4	102818960	rs9790475	C	A	100	PASS	AC=1443;AF=0.288139;AN=5008;NS=2504;DP=14385;EAS_AF=0.2421;AMR_AF=0.2219;AFR_AF=0.4002;EUR_AF=0.3419;SAS_AF=0.1759;AA=C|||;VT=SNP
4	102819025	rs28396651	A	G	100	PASS	AC=2745;AF=0.548123;AN=5008;NS=2504;DP=13628;EAS_AF=0.6498;AMR_AF=0.7277;AFR_AF=0.2466;EUR_AF=0.6193;SAS_AF=0.6503;AA=A|||;VT=SNP
4	102819154	rs4698979	G	A	100	PASS	AC=1443;AF=0.288139;AN=5008;NS=2504;DP=11626;EAS_AF=0.2421;AMR_AF=0.2219;AFR_AF=0.4002;EUR_AF=0.3419;SAS_AF=0.1759;AA=G|||;VT=SNP
4	102820684	rs4493533	C	T	100	PASS	AC=2270;AF=0.453275;AN=5008;NS=2504;DP=16307;EAS_AF=0.4841;AMR_AF=0.4798;AFR_AF=0.5711;EUR_AF=0.4245;SAS_AF=0.273;AA=T|||;VT=SNP
4	102821381	rs12505747	C	T	100	PASS	AC=3640;AF=0.726837;AN=5008;NS=2504;DP=19521;EAS_AF=0.7212;AMR_AF=0.7118;AFR_AF=0.621;EUR_AF=0.8797;SAS_AF=0.729;AA=T|||;VT=SNP
4	102821550	rs10013187	C	A	100	PASS	AC=2144;AF=0.428115;AN=5008;NS=2504;DP=19297;EAS_AF=0.4077;AMR_AF=0.4712;AFR_AF=0.2458;EUR_AF=0.5378;SAS_AF=0.5521;AA=C|||;VT=SNP
4	102821717	rs34321727	G	T	100	PASS	AC=1440;AF=0.28754;AN=5008;NS=2504;DP=14862;EAS_AF=0.2431;AMR_AF=0.2219;AFR_AF=0.3964;EUR_AF=0.3419;SAS_AF=0.1769;AA=G|||;VT=SNP
4	102822045	rs7682346	A	G	100	PASS	AC=2145;AF=0.428315;AN=5008;NS=2504;DP=14657;EAS_AF=0.4077;AMR_AF=0.4712;AFR_AF=0.2458;EUR_AF=0.5378;SAS_AF=0.5532;AA=A|||;VT=SNP
4	102822507	rs10212684	A	G	100	PASS	AC=4384;AF=0.875399;AN=5008;NS=2504;DP=19930;EAS_AF=0.8919;AMR_AF=0.9553;AFR_AF=0.7905;EUR_AF=0.9632;SAS_AF=0.8262;AA=G|||;VT=SNP
4	102822654	rs10212686	A	G	100	PASS	AC=4384;AF=0.875399;AN=5008;NS=2504;DP=18812;EAS_AF=0.8919;AMR_AF=0.9553;AFR_AF=0.7905;EUR_AF=0.9632;SAS_AF=0.8262;AA=G|||;VT=SNP
4	102822915	rs9790770	T	G	100	PASS	AC=3581;AF=0.715056;AN=5008;NS=2504;DP=18265;EAS_AF=0.6498;AMR_AF=0.696;AFR_AF=0.6392;EUR_AF=0.8807;SAS_AF=0.728;AA=T|||;VT=SNP
4	102823090	rs9790772	T	C	100	PASS	AC=3707;AF=0.740216;AN=5008;NS=2504;DP=16981;EAS_AF=0.7212;AMR_AF=0.7147;AFR_AF=0.6687;EUR_AF=0.8817;SAS_AF=0.729;AA=T|||;VT=SNP
4	102823169	rs58654655	G	A	100	PASS	AC=2102;AF=0.419728;AN=5008;NS=2504;DP=17393;EAS_AF=0.4077;AMR_AF=0.4669;AFR_AF=0.2163;EUR_AF=0.5368;SAS_AF=0.5532;AA=G|||;VT=SNP
4	102823426	rs7694392	C	T	100	PASS	AC=3579;AF=0.714657;AN=5008;NS=2504;DP=16260;EAS_AF=0.6498;AMR_AF=0.6931;AFR_AF=0.6384;EUR_AF=0.8817;SAS_AF=0.728;AA=C|||;VT=SNP
4	102824391	rs57799233	G	A	100	PASS	AC=1977;AF=0.394768;AN=5008;NS=2504;DP=19094;EAS_AF=0.4077;AMR_AF=0.464;AFR_AF=0.1233;EUR_AF=0.5368;SAS_AF=0.5532;AA=G|||;VT=SNP
4	102824474	rs4624656	C	A	100	PASS	AC=4591;AF=0.916733;AN=5008;NS=2504;DP=19853;EAS_AF=0.8909;AMR_AF=0.9683;AFR_AF=0.9425;EUR_AF=0.9622;SAS_AF=0.8252;AA=A|||;VT=SNP
4	102824807	rs6532976	A	G	100	PASS	AC=4067;AF=0.812101;AN=5008;NS=2504;DP=19785;EAS_AF=0.7212;AMR_AF=0.7363;AFR_AF=0.9274;EUR_AF=0.8847;SAS_AF=0.729;AA=G|||;VT=SNP
4	102825193	rs2851316	C	T	100	PASS	AC=524;AF=0.104633;AN=5008;NS=2504;DP=19423;EAS_AF=0.1706;AMR_AF=0.2349;AFR_AF=0.0106;EUR_AF=0.0795;SAS_AF=0.0971;AA=c|||;VT=SNP
4	102825739	rs4550925	C	A	100	PASS	AC=3893;AF=0.777356;AN=5008;NS=2504;DP=17993;EAS_AF=0.7212;AMR_AF=0.7291;AFR_AF=0.7995;EUR_AF=0.8847;SAS_AF=0.729;AA=C|||;VT=SNP
4	102825978	rs6532977	T	A	100	PASS	AC=3806;AF=0.759984;AN=5008;NS=2504;DP=18370;EAS_AF=0.6498;AMR_AF=0.7104;AFR_AF=0.7988;EUR_AF=0.8847;SAS_AF=0.728;AA=T|||;VT=SNP
4	102826583	rs2851315	C	T	100	PASS	AC=4597;AF=0.917931;AN=5008;NS=2504;DP=18001;EAS_AF=0.8919;AMR_AF=0.9683;AFR_AF=0.944;EUR_AF=0.9642;SAS_AF=0.8262;AA=T|||;VT=SNP
4	102826852	rs10856964	A	G	100	PASS	AC=4070;AF=0.8127;AN=5008;NS=2504;DP=18101;EAS_AF=0.7212;AMR_AF=0.7378;AFR_AF=0.9274;EUR_AF=0.8857;SAS_AF=0.7301;AA=G|||;VT=SNP
4	102826952	rs2851314	A	G	100	PASS	AC=4598;AF=0.918131;AN=5008;NS=2504;DP=19412;EAS_AF=0.8909;AMR_AF=0.9712;AFR_AF=0.944;EUR_AF=0.9642;SAS_AF=0.8262;AA=G|||;VT=SNP
4	102827905	rs2544574	C	T	100	PASS	AC=530;AF=0.105831;AN=5008;NS=2504;DP=19068;EAS_AF=0.1706;AMR_AF=0.2334;AFR_AF=0.0166;EUR_AF=0.0785;SAS_AF=0.0971;AA=C|||;VT=SNP
4	102830140	rs139712736	G	A	100	PASS	AC=524;AF=0.104633;AN=5008;NS=2504;DP=21799;EAS_AF=0.1706;AMR_AF=0.2349;AFR_AF=0.0106;EUR_AF=0.0795;SAS_AF=0.0971;AA=G|||;VT=SNP
4	102830710	rs7659691	C	A	100	PASS	AC=3655;AF=0.729832;AN=5008;NS=2504;DP=16973;EAS_AF=0.755;AMR_AF=0.6888;AFR_AF=0.6407;EUR_AF=0.8569;SAS_AF=0.7229;AA=c|||;VT=SNP
4	102831285	rs4385063	A	G	100	PASS	AC=3713;AF=0.741414;AN=5008;NS=2504;DP=14938;EAS_AF=0.7212;AMR_AF=0.7176;AFR_AF=0.6725;EUR_AF=0.8807;SAS_AF=0.729;AA=G|||;VT=SNP
4	102832228	rs4337734	G	A	100	PASS	AC=3579;AF=0.714657;AN=5008;NS=2504;DP=19659;EAS_AF=0.6498;AMR_AF=0.6931;AFR_AF=0.6392;EUR_AF=0.8807;SAS_AF=0.728;AA=G|||;VT=SNP
4	102832259	rs4530633	T	A	100	PASS	AC=2108;AF=0.420927;AN=5008;NS=2504;DP=18720;EAS_AF=0.4077;AMR_AF=0.4712;AFR_AF=0.2179;EUR_AF=0.5378;SAS_AF=0.5532;AA=T|||;VT=SNP
4	102834387	rs6532979	A	G	100	PASS	AC=3587;AF=0.716254;AN=5008;NS=2504;DP=16172;EAS_AF=0.7173;AMR_AF=0.719;AFR_AF=0.5825;EUR_AF=0.8787;SAS_AF=0.727;AA=A|||;VT=SNP
4	102835645	rs4295265	C	T	100	PASS	AC=1015;AF=0.202676;AN=5008;NS=2504;DP=19200;EAS_AF=0.253;AMR_AF=0.196;AFR_AF=0.0885;EUR_AF=0.335;SAS_AF=0.1738;AA=C|||;VT=SNP
4	102837557	rs4235403	G	C	100	PASS	AC=3595;AF=0.717851;AN=5008;NS=2504;DP=18374;EAS_AF=0.7222;AMR_AF=0.7176;AFR_AF=0.587;EUR_AF=0.8757;SAS_AF=0.728;AA=G|||;VT=SNP
4	102837602	rs71597114	T	A	100	PASS	AC=515;AF=0.102835;AN=5008;NS=2504;DP=18059;EAS_AF=0.1716;AMR_AF=0.2248;AFR_AF=0.0061;EUR_AF=0.0785;SAS_AF=0.1012;AA=T|||;VT=SNP
4	102839008	rs6812874	T	G	100	PASS	AC=4247;AF=0.848043;AN=5008;NS=2504;DP=14272;EAS_AF=0.8958;AMR_AF=0.9409;AFR_AF=0.6929;EUR_AF=0.9543;SAS_AF=0.8333;AA=G|||;VT=SNP
4	102839287	rs3733197	G	A	100	PASS	AC=1136;AF=0.226837;AN=5008;NS=2504;DP=15219;EAS_AF=0.254;AMR_AF=0.219;AFR_AF=0.1498;EUR_AF=0.3489;SAS_AF=0.183;AA=G|||;VT=SNP;EX_TARGET
4	102839362	rs3733198	A	T	100	PASS	AC=4623;AF=0.923123;AN=5008;NS=2504;DP=14726;EAS_AF=0.8889;AMR_AF=0.9885;AFR_AF=0.9357;EUR_AF=0.9831;SAS_AF=0.8333;AA=a|||;VT=SNP;EX_TARGET
4	102840376	rs62322688	C	T	100	PASS	AC=510;AF=0.101837;AN=5008;NS=2504;DP=17168;EAS_AF=0.1706;AMR_AF=0.2219;AFR_AF=0.0061;EUR_AF=0.0785;SAS_AF=0.0992;AA=C|||;VT=SNP
4	102845149	rs17031810	C	T	100	PASS	AC=507;AF=0.101238;AN=5008;NS=2504;DP=16192;EAS_AF=0.1706;AMR_AF=0.2219;AFR_AF=0.0053;EUR_AF=0.0765;SAS_AF=0.0992;AA=C|||;VT=SNP
4	102847428	rs4099101	A	G	100	PASS	AC=3585;AF=0.715855;AN=5008;NS=2504;DP=16861;EAS_AF=0.7202;AMR_AF=0.719;AFR_AF=0.5794;EUR_AF=0.8767;SAS_AF=0.728;AA=A|||;VT=SNP
4	102848466	rs2631256	C	T	100	PASS	AC=3573;AF=0.713458;AN=5008;NS=2504;DP=19380;EAS_AF=0.7202;AMR_AF=0.7161;AFR_AF=0.5726;EUR_AF=0.8757;SAS_AF=0.728;AA=C|||;VT=SNP
4	102848531	rs62322690	G	A	100	PASS	AC=510;AF=0.101837;AN=5008;NS=2504;DP=19640;EAS_AF=0.1706;AMR_AF=0.2219;AFR_AF=0.0061;EUR_AF=0.0785;SAS_AF=0.0992;AA=G|||;VT=SNP
4	102849219	rs12331595	T	C	100	PASS	AC=2021;AF=0.403554;AN=5008;NS=2504;DP=20082;EAS_AF=0.3948;AMR_AF=0.4553;AFR_AF=0.1868;EUR_AF=0.5258;SAS_AF=0.5429;AA=T|||;VT=SNP
4	102849920	rs2631255	G	A	100	PASS	AC=3482;AF=0.695288;AN=5008;NS=2504;DP=20264;EAS_AF=0.6488;AMR_AF=0.6931;AFR_AF=0.5719;EUR_AF=0.8748;SAS_AF=0.727;AA=G|||;VT=SNP
4	102852286	rs901406	C	T	100	PASS	AC=1219;AF=0.243411;AN=5008;NS=2504;DP=18836;EAS_AF=0.254;AMR_AF=0.2637;AFR_AF=0.1377;EUR_AF=0.4165;SAS_AF=0.183;AA=C|||;VT=SNP
4	102852575	rs1809578	C	T	100	PASS	AC=3721;AF=0.743011;AN=5008;NS=2504;DP=18555;EAS_AF=0.7212;AMR_AF=0.7176;AFR_AF=0.6853;EUR_AF=0.8767;SAS_AF=0.7239;AA=T|||;VT=SNP
4	102852939	rs918363	T	C	100	PASS	AC=3723;AF=0.743411;AN=5008;NS=2504;DP=17758;EAS_AF=0.7212;AMR_AF=0.7205;AFR_AF=0.6861;EUR_AF=0.8777;SAS_AF=0.7219;AA=C|||;VT=SNP
4	102853602	rs10031172	T	G	100	PASS	AC=2276;AF=0.454473;AN=5008;NS=2504;DP=14956;EAS_AF=0.3958;AMR_AF=0.4337;AFR_AF=0.4418;EUR_AF=0.4612;SAS_AF=0.5399;AA=T|||;VT=SNP
4	102853792	rs1421625	T	C	100	PASS	AC=3726;AF=0.74401;AN=5008;NS=2504;DP=15364;EAS_AF=0.7202;AMR_AF=0.7219;AFR_AF=0.6868;EUR_AF=0.8777;SAS_AF=0.7239;AA=C|||;VT=SNP
4	102854390	rs17208914	A	G	100	PASS	AC=2356;AF=0.470447;AN=5008;NS=2504;DP=18252;EAS_AF=0.4673;AMR_AF=0.451;AFR_AF=0.4395;EUR_AF=0.4583;SAS_AF=0.5419;AA=A|||;VT=SNP
4	102854998	rs12509274	C	G	100	PASS	AC=512;AF=0.102236;AN=5008;NS=2504;DP=17671;EAS_AF=0.1706;AMR_AF=0.2233;AFR_AF=0.0053;EUR_AF=0.0785;SAS_AF=0.1012;AA=C|||;VT=SNP
4	102855241	rs2851337	A	G	100	PASS	AC=3596;AF=0.718051;AN=5008;NS=2504;DP=19305;EAS_AF=0.7222;AMR_AF=0.7176;AFR_AF=0.5893;EUR_AF=0.8777;SAS_AF=0.7239;AA=G|||;VT=SNP
4	102855806	rs33973573	G	A	100	PASS	AC=2493;AF=0.497804;AN=5008;NS=2504;DP=20477;EAS_AF=0.4673;AMR_AF=0.4539;AFR_AF=0.5416;EUR_AF=0.4583;SAS_AF=0.5419;AA=A|||;VT=SNP
4	102856132	rs13120877	T	A	100	PASS	AC=555;AF=0.110823;AN=5008;NS=2504;DP=17891;EAS_AF=0.1706;AMR_AF=0.2277;AFR_AF=0.0287;EUR_AF=0.0795;SAS_AF=0.1094;AA=T|||;VT=SNP
4	102856226	rs10050084	T	C	100	PASS	AC=1332;AF=0.265974;AN=5008;NS=2504;DP=17686;EAS_AF=0.2788;AMR_AF=0.2867;AFR_AF=0.3374;EUR_AF=0.1252;SAS_AF=0.2863;AA=T|||;VT=SNP
4	102856331	rs923206	C	A	100	PASS	AC=3781;AF=0.754992;AN=5008;NS=2504;DP=16209;EAS_AF=0.746;AMR_AF=0.7363;AFR_AF=0.8608;EUR_AF=0.5805;SAS_AF=0.8139;AA=A|||;VT=SNP
4	102857563	rs2851336	C	T	100	PASS	AC=1673;AF=0.334065;AN=5008;NS=2504;DP=17127;EAS_AF=0.256;AMR_AF=0.3127;AFR_AF=0.4493;EUR_AF=0.4185;SAS_AF=0.1871;AA=C|||;VT=SNP
4	102857605	rs2631253	G	A	100	PASS	AC=3677;AF=0.734225;AN=5008;NS=2504;DP=16688;EAS_AF=0.7212;AMR_AF=0.7147;AFR_AF=0.6626;EUR_AF=0.8757;SAS_AF=0.7127;AA=G|||;VT=SNP
4	102857916	rs2631252	G	A	100	PASS	AC=3588;AF=0.716454;AN=5008;NS=2504;DP=20344;EAS_AF=0.6488;AMR_AF=0.696;AFR_AF=0.6611;EUR_AF=0.8757;SAS_AF=0.7117;AA=G|||;VT=SNP
4	102857948	rs13107723	C	T	100	PASS	AC=553;AF=0.110423;AN=5008;NS=2504;DP=20098;EAS_AF=0.1716;AMR_AF=0.2262;AFR_AF=0.028;EUR_AF=0.0785;SAS_AF=0.1094;AA=C|||;VT=SNP
4	102858316	rs13113677	C	T	100	PASS	AC=3674;AF=0.733626;AN=5008;NS=2504;DP=20822;EAS_AF=0.7202;AMR_AF=0.7133;AFR_AF=0.6626;EUR_AF=0.8748;SAS_AF=0.7127;AA=T|||;VT=SNP
4	102859370	rs2851335	C	T	100	PASS	AC=3586;AF=0.716054;AN=5008;NS=2504;DP=13814;EAS_AF=0.6488;AMR_AF=0.6945;AFR_AF=0.6611;EUR_AF=0.8748;SAS_AF=0.7117;AA=c|||;VT=SNP
4	102859835	rs6858108	C	T	100	PASS	AC=2223;AF=0.44389;AN=5008;NS=2504;DP=17619;EAS_AF=0.3948;AMR_AF=0.428;AFR_AF=0.4191;EUR_AF=0.4573;SAS_AF=0.5256;AA=C|||;VT=SNP
4	102864493	rs13106011	C	T	100	PASS	AC=523;AF=0.104433;AN=5008;NS=2504;DP=22091;EAS_AF=0.1716;AMR_AF=0.2219;AFR_AF=0.0045;EUR_AF=0.0795;SAS_AF=0.1125;AA=C|||;VT=SNP
4	102864610	rs2631251	A	G	100	PASS	AC=4233;AF=0.845248;AN=5008;NS=2504;DP=19533;EAS_AF=0.8919;AMR_AF=0.9438;AFR_AF=0.6906;EUR_AF=0.9563;SAS_AF=0.8221;AA=G|||;VT=SNP
4	102867379	rs28497409	T	A	100	PASS	AC=1811;AF=0.361621;AN=5008;NS=2504;DP=16663;EAS_AF=0.3948;AMR_AF=0.4035;AFR_AF=0.1188;EUR_AF=0.4563;SAS_AF=0.5286;AA=T|||;VT=SNP
4	102867716	rs2851334	A	G	100	PASS	AC=895;AF=0.178714;AN=5008;NS=2504;DP=18495;EAS_AF=0.2262;AMR_AF=0.2305;AFR_AF=0.0166;EUR_AF=0.3907;SAS_AF=0.0941;AA=A|||;VT=SNP
4	102868793	rs2851333	A	G	100	PASS	AC=1227;AF=0.245008;AN=5008;NS=2504;DP=11632;EAS_AF=0.254;AMR_AF=0.2666;AFR_AF=0.1392;EUR_AF=0.4175;SAS_AF=0.1861;AA=A|||;VT=SNP
4	102872175	rs2631249	A	G	100	PASS	AC=1358;AF=0.271166;AN=5008;NS=2504;DP=20021;EAS_AF=0.254;AMR_AF=0.2695;AFR_AF=0.2345;EUR_AF=0.4205;SAS_AF=0.1861;AA=A|||;VT=SNP
4	102872350	rs2851331	G	A	100	PASS	AC=4232;AF=0.845048;AN=5008;NS=2504;DP=17155;EAS_AF=0.8909;AMR_AF=0.9438;AFR_AF=0.6899;EUR_AF=0.9563;SAS_AF=0.8231;AA=A|||;VT=SNP
4	102872405	rs2851330	T	G	100	PASS	AC=4233;AF=0.845248;AN=5008;NS=2504;DP=16281;EAS_AF=0.8919;AMR_AF=0.9438;AFR_AF=0.6899;EUR_AF=0.9563;SAS_AF=0.8231;AA=G|||;VT=SNP
4	102872845	rs2851329	T	A	100	PASS	AC=1230;AF=0.245607;AN=5008;NS=2504;DP=13318;EAS_AF=0.254;AMR_AF=0.268;AFR_AF=0.1392;EUR_AF=0.4185;SAS_AF=0.1871;AA=T|||;VT=SNP
4	102874052	rs12503000	C	T	100	PASS	AC=518;AF=0.103435;AN=5008;NS=2504;DP=18533;EAS_AF=0.1706;AMR_AF=0.2219;AFR_AF=0.0045;EUR_AF=0.0785;SAS_AF=0.1094;AA=C|||;VT=SNP
4	102874074	rs11734871	A	G	100	PASS	AC=2261;AF=0.451478;AN=5008;NS=2504;DP=18348;EAS_AF=0.3948;AMR_AF=0.451;AFR_AF=0.4085;EUR_AF=0.4871;SAS_AF=0.5317;AA=A|||;VT=SNP
4	102874526	rs2851328	A	G	100	PASS	AC=1224;AF=0.244409;AN=5008;NS=2504;DP=18886;EAS_AF=0.254;AMR_AF=0.2637;AFR_AF=0.1392;EUR_AF=0.4165;SAS_AF=0.1861;AA=A|||;VT=SNP
4	102874770	rs2851327	C	T	100	PASS	AC=3670;AF=0.732827;AN=5008;NS=2504;DP=18963;EAS_AF=0.7202;AMR_AF=0.7133;AFR_AF=0.6604;EUR_AF=0.8748;SAS_AF=0.7117;AA=T|||;VT=SNP
4	102877371	rs62322693	G	A	100	PASS	AC=518;AF=0.103435;AN=5008;NS=2504;DP=15776;EAS_AF=0.1706;AMR_AF=0.2219;AFR_AF=0.0045;EUR_AF=0.0785;SAS_AF=0.1094;AA=G|||;VT=SNP
4	102879321	rs2631246	G	A	100	PASS	AC=1492;AF=0.297923;AN=5008;NS=2504;DP=16724;EAS_AF=0.3244;AMR_AF=0.2867;AFR_AF=0.2769;EUR_AF=0.4145;SAS_AF=0.1871;AA=A|||;VT=SNP
4	102881085	rs55850377	G	T	100	PASS	AC=1884;AF=0.376198;AN=5008;NS=2504;DP=18827;EAS_AF=0.3839;AMR_AF=0.4092;AFR_AF=0.1808;EUR_AF=0.4573;SAS_AF=0.5256;AA=G|||;VT=SNP
4	102881557	rs727086	C	T	100	PASS	AC=3674;AF=0.733626;AN=5008;NS=2504;DP=19381;EAS_AF=0.7192;AMR_AF=0.7161;AFR_AF=0.6611;EUR_AF=0.8757;SAS_AF=0.7127;AA=T|||;VT=SNP
4	102882192	rs2544569	A	G	100	PASS	AC=4627;AF=0.923922;AN=5008;NS=2504;DP=20492;EAS_AF=0.8919;AMR_AF=0.9856;AFR_AF=0.9402;EUR_AF=0.9831;SAS_AF=0.8303;AA=G|||;VT=SNP
4	102882768	rs7666312	T	C	100	PASS	AC=781;AF=0.15595;AN=5008;NS=2504;DP=20126;EAS_AF=0.1081;AMR_AF=0.0591;AFR_AF=0.3109;EUR_AF=0.0457;SAS_AF=0.1779;AA=t|||;VT=SNP
4	102883425	rs2112139	T	C	100	PASS	AC=3584;AF=0.715655;AN=5008;NS=2504;DP=19522;EAS_AF=0.6478;AMR_AF=0.6974;AFR_AF=0.6558;EUR_AF=0.8787;SAS_AF=0.7117;AA=C|||;VT=SNP
4	102884152	rs78681048	A	T	100	PASS	AC=175;AF=0.0349441;AN=5008;NS=2504;DP=17112;EAS_AF=0.1012;AMR_AF=0.0101;AFR_AF=0.0008;EUR_AF=0.0169;SAS_AF=0.0491;AA=A|||;VT=SNP
4	102884769	rs2851326	G	A	100	PASS	AC=4485;AF=0.895567;AN=5008;NS=2504;DP=16961;EAS_AF=0.8284;AMR_AF=0.7767;AFR_AF=0.9955;EUR_AF=0.9205;SAS_AF=0.8885;AA=A|||;VT=SNP
4	102885084	rs12509248	C	T	100	PASS	AC=1871;AF=0.373602;AN=5008;NS=2504;DP=19608;EAS_AF=0.3948;AMR_AF=0.4063;AFR_AF=0.1619;EUR_AF=0.4602;SAS_AF=0.5256;AA=C|||;VT=SNP
4	102885147	rs12513249	T	G	100	PASS	AC=1816;AF=0.36262;AN=5008;NS=2504;DP=19939;EAS_AF=0.3948;AMR_AF=0.4035;AFR_AF=0.1218;EUR_AF=0.4612;SAS_AF=0.5245;AA=T|||;VT=SNP
4	102885596	rs2851325	T	G	100	PASS	AC=3676;AF=0.734026;AN=5008;NS=2504;DP=14160;EAS_AF=0.7192;AMR_AF=0.7176;AFR_AF=0.6611;EUR_AF=0.8767;SAS_AF=0.7127;AA=G|||;VT=SNP
4	102887749	rs4698985	T	C	100	PASS	AC=2193;AF=0.437899;AN=5008;NS=2504;DP=18066;EAS_AF=0.3948;AMR_AF=0.428;AFR_AF=0.3911;EUR_AF=0.4612;SAS_AF=0.5286;AA=T|||;VT=SNP
4	102888729	rs2631244	C	G	100	PASS	AC=1218;AF=0.243211;AN=5008;NS=2504;DP=17284;EAS_AF=0.254;AMR_AF=0.2608;AFR_AF=0.1377;EUR_AF=0.4145;SAS_AF=0.1861;AA=C|||;VT=SNP
4	102889542	rs2631243	A	T	100	PASS	AC=555;AF=0.110823;AN=5008;NS=2504;DP=17909;EAS_AF=0.1726;AMR_AF=0.2248;AFR_AF=0.028;EUR_AF=0.0785;SAS_AF=0.1115;AA=A|||;VT=SNP
4	102893323	rs2850374	G	T	100	PASS	AC=3663;AF=0.73143;AN=5008;NS=2504;DP=16834;EAS_AF=0.6994;AMR_AF=0.7133;AFR_AF=0.671;EUR_AF=0.8748;SAS_AF=0.7117;AA=T|||;VT=SNP
4	102893970	rs2850375	A	G	100	PASS	AC=1346;AF=0.26877;AN=5008;NS=2504;DP=20502;EAS_AF=0.252;AMR_AF=0.2666;AFR_AF=0.2322;EUR_AF=0.4185;SAS_AF=0.183;AA=A|||;VT=SNP
4	102894289	rs62322696	G	A	100	PASS	AC=1895;AF=0.378395;AN=5008;NS=2504;DP=14049;EAS_AF=0.3948;AMR_AF=0.4078;AFR_AF=0.1793;EUR_AF=0.4573;SAS_AF=0.5286;AA=G|||;VT=SNP
4	102894999	rs1352174	G	A	100	PASS	AC=1219;AF=0.243411;AN=5008;NS=2504;DP=14336;EAS_AF=0.253;AMR_AF=0.2637;AFR_AF=0.1377;EUR_AF=0.4175;SAS_AF=0.183;AA=G|||;VT=SNP
4	102895397	rs2631242	T	C	100	PASS	AC=3684;AF=0.735623;AN=5008;NS=2504;DP=15772;EAS_AF=0.7192;AMR_AF=0.7133;AFR_AF=0.6702;EUR_AF=0.8757;SAS_AF=0.7127;AA=C|||;VT=SNP
4	102895859	rs2008254	G	C	100	PASS	AC=1874;AF=0.374201;AN=5008;NS=2504;DP=19747;EAS_AF=0.3948;AMR_AF=0.4063;AFR_AF=0.1619;EUR_AF=0.4602;SAS_AF=0.5286;AA=G|||;VT=SNP
4	102896337	rs1386173	G	A	100	PASS	AC=1215;AF=0.242612;AN=5008;NS=2504;DP=18679;EAS_AF=0.253;AMR_AF=0.2608;AFR_AF=0.1377;EUR_AF=0.4155;SAS_AF=0.183;AA=G|||;VT=SNP
4	102898570	rs976654	A	C	100	PASS	AC=1447;AF=0.288938;AN=5008;NS=2504;DP=21575;EAS_AF=0.3244;AMR_AF=0.2824;AFR_AF=0.2405;EUR_AF=0.4205;SAS_AF=0.1871;AA=C|||;VT=SNP
4	102898616	rs2631241	G	A	100	PASS	AC=4486;AF=0.895767;AN=5008;NS=2504;DP=21365;EAS_AF=0.8274;AMR_AF=0.7767;AFR_AF=0.9955;EUR_AF=0.9215;SAS_AF=0.8896;AA=A|||;VT=SNP
4	102898874	rs6812110	T	C	100	PASS	AC=765;AF=0.152756;AN=5008;NS=2504;DP=17792;EAS_AF=0.1081;AMR_AF=0.0591;AFR_AF=0.3011;EUR_AF=0.0437;SAS_AF=0.1769;AA=T|||;VT=SNP
4	102899325	rs2631274	G	T	100	PASS	AC=3686;AF=0.736022;AN=5008;NS=2504;DP=15008;EAS_AF=0.7192;AMR_AF=0.7133;AFR_AF=0.6702;EUR_AF=0.8777;SAS_AF=0.7127;AA=T|||;VT=SNP
4	102899504	rs2631273	G	T	100	PASS	AC=4485;AF=0.895567;AN=5008;NS=2504;DP=14857;EAS_AF=0.8274;AMR_AF=0.7752;AFR_AF=0.9955;EUR_AF=0.9215;SAS_AF=0.8896;AA=T|||;VT=SNP
4	102901822	rs60500975	A	T	100	PASS	AC=1873;AF=0.374002;AN=5008;NS=2504;DP=16201;EAS_AF=0.3948;AMR_AF=0.4092;AFR_AF=0.1619;EUR_AF=0.4573;SAS_AF=0.5286;AA=A|||;VT=SNP
4	102904490	rs1027013	A	G	100	PASS	AC=1216;AF=0.242812;AN=5008;NS=2504;DP=16134;EAS_AF=0.253;AMR_AF=0.2637;AFR_AF=0.1316;EUR_AF=0.4195;SAS_AF=0.1861;AA=A|||;VT=SNP
4	102905052	rs1027012	C	T	100	PASS	AC=1808;AF=0.361022;AN=5008;NS=2504;DP=17396;EAS_AF=0.3948;AMR_AF=0.4035;AFR_AF=0.1188;EUR_AF=0.4563;SAS_AF=0.5256;AA=C|||;VT=SNP
4	102908441	rs57779995	G	T	100	PASS	AC=713;AF=0.142372;AN=5008;NS=2504;DP=14936;EAS_AF=0.2331;AMR_AF=0.1571;AFR_AF=0.0893;EUR_AF=0.1123;SAS_AF=0.1411;AA=G|||;VT=SNP
4	102909994	rs2851320	G	A	100	PASS	AC=886;AF=0.176917;AN=5008;NS=2504;DP=16287;EAS_AF=0.2262;AMR_AF=0.2277;AFR_AF=0.0166;EUR_AF=0.3847;SAS_AF=0.093;AA=G|||;VT=SNP
4	102910685	rs2631272	C	A	100	PASS	AC=518;AF=0.103435;AN=5008;NS=2504;DP=14856;EAS_AF=0.1716;AMR_AF=0.2219;AFR_AF=0.0045;EUR_AF=0.0775;SAS_AF=0.1094;AA=C|||;VT=SNP
4	102910832	rs2850376	C	G	100	PASS	AC=553;AF=0.110423;AN=5008;NS=2504;DP=14108;EAS_AF=0.1716;AMR_AF=0.2262;AFR_AF=0.0287;EUR_AF=0.0775;SAS_AF=0.1094;AA=C|||;VT=SNP
4	102911643	rs1486572	C	T	100	PASS	AC=1212;AF=0.242013;AN=5008;NS=2504;DP=19616;EAS_AF=0.253;AMR_AF=0.2579;AFR_AF=0.1362;EUR_AF=0.4145;SAS_AF=0.1851;AA=C|||;VT=SNP
4	102912159	rs2850377	C	T	100	PASS	AC=1341;AF=0.267772;AN=5008;NS=2504;DP=20043;EAS_AF=0.253;AMR_AF=0.2608;AFR_AF=0.2322;EUR_AF=0.4145;SAS_AF=0.1851;AA=C|||;VT=SNP
4	102914396	rs2631271	A	G	100	PASS	AC=3321;AF=0.663139;AN=5008;NS=2504;DP=21313;EAS_AF=0.7192;AMR_AF=0.696;AFR_AF=0.4047;EUR_AF=0.8757;SAS_AF=0.7127;AA=G|||;VT=SNP
4	102915023	rs1386176	T	C	100	PASS	AC=1217;AF=0.243011;AN=5008;NS=2504;DP=18246;EAS_AF=0.253;AMR_AF=0.2608;AFR_AF=0.1362;EUR_AF=0.4165;SAS_AF=0.1861;AA=T|||;VT=SNP
4	102915967	rs2850378	T	C	100	PASS	AC=1349;AF=0.269369;AN=5008;NS=2504;DP=16795;EAS_AF=0.253;AMR_AF=0.2666;AFR_AF=0.233;EUR_AF=0.4165;SAS_AF=0.1861;AA=T|||;VT=SNP
4	102916242	rs62322737	C	G	100	PASS	AC=1835;AF=0.366414;AN=5008;NS=2504;DP=16063;EAS_AF=0.3948;AMR_AF=0.4035;AFR_AF=0.1384;EUR_AF=0.4573;SAS_AF=0.5256;AA=C|||;VT=SNP
4	102916266	rs2851317	A	C	100	PASS	AC=4243;AF=0.847244;AN=5008;NS=2504;DP=16205;EAS_AF=0.8909;AMR_AF=0.9438;AFR_AF=0.6997;EUR_AF=0.9563;SAS_AF=0.8211;AA=C|||;VT=SNP
4	102917419	rs2850379	C	A	100	PASS	AC=1341;AF=0.267772;AN=5008;NS=2504;DP=19421;EAS_AF=0.253;AMR_AF=0.2608;AFR_AF=0.233;EUR_AF=0.4155;SAS_AF=0.183;AA=C|||;VT=SNP
4	102917851	rs11097766	C	T	100	PASS	AC=1866;AF=0.372604;AN=5008;NS=2504;DP=19971;EAS_AF=0.3948;AMR_AF=0.4092;AFR_AF=0.1589;EUR_AF=0.4573;SAS_AF=0.5256;AA=C|||;VT=SNP
4	102918293	rs116113680	T	A	100	PASS	AC=1875;AF=0.374401;AN=5008;NS=2504;DP=20126;EAS_AF=0.3948;AMR_AF=0.4107;AFR_AF=0.1619;EUR_AF=0.4583;SAS_AF=0.5286;AA=t|||;VT=SNP
4	102918384	rs150908889	T	C	100	PASS	AC=521;AF=0.104034;AN=5008;NS=2504;DP=19953;EAS_AF=0.1716;AMR_AF=0.2205;AFR_AF=0.0045;EUR_AF=0.0815;SAS_AF=0.1094;AA=t|||;VT=SNP
4	102919138	rs2903274	T	C	100	PASS	AC=3320;AF=0.662939;AN=5008;NS=2504;DP=17506;EAS_AF=0.7192;AMR_AF=0.6931;AFR_AF=0.4039;EUR_AF=0.8777;SAS_AF=0.7127;AA=c|||;VT=SNP
4	102919754	rs1843680	C	T	100	PASS	AC=1212;AF=0.242013;AN=5008;NS=2504;DP=19428;EAS_AF=0.253;AMR_AF=0.2565;AFR_AF=0.1362;EUR_AF=0.4175;SAS_AF=0.183;AA=C|||;VT=SNP
4	102920982	rs2850381	C	G	100	PASS	AC=521;AF=0.104034;AN=5008;NS=2504;DP=18384;EAS_AF=0.1716;AMR_AF=0.2219;AFR_AF=0.0045;EUR_AF=0.0805;SAS_AF=0.1094;AA=C|||;VT=SNP
4	102922324	rs2850383	A	G	100	PASS	AC=1350;AF=0.269569;AN=5008;NS=2504;DP=20929;EAS_AF=0.253;AMR_AF=0.2666;AFR_AF=0.233;EUR_AF=0.4175;SAS_AF=0.1861;AA=A|||;VT=SNP
4	102922487	rs2850384	A	G	100	PASS	AC=3688;AF=0.736422;AN=5008;NS=2504;DP=18241;EAS_AF=0.7192;AMR_AF=0.7176;AFR_AF=0.6717;EUR_AF=0.8748;SAS_AF=0.7127;AA=G|||;VT=SNP
4	102923312	rs2850385	T	A	100	PASS	AC=521;AF=0.104034;AN=5008;NS=2504;DP=21279;EAS_AF=0.1716;AMR_AF=0.2219;AFR_AF=0.0045;EUR_AF=0.0805;SAS_AF=0.1094;AA=T|||;VT=SNP
4	102925221	rs2850386	T	G	100	PASS	AC=580;AF=0.115815;AN=5008;NS=2504;DP=16244;EAS_AF=0.1736;AMR_AF=0.2248;AFR_AF=0.0424;EUR_AF=0.0775;SAS_AF=0.1176;AA=T|||;VT=SNP
4	102925939	rs2850387	A	G	100	PASS	AC=1281;AF=0.255791;AN=5008;NS=2504;DP=18405;EAS_AF=0.2262;AMR_AF=0.2406;AFR_AF=0.2526;EUR_AF=0.3907;SAS_AF=0.1626;AA=A|||;VT=SNP
4	102927216	rs6532981	T	C	100	PASS	AC=714;AF=0.142572;AN=5008;NS=2504;DP=18066;EAS_AF=0.1052;AMR_AF=0.0562;AFR_AF=0.2557;EUR_AF=0.0447;SAS_AF=0.1902;AA=T|||;VT=SNP
4	102927909	rs2631258	C	T	100	PASS	AC=4433;AF=0.885184;AN=5008;NS=2504;DP=12886;EAS_AF=0.8264;AMR_AF=0.7767;AFR_AF=0.9569;EUR_AF=0.9215;SAS_AF=0.8885;AA=T|||;VT=SNP
4	102929034	rs62322738	C	T	100	PASS	AC=1922;AF=0.383786;AN=5008;NS=2504;DP=16852;EAS_AF=0.4196;AMR_AF=0.4179;AFR_AF=0.1657;EUR_AF=0.4712;SAS_AF=0.5276;AA=C|||;VT=SNP
4	102929715	rs73834553	T	C	100	PASS	AC=747;AF=0.149161;AN=5008;NS=2504;DP=19181;EAS_AF=0.247;AMR_AF=0.1614;AFR_AF=0.0953;EUR_AF=0.1183;SAS_AF=0.1442;AA=T|||;VT=SNP
4	102931230	rs139149994	T	C	100	PASS	AC=508;AF=0.101438;AN=5008;NS=2504;DP=13621;EAS_AF=0.1687;AMR_AF=0.085;AFR_AF=0.0673;EUR_AF=0.0298;SAS_AF=0.1636;AA=T|||;VT=SNP
4	102936592	rs6844449	T	G	100	PASS	AC=1399;AF=0.279353;AN=5008;NS=2504;DP=15608;EAS_AF=0.246;AMR_AF=0.3026;AFR_AF=0.0968;EUR_AF=0.3648;SAS_AF=0.456;AA=T|||;VT=SNP
4	102938040	rs1486571	A	T	100	PASS	AC=2504;AF=0.5;AN=5008;NS=2504;DP=16913;EAS_AF=0.3433;AMR_AF=0.5202;AFR_AF=0.8729;EUR_AF=0.335;SAS_AF=0.3129;AA=T|||;VT=SNP
4	102938550	rs73834559	T	C	100	PASS	AC=810;AF=0.161741;AN=5008;NS=2504;DP=18408;EAS_AF=0.0883;AMR_AF=0.1081;AFR_AF=0.3782;EUR_AF=0.0795;SAS_AF=0.0675;AA=T|||;VT=SNP
4	102940768	rs2631259	T	A	100	PASS	AC=750;AF=0.14976;AN=5008;NS=2504;DP=17635;EAS_AF=0.1716;AMR_AF=0.2637;AFR_AF=0.1127;EUR_AF=0.1302;SAS_AF=0.1166;AA=T|||;VT=SNP
4	102941899	rs7695494	C	T	100	PASS	AC=409;AF=0.0816693;AN=5008;NS=2504;DP=17302;EAS_AF=0.004;AMR_AF=0.0951;AFR_AF=0.0847;EUR_AF=0.1153;SAS_AF=0.1135;AA=C|||;VT=SNP
4	102942198	rs2631260	T	G	100	PASS	AC=749;AF=0.149561;AN=5008;NS=2504;DP=17730;EAS_AF=0.1716;AMR_AF=0.2637;AFR_AF=0.1127;EUR_AF=0.1302;SAS_AF=0.1155;AA=T|||;VT=SNP
4	102942209	rs73834560	A	C	100	PASS	AC=324;AF=0.0646965;AN=5008;NS=2504;DP=17517;EAS_AF=0.0883;AMR_AF=0.0476;AFR_AF=0.0756;EUR_AF=0.0447;SAS_AF=0.0583;AA=A|||;VT=SNP
4	102942516	rs73834561	T	G	100	PASS	AC=324;AF=0.0646965;AN=5008;NS=2504;DP=14173;EAS_AF=0.0883;AMR_AF=0.049;AFR_AF=0.0749;EUR_AF=0.0447;SAS_AF=0.0583;AA=T|||;VT=SNP
4	102943144	rs2631262	C	T	100	PASS	AC=3463;AF=0.691494;AN=5008;NS=2504;DP=16387;EAS_AF=0.5823;AMR_AF=0.7147;AFR_AF=0.8979;EUR_AF=0.5646;SAS_AF=0.6391;AA=T|||;VT=SNP
4	102943931	rs2631264	T	C	100	PASS	AC=603;AF=0.120407;AN=5008;NS=2504;DP=21730;EAS_AF=0.1706;AMR_AF=0.2536;AFR_AF=0.0083;EUR_AF=0.1292;SAS_AF=0.1166;AA=T|||;VT=SNP
4	102943996	rs2850390	A	C	100	PASS	AC=3492;AF=0.697284;AN=5008;NS=2504;DP=20795;EAS_AF=0.5883;AMR_AF=0.7291;AFR_AF=0.885;EUR_AF=0.5895;SAS_AF=0.6442;AA=C|||;VT=SNP
4	102945076	rs2631265	C	T	100	PASS	AC=789;AF=0.157548;AN=5008;NS=2504;DP=18756;EAS_AF=0.1706;AMR_AF=0.2622;AFR_AF=0.1445;EUR_AF=0.1302;SAS_AF=0.1155;AA=T|||;VT=SNP
4	102945827	rs2850391	T	C	100	PASS	AC=791;AF=0.157947;AN=5008;NS=2504;DP=12329;EAS_AF=0.1716;AMR_AF=0.2622;AFR_AF=0.143;EUR_AF=0.1302;SAS_AF=0.1186;AA=T|||;VT=SNP
4	102946347	rs2035604	A	G	100	PASS	AC=611;AF=0.122005;AN=5008;NS=2504;DP=18982;EAS_AF=0.1766;AMR_AF=0.255;AFR_AF=0.0083;EUR_AF=0.1272;SAS_AF=0.1196;AA=A|||;VT=SNP;EX_TARGET
4	102947157	rs2631266	G	A	100	PASS	AC=927;AF=0.185104;AN=5008;NS=2504;DP=20193;EAS_AF=0.252;AMR_AF=0.2795;AFR_AF=0.177;EUR_AF=0.1262;SAS_AF=0.1207;AA=G|||;VT=SNP
4	102947375	rs78894076	T	A	100	PASS	AC=266;AF=0.053115;AN=5008;NS=2504;DP=16527;EAS_AF=0.0913;AMR_AF=0.0504;AFR_AF=0.0303;EUR_AF=0.0467;SAS_AF=0.0532;AA=T|||;VT=SNP
4	102947486	rs78546088	A	G	100	PASS	AC=1262;AF=0.251997;AN=5008;NS=2504;DP=15579;EAS_AF=0.251;AMR_AF=0.2406;AFR_AF=0.1876;EUR_AF=0.2594;SAS_AF=0.3405;AA=A|||;VT=SNP
4	102948472	rs2631267	A	G	100	PASS	AC=617;AF=0.123203;AN=5008;NS=2504;DP=15167;EAS_AF=0.1865;AMR_AF=0.245;AFR_AF=0.0076;EUR_AF=0.1332;SAS_AF=0.1176;AA=A|||;VT=SNP
4	102948730	rs2631268	G	T	100	PASS	AC=1657;AF=0.330871;AN=5008;NS=2504;DP=15173;EAS_AF=0.3532;AMR_AF=0.4251;AFR_AF=0.3215;EUR_AF=0.2942;SAS_AF=0.2914;AA=T|||;VT=SNP
4	102948991	rs7685012	T	C	100	PASS	AC=307;AF=0.0613019;AN=5008;NS=2504;DP=15739;EAS_AF=0.004;AMR_AF=0.0908;AFR_AF=0.0061;EUR_AF=0.1163;SAS_AF=0.1176;AA=T|||;VT=SNP
4	102950222	rs2850392	A	G	100	PASS	AC=3424;AF=0.683706;AN=5008;NS=2504;DP=16520;EAS_AF=0.6071;AMR_AF=0.7176;AFR_AF=0.8238;EUR_AF=0.5934;SAS_AF=0.6421;AA=G|||;VT=SNP
4	102950643	rs4143099	A	C	100	PASS	AC=273;AF=0.0545128;AN=5008;NS=2504;DP=8557;EAS_AF=0.0913;AMR_AF=0.0504;AFR_AF=0.0371;EUR_AF=0.0447;SAS_AF=0.0532;AA=A|||;VT=SNP
4	102951010	rs72686790	C	T	100	PASS	AC=1368;AF=0.273163;AN=5008;NS=2504;DP=13583;EAS_AF=0.256;AMR_AF=0.3012;AFR_AF=0.0794;EUR_AF=0.3569;SAS_AF=0.4468;AA=c|||;VT=SNP
4	102951647	rs3133077	C	T	100	PASS	AC=3356;AF=0.670128;AN=5008;NS=2504;DP=14564;EAS_AF=0.6101;AMR_AF=0.7075;AFR_AF=0.8026;EUR_AF=0.5636;SAS_AF=0.636;AA=T|||;VT=SNP
4	102952540	rs58347863	T	G	100	PASS	AC=1628;AF=0.32508;AN=5008;NS=2504;DP=19444;EAS_AF=0.256;AMR_AF=0.3184;AFR_AF=0.2693;EUR_AF=0.3489;SAS_AF=0.4519;AA=T|||;VT=SNP
4	102952819	rs3133078	C	A	100	PASS	AC=3449;AF=0.688698;AN=5008;NS=2504;DP=16076;EAS_AF=0.6091;AMR_AF=0.7089;AFR_AF=0.8684;EUR_AF=0.5636;SAS_AF=0.6421;AA=A|||;VT=SNP
4	102953681	rs1872701	T	G	100	PASS	AC=3422;AF=0.683307;AN=5008;NS=2504;DP=20951;EAS_AF=0.6111;AMR_AF=0.7075;AFR_AF=0.8306;EUR_AF=0.5835;SAS_AF=0.6442;AA=T|||;VT=SNP
4	102953883	rs1906081	T	C	100	PASS	AC=3457;AF=0.690296;AN=5008;NS=2504;DP=15861;EAS_AF=0.6111;AMR_AF=0.719;AFR_AF=0.8464;EUR_AF=0.5895;SAS_AF=0.6442;AA=C|||;VT=SNP
4	102954533	rs1352175	C	T	100	PASS	AC=641;AF=0.127995;AN=5008;NS=2504;DP=17645;EAS_AF=0.2192;AMR_AF=0.2421;AFR_AF=0.0068;EUR_AF=0.1282;SAS_AF=0.1166;AA=C|||;VT=SNP
4	102954555	rs3774927	T	C	100	PASS	AC=1582;AF=0.315895;AN=5008;NS=2504;DP=17675;EAS_AF=0.255;AMR_AF=0.317;AFR_AF=0.2231;EUR_AF=0.3658;SAS_AF=0.4519;AA=T|||;VT=SNP
4	102955216	rs2850393	A	T	100	PASS	AC=1361;AF=0.271765;AN=5008;NS=2504;DP=17915;EAS_AF=0.2808;AMR_AF=0.3242;AFR_AF=0.3707;EUR_AF=0.1879;SAS_AF=0.1779;AA=A|||;VT=SNP
4	102957630	rs1872702	C	G	100	PASS	AC=3429;AF=0.684704;AN=5008;NS=2504;DP=21143;EAS_AF=0.6131;AMR_AF=0.7089;AFR_AF=0.8464;EUR_AF=0.5676;SAS_AF=0.6431;AA=G|||;VT=SNP
4	102958691	rs17270656	G	A	100	PASS	AC=1544;AF=0.308307;AN=5008;NS=2504;DP=19257;EAS_AF=0.255;AMR_AF=0.3026;AFR_AF=0.2224;EUR_AF=0.341;SAS_AF=0.4499;AA=G|||;VT=SNP
4	102958744	rs2850394	C	T	100	PASS	AC=3010;AF=0.601038;AN=5008;NS=2504;DP=19902;EAS_AF=0.6081;AMR_AF=0.6744;AFR_AF=0.5605;EUR_AF=0.5596;SAS_AF=0.6391;AA=T|||;VT=SNP
4	102960611	rs2129294	T	G	100	PASS	AC=3328;AF=0.664537;AN=5008;NS=2504;DP=21855;EAS_AF=0.6121;AMR_AF=0.6931;AFR_AF=0.7791;EUR_AF=0.5686;SAS_AF=0.6421;AA=G|||;VT=SNP
4	102961490	rs6820143	A	G	100	PASS	AC=1640;AF=0.327476;AN=5008;NS=2504;DP=16948;EAS_AF=0.255;AMR_AF=0.317;AFR_AF=0.2821;EUR_AF=0.3479;SAS_AF=0.4499;AA=A|||;VT=SNP
4	102961880	rs6821429	G	A	100	PASS	AC=1628;AF=0.32508;AN=5008;NS=2504;DP=17407;EAS_AF=0.255;AMR_AF=0.3156;AFR_AF=0.2776;EUR_AF=0.3429;SAS_AF=0.4499;AA=G|||;VT=SNP
4	102963120	rs3774931	T	C	100	PASS	AC=1806;AF=0.360623;AN=5008;NS=2504;DP=15967;EAS_AF=0.2589;AMR_AF=0.3329;AFR_AF=0.3797;EUR_AF=0.3658;SAS_AF=0.454;AA=T|||;VT=SNP
4	102963778	rs3113675	T	G	100	PASS	AC=4380;AF=0.874601;AN=5008;NS=2504;DP=17052;EAS_AF=0.8155;AMR_AF=0.9179;AFR_AF=0.9138;EUR_AF=0.9364;SAS_AF=0.7883;AA=G|||;VT=SNP
4	102963911	rs2631269	C	G	100	PASS	AC=1370;AF=0.273562;AN=5008;NS=2504;DP=17803;EAS_AF=0.3542;AMR_AF=0.3458;AFR_AF=0.3041;EUR_AF=0.1948;SAS_AF=0.1789;AA=C|||;VT=SNP
4	102964445	rs2658529	T	C	100	PASS	AC=647;AF=0.129193;AN=5008;NS=2504;DP=18778;EAS_AF=0.2202;AMR_AF=0.2435;AFR_AF=0.0068;EUR_AF=0.1322;SAS_AF=0.1166;AA=T|||;VT=SNP
4	102967429	rs2450406	T	C	100	PASS	AC=975;AF=0.194688;AN=5008;NS=2504;DP=17632;EAS_AF=0.2817;AMR_AF=0.2997;AFR_AF=0.1059;EUR_AF=0.1769;SAS_AF=0.1687;AA=N|||;VT=SNP
4	102967445	rs2450407	C	T	100	PASS	AC=969;AF=0.19349;AN=5008;NS=2504;DP=18156;EAS_AF=0.2808;AMR_AF=0.2983;AFR_AF=0.1029;EUR_AF=0.1769;SAS_AF=0.1687;AA=N|||;VT=SNP
4	102967631	rs2510445	A	C	100	PASS	AC=3485;AF=0.695887;AN=5008;NS=2504;DP=18000;EAS_AF=0.6131;AMR_AF=0.719;AFR_AF=0.8669;EUR_AF=0.5885;SAS_AF=0.6442;AA=C|||;VT=SNP
4	102968082	rs2850395	C	T	100	PASS	AC=3419;AF=0.682708;AN=5008;NS=2504;DP=19947;EAS_AF=0.6111;AMR_AF=0.7089;AFR_AF=0.8449;EUR_AF=0.5646;SAS_AF=0.6401;AA=T|||;VT=SNP
4	102968448	rs2850396	T	C	100	PASS	AC=3258;AF=0.650559;AN=5008;NS=2504;DP=20957;EAS_AF=0.6131;AMR_AF=0.6873;AFR_AF=0.7231;EUR_AF=0.5755;SAS_AF=0.6421;AA=C|||;VT=SNP
4	102970187	rs3113677	T	C	100	PASS	AC=4524;AF=0.903355;AN=5008;NS=2504;DP=16353;EAS_AF=0.8125;AMR_AF=0.9222;AFR_AF=0.9909;EUR_AF=0.9324;SAS_AF=0.8354;AA=C|||;VT=SNP
4	102970332	rs2658534	G	A	100	PASS	AC=3097;AF=0.618411;AN=5008;NS=2504;DP=16482;EAS_AF=0.5933;AMR_AF=0.6787;AFR_AF=0.6346;EUR_AF=0.5606;SAS_AF=0.6391;AA=g|||;VT=SNP
4	102970744	rs2850397	G	T	100	PASS	AC=3346;AF=0.668131;AN=5008;NS=2504;DP=20357;EAS_AF=0.5952;AMR_AF=0.7089;AFR_AF=0.8018;EUR_AF=0.5636;SAS_AF=0.6411;AA=T|||;VT=SNP
4	102971016	rs2658535	G	A	100	PASS	AC=3095;AF=0.618011;AN=5008;NS=2504;DP=22315;EAS_AF=0.5942;AMR_AF=0.6787;AFR_AF=0.6339;EUR_AF=0.5577;SAS_AF=0.6401;AA=A|||;VT=SNP
4	102971815	rs2631270	C	G	100	PASS	AC=973;AF=0.194289;AN=5008;NS=2504;DP=16866;EAS_AF=0.2808;AMR_AF=0.2954;AFR_AF=0.1059;EUR_AF=0.1789;SAS_AF=0.1687;AA=C|||;VT=SNP
4	102973144	rs6812465	C	T	100	PASS	AC=3058;AF=0.610623;AN=5008;NS=2504;DP=16292;EAS_AF=0.62;AMR_AF=0.6556;AFR_AF=0.674;EUR_AF=0.498;SAS_AF=0.5992;AA=C|||;VT=SNP
4	102973314	rs7685506	T	C	100	PASS	AC=3384;AF=0.675719;AN=5008;NS=2504;DP=12115;EAS_AF=0.6359;AMR_AF=0.7003;AFR_AF=0.8169;EUR_AF=0.5696;SAS_AF=0.6176;AA=C|||;VT=SNP
4	102973987	rs12649238	A	C	100	PASS	AC=1344;AF=0.268371;AN=5008;NS=2504;DP=17118;EAS_AF=0.3512;AMR_AF=0.3573;AFR_AF=0.2837;EUR_AF=0.1899;SAS_AF=0.18;AA=A|||;VT=SNP
4	102974061	rs10516490	A	G	100	PASS	AC=1402;AF=0.279952;AN=5008;NS=2504;DP=19337;EAS_AF=0.2917;AMR_AF=0.2983;AFR_AF=0.0893;EUR_AF=0.3579;SAS_AF=0.4325;AA=a|||;VT=SNP
4	102974359	rs10516489	C	T	100	PASS	AC=1427;AF=0.284944;AN=5008;NS=2504;DP=16427;EAS_AF=0.3393;AMR_AF=0.3213;AFR_AF=0.0492;EUR_AF=0.3738;SAS_AF=0.4305;AA=C|||;VT=SNP
4	102975303	rs72686802	T	C	100	PASS	AC=1334;AF=0.266374;AN=5008;NS=2504;DP=16593;EAS_AF=0.2837;AMR_AF=0.2997;AFR_AF=0.0265;EUR_AF=0.3807;SAS_AF=0.4315;AA=T|||;VT=SNP
4	102975423	rs17031974	A	C	100	PASS	AC=635;AF=0.126797;AN=5008;NS=2504;DP=18340;EAS_AF=0.2123;AMR_AF=0.2421;AFR_AF=0.0083;EUR_AF=0.1262;SAS_AF=0.1176;AA=A|||;VT=SNP
4	102976899	rs7693723	G	C	100	PASS	AC=1547;AF=0.308906;AN=5008;NS=2504;DP=16147;EAS_AF=0.2718;AMR_AF=0.3444;AFR_AF=0.5091;EUR_AF=0.1849;SAS_AF=0.1789;AA=G|||;VT=SNP
4	102977140	rs17211702	T	C	100	PASS	AC=1336;AF=0.266773;AN=5008;NS=2504;DP=16670;EAS_AF=0.2847;AMR_AF=0.3012;AFR_AF=0.0265;EUR_AF=0.3807;SAS_AF=0.4315;AA=T|||;VT=SNP
4	102977777	rs10516488	A	G	100	PASS	AC=1311;AF=0.261781;AN=5008;NS=2504;DP=18998;EAS_AF=0.2847;AMR_AF=0.2911;AFR_AF=0.0265;EUR_AF=0.3628;SAS_AF=0.4315;AA=A|||;VT=SNP
4	102979378	rs17031982	C	A	100	PASS	AC=2732;AF=0.545527;AN=5008;NS=2504;DP=12535;EAS_AF=0.5575;AMR_AF=0.6282;AFR_AF=0.4486;EUR_AF=0.5437;SAS_AF=0.6074;AA=A|||;VT=SNP
4	102979904	rs17031983	G	A	100	PASS	AC=1429;AF=0.285343;AN=5008;NS=2504;DP=12803;EAS_AF=0.2728;AMR_AF=0.3372;AFR_AF=0.4228;EUR_AF=0.1869;SAS_AF=0.1769;AA=G|||;VT=SNP
4	102981004	rs17271413	C	T	100	PASS	AC=1395;AF=0.278554;AN=5008;NS=2504;DP=17833;EAS_AF=0.3383;AMR_AF=0.3141;AFR_AF=0.0401;EUR_AF=0.3598;SAS_AF=0.4305;AA=T|||;VT=SNP
4	102982211	rs1386174	A	G	100	PASS	AC=1309;AF=0.261382;AN=5008;NS=2504;DP=15943;EAS_AF=0.2837;AMR_AF=0.2911;AFR_AF=0.0265;EUR_AF=0.3628;SAS_AF=0.4305;AA=A|||;VT=SNP
4	102983393	rs17031995	T	C	100	PASS	AC=1085;AF=0.216653;AN=5008;NS=2504;DP=18050;EAS_AF=0.2728;AMR_AF=0.3213;AFR_AF=0.1725;EUR_AF=0.1839;SAS_AF=0.1779;AA=T|||;VT=SNP
4	102983720	rs4550926	T	C	100	PASS	AC=1333;AF=0.266174;AN=5008;NS=2504;DP=23016;EAS_AF=0.2837;AMR_AF=0.2983;AFR_AF=0.0265;EUR_AF=0.3777;SAS_AF=0.4346;AA=T|||;VT=SNP
4	102983937	rs4536928	G	A	100	PASS	AC=1306;AF=0.260783;AN=5008;NS=2504;DP=20102;EAS_AF=0.2827;AMR_AF=0.2896;AFR_AF=0.0265;EUR_AF=0.3588;SAS_AF=0.4335;AA=G|||;VT=SNP
4	102985850	rs1395306	C	T	100	PASS	AC=3012;AF=0.601438;AN=5008;NS=2504;DP=19255;EAS_AF=0.5556;AMR_AF=0.6383;AFR_AF=0.6558;EUR_AF=0.5447;SAS_AF=0.6074;AA=t|||;VT=SNP
4	102987238	rs11729100	C	A	100	PASS	AC=3106;AF=0.620208;AN=5008;NS=2504;DP=13803;EAS_AF=0.6131;AMR_AF=0.6628;AFR_AF=0.6687;EUR_AF=0.5457;SAS_AF=0.6084;AA=a|||;VT=SNP
4	102987289	rs74285015	C	T	100	PASS	AC=199;AF=0.0397364;AN=5008;NS=2504;DP=14467;EAS_AF=0.0575;AMR_AF=0.0476;AFR_AF=0.0129;EUR_AF=0.0408;SAS_AF=0.0511;AA=c|||;VT=SNP
4	102988188	rs4698987	C	A	100	PASS	AC=3011;AF=0.601238;AN=5008;NS=2504;DP=15030;EAS_AF=0.5565;AMR_AF=0.6383;AFR_AF=0.6551;EUR_AF=0.5447;SAS_AF=0.6063;AA=a|||;VT=SNP
4	102988963	rs13112324	A	G	100	PASS	AC=638;AF=0.127396;AN=5008;NS=2504;DP=12068;EAS_AF=0.2133;AMR_AF=0.2435;AFR_AF=0.0083;EUR_AF=0.1282;SAS_AF=0.1166;AA=a|||;VT=SNP
4	102989114	rs72688506	G	T	100	PASS	AC=1299;AF=0.259385;AN=5008;NS=2504;DP=12186;EAS_AF=0.2827;AMR_AF=0.2867;AFR_AF=0.0265;EUR_AF=0.3579;SAS_AF=0.4294;AA=g|||;VT=SNP
4	102991139	rs2129292	C	G	100	PASS	AC=3049;AF=0.608826;AN=5008;NS=2504;DP=17361;EAS_AF=0.5575;AMR_AF=0.6398;AFR_AF=0.6793;EUR_AF=0.5467;SAS_AF=0.6084;AA=G|||;VT=SNP
4	102991413	rs79219897	C	T	100	PASS	AC=197;AF=0.0393371;AN=5008;NS=2504;DP=18956;EAS_AF=0.0575;AMR_AF=0.0461;AFR_AF=0.0129;EUR_AF=0.0408;SAS_AF=0.0501;AA=C|||;VT=SNP
4	102991684	rs34934650	T	C	100	PASS	AC=641;AF=0.127995;AN=5008;NS=2504;DP=20438;EAS_AF=0.2143;AMR_AF=0.2435;AFR_AF=0.0083;EUR_AF=0.1292;SAS_AF=0.1176;AA=T|||;VT=SNP
4	102992517	rs34184671	T	C	100	PASS	AC=1237;AF=0.247005;AN=5008;NS=2504;DP=19162;EAS_AF=0.2748;AMR_AF=0.3314;AFR_AF=0.2738;EUR_AF=0.1918;SAS_AF=0.1789;AA=T|||;VT=SNP
4	102993149	rs35880229	T	C	100	PASS	AC=1170;AF=0.233626;AN=5008;NS=2504;DP=19655;EAS_AF=0.2748;AMR_AF=0.3228;AFR_AF=0.2284;EUR_AF=0.1918;SAS_AF=0.1779;AA=T|||;VT=SNP
4	102994231	rs11947367	C	T	100	PASS	AC=1598;AF=0.319089;AN=5008;NS=2504;DP=13892;EAS_AF=0.2728;AMR_AF=0.3473;AFR_AF=0.5477;EUR_AF=0.1839;SAS_AF=0.1769;AA=C|||;VT=SNP
4	102995239	rs12640056	C	T	100	PASS	AC=1400;AF=0.279553;AN=5008;NS=2504;DP=17461;EAS_AF=0.2738;AMR_AF=0.3329;AFR_AF=0.4039;EUR_AF=0.1839;SAS_AF=0.1779;AA=C|||;VT=SNP
4	102995263	rs6842661	G	A	100	PASS	AC=1650;AF=0.329473;AN=5008;NS=2504;DP=17283;EAS_AF=0.2728;AMR_AF=0.3473;AFR_AF=0.587;EUR_AF=0.1839;SAS_AF=0.1769;AA=G|||;VT=SNP
4	102996485	rs77162208	G	A	100	PASS	AC=197;AF=0.0393371;AN=5008;NS=2504;DP=15651;EAS_AF=0.0575;AMR_AF=0.0461;AFR_AF=0.0129;EUR_AF=0.0408;SAS_AF=0.0501;AA=G|||;VT=SNP
4	102997333	rs7692330	T	C	100	PASS	AC=4392;AF=0.876997;AN=5008;NS=2504;DP=18177;EAS_AF=0.8373;AMR_AF=0.9121;AFR_AF=0.916;EUR_AF=0.9284;SAS_AF=0.7873;AA=C|||;VT=SNP
4	102998681	rs7675302	G	T	100	PASS	AC=1301;AF=0.259784;AN=5008;NS=2504;DP=19465;EAS_AF=0.2837;AMR_AF=0.2882;AFR_AF=0.0265;EUR_AF=0.3579;SAS_AF=0.4294;AA=G|||;VT=SNP
4	102998867	rs7675363	C	T	100	PASS	AC=3109;AF=0.620807;AN=5008;NS=2504;DP=19407;EAS_AF=0.6141;AMR_AF=0.6643;AFR_AF=0.6694;EUR_AF=0.5467;SAS_AF=0.6074;AA=T|||;VT=SNP
4	102999492	rs11737896	C	T	100	PASS	AC=1302;AF=0.259984;AN=5008;NS=2504;DP=17605;EAS_AF=0.2837;AMR_AF=0.2882;AFR_AF=0.0265;EUR_AF=0.3588;SAS_AF=0.4294;AA=C|||;VT=SNP
4	102999609	rs6816285	T	C	100	PASS	AC=3185;AF=0.635982;AN=5008;NS=2504;DP=18645;EAS_AF=0.63;AMR_AF=0.6715;AFR_AF=0.708;EUR_AF=0.5477;SAS_AF=0.6104;AA=C|||;VT=SNP
4	103000806	rs10016408	A	T	100	PASS	AC=1725;AF=0.344449;AN=5008;NS=2504;DP=16378;EAS_AF=0.3571;AMR_AF=0.3285;AFR_AF=0.2655;EUR_AF=0.3608;SAS_AF=0.4325;AA=T|||;VT=SNP
4	103001441	rs7672408	T	C	100	PASS	AC=1671;AF=0.333666;AN=5008;NS=2504;DP=20502;EAS_AF=0.3571;AMR_AF=0.33;AFR_AF=0.2239;EUR_AF=0.3618;SAS_AF=0.4315;AA=C|||;VT=SNP
4	103003044	rs72688511	C	A	100	PASS	AC=1358;AF=0.271166;AN=5008;NS=2504;DP=18101;EAS_AF=0.2738;AMR_AF=0.3314;AFR_AF=0.3729;EUR_AF=0.1839;SAS_AF=0.1779;AA=C|||;VT=SNP
4	103003423	rs76349298	C	T	100	PASS	AC=1812;AF=0.361821;AN=5008;NS=2504;DP=17620;EAS_AF=0.3442;AMR_AF=0.3401;AFR_AF=0.3381;EUR_AF=0.3608;SAS_AF=0.4284;AA=T|||;VT=SNP
4	103003714	rs76151495	C	T	100	PASS	AC=201;AF=0.0401358;AN=5008;NS=2504;DP=18356;EAS_AF=0.0605;AMR_AF=0.0461;AFR_AF=0.0129;EUR_AF=0.0408;SAS_AF=0.0511;AA=C|||;VT=SNP
4	103004726	rs6825235	G	T	100	PASS	AC=1670;AF=0.333466;AN=5008;NS=2504;DP=18067;EAS_AF=0.3442;AMR_AF=0.3285;AFR_AF=0.2368;EUR_AF=0.3608;SAS_AF=0.4284;AA=T|||;VT=SNP
4	103004975	rs6825329	C	G	100	PASS	AC=1301;AF=0.259784;AN=5008;NS=2504;DP=21568;EAS_AF=0.2837;AMR_AF=0.2882;AFR_AF=0.0257;EUR_AF=0.3598;SAS_AF=0.4284;AA=C|||;VT=SNP
4	103005023	rs75806167	G	A	100	PASS	AC=1304;AF=0.260383;AN=5008;NS=2504;DP=21138;EAS_AF=0.2877;AMR_AF=0.2882;AFR_AF=0.0257;EUR_AF=0.3588;SAS_AF=0.4284;AA=G|||;VT=SNP
4	103005798	rs56030901	C	T	100	PASS	AC=1356;AF=0.270767;AN=5008;NS=2504;DP=17152;EAS_AF=0.2738;AMR_AF=0.33;AFR_AF=0.3714;EUR_AF=0.1849;SAS_AF=0.1779;AA=C|||;VT=SNP
4	103006301	rs7659549	C	T	100	PASS	AC=1670;AF=0.333466;AN=5008;NS=2504;DP=12667;EAS_AF=0.3433;AMR_AF=0.3285;AFR_AF=0.2375;EUR_AF=0.3608;SAS_AF=0.4284;AA=T|||;VT=SNP
4	103006993	rs72688512	G	A	100	PASS	AC=1416;AF=0.282748;AN=5008;NS=2504;DP=20184;EAS_AF=0.3433;AMR_AF=0.3127;AFR_AF=0.0537;EUR_AF=0.3608;SAS_AF=0.4284;AA=G|||;VT=SNP
4	103007383	rs1506500	C	T	100	PASS	AC=1300;AF=0.259585;AN=5008;NS=2504;DP=18214;EAS_AF=0.2837;AMR_AF=0.2882;AFR_AF=0.0257;EUR_AF=0.3588;SAS_AF=0.4284;AA=C|||;VT=SNP
4	103007591	rs6823329	A	C	100	PASS	AC=1812;AF=0.361821;AN=5008;NS=2504;DP=16305;EAS_AF=0.3601;AMR_AF=0.3415;AFR_AF=0.323;EUR_AF=0.3628;SAS_AF=0.4294;AA=C|||;VT=SNP
4	103008037	rs6532988	C	T	100	PASS	AC=1813;AF=0.362021;AN=5008;NS=2504;DP=14666;EAS_AF=0.3442;AMR_AF=0.3415;AFR_AF=0.3366;EUR_AF=0.3628;SAS_AF=0.4284;AA=T|||;VT=SNP
4	103008110	rs1395304	T	C	100	PASS	AC=3390;AF=0.676917;AN=5008;NS=2504;DP=16878;EAS_AF=0.6349;AMR_AF=0.6902;AFR_AF=0.848;EUR_AF=0.5527;SAS_AF=0.6074;AA=C|||;VT=SNP
4	103008712	rs6856488	T	C	100	PASS	AC=1837;AF=0.366813;AN=5008;NS=2504;DP=14752;EAS_AF=0.3621;AMR_AF=0.3429;AFR_AF=0.3396;EUR_AF=0.3628;SAS_AF=0.4294;AA=C|||;VT=SNP
4	103008902	rs72688515	C	A	100	PASS	AC=1355;AF=0.270567;AN=5008;NS=2504;DP=16747;EAS_AF=0.2738;AMR_AF=0.33;AFR_AF=0.3714;EUR_AF=0.1839;SAS_AF=0.1779;AA=C|||;VT=SNP
4	103008922	rs1395305	T	C	100	PASS	AC=1565;AF=0.3125;AN=5008;NS=2504;DP=17186;EAS_AF=0.3621;AMR_AF=0.3271;AFR_AF=0.1415;EUR_AF=0.3638;SAS_AF=0.4294;AA=T|||;VT=SNP
4	103009484	rs6532989	T	C	100	PASS	AC=1565;AF=0.3125;AN=5008;NS=2504;DP=20951;EAS_AF=0.3621;AMR_AF=0.3271;AFR_AF=0.1415;EUR_AF=0.3638;SAS_AF=0.4294;AA=T|||;VT=SNP
4	103009512	rs72688517	T	G	100	PASS	AC=638;AF=0.127396;AN=5008;NS=2504;DP=20549;EAS_AF=0.2133;AMR_AF=0.245;AFR_AF=0.0083;EUR_AF=0.1262;SAS_AF=0.1176;AA=T|||;VT=SNP
4	103010009	rs13152401	C	T	100	PASS	AC=1293;AF=0.258187;AN=5008;NS=2504;DP=19847;EAS_AF=0.2738;AMR_AF=0.3256;AFR_AF=0.326;EUR_AF=0.1849;SAS_AF=0.1779;AA=G|||;VT=SNP
4	103010635	rs1506501	C	T	100	PASS	AC=1671;AF=0.333666;AN=5008;NS=2504;DP=18669;EAS_AF=0.3452;AMR_AF=0.3314;AFR_AF=0.2352;EUR_AF=0.3608;SAS_AF=0.4284;AA=C|||;VT=SNP
4	103011867	rs59434341	T	C	100	PASS	AC=1563;AF=0.312101;AN=5008;NS=2504;DP=18505;EAS_AF=0.3601;AMR_AF=0.33;AFR_AF=0.1415;EUR_AF=0.3618;SAS_AF=0.4294;AA=T|||;VT=SNP
4	103011869	rs58259879	G	A	100	PASS	AC=1690;AF=0.33746;AN=5008;NS=2504;DP=18566;EAS_AF=0.3601;AMR_AF=0.3343;AFR_AF=0.2352;EUR_AF=0.3618;SAS_AF=0.4294;AA=G|||;VT=SNP
4	103012267	rs11723744	G	A	100	PASS	AC=1301;AF=0.259784;AN=5008;NS=2504;DP=16610;EAS_AF=0.2847;AMR_AF=0.2911;AFR_AF=0.0257;EUR_AF=0.3598;SAS_AF=0.4254;AA=G|||;VT=SNP
4	103013750	rs74673504	C	T	100	PASS	AC=69;AF=0.013778;AN=5008;NS=2504;DP=19440;EAS_AF=0.0079;AMR_AF=0.0202;AFR_AF=0.0045;EUR_AF=0.0348;SAS_AF=0.0061;AA=C|||;VT=SNP
4	103013903	rs6532990	T	C	100	PASS	AC=1788;AF=0.357029;AN=5008;NS=2504;DP=21713;EAS_AF=0.3413;AMR_AF=0.3401;AFR_AF=0.3207;EUR_AF=0.3618;SAS_AF=0.4294;AA=C|||;VT=SNP
4	103014305	rs72688520	G	A	100	PASS	AC=1283;AF=0.25619;AN=5008;NS=2504;DP=22718;EAS_AF=0.2659;AMR_AF=0.2896;AFR_AF=0.0257;EUR_AF=0.3588;SAS_AF=0.4284;AA=G|||;VT=SNP
4	103015491	rs1876200	G	A	100	PASS	AC=1787;AF=0.356829;AN=5008;NS=2504;DP=19788;EAS_AF=0.3244;AMR_AF=0.3401;AFR_AF=0.3359;EUR_AF=0.3618;SAS_AF=0.4254;AA=A|||;VT=SNP
4	103016842	rs871154	G	A	100	PASS	AC=3333;AF=0.665535;AN=5008;NS=2504;DP=19046;EAS_AF=0.621;AMR_AF=0.683;AFR_AF=0.8253;EUR_AF=0.5517;SAS_AF=0.6002;AA=g|||;VT=SNP
4	103016861	rs12641017	G	T	100	PASS	AC=197;AF=0.0393371;AN=5008;NS=2504;DP=19050;EAS_AF=0.0605;AMR_AF=0.0447;AFR_AF=0.0129;EUR_AF=0.0408;SAS_AF=0.0481;AA=G|||;VT=SNP
4	103016878	rs871153	G	T	100	PASS	AC=1279;AF=0.255391;AN=5008;NS=2504;DP=19011;EAS_AF=0.2639;AMR_AF=0.2882;AFR_AF=0.0265;EUR_AF=0.3598;SAS_AF=0.4254;AA=G|||;VT=SNP
4	103019218	rs1506502	A	G	100	PASS	AC=1194;AF=0.238419;AN=5008;NS=2504;DP=19778;EAS_AF=0.2956;AMR_AF=0.3228;AFR_AF=0.2352;EUR_AF=0.1909;SAS_AF=0.1728;AA=A|||;VT=SNP
4	103019375	rs1506503	T	C	100	PASS	AC=1586;AF=0.316693;AN=5008;NS=2504;DP=18674;EAS_AF=0.2956;AMR_AF=0.3487;AFR_AF=0.5182;EUR_AF=0.1909;SAS_AF=0.1728;AA=C|||;VT=SNP
4	103019795	rs77059331	G	A	100	PASS	AC=189;AF=0.0377396;AN=5008;NS=2504;DP=17228;EAS_AF=0.0605;AMR_AF=0.0476;AFR_AF=0.0053;EUR_AF=0.0408;SAS_AF=0.0481;AA=G|||;VT=SNP
4	103020417	rs72688523	T	G	100	PASS	AC=1287;AF=0.256989;AN=5008;NS=2504;DP=20809;EAS_AF=0.2649;AMR_AF=0.2896;AFR_AF=0.0257;EUR_AF=0.3628;SAS_AF=0.4294;AA=T|||;VT=SNP
4	103020804	rs238486	T	C	100	PASS	AC=2048;AF=0.408946;AN=5008;NS=2504;DP=19993;EAS_AF=0.381;AMR_AF=0.3357;AFR_AF=0.4448;EUR_AF=0.4483;SAS_AF=0.4008;AA=T|||;VT=SNP
4	103021348	rs238487	T	C	100	PASS	AC=2113;AF=0.421925;AN=5008;NS=2504;DP=9842;EAS_AF=0.4365;AMR_AF=0.3602;AFR_AF=0.441;EUR_AF=0.4483;SAS_AF=0.3978;AA=T|||;VT=SNP
4	103022303	rs238488	A	G	100	PASS	AC=4022;AF=0.803115;AN=5008;NS=2504;DP=13502;EAS_AF=0.7083;AMR_AF=0.6902;AFR_AF=0.9054;EUR_AF=0.8171;SAS_AF=0.8282;AA=G|||;VT=SNP
4	103023049	rs173218	T	C	100	PASS	AC=3666;AF=0.732029;AN=5008;NS=2504;DP=21129;EAS_AF=0.7083;AMR_AF=0.6657;AFR_AF=0.6551;EUR_AF=0.8091;SAS_AF=0.8282;AA=T|||;VT=SNP
4	103023963	rs238490	A	C	100	PASS	AC=944;AF=0.188498;AN=5008;NS=2504;DP=18743;EAS_AF=0.2183;AMR_AF=0.2205;AFR_AF=0.0129;EUR_AF=0.3738;SAS_AF=0.182;AA=A|||;VT=SNP
4	103024138	rs171144	A	T	100	PASS	AC=2041;AF=0.407548;AN=5008;NS=2504;DP=19039;EAS_AF=0.38;AMR_AF=0.3357;AFR_AF=0.4433;EUR_AF=0.4473;SAS_AF=0.3978;AA=A|||;VT=SNP
4	103024435	rs238491	T	C	100	PASS	AC=2123;AF=0.423922;AN=5008;NS=2504;DP=21145;EAS_AF=0.4375;AMR_AF=0.3602;AFR_AF=0.4448;EUR_AF=0.4493;SAS_AF=0.4008;AA=T|||;VT=SNP
4	103025467	rs11727352	C	T	100	PASS	AC=1282;AF=0.25599;AN=5008;NS=2504;DP=18904;EAS_AF=0.2649;AMR_AF=0.2896;AFR_AF=0.0257;EUR_AF=0.3608;SAS_AF=0.4264;AA=C|||;VT=SNP
4	103027883	rs238492	C	T	100	PASS	AC=1728;AF=0.345048;AN=5008;NS=2504;DP=14161;EAS_AF=0.3621;AMR_AF=0.3199;AFR_AF=0.2277;EUR_AF=0.4473;SAS_AF=0.3988;AA=C|||;VT=SNP
4	103027955	rs2903276	C	T	100	PASS	AC=1282;AF=0.25599;AN=5008;NS=2504;DP=12206;EAS_AF=0.2649;AMR_AF=0.2896;AFR_AF=0.0257;EUR_AF=0.3608;SAS_AF=0.4264;AA=C|||;VT=SNP
4	103027969	rs238493	T	C	100	PASS	AC=3834;AF=0.765575;AN=5008;NS=2504;DP=11621;EAS_AF=0.7054;AMR_AF=0.6758;AFR_AF=0.7769;EUR_AF=0.8131;SAS_AF=0.8272;AA=C|||;VT=SNP
4	103028926	rs62324184	G	T	100	PASS	AC=580;AF=0.115815;AN=5008;NS=2504;DP=16004;EAS_AF=0.1607;AMR_AF=0.0836;AFR_AF=0.0582;EUR_AF=0.0746;SAS_AF=0.2127;AA=G|||;VT=SNP
4	103029297	rs9996962	A	G	100	PASS	AC=3660;AF=0.730831;AN=5008;NS=2504;DP=18347;EAS_AF=0.7054;AMR_AF=0.6628;AFR_AF=0.6551;EUR_AF=0.8091;SAS_AF=0.8272;AA=a|||;VT=SNP
4	103031300	rs72688526	T	C	100	PASS	AC=1293;AF=0.258187;AN=5008;NS=2504;DP=15471;EAS_AF=0.2708;AMR_AF=0.2882;AFR_AF=0.0257;EUR_AF=0.3638;SAS_AF=0.4294;AA=T|||;VT=SNP
4	103031774	rs238436	G	A	100	PASS	AC=3830;AF=0.764776;AN=5008;NS=2504;DP=21405;EAS_AF=0.7044;AMR_AF=0.6744;AFR_AF=0.7769;EUR_AF=0.8111;SAS_AF=0.8272;AA=A|||;VT=SNP
4	103031854	rs238437	G	C	100	PASS	AC=2033;AF=0.40595;AN=5008;NS=2504;DP=20386;EAS_AF=0.379;AMR_AF=0.3343;AFR_AF=0.4402;EUR_AF=0.4453;SAS_AF=0.3978;AA=G|||;VT=SNP
4	103032197	rs238438	T	A	100	PASS	AC=3831;AF=0.764976;AN=5008;NS=2504;DP=17358;EAS_AF=0.7044;AMR_AF=0.6744;AFR_AF=0.7776;EUR_AF=0.8111;SAS_AF=0.8272;AA=A|||;VT=SNP
4	103032292	rs238439	T	C	100	PASS	AC=3791;AF=0.756989;AN=5008;NS=2504;DP=17875;EAS_AF=0.7044;AMR_AF=0.6744;AFR_AF=0.7489;EUR_AF=0.8091;SAS_AF=0.8272;AA=C|||;VT=SNP
4	103033944	rs238440	A	G	100	PASS	AC=4015;AF=0.801717;AN=5008;NS=2504;DP=14234;EAS_AF=0.7044;AMR_AF=0.6873;AFR_AF=0.9054;EUR_AF=0.8171;SAS_AF=0.8272;AA=G|||;VT=SNP
4	103034123	rs171141	A	G	100	PASS	AC=4824;AF=0.963259;AN=5008;NS=2504;DP=11458;EAS_AF=0.9395;AMR_AF=0.9568;AFR_AF=0.9947;EUR_AF=0.9612;SAS_AF=0.9519;AA=G|||;VT=SNP
4	103034162	rs238441	G	A	100	PASS	AC=3655;AF=0.729832;AN=5008;NS=2504;DP=13090;EAS_AF=0.7044;AMR_AF=0.6643;AFR_AF=0.6513;EUR_AF=0.8091;SAS_AF=0.8272;AA=A|||;VT=SNP
4	103035429	rs72688529	T	C	100	PASS	AC=1296;AF=0.258786;AN=5008;NS=2504;DP=19477;EAS_AF=0.2728;AMR_AF=0.2896;AFR_AF=0.0257;EUR_AF=0.3638;SAS_AF=0.4294;AA=T|||;VT=SNP
4	103036306	rs238510	T	G	100	PASS	AC=3671;AF=0.733027;AN=5008;NS=2504;DP=17630;EAS_AF=0.7044;AMR_AF=0.6643;AFR_AF=0.6641;EUR_AF=0.8091;SAS_AF=0.8262;AA=T|||;VT=SNP
4	103037250	rs238511	G	T	100	PASS	AC=1608;AF=0.321086;AN=5008;NS=2504;DP=16903;EAS_AF=0.3552;AMR_AF=0.3098;AFR_AF=0.1505;EUR_AF=0.4453;SAS_AF=0.3967;AA=G|||;VT=SNP
4	103037625	rs238512	C	A	100	PASS	AC=3655;AF=0.729832;AN=5008;NS=2504;DP=17509;EAS_AF=0.7054;AMR_AF=0.6628;AFR_AF=0.6505;EUR_AF=0.8091;SAS_AF=0.8282;AA=C|||;VT=SNP
4	103037857	rs72688530	T	C	100	PASS	AC=1298;AF=0.259185;AN=5008;NS=2504;DP=14299;EAS_AF=0.2738;AMR_AF=0.2896;AFR_AF=0.0257;EUR_AF=0.3638;SAS_AF=0.4305;AA=T|||;VT=SNP
4	103037948	rs72688531	A	G	100	PASS	AC=1360;AF=0.271565;AN=5008;NS=2504;DP=15800;EAS_AF=0.2738;AMR_AF=0.2911;AFR_AF=0.0719;EUR_AF=0.3638;SAS_AF=0.4305;AA=A|||;VT=SNP
4	103038384	rs238513	A	C	100	PASS	AC=1713;AF=0.342053;AN=5008;NS=2504;DP=18993;EAS_AF=0.3571;AMR_AF=0.3199;AFR_AF=0.2194;EUR_AF=0.4473;SAS_AF=0.3998;AA=A|||;VT=SNP
4	103040351	rs238514	A	G	100	PASS	AC=4813;AF=0.961062;AN=5008;NS=2504;DP=19923;EAS_AF=0.9395;AMR_AF=0.9539;AFR_AF=0.9887;EUR_AF=0.9592;SAS_AF=0.953;AA=A|||;VT=SNP
4	103041012	rs238515	A	G	100	PASS	AC=3698;AF=0.738419;AN=5008;NS=2504;DP=13612;EAS_AF=0.7044;AMR_AF=0.6628;AFR_AF=0.6823;EUR_AF=0.8111;SAS_AF=0.8282;AA=G|||;VT=SNP
4	103041618	rs13141782	T	G	100	PASS	AC=3657;AF=0.730232;AN=5008;NS=2504;DP=16202;EAS_AF=0.7044;AMR_AF=0.6628;AFR_AF=0.652;EUR_AF=0.8101;SAS_AF=0.8282;AA=G|||;VT=SNP
4	103041650	rs72688533	C	T	100	PASS	AC=351;AF=0.0700879;AN=5008;NS=2504;DP=17116;EAS_AF=0.003;AMR_AF=0.1153;AFR_AF=0.0053;EUR_AF=0.1441;SAS_AF=0.1186;AA=C|||;VT=SNP
4	103041682	rs9996169	C	T	100	PASS	AC=4017;AF=0.802117;AN=5008;NS=2504;DP=16120;EAS_AF=0.7044;AMR_AF=0.6888;AFR_AF=0.9054;EUR_AF=0.8171;SAS_AF=0.8282;AA=T|||;VT=SNP
4	103042738	rs238471	G	T	100	PASS	AC=3837;AF=0.766174;AN=5008;NS=2504;DP=17765;EAS_AF=0.7044;AMR_AF=0.6758;AFR_AF=0.7806;EUR_AF=0.8111;SAS_AF=0.8282;AA=T|||;VT=SNP
4	103043048	rs238472	A	G	100	PASS	AC=3673;AF=0.733427;AN=5008;NS=2504;DP=18633;EAS_AF=0.7054;AMR_AF=0.6643;AFR_AF=0.6641;EUR_AF=0.8091;SAS_AF=0.8272;AA=A|||;VT=SNP
4	103043064	rs113896989	T	C	100	PASS	AC=661;AF=0.131989;AN=5008;NS=2504;DP=18242;EAS_AF=0.2341;AMR_AF=0.2464;AFR_AF=0.0091;EUR_AF=0.1262;SAS_AF=0.1176;AA=T|||;VT=SNP
4	103043173	rs111707066	A	C	100	PASS	AC=661;AF=0.131989;AN=5008;NS=2504;DP=16780;EAS_AF=0.2341;AMR_AF=0.2464;AFR_AF=0.0091;EUR_AF=0.1262;SAS_AF=0.1176;AA=A|||;VT=SNP
4	103043325	rs111628026	C	A	100	PASS	AC=1291;AF=0.257788;AN=5008;NS=2504;DP=18270;EAS_AF=0.2728;AMR_AF=0.2896;AFR_AF=0.0257;EUR_AF=0.3618;SAS_AF=0.4264;AA=C|||;VT=SNP
4	103043646	rs238474	C	T	100	PASS	AC=3833;AF=0.765375;AN=5008;NS=2504;DP=18059;EAS_AF=0.7054;AMR_AF=0.6758;AFR_AF=0.7776;EUR_AF=0.8111;SAS_AF=0.8272;AA=T|||;VT=SNP
4	103043896	rs72688538	G	C	100	PASS	AC=1291;AF=0.257788;AN=5008;NS=2504;DP=20260;EAS_AF=0.2728;AMR_AF=0.2896;AFR_AF=0.0257;EUR_AF=0.3618;SAS_AF=0.4264;AA=G|||;VT=SNP
4	103044068	rs72688539	C	T	100	PASS	AC=1343;AF=0.268171;AN=5008;NS=2504;DP=20943;EAS_AF=0.2778;AMR_AF=0.2939;AFR_AF=0.059;EUR_AF=0.3618;SAS_AF=0.4264;AA=C|||;VT=SNP
4	103044164	rs238475	T	A	100	PASS	AC=3659;AF=0.730631;AN=5008;NS=2504;DP=20539;EAS_AF=0.7054;AMR_AF=0.6628;AFR_AF=0.6543;EUR_AF=0.8091;SAS_AF=0.8272;AA=T|||;VT=SNP
4	103044211	rs11726042	C	T	100	PASS	AC=1291;AF=0.257788;AN=5008;NS=2504;DP=20991;EAS_AF=0.2728;AMR_AF=0.2896;AFR_AF=0.0257;EUR_AF=0.3618;SAS_AF=0.4264;AA=C|||;VT=SNP
4	103044377	rs238476	T	C	100	PASS	AC=3839;AF=0.766573;AN=5008;NS=2504;DP=22681;EAS_AF=0.7063;AMR_AF=0.6758;AFR_AF=0.7806;EUR_AF=0.8111;SAS_AF=0.8282;AA=C|||;VT=SNP
4	103044482	rs238477	A	G	100	PASS	AC=3673;AF=0.733427;AN=5008;NS=2504;DP=20108;EAS_AF=0.7054;AMR_AF=0.6643;AFR_AF=0.6641;EUR_AF=0.8091;SAS_AF=0.8272;AA=G|||;VT=SNP
4	103044559	rs238478	G	T	100	PASS	AC=3799;AF=0.758586;AN=5008;NS=2504;DP=19320;EAS_AF=0.7054;AMR_AF=0.6758;AFR_AF=0.7526;EUR_AF=0.8091;SAS_AF=0.8282;AA=T|||;VT=SNP
4	103044878	rs56127520	C	T	100	PASS	AC=661;AF=0.131989;AN=5008;NS=2504;DP=20119;EAS_AF=0.2341;AMR_AF=0.2464;AFR_AF=0.0091;EUR_AF=0.1262;SAS_AF=0.1176;AA=C|||;VT=SNP
4	103045421	rs11726272	T	A	100	PASS	AC=1292;AF=0.257987;AN=5008;NS=2504;DP=14952;EAS_AF=0.2728;AMR_AF=0.2911;AFR_AF=0.0257;EUR_AF=0.3618;SAS_AF=0.4264;AA=T|||;VT=SNP
4	103045423	rs11721871	C	T	100	PASS	AC=1292;AF=0.257987;AN=5008;NS=2504;DP=15176;EAS_AF=0.2728;AMR_AF=0.2911;AFR_AF=0.0257;EUR_AF=0.3618;SAS_AF=0.4264;AA=C|||;VT=SNP
4	103046962	rs190224	A	G	100	PASS	AC=3675;AF=0.733826;AN=5008;NS=2504;DP=19735;EAS_AF=0.7054;AMR_AF=0.6643;AFR_AF=0.6641;EUR_AF=0.8091;SAS_AF=0.8292;AA=A|||;VT=SNP
4	103047069	rs173217	G	A	100	PASS	AC=2290;AF=0.457268;AN=5008;NS=2504;DP=20140;EAS_AF=0.4256;AMR_AF=0.3718;AFR_AF=0.5787;EUR_AF=0.4453;SAS_AF=0.3988;AA=G|||;VT=SNP
4	103047763	rs1506504	C	T	100	PASS	AC=1724;AF=0.344249;AN=5008;NS=2504;DP=17143;EAS_AF=0.3542;AMR_AF=0.3199;AFR_AF=0.2345;EUR_AF=0.4453;SAS_AF=0.3957;AA=C|||;VT=SNP
4	103048019	rs2658533	T	G	100	PASS	AC=3847;AF=0.768171;AN=5008;NS=2504;DP=15663;EAS_AF=0.7063;AMR_AF=0.6758;AFR_AF=0.7814;EUR_AF=0.8171;SAS_AF=0.8292;AA=G|||;VT=SNP
4	103050026	rs1072819	C	T	100	PASS	AC=1298;AF=0.259185;AN=5008;NS=2504;DP=21322;EAS_AF=0.2738;AMR_AF=0.2882;AFR_AF=0.0265;EUR_AF=0.3678;SAS_AF=0.4264;AA=c|||;VT=SNP
4	103050743	rs151366	T	C	100	PASS	AC=3844;AF=0.767572;AN=5008;NS=2504;DP=20803;EAS_AF=0.7093;AMR_AF=0.6744;AFR_AF=0.7776;EUR_AF=0.8171;SAS_AF=0.8292;AA=C|||;VT=SNP
4	103051267	rs72688545	G	A	100	PASS	AC=652;AF=0.130192;AN=5008;NS=2504;DP=20967;EAS_AF=0.2331;AMR_AF=0.2464;AFR_AF=0.0083;EUR_AF=0.1203;SAS_AF=0.1166;AA=G|||;VT=SNP
4	103051998	rs151495	G	A	100	PASS	AC=3676;AF=0.734026;AN=5008;NS=2504;DP=14459;EAS_AF=0.7063;AMR_AF=0.6628;AFR_AF=0.6611;EUR_AF=0.8141;SAS_AF=0.8292;AA=A|||;VT=SNP
4	103052194	rs151496	T	C	100	PASS	AC=2295;AF=0.458267;AN=5008;NS=2504;DP=16528;EAS_AF=0.4266;AMR_AF=0.3718;AFR_AF=0.5779;EUR_AF=0.4463;SAS_AF=0.4029;AA=T|||;VT=SNP
4	103052268	rs11733537	T	C	100	PASS	AC=1303;AF=0.260184;AN=5008;NS=2504;DP=15056;EAS_AF=0.2788;AMR_AF=0.2882;AFR_AF=0.0265;EUR_AF=0.3678;SAS_AF=0.4264;AA=T|||;VT=SNP
4	103052635	rs151497	T	A	100	PASS	AC=3659;AF=0.730631;AN=5008;NS=2504;DP=20608;EAS_AF=0.7044;AMR_AF=0.6614;AFR_AF=0.6505;EUR_AF=0.8141;SAS_AF=0.8292;AA=T|||;VT=SNP
4	103052816	rs236754	G	A	100	PASS	AC=1612;AF=0.321885;AN=5008;NS=2504;DP=19891;EAS_AF=0.3552;AMR_AF=0.3098;AFR_AF=0.1498;EUR_AF=0.4453;SAS_AF=0.4018;AA=G|||;VT=SNP
4	103053192	rs238495	G	A	100	PASS	AC=4827;AF=0.963858;AN=5008;NS=2504;DP=17975;EAS_AF=0.9444;AMR_AF=0.9553;AFR_AF=0.9947;EUR_AF=0.9592;SAS_AF=0.953;AA=A|||;VT=SNP
4	103053437	rs236760	G	A	100	PASS	AC=3838;AF=0.766374;AN=5008;NS=2504;DP=16913;EAS_AF=0.7044;AMR_AF=0.6744;AFR_AF=0.7776;EUR_AF=0.8161;SAS_AF=0.8292;AA=A|||;VT=SNP
4	103054504	rs236759	T	C	100	PASS	AC=3659;AF=0.730631;AN=5008;NS=2504;DP=15546;EAS_AF=0.7054;AMR_AF=0.6614;AFR_AF=0.6498;EUR_AF=0.8141;SAS_AF=0.8292;AA=T|||;VT=SNP
4	103055553	rs1440233	C	T	100	PASS	AC=1294;AF=0.258387;AN=5008;NS=2504;DP=16747;EAS_AF=0.2738;AMR_AF=0.2867;AFR_AF=0.0265;EUR_AF=0.3658;SAS_AF=0.4254;AA=C|||;VT=SNP
4	103055853	rs11727457	C	T	100	PASS	AC=1294;AF=0.258387;AN=5008;NS=2504;DP=18591;EAS_AF=0.2738;AMR_AF=0.2867;AFR_AF=0.0265;EUR_AF=0.3658;SAS_AF=0.4254;AA=C|||;VT=SNP
4	103056094	rs236758	G	A	100	PASS	AC=3674;AF=0.733626;AN=5008;NS=2504;DP=18698;EAS_AF=0.7192;AMR_AF=0.6614;AFR_AF=0.6498;EUR_AF=0.8151;SAS_AF=0.8292;AA=G|||;VT=SNP
4	103056624	rs1440232	C	T	100	PASS	AC=1509;AF=0.301318;AN=5008;NS=2504;DP=22488;EAS_AF=0.3313;AMR_AF=0.3256;AFR_AF=0.1256;EUR_AF=0.3658;SAS_AF=0.4243;AA=T|||;VT=SNP
4	103056905	rs151367	G	A	100	PASS	AC=3775;AF=0.753794;AN=5008;NS=2504;DP=21049;EAS_AF=0.6994;AMR_AF=0.6729;AFR_AF=0.7368;EUR_AF=0.8141;SAS_AF=0.8282;AA=g|||;VT=SNP
4	103057546	rs236756	T	C	100	PASS	AC=3794;AF=0.757588;AN=5008;NS=2504;DP=17967;EAS_AF=0.6994;AMR_AF=0.6744;AFR_AF=0.7496;EUR_AF=0.8141;SAS_AF=0.8292;AA=C|||;VT=SNP
4	103058277	rs72688553	A	C	100	PASS	AC=656;AF=0.13099;AN=5008;NS=2504;DP=22491;EAS_AF=0.2351;AMR_AF=0.2478;AFR_AF=0.0083;EUR_AF=0.1213;SAS_AF=0.1166;AA=A|||;VT=SNP
4	103058514	rs236755	T	C	100	PASS	AC=2226;AF=0.444489;AN=5008;NS=2504;DP=22183;EAS_AF=0.373;AMR_AF=0.3473;AFR_AF=0.5772;EUR_AF=0.4483;SAS_AF=0.4039;AA=T|||;VT=SNP
4	103058679	rs11730990	G	A	100	PASS	AC=1297;AF=0.258986;AN=5008;NS=2504;DP=22041;EAS_AF=0.2728;AMR_AF=0.2867;AFR_AF=0.0265;EUR_AF=0.3668;SAS_AF=0.4284;AA=G|||;VT=SNP
4	103058843	rs11731061	G	A	100	PASS	AC=1367;AF=0.272963;AN=5008;NS=2504;DP=20650;EAS_AF=0.3264;AMR_AF=0.3112;AFR_AF=0.028;EUR_AF=0.3668;SAS_AF=0.4254;AA=G|||;VT=SNP
4	103059521	rs55991708	G	T	100	PASS	AC=1295;AF=0.258586;AN=5008;NS=2504;DP=17513;EAS_AF=0.2728;AMR_AF=0.2882;AFR_AF=0.0265;EUR_AF=0.3668;SAS_AF=0.4254;AA=G|||;VT=SNP
4	103059666	rs151498	A	G	100	PASS	AC=3800;AF=0.758786;AN=5008;NS=2504;DP=18505;EAS_AF=0.7004;AMR_AF=0.6744;AFR_AF=0.7526;EUR_AF=0.8151;SAS_AF=0.8292;AA=A|||;VT=SNP
4	103059680	rs236762	C	A	100	PASS	AC=3795;AF=0.757788;AN=5008;NS=2504;DP=19189;EAS_AF=0.7004;AMR_AF=0.6744;AFR_AF=0.7489;EUR_AF=0.8141;SAS_AF=0.8303;AA=A|||;VT=SNP
4	103065951	rs151499	T	C	100	PASS	AC=3575;AF=0.713858;AN=5008;NS=2504;DP=21151;EAS_AF=0.6488;AMR_AF=0.634;AFR_AF=0.649;EUR_AF=0.8101;SAS_AF=0.8262;AA=T|||;VT=SNP
4	103066533	rs151500	T	C	100	PASS	AC=2245;AF=0.448283;AN=5008;NS=2504;DP=19424;EAS_AF=0.374;AMR_AF=0.3487;AFR_AF=0.5885;EUR_AF=0.4473;SAS_AF=0.407;AA=T|||;VT=SNP
4	103066620	rs236761	C	T	100	PASS	AC=3832;AF=0.765176;AN=5008;NS=2504;DP=19719;EAS_AF=0.7083;AMR_AF=0.6715;AFR_AF=0.7769;EUR_AF=0.8111;SAS_AF=0.8272;AA=T|||;VT=SNP
4	103067168	rs72688558	A	G	100	PASS	AC=1379;AF=0.275359;AN=5008;NS=2504;DP=20723;EAS_AF=0.2768;AMR_AF=0.2882;AFR_AF=0.0855;EUR_AF=0.3658;SAS_AF=0.4284;AA=G|||;VT=SNP
4	103068488	rs151501	G	A	100	PASS	AC=4803;AF=0.959065;AN=5008;NS=2504;DP=18335;EAS_AF=0.9385;AMR_AF=0.9524;AFR_AF=0.9826;EUR_AF=0.9592;SAS_AF=0.953;AA=A|||;VT=SNP
4	103068692	rs72688560	G	T	100	PASS	AC=1275;AF=0.254593;AN=5008;NS=2504;DP=19416;EAS_AF=0.2619;AMR_AF=0.2853;AFR_AF=0.0265;EUR_AF=0.3638;SAS_AF=0.4213;AA=G|||;VT=SNP
4	103069102	rs236764	C	T	100	PASS	AC=1763;AF=0.352037;AN=5008;NS=2504;DP=18268;EAS_AF=0.3552;AMR_AF=0.3242;AFR_AF=0.2557;EUR_AF=0.4463;SAS_AF=0.4018;AA=c|||;VT=SNP
4	103069256	rs11736681	G	A	100	PASS	AC=371;AF=0.0740815;AN=5008;NS=2504;DP=18521;EAS_AF=0.003;AMR_AF=0.1182;AFR_AF=0.0106;EUR_AF=0.1481;SAS_AF=0.1258;AA=G|||;VT=SNP
4	103072288	rs236765	C	T	100	PASS	AC=920;AF=0.183706;AN=5008;NS=2504;DP=14696;EAS_AF=0.2024;AMR_AF=0.2219;AFR_AF=0.0129;EUR_AF=0.3728;SAS_AF=0.1738;AA=C|||;VT=SNP
4	103072435	rs151385	G	C	100	PASS	AC=4079;AF=0.814497;AN=5008;NS=2504;DP=15975;EAS_AF=0.6994;AMR_AF=0.7032;AFR_AF=0.9297;EUR_AF=0.831;SAS_AF=0.8395;AA=C|||;VT=SNP
4	103073191	rs72688563	A	G	100	PASS	AC=1290;AF=0.257588;AN=5008;NS=2504;DP=17235;EAS_AF=0.2669;AMR_AF=0.2867;AFR_AF=0.0272;EUR_AF=0.3638;SAS_AF=0.4294;AA=A|||;VT=SNP
4	103073291	rs236766	A	G	100	PASS	AC=2229;AF=0.445088;AN=5008;NS=2504;DP=16421;EAS_AF=0.373;AMR_AF=0.3473;AFR_AF=0.5809;EUR_AF=0.4463;SAS_AF=0.4039;AA=A|||;VT=SNP
4	103075216	rs17221648	C	T	100	PASS	AC=1287;AF=0.256989;AN=5008;NS=2504;DP=17675;EAS_AF=0.2679;AMR_AF=0.2853;AFR_AF=0.0257;EUR_AF=0.3628;SAS_AF=0.4294;AA=C|||;VT=SNP
4	103075330	rs151476	G	T	100	PASS	AC=1765;AF=0.352436;AN=5008;NS=2504;DP=16757;EAS_AF=0.3562;AMR_AF=0.3242;AFR_AF=0.2564;EUR_AF=0.4463;SAS_AF=0.4018;AA=G|||;VT=SNP
4	103075983	rs236768	G	A	100	PASS	AC=3835;AF=0.765775;AN=5008;NS=2504;DP=21184;EAS_AF=0.6994;AMR_AF=0.6715;AFR_AF=0.7814;EUR_AF=0.8111;SAS_AF=0.8333;AA=A|||;VT=SNP
4	103076734	rs151386	G	A	100	PASS	AC=3072;AF=0.613419;AN=5008;NS=2504;DP=14380;EAS_AF=0.6389;AMR_AF=0.6095;AFR_AF=0.2852;EUR_AF=0.8091;SAS_AF=0.8323;AA=G|||;VT=SNP
4	103078617	rs17032121	C	T	100	PASS	AC=657;AF=0.13119;AN=5008;NS=2504;DP=17066;EAS_AF=0.2312;AMR_AF=0.2507;AFR_AF=0.0091;EUR_AF=0.1262;SAS_AF=0.1135;AA=C|||;VT=SNP
4	103078794	rs77538434	G	A	100	PASS	AC=1389;AF=0.277356;AN=5008;NS=2504;DP=14909;EAS_AF=0.2669;AMR_AF=0.2911;AFR_AF=0.1014;EUR_AF=0.3638;SAS_AF=0.4274;AA=G|||;VT=SNP
4	103078799	rs236769	C	T	100	PASS	AC=4060;AF=0.810703;AN=5008;NS=2504;DP=14847;EAS_AF=0.6994;AMR_AF=0.7032;AFR_AF=0.9153;EUR_AF=0.83;SAS_AF=0.8405;AA=T|||;VT=SNP
4	103079845	rs236770	G	A	100	PASS	AC=3047;AF=0.608427;AN=5008;NS=2504;DP=19463;EAS_AF=0.623;AMR_AF=0.6081;AFR_AF=0.2837;EUR_AF=0.8091;SAS_AF=0.8262;AA=G|||;VT=SNP
4	103081402	rs151479	T	C	100	PASS	AC=4075;AF=0.813698;AN=5008;NS=2504;DP=17945;EAS_AF=0.6954;AMR_AF=0.7075;AFR_AF=0.9198;EUR_AF=0.83;SAS_AF=0.8507;AA=C|||;VT=SNP
4	103082476	rs151480	T	G	100	PASS	AC=3940;AF=0.786741;AN=5008;NS=2504;DP=18254;EAS_AF=0.7153;AMR_AF=0.6988;AFR_AF=0.8011;EUR_AF=0.837;SAS_AF=0.8517;AA=G|||;VT=SNP
4	103082484	rs151481	C	A	100	PASS	AC=3937;AF=0.786142;AN=5008;NS=2504;DP=18356;EAS_AF=0.7133;AMR_AF=0.6988;AFR_AF=0.8011;EUR_AF=0.837;SAS_AF=0.8507;AA=A|||;VT=SNP
4	103084574	rs236781	G	A	100	PASS	AC=3319;AF=0.66274;AN=5008;NS=2504;DP=19956;EAS_AF=0.6905;AMR_AF=0.6196;AFR_AF=0.4115;EUR_AF=0.8171;SAS_AF=0.8456;AA=g|||;VT=SNP
4	103084840	rs236780	T	C	100	PASS	AC=3168;AF=0.632588;AN=5008;NS=2504;DP=18935;EAS_AF=0.6528;AMR_AF=0.6124;AFR_AF=0.3328;EUR_AF=0.8151;SAS_AF=0.8436;AA=T|||;VT=SNP
4	103085133	rs189328	A	G	100	PASS	AC=4172;AF=0.833067;AN=5008;NS=2504;DP=18329;EAS_AF=0.7143;AMR_AF=0.7032;AFR_AF=0.9743;EUR_AF=0.839;SAS_AF=0.8507;AA=G|||;VT=SNP
4	103086048	rs236779	A	G	100	PASS	AC=4163;AF=0.83127;AN=5008;NS=2504;DP=18699;EAS_AF=0.7143;AMR_AF=0.7046;AFR_AF=0.9667;EUR_AF=0.839;SAS_AF=0.8507;AA=-|||;VT=SNP
4	103086097	rs236778	G	A	100	PASS	AC=3149;AF=0.628794;AN=5008;NS=2504;DP=19174;EAS_AF=0.6369;AMR_AF=0.6124;AFR_AF=0.3313;EUR_AF=0.8151;SAS_AF=0.8425;AA=-|||;VT=SNP
4	103086297	rs236777	T	C	100	PASS	AC=4181;AF=0.834864;AN=5008;NS=2504;DP=19884;EAS_AF=0.7153;AMR_AF=0.7046;AFR_AF=0.9788;EUR_AF=0.839;SAS_AF=0.8517;AA=C|||;VT=SNP
4	103086980	rs236776	G	T	100	PASS	AC=3875;AF=0.773762;AN=5008;NS=2504;DP=17784;EAS_AF=0.7133;AMR_AF=0.696;AFR_AF=0.7564;EUR_AF=0.836;SAS_AF=0.8507;AA=T|||;VT=SNP
4	103087298	rs236775	T	G	100	PASS	AC=4163;AF=0.83127;AN=5008;NS=2504;DP=19532;EAS_AF=0.7143;AMR_AF=0.7046;AFR_AF=0.9667;EUR_AF=0.839;SAS_AF=0.8507;AA=G|||;VT=SNP
4	103088491	rs17032126	A	G	100	PASS	AC=629;AF=0.125599;AN=5008;NS=2504;DP=19361;EAS_AF=0.2173;AMR_AF=0.2493;AFR_AF=0.0068;EUR_AF=0.1262;SAS_AF=0.1033;AA=A|||;VT=SNP
4	103091829	rs13131758	A	G	100	PASS	AC=1181;AF=0.235823;AN=5008;NS=2504;DP=17890;EAS_AF=0.002;AMR_AF=0.2305;AFR_AF=0.3623;EUR_AF=0.33;SAS_AF=0.2127;AA=A|||;VT=SNP
4	103092425	rs236773	A	G	100	PASS	AC=1891;AF=0.377596;AN=5008;NS=2504;DP=10106;EAS_AF=0.3155;AMR_AF=0.3573;AFR_AF=0.3684;EUR_AF=0.5089;SAS_AF=0.3333;AA=A|||;VT=SNP
4	103093115	rs236772	G	A	100	PASS	AC=1847;AF=0.36881;AN=5008;NS=2504;DP=14493;EAS_AF=0.3155;AMR_AF=0.3559;AFR_AF=0.3366;EUR_AF=0.5089;SAS_AF=0.3323;AA=g|||;VT=SNP
4	103093486	rs151387	A	T	100	PASS	AC=1848;AF=0.36901;AN=5008;NS=2504;DP=19358;EAS_AF=0.3155;AMR_AF=0.3559;AFR_AF=0.3366;EUR_AF=0.5099;SAS_AF=0.3323;AA=a|||;VT=SNP
4	103093726	rs236771	G	C	100	PASS	AC=1850;AF=0.369409;AN=5008;NS=2504;DP=19475;EAS_AF=0.3155;AMR_AF=0.3559;AFR_AF=0.3374;EUR_AF=0.5099;SAS_AF=0.3333;AA=g|||;VT=SNP
4	103094785	rs238450	G	C	100	PASS	AC=1879;AF=0.3752;AN=5008;NS=2504;DP=13175;EAS_AF=0.3383;AMR_AF=0.3559;AFR_AF=0.3366;EUR_AF=0.5109;SAS_AF=0.3395;AA=G|||;VT=SNP
4	103095088	rs72688579	G	A	100	PASS	AC=1062;AF=0.212061;AN=5008;NS=2504;DP=15121;EAS_AF=0.2827;AMR_AF=0.1844;AFR_AF=0.202;EUR_AF=0.1392;SAS_AF=0.2474;AA=G|||;VT=SNP
4	103095465	rs151364	C	A	100	PASS	AC=3971;AF=0.792931;AN=5008;NS=2504;DP=12881;EAS_AF=0.621;AMR_AF=0.6988;AFR_AF=0.9622;EUR_AF=0.825;SAS_AF=0.7751;AA=A|||;VT=SNP
4	103096232	rs72688581	A	G	100	PASS	AC=895;AF=0.178714;AN=5008;NS=2504;DP=20600;EAS_AF=0.3185;AMR_AF=0.1715;AFR_AF=0.053;EUR_AF=0.1362;SAS_AF=0.2536;AA=A|||;VT=SNP
4	103096591	rs72688582	T	C	100	PASS	AC=1043;AF=0.208267;AN=5008;NS=2504;DP=16504;EAS_AF=0.2837;AMR_AF=0.1844;AFR_AF=0.1868;EUR_AF=0.1392;SAS_AF=0.2474;AA=T|||;VT=SNP
4	103096795	rs151477	C	G	100	PASS	AC=2444;AF=0.488019;AN=5008;NS=2504;DP=13872;EAS_AF=0.3333;AMR_AF=0.4669;AFR_AF=0.4584;EUR_AF=0.668;SAS_AF=0.5174;AA=G|||;VT=SNP
4	103096805	rs151478	C	T	100	PASS	AC=2443;AF=0.487819;AN=5008;NS=2504;DP=14111;EAS_AF=0.3323;AMR_AF=0.4669;AFR_AF=0.4592;EUR_AF=0.668;SAS_AF=0.5164;AA=-|||;VT=SNP
4	103097205	rs236749	G	C	100	PASS	AC=2444;AF=0.488019;AN=5008;NS=2504;DP=19492;EAS_AF=0.3333;AMR_AF=0.4669;AFR_AF=0.4584;EUR_AF=0.668;SAS_AF=0.5174;AA=C|||;VT=SNP
4	103097554	rs236748	T	C	100	PASS	AC=1651;AF=0.329673;AN=5008;NS=2504;DP=15486;EAS_AF=0.3333;AMR_AF=0.3415;AFR_AF=0.177;EUR_AF=0.5089;SAS_AF=0.3395;AA=T|||;VT=SNP
4	103100112	rs173137	C	A	100	PASS	AC=3969;AF=0.792532;AN=5008;NS=2504;DP=18638;EAS_AF=0.62;AMR_AF=0.6988;AFR_AF=0.9614;EUR_AF=0.825;SAS_AF=0.7751;AA=A|||;VT=SNP
4	103100171	rs173138	G	T	100	PASS	AC=3974;AF=0.79353;AN=5008;NS=2504;DP=18672;EAS_AF=0.6369;AMR_AF=0.6974;AFR_AF=0.9607;EUR_AF=0.8161;SAS_AF=0.774;AA=T|||;VT=SNP
4	103101944	rs236750	G	A	100	PASS	AC=1810;AF=0.361422;AN=5008;NS=2504;DP=16136;EAS_AF=0.3165;AMR_AF=0.3516;AFR_AF=0.32;EUR_AF=0.499;SAS_AF=0.3292;AA=G|||;VT=SNP
4	103102270	rs977574	A	G	100	PASS	AC=1064;AF=0.21246;AN=5008;NS=2504;DP=15102;EAS_AF=0.2976;AMR_AF=0.1859;AFR_AF=0.1868;EUR_AF=0.1392;SAS_AF=0.2536;AA=A|||;VT=SNP
4	103103045	rs236751	C	T	100	PASS	AC=1812;AF=0.361821;AN=5008;NS=2504;DP=15937;EAS_AF=0.3175;AMR_AF=0.353;AFR_AF=0.32;EUR_AF=0.499;SAS_AF=0.3292;AA=C|||;VT=SNP
4	103103371	rs236752	A	T	100	PASS	AC=4738;AF=0.946086;AN=5008;NS=2504;DP=19390;EAS_AF=0.9306;AMR_AF=0.9553;AFR_AF=0.9947;EUR_AF=0.9553;SAS_AF=0.8804;AA=T|||;VT=SNP
4	103103382	rs236753	C	T	100	PASS	AC=2611;AF=0.521366;AN=5008;NS=2504;DP=19747;EAS_AF=0.3224;AMR_AF=0.4769;AFR_AF=0.6014;EUR_AF=0.6581;SAS_AF=0.5092;AA=T|||;VT=SNP
4	103103631	rs151482	T	C	100	PASS	AC=3987;AF=0.796126;AN=5008;NS=2504;DP=20115;EAS_AF=0.6448;AMR_AF=0.6974;AFR_AF=0.9637;EUR_AF=0.8151;SAS_AF=0.7761;AA=C|||;VT=SNP
4	103103664	rs151483	A	G	100	PASS	AC=1509;AF=0.301318;AN=5008;NS=2504;DP=20282;EAS_AF=0.3234;AMR_AF=0.3314;AFR_AF=0.1437;EUR_AF=0.4612;SAS_AF=0.3057;AA=A|||;VT=SNP
4	103103912	rs238455	G	T	100	PASS	AC=1820;AF=0.363419;AN=5008;NS=2504;DP=18155;EAS_AF=0.3234;AMR_AF=0.353;AFR_AF=0.32;EUR_AF=0.499;SAS_AF=0.3313;AA=G|||;VT=SNP
4	103104134	rs238456	G	A	100	PASS	AC=4706;AF=0.939696;AN=5008;NS=2504;DP=21234;EAS_AF=0.9306;AMR_AF=0.9524;AFR_AF=0.9713;EUR_AF=0.9553;SAS_AF=0.8814;AA=A|||;VT=SNP
4	103104682	rs238457	A	G	100	PASS	AC=1817;AF=0.362819;AN=5008;NS=2504;DP=21428;EAS_AF=0.3234;AMR_AF=0.353;AFR_AF=0.32;EUR_AF=0.499;SAS_AF=0.3282;AA=A|||;VT=SNP
4	103104722	rs238458	C	T	100	PASS	AC=2614;AF=0.521965;AN=5008;NS=2504;DP=22232;EAS_AF=0.3284;AMR_AF=0.4769;AFR_AF=0.6014;EUR_AF=0.6581;SAS_AF=0.5061;AA=T|||;VT=SNP
4	103105386	rs238459	C	T	100	PASS	AC=2614;AF=0.521965;AN=5008;NS=2504;DP=15028;EAS_AF=0.3284;AMR_AF=0.4755;AFR_AF=0.6014;EUR_AF=0.659;SAS_AF=0.5061;AA=T|||;VT=SNP
4	103105685	rs190223	A	C	100	PASS	AC=3990;AF=0.796725;AN=5008;NS=2504;DP=16639;EAS_AF=0.6448;AMR_AF=0.6974;AFR_AF=0.9637;EUR_AF=0.8161;SAS_AF=0.7781;AA=C|||;VT=SNP
4	103106175	rs180877	C	T	100	PASS	AC=3962;AF=0.791134;AN=5008;NS=2504;DP=18948;EAS_AF=0.626;AMR_AF=0.6974;AFR_AF=0.9607;EUR_AF=0.8161;SAS_AF=0.773;AA=T|||;VT=SNP
4	103106466	rs1573494	A	G	100	PASS	AC=976;AF=0.194888;AN=5008;NS=2504;DP=17569;EAS_AF=0.2986;AMR_AF=0.2017;AFR_AF=0.0877;EUR_AF=0.1571;SAS_AF=0.2669;AA=A|||;VT=SNP
4	103106858	rs238460	T	C	100	PASS	AC=2580;AF=0.515176;AN=5008;NS=2504;DP=18211;EAS_AF=0.3304;AMR_AF=0.4712;AFR_AF=0.5749;EUR_AF=0.659;SAS_AF=0.5082;AA=C|||;VT=SNP
4	103107786	rs439538	T	C	100	PASS	AC=2634;AF=0.525958;AN=5008;NS=2504;DP=19198;EAS_AF=0.3304;AMR_AF=0.4726;AFR_AF=0.615;EUR_AF=0.659;SAS_AF=0.5082;AA=C|||;VT=SNP
4	103107974	rs424277	G	C	100	PASS	AC=1834;AF=0.366214;AN=5008;NS=2504;DP=17539;EAS_AF=0.3244;AMR_AF=0.3487;AFR_AF=0.3343;EUR_AF=0.501;SAS_AF=0.3262;AA=G|||;VT=SNP
4	103108795	rs72688590	C	G	100	PASS	AC=971;AF=0.19389;AN=5008;NS=2504;DP=14551;EAS_AF=0.2956;AMR_AF=0.2017;AFR_AF=0.0877;EUR_AF=0.1571;SAS_AF=0.2648;AA=C|||;VT=SNP
4	103108859	rs72688593	G	T	100	PASS	AC=1105;AF=0.220647;AN=5008;NS=2504;DP=11493;EAS_AF=0.2788;AMR_AF=0.2104;AFR_AF=0.1974;EUR_AF=0.1581;SAS_AF=0.2638;AA=g|||;VT=SNP
4	103109495	rs236743	T	C	100	PASS	AC=2633;AF=0.525759;AN=5008;NS=2504;DP=19976;EAS_AF=0.3294;AMR_AF=0.4712;AFR_AF=0.6157;EUR_AF=0.659;SAS_AF=0.5082;AA=T|||;VT=SNP
4	103110066	rs236744	G	A	100	PASS	AC=1826;AF=0.364617;AN=5008;NS=2504;DP=18300;EAS_AF=0.3175;AMR_AF=0.3487;AFR_AF=0.3343;EUR_AF=0.497;SAS_AF=0.3292;AA=G|||;VT=SNP
4	103110319	rs60071108	A	G	100	PASS	AC=979;AF=0.195487;AN=5008;NS=2504;DP=16243;EAS_AF=0.2996;AMR_AF=0.2017;AFR_AF=0.0893;EUR_AF=0.1571;SAS_AF=0.2669;AA=A|||;VT=SNP
4	103111242	rs236745	C	T	100	PASS	AC=3860;AF=0.770767;AN=5008;NS=2504;DP=17137;EAS_AF=0.62;AMR_AF=0.6916;AFR_AF=0.9297;EUR_AF=0.8101;SAS_AF=0.727;AA=T|||;VT=SNP
4	103111493	rs236746	T	C	100	PASS	AC=1795;AF=0.358427;AN=5008;NS=2504;DP=18658;EAS_AF=0.3224;AMR_AF=0.3444;AFR_AF=0.3132;EUR_AF=0.496;SAS_AF=0.3252;AA=T|||;VT=SNP
4	103112465	rs72688594	T	C	100	PASS	AC=848;AF=0.169329;AN=5008;NS=2504;DP=16146;EAS_AF=0.1677;AMR_AF=0.1585;AFR_AF=0.0605;EUR_AF=0.2515;SAS_AF=0.2413;AA=C|||;VT=SNP
4	103112813	rs238449	A	C	100	PASS	AC=3521;AF=0.703075;AN=5008;NS=2504;DP=16382;EAS_AF=0.7659;AMR_AF=0.6182;AFR_AF=0.6422;EUR_AF=0.668;SAS_AF=0.817;AA=C|||;VT=SNP
4	103113209	rs2851245	A	G	100	PASS	AC=3814;AF=0.761581;AN=5008;NS=2504;DP=20139;EAS_AF=0.748;AMR_AF=0.6225;AFR_AF=0.879;EUR_AF=0.665;SAS_AF=0.8149;AA=A|||;VT=SNP
4	103113350	rs457134	G	C	100	PASS	AC=2585;AF=0.516174;AN=5008;NS=2504;DP=19661;EAS_AF=0.5704;AMR_AF=0.4409;AFR_AF=0.4743;EUR_AF=0.495;SAS_AF=0.592;AA=C|||;VT=SNP
4	103113598	rs67477060	A	G	100	PASS	AC=789;AF=0.157548;AN=5008;NS=2504;DP=21096;EAS_AF=0.1786;AMR_AF=0.1571;AFR_AF=0.0893;EUR_AF=0.166;SAS_AF=0.2198;AA=A|||;VT=SNP
4	103113737	rs449095	C	T	100	PASS	AC=1117;AF=0.223043;AN=5008;NS=2504;DP=17962;EAS_AF=0.1577;AMR_AF=0.1499;AFR_AF=0.1475;EUR_AF=0.2396;SAS_AF=0.4274;AA=C|||;VT=SNP
4	103113866	rs451461	C	T	100	PASS	AC=1042;AF=0.208067;AN=5008;NS=2504;DP=19465;EAS_AF=0.1577;AMR_AF=0.1455;AFR_AF=0.0923;EUR_AF=0.2396;SAS_AF=0.4284;AA=C|||;VT=SNP
4	103114000	rs170933	A	G	100	PASS	AC=4220;AF=0.842652;AN=5008;NS=2504;DP=12404;EAS_AF=0.7381;AMR_AF=0.7406;AFR_AF=0.9864;EUR_AF=0.838;SAS_AF=0.8333;AA=G|||;VT=SNP
4	103114064	rs7683088	T	G	100	PASS	AC=1255;AF=0.250599;AN=5008;NS=2504;DP=15286;EAS_AF=0.4018;AMR_AF=0.281;AFR_AF=0.1884;EUR_AF=0.2515;SAS_AF=0.1564;AA=T|||;VT=SNP
4	103114104	rs151502	G	A	100	PASS	AC=4219;AF=0.842452;AN=5008;NS=2504;DP=14366;EAS_AF=0.7381;AMR_AF=0.7392;AFR_AF=0.9864;EUR_AF=0.838;SAS_AF=0.8333;AA=A|||;VT=SNP
4	103114110	rs151503	T	C	100	PASS	AC=2379;AF=0.47504;AN=5008;NS=2504;DP=14606;EAS_AF=0.5595;AMR_AF=0.4308;AFR_AF=0.3389;EUR_AF=0.4911;SAS_AF=0.5869;AA=C|||;VT=SNP
4	103114369	rs151504	A	C	100	PASS	AC=1120;AF=0.223642;AN=5008;NS=2504;DP=18980;EAS_AF=0.1577;AMR_AF=0.1499;AFR_AF=0.149;EUR_AF=0.2396;SAS_AF=0.4284;AA=A|||;VT=SNP
4	103114452	rs151326	A	G	100	PASS	AC=2377;AF=0.474641;AN=5008;NS=2504;DP=18183;EAS_AF=0.5575;AMR_AF=0.4308;AFR_AF=0.3389;EUR_AF=0.4911;SAS_AF=0.5869;AA=G|||;VT=SNP
4	103114471	rs10004577	C	T	100	PASS	AC=1254;AF=0.250399;AN=5008;NS=2504;DP=17420;EAS_AF=0.4008;AMR_AF=0.281;AFR_AF=0.1884;EUR_AF=0.2515;SAS_AF=0.1564;AA=C|||;VT=SNP
4	103115022	rs7665350	G	A	100	PASS	AC=1274;AF=0.254393;AN=5008;NS=2504;DP=19863;EAS_AF=0.1786;AMR_AF=0.1729;AFR_AF=0.4455;EUR_AF=0.164;SAS_AF=0.2249;AA=G|||;VT=SNP
4	103115045	rs6821687	A	G	100	PASS	AC=1255;AF=0.250599;AN=5008;NS=2504;DP=20564;EAS_AF=0.4008;AMR_AF=0.281;AFR_AF=0.1884;EUR_AF=0.2515;SAS_AF=0.1575;AA=A|||;VT=SNP
4	103115391	rs7659989	T	C	100	PASS	AC=786;AF=0.156949;AN=5008;NS=2504;DP=18327;EAS_AF=0.1806;AMR_AF=0.1556;AFR_AF=0.0885;EUR_AF=0.161;SAS_AF=0.2219;AA=T|||;VT=SNP
4	103115404	rs6532996	G	A	100	PASS	AC=1252;AF=0.25;AN=5008;NS=2504;DP=18287;EAS_AF=0.4008;AMR_AF=0.281;AFR_AF=0.1876;EUR_AF=0.2505;SAS_AF=0.1564;AA=G|||;VT=SNP
4	103115430	rs151384	T	C	100	PASS	AC=2383;AF=0.475839;AN=5008;NS=2504;DP=18745;EAS_AF=0.5585;AMR_AF=0.4352;AFR_AF=0.3381;EUR_AF=0.494;SAS_AF=0.5869;AA=C|||;VT=SNP
4	103116022	rs151383	C	T	100	PASS	AC=4221;AF=0.842851;AN=5008;NS=2504;DP=16959;EAS_AF=0.7371;AMR_AF=0.7435;AFR_AF=0.9864;EUR_AF=0.838;SAS_AF=0.8333;AA=T|||;VT=SNP
4	103116262	rs151304	C	A	100	PASS	AC=2376;AF=0.474441;AN=5008;NS=2504;DP=19304;EAS_AF=0.5585;AMR_AF=0.4323;AFR_AF=0.3381;EUR_AF=0.4901;SAS_AF=0.5859;AA=A|||;VT=SNP
4	103117289	rs6419158	A	C	100	PASS	AC=1253;AF=0.2502;AN=5008;NS=2504;DP=22301;EAS_AF=0.3998;AMR_AF=0.281;AFR_AF=0.1884;EUR_AF=0.2515;SAS_AF=0.1564;AA=A|||;VT=SNP
4	103117826	rs151382	C	T	100	PASS	AC=2384;AF=0.476038;AN=5008;NS=2504;DP=19372;EAS_AF=0.5595;AMR_AF=0.4352;AFR_AF=0.3389;EUR_AF=0.494;SAS_AF=0.5859;AA=C|||;VT=SNP
4	103118764	rs7680534	T	C	100	PASS	AC=1250;AF=0.249601;AN=5008;NS=2504;DP=17134;EAS_AF=0.3978;AMR_AF=0.281;AFR_AF=0.1884;EUR_AF=0.2505;SAS_AF=0.1564;AA=T|||;VT=SNP
4	103118768	rs151381	T	C	100	PASS	AC=2380;AF=0.47524;AN=5008;NS=2504;DP=16838;EAS_AF=0.5565;AMR_AF=0.4352;AFR_AF=0.3389;EUR_AF=0.4911;SAS_AF=0.5879;AA=t|||;VT=SNP
4	103118915	rs151380	G	T	100	PASS	AC=4228;AF=0.844249;AN=5008;NS=2504;DP=16558;EAS_AF=0.7351;AMR_AF=0.7435;AFR_AF=0.9932;EUR_AF=0.837;SAS_AF=0.8344;AA=T|||;VT=SNP
4	103119211	rs138043057	G	A	100	PASS	AC=1155;AF=0.230631;AN=5008;NS=2504;DP=12984;EAS_AF=0.1587;AMR_AF=0.1599;AFR_AF=0.152;EUR_AF=0.2416;SAS_AF=0.4499;AA=G|||;VT=SNP
4	103119281	rs113886002	C	T	100	PASS	AC=782;AF=0.15615;AN=5008;NS=2504;DP=14181;EAS_AF=0.1736;AMR_AF=0.1556;AFR_AF=0.09;EUR_AF=0.163;SAS_AF=0.2209;AA=c|||;VT=SNP
4	103119955	rs151379	T	C	100	PASS	AC=981;AF=0.195887;AN=5008;NS=2504;DP=20221;EAS_AF=0.1627;AMR_AF=0.1513;AFR_AF=0.0378;EUR_AF=0.2435;SAS_AF=0.4264;AA=T|||;VT=SNP
4	103120047	rs28547477	A	T	100	PASS	AC=1242;AF=0.248003;AN=5008;NS=2504;DP=18277;EAS_AF=0.3929;AMR_AF=0.281;AFR_AF=0.1876;EUR_AF=0.2485;SAS_AF=0.1564;AA=A|||;VT=SNP
4	103121043	rs151378	G	A	100	PASS	AC=1665;AF=0.332468;AN=5008;NS=2504;DP=18755;EAS_AF=0.2391;AMR_AF=0.3127;AFR_AF=0.0832;EUR_AF=0.4761;SAS_AF=0.6319;AA=G|||;VT=SNP
4	103121120	rs7669715	A	G	100	PASS	AC=1752;AF=0.34984;AN=5008;NS=2504;DP=20098;EAS_AF=0.3819;AMR_AF=0.3329;AFR_AF=0.5363;EUR_AF=0.2684;SAS_AF=0.1605;AA=G|||;VT=SNP
4	103121486	rs4698991	T	A	100	PASS	AC=1242;AF=0.248003;AN=5008;NS=2504;DP=17729;EAS_AF=0.381;AMR_AF=0.304;AFR_AF=0.171;EUR_AF=0.2624;SAS_AF=0.1605;AA=T|||;VT=SNP
4	103121726	rs151377	G	A	100	PASS	AC=4004;AF=0.799521;AN=5008;NS=2504;DP=16565;EAS_AF=0.5972;AMR_AF=0.7219;AFR_AF=0.944;EUR_AF=0.8479;SAS_AF=0.818;AA=A|||;VT=SNP
4	103121884	rs62322235	T	C	100	PASS	AC=1405;AF=0.280551;AN=5008;NS=2504;DP=17342;EAS_AF=0.38;AMR_AF=0.3285;AFR_AF=0.2481;EUR_AF=0.2972;SAS_AF=0.1708;AA=T|||;VT=SNP
4	103121972	rs151376	A	T	100	PASS	AC=3304;AF=0.659744;AN=5008;NS=2504;DP=16491;EAS_AF=0.6151;AMR_AF=0.6931;AFR_AF=0.4213;EUR_AF=0.8429;SAS_AF=0.816;AA=T|||;VT=SNP
4	103122348	rs151375	T	C	100	PASS	AC=4065;AF=0.811701;AN=5008;NS=2504;DP=18278;EAS_AF=0.6071;AMR_AF=0.7104;AFR_AF=0.9871;EUR_AF=0.827;SAS_AF=0.8415;AA=C|||;VT=SNP
4	103122561	rs1348024	C	A	100	PASS	AC=2153;AF=0.429912;AN=5008;NS=2504;DP=21921;EAS_AF=0.376;AMR_AF=0.3919;AFR_AF=0.7458;EUR_AF=0.34;SAS_AF=0.1779;AA=C|||;VT=SNP
4	103123404	rs1547383	A	G	100	PASS	AC=2185;AF=0.436302;AN=5008;NS=2504;DP=12706;EAS_AF=0.376;AMR_AF=0.389;AFR_AF=0.7844;EUR_AF=0.327;SAS_AF=0.1738;AA=A|||;VT=SNP
4	103123440	rs151374	G	A	100	PASS	AC=3999;AF=0.798522;AN=5008;NS=2504;DP=11732;EAS_AF=0.5992;AMR_AF=0.7075;AFR_AF=0.941;EUR_AF=0.837;SAS_AF=0.8364;AA=A|||;VT=SNP
4	103124254	rs151373	T	C	100	PASS	AC=4062;AF=0.811102;AN=5008;NS=2504;DP=20937;EAS_AF=0.5992;AMR_AF=0.7089;AFR_AF=0.9879;EUR_AF=0.837;SAS_AF=0.8364;AA=C|||;VT=SNP
4	103124607	rs4698993	T	C	100	PASS	AC=2184;AF=0.436102;AN=5008;NS=2504;DP=22339;EAS_AF=0.376;AMR_AF=0.3876;AFR_AF=0.7844;EUR_AF=0.327;SAS_AF=0.1738;AA=T|||;VT=SNP
4	103124634	rs2903278	A	G	100	PASS	AC=1144;AF=0.228435;AN=5008;NS=2504;DP=22387;EAS_AF=0.1776;AMR_AF=0.1873;AFR_AF=0.0885;EUR_AF=0.2883;SAS_AF=0.4376;AA=A|||;VT=SNP
4	103125031	rs10031823	T	C	100	PASS	AC=3315;AF=0.661941;AN=5008;NS=2504;DP=17515;EAS_AF=0.5536;AMR_AF=0.5764;AFR_AF=0.8661;EUR_AF=0.6143;SAS_AF=0.6074;AA=T|||;VT=SNP
4	103125127	rs28556768	G	A	100	PASS	AC=1138;AF=0.227236;AN=5008;NS=2504;DP=18545;EAS_AF=0.1776;AMR_AF=0.1859;AFR_AF=0.0885;EUR_AF=0.2873;SAS_AF=0.4335;AA=G|||;VT=SNP
4	103125220	rs13435395	G	C	100	PASS	AC=2188;AF=0.436901;AN=5008;NS=2504;DP=19084;EAS_AF=0.376;AMR_AF=0.3905;AFR_AF=0.7852;EUR_AF=0.328;SAS_AF=0.1738;AA=G|||;VT=SNP
4	103125285	rs1440235	A	G	100	PASS	AC=2174;AF=0.434105;AN=5008;NS=2504;DP=18565;EAS_AF=0.376;AMR_AF=0.3905;AFR_AF=0.7769;EUR_AF=0.327;SAS_AF=0.1718;AA=A|||;VT=SNP
4	103125383	rs11735227	A	G	100	PASS	AC=1251;AF=0.2498;AN=5008;NS=2504;DP=17170;EAS_AF=0.376;AMR_AF=0.3012;AFR_AF=0.1702;EUR_AF=0.2763;SAS_AF=0.1636;AA=A|||;VT=SNP
4	103125489	rs1506505	T	A	100	PASS	AC=3380;AF=0.67492;AN=5008;NS=2504;DP=17590;EAS_AF=0.5536;AMR_AF=0.5778;AFR_AF=0.9145;EUR_AF=0.6143;SAS_AF=0.6074;AA=A|||;VT=SNP
4	103125530	rs1440234	T	C	100	PASS	AC=2242;AF=0.447684;AN=5008;NS=2504;DP=17951;EAS_AF=0.376;AMR_AF=0.3919;AFR_AF=0.826;EUR_AF=0.327;SAS_AF=0.1738;AA=T|||;VT=SNP
4	103125773	rs11727107	C	T	100	PASS	AC=2242;AF=0.447684;AN=5008;NS=2504;DP=13849;EAS_AF=0.376;AMR_AF=0.3919;AFR_AF=0.826;EUR_AF=0.327;SAS_AF=0.1738;AA=C|||;VT=SNP
4	103125915	rs11727215	G	C	100	PASS	AC=2242;AF=0.447684;AN=5008;NS=2504;DP=11905;EAS_AF=0.376;AMR_AF=0.3919;AFR_AF=0.826;EUR_AF=0.327;SAS_AF=0.1738;AA=G|||;VT=SNP
4	103125969	rs9715335	T	A	100	PASS	AC=2242;AF=0.447684;AN=5008;NS=2504;DP=14418;EAS_AF=0.376;AMR_AF=0.3919;AFR_AF=0.826;EUR_AF=0.327;SAS_AF=0.1738;AA=T|||;VT=SNP
4	103131810	rs28855675	G	C	100	PASS	AC=1135;AF=0.226637;AN=5008;NS=2504;DP=18681;EAS_AF=0.1776;AMR_AF=0.1859;AFR_AF=0.0885;EUR_AF=0.2853;SAS_AF=0.4325;AA=-|||;VT=SNP
4	103131948	rs11943887	C	T	100	PASS	AC=590;AF=0.117812;AN=5008;NS=2504;DP=17840;EAS_AF=0.0952;AMR_AF=0.1052;AFR_AF=0.0749;EUR_AF=0.0915;SAS_AF=0.2352;AA=-|||;VT=SNP
4	103132116	rs151422	G	A	100	PASS	AC=674;AF=0.134585;AN=5008;NS=2504;DP=19491;EAS_AF=0.0466;AMR_AF=0.1311;AFR_AF=0.0666;EUR_AF=0.2227;SAS_AF=0.229;AA=-|||;VT=SNP
4	103132210	rs151421	T	G	100	PASS	AC=620;AF=0.123802;AN=5008;NS=2504;DP=20670;EAS_AF=0.0456;AMR_AF=0.1311;AFR_AF=0.0265;EUR_AF=0.2227;SAS_AF=0.229;AA=T|||;VT=SNP
4	103132510	rs7690879	T	G	100	PASS	AC=1138;AF=0.227236;AN=5008;NS=2504;DP=19823;EAS_AF=0.1776;AMR_AF=0.1859;AFR_AF=0.0885;EUR_AF=0.2873;SAS_AF=0.4335;AA=T|||;VT=SNP
4	103133044	rs7667281	C	T	100	PASS	AC=3379;AF=0.67472;AN=5008;NS=2504;DP=18921;EAS_AF=0.5536;AMR_AF=0.5778;AFR_AF=0.9138;EUR_AF=0.6143;SAS_AF=0.6074;AA=T|||;VT=SNP
4	103133389	rs151305	T	C	100	PASS	AC=4062;AF=0.811102;AN=5008;NS=2504;DP=14206;EAS_AF=0.5992;AMR_AF=0.7089;AFR_AF=0.9879;EUR_AF=0.837;SAS_AF=0.8364;AA=C|||;VT=SNP
4	103133429	rs978998	G	A	100	PASS	AC=3380;AF=0.67492;AN=5008;NS=2504;DP=13735;EAS_AF=0.5536;AMR_AF=0.5778;AFR_AF=0.9145;EUR_AF=0.6143;SAS_AF=0.6074;AA=A|||;VT=SNP
4	103133586	rs978999	A	T	100	PASS	AC=1138;AF=0.227236;AN=5008;NS=2504;DP=11872;EAS_AF=0.1776;AMR_AF=0.1859;AFR_AF=0.0885;EUR_AF=0.2873;SAS_AF=0.4335;AA=A|||;VT=SNP
4	103134179	rs7674104	C	T	100	PASS	AC=1138;AF=0.227236;AN=5008;NS=2504;DP=16618;EAS_AF=0.1776;AMR_AF=0.1859;AFR_AF=0.0885;EUR_AF=0.2873;SAS_AF=0.4335;AA=C|||;VT=SNP
4	103134678	rs28392891	A	T	100	PASS	AC=523;AF=0.104433;AN=5008;NS=2504;DP=18526;EAS_AF=0.0823;AMR_AF=0.0793;AFR_AF=0.0129;EUR_AF=0.1879;SAS_AF=0.183;AA=A|||;VT=SNP
4	103134685	rs151420	C	T	100	PASS	AC=4071;AF=0.812899;AN=5008;NS=2504;DP=18640;EAS_AF=0.6161;AMR_AF=0.7104;AFR_AF=0.9879;EUR_AF=0.832;SAS_AF=0.8323;AA=T|||;VT=SNP
4	103134766	rs151419	C	T	100	PASS	AC=4008;AF=0.800319;AN=5008;NS=2504;DP=19346;EAS_AF=0.6161;AMR_AF=0.7089;AFR_AF=0.941;EUR_AF=0.832;SAS_AF=0.8323;AA=T|||;VT=SNP
4	103135116	rs10002033	T	C	100	PASS	AC=1094;AF=0.21845;AN=5008;NS=2504;DP=18569;EAS_AF=0.1716;AMR_AF=0.1844;AFR_AF=0.0877;EUR_AF=0.2773;SAS_AF=0.407;AA=T|||;VT=SNP
4	103135158	rs170872	A	T	100	PASS	AC=4060;AF=0.810703;AN=5008;NS=2504;DP=18975;EAS_AF=0.6161;AMR_AF=0.7104;AFR_AF=0.9818;EUR_AF=0.832;SAS_AF=0.8292;AA=T|||;VT=SNP
4	103135250	rs151418	T	C	100	PASS	AC=4058;AF=0.810304;AN=5008;NS=2504;DP=18617;EAS_AF=0.6151;AMR_AF=0.7104;AFR_AF=0.9818;EUR_AF=0.832;SAS_AF=0.8282;AA=C|||;VT=SNP
4	103135610	rs78509684	A	G	100	PASS	AC=1109;AF=0.221446;AN=5008;NS=2504;DP=12461;EAS_AF=0.3998;AMR_AF=0.3055;AFR_AF=0.0189;EUR_AF=0.2903;SAS_AF=0.181;AA=A|||;VT=SNP
4	103135778	rs62322244	T	A	100	PASS	AC=1080;AF=0.215655;AN=5008;NS=2504;DP=17395;EAS_AF=0.1716;AMR_AF=0.1844;AFR_AF=0.087;EUR_AF=0.2644;SAS_AF=0.407;AA=T|||;VT=SNP
4	103135867	rs151417	G	A	100	PASS	AC=2974;AF=0.59385;AN=5008;NS=2504;DP=17888;EAS_AF=0.4435;AMR_AF=0.5274;AFR_AF=0.9009;EUR_AF=0.5547;SAS_AF=0.4213;AA=G|||;VT=SNP
4	103136012	rs151416	T	G	100	PASS	AC=2958;AF=0.590655;AN=5008;NS=2504;DP=19746;EAS_AF=0.4286;AMR_AF=0.5245;AFR_AF=0.9009;EUR_AF=0.5557;SAS_AF=0.4213;AA=T|||;VT=SNP
4	103137539	rs151415	C	G	100	PASS	AC=620;AF=0.123802;AN=5008;NS=2504;DP=18329;EAS_AF=0.0437;AMR_AF=0.1282;AFR_AF=0.0272;EUR_AF=0.2237;SAS_AF=0.2311;AA=C|||;VT=SNP
4	103137577	rs17032168	G	A	100	PASS	AC=575;AF=0.114816;AN=5008;NS=2504;DP=18567;EAS_AF=0.0923;AMR_AF=0.1052;AFR_AF=0.0741;EUR_AF=0.0905;SAS_AF=0.2249;AA=G|||;VT=SNP
4	103137712	rs11097768	G	A	100	PASS	AC=1157;AF=0.23103;AN=5008;NS=2504;DP=21185;EAS_AF=0.3869;AMR_AF=0.3112;AFR_AF=0.0651;EUR_AF=0.2863;SAS_AF=0.181;AA=g|||;VT=SNP
4	103137879	rs151414	A	G	100	PASS	AC=2956;AF=0.590256;AN=5008;NS=2504;DP=20160;EAS_AF=0.4306;AMR_AF=0.5231;AFR_AF=0.9002;EUR_AF=0.5567;SAS_AF=0.4182;AA=A|||;VT=SNP
4	103137941	rs151413	G	T	100	PASS	AC=2959;AF=0.590855;AN=5008;NS=2504;DP=18224;EAS_AF=0.4286;AMR_AF=0.5216;AFR_AF=0.9017;EUR_AF=0.5577;SAS_AF=0.4213;AA=G|||;VT=SNP
4	103137977	rs1540052	A	G	100	PASS	AC=1084;AF=0.216454;AN=5008;NS=2504;DP=18300;EAS_AF=0.1726;AMR_AF=0.1859;AFR_AF=0.087;EUR_AF=0.2654;SAS_AF=0.408;AA=A|||;VT=SNP
4	103138621	rs151412	C	T	100	PASS	AC=604;AF=0.120607;AN=5008;NS=2504;DP=19988;EAS_AF=0.0437;AMR_AF=0.1239;AFR_AF=0.0272;EUR_AF=0.2137;SAS_AF=0.228;AA=C|||;VT=SNP
4	103138628	rs151411	A	C	100	PASS	AC=755;AF=0.150759;AN=5008;NS=2504;DP=19838;EAS_AF=0.0427;AMR_AF=0.1167;AFR_AF=0.2617;EUR_AF=0.2107;SAS_AF=0.0746;AA=A|||;VT=SNP
4	103138667	rs28454488	G	T	100	PASS	AC=505;AF=0.100839;AN=5008;NS=2504;DP=19393;EAS_AF=0.0784;AMR_AF=0.0793;AFR_AF=0.0129;EUR_AF=0.174;SAS_AF=0.183;AA=G|||;VT=SNP
4	103140429	rs62322247	C	A	100	PASS	AC=488;AF=0.0974441;AN=5008;NS=2504;DP=19951;EAS_AF=0.0337;AMR_AF=0.0504;AFR_AF=0.1021;EUR_AF=0.0716;SAS_AF=0.2168;AA=C|||;VT=SNP
4	103140736	rs151410	C	G	100	PASS	AC=599;AF=0.119609;AN=5008;NS=2504;DP=18190;EAS_AF=0.0427;AMR_AF=0.1225;AFR_AF=0.0257;EUR_AF=0.2147;SAS_AF=0.226;AA=C|||;VT=SNP
4	103141441	rs6825428	T	G	100	PASS	AC=1489;AF=0.297324;AN=5008;NS=2504;DP=19841;EAS_AF=0.3859;AMR_AF=0.3285;AFR_AF=0.295;EUR_AF=0.3012;SAS_AF=0.183;AA=T|||;VT=SNP
4	103141696	rs62322248	A	T	100	PASS	AC=922;AF=0.184105;AN=5008;NS=2504;DP=19844;EAS_AF=0.1141;AMR_AF=0.1225;AFR_AF=0.1074;EUR_AF=0.2197;SAS_AF=0.3671;AA=A|||;VT=SNP
4	103142932	rs72690426	T	C	100	PASS	AC=444;AF=0.0886581;AN=5008;NS=2504;DP=17937;EAS_AF=0.0804;AMR_AF=0.0735;AFR_AF=0.0129;EUR_AF=0.1481;SAS_AF=0.1493;AA=T|||;VT=SNP
4	103144711	rs151408	C	T	100	PASS	AC=3859;AF=0.770567;AN=5008;NS=2504;DP=18693;EAS_AF=0.5437;AMR_AF=0.6441;AFR_AF=0.9917;EUR_AF=0.7793;SAS_AF=0.7863;AA=T|||;VT=SNP
4	103144754	rs142493	C	T	100	PASS	AC=2923;AF=0.583666;AN=5008;NS=2504;DP=18313;EAS_AF=0.4345;AMR_AF=0.5202;AFR_AF=0.8775;EUR_AF=0.5537;SAS_AF=0.4162;AA=C|||;VT=SNP
4	103144890	rs151407	A	G	100	PASS	AC=598;AF=0.119409;AN=5008;NS=2504;DP=20034;EAS_AF=0.0456;AMR_AF=0.1225;AFR_AF=0.028;EUR_AF=0.2087;SAS_AF=0.2249;AA=A|||;VT=SNP
4	103147494	rs604362	C	G	100	PASS	AC=592;AF=0.118211;AN=5008;NS=2504;DP=18153;EAS_AF=0.0456;AMR_AF=0.1225;AFR_AF=0.0234;EUR_AF=0.2087;SAS_AF=0.2249;AA=C|||;VT=SNP
4	103148009	rs668795	T	C	100	PASS	AC=2927;AF=0.584465;AN=5008;NS=2504;DP=20348;EAS_AF=0.4355;AMR_AF=0.5202;AFR_AF=0.8782;EUR_AF=0.5537;SAS_AF=0.4182;AA=C|||;VT=SNP
4	103148530	rs619183	G	A	100	PASS	AC=2927;AF=0.584465;AN=5008;NS=2504;DP=12415;EAS_AF=0.4355;AMR_AF=0.5202;AFR_AF=0.8782;EUR_AF=0.5537;SAS_AF=0.4182;AA=G|||;VT=SNP
4	103148560	rs668883	A	G	100	PASS	AC=3851;AF=0.76897;AN=5008;NS=2504;DP=12264;EAS_AF=0.5427;AMR_AF=0.6441;AFR_AF=0.9864;EUR_AF=0.7793;SAS_AF=0.7863;AA=G|||;VT=SNP
4	103148646	rs392323	A	G	100	PASS	AC=2920;AF=0.583067;AN=5008;NS=2504;DP=12025;EAS_AF=0.4355;AMR_AF=0.5202;AFR_AF=0.8729;EUR_AF=0.5537;SAS_AF=0.4182;AA=A|||;VT=SNP
4	103149704	rs364553	T	G	100	PASS	AC=2928;AF=0.584665;AN=5008;NS=2504;DP=17614;EAS_AF=0.4365;AMR_AF=0.5202;AFR_AF=0.8782;EUR_AF=0.5537;SAS_AF=0.4182;AA=G|||;VT=SNP
4	103149809	rs62322251	C	T	100	PASS	AC=1197;AF=0.239018;AN=5008;NS=2504;DP=18663;EAS_AF=0.3899;AMR_AF=0.317;AFR_AF=0.0779;EUR_AF=0.3002;SAS_AF=0.183;AA=C|||;VT=SNP
4	103151238	rs55980430	A	G	100	PASS	AC=916;AF=0.182907;AN=5008;NS=2504;DP=17739;EAS_AF=0.1071;AMR_AF=0.1225;AFR_AF=0.1089;EUR_AF=0.2177;SAS_AF=0.3681;AA=A|||;VT=SNP
4	103151453	rs17032185	C	T	100	PASS	AC=525;AF=0.104832;AN=5008;NS=2504;DP=17349;EAS_AF=0.0288;AMR_AF=0.0677;AFR_AF=0.0968;EUR_AF=0.0994;SAS_AF=0.226;AA=C|||;VT=SNP
4	103151556	rs463661	T	C	100	PASS	AC=3858;AF=0.770367;AN=5008;NS=2504;DP=18882;EAS_AF=0.5427;AMR_AF=0.6441;AFR_AF=0.9917;EUR_AF=0.7793;SAS_AF=0.7863;AA=C|||;VT=SNP
4	103151760	rs464969	A	G	100	PASS	AC=3851;AF=0.76897;AN=5008;NS=2504;DP=19816;EAS_AF=0.5427;AMR_AF=0.6441;AFR_AF=0.9864;EUR_AF=0.7793;SAS_AF=0.7863;AA=G|||;VT=SNP
4	103152288	rs458318	T	A	100	PASS	AC=3851;AF=0.76897;AN=5008;NS=2504;DP=18270;EAS_AF=0.5427;AMR_AF=0.6441;AFR_AF=0.9864;EUR_AF=0.7793;SAS_AF=0.7863;AA=A|||;VT=SNP
4	103152517	rs464114	A	C	100	PASS	AC=3851;AF=0.76897;AN=5008;NS=2504;DP=19662;EAS_AF=0.5427;AMR_AF=0.6441;AFR_AF=0.9864;EUR_AF=0.7793;SAS_AF=0.7863;AA=C|||;VT=SNP
4	103153674	rs408364	A	C	100	PASS	AC=2551;AF=0.509385;AN=5008;NS=2504;DP=2521;EAS_AF=0.4355;AMR_AF=0.4971;AFR_AF=0.6014;EUR_AF=0.5596;SAS_AF=0.4182;AA=A|||;VT=SNP
4	103153709	rs452385	G	T	100	PASS	AC=2551;AF=0.509385;AN=5008;NS=2504;DP=8196;EAS_AF=0.4355;AMR_AF=0.4971;AFR_AF=0.6014;EUR_AF=0.5596;SAS_AF=0.4182;AA=G|||;VT=SNP
4	103153755	rs368845	T	G	100	PASS	AC=2551;AF=0.509385;AN=5008;NS=2504;DP=14517;EAS_AF=0.4355;AMR_AF=0.4971;AFR_AF=0.6014;EUR_AF=0.5596;SAS_AF=0.4182;AA=G|||;VT=SNP
4	103153854	rs394649	T	C	100	PASS	AC=2551;AF=0.509385;AN=5008;NS=2504;DP=16954;EAS_AF=0.4355;AMR_AF=0.4971;AFR_AF=0.6014;EUR_AF=0.5596;SAS_AF=0.4182;AA=T|||;VT=SNP
4	103154004	rs460670	T	G	100	PASS	AC=3851;AF=0.76897;AN=5008;NS=2504;DP=18200;EAS_AF=0.5427;AMR_AF=0.6441;AFR_AF=0.9864;EUR_AF=0.7793;SAS_AF=0.7863;AA=G|||;VT=SNP
4	103154130	rs460610	T	C	100	PASS	AC=2551;AF=0.509385;AN=5008;NS=2504;DP=20823;EAS_AF=0.4355;AMR_AF=0.4971;AFR_AF=0.6014;EUR_AF=0.5596;SAS_AF=0.4182;AA=t|||;VT=SNP
4	103154313	rs406749	A	C	100	PASS	AC=2551;AF=0.509385;AN=5008;NS=2504;DP=20542;EAS_AF=0.4355;AMR_AF=0.4971;AFR_AF=0.6014;EUR_AF=0.5596;SAS_AF=0.4182;AA=A|||;VT=SNP
4	103154391	rs367659	T	C	100	PASS	AC=3851;AF=0.76897;AN=5008;NS=2504;DP=19101;EAS_AF=0.5427;AMR_AF=0.6441;AFR_AF=0.9864;EUR_AF=0.7793;SAS_AF=0.7863;AA=C|||;VT=SNP
4	103154686	rs456734	C	T	100	PASS	AC=2551;AF=0.509385;AN=5008;NS=2504;DP=19811;EAS_AF=0.4355;AMR_AF=0.4971;AFR_AF=0.6014;EUR_AF=0.5596;SAS_AF=0.4182;AA=T|||;VT=SNP
4	103155227	rs366374	G	A	100	PASS	AC=2497;AF=0.498602;AN=5008;NS=2504;DP=21104;EAS_AF=0.4355;AMR_AF=0.4957;AFR_AF=0.562;EUR_AF=0.5596;SAS_AF=0.4172;AA=G|||;VT=SNP
4	103155276	rs380768	G	A	100	PASS	AC=2551;AF=0.509385;AN=5008;NS=2504;DP=20495;EAS_AF=0.4355;AMR_AF=0.4971;AFR_AF=0.6014;EUR_AF=0.5596;SAS_AF=0.4182;AA=G|||;VT=SNP
4	103155500	rs430589	G	A	100	PASS	AC=2552;AF=0.509585;AN=5008;NS=2504;DP=17747;EAS_AF=0.4355;AMR_AF=0.4971;AFR_AF=0.6014;EUR_AF=0.5596;SAS_AF=0.4192;AA=A|||;VT=SNP
4	103155520	rs1968543	G	A	100	PASS	AC=1207;AF=0.241014;AN=5008;NS=2504;DP=17998;EAS_AF=0.3899;AMR_AF=0.3184;AFR_AF=0.0779;EUR_AF=0.3082;SAS_AF=0.184;AA=g|||;VT=SNP
4	103155567	rs72690448	G	A	100	PASS	AC=524;AF=0.104633;AN=5008;NS=2504;DP=18812;EAS_AF=0.0288;AMR_AF=0.0677;AFR_AF=0.0968;EUR_AF=0.0994;SAS_AF=0.2249;AA=G|||;VT=SNP
4	103155652	rs2119211	G	A	100	PASS	AC=1211;AF=0.241813;AN=5008;NS=2504;DP=15915;EAS_AF=0.3909;AMR_AF=0.3184;AFR_AF=0.0802;EUR_AF=0.3082;SAS_AF=0.184;AA=g|||;VT=SNP
4	103155765	rs463721	G	C	100	PASS	AC=2554;AF=0.509984;AN=5008;NS=2504;DP=18124;EAS_AF=0.4365;AMR_AF=0.4971;AFR_AF=0.6014;EUR_AF=0.5616;SAS_AF=0.4182;AA=C|||;VT=SNP
4	103155773	rs456877	T	C	100	PASS	AC=3852;AF=0.769169;AN=5008;NS=2504;DP=18080;EAS_AF=0.5437;AMR_AF=0.6441;AFR_AF=0.9864;EUR_AF=0.7813;SAS_AF=0.7843;AA=C|||;VT=SNP
4	103155822	rs420823	T	C	100	PASS	AC=2554;AF=0.509984;AN=5008;NS=2504;DP=17905;EAS_AF=0.4365;AMR_AF=0.4971;AFR_AF=0.6014;EUR_AF=0.5616;SAS_AF=0.4182;AA=C|||;VT=SNP
4	103156100	rs459559	A	T	100	PASS	AC=2496;AF=0.498403;AN=5008;NS=2504;DP=24018;EAS_AF=0.4355;AMR_AF=0.4957;AFR_AF=0.562;EUR_AF=0.5596;SAS_AF=0.4162;AA=A|||;VT=SNP
4	103156358	rs386682	A	G	100	PASS	AC=2551;AF=0.509385;AN=5008;NS=2504;DP=21314;EAS_AF=0.4355;AMR_AF=0.4971;AFR_AF=0.6014;EUR_AF=0.5596;SAS_AF=0.4182;AA=G|||;VT=SNP
4	103156422	rs6855752	T	C	100	PASS	AC=913;AF=0.182308;AN=5008;NS=2504;DP=21055;EAS_AF=0.1071;AMR_AF=0.1225;AFR_AF=0.1082;EUR_AF=0.2177;SAS_AF=0.3661;AA=T|||;VT=SNP
4	103156441	rs6830450	G	A	100	PASS	AC=913;AF=0.182308;AN=5008;NS=2504;DP=21053;EAS_AF=0.1071;AMR_AF=0.1225;AFR_AF=0.1082;EUR_AF=0.2177;SAS_AF=0.3661;AA=G|||;VT=SNP
4	103156540	rs62323488	G	A	100	PASS	AC=1593;AF=0.318091;AN=5008;NS=2504;DP=21037;EAS_AF=0.3899;AMR_AF=0.3429;AFR_AF=0.3548;EUR_AF=0.3111;SAS_AF=0.184;AA=g|||;VT=SNP
4	103156782	rs35610681	G	C	100	PASS	AC=2936;AF=0.586262;AN=5008;NS=2504;DP=20253;EAS_AF=0.4355;AMR_AF=0.5216;AFR_AF=0.8782;EUR_AF=0.5616;SAS_AF=0.4182;AA=a|||;VT=SNP
4	103156829	rs34376460	C	T	100	PASS	AC=2936;AF=0.586262;AN=5008;NS=2504;DP=19468;EAS_AF=0.4355;AMR_AF=0.5216;AFR_AF=0.8782;EUR_AF=0.5616;SAS_AF=0.4182;AA=T|||;VT=SNP
4	103156851	rs35301460	A	G	100	PASS	AC=2933;AF=0.585663;AN=5008;NS=2504;DP=20063;EAS_AF=0.4355;AMR_AF=0.5216;AFR_AF=0.8775;EUR_AF=0.5616;SAS_AF=0.4162;AA=G|||;VT=SNP
4	103156858	rs35700174	C	T	100	PASS	AC=2937;AF=0.586462;AN=5008;NS=2504;DP=20101;EAS_AF=0.4355;AMR_AF=0.5231;AFR_AF=0.8782;EUR_AF=0.5616;SAS_AF=0.4182;AA=T|||;VT=SNP
4	103156892	rs34922141	T	G	100	PASS	AC=2937;AF=0.586462;AN=5008;NS=2504;DP=21036;EAS_AF=0.4355;AMR_AF=0.5231;AFR_AF=0.8782;EUR_AF=0.5616;SAS_AF=0.4182;AA=G|||;VT=SNP
4	103156923	rs35166705	C	T	100	PASS	AC=593;AF=0.118411;AN=5008;NS=2504;DP=21508;EAS_AF=0.0456;AMR_AF=0.121;AFR_AF=0.0257;EUR_AF=0.2087;SAS_AF=0.2239;AA=C|||;VT=SNP
4	103156971	rs55866413	C	T	100	PASS	AC=935;AF=0.186701;AN=5008;NS=2504;DP=21390;EAS_AF=0.1081;AMR_AF=0.1225;AFR_AF=0.1241;EUR_AF=0.2177;SAS_AF=0.3661;AA=C|||;VT=SNP
4	103156991	rs413462	C	T	100	PASS	AC=2938;AF=0.586661;AN=5008;NS=2504;DP=21788;EAS_AF=0.4355;AMR_AF=0.5231;AFR_AF=0.8782;EUR_AF=0.5616;SAS_AF=0.4192;AA=C|||;VT=SNP
4	103157504	rs11733720	T	C	100	PASS	AC=1379;AF=0.275359;AN=5008;NS=2504;DP=18397;EAS_AF=0.3899;AMR_AF=0.3256;AFR_AF=0.2042;EUR_AF=0.3082;SAS_AF=0.184;AA=T|||;VT=SNP
4	103157623	rs465176	A	G	100	PASS	AC=2936;AF=0.586262;AN=5008;NS=2504;DP=18573;EAS_AF=0.4355;AMR_AF=0.5216;AFR_AF=0.8782;EUR_AF=0.5616;SAS_AF=0.4182;AA=G|||;VT=SNP
4	103158008	rs463772	G	A	100	PASS	AC=2551;AF=0.509385;AN=5008;NS=2504;DP=20214;EAS_AF=0.4355;AMR_AF=0.4971;AFR_AF=0.6014;EUR_AF=0.5596;SAS_AF=0.4182;AA=G|||;VT=SNP
4	103158175	rs459159	C	T	100	PASS	AC=2547;AF=0.508586;AN=5008;NS=2504;DP=18994;EAS_AF=0.4355;AMR_AF=0.4971;AFR_AF=0.5991;EUR_AF=0.5596;SAS_AF=0.4172;AA=C|||;VT=SNP
4	103158385	rs7685748	A	G	100	PASS	AC=523;AF=0.104433;AN=5008;NS=2504;DP=19713;EAS_AF=0.0288;AMR_AF=0.0677;AFR_AF=0.0961;EUR_AF=0.0994;SAS_AF=0.2249;AA=A|||;VT=SNP
4	103158681	rs418348	A	G	100	PASS	AC=2936;AF=0.586262;AN=5008;NS=2504;DP=19158;EAS_AF=0.4355;AMR_AF=0.5216;AFR_AF=0.8782;EUR_AF=0.5616;SAS_AF=0.4182;AA=a|||;VT=SNP
4	103158770	rs2119210	G	A	100	PASS	AC=1379;AF=0.275359;AN=5008;NS=2504;DP=20291;EAS_AF=0.3899;AMR_AF=0.3256;AFR_AF=0.2042;EUR_AF=0.3082;SAS_AF=0.184;AA=G|||;VT=SNP
4	103158782	rs2119209	A	G	100	PASS	AC=1379;AF=0.275359;AN=5008;NS=2504;DP=20579;EAS_AF=0.3899;AMR_AF=0.3256;AFR_AF=0.2042;EUR_AF=0.3082;SAS_AF=0.184;AA=C|||;VT=SNP
4	103158817	rs460755	C	T	100	PASS	AC=2937;AF=0.586462;AN=5008;NS=2504;DP=21102;EAS_AF=0.4355;AMR_AF=0.5231;AFR_AF=0.8782;EUR_AF=0.5616;SAS_AF=0.4182;AA=C|||;VT=SNP
4	103159044	rs455610	A	T	100	PASS	AC=2936;AF=0.586262;AN=5008;NS=2504;DP=19614;EAS_AF=0.4355;AMR_AF=0.5216;AFR_AF=0.8782;EUR_AF=0.5616;SAS_AF=0.4182;AA=T|||;VT=SNP
4	103159089	rs10433991	C	T	100	PASS	AC=1380;AF=0.275559;AN=5008;NS=2504;DP=20328;EAS_AF=0.3899;AMR_AF=0.3256;AFR_AF=0.205;EUR_AF=0.3082;SAS_AF=0.184;AA=C|||;VT=SNP
4	103159196	rs455741	A	G	100	PASS	AC=2936;AF=0.586262;AN=5008;NS=2504;DP=19046;EAS_AF=0.4355;AMR_AF=0.5216;AFR_AF=0.8782;EUR_AF=0.5616;SAS_AF=0.4182;AA=G|||;VT=SNP
4	103159273	rs11940068	C	G	100	PASS	AC=915;AF=0.182708;AN=5008;NS=2504;DP=19529;EAS_AF=0.1071;AMR_AF=0.1225;AFR_AF=0.1082;EUR_AF=0.2177;SAS_AF=0.3681;AA=C|||;VT=SNP
4	103160053	rs384085	C	T	100	PASS	AC=2936;AF=0.586262;AN=5008;NS=2504;DP=19584;EAS_AF=0.4355;AMR_AF=0.5216;AFR_AF=0.8782;EUR_AF=0.5616;SAS_AF=0.4182;AA=T|||;VT=SNP
4	103160167	rs62323491	G	T	100	PASS	AC=524;AF=0.104633;AN=5008;NS=2504;DP=21000;EAS_AF=0.0288;AMR_AF=0.0677;AFR_AF=0.0968;EUR_AF=0.0994;SAS_AF=0.2249;AA=G|||;VT=SNP
4	103160208	rs458870	C	T	100	PASS	AC=593;AF=0.118411;AN=5008;NS=2504;DP=21787;EAS_AF=0.0456;AMR_AF=0.121;AFR_AF=0.0257;EUR_AF=0.2087;SAS_AF=0.2239;AA=C|||;VT=SNP
4	103160210	rs6852794	G	A	100	PASS	AC=1206;AF=0.240815;AN=5008;NS=2504;DP=21771;EAS_AF=0.3899;AMR_AF=0.317;AFR_AF=0.0779;EUR_AF=0.3082;SAS_AF=0.184;AA=G|||;VT=SNP
4	103160560	rs456985	C	G	100	PASS	AC=2936;AF=0.586262;AN=5008;NS=2504;DP=22117;EAS_AF=0.4355;AMR_AF=0.5216;AFR_AF=0.8782;EUR_AF=0.5616;SAS_AF=0.4182;AA=C|||;VT=SNP
4	103160885	rs10433893	C	T	100	PASS	AC=1379;AF=0.275359;AN=5008;NS=2504;DP=16744;EAS_AF=0.3899;AMR_AF=0.3256;AFR_AF=0.2042;EUR_AF=0.3082;SAS_AF=0.184;AA=C|||;VT=SNP
4	103161010	rs72690454	T	C	100	PASS	AC=526;AF=0.105032;AN=5008;NS=2504;DP=19397;EAS_AF=0.0288;AMR_AF=0.0677;AFR_AF=0.0968;EUR_AF=0.0994;SAS_AF=0.227;AA=T|||;VT=SNP
4	103161815	rs463542	G	A	100	PASS	AC=2936;AF=0.586262;AN=5008;NS=2504;DP=23121;EAS_AF=0.4355;AMR_AF=0.5216;AFR_AF=0.8782;EUR_AF=0.5616;SAS_AF=0.4182;AA=A|||;VT=SNP
4	103161935	rs406954	T	C	100	PASS	AC=2936;AF=0.586262;AN=5008;NS=2504;DP=21640;EAS_AF=0.4355;AMR_AF=0.5216;AFR_AF=0.8782;EUR_AF=0.5616;SAS_AF=0.4182;AA=C|||;VT=SNP
4	103161953	rs451078	A	G	100	PASS	AC=2936;AF=0.586262;AN=5008;NS=2504;DP=21408;EAS_AF=0.4355;AMR_AF=0.5216;AFR_AF=0.8782;EUR_AF=0.5616;SAS_AF=0.4182;AA=G|||;VT=SNP
4	103162157	rs62323492	C	G	100	PASS	AC=1379;AF=0.275359;AN=5008;NS=2504;DP=21092;EAS_AF=0.3899;AMR_AF=0.3256;AFR_AF=0.2042;EUR_AF=0.3082;SAS_AF=0.184;AA=C|||;VT=SNP
4	103162228	rs467204	C	G	100	PASS	AC=2936;AF=0.586262;AN=5008;NS=2504;DP=20190;EAS_AF=0.4355;AMR_AF=0.5216;AFR_AF=0.8782;EUR_AF=0.5616;SAS_AF=0.4182;AA=A|||;VT=SNP
4	103162329	rs146078165	C	T	100	PASS	AC=392;AF=0.0782748;AN=5008;NS=2504;DP=18603;EAS_AF=0.0794;AMR_AF=0.0562;AFR_AF=0.0113;EUR_AF=0.1193;SAS_AF=0.1411;AA=c|||;VT=SNP
4	103162561	rs34185522	G	T	100	PASS	AC=913;AF=0.182308;AN=5008;NS=2504;DP=19225;EAS_AF=0.1071;AMR_AF=0.1225;AFR_AF=0.1082;EUR_AF=0.2177;SAS_AF=0.3661;AA=g|||;VT=SNP
4	103162699	rs456349	C	T	100	PASS	AC=2940;AF=0.587061;AN=5008;NS=2504;DP=16669;EAS_AF=0.4385;AMR_AF=0.5216;AFR_AF=0.8782;EUR_AF=0.5626;SAS_AF=0.4182;AA=c|||;VT=SNP
4	103162707	rs456521	T	C	100	PASS	AC=2935;AF=0.586062;AN=5008;NS=2504;DP=16931;EAS_AF=0.4345;AMR_AF=0.5216;AFR_AF=0.8782;EUR_AF=0.5616;SAS_AF=0.4182;AA=c|||;VT=SNP
4	103162998	rs11945205	C	T	100	PASS	AC=913;AF=0.182308;AN=5008;NS=2504;DP=19481;EAS_AF=0.1071;AMR_AF=0.1225;AFR_AF=0.1082;EUR_AF=0.2177;SAS_AF=0.3661;AA=C|||;VT=SNP
4	103163213	rs11936159	A	G	100	PASS	AC=524;AF=0.104633;AN=5008;NS=2504;DP=21560;EAS_AF=0.0288;AMR_AF=0.0677;AFR_AF=0.0968;EUR_AF=0.0994;SAS_AF=0.2249;AA=A|||;VT=SNP
4	103163326	rs62323493	A	T	100	PASS	AC=396;AF=0.0790735;AN=5008;NS=2504;DP=21597;EAS_AF=0.0278;AMR_AF=0.0605;AFR_AF=0.0061;EUR_AF=0.0974;SAS_AF=0.2249;AA=A|||;VT=SNP
4	103163889	rs59629817	C	T	100	PASS	AC=913;AF=0.182308;AN=5008;NS=2504;DP=18600;EAS_AF=0.1071;AMR_AF=0.1225;AFR_AF=0.1082;EUR_AF=0.2177;SAS_AF=0.3661;AA=C|||;VT=SNP
4	103163922	rs458771	T	C	100	PASS	AC=3849;AF=0.76857;AN=5008;NS=2504;DP=18889;EAS_AF=0.5427;AMR_AF=0.6441;AFR_AF=0.9864;EUR_AF=0.7793;SAS_AF=0.7843;AA=C|||;VT=SNP
4	103163926	rs60245306	T	G	100	PASS	AC=913;AF=0.182308;AN=5008;NS=2504;DP=19131;EAS_AF=0.1071;AMR_AF=0.1225;AFR_AF=0.1082;EUR_AF=0.2177;SAS_AF=0.3661;AA=T|||;VT=SNP
4	103163959	rs458779	T	C	100	PASS	AC=3851;AF=0.76897;AN=5008;NS=2504;DP=19548;EAS_AF=0.5437;AMR_AF=0.6441;AFR_AF=0.9864;EUR_AF=0.7793;SAS_AF=0.7853;AA=C|||;VT=SNP
4	103164073	rs60709691	A	G	100	PASS	AC=913;AF=0.182308;AN=5008;NS=2504;DP=23290;EAS_AF=0.1071;AMR_AF=0.1225;AFR_AF=0.1082;EUR_AF=0.2177;SAS_AF=0.3661;AA=G|||;VT=SNP
4	103164166	rs57957741	G	A	100	PASS	AC=2292;AF=0.457668;AN=5008;NS=2504;DP=21033;EAS_AF=0.496;AMR_AF=0.4481;AFR_AF=0.3132;EUR_AF=0.5258;SAS_AF=0.5501;AA=A|||;VT=SNP
4	103164401	rs72690460	G	A	100	PASS	AC=913;AF=0.182308;AN=5008;NS=2504;DP=20078;EAS_AF=0.1071;AMR_AF=0.1225;AFR_AF=0.1082;EUR_AF=0.2177;SAS_AF=0.3661;AA=a|||;VT=SNP
4	103164462	rs458943	C	T	100	PASS	AC=2901;AF=0.579273;AN=5008;NS=2504;DP=21337;EAS_AF=0.4355;AMR_AF=0.5202;AFR_AF=0.8411;EUR_AF=0.5616;SAS_AF=0.4335;AA=t|||;VT=SNP
4	103164473	rs78841505	T	C	100	PASS	AC=913;AF=0.182308;AN=5008;NS=2504;DP=21723;EAS_AF=0.1071;AMR_AF=0.1225;AFR_AF=0.1082;EUR_AF=0.2177;SAS_AF=0.3661;AA=t|||;VT=SNP
4	103164614	rs78349477	C	T	100	PASS	AC=913;AF=0.182308;AN=5008;NS=2504;DP=19884;EAS_AF=0.1071;AMR_AF=0.1225;AFR_AF=0.1082;EUR_AF=0.2177;SAS_AF=0.3661;AA=c|||;VT=SNP
4	103164816	rs62323537	C	T	100	PASS	AC=913;AF=0.182308;AN=5008;NS=2504;DP=18164;EAS_AF=0.1071;AMR_AF=0.1225;AFR_AF=0.1082;EUR_AF=0.2177;SAS_AF=0.3661;AA=c|||;VT=SNP
4	103164921	rs460624	T	A	100	PASS	AC=597;AF=0.119209;AN=5008;NS=2504;DP=20826;EAS_AF=0.0466;AMR_AF=0.121;AFR_AF=0.028;EUR_AF=0.2087;SAS_AF=0.2239;AA=t|||;VT=SNP
4	103165019	rs56718028	A	T	100	PASS	AC=913;AF=0.182308;AN=5008;NS=2504;DP=20898;EAS_AF=0.1071;AMR_AF=0.1225;AFR_AF=0.1082;EUR_AF=0.2177;SAS_AF=0.3661;AA=N|||;VT=SNP
4	103165047	rs59247268	T	C	100	PASS	AC=913;AF=0.182308;AN=5008;NS=2504;DP=21462;EAS_AF=0.1071;AMR_AF=0.1225;AFR_AF=0.1082;EUR_AF=0.2177;SAS_AF=0.3661;AA=N|||;VT=SNP
4	103165485	rs460800	C	T	100	PASS	AC=3849;AF=0.76857;AN=5008;NS=2504;DP=20800;EAS_AF=0.5427;AMR_AF=0.6441;AFR_AF=0.9864;EUR_AF=0.7793;SAS_AF=0.7843;AA=T|||;VT=SNP
4	103165513	rs465164	G	A	100	PASS	AC=616;AF=0.123003;AN=5008;NS=2504;DP=21326;EAS_AF=0.0466;AMR_AF=0.121;AFR_AF=0.0416;EUR_AF=0.2087;SAS_AF=0.2249;AA=G|||;VT=SNP
4	103165608	rs6855701	A	G	100	PASS	AC=1379;AF=0.275359;AN=5008;NS=2504;DP=19902;EAS_AF=0.3889;AMR_AF=0.3256;AFR_AF=0.205;EUR_AF=0.3082;SAS_AF=0.184;AA=A|||;VT=SNP
4	103165885	rs11942074	C	T	100	PASS	AC=913;AF=0.182308;AN=5008;NS=2504;DP=19819;EAS_AF=0.1071;AMR_AF=0.1225;AFR_AF=0.1082;EUR_AF=0.2177;SAS_AF=0.3661;AA=C|||;VT=SNP
4	103165898	rs462060	C	T	100	PASS	AC=3849;AF=0.76857;AN=5008;NS=2504;DP=19159;EAS_AF=0.5427;AMR_AF=0.6441;AFR_AF=0.9864;EUR_AF=0.7793;SAS_AF=0.7843;AA=T|||;VT=SNP
4	103166086	rs56028926	G	A	100	PASS	AC=914;AF=0.182508;AN=5008;NS=2504;DP=18169;EAS_AF=0.1071;AMR_AF=0.1225;AFR_AF=0.1089;EUR_AF=0.2177;SAS_AF=0.3661;AA=G|||;VT=SNP
4	103166193	rs462178	C	T	100	PASS	AC=3849;AF=0.76857;AN=5008;NS=2504;DP=17900;EAS_AF=0.5427;AMR_AF=0.6441;AFR_AF=0.9864;EUR_AF=0.7793;SAS_AF=0.7843;AA=T|||;VT=SNP
4	103166232	rs462186	C	A	100	PASS	AC=2885;AF=0.576078;AN=5008;NS=2504;DP=17932;EAS_AF=0.4355;AMR_AF=0.5202;AFR_AF=0.8404;EUR_AF=0.5616;SAS_AF=0.4182;AA=C|||;VT=SNP
4	103166437	rs377273	A	G	100	PASS	AC=2887;AF=0.576478;AN=5008;NS=2504;DP=16807;EAS_AF=0.4355;AMR_AF=0.5202;AFR_AF=0.8404;EUR_AF=0.5626;SAS_AF=0.4192;AA=a|||;VT=SNP
4	103166444	rs373091	G	A	100	PASS	AC=2887;AF=0.576478;AN=5008;NS=2504;DP=16490;EAS_AF=0.4355;AMR_AF=0.5202;AFR_AF=0.8404;EUR_AF=0.5626;SAS_AF=0.4192;AA=g|||;VT=SNP
4	103166559	rs660502	G	A	100	PASS	AC=2886;AF=0.576278;AN=5008;NS=2504;DP=17740;EAS_AF=0.4365;AMR_AF=0.5202;AFR_AF=0.8404;EUR_AF=0.5616;SAS_AF=0.4182;AA=g|||;VT=SNP
4	103166616	rs660580	C	T	100	PASS	AC=2885;AF=0.576078;AN=5008;NS=2504;DP=18811;EAS_AF=0.4355;AMR_AF=0.5202;AFR_AF=0.8404;EUR_AF=0.5616;SAS_AF=0.4182;AA=c|||;VT=SNP
4	103166627	rs680310	C	T	100	PASS	AC=620;AF=0.123802;AN=5008;NS=2504;DP=19270;EAS_AF=0.0466;AMR_AF=0.1225;AFR_AF=0.0446;EUR_AF=0.2087;SAS_AF=0.2239;AA=c|||;VT=SNP
4	103166718	rs450780	G	A	100	PASS	AC=3849;AF=0.76857;AN=5008;NS=2504;DP=20916;EAS_AF=0.5427;AMR_AF=0.6441;AFR_AF=0.9864;EUR_AF=0.7793;SAS_AF=0.7843;AA=a|||;VT=SNP
4	103166816	rs387839	T	C	100	PASS	AC=2884;AF=0.575879;AN=5008;NS=2504;DP=19532;EAS_AF=0.4355;AMR_AF=0.5202;AFR_AF=0.8404;EUR_AF=0.5616;SAS_AF=0.4172;AA=T|||;VT=SNP
4	103166984	rs142873571	C	T	100	PASS	AC=389;AF=0.0776757;AN=5008;NS=2504;DP=21259;EAS_AF=0.0784;AMR_AF=0.0548;AFR_AF=0.0113;EUR_AF=0.1183;SAS_AF=0.1411;AA=C|||;VT=SNP
4	103166989	rs62323541	C	G	100	PASS	AC=1378;AF=0.27516;AN=5008;NS=2504;DP=21475;EAS_AF=0.3889;AMR_AF=0.3256;AFR_AF=0.205;EUR_AF=0.3072;SAS_AF=0.184;AA=C|||;VT=SNP
4	103167316	rs459331	T	C	100	PASS	AC=2885;AF=0.576078;AN=5008;NS=2504;DP=22340;EAS_AF=0.4355;AMR_AF=0.5202;AFR_AF=0.8404;EUR_AF=0.5616;SAS_AF=0.4182;AA=C|||;VT=SNP
4	103167394	rs56385550	C	A	100	PASS	AC=524;AF=0.104633;AN=5008;NS=2504;DP=21853;EAS_AF=0.0288;AMR_AF=0.0677;AFR_AF=0.0968;EUR_AF=0.0994;SAS_AF=0.2249;AA=C|||;VT=SNP
4	103167613	rs49178	C	A	100	PASS	AC=2500;AF=0.499201;AN=5008;NS=2504;DP=22001;EAS_AF=0.4355;AMR_AF=0.4957;AFR_AF=0.5635;EUR_AF=0.5596;SAS_AF=0.4182;AA=c|||;VT=SNP
4	103168050	rs457490	T	C	100	PASS	AC=2885;AF=0.576078;AN=5008;NS=2504;DP=19977;EAS_AF=0.4355;AMR_AF=0.5202;AFR_AF=0.8404;EUR_AF=0.5616;SAS_AF=0.4182;AA=T|||;VT=SNP
4	103168673	rs11736058	C	A	100	PASS	AC=2500;AF=0.499201;AN=5008;NS=2504;DP=20501;EAS_AF=0.4355;AMR_AF=0.4957;AFR_AF=0.5635;EUR_AF=0.5596;SAS_AF=0.4182;AA=C|||;VT=SNP
4	103168829	rs593576	G	T	100	PASS	AC=2500;AF=0.499201;AN=5008;NS=2504;DP=16254;EAS_AF=0.4355;AMR_AF=0.4957;AFR_AF=0.5635;EUR_AF=0.5596;SAS_AF=0.4182;AA=G|||;VT=SNP
4	103169127	rs412428	T	C	100	PASS	AC=2885;AF=0.576078;AN=5008;NS=2504;DP=14863;EAS_AF=0.4355;AMR_AF=0.5202;AFR_AF=0.8396;EUR_AF=0.5626;SAS_AF=0.4182;AA=C|||;VT=SNP
4	103169242	rs458201	A	G	100	PASS	AC=2887;AF=0.576478;AN=5008;NS=2504;DP=11993;EAS_AF=0.4355;AMR_AF=0.5216;AFR_AF=0.8411;EUR_AF=0.5616;SAS_AF=0.4182;AA=A|||;VT=SNP
4	103169254	rs457736	G	A	100	PASS	AC=2887;AF=0.576478;AN=5008;NS=2504;DP=12172;EAS_AF=0.4355;AMR_AF=0.5216;AFR_AF=0.8411;EUR_AF=0.5616;SAS_AF=0.4182;AA=G|||;VT=SNP
4	103169614	rs4640675	A	G	100	PASS	AC=2890;AF=0.577077;AN=5008;NS=2504;DP=15381;EAS_AF=0.4355;AMR_AF=0.5202;AFR_AF=0.8434;EUR_AF=0.5626;SAS_AF=0.4182;AA=A|||;VT=SNP
4	103169627	rs4525979	G	A	100	PASS	AC=2890;AF=0.577077;AN=5008;NS=2504;DP=15428;EAS_AF=0.4355;AMR_AF=0.5202;AFR_AF=0.8434;EUR_AF=0.5626;SAS_AF=0.4182;AA=G|||;VT=SNP
4	103169656	rs4621433	C	G	100	PASS	AC=2890;AF=0.577077;AN=5008;NS=2504;DP=15458;EAS_AF=0.4355;AMR_AF=0.5202;AFR_AF=0.8434;EUR_AF=0.5626;SAS_AF=0.4182;AA=C|||;VT=SNP
4	103169856	rs688499	C	T	100	PASS	AC=2890;AF=0.577077;AN=5008;NS=2504;DP=11224;EAS_AF=0.4355;AMR_AF=0.5202;AFR_AF=0.8434;EUR_AF=0.5626;SAS_AF=0.4182;AA=C|||;VT=SNP
4	103169974	rs651547	C	T	100	PASS	AC=628;AF=0.125399;AN=5008;NS=2504;DP=14541;EAS_AF=0.0466;AMR_AF=0.121;AFR_AF=0.0514;EUR_AF=0.2087;SAS_AF=0.2239;AA=C|||;VT=SNP
4	103169982	rs651551	T	C	100	PASS	AC=3852;AF=0.769169;AN=5008;NS=2504;DP=14563;EAS_AF=0.5427;AMR_AF=0.6441;AFR_AF=0.9864;EUR_AF=0.7803;SAS_AF=0.7863;AA=C|||;VT=SNP
4	103170123	rs6813204	T	C	100	PASS	AC=3851;AF=0.76897;AN=5008;NS=2504;DP=12631;EAS_AF=0.5427;AMR_AF=0.6441;AFR_AF=0.9864;EUR_AF=0.7793;SAS_AF=0.7863;AA=N|||;VT=SNP
4	103170124	rs13150344	G	A	100	PASS	AC=594;AF=0.11861;AN=5008;NS=2504;DP=12634;EAS_AF=0.0466;AMR_AF=0.121;AFR_AF=0.0257;EUR_AF=0.2087;SAS_AF=0.2239;AA=a|||;VT=SNP
4	103170222	rs660157	A	G	100	PASS	AC=2887;AF=0.576478;AN=5008;NS=2504;DP=12982;EAS_AF=0.4365;AMR_AF=0.5202;AFR_AF=0.8404;EUR_AF=0.5626;SAS_AF=0.4182;AA=a|||;VT=SNP
4	103170226	rs659837	A	C	100	PASS	AC=2887;AF=0.576478;AN=5008;NS=2504;DP=13362;EAS_AF=0.4365;AMR_AF=0.5202;AFR_AF=0.8404;EUR_AF=0.5626;SAS_AF=0.4182;AA=N|||;VT=SNP
4	103170246	rs659812	C	T	100	PASS	AC=615;AF=0.122804;AN=5008;NS=2504;DP=14563;EAS_AF=0.0466;AMR_AF=0.121;AFR_AF=0.0416;EUR_AF=0.2087;SAS_AF=0.2239;AA=c|||;VT=SNP
4	103170292	rs659763	C	T	100	PASS	AC=616;AF=0.123003;AN=5008;NS=2504;DP=13813;EAS_AF=0.0466;AMR_AF=0.1225;AFR_AF=0.0416;EUR_AF=0.2087;SAS_AF=0.2239;AA=c|||;VT=SNP
4	103170425	rs11930303	G	T	100	PASS	AC=915;AF=0.182708;AN=5008;NS=2504;DP=15557;EAS_AF=0.1071;AMR_AF=0.1225;AFR_AF=0.1082;EUR_AF=0.2177;SAS_AF=0.3681;AA=G|||;VT=SNP
4	103170468	rs658953	G	A	100	PASS	AC=2885;AF=0.576078;AN=5008;NS=2504;DP=16003;EAS_AF=0.4355;AMR_AF=0.5202;AFR_AF=0.8404;EUR_AF=0.5616;SAS_AF=0.4182;AA=G|||;VT=SNP
4	103170568	rs621412	T	C	100	PASS	AC=594;AF=0.11861;AN=5008;NS=2504;DP=17215;EAS_AF=0.0466;AMR_AF=0.121;AFR_AF=0.0257;EUR_AF=0.2087;SAS_AF=0.2239;AA=t|||;VT=SNP
4	103170700	rs657985	G	A	100	PASS	AC=601;AF=0.120008;AN=5008;NS=2504;DP=19523;EAS_AF=0.0466;AMR_AF=0.1239;AFR_AF=0.0287;EUR_AF=0.2097;SAS_AF=0.2239;AA=G|||;VT=SNP
4	103170769	rs657581	G	A	100	PASS	AC=3802;AF=0.759185;AN=5008;NS=2504;DP=20339;EAS_AF=0.5437;AMR_AF=0.6427;AFR_AF=0.9486;EUR_AF=0.7793;SAS_AF=0.7873;AA=A|||;VT=SNP
4	103170772	rs11930418	G	A	100	PASS	AC=915;AF=0.182708;AN=5008;NS=2504;DP=20304;EAS_AF=0.1071;AMR_AF=0.1225;AFR_AF=0.1082;EUR_AF=0.2177;SAS_AF=0.3681;AA=G|||;VT=SNP
4	103170824	rs657521	A	G	100	PASS	AC=3800;AF=0.758786;AN=5008;NS=2504;DP=20247;EAS_AF=0.5427;AMR_AF=0.6427;AFR_AF=0.9486;EUR_AF=0.7793;SAS_AF=0.7863;AA=G|||;VT=SNP
4	103170842	rs657195	G	A	100	PASS	AC=2887;AF=0.576478;AN=5008;NS=2504;DP=20340;EAS_AF=0.4355;AMR_AF=0.5202;AFR_AF=0.8411;EUR_AF=0.5626;SAS_AF=0.4182;AA=G|||;VT=SNP
4	103170845	rs11930452	G	A	100	PASS	AC=913;AF=0.182308;AN=5008;NS=2504;DP=20330;EAS_AF=0.1071;AMR_AF=0.1225;AFR_AF=0.1074;EUR_AF=0.2167;SAS_AF=0.3681;AA=G|||;VT=SNP
4	103171027	rs682916	T	G	100	PASS	AC=2885;AF=0.576078;AN=5008;NS=2504;DP=21476;EAS_AF=0.4355;AMR_AF=0.5202;AFR_AF=0.8404;EUR_AF=0.5616;SAS_AF=0.4182;AA=G|||;VT=SNP
4	103171120	rs448181	T	C	100	PASS	AC=2885;AF=0.576078;AN=5008;NS=2504;DP=21792;EAS_AF=0.4355;AMR_AF=0.5202;AFR_AF=0.8404;EUR_AF=0.5616;SAS_AF=0.4182;AA=C|||;VT=SNP
4	103171274	rs432186	G	T	100	PASS	AC=2885;AF=0.576078;AN=5008;NS=2504;DP=22502;EAS_AF=0.4355;AMR_AF=0.5202;AFR_AF=0.8404;EUR_AF=0.5616;SAS_AF=0.4182;AA=G|||;VT=SNP
4	103171317	rs440507	T	G	100	PASS	AC=2884;AF=0.575879;AN=5008;NS=2504;DP=20220;EAS_AF=0.4355;AMR_AF=0.5202;AFR_AF=0.8404;EUR_AF=0.5616;SAS_AF=0.4172;AA=T|||;VT=SNP
4	103171531	rs643645	G	T	100	PASS	AC=2887;AF=0.576478;AN=5008;NS=2504;DP=15833;EAS_AF=0.4355;AMR_AF=0.5216;AFR_AF=0.8411;EUR_AF=0.5616;SAS_AF=0.4182;AA=g|||;VT=SNP
4	103171548	rs685213	C	G	100	PASS	AC=3853;AF=0.769369;AN=5008;NS=2504;DP=15784;EAS_AF=0.5427;AMR_AF=0.6455;AFR_AF=0.9871;EUR_AF=0.7793;SAS_AF=0.7863;AA=G|||;VT=SNP
4	103171659	rs13111982	C	T	100	PASS	AC=2887;AF=0.576478;AN=5008;NS=2504;DP=14747;EAS_AF=0.4355;AMR_AF=0.5216;AFR_AF=0.8411;EUR_AF=0.5616;SAS_AF=0.4182;AA=C|||;VT=SNP
4	103171932	rs426642	C	G	100	PASS	AC=3859;AF=0.770567;AN=5008;NS=2504;DP=14680;EAS_AF=0.5427;AMR_AF=0.6441;AFR_AF=0.9924;EUR_AF=0.7793;SAS_AF=0.7863;AA=G|||;VT=SNP
4	103172135	rs461902	C	T	100	PASS	AC=2887;AF=0.576478;AN=5008;NS=2504;DP=18977;EAS_AF=0.4365;AMR_AF=0.5202;AFR_AF=0.8404;EUR_AF=0.5626;SAS_AF=0.4182;AA=T|||;VT=SNP
4	103172201	rs465144	G	C	100	PASS	AC=2885;AF=0.576078;AN=5008;NS=2504;DP=20175;EAS_AF=0.4355;AMR_AF=0.5202;AFR_AF=0.8404;EUR_AF=0.5616;SAS_AF=0.4182;AA=C|||;VT=SNP
4	103172311	rs62327888	T	G	100	PASS	AC=526;AF=0.105032;AN=5008;NS=2504;DP=21101;EAS_AF=0.0288;AMR_AF=0.0677;AFR_AF=0.0968;EUR_AF=0.0994;SAS_AF=0.227;AA=T|||;VT=SNP
4	103172826	rs62327889	C	T	100	PASS	AC=915;AF=0.182708;AN=5008;NS=2504;DP=20154;EAS_AF=0.1071;AMR_AF=0.1225;AFR_AF=0.1082;EUR_AF=0.2177;SAS_AF=0.3681;AA=C|||;VT=SNP
4	103173058	rs460026	T	C	100	PASS	AC=2500;AF=0.499201;AN=5008;NS=2504;DP=19799;EAS_AF=0.4355;AMR_AF=0.4957;AFR_AF=0.5635;EUR_AF=0.5596;SAS_AF=0.4182;AA=C|||;VT=SNP
4	103173173	rs463373	T	C	100	PASS	AC=3851;AF=0.76897;AN=5008;NS=2504;DP=21307;EAS_AF=0.5427;AMR_AF=0.6441;AFR_AF=0.9864;EUR_AF=0.7793;SAS_AF=0.7863;AA=C|||;VT=SNP
4	103173564	rs444943	T	A	100	PASS	AC=2497;AF=0.498602;AN=5008;NS=2504;DP=20235;EAS_AF=0.4355;AMR_AF=0.4957;AFR_AF=0.5628;EUR_AF=0.5596;SAS_AF=0.4162;AA=T|||;VT=SNP
4	103173654	rs438803	T	C	100	PASS	AC=2880;AF=0.57508;AN=5008;NS=2504;DP=19773;EAS_AF=0.4345;AMR_AF=0.5202;AFR_AF=0.8374;EUR_AF=0.5616;SAS_AF=0.4182;AA=T|||;VT=SNP
4	103173711	rs439757	C	A	100	PASS	AC=3852;AF=0.769169;AN=5008;NS=2504;DP=19767;EAS_AF=0.5437;AMR_AF=0.6441;AFR_AF=0.9864;EUR_AF=0.7793;SAS_AF=0.7863;AA=A|||;VT=SNP
4	103173749	rs13126885	C	T	100	PASS	AC=2500;AF=0.499201;AN=5008;NS=2504;DP=20111;EAS_AF=0.4355;AMR_AF=0.4957;AFR_AF=0.5635;EUR_AF=0.5596;SAS_AF=0.4182;AA=T|||;VT=SNP
4	103174015	rs190178	G	A	100	PASS	AC=2501;AF=0.499401;AN=5008;NS=2504;DP=19603;EAS_AF=0.4355;AMR_AF=0.4957;AFR_AF=0.5635;EUR_AF=0.5606;SAS_AF=0.4182;AA=A|||;VT=SNP
4	103174117	rs58321370	C	T	100	PASS	AC=1346;AF=0.26877;AN=5008;NS=2504;DP=20324;EAS_AF=0.3889;AMR_AF=0.3228;AFR_AF=0.2042;EUR_AF=0.2952;SAS_AF=0.1667;AA=C|||;VT=SNP
4	103174196	rs151372	C	T	100	PASS	AC=3800;AF=0.758786;AN=5008;NS=2504;DP=20565;EAS_AF=0.5427;AMR_AF=0.6427;AFR_AF=0.9486;EUR_AF=0.7793;SAS_AF=0.7863;AA=T|||;VT=SNP
4	103174491	rs151370	A	G	100	PASS	AC=2886;AF=0.576278;AN=5008;NS=2504;DP=18406;EAS_AF=0.4355;AMR_AF=0.5202;AFR_AF=0.8404;EUR_AF=0.5626;SAS_AF=0.4182;AA=A|||;VT=SNP
4	103174653	rs17032286	T	G	100	PASS	AC=167;AF=0.0333466;AN=5008;NS=2504;DP=19014;EAS_AF=0.0784;AMR_AF=0.0231;AFR_AF=0.0076;EUR_AF=0.0368;SAS_AF=0.0256;AA=T|||;VT=SNP
4	103174819	rs192068	G	A	100	PASS	AC=2504;AF=0.5;AN=5008;NS=2504;DP=17150;EAS_AF=0.4385;AMR_AF=0.4957;AFR_AF=0.5635;EUR_AF=0.5606;SAS_AF=0.4182;AA=g|||;VT=SNP
4	103175292	rs149268	T	C	100	PASS	AC=2889;AF=0.576877;AN=5008;NS=2504;DP=21037;EAS_AF=0.4385;AMR_AF=0.5202;AFR_AF=0.8404;EUR_AF=0.5626;SAS_AF=0.4182;AA=C|||;VT=SNP
4	103175743	rs182865	G	T	100	PASS	AC=2501;AF=0.499401;AN=5008;NS=2504;DP=19824;EAS_AF=0.4355;AMR_AF=0.4957;AFR_AF=0.5635;EUR_AF=0.5606;SAS_AF=0.4182;AA=G|||;VT=SNP
4	103176039	rs62327912	T	C	100	PASS	AC=914;AF=0.182508;AN=5008;NS=2504;DP=18936;EAS_AF=0.1071;AMR_AF=0.1225;AFR_AF=0.1082;EUR_AF=0.2167;SAS_AF=0.3681;AA=T|||;VT=SNP
4	103176308	rs17823175	C	T	100	PASS	AC=389;AF=0.0776757;AN=5008;NS=2504;DP=16196;EAS_AF=0.0784;AMR_AF=0.0548;AFR_AF=0.0113;EUR_AF=0.1183;SAS_AF=0.1411;AA=C|||;VT=SNP
4	103176740	rs58379650	G	T	100	PASS	AC=914;AF=0.182508;AN=5008;NS=2504;DP=19363;EAS_AF=0.1071;AMR_AF=0.1225;AFR_AF=0.1082;EUR_AF=0.2167;SAS_AF=0.3681;AA=G|||;VT=SNP
4	103176770	rs151369	T	C	100	PASS	AC=3803;AF=0.759385;AN=5008;NS=2504;DP=20363;EAS_AF=0.5456;AMR_AF=0.6427;AFR_AF=0.9486;EUR_AF=0.7793;SAS_AF=0.7863;AA=C|||;VT=SNP
4	103177071	rs2298752	G	A	100	PASS	AC=915;AF=0.182708;AN=5008;NS=2504;DP=21185;EAS_AF=0.1071;AMR_AF=0.1225;AFR_AF=0.1089;EUR_AF=0.2167;SAS_AF=0.3681;AA=G|||;VT=SNP
4	103179173	rs4476601	G	T	100	PASS	AC=2339;AF=0.467053;AN=5008;NS=2504;DP=20405;EAS_AF=0.3879;AMR_AF=0.4006;AFR_AF=0.8502;EUR_AF=0.3539;SAS_AF=0.1943;AA=T|||;VT=SNP
4	103179275	rs7681171	T	G	100	PASS	AC=537;AF=0.107228;AN=5008;NS=2504;DP=19024;EAS_AF=0.0288;AMR_AF=0.0677;AFR_AF=0.1059;EUR_AF=0.0984;SAS_AF=0.227;AA=T|||;VT=SNP
4	103179788	rs7662378	G	A	100	PASS	AC=912;AF=0.182109;AN=5008;NS=2504;DP=19307;EAS_AF=0.1071;AMR_AF=0.1225;AFR_AF=0.1082;EUR_AF=0.2147;SAS_AF=0.3681;AA=G|||;VT=SNP
4	103180149	rs170871	C	T	100	PASS	AC=2039;AF=0.407149;AN=5008;NS=2504;DP=19532;EAS_AF=0.1508;AMR_AF=0.2767;AFR_AF=0.5189;EUR_AF=0.4254;SAS_AF=0.5941;AA=T|||;VT=SNP
4	103180875	rs189215	C	T	100	PASS	AC=3153;AF=0.629593;AN=5008;NS=2504;DP=18661;EAS_AF=0.5397;AMR_AF=0.6052;AFR_AF=0.4871;EUR_AF=0.7744;SAS_AF=0.7832;AA=T|||;VT=SNP
4	103181113	rs151368	A	T	100	PASS	AC=3851;AF=0.76897;AN=5008;NS=2504;DP=18736;EAS_AF=0.5397;AMR_AF=0.6441;AFR_AF=0.9864;EUR_AF=0.7793;SAS_AF=0.7894;AA=T|||;VT=SNP
4	103181749	rs6832846	G	A	100	PASS	AC=3851;AF=0.76897;AN=5008;NS=2504;DP=19307;EAS_AF=0.5407;AMR_AF=0.6441;AFR_AF=0.9856;EUR_AF=0.7793;SAS_AF=0.7894;AA=A|||;VT=SNP
4	103182231	rs151388	C	T	100	PASS	AC=3262;AF=0.651358;AN=5008;NS=2504;DP=23422;EAS_AF=0.5407;AMR_AF=0.6081;AFR_AF=0.5635;EUR_AF=0.7753;SAS_AF=0.7873;AA=C|||;VT=SNP
4	103182616	rs17032357	A	C	100	PASS	AC=1378;AF=0.27516;AN=5008;NS=2504;DP=18177;EAS_AF=0.3889;AMR_AF=0.3314;AFR_AF=0.2186;EUR_AF=0.3012;SAS_AF=0.1677;AA=A|||;VT=SNP
4	103182636	rs4698843	A	G	100	PASS	AC=3398;AF=0.678514;AN=5008;NS=2504;DP=17757;EAS_AF=0.5407;AMR_AF=0.6167;AFR_AF=0.6619;EUR_AF=0.7753;SAS_AF=0.7873;AA=G|||;VT=SNP
4	103182661	rs17032332	G	T	100	PASS	AC=1378;AF=0.27516;AN=5008;NS=2504;DP=17126;EAS_AF=0.3889;AMR_AF=0.3314;AFR_AF=0.2186;EUR_AF=0.3012;SAS_AF=0.1677;AA=G|||;VT=SNP
4	103183218	rs9331	G	A	100	PASS	AC=3261;AF=0.651158;AN=5008;NS=2504;DP=19602;EAS_AF=0.5397;AMR_AF=0.6081;AFR_AF=0.5635;EUR_AF=0.7753;SAS_AF=0.7873;AA=G|||;VT=SNP
4	103183510	rs151390	C	T	100	PASS	AC=1114;AF=0.222444;AN=5008;NS=2504;DP=18238;EAS_AF=0.0446;AMR_AF=0.17;AFR_AF=0.3343;EUR_AF=0.2654;SAS_AF=0.2474;AA=C|||;VT=SNP
4	103183531	rs9705	T	C	100	PASS	AC=3399;AF=0.678714;AN=5008;NS=2504;DP=18337;EAS_AF=0.5407;AMR_AF=0.6167;AFR_AF=0.6626;EUR_AF=0.7753;SAS_AF=0.7873;AA=C|||;VT=SNP
4	103183935	rs151392	T	C	100	PASS	AC=3398;AF=0.678514;AN=5008;NS=2504;DP=17940;EAS_AF=0.5407;AMR_AF=0.6167;AFR_AF=0.6619;EUR_AF=0.7753;SAS_AF=0.7873;AA=C|||;VT=SNP
4	103184089	rs151393	A	G	100	PASS	AC=3403;AF=0.679513;AN=5008;NS=2504;DP=20036;EAS_AF=0.5456;AMR_AF=0.6167;AFR_AF=0.6619;EUR_AF=0.7753;SAS_AF=0.7873;AA=A|||;VT=SNP
4	103184590	rs7672806	T	C	100	PASS	AC=906;AF=0.180911;AN=5008;NS=2504;DP=19541;EAS_AF=0.1071;AMR_AF=0.1153;AFR_AF=0.1089;EUR_AF=0.2087;SAS_AF=0.3722;AA=T|||;VT=SNP
4	103184652	rs151394	G	C	100	PASS	AC=3849;AF=0.76857;AN=5008;NS=2504;DP=18682;EAS_AF=0.5397;AMR_AF=0.6441;AFR_AF=0.9864;EUR_AF=0.7793;SAS_AF=0.7873;AA=C|||;VT=SNP
4	103186708	rs151395	T	C	100	PASS	AC=3849;AF=0.76857;AN=5008;NS=2504;DP=18964;EAS_AF=0.5397;AMR_AF=0.6412;AFR_AF=0.9864;EUR_AF=0.7793;SAS_AF=0.7894;AA=C|||;VT=SNP
4	103186782	rs151396	G	A	100	PASS	AC=3342;AF=0.667332;AN=5008;NS=2504;DP=18802;EAS_AF=0.5397;AMR_AF=0.6052;AFR_AF=0.6263;EUR_AF=0.7753;SAS_AF=0.7873;AA=G|||;VT=SNP
4	103186797	rs151397	G	T	100	PASS	AC=3379;AF=0.67472;AN=5008;NS=2504;DP=19221;EAS_AF=0.5397;AMR_AF=0.6124;AFR_AF=0.6505;EUR_AF=0.7753;SAS_AF=0.7873;AA=G|||;VT=SNP
4	103187076	rs151398	C	G	100	PASS	AC=3373;AF=0.673522;AN=5008;NS=2504;DP=18702;EAS_AF=0.5387;AMR_AF=0.6153;AFR_AF=0.646;EUR_AF=0.7753;SAS_AF=0.7863;AA=C|||;VT=SNP
4	103187146	rs62327916	T	G	100	PASS	AC=1381;AF=0.275759;AN=5008;NS=2504;DP=18431;EAS_AF=0.3889;AMR_AF=0.3329;AFR_AF=0.2171;EUR_AF=0.3052;SAS_AF=0.1677;AA=T|||;VT=SNP
4	103187430	rs56215225	T	G	100	PASS	AC=526;AF=0.105032;AN=5008;NS=2504;DP=15476;EAS_AF=0.0288;AMR_AF=0.0663;AFR_AF=0.0998;EUR_AF=0.0915;SAS_AF=0.2321;AA=T|||;VT=SNP
4	103187562	rs151399	C	T	100	PASS	AC=3556;AF=0.710064;AN=5008;NS=2504;DP=16414;EAS_AF=0.5367;AMR_AF=0.6297;AFR_AF=0.7935;EUR_AF=0.7724;SAS_AF=0.7689;AA=T|||;VT=SNP
4	103187612	rs151400	C	A	100	PASS	AC=3598;AF=0.71845;AN=5008;NS=2504;DP=15697;EAS_AF=0.5437;AMR_AF=0.6268;AFR_AF=0.8169;EUR_AF=0.7744;SAS_AF=0.773;AA=A|||;VT=SNP
4	103188294	rs7681239	G	A	100	PASS	AC=528;AF=0.105431;AN=5008;NS=2504;DP=16992;EAS_AF=0.0288;AMR_AF=0.0648;AFR_AF=0.1036;EUR_AF=0.0905;SAS_AF=0.2311;AA=G|||;VT=SNP
4	103189416	rs13114343	G	A	100	PASS	AC=2150;AF=0.429313;AN=5008;NS=2504;DP=18063;EAS_AF=0.4296;AMR_AF=0.4928;AFR_AF=0.3162;EUR_AF=0.5696;SAS_AF=0.3926;AA=G|||;VT=SNP
4	103189437	rs10489124	C	T	100	PASS	AC=162;AF=0.0323482;AN=5008;NS=2504;DP=18123;EAS_AF=0.0764;AMR_AF=0.0202;AFR_AF=0.0083;EUR_AF=0.0358;SAS_AF=0.0245;AA=C|||;VT=SNP
4	103189686	rs80176743	C	T	100	PASS	AC=379;AF=0.0756789;AN=5008;NS=2504;DP=19917;EAS_AF=0.0764;AMR_AF=0.0432;AFR_AF=0.0159;EUR_AF=0.1113;SAS_AF=0.1421;AA=T|||;VT=SNP
4	103189902	rs17225702	A	G	100	PASS	AC=378;AF=0.0754792;AN=5008;NS=2504;DP=18533;EAS_AF=0.0764;AMR_AF=0.0432;AFR_AF=0.0159;EUR_AF=0.1113;SAS_AF=0.1411;AA=A|||;VT=SNP
4	103190128	rs151401	A	G	100	PASS	AC=698;AF=0.139377;AN=5008;NS=2504;DP=19094;EAS_AF=0.0476;AMR_AF=0.134;AFR_AF=0.1082;EUR_AF=0.2087;SAS_AF=0.2086;AA=A|||;VT=SNP
4	103190229	rs17032400	T	C	100	PASS	AC=1705;AF=0.340455;AN=5008;NS=2504;DP=18221;EAS_AF=0.4692;AMR_AF=0.3977;AFR_AF=0.1241;EUR_AF=0.4712;SAS_AF=0.3252;AA=T|||;VT=SNP
4	103190486	rs151402	G	A	100	PASS	AC=2751;AF=0.549321;AN=5008;NS=2504;DP=18750;EAS_AF=0.5069;AMR_AF=0.5504;AFR_AF=0.4887;EUR_AF=0.6839;SAS_AF=0.5358;AA=A|||;VT=SNP
4	103190828	rs4699006	G	C	100	PASS	AC=1704;AF=0.340256;AN=5008;NS=2504;DP=17464;EAS_AF=0.4692;AMR_AF=0.3977;AFR_AF=0.1241;EUR_AF=0.4702;SAS_AF=0.3252;AA=G|||;VT=SNP
4	103191447	rs151403	A	G	100	PASS	AC=2761;AF=0.551318;AN=5008;NS=2504;DP=16978;EAS_AF=0.5169;AMR_AF=0.5504;AFR_AF=0.4887;EUR_AF=0.6839;SAS_AF=0.5358;AA=T|||;VT=SNP
4	103191787	rs151404	G	A	100	PASS	AC=698;AF=0.139377;AN=5008;NS=2504;DP=18650;EAS_AF=0.0476;AMR_AF=0.1326;AFR_AF=0.1082;EUR_AF=0.2097;SAS_AF=0.2086;AA=G|||;VT=SNP
4	103192243	rs9992479	T	A	100	PASS	AC=2064;AF=0.412141;AN=5008;NS=2504;DP=18949;EAS_AF=0.4692;AMR_AF=0.4164;AFR_AF=0.3812;EUR_AF=0.4751;SAS_AF=0.3272;AA=A|||;VT=SNP
4	103192893	rs10049581	T	C	100	PASS	AC=683;AF=0.136382;AN=5008;NS=2504;DP=24529;EAS_AF=0.0764;AMR_AF=0.0605;AFR_AF=0.2345;EUR_AF=0.1153;SAS_AF=0.1411;AA=T|||;VT=SNP
4	103193578	rs151405	T	C	100	PASS	AC=1385;AF=0.276558;AN=5008;NS=2504;DP=14244;EAS_AF=0.124;AMR_AF=0.1945;AFR_AF=0.3434;EUR_AF=0.325;SAS_AF=0.3517;AA=C|||;VT=SNP
4	103193660	rs74665237	C	T	100	PASS	AC=379;AF=0.0756789;AN=5008;NS=2504;DP=18669;EAS_AF=0.0764;AMR_AF=0.0432;AFR_AF=0.0166;EUR_AF=0.1113;SAS_AF=0.1411;AA=C|||;VT=SNP
4	103194264	rs151406	C	T	100	PASS	AC=699;AF=0.139577;AN=5008;NS=2504;DP=18534;EAS_AF=0.0476;AMR_AF=0.134;AFR_AF=0.1082;EUR_AF=0.2097;SAS_AF=0.2086;AA=C|||;VT=SNP
4	103194531	rs144401529	T	C	100	PASS	AC=1327;AF=0.264976;AN=5008;NS=2504;DP=18979;EAS_AF=0.3929;AMR_AF=0.3545;AFR_AF=0.1089;EUR_AF=0.3588;SAS_AF=0.184;AA=T|||;VT=SNP
4	103195240	rs233834	T	C	100	PASS	AC=2762;AF=0.551518;AN=5008;NS=2504;DP=21092;EAS_AF=0.5169;AMR_AF=0.5504;AFR_AF=0.4894;EUR_AF=0.6839;SAS_AF=0.5358;AA=C|||;VT=SNP
4	103195333	rs233833	T	C	100	PASS	AC=3476;AF=0.694089;AN=5008;NS=2504;DP=21880;EAS_AF=0.5456;AMR_AF=0.6196;AFR_AF=0.7269;EUR_AF=0.7763;SAS_AF=0.771;AA=C|||;VT=SNP
4	103196355	rs11725311	A	G	100	PASS	AC=1324;AF=0.264377;AN=5008;NS=2504;DP=20360;EAS_AF=0.3919;AMR_AF=0.3545;AFR_AF=0.1082;EUR_AF=0.3579;SAS_AF=0.184;AA=A|||;VT=SNP
4	103197384	rs233832	G	A	100	PASS	AC=1385;AF=0.276558;AN=5008;NS=2504;DP=18215;EAS_AF=0.124;AMR_AF=0.1945;AFR_AF=0.3434;EUR_AF=0.325;SAS_AF=0.3517;AA=A|||;VT=SNP
4	103197882	rs233831	C	T	100	PASS	AC=2757;AF=0.550519;AN=5008;NS=2504;DP=20039;EAS_AF=0.5119;AMR_AF=0.5504;AFR_AF=0.4894;EUR_AF=0.6839;SAS_AF=0.5358;AA=T|||;VT=SNP
4	103198424	rs233830	A	G	100	PASS	AC=640;AF=0.127796;AN=5008;NS=2504;DP=20820;EAS_AF=0.0476;AMR_AF=0.1326;AFR_AF=0.0643;EUR_AF=0.2097;SAS_AF=0.2086;AA=A|||;VT=SNP
4	103198466	rs139036380	A	G	100	PASS	AC=1126;AF=0.22484;AN=5008;NS=2504;DP=20408;EAS_AF=0.3929;AMR_AF=0.3242;AFR_AF=0.0287;EUR_AF=0.3042;SAS_AF=0.1646;AA=A|||;VT=SNP
4	103198819	rs115510548	G	C	100	PASS	AC=548;AF=0.109425;AN=5008;NS=2504;DP=18702;EAS_AF=0.0764;AMR_AF=0.0562;AFR_AF=0.1354;EUR_AF=0.1143;SAS_AF=0.1411;AA=G|||;VT=SNP
4	103198929	rs233829	T	G	100	PASS	AC=1382;AF=0.275958;AN=5008;NS=2504;DP=17703;EAS_AF=0.124;AMR_AF=0.1945;AFR_AF=0.3427;EUR_AF=0.325;SAS_AF=0.3497;AA=T|||;VT=SNP
4	103199767	rs233828	G	T	100	PASS	AC=639;AF=0.127596;AN=5008;NS=2504;DP=20478;EAS_AF=0.0476;AMR_AF=0.1311;AFR_AF=0.0643;EUR_AF=0.2097;SAS_AF=0.2086;AA=G|||;VT=SNP
4	103199965	rs57742487	C	T	100	PASS	AC=379;AF=0.0756789;AN=5008;NS=2504;DP=20211;EAS_AF=0.0764;AMR_AF=0.0432;AFR_AF=0.0166;EUR_AF=0.1113;SAS_AF=0.1411;AA=C|||;VT=SNP
4	103200577	rs10014145	A	G	100	PASS	AC=1385;AF=0.276558;AN=5008;NS=2504;DP=18146;EAS_AF=0.124;AMR_AF=0.1945;AFR_AF=0.3434;EUR_AF=0.325;SAS_AF=0.3517;AA=G|||;VT=SNP
4	103201122	rs28505163	A	G	100	PASS	AC=684;AF=0.136581;AN=5008;NS=2504;DP=19963;EAS_AF=0.0764;AMR_AF=0.0605;AFR_AF=0.2352;EUR_AF=0.1153;SAS_AF=0.1411;AA=A|||;VT=SNP
4	103201821	rs233827	C	T	100	PASS	AC=1846;AF=0.36861;AN=5008;NS=2504;DP=17432;EAS_AF=0.1528;AMR_AF=0.2579;AFR_AF=0.3986;EUR_AF=0.4125;SAS_AF=0.5838;AA=C|||;VT=SNP
4	103202914	rs63519	C	A	100	PASS	AC=642;AF=0.128195;AN=5008;NS=2504;DP=18103;EAS_AF=0.0476;AMR_AF=0.1311;AFR_AF=0.0651;EUR_AF=0.2097;SAS_AF=0.2106;AA=C|||;VT=SNP
4	103203113	rs56295373	C	G	100	PASS	AC=527;AF=0.105232;AN=5008;NS=2504;DP=19864;EAS_AF=0.0288;AMR_AF=0.0663;AFR_AF=0.1036;EUR_AF=0.0875;SAS_AF=0.2321;AA=C|||;VT=SNP
4	103203228	rs233826	T	C	100	PASS	AC=3663;AF=0.73143;AN=5008;NS=2504;DP=19711;EAS_AF=0.5466;AMR_AF=0.6369;AFR_AF=0.8563;EUR_AF=0.7763;SAS_AF=0.774;AA=C|||;VT=SNP
4	103203250	rs233825	A	G	100	PASS	AC=1259;AF=0.251398;AN=5008;NS=2504;DP=19972;EAS_AF=0.124;AMR_AF=0.1902;AFR_AF=0.2504;EUR_AF=0.325;SAS_AF=0.3517;AA=A|||;VT=SNP
4	103203467	rs11733504	A	G	100	PASS	AC=1343;AF=0.268171;AN=5008;NS=2504;DP=20742;EAS_AF=0.3958;AMR_AF=0.3545;AFR_AF=0.1172;EUR_AF=0.3588;SAS_AF=0.1861;AA=A|||;VT=SNP
4	103203500	rs2165265	T	G	100	PASS	AC=1341;AF=0.267772;AN=5008;NS=2504;DP=21608;EAS_AF=0.3938;AMR_AF=0.3545;AFR_AF=0.1172;EUR_AF=0.3588;SAS_AF=0.1861;AA=T|||;VT=SNP
4	103203853	rs2119213	T	C	100	PASS	AC=1351;AF=0.269768;AN=5008;NS=2504;DP=18499;EAS_AF=0.3948;AMR_AF=0.3545;AFR_AF=0.1225;EUR_AF=0.3588;SAS_AF=0.1881;AA=T|||;VT=SNP
4	103203915	rs233824	A	G	100	PASS	AC=3369;AF=0.672724;AN=5008;NS=2504;DP=17589;EAS_AF=0.5486;AMR_AF=0.6297;AFR_AF=0.6498;EUR_AF=0.7734;SAS_AF=0.7587;AA=a|||;VT=SNP
4	103203945	rs233823	G	A	100	PASS	AC=624;AF=0.124601;AN=5008;NS=2504;DP=17062;EAS_AF=0.0476;AMR_AF=0.1297;AFR_AF=0.0628;EUR_AF=0.2087;SAS_AF=0.1973;AA=G|||;VT=SNP
4	103204126	rs233822	A	G	100	PASS	AC=1331;AF=0.265775;AN=5008;NS=2504;DP=18718;EAS_AF=0.124;AMR_AF=0.232;AFR_AF=0.1165;EUR_AF=0.3966;SAS_AF=0.5031;AA=G|||;VT=SNP
4	103204358	rs233821	A	G	100	PASS	AC=1514;AF=0.302316;AN=5008;NS=2504;DP=20545;EAS_AF=0.1528;AMR_AF=0.2406;AFR_AF=0.239;EUR_AF=0.3807;SAS_AF=0.5051;AA=G|||;VT=SNP
4	103204734	rs233818	T	C	100	PASS	AC=3607;AF=0.720248;AN=5008;NS=2504;DP=17606;EAS_AF=0.503;AMR_AF=0.6282;AFR_AF=0.8896;EUR_AF=0.7495;SAS_AF=0.7505;AA=C|||;VT=SNP
4	103204845	rs233817	C	A	100	PASS	AC=898;AF=0.179313;AN=5008;NS=2504;DP=19643;EAS_AF=0.123;AMR_AF=0.1643;AFR_AF=0.0862;EUR_AF=0.2972;SAS_AF=0.2526;AA=C|||;VT=SNP
4	103205126	rs448195	C	T	100	PASS	AC=879;AF=0.175519;AN=5008;NS=2504;DP=17208;EAS_AF=0.1369;AMR_AF=0.1657;AFR_AF=0.0688;EUR_AF=0.2932;SAS_AF=0.2454;AA=C|||;VT=SNP
4	103205128	rs431451	T	C	100	PASS	AC=620;AF=0.123802;AN=5008;NS=2504;DP=17280;EAS_AF=0.0575;AMR_AF=0.1326;AFR_AF=0.059;EUR_AF=0.2078;SAS_AF=0.1871;AA=T|||;VT=SNP
4	103205295	rs426442	C	G	100	PASS	AC=3604;AF=0.719649;AN=5008;NS=2504;DP=20626;EAS_AF=0.5615;AMR_AF=0.6326;AFR_AF=0.8336;EUR_AF=0.7634;SAS_AF=0.7454;AA=G|||;VT=SNP
4	103205646	rs11941736	G	C	100	PASS	AC=915;AF=0.182708;AN=5008;NS=2504;DP=19911;EAS_AF=0.1081;AMR_AF=0.1066;AFR_AF=0.152;EUR_AF=0.1978;SAS_AF=0.3395;AA=C|||;VT=SNP
4	103205668	rs17226148	A	G	100	PASS	AC=379;AF=0.0756789;AN=5008;NS=2504;DP=19738;EAS_AF=0.0754;AMR_AF=0.0418;AFR_AF=0.0257;EUR_AF=0.1123;SAS_AF=0.1299;AA=G|||;VT=SNP
4	103205769	rs10489123	G	A	100	PASS	AC=503;AF=0.100439;AN=5008;NS=2504;DP=18537;EAS_AF=0.0327;AMR_AF=0.0634;AFR_AF=0.1021;EUR_AF=0.0855;SAS_AF=0.2096;AA=G|||;VT=SNP
4	103206090	rs10489122	G	A	100	PASS	AC=1364;AF=0.272364;AN=5008;NS=2504;DP=15991;EAS_AF=0.3968;AMR_AF=0.3487;AFR_AF=0.1195;EUR_AF=0.3509;SAS_AF=0.2157;AA=G|||;VT=SNP
4	103206152	rs17824524	C	T	100	PASS	AC=502;AF=0.10024;AN=5008;NS=2504;DP=16172;EAS_AF=0.0327;AMR_AF=0.0634;AFR_AF=0.1006;EUR_AF=0.0855;SAS_AF=0.2106;AA=T|||;VT=SNP
4	103206240	rs10489121	A	G	100	PASS	AC=363;AF=0.072484;AN=5008;NS=2504;DP=17754;EAS_AF=0.0754;AMR_AF=0.0418;AFR_AF=0.0106;EUR_AF=0.1133;SAS_AF=0.1329;AA=A|||;VT=SNP
4	103206555	rs233816	G	T	100	PASS	AC=635;AF=0.126797;AN=5008;NS=2504;DP=14932;EAS_AF=0.0575;AMR_AF=0.134;AFR_AF=0.0719;EUR_AF=0.2078;SAS_AF=0.184;AA=G|||;VT=SNP
4	103206597	rs77838078	C	T	100	PASS	AC=383;AF=0.0764776;AN=5008;NS=2504;DP=15431;EAS_AF=0.0754;AMR_AF=0.0418;AFR_AF=0.0257;EUR_AF=0.1133;SAS_AF=0.1329;AA=C|||;VT=SNP
4	103206711	rs79969194	G	T	100	PASS	AC=383;AF=0.0764776;AN=5008;NS=2504;DP=15108;EAS_AF=0.0754;AMR_AF=0.0418;AFR_AF=0.0257;EUR_AF=0.1133;SAS_AF=0.1329;AA=G|||;VT=SNP
4	103206829	rs79276766	A	T	100	PASS	AC=383;AF=0.0764776;AN=5008;NS=2504;DP=13585;EAS_AF=0.0754;AMR_AF=0.0418;AFR_AF=0.0257;EUR_AF=0.1133;SAS_AF=0.1329;AA=A|||;VT=SNP
4	103207077	rs62327945	A	G	100	PASS	AC=559;AF=0.111621;AN=5008;NS=2504;DP=16880;EAS_AF=0.0327;AMR_AF=0.0648;AFR_AF=0.143;EUR_AF=0.0865;SAS_AF=0.2096;AA=A|||;VT=SNP
4	103207425	rs72692219	C	G	100	PASS	AC=1364;AF=0.272364;AN=5008;NS=2504;DP=18609;EAS_AF=0.3948;AMR_AF=0.3516;AFR_AF=0.1195;EUR_AF=0.3509;SAS_AF=0.2157;AA=C|||;VT=SNP
4	103207807	rs233815	G	T	100	PASS	AC=1164;AF=0.232428;AN=5008;NS=2504;DP=18544;EAS_AF=0.0873;AMR_AF=0.1974;AFR_AF=0.211;EUR_AF=0.2913;SAS_AF=0.3753;AA=T|||;VT=SNP
4	103207968	rs62327946	G	A	100	PASS	AC=554;AF=0.110623;AN=5008;NS=2504;DP=19347;EAS_AF=0.0327;AMR_AF=0.0663;AFR_AF=0.1399;EUR_AF=0.0845;SAS_AF=0.2096;AA=G|||;VT=SNP
4	103208244	rs72692221	G	A	100	PASS	AC=478;AF=0.0954473;AN=5008;NS=2504;DP=18239;EAS_AF=0.0327;AMR_AF=0.0634;AFR_AF=0.084;EUR_AF=0.0845;SAS_AF=0.2096;AA=G|||;VT=SNP
4	103208632	rs6825874	A	G	100	PASS	AC=557;AF=0.111222;AN=5008;NS=2504;DP=18457;EAS_AF=0.0327;AMR_AF=0.0663;AFR_AF=0.1399;EUR_AF=0.0845;SAS_AF=0.2127;AA=A|||;VT=SNP
4	103208703	rs233814	T	C	100	PASS	AC=3689;AF=0.736621;AN=5008;NS=2504;DP=18127;EAS_AF=0.5635;AMR_AF=0.6383;AFR_AF=0.8911;EUR_AF=0.7654;SAS_AF=0.7464;AA=C|||;VT=SNP
4	103208891	rs2165266	G	C	100	PASS	AC=1371;AF=0.273762;AN=5008;NS=2504;DP=17962;EAS_AF=0.3938;AMR_AF=0.3516;AFR_AF=0.1248;EUR_AF=0.3539;SAS_AF=0.2137;AA=G|||;VT=SNP
4	103209043	rs6826958	C	A	100	PASS	AC=562;AF=0.11222;AN=5008;NS=2504;DP=18140;EAS_AF=0.0327;AMR_AF=0.0663;AFR_AF=0.1452;EUR_AF=0.0855;SAS_AF=0.2096;AA=A|||;VT=SNP
4	103209753	rs233813	C	G	100	PASS	AC=626;AF=0.125;AN=5008;NS=2504;DP=22518;EAS_AF=0.0565;AMR_AF=0.1311;AFR_AF=0.0673;EUR_AF=0.2068;SAS_AF=0.1851;AA=C|||;VT=SNP
4	103210521	rs60690742	G	A	100	PASS	AC=866;AF=0.172923;AN=5008;NS=2504;DP=22745;EAS_AF=0.1091;AMR_AF=0.1066;AFR_AF=0.1263;EUR_AF=0.1978;SAS_AF=0.3231;AA=G|||;VT=SNP
4	103210831	rs233812	T	A	100	PASS	AC=628;AF=0.125399;AN=5008;NS=2504;DP=22211;EAS_AF=0.0565;AMR_AF=0.1311;AFR_AF=0.0681;EUR_AF=0.2068;SAS_AF=0.1861;AA=T|||;VT=SNP
4	103211254	rs233811	A	C	100	PASS	AC=1293;AF=0.258187;AN=5008;NS=2504;DP=19372;EAS_AF=0.0893;AMR_AF=0.2003;AFR_AF=0.3026;EUR_AF=0.2942;SAS_AF=0.3763;AA=C|||;VT=SNP
4	103211420	rs77378426	G	A	100	PASS	AC=366;AF=0.0730831;AN=5008;NS=2504;DP=22930;EAS_AF=0.0764;AMR_AF=0.0418;AFR_AF=0.0106;EUR_AF=0.1133;SAS_AF=0.135;AA=G|||;VT=SNP
4	103211903	rs233810	C	T	100	PASS	AC=687;AF=0.137181;AN=5008;NS=2504;DP=21861;EAS_AF=0.0575;AMR_AF=0.1354;AFR_AF=0.1082;EUR_AF=0.2087;SAS_AF=0.1861;AA=C|||;VT=SNP
4	103212430	rs233809	G	T	100	PASS	AC=1171;AF=0.233826;AN=5008;NS=2504;DP=20510;EAS_AF=0.0893;AMR_AF=0.2003;AFR_AF=0.2133;EUR_AF=0.2922;SAS_AF=0.3742;AA=T|||;VT=SNP
4	103212456	rs233808	C	T	100	PASS	AC=1168;AF=0.233227;AN=5008;NS=2504;DP=20104;EAS_AF=0.0883;AMR_AF=0.1988;AFR_AF=0.2126;EUR_AF=0.2922;SAS_AF=0.3742;AA=T|||;VT=SNP
4	103212512	rs233807	C	T	100	PASS	AC=630;AF=0.125799;AN=5008;NS=2504;DP=20197;EAS_AF=0.0565;AMR_AF=0.1326;AFR_AF=0.0673;EUR_AF=0.2068;SAS_AF=0.1881;AA=C|||;VT=SNP
4	103212837	rs4588460	T	C	100	PASS	AC=536;AF=0.107029;AN=5008;NS=2504;DP=19012;EAS_AF=0.0327;AMR_AF=0.0663;AFR_AF=0.1407;EUR_AF=0.0865;SAS_AF=0.1881;AA=T|||;VT=SNP
4	103212846	rs233806	T	C	100	PASS	AC=630;AF=0.125799;AN=5008;NS=2504;DP=19012;EAS_AF=0.0565;AMR_AF=0.134;AFR_AF=0.0673;EUR_AF=0.2068;SAS_AF=0.1871;AA=T|||;VT=SNP
4	103212864	rs233805	G	T	100	PASS	AC=1169;AF=0.233427;AN=5008;NS=2504;DP=19075;EAS_AF=0.0873;AMR_AF=0.2003;AFR_AF=0.2126;EUR_AF=0.2922;SAS_AF=0.3753;AA=T|||;VT=SNP
4	103212916	rs233804	C	A	100	PASS	AC=1164;AF=0.232428;AN=5008;NS=2504;DP=19300;EAS_AF=0.0893;AMR_AF=0.1988;AFR_AF=0.208;EUR_AF=0.2922;SAS_AF=0.3753;AA=C|||;VT=SNP
4	103213058	rs59814792	T	G	100	PASS	AC=366;AF=0.0730831;AN=5008;NS=2504;DP=18768;EAS_AF=0.0764;AMR_AF=0.0418;AFR_AF=0.0106;EUR_AF=0.1133;SAS_AF=0.135;AA=T|||;VT=SNP
4	103213242	rs390878	T	C	100	PASS	AC=3548;AF=0.708466;AN=5008;NS=2504;DP=16866;EAS_AF=0.5625;AMR_AF=0.621;AFR_AF=0.8094;EUR_AF=0.7644;SAS_AF=0.727;AA=C|||;VT=SNP
4	103213362	rs173048	A	C	100	PASS	AC=1291;AF=0.257788;AN=5008;NS=2504;DP=17341;EAS_AF=0.0893;AMR_AF=0.2032;AFR_AF=0.3011;EUR_AF=0.2942;SAS_AF=0.3742;AA=C|||;VT=SNP
4	103213671	rs7655493	C	T	100	PASS	AC=2022;AF=0.403754;AN=5008;NS=2504;DP=16666;EAS_AF=0.4266;AMR_AF=0.4193;AFR_AF=0.3533;EUR_AF=0.4404;SAS_AF=0.3998;AA=T|||;VT=SNP
4	103214099	rs11733483	A	T	100	PASS	AC=2588;AF=0.516773;AN=5008;NS=2504;DP=17908;EAS_AF=0.4841;AMR_AF=0.5533;AFR_AF=0.3646;EUR_AF=0.6561;SAS_AF=0.5869;AA=T|||;VT=SNP
4	103214388	rs440702	T	G	100	PASS	AC=637;AF=0.127196;AN=5008;NS=2504;DP=16606;EAS_AF=0.0575;AMR_AF=0.1354;AFR_AF=0.0666;EUR_AF=0.2147;SAS_AF=0.1851;AA=T|||;VT=SNP
4	103214560	rs1470115	G	A	100	PASS	AC=2026;AF=0.404553;AN=5008;NS=2504;DP=15406;EAS_AF=0.4216;AMR_AF=0.4164;AFR_AF=0.3593;EUR_AF=0.4414;SAS_AF=0.4018;AA=A|||;VT=SNP
4	103214762	rs1470116	T	A	100	PASS	AC=2064;AF=0.412141;AN=5008;NS=2504;DP=15586;EAS_AF=0.4266;AMR_AF=0.4193;AFR_AF=0.3828;EUR_AF=0.4414;SAS_AF=0.4018;AA=A|||;VT=SNP
4	103215239	rs12649383	A	C	100	PASS	AC=1122;AF=0.224042;AN=5008;NS=2504;DP=15631;EAS_AF=0.3958;AMR_AF=0.3127;AFR_AF=0.0431;EUR_AF=0.2893;SAS_AF=0.1616;AA=A|||;VT=SNP
4	103215245	rs11097772	A	G	100	PASS	AC=1407;AF=0.28095;AN=5008;NS=2504;DP=15578;EAS_AF=0.3958;AMR_AF=0.3501;AFR_AF=0.1498;EUR_AF=0.3549;SAS_AF=0.2147;AA=A|||;VT=SNP
4	103215347	rs389974	C	T	100	PASS	AC=3802;AF=0.759185;AN=5008;NS=2504;DP=15474;EAS_AF=0.5585;AMR_AF=0.6499;AFR_AF=0.9871;EUR_AF=0.7674;SAS_AF=0.727;AA=T|||;VT=SNP
4	103215536	rs2033899	T	C	100	PASS	AC=463;AF=0.0924521;AN=5008;NS=2504;DP=16694;EAS_AF=0.0327;AMR_AF=0.0648;AFR_AF=0.084;EUR_AF=0.0875;SAS_AF=0.1902;AA=T|||;VT=SNP
4	103215671	rs396902	A	G	100	PASS	AC=638;AF=0.127396;AN=5008;NS=2504;DP=17773;EAS_AF=0.0575;AMR_AF=0.1354;AFR_AF=0.0673;EUR_AF=0.2147;SAS_AF=0.1851;AA=A|||;VT=SNP
4	103215692	rs11737763	C	T	100	PASS	AC=1403;AF=0.280152;AN=5008;NS=2504;DP=17072;EAS_AF=0.3929;AMR_AF=0.3501;AFR_AF=0.149;EUR_AF=0.3549;SAS_AF=0.2147;AA=C|||;VT=SNP
4	103216782	rs62327949	A	G	100	PASS	AC=1410;AF=0.28155;AN=5008;NS=2504;DP=18741;EAS_AF=0.3948;AMR_AF=0.3545;AFR_AF=0.1498;EUR_AF=0.3559;SAS_AF=0.2147;AA=A|||;VT=SNP
4	103217040	rs11730750	A	T	100	PASS	AC=1952;AF=0.389776;AN=5008;NS=2504;DP=19850;EAS_AF=0.4276;AMR_AF=0.4222;AFR_AF=0.2958;EUR_AF=0.4414;SAS_AF=0.4018;AA=T|||;VT=SNP
4	103217980	rs4698844	C	T	100	PASS	AC=1446;AF=0.288738;AN=5008;NS=2504;DP=17709;EAS_AF=0.3948;AMR_AF=0.3559;AFR_AF=0.174;EUR_AF=0.3588;SAS_AF=0.2147;AA=T|||;VT=SNP
4	103218060	rs7694296	C	T	100	PASS	AC=1445;AF=0.288538;AN=5008;NS=2504;DP=18037;EAS_AF=0.3948;AMR_AF=0.3545;AFR_AF=0.174;EUR_AF=0.3588;SAS_AF=0.2147;AA=T|||;VT=SNP
4	103218327	rs4698845	T	C	100	PASS	AC=1377;AF=0.27496;AN=5008;NS=2504;DP=20831;EAS_AF=0.3948;AMR_AF=0.3545;AFR_AF=0.1248;EUR_AF=0.3579;SAS_AF=0.2127;AA=T|||;VT=SNP
4	103218446	rs7699390	A	G	100	PASS	AC=1413;AF=0.282149;AN=5008;NS=2504;DP=18567;EAS_AF=0.3948;AMR_AF=0.3545;AFR_AF=0.1498;EUR_AF=0.3588;SAS_AF=0.2147;AA=A|||;VT=SNP
4	103218448	rs7699542	C	T	100	PASS	AC=637;AF=0.127196;AN=5008;NS=2504;DP=18606;EAS_AF=0.0327;AMR_AF=0.0677;AFR_AF=0.2133;EUR_AF=0.0865;SAS_AF=0.1922;AA=C|||;VT=SNP
4	103219050	rs75944409	G	A	100	PASS	AC=510;AF=0.101837;AN=5008;NS=2504;DP=18852;EAS_AF=0.0764;AMR_AF=0.0461;AFR_AF=0.1218;EUR_AF=0.1024;SAS_AF=0.1401;AA=G|||;VT=SNP
4	103219249	rs7654606	A	G	100	PASS	AC=2144;AF=0.428115;AN=5008;NS=2504;DP=10145;EAS_AF=0.4365;AMR_AF=0.4395;AFR_AF=0.3896;EUR_AF=0.4662;SAS_AF=0.4243;AA=G|||;VT=SNP
4	103219675	rs11734114	A	T	100	PASS	AC=1420;AF=0.283546;AN=5008;NS=2504;DP=16027;EAS_AF=0.4018;AMR_AF=0.3545;AFR_AF=0.1505;EUR_AF=0.3588;SAS_AF=0.2137;AA=A|||;VT=SNP
4	103220206	rs57965291	A	G	100	PASS	AC=509;AF=0.101637;AN=5008;NS=2504;DP=19842;EAS_AF=0.0327;AMR_AF=0.0461;AFR_AF=0.1536;EUR_AF=0.0656;SAS_AF=0.1789;AA=G|||;VT=SNP
4	103220401	rs170869	C	T	100	PASS	AC=610;AF=0.121805;AN=5008;NS=2504;DP=17117;EAS_AF=0.0347;AMR_AF=0.1282;AFR_AF=0.0719;EUR_AF=0.2137;SAS_AF=0.18;AA=C|||;VT=SNP
4	103224534	rs971752	T	C	100	PASS	AC=819;AF=0.163538;AN=5008;NS=2504;DP=18592;EAS_AF=0.1171;AMR_AF=0.183;AFR_AF=0.1589;EUR_AF=0.1551;SAS_AF=0.2127;AA=T|||;VT=SNP
4	103225116	rs67529886	A	G	100	PASS	AC=460;AF=0.091853;AN=5008;NS=2504;DP=15369;EAS_AF=0.0188;AMR_AF=0.0807;AFR_AF=0.1649;EUR_AF=0.1302;SAS_AF=0.0368;AA=A|||;VT=SNP
4	103225255	rs985989	A	C	100	PASS	AC=3359;AF=0.670727;AN=5008;NS=2504;DP=16725;EAS_AF=0.2341;AMR_AF=0.6138;AFR_AF=0.9887;EUR_AF=0.7197;SAS_AF=0.681;AA=C|||;VT=SNP
4	103225513	rs11097773	T	C	100	PASS	AC=726;AF=0.144968;AN=5008;NS=2504;DP=18835;EAS_AF=0.1181;AMR_AF=0.1772;AFR_AF=0.0915;EUR_AF=0.1541;SAS_AF=0.2127;AA=T|||;VT=SNP;EX_TARGET
4	103226969	rs77160456	C	T	100	PASS	AC=310;AF=0.061901;AN=5008;NS=2504;DP=17728;EAS_AF=0.0357;AMR_AF=0.0461;AFR_AF=0.0499;EUR_AF=0.0527;SAS_AF=0.1258;AA=C|||;VT=SNP
4	103227073	rs6829701	G	A	100	PASS	AC=1378;AF=0.27516;AN=5008;NS=2504;DP=17215;EAS_AF=0.0982;AMR_AF=0.2478;AFR_AF=0.292;EUR_AF=0.328;SAS_AF=0.3998;AA=G|||;VT=SNP
4	103227284	rs36003008	T	C	100	PASS	AC=460;AF=0.091853;AN=5008;NS=2504;DP=14911;EAS_AF=0.0188;AMR_AF=0.0793;AFR_AF=0.1657;EUR_AF=0.1302;SAS_AF=0.0368;AA=C|||;VT=SNP
4	103228357	rs62327953	G	C	100	PASS	AC=1381;AF=0.275759;AN=5008;NS=2504;DP=15879;EAS_AF=0.0982;AMR_AF=0.2493;AFR_AF=0.2935;EUR_AF=0.328;SAS_AF=0.3998;AA=G|||;VT=SNP
4	103228545	rs1462947	G	A	100	PASS	AC=1377;AF=0.27496;AN=5008;NS=2504;DP=18329;EAS_AF=0.0982;AMR_AF=0.2478;AFR_AF=0.2927;EUR_AF=0.327;SAS_AF=0.3988;AA=G|||;VT=SNP;EX_TARGET
4	103228734	rs35411892	C	T	100	PASS	AC=821;AF=0.163938;AN=5008;NS=2504;DP=18210;EAS_AF=0.1171;AMR_AF=0.1844;AFR_AF=0.1604;EUR_AF=0.1551;SAS_AF=0.2117;AA=C|||;VT=SNP;EX_TARGET
4	103228976	rs41275739	G	A	100	PASS	AC=458;AF=0.0914537;AN=5008;NS=2504;DP=17923;EAS_AF=0.0188;AMR_AF=0.0793;AFR_AF=0.1641;EUR_AF=0.1302;SAS_AF=0.0368;AA=G|||;VT=SNP
4	103229362	rs6848517	C	G	100	PASS	AC=3109;AF=0.620807;AN=5008;NS=2504;DP=17988;EAS_AF=0.2341;AMR_AF=0.5965;AFR_AF=0.8434;EUR_AF=0.6958;SAS_AF=0.6585;AA=G|||;VT=SNP
4	103229659	rs56120867	T	C	100	PASS	AC=459;AF=0.0916534;AN=5008;NS=2504;DP=22004;EAS_AF=0.0188;AMR_AF=0.0793;AFR_AF=0.1649;EUR_AF=0.1302;SAS_AF=0.0368;AA=C|||;VT=SNP
4	103229845	rs4699011	C	T	100	PASS	AC=821;AF=0.163938;AN=5008;NS=2504;DP=21114;EAS_AF=0.1171;AMR_AF=0.1844;AFR_AF=0.1611;EUR_AF=0.1541;SAS_AF=0.2117;AA=C|||;VT=SNP
4	103230847	rs73834752	T	C	100	PASS	AC=100;AF=0.0199681;AN=5008;NS=2504;DP=23135;EAS_AF=0.0179;AMR_AF=0.0187;AFR_AF=0.0113;EUR_AF=0.0209;SAS_AF=0.0337;AA=T|||;VT=SNP
4	103231262	rs67152947	C	G	100	PASS	AC=468;AF=0.0934505;AN=5008;NS=2504;DP=23025;EAS_AF=0.0188;AMR_AF=0.0793;AFR_AF=0.1717;EUR_AF=0.1302;SAS_AF=0.0368;AA=C|||;VT=SNP
4	103231406	rs6814003	C	T	100	PASS	AC=656;AF=0.13099;AN=5008;NS=2504;DP=22174;EAS_AF=0.1171;AMR_AF=0.1758;AFR_AF=0.0408;EUR_AF=0.1531;SAS_AF=0.2127;AA=C|||;VT=SNP
4	103231927	rs62327954	A	G	100	PASS	AC=659;AF=0.131589;AN=5008;NS=2504;DP=20409;EAS_AF=0.0823;AMR_AF=0.0821;AFR_AF=0.056;EUR_AF=0.1392;SAS_AF=0.3119;AA=A|||;VT=SNP
4	103232168	rs13103835	T	C	100	PASS	AC=1495;AF=0.298522;AN=5008;NS=2504;DP=18448;EAS_AF=0.1369;AMR_AF=0.3256;AFR_AF=0.3964;EUR_AF=0.3608;SAS_AF=0.2495;AA=T|||;VT=SNP
4	103233207	rs6822371	C	A	100	PASS	AC=1494;AF=0.298323;AN=5008;NS=2504;DP=17083;EAS_AF=0.1359;AMR_AF=0.3256;AFR_AF=0.3964;EUR_AF=0.3608;SAS_AF=0.2495;AA=C|||;VT=SNP
4	103233611	rs11736123	G	C	100	PASS	AC=1394;AF=0.278355;AN=5008;NS=2504;DP=18187;EAS_AF=0.0992;AMR_AF=0.2464;AFR_AF=0.3064;EUR_AF=0.326;SAS_AF=0.3988;AA=G|||;VT=SNP
4	103234223	rs11724128	T	C	100	PASS	AC=1429;AF=0.285343;AN=5008;NS=2504;DP=18534;EAS_AF=0.0972;AMR_AF=0.2522;AFR_AF=0.3222;EUR_AF=0.336;SAS_AF=0.4008;AA=T|||;VT=SNP
4	103234413	rs62327956	A	T	100	PASS	AC=1418;AF=0.283147;AN=5008;NS=2504;DP=17679;EAS_AF=0.0972;AMR_AF=0.2522;AFR_AF=0.3109;EUR_AF=0.338;SAS_AF=0.4029;AA=A|||;VT=SNP
4	103234626	rs72692248	G	A	100	PASS	AC=682;AF=0.136182;AN=5008;NS=2504;DP=19927;EAS_AF=0.1131;AMR_AF=0.1715;AFR_AF=0.0908;EUR_AF=0.1203;SAS_AF=0.2127;AA=A|||;VT=SNP
4	103235640	rs13118152	G	A	100	PASS	AC=600;AF=0.119808;AN=5008;NS=2504;DP=13359;EAS_AF=0.0179;AMR_AF=0.1556;AFR_AF=0.1536;EUR_AF=0.2296;SAS_AF=0.0409;AA=G|||;VT=SNP
4	103236295	rs6855535	G	A	100	PASS	AC=719;AF=0.14357;AN=5008;NS=2504;DP=16874;EAS_AF=0.1161;AMR_AF=0.1758;AFR_AF=0.0893;EUR_AF=0.1561;SAS_AF=0.2096;AA=T|||;VT=SNP
4	103238268	rs55929428	T	C	100	PASS	AC=1292;AF=0.257987;AN=5008;NS=2504;DP=19282;EAS_AF=0.0982;AMR_AF=0.2262;AFR_AF=0.2481;EUR_AF=0.3121;SAS_AF=0.4029;AA=T|||;VT=SNP
4	103238462	rs7436937	C	A	100	PASS	AC=3077;AF=0.614417;AN=5008;NS=2504;DP=21234;EAS_AF=0.2321;AMR_AF=0.5893;AFR_AF=0.8238;EUR_AF=0.7008;SAS_AF=0.6544;AA=A|||;VT=SNP
4	103238966	rs1545744	T	A	100	PASS	AC=719;AF=0.14357;AN=5008;NS=2504;DP=20820;EAS_AF=0.1171;AMR_AF=0.1744;AFR_AF=0.0893;EUR_AF=0.1561;SAS_AF=0.2096;AA=T|||;VT=SNP
4	103243101	rs17278473	C	T	100	PASS	AC=990;AF=0.197684;AN=5008;NS=2504;DP=21960;EAS_AF=0.0377;AMR_AF=0.2622;AFR_AF=0.1732;EUR_AF=0.3887;SAS_AF=0.1534;AA=C|||;VT=SNP
4	103244676	rs998719	C	T	100	PASS	AC=625;AF=0.1248;AN=5008;NS=2504;DP=19948;EAS_AF=0.1052;AMR_AF=0.1182;AFR_AF=0.087;EUR_AF=0.1402;SAS_AF=0.1851;AA=C|||;VT=SNP
4	103247440	rs7692921	C	A	100	PASS	AC=801;AF=0.159944;AN=5008;NS=2504;DP=17602;EAS_AF=0.0724;AMR_AF=0.0749;AFR_AF=0.1936;EUR_AF=0.1272;SAS_AF=0.2986;AA=C|||;VT=SNP
4	103249884	rs4699012	G	A	100	PASS	AC=2732;AF=0.545527;AN=5008;NS=2504;DP=14977;EAS_AF=0.2163;AMR_AF=0.4784;AFR_AF=0.6762;EUR_AF=0.66;SAS_AF=0.638;AA=A|||;VT=SNP
4	103251513	rs4699013	C	T	100	PASS	AC=679;AF=0.135583;AN=5008;NS=2504;DP=19816;EAS_AF=0.1052;AMR_AF=0.1268;AFR_AF=0.09;EUR_AF=0.171;SAS_AF=0.1984;AA=C|||;VT=SNP
4	103252014	rs34663993	G	A	100	PASS	AC=1574;AF=0.314297;AN=5008;NS=2504;DP=10750;EAS_AF=0.1786;AMR_AF=0.2075;AFR_AF=0.3517;EUR_AF=0.2982;SAS_AF=0.4959;AA=A|||;VT=SNP
4	103253056	rs62327959	A	G	100	PASS	AC=801;AF=0.159944;AN=5008;NS=2504;DP=18628;EAS_AF=0.0734;AMR_AF=0.0778;AFR_AF=0.1936;EUR_AF=0.1262;SAS_AF=0.2965;AA=A|||;VT=SNP
4	103253183	rs13128485	T	A	100	PASS	AC=962;AF=0.192093;AN=5008;NS=2504;DP=19467;EAS_AF=0.0377;AMR_AF=0.2594;AFR_AF=0.1543;EUR_AF=0.3887;SAS_AF=0.1524;AA=T|||;VT=SNP
4	103253946	rs10461136	T	G	100	PASS	AC=2991;AF=0.597244;AN=5008;NS=2504;DP=21651;EAS_AF=0.2163;AMR_AF=0.4957;AFR_AF=0.8313;EUR_AF=0.6909;SAS_AF=0.6493;AA=G|||;VT=SNP
4	103254016	rs6844796	A	C	100	PASS	AC=2988;AF=0.596645;AN=5008;NS=2504;DP=20067;EAS_AF=0.2163;AMR_AF=0.4957;AFR_AF=0.829;EUR_AF=0.6909;SAS_AF=0.6493;AA=C|||;VT=SNP
4	103254421	rs6850893	G	A	100	PASS	AC=801;AF=0.159944;AN=5008;NS=2504;DP=17298;EAS_AF=0.0734;AMR_AF=0.0749;AFR_AF=0.1944;EUR_AF=0.1272;SAS_AF=0.2965;AA=G|||;VT=SNP
4	103255692	rs7664683	C	T	100	PASS	AC=801;AF=0.159944;AN=5008;NS=2504;DP=20212;EAS_AF=0.0734;AMR_AF=0.0749;AFR_AF=0.1944;EUR_AF=0.1272;SAS_AF=0.2965;AA=C|||;VT=SNP
4	103259498	rs11735688	T	C	100	PASS	AC=774;AF=0.154553;AN=5008;NS=2504;DP=15252;EAS_AF=0.1052;AMR_AF=0.1311;AFR_AF=0.1573;EUR_AF=0.172;SAS_AF=0.2004;AA=C|||;VT=SNP
4	103259561	rs62329460	T	C	100	PASS	AC=802;AF=0.160144;AN=5008;NS=2504;DP=17522;EAS_AF=0.0734;AMR_AF=0.0764;AFR_AF=0.1952;EUR_AF=0.1262;SAS_AF=0.2965;AA=T|||;VT=SNP
4	103260310	rs11724124	A	G	100	PASS	AC=680;AF=0.135783;AN=5008;NS=2504;DP=19894;EAS_AF=0.1052;AMR_AF=0.1268;AFR_AF=0.09;EUR_AF=0.171;SAS_AF=0.1994;AA=A|||;VT=SNP
4	103261217	rs62329461	T	A	100	PASS	AC=796;AF=0.158946;AN=5008;NS=2504;DP=18955;EAS_AF=0.0744;AMR_AF=0.0749;AFR_AF=0.1906;EUR_AF=0.1262;SAS_AF=0.2965;AA=T|||;VT=SNP
4	103261236	rs1381893	G	A	100	PASS	AC=2787;AF=0.55651;AN=5008;NS=2504;DP=18430;EAS_AF=0.2173;AMR_AF=0.4885;AFR_AF=0.6808;EUR_AF=0.6899;SAS_AF=0.6493;AA=A|||;VT=SNP
4	103262478	rs72692261	G	A	100	PASS	AC=679;AF=0.135583;AN=5008;NS=2504;DP=18472;EAS_AF=0.1052;AMR_AF=0.1268;AFR_AF=0.09;EUR_AF=0.17;SAS_AF=0.1994;AA=G|||;VT=SNP
4	103264105	rs62329462	C	T	100	PASS	AC=798;AF=0.159345;AN=5008;NS=2504;DP=20262;EAS_AF=0.0734;AMR_AF=0.0764;AFR_AF=0.1929;EUR_AF=0.1262;SAS_AF=0.2955;AA=C|||;VT=SNP
4	103265177	rs4146610	C	T	100	PASS	AC=797;AF=0.159145;AN=5008;NS=2504;DP=15901;EAS_AF=0.0734;AMR_AF=0.0749;AFR_AF=0.1929;EUR_AF=0.1262;SAS_AF=0.2955;AA=C|||;VT=SNP
4	103265343	rs1462943	A	C	100	PASS	AC=2787;AF=0.55651;AN=5008;NS=2504;DP=19150;EAS_AF=0.2163;AMR_AF=0.4885;AFR_AF=0.6808;EUR_AF=0.6899;SAS_AF=0.6503;AA=C|||;VT=SNP
4	103267798	rs4557261	A	T	100	PASS	AC=2609;AF=0.520966;AN=5008;NS=2504;DP=21271;EAS_AF=0.2163;AMR_AF=0.4697;AFR_AF=0.5575;EUR_AF=0.6879;SAS_AF=0.6503;AA=T|||;VT=SNP
4	103268763	rs2054394	G	A	100	PASS	AC=799;AF=0.159545;AN=5008;NS=2504;DP=15542;EAS_AF=0.0734;AMR_AF=0.0749;AFR_AF=0.1936;EUR_AF=0.1262;SAS_AF=0.2965;AA=G|||;VT=SNP
4	103268999	rs2054393	C	T	100	PASS	AC=2985;AF=0.596046;AN=5008;NS=2504;DP=18619;EAS_AF=0.2163;AMR_AF=0.4942;AFR_AF=0.8283;EUR_AF=0.6899;SAS_AF=0.6493;AA=T|||;VT=SNP
4	103269081	rs4699015	A	G	100	PASS	AC=677;AF=0.135184;AN=5008;NS=2504;DP=16512;EAS_AF=0.1052;AMR_AF=0.1268;AFR_AF=0.0885;EUR_AF=0.17;SAS_AF=0.1994;AA=A|||;VT=SNP
4	103270070	rs922361	A	C	100	PASS	AC=680;AF=0.135783;AN=5008;NS=2504;DP=14448;EAS_AF=0.1052;AMR_AF=0.1268;AFR_AF=0.09;EUR_AF=0.17;SAS_AF=0.2004;AA=A|||;VT=SNP
4	103271888	rs11931217	C	A	100	PASS	AC=1614;AF=0.322284;AN=5008;NS=2504;DP=17345;EAS_AF=0.1786;AMR_AF=0.2075;AFR_AF=0.3812;EUR_AF=0.2992;SAS_AF=0.4959;AA=A|||;VT=SNP
4	103274665	rs56202729	G	A	100	PASS	AC=1277;AF=0.254992;AN=5008;NS=2504;DP=18289;EAS_AF=0.1796;AMR_AF=0.1844;AFR_AF=0.1415;EUR_AF=0.2942;SAS_AF=0.4959;AA=G|||;VT=SNP
4	103275132	rs62329487	A	C	100	PASS	AC=1373;AF=0.274161;AN=5008;NS=2504;DP=18738;EAS_AF=0.1786;AMR_AF=0.1902;AFR_AF=0.2126;EUR_AF=0.2932;SAS_AF=0.4959;AA=A|||;VT=SNP
4	103275840	rs13152048	C	A	100	PASS	AC=572;AF=0.114217;AN=5008;NS=2504;DP=19534;EAS_AF=0.0198;AMR_AF=0.1758;AFR_AF=0.0454;EUR_AF=0.2515;SAS_AF=0.1196;AA=C|||;VT=SNP
4	103277284	rs12499248	C	T	100	PASS	AC=2619;AF=0.522963;AN=5008;NS=2504;DP=20088;EAS_AF=0.2163;AMR_AF=0.4697;AFR_AF=0.5651;EUR_AF=0.6889;SAS_AF=0.6493;AA=T|||;VT=SNP
4	103280629	rs33940030	G	T	100	PASS	AC=1010;AF=0.201677;AN=5008;NS=2504;DP=16217;EAS_AF=0.0377;AMR_AF=0.2507;AFR_AF=0.1944;EUR_AF=0.3887;SAS_AF=0.1534;AA=G|||;VT=SNP
4	103280766	rs73834756	C	T	100	PASS	AC=127;AF=0.0253594;AN=5008;NS=2504;DP=16602;EAS_AF=0.0169;AMR_AF=0.0187;AFR_AF=0.0333;EUR_AF=0.0268;SAS_AF=0.0266;AA=C|||;VT=SNP
4	103280897	rs34835832	A	G	100	PASS	AC=3004;AF=0.59984;AN=5008;NS=2504;DP=17789;EAS_AF=0.2232;AMR_AF=0.4942;AFR_AF=0.8389;EUR_AF=0.6889;SAS_AF=0.6483;AA=G|||;VT=SNP
4	103281890	rs6856314	T	A	100	PASS	AC=1737;AF=0.346845;AN=5008;NS=2504;DP=22101;EAS_AF=0.2391;AMR_AF=0.2695;AFR_AF=0.3949;EUR_AF=0.3012;SAS_AF=0.4949;AA=T|||;VT=SNP
4	103281909	rs4698846	G	C	100	PASS	AC=1006;AF=0.200879;AN=5008;NS=2504;DP=22376;EAS_AF=0.0377;AMR_AF=0.2522;AFR_AF=0.1884;EUR_AF=0.3926;SAS_AF=0.1524;AA=G|||;VT=SNP
4	103282130	rs11728286	C	A	100	PASS	AC=2717;AF=0.542532;AN=5008;NS=2504;DP=20393;EAS_AF=0.2768;AMR_AF=0.5346;AFR_AF=0.5575;EUR_AF=0.6928;SAS_AF=0.6472;AA=A|||;VT=SNP
4	103283130	rs34927061	A	T	100	PASS	AC=1375;AF=0.274561;AN=5008;NS=2504;DP=18895;EAS_AF=0.2391;AMR_AF=0.2378;AFR_AF=0.1422;EUR_AF=0.2952;SAS_AF=0.4949;AA=A|||;VT=SNP
4	103283326	rs11734743	T	C	100	PASS	AC=1006;AF=0.200879;AN=5008;NS=2504;DP=22284;EAS_AF=0.0377;AMR_AF=0.2522;AFR_AF=0.1884;EUR_AF=0.3926;SAS_AF=0.1524;AA=T|||;VT=SNP
4	103283378	rs11730379	C	T	100	PASS	AC=2815;AF=0.562101;AN=5008;NS=2504;DP=22091;EAS_AF=0.2768;AMR_AF=0.5418;AFR_AF=0.6271;EUR_AF=0.6938;SAS_AF=0.6472;AA=T|||;VT=SNP
4	103283395	rs35651507	T	C	100	PASS	AC=1808;AF=0.361022;AN=5008;NS=2504;DP=21709;EAS_AF=0.2381;AMR_AF=0.2896;AFR_AF=0.4387;EUR_AF=0.3012;SAS_AF=0.4949;AA=T|||;VT=SNP
4	103283460	rs10516492	T	A	100	PASS	AC=1376;AF=0.27476;AN=5008;NS=2504;DP=20325;EAS_AF=0.2391;AMR_AF=0.2392;AFR_AF=0.1422;EUR_AF=0.2952;SAS_AF=0.4949;AA=T|||;VT=SNP
4	103283557	rs56202913	G	A	100	PASS	AC=1375;AF=0.274561;AN=5008;NS=2504;DP=18799;EAS_AF=0.2391;AMR_AF=0.2378;AFR_AF=0.1422;EUR_AF=0.2952;SAS_AF=0.4949;AA=G|||;VT=SNP
4	103283598	rs13107285	G	A	100	PASS	AC=2926;AF=0.584265;AN=5008;NS=2504;DP=18162;EAS_AF=0.2768;AMR_AF=0.5418;AFR_AF=0.7095;EUR_AF=0.6948;SAS_AF=0.6483;AA=A|||;VT=SNP
4	103283988	rs11097774	A	G	100	PASS	AC=1006;AF=0.200879;AN=5008;NS=2504;DP=14255;EAS_AF=0.0377;AMR_AF=0.2522;AFR_AF=0.1884;EUR_AF=0.3926;SAS_AF=0.1524;AA=A|||;VT=SNP
4	103284644	rs10516493	A	T	100	PASS	AC=1376;AF=0.27476;AN=5008;NS=2504;DP=21231;EAS_AF=0.2391;AMR_AF=0.2378;AFR_AF=0.1422;EUR_AF=0.2962;SAS_AF=0.4949;AA=A|||;VT=SNP
4	103285161	rs13115792	G	C	100	PASS	AC=571;AF=0.114018;AN=5008;NS=2504;DP=17504;EAS_AF=0.0198;AMR_AF=0.1758;AFR_AF=0.0454;EUR_AF=0.2505;SAS_AF=0.1196;AA=G|||;VT=SNP
4	103285254	rs7693671	A	G	100	PASS	AC=1375;AF=0.274561;AN=5008;NS=2504;DP=16144;EAS_AF=0.2391;AMR_AF=0.2378;AFR_AF=0.1422;EUR_AF=0.2952;SAS_AF=0.4949;AA=A|||;VT=SNP
4	103285618	rs11940362	T	C	100	PASS	AC=1006;AF=0.200879;AN=5008;NS=2504;DP=17808;EAS_AF=0.0377;AMR_AF=0.2522;AFR_AF=0.1884;EUR_AF=0.3926;SAS_AF=0.1524;AA=C|||;VT=SNP
4	103285705	rs10516494	A	G	100	PASS	AC=1006;AF=0.200879;AN=5008;NS=2504;DP=19376;EAS_AF=0.0377;AMR_AF=0.2522;AFR_AF=0.1884;EUR_AF=0.3926;SAS_AF=0.1524;AA=A|||;VT=SNP
4	103285964	rs985708	G	T	100	PASS	AC=771;AF=0.153954;AN=5008;NS=2504;DP=19532;EAS_AF=0.0208;AMR_AF=0.2291;AFR_AF=0.0794;EUR_AF=0.3608;SAS_AF=0.1258;AA=G|||;VT=SNP
4	103286191	rs985709	C	T	100	PASS	AC=1006;AF=0.200879;AN=5008;NS=2504;DP=19451;EAS_AF=0.0377;AMR_AF=0.2522;AFR_AF=0.1884;EUR_AF=0.3926;SAS_AF=0.1524;AA=T|||;VT=SNP
4	103286769	rs13142002	C	T	100	PASS	AC=2382;AF=0.475639;AN=5008;NS=2504;DP=13194;EAS_AF=0.2768;AMR_AF=0.4899;AFR_AF=0.3313;EUR_AF=0.6879;SAS_AF=0.6472;AA=T|||;VT=SNP
4	103286884	rs62329492	C	T	100	PASS	AC=1376;AF=0.27476;AN=5008;NS=2504;DP=14038;EAS_AF=0.2391;AMR_AF=0.2378;AFR_AF=0.143;EUR_AF=0.2952;SAS_AF=0.4949;AA=C|||;VT=SNP
4	103287073	rs13142667	C	T	100	PASS	AC=1006;AF=0.200879;AN=5008;NS=2504;DP=16167;EAS_AF=0.0377;AMR_AF=0.2522;AFR_AF=0.1884;EUR_AF=0.3926;SAS_AF=0.1524;AA=T|||;VT=SNP
4	103289029	rs13105418	A	G	100	PASS	AC=1006;AF=0.200879;AN=5008;NS=2504;DP=20219;EAS_AF=0.0377;AMR_AF=0.2522;AFR_AF=0.1884;EUR_AF=0.3926;SAS_AF=0.1524;AA=A|||;VT=SNP
4	103289554	rs4698847	G	A	100	PASS	AC=1006;AF=0.200879;AN=5008;NS=2504;DP=18950;EAS_AF=0.0377;AMR_AF=0.2522;AFR_AF=0.1884;EUR_AF=0.3926;SAS_AF=0.1524;AA=G|||;VT=SNP
4	103289743	rs4699017	G	A	100	PASS	AC=1006;AF=0.200879;AN=5008;NS=2504;DP=16608;EAS_AF=0.0377;AMR_AF=0.2522;AFR_AF=0.1884;EUR_AF=0.3926;SAS_AF=0.1524;AA=G|||;VT=SNP
4	103290258	rs12507566	C	T	100	PASS	AC=2381;AF=0.475439;AN=5008;NS=2504;DP=19330;EAS_AF=0.2768;AMR_AF=0.4899;AFR_AF=0.3306;EUR_AF=0.6879;SAS_AF=0.6472;AA=C|||;VT=SNP
4	103290581	rs12512457	T	C	100	PASS	AC=2381;AF=0.475439;AN=5008;NS=2504;DP=21016;EAS_AF=0.2768;AMR_AF=0.4899;AFR_AF=0.3306;EUR_AF=0.6879;SAS_AF=0.6472;AA=C|||;VT=SNP
4	103290829	rs1599684	T	C	100	PASS	AC=3081;AF=0.615216;AN=5008;NS=2504;DP=20048;EAS_AF=0.2768;AMR_AF=0.5476;AFR_AF=0.8245;EUR_AF=0.6948;SAS_AF=0.6472;AA=t|||;VT=SNP
4	103291177	rs2126625	G	A	100	PASS	AC=2381;AF=0.475439;AN=5008;NS=2504;DP=20040;EAS_AF=0.2768;AMR_AF=0.4899;AFR_AF=0.3306;EUR_AF=0.6879;SAS_AF=0.6472;AA=A|||;VT=SNP
4	103291318	rs2126626	G	T	100	PASS	AC=1008;AF=0.201278;AN=5008;NS=2504;DP=19200;EAS_AF=0.0377;AMR_AF=0.2522;AFR_AF=0.1884;EUR_AF=0.3926;SAS_AF=0.1544;AA=G|||;VT=SNP
4	103291541	rs4596242	T	C	100	PASS	AC=2382;AF=0.475639;AN=5008;NS=2504;DP=20136;EAS_AF=0.2768;AMR_AF=0.4914;AFR_AF=0.3306;EUR_AF=0.6879;SAS_AF=0.6472;AA=C|||;VT=SNP
4	103291575	rs4312759	G	A	100	PASS	AC=2382;AF=0.475639;AN=5008;NS=2504;DP=19839;EAS_AF=0.2768;AMR_AF=0.4914;AFR_AF=0.3306;EUR_AF=0.6879;SAS_AF=0.6472;AA=A|||;VT=SNP
4	103292250	rs12509851	G	A	100	PASS	AC=1375;AF=0.274561;AN=5008;NS=2504;DP=14714;EAS_AF=0.2391;AMR_AF=0.2378;AFR_AF=0.1422;EUR_AF=0.2952;SAS_AF=0.4949;AA=G|||;VT=SNP
4	103292435	rs11931076	T	A	100	PASS	AC=2381;AF=0.475439;AN=5008;NS=2504;DP=16576;EAS_AF=0.2768;AMR_AF=0.4899;AFR_AF=0.3306;EUR_AF=0.6879;SAS_AF=0.6472;AA=A|||;VT=SNP
4	103292490	rs11931083	T	C	100	PASS	AC=2381;AF=0.475439;AN=5008;NS=2504;DP=15012;EAS_AF=0.2768;AMR_AF=0.4899;AFR_AF=0.3306;EUR_AF=0.6879;SAS_AF=0.6472;AA=C|||;VT=SNP
4	103293397	rs11945859	G	C	100	PASS	AC=1375;AF=0.274561;AN=5008;NS=2504;DP=18149;EAS_AF=0.2391;AMR_AF=0.2378;AFR_AF=0.1422;EUR_AF=0.2952;SAS_AF=0.4949;AA=G|||;VT=SNP
4	103294060	rs2199540	A	T	100	PASS	AC=2809;AF=0.560903;AN=5008;NS=2504;DP=19027;EAS_AF=0.2768;AMR_AF=0.5403;AFR_AF=0.6233;EUR_AF=0.6938;SAS_AF=0.6472;AA=T|||;VT=SNP
4	103294225	rs7441941	T	G	100	PASS	AC=2382;AF=0.475639;AN=5008;NS=2504;DP=20369;EAS_AF=0.2768;AMR_AF=0.4899;AFR_AF=0.3313;EUR_AF=0.6879;SAS_AF=0.6472;AA=T|||;VT=SNP
4	103294689	rs6834845	G	A	100	PASS	AC=1006;AF=0.200879;AN=5008;NS=2504;DP=17601;EAS_AF=0.0377;AMR_AF=0.2522;AFR_AF=0.1884;EUR_AF=0.3926;SAS_AF=0.1524;AA=g|||;VT=SNP
4	103295376	rs10856965	T	C	100	PASS	AC=2381;AF=0.475439;AN=5008;NS=2504;DP=20693;EAS_AF=0.2768;AMR_AF=0.4899;AFR_AF=0.3306;EUR_AF=0.6879;SAS_AF=0.6472;AA=T|||;VT=SNP
4	103295470	rs11736431	T	C	100	PASS	AC=771;AF=0.153954;AN=5008;NS=2504;DP=19864;EAS_AF=0.0208;AMR_AF=0.2291;AFR_AF=0.0794;EUR_AF=0.3608;SAS_AF=0.1258;AA=T|||;VT=SNP
4	103300724	rs4590034	G	A	100	PASS	AC=1375;AF=0.274561;AN=5008;NS=2504;DP=16841;EAS_AF=0.2391;AMR_AF=0.2378;AFR_AF=0.1422;EUR_AF=0.2952;SAS_AF=0.4949;AA=g|||;VT=SNP
4	103301035	rs146029584	T	C	100	PASS	AC=605;AF=0.120807;AN=5008;NS=2504;DP=22922;EAS_AF=0.0198;AMR_AF=0.1758;AFR_AF=0.0711;EUR_AF=0.2505;SAS_AF=0.1196;AA=T|||;VT=SNP
4	103301551	rs4437252	C	T	100	PASS	AC=1375;AF=0.274561;AN=5008;NS=2504;DP=17255;EAS_AF=0.2391;AMR_AF=0.2378;AFR_AF=0.1422;EUR_AF=0.2952;SAS_AF=0.4949;AA=C|||;VT=SNP
4	103301630	rs4437253	C	T	100	PASS	AC=1375;AF=0.274561;AN=5008;NS=2504;DP=19023;EAS_AF=0.2391;AMR_AF=0.2378;AFR_AF=0.1422;EUR_AF=0.2952;SAS_AF=0.4949;AA=C|||;VT=SNP
4	103301737	rs112248279	C	T	100	PASS	AC=2381;AF=0.475439;AN=5008;NS=2504;DP=21248;EAS_AF=0.2768;AMR_AF=0.4899;AFR_AF=0.3306;EUR_AF=0.6879;SAS_AF=0.6472;AA=C|||;VT=SNP
4	103301955	rs145304275	G	A	100	PASS	AC=206;AF=0.0411342;AN=5008;NS=2504;DP=18062;EAS_AF=0.0169;AMR_AF=0.0216;AFR_AF=0.0885;EUR_AF=0.0308;SAS_AF=0.0266;AA=G|||;VT=SNP
4	103302153	rs4518246	A	G	100	PASS	AC=1007;AF=0.201078;AN=5008;NS=2504;DP=21074;EAS_AF=0.0377;AMR_AF=0.2522;AFR_AF=0.1891;EUR_AF=0.3926;SAS_AF=0.1524;AA=G|||;VT=SNP
4	103302253	rs4594728	G	A	100	PASS	AC=1377;AF=0.27496;AN=5008;NS=2504;DP=18855;EAS_AF=0.2401;AMR_AF=0.2378;AFR_AF=0.1422;EUR_AF=0.2952;SAS_AF=0.4959;AA=G|||;VT=SNP
4	103302259	rs4356914	T	C	100	PASS	AC=1378;AF=0.27516;AN=5008;NS=2504;DP=18743;EAS_AF=0.2401;AMR_AF=0.2378;AFR_AF=0.143;EUR_AF=0.2952;SAS_AF=0.4959;AA=C|||;VT=SNP
4	103302704	rs11932504	G	A	100	PASS	AC=1009;AF=0.201478;AN=5008;NS=2504;DP=18259;EAS_AF=0.0407;AMR_AF=0.2522;AFR_AF=0.1884;EUR_AF=0.3926;SAS_AF=0.1524;AA=G|||;VT=SNP
4	103302846	rs7695249	C	T	100	PASS	AC=1309;AF=0.261382;AN=5008;NS=2504;DP=21195;EAS_AF=0.2391;AMR_AF=0.2349;AFR_AF=0.0946;EUR_AF=0.2942;SAS_AF=0.4949;AA=C|||;VT=SNP
4	103303098	rs4699019	A	G	100	PASS	AC=2381;AF=0.475439;AN=5008;NS=2504;DP=19341;EAS_AF=0.2768;AMR_AF=0.4899;AFR_AF=0.3306;EUR_AF=0.6879;SAS_AF=0.6472;AA=G|||;VT=SNP
4	103303359	rs6810692	A	T	100	PASS	AC=2386;AF=0.476438;AN=5008;NS=2504;DP=19073;EAS_AF=0.2778;AMR_AF=0.4914;AFR_AF=0.3321;EUR_AF=0.6879;SAS_AF=0.6483;AA=T|||;VT=SNP
4	103303944	rs11097775	T	C	100	PASS	AC=1375;AF=0.274561;AN=5008;NS=2504;DP=20453;EAS_AF=0.2391;AMR_AF=0.2378;AFR_AF=0.1422;EUR_AF=0.2952;SAS_AF=0.4949;AA=T|||;VT=SNP
4	103304542	rs7661593	G	A	100	PASS	AC=2381;AF=0.475439;AN=5008;NS=2504;DP=22521;EAS_AF=0.2768;AMR_AF=0.4899;AFR_AF=0.3306;EUR_AF=0.6879;SAS_AF=0.6472;AA=G|||;VT=SNP
4	103305215	rs1599685	A	G	100	PASS	AC=2382;AF=0.475639;AN=5008;NS=2504;DP=20582;EAS_AF=0.2778;AMR_AF=0.4885;AFR_AF=0.3313;EUR_AF=0.6889;SAS_AF=0.6462;AA=A|||;VT=SNP
4	103305324	rs11731743	C	T	100	PASS	AC=1006;AF=0.200879;AN=5008;NS=2504;DP=19420;EAS_AF=0.0377;AMR_AF=0.2522;AFR_AF=0.1884;EUR_AF=0.3926;SAS_AF=0.1524;AA=C|||;VT=SNP
4	103306223	rs4146611	C	T	100	PASS	AC=1373;AF=0.274161;AN=5008;NS=2504;DP=21204;EAS_AF=0.2391;AMR_AF=0.2363;AFR_AF=0.1422;EUR_AF=0.2952;SAS_AF=0.4939;AA=C|||;VT=SNP
4	103306670	rs4394001	G	T	100	PASS	AC=573;AF=0.114417;AN=5008;NS=2504;DP=21261;EAS_AF=0.0218;AMR_AF=0.1758;AFR_AF=0.0454;EUR_AF=0.2505;SAS_AF=0.1196;AA=G|||;VT=SNP
4	103306947	rs1462948	A	G	100	PASS	AC=2379;AF=0.47504;AN=5008;NS=2504;DP=18413;EAS_AF=0.2768;AMR_AF=0.4885;AFR_AF=0.3306;EUR_AF=0.6879;SAS_AF=0.6462;AA=A|||;VT=SNP
4	103307146	rs1462949	T	A	100	PASS	AC=2380;AF=0.47524;AN=5008;NS=2504;DP=18838;EAS_AF=0.2768;AMR_AF=0.4885;AFR_AF=0.3306;EUR_AF=0.6889;SAS_AF=0.6462;AA=T|||;VT=SNP
4	103307549	rs1159788	A	C	100	PASS	AC=2379;AF=0.47504;AN=5008;NS=2504;DP=21118;EAS_AF=0.2768;AMR_AF=0.4885;AFR_AF=0.3306;EUR_AF=0.6879;SAS_AF=0.6462;AA=C|||;VT=SNP
4	103307931	rs17032552	C	A	100	PASS	AC=1373;AF=0.274161;AN=5008;NS=2504;DP=20887;EAS_AF=0.2391;AMR_AF=0.2363;AFR_AF=0.1422;EUR_AF=0.2952;SAS_AF=0.4939;AA=C|||;VT=SNP
4	103308071	rs6843751	T	C	100	PASS	AC=3076;AF=0.614217;AN=5008;NS=2504;DP=21514;EAS_AF=0.2768;AMR_AF=0.5461;AFR_AF=0.8222;EUR_AF=0.6948;SAS_AF=0.6462;AA=C|||;VT=SNP
4	103308207	rs1381899	G	A	100	PASS	AC=2379;AF=0.47504;AN=5008;NS=2504;DP=18880;EAS_AF=0.2768;AMR_AF=0.4885;AFR_AF=0.3306;EUR_AF=0.6879;SAS_AF=0.6462;AA=A|||;VT=SNP
4	103308907	rs962399	G	A	100	PASS	AC=2383;AF=0.475839;AN=5008;NS=2504;DP=18142;EAS_AF=0.2788;AMR_AF=0.4899;AFR_AF=0.3321;EUR_AF=0.6869;SAS_AF=0.6462;AA=G|||;VT=SNP
4	103309617	rs1462950	G	A	100	PASS	AC=2942;AF=0.58746;AN=5008;NS=2504;DP=14723;EAS_AF=0.2768;AMR_AF=0.5389;AFR_AF=0.7073;EUR_AF=0.6948;SAS_AF=0.6697;AA=A|||;VT=SNP
4	103309701	rs1462951	A	C	100	PASS	AC=2380;AF=0.47524;AN=5008;NS=2504;DP=16381;EAS_AF=0.2768;AMR_AF=0.4885;AFR_AF=0.3321;EUR_AF=0.6869;SAS_AF=0.6462;AA=A|||;VT=SNP
4	103309755	rs1462952	G	A	100	PASS	AC=3075;AF=0.614018;AN=5008;NS=2504;DP=16324;EAS_AF=0.2768;AMR_AF=0.5461;AFR_AF=0.8215;EUR_AF=0.6948;SAS_AF=0.6462;AA=A|||;VT=SNP
4	103310587	rs4699020	C	T	100	PASS	AC=1319;AF=0.263379;AN=5008;NS=2504;DP=16415;EAS_AF=0.2391;AMR_AF=0.2378;AFR_AF=0.1014;EUR_AF=0.2942;SAS_AF=0.4939;AA=C|||;VT=SNP
4	103310927	rs1599686	T	C	100	PASS	AC=3351;AF=0.669129;AN=5008;NS=2504;DP=13883;EAS_AF=0.2788;AMR_AF=0.5677;AFR_AF=0.9834;EUR_AF=0.7177;SAS_AF=0.6687;AA=C|||;VT=SNP
4	103311182	rs2086004	T	A	100	PASS	AC=2380;AF=0.47524;AN=5008;NS=2504;DP=16477;EAS_AF=0.2768;AMR_AF=0.4885;AFR_AF=0.3313;EUR_AF=0.6879;SAS_AF=0.6462;AA=A|||;VT=SNP
4	103311561	rs1117520	A	C	100	PASS	AC=2381;AF=0.475439;AN=5008;NS=2504;DP=18057;EAS_AF=0.2768;AMR_AF=0.4885;AFR_AF=0.3321;EUR_AF=0.6879;SAS_AF=0.6462;AA=A|||;VT=SNP
4	103311673	rs1117522	A	C	100	PASS	AC=2380;AF=0.47524;AN=5008;NS=2504;DP=19623;EAS_AF=0.2768;AMR_AF=0.4885;AFR_AF=0.3313;EUR_AF=0.6879;SAS_AF=0.6462;AA=A|||;VT=SNP
4	103312301	rs4699021	G	A	100	PASS	AC=3079;AF=0.614816;AN=5008;NS=2504;DP=17530;EAS_AF=0.2768;AMR_AF=0.5461;AFR_AF=0.8245;EUR_AF=0.6948;SAS_AF=0.6462;AA=A|||;VT=SNP
4	103314759	rs11097776	G	A	100	PASS	AC=2380;AF=0.47524;AN=5008;NS=2504;DP=18659;EAS_AF=0.2768;AMR_AF=0.4885;AFR_AF=0.3313;EUR_AF=0.6879;SAS_AF=0.6462;AA=A|||;VT=SNP
4	103315018	rs35684057	A	T	100	PASS	AC=1002;AF=0.20008;AN=5008;NS=2504;DP=17362;EAS_AF=0.0377;AMR_AF=0.2478;AFR_AF=0.1884;EUR_AF=0.3926;SAS_AF=0.1513;AA=A|||;VT=SNP
4	103315072	rs1870952	G	A	100	PASS	AC=2380;AF=0.47524;AN=5008;NS=2504;DP=15724;EAS_AF=0.2768;AMR_AF=0.4885;AFR_AF=0.3313;EUR_AF=0.6879;SAS_AF=0.6462;AA=A|||;VT=SNP
4	103315570	rs150813383	C	A	100	PASS	AC=330;AF=0.0658946;AN=5008;NS=2504;DP=17139;EAS_AF=0.0208;AMR_AF=0.1023;AFR_AF=0.0106;EUR_AF=0.1561;SAS_AF=0.0685;AA=c|||;VT=SNP
4	103315938	rs13150460	C	T	100	PASS	AC=1002;AF=0.20008;AN=5008;NS=2504;DP=21189;EAS_AF=0.0377;AMR_AF=0.2478;AFR_AF=0.1884;EUR_AF=0.3926;SAS_AF=0.1513;AA=c|||;VT=SNP
4	103316254	rs6814302	T	C	100	PASS	AC=2624;AF=0.523962;AN=5008;NS=2504;DP=23439;EAS_AF=0.2768;AMR_AF=0.5159;AFR_AF=0.497;EUR_AF=0.6938;SAS_AF=0.6462;AA=C|||;VT=SNP
4	103316551	rs13105296	C	T	100	PASS	AC=1005;AF=0.200679;AN=5008;NS=2504;DP=22361;EAS_AF=0.0387;AMR_AF=0.2478;AFR_AF=0.1899;EUR_AF=0.3926;SAS_AF=0.1513;AA=C|||;VT=SNP
4	103317355	rs13112672	G	A	100	PASS	AC=1027;AF=0.205072;AN=5008;NS=2504;DP=22163;EAS_AF=0.0387;AMR_AF=0.2478;AFR_AF=0.2065;EUR_AF=0.3926;SAS_AF=0.1513;AA=G|||;VT=SNP
4	103317606	rs138528747	T	C	100	PASS	AC=207;AF=0.0413339;AN=5008;NS=2504;DP=20618;EAS_AF=0.0169;AMR_AF=0.0202;AFR_AF=0.09;EUR_AF=0.0308;SAS_AF=0.0266;AA=T|||;VT=SNP
4	103317618	rs13112930	C	T	100	PASS	AC=2739;AF=0.546925;AN=5008;NS=2504;DP=19972;EAS_AF=0.2758;AMR_AF=0.5331;AFR_AF=0.5756;EUR_AF=0.6938;SAS_AF=0.6462;AA=T|||;VT=SNP
4	103317999	rs4699022	T	C	100	PASS	AC=1014;AF=0.202476;AN=5008;NS=2504;DP=22006;EAS_AF=0.0377;AMR_AF=0.2493;AFR_AF=0.1959;EUR_AF=0.3926;SAS_AF=0.1524;AA=T|||;VT=SNP
4	103318166	rs4699023	C	T	100	PASS	AC=1014;AF=0.202476;AN=5008;NS=2504;DP=18836;EAS_AF=0.0377;AMR_AF=0.2507;AFR_AF=0.1952;EUR_AF=0.3926;SAS_AF=0.1524;AA=c|||;VT=SNP
4	103318943	rs984055	C	G	100	PASS	AC=2739;AF=0.546925;AN=5008;NS=2504;DP=18804;EAS_AF=0.2758;AMR_AF=0.5331;AFR_AF=0.5756;EUR_AF=0.6938;SAS_AF=0.6462;AA=C|||;VT=SNP
4	103319643	rs80271034	A	G	100	PASS	AC=128;AF=0.0255591;AN=5008;NS=2504;DP=17064;EAS_AF=0.0169;AMR_AF=0.0173;AFR_AF=0.0325;EUR_AF=0.0298;SAS_AF=0.0266;AA=A|||;VT=SNP
4	103319681	rs7657947	A	C	100	PASS	AC=2739;AF=0.546925;AN=5008;NS=2504;DP=17876;EAS_AF=0.2758;AMR_AF=0.5331;AFR_AF=0.5756;EUR_AF=0.6938;SAS_AF=0.6462;AA=A|||;VT=SNP
4	103320030	rs55801262	G	A	100	PASS	AC=1387;AF=0.276957;AN=5008;NS=2504;DP=17678;EAS_AF=0.2381;AMR_AF=0.2406;AFR_AF=0.1513;EUR_AF=0.2962;SAS_AF=0.4928;AA=G|||;VT=SNP
4	103320197	rs56344531	T	A	100	PASS	AC=1374;AF=0.274361;AN=5008;NS=2504;DP=20360;EAS_AF=0.2381;AMR_AF=0.2406;AFR_AF=0.143;EUR_AF=0.2942;SAS_AF=0.4928;AA=T|||;VT=SNP
4	103321128	rs11935847	C	T	100	PASS	AC=2742;AF=0.547524;AN=5008;NS=2504;DP=16091;EAS_AF=0.2758;AMR_AF=0.5331;AFR_AF=0.5779;EUR_AF=0.6938;SAS_AF=0.6462;AA=c|||;VT=SNP
4	103321557	rs13117712	T	C	100	PASS	AC=2742;AF=0.547524;AN=5008;NS=2504;DP=18602;EAS_AF=0.2758;AMR_AF=0.5331;AFR_AF=0.5779;EUR_AF=0.6938;SAS_AF=0.6462;AA=C|||;VT=SNP
4	103321791	rs13142626	G	C	100	PASS	AC=1039;AF=0.207468;AN=5008;NS=2504;DP=18578;EAS_AF=0.0377;AMR_AF=0.2493;AFR_AF=0.2156;EUR_AF=0.3926;SAS_AF=0.1513;AA=G|||;VT=SNP
4	103322304	rs61325025	T	C	100	PASS	AC=129;AF=0.0257588;AN=5008;NS=2504;DP=18897;EAS_AF=0.0169;AMR_AF=0.0173;AFR_AF=0.0325;EUR_AF=0.0308;SAS_AF=0.0266;AA=T|||;VT=SNP
4	103322604	rs11733421	T	A	100	PASS	AC=1039;AF=0.207468;AN=5008;NS=2504;DP=17817;EAS_AF=0.0377;AMR_AF=0.2493;AFR_AF=0.2156;EUR_AF=0.3926;SAS_AF=0.1513;AA=T|||;VT=SNP
4	103322783	rs6835467	C	T	100	PASS	AC=2743;AF=0.547724;AN=5008;NS=2504;DP=17806;EAS_AF=0.2768;AMR_AF=0.5331;AFR_AF=0.5779;EUR_AF=0.6938;SAS_AF=0.6462;AA=T|||;VT=SNP
4	103322953	rs13125848	T	C	100	PASS	AC=2742;AF=0.547524;AN=5008;NS=2504;DP=19418;EAS_AF=0.2758;AMR_AF=0.5331;AFR_AF=0.5779;EUR_AF=0.6938;SAS_AF=0.6462;AA=C|||;VT=SNP
4	103323995	rs11730344	G	A	100	PASS	AC=934;AF=0.186502;AN=5008;NS=2504;DP=18026;EAS_AF=0.0377;AMR_AF=0.2277;AFR_AF=0.1846;EUR_AF=0.3787;SAS_AF=0.1155;AA=G|||;VT=SNP
4	103324849	rs1381896	T	C	100	PASS	AC=1369;AF=0.273363;AN=5008;NS=2504;DP=16463;EAS_AF=0.2391;AMR_AF=0.2406;AFR_AF=0.143;EUR_AF=0.2952;SAS_AF=0.4857;AA=T|||;VT=SNP
4	103324850	rs1381897	A	G	100	PASS	AC=2734;AF=0.545927;AN=5008;NS=2504;DP=16364;EAS_AF=0.2768;AMR_AF=0.5331;AFR_AF=0.5764;EUR_AF=0.6938;SAS_AF=0.6391;AA=G|||;VT=SNP
4	103325015	rs13140586	T	C	100	PASS	AC=907;AF=0.18111;AN=5008;NS=2504;DP=17268;EAS_AF=0.0387;AMR_AF=0.2277;AFR_AF=0.1641;EUR_AF=0.3777;SAS_AF=0.1155;AA=T|||;VT=SNP
4	103326097	rs1462945	T	A	100	PASS	AC=1380;AF=0.275559;AN=5008;NS=2504;DP=19054;EAS_AF=0.2381;AMR_AF=0.2421;AFR_AF=0.1505;EUR_AF=0.2962;SAS_AF=0.4857;AA=T|||;VT=SNP
4	103326112	rs13134240	G	C	100	PASS	AC=908;AF=0.18131;AN=5008;NS=2504;DP=18919;EAS_AF=0.0387;AMR_AF=0.2277;AFR_AF=0.1649;EUR_AF=0.3777;SAS_AF=0.1155;AA=G|||;VT=SNP
4	103327149	rs12508086	T	C	100	PASS	AC=1380;AF=0.275559;AN=5008;NS=2504;DP=19425;EAS_AF=0.2381;AMR_AF=0.2421;AFR_AF=0.1505;EUR_AF=0.2962;SAS_AF=0.4857;AA=T|||;VT=SNP
4	103327207	rs12508121	T	C	100	PASS	AC=1369;AF=0.273363;AN=5008;NS=2504;DP=20659;EAS_AF=0.2381;AMR_AF=0.2421;AFR_AF=0.143;EUR_AF=0.2952;SAS_AF=0.4857;AA=T|||;VT=SNP
4	103327503	rs11097777	T	G	100	PASS	AC=1368;AF=0.273163;AN=5008;NS=2504;DP=20814;EAS_AF=0.2381;AMR_AF=0.2421;AFR_AF=0.1422;EUR_AF=0.2952;SAS_AF=0.4857;AA=T|||;VT=SNP
4	103327536	rs10856967	T	C	100	PASS	AC=908;AF=0.18131;AN=5008;NS=2504;DP=20706;EAS_AF=0.0387;AMR_AF=0.2277;AFR_AF=0.1649;EUR_AF=0.3777;SAS_AF=0.1155;AA=T|||;VT=SNP
4	103327797	rs11097778	G	C	100	PASS	AC=933;AF=0.186302;AN=5008;NS=2504;DP=21435;EAS_AF=0.0387;AMR_AF=0.2277;AFR_AF=0.1838;EUR_AF=0.3777;SAS_AF=0.1155;AA=G|||;VT=SNP
4	103327883	rs4699024	G	C	100	PASS	AC=2736;AF=0.546326;AN=5008;NS=2504;DP=21860;EAS_AF=0.2768;AMR_AF=0.5346;AFR_AF=0.5779;EUR_AF=0.6938;SAS_AF=0.638;AA=C|||;VT=SNP
4	103329088	rs7683109	A	G	100	PASS	AC=3073;AF=0.613618;AN=5008;NS=2504;DP=16828;EAS_AF=0.2768;AMR_AF=0.5476;AFR_AF=0.8245;EUR_AF=0.6948;SAS_AF=0.6391;AA=A|||;VT=SNP
4	103329111	rs11097779	T	C	100	PASS	AC=1368;AF=0.273163;AN=5008;NS=2504;DP=16352;EAS_AF=0.2381;AMR_AF=0.2421;AFR_AF=0.1422;EUR_AF=0.2952;SAS_AF=0.4857;AA=T|||;VT=SNP
4	103329311	rs11730958	G	C	100	PASS	AC=2986;AF=0.596246;AN=5008;NS=2504;DP=12213;EAS_AF=0.2768;AMR_AF=0.5432;AFR_AF=0.761;EUR_AF=0.6948;SAS_AF=0.6391;AA=C|||;VT=SNP
4	103329490	rs11730944	C	G	100	PASS	AC=2976;AF=0.594249;AN=5008;NS=2504;DP=8873;EAS_AF=0.2758;AMR_AF=0.5432;AFR_AF=0.7549;EUR_AF=0.6948;SAS_AF=0.638;AA=-|||;VT=SNP
4	103332490	rs13132235	G	C	100	PASS	AC=940;AF=0.1877;AN=5008;NS=2504;DP=18115;EAS_AF=0.0387;AMR_AF=0.2277;AFR_AF=0.1884;EUR_AF=0.3787;SAS_AF=0.1155;AA=G|||;VT=SNP
4	103332834	rs13132722	C	G	100	PASS	AC=913;AF=0.182308;AN=5008;NS=2504;DP=19193;EAS_AF=0.0387;AMR_AF=0.2277;AFR_AF=0.1687;EUR_AF=0.3777;SAS_AF=0.1155;AA=C|||;VT=SNP
4	103333010	rs1381895	T	C	100	PASS	AC=2839;AF=0.566893;AN=5008;NS=2504;DP=19890;EAS_AF=0.2778;AMR_AF=0.536;AFR_AF=0.6543;EUR_AF=0.6938;SAS_AF=0.638;AA=C|||;VT=SNP
4	103333139	rs1381894	T	C	100	PASS	AC=2841;AF=0.567292;AN=5008;NS=2504;DP=20823;EAS_AF=0.2778;AMR_AF=0.536;AFR_AF=0.6551;EUR_AF=0.6938;SAS_AF=0.6391;AA=C|||;VT=SNP
4	103335061	rs13147260	A	G	100	PASS	AC=2875;AF=0.574081;AN=5008;NS=2504;DP=19193;EAS_AF=0.3026;AMR_AF=0.5375;AFR_AF=0.6611;EUR_AF=0.6928;SAS_AF=0.6401;AA=G|||;VT=SNP
4	103335494	rs13114804	A	C	100	PASS	AC=2884;AF=0.575879;AN=5008;NS=2504;DP=19482;EAS_AF=0.3036;AMR_AF=0.5389;AFR_AF=0.6611;EUR_AF=0.6978;SAS_AF=0.6421;AA=C|||;VT=SNP
4	103335544	rs11097780	G	A	100	PASS	AC=2884;AF=0.575879;AN=5008;NS=2504;DP=20498;EAS_AF=0.3036;AMR_AF=0.5389;AFR_AF=0.6611;EUR_AF=0.6988;SAS_AF=0.6411;AA=A|||;VT=SNP
4	103335561	rs12500141	A	C	100	PASS	AC=2892;AF=0.577476;AN=5008;NS=2504;DP=20149;EAS_AF=0.3046;AMR_AF=0.5389;AFR_AF=0.6657;EUR_AF=0.6988;SAS_AF=0.6421;AA=C|||;VT=SNP
4	103336311	rs59837211	G	A	100	PASS	AC=540;AF=0.107827;AN=5008;NS=2504;DP=10222;EAS_AF=0.0159;AMR_AF=0.0749;AFR_AF=0.2769;EUR_AF=0.0507;SAS_AF=0.0562;AA=G|||;VT=SNP
4	103336344	rs143546063	G	A	100	PASS	AC=341;AF=0.0680911;AN=5008;NS=2504;DP=12130;EAS_AF=0.0208;AMR_AF=0.1009;AFR_AF=0.0106;EUR_AF=0.165;SAS_AF=0.0716;AA=G|||;VT=SNP
4	103336809	rs76061456	G	A	100	PASS	AC=543;AF=0.108427;AN=5008;NS=2504;DP=15829;EAS_AF=0.0159;AMR_AF=0.0749;AFR_AF=0.2769;EUR_AF=0.0507;SAS_AF=0.0593;AA=G|||;VT=SNP
4	103336841	rs13150351	T	C	100	PASS	AC=679;AF=0.135583;AN=5008;NS=2504;DP=16737;EAS_AF=0.0218;AMR_AF=0.2003;AFR_AF=0.0567;EUR_AF=0.3529;SAS_AF=0.09;AA=T|||;VT=SNP
4	103337394	rs13104988	T	A	100	PASS	AC=2974;AF=0.59385;AN=5008;NS=2504;DP=19041;EAS_AF=0.3006;AMR_AF=0.5418;AFR_AF=0.7269;EUR_AF=0.6998;SAS_AF=0.6442;AA=A|||;VT=SNP
4	103337685	rs12510124	G	A	100	PASS	AC=2973;AF=0.59365;AN=5008;NS=2504;DP=20461;EAS_AF=0.3006;AMR_AF=0.5418;AFR_AF=0.7269;EUR_AF=0.6998;SAS_AF=0.6431;AA=A|||;VT=SNP
4	103337860	rs34197129	A	G	100	PASS	AC=2235;AF=0.446286;AN=5008;NS=2504;DP=19082;EAS_AF=0.2798;AMR_AF=0.3314;AFR_AF=0.6324;EUR_AF=0.3469;SAS_AF=0.5501;AA=A|||;VT=SNP
4	103337946	rs11097781	G	A	100	PASS	AC=734;AF=0.146565;AN=5008;NS=2504;DP=19473;EAS_AF=0.0218;AMR_AF=0.2104;AFR_AF=0.0946;EUR_AF=0.3519;SAS_AF=0.089;AA=G|||;VT=SNP
4	103337971	rs11097782	T	G	100	PASS	AC=734;AF=0.146565;AN=5008;NS=2504;DP=20265;EAS_AF=0.0218;AMR_AF=0.2104;AFR_AF=0.0946;EUR_AF=0.3519;SAS_AF=0.089;AA=T|||;VT=SNP
4	103338469	rs73837208	G	A	100	PASS	AC=231;AF=0.0461262;AN=5008;NS=2504;DP=22362;EAS_AF=0.0159;AMR_AF=0.0245;AFR_AF=0.1097;EUR_AF=0.0308;SAS_AF=0.0225;AA=G|||;VT=SNP
4	103338532	rs62328503	C	T	100	PASS	AC=1346;AF=0.26877;AN=5008;NS=2504;DP=21435;EAS_AF=0.2659;AMR_AF=0.2392;AFR_AF=0.1006;EUR_AF=0.2942;SAS_AF=0.4939;AA=C|||;VT=SNP
4	103338696	rs58801882	G	A	100	PASS	AC=550;AF=0.109824;AN=5008;NS=2504;DP=22310;EAS_AF=0.0159;AMR_AF=0.0778;AFR_AF=0.2806;EUR_AF=0.0507;SAS_AF=0.0593;AA=G|||;VT=SNP
4	103338768	rs13113284	T	C	100	PASS	AC=734;AF=0.146565;AN=5008;NS=2504;DP=22582;EAS_AF=0.0218;AMR_AF=0.2104;AFR_AF=0.0946;EUR_AF=0.3519;SAS_AF=0.089;AA=T|||;VT=SNP
4	103338853	rs13137839	C	T	100	PASS	AC=568;AF=0.113419;AN=5008;NS=2504;DP=20253;EAS_AF=0.0208;AMR_AF=0.1614;AFR_AF=0.0832;EUR_AF=0.2425;SAS_AF=0.0828;AA=C|||;VT=SNP
4	103339144	rs4699025	G	T	100	PASS	AC=735;AF=0.146765;AN=5008;NS=2504;DP=18658;EAS_AF=0.0218;AMR_AF=0.2118;AFR_AF=0.0946;EUR_AF=0.3519;SAS_AF=0.089;AA=G|||;VT=SNP
4	103339675	rs4699026	C	T	100	PASS	AC=2967;AF=0.592452;AN=5008;NS=2504;DP=18636;EAS_AF=0.3006;AMR_AF=0.5418;AFR_AF=0.7239;EUR_AF=0.6988;SAS_AF=0.6421;AA=T|||;VT=SNP
4	103340510	rs12513242	G	A	100	PASS	AC=734;AF=0.146565;AN=5008;NS=2504;DP=17194;EAS_AF=0.0218;AMR_AF=0.2104;AFR_AF=0.0946;EUR_AF=0.3519;SAS_AF=0.089;AA=G|||;VT=SNP
4	103340629	rs12513230	C	T	100	PASS	AC=735;AF=0.146765;AN=5008;NS=2504;DP=20305;EAS_AF=0.0218;AMR_AF=0.2104;AFR_AF=0.0953;EUR_AF=0.3519;SAS_AF=0.089;AA=C|||;VT=SNP
4	103340702	rs12505568	A	C	100	PASS	AC=2971;AF=0.593251;AN=5008;NS=2504;DP=18045;EAS_AF=0.3006;AMR_AF=0.5418;AFR_AF=0.7269;EUR_AF=0.6988;SAS_AF=0.6421;AA=C|||;VT=SNP
4	103340706	rs12513257	C	A	100	PASS	AC=2237;AF=0.446685;AN=5008;NS=2504;DP=18017;EAS_AF=0.2788;AMR_AF=0.3314;AFR_AF=0.6324;EUR_AF=0.3469;SAS_AF=0.5532;AA=C|||;VT=SNP
4	103340746	rs113388694	C	T	100	PASS	AC=550;AF=0.109824;AN=5008;NS=2504;DP=17866;EAS_AF=0.0169;AMR_AF=0.0778;AFR_AF=0.2799;EUR_AF=0.0507;SAS_AF=0.0593;AA=C|||;VT=SNP
4	103340908	rs12513366	G	C	100	PASS	AC=736;AF=0.146965;AN=5008;NS=2504;DP=15571;EAS_AF=0.0218;AMR_AF=0.2104;AFR_AF=0.0946;EUR_AF=0.3529;SAS_AF=0.09;AA=G|||;VT=SNP
4	103341701	rs4699027	C	T	100	PASS	AC=1346;AF=0.26877;AN=5008;NS=2504;DP=18128;EAS_AF=0.2629;AMR_AF=0.2392;AFR_AF=0.1029;EUR_AF=0.2942;SAS_AF=0.4939;AA=C|||;VT=SNP
4	103343133	rs9996947	G	A	100	PASS	AC=2250;AF=0.449281;AN=5008;NS=2504;DP=21974;EAS_AF=0.2788;AMR_AF=0.3314;AFR_AF=0.6415;EUR_AF=0.3469;SAS_AF=0.5542;AA=G|||;VT=SNP
4	103343134	rs10008684	T	C	100	PASS	AC=2987;AF=0.596446;AN=5008;NS=2504;DP=21964;EAS_AF=0.3006;AMR_AF=0.5418;AFR_AF=0.7368;EUR_AF=0.6998;SAS_AF=0.6442;AA=C|||;VT=SNP
4	103343210	rs10019247	A	G	100	PASS	AC=2990;AF=0.597045;AN=5008;NS=2504;DP=21649;EAS_AF=0.3006;AMR_AF=0.5418;AFR_AF=0.7398;EUR_AF=0.6998;SAS_AF=0.6431;AA=G|||;VT=SNP
4	103343362	rs4699028	A	G	100	PASS	AC=737;AF=0.147165;AN=5008;NS=2504;DP=21399;EAS_AF=0.0218;AMR_AF=0.2104;AFR_AF=0.0953;EUR_AF=0.3529;SAS_AF=0.09;AA=A|||;VT=SNP
4	103343816	rs13122985	G	A	100	PASS	AC=738;AF=0.147364;AN=5008;NS=2504;DP=16913;EAS_AF=0.0218;AMR_AF=0.2118;AFR_AF=0.0953;EUR_AF=0.3539;SAS_AF=0.089;AA=G|||;VT=SNP
4	103344382	rs2169596	C	T	100	PASS	AC=735;AF=0.146765;AN=5008;NS=2504;DP=18064;EAS_AF=0.0218;AMR_AF=0.2104;AFR_AF=0.0953;EUR_AF=0.3519;SAS_AF=0.089;AA=T|||;VT=SNP
4	103344422	rs2169595	T	A	100	PASS	AC=735;AF=0.146765;AN=5008;NS=2504;DP=18101;EAS_AF=0.0218;AMR_AF=0.2104;AFR_AF=0.0953;EUR_AF=0.3519;SAS_AF=0.089;AA=t|||;VT=SNP
4	103344446	rs73837211	G	A	100	PASS	AC=569;AF=0.113618;AN=5008;NS=2504;DP=18999;EAS_AF=0.0159;AMR_AF=0.0778;AFR_AF=0.295;EUR_AF=0.0507;SAS_AF=0.0593;AA=G|||;VT=SNP
4	103346430	rs6841750	A	C	100	PASS	AC=4391;AF=0.876797;AN=5008;NS=2504;DP=16444;EAS_AF=0.872;AMR_AF=0.8444;AFR_AF=0.9902;EUR_AF=0.7694;SAS_AF=0.862;AA=C|||;VT=SNP
4	103346846	rs59494802	C	T	100	PASS	AC=248;AF=0.0495208;AN=5008;NS=2504;DP=19663;EAS_AF=0.0169;AMR_AF=0.0245;AFR_AF=0.1233;EUR_AF=0.0298;SAS_AF=0.0215;AA=C|||;VT=SNP
4	103347309	rs1471393	C	T	100	PASS	AC=857;AF=0.171126;AN=5008;NS=2504;DP=16940;EAS_AF=0.1052;AMR_AF=0.1254;AFR_AF=0.0877;EUR_AF=0.2256;SAS_AF=0.3282;AA=c|||;VT=SNP
4	103348467	rs13119968	G	T	100	PASS	AC=1082;AF=0.216054;AN=5008;NS=2504;DP=17526;EAS_AF=0.0228;AMR_AF=0.2046;AFR_AF=0.4531;EUR_AF=0.2008;SAS_AF=0.1186;AA=T|||;VT=SNP
4	103349049	rs964504	T	G	100	PASS	AC=1776;AF=0.354633;AN=5008;NS=2504;DP=17751;EAS_AF=0.4206;AMR_AF=0.2378;AFR_AF=0.3033;EUR_AF=0.2942;SAS_AF=0.501;AA=T|||;VT=SNP
4	103349213	rs964503	C	G	100	PASS	AC=2724;AF=0.54393;AN=5008;NS=2504;DP=19198;EAS_AF=0.4435;AMR_AF=0.438;AFR_AF=0.6589;EUR_AF=0.495;SAS_AF=0.6176;AA=C|||;VT=SNP
4	103349447	rs2903280	C	A	100	PASS	AC=3021;AF=0.603235;AN=5008;NS=2504;DP=15430;EAS_AF=0.4444;AMR_AF=0.4899;AFR_AF=0.7655;EUR_AF=0.6064;SAS_AF=0.6247;AA=A|||;VT=SNP
4	103349526	rs6533013	C	G	100	PASS	AC=3022;AF=0.603435;AN=5008;NS=2504;DP=19970;EAS_AF=0.4444;AMR_AF=0.4899;AFR_AF=0.7663;EUR_AF=0.6064;SAS_AF=0.6247;AA=G|||;VT=SNP
4	103349740	rs6533014	A	G	100	PASS	AC=2733;AF=0.545727;AN=5008;NS=2504;DP=17667;EAS_AF=0.4435;AMR_AF=0.4366;AFR_AF=0.6664;EUR_AF=0.495;SAS_AF=0.6176;AA=G|||;VT=SNP
4	103350585	rs12510679	A	C	100	PASS	AC=527;AF=0.105232;AN=5008;NS=2504;DP=19907;EAS_AF=0.0228;AMR_AF=0.1398;AFR_AF=0.1112;EUR_AF=0.1799;SAS_AF=0.0808;AA=A|||;VT=SNP
4	103350758	rs6821848	G	T	100	PASS	AC=277;AF=0.0553115;AN=5008;NS=2504;DP=18943;EAS_AF=0.1617;AMR_AF=0.0187;AFR_AF=0.0393;EUR_AF=0.0288;SAS_AF=0.0204;AA=G|||;VT=SNP
4	103351396	rs2045798	T	A	100	PASS	AC=3135;AF=0.625998;AN=5008;NS=2504;DP=14096;EAS_AF=0.4444;AMR_AF=0.4928;AFR_AF=0.8593;EUR_AF=0.6064;SAS_AF=0.6125;AA=A|||;VT=SNP
4	103353074	rs2045797	G	C	100	PASS	AC=2993;AF=0.597644;AN=5008;NS=2504;DP=15367;EAS_AF=0.4008;AMR_AF=0.4914;AFR_AF=0.7897;EUR_AF=0.6054;SAS_AF=0.6084;AA=G|||;VT=SNP
4	103353591	rs13132193	T	A	100	PASS	AC=948;AF=0.189297;AN=5008;NS=2504;DP=16904;EAS_AF=0.0228;AMR_AF=0.1931;AFR_AF=0.3646;EUR_AF=0.1978;SAS_AF=0.1125;AA=T|||;VT=SNP
4	103355489	rs6819295	G	A	100	PASS	AC=1140;AF=0.227636;AN=5008;NS=2504;DP=17369;EAS_AF=0.1736;AMR_AF=0.2161;AFR_AF=0.0681;EUR_AF=0.2684;SAS_AF=0.4652;AA=G|||;VT=SNP
4	103355490	rs6818963	C	T	100	PASS	AC=1142;AF=0.228035;AN=5008;NS=2504;DP=17409;EAS_AF=0.1746;AMR_AF=0.2161;AFR_AF=0.0681;EUR_AF=0.2684;SAS_AF=0.4663;AA=C|||;VT=SNP
4	103355533	rs6533015	C	G	100	PASS	AC=2997;AF=0.598442;AN=5008;NS=2504;DP=17604;EAS_AF=0.3968;AMR_AF=0.4914;AFR_AF=0.795;EUR_AF=0.6054;SAS_AF=0.6094;AA=G|||;VT=SNP
4	103356402	rs76573486	C	T	100	PASS	AC=313;AF=0.0625;AN=5008;NS=2504;DP=19191;EAS_AF=0.1974;AMR_AF=0.0187;AFR_AF=0.0386;EUR_AF=0.0288;SAS_AF=0.0215;AA=C|||;VT=SNP
4	103357253	rs6533016	C	A	100	PASS	AC=1305;AF=0.260583;AN=5008;NS=2504;DP=16224;EAS_AF=0.0238;AMR_AF=0.2507;AFR_AF=0.5144;EUR_AF=0.3062;SAS_AF=0.1217;AA=C|||;VT=SNP
4	103357740	rs62328509	G	T	100	PASS	AC=1948;AF=0.388978;AN=5008;NS=2504;DP=19516;EAS_AF=0.374;AMR_AF=0.2896;AFR_AF=0.3616;EUR_AF=0.4056;SAS_AF=0.4949;AA=G|||;VT=SNP
4	103358641	rs62328510	C	T	100	PASS	AC=1239;AF=0.247404;AN=5008;NS=2504;DP=19506;EAS_AF=0.1776;AMR_AF=0.2219;AFR_AF=0.1362;EUR_AF=0.2694;SAS_AF=0.4652;AA=C|||;VT=SNP
4	103358838	rs62328511	C	T	100	PASS	AC=1235;AF=0.246605;AN=5008;NS=2504;DP=20046;EAS_AF=0.1756;AMR_AF=0.2176;AFR_AF=0.1362;EUR_AF=0.2694;SAS_AF=0.4663;AA=C|||;VT=SNP
4	103359330	rs1609991	A	C	100	PASS	AC=696;AF=0.138978;AN=5008;NS=2504;DP=17083;EAS_AF=0.1974;AMR_AF=0.072;AFR_AF=0.2141;EUR_AF=0.1352;SAS_AF=0.0286;AA=A|||;VT=SNP
4	103359744	rs6846971	C	T	100	PASS	AC=832;AF=0.166134;AN=5008;NS=2504;DP=17985;EAS_AF=0.0228;AMR_AF=0.1888;AFR_AF=0.2791;EUR_AF=0.1978;SAS_AF=0.1125;AA=C|||;VT=SNP
4	103360830	rs1811810	G	A	100	PASS	AC=2035;AF=0.40635;AN=5008;NS=2504;DP=17022;EAS_AF=0.3948;AMR_AF=0.3271;AFR_AF=0.3472;EUR_AF=0.3986;SAS_AF=0.5624;AA=G|||;VT=SNP
4	103361105	rs1609992	A	G	100	PASS	AC=2502;AF=0.499601;AN=5008;NS=2504;DP=18440;EAS_AF=0.369;AMR_AF=0.389;AFR_AF=0.618;EUR_AF=0.502;SAS_AF=0.5501;AA=G|||;VT=SNP
4	103361435	rs7654834	A	T	100	PASS	AC=1293;AF=0.258187;AN=5008;NS=2504;DP=15761;EAS_AF=0.1974;AMR_AF=0.1772;AFR_AF=0.4985;EUR_AF=0.2336;SAS_AF=0.0787;AA=A|||;VT=SNP
4	103361697	rs1038000	A	T	100	PASS	AC=1808;AF=0.361022;AN=5008;NS=2504;DP=15827;EAS_AF=0.2242;AMR_AF=0.2781;AFR_AF=0.6876;EUR_AF=0.338;SAS_AF=0.1431;AA=A|||;VT=SNP
4	103361790	rs12710964	G	A	100	PASS	AC=3091;AF=0.617212;AN=5008;NS=2504;DP=14816;EAS_AF=0.3958;AMR_AF=0.4957;AFR_AF=0.8578;EUR_AF=0.6064;SAS_AF=0.6176;AA=g|||;VT=SNP
4	103362252	rs1037999	C	T	100	PASS	AC=3323;AF=0.663538;AN=5008;NS=2504;DP=18590;EAS_AF=0.3968;AMR_AF=0.5216;AFR_AF=0.9766;EUR_AF=0.6382;SAS_AF=0.6421;AA=T|||;VT=SNP
4	103362775	rs61429188	C	G	100	PASS	AC=431;AF=0.0860623;AN=5008;NS=2504;DP=20256;EAS_AF=0.0268;AMR_AF=0.0893;AFR_AF=0.1339;EUR_AF=0.1014;SAS_AF=0.0644;AA=C|||;VT=SNP
4	103363446	rs66521590	G	A	100	PASS	AC=1638;AF=0.327077;AN=5008;NS=2504;DP=20201;EAS_AF=0.3681;AMR_AF=0.2378;AFR_AF=0.236;EUR_AF=0.2972;SAS_AF=0.502;AA=G|||;VT=SNP
4	103363638	rs6851440	T	C	100	PASS	AC=1639;AF=0.327276;AN=5008;NS=2504;DP=21179;EAS_AF=0.3681;AMR_AF=0.2378;AFR_AF=0.236;EUR_AF=0.2982;SAS_AF=0.502;AA=T|||;VT=SNP
4	103364463	rs2126627	T	C	100	PASS	AC=1688;AF=0.337061;AN=5008;NS=2504;DP=21209;EAS_AF=0.0982;AMR_AF=0.4798;AFR_AF=0.6256;EUR_AF=0.3101;SAS_AF=0.1196;AA=T|||;VT=SNP
4	103364762	rs926163	C	T	100	PASS	AC=387;AF=0.0772764;AN=5008;NS=2504;DP=19123;EAS_AF=0.0268;AMR_AF=0.0893;AFR_AF=0.0998;EUR_AF=0.1024;SAS_AF=0.0644;AA=C|||;VT=SNP
4	103365532	rs13115343	G	T	100	PASS	AC=1398;AF=0.279153;AN=5008;NS=2504;DP=19685;EAS_AF=0.0278;AMR_AF=0.2349;AFR_AF=0.5938;EUR_AF=0.3082;SAS_AF=0.1145;AA=G|||;VT=SNP
4	103365842	rs2169598	C	T	100	PASS	AC=3092;AF=0.617412;AN=5008;NS=2504;DP=19793;EAS_AF=0.3958;AMR_AF=0.4942;AFR_AF=0.8578;EUR_AF=0.6093;SAS_AF=0.6166;AA=T|||;VT=SNP
4	103366543	rs2866405	A	G	100	PASS	AC=393;AF=0.0784744;AN=5008;NS=2504;DP=18884;EAS_AF=0.0268;AMR_AF=0.0893;AFR_AF=0.1029;EUR_AF=0.1044;SAS_AF=0.0644;AA=A|||;VT=SNP
4	103368088	rs6817730	C	A	100	PASS	AC=1430;AF=0.285543;AN=5008;NS=2504;DP=11086;EAS_AF=0.0278;AMR_AF=0.2536;AFR_AF=0.6044;EUR_AF=0.3121;SAS_AF=0.1155;AA=A|||;VT=SNP
4	103368502	rs11097783	C	A	100	PASS	AC=444;AF=0.0886581;AN=5008;NS=2504;DP=19390;EAS_AF=0.0268;AMR_AF=0.0879;AFR_AF=0.1415;EUR_AF=0.1054;SAS_AF=0.0644;AA=C|||;VT=SNP
4	103368598	rs2169597	C	T	100	PASS	AC=3046;AF=0.608227;AN=5008;NS=2504;DP=18248;EAS_AF=0.3958;AMR_AF=0.4928;AFR_AF=0.8578;EUR_AF=0.6093;SAS_AF=0.5706;AA=T|||;VT=SNP
4	103369642	rs17825737	A	G	100	PASS	AC=394;AF=0.0786741;AN=5008;NS=2504;DP=20400;EAS_AF=0.0268;AMR_AF=0.0879;AFR_AF=0.1044;EUR_AF=0.1044;SAS_AF=0.0644;AA=A|||;VT=SNP
4	103370526	rs116445911	G	A	100	PASS	AC=255;AF=0.0509185;AN=5008;NS=2504;DP=17349;EAS_AF=0.1964;AMR_AF=0.0144;AFR_AF=0;EUR_AF=0.0268;SAS_AF=0.0204;AA=G|||;VT=SNP
4	103370889	rs17032641	T	C	100	PASS	AC=280;AF=0.0559105;AN=5008;NS=2504;DP=18032;EAS_AF=0.1964;AMR_AF=0.0173;AFR_AF=0.0174;EUR_AF=0.0268;SAS_AF=0.0204;AA=T|||;VT=SNP
4	103371426	rs1973871	C	T	100	PASS	AC=3049;AF=0.608826;AN=5008;NS=2504;DP=18868;EAS_AF=0.3958;AMR_AF=0.4928;AFR_AF=0.8585;EUR_AF=0.6123;SAS_AF=0.5695;AA=T|||;VT=SNP
4	103373674	rs17825838	A	C	100	PASS	AC=256;AF=0.0511182;AN=5008;NS=2504;DP=16309;EAS_AF=0.0288;AMR_AF=0.0764;AFR_AF=0.0053;EUR_AF=0.1034;SAS_AF=0.0644;AA=A|||;VT=SNP
4	103374154	rs10000030	G	A	100	PASS	AC=837;AF=0.167133;AN=5008;NS=2504;DP=16284;EAS_AF=0.2242;AMR_AF=0.1138;AFR_AF=0.2315;EUR_AF=0.1352;SAS_AF=0.092;AA=G|||;VT=SNP
4	103375303	rs1313924	C	A	100	PASS	AC=1986;AF=0.396565;AN=5008;NS=2504;DP=17139;EAS_AF=0.4435;AMR_AF=0.3271;AFR_AF=0.407;EUR_AF=0.3459;SAS_AF=0.4356;AA=C|||;VT=SNP
4	103377576	rs1313925	T	C	100	PASS	AC=3132;AF=0.625399;AN=5008;NS=2504;DP=18033;EAS_AF=0.4464;AMR_AF=0.5173;AFR_AF=0.8593;EUR_AF=0.6133;SAS_AF=0.5828;AA=C|||;VT=SNP
4	103378866	rs1314336	C	T	100	PASS	AC=2262;AF=0.451677;AN=5008;NS=2504;DP=19307;EAS_AF=0.4444;AMR_AF=0.3689;AFR_AF=0.475;EUR_AF=0.4066;SAS_AF=0.5327;AA=C|||;VT=SNP
4	103379765	rs2091973	A	G	100	PASS	AC=2807;AF=0.560503;AN=5008;NS=2504;DP=19853;EAS_AF=0.7808;AMR_AF=0.6009;AFR_AF=0.4395;EUR_AF=0.5219;SAS_AF=0.5082;AA=A|||;VT=SNP
4	103380705	rs72932141	G	A	100	PASS	AC=829;AF=0.165535;AN=5008;NS=2504;DP=15505;EAS_AF=0.2262;AMR_AF=0.1138;AFR_AF=0.2239;EUR_AF=0.1352;SAS_AF=0.092;AA=G|||;VT=SNP
4	103381102	rs6533017	C	T	100	PASS	AC=2902;AF=0.579473;AN=5008;NS=2504;DP=19572;EAS_AF=0.7788;AMR_AF=0.6153;AFR_AF=0.5045;EUR_AF=0.5229;SAS_AF=0.5082;AA=C|||;VT=SNP
4	103383107	rs17008528	G	A	100	PASS	AC=322;AF=0.0642971;AN=5008;NS=2504;DP=15533;EAS_AF=0.1974;AMR_AF=0.0202;AFR_AF=0.0393;EUR_AF=0.0288;SAS_AF=0.0286;AA=G|||;VT=SNP
4	103383589	rs10014309	C	T	100	PASS	AC=826;AF=0.164936;AN=5008;NS=2504;DP=19160;EAS_AF=0.2242;AMR_AF=0.1138;AFR_AF=0.2239;EUR_AF=0.1342;SAS_AF=0.092;AA=C|||;VT=SNP
4	103383843	rs77002140	T	C	100	PASS	AC=257;AF=0.0513179;AN=5008;NS=2504;DP=14556;EAS_AF=0.1974;AMR_AF=0.0144;AFR_AF=0;EUR_AF=0.0268;SAS_AF=0.0215;AA=T|||;VT=SNP
4	103383852	rs115547957	G	A	100	PASS	AC=257;AF=0.0513179;AN=5008;NS=2504;DP=14415;EAS_AF=0.1974;AMR_AF=0.0144;AFR_AF=0;EUR_AF=0.0268;SAS_AF=0.0215;AA=G|||;VT=SNP
4	103385474	rs116087091	A	G	100	PASS	AC=255;AF=0.0509185;AN=5008;NS=2504;DP=18283;EAS_AF=0.0278;AMR_AF=0.0764;AFR_AF=0.0068;EUR_AF=0.1024;SAS_AF=0.0634;AA=A|||;VT=SNP
4	103387413	rs2205438	G	A	100	PASS	AC=791;AF=0.157947;AN=5008;NS=2504;DP=17707;EAS_AF=0.2153;AMR_AF=0.1225;AFR_AF=0.1982;EUR_AF=0.1352;SAS_AF=0.093;AA=G|||;VT=SNP
4	103387419	rs230490	G	A	100	PASS	AC=1876;AF=0.374601;AN=5008;NS=2504;DP=17689;EAS_AF=0.5536;AMR_AF=0.4841;AFR_AF=0.1392;EUR_AF=0.3887;SAS_AF=0.4162;AA=G|||;VT=SNP
4	103388565	rs230488	A	G	100	PASS	AC=3740;AF=0.746805;AN=5008;NS=2504;DP=20926;EAS_AF=0.8046;AMR_AF=0.5418;AFR_AF=0.8812;EUR_AF=0.7495;SAS_AF=0.6483;AA=G|||;VT=SNP
4	103389013	rs1598860	T	C	100	PASS	AC=3162;AF=0.63139;AN=5008;NS=2504;DP=18946;EAS_AF=0.5407;AMR_AF=0.6599;AFR_AF=0.708;EUR_AF=0.6441;SAS_AF=0.5879;AA=T|||;VT=SNP
4	103389409	rs230487	C	A	100	PASS	AC=3203;AF=0.639577;AN=5008;NS=2504;DP=18822;EAS_AF=0.3929;AMR_AF=0.6801;AFR_AF=0.8434;EUR_AF=0.7217;SAS_AF=0.5051;AA=A|||;VT=SNP
4	103389514	rs62328535	C	T	100	PASS	AC=2341;AF=0.467452;AN=5008;NS=2504;DP=18421;EAS_AF=0.4623;AMR_AF=0.7017;AFR_AF=0.3359;EUR_AF=0.5984;SAS_AF=0.3497;AA=T|||;VT=SNP
4	103390496	rs10019804	G	A	100	PASS	AC=1830;AF=0.365415;AN=5008;NS=2504;DP=16927;EAS_AF=0.3294;AMR_AF=0.379;AFR_AF=0.5159;EUR_AF=0.3191;SAS_AF=0.2372;AA=A|||;VT=SNP
4	103391275	rs17032683	T	C	100	PASS	AC=926;AF=0.184904;AN=5008;NS=2504;DP=15362;EAS_AF=0.2738;AMR_AF=0.3141;AFR_AF=0.0219;EUR_AF=0.2465;SAS_AF=0.1585;AA=T|||;VT=SNP
4	103392632	rs28844321	A	G	100	PASS	AC=700;AF=0.139776;AN=5008;NS=2504;DP=18766;EAS_AF=0.0456;AMR_AF=0.049;AFR_AF=0.3858;EUR_AF=0.0557;SAS_AF=0.0552;AA=A|||;VT=SNP
4	103392866	rs10026278	C	T	100	PASS	AC=1824;AF=0.364217;AN=5008;NS=2504;DP=16421;EAS_AF=0.3194;AMR_AF=0.3746;AFR_AF=0.5431;EUR_AF=0.3111;SAS_AF=0.2157;AA=T|||;VT=SNP
4	103393912	rs9996514	T	C	100	PASS	AC=1758;AF=0.351038;AN=5008;NS=2504;DP=14615;EAS_AF=0.3194;AMR_AF=0.3718;AFR_AF=0.4939;EUR_AF=0.3111;SAS_AF=0.2168;AA=T|||;VT=SNP
4	103394219	rs59979574	A	G	100	PASS	AC=805;AF=0.160743;AN=5008;NS=2504;DP=19569;EAS_AF=0.0506;AMR_AF=0.0994;AFR_AF=0.2572;EUR_AF=0.1441;SAS_AF=0.2045;AA=A|||;VT=SNP
4	103394414	rs28871712	T	C	100	PASS	AC=2734;AF=0.545927;AN=5008;NS=2504;DP=21485;EAS_AF=0.37;AMR_AF=0.4784;AFR_AF=0.8729;EUR_AF=0.4563;SAS_AF=0.4254;AA=C|||;VT=SNP
4	103394940	rs28804983	T	C	100	PASS	AC=696;AF=0.138978;AN=5008;NS=2504;DP=19179;EAS_AF=0.0437;AMR_AF=0.049;AFR_AF=0.3843;EUR_AF=0.0557;SAS_AF=0.0552;AA=T|||;VT=SNP
4	103395103	rs4456957	C	G	100	PASS	AC=921;AF=0.183906;AN=5008;NS=2504;DP=21407;EAS_AF=0.2718;AMR_AF=0.3127;AFR_AF=0.0219;EUR_AF=0.2455;SAS_AF=0.1575;AA=C|||;VT=SNP
4	103395780	rs1882949	C	T	100	PASS	AC=1737;AF=0.346845;AN=5008;NS=2504;DP=17455;EAS_AF=0.3155;AMR_AF=0.3718;AFR_AF=0.4924;EUR_AF=0.3032;SAS_AF=0.2096;AA=C|||;VT=SNP
4	103396333	rs2903281	G	A	100	PASS	AC=910;AF=0.181709;AN=5008;NS=2504;DP=20735;EAS_AF=0.2718;AMR_AF=0.3127;AFR_AF=0.0219;EUR_AF=0.2376;SAS_AF=0.1544;AA=G|||;VT=SNP
4	103396923	rs2085549	A	G	100	PASS	AC=918;AF=0.183307;AN=5008;NS=2504;DP=19911;EAS_AF=0.2718;AMR_AF=0.3156;AFR_AF=0.0219;EUR_AF=0.2435;SAS_AF=0.1544;AA=A|||;VT=SNP
4	103397014	rs2085548	C	T	100	PASS	AC=1737;AF=0.346845;AN=5008;NS=2504;DP=21971;EAS_AF=0.3155;AMR_AF=0.3718;AFR_AF=0.4924;EUR_AF=0.3032;SAS_AF=0.2096;AA=C|||;VT=SNP
4	103397289	rs11733168	C	T	100	PASS	AC=1737;AF=0.346845;AN=5008;NS=2504;DP=19892;EAS_AF=0.3155;AMR_AF=0.3718;AFR_AF=0.4924;EUR_AF=0.3032;SAS_AF=0.2096;AA=C|||;VT=SNP
4	103398374	rs34506242	C	T	100	PASS	AC=760;AF=0.151757;AN=5008;NS=2504;DP=19528;EAS_AF=0.0526;AMR_AF=0.0994;AFR_AF=0.2231;EUR_AF=0.1441;SAS_AF=0.2025;AA=C|||;VT=SNP
4	103399049	rs62328536	C	A	100	PASS	AC=1221;AF=0.24381;AN=5008;NS=2504;DP=20519;EAS_AF=0.3393;AMR_AF=0.4265;AFR_AF=0.025;EUR_AF=0.333;SAS_AF=0.2198;AA=C|||;VT=SNP
4	103399601	rs80172929	C	T	100	PASS	AC=505;AF=0.100839;AN=5008;NS=2504;DP=21759;EAS_AF=0.0437;AMR_AF=0.0375;AFR_AF=0.2481;EUR_AF=0.0537;SAS_AF=0.0542;AA=C|||;VT=SNP
4	103401255	rs4698857	G	T	100	PASS	AC=1228;AF=0.245208;AN=5008;NS=2504;DP=20323;EAS_AF=0.3393;AMR_AF=0.4251;AFR_AF=0.025;EUR_AF=0.339;SAS_AF=0.2219;AA=G|||;VT=SNP
4	103401583	rs33979463	C	T	100	PASS	AC=781;AF=0.15595;AN=5008;NS=2504;DP=20932;EAS_AF=0.0536;AMR_AF=0.0965;AFR_AF=0.2398;EUR_AF=0.1451;SAS_AF=0.2014;AA=C|||;VT=SNP
4	103401723	rs141936164	A	G	100	PASS	AC=1228;AF=0.245208;AN=5008;NS=2504;DP=20926;EAS_AF=0.3393;AMR_AF=0.4251;AFR_AF=0.025;EUR_AF=0.339;SAS_AF=0.2219;AA=A|||;VT=SNP
4	103403494	rs28882677	A	G	100	PASS	AC=2118;AF=0.422923;AN=5008;NS=2504;DP=20955;EAS_AF=0.3829;AMR_AF=0.4856;AFR_AF=0.5363;EUR_AF=0.4056;SAS_AF=0.2843;AA=G|||;VT=SNP
4	103403708	rs144873903	G	A	100	PASS	AC=469;AF=0.0936502;AN=5008;NS=2504;DP=21467;EAS_AF=0.002;AMR_AF=0.0648;AFR_AF=0.171;EUR_AF=0.0825;SAS_AF=0.1155;AA=G|||;VT=SNP
4	103404302	rs10024473	A	G	100	PASS	AC=2097;AF=0.41873;AN=5008;NS=2504;DP=15480;EAS_AF=0.3829;AMR_AF=0.4841;AFR_AF=0.5212;EUR_AF=0.4056;SAS_AF=0.2843;AA=G|||;VT=SNP
4	103406112	rs80355640	A	C	100	PASS	AC=774;AF=0.154553;AN=5008;NS=2504;DP=23513;EAS_AF=0.0526;AMR_AF=0.0994;AFR_AF=0.2345;EUR_AF=0.1441;SAS_AF=0.2014;AA=A|||;VT=SNP
4	103406448	rs10021017	C	T	100	PASS	AC=2097;AF=0.41873;AN=5008;NS=2504;DP=18642;EAS_AF=0.3829;AMR_AF=0.4856;AFR_AF=0.5212;EUR_AF=0.4056;SAS_AF=0.2832;AA=T|||;VT=SNP
4	103406511	rs11097786	G	A	100	PASS	AC=1228;AF=0.245208;AN=5008;NS=2504;DP=19441;EAS_AF=0.3393;AMR_AF=0.4251;AFR_AF=0.025;EUR_AF=0.339;SAS_AF=0.2219;AA=G|||;VT=SNP
4	103407342	rs11097787	C	T	100	PASS	AC=2051;AF=0.409545;AN=5008;NS=2504;DP=19600;EAS_AF=0.3839;AMR_AF=0.4841;AFR_AF=0.4962;EUR_AF=0.3986;SAS_AF=0.2771;AA=C|||;VT=SNP
4	103407428	rs11097788	A	G	100	PASS	AC=2936;AF=0.586262;AN=5008;NS=2504;DP=18724;EAS_AF=0.4355;AMR_AF=0.5865;AFR_AF=0.8026;EUR_AF=0.5497;SAS_AF=0.4867;AA=G|||;VT=SNP
4	103407962	rs10024808	G	A	100	PASS	AC=505;AF=0.100839;AN=5008;NS=2504;DP=19419;EAS_AF=0.0437;AMR_AF=0.0375;AFR_AF=0.2474;EUR_AF=0.0537;SAS_AF=0.0552;AA=G|||;VT=SNP
4	103409547	rs13118067	T	C	100	PASS	AC=719;AF=0.14357;AN=5008;NS=2504;DP=19664;EAS_AF=0.0526;AMR_AF=0.098;AFR_AF=0.1929;EUR_AF=0.1441;SAS_AF=0.2025;AA=T|||;VT=SNP
4	103410328	rs28826294	A	G	100	PASS	AC=697;AF=0.139177;AN=5008;NS=2504;DP=20088;EAS_AF=0.0437;AMR_AF=0.049;AFR_AF=0.3843;EUR_AF=0.0557;SAS_AF=0.0562;AA=A|||;VT=SNP
4	103411034	rs2168805	A	T	100	PASS	AC=2043;AF=0.407947;AN=5008;NS=2504;DP=18826;EAS_AF=0.3819;AMR_AF=0.4841;AFR_AF=0.4917;EUR_AF=0.3986;SAS_AF=0.2771;AA=A|||;VT=SNP
4	103411099	rs2125213	G	A	100	PASS	AC=2143;AF=0.427915;AN=5008;NS=2504;DP=16933;EAS_AF=0.3819;AMR_AF=0.487;AFR_AF=0.5605;EUR_AF=0.3996;SAS_AF=0.2832;AA=A|||;VT=SNP
4	103411101	rs28782795	T	G	100	PASS	AC=506;AF=0.101038;AN=5008;NS=2504;DP=17048;EAS_AF=0.0437;AMR_AF=0.0375;AFR_AF=0.2474;EUR_AF=0.0547;SAS_AF=0.0552;AA=T|||;VT=SNP
4	103411878	rs28502244	A	C	100	PASS	AC=504;AF=0.100639;AN=5008;NS=2504;DP=17214;EAS_AF=0.0427;AMR_AF=0.0375;AFR_AF=0.2474;EUR_AF=0.0537;SAS_AF=0.0552;AA=A|||;VT=SNP
4	103412148	rs28865076	G	A	100	PASS	AC=504;AF=0.100639;AN=5008;NS=2504;DP=14186;EAS_AF=0.0427;AMR_AF=0.0375;AFR_AF=0.2474;EUR_AF=0.0537;SAS_AF=0.0552;AA=G|||;VT=SNP
4	103412345	rs72696109	T	G	100	PASS	AC=1230;AF=0.245607;AN=5008;NS=2504;DP=18951;EAS_AF=0.3403;AMR_AF=0.4251;AFR_AF=0.025;EUR_AF=0.339;SAS_AF=0.2229;AA=T|||;VT=SNP
4	103412735	rs28833207	C	A	100	PASS	AC=505;AF=0.100839;AN=5008;NS=2504;DP=19822;EAS_AF=0.0437;AMR_AF=0.0375;AFR_AF=0.2474;EUR_AF=0.0537;SAS_AF=0.0552;AA=C|||;VT=SNP
4	103413351	rs2903282	C	T	100	PASS	AC=2113;AF=0.421925;AN=5008;NS=2504;DP=17203;EAS_AF=0.3829;AMR_AF=0.487;AFR_AF=0.5356;EUR_AF=0.3996;SAS_AF=0.2853;AA=c|||;VT=SNP
4	103414175	rs747559	A	G	100	PASS	AC=2096;AF=0.41853;AN=5008;NS=2504;DP=18386;EAS_AF=0.3819;AMR_AF=0.4856;AFR_AF=0.5212;EUR_AF=0.4056;SAS_AF=0.2832;AA=G|||;VT=SNP
4	103415618	rs13147820	G	A	100	PASS	AC=705;AF=0.140775;AN=5008;NS=2504;DP=16146;EAS_AF=0.0526;AMR_AF=0.098;AFR_AF=0.1823;EUR_AF=0.1451;SAS_AF=0.2014;AA=G|||;VT=SNP
4	103415813	rs6811263	T	C	100	PASS	AC=2098;AF=0.41893;AN=5008;NS=2504;DP=1197;EAS_AF=0.3829;AMR_AF=0.4856;AFR_AF=0.5212;EUR_AF=0.4056;SAS_AF=0.2843;AA=C|||;VT=SNP
4	103415822	rs6833745	A	C	100	PASS	AC=2057;AF=0.410743;AN=5008;NS=2504;DP=2896;EAS_AF=0.3829;AMR_AF=0.4841;AFR_AF=0.4962;EUR_AF=0.4046;SAS_AF=0.2781;AA=G|||;VT=SNP
4	103417116	rs72696114	T	C	100	PASS	AC=1229;AF=0.245407;AN=5008;NS=2504;DP=13093;EAS_AF=0.3403;AMR_AF=0.4251;AFR_AF=0.025;EUR_AF=0.338;SAS_AF=0.2229;AA=T|||;VT=SNP
4	103418185	rs28573147	C	G	100	PASS	AC=2938;AF=0.586661;AN=5008;NS=2504;DP=20704;EAS_AF=0.4355;AMR_AF=0.5879;AFR_AF=0.8048;EUR_AF=0.5487;SAS_AF=0.4857;AA=G|||;VT=SNP
4	103418957	rs980455	T	C	100	PASS	AC=2057;AF=0.410743;AN=5008;NS=2504;DP=20324;EAS_AF=0.3829;AMR_AF=0.4841;AFR_AF=0.497;EUR_AF=0.4036;SAS_AF=0.2781;AA=T|||;VT=SNP
4	103420759	rs11940017	T	C	100	PASS	AC=700;AF=0.139776;AN=5008;NS=2504;DP=15540;EAS_AF=0.0427;AMR_AF=0.0504;AFR_AF=0.3873;EUR_AF=0.0557;SAS_AF=0.0552;AA=T|||;VT=SNP
4	103421018	rs11944443	A	G	100	PASS	AC=698;AF=0.139377;AN=5008;NS=2504;DP=13825;EAS_AF=0.0427;AMR_AF=0.049;AFR_AF=0.3865;EUR_AF=0.0557;SAS_AF=0.0552;AA=A|||;VT=SNP
4	103422504	rs72696119	C	G	100	PASS	AC=2097;AF=0.41873;AN=5008;NS=2504;DP=6843;EAS_AF=0.3829;AMR_AF=0.4856;AFR_AF=0.5212;EUR_AF=0.4046;SAS_AF=0.2843;AA=G|||;VT=SNP
4	103423211	rs6834596	G	C	100	PASS	AC=698;AF=0.139377;AN=5008;NS=2504;DP=12228;EAS_AF=0.0427;AMR_AF=0.049;AFR_AF=0.3873;EUR_AF=0.0557;SAS_AF=0.0542;AA=G|||;VT=SNP
4	103423326	rs2272676	G	T	100	PASS	AC=1223;AF=0.244209;AN=5008;NS=2504;DP=15180;EAS_AF=0.3393;AMR_AF=0.4265;AFR_AF=0.0227;EUR_AF=0.338;SAS_AF=0.2198;AA=G|||;VT=SNP
4	103423493	rs10013613	G	T	100	PASS	AC=2096;AF=0.41853;AN=5008;NS=2504;DP=12082;EAS_AF=0.3819;AMR_AF=0.487;AFR_AF=0.5234;EUR_AF=0.4046;SAS_AF=0.2802;AA=T|||;VT=SNP
4	103423667	rs78573682	A	G	100	PASS	AC=954;AF=0.190495;AN=5008;NS=2504;DP=17039;EAS_AF=0.128;AMR_AF=0.3055;AFR_AF=0.0295;EUR_AF=0.3509;SAS_AF=0.226;AA=A|||;VT=SNP
4	103424193	rs3774932	A	G	100	PASS	AC=2927;AF=0.584465;AN=5008;NS=2504;DP=17978;EAS_AF=0.4345;AMR_AF=0.5893;AFR_AF=0.8033;EUR_AF=0.5447;SAS_AF=0.4806;AA=G|||;VT=SNP
4	103426339	rs3774933	T	C	100	PASS	AC=1917;AF=0.382788;AN=5008;NS=2504;DP=15318;EAS_AF=0.3819;AMR_AF=0.4755;AFR_AF=0.3941;EUR_AF=0.4046;SAS_AF=0.2802;AA=T|||;VT=SNP
4	103427248	rs28520385	T	G	100	PASS	AC=315;AF=0.0628994;AN=5008;NS=2504;DP=16109;EAS_AF=0.0427;AMR_AF=0.0259;AFR_AF=0.1112;EUR_AF=0.0537;SAS_AF=0.0542;AA=T|||;VT=SNP
4	103427476	rs3774934	A	G	100	PASS	AC=4112;AF=0.821086;AN=5008;NS=2504;DP=16202;EAS_AF=0.5635;AMR_AF=0.9078;AFR_AF=0.9947;EUR_AF=0.8996;SAS_AF=0.7096;AA=G|||;VT=SNP
4	103428615	rs2168803	A	T	100	PASS	AC=3042;AF=0.607428;AN=5008;NS=2504;DP=13283;EAS_AF=0.4345;AMR_AF=0.5965;AFR_AF=0.8843;EUR_AF=0.5487;SAS_AF=0.4796;AA=T|||;VT=SNP
4	103430534	rs4647972	C	T	100	PASS	AC=315;AF=0.0628994;AN=5008;NS=2504;DP=18725;EAS_AF=0.0427;AMR_AF=0.0259;AFR_AF=0.1112;EUR_AF=0.0537;SAS_AF=0.0542;AA=C|||;VT=SNP
4	103432974	rs17032705	G	A	100	PASS	AC=1800;AF=0.359425;AN=5008;NS=2504;DP=18690;EAS_AF=0.3819;AMR_AF=0.4712;AFR_AF=0.3147;EUR_AF=0.4026;SAS_AF=0.273;AA=G|||;VT=SNP
4	103433346	rs62328541	T	C	100	PASS	AC=1236;AF=0.246805;AN=5008;NS=2504;DP=20605;EAS_AF=0.3393;AMR_AF=0.4265;AFR_AF=0.025;EUR_AF=0.338;SAS_AF=0.2301;AA=T|||;VT=SNP
4	103434137	rs3774936	A	T	100	PASS	AC=1237;AF=0.247005;AN=5008;NS=2504;DP=18109;EAS_AF=0.3393;AMR_AF=0.4265;AFR_AF=0.0257;EUR_AF=0.338;SAS_AF=0.2301;AA=A|||;VT=SNP
4	103434253	rs3774937	T	C	100	PASS	AC=1236;AF=0.246805;AN=5008;NS=2504;DP=16199;EAS_AF=0.3393;AMR_AF=0.4265;AFR_AF=0.025;EUR_AF=0.338;SAS_AF=0.2301;AA=T|||;VT=SNP
4	103434793	rs73837248	A	G	100	PASS	AC=506;AF=0.101038;AN=5008;NS=2504;DP=13585;EAS_AF=0.0427;AMR_AF=0.0389;AFR_AF=0.2549;EUR_AF=0.0557;SAS_AF=0.044;AA=A|||;VT=SNP
4	103436641	rs1120986	C	G	100	PASS	AC=2945;AF=0.588059;AN=5008;NS=2504;DP=15931;EAS_AF=0.4345;AMR_AF=0.5994;AFR_AF=0.8086;EUR_AF=0.5497;SAS_AF=0.4796;AA=G|||;VT=SNP
4	103436737	rs79590323	T	C	100	PASS	AC=217;AF=0.0433307;AN=5008;NS=2504;DP=17121;EAS_AF=0.0506;AMR_AF=0.0288;AFR_AF=0.0015;EUR_AF=0.0616;SAS_AF=0.0838;AA=T|||;VT=SNP
4	103437587	rs62328542	G	A	100	PASS	AC=1237;AF=0.247005;AN=5008;NS=2504;DP=16808;EAS_AF=0.3393;AMR_AF=0.4265;AFR_AF=0.025;EUR_AF=0.338;SAS_AF=0.2311;AA=G|||;VT=SNP
4	103437601	rs11934404	A	G	100	PASS	AC=2942;AF=0.58746;AN=5008;NS=2504;DP=16597;EAS_AF=0.4345;AMR_AF=0.5893;AFR_AF=0.8139;EUR_AF=0.5447;SAS_AF=0.4816;AA=G|||;VT=SNP
4	103438439	rs3774938	A	G	100	PASS	AC=1965;AF=0.392372;AN=5008;NS=2504;DP=17550;EAS_AF=0.3819;AMR_AF=0.4755;AFR_AF=0.4304;EUR_AF=0.4046;SAS_AF=0.2802;AA=G|||;VT=SNP
4	103439425	rs1598857	C	T	100	PASS	AC=1919;AF=0.383187;AN=5008;NS=2504;DP=19009;EAS_AF=0.3819;AMR_AF=0.4755;AFR_AF=0.3964;EUR_AF=0.4046;SAS_AF=0.2791;AA=C|||;VT=SNP
4	103440016	rs4647978	G	A	100	PASS	AC=309;AF=0.0617013;AN=5008;NS=2504;DP=18025;EAS_AF=0.0427;AMR_AF=0.0259;AFR_AF=0.115;EUR_AF=0.0537;SAS_AF=0.0429;AA=G|||;VT=SNP
4	103440065	rs4235404	C	G	100	PASS	AC=1235;AF=0.246605;AN=5008;NS=2504;DP=17234;EAS_AF=0.3393;AMR_AF=0.4265;AFR_AF=0.025;EUR_AF=0.338;SAS_AF=0.229;AA=C|||;VT=SNP
4	103440093	rs4647980	C	G	100	PASS	AC=1235;AF=0.246605;AN=5008;NS=2504;DP=17842;EAS_AF=0.3393;AMR_AF=0.4265;AFR_AF=0.025;EUR_AF=0.338;SAS_AF=0.229;AA=C|||;VT=SNP
4	103441742	rs78900265	G	A	100	PASS	AC=215;AF=0.0429313;AN=5008;NS=2504;DP=19747;EAS_AF=0.0506;AMR_AF=0.0288;AFR_AF=0.0015;EUR_AF=0.0616;SAS_AF=0.0818;AA=G|||;VT=SNP
4	103443569	rs1599961	G	A	100	PASS	AC=1964;AF=0.392173;AN=5008;NS=2504;DP=18220;EAS_AF=0.3819;AMR_AF=0.4755;AFR_AF=0.4304;EUR_AF=0.4046;SAS_AF=0.2791;AA=A|||;VT=SNP
4	103444474	rs1585215	T	C	100	PASS	AC=1236;AF=0.246805;AN=5008;NS=2504;DP=19972;EAS_AF=0.3393;AMR_AF=0.4265;AFR_AF=0.025;EUR_AF=0.338;SAS_AF=0.2301;AA=T|||;VT=SNP
4	103444533	rs1585214	T	C	100	PASS	AC=3042;AF=0.607428;AN=5008;NS=2504;DP=19848;EAS_AF=0.4345;AMR_AF=0.5965;AFR_AF=0.8843;EUR_AF=0.5487;SAS_AF=0.4796;AA=C|||;VT=SNP
4	103444698	rs1585213	C	T	100	PASS	AC=1806;AF=0.360623;AN=5008;NS=2504;DP=21045;EAS_AF=0.3819;AMR_AF=0.4726;AFR_AF=0.3177;EUR_AF=0.4026;SAS_AF=0.274;AA=C|||;VT=SNP
4	103445043	rs35726481	G	A	100	PASS	AC=904;AF=0.180511;AN=5008;NS=2504;DP=17930;EAS_AF=0.0526;AMR_AF=0.1081;AFR_AF=0.3321;EUR_AF=0.1402;SAS_AF=0.2004;AA=G|||;VT=SNP
4	103446013	rs4647981	G	A	100	PASS	AC=309;AF=0.0617013;AN=5008;NS=2504;DP=19403;EAS_AF=0.0427;AMR_AF=0.0274;AFR_AF=0.1135;EUR_AF=0.0537;SAS_AF=0.044;AA=G|||;VT=SNP
4	103446115	rs1598856	A	G	100	PASS	AC=2931;AF=0.585264;AN=5008;NS=2504;DP=18713;EAS_AF=0.4345;AMR_AF=0.5893;AFR_AF=0.8071;EUR_AF=0.5447;SAS_AF=0.4796;AA=G|||;VT=SNP
4	103448525	rs72696152	A	C	100	PASS	AC=321;AF=0.0640974;AN=5008;NS=2504;DP=17752;EAS_AF=0.0427;AMR_AF=0.0288;AFR_AF=0.1165;EUR_AF=0.0606;SAS_AF=0.044;AA=A|||;VT=SNP
4	103448582	rs230535	A	C	100	PASS	AC=3461;AF=0.691094;AN=5008;NS=2504;DP=1395;EAS_AF=0.5585;AMR_AF=0.5677;AFR_AF=0.8321;EUR_AF=0.659;SAS_AF=0.7577;AA=C|||;VT=SNP
4	103448903	rs170731	T	A	100	PASS	AC=3539;AF=0.706669;AN=5008;NS=2504;DP=17970;EAS_AF=0.5585;AMR_AF=0.5706;AFR_AF=0.8888;EUR_AF=0.66;SAS_AF=0.7577;AA=A|||;VT=SNP
4	103449041	rs230534	T	C	100	PASS	AC=3660;AF=0.730831;AN=5008;NS=2504;DP=19063;EAS_AF=0.5585;AMR_AF=0.5735;AFR_AF=0.9735;EUR_AF=0.662;SAS_AF=0.7628;AA=C|||;VT=SNP
4	103450083	rs230533	A	G	100	PASS	AC=3455;AF=0.689896;AN=5008;NS=2504;DP=16445;EAS_AF=0.5585;AMR_AF=0.5677;AFR_AF=0.826;EUR_AF=0.661;SAS_AF=0.7577;AA=G|||;VT=SNP
4	103450167	rs230532	T	A	100	PASS	AC=3537;AF=0.70627;AN=5008;NS=2504;DP=17459;EAS_AF=0.5575;AMR_AF=0.5706;AFR_AF=0.8888;EUR_AF=0.659;SAS_AF=0.7577;AA=A|||;VT=SNP
4	103450377	rs230531	G	A	100	PASS	AC=3540;AF=0.706869;AN=5008;NS=2504;DP=20663;EAS_AF=0.5585;AMR_AF=0.5706;AFR_AF=0.8896;EUR_AF=0.66;SAS_AF=0.7577;AA=A|||;VT=SNP
4	103452813	rs79650652	G	A	100	PASS	AC=312;AF=0.0623003;AN=5008;NS=2504;DP=18330;EAS_AF=0.0427;AMR_AF=0.0274;AFR_AF=0.1157;EUR_AF=0.0537;SAS_AF=0.044;AA=G|||;VT=SNP
4	103452819	rs75816590	C	T	100	PASS	AC=306;AF=0.0611022;AN=5008;NS=2504;DP=18351;EAS_AF=0.0427;AMR_AF=0.0259;AFR_AF=0.112;EUR_AF=0.0537;SAS_AF=0.044;AA=C|||;VT=SNP
4	103453535	rs28450894	C	T	100	PASS	AC=386;AF=0.0770767;AN=5008;NS=2504;DP=14940;EAS_AF=0.0427;AMR_AF=0.036;AFR_AF=0.1611;EUR_AF=0.0616;SAS_AF=0.044;AA=C|||;VT=SNP
4	103453980	rs230530	A	G	100	PASS	AC=1876;AF=0.374601;AN=5008;NS=2504;DP=15266;EAS_AF=0.4633;AMR_AF=0.4063;AFR_AF=0.1271;EUR_AF=0.4523;SAS_AF=0.5153;AA=A|||;VT=SNP
4	103455347	rs4647992	C	T	100	PASS	AC=311;AF=0.0621006;AN=5008;NS=2504;DP=23212;EAS_AF=0.0427;AMR_AF=0.0274;AFR_AF=0.1157;EUR_AF=0.0537;SAS_AF=0.0429;AA=C|||;VT=SNP
4	103456138	rs28595328	A	G	100	PASS	AC=317;AF=0.0632987;AN=5008;NS=2504;DP=19562;EAS_AF=0.0427;AMR_AF=0.0274;AFR_AF=0.1203;EUR_AF=0.0537;SAS_AF=0.0429;AA=A|||;VT=SNP
4	103457418	rs230529	T	C	100	PASS	AC=2934;AF=0.585863;AN=5008;NS=2504;DP=17086;EAS_AF=0.5159;AMR_AF=0.5245;AFR_AF=0.5711;EUR_AF=0.5934;SAS_AF=0.7137;AA=T|||;VT=SNP
4	103457585	rs230528	G	T	100	PASS	AC=2934;AF=0.585863;AN=5008;NS=2504;DP=17621;EAS_AF=0.5159;AMR_AF=0.5245;AFR_AF=0.5711;EUR_AF=0.5934;SAS_AF=0.7137;AA=G|||;VT=SNP
4	103458178	rs230527	A	G	100	PASS	AC=3662;AF=0.73123;AN=5008;NS=2504;DP=17588;EAS_AF=0.5585;AMR_AF=0.5735;AFR_AF=0.972;EUR_AF=0.664;SAS_AF=0.7648;AA=G|||;VT=SNP
4	103458825	rs230526	A	G	100	PASS	AC=2930;AF=0.585064;AN=5008;NS=2504;DP=20408;EAS_AF=0.5159;AMR_AF=0.5245;AFR_AF=0.5666;EUR_AF=0.5934;SAS_AF=0.7157;AA=A|||;VT=SNP
4	103458877	rs230525	G	A	100	PASS	AC=3455;AF=0.689896;AN=5008;NS=2504;DP=20529;EAS_AF=0.5585;AMR_AF=0.5677;AFR_AF=0.8268;EUR_AF=0.659;SAS_AF=0.7587;AA=A|||;VT=SNP
4	103461107	rs4648004	A	G	100	PASS	AC=947;AF=0.189097;AN=5008;NS=2504;DP=19462;EAS_AF=0.121;AMR_AF=0.3055;AFR_AF=0.028;EUR_AF=0.3519;SAS_AF=0.227;AA=A|||;VT=SNP
4	103461559	rs4648006	C	T	100	PASS	AC=389;AF=0.0776757;AN=5008;NS=2504;DP=17834;EAS_AF=0.0427;AMR_AF=0.036;AFR_AF=0.1634;EUR_AF=0.0616;SAS_AF=0.044;AA=C|||;VT=SNP
4	103462038	rs230523	C	T	100	PASS	AC=3519;AF=0.702676;AN=5008;NS=2504;DP=18466;EAS_AF=0.5585;AMR_AF=0.5706;AFR_AF=0.8722;EUR_AF=0.66;SAS_AF=0.7597;AA=C|||;VT=SNP
4	103462797	rs230522	A	G	100	PASS	AC=3542;AF=0.707268;AN=5008;NS=2504;DP=18275;EAS_AF=0.5585;AMR_AF=0.5706;AFR_AF=0.8896;EUR_AF=0.66;SAS_AF=0.7597;AA=G|||;VT=SNP
4	103463007	rs118882	T	C	100	PASS	AC=3543;AF=0.707468;AN=5008;NS=2504;DP=20761;EAS_AF=0.5585;AMR_AF=0.5706;AFR_AF=0.8896;EUR_AF=0.66;SAS_AF=0.7607;AA=C|||;VT=SNP
4	103463328	rs230521	C	G	100	PASS	AC=2930;AF=0.585064;AN=5008;NS=2504;DP=18172;EAS_AF=0.5159;AMR_AF=0.5245;AFR_AF=0.5666;EUR_AF=0.5934;SAS_AF=0.7157;AA=C|||;VT=SNP
4	103465229	rs76016852	C	T	100	PASS	AC=225;AF=0.0449281;AN=5008;NS=2504;DP=16672;EAS_AF=0.0506;AMR_AF=0.0303;AFR_AF=0.0023;EUR_AF=0.0656;SAS_AF=0.0859;AA=G|||;VT=SNP
4	103465612	rs230520	G	A	100	PASS	AC=3663;AF=0.73143;AN=5008;NS=2504;DP=15387;EAS_AF=0.5585;AMR_AF=0.5735;AFR_AF=0.9743;EUR_AF=0.662;SAS_AF=0.7648;AA=A|||;VT=SNP
4	103466749	rs230519	T	C	100	PASS	AC=3516;AF=0.702077;AN=5008;NS=2504;DP=17966;EAS_AF=0.5575;AMR_AF=0.5706;AFR_AF=0.8699;EUR_AF=0.66;SAS_AF=0.7607;AA=C|||;VT=SNP
4	103468518	rs93059	G	A	100	PASS	AC=1878;AF=0.375;AN=5008;NS=2504;DP=17875;EAS_AF=0.4623;AMR_AF=0.4121;AFR_AF=0.1278;EUR_AF=0.4513;SAS_AF=0.5143;AA=G|||;VT=SNP
4	103469967	rs230518	C	T	100	PASS	AC=3515;AF=0.701877;AN=5008;NS=2504;DP=20363;EAS_AF=0.5585;AMR_AF=0.5706;AFR_AF=0.8707;EUR_AF=0.66;SAS_AF=0.7577;AA=T|||;VT=SNP
4	103470193	rs230517	G	A	100	PASS	AC=2934;AF=0.585863;AN=5008;NS=2504;DP=17801;EAS_AF=0.5159;AMR_AF=0.5245;AFR_AF=0.5703;EUR_AF=0.5934;SAS_AF=0.7147;AA=G|||;VT=SNP
4	103471251	rs230516	G	A	100	PASS	AC=3516;AF=0.702077;AN=5008;NS=2504;DP=16914;EAS_AF=0.5585;AMR_AF=0.5706;AFR_AF=0.8714;EUR_AF=0.66;SAS_AF=0.7577;AA=G|||;VT=SNP
4	103471434	rs230515	G	A	100	PASS	AC=3517;AF=0.702276;AN=5008;NS=2504;DP=16673;EAS_AF=0.5585;AMR_AF=0.572;AFR_AF=0.8714;EUR_AF=0.66;SAS_AF=0.7577;AA=G|||;VT=SNP
4	103471939	rs230514	G	A	100	PASS	AC=3527;AF=0.704273;AN=5008;NS=2504;DP=16619;EAS_AF=0.5585;AMR_AF=0.5706;AFR_AF=0.8775;EUR_AF=0.663;SAS_AF=0.7577;AA=G|||;VT=SNP
4	103472885	rs230512	A	G	100	PASS	AC=2935;AF=0.586062;AN=5008;NS=2504;DP=18611;EAS_AF=0.5159;AMR_AF=0.5245;AFR_AF=0.5666;EUR_AF=0.5974;SAS_AF=0.7168;AA=A|||;VT=SNP
4	103474768	rs230511	T	C	100	PASS	AC=3660;AF=0.730831;AN=5008;NS=2504;DP=14018;EAS_AF=0.5565;AMR_AF=0.5677;AFR_AF=0.9743;EUR_AF=0.666;SAS_AF=0.7638;AA=C|||;VT=SNP
4	103475444	rs4648011	G	T	100	PASS	AC=3096;AF=0.618211;AN=5008;NS=2504;DP=17755;EAS_AF=0.5139;AMR_AF=0.5245;AFR_AF=0.7005;EUR_AF=0.5855;SAS_AF=0.7147;AA=G|||;VT=SNP
4	103476166	rs230510	T	A	100	PASS	AC=1872;AF=0.373802;AN=5008;NS=2504;DP=20612;EAS_AF=0.4613;AMR_AF=0.4006;AFR_AF=0.1278;EUR_AF=0.4523;SAS_AF=0.5164;AA=T|||;VT=SNP
4	103476566	rs7340881	C	T	100	PASS	AC=870;AF=0.173722;AN=5008;NS=2504;DP=19668;EAS_AF=0.0526;AMR_AF=0.1066;AFR_AF=0.3086;EUR_AF=0.1392;SAS_AF=0.1994;AA=C|||;VT=SNP
4	103478265	rs230509	G	A	100	PASS	AC=3660;AF=0.730831;AN=5008;NS=2504;DP=19405;EAS_AF=0.5565;AMR_AF=0.5677;AFR_AF=0.9743;EUR_AF=0.666;SAS_AF=0.7638;AA=A|||;VT=SNP
4	103478703	rs13117745	C	T	100	PASS	AC=863;AF=0.172324;AN=5008;NS=2504;DP=18873;EAS_AF=0.0526;AMR_AF=0.1066;AFR_AF=0.3033;EUR_AF=0.1392;SAS_AF=0.1994;AA=C|||;VT=SNP
4	103478941	rs28566809	G	A	100	PASS	AC=312;AF=0.0623003;AN=5008;NS=2504;DP=19313;EAS_AF=0.0427;AMR_AF=0.0259;AFR_AF=0.1172;EUR_AF=0.0537;SAS_AF=0.0429;AA=G|||;VT=SNP
4	103479279	rs230508	A	G	100	PASS	AC=3549;AF=0.708666;AN=5008;NS=2504;DP=17639;EAS_AF=0.5565;AMR_AF=0.5648;AFR_AF=0.8964;EUR_AF=0.664;SAS_AF=0.7597;AA=G|||;VT=SNP
4	103480246	rs230507	C	A	100	PASS	AC=3470;AF=0.692891;AN=5008;NS=2504;DP=16367;EAS_AF=0.5565;AMR_AF=0.5533;AFR_AF=0.8502;EUR_AF=0.6561;SAS_AF=0.7577;AA=A|||;VT=SNP
4	103480907	rs6819573	C	T	100	PASS	AC=312;AF=0.0623003;AN=5008;NS=2504;DP=12648;EAS_AF=0.0427;AMR_AF=0.0259;AFR_AF=0.1165;EUR_AF=0.0537;SAS_AF=0.044;AA=C|||;VT=SNP
4	103481351	rs230505	G	T	100	PASS	AC=2933;AF=0.585663;AN=5008;NS=2504;DP=1640;EAS_AF=0.5139;AMR_AF=0.5159;AFR_AF=0.5719;EUR_AF=0.5974;SAS_AF=0.7157;AA=G|||;VT=SNP
4	103481561	rs230504	T	C	100	PASS	AC=3448;AF=0.688498;AN=5008;NS=2504;DP=20036;EAS_AF=0.5565;AMR_AF=0.5533;AFR_AF=0.8321;EUR_AF=0.6561;SAS_AF=0.7597;AA=T|||;VT=SNP
4	103484615	rs230491	T	C	100	PASS	AC=3457;AF=0.690296;AN=5008;NS=2504;DP=17653;EAS_AF=0.5556;AMR_AF=0.5519;AFR_AF=0.8487;EUR_AF=0.6561;SAS_AF=0.7485;AA=C|||;VT=SNP
4	103485780	rs230492	A	G	100	PASS	AC=3645;AF=0.727835;AN=5008;NS=2504;DP=21125;EAS_AF=0.5556;AMR_AF=0.5634;AFR_AF=0.9735;EUR_AF=0.666;SAS_AF=0.7536;AA=G|||;VT=SNP
4	103486216	rs230493	A	T	100	PASS	AC=3452;AF=0.689297;AN=5008;NS=2504;DP=18895;EAS_AF=0.5546;AMR_AF=0.5519;AFR_AF=0.8487;EUR_AF=0.6521;SAS_AF=0.7485;AA=T|||;VT=SNP
4	103486697	rs1598861	A	C	100	PASS	AC=941;AF=0.187899;AN=5008;NS=2504;DP=19054;EAS_AF=0.119;AMR_AF=0.3012;AFR_AF=0.0287;EUR_AF=0.3509;SAS_AF=0.226;AA=A|||;VT=SNP
4	103486698	rs35680095	G	A	100	PASS	AC=872;AF=0.174121;AN=5008;NS=2504;DP=18982;EAS_AF=0.0526;AMR_AF=0.1081;AFR_AF=0.3169;EUR_AF=0.1392;SAS_AF=0.1892;AA=G|||;VT=SNP
4	103486969	rs230494	G	A	100	PASS	AC=2934;AF=0.585863;AN=5008;NS=2504;DP=19970;EAS_AF=0.5129;AMR_AF=0.5144;AFR_AF=0.5847;EUR_AF=0.5934;SAS_AF=0.7055;AA=G|||;VT=SNP
4	103487300	rs230495	A	G	100	PASS	AC=2938;AF=0.586661;AN=5008;NS=2504;DP=18937;EAS_AF=0.5129;AMR_AF=0.5144;AFR_AF=0.5847;EUR_AF=0.5974;SAS_AF=0.7055;AA=A|||;VT=SNP
4	103487982	rs2293970	A	T	100	PASS	AC=310;AF=0.061901;AN=5008;NS=2504;DP=21417;EAS_AF=0.0427;AMR_AF=0.0259;AFR_AF=0.1157;EUR_AF=0.0537;SAS_AF=0.0429;AA=A|||;VT=SNP
4	103488491	rs230496	G	A	100	PASS	AC=2938;AF=0.586661;AN=5008;NS=2504;DP=19179;EAS_AF=0.5129;AMR_AF=0.5144;AFR_AF=0.5862;EUR_AF=0.5974;SAS_AF=0.7035;AA=G|||;VT=SNP
4	103488986	rs230497	T	A	100	PASS	AC=3349;AF=0.66873;AN=5008;NS=2504;DP=16131;EAS_AF=0.5556;AMR_AF=0.5447;AFR_AF=0.7753;EUR_AF=0.6521;SAS_AF=0.7464;AA=A|||;VT=SNP
4	103489603	rs230498	A	G	100	PASS	AC=3352;AF=0.669329;AN=5008;NS=2504;DP=17017;EAS_AF=0.5565;AMR_AF=0.5447;AFR_AF=0.7753;EUR_AF=0.6521;SAS_AF=0.7485;AA=G|||;VT=SNP
4	103489983	rs230499	T	G	100	PASS	AC=3352;AF=0.669329;AN=5008;NS=2504;DP=16826;EAS_AF=0.5565;AMR_AF=0.5447;AFR_AF=0.7753;EUR_AF=0.6521;SAS_AF=0.7485;AA=G|||;VT=SNP
4	103491724	rs230500	A	G	100	PASS	AC=3352;AF=0.669329;AN=5008;NS=2504;DP=19900;EAS_AF=0.5556;AMR_AF=0.5447;AFR_AF=0.7761;EUR_AF=0.6521;SAS_AF=0.7485;AA=G|||;VT=SNP
4	103492383	rs230502	A	G	100	PASS	AC=1871;AF=0.373602;AN=5008;NS=2504;DP=20463;EAS_AF=0.4603;AMR_AF=0.3963;AFR_AF=0.1271;EUR_AF=0.4553;SAS_AF=0.5174;AA=A|||;VT=SNP
4	103493470	rs77803021	A	G	100	PASS	AC=312;AF=0.0623003;AN=5008;NS=2504;DP=13017;EAS_AF=0.0427;AMR_AF=0.0259;AFR_AF=0.1172;EUR_AF=0.0537;SAS_AF=0.0429;AA=A|||;VT=SNP
4	103494230	rs230538	C	T	100	PASS	AC=2935;AF=0.586062;AN=5008;NS=2504;DP=15893;EAS_AF=0.5129;AMR_AF=0.5144;AFR_AF=0.5847;EUR_AF=0.5944;SAS_AF=0.7055;AA=C|||;VT=SNP
4	103495532	rs230539	G	A	100	PASS	AC=3629;AF=0.724641;AN=5008;NS=2504;DP=18821;EAS_AF=0.5476;AMR_AF=0.5634;AFR_AF=0.9743;EUR_AF=0.659;SAS_AF=0.7515;AA=A|||;VT=SNP
4	103496667	rs230540	C	T	100	PASS	AC=3617;AF=0.722244;AN=5008;NS=2504;DP=20236;EAS_AF=0.5456;AMR_AF=0.5634;AFR_AF=0.9743;EUR_AF=0.6551;SAS_AF=0.7454;AA=T|||;VT=SNP
4	103496998	rs909331	G	A	100	PASS	AC=312;AF=0.0623003;AN=5008;NS=2504;DP=19040;EAS_AF=0.0427;AMR_AF=0.0259;AFR_AF=0.1172;EUR_AF=0.0537;SAS_AF=0.0429;AA=G|||;VT=SNP
4	103497567	rs4648024	C	T	100	PASS	AC=315;AF=0.0628994;AN=5008;NS=2504;DP=16474;EAS_AF=0.0427;AMR_AF=0.0259;AFR_AF=0.1195;EUR_AF=0.0537;SAS_AF=0.0429;AA=C|||;VT=SNP
4	103497785	rs230541	G	A	100	PASS	AC=2881;AF=0.57528;AN=5008;NS=2504;DP=11499;EAS_AF=0.503;AMR_AF=0.5144;AFR_AF=0.5643;EUR_AF=0.5865;SAS_AF=0.6963;AA=G|||;VT=SNP
4	103497875	rs909332	A	T	100	PASS	AC=313;AF=0.0625;AN=5008;NS=2504;DP=18734;EAS_AF=0.0427;AMR_AF=0.0259;AFR_AF=0.1172;EUR_AF=0.0537;SAS_AF=0.044;AA=A|||;VT=SNP
4	103498455	rs230542	T	C	100	PASS	AC=3619;AF=0.722644;AN=5008;NS=2504;DP=17748;EAS_AF=0.5456;AMR_AF=0.5634;AFR_AF=0.9743;EUR_AF=0.6551;SAS_AF=0.7474;AA=C|||;VT=SNP
4	103500788	rs230543	C	T	100	PASS	AC=2918;AF=0.582668;AN=5008;NS=2504;DP=7889;EAS_AF=0.503;AMR_AF=0.5144;AFR_AF=0.59;EUR_AF=0.5865;SAS_AF=0.6994;AA=C|||;VT=SNP
4	103500875	rs230544	T	C	100	PASS	AC=2918;AF=0.582668;AN=5008;NS=2504;DP=10691;EAS_AF=0.503;AMR_AF=0.5144;AFR_AF=0.59;EUR_AF=0.5865;SAS_AF=0.6994;AA=T|||;VT=SNP
4	103501054	rs1801	C	G	100	PASS	AC=3322;AF=0.663339;AN=5008;NS=2504;DP=12254;EAS_AF=0.5456;AMR_AF=0.5447;AFR_AF=0.7753;EUR_AF=0.6402;SAS_AF=0.7413;AA=G|||;VT=SNP
4	103502551	rs11723120	G	A	100	PASS	AC=1683;AF=0.336062;AN=5008;NS=2504;DP=16383;EAS_AF=0.4544;AMR_AF=0.4553;AFR_AF=0.2239;EUR_AF=0.3588;SAS_AF=0.2577;AA=G|||;VT=SNP
4	103502762	rs11097789	T	C	100	PASS	AC=1387;AF=0.276957;AN=5008;NS=2504;DP=16919;EAS_AF=0.4534;AMR_AF=0.4366;AFR_AF=0.0257;EUR_AF=0.3439;SAS_AF=0.2526;AA=T|||;VT=SNP
4	103503278	rs28491436	G	T	100	PASS	AC=360;AF=0.071885;AN=5008;NS=2504;DP=20572;EAS_AF=0.0427;AMR_AF=0.0274;AFR_AF=0.1528;EUR_AF=0.0537;SAS_AF=0.0429;AA=G|||;VT=SNP
4	103503824	rs4699030	G	C	100	PASS	AC=2083;AF=0.415935;AN=5008;NS=2504;DP=15435;EAS_AF=0.497;AMR_AF=0.4856;AFR_AF=0.4047;EUR_AF=0.4135;SAS_AF=0.3006;AA=C|||;VT=SNP
4	103504305	rs1005819	C	T	100	PASS	AC=2085;AF=0.416334;AN=5008;NS=2504;DP=16032;EAS_AF=0.497;AMR_AF=0.4856;AFR_AF=0.4092;EUR_AF=0.4095;SAS_AF=0.3006;AA=T|||;VT=SNP
4	103504779	rs4648037	T	C	100	PASS	AC=313;AF=0.0625;AN=5008;NS=2504;DP=18521;EAS_AF=0.0427;AMR_AF=0.0259;AFR_AF=0.118;EUR_AF=0.0537;SAS_AF=0.0429;AA=T|||;VT=SNP
4	103506095	rs1598858	A	G	100	PASS	AC=1386;AF=0.276757;AN=5008;NS=2504;DP=16201;EAS_AF=0.4544;AMR_AF=0.4366;AFR_AF=0.0257;EUR_AF=0.3419;SAS_AF=0.2526;AA=A|||;VT=SNP
4	103506374	rs1610152	G	C	100	PASS	AC=315;AF=0.0628994;AN=5008;NS=2504;DP=17089;EAS_AF=0.0427;AMR_AF=0.0259;AFR_AF=0.1195;EUR_AF=0.0537;SAS_AF=0.0429;AA=G|||;VT=SNP
4	103506444	rs1598859	T	C	100	PASS	AC=1682;AF=0.335863;AN=5008;NS=2504;DP=19165;EAS_AF=0.4544;AMR_AF=0.4553;AFR_AF=0.2231;EUR_AF=0.3588;SAS_AF=0.2577;AA=T|||;VT=SNP
4	103507703	rs17032850	G	C	100	PASS	AC=1682;AF=0.335863;AN=5008;NS=2504;DP=21330;EAS_AF=0.4544;AMR_AF=0.4553;AFR_AF=0.2231;EUR_AF=0.3588;SAS_AF=0.2577;AA=G|||;VT=SNP
4	103508526	rs3774956	C	T	100	PASS	AC=2125;AF=0.424321;AN=5008;NS=2504;DP=19512;EAS_AF=0.497;AMR_AF=0.487;AFR_AF=0.4349;EUR_AF=0.4135;SAS_AF=0.3016;AA=T|||;VT=SNP
4	103508703	rs4648045	T	C	100	PASS	AC=1682;AF=0.335863;AN=5008;NS=2504;DP=17705;EAS_AF=0.4544;AMR_AF=0.4553;AFR_AF=0.2231;EUR_AF=0.3588;SAS_AF=0.2577;AA=T|||;VT=SNP
4	103508824	rs3821958	A	G	100	PASS	AC=2100;AF=0.419329;AN=5008;NS=2504;DP=19434;EAS_AF=0.497;AMR_AF=0.4856;AFR_AF=0.4168;EUR_AF=0.4135;SAS_AF=0.3016;AA=G|||;VT=SNP
4	103509025	rs3774957	A	T	100	PASS	AC=1682;AF=0.335863;AN=5008;NS=2504;DP=18707;EAS_AF=0.4544;AMR_AF=0.4553;AFR_AF=0.2231;EUR_AF=0.3588;SAS_AF=0.2577;AA=A|||;VT=SNP
4	103509436	rs1287	G	A	100	PASS	AC=2099;AF=0.419129;AN=5008;NS=2504;DP=16532;EAS_AF=0.497;AMR_AF=0.4856;AFR_AF=0.4168;EUR_AF=0.4135;SAS_AF=0.3006;AA=A|||;VT=SNP
4	103509455	rs7667496	C	T	100	PASS	AC=1682;AF=0.335863;AN=5008;NS=2504;DP=16129;EAS_AF=0.4544;AMR_AF=0.4553;AFR_AF=0.2231;EUR_AF=0.3588;SAS_AF=0.2577;AA=C|||;VT=SNP
4	103509681	rs7692606	T	C	100	PASS	AC=1682;AF=0.335863;AN=5008;NS=2504;DP=18444;EAS_AF=0.4544;AMR_AF=0.4553;AFR_AF=0.2231;EUR_AF=0.3588;SAS_AF=0.2577;AA=T|||;VT=SNP
4	103510511	rs1020759	C	T	100	PASS	AC=2100;AF=0.419329;AN=5008;NS=2504;DP=17784;EAS_AF=0.497;AMR_AF=0.487;AFR_AF=0.4168;EUR_AF=0.4135;SAS_AF=0.3006;AA=T|||;VT=SNP
4	103511114	rs3774959	G	A	100	PASS	AC=1683;AF=0.336062;AN=5008;NS=2504;DP=20572;EAS_AF=0.4544;AMR_AF=0.4568;AFR_AF=0.2231;EUR_AF=0.3588;SAS_AF=0.2577;AA=G|||;VT=SNP
4	103511330	rs3774960	C	T	100	PASS	AC=2091;AF=0.417532;AN=5008;NS=2504;DP=20687;EAS_AF=0.497;AMR_AF=0.4885;AFR_AF=0.4092;EUR_AF=0.4135;SAS_AF=0.3006;AA=T|||;VT=SNP
4	103511772	rs10013190	G	A	100	PASS	AC=361;AF=0.0720847;AN=5008;NS=2504;DP=21964;EAS_AF=0.0427;AMR_AF=0.0274;AFR_AF=0.1528;EUR_AF=0.0537;SAS_AF=0.044;AA=G|||;VT=SNP
4	103512451	rs59123962	T	G	100	PASS	AC=1684;AF=0.336262;AN=5008;NS=2504;DP=18182;EAS_AF=0.4544;AMR_AF=0.4582;AFR_AF=0.2231;EUR_AF=0.3588;SAS_AF=0.2577;AA=T|||;VT=SNP
4	103513073	rs4698858	C	G	100	PASS	AC=2102;AF=0.419728;AN=5008;NS=2504;DP=20149;EAS_AF=0.497;AMR_AF=0.4885;AFR_AF=0.4168;EUR_AF=0.4135;SAS_AF=0.3016;AA=G|||;VT=SNP
4	103513901	rs9996972	A	T	100	PASS	AC=313;AF=0.0625;AN=5008;NS=2504;DP=19768;EAS_AF=0.0427;AMR_AF=0.0259;AFR_AF=0.1172;EUR_AF=0.0537;SAS_AF=0.044;AA=A|||;VT=SNP
4	103513939	rs10031217	T	C	100	PASS	AC=313;AF=0.0625;AN=5008;NS=2504;DP=19309;EAS_AF=0.0427;AMR_AF=0.0259;AFR_AF=0.1172;EUR_AF=0.0537;SAS_AF=0.044;AA=T|||;VT=SNP
4	103514445	rs1020760	C	G	100	PASS	AC=2104;AF=0.420128;AN=5008;NS=2504;DP=17458;EAS_AF=0.497;AMR_AF=0.4885;AFR_AF=0.4168;EUR_AF=0.4135;SAS_AF=0.3037;AA=G|||;VT=SNP
4	103514737	rs4648049	C	T	100	PASS	AC=353;AF=0.0704872;AN=5008;NS=2504;DP=14522;EAS_AF=0.0427;AMR_AF=0.0259;AFR_AF=0.1483;EUR_AF=0.0537;SAS_AF=0.0429;AA=C|||;VT=SNP;EX_TARGET
4	103514741	rs4648050	T	C	100	PASS	AC=1648;AF=0.329073;AN=5008;NS=2504;DP=14459;EAS_AF=0.4534;AMR_AF=0.4308;AFR_AF=0.2345;EUR_AF=0.33;SAS_AF=0.2556;AA=T|||;VT=SNP;EX_TARGET
4	103514993	rs4648051	A	G	100	PASS	AC=1317;AF=0.262979;AN=5008;NS=2504;DP=14028;EAS_AF=0.4544;AMR_AF=0.4135;AFR_AF=0.0182;EUR_AF=0.3012;SAS_AF=0.2505;AA=A|||;VT=SNP
4	103515055	rs4648052	G	T	100	PASS	AC=2034;AF=0.40615;AN=5008;NS=2504;DP=14069;EAS_AF=0.497;AMR_AF=0.4611;AFR_AF=0.4153;EUR_AF=0.3698;SAS_AF=0.2986;AA=T|||;VT=SNP
4	103515313	rs4648055	G	A	100	PASS	AC=1327;AF=0.264976;AN=5008;NS=2504;DP=18509;EAS_AF=0.4544;AMR_AF=0.4135;AFR_AF=0.025;EUR_AF=0.3012;SAS_AF=0.2515;AA=G|||;VT=SNP
4	103515591	rs4648058	G	C	100	PASS	AC=1620;AF=0.323482;AN=5008;NS=2504;DP=20303;EAS_AF=0.4544;AMR_AF=0.4308;AFR_AF=0.2231;EUR_AF=0.3151;SAS_AF=0.2566;AA=G|||;VT=SNP
4	103515597	rs4648059	G	C	100	PASS	AC=315;AF=0.0628994;AN=5008;NS=2504;DP=20603;EAS_AF=0.0427;AMR_AF=0.0259;AFR_AF=0.1188;EUR_AF=0.0537;SAS_AF=0.044;AA=G|||;VT=SNP
4	103516811	rs4235405	T	C	100	PASS	AC=3166;AF=0.632188;AN=5008;NS=2504;DP=18056;EAS_AF=0.5496;AMR_AF=0.6066;AFR_AF=0.8707;EUR_AF=0.5547;SAS_AF=0.4928;AA=t|||;VT=SNP
4	103518305	rs4648068	A	G	100	PASS	AC=1622;AF=0.323882;AN=5008;NS=2504;DP=21089;EAS_AF=0.4544;AMR_AF=0.4308;AFR_AF=0.2239;EUR_AF=0.3161;SAS_AF=0.2566;AA=A|||;VT=SNP
4	103519365	rs3774963	G	C	100	PASS	AC=1664;AF=0.332268;AN=5008;NS=2504;DP=20017;EAS_AF=0.4544;AMR_AF=0.4323;AFR_AF=0.2557;EUR_AF=0.3151;SAS_AF=0.2566;AA=C|||;VT=SNP
4	103519487	rs3774964	A	G	100	PASS	AC=2035;AF=0.40635;AN=5008;NS=2504;DP=21031;EAS_AF=0.497;AMR_AF=0.4611;AFR_AF=0.4145;EUR_AF=0.3698;SAS_AF=0.3006;AA=G|||;VT=SNP
4	103524331	rs7684888	G	A	100	PASS	AC=1615;AF=0.322484;AN=5008;NS=2504;DP=17604;EAS_AF=0.4494;AMR_AF=0.4308;AFR_AF=0.2239;EUR_AF=0.3151;SAS_AF=0.2556;AA=G|||;VT=SNP
4	103524629	rs11722146	G	A	100	PASS	AC=1322;AF=0.263978;AN=5008;NS=2504;DP=18615;EAS_AF=0.4494;AMR_AF=0.4135;AFR_AF=0.025;EUR_AF=0.3012;SAS_AF=0.2515;AA=A|||;VT=SNP
4	103524935	rs3774965	A	C	100	PASS	AC=136;AF=0.0271565;AN=5008;NS=2504;DP=17437;EAS_AF=0.0248;AMR_AF=0.0115;AFR_AF=0.0008;EUR_AF=0.0278;SAS_AF=0.0757;AA=A|||;VT=SNP
4	103525350	rs12509403	C	T	100	PASS	AC=1614;AF=0.322284;AN=5008;NS=2504;DP=14959;EAS_AF=0.4494;AMR_AF=0.4308;AFR_AF=0.2224;EUR_AF=0.3151;SAS_AF=0.2566;AA=C|||;VT=SNP
4	103525508	rs12509517	G	C	100	PASS	AC=1322;AF=0.263978;AN=5008;NS=2504;DP=17231;EAS_AF=0.4494;AMR_AF=0.4135;AFR_AF=0.025;EUR_AF=0.3012;SAS_AF=0.2515;AA=G|||;VT=SNP
4	103525931	rs3774967	T	C	100	PASS	AC=1619;AF=0.323283;AN=5008;NS=2504;DP=17937;EAS_AF=0.4494;AMR_AF=0.4308;AFR_AF=0.2262;EUR_AF=0.3151;SAS_AF=0.2566;AA=T|||;VT=SNP
4	103526428	rs4699031	A	G	100	PASS	AC=1706;AF=0.340655;AN=5008;NS=2504;DP=18554;EAS_AF=0.4494;AMR_AF=0.4352;AFR_AF=0.289;EUR_AF=0.3161;SAS_AF=0.2566;AA=G|||;VT=SNP
4	103526531	rs4235406	T	C	100	PASS	AC=1322;AF=0.263978;AN=5008;NS=2504;DP=19417;EAS_AF=0.4494;AMR_AF=0.4135;AFR_AF=0.025;EUR_AF=0.3012;SAS_AF=0.2515;AA=T|||;VT=SNP
4	103526674	rs3755867	A	G	100	PASS	AC=1706;AF=0.340655;AN=5008;NS=2504;DP=20962;EAS_AF=0.4494;AMR_AF=0.4352;AFR_AF=0.289;EUR_AF=0.3161;SAS_AF=0.2566;AA=G|||;VT=SNP
4	103527068	rs4648090	G	A	100	PASS	AC=516;AF=0.103035;AN=5008;NS=2504;DP=17296;EAS_AF=0.002;AMR_AF=0.0937;AFR_AF=0.1672;EUR_AF=0.1213;SAS_AF=0.1084;AA=G|||;VT=SNP
4	103527876	rs4648095	T	C	100	PASS	AC=320;AF=0.0638978;AN=5008;NS=2504;DP=21780;EAS_AF=0.0476;AMR_AF=0.0259;AFR_AF=0.1188;EUR_AF=0.0537;SAS_AF=0.044;AA=T|||;VT=SNP
4	103529963	rs9790601	A	G	100	PASS	AC=1518;AF=0.303115;AN=5008;NS=2504;DP=17449;EAS_AF=0.4494;AMR_AF=0.428;AFR_AF=0.1566;EUR_AF=0.3131;SAS_AF=0.2515;AA=A|||;VT=SNP
4	103530056	rs7683854	A	T	100	PASS	AC=1705;AF=0.340455;AN=5008;NS=2504;DP=16318;EAS_AF=0.4494;AMR_AF=0.4352;AFR_AF=0.2882;EUR_AF=0.3161;SAS_AF=0.2566;AA=T|||;VT=SNP
4	103530642	rs28557116	A	C	100	PASS	AC=320;AF=0.0638978;AN=5008;NS=2504;DP=15774;EAS_AF=0.0476;AMR_AF=0.0259;AFR_AF=0.1188;EUR_AF=0.0537;SAS_AF=0.044;AA=A|||;VT=SNP
4	103531112	rs3774968	A	G	100	PASS	AC=3168;AF=0.632588;AN=5008;NS=2504;DP=21170;EAS_AF=0.5506;AMR_AF=0.6066;AFR_AF=0.8714;EUR_AF=0.5547;SAS_AF=0.4928;AA=G|||;VT=SNP
4	103533821	rs4648110	T	A	100	PASS	AC=938;AF=0.1873;AN=5008;NS=2504;DP=21147;EAS_AF=0.0526;AMR_AF=0.1354;AFR_AF=0.3169;EUR_AF=0.1829;SAS_AF=0.1922;AA=T|||;VT=SNP
4	103534557	rs4648117	C	T	100	PASS	AC=192;AF=0.0383387;AN=5008;NS=2504;DP=18653;EAS_AF=0.0476;AMR_AF=0.0202;AFR_AF=0.025;EUR_AF=0.0537;SAS_AF=0.044;AA=C|||;VT=SNP;EX_TARGET
4	103534560	rs3817685	C	G	100	PASS	AC=1582;AF=0.315895;AN=5008;NS=2504;DP=18533;EAS_AF=0.4494;AMR_AF=0.4323;AFR_AF=0.2012;EUR_AF=0.3141;SAS_AF=0.2526;AA=C|||;VT=SNP;EX_TARGET
4	103535905	rs4648127	C	T	100	PASS	AC=215;AF=0.0429313;AN=5008;NS=2504;DP=20060;EAS_AF=0.0506;AMR_AF=0.0288;AFR_AF=0.0015;EUR_AF=0.0616;SAS_AF=0.0818;AA=C|||;VT=SNP
4	103536261	rs230547	C	T	100	PASS	AC=818;AF=0.163339;AN=5008;NS=2504;DP=20680;EAS_AF=0.2669;AMR_AF=0.098;AFR_AF=0.1407;EUR_AF=0.1014;SAS_AF=0.1973;AA=T|||;VT=SNP
4	103536413	rs4648133	T	C	100	PASS	AC=1427;AF=0.284944;AN=5008;NS=2504;DP=20911;EAS_AF=0.4365;AMR_AF=0.4164;AFR_AF=0.0802;EUR_AF=0.3082;SAS_AF=0.2883;AA=T|||;VT=SNP
4	103536670	rs4648135	A	G	100	PASS	AC=445;AF=0.0888578;AN=5008;NS=2504;DP=19345;EAS_AF=0.0476;AMR_AF=0.0317;AFR_AF=0.2042;EUR_AF=0.0626;SAS_AF=0.0429;AA=A|||;VT=SNP
4	103536901	rs4648141	G	A	100	PASS	AC=1247;AF=0.249002;AN=5008;NS=2504;DP=17907;EAS_AF=0.0833;AMR_AF=0.1398;AFR_AF=0.5635;EUR_AF=0.1481;SAS_AF=0.1759;AA=A|||;VT=SNP
4	103537442	rs1609798	C	T	100	PASS	AC=1382;AF=0.275958;AN=5008;NS=2504;DP=20712;EAS_AF=0.4137;AMR_AF=0.4121;AFR_AF=0.0681;EUR_AF=0.3131;SAS_AF=0.2802;AA=C|||;VT=SNP
4	103540313	rs7674004	G	A	100	PASS	AC=2673;AF=0.533746;AN=5008;NS=2504;DP=20810;EAS_AF=0.496;AMR_AF=0.5764;AFR_AF=0.6293;EUR_AF=0.492;SAS_AF=0.456;AA=G|||;VT=SNP
4	103540762	rs62327180	G	A	100	PASS	AC=1392;AF=0.277955;AN=5008;NS=2504;DP=17292;EAS_AF=0.4167;AMR_AF=0.415;AFR_AF=0.0681;EUR_AF=0.3141;SAS_AF=0.2843;AA=G|||;VT=SNP
4	103540780	rs7674640	C	T	100	PASS	AC=2782;AF=0.555511;AN=5008;NS=2504;DP=16478;EAS_AF=0.499;AMR_AF=0.5821;AFR_AF=0.7035;EUR_AF=0.492;SAS_AF=0.4601;AA=T|||;VT=SNP
4	103542005	rs997476	G	T	100	PASS	AC=221;AF=0.0441294;AN=5008;NS=2504;DP=20501;EAS_AF=0.0804;AMR_AF=0.0274;AFR_AF=0.0015;EUR_AF=0.0596;SAS_AF=0.0603;AA=G|||;VT=SNP
4	103542201	rs10489113	T	C	100	PASS	AC=1175;AF=0.234625;AN=5008;NS=2504;DP=17198;EAS_AF=0.0823;AMR_AF=0.1599;AFR_AF=0.4826;EUR_AF=0.175;SAS_AF=0.1708;AA=C|||;VT=SNP
4	103545219	rs17032996	G	C	100	PASS	AC=1008;AF=0.201278;AN=5008;NS=2504;DP=18159;EAS_AF=0.0833;AMR_AF=0.1542;AFR_AF=0.3638;EUR_AF=0.174;SAS_AF=0.1646;AA=G|||;VT=SNP
4	103545253	rs11733293	C	T	100	PASS	AC=1677;AF=0.334864;AN=5008;NS=2504;DP=18200;EAS_AF=0.4117;AMR_AF=0.4986;AFR_AF=0.2587;EUR_AF=0.3082;SAS_AF=0.2699;AA=T|||;VT=SNP
4	103545327	rs4698860	A	G	100	PASS	AC=1676;AF=0.334665;AN=5008;NS=2504;DP=19854;EAS_AF=0.4117;AMR_AF=0.4986;AFR_AF=0.2579;EUR_AF=0.3082;SAS_AF=0.2699;AA=G|||;VT=SNP
4	103545487	rs4698861	A	G	100	PASS	AC=1694;AF=0.338259;AN=5008;NS=2504;DP=20515;EAS_AF=0.4107;AMR_AF=0.4986;AFR_AF=0.2776;EUR_AF=0.3012;SAS_AF=0.2699;AA=A|||;VT=SNP
4	103545797	rs4698862	A	G	100	PASS	AC=1689;AF=0.33726;AN=5008;NS=2504;DP=22591;EAS_AF=0.4107;AMR_AF=0.4971;AFR_AF=0.27;EUR_AF=0.3082;SAS_AF=0.2689;AA=A|||;VT=SNP
4	103545848	rs4698863	C	T	100	PASS	AC=1699;AF=0.339257;AN=5008;NS=2504;DP=21174;EAS_AF=0.4097;AMR_AF=0.4986;AFR_AF=0.2776;EUR_AF=0.3082;SAS_AF=0.2689;AA=T|||;VT=SNP
4	103546138	rs62327181	T	C	100	PASS	AC=1538;AF=0.307109;AN=5008;NS=2504;DP=21226;EAS_AF=0.4097;AMR_AF=0.4942;AFR_AF=0.1687;EUR_AF=0.3082;SAS_AF=0.2546;AA=T|||;VT=SNP
4	103546186	rs17033014	A	G	100	PASS	AC=1707;AF=0.340855;AN=5008;NS=2504;DP=20704;EAS_AF=0.4087;AMR_AF=0.4986;AFR_AF=0.295;EUR_AF=0.3082;SAS_AF=0.2546;AA=G|||;VT=SNP
4	103546304	rs17033015	A	C	100	PASS	AC=3214;AF=0.641773;AN=5008;NS=2504;DP=18090;EAS_AF=0.5397;AMR_AF=0.6916;AFR_AF=0.8805;EUR_AF=0.5517;SAS_AF=0.4816;AA=C|||;VT=SNP
4	103546855	rs12645469	G	A	100	PASS	AC=1106;AF=0.220847;AN=5008;NS=2504;DP=11873;EAS_AF=0.246;AMR_AF=0.4035;AFR_AF=0.1195;EUR_AF=0.2584;SAS_AF=0.1636;AA=G|||;VT=SNP
4	103546896	rs12648696	T	C	100	PASS	AC=1728;AF=0.345048;AN=5008;NS=2504;DP=3259;EAS_AF=0.4077;AMR_AF=0.4986;AFR_AF=0.3185;EUR_AF=0.3022;SAS_AF=0.2515;AA=C|||;VT=SNP
4	103547949	rs7685915	A	T	100	PASS	AC=1711;AF=0.341653;AN=5008;NS=2504;DP=17422;EAS_AF=0.4375;AMR_AF=0.4222;AFR_AF=0.32;EUR_AF=0.3062;SAS_AF=0.2515;AA=A|||;VT=SNP
4	103547967	rs7664171	T	C	100	PASS	AC=1722;AF=0.34385;AN=5008;NS=2504;DP=16626;EAS_AF=0.4375;AMR_AF=0.4236;AFR_AF=0.3192;EUR_AF=0.3141;SAS_AF=0.2546;AA=T|||;VT=SNP
4	103548216	rs35992292	G	T	100	PASS	AC=1724;AF=0.344249;AN=5008;NS=2504;DP=22477;EAS_AF=0.4375;AMR_AF=0.4236;AFR_AF=0.3192;EUR_AF=0.3181;SAS_AF=0.2526;AA=G|||;VT=SNP
4	103549149	rs10213251	C	T	100	PASS	AC=1235;AF=0.246605;AN=5008;NS=2504;DP=20193;EAS_AF=0.0833;AMR_AF=0.2378;AFR_AF=0.4955;EUR_AF=0.167;SAS_AF=0.1667;AA=C|||;VT=SNP
4	103550006	rs7677509	T	C	100	PASS	AC=2766;AF=0.552316;AN=5008;NS=2504;DP=19368;EAS_AF=0.5218;AMR_AF=0.6571;AFR_AF=0.6641;EUR_AF=0.493;SAS_AF=0.4192;AA=C|||;VT=SNP
4	103550075	rs7699231	A	G	100	PASS	AC=2766;AF=0.552316;AN=5008;NS=2504;DP=20193;EAS_AF=0.5218;AMR_AF=0.6571;AFR_AF=0.6641;EUR_AF=0.493;SAS_AF=0.4192;AA=G|||;VT=SNP
4	103550096	rs7699678	G	A	100	PASS	AC=2766;AF=0.552316;AN=5008;NS=2504;DP=20321;EAS_AF=0.5218;AMR_AF=0.6571;AFR_AF=0.6641;EUR_AF=0.493;SAS_AF=0.4192;AA=A|||;VT=SNP
4	103550248	rs11724614	A	G	100	PASS	AC=2766;AF=0.552316;AN=5008;NS=2504;DP=22610;EAS_AF=0.5218;AMR_AF=0.6571;AFR_AF=0.6641;EUR_AF=0.493;SAS_AF=0.4192;AA=A|||;VT=SNP
4	103551376	rs7664828	C	T	100	PASS	AC=2756;AF=0.550319;AN=5008;NS=2504;DP=19719;EAS_AF=0.5218;AMR_AF=0.6542;AFR_AF=0.6634;EUR_AF=0.493;SAS_AF=0.4121;AA=T|||;VT=SNP
4	103551603	rs7665090	A	G	100	PASS	AC=2758;AF=0.550719;AN=5008;NS=2504;DP=21570;EAS_AF=0.5218;AMR_AF=0.6542;AFR_AF=0.6641;EUR_AF=0.493;SAS_AF=0.4131;AA=G|||;VT=SNP
4	103551759	rs7690123	T	C	100	PASS	AC=2756;AF=0.550319;AN=5008;NS=2504;DP=19201;EAS_AF=0.5218;AMR_AF=0.6542;AFR_AF=0.6634;EUR_AF=0.493;SAS_AF=0.4121;AA=T|||;VT=SNP
4	103551818	rs7665659	C	T	100	PASS	AC=2756;AF=0.550319;AN=5008;NS=2504;DP=18344;EAS_AF=0.5218;AMR_AF=0.6542;AFR_AF=0.6634;EUR_AF=0.493;SAS_AF=0.4121;AA=T|||;VT=SNP
4	103551909	rs7665854	C	A	100	PASS	AC=2756;AF=0.550319;AN=5008;NS=2504;DP=19681;EAS_AF=0.5218;AMR_AF=0.6542;AFR_AF=0.6634;EUR_AF=0.493;SAS_AF=0.4121;AA=C|||;VT=SNP
4	103552068	rs7690700	T	C	100	PASS	AC=2756;AF=0.550319;AN=5008;NS=2504;DP=18178;EAS_AF=0.5218;AMR_AF=0.6542;AFR_AF=0.6634;EUR_AF=0.493;SAS_AF=0.4121;AA=C|||;VT=SNP
4	103552430	rs12644381	A	G	100	PASS	AC=2756;AF=0.550319;AN=5008;NS=2504;DP=15993;EAS_AF=0.5218;AMR_AF=0.6542;AFR_AF=0.6634;EUR_AF=0.493;SAS_AF=0.4121;AA=G|||;VT=SNP
4	103552709	rs1054037	C	T	100	PASS	AC=2756;AF=0.550319;AN=5008;NS=2504;DP=17488;EAS_AF=0.5218;AMR_AF=0.6542;AFR_AF=0.6634;EUR_AF=0.493;SAS_AF=0.4121;AA=C|||;VT=SNP
4	103552813	rs4013	C	T	100	PASS	AC=2756;AF=0.550319;AN=5008;NS=2504;DP=19323;EAS_AF=0.5218;AMR_AF=0.6542;AFR_AF=0.6634;EUR_AF=0.493;SAS_AF=0.4121;AA=C|||;VT=SNP
4	103552830	rs4019	G	A	100	PASS	AC=2756;AF=0.550319;AN=5008;NS=2504;DP=19584;EAS_AF=0.5218;AMR_AF=0.6542;AFR_AF=0.6634;EUR_AF=0.493;SAS_AF=0.4121;AA=g|||;VT=SNP
4	103552858	rs7672268	C	T	100	PASS	AC=222;AF=0.0443291;AN=5008;NS=2504;DP=19767;EAS_AF=0.0437;AMR_AF=0.0216;AFR_AF=0.0416;EUR_AF=0.0517;SAS_AF=0.0573;AA=C|||;VT=SNP
4	103553053	rs1054029	G	A	100	PASS	AC=2756;AF=0.550319;AN=5008;NS=2504;DP=19643;EAS_AF=0.5218;AMR_AF=0.6542;AFR_AF=0.6634;EUR_AF=0.493;SAS_AF=0.4121;AA=G|||;VT=SNP
4	103553090	rs3194585	A	G	100	PASS	AC=2756;AF=0.550319;AN=5008;NS=2504;DP=21666;EAS_AF=0.5218;AMR_AF=0.6542;AFR_AF=0.6634;EUR_AF=0.493;SAS_AF=0.4121;AA=G|||;VT=SNP
4	103553543	rs735403	C	T	100	PASS	AC=2756;AF=0.550319;AN=5008;NS=2504;DP=21896;EAS_AF=0.5218;AMR_AF=0.6542;AFR_AF=0.6634;EUR_AF=0.493;SAS_AF=0.4121;AA=c|||;VT=SNP
4	103553665	rs735404	G	A	100	PASS	AC=2758;AF=0.550719;AN=5008;NS=2504;DP=21288;EAS_AF=0.5218;AMR_AF=0.6542;AFR_AF=0.6634;EUR_AF=0.494;SAS_AF=0.4131;AA=G|||;VT=SNP
4	103553916	rs735405	A	C	100	PASS	AC=2759;AF=0.550919;AN=5008;NS=2504;DP=20324;EAS_AF=0.5218;AMR_AF=0.6556;AFR_AF=0.6641;EUR_AF=0.493;SAS_AF=0.4131;AA=C|||;VT=SNP
4	103553926	rs1077358	C	T	100	PASS	AC=2758;AF=0.550719;AN=5008;NS=2504;DP=20524;EAS_AF=0.5218;AMR_AF=0.6556;AFR_AF=0.6634;EUR_AF=0.493;SAS_AF=0.4131;AA=c|||;VT=SNP
4	103553960	rs3774969	T	C	100	PASS	AC=287;AF=0.0573083;AN=5008;NS=2504;DP=20621;EAS_AF=0.0456;AMR_AF=0.0259;AFR_AF=0.0862;EUR_AF=0.0517;SAS_AF=0.0583;AA=T|||;VT=SNP
4	103554019	rs2866406	G	A	100	PASS	AC=2756;AF=0.550319;AN=5008;NS=2504;DP=19975;EAS_AF=0.5218;AMR_AF=0.6542;AFR_AF=0.6634;EUR_AF=0.493;SAS_AF=0.4121;AA=g|||;VT=SNP
4	103554108	rs2866407	C	G	100	PASS	AC=2757;AF=0.550519;AN=5008;NS=2504;DP=19149;EAS_AF=0.5218;AMR_AF=0.6542;AFR_AF=0.6641;EUR_AF=0.493;SAS_AF=0.4121;AA=C|||;VT=SNP
4	103554113	rs2866408	T	A	100	PASS	AC=2757;AF=0.550519;AN=5008;NS=2504;DP=19212;EAS_AF=0.5218;AMR_AF=0.6542;AFR_AF=0.6641;EUR_AF=0.493;SAS_AF=0.4121;AA=A|||;VT=SNP
4	103554261	rs2866409	T	G	100	PASS	AC=2757;AF=0.550519;AN=5008;NS=2504;DP=21724;EAS_AF=0.5218;AMR_AF=0.6556;AFR_AF=0.6634;EUR_AF=0.493;SAS_AF=0.4121;AA=T|||;VT=SNP
4	103554350	rs2866412	T	A	100	PASS	AC=2759;AF=0.550919;AN=5008;NS=2504;DP=20251;EAS_AF=0.5218;AMR_AF=0.6542;AFR_AF=0.6649;EUR_AF=0.493;SAS_AF=0.4131;AA=A|||;VT=SNP
4	103554522	rs12498722	C	T	100	PASS	AC=2756;AF=0.550319;AN=5008;NS=2504;DP=18877;EAS_AF=0.5218;AMR_AF=0.6542;AFR_AF=0.6641;EUR_AF=0.492;SAS_AF=0.4121;AA=C|||;VT=SNP
4	103554552	rs12502761	T	C	100	PASS	AC=268;AF=0.0535144;AN=5008;NS=2504;DP=19115;EAS_AF=0.0833;AMR_AF=0.111;AFR_AF=0.0015;EUR_AF=0.0606;SAS_AF=0.045;AA=T|||;VT=SNP
4	103554713	rs5026469	G	A	100	PASS	AC=2770;AF=0.553115;AN=5008;NS=2504;DP=19051;EAS_AF=0.5268;AMR_AF=0.6542;AFR_AF=0.6672;EUR_AF=0.496;SAS_AF=0.4131;AA=G|||;VT=SNP
4	103554722	rs5026470	A	G	100	PASS	AC=2770;AF=0.553115;AN=5008;NS=2504;DP=18805;EAS_AF=0.5268;AMR_AF=0.6542;AFR_AF=0.6672;EUR_AF=0.496;SAS_AF=0.4131;AA=A|||;VT=SNP
4	103554733	rs5026471	G	A	100	PASS	AC=2772;AF=0.553514;AN=5008;NS=2504;DP=18286;EAS_AF=0.5268;AMR_AF=0.6542;AFR_AF=0.6687;EUR_AF=0.496;SAS_AF=0.4131;AA=G|||;VT=SNP
4	103554773	rs5026472	C	G	100	PASS	AC=2770;AF=0.553115;AN=5008;NS=2504;DP=17469;EAS_AF=0.5248;AMR_AF=0.6542;AFR_AF=0.6679;EUR_AF=0.498;SAS_AF=0.4121;AA=C|||;VT=SNP
4	103554810	rs5026474	C	A	100	PASS	AC=2774;AF=0.553914;AN=5008;NS=2504;DP=16446;EAS_AF=0.5248;AMR_AF=0.6571;AFR_AF=0.6694;EUR_AF=0.497;SAS_AF=0.4131;AA=C|||;VT=SNP
4	103554821	rs5026475	T	C	100	PASS	AC=3100;AF=0.61901;AN=5008;NS=2504;DP=15970;EAS_AF=0.5704;AMR_AF=0.683;AFR_AF=0.7806;EUR_AF=0.5567;SAS_AF=0.4693;AA=T|||;VT=SNP
4	103554910	rs5026476	A	C	100	PASS	AC=2760;AF=0.551118;AN=5008;NS=2504;DP=15126;EAS_AF=0.5218;AMR_AF=0.6542;AFR_AF=0.6657;EUR_AF=0.493;SAS_AF=0.4131;AA=C|||;VT=SNP
4	103554975	rs13106304	A	G	100	PASS	AC=2763;AF=0.551717;AN=5008;NS=2504;DP=15014;EAS_AF=0.5228;AMR_AF=0.6542;AFR_AF=0.6657;EUR_AF=0.496;SAS_AF=0.4121;AA=A|||;VT=SNP
4	103554992	rs13106325	A	G	100	PASS	AC=2760;AF=0.551118;AN=5008;NS=2504;DP=15230;EAS_AF=0.5218;AMR_AF=0.6542;AFR_AF=0.6657;EUR_AF=0.494;SAS_AF=0.4121;AA=A|||;VT=SNP
4	103555417	rs6812747	A	C	100	PASS	AC=2756;AF=0.550319;AN=5008;NS=2504;DP=17603;EAS_AF=0.5198;AMR_AF=0.6542;AFR_AF=0.6649;EUR_AF=0.493;SAS_AF=0.4121;AA=A|||;VT=SNP
4	103555611	rs6813157	A	C	100	PASS	AC=2756;AF=0.550319;AN=5008;NS=2504;DP=19005;EAS_AF=0.5208;AMR_AF=0.6585;AFR_AF=0.6619;EUR_AF=0.493;SAS_AF=0.4121;AA=C|||;VT=SNP
4	103555676	rs6839064	T	C	100	PASS	AC=2751;AF=0.549321;AN=5008;NS=2504;DP=19200;EAS_AF=0.5198;AMR_AF=0.6542;AFR_AF=0.6611;EUR_AF=0.493;SAS_AF=0.4121;AA=C|||;VT=SNP
4	103555803	rs2272695	G	C	100	PASS	AC=2751;AF=0.549321;AN=5008;NS=2504;DP=21521;EAS_AF=0.5198;AMR_AF=0.6542;AFR_AF=0.6611;EUR_AF=0.493;SAS_AF=0.4121;AA=G|||;VT=SNP
4	103555821	rs2272696	G	A	100	PASS	AC=2751;AF=0.549321;AN=5008;NS=2504;DP=21722;EAS_AF=0.5198;AMR_AF=0.6542;AFR_AF=0.6611;EUR_AF=0.493;SAS_AF=0.4121;AA=G|||;VT=SNP
4	103555992	rs2272697	A	G	100	PASS	AC=2753;AF=0.54972;AN=5008;NS=2504;DP=19905;EAS_AF=0.5198;AMR_AF=0.6542;AFR_AF=0.6619;EUR_AF=0.493;SAS_AF=0.4131;AA=G|||;VT=SNP;EX_TARGET
4	103556316	rs909349	T	C	100	PASS	AC=2727;AF=0.544529;AN=5008;NS=2504;DP=20257;EAS_AF=0.5169;AMR_AF=0.6513;AFR_AF=0.646;EUR_AF=0.493;SAS_AF=0.4131;AA=T|||;VT=SNP
4	103556462	rs4586937	G	C	100	PASS	AC=2659;AF=0.53095;AN=5008;NS=2504;DP=17994;EAS_AF=0.5159;AMR_AF=0.6513;AFR_AF=0.5953;EUR_AF=0.492;SAS_AF=0.4141;AA=G|||;VT=SNP
4	103556861	rs3733202	T	C	100	PASS	AC=2655;AF=0.530152;AN=5008;NS=2504;DP=18132;EAS_AF=0.5159;AMR_AF=0.647;AFR_AF=0.5968;EUR_AF=0.4901;SAS_AF=0.4131;AA=T|||;VT=SNP
4	103557077	rs2866413	G	A	100	PASS	AC=2750;AF=0.549121;AN=5008;NS=2504;DP=21434;EAS_AF=0.5159;AMR_AF=0.6542;AFR_AF=0.6626;EUR_AF=0.493;SAS_AF=0.4131;AA=G|||;VT=SNP;EX_TARGET
4	103557192	rs4547797	C	T	100	PASS	AC=2750;AF=0.549121;AN=5008;NS=2504;DP=20733;EAS_AF=0.5159;AMR_AF=0.6542;AFR_AF=0.6626;EUR_AF=0.493;SAS_AF=0.4131;AA=C|||;VT=SNP;EX_TARGET
4	103557219	rs2866414	C	T	100	PASS	AC=2750;AF=0.549121;AN=5008;NS=2504;DP=20865;EAS_AF=0.5159;AMR_AF=0.6542;AFR_AF=0.6626;EUR_AF=0.493;SAS_AF=0.4131;AA=T|||;VT=SNP
4	103557311	rs4496586	G	C	100	PASS	AC=2709;AF=0.540935;AN=5008;NS=2504;DP=21058;EAS_AF=0.5208;AMR_AF=0.6311;AFR_AF=0.6641;EUR_AF=0.4632;SAS_AF=0.411;AA=G|||;VT=SNP
4	103557463	rs10007196	A	T	100	PASS	AC=807;AF=0.161142;AN=5008;NS=2504;DP=22161;EAS_AF=0.002;AMR_AF=0.1254;AFR_AF=0.3661;EUR_AF=0.1123;SAS_AF=0.1237;AA=A|||;VT=SNP
4	103557529	rs9996834	T	G	100	PASS	AC=2752;AF=0.549521;AN=5008;NS=2504;DP=22361;EAS_AF=0.5159;AMR_AF=0.6542;AFR_AF=0.6626;EUR_AF=0.494;SAS_AF=0.4141;AA=T|||;VT=SNP
4	103557664	rs11727546	A	G	100	PASS	AC=2726;AF=0.544329;AN=5008;NS=2504;DP=19407;EAS_AF=0.5159;AMR_AF=0.6513;AFR_AF=0.646;EUR_AF=0.493;SAS_AF=0.4131;AA=A|||;VT=SNP
4	103557753	rs2903283	T	C	100	PASS	AC=2750;AF=0.549121;AN=5008;NS=2504;DP=16676;EAS_AF=0.5169;AMR_AF=0.6542;AFR_AF=0.6619;EUR_AF=0.493;SAS_AF=0.4131;AA=C|||;VT=SNP
4	103558169	rs4579121	C	G	100	PASS	AC=2742;AF=0.547524;AN=5008;NS=2504;DP=16577;EAS_AF=0.5169;AMR_AF=0.6542;AFR_AF=0.6619;EUR_AF=0.493;SAS_AF=0.4049;AA=G|||;VT=SNP
4	103558514	rs6810869	T	A	100	PASS	AC=2744;AF=0.547923;AN=5008;NS=2504;DP=21010;EAS_AF=0.5179;AMR_AF=0.6542;AFR_AF=0.6619;EUR_AF=0.493;SAS_AF=0.4059;AA=A|||;VT=SNP
4	103558731	rs6833962	C	T	100	PASS	AC=747;AF=0.149161;AN=5008;NS=2504;DP=21938;EAS_AF=0.002;AMR_AF=0.0994;AFR_AF=0.3654;EUR_AF=0.0815;SAS_AF=0.1135;AA=T|||;VT=SNP
4	103558805	rs6533020	T	C	100	PASS	AC=2742;AF=0.547524;AN=5008;NS=2504;DP=20498;EAS_AF=0.5169;AMR_AF=0.6542;AFR_AF=0.6619;EUR_AF=0.493;SAS_AF=0.4049;AA=C|||;VT=SNP
4	103558833	rs6834176	C	A	100	PASS	AC=1102;AF=0.220048;AN=5008;NS=2504;DP=21103;EAS_AF=0.0823;AMR_AF=0.2334;AFR_AF=0.3933;EUR_AF=0.1789;SAS_AF=0.1605;AA=C|||;VT=SNP
4	103558853	rs6533021	A	G	100	PASS	AC=2742;AF=0.547524;AN=5008;NS=2504;DP=21586;EAS_AF=0.5169;AMR_AF=0.6542;AFR_AF=0.6619;EUR_AF=0.493;SAS_AF=0.4049;AA=A|||;VT=SNP
4	103558951	rs6533022	T	C	100	PASS	AC=2742;AF=0.547524;AN=5008;NS=2504;DP=21643;EAS_AF=0.5169;AMR_AF=0.6542;AFR_AF=0.6619;EUR_AF=0.493;SAS_AF=0.4049;AA=C|||;VT=SNP
4	103559876	rs2125211	A	G	100	PASS	AC=2580;AF=0.515176;AN=5008;NS=2504;DP=18454;EAS_AF=0.5169;AMR_AF=0.647;AFR_AF=0.5439;EUR_AF=0.493;SAS_AF=0.4039;AA=A|||;VT=SNP
4	103560745	rs765789	A	T	100	PASS	AC=1100;AF=0.219649;AN=5008;NS=2504;DP=17699;EAS_AF=0.0823;AMR_AF=0.2334;AFR_AF=0.3903;EUR_AF=0.1809;SAS_AF=0.1605;AA=A|||;VT=SNP
4	103561106	rs2293995	T	C	100	PASS	AC=366;AF=0.0730831;AN=5008;NS=2504;DP=16777;EAS_AF=0.1637;AMR_AF=0.0821;AFR_AF=0.0144;EUR_AF=0.0437;SAS_AF=0.0828;AA=T|||;VT=SNP
4	103561709	rs228611	G	A	100	PASS	AC=2028;AF=0.404952;AN=5008;NS=2504;DP=18060;EAS_AF=0.4861;AMR_AF=0.317;AFR_AF=0.1884;EUR_AF=0.4821;SAS_AF=0.5971;AA=G|||;VT=SNP
4	103567348	rs228618	G	T	100	PASS	AC=2423;AF=0.483826;AN=5008;NS=2504;DP=20736;EAS_AF=0.4712;AMR_AF=0.3401;AFR_AF=0.5061;EUR_AF=0.4881;SAS_AF=0.5644;AA=T|||;VT=SNP
4	103569283	rs228619	A	G	100	PASS	AC=2592;AF=0.517572;AN=5008;NS=2504;DP=17652;EAS_AF=0.502;AMR_AF=0.366;AFR_AF=0.5666;EUR_AF=0.5229;SAS_AF=0.5695;AA=G|||;VT=SNP
4	103572320	rs228623	G	A	100	PASS	AC=2458;AF=0.490815;AN=5008;NS=2504;DP=16989;EAS_AF=0.501;AMR_AF=0.3401;AFR_AF=0.5053;EUR_AF=0.4891;SAS_AF=0.5695;AA=A|||;VT=SNP
4	103572440	rs228624	G	A	100	PASS	AC=2458;AF=0.490815;AN=5008;NS=2504;DP=15279;EAS_AF=0.501;AMR_AF=0.3401;AFR_AF=0.5053;EUR_AF=0.4891;SAS_AF=0.5695;AA=G|||;VT=SNP
4	103572751	rs228625	G	T	100	PASS	AC=2244;AF=0.448083;AN=5008;NS=2504;DP=15755;EAS_AF=0.501;AMR_AF=0.33;AFR_AF=0.3502;EUR_AF=0.4891;SAS_AF=0.5675;AA=G|||;VT=SNP
4	103572946	rs228626	C	T	100	PASS	AC=2357;AF=0.470647;AN=5008;NS=2504;DP=16390;EAS_AF=0.501;AMR_AF=0.3372;AFR_AF=0.4327;EUR_AF=0.4881;SAS_AF=0.5675;AA=T|||;VT=SNP
4	103573082	rs228627	C	T	100	PASS	AC=2168;AF=0.432907;AN=5008;NS=2504;DP=15816;EAS_AF=0.501;AMR_AF=0.3271;AFR_AF=0.295;EUR_AF=0.4891;SAS_AF=0.5665;AA=G|||;VT=SNP
4	103573323	rs228628	C	T	100	PASS	AC=2222;AF=0.44369;AN=5008;NS=2504;DP=15629;EAS_AF=0.501;AMR_AF=0.3516;AFR_AF=0.2958;EUR_AF=0.5219;SAS_AF=0.5695;AA=C|||;VT=SNP
4	103573377	rs228629	G	C	100	PASS	AC=2204;AF=0.440096;AN=5008;NS=2504;DP=15704;EAS_AF=0.501;AMR_AF=0.3501;AFR_AF=0.2829;EUR_AF=0.5219;SAS_AF=0.5695;AA=G|||;VT=SNP
4	103573749	rs228630	G	A	100	PASS	AC=2406;AF=0.480431;AN=5008;NS=2504;DP=15732;EAS_AF=0.501;AMR_AF=0.3631;AFR_AF=0.4274;EUR_AF=0.5219;SAS_AF=0.5716;AA=A|||;VT=SNP
4	103573863	rs228631	C	T	100	PASS	AC=1882;AF=0.375799;AN=5008;NS=2504;DP=14618;EAS_AF=0.4603;AMR_AF=0.3401;AFR_AF=0.1135;EUR_AF=0.5119;SAS_AF=0.5286;AA=C|||;VT=SNP
4	103573904	rs228632	C	T	100	PASS	AC=2481;AF=0.495407;AN=5008;NS=2504;DP=15806;EAS_AF=0.501;AMR_AF=0.3631;AFR_AF=0.4849;EUR_AF=0.5219;SAS_AF=0.5706;AA=T|||;VT=SNP
4	103575067	rs179195	C	T	100	PASS	AC=2418;AF=0.482827;AN=5008;NS=2504;DP=17601;EAS_AF=0.501;AMR_AF=0.3617;AFR_AF=0.4365;EUR_AF=0.5239;SAS_AF=0.5706;AA=t|||;VT=SNP
4	103575280	rs2978641	T	C	100	PASS	AC=2323;AF=0.463858;AN=5008;NS=2504;DP=18025;EAS_AF=0.501;AMR_AF=0.3545;AFR_AF=0.3691;EUR_AF=0.5239;SAS_AF=0.5695;AA=T|||;VT=SNP
4	103575385	rs228612	C	A	100	PASS	AC=2323;AF=0.463858;AN=5008;NS=2504;DP=17926;EAS_AF=0.501;AMR_AF=0.3545;AFR_AF=0.3691;EUR_AF=0.5239;SAS_AF=0.5695;AA=C|||;VT=SNP
4	103577465	rs228613	T	C	100	PASS	AC=2433;AF=0.485823;AN=5008;NS=2504;DP=20610;EAS_AF=0.501;AMR_AF=0.3386;AFR_AF=0.4856;EUR_AF=0.4911;SAS_AF=0.5695;AA=C|||;VT=SNP
4	103577992	rs77985169	T	C	100	PASS	AC=284;AF=0.0567093;AN=5008;NS=2504;DP=17413;EAS_AF=0.0933;AMR_AF=0.111;AFR_AF=0.0015;EUR_AF=0.0676;SAS_AF=0.044;AA=T|||;VT=SNP
4	103578637	rs228614	G	A	100	PASS	AC=2545;AF=0.508187;AN=5008;NS=2504;DP=14161;EAS_AF=0.501;AMR_AF=0.3415;AFR_AF=0.5681;EUR_AF=0.492;SAS_AF=0.5695;AA=A|||;VT=SNP
4	103579691	rs228616	G	A	100	PASS	AC=2433;AF=0.485823;AN=5008;NS=2504;DP=9607;EAS_AF=0.501;AMR_AF=0.3386;AFR_AF=0.4856;EUR_AF=0.4911;SAS_AF=0.5695;AA=A|||;VT=SNP
4	103580788	rs228617	T	C	100	PASS	AC=2488;AF=0.496805;AN=5008;NS=2504;DP=17902;EAS_AF=0.501;AMR_AF=0.3631;AFR_AF=0.4871;EUR_AF=0.5239;SAS_AF=0.5726;AA=C|||;VT=SNP
4	103583189	rs434644	A	C	100	PASS	AC=2198;AF=0.438898;AN=5008;NS=2504;DP=18656;EAS_AF=0.502;AMR_AF=0.3256;AFR_AF=0.3116;EUR_AF=0.492;SAS_AF=0.5716;AA=A|||;VT=SNP
4	103583196	rs413967	G	A	100	PASS	AC=2176;AF=0.434505;AN=5008;NS=2504;DP=18600;EAS_AF=0.502;AMR_AF=0.3256;AFR_AF=0.295;EUR_AF=0.492;SAS_AF=0.5716;AA=G|||;VT=SNP
4	103583208	rs404574	A	G	100	PASS	AC=2176;AF=0.434505;AN=5008;NS=2504;DP=18550;EAS_AF=0.502;AMR_AF=0.3256;AFR_AF=0.295;EUR_AF=0.492;SAS_AF=0.5716;AA=A|||;VT=SNP
4	103586977	rs227361	C	T	100	PASS	AC=2545;AF=0.508187;AN=5008;NS=2504;DP=18446;EAS_AF=0.503;AMR_AF=0.3415;AFR_AF=0.5681;EUR_AF=0.4911;SAS_AF=0.5685;AA=T|||;VT=SNP
4	103590864	rs6847587	A	G	100	PASS	AC=3025;AF=0.604034;AN=5008;NS=2504;DP=16375;EAS_AF=0.498;AMR_AF=0.6816;AFR_AF=0.8434;EUR_AF=0.5109;SAS_AF=0.4305;AA=G|||;VT=SNP
4	103593829	rs74819220	T	C	100	PASS	AC=423;AF=0.0844649;AN=5008;NS=2504;DP=17220;EAS_AF=0.1667;AMR_AF=0.085;AFR_AF=0.0038;EUR_AF=0.0437;SAS_AF=0.1503;AA=T|||;VT=SNP
4	103593898	rs227275	A	C	100	PASS	AC=2725;AF=0.544129;AN=5008;NS=2504;DP=18061;EAS_AF=0.505;AMR_AF=0.3977;AFR_AF=0.6014;EUR_AF=0.5537;SAS_AF=0.6012;AA=C|||;VT=SNP
4	103594918	rs227276	T	C	100	PASS	AC=2166;AF=0.432508;AN=5008;NS=2504;DP=14726;EAS_AF=0.505;AMR_AF=0.3746;AFR_AF=0.1921;EUR_AF=0.5527;SAS_AF=0.6002;AA=T|||;VT=SNP
4	103594938	rs227277	G	A	100	PASS	AC=2546;AF=0.508387;AN=5008;NS=2504;DP=14820;EAS_AF=0.505;AMR_AF=0.3862;AFR_AF=0.472;EUR_AF=0.5537;SAS_AF=0.6012;AA=A|||;VT=SNP
4	103595651	rs227278	A	G	100	PASS	AC=2190;AF=0.4373;AN=5008;NS=2504;DP=21018;EAS_AF=0.505;AMR_AF=0.3732;AFR_AF=0.211;EUR_AF=0.5527;SAS_AF=0.6002;AA=A|||;VT=SNP
4	103597032	rs227279	A	G	100	PASS	AC=2642;AF=0.527556;AN=5008;NS=2504;DP=15353;EAS_AF=0.506;AMR_AF=0.3934;AFR_AF=0.5408;EUR_AF=0.5537;SAS_AF=0.6002;AA=G|||;VT=SNP
4	103602237	rs11097790	T	C	100	PASS	AC=1393;AF=0.278155;AN=5008;NS=2504;DP=18716;EAS_AF=0.3234;AMR_AF=0.3963;AFR_AF=0.379;EUR_AF=0.1571;SAS_AF=0.136;AA=T|||;VT=SNP
4	103603949	rs227280	A	G	100	PASS	AC=3427;AF=0.684305;AN=5008;NS=2504;DP=17054;EAS_AF=0.7897;AMR_AF=0.6124;AFR_AF=0.559;EUR_AF=0.669;SAS_AF=0.8119;AA=G|||;VT=SNP
4	103605743	rs10004772	T	A	100	PASS	AC=745;AF=0.148762;AN=5008;NS=2504;DP=20678;EAS_AF=0.3363;AMR_AF=0.0821;AFR_AF=0.0023;EUR_AF=0.0924;SAS_AF=0.2587;AA=T|||;VT=SNP
4	103605916	rs393223	G	A	100	PASS	AC=3022;AF=0.603435;AN=5008;NS=2504;DP=19352;EAS_AF=0.7877;AMR_AF=0.5994;AFR_AF=0.2731;EUR_AF=0.6551;SAS_AF=0.8098;AA=G|||;VT=SNP
4	103606672	rs170563	C	T	100	PASS	AC=3163;AF=0.631589;AN=5008;NS=2504;DP=15793;EAS_AF=0.7887;AMR_AF=0.6052;AFR_AF=0.3707;EUR_AF=0.668;SAS_AF=0.8037;AA=C|||;VT=SNP
4	103606872	rs227281	C	T	100	PASS	AC=3192;AF=0.63738;AN=5008;NS=2504;DP=17707;EAS_AF=0.7887;AMR_AF=0.6066;AFR_AF=0.3903;EUR_AF=0.666;SAS_AF=0.8078;AA=C|||;VT=SNP
4	103606886	rs227282	C	A	100	PASS	AC=3438;AF=0.686502;AN=5008;NS=2504;DP=17320;EAS_AF=0.7887;AMR_AF=0.6167;AFR_AF=0.5703;EUR_AF=0.667;SAS_AF=0.8078;AA=A|||;VT=SNP
4	103607253	rs227283	C	G	100	PASS	AC=3453;AF=0.689497;AN=5008;NS=2504;DP=19397;EAS_AF=0.7877;AMR_AF=0.6182;AFR_AF=0.5794;EUR_AF=0.669;SAS_AF=0.8088;AA=G|||;VT=SNP
4	103607635	rs227284	G	A	100	PASS	AC=3186;AF=0.636182;AN=5008;NS=2504;DP=20383;EAS_AF=0.7867;AMR_AF=0.6052;AFR_AF=0.3903;EUR_AF=0.667;SAS_AF=0.8037;AA=A|||;VT=SNP
4	103607806	rs227285	C	T	100	PASS	AC=3171;AF=0.633187;AN=5008;NS=2504;DP=21167;EAS_AF=0.7917;AMR_AF=0.6052;AFR_AF=0.3759;EUR_AF=0.666;SAS_AF=0.8037;AA=C|||;VT=SNP
4	103608308	rs170564	C	T	100	PASS	AC=3172;AF=0.633387;AN=5008;NS=2504;DP=18875;EAS_AF=0.7917;AMR_AF=0.6052;AFR_AF=0.3759;EUR_AF=0.666;SAS_AF=0.8047;AA=T|||;VT=SNP
4	103609793	rs13112128	T	A	100	PASS	AC=3177;AF=0.634385;AN=5008;NS=2504;DP=18872;EAS_AF=0.7927;AMR_AF=0.6052;AFR_AF=0.3759;EUR_AF=0.666;SAS_AF=0.8088;AA=T|||;VT=SNP
4	103610248	rs227363	C	T	100	PASS	AC=3176;AF=0.634185;AN=5008;NS=2504;DP=12289;EAS_AF=0.7927;AMR_AF=0.6037;AFR_AF=0.3759;EUR_AF=0.666;SAS_AF=0.8088;AA=T|||;VT=SNP
4	103610310	rs227364	T	A	100	PASS	AC=3441;AF=0.687101;AN=5008;NS=2504;DP=11832;EAS_AF=0.7927;AMR_AF=0.6153;AFR_AF=0.5688;EUR_AF=0.667;SAS_AF=0.8098;AA=A|||;VT=SNP
4	103610872	rs227365	A	G	100	PASS	AC=3178;AF=0.634585;AN=5008;NS=2504;DP=13955;EAS_AF=0.7927;AMR_AF=0.6052;AFR_AF=0.3759;EUR_AF=0.666;SAS_AF=0.8098;AA=A|||;VT=SNP
4	103611364	rs227366	G	A	100	PASS	AC=3176;AF=0.634185;AN=5008;NS=2504;DP=15818;EAS_AF=0.7917;AMR_AF=0.6037;AFR_AF=0.3759;EUR_AF=0.666;SAS_AF=0.8098;AA=A|||;VT=SNP
4	103611533	rs227367	A	T	100	PASS	AC=3004;AF=0.59984;AN=5008;NS=2504;DP=14565;EAS_AF=0.7927;AMR_AF=0.5994;AFR_AF=0.2587;EUR_AF=0.6551;SAS_AF=0.8057;AA=A|||;VT=SNP
4	103611845	rs227368	C	T	100	PASS	AC=1886;AF=0.376597;AN=5008;NS=2504;DP=12527;EAS_AF=0.4732;AMR_AF=0.3545;AFR_AF=0.1195;EUR_AF=0.497;SAS_AF=0.5164;AA=C|||;VT=SNP;EX_TARGET
4	103612018	rs227369	G	T	100	PASS	AC=3178;AF=0.634585;AN=5008;NS=2504;DP=9761;EAS_AF=0.7927;AMR_AF=0.6052;AFR_AF=0.3759;EUR_AF=0.666;SAS_AF=0.8098;AA=G|||;VT=SNP
4	103612043	rs227370	T	C	100	PASS	AC=3460;AF=0.690895;AN=5008;NS=2504;DP=10166;EAS_AF=0.7927;AMR_AF=0.6196;AFR_AF=0.5794;EUR_AF=0.669;SAS_AF=0.8098;AA=C|||;VT=SNP
4	103612137	rs227371	G	A	100	PASS	AC=3179;AF=0.634784;AN=5008;NS=2504;DP=9308;EAS_AF=0.7937;AMR_AF=0.6052;AFR_AF=0.3759;EUR_AF=0.666;SAS_AF=0.8098;AA=A|||;VT=SNP
4	103612917	rs227372	T	C	100	PASS	AC=3389;AF=0.676717;AN=5008;NS=2504;DP=20439;EAS_AF=0.7927;AMR_AF=0.6182;AFR_AF=0.528;EUR_AF=0.667;SAS_AF=0.8098;AA=C|||;VT=SNP
4	103613266	rs227373	A	G	100	PASS	AC=3460;AF=0.690895;AN=5008;NS=2504;DP=20465;EAS_AF=0.7917;AMR_AF=0.621;AFR_AF=0.5794;EUR_AF=0.669;SAS_AF=0.8098;AA=a|||;VT=SNP
4	103613299	rs227374	A	G	100	PASS	AC=3180;AF=0.634984;AN=5008;NS=2504;DP=19437;EAS_AF=0.7927;AMR_AF=0.6081;AFR_AF=0.3759;EUR_AF=0.666;SAS_AF=0.8098;AA=G|||;VT=SNP
4	103618023	rs227375	T	C	100	PASS	AC=1941;AF=0.38758;AN=5008;NS=2504;DP=20536;EAS_AF=0.4732;AMR_AF=0.3818;AFR_AF=0.1195;EUR_AF=0.5298;SAS_AF=0.5194;AA=T|||;VT=SNP
4	103625183	rs150900	T	C	100	PASS	AC=1839;AF=0.367212;AN=5008;NS=2504;DP=17993;EAS_AF=0.2073;AMR_AF=0.3934;AFR_AF=0.6309;EUR_AF=0.333;SAS_AF=0.1922;AA=C|||;VT=SNP
4	103625531	rs12513074	T	A	100	PASS	AC=1047;AF=0.209065;AN=5008;NS=2504;DP=13204;EAS_AF=0.3204;AMR_AF=0.2464;AFR_AF=0.087;EUR_AF=0.159;SAS_AF=0.2843;AA=T|||;VT=SNP
4	103625590	rs223513	C	T	100	PASS	AC=1980;AF=0.395367;AN=5008;NS=2504;DP=14802;EAS_AF=0.2073;AMR_AF=0.3963;AFR_AF=0.7239;EUR_AF=0.3449;SAS_AF=0.1963;AA=T|||;VT=SNP
4	103626859	rs223512	T	C	100	PASS	AC=2003;AF=0.39996;AN=5008;NS=2504;DP=20205;EAS_AF=0.2073;AMR_AF=0.4006;AFR_AF=0.7398;EUR_AF=0.3439;SAS_AF=0.1963;AA=C|||;VT=SNP
4	103627874	rs223511	A	G	100	PASS	AC=2001;AF=0.399561;AN=5008;NS=2504;DP=16819;EAS_AF=0.2073;AMR_AF=0.4006;AFR_AF=0.739;EUR_AF=0.3439;SAS_AF=0.1953;AA=G|||;VT=SNP
4	103627968	rs223510	T	C	100	PASS	AC=1980;AF=0.395367;AN=5008;NS=2504;DP=16631;EAS_AF=0.2073;AMR_AF=0.4006;AFR_AF=0.7224;EUR_AF=0.3439;SAS_AF=0.1963;AA=C|||;VT=SNP
4	103632963	rs223508	C	T	100	PASS	AC=1252;AF=0.25;AN=5008;NS=2504;DP=21837;EAS_AF=0.2073;AMR_AF=0.3588;AFR_AF=0.2103;EUR_AF=0.327;SAS_AF=0.1912;AA=C|||;VT=SNP
4	103633815	rs223507	G	A	100	PASS	AC=1629;AF=0.32528;AN=5008;NS=2504;DP=17132;EAS_AF=0.2083;AMR_AF=0.3847;AFR_AF=0.4781;EUR_AF=0.331;SAS_AF=0.1912;AA=A|||;VT=SNP
4	103633894	rs223506	T	C	100	PASS	AC=1980;AF=0.395367;AN=5008;NS=2504;DP=17965;EAS_AF=0.2083;AMR_AF=0.3991;AFR_AF=0.7231;EUR_AF=0.3429;SAS_AF=0.1963;AA=C|||;VT=SNP
4	103634220	rs223505	C	T	100	PASS	AC=1556;AF=0.310703;AN=5008;NS=2504;DP=21037;EAS_AF=0.2083;AMR_AF=0.3818;AFR_AF=0.4251;EUR_AF=0.33;SAS_AF=0.1912;AA=C|||;VT=SNP
4	103635183	rs223504	T	C	100	PASS	AC=1998;AF=0.398962;AN=5008;NS=2504;DP=14595;EAS_AF=0.2073;AMR_AF=0.402;AFR_AF=0.7216;EUR_AF=0.3489;SAS_AF=0.2096;AA=C|||;VT=SNP
4	103640143	rs223503	A	G	100	PASS	AC=1917;AF=0.382788;AN=5008;NS=2504;DP=21001;EAS_AF=0.2034;AMR_AF=0.3862;AFR_AF=0.7693;EUR_AF=0.2913;SAS_AF=0.137;AA=G|||;VT=SNP
4	103640758	rs223502	T	C	100	PASS	AC=1385;AF=0.276558;AN=5008;NS=2504;DP=22497;EAS_AF=0.2014;AMR_AF=0.3674;AFR_AF=0.4002;EUR_AF=0.2694;SAS_AF=0.1299;AA=T|||;VT=SNP
4	103643128	rs223501	G	A	100	PASS	AC=1316;AF=0.26278;AN=5008;NS=2504;DP=14126;EAS_AF=0.1984;AMR_AF=0.3415;AFR_AF=0.3873;EUR_AF=0.2435;SAS_AF=0.1247;AA=G|||;VT=SNP
4	103647047	rs223500	C	T	100	PASS	AC=1860;AF=0.371406;AN=5008;NS=2504;DP=17946;EAS_AF=0.1944;AMR_AF=0.3588;AFR_AF=0.7731;EUR_AF=0.2614;SAS_AF=0.1329;AA=T|||;VT=SNP
4	103647335	rs223499	A	G	100	PASS	AC=1359;AF=0.271366;AN=5008;NS=2504;DP=16257;EAS_AF=0.1935;AMR_AF=0.3501;AFR_AF=0.3979;EUR_AF=0.2644;SAS_AF=0.1319;AA=A|||;VT=SNP
4	103651962	rs223498	A	C	100	PASS	AC=3054;AF=0.609824;AN=5008;NS=2504;DP=20061;EAS_AF=0.503;AMR_AF=0.6225;AFR_AF=0.8865;EUR_AF=0.4841;SAS_AF=0.4663;AA=C|||;VT=SNP
4	103653976	rs223497	T	C	100	PASS	AC=2996;AF=0.598243;AN=5008;NS=2504;DP=19494;EAS_AF=0.495;AMR_AF=0.5317;AFR_AF=0.8896;EUR_AF=0.4811;SAS_AF=0.4785;AA=C|||;VT=SNP
4	103654439	rs223496	A	G	100	PASS	AC=1858;AF=0.371006;AN=5008;NS=2504;DP=16640;EAS_AF=0.1954;AMR_AF=0.3516;AFR_AF=0.761;EUR_AF=0.2604;SAS_AF=0.1524;AA=G|||;VT=SNP
4	103656377	rs223495	A	G	100	PASS	AC=1344;AF=0.268371;AN=5008;NS=2504;DP=18833;EAS_AF=0.1944;AMR_AF=0.3357;AFR_AF=0.3994;EUR_AF=0.2435;SAS_AF=0.1452;AA=A|||;VT=SNP
4	103658651	rs12501044	T	G	100	PASS	AC=1631;AF=0.325679;AN=5008;NS=2504;DP=17166;EAS_AF=0.3016;AMR_AF=0.2176;AFR_AF=0.4637;EUR_AF=0.2346;SAS_AF=0.3344;AA=G|||;VT=SNP
4	103666965	rs223494	C	T	100	PASS	AC=1041;AF=0.207867;AN=5008;NS=2504;DP=19301;EAS_AF=0.1944;AMR_AF=0.3055;AFR_AF=0.1884;EUR_AF=0.2406;SAS_AF=0.1452;AA=C|||;VT=SNP
4	103668344	rs223493	T	G	100	PASS	AC=1351;AF=0.269768;AN=5008;NS=2504;DP=14749;EAS_AF=0.1915;AMR_AF=0.3285;AFR_AF=0.4115;EUR_AF=0.2425;SAS_AF=0.1452;AA=T|||;VT=SNP
4	103675108	rs223492	G	C	100	PASS	AC=2094;AF=0.418131;AN=5008;NS=2504;DP=12950;EAS_AF=0.372;AMR_AF=0.4597;AFR_AF=0.5083;EUR_AF=0.3519;SAS_AF=0.3824;AA=G|||;VT=SNP
4	103679117	rs223490	G	T	100	PASS	AC=2555;AF=0.510184;AN=5008;NS=2504;DP=19709;EAS_AF=0.381;AMR_AF=0.4827;AFR_AF=0.8086;EUR_AF=0.3827;SAS_AF=0.3906;AA=T|||;VT=SNP
4	103680984	rs223489	A	G	100	PASS	AC=2068;AF=0.412939;AN=5008;NS=2504;DP=21692;EAS_AF=0.38;AMR_AF=0.4712;AFR_AF=0.472;EUR_AF=0.3569;SAS_AF=0.3834;AA=A|||;VT=SNP
4	103683546	rs223487	A	C	100	PASS	AC=741;AF=0.147963;AN=5008;NS=2504;DP=16639;EAS_AF=0.1964;AMR_AF=0.2651;AFR_AF=0.0234;EUR_AF=0.2068;SAS_AF=0.1227;AA=A|||;VT=SNP
4	103684953	rs223486	C	G	100	PASS	AC=2777;AF=0.554513;AN=5008;NS=2504;DP=12986;EAS_AF=0.497;AMR_AF=0.5288;AFR_AF=0.7065;EUR_AF=0.4911;SAS_AF=0.4918;AA=C|||;VT=SNP
4	103685471	rs223484	G	A	100	PASS	AC=2997;AF=0.598442;AN=5008;NS=2504;DP=13345;EAS_AF=0.498;AMR_AF=0.5375;AFR_AF=0.8646;EUR_AF=0.494;SAS_AF=0.4928;AA=A|||;VT=SNP
4	103687208	rs223482	A	G	100	PASS	AC=2778;AF=0.554712;AN=5008;NS=2504;DP=18402;EAS_AF=0.497;AMR_AF=0.5288;AFR_AF=0.7073;EUR_AF=0.4911;SAS_AF=0.4918;AA=A|||;VT=SNP
4	103688017	rs223481	T	C	100	PASS	AC=2780;AF=0.555112;AN=5008;NS=2504;DP=16214;EAS_AF=0.497;AMR_AF=0.5288;AFR_AF=0.7073;EUR_AF=0.492;SAS_AF=0.4928;AA=T|||;VT=SNP
4	103688038	rs223480	T	C	100	PASS	AC=3000;AF=0.599042;AN=5008;NS=2504;DP=16207;EAS_AF=0.498;AMR_AF=0.5375;AFR_AF=0.8654;EUR_AF=0.495;SAS_AF=0.4939;AA=G|||;VT=SNP
4	103688439	rs10031684	C	T	100	PASS	AC=493;AF=0.0984425;AN=5008;NS=2504;DP=16805;EAS_AF=0.1161;AMR_AF=0.0634;AFR_AF=0.0877;EUR_AF=0.1272;SAS_AF=0.09;AA=c|||;VT=SNP
```
