## Supplementary material for "Characterization of shared and ancestry-specific signals driving complex traits using multi-ancestry fine-mapping": s1_data.bim

```
4	chr4:104614479:A:G	0	104614479	G	A
4	chr4:104614490:C:T	0	104614490	T	C
4	chr4:104614777:G:A	0	104614777	A	G
4	chr4:104615081:T:G	0	104615081	G	T
4	chr4:104615873:C:A	0	104615873	A	C
4	chr4:104616867:G:A	0	104616867	A	G
4	chr4:104617320:C:T	0	104617320	T	C
4	chr4:104617842:C:T	0	104617842	T	C
4	chr4:104618063:T:C	0	104618063	C	T
4	chr4:104618109:T:A	0	104618109	A	T
4	chr4:104620236:C:T	0	104620236	T	C
4	chr4:104621442:A:G	0	104621442	G	A
4	chr4:104621871:T:G	0	104621871	G	T
4	chr4:104621904:T:C	0	104621904	C	T
4	chr4:104622254:TCC:T	0	104622254	T	TCC
4	chr4:104622630:T:C	0	104622630	C	T
4	chr4:104622686:C:T	0	104622686	T	C
4	chr4:104622807:C:T	0	104622807	T	C
4	chr4:104625238:A:C	0	104625238	C	A
4	chr4:104625629:C:A	0	104625629	A	C
4	chr4:104625796:C:T	0	104625796	T	C
4	chr4:104625817:G:A	0	104625817	A	G
4	chr4:104626037:C:T	0	104626037	T	C
4	chr4:104626870:G:T	0	104626870	T	G
4	chr4:104627357:G:T	0	104627357	T	G
4	chr4:104629559:C:G	0	104629559	G	C
4	chr4:104630143:TGATATG:T	0	104630143	T	TGATATG
4	chr4:104630908:G:A	0	104630908	A	G
4	chr4:104630923:T:C	0	104630923	C	T
4	chr4:104631124:T:G	0	104631124	G	T
4	chr4:104631291:C:A	0	104631291	A	C
4	chr4:104631671:T:C	0	104631671	C	T
4	chr4:104632799:G:A	0	104632799	A	G
4	chr4:104633005:A:G	0	104633005	G	A
4	chr4:104633505:G:A	0	104633505	A	G
4	chr4:104633786:A:G	0	104633786	G	A
4	chr4:104635308:G:A	0	104635308	A	G
4	chr4:104635470:C:T	0	104635470	T	C
4	chr4:104635705:A:G	0	104635705	G	A
4	chr4:104636010:AT:A	0	104636010	A	AT
4	chr4:104636737:A:T	0	104636737	T	A
4	chr4:104636814:C:A	0	104636814	A	C
4	chr4:104637274:G:A	0	104637274	A	G
4	chr4:104637289:C:T	0	104637289	T	C
4	chr4:104637538:C:T	0	104637538	T	C
4	chr4:104638629:A:G	0	104638629	G	A
4	chr4:104638824:T:C	0	104638824	C	T
4	chr4:104640562:AAG:A	0	104640562	A	AAG
4	chr4:104640701:G:C	0	104640701	C	G
4	chr4:104641757:C:G	0	104641757	G	C
4	chr4:104641958:C:T	0	104641958	T	C
4	chr4:104643623:A:T	0	104643623	T	A
4	chr4:104643842:TACC:T	0	104643842	T	TACC
4	chr4:104644034:G:T	0	104644034	T	G
4	chr4:104644061:A:G	0	104644061	G	A
4	chr4:104644146:C:A	0	104644146	A	C
4	chr4:104644152:C:T	0	104644152	T	C
4	chr4:104644371:A:G	0	104644371	G	A
4	chr4:104645016:G:C	0	104645016	C	G
4	chr4:104645245:C:T	0	104645245	T	C
4	chr4:104645549:C:T	0	104645549	T	C
4	chr4:104645696:C:T	0	104645696	T	C
4	chr4:104646810:C:T	0	104646810	T	C
4	chr4:104647233:G:A	0	104647233	A	G
4	chr4:104647469:A:G	0	104647469	G	A
4	chr4:104647490:C:A	0	104647490	A	C
4	chr4:104647897:G:A	0	104647897	A	G
4	chr4:104648568:C:T	0	104648568	T	C
4	chr4:104648605:C:T	0	104648605	T	C
4	chr4:104648968:C:T	0	104648968	T	C
4	chr4:104649446:T:C	0	104649446	C	T
4	chr4:104649502:C:T	0	104649502	T	C
4	chr4:104650407:T:A	0	104650407	A	T
4	chr4:104650478:A:G	0	104650478	G	A
4	chr4:104650496:A:G	0	104650496	G	A
4	chr4:104651159:A:G	0	104651159	G	A
4	chr4:104651225:G:T	0	104651225	T	G
4	chr4:104652561:A:G	0	104652561	G	A
4	chr4:104652642:A:G	0	104652642	G	A
4	chr4:104652657:G:A	0	104652657	A	G
4	chr4:104653539:C:T	0	104653539	T	C
4	chr4:104653548:A:C	0	104653548	C	A
4	chr4:104653872:A:G	0	104653872	G	A
4	chr4:104653916:T:C	0	104653916	C	T
4	chr4:104654140:C:T	0	104654140	T	C
4	chr4:104654162:G:T	0	104654162	T	G
4	chr4:104655023:G:T	0	104655023	T	G
4	chr4:104655678:T:C	0	104655678	C	T
4	chr4:104656705:G:A	0	104656705	A	G
4	chr4:104656731:TAATC:T	0	104656731	T	TAATC
4	chr4:104656858:G:A	0	104656858	A	G
4	chr4:104656931:T:G	0	104656931	G	T
4	chr4:104657130:A:G	0	104657130	G	A
4	chr4:104657252:T:A	0	104657252	A	T
4	chr4:104658177:G:A	0	104658177	A	G
4	chr4:104658314:T:C	0	104658314	C	T
4	chr4:104659102:C:T	0	104659102	T	C
4	chr4:104659353:G:A	0	104659353	A	G
4	chr4:104659560:C:T	0	104659560	T	C
4	chr4:104660237:A:G	0	104660237	G	A
4	chr4:104661295:C:T	0	104661295	T	C
4	chr4:104661411:A:G	0	104661411	G	A
4	chr4:104661413:A:T	0	104661413	T	A
4	chr4:104661476:A:G	0	104661476	G	A
4	chr4:104661984:C:T	0	104661984	T	C
4	chr4:104662176:C:G	0	104662176	G	C
4	chr4:104662215:AAGGCCAGGGT:A	0	104662215	A	AAGGCCAGGGT
4	chr4:104662258:C:T	0	104662258	T	C
4	chr4:104662883:G:A	0	104662883	A	G
4	chr4:104663025:A:G	0	104663025	G	A
4	chr4:104663318:T:G	0	104663318	G	T
4	chr4:104663552:A:G	0	104663552	G	A
4	chr4:104663885:T:C	0	104663885	C	T
4	chr4:104664090:CAA:C	0	104664090	C	CAA
4	chr4:104664350:G:A	0	104664350	A	G
4	chr4:104664473:G:A	0	104664473	A	G
4	chr4:104664826:GC:G	0	104664826	G	GC
4	chr4:104666380:C:G	0	104666380	G	C
4	chr4:104666986:C:T	0	104666986	T	C
4	chr4:104667163:T:C	0	104667163	C	T
4	chr4:104667210:T:G	0	104667210	G	T
4	chr4:104667340:C:T	0	104667340	T	C
4	chr4:104667980:G:A	0	104667980	A	G
4	chr4:104668014:C:T	0	104668014	T	C
4	chr4:104668327:C:A	0	104668327	A	C
4	chr4:104668843:C:T	0	104668843	T	C
4	chr4:104669341:A:G	0	104669341	G	A
4	chr4:104669813:A:G	0	104669813	G	A
4	chr4:104669976:T:G	0	104669976	G	T
4	chr4:104670101:T:C	0	104670101	C	T
4	chr4:104670172:T:C	0	104670172	C	T
4	chr4:104671070:G:T	0	104671070	T	G
4	chr4:104672558:A:G	0	104672558	G	A
4	chr4:104672612:T:C	0	104672612	C	T
4	chr4:104673217:A:G	0	104673217	G	A
4	chr4:104674059:A:G	0	104674059	G	A
4	chr4:104674558:A:G	0	104674558	G	A
4	chr4:104675072:T:G	0	104675072	G	T
4	chr4:104675100:C:T	0	104675100	T	C
4	chr4:104675819:T:C	0	104675819	C	T
4	chr4:104676245:A:G	0	104676245	G	A
4	chr4:104676476:AGG:A	0	104676476	A	AGG
4	chr4:104676904:A:G	0	104676904	G	A
4	chr4:104677101:T:G	0	104677101	G	T
4	chr4:104677655:A:G	0	104677655	G	A
4	chr4:104678093:T:C	0	104678093	C	T
4	chr4:104678267:C:T	0	104678267	T	C
4	chr4:104678629:T:C	0	104678629	C	T
4	chr4:104679011:C:T	0	104679011	T	C
4	chr4:104679542:T:C	0	104679542	C	T
4	chr4:104680758:G:A	0	104680758	A	G
4	chr4:104681277:T:C	0	104681277	C	T
4	chr4:104681313:A:AG	0	104681313	AG	A
4	chr4:104682170:C:T	0	104682170	T	C
4	chr4:104682609:AAAATATATTTTAACTT:A	0	104682609	A	AAAATATATTTTAACTT
4	chr4:104683293:A:G	0	104683293	G	A
4	chr4:104684107:G:A	0	104684107	A	G
4	chr4:104684380:C:A	0	104684380	A	C
4	chr4:104685309:G:A	0	104685309	A	G
4	chr4:104685610:A:C	0	104685610	C	A
4	chr4:104686599:C:G	0	104686599	G	C
4	chr4:104686670:T:G	0	104686670	G	T
4	chr4:104687811:G:A	0	104687811	A	G
4	chr4:104687827:G:T	0	104687827	T	G
4	chr4:104690099:G:A	0	104690099	A	G
4	chr4:104691159:G:T	0	104691159	T	G
4	chr4:104692653:C:T	0	104692653	T	C
4	chr4:104693209:T:C	0	104693209	C	T
4	chr4:104694811:A:T	0	104694811	T	A
4	chr4:104695697:C:A	0	104695697	A	C
4	chr4:104695714:A:T	0	104695714	T	A
4	chr4:104696218:T:C	0	104696218	C	T
4	chr4:104696707:C:T	0	104696707	T	C
4	chr4:104697249:A:C	0	104697249	C	A
4	chr4:104697250:A:T	0	104697250	T	A
4	chr4:104697385:G:A	0	104697385	A	G
4	chr4:104698684:G:A	0	104698684	A	G
4	chr4:104699855:TG:T	0	104699855	T	TG
4	chr4:104700172:T:C	0	104700172	C	T
4	chr4:104700398:A:G	0	104700398	G	A
4	chr4:104701591:G:A	0	104701591	A	G
4	chr4:104702477:G:A	0	104702477	A	G
4	chr4:104702657:G:A	0	104702657	A	G
4	chr4:104704035:G:A	0	104704035	A	G
4	chr4:104704767:T:C	0	104704767	C	T
4	chr4:104704817:T:C	0	104704817	C	T
4	chr4:104705299:G:T	0	104705299	T	G
4	chr4:104705614:G:A	0	104705614	A	G
4	chr4:104705724:T:A	0	104705724	A	T
4	chr4:104706383:G:A	0	104706383	A	G
4	chr4:104707413:C:T	0	104707413	T	C
4	chr4:104708260:C:T	0	104708260	T	C
4	chr4:104708794:A:C	0	104708794	C	A
4	chr4:104708995:C:T	0	104708995	T	C
4	chr4:104710635:C:T	0	104710635	T	C
4	chr4:104711146:A:G	0	104711146	G	A
4	chr4:104711860:C:T	0	104711860	T	C
4	chr4:104713331:T:C	0	104713331	C	T
4	chr4:104713650:A:AG	0	104713650	AG	A
4	chr4:104714075:C:A	0	104714075	A	C
4	chr4:104714255:T:C	0	104714255	C	T
4	chr4:104714572:G:A	0	104714572	A	G
4	chr4:104716560:T:C	0	104716560	C	T
4	chr4:104717085:G:A	0	104717085	A	G
4	chr4:104717191:T:C	0	104717191	C	T
4	chr4:104718336:C:T	0	104718336	T	C
4	chr4:104718604:G:C	0	104718604	C	G
4	chr4:104718657:G:A	0	104718657	A	G
4	chr4:104718700:G:A	0	104718700	A	G
4	chr4:104719134:C:G	0	104719134	G	C
4	chr4:104719715:G:A	0	104719715	A	G
4	chr4:104720016:T:G	0	104720016	G	T
4	chr4:104720141:G:A	0	104720141	A	G
4	chr4:104720396:A:G	0	104720396	G	A
4	chr4:104720436:A:G	0	104720436	G	A
4	chr4:104722651:C:G	0	104722651	G	C
4	chr4:104725030:T:G	0	104725030	G	T
4	chr4:104725453:T:C	0	104725453	C	T
4	chr4:104725608:C:T	0	104725608	T	C
4	chr4:104726993:T:C	0	104726993	C	T
4	chr4:104727126:C:A	0	104727126	A	C
4	chr4:104727288:A:T	0	104727288	T	A
4	chr4:104729946:T:C	0	104729946	C	T
4	chr4:104732106:G:A	0	104732106	A	G
4	chr4:104732463:GA:G	0	104732463	G	GA
4	chr4:104733177:A:G	0	104733177	G	A
4	chr4:104733906:C:T	0	104733906	T	C
4	chr4:104734117:C:A	0	104734117	A	C
4	chr4:104734459:G:A	0	104734459	A	G
4	chr4:104734735:T:C	0	104734735	C	T
4	chr4:104735105:C:T	0	104735105	T	C
4	chr4:104737636:G:A	0	104737636	A	G
4	chr4:104738327:C:T	0	104738327	T	C
4	chr4:104739081:G:A	0	104739081	A	G
4	chr4:104739781:C:G	0	104739781	G	C
4	chr4:104741149:A:C	0	104741149	C	A
4	chr4:104742400:C:A	0	104742400	A	C
4	chr4:104742442:A:G	0	104742442	G	A
4	chr4:104742648:T:C	0	104742648	C	T
4	chr4:104743235:G:A	0	104743235	A	G
4	chr4:104744523:C:T	0	104744523	T	C
4	chr4:104746499:T:C	0	104746499	C	T
4	chr4:104747573:G:A	0	104747573	A	G
4	chr4:104747795:T:A	0	104747795	A	T
4	chr4:104749208:T:C	0	104749208	C	T
4	chr4:104750030:CT:C	0	104750030	C	CT
4	chr4:104750300:T:A	0	104750300	A	T
4	chr4:104750745:C:G	0	104750745	G	C
4	chr4:104751896:AC:A	0	104751896	A	AC
4	chr4:104753687:A:G	0	104753687	G	A
4	chr4:104754098:G:A	0	104754098	A	G
4	chr4:104755819:T:C	0	104755819	C	T
4	chr4:104757003:G:A	0	104757003	A	G
4	chr4:104757820:A:C	0	104757820	C	A
4	chr4:104758098:G:C	0	104758098	C	G
4	chr4:104759055:C:T	0	104759055	T	C
4	chr4:104760791:A:C	0	104760791	C	A
4	chr4:104761263:CT:C	0	104761263	C	CT
4	chr4:104763724:G:A	0	104763724	A	G
4	chr4:104766241:G:A	0	104766241	A	G
4	chr4:104768357:T:C	0	104768357	C	T
4	chr4:104768465:T:C	0	104768465	C	T
4	chr4:104769141:A:G	0	104769141	G	A
4	chr4:104769158:G:C	0	104769158	C	G
4	chr4:104769236:A:G	0	104769236	G	A
4	chr4:104769352:G:A	0	104769352	A	G
4	chr4:104769740:C:G	0	104769740	G	C
4	chr4:104770104:A:G	0	104770104	G	A
4	chr4:104770586:C:T	0	104770586	T	C
4	chr4:104770603:A:T	0	104770603	T	A
4	chr4:104774867:G:A	0	104774867	A	G
4	chr4:104775221:T:A	0	104775221	A	T
4	chr4:104776272:A:G	0	104776272	G	A
4	chr4:104777075:T:C	0	104777075	C	T
4	chr4:104778810:C:T	0	104778810	T	C
4	chr4:104779035:G:A	0	104779035	A	G
4	chr4:104779048:A:G	0	104779048	G	A
4	chr4:104779385:G:A	0	104779385	A	G
4	chr4:104779750:T:C	0	104779750	C	T
4	chr4:104780317:A:G	0	104780317	G	A
4	chr4:104780705:G:T	0	104780705	T	G
4	chr4:104781123:C:T	0	104781123	T	C
4	chr4:104781625:A:T	0	104781625	T	A
4	chr4:104783004:G:T	0	104783004	T	G
4	chr4:104783109:G:A	0	104783109	A	G
4	chr4:104784257:C:T	0	104784257	T	C
4	chr4:104784709:T:C	0	104784709	C	T
4	chr4:104785170:A:G	0	104785170	G	A
4	chr4:104786052:G:A	0	104786052	A	G
4	chr4:104786650:T:C	0	104786650	C	T
4	chr4:104787140:G:A	0	104787140	A	G
4	chr4:104789431:C:G	0	104789431	G	C
4	chr4:104789992:A:C	0	104789992	C	A
4	chr4:104790099:T:C	0	104790099	C	T
4	chr4:104790380:G:T	0	104790380	T	G
4	chr4:104791249:C:T	0	104791249	T	C
4	chr4:104793096:G:A	0	104793096	A	G
4	chr4:104793686:C:T	0	104793686	T	C
4	chr4:104795097:G:A	0	104795097	A	G
4	chr4:104795316:C:T	0	104795316	T	C
4	chr4:104795383:T:C	0	104795383	C	T
4	chr4:104796194:G:A	0	104796194	A	G
4	chr4:104796739:C:G	0	104796739	G	C
4	chr4:104797261:C:T	0	104797261	T	C
4	chr4:104799210:A:C	0	104799210	C	A
4	chr4:104799311:C:T	0	104799311	T	C
4	chr4:104799598:A:G	0	104799598	G	A
4	chr4:104800925:C:T	0	104800925	T	C
4	chr4:104801751:A:G	0	104801751	G	A
4	chr4:104801776:T:A	0	104801776	A	T
4	chr4:104801882:C:T	0	104801882	T	C
4	chr4:104802088:C:A	0	104802088	A	C
4	chr4:104802400:A:T	0	104802400	T	A
4	chr4:104802987:C:A	0	104802987	A	C
4	chr4:104804908:C:G	0	104804908	G	C
4	chr4:104805550:G:A	0	104805550	A	G
4	chr4:104807130:A:G	0	104807130	G	A
4	chr4:104807793:T:C	0	104807793	C	T
4	chr4:104809193:C:T	0	104809193	T	C
4	chr4:104811647:G:A	0	104811647	A	G
4	chr4:104811762:T:C	0	104811762	C	T
4	chr4:104813849:A:G	0	104813849	G	A
4	chr4:104813874:A:G	0	104813874	G	A
4	chr4:104814283:A:G	0	104814283	G	A
4	chr4:104814465:GAA:G	0	104814465	G	GAA
4	chr4:104814809:T:G	0	104814809	G	T
4	chr4:104818455:A:T	0	104818455	T	A
4	chr4:104821421:C:T	0	104821421	T	C
4	chr4:104822511:T:C	0	104822511	C	T
4	chr4:104824661:G:A	0	104824661	A	G
4	chr4:104824733:T:A	0	104824733	A	T
4	chr4:104826053:C:T	0	104826053	T	C
4	chr4:104826158:A:G	0	104826158	G	A
4	chr4:104826410:C:T	0	104826410	T	C
4	chr4:104828900:C:T	0	104828900	T	C
4	chr4:104829426:G:T	0	104829426	T	G
4	chr4:104829659:A:G	0	104829659	G	A
4	chr4:104831062:C:A	0	104831062	A	C
4	chr4:104832108:A:G	0	104832108	G	A
4	chr4:104835012:G:A	0	104835012	A	G
4	chr4:104835640:G:A	0	104835640	A	G
4	chr4:104835971:T:C	0	104835971	C	T
4	chr4:104836202:T:G	0	104836202	G	T
4	chr4:104836366:C:T	0	104836366	T	C
4	chr4:104836442:T:C	0	104836442	C	T
4	chr4:104837023:T:C	0	104837023	C	T
4	chr4:104837103:G:T	0	104837103	T	G
4	chr4:104837582:G:T	0	104837582	T	G
4	chr4:104837640:G:A	0	104837640	A	G
4	chr4:104838112:A:C	0	104838112	C	A
4	chr4:104838268:A:T	0	104838268	T	A
4	chr4:104839556:T:TA	0	104839556	TA	T
4	chr4:104841773:G:A	0	104841773	A	G
4	chr4:104841908:T:C	0	104841908	C	T
4	chr4:104843497:C:T	0	104843497	T	C
4	chr4:104849721:A:G	0	104849721	G	A
4	chr4:104851327:T:C	0	104851327	C	T
4	chr4:104851384:C:T	0	104851384	T	C
4	chr4:104852523:G:A	0	104852523	A	G
4	chr4:104852807:G:A	0	104852807	A	G
4	chr4:104857173:C:A	0	104857173	A	C
4	chr4:104857658:T:A	0	104857658	A	T
4	chr4:104860778:A:G	0	104860778	G	A
4	chr4:104860972:CA:C	0	104860972	C	CA
4	chr4:104861829:T:C	0	104861829	C	T
4	chr4:104862269:G:T	0	104862269	T	G
4	chr4:104864673:A:G	0	104864673	G	A
4	chr4:104871253:GTA:G	0	104871253	G	GTA
4	chr4:104871419:G:T	0	104871419	T	G
4	chr4:104873103:G:A	0	104873103	A	G
4	chr4:104873208:G:A	0	104873208	A	G
4	chr4:104875029:T:C	0	104875029	C	T
4	chr4:104876319:C:T	0	104876319	T	C
4	chr4:104877998:T:G	0	104877998	G	T
4	chr4:104879180:A:G	0	104879180	G	A
4	chr4:104879982:T:C	0	104879982	C	T
4	chr4:104880063:T:C	0	104880063	C	T
4	chr4:104881555:A:C	0	104881555	C	A
4	chr4:104882156:A:C	0	104882156	C	A
4	chr4:104882187:C:T	0	104882187	T	C
4	chr4:104882434:A:T	0	104882434	T	A
4	chr4:104883759:C:T	0	104883759	T	C
4	chr4:104886801:G:C	0	104886801	C	G
4	chr4:104886831:G:A	0	104886831	A	G
4	chr4:104887379:GC:G	0	104887379	G	GC
4	chr4:104888341:A:G	0	104888341	G	A
4	chr4:104889247:T:C	0	104889247	C	T
4	chr4:104889266:G:A	0	104889266	A	G
4	chr4:104890329:C:T	0	104890329	T	C
4	chr4:104890500:C:T	0	104890500	T	C
4	chr4:104892536:TC:T	0	104892536	T	TC
4	chr4:104895741:T:C	0	104895741	C	T
4	chr4:104899202:A:G	0	104899202	G	A
4	chr4:104900274:C:A	0	104900274	A	C
4	chr4:104900520:A:G	0	104900520	G	A
4	chr4:104900531:T:C	0	104900531	C	T
4	chr4:104903646:A:G	0	104903646	G	A
4	chr4:104904562:T:C	0	104904562	C	T
4	chr4:104904805:G:T	0	104904805	T	G
4	chr4:104905743:A:T	0	104905743	T	A
4	chr4:104906198:G:A	0	104906198	A	G
4	chr4:104907499:A:G	0	104907499	G	A
4	chr4:104907609:A:C	0	104907609	C	A
4	chr4:104908435:G:T	0	104908435	T	G
4	chr4:104908574:A:AG	0	104908574	AG	A
4	chr4:104908612:G:A	0	104908612	A	G
4	chr4:104909922:T:A	0	104909922	A	T
4	chr4:104909993:C:A	0	104909993	A	C
4	chr4:104910232:C:G	0	104910232	G	C
4	chr4:104910430:G:A	0	104910430	A	G
4	chr4:104910690:C:T	0	104910690	T	C
4	chr4:104911193:A:T	0	104911193	T	A
4	chr4:104911331:G:C	0	104911331	C	G
4	chr4:104911981:G:A	0	104911981	A	G
4	chr4:104914023:C:T	0	104914023	T	C
4	chr4:104914146:G:A	0	104914146	A	G
4	chr4:104914394:A:T	0	104914394	T	A
4	chr4:104914804:A:C	0	104914804	C	A
4	chr4:104914959:C:T	0	104914959	T	C
4	chr4:104915757:G:C	0	104915757	C	G
4	chr4:104916283:C:T	0	104916283	T	C
4	chr4:104916473:A:T	0	104916473	T	A
4	chr4:104916587:A:G	0	104916587	G	A
4	chr4:104917545:C:T	0	104917545	T	C
4	chr4:104917972:A:G	0	104917972	G	A
4	chr4:104917976:T:C	0	104917976	C	T
4	chr4:104918698:A:G	0	104918698	G	A
4	chr4:104918792:C:G	0	104918792	G	C
4	chr4:104919329:G:A	0	104919329	A	G
4	chr4:104919689:T:C	0	104919689	C	T
4	chr4:104919955:G:A	0	104919955	A	G
4	chr4:104920272:A:G	0	104920272	G	A
4	chr4:104922732:G:T	0	104922732	T	G
4	chr4:104923116:T:G	0	104923116	G	T
4	chr4:104923734:C:T	0	104923734	T	C
4	chr4:104923854:G:A	0	104923854	A	G
4	chr4:104924279:G:A	0	104924279	A	G
4	chr4:104925932:G:A	0	104925932	A	G
4	chr4:104926128:C:T	0	104926128	T	C
4	chr4:104926589:C:T	0	104926589	T	C
4	chr4:104927418:AT:A	0	104927418	A	AT
4	chr4:104928227:T:C	0	104928227	C	T
4	chr4:104929041:G:C	0	104929041	C	G
4	chr4:104929237:T:A	0	104929237	A	T
4	chr4:104930311:G:A	0	104930311	A	G
4	chr4:104931318:T:C	0	104931318	C	T
4	chr4:104931396:T:C	0	104931396	C	T
4	chr4:104934456:A:G	0	104934456	G	A
4	chr4:104934489:C:T	0	104934489	T	C
4	chr4:104935405:T:G	0	104935405	G	T
4	chr4:104935552:C:G	0	104935552	G	C
4	chr4:104936795:A:G	0	104936795	G	A
4	chr4:104937351:G:A	0	104937351	A	G
4	chr4:104938269:A:C	0	104938269	C	A
4	chr4:104938618:T:TA	0	104938618	TA	T
4	chr4:104938844:A:G	0	104938844	G	A
4	chr4:104939795:T:C	0	104939795	C	T
4	chr4:104942516:G:A	0	104942516	A	G
4	chr4:104944263:T:TA	0	104944263	TA	T
4	chr4:104945567:T:C	0	104945567	C	T
4	chr4:104946251:T:C	0	104946251	C	T
4	chr4:104946473:G:A	0	104946473	A	G
4	chr4:104946548:C:T	0	104946548	T	C
4	chr4:104948391:C:T	0	104948391	T	C
4	chr4:104948545:A:G	0	104948545	G	A
4	chr4:104948826:C:T	0	104948826	T	C
4	chr4:104949334:C:T	0	104949334	T	C
4	chr4:104951563:G:A	0	104951563	A	G
4	chr4:104951711:A:G	0	104951711	G	A
4	chr4:104954119:GCTATT:G	0	104954119	G	GCTATT
4	chr4:104954573:A:C	0	104954573	C	A
4	chr4:104955654:C:T	0	104955654	T	C
4	chr4:104955811:T:A	0	104955811	A	T
4	chr4:104956273:A:AC	0	104956273	AC	A
4	chr4:104956412:G:A	0	104956412	A	G
4	chr4:104956734:T:C	0	104956734	C	T
4	chr4:104956898:A:C	0	104956898	C	A
4	chr4:104961397:C:T	0	104961397	T	C
4	chr4:104961800:A:G	0	104961800	G	A
4	chr4:104962657:C:T	0	104962657	T	C
4	chr4:104964152:G:T	0	104964152	T	G
4	chr4:104965071:T:C	0	104965071	C	T
4	chr4:104966520:TACTC:T	0	104966520	T	TACTC
4	chr4:104966606:A:G	0	104966606	G	A
4	chr4:104967260:A:T	0	104967260	T	A
4	chr4:104968746:G:A	0	104968746	A	G
4	chr4:104969067:G:C	0	104969067	C	G
4	chr4:104969358:G:A	0	104969358	A	G
4	chr4:104969394:G:A	0	104969394	A	G
4	chr4:104970310:G:A	0	104970310	A	G
4	chr4:104971408:G:A	0	104971408	A	G
4	chr4:104971814:A:G	0	104971814	G	A
4	chr4:104971820:T:C	0	104971820	C	T
4	chr4:104973468:T:C	0	104973468	C	T
4	chr4:104974680:G:A	0	104974680	A	G
4	chr4:104974763:T:G	0	104974763	G	T
4	chr4:104976083:C:T	0	104976083	T	C
4	chr4:104976367:G:A	0	104976367	A	G
4	chr4:104976428:A:G	0	104976428	G	A
4	chr4:104976713:G:A	0	104976713	A	G
4	chr4:104976911:C:G	0	104976911	G	C
4	chr4:104977420:A:G	0	104977420	G	A
4	chr4:104978557:A:T	0	104978557	T	A
4	chr4:104978844:C:T	0	104978844	T	C
4	chr4:104980316:G:A	0	104980316	A	G
4	chr4:104980607:G:A	0	104980607	A	G
4	chr4:104980666:A:G	0	104980666	G	A
4	chr4:104980826:T:C	0	104980826	C	T
4	chr4:104981341:G:A	0	104981341	A	G
4	chr4:104982498:C:T	0	104982498	T	C
4	chr4:104982652:G:A	0	104982652	A	G
4	chr4:104983273:T:C	0	104983273	C	T
4	chr4:104985995:G:A	0	104985995	A	G
4	chr4:104990718:A:G	0	104990718	G	A
4	chr4:104991136:A:G	0	104991136	G	A
4	chr4:104991648:G:A	0	104991648	A	G
4	chr4:104994402:C:T	0	104994402	T	C
4	chr4:104994441:T:G	0	104994441	G	T
4	chr4:104996759:A:G	0	104996759	G	A
4	chr4:104996843:A:C	0	104996843	C	A
4	chr4:104997743:A:T	0	104997743	T	A
4	chr4:104999567:G:A	0	104999567	A	G
4	chr4:105000157:G:T	0	105000157	T	G
4	chr4:105001574:C:T	0	105001574	T	C
4	chr4:105001890:T:C	0	105001890	C	T
4	chr4:105002314:T:C	0	105002314	C	T
4	chr4:105003234:C:G	0	105003234	G	C
4	chr4:105003429:G:C	0	105003429	C	G
4	chr4:105004213:A:G	0	105004213	G	A
4	chr4:105004647:C:A	0	105004647	A	C
4	chr4:105005534:G:A	0	105005534	A	G
4	chr4:105006573:C:T	0	105006573	T	C
4	chr4:105007444:C:T	0	105007444	T	C
4	chr4:105008433:G:A	0	105008433	A	G
4	chr4:105012164:G:A	0	105012164	A	G
4	chr4:105012794:G:A	0	105012794	A	G
4	chr4:105012927:T:C	0	105012927	C	T
4	chr4:105014074:A:T	0	105014074	T	A
4	chr4:105014510:G:T	0	105014510	T	G
4	chr4:105016672:C:T	0	105016672	T	C
4	chr4:105016700:C:T	0	105016700	T	C
4	chr4:105016748:G:A	0	105016748	A	G
4	chr4:105017223:G:A	0	105017223	A	G
4	chr4:105020301:C:T	0	105020301	T	C
4	chr4:105020569:A:C	0	105020569	C	A
4	chr4:105021650:G:A	0	105021650	A	G
4	chr4:105023329:A:C	0	105023329	C	A
4	chr4:105024619:A:G	0	105024619	G	A
4	chr4:105027709:A:G	0	105027709	G	A
4	chr4:105028111:T:C	0	105028111	C	T
4	chr4:105028189:A:G	0	105028189	G	A
4	chr4:105029539:A:G	0	105029539	G	A
4	chr4:105029744:G:C	0	105029744	C	G
4	chr4:105031461:G:A	0	105031461	A	G
4	chr4:105031886:T:C	0	105031886	C	T
4	chr4:105032621:A:G	0	105032621	G	A
4	chr4:105032630:T:C	0	105032630	C	T
4	chr4:105032631:T:C	0	105032631	C	T
4	chr4:105036744:C:T	0	105036744	T	C
4	chr4:105038313:C:T	0	105038313	T	C
4	chr4:105039698:G:A	0	105039698	A	G
4	chr4:105042152:G:A	0	105042152	A	G
4	chr4:105045797:C:T	0	105045797	T	C
4	chr4:105046530:G:A	0	105046530	A	G
4	chr4:105046703:A:G	0	105046703	G	A
4	chr4:105048086:G:T	0	105048086	T	G
4	chr4:105048399:A:C	0	105048399	C	A
4	chr4:105048546:G:A	0	105048546	A	G
4	chr4:105048576:A:T	0	105048576	T	A
4	chr4:105049127:A:G	0	105049127	G	A
4	chr4:105049176:T:C	0	105049176	C	T
4	chr4:105049790:G:A	0	105049790	A	G
4	chr4:105050695:G:A	0	105050695	A	G
4	chr4:105051353:T:A	0	105051353	A	T
4	chr4:105054921:A:G	0	105054921	G	A
4	chr4:105055346:C:A	0	105055346	A	C
4	chr4:105055392:A:G	0	105055392	G	A
4	chr4:105055598:T:C	0	105055598	C	T
4	chr4:105055721:A:AAC	0	105055721	AAC	A
4	chr4:105056344:C:G	0	105056344	G	C
4	chr4:105056714:A:C	0	105056714	C	A
4	chr4:105056954:G:C	0	105056954	C	G
4	chr4:105059231:A:G	0	105059231	G	A
4	chr4:105059464:G:A	0	105059464	A	G
4	chr4:105060172:T:C	0	105060172	C	T
4	chr4:105060576:T:C	0	105060576	C	T
4	chr4:105061733:T:A	0	105061733	A	T
4	chr4:105062516:T:C	0	105062516	C	T
4	chr4:105065440:G:A	0	105065440	A	G
4	chr4:105066056:A:G	0	105066056	G	A
4	chr4:105066219:T:C	0	105066219	C	T
4	chr4:105066758:C:T	0	105066758	T	C
4	chr4:105066900:T:C	0	105066900	C	T
4	chr4:105067082:C:T	0	105067082	T	C
4	chr4:105068616:C:T	0	105068616	T	C
4	chr4:105069445:G:A	0	105069445	A	G
4	chr4:105069679:G:C	0	105069679	C	G
4	chr4:105072480:A:T	0	105072480	T	A
4	chr4:105072640:A:C	0	105072640	C	A
4	chr4:105072760:C:T	0	105072760	T	C
4	chr4:105073040:A:T	0	105073040	T	A
4	chr4:105073255:T:TA	0	105073255	TA	T
4	chr4:105075418:G:A	0	105075418	A	G
4	chr4:105075826:C:A	0	105075826	A	C
4	chr4:105076159:A:G	0	105076159	G	A
4	chr4:105079099:T:A	0	105079099	A	T
4	chr4:105080734:T:C	0	105080734	C	T
4	chr4:105080829:T:G	0	105080829	G	T
4	chr4:105081464:T:G	0	105081464	G	T
4	chr4:105081847:T:G	0	105081847	G	T
4	chr4:105082070:T:A	0	105082070	A	T
4	chr4:105082534:A:G	0	105082534	G	A
4	chr4:105083460:T:C	0	105083460	C	T
4	chr4:105084090:C:T	0	105084090	T	C
4	chr4:105084678:T:A	0	105084678	A	T
4	chr4:105084828:G:A	0	105084828	A	G
4	chr4:105088606:G:A	0	105088606	A	G
4	chr4:105089276:C:T	0	105089276	T	C
4	chr4:105089929:C:T	0	105089929	T	C
4	chr4:105089942:G:A	0	105089942	A	G
4	chr4:105091396:G:A	0	105091396	A	G
4	chr4:105092161:A:AT	0	105092161	AT	A
4	chr4:105094175:AT:A	0	105094175	A	AT
4	chr4:105095280:T:G	0	105095280	G	T
4	chr4:105095470:G:T	0	105095470	T	G
4	chr4:105095560:G:A	0	105095560	A	G
4	chr4:105095644:T:C	0	105095644	C	T
4	chr4:105096142:G:A	0	105096142	A	G
4	chr4:105096149:T:A	0	105096149	A	T
4	chr4:105098680:T:C	0	105098680	C	T
4	chr4:105098753:A:G	0	105098753	G	A
4	chr4:105098760:G:A	0	105098760	A	G
4	chr4:105099979:A:G	0	105099979	G	A
4	chr4:105100043:A:G	0	105100043	G	A
4	chr4:105101304:C:T	0	105101304	T	C
4	chr4:105101381:A:G	0	105101381	G	A
4	chr4:105101420:G:T	0	105101420	T	G
4	chr4:105101655:A:G	0	105101655	G	A
4	chr4:105102000:G:T	0	105102000	T	G
4	chr4:105102563:G:A	0	105102563	A	G
4	chr4:105103170:CT:C	0	105103170	C	CT
4	chr4:105103204:A:G	0	105103204	G	A
4	chr4:105103380:G:GACA	0	105103380	GACA	G
4	chr4:105103880:A:C	0	105103880	C	A
4	chr4:105103932:T:C	0	105103932	C	T
4	chr4:105105832:C:G	0	105105832	G	C
4	chr4:105106672:C:T	0	105106672	T	C
4	chr4:105106916:G:A	0	105106916	A	G
4	chr4:105107666:G:A	0	105107666	A	G
4	chr4:105109386:C:T	0	105109386	T	C
4	chr4:105109503:A:C	0	105109503	C	A
4	chr4:105109506:C:T	0	105109506	T	C
4	chr4:105109722:T:C	0	105109722	C	T
4	chr4:105111788:C:T	0	105111788	T	C
4	chr4:105112102:CT:C	0	105112102	C	CT
4	chr4:105112927:T:C	0	105112927	C	T
4	chr4:105113773:A:C	0	105113773	C	A
4	chr4:105114278:A:C	0	105114278	C	A
4	chr4:105115388:T:C	0	105115388	C	T
4	chr4:105117834:A:C	0	105117834	C	A
4	chr4:105118168:T:A	0	105118168	A	T
4	chr4:105118320:T:C	0	105118320	C	T
4	chr4:105119288:T:C	0	105119288	C	T
4	chr4:105119606:T:TG	0	105119606	TG	T
4	chr4:105119852:C:T	0	105119852	T	C
4	chr4:105120054:C:T	0	105120054	T	C
4	chr4:105120082:A:G	0	105120082	G	A
4	chr4:105121248:C:T	0	105121248	T	C
4	chr4:105121535:C:T	0	105121535	T	C
4	chr4:105121870:C:T	0	105121870	T	C
4	chr4:105122363:G:C	0	105122363	C	G
4	chr4:105123126:T:A	0	105123126	A	T
4	chr4:105123324:C:T	0	105123324	T	C
4	chr4:105124088:T:C	0	105124088	C	T
4	chr4:105124339:A:G	0	105124339	G	A
4	chr4:105124500:A:G	0	105124500	G	A
4	chr4:105124505:G:A	0	105124505	A	G
4	chr4:105125715:G:A	0	105125715	A	G
4	chr4:105127134:T:C	0	105127134	C	T
4	chr4:105127406:G:A	0	105127406	A	G
4	chr4:105127990:G:A	0	105127990	A	G
4	chr4:105128259:A:T	0	105128259	T	A
4	chr4:105131101:C:T	0	105131101	T	C
4	chr4:105131307:C:T	0	105131307	T	C
4	chr4:105133815:G:A	0	105133815	A	G
4	chr4:105133993:A:G	0	105133993	G	A
4	chr4:105140377:C:A	0	105140377	A	C
4	chr4:105141258:G:A	0	105141258	A	G
4	chr4:105142830:C:T	0	105142830	T	C
4	chr4:105143526:G:A	0	105143526	A	G
4	chr4:105143597:C:T	0	105143597	T	C
4	chr4:105144792:C:T	0	105144792	T	C
4	chr4:105145136:A:C	0	105145136	C	A
4	chr4:105145663:C:G	0	105145663	G	C
4	chr4:105145825:T:C	0	105145825	C	T
4	chr4:105146202:C:T	0	105146202	T	C
4	chr4:105149143:A:T	0	105149143	T	A
4	chr4:105149907:A:G	0	105149907	G	A
4	chr4:105150999:G:T	0	105150999	T	G
4	chr4:105151299:C:T	0	105151299	T	C
4	chr4:105151426:C:T	0	105151426	T	C
4	chr4:105151838:G:A	0	105151838	A	G
4	chr4:105151900:C:T	0	105151900	T	C
4	chr4:105151958:C:G	0	105151958	G	C
4	chr4:105152352:A:G	0	105152352	G	A
4	chr4:105152595:TTTC:T	0	105152595	T	TTTC
4	chr4:105153084:T:C	0	105153084	C	T
4	chr4:105154341:T:G	0	105154341	G	T
4	chr4:105154601:A:G	0	105154601	G	A
4	chr4:105155349:A:G	0	105155349	G	A
4	chr4:105155569:T:A	0	105155569	A	T
4	chr4:105155592:A:G	0	105155592	G	A
4	chr4:105155791:A:G	0	105155791	G	A
4	chr4:105156940:A:G	0	105156940	G	A
4	chr4:105157187:ATAT:A	0	105157187	A	ATAT
4	chr4:105158177:C:T	0	105158177	T	C
4	chr4:105162619:C:T	0	105162619	T	C
4	chr4:105163621:C:T	0	105163621	T	C
4	chr4:105163782:C:G	0	105163782	G	C
4	chr4:105165145:C:T	0	105165145	T	C
4	chr4:105166060:T:C	0	105166060	C	T
4	chr4:105166665:A:G	0	105166665	G	A
4	chr4:105166894:T:A	0	105166894	A	T
4	chr4:105168581:A:T	0	105168581	T	A
4	chr4:105170789:T:C	0	105170789	C	T
4	chr4:105171383:C:T	0	105171383	T	C
4	chr4:105172391:C:T	0	105172391	T	C
4	chr4:105173270:G:A	0	105173270	A	G
4	chr4:105173689:T:G	0	105173689	G	T
4	chr4:105174086:C:T	0	105174086	T	C
4	chr4:105176182:T:C	0	105176182	C	T
4	chr4:105178154:G:A	0	105178154	A	G
4	chr4:105178652:T:C	0	105178652	C	T
4	chr4:105180463:CTTTTAAG:C	0	105180463	C	CTTTTAAG
4	chr4:105180487:T:G	0	105180487	G	T
4	chr4:105181249:G:C	0	105181249	C	G
4	chr4:105184142:A:G	0	105184142	G	A
4	chr4:105185552:A:G	0	105185552	G	A
4	chr4:105185952:C:T	0	105185952	T	C
4	chr4:105186347:C:T	0	105186347	T	C
4	chr4:105186875:G:C	0	105186875	C	G
4	chr4:105187745:T:C	0	105187745	C	T
4	chr4:105188223:A:G	0	105188223	G	A
4	chr4:105188474:C:T	0	105188474	T	C
4	chr4:105189204:GATA:G	0	105189204	G	GATA
4	chr4:105189500:A:T	0	105189500	T	A
4	chr4:105190592:T:C	0	105190592	C	T
4	chr4:105193876:G:A	0	105193876	A	G
4	chr4:105194551:A:G	0	105194551	G	A
4	chr4:105195804:C:G	0	105195804	G	C
4	chr4:105197599:T:C	0	105197599	C	T
4	chr4:105199599:T:G	0	105199599	G	T
4	chr4:105199624:G:C	0	105199624	C	G
4	chr4:105200747:A:G	0	105200747	G	A
4	chr4:105200892:T:C	0	105200892	C	T
4	chr4:105202975:A:G	0	105202975	G	A
4	chr4:105203048:T:G	0	105203048	G	T
4	chr4:105203865:A:G	0	105203865	G	A
4	chr4:105204152:C:T	0	105204152	T	C
4	chr4:105204558:G:A	0	105204558	A	G
4	chr4:105205256:G:C	0	105205256	C	G
4	chr4:105205806:C:G	0	105205806	G	C
4	chr4:105205847:C:T	0	105205847	T	C
4	chr4:105205854:A:G	0	105205854	G	A
4	chr4:105206489:T:C	0	105206489	C	T
4	chr4:105206951:G:A	0	105206951	A	G
4	chr4:105207499:A:G	0	105207499	G	A
4	chr4:105207603:G:A	0	105207603	A	G
4	chr4:105207797:C:T	0	105207797	T	C
4	chr4:105209153:G:A	0	105209153	A	G
4	chr4:105209511:A:C	0	105209511	C	A
4	chr4:105209664:T:C	0	105209664	C	T
4	chr4:105209868:G:A	0	105209868	A	G
4	chr4:105210053:C:T	0	105210053	T	C
4	chr4:105210071:T:C	0	105210071	C	T
4	chr4:105210269:A:C	0	105210269	C	A
4	chr4:105211163:A:G	0	105211163	G	A
4	chr4:105212027:C:T	0	105212027	T	C
4	chr4:105212314:G:A	0	105212314	A	G
4	chr4:105212860:C:T	0	105212860	T	C
4	chr4:105213159:G:A	0	105213159	A	G
4	chr4:105213785:A:G	0	105213785	G	A
4	chr4:105215876:G:A	0	105215876	A	G
4	chr4:105216989:T:C	0	105216989	C	T
4	chr4:105217205:A:C	0	105217205	C	A
4	chr4:105217841:C:T	0	105217841	T	C
4	chr4:105218230:T:C	0	105218230	C	T
4	chr4:105220520:C:A	0	105220520	A	C
4	chr4:105220579:G:A	0	105220579	A	G
4	chr4:105220922:ACTT:A	0	105220922	A	ACTT
4	chr4:105221803:C:T	0	105221803	T	C
4	chr4:105221943:C:G	0	105221943	G	C
4	chr4:105222318:T:G	0	105222318	G	T
4	chr4:105222335:C:T	0	105222335	T	C
4	chr4:105222640:G:A	0	105222640	A	G
4	chr4:105222689:C:T	0	105222689	T	C
4	chr4:105222791:G:A	0	105222791	A	G
4	chr4:105222811:G:A	0	105222811	A	G
4	chr4:105223578:A:C	0	105223578	C	A
4	chr4:105224006:C:T	0	105224006	T	C
4	chr4:105224273:G:A	0	105224273	A	G
4	chr4:105225320:A:C	0	105225320	C	A
4	chr4:105226077:C:CT	0	105226077	CT	C
4	chr4:105226762:T:A	0	105226762	A	T
4	chr4:105226922:C:T	0	105226922	T	C
4	chr4:105226979:T:G	0	105226979	G	T
4	chr4:105229076:A:C	0	105229076	C	A
4	chr4:105229398:C:T	0	105229398	T	C
4	chr4:105229502:T:G	0	105229502	G	T
4	chr4:105229503:G:T	0	105229503	T	G
4	chr4:105230408:T:C	0	105230408	C	T
4	chr4:105230485:G:A	0	105230485	A	G
4	chr4:105230686:T:C	0	105230686	C	T
4	chr4:105230880:G:A	0	105230880	A	G
4	chr4:105231827:T:C	0	105231827	C	T
4	chr4:105237059:G:A	0	105237059	A	G
4	chr4:105238107:C:T	0	105238107	T	C
4	chr4:105238114:AGT:A	0	105238114	A	AGT
4	chr4:105238976:G:A	0	105238976	A	G
4	chr4:105243073:TAAG:T	0	105243073	T	TAAG
4	chr4:105243127:T:G	0	105243127	G	T
4	chr4:105243823:G:A	0	105243823	A	G
4	chr4:105244982:A:G	0	105244982	G	A
4	chr4:105246587:C:T	0	105246587	T	C
4	chr4:105247376:AAAAG:A	0	105247376	A	AAAAG
4	chr4:105248766:C:T	0	105248766	T	C
4	chr4:105249077:G:A	0	105249077	A	G
4	chr4:105249919:A:G	0	105249919	G	A
4	chr4:105250495:A:T	0	105250495	T	A
4	chr4:105251126:A:G	0	105251126	G	A
4	chr4:105251294:A:G	0	105251294	G	A
4	chr4:105251626:CTGTT:C	0	105251626	C	CTGTT
4	chr4:105252042:A:C	0	105252042	C	A
4	chr4:105253674:A:T	0	105253674	T	A
4	chr4:105253779:T:C	0	105253779	C	T
4	chr4:105256725:G:A	0	105256725	A	G
4	chr4:105257132:A:C	0	105257132	C	A
4	chr4:105257316:T:C	0	105257316	C	T
4	chr4:105257745:A:G	0	105257745	G	A
4	chr4:105258297:CAT:C	0	105258297	C	CAT
4	chr4:105259107:T:C	0	105259107	C	T
4	chr4:105260416:G:A	0	105260416	A	G
4	chr4:105264299:C:T	0	105264299	T	C
4	chr4:105264506:C:T	0	105264506	T	C
4	chr4:105265144:G:A	0	105265144	A	G
4	chr4:105269069:C:T	0	105269069	T	C
4	chr4:105269705:T:C	0	105269705	C	T
4	chr4:105270523:A:G	0	105270523	G	A
4	chr4:105271406:T:C	0	105271406	C	T
4	chr4:105271618:G:A	0	105271618	A	G
4	chr4:105272177:T:C	0	105272177	C	T
4	chr4:105273869:T:C	0	105273869	C	T
4	chr4:105274384:T:C	0	105274384	C	T
4	chr4:105274693:T:C	0	105274693	C	T
4	chr4:105274935:C:T	0	105274935	T	C
4	chr4:105275672:T:G	0	105275672	G	T
4	chr4:105275843:A:G	0	105275843	G	A
4	chr4:105276779:C:T	0	105276779	T	C
4	chr4:105278348:A:T	0	105278348	T	A
4	chr4:105279857:G:A	0	105279857	A	G
4	chr4:105280399:T:C	0	105280399	C	T
4	chr4:105280527:G:A	0	105280527	A	G
4	chr4:105280967:C:T	0	105280967	T	C
4	chr4:105281735:A:G	0	105281735	G	A
4	chr4:105282566:T:C	0	105282566	C	T
4	chr4:105282725:A:G	0	105282725	G	A
4	chr4:105282863:A:C	0	105282863	C	A
4	chr4:105283621:C:G	0	105283621	G	C
4	chr4:105287386:A:G	0	105287386	G	A
4	chr4:105288533:T:TG	0	105288533	TG	T
4	chr4:105288988:T:C	0	105288988	C	T
4	chr4:105289127:T:G	0	105289127	G	T
4	chr4:105289539:A:G	0	105289539	G	A
4	chr4:105290823:G:A	0	105290823	A	G
4	chr4:105291405:G:A	0	105291405	A	G
4	chr4:105292830:A:G	0	105292830	G	A
4	chr4:105292846:T:A	0	105292846	A	T
4	chr4:105293320:A:T	0	105293320	T	A
4	chr4:105293510:C:T	0	105293510	T	C
4	chr4:105294213:T:A	0	105294213	A	T
4	chr4:105295210:T:C	0	105295210	C	T
4	chr4:105295510:A:G	0	105295510	G	A
4	chr4:105296156:T:C	0	105296156	C	T
4	chr4:105296192:A:G	0	105296192	G	A
4	chr4:105296201:G:T	0	105296201	T	G
4	chr4:105296766:C:G	0	105296766	G	C
4	chr4:105297267:A:C	0	105297267	C	A
4	chr4:105297271:T:C	0	105297271	C	T
4	chr4:105297450:G:A	0	105297450	A	G
4	chr4:105297982:A:G	0	105297982	G	A
4	chr4:105298195:G:C	0	105298195	C	G
4	chr4:105298499:A:G	0	105298499	G	A
4	chr4:105298997:A:G	0	105298997	G	A
4	chr4:105299076:C:T	0	105299076	T	C
4	chr4:105299357:T:C	0	105299357	C	T
4	chr4:105299486:G:C	0	105299486	C	G
4	chr4:105299645:TCAAC:T	0	105299645	T	TCAAC
4	chr4:105299749:G:A	0	105299749	A	G
4	chr4:105299777:G:A	0	105299777	A	G
4	chr4:105300207:T:C	0	105300207	C	T
4	chr4:105300214:C:G	0	105300214	G	C
4	chr4:105300296:C:T	0	105300296	T	C
4	chr4:105300361:T:G	0	105300361	G	T
4	chr4:105300584:A:G	0	105300584	G	A
4	chr4:105300755:C:A	0	105300755	A	C
4	chr4:105300893:G:A	0	105300893	A	G
4	chr4:105301325:T:C	0	105301325	C	T
4	chr4:105301745:A:T	0	105301745	T	A
4	chr4:105302088:G:A	0	105302088	A	G
4	chr4:105302266:G:A	0	105302266	A	G
4	chr4:105302603:A:C	0	105302603	C	A
4	chr4:105303865:T:G	0	105303865	G	T
4	chr4:105304433:C:T	0	105304433	T	C
4	chr4:105304982:A:C	0	105304982	C	A
4	chr4:105305272:A:G	0	105305272	G	A
4	chr4:105305435:G:A	0	105305435	A	G
4	chr4:105305537:G:A	0	105305537	A	G
4	chr4:105305790:G:A	0	105305790	A	G
4	chr4:105305800:T:C	0	105305800	C	T
4	chr4:105306914:T:C	0	105306914	C	T
4	chr4:105306975:A:C	0	105306975	C	A
4	chr4:105309551:T:C	0	105309551	C	T
4	chr4:105309847:C:T	0	105309847	T	C
4	chr4:105310590:G:A	0	105310590	A	G
4	chr4:105311812:A:C	0	105311812	C	A
4	chr4:105312202:G:A	0	105312202	A	G
4	chr4:105312630:A:G	0	105312630	G	A
4	chr4:105313324:T:C	0	105313324	C	T
4	chr4:105313494:G:A	0	105313494	A	G
4	chr4:105313697:C:T	0	105313697	T	C
4	chr4:105313727:TTGCTACTCTGTTACAAAATGTTTCTACATCTGACTTGGCCAGTAAAAAGTTGTTG:T	0	105313727	T	TTGCTACTCTGTTACAAAATGTTTCTACATCTGACTTGGCCAGTAAAAAGTTGTTG
4	chr4:105313786:AAAC:A	0	105313786	A	AAAC
4	chr4:105313791:AC:A	0	105313791	A	AC
4	chr4:105314398:C:T	0	105314398	T	C
4	chr4:105314517:G:A	0	105314517	A	G
4	chr4:105315164:A:T	0	105315164	T	A
4	chr4:105316398:A:G	0	105316398	G	A
4	chr4:105316403:A:G	0	105316403	G	A
4	chr4:105316456:T:A	0	105316456	A	T
4	chr4:105316567:A:G	0	105316567	G	A
4	chr4:105316615:G:A	0	105316615	A	G
4	chr4:105317143:A:G	0	105317143	G	A
4	chr4:105317244:A:G	0	105317244	G	A
4	chr4:105317287:C:T	0	105317287	T	C
4	chr4:105317610:T:C	0	105317610	C	T
4	chr4:105317881:T:C	0	105317881	C	T
4	chr4:105317983:G:A	0	105317983	A	G
4	chr4:105318147:T:G	0	105318147	G	T
4	chr4:105318927:A:G	0	105318927	G	A
4	chr4:105319174:C:T	0	105319174	T	C
4	chr4:105319319:G:A	0	105319319	A	G
4	chr4:105319944:G:A	0	105319944	A	G
4	chr4:105320078:T:C	0	105320078	C	T
4	chr4:105320458:T:C	0	105320458	C	T
4	chr4:105320786:G:T	0	105320786	T	G
4	chr4:105321057:T:C	0	105321057	C	T
4	chr4:105321505:T:C	0	105321505	C	T
4	chr4:105321962:AG:A	0	105321962	A	AG
4	chr4:105322169:T:C	0	105322169	C	T
4	chr4:105322212:G:T	0	105322212	T	G
4	chr4:105322246:T:C	0	105322246	C	T
4	chr4:105322622:A:G	0	105322622	G	A
4	chr4:105322856:C:T	0	105322856	T	C
4	chr4:105323559:A:G	0	105323559	G	A
4	chr4:105324143:A:ACTATG	0	105324143	ACTATG	A
4	chr4:105324622:C:T	0	105324622	T	C
4	chr4:105324624:T:C	0	105324624	C	T
4	chr4:105326605:T:C	0	105326605	C	T
4	chr4:105327073:T:C	0	105327073	C	T
4	chr4:105327353:AG:A	0	105327353	A	AG
4	chr4:105328411:A:AC	0	105328411	AC	A
4	chr4:105329976:C:T	0	105329976	T	C
4	chr4:105330483:T:C	0	105330483	C	T
4	chr4:105331357:A:C	0	105331357	C	A
4	chr4:105331431:A:G	0	105331431	G	A
4	chr4:105332052:A:G	0	105332052	G	A
4	chr4:105332660:T:C	0	105332660	C	T
4	chr4:105333195:G:T	0	105333195	T	G
4	chr4:105333449:T:A	0	105333449	A	T
4	chr4:105333955:G:A	0	105333955	A	G
4	chr4:105334070:C:T	0	105334070	T	C
4	chr4:105334432:T:C	0	105334432	C	T
4	chr4:105335139:A:G	0	105335139	G	A
4	chr4:105335364:C:A	0	105335364	A	C
4	chr4:105335850:A:C	0	105335850	C	A
4	chr4:105336210:T:C	0	105336210	C	T
4	chr4:105336409:A:C	0	105336409	C	A
4	chr4:105337416:C:T	0	105337416	T	C
4	chr4:105337571:T:C	0	105337571	C	T
4	chr4:105337832:A:G	0	105337832	G	A
4	chr4:105338415:T:C	0	105338415	C	T
4	chr4:105338524:T:G	0	105338524	G	T
4	chr4:105339594:C:T	0	105339594	T	C
4	chr4:105339849:A:G	0	105339849	G	A
4	chr4:105340138:GTATA:G	0	105340138	G	GTATA
4	chr4:105340793:C:T	0	105340793	T	C
4	chr4:105341010:C:T	0	105341010	T	C
4	chr4:105341679:G:A	0	105341679	A	G
4	chr4:105341731:T:C	0	105341731	C	T
4	chr4:105341740:T:C	0	105341740	C	T
4	chr4:105342293:T:G	0	105342293	G	T
4	chr4:105342524:T:C	0	105342524	C	T
4	chr4:105343432:T:C	0	105343432	C	T
4	chr4:105343524:T:C	0	105343524	C	T
4	chr4:105343624:A:G	0	105343624	G	A
4	chr4:105343939:CTCAT:C	0	105343939	C	CTCAT
4	chr4:105343978:T:A	0	105343978	A	T
4	chr4:105344275:T:C	0	105344275	C	T
4	chr4:105344503:C:T	0	105344503	T	C
4	chr4:105344516:T:TA	0	105344516	TA	T
4	chr4:105344612:C:T	0	105344612	T	C
4	chr4:105345165:C:T	0	105345165	T	C
4	chr4:105346572:T:C	0	105346572	C	T
4	chr4:105347437:A:G	0	105347437	G	A
4	chr4:105347483:A:T	0	105347483	T	A
4	chr4:105348860:T:C	0	105348860	C	T
4	chr4:105349134:A:G	0	105349134	G	A
4	chr4:105349203:C:T	0	105349203	T	C
4	chr4:105349727:G:A	0	105349727	A	G
4	chr4:105350365:T:C	0	105350365	C	T
4	chr4:105352280:G:C	0	105352280	C	G
4	chr4:105355420:C:T	0	105355420	T	C
4	chr4:105355557:T:A	0	105355557	A	T
4	chr4:105356718:C:T	0	105356718	T	C
4	chr4:105358590:A:G	0	105358590	G	A
4	chr4:105359094:T:C	0	105359094	C	T
4	chr4:105359684:T:C	0	105359684	C	T
4	chr4:105360960:C:T	0	105360960	T	C
4	chr4:105361008:C:T	0	105361008	T	C
4	chr4:105363736:G:A	0	105363736	A	G
4	chr4:105364719:T:C	0	105364719	C	T
4	chr4:105364817:G:T	0	105364817	T	G
4	chr4:105365415:C:G	0	105365415	G	C
4	chr4:105365790:C:T	0	105365790	T	C
4	chr4:105365979:G:A	0	105365979	A	G
4	chr4:105366009:A:G	0	105366009	G	A
4	chr4:105366173:C:T	0	105366173	T	C
4	chr4:105366187:T:G	0	105366187	G	T
4	chr4:105366197:G:A	0	105366197	A	G
4	chr4:105366429:C:T	0	105366429	T	C
4	chr4:105367035:A:G	0	105367035	G	A
4	chr4:105367045:T:C	0	105367045	C	T
4	chr4:105367063:G:A	0	105367063	A	G
4	chr4:105367078:G:A	0	105367078	A	G
4	chr4:105367439:G:T	0	105367439	T	G
4	chr4:105367670:C:T	0	105367670	T	C
4	chr4:105368274:T:C	0	105368274	C	T
4	chr4:105368557:C:A	0	105368557	A	C
4	chr4:105368903:C:G	0	105368903	G	C
4	chr4:105369264:G:A	0	105369264	A	G
4	chr4:105369330:T:G	0	105369330	G	T
4	chr4:105370387:C:G	0	105370387	G	C
4	chr4:105370452:CTA:C	0	105370452	C	CTA
4	chr4:105370525:T:C	0	105370525	C	T
4	chr4:105370667:G:A	0	105370667	A	G
4	chr4:105370952:G:A	0	105370952	A	G
4	chr4:105371151:G:A	0	105371151	A	G
4	chr4:105371968:A:G	0	105371968	G	A
4	chr4:105371969:T:A	0	105371969	A	T
4	chr4:105372023:G:A	0	105372023	A	G
4	chr4:105372697:T:C	0	105372697	C	T
4	chr4:105372698:G:A	0	105372698	A	G
4	chr4:105373037:C:A	0	105373037	A	C
4	chr4:105373123:G:GC	0	105373123	GC	G
4	chr4:105373186:A:T	0	105373186	T	A
4	chr4:105374546:T:A	0	105374546	A	T
4	chr4:105374690:T:C	0	105374690	C	T
4	chr4:105376219:C:T	0	105376219	T	C
4	chr4:105376507:G:A	0	105376507	A	G
4	chr4:105377237:A:G	0	105377237	G	A
4	chr4:105377739:C:T	0	105377739	T	C
4	chr4:105378382:A:G	0	105378382	G	A
4	chr4:105379138:T:TA	0	105379138	TA	T
4	chr4:105379326:G:C	0	105379326	C	G
4	chr4:105379513:G:A	0	105379513	A	G
4	chr4:105379994:T:C	0	105379994	C	T
4	chr4:105380203:CT:C	0	105380203	C	CT
4	chr4:105380420:C:G	0	105380420	G	C
4	chr4:105380741:T:A	0	105380741	A	T
4	chr4:105381023:G:A	0	105381023	A	G
4	chr4:105381251:T:C	0	105381251	C	T
4	chr4:105381527:T:C	0	105381527	C	T
4	chr4:105381563:T:C	0	105381563	C	T
4	chr4:105382276:T:C	0	105382276	C	T
4	chr4:105382389:G:A	0	105382389	A	G
4	chr4:105382725:G:A	0	105382725	A	G
4	chr4:105383377:T:G	0	105383377	G	T
4	chr4:105383497:C:T	0	105383497	T	C
4	chr4:105383526:T:C	0	105383526	C	T
4	chr4:105383699:A:G	0	105383699	G	A
4	chr4:105383700:A:T	0	105383700	T	A
4	chr4:105384123:G:C	0	105384123	C	G
4	chr4:105384223:C:T	0	105384223	T	C
4	chr4:105384226:T:C	0	105384226	C	T
4	chr4:105384606:A:T	0	105384606	T	A
4	chr4:105385334:GTCTTT:G	0	105385334	G	GTCTTT
4	chr4:105385559:G:A	0	105385559	A	G
4	chr4:105386128:A:G	0	105386128	G	A
4	chr4:105386411:T:C	0	105386411	C	T
4	chr4:105387206:A:G	0	105387206	G	A
4	chr4:105387400:A:C	0	105387400	C	A
4	chr4:105387561:A:G	0	105387561	G	A
4	chr4:105387850:TG:T	0	105387850	T	TG
4	chr4:105388438:A:T	0	105388438	T	A
4	chr4:105389009:A:C	0	105389009	C	A
4	chr4:105389063:T:A	0	105389063	A	T
4	chr4:105389363:T:G	0	105389363	G	T
4	chr4:105389432:C:T	0	105389432	T	C
4	chr4:105389566:C:G	0	105389566	G	C
4	chr4:105389758:T:C	0	105389758	C	T
4	chr4:105390057:G:A	0	105390057	A	G
4	chr4:105390137:C:T	0	105390137	T	C
4	chr4:105391036:G:A	0	105391036	A	G
4	chr4:105391302:A:G	0	105391302	G	A
4	chr4:105391681:T:C	0	105391681	C	T
4	chr4:105391712:C:T	0	105391712	T	C
4	chr4:105391781:C:T	0	105391781	T	C
4	chr4:105391949:T:C	0	105391949	C	T
4	chr4:105392016:AAAAT:A	0	105392016	A	AAAAT
4	chr4:105392670:T:C	0	105392670	C	T
4	chr4:105392860:G:A	0	105392860	A	G
4	chr4:105392960:G:A	0	105392960	A	G
4	chr4:105393047:A:C	0	105393047	C	A
4	chr4:105393597:C:T	0	105393597	T	C
4	chr4:105393924:A:G	0	105393924	G	A
4	chr4:105394553:T:C	0	105394553	C	T
4	chr4:105394945:C:A	0	105394945	A	C
4	chr4:105395175:AT:A	0	105395175	A	AT
4	chr4:105395270:C:T	0	105395270	T	C
4	chr4:105395290:G:GT	0	105395290	GT	G
4	chr4:105395299:T:TA	0	105395299	TA	T
4	chr4:105395353:A:AT	0	105395353	AT	A
4	chr4:105395425:TTG:T	0	105395425	T	TTG
4	chr4:105395448:C:T	0	105395448	T	C
4	chr4:105395538:G:A	0	105395538	A	G
4	chr4:105395754:G:A	0	105395754	A	G
4	chr4:105395899:G:A	0	105395899	A	G
4	chr4:105395912:T:G	0	105395912	G	T
4	chr4:105395914:T:C	0	105395914	C	T
4	chr4:105395959:C:T	0	105395959	T	C
4	chr4:105396213:T:TATAAA	0	105396213	TATAAA	T
4	chr4:105396272:C:G	0	105396272	G	C
4	chr4:105396341:CCAAA:C	0	105396341	C	CCAAA
4	chr4:105396654:C:T	0	105396654	T	C
4	chr4:105396727:G:T	0	105396727	T	G
4	chr4:105397299:G:A	0	105397299	A	G
4	chr4:105397469:G:A	0	105397469	A	G
4	chr4:105397611:T:C	0	105397611	C	T
4	chr4:105398178:C:G	0	105398178	G	C
4	chr4:105398336:ACT:A	0	105398336	A	ACT
4	chr4:105398527:T:C	0	105398527	C	T
4	chr4:105398685:A:G	0	105398685	G	A
4	chr4:105399289:G:A	0	105399289	A	G
4	chr4:105399432:G:A	0	105399432	A	G
4	chr4:105399621:G:C	0	105399621	C	G
4	chr4:105400073:T:C	0	105400073	C	T
4	chr4:105400266:C:T	0	105400266	T	C
4	chr4:105400732:G:A	0	105400732	A	G
4	chr4:105401031:C:T	0	105401031	T	C
4	chr4:105401139:A:G	0	105401139	G	A
4	chr4:105401190:C:T	0	105401190	T	C
4	chr4:105401264:G:C	0	105401264	C	G
4	chr4:105401901:A:G	0	105401901	G	A
4	chr4:105403198:TG:T	0	105403198	T	TG
4	chr4:105403322:A:G	0	105403322	G	A
4	chr4:105403949:T:G	0	105403949	G	T
4	chr4:105404188:AC:A	0	105404188	A	AC
4	chr4:105404641:A:T	0	105404641	T	A
4	chr4:105404697:T:A	0	105404697	A	T
4	chr4:105404743:C:T	0	105404743	T	C
4	chr4:105404808:A:G	0	105404808	G	A
4	chr4:105405412:C:T	0	105405412	T	C
4	chr4:105405425:A:G	0	105405425	G	A
4	chr4:105405489:C:A	0	105405489	A	C
4	chr4:105406455:G:C	0	105406455	C	G
4	chr4:105406622:G:A	0	105406622	A	G
4	chr4:105407043:A:G	0	105407043	G	A
4	chr4:105407534:AT:A	0	105407534	A	AT
4	chr4:105408292:G:A	0	105408292	A	G
4	chr4:105408456:G:C	0	105408456	C	G
4	chr4:105409124:A:G	0	105409124	G	A
4	chr4:105409331:G:A	0	105409331	A	G
4	chr4:105409403:A:G	0	105409403	G	A
4	chr4:105410103:C:T	0	105410103	T	C
4	chr4:105410223:C:T	0	105410223	T	C
4	chr4:105410635:A:G	0	105410635	G	A
4	chr4:105411042:A:G	0	105411042	G	A
4	chr4:105412403:T:C	0	105412403	C	T
4	chr4:105412926:G:A	0	105412926	A	G
4	chr4:105413406:C:T	0	105413406	T	C
4	chr4:105414333:G:T	0	105414333	T	G
4	chr4:105414794:G:A	0	105414794	A	G
4	chr4:105415698:C:T	0	105415698	T	C
4	chr4:105416122:T:C	0	105416122	C	T
4	chr4:105417585:G:A	0	105417585	A	G
4	chr4:105417980:T:G	0	105417980	G	T
4	chr4:105418581:C:T	0	105418581	T	C
4	chr4:105418609:T:C	0	105418609	C	T
4	chr4:105418969:C:G	0	105418969	G	C
4	chr4:105419196:A:G	0	105419196	G	A
4	chr4:105419261:C:T	0	105419261	T	C
4	chr4:105420373:T:C	0	105420373	C	T
4	chr4:105420471:A:G	0	105420471	G	A
4	chr4:105420658:TCAATTTATACACAG:T	0	105420658	T	TCAATTTATACACAG
4	chr4:105421962:A:G	0	105421962	G	A
4	chr4:105422036:GC:G	0	105422036	G	GC
4	chr4:105422441:C:T	0	105422441	T	C
4	chr4:105422489:T:TA	0	105422489	TA	T
4	chr4:105423063:G:A	0	105423063	A	G
4	chr4:105423416:G:A	0	105423416	A	G
4	chr4:105423968:A:G	0	105423968	G	A
4	chr4:105424683:C:T	0	105424683	T	C
4	chr4:105425999:G:A	0	105425999	A	G
4	chr4:105426244:G:A	0	105426244	A	G
4	chr4:105426268:T:C	0	105426268	C	T
4	chr4:105426716:G:A	0	105426716	A	G
4	chr4:105427690:A:G	0	105427690	G	A
4	chr4:105428728:T:C	0	105428728	C	T
4	chr4:105429344:C:T	0	105429344	T	C
4	chr4:105429811:C:T	0	105429811	T	C
4	chr4:105430218:C:T	0	105430218	T	C
4	chr4:105430414:G:A	0	105430414	A	G
4	chr4:105430494:A:G	0	105430494	G	A
4	chr4:105430948:G:A	0	105430948	A	G
4	chr4:105431201:T:C	0	105431201	C	T
4	chr4:105432276:A:T	0	105432276	T	A
4	chr4:105432627:A:G	0	105432627	G	A
4	chr4:105433539:T:A	0	105433539	A	T
4	chr4:105433629:G:A	0	105433629	A	G
4	chr4:105435238:T:C	0	105435238	C	T
4	chr4:105435308:T:A	0	105435308	A	T
4	chr4:105435437:C:T	0	105435437	T	C
4	chr4:105435472:C:T	0	105435472	T	C
4	chr4:105435530:A:C	0	105435530	C	A
4	chr4:105435604:C:A	0	105435604	A	C
4	chr4:105436523:CA:C	0	105436523	C	CA
4	chr4:105436648:C:T	0	105436648	T	C
4	chr4:105436871:T:C	0	105436871	C	T
4	chr4:105437123:C:T	0	105437123	T	C
4	chr4:105437261:A:AG	0	105437261	AG	A
4	chr4:105437337:C:T	0	105437337	T	C
4	chr4:105438236:A:G	0	105438236	G	A
4	chr4:105438470:T:C	0	105438470	C	T
4	chr4:105438828:G:A	0	105438828	A	G
4	chr4:105439788:A:C	0	105439788	C	A
4	chr4:105440854:A:G	0	105440854	G	A
4	chr4:105441164:C:T	0	105441164	T	C
4	chr4:105442462:A:T	0	105442462	T	A
4	chr4:105442961:T:A	0	105442961	A	T
4	chr4:105442972:A:G	0	105442972	G	A
4	chr4:105444432:A:G	0	105444432	G	A
4	chr4:105444588:C:T	0	105444588	T	C
4	chr4:105445052:T:C	0	105445052	C	T
4	chr4:105445263:C:T	0	105445263	T	C
4	chr4:105445530:C:T	0	105445530	T	C
4	chr4:105445922:A:AATAAT	0	105445922	AATAAT	A
4	chr4:105447151:A:G	0	105447151	G	A
4	chr4:105447973:T:C	0	105447973	C	T
4	chr4:105448128:T:C	0	105448128	C	T
4	chr4:105449659:A:T	0	105449659	T	A
4	chr4:105450204:A:G	0	105450204	G	A
4	chr4:105450399:C:T	0	105450399	T	C
4	chr4:105450850:G:A	0	105450850	A	G
4	chr4:105451305:G:C	0	105451305	C	G
4	chr4:105451431:G:A	0	105451431	A	G
4	chr4:105451683:T:A	0	105451683	A	T
4	chr4:105451703:A:G	0	105451703	G	A
4	chr4:105452746:A:T	0	105452746	T	A
4	chr4:105452909:CATTTAGAATATATAT:C	0	105452909	C	CATTTAGAATATATAT
4	chr4:105452952:G:A	0	105452952	A	G
4	chr4:105453159:A:G	0	105453159	G	A
4	chr4:105454416:T:C	0	105454416	C	T
4	chr4:105454735:G:A	0	105454735	A	G
4	chr4:105455224:A:G	0	105455224	G	A
4	chr4:105455560:A:G	0	105455560	G	A
4	chr4:105456074:G:C	0	105456074	C	G
4	chr4:105457127:T:C	0	105457127	C	T
4	chr4:105458061:C:T	0	105458061	T	C
4	chr4:105458143:TAAAA:T	0	105458143	T	TAAAA
4	chr4:105458763:G:A	0	105458763	A	G
4	chr4:105459487:C:T	0	105459487	T	C
4	chr4:105460379:GTAAA:G	0	105460379	G	GTAAA
4	chr4:105460588:C:CA	0	105460588	CA	C
4	chr4:105461111:T:C	0	105461111	C	T
4	chr4:105461180:C:T	0	105461180	T	C
4	chr4:105463777:A:C	0	105463777	C	A
4	chr4:105465140:G:A	0	105465140	A	G
4	chr4:105465603:T:G	0	105465603	G	T
4	chr4:105465880:T:G	0	105465880	G	T
4	chr4:105465979:T:G	0	105465979	G	T
4	chr4:105466047:C:T	0	105466047	T	C
4	chr4:105466174:A:C	0	105466174	C	A
4	chr4:105466737:A:G	0	105466737	G	A
4	chr4:105466947:G:A	0	105466947	A	G
4	chr4:105467489:T:C	0	105467489	C	T
4	chr4:105467545:T:G	0	105467545	G	T
4	chr4:105468180:G:C	0	105468180	C	G
4	chr4:105469577:A:C	0	105469577	C	A
4	chr4:105469921:T:C	0	105469921	C	T
4	chr4:105469936:A:G	0	105469936	G	A
4	chr4:105470208:C:T	0	105470208	T	C
4	chr4:105470723:A:G	0	105470723	G	A
4	chr4:105470929:C:A	0	105470929	A	C
4	chr4:105472284:C:T	0	105472284	T	C
4	chr4:105472390:A:G	0	105472390	G	A
4	chr4:105472874:G:C	0	105472874	C	G
4	chr4:105473223:C:A	0	105473223	A	C
4	chr4:105473769:G:A	0	105473769	A	G
4	chr4:105474987:A:G	0	105474987	G	A
4	chr4:105475407:A:C	0	105475407	C	A
4	chr4:105475500:C:T	0	105475500	T	C
4	chr4:105475706:G:A	0	105475706	A	G
4	chr4:105476113:T:C	0	105476113	C	T
4	chr4:105476567:G:C	0	105476567	C	G
4	chr4:105478174:A:G	0	105478174	G	A
4	chr4:105478736:G:A	0	105478736	A	G
4	chr4:105479044:G:C	0	105479044	C	G
4	chr4:105479499:G:C	0	105479499	C	G
4	chr4:105480932:G:A	0	105480932	A	G
4	chr4:105483466:A:G	0	105483466	G	A
4	chr4:105483830:C:T	0	105483830	T	C
4	chr4:105483942:T:C	0	105483942	C	T
4	chr4:105484252:G:A	0	105484252	A	G
4	chr4:105484318:A:G	0	105484318	G	A
4	chr4:105484389:G:A	0	105484389	A	G
4	chr4:105484574:T:C	0	105484574	C	T
4	chr4:105484579:C:T	0	105484579	T	C
4	chr4:105484926:A:C	0	105484926	C	A
4	chr4:105485099:C:T	0	105485099	T	C
4	chr4:105487279:C:T	0	105487279	T	C
4	chr4:105487322:G:T	0	105487322	T	G
4	chr4:105487521:G:A	0	105487521	A	G
4	chr4:105487539:A:T	0	105487539	T	A
4	chr4:105487552:T:A	0	105487552	A	T
4	chr4:105487769:T:C	0	105487769	C	T
4	chr4:105487789:G:A	0	105487789	A	G
4	chr4:105487979:T:C	0	105487979	C	T
4	chr4:105488005:GT:G	0	105488005	G	GT
4	chr4:105488107:A:G	0	105488107	G	A
4	chr4:105488122:T:C	0	105488122	C	T
4	chr4:105488255:A:T	0	105488255	T	A
4	chr4:105488280:T:G	0	105488280	G	T
4	chr4:105488330:C:T	0	105488330	T	C
4	chr4:105488882:T:G	0	105488882	G	T
4	chr4:105488990:T:C	0	105488990	C	T
4	chr4:105489095:G:A	0	105489095	A	G
4	chr4:105489150:C:G	0	105489150	G	C
4	chr4:105489698:G:T	0	105489698	T	G
4	chr4:105489861:G:T	0	105489861	T	G
4	chr4:105490087:T:G	0	105490087	G	T
4	chr4:105491253:C:T	0	105491253	T	C
4	chr4:105491372:A:C	0	105491372	C	A
4	chr4:105491534:G:A	0	105491534	A	G
4	chr4:105492318:C:T	0	105492318	T	C
4	chr4:105492543:A:C	0	105492543	C	A
4	chr4:105492884:C:T	0	105492884	T	C
4	chr4:105493813:C:T	0	105493813	T	C
4	chr4:105493937:C:T	0	105493937	T	C
4	chr4:105494403:A:C	0	105494403	C	A
4	chr4:105494519:C:T	0	105494519	T	C
4	chr4:105494562:T:C	0	105494562	C	T
4	chr4:105494749:T:C	0	105494749	C	T
4	chr4:105494786:G:A	0	105494786	A	G
4	chr4:105495220:G:A	0	105495220	A	G
4	chr4:105495431:A:C	0	105495431	C	A
4	chr4:105495628:T:C	0	105495628	C	T
4	chr4:105496264:C:T	0	105496264	T	C
4	chr4:105496699:T:C	0	105496699	C	T
4	chr4:105497229:C:T	0	105497229	T	C
4	chr4:105497611:A:T	0	105497611	T	A
4	chr4:105497613:G:A	0	105497613	A	G
4	chr4:105497657:G:A	0	105497657	A	G
4	chr4:105497677:G:C	0	105497677	C	G
4	chr4:105497781:T:A	0	105497781	A	T
4	chr4:105497891:G:C	0	105497891	C	G
4	chr4:105498361:C:T	0	105498361	T	C
4	chr4:105498378:T:C	0	105498378	C	T
4	chr4:105498423:A:G	0	105498423	G	A
4	chr4:105498543:T:G	0	105498543	G	T
4	chr4:105498963:C:T	0	105498963	T	C
4	chr4:105500618:T:C	0	105500618	C	T
4	chr4:105501134:G:A	0	105501134	A	G
4	chr4:105501379:G:A	0	105501379	A	G
4	chr4:105501504:A:G	0	105501504	G	A
4	chr4:105501537:T:C	0	105501537	C	T
4	chr4:105503388:TG:T	0	105503388	T	TG
4	chr4:105503389:G:T	0	105503389	T	G
4	chr4:105504666:A:G	0	105504666	G	A
4	chr4:105505561:C:A	0	105505561	A	C
4	chr4:105505947:G:A	0	105505947	A	G
4	chr4:105507297:A:G	0	105507297	G	A
4	chr4:105510139:T:A	0	105510139	A	T
4	chr4:105511226:TATTC:T	0	105511226	T	TATTC
4	chr4:105511420:G:A	0	105511420	A	G
4	chr4:105511546:G:T	0	105511546	T	G
4	chr4:105512219:T:A	0	105512219	A	T
4	chr4:105512657:T:C	0	105512657	C	T
4	chr4:105512668:C:T	0	105512668	T	C
4	chr4:105512740:G:T	0	105512740	T	G
4	chr4:105512750:A:G	0	105512750	G	A
4	chr4:105512883:C:T	0	105512883	T	C
4	chr4:105513495:G:A	0	105513495	A	G
4	chr4:105513541:A:G	0	105513541	G	A
4	chr4:105513938:T:G	0	105513938	G	T
4	chr4:105514333:C:T	0	105514333	T	C
4	chr4:105514711:C:T	0	105514711	T	C
4	chr4:105515858:C:T	0	105515858	T	C
4	chr4:105516221:G:A	0	105516221	A	G
4	chr4:105516422:A:G	0	105516422	G	A
4	chr4:105516584:C:A	0	105516584	A	C
4	chr4:105516826:T:A	0	105516826	A	T
4	chr4:105517038:T:C	0	105517038	C	T
4	chr4:105517283:A:G	0	105517283	G	A
4	chr4:105517306:T:C	0	105517306	C	T
4	chr4:105517342:T:C	0	105517342	C	T
4	chr4:105517547:G:A	0	105517547	A	G
4	chr4:105518158:G:T	0	105518158	T	G
4	chr4:105518750:T:A	0	105518750	A	T
4	chr4:105520228:A:T	0	105520228	T	A
4	chr4:105521044:C:A	0	105521044	A	C
4	chr4:105521361:C:T	0	105521361	T	C
4	chr4:105521429:C:G	0	105521429	G	C
4	chr4:105521451:A:C	0	105521451	C	A
4	chr4:105522511:A:T	0	105522511	T	A
4	chr4:105522789:C:T	0	105522789	T	C
4	chr4:105523296:C:A	0	105523296	A	C
4	chr4:105523451:A:C	0	105523451	C	A
4	chr4:105523475:A:G	0	105523475	G	A
4	chr4:105524439:C:CACAG	0	105524439	CACAG	C
4	chr4:105524704:A:G	0	105524704	G	A
4	chr4:105524870:A:C	0	105524870	C	A
4	chr4:105525052:C:G	0	105525052	G	C
4	chr4:105525599:G:T	0	105525599	T	G
4	chr4:105526278:C:A	0	105526278	A	C
4	chr4:105526845:G:A	0	105526845	A	G
4	chr4:105527739:A:C	0	105527739	C	A
4	chr4:105528025:C:T	0	105528025	T	C
4	chr4:105528326:G:A	0	105528326	A	G
4	chr4:105528602:C:T	0	105528602	T	C
4	chr4:105530106:A:G	0	105530106	G	A
4	chr4:105530154:G:A	0	105530154	A	G
4	chr4:105530546:C:G	0	105530546	G	C
4	chr4:105530551:TG:T	0	105530551	T	TG
4	chr4:105530631:A:G	0	105530631	G	A
4	chr4:105530718:GTGTTTTTCCCAGC:G	0	105530718	G	GTGTTTTTCCCAGC
4	chr4:105530911:A:G	0	105530911	G	A
4	chr4:105531189:G:T	0	105531189	T	G
4	chr4:105531653:C:T	0	105531653	T	C
4	chr4:105532483:G:A	0	105532483	A	G
4	chr4:105532522:C:T	0	105532522	T	C
4	chr4:105532660:C:T	0	105532660	T	C
4	chr4:105533622:G:A	0	105533622	A	G
4	chr4:105533653:C:T	0	105533653	T	C
4	chr4:105533806:A:T	0	105533806	T	A
4	chr4:105533821:A:T	0	105533821	T	A
4	chr4:105535219:A:G	0	105535219	G	A
4	chr4:105535292:A:G	0	105535292	G	A
4	chr4:105535341:A:G	0	105535341	G	A
4	chr4:105535643:A:T	0	105535643	T	A
4	chr4:105535850:A:T	0	105535850	T	A
4	chr4:105536161:T:C	0	105536161	C	T
4	chr4:105536707:A:G	0	105536707	G	A
4	chr4:105536781:C:T	0	105536781	T	C
4	chr4:105537018:C:T	0	105537018	T	C
4	chr4:105537285:G:A	0	105537285	A	G
4	chr4:105538048:A:G	0	105538048	G	A
4	chr4:105538208:C:T	0	105538208	T	C
4	chr4:105538360:A:T	0	105538360	T	A
4	chr4:105538724:C:T	0	105538724	T	C
4	chr4:105538796:T:C	0	105538796	C	T
4	chr4:105538875:T:C	0	105538875	C	T
4	chr4:105539542:GC:G	0	105539542	G	GC
4	chr4:105539547:C:T	0	105539547	T	C
4	chr4:105539999:C:A	0	105539999	A	C
4	chr4:105540141:G:A	0	105540141	A	G
4	chr4:105540533:A:G	0	105540533	G	A
4	chr4:105540797:A:G	0	105540797	G	A
4	chr4:105540889:T:C	0	105540889	C	T
4	chr4:105541050:A:G	0	105541050	G	A
4	chr4:105541263:C:T	0	105541263	T	C
4	chr4:105541552:G:A	0	105541552	A	G
4	chr4:105542067:T:C	0	105542067	C	T
4	chr4:105542507:C:T	0	105542507	T	C
4	chr4:105542556:C:T	0	105542556	T	C
4	chr4:105542960:T:C	0	105542960	C	T
4	chr4:105543828:G:A	0	105543828	A	G
4	chr4:105543988:T:C	0	105543988	C	T
4	chr4:105544148:T:C	0	105544148	C	T
4	chr4:105544186:T:C	0	105544186	C	T
4	chr4:105545017:C:T	0	105545017	T	C
4	chr4:105545090:A:G	0	105545090	G	A
4	chr4:105545431:G:T	0	105545431	T	G
4	chr4:105545969:T:C	0	105545969	C	T
4	chr4:105546610:C:T	0	105546610	T	C
4	chr4:105546756:T:C	0	105546756	C	T
4	chr4:105547257:GA:G	0	105547257	G	GA
4	chr4:105547517:T:A	0	105547517	A	T
4	chr4:105548184:T:G	0	105548184	G	T
4	chr4:105548310:C:T	0	105548310	T	C
4	chr4:105548471:G:A	0	105548471	A	G
4	chr4:105548754:A:T	0	105548754	T	A
4	chr4:105549155:G:A	0	105549155	A	G
4	chr4:105550127:T:A	0	105550127	A	T
4	chr4:105550316:G:A	0	105550316	A	G
4	chr4:105550592:A:G	0	105550592	G	A
4	chr4:105551420:A:C	0	105551420	C	A
4	chr4:105551747:A:G	0	105551747	G	A
4	chr4:105552201:T:A	0	105552201	A	T
4	chr4:105552921:G:A	0	105552921	A	G
4	chr4:105553419:A:C	0	105553419	C	A
4	chr4:105553569:G:C	0	105553569	C	G
4	chr4:105553687:C:T	0	105553687	T	C
4	chr4:105553818:C:A	0	105553818	A	C
4	chr4:105553935:C:T	0	105553935	T	C
4	chr4:105554378:T:C	0	105554378	C	T
4	chr4:105554465:G:T	0	105554465	T	G
4	chr4:105554491:A:T	0	105554491	T	A
4	chr4:105554942:A:G	0	105554942	G	A
4	chr4:105555105:T:C	0	105555105	C	T
4	chr4:105556260:C:T	0	105556260	T	C
4	chr4:105557092:T:A	0	105557092	A	T
4	chr4:105557706:A:T	0	105557706	T	A
4	chr4:105557853:A:G	0	105557853	G	A
4	chr4:105558035:C:T	0	105558035	T	C
4	chr4:105558268:G:A	0	105558268	A	G
4	chr4:105558656:AG:A	0	105558656	A	AG
4	chr4:105559580:A:G	0	105559580	G	A
4	chr4:105561078:G:T	0	105561078	T	G
4	chr4:105561558:G:A	0	105561558	A	G
4	chr4:105561730:A:G	0	105561730	G	A
4	chr4:105561749:T:A	0	105561749	A	T
4	chr4:105562458:A:T	0	105562458	T	A
4	chr4:105562694:C:G	0	105562694	G	C
4	chr4:105563669:GT:G	0	105563669	G	GT
4	chr4:105563676:G:A	0	105563676	A	G
4	chr4:105564037:A:G	0	105564037	G	A
4	chr4:105564238:C:T	0	105564238	T	C
4	chr4:105564412:C:T	0	105564412	T	C
4	chr4:105564588:T:C	0	105564588	C	T
4	chr4:105564679:C:T	0	105564679	T	C
4	chr4:105565460:T:G	0	105565460	G	T
4	chr4:105565999:C:G	0	105565999	G	C
4	chr4:105566198:G:C	0	105566198	C	G
4	chr4:105566387:C:A	0	105566387	A	C
4	chr4:105567506:A:G	0	105567506	G	A
4	chr4:105567593:A:T	0	105567593	T	A
4	chr4:105567834:A:G	0	105567834	G	A
4	chr4:105567847:C:T	0	105567847	T	C
4	chr4:105568107:C:T	0	105568107	T	C
4	chr4:105568975:A:G	0	105568975	G	A
4	chr4:105570046:T:G	0	105570046	G	T
4	chr4:105570354:T:C	0	105570354	C	T
4	chr4:105570484:G:C	0	105570484	C	G
4	chr4:105571071:A:G	0	105571071	G	A
4	chr4:105572238:C:T	0	105572238	T	C
4	chr4:105573059:GC:G	0	105573059	G	GC
4	chr4:105573176:T:C	0	105573176	C	T
4	chr4:105575823:G:A	0	105575823	A	G
4	chr4:105576020:G:A	0	105576020	A	G
4	chr4:105577561:G:A	0	105577561	A	G
4	chr4:105578152:T:C	0	105578152	C	T
4	chr4:105578360:G:A	0	105578360	A	G
4	chr4:105578902:G:T	0	105578902	T	G
4	chr4:105579268:A:T	0	105579268	T	A
4	chr4:105580014:T:C	0	105580014	C	T
4	chr4:105580015:G:A	0	105580015	A	G
4	chr4:105580022:G:A	0	105580022	A	G
4	chr4:105580189:T:G	0	105580189	G	T
4	chr4:105580544:A:G	0	105580544	G	A
4	chr4:105580587:G:C	0	105580587	C	G
4	chr4:105580806:T:C	0	105580806	C	T
4	chr4:105581191:TC:T	0	105581191	T	TC
4	chr4:105581324:T:G	0	105581324	G	T
4	chr4:105581741:G:A	0	105581741	A	G
4	chr4:105581912:T:C	0	105581912	C	T
4	chr4:105582042:G:C	0	105582042	C	G
4	chr4:105583333:C:T	0	105583333	T	C
4	chr4:105583411:C:T	0	105583411	T	C
4	chr4:105583445:C:T	0	105583445	T	C
4	chr4:105583473:G:A	0	105583473	A	G
4	chr4:105583692:A:T	0	105583692	T	A
4	chr4:105583786:T:C	0	105583786	C	T
4	chr4:105584196:G:A	0	105584196	A	G
4	chr4:105585015:C:T	0	105585015	T	C
4	chr4:105585087:A:G	0	105585087	G	A
4	chr4:105585497:ACAT:A	0	105585497	A	ACAT
4	chr4:105585942:G:A	0	105585942	A	G
4	chr4:105585981:T:C	0	105585981	C	T
4	chr4:105586379:C:T	0	105586379	T	C
4	chr4:105587369:G:A	0	105587369	A	G
4	chr4:105587936:C:T	0	105587936	T	C
4	chr4:105587938:T:C	0	105587938	C	T
4	chr4:105587953:G:T	0	105587953	T	G
4	chr4:105589313:A:G	0	105589313	G	A
4	chr4:105589965:G:A	0	105589965	A	G
4	chr4:105590331:G:T	0	105590331	T	G
4	chr4:105591137:TA:T	0	105591137	T	TA
4	chr4:105591315:G:A	0	105591315	A	G
4	chr4:105591744:G:A	0	105591744	A	G
4	chr4:105592831:C:T	0	105592831	T	C
4	chr4:105593270:C:T	0	105593270	T	C
4	chr4:105593406:C:T	0	105593406	T	C
4	chr4:105593554:A:G	0	105593554	G	A
4	chr4:105593640:T:C	0	105593640	C	T
4	chr4:105594082:T:A	0	105594082	A	T
4	chr4:105594656:C:G	0	105594656	G	C
4	chr4:105594871:C:T	0	105594871	T	C
4	chr4:105595105:A:G	0	105595105	G	A
4	chr4:105595529:A:G	0	105595529	G	A
4	chr4:105595567:A:G	0	105595567	G	A
4	chr4:105596842:C:G	0	105596842	G	C
4	chr4:105597759:G:A	0	105597759	A	G
4	chr4:105598470:G:T	0	105598470	T	G
4	chr4:105598506:G:A	0	105598506	A	G
4	chr4:105598787:A:T	0	105598787	T	A
4	chr4:105599278:T:A	0	105599278	A	T
4	chr4:105599585:C:T	0	105599585	T	C
4	chr4:105600689:A:G	0	105600689	G	A
4	chr4:105600702:C:G	0	105600702	G	C
4	chr4:105600709:C:T	0	105600709	T	C
4	chr4:105600713:T:A	0	105600713	A	T
4	chr4:105601322:C:G	0	105601322	G	C
4	chr4:105602132:T:C	0	105602132	C	T
4	chr4:105602162:G:A	0	105602162	A	G
4	chr4:105602775:C:A	0	105602775	A	C
4	chr4:105602820:T:C	0	105602820	C	T
4	chr4:105603797:C:T	0	105603797	T	C
4	chr4:105604546:A:G	0	105604546	G	A
4	chr4:105605387:T:C	0	105605387	C	T
4	chr4:105605830:A:G	0	105605830	G	A
4	chr4:105605861:T:C	0	105605861	C	T
4	chr4:105605909:G:C	0	105605909	C	G
4	chr4:105605949:C:T	0	105605949	T	C
4	chr4:105606008:A:G	0	105606008	G	A
4	chr4:105606224:A:G	0	105606224	G	A
4	chr4:105606243:A:C	0	105606243	C	A
4	chr4:105606351:T:G	0	105606351	G	T
4	chr4:105606411:C:T	0	105606411	T	C
4	chr4:105606456:A:G	0	105606456	G	A
4	chr4:105606739:T:C	0	105606739	C	T
4	chr4:105607519:T:TG	0	105607519	TG	T
4	chr4:105607827:AG:A	0	105607827	A	AG
4	chr4:105609793:G:A	0	105609793	A	G
4	chr4:105610601:A:G	0	105610601	G	A
4	chr4:105611172:A:G	0	105611172	G	A
4	chr4:105611343:T:C	0	105611343	C	T
4	chr4:105612039:C:A	0	105612039	A	C
4	chr4:105612308:A:G	0	105612308	G	A
4	chr4:105612953:A:G	0	105612953	G	A
4	chr4:105613534:A:G	0	105613534	G	A
4	chr4:105614509:T:G	0	105614509	G	T
4	chr4:105620825:TG:T	0	105620825	T	TG
4	chr4:105623369:A:G	0	105623369	G	A
4	chr4:105623545:C:T	0	105623545	T	C
4	chr4:105625755:G:A	0	105625755	A	G
4	chr4:105626803:T:G	0	105626803	G	T
4	chr4:105627476:C:T	0	105627476	T	C
4	chr4:105629115:C:A	0	105629115	A	C
4	chr4:105629414:T:C	0	105629414	C	T
4	chr4:105629779:C:T	0	105629779	T	C
4	chr4:105630095:A:G	0	105630095	G	A
4	chr4:105630392:T:G	0	105630392	G	T
4	chr4:105631576:A:T	0	105631576	T	A
4	chr4:105632090:A:G	0	105632090	G	A
4	chr4:105633001:G:T	0	105633001	T	G
4	chr4:105634382:G:A	0	105634382	A	G
4	chr4:105634725:G:GT	0	105634725	GT	G
4	chr4:105635804:A:T	0	105635804	T	A
4	chr4:105636948:A:T	0	105636948	T	A
4	chr4:105637736:G:A	0	105637736	A	G
4	chr4:105638732:CTCATTCA:C	0	105638732	C	CTCATTCA
4	chr4:105640485:T:C	0	105640485	C	T
4	chr4:105641380:G:A	0	105641380	A	G
4	chr4:105641450:T:C	0	105641450	C	T
4	chr4:105642009:A:G	0	105642009	G	A
4	chr4:105642127:A:G	0	105642127	G	A
4	chr4:105642185:G:T	0	105642185	T	G
4	chr4:105642195:C:A	0	105642195	A	C
4	chr4:105642222:C:T	0	105642222	T	C
4	chr4:105642250:T:A	0	105642250	A	T
4	chr4:105642443:A:G	0	105642443	G	A
4	chr4:105643037:C:T	0	105643037	T	C
4	chr4:105643093:T:C	0	105643093	C	T
4	chr4:105644150:A:G	0	105644150	G	A
4	chr4:105650611:C:T	0	105650611	T	C
4	chr4:105653379:A:G	0	105653379	G	A
4	chr4:105654112:A:G	0	105654112	G	A
4	chr4:105656994:G:A	0	105656994	A	G
4	chr4:105657597:A:G	0	105657597	G	A
4	chr4:105661123:A:G	0	105661123	G	A
4	chr4:105663904:A:G	0	105663904	G	A
4	chr4:105664860:T:A	0	105664860	A	T
4	chr4:105666159:T:C	0	105666159	C	T
4	chr4:105667352:C:T	0	105667352	T	C
4	chr4:105668970:G:A	0	105668970	A	G
4	chr4:105669131:A:T	0	105669131	T	A
4	chr4:105669553:C:T	0	105669553	T	C
4	chr4:105670659:A:G	0	105670659	G	A
4	chr4:105672417:T:C	0	105672417	C	T
4	chr4:105672693:A:G	0	105672693	G	A
4	chr4:105673011:A:G	0	105673011	G	A
4	chr4:105673468:G:A	0	105673468	A	G
4	chr4:105673898:A:C	0	105673898	C	A
4	chr4:105675528:T:C	0	105675528	C	T
4	chr4:105676114:G:T	0	105676114	T	G
4	chr4:105676295:T:C	0	105676295	C	T
4	chr4:105676424:TC:T	0	105676424	T	TC
4	chr4:105678657:C:T	0	105678657	T	C
4	chr4:105679181:A:C	0	105679181	C	A
4	chr4:105679465:T:A	0	105679465	A	T
4	chr4:105679681:G:A	0	105679681	A	G
4	chr4:105681025:T:C	0	105681025	C	T
4	chr4:105681107:T:G	0	105681107	G	T
4	chr4:105681151:A:C	0	105681151	C	A
4	chr4:105681466:CAT:C	0	105681466	C	CAT
4	chr4:105681857:G:A	0	105681857	A	G
4	chr4:105681941:T:C	0	105681941	C	T
4	chr4:105682115:G:A	0	105682115	A	G
4	chr4:105683033:A:G	0	105683033	G	A
4	chr4:105683629:G:C	0	105683629	C	G
4	chr4:105683672:A:C	0	105683672	C	A
4	chr4:105684563:A:C	0	105684563	C	A
4	chr4:105685451:A:G	0	105685451	G	A
4	chr4:105686084:T:C	0	105686084	C	T
4	chr4:105689774:C:T	0	105689774	T	C
4	chr4:105690103:A:C	0	105690103	C	A
4	chr4:105690380:A:C	0	105690380	C	A
4	chr4:105690458:CAT:C	0	105690458	C	CAT
4	chr4:105692596:T:C	0	105692596	C	T
4	chr4:105692664:A:G	0	105692664	G	A
4	chr4:105693649:T:C	0	105693649	C	T
4	chr4:105694446:C:T	0	105694446	T	C
4	chr4:105695210:C:T	0	105695210	T	C
4	chr4:105695979:G:A	0	105695979	A	G
4	chr4:105696204:G:A	0	105696204	A	G
4	chr4:105697062:A:G	0	105697062	G	A
4	chr4:105697205:T:C	0	105697205	C	T
4	chr4:105697429:G:GA	0	105697429	GA	G
4	chr4:105697912:T:C	0	105697912	C	T
4	chr4:105697983:G:T	0	105697983	T	G
4	chr4:105698220:T:A	0	105698220	A	T
4	chr4:105699826:C:T	0	105699826	T	C
4	chr4:105700486:T:C	0	105700486	C	T
4	chr4:105701033:T:C	0	105701033	C	T
4	chr4:105702066:A:G	0	105702066	G	A
4	chr4:105702285:G:A	0	105702285	A	G
4	chr4:105702517:A:T	0	105702517	T	A
4	chr4:105703128:C:T	0	105703128	T	C
4	chr4:105703372:C:T	0	105703372	T	C
4	chr4:105705027:C:A	0	105705027	A	C
4	chr4:105706681:C:T	0	105706681	T	C
4	chr4:105706791:C:T	0	105706791	T	C
4	chr4:105707798:C:T	0	105707798	T	C
4	chr4:105707852:G:A	0	105707852	A	G
4	chr4:105708410:A:G	0	105708410	G	A
4	chr4:105709792:C:T	0	105709792	T	C
4	chr4:105710713:A:G	0	105710713	G	A
4	chr4:105711279:A:G	0	105711279	G	A
4	chr4:105711500:G:A	0	105711500	A	G
4	chr4:105711872:A:G	0	105711872	G	A
4	chr4:105711888:T:A	0	105711888	A	T
4	chr4:105713114:G:T	0	105713114	T	G
4	chr4:105714745:A:G	0	105714745	G	A
4	chr4:105715441:A:G	0	105715441	G	A
4	chr4:105716695:C:T	0	105716695	T	C
4	chr4:105717099:T:G	0	105717099	G	T
4	chr4:105717540:A:G	0	105717540	G	A
4	chr4:105718555:A:G	0	105718555	G	A
4	chr4:105719027:C:A	0	105719027	A	C
4	chr4:105720068:G:A	0	105720068	A	G
4	chr4:105720766:C:T	0	105720766	T	C
4	chr4:105720951:T:C	0	105720951	C	T
4	chr4:105721754:A:G	0	105721754	G	A
4	chr4:105722004:G:A	0	105722004	A	G
4	chr4:105722246:A:G	0	105722246	G	A
4	chr4:105722288:G:A	0	105722288	A	G
4	chr4:105722661:T:A	0	105722661	A	T
4	chr4:105724614:G:A	0	105724614	A	G
4	chr4:105725192:A:G	0	105725192	G	A
4	chr4:105725975:T:C	0	105725975	C	T
4	chr4:105726049:AAC:A	0	105726049	A	AAC
4	chr4:105726142:A:G	0	105726142	G	A
4	chr4:105726209:C:T	0	105726209	T	C
4	chr4:105726464:CATT:C	0	105726464	C	CATT
4	chr4:105726522:C:T	0	105726522	T	C
4	chr4:105727484:C:T	0	105727484	T	C
4	chr4:105728881:A:G	0	105728881	G	A
4	chr4:105728959:G:A	0	105728959	A	G
4	chr4:105730094:A:G	0	105730094	G	A
4	chr4:105730684:C:T	0	105730684	T	C
4	chr4:105730796:G:T	0	105730796	T	G
4	chr4:105730806:A:G	0	105730806	G	A
4	chr4:105730980:A:G	0	105730980	G	A
4	chr4:105732110:G:A	0	105732110	A	G
4	chr4:105732477:A:G	0	105732477	G	A
4	chr4:105732659:T:A	0	105732659	A	T
4	chr4:105732985:T:C	0	105732985	C	T
4	chr4:105733816:G:A	0	105733816	A	G
4	chr4:105733826:G:A	0	105733826	A	G
4	chr4:105734480:A:G	0	105734480	G	A
4	chr4:105734562:T:C	0	105734562	C	T
4	chr4:105734673:T:C	0	105734673	C	T
4	chr4:105734919:A:G	0	105734919	G	A
4	chr4:105735066:C:T	0	105735066	T	C
4	chr4:105735457:C:T	0	105735457	T	C
4	chr4:105735994:G:A	0	105735994	A	G
4	chr4:105736034:TTGGTTTTAAGCTAAA:T	0	105736034	T	TTGGTTTTAAGCTAAA
4	chr4:105736501:T:G	0	105736501	G	T
4	chr4:105737092:T:A	0	105737092	A	T
4	chr4:105737501:G:A	0	105737501	A	G
4	chr4:105738188:C:A	0	105738188	A	C
4	chr4:105739452:T:C	0	105739452	C	T
4	chr4:105740037:G:A	0	105740037	A	G
4	chr4:105740813:A:G	0	105740813	G	A
4	chr4:105740847:A:G	0	105740847	G	A
4	chr4:105740961:G:A	0	105740961	A	G
4	chr4:105741184:C:T	0	105741184	T	C
4	chr4:105741535:G:C	0	105741535	C	G
4	chr4:105741789:C:T	0	105741789	T	C
4	chr4:105742384:T:C	0	105742384	C	T
4	chr4:105742500:C:T	0	105742500	T	C
4	chr4:105742954:T:C	0	105742954	C	T
4	chr4:105743032:C:T	0	105743032	T	C
4	chr4:105743054:A:T	0	105743054	T	A
4	chr4:105743267:T:C	0	105743267	C	T
4	chr4:105743398:C:T	0	105743398	T	C
4	chr4:105744838:T:A	0	105744838	A	T
4	chr4:105744886:AT:A	0	105744886	A	AT
4	chr4:105745178:C:G	0	105745178	G	C
4	chr4:105745202:T:C	0	105745202	C	T
4	chr4:105745423:A:G	0	105745423	G	A
4	chr4:105746868:T:C	0	105746868	C	T
4	chr4:105747389:G:A	0	105747389	A	G
4	chr4:105747866:C:A	0	105747866	A	C
4	chr4:105748137:C:T	0	105748137	T	C
4	chr4:105748187:G:A	0	105748187	A	G
4	chr4:105748437:G:A	0	105748437	A	G
4	chr4:105749466:G:A	0	105749466	A	G
4	chr4:105751041:T:C	0	105751041	C	T
4	chr4:105751734:AAGG:A	0	105751734	A	AAGG
4	chr4:105754484:TTTTA:T	0	105754484	T	TTTTA
4	chr4:105754789:A:T	0	105754789	T	A
4	chr4:105755078:A:T	0	105755078	T	A
4	chr4:105755609:G:A	0	105755609	A	G
4	chr4:105756227:G:A	0	105756227	A	G
4	chr4:105756384:A:T	0	105756384	T	A
4	chr4:105756584:A:G	0	105756584	G	A
4	chr4:105756842:C:T	0	105756842	T	C
4	chr4:105758440:G:A	0	105758440	A	G
4	chr4:105758535:A:G	0	105758535	G	A
4	chr4:105759607:G:A	0	105759607	A	G
4	chr4:105759879:A:G	0	105759879	G	A
4	chr4:105760022:A:G	0	105760022	G	A
4	chr4:105761279:T:C	0	105761279	C	T
4	chr4:105761362:T:C	0	105761362	C	T
4	chr4:105763047:T:G	0	105763047	G	T
4	chr4:105763388:G:A	0	105763388	A	G
4	chr4:105763510:C:T	0	105763510	T	C
4	chr4:105763821:A:G	0	105763821	G	A
4	chr4:105764476:T:C	0	105764476	C	T
4	chr4:105764533:CT:C	0	105764533	C	CT
4	chr4:105764668:C:A	0	105764668	A	C
4	chr4:105766576:A:G	0	105766576	G	A
4	chr4:105767217:A:C	0	105767217	C	A
4	chr4:105767494:TTTATTA:T	0	105767494	T	TTTATTA
4	chr4:105767505:T:C	0	105767505	C	T
4	chr4:105767509:T:G	0	105767509	G	T
4	chr4:105767510:AGGTT:A	0	105767510	A	AGGTT
4	chr4:105767747:A:G	0	105767747	G	A
4	chr4:105767819:T:C	0	105767819	C	T
4	chr4:105769199:A:G	0	105769199	G	A
4	chr4:105771324:A:G	0	105771324	G	A
4	chr4:105771787:C:T	0	105771787	T	C
4	chr4:105773464:T:C	0	105773464	C	T
4	chr4:105773831:G:A	0	105773831	A	G
4	chr4:105773899:T:C	0	105773899	C	T
4	chr4:105775003:AG:A	0	105775003	A	AG
4	chr4:105775319:G:A	0	105775319	A	G
4	chr4:105775620:G:C	0	105775620	C	G
4	chr4:105776097:G:A	0	105776097	A	G
4	chr4:105777543:C:A	0	105777543	A	C
4	chr4:105777735:T:C	0	105777735	C	T
4	chr4:105779665:C:G	0	105779665	G	C
4	chr4:105780522:A:T	0	105780522	T	A
4	chr4:105782237:C:T	0	105782237	T	C
4	chr4:105782386:A:G	0	105782386	G	A
4	chr4:105783009:A:G	0	105783009	G	A
4	chr4:105783574:A:G	0	105783574	G	A
4	chr4:105783616:A:G	0	105783616	G	A
```
