## Supplementary material for "Characterization of shared and ancestry-specific signals driving complex traits using multi-ancestry fine-mapping": s1_data.bim

```
4	chr4:109455240:A:G	0	109455240	G	A
4	chr4:109455770:C:T	0	109455770	T	C
4	chr4:109456169:C:T	0	109456169	T	C
4	chr4:109457126:A:T	0	109457126	T	A
4	chr4:109457196:G:A	0	109457196	A	G
4	chr4:109457532:A:G	0	109457532	G	A
4	chr4:109458514:G:T	0	109458514	T	G
4	chr4:109458789:T:A	0	109458789	A	T
4	chr4:109460646:G:A	0	109460646	A	G
4	chr4:109460796:G:A	0	109460796	A	G
4	chr4:109463782:T:C	0	109463782	C	T
4	chr4:109464020:T:C	0	109464020	C	T
4	chr4:109464389:C:T	0	109464389	T	C
4	chr4:109464445:A:G	0	109464445	G	A
4	chr4:109465042:G:T	0	109465042	T	G
4	chr4:109465448:C:CT	0	109465448	CT	C
4	chr4:109466173:C:T	0	109466173	T	C
4	chr4:109466501:T:C	0	109466501	C	T
4	chr4:109466783:A:G	0	109466783	G	A
4	chr4:109467154:G:A	0	109467154	A	G
4	chr4:109468127:AC:A	0	109468127	A	AC
4	chr4:109468424:C:A	0	109468424	A	C
4	chr4:109471088:CACAT:C	0	109471088	C	CACAT
4	chr4:109472307:C:T	0	109472307	T	C
4	chr4:109472494:A:G	0	109472494	G	A
4	chr4:109473488:AG:A	0	109473488	A	AG
4	chr4:109473786:T:C	0	109473786	C	T
4	chr4:109473990:T:C	0	109473990	C	T
4	chr4:109474250:G:A	0	109474250	A	G
4	chr4:109475663:T:A	0	109475663	A	T
4	chr4:109476060:C:T	0	109476060	T	C
4	chr4:109476560:G:GA	0	109476560	GA	G
4	chr4:109476564:GA:G	0	109476564	G	GA
4	chr4:109476568:T:A	0	109476568	A	T
4	chr4:109476814:A:G	0	109476814	G	A
4	chr4:109477257:C:A	0	109477257	A	C
4	chr4:109478075:A:G	0	109478075	G	A
4	chr4:109479210:A:G	0	109479210	G	A
4	chr4:109479620:A:T	0	109479620	T	A
4	chr4:109483229:G:A	0	109483229	A	G
4	chr4:109483536:G:A	0	109483536	A	G
4	chr4:109484956:T:C	0	109484956	C	T
4	chr4:109486937:G:T	0	109486937	T	G
4	chr4:109488777:A:T	0	109488777	T	A
4	chr4:109488822:G:A	0	109488822	A	G
4	chr4:109489584:G:A	0	109489584	A	G
4	chr4:109490297:CCT:C	0	109490297	C	CCT
4	chr4:109490707:G:A	0	109490707	A	G
4	chr4:109491084:A:G	0	109491084	G	A
4	chr4:109492220:C:T	0	109492220	T	C
4	chr4:109492420:A:G	0	109492420	G	A
4	chr4:109493111:G:A	0	109493111	A	G
4	chr4:109493837:C:T	0	109493837	T	C
4	chr4:109496394:T:C	0	109496394	C	T
4	chr4:109497056:G:A	0	109497056	A	G
4	chr4:109498510:G:A	0	109498510	A	G
4	chr4:109498675:G:A	0	109498675	A	G
4	chr4:109498804:C:T	0	109498804	T	C
4	chr4:109498901:A:G	0	109498901	G	A
4	chr4:109499609:G:T	0	109499609	T	G
4	chr4:109500689:T:A	0	109500689	A	T
4	chr4:109501084:T:C	0	109501084	C	T
4	chr4:109501120:T:C	0	109501120	C	T
4	chr4:109503292:C:T	0	109503292	T	C
4	chr4:109503369:G:C	0	109503369	C	G
4	chr4:109503623:G:T	0	109503623	T	G
4	chr4:109505477:A:G	0	109505477	G	A
4	chr4:109505532:C:T	0	109505532	T	C
4	chr4:109506603:G:T	0	109506603	T	G
4	chr4:109506843:C:A	0	109506843	A	C
4	chr4:109506861:G:A	0	109506861	A	G
4	chr4:109507355:A:G	0	109507355	G	A
4	chr4:109508277:C:T	0	109508277	T	C
4	chr4:109509176:C:T	0	109509176	T	C
4	chr4:109510444:A:G	0	109510444	G	A
4	chr4:109510545:T:G	0	109510545	G	T
4	chr4:109510760:G:A	0	109510760	A	G
4	chr4:109511694:A:G	0	109511694	G	A
4	chr4:109513092:A:T	0	109513092	T	A
4	chr4:109513290:T:A	0	109513290	A	T
4	chr4:109513430:C:G	0	109513430	G	C
4	chr4:109513531:C:T	0	109513531	T	C
4	chr4:109514437:G:A	0	109514437	A	G
4	chr4:109514497:A:G	0	109514497	G	A
4	chr4:109515201:C:T	0	109515201	T	C
4	chr4:109515291:C:T	0	109515291	T	C
4	chr4:109516374:C:T	0	109516374	T	C
4	chr4:109516777:C:T	0	109516777	T	C
4	chr4:109517896:T:A	0	109517896	A	T
4	chr4:109518181:T:C	0	109518181	C	T
4	chr4:109520262:C:T	0	109520262	T	C
4	chr4:109520992:C:CA	0	109520992	CA	C
4	chr4:109522034:T:A	0	109522034	A	T
4	chr4:109522100:G:A	0	109522100	A	G
4	chr4:109522195:C:T	0	109522195	T	C
4	chr4:109522350:G:A	0	109522350	A	G
4	chr4:109522392:G:A	0	109522392	A	G
4	chr4:109522440:A:G	0	109522440	G	A
4	chr4:109522969:A:G	0	109522969	G	A
4	chr4:109524679:G:A	0	109524679	A	G
4	chr4:109524789:A:G	0	109524789	G	A
4	chr4:109524980:C:T	0	109524980	T	C
4	chr4:109525043:A:G	0	109525043	G	A
4	chr4:109525164:A:G	0	109525164	G	A
4	chr4:109525253:T:C	0	109525253	C	T
4	chr4:109525298:A:G	0	109525298	G	A
4	chr4:109527546:A:G	0	109527546	G	A
4	chr4:109528745:AACTTAG:A	0	109528745	A	AACTTAG
4	chr4:109528840:C:T	0	109528840	T	C
4	chr4:109528980:A:G	0	109528980	G	A
4	chr4:109530234:T:C	0	109530234	C	T
4	chr4:109530522:C:T	0	109530522	T	C
4	chr4:109530683:G:A	0	109530683	A	G
4	chr4:109530864:C:A	0	109530864	A	C
4	chr4:109531219:C:T	0	109531219	T	C
4	chr4:109531380:T:C	0	109531380	C	T
4	chr4:109531865:A:T	0	109531865	T	A
4	chr4:109532883:T:C	0	109532883	C	T
4	chr4:109533150:G:A	0	109533150	A	G
4	chr4:109533188:G:A	0	109533188	A	G
4	chr4:109533416:A:G	0	109533416	G	A
4	chr4:109536406:G:GA	0	109536406	GA	G
4	chr4:109538428:T:A	0	109538428	A	T
4	chr4:109539491:G:A	0	109539491	A	G
4	chr4:109539728:C:A	0	109539728	A	C
4	chr4:109541008:A:G	0	109541008	G	A
4	chr4:109541095:C:T	0	109541095	T	C
4	chr4:109541747:T:A	0	109541747	A	T
4	chr4:109542165:G:A	0	109542165	A	G
4	chr4:109542386:G:C	0	109542386	C	G
4	chr4:109543296:G:A	0	109543296	A	G
4	chr4:109543887:A:G	0	109543887	G	A
4	chr4:109545257:G:A	0	109545257	A	G
4	chr4:109545602:A:C	0	109545602	C	A
4	chr4:109546597:C:T	0	109546597	T	C
4	chr4:109547393:A:T	0	109547393	T	A
4	chr4:109547829:G:A	0	109547829	A	G
4	chr4:109549637:AT:A	0	109549637	A	AT
4	chr4:109549641:T:A	0	109549641	A	T
4	chr4:109549660:G:GAAAC	0	109549660	GAAAC	G
4	chr4:109550005:AC:A	0	109550005	A	AC
4	chr4:109550775:C:T	0	109550775	T	C
4	chr4:109551098:A:G	0	109551098	G	A
4	chr4:109552072:G:A	0	109552072	A	G
4	chr4:109552248:G:A	0	109552248	A	G
4	chr4:109552729:T:C	0	109552729	C	T
4	chr4:109552972:C:T	0	109552972	T	C
4	chr4:109553147:G:A	0	109553147	A	G
4	chr4:109553165:A:G	0	109553165	G	A
4	chr4:109553291:T:A	0	109553291	A	T
4	chr4:109553504:C:T	0	109553504	T	C
4	chr4:109553913:T:C	0	109553913	C	T
4	chr4:109554094:G:T	0	109554094	T	G
4	chr4:109554230:C:T	0	109554230	T	C
4	chr4:109554461:G:A	0	109554461	A	G
4	chr4:109554689:C:T	0	109554689	T	C
4	chr4:109554736:G:A	0	109554736	A	G
4	chr4:109555126:A:G	0	109555126	G	A
4	chr4:109555714:G:C	0	109555714	C	G
4	chr4:109555973:T:C	0	109555973	C	T
4	chr4:109556355:C:T	0	109556355	T	C
4	chr4:109557300:C:T	0	109557300	T	C
4	chr4:109557602:G:A	0	109557602	A	G
4	chr4:109557746:G:A	0	109557746	A	G
4	chr4:109557920:A:C	0	109557920	C	A
4	chr4:109558177:A:G	0	109558177	G	A
4	chr4:109558318:A:G	0	109558318	G	A
4	chr4:109558328:A:C	0	109558328	C	A
4	chr4:109558515:C:T	0	109558515	T	C
4	chr4:109558612:A:G	0	109558612	G	A
4	chr4:109560887:C:A	0	109560887	A	C
4	chr4:109562534:A:T	0	109562534	T	A
4	chr4:109563187:T:C	0	109563187	C	T
4	chr4:109564469:C:T	0	109564469	T	C
4	chr4:109564566:G:C	0	109564566	C	G
4	chr4:109565336:A:C	0	109565336	C	A
4	chr4:109566271:T:C	0	109566271	C	T
4	chr4:109566895:A:G	0	109566895	G	A
4	chr4:109567665:C:T	0	109567665	T	C
4	chr4:109568097:T:C	0	109568097	C	T
4	chr4:109568112:C:A	0	109568112	A	C
4	chr4:109568676:C:T	0	109568676	T	C
4	chr4:109570509:A:C	0	109570509	C	A
4	chr4:109571727:T:C	0	109571727	C	T
4	chr4:109571936:T:C	0	109571936	C	T
4	chr4:109572307:A:G	0	109572307	G	A
4	chr4:109573361:C:G	0	109573361	G	C
4	chr4:109573576:T:G	0	109573576	G	T
4	chr4:109573600:G:A	0	109573600	A	G
4	chr4:109573831:G:T	0	109573831	T	G
4	chr4:109574269:A:G	0	109574269	G	A
4	chr4:109574702:A:G	0	109574702	G	A
4	chr4:109575350:A:G	0	109575350	G	A
4	chr4:109575908:C:G	0	109575908	G	C
4	chr4:109576270:C:T	0	109576270	T	C
4	chr4:109576918:C:G	0	109576918	G	C
4	chr4:109577368:C:T	0	109577368	T	C
4	chr4:109577446:G:A	0	109577446	A	G
4	chr4:109578246:A:G	0	109578246	G	A
4	chr4:109578802:A:G	0	109578802	G	A
4	chr4:109579406:C:T	0	109579406	T	C
4	chr4:109579928:C:A	0	109579928	A	C
4	chr4:109580438:C:T	0	109580438	T	C
4	chr4:109581498:C:A	0	109581498	A	C
4	chr4:109581773:A:G	0	109581773	G	A
4	chr4:109582149:C:T	0	109582149	T	C
4	chr4:109582567:A:C	0	109582567	C	A
4	chr4:109583091:T:A	0	109583091	A	T
4	chr4:109583110:A:G	0	109583110	G	A
4	chr4:109583375:T:C	0	109583375	C	T
4	chr4:109583599:G:A	0	109583599	A	G
4	chr4:109584900:T:C	0	109584900	C	T
4	chr4:109585125:G:GT	0	109585125	GT	G
4	chr4:109585885:T:C	0	109585885	C	T
4	chr4:109585978:T:C	0	109585978	C	T
4	chr4:109586632:G:T	0	109586632	T	G
4	chr4:109586913:C:T	0	109586913	T	C
4	chr4:109587123:A:C	0	109587123	C	A
4	chr4:109587426:A:ATGCCC	0	109587426	ATGCCC	A
4	chr4:109587595:G:A	0	109587595	A	G
4	chr4:109588030:G:T	0	109588030	T	G
4	chr4:109588333:A:G	0	109588333	G	A
4	chr4:109588924:G:A	0	109588924	A	G
4	chr4:109590185:GAGTA:G	0	109590185	G	GAGTA
4	chr4:109591337:T:C	0	109591337	C	T
4	chr4:109591765:T:C	0	109591765	C	T
4	chr4:109591803:A:G	0	109591803	G	A
4	chr4:109592054:C:A	0	109592054	A	C
4	chr4:109593303:CAG:C	0	109593303	C	CAG
4	chr4:109593791:A:T	0	109593791	T	A
4	chr4:109594315:G:A	0	109594315	A	G
4	chr4:109594405:A:G	0	109594405	G	A
4	chr4:109596541:T:G	0	109596541	G	T
4	chr4:109596668:G:T	0	109596668	T	G
4	chr4:109597804:A:G	0	109597804	G	A
4	chr4:109597969:A:G	0	109597969	G	A
4	chr4:109598368:G:A	0	109598368	A	G
4	chr4:109598574:A:G	0	109598574	G	A
4	chr4:109598615:G:A	0	109598615	A	G
4	chr4:109599386:C:T	0	109599386	T	C
4	chr4:109599795:A:G	0	109599795	G	A
4	chr4:109600172:A:T	0	109600172	T	A
4	chr4:109600303:G:T	0	109600303	T	G
4	chr4:109600856:A:G	0	109600856	G	A
4	chr4:109603040:C:T	0	109603040	T	C
4	chr4:109603314:C:T	0	109603314	T	C
4	chr4:109603318:G:A	0	109603318	A	G
4	chr4:109603328:C:T	0	109603328	T	C
4	chr4:109603784:C:T	0	109603784	T	C
4	chr4:109604588:C:T	0	109604588	T	C
4	chr4:109608702:C:T	0	109608702	T	C
4	chr4:109608797:G:A	0	109608797	A	G
4	chr4:109609041:T:C	0	109609041	C	T
4	chr4:109609142:A:G	0	109609142	G	A
4	chr4:109609250:G:A	0	109609250	A	G
4	chr4:109609758:G:A	0	109609758	A	G
4	chr4:109609805:A:G	0	109609805	G	A
4	chr4:109610195:T:C	0	109610195	C	T
4	chr4:109610643:T:A	0	109610643	A	T
4	chr4:109610970:TGGGTGGCAG:CGGGTGGCAG	0	109610970	CGGGTGGCAG	TGGGTGGCAG
4	chr4:109612517:C:T	0	109612517	T	C
4	chr4:109612917:T:C	0	109612917	C	T
4	chr4:109613637:C:T	0	109613637	T	C
4	chr4:109614261:CAG:C	0	109614261	C	CAG
4	chr4:109614432:C:T	0	109614432	T	C
4	chr4:109615532:A:G	0	109615532	G	A
4	chr4:109615568:C:T	0	109615568	T	C
4	chr4:109616274:CATTTT:C	0	109616274	C	CATTTT
4	chr4:109616411:A:G	0	109616411	G	A
4	chr4:109616693:A:C	0	109616693	C	A
4	chr4:109617051:AACC:A	0	109617051	A	AACC
4	chr4:109617188:A:T	0	109617188	T	A
4	chr4:109617273:A:G	0	109617273	G	A
4	chr4:109617603:G:A	0	109617603	A	G
4	chr4:109617846:T:C	0	109617846	C	T
4	chr4:109618286:A:G	0	109618286	G	A
4	chr4:109618768:T:TA	0	109618768	TA	T
4	chr4:109619089:T:C	0	109619089	C	T
4	chr4:109619298:C:T	0	109619298	T	C
4	chr4:109619824:A:G	0	109619824	G	A
4	chr4:109620076:C:T	0	109620076	T	C
4	chr4:109622031:G:A	0	109622031	A	G
4	chr4:109623127:A:C	0	109623127	C	A
4	chr4:109623439:T:C	0	109623439	C	T
4	chr4:109625454:A:G	0	109625454	G	A
4	chr4:109626724:T:A	0	109626724	A	T
4	chr4:109626735:C:A	0	109626735	A	C
4	chr4:109626768:ATGCCATTG:A	0	109626768	A	ATGCCATTG
4	chr4:109626992:T:C	0	109626992	C	T
4	chr4:109627238:T:C	0	109627238	C	T
4	chr4:109628710:G:A	0	109628710	A	G
4	chr4:109628763:C:A	0	109628763	A	C
4	chr4:109629662:C:G	0	109629662	G	C
4	chr4:109632322:G:A	0	109632322	A	G
4	chr4:109632398:C:T	0	109632398	T	C
4	chr4:109632857:C:T	0	109632857	T	C
4	chr4:109634312:A:G	0	109634312	G	A
4	chr4:109634522:G:A	0	109634522	A	G
4	chr4:109635904:T:TTA	0	109635904	TTA	T
4	chr4:109636097:T:A	0	109636097	A	T
4	chr4:109636260:C:A	0	109636260	A	C
4	chr4:109636797:C:T	0	109636797	T	C
4	chr4:109639339:T:C	0	109639339	C	T
4	chr4:109639950:A:G	0	109639950	G	A
4	chr4:109640151:A:G	0	109640151	G	A
4	chr4:109640203:C:T	0	109640203	T	C
4	chr4:109641087:A:G	0	109641087	G	A
4	chr4:109642294:A:G	0	109642294	G	A
4	chr4:109642482:T:C	0	109642482	C	T
4	chr4:109642636:G:GA	0	109642636	GA	G
4	chr4:109643275:T:TC	0	109643275	TC	T
4	chr4:109644721:C:T	0	109644721	T	C
4	chr4:109645578:G:A	0	109645578	A	G
4	chr4:109646025:C:T	0	109646025	T	C
4	chr4:109646118:C:G	0	109646118	G	C
4	chr4:109646256:T:G	0	109646256	G	T
4	chr4:109646602:A:G	0	109646602	G	A
4	chr4:109646642:A:G	0	109646642	G	A
4	chr4:109647066:G:A	0	109647066	A	G
4	chr4:109647346:C:G	0	109647346	G	C
4	chr4:109647555:C:T	0	109647555	T	C
4	chr4:109647635:C:T	0	109647635	T	C
4	chr4:109647935:G:A	0	109647935	A	G
4	chr4:109648391:T:C	0	109648391	C	T
4	chr4:109648399:G:A	0	109648399	A	G
4	chr4:109648939:G:T	0	109648939	T	G
4	chr4:109649024:C:A	0	109649024	A	C
4	chr4:109649111:A:G	0	109649111	G	A
4	chr4:109649835:A:G	0	109649835	G	A
4	chr4:109650025:T:C	0	109650025	C	T
4	chr4:109650054:C:A	0	109650054	A	C
4	chr4:109651187:C:G	0	109651187	G	C
4	chr4:109652183:C:T	0	109652183	T	C
4	chr4:109652693:T:C	0	109652693	C	T
4	chr4:109652893:C:T	0	109652893	T	C
4	chr4:109653089:C:T	0	109653089	T	C
4	chr4:109653114:C:T	0	109653114	T	C
4	chr4:109653357:G:A	0	109653357	A	G
4	chr4:109653453:A:G	0	109653453	G	A
4	chr4:109653884:C:A	0	109653884	A	C
4	chr4:109654792:T:G	0	109654792	G	T
4	chr4:109654897:C:T	0	109654897	T	C
4	chr4:109655332:T:C	0	109655332	C	T
4	chr4:109655547:G:A	0	109655547	A	G
4	chr4:109655818:C:G	0	109655818	G	C
4	chr4:109656207:T:C	0	109656207	C	T
4	chr4:109656652:G:T	0	109656652	T	G
4	chr4:109656726:A:G	0	109656726	G	A
4	chr4:109657467:C:T	0	109657467	T	C
4	chr4:109657847:C:A	0	109657847	A	C
4	chr4:109658337:A:G	0	109658337	G	A
4	chr4:109658379:A:C	0	109658379	C	A
4	chr4:109658630:C:T	0	109658630	T	C
4	chr4:109658928:G:T	0	109658928	T	G
4	chr4:109659760:C:T	0	109659760	T	C
4	chr4:109659829:C:T	0	109659829	T	C
4	chr4:109659856:C:T	0	109659856	T	C
4	chr4:109660207:T:A	0	109660207	A	T
4	chr4:109660591:C:T	0	109660591	T	C
4	chr4:109660944:T:C	0	109660944	C	T
4	chr4:109661269:C:T	0	109661269	T	C
4	chr4:109663131:A:G	0	109663131	G	A
4	chr4:109664489:G:A	0	109664489	A	G
4	chr4:109665366:C:G	0	109665366	G	C
4	chr4:109665678:G:A	0	109665678	A	G
4	chr4:109666552:T:TG	0	109666552	TG	T
4	chr4:109667801:C:T	0	109667801	T	C
4	chr4:109669401:C:T	0	109669401	T	C
4	chr4:109669665:G:A	0	109669665	A	G
4	chr4:109670118:G:A	0	109670118	A	G
4	chr4:109670584:C:T	0	109670584	T	C
4	chr4:109670934:G:A	0	109670934	A	G
4	chr4:109672304:A:C	0	109672304	C	A
4	chr4:109672444:A:T	0	109672444	T	A
4	chr4:109675760:T:A	0	109675760	A	T
4	chr4:109675761:C:G	0	109675761	G	C
4	chr4:109678221:G:A	0	109678221	A	G
4	chr4:109679412:G:A	0	109679412	A	G
4	chr4:109679836:G:C	0	109679836	C	G
4	chr4:109679840:C:T	0	109679840	T	C
4	chr4:109679841:A:G	0	109679841	G	A
4	chr4:109680880:A:G	0	109680880	G	A
4	chr4:109682075:CTGGT:C	0	109682075	C	CTGGT
4	chr4:109682628:T:C	0	109682628	C	T
4	chr4:109683940:T:A	0	109683940	A	T
4	chr4:109684588:A:T	0	109684588	T	A
4	chr4:109685557:T:C	0	109685557	C	T
4	chr4:109686182:C:G	0	109686182	G	C
4	chr4:109686302:T:C	0	109686302	C	T
4	chr4:109687105:G:A	0	109687105	A	G
4	chr4:109687811:G:A	0	109687811	A	G
4	chr4:109688635:C:T	0	109688635	T	C
4	chr4:109690042:T:G	0	109690042	G	T
4	chr4:109690199:A:T	0	109690199	T	A
4	chr4:109691381:G:A	0	109691381	A	G
4	chr4:109691571:T:C	0	109691571	C	T
4	chr4:109692502:A:G	0	109692502	G	A
4	chr4:109693194:A:G	0	109693194	G	A
4	chr4:109693195:G:A	0	109693195	A	G
4	chr4:109694757:C:T	0	109694757	T	C
4	chr4:109695356:A:G	0	109695356	G	A
4	chr4:109698378:T:G	0	109698378	G	T
4	chr4:109698651:G:A	0	109698651	A	G
4	chr4:109700664:A:G	0	109700664	G	A
4	chr4:109701001:T:C	0	109701001	C	T
4	chr4:109701638:C:G	0	109701638	G	C
4	chr4:109701754:T:C	0	109701754	C	T
4	chr4:109702454:C:T	0	109702454	T	C
4	chr4:109703291:C:G	0	109703291	G	C
4	chr4:109703765:C:G	0	109703765	G	C
4	chr4:109705323:G:A	0	109705323	A	G
4	chr4:109705350:T:C	0	109705350	C	T
4	chr4:109705735:T:C	0	109705735	C	T
4	chr4:109706549:G:A	0	109706549	A	G
4	chr4:109706892:A:G	0	109706892	G	A
4	chr4:109707163:C:T	0	109707163	T	C
4	chr4:109707317:T:C	0	109707317	C	T
4	chr4:109707615:A:G	0	109707615	G	A
4	chr4:109707738:C:T	0	109707738	T	C
4	chr4:109708232:C:T	0	109708232	T	C
4	chr4:109708341:G:C	0	109708341	C	G
4	chr4:109708738:T:C	0	109708738	C	T
4	chr4:109710465:A:G	0	109710465	G	A
4	chr4:109717654:C:T	0	109717654	T	C
4	chr4:109718113:A:G	0	109718113	G	A
4	chr4:109718346:G:A	0	109718346	A	G
4	chr4:109720889:C:T	0	109720889	T	C
4	chr4:109721293:T:C	0	109721293	C	T
4	chr4:109722272:T:A	0	109722272	A	T
4	chr4:109722735:A:G	0	109722735	G	A
4	chr4:109724039:G:T	0	109724039	T	G
4	chr4:109724998:T:C	0	109724998	C	T
4	chr4:109725666:G:A	0	109725666	A	G
4	chr4:109726039:A:G	0	109726039	G	A
4	chr4:109726548:T:C	0	109726548	C	T
4	chr4:109727476:T:A	0	109727476	A	T
4	chr4:109728612:C:T	0	109728612	T	C
4	chr4:109728735:G:T	0	109728735	T	G
4	chr4:109729990:C:A	0	109729990	A	C
4	chr4:109732639:C:T	0	109732639	T	C
4	chr4:109733484:G:A	0	109733484	A	G
4	chr4:109734125:T:C	0	109734125	C	T
4	chr4:109734800:T:A	0	109734800	A	T
4	chr4:109734801:C:A	0	109734801	A	C
4	chr4:109735053:G:A	0	109735053	A	G
4	chr4:109735574:G:A	0	109735574	A	G
4	chr4:109736092:T:C	0	109736092	C	T
4	chr4:109737700:C:G	0	109737700	G	C
4	chr4:109737911:T:C	0	109737911	C	T
4	chr4:109739342:G:A	0	109739342	A	G
4	chr4:109742708:A:G	0	109742708	G	A
4	chr4:109743474:T:C	0	109743474	C	T
4	chr4:109743641:C:A	0	109743641	A	C
4	chr4:109744325:T:C	0	109744325	C	T
4	chr4:109745015:T:A	0	109745015	A	T
4	chr4:109745136:G:A	0	109745136	A	G
4	chr4:109745171:C:T	0	109745171	T	C
4	chr4:109745275:C:T	0	109745275	T	C
4	chr4:109746189:T:C	0	109746189	C	T
4	chr4:109747172:G:A	0	109747172	A	G
4	chr4:109747495:G:A	0	109747495	A	G
4	chr4:109748105:A:T	0	109748105	T	A
4	chr4:109748264:T:C	0	109748264	C	T
4	chr4:109748644:A:G	0	109748644	G	A
4	chr4:109748696:C:T	0	109748696	T	C
4	chr4:109748876:C:T	0	109748876	T	C
4	chr4:109750082:C:T	0	109750082	T	C
4	chr4:109750545:C:T	0	109750545	T	C
4	chr4:109751129:A:G	0	109751129	G	A
4	chr4:109751614:A:G	0	109751614	G	A
4	chr4:109751629:T:A	0	109751629	A	T
4	chr4:109752041:C:A	0	109752041	A	C
4	chr4:109754200:T:C	0	109754200	C	T
4	chr4:109756440:AAGG:A	0	109756440	A	AAGG
4	chr4:109757663:CA:C	0	109757663	C	CA
4	chr4:109760349:C:T	0	109760349	T	C
4	chr4:109761331:T:C	0	109761331	C	T
4	chr4:109762298:G:A	0	109762298	A	G
4	chr4:109762394:C:T	0	109762394	T	C
4	chr4:109763588:T:C	0	109763588	C	T
4	chr4:109765620:C:G	0	109765620	G	C
4	chr4:109765776:TG:T	0	109765776	T	TG
4	chr4:109765893:C:T	0	109765893	T	C
4	chr4:109767608:C:T	0	109767608	T	C
4	chr4:109767771:C:T	0	109767771	T	C
4	chr4:109767931:A:C	0	109767931	C	A
4	chr4:109769430:C:G	0	109769430	G	C
4	chr4:109769480:T:A	0	109769480	A	T
4	chr4:109769503:A:T	0	109769503	T	A
4	chr4:109769862:A:G	0	109769862	G	A
4	chr4:109771075:G:A	0	109771075	A	G
4	chr4:109771098:G:A	0	109771098	A	G
4	chr4:109771596:C:A	0	109771596	A	C
4	chr4:109772294:T:C	0	109772294	C	T
4	chr4:109772413:G:A	0	109772413	A	G
4	chr4:109772667:C:A	0	109772667	A	C
4	chr4:109772784:A:G	0	109772784	G	A
4	chr4:109772823:A:G	0	109772823	G	A
4	chr4:109773465:G:A	0	109773465	A	G
4	chr4:109773811:C:T	0	109773811	T	C
4	chr4:109774404:GAGCA:G	0	109774404	G	GAGCA
4	chr4:109774434:G:A	0	109774434	A	G
4	chr4:109775755:T:C	0	109775755	C	T
4	chr4:109776071:G:A	0	109776071	A	G
4	chr4:109776499:A:G	0	109776499	G	A
4	chr4:109776972:A:G	0	109776972	G	A
4	chr4:109777342:A:G	0	109777342	G	A
4	chr4:109777388:T:C	0	109777388	C	T
4	chr4:109777450:T:C	0	109777450	C	T
4	chr4:109777530:A:AATAATAT	0	109777530	AATAATAT	A
4	chr4:109777873:C:T	0	109777873	T	C
4	chr4:109778977:G:A	0	109778977	A	G
4	chr4:109779129:A:C	0	109779129	C	A
4	chr4:109779169:A:G	0	109779169	G	A
4	chr4:109779344:C:T	0	109779344	T	C
4	chr4:109779778:A:G	0	109779778	G	A
4	chr4:109779799:C:T	0	109779799	T	C
4	chr4:109781049:T:C	0	109781049	C	T
4	chr4:109781369:G:A	0	109781369	A	G
4	chr4:109781500:A:G	0	109781500	G	A
4	chr4:109781819:G:A	0	109781819	A	G
4	chr4:109781879:CACA:C	0	109781879	C	CACA
4	chr4:109782092:A:T	0	109782092	T	A
4	chr4:109782976:T:C	0	109782976	C	T
4	chr4:109783975:G:A	0	109783975	A	G
4	chr4:109784893:GA:G	0	109784893	G	GA
4	chr4:109785052:C:A	0	109785052	A	C
4	chr4:109785091:A:C	0	109785091	C	A
4	chr4:109785183:G:A	0	109785183	A	G
4	chr4:109785375:T:C	0	109785375	C	T
4	chr4:109785480:T:C	0	109785480	C	T
4	chr4:109786385:T:G	0	109786385	G	T
4	chr4:109786583:C:A	0	109786583	A	C
4	chr4:109787147:T:G	0	109787147	G	T
4	chr4:109787250:T:C	0	109787250	C	T
4	chr4:109787361:A:C	0	109787361	C	A
4	chr4:109787417:G:A	0	109787417	A	G
4	chr4:109788006:A:G	0	109788006	G	A
4	chr4:109788137:A:G	0	109788137	G	A
4	chr4:109788951:A:G	0	109788951	G	A
4	chr4:109790467:T:C	0	109790467	C	T
4	chr4:109792091:C:T	0	109792091	T	C
4	chr4:109792327:T:C	0	109792327	C	T
4	chr4:109792523:C:T	0	109792523	T	C
4	chr4:109792755:G:C	0	109792755	C	G
4	chr4:109793147:C:T	0	109793147	T	C
4	chr4:109794303:G:T	0	109794303	T	G
4	chr4:109795204:A:T	0	109795204	T	A
4	chr4:109795731:T:C	0	109795731	C	T
4	chr4:109795751:C:T	0	109795751	T	C
4	chr4:109797088:T:C	0	109797088	C	T
4	chr4:109797156:C:A	0	109797156	A	C
4	chr4:109797544:G:A	0	109797544	A	G
4	chr4:109797786:G:A	0	109797786	A	G
4	chr4:109798877:CAAG:C	0	109798877	C	CAAG
4	chr4:109799365:A:G	0	109799365	G	A
4	chr4:109799835:T:A	0	109799835	A	T
4	chr4:109799902:G:A	0	109799902	A	G
4	chr4:109800056:T:TTTTTGG	0	109800056	TTTTTGG	T
4	chr4:109801730:T:C	0	109801730	C	T
4	chr4:109802334:A:AT	0	109802334	AT	A
4	chr4:109802411:A:G	0	109802411	G	A
4	chr4:109803042:T:TC	0	109803042	TC	T
4	chr4:109804592:G:C	0	109804592	C	G
4	chr4:109804947:A:G	0	109804947	G	A
4	chr4:109804967:T:C	0	109804967	C	T
4	chr4:109804991:G:T	0	109804991	T	G
4	chr4:109805166:C:A	0	109805166	A	C
4	chr4:109805483:A:G	0	109805483	G	A
4	chr4:109806317:A:G	0	109806317	G	A
4	chr4:109806882:A:G	0	109806882	G	A
4	chr4:109808933:C:T	0	109808933	T	C
4	chr4:109809016:T:C	0	109809016	C	T
4	chr4:109809468:G:A	0	109809468	A	G
4	chr4:109809967:G:A	0	109809967	A	G
4	chr4:109810310:T:C	0	109810310	C	T
4	chr4:109811384:C:T	0	109811384	T	C
4	chr4:109812003:A:G	0	109812003	G	A
4	chr4:109812190:A:G	0	109812190	G	A
4	chr4:109812686:T:C	0	109812686	C	T
4	chr4:109813207:C:T	0	109813207	T	C
4	chr4:109813342:G:A	0	109813342	A	G
4	chr4:109814030:G:C	0	109814030	C	G
4	chr4:109814662:A:G	0	109814662	G	A
4	chr4:109814902:A:G	0	109814902	G	A
4	chr4:109816233:T:C	0	109816233	C	T
4	chr4:109816963:C:T	0	109816963	T	C
4	chr4:109818684:C:T	0	109818684	T	C
4	chr4:109820980:AATT:A	0	109820980	A	AATT
4	chr4:109824698:C:G	0	109824698	G	C
4	chr4:109825574:T:C	0	109825574	C	T
4	chr4:109829836:T:C	0	109829836	C	T
4	chr4:109833764:T:G	0	109833764	G	T
4	chr4:109833844:C:CT	0	109833844	CT	C
4	chr4:109834165:G:T	0	109834165	T	G
4	chr4:109834399:C:T	0	109834399	T	C
4	chr4:109834730:A:G	0	109834730	G	A
4	chr4:109837613:A:G	0	109837613	G	A
4	chr4:109838971:C:A	0	109838971	A	C
4	chr4:109839550:A:G	0	109839550	G	A
4	chr4:109842257:A:G	0	109842257	G	A
4	chr4:109842324:A:G	0	109842324	G	A
4	chr4:109843051:A:G	0	109843051	G	A
4	chr4:109844340:T:C	0	109844340	C	T
4	chr4:109844908:A:G	0	109844908	G	A
4	chr4:109845212:A:G	0	109845212	G	A
4	chr4:109849833:A:G	0	109849833	G	A
4	chr4:109850632:G:A	0	109850632	A	G
4	chr4:109850701:A:T	0	109850701	T	A
4	chr4:109851911:G:A	0	109851911	A	G
4	chr4:109853402:A:G	0	109853402	G	A
4	chr4:109855951:A:G	0	109855951	G	A
4	chr4:109856049:A:G	0	109856049	G	A
4	chr4:109856231:A:G	0	109856231	G	A
4	chr4:109857562:A:G	0	109857562	G	A
4	chr4:109858032:T:C	0	109858032	C	T
4	chr4:109858814:G:A	0	109858814	A	G
4	chr4:109859503:G:A	0	109859503	A	G
4	chr4:109860155:G:T	0	109860155	T	G
4	chr4:109863223:G:A	0	109863223	A	G
4	chr4:109863468:C:T	0	109863468	T	C
4	chr4:109863816:A:G	0	109863816	G	A
4	chr4:109865134:C:T	0	109865134	T	C
4	chr4:109865361:A:G	0	109865361	G	A
4	chr4:109867384:T:C	0	109867384	C	T
4	chr4:109868309:A:G	0	109868309	G	A
4	chr4:109869755:A:T	0	109869755	T	A
4	chr4:109870297:T:C	0	109870297	C	T
4	chr4:109871473:A:G	0	109871473	G	A
4	chr4:109871912:T:C	0	109871912	C	T
4	chr4:109872060:T:C	0	109872060	C	T
4	chr4:109872712:G:T	0	109872712	T	G
4	chr4:109873859:G:A	0	109873859	A	G
4	chr4:109873861:C:T	0	109873861	T	C
4	chr4:109874036:C:T	0	109874036	T	C
4	chr4:109874518:A:T	0	109874518	T	A
4	chr4:109874702:G:A	0	109874702	A	G
4	chr4:109874806:T:C	0	109874806	C	T
4	chr4:109875368:G:A	0	109875368	A	G
4	chr4:109876143:C:T	0	109876143	T	C
4	chr4:109876807:T:C	0	109876807	C	T
4	chr4:109877415:A:T	0	109877415	T	A
4	chr4:109877781:C:T	0	109877781	T	C
4	chr4:109878941:A:G	0	109878941	G	A
4	chr4:109879417:T:C	0	109879417	C	T
4	chr4:109880032:G:C	0	109880032	C	G
4	chr4:109881119:A:G	0	109881119	G	A
4	chr4:109881387:A:ATGCCTAGGTACTTACTG	0	109881387	ATGCCTAGGTACTTACTG	A
4	chr4:109881828:A:G	0	109881828	G	A
4	chr4:109882651:T:C	0	109882651	C	T
4	chr4:109882660:A:G	0	109882660	G	A
4	chr4:109882975:C:T	0	109882975	T	C
4	chr4:109883258:T:C	0	109883258	C	T
4	chr4:109883843:A:G	0	109883843	G	A
4	chr4:109884108:C:T	0	109884108	T	C
4	chr4:109884309:T:C	0	109884309	C	T
4	chr4:109884357:C:G	0	109884357	G	C
4	chr4:109884575:A:G	0	109884575	G	A
4	chr4:109885008:A:T	0	109885008	T	A
4	chr4:109885755:A:G	0	109885755	G	A
4	chr4:109886315:A:G	0	109886315	G	A
4	chr4:109886895:G:A	0	109886895	A	G
4	chr4:109886940:G:A	0	109886940	A	G
4	chr4:109887017:A:G	0	109887017	G	A
4	chr4:109887165:C:T	0	109887165	T	C
4	chr4:109887225:T:C	0	109887225	C	T
4	chr4:109887537:C:T	0	109887537	T	C
4	chr4:109887955:A:AG	0	109887955	AG	A
4	chr4:109888131:A:T	0	109888131	T	A
4	chr4:109888303:C:T	0	109888303	T	C
4	chr4:109888473:C:T	0	109888473	T	C
4	chr4:109889068:A:T	0	109889068	T	A
4	chr4:109889343:G:T	0	109889343	T	G
4	chr4:109889535:G:A	0	109889535	A	G
4	chr4:109889858:A:G	0	109889858	G	A
4	chr4:109890357:G:A	0	109890357	A	G
4	chr4:109890419:A:G	0	109890419	G	A
4	chr4:109890668:CT:C	0	109890668	C	CT
4	chr4:109891570:G:A	0	109891570	A	G
4	chr4:109891734:A:T	0	109891734	T	A
4	chr4:109891771:T:A	0	109891771	A	T
4	chr4:109892959:T:C	0	109892959	C	T
4	chr4:109893301:A:T	0	109893301	T	A
4	chr4:109893986:C:A	0	109893986	A	C
4	chr4:109894119:G:A	0	109894119	A	G
4	chr4:109894506:A:G	0	109894506	G	A
4	chr4:109894569:G:A	0	109894569	A	G
4	chr4:109894927:G:T	0	109894927	T	G
4	chr4:109895135:G:T	0	109895135	T	G
4	chr4:109895201:T:C	0	109895201	C	T
4	chr4:109896039:A:G	0	109896039	G	A
4	chr4:109896196:T:G	0	109896196	G	T
4	chr4:109896489:T:C	0	109896489	C	T
4	chr4:109897493:G:C	0	109897493	C	G
4	chr4:109898127:A:C	0	109898127	C	A
4	chr4:109898198:C:T	0	109898198	T	C
4	chr4:109898891:A:G	0	109898891	G	A
4	chr4:109899044:T:C	0	109899044	C	T
4	chr4:109899287:T:C	0	109899287	C	T
4	chr4:109900405:A:G	0	109900405	G	A
4	chr4:109900631:TGAC:T	0	109900631	T	TGAC
4	chr4:109901011:T:C	0	109901011	C	T
4	chr4:109901335:TC:T	0	109901335	T	TC
4	chr4:109901452:A:G	0	109901452	G	A
4	chr4:109902206:G:A	0	109902206	A	G
4	chr4:109902959:G:A	0	109902959	A	G
4	chr4:109905977:T:C	0	109905977	C	T
4	chr4:109906706:G:C	0	109906706	C	G
4	chr4:109906786:A:G	0	109906786	G	A
4	chr4:109907450:A:T	0	109907450	T	A
4	chr4:109907647:A:G	0	109907647	G	A
4	chr4:109907702:T:C	0	109907702	C	T
4	chr4:109908016:A:G	0	109908016	G	A
4	chr4:109908344:G:A	0	109908344	A	G
4	chr4:109908578:G:A	0	109908578	A	G
4	chr4:109908950:G:T	0	109908950	T	G
4	chr4:109911068:C:T	0	109911068	T	C
4	chr4:109911150:T:C	0	109911150	C	T
4	chr4:109912954:A:G	0	109912954	G	A
4	chr4:109914892:G:A	0	109914892	A	G
4	chr4:109915408:G:A	0	109915408	A	G
4	chr4:109916131:C:T	0	109916131	T	C
4	chr4:109916364:T:C	0	109916364	C	T
4	chr4:109916417:C:A	0	109916417	A	C
4	chr4:109916511:G:A	0	109916511	A	G
4	chr4:109916970:G:A	0	109916970	A	G
4	chr4:109917706:C:T	0	109917706	T	C
4	chr4:109918798:C:T	0	109918798	T	C
4	chr4:109919870:C:A	0	109919870	A	C
4	chr4:109920864:G:A	0	109920864	A	G
4	chr4:109921262:C:T	0	109921262	T	C
4	chr4:109921984:T:C	0	109921984	C	T
4	chr4:109921992:T:G	0	109921992	G	T
4	chr4:109922104:A:G	0	109922104	G	A
4	chr4:109924551:T:C	0	109924551	C	T
4	chr4:109924730:T:G	0	109924730	G	T
4	chr4:109925361:G:A	0	109925361	A	G
4	chr4:109926245:C:T	0	109926245	T	C
4	chr4:109927163:T:C	0	109927163	C	T
4	chr4:109927579:T:C	0	109927579	C	T
4	chr4:109927587:G:A	0	109927587	A	G
4	chr4:109927638:A:G	0	109927638	G	A
4	chr4:109929980:G:A	0	109929980	A	G
4	chr4:109931303:A:G	0	109931303	G	A
4	chr4:109932621:G:A	0	109932621	A	G
4	chr4:109932659:G:A	0	109932659	A	G
4	chr4:109933275:G:A	0	109933275	A	G
4	chr4:109933893:A:G	0	109933893	G	A
4	chr4:109934795:C:T	0	109934795	T	C
4	chr4:109935041:A:G	0	109935041	G	A
4	chr4:109935447:T:C	0	109935447	C	T
4	chr4:109936011:T:C	0	109936011	C	T
4	chr4:109936372:T:A	0	109936372	A	T
4	chr4:109936627:T:G	0	109936627	G	T
4	chr4:109937137:T:C	0	109937137	C	T
4	chr4:109937318:C:G	0	109937318	G	C
4	chr4:109937537:A:G	0	109937537	G	A
4	chr4:109937824:A:G	0	109937824	G	A
4	chr4:109937893:A:G	0	109937893	G	A
4	chr4:109942897:T:C	0	109942897	C	T
4	chr4:109944276:A:G	0	109944276	G	A
4	chr4:109944552:A:G	0	109944552	G	A
4	chr4:109945022:A:C	0	109945022	C	A
4	chr4:109945286:G:A	0	109945286	A	G
4	chr4:109948660:G:A	0	109948660	A	G
4	chr4:109949070:T:C	0	109949070	C	T
4	chr4:109949609:T:C	0	109949609	C	T
4	chr4:109950355:T:C	0	109950355	C	T
4	chr4:109952601:A:G	0	109952601	G	A
4	chr4:109952770:T:C	0	109952770	C	T
4	chr4:109953217:T:C	0	109953217	C	T
4	chr4:109959208:T:C	0	109959208	C	T
4	chr4:109960645:G:A	0	109960645	A	G
4	chr4:109961304:G:A	0	109961304	A	G
4	chr4:109961434:A:G	0	109961434	G	A
4	chr4:109961965:G:A	0	109961965	A	G
4	chr4:109963785:A:G	0	109963785	G	A
4	chr4:109964086:A:T	0	109964086	T	A
4	chr4:109964712:T:C	0	109964712	C	T
4	chr4:109964993:C:T	0	109964993	T	C
4	chr4:109965187:G:C	0	109965187	C	G
4	chr4:109966833:G:A	0	109966833	A	G
4	chr4:109968753:T:C	0	109968753	C	T
4	chr4:109970653:C:T	0	109970653	T	C
4	chr4:109971007:T:C	0	109971007	C	T
4	chr4:109971469:G:A	0	109971469	A	G
4	chr4:109973293:A:G	0	109973293	G	A
4	chr4:109974894:A:C	0	109974894	C	A
4	chr4:109975731:T:G	0	109975731	G	T
4	chr4:109976159:C:T	0	109976159	T	C
4	chr4:109976379:G:A	0	109976379	A	G
4	chr4:109976429:G:A	0	109976429	A	G
4	chr4:109977769:T:G	0	109977769	G	T
4	chr4:109979536:G:C	0	109979536	C	G
4	chr4:109979635:G:A	0	109979635	A	G
4	chr4:109980042:G:A	0	109980042	A	G
4	chr4:109980955:A:T	0	109980955	T	A
4	chr4:109981856:C:G	0	109981856	G	C
4	chr4:109981913:A:G	0	109981913	G	A
4	chr4:109983292:C:T	0	109983292	T	C
4	chr4:109983817:C:T	0	109983817	T	C
4	chr4:109988860:G:A	0	109988860	A	G
4	chr4:109989859:G:A	0	109989859	A	G
4	chr4:109989869:A:G	0	109989869	G	A
4	chr4:109989924:T:C	0	109989924	C	T
4	chr4:109990383:T:C	0	109990383	C	T
4	chr4:109990411:A:G	0	109990411	G	A
4	chr4:109990751:T:C	0	109990751	C	T
4	chr4:109991784:T:C	0	109991784	C	T
4	chr4:109992037:A:G	0	109992037	G	A
4	chr4:109992847:A:C	0	109992847	C	A
4	chr4:109992990:TAA:T	0	109992990	T	TAA
4	chr4:109993271:A:T	0	109993271	T	A
4	chr4:109996331:T:C	0	109996331	C	T
4	chr4:109997531:A:G	0	109997531	G	A
4	chr4:110001423:A:G	0	110001423	G	A
4	chr4:110002436:T:C	0	110002436	C	T
4	chr4:110003056:G:A	0	110003056	A	G
4	chr4:110006236:TCAAGAGACTGAAGCAGGAGGGTCACTTGAACC:T	0	110006236	T	TCAAGAGACTGAAGCAGGAGGGTCACTTGAACC
4	chr4:110006407:G:C	0	110006407	C	G
4	chr4:110007659:A:T	0	110007659	T	A
4	chr4:110007972:G:A	0	110007972	A	G
4	chr4:110008497:G:A	0	110008497	A	G
4	chr4:110011848:T:C	0	110011848	C	T
4	chr4:110013867:G:T	0	110013867	T	G
4	chr4:110014618:A:C	0	110014618	C	A
4	chr4:110014716:G:T	0	110014716	T	G
4	chr4:110015296:T:C	0	110015296	C	T
4	chr4:110015900:G:A	0	110015900	A	G
4	chr4:110016929:G:A	0	110016929	A	G
4	chr4:110018245:T:C	0	110018245	C	T
4	chr4:110019041:A:G	0	110019041	G	A
4	chr4:110019668:T:TA	0	110019668	TA	T
4	chr4:110020060:G:A	0	110020060	A	G
4	chr4:110020068:A:G	0	110020068	G	A
4	chr4:110020132:T:C	0	110020132	C	T
4	chr4:110020946:G:C	0	110020946	C	G
4	chr4:110021121:G:C	0	110021121	C	G
4	chr4:110021395:T:TAAC	0	110021395	TAAC	T
4	chr4:110021440:A:G	0	110021440	G	A
4	chr4:110024100:C:T	0	110024100	T	C
4	chr4:110024810:C:T	0	110024810	T	C
4	chr4:110025093:C:A	0	110025093	A	C
4	chr4:110026322:A:G	0	110026322	G	A
4	chr4:110026855:G:T	0	110026855	T	G
4	chr4:110027907:G:A	0	110027907	A	G
4	chr4:110027939:A:G	0	110027939	G	A
4	chr4:110030096:G:C	0	110030096	C	G
4	chr4:110030106:A:G	0	110030106	G	A
4	chr4:110030471:A:G	0	110030471	G	A
4	chr4:110032748:G:A	0	110032748	A	G
4	chr4:110032753:G:A	0	110032753	A	G
4	chr4:110032957:A:G	0	110032957	G	A
4	chr4:110034337:C:G	0	110034337	G	C
4	chr4:110035927:T:C	0	110035927	C	T
4	chr4:110036187:T:A	0	110036187	A	T
4	chr4:110038766:A:G	0	110038766	G	A
4	chr4:110040189:A:G	0	110040189	G	A
4	chr4:110040644:C:T	0	110040644	T	C
4	chr4:110040766:C:T	0	110040766	T	C
4	chr4:110041036:A:G	0	110041036	G	A
4	chr4:110042492:G:A	0	110042492	A	G
4	chr4:110043116:C:T	0	110043116	T	C
4	chr4:110043206:A:G	0	110043206	G	A
4	chr4:110043661:T:TA	0	110043661	TA	T
4	chr4:110044964:T:C	0	110044964	C	T
4	chr4:110045007:G:A	0	110045007	A	G
4	chr4:110045298:A:G	0	110045298	G	A
4	chr4:110046154:A:G	0	110046154	G	A
4	chr4:110046513:T:A	0	110046513	A	T
4	chr4:110046632:T:G	0	110046632	G	T
4	chr4:110047354:C:G	0	110047354	G	C
4	chr4:110048416:C:T	0	110048416	T	C
4	chr4:110048429:C:T	0	110048429	T	C
4	chr4:110050995:T:A	0	110050995	A	T
4	chr4:110051869:A:G	0	110051869	G	A
4	chr4:110052212:A:G	0	110052212	G	A
4	chr4:110052509:C:T	0	110052509	T	C
4	chr4:110052813:T:C	0	110052813	C	T
4	chr4:110053000:C:T	0	110053000	T	C
4	chr4:110053318:C:G	0	110053318	G	C
4	chr4:110053334:A:G	0	110053334	G	A
4	chr4:110054277:T:C	0	110054277	C	T
4	chr4:110054529:C:T	0	110054529	T	C
4	chr4:110055164:T:C	0	110055164	C	T
4	chr4:110055659:G:A	0	110055659	A	G
4	chr4:110055687:G:GAGCT	0	110055687	GAGCT	G
4	chr4:110055923:C:T	0	110055923	T	C
4	chr4:110058520:T:C	0	110058520	C	T
4	chr4:110058551:C:T	0	110058551	T	C
4	chr4:110060455:C:A	0	110060455	A	C
4	chr4:110060841:G:A	0	110060841	A	G
4	chr4:110060990:A:G	0	110060990	G	A
4	chr4:110061071:T:C	0	110061071	C	T
4	chr4:110061116:C:A	0	110061116	A	C
4	chr4:110062423:C:A	0	110062423	A	C
4	chr4:110062472:C:T	0	110062472	T	C
4	chr4:110063399:G:A	0	110063399	A	G
4	chr4:110063558:A:T	0	110063558	T	A
4	chr4:110064236:G:A	0	110064236	A	G
4	chr4:110064245:AGGTGG:A	0	110064245	A	AGGTGG
4	chr4:110064246:G:A	0	110064246	A	G
4	chr4:110066351:C:T	0	110066351	T	C
4	chr4:110066449:A:G	0	110066449	G	A
4	chr4:110066812:A:C	0	110066812	C	A
4	chr4:110067131:T:C	0	110067131	C	T
4	chr4:110069106:G:A	0	110069106	A	G
4	chr4:110071608:A:G	0	110071608	G	A
4	chr4:110072238:G:T	0	110072238	T	G
4	chr4:110072582:ATGGGCCACCCTCCAAATGTGCCACAC:A	0	110072582	A	ATGGGCCACCCTCCAAATGTGCCACAC
4	chr4:110072854:T:C	0	110072854	C	T
4	chr4:110072913:G:A	0	110072913	A	G
4	chr4:110072930:A:G	0	110072930	G	A
4	chr4:110073087:C:T	0	110073087	T	C
4	chr4:110073722:C:T	0	110073722	T	C
4	chr4:110073783:G:A	0	110073783	A	G
4	chr4:110074502:G:A	0	110074502	A	G
4	chr4:110074662:C:T	0	110074662	T	C
4	chr4:110075015:C:A	0	110075015	A	C
4	chr4:110076933:A:G	0	110076933	G	A
4	chr4:110076966:G:A	0	110076966	A	G
4	chr4:110077101:C:A	0	110077101	A	C
4	chr4:110079402:G:A	0	110079402	A	G
4	chr4:110079447:C:T	0	110079447	T	C
4	chr4:110079903:G:A	0	110079903	A	G
4	chr4:110079952:G:A	0	110079952	A	G
4	chr4:110080114:A:T	0	110080114	T	A
4	chr4:110080182:T:C	0	110080182	C	T
4	chr4:110080218:G:A	0	110080218	A	G
4	chr4:110080455:G:A	0	110080455	A	G
4	chr4:110080541:G:A	0	110080541	A	G
4	chr4:110080612:G:A	0	110080612	A	G
4	chr4:110080676:T:C	0	110080676	C	T
4	chr4:110080704:C:A	0	110080704	A	C
4	chr4:110081016:C:G	0	110081016	G	C
4	chr4:110081165:G:T	0	110081165	T	G
4	chr4:110081466:A:T	0	110081466	T	A
4	chr4:110082487:C:T	0	110082487	T	C
4	chr4:110082700:A:T	0	110082700	T	A
4	chr4:110082734:C:T	0	110082734	T	C
4	chr4:110082937:T:A	0	110082937	A	T
4	chr4:110083291:G:A	0	110083291	A	G
4	chr4:110083300:C:T	0	110083300	T	C
4	chr4:110083389:C:T	0	110083389	T	C
4	chr4:110083598:T:C	0	110083598	C	T
4	chr4:110084962:T:G	0	110084962	G	T
4	chr4:110085629:G:A	0	110085629	A	G
4	chr4:110086189:G:A	0	110086189	A	G
4	chr4:110086581:A:G	0	110086581	G	A
4	chr4:110086935:C:G	0	110086935	G	C
4	chr4:110087823:C:T	0	110087823	T	C
4	chr4:110087832:A:T	0	110087832	T	A
4	chr4:110087967:C:T	0	110087967	T	C
4	chr4:110088115:C:T	0	110088115	T	C
4	chr4:110088232:A:T	0	110088232	T	A
4	chr4:110089286:C:T	0	110089286	T	C
4	chr4:110089309:T:C	0	110089309	C	T
4	chr4:110089581:T:G	0	110089581	G	T
4	chr4:110089698:TGA:T	0	110089698	T	TGA
4	chr4:110090148:T:C	0	110090148	C	T
4	chr4:110090559:A:G	0	110090559	G	A
4	chr4:110090638:C:T	0	110090638	T	C
4	chr4:110090836:T:C	0	110090836	C	T
4	chr4:110091763:C:T	0	110091763	T	C
4	chr4:110091765:CCT:C	0	110091765	C	CCT
4	chr4:110092741:G:T	0	110092741	T	G
4	chr4:110092795:C:A	0	110092795	A	C
4	chr4:110093499:T:G	0	110093499	G	T
4	chr4:110094030:T:C	0	110094030	C	T
4	chr4:110094118:A:G	0	110094118	G	A
4	chr4:110094858:T:C	0	110094858	C	T
4	chr4:110095807:G:GA	0	110095807	GA	G
4	chr4:110095936:A:G	0	110095936	G	A
4	chr4:110096003:C:T	0	110096003	T	C
4	chr4:110096400:T:G	0	110096400	G	T
4	chr4:110097034:G:A	0	110097034	A	G
4	chr4:110097074:G:A	0	110097074	A	G
4	chr4:110097126:C:T	0	110097126	T	C
4	chr4:110097533:T:A	0	110097533	A	T
4	chr4:110098024:G:C	0	110098024	C	G
4	chr4:110098070:C:T	0	110098070	T	C
4	chr4:110098289:TACA:T	0	110098289	T	TACA
4	chr4:110098480:A:G	0	110098480	G	A
4	chr4:110098491:A:G	0	110098491	G	A
4	chr4:110098606:G:T	0	110098606	T	G
4	chr4:110098775:T:C	0	110098775	C	T
4	chr4:110098809:C:T	0	110098809	T	C
4	chr4:110098973:G:A	0	110098973	A	G
4	chr4:110099208:C:T	0	110099208	T	C
4	chr4:110099258:TA:T	0	110099258	T	TA
4	chr4:110099751:A:G	0	110099751	G	A
4	chr4:110099862:G:A	0	110099862	A	G
4	chr4:110100136:CTGGCCATATTTATAA:C	0	110100136	C	CTGGCCATATTTATAA
4	chr4:110100602:A:T	0	110100602	T	A
4	chr4:110100913:A:G	0	110100913	G	A
4	chr4:110101127:C:T	0	110101127	T	C
4	chr4:110101173:A:G	0	110101173	G	A
4	chr4:110101207:T:C	0	110101207	C	T
4	chr4:110101260:G:A	0	110101260	A	G
4	chr4:110101464:A:G	0	110101464	G	A
4	chr4:110101518:T:C	0	110101518	C	T
4	chr4:110102551:T:C	0	110102551	C	T
4	chr4:110103372:A:G	0	110103372	G	A
4	chr4:110103697:C:T	0	110103697	T	C
4	chr4:110103783:AAGTGTAAAG:A	0	110103783	A	AAGTGTAAAG
4	chr4:110104079:T:G	0	110104079	G	T
4	chr4:110104158:A:G	0	110104158	G	A
4	chr4:110104378:T:C	0	110104378	C	T
4	chr4:110104564:T:C	0	110104564	C	T
4	chr4:110105364:A:G	0	110105364	G	A
4	chr4:110105941:A:G	0	110105941	G	A
4	chr4:110106506:G:C	0	110106506	C	G
4	chr4:110106665:T:C	0	110106665	C	T
4	chr4:110106787:TA:T	0	110106787	T	TA
4	chr4:110106897:A:G	0	110106897	G	A
4	chr4:110107320:A:G	0	110107320	G	A
4	chr4:110107576:T:C	0	110107576	C	T
4	chr4:110108919:T:C	0	110108919	C	T
4	chr4:110109631:T:C	0	110109631	C	T
4	chr4:110110824:C:A	0	110110824	A	C
4	chr4:110110892:G:A	0	110110892	A	G
4	chr4:110111333:A:G	0	110111333	G	A
4	chr4:110111864:A:G	0	110111864	G	A
4	chr4:110112024:A:G	0	110112024	G	A
4	chr4:110112394:T:C	0	110112394	C	T
4	chr4:110112922:C:G	0	110112922	G	C
4	chr4:110113408:CT:C	0	110113408	C	CT
4	chr4:110114077:T:C	0	110114077	C	T
4	chr4:110115246:C:T	0	110115246	T	C
4	chr4:110115540:C:T	0	110115540	T	C
4	chr4:110115625:C:T	0	110115625	T	C
4	chr4:110115696:C:A	0	110115696	A	C
4	chr4:110116093:A:C	0	110116093	C	A
4	chr4:110120668:G:C	0	110120668	C	G
4	chr4:110121684:T:G	0	110121684	G	T
4	chr4:110121786:T:A	0	110121786	A	T
4	chr4:110123089:C:T	0	110123089	T	C
4	chr4:110123861:C:T	0	110123861	T	C
4	chr4:110124517:G:C	0	110124517	C	G
4	chr4:110126641:T:A	0	110126641	A	T
4	chr4:110128334:T:C	0	110128334	C	T
4	chr4:110128774:C:T	0	110128774	T	C
4	chr4:110130330:C:T	0	110130330	T	C
4	chr4:110130900:C:T	0	110130900	T	C
4	chr4:110131166:T:A	0	110131166	A	T
4	chr4:110132496:G:A	0	110132496	A	G
4	chr4:110133060:C:T	0	110133060	T	C
4	chr4:110133096:A:T	0	110133096	T	A
4	chr4:110134020:T:C	0	110134020	C	T
4	chr4:110134279:G:A	0	110134279	A	G
4	chr4:110134402:C:T	0	110134402	T	C
4	chr4:110137099:A:C	0	110137099	C	A
4	chr4:110137969:G:A	0	110137969	A	G
4	chr4:110139842:G:A	0	110139842	A	G
4	chr4:110140748:G:A	0	110140748	A	G
4	chr4:110141227:C:G	0	110141227	G	C
4	chr4:110141264:T:C	0	110141264	C	T
4	chr4:110141650:T:G	0	110141650	G	T
4	chr4:110142810:G:A	0	110142810	A	G
4	chr4:110142936:A:G	0	110142936	G	A
4	chr4:110143188:G:A	0	110143188	A	G
4	chr4:110143295:T:C	0	110143295	C	T
4	chr4:110144221:T:C	0	110144221	C	T
4	chr4:110144355:A:G	0	110144355	G	A
4	chr4:110144378:C:T	0	110144378	T	C
4	chr4:110144440:G:T	0	110144440	T	G
4	chr4:110144476:G:A	0	110144476	A	G
4	chr4:110144646:C:T	0	110144646	T	C
4	chr4:110145903:C:T	0	110145903	T	C
4	chr4:110146494:A:G	0	110146494	G	A
4	chr4:110146716:G:A	0	110146716	A	G
4	chr4:110149296:A:G	0	110149296	G	A
4	chr4:110150833:A:G	0	110150833	G	A
4	chr4:110151829:G:A	0	110151829	A	G
4	chr4:110151902:G:A	0	110151902	A	G
4	chr4:110152711:A:G	0	110152711	G	A
4	chr4:110152751:T:C	0	110152751	C	T
4	chr4:110152932:G:A	0	110152932	A	G
4	chr4:110153388:T:G	0	110153388	G	T
4	chr4:110153744:T:C	0	110153744	C	T
4	chr4:110153809:A:C	0	110153809	C	A
4	chr4:110154137:C:T	0	110154137	T	C
4	chr4:110154506:T:C	0	110154506	C	T
4	chr4:110155203:C:T	0	110155203	T	C
4	chr4:110156005:C:T	0	110156005	T	C
4	chr4:110157297:C:T	0	110157297	T	C
4	chr4:110157954:G:T	0	110157954	T	G
4	chr4:110158181:A:G	0	110158181	G	A
4	chr4:110159005:A:T	0	110159005	T	A
4	chr4:110161400:G:C	0	110161400	C	G
4	chr4:110161513:C:T	0	110161513	T	C
4	chr4:110162584:TC:T	0	110162584	T	TC
4	chr4:110162651:TATAG:T	0	110162651	T	TATAG
4	chr4:110162867:T:A	0	110162867	A	T
4	chr4:110162939:T:C	0	110162939	C	T
4	chr4:110163825:T:C	0	110163825	C	T
4	chr4:110164697:C:T	0	110164697	T	C
4	chr4:110164761:A:G	0	110164761	G	A
4	chr4:110165128:A:C	0	110165128	C	A
4	chr4:110165294:C:T	0	110165294	T	C
4	chr4:110166055:C:T	0	110166055	T	C
4	chr4:110166169:C:T	0	110166169	T	C
4	chr4:110167337:GTCTC:G	0	110167337	G	GTCTC
4	chr4:110168206:T:C	0	110168206	C	T
4	chr4:110168454:G:A	0	110168454	A	G
4	chr4:110169385:C:T	0	110169385	T	C
4	chr4:110169448:AGGCT:A	0	110169448	A	AGGCT
4	chr4:110169845:G:A	0	110169845	A	G
4	chr4:110170038:C:T	0	110170038	T	C
4	chr4:110170905:A:G	0	110170905	G	A
4	chr4:110170965:A:G	0	110170965	G	A
4	chr4:110171496:C:T	0	110171496	T	C
4	chr4:110171508:C:T	0	110171508	T	C
4	chr4:110172460:A:G	0	110172460	G	A
4	chr4:110173403:C:G	0	110173403	G	C
4	chr4:110173712:C:T	0	110173712	T	C
4	chr4:110173898:T:C	0	110173898	C	T
4	chr4:110173957:AC:A	0	110173957	A	AC
4	chr4:110174831:C:A	0	110174831	A	C
4	chr4:110174874:C:T	0	110174874	T	C
4	chr4:110175293:A:G	0	110175293	G	A
4	chr4:110176411:T:C	0	110176411	C	T
4	chr4:110176695:A:G	0	110176695	G	A
4	chr4:110177370:G:A	0	110177370	A	G
4	chr4:110178176:G:A	0	110178176	A	G
4	chr4:110178239:GATA:G	0	110178239	G	GATA
4	chr4:110178400:A:G	0	110178400	G	A
4	chr4:110179396:C:T	0	110179396	T	C
4	chr4:110179463:G:A	0	110179463	A	G
4	chr4:110179567:ATATT:A	0	110179567	A	ATATT
4	chr4:110180522:A:G	0	110180522	G	A
4	chr4:110180632:G:C	0	110180632	C	G
4	chr4:110180975:A:G	0	110180975	G	A
4	chr4:110181611:GT:G	0	110181611	G	GT
4	chr4:110182862:T:C	0	110182862	C	T
4	chr4:110183429:G:T	0	110183429	T	G
4	chr4:110183503:G:A	0	110183503	A	G
4	chr4:110184286:T:G	0	110184286	G	T
4	chr4:110184372:T:G	0	110184372	G	T
4	chr4:110185021:A:G	0	110185021	G	A
4	chr4:110185347:C:CA	0	110185347	CA	C
4	chr4:110185800:T:C	0	110185800	C	T
4	chr4:110185919:C:T	0	110185919	T	C
4	chr4:110186430:G:T	0	110186430	T	G
4	chr4:110187864:A:G	0	110187864	G	A
4	chr4:110188546:C:T	0	110188546	T	C
4	chr4:110188604:T:C	0	110188604	C	T
4	chr4:110189415:C:T	0	110189415	T	C
4	chr4:110190977:A:C	0	110190977	C	A
4	chr4:110191454:A:G	0	110191454	G	A
4	chr4:110191632:C:A	0	110191632	A	C
4	chr4:110191717:C:T	0	110191717	T	C
4	chr4:110192017:T:C	0	110192017	C	T
4	chr4:110192089:T:C	0	110192089	C	T
4	chr4:110193126:A:C	0	110193126	C	A
4	chr4:110193380:G:A	0	110193380	A	G
4	chr4:110195827:C:CT	0	110195827	CT	C
4	chr4:110197906:G:A	0	110197906	A	G
4	chr4:110198992:A:G	0	110198992	G	A
4	chr4:110199010:A:G	0	110199010	G	A
4	chr4:110199557:G:A	0	110199557	A	G
4	chr4:110200389:G:A	0	110200389	A	G
4	chr4:110200685:A:G	0	110200685	G	A
4	chr4:110200721:T:G	0	110200721	G	T
4	chr4:110201006:A:G	0	110201006	G	A
4	chr4:110201111:C:G	0	110201111	G	C
4	chr4:110202558:A:G	0	110202558	G	A
4	chr4:110202599:A:C	0	110202599	C	A
4	chr4:110202875:C:A	0	110202875	A	C
4	chr4:110203787:A:G	0	110203787	G	A
4	chr4:110204942:G:A	0	110204942	A	G
4	chr4:110205171:G:A	0	110205171	A	G
4	chr4:110205302:A:G	0	110205302	G	A
4	chr4:110205436:G:A	0	110205436	A	G
4	chr4:110205662:T:C	0	110205662	C	T
4	chr4:110205718:G:A	0	110205718	A	G
4	chr4:110205840:T:C	0	110205840	C	T
4	chr4:110206051:C:T	0	110206051	T	C
4	chr4:110206082:G:A	0	110206082	A	G
4	chr4:110206233:G:A	0	110206233	A	G
4	chr4:110206294:A:G	0	110206294	G	A
4	chr4:110206393:G:A	0	110206393	A	G
4	chr4:110206635:G:A	0	110206635	A	G
4	chr4:110207067:C:A	0	110207067	A	C
4	chr4:110207252:G:A	0	110207252	A	G
4	chr4:110207431:C:T	0	110207431	T	C
4	chr4:110207591:T:C	0	110207591	C	T
4	chr4:110207777:C:T	0	110207777	T	C
4	chr4:110207941:C:T	0	110207941	T	C
4	chr4:110208015:A:G	0	110208015	G	A
4	chr4:110208020:G:A	0	110208020	A	G
4	chr4:110208048:G:A	0	110208048	A	G
4	chr4:110208600:A:G	0	110208600	G	A
4	chr4:110208778:A:G	0	110208778	G	A
4	chr4:110209030:A:C	0	110209030	C	A
4	chr4:110209764:A:T	0	110209764	T	A
4	chr4:110209783:T:A	0	110209783	A	T
4	chr4:110210552:T:C	0	110210552	C	T
4	chr4:110211202:T:C	0	110211202	C	T
4	chr4:110211278:T:C	0	110211278	C	T
4	chr4:110211486:C:T	0	110211486	T	C
4	chr4:110211617:G:A	0	110211617	A	G
4	chr4:110211792:A:G	0	110211792	G	A
4	chr4:110212078:T:G	0	110212078	G	T
4	chr4:110212106:C:T	0	110212106	T	C
4	chr4:110212212:A:G	0	110212212	G	A
4	chr4:110212221:A:G	0	110212221	G	A
4	chr4:110212318:T:C	0	110212318	C	T
4	chr4:110212537:G:A	0	110212537	A	G
4	chr4:110212911:A:G	0	110212911	G	A
4	chr4:110213189:A:G	0	110213189	G	A
4	chr4:110213922:G:A	0	110213922	A	G
4	chr4:110214500:TG:T	0	110214500	T	TG
4	chr4:110214924:C:A	0	110214924	A	C
4	chr4:110215210:T:G	0	110215210	G	T
4	chr4:110215459:T:C	0	110215459	C	T
4	chr4:110216042:C:T	0	110216042	T	C
4	chr4:110216093:C:T	0	110216093	T	C
4	chr4:110216318:T:C	0	110216318	C	T
4	chr4:110217718:C:T	0	110217718	T	C
4	chr4:110217789:G:A	0	110217789	A	G
4	chr4:110218469:C:T	0	110218469	T	C
4	chr4:110218945:T:C	0	110218945	C	T
4	chr4:110219469:A:G	0	110219469	G	A
4	chr4:110219956:T:C	0	110219956	C	T
4	chr4:110221871:A:G	0	110221871	G	A
4	chr4:110221946:G:A	0	110221946	A	G
4	chr4:110221974:G:A	0	110221974	A	G
4	chr4:110222222:C:T	0	110222222	T	C
4	chr4:110222287:G:C	0	110222287	C	G
4	chr4:110222297:AG:A	0	110222297	A	AG
4	chr4:110222456:C:T	0	110222456	T	C
4	chr4:110222714:A:C	0	110222714	C	A
4	chr4:110222893:A:G	0	110222893	G	A
4	chr4:110223049:A:G	0	110223049	G	A
4	chr4:110223191:C:T	0	110223191	T	C
4	chr4:110223294:G:A	0	110223294	A	G
4	chr4:110223349:T:C	0	110223349	C	T
4	chr4:110223610:G:T	0	110223610	T	G
4	chr4:110224030:G:A	0	110224030	A	G
4	chr4:110224177:A:G	0	110224177	G	A
4	chr4:110224183:C:T	0	110224183	T	C
4	chr4:110224614:T:G	0	110224614	G	T
4	chr4:110224835:C:T	0	110224835	T	C
4	chr4:110224923:C:T	0	110224923	T	C
4	chr4:110224947:C:T	0	110224947	T	C
4	chr4:110225518:C:T	0	110225518	T	C
4	chr4:110225628:G:C	0	110225628	C	G
4	chr4:110226507:C:T	0	110226507	T	C
4	chr4:110226585:C:T	0	110226585	T	C
4	chr4:110227118:G:C	0	110227118	C	G
4	chr4:110227150:C:T	0	110227150	T	C
4	chr4:110227331:T:A	0	110227331	A	T
4	chr4:110227956:C:T	0	110227956	T	C
4	chr4:110228158:G:A	0	110228158	A	G
4	chr4:110229534:C:T	0	110229534	T	C
4	chr4:110229826:T:C	0	110229826	C	T
4	chr4:110230132:T:C	0	110230132	C	T
4	chr4:110230255:T:C	0	110230255	C	T
4	chr4:110230265:T:C	0	110230265	C	T
4	chr4:110230607:C:T	0	110230607	T	C
4	chr4:110230929:G:A	0	110230929	A	G
4	chr4:110234429:G:C	0	110234429	C	G
4	chr4:110234598:C:T	0	110234598	T	C
4	chr4:110235994:T:C	0	110235994	C	T
4	chr4:110236842:G:A	0	110236842	A	G
4	chr4:110237217:A:G	0	110237217	G	A
4	chr4:110237325:G:A	0	110237325	A	G
4	chr4:110237698:T:G	0	110237698	G	T
4	chr4:110238006:C:T	0	110238006	T	C
4	chr4:110238682:A:T	0	110238682	T	A
4	chr4:110239261:C:G	0	110239261	G	C
4	chr4:110240495:CTT:C	0	110240495	C	CTT
4	chr4:110240523:A:G	0	110240523	G	A
4	chr4:110241839:G:A	0	110241839	A	G
4	chr4:110242137:A:G	0	110242137	G	A
4	chr4:110242458:A:T	0	110242458	T	A
4	chr4:110242719:G:C	0	110242719	C	G
4	chr4:110242822:A:C	0	110242822	C	A
4	chr4:110242931:G:A	0	110242931	A	G
4	chr4:110243946:T:G	0	110243946	G	T
4	chr4:110245692:T:G	0	110245692	G	T
4	chr4:110245743:AC:A	0	110245743	A	AC
4	chr4:110245843:C:T	0	110245843	T	C
4	chr4:110246023:C:G	0	110246023	G	C
4	chr4:110246438:A:T	0	110246438	T	A
4	chr4:110246479:T:C	0	110246479	C	T
4	chr4:110246778:T:C	0	110246778	C	T
4	chr4:110246825:G:C	0	110246825	C	G
4	chr4:110246846:A:G	0	110246846	G	A
4	chr4:110247498:C:T	0	110247498	T	C
4	chr4:110247641:C:T	0	110247641	T	C
4	chr4:110248065:TGCCCTA:T	0	110248065	T	TGCCCTA
4	chr4:110248074:GGCT:G	0	110248074	G	GGCT
4	chr4:110248079:GCAGT:G	0	110248079	G	GCAGT
4	chr4:110248093:T:A	0	110248093	A	T
4	chr4:110248094:GGGTT:G	0	110248094	G	GGGTT
4	chr4:110248099:G:A	0	110248099	A	G
4	chr4:110249026:A:G	0	110249026	G	A
4	chr4:110249506:C:T	0	110249506	T	C
4	chr4:110250209:G:A	0	110250209	A	G
4	chr4:110250250:T:C	0	110250250	C	T
4	chr4:110250599:T:G	0	110250599	G	T
4	chr4:110250744:C:T	0	110250744	T	C
4	chr4:110250886:T:A	0	110250886	A	T
4	chr4:110250893:G:A	0	110250893	A	G
4	chr4:110251037:T:C	0	110251037	C	T
4	chr4:110251341:A:C	0	110251341	C	A
4	chr4:110251652:G:A	0	110251652	A	G
4	chr4:110252222:A:G	0	110252222	G	A
4	chr4:110252440:A:C	0	110252440	C	A
4	chr4:110253007:C:T	0	110253007	T	C
4	chr4:110253497:A:G	0	110253497	G	A
4	chr4:110253904:C:T	0	110253904	T	C
4	chr4:110254204:AAC:A	0	110254204	A	AAC
4	chr4:110254524:G:A	0	110254524	A	G
4	chr4:110255377:C:G	0	110255377	G	C
4	chr4:110255454:G:A	0	110255454	A	G
4	chr4:110255593:C:T	0	110255593	T	C
4	chr4:110255651:C:G	0	110255651	G	C
4	chr4:110255731:T:C	0	110255731	C	T
4	chr4:110256094:A:G	0	110256094	G	A
4	chr4:110256635:T:A	0	110256635	A	T
4	chr4:110256867:T:G	0	110256867	G	T
4	chr4:110257216:T:C	0	110257216	C	T
4	chr4:110257609:G:A	0	110257609	A	G
4	chr4:110257880:C:T	0	110257880	T	C
4	chr4:110258003:C:T	0	110258003	T	C
4	chr4:110258913:G:C	0	110258913	C	G
4	chr4:110259279:G:C	0	110259279	C	G
4	chr4:110259472:G:A	0	110259472	A	G
4	chr4:110259661:A:G	0	110259661	G	A
4	chr4:110259799:A:G	0	110259799	G	A
4	chr4:110260297:C:T	0	110260297	T	C
4	chr4:110260299:T:G	0	110260299	G	T
4	chr4:110260301:C:T	0	110260301	T	C
4	chr4:110260409:C:T	0	110260409	T	C
4	chr4:110260566:T:A	0	110260566	A	T
4	chr4:110261136:G:A	0	110261136	A	G
4	chr4:110261296:A:C	0	110261296	C	A
4	chr4:110261719:A:G	0	110261719	G	A
4	chr4:110261726:C:T	0	110261726	T	C
4	chr4:110261805:T:C	0	110261805	C	T
4	chr4:110262360:C:T	0	110262360	T	C
4	chr4:110263403:C:T	0	110263403	T	C
4	chr4:110263775:T:C	0	110263775	C	T
4	chr4:110264037:T:C	0	110264037	C	T
4	chr4:110264611:T:C	0	110264611	C	T
4	chr4:110264884:G:T	0	110264884	T	G
4	chr4:110265013:A:G	0	110265013	G	A
4	chr4:110265196:C:T	0	110265196	T	C
4	chr4:110265459:C:T	0	110265459	T	C
4	chr4:110265629:C:T	0	110265629	T	C
4	chr4:110266527:T:C	0	110266527	C	T
4	chr4:110266770:G:T	0	110266770	T	G
4	chr4:110267086:T:C	0	110267086	C	T
4	chr4:110267259:A:G	0	110267259	G	A
4	chr4:110267325:C:T	0	110267325	T	C
4	chr4:110267895:G:A	0	110267895	A	G
4	chr4:110269104:G:A	0	110269104	A	G
4	chr4:110269512:T:G	0	110269512	G	T
4	chr4:110270053:A:G	0	110270053	G	A
4	chr4:110270213:TC:T	0	110270213	T	TC
4	chr4:110270602:T:G	0	110270602	G	T
4	chr4:110270834:G:A	0	110270834	A	G
4	chr4:110271963:G:A	0	110271963	A	G
4	chr4:110271985:T:C	0	110271985	C	T
4	chr4:110273118:A:T	0	110273118	T	A
4	chr4:110273369:A:G	0	110273369	G	A
4	chr4:110273454:C:T	0	110273454	T	C
4	chr4:110273959:G:A	0	110273959	A	G
4	chr4:110273971:G:A	0	110273971	A	G
4	chr4:110274031:T:C	0	110274031	C	T
4	chr4:110274552:C:T	0	110274552	T	C
4	chr4:110275381:G:A	0	110275381	A	G
4	chr4:110275607:C:G	0	110275607	G	C
4	chr4:110275686:C:T	0	110275686	T	C
4	chr4:110276412:C:T	0	110276412	T	C
4	chr4:110276446:C:T	0	110276446	T	C
4	chr4:110276585:A:T	0	110276585	T	A
4	chr4:110277078:C:T	0	110277078	T	C
4	chr4:110277095:A:G	0	110277095	G	A
4	chr4:110277097:C:G	0	110277097	G	C
4	chr4:110277172:C:T	0	110277172	T	C
4	chr4:110277484:G:A	0	110277484	A	G
4	chr4:110277761:A:G	0	110277761	G	A
4	chr4:110277768:T:G	0	110277768	G	T
4	chr4:110278754:C:G	0	110278754	G	C
4	chr4:110278850:T:C	0	110278850	C	T
4	chr4:110278868:G:A	0	110278868	A	G
4	chr4:110278901:G:A	0	110278901	A	G
4	chr4:110279161:A:G	0	110279161	G	A
4	chr4:110279162:T:G	0	110279162	G	T
4	chr4:110279285:G:A	0	110279285	A	G
4	chr4:110279810:G:T	0	110279810	T	G
4	chr4:110279873:C:T	0	110279873	T	C
4	chr4:110279981:G:A	0	110279981	A	G
4	chr4:110280653:G:A	0	110280653	A	G
4	chr4:110280654:C:T	0	110280654	T	C
4	chr4:110281321:T:C	0	110281321	C	T
4	chr4:110282033:G:A	0	110282033	A	G
4	chr4:110282192:T:C	0	110282192	C	T
4	chr4:110282396:G:A	0	110282396	A	G
4	chr4:110283291:G:A	0	110283291	A	G
4	chr4:110283867:C:T	0	110283867	T	C
4	chr4:110284029:G:T	0	110284029	T	G
4	chr4:110284976:G:A	0	110284976	A	G
4	chr4:110285120:C:T	0	110285120	T	C
4	chr4:110286082:C:T	0	110286082	T	C
4	chr4:110287203:G:A	0	110287203	A	G
4	chr4:110287652:G:A	0	110287652	A	G
4	chr4:110289561:C:T	0	110289561	T	C
4	chr4:110289620:C:T	0	110289620	T	C
4	chr4:110290078:T:C	0	110290078	C	T
4	chr4:110290116:A:G	0	110290116	G	A
4	chr4:110290296:A:G	0	110290296	G	A
4	chr4:110290321:T:C	0	110290321	C	T
4	chr4:110291245:C:T	0	110291245	T	C
4	chr4:110291441:G:A	0	110291441	A	G
4	chr4:110291695:C:A	0	110291695	A	C
4	chr4:110291937:T:G	0	110291937	G	T
4	chr4:110292045:T:A	0	110292045	A	T
4	chr4:110292168:C:T	0	110292168	T	C
4	chr4:110292451:T:C	0	110292451	C	T
4	chr4:110293133:G:A	0	110293133	A	G
4	chr4:110293264:G:A	0	110293264	A	G
4	chr4:110293369:A:G	0	110293369	G	A
4	chr4:110293570:A:G	0	110293570	G	A
4	chr4:110294056:T:A	0	110294056	A	T
4	chr4:110294480:G:C	0	110294480	C	G
4	chr4:110295173:C:T	0	110295173	T	C
4	chr4:110295431:G:T	0	110295431	T	G
4	chr4:110295832:C:T	0	110295832	T	C
4	chr4:110296135:G:A	0	110296135	A	G
4	chr4:110296528:T:A	0	110296528	A	T
4	chr4:110296551:A:T	0	110296551	T	A
4	chr4:110297544:G:A	0	110297544	A	G
4	chr4:110297561:A:G	0	110297561	G	A
4	chr4:110299051:A:G	0	110299051	G	A
4	chr4:110299555:C:A	0	110299555	A	C
4	chr4:110299893:C:T	0	110299893	T	C
4	chr4:110300333:C:T	0	110300333	T	C
4	chr4:110300484:C:T	0	110300484	T	C
4	chr4:110300523:C:T	0	110300523	T	C
4	chr4:110301063:A:T	0	110301063	T	A
4	chr4:110301375:C:A	0	110301375	A	C
4	chr4:110301423:TC:T	0	110301423	T	TC
4	chr4:110301891:C:T	0	110301891	T	C
4	chr4:110303122:G:C	0	110303122	C	G
4	chr4:110303718:C:T	0	110303718	T	C
4	chr4:110303794:A:G	0	110303794	G	A
4	chr4:110303891:T:C	0	110303891	C	T
4	chr4:110304056:A:G	0	110304056	G	A
4	chr4:110304181:C:T	0	110304181	T	C
4	chr4:110304402:C:T	0	110304402	T	C
4	chr4:110304705:A:T	0	110304705	T	A
4	chr4:110304764:T:A	0	110304764	A	T
4	chr4:110305862:CTGAG:C	0	110305862	C	CTGAG
4	chr4:110306153:A:C	0	110306153	C	A
4	chr4:110306437:G:C	0	110306437	C	G
4	chr4:110306521:G:A	0	110306521	A	G
4	chr4:110306641:C:CA	0	110306641	CA	C
4	chr4:110306660:G:A	0	110306660	A	G
4	chr4:110306757:A:G	0	110306757	G	A
4	chr4:110307434:C:T	0	110307434	T	C
4	chr4:110308155:T:C	0	110308155	C	T
4	chr4:110308365:G:A	0	110308365	A	G
4	chr4:110308839:C:A	0	110308839	A	C
4	chr4:110309136:G:T	0	110309136	T	G
4	chr4:110309412:C:T	0	110309412	T	C
4	chr4:110310680:C:T	0	110310680	T	C
4	chr4:110310826:C:T	0	110310826	T	C
4	chr4:110311860:G:A	0	110311860	A	G
4	chr4:110312094:C:T	0	110312094	T	C
4	chr4:110312157:G:A	0	110312157	A	G
4	chr4:110312255:T:C	0	110312255	C	T
4	chr4:110313532:C:T	0	110313532	T	C
4	chr4:110314041:G:A	0	110314041	A	G
4	chr4:110314142:T:C	0	110314142	C	T
4	chr4:110315153:G:A	0	110315153	A	G
4	chr4:110315716:G:A	0	110315716	A	G
4	chr4:110315771:T:C	0	110315771	C	T
4	chr4:110315980:G:A	0	110315980	A	G
4	chr4:110316593:T:C	0	110316593	C	T
4	chr4:110316594:T:A	0	110316594	A	T
4	chr4:110316878:A:C	0	110316878	C	A
4	chr4:110316880:A:C	0	110316880	C	A
4	chr4:110316883:C:T	0	110316883	T	C
4	chr4:110317280:T:C	0	110317280	C	T
4	chr4:110317377:GA:G	0	110317377	G	GA
4	chr4:110317734:T:C	0	110317734	C	T
4	chr4:110317858:G:A	0	110317858	A	G
4	chr4:110318304:T:A	0	110318304	A	T
4	chr4:110318587:G:A	0	110318587	A	G
4	chr4:110318922:C:T	0	110318922	T	C
4	chr4:110318941:A:G	0	110318941	G	A
4	chr4:110319362:C:T	0	110319362	T	C
4	chr4:110319551:C:G	0	110319551	G	C
4	chr4:110319646:C:T	0	110319646	T	C
4	chr4:110319704:T:C	0	110319704	C	T
4	chr4:110319768:G:C	0	110319768	C	G
4	chr4:110320094:C:T	0	110320094	T	C
4	chr4:110320221:C:T	0	110320221	T	C
4	chr4:110320444:G:A	0	110320444	A	G
4	chr4:110320736:G:A	0	110320736	A	G
4	chr4:110321738:T:G	0	110321738	G	T
4	chr4:110322268:G:A	0	110322268	A	G
4	chr4:110322527:G:A	0	110322527	A	G
4	chr4:110322613:G:T	0	110322613	T	G
4	chr4:110322744:A:G	0	110322744	G	A
4	chr4:110323267:G:T	0	110323267	T	G
4	chr4:110323476:T:G	0	110323476	G	T
4	chr4:110323536:G:A	0	110323536	A	G
4	chr4:110323836:G:A	0	110323836	A	G
4	chr4:110324414:A:T	0	110324414	T	A
4	chr4:110324430:A:G	0	110324430	G	A
4	chr4:110324525:T:C	0	110324525	C	T
4	chr4:110324698:C:G	0	110324698	G	C
4	chr4:110325268:A:G	0	110325268	G	A
4	chr4:110325303:T:G	0	110325303	G	T
4	chr4:110325564:C:T	0	110325564	T	C
4	chr4:110325660:G:T	0	110325660	T	G
4	chr4:110325690:T:C	0	110325690	C	T
4	chr4:110325941:T:C	0	110325941	C	T
4	chr4:110325951:T:C	0	110325951	C	T
4	chr4:110326762:T:C	0	110326762	C	T
4	chr4:110326927:C:T	0	110326927	T	C
4	chr4:110327033:G:C	0	110327033	C	G
4	chr4:110327117:C:T	0	110327117	T	C
4	chr4:110327203:G:T	0	110327203	T	G
4	chr4:110327259:A:T	0	110327259	T	A
4	chr4:110327285:T:C	0	110327285	C	T
4	chr4:110327508:A:G	0	110327508	G	A
4	chr4:110327764:T:C	0	110327764	C	T
4	chr4:110327772:C:T	0	110327772	T	C
4	chr4:110327827:C:T	0	110327827	T	C
4	chr4:110328056:C:A	0	110328056	A	C
4	chr4:110328469:G:A	0	110328469	A	G
4	chr4:110328576:C:T	0	110328576	T	C
4	chr4:110328959:T:C	0	110328959	C	T
4	chr4:110329286:T:C	0	110329286	C	T
4	chr4:110329298:T:C	0	110329298	C	T
4	chr4:110330052:C:T	0	110330052	T	C
4	chr4:110330217:G:A	0	110330217	A	G
4	chr4:110330281:T:C	0	110330281	C	T
4	chr4:110330418:A:G	0	110330418	G	A
4	chr4:110330621:G:A	0	110330621	A	G
4	chr4:110330724:G:A	0	110330724	A	G
4	chr4:110331144:G:T	0	110331144	T	G
4	chr4:110331459:G:A	0	110331459	A	G
4	chr4:110331621:C:T	0	110331621	T	C
4	chr4:110332337:T:C	0	110332337	C	T
4	chr4:110333204:T:C	0	110333204	C	T
4	chr4:110333713:C:G	0	110333713	G	C
4	chr4:110333930:A:G	0	110333930	G	A
4	chr4:110334119:T:A	0	110334119	A	T
4	chr4:110334761:G:T	0	110334761	T	G
4	chr4:110335411:G:A	0	110335411	A	G
4	chr4:110336296:G:T	0	110336296	T	G
4	chr4:110336592:A:G	0	110336592	G	A
4	chr4:110337606:A:G	0	110337606	G	A
4	chr4:110339496:A:G	0	110339496	G	A
4	chr4:110339533:G:T	0	110339533	T	G
4	chr4:110339545:C:T	0	110339545	T	C
4	chr4:110339836:G:A	0	110339836	A	G
4	chr4:110340122:A:T	0	110340122	T	A
4	chr4:110340334:T:C	0	110340334	C	T
4	chr4:110340382:G:A	0	110340382	A	G
4	chr4:110340886:G:A	0	110340886	A	G
4	chr4:110341250:A:T	0	110341250	T	A
4	chr4:110341462:C:T	0	110341462	T	C
4	chr4:110341546:C:T	0	110341546	T	C
4	chr4:110341900:T:G	0	110341900	G	T
4	chr4:110342574:C:A	0	110342574	A	C
4	chr4:110342614:G:C	0	110342614	C	G
4	chr4:110342852:C:T	0	110342852	T	C
4	chr4:110342931:A:G	0	110342931	G	A
4	chr4:110343194:C:T	0	110343194	T	C
4	chr4:110343527:A:T	0	110343527	T	A
4	chr4:110343690:C:T	0	110343690	T	C
4	chr4:110345014:T:C	0	110345014	C	T
4	chr4:110345181:C:T	0	110345181	T	C
4	chr4:110346182:G:C	0	110346182	C	G
4	chr4:110346436:C:T	0	110346436	T	C
4	chr4:110346481:A:C	0	110346481	C	A
4	chr4:110346515:A:G	0	110346515	G	A
4	chr4:110347515:A:G	0	110347515	G	A
4	chr4:110348653:C:T	0	110348653	T	C
4	chr4:110348949:A:G	0	110348949	G	A
4	chr4:110349341:C:T	0	110349341	T	C
4	chr4:110350411:G:A	0	110350411	A	G
4	chr4:110351407:G:A	0	110351407	A	G
4	chr4:110352238:T:G	0	110352238	G	T
4	chr4:110353026:C:T	0	110353026	T	C
4	chr4:110353397:T:C	0	110353397	C	T
4	chr4:110354280:T:C	0	110354280	C	T
4	chr4:110354441:C:T	0	110354441	T	C
4	chr4:110354576:T:A	0	110354576	A	T
4	chr4:110354666:G:A	0	110354666	A	G
4	chr4:110355837:C:A	0	110355837	A	C
4	chr4:110355898:C:G	0	110355898	G	C
4	chr4:110356299:T:G	0	110356299	G	T
4	chr4:110356401:T:C	0	110356401	C	T
4	chr4:110356590:C:T	0	110356590	T	C
4	chr4:110356785:C:T	0	110356785	T	C
4	chr4:110356828:T:C	0	110356828	C	T
4	chr4:110357016:T:C	0	110357016	C	T
4	chr4:110357363:A:G	0	110357363	G	A
4	chr4:110358589:C:A	0	110358589	A	C
4	chr4:110358650:G:T	0	110358650	T	G
4	chr4:110359117:C:A	0	110359117	A	C
4	chr4:110359601:T:C	0	110359601	C	T
4	chr4:110359870:T:C	0	110359870	C	T
4	chr4:110360040:C:G	0	110360040	G	C
4	chr4:110360613:A:G	0	110360613	G	A
4	chr4:110361225:T:C	0	110361225	C	T
4	chr4:110362338:A:G	0	110362338	G	A
4	chr4:110362552:T:C	0	110362552	C	T
4	chr4:110362946:G:A	0	110362946	A	G
4	chr4:110364455:G:A	0	110364455	A	G
4	chr4:110364876:C:T	0	110364876	T	C
4	chr4:110365691:G:A	0	110365691	A	G
4	chr4:110365925:A:G	0	110365925	G	A
4	chr4:110366109:C:T	0	110366109	T	C
4	chr4:110366631:G:A	0	110366631	A	G
4	chr4:110367098:C:T	0	110367098	T	C
4	chr4:110367314:T:A	0	110367314	A	T
4	chr4:110367626:T:C	0	110367626	C	T
4	chr4:110367868:A:G	0	110367868	G	A
4	chr4:110368041:T:C	0	110368041	C	T
4	chr4:110368086:C:T	0	110368086	T	C
4	chr4:110368093:G:T	0	110368093	T	G
4	chr4:110368108:G:A	0	110368108	A	G
4	chr4:110368722:T:A	0	110368722	A	T
4	chr4:110368976:T:TC	0	110368976	TC	T
4	chr4:110368991:C:T	0	110368991	T	C
4	chr4:110369140:T:A	0	110369140	A	T
4	chr4:110369145:G:A	0	110369145	A	G
4	chr4:110369275:A:G	0	110369275	G	A
4	chr4:110369351:G:A	0	110369351	A	G
4	chr4:110369519:T:C	0	110369519	C	T
4	chr4:110369570:T:G	0	110369570	G	T
4	chr4:110370081:C:T	0	110370081	T	C
4	chr4:110370206:A:G	0	110370206	G	A
4	chr4:110370775:G:A	0	110370775	A	G
4	chr4:110371218:TAATTA:T	0	110371218	T	TAATTA
4	chr4:110371608:C:T	0	110371608	T	C
4	chr4:110372740:T:C	0	110372740	C	T
4	chr4:110372843:A:T	0	110372843	T	A
4	chr4:110372932:C:T	0	110372932	T	C
4	chr4:110373189:T:C	0	110373189	C	T
4	chr4:110373561:G:A	0	110373561	A	G
4	chr4:110373855:G:A	0	110373855	A	G
4	chr4:110374220:T:C	0	110374220	C	T
4	chr4:110374358:G:A	0	110374358	A	G
4	chr4:110374767:A:G	0	110374767	G	A
4	chr4:110374818:T:A	0	110374818	A	T
4	chr4:110375205:A:G	0	110375205	G	A
4	chr4:110375356:T:C	0	110375356	C	T
4	chr4:110376164:G:A	0	110376164	A	G
4	chr4:110376354:A:G	0	110376354	G	A
4	chr4:110376532:A:G	0	110376532	G	A
4	chr4:110377120:A:G	0	110377120	G	A
4	chr4:110377475:G:A	0	110377475	A	G
4	chr4:110377667:G:A	0	110377667	A	G
4	chr4:110377917:C:T	0	110377917	T	C
4	chr4:110378354:A:G	0	110378354	G	A
4	chr4:110379000:A:G	0	110379000	G	A
4	chr4:110379335:A:G	0	110379335	G	A
4	chr4:110379471:G:A	0	110379471	A	G
4	chr4:110380164:C:T	0	110380164	T	C
4	chr4:110380978:AAGATAGGG:A	0	110380978	A	AAGATAGGG
4	chr4:110381466:G:A	0	110381466	A	G
4	chr4:110381478:G:A	0	110381478	A	G
4	chr4:110381915:C:T	0	110381915	T	C
4	chr4:110381977:G:T	0	110381977	T	G
4	chr4:110382056:G:A	0	110382056	A	G
4	chr4:110382197:G:A	0	110382197	A	G
4	chr4:110382334:A:T	0	110382334	T	A
4	chr4:110382718:G:A	0	110382718	A	G
4	chr4:110383636:A:G	0	110383636	G	A
4	chr4:110384059:A:T	0	110384059	T	A
4	chr4:110384120:C:A	0	110384120	A	C
4	chr4:110384362:G:A	0	110384362	A	G
4	chr4:110384854:A:G	0	110384854	G	A
4	chr4:110384973:C:T	0	110384973	T	C
4	chr4:110385107:C:T	0	110385107	T	C
4	chr4:110385699:C:CAG	0	110385699	CAG	C
4	chr4:110385806:T:C	0	110385806	C	T
4	chr4:110385920:A:T	0	110385920	T	A
4	chr4:110385951:C:T	0	110385951	T	C
4	chr4:110386184:G:A	0	110386184	A	G
4	chr4:110386291:C:T	0	110386291	T	C
4	chr4:110386309:G:A	0	110386309	A	G
4	chr4:110386426:A:G	0	110386426	G	A
4	chr4:110386439:C:T	0	110386439	T	C
4	chr4:110386497:TC:T	0	110386497	T	TC
4	chr4:110386719:G:T	0	110386719	T	G
4	chr4:110386724:G:T	0	110386724	T	G
4	chr4:110386804:A:G	0	110386804	G	A
4	chr4:110387330:C:T	0	110387330	T	C
4	chr4:110387350:C:T	0	110387350	T	C
4	chr4:110387412:A:G	0	110387412	G	A
4	chr4:110387593:T:A	0	110387593	A	T
4	chr4:110388086:A:G	0	110388086	G	A
4	chr4:110388265:T:C	0	110388265	C	T
4	chr4:110388279:G:T	0	110388279	T	G
4	chr4:110388594:A:G	0	110388594	G	A
4	chr4:110388688:C:T	0	110388688	T	C
4	chr4:110388980:G:A	0	110388980	A	G
4	chr4:110389074:A:G	0	110389074	G	A
4	chr4:110389188:G:T	0	110389188	T	G
4	chr4:110389197:T:C	0	110389197	C	T
4	chr4:110389521:GTTTTT:G	0	110389521	G	GTTTTT
4	chr4:110389758:G:A	0	110389758	A	G
4	chr4:110390015:A:G	0	110390015	G	A
4	chr4:110390060:C:G	0	110390060	G	C
4	chr4:110390185:A:G	0	110390185	G	A
4	chr4:110390924:T:C	0	110390924	C	T
4	chr4:110392032:G:A	0	110392032	A	G
4	chr4:110392414:A:G	0	110392414	G	A
4	chr4:110392700:G:C	0	110392700	C	G
4	chr4:110393052:A:G	0	110393052	G	A
4	chr4:110393251:G:A	0	110393251	A	G
4	chr4:110393419:A:G	0	110393419	G	A
4	chr4:110393576:C:T	0	110393576	T	C
4	chr4:110393651:G:C	0	110393651	C	G
4	chr4:110393712:C:T	0	110393712	T	C
4	chr4:110394259:A:G	0	110394259	G	A
4	chr4:110394926:TCAATGACTG:T	0	110394926	T	TCAATGACTG
4	chr4:110394976:A:G	0	110394976	G	A
4	chr4:110395050:G:A	0	110395050	A	G
4	chr4:110395408:A:G	0	110395408	G	A
4	chr4:110395858:A:T	0	110395858	T	A
4	chr4:110396277:G:A	0	110396277	A	G
4	chr4:110396405:A:G	0	110396405	G	A
4	chr4:110396482:G:A	0	110396482	A	G
4	chr4:110396704:A:G	0	110396704	G	A
4	chr4:110397065:T:C	0	110397065	C	T
4	chr4:110397077:C:T	0	110397077	T	C
4	chr4:110397448:G:C	0	110397448	C	G
4	chr4:110397511:C:A	0	110397511	A	C
4	chr4:110397661:A:T	0	110397661	T	A
4	chr4:110397832:G:A	0	110397832	A	G
4	chr4:110398607:C:T	0	110398607	T	C
4	chr4:110399379:T:C	0	110399379	C	T
4	chr4:110399523:C:T	0	110399523	T	C
4	chr4:110399542:C:T	0	110399542	T	C
4	chr4:110399548:A:G	0	110399548	G	A
4	chr4:110399583:TG:T	0	110399583	T	TG
4	chr4:110399742:A:G	0	110399742	G	A
4	chr4:110400140:G:T	0	110400140	T	G
4	chr4:110400303:C:T	0	110400303	T	C
4	chr4:110400318:G:A	0	110400318	A	G
4	chr4:110400371:G:A	0	110400371	A	G
4	chr4:110400499:C:T	0	110400499	T	C
4	chr4:110400513:T:G	0	110400513	G	T
4	chr4:110400518:C:T	0	110400518	T	C
4	chr4:110400722:T:C	0	110400722	C	T
4	chr4:110400799:A:G	0	110400799	G	A
4	chr4:110401560:T:G	0	110401560	G	T
4	chr4:110401701:T:C	0	110401701	C	T
4	chr4:110401865:C:T	0	110401865	T	C
4	chr4:110402034:T:C	0	110402034	C	T
4	chr4:110402038:A:T	0	110402038	T	A
4	chr4:110402752:A:T	0	110402752	T	A
4	chr4:110402939:C:T	0	110402939	T	C
4	chr4:110403523:G:A	0	110403523	A	G
4	chr4:110404833:G:A	0	110404833	A	G
4	chr4:110404840:G:A	0	110404840	A	G
4	chr4:110404904:C:T	0	110404904	T	C
4	chr4:110405753:A:G	0	110405753	G	A
4	chr4:110405801:G:T	0	110405801	T	G
4	chr4:110406363:C:T	0	110406363	T	C
4	chr4:110407918:C:A	0	110407918	A	C
4	chr4:110408567:C:T	0	110408567	T	C
4	chr4:110408596:T:C	0	110408596	C	T
4	chr4:110409429:T:C	0	110409429	C	T
4	chr4:110410266:G:A	0	110410266	A	G
4	chr4:110411096:C:T	0	110411096	T	C
4	chr4:110411217:G:A	0	110411217	A	G
4	chr4:110412731:C:T	0	110412731	T	C
4	chr4:110412811:C:T	0	110412811	T	C
4	chr4:110414448:C:T	0	110414448	T	C
4	chr4:110414566:C:T	0	110414566	T	C
4	chr4:110416322:G:A	0	110416322	A	G
4	chr4:110416684:A:G	0	110416684	G	A
4	chr4:110416708:A:G	0	110416708	G	A
4	chr4:110417121:T:C	0	110417121	C	T
4	chr4:110417690:C:T	0	110417690	T	C
4	chr4:110417731:C:G	0	110417731	G	C
4	chr4:110420872:C:T	0	110420872	T	C
4	chr4:110421711:T:A	0	110421711	A	T
4	chr4:110421996:A:C	0	110421996	C	A
4	chr4:110422537:G:A	0	110422537	A	G
4	chr4:110422785:A:G	0	110422785	G	A
4	chr4:110423670:G:A	0	110423670	A	G
4	chr4:110424245:G:A	0	110424245	A	G
4	chr4:110426803:C:T	0	110426803	T	C
4	chr4:110427582:G:T	0	110427582	T	G
4	chr4:110427822:G:A	0	110427822	A	G
4	chr4:110427909:C:T	0	110427909	T	C
4	chr4:110428746:A:G	0	110428746	G	A
4	chr4:110429307:C:T	0	110429307	T	C
4	chr4:110429491:T:G	0	110429491	G	T
4	chr4:110429597:T:C	0	110429597	C	T
4	chr4:110430068:G:A	0	110430068	A	G
4	chr4:110430540:C:G	0	110430540	G	C
4	chr4:110432149:T:A	0	110432149	A	T
4	chr4:110433068:C:G	0	110433068	G	C
4	chr4:110434223:G:C	0	110434223	C	G
4	chr4:110434441:C:T	0	110434441	T	C
4	chr4:110434547:T:A	0	110434547	A	T
4	chr4:110434637:G:A	0	110434637	A	G
4	chr4:110434882:A:C	0	110434882	C	A
4	chr4:110435065:C:A	0	110435065	A	C
4	chr4:110435376:C:T	0	110435376	T	C
4	chr4:110437532:C:G	0	110437532	G	C
4	chr4:110438100:G:A	0	110438100	A	G
4	chr4:110439533:C:T	0	110439533	T	C
4	chr4:110441122:G:T	0	110441122	T	G
4	chr4:110441787:G:A	0	110441787	A	G
4	chr4:110441952:C:T	0	110441952	T	C
4	chr4:110443011:T:C	0	110443011	C	T
4	chr4:110443162:T:C	0	110443162	C	T
4	chr4:110445058:T:C	0	110445058	C	T
4	chr4:110446685:A:G	0	110446685	G	A
4	chr4:110447007:A:T	0	110447007	T	A
4	chr4:110447667:T:G	0	110447667	G	T
4	chr4:110448410:T:G	0	110448410	G	T
4	chr4:110449945:G:T	0	110449945	T	G
4	chr4:110450039:C:T	0	110450039	T	C
4	chr4:110451994:C:T	0	110451994	T	C
```
