## Supplementary material for "Characterization of shared and ancestry-specific signals driving complex traits using multi-ancestry fine-mapping": mesusieoutput

```
                 eur          afr      eur_afr
   [1,] 0.0002468995 0.0002328237 9.467626e-05
   [2,] 0.0001953618 0.0002278377 7.787135e-05
   [3,] 0.0002102502 0.0002025239 6.060536e-05
   [4,] 0.0002126078 0.0002135122 6.903932e-05
   [5,] 0.0002370433 0.0002806117 1.400460e-04
   [6,] 0.0002135003 0.0002133552 6.914127e-05
   [7,] 0.0001310213 0.0001854731 4.230087e-05
   [8,] 0.0001307281 0.0001869785 4.225842e-05
   [9,] 0.0002481707 0.0002324140 9.495590e-05
  [10,] 0.0002918405 0.0002096362 7.611377e-05
  [11,] 0.0001669429 0.0002857149 9.381872e-05
  [12,] 0.0002174050 0.0002011924 6.484984e-05
  [13,] 0.0001307167 0.0001802136 4.123649e-05
  [14,] 0.0002173568 0.0002134514 7.054255e-05
  [15,] 0.0002218217 0.0002134649 7.205857e-05
  [16,] 0.0002194230 0.0003115627 1.205022e-04
  [17,] 0.0002454453 0.0002324758 9.358203e-05
  [18,] 0.0002180080 0.0002010279 6.433725e-05
  [19,] 0.0002144351 0.0002134833 6.959742e-05
  [20,] 0.0002195879 0.0003148864 1.222066e-04
  [21,] 0.0002192567 0.0003150963 1.217860e-04
  [22,] 0.0002935509 0.0002053911 1.055667e-04
  [23,] 0.0002926568 0.0002034560 1.024814e-04
  [24,] 0.0002181290 0.0003092587 1.175426e-04
  [25,] 0.0001304219 0.0001812207 4.113154e-05
  [26,] 0.0002176676 0.0002134760 7.068107e-05
  [27,] 0.0002422233 0.0002732723 1.398782e-04
  [28,] 0.0002170368 0.0002011596 6.462216e-05
  [29,] 0.0002360935 0.0002767382 1.367958e-04
  [30,] 0.0002182846 0.0002015453 6.572364e-05
  [31,] 0.0001612249 0.0002945398 9.095808e-05
  [32,] 0.0002154111 0.0003070100 1.123979e-04
  [33,] 0.0002184511 0.0002010905 6.470308e-05
  [34,] 0.0002524915 0.0002803265 1.533518e-04
  [35,] 0.0002145864 0.0003214950 1.168176e-04
  [36,] 0.0002163463 0.0002133911 7.010897e-05
  [37,] 0.0001298747 0.0001807160 4.050338e-05
  [38,] 0.0002212571 0.0002010788 6.548137e-05
  [39,] 0.0002214123 0.0002009979 6.505982e-05
  [40,] 0.0002139075 0.0003187749 1.145287e-04
  [41,] 0.0002119516 0.0002620366 9.042278e-05
  [42,] 0.0002380759 0.0001650641 6.302569e-05
  [43,] 0.0002331631 0.0001655167 6.256448e-05
  [44,] 0.0001295509 0.0001996092 4.204809e-05
  [45,] 0.0001747615 0.0002101239 6.584088e-05
  [46,] 0.0002361107 0.0002320898 8.590843e-05
  [47,] 0.0001429253 0.0003210325 7.779320e-05
  [48,] 0.0001350738 0.0001740058 3.725112e-05
  [49,] 0.0002155182 0.0002349811 6.409243e-05
  [50,] 0.0001887315 0.0002636983 6.316410e-05
  [51,] 0.0003269392 0.0002400502 8.415258e-05
  [52,] 0.0001405667 0.0002804801 6.818082e-05
  [53,] 0.0002303635 0.0001928745 7.155644e-05
  [54,] 0.0001991163 0.0002128810 6.319027e-05
  [55,] 0.0001418881 0.0002002239 5.327504e-05
  [56,] 0.0001308532 0.0002429622 4.239436e-05
  [57,] 0.0001402501 0.0001988577 5.200271e-05
  [58,] 0.0003162074 0.0002399495 8.212616e-05
  [59,] 0.0001333586 0.0002393942 4.117371e-05
  [60,] 0.0002038962 0.0002126206 6.434296e-05
  [61,] 0.0002402004 0.0002318586 8.790839e-05
  [62,] 0.0002230155 0.0001943849 7.046245e-05
  [63,] 0.0002309358 0.0001957062 7.507519e-05
  [64,] 0.0002721383 0.0001990116 9.063385e-05
  [65,] 0.0002315461 0.0001960565 7.579635e-05
  [66,] 0.0002269442 0.0001961414 7.444931e-05
  [67,] 0.0002720265 0.0001974488 8.843735e-05
  [68,] 0.0001306722 0.0002329540 4.201339e-05
  [69,] 0.0002482634 0.0002149706 9.095698e-05
  [70,] 0.0002753176 0.0001978213 9.013711e-05
  [71,] 0.0003169746 0.0002399248 8.229527e-05
  [72,] 0.0001309229 0.0002309956 4.169336e-05
  [73,] 0.0001420088 0.0002858219 7.059000e-05
  [74,] 0.0001437870 0.0002770754 7.069719e-05
  [75,] 0.0001622641 0.0002043442 5.783162e-05
  [76,] 0.0002692109 0.0001987824 8.933283e-05
  [77,] 0.0003201966 0.0002399495 8.291358e-05
  [78,] 0.0001661285 0.0002292208 6.458555e-05
  [79,] 0.0002044503 0.0002136799 6.609303e-05
  [80,] 0.0002396673 0.0002113940 8.380506e-05
  [81,] 0.0001428436 0.0002799092 7.032421e-05
  [82,] 0.0002019557 0.0002125587 6.365258e-05
  [83,] 0.0001305831 0.0002349130 4.217151e-05
  [84,] 0.0002414069 0.0002319711 8.865471e-05
  [85,] 0.0001300862 0.0002274595 4.223149e-05
  [86,] 0.0001316392 0.0002342295 4.654469e-05
  [87,] 0.0001299119 0.0002411127 4.349384e-05
  [88,] 0.0001424635 0.0002777691 6.954523e-05
  [89,] 0.0001305748 0.0002334369 4.209744e-05
  [90,] 0.0001304721 0.0002381978 4.244756e-05
  [91,] 0.0001538579 0.0002098576 5.559322e-05
  [92,] 0.0001597347 0.0002269643 6.376782e-05
  [93,] 0.0002022774 0.0001669488 4.885800e-05
  [94,] 0.0002039093 0.0001673429 4.882142e-05
  [95,] 0.0001333606 0.0002801901 4.287126e-05
  [96,] 0.0002011261 0.0002137309 6.219129e-05
  [97,] 0.0001338331 0.0002807463 4.266119e-05
  [98,] 0.0002032690 0.0001670067 4.894394e-05
  [99,] 0.0002039814 0.0001670107 4.901842e-05
 [100,] 0.0002034865 0.0001675955 4.871257e-05
 [101,] 0.0002162148 0.0002459428 6.185563e-05
 [102,] 0.0002039168 0.0001673662 4.881126e-05
 [103,] 0.0001369041 0.0003001450 6.749848e-05
 [104,] 0.0002301980 0.0002088223 7.799233e-05
 [105,] 0.0001976125 0.0001683981 4.799277e-05
 [106,] 0.0002019383 0.0001706395 4.901046e-05
 [107,] 0.0002034287 0.0001696741 4.797092e-05
 [108,] 0.0001534704 0.0002256058 5.954403e-05
 [109,] 0.0002035882 0.0001672514 4.886473e-05
 [110,] 0.0002050618 0.0001671397 4.907007e-05
 [111,] 0.0002010331 0.0001665579 4.906103e-05
 [112,] 0.0001983930 0.0002137716 6.162495e-05
 [113,] 0.0002028830 0.0001673482 4.876644e-05
 [114,] 0.0001997033 0.0001677967 4.821385e-05
 [115,] 0.0002059075 0.0001671849 4.914100e-05
 [116,] 0.0002018049 0.0001664991 4.925971e-05
 [117,] 0.0002034213 0.0001670508 4.895988e-05
 [118,] 0.0002051372 0.0001671100 4.909756e-05
 [119,] 0.0002038303 0.0001669605 4.903638e-05
 [120,] 0.0001558288 0.0002259332 6.110886e-05
 [121,] 0.0002393504 0.0001630835 5.476366e-05
 [122,] 0.0001369661 0.0003043964 6.821797e-05
 [123,] 0.0001318891 0.0002706130 4.333166e-05
 [124,] 0.0002630267 0.0002109796 9.279071e-05
 [125,] 0.0002382563 0.0002086170 8.077540e-05
 [126,] 0.0002015663 0.0002137306 6.231110e-05
 [127,] 0.0001378587 0.0002822536 6.573608e-05
 [128,] 0.0002409644 0.0002151262 8.801968e-05
 [129,] 0.0002283533 0.0001630490 5.350866e-05
 [130,] 0.0002713018 0.0002277869 8.452957e-05
 [131,] 0.0002664522 0.0002277842 8.320788e-05
 [132,] 0.0001338661 0.0002896538 4.300411e-05
 [133,] 0.0001327469 0.0002756669 4.301948e-05
 [134,] 0.0002413199 0.0002341235 9.038396e-05
 [135,] 0.0002473860 0.0001935638 7.926948e-05
 [136,] 0.0001453721 0.0001707573 4.462198e-05
 [137,] 0.0003363204 0.0002393328 8.658265e-05
 [138,] 0.0002013644 0.0002137532 6.190546e-05
 [139,] 0.0001591585 0.0002378790 6.634649e-05
 [140,] 0.0001591761 0.0002257634 6.304367e-05
 [141,] 0.0002423538 0.0002051452 7.829411e-05
 [142,] 0.0002408677 0.0002334155 8.953505e-05
 [143,] 0.0002410737 0.0002049968 7.766818e-05
 [144,] 0.0001350849 0.0001729234 4.297337e-05
 [145,] 0.0001344912 0.0002777615 4.228194e-05
 [146,] 0.0002030500 0.0002296267 6.580015e-05
 [147,] 0.0001416409 0.0002041267 5.371693e-05
 [148,] 0.0001393926 0.0001767043 4.585178e-05
 [149,] 0.0003005129 0.0001774890 8.296060e-05
 [150,] 0.0002658709 0.0002196904 8.688811e-05
 [151,] 0.0003063642 0.0001794022 8.716477e-05
 [152,] 0.0002361299 0.0002076091 7.927485e-05
 [153,] 0.0002972625 0.0001779190 8.284710e-05
 [154,] 0.0003019183 0.0001764820 8.169569e-05
 [155,] 0.0002822132 0.0002326275 6.220181e-05
 [156,] 0.0001377608 0.0002248262 4.959079e-05
 [157,] 0.0003081725 0.0001792704 8.767643e-05
 [158,] 0.0003331443 0.0001724578 7.935060e-05
 [159,] 0.0002372523 0.0002246238 9.654499e-05
 [160,] 0.0001333123 0.0001618533 3.820917e-05
 [161,] 0.0001333124 0.0001623485 3.829395e-05
 [162,] 0.0001996364 0.0002135918 6.208392e-05
 [163,] 0.0001391479 0.0001925922 4.417509e-05
 [164,] 0.0001301198 0.0001938755 4.438598e-05
 [165,] 0.0002389507 0.0002295058 8.709841e-05
 [166,] 0.0001332964 0.0001626893 3.834166e-05
 [167,] 0.0001334272 0.0001624569 3.838122e-05
 [168,] 0.0002302540 0.0002584223 7.032672e-05
 [169,] 0.0001332764 0.0001625064 3.829930e-05
 [170,] 0.0001334574 0.0001626808 3.844473e-05
 [171,] 0.0001332593 0.0001624564 3.827068e-05
 [172,] 0.0001332288 0.0001624148 3.823533e-05
 [173,] 0.0003137440 0.0002286116 9.349419e-05
 [174,] 0.0001374129 0.0002176135 4.665336e-05
 [175,] 0.0002516058 0.0002513415 5.914005e-05
 [176,] 0.0001293792 0.0001943741 4.394549e-05
 [177,] 0.0001545247 0.0001756989 5.167643e-05
 [178,] 0.0001332089 0.0001626977 3.825849e-05
 [179,] 0.0001374903 0.0001929511 4.357496e-05
 [180,] 0.0001299138 0.0002195316 4.838072e-05
 [181,] 0.0001332309 0.0001627223 3.829072e-05
 [182,] 0.0002397554 0.0002323286 8.930044e-05
 [183,] 0.0002409997 0.0002107254 8.538851e-05
 [184,] 0.0002257957 0.0002165518 6.617596e-05
 [185,] 0.0001332685 0.0001628538 3.834735e-05
 [186,] 0.0002256136 0.0002165575 6.613916e-05
 [187,] 0.0001302035 0.0001944757 4.453539e-05
 [188,] 0.0001295467 0.0001915637 4.359355e-05
 [189,] 0.0002500919 0.0002472781 5.928890e-05
 [190,] 0.0002502666 0.0002586567 6.380194e-05
 [191,] 0.0001360968 0.0001633757 3.864987e-05
 [192,] 0.0002387242 0.0002300107 8.733670e-05
 [193,] 0.0001307813 0.0001962067 4.522192e-05
 [194,] 0.0001299496 0.0001948686 4.442755e-05
 [195,] 0.0001295745 0.0001964555 4.441296e-05
 [196,] 0.0001304515 0.0001952690 4.484030e-05
 [197,] 0.0001354782 0.0001635080 3.852792e-05
 [198,] 0.0002301151 0.0002345486 6.697332e-05
 [199,] 0.0002394528 0.0002294440 8.733856e-05
 [200,] 0.0002259326 0.0002160705 6.651981e-05
 [201,] 0.0002033334 0.0002132076 6.710577e-05
 [202,] 0.0001349697 0.0001648771 3.832366e-05
 [203,] 0.0001346536 0.0001648807 3.830910e-05
 [204,] 0.0001350444 0.0001644190 3.834964e-05
 [205,] 0.0001934064 0.0002319710 6.365707e-05
 [206,] 0.0001937728 0.0002249298 6.149903e-05
 [207,] 0.0001344207 0.0001646971 3.830613e-05
 [208,] 0.0001345552 0.0001649284 3.827828e-05
 [209,] 0.0001343311 0.0001647149 3.830191e-05
 [210,] 0.0001936347 0.0002246050 6.175101e-05
 [211,] 0.0001343843 0.0001644437 3.830906e-05
 [212,] 0.0002289602 0.0001997060 5.908757e-05
 [213,] 0.0002491215 0.0002543930 6.368776e-05
 [214,] 0.0001360850 0.0001997402 3.913712e-05
 [215,] 0.0001391433 0.0002032338 4.036158e-05
 [216,] 0.0002180435 0.0002291410 6.887276e-05
 [217,] 0.0001948492 0.0002177191 6.431174e-05
 [218,] 0.0003277936 0.0001872631 5.706780e-05
 [219,] 0.0002293664 0.0002677529 6.622581e-05
 [220,] 0.0001634179 0.0001959346 5.292779e-05
 [221,] 0.0001951641 0.0002175934 6.436112e-05
 [222,] 0.0002666516 0.0001952491 7.439676e-05
 [223,] 0.0005216849 0.0002250484 6.231747e-05
 [224,] 0.0002308071 0.0002637472 6.547626e-05
 [225,] 0.0002305193 0.0002639888 6.554763e-05
 [226,] 0.0002304407 0.0002613156 6.528777e-05
 [227,] 0.0001969254 0.0002173577 6.490371e-05
 [228,] 0.0002308833 0.0002683875 6.594040e-05
 [229,] 0.0001538726 0.0001938918 5.058855e-05
 [230,] 0.0002329246 0.0002551915 6.426066e-05
 [231,] 0.0002979976 0.0002197065 5.052854e-05
 [232,] 0.0003369836 0.0001828025 6.016101e-05
 [233,] 0.0002839010 0.0002009780 5.511411e-05
 [234,] 0.0002330893 0.0002516456 6.389723e-05
 [235,] 0.0002783292 0.0002033547 5.400701e-05
 [236,] 0.0003437586 0.0001805220 6.189739e-05
 [237,] 0.0001497890 0.0001935133 4.893193e-05
 [238,] 0.0002314328 0.0002597827 6.494307e-05
 [239,] 0.0001971922 0.0002185143 6.579869e-05
 [240,] 0.0002449956 0.0001954578 6.882363e-05
 [241,] 0.0002329546 0.0002617769 6.554616e-05
 [242,] 0.0001963610 0.0002177491 6.494150e-05
 [243,] 0.0002442847 0.0001650306 5.369113e-05
 [244,] 0.0002360829 0.0001645514 5.322737e-05
 [245,] 0.0002509476 0.0001635465 5.675939e-05
 [246,] 0.0002608599 0.0001832580 5.483265e-05
 [247,] 0.0002438148 0.0001632717 5.666964e-05
 [248,] 0.0002512704 0.0001633482 5.744109e-05
 [249,] 0.0003857565 0.0001982793 5.459305e-05
 [250,] 0.0002308718 0.0002612103 6.552350e-05
 [251,] 0.0002309062 0.0002650165 6.610988e-05
 [252,] 0.0002651801 0.0001996914 5.378506e-05
 [253,] 0.0002181805 0.0002651388 7.053981e-05
 [254,] 0.0003631361 0.0001857816 7.445377e-05
 [255,] 0.0001740369 0.0001920216 5.727647e-05
 [256,] 0.0001763886 0.0001931044 5.882802e-05
 [257,] 0.0001965144 0.0002169258 6.425743e-05
 [258,] 0.0002247386 0.0002231369 4.786224e-05
 [259,] 0.0001740895 0.0001754286 4.629027e-05
 [260,] 0.0001771751 0.0001917020 5.810016e-05
 [261,] 0.0001402615 0.0002384193 5.271056e-05
 [262,] 0.0002384189 0.0002639540 6.531017e-05
 [263,] 0.0001954514 0.0002174690 6.422739e-05
 [264,] 0.0001636605 0.0001869520 6.023448e-05
 [265,] 0.0001735371 0.0002602465 6.213262e-05
 [266,] 0.0001413785 0.0001783711 4.735480e-05
 [267,] 0.0002367721 0.0002522011 6.432350e-05
 [268,] 0.0001961718 0.0002172115 6.432479e-05
 [269,] 0.0001735405 0.0002653722 6.324935e-05
 [270,] 0.0001735559 0.0002624013 6.267792e-05
 [271,] 0.0001618066 0.0001875840 5.967149e-05
 [272,] 0.0001334685 0.0001872984 4.516271e-05
 [273,] 0.0001967926 0.0002186344 6.556316e-05
 [274,] 0.0001442401 0.0001773032 4.711855e-05
 [275,] 0.0001716340 0.0001955371 6.747012e-05
 [276,] 0.0001555897 0.0002164544 5.940259e-05
 [277,] 0.0001558595 0.0001743106 4.961599e-05
 [278,] 0.0002212666 0.0002113055 6.590542e-05
 [279,] 0.0002220312 0.0002115246 6.590674e-05
 [280,] 0.0001999812 0.0002037209 5.222204e-05
 [281,] 0.0001831739 0.0002082559 5.666123e-05
 [282,] 0.0001831397 0.0002082060 5.717606e-05
 [283,] 0.0001831496 0.0002068580 5.660021e-05
 [284,] 0.0001832229 0.0002092008 5.656127e-05
 [285,] 0.0001509291 0.0002059271 5.393754e-05
 [286,] 0.0001831392 0.0002058666 5.671073e-05
 [287,] 0.0001831404 0.0002092145 5.717533e-05
 [288,] 0.0001831661 0.0002083975 5.671490e-05
 [289,] 0.0001831636 0.0002055455 5.617439e-05
 [290,] 0.0001832422 0.0002109626 5.682983e-05
 [291,] 0.0001837830 0.0001969190 5.314236e-05
 [292,] 0.0001487294 0.0001730791 3.781645e-05
 [293,] 0.0001738178 0.0002400124 6.062122e-05
 [294,] 0.0001831432 0.0002092504 5.748852e-05
 [295,] 0.0002039019 0.0001999331 4.586647e-05
 [296,] 0.0001832919 0.0002161123 5.775008e-05
 [297,] 0.0001477154 0.0002059664 5.240137e-05
 [298,] 0.0001837879 0.0002130398 5.578922e-05
 [299,] 0.0001835422 0.0002130497 5.619394e-05
 [300,] 0.0001955027 0.0002068702 5.038384e-05
 [301,] 0.0001837434 0.0002125034 5.575787e-05
 [302,] 0.0001870641 0.0002174600 5.617258e-05
 [303,] 0.0001841182 0.0002151960 5.571867e-05
 [304,] 0.0001838382 0.0002091288 5.501623e-05
 [305,] 0.0001875219 0.0002171223 5.573021e-05
 [306,] 0.0001838037 0.0002110309 5.538789e-05
 [307,] 0.0001840100 0.0002103477 5.498868e-05
 [308,] 0.0001840266 0.0002138060 5.558016e-05
 [309,] 0.0001836068 0.0002095579 5.544802e-05
 [310,] 0.0001835171 0.0002129749 5.622028e-05
 [311,] 0.0001838233 0.0002152868 5.611294e-05
 [312,] 0.0002233062 0.0002071778 6.821118e-05
 [313,] 0.0001838323 0.0002143004 5.592701e-05
 [314,] 0.0001399787 0.0001997260 4.633982e-05
 [315,] 0.0001657730 0.0001912004 5.796973e-05
 [316,] 0.0001795598 0.0002388427 3.811267e-05
 [317,] 0.0001835692 0.0002159306 5.666742e-05
 [318,] 0.0001545321 0.0002083076 3.916466e-05
 [319,] 0.0001837557 0.0001988730 5.346989e-05
 [320,] 0.0001836330 0.0002149337 5.636337e-05
 [321,] 0.0001907901 0.0002818430 5.894192e-05
 [322,] 0.0001836517 0.0002130499 5.599022e-05
 [323,] 0.0001512063 0.0002064239 5.421136e-05
 [324,] 0.0001834821 0.0002136757 5.641836e-05
 [325,] 0.0001836757 0.0002167138 5.661195e-05
 [326,] 0.0001838405 0.0002158059 5.618206e-05
 [327,] 0.0001993125 0.0002029681 5.245676e-05
 [328,] 0.0001833263 0.0002138900 5.684339e-05
 [329,] 0.0002286110 0.0001992762 8.905673e-05
 [330,] 0.0002351577 0.0002235496 8.556659e-05
 [331,] 0.0001834967 0.0002151726 5.669698e-05
 [332,] 0.0001851648 0.0002313863 3.859979e-05
 [333,] 0.0001841766 0.0002208161 5.645893e-05
 [334,] 0.0001840321 0.0002222669 5.689105e-05
 [335,] 0.0001946106 0.0002688026 5.940546e-05
 [336,] 0.0001839326 0.0002194481 5.656332e-05
 [337,] 0.0002219478 0.0002112271 6.611582e-05
 [338,] 0.0001399925 0.0002270919 5.083922e-05
 [339,] 0.0001837736 0.0002381902 6.006694e-05
 [340,] 0.0002381930 0.0002222844 8.557315e-05
 [341,] 0.0001831943 0.0002369853 6.162583e-05
 [342,] 0.0001840118 0.0002387979 5.988071e-05
 [343,] 0.0001832303 0.0002420312 6.256854e-05
 [344,] 0.0001834157 0.0002405797 6.149594e-05
 [345,] 0.0001832959 0.0002548797 6.463885e-05
 [346,] 0.0002402164 0.0002231003 8.727270e-05
 [347,] 0.0001850444 0.0002092606 5.424059e-05
 [348,] 0.0001839003 0.0002197023 5.673164e-05
 [349,] 0.0001992608 0.0001922406 7.845999e-05
 [350,] 0.0001959432 0.0003466702 7.633308e-05
 [351,] 0.0001958654 0.0003439388 7.606097e-05
 [352,] 0.0002279563 0.0002243629 8.315316e-05
 [353,] 0.0001376338 0.0002192320 4.862949e-05
 [354,] 0.0001636531 0.0002154184 5.830804e-05
 [355,] 0.0002052728 0.0001976500 5.011217e-05
 [356,] 0.0001887888 0.0003014080 7.873978e-05
 [357,] 0.0001888016 0.0003019614 7.929209e-05
 [358,] 0.0001887664 0.0002795743 7.265991e-05
 [359,] 0.0001887945 0.0002978346 7.837057e-05
 [360,] 0.0001889668 0.0002946257 7.655381e-05
 [361,] 0.0001888395 0.0002980824 7.919765e-05
 [362,] 0.0001889801 0.0002858939 7.523338e-05
 [363,] 0.0001640142 0.0002171543 5.900131e-05
 [364,] 0.0001638607 0.0002169872 5.886115e-05
 [365,] 0.0001395693 0.0001812879 4.352025e-05
 [366,] 0.0001388566 0.0001821998 4.348108e-05
 [367,] 0.0001526826 0.0001897954 3.975187e-05
 [368,] 0.0001391758 0.0002150202 4.901007e-05
 [369,] 0.0001403779 0.0002163900 5.006179e-05
 [370,] 0.0001832360 0.0002945251 4.994640e-05
 [371,] 0.0002078109 0.0002612435 6.067801e-05
 [372,] 0.0001971212 0.0003727692 7.834139e-05
 [373,] 0.0002199187 0.0002103278 6.588951e-05
 [374,] 0.0001509601 0.0001828130 4.037837e-05
 [375,] 0.0001345303 0.0001783127 3.733764e-05
 [376,] 0.0002265866 0.0002079588 7.037487e-05
 [377,] 0.0002202034 0.0002103478 6.595897e-05
 [378,] 0.0002329011 0.0002085405 7.260421e-05
 [379,] 0.0001837505 0.0002500633 7.370881e-05
 [380,] 0.0001593512 0.0002153523 5.536544e-05
 [381,] 0.0002320109 0.0002084031 7.216226e-05
 [382,] 0.0002300619 0.0002081439 7.095364e-05
 [383,] 0.0001604186 0.0002174555 5.665489e-05
 [384,] 0.0002346494 0.0002080420 7.173782e-05
 [385,] 0.0002214479 0.0002101047 6.604133e-05
 [386,] 0.0001915016 0.0002526883 6.713943e-05
 [387,] 0.0002186275 0.0001766620 6.745042e-05
 [388,] 0.0002227680 0.0002101897 6.614007e-05
 [389,] 0.0001997275 0.0001897536 7.226514e-05
 [390,] 0.0001946079 0.0002535710 8.192193e-05
 [391,] 0.0001878044 0.0002352212 8.704103e-05
 [392,] 0.0002851578 0.0002197164 1.323558e-04
 [393,] 0.0002091978 0.0002160437 6.507771e-05
 [394,] 0.0001919726 0.0006009591 3.751531e-05
 [395,] 0.0001904590 0.0005423160 3.689871e-05
 [396,] 0.0001988536 0.0007419682 3.785185e-05
 [397,] 0.0002688173 0.0002300959 8.317213e-05
 [398,] 0.0002094084 0.0002226079 6.597417e-05
 [399,] 0.0002092390 0.0002228019 6.626110e-05
 [400,] 0.0004062371 0.0004591604 4.620597e-05
 [401,] 0.0001943580 0.0006109803 3.747996e-05
 [402,] 0.0002016402 0.0007160351 3.757675e-05
 [403,] 0.0001935472 0.0005694571 3.729549e-05
 [404,] 0.0003960634 0.0005593461 4.582750e-05
 [405,] 0.0002057379 0.0001767984 5.397777e-05
 [406,] 0.0001972672 0.0003665439 3.897972e-05
 [407,] 0.0002377752 0.0003162589 5.466607e-05
 [408,] 0.0001766580 0.0004888149 3.753892e-05
 [409,] 0.0001531229 0.0002440899 5.038182e-05
 [410,] 0.0001272989 0.0001945066 4.057316e-05
 [411,] 0.0001271423 0.0001783089 3.969601e-05
 [412,] 0.0001272956 0.0002041270 4.292903e-05
 [413,] 0.0001270583 0.0002064732 4.280054e-05
 [414,] 0.0005212462 0.0003979596 4.920457e-05
 [415,] 0.0001264264 0.0001716004 3.793176e-05
 [416,] 0.0001602730 0.0002501944 5.321114e-05
 [417,] 0.0001526937 0.0002078300 4.716162e-05
 [418,] 0.0001269736 0.0001953370 4.009915e-05
 [419,] 0.0002033942 0.0004138218 3.863285e-05
 [420,] 0.0001266244 0.0001717638 3.765478e-05
 [421,] 0.0001850113 0.0002366733 4.870400e-05
 [422,] 0.0003222105 0.0002301682 1.081332e-04
 [423,] 0.0002510724 0.0005696587 3.614276e-05
 [424,] 0.0001933394 0.0002699334 5.213046e-05
 [425,] 0.0002362128 0.0002168943 7.487068e-05
 [426,] 0.0001273248 0.0002044396 4.119654e-05
 [427,] 0.0002005333 0.0002976351 3.903083e-05
 [428,] 0.0001632805 0.0002206600 4.780370e-05
 [429,] 0.0002012060 0.0002992155 3.903295e-05
 [430,] 0.0004679920 0.0005915393 4.689544e-05
 [431,] 0.0004993402 0.0005293566 4.715130e-05
 [432,] 0.0002344962 0.0006260646 3.618867e-05
 [433,] 0.0001582066 0.0002254947 4.661711e-05
 [434,] 0.0002326530 0.0006287256 3.622476e-05
 [435,] 0.0002342134 0.0002162245 7.303545e-05
 [436,] 0.0001551508 0.0001683062 4.363352e-05
 [437,] 0.0001922678 0.0002122713 5.153379e-05
 [438,] 0.0001752723 0.0002276260 5.660409e-05
 [439,] 0.0002001332 0.0002032079 5.644781e-05
 [440,] 0.0001627375 0.0001652243 4.542644e-05
 [441,] 0.0007180736 0.0003202207 5.483103e-05
 [442,] 0.0002097965 0.0004176417 3.868454e-05
 [443,] 0.0006221607 0.0004727960 4.917536e-05
 [444,] 0.0001776572 0.0001863352 4.670521e-05
 [445,] 0.0002065835 0.0002012349 6.136651e-05
 [446,] 0.0001723033 0.0001760609 5.312912e-05
 [447,] 0.0002215050 0.0002050272 6.822398e-05
 [448,] 0.0001787626 0.0001858705 4.710296e-05
 [449,] 0.0002048418 0.0002551148 5.485826e-05
 [450,] 0.0001719746 0.0001646192 4.755003e-05
 [451,] 0.0006856365 0.0002955172 5.717013e-05
 [452,] 0.0001270773 0.0001804519 3.868519e-05
 [453,] 0.0005361578 0.0003359237 5.024958e-05
 [454,] 0.0002218908 0.0002210772 6.920484e-05
 [455,] 0.0005202076 0.0003959469 4.859473e-05
 [456,] 0.0001286962 0.0001611495 3.684682e-05
 [457,] 0.0001646528 0.0002381005 5.449596e-05
 [458,] 0.0001275912 0.0001606951 3.674318e-05
 [459,] 0.0001288211 0.0001610245 3.694131e-05
 [460,] 0.0002215774 0.0002300300 7.262786e-05
 [461,] 0.0001285647 0.0001644213 3.840966e-05
 [462,] 0.0002077922 0.0001615727 5.062222e-05
 [463,] 0.0001276272 0.0001606882 3.673072e-05
 [464,] 0.0002216057 0.0002317313 7.253122e-05
 [465,] 0.0001277611 0.0001608789 3.702347e-05
 [466,] 0.0001282597 0.0001606898 3.695663e-05
 [467,] 0.0001730384 0.0002309114 6.087668e-05
 [468,] 0.0001271768 0.0001612174 3.702638e-05
 [469,] 0.0001321835 0.0001715270 3.727704e-05
 [470,] 0.0001260643 0.0001620592 3.680629e-05
 [471,] 0.0002130843 0.0001630716 5.164856e-05
 [472,] 0.0001257837 0.0001638721 3.688226e-05
 [473,] 0.0001264051 0.0001690673 3.659494e-05
 [474,] 0.0002309477 0.0002251671 6.917361e-05
 [475,] 0.0002217168 0.0002309475 6.690856e-05
 [476,] 0.0001295121 0.0002272091 4.129790e-05
 [477,] 0.0001432486 0.0002418231 3.808506e-05
 [478,] 0.0001388308 0.0002339016 3.825899e-05
 [479,] 0.0001353898 0.0002332202 3.868550e-05
 [480,] 0.0002175166 0.0002235737 6.784459e-05
 [481,] 0.0001362242 0.0002352490 3.861849e-05
 [482,] 0.0002173256 0.0002267167 6.940120e-05
 [483,] 0.0002175800 0.0002268889 6.852430e-05
 [484,] 0.0002177150 0.0002311991 6.938687e-05
 [485,] 0.0002175634 0.0002272299 6.871249e-05
 [486,] 0.0002174983 0.0002262725 6.861721e-05
 [487,] 0.0002175188 0.0002287999 6.917866e-05
 [488,] 0.0002175248 0.0002265377 6.856274e-05
 [489,] 0.0002175483 0.0002284745 6.900917e-05
 [490,] 0.0002175303 0.0002298397 6.939727e-05
 [491,] 0.0002174643 0.0002266264 6.878007e-05
 [492,] 0.0002174688 0.0002289984 6.938613e-05
 [493,] 0.0002254557 0.0002020342 6.213438e-05
 [494,] 0.0002176685 0.0002299576 6.906973e-05
 [495,] 0.0002180012 0.0002328005 6.910091e-05
 [496,] 0.0002175356 0.0002229414 6.780276e-05
 [497,] 0.0002174940 0.0002266294 6.869056e-05
 [498,] 0.0002175529 0.0002346232 7.058969e-05
 [499,] 0.0002175969 0.0002322663 6.981604e-05
 [500,] 0.0002174848 0.0002282336 6.913516e-05
 [501,] 0.0002173851 0.0002286124 6.962601e-05
 [502,] 0.0002173878 0.0002295144 6.985397e-05
 [503,] 0.0001367995 0.0002245052 4.019193e-05
 [504,] 0.0002173352 0.0002304444 7.037502e-05
 [505,] 0.0002174093 0.0002309761 7.018491e-05
 [506,] 0.0002175256 0.0002262777 6.853552e-05
 [507,] 0.0002195976 0.0002375995 7.075053e-05
 [508,] 0.0002175948 0.0002351110 7.064957e-05
 [509,] 0.0002177118 0.0002295304 6.890205e-05
 [510,] 0.0002187485 0.0002254662 6.690054e-05
 [511,] 0.0002189086 0.0002265846 6.695252e-05
 [512,] 0.0002191473 0.0002279890 6.700269e-05
 [513,] 0.0002188573 0.0002235399 6.640572e-05
 [514,] 0.0002190081 0.0002217198 6.586485e-05
 [515,] 0.0002189580 0.0002268720 6.710732e-05
 [516,] 0.0002189919 0.0002375073 6.954271e-05
 [517,] 0.0002189854 0.0002269845 6.709901e-05
 [518,] 0.0002296994 0.0002048573 6.378705e-05
 [519,] 0.0002296159 0.0002044898 6.381722e-05
 [520,] 0.0002191408 0.0002243870 6.633595e-05
 [521,] 0.0002189789 0.0002253114 6.671836e-05
 [522,] 0.0002189938 0.0002274091 6.718681e-05
 [523,] 0.0001281588 0.0001841642 4.166662e-05
 [524,] 0.0002196335 0.0002289285 6.642354e-05
 [525,] 0.0001512339 0.0002595839 7.374751e-05
 [526,] 0.0001507878 0.0001946023 5.677944e-05
 [527,] 0.0001476030 0.0001803044 5.080375e-05
 [528,] 0.0001258320 0.0001660744 3.700524e-05
 [529,] 0.0002758250 0.0001834464 5.277569e-05
 [530,] 0.0001864686 0.0002287500 4.859127e-05
 [531,] 0.0001855814 0.0002355300 3.929591e-05
 [532,] 0.0001709869 0.0002489273 3.957818e-05
 [533,] 0.0001684303 0.0002424643 3.957465e-05
 [534,] 0.0001742086 0.0002455098 3.940732e-05
 [535,] 0.0001730516 0.0002442406 3.942377e-05
 [536,] 0.0001595574 0.0002253320 5.210051e-05
 [537,] 0.0002217149 0.0002011054 6.403874e-05
 [538,] 0.0001699916 0.0002149354 4.860190e-05
 [539,] 0.0001693854 0.0002158867 4.854189e-05
 [540,] 0.0001701529 0.0002464657 4.878719e-05
 [541,] 0.0001725050 0.0002527599 4.879710e-05
 [542,] 0.0001716410 0.0002429077 4.865235e-05
 [543,] 0.0001722416 0.0002527308 4.881478e-05
 [544,] 0.0001741156 0.0001973989 4.924396e-05
 [545,] 0.0002343103 0.0002165659 5.275016e-05
 [546,] 0.0001753693 0.0002443953 4.986710e-05
 [547,] 0.0001708602 0.0002433546 4.869639e-05
 [548,] 0.0001725560 0.0002441572 4.863521e-05
 [549,] 0.0001699594 0.0002570295 4.922382e-05
 [550,] 0.0001725176 0.0002716917 4.940969e-05
 [551,] 0.0001461480 0.0001880800 4.171499e-05
 [552,] 0.0001411081 0.0001623474 3.952213e-05
 [553,] 0.0001714097 0.0003470399 1.034883e-04
 [554,] 0.0002759629 0.0002855387 1.686605e-04
 [555,] 0.0002347661 0.0002200204 5.860267e-05
 [556,] 0.0001465386 0.0001754164 4.244710e-05
 [557,] 0.0001615321 0.0002419565 6.419045e-05
 [558,] 0.0001600776 0.0002431161 6.341560e-05
 [559,] 0.0002231369 0.0002062768 6.503671e-05
 [560,] 0.0002310574 0.0002508635 6.963205e-05
 [561,] 0.0001408132 0.0001611060 3.950130e-05
 [562,] 0.0001696857 0.0002292000 4.909625e-05
 [563,] 0.0001429163 0.0001609422 3.988686e-05
 [564,] 0.0001656048 0.0002331666 5.592013e-05
 [565,] 0.0001655590 0.0002326444 5.572674e-05
 [566,] 0.0001658510 0.0002277751 5.491922e-05
 [567,] 0.0001656008 0.0002334925 5.593423e-05
 [568,] 0.0001660797 0.0002490736 5.887953e-05
 [569,] 0.0001654655 0.0002266193 5.457579e-05
 [570,] 0.0001655995 0.0002350901 5.616477e-05
 [571,] 0.0001430928 0.0001631528 4.064165e-05
 [572,] 0.0002099222 0.0002336496 6.495851e-05
 [573,] 0.0001460335 0.0001818357 4.066380e-05
 [574,] 0.0001655205 0.0002659918 6.054717e-05
 [575,] 0.0002456026 0.0002085058 5.592691e-05
 [576,] 0.0001803433 0.0003141988 8.554317e-05
 [577,] 0.0002549428 0.0002206309 5.679329e-05
 [578,] 0.0001447067 0.0001661728 4.215940e-05
 [579,] 0.0002314989 0.0002532850 6.978909e-05
 [580,] 0.0001798451 0.0002375165 5.782885e-05
 [581,] 0.0001817182 0.0002629143 7.650343e-05
 [582,] 0.0001517726 0.0001702409 4.013775e-05
 [583,] 0.0002592120 0.0002136583 5.616785e-05
 [584,] 0.0002633582 0.0002053038 5.575721e-05
 [585,] 0.0002652467 0.0002027544 5.571558e-05
 [586,] 0.0001519712 0.0001739061 4.006401e-05
 [587,] 0.0002350827 0.0002541275 1.093295e-04
 [588,] 0.0002331572 0.0002487603 1.043598e-04
 [589,] 0.0001460004 0.0001639177 4.208938e-05
 [590,] 0.0001813523 0.0002936505 8.290947e-05
 [591,] 0.0002543810 0.0002186465 5.665141e-05
 [592,] 0.0001697201 0.0002052861 5.894611e-05
 [593,] 0.0002542606 0.0002728157 6.167378e-05
 [594,] 0.0001717039 0.0002377831 5.258611e-05
 [595,] 0.0001724369 0.0001847323 4.894592e-05
 [596,] 0.0002028978 0.0002465023 7.578465e-05
 [597,] 0.0001688565 0.0002098465 5.269144e-05
 [598,] 0.0001685713 0.0001839821 4.965613e-05
 [599,] 0.0001674734 0.0002086947 5.376072e-05
 [600,] 0.0001665261 0.0002093069 5.345739e-05
 [601,] 0.0001649107 0.0001834822 4.858868e-05
 [602,] 0.0001863224 0.0002528117 6.865273e-05
 [603,] 0.0001959256 0.0002374126 7.334723e-05
 [604,] 0.0001911887 0.0002319097 6.189743e-05
 [605,] 0.0001621461 0.0002260538 5.266370e-05
 [606,] 0.0001641302 0.0001940943 4.704743e-05
 [607,] 0.0001645991 0.0001948415 4.701834e-05
 [608,] 0.0001651038 0.0001835688 4.870125e-05
 [609,] 0.0001741613 0.0002031039 4.620298e-05
 [610,] 0.0001922392 0.0018033548 4.843018e-04
 [611,] 0.0001940673 0.0002429677 7.259225e-05
 [612,] 0.0001752176 0.0002086946 5.668902e-05
 [613,] 0.0001736105 0.0002053074 4.631673e-05
 [614,] 0.0001627014 0.0001826383 4.736994e-05
 [615,] 0.0001917231 0.0002372885 6.412468e-05
 [616,] 0.0001918000 0.0002374355 6.488212e-05
 [617,] 0.0001648578 0.0002092695 4.815279e-05
 [618,] 0.0001683066 0.0001982274 5.040986e-05
 [619,] 0.0001882426 0.0002259659 5.862550e-05
 [620,] 0.0001984571 0.0002238883 5.930972e-05
 [621,] 0.0002571846 0.0004115661 2.315614e-04
 [622,] 0.0004432844 0.0002712095 3.079161e-04
 [623,] 0.0001901456 0.0002238021 6.022983e-05
 [624,] 0.0001901008 0.0002259460 6.084687e-05
 [625,] 0.0001695418 0.0002352941 5.842113e-05
 [626,] 0.0001899418 0.0002275693 6.175706e-05
 [627,] 0.0001694850 0.0002343492 5.837478e-05
 [628,] 0.0001901976 0.0002260105 6.061412e-05
 [629,] 0.0002426531 0.0002353094 6.683898e-05
 [630,] 0.0001917999 0.0002410958 6.558989e-05
 [631,] 0.0001708470 0.0002239918 5.799595e-05
 [632,] 0.0004433190 0.0004493232 6.054342e-04
 [633,] 0.0001956774 0.0002283981 5.937685e-05
 [634,] 0.0001951899 0.0002155340 5.961931e-05
 [635,] 0.0001998558 0.0002165726 6.399877e-05
 [636,] 0.0001966677 0.0002270327 5.886397e-05
 [637,] 0.0001956444 0.0002159489 5.969893e-05
 [638,] 0.0001950945 0.0002367349 6.378211e-05
 [639,] 0.0001965120 0.0002167083 6.223987e-05
 [640,] 0.0001946365 0.0002515915 6.541462e-05
 [641,] 0.0002920619 0.0002241064 1.174788e-04
 [642,] 0.0001966636 0.0002364140 6.312354e-05
 [643,] 0.0001943239 0.0002442428 6.483603e-05
 [644,] 0.0001955968 0.0002383074 6.369467e-05
 [645,] 0.0001965086 0.0002362606 6.315480e-05
 [646,] 0.0001953949 0.0002361706 6.354451e-05
 [647,] 0.0001950009 0.0002429562 6.378085e-05
 [648,] 0.0001957175 0.0002161675 6.149534e-05
 [649,] 0.0002446525 0.0002339724 6.690035e-05
 [650,] 0.0001956964 0.0002384299 6.733716e-05
 [651,] 0.0001951457 0.0002406221 6.338751e-05
 [652,] 0.0001983019 0.0002261500 5.830134e-05
 [653,] 0.0002116449 0.0002190271 6.960015e-05
 [654,] 0.0003158896 0.0004237018 3.321242e-04
 [655,] 0.0001969115 0.0002258035 5.864769e-05
 [656,] 0.0001954787 0.0002386393 6.384055e-05
 [657,] 0.0001976855 0.0002257027 5.841351e-05
 [658,] 0.0001962863 0.0002389156 6.350070e-05
 [659,] 0.0002594472 0.0002451420 1.114276e-04
 [660,] 0.0001980026 0.0002324705 6.279085e-05
 [661,] 0.0001957192 0.0002386600 6.371906e-05
 [662,] 0.0001962479 0.0002376114 6.336272e-05
 [663,] 0.0001979325 0.0002268225 5.845847e-05
 [664,] 0.0001951271 0.0002368547 6.291101e-05
 [665,] 0.0002011340 0.0002155055 6.344622e-05
 [666,] 0.0003572404 0.0002295507 1.782067e-04
 [667,] 0.0001960910 0.0002198469 5.822849e-05
 [668,] 0.0001720432 0.0002050149 5.545167e-05
 [669,] 0.0002022298 0.0002445409 6.470154e-05
 [670,] 0.0002070346 0.0002221173 5.878903e-05
 [671,] 0.0002028027 0.0002400655 6.106959e-05
 [672,] 0.0002045875 0.0002214478 5.911258e-05
 [673,] 0.0002033732 0.0002278094 6.008128e-05
 [674,] 0.0002001104 0.0002582979 6.872811e-05
 [675,] 0.0002006908 0.0002684807 6.963087e-05
 [676,] 0.0002016177 0.0002490031 6.677912e-05
 [677,] 0.0001723666 0.0002007251 5.297805e-05
 [678,] 0.0001721671 0.0001964415 5.186689e-05
 [679,] 0.0002284566 0.0002311008 7.174246e-05
 [680,] 0.0002324705 0.0002307566 6.936294e-05
 [681,] 0.0001722031 0.0001956176 5.177457e-05
 [682,] 0.0001724631 0.0001954443 5.192506e-05
 [683,] 0.0001741277 0.0002164180 5.594739e-05
 [684,] 0.0001723050 0.0002012660 5.293998e-05
 [685,] 0.0001724247 0.0001998106 5.283209e-05
 [686,] 0.0001721407 0.0001963093 5.177322e-05
 [687,] 0.0001722142 0.0001964290 5.191550e-05
 [688,] 0.0001749738 0.0002149547 5.689122e-05
 [689,] 0.0002041080 0.0002273901 6.236813e-05
 [690,] 0.0001748884 0.0002218957 5.787975e-05
 [691,] 0.0002037373 0.0002474711 6.559058e-05
 [692,] 0.0001749743 0.0002217487 5.791306e-05
 [693,] 0.0011911140 0.0002102205 4.573534e-04
 [694,] 0.0001755953 0.0002086915 5.531973e-05
 [695,] 0.0001916595 0.0002092463 6.136276e-05
 [696,] 0.0001914254 0.0002090097 6.106876e-05
 [697,] 0.0001918161 0.0002091993 6.136849e-05
 [698,] 0.0002032929 0.0002396937 6.469020e-05
 [699,] 0.0002410067 0.0002375578 6.694954e-05
 [700,] 0.0001725601 0.0001948607 5.189104e-05
 [701,] 0.0002065039 0.0002260162 6.303721e-05
 [702,] 0.0001761627 0.0002140017 5.616948e-05
 [703,] 0.0002038570 0.0002455867 6.537373e-05
 [704,] 0.0002445954 0.0002308296 7.182868e-05
 [705,] 0.0001768842 0.0002113330 5.684842e-05
 [706,] 0.0001764058 0.0002122438 5.693544e-05
 [707,] 0.0001820483 0.0002176387 6.024123e-05
 [708,] 0.0001842436 0.0002123877 6.054540e-05
 [709,] 0.0001830422 0.0002127011 6.018669e-05
 [710,] 0.0001830841 0.0002176387 6.068903e-05
 [711,] 0.0001848901 0.0002125252 6.089181e-05
 [712,] 0.0001731715 0.0002104542 5.474720e-05
 [713,] 0.0001832769 0.0002134547 6.065190e-05
 [714,] 0.0001858920 0.0002128270 6.148050e-05
 [715,] 0.0004954485 0.0003820297 5.679488e-04
 [716,] 0.0001841209 0.0002128270 6.072522e-05
 [717,] 0.0002225436 0.0002253452 6.638751e-05
 [718,] 0.0009706324 0.0002140515 4.441792e-04
 [719,] 0.0001808408 0.0001922033 5.340858e-05
 [720,] 0.0002291759 0.0002328320 7.117804e-05
 [721,] 0.0002000426 0.0002300706 6.487786e-05
 [722,] 0.0002002189 0.0002290397 6.466470e-05
 [723,] 0.0001901890 0.0002021787 5.600947e-05
 [724,] 0.0001882699 0.0002022208 5.556792e-05
 [725,] 0.0001798852 0.0001927341 5.387276e-05
 [726,] 0.0001935589 0.0002021441 5.682842e-05
 [727,] 0.0002244172 0.0002246163 6.759344e-05
 [728,] 0.0002227147 0.0002281003 6.612703e-05
 [729,] 0.0002363352 0.0002043614 7.072927e-05
 [730,] 0.0002255374 0.0002246163 6.784316e-05
 [731,] 0.0001878146 0.0002076821 5.636912e-05
 [732,] 0.0001887630 0.0002024286 5.545740e-05
 [733,] 0.0001861910 0.0001739106 4.941590e-05
 [734,] 0.0001969933 0.0002017621 5.789688e-05
 [735,] 0.0002396595 0.0002161196 6.319158e-05
 [736,] 0.0002415381 0.0002243268 7.179275e-05
 [737,] 0.0002372691 0.0002284788 6.874810e-05
 [738,] 0.0001967597 0.0002016814 5.934302e-05
 [739,] 0.0001942472 0.0002016156 5.839507e-05
 [740,] 0.0001938580 0.0002069531 5.922409e-05
 [741,] 0.0001948574 0.0002143995 6.246374e-05
 [742,] 0.0001843478 0.0001926822 5.507789e-05
 [743,] 0.0001940684 0.0002018064 5.732524e-05
 [744,] 0.0002014381 0.0002304889 6.470200e-05
 [745,] 0.0001907616 0.0002140212 6.071270e-05
 [746,] 0.0001824615 0.0001935616 5.534763e-05
 [747,] 0.0001896306 0.0002144450 6.093798e-05
 [748,] 0.0001889596 0.0001735756 5.023974e-05
 [749,] 0.0001928229 0.0002016849 5.762264e-05
 [750,] 0.0001931355 0.0002018332 5.840573e-05
 [751,] 0.0001938704 0.0002016867 5.778889e-05
 [752,] 0.0002363031 0.0002284076 6.854207e-05
 [753,] 0.0004932464 0.0003188657 4.377387e-04
 [754,] 0.0001935375 0.0002016784 5.772969e-05
 [755,] 0.0001840064 0.0001934566 5.574540e-05
 [756,] 0.0001892332 0.0002206632 7.128363e-05
 [757,] 0.0001898220 0.0002018886 5.808223e-05
 [758,] 0.0001916040 0.0002018472 5.854210e-05
 [759,] 0.0001911230 0.0002016236 5.793087e-05
 [760,] 0.0001914534 0.0002143881 6.149067e-05
 [761,] 0.0001930889 0.0002025612 6.047227e-05
 [762,] 0.0001892312 0.0002016678 5.671824e-05
 [763,] 0.0003558428 0.0003192462 2.972728e-04
 [764,] 0.0001901821 0.0002017155 5.788514e-05
 [765,] 0.0002018682 0.0002321766 6.522863e-05
 [766,] 0.0001911640 0.0002017198 5.817825e-05
 [767,] 0.0001924970 0.0002016791 5.844996e-05
 [768,] 0.0001920218 0.0002017312 5.842720e-05
 [769,] 0.0005857399 0.0002195918 2.541508e-04
 [770,] 0.0001912152 0.0002141947 6.105696e-05
 [771,] 0.0001938427 0.0002017077 5.825762e-05
 [772,] 0.0001849585 0.0002017264 5.558332e-05
 [773,] 0.0002291988 0.0002154345 6.204468e-05
 [774,] 0.0001963964 0.0002017202 5.814107e-05
 [775,] 0.0001878892 0.0002016843 5.634565e-05
 [776,] 0.0001845640 0.0001930346 5.557194e-05
 [777,] 0.0001943150 0.0002141592 6.199450e-05
 [778,] 0.0001949598 0.0002016916 5.808596e-05
 [779,] 0.0001896078 0.0002016923 5.769548e-05
 [780,] 0.0002009294 0.0002324954 6.530823e-05
 [781,] 0.0001892840 0.0002016693 5.666518e-05
 [782,] 0.0001897837 0.0002016607 5.688044e-05
 [783,] 0.0001876798 0.0002015582 5.672532e-05
 [784,] 0.0001836808 0.0001734139 4.976092e-05
 [785,] 0.0001855550 0.0001735037 4.985538e-05
 [786,] 0.0003445053 0.0002944262 2.569272e-04
 [787,] 0.0001888189 0.0002016678 5.743504e-05
 [788,] 0.0001914151 0.0002016918 5.819169e-05
 [789,] 0.0001886820 0.0002145293 6.066838e-05
 [790,] 0.0001905707 0.0002066698 5.962074e-05
 [791,] 0.0001843031 0.0002016247 5.606972e-05
 [792,] 0.0002245179 0.0002263438 6.722107e-05
 [793,] 0.0001920280 0.0002018209 5.861675e-05
 [794,] 0.0001920402 0.0002016247 5.815946e-05
 [795,] 0.0001928258 0.0002016784 5.854560e-05
 [796,] 0.0002015117 0.0002320827 6.498461e-05
 [797,] 0.0001892896 0.0002016823 5.661653e-05
 [798,] 0.0001896282 0.0002016703 5.673757e-05
 [799,] 0.0001895579 0.0002016911 5.663216e-05
 [800,] 0.0001899917 0.0002016804 5.778549e-05
 [801,] 0.0001924224 0.0002016678 5.842327e-05
 [802,] 0.0001898695 0.0002016705 5.679723e-05
 [803,] 0.0001925370 0.0002014245 5.827113e-05
 [804,] 0.0002762046 0.0002278287 8.309279e-05
 [805,] 0.0001894788 0.0002016424 5.704196e-05
 [806,] 0.0001904765 0.0002062081 5.848644e-05
 [807,] 0.0001885077 0.0002016413 5.678021e-05
 [808,] 0.0001854357 0.0002014408 5.632580e-05
 [809,] 0.0001850945 0.0002013922 5.611579e-05
 [810,] 0.0002223820 0.0002203112 7.267353e-05
 [811,] 0.0001878141 0.0002018522 5.785938e-05
 [812,] 0.0001899247 0.0002011020 5.708001e-05
 [813,] 0.0002001405 0.0002093920 6.640011e-05
 [814,] 0.0001922376 0.0002161204 6.504938e-05
 [815,] 0.0001870253 0.0002010905 5.596617e-05
 [816,] 0.0001823101 0.0002180030 6.577158e-05
 [817,] 0.0003405458 0.0001711964 9.196484e-05
 [818,] 0.0002199501 0.0002306185 7.549434e-05
 [819,] 0.0002179241 0.0002278729 6.526047e-05
 [820,] 0.0001832541 0.0002117412 6.427022e-05
 [821,] 0.0001781039 0.0001926947 5.346281e-05
 [822,] 0.0001830728 0.0001733133 4.983980e-05
 [823,] 0.0001781761 0.0001941293 5.427611e-05
 [824,] 0.0001906388 0.0002183657 6.561358e-05
 [825,] 0.0001742383 0.0001923946 5.195848e-05
 [826,] 0.0001883247 0.0002208466 6.599118e-05
 [827,] 0.0001817355 0.0002129055 6.366446e-05
 [828,] 0.0001823959 0.0001774752 5.232960e-05
 [829,] 0.0001846854 0.0001775937 5.305738e-05
 [830,] 0.0001823594 0.0001774662 5.231233e-05
 [831,] 0.0001629659 0.0002524360 5.084141e-05
 [832,] 0.0001848032 0.0001783699 5.359971e-05
 [833,] 0.0003351222 0.0003438897 3.021511e-04
 [834,] 0.0004047546 0.0003388477 3.729285e-04
 [835,] 0.0001812155 0.0001773448 5.190053e-05
 [836,] 0.0001846496 0.0001773107 5.285098e-05
 [837,] 0.0002335508 0.0002200865 7.644457e-05
 [838,] 0.0001841041 0.0001775222 5.284594e-05
 [839,] 0.0001846052 0.0001775476 5.300777e-05
 [840,] 0.0001858756 0.0001733316 5.049907e-05
 [841,] 0.0002050029 0.0002381195 6.260798e-05
 [842,] 0.0002356786 0.0002197679 6.975298e-05
 [843,] 0.0001830424 0.0001774687 5.250262e-05
 [844,] 0.0001848710 0.0001772046 5.283388e-05
 [845,] 0.0001853448 0.0001775051 5.318221e-05
 [846,] 0.0002333578 0.0001923615 5.566044e-05
 [847,] 0.0003398697 0.0003143145 2.750122e-04
 [848,] 0.0001839158 0.0001776966 5.291224e-05
 [849,] 0.0001869285 0.0001775419 5.351592e-05
 [850,] 0.0001806651 0.0001766059 5.121245e-05
 [851,] 0.0002343029 0.0002379069 7.096057e-05
 [852,] 0.0002339017 0.0002200899 7.656955e-05
 [853,] 0.0001840302 0.0001791855 5.387666e-05
 [854,] 0.0002025878 0.0002301260 6.451365e-05
 [855,] 0.0001864363 0.0001750105 5.343323e-05
 [856,] 0.0001886098 0.0001734113 5.278453e-05
 [857,] 0.0001918120 0.0001712885 5.258504e-05
 [858,] 0.0001888593 0.0001744538 5.369565e-05
 [859,] 0.0001897406 0.0001744759 5.394293e-05
 [860,] 0.0001913641 0.0001744599 5.440400e-05
 [861,] 0.0002350587 0.0002044523 6.599680e-05
 [862,] 0.0001893288 0.0001751731 5.435867e-05
 [863,] 0.0001904651 0.0001702652 5.098960e-05
 [864,] 0.0001889546 0.0001739280 5.331015e-05
 [865,] 0.0001911091 0.0001712124 5.247732e-05
 [866,] 0.0001911646 0.0001731743 5.341741e-05
 [867,] 0.0001851947 0.0001724928 5.078827e-05
 [868,] 0.0001840964 0.0001739925 5.260820e-05
 [869,] 0.0001917834 0.0001704252 5.151311e-05
 [870,] 0.0001932988 0.0001707792 5.241309e-05
 [871,] 0.0001913024 0.0001722963 5.455996e-05
 [872,] 0.0001976924 0.0001915292 5.665650e-05
 [873,] 0.0002000899 0.0001942041 5.491424e-05
 [874,] 0.0003216331 0.0001852646 5.660533e-05
 [875,] 0.0005417321 0.0002551937 3.530667e-04
 [876,] 0.0014570497 0.0001776820 4.138331e-04
 [877,] 0.0002457008 0.0002181295 6.846429e-05
 [878,] 0.0002429974 0.0002179767 6.807505e-05
 [879,] 0.0011710827 0.0001699373 2.688517e-04
 [880,] 0.0016328717 0.0001729535 3.994582e-04
 [881,] 0.0002477405 0.0001774998 5.500480e-05
 [882,] 0.0017777656 0.0001808214 5.137989e-04
 [883,] 0.0017339368 0.0001708285 3.894269e-04
 [884,] 0.0016806809 0.0001839061 5.190921e-04
 [885,] 0.0014614653 0.0001659363 2.719689e-04
 [886,] 0.0013826670 0.0001664783 2.672075e-04
 [887,] 0.0011891844 0.0001679502 2.648650e-04
 [888,] 0.0014058325 0.0001679864 3.029630e-04
 [889,] 0.0015674149 0.0001692479 3.406291e-04
 [890,] 0.0013312749 0.0001676874 2.868736e-04
 [891,] 0.0011190250 0.0002659396 9.950434e-04
 [892,] 0.0011644004 0.0002641067 1.051403e-03
 [893,] 0.0014541367 0.0001677855 3.091423e-04
 [894,] 0.0017760188 0.0001934371 6.073847e-04
 [895,] 0.0015383355 0.0001677543 3.230124e-04
 [896,] 0.0006357026 0.0002123229 2.995338e-04
 [897,] 0.0019981419 0.0001686398 3.931132e-04
 [898,] 0.0018869195 0.0001719945 4.321214e-04
 [899,] 0.0002626884 0.0002492235 6.124525e-05
 [900,] 0.0018372547 0.0001684673 3.833516e-04
 [901,] 0.0019145181 0.0001727636 4.511039e-04
 [902,] 0.0019396361 0.0001715440 4.397280e-04
 [903,] 0.0019723361 0.0001686388 3.952900e-04
 [904,] 0.0021000143 0.0002023185 8.368789e-04
 [905,] 0.0017645855 0.0001711637 4.058513e-04
 [906,] 0.0036185733 0.0001662984 3.896892e-04
 [907,] 0.0002098686 0.0002212587 6.633052e-05
 [908,] 0.0002287089 0.0002272579 7.078404e-05
 [909,] 0.0018041149 0.0001650230 3.185850e-04
 [910,] 0.0017262803 0.0001698598 3.824253e-04
 [911,] 0.0018055050 0.0001696274 3.890372e-04
 [912,] 0.0018774464 0.0001690946 3.938952e-04
 [913,] 0.0002584707 0.0002525996 6.076698e-05
 [914,] 0.0011234434 0.0002781951 1.173011e-03
 [915,] 0.0016008534 0.0001675739 3.306960e-04
 [916,] 0.0003365625 0.0002253233 1.738408e-04
 [917,] 0.0002461737 0.0002472434 6.044164e-05
 [918,] 0.0003856351 0.0002277181 1.640586e-04
 [919,] 0.0004634179 0.0001840606 1.598152e-04
 [920,] 0.0002576781 0.0002082195 9.589973e-05
 [921,] 0.0006790118 0.0002954904 5.449500e-04
 [922,] 0.0004663790 0.0002114593 2.192500e-04
 [923,] 0.0004578671 0.0002089330 2.103927e-04
 [924,] 0.0004594959 0.0002188702 2.297220e-04
 [925,] 0.0002980185 0.0002375871 6.377170e-05
 [926,] 0.0003192864 0.0001853929 5.417858e-05
 [927,] 0.0011661090 0.0002524046 1.086036e-03
 [928,] 0.0004217310 0.0002028740 1.833702e-04
 [929,] 0.0002788632 0.0002280363 6.222433e-05
 [930,] 0.0004213144 0.0002005449 1.790313e-04
 [931,] 0.0004012415 0.0001950245 1.622127e-04
 [932,] 0.0003048424 0.0002322668 6.566977e-05
 [933,] 0.0003964709 0.0001946058 1.596246e-04
 [934,] 0.0003834639 0.0002173519 1.829909e-04
 [935,] 0.0009818473 0.0002388782 6.556782e-04
 [936,] 0.0003722689 0.0003327529 3.239544e-04
 [937,] 0.0003011496 0.0002264581 6.707010e-05
 [938,] 0.0003992933 0.0003249454 3.438646e-04
 [939,] 0.0003624323 0.0003316575 3.142429e-04
 [940,] 0.0002572973 0.0002467054 6.105307e-05
 [941,] 0.0004513601 0.0002429882 2.670744e-04
 [942,] 0.0003732402 0.0002466210 2.212560e-04
 [943,] 0.0002263773 0.0002494650 5.825510e-05
 [944,] 0.0006021860 0.0001787021 1.526200e-04
 [945,] 0.0003500510 0.0002607136 2.225237e-04
 [946,] 0.0003786482 0.0002358741 2.101079e-04
 [947,] 0.0003341272 0.0002037882 1.454433e-04
 [948,] 0.0002309038 0.0002507632 5.828218e-05
 [949,] 0.0002314878 0.0002414762 6.025422e-05
 [950,] 0.0002418386 0.0002126984 7.170634e-05
 [951,] 0.0002328313 0.0002514465 5.828997e-05
 [952,] 0.0006388069 0.0002458168 3.797951e-04
 [953,] 0.0006313361 0.0002251974 3.169395e-04
 [954,] 0.0003340729 0.0002017098 1.428389e-04
 [955,] 0.0003729590 0.0001792994 1.257633e-04
 [956,] 0.0005807021 0.0002212069 2.808352e-04
 [957,] 0.0002295142 0.0002524840 5.825942e-05
 [958,] 0.0001387153 0.0003135055 6.568744e-05
 [959,] 0.0001593498 0.0001710898 4.871996e-05
 [960,] 0.0001312248 0.0001967015 4.125900e-05
 [961,] 0.0001557272 0.0004519026 1.070635e-04
 [962,] 0.0002679200 0.0002437148 7.178700e-05
 [963,] 0.0001595612 0.0001776112 5.423633e-05
 [964,] 0.0004964891 0.0002171716 1.104218e-04
 [965,] 0.0002020688 0.0002162162 6.120144e-05
 [966,] 0.0001467277 0.0001840720 5.094876e-05
 [967,] 0.0001514083 0.0002060167 5.382206e-05
 [968,] 0.0002029129 0.0002161041 6.151008e-05
 [969,] 0.0004671969 0.0001861167 1.270496e-04
 [970,] 0.0002044125 0.0002162461 6.169486e-05
 [971,] 0.0001621633 0.0001662691 4.329268e-05
 [972,] 0.0004601430 0.0002090748 1.135714e-04
 [973,] 0.0002038013 0.0002162757 6.158565e-05
 [974,] 0.0001519661 0.0002015795 4.746363e-05
 [975,] 0.0001627973 0.0001660984 4.896920e-05
 [976,] 0.0001891977 0.0002569284 9.568153e-05
 [977,] 0.0001885647 0.0002689261 9.962840e-05
 [978,] 0.0001648820 0.0001668355 4.335846e-05
 [979,] 0.0002800725 0.0002827073 1.760603e-04
 [980,] 0.0003832754 0.0002369675 2.081698e-04
 [981,] 0.0003029972 0.0001635845 7.896798e-05
 [982,] 0.0002974274 0.0001640017 8.048441e-05
 [983,] 0.0003092760 0.0001606137 6.903538e-05
 [984,] 0.0003139420 0.0001606858 6.933243e-05
 [985,] 0.0004394770 0.0002091436 1.094935e-04
 [986,] 0.0003027405 0.0001634366 7.842112e-05
 [987,] 0.0004121946 0.0002208472 2.003820e-04
 [988,] 0.0001549360 0.0001625148 4.258258e-05
 [989,] 0.0001638346 0.0001680112 4.687247e-05
 [990,] 0.0004688776 0.0001876223 1.748641e-04
 [991,] 0.0006706442 0.0001729995 1.215470e-04
 [992,] 0.0006692271 0.0001730548 1.185937e-04
 [993,] 0.0007014501 0.0001743883 1.375439e-04
 [994,] 0.0006589108 0.0001652902 1.216897e-04
 [995,] 0.0002071742 0.0002254251 6.426378e-05
 [996,] 0.0001731471 0.0001686612 4.992767e-05
 [997,] 0.0002056282 0.0002163183 6.128049e-05
 [998,] 0.0004612882 0.0002255829 2.345381e-04
 [999,] 0.0001751400 0.0001691188 4.504873e-05
[1000,] 0.0004629078 0.0002282984 2.403634e-04
[1001,] 0.0006552248 0.0001743668 1.332690e-04
[1002,] 0.0006757562 0.0001745357 1.352557e-04
[1003,] 0.0007063391 0.0001744187 1.384499e-04
[1004,] 0.0001500456 0.0001941148 5.309672e-05
[1005,] 0.0006392936 0.0001730230 1.146127e-04
[1006,] 0.0001573435 0.0001705282 4.858054e-05
[1007,] 0.0003094154 0.0002313407 1.341189e-04
[1008,] 0.0001666365 0.0001721783 5.240671e-05
[1009,] 0.0001743392 0.0001685386 4.520737e-05
[1010,] 0.0001774518 0.0001694362 4.512164e-05
[1011,] 0.0005110080 0.0002301991 2.711845e-04
[1012,] 0.0001668856 0.0001971440 6.277945e-05
[1013,] 0.0002309777 0.0001724273 5.165814e-05
[1014,] 0.0001855176 0.0002268222 6.215860e-05
[1015,] 0.0001555507 0.0001689354 4.275758e-05
[1016,] 0.0006694778 0.0002064105 2.788889e-04
[1017,] 0.0002062086 0.0001755452 4.402838e-05
[1018,] 0.0002067135 0.0001826385 6.955253e-05
[1019,] 0.0002234032 0.0001670940 4.897242e-05
[1020,] 0.0003987220 0.0002032610 1.103959e-04
[1021,] 0.0001961282 0.0001685491 5.195082e-05
[1022,] 0.0002473086 0.0001933189 4.334792e-05
[1023,] 0.0002437842 0.0001921858 4.323404e-05
[1024,] 0.0002183996 0.0001670337 4.908119e-05
[1025,] 0.0002028568 0.0002174246 9.106337e-05
[1026,] 0.0007420825 0.0002263402 3.696569e-04
[1027,] 0.0004741544 0.0001942362 1.330464e-04
[1028,] 0.0007573146 0.0002221554 3.629149e-04
[1029,] 0.0007819629 0.0002226295 3.769840e-04
[1030,] 0.0007769367 0.0002237264 3.783339e-04
[1031,] 0.0007896747 0.0002232609 3.832235e-04
[1032,] 0.0004762810 0.0001940953 1.328774e-04
[1033,] 0.0002232819 0.0001812423 4.368565e-05
[1034,] 0.0007744654 0.0002242958 3.793593e-04
[1035,] 0.0004623761 0.0001966581 1.414310e-04
[1036,] 0.0007552409 0.0002218271 3.607032e-04
[1037,] 0.0007796241 0.0002226772 3.759692e-04
[1038,] 0.0007981718 0.0002237575 3.894060e-04
[1039,] 0.0006600010 0.0001821457 1.466184e-04
[1040,] 0.0007513136 0.0002239328 3.662159e-04
[1041,] 0.0007793138 0.0002210378 3.696327e-04
[1042,] 0.0007293503 0.0002260037 3.613450e-04
[1043,] 0.0007516884 0.0002233963 3.643759e-04
[1044,] 0.0006649940 0.0001824414 1.446600e-04
[1045,] 0.0007473328 0.0002209109 3.534913e-04
[1046,] 0.0007403075 0.0002208459 3.498121e-04
[1047,] 0.0007520225 0.0002202205 3.532779e-04
[1048,] 0.0006641026 0.0002259456 3.278218e-04
[1049,] 0.0006637036 0.0002247529 3.241061e-04
[1050,] 0.0006286975 0.0002251579 3.072581e-04
[1051,] 0.0006541901 0.0002255558 3.215799e-04
[1052,] 0.0006461683 0.0002266365 3.204990e-04
[1053,] 0.0006497005 0.0002256294 3.194582e-04
[1054,] 0.0006491617 0.0002253641 3.184054e-04
[1055,] 0.0006643294 0.0002254353 3.264761e-04
[1056,] 0.0004962233 0.0001977431 1.549381e-04
[1057,] 0.0006683025 0.0002252709 3.280482e-04
[1058,] 0.0007011289 0.0002235901 3.395730e-04
[1059,] 0.0006709238 0.0002252114 3.292024e-04
[1060,] 0.0006747166 0.0002257551 3.328388e-04
[1061,] 0.0006677892 0.0002246043 3.257584e-04
[1062,] 0.0006781324 0.0002101689 2.844054e-04
[1063,] 0.0006808638 0.0002277202 3.418662e-04
[1064,] 0.0001799748 0.0002203576 6.056676e-05
[1065,] 0.0006847839 0.0002215015 3.245983e-04
[1066,] 0.0007110807 0.0002252084 3.496731e-04
[1067,] 0.0003245776 0.0001819853 1.050182e-04
[1068,] 0.0002500639 0.0001811923 5.568658e-05
[1069,] 0.0003203517 0.0001778100 9.822358e-05
[1070,] 0.0007081442 0.0002242207 3.451077e-04
[1071,] 0.0006878240 0.0002196580 3.202657e-04
[1072,] 0.0006712713 0.0002104517 2.823544e-04
[1073,] 0.0004994379 0.0002000102 1.635801e-04
[1074,] 0.0001854601 0.0001769584 4.181142e-05
[1075,] 0.0004721028 0.0001944288 1.338732e-04
[1076,] 0.0006419487 0.0002214073 3.030959e-04
[1077,] 0.0009418053 0.0001779567 1.551260e-04
[1078,] 0.0008780750 0.0001771509 1.504753e-04
[1079,] 0.0008741092 0.0001762077 1.544916e-04
[1080,] 0.0005134900 0.0002012752 1.726066e-04
[1081,] 0.0009648903 0.0001742720 1.864240e-04
[1082,] 0.0009174244 0.0001752861 1.682881e-04
[1083,] 0.0008857413 0.0001748406 1.675772e-04
[1084,] 0.0004869842 0.0001955819 1.441708e-04
[1085,] 0.0007990738 0.0002102390 8.903266e-05
[1086,] 0.0006526080 0.0002189780 3.010074e-04
[1087,] 0.0009021488 0.0001763594 1.573792e-04
[1088,] 0.0009008443 0.0001771110 1.535216e-04
[1089,] 0.0009081894 0.0001828757 1.356396e-04
[1090,] 0.0005014337 0.0001955886 1.478909e-04
[1091,] 0.0006817360 0.0002221214 3.250171e-04
[1092,] 0.0002269755 0.0001793052 4.561446e-05
[1093,] 0.0003501803 0.0001851123 1.095274e-04
[1094,] 0.0001576330 0.0002429992 6.120032e-05
[1095,] 0.0001701220 0.0002290316 5.649464e-05
[1096,] 0.0001367749 0.0002142220 4.916795e-05
[1097,] 0.0001975674 0.0004115013 4.841158e-05
[1098,] 0.0002012825 0.0002185278 4.482686e-05
[1099,] 0.0001625362 0.0002252730 6.852784e-05
[1100,] 0.0001643297 0.0002228550 6.886839e-05
[1101,] 0.0002101397 0.0002692141 4.527762e-05
[1102,] 0.0001563398 0.0001950424 4.862126e-05
[1103,] 0.0001687518 0.0002049948 5.381200e-05
[1104,] 0.0001608218 0.0002285202 6.841729e-05
[1105,] 0.0001624327 0.0002233061 6.787214e-05
[1106,] 0.0001614469 0.0001940462 6.073827e-05
[1107,] 0.0001990138 0.0002155282 4.490845e-05
[1108,] 0.0001634161 0.0001917457 6.089195e-05
[1109,] 0.0001600789 0.0002221026 6.610203e-05
[1110,] 0.0001428137 0.0002155826 5.269739e-05
[1111,] 0.0001552802 0.0003566636 6.978322e-05
[1112,] 0.0001553885 0.0003572277 7.114060e-05
[1113,] 0.0001553195 0.0003705862 7.157497e-05
[1114,] 0.0001552657 0.0003520948 6.890553e-05
[1115,] 0.0001564127 0.0004984402 9.781070e-05
[1116,] 0.0001566698 0.0002009215 4.806806e-05
[1117,] 0.0001588354 0.0002228324 6.555140e-05
[1118,] 0.0002238471 0.0001877170 8.045439e-05
[1119,] 0.0002354793 0.0001953749 9.053098e-05
[1120,] 0.0002187934 0.0001909944 7.963639e-05
[1121,] 0.0001612246 0.0002260004 6.794650e-05
[1122,] 0.0001584678 0.0002055581 4.757016e-05
[1123,] 0.0001598867 0.0002223956 6.606596e-05
[1124,] 0.0001504257 0.0002063999 3.786893e-05
[1125,] 0.0001482160 0.0002332760 4.996025e-05
[1126,] 0.0001558350 0.0001666079 4.592885e-05
[1127,] 0.0001673681 0.0002017585 6.404872e-05
[1128,] 0.0001553904 0.0002033056 3.783337e-05
[1129,] 0.0001568515 0.0002075155 3.782926e-05
[1130,] 0.0001559029 0.0002079456 3.782737e-05
[1131,] 0.0001551325 0.0002085694 3.783059e-05
[1132,] 0.0002032730 0.0002567136 4.546700e-05
[1133,] 0.0001503974 0.0001844260 3.805100e-05
[1134,] 0.0001616091 0.0002233444 6.739076e-05
[1135,] 0.0001530807 0.0001992457 3.783080e-05
[1136,] 0.0001558993 0.0001952505 4.775146e-05
[1137,] 0.0001642633 0.0003203797 6.785059e-05
[1138,] 0.0001700352 0.0001842767 3.934782e-05
[1139,] 0.0001667683 0.0002061207 5.258897e-05
[1140,] 0.0001465418 0.0002169251 5.498061e-05
[1141,] 0.0001471222 0.0002177535 5.549502e-05
[1142,] 0.0001561610 0.0001958860 4.681415e-05
[1143,] 0.0001706998 0.0001835665 3.948796e-05
[1144,] 0.0001642309 0.0003312011 7.051061e-05
[1145,] 0.0001473967 0.0002159252 5.518880e-05
[1146,] 0.0001785457 0.0001880507 6.474481e-05
[1147,] 0.0001579051 0.0001939445 3.949725e-05
[1148,] 0.0001652911 0.0002423464 5.186271e-05
[1149,] 0.0001558591 0.0001978854 4.794669e-05
[1150,] 0.0001718428 0.0001835093 3.958029e-05
[1151,] 0.0002097907 0.0002686529 4.528895e-05
[1152,] 0.0001631481 0.0002066748 6.559815e-05
[1153,] 0.0001417163 0.0002224925 5.350357e-05
[1154,] 0.0001585235 0.0002129884 6.516682e-05
[1155,] 0.0001492778 0.0002169011 5.638725e-05
[1156,] 0.0001668011 0.0002062772 5.135106e-05
[1157,] 0.0001425099 0.0002217787 5.394876e-05
[1158,] 0.0001445804 0.0002152803 5.353708e-05
[1159,] 0.0001474560 0.0002168474 5.544875e-05
[1160,] 0.0002179213 0.0002644089 4.540441e-05
[1161,] 0.0001580561 0.0002070736 4.780625e-05
[1162,] 0.0001450865 0.0002151241 5.379634e-05
[1163,] 0.0001468812 0.0002186689 5.563314e-05
[1164,] 0.0001710761 0.0001838712 3.949046e-05
[1165,] 0.0001543539 0.0002048123 3.783515e-05
[1166,] 0.0002056689 0.0002675895 4.526579e-05
[1167,] 0.0001489574 0.0002154968 5.587496e-05
[1168,] 0.0001450859 0.0002124666 5.311830e-05
[1169,] 0.0001668718 0.0002051715 5.252703e-05
[1170,] 0.0001463239 0.0002232603 5.642468e-05
[1171,] 0.0002004383 0.0002623550 4.544932e-05
[1172,] 0.0001715889 0.0001922718 6.279975e-05
[1173,] 0.0001524884 0.0002030473 5.376181e-05
[1174,] 0.0001516002 0.0002036752 5.356727e-05
[1175,] 0.0001899555 0.0001937377 5.568160e-05
[1176,] 0.0001899917 0.0001937316 5.594271e-05
[1177,] 0.0002350963 0.0002376764 4.680824e-05
[1178,] 0.0001911274 0.0001699028 4.810028e-05
[1179,] 0.0001667860 0.0002042249 5.214877e-05
[1180,] 0.0001541519 0.0002047631 5.510277e-05
[1181,] 0.0001876456 0.0002703544 5.550796e-05
[1182,] 0.0002653367 0.0002981388 6.824081e-05
[1183,] 0.0002047813 0.0001703058 5.279734e-05
[1184,] 0.0002093321 0.0001703501 5.337731e-05
[1185,] 0.0002339272 0.0002363784 4.684570e-05
[1186,] 0.0002245937 0.0001896562 8.226558e-05
[1187,] 0.0001422415 0.0002049282 4.950612e-05
[1188,] 0.0001883259 0.0001633964 5.248204e-05
[1189,] 0.0001513306 0.0001622668 4.318770e-05
[1190,] 0.0001514369 0.0001608557 4.170048e-05
[1191,] 0.0001489283 0.0001621050 4.241700e-05
[1192,] 0.0001523544 0.0001620871 4.322345e-05
[1193,] 0.0001461150 0.0002040432 5.116182e-05
[1194,] 0.0001602070 0.0001934911 5.897956e-05
[1195,] 0.0001929113 0.0002289179 6.337926e-05
[1196,] 0.0001931681 0.0002287565 6.422929e-05
[1197,] 0.0002200782 0.0002270674 4.687664e-05
[1198,] 0.0001647858 0.0002034780 6.478771e-05
[1199,] 0.0001560270 0.0001965057 5.787580e-05
[1200,] 0.0001441991 0.0001627405 4.220888e-05
[1201,] 0.0001511832 0.0001717033 4.310203e-05
[1202,] 0.0001395845 0.0002071986 4.867758e-05
[1203,] 0.0001538543 0.0002036439 5.899650e-05
[1204,] 0.0001406657 0.0002070959 4.921124e-05
[1205,] 0.0002197691 0.0002160815 4.773963e-05
[1206,] 0.0001428461 0.0002060589 5.009702e-05
[1207,] 0.0001522307 0.0001692071 4.627100e-05
[1208,] 0.0001737079 0.0001884337 6.339490e-05
[1209,] 0.0001732294 0.0002316477 7.418822e-05
[1210,] 0.0001849313 0.0001675840 5.731526e-05
[1211,] 0.0001968965 0.0001684327 6.016488e-05
[1212,] 0.0001851983 0.0001680273 5.773706e-05
[1213,] 0.0001789970 0.0001667793 5.498823e-05
[1214,] 0.0001792209 0.0001688456 5.541801e-05
[1215,] 0.0001860713 0.0001800223 6.382744e-05
[1216,] 0.0001932440 0.0001677302 5.986460e-05
[1217,] 0.0001940346 0.0001807890 6.717627e-05
[1218,] 0.0001720362 0.0002363512 7.512404e-05
[1219,] 0.0001951151 0.0002797368 4.814769e-05
[1220,] 0.0002008778 0.0001739978 6.757666e-05
[1221,] 0.0002775995 0.0003976068 2.773155e-04
[1222,] 0.0002451187 0.0004448203 2.592509e-04
[1223,] 0.0003810007 0.0003768919 4.040075e-04
[1224,] 0.0003769183 0.0002563530 8.178599e-04
[1225,] 0.0001702778 0.0002655098 5.150557e-05
[1226,] 0.0003676526 0.0003110957 3.588404e-04
[1227,] 0.0003850987 0.0003876883 4.409942e-04
[1228,] 0.0004507504 0.0002269096 2.271504e-04
[1229,] 0.0002252537 0.0001690031 5.302639e-05
[1230,] 0.0028640307 0.0002598870 7.500418e-03
[1231,] 0.0001708480 0.0002840340 5.242459e-05
[1232,] 0.0004406919 0.0001739267 1.107046e-04
[1233,] 0.0004222633 0.0002537379 8.919229e-04
[1234,] 0.0005931541 0.0005119001 1.054957e-02
[1235,] 0.0002248028 0.0001791751 5.820270e-05
[1236,] 0.0026463141 0.0002724954 8.115451e-03
[1237,] 0.0025710972 0.0002728605 7.908491e-03
[1238,] 0.0001823092 0.0002274145 6.187797e-05
[1239,] 0.0006170873 0.0002714310 1.672180e-03
[1240,] 0.0007479721 0.0002871196 2.441300e-03
[1241,] 0.0001662734 0.0002730014 5.471489e-05
[1242,] 0.0001750765 0.0002460646 5.040184e-05
[1243,] 0.0146571593 0.0002172471 1.529827e-01
[1244,] 0.0001971503 0.0002672680 4.972087e-05
[1245,] 0.0144571448 0.0002194713 1.585438e-01
[1246,] 0.0002189865 0.0002120638 6.596534e-05
[1247,] 0.0098494302 0.0002269078 9.713073e-02
[1248,] 0.0001533686 0.0002722498 3.804006e-04
[1249,] 0.0001546415 0.0002695875 4.142503e-04
[1250,] 0.0001621469 0.0002961341 1.227686e-03
[1251,] 0.0151748874 0.0002176746 1.598682e-01
[1252,] 0.0050614321 0.0001684057 4.428631e-03
[1253,] 0.0054310205 0.0002105424 2.865756e-02
[1254,] 0.0060453343 0.0002111391 3.236902e-02
[1255,] 0.0002048242 0.0002525632 9.418727e-05
[1256,] 0.0059811028 0.0001735944 6.851405e-03
[1257,] 0.0054559609 0.0001729020 6.080753e-03
[1258,] 0.0049857520 0.0001731126 5.646013e-03
[1259,] 0.0051169088 0.0001741742 6.092786e-03
[1260,] 0.0050053675 0.0001731038 5.671073e-03
[1261,] 0.0052712545 0.0001735971 6.092433e-03
[1262,] 0.0035913926 0.0001731109 4.143126e-03
[1263,] 0.0044215142 0.0001725721 4.917538e-03
[1264,] 0.0043985871 0.0001751742 5.537132e-03
[1265,] 0.0048488204 0.0001748711 5.983318e-03
[1266,] 0.0041395762 0.0001667268 2.382893e-03
[1267,] 0.0002111685 0.0001789770 5.413306e-05
[1268,] 0.0002104642 0.0001917467 5.629179e-05
[1269,] 0.0001436757 0.0001786540 4.642450e-05
[1270,] 0.0001533438 0.0001691476 4.648514e-05
[1271,] 0.0001411774 0.0001704140 4.215816e-05
[1272,] 0.0002366820 0.0003266312 1.641337e-04
[1273,] 0.0002052875 0.0003272843 1.338247e-04
[1274,] 0.0001358088 0.0001697512 4.012216e-05
[1275,] 0.0002801476 0.0002611286 1.554887e-04
[1276,] 0.0003015762 0.0002277838 1.341780e-04
[1277,] 0.0001342054 0.0001750497 4.216013e-05
[1278,] 0.0002181942 0.0003236672 1.448240e-04
[1279,] 0.0001469981 0.0001742471 4.725564e-05
[1280,] 0.0001448209 0.0001736242 4.627830e-05
[1281,] 0.0002198426 0.0003116743 1.410281e-04
[1282,] 0.0002379723 0.0002198730 8.376856e-05
[1283,] 0.0001382894 0.0001694400 4.006601e-05
[1284,] 0.0002134771 0.0001881988 5.635300e-05
[1285,] 0.0001481047 0.0001665227 4.261142e-05
[1286,] 0.0002237817 0.0003067835 1.423144e-04
[1287,] 0.0001689431 0.0002657822 5.781636e-05
[1288,] 0.0001746876 0.0002455113 5.746043e-05
[1289,] 0.0002099048 0.0002553594 1.057527e-04
[1290,] 0.0003059941 0.0002761063 1.917518e-04
[1291,] 0.0003011784 0.0001914958 1.205236e-04
[1292,] 0.0001469846 0.0001702783 4.319305e-05
[1293,] 0.0003042531 0.0002699691 1.836548e-04
[1294,] 0.0001474182 0.0001701998 4.302491e-05
[1295,] 0.0001849081 0.0002301317 6.320089e-05
[1296,] 0.0003137491 0.0001980487 8.392596e-05
[1297,] 0.0002465392 0.0002769684 1.463585e-04
[1298,] 0.0002392906 0.0003372705 1.721605e-04
[1299,] 0.0002307572 0.0002311066 6.193403e-05
[1300,] 0.0001441821 0.0001669665 3.869856e-05
[1301,] 0.0002150775 0.0002204158 6.178806e-05
[1302,] 0.0002151743 0.0002188954 6.142599e-05
[1303,] 0.0001524766 0.0001686286 3.884108e-05
[1304,] 0.0001437378 0.0001701231 4.196813e-05
[1305,] 0.0003025913 0.0002530506 1.645636e-04
[1306,] 0.0002143252 0.0001923679 5.795416e-05
[1307,] 0.0001495855 0.0001650565 3.981119e-05
[1308,] 0.0003048562 0.0002560606 1.694350e-04
[1309,] 0.0003199856 0.0002288126 1.432284e-04
[1310,] 0.0002822516 0.0005400838 3.418267e-04
[1311,] 0.0003425703 0.0004422141 3.740223e-04
[1312,] 0.0001848136 0.0001724289 4.124638e-05
[1313,] 0.0001868761 0.0001672408 4.290129e-05
[1314,] 0.0001797869 0.0001605885 4.784323e-05
[1315,] 0.0002176413 0.0004092130 9.469491e-05
[1316,] 0.0003345754 0.0005294131 4.320914e-04
[1317,] 0.0002468199 0.0005295255 3.133742e-04
[1318,] 0.0002062851 0.0005190857 2.097045e-04
[1319,] 0.0001606807 0.0001690187 3.915447e-05
[1320,] 0.0002196778 0.0003859179 8.807889e-05
[1321,] 0.0002529697 0.0004689847 2.866960e-04
[1322,] 0.0002799724 0.0001870553 9.448157e-05
[1323,] 0.0002488308 0.0005444309 3.279091e-04
[1324,] 0.0003142723 0.0004954218 3.697820e-04
[1325,] 0.0001678237 0.0002311527 6.001152e-05
[1326,] 0.0001727551 0.0001737483 5.237051e-05
[1327,] 0.0001703949 0.0001607153 4.460422e-05
[1328,] 0.0003182531 0.0004155392 3.161481e-04
[1329,] 0.0002135547 0.0004968117 2.165057e-04
[1330,] 0.0002891960 0.0004232588 2.810394e-04
[1331,] 0.0001792858 0.0001784318 3.990150e-05
[1332,] 0.0002096590 0.0004808846 2.009374e-04
[1333,] 0.0003065843 0.0003609462 2.607049e-04
[1334,] 0.0002417943 0.0002080351 9.461327e-05
[1335,] 0.0001535820 0.0001688574 3.865050e-05
[1336,] 0.0002031720 0.0008696837 3.268113e-04
[1337,] 0.0001933589 0.0002035538 7.454248e-05
[1338,] 0.0002154530 0.0002024298 7.462443e-05
[1339,] 0.0002853288 0.0001954477 9.804383e-05
[1340,] 0.0001264517 0.0002371354 4.002596e-05
[1341,] 0.0001262033 0.0002239928 3.959945e-05
[1342,] 0.0002302198 0.0002217112 8.357445e-05
[1343,] 0.0002708386 0.0002831588 1.685746e-04
[1344,] 0.0001263284 0.0002376533 4.011495e-05
[1345,] 0.0001262573 0.0002287675 3.977662e-05
[1346,] 0.0002012998 0.0001793547 5.427678e-05
[1347,] 0.0001281697 0.0002420212 3.961144e-05
[1348,] 0.0001586916 0.0002222022 5.497008e-05
[1349,] 0.0001286590 0.0002422174 3.948958e-05
[1350,] 0.0002835957 0.0001837497 8.268830e-05
[1351,] 0.0002913919 0.0001819419 8.103681e-05
[1352,] 0.0001819350 0.0002123884 7.549581e-05
[1353,] 0.0001298314 0.0002178404 4.623601e-05
[1354,] 0.0002728343 0.0003531725 2.310901e-04
[1355,] 0.0002032854 0.0001794064 5.415048e-05
[1356,] 0.0001299006 0.0002248605 4.727025e-05
[1357,] 0.0001289246 0.0002230672 4.632162e-05
[1358,] 0.0001406455 0.0002021361 5.127209e-05
[1359,] 0.0002025830 0.0001793682 5.411326e-05
[1360,] 0.0002027043 0.0001793029 5.435683e-05
[1361,] 0.0001405848 0.0001855712 4.862825e-05
[1362,] 0.0001463885 0.0001849622 5.107544e-05
[1363,] 0.0001458637 0.0001841875 5.059765e-05
[1364,] 0.0001347632 0.0002527823 5.386005e-05
[1365,] 0.0001461665 0.0001849041 5.095477e-05
[1366,] 0.0001462438 0.0001855219 5.117910e-05
[1367,] 0.0001449012 0.0001855257 5.058355e-05
[1368,] 0.0001475331 0.0001863130 5.200486e-05
[1369,] 0.0001440988 0.0001883350 5.103591e-05
[1370,] 0.0001436070 0.0001869895 5.039981e-05
[1371,] 0.0001467740 0.0001793518 4.930665e-05
[1372,] 0.0001351401 0.0002415513 5.282224e-05
[1373,] 0.0001491263 0.0001871129 5.293368e-05
[1374,] 0.0001402121 0.0001982414 5.013893e-05
[1375,] 0.0001313616 0.0002177089 4.715590e-05
[1376,] 0.0002927786 0.0003783101 2.777387e-04
[1377,] 0.0001491276 0.0001867629 5.283561e-05
[1378,] 0.0002653551 0.0001863180 8.371304e-05
[1379,] 0.0001286820 0.0002231731 4.614351e-05
[1380,] 0.0001394794 0.0001904827 4.807382e-05
[1381,] 0.0001293210 0.0002213057 4.635413e-05
[1382,] 0.0001283648 0.0002217671 4.573146e-05
[1383,] 0.0001341958 0.0002307427 5.013813e-05
[1384,] 0.0001566953 0.0001654252 4.092533e-05
[1385,] 0.0001296969 0.0002251770 4.716689e-05
[1386,] 0.0001517609 0.0002080929 4.533764e-05
[1387,] 0.0001296813 0.0002269854 4.741182e-05
[1388,] 0.0001292027 0.0002279543 4.718197e-05
[1389,] 0.0001337725 0.0002222023 4.920444e-05
[1390,] 0.0001317817 0.0002283932 4.907874e-05
[1391,] 0.0003131330 0.0001811016 8.485911e-05
[1392,] 0.0003270799 0.0002551824 1.845850e-04
[1393,] 0.0001339011 0.0002232877 4.967968e-05
[1394,] 0.0001342003 0.0002228934 4.980118e-05
[1395,] 0.0001340674 0.0002245853 4.999602e-05
[1396,] 0.0001340662 0.0002277955 5.053099e-05
[1397,] 0.0001353807 0.0002324195 5.216115e-05
[1398,] 0.0001354421 0.0002287459 5.158633e-05
[1399,] 0.0001345628 0.0002283303 5.094511e-05
[1400,] 0.0001371701 0.0002253633 5.206283e-05
[1401,] 0.0004645212 0.0001999191 1.770041e-04
[1402,] 0.0001369863 0.0002284572 5.251996e-05
[1403,] 0.0001362817 0.0002263883 5.170265e-05
[1404,] 0.0001368612 0.0002266817 5.211679e-05
[1405,] 0.0001380969 0.0002217742 5.192886e-05
[1406,] 0.0001379660 0.0002265594 5.278022e-05
[1407,] 0.0001375576 0.0002266863 5.255149e-05
[1408,] 0.0001392289 0.0002221500 5.269664e-05
[1409,] 0.0001373875 0.0002284429 5.277841e-05
[1410,] 0.0001366741 0.0002300182 5.260184e-05
[1411,] 0.0001374323 0.0002260361 5.235372e-05
[1412,] 0.0004312437 0.0001737726 1.118039e-04
[1413,] 0.0001349905 0.0002213405 5.009466e-05
[1414,] 0.0001263758 0.0001900815 3.940144e-05
[1415,] 0.0001486768 0.0002795588 7.380537e-05
[1416,] 0.0002525851 0.0002305192 7.509604e-05
[1417,] 0.0002449351 0.0002433543 1.047167e-04
[1418,] 0.0002462001 0.0002439253 1.061489e-04
[1419,] 0.0001433066 0.0002562149 4.887088e-05
[1420,] 0.0001490376 0.0001868748 4.903940e-05
[1421,] 0.0001413957 0.0001811049 4.238424e-05
[1422,] 0.0002485043 0.0002390112 1.032271e-04
[1423,] 0.0002432680 0.0002434165 1.033474e-04
[1424,] 0.0002446929 0.0002405238 1.026027e-04
[1425,] 0.0002446689 0.0002427547 1.040897e-04
[1426,] 0.0002446576 0.0002427547 1.040803e-04
[1427,] 0.0002447924 0.0002427547 1.041920e-04
[1428,] 0.0002627488 0.0002551208 1.284973e-04
[1429,] 0.0001576352 0.0001809746 5.022535e-05
[1430,] 0.0001855492 0.0002311162 6.099676e-05
[1431,] 0.0002714014 0.0002341893 1.089091e-04
[1432,] 0.0002214779 0.0004079423 1.565342e-04
[1433,] 0.0001706668 0.0002504038 5.118222e-05
[1434,] 0.0001898234 0.0002319525 6.386012e-05
[1435,] 0.0002643512 0.0002348819 1.147120e-04
[1436,] 0.0002376965 0.0002196629 6.586758e-05
[1437,] 0.0001714491 0.0001763036 4.981579e-05
[1438,] 0.0002711414 0.0001682756 6.657871e-05
[1439,] 0.0002469149 0.0002698210 1.325287e-04
[1440,] 0.0002367148 0.0002209842 6.553373e-05
[1441,] 0.0002421221 0.0002028339 8.433105e-05
[1442,] 0.0002335621 0.0003398814 1.600859e-04
[1443,] 0.0002442679 0.0002193772 6.663573e-05
[1444,] 0.0002448016 0.0003129750 1.594345e-04
[1445,] 0.0002405317 0.0002175899 6.673361e-05
[1446,] 0.0002421092 0.0003194705 1.599247e-04
[1447,] 0.0001302098 0.0002317287 4.484062e-05
[1448,] 0.0002383228 0.0002190112 6.625703e-05
[1449,] 0.0002356402 0.0002151795 6.764508e-05
[1450,] 0.0001966006 0.0002253397 7.026780e-05
[1451,] 0.0002381228 0.0003069439 1.475486e-04
[1452,] 0.0002436414 0.0002187619 6.675068e-05
[1453,] 0.0002437514 0.0002182177 6.692910e-05
[1454,] 0.0001693787 0.0002306273 5.669448e-05
[1455,] 0.0002385204 0.0005540492 2.916093e-04
[1456,] 0.0002455247 0.0002761900 1.338559e-04
[1457,] 0.0002250549 0.0002287156 7.573688e-05
[1458,] 0.0002268906 0.0004489607 2.034953e-04
[1459,] 0.0002402472 0.0006951550 3.808179e-04
[1460,] 0.0001861869 0.0002333797 6.225348e-05
[1461,] 0.0002417095 0.0005715138 3.115514e-04
[1462,] 0.0002447908 0.0002164177 6.776625e-05
[1463,] 0.0007225010 0.0002356531 1.490947e-04
[1464,] 0.0002554964 0.0005834011 3.631086e-04
[1465,] 0.0002406028 0.0005579307 3.000695e-04
[1466,] 0.0002396857 0.0002174951 6.765725e-05
[1467,] 0.0002476501 0.0002186156 6.835793e-05
[1468,] 0.0009690934 0.0002330950 1.964559e-04
[1469,] 0.0002418793 0.0005711399 3.118380e-04
[1470,] 0.0002290537 0.0004693642 2.222235e-04
[1471,] 0.0002263045 0.0004239338 1.928225e-04
[1472,] 0.0002465922 0.0002183031 6.832980e-05
[1473,] 0.0002429368 0.0002145417 6.844443e-05
[1474,] 0.0002419008 0.0005558477 3.026046e-04
[1475,] 0.0002574592 0.0002560262 1.315985e-04
[1476,] 0.0002439122 0.0005650860 3.142088e-04
[1477,] 0.0002420905 0.0005663905 3.095723e-04
[1478,] 0.0002374030 0.0005856052 3.064465e-04
[1479,] 0.0002423210 0.0005536137 3.024450e-04
[1480,] 0.0002446232 0.0002159406 6.794296e-05
[1481,] 0.0002408241 0.0005718989 3.090731e-04
[1482,] 0.0002411813 0.0005534457 2.990492e-04
[1483,] 0.0002442666 0.0002183757 6.796069e-05
[1484,] 0.0002432716 0.0005578386 3.078157e-04
[1485,] 0.0002548808 0.0002560896 1.293811e-04
[1486,] 0.0002413014 0.0005730300 3.111054e-04
[1487,] 0.0002489507 0.0002175345 6.910808e-05
[1488,] 0.0002401176 0.0002157419 6.721324e-05
[1489,] 0.0001865581 0.0002325714 6.199812e-05
[1490,] 0.0001358931 0.0003095343 4.069957e-05
[1491,] 0.0001343502 0.0002305508 4.769015e-05
[1492,] 0.0002463580 0.0006119008 3.509794e-04
[1493,] 0.0002741474 0.0002858991 1.700807e-04
[1494,] 0.0002366138 0.0018592992 1.027570e-03
[1495,] 0.0002405155 0.0017946362 1.043876e-03
[1496,] 0.0002328305 0.0018421857 9.645448e-04
[1497,] 0.0002670620 0.0003050583 1.785025e-04
[1498,] 0.0001607766 0.0005205378 1.036016e-04
[1499,] 0.0002469327 0.0002014061 7.497859e-05
[1500,] 0.0002234148 0.0010852012 4.840914e-04
[1501,] 0.0002557752 0.0002008903 7.711138e-05
[1502,] 0.0002615225 0.0001998726 7.698173e-05
[1503,] 0.0001672328 0.0006694918 1.215048e-04
[1504,] 0.0001672157 0.0006237551 1.157043e-04
[1505,] 0.0001671664 0.0006124351 1.121932e-04
[1506,] 0.0011545564 0.0002337589 2.233990e-04
[1507,] 0.0001672018 0.0005884984 1.109394e-04
[1508,] 0.0002033810 0.0002066928 6.497282e-05
[1509,] 0.0002620064 0.0001996827 7.660285e-05
[1510,] 0.0002613471 0.0001996582 7.637324e-05
[1511,] 0.0002610222 0.0001996827 7.634433e-05
[1512,] 0.0002626314 0.0001994152 7.605056e-05
[1513,] 0.0001671455 0.0006030401 1.120326e-04
[1514,] 0.0002311402 0.0003075026 1.344610e-04
[1515,] 0.0002505200 0.0001995650 7.356624e-05
[1516,] 0.0002018486 0.0002108507 6.452236e-05
[1517,] 0.0002428219 0.0002201269 6.730254e-05
[1518,] 0.0001604157 0.0002598135 6.314681e-05
[1519,] 0.0002290539 0.0002298561 7.279396e-05
[1520,] 0.0002446984 0.0002240356 6.656452e-05
[1521,] 0.0002608375 0.0001997295 7.597052e-05
[1522,] 0.0001899306 0.0002012305 6.079821e-05
[1523,] 0.0001598376 0.0002645996 5.287055e-05
[1524,] 0.0002091219 0.0001762538 5.358408e-05
[1525,] 0.0002114764 0.0001678726 5.421549e-05
[1526,] 0.0001567684 0.0002446780 5.556352e-05
[1527,] 0.0002143894 0.0002235587 6.658107e-05
[1528,] 0.0001674251 0.0001907448 4.662896e-05
[1529,] 0.0002177010 0.0001984108 6.354399e-05
[1530,] 0.0001673296 0.0001946001 4.697764e-05
[1531,] 0.0001795623 0.0001936280 5.422772e-05
[1532,] 0.0001696262 0.0002226575 4.570569e-05
[1533,] 0.0002060445 0.0001850179 5.782991e-05
[1534,] 0.0002094934 0.0002141857 6.965255e-05
[1535,] 0.0002052464 0.0001873694 5.626044e-05
[1536,] 0.0001618998 0.0002798687 4.037929e-05
[1537,] 0.0001737838 0.0002274923 5.610518e-05
[1538,] 0.0002100661 0.0001925211 6.090610e-05
[1539,] 0.0001695506 0.0003467869 7.538171e-05
[1540,] 0.0002042395 0.0001984837 6.073737e-05
[1541,] 0.0001579018 0.0002045095 4.897551e-05
[1542,] 0.0001801921 0.0002946662 7.441814e-05
[1543,] 0.0002078756 0.0001752383 5.505309e-05
[1544,] 0.0002069603 0.0002208788 7.154632e-05
[1545,] 0.0002173131 0.0001879108 5.841072e-05
[1546,] 0.0001667840 0.0003495083 8.180685e-05
[1547,] 0.0001579751 0.0002188776 5.290781e-05
[1548,] 0.0001665788 0.0002891074 6.292101e-05
[1549,] 0.0001787529 0.0002260989 5.795923e-05
[1550,] 0.0001668408 0.0003463768 7.039102e-05
[1551,] 0.0002194629 0.0006522377 1.349181e-04
[1552,] 0.0002316415 0.0002363430 5.232619e-05
[1553,] 0.0002064807 0.0001899300 5.958984e-05
[1554,] 0.0002193142 0.0002265378 5.239055e-05
[1555,] 0.0002323836 0.0002795829 5.478738e-05
[1556,] 0.0002334042 0.0002763939 5.452240e-05
[1557,] 0.0001782215 0.0001856154 5.505985e-05
[1558,] 0.0001461000 0.0005732475 9.044624e-05
[1559,] 0.0001764752 0.0001783471 5.176927e-05
[1560,] 0.0001776422 0.0001753797 5.107665e-05
[1561,] 0.0001748130 0.0001760638 5.021525e-05
[1562,] 0.0001788390 0.0001766863 5.207902e-05
[1563,] 0.0001755444 0.0001784082 5.147989e-05
[1564,] 0.0002064579 0.0002126735 6.676209e-05
[1565,] 0.0002053749 0.0002061558 6.308075e-05
[1566,] 0.0001762420 0.0001761034 5.093304e-05
[1567,] 0.0001754775 0.0001753012 5.032999e-05
[1568,] 0.0002322068 0.0002771972 5.468670e-05
[1569,] 0.0001759489 0.0001755529 5.060080e-05
[1570,] 0.0001474747 0.0001808115 4.415975e-05
[1571,] 0.0001717862 0.0001749111 4.867084e-05
[1572,] 0.0001794658 0.0001769530 5.209231e-05
[1573,] 0.0001804367 0.0001794271 5.347125e-05
[1574,] 0.0002129218 0.0002435351 6.790123e-05
[1575,] 0.0001820951 0.0001779058 5.350815e-05
[1576,] 0.0001826539 0.0001775696 5.356865e-05
[1577,] 0.0001807244 0.0001783842 5.317255e-05
[1578,] 0.0002078830 0.0003081739 5.261438e-05
[1579,] 0.0001808457 0.0001740819 5.148127e-05
[1580,] 0.0001825678 0.0001753739 5.267947e-05
[1581,] 0.0003219444 0.0002289828 7.378184e-05
[1582,] 0.0002214378 0.0002799257 6.284946e-05
[1583,] 0.0002287495 0.0003775102 6.662536e-05
[1584,] 0.0002353599 0.0002515716 6.453375e-05
[1585,] 0.0002260604 0.0001946385 7.146627e-05
[1586,] 0.0002416855 0.0002454826 6.543996e-05
[1587,] 0.0002074927 0.0002286116 6.887655e-05
[1588,] 0.0002074912 0.0002289865 6.894520e-05
[1589,] 0.0001830839 0.0001684486 4.916386e-05
[1590,] 0.0002086738 0.0002201644 6.894913e-05
[1591,] 0.0001947315 0.0002175782 6.949510e-05
[1592,] 0.0002290681 0.0002463913 6.342266e-05
[1593,] 0.0001845374 0.0001692142 5.026350e-05
[1594,] 0.0001835665 0.0001688534 4.971069e-05
[1595,] 0.0001868985 0.0001689943 5.060759e-05
[1596,] 0.0002073280 0.0002290377 6.827417e-05
[1597,] 0.0002283564 0.0002550905 6.521075e-05
[1598,] 0.0002284575 0.0002324148 6.410241e-05
[1599,] 0.0002807411 0.0002932227 4.845750e-05
[1600,] 0.0002541043 0.0002391274 6.228300e-05
[1601,] 0.0002285759 0.0002567685 6.543777e-05
[1602,] 0.0001783669 0.0001696564 4.916318e-05
[1603,] 0.0001832762 0.0001685393 4.942835e-05
[1604,] 0.0002442195 0.0002607021 6.444743e-05
[1605,] 0.0002331790 0.0002747372 6.413538e-05
[1606,] 0.0002059283 0.0002439325 6.343063e-05
[1607,] 0.0001830198 0.0001811133 5.566796e-05
[1608,] 0.0002306777 0.0002960095 6.708404e-05
[1609,] 0.0001829314 0.0001778142 5.408782e-05
[1610,] 0.0002315454 0.0002958685 6.661352e-05
[1611,] 0.0002331606 0.0002948089 6.595058e-05
[1612,] 0.0001911259 0.0002512177 7.530675e-05
[1613,] 0.0002319830 0.0002531847 6.170907e-05
[1614,] 0.0002048254 0.0003060992 7.688412e-05
[1615,] 0.0002548047 0.0002936054 6.462582e-05
[1616,] 0.0001802377 0.0003347768 6.542902e-05
[1617,] 0.0001885463 0.0004009631 6.603297e-05
[1618,] 0.0001898837 0.0003939982 6.466901e-05
[1619,] 0.0001912397 0.0003684769 6.191989e-05
[1620,] 0.0001842257 0.0005741415 1.890364e-04
[1621,] 0.0002493487 0.0003164311 6.511143e-05
[1622,] 0.0001702335 0.0002015510 5.882834e-05
[1623,] 0.0002109305 0.0002287582 6.949246e-05
[1624,] 0.0001902267 0.0003860509 6.370750e-05
[1625,] 0.0001901299 0.0003998972 6.507624e-05
[1626,] 0.0002516581 0.0003019424 6.464446e-05
[1627,] 0.0002223612 0.0004348783 1.823473e-04
[1628,] 0.0002607593 0.0002910299 6.544501e-05
[1629,] 0.0002623056 0.0002847534 6.552153e-05
[1630,] 0.0002789456 0.0002556249 5.703761e-05
[1631,] 0.0001831722 0.0003219777 9.590634e-05
[1632,] 0.0002160481 0.0009242272 4.079551e-04
[1633,] 0.0002027719 0.0002188319 7.967293e-05
[1634,] 0.0002260164 0.0002155908 9.764617e-05
[1635,] 0.0001819662 0.0003294966 9.552003e-05
[1636,] 0.0001891453 0.0003279575 1.034378e-04
[1637,] 0.0002164084 0.0001994159 7.475402e-05
[1638,] 0.0003091959 0.0001838481 9.424707e-05
[1639,] 0.0003008017 0.0001896619 9.859595e-05
[1640,] 0.0001857202 0.0002198836 6.966008e-05
[1641,] 0.0001911937 0.0002291678 7.311097e-05
[1642,] 0.0001929925 0.0002712480 9.431309e-05
[1643,] 0.0002732512 0.0005511524 3.880948e-04
[1644,] 0.0002514872 0.0006004860 3.647423e-04
[1645,] 0.0001871506 0.0002328625 7.512188e-05
[1646,] 0.0001873531 0.0002914301 9.066933e-05
[1647,] 0.0002522341 0.0005859390 3.597542e-04
[1648,] 0.0001843593 0.0003017581 8.918208e-05
[1649,] 0.0004009554 0.0002188731 1.766643e-04
[1650,] 0.0001934903 0.0002302039 7.517722e-05
[1651,] 0.0001891365 0.0002930787 9.362086e-05
[1652,] 0.0002117293 0.0001874755 6.530004e-05
[1653,] 0.0002128652 0.0001850823 6.305381e-05
[1654,] 0.0002411075 0.0002297669 9.577180e-05
[1655,] 0.0002024564 0.0002324896 7.272198e-05
[1656,] 0.0001880004 0.0001771651 5.751503e-05
[1657,] 0.0003233723 0.0004750575 4.244020e-04
[1658,] 0.0003283754 0.0004845171 4.442097e-04
[1659,] 0.0002847478 0.0002438956 1.504904e-04
[1660,] 0.0003028464 0.0001614145 6.285039e-05
[1661,] 0.0004587221 0.0002915878 3.487978e-04
[1662,] 0.0002879642 0.0001698585 8.215756e-05
[1663,] 0.0002961011 0.0003692485 2.754751e-04
[1664,] 0.0003081569 0.0003729574 2.957956e-04
[1665,] 0.0001987747 0.0004580645 1.697750e-04
[1666,] 0.0001965360 0.0004129476 1.503872e-04
[1667,] 0.0002459636 0.0003571474 1.986774e-04
[1668,] 0.0002349128 0.0002915331 1.466508e-04
[1669,] 0.0002903329 0.0004578792 3.502906e-04
[1670,] 0.0002438034 0.0002970240 1.585349e-04
[1671,] 0.0003320827 0.0002527506 1.837404e-04
[1672,] 0.0002404451 0.0003465437 1.851688e-04
[1673,] 0.0002372573 0.0002905174 1.225529e-04
[1674,] 0.0001993995 0.0004373989 1.640828e-04
[1675,] 0.0001962896 0.0004837424 1.734942e-04
[1676,] 0.0002715279 0.0001672211 6.831434e-05
[1677,] 0.0002002445 0.0004817874 1.812336e-04
[1678,] 0.0002583617 0.0005535535 3.582247e-04
[1679,] 0.0002687027 0.0009883513 7.014642e-04
[1680,] 0.0002606921 0.0001719220 6.621138e-05
[1681,] 0.0005805424 0.0002256885 1.527553e-04
[1682,] 0.0002331672 0.0002941027 1.465134e-04
[1683,] 0.0002341533 0.0002974719 1.213223e-04
[1684,] 0.0002344087 0.0002801475 1.408437e-04
[1685,] 0.0002886195 0.0001681834 7.841369e-05
[1686,] 0.0003671062 0.0003367772 3.318493e-04
[1687,] 0.0002478029 0.0003466480 1.943426e-04
[1688,] 0.0003498008 0.0003035067 2.718296e-04
[1689,] 0.0003306778 0.0002742488 2.206542e-04
[1690,] 0.0003465111 0.0002748796 2.343803e-04
[1691,] 0.0002374112 0.0003082209 1.308831e-04
[1692,] 0.0002602144 0.0001718948 6.769819e-05
[1693,] 0.0003122714 0.0007042153 6.365111e-04
[1694,] 0.0002279259 0.0002773339 1.028353e-04
[1695,] 0.0002957421 0.0003477447 2.597623e-04
[1696,] 0.0002391185 0.0002081160 6.689011e-05
[1697,] 0.0002361481 0.0002129420 6.675367e-05
```
