## Supplementary material for "Characterization of shared and ancestry-specific signals driving complex traits using multi-ancestry fine-mapping": s1_data.bim

```
4	chr4:146863062:C:T	0	146863062	T	C
4	chr4:146863618:G:A	0	146863618	A	G
4	chr4:146863825:T:C	0	146863825	C	T
4	chr4:146864276:C:T	0	146864276	T	C
4	chr4:146864426:T:C	0	146864426	C	T
4	chr4:146864701:C:T	0	146864701	T	C
4	chr4:146865250:A:G	0	146865250	G	A
4	chr4:146866022:A:G	0	146866022	G	A
4	chr4:146866059:A:G	0	146866059	G	A
4	chr4:146866849:G:A	0	146866849	A	G
4	chr4:146867257:T:C	0	146867257	C	T
4	chr4:146867327:C:T	0	146867327	T	C
4	chr4:146867557:C:T	0	146867557	T	C
4	chr4:146867576:G:A	0	146867576	A	G
4	chr4:146867710:A:C	0	146867710	C	A
4	chr4:146867847:T:C	0	146867847	C	T
4	chr4:146868418:G:C	0	146868418	C	G
4	chr4:146868742:A:T	0	146868742	T	A
4	chr4:146869406:C:T	0	146869406	T	C
4	chr4:146869819:T:C	0	146869819	C	T
4	chr4:146869957:A:G	0	146869957	G	A
4	chr4:146871287:C:T	0	146871287	T	C
4	chr4:146871468:C:A	0	146871468	A	C
4	chr4:146872438:G:A	0	146872438	A	G
4	chr4:146872927:C:A	0	146872927	A	C
4	chr4:146873052:A:G	0	146873052	G	A
4	chr4:146873157:C:T	0	146873157	T	C
4	chr4:146875507:TTTC:T	0	146875507	T	TTTC
4	chr4:146875822:C:T	0	146875822	T	C
4	chr4:146876048:T:G	0	146876048	G	T
4	chr4:146876062:G:A	0	146876062	A	G
4	chr4:146876126:T:C	0	146876126	C	T
4	chr4:146876251:C:T	0	146876251	T	C
4	chr4:146876867:T:C	0	146876867	C	T
4	chr4:146876998:G:A	0	146876998	A	G
4	chr4:146877057:G:A	0	146877057	A	G
4	chr4:146877236:T:C	0	146877236	C	T
4	chr4:146877673:TCC:T	0	146877673	T	TCC
4	chr4:146877678:T:TTCA	0	146877678	TTCA	T
4	chr4:146878540:A:G	0	146878540	G	A
4	chr4:146879017:G:C	0	146879017	C	G
4	chr4:146879410:T:TATTA	0	146879410	TATTA	T
4	chr4:146879423:T:C	0	146879423	C	T
4	chr4:146881204:G:A	0	146881204	A	G
4	chr4:146881318:G:T	0	146881318	T	G
4	chr4:146881398:G:A	0	146881398	A	G
4	chr4:146881566:G:A	0	146881566	A	G
4	chr4:146883116:A:G	0	146883116	G	A
4	chr4:146884072:T:C	0	146884072	C	T
4	chr4:146886257:T:G	0	146886257	G	T
4	chr4:146886534:C:T	0	146886534	T	C
4	chr4:146887404:C:T	0	146887404	T	C
4	chr4:146888159:G:A	0	146888159	A	G
4	chr4:146889809:T:A	0	146889809	A	T
4	chr4:146890259:T:C	0	146890259	C	T
4	chr4:146890267:G:A	0	146890267	A	G
4	chr4:146890293:C:T	0	146890293	T	C
4	chr4:146890841:T:C	0	146890841	C	T
4	chr4:146892527:C:T	0	146892527	T	C
4	chr4:146892818:T:G	0	146892818	G	T
4	chr4:146892821:G:A	0	146892821	A	G
4	chr4:146893261:T:C	0	146893261	C	T
4	chr4:146893278:C:T	0	146893278	T	C
4	chr4:146893281:T:C	0	146893281	C	T
4	chr4:146893297:T:G	0	146893297	G	T
4	chr4:146893302:A:C	0	146893302	C	A
4	chr4:146894161:C:T	0	146894161	T	C
4	chr4:146894222:C:T	0	146894222	T	C
4	chr4:146894953:T:G	0	146894953	G	T
4	chr4:146895933:T:A	0	146895933	A	T
4	chr4:146896035:G:A	0	146896035	A	G
4	chr4:146896367:C:T	0	146896367	T	C
4	chr4:146896564:G:A	0	146896564	A	G
4	chr4:146896961:G:T	0	146896961	T	G
4	chr4:146897313:C:T	0	146897313	T	C
4	chr4:146898525:G:A	0	146898525	A	G
4	chr4:146899003:G:A	0	146899003	A	G
4	chr4:146899838:T:C	0	146899838	C	T
4	chr4:146900356:G:A	0	146900356	A	G
4	chr4:146902213:C:A	0	146902213	A	C
4	chr4:146903712:G:A	0	146903712	A	G
4	chr4:146903809:A:G	0	146903809	G	A
4	chr4:146904556:C:T	0	146904556	T	C
4	chr4:146904910:A:G	0	146904910	G	A
4	chr4:146905721:A:T	0	146905721	T	A
4	chr4:146906164:A:T	0	146906164	T	A
4	chr4:146906951:G:A	0	146906951	A	G
4	chr4:146907692:T:G	0	146907692	G	T
4	chr4:146908626:T:A	0	146908626	A	T
4	chr4:146909347:C:T	0	146909347	T	C
4	chr4:146913005:G:A	0	146913005	A	G
4	chr4:146913606:T:C	0	146913606	C	T
4	chr4:146913737:A:T	0	146913737	T	A
4	chr4:146913830:C:A	0	146913830	A	C
4	chr4:146913928:T:G	0	146913928	G	T
4	chr4:146914849:A:G	0	146914849	G	A
4	chr4:146914890:G:A	0	146914890	A	G
4	chr4:146915146:T:C	0	146915146	C	T
4	chr4:146915332:A:G	0	146915332	G	A
4	chr4:146915812:A:C	0	146915812	C	A
4	chr4:146916254:G:T	0	146916254	T	G
4	chr4:146916633:C:A	0	146916633	A	C
4	chr4:146916635:T:G	0	146916635	G	T
4	chr4:146917126:T:C	0	146917126	C	T
4	chr4:146917373:A:ATC	0	146917373	ATC	A
4	chr4:146917594:A:G	0	146917594	G	A
4	chr4:146918224:A:C	0	146918224	C	A
4	chr4:146918322:T:C	0	146918322	C	T
4	chr4:146918479:A:G	0	146918479	G	A
4	chr4:146918841:A:G	0	146918841	G	A
4	chr4:146920329:G:A	0	146920329	A	G
4	chr4:146920348:T:C	0	146920348	C	T
4	chr4:146920571:T:C	0	146920571	C	T
4	chr4:146920642:ACTTAT:A	0	146920642	A	ACTTAT
4	chr4:146921198:T:C	0	146921198	C	T
4	chr4:146922107:G:A	0	146922107	A	G
4	chr4:146922271:A:G	0	146922271	G	A
4	chr4:146923108:A:G	0	146923108	G	A
4	chr4:146923272:A:G	0	146923272	G	A
4	chr4:146923410:T:C	0	146923410	C	T
4	chr4:146924707:G:T	0	146924707	T	G
4	chr4:146925772:A:G	0	146925772	G	A
4	chr4:146926643:A:G	0	146926643	G	A
4	chr4:146926714:C:T	0	146926714	T	C
4	chr4:146927328:G:A	0	146927328	A	G
4	chr4:146928243:T:C	0	146928243	C	T
4	chr4:146928855:T:C	0	146928855	C	T
4	chr4:146928991:T:G	0	146928991	G	T
4	chr4:146929137:G:A	0	146929137	A	G
4	chr4:146929409:C:T	0	146929409	T	C
4	chr4:146929487:C:T	0	146929487	T	C
4	chr4:146930624:T:C	0	146930624	C	T
4	chr4:146932066:A:G	0	146932066	G	A
4	chr4:146932379:C:T	0	146932379	T	C
4	chr4:146932585:G:C	0	146932585	C	G
4	chr4:146932930:C:T	0	146932930	T	C
4	chr4:146933548:C:T	0	146933548	T	C
4	chr4:146933893:C:A	0	146933893	A	C
4	chr4:146934006:G:T	0	146934006	T	G
4	chr4:146934787:C:T	0	146934787	T	C
4	chr4:146935607:T:C	0	146935607	C	T
4	chr4:146935947:C:T	0	146935947	T	C
4	chr4:146936155:A:G	0	146936155	G	A
4	chr4:146937312:T:C	0	146937312	C	T
4	chr4:146937888:G:A	0	146937888	A	G
4	chr4:146938074:G:A	0	146938074	A	G
4	chr4:146938597:G:A	0	146938597	A	G
4	chr4:146941068:T:C	0	146941068	C	T
4	chr4:146941431:G:C	0	146941431	C	G
4	chr4:146941432:A:C	0	146941432	C	A
4	chr4:146941690:C:G	0	146941690	G	C
4	chr4:146942099:T:A	0	146942099	A	T
4	chr4:146942373:T:C	0	146942373	C	T
4	chr4:146943643:G:A	0	146943643	A	G
4	chr4:146943932:G:C	0	146943932	C	G
4	chr4:146943953:T:A	0	146943953	A	T
4	chr4:146943997:C:T	0	146943997	T	C
4	chr4:146945118:A:G	0	146945118	G	A
4	chr4:146946140:C:G	0	146946140	G	C
4	chr4:146946155:T:C	0	146946155	C	T
4	chr4:146947278:C:T	0	146947278	T	C
4	chr4:146947353:A:AT	0	146947353	AT	A
4	chr4:146947466:G:T	0	146947466	T	G
4	chr4:146948177:G:T	0	146948177	T	G
4	chr4:146948199:T:C	0	146948199	C	T
4	chr4:146948361:A:G	0	146948361	G	A
4	chr4:146948573:T:A	0	146948573	A	T
4	chr4:146948875:T:C	0	146948875	C	T
4	chr4:146949594:A:C	0	146949594	C	A
4	chr4:146949853:G:A	0	146949853	A	G
4	chr4:146950119:AGAG:A	0	146950119	A	AGAG
4	chr4:146950124:AG:A	0	146950124	A	AG
4	chr4:146951010:T:C	0	146951010	C	T
4	chr4:146951220:GC:G	0	146951220	G	GC
4	chr4:146951458:G:A	0	146951458	A	G
4	chr4:146951560:C:T	0	146951560	T	C
4	chr4:146951590:A:T	0	146951590	T	A
4	chr4:146951612:A:G	0	146951612	G	A
4	chr4:146953114:C:T	0	146953114	T	C
4	chr4:146953723:T:C	0	146953723	C	T
4	chr4:146953875:A:G	0	146953875	G	A
4	chr4:146954406:A:G	0	146954406	G	A
4	chr4:146954475:ATTGT:A	0	146954475	A	ATTGT
4	chr4:146954926:T:C	0	146954926	C	T
4	chr4:146956031:A:G	0	146956031	G	A
4	chr4:146956732:A:G	0	146956732	G	A
4	chr4:146956820:T:C	0	146956820	C	T
4	chr4:146957090:A:G	0	146957090	G	A
4	chr4:146957566:A:G	0	146957566	G	A
4	chr4:146957999:C:T	0	146957999	T	C
4	chr4:146958841:C:T	0	146958841	T	C
4	chr4:146958890:G:T	0	146958890	T	G
4	chr4:146958916:G:A	0	146958916	A	G
4	chr4:146959612:A:G	0	146959612	G	A
4	chr4:146960267:T:C	0	146960267	C	T
4	chr4:146963630:T:C	0	146963630	C	T
4	chr4:146964677:TCTGA:T	0	146964677	T	TCTGA
4	chr4:146965623:T:C	0	146965623	C	T
4	chr4:146965735:A:G	0	146965735	G	A
4	chr4:146965914:A:G	0	146965914	G	A
4	chr4:146965967:C:T	0	146965967	T	C
4	chr4:146966668:C:T	0	146966668	T	C
4	chr4:146967045:T:C	0	146967045	C	T
4	chr4:146967179:G:A	0	146967179	A	G
4	chr4:146967582:C:T	0	146967582	T	C
4	chr4:146967783:ACCCAATACCTGTACC:A	0	146967783	A	ACCCAATACCTGTACC
4	chr4:146968051:C:A	0	146968051	A	C
4	chr4:146969255:T:C	0	146969255	C	T
4	chr4:146969496:G:C	0	146969496	C	G
4	chr4:146969822:A:G	0	146969822	G	A
4	chr4:146970641:G:A	0	146970641	A	G
4	chr4:146970650:G:A	0	146970650	A	G
4	chr4:146970913:T:G	0	146970913	G	T
4	chr4:146972433:T:G	0	146972433	G	T
4	chr4:146972483:A:G	0	146972483	G	A
4	chr4:146973777:G:A	0	146973777	A	G
4	chr4:146974604:G:T	0	146974604	T	G
4	chr4:146974651:A:G	0	146974651	G	A
4	chr4:146974832:C:T	0	146974832	T	C
4	chr4:146975033:C:T	0	146975033	T	C
4	chr4:146975317:A:AGTG	0	146975317	AGTG	A
4	chr4:146975401:A:G	0	146975401	G	A
4	chr4:146976521:C:T	0	146976521	T	C
4	chr4:146976548:C:A	0	146976548	A	C
4	chr4:146976569:T:G	0	146976569	G	T
4	chr4:146977460:G:A	0	146977460	A	G
4	chr4:146979032:T:A	0	146979032	A	T
4	chr4:146979826:T:A	0	146979826	A	T
4	chr4:146980359:G:A	0	146980359	A	G
4	chr4:146982240:T:C	0	146982240	C	T
4	chr4:146984223:G:A	0	146984223	A	G
4	chr4:146984745:C:T	0	146984745	T	C
4	chr4:146986593:C:G	0	146986593	G	C
4	chr4:146986897:C:T	0	146986897	T	C
4	chr4:146986972:G:A	0	146986972	A	G
4	chr4:146987860:G:A	0	146987860	A	G
4	chr4:146988257:T:C	0	146988257	C	T
4	chr4:146989304:G:A	0	146989304	A	G
4	chr4:146990738:T:C	0	146990738	C	T
4	chr4:146992285:T:A	0	146992285	A	T
4	chr4:146993297:C:T	0	146993297	T	C
4	chr4:146993793:A:G	0	146993793	G	A
4	chr4:146994293:G:T	0	146994293	T	G
4	chr4:146994311:A:T	0	146994311	T	A
4	chr4:146994415:T:C	0	146994415	C	T
4	chr4:146996146:T:G	0	146996146	G	T
4	chr4:146996478:G:A	0	146996478	A	G
4	chr4:146996669:G:A	0	146996669	A	G
4	chr4:146997133:C:T	0	146997133	T	C
4	chr4:146998750:A:G	0	146998750	G	A
4	chr4:146998806:C:T	0	146998806	T	C
4	chr4:147000737:G:A	0	147000737	A	G
4	chr4:147001705:A:G	0	147001705	G	A
4	chr4:147001745:C:T	0	147001745	T	C
4	chr4:147002014:T:C	0	147002014	C	T
4	chr4:147002464:T:C	0	147002464	C	T
4	chr4:147002645:A:G	0	147002645	G	A
4	chr4:147003215:G:T	0	147003215	T	G
4	chr4:147003229:T:A	0	147003229	A	T
4	chr4:147003252:T:C	0	147003252	C	T
4	chr4:147003451:A:G	0	147003451	G	A
4	chr4:147004059:G:T	0	147004059	T	G
4	chr4:147004194:G:A	0	147004194	A	G
4	chr4:147004748:C:T	0	147004748	T	C
4	chr4:147006075:T:C	0	147006075	C	T
4	chr4:147006163:T:A	0	147006163	A	T
4	chr4:147006728:C:T	0	147006728	T	C
4	chr4:147006792:C:G	0	147006792	G	C
4	chr4:147006801:A:G	0	147006801	G	A
4	chr4:147007901:A:G	0	147007901	G	A
4	chr4:147008309:T:C	0	147008309	C	T
4	chr4:147009405:A:G	0	147009405	G	A
4	chr4:147011255:A:G	0	147011255	G	A
4	chr4:147015940:A:AT	0	147015940	AT	A
4	chr4:147016128:T:C	0	147016128	C	T
4	chr4:147016255:T:A	0	147016255	A	T
4	chr4:147016320:C:T	0	147016320	T	C
4	chr4:147017272:T:C	0	147017272	C	T
4	chr4:147017736:C:T	0	147017736	T	C
4	chr4:147018181:G:T	0	147018181	T	G
4	chr4:147018292:C:T	0	147018292	T	C
4	chr4:147018338:G:A	0	147018338	A	G
4	chr4:147018340:T:C	0	147018340	C	T
4	chr4:147018456:G:GT	0	147018456	GT	G
4	chr4:147018459:A:G	0	147018459	G	A
4	chr4:147018876:G:A	0	147018876	A	G
4	chr4:147019009:G:A	0	147019009	A	G
4	chr4:147019441:A:G	0	147019441	G	A
4	chr4:147019533:C:A	0	147019533	A	C
4	chr4:147019861:A:G	0	147019861	G	A
4	chr4:147020073:A:G	0	147020073	G	A
4	chr4:147020101:C:T	0	147020101	T	C
4	chr4:147020328:G:A	0	147020328	A	G
4	chr4:147020440:T:C	0	147020440	C	T
4	chr4:147020542:T:C	0	147020542	C	T
4	chr4:147021076:C:T	0	147021076	T	C
4	chr4:147021955:T:C	0	147021955	C	T
4	chr4:147022112:A:G	0	147022112	G	A
4	chr4:147022157:G:A	0	147022157	A	G
4	chr4:147022252:A:G	0	147022252	G	A
4	chr4:147022268:T:G	0	147022268	G	T
4	chr4:147022330:C:A	0	147022330	A	C
4	chr4:147023031:T:C	0	147023031	C	T
4	chr4:147023328:A:T	0	147023328	T	A
4	chr4:147023375:G:A	0	147023375	A	G
4	chr4:147023434:A:C	0	147023434	C	A
4	chr4:147023472:C:T	0	147023472	T	C
4	chr4:147023657:T:C	0	147023657	C	T
4	chr4:147023829:T:TC	0	147023829	TC	T
4	chr4:147024060:A:G	0	147024060	G	A
4	chr4:147024115:G:A	0	147024115	A	G
4	chr4:147024118:T:C	0	147024118	C	T
4	chr4:147024244:C:T	0	147024244	T	C
4	chr4:147024299:C:T	0	147024299	T	C
4	chr4:147024581:A:G	0	147024581	G	A
4	chr4:147024705:G:C	0	147024705	C	G
4	chr4:147025169:G:A	0	147025169	A	G
4	chr4:147025452:T:C	0	147025452	C	T
4	chr4:147025613:T:C	0	147025613	C	T
4	chr4:147025914:A:G	0	147025914	G	A
4	chr4:147026123:G:T	0	147026123	T	G
4	chr4:147026178:G:C	0	147026178	C	G
4	chr4:147026179:A:G	0	147026179	G	A
4	chr4:147026213:G:T	0	147026213	T	G
4	chr4:147026367:G:T	0	147026367	T	G
4	chr4:147026428:G:A	0	147026428	A	G
4	chr4:147026470:T:G	0	147026470	G	T
4	chr4:147026535:C:T	0	147026535	T	C
4	chr4:147026998:G:A	0	147026998	A	G
4	chr4:147027132:G:A	0	147027132	A	G
4	chr4:147027233:G:A	0	147027233	A	G
4	chr4:147027493:G:A	0	147027493	A	G
4	chr4:147028660:T:C	0	147028660	C	T
4	chr4:147028691:A:G	0	147028691	G	A
4	chr4:147028722:G:A	0	147028722	A	G
4	chr4:147030100:AATAGTCATCT:A	0	147030100	A	AATAGTCATCT
4	chr4:147030697:T:G	0	147030697	G	T
4	chr4:147031089:G:A	0	147031089	A	G
4	chr4:147031836:A:AT	0	147031836	AT	A
4	chr4:147032113:A:G	0	147032113	G	A
4	chr4:147033212:G:C	0	147033212	C	G
4	chr4:147033240:A:G	0	147033240	G	A
4	chr4:147034091:C:T	0	147034091	T	C
4	chr4:147034365:G:A	0	147034365	A	G
4	chr4:147035106:A:T	0	147035106	T	A
4	chr4:147035978:T:C	0	147035978	C	T
4	chr4:147035991:G:T	0	147035991	T	G
4	chr4:147036277:A:G	0	147036277	G	A
4	chr4:147036312:A:C	0	147036312	C	A
4	chr4:147037420:ATACTC:A	0	147037420	A	ATACTC
4	chr4:147037446:C:T	0	147037446	T	C
4	chr4:147037937:G:A	0	147037937	A	G
4	chr4:147038198:CAATA:C	0	147038198	C	CAATA
4	chr4:147038255:C:T	0	147038255	T	C
4	chr4:147038260:G:A	0	147038260	A	G
4	chr4:147038354:T:C	0	147038354	C	T
4	chr4:147038393:C:T	0	147038393	T	C
4	chr4:147038416:T:G	0	147038416	G	T
4	chr4:147038503:A:T	0	147038503	T	A
4	chr4:147038553:G:A	0	147038553	A	G
4	chr4:147038848:C:T	0	147038848	T	C
4	chr4:147039006:C:A	0	147039006	A	C
4	chr4:147039090:G:A	0	147039090	A	G
4	chr4:147039343:T:C	0	147039343	C	T
4	chr4:147040364:T:C	0	147040364	C	T
4	chr4:147041280:T:C	0	147041280	C	T
4	chr4:147042409:G:A	0	147042409	A	G
4	chr4:147042514:TGAAA:T	0	147042514	T	TGAAA
4	chr4:147042573:G:A	0	147042573	A	G
4	chr4:147043623:C:A	0	147043623	A	C
4	chr4:147043749:G:A	0	147043749	A	G
4	chr4:147043781:A:G	0	147043781	G	A
4	chr4:147043893:G:A	0	147043893	A	G
4	chr4:147044329:G:A	0	147044329	A	G
4	chr4:147044914:G:A	0	147044914	A	G
4	chr4:147045497:C:T	0	147045497	T	C
4	chr4:147045909:G:A	0	147045909	A	G
4	chr4:147046018:G:A	0	147046018	A	G
4	chr4:147046233:A:G	0	147046233	G	A
4	chr4:147046352:T:C	0	147046352	C	T
4	chr4:147046453:G:A	0	147046453	A	G
4	chr4:147046465:C:T	0	147046465	T	C
4	chr4:147046530:G:A	0	147046530	A	G
4	chr4:147047748:G:A	0	147047748	A	G
4	chr4:147047829:A:G	0	147047829	G	A
4	chr4:147048026:T:C	0	147048026	C	T
4	chr4:147048299:A:G	0	147048299	G	A
4	chr4:147048666:C:T	0	147048666	T	C
4	chr4:147048870:G:A	0	147048870	A	G
4	chr4:147048900:C:T	0	147048900	T	C
4	chr4:147049088:T:TA	0	147049088	TA	T
4	chr4:147049365:G:A	0	147049365	A	G
4	chr4:147050126:C:T	0	147050126	T	C
4	chr4:147050921:C:T	0	147050921	T	C
4	chr4:147051184:C:T	0	147051184	T	C
4	chr4:147051302:T:C	0	147051302	C	T
4	chr4:147051469:G:A	0	147051469	A	G
4	chr4:147051518:G:A	0	147051518	A	G
4	chr4:147051565:G:A	0	147051565	A	G
4	chr4:147051648:T:C	0	147051648	C	T
4	chr4:147051909:C:T	0	147051909	T	C
4	chr4:147052471:A:T	0	147052471	T	A
4	chr4:147052957:T:C	0	147052957	C	T
4	chr4:147054065:T:C	0	147054065	C	T
4	chr4:147056664:T:C	0	147056664	C	T
4	chr4:147058365:C:A	0	147058365	A	C
4	chr4:147058652:T:A	0	147058652	A	T
4	chr4:147059734:T:A	0	147059734	A	T
4	chr4:147059969:GATAGTGGAGACAA:G	0	147059969	G	GATAGTGGAGACAA
4	chr4:147060358:C:T	0	147060358	T	C
4	chr4:147060558:T:C	0	147060558	C	T
4	chr4:147061169:A:T	0	147061169	T	A
4	chr4:147061312:A:G	0	147061312	G	A
4	chr4:147061899:A:G	0	147061899	G	A
4	chr4:147061943:A:G	0	147061943	G	A
4	chr4:147062202:A:G	0	147062202	G	A
4	chr4:147062308:T:C	0	147062308	C	T
4	chr4:147063669:T:C	0	147063669	C	T
4	chr4:147064079:C:T	0	147064079	T	C
4	chr4:147065139:A:G	0	147065139	G	A
4	chr4:147065845:C:T	0	147065845	T	C
4	chr4:147066337:T:C	0	147066337	C	T
4	chr4:147067085:C:T	0	147067085	T	C
4	chr4:147068181:G:A	0	147068181	A	G
4	chr4:147068492:C:T	0	147068492	T	C
4	chr4:147068520:A:G	0	147068520	G	A
4	chr4:147069219:G:C	0	147069219	C	G
4	chr4:147069223:T:C	0	147069223	C	T
4	chr4:147069225:G:A	0	147069225	A	G
4	chr4:147069478:T:C	0	147069478	C	T
4	chr4:147069647:G:A	0	147069647	A	G
4	chr4:147069668:T:G	0	147069668	G	T
4	chr4:147069764:C:T	0	147069764	T	C
4	chr4:147069798:T:C	0	147069798	C	T
4	chr4:147069807:A:G	0	147069807	G	A
4	chr4:147070065:C:T	0	147070065	T	C
4	chr4:147070250:T:C	0	147070250	C	T
4	chr4:147070301:A:C	0	147070301	C	A
4	chr4:147070545:T:C	0	147070545	C	T
4	chr4:147070922:A:C	0	147070922	C	A
4	chr4:147072125:G:C	0	147072125	C	G
4	chr4:147072166:GA:G	0	147072166	G	GA
4	chr4:147072550:A:G	0	147072550	G	A
4	chr4:147073229:G:A	0	147073229	A	G
4	chr4:147073715:G:T	0	147073715	T	G
4	chr4:147073806:C:T	0	147073806	T	C
4	chr4:147074105:T:C	0	147074105	C	T
4	chr4:147075957:C:G	0	147075957	G	C
4	chr4:147077806:A:G	0	147077806	G	A
4	chr4:147078186:A:G	0	147078186	G	A
4	chr4:147078287:A:G	0	147078287	G	A
4	chr4:147078669:A:T	0	147078669	T	A
4	chr4:147080365:G:A	0	147080365	A	G
4	chr4:147081922:T:C	0	147081922	C	T
4	chr4:147082401:G:A	0	147082401	A	G
4	chr4:147084554:C:T	0	147084554	T	C
4	chr4:147085708:A:G	0	147085708	G	A
4	chr4:147086325:A:C	0	147086325	C	A
4	chr4:147086605:G:T	0	147086605	T	G
4	chr4:147086621:C:T	0	147086621	T	C
4	chr4:147087100:A:C	0	147087100	C	A
4	chr4:147088157:T:TA	0	147088157	TA	T
4	chr4:147088330:A:T	0	147088330	T	A
4	chr4:147088582:C:T	0	147088582	T	C
4	chr4:147088806:A:G	0	147088806	G	A
4	chr4:147088968:C:T	0	147088968	T	C
4	chr4:147089911:T:C	0	147089911	C	T
4	chr4:147090080:C:A	0	147090080	A	C
4	chr4:147090163:A:T	0	147090163	T	A
4	chr4:147090776:T:A	0	147090776	A	T
4	chr4:147090778:G:A	0	147090778	A	G
4	chr4:147090912:C:T	0	147090912	T	C
4	chr4:147091324:A:G	0	147091324	G	A
4	chr4:147091813:T:C	0	147091813	C	T
4	chr4:147092128:C:A	0	147092128	A	C
4	chr4:147092320:C:T	0	147092320	T	C
4	chr4:147093018:T:C	0	147093018	C	T
4	chr4:147093999:A:C	0	147093999	C	A
4	chr4:147094298:G:A	0	147094298	A	G
4	chr4:147094440:C:T	0	147094440	T	C
4	chr4:147094487:A:G	0	147094487	G	A
4	chr4:147094839:G:C	0	147094839	C	G
4	chr4:147094926:C:T	0	147094926	T	C
4	chr4:147095158:C:T	0	147095158	T	C
4	chr4:147096253:G:A	0	147096253	A	G
4	chr4:147096513:A:G	0	147096513	G	A
4	chr4:147096575:A:G	0	147096575	G	A
4	chr4:147096668:A:G	0	147096668	G	A
4	chr4:147096703:G:A	0	147096703	A	G
4	chr4:147096804:T:C	0	147096804	C	T
4	chr4:147097118:A:G	0	147097118	G	A
4	chr4:147097250:A:T	0	147097250	T	A
4	chr4:147097560:C:T	0	147097560	T	C
4	chr4:147097797:A:G	0	147097797	G	A
4	chr4:147097853:G:A	0	147097853	A	G
4	chr4:147098219:G:A	0	147098219	A	G
4	chr4:147098663:C:T	0	147098663	T	C
4	chr4:147098893:C:T	0	147098893	T	C
4	chr4:147099685:C:T	0	147099685	T	C
4	chr4:147099720:T:C	0	147099720	C	T
4	chr4:147099934:G:C	0	147099934	C	G
4	chr4:147099935:C:T	0	147099935	T	C
4	chr4:147099992:T:C	0	147099992	C	T
4	chr4:147100003:T:C	0	147100003	C	T
4	chr4:147100078:A:G	0	147100078	G	A
4	chr4:147100199:A:G	0	147100199	G	A
4	chr4:147100268:A:G	0	147100268	G	A
4	chr4:147100457:T:C	0	147100457	C	T
4	chr4:147100532:G:A	0	147100532	A	G
4	chr4:147100964:A:G	0	147100964	G	A
4	chr4:147100998:T:C	0	147100998	C	T
4	chr4:147101070:T:A	0	147101070	A	T
4	chr4:147101193:A:G	0	147101193	G	A
4	chr4:147101328:C:A	0	147101328	A	C
4	chr4:147101474:C:T	0	147101474	T	C
4	chr4:147101530:T:C	0	147101530	C	T
4	chr4:147101561:G:A	0	147101561	A	G
4	chr4:147101579:A:G	0	147101579	G	A
4	chr4:147101621:G:A	0	147101621	A	G
4	chr4:147101692:A:G	0	147101692	G	A
4	chr4:147101960:C:T	0	147101960	T	C
4	chr4:147102020:G:A	0	147102020	A	G
4	chr4:147102058:C:T	0	147102058	T	C
4	chr4:147102206:T:A	0	147102206	A	T
4	chr4:147102297:C:T	0	147102297	T	C
4	chr4:147102676:C:T	0	147102676	T	C
4	chr4:147102721:G:A	0	147102721	A	G
4	chr4:147103072:C:G	0	147103072	G	C
4	chr4:147103336:T:C	0	147103336	C	T
4	chr4:147103472:T:A	0	147103472	A	T
4	chr4:147103778:G:T	0	147103778	T	G
4	chr4:147104407:T:C	0	147104407	C	T
4	chr4:147104426:A:G	0	147104426	G	A
4	chr4:147104562:G:A	0	147104562	A	G
4	chr4:147104582:CT:C	0	147104582	C	CT
4	chr4:147104983:C:T	0	147104983	T	C
4	chr4:147105257:A:G	0	147105257	G	A
4	chr4:147105369:T:C	0	147105369	C	T
4	chr4:147105430:T:C	0	147105430	C	T
4	chr4:147105537:A:C	0	147105537	C	A
4	chr4:147105955:T:C	0	147105955	C	T
4	chr4:147106046:A:C	0	147106046	C	A
4	chr4:147106405:G:A	0	147106405	A	G
4	chr4:147106649:C:T	0	147106649	T	C
4	chr4:147106701:T:C	0	147106701	C	T
4	chr4:147106717:C:T	0	147106717	T	C
4	chr4:147106718:A:G	0	147106718	G	A
4	chr4:147106842:A:G	0	147106842	G	A
4	chr4:147107002:T:C	0	147107002	C	T
4	chr4:147107375:G:A	0	147107375	A	G
4	chr4:147107536:C:G	0	147107536	G	C
4	chr4:147107592:A:G	0	147107592	G	A
4	chr4:147108517:A:G	0	147108517	G	A
4	chr4:147109329:C:T	0	147109329	T	C
4	chr4:147109876:C:A	0	147109876	A	C
4	chr4:147110002:C:A	0	147110002	A	C
4	chr4:147110243:C:T	0	147110243	T	C
4	chr4:147110244:G:A	0	147110244	A	G
4	chr4:147110350:C:T	0	147110350	T	C
4	chr4:147111024:T:C	0	147111024	C	T
4	chr4:147111336:G:A	0	147111336	A	G
4	chr4:147111438:G:A	0	147111438	A	G
4	chr4:147112199:A:T	0	147112199	T	A
4	chr4:147112217:A:C	0	147112217	C	A
4	chr4:147112284:T:G	0	147112284	G	T
4	chr4:147112630:C:T	0	147112630	T	C
4	chr4:147113071:T:A	0	147113071	A	T
4	chr4:147113713:C:T	0	147113713	T	C
4	chr4:147114949:C:G	0	147114949	G	C
4	chr4:147115147:A:G	0	147115147	G	A
4	chr4:147115264:C:T	0	147115264	T	C
4	chr4:147115393:C:T	0	147115393	T	C
4	chr4:147115997:T:G	0	147115997	G	T
4	chr4:147117622:G:A	0	147117622	A	G
4	chr4:147118078:A:G	0	147118078	G	A
4	chr4:147118866:C:CT	0	147118866	CT	C
4	chr4:147119823:C:T	0	147119823	T	C
4	chr4:147119828:G:T	0	147119828	T	G
4	chr4:147120125:A:G	0	147120125	G	A
4	chr4:147120522:G:A	0	147120522	A	G
4	chr4:147120870:C:T	0	147120870	T	C
4	chr4:147123529:C:T	0	147123529	T	C
4	chr4:147123590:T:C	0	147123590	C	T
4	chr4:147123683:A:G	0	147123683	G	A
4	chr4:147123731:A:G	0	147123731	G	A
4	chr4:147123776:C:A	0	147123776	A	C
4	chr4:147125302:C:T	0	147125302	T	C
4	chr4:147126357:G:C	0	147126357	C	G
4	chr4:147126398:C:T	0	147126398	T	C
4	chr4:147126820:G:C	0	147126820	C	G
4	chr4:147131020:A:G	0	147131020	G	A
4	chr4:147132527:G:A	0	147132527	A	G
4	chr4:147133384:C:T	0	147133384	T	C
4	chr4:147134280:A:G	0	147134280	G	A
4	chr4:147135018:T:A	0	147135018	A	T
4	chr4:147135076:T:C	0	147135076	C	T
4	chr4:147135168:T:C	0	147135168	C	T
4	chr4:147137820:C:T	0	147137820	T	C
4	chr4:147139299:A:G	0	147139299	G	A
4	chr4:147140124:A:G	0	147140124	G	A
4	chr4:147141404:T:C	0	147141404	C	T
4	chr4:147141544:G:A	0	147141544	A	G
4	chr4:147143287:A:G	0	147143287	G	A
4	chr4:147144465:A:G	0	147144465	G	A
4	chr4:147145475:G:T	0	147145475	T	G
4	chr4:147145932:T:C	0	147145932	C	T
4	chr4:147146411:A:C	0	147146411	C	A
4	chr4:147146595:A:G	0	147146595	G	A
4	chr4:147147564:A:G	0	147147564	G	A
4	chr4:147147716:C:T	0	147147716	T	C
4	chr4:147148287:C:T	0	147148287	T	C
4	chr4:147148388:T:C	0	147148388	C	T
4	chr4:147148704:T:C	0	147148704	C	T
4	chr4:147152825:T:C	0	147152825	C	T
4	chr4:147154221:T:C	0	147154221	C	T
4	chr4:147155522:A:T	0	147155522	T	A
4	chr4:147156266:T:C	0	147156266	C	T
4	chr4:147156356:A:G	0	147156356	G	A
4	chr4:147160173:T:C	0	147160173	C	T
4	chr4:147160482:C:T	0	147160482	T	C
4	chr4:147161236:T:A	0	147161236	A	T
4	chr4:147163153:A:G	0	147163153	G	A
4	chr4:147163870:A:G	0	147163870	G	A
4	chr4:147165190:T:C	0	147165190	C	T
4	chr4:147165551:G:A	0	147165551	A	G
4	chr4:147165778:A:T	0	147165778	T	A
4	chr4:147166067:A:G	0	147166067	G	A
4	chr4:147166802:T:C	0	147166802	C	T
4	chr4:147166944:G:A	0	147166944	A	G
4	chr4:147167129:A:C	0	147167129	C	A
4	chr4:147169094:T:C	0	147169094	C	T
4	chr4:147169334:A:G	0	147169334	G	A
4	chr4:147170127:A:G	0	147170127	G	A
4	chr4:147170887:A:G	0	147170887	G	A
4	chr4:147172391:C:T	0	147172391	T	C
4	chr4:147172652:C:T	0	147172652	T	C
4	chr4:147172985:T:C	0	147172985	C	T
4	chr4:147174949:A:AT	0	147174949	AT	A
4	chr4:147175211:G:A	0	147175211	A	G
4	chr4:147176554:T:C	0	147176554	C	T
4	chr4:147177173:G:C	0	147177173	C	G
4	chr4:147178470:A:C	0	147178470	C	A
4	chr4:147178679:A:G	0	147178679	G	A
4	chr4:147178770:CAG:C	0	147178770	C	CAG
4	chr4:147178900:G:C	0	147178900	C	G
4	chr4:147179032:T:C	0	147179032	C	T
4	chr4:147179087:T:C	0	147179087	C	T
4	chr4:147180348:G:A	0	147180348	A	G
4	chr4:147180820:T:C	0	147180820	C	T
4	chr4:147183797:C:T	0	147183797	T	C
4	chr4:147183986:G:C	0	147183986	C	G
4	chr4:147184001:T:C	0	147184001	C	T
4	chr4:147184195:G:A	0	147184195	A	G
4	chr4:147184730:C:T	0	147184730	T	C
4	chr4:147184975:T:C	0	147184975	C	T
4	chr4:147186025:T:C	0	147186025	C	T
4	chr4:147186469:A:T	0	147186469	T	A
4	chr4:147186522:C:T	0	147186522	T	C
4	chr4:147187526:G:A	0	147187526	A	G
4	chr4:147187634:C:T	0	147187634	T	C
4	chr4:147188198:A:C	0	147188198	C	A
4	chr4:147188601:C:T	0	147188601	T	C
4	chr4:147190120:A:C	0	147190120	C	A
4	chr4:147190340:T:C	0	147190340	C	T
4	chr4:147190367:C:T	0	147190367	T	C
4	chr4:147190743:C:T	0	147190743	T	C
4	chr4:147191855:T:G	0	147191855	G	T
4	chr4:147193040:G:A	0	147193040	A	G
4	chr4:147197116:T:C	0	147197116	C	T
4	chr4:147197216:T:C	0	147197216	C	T
4	chr4:147197571:G:A	0	147197571	A	G
4	chr4:147199058:T:C	0	147199058	C	T
4	chr4:147199448:T:C	0	147199448	C	T
4	chr4:147199773:A:G	0	147199773	G	A
4	chr4:147199809:G:A	0	147199809	A	G
4	chr4:147199829:A:G	0	147199829	G	A
4	chr4:147201304:A:G	0	147201304	G	A
4	chr4:147201508:G:A	0	147201508	A	G
4	chr4:147202064:C:T	0	147202064	T	C
4	chr4:147202778:T:C	0	147202778	C	T
4	chr4:147202838:C:T	0	147202838	T	C
4	chr4:147205130:T:C	0	147205130	C	T
4	chr4:147205294:C:A	0	147205294	A	C
4	chr4:147205680:T:C	0	147205680	C	T
4	chr4:147206207:T:C	0	147206207	C	T
4	chr4:147206291:A:G	0	147206291	G	A
4	chr4:147206430:C:T	0	147206430	T	C
4	chr4:147206640:A:G	0	147206640	G	A
4	chr4:147206652:G:T	0	147206652	T	G
4	chr4:147208610:T:G	0	147208610	G	T
4	chr4:147208720:A:G	0	147208720	G	A
4	chr4:147208791:A:T	0	147208791	T	A
4	chr4:147210632:T:C	0	147210632	C	T
4	chr4:147212465:T:C	0	147212465	C	T
4	chr4:147213064:C:T	0	147213064	T	C
4	chr4:147213122:A:T	0	147213122	T	A
4	chr4:147213162:C:T	0	147213162	T	C
4	chr4:147213186:C:T	0	147213186	T	C
4	chr4:147215271:AG:A	0	147215271	A	AG
4	chr4:147218537:A:G	0	147218537	G	A
4	chr4:147219390:C:T	0	147219390	T	C
4	chr4:147220479:G:A	0	147220479	A	G
4	chr4:147221131:G:A	0	147221131	A	G
4	chr4:147221558:C:T	0	147221558	T	C
4	chr4:147223747:A:G	0	147223747	G	A
4	chr4:147223872:G:C	0	147223872	C	G
4	chr4:147224396:T:C	0	147224396	C	T
4	chr4:147225187:G:C	0	147225187	C	G
4	chr4:147225225:C:T	0	147225225	T	C
4	chr4:147226348:T:C	0	147226348	C	T
4	chr4:147226698:G:A	0	147226698	A	G
4	chr4:147226713:T:C	0	147226713	C	T
4	chr4:147226917:C:T	0	147226917	T	C
4	chr4:147227607:C:T	0	147227607	T	C
4	chr4:147227692:G:C	0	147227692	C	G
4	chr4:147228009:C:G	0	147228009	G	C
4	chr4:147228893:A:T	0	147228893	T	A
4	chr4:147229055:T:C	0	147229055	C	T
4	chr4:147230995:T:C	0	147230995	C	T
4	chr4:147231477:T:G	0	147231477	G	T
4	chr4:147232078:G:A	0	147232078	A	G
4	chr4:147233730:GT:G	0	147233730	G	GT
4	chr4:147233998:A:C	0	147233998	C	A
4	chr4:147234265:G:A	0	147234265	A	G
4	chr4:147234665:C:T	0	147234665	T	C
4	chr4:147236454:T:C	0	147236454	C	T
4	chr4:147236466:C:T	0	147236466	T	C
4	chr4:147238235:A:T	0	147238235	T	A
4	chr4:147238286:A:G	0	147238286	G	A
4	chr4:147238641:G:C	0	147238641	C	G
4	chr4:147238850:GAACTCATTATGATC:G	0	147238850	G	GAACTCATTATGATC
4	chr4:147238949:G:A	0	147238949	A	G
4	chr4:147240008:T:C	0	147240008	C	T
4	chr4:147240721:C:T	0	147240721	T	C
4	chr4:147241810:G:A	0	147241810	A	G
4	chr4:147241953:G:T	0	147241953	T	G
4	chr4:147242981:C:A	0	147242981	A	C
4	chr4:147243139:T:C	0	147243139	C	T
4	chr4:147243584:C:T	0	147243584	T	C
4	chr4:147243770:G:A	0	147243770	A	G
4	chr4:147244843:C:T	0	147244843	T	C
4	chr4:147244866:T:C	0	147244866	C	T
4	chr4:147246169:T:C	0	147246169	C	T
4	chr4:147246638:T:C	0	147246638	C	T
4	chr4:147248012:T:C	0	147248012	C	T
4	chr4:147248013:G:A	0	147248013	A	G
4	chr4:147249042:T:C	0	147249042	C	T
4	chr4:147249236:A:G	0	147249236	G	A
4	chr4:147251197:A:G	0	147251197	G	A
4	chr4:147251420:G:A	0	147251420	A	G
4	chr4:147251465:G:A	0	147251465	A	G
4	chr4:147251705:T:A	0	147251705	A	T
4	chr4:147252932:G:T	0	147252932	T	G
4	chr4:147253474:T:C	0	147253474	C	T
4	chr4:147253483:A:G	0	147253483	G	A
4	chr4:147253859:G:A	0	147253859	A	G
4	chr4:147254305:C:T	0	147254305	T	C
4	chr4:147255239:C:T	0	147255239	T	C
4	chr4:147255905:T:C	0	147255905	C	T
4	chr4:147256118:T:C	0	147256118	C	T
4	chr4:147256267:A:G	0	147256267	G	A
4	chr4:147256339:T:G	0	147256339	G	T
4	chr4:147257203:C:T	0	147257203	T	C
4	chr4:147257464:T:C	0	147257464	C	T
4	chr4:147257610:A:C	0	147257610	C	A
4	chr4:147257954:A:T	0	147257954	T	A
4	chr4:147259193:T:C	0	147259193	C	T
4	chr4:147259346:CA:C	0	147259346	C	CA
4	chr4:147259745:C:T	0	147259745	T	C
4	chr4:147260093:T:C	0	147260093	C	T
4	chr4:147260410:T:C	0	147260410	C	T
4	chr4:147261032:T:G	0	147261032	G	T
4	chr4:147262135:G:A	0	147262135	A	G
4	chr4:147263702:C:G	0	147263702	G	C
4	chr4:147264498:G:A	0	147264498	A	G
4	chr4:147264557:T:C	0	147264557	C	T
4	chr4:147265418:A:G	0	147265418	G	A
4	chr4:147265703:C:T	0	147265703	T	C
4	chr4:147266871:A:T	0	147266871	T	A
4	chr4:147267406:A:C	0	147267406	C	A
4	chr4:147267530:A:G	0	147267530	G	A
4	chr4:147268477:T:C	0	147268477	C	T
4	chr4:147269649:C:T	0	147269649	T	C
4	chr4:147269845:A:T	0	147269845	T	A
4	chr4:147269913:T:G	0	147269913	G	T
4	chr4:147270097:G:T	0	147270097	T	G
4	chr4:147270267:G:A	0	147270267	A	G
4	chr4:147270547:G:A	0	147270547	A	G
4	chr4:147270813:T:C	0	147270813	C	T
4	chr4:147271657:C:T	0	147271657	T	C
4	chr4:147272405:G:A	0	147272405	A	G
4	chr4:147272749:T:C	0	147272749	C	T
4	chr4:147273134:G:A	0	147273134	A	G
4	chr4:147273220:C:T	0	147273220	T	C
4	chr4:147273460:C:T	0	147273460	T	C
4	chr4:147273685:A:G	0	147273685	G	A
4	chr4:147273805:T:C	0	147273805	C	T
4	chr4:147273889:G:A	0	147273889	A	G
4	chr4:147274025:C:T	0	147274025	T	C
4	chr4:147274187:G:A	0	147274187	A	G
4	chr4:147274188:G:C	0	147274188	C	G
4	chr4:147274203:T:C	0	147274203	C	T
4	chr4:147274485:T:C	0	147274485	C	T
4	chr4:147274808:A:T	0	147274808	T	A
4	chr4:147275027:CT:C	0	147275027	C	CT
4	chr4:147275229:T:C	0	147275229	C	T
4	chr4:147275259:T:G	0	147275259	G	T
4	chr4:147275808:A:AC	0	147275808	AC	A
4	chr4:147276241:A:G	0	147276241	G	A
4	chr4:147276430:G:A	0	147276430	A	G
4	chr4:147276829:T:C	0	147276829	C	T
4	chr4:147277454:C:T	0	147277454	T	C
4	chr4:147277499:C:T	0	147277499	T	C
4	chr4:147277546:G:A	0	147277546	A	G
4	chr4:147277601:T:C	0	147277601	C	T
4	chr4:147278887:A:T	0	147278887	T	A
4	chr4:147279053:G:A	0	147279053	A	G
4	chr4:147279516:C:T	0	147279516	T	C
4	chr4:147280885:T:C	0	147280885	C	T
4	chr4:147283041:G:A	0	147283041	A	G
4	chr4:147283999:T:C	0	147283999	C	T
4	chr4:147284779:G:A	0	147284779	A	G
4	chr4:147286261:T:C	0	147286261	C	T
4	chr4:147286530:G:A	0	147286530	A	G
4	chr4:147287078:A:G	0	147287078	G	A
4	chr4:147287476:A:T	0	147287476	T	A
4	chr4:147288311:A:G	0	147288311	G	A
4	chr4:147291847:G:A	0	147291847	A	G
4	chr4:147292431:A:T	0	147292431	T	A
4	chr4:147292506:C:T	0	147292506	T	C
4	chr4:147292580:C:T	0	147292580	T	C
4	chr4:147292749:G:C	0	147292749	C	G
4	chr4:147292986:G:A	0	147292986	A	G
4	chr4:147293311:C:T	0	147293311	T	C
4	chr4:147293957:G:T	0	147293957	T	G
4	chr4:147294520:C:T	0	147294520	T	C
4	chr4:147294610:C:A	0	147294610	A	C
4	chr4:147294629:A:C	0	147294629	C	A
4	chr4:147295129:T:A	0	147295129	A	T
4	chr4:147295239:G:T	0	147295239	T	G
4	chr4:147295562:A:G	0	147295562	G	A
4	chr4:147295681:T:C	0	147295681	C	T
4	chr4:147296531:A:G	0	147296531	G	A
4	chr4:147296933:T:A	0	147296933	A	T
4	chr4:147297284:C:G	0	147297284	G	C
4	chr4:147297894:A:C	0	147297894	C	A
4	chr4:147297915:C:T	0	147297915	T	C
4	chr4:147298035:T:C	0	147298035	C	T
4	chr4:147298471:A:G	0	147298471	G	A
4	chr4:147298576:A:G	0	147298576	G	A
4	chr4:147298617:A:T	0	147298617	T	A
4	chr4:147299548:G:A	0	147299548	A	G
4	chr4:147299648:G:A	0	147299648	A	G
4	chr4:147299663:C:T	0	147299663	T	C
4	chr4:147300515:A:C	0	147300515	C	A
4	chr4:147301115:T:C	0	147301115	C	T
4	chr4:147301481:A:G	0	147301481	G	A
4	chr4:147301905:A:G	0	147301905	G	A
4	chr4:147302210:T:C	0	147302210	C	T
4	chr4:147302542:C:G	0	147302542	G	C
4	chr4:147302611:A:G	0	147302611	G	A
4	chr4:147303355:G:C	0	147303355	C	G
4	chr4:147303356:G:A	0	147303356	A	G
4	chr4:147303752:T:C	0	147303752	C	T
4	chr4:147304242:A:G	0	147304242	G	A
4	chr4:147305503:G:T	0	147305503	T	G
4	chr4:147306096:C:G	0	147306096	G	C
4	chr4:147306454:C:T	0	147306454	T	C
4	chr4:147306727:T:A	0	147306727	A	T
4	chr4:147307466:A:G	0	147307466	G	A
4	chr4:147307566:A:G	0	147307566	G	A
4	chr4:147307663:T:C	0	147307663	C	T
4	chr4:147308051:T:A	0	147308051	A	T
4	chr4:147308388:A:G	0	147308388	G	A
4	chr4:147308510:C:T	0	147308510	T	C
4	chr4:147312321:A:G	0	147312321	G	A
4	chr4:147314812:G:GA	0	147314812	GA	G
4	chr4:147314832:ATC:A	0	147314832	A	ATC
4	chr4:147315386:T:C	0	147315386	C	T
4	chr4:147316421:C:T	0	147316421	T	C
4	chr4:147319451:G:A	0	147319451	A	G
4	chr4:147320301:A:C	0	147320301	C	A
4	chr4:147322146:C:A	0	147322146	A	C
4	chr4:147322465:C:T	0	147322465	T	C
4	chr4:147323650:T:A	0	147323650	A	T
4	chr4:147324097:C:T	0	147324097	T	C
4	chr4:147324483:T:C	0	147324483	C	T
4	chr4:147326216:C:T	0	147326216	T	C
4	chr4:147326330:T:C	0	147326330	C	T
4	chr4:147327038:T:C	0	147327038	C	T
4	chr4:147327594:A:G	0	147327594	G	A
4	chr4:147331918:C:A	0	147331918	A	C
4	chr4:147332172:T:C	0	147332172	C	T
4	chr4:147333112:C:G	0	147333112	G	C
4	chr4:147333727:A:C	0	147333727	C	A
4	chr4:147335583:T:C	0	147335583	C	T
4	chr4:147338270:G:A	0	147338270	A	G
4	chr4:147338600:G:C	0	147338600	C	G
4	chr4:147338726:A:G	0	147338726	G	A
4	chr4:147338918:A:G	0	147338918	G	A
4	chr4:147339609:T:A	0	147339609	A	T
4	chr4:147339744:G:A	0	147339744	A	G
4	chr4:147339771:G:A	0	147339771	A	G
4	chr4:147341192:C:T	0	147341192	T	C
4	chr4:147341770:G:A	0	147341770	A	G
4	chr4:147342677:A:G	0	147342677	G	A
4	chr4:147342822:G:A	0	147342822	A	G
4	chr4:147343071:G:A	0	147343071	A	G
4	chr4:147343521:C:A	0	147343521	A	C
4	chr4:147344036:C:T	0	147344036	T	C
4	chr4:147344518:AATTT:A	0	147344518	A	AATTT
4	chr4:147345978:T:C	0	147345978	C	T
4	chr4:147346421:A:T	0	147346421	T	A
4	chr4:147346875:G:A	0	147346875	A	G
4	chr4:147347499:C:T	0	147347499	T	C
4	chr4:147351643:T:C	0	147351643	C	T
4	chr4:147351724:G:T	0	147351724	T	G
4	chr4:147352017:C:A	0	147352017	A	C
4	chr4:147355248:A:G	0	147355248	G	A
4	chr4:147355859:G:A	0	147355859	A	G
4	chr4:147357608:C:T	0	147357608	T	C
4	chr4:147357694:C:T	0	147357694	T	C
4	chr4:147357739:C:T	0	147357739	T	C
4	chr4:147357932:C:T	0	147357932	T	C
4	chr4:147359533:C:A	0	147359533	A	C
4	chr4:147359722:T:G	0	147359722	G	T
4	chr4:147360660:C:T	0	147360660	T	C
4	chr4:147360957:C:T	0	147360957	T	C
4	chr4:147360965:A:G	0	147360965	G	A
4	chr4:147361988:T:C	0	147361988	C	T
4	chr4:147362632:G:A	0	147362632	A	G
4	chr4:147363187:G:A	0	147363187	A	G
4	chr4:147363221:T:C	0	147363221	C	T
4	chr4:147366208:C:T	0	147366208	T	C
4	chr4:147366360:C:T	0	147366360	T	C
4	chr4:147366915:T:C	0	147366915	C	T
4	chr4:147367305:T:G	0	147367305	G	T
4	chr4:147367748:T:C	0	147367748	C	T
4	chr4:147368237:T:C	0	147368237	C	T
4	chr4:147368376:G:A	0	147368376	A	G
4	chr4:147370090:C:T	0	147370090	T	C
4	chr4:147370429:C:T	0	147370429	T	C
4	chr4:147371387:G:A	0	147371387	A	G
4	chr4:147371715:A:ATTT	0	147371715	ATTT	A
4	chr4:147372187:C:CCATGTGCAGA	0	147372187	CCATGTGCAGA	C
4	chr4:147372443:T:G	0	147372443	G	T
4	chr4:147372800:GTT:G	0	147372800	G	GTT
4	chr4:147373940:G:GT	0	147373940	GT	G
4	chr4:147374166:A:G	0	147374166	G	A
4	chr4:147374175:T:A	0	147374175	A	T
4	chr4:147374309:G:T	0	147374309	T	G
4	chr4:147374873:A:G	0	147374873	G	A
4	chr4:147375014:T:C	0	147375014	C	T
4	chr4:147375405:G:A	0	147375405	A	G
4	chr4:147375705:G:A	0	147375705	A	G
4	chr4:147375752:T:C	0	147375752	C	T
4	chr4:147377610:C:T	0	147377610	T	C
4	chr4:147380154:A:G	0	147380154	G	A
4	chr4:147380527:A:G	0	147380527	G	A
4	chr4:147380554:T:C	0	147380554	C	T
4	chr4:147382043:C:T	0	147382043	T	C
4	chr4:147384651:T:G	0	147384651	G	T
4	chr4:147384906:G:A	0	147384906	A	G
4	chr4:147386452:A:G	0	147386452	G	A
4	chr4:147386473:T:G	0	147386473	G	T
4	chr4:147386692:G:A	0	147386692	A	G
4	chr4:147386974:T:C	0	147386974	C	T
4	chr4:147387181:T:C	0	147387181	C	T
4	chr4:147387280:C:G	0	147387280	G	C
4	chr4:147388217:A:C	0	147388217	C	A
4	chr4:147389196:G:A	0	147389196	A	G
4	chr4:147389206:G:A	0	147389206	A	G
4	chr4:147389789:A:C	0	147389789	C	A
4	chr4:147390670:G:A	0	147390670	A	G
4	chr4:147391728:C:T	0	147391728	T	C
4	chr4:147392210:A:G	0	147392210	G	A
4	chr4:147394284:C:T	0	147394284	T	C
4	chr4:147394704:A:C	0	147394704	C	A
4	chr4:147395134:C:T	0	147395134	T	C
4	chr4:147395517:T:C	0	147395517	C	T
4	chr4:147396704:C:T	0	147396704	T	C
4	chr4:147396896:C:A	0	147396896	A	C
4	chr4:147397483:T:C	0	147397483	C	T
4	chr4:147397578:G:A	0	147397578	A	G
4	chr4:147397776:G:A	0	147397776	A	G
4	chr4:147397781:AG:A	0	147397781	A	AG
4	chr4:147397965:C:T	0	147397965	T	C
4	chr4:147398111:C:A	0	147398111	A	C
4	chr4:147399047:C:T	0	147399047	T	C
4	chr4:147400073:C:T	0	147400073	T	C
4	chr4:147400882:C:T	0	147400882	T	C
4	chr4:147401079:A:C	0	147401079	C	A
4	chr4:147401235:A:G	0	147401235	G	A
4	chr4:147401323:C:T	0	147401323	T	C
4	chr4:147401777:T:C	0	147401777	C	T
4	chr4:147403011:A:T	0	147403011	T	A
4	chr4:147403157:A:G	0	147403157	G	A
4	chr4:147403544:C:A	0	147403544	A	C
4	chr4:147403628:G:A	0	147403628	A	G
4	chr4:147404205:C:T	0	147404205	T	C
4	chr4:147405111:A:G	0	147405111	G	A
4	chr4:147405653:C:T	0	147405653	T	C
4	chr4:147405660:G:A	0	147405660	A	G
4	chr4:147405715:C:T	0	147405715	T	C
4	chr4:147407644:C:T	0	147407644	T	C
4	chr4:147407716:C:T	0	147407716	T	C
4	chr4:147407890:G:A	0	147407890	A	G
4	chr4:147408199:G:C	0	147408199	C	G
4	chr4:147408917:T:C	0	147408917	C	T
4	chr4:147409193:G:C	0	147409193	C	G
4	chr4:147409362:T:G	0	147409362	G	T
4	chr4:147411018:A:G	0	147411018	G	A
4	chr4:147411386:G:A	0	147411386	A	G
4	chr4:147413792:C:T	0	147413792	T	C
4	chr4:147413972:C:T	0	147413972	T	C
4	chr4:147414720:C:T	0	147414720	T	C
4	chr4:147415183:A:C	0	147415183	C	A
4	chr4:147415322:T:A	0	147415322	A	T
4	chr4:147416595:A:G	0	147416595	G	A
4	chr4:147417873:C:T	0	147417873	T	C
4	chr4:147418010:G:A	0	147418010	A	G
4	chr4:147419285:A:G	0	147419285	G	A
4	chr4:147419437:T:G	0	147419437	G	T
4	chr4:147419781:G:A	0	147419781	A	G
4	chr4:147420996:C:T	0	147420996	T	C
4	chr4:147423059:A:G	0	147423059	G	A
4	chr4:147423489:T:A	0	147423489	A	T
4	chr4:147423551:A:G	0	147423551	G	A
4	chr4:147423561:G:T	0	147423561	T	G
4	chr4:147423652:G:GA	0	147423652	GA	G
4	chr4:147423904:T:G	0	147423904	G	T
4	chr4:147423984:G:A	0	147423984	A	G
4	chr4:147424387:T:C	0	147424387	C	T
4	chr4:147424446:G:A	0	147424446	A	G
4	chr4:147424595:C:A	0	147424595	A	C
4	chr4:147424610:C:T	0	147424610	T	C
4	chr4:147425063:A:G	0	147425063	G	A
4	chr4:147426718:G:C	0	147426718	C	G
4	chr4:147426720:T:C	0	147426720	C	T
4	chr4:147426841:C:G	0	147426841	G	C
4	chr4:147427149:G:A	0	147427149	A	G
4	chr4:147427432:A:T	0	147427432	T	A
4	chr4:147427528:C:A	0	147427528	A	C
4	chr4:147428353:G:A	0	147428353	A	G
4	chr4:147428604:A:G	0	147428604	G	A
4	chr4:147428620:G:C	0	147428620	C	G
4	chr4:147428657:T:C	0	147428657	C	T
4	chr4:147429838:C:A	0	147429838	A	C
4	chr4:147430104:C:T	0	147430104	T	C
4	chr4:147430207:G:A	0	147430207	A	G
4	chr4:147430268:C:A	0	147430268	A	C
4	chr4:147430548:G:A	0	147430548	A	G
4	chr4:147430571:G:C	0	147430571	C	G
4	chr4:147430653:G:A	0	147430653	A	G
4	chr4:147430697:G:T	0	147430697	T	G
4	chr4:147431094:T:G	0	147431094	G	T
4	chr4:147431180:C:T	0	147431180	T	C
4	chr4:147431229:T:C	0	147431229	C	T
4	chr4:147431424:C:T	0	147431424	T	C
4	chr4:147431513:T:A	0	147431513	A	T
4	chr4:147431559:A:T	0	147431559	T	A
4	chr4:147431601:T:C	0	147431601	C	T
4	chr4:147431689:T:C	0	147431689	C	T
4	chr4:147432403:C:T	0	147432403	T	C
4	chr4:147432405:A:G	0	147432405	G	A
4	chr4:147432481:CTT:C	0	147432481	C	CTT
4	chr4:147432962:C:A	0	147432962	A	C
4	chr4:147433075:G:A	0	147433075	A	G
4	chr4:147433219:C:T	0	147433219	T	C
4	chr4:147433291:T:A	0	147433291	A	T
4	chr4:147433476:G:A	0	147433476	A	G
4	chr4:147433671:C:T	0	147433671	T	C
4	chr4:147434091:CT:C	0	147434091	C	CT
4	chr4:147434607:T:C	0	147434607	C	T
4	chr4:147436023:T:C	0	147436023	C	T
4	chr4:147436276:G:A	0	147436276	A	G
4	chr4:147436377:A:C	0	147436377	C	A
4	chr4:147436590:T:C	0	147436590	C	T
4	chr4:147436605:T:C	0	147436605	C	T
4	chr4:147436778:G:A	0	147436778	A	G
4	chr4:147437110:G:A	0	147437110	A	G
4	chr4:147437114:C:T	0	147437114	T	C
4	chr4:147437115:A:G	0	147437115	G	A
4	chr4:147437159:A:G	0	147437159	G	A
4	chr4:147437332:TATC:T	0	147437332	T	TATC
4	chr4:147437883:G:A	0	147437883	A	G
4	chr4:147438198:G:A	0	147438198	A	G
4	chr4:147438473:A:G	0	147438473	G	A
4	chr4:147440383:G:A	0	147440383	A	G
4	chr4:147440556:C:T	0	147440556	T	C
4	chr4:147440710:AT:A	0	147440710	A	AT
4	chr4:147440985:T:A	0	147440985	A	T
4	chr4:147441492:A:G	0	147441492	G	A
4	chr4:147443198:C:G	0	147443198	G	C
4	chr4:147443500:G:A	0	147443500	A	G
4	chr4:147443756:G:C	0	147443756	C	G
4	chr4:147443768:G:A	0	147443768	A	G
4	chr4:147444187:T:A	0	147444187	A	T
4	chr4:147445815:A:G	0	147445815	G	A
4	chr4:147449267:T:C	0	147449267	C	T
4	chr4:147449396:A:G	0	147449396	G	A
4	chr4:147449565:T:A	0	147449565	A	T
4	chr4:147449993:T:C	0	147449993	C	T
4	chr4:147450902:G:A	0	147450902	A	G
4	chr4:147451154:T:C	0	147451154	C	T
4	chr4:147451414:A:T	0	147451414	T	A
4	chr4:147453615:G:A	0	147453615	A	G
4	chr4:147454337:C:A	0	147454337	A	C
4	chr4:147454512:A:G	0	147454512	G	A
4	chr4:147454647:C:G	0	147454647	G	C
4	chr4:147454954:T:C	0	147454954	C	T
4	chr4:147455228:G:T	0	147455228	T	G
4	chr4:147455517:A:C	0	147455517	C	A
4	chr4:147455671:C:G	0	147455671	G	C
4	chr4:147455811:TC:T	0	147455811	T	TC
4	chr4:147455917:T:C	0	147455917	C	T
4	chr4:147456808:C:T	0	147456808	T	C
4	chr4:147457073:G:A	0	147457073	A	G
4	chr4:147457290:T:C	0	147457290	C	T
4	chr4:147457452:C:T	0	147457452	T	C
4	chr4:147457532:C:T	0	147457532	T	C
4	chr4:147457697:G:A	0	147457697	A	G
4	chr4:147457883:C:A	0	147457883	A	C
4	chr4:147458008:G:T	0	147458008	T	G
4	chr4:147458150:G:A	0	147458150	A	G
4	chr4:147458234:C:T	0	147458234	T	C
4	chr4:147458361:G:A	0	147458361	A	G
4	chr4:147458364:G:A	0	147458364	A	G
4	chr4:147458426:A:C	0	147458426	C	A
4	chr4:147458657:A:G	0	147458657	G	A
4	chr4:147458980:T:G	0	147458980	G	T
4	chr4:147459196:G:T	0	147459196	T	G
4	chr4:147459518:A:G	0	147459518	G	A
4	chr4:147459630:A:G	0	147459630	G	A
4	chr4:147459653:T:C	0	147459653	C	T
4	chr4:147460101:G:A	0	147460101	A	G
4	chr4:147460178:A:G	0	147460178	G	A
4	chr4:147460401:T:C	0	147460401	C	T
4	chr4:147461939:A:C	0	147461939	C	A
4	chr4:147462176:C:A	0	147462176	A	C
4	chr4:147462182:G:A	0	147462182	A	G
4	chr4:147462925:T:C	0	147462925	C	T
4	chr4:147463298:C:T	0	147463298	T	C
4	chr4:147463360:C:T	0	147463360	T	C
4	chr4:147463614:G:A	0	147463614	A	G
4	chr4:147463633:C:T	0	147463633	T	C
4	chr4:147463723:T:C	0	147463723	C	T
4	chr4:147463942:C:T	0	147463942	T	C
4	chr4:147464569:C:G	0	147464569	G	C
4	chr4:147465155:C:T	0	147465155	T	C
4	chr4:147466549:A:G	0	147466549	G	A
4	chr4:147466550:T:A	0	147466550	A	T
4	chr4:147467307:T:C	0	147467307	C	T
4	chr4:147467345:G:T	0	147467345	T	G
4	chr4:147467599:T:G	0	147467599	G	T
4	chr4:147467769:G:A	0	147467769	A	G
4	chr4:147467962:A:G	0	147467962	G	A
4	chr4:147468352:G:C	0	147468352	C	G
4	chr4:147468643:T:C	0	147468643	C	T
4	chr4:147468733:G:A	0	147468733	A	G
4	chr4:147469053:T:C	0	147469053	C	T
4	chr4:147469652:T:C	0	147469652	C	T
4	chr4:147469957:T:C	0	147469957	C	T
4	chr4:147470561:CA:C	0	147470561	C	CA
4	chr4:147471559:T:A	0	147471559	A	T
4	chr4:147471576:C:T	0	147471576	T	C
4	chr4:147471736:T:C	0	147471736	C	T
4	chr4:147471889:T:C	0	147471889	C	T
4	chr4:147472502:C:T	0	147472502	T	C
4	chr4:147473665:T:C	0	147473665	C	T
4	chr4:147474132:G:GT	0	147474132	GT	G
4	chr4:147474751:A:G	0	147474751	G	A
4	chr4:147474891:G:A	0	147474891	A	G
4	chr4:147475129:G:C	0	147475129	C	G
4	chr4:147475419:T:C	0	147475419	C	T
4	chr4:147475775:C:T	0	147475775	T	C
4	chr4:147476599:G:T	0	147476599	T	G
4	chr4:147476899:G:T	0	147476899	T	G
4	chr4:147477077:T:C	0	147477077	C	T
4	chr4:147478225:A:G	0	147478225	G	A
4	chr4:147478292:G:A	0	147478292	A	G
4	chr4:147478308:G:A	0	147478308	A	G
4	chr4:147478859:A:G	0	147478859	G	A
4	chr4:147479104:T:C	0	147479104	C	T
4	chr4:147479261:C:T	0	147479261	T	C
4	chr4:147479667:C:A	0	147479667	A	C
4	chr4:147481217:G:A	0	147481217	A	G
4	chr4:147481585:C:T	0	147481585	T	C
4	chr4:147482333:C:T	0	147482333	T	C
4	chr4:147482397:C:T	0	147482397	T	C
4	chr4:147483537:C:T	0	147483537	T	C
4	chr4:147484735:G:A	0	147484735	A	G
4	chr4:147484811:C:T	0	147484811	T	C
4	chr4:147485054:C:T	0	147485054	T	C
4	chr4:147485166:G:C	0	147485166	C	G
4	chr4:147485176:A:ACTACTACTTAAAGGAAAAACTGACATAGC	0	147485176	ACTACTACTTAAAGGAAAAACTGACATAGC	A
4	chr4:147486500:C:T	0	147486500	T	C
4	chr4:147486717:T:G	0	147486717	G	T
4	chr4:147489262:A:G	0	147489262	G	A
4	chr4:147491305:T:C	0	147491305	C	T
4	chr4:147491437:A:G	0	147491437	G	A
4	chr4:147491928:T:C	0	147491928	C	T
4	chr4:147492331:G:A	0	147492331	A	G
4	chr4:147492524:A:G	0	147492524	G	A
4	chr4:147493499:T:C	0	147493499	C	T
4	chr4:147493628:C:T	0	147493628	T	C
4	chr4:147497888:G:A	0	147497888	A	G
4	chr4:147498218:C:T	0	147498218	T	C
4	chr4:147499484:A:G	0	147499484	G	A
4	chr4:147500707:G:A	0	147500707	A	G
4	chr4:147500943:G:A	0	147500943	A	G
4	chr4:147501473:A:G	0	147501473	G	A
4	chr4:147502622:TC:T	0	147502622	T	TC
4	chr4:147502852:AT:A	0	147502852	A	AT
4	chr4:147503351:C:G	0	147503351	G	C
4	chr4:147503834:G:A	0	147503834	A	G
4	chr4:147504258:A:T	0	147504258	T	A
4	chr4:147504779:T:A	0	147504779	A	T
4	chr4:147506351:A:C	0	147506351	C	A
4	chr4:147506741:C:G	0	147506741	G	C
4	chr4:147507375:T:A	0	147507375	A	T
4	chr4:147507530:G:A	0	147507530	A	G
4	chr4:147507950:G:A	0	147507950	A	G
4	chr4:147508259:T:C	0	147508259	C	T
4	chr4:147508331:G:T	0	147508331	T	G
4	chr4:147508598:C:T	0	147508598	T	C
4	chr4:147508623:C:T	0	147508623	T	C
4	chr4:147509278:G:C	0	147509278	C	G
4	chr4:147510508:T:A	0	147510508	A	T
4	chr4:147511288:A:T	0	147511288	T	A
4	chr4:147511710:T:G	0	147511710	G	T
4	chr4:147512994:C:T	0	147512994	T	C
4	chr4:147513858:C:T	0	147513858	T	C
4	chr4:147514294:C:T	0	147514294	T	C
4	chr4:147515719:T:C	0	147515719	C	T
4	chr4:147516003:A:T	0	147516003	T	A
4	chr4:147516360:T:C	0	147516360	C	T
4	chr4:147517348:A:G	0	147517348	G	A
4	chr4:147518449:A:G	0	147518449	G	A
4	chr4:147519473:G:A	0	147519473	A	G
4	chr4:147519987:G:A	0	147519987	A	G
4	chr4:147521854:C:T	0	147521854	T	C
4	chr4:147524662:AG:A	0	147524662	A	AG
4	chr4:147525169:A:G	0	147525169	G	A
4	chr4:147526227:C:T	0	147526227	T	C
4	chr4:147526644:A:G	0	147526644	G	A
4	chr4:147527295:C:T	0	147527295	T	C
4	chr4:147527718:A:G	0	147527718	G	A
4	chr4:147528101:A:C	0	147528101	C	A
4	chr4:147528360:T:TC	0	147528360	TC	T
4	chr4:147530682:G:A	0	147530682	A	G
4	chr4:147533255:C:T	0	147533255	T	C
4	chr4:147533722:T:A	0	147533722	A	T
4	chr4:147534180:T:C	0	147534180	C	T
4	chr4:147534313:A:G	0	147534313	G	A
4	chr4:147534934:C:A	0	147534934	A	C
4	chr4:147535638:T:C	0	147535638	C	T
4	chr4:147536306:T:C	0	147536306	C	T
4	chr4:147536353:A:G	0	147536353	G	A
4	chr4:147536948:A:G	0	147536948	G	A
4	chr4:147537502:A:C	0	147537502	C	A
4	chr4:147537848:GCAAATCCT:G	0	147537848	G	GCAAATCCT
4	chr4:147538289:A:G	0	147538289	G	A
4	chr4:147539885:T:C	0	147539885	C	T
4	chr4:147539921:G:A	0	147539921	A	G
4	chr4:147541116:G:A	0	147541116	A	G
4	chr4:147541835:G:C	0	147541835	C	G
4	chr4:147541878:G:A	0	147541878	A	G
4	chr4:147542688:G:C	0	147542688	C	G
4	chr4:147543619:A:G	0	147543619	G	A
4	chr4:147543825:T:TA	0	147543825	TA	T
4	chr4:147543840:C:T	0	147543840	T	C
4	chr4:147545735:AG:A	0	147545735	A	AG
4	chr4:147546274:G:T	0	147546274	T	G
4	chr4:147546322:A:C	0	147546322	C	A
4	chr4:147548565:C:T	0	147548565	T	C
4	chr4:147548789:A:G	0	147548789	G	A
4	chr4:147549129:A:G	0	147549129	G	A
4	chr4:147550180:T:G	0	147550180	G	T
4	chr4:147551301:A:T	0	147551301	T	A
4	chr4:147551506:G:A	0	147551506	A	G
4	chr4:147551677:T:C	0	147551677	C	T
4	chr4:147551750:G:A	0	147551750	A	G
4	chr4:147552922:C:T	0	147552922	T	C
4	chr4:147553614:A:G	0	147553614	G	A
4	chr4:147553768:G:A	0	147553768	A	G
4	chr4:147554095:T:C	0	147554095	C	T
4	chr4:147555132:C:T	0	147555132	T	C
4	chr4:147556436:A:T	0	147556436	T	A
4	chr4:147556588:A:G	0	147556588	G	A
4	chr4:147556725:T:C	0	147556725	C	T
4	chr4:147557068:C:T	0	147557068	T	C
4	chr4:147560467:C:T	0	147560467	T	C
4	chr4:147560728:C:T	0	147560728	T	C
4	chr4:147561003:T:A	0	147561003	A	T
4	chr4:147561453:A:G	0	147561453	G	A
4	chr4:147562116:A:G	0	147562116	G	A
4	chr4:147563318:C:T	0	147563318	T	C
4	chr4:147563538:C:T	0	147563538	T	C
4	chr4:147564770:G:A	0	147564770	A	G
4	chr4:147564906:G:T	0	147564906	T	G
4	chr4:147564908:C:T	0	147564908	T	C
4	chr4:147565147:G:A	0	147565147	A	G
4	chr4:147565197:A:G	0	147565197	G	A
4	chr4:147566485:TTAG:T	0	147566485	T	TTAG
4	chr4:147567617:T:C	0	147567617	C	T
4	chr4:147568086:A:T	0	147568086	T	A
4	chr4:147569190:G:A	0	147569190	A	G
4	chr4:147571793:C:T	0	147571793	T	C
4	chr4:147572605:C:T	0	147572605	T	C
4	chr4:147572701:G:C	0	147572701	C	G
4	chr4:147573301:A:G	0	147573301	G	A
4	chr4:147573388:C:A	0	147573388	A	C
4	chr4:147573857:T:C	0	147573857	C	T
4	chr4:147574321:T:C	0	147574321	C	T
4	chr4:147574992:G:A	0	147574992	A	G
4	chr4:147575052:C:T	0	147575052	T	C
4	chr4:147575090:C:T	0	147575090	T	C
4	chr4:147575140:A:G	0	147575140	G	A
4	chr4:147575421:T:TGTTTG	0	147575421	TGTTTG	T
4	chr4:147577135:G:A	0	147577135	A	G
4	chr4:147577260:A:G	0	147577260	G	A
4	chr4:147577349:G:GA	0	147577349	GA	G
4	chr4:147577369:C:A	0	147577369	A	C
4	chr4:147577449:A:G	0	147577449	G	A
4	chr4:147577854:T:C	0	147577854	C	T
4	chr4:147577861:A:C	0	147577861	C	A
4	chr4:147578455:C:T	0	147578455	T	C
4	chr4:147578888:G:A	0	147578888	A	G
4	chr4:147578900:C:T	0	147578900	T	C
4	chr4:147579024:A:C	0	147579024	C	A
4	chr4:147579197:T:C	0	147579197	C	T
4	chr4:147579385:A:G	0	147579385	G	A
4	chr4:147579662:T:C	0	147579662	C	T
4	chr4:147580049:C:CTT	0	147580049	CTT	C
4	chr4:147580092:A:G	0	147580092	G	A
4	chr4:147580344:T:C	0	147580344	C	T
4	chr4:147580429:A:G	0	147580429	G	A
4	chr4:147581540:T:C	0	147581540	C	T
4	chr4:147581713:A:G	0	147581713	G	A
4	chr4:147582146:A:G	0	147582146	G	A
4	chr4:147582712:C:T	0	147582712	T	C
4	chr4:147582949:C:T	0	147582949	T	C
4	chr4:147583063:T:C	0	147583063	C	T
4	chr4:147583221:T:G	0	147583221	G	T
4	chr4:147584457:C:T	0	147584457	T	C
4	chr4:147584639:A:G	0	147584639	G	A
4	chr4:147585022:C:T	0	147585022	T	C
4	chr4:147585100:A:G	0	147585100	G	A
4	chr4:147585767:C:T	0	147585767	T	C
4	chr4:147585941:G:C	0	147585941	C	G
4	chr4:147586288:G:C	0	147586288	C	G
4	chr4:147587590:A:AG	0	147587590	AG	A
4	chr4:147587686:G:T	0	147587686	T	G
4	chr4:147587839:A:T	0	147587839	T	A
4	chr4:147588137:A:ATAAAT	0	147588137	ATAAAT	A
4	chr4:147588367:A:G	0	147588367	G	A
4	chr4:147589322:C:T	0	147589322	T	C
4	chr4:147589495:A:G	0	147589495	G	A
4	chr4:147589555:T:A	0	147589555	A	T
4	chr4:147589644:A:G	0	147589644	G	A
4	chr4:147590120:G:C	0	147590120	C	G
4	chr4:147590408:G:A	0	147590408	A	G
4	chr4:147590594:G:A	0	147590594	A	G
4	chr4:147590631:T:A	0	147590631	A	T
4	chr4:147590662:C:T	0	147590662	T	C
4	chr4:147590776:T:C	0	147590776	C	T
4	chr4:147591120:A:AT	0	147591120	AT	A
4	chr4:147591810:T:A	0	147591810	A	T
4	chr4:147591968:C:T	0	147591968	T	C
4	chr4:147591981:A:C	0	147591981	C	A
4	chr4:147592107:G:A	0	147592107	A	G
4	chr4:147592410:A:G	0	147592410	G	A
4	chr4:147592468:C:T	0	147592468	T	C
4	chr4:147592518:A:G	0	147592518	G	A
4	chr4:147592721:T:C	0	147592721	C	T
4	chr4:147593141:G:A	0	147593141	A	G
4	chr4:147593223:T:G	0	147593223	G	T
4	chr4:147593582:T:G	0	147593582	G	T
4	chr4:147593656:T:G	0	147593656	G	T
4	chr4:147593679:T:G	0	147593679	G	T
4	chr4:147593788:C:G	0	147593788	G	C
4	chr4:147594131:T:TTA	0	147594131	TTA	T
4	chr4:147594349:G:A	0	147594349	A	G
4	chr4:147594517:C:T	0	147594517	T	C
4	chr4:147594583:A:AT	0	147594583	AT	A
4	chr4:147594606:T:TG	0	147594606	TG	T
4	chr4:147594681:C:G	0	147594681	G	C
4	chr4:147595236:G:A	0	147595236	A	G
4	chr4:147595726:T:C	0	147595726	C	T
4	chr4:147595938:G:A	0	147595938	A	G
4	chr4:147596223:C:T	0	147596223	T	C
4	chr4:147596229:A:G	0	147596229	G	A
4	chr4:147596232:G:A	0	147596232	A	G
4	chr4:147596433:A:G	0	147596433	G	A
4	chr4:147596900:A:C	0	147596900	C	A
4	chr4:147597114:T:C	0	147597114	C	T
4	chr4:147597284:A:T	0	147597284	T	A
4	chr4:147597311:G:A	0	147597311	A	G
4	chr4:147597557:T:C	0	147597557	C	T
4	chr4:147597771:T:C	0	147597771	C	T
4	chr4:147597792:G:A	0	147597792	A	G
4	chr4:147597803:C:G	0	147597803	G	C
4	chr4:147597809:G:A	0	147597809	A	G
4	chr4:147597902:C:A	0	147597902	A	C
4	chr4:147597993:G:A	0	147597993	A	G
4	chr4:147598188:A:T	0	147598188	T	A
4	chr4:147598203:G:A	0	147598203	A	G
4	chr4:147598292:C:T	0	147598292	T	C
4	chr4:147598384:T:G	0	147598384	G	T
4	chr4:147598474:T:C	0	147598474	C	T
4	chr4:147598489:T:C	0	147598489	C	T
4	chr4:147598680:C:A	0	147598680	A	C
4	chr4:147599663:GA:G	0	147599663	G	GA
4	chr4:147599673:C:T	0	147599673	T	C
4	chr4:147600722:T:C	0	147600722	C	T
4	chr4:147601017:A:G	0	147601017	G	A
4	chr4:147601102:A:G	0	147601102	G	A
4	chr4:147601143:A:G	0	147601143	G	A
4	chr4:147601353:T:C	0	147601353	C	T
4	chr4:147601361:T:C	0	147601361	C	T
4	chr4:147601428:C:T	0	147601428	T	C
4	chr4:147601440:G:A	0	147601440	A	G
4	chr4:147601512:G:A	0	147601512	A	G
4	chr4:147601979:C:T	0	147601979	T	C
4	chr4:147601987:TG:T	0	147601987	T	TG
4	chr4:147602056:G:A	0	147602056	A	G
4	chr4:147602282:T:C	0	147602282	C	T
4	chr4:147602856:C:A	0	147602856	A	C
4	chr4:147603452:A:G	0	147603452	G	A
4	chr4:147603592:T:C	0	147603592	C	T
4	chr4:147603620:C:T	0	147603620	T	C
4	chr4:147603701:A:G	0	147603701	G	A
4	chr4:147607088:T:C	0	147607088	C	T
4	chr4:147607428:C:T	0	147607428	T	C
4	chr4:147611324:G:A	0	147611324	A	G
4	chr4:147612731:G:T	0	147612731	T	G
4	chr4:147613481:A:G	0	147613481	G	A
4	chr4:147613966:A:C	0	147613966	C	A
4	chr4:147614350:G:A	0	147614350	A	G
4	chr4:147614682:G:T	0	147614682	T	G
4	chr4:147616040:T:A	0	147616040	A	T
4	chr4:147616446:C:T	0	147616446	T	C
4	chr4:147619386:C:T	0	147619386	T	C
4	chr4:147621468:C:T	0	147621468	T	C
4	chr4:147623130:G:A	0	147623130	A	G
4	chr4:147623360:C:T	0	147623360	T	C
4	chr4:147623564:AAAAG:A	0	147623564	A	AAAAG
4	chr4:147625911:G:A	0	147625911	A	G
4	chr4:147627849:T:C	0	147627849	C	T
4	chr4:147628747:A:G	0	147628747	G	A
4	chr4:147629361:T:C	0	147629361	C	T
4	chr4:147629439:T:C	0	147629439	C	T
4	chr4:147631913:C:T	0	147631913	T	C
4	chr4:147635541:T:C	0	147635541	C	T
4	chr4:147636784:C:CAA	0	147636784	CAA	C
4	chr4:147637007:T:C	0	147637007	C	T
4	chr4:147640179:C:T	0	147640179	T	C
4	chr4:147640589:T:G	0	147640589	G	T
4	chr4:147641738:C:T	0	147641738	T	C
4	chr4:147642159:G:A	0	147642159	A	G
4	chr4:147643210:T:G	0	147643210	G	T
4	chr4:147645312:T:C	0	147645312	C	T
4	chr4:147647130:G:A	0	147647130	A	G
4	chr4:147647618:G:C	0	147647618	C	G
4	chr4:147650128:G:T	0	147650128	T	G
4	chr4:147652070:C:T	0	147652070	T	C
4	chr4:147653042:T:C	0	147653042	C	T
4	chr4:147653552:G:T	0	147653552	T	G
4	chr4:147658871:G:A	0	147658871	A	G
4	chr4:147659198:C:T	0	147659198	T	C
4	chr4:147661042:G:T	0	147661042	T	G
4	chr4:147661960:G:A	0	147661960	A	G
4	chr4:147662157:T:C	0	147662157	C	T
4	chr4:147665847:C:T	0	147665847	T	C
4	chr4:147668526:C:T	0	147668526	T	C
4	chr4:147669323:C:A	0	147669323	A	C
4	chr4:147669545:T:C	0	147669545	C	T
4	chr4:147670399:G:A	0	147670399	A	G
4	chr4:147672186:C:T	0	147672186	T	C
4	chr4:147672227:T:C	0	147672227	C	T
4	chr4:147678480:A:G	0	147678480	G	A
4	chr4:147679990:A:G	0	147679990	G	A
4	chr4:147680578:C:T	0	147680578	T	C
4	chr4:147681594:A:C	0	147681594	C	A
4	chr4:147681616:A:G	0	147681616	G	A
4	chr4:147686623:A:C	0	147686623	C	A
4	chr4:147687444:C:T	0	147687444	T	C
4	chr4:147691337:C:T	0	147691337	T	C
4	chr4:147691934:G:A	0	147691934	A	G
4	chr4:147692257:A:G	0	147692257	G	A
4	chr4:147692980:A:G	0	147692980	G	A
4	chr4:147696018:A:G	0	147696018	G	A
4	chr4:147698389:A:G	0	147698389	G	A
4	chr4:147698997:T:C	0	147698997	C	T
4	chr4:147701303:G:T	0	147701303	T	G
4	chr4:147703157:C:T	0	147703157	T	C
4	chr4:147704641:C:T	0	147704641	T	C
4	chr4:147707429:A:G	0	147707429	G	A
4	chr4:147709729:A:T	0	147709729	T	A
4	chr4:147709766:T:C	0	147709766	C	T
4	chr4:147710363:C:T	0	147710363	T	C
4	chr4:147710376:A:G	0	147710376	G	A
4	chr4:147710811:G:A	0	147710811	A	G
4	chr4:147710963:G:A	0	147710963	A	G
4	chr4:147711457:G:A	0	147711457	A	G
4	chr4:147711820:GCAA:G	0	147711820	G	GCAA
4	chr4:147711839:G:C	0	147711839	C	G
4	chr4:147712182:T:C	0	147712182	C	T
4	chr4:147712183:A:C	0	147712183	C	A
4	chr4:147712185:T:A	0	147712185	A	T
4	chr4:147712191:TTCTTCTG:T	0	147712191	T	TTCTTCTG
4	chr4:147712277:A:G	0	147712277	G	A
4	chr4:147712431:A:G	0	147712431	G	A
4	chr4:147713753:G:C	0	147713753	C	G
4	chr4:147719509:G:T	0	147719509	T	G
4	chr4:147719908:C:T	0	147719908	T	C
4	chr4:147720764:G:A	0	147720764	A	G
4	chr4:147723898:T:TA	0	147723898	TA	T
4	chr4:147724121:G:A	0	147724121	A	G
4	chr4:147724298:T:C	0	147724298	C	T
4	chr4:147726228:T:G	0	147726228	G	T
4	chr4:147726254:C:T	0	147726254	T	C
4	chr4:147727576:C:T	0	147727576	T	C
4	chr4:147727671:A:G	0	147727671	G	A
4	chr4:147727710:T:C	0	147727710	C	T
4	chr4:147729859:C:T	0	147729859	T	C
4	chr4:147729976:G:C	0	147729976	C	G
4	chr4:147730011:T:C	0	147730011	C	T
4	chr4:147730295:C:T	0	147730295	T	C
4	chr4:147731243:A:C	0	147731243	C	A
4	chr4:147733500:T:C	0	147733500	C	T
4	chr4:147734924:A:G	0	147734924	G	A
4	chr4:147736621:C:T	0	147736621	T	C
4	chr4:147736793:C:A	0	147736793	A	C
4	chr4:147736957:G:A	0	147736957	A	G
4	chr4:147737483:T:TA	0	147737483	TA	T
4	chr4:147737986:C:T	0	147737986	T	C
4	chr4:147740011:C:T	0	147740011	T	C
4	chr4:147740106:T:C	0	147740106	C	T
4	chr4:147744055:A:G	0	147744055	G	A
4	chr4:147744115:A:G	0	147744115	G	A
4	chr4:147744286:A:G	0	147744286	G	A
4	chr4:147745687:T:G	0	147745687	G	T
4	chr4:147746884:G:T	0	147746884	T	G
4	chr4:147748486:A:G	0	147748486	G	A
4	chr4:147748994:AACTTTT:A	0	147748994	A	AACTTTT
4	chr4:147750843:C:T	0	147750843	T	C
4	chr4:147754042:T:C	0	147754042	C	T
4	chr4:147755075:T:A	0	147755075	A	T
4	chr4:147756460:G:A	0	147756460	A	G
4	chr4:147757442:C:T	0	147757442	T	C
4	chr4:147758933:C:T	0	147758933	T	C
4	chr4:147759210:G:A	0	147759210	A	G
4	chr4:147762299:C:T	0	147762299	T	C
4	chr4:147762349:A:G	0	147762349	G	A
4	chr4:147763845:T:C	0	147763845	C	T
4	chr4:147764846:T:G	0	147764846	G	T
4	chr4:147766052:C:T	0	147766052	T	C
4	chr4:147766183:A:G	0	147766183	G	A
4	chr4:147766459:A:G	0	147766459	G	A
4	chr4:147766488:T:C	0	147766488	C	T
4	chr4:147768360:G:A	0	147768360	A	G
4	chr4:147768769:T:C	0	147768769	C	T
4	chr4:147769097:A:G	0	147769097	G	A
4	chr4:147770271:C:T	0	147770271	T	C
4	chr4:147770398:G:A	0	147770398	A	G
4	chr4:147770971:C:G	0	147770971	G	C
4	chr4:147771018:C:T	0	147771018	T	C
4	chr4:147772079:C:T	0	147772079	T	C
4	chr4:147773092:T:A	0	147773092	A	T
4	chr4:147773507:C:T	0	147773507	T	C
4	chr4:147774805:G:T	0	147774805	T	G
4	chr4:147775443:T:C	0	147775443	C	T
4	chr4:147775516:T:C	0	147775516	C	T
4	chr4:147775766:T:C	0	147775766	C	T
4	chr4:147776114:C:T	0	147776114	T	C
4	chr4:147777214:C:T	0	147777214	T	C
4	chr4:147777282:G:A	0	147777282	A	G
4	chr4:147777352:G:A	0	147777352	A	G
4	chr4:147778877:T:C	0	147778877	C	T
4	chr4:147779637:G:A	0	147779637	A	G
4	chr4:147779873:A:C	0	147779873	C	A
4	chr4:147781242:G:A	0	147781242	A	G
4	chr4:147782407:G:A	0	147782407	A	G
4	chr4:147784025:AAC:A	0	147784025	A	AAC
4	chr4:147786113:G:A	0	147786113	A	G
4	chr4:147786198:T:C	0	147786198	C	T
4	chr4:147787353:A:G	0	147787353	G	A
4	chr4:147788002:G:A	0	147788002	A	G
4	chr4:147788458:A:T	0	147788458	T	A
4	chr4:147789814:G:A	0	147789814	A	G
4	chr4:147790150:G:A	0	147790150	A	G
4	chr4:147790417:T:C	0	147790417	C	T
4	chr4:147790984:T:C	0	147790984	C	T
4	chr4:147792686:AGTT:A	0	147792686	A	AGTT
4	chr4:147793005:A:T	0	147793005	T	A
4	chr4:147793323:T:A	0	147793323	A	T
4	chr4:147793383:G:A	0	147793383	A	G
4	chr4:147793776:C:T	0	147793776	T	C
4	chr4:147794646:T:C	0	147794646	C	T
4	chr4:147795339:G:A	0	147795339	A	G
4	chr4:147796686:C:T	0	147796686	T	C
4	chr4:147798253:C:T	0	147798253	T	C
4	chr4:147798308:C:G	0	147798308	G	C
4	chr4:147798436:T:C	0	147798436	C	T
4	chr4:147799428:A:G	0	147799428	G	A
4	chr4:147800304:C:A	0	147800304	A	C
4	chr4:147803487:A:G	0	147803487	G	A
4	chr4:147803955:A:G	0	147803955	G	A
4	chr4:147806103:A:G	0	147806103	G	A
4	chr4:147806972:C:T	0	147806972	T	C
4	chr4:147807119:G:A	0	147807119	A	G
4	chr4:147807186:AC:A	0	147807186	A	AC
4	chr4:147809302:G:A	0	147809302	A	G
4	chr4:147811973:G:A	0	147811973	A	G
4	chr4:147812252:C:G	0	147812252	G	C
4	chr4:147812575:C:A	0	147812575	A	C
4	chr4:147812601:T:G	0	147812601	G	T
4	chr4:147812613:T:G	0	147812613	G	T
4	chr4:147813257:T:C	0	147813257	C	T
4	chr4:147813476:A:G	0	147813476	G	A
4	chr4:147813553:C:G	0	147813553	G	C
4	chr4:147813828:A:G	0	147813828	G	A
4	chr4:147814493:C:T	0	147814493	T	C
4	chr4:147815732:GT:G	0	147815732	G	GT
4	chr4:147815858:A:G	0	147815858	G	A
4	chr4:147815993:A:G	0	147815993	G	A
4	chr4:147816539:T:C	0	147816539	C	T
4	chr4:147816629:T:C	0	147816629	C	T
4	chr4:147818454:C:T	0	147818454	T	C
4	chr4:147819068:A:G	0	147819068	G	A
4	chr4:147819814:C:A	0	147819814	A	C
4	chr4:147820007:G:A	0	147820007	A	G
4	chr4:147820957:T:C	0	147820957	C	T
4	chr4:147821163:G:A	0	147821163	A	G
4	chr4:147825149:T:C	0	147825149	C	T
4	chr4:147825810:C:T	0	147825810	T	C
4	chr4:147826313:G:A	0	147826313	A	G
4	chr4:147826681:C:T	0	147826681	T	C
4	chr4:147827207:G:C	0	147827207	C	G
4	chr4:147829423:G:A	0	147829423	A	G
4	chr4:147829478:C:T	0	147829478	T	C
4	chr4:147830079:G:A	0	147830079	A	G
4	chr4:147830891:G:A	0	147830891	A	G
4	chr4:147832082:C:T	0	147832082	T	C
4	chr4:147832084:C:T	0	147832084	T	C
4	chr4:147832159:A:G	0	147832159	G	A
4	chr4:147832357:A:T	0	147832357	T	A
4	chr4:147832422:G:T	0	147832422	T	G
4	chr4:147832792:A:C	0	147832792	C	A
4	chr4:147834376:C:T	0	147834376	T	C
4	chr4:147834420:T:C	0	147834420	C	T
4	chr4:147835792:A:T	0	147835792	T	A
4	chr4:147836315:A:C	0	147836315	C	A
4	chr4:147838362:T:C	0	147838362	C	T
4	chr4:147838545:CT:C	0	147838545	C	CT
4	chr4:147838946:G:A	0	147838946	A	G
4	chr4:147840563:G:A	0	147840563	A	G
4	chr4:147840946:T:C	0	147840946	C	T
4	chr4:147842536:C:T	0	147842536	T	C
4	chr4:147843101:G:A	0	147843101	A	G
4	chr4:147843803:T:C	0	147843803	C	T
4	chr4:147844325:C:G	0	147844325	G	C
4	chr4:147847826:G:A	0	147847826	A	G
4	chr4:147848722:A:G	0	147848722	G	A
4	chr4:147849511:A:G	0	147849511	G	A
4	chr4:147850019:C:T	0	147850019	T	C
4	chr4:147850512:C:T	0	147850512	T	C
4	chr4:147850673:G:A	0	147850673	A	G
4	chr4:147851307:A:T	0	147851307	T	A
4	chr4:147851530:A:G	0	147851530	G	A
4	chr4:147853092:A:G	0	147853092	G	A
4	chr4:147853634:C:G	0	147853634	G	C
4	chr4:147854237:T:G	0	147854237	G	T
4	chr4:147854986:C:T	0	147854986	T	C
4	chr4:147855221:A:G	0	147855221	G	A
4	chr4:147855302:A:G	0	147855302	G	A
4	chr4:147856175:A:G	0	147856175	G	A
4	chr4:147856435:C:T	0	147856435	T	C
4	chr4:147856704:A:G	0	147856704	G	A
4	chr4:147857110:C:T	0	147857110	T	C
4	chr4:147857268:G:A	0	147857268	A	G
4	chr4:147858039:G:A	0	147858039	A	G
4	chr4:147858397:G:C	0	147858397	C	G
4	chr4:147858742:C:T	0	147858742	T	C
4	chr4:147859979:A:C	0	147859979	C	A
4	chr4:147860045:G:A	0	147860045	A	G
4	chr4:147860258:C:T	0	147860258	T	C
4	chr4:147860320:C:T	0	147860320	T	C
4	chr4:147860495:T:C	0	147860495	C	T
4	chr4:147860913:G:A	0	147860913	A	G
4	chr4:147861058:T:C	0	147861058	C	T
4	chr4:147861683:C:G	0	147861683	G	C
4	chr4:147862251:G:A	0	147862251	A	G
4	chr4:147862730:G:T	0	147862730	T	G
4	chr4:147862822:C:T	0	147862822	T	C
```
