## Supplementary material for "Characterization of shared and ancestry-specific signals driving complex traits using multi-ancestry fine-mapping": mesusiecsinfo

```
*************************************************************

  Multiple Ancestry Sum of Single Effect Model (MESuSiE)          

   Visit http://www.xzlab.org/software.html For Update            

            (C) 2022 Boran Gao, Xiang Zhou                        

              GNU General Public License                          

*************************************************************
# Start data processing for sufficient statistics 
# Create MESuSiE object 
# Start data analysis 

# Data analysis is done, and now generates result 

Potential causal SNPs with PIP > 0.5:  

Credible sets for effects: 
$cs
$cs$L1
 [1]  800  803  808  814  820  830  845  847  850  852  856  858  859  862  863
[16]  865  866  867  868  869  870  871  872  873  875  878  879  880  882  883
[31]  886  887  893  894  899  900  902  908  909  910  911  916  917  918  920
[46]  923  927  932  934  939  941  944  947  952  953  956  958  959  960  964
[61]  965  966  970  972  976  981  984  986  987  989  990  995  996  997 1000
[76] 1001 1003


$cs_category
   L1 
"eur" 

$purity
   min.abs.corr mean.abs.corr median.abs.corr
L1     0.978846     0.9959858        0.998373

$cs_index
[1] 1

$coverage
[1] 0.9532939

$requested_coverage
[1] 0.95


 Use MESuSiE_Plot() for visualization
# Total time used for the analysis: 0.16 mins
```
