## Supplementary material for "Characterization of shared and ancestry-specific signals driving complex traits using multi-ancestry fine-mapping": mesusieoutput

```
                 eur          afr      eur_afr
   [1,] 1.230334e-04 0.0001697712 3.856539e-05
   [2,] 1.058414e-04 0.0001488497 3.388293e-05
   [3,] 1.061175e-04 0.0001494708 3.423289e-05
   [4,] 1.305812e-04 0.0001521963 4.112337e-05
   [5,] 1.332184e-04 0.0001582838 4.275314e-05
   [6,] 1.354622e-04 0.0001522451 4.267064e-05
   [7,] 1.090048e-04 0.0001481618 3.518293e-05
   [8,] 1.073374e-04 0.0001643454 3.550044e-05
   [9,] 1.198375e-04 0.0001534116 4.005832e-05
  [10,] 1.177811e-04 0.0001653852 3.615169e-05
  [11,] 1.660621e-04 0.0001564249 5.113351e-05
  [12,] 1.658762e-04 0.0001558579 5.079470e-05
  [13,] 1.105161e-04 0.0001488513 3.551313e-05
  [14,] 1.263337e-04 0.0001422321 3.704440e-05
  [15,] 1.350906e-04 0.0001801139 5.928191e-05
  [16,] 1.308238e-04 0.0001519006 4.089129e-05
  [17,] 1.263249e-04 0.0001424521 3.704855e-05
  [18,] 1.075024e-04 0.0001495830 3.478235e-05
  [19,] 1.324940e-04 0.0001568974 4.183108e-05
  [20,] 1.263176e-04 0.0001425961 3.705764e-05
  [21,] 1.100493e-04 0.0001488748 3.534875e-05
  [22,] 1.049227e-04 0.0001498537 3.419434e-05
  [23,] 1.158450e-04 0.0001421131 3.433342e-05
  [24,] 1.337626e-04 0.0001562368 4.251742e-05
  [25,] 1.272557e-04 0.0001517959 3.964004e-05
  [26,] 1.348910e-04 0.0001559604 4.308320e-05
  [27,] 1.180457e-04 0.0001621277 3.598971e-05
  [28,] 1.046745e-04 0.0001494423 3.367474e-05
  [29,] 1.657236e-04 0.0001545436 5.007306e-05
  [30,] 1.258610e-04 0.0001520809 3.950626e-05
  [31,] 1.304759e-04 0.0001518895 4.071180e-05
  [32,] 1.143870e-04 0.0001429148 3.509832e-05
  [33,] 1.034837e-04 0.0001497578 3.332485e-05
  [34,] 1.158088e-04 0.0001537083 3.869963e-05
  [35,] 1.288881e-04 0.0001521026 4.051988e-05
  [36,] 1.323559e-04 0.0001778812 4.136068e-05
  [37,] 1.159771e-04 0.0001535141 3.867132e-05
  [38,] 1.356407e-04 0.0001675858 4.347174e-05
  [39,] 1.342165e-04 0.0001549471 4.235426e-05
  [40,] 1.188578e-04 0.0001776301 3.888053e-05
  [41,] 1.064885e-04 0.0001487740 3.407731e-05
  [42,] 1.346945e-04 0.0001570252 4.331920e-05
  [43,] 1.166166e-04 0.0001623130 3.650164e-05
  [44,] 1.334911e-04 0.0001558800 4.284561e-05
  [45,] 1.165094e-04 0.0001630409 3.662752e-05
  [46,] 1.169690e-04 0.0001424615 3.441642e-05
  [47,] 1.059794e-04 0.0001479935 3.402688e-05
  [48,] 1.335760e-04 0.0001588674 4.311642e-05
  [49,] 1.300599e-04 0.0001762685 4.138218e-05
  [50,] 1.343794e-04 0.0001559895 4.279362e-05
  [51,] 1.716233e-04 0.0002157468 9.000578e-05
  [52,] 1.055822e-04 0.0001494476 3.402787e-05
  [53,] 1.205664e-04 0.0001540410 4.073996e-05
  [54,] 1.778700e-04 0.0002890716 1.207388e-04
  [55,] 1.176830e-04 0.0001611354 3.600841e-05
  [56,] 1.228531e-04 0.0001491365 3.987093e-05
  [57,] 1.038051e-04 0.0001496978 3.347958e-05
  [58,] 1.167695e-04 0.0001547702 3.964054e-05
  [59,] 1.300497e-04 0.0001562470 4.118997e-05
  [60,] 1.167845e-04 0.0001629208 3.645886e-05
  [61,] 1.303557e-04 0.0001573313 4.170497e-05
  [62,] 1.319919e-04 0.0001490790 3.945510e-05
  [63,] 1.170858e-04 0.0001617212 3.620422e-05
  [64,] 1.245489e-04 0.0001490711 4.052898e-05
  [65,] 1.303050e-04 0.0001539994 4.077471e-05
  [66,] 1.262500e-04 0.0001512477 3.901319e-05
  [67,] 1.286678e-04 0.0001523293 4.064371e-05
  [68,] 1.337421e-04 0.0001507574 4.083935e-05
  [69,] 1.261512e-04 0.0001510651 3.888325e-05
  [70,] 1.294012e-04 0.0001567111 4.077153e-05
  [71,] 1.055563e-04 0.0001494909 3.410646e-05
  [72,] 1.820463e-04 0.0002164976 9.722190e-05
  [73,] 1.049105e-04 0.0001496294 3.389348e-05
  [74,] 1.299389e-04 0.0001557389 4.099290e-05
  [75,] 1.167764e-04 0.0001630112 3.643285e-05
  [76,] 1.085923e-04 0.0001493709 3.515975e-05
  [77,] 1.210304e-04 0.0001448619 3.606475e-05
  [78,] 1.132407e-04 0.0001547291 3.824828e-05
  [79,] 1.178015e-04 0.0001629255 3.608130e-05
  [80,] 1.319829e-04 0.0001560793 4.220548e-05
  [81,] 1.141593e-04 0.0001551260 3.877136e-05
  [82,] 1.398989e-04 0.0001656510 4.584058e-05
  [83,] 1.335184e-04 0.0001551683 4.203835e-05
  [84,] 1.300141e-04 0.0001521293 4.087489e-05
  [85,] 1.719483e-04 0.0002237433 9.348735e-05
  [86,] 1.299676e-04 0.0001559005 4.114737e-05
  [87,] 1.039405e-04 0.0001491157 3.335170e-05
  [88,] 1.316663e-04 0.0001487046 3.934554e-05
  [89,] 1.169425e-04 0.0001645090 3.650297e-05
  [90,] 1.242532e-04 0.0001525222 3.932485e-05
  [91,] 1.774376e-04 0.0001853395 7.456866e-05
  [92,] 1.170320e-04 0.0001612930 3.620003e-05
  [93,] 1.255634e-04 0.0001529390 4.006262e-05
  [94,] 1.207320e-04 0.0001449629 3.583760e-05
  [95,] 1.254552e-04 0.0001478173 4.032054e-05
  [96,] 1.167277e-04 0.0001647616 3.662914e-05
  [97,] 1.320575e-04 0.0001523377 4.170444e-05
  [98,] 1.341023e-04 0.0001566323 4.282949e-05
  [99,] 1.329395e-04 0.0001548346 4.145959e-05
 [100,] 1.338843e-04 0.0001563540 4.250306e-05
 [101,] 1.309847e-04 0.0001572483 4.204322e-05
 [102,] 1.180666e-04 0.0001640626 3.609390e-05
 [103,] 1.240652e-04 0.0001450002 3.652351e-05
 [104,] 1.213855e-04 0.0001778053 3.944102e-05
 [105,] 1.763800e-04 0.0001849497 7.378535e-05
 [106,] 1.310031e-04 0.0001543892 4.127989e-05
 [107,] 1.233795e-04 0.0001523354 3.891534e-05
 [108,] 1.299380e-04 0.0001481149 3.834413e-05
 [109,] 1.255590e-04 0.0001526984 3.986351e-05
 [110,] 1.336169e-04 0.0001569626 4.262435e-05
 [111,] 1.220520e-04 0.0001459823 3.554506e-05
 [112,] 1.302571e-04 0.0001580713 4.182110e-05
 [113,] 1.298889e-04 0.0001573685 4.139400e-05
 [114,] 1.319778e-04 0.0001486239 3.948845e-05
 [115,] 1.331967e-04 0.0001558406 4.206288e-05
 [116,] 1.155831e-04 0.0001551991 3.935123e-05
 [117,] 1.233660e-04 0.0001451048 3.623015e-05
 [118,] 1.225539e-04 0.0001458668 3.830471e-05
 [119,] 1.292890e-04 0.0001521292 4.074219e-05
 [120,] 1.275544e-04 0.0001516600 3.855497e-05
 [121,] 1.340369e-04 0.0001571474 4.295880e-05
 [122,] 1.283277e-04 0.0001451835 3.808285e-05
 [123,] 1.281435e-04 0.0001454594 3.801440e-05
 [124,] 1.018116e-04 0.0001700316 3.448344e-05
 [125,] 1.288707e-04 0.0001454070 3.836657e-05
 [126,] 1.170211e-04 0.0001628985 3.652750e-05
 [127,] 1.237800e-04 0.0001464050 3.900807e-05
 [128,] 1.201483e-04 0.0001452072 3.550458e-05
 [129,] 1.202191e-04 0.0001460726 3.766674e-05
 [130,] 1.323981e-04 0.0001486815 3.953972e-05
 [131,] 1.307606e-04 0.0001528316 4.172422e-05
 [132,] 1.293308e-04 0.0001523492 4.087727e-05
 [133,] 1.300112e-04 0.0001453381 3.864588e-05
 [134,] 1.236348e-04 0.0001423207 3.667294e-05
 [135,] 1.708082e-04 0.0002272725 9.403952e-05
 [136,] 1.170935e-04 0.0001657485 3.662582e-05
 [137,] 1.724152e-04 0.0001684862 5.864692e-05
 [138,] 1.165382e-04 0.0001542334 3.931571e-05
 [139,] 1.165969e-04 0.0001538797 3.915383e-05
 [140,] 1.168711e-04 0.0001622972 3.660170e-05
 [141,] 1.092898e-04 0.0001645369 3.594936e-05
 [142,] 1.253217e-04 0.0001490230 3.768223e-05
 [143,] 1.206890e-04 0.0001569973 4.222305e-05
 [144,] 2.569371e-04 0.0001822886 1.121055e-04
 [145,] 1.129084e-04 0.0001442037 3.386207e-05
 [146,] 1.382221e-04 0.0001765055 4.420430e-05
 [147,] 1.520901e-04 0.0001633270 4.079000e-05
 [148,] 1.460166e-04 0.0001475614 4.155687e-05
 [149,] 1.531297e-04 0.0001626635 4.097714e-05
 [150,] 1.523222e-04 0.0001633261 4.081124e-05
 [151,] 1.665947e-04 0.0001591460 4.531996e-05
 [152,] 1.814691e-04 0.0001761409 5.844991e-05
 [153,] 1.561955e-04 0.0001652612 4.098361e-05
 [154,] 1.621037e-04 0.0001596236 4.312487e-05
 [155,] 1.603748e-04 0.0001784119 5.941115e-05
 [156,] 1.143093e-04 0.0001759407 4.131880e-05
 [157,] 1.205143e-04 0.0001471613 3.642608e-05
 [158,] 1.318507e-04 0.0001813635 5.111510e-05
 [159,] 1.488636e-04 0.0001498187 4.195368e-05
 [160,] 1.616843e-04 0.0001595182 6.034877e-05
 [161,] 1.229171e-04 0.0001527986 3.732949e-05
 [162,] 1.452000e-04 0.0001529941 4.054531e-05
 [163,] 2.039270e-04 0.0001612510 6.876253e-05
 [164,] 2.498793e-04 0.0001866364 1.175750e-04
 [165,] 1.521388e-04 0.0001580175 5.538961e-05
 [166,] 1.243834e-04 0.0001775720 4.303729e-05
 [167,] 1.220324e-04 0.0001579003 3.804564e-05
 [168,] 1.441281e-04 0.0001540733 4.046893e-05
 [169,] 2.151360e-04 0.0001593570 6.222176e-05
 [170,] 1.690915e-04 0.0001618612 5.600230e-05
 [171,] 1.217657e-04 0.0001604250 3.857391e-05
 [172,] 1.623862e-04 0.0001589624 6.016530e-05
 [173,] 1.668928e-04 0.0001686321 4.365262e-05
 [174,] 1.476541e-04 0.0001529076 4.078988e-05
 [175,] 1.556875e-04 0.0001682522 4.224921e-05
 [176,] 1.524667e-04 0.0001568062 5.472851e-05
 [177,] 2.019626e-04 0.0002008243 9.749616e-05
 [178,] 2.610585e-04 0.0001836201 1.170574e-04
 [179,] 1.257466e-04 0.0001782364 4.036902e-05
 [180,] 1.542003e-04 0.0001747288 4.175813e-05
 [181,] 1.282404e-04 0.0001486427 3.842982e-05
 [182,] 2.523261e-04 0.0001831250 1.114132e-04
 [183,] 1.282572e-04 0.0001483260 3.834679e-05
 [184,] 1.611137e-04 0.0001598379 4.394653e-05
 [185,] 1.207954e-04 0.0001500697 3.693129e-05
 [186,] 2.327077e-04 0.0001774644 8.933019e-05
 [187,] 1.528112e-04 0.0001718326 4.175843e-05
 [188,] 1.215823e-04 0.0001486560 3.723603e-05
 [189,] 1.227238e-04 0.0001579378 3.803483e-05
 [190,] 1.446406e-04 0.0001576273 5.204882e-05
 [191,] 1.210125e-04 0.0001488059 3.697260e-05
 [192,] 1.615079e-04 0.0001568855 5.813291e-05
 [193,] 1.282434e-04 0.0001496241 3.854231e-05
 [194,] 1.328686e-04 0.0001573308 4.176277e-05
 [195,] 1.507721e-04 0.0001796432 4.196352e-05
 [196,] 1.524241e-04 0.0001744084 4.176454e-05
 [197,] 1.221473e-04 0.0001593156 3.808613e-05
 [198,] 1.209484e-04 0.0001483612 3.680799e-05
 [199,] 1.932603e-04 0.0001591368 5.835025e-05
 [200,] 1.703133e-04 0.0001619016 5.661706e-05
 [201,] 1.688712e-04 0.0001617712 5.594217e-05
 [202,] 1.584465e-04 0.0001766448 5.667782e-05
 [203,] 1.249508e-04 0.0001696166 4.007376e-05
 [204,] 1.257465e-04 0.0001730982 4.101176e-05
 [205,] 1.209277e-04 0.0001489246 3.714933e-05
 [206,] 1.257258e-04 0.0001459374 3.925771e-05
 [207,] 1.205358e-04 0.0001486834 3.689119e-05
 [208,] 1.523208e-04 0.0001768126 5.450452e-05
 [209,] 1.201795e-04 0.0001490427 3.671340e-05
 [210,] 1.747318e-04 0.0001448826 4.831889e-05
 [211,] 1.219048e-04 0.0001587580 3.816350e-05
 [212,] 1.517373e-04 0.0001574796 5.478615e-05
 [213,] 1.469070e-04 0.0001571258 5.263286e-05
 [214,] 1.218453e-04 0.0001626257 3.906689e-05
 [215,] 1.218082e-04 0.0001459447 3.792244e-05
 [216,] 1.224212e-04 0.0001607392 3.934628e-05
 [217,] 1.215864e-04 0.0001439967 3.633992e-05
 [218,] 1.221993e-04 0.0001575305 3.833134e-05
 [219,] 1.891264e-04 0.0001637864 6.603589e-05
 [220,] 1.810924e-04 0.0001614690 5.973761e-05
 [221,] 1.849130e-04 0.0001617838 6.154152e-05
 [222,] 1.800449e-04 0.0001637712 6.237427e-05
 [223,] 1.394238e-04 0.0001688949 4.507582e-05
 [224,] 7.544623e-05 0.0001634121 2.483074e-05
 [225,] 1.596036e-04 0.0001539725 5.482177e-05
 [226,] 1.616510e-04 0.0001533778 5.493707e-05
 [227,] 1.220546e-04 0.0001559880 3.810177e-05
 [228,] 1.230827e-04 0.0001578951 3.960408e-05
 [229,] 1.220866e-04 0.0001564630 3.793780e-05
 [230,] 1.220598e-04 0.0001564376 3.798067e-05
 [231,] 1.259959e-04 0.0001924692 4.112189e-05
 [232,] 1.230147e-04 0.0001638822 3.978596e-05
 [233,] 3.874205e-04 0.0001917138 1.914051e-04
 [234,] 1.797089e-04 0.0001782275 6.712275e-05
 [235,] 1.706686e-04 0.0001783898 6.364889e-05
 [236,] 1.623378e-04 0.0001554376 5.769072e-05
 [237,] 1.218088e-04 0.0001529662 3.761069e-05
 [238,] 1.711447e-04 0.0001465837 4.365363e-05
 [239,] 1.220592e-04 0.0001549493 3.785771e-05
 [240,] 1.360692e-04 0.0001756710 4.481358e-05
 [241,] 1.570757e-04 0.0001534026 5.429809e-05
 [242,] 1.220286e-04 0.0001557867 3.802723e-05
 [243,] 1.221338e-04 0.0001571842 3.866790e-05
 [244,] 1.622811e-04 0.0001539688 5.668694e-05
 [245,] 1.611423e-04 0.0001546084 5.696875e-05
 [246,] 1.220271e-04 0.0001560336 3.816207e-05
 [247,] 1.220069e-04 0.0001546110 3.768041e-05
 [248,] 1.456636e-04 0.0001539245 5.055351e-05
 [249,] 1.214493e-04 0.0001788868 4.253051e-05
 [250,] 2.165878e-04 0.0001584805 6.983831e-05
 [251,] 1.219440e-04 0.0001547470 3.779849e-05
 [252,] 1.198696e-04 0.0001801270 4.192061e-05
 [253,] 1.183852e-04 0.0001432058 3.592334e-05
 [254,] 2.071053e-04 0.0001584435 6.678188e-05
 [255,] 1.219763e-04 0.0001545972 3.788504e-05
 [256,] 1.836221e-04 0.0001649942 5.898785e-05
 [257,] 1.246454e-04 0.0001770228 4.061842e-05
 [258,] 1.177897e-04 0.0001529980 3.594818e-05
 [259,] 1.228190e-04 0.0001576858 3.831695e-05
 [260,] 1.642593e-04 0.0001477410 5.157205e-05
 [261,] 1.787965e-04 0.0001481144 5.654133e-05
 [262,] 1.951465e-04 0.0001467244 5.931845e-05
 [263,] 2.987410e-04 0.0001578293 8.756706e-05
 [264,] 1.238004e-04 0.0001631394 3.764388e-05
 [265,] 1.502531e-04 0.0001591174 3.581183e-05
 [266,] 2.860054e-04 0.0001583108 9.165334e-05
 [267,] 1.949413e-04 0.0001626171 4.107962e-05
 [268,] 1.286526e-04 0.0001577836 3.750972e-05
 [269,] 1.323899e-04 0.0001593199 4.197966e-05
 [270,] 2.862036e-04 0.0001651608 9.400462e-05
 [271,] 2.703493e-04 0.0001653351 8.973600e-05
 [272,] 1.574899e-04 0.0001512991 3.828692e-05
 [273,] 1.818051e-04 0.0001483557 5.785817e-05
 [274,] 1.469732e-04 0.0001614265 3.626296e-05
 [275,] 1.750235e-04 0.0001497351 4.158495e-05
 [276,] 8.973060e-05 0.0001602707 2.762177e-05
 [277,] 1.784319e-04 0.0001481390 5.644217e-05
 [278,] 1.870770e-04 0.0001467354 4.540857e-05
 [279,] 1.575815e-04 0.0001554911 5.201887e-05
 [280,] 1.667362e-04 0.0001485172 4.104298e-05
 [281,] 1.796582e-04 0.0001465635 4.421451e-05
 [282,] 1.799438e-04 0.0001492771 5.876727e-05
 [283,] 1.427689e-04 0.0001511249 3.704075e-05
 [284,] 1.384768e-04 0.0001610374 4.656603e-05
 [285,] 1.258672e-04 0.0001622410 4.107273e-05
 [286,] 2.677574e-04 0.0001766564 8.391356e-05
 [287,] 1.602062e-04 0.0001521067 5.509149e-05
 [288,] 1.682468e-04 0.0001501302 5.597224e-05
 [289,] 2.709969e-04 0.0001626718 7.827828e-05
 [290,] 2.843685e-04 0.0001626649 8.176917e-05
 [291,] 1.270464e-04 0.0001610890 4.118090e-05
 [292,] 1.690399e-04 0.0001498874 5.597675e-05
 [293,] 1.651175e-04 0.0001481061 4.100385e-05
 [294,] 1.873617e-04 0.0001574509 6.133815e-05
 [295,] 1.613114e-04 0.0001456935 4.173265e-05
 [296,] 1.729992e-04 0.0001462437 4.352996e-05
 [297,] 1.423904e-04 0.0001496828 3.761125e-05
 [298,] 1.420146e-04 0.0001471314 3.827245e-05
 [299,] 6.149878e-04 0.0001590939 1.408818e-04
 [300,] 3.645693e-04 0.0001826595 1.568982e-04
 [301,] 2.102927e-04 0.0001620251 7.328807e-05
 [302,] 1.950408e-04 0.0001493126 6.348718e-05
 [303,] 2.170112e-04 0.0001629054 7.716035e-05
 [304,] 1.321878e-04 0.0001477329 3.885725e-05
 [305,] 1.314673e-04 0.0001477130 3.889263e-05
 [306,] 1.879745e-04 0.0001505199 6.305695e-05
 [307,] 2.483522e-04 0.0001707114 6.934206e-05
 [308,] 1.857398e-04 0.0001508448 6.273794e-05
 [309,] 1.309746e-04 0.0001478029 3.848668e-05
 [310,] 2.050199e-04 0.0001622841 7.181645e-05
 [311,] 3.389535e-04 0.0001828281 1.453559e-04
 [312,] 1.879399e-04 0.0001437366 5.702591e-05
 [313,] 3.893690e-04 0.0001832434 1.850386e-04
 [314,] 1.310553e-04 0.0001476991 3.841513e-05
 [315,] 1.306825e-04 0.0001475428 3.849748e-05
 [316,] 2.770823e-04 0.0001627085 7.830174e-05
 [317,] 3.927001e-04 0.0001828361 1.850922e-04
 [318,] 1.896197e-04 0.0001497780 6.218011e-05
 [319,] 2.077225e-04 0.0001607688 7.006145e-05
 [320,] 1.335297e-04 0.0001474194 3.940402e-05
 [321,] 1.338022e-04 0.0001474490 3.934866e-05
 [322,] 1.334425e-04 0.0001474033 3.942405e-05
 [323,] 1.907390e-04 0.0001498686 6.265206e-05
 [324,] 2.046296e-04 0.0001605587 8.374566e-05
 [325,] 1.738414e-04 0.0001490553 5.553060e-05
 [326,] 1.332358e-04 0.0001591674 4.229477e-05
 [327,] 1.311819e-04 0.0001455859 3.604659e-05
 [328,] 2.548138e-04 0.0001615553 7.733420e-05
 [329,] 1.318746e-04 0.0001455637 3.614167e-05
 [330,] 2.647608e-04 0.0001615690 8.026705e-05
 [331,] 1.351313e-04 0.0001479538 3.895630e-05
 [332,] 1.273277e-04 0.0001485686 3.707193e-05
 [333,] 2.577786e-04 0.0001617595 7.971426e-05
 [334,] 1.709530e-04 0.0001502245 5.650674e-05
 [335,] 1.286148e-04 0.0001524689 3.664684e-05
 [336,] 1.315392e-04 0.0001531804 3.561276e-05
 [337,] 3.166326e-04 0.0001746670 1.482685e-04
 [338,] 2.645183e-04 0.0001616423 8.067376e-05
 [339,] 2.880127e-04 0.0001934884 1.669594e-04
 [340,] 2.671392e-04 0.0001614469 7.977723e-05
 [341,] 1.203733e-04 0.0001559747 3.474170e-05
 [342,] 1.271072e-04 0.0001481738 3.755559e-05
 [343,] 1.823481e-04 0.0001486508 5.800123e-05
 [344,] 1.216889e-04 0.0001591612 3.453812e-05
 [345,] 2.555782e-04 0.0001618301 7.975791e-05
 [346,] 2.441087e-04 0.0001627809 7.079452e-05
 [347,] 2.097229e-04 0.0001712786 9.698626e-05
 [348,] 1.743929e-04 0.0001492735 5.654362e-05
 [349,] 1.687015e-04 0.0001849581 6.637702e-05
 [350,] 1.212721e-04 0.0001592952 3.475617e-05
 [351,] 1.254133e-04 0.0001481742 3.666644e-05
 [352,] 1.252442e-04 0.0001478717 3.670154e-05
 [353,] 1.225711e-04 0.0001474130 3.640239e-05
 [354,] 1.762253e-04 0.0001489036 5.659459e-05
 [355,] 1.725569e-04 0.0001479053 5.286467e-05
 [356,] 1.954958e-04 0.0001554490 7.486327e-05
 [357,] 3.504924e-04 0.0001849044 1.698841e-04
 [358,] 1.271559e-04 0.0001487673 4.082675e-05
 [359,] 1.615943e-04 0.0001863381 6.316465e-05
 [360,] 2.539192e-04 0.0001621143 8.892950e-05
 [361,] 1.271665e-04 0.0001485364 4.081047e-05
 [362,] 1.259607e-04 0.0001482987 4.015084e-05
 [363,] 1.280172e-04 0.0001462339 3.841306e-05
 [364,] 2.671396e-04 0.0001611829 8.544891e-05
 [365,] 2.207444e-04 0.0001676640 8.625565e-05
 [366,] 8.023904e-05 0.0001679290 2.575971e-05
 [367,] 1.251138e-04 0.0001440406 3.755914e-05
 [368,] 1.315050e-04 0.0001443589 3.927832e-05
 [369,] 2.884862e-04 0.0001767801 1.019428e-04
 [370,] 1.243006e-04 0.0001440920 3.739028e-05
 [371,] 1.242348e-04 0.0001443275 3.735995e-05
 [372,] 2.282223e-04 0.0001476168 5.288800e-05
 [373,] 1.317065e-04 0.0001442447 3.909860e-05
 [374,] 1.545800e-04 0.0001474151 4.687348e-05
 [375,] 1.588556e-04 0.0001475839 4.849280e-05
 [376,] 2.422320e-04 0.0001652463 9.123646e-05
 [377,] 2.300465e-04 0.0001616186 6.661649e-05
 [378,] 2.124144e-04 0.0001664212 8.101507e-05
 [379,] 2.165771e-04 0.0001609518 6.885068e-05
 [380,] 2.844734e-04 0.0001815357 1.162236e-04
 [381,] 1.862861e-04 0.0001669001 7.088267e-05
 [382,] 1.320584e-04 0.0001442421 3.901862e-05
 [383,] 1.534066e-04 0.0001476182 4.704709e-05
 [384,] 1.572958e-04 0.0001478429 4.864002e-05
 [385,] 2.109133e-04 0.0001712697 8.669084e-05
 [386,] 2.088846e-04 0.0001715024 8.601249e-05
 [387,] 2.101995e-04 0.0001709807 8.600193e-05
 [388,] 2.209203e-04 0.0001615845 7.225401e-05
 [389,] 1.479557e-04 0.0001480147 4.622326e-05
 [390,] 2.099197e-04 0.0001701367 8.477565e-05
 [391,] 2.221352e-04 0.0001612822 7.142260e-05
 [392,] 1.305986e-04 0.0001442284 3.844444e-05
 [393,] 1.292344e-04 0.0001444060 3.758878e-05
 [394,] 3.657002e-04 0.0001822273 1.681254e-04
 [395,] 2.252043e-04 0.0001616092 6.754465e-05
 [396,] 1.464315e-04 0.0001473660 4.431334e-05
 [397,] 1.290698e-04 0.0001442181 3.791366e-05
 [398,] 1.517144e-04 0.0001847477 5.691038e-05
 [399,] 3.810645e-04 0.0001558845 1.410133e-04
 [400,] 4.048869e-04 0.0001584217 1.584709e-04
 [401,] 2.315087e-04 0.0001615340 7.524677e-05
 [402,] 1.288216e-04 0.0001443001 3.820584e-05
 [403,] 9.823764e-04 0.0001883022 6.081317e-04
 [404,] 9.761405e-04 0.0001931911 6.453567e-04
 [405,] 3.491741e-04 0.0001583495 1.333166e-04
 [406,] 8.758498e-05 0.0001589857 2.883288e-05
 [407,] 2.446262e-04 0.0001714216 8.917917e-05
 [408,] 1.289528e-04 0.0001503258 4.213678e-05
 [409,] 1.021779e-03 0.0001878754 6.304284e-04
 [410,] 1.276344e-04 0.0001505718 3.697586e-05
 [411,] 4.648765e-04 0.0001569875 1.760878e-04
 [412,] 4.858570e-04 0.0001596143 1.948705e-04
 [413,] 3.776653e-04 0.0001959592 2.008187e-04
 [414,] 1.222032e-04 0.0001502707 3.917843e-05
 [415,] 3.252935e-04 0.0001948069 1.685245e-04
 [416,] 1.273664e-04 0.0001486993 4.086007e-05
 [417,] 1.948810e-04 0.0001761102 6.448972e-05
 [418,] 1.203754e-04 0.0001492167 3.799486e-05
 [419,] 1.210414e-04 0.0001484927 3.816515e-05
 [420,] 1.290590e-04 0.0001489003 4.165102e-05
 [421,] 1.193658e-04 0.0001493220 3.744921e-05
 [422,] 2.503296e-04 0.0001618711 8.189566e-05
 [423,] 1.278304e-04 0.0001484786 4.097155e-05
 [424,] 1.209797e-04 0.0001489813 3.825645e-05
 [425,] 1.196845e-04 0.0001712372 4.045661e-05
 [426,] 1.242809e-04 0.0001477705 3.939809e-05
 [427,] 1.131703e-03 0.0001899773 7.249545e-04
 [428,] 4.479112e-04 0.0001527112 1.541993e-04
 [429,] 4.837542e-04 0.0001534889 1.698225e-04
 [430,] 2.530965e-04 0.0001625126 8.473392e-05
 [431,] 4.854446e-04 0.0001533443 1.697956e-04
 [432,] 1.186585e-04 0.0001462968 3.638515e-05
 [433,] 1.047381e-04 0.0001481612 3.333056e-05
 [434,] 3.529603e-04 0.0001947579 2.070364e-04
 [435,] 1.214731e-04 0.0001503978 3.890722e-05
 [436,] 5.810309e-04 0.0001532525 2.016389e-04
 [437,] 5.747313e-04 0.0001539430 2.033707e-04
 [438,] 1.273996e-03 0.0001925553 8.537950e-04
 [439,] 2.726664e-04 0.0001619824 8.378190e-05
 [440,] 7.888181e-05 0.0001842973 2.769115e-05
 [441,] 2.608816e-04 0.0001698345 9.748864e-05
 [442,] 1.216742e-04 0.0001425552 3.632723e-05
 [443,] 2.709197e-04 0.0001730071 1.113346e-04
 [444,] 1.226243e-04 0.0001426700 3.669389e-05
 [445,] 1.214698e-04 0.0001427406 3.593274e-05
 [446,] 1.293300e-04 0.0001474575 3.768184e-05
 [447,] 1.907610e-04 0.0001758601 6.910441e-05
 [448,] 1.199959e-04 0.0001428180 3.620478e-05
 [449,] 1.198193e-04 0.0001425217 3.590328e-05
 [450,] 1.341996e-04 0.0001425069 3.936172e-05
 [451,] 1.243612e-04 0.0001442006 3.591400e-05
 [452,] 1.221219e-04 0.0001768055 4.036108e-05
 [453,] 6.066282e-04 0.0001550706 2.207546e-04
 [454,] 8.557016e-04 0.0002477799 9.396249e-04
 [455,] 4.036204e-04 0.0001817852 1.863074e-04
 [456,] 1.239175e-04 0.0001423195 3.641446e-05
 [457,] 9.612160e-04 0.0002468249 1.074121e-03
 [458,] 6.166032e-04 0.0001974061 4.055962e-04
 [459,] 5.656687e-04 0.0001990380 3.739864e-04
 [460,] 1.274270e-04 0.0001462252 4.042457e-05
 [461,] 1.263103e-04 0.0001426522 3.686069e-05
 [462,] 4.620037e-04 0.0001801035 2.174345e-04
 [463,] 1.366906e-04 0.0001427497 3.888208e-05
 [464,] 2.348862e-04 0.0001758097 1.006081e-04
 [465,] 5.731433e-04 0.0001546087 2.063669e-04
 [466,] 1.219412e-04 0.0001502038 3.945122e-05
 [467,] 1.227428e-04 0.0001429261 3.692812e-05
 [468,] 1.235066e-04 0.0001502842 4.027064e-05
 [469,] 5.367002e-04 0.0001991148 3.530365e-04
 [470,] 5.310555e-04 0.0002007001 3.534830e-04
 [471,] 9.595938e-04 0.0002147280 8.100835e-04
 [472,] 5.327384e-04 0.0001999408 3.525431e-04
 [473,] 5.387942e-04 0.0001981313 3.516876e-04
 [474,] 1.262684e-04 0.0001426350 3.693708e-05
 [475,] 1.272741e-04 0.0001454522 4.000629e-05
 [476,] 5.373796e-04 0.0002034428 3.661526e-04
 [477,] 5.927967e-04 0.0001547829 2.142161e-04
 [478,] 1.341242e-04 0.0001426439 3.857614e-05
 [479,] 1.307965e-04 0.0001764893 4.710849e-05
 [480,] 5.213506e-04 0.0001994925 3.429154e-04
 [481,] 2.257875e-04 0.0001714411 8.755444e-05
 [482,] 5.388429e-04 0.0001971437 3.488001e-04
 [483,] 6.439969e-04 0.0001548320 2.326476e-04
 [484,] 5.987323e-04 0.0001547281 2.160514e-04
 [485,] 7.425901e-04 0.0001988310 5.061744e-04
 [486,] 1.274277e-04 0.0001460647 4.034113e-05
 [487,] 1.371714e-04 0.0001425984 3.947990e-05
 [488,] 8.927635e-04 0.0001926143 5.740527e-04
 [489,] 9.556687e-04 0.0002530875 1.112880e-03
 [490,] 1.381344e-04 0.0001483555 3.879970e-05
 [491,] 1.367887e-04 0.0001480800 4.613248e-05
 [492,] 6.162358e-04 0.0001519857 2.029707e-04
 [493,] 1.263078e-04 0.0001767470 4.172432e-05
 [494,] 1.399718e-04 0.0001424898 4.067503e-05
 [495,] 2.840772e-04 0.0001754144 9.124900e-05
 [496,] 1.353301e-04 0.0001424800 3.914985e-05
 [497,] 3.019276e-04 0.0001467131 9.881047e-05
 [498,] 5.041572e-04 0.0001974892 3.249548e-04
 [499,] 5.327248e-04 0.0001538332 1.867829e-04
 [500,] 3.807698e-04 0.0001796607 1.742795e-04
 [501,] 3.018953e-04 0.0001480354 1.020460e-04
 [502,] 3.800995e-04 0.0001791449 1.719210e-04
 [503,] 5.815059e-04 0.0001537287 2.027714e-04
 [504,] 2.415893e-04 0.0001540522 9.197060e-05
 [505,] 1.367804e-04 0.0001434298 4.138808e-05
 [506,] 3.364700e-04 0.0001754221 1.067268e-04
 [507,] 2.635281e-04 0.0001594189 1.088786e-04
 [508,] 2.630527e-04 0.0001544029 1.009120e-04
 [509,] 3.254560e-04 0.0001754034 1.053237e-04
 [510,] 5.556648e-04 0.0002019019 3.754512e-04
 [511,] 2.967714e-04 0.0001488555 1.023335e-04
 [512,] 1.877134e-04 0.0001758386 7.632714e-05
 [513,] 6.374012e-04 0.0001703810 2.192843e-04
 [514,] 5.434264e-04 0.0001534295 1.882688e-04
 [515,] 1.765638e-04 0.0001493048 4.853440e-05
 [516,] 1.794872e-04 0.0001491756 4.969526e-05
 [517,] 1.291724e-04 0.0001817434 4.708287e-05
 [518,] 1.296366e-04 0.0001820934 4.753480e-05
 [519,] 1.360549e-04 0.0001468659 3.947540e-05
 [520,] 3.013626e-04 0.0001486597 1.033890e-04
 [521,] 2.580252e-04 0.0001550879 1.000316e-04
 [522,] 5.920294e-04 0.0001536759 2.122757e-04
 [523,] 3.727433e-04 0.0001751533 1.206023e-04
 [524,] 5.911371e-04 0.0001534883 2.110144e-04
 [525,] 1.258581e-04 0.0001446146 3.922917e-05
 [526,] 1.723863e-04 0.0001443098 4.869011e-05
 [527,] 1.726451e-04 0.0001445780 4.734331e-05
 [528,] 1.793090e-04 0.0001494257 4.878794e-05
 [529,] 3.037066e-04 0.0001683468 5.266177e-05
 [530,] 2.119692e-03 0.0001709141 4.422663e-04
 [531,] 1.522683e-04 0.0002209705 8.697493e-05
 [532,] 4.450849e-04 0.0001609813 1.838441e-04
 [533,] 1.459041e-04 0.0001992017 6.530786e-05
 [534,] 7.821727e-05 0.0001574642 2.571692e-05
 [535,] 2.230098e-03 0.0001645479 9.635255e-04
 [536,] 5.674084e-04 0.0001465685 1.848970e-04
 [537,] 7.779753e-05 0.0001570926 2.550111e-05
 [538,] 2.204656e-04 0.0001675770 8.278459e-05
 [539,] 7.753229e-05 0.0001569938 2.538164e-05
 [540,] 7.726131e-05 0.0001570337 2.528619e-05
 [541,] 7.732179e-05 0.0001569386 2.529030e-05
 [542,] 7.730826e-05 0.0001570635 2.530531e-05
 [543,] 7.752248e-05 0.0001566290 2.529918e-05
 [544,] 1.604168e-04 0.0001727090 5.235260e-05
 [545,] 7.744997e-05 0.0001564144 2.520806e-05
 [546,] 7.792007e-05 0.0001584789 2.520845e-05
 [547,] 1.601950e-04 0.0001727297 5.173076e-05
 [548,] 7.762537e-05 0.0001568435 2.538500e-05
 [549,] 7.730020e-05 0.0001567062 2.523584e-05
 [550,] 7.758245e-05 0.0001568609 2.537332e-05
 [551,] 7.752627e-05 0.0001568263 2.534393e-05
 [552,] 7.743636e-05 0.0001566712 2.527588e-05
 [553,] 1.607677e-04 0.0001726631 5.203890e-05
 [554,] 7.737784e-05 0.0001566443 2.525005e-05
 [555,] 7.762061e-05 0.0001567291 2.535879e-05
 [556,] 1.604914e-04 0.0001727138 5.183015e-05
 [557,] 1.905627e-03 0.0001995083 1.446976e-03
 [558,] 7.715148e-05 0.0001568832 2.521378e-05
 [559,] 7.724927e-05 0.0001566256 2.519932e-05
 [560,] 9.399300e-04 0.0001573111 3.359257e-04
 [561,] 9.371504e-04 0.0001573520 3.353199e-04
 [562,] 2.171939e-04 0.0001718533 4.083428e-05
 [563,] 7.697179e-05 0.0001677681 2.494104e-05
 [564,] 8.117524e-04 0.0001870844 4.952890e-04
 [565,] 7.820551e-05 0.0001543835 2.564215e-05
 [566,] 9.329562e-05 0.0001565848 2.838467e-05
 [567,] 9.534692e-04 0.0001650561 3.695280e-04
 [568,] 7.921277e-05 0.0001546065 2.607079e-05
 [569,] 1.601150e-04 0.0001727363 5.226130e-05
 [570,] 2.066500e-04 0.0001657355 7.447404e-05
 [571,] 7.771179e-05 0.0001541892 2.543074e-05
 [572,] 7.788634e-05 0.0001542765 2.550261e-05
 [573,] 7.064201e-04 0.0001674711 3.008947e-04
 [574,] 7.825272e-05 0.0001543344 2.565335e-05
 [575,] 7.787072e-05 0.0001543915 2.551965e-05
 [576,] 1.932179e-03 0.0001984125 1.447568e-03
 [577,] 1.151933e-04 0.0001628033 2.873437e-05
 [578,] 7.782885e-05 0.0001541656 2.546374e-05
 [579,] 2.206501e-04 0.0001659391 8.019246e-05
 [580,] 7.687878e-05 0.0001541919 2.510343e-05
 [581,] 1.367367e-03 0.0001787467 7.329734e-04
 [582,] 9.305602e-04 0.0001670277 3.965939e-04
 [583,] 7.731107e-05 0.0001566459 2.513240e-05
 [584,] 1.590784e-04 0.0001721742 5.179335e-05
 [585,] 7.853207e-05 0.0001586854 2.533282e-05
 [586,] 1.597727e-04 0.0001722987 5.220012e-05
 [587,] 1.143019e-04 0.0001532108 4.082730e-05
 [588,] 7.769162e-05 0.0001540476 2.538931e-05
 [589,] 7.783184e-05 0.0001536864 2.535707e-05
 [590,] 1.847224e-03 0.0001971928 1.359196e-03
 [591,] 1.167765e-04 0.0001521110 4.124515e-05
 [592,] 7.708384e-05 0.0001539663 2.514670e-05
 [593,] 7.739110e-05 0.0001537485 2.519968e-05
 [594,] 1.610746e-04 0.0001726761 5.207283e-05
 [595,] 1.607164e-04 0.0001726631 5.202348e-05
 [596,] 7.777016e-05 0.0001542976 2.548664e-05
 [597,] 7.793176e-05 0.0001538014 2.542453e-05
 [598,] 8.133506e-05 0.0001549378 2.691766e-05
 [599,] 8.876169e-04 0.0001561643 3.056006e-04
 [600,] 1.908687e-03 0.0001436138 4.227260e-04
 [601,] 1.027439e-03 0.0001575250 3.674398e-04
 [602,] 1.610567e-04 0.0001727089 5.203382e-05
 [603,] 1.893760e-03 0.0002008278 1.461581e-03
 [604,] 8.902434e-04 0.0001678877 4.022210e-04
 [605,] 1.020287e-03 0.0001577234 3.681890e-04
 [606,] 1.437293e-04 0.0001679337 5.132152e-05
 [607,] 9.323267e-04 0.0001578188 3.374678e-04
 [608,] 8.956470e-04 0.0001577371 3.227401e-04
 [609,] 8.822382e-04 0.0001574218 3.158797e-04
 [610,] 1.773116e-03 0.0001451351 4.365868e-04
 [611,] 1.168534e-04 0.0001526064 4.151666e-05
 [612,] 2.027087e-03 0.0001448493 4.819051e-04
 [613,] 8.906731e-05 0.0001532343 2.894174e-05
 [614,] 9.675652e-04 0.0001573156 3.444099e-04
 [615,] 1.630333e-03 0.0001779766 8.647539e-04
 [616,] 1.424648e-04 0.0001671870 5.026715e-05
 [617,] 8.729353e-04 0.0001577749 3.157013e-04
 [618,] 8.662684e-05 0.0001530040 2.790333e-05
 [619,] 1.429689e-04 0.0001710899 5.276438e-05
 [620,] 1.616140e-04 0.0001727489 5.210402e-05
 [621,] 1.822735e-03 0.0002073511 1.519300e-03
 [622,] 8.611215e-04 0.0001576205 3.100708e-04
 [623,] 8.639612e-05 0.0001529593 2.775510e-05
 [624,] 8.339323e-05 0.0001564476 2.675254e-05
 [625,] 1.610543e-04 0.0001727579 5.193562e-05
 [626,] 8.551440e-05 0.0001529907 2.755846e-05
 [627,] 1.443959e-04 0.0001684577 5.191441e-05
 [628,] 1.417679e-04 0.0001682347 5.064787e-05
 [629,] 2.032842e-03 0.0002112975 1.785923e-03
 [630,] 1.442978e-04 0.0001769579 4.693829e-05
 [631,] 1.476473e-03 0.0001838552 8.744205e-04
 [632,] 7.788603e-04 0.0001630725 2.875582e-04
 [633,] 1.246172e-04 0.0001423157 3.891124e-05
 [634,] 2.026116e-03 0.0002136719 1.827295e-03
 [635,] 8.528134e-05 0.0001530686 2.718092e-05
 [636,] 8.998500e-04 0.0001665072 3.794111e-04
 [637,] 8.489460e-05 0.0001530976 2.703178e-05
 [638,] 1.233705e-04 0.0001428998 3.949639e-05
 [639,] 8.425614e-05 0.0001564570 2.700689e-05
 [640,] 8.870090e-05 0.0001591436 2.782319e-05
 [641,] 3.621743e-04 0.0001723398 1.181780e-04
 [642,] 8.658138e-05 0.0001530647 2.758206e-05
 [643,] 1.246245e-04 0.0001426982 3.960331e-05
 [644,] 8.757111e-05 0.0001530618 2.785685e-05
 [645,] 8.397024e-05 0.0001564661 2.689977e-05
 [646,] 1.107519e-04 0.0001438868 3.611672e-05
 [647,] 8.661256e-05 0.0001535202 2.727428e-05
 [648,] 1.526922e-04 0.0001513894 4.850939e-05
 [649,] 1.921236e-03 0.0002166185 1.782519e-03
 [650,] 8.527083e-05 0.0001530609 2.719718e-05
 [651,] 1.461015e-04 0.0001688261 5.289955e-05
 [652,] 8.724680e-05 0.0001591398 2.743241e-05
 [653,] 8.575530e-05 0.0001530265 2.762897e-05
 [654,] 1.611421e-04 0.0001510702 5.065023e-05
 [655,] 1.895413e-04 0.0001869742 8.347070e-05
 [656,] 1.063228e-04 0.0001597652 2.876332e-05
 [657,] 1.929927e-04 0.0001705605 7.437761e-05
 [658,] 7.491234e-05 0.0001505923 2.460685e-05
 [659,] 2.525901e-04 0.0001818660 4.679375e-05
 [660,] 1.118612e-04 0.0001501019 3.659055e-05
 [661,] 1.328075e-04 0.0001708141 4.240294e-05
 [662,] 8.352966e-05 0.0002671641 3.917042e-05
 [663,] 1.086062e-04 0.0001630488 2.888043e-05
 [664,] 1.070863e-04 0.0001504089 3.377714e-05
 [665,] 1.091247e-04 0.0001611952 2.921416e-05
 [666,] 1.081313e-04 0.0001609099 2.906553e-05
 [667,] 3.737208e-04 0.0002640781 3.220508e-04
 [668,] 4.439206e-04 0.0002564535 3.797431e-04
 [669,] 1.595286e-04 0.0001777153 6.601726e-05
 [670,] 1.084344e-04 0.0001501239 3.423347e-05
 [671,] 1.093168e-04 0.0001501233 3.448980e-05
 [672,] 1.059570e-04 0.0001501552 3.363318e-05
 [673,] 1.074294e-04 0.0001501435 3.403673e-05
 [674,] 1.070595e-04 0.0001501725 3.400629e-05
 [675,] 1.077231e-04 0.0001614372 2.891921e-05
 [676,] 1.103133e-04 0.0001623881 2.927928e-05
 [677,] 2.404432e-04 0.0002302707 4.568778e-05
 [678,] 2.361136e-04 0.0002486063 4.589258e-05
 [679,] 1.613462e-04 0.0001748942 6.523821e-05
 [680,] 4.327045e-04 0.0002387680 3.366811e-04
 [681,] 2.019154e-04 0.0001642561 4.928740e-05
 [682,] 1.972547e-04 0.0001636325 4.913018e-05
 [683,] 1.654508e-04 0.0001867945 7.495818e-05
 [684,] 2.455195e-04 0.0001773502 4.692115e-05
 [685,] 1.399879e-04 0.0001754439 4.533086e-05
 [686,] 8.893972e-05 0.0002086741 2.381654e-05
 [687,] 8.672157e-05 0.0001646269 2.446726e-05
 [688,] 9.473988e-05 0.0002412806 4.512492e-05
 [689,] 2.291512e-04 0.0002213923 1.413502e-04
 [690,] 1.161281e-04 0.0002306505 5.771988e-05
 [691,] 2.346961e-04 0.0002155196 1.405573e-04
 [692,] 1.115893e-04 0.0002307537 5.459643e-05
 [693,] 1.127140e-04 0.0002302055 5.528217e-05
 [694,] 8.132542e-05 0.0001525344 2.406703e-05
 [695,] 1.149392e-04 0.0002270554 5.628190e-05
 [696,] 1.402178e-04 0.0002160764 7.272180e-05
 [697,] 1.308250e-04 0.0002245164 6.649193e-05
 [698,] 7.526144e-05 0.0001565613 2.345667e-05
 [699,] 1.319573e-04 0.0002262440 6.766809e-05
 [700,] 1.451266e-04 0.0002175555 7.629863e-05
 [701,] 7.613654e-05 0.0001510260 2.349015e-05
 [702,] 2.430943e-04 0.0002313000 1.631092e-04
 [703,] 1.701430e-04 0.0001786958 5.381137e-05
 [704,] 1.035731e-04 0.0003971617 7.108023e-05
 [705,] 8.780006e-05 0.0001632718 2.674333e-05
 [706,] 1.786822e-04 0.0001543756 5.417540e-05
 [707,] 1.687331e-04 0.0001787241 5.358424e-05
 [708,] 1.614054e-04 0.0001608619 4.834666e-05
 [709,] 1.421407e-04 0.0002120271 7.261728e-05
 [710,] 1.031175e-04 0.0003848399 6.904560e-05
 [711,] 1.018482e-04 0.0003099185 6.071524e-05
 [712,] 1.193021e-04 0.0002212728 5.807953e-05
 [713,] 1.316995e-04 0.0002566333 7.643761e-05
 [714,] 9.618540e-05 0.0001536803 2.651956e-05
 [715,] 9.104863e-04 0.0001610151 3.953432e-04
 [716,] 8.342366e-05 0.0001673850 2.929091e-05
 [717,] 1.755573e-04 0.0001917640 8.390115e-05
 [718,] 1.445321e-04 0.0001685617 3.926251e-05
 [719,] 7.800259e-05 0.0001893634 2.822954e-05
 [720,] 1.751258e-04 0.0001920717 8.382037e-05
 [721,] 1.734467e-04 0.0001919475 8.272189e-05
 [722,] 1.614296e-04 0.0001849365 5.490305e-05
 [723,] 1.409099e-04 0.0001682925 3.926668e-05
 [724,] 1.404109e-04 0.0001683799 3.927771e-05
 [725,] 1.383909e-04 0.0001476111 2.750762e-05
 [726,] 1.528186e-04 0.0001470464 2.791140e-05
 [727,] 1.714525e-04 0.0001889268 7.969537e-05
 [728,] 1.661593e-04 0.0001446357 3.050439e-05
 [729,] 1.375472e-04 0.0001683991 3.944932e-05
 [730,] 7.816828e-04 0.0001518406 2.379080e-04
 [731,] 7.672119e-05 0.0001903667 2.727008e-05
 [732,] 6.871179e-04 0.0001509910 2.015448e-04
 [733,] 2.117392e-04 0.0001666297 2.642817e-05
 [734,] 1.399578e-04 0.0001735787 3.940116e-05
 [735,] 1.642160e-04 0.0001675125 2.574953e-05
 [736,] 1.363887e-04 0.0001739703 3.974491e-05
 [737,] 2.496217e-04 0.0001458262 2.984667e-05
 [738,] 1.680854e-04 0.0001888723 7.776597e-05
 [739,] 1.378562e-04 0.0001779842 8.183214e-05
 [740,] 7.598015e-05 0.0001888934 2.651592e-05
 [741,] 7.608683e-05 0.0001664042 2.552908e-05
 [742,] 7.611215e-05 0.0001882918 2.662317e-05
 [743,] 8.793828e-05 0.0001867270 3.060777e-05
 [744,] 1.748100e-04 0.0001677570 2.586651e-05
 [745,] 2.868705e-04 0.0001441898 4.441832e-05
 [746,] 7.604922e-05 0.0001640051 2.532348e-05
 [747,] 1.770773e-04 0.0001905866 8.409587e-05
 [748,] 1.421777e-04 0.0001791777 3.931844e-05
 [749,] 1.785838e-04 0.0001944101 8.741406e-05
 [750,] 3.836615e-04 0.0001427254 3.767407e-05
 [751,] 7.584017e-05 0.0001674078 2.540211e-05
 [752,] 1.576025e-04 0.0001780770 5.544072e-05
 [753,] 1.400554e-04 0.0001789057 3.946088e-05
 [754,] 1.403304e-04 0.0001775639 3.939681e-05
 [755,] 1.409943e-04 0.0001788723 3.938955e-05
 [756,] 9.779813e-04 0.0001505259 2.754721e-04
 [757,] 1.405775e-04 0.0001784574 3.941197e-05
 [758,] 7.849639e-05 0.0001711675 2.734260e-05
 [759,] 1.415624e-04 0.0001875294 3.949687e-05
 [760,] 2.226031e-04 0.0001473544 4.110916e-05
 [761,] 1.431008e-04 0.0001796247 5.940961e-05
 [762,] 1.434766e-04 0.0001816971 3.916898e-05
 [763,] 1.125870e-04 0.0001466653 2.649170e-05
 [764,] 1.348882e-04 0.0001802387 4.034623e-05
 [765,] 7.726050e-05 0.0002112343 2.876694e-05
 [766,] 1.289312e-04 0.0002021709 5.733231e-05
 [767,] 1.381479e-04 0.0001803607 3.957625e-05
 [768,] 1.635304e-04 0.0001769204 5.425633e-05
 [769,] 1.713528e-04 0.0001477015 2.728516e-05
 [770,] 1.534043e-04 0.0001810462 6.571019e-05
 [771,] 1.390049e-04 0.0001778839 3.935670e-05
 [772,] 1.215626e-04 0.0001465153 2.674379e-05
 [773,] 7.834850e-05 0.0001781020 2.341993e-05
 [774,] 1.699889e-04 0.0002143010 8.573719e-05
 [775,] 1.291086e-04 0.0001765859 7.394888e-05
 [776,] 7.665722e-05 0.0002077937 2.391412e-05
 [777,] 1.340867e-04 0.0002852908 4.943818e-05
 [778,] 1.229986e-04 0.0001488855 2.368155e-05
 [779,] 8.723835e-05 0.0001944676 3.453855e-05
 [780,] 7.584176e-05 0.0001458435 2.428497e-05
 [781,] 1.627686e-04 0.0001612191 3.718629e-05
 [782,] 1.534580e-04 0.0001441208 5.029336e-05
 [783,] 8.883834e-05 0.0001777900 3.244449e-05
 [784,] 1.405459e-04 0.0001769290 4.917217e-05
 [785,] 9.225380e-05 0.0001784440 3.416374e-05
 [786,] 1.163791e-04 0.0001640603 4.007328e-05
 [787,] 1.164513e-04 0.0001650347 4.126540e-05
 [788,] 1.420391e-04 0.0001527492 3.601374e-05
 [789,] 9.857452e-05 0.0001771759 1.070928e-04
 [790,] 1.163066e-04 0.0001637622 3.993634e-05
 [791,] 1.243553e-04 0.0001594135 3.686224e-05
 [792,] 1.083616e-04 0.0001717748 1.024292e-04
 [793,] 1.187686e-04 0.0001629478 4.064575e-05
 [794,] 1.888878e-03 0.0001487348 4.412724e-04
 [795,] 1.182731e-04 0.0001636208 4.166725e-05
 [796,] 1.192093e-04 0.0001628812 4.079687e-05
 [797,] 1.156286e-04 0.0001644711 4.069881e-05
 [798,] 1.212452e-04 0.0001627309 4.155353e-05
 [799,] 2.072013e-03 0.0001486940 5.033605e-04
 [800,] 2.647479e-03 0.0001692630 2.453386e-03
 [801,] 7.719814e-05 0.0001758454 2.659651e-05
 [802,] 1.116427e-04 0.0001830376 4.230662e-05
 [803,] 2.460459e-03 0.0001677671 2.200552e-03
 [804,] 1.184463e-04 0.0001670063 4.289997e-05
 [805,] 7.711989e-05 0.0001751903 2.650764e-05
 [806,] 1.197441e-04 0.0001642098 4.156711e-05
 [807,] 7.752852e-05 0.0001756377 2.676042e-05
 [808,] 2.135073e-03 0.0001798862 2.565001e-03
 [809,] 1.186947e-04 0.0001648532 4.227217e-05
 [810,] 7.862184e-05 0.0001747530 2.726770e-05
 [811,] 7.756703e-05 0.0001737057 2.664272e-05
 [812,] 1.190844e-04 0.0001636055 4.104764e-05
 [813,] 1.723801e-03 0.0001487503 4.022778e-04
 [814,] 3.318232e-03 0.0001728105 3.333458e-03
 [815,] 1.167107e-04 0.0001635603 4.002741e-05
 [816,] 1.657475e-03 0.0001487269 4.229746e-04
 [817,] 1.173661e-04 0.0001637923 4.130923e-05
 [818,] 1.640641e-03 0.0001486966 3.956397e-04
 [819,] 1.891383e-04 0.0001857580 1.363833e-04
 [820,] 2.151498e-03 0.0001792516 2.562285e-03
 [821,] 7.777593e-05 0.0001754421 2.688107e-05
 [822,] 7.778144e-05 0.0001739692 2.675499e-05
 [823,] 7.758317e-05 0.0001757405 2.680753e-05
 [824,] 1.192668e-04 0.0001640653 4.131862e-05
 [825,] 1.180702e-04 0.0001647151 4.193461e-05
 [826,] 7.767523e-05 0.0001740234 2.670205e-05
 [827,] 7.723221e-05 0.0001723651 2.633030e-05
 [828,] 1.733582e-03 0.0001486915 4.248594e-04
 [829,] 1.181047e-04 0.0001720701 4.340722e-05
 [830,] 5.743323e-03 0.0001585823 4.767085e-03
 [831,] 1.120833e-04 0.0001661692 3.939604e-05
 [832,] 1.119949e-04 0.0001710504 3.988391e-05
 [833,] 3.035153e-03 0.0001460480 1.264651e-03
 [834,] 1.165550e-04 0.0001648220 4.124954e-05
 [835,] 7.555829e-05 0.0001607580 2.516075e-05
 [836,] 1.301768e-04 0.0001605887 4.182094e-05
 [837,] 1.294480e-04 0.0001598778 4.120312e-05
 [838,] 1.176868e-04 0.0001642976 4.161534e-05
 [839,] 1.149509e-04 0.0001681716 4.069192e-05
 [840,] 7.555831e-05 0.0001601369 2.512436e-05
 [841,] 7.577952e-05 0.0001604954 2.531297e-05
 [842,] 7.586373e-05 0.0001615998 2.543838e-05
 [843,] 7.633589e-05 0.0001591069 2.559552e-05
 [844,] 1.149733e-04 0.0001682777 4.050431e-05
 [845,] 8.209886e-03 0.0001581556 6.726074e-03
 [846,] 3.796925e-04 0.0001942454 3.250166e-04
 [847,] 7.138104e-03 0.0001699105 8.483222e-03
 [848,] 6.590851e-04 0.0001679327 5.618377e-04
 [849,] 1.123278e-04 0.0001619061 3.759077e-05
 [850,] 6.426708e-03 0.0001648022 6.749162e-03
 [851,] 1.118242e-04 0.0001635095 3.776878e-05
 [852,] 5.807365e-03 0.0001646586 6.073698e-03
 [853,] 7.575829e-05 0.0001768118 2.570439e-05
 [854,] 1.123840e-04 0.0001639221 3.814517e-05
 [855,] 7.530747e-05 0.0001599477 2.490367e-05
 [856,] 5.712009e-03 0.0001641291 5.889542e-03
 [857,] 7.533079e-05 0.0001601115 2.493241e-05
 [858,] 5.367710e-03 0.0001673224 5.993268e-03
 [859,] 5.135264e-03 0.0001621715 4.961918e-03
 [860,] 1.116277e-04 0.0001630638 3.755525e-05
 [861,] 7.597214e-05 0.0001486671 2.448108e-05
 [862,] 5.056342e-03 0.0001637946 5.164274e-03
 [863,] 5.723435e-03 0.0001453833 2.622926e-03
 [864,] 1.100941e-04 0.0001706218 3.855989e-05
 [865,] 6.634515e-03 0.0001635913 6.744394e-03
 [866,] 5.653889e-03 0.0001631135 5.670385e-03
 [867,] 7.177877e-03 0.0001801136 1.013984e-02
 [868,] 5.627697e-03 0.0001625881 5.561849e-03
 [869,] 5.602481e-03 0.0001639324 5.745913e-03
 [870,] 5.923873e-03 0.0001638108 6.056917e-03
 [871,] 5.384964e-03 0.0001646201 5.623518e-03
 [872,] 6.075049e-03 0.0001467421 3.203676e-03
 [873,] 6.762219e-03 0.0001637648 6.908575e-03
 [874,] 1.340330e-04 0.0001938765 3.963936e-05
 [875,] 6.649521e-03 0.0001642408 6.881040e-03
 [876,] 1.127541e-04 0.0001768286 3.746415e-05
 [877,] 7.595185e-05 0.0001591186 2.533725e-05
 [878,] 6.206010e-03 0.0001634991 6.291225e-03
 [879,] 4.514181e-03 0.0001638519 4.615619e-03
 [880,] 6.721005e-03 0.0001645281 7.008988e-03
 [881,] 7.579021e-05 0.0001486677 2.440257e-05
 [882,] 6.010782e-03 0.0001625514 5.935756e-03
 [883,] 6.211694e-03 0.0001672361 6.940835e-03
 [884,] 1.127998e-04 0.0001688957 3.972417e-05
 [885,] 7.565341e-05 0.0001608425 2.524536e-05
 [886,] 5.817905e-03 0.0001643273 6.029396e-03
 [887,] 5.068693e-03 0.0001648417 5.322544e-03
 [888,] 1.152836e-04 0.0001576043 3.655894e-05
 [889,] 1.106776e-04 0.0001685595 3.845287e-05
 [890,] 7.534348e-05 0.0001589733 2.488045e-05
 [891,] 7.562668e-05 0.0001488088 2.437731e-05
 [892,] 7.564229e-05 0.0001608321 2.523781e-05
 [893,] 5.206994e-03 0.0001640043 5.348283e-03
 [894,] 5.717196e-03 0.0001664796 6.266868e-03
 [895,] 1.126055e-04 0.0001683575 3.950246e-05
 [896,] 1.121329e-04 0.0001690568 3.934613e-05
 [897,] 7.534172e-05 0.0001605040 2.496547e-05
 [898,] 1.112412e-04 0.0001699085 3.906933e-05
 [899,] 6.009337e-03 0.0001641191 6.195306e-03
 [900,] 5.358251e-03 0.0001629715 5.351369e-03
 [901,] 7.550419e-05 0.0001614268 2.516151e-05
 [902,] 5.998835e-03 0.0001648665 6.310089e-03
 [903,] 1.301040e-04 0.0001598974 4.155123e-05
 [904,] 1.004158e-04 0.0001809137 3.653795e-05
 [905,] 1.179194e-04 0.0001537572 3.831862e-05
 [906,] 1.164381e-04 0.0001577199 3.672797e-05
 [907,] 1.111140e-04 0.0001716031 3.933793e-05
 [908,] 6.273981e-03 0.0001652884 6.674351e-03
 [909,] 7.045070e-03 0.0001664150 7.719530e-03
 [910,] 6.336428e-03 0.0001652753 6.737510e-03
 [911,] 5.825800e-03 0.0001663407 6.364755e-03
 [912,] 1.099462e-04 0.0001687622 3.813782e-05
 [913,] 2.902241e-04 0.0001925507 2.397545e-04
 [914,] 7.510867e-05 0.0001455826 2.393263e-05
 [915,] 1.134158e-04 0.0001577791 3.613150e-05
 [916,] 8.046017e-03 0.0001714720 9.953812e-03
 [917,] 6.112522e-03 0.0001662860 6.670531e-03
 [918,] 6.087376e-03 0.0001648298 6.396230e-03
 [919,] 7.524714e-05 0.0001510892 2.451901e-05
 [920,] 5.880909e-03 0.0001664705 6.445762e-03
 [921,] 7.485692e-05 0.0001463352 2.404452e-05
 [922,] 1.105808e-04 0.0001688810 3.852044e-05
 [923,] 6.400171e-03 0.0001659090 6.919502e-03
 [924,] 7.506205e-05 0.0001574145 2.437922e-05
 [925,] 1.114634e-04 0.0001777934 4.145613e-05
 [926,] 7.495140e-05 0.0001489594 2.411138e-05
 [927,] 6.057986e-03 0.0001663000 6.612684e-03
 [928,] 7.515051e-05 0.0001610773 2.477256e-05
 [929,] 7.547244e-05 0.0001484175 2.423923e-05
 [930,] 1.129873e-04 0.0001768621 3.766857e-05
 [931,] 1.106292e-04 0.0001793852 4.119489e-05
 [932,] 9.003707e-03 0.0001711467 1.107036e-02
 [933,] 3.904867e-04 0.0001864547 2.896158e-04
 [934,] 6.412209e-03 0.0001663533 7.010668e-03
 [935,] 7.526949e-05 0.0001489387 2.424187e-05
 [936,] 7.542671e-05 0.0001489017 2.430737e-05
 [937,] 7.494531e-05 0.0001486799 2.409803e-05
 [938,] 7.641500e-05 0.0001497259 2.476609e-05
 [939,] 6.919737e-03 0.0001647919 7.265723e-03
 [940,] 1.110315e-04 0.0001781867 4.124937e-05
 [941,] 6.996306e-03 0.0001653373 7.454434e-03
 [942,] 1.336383e-04 0.0001976910 3.989940e-05
 [943,] 7.511256e-05 0.0001598620 2.466708e-05
 [944,] 7.385051e-03 0.0001469699 3.728091e-03
 [945,] 7.540732e-05 0.0001583205 2.489650e-05
 [946,] 3.885231e-04 0.0001851767 2.804714e-04
 [947,] 6.191722e-03 0.0001681623 7.079218e-03
 [948,] 1.094251e-04 0.0001713371 3.827778e-05
 [949,] 1.314258e-04 0.0001672580 3.898889e-05
 [950,] 7.506178e-05 0.0001611797 2.456068e-05
 [951,] 1.099614e-04 0.0001776299 4.041613e-05
 [952,] 4.559364e-03 0.0001681084 5.192829e-03
 [953,] 7.645462e-03 0.0001466978 3.790542e-03
 [954,] 1.309434e-04 0.0001699639 3.914650e-05
 [955,] 7.507965e-05 0.0001614413 2.465707e-05
 [956,] 6.627441e-03 0.0001456551 3.073896e-03
 [957,] 7.525156e-05 0.0001488443 2.422317e-05
 [958,] 7.547157e-03 0.0001697663 8.980825e-03
 [959,] 7.211331e-03 0.0001690162 8.427771e-03
 [960,] 6.303676e-03 0.0001474277 3.279043e-03
 [961,] 1.095451e-04 0.0001783296 4.024321e-05
 [962,] 1.097818e-04 0.0001798147 4.066630e-05
 [963,] 7.513897e-05 0.0001597569 2.468694e-05
 [964,] 1.005078e-02 0.0001491815 5.849837e-03
 [965,] 6.205689e-03 0.0001690558 7.252661e-03
 [966,] 6.779030e-03 0.0001689240 7.900628e-03
 [967,] 1.103449e-04 0.0001806205 4.122500e-05
 [968,] 1.089041e-04 0.0001776137 3.967559e-05
 [969,] 7.496958e-05 0.0001482738 2.396765e-05
 [970,] 6.346479e-03 0.0001657580 6.833449e-03
 [971,] 3.975806e-04 0.0001921923 3.288976e-04
 [972,] 7.158575e-03 0.0001671592 7.992905e-03
 [973,] 1.077341e-04 0.0001701729 3.702200e-05
 [974,] 7.531674e-05 0.0001485925 2.421893e-05
 [975,] 7.548847e-05 0.0001610954 2.512283e-05
 [976,] 4.116265e-03 0.0001645162 4.255849e-03
 [977,] 1.316542e-04 0.0001594001 4.209108e-05
 [978,] 7.506811e-05 0.0001585489 2.447132e-05
 [979,] 1.093056e-04 0.0001824635 4.088466e-05
 [980,] 1.220584e-04 0.0001762528 4.009565e-05
 [981,] 8.246443e-03 0.0001483825 4.578173e-03
 [982,] 7.511216e-05 0.0001601093 2.466225e-05
 [983,] 7.510243e-05 0.0001598561 2.462905e-05
 [984,] 7.849530e-03 0.0001492601 4.561299e-03
 [985,] 7.523535e-05 0.0001607282 2.393757e-05
 [986,] 5.902053e-03 0.0001690538 6.894723e-03
 [987,] 6.984385e-03 0.0001680812 7.978959e-03
 [988,] 7.510544e-05 0.0001581626 2.456114e-05
 [989,] 6.961335e-03 0.0001676352 7.865445e-03
 [990,] 6.765120e-03 0.0001691601 7.930714e-03
 [991,] 4.268486e-04 0.0001760673 9.652983e-05
 [992,] 1.311038e-04 0.0001600170 4.205950e-05
 [993,] 7.575150e-05 0.0001595298 2.507395e-05
 [994,] 7.516172e-05 0.0001649239 2.434651e-05
 [995,] 1.004391e-02 0.0001419659 2.654637e-03
 [996,] 9.595238e-03 0.0001419812 2.570580e-03
 [997,] 7.631043e-03 0.0001697512 9.078981e-03
 [998,] 1.099810e-04 0.0001781443 4.051824e-05
 [999,] 1.100534e-04 0.0001773822 4.043615e-05
[1000,] 9.193813e-03 0.0001482748 5.065787e-03
[1001,] 1.197914e-02 0.0001494620 6.986627e-03
[1002,] 5.682446e-04 0.0001919350 4.725331e-04
[1003,] 1.075000e-02 0.0001419768 2.701135e-03
[1004,] 1.112613e-04 0.0001502083 3.778763e-05
[1005,] 8.284144e-05 0.0002060506 2.356415e-05
[1006,] 8.301710e-05 0.0002095856 2.356495e-05
[1007,] 8.257415e-05 0.0002081597 2.356053e-05
[1008,] 8.180820e-05 0.0001962798 2.457564e-05
[1009,] 1.125814e-04 0.0001778209 4.422156e-05
[1010,] 8.393978e-05 0.0002065854 2.359190e-05
[1011,] 1.116055e-04 0.0001564982 3.221700e-05
[1012,] 1.364695e-04 0.0001875974 6.116052e-05
[1013,] 1.252483e-04 0.0001581539 3.909095e-05
[1014,] 1.360022e-04 0.0001629581 5.040059e-05
[1015,] 1.411963e-04 0.0001554965 3.986269e-05
[1016,] 1.336970e-04 0.0001636404 4.982788e-05
[1017,] 1.393563e-04 0.0001456823 4.061606e-05
[1018,] 1.372743e-04 0.0001459502 3.973077e-05
[1019,] 1.271974e-04 0.0001620570 4.297446e-05
[1020,] 1.320742e-04 0.0001551730 3.786837e-05
[1021,] 1.360294e-04 0.0001552471 3.878442e-05
[1022,] 1.302201e-04 0.0001636840 4.844130e-05
[1023,] 1.298239e-04 0.0001636837 4.827991e-05
[1024,] 7.609143e-05 0.0001990164 2.415418e-05
[1025,] 1.318411e-04 0.0001641330 4.932958e-05
[1026,] 1.340068e-04 0.0001556521 3.805304e-05
[1027,] 1.417750e-04 0.0001461889 4.050800e-05
[1028,] 1.403165e-04 0.0001461830 4.016908e-05
[1029,] 1.103563e-04 0.0002198902 4.622645e-05
[1030,] 1.378158e-04 0.0001460334 3.974904e-05
[1031,] 1.451607e-04 0.0001460018 4.163483e-05
[1032,] 1.360144e-04 0.0001560389 3.830246e-05
[1033,] 1.427786e-04 0.0001460902 4.089885e-05
[1034,] 1.421245e-04 0.0001462551 4.051689e-05
[1035,] 1.194011e-04 0.0001663237 4.393283e-05
[1036,] 1.112579e-04 0.0001588565 3.708998e-05
[1037,] 1.363680e-04 0.0001463230 3.901072e-05
[1038,] 1.391585e-04 0.0001560758 3.903491e-05
[1039,] 1.347187e-04 0.0001557725 3.816318e-05
[1040,] 1.341414e-04 0.0001555365 3.816087e-05
[1041,] 1.369790e-04 0.0001458874 3.970940e-05
[1042,] 9.204759e-05 0.0001584268 2.543060e-05
[1043,] 1.394304e-04 0.0001463891 3.971180e-05
[1044,] 9.142983e-05 0.0001557375 2.780850e-05
[1045,] 8.999820e-05 0.0001463718 2.748717e-05
[1046,] 9.309697e-05 0.0001463667 2.825381e-05
[1047,] 1.094454e-04 0.0002080464 4.355371e-05
[1048,] 8.907206e-05 0.0001554927 2.730678e-05
[1049,] 9.170863e-05 0.0001456687 2.825933e-05
[1050,] 8.876530e-05 0.0001610169 2.895735e-05
[1051,] 9.145419e-05 0.0001562088 2.773387e-05
[1052,] 1.155493e-04 0.0001589983 3.892945e-05
[1053,] 1.426491e-04 0.0001465593 4.029345e-05
[1054,] 9.023568e-05 0.0001464675 2.750430e-05
[1055,] 9.100854e-05 0.0001556129 2.773789e-05
[1056,] 1.131730e-04 0.0001773317 3.740326e-05
[1057,] 1.232987e-04 0.0001809131 4.201241e-05
[1058,] 9.041391e-05 0.0001564252 2.744907e-05
[1059,] 9.060117e-05 0.0001460727 2.776682e-05
[1060,] 9.026444e-05 0.0001463703 2.754905e-05
[1061,] 9.004156e-05 0.0001463299 2.750264e-05
[1062,] 8.939625e-05 0.0001640507 3.154706e-05
[1063,] 9.098995e-05 0.0001561627 2.762389e-05
[1064,] 1.252710e-04 0.0001593160 4.026701e-05
[1065,] 3.482869e-04 0.0001808823 9.271136e-05
[1066,] 1.084799e-04 0.0002113427 4.310494e-05
[1067,] 9.013594e-05 0.0001464069 2.750220e-05
[1068,] 8.838107e-05 0.0001618854 2.939251e-05
[1069,] 8.761170e-05 0.0001746434 3.093903e-05
[1070,] 9.291551e-05 0.0001562831 2.804332e-05
[1071,] 9.394402e-05 0.0001465610 2.837689e-05
[1072,] 9.316337e-05 0.0001552767 2.834015e-05
[1073,] 9.128100e-05 0.0001565152 2.763694e-05
[1074,] 9.122120e-05 0.0001460182 2.792428e-05
[1075,] 8.985721e-05 0.0001623345 3.009905e-05
[1076,] 9.039983e-05 0.0001563668 2.763669e-05
[1077,] 9.091511e-05 0.0001552900 2.776431e-05
[1078,] 1.093824e-04 0.0002174238 4.488579e-05
[1079,] 8.978647e-05 0.0001565704 2.745532e-05
[1080,] 1.660788e-04 0.0001904329 6.564176e-05
[1081,] 1.098311e-04 0.0002184316 4.550778e-05
[1082,] 9.179968e-05 0.0001461638 2.799435e-05
[1083,] 9.216256e-05 0.0001460223 2.816002e-05
[1084,] 9.025796e-05 0.0001614913 2.978768e-05
[1085,] 9.046514e-05 0.0001460429 2.772628e-05
[1086,] 9.067751e-05 0.0001568187 2.761612e-05
[1087,] 9.119477e-05 0.0001569668 2.770325e-05
[1088,] 1.095957e-04 0.0002280210 4.646483e-05
[1089,] 9.215656e-05 0.0001459846 2.817404e-05
[1090,] 9.237664e-05 0.0001563800 2.809416e-05
[1091,] 1.096525e-04 0.0002176377 4.520815e-05
[1092,] 9.305020e-05 0.0001547696 2.840197e-05
[1093,] 9.326606e-05 0.0001461390 2.837600e-05
[1094,] 9.201464e-05 0.0001457571 2.823610e-05
[1095,] 8.954634e-05 0.0001617617 2.973937e-05
[1096,] 9.192981e-05 0.0001559428 2.809587e-05
[1097,] 1.070243e-04 0.0002220290 4.320897e-05
[1098,] 9.287292e-05 0.0001550245 2.829188e-05
[1099,] 9.337186e-05 0.0001455166 2.879300e-05
[1100,] 9.159115e-05 0.0001565199 2.787873e-05
[1101,] 9.206118e-05 0.0001565199 2.798939e-05
[1102,] 9.161854e-05 0.0001563030 2.793039e-05
[1103,] 8.951737e-05 0.0001620731 2.987626e-05
[1104,] 9.128591e-05 0.0001565248 2.780680e-05
[1105,] 9.148010e-05 0.0001551330 2.792897e-05
[1106,] 9.254248e-05 0.0001460489 2.824116e-05
[1107,] 2.100318e-04 0.0001782135 6.295506e-05
[1108,] 9.227690e-05 0.0001567785 2.798911e-05
[1109,] 1.252328e-04 0.0001592417 3.986526e-05
[1110,] 7.493009e-05 0.0001862174 2.419204e-05
[1111,] 9.236956e-05 0.0001550926 2.815207e-05
[1112,] 1.570344e-04 0.0001605911 5.001391e-05
[1113,] 9.345410e-05 0.0001462937 2.834738e-05
[1114,] 9.022148e-05 0.0001614190 2.974196e-05
[1115,] 1.099375e-04 0.0002215013 4.593910e-05
[1116,] 1.128223e-04 0.0002158593 4.810292e-05
[1117,] 9.290313e-05 0.0001553257 2.822369e-05
[1118,] 1.169510e-04 0.0001751234 3.872967e-05
[1119,] 1.211052e-04 0.0001479523 3.732063e-05
[1120,] 9.243898e-05 0.0001545914 2.830227e-05
[1121,] 9.237426e-05 0.0001571245 2.794396e-05
[1122,] 8.965677e-05 0.0001613866 2.951782e-05
[1123,] 9.093007e-05 0.0001620249 3.035125e-05
[1124,] 1.117048e-04 0.0001726407 3.687470e-05
[1125,] 9.202376e-05 0.0001554698 2.797939e-05
[1126,] 9.148330e-05 0.0001556474 2.781467e-05
[1127,] 9.648140e-05 0.0001551080 2.914661e-05
[1128,] 9.313371e-05 0.0001635687 3.291694e-05
[1129,] 1.584908e-04 0.0001778217 5.327470e-05
[1130,] 9.564848e-05 0.0001564715 2.886275e-05
[1131,] 9.419635e-05 0.0001565642 2.849354e-05
[1132,] 9.550707e-05 0.0001546121 2.905840e-05
[1133,] 9.112296e-05 0.0001619337 3.037470e-05
[1134,] 9.523772e-05 0.0001491424 2.794782e-05
[1135,] 9.528116e-05 0.0001545741 2.901185e-05
[1136,] 9.551830e-05 0.0001543747 2.913396e-05
[1137,] 1.258657e-04 0.0001996817 4.074857e-05
[1138,] 9.594909e-05 0.0001491562 2.809913e-05
[1139,] 9.262256e-05 0.0001565068 2.813471e-05
[1140,] 9.282405e-05 0.0001542963 2.848998e-05
[1141,] 9.491911e-05 0.0001545096 2.894391e-05
[1142,] 9.405731e-05 0.0001549064 2.861209e-05
[1143,] 9.331424e-05 0.0001547458 2.847954e-05
[1144,] 9.370938e-05 0.0001578715 2.813220e-05
[1145,] 7.839134e-05 0.0001550110 2.492748e-05
[1146,] 9.042515e-05 0.0001623252 3.027315e-05
[1147,] 1.394620e-04 0.0002449882 7.331066e-05
[1148,] 8.426796e-05 0.0001744085 2.938285e-05
[1149,] 1.140777e-04 0.0002166045 4.941471e-05
[1150,] 1.072097e-04 0.0003602569 5.859310e-05
[1151,] 1.074941e-04 0.0003653606 5.965675e-05
[1152,] 1.113545e-04 0.0002186916 4.697294e-05
[1153,] 9.163485e-05 0.0001750028 3.087834e-05
[1154,] 1.165309e-04 0.0001760132 3.854041e-05
[1155,] 7.759378e-05 0.0002117246 2.416027e-05
[1156,] 1.102041e-04 0.0002904290 5.786115e-05
[1157,] 1.116775e-04 0.0002154608 4.682947e-05
[1158,] 1.132533e-04 0.0002195265 4.895846e-05
[1159,] 1.130298e-04 0.0001775356 3.749488e-05
[1160,] 1.090920e-04 0.0002920565 5.629353e-05
[1161,] 1.119370e-04 0.0002120251 4.659715e-05
[1162,] 1.079857e-04 0.0003140375 5.662354e-05
[1163,] 1.109395e-04 0.0002895299 5.518261e-05
[1164,] 7.753600e-05 0.0002043688 2.415523e-05
[1165,] 1.104529e-04 0.0003217808 6.181952e-05
[1166,] 9.332715e-05 0.0002003796 4.079617e-05
[1167,] 1.095977e-04 0.0002987621 5.785061e-05
[1168,] 1.134492e-04 0.0002183917 4.897630e-05
[1169,] 1.089117e-04 0.0003371182 5.935641e-05
[1170,] 1.350848e-04 0.0001803278 4.136410e-05
[1171,] 1.083715e-04 0.0002449829 4.953309e-05
[1172,] 1.090453e-04 0.0003218997 5.935495e-05
[1173,] 1.091167e-04 0.0004628111 7.123277e-05
[1174,] 1.125623e-04 0.0002129838 4.723342e-05
[1175,] 1.088989e-04 0.0003427050 5.986743e-05
[1176,] 7.746546e-05 0.0001881332 2.414506e-05
[1177,] 7.881674e-05 0.0001818647 2.430209e-05
[1178,] 1.099535e-04 0.0002088840 4.425794e-05
[1179,] 7.741459e-05 0.0001824058 2.416876e-05
[1180,] 1.131579e-04 0.0002243271 4.960376e-05
[1181,] 7.784831e-05 0.0001853998 2.417943e-05
[1182,] 7.608480e-05 0.0001851451 2.410319e-05
[1183,] 7.909613e-05 0.0001871848 2.426418e-05
[1184,] 1.140066e-04 0.0002274417 5.092390e-05
[1185,] 7.837920e-05 0.0002239426 2.416255e-05
[1186,] 7.913926e-05 0.0001822217 2.433256e-05
[1187,] 1.115365e-04 0.0002262501 4.823106e-05
[1188,] 7.813692e-05 0.0001824349 2.422658e-05
[1189,] 7.887346e-05 0.0001829454 2.429141e-05
[1190,] 7.941186e-05 0.0002445555 2.415253e-05
[1191,] 7.806666e-05 0.0002287082 2.417259e-05
[1192,] 7.842321e-05 0.0002450222 2.419396e-05
[1193,] 7.785702e-05 0.0002422609 2.422292e-05
[1194,] 7.773852e-05 0.0002430402 2.423529e-05
[1195,] 7.771434e-05 0.0001566574 2.409607e-05
[1196,] 7.759181e-05 0.0001573527 2.404921e-05
[1197,] 7.744093e-05 0.0002420026 2.426026e-05
[1198,] 8.980302e-05 0.0001891458 3.712200e-05
[1199,] 7.786820e-05 0.0002416227 2.422046e-05
[1200,] 7.844467e-05 0.0002434853 2.418838e-05
[1201,] 1.125826e-04 0.0002321318 5.016082e-05
[1202,] 7.823436e-05 0.0002398052 2.418642e-05
[1203,] 7.805636e-05 0.0002374727 2.419102e-05
[1204,] 7.768591e-05 0.0002385352 2.422137e-05
[1205,] 7.942650e-05 0.0002422655 2.414970e-05
[1206,] 7.971644e-05 0.0002419883 2.414483e-05
[1207,] 7.725161e-05 0.0002396507 2.426692e-05
[1208,] 7.989926e-05 0.0002429840 2.413748e-05
[1209,] 7.699115e-05 0.0002302967 2.424209e-05
[1210,] 7.774236e-05 0.0002525630 2.427780e-05
[1211,] 7.808699e-05 0.0002437674 2.421196e-05
[1212,] 7.802593e-05 0.0002431034 2.421474e-05
[1213,] 7.824554e-05 0.0002447491 2.420574e-05
[1214,] 7.693390e-05 0.0002260564 2.423232e-05
[1215,] 7.795401e-05 0.0002447304 2.422689e-05
[1216,] 7.749982e-05 0.0002459816 2.427291e-05
[1217,] 7.794750e-05 0.0001585817 2.405509e-05
[1218,] 7.819537e-05 0.0002153673 2.415375e-05
[1219,] 8.104827e-05 0.0003535790 2.431573e-05
[1220,] 7.733616e-05 0.0002152902 2.417272e-05
[1221,] 1.113915e-04 0.0001963406 4.377201e-05
[1222,] 1.133029e-04 0.0001417234 3.540038e-05
[1223,] 8.465042e-05 0.0002247805 2.442767e-05
[1224,] 8.637533e-05 0.0002281885 2.453562e-05
[1225,] 1.108784e-04 0.0001573007 4.217924e-05
[1226,] 1.142515e-04 0.0001570647 4.358926e-05
[1227,] 1.131070e-04 0.0001542038 4.210011e-05
[1228,] 1.135888e-04 0.0001543726 4.235652e-05
[1229,] 1.189755e-04 0.0001511279 4.327551e-05
[1230,] 1.199028e-04 0.0001511014 4.362891e-05
[1231,] 1.154476e-04 0.0001419445 3.641213e-05
[1232,] 1.028023e-04 0.0001506372 3.666939e-05
[1233,] 9.758661e-05 0.0001434043 3.196202e-05
[1234,] 1.144264e-04 0.0001523473 4.195350e-05
[1235,] 1.069357e-04 0.0001495168 3.787057e-05
[1236,] 1.174579e-04 0.0001470203 4.069370e-05
[1237,] 1.246119e-04 0.0003373808 8.358376e-05
[1238,] 1.149755e-04 0.0001522019 4.212585e-05
[1239,] 1.098712e-04 0.0001518060 3.990825e-05
[1240,] 9.359522e-05 0.0001814635 2.558541e-05
[1241,] 9.165203e-05 0.0001789165 2.541546e-05
[1242,] 1.250113e-04 0.0001490370 4.460475e-05
[1243,] 8.798218e-05 0.0002418408 2.399086e-05
[1244,] 1.243166e-04 0.0002252834 6.202646e-05
[1245,] 1.746941e-04 0.0001424297 5.269866e-05
[1246,] 1.138449e-04 0.0002042729 5.054186e-05
[1247,] 1.216999e-04 0.0001888115 5.184696e-05
[1248,] 1.253494e-04 0.0001871210 5.055645e-05
[1249,] 1.188844e-04 0.0001725799 4.720714e-05
[1250,] 1.205420e-04 0.0001926722 5.196650e-05
[1251,] 1.180593e-04 0.0001930149 5.022508e-05
[1252,] 1.188945e-04 0.0001971954 5.178439e-05
[1253,] 1.214356e-04 0.0001923889 5.254490e-05
[1254,] 9.930124e-05 0.0001920794 2.716216e-05
[1255,] 1.220543e-04 0.0001932882 5.320947e-05
[1256,] 1.225446e-04 0.0001898792 5.269843e-05
[1257,] 1.239571e-04 0.0002558733 6.800597e-05
[1258,] 1.209408e-04 0.0001909335 5.183734e-05
[1259,] 1.176467e-04 0.0001756791 4.721933e-05
[1260,] 1.206085e-04 0.0001902215 3.109568e-05
[1261,] 1.283876e-04 0.0002104989 6.187241e-05
[1262,] 1.501580e-04 0.0001616563 4.740308e-05
[1263,] 1.440331e-04 0.0001617363 4.650526e-05
[1264,] 1.149492e-04 0.0001760684 3.804950e-05
[1265,] 1.262610e-04 0.0002512220 6.950242e-05
[1266,] 1.371107e-04 0.0003101739 9.561152e-05
[1267,] 1.559821e-04 0.0001616861 4.981745e-05
[1268,] 1.231386e-04 0.0002678672 6.943166e-05
[1269,] 1.279615e-04 0.0001547140 4.395934e-05
[1270,] 1.270575e-04 0.0001546603 4.357893e-05
[1271,] 1.093216e-04 0.0002405051 2.600840e-05
[1272,] 1.223526e-04 0.0002616411 6.739079e-05
[1273,] 1.746646e-04 0.0001420922 4.839348e-05
[1274,] 1.038516e-04 0.0001786156 2.850830e-05
[1275,] 1.256796e-04 0.0003040342 7.885783e-05
[1276,] 1.044736e-04 0.0001789666 2.859423e-05
[1277,] 1.261530e-04 0.0003047570 7.960049e-05
[1278,] 9.995370e-05 0.0001760026 2.799945e-05
[1279,] 1.347714e-04 0.0001855655 5.455556e-05
[1280,] 1.060236e-04 0.0001851512 2.844907e-05
[1281,] 1.747185e-04 0.0001613335 5.492193e-05
[1282,] 1.050107e-04 0.0001878394 2.808664e-05
[1283,] 1.165671e-04 0.0003120271 2.552549e-05
[1284,] 1.251305e-04 0.0002891515 2.666023e-05
[1285,] 1.298253e-04 0.0001770067 4.199873e-05
[1286,] 2.791283e-04 0.0001573376 5.584653e-05
[1287,] 1.779663e-04 0.0001708485 6.493535e-05
[1288,] 1.120432e-04 0.0001782973 2.980700e-05
[1289,] 1.212282e-04 0.0001727835 3.305587e-05
[1290,] 1.303565e-04 0.0002120439 2.910785e-05
[1291,] 1.358336e-04 0.0002620838 8.213220e-05
[1292,] 1.547170e-04 0.0001624498 4.975914e-05
[1293,] 1.253483e-04 0.0001877277 3.165725e-05
[1294,] 1.157989e-04 0.0001829538 3.037614e-05
[1295,] 1.182683e-04 0.0001824900 3.087847e-05
[1296,] 1.231202e-04 0.0002275614 2.791034e-05
[1297,] 6.115124e-04 0.0001783967 1.667073e-04
[1298,] 1.115582e-04 0.0002293698 2.648215e-05
[1299,] 1.106201e-04 0.0001839278 2.934371e-05
[1300,] 1.418628e-04 0.0001679687 3.866763e-05
[1301,] 1.185782e-04 0.0001815727 3.102287e-05
[1302,] 2.828743e-04 0.0001460268 9.555261e-05
[1303,] 1.253765e-04 0.0002002451 2.905945e-05
[1304,] 1.524172e-04 0.0001811984 6.071832e-05
[1305,] 1.106661e-04 0.0002060525 2.784324e-05
[1306,] 1.172398e-04 0.0002004377 2.793975e-05
[1307,] 1.244876e-04 0.0002255656 2.950169e-05
[1308,] 2.560990e-04 0.0001506673 9.492411e-05
[1309,] 2.465867e-04 0.0001454197 5.901081e-05
[1310,] 2.425426e-04 0.0001446516 5.917105e-05
[1311,] 2.483705e-04 0.0001443782 6.075509e-05
[1312,] 1.348311e-04 0.0001427343 3.790203e-05
[1313,] 1.414847e-04 0.0001765929 4.504946e-05
[1314,] 1.912905e-04 0.0001623866 7.513935e-05
[1315,] 2.539011e-04 0.0001439298 8.134920e-05
[1316,] 2.508259e-04 0.0001437593 6.226758e-05
[1317,] 1.907580e-04 0.0001629145 7.540668e-05
[1318,] 1.639409e-04 0.0001838433 7.466303e-05
[1319,] 2.637378e-04 0.0001444922 8.592222e-05
[1320,] 2.587149e-04 0.0001440258 6.343838e-05
[1321,] 2.707537e-04 0.0001440260 6.584601e-05
[1322,] 2.620598e-04 0.0001448387 8.625926e-05
[1323,] 2.628787e-04 0.0001451447 8.724571e-05
[1324,] 2.578918e-04 0.0001537288 1.001581e-04
[1325,] 2.547384e-04 0.0001445579 8.323391e-05
[1326,] 2.642650e-04 0.0001438046 6.502612e-05
[1327,] 2.636079e-04 0.0001443348 8.545548e-05
[1328,] 1.816817e-04 0.0002419535 1.202820e-04
[1329,] 2.628458e-04 0.0001441300 6.415938e-05
[1330,] 2.705296e-04 0.0001436166 6.670407e-05
[1331,] 2.304846e-04 0.0001507608 8.545018e-05
[1332,] 1.395145e-04 0.0001792402 5.347721e-05
[1333,] 2.611657e-04 0.0001441258 6.371304e-05
[1334,] 1.810864e-04 0.0002460888 1.219180e-04
[1335,] 1.919278e-04 0.0002727997 1.476630e-04
[1336,] 2.583595e-04 0.0001433623 6.456721e-05
[1337,] 1.831208e-04 0.0001656384 7.425576e-05
[1338,] 1.813617e-04 0.0002563124 1.275784e-04
[1339,] 1.121059e-04 0.0001463724 3.467703e-05
[1340,] 9.224331e-05 0.0002059760 2.525175e-05
[1341,] 2.547000e-04 0.0001519447 9.634715e-05
[1342,] 1.898376e-04 0.0001687085 8.013656e-05
[1343,] 1.568394e-04 0.0001793253 6.747214e-05
[1344,] 8.948892e-05 0.0001970319 2.481344e-05
[1345,] 8.907964e-05 0.0001827078 2.521727e-05
[1346,] 1.787938e-04 0.0001447487 4.645213e-05
[1347,] 9.348072e-05 0.0002438216 2.397806e-05
[1348,] 1.548920e-04 0.0001553821 5.270729e-05
[1349,] 3.446426e-04 0.0001587474 9.542031e-05
[1350,] 8.526743e-05 0.0001539239 2.607230e-05
[1351,] 1.347156e-04 0.0001559653 3.740604e-05
[1352,] 2.250546e-04 0.0001512174 6.969236e-05
[1353,] 2.230124e-04 0.0001508497 6.773326e-05
[1354,] 2.203143e-04 0.0001508657 6.706666e-05
[1355,] 2.221238e-04 0.0001509461 6.789079e-05
[1356,] 8.195106e-05 0.0001516382 2.581095e-05
[1357,] 2.198342e-04 0.0001508888 6.703226e-05
[1358,] 2.194873e-04 0.0001507835 6.650394e-05
[1359,] 1.530431e-04 0.0001793317 4.710952e-05
[1360,] 9.248777e-05 0.0002684042 2.379435e-05
[1361,] 2.050632e-04 0.0001420720 5.972306e-05
[1362,] 1.535481e-04 0.0002196718 8.140855e-05
[1363,] 9.260132e-05 0.0002611755 2.382641e-05
[1364,] 1.571427e-04 0.0001811404 6.223902e-05
[1365,] 1.690662e-04 0.0003463981 1.462876e-04
[1366,] 1.795347e-04 0.0002331593 5.342925e-05
[1367,] 1.780604e-04 0.0002304346 5.347746e-05
[1368,] 1.586440e-04 0.0001788833 5.297727e-05
[1369,] 1.793032e-04 0.0002242449 5.268771e-05
[1370,] 1.662865e-04 0.0003561593 1.455248e-04
[1371,] 8.328535e-05 0.0001916292 2.456007e-05
[1372,] 1.555490e-04 0.0001716020 5.074184e-05
[1373,] 1.817618e-04 0.0001782056 5.654136e-05
[1374,] 2.085634e-04 0.0001429810 5.552110e-05
[1375,] 1.900323e-04 0.0001746603 6.941997e-05
[1376,] 1.571290e-04 0.0003484763 1.294454e-04
[1377,] 1.828184e-04 0.0001773009 5.783442e-05
[1378,] 2.081425e-04 0.0003058766 1.809068e-04
[1379,] 1.984745e-04 0.0002967693 1.636014e-04
[1380,] 1.608904e-04 0.0002922595 1.168064e-04
[1381,] 1.588065e-04 0.0003612214 1.357410e-04
[1382,] 1.559136e-04 0.0001799846 6.095051e-05
[1383,] 2.025533e-04 0.0001518342 7.518319e-05
[1384,] 1.480614e-04 0.0001520234 5.440971e-05
[1385,] 2.372289e-04 0.0002458757 1.666188e-04
[1386,] 1.976891e-04 0.0002323583 1.247359e-04
[1387,] 1.537331e-04 0.0001463030 4.528981e-05
[1388,] 8.775225e-05 0.0001473678 2.694796e-05
[1389,] 1.011668e-04 0.0001457866 3.370732e-05
[1390,] 9.819694e-05 0.0001457893 3.268642e-05
[1391,] 8.581857e-05 0.0001475557 2.639586e-05
[1392,] 8.671579e-05 0.0001474983 2.663602e-05
[1393,] 8.145480e-05 0.0001487118 2.743980e-05
[1394,] 8.161139e-05 0.0001490296 2.756389e-05
[1395,] 7.787694e-05 0.0001485691 2.589088e-05
[1396,] 8.958492e-05 0.0001715527 3.484330e-05
[1397,] 7.529795e-05 0.0001896960 2.728951e-05
[1398,] 1.157329e-04 0.0001775628 3.925289e-05
[1399,] 7.712002e-05 0.0001426413 2.462780e-05
[1400,] 7.750427e-05 0.0001452097 2.518784e-05
[1401,] 1.143558e-04 0.0001775628 3.855293e-05
[1402,] 7.545840e-05 0.0001812701 2.681536e-05
[1403,] 1.133295e-04 0.0001673396 3.731992e-05
[1404,] 7.691517e-05 0.0001423567 2.430401e-05
[1405,] 7.467583e-05 0.0002067874 2.722861e-05
[1406,] 8.413542e-05 0.0001583350 2.721816e-05
[1407,] 1.720788e-04 0.0002534919 1.084981e-04
[1408,] 1.133500e-04 0.0001691156 3.766511e-05
[1409,] 8.483525e-05 0.0001605731 2.792044e-05
[1410,] 1.142583e-04 0.0001776316 3.858279e-05
[1411,] 1.356758e-04 0.0001591233 4.390614e-05
[1412,] 1.142996e-04 0.0001777991 3.857671e-05
[1413,] 1.150490e-04 0.0001783352 3.904135e-05
[1414,] 1.118425e-04 0.0001602210 3.560691e-05
[1415,] 1.304318e-04 0.0001573949 4.159032e-05
[1416,] 7.409773e-05 0.0002045371 2.500586e-05
[1417,] 1.354786e-04 0.0001770187 4.356796e-05
[1418,] 1.145418e-04 0.0001775739 3.866164e-05
[1419,] 1.315927e-04 0.0001565467 4.211498e-05
[1420,] 7.693211e-05 0.0001603069 2.398815e-05
[1421,] 1.175399e-04 0.0001639137 3.749954e-05
[1422,] 1.015503e-04 0.0001556984 3.080848e-05
[1423,] 7.542516e-05 0.0001692124 2.534126e-05
[1424,] 1.126235e-04 0.0001583757 3.838356e-05
[1425,] 1.558211e-04 0.0001820185 5.967111e-05
[1426,] 7.736986e-05 0.0001449299 2.431773e-05
[1427,] 1.121831e-04 0.0001750649 3.972498e-05
[1428,] 7.829522e-05 0.0001450152 2.448010e-05
[1429,] 7.787432e-05 0.0001448451 2.441902e-05
[1430,] 7.828510e-05 0.0001452177 2.446819e-05
[1431,] 7.867348e-05 0.0001443229 2.464749e-05
[1432,] 7.867712e-05 0.0001447932 2.458150e-05
[1433,] 7.483247e-05 0.0001698967 2.468410e-05
[1434,] 1.844923e-04 0.0001734609 6.819720e-05
[1435,] 1.546207e-04 0.0001856480 6.247782e-05
[1436,] 1.513239e-04 0.0001814377 5.723200e-05
[1437,] 1.519266e-04 0.0001814190 5.748491e-05
[1438,] 1.759803e-04 0.0001871807 7.434153e-05
[1439,] 1.533802e-04 0.0001863248 6.230225e-05
[1440,] 1.630257e-04 0.0001855738 6.661860e-05
[1441,] 7.684541e-05 0.0001682506 2.641070e-05
[1442,] 7.716870e-05 0.0001631530 2.617509e-05
[1443,] 1.663053e-04 0.0001861679 6.868449e-05
[1444,] 1.875316e-04 0.0001592518 6.079856e-05
[1445,] 1.638284e-04 0.0001809197 6.228818e-05
[1446,] 1.636682e-04 0.0001860612 6.728565e-05
[1447,] 1.633231e-04 0.0001860504 6.710492e-05
[1448,] 1.825889e-04 0.0001594539 5.970090e-05
[1449,] 1.662284e-04 0.0001860159 6.853961e-05
[1450,] 7.633285e-05 0.0001638273 2.554184e-05
[1451,] 1.820115e-04 0.0001592400 5.902595e-05
[1452,] 8.453466e-05 0.0001466735 2.625189e-05
[1453,] 7.649676e-05 0.0001631050 2.555151e-05
[1454,] 1.751838e-04 0.0001863726 7.330627e-05
[1455,] 1.804459e-04 0.0001862892 7.589357e-05
[1456,] 1.919011e-04 0.0001594158 6.262583e-05
[1457,] 1.927501e-04 0.0001593971 6.284487e-05
[1458,] 2.097452e-04 0.0001821615 8.409450e-05
[1459,] 1.984621e-04 0.0001596131 6.510274e-05
[1460,] 1.681476e-04 0.0001855484 6.915897e-05
[1461,] 7.792818e-05 0.0001621622 2.644138e-05
[1462,] 8.281961e-05 0.0001536062 2.680197e-05
[1463,] 8.947163e-05 0.0001512873 2.599156e-05
[1464,] 8.546267e-05 0.0001537164 2.774172e-05
[1465,] 1.058613e-04 0.0001421036 3.328407e-05
[1466,] 1.226851e-04 0.0001640113 3.437468e-05
[1467,] 7.499161e-05 0.0001626509 2.447601e-05
[1468,] 9.579142e-05 0.0001511243 3.290354e-05
[1469,] 8.636566e-05 0.0001471307 2.786867e-05
[1470,] 1.101522e-04 0.0001764644 3.553601e-05
[1471,] 1.038557e-04 0.0001470960 3.146967e-05
[1472,] 7.932261e-05 0.0001477014 2.526457e-05
[1473,] 7.509552e-05 0.0001642632 2.452550e-05
[1474,] 1.097956e-04 0.0001775145 3.573039e-05
[1475,] 1.098731e-04 0.0001862894 3.715645e-05
[1476,] 1.103757e-04 0.0001767140 3.556404e-05
[1477,] 7.503391e-05 0.0001687661 2.459868e-05
[1478,] 1.069849e-04 0.0001512660 3.173633e-05
[1479,] 1.110651e-04 0.0001776584 3.545088e-05
[1480,] 8.489556e-05 0.0001482641 2.791057e-05
[1481,] 1.101558e-04 0.0001774877 3.562210e-05
[1482,] 7.499053e-05 0.0001640887 2.453047e-05
[1483,] 1.097900e-04 0.0001766791 3.567277e-05
[1484,] 9.512046e-05 0.0001646626 3.113887e-05
[1485,] 9.509324e-05 0.0001666514 3.099905e-05
[1486,] 9.513776e-05 0.0001656561 3.136213e-05
[1487,] 9.508759e-05 0.0001594607 3.036740e-05
[1488,] 7.931360e-05 0.0001483802 2.525745e-05
[1489,] 1.101163e-04 0.0001862121 3.786496e-05
[1490,] 1.089956e-04 0.0001811361 3.845931e-05
[1491,] 1.249324e-04 0.0001775834 4.141068e-05
[1492,] 9.060853e-04 0.0001798762 5.089561e-04
[1493,] 1.842891e-04 0.0002027362 3.855494e-05
[1494,] 7.776375e-05 0.0001633063 2.610486e-05
[1495,] 3.349596e-04 0.0002357960 2.281644e-04
[1496,] 3.581545e-04 0.0002028889 2.055547e-04
[1497,] 3.127551e-04 0.0002028131 1.760758e-04
[1498,] 2.554950e-04 0.0001847479 1.104978e-04
[1499,] 4.038872e-04 0.0002077534 2.430958e-04
[1500,] 3.672240e-04 0.0002056072 2.152459e-04
[1501,] 9.336463e-05 0.0001797119 2.666625e-05
[1502,] 1.320688e-04 0.0001857247 5.753453e-05
[1503,] 3.779699e-04 0.0001979045 2.115590e-04
[1504,] 1.649268e-04 0.0001679364 5.948650e-05
[1505,] 9.499989e-05 0.0001769490 2.683198e-05
[1506,] 5.606337e-04 0.0001765411 1.708528e-04
[1507,] 2.418273e-04 0.0001764578 8.223463e-05
[1508,] 4.037032e-04 0.0001717553 1.503066e-04
[1509,] 3.872638e-04 0.0001698560 1.331953e-04
[1510,] 2.357575e-04 0.0001764624 8.014772e-05
[1511,] 2.438904e-04 0.0001765743 8.383705e-05
[1512,] 1.126477e-04 0.0001812154 4.634928e-05
[1513,] 1.944680e-04 0.0001524096 6.588410e-05
[1514,] 4.067273e-04 0.0001693093 1.309161e-04
[1515,] 8.764989e-05 0.0001665794 2.616021e-05
[1516,] 2.332140e-04 0.0001481483 6.754952e-05
[1517,] 4.098334e-04 0.0001700467 1.422932e-04
[1518,] 3.794685e-04 0.0001698606 1.304544e-04
[1519,] 2.778731e-04 0.0001763041 9.266065e-05
[1520,] 2.793599e-04 0.0001763055 9.318697e-05
[1521,] 2.636732e-04 0.0001763047 8.794900e-05
[1522,] 2.380807e-04 0.0001482539 6.928825e-05
[1523,] 2.543064e-04 0.0001480522 7.107689e-05
[1524,] 1.255608e-04 0.0001774706 5.164914e-05
[1525,] 1.501002e-04 0.0001682334 5.415165e-05
[1526,] 4.176521e-04 0.0001607009 1.038832e-04
[1527,] 1.259821e-04 0.0002040998 2.947236e-05
[1528,] 3.928814e-04 0.0001701417 9.472352e-05
[1529,] 3.459173e-04 0.0001733945 9.706525e-05
[1530,] 6.220089e-04 0.0001765317 1.933432e-04
[1531,] 3.688112e-04 0.0001718073 9.814953e-05
[1532,] 3.955239e-04 0.0001702097 9.514720e-05
[1533,] 2.913863e-04 0.0001743402 1.377159e-04
[1534,] 2.276238e-04 0.0001475032 6.905856e-05
[1535,] 2.306572e-04 0.0001471992 6.873574e-05
[1536,] 1.005621e-04 0.0001671288 2.815297e-05
[1537,] 2.937979e-04 0.0001745063 8.304350e-05
[1538,] 2.321242e-04 0.0001729777 8.587808e-05
[1539,] 2.985405e-04 0.0001743924 8.382904e-05
[1540,] 1.509175e-04 0.0001966976 7.212835e-05
[1541,] 2.093962e-04 0.0001476128 6.439904e-05
[1542,] 9.634212e-05 0.0001590016 3.033773e-05
[1543,] 9.847114e-05 0.0001684837 2.788387e-05
[1544,] 9.926160e-05 0.0001698620 2.791793e-05
[1545,] 2.034101e-04 0.0001478340 6.325590e-05
[1546,] 1.000174e-04 0.0001639611 3.398404e-05
[1547,] 4.193264e-04 0.0001833397 2.112993e-04
[1548,] 1.392117e-04 0.0001587119 5.502160e-05
[1549,] 1.393161e-04 0.0001587415 5.508157e-05
[1550,] 4.220363e-04 0.0001824926 2.111750e-04
[1551,] 8.341185e-05 0.0001572875 2.665784e-05
[1552,] 2.149838e-04 0.0001680073 6.319137e-05
[1553,] 2.556504e-04 0.0001825602 1.260726e-04
[1554,] 1.843578e-04 0.0001578645 5.876840e-05
[1555,] 8.903809e-05 0.0001547341 2.996787e-05
[1556,] 1.613549e-04 0.0001937109 7.694365e-05
[1557,] 8.622127e-05 0.0001535299 2.858406e-05
[1558,] 8.712842e-05 0.0001575435 2.752499e-05
[1559,] 1.986887e-04 0.0001753867 6.660743e-05
[1560,] 3.001889e-04 0.0001475755 1.016169e-04
[1561,] 2.999608e-04 0.0001455026 9.609267e-05
[1562,] 8.493860e-05 0.0001543658 2.825349e-05
[1563,] 1.923202e-04 0.0001583147 6.198320e-05
[1564,] 1.502019e-04 0.0001743904 6.186616e-05
[1565,] 2.994929e-04 0.0001485758 1.039349e-04
[1566,] 3.506120e-04 0.0001482313 1.204720e-04
[1567,] 3.570121e-04 0.0001478085 1.215603e-04
[1568,] 1.744366e-04 0.0001800738 5.072061e-05
[1569,] 3.603827e-04 0.0001480502 1.234752e-04
[1570,] 2.454327e-04 0.0001619622 1.032044e-04
[1571,] 3.633251e-04 0.0001480442 1.244914e-04
[1572,] 3.691265e-04 0.0001476734 1.255088e-04
[1573,] 1.960805e-04 0.0001753867 6.571419e-05
[1574,] 3.591868e-04 0.0001470319 1.199818e-04
[1575,] 2.139749e-04 0.0001484400 6.782833e-05
[1576,] 2.350211e-04 0.0001626797 9.930197e-05
[1577,] 1.906461e-04 0.0001581766 6.122696e-05
[1578,] 3.519668e-04 0.0001468191 1.168163e-04
[1579,] 1.933968e-04 0.0001686181 6.016102e-05
[1580,] 3.651242e-04 0.0001466552 1.208886e-04
[1581,] 1.937024e-04 0.0001686181 6.024640e-05
[1582,] 1.937966e-04 0.0001753867 6.493130e-05
[1583,] 3.504991e-04 0.0001469989 1.168446e-04
[1584,] 8.314843e-05 0.0001542857 2.752599e-05
[1585,] 8.345315e-05 0.0001547235 2.772697e-05
[1586,] 8.551822e-05 0.0001560722 2.689510e-05
[1587,] 8.268824e-05 0.0001547884 2.739313e-05
[1588,] 1.942167e-04 0.0001753934 6.511007e-05
[1589,] 2.224800e-04 0.0001538273 8.475250e-05
[1590,] 1.537732e-04 0.0002012234 7.525665e-05
[1591,] 2.132116e-04 0.0001593978 5.475629e-05
[1592,] 8.316107e-05 0.0001567940 2.655866e-05
[1593,] 3.714202e-04 0.0001471064 1.245128e-04
[1594,] 3.668208e-04 0.0001469884 1.224526e-04
[1595,] 1.108962e-04 0.0002185465 5.281491e-05
[1596,] 3.341087e-04 0.0001450301 1.001550e-04
[1597,] 3.610227e-04 0.0001479416 1.233377e-04
[1598,] 8.363136e-05 0.0001566572 2.669606e-05
[1599,] 3.434704e-04 0.0001461086 1.117094e-04
[1600,] 2.447437e-04 0.0001612421 1.020803e-04
[1601,] 3.445762e-04 0.0001463674 1.128698e-04
[1602,] 4.311410e-04 0.0001779763 2.061354e-04
[1603,] 8.263039e-05 0.0001551152 2.740766e-05
[1604,] 3.529842e-04 0.0001462606 1.153968e-04
[1605,] 2.051359e-04 0.0001476729 6.339923e-05
[1606,] 3.575267e-04 0.0001470392 1.194342e-04
[1607,] 2.312150e-04 0.0001623613 9.726048e-05
[1608,] 4.239398e-04 0.0001798996 2.063613e-04
[1609,] 2.129548e-04 0.0001469122 6.322397e-05
[1610,] 2.033460e-04 0.0001477519 6.193108e-05
[1611,] 1.853946e-04 0.0001453885 5.865589e-05
[1612,] 3.547839e-04 0.0001476100 1.201943e-04
[1613,] 4.777365e-04 0.0001439667 1.450980e-04
[1614,] 1.579613e-04 0.0001895651 6.527774e-05
[1615,] 1.590013e-04 0.0001894984 6.614120e-05
[1616,] 4.516929e-04 0.0001428118 1.037583e-04
[1617,] 5.958616e-04 0.0001528265 1.894492e-04
[1618,] 2.680168e-04 0.0001479312 8.315201e-05
[1619,] 8.309567e-05 0.0002122287 2.608728e-05
[1620,] 1.723541e-04 0.0002183981 9.128824e-05
[1621,] 2.236328e-04 0.0001752313 9.839540e-05
[1622,] 8.269001e-05 0.0002141194 2.618627e-05
[1623,] 3.481383e-04 0.0001630974 6.423782e-05
[1624,] 1.642433e-04 0.0001911626 7.158462e-05
[1625,] 3.399286e-04 0.0001643173 6.235973e-05
[1626,] 8.350832e-05 0.0002128118 2.604361e-05
[1627,] 1.757191e-04 0.0002210990 9.638058e-05
[1628,] 3.151034e-04 0.0001468005 8.699522e-05
[1629,] 1.870865e-04 0.0001735351 6.243202e-05
[1630,] 1.288191e-04 0.0001685995 4.166487e-05
[1631,] 1.882308e-04 0.0001735365 6.038861e-05
[1632,] 1.889363e-04 0.0001735369 6.059486e-05
[1633,] 8.163714e-05 0.0002068786 2.648266e-05
[1634,] 2.952677e-04 0.0001640610 9.962852e-05
[1635,] 1.913270e-04 0.0001798276 5.498971e-05
[1636,] 4.942549e-04 0.0001455128 1.189925e-04
[1637,] 1.420569e-04 0.0002024782 6.330489e-05
[1638,] 1.441994e-04 0.0001887278 5.780817e-05
[1639,] 4.574322e-04 0.0001561471 1.154884e-04
[1640,] 1.060304e-04 0.0001614832 3.371758e-05
[1641,] 1.091674e-04 0.0001580440 3.496621e-05
[1642,] 1.948125e-04 0.0001683990 7.981256e-05
[1643,] 1.382625e-04 0.0002043008 6.120892e-05
[1644,] 9.981616e-05 0.0001610646 3.169669e-05
[1645,] 2.427376e-04 0.0001444356 6.220744e-05
[1646,] 2.444159e-04 0.0001898793 4.494167e-05
[1647,] 1.138111e-04 0.0001438093 3.315011e-05
[1648,] 1.770364e-04 0.0001524760 4.320223e-05
[1649,] 2.242244e-04 0.0001738795 9.759281e-05
[1650,] 2.030208e-04 0.0001848907 5.301758e-05
[1651,] 1.410111e-04 0.0002134394 6.791558e-05
[1652,] 1.482386e-04 0.0001759352 4.760944e-05
[1653,] 2.194554e-04 0.0001476445 6.579934e-05
[1654,] 2.375463e-04 0.0001719988 1.021276e-04
[1655,] 2.315904e-04 0.0001738727 1.010528e-04
[1656,] 2.278259e-04 0.0001738727 9.925907e-05
[1657,] 9.524908e-04 0.0001504009 3.585541e-04
[1658,] 1.039421e-04 0.0001663800 3.665332e-05
[1659,] 1.856259e-04 0.0001765140 6.809736e-05
[1660,] 1.851825e-04 0.0001467826 5.469999e-05
[1661,] 1.801015e-04 0.0001764702 6.576583e-05
[1662,] 1.302524e-04 0.0002191382 5.954020e-05
[1663,] 1.295918e-04 0.0002283935 6.110773e-05
[1664,] 2.010040e-04 0.0001769419 6.867015e-05
[1665,] 1.249893e-03 0.0002253503 9.971382e-04
[1666,] 1.476731e-04 0.0001479173 4.333615e-05
[1667,] 1.954349e-04 0.0001589032 7.049269e-05
[1668,] 3.457136e-04 0.0001586513 7.745031e-05
[1669,] 1.308029e-04 0.0002209202 6.048586e-05
[1670,] 6.121254e-04 0.0001733162 3.114956e-04
[1671,] 1.404685e-04 0.0002279996 7.946641e-05
[1672,] 1.144743e-04 0.0001638188 4.036750e-05
[1673,] 5.798792e-04 0.0001758417 3.018772e-04
[1674,] 1.794697e-04 0.0001690488 7.926763e-05
[1675,] 3.614596e-04 0.0001534956 9.441925e-05
[1676,] 6.619199e-04 0.0001733688 3.383868e-04
[1677,] 1.367453e-04 0.0002139112 6.368675e-05
[1678,] 1.443382e-04 0.0002081883 6.897514e-05
[1679,] 1.927918e-04 0.0001697397 8.624658e-05
[1680,] 1.779436e-04 0.0001652316 7.605441e-05
[1681,] 1.197985e-04 0.0001601854 4.665915e-05
[1682,] 1.137903e-04 0.0001590013 4.347360e-05
[1683,] 1.105195e-04 0.0001586039 4.184115e-05
[1684,] 3.144978e-04 0.0001611620 1.027173e-04
[1685,] 1.687841e-04 0.0001684384 6.802464e-05
[1686,] 3.738065e-04 0.0001639998 1.081549e-04
[1687,] 1.142728e-04 0.0001600904 4.404085e-05
[1688,] 1.136531e-04 0.0001606919 4.393879e-05
[1689,] 1.155783e-04 0.0001606132 4.482290e-05
[1690,] 4.146743e-04 0.0001664539 1.263421e-04
[1691,] 1.141454e-04 0.0001605711 4.412975e-05
[1692,] 1.140419e-04 0.0001605787 4.408903e-05
[1693,] 1.128871e-04 0.0001608593 4.362738e-05
[1694,] 8.106714e-05 0.0001713637 2.830830e-05
[1695,] 3.102032e-04 0.0001609221 9.999616e-05
[1696,] 8.060121e-05 0.0001629573 2.728524e-05
[1697,] 1.442468e-04 0.0002007212 6.342932e-05
[1698,] 1.351134e-04 0.0001926116 6.471933e-05
[1699,] 1.185196e-04 0.0001542899 4.391000e-05
[1700,] 3.454610e-04 0.0001610943 1.126428e-04
[1701,] 1.660338e-04 0.0001651849 6.479691e-05
[1702,] 1.012774e-04 0.0001485123 3.401134e-05
[1703,] 3.056650e-04 0.0001582621 9.201198e-05
[1704,] 1.261730e-04 0.0002277726 5.731625e-05
[1705,] 3.516578e-04 0.0001627577 9.457337e-05
[1706,] 1.006257e-03 0.0001776548 5.497094e-04
[1707,] 7.450044e-04 0.0001917953 4.461403e-04
[1708,] 3.049291e-04 0.0001489068 1.103417e-04
[1709,] 3.088205e-03 0.0001590856 1.346176e-03
[1710,] 8.363504e-05 0.0001434227 2.573595e-05
[1711,] 1.789595e-04 0.0001730348 6.498149e-05
[1712,] 1.592558e-04 0.0001660286 6.407484e-05
[1713,] 2.400009e-03 0.0001856244 1.409890e-03
[1714,] 8.435588e-05 0.0001437091 2.584227e-05
[1715,] 1.252355e-04 0.0001810055 4.337703e-05
[1716,] 5.176186e-04 0.0001774103 2.000077e-04
[1717,] 1.353907e-04 0.0001799093 4.165441e-05
[1718,] 9.690216e-05 0.0001473449 2.807933e-05
[1719,] 8.141448e-05 0.0001433774 2.550063e-05
[1720,] 2.740119e-04 0.0001582881 1.071181e-04
[1721,] 8.209991e-05 0.0001432643 2.572730e-05
[1722,] 8.246879e-05 0.0001431513 2.590729e-05
[1723,] 1.760791e-04 0.0001623337 7.035874e-05
[1724,] 1.590761e-04 0.0002074877 8.195701e-05
[1725,] 8.190921e-05 0.0001432260 2.570584e-05
[1726,] 8.207494e-05 0.0001431359 2.587831e-05
[1727,] 8.258723e-05 0.0001431229 2.598286e-05
[1728,] 3.575110e-04 0.0002047261 2.227003e-04
[1729,] 8.416230e-05 0.0001610792 2.732375e-05
[1730,] 1.028898e-03 0.0002013943 7.114929e-04
[1731,] 8.420338e-05 0.0001613131 2.732295e-05
[1732,] 8.327845e-05 0.0001431254 2.616417e-05
[1733,] 8.197910e-05 0.0001452681 2.538187e-05
[1734,] 1.464298e-04 0.0001762665 4.763735e-05
[1735,] 8.027848e-05 0.0001438960 2.516300e-05
[1736,] 7.617882e-04 0.0001655628 2.946644e-04
[1737,] 8.062815e-05 0.0001438877 2.523797e-05
[1738,] 8.047570e-05 0.0001439102 2.520138e-05
[1739,] 1.711760e-04 0.0001635143 6.904665e-05
[1740,] 8.122157e-05 0.0001436728 2.541408e-05
[1741,] 6.262498e-04 0.0001676298 2.532636e-04
[1742,] 8.151531e-05 0.0001433123 2.564197e-05
[1743,] 8.193682e-05 0.0001437251 2.557739e-05
[1744,] 8.156485e-05 0.0001434446 2.557424e-05
[1745,] 8.094701e-05 0.0001427977 2.576539e-05
[1746,] 6.084684e-04 0.0001671502 2.433377e-04
[1747,] 8.511476e-05 0.0001458344 2.701302e-05
[1748,] 6.251654e-04 0.0001645671 2.244405e-04
[1749,] 1.281103e-04 0.0001832411 4.498532e-05
[1750,] 1.391501e-04 0.0001898961 6.280240e-05
[1751,] 8.223790e-05 0.0001435017 2.572698e-05
[1752,] 1.423328e-04 0.0002141107 7.214379e-05
[1753,] 1.140245e-04 0.0001727674 3.745594e-05
[1754,] 8.401616e-05 0.0001597612 2.720163e-05
[1755,] 8.441693e-05 0.0001442864 2.684171e-05
[1756,] 7.833631e-05 0.0001424113 2.475137e-05
[1757,] 8.225704e-05 0.0001442830 2.534788e-05
[1758,] 8.366849e-05 0.0001767586 2.784490e-05
[1759,] 8.405570e-05 0.0001505545 2.689601e-05
[1760,] 7.668050e-05 0.0001912047 2.555662e-05
[1761,] 9.283997e-05 0.0002490197 4.500771e-05
[1762,] 1.644168e-04 0.0001766513 5.592762e-05
[1763,] 1.025083e-04 0.0001440553 3.259350e-05
[1764,] 3.042941e-04 0.0001662755 1.192691e-04
[1765,] 3.061699e-04 0.0001670629 1.219947e-04
[1766,] 1.870433e-04 0.0001783546 8.981890e-05
[1767,] 1.190307e-04 0.0001612622 3.755447e-05
[1768,] 1.195574e-04 0.0001613259 3.775310e-05
[1769,] 2.692393e-04 0.0001612725 8.396447e-05
[1770,] 1.763983e-04 0.0001543764 5.597661e-05
[1771,] 1.206733e-04 0.0001660595 3.817898e-05
[1772,] 8.120162e-05 0.0001499362 2.438262e-05
[1773,] 3.131056e-04 0.0001636656 1.146170e-04
[1774,] 2.401568e-04 0.0001734927 8.463037e-05
[1775,] 8.871504e-05 0.0002108849 3.805904e-05
[1776,] 2.368726e-04 0.0001734927 8.340976e-05
[1777,] 8.682308e-05 0.0002190003 3.738326e-05
[1778,] 2.433260e-04 0.0001739564 8.742200e-05
[1779,] 4.400797e-04 0.0001602621 1.535931e-04
[1780,] 7.928658e-05 0.0001429959 2.456052e-05
[1781,] 1.249880e-04 0.0001614562 3.925883e-05
[1782,] 3.080901e-04 0.0002157322 2.003697e-04
[1783,] 3.409850e-04 0.0001541585 7.889464e-05
[1784,] 1.279701e-04 0.0001576162 3.834382e-05
[1785,] 1.259794e-04 0.0001590255 3.886179e-05
[1786,] 2.416305e-04 0.0001882548 1.233383e-04
[1787,] 1.915234e-04 0.0001983661 9.431217e-05
[1788,] 2.657674e-04 0.0001530334 7.006372e-05
[1789,] 2.402768e-04 0.0001990783 1.245261e-04
[1790,] 8.740399e-05 0.0001994433 3.575952e-05
[1791,] 1.059710e-04 0.0001696046 3.459686e-05
[1792,] 9.449306e-05 0.0001952838 3.958761e-05
[1793,] 8.607632e-05 0.0001639723 2.829575e-05
[1794,] 8.876016e-05 0.0001910329 3.565622e-05
[1795,] 1.488374e-04 0.0001775276 5.186765e-05
[1796,] 1.695408e-04 0.0004243133 1.753960e-04
[1797,] 2.305599e-04 0.0002156798 1.418170e-04
[1798,] 1.077028e-04 0.0001506542 3.320411e-05
[1799,] 1.389138e-04 0.0001583402 4.201849e-05
[1800,] 1.078390e-04 0.0001505246 3.321711e-05
[1801,] 1.693348e-04 0.0001695012 6.190307e-05
[1802,] 9.321987e-05 0.0001819007 3.681639e-05
[1803,] 1.429749e-04 0.0001599145 4.197373e-05
[1804,] 1.148599e-04 0.0002909845 6.810880e-05
[1805,] 1.427533e-04 0.0004122820 1.191307e-04
[1806,] 2.097895e-04 0.0002346152 1.433491e-04
[1807,] 8.440854e-05 0.0002012982 3.082171e-05
[1808,] 8.438202e-05 0.0001687365 2.819000e-05
[1809,] 9.614510e-05 0.0001799588 3.806525e-05
[1810,] 9.416672e-05 0.0001772171 3.672203e-05
[1811,] 3.305754e-04 0.0002371590 2.660423e-04
[1812,] 1.267914e-04 0.0001747816 5.270113e-05
[1813,] 1.332007e-04 0.0001615515 3.949114e-05
[1814,] 9.923583e-05 0.0003736630 4.951991e-05
[1815,] 9.986025e-05 0.0004319943 5.439429e-05
[1816,] 1.333937e-04 0.0001593535 3.969000e-05
[1817,] 8.329898e-05 0.0002125045 3.306871e-05
[1818,] 1.450434e-04 0.0004231933 1.257710e-04
[1819,] 8.451050e-05 0.0002076502 3.131528e-05
[1820,] 8.429581e-05 0.0002081027 3.100881e-05
[1821,] 8.443765e-05 0.0002233192 3.206212e-05
[1822,] 8.443095e-05 0.0002246357 3.211312e-05
[1823,] 2.751894e-04 0.0002464532 2.154184e-04
[1824,] 1.225034e-04 0.0004755986 9.108449e-05
[1825,] 8.526658e-05 0.0002426309 3.436707e-05
[1826,] 8.485903e-05 0.0002572064 3.450783e-05
[1827,] 8.468172e-05 0.0002412777 3.339727e-05
[1828,] 1.361301e-04 0.0001700392 3.873701e-05
[1829,] 8.470745e-05 0.0002458937 3.368687e-05
[1830,] 8.465608e-05 0.0002459360 3.360882e-05
[1831,] 1.443730e-04 0.0004384484 1.277359e-04
[1832,] 1.305435e-04 0.0001617044 3.712024e-05
[1833,] 1.040418e-04 0.0005736149 7.611498e-05
[1834,] 1.360608e-04 0.0004383663 1.233403e-04
[1835,] 8.626627e-05 0.0002128494 3.739164e-05
[1836,] 7.751969e-05 0.0002479486 2.942374e-05
[1837,] 8.754100e-05 0.0001491545 2.852646e-05
[1838,] 1.574384e-04 0.0002296697 8.491472e-05
[1839,] 9.421914e-05 0.0001517028 3.095710e-05
[1840,] 9.414358e-05 0.0001514450 3.078924e-05
[1841,] 7.834624e-05 0.0001700129 2.780115e-05
[1842,] 1.345626e-04 0.0002262257 6.896841e-05
[1843,] 3.092599e-04 0.0002037114 1.807237e-04
[1844,] 3.135723e-04 0.0002063050 1.877502e-04
[1845,] 1.198710e-04 0.0002437387 5.045653e-05
[1846,] 8.650991e-05 0.0001610184 3.133318e-05
[1847,] 2.807878e-04 0.0005039189 5.015552e-04
[1848,] 1.173248e-04 0.0003649388 7.942274e-05
[1849,] 1.665168e-04 0.0001513150 5.941750e-05
[1850,] 1.640770e-04 0.0001514266 5.863202e-05
[1851,] 1.558408e-04 0.0001516188 5.577866e-05
[1852,] 1.839016e-04 0.0001731071 5.322263e-05
[1853,] 8.023334e-05 0.0002038233 2.499867e-05
[1854,] 7.973418e-05 0.0002080814 2.515958e-05
[1855,] 7.688113e-05 0.0002465391 3.018822e-05
[1856,] 7.677411e-05 0.0002481068 3.005555e-05
[1857,] 7.674464e-05 0.0002495856 3.004852e-05
[1858,] 2.138796e-04 0.0001681729 8.032404e-05
[1859,] 7.960892e-05 0.0002079030 2.519207e-05
[1860,] 1.262479e-04 0.0001723039 4.068986e-05
[1861,] 8.200354e-05 0.0002331677 2.497079e-05
[1862,] 8.264654e-05 0.0002379352 2.491853e-05
[1863,] 7.729362e-05 0.0002413900 3.057309e-05
[1864,] 8.263420e-05 0.0002305454 2.485783e-05
[1865,] 7.710305e-05 0.0002478089 3.062116e-05
[1866,] 1.762822e-04 0.0001592017 5.080796e-05
[1867,] 7.973207e-05 0.0002727303 2.612123e-05
[1868,] 2.661340e-04 0.0002010311 1.494265e-04
[1869,] 1.758218e-04 0.0001596889 4.991581e-05
[1870,] 8.200020e-05 0.0002338364 2.497464e-05
[1871,] 1.992426e-04 0.0001662498 6.505624e-05
[1872,] 1.976340e-04 0.0001667659 6.590214e-05
[1873,] 1.992708e-04 0.0001663037 6.512747e-05
[1874,] 8.691907e-05 0.0001685312 3.041630e-05
[1875,] 1.322372e-04 0.0001985092 3.939529e-05
[1876,] 7.771245e-05 0.0001985543 2.902465e-05
[1877,] 2.169906e-04 0.0001670068 7.496250e-05
[1878,] 1.174212e-04 0.0001441986 3.318792e-05
[1879,] 2.127763e-04 0.0001661414 7.127059e-05
[1880,] 1.052168e-04 0.0001542826 3.174122e-05
[1881,] 1.088646e-04 0.0001561557 3.197600e-05
[1882,] 2.216680e-04 0.0001677724 7.842676e-05
[1883,] 1.526007e-04 0.0001647346 4.789466e-05
[1884,] 1.452670e-04 0.0001812097 5.366505e-05
[1885,] 2.528107e-04 0.0001685732 9.381036e-05
[1886,] 2.098059e-04 0.0001701960 6.950125e-05
[1887,] 2.445459e-04 0.0001678804 8.866849e-05
[1888,] 2.289034e-04 0.0001814125 9.095847e-05
[1889,] 1.271753e-04 0.0001713940 3.888100e-05
[1890,] 2.410902e-04 0.0001693230 9.037246e-05
[1891,] 2.407990e-04 0.0001686657 8.895144e-05
[1892,] 2.148097e-04 0.0001815109 8.481489e-05
[1893,] 2.555092e-04 0.0001465154 8.106459e-05
[1894,] 2.167698e-04 0.0001815318 8.573313e-05
[1895,] 2.086263e-04 0.0001809713 8.110168e-05
[1896,] 1.455272e-04 0.0001726800 5.659382e-05
[1897,] 2.010450e-04 0.0001795016 7.541436e-05
[1898,] 1.009941e-04 0.0001853372 2.893155e-05
[1899,] 1.414044e-04 0.0001657876 3.260710e-05
[1900,] 1.485401e-04 0.0001641854 3.395892e-05
[1901,] 1.129622e-04 0.0001528125 3.274322e-05
[1902,] 7.719456e-05 0.0001450154 2.471932e-05
[1903,] 1.261484e-04 0.0001803513 4.129679e-05
[1904,] 1.259057e-04 0.0001799396 4.165002e-05
[1905,] 1.192769e-04 0.0001526728 3.427358e-05
[1906,] 1.173074e-04 0.0001525049 3.388827e-05
[1907,] 1.536588e-04 0.0001845497 5.392594e-05
[1908,] 1.122424e-04 0.0001533292 3.345458e-05
[1909,] 1.496062e-04 0.0001605857 4.577710e-05
[1910,] 1.198257e-04 0.0001570255 3.121141e-05
[1911,] 7.767712e-05 0.0001417050 2.460170e-05
[1912,] 2.162281e-04 0.0001466233 5.915363e-05
[1913,] 1.699208e-04 0.0001710215 4.832586e-05
[1914,] 1.965201e-04 0.0001460998 5.363819e-05
[1915,] 9.388379e-05 0.0001808815 3.369859e-05
[1916,] 1.273116e-04 0.0001558679 3.338975e-05
[1917,] 1.782804e-04 0.0001441899 4.832596e-05
[1918,] 1.022011e-04 0.0001436545 3.294952e-05
[1919,] 1.531462e-04 0.0001668198 4.782293e-05
[1920,] 7.917893e-05 0.0001444388 2.566319e-05
[1921,] 1.159740e-04 0.0001521644 3.412650e-05
[1922,] 1.195927e-04 0.0002096849 4.924404e-05
[1923,] 2.016541e-04 0.0001752640 9.527800e-05
[1924,] 1.439320e-04 0.0001477715 5.074407e-05
[1925,] 1.510104e-04 0.0001575337 3.804028e-05
[1926,] 3.146933e-04 0.0001489162 7.646149e-05
[1927,] 1.268826e-04 0.0001551298 4.004268e-05
[1928,] 1.640002e-04 0.0001549716 6.134424e-05
[1929,] 1.621692e-04 0.0001660441 6.588820e-05
[1930,] 9.417727e-05 0.0002493096 4.647443e-05
[1931,] 2.122854e-04 0.0001871883 1.097321e-04
[1932,] 3.896611e-04 0.0001688246 1.402591e-04
[1933,] 1.165695e-04 0.0001784335 4.972673e-05
[1934,] 9.589360e-05 0.0001622914 3.645315e-05
[1935,] 1.801754e-04 0.0001797771 5.504888e-05
[1936,] 9.894487e-05 0.0001822328 3.842897e-05
[1937,] 2.641031e-04 0.0001958731 1.456650e-04
[1938,] 2.525918e-04 0.0004286986 2.739153e-04
[1939,] 8.583094e-05 0.0001596612 2.739986e-05
[1940,] 2.148917e-04 0.0002502566 1.451312e-04
[1941,] 1.615801e-04 0.0001588501 5.101635e-05
[1942,] 1.217244e-04 0.0001835328 4.246458e-05
[1943,] 8.276445e-05 0.0001600169 2.546810e-05
[1944,] 1.219988e-04 0.0001835039 4.264873e-05
[1945,] 8.239525e-05 0.0001600671 2.544607e-05
[1946,] 2.035312e-04 0.0001755076 6.536451e-05
[1947,] 1.977214e-04 0.0001737457 6.492593e-05
[1948,] 1.764984e-04 0.0001515634 5.860499e-05
[1949,] 1.889999e-04 0.0001538024 6.057988e-05
[1950,] 1.927941e-04 0.0001750553 6.751916e-05
[1951,] 2.351841e-04 0.0002245335 1.464120e-04
[1952,] 1.889506e-04 0.0001536880 6.004248e-05
[1953,] 1.953871e-04 0.0001536263 6.174277e-05
[1954,] 2.063569e-04 0.0001747868 6.960333e-05
[1955,] 1.739373e-04 0.0001680224 4.486406e-05
[1956,] 1.988651e-04 0.0001746938 6.987994e-05
[1957,] 2.007488e-04 0.0001753797 7.207799e-05
[1958,] 1.982310e-04 0.0001751269 6.941431e-05
[1959,] 2.397376e-04 0.0001885580 1.253932e-04
[1960,] 2.144554e-04 0.0001827884 1.063842e-04
[1961,] 2.035418e-04 0.0001609417 6.018940e-05
[1962,] 1.249842e-04 0.0001735350 3.926029e-05
[1963,] 2.457099e-04 0.0001844076 1.256953e-04
[1964,] 2.190103e-04 0.0001594286 5.566786e-05
[1965,] 2.205649e-04 0.0001591883 5.620668e-05
[1966,] 2.626116e-04 0.0001486201 6.561893e-05
[1967,] 1.225593e-04 0.0001736628 3.842534e-05
[1968,] 2.744481e-04 0.0001481082 6.915475e-05
[1969,] 1.845697e-04 0.0001748326 6.445377e-05
[1970,] 2.277605e-04 0.0001633883 8.043388e-05
[1971,] 1.746016e-04 0.0001673601 5.637275e-05
[1972,] 1.962218e-04 0.0001564713 5.987595e-05
[1973,] 2.000916e-04 0.0001579759 6.426295e-05
[1974,] 2.010154e-04 0.0001612008 6.409583e-05
[1975,] 1.260882e-04 0.0001770590 4.142437e-05
[1976,] 1.849590e-04 0.0001640961 6.427986e-05
[1977,] 2.033427e-04 0.0001619704 6.654334e-05
[1978,] 1.995579e-04 0.0001616213 6.459294e-05
[1979,] 2.046903e-04 0.0001625518 6.791270e-05
[1980,] 1.568552e-04 0.0002347501 8.999976e-05
[1981,] 2.033734e-04 0.0001625861 6.752794e-05
[1982,] 1.632051e-04 0.0001623518 5.481059e-05
[1983,] 1.710993e-04 0.0001614400 5.721583e-05
[1984,] 2.029378e-04 0.0001612661 6.486284e-05
[1985,] 2.029285e-04 0.0001617528 6.595033e-05
[1986,] 2.050466e-04 0.0001619124 6.697748e-05
[1987,] 1.203147e-04 0.0001828071 4.026855e-05
[1988,] 2.032594e-04 0.0001618101 6.617457e-05
[1989,] 1.621748e-04 0.0002280683 9.107155e-05
[1990,] 1.631555e-04 0.0002241063 9.035441e-05
[1991,] 2.225996e-04 0.0001647692 7.626632e-05
[1992,] 1.008001e-04 0.0002175325 4.835664e-05
[1993,] 1.203423e-04 0.0001830427 4.041941e-05
[1994,] 1.654200e-04 0.0002292298 9.496384e-05
[1995,] 1.203532e-04 0.0001836173 4.046156e-05
[1996,] 1.588797e-04 0.0002262477 8.915009e-05
[1997,] 1.065465e-04 0.0002253405 5.369807e-05
[1998,] 1.203870e-04 0.0001834042 4.035860e-05
[1999,] 2.107140e-04 0.0001749090 7.354089e-05
[2000,] 1.205299e-04 0.0001834305 4.026965e-05
[2001,] 1.654773e-04 0.0001613221 5.516050e-05
[2002,] 3.040523e-04 0.0001446409 9.613440e-05
[2003,] 1.012197e-04 0.0002208073 4.912614e-05
[2004,] 1.556854e-04 0.0002283673 8.755710e-05
[2005,] 1.352959e-04 0.0001564167 4.037835e-05
[2006,] 1.854644e-04 0.0001544995 6.416361e-05
[2007,] 1.500804e-04 0.0002334605 8.505008e-05
[2008,] 1.437267e-04 0.0002324812 8.007311e-05
[2009,] 1.203048e-04 0.0001834028 4.057322e-05
[2010,] 1.905504e-04 0.0001558013 6.758406e-05
[2011,] 3.071489e-04 0.0001449925 9.825139e-05
[2012,] 1.684325e-04 0.0001636407 5.855804e-05
[2013,] 2.262362e-04 0.0001639052 7.549488e-05
[2014,] 1.973018e-04 0.0001540751 6.737233e-05
[2015,] 1.037665e-04 0.0002138754 4.988656e-05
[2016,] 2.174735e-04 0.0001594996 7.081828e-05
[2017,] 1.203181e-04 0.0001834076 4.067279e-05
[2018,] 2.199231e-04 0.0001641799 7.400446e-05
[2019,] 2.068414e-04 0.0001748809 7.206264e-05
[2020,] 1.820479e-04 0.0002460915 1.113461e-04
[2021,] 1.849318e-04 0.0001629783 6.318368e-05
[2022,] 1.202678e-04 0.0001849393 4.053374e-05
[2023,] 2.318944e-04 0.0001631344 7.548750e-05
[2024,] 1.696629e-04 0.0002239427 9.605735e-05
[2025,] 2.284800e-04 0.0001634567 7.531543e-05
[2026,] 2.238002e-04 0.0001622436 7.055747e-05
[2027,] 2.240973e-04 0.0001624498 7.136941e-05
[2028,] 1.780622e-04 0.0002265874 1.031869e-04
[2029,] 1.719353e-04 0.0002194063 9.584030e-05
[2030,] 1.203330e-04 0.0001834076 4.074573e-05
[2031,] 1.848000e-04 0.0002352212 1.090293e-04
[2032,] 1.203194e-04 0.0001834200 4.048987e-05
[2033,] 1.734458e-04 0.0002224304 9.813112e-05
[2034,] 2.150401e-04 0.0001750763 7.631452e-05
[2035,] 2.262124e-04 0.0001623228 7.106147e-05
[2036,] 1.200778e-04 0.0001839630 4.078287e-05
[2037,] 2.113991e-04 0.0001746955 7.378679e-05
[2038,] 3.204707e-04 0.0001439786 9.838538e-05
[2039,] 2.095332e-04 0.0001748420 7.353182e-05
[2040,] 2.295077e-04 0.0001634072 7.565117e-05
[2041,] 2.064613e-04 0.0001748450 7.238830e-05
[2042,] 1.643288e-04 0.0001884084 7.815640e-05
[2043,] 2.323392e-04 0.0001627115 7.493156e-05
[2044,] 2.074423e-04 0.0001642908 7.356324e-05
[2045,] 4.068498e-04 0.0001452140 1.288412e-04
[2046,] 1.927462e-04 0.0001610463 6.107572e-05
[2047,] 1.966195e-04 0.0001610801 6.265464e-05
[2048,] 1.643145e-04 0.0002332005 9.557094e-05
[2049,] 1.968555e-04 0.0001608259 6.163536e-05
[2050,] 2.196999e-04 0.0001743698 7.566501e-05
[2051,] 2.156411e-04 0.0001737069 6.419031e-05
[2052,] 1.204336e-04 0.0001830312 3.987500e-05
[2053,] 1.790678e-04 0.0002224107 1.037481e-04
[2054,] 1.822687e-04 0.0002244465 1.069642e-04
[2055,] 1.518923e-04 0.0001761917 4.990198e-05
[2056,] 3.875213e-04 0.0001584884 1.007894e-04
[2057,] 3.854292e-04 0.0001533181 9.257176e-05
[2058,] 9.585950e-05 0.0001910116 2.601843e-05
[2059,] 1.223241e-04 0.0001806673 4.199533e-05
[2060,] 9.861276e-05 0.0001938161 2.610747e-05
[2061,] 9.726762e-05 0.0001772796 3.996624e-05
[2062,] 1.023375e-04 0.0001820716 2.662223e-05
[2063,] 2.288501e-04 0.0001705752 7.710942e-05
[2064,] 2.128759e-04 0.0001639415 7.172704e-05
[2065,] 8.223713e-05 0.0001912994 2.621259e-05
[2066,] 1.355325e-04 0.0001665051 5.450280e-05
[2067,] 1.219031e-04 0.0001806342 4.172778e-05
[2068,] 2.318151e-04 0.0001697331 7.451818e-05
[2069,] 1.219450e-04 0.0001682770 4.874299e-05
[2070,] 1.579006e-04 0.0001648611 4.641790e-05
[2071,] 1.431623e-04 0.0002399878 8.179070e-05
[2072,] 1.177076e-04 0.0001708016 4.941268e-05
[2073,] 1.219737e-04 0.0001978591 5.681541e-05
[2074,] 1.224450e-04 0.0001711108 4.175373e-05
[2075,] 1.019969e-04 0.0001847107 4.409877e-05
[2076,] 1.235346e-04 0.0001801534 4.246854e-05
[2077,] 1.222169e-04 0.0002037774 5.842306e-05
[2078,] 1.229422e-04 0.0001801575 4.212268e-05
[2079,] 9.618410e-05 0.0002274409 2.666432e-05
[2080,] 1.315718e-04 0.0001805042 4.658008e-05
[2081,] 1.825003e-04 0.0002229867 1.045467e-04
[2082,] 2.098050e-04 0.0001641249 7.294091e-05
[2083,] 1.529759e-04 0.0002054348 7.793127e-05
[2084,] 1.426759e-04 0.0002000511 6.976499e-05
[2085,] 1.373647e-04 0.0001773091 4.208288e-05
[2086,] 1.227523e-04 0.0002528420 6.683280e-05
[2087,] 1.253873e-04 0.0001912748 5.670810e-05
[2088,] 1.335652e-04 0.0001918214 6.175311e-05
[2089,] 1.353550e-04 0.0001883215 6.165209e-05
[2090,] 9.977406e-05 0.0003045936 2.537192e-05
[2091,] 1.763269e-04 0.0002217194 3.603264e-05
[2092,] 1.890987e-04 0.0001657929 5.937933e-05
[2093,] 2.057033e-04 0.0002172266 4.106675e-05
[2094,] 1.743487e-04 0.0001487279 4.389425e-05
[2095,] 1.229998e-04 0.0002159947 3.164541e-05
[2096,] 1.212293e-04 0.0001979093 5.500880e-05
[2097,] 5.245229e-04 0.0001623642 1.331040e-04
[2098,] 1.634346e-04 0.0002140303 4.186478e-05
[2099,] 7.863605e-05 0.0001473374 2.589444e-05
[2100,] 1.931461e-04 0.0003025513 1.362291e-04
[2101,] 1.625845e-04 0.0002819288 1.075742e-04
[2102,] 8.436618e-05 0.0001427902 2.568531e-05
[2103,] 1.429695e-04 0.0001743642 4.683856e-05
[2104,] 1.276319e-04 0.0003457054 8.626206e-05
[2105,] 1.717120e-04 0.0001724587 6.868378e-05
[2106,] 8.387180e-05 0.0001430350 2.637613e-05
[2107,] 7.820724e-05 0.0001720121 2.610249e-05
[2108,] 1.505029e-04 0.0001728395 5.352508e-05
[2109,] 1.907366e-04 0.0001457215 6.254994e-05
[2110,] 8.351767e-05 0.0001544041 2.902871e-05
[2111,] 1.446322e-04 0.0001717705 4.206498e-05
[2112,] 1.356139e-04 0.0002406464 6.570548e-05
[2113,] 1.339135e-04 0.0002384403 6.176369e-05
[2114,] 1.233483e-04 0.0002512040 6.718204e-05
[2115,] 2.701278e-04 0.0004409518 3.488994e-04
[2116,] 2.165919e-04 0.0002139967 1.271392e-04
[2117,] 2.697756e-04 0.0004150926 3.322283e-04
[2118,] 1.542378e-04 0.0001850665 6.453125e-05
[2119,] 1.443202e-04 0.0001817142 5.655493e-05
[2120,] 1.487106e-04 0.0001970004 6.519385e-05
[2121,] 9.885888e-05 0.0002433690 4.514049e-05
[2122,] 1.558952e-04 0.0004509506 1.559815e-04
[2123,] 1.716235e-04 0.0001876634 8.128340e-05
[2124,] 1.670387e-04 0.0004966979 1.768110e-04
[2125,] 2.182446e-04 0.0001794246 1.040320e-04
[2126,] 1.116839e-04 0.0002066916 4.368027e-05
[2127,] 1.020990e-04 0.0002824212 4.270876e-05
[2128,] 1.694193e-04 0.0001846325 7.797901e-05
[2129,] 1.032837e-04 0.0002506499 4.208077e-05
[2130,] 1.038413e-04 0.0002578979 4.418853e-05
[2131,] 1.371747e-04 0.0001806183 4.578337e-05
[2132,] 1.020254e-04 0.0002681112 4.096496e-05
[2133,] 1.180415e-04 0.0002194842 5.222243e-05
[2134,] 1.030843e-04 0.0002649651 4.480070e-05
[2135,] 1.044754e-04 0.0002903474 5.062281e-05
[2136,] 1.480765e-04 0.0001709624 4.572259e-05
[2137,] 2.333731e-04 0.0001812903 6.522132e-05
[2138,] 1.477514e-04 0.0001681774 4.558953e-05
[2139,] 1.470087e-04 0.0001704756 4.580673e-05
[2140,] 1.468632e-04 0.0001670913 4.550302e-05
[2141,] 2.010127e-04 0.0001702274 9.022501e-05
[2142,] 1.455150e-04 0.0001677086 4.630287e-05
[2143,] 2.006695e-04 0.0001791171 9.326686e-05
[2144,] 1.448416e-04 0.0002334238 8.423514e-05
[2145,] 3.200347e-04 0.0003254194 3.330356e-04
[2146,] 3.211005e-04 0.0003670966 3.737770e-04
[2147,] 4.489120e-04 0.0004459415 6.926066e-04
[2148,] 1.918779e-04 0.0003865260 1.910832e-04
[2149,] 1.976959e-04 0.0001424981 5.484480e-05
[2150,] 1.850374e-04 0.0001854964 5.174783e-05
[2151,] 2.047390e-04 0.0001921164 4.914575e-05
[2152,] 2.352746e-04 0.0001817841 5.719977e-05
[2153,] 2.788249e-04 0.0002120254 5.525757e-05
[2154,] 3.768572e-04 0.0001780555 1.851767e-04
[2155,] 2.313926e-04 0.0002011812 5.076858e-05
[2156,] 2.383567e-04 0.0001965942 5.602972e-05
[2157,] 1.247386e-04 0.0001705725 3.795578e-05
[2158,] 1.808208e-04 0.0001823089 5.160617e-05
[2159,] 2.658150e-04 0.0002188628 5.247840e-05
[2160,] 1.820904e-04 0.0001824746 5.176542e-05
[2161,] 1.290725e-04 0.0001640477 3.920682e-05
[2162,] 1.731789e-04 0.0001841176 5.038569e-05
[2163,] 1.808153e-04 0.0001872990 5.120155e-05
[2164,] 2.977849e-04 0.0003958986 3.575678e-04
[2165,] 1.827331e-04 0.0001803565 5.426281e-05
[2166,] 1.863494e-04 0.0001801701 5.540256e-05
[2167,] 6.003696e-04 0.0003250441 7.476256e-04
[2168,] 1.606519e-04 0.0001772349 4.938214e-05
[2169,] 1.849841e-04 0.0001766105 5.413843e-05
[2170,] 1.642760e-04 0.0001705645 5.325739e-05
[2171,] 1.666424e-04 0.0001707158 5.525151e-05
[2172,] 1.747224e-04 0.0001718647 5.435708e-05
[2173,] 3.995835e-04 0.0001778400 1.047258e-04
[2174,] 4.554584e-04 0.0001771885 1.288446e-04
[2175,] 1.738793e-04 0.0001586574 5.485025e-05
[2176,] 5.026625e-04 0.0001783957 1.326167e-04
[2177,] 4.718689e-04 0.0001773244 1.323292e-04
[2178,] 5.114117e-04 0.0001777319 1.386683e-04
[2179,] 4.766556e-04 0.0001777362 1.299801e-04
[2180,] 4.824402e-04 0.0001769883 1.404027e-04
[2181,] 2.086083e-04 0.0001839179 5.722655e-05
[2182,] 1.865405e-03 0.0001784927 4.586186e-04
[2183,] 6.131268e-04 0.0001716270 2.297878e-04
[2184,] 3.278001e-04 0.0001919994 6.607613e-05
[2185,] 1.399499e-03 0.0002028104 1.763087e-04
[2186,] 2.000673e-03 0.0001901327 2.748073e-04
[2187,] 1.897494e-03 0.0001923989 2.558130e-04
[2188,] 1.032142e-04 0.0001590436 3.477336e-05
[2189,] 1.845857e-03 0.0001920588 2.511342e-04
[2190,] 1.742544e-03 0.0001920547 2.396329e-04
[2191,] 1.884719e-03 0.0001925864 2.538141e-04
[2192,] 1.776601e-03 0.0001952695 2.347410e-04
[2193,] 1.890067e-03 0.0001929848 2.532778e-04
[2194,] 3.354857e-04 0.0001977552 6.642502e-05
[2195,] 7.644520e-04 0.0001622041 2.037508e-04
[2196,] 1.083555e-04 0.0001714714 4.023774e-05
[2197,] 1.981479e-03 0.0001936425 2.609373e-04
[2198,] 2.007208e-03 0.0001934556 2.642711e-04
[2199,] 1.945970e-03 0.0001923623 2.610416e-04
[2200,] 1.972431e-03 0.0001938703 2.593302e-04
[2201,] 1.045372e-04 0.0001662358 3.732250e-05
[2202,] 1.078562e-04 0.0001651421 3.855264e-05
[2203,] 3.291675e-04 0.0001957728 6.636554e-05
[2204,] 1.238523e-04 0.0001590968 3.858188e-05
[2205,] 3.525222e-04 0.0002001350 6.783449e-05
[2206,] 1.041947e-04 0.0001678666 3.754676e-05
[2207,] 1.046454e-04 0.0001669617 3.754911e-05
[2208,] 1.607041e-04 0.0001911667 5.098811e-05
[2209,] 2.201996e-04 0.0001838085 5.971480e-05
[2210,] 2.925899e-04 0.0001946919 6.345714e-05
[2211,] 1.607469e-04 0.0001928944 5.102019e-05
[2212,] 1.283203e-04 0.0001610504 3.921404e-05
[2213,] 2.196950e-03 0.0001782904 5.395118e-04
[2214,] 4.964569e-04 0.0001639984 1.227942e-04
[2215,] 1.599239e-04 0.0001926788 5.122150e-05
[2216,] 1.599648e-04 0.0001927489 5.121836e-05
[2217,] 1.058271e-04 0.0001573320 3.454606e-05
[2218,] 1.091285e-04 0.0001639066 3.843567e-05
[2219,] 3.728707e-04 0.0001625772 1.037440e-04
[2220,] 1.966165e-03 0.0001791082 4.704852e-04
[2221,] 2.045760e-03 0.0001792870 4.848006e-04
[2222,] 2.767559e-04 0.0001836468 7.219645e-05
[2223,] 1.609993e-04 0.0001942165 5.114377e-05
[2224,] 1.062191e-04 0.0001660351 3.779374e-05
[2225,] 1.595361e-04 0.0001942789 5.170832e-05
[2226,] 7.602708e-04 0.0001774224 3.269656e-04
[2227,] 3.094579e-04 0.0001932325 6.706400e-05
[2228,] 1.591073e-04 0.0001942789 5.182513e-05
[2229,] 5.012493e-04 0.0001626683 1.791578e-04
[2230,] 2.067565e-03 0.0001796044 4.842160e-04
[2231,] 3.250489e-04 0.0001887946 6.992660e-05
[2232,] 2.447812e-04 0.0001824277 6.637394e-05
[2233,] 2.036165e-03 0.0001789240 4.897250e-04
[2234,] 3.648303e-04 0.0001861517 7.038840e-05
[2235,] 3.624840e-04 0.0001786407 1.008365e-04
[2236,] 1.456161e-04 0.0001730291 4.659533e-05
[2237,] 3.481738e-04 0.0001817155 8.829153e-05
[2238,] 3.627009e-04 0.0002190555 5.844571e-05
[2239,] 1.616177e-04 0.0001731390 5.052883e-05
[2240,] 1.691248e-04 0.0001826555 5.040014e-05
[2241,] 3.601646e-04 0.0002216796 5.752351e-05
[2242,] 2.306306e-04 0.0002161244 4.432682e-05
[2243,] 2.324671e-04 0.0002162951 4.456736e-05
[2244,] 1.656183e-04 0.0001563202 4.715250e-05
[2245,] 1.667955e-04 0.0001760248 5.159425e-05
[2246,] 1.256738e-04 0.0001795274 4.077340e-05
[2247,] 1.271416e-04 0.0001791193 4.074382e-05
[2248,] 2.037284e-04 0.0002033932 4.321290e-05
[2249,] 1.237227e-04 0.0001957959 4.212785e-05
[2250,] 1.298270e-04 0.0001737348 4.249714e-05
[2251,] 9.146242e-05 0.0001566430 2.906564e-05
[2252,] 1.291673e-04 0.0001735198 4.244891e-05
[2253,] 2.283862e-04 0.0001658873 6.692602e-05
[2254,] 1.317161e-04 0.0001787136 4.534262e-05
[2255,] 7.441605e-05 0.0001557865 2.428648e-05
[2256,] 2.189466e-04 0.0001879794 5.534002e-05
[2257,] 2.075714e-04 0.0001819032 5.832056e-05
[2258,] 1.045297e-04 0.0001642140 3.237049e-05
[2259,] 2.809275e-04 0.0002243167 5.148473e-05
[2260,] 1.008713e-04 0.0001635755 3.254402e-05
[2261,] 5.049868e-04 0.0001741123 1.623795e-04
[2262,] 2.068536e-04 0.0001887421 5.324793e-05
[2263,] 1.021549e-04 0.0002003170 3.729974e-05
[2264,] 2.488090e-04 0.0002000265 5.234220e-05
[2265,] 2.578710e-04 0.0002155335 5.030795e-05
[2266,] 2.157343e-04 0.0001805109 6.150631e-05
[2267,] 4.884558e-04 0.0001733672 1.419667e-04
[2268,] 1.179291e-04 0.0002015466 3.368418e-05
[2269,] 4.912841e-04 0.0001743849 1.295020e-04
[2270,] 4.334045e-04 0.0002013033 7.829100e-05
[2271,] 4.192996e-04 0.0002026624 7.568977e-05
[2272,] 4.703502e-04 0.0001735291 1.376306e-04
[2273,] 1.103092e-04 0.0001754664 3.806346e-05
[2274,] 1.592776e-04 0.0001759796 5.067093e-05
[2275,] 2.440866e-04 0.0001873126 5.623641e-05
[2276,] 2.413131e-04 0.0001880433 5.550844e-05
[2277,] 1.090919e-04 0.0001850251 3.788609e-05
[2278,] 1.882956e-04 0.0001945568 4.440339e-05
[2279,] 1.770028e-04 0.0001959919 4.278418e-05
[2280,] 1.680236e-04 0.0001826611 4.884310e-05
[2281,] 1.939420e-04 0.0001846122 4.899628e-05
[2282,] 2.338802e-04 0.0001861953 5.507673e-05
[2283,] 1.096589e-04 0.0001778206 3.795232e-05
[2284,] 1.859931e-04 0.0001985519 4.356830e-05
[2285,] 1.602985e-04 0.0001932184 4.134923e-05
[2286,] 1.201858e-04 0.0001806447 4.513413e-05
[2287,] 1.381021e-04 0.0001774154 5.117111e-05
[2288,] 2.022641e-04 0.0001924567 4.785900e-05
[2289,] 2.127845e-04 0.0001898484 5.181966e-05
```
