## Supplementary material for "Characterization of shared and ancestry-specific signals driving complex traits using multi-ancestry fine-mapping": s1_data.bim

```
4	chr4:150700664:T:C	0	150700664	C	T
4	chr4:150704209:G:A	0	150704209	A	G
4	chr4:150704316:G:A	0	150704316	A	G
4	chr4:150705092:C:G	0	150705092	G	C
4	chr4:150705821:A:G	0	150705821	G	A
4	chr4:150706791:C:T	0	150706791	T	C
4	chr4:150708164:GA:G	0	150708164	G	GA
4	chr4:150709807:T:C	0	150709807	C	T
4	chr4:150709905:A:C	0	150709905	C	A
4	chr4:150712308:C:T	0	150712308	T	C
4	chr4:150713309:C:A	0	150713309	A	C
4	chr4:150713953:C:T	0	150713953	T	C
4	chr4:150715618:A:G	0	150715618	G	A
4	chr4:150716002:G:A	0	150716002	A	G
4	chr4:150716116:A:C	0	150716116	C	A
4	chr4:150716298:C:T	0	150716298	T	C
4	chr4:150717201:G:A	0	150717201	A	G
4	chr4:150717255:G:A	0	150717255	A	G
4	chr4:150719157:A:C	0	150719157	C	A
4	chr4:150719545:T:C	0	150719545	C	T
4	chr4:150720034:A:G	0	150720034	G	A
4	chr4:150720292:C:T	0	150720292	T	C
4	chr4:150721773:C:T	0	150721773	T	C
4	chr4:150721774:G:A	0	150721774	A	G
4	chr4:150721788:C:T	0	150721788	T	C
4	chr4:150722959:A:G	0	150722959	G	A
4	chr4:150726296:C:T	0	150726296	T	C
4	chr4:150726773:G:A	0	150726773	A	G
4	chr4:150728187:A:T	0	150728187	T	A
4	chr4:150732373:C:T	0	150732373	T	C
4	chr4:150732445:T:C	0	150732445	C	T
4	chr4:150733580:A:T	0	150733580	T	A
4	chr4:150735437:C:T	0	150735437	T	C
4	chr4:150738234:G:A	0	150738234	A	G
4	chr4:150739352:AT:A	0	150739352	A	AT
4	chr4:150739375:G:A	0	150739375	A	G
4	chr4:150739727:C:G	0	150739727	G	C
4	chr4:150740406:G:A	0	150740406	A	G
4	chr4:150740469:G:A	0	150740469	A	G
4	chr4:150740962:T:C	0	150740962	C	T
4	chr4:150740998:T:C	0	150740998	C	T
4	chr4:150742017:A:G	0	150742017	G	A
4	chr4:150743286:C:T	0	150743286	T	C
4	chr4:150743640:G:T	0	150743640	T	G
4	chr4:150743945:C:T	0	150743945	T	C
4	chr4:150746194:G:A	0	150746194	A	G
4	chr4:150747374:A:G	0	150747374	G	A
4	chr4:150747932:C:G	0	150747932	G	C
4	chr4:150748446:A:G	0	150748446	G	A
4	chr4:150748734:C:T	0	150748734	T	C
4	chr4:150748966:C:A	0	150748966	A	C
4	chr4:150749316:T:A	0	150749316	A	T
4	chr4:150751002:T:C	0	150751002	C	T
4	chr4:150752246:A:C	0	150752246	C	A
4	chr4:150753921:T:C	0	150753921	C	T
4	chr4:150754667:C:T	0	150754667	T	C
4	chr4:150754821:T:C	0	150754821	C	T
4	chr4:150757157:G:A	0	150757157	A	G
4	chr4:150759175:G:A	0	150759175	A	G
4	chr4:150760591:C:T	0	150760591	T	C
4	chr4:150761616:A:T	0	150761616	T	A
4	chr4:150762188:C:A	0	150762188	A	C
4	chr4:150763522:G:C	0	150763522	C	G
4	chr4:150764821:G:A	0	150764821	A	G
4	chr4:150765024:T:C	0	150765024	C	T
4	chr4:150766268:C:A	0	150766268	A	C
4	chr4:150767526:A:G	0	150767526	G	A
4	chr4:150769099:G:C	0	150769099	C	G
4	chr4:150770423:C:T	0	150770423	T	C
4	chr4:150771325:G:A	0	150771325	A	G
4	chr4:150771997:A:G	0	150771997	G	A
4	chr4:150776244:G:A	0	150776244	A	G
4	chr4:150776779:CAGCCTGG:C	0	150776779	C	CAGCCTGG
4	chr4:150777887:T:C	0	150777887	C	T
4	chr4:150778188:G:T	0	150778188	T	G
4	chr4:150781211:T:C	0	150781211	C	T
4	chr4:150781964:C:T	0	150781964	T	C
4	chr4:150783368:G:C	0	150783368	C	G
4	chr4:150785291:C:T	0	150785291	T	C
4	chr4:150785380:G:A	0	150785380	A	G
4	chr4:150785986:G:T	0	150785986	T	G
4	chr4:150786981:C:T	0	150786981	T	C
4	chr4:150789608:C:T	0	150789608	T	C
4	chr4:150789752:A:G	0	150789752	G	A
4	chr4:150790902:T:C	0	150790902	C	T
4	chr4:150792711:T:C	0	150792711	C	T
4	chr4:150793036:C:T	0	150793036	T	C
4	chr4:150795333:G:A	0	150795333	A	G
4	chr4:150796014:C:T	0	150796014	T	C
4	chr4:150797090:C:T	0	150797090	T	C
4	chr4:150798111:A:G	0	150798111	G	A
4	chr4:150798909:G:T	0	150798909	T	G
4	chr4:150799045:G:A	0	150799045	A	G
4	chr4:150801096:G:A	0	150801096	A	G
4	chr4:150801215:G:A	0	150801215	A	G
4	chr4:150801309:C:T	0	150801309	T	C
4	chr4:150802810:G:C	0	150802810	C	G
4	chr4:150802832:G:A	0	150802832	A	G
4	chr4:150803089:C:T	0	150803089	T	C
4	chr4:150803091:C:T	0	150803091	T	C
4	chr4:150806068:G:A	0	150806068	A	G
4	chr4:150807251:A:G	0	150807251	G	A
4	chr4:150807587:T:C	0	150807587	C	T
4	chr4:150808995:A:C	0	150808995	C	A
4	chr4:150809072:A:C	0	150809072	C	A
4	chr4:150809796:C:T	0	150809796	T	C
4	chr4:150810433:TTA:T	0	150810433	T	TTA
4	chr4:150819439:C:G	0	150819439	G	C
4	chr4:150821197:C:T	0	150821197	T	C
4	chr4:150826165:G:T	0	150826165	T	G
4	chr4:150826710:C:T	0	150826710	T	C
4	chr4:150830897:G:C	0	150830897	C	G
4	chr4:150831273:T:C	0	150831273	C	T
4	chr4:150832334:C:T	0	150832334	T	C
4	chr4:150835034:T:A	0	150835034	A	T
4	chr4:150835969:C:T	0	150835969	T	C
4	chr4:150836955:C:T	0	150836955	T	C
4	chr4:150837387:C:T	0	150837387	T	C
4	chr4:150838302:A:G	0	150838302	G	A
4	chr4:150839203:G:A	0	150839203	A	G
4	chr4:150839223:A:G	0	150839223	G	A
4	chr4:150839629:T:C	0	150839629	C	T
4	chr4:150839743:G:A	0	150839743	A	G
4	chr4:150840447:A:G	0	150840447	G	A
4	chr4:150840499:A:T	0	150840499	T	A
4	chr4:150841683:T:C	0	150841683	C	T
4	chr4:150841738:C:T	0	150841738	T	C
4	chr4:150843183:C:T	0	150843183	T	C
4	chr4:150844091:G:A	0	150844091	A	G
4	chr4:150846358:G:A	0	150846358	A	G
4	chr4:150846460:A:G	0	150846460	G	A
4	chr4:150846770:T:C	0	150846770	C	T
4	chr4:150846842:G:A	0	150846842	A	G
4	chr4:150850218:T:C	0	150850218	C	T
4	chr4:150851258:A:G	0	150851258	G	A
4	chr4:150852441:G:C	0	150852441	C	G
4	chr4:150854107:G:A	0	150854107	A	G
4	chr4:150856047:T:C	0	150856047	C	T
4	chr4:150860145:T:C	0	150860145	C	T
4	chr4:150861537:C:T	0	150861537	T	C
4	chr4:150866225:C:T	0	150866225	T	C
4	chr4:150866806:G:A	0	150866806	A	G
4	chr4:150869388:C:A	0	150869388	A	C
4	chr4:150870091:T:C	0	150870091	C	T
4	chr4:150870890:T:A	0	150870890	A	T
4	chr4:150871249:T:G	0	150871249	G	T
4	chr4:150872490:A:T	0	150872490	T	A
4	chr4:150873055:G:A	0	150873055	A	G
4	chr4:150873411:T:G	0	150873411	G	T
4	chr4:150874519:G:A	0	150874519	A	G
4	chr4:150876431:ATTAAAGAAAAAATC:A	0	150876431	A	ATTAAAGAAAAAATC
4	chr4:150877101:A:C	0	150877101	C	A
4	chr4:150877177:G:A	0	150877177	A	G
4	chr4:150877811:T:C	0	150877811	C	T
4	chr4:150879091:C:T	0	150879091	T	C
4	chr4:150880423:G:A	0	150880423	A	G
4	chr4:150881618:T:C	0	150881618	C	T
4	chr4:150884164:C:T	0	150884164	T	C
4	chr4:150887049:T:C	0	150887049	C	T
4	chr4:150888473:G:A	0	150888473	A	G
4	chr4:150889030:T:C	0	150889030	C	T
4	chr4:150892472:C:G	0	150892472	G	C
4	chr4:150894631:T:C	0	150894631	C	T
4	chr4:150896803:C:T	0	150896803	T	C
4	chr4:150900424:C:A	0	150900424	A	C
4	chr4:150900455:A:T	0	150900455	T	A
4	chr4:150903493:T:C	0	150903493	C	T
4	chr4:150903722:C:T	0	150903722	T	C
4	chr4:150903814:T:G	0	150903814	G	T
4	chr4:150905257:C:T	0	150905257	T	C
4	chr4:150908672:T:C	0	150908672	C	T
4	chr4:150909623:T:C	0	150909623	C	T
4	chr4:150910203:C:T	0	150910203	T	C
4	chr4:150910594:T:A	0	150910594	A	T
4	chr4:150910764:GA:G	0	150910764	G	GA
4	chr4:150913505:C:T	0	150913505	T	C
4	chr4:150914500:T:C	0	150914500	C	T
4	chr4:150915781:G:A	0	150915781	A	G
4	chr4:150916892:G:A	0	150916892	A	G
4	chr4:150919161:G:C	0	150919161	C	G
4	chr4:150919600:A:G	0	150919600	G	A
4	chr4:150919760:T:A	0	150919760	A	T
4	chr4:150920503:C:A	0	150920503	A	C
4	chr4:150922398:A:G	0	150922398	G	A
4	chr4:150923324:T:C	0	150923324	C	T
4	chr4:150924096:ACAT:A	0	150924096	A	ACAT
4	chr4:150925750:C:T	0	150925750	T	C
4	chr4:150926677:C:A	0	150926677	A	C
4	chr4:150926898:C:T	0	150926898	T	C
4	chr4:150926978:G:A	0	150926978	A	G
4	chr4:150927039:T:C	0	150927039	C	T
4	chr4:150929372:T:G	0	150929372	G	T
4	chr4:150929494:G:A	0	150929494	A	G
4	chr4:150930955:G:A	0	150930955	A	G
4	chr4:150931300:AT:A	0	150931300	A	AT
4	chr4:150931747:G:A	0	150931747	A	G
4	chr4:150934098:T:C	0	150934098	C	T
4	chr4:150934785:A:G	0	150934785	G	A
4	chr4:150938522:T:C	0	150938522	C	T
4	chr4:150939245:T:C	0	150939245	C	T
4	chr4:150939981:C:T	0	150939981	T	C
4	chr4:150944732:C:G	0	150944732	G	C
4	chr4:150946432:A:G	0	150946432	G	A
4	chr4:150946589:A:AAT	0	150946589	AAT	A
4	chr4:150950321:A:C	0	150950321	C	A
4	chr4:150951372:T:A	0	150951372	A	T
4	chr4:150952673:A:G	0	150952673	G	A
4	chr4:150953198:C:T	0	150953198	T	C
4	chr4:150953592:T:TG	0	150953592	TG	T
4	chr4:150965764:A:G	0	150965764	G	A
4	chr4:150966958:G:T	0	150966958	T	G
4	chr4:150967457:A:G	0	150967457	G	A
4	chr4:150969829:A:G	0	150969829	G	A
4	chr4:150978474:G:A	0	150978474	A	G
4	chr4:150978838:G:A	0	150978838	A	G
4	chr4:150981390:G:A	0	150981390	A	G
4	chr4:150981682:C:T	0	150981682	T	C
4	chr4:150981743:G:A	0	150981743	A	G
4	chr4:150982482:A:C	0	150982482	C	A
4	chr4:150983346:T:C	0	150983346	C	T
4	chr4:150984304:G:GAA	0	150984304	GAA	G
4	chr4:150985591:C:T	0	150985591	T	C
4	chr4:150987859:G:A	0	150987859	A	G
4	chr4:150998586:C:T	0	150998586	T	C
4	chr4:150999553:G:A	0	150999553	A	G
4	chr4:151003505:T:G	0	151003505	G	T
4	chr4:151004712:G:A	0	151004712	A	G
4	chr4:151005174:C:T	0	151005174	T	C
4	chr4:151006315:G:C	0	151006315	C	G
4	chr4:151006579:G:C	0	151006579	C	G
4	chr4:151011703:G:A	0	151011703	A	G
4	chr4:151011961:G:A	0	151011961	A	G
4	chr4:151013447:G:A	0	151013447	A	G
4	chr4:151014997:C:T	0	151014997	T	C
4	chr4:151015052:A:G	0	151015052	G	A
4	chr4:151018899:C:T	0	151018899	T	C
4	chr4:151019131:C:T	0	151019131	T	C
4	chr4:151020582:G:A	0	151020582	A	G
4	chr4:151023981:T:C	0	151023981	C	T
4	chr4:151024591:T:C	0	151024591	C	T
4	chr4:151024608:G:A	0	151024608	A	G
4	chr4:151026417:C:T	0	151026417	T	C
4	chr4:151026959:G:A	0	151026959	A	G
4	chr4:151029526:C:T	0	151029526	T	C
4	chr4:151030535:C:T	0	151030535	T	C
4	chr4:151032597:A:C	0	151032597	C	A
4	chr4:151036662:C:T	0	151036662	T	C
4	chr4:151038159:T:C	0	151038159	C	T
4	chr4:151039321:C:T	0	151039321	T	C
4	chr4:151040538:T:C	0	151040538	C	T
4	chr4:151041251:G:A	0	151041251	A	G
4	chr4:151042858:A:C	0	151042858	C	A
4	chr4:151043462:G:A	0	151043462	A	G
4	chr4:151043488:C:T	0	151043488	T	C
4	chr4:151044137:C:T	0	151044137	T	C
4	chr4:151045815:G:A	0	151045815	A	G
4	chr4:151046552:C:T	0	151046552	T	C
4	chr4:151047143:C:A	0	151047143	A	C
4	chr4:151047250:A:G	0	151047250	G	A
4	chr4:151050290:A:G	0	151050290	G	A
4	chr4:151050449:G:T	0	151050449	T	G
4	chr4:151052179:A:G	0	151052179	G	A
4	chr4:151053756:A:G	0	151053756	G	A
4	chr4:151056979:C:T	0	151056979	T	C
4	chr4:151057190:T:C	0	151057190	C	T
4	chr4:151057318:G:A	0	151057318	A	G
4	chr4:151057550:A:G	0	151057550	G	A
4	chr4:151058007:A:G	0	151058007	G	A
4	chr4:151059484:T:C	0	151059484	C	T
4	chr4:151060375:C:A	0	151060375	A	C
4	chr4:151061197:A:G	0	151061197	G	A
4	chr4:151061446:G:A	0	151061446	A	G
4	chr4:151061650:C:T	0	151061650	T	C
4	chr4:151062365:G:A	0	151062365	A	G
4	chr4:151066713:A:T	0	151066713	T	A
4	chr4:151071787:G:A	0	151071787	A	G
4	chr4:151071839:G:A	0	151071839	A	G
4	chr4:151072419:A:G	0	151072419	G	A
4	chr4:151073002:A:G	0	151073002	G	A
4	chr4:151075011:G:C	0	151075011	C	G
4	chr4:151075235:A:G	0	151075235	G	A
4	chr4:151076433:C:G	0	151076433	G	C
4	chr4:151077470:G:T	0	151077470	T	G
4	chr4:151077871:A:G	0	151077871	G	A
4	chr4:151078627:A:G	0	151078627	G	A
4	chr4:151079184:A:G	0	151079184	G	A
4	chr4:151079739:A:G	0	151079739	G	A
4	chr4:151081582:C:T	0	151081582	T	C
4	chr4:151081763:A:G	0	151081763	G	A
4	chr4:151082329:G:T	0	151082329	T	G
4	chr4:151082960:C:A	0	151082960	A	C
4	chr4:151083632:T:C	0	151083632	C	T
4	chr4:151084186:CTA:C	0	151084186	C	CTA
4	chr4:151084222:T:A	0	151084222	A	T
4	chr4:151084268:C:T	0	151084268	T	C
4	chr4:151085126:T:A	0	151085126	A	T
4	chr4:151085535:C:T	0	151085535	T	C
4	chr4:151085939:A:G	0	151085939	G	A
4	chr4:151086049:A:G	0	151086049	G	A
4	chr4:151087491:A:G	0	151087491	G	A
4	chr4:151088855:C:T	0	151088855	T	C
4	chr4:151089186:A:G	0	151089186	G	A
4	chr4:151089478:AT:A	0	151089478	A	AT
4	chr4:151090114:T:C	0	151090114	C	T
4	chr4:151091949:G:C	0	151091949	C	G
4	chr4:151093501:G:A	0	151093501	A	G
4	chr4:151093790:C:T	0	151093790	T	C
4	chr4:151094624:C:T	0	151094624	T	C
4	chr4:151094794:T:C	0	151094794	C	T
4	chr4:151094836:C:T	0	151094836	T	C
4	chr4:151095692:A:G	0	151095692	G	A
4	chr4:151095779:C:T	0	151095779	T	C
4	chr4:151097189:A:C	0	151097189	C	A
4	chr4:151099077:T:C	0	151099077	C	T
4	chr4:151099099:C:T	0	151099099	T	C
4	chr4:151099625:C:T	0	151099625	T	C
4	chr4:151100699:G:C	0	151100699	C	G
4	chr4:151103174:T:G	0	151103174	G	T
4	chr4:151104817:T:C	0	151104817	C	T
4	chr4:151105123:G:C	0	151105123	C	G
4	chr4:151105124:T:C	0	151105124	C	T
4	chr4:151105126:T:TC	0	151105126	TC	T
4	chr4:151107369:TC:T	0	151107369	T	TC
4	chr4:151108644:ATAACT:A	0	151108644	A	ATAACT
4	chr4:151109310:A:C	0	151109310	C	A
4	chr4:151109855:T:C	0	151109855	C	T
4	chr4:151110286:C:T	0	151110286	T	C
4	chr4:151110409:C:T	0	151110409	T	C
4	chr4:151111688:G:C	0	151111688	C	G
4	chr4:151116516:C:CT	0	151116516	CT	C
4	chr4:151118194:A:G	0	151118194	G	A
4	chr4:151118911:A:G	0	151118911	G	A
4	chr4:151119152:G:C	0	151119152	C	G
4	chr4:151119334:C:T	0	151119334	T	C
4	chr4:151120350:C:G	0	151120350	G	C
4	chr4:151122912:T:C	0	151122912	C	T
4	chr4:151123148:C:T	0	151123148	T	C
4	chr4:151123509:C:A	0	151123509	A	C
4	chr4:151124216:C:T	0	151124216	T	C
4	chr4:151125136:C:T	0	151125136	T	C
4	chr4:151125343:G:A	0	151125343	A	G
4	chr4:151126996:A:G	0	151126996	G	A
4	chr4:151127152:C:T	0	151127152	T	C
4	chr4:151127784:A:T	0	151127784	T	A
4	chr4:151128144:G:A	0	151128144	A	G
4	chr4:151128591:C:T	0	151128591	T	C
4	chr4:151131780:G:A	0	151131780	A	G
4	chr4:151132256:G:A	0	151132256	A	G
4	chr4:151133792:C:T	0	151133792	T	C
4	chr4:151133921:C:T	0	151133921	T	C
4	chr4:151135512:T:C	0	151135512	C	T
4	chr4:151136136:A:G	0	151136136	G	A
4	chr4:151136297:A:G	0	151136297	G	A
4	chr4:151136855:C:A	0	151136855	A	C
4	chr4:151139052:T:A	0	151139052	A	T
4	chr4:151140049:T:C	0	151140049	C	T
4	chr4:151140197:G:A	0	151140197	A	G
4	chr4:151140835:C:T	0	151140835	T	C
4	chr4:151141032:G:A	0	151141032	A	G
4	chr4:151141165:A:G	0	151141165	G	A
4	chr4:151141519:C:T	0	151141519	T	C
4	chr4:151141869:G:A	0	151141869	A	G
4	chr4:151142379:A:T	0	151142379	T	A
4	chr4:151142510:GT:G	0	151142510	G	GT
4	chr4:151144045:C:T	0	151144045	T	C
4	chr4:151144532:A:G	0	151144532	G	A
4	chr4:151145258:A:G	0	151145258	G	A
4	chr4:151145582:A:C	0	151145582	C	A
4	chr4:151145584:G:A	0	151145584	A	G
4	chr4:151145664:C:T	0	151145664	T	C
4	chr4:151146178:A:C	0	151146178	C	A
4	chr4:151146308:T:A	0	151146308	A	T
4	chr4:151147128:A:G	0	151147128	G	A
4	chr4:151148414:C:T	0	151148414	T	C
4	chr4:151148878:A:C	0	151148878	C	A
4	chr4:151149914:G:A	0	151149914	A	G
4	chr4:151152384:C:T	0	151152384	T	C
4	chr4:151152405:T:C	0	151152405	C	T
4	chr4:151152897:A:G	0	151152897	G	A
4	chr4:151155410:T:C	0	151155410	C	T
4	chr4:151155837:C:T	0	151155837	T	C
4	chr4:151161982:G:T	0	151161982	T	G
4	chr4:151163111:T:C	0	151163111	C	T
4	chr4:151163935:T:C	0	151163935	C	T
4	chr4:151164762:T:C	0	151164762	C	T
4	chr4:151165092:C:T	0	151165092	T	C
4	chr4:151165459:A:G	0	151165459	G	A
4	chr4:151165913:T:C	0	151165913	C	T
4	chr4:151168515:G:C	0	151168515	C	G
4	chr4:151170190:G:A	0	151170190	A	G
4	chr4:151170457:A:T	0	151170457	T	A
4	chr4:151170474:C:T	0	151170474	T	C
4	chr4:151172813:A:G	0	151172813	G	A
4	chr4:151172914:G:T	0	151172914	T	G
4	chr4:151173392:T:C	0	151173392	C	T
4	chr4:151173957:G:A	0	151173957	A	G
4	chr4:151174104:C:T	0	151174104	T	C
4	chr4:151175603:C:T	0	151175603	T	C
4	chr4:151176810:T:C	0	151176810	C	T
4	chr4:151177434:C:T	0	151177434	T	C
4	chr4:151180078:T:C	0	151180078	C	T
4	chr4:151180370:G:A	0	151180370	A	G
4	chr4:151180914:C:A	0	151180914	A	C
4	chr4:151180915:C:A	0	151180915	A	C
4	chr4:151180925:G:A	0	151180925	A	G
4	chr4:151181151:G:A	0	151181151	A	G
4	chr4:151181773:A:G	0	151181773	G	A
4	chr4:151183004:C:T	0	151183004	T	C
4	chr4:151183054:C:T	0	151183054	T	C
4	chr4:151184000:C:T	0	151184000	T	C
4	chr4:151184196:T:C	0	151184196	C	T
4	chr4:151184248:A:G	0	151184248	G	A
4	chr4:151184594:TCTGCTAGGGCC:T	0	151184594	T	TCTGCTAGGGCC
4	chr4:151186740:C:T	0	151186740	T	C
4	chr4:151188400:T:G	0	151188400	G	T
4	chr4:151188885:C:T	0	151188885	T	C
4	chr4:151189274:C:T	0	151189274	T	C
4	chr4:151189348:T:C	0	151189348	C	T
4	chr4:151189615:A:G	0	151189615	G	A
4	chr4:151189680:A:G	0	151189680	G	A
4	chr4:151190029:G:A	0	151190029	A	G
4	chr4:151190044:T:G	0	151190044	G	T
4	chr4:151190618:T:C	0	151190618	C	T
4	chr4:151191056:T:G	0	151191056	G	T
4	chr4:151191732:A:G	0	151191732	G	A
4	chr4:151191888:T:G	0	151191888	G	T
4	chr4:151193082:T:C	0	151193082	C	T
4	chr4:151194745:TTCA:T	0	151194745	T	TTCA
4	chr4:151195166:C:T	0	151195166	T	C
4	chr4:151195993:C:T	0	151195993	T	C
4	chr4:151196015:G:A	0	151196015	A	G
4	chr4:151196189:A:G	0	151196189	G	A
4	chr4:151196293:T:C	0	151196293	C	T
4	chr4:151197141:C:T	0	151197141	T	C
4	chr4:151197755:A:ACT	0	151197755	ACT	A
4	chr4:151200883:T:C	0	151200883	C	T
4	chr4:151200912:C:T	0	151200912	T	C
4	chr4:151201138:T:A	0	151201138	A	T
4	chr4:151201621:T:C	0	151201621	C	T
4	chr4:151202151:C:T	0	151202151	T	C
4	chr4:151204369:G:A	0	151204369	A	G
4	chr4:151204563:TCAAAA:T	0	151204563	T	TCAAAA
4	chr4:151206772:C:T	0	151206772	T	C
4	chr4:151207142:C:T	0	151207142	T	C
4	chr4:151208654:A:G	0	151208654	G	A
4	chr4:151209347:T:C	0	151209347	C	T
4	chr4:151210499:T:G	0	151210499	G	T
4	chr4:151210592:T:C	0	151210592	C	T
4	chr4:151210652:C:T	0	151210652	T	C
4	chr4:151210706:G:A	0	151210706	A	G
4	chr4:151212001:T:C	0	151212001	C	T
4	chr4:151213951:G:A	0	151213951	A	G
4	chr4:151215214:A:T	0	151215214	T	A
4	chr4:151215481:C:G	0	151215481	G	C
4	chr4:151215720:G:A	0	151215720	A	G
4	chr4:151217077:T:A	0	151217077	A	T
4	chr4:151217190:C:A	0	151217190	A	C
4	chr4:151217669:T:C	0	151217669	C	T
4	chr4:151218182:C:T	0	151218182	T	C
4	chr4:151218763:T:C	0	151218763	C	T
4	chr4:151218880:A:G	0	151218880	G	A
4	chr4:151219074:C:A	0	151219074	A	C
4	chr4:151219293:T:C	0	151219293	C	T
4	chr4:151219354:C:T	0	151219354	T	C
4	chr4:151220247:C:T	0	151220247	T	C
4	chr4:151220723:A:G	0	151220723	G	A
4	chr4:151220940:G:A	0	151220940	A	G
4	chr4:151221344:CT:C	0	151221344	C	CT
4	chr4:151221516:G:A	0	151221516	A	G
4	chr4:151221800:G:A	0	151221800	A	G
4	chr4:151221894:C:A	0	151221894	A	C
4	chr4:151222227:C:T	0	151222227	T	C
4	chr4:151222373:C:T	0	151222373	T	C
4	chr4:151222617:A:T	0	151222617	T	A
4	chr4:151223717:A:G	0	151223717	G	A
4	chr4:151223813:C:T	0	151223813	T	C
4	chr4:151224106:G:A	0	151224106	A	G
4	chr4:151224643:G:T	0	151224643	T	G
4	chr4:151224816:C:T	0	151224816	T	C
4	chr4:151224966:G:A	0	151224966	A	G
4	chr4:151225692:C:T	0	151225692	T	C
4	chr4:151226289:G:A	0	151226289	A	G
4	chr4:151227292:T:C	0	151227292	C	T
4	chr4:151227470:C:G	0	151227470	G	C
4	chr4:151228195:T:C	0	151228195	C	T
4	chr4:151228539:T:TAAAC	0	151228539	TAAAC	T
4	chr4:151228729:G:T	0	151228729	T	G
4	chr4:151229058:G:T	0	151229058	T	G
4	chr4:151229260:T:C	0	151229260	C	T
4	chr4:151229287:T:C	0	151229287	C	T
4	chr4:151229596:T:A	0	151229596	A	T
4	chr4:151229785:C:G	0	151229785	G	C
4	chr4:151229802:C:T	0	151229802	T	C
4	chr4:151229838:T:C	0	151229838	C	T
4	chr4:151232052:C:T	0	151232052	T	C
4	chr4:151232379:G:GA	0	151232379	GA	G
4	chr4:151232465:T:C	0	151232465	C	T
4	chr4:151233424:G:A	0	151233424	A	G
4	chr4:151233599:C:T	0	151233599	T	C
4	chr4:151234556:G:A	0	151234556	A	G
4	chr4:151234565:G:A	0	151234565	A	G
4	chr4:151234606:A:T	0	151234606	T	A
4	chr4:151234970:G:A	0	151234970	A	G
4	chr4:151235190:G:A	0	151235190	A	G
4	chr4:151236363:T:C	0	151236363	C	T
4	chr4:151236364:G:A	0	151236364	A	G
4	chr4:151236709:T:C	0	151236709	C	T
4	chr4:151236791:A:G	0	151236791	G	A
4	chr4:151237057:G:A	0	151237057	A	G
4	chr4:151237214:C:T	0	151237214	T	C
4	chr4:151237325:C:T	0	151237325	T	C
4	chr4:151237367:T:C	0	151237367	C	T
4	chr4:151238048:A:G	0	151238048	G	A
4	chr4:151238388:G:A	0	151238388	A	G
4	chr4:151238476:T:C	0	151238476	C	T
4	chr4:151238574:T:C	0	151238574	C	T
4	chr4:151238686:A:T	0	151238686	T	A
4	chr4:151238691:T:A	0	151238691	A	T
4	chr4:151238862:G:A	0	151238862	A	G
4	chr4:151239309:T:C	0	151239309	C	T
4	chr4:151239997:T:G	0	151239997	G	T
4	chr4:151240473:G:A	0	151240473	A	G
4	chr4:151240767:C:T	0	151240767	T	C
4	chr4:151240901:G:A	0	151240901	A	G
4	chr4:151240941:A:C	0	151240941	C	A
4	chr4:151241414:A:G	0	151241414	G	A
4	chr4:151241746:T:C	0	151241746	C	T
4	chr4:151242337:T:C	0	151242337	C	T
4	chr4:151243427:A:G	0	151243427	G	A
4	chr4:151243527:G:A	0	151243527	A	G
4	chr4:151243634:G:A	0	151243634	A	G
4	chr4:151243939:G:A	0	151243939	A	G
4	chr4:151244381:C:T	0	151244381	T	C
4	chr4:151244974:A:C	0	151244974	C	A
4	chr4:151245069:A:G	0	151245069	G	A
4	chr4:151245092:C:T	0	151245092	T	C
4	chr4:151245320:T:TG	0	151245320	TG	T
4	chr4:151245640:T:C	0	151245640	C	T
4	chr4:151245647:G:A	0	151245647	A	G
4	chr4:151245662:C:T	0	151245662	T	C
4	chr4:151245800:C:T	0	151245800	T	C
4	chr4:151246224:A:C	0	151246224	C	A
4	chr4:151247488:A:T	0	151247488	T	A
4	chr4:151247512:A:G	0	151247512	G	A
4	chr4:151248907:T:A	0	151248907	A	T
4	chr4:151249147:G:A	0	151249147	A	G
4	chr4:151249204:G:A	0	151249204	A	G
4	chr4:151249612:G:A	0	151249612	A	G
4	chr4:151249788:C:G	0	151249788	G	C
4	chr4:151250143:A:G	0	151250143	G	A
4	chr4:151250303:T:C	0	151250303	C	T
4	chr4:151250334:G:T	0	151250334	T	G
4	chr4:151250804:T:G	0	151250804	G	T
4	chr4:151250883:C:T	0	151250883	T	C
4	chr4:151251547:A:T	0	151251547	T	A
4	chr4:151251722:C:T	0	151251722	T	C
4	chr4:151251828:C:A	0	151251828	A	C
4	chr4:151252034:T:C	0	151252034	C	T
4	chr4:151252255:A:G	0	151252255	G	A
4	chr4:151252420:AT:A	0	151252420	A	AT
4	chr4:151253112:A:G	0	151253112	G	A
4	chr4:151253416:C:T	0	151253416	T	C
4	chr4:151254016:T:C	0	151254016	C	T
4	chr4:151254940:A:G	0	151254940	G	A
4	chr4:151255882:G:A	0	151255882	A	G
4	chr4:151256088:C:T	0	151256088	T	C
4	chr4:151256379:A:G	0	151256379	G	A
4	chr4:151256458:T:C	0	151256458	C	T
4	chr4:151257874:A:C	0	151257874	C	A
4	chr4:151258159:T:C	0	151258159	C	T
4	chr4:151258586:T:C	0	151258586	C	T
4	chr4:151259510:C:T	0	151259510	T	C
4	chr4:151259519:G:T	0	151259519	T	G
4	chr4:151260486:T:C	0	151260486	C	T
4	chr4:151262230:A:C	0	151262230	C	A
4	chr4:151262326:G:C	0	151262326	C	G
4	chr4:151263175:CA:C	0	151263175	C	CA
4	chr4:151265539:A:G	0	151265539	G	A
4	chr4:151266225:G:A	0	151266225	A	G
4	chr4:151266427:A:G	0	151266427	G	A
4	chr4:151266800:A:G	0	151266800	G	A
4	chr4:151267320:G:A	0	151267320	A	G
4	chr4:151268372:C:T	0	151268372	T	C
4	chr4:151268476:A:G	0	151268476	G	A
4	chr4:151268858:G:A	0	151268858	A	G
4	chr4:151269789:T:C	0	151269789	C	T
4	chr4:151270134:A:C	0	151270134	C	A
4	chr4:151271656:G:A	0	151271656	A	G
4	chr4:151272287:A:C	0	151272287	C	A
4	chr4:151272673:C:T	0	151272673	T	C
4	chr4:151275066:A:G	0	151275066	G	A
4	chr4:151275335:C:A	0	151275335	A	C
4	chr4:151275882:G:A	0	151275882	A	G
4	chr4:151276266:T:C	0	151276266	C	T
4	chr4:151276488:C:T	0	151276488	T	C
4	chr4:151277629:A:G	0	151277629	G	A
4	chr4:151278415:GGTT:G	0	151278415	G	GGTT
4	chr4:151278419:G:C	0	151278419	C	G
4	chr4:151279901:G:A	0	151279901	A	G
4	chr4:151280052:A:G	0	151280052	G	A
4	chr4:151281125:GCAGC:G	0	151281125	G	GCAGC
4	chr4:151282709:A:G	0	151282709	G	A
4	chr4:151282745:C:T	0	151282745	T	C
4	chr4:151283452:G:A	0	151283452	A	G
4	chr4:151283695:T:C	0	151283695	C	T
4	chr4:151283820:T:G	0	151283820	G	T
4	chr4:151284126:A:G	0	151284126	G	A
4	chr4:151285744:G:A	0	151285744	A	G
4	chr4:151285795:A:G	0	151285795	G	A
4	chr4:151285841:A:G	0	151285841	G	A
4	chr4:151285929:A:T	0	151285929	T	A
4	chr4:151286448:C:G	0	151286448	G	C
4	chr4:151286530:A:G	0	151286530	G	A
4	chr4:151287057:G:A	0	151287057	A	G
4	chr4:151287316:C:G	0	151287316	G	C
4	chr4:151287379:C:A	0	151287379	A	C
4	chr4:151287968:T:C	0	151287968	C	T
4	chr4:151288180:T:C	0	151288180	C	T
4	chr4:151288670:T:C	0	151288670	C	T
4	chr4:151289939:C:T	0	151289939	T	C
4	chr4:151291451:T:G	0	151291451	G	T
4	chr4:151291552:T:A	0	151291552	A	T
4	chr4:151291961:A:G	0	151291961	G	A
4	chr4:151292084:T:C	0	151292084	C	T
4	chr4:151292087:T:C	0	151292087	C	T
4	chr4:151292193:G:A	0	151292193	A	G
4	chr4:151292353:C:T	0	151292353	T	C
4	chr4:151292743:A:T	0	151292743	T	A
4	chr4:151292764:C:T	0	151292764	T	C
4	chr4:151293521:A:G	0	151293521	G	A
4	chr4:151293863:A:G	0	151293863	G	A
4	chr4:151294556:A:G	0	151294556	G	A
4	chr4:151294836:A:G	0	151294836	G	A
4	chr4:151295002:T:G	0	151295002	G	T
4	chr4:151296207:C:A	0	151296207	A	C
4	chr4:151296281:T:C	0	151296281	C	T
4	chr4:151296346:G:C	0	151296346	C	G
4	chr4:151297002:A:G	0	151297002	G	A
4	chr4:151297145:A:C	0	151297145	C	A
4	chr4:151297634:T:C	0	151297634	C	T
4	chr4:151298514:T:G	0	151298514	G	T
4	chr4:151298576:G:A	0	151298576	A	G
4	chr4:151298644:C:CATA	0	151298644	CATA	C
4	chr4:151298662:T:C	0	151298662	C	T
4	chr4:151299306:C:T	0	151299306	T	C
4	chr4:151299371:A:G	0	151299371	G	A
4	chr4:151299633:T:TAC	0	151299633	TAC	T
4	chr4:151299744:G:GA	0	151299744	GA	G
4	chr4:151299821:C:T	0	151299821	T	C
4	chr4:151300143:G:A	0	151300143	A	G
4	chr4:151300299:G:A	0	151300299	A	G
4	chr4:151300727:T:TA	0	151300727	TA	T
4	chr4:151300797:G:C	0	151300797	C	G
4	chr4:151301214:G:A	0	151301214	A	G
4	chr4:151302666:G:A	0	151302666	A	G
4	chr4:151302752:C:T	0	151302752	T	C
4	chr4:151303232:T:A	0	151303232	A	T
4	chr4:151303340:T:C	0	151303340	C	T
4	chr4:151304330:T:C	0	151304330	C	T
4	chr4:151304846:A:G	0	151304846	G	A
4	chr4:151305106:C:T	0	151305106	T	C
4	chr4:151305554:C:T	0	151305554	T	C
4	chr4:151305617:C:T	0	151305617	T	C
4	chr4:151305954:A:G	0	151305954	G	A
4	chr4:151306430:C:T	0	151306430	T	C
4	chr4:151306707:T:C	0	151306707	C	T
4	chr4:151307105:G:A	0	151307105	A	G
4	chr4:151307173:T:C	0	151307173	C	T
4	chr4:151307430:T:C	0	151307430	C	T
4	chr4:151307485:C:T	0	151307485	T	C
4	chr4:151307675:T:C	0	151307675	C	T
4	chr4:151308318:C:T	0	151308318	T	C
4	chr4:151308526:T:C	0	151308526	C	T
4	chr4:151308615:T:C	0	151308615	C	T
4	chr4:151309310:C:T	0	151309310	T	C
4	chr4:151309350:G:A	0	151309350	A	G
4	chr4:151309391:G:A	0	151309391	A	G
4	chr4:151309836:A:G	0	151309836	G	A
4	chr4:151311288:T:C	0	151311288	C	T
4	chr4:151311577:G:A	0	151311577	A	G
4	chr4:151311927:C:G	0	151311927	G	C
4	chr4:151312140:T:G	0	151312140	G	T
4	chr4:151314030:A:G	0	151314030	G	A
4	chr4:151314484:G:A	0	151314484	A	G
4	chr4:151314609:A:G	0	151314609	G	A
4	chr4:151314658:C:T	0	151314658	T	C
4	chr4:151315067:C:G	0	151315067	G	C
4	chr4:151316963:C:T	0	151316963	T	C
4	chr4:151317176:T:C	0	151317176	C	T
4	chr4:151317834:G:A	0	151317834	A	G
4	chr4:151318256:G:A	0	151318256	A	G
4	chr4:151318983:T:C	0	151318983	C	T
4	chr4:151319095:G:T	0	151319095	T	G
4	chr4:151319113:T:C	0	151319113	C	T
4	chr4:151320209:A:G	0	151320209	G	A
4	chr4:151321014:C:T	0	151321014	T	C
4	chr4:151322106:C:T	0	151322106	T	C
4	chr4:151322650:C:T	0	151322650	T	C
4	chr4:151322849:C:T	0	151322849	T	C
4	chr4:151322973:AC:A	0	151322973	A	AC
4	chr4:151323166:T:G	0	151323166	G	T
4	chr4:151323917:A:G	0	151323917	G	A
4	chr4:151324699:T:G	0	151324699	G	T
4	chr4:151325697:G:C	0	151325697	C	G
4	chr4:151326009:A:G	0	151326009	G	A
4	chr4:151326044:T:G	0	151326044	G	T
4	chr4:151326255:T:C	0	151326255	C	T
4	chr4:151327094:C:G	0	151327094	G	C
4	chr4:151330153:C:T	0	151330153	T	C
4	chr4:151330276:C:CTA	0	151330276	CTA	C
4	chr4:151330952:G:A	0	151330952	A	G
4	chr4:151331246:T:C	0	151331246	C	T
4	chr4:151331361:C:T	0	151331361	T	C
4	chr4:151333198:C:A	0	151333198	A	C
4	chr4:151333311:A:G	0	151333311	G	A
4	chr4:151334112:G:A	0	151334112	A	G
4	chr4:151334369:G:A	0	151334369	A	G
4	chr4:151334789:A:G	0	151334789	G	A
4	chr4:151335235:C:T	0	151335235	T	C
4	chr4:151336253:C:T	0	151336253	T	C
4	chr4:151336319:T:A	0	151336319	A	T
4	chr4:151336934:T:C	0	151336934	C	T
4	chr4:151336945:C:G	0	151336945	G	C
4	chr4:151336946:T:G	0	151336946	G	T
4	chr4:151337303:C:T	0	151337303	T	C
4	chr4:151338607:G:A	0	151338607	A	G
4	chr4:151341567:AAAAAAAAG:A	0	151341567	A	AAAAAAAAG
4	chr4:151341998:T:C	0	151341998	C	T
4	chr4:151342148:G:A	0	151342148	A	G
4	chr4:151342250:C:CA	0	151342250	CA	C
4	chr4:151342279:C:T	0	151342279	T	C
4	chr4:151342678:A:C	0	151342678	C	A
4	chr4:151343495:A:G	0	151343495	G	A
4	chr4:151343705:C:T	0	151343705	T	C
4	chr4:151344179:G:A	0	151344179	A	G
4	chr4:151344280:T:C	0	151344280	C	T
4	chr4:151344420:T:C	0	151344420	C	T
4	chr4:151344934:C:T	0	151344934	T	C
4	chr4:151345169:T:C	0	151345169	C	T
4	chr4:151346149:T:C	0	151346149	C	T
4	chr4:151346445:T:G	0	151346445	G	T
4	chr4:151347164:G:C	0	151347164	C	G
4	chr4:151347925:C:T	0	151347925	T	C
4	chr4:151348076:C:T	0	151348076	T	C
4	chr4:151350963:T:C	0	151350963	C	T
4	chr4:151352143:C:T	0	151352143	T	C
4	chr4:151353255:G:C	0	151353255	C	G
4	chr4:151353467:A:C	0	151353467	C	A
4	chr4:151353992:C:T	0	151353992	T	C
4	chr4:151355313:A:T	0	151355313	T	A
4	chr4:151355591:A:C	0	151355591	C	A
4	chr4:151356683:G:T	0	151356683	T	G
4	chr4:151356746:G:A	0	151356746	A	G
4	chr4:151356747:C:A	0	151356747	A	C
4	chr4:151356945:C:T	0	151356945	T	C
4	chr4:151357206:C:T	0	151357206	T	C
4	chr4:151357327:G:A	0	151357327	A	G
4	chr4:151357709:T:C	0	151357709	C	T
4	chr4:151359494:A:G	0	151359494	G	A
4	chr4:151359746:C:T	0	151359746	T	C
4	chr4:151361124:A:G	0	151361124	G	A
4	chr4:151361574:G:A	0	151361574	A	G
4	chr4:151362594:A:G	0	151362594	G	A
4	chr4:151363298:ATTAT:A	0	151363298	A	ATTAT
4	chr4:151363698:T:C	0	151363698	C	T
4	chr4:151364393:T:C	0	151364393	C	T
4	chr4:151365426:G:A	0	151365426	A	G
4	chr4:151365771:T:A	0	151365771	A	T
4	chr4:151365783:T:A	0	151365783	A	T
4	chr4:151366204:C:T	0	151366204	T	C
4	chr4:151366223:T:C	0	151366223	C	T
4	chr4:151366770:T:C	0	151366770	C	T
4	chr4:151367323:G:T	0	151367323	T	G
4	chr4:151367751:G:A	0	151367751	A	G
4	chr4:151368656:C:CTTA	0	151368656	CTTA	C
4	chr4:151370032:A:G	0	151370032	G	A
4	chr4:151370261:T:C	0	151370261	C	T
4	chr4:151370280:G:A	0	151370280	A	G
4	chr4:151370326:T:C	0	151370326	C	T
4	chr4:151370537:A:G	0	151370537	G	A
4	chr4:151370757:T:C	0	151370757	C	T
4	chr4:151370863:A:G	0	151370863	G	A
4	chr4:151371322:C:T	0	151371322	T	C
4	chr4:151371477:A:G	0	151371477	G	A
4	chr4:151372295:T:A	0	151372295	A	T
4	chr4:151372476:T:C	0	151372476	C	T
4	chr4:151373577:A:G	0	151373577	G	A
4	chr4:151374044:GTA:G	0	151374044	G	GTA
4	chr4:151376216:T:C	0	151376216	C	T
4	chr4:151376530:A:G	0	151376530	G	A
4	chr4:151379036:C:T	0	151379036	T	C
4	chr4:151380033:G:A	0	151380033	A	G
4	chr4:151380219:AAACTT:A	0	151380219	A	AAACTT
4	chr4:151381631:G:T	0	151381631	T	G
4	chr4:151381720:T:C	0	151381720	C	T
4	chr4:151382500:T:C	0	151382500	C	T
4	chr4:151382696:C:T	0	151382696	T	C
4	chr4:151382949:A:T	0	151382949	T	A
4	chr4:151383224:T:C	0	151383224	C	T
4	chr4:151383576:G:A	0	151383576	A	G
4	chr4:151384721:AC:A	0	151384721	A	AC
4	chr4:151384837:G:C	0	151384837	C	G
4	chr4:151385400:T:C	0	151385400	C	T
4	chr4:151385657:G:A	0	151385657	A	G
4	chr4:151386201:T:C	0	151386201	C	T
4	chr4:151387672:T:G	0	151387672	G	T
4	chr4:151394208:C:T	0	151394208	T	C
4	chr4:151394987:T:C	0	151394987	C	T
4	chr4:151395243:A:G	0	151395243	G	A
4	chr4:151395680:A:T	0	151395680	T	A
4	chr4:151396477:C:T	0	151396477	T	C
4	chr4:151397712:T:A	0	151397712	A	T
4	chr4:151397772:T:C	0	151397772	C	T
4	chr4:151397893:C:T	0	151397893	T	C
4	chr4:151399163:C:T	0	151399163	T	C
4	chr4:151399380:C:A	0	151399380	A	C
4	chr4:151399859:T:C	0	151399859	C	T
4	chr4:151400479:A:G	0	151400479	G	A
4	chr4:151400729:T:C	0	151400729	C	T
4	chr4:151401419:C:T	0	151401419	T	C
4	chr4:151402122:A:G	0	151402122	G	A
4	chr4:151402379:C:T	0	151402379	T	C
4	chr4:151402750:C:T	0	151402750	T	C
4	chr4:151403252:T:C	0	151403252	C	T
4	chr4:151404037:T:C	0	151404037	C	T
4	chr4:151404215:T:C	0	151404215	C	T
4	chr4:151405128:A:G	0	151405128	G	A
4	chr4:151405865:G:C	0	151405865	C	G
4	chr4:151407271:A:G	0	151407271	G	A
4	chr4:151408252:A:G	0	151408252	G	A
4	chr4:151408362:T:A	0	151408362	A	T
4	chr4:151408508:A:G	0	151408508	G	A
4	chr4:151410100:G:C	0	151410100	C	G
4	chr4:151410369:A:G	0	151410369	G	A
4	chr4:151410790:G:C	0	151410790	C	G
4	chr4:151410962:A:G	0	151410962	G	A
4	chr4:151411720:G:T	0	151411720	T	G
4	chr4:151413453:T:C	0	151413453	C	T
4	chr4:151413882:G:A	0	151413882	A	G
4	chr4:151414350:G:T	0	151414350	T	G
4	chr4:151415664:C:T	0	151415664	T	C
4	chr4:151416572:G:T	0	151416572	T	G
4	chr4:151417971:A:G	0	151417971	G	A
4	chr4:151418902:C:T	0	151418902	T	C
4	chr4:151419294:T:C	0	151419294	C	T
4	chr4:151420565:G:A	0	151420565	A	G
4	chr4:151420726:A:G	0	151420726	G	A
4	chr4:151421038:C:T	0	151421038	T	C
4	chr4:151422904:C:T	0	151422904	T	C
4	chr4:151424951:T:G	0	151424951	G	T
4	chr4:151425113:A:G	0	151425113	G	A
4	chr4:151425285:G:A	0	151425285	A	G
4	chr4:151425346:G:A	0	151425346	A	G
4	chr4:151426751:G:A	0	151426751	A	G
4	chr4:151426999:T:G	0	151426999	G	T
4	chr4:151427270:T:G	0	151427270	G	T
4	chr4:151428439:T:C	0	151428439	C	T
4	chr4:151428810:G:T	0	151428810	T	G
4	chr4:151429153:A:G	0	151429153	G	A
4	chr4:151429554:T:G	0	151429554	G	T
4	chr4:151429598:T:C	0	151429598	C	T
4	chr4:151430008:A:G	0	151430008	G	A
4	chr4:151430348:A:G	0	151430348	G	A
4	chr4:151431031:A:AT	0	151431031	AT	A
4	chr4:151431863:T:C	0	151431863	C	T
4	chr4:151432223:A:G	0	151432223	G	A
4	chr4:151432262:G:A	0	151432262	A	G
4	chr4:151433753:G:C	0	151433753	C	G
4	chr4:151434116:C:T	0	151434116	T	C
4	chr4:151434231:T:C	0	151434231	C	T
4	chr4:151434238:C:T	0	151434238	T	C
4	chr4:151435967:A:G	0	151435967	G	A
4	chr4:151436292:T:C	0	151436292	C	T
4	chr4:151437391:C:T	0	151437391	T	C
4	chr4:151437834:C:T	0	151437834	T	C
4	chr4:151440547:A:G	0	151440547	G	A
4	chr4:151442273:G:C	0	151442273	C	G
4	chr4:151442620:T:C	0	151442620	C	T
4	chr4:151444411:C:A	0	151444411	A	C
4	chr4:151446152:A:G	0	151446152	G	A
4	chr4:151446639:G:A	0	151446639	A	G
4	chr4:151447060:C:T	0	151447060	T	C
4	chr4:151447965:G:A	0	151447965	A	G
4	chr4:151448470:C:T	0	151448470	T	C
4	chr4:151449684:C:T	0	151449684	T	C
4	chr4:151450840:T:C	0	151450840	C	T
4	chr4:151451353:A:G	0	151451353	G	A
4	chr4:151452735:G:A	0	151452735	A	G
4	chr4:151452879:A:C	0	151452879	C	A
4	chr4:151453276:A:C	0	151453276	C	A
4	chr4:151453379:A:G	0	151453379	G	A
4	chr4:151454015:G:A	0	151454015	A	G
4	chr4:151454165:A:AGTG	0	151454165	AGTG	A
4	chr4:151454272:T:G	0	151454272	G	T
4	chr4:151454651:C:T	0	151454651	T	C
4	chr4:151454937:G:T	0	151454937	T	G
4	chr4:151455179:A:G	0	151455179	G	A
4	chr4:151455566:C:T	0	151455566	T	C
4	chr4:151455643:T:C	0	151455643	C	T
4	chr4:151456470:A:G	0	151456470	G	A
4	chr4:151458078:C:T	0	151458078	T	C
4	chr4:151458499:G:A	0	151458499	A	G
4	chr4:151458642:T:C	0	151458642	C	T
4	chr4:151458668:T:C	0	151458668	C	T
4	chr4:151458677:A:G	0	151458677	G	A
4	chr4:151458943:C:G	0	151458943	G	C
4	chr4:151459860:C:T	0	151459860	T	C
4	chr4:151460648:A:T	0	151460648	T	A
4	chr4:151460898:A:G	0	151460898	G	A
4	chr4:151461482:A:G	0	151461482	G	A
4	chr4:151462680:A:G	0	151462680	G	A
4	chr4:151464972:G:A	0	151464972	A	G
4	chr4:151466652:T:A	0	151466652	A	T
4	chr4:151467956:G:A	0	151467956	A	G
4	chr4:151468007:G:A	0	151468007	A	G
4	chr4:151468012:T:C	0	151468012	C	T
4	chr4:151469261:A:C	0	151469261	C	A
4	chr4:151470078:T:C	0	151470078	C	T
4	chr4:151472746:T:A	0	151472746	A	T
4	chr4:151473102:A:G	0	151473102	G	A
4	chr4:151473204:A:G	0	151473204	G	A
4	chr4:151473320:T:C	0	151473320	C	T
4	chr4:151474581:A:G	0	151474581	G	A
4	chr4:151474706:C:T	0	151474706	T	C
4	chr4:151476048:G:A	0	151476048	A	G
4	chr4:151476114:C:G	0	151476114	G	C
4	chr4:151476402:T:G	0	151476402	G	T
4	chr4:151476882:GC:G	0	151476882	G	GC
4	chr4:151477322:C:T	0	151477322	T	C
4	chr4:151477520:C:T	0	151477520	T	C
4	chr4:151477581:TA:T	0	151477581	T	TA
4	chr4:151477979:G:A	0	151477979	A	G
4	chr4:151478172:C:T	0	151478172	T	C
4	chr4:151479946:A:T	0	151479946	T	A
4	chr4:151480757:A:G	0	151480757	G	A
4	chr4:151480782:C:G	0	151480782	G	C
4	chr4:151480832:C:A	0	151480832	A	C
4	chr4:151480840:T:C	0	151480840	C	T
4	chr4:151486747:G:A	0	151486747	A	G
4	chr4:151487205:A:G	0	151487205	G	A
4	chr4:151488449:A:G	0	151488449	G	A
4	chr4:151488491:A:G	0	151488491	G	A
4	chr4:151489177:C:G	0	151489177	G	C
4	chr4:151489388:G:T	0	151489388	T	G
4	chr4:151489597:T:C	0	151489597	C	T
4	chr4:151490310:T:C	0	151490310	C	T
4	chr4:151491451:T:C	0	151491451	C	T
4	chr4:151492334:G:A	0	151492334	A	G
4	chr4:151492453:G:T	0	151492453	T	G
4	chr4:151493367:A:G	0	151493367	G	A
4	chr4:151494890:G:A	0	151494890	A	G
4	chr4:151495230:T:C	0	151495230	C	T
4	chr4:151496228:A:G	0	151496228	G	A
4	chr4:151496483:A:G	0	151496483	G	A
4	chr4:151498452:G:A	0	151498452	A	G
4	chr4:151499604:C:T	0	151499604	T	C
4	chr4:151500620:A:G	0	151500620	G	A
4	chr4:151505613:C:T	0	151505613	T	C
4	chr4:151506354:G:A	0	151506354	A	G
4	chr4:151506534:C:T	0	151506534	T	C
4	chr4:151507460:G:A	0	151507460	A	G
4	chr4:151507859:T:C	0	151507859	C	T
4	chr4:151510288:T:C	0	151510288	C	T
4	chr4:151510400:A:G	0	151510400	G	A
4	chr4:151510618:G:A	0	151510618	A	G
4	chr4:151511348:T:C	0	151511348	C	T
4	chr4:151511462:C:T	0	151511462	T	C
4	chr4:151511637:C:T	0	151511637	T	C
4	chr4:151511909:T:C	0	151511909	C	T
4	chr4:151513053:A:C	0	151513053	C	A
4	chr4:151514024:A:C	0	151514024	C	A
4	chr4:151514639:T:A	0	151514639	A	T
4	chr4:151515920:G:A	0	151515920	A	G
4	chr4:151515921:A:C	0	151515921	C	A
4	chr4:151516083:G:C	0	151516083	C	G
4	chr4:151516842:C:A	0	151516842	A	C
4	chr4:151517714:G:A	0	151517714	A	G
4	chr4:151519781:A:G	0	151519781	G	A
4	chr4:151519998:A:G	0	151519998	G	A
4	chr4:151520213:A:G	0	151520213	G	A
4	chr4:151520762:G:A	0	151520762	A	G
4	chr4:151520764:A:G	0	151520764	G	A
4	chr4:151521798:C:T	0	151521798	T	C
4	chr4:151522121:C:T	0	151522121	T	C
4	chr4:151522688:A:G	0	151522688	G	A
4	chr4:151524075:A:G	0	151524075	G	A
4	chr4:151524679:A:C	0	151524679	C	A
4	chr4:151525309:C:T	0	151525309	T	C
4	chr4:151525680:T:A	0	151525680	A	T
4	chr4:151525854:T:A	0	151525854	A	T
4	chr4:151526193:A:G	0	151526193	G	A
4	chr4:151526277:C:A	0	151526277	A	C
4	chr4:151526709:C:T	0	151526709	T	C
4	chr4:151527912:CCTT:C	0	151527912	C	CCTT
4	chr4:151528943:C:A	0	151528943	A	C
4	chr4:151528974:G:A	0	151528974	A	G
4	chr4:151529148:A:G	0	151529148	G	A
4	chr4:151529943:G:A	0	151529943	A	G
4	chr4:151530066:T:A	0	151530066	A	T
4	chr4:151530301:G:A	0	151530301	A	G
4	chr4:151530667:T:C	0	151530667	C	T
4	chr4:151530946:T:TC	0	151530946	TC	T
4	chr4:151531246:G:A	0	151531246	A	G
4	chr4:151532502:C:T	0	151532502	T	C
4	chr4:151533182:G:A	0	151533182	A	G
4	chr4:151534548:G:A	0	151534548	A	G
4	chr4:151535028:A:G	0	151535028	G	A
4	chr4:151535235:A:G	0	151535235	G	A
4	chr4:151535293:C:T	0	151535293	T	C
4	chr4:151535572:C:T	0	151535572	T	C
4	chr4:151536028:T:A	0	151536028	A	T
4	chr4:151536652:T:C	0	151536652	C	T
4	chr4:151539493:G:A	0	151539493	A	G
4	chr4:151540843:A:G	0	151540843	G	A
4	chr4:151542269:A:G	0	151542269	G	A
4	chr4:151542564:C:T	0	151542564	T	C
4	chr4:151543348:A:G	0	151543348	G	A
4	chr4:151543850:A:G	0	151543850	G	A
4	chr4:151544349:C:T	0	151544349	T	C
4	chr4:151544357:C:T	0	151544357	T	C
4	chr4:151545704:AC:A	0	151545704	A	AC
4	chr4:151548220:C:A	0	151548220	A	C
4	chr4:151548221:C:T	0	151548221	T	C
4	chr4:151548765:C:T	0	151548765	T	C
4	chr4:151549085:G:A	0	151549085	A	G
4	chr4:151549356:A:G	0	151549356	G	A
4	chr4:151549647:A:G	0	151549647	G	A
4	chr4:151550137:C:T	0	151550137	T	C
4	chr4:151550916:C:T	0	151550916	T	C
4	chr4:151551075:C:A	0	151551075	A	C
4	chr4:151551638:C:A	0	151551638	A	C
4	chr4:151551765:T:C	0	151551765	C	T
4	chr4:151551856:T:C	0	151551856	C	T
4	chr4:151553337:A:G	0	151553337	G	A
4	chr4:151553353:C:G	0	151553353	G	C
4	chr4:151553783:G:A	0	151553783	A	G
4	chr4:151554235:A:G	0	151554235	G	A
4	chr4:151556725:A:G	0	151556725	G	A
4	chr4:151558081:G:A	0	151558081	A	G
4	chr4:151558082:C:T	0	151558082	T	C
4	chr4:151558240:T:A	0	151558240	A	T
4	chr4:151558572:G:A	0	151558572	A	G
4	chr4:151558613:T:C	0	151558613	C	T
4	chr4:151560552:T:A	0	151560552	A	T
4	chr4:151561373:C:T	0	151561373	T	C
4	chr4:151562754:G:A	0	151562754	A	G
4	chr4:151563096:A:G	0	151563096	G	A
4	chr4:151563875:C:T	0	151563875	T	C
4	chr4:151564682:G:A	0	151564682	A	G
4	chr4:151564866:C:T	0	151564866	T	C
4	chr4:151565875:T:C	0	151565875	C	T
4	chr4:151566677:C:T	0	151566677	T	C
4	chr4:151566923:A:G	0	151566923	G	A
4	chr4:151567150:T:C	0	151567150	C	T
4	chr4:151567901:C:T	0	151567901	T	C
4	chr4:151568605:G:A	0	151568605	A	G
4	chr4:151572024:A:G	0	151572024	G	A
4	chr4:151573717:A:G	0	151573717	G	A
4	chr4:151576412:A:G	0	151576412	G	A
4	chr4:151577137:G:A	0	151577137	A	G
4	chr4:151578636:T:C	0	151578636	C	T
4	chr4:151579898:C:G	0	151579898	G	C
4	chr4:151580799:G:C	0	151580799	C	G
4	chr4:151583225:C:G	0	151583225	G	C
4	chr4:151583227:A:G	0	151583227	G	A
4	chr4:151583381:C:T	0	151583381	T	C
4	chr4:151583639:C:T	0	151583639	T	C
4	chr4:151584082:G:C	0	151584082	C	G
4	chr4:151584139:T:C	0	151584139	C	T
4	chr4:151586846:G:GCA	0	151586846	GCA	G
4	chr4:151587599:T:G	0	151587599	G	T
4	chr4:151587966:G:A	0	151587966	A	G
4	chr4:151588357:G:A	0	151588357	A	G
4	chr4:151589413:T:G	0	151589413	G	T
4	chr4:151589654:G:A	0	151589654	A	G
4	chr4:151590041:C:T	0	151590041	T	C
4	chr4:151590569:T:G	0	151590569	G	T
4	chr4:151592043:C:T	0	151592043	T	C
4	chr4:151592280:G:A	0	151592280	A	G
4	chr4:151592425:C:T	0	151592425	T	C
4	chr4:151593650:G:A	0	151593650	A	G
4	chr4:151596235:T:C	0	151596235	C	T
4	chr4:151597601:G:T	0	151597601	T	G
4	chr4:151598747:G:A	0	151598747	A	G
4	chr4:151598931:G:T	0	151598931	T	G
4	chr4:151599455:GC:G	0	151599455	G	GC
4	chr4:151601174:T:A	0	151601174	A	T
4	chr4:151602175:A:G	0	151602175	G	A
4	chr4:151602903:T:C	0	151602903	C	T
4	chr4:151603039:G:A	0	151603039	A	G
4	chr4:151603100:C:T	0	151603100	T	C
4	chr4:151603262:A:G	0	151603262	G	A
4	chr4:151604151:G:C	0	151604151	C	G
4	chr4:151604167:A:G	0	151604167	G	A
4	chr4:151604325:G:A	0	151604325	A	G
4	chr4:151604509:C:T	0	151604509	T	C
4	chr4:151606530:C:T	0	151606530	T	C
4	chr4:151606821:G:C	0	151606821	C	G
4	chr4:151607077:A:G	0	151607077	G	A
4	chr4:151607325:G:A	0	151607325	A	G
4	chr4:151607326:C:A	0	151607326	A	C
4	chr4:151607361:A:G	0	151607361	G	A
4	chr4:151608506:C:T	0	151608506	T	C
4	chr4:151609829:C:T	0	151609829	T	C
4	chr4:151610649:A:G	0	151610649	G	A
4	chr4:151610664:T:C	0	151610664	C	T
4	chr4:151611363:G:A	0	151611363	A	G
4	chr4:151611530:G:A	0	151611530	A	G
4	chr4:151614055:C:T	0	151614055	T	C
4	chr4:151614119:T:C	0	151614119	C	T
4	chr4:151614764:A:G	0	151614764	G	A
4	chr4:151616216:C:T	0	151616216	T	C
4	chr4:151618060:C:T	0	151618060	T	C
4	chr4:151618527:A:G	0	151618527	G	A
4	chr4:151620625:G:A	0	151620625	A	G
4	chr4:151621379:AGGTCTTTCC:A	0	151621379	A	AGGTCTTTCC
4	chr4:151622705:A:G	0	151622705	G	A
4	chr4:151623534:TTTTTTTTTC:T	0	151623534	T	TTTTTTTTTC
4	chr4:151623911:C:T	0	151623911	T	C
4	chr4:151623938:A:C	0	151623938	C	A
4	chr4:151626442:A:G	0	151626442	G	A
4	chr4:151626860:C:T	0	151626860	T	C
4	chr4:151627086:G:T	0	151627086	T	G
4	chr4:151627960:T:C	0	151627960	C	T
4	chr4:151628095:G:A	0	151628095	A	G
4	chr4:151628155:A:T	0	151628155	T	A
4	chr4:151630930:A:G	0	151630930	G	A
4	chr4:151631645:C:T	0	151631645	T	C
4	chr4:151632060:C:T	0	151632060	T	C
4	chr4:151633839:C:T	0	151633839	T	C
4	chr4:151633954:A:G	0	151633954	G	A
4	chr4:151634753:C:T	0	151634753	T	C
4	chr4:151636634:C:T	0	151636634	T	C
4	chr4:151637697:A:G	0	151637697	G	A
4	chr4:151637826:A:G	0	151637826	G	A
4	chr4:151639297:G:A	0	151639297	A	G
4	chr4:151639510:A:G	0	151639510	G	A
4	chr4:151639579:A:G	0	151639579	G	A
4	chr4:151639896:T:C	0	151639896	C	T
4	chr4:151641053:TG:T	0	151641053	T	TG
4	chr4:151641574:T:C	0	151641574	C	T
4	chr4:151642913:T:C	0	151642913	C	T
4	chr4:151642917:T:G	0	151642917	G	T
4	chr4:151643306:C:CTTTTTTCT	0	151643306	CTTTTTTCT	C
4	chr4:151643459:A:G	0	151643459	G	A
4	chr4:151644222:C:T	0	151644222	T	C
4	chr4:151646087:A:G	0	151646087	G	A
4	chr4:151647326:C:A	0	151647326	A	C
4	chr4:151648483:T:A	0	151648483	A	T
4	chr4:151651546:T:C	0	151651546	C	T
4	chr4:151653927:T:C	0	151653927	C	T
4	chr4:151657804:A:G	0	151657804	G	A
4	chr4:151658333:G:A	0	151658333	A	G
4	chr4:151658517:G:A	0	151658517	A	G
4	chr4:151659364:A:G	0	151659364	G	A
4	chr4:151659526:T:C	0	151659526	C	T
4	chr4:151660157:G:T	0	151660157	T	G
4	chr4:151660396:GGGAAGAGAATGAATGAATTT:G	0	151660396	G	GGGAAGAGAATGAATGAATTT
4	chr4:151663999:C:T	0	151663999	T	C
4	chr4:151665270:T:C	0	151665270	C	T
4	chr4:151665994:G:A	0	151665994	A	G
4	chr4:151666212:G:C	0	151666212	C	G
4	chr4:151667141:C:T	0	151667141	T	C
4	chr4:151667269:A:C	0	151667269	C	A
4	chr4:151667977:C:T	0	151667977	T	C
4	chr4:151668287:G:A	0	151668287	A	G
4	chr4:151668519:T:C	0	151668519	C	T
4	chr4:151668739:G:A	0	151668739	A	G
4	chr4:151668842:AGGCAGAGCTGGTTCAAGCCAGCCTGG:A	0	151668842	A	AGGCAGAGCTGGTTCAAGCCAGCCTGG
4	chr4:151668908:A:G	0	151668908	G	A
4	chr4:151669013:C:T	0	151669013	T	C
4	chr4:151669020:G:A	0	151669020	A	G
4	chr4:151669185:G:T	0	151669185	T	G
4	chr4:151669776:G:A	0	151669776	A	G
4	chr4:151670235:G:A	0	151670235	A	G
4	chr4:151671039:T:C	0	151671039	C	T
4	chr4:151671781:A:G	0	151671781	G	A
4	chr4:151672230:A:G	0	151672230	G	A
4	chr4:151672257:T:C	0	151672257	C	T
4	chr4:151673573:A:G	0	151673573	G	A
4	chr4:151673662:T:C	0	151673662	C	T
4	chr4:151674684:C:G	0	151674684	G	C
4	chr4:151675356:T:C	0	151675356	C	T
4	chr4:151675374:C:T	0	151675374	T	C
4	chr4:151675388:T:C	0	151675388	C	T
4	chr4:151675516:G:A	0	151675516	A	G
4	chr4:151675995:A:G	0	151675995	G	A
4	chr4:151677451:C:T	0	151677451	T	C
4	chr4:151677840:C:T	0	151677840	T	C
4	chr4:151678222:C:A	0	151678222	A	C
4	chr4:151678500:A:T	0	151678500	T	A
4	chr4:151678750:G:A	0	151678750	A	G
4	chr4:151679218:C:T	0	151679218	T	C
4	chr4:151679299:A:G	0	151679299	G	A
4	chr4:151679547:T:C	0	151679547	C	T
4	chr4:151679994:T:G	0	151679994	G	T
4	chr4:151680201:A:G	0	151680201	G	A
4	chr4:151680689:G:A	0	151680689	A	G
4	chr4:151681447:TA:T	0	151681447	T	TA
4	chr4:151681646:A:G	0	151681646	G	A
4	chr4:151681953:A:G	0	151681953	G	A
4	chr4:151682025:A:G	0	151682025	G	A
4	chr4:151682126:G:A	0	151682126	A	G
4	chr4:151682205:G:A	0	151682205	A	G
4	chr4:151682323:C:T	0	151682323	T	C
4	chr4:151682376:C:G	0	151682376	G	C
4	chr4:151682463:T:C	0	151682463	C	T
4	chr4:151682503:C:T	0	151682503	T	C
4	chr4:151682713:T:C	0	151682713	C	T
4	chr4:151682879:G:A	0	151682879	A	G
4	chr4:151683179:C:G	0	151683179	G	C
4	chr4:151683368:C:T	0	151683368	T	C
4	chr4:151683391:T:C	0	151683391	C	T
4	chr4:151683406:C:T	0	151683406	T	C
4	chr4:151683567:T:C	0	151683567	C	T
4	chr4:151683571:T:C	0	151683571	C	T
4	chr4:151683875:C:T	0	151683875	T	C
4	chr4:151684160:C:A	0	151684160	A	C
4	chr4:151684297:A:G	0	151684297	G	A
4	chr4:151684469:G:A	0	151684469	A	G
4	chr4:151684568:G:C	0	151684568	C	G
4	chr4:151685395:G:A	0	151685395	A	G
4	chr4:151685421:T:C	0	151685421	C	T
4	chr4:151685550:T:G	0	151685550	G	T
4	chr4:151685571:C:T	0	151685571	T	C
4	chr4:151685666:A:G	0	151685666	G	A
4	chr4:151685671:G:A	0	151685671	A	G
4	chr4:151685890:AG:A	0	151685890	A	AG
4	chr4:151686039:C:T	0	151686039	T	C
4	chr4:151686126:C:T	0	151686126	T	C
4	chr4:151686166:C:A	0	151686166	A	C
4	chr4:151686290:T:C	0	151686290	C	T
4	chr4:151686396:A:C	0	151686396	C	A
4	chr4:151686434:A:G	0	151686434	G	A
4	chr4:151686471:A:G	0	151686471	G	A
4	chr4:151686779:T:C	0	151686779	C	T
4	chr4:151687069:C:T	0	151687069	T	C
4	chr4:151688137:C:T	0	151688137	T	C
4	chr4:151688152:G:A	0	151688152	A	G
4	chr4:151688542:A:G	0	151688542	G	A
4	chr4:151688548:A:C	0	151688548	C	A
4	chr4:151688846:C:CA	0	151688846	CA	C
4	chr4:151688965:T:C	0	151688965	C	T
4	chr4:151689166:C:T	0	151689166	T	C
4	chr4:151689435:T:G	0	151689435	G	T
4	chr4:151689742:T:C	0	151689742	C	T
4	chr4:151689797:A:G	0	151689797	G	A
4	chr4:151690522:C:T	0	151690522	T	C
4	chr4:151691297:T:C	0	151691297	C	T
4	chr4:151691842:G:A	0	151691842	A	G
4	chr4:151692102:T:C	0	151692102	C	T
4	chr4:151692328:C:T	0	151692328	T	C
4	chr4:151692390:A:G	0	151692390	G	A
4	chr4:151692800:G:A	0	151692800	A	G
4	chr4:151693281:T:C	0	151693281	C	T
4	chr4:151693387:T:A	0	151693387	A	T
4	chr4:151693828:G:C	0	151693828	C	G
4	chr4:151695084:G:A	0	151695084	A	G
4	chr4:151696430:T:C	0	151696430	C	T
4	chr4:151697917:C:A	0	151697917	A	C
4	chr4:151699737:A:G	0	151699737	G	A
4	chr4:151699998:A:C	0	151699998	C	A
4	chr4:151700085:C:T	0	151700085	T	C
4	chr4:151702133:T:C	0	151702133	C	T
4	chr4:151702343:A:G	0	151702343	G	A
4	chr4:151703820:A:G	0	151703820	G	A
4	chr4:151706078:G:C	0	151706078	C	G
4	chr4:151706194:G:A	0	151706194	A	G
4	chr4:151706793:T:C	0	151706793	C	T
4	chr4:151706807:G:A	0	151706807	A	G
4	chr4:151709775:CTATA:C	0	151709775	C	CTATA
4	chr4:151710159:T:A	0	151710159	A	T
4	chr4:151710320:A:G	0	151710320	G	A
4	chr4:151710485:G:A	0	151710485	A	G
4	chr4:151711817:C:T	0	151711817	T	C
4	chr4:151712515:C:T	0	151712515	T	C
4	chr4:151712969:C:T	0	151712969	T	C
4	chr4:151714651:A:G	0	151714651	G	A
4	chr4:151718132:G:A	0	151718132	A	G
4	chr4:151719235:C:T	0	151719235	T	C
4	chr4:151720050:G:A	0	151720050	A	G
4	chr4:151722032:G:A	0	151722032	A	G
4	chr4:151722820:C:T	0	151722820	T	C
4	chr4:151725396:T:A	0	151725396	A	T
4	chr4:151725839:A:G	0	151725839	G	A
4	chr4:151726425:T:A	0	151726425	A	T
4	chr4:151728880:T:C	0	151728880	C	T
4	chr4:151730351:A:G	0	151730351	G	A
4	chr4:151731726:T:C	0	151731726	C	T
4	chr4:151735588:T:C	0	151735588	C	T
4	chr4:151737206:G:A	0	151737206	A	G
4	chr4:151737286:G:A	0	151737286	A	G
4	chr4:151742174:T:C	0	151742174	C	T
4	chr4:151742242:T:C	0	151742242	C	T
4	chr4:151742819:G:A	0	151742819	A	G
4	chr4:151743011:A:T	0	151743011	T	A
4	chr4:151744372:G:A	0	151744372	A	G
4	chr4:151745616:A:C	0	151745616	C	A
4	chr4:151746019:T:C	0	151746019	C	T
4	chr4:151749461:A:G	0	151749461	G	A
4	chr4:151749632:T:TATA	0	151749632	TATA	T
4	chr4:151750173:G:A	0	151750173	A	G
4	chr4:151751730:T:G	0	151751730	G	T
4	chr4:151754295:T:C	0	151754295	C	T
4	chr4:151755198:T:C	0	151755198	C	T
4	chr4:151756375:T:C	0	151756375	C	T
4	chr4:151757822:T:C	0	151757822	C	T
4	chr4:151758570:A:G	0	151758570	G	A
4	chr4:151758664:A:G	0	151758664	G	A
4	chr4:151759549:T:C	0	151759549	C	T
4	chr4:151760800:A:G	0	151760800	G	A
4	chr4:151761245:G:A	0	151761245	A	G
4	chr4:151761480:T:C	0	151761480	C	T
4	chr4:151761653:T:C	0	151761653	C	T
4	chr4:151764019:T:C	0	151764019	C	T
4	chr4:151764254:A:T	0	151764254	T	A
4	chr4:151764549:A:G	0	151764549	G	A
4	chr4:151767277:A:G	0	151767277	G	A
4	chr4:151767845:A:G	0	151767845	G	A
4	chr4:151768122:G:A	0	151768122	A	G
4	chr4:151768565:G:A	0	151768565	A	G
4	chr4:151768947:T:C	0	151768947	C	T
4	chr4:151769063:A:G	0	151769063	G	A
4	chr4:151769196:G:A	0	151769196	A	G
4	chr4:151769823:T:C	0	151769823	C	T
4	chr4:151769915:AGCTGT:A	0	151769915	A	AGCTGT
4	chr4:151770318:T:C	0	151770318	C	T
4	chr4:151771322:G:A	0	151771322	A	G
4	chr4:151772094:C:T	0	151772094	T	C
4	chr4:151772470:A:G	0	151772470	G	A
4	chr4:151772846:A:G	0	151772846	G	A
4	chr4:151773142:C:T	0	151773142	T	C
4	chr4:151774783:G:A	0	151774783	A	G
4	chr4:151775273:T:C	0	151775273	C	T
4	chr4:151776674:C:A	0	151776674	A	C
4	chr4:151776710:TC:T	0	151776710	T	TC
4	chr4:151776829:G:A	0	151776829	A	G
4	chr4:151776883:TCAGA:T	0	151776883	T	TCAGA
4	chr4:151779933:T:G	0	151779933	G	T
4	chr4:151779958:T:C	0	151779958	C	T
4	chr4:151780504:T:C	0	151780504	C	T
4	chr4:151782544:G:A	0	151782544	A	G
4	chr4:151785966:C:A	0	151785966	A	C
4	chr4:151786228:A:G	0	151786228	G	A
4	chr4:151787588:G:A	0	151787588	A	G
4	chr4:151787722:T:C	0	151787722	C	T
4	chr4:151789791:C:T	0	151789791	T	C
4	chr4:151790820:T:C	0	151790820	C	T
4	chr4:151791626:T:G	0	151791626	G	T
4	chr4:151791937:C:A	0	151791937	A	C
4	chr4:151792456:A:T	0	151792456	T	A
4	chr4:151792488:C:T	0	151792488	T	C
4	chr4:151792966:T:A	0	151792966	A	T
4	chr4:151793369:T:C	0	151793369	C	T
4	chr4:151793506:T:C	0	151793506	C	T
4	chr4:151793929:G:A	0	151793929	A	G
4	chr4:151794163:A:T	0	151794163	T	A
4	chr4:151794514:T:C	0	151794514	C	T
4	chr4:151794834:T:A	0	151794834	A	T
4	chr4:151794984:T:C	0	151794984	C	T
4	chr4:151796278:T:C	0	151796278	C	T
4	chr4:151796452:A:G	0	151796452	G	A
4	chr4:151796605:C:T	0	151796605	T	C
4	chr4:151797244:C:T	0	151797244	T	C
4	chr4:151798096:A:G	0	151798096	G	A
4	chr4:151798959:T:C	0	151798959	C	T
4	chr4:151799218:C:T	0	151799218	T	C
4	chr4:151799249:C:T	0	151799249	T	C
4	chr4:151799318:T:C	0	151799318	C	T
4	chr4:151799458:A:G	0	151799458	G	A
4	chr4:151799551:T:C	0	151799551	C	T
4	chr4:151800802:T:TC	0	151800802	TC	T
4	chr4:151801005:A:C	0	151801005	C	A
4	chr4:151801536:A:C	0	151801536	C	A
4	chr4:151801747:G:A	0	151801747	A	G
4	chr4:151801813:T:C	0	151801813	C	T
4	chr4:151802251:T:C	0	151802251	C	T
4	chr4:151802369:A:T	0	151802369	T	A
4	chr4:151802445:A:G	0	151802445	G	A
4	chr4:151802569:G:T	0	151802569	T	G
4	chr4:151802688:A:G	0	151802688	G	A
4	chr4:151803149:TG:T	0	151803149	T	TG
4	chr4:151805458:T:C	0	151805458	C	T
4	chr4:151805539:A:G	0	151805539	G	A
4	chr4:151805854:C:G	0	151805854	G	C
4	chr4:151805942:G:C	0	151805942	C	G
4	chr4:151806700:T:C	0	151806700	C	T
4	chr4:151807789:G:A	0	151807789	A	G
4	chr4:151807883:G:A	0	151807883	A	G
4	chr4:151807895:T:C	0	151807895	C	T
4	chr4:151807920:T:G	0	151807920	G	T
4	chr4:151808160:T:A	0	151808160	A	T
4	chr4:151809049:A:G	0	151809049	G	A
4	chr4:151809069:G:A	0	151809069	A	G
4	chr4:151809391:C:T	0	151809391	T	C
4	chr4:151809957:T:C	0	151809957	C	T
4	chr4:151810131:T:G	0	151810131	G	T
4	chr4:151810806:C:T	0	151810806	T	C
4	chr4:151811657:A:G	0	151811657	G	A
4	chr4:151813521:G:A	0	151813521	A	G
4	chr4:151813683:T:C	0	151813683	C	T
4	chr4:151814192:C:T	0	151814192	T	C
4	chr4:151815202:T:C	0	151815202	C	T
4	chr4:151815639:T:G	0	151815639	G	T
4	chr4:151816670:A:G	0	151816670	G	A
4	chr4:151816704:T:C	0	151816704	C	T
4	chr4:151817493:C:A	0	151817493	A	C
4	chr4:151817779:G:A	0	151817779	A	G
4	chr4:151819081:A:G	0	151819081	G	A
4	chr4:151820533:T:G	0	151820533	G	T
4	chr4:151821261:T:C	0	151821261	C	T
4	chr4:151822615:T:C	0	151822615	C	T
4	chr4:151823083:TATA:T	0	151823083	T	TATA
4	chr4:151823431:A:G	0	151823431	G	A
4	chr4:151824468:G:T	0	151824468	T	G
4	chr4:151825037:T:C	0	151825037	C	T
4	chr4:151827453:ATAT:A	0	151827453	A	ATAT
4	chr4:151827530:T:C	0	151827530	C	T
4	chr4:151830355:C:T	0	151830355	T	C
4	chr4:151831261:G:T	0	151831261	T	G
4	chr4:151834774:C:T	0	151834774	T	C
4	chr4:151835757:T:C	0	151835757	C	T
4	chr4:151837248:A:G	0	151837248	G	A
4	chr4:151837318:C:T	0	151837318	T	C
4	chr4:151837516:G:A	0	151837516	A	G
4	chr4:151837967:T:C	0	151837967	C	T
4	chr4:151838408:C:A	0	151838408	A	C
4	chr4:151838599:C:T	0	151838599	T	C
4	chr4:151838773:C:A	0	151838773	A	C
4	chr4:151838977:A:G	0	151838977	G	A
4	chr4:151839831:G:C	0	151839831	C	G
4	chr4:151840213:C:T	0	151840213	T	C
4	chr4:151841150:C:T	0	151841150	T	C
4	chr4:151841213:C:T	0	151841213	T	C
4	chr4:151843268:T:C	0	151843268	C	T
4	chr4:151843287:C:T	0	151843287	T	C
4	chr4:151843327:TCTC:T	0	151843327	T	TCTC
4	chr4:151843373:A:G	0	151843373	G	A
4	chr4:151843433:C:A	0	151843433	A	C
4	chr4:151843445:G:A	0	151843445	A	G
4	chr4:151843670:C:T	0	151843670	T	C
4	chr4:151843934:G:A	0	151843934	A	G
4	chr4:151844419:A:G	0	151844419	G	A
4	chr4:151844685:A:G	0	151844685	G	A
4	chr4:151844978:G:A	0	151844978	A	G
4	chr4:151845696:C:A	0	151845696	A	C
4	chr4:151845805:C:T	0	151845805	T	C
4	chr4:151845958:C:T	0	151845958	T	C
4	chr4:151846317:G:A	0	151846317	A	G
4	chr4:151846561:G:A	0	151846561	A	G
4	chr4:151846832:A:T	0	151846832	T	A
4	chr4:151847009:A:G	0	151847009	G	A
4	chr4:151848910:A:G	0	151848910	G	A
4	chr4:151849005:C:G	0	151849005	G	C
4	chr4:151849969:C:T	0	151849969	T	C
4	chr4:151850620:C:T	0	151850620	T	C
4	chr4:151850627:C:T	0	151850627	T	C
4	chr4:151851061:C:T	0	151851061	T	C
4	chr4:151851633:G:C	0	151851633	C	G
4	chr4:151851708:T:TGCATTCTAGAA	0	151851708	TGCATTCTAGAA	T
4	chr4:151852172:A:G	0	151852172	G	A
4	chr4:151852951:T:C	0	151852951	C	T
4	chr4:151852974:T:A	0	151852974	A	T
4	chr4:151853312:C:A	0	151853312	A	C
4	chr4:151853672:T:C	0	151853672	C	T
4	chr4:151854302:C:G	0	151854302	G	C
4	chr4:151854915:T:G	0	151854915	G	T
4	chr4:151854940:A:G	0	151854940	G	A
4	chr4:151855065:A:G	0	151855065	G	A
4	chr4:151855119:C:T	0	151855119	T	C
4	chr4:151855222:A:T	0	151855222	T	A
4	chr4:151855386:G:A	0	151855386	A	G
4	chr4:151856110:A:G	0	151856110	G	A
4	chr4:151856184:C:T	0	151856184	T	C
4	chr4:151856198:C:T	0	151856198	T	C
4	chr4:151856392:G:A	0	151856392	A	G
4	chr4:151856566:C:A	0	151856566	A	C
4	chr4:151856668:C:G	0	151856668	G	C
4	chr4:151856703:A:G	0	151856703	G	A
4	chr4:151856817:A:G	0	151856817	G	A
4	chr4:151856891:A:G	0	151856891	G	A
4	chr4:151857859:A:G	0	151857859	G	A
4	chr4:151858453:A:G	0	151858453	G	A
4	chr4:151858584:G:A	0	151858584	A	G
4	chr4:151858649:A:G	0	151858649	G	A
4	chr4:151858686:C:T	0	151858686	T	C
4	chr4:151859357:T:C	0	151859357	C	T
4	chr4:151859532:A:T	0	151859532	T	A
4	chr4:151859909:A:G	0	151859909	G	A
4	chr4:151860814:GCTT:G	0	151860814	G	GCTT
4	chr4:151860947:C:T	0	151860947	T	C
4	chr4:151861487:T:C	0	151861487	C	T
4	chr4:151861529:G:A	0	151861529	A	G
4	chr4:151861726:G:T	0	151861726	T	G
4	chr4:151861883:T:C	0	151861883	C	T
4	chr4:151861890:C:T	0	151861890	T	C
4	chr4:151862106:C:T	0	151862106	T	C
4	chr4:151862224:A:G	0	151862224	G	A
4	chr4:151862960:G:A	0	151862960	A	G
4	chr4:151863007:A:G	0	151863007	G	A
4	chr4:151863517:C:T	0	151863517	T	C
4	chr4:151864135:C:T	0	151864135	T	C
4	chr4:151864209:C:T	0	151864209	T	C
4	chr4:151864466:C:T	0	151864466	T	C
4	chr4:151864800:A:G	0	151864800	G	A
4	chr4:151865316:G:T	0	151865316	T	G
4	chr4:151865789:C:T	0	151865789	T	C
4	chr4:151866780:G:A	0	151866780	A	G
4	chr4:151866847:C:T	0	151866847	T	C
4	chr4:151867390:G:A	0	151867390	A	G
4	chr4:151868577:G:A	0	151868577	A	G
4	chr4:151868634:G:A	0	151868634	A	G
4	chr4:151873548:C:T	0	151873548	T	C
4	chr4:151873601:TCCTCCTTTATTCA:T	0	151873601	T	TCCTCCTTTATTCA
4	chr4:151874541:G:A	0	151874541	A	G
4	chr4:151874873:T:G	0	151874873	G	T
4	chr4:151875102:C:A	0	151875102	A	C
4	chr4:151875282:C:T	0	151875282	T	C
4	chr4:151876709:T:C	0	151876709	C	T
4	chr4:151876812:T:G	0	151876812	G	T
4	chr4:151877009:G:C	0	151877009	C	G
4	chr4:151877560:T:C	0	151877560	C	T
4	chr4:151878182:T:C	0	151878182	C	T
4	chr4:151878285:A:G	0	151878285	G	A
4	chr4:151878731:G:A	0	151878731	A	G
4	chr4:151881622:A:G	0	151881622	G	A
4	chr4:151882030:G:A	0	151882030	A	G
4	chr4:151882591:C:CA	0	151882591	CA	C
4	chr4:151882711:T:A	0	151882711	A	T
4	chr4:151882717:C:T	0	151882717	T	C
4	chr4:151882859:C:A	0	151882859	A	C
4	chr4:151882988:T:C	0	151882988	C	T
4	chr4:151883547:A:G	0	151883547	G	A
4	chr4:151884291:A:G	0	151884291	G	A
4	chr4:151884457:A:G	0	151884457	G	A
4	chr4:151885019:G:A	0	151885019	A	G
4	chr4:151885035:T:C	0	151885035	C	T
4	chr4:151885161:T:C	0	151885161	C	T
4	chr4:151886407:A:G	0	151886407	G	A
4	chr4:151886748:GTTA:G	0	151886748	G	GTTA
4	chr4:151887224:T:G	0	151887224	G	T
4	chr4:151887242:A:C	0	151887242	C	A
4	chr4:151887525:G:A	0	151887525	A	G
4	chr4:151887741:C:A	0	151887741	A	C
4	chr4:151887951:T:C	0	151887951	C	T
4	chr4:151888527:G:A	0	151888527	A	G
4	chr4:151889604:C:T	0	151889604	T	C
4	chr4:151889934:A:G	0	151889934	G	A
4	chr4:151889935:T:A	0	151889935	A	T
4	chr4:151890410:G:A	0	151890410	A	G
4	chr4:151890627:A:C	0	151890627	C	A
4	chr4:151891053:G:A	0	151891053	A	G
4	chr4:151891514:G:A	0	151891514	A	G
4	chr4:151891702:G:A	0	151891702	A	G
4	chr4:151891747:C:T	0	151891747	T	C
4	chr4:151892080:C:A	0	151892080	A	C
4	chr4:151892391:A:G	0	151892391	G	A
4	chr4:151892565:G:T	0	151892565	T	G
4	chr4:151892701:C:T	0	151892701	T	C
4	chr4:151892780:C:A	0	151892780	A	C
4	chr4:151894001:C:T	0	151894001	T	C
4	chr4:151894120:G:A	0	151894120	A	G
4	chr4:151894619:A:G	0	151894619	G	A
4	chr4:151894661:C:T	0	151894661	T	C
4	chr4:151894680:T:C	0	151894680	C	T
4	chr4:151896158:T:C	0	151896158	C	T
4	chr4:151896607:G:C	0	151896607	C	G
4	chr4:151896659:C:T	0	151896659	T	C
4	chr4:151896866:G:A	0	151896866	A	G
4	chr4:151897267:A:G	0	151897267	G	A
4	chr4:151897370:C:T	0	151897370	T	C
4	chr4:151897518:C:T	0	151897518	T	C
4	chr4:151897547:A:G	0	151897547	G	A
4	chr4:151897552:G:A	0	151897552	A	G
4	chr4:151897771:T:C	0	151897771	C	T
4	chr4:151897797:TC:T	0	151897797	T	TC
4	chr4:151898103:A:G	0	151898103	G	A
4	chr4:151898157:C:T	0	151898157	T	C
4	chr4:151898738:A:G	0	151898738	G	A
4	chr4:151899496:G:A	0	151899496	A	G
4	chr4:151900230:C:T	0	151900230	T	C
4	chr4:151900255:C:A	0	151900255	A	C
4	chr4:151900319:A:G	0	151900319	G	A
4	chr4:151900440:A:G	0	151900440	G	A
4	chr4:151900837:G:A	0	151900837	A	G
4	chr4:151901280:C:T	0	151901280	T	C
4	chr4:151901451:T:C	0	151901451	C	T
4	chr4:151901877:A:G	0	151901877	G	A
4	chr4:151902315:T:TTA	0	151902315	TTA	T
4	chr4:151902434:G:A	0	151902434	A	G
4	chr4:151902502:A:G	0	151902502	G	A
4	chr4:151902847:T:C	0	151902847	C	T
4	chr4:151902970:TA:T	0	151902970	T	TA
4	chr4:151903191:C:T	0	151903191	T	C
4	chr4:151903231:C:T	0	151903231	T	C
4	chr4:151903784:T:C	0	151903784	C	T
4	chr4:151903938:G:A	0	151903938	A	G
4	chr4:151904102:C:G	0	151904102	G	C
4	chr4:151904151:C:A	0	151904151	A	C
4	chr4:151904448:A:G	0	151904448	G	A
4	chr4:151904614:CT:C	0	151904614	C	CT
4	chr4:151904880:A:C	0	151904880	C	A
4	chr4:151904935:A:G	0	151904935	G	A
4	chr4:151905138:A:T	0	151905138	T	A
4	chr4:151906248:A:C	0	151906248	C	A
4	chr4:151906390:A:G	0	151906390	G	A
4	chr4:151906516:G:A	0	151906516	A	G
4	chr4:151906685:G:A	0	151906685	A	G
4	chr4:151906929:A:G	0	151906929	G	A
4	chr4:151906970:A:T	0	151906970	T	A
4	chr4:151907700:A:G	0	151907700	G	A
4	chr4:151908465:T:C	0	151908465	C	T
4	chr4:151909674:G:A	0	151909674	A	G
4	chr4:151910157:T:C	0	151910157	C	T
4	chr4:151910313:C:G	0	151910313	G	C
4	chr4:151911751:G:A	0	151911751	A	G
4	chr4:151913244:C:T	0	151913244	T	C
4	chr4:151913395:A:G	0	151913395	G	A
4	chr4:151914168:T:G	0	151914168	G	T
4	chr4:151915466:G:A	0	151915466	A	G
4	chr4:151916302:C:T	0	151916302	T	C
4	chr4:151916786:AACACCCACCCACCC:GACACCCACCCACCC	0	151916786	GACACCCACCCACCC	AACACCCACCCACCC
4	chr4:151917719:A:G	0	151917719	G	A
4	chr4:151917728:C:T	0	151917728	T	C
4	chr4:151918628:G:A	0	151918628	A	G
4	chr4:151918883:A:C	0	151918883	C	A
4	chr4:151919935:C:T	0	151919935	T	C
4	chr4:151920240:A:G	0	151920240	G	A
4	chr4:151921323:C:T	0	151921323	T	C
4	chr4:151922624:T:C	0	151922624	C	T
4	chr4:151923717:A:G	0	151923717	G	A
4	chr4:151925452:C:T	0	151925452	T	C
4	chr4:151926819:C:T	0	151926819	T	C
4	chr4:151927168:C:T	0	151927168	T	C
4	chr4:151927431:T:C	0	151927431	C	T
4	chr4:151930285:G:A	0	151930285	A	G
4	chr4:151931047:T:C	0	151931047	C	T
4	chr4:151931323:T:C	0	151931323	C	T
4	chr4:151931416:C:T	0	151931416	T	C
4	chr4:151931501:G:A	0	151931501	A	G
4	chr4:151932378:G:A	0	151932378	A	G
4	chr4:151932638:C:T	0	151932638	T	C
4	chr4:151933083:A:C	0	151933083	C	A
4	chr4:151933628:C:T	0	151933628	T	C
4	chr4:151933692:A:G	0	151933692	G	A
4	chr4:151934255:G:T	0	151934255	T	G
4	chr4:151934472:G:A	0	151934472	A	G
4	chr4:151935335:T:C	0	151935335	C	T
4	chr4:151937122:G:A	0	151937122	A	G
4	chr4:151938019:A:G	0	151938019	G	A
4	chr4:151939401:C:T	0	151939401	T	C
4	chr4:151940941:A:G	0	151940941	G	A
4	chr4:151946174:C:T	0	151946174	T	C
4	chr4:151946224:C:T	0	151946224	T	C
4	chr4:151947188:C:T	0	151947188	T	C
4	chr4:151947522:G:A	0	151947522	A	G
4	chr4:151950077:A:G	0	151950077	G	A
4	chr4:151951197:T:C	0	151951197	C	T
4	chr4:151953698:G:A	0	151953698	A	G
4	chr4:151954107:A:G	0	151954107	G	A
4	chr4:151954271:G:A	0	151954271	A	G
4	chr4:151954550:A:G	0	151954550	G	A
4	chr4:151954881:C:T	0	151954881	T	C
4	chr4:151955594:G:T	0	151955594	T	G
4	chr4:151956998:T:C	0	151956998	C	T
4	chr4:151957945:C:T	0	151957945	T	C
4	chr4:151958036:T:C	0	151958036	C	T
4	chr4:151958041:A:G	0	151958041	G	A
4	chr4:151961115:T:A	0	151961115	A	T
4	chr4:151961533:A:T	0	151961533	T	A
4	chr4:151962395:C:A	0	151962395	A	C
4	chr4:151964127:T:G	0	151964127	G	T
4	chr4:151964203:A:G	0	151964203	G	A
4	chr4:151965690:T:A	0	151965690	A	T
4	chr4:151966727:T:C	0	151966727	C	T
4	chr4:151966971:G:A	0	151966971	A	G
4	chr4:151968398:T:C	0	151968398	C	T
4	chr4:151969113:C:T	0	151969113	T	C
4	chr4:151970137:T:A	0	151970137	A	T
4	chr4:151970796:G:C	0	151970796	C	G
4	chr4:151972185:G:A	0	151972185	A	G
4	chr4:151973892:A:G	0	151973892	G	A
4	chr4:151974083:T:C	0	151974083	C	T
4	chr4:151974795:A:G	0	151974795	G	A
4	chr4:151975014:G:T	0	151975014	T	G
4	chr4:151975288:G:A	0	151975288	A	G
4	chr4:151975705:G:A	0	151975705	A	G
4	chr4:151976226:T:C	0	151976226	C	T
4	chr4:151976597:G:A	0	151976597	A	G
4	chr4:151976909:A:G	0	151976909	G	A
4	chr4:151977284:G:A	0	151977284	A	G
4	chr4:151977526:T:C	0	151977526	C	T
4	chr4:151978402:C:T	0	151978402	T	C
4	chr4:151979320:T:C	0	151979320	C	T
4	chr4:151979482:A:G	0	151979482	G	A
4	chr4:151979540:G:A	0	151979540	A	G
4	chr4:151980284:C:T	0	151980284	T	C
4	chr4:151981767:C:T	0	151981767	T	C
4	chr4:151982289:GATA:G	0	151982289	G	GATA
4	chr4:151982386:A:T	0	151982386	T	A
4	chr4:151984245:T:C	0	151984245	C	T
4	chr4:151984281:T:A	0	151984281	A	T
4	chr4:151984318:T:C	0	151984318	C	T
4	chr4:151984746:A:G	0	151984746	G	A
4	chr4:151985693:C:T	0	151985693	T	C
4	chr4:151986548:G:A	0	151986548	A	G
4	chr4:151986758:G:A	0	151986758	A	G
4	chr4:151986979:T:C	0	151986979	C	T
4	chr4:151987017:G:A	0	151987017	A	G
4	chr4:151988313:A:C	0	151988313	C	A
4	chr4:151989026:G:A	0	151989026	A	G
4	chr4:151989547:C:T	0	151989547	T	C
4	chr4:151989972:A:G	0	151989972	G	A
4	chr4:151990030:G:T	0	151990030	T	G
4	chr4:151990641:G:A	0	151990641	A	G
4	chr4:151990743:G:A	0	151990743	A	G
4	chr4:151990860:C:T	0	151990860	T	C
4	chr4:151992156:G:A	0	151992156	A	G
4	chr4:151992270:G:A	0	151992270	A	G
4	chr4:151992595:T:C	0	151992595	C	T
4	chr4:151993038:T:C	0	151993038	C	T
4	chr4:151993462:T:C	0	151993462	C	T
4	chr4:151994049:T:G	0	151994049	G	T
4	chr4:151994052:G:T	0	151994052	T	G
4	chr4:151994109:G:GCTGA	0	151994109	GCTGA	G
4	chr4:151994226:T:C	0	151994226	C	T
4	chr4:151995189:T:C	0	151995189	C	T
4	chr4:151995662:A:G	0	151995662	G	A
4	chr4:151995904:C:T	0	151995904	T	C
4	chr4:151996582:G:T	0	151996582	T	G
4	chr4:151996658:A:G	0	151996658	G	A
4	chr4:151996686:G:A	0	151996686	A	G
4	chr4:151997315:C:G	0	151997315	G	C
4	chr4:151997617:C:T	0	151997617	T	C
4	chr4:151997970:A:G	0	151997970	G	A
4	chr4:151998047:G:A	0	151998047	A	G
4	chr4:151998075:A:G	0	151998075	G	A
4	chr4:151998277:T:C	0	151998277	C	T
4	chr4:151998761:G:A	0	151998761	A	G
4	chr4:152000037:G:C	0	152000037	C	G
4	chr4:152001304:A:G	0	152001304	G	A
4	chr4:152001791:A:G	0	152001791	G	A
4	chr4:152002190:G:T	0	152002190	T	G
4	chr4:152002275:A:T	0	152002275	T	A
4	chr4:152002436:G:A	0	152002436	A	G
4	chr4:152002438:A:G	0	152002438	G	A
4	chr4:152003455:T:C	0	152003455	C	T
4	chr4:152003977:A:C	0	152003977	C	A
4	chr4:152004449:C:T	0	152004449	T	C
4	chr4:152004703:G:A	0	152004703	A	G
4	chr4:152004894:A:G	0	152004894	G	A
4	chr4:152005179:AG:A	0	152005179	A	AG
4	chr4:152005186:C:T	0	152005186	T	C
4	chr4:152005443:AT:A	0	152005443	A	AT
4	chr4:152005561:G:A	0	152005561	A	G
4	chr4:152005747:T:C	0	152005747	C	T
4	chr4:152008158:A:G	0	152008158	G	A
4	chr4:152009476:T:TA	0	152009476	TA	T
4	chr4:152009905:A:T	0	152009905	T	A
4	chr4:152010284:T:C	0	152010284	C	T
4	chr4:152011111:A:G	0	152011111	G	A
4	chr4:152011163:G:A	0	152011163	A	G
4	chr4:152011388:G:A	0	152011388	A	G
4	chr4:152012001:G:A	0	152012001	A	G
4	chr4:152012264:AAAG:A	0	152012264	A	AAAG
4	chr4:152012458:T:C	0	152012458	C	T
4	chr4:152012795:C:T	0	152012795	T	C
4	chr4:152013376:C:T	0	152013376	T	C
4	chr4:152013572:C:T	0	152013572	T	C
4	chr4:152013582:T:C	0	152013582	C	T
4	chr4:152013658:C:T	0	152013658	T	C
4	chr4:152013768:C:G	0	152013768	G	C
4	chr4:152013826:C:T	0	152013826	T	C
4	chr4:152014050:C:G	0	152014050	G	C
4	chr4:152014265:A:T	0	152014265	T	A
4	chr4:152014434:G:A	0	152014434	A	G
4	chr4:152014932:T:C	0	152014932	C	T
4	chr4:152015233:G:A	0	152015233	A	G
4	chr4:152016183:C:T	0	152016183	T	C
4	chr4:152018128:T:C	0	152018128	C	T
4	chr4:152019095:C:T	0	152019095	T	C
4	chr4:152019585:C:A	0	152019585	A	C
4	chr4:152021757:A:G	0	152021757	G	A
4	chr4:152022404:T:C	0	152022404	C	T
4	chr4:152022542:G:A	0	152022542	A	G
4	chr4:152022830:T:C	0	152022830	C	T
4	chr4:152023281:C:A	0	152023281	A	C
4	chr4:152023462:C:A	0	152023462	A	C
4	chr4:152023680:G:A	0	152023680	A	G
4	chr4:152024022:T:A	0	152024022	A	T
4	chr4:152024163:G:A	0	152024163	A	G
4	chr4:152024515:T:C	0	152024515	C	T
4	chr4:152024972:G:T	0	152024972	T	G
4	chr4:152025849:C:T	0	152025849	T	C
4	chr4:152025944:G:C	0	152025944	C	G
4	chr4:152026225:T:C	0	152026225	C	T
4	chr4:152026660:G:C	0	152026660	C	G
4	chr4:152027660:A:G	0	152027660	G	A
4	chr4:152028201:A:G	0	152028201	G	A
4	chr4:152028413:T:C	0	152028413	C	T
4	chr4:152029833:C:T	0	152029833	T	C
4	chr4:152031513:A:T	0	152031513	T	A
4	chr4:152031575:A:T	0	152031575	T	A
4	chr4:152032920:A:G	0	152032920	G	A
4	chr4:152035126:A:T	0	152035126	T	A
4	chr4:152035428:T:G	0	152035428	G	T
4	chr4:152035917:A:G	0	152035917	G	A
4	chr4:152036457:A:C	0	152036457	C	A
4	chr4:152036746:T:C	0	152036746	C	T
4	chr4:152037186:G:A	0	152037186	A	G
4	chr4:152037301:G:C	0	152037301	C	G
4	chr4:152037539:T:C	0	152037539	C	T
4	chr4:152039539:G:A	0	152039539	A	G
4	chr4:152039676:A:T	0	152039676	T	A
4	chr4:152039831:G:A	0	152039831	A	G
4	chr4:152040436:C:T	0	152040436	T	C
4	chr4:152041014:T:C	0	152041014	C	T
4	chr4:152041116:A:G	0	152041116	G	A
4	chr4:152042117:A:G	0	152042117	G	A
4	chr4:152042309:G:C	0	152042309	C	G
4	chr4:152043040:T:C	0	152043040	C	T
4	chr4:152043049:G:C	0	152043049	C	G
4	chr4:152043242:C:T	0	152043242	T	C
4	chr4:152043729:T:C	0	152043729	C	T
4	chr4:152043771:C:T	0	152043771	T	C
4	chr4:152043985:CTT:C	0	152043985	C	CTT
4	chr4:152044214:A:G	0	152044214	G	A
4	chr4:152044494:T:A	0	152044494	A	T
4	chr4:152044582:T:G	0	152044582	G	T
4	chr4:152044654:C:T	0	152044654	T	C
4	chr4:152044823:G:T	0	152044823	T	G
4	chr4:152045110:C:T	0	152045110	T	C
4	chr4:152046175:G:C	0	152046175	C	G
4	chr4:152046270:G:C	0	152046270	C	G
4	chr4:152046578:C:T	0	152046578	T	C
4	chr4:152046789:C:T	0	152046789	T	C
4	chr4:152047220:G:A	0	152047220	A	G
4	chr4:152048154:C:T	0	152048154	T	C
4	chr4:152048247:GT:G	0	152048247	G	GT
4	chr4:152048717:A:T	0	152048717	T	A
4	chr4:152049654:C:T	0	152049654	T	C
4	chr4:152049659:A:G	0	152049659	G	A
4	chr4:152050635:C:T	0	152050635	T	C
4	chr4:152051287:G:A	0	152051287	A	G
4	chr4:152051348:T:C	0	152051348	C	T
4	chr4:152051780:A:G	0	152051780	G	A
4	chr4:152051829:A:C	0	152051829	C	A
4	chr4:152051868:A:G	0	152051868	G	A
4	chr4:152052373:T:C	0	152052373	C	T
4	chr4:152052445:A:G	0	152052445	G	A
4	chr4:152052501:A:G	0	152052501	G	A
4	chr4:152052594:A:G	0	152052594	G	A
4	chr4:152054035:CTGGAAGA:C	0	152054035	C	CTGGAAGA
4	chr4:152054542:A:G	0	152054542	G	A
4	chr4:152054658:C:T	0	152054658	T	C
4	chr4:152054695:A:G	0	152054695	G	A
4	chr4:152054762:A:G	0	152054762	G	A
4	chr4:152054859:G:A	0	152054859	A	G
4	chr4:152054995:G:C	0	152054995	C	G
4	chr4:152054997:C:T	0	152054997	T	C
4	chr4:152054999:G:A	0	152054999	A	G
4	chr4:152055245:T:C	0	152055245	C	T
4	chr4:152055516:A:C	0	152055516	C	A
4	chr4:152055814:T:G	0	152055814	G	T
4	chr4:152056629:T:C	0	152056629	C	T
4	chr4:152057255:C:T	0	152057255	T	C
4	chr4:152058077:A:G	0	152058077	G	A
4	chr4:152058098:T:C	0	152058098	C	T
4	chr4:152058311:T:C	0	152058311	C	T
4	chr4:152059254:G:A	0	152059254	A	G
4	chr4:152060998:G:A	0	152060998	A	G
4	chr4:152061561:A:G	0	152061561	G	A
4	chr4:152062080:T:C	0	152062080	C	T
4	chr4:152062343:C:T	0	152062343	T	C
4	chr4:152063015:A:T	0	152063015	T	A
4	chr4:152063388:T:C	0	152063388	C	T
4	chr4:152065868:T:C	0	152065868	C	T
4	chr4:152066292:T:C	0	152066292	C	T
4	chr4:152066710:T:C	0	152066710	C	T
4	chr4:152067076:G:A	0	152067076	A	G
4	chr4:152067338:A:G	0	152067338	G	A
4	chr4:152068030:C:G	0	152068030	G	C
4	chr4:152068665:G:T	0	152068665	T	G
4	chr4:152068996:T:G	0	152068996	G	T
4	chr4:152069372:T:C	0	152069372	C	T
4	chr4:152069942:C:T	0	152069942	T	C
4	chr4:152069943:G:A	0	152069943	A	G
4	chr4:152070312:C:G	0	152070312	G	C
4	chr4:152070429:C:A	0	152070429	A	C
4	chr4:152070673:T:C	0	152070673	C	T
4	chr4:152070748:C:A	0	152070748	A	C
4	chr4:152071776:T:C	0	152071776	C	T
4	chr4:152072262:C:T	0	152072262	T	C
4	chr4:152072312:C:T	0	152072312	T	C
4	chr4:152072784:A:T	0	152072784	T	A
4	chr4:152073074:C:T	0	152073074	T	C
4	chr4:152073174:G:A	0	152073174	A	G
4	chr4:152073189:TG:T	0	152073189	T	TG
4	chr4:152073333:T:C	0	152073333	C	T
4	chr4:152073378:G:A	0	152073378	A	G
4	chr4:152073482:A:G	0	152073482	G	A
4	chr4:152073491:A:G	0	152073491	G	A
4	chr4:152074342:T:C	0	152074342	C	T
4	chr4:152074628:A:G	0	152074628	G	A
4	chr4:152075014:G:A	0	152075014	A	G
4	chr4:152075130:T:C	0	152075130	C	T
4	chr4:152075349:G:A	0	152075349	A	G
4	chr4:152076720:T:A	0	152076720	A	T
4	chr4:152076806:G:A	0	152076806	A	G
4	chr4:152076956:G:A	0	152076956	A	G
4	chr4:152077929:C:T	0	152077929	T	C
4	chr4:152079194:T:C	0	152079194	C	T
4	chr4:152079245:A:G	0	152079245	G	A
4	chr4:152080067:G:A	0	152080067	A	G
4	chr4:152080510:T:C	0	152080510	C	T
4	chr4:152081103:C:T	0	152081103	T	C
4	chr4:152081632:G:A	0	152081632	A	G
4	chr4:152082523:A:G	0	152082523	G	A
4	chr4:152082998:T:C	0	152082998	C	T
4	chr4:152083032:G:A	0	152083032	A	G
4	chr4:152083527:G:A	0	152083527	A	G
4	chr4:152084369:A:G	0	152084369	G	A
4	chr4:152084564:T:C	0	152084564	C	T
4	chr4:152084953:T:A	0	152084953	A	T
4	chr4:152085210:A:G	0	152085210	G	A
4	chr4:152085545:T:A	0	152085545	A	T
4	chr4:152085865:A:C	0	152085865	C	A
4	chr4:152086074:T:C	0	152086074	C	T
4	chr4:152086328:G:A	0	152086328	A	G
4	chr4:152087388:C:T	0	152087388	T	C
4	chr4:152089316:C:T	0	152089316	T	C
4	chr4:152089498:G:A	0	152089498	A	G
4	chr4:152089613:G:A	0	152089613	A	G
4	chr4:152090878:T:C	0	152090878	C	T
4	chr4:152091312:T:G	0	152091312	G	T
4	chr4:152091347:A:G	0	152091347	G	A
4	chr4:152094552:C:T	0	152094552	T	C
4	chr4:152095645:C:T	0	152095645	T	C
4	chr4:152096300:A:G	0	152096300	G	A
4	chr4:152098945:G:A	0	152098945	A	G
4	chr4:152101223:G:A	0	152101223	A	G
4	chr4:152101329:T:TA	0	152101329	TA	T
4	chr4:152101511:G:A	0	152101511	A	G
4	chr4:152101751:G:A	0	152101751	A	G
4	chr4:152102250:C:A	0	152102250	A	C
4	chr4:152103336:T:C	0	152103336	C	T
4	chr4:152105611:C:T	0	152105611	T	C
4	chr4:152106025:T:C	0	152106025	C	T
4	chr4:152107314:G:A	0	152107314	A	G
4	chr4:152107544:G:A	0	152107544	A	G
4	chr4:152107708:C:T	0	152107708	T	C
4	chr4:152108261:G:A	0	152108261	A	G
4	chr4:152108271:T:A	0	152108271	A	T
4	chr4:152108921:T:C	0	152108921	C	T
4	chr4:152108962:T:C	0	152108962	C	T
4	chr4:152110358:T:G	0	152110358	G	T
4	chr4:152110583:G:A	0	152110583	A	G
4	chr4:152110853:G:C	0	152110853	C	G
4	chr4:152112281:T:C	0	152112281	C	T
4	chr4:152112457:G:A	0	152112457	A	G
4	chr4:152112480:T:C	0	152112480	C	T
4	chr4:152114189:G:C	0	152114189	C	G
4	chr4:152115370:G:A	0	152115370	A	G
4	chr4:152115577:G:A	0	152115577	A	G
4	chr4:152115676:G:A	0	152115676	A	G
4	chr4:152116121:T:C	0	152116121	C	T
4	chr4:152116336:C:G	0	152116336	G	C
4	chr4:152116519:C:T	0	152116519	T	C
4	chr4:152116550:C:T	0	152116550	T	C
4	chr4:152118249:G:A	0	152118249	A	G
4	chr4:152119518:C:T	0	152119518	T	C
4	chr4:152120269:T:C	0	152120269	C	T
4	chr4:152120364:G:A	0	152120364	A	G
4	chr4:152122698:T:C	0	152122698	C	T
4	chr4:152123356:T:A	0	152123356	A	T
4	chr4:152123743:A:G	0	152123743	G	A
4	chr4:152123872:A:C	0	152123872	C	A
4	chr4:152124289:T:G	0	152124289	G	T
4	chr4:152124443:G:A	0	152124443	A	G
4	chr4:152125513:G:A	0	152125513	A	G
4	chr4:152126394:G:A	0	152126394	A	G
4	chr4:152126668:TG:T	0	152126668	T	TG
4	chr4:152127096:C:T	0	152127096	T	C
4	chr4:152127280:A:G	0	152127280	G	A
4	chr4:152127499:A:G	0	152127499	G	A
4	chr4:152127650:A:T	0	152127650	T	A
4	chr4:152127830:G:A	0	152127830	A	G
4	chr4:152128052:T:A	0	152128052	A	T
4	chr4:152128172:A:G	0	152128172	G	A
4	chr4:152128266:C:T	0	152128266	T	C
4	chr4:152129800:G:A	0	152129800	A	G
4	chr4:152131527:AT:A	0	152131527	A	AT
4	chr4:152131555:T:C	0	152131555	C	T
4	chr4:152131633:A:G	0	152131633	G	A
4	chr4:152131821:T:C	0	152131821	C	T
4	chr4:152131962:G:T	0	152131962	T	G
4	chr4:152132112:T:TC	0	152132112	TC	T
4	chr4:152132145:G:A	0	152132145	A	G
4	chr4:152132273:A:G	0	152132273	G	A
4	chr4:152132999:C:A	0	152132999	A	C
4	chr4:152133208:T:C	0	152133208	C	T
4	chr4:152134040:GGC:G	0	152134040	G	GGC
4	chr4:152134225:T:C	0	152134225	C	T
4	chr4:152134778:G:A	0	152134778	A	G
4	chr4:152134955:T:C	0	152134955	C	T
4	chr4:152135928:C:T	0	152135928	T	C
4	chr4:152136211:C:T	0	152136211	T	C
4	chr4:152136429:T:A	0	152136429	A	T
4	chr4:152136482:G:A	0	152136482	A	G
4	chr4:152137212:C:T	0	152137212	T	C
4	chr4:152137628:C:T	0	152137628	T	C
4	chr4:152137754:C:T	0	152137754	T	C
4	chr4:152138847:T:G	0	152138847	G	T
4	chr4:152139065:G:A	0	152139065	A	G
4	chr4:152140073:G:A	0	152140073	A	G
4	chr4:152140077:T:C	0	152140077	C	T
4	chr4:152140441:T:C	0	152140441	C	T
4	chr4:152140638:C:T	0	152140638	T	C
4	chr4:152141141:A:G	0	152141141	G	A
4	chr4:152141552:A:G	0	152141552	G	A
4	chr4:152143540:G:A	0	152143540	A	G
4	chr4:152145057:G:A	0	152145057	A	G
4	chr4:152145425:G:A	0	152145425	A	G
4	chr4:152145605:T:G	0	152145605	G	T
4	chr4:152145955:T:G	0	152145955	G	T
4	chr4:152147142:A:G	0	152147142	G	A
4	chr4:152147188:A:G	0	152147188	G	A
4	chr4:152147364:A:T	0	152147364	T	A
4	chr4:152147685:C:A	0	152147685	A	C
4	chr4:152147765:C:T	0	152147765	T	C
4	chr4:152147857:G:T	0	152147857	T	G
4	chr4:152147930:T:A	0	152147930	A	T
4	chr4:152148136:G:T	0	152148136	T	G
4	chr4:152148375:G:A	0	152148375	A	G
4	chr4:152149676:G:C	0	152149676	C	G
4	chr4:152149934:C:T	0	152149934	T	C
4	chr4:152151004:C:T	0	152151004	T	C
4	chr4:152151733:T:C	0	152151733	C	T
4	chr4:152151743:C:T	0	152151743	T	C
4	chr4:152152280:A:G	0	152152280	G	A
4	chr4:152152328:G:A	0	152152328	A	G
4	chr4:152152804:C:G	0	152152804	G	C
4	chr4:152153452:T:C	0	152153452	C	T
4	chr4:152153624:G:T	0	152153624	T	G
4	chr4:152153690:C:A	0	152153690	A	C
4	chr4:152154082:G:A	0	152154082	A	G
4	chr4:152154197:G:A	0	152154197	A	G
4	chr4:152154339:A:G	0	152154339	G	A
4	chr4:152154562:T:G	0	152154562	G	T
4	chr4:152156365:A:T	0	152156365	T	A
4	chr4:152156417:G:T	0	152156417	T	G
4	chr4:152156716:C:G	0	152156716	G	C
4	chr4:152158109:T:A	0	152158109	A	T
4	chr4:152158116:T:G	0	152158116	G	T
4	chr4:152158379:G:C	0	152158379	C	G
4	chr4:152159782:G:T	0	152159782	T	G
4	chr4:152162129:T:C	0	152162129	C	T
4	chr4:152164021:G:A	0	152164021	A	G
4	chr4:152164462:G:C	0	152164462	C	G
4	chr4:152164789:C:T	0	152164789	T	C
4	chr4:152164917:C:T	0	152164917	T	C
4	chr4:152165415:G:A	0	152165415	A	G
4	chr4:152165673:T:G	0	152165673	G	T
4	chr4:152167412:T:G	0	152167412	G	T
4	chr4:152167804:G:A	0	152167804	A	G
4	chr4:152168055:G:T	0	152168055	T	G
4	chr4:152168094:T:C	0	152168094	C	T
4	chr4:152168302:T:G	0	152168302	G	T
4	chr4:152168837:C:G	0	152168837	G	C
4	chr4:152169564:T:C	0	152169564	C	T
4	chr4:152170171:A:C	0	152170171	C	A
4	chr4:152171384:T:C	0	152171384	C	T
4	chr4:152171655:G:A	0	152171655	A	G
4	chr4:152172340:G:A	0	152172340	A	G
4	chr4:152172488:C:G	0	152172488	G	C
4	chr4:152172500:C:G	0	152172500	G	C
4	chr4:152172737:T:C	0	152172737	C	T
4	chr4:152173206:G:A	0	152173206	A	G
4	chr4:152173917:G:A	0	152173917	A	G
4	chr4:152173945:C:T	0	152173945	T	C
4	chr4:152173973:C:A	0	152173973	A	C
4	chr4:152173993:C:T	0	152173993	T	C
4	chr4:152175224:A:G	0	152175224	G	A
4	chr4:152175944:T:C	0	152175944	C	T
4	chr4:152176467:A:G	0	152176467	G	A
4	chr4:152177048:C:T	0	152177048	T	C
4	chr4:152177051:C:T	0	152177051	T	C
4	chr4:152178123:T:C	0	152178123	C	T
4	chr4:152178768:T:C	0	152178768	C	T
4	chr4:152179037:T:A	0	152179037	A	T
4	chr4:152179540:T:C	0	152179540	C	T
4	chr4:152179794:T:C	0	152179794	C	T
4	chr4:152180134:G:C	0	152180134	C	G
4	chr4:152180863:T:C	0	152180863	C	T
4	chr4:152181043:A:G	0	152181043	G	A
4	chr4:152181413:T:C	0	152181413	C	T
4	chr4:152181500:T:C	0	152181500	C	T
4	chr4:152182014:C:T	0	152182014	T	C
4	chr4:152182555:G:A	0	152182555	A	G
4	chr4:152184083:C:A	0	152184083	A	C
4	chr4:152185701:G:A	0	152185701	A	G
4	chr4:152187080:C:T	0	152187080	T	C
4	chr4:152187632:A:G	0	152187632	G	A
4	chr4:152188213:C:T	0	152188213	T	C
4	chr4:152189848:G:A	0	152189848	A	G
4	chr4:152189982:T:C	0	152189982	C	T
4	chr4:152190526:C:T	0	152190526	T	C
4	chr4:152191965:T:C	0	152191965	C	T
4	chr4:152192574:G:C	0	152192574	C	G
4	chr4:152192846:A:G	0	152192846	G	A
4	chr4:152195655:G:A	0	152195655	A	G
4	chr4:152198529:G:A	0	152198529	A	G
4	chr4:152199055:C:G	0	152199055	G	C
4	chr4:152199830:T:C	0	152199830	C	T
4	chr4:152200666:T:G	0	152200666	G	T
4	chr4:152202291:C:A	0	152202291	A	C
4	chr4:152202563:A:T	0	152202563	T	A
4	chr4:152202867:C:T	0	152202867	T	C
4	chr4:152203539:C:T	0	152203539	T	C
4	chr4:152204170:G:A	0	152204170	A	G
4	chr4:152204884:G:A	0	152204884	A	G
4	chr4:152206434:T:C	0	152206434	C	T
4	chr4:152207259:T:C	0	152207259	C	T
4	chr4:152208278:A:C	0	152208278	C	A
4	chr4:152209582:A:T	0	152209582	T	A
4	chr4:152210048:T:A	0	152210048	A	T
4	chr4:152211984:A:G	0	152211984	G	A
4	chr4:152212006:C:A	0	152212006	A	C
4	chr4:152213807:C:A	0	152213807	A	C
4	chr4:152214267:C:T	0	152214267	T	C
4	chr4:152214299:CAA:GAA	0	152214299	GAA	CAA
4	chr4:152214720:T:C	0	152214720	C	T
4	chr4:152214800:C:T	0	152214800	T	C
4	chr4:152214931:A:G	0	152214931	G	A
4	chr4:152214973:A:C	0	152214973	C	A
4	chr4:152217950:A:G	0	152217950	G	A
4	chr4:152218810:A:G	0	152218810	G	A
4	chr4:152219803:C:G	0	152219803	G	C
4	chr4:152221852:A:C	0	152221852	C	A
4	chr4:152222263:A:AAC	0	152222263	AAC	A
4	chr4:152222725:C:T	0	152222725	T	C
4	chr4:152224345:T:C	0	152224345	C	T
4	chr4:152228132:G:A	0	152228132	A	G
4	chr4:152228202:C:T	0	152228202	T	C
4	chr4:152230450:T:C	0	152230450	C	T
4	chr4:152230649:A:G	0	152230649	G	A
4	chr4:152232956:A:G	0	152232956	G	A
4	chr4:152233639:T:C	0	152233639	C	T
4	chr4:152234894:G:A	0	152234894	A	G
4	chr4:152235912:C:T	0	152235912	T	C
4	chr4:152237527:A:T	0	152237527	T	A
4	chr4:152238004:T:C	0	152238004	C	T
4	chr4:152238430:G:A	0	152238430	A	G
4	chr4:152238952:TG:T	0	152238952	T	TG
4	chr4:152240130:C:T	0	152240130	T	C
4	chr4:152241370:C:T	0	152241370	T	C
4	chr4:152242858:A:C	0	152242858	C	A
4	chr4:152243163:G:T	0	152243163	T	G
4	chr4:152243499:C:A	0	152243499	A	C
4	chr4:152243753:T:TTGTC	0	152243753	TTGTC	T
4	chr4:152244708:A:G	0	152244708	G	A
4	chr4:152244787:T:C	0	152244787	C	T
4	chr4:152245314:A:T	0	152245314	T	A
4	chr4:152246019:A:G	0	152246019	G	A
4	chr4:152246175:G:A	0	152246175	A	G
4	chr4:152246667:C:A	0	152246667	A	C
4	chr4:152246797:G:A	0	152246797	A	G
4	chr4:152247843:G:A	0	152247843	A	G
4	chr4:152248434:A:G	0	152248434	G	A
4	chr4:152248712:G:A	0	152248712	A	G
4	chr4:152249436:G:GTTA	0	152249436	GTTA	G
4	chr4:152249912:C:T	0	152249912	T	C
4	chr4:152250349:G:A	0	152250349	A	G
4	chr4:152252439:C:T	0	152252439	T	C
4	chr4:152252442:A:G	0	152252442	G	A
4	chr4:152253248:G:A	0	152253248	A	G
4	chr4:152253765:G:C	0	152253765	C	G
4	chr4:152255364:T:G	0	152255364	G	T
4	chr4:152255502:T:C	0	152255502	C	T
4	chr4:152255680:G:A	0	152255680	A	G
4	chr4:152257048:T:C	0	152257048	C	T
4	chr4:152257473:A:G	0	152257473	G	A
4	chr4:152257553:C:G	0	152257553	G	C
4	chr4:152257610:A:T	0	152257610	T	A
4	chr4:152257801:A:G	0	152257801	G	A
4	chr4:152258897:T:C	0	152258897	C	T
4	chr4:152259114:A:G	0	152259114	G	A
4	chr4:152259718:T:C	0	152259718	C	T
4	chr4:152260140:C:T	0	152260140	T	C
4	chr4:152260248:C:G	0	152260248	G	C
4	chr4:152260465:G:A	0	152260465	A	G
4	chr4:152260514:T:C	0	152260514	C	T
4	chr4:152260564:T:C	0	152260564	C	T
4	chr4:152260808:A:G	0	152260808	G	A
4	chr4:152260815:G:A	0	152260815	A	G
4	chr4:152260950:T:G	0	152260950	G	T
4	chr4:152261131:T:C	0	152261131	C	T
4	chr4:152261137:T:G	0	152261137	G	T
4	chr4:152261166:C:T	0	152261166	T	C
4	chr4:152261261:T:C	0	152261261	C	T
4	chr4:152261556:G:A	0	152261556	A	G
4	chr4:152261888:G:A	0	152261888	A	G
4	chr4:152262023:A:G	0	152262023	G	A
4	chr4:152262360:A:G	0	152262360	G	A
4	chr4:152262732:A:C	0	152262732	C	A
4	chr4:152263164:A:G	0	152263164	G	A
4	chr4:152263354:G:T	0	152263354	T	G
4	chr4:152263376:A:G	0	152263376	G	A
4	chr4:152263420:G:A	0	152263420	A	G
4	chr4:152264483:T:A	0	152264483	A	T
4	chr4:152264974:C:T	0	152264974	T	C
4	chr4:152264988:G:T	0	152264988	T	G
4	chr4:152265149:C:A	0	152265149	A	C
4	chr4:152266139:A:C	0	152266139	C	A
4	chr4:152266361:G:C	0	152266361	C	G
4	chr4:152266362:C:T	0	152266362	T	C
4	chr4:152266601:T:C	0	152266601	C	T
4	chr4:152267126:T:C	0	152267126	C	T
4	chr4:152267451:C:T	0	152267451	T	C
4	chr4:152267526:T:C	0	152267526	C	T
4	chr4:152268340:G:A	0	152268340	A	G
4	chr4:152270019:C:T	0	152270019	T	C
4	chr4:152270089:G:A	0	152270089	A	G
4	chr4:152270824:T:TG	0	152270824	TG	T
4	chr4:152270864:G:A	0	152270864	A	G
4	chr4:152271058:G:A	0	152271058	A	G
4	chr4:152271312:A:T	0	152271312	T	A
4	chr4:152271379:G:C	0	152271379	C	G
4	chr4:152272002:T:C	0	152272002	C	T
4	chr4:152272007:T:C	0	152272007	C	T
4	chr4:152272064:T:C	0	152272064	C	T
4	chr4:152272420:G:A	0	152272420	A	G
4	chr4:152272647:C:A	0	152272647	A	C
4	chr4:152273667:C:T	0	152273667	T	C
4	chr4:152275307:G:A	0	152275307	A	G
4	chr4:152276012:T:C	0	152276012	C	T
4	chr4:152276984:T:C	0	152276984	C	T
4	chr4:152278087:T:A	0	152278087	A	T
4	chr4:152278511:C:T	0	152278511	T	C
4	chr4:152280174:C:T	0	152280174	T	C
4	chr4:152281549:C:T	0	152281549	T	C
4	chr4:152282504:A:G	0	152282504	G	A
4	chr4:152282700:C:T	0	152282700	T	C
4	chr4:152283416:G:T	0	152283416	T	G
4	chr4:152284838:C:T	0	152284838	T	C
4	chr4:152285364:A:C	0	152285364	C	A
4	chr4:152285395:G:A	0	152285395	A	G
4	chr4:152285445:T:C	0	152285445	C	T
4	chr4:152285767:G:A	0	152285767	A	G
4	chr4:152286662:G:A	0	152286662	A	G
4	chr4:152287143:T:C	0	152287143	C	T
4	chr4:152287692:G:A	0	152287692	A	G
4	chr4:152288262:C:T	0	152288262	T	C
4	chr4:152288388:G:A	0	152288388	A	G
4	chr4:152289874:A:G	0	152289874	G	A
4	chr4:152290790:C:T	0	152290790	T	C
4	chr4:152291244:A:G	0	152291244	G	A
4	chr4:152291620:A:G	0	152291620	G	A
4	chr4:152292255:C:T	0	152292255	T	C
4	chr4:152293348:G:A	0	152293348	A	G
4	chr4:152293754:A:G	0	152293754	G	A
4	chr4:152294659:C:T	0	152294659	T	C
4	chr4:152295168:T:C	0	152295168	C	T
4	chr4:152295357:G:T	0	152295357	T	G
4	chr4:152297440:T:C	0	152297440	C	T
4	chr4:152298807:G:A	0	152298807	A	G
4	chr4:152298993:C:A	0	152298993	A	C
4	chr4:152299179:T:G	0	152299179	G	T
4	chr4:152299277:G:A	0	152299277	A	G
4	chr4:152300205:T:C	0	152300205	C	T
4	chr4:152300417:G:A	0	152300417	A	G
4	chr4:152300444:C:T	0	152300444	T	C
4	chr4:152302051:T:C	0	152302051	C	T
4	chr4:152302526:TG:T	0	152302526	T	TG
4	chr4:152302608:A:G	0	152302608	G	A
4	chr4:152303057:T:C	0	152303057	C	T
4	chr4:152303243:AATTTTACAT:A	0	152303243	A	AATTTTACAT
4	chr4:152303451:A:G	0	152303451	G	A
4	chr4:152303784:T:G	0	152303784	G	T
4	chr4:152304605:TTACTCTGTTCCCTGCCCCCC:T	0	152304605	T	TTACTCTGTTCCCTGCCCCCC
4	chr4:152304752:C:T	0	152304752	T	C
4	chr4:152305004:T:G	0	152305004	G	T
4	chr4:152305129:T:C	0	152305129	C	T
4	chr4:152305552:A:G	0	152305552	G	A
4	chr4:152305751:A:G	0	152305751	G	A
4	chr4:152305846:C:T	0	152305846	T	C
4	chr4:152307115:T:A	0	152307115	A	T
4	chr4:152309274:T:C	0	152309274	C	T
4	chr4:152309832:G:A	0	152309832	A	G
```
