## Supplementary material for "Characterization of shared and ancestry-specific signals driving complex traits using multi-ancestry fine-mapping": mesusieoutput

```
                 eur          afr      eur_afr
   [1,] 0.0002374680 0.0003026747 1.533082e-04
   [2,] 0.0001821437 0.0002407058 7.071170e-05
   [3,] 0.0002769058 0.0003027220 2.174430e-04
   [4,] 0.0002434911 0.0002235785 1.194613e-04
   [5,] 0.0001985254 0.0002206294 6.607128e-05
   [6,] 0.0001900563 0.0002205788 6.328300e-05
   [7,] 0.0001964513 0.0002206560 6.646882e-05
   [8,] 0.0002545688 0.0002475457 1.434395e-04
   [9,] 0.0001803321 0.0002196315 5.889709e-05
  [10,] 0.0002240912 0.0002362543 7.384680e-05
  [11,] 0.0001971245 0.0002549352 9.543254e-05
  [12,] 0.0001899720 0.0002205783 6.324004e-05
  [13,] 0.0001729582 0.0002203572 5.650549e-05
  [14,] 0.0002271903 0.0002207116 7.547921e-05
  [15,] 0.0002651792 0.0003055442 2.050351e-04
  [16,] 0.0002506894 0.0002672392 1.545450e-04
  [17,] 0.0001983689 0.0002219195 9.042992e-05
  [18,] 0.0001949947 0.0002205327 6.568911e-05
  [19,] 0.0002132924 0.0002209527 7.075899e-05
  [20,] 0.0001678764 0.0002209547 5.613368e-05
  [21,] 0.0002517059 0.0002651490 1.538369e-04
  [22,] 0.0003088430 0.0002207028 1.044959e-04
  [23,] 0.0001781155 0.0002204089 5.911998e-05
  [24,] 0.0001946862 0.0002208524 6.709771e-05
  [25,] 0.0002498623 0.0002634176 1.504318e-04
  [26,] 0.0002499064 0.0002934363 1.752047e-04
  [27,] 0.0002643218 0.0002210184 1.067837e-04
  [28,] 0.0002397427 0.0002548768 1.343036e-04
  [29,] 0.0002147041 0.0002208302 7.052121e-05
  [30,] 0.0002032189 0.0002200495 6.850834e-05
  [31,] 0.0002625707 0.0002208440 9.409421e-05
  [32,] 0.0003488282 0.0002408393 2.079466e-04
  [33,] 0.0003296818 0.0002208342 1.300670e-04
  [34,] 0.0002166506 0.0002194157 7.180153e-05
  [35,] 0.0002109810 0.0002207425 7.265828e-05
  [36,] 0.0003206609 0.0002207483 1.093524e-04
  [37,] 0.0001759735 0.0002203147 5.833110e-05
  [38,] 0.0002142369 0.0002208856 7.164073e-05
  [39,] 0.0003155277 0.0002207560 1.076775e-04
  [40,] 0.0002131873 0.0002999604 1.256821e-04
  [41,] 0.0001723186 0.0002193099 5.744983e-05
  [42,] 0.0003249957 0.0002208398 1.292492e-04
  [43,] 0.0002324482 0.0002292402 7.641490e-05
  [44,] 0.0001705971 0.0002192644 5.652034e-05
  [45,] 0.0001630122 0.0002195042 5.391166e-05
  [46,] 0.0001629098 0.0002195170 5.388386e-05
  [47,] 0.0002111289 0.0002207818 7.030237e-05
  [48,] 0.0001742530 0.0002192558 5.789072e-05
  [49,] 0.0002269078 0.0002209199 7.473567e-05
  [50,] 0.0004363649 0.0002200666 1.539795e-04
  [51,] 0.0001743804 0.0002192560 5.793889e-05
  [52,] 0.0003649741 0.0002207419 1.285011e-04
  [53,] 0.0001737791 0.0002192692 5.749769e-05
  [54,] 0.0001729027 0.0002192747 5.744615e-05
  [55,] 0.0001731808 0.0002193500 5.785915e-05
  [56,] 0.0002421010 0.0002198100 7.792971e-05
  [57,] 0.0003951179 0.0002206169 1.399461e-04
  [58,] 0.0001735091 0.0002192537 5.752154e-05
  [59,] 0.0003331035 0.0002208358 1.318149e-04
  [60,] 0.0001617508 0.0002198715 5.380137e-05
  [61,] 0.0003720244 0.0003013798 3.387125e-04
  [62,] 0.0002483644 0.0002198112 7.983392e-05
  [63,] 0.0003769198 0.0002203729 1.270619e-04
  [64,] 0.0002314835 0.0002347234 7.604908e-05
  [65,] 0.0002466205 0.0002197734 7.948670e-05
  [66,] 0.0002450111 0.0002197742 7.897975e-05
  [67,] 0.0002529264 0.0002197917 8.131223e-05
  [68,] 0.0002268186 0.0002209199 7.470906e-05
  [69,] 0.0002156877 0.0002207826 7.187961e-05
  [70,] 0.0002125292 0.0002208982 7.062535e-05
  [71,] 0.0002401749 0.0002197832 7.746915e-05
  [72,] 0.0001617365 0.0002198263 5.376103e-05
  [73,] 0.0002428550 0.0002197811 7.829542e-05
  [74,] 0.0002729160 0.0002203309 8.752354e-05
  [75,] 0.0002138852 0.0002196078 7.096445e-05
  [76,] 0.0002706941 0.0002203166 8.694149e-05
  [77,] 0.0002700340 0.0002203207 8.671301e-05
  [78,] 0.0003407313 0.0002208281 1.331581e-04
  [79,] 0.0004154524 0.0002197133 1.299099e-04
  [80,] 0.0002801071 0.0002203069 8.988292e-05
  [81,] 0.0002125603 0.0002208982 7.063275e-05
  [82,] 0.0004677690 0.0002199306 1.630916e-04
  [83,] 0.0002191253 0.0002242716 7.874364e-05
  [84,] 0.0002747844 0.0002203611 8.791418e-05
  [85,] 0.0002260637 0.0002209204 7.448336e-05
  [86,] 0.0002248475 0.0002209307 7.409927e-05
  [87,] 0.0003678865 0.0004658732 6.425235e-04
  [88,] 0.0001763194 0.0002192615 5.856904e-05
  [89,] 0.0003684661 0.0003019809 3.351417e-04
  [90,] 0.0002732909 0.0002203647 8.742540e-05
  [91,] 0.0001778287 0.0002192547 5.905397e-05
  [92,] 0.0001792330 0.0002192533 5.945314e-05
  [93,] 0.0004123068 0.0003695073 5.516368e-04
  [94,] 0.0002687917 0.0002203658 8.605552e-05
  [95,] 0.0004460262 0.0002196707 1.402096e-04
  [96,] 0.0004051204 0.0002211590 1.221098e-04
  [97,] 0.0002439992 0.0002208570 8.075541e-05
  [98,] 0.0004308240 0.0002196392 1.362820e-04
  [99,] 0.0004299520 0.0002208808 1.587582e-04
 [100,] 0.0003343154 0.0002209893 1.030296e-04
 [101,] 0.0004483699 0.0002195726 1.429614e-04
 [102,] 0.0004490788 0.0002195544 1.427285e-04
 [103,] 0.0004394630 0.0002195519 1.398096e-04
 [104,] 0.0004465892 0.0002195711 1.416205e-04
 [105,] 0.0001760167 0.0002193412 5.884787e-05
 [106,] 0.0004419110 0.0002195016 1.419118e-04
 [107,] 0.0004423970 0.0002195592 1.415477e-04
 [108,] 0.0006538987 0.0002198251 1.982585e-04
 [109,] 0.0004515622 0.0002195397 1.449631e-04
 [110,] 0.0001760871 0.0002204523 5.858589e-05
 [111,] 0.0003799043 0.0002552450 2.595487e-04
 [112,] 0.0002975786 0.0002198753 1.019482e-04
 [113,] 0.0002966530 0.0002197240 9.871545e-05
 [114,] 0.0002775738 0.0002202197 9.119744e-05
 [115,] 0.0003837135 0.0003039049 3.590578e-04
 [116,] 0.0002222478 0.0002210274 7.781285e-05
 [117,] 0.0002912502 0.0002198630 9.762424e-05
 [118,] 0.0003668822 0.0002503608 2.321568e-04
 [119,] 0.0002349506 0.0002406981 7.702317e-05
 [120,] 0.0002123981 0.0002208294 7.060144e-05
 [121,] 0.0003765416 0.0002551852 2.464904e-04
 [122,] 0.0003803584 0.0003013798 3.496194e-04
 [123,] 0.0002358141 0.0002397485 7.729587e-05
 [124,] 0.0001773537 0.0002192711 5.873989e-05
 [125,] 0.0002103443 0.0002198609 6.894632e-05
 [126,] 0.0003867393 0.0002991210 3.534464e-04
 [127,] 0.0002503538 0.0004355173 2.872920e-04
 [128,] 0.0003896910 0.0003016561 3.624499e-04
 [129,] 0.0002912199 0.0002199604 1.013827e-04
 [130,] 0.0002350100 0.0002409079 7.703722e-05
 [131,] 0.0002847410 0.0002199852 9.916974e-05
 [132,] 0.0001949027 0.0002208915 6.503169e-05
 [133,] 0.0003020438 0.0002197486 1.039727e-04
 [134,] 0.0001760391 0.0002192688 5.845296e-05
 [135,] 0.0002873802 0.0002199576 9.997017e-05
 [136,] 0.0003022961 0.0002197419 1.040103e-04
 [137,] 0.0003011401 0.0002197417 1.035993e-04
 [138,] 0.0002601595 0.0003906156 2.636607e-04
 [139,] 0.0004272167 0.0002203519 1.431309e-04
 [140,] 0.0002122672 0.0002209000 7.056306e-05
 [141,] 0.0001662892 0.0002208352 5.553350e-05
 [142,] 0.0002855679 0.0002199096 9.896248e-05
 [143,] 0.0001753763 0.0002204573 5.837140e-05
 [144,] 0.0002125189 0.0002198839 6.952813e-05
 [145,] 0.0003044481 0.0002200096 1.067133e-04
 [146,] 0.0002378697 0.0002446174 7.783468e-05
 [147,] 0.0002386497 0.0002444536 7.806989e-05
 [148,] 0.0004212606 0.0002203495 1.409405e-04
 [149,] 0.0002138526 0.0002207452 7.097136e-05
 [150,] 0.0004220340 0.0002246855 2.295484e-04
 [151,] 0.0003923316 0.0003018646 3.663579e-04
 [152,] 0.0002539463 0.0002205812 9.087369e-05
 [153,] 0.0002994263 0.0002197271 1.027989e-04
 [154,] 0.0002324717 0.0002212033 7.411994e-05
 [155,] 0.0001824535 0.0002199225 5.934342e-05
 [156,] 0.0002374188 0.0002443246 7.769472e-05
 [157,] 0.0002203327 0.0002203141 7.731753e-05
 [158,] 0.0002205319 0.0002203062 7.737533e-05
 [159,] 0.0001678876 0.0002199401 5.533828e-05
 [160,] 0.0002200924 0.0002206936 7.423754e-05
 [161,] 0.0002175036 0.0002203226 7.626117e-05
 [162,] 0.0002040020 0.0002202757 7.098418e-05
 [163,] 0.0003815623 0.0002609401 2.700797e-04
 [164,] 0.0002369755 0.0002442757 7.756352e-05
 [165,] 0.0002192572 0.0002207363 7.399411e-05
 [166,] 0.0002155177 0.0002206516 7.173718e-05
 [167,] 0.0002195865 0.0002206951 7.404360e-05
 [168,] 0.0002225899 0.0002212799 8.061349e-05
 [169,] 0.0002190787 0.0002207072 7.386754e-05
 [170,] 0.0002286375 0.0002206544 7.542597e-05
 [171,] 0.0003633180 0.0003135338 3.471579e-04
 [172,] 0.0001687769 0.0002203610 5.670373e-05
 [173,] 0.0003567017 0.0002963705 3.100234e-04
 [174,] 0.0001793583 0.0002204281 6.008900e-05
 [175,] 0.0002895099 0.0002196083 9.964299e-05
 [176,] 0.0002889094 0.0002196559 9.976782e-05
 [177,] 0.0001687168 0.0002201455 5.656512e-05
 [178,] 0.0002513501 0.0002196598 8.640759e-05
 [179,] 0.0001987108 0.0002196090 6.590316e-05
 [180,] 0.0002397201 0.0002263727 7.863176e-05
 [181,] 0.0002201166 0.0002206810 7.421806e-05
 [182,] 0.0001685627 0.0002201964 5.648822e-05
 [183,] 0.0002481143 0.0002197504 8.568312e-05
 [184,] 0.0002428348 0.0002239173 7.963800e-05
 [185,] 0.0001678838 0.0002201230 5.615123e-05
 [186,] 0.0002478676 0.0002196329 8.502953e-05
 [187,] 0.0002483169 0.0002196308 8.517719e-05
 [188,] 0.0002475804 0.0002197825 8.557335e-05
 [189,] 0.0001678358 0.0002201913 5.604427e-05
 [190,] 0.0001667202 0.0002197777 5.567055e-05
 [191,] 0.0002450147 0.0002196420 8.406435e-05
 [192,] 0.0003295822 0.0002207651 1.123047e-04
 [193,] 0.0003445716 0.0002960939 2.943836e-04
 [194,] 0.0002463121 0.0002196795 8.473775e-05
 [195,] 0.0003252175 0.0002302641 1.752431e-04
 [196,] 0.0002202177 0.0002206450 7.418915e-05
 [197,] 0.0003283983 0.0003040491 2.860079e-04
 [198,] 0.0002470214 0.0002197343 8.524960e-05
 [199,] 0.0002443153 0.0002197059 8.414876e-05
 [200,] 0.0003504139 0.0002945553 2.990894e-04
 [201,] 0.0002433217 0.0002196944 8.373857e-05
 [202,] 0.0003282785 0.0002741908 2.415700e-04
 [203,] 0.0001891324 0.0002194943 6.360898e-05
 [204,] 0.0003104019 0.0002399580 1.761673e-04
 [205,] 0.0003625808 0.0002214525 1.445352e-04
 [206,] 0.0002459309 0.0002195470 8.374765e-05
 [207,] 0.0001676258 0.0002199582 5.594983e-05
 [208,] 0.0003360795 0.0002953328 2.825982e-04
 [209,] 0.0001690826 0.0002200467 5.653689e-05
 [210,] 0.0003323418 0.0002959937 2.789696e-04
 [211,] 0.0003332264 0.0002958299 2.798201e-04
 [212,] 0.0001674711 0.0002203106 5.631962e-05
 [213,] 0.0001671497 0.0002200155 5.561194e-05
 [214,] 0.0002203076 0.0002201109 7.311997e-05
 [215,] 0.0002286799 0.0002206278 7.556808e-05
 [216,] 0.0003579746 0.0002225734 1.751741e-04
 [217,] 0.0002285657 0.0002207521 7.449194e-05
 [218,] 0.0002275656 0.0002196467 7.710255e-05
 [219,] 0.0003441490 0.0002828769 2.723986e-04
 [220,] 0.0002355846 0.0002207723 7.902533e-05
 [221,] 0.0002001371 0.0002196130 6.646475e-05
 [222,] 0.0002284406 0.0002205005 7.635502e-05
 [223,] 0.0002287684 0.0002204972 7.643641e-05
 [224,] 0.0002962334 0.0002204841 9.640070e-05
 [225,] 0.0001682097 0.0002204172 5.617420e-05
 [226,] 0.0003777706 0.0002211265 1.398651e-04
 [227,] 0.0010439785 0.0002203131 3.893146e-04
 [228,] 0.0002930279 0.0002204594 9.570220e-05
 [229,] 0.0003228958 0.0002196841 1.088978e-04
 [230,] 0.0003782509 0.0002202933 1.286993e-04
 [231,] 0.0002075110 0.0002197914 7.134926e-05
 [232,] 0.0003245082 0.0002980537 2.718548e-04
 [233,] 0.0002458334 0.0002332938 8.036361e-05
 [234,] 0.0002267922 0.0002208303 7.486932e-05
 [235,] 0.0002106003 0.0002209393 7.803095e-05
 [236,] 0.0001754176 0.0002860959 8.720918e-05
 [237,] 0.0003637430 0.0002199877 1.242133e-04
 [238,] 0.0003070129 0.0002372494 9.572629e-05
 [239,] 0.0001968446 0.0002207074 6.502349e-05
 [240,] 0.0001653868 0.0002198856 5.494327e-05
 [241,] 0.0001638574 0.0002198758 5.447733e-05
 [242,] 0.0001947485 0.0002205850 6.446039e-05
 [243,] 0.0001789529 0.0002215822 6.451479e-05
 [244,] 0.0001978066 0.0002208304 6.588881e-05
 [245,] 0.0002577315 0.0002260690 1.170104e-04
 [246,] 0.0001692413 0.0002194827 5.650979e-05
 [247,] 0.0001797183 0.0002206138 6.141744e-05
 [248,] 0.0001938769 0.0002211185 6.440827e-05
 [249,] 0.0002393294 0.0002207942 7.913879e-05
 [250,] 0.0001637107 0.0002196310 5.439800e-05
 [251,] 0.0002104005 0.0002206708 7.248535e-05
 [252,] 0.0001768754 0.0002198272 5.992981e-05
 [253,] 0.0001638729 0.0002196407 5.446822e-05
 [254,] 0.0001760287 0.0002198254 5.959864e-05
 [255,] 0.0002338551 0.0002208985 7.708943e-05
 [256,] 0.0002119813 0.0002208860 7.046418e-05
 [257,] 0.0003602127 0.0002534660 2.384607e-04
 [258,] 0.0001711661 0.0002198218 5.766926e-05
 [259,] 0.0001944961 0.0002204607 6.468420e-05
 [260,] 0.0002145130 0.0002208330 7.138964e-05
 [261,] 0.0001747070 0.0002202739 5.950679e-05
 [262,] 0.0001937642 0.0002206800 6.433172e-05
 [263,] 0.0001636727 0.0002196350 5.438818e-05
 [264,] 0.0001934961 0.0002644366 7.804975e-05
 [265,] 0.0001638613 0.0002198768 5.447990e-05
 [266,] 0.0001939957 0.0002206746 6.432457e-05
 [267,] 0.0001788775 0.0002209406 6.128242e-05
 [268,] 0.0001937511 0.0002206825 6.433038e-05
 [269,] 0.0001765376 0.0002202146 6.020236e-05
 [270,] 0.0001765473 0.0002201502 6.014579e-05
 [271,] 0.0002142118 0.0002208539 7.116157e-05
 [272,] 0.0001938068 0.0002206337 6.432864e-05
 [273,] 0.0001638265 0.0002196632 5.444853e-05
 [274,] 0.0001637785 0.0002196722 5.443919e-05
 [275,] 0.0002087671 0.0002208328 6.954959e-05
 [276,] 0.0001748792 0.0002203268 5.962617e-05
 [277,] 0.0002048061 0.0002211468 7.086803e-05
 [278,] 0.0003900180 0.0002990154 3.466320e-04
 [279,] 0.0002125119 0.0002208369 7.071206e-05
 [280,] 0.0001756050 0.0002200507 5.962598e-05
 [281,] 0.0003856563 0.0003579734 4.494292e-04
 [282,] 0.0003684113 0.0002208186 1.319496e-04
 [283,] 0.0001638762 0.0002198836 5.447137e-05
 [284,] 0.0001792964 0.0002209261 6.146528e-05
 [285,] 0.0002414305 0.0002207019 7.986261e-05
 [286,] 0.0001947377 0.0002203968 6.442772e-05
 [287,] 0.0001974672 0.0002203915 6.540952e-05
 [288,] 0.0001953922 0.0002203678 6.457122e-05
 [289,] 0.0001947154 0.0002206695 6.472877e-05
 [290,] 0.0002029026 0.0002199574 6.803640e-05
 [291,] 0.0001966296 0.0002208300 6.552192e-05
 [292,] 0.0003491821 0.0002208431 1.153779e-04
 [293,] 0.0001973477 0.0002200147 6.571425e-05
 [294,] 0.0002479888 0.0002205903 8.631524e-05
 [295,] 0.0002574917 0.0002199139 8.774786e-05
 [296,] 0.0001960212 0.0002204466 6.565266e-05
 [297,] 0.0002582536 0.0002199286 8.812519e-05
 [298,] 0.0002150803 0.0002199723 7.063312e-05
 [299,] 0.0001970883 0.0002206107 6.555516e-05
 [300,] 0.0002298276 0.0002208955 7.583753e-05
 [301,] 0.0001976020 0.0002206104 6.583175e-05
 [302,] 0.0001967312 0.0002199375 6.536537e-05
 [303,] 0.0001921181 0.0002194572 6.482732e-05
 [304,] 0.0001967224 0.0002199538 6.533893e-05
 [305,] 0.0001883533 0.0002194980 6.361714e-05
 [306,] 0.0002183705 0.0002199411 7.098654e-05
 [307,] 0.0002385579 0.0002206736 8.115469e-05
 [308,] 0.0002066080 0.0002223931 8.966467e-05
 [309,] 0.0001748284 0.0002201406 5.864699e-05
 [310,] 0.0001837730 0.0002192888 6.069387e-05
 [311,] 0.0001853659 0.0002192815 6.128100e-05
 [312,] 0.0001876667 0.0002192786 6.205107e-05
 [313,] 0.0002019820 0.0002208367 6.712550e-05
 [314,] 0.0001886854 0.0002193703 6.183536e-05
 [315,] 0.0001767215 0.0002208669 6.006704e-05
 [316,] 0.0001838727 0.0002203587 6.121119e-05
 [317,] 0.0001848166 0.0002193087 6.088426e-05
 [318,] 0.0002185075 0.0002202005 7.315664e-05
 [319,] 0.0001865299 0.0002194212 6.100875e-05
 [320,] 0.0001892593 0.0002193748 6.199771e-05
 [321,] 0.0001756691 0.0002207947 5.954685e-05
 [322,] 0.0001904826 0.0002193686 6.240072e-05
 [323,] 0.0001876817 0.0002194474 6.129331e-05
 [324,] 0.0001938173 0.0002198655 6.228205e-05
 [325,] 0.0002500556 0.0002204195 8.350331e-05
 [326,] 0.0002444277 0.0002204389 8.203784e-05
 [327,] 0.0001899308 0.0002198853 6.113740e-05
 [328,] 0.0001826378 0.0002205632 6.072517e-05
 [329,] 0.0002076150 0.0002379005 1.099142e-04
 [330,] 0.0002106822 0.0002198506 6.852174e-05
 [331,] 0.0002485897 0.0002208750 8.205322e-05
 [332,] 0.0001907507 0.0002216928 6.023634e-05
 [333,] 0.0002459278 0.0002208740 8.121103e-05
 [334,] 0.0002623009 0.0003468100 7.931648e-05
 [335,] 0.0001723322 0.0002199572 5.762780e-05
 [336,] 0.0001833494 0.0002203467 6.079327e-05
 [337,] 0.0001830026 0.0002203452 6.070722e-05
 [338,] 0.0002222538 0.0002205793 7.247766e-05
 [339,] 0.0002229808 0.0002206121 7.299159e-05
 [340,] 0.0002190860 0.0003912380 2.058567e-04
 [341,] 0.0002789409 0.0002197817 9.150488e-05
 [342,] 0.0002044831 0.0002193641 6.668220e-05
 [343,] 0.0002177893 0.0004013880 2.098606e-04
 [344,] 0.0002184215 0.0004055236 2.133419e-04
 [345,] 0.0002965999 0.0002209913 1.182055e-04
 [346,] 0.0001972372 0.0002563878 7.579784e-05
 [347,] 0.0002037977 0.0002201960 6.737421e-05
 [348,] 0.0001803193 0.0002205043 5.890560e-05
 [349,] 0.0001832871 0.0002213105 5.911182e-05
 [350,] 0.0004080063 0.0003421014 1.178671e-04
 [351,] 0.0003051504 0.0002203017 9.318880e-05
 [352,] 0.0002769959 0.0002200628 9.537397e-05
 [353,] 0.0003268333 0.0002193473 1.095114e-04
 [354,] 0.0002791350 0.0002194034 9.131872e-05
 [355,] 0.0001828790 0.0002203768 6.081299e-05
 [356,] 0.0004230022 0.0002192619 1.385104e-04
 [357,] 0.0002009853 0.0002198553 6.679053e-05
 [358,] 0.0002689353 0.0002201295 8.362262e-05
 [359,] 0.0002082918 0.0002208855 7.131142e-05
 [360,] 0.0002204447 0.0002200944 7.406128e-05
 [361,] 0.0002148210 0.0002202200 7.266492e-05
 [362,] 0.0002850130 0.0002194422 9.298271e-05
 [363,] 0.0003032124 0.0002213157 9.249895e-05
 [364,] 0.0001987158 0.0002207814 6.353032e-05
 [365,] 0.0002085445 0.0002199691 6.932615e-05
 [366,] 0.0002008152 0.0002213845 9.604896e-05
 [367,] 0.0002986313 0.0002212346 9.147447e-05
 [368,] 0.0001821015 0.0002319512 6.538218e-05
 [369,] 0.0002075343 0.0002395190 1.106545e-04
 [370,] 0.0002076921 0.0002195847 6.859743e-05
 [371,] 0.0001820353 0.0002212926 6.135053e-05
 [372,] 0.0002060904 0.0002195946 6.817283e-05
 [373,] 0.0001948490 0.0002205518 6.597530e-05
 [374,] 0.0001820706 0.0002287566 6.361107e-05
 [375,] 0.0001849075 0.0004500527 7.276916e-05
 [376,] 0.0002073767 0.0002207368 6.919189e-05
 [377,] 0.0001778291 0.0002523217 8.425997e-05
 [378,] 0.0001697836 0.0002965738 6.643162e-05
 [379,] 0.0002100197 0.0002208551 7.216778e-05
 [380,] 0.0001971334 0.0002214340 8.048117e-05
 [381,] 0.0003532691 0.0002211216 1.046879e-04
 [382,] 0.0001836007 0.0003496129 1.357320e-04
 [383,] 0.0001825534 0.0004698324 1.794227e-04
 [384,] 0.0001941683 0.0002208975 6.776501e-05
 [385,] 0.0003451364 0.0002766140 1.046821e-04
 [386,] 0.0001923246 0.0002209577 6.726433e-05
 [387,] 0.0001906050 0.0002202967 6.582413e-05
 [388,] 0.0001882405 0.0002201291 6.463046e-05
 [389,] 0.0001754006 0.0002211580 6.155288e-05
 [390,] 0.0003741505 0.0002212229 1.099536e-04
 [391,] 0.0002086661 0.0002204699 6.903332e-05
 [392,] 0.0001900271 0.0002201455 6.533720e-05
 [393,] 0.0001813640 0.0002198679 6.156853e-05
 [394,] 0.0001825097 0.0002200120 6.226378e-05
 [395,] 0.0001887470 0.0002201910 6.492613e-05
 [396,] 0.0001819893 0.0002409537 9.199860e-05
 [397,] 0.0001857133 0.0002207969 6.107209e-05
 [398,] 0.0001675001 0.0004085701 1.242217e-04
 [399,] 0.0001669695 0.0002198206 5.595165e-05
 [400,] 0.0001662821 0.0002197840 5.574345e-05
 [401,] 0.0001750681 0.0002195754 5.819102e-05
 [402,] 0.0002891149 0.0002193861 9.398653e-05
 [403,] 0.0001981773 0.0002201886 6.552322e-05
 [404,] 0.0001794428 0.0002194908 5.952228e-05
 [405,] 0.0001817288 0.0002198966 6.040728e-05
 [406,] 0.0002008032 0.0002192700 6.609885e-05
 [407,] 0.0002041417 0.0002205563 6.660208e-05
 [408,] 0.0002401865 0.0002195796 7.894918e-05
 [409,] 0.0002205175 0.0002205444 7.185085e-05
 [410,] 0.0001833291 0.0002195314 6.040917e-05
 [411,] 0.0001682613 0.0002205647 5.665170e-05
 [412,] 0.0002022823 0.0002202423 6.664295e-05
 [413,] 0.0001950279 0.0002205292 6.550710e-05
 [414,] 0.0002328998 0.0002194929 7.698006e-05
 [415,] 0.0002381665 0.0002194955 7.860838e-05
 [416,] 0.0002471876 0.0002195993 8.090301e-05
 [417,] 0.0001972167 0.0002204957 6.614903e-05
 [418,] 0.0002156559 0.0002203979 7.133569e-05
 [419,] 0.0001824249 0.0002200112 6.058359e-05
 [420,] 0.0002352757 0.0002195250 7.717697e-05
 [421,] 0.0002037723 0.0002201854 6.728973e-05
 [422,] 0.0002042718 0.0002201981 6.738703e-05
 [423,] 0.0002325374 0.0002204201 7.573068e-05
 [424,] 0.0001769065 0.0002195054 5.850506e-05
 [425,] 0.0002037757 0.0002201822 6.732007e-05
 [426,] 0.0001834055 0.0002204522 6.130729e-05
 [427,] 0.0002503713 0.0002196535 8.141885e-05
 [428,] 0.0002281904 0.0002200845 7.572945e-05
 [429,] 0.0002283130 0.0002200844 7.585169e-05
 [430,] 0.0002140134 0.0002200081 7.148546e-05
 [431,] 0.0001860977 0.0002193074 6.223801e-05
 [432,] 0.0002055927 0.0002202783 6.813611e-05
 [433,] 0.0003688693 0.0002199652 1.202948e-04
 [434,] 0.0001753941 0.0002199423 5.889426e-05
 [435,] 0.0001839723 0.0002195447 6.197204e-05
 [436,] 0.0001773634 0.0002198372 5.922908e-05
 [437,] 0.0002181594 0.0002194171 7.383867e-05
 [438,] 0.0001863671 0.0002200808 6.213778e-05
 [439,] 0.0001869844 0.0002200875 6.237696e-05
 [440,] 0.0001852363 0.0002204645 6.212698e-05
 [441,] 0.0002043531 0.0002202539 6.815633e-05
 [442,] 0.0001875797 0.0002200915 6.258769e-05
 [443,] 0.0002057343 0.0002202482 6.828930e-05
 [444,] 0.0001671840 0.0003534072 9.155850e-05
 [445,] 0.0002041017 0.0002218826 9.459149e-05
 [446,] 0.0002634225 0.0002193429 8.881790e-05
 [447,] 0.0004428055 0.0002198061 1.426678e-04
 [448,] 0.0002235321 0.0002207139 7.576824e-05
 [449,] 0.0002225399 0.0002207192 7.542152e-05
 [450,] 0.0002118630 0.0002201003 6.896674e-05
 [451,] 0.0001921987 0.0002203236 6.453935e-05
 [452,] 0.0002205158 0.0002219285 1.057030e-04
 [453,] 0.0003347908 0.0002198604 1.181314e-04
 [454,] 0.0005887868 0.0002194291 1.973544e-04
 [455,] 0.0005885763 0.0002194306 1.973856e-04
 [456,] 0.0005928852 0.0002194291 1.987344e-04
 [457,] 0.0003270588 0.0002198716 1.153775e-04
 [458,] 0.0002082429 0.0002217094 9.174215e-05
 [459,] 0.0005167050 0.0002194178 1.677657e-04
 [460,] 0.0005174922 0.0002194116 1.685088e-04
 [461,] 0.0005745273 0.0002194168 1.863417e-04
 [462,] 0.0005726935 0.0002194025 1.873733e-04
 [463,] 0.0005586161 0.0002194053 1.822675e-04
 [464,] 0.0002182374 0.0002215586 9.222447e-05
 [465,] 0.0003241770 0.0002197526 1.135290e-04
 [466,] 0.0002132169 0.0002201365 6.939833e-05
 [467,] 0.0005580865 0.0002194210 1.806206e-04
 [468,] 0.0001911666 0.0002203020 6.410707e-05
 [469,] 0.0002114046 0.0002203816 6.840882e-05
 [470,] 0.0005568132 0.0002194169 1.805066e-04
 [471,] 0.0005964658 0.0002194091 1.939694e-04
 [472,] 0.0001853130 0.0002210724 7.063854e-05
 [473,] 0.0002936642 0.0002205724 8.909467e-05
 [474,] 0.0002946218 0.0002205332 8.946695e-05
 [475,] 0.0002275217 0.0002197617 7.379421e-05
 [476,] 0.0002945208 0.0002206191 8.920534e-05
 [477,] 0.0002911335 0.0002205600 8.842581e-05
 [478,] 0.0002938076 0.0002205318 8.924494e-05
 [479,] 0.0001716704 0.0002213968 6.997522e-05
 [480,] 0.0002299043 0.0002197177 7.476173e-05
 [481,] 0.0002296601 0.0002196895 7.486297e-05
 [482,] 0.0002185492 0.0002204925 7.141504e-05
 [483,] 0.0002927055 0.0002205305 8.893714e-05
 [484,] 0.0002945657 0.0002205583 8.937768e-05
 [485,] 0.0002960963 0.0002205582 8.980214e-05
 [486,] 0.0003535705 0.0002199998 1.155801e-04
 [487,] 0.0002345086 0.0002197347 7.608360e-05
 [488,] 0.0002056753 0.0002203007 6.904555e-05
 [489,] 0.0003589832 0.0002199772 1.190014e-04
 [490,] 0.0001985762 0.0002208787 6.543831e-05
 [491,] 0.0001948864 0.0002201306 6.394564e-05
 [492,] 0.0002240272 0.0002202074 7.187098e-05
 [493,] 0.0002898172 0.0002203521 8.864260e-05
 [494,] 0.0002330175 0.0002200233 7.484807e-05
 [495,] 0.0002947063 0.0002201525 9.044802e-05
 [496,] 0.0002924460 0.0002201747 8.973436e-05
 [497,] 0.0003025586 0.0002201575 9.265842e-05
 [498,] 0.0002050591 0.0002197231 6.701428e-05
 [499,] 0.0002100708 0.0002198281 6.915575e-05
 [500,] 0.0002941421 0.0002199891 9.085619e-05
 [501,] 0.0002899274 0.0002200316 8.948781e-05
 [502,] 0.0002974306 0.0002200156 9.170578e-05
 [503,] 0.0004311339 0.0002207804 1.360129e-04
 [504,] 0.0002791816 0.0002208317 9.290856e-05
 [505,] 0.0002880969 0.0002200397 8.894127e-05
 [506,] 0.0002884118 0.0002199705 8.927152e-05
 [507,] 0.0003052411 0.0002199284 9.430626e-05
 [508,] 0.0002733509 0.0002207727 8.305435e-05
 [509,] 0.0002983842 0.0002201331 9.155666e-05
 [510,] 0.0002700594 0.0002208511 8.926232e-05
 [511,] 0.0002989960 0.0002203468 9.104218e-05
 [512,] 0.0002998637 0.0002201838 9.180664e-05
 [513,] 0.0002954852 0.0002201941 9.053494e-05
 [514,] 0.0002118203 0.0002208683 6.995274e-05
 [515,] 0.0002819804 0.0002202595 8.670512e-05
 [516,] 0.0002088036 0.0002197435 6.937258e-05
 [517,] 0.0002977618 0.0002201605 9.150377e-05
 [518,] 0.0002177816 0.0003116176 9.554903e-05
 [519,] 0.0002046826 0.0002203101 6.871901e-05
 [520,] 0.0002203242 0.0002203586 7.251564e-05
 [521,] 0.0002887754 0.0002201766 8.889206e-05
 [522,] 0.0002890689 0.0002202043 8.888408e-05
 [523,] 0.0002876844 0.0002202846 8.824252e-05
 [524,] 0.0002894579 0.0002202564 8.883083e-05
 [525,] 0.0002042796 0.0002202817 6.847220e-05
 [526,] 0.0003621993 0.0002199959 1.214332e-04
 [527,] 0.0003021307 0.0002198914 9.380158e-05
 [528,] 0.0002177265 0.0002196812 7.228366e-05
 [529,] 0.0002106873 0.0002208383 6.999942e-05
 [530,] 0.0001930955 0.0002203841 6.437332e-05
 [531,] 0.0003138091 0.0002206212 9.454085e-05
 [532,] 0.0003105619 0.0002206076 9.368591e-05
 [533,] 0.0001856862 0.0002216985 8.634111e-05
 [534,] 0.0003153257 0.0002214395 9.281706e-05
 [535,] 0.0002218190 0.0002211088 6.963681e-05
 [536,] 0.0002005598 0.0002204229 6.707987e-05
 [537,] 0.0002518067 0.0002212639 7.721081e-05
 [538,] 0.0002054004 0.0002197630 6.844812e-05
 [539,] 0.0002559993 0.0002213338 7.822024e-05
 [540,] 0.0002398730 0.0002207391 7.498479e-05
 [541,] 0.0002498703 0.0002213041 7.662047e-05
 [542,] 0.0001652788 0.0002209183 5.613850e-05
 [543,] 0.0001977969 0.0002289653 6.507811e-05
 [544,] 0.0004521347 0.0002199155 1.491444e-04
 [545,] 0.0002003168 0.0002202611 6.688799e-05
 [546,] 0.0002030018 0.0002204308 6.799487e-05
 [547,] 0.0002189717 0.0002196855 7.258254e-05
 [548,] 0.0002108134 0.0002208341 7.007389e-05
 [549,] 0.0002178192 0.0002203361 7.183549e-05
 [550,] 0.0002166858 0.0002196873 7.198411e-05
 [551,] 0.0002471334 0.0002213126 7.587171e-05
 [552,] 0.0003450985 0.0002204149 1.039772e-04
 [553,] 0.0002164600 0.0002209841 6.836307e-05
 [554,] 0.0002027192 0.0002204347 6.791924e-05
 [555,] 0.0002005105 0.0002203290 6.734395e-05
 [556,] 0.0002225260 0.0002209627 7.001477e-05
 [557,] 0.0002038135 0.0002202458 6.804616e-05
 [558,] 0.0002112192 0.0002208479 7.010333e-05
 [559,] 0.0004019627 0.0002199921 1.311781e-04
 [560,] 0.0002238917 0.0002214200 6.984355e-05
 [561,] 0.0002182381 0.0002209548 6.887339e-05
 [562,] 0.0002100489 0.0002211815 6.654177e-05
 [563,] 0.0002093850 0.0002208362 6.959677e-05
 [564,] 0.0002320322 0.0002212357 7.202282e-05
 [565,] 0.0002079715 0.0002197433 6.910194e-05
 [566,] 0.0002097595 0.0002208336 6.973721e-05
 [567,] 0.0002077886 0.0002197326 6.872524e-05
 [568,] 0.0002066037 0.0002197956 6.903381e-05
 [569,] 0.0001998901 0.0002202600 6.621505e-05
 [570,] 0.0001978113 0.0002207756 6.468666e-05
 [571,] 0.0001993778 0.0002207445 6.519033e-05
 [572,] 0.0004018079 0.0002207906 1.272468e-04
 [573,] 0.0003786416 0.0002207712 1.203492e-04
 [574,] 0.0002090475 0.0002197476 6.890472e-05
 [575,] 0.0002094772 0.0002197472 6.904434e-05
 [576,] 0.0004043485 0.0002199154 1.341661e-04
 [577,] 0.0002088047 0.0002197548 6.879438e-05
 [578,] 0.0001958316 0.0002209080 6.181352e-05
 [579,] 0.0002165368 0.0002200699 6.960347e-05
 [580,] 0.0001966995 0.0002207129 6.223114e-05
 [581,] 0.0002002031 0.0002207561 6.541215e-05
 [582,] 0.0002179541 0.0002198424 7.043611e-05
 [583,] 0.0001976804 0.0002202640 6.615760e-05
 [584,] 0.0003911810 0.0002209218 1.223873e-04
 [585,] 0.0002134158 0.0002209388 7.858708e-05
 [586,] 0.0001988100 0.0002209115 6.260725e-05
 [587,] 0.0002080557 0.0002197247 6.874654e-05
 [588,] 0.0002082127 0.0002197252 6.879191e-05
 [589,] 0.0001936627 0.0002206655 6.145228e-05
 [590,] 0.0001965704 0.0002207616 6.435613e-05
 [591,] 0.0003851934 0.0002199170 1.268341e-04
 [592,] 0.0003052382 0.0002667170 8.680993e-05
 [593,] 0.0002084566 0.0002197335 6.881455e-05
 [594,] 0.0002073523 0.0002197299 6.846642e-05
 [595,] 0.0002068632 0.0002197393 6.827482e-05
 [596,] 0.0001999376 0.0002207170 6.534185e-05
 [597,] 0.0002024160 0.0002207039 6.599650e-05
 [598,] 0.0002071829 0.0002197173 6.848074e-05
 [599,] 0.0001942857 0.0002207976 6.149764e-05
 [600,] 0.0002077794 0.0002197023 6.875205e-05
 [601,] 0.0002067632 0.0002198235 6.786265e-05
 [602,] 0.0002185413 0.0002203680 7.194295e-05
 [603,] 0.0002067991 0.0002197280 6.827071e-05
 [604,] 0.0002078883 0.0002197312 6.859678e-05
 [605,] 0.0002075842 0.0002197294 6.851464e-05
 [606,] 0.0003789594 0.0002199934 1.242641e-04
 [607,] 0.0002070980 0.0002198566 6.790037e-05
 [608,] 0.0002101270 0.0002203719 6.904637e-05
 [609,] 0.0001822188 0.0002201025 6.048882e-05
 [610,] 0.0002036196 0.0002200133 6.741245e-05
 [611,] 0.0002719285 0.0002208358 9.035290e-05
 [612,] 0.0001980906 0.0002201240 6.536074e-05
 [613,] 0.0002030118 0.0002205980 6.626369e-05
 [614,] 0.0002166592 0.0002205283 7.199683e-05
 [615,] 0.0002091134 0.0002197319 6.899178e-05
 [616,] 0.0002074240 0.0002198188 6.807815e-05
 [617,] 0.0001832795 0.0002200889 6.079658e-05
 [618,] 0.0001821226 0.0002201182 6.040406e-05
 [619,] 0.0002051579 0.0002206719 6.676190e-05
 [620,] 0.0001820822 0.0002200869 6.040648e-05
 [621,] 0.0002109426 0.0002208353 7.013990e-05
 [622,] 0.0002114443 0.0002208870 6.968202e-05
 [623,] 0.0002021942 0.0002206739 6.595764e-05
 [624,] 0.0002147199 0.0002208577 7.055842e-05
 [625,] 0.0001708228 0.0002197080 5.678330e-05
 [626,] 0.0003850064 0.0002209554 1.202210e-04
 [627,] 0.0001930889 0.0002204390 6.367234e-05
 [628,] 0.0001743924 0.0002204407 5.781969e-05
 [629,] 0.0005100735 0.0002207525 1.522047e-04
 [630,] 0.0001801680 0.0002196063 5.979179e-05
 [631,] 0.0002115694 0.0002203441 7.121915e-05
 [632,] 0.0004169926 0.0002206181 1.266238e-04
 [633,] 0.0001967978 0.0002203333 6.570455e-05
 [634,] 0.0001957906 0.0002203283 6.532537e-05
 [635,] 0.0001954189 0.0002203970 6.531439e-05
 [636,] 0.0001720681 0.0002206977 5.710217e-05
 [637,] 0.0002811600 0.0002199104 8.767224e-05
 [638,] 0.0002136061 0.0002203765 7.209560e-05
 [639,] 0.0004915702 0.0002206516 1.476816e-04
 [640,] 0.0002135445 0.0002203663 7.202363e-05
 [641,] 0.0001755026 0.0002208436 5.784527e-05
 [642,] 0.0002016761 0.0002201751 6.741379e-05
 [643,] 0.0002021654 0.0002201889 6.803573e-05
 [644,] 0.0002027125 0.0002203847 6.800084e-05
 [645,] 0.0001752745 0.0002208625 5.778080e-05
 [646,] 0.0002897395 0.0002206574 9.459799e-05
 [647,] 0.0002640836 0.0002202337 8.176705e-05
 [648,] 0.0002009876 0.0002203814 6.736836e-05
 [649,] 0.0002155873 0.0002203432 7.261352e-05
 [650,] 0.0001725741 0.0002208001 5.719003e-05
 [651,] 0.0002015234 0.0002203596 6.748895e-05
 [652,] 0.0002142314 0.0002203236 7.203760e-05
 [653,] 0.0001773666 0.0002206701 5.860788e-05
 [654,] 0.0002030192 0.0002201664 6.826359e-05
 [655,] 0.0002139344 0.0002203293 7.196581e-05
 [656,] 0.0002140266 0.0002203264 7.198327e-05
 [657,] 0.0002035195 0.0002203711 6.824363e-05
 [658,] 0.0001830791 0.0002210571 6.033604e-05
 [659,] 0.0001970543 0.0002203787 6.590063e-05
 [660,] 0.0002911553 0.0002198106 9.176844e-05
 [661,] 0.0003691311 0.0002209292 1.104437e-04
 [662,] 0.0003993837 0.0002208766 1.200755e-04
 [663,] 0.0001749062 0.0002208799 5.769388e-05
 [664,] 0.0002953094 0.0002205968 9.791153e-05
 [665,] 0.0002035257 0.0002203226 6.827753e-05
 [666,] 0.0001960521 0.0002203187 6.539263e-05
 [667,] 0.0002033659 0.0002203314 6.826321e-05
 [668,] 0.0002030875 0.0002203350 6.818041e-05
 [669,] 0.0001975364 0.0002206002 6.628426e-05
 [670,] 0.0002004008 0.0002203333 6.616679e-05
 [671,] 0.0002047263 0.0002203533 6.883500e-05
 [672,] 0.0001974143 0.0002203222 6.588778e-05
 [673,] 0.0002908086 0.0002206471 9.501815e-05
 [674,] 0.0001891509 0.0002196083 6.312782e-05
 [675,] 0.0001750996 0.0002195788 5.790717e-05
 [676,] 0.0001886215 0.0002205031 6.244646e-05
 [677,] 0.0001839984 0.0002212659 6.039904e-05
 [678,] 0.0001838449 0.0002212651 6.038220e-05
 [679,] 0.0001778403 0.0002203209 5.789587e-05
 [680,] 0.0002773154 0.0002203048 8.567107e-05
 [681,] 0.0001831993 0.0002215844 6.033351e-05
 [682,] 0.0004691748 0.0002211244 1.381831e-04
 [683,] 0.0001713352 0.0002201421 5.699664e-05
 [684,] 0.0001835198 0.0002205656 6.022672e-05
 [685,] 0.0002902615 0.0002206080 9.579845e-05
 [686,] 0.0001797086 0.0002212425 5.749010e-05
 [687,] 0.0003387937 0.0002207559 1.078412e-04
 [688,] 0.0001818137 0.0002203902 6.008714e-05
 [689,] 0.0001922152 0.0002203921 6.384402e-05
 [690,] 0.0001716968 0.0002201184 5.723205e-05
 [691,] 0.0001743048 0.0002198072 5.726499e-05
 [692,] 0.0002992310 0.0002200255 9.276625e-05
 [693,] 0.0001630442 0.0002213637 5.367148e-05
 [694,] 0.0003657621 0.0002213434 1.086809e-04
 [695,] 0.0001868356 0.0002209574 6.099760e-05
 [696,] 0.0003572623 0.0002215041 1.058189e-04
 [697,] 0.0003216235 0.0002211203 9.571490e-05
 [698,] 0.0001939442 0.0002203795 6.435054e-05
 [699,] 0.0001728291 0.0002208285 5.675560e-05
 [700,] 0.0003179554 0.0002204653 1.056857e-04
 [701,] 0.0002927991 0.0002206055 9.671606e-05
 [702,] 0.0003119407 0.0002204655 1.035189e-04
 [703,] 0.0001846728 0.0002212593 6.024212e-05
 [704,] 0.0001748004 0.0002203716 5.811467e-05
 [705,] 0.0002926026 0.0002209318 9.442239e-05
 [706,] 0.0003229909 0.0002206937 1.047553e-04
 [707,] 0.0003501586 0.0002204965 1.146742e-04
 [708,] 0.0001815681 0.0002199707 6.014418e-05
 [709,] 0.0001772123 0.0002202588 5.878575e-05
 [710,] 0.0002159125 0.0002208271 7.190612e-05
 [711,] 0.0003254397 0.0002204300 1.069090e-04
 [712,] 0.0001879298 0.0002195476 6.270342e-05
 [713,] 0.0001897451 0.0002193463 6.245052e-05
 [714,] 0.0002182912 0.0002208198 7.271318e-05
 [715,] 0.0002181325 0.0002208209 7.266169e-05
 [716,] 0.0001658097 0.0002202974 5.568670e-05
 [717,] 0.0002183399 0.0002208209 7.274076e-05
 [718,] 0.0002187087 0.0002208209 7.285822e-05
 [719,] 0.0001887090 0.0002201057 6.259378e-05
 [720,] 0.0002182476 0.0002208209 7.269970e-05
 [721,] 0.0001664290 0.0002195909 5.549998e-05
 [722,] 0.0002187214 0.0002208209 7.285625e-05
 [723,] 0.0001993458 0.0002202298 6.601836e-05
 [724,] 0.0002191682 0.0002208209 7.300228e-05
 [725,] 0.0002182465 0.0002208209 7.269928e-05
 [726,] 0.0001728125 0.0002196294 5.778670e-05
 [727,] 0.0002164050 0.0002206161 7.355508e-05
 [728,] 0.0002146645 0.0002206483 7.287533e-05
 [729,] 0.0002179305 0.0002208186 7.258569e-05
 [730,] 0.0001743282 0.0002195786 5.820108e-05
 [731,] 0.0001720839 0.0002195517 5.734274e-05
 [732,] 0.0002234428 0.0003083247 7.249325e-05
 [733,] 0.0002311876 0.0002208391 7.679718e-05
 [734,] 0.0002083052 0.0002209089 7.187665e-05
 [735,] 0.0002079611 0.0002207400 6.898672e-05
 [736,] 0.0002073833 0.0002208584 7.260913e-05
 [737,] 0.0002097309 0.0002209299 7.790775e-05
 [738,] 0.0001966395 0.0002195179 6.646925e-05
 [739,] 0.0002090279 0.0002208602 7.241037e-05
 [740,] 0.0001979629 0.0003315696 9.328045e-05
 [741,] 0.0002158567 0.0002209494 8.259429e-05
 [742,] 0.0001663667 0.0003342092 7.223683e-05
 [743,] 0.0002099665 0.0002208575 7.050588e-05
 [744,] 0.0001994500 0.0002209417 7.001143e-05
 [745,] 0.0001617487 0.0003469003 8.325580e-05
 [746,] 0.0001682071 0.0002215119 5.481845e-05
 [747,] 0.0001901471 0.0002198252 6.480230e-05
 [748,] 0.0002122137 0.0002204617 7.069778e-05
 [749,] 0.0001906530 0.0003468117 1.284016e-04
 [750,] 0.0001701322 0.0002213770 5.539490e-05
 [751,] 0.0002160849 0.0002205771 7.301187e-05
 [752,] 0.0001938286 0.0002222675 8.222291e-05
 [753,] 0.0001981523 0.0003223018 8.872533e-05
 [754,] 0.0001698124 0.0002200968 5.635261e-05
 [755,] 0.0002114652 0.0002341735 7.014855e-05
 [756,] 0.0002437992 0.0002197641 8.053553e-05
 [757,] 0.0001702344 0.0003154256 6.418068e-05
 [758,] 0.0001677320 0.0002210192 5.484550e-05
 [759,] 0.0001675375 0.0002209910 5.481402e-05
 [760,] 0.0001981231 0.0002210789 6.396552e-05
 [761,] 0.0001687466 0.0002203286 5.526421e-05
 [762,] 0.0002086006 0.0002763383 9.653156e-05
 [763,] 0.0002061643 0.0002194230 6.823745e-05
 [764,] 0.0001870235 0.0003516858 1.241589e-04
 [765,] 0.0001771911 0.0002208548 5.710116e-05
 [766,] 0.0001967455 0.0002206362 6.393210e-05
 [767,] 0.0001852617 0.0003303242 1.132625e-04
 [768,] 0.0001862987 0.0003193687 1.106602e-04
 [769,] 0.0001981814 0.0003107178 8.572774e-05
 [770,] 0.0001778093 0.0002203297 5.758430e-05
 [771,] 0.0002163082 0.0002208604 7.729468e-05
 [772,] 0.0001710929 0.0002201503 5.618027e-05
 [773,] 0.0002018841 0.0002200182 6.956900e-05
 [774,] 0.0001780186 0.0002204420 5.756009e-05
 [775,] 0.0001861650 0.0002210161 5.960119e-05
 [776,] 0.0001759935 0.0002205255 5.697422e-05
 [777,] 0.0001770872 0.0002203797 5.735412e-05
 [778,] 0.0001786186 0.0002204515 5.771219e-05
 [779,] 0.0001777247 0.0002204870 5.744953e-05
 [780,] 0.0001773413 0.0002204643 5.736351e-05
 [781,] 0.0002111765 0.0002204416 7.042734e-05
 [782,] 0.0001784214 0.0002204447 5.766348e-05
 [783,] 0.0001733004 0.0002203442 5.639101e-05
 [784,] 0.0001982920 0.0003136005 8.569630e-05
 [785,] 0.0001764880 0.0002206436 5.704043e-05
 [786,] 0.0001797812 0.0002206398 5.789355e-05
 [787,] 0.0001778760 0.0002204850 5.748997e-05
 [788,] 0.0001779227 0.0002203920 5.756805e-05
 [789,] 0.0001764378 0.0002204369 5.714493e-05
 [790,] 0.0001772790 0.0002204494 5.735722e-05
 [791,] 0.0001776641 0.0002204116 5.748436e-05
 [792,] 0.0002306899 0.0002208839 8.575444e-05
 [793,] 0.0002000024 0.0002197092 6.824820e-05
 [794,] 0.0001773907 0.0002204165 5.740875e-05
 [795,] 0.0001779734 0.0002204563 5.753644e-05
 [796,] 0.0001773592 0.0002204361 5.738723e-05
 [797,] 0.0001759886 0.0002202634 5.713395e-05
 [798,] 0.0002073025 0.0002204867 6.924860e-05
 [799,] 0.0001775896 0.0002203848 5.748484e-05
 [800,] 0.0002324982 0.0002209114 8.854724e-05
 [801,] 0.0001826759 0.0002568536 5.774846e-05
 [802,] 0.0002321973 0.0002209412 9.057779e-05
 [803,] 0.0002133330 0.0002511072 1.106629e-04
 [804,] 0.0001787290 0.0002208419 5.745824e-05
 [805,] 0.0001893262 0.0002210469 6.039298e-05
 [806,] 0.0001799731 0.0002208735 5.775820e-05
 [807,] 0.0001807964 0.0002210812 5.784756e-05
 [808,] 0.0001854681 0.0002198735 6.308809e-05
 [809,] 0.0001789647 0.0002210831 5.738637e-05
 [810,] 0.0001771575 0.0002210862 5.693759e-05
 [811,] 0.0001801267 0.0002209940 5.772970e-05
 [812,] 0.0001840678 0.0002209703 5.873610e-05
 [813,] 0.0001979377 0.0002375499 6.830113e-05
 [814,] 0.0002642774 0.0002208235 8.714656e-05
 [815,] 0.0001818584 0.0002193073 6.074760e-05
 [816,] 0.0001814659 0.0002193089 6.062102e-05
 [817,] 0.0001978734 0.0003150337 9.094181e-05
 [818,] 0.0001818139 0.0002205042 5.886189e-05
 [819,] 0.0002381882 0.0002207341 8.512689e-05
 [820,] 0.0001796208 0.0002209102 5.763655e-05
 [821,] 0.0001798724 0.0002209049 5.770386e-05
 [822,] 0.0001979267 0.0002318113 7.274605e-05
 [823,] 0.0001807223 0.0002209863 5.787239e-05
 [824,] 0.0001929742 0.0002203206 6.525284e-05
 [825,] 0.0001843851 0.0002209295 5.885075e-05
 [826,] 0.0002438181 0.0002204149 8.654223e-05
 [827,] 0.0001798975 0.0003078565 9.567724e-05
 [828,] 0.0002474101 0.0002211634 8.973816e-05
 [829,] 0.0002018801 0.0002970640 7.941609e-05
 [830,] 0.0002056707 0.0002193396 6.908817e-05
 [831,] 0.0002445321 0.0002195872 8.233665e-05
 [832,] 0.0001782942 0.0004681246 1.287522e-04
 [833,] 0.0002077783 0.0002197715 7.084523e-05
 [834,] 0.0001986379 0.0002212853 7.252649e-05
 [835,] 0.0001956136 0.0002203217 6.249861e-05
 [836,] 0.0001749078 0.0002199012 5.695977e-05
 [837,] 0.0001784665 0.0002693532 8.223670e-05
 [838,] 0.0001916037 0.0002207932 6.551998e-05
 [839,] 0.0001996255 0.0002204340 6.691436e-05
 [840,] 0.0001992431 0.0002204618 6.677945e-05
 [841,] 0.0001996279 0.0002204632 6.694875e-05
 [842,] 0.0001989143 0.0002204661 6.663941e-05
 [843,] 0.0002806841 0.0002200640 9.736479e-05
 [844,] 0.0002872243 0.0002200958 9.991801e-05
 [845,] 0.0001810051 0.0002211436 6.996481e-05
 [846,] 0.0002763887 0.0002200961 9.599939e-05
 [847,] 0.0001941864 0.0002262912 6.017954e-05
 [848,] 0.0001985268 0.0002204789 6.647805e-05
 [849,] 0.0001812199 0.0002699751 8.717122e-05
 [850,] 0.0002166360 0.0002208263 7.289649e-05
 [851,] 0.0002426032 0.0002206907 8.086054e-05
 [852,] 0.0002673942 0.0002195815 8.612150e-05
 [853,] 0.0002676799 0.0002195815 8.621990e-05
 [854,] 0.0001994161 0.0002204686 6.686300e-05
 [855,] 0.0002106227 0.0002350359 6.984356e-05
 [856,] 0.0002031891 0.0002208338 6.788657e-05
 [857,] 0.0002520023 0.0002194937 8.535296e-05
 [858,] 0.0002107548 0.0002204917 7.009311e-05
 [859,] 0.0002418889 0.0002206917 8.069567e-05
 [860,] 0.0002183644 0.0002192619 7.224394e-05
 [861,] 0.0001799148 0.0002620196 8.275436e-05
 [862,] 0.0002181915 0.0002192642 7.192297e-05
 [863,] 0.0002116510 0.0002201574 7.021774e-05
 [864,] 0.0001927348 0.0002206025 6.507614e-05
 [865,] 0.0001916465 0.0002206688 6.464060e-05
 [866,] 0.0001923486 0.0002206558 6.495112e-05
 [867,] 0.0001919966 0.0002206660 6.480320e-05
 [868,] 0.0002312768 0.0002209158 8.861628e-05
 [869,] 0.0002216917 0.0002197423 7.616886e-05
 [870,] 0.0001909460 0.0002603089 8.354225e-05
 [871,] 0.0001975788 0.0002204233 6.586555e-05
 [872,] 0.0001781095 0.0002878310 8.679301e-05
 [873,] 0.0002150016 0.0002200855 7.120539e-05
 [874,] 0.0002143374 0.0002200834 7.101047e-05
 [875,] 0.0002358326 0.0002208175 7.794488e-05
 [876,] 0.0002900054 0.0002203128 1.027403e-04
 [877,] 0.0002892217 0.0002200877 1.013676e-04
 [878,] 0.0002633597 0.0002196106 8.576781e-05
 [879,] 0.0001932168 0.0002199421 6.425995e-05
 [880,] 0.0001943763 0.0002208330 6.466690e-05
 [881,] 0.0002800679 0.0002195987 9.126638e-05
 [882,] 0.0001943317 0.0002208481 6.466476e-05
 [883,] 0.0001951283 0.0002208481 6.480217e-05
 [884,] 0.0002635224 0.0002199447 8.429942e-05
 [885,] 0.0002896909 0.0002192858 9.697370e-05
 [886,] 0.0001749836 0.0002207247 5.843851e-05
 [887,] 0.0001744189 0.0002197241 5.795774e-05
 [888,] 0.0002900234 0.0002195509 9.242509e-05
 [889,] 0.0001750053 0.0002208008 5.843344e-05
 [890,] 0.0002791331 0.0002192592 9.255829e-05
 [891,] 0.0002623281 0.0002199996 8.365604e-05
 [892,] 0.0001743102 0.0002198709 5.798008e-05
 [893,] 0.0002211421 0.0002202122 7.318660e-05
 [894,] 0.0001742358 0.0002198803 5.794089e-05
 [895,] 0.0001743568 0.0002198734 5.800450e-05
 [896,] 0.0003306013 0.0002198654 1.140445e-04
 [897,] 0.0002076528 0.0002209312 6.935068e-05
 [898,] 0.0002282261 0.0002256460 7.453567e-05
 [899,] 0.0002067796 0.0002208456 6.889395e-05
 [900,] 0.0002365540 0.0002208045 7.689176e-05
 [901,] 0.0002129376 0.0002206668 7.058722e-05
 [902,] 0.0002740868 0.0002195724 8.971934e-05
 [903,] 0.0001748814 0.0002207234 5.837471e-05
 [904,] 0.0003336399 0.0002197786 1.141382e-04
 [905,] 0.0001871461 0.0002200216 6.263460e-05
 [906,] 0.0001747859 0.0002207234 5.830581e-05
 [907,] 0.0001949761 0.0002207290 6.472068e-05
 [908,] 0.0003196693 0.0002198594 1.103217e-04
 [909,] 0.0002623051 0.0002198808 8.429214e-05
 [910,] 0.0002553885 0.0002198769 8.218096e-05
 [911,] 0.0002607825 0.0002198763 8.384602e-05
 [912,] 0.0001936593 0.0002201866 6.436717e-05
 [913,] 0.0002079975 0.0002476106 7.944428e-05
 [914,] 0.0001940892 0.0002206568 6.461943e-05
 [915,] 0.0002661880 0.0002199408 8.512738e-05
 [916,] 0.0002644465 0.0002199278 8.467060e-05
 [917,] 0.0002702703 0.0002200339 8.587563e-05
 [918,] 0.0002937103 0.0002198304 9.138546e-05
 [919,] 0.0002338008 0.0002196426 8.030458e-05
 [920,] 0.0001842487 0.0002209776 5.863344e-05
 [921,] 0.0001970013 0.0002205953 6.550845e-05
 [922,] 0.0001912573 0.0002206396 6.408599e-05
 [923,] 0.0001852814 0.0002201454 5.955746e-05
 [924,] 0.0002159956 0.0002207302 7.276151e-05
 [925,] 0.0002257449 0.0002202938 7.279629e-05
 [926,] 0.0001925372 0.0002207911 6.468363e-05
 [927,] 0.0001910068 0.0002208317 6.418583e-05
 [928,] 0.0001956190 0.0002207847 6.515601e-05
 [929,] 0.0001916322 0.0002208396 6.444979e-05
 [930,] 0.0001780978 0.0002196312 5.823459e-05
 [931,] 0.0001956695 0.0002207442 6.515738e-05
 [932,] 0.0002272954 0.0002207755 7.710678e-05
 [933,] 0.0002166352 0.0002208453 7.213663e-05
 [934,] 0.0001921071 0.0002208107 6.454599e-05
 [935,] 0.0002205518 0.0002202897 7.122044e-05
 [936,] 0.0002172496 0.0002208453 7.233958e-05
 [937,] 0.0001956499 0.0002207926 6.514923e-05
 [938,] 0.0001956987 0.0002207918 6.515208e-05
 [939,] 0.0001956037 0.0002207845 6.515368e-05
 [940,] 0.0001920195 0.0002208194 6.457375e-05
 [941,] 0.0001889268 0.0002196678 6.146236e-05
 [942,] 0.0002183694 0.0002207000 7.354342e-05
 [943,] 0.0001959519 0.0002208695 6.514211e-05
 [944,] 0.0001770806 0.0002206750 5.698256e-05
 [945,] 0.0001952571 0.0002208107 6.495324e-05
 [946,] 0.0001952118 0.0002204616 6.486775e-05
 [947,] 0.0001931263 0.0002201072 6.352435e-05
 [948,] 0.0002060821 0.0002208336 6.862723e-05
 [949,] 0.0001853806 0.0002206139 6.142072e-05
 [950,] 0.0001852539 0.0002206810 6.137268e-05
 [951,] 0.0001840474 0.0002207230 6.111261e-05
 [952,] 0.0001840345 0.0002207998 6.110720e-05
 [953,] 0.0002290606 0.0002197434 7.333891e-05
 [954,] 0.0001865070 0.0002198508 6.185193e-05
 [955,] 0.0001944473 0.0002208213 6.480123e-05
 [956,] 0.0001868276 0.0002198586 6.192181e-05
 [957,] 0.0002191424 0.0002612069 1.056299e-04
 [958,] 0.0001872004 0.0002198575 6.204274e-05
 [959,] 0.0001953279 0.0002201348 6.414331e-05
 [960,] 0.0002267304 0.0002197315 7.267362e-05
 [961,] 0.0001944096 0.0002208636 6.475210e-05
 [962,] 0.0002056575 0.0002211093 6.460572e-05
 [963,] 0.0002028608 0.0002205989 6.754844e-05
 [964,] 0.0002030780 0.0002205936 6.759805e-05
 [965,] 0.0002585152 0.0002207902 8.557030e-05
 [966,] 0.0001848472 0.0002208593 6.123546e-05
 [967,] 0.0001882492 0.0002573761 5.865588e-05
 [968,] 0.0001843227 0.0002205779 6.121135e-05
 [969,] 0.0002033194 0.0002208458 6.771914e-05
 [970,] 0.0001947379 0.0002208161 6.486713e-05
 [971,] 0.0001944911 0.0002205314 6.465012e-05
 [972,] 0.0001946777 0.0002208723 6.483128e-05
 [973,] 0.0001990521 0.0002201244 6.531012e-05
 [974,] 0.0002033168 0.0002208527 6.771663e-05
 [975,] 0.0002322727 0.0002194687 7.568457e-05
 [976,] 0.0001845175 0.0002205502 6.122024e-05
 [977,] 0.0002170189 0.0003058262 1.220516e-04
 [978,] 0.0001944719 0.0002208287 6.478234e-05
 [979,] 0.0001946286 0.0002208522 6.472919e-05
 [980,] 0.0002034285 0.0002208527 6.773944e-05
 [981,] 0.0001952464 0.0002201664 6.393411e-05
 [982,] 0.0002159546 0.0002843580 1.104010e-04
 [983,] 0.0001942877 0.0002205906 6.458875e-05
 [984,] 0.0002045714 0.0002195809 6.691746e-05
 [985,] 0.0001943537 0.0002457330 6.897044e-05
 [986,] 0.0002217420 0.0002851206 1.217051e-04
 [987,] 0.0002999402 0.0002205472 1.034613e-04
 [988,] 0.0002311215 0.0002342797 1.169371e-04
 [989,] 0.0002435183 0.0002208347 8.034286e-05
 [990,] 0.0001860450 0.0002196363 6.176456e-05
 [991,] 0.0002240494 0.0002208890 7.375623e-05
 [992,] 0.0001962160 0.0002202897 6.531020e-05
 [993,] 0.0002171134 0.0002208603 7.411491e-05
 [994,] 0.0002209916 0.0002196261 7.419787e-05
 [995,] 0.0001980601 0.0002209332 6.656433e-05
 [996,] 0.0001653631 0.0002192861 5.482426e-05
 [997,] 0.0002176962 0.0002617382 7.743330e-05
 [998,] 0.0002091761 0.0002208117 6.963908e-05
 [999,] 0.0001666823 0.0002198889 5.489149e-05
[1000,] 0.0015145895 0.0002208485 5.325476e-04
[1001,] 0.0017139191 0.0002208587 6.148810e-04
[1002,] 0.0002067416 0.0002209163 6.904703e-05
[1003,] 0.0015486482 0.0002208471 5.434189e-04
[1004,] 0.0001666123 0.0002200273 5.462366e-05
[1005,] 0.0017300559 0.0002208512 6.151549e-04
[1006,] 0.0016306063 0.0002206927 4.318188e-04
[1007,] 0.0017069769 0.0002208421 5.979794e-04
[1008,] 0.0001743402 0.0002198413 5.743969e-05
[1009,] 0.0016084479 0.0002208413 5.626437e-04
[1010,] 0.0001850716 0.0002199624 6.047475e-05
[1011,] 0.0002069193 0.0002209084 6.907745e-05
[1012,] 0.0002048349 0.0002208510 6.839878e-05
[1013,] 0.0017817266 0.0002208430 6.255860e-04
[1014,] 0.0001620390 0.0002198845 5.386737e-05
[1015,] 0.0002070747 0.0002209021 6.914654e-05
[1016,] 0.0012190569 0.0002208374 4.279523e-04
[1017,] 0.0002067728 0.0002208387 6.896696e-05
[1018,] 0.0001650503 0.0002196445 5.518841e-05
[1019,] 0.0002104802 0.0002203919 6.955353e-05
[1020,] 0.0001650668 0.0002199600 5.445607e-05
[1021,] 0.0015893266 0.0002208473 5.646405e-04
[1022,] 0.0002084644 0.0002208623 7.014435e-05
[1023,] 0.0011143592 0.0002208389 3.820104e-04
[1024,] 0.0085565517 0.0002208983 3.354324e-03
[1025,] 0.0001706832 0.0009748396 3.036574e-04
[1026,] 0.0002296314 0.0002207233 7.720766e-05
[1027,] 0.0001916531 0.0010088134 3.798786e-04
[1028,] 0.0002203071 0.0002207018 7.337430e-05
[1029,] 0.0168457488 0.0002208324 5.866159e-03
[1030,] 0.0002567852 0.0002198573 8.447030e-05
[1031,] 0.0001713585 0.0002223696 7.515535e-05
[1032,] 0.0001849596 0.0003500523 1.411112e-04
[1033,] 0.0001682541 0.0002386679 6.851895e-05
[1034,] 0.0001840664 0.0003298557 1.315314e-04
[1035,] 0.0001838911 0.0003195513 1.271132e-04
[1036,] 0.0003832384 0.0002204420 1.319159e-04
[1037,] 0.0001911495 0.0005533487 2.405386e-04
[1038,] 0.0001849537 0.0005698726 2.298957e-04
[1039,] 0.0001889804 0.0005805324 2.460879e-04
[1040,] 0.0001942928 0.0002206635 6.435744e-05
[1041,] 0.0002178732 0.0002863289 1.041115e-04
[1042,] 0.0002177981 0.0003370476 7.563292e-05
[1043,] 0.0001861360 0.0005843091 2.392147e-04
[1044,] 0.0001936072 0.0003589598 1.573600e-04
[1045,] 0.0004376317 0.0002199480 1.513036e-04
[1046,] 0.0003463466 0.0002219089 1.458449e-04
[1047,] 0.0002181756 0.0003181227 8.283973e-05
[1048,] 0.0002276936 0.0002206082 8.055279e-05
[1049,] 0.0002198988 0.0002207339 7.325179e-05
[1050,] 0.0002317093 0.0002208695 8.270968e-05
[1051,] 0.0126057618 0.0002208354 4.423008e-03
[1052,] 0.0002198535 0.0002206608 7.763588e-05
[1053,] 0.0100652531 0.0002208441 3.621286e-03
[1054,] 0.0002198161 0.0002207343 7.323888e-05
[1055,] 0.0004383175 0.0002207351 1.568703e-04
[1056,] 0.0002177936 0.0003458482 8.925589e-05
[1057,] 0.0002108687 0.0002208596 7.041755e-05
[1058,] 0.0003676207 0.0002211980 1.378146e-04
[1059,] 0.0002347311 0.0002206960 8.347487e-05
[1060,] 0.0002330820 0.0002209338 8.338799e-05
[1061,] 0.0002336497 0.0002208304 8.338049e-05
[1062,] 0.0004224493 0.0002194403 1.391634e-04
[1063,] 0.0103865787 0.0002208234 3.594036e-03
[1064,] 0.0002270608 0.0002206705 8.044850e-05
[1065,] 0.0002293380 0.0002206351 8.124822e-05
[1066,] 0.0002178404 0.0003652921 9.361026e-05
[1067,] 0.0002214333 0.0002215404 9.346045e-05
[1068,] 0.0106127285 0.0002208444 3.789200e-03
[1069,] 0.0001979778 0.0002214633 6.151212e-05
[1070,] 0.0002171757 0.0003710609 9.581624e-05
[1071,] 0.0001965470 0.0002204454 6.547272e-05
[1072,] 0.0002004796 0.0002459109 8.868426e-05
[1073,] 0.0002458490 0.0002203608 8.659507e-05
[1074,] 0.0002487145 0.0002204194 8.786032e-05
[1075,] 0.0002466103 0.0002204077 8.702889e-05
[1076,] 0.0002516147 0.0002198792 8.678378e-05
[1077,] 0.0002475574 0.0002204596 8.754652e-05
[1078,] 0.0002124091 0.0004592802 2.401389e-04
[1079,] 0.0002473485 0.0002203614 8.716209e-05
[1080,] 0.0002450722 0.0002203742 8.634634e-05
[1081,] 0.0002441756 0.0002203441 8.591540e-05
[1082,] 0.0001962414 0.0002199980 6.522618e-05
[1083,] 0.0003642754 0.0002197496 1.133592e-04
[1084,] 0.0003467351 0.0002200198 1.116397e-04
[1085,] 0.0002504651 0.0002203598 8.832493e-05
[1086,] 0.0002059284 0.0002208264 6.872605e-05
[1087,] 0.0113630247 0.0002208427 4.047002e-03
[1088,] 0.0003690810 0.0002200939 1.258015e-04
[1089,] 0.0002505651 0.0002203443 8.830555e-05
[1090,] 0.0002498749 0.0002203139 8.795035e-05
[1091,] 0.0002439264 0.0002211654 7.724504e-05
[1092,] 0.0002085540 0.0004819132 2.446401e-04
[1093,] 0.0002089986 0.0004865432 2.480759e-04
[1094,] 0.0002102980 0.0004843235 2.496496e-04
[1095,] 0.0002073769 0.0005313760 2.682492e-04
[1096,] 0.0002085463 0.0002205907 6.945812e-05
[1097,] 0.0002096043 0.0005467356 2.819399e-04
[1098,] 0.0002150245 0.0003268587 9.286856e-05
[1099,] 0.0002163225 0.0002208536 7.223858e-05
[1100,] 0.0002083904 0.0005400851 2.753414e-04
[1101,] 0.0002076579 0.0005494442 2.784889e-04
[1102,] 0.0002077168 0.0005377250 2.724295e-04
[1103,] 0.0001833452 0.0002220090 5.975366e-05
[1104,] 0.0119551961 0.0002208420 4.251629e-03
[1105,] 0.0002158511 0.0002208617 7.209624e-05
[1106,] 0.0002046549 0.0004970006 2.439274e-04
[1107,] 0.0002146677 0.0003078977 8.909567e-05
[1108,] 0.0001843712 0.0002220214 5.989488e-05
[1109,] 0.0002157786 0.0002208608 7.206647e-05
[1110,] 0.0002146664 0.0003041539 8.814129e-05
[1111,] 0.0003150544 0.0002194359 1.012672e-04
[1112,] 0.0002246327 0.0005509870 3.206751e-04
[1113,] 0.0002239152 0.0005449665 3.151841e-04
[1114,] 0.0002287613 0.0006610616 4.023528e-04
[1115,] 0.0002239892 0.0005535090 3.206849e-04
[1116,] 0.0003078560 0.0002194148 9.976838e-05
[1117,] 0.0001983076 0.0002199673 6.580274e-05
[1118,] 0.0002318714 0.0005460063 3.346739e-04
[1119,] 0.0002301389 0.0005496232 3.329756e-04
[1120,] 0.0002294923 0.0005570432 3.363011e-04
[1121,] 0.0002280554 0.0004492344 2.631762e-04
[1122,] 0.0087237302 0.0002208421 3.099194e-03
[1123,] 0.0091106357 0.0002208421 3.237399e-03
[1124,] 0.0091468121 0.0002208421 3.250297e-03
[1125,] 0.0003093133 0.0002198886 1.013491e-04
[1126,] 0.0002161574 0.0002202627 7.508173e-05
[1127,] 0.0002138007 0.0002201954 7.403605e-05
[1128,] 0.0002126406 0.0002202506 7.373932e-05
[1129,] 0.0002090884 0.0002192258 6.922157e-05
[1130,] 0.0002154572 0.0002202454 7.477455e-05
[1131,] 0.0002177692 0.0002202151 7.556079e-05
[1132,] 0.0002196938 0.0002208518 7.363056e-05
[1133,] 0.0002166134 0.0002202491 7.521765e-05
[1134,] 0.0002169493 0.0002201918 7.519538e-05
[1135,] 0.0002167847 0.0002205395 7.646321e-05
[1136,] 0.0002164309 0.0002196815 7.421937e-05
[1137,] 0.0001773740 0.0002193651 5.889438e-05
[1138,] 0.0002326190 0.0005455919 3.363154e-04
[1139,] 0.0001919964 0.0002199877 6.378402e-05
[1140,] 0.0001769484 0.0002194791 5.853258e-05
[1141,] 0.0001873832 0.0002198102 6.130650e-05
[1142,] 0.0001790431 0.0002220552 5.853456e-05
[1143,] 0.0041773262 0.0002208580 1.526454e-03
[1144,] 0.0097017335 0.0002756244 1.875487e-03
[1145,] 0.0122651465 0.0002208365 4.309412e-03
[1146,] 0.0001773617 0.0002221581 5.910386e-05
[1147,] 0.0001775686 0.0002221504 5.867308e-05
[1148,] 0.0001829620 0.0002216549 5.926570e-05
[1149,] 0.0001870627 0.0002199402 6.300703e-05
[1150,] 0.0002048931 0.0005378831 2.648483e-04
[1151,] 0.0001802439 0.0002194198 6.018520e-05
[1152,] 0.0002759007 0.0002202002 9.451285e-05
[1153,] 0.0002863778 0.0002201379 9.737723e-05
[1154,] 0.0078567151 0.0002208157 2.606528e-03
[1155,] 0.0001794190 0.0002561841 6.454647e-05
[1156,] 0.0123916261 0.0002208329 4.317451e-03
[1157,] 0.0001733264 0.0002206519 5.771818e-05
[1158,] 0.0001931224 0.0004083397 1.348572e-04
[1159,] 0.0002077569 0.0005420372 2.741330e-04
[1160,] 0.0125575858 0.0002208330 4.376116e-03
[1161,] 0.0002159919 0.0006224504 3.403553e-04
[1162,] 0.0097410443 0.0002208147 3.227477e-03
[1163,] 0.0162280394 0.0002208323 5.654699e-03
[1164,] 0.0002603778 0.0002209934 9.294754e-05
[1165,] 0.0001993472 0.0005639346 2.630528e-04
[1166,] 0.0001961545 0.0002198492 6.516348e-05
[1167,] 0.0002670557 0.0004838256 3.531494e-04
[1168,] 0.0082519235 0.0002208158 2.764299e-03
[1169,] 0.0082129832 0.0002208159 2.754099e-03
[1170,] 0.0002778224 0.0005011816 3.886656e-04
[1171,] 0.0002009449 0.0005100164 2.407700e-04
[1172,] 0.0002695360 0.0002211717 1.017875e-04
[1173,] 0.0001952125 0.0002197621 6.482569e-05
[1174,] 0.0002389765 0.0002211174 8.755600e-05
[1175,] 0.0001988592 0.0004087408 1.876665e-04
[1176,] 0.0001952233 0.0002198734 6.477088e-05
[1177,] 0.0078701489 0.0002208157 2.629786e-03
[1178,] 0.0002056198 0.0005819419 2.887862e-04
[1179,] 0.0002241960 0.0002200476 7.438874e-05
[1180,] 0.0002472789 0.0004079939 2.545121e-04
[1181,] 0.0001826413 0.0002207568 6.065467e-05
[1182,] 0.0002871468 0.0011048437 9.999629e-04
[1183,] 0.0002003715 0.0005747684 2.706227e-04
[1184,] 0.0002199741 0.0002200570 7.271254e-05
[1185,] 0.0002405028 0.0002224392 1.195363e-04
[1186,] 0.0002038208 0.0005744321 2.800656e-04
[1187,] 0.0077517692 0.0002208165 2.613446e-03
[1188,] 0.0002190870 0.0002693150 9.951457e-05
[1189,] 0.0002706229 0.0004995847 3.748541e-04
[1190,] 0.0001997388 0.0005369927 2.508136e-04
[1191,] 0.0002221867 0.0004696409 2.602153e-04
[1192,] 0.0002031083 0.0012634571 6.193796e-04
[1193,] 0.0001952609 0.0002196977 6.478321e-05
[1194,] 0.0002121826 0.0002208363 7.080364e-05
[1195,] 0.0090753930 0.0002208163 3.056147e-03
[1196,] 0.0001729430 0.0002205386 5.873234e-05
[1197,] 0.0002309825 0.0002196553 7.781918e-05
[1198,] 0.0139291135 0.0002208354 4.804730e-03
[1199,] 0.0002219400 0.0002208341 7.429799e-05
[1200,] 0.0120334386 0.0002208355 4.151620e-03
[1201,] 0.0002170447 0.0002199335 7.208210e-05
[1202,] 0.0002000485 0.0002205457 6.543568e-05
[1203,] 0.0001998197 0.0002200751 6.819089e-05
[1204,] 0.0001976199 0.0002201625 6.583053e-05
[1205,] 0.0002147252 0.0002198860 7.181119e-05
[1206,] 0.0002512586 0.0002196875 8.506077e-05
[1207,] 0.0002088672 0.0002202422 7.014907e-05
[1208,] 0.0002185309 0.0002208164 7.300239e-05
[1209,] 0.0001983969 0.0002207610 6.916888e-05
[1210,] 0.0001973642 0.0002201749 6.786623e-05
[1211,] 0.0002053714 0.0002207823 6.838421e-05
[1212,] 0.0002398176 0.0002194489 8.148199e-05
[1213,] 0.0002212133 0.0002202846 7.520763e-05
[1214,] 0.0002047871 0.0002200781 6.747645e-05
[1215,] 0.0002020913 0.0002197053 6.798986e-05
[1216,] 0.0002798100 0.0002203259 8.590464e-05
[1217,] 0.0002026008 0.0002201794 6.639607e-05
[1218,] 0.0039211235 0.0002208246 1.273849e-03
[1219,] 0.0002020234 0.0002202511 6.616935e-05
[1220,] 0.0002241142 0.0002207014 7.435167e-05
[1221,] 0.0002042622 0.0002195614 6.738782e-05
[1222,] 0.0002516260 0.0003113949 1.989730e-04
[1223,] 0.0046297435 0.0002208308 1.554828e-03
[1224,] 0.0002535957 0.0002195585 8.097867e-05
[1225,] 0.0041576849 0.0002208310 1.396797e-03
[1226,] 0.0002208860 0.0002204423 7.524201e-05
[1227,] 0.0002219965 0.0002208342 7.408100e-05
[1228,] 0.0002047253 0.0002195156 6.773675e-05
[1229,] 0.0028014817 0.0002208242 9.116500e-04
[1230,] 0.0002235077 0.0002205009 7.792548e-05
[1231,] 0.0002153244 0.0002197220 7.281131e-05
[1232,] 0.0036940615 0.0002208245 1.197217e-03
[1233,] 0.0030226454 0.0002208242 9.838801e-04
[1234,] 0.0001956951 0.0002200014 6.685057e-05
[1235,] 0.0002036719 0.0002202339 6.782098e-05
[1236,] 0.0002244397 0.0002198458 7.668385e-05
[1237,] 0.0001979472 0.0002197767 6.731802e-05
[1238,] 0.0025030309 0.0002208282 8.024165e-04
[1239,] 0.0023328024 0.0002208277 7.491729e-04
[1240,] 0.0002175768 0.0002200589 7.065674e-05
[1241,] 0.0023841449 0.0002208272 7.673490e-04
[1242,] 0.0002144965 0.0002201366 6.907241e-05
[1243,] 0.0044896357 0.0002208311 1.502854e-03
[1244,] 0.0002061363 0.0002202330 6.866769e-05
[1245,] 0.0023640885 0.0002208265 7.618660e-04
[1246,] 0.0002298377 0.0002202991 7.950249e-05
[1247,] 0.0002183108 0.0002208063 7.319657e-05
[1248,] 0.0002192991 0.0002208348 7.321148e-05
[1249,] 0.0002203430 0.0002200009 7.168133e-05
[1250,] 0.0022392288 0.0002208273 7.188798e-04
[1251,] 0.0002065394 0.0002212898 6.687601e-05
[1252,] 0.0002713508 0.0002869928 9.313239e-05
[1253,] 0.0002066479 0.0002202571 6.808832e-05
[1254,] 0.0044755308 0.0002208308 1.493667e-03
[1255,] 0.0016832371 0.0002208266 5.428778e-04
[1256,] 0.0001967353 0.0002194698 6.442571e-05
[1257,] 0.0002099752 0.0002969137 9.386243e-05
[1258,] 0.0002121505 0.0003302433 9.789161e-05
[1259,] 0.0002626258 0.0002203270 8.194894e-05
[1260,] 0.0002189476 0.0002207552 7.080177e-05
[1261,] 0.0013573330 0.0002199357 4.486779e-04
[1262,] 0.0002154194 0.0003372207 1.018803e-04
[1263,] 0.0014207628 0.0002199328 4.681000e-04
[1264,] 0.0002151095 0.0032879019 8.775646e-04
[1265,] 0.0002163441 0.0002206017 7.019131e-05
[1266,] 0.0002065756 0.0002207205 6.906890e-05
[1267,] 0.0012934614 0.0002199453 4.316572e-04
[1268,] 0.0002180561 0.0002207500 7.091988e-05
[1269,] 0.0002167247 0.0002208447 7.029094e-05
[1270,] 0.0019616082 0.0002209874 8.765734e-04
[1271,] 0.0016425337 0.0002200341 5.845221e-04
[1272,] 0.0016765672 0.0002200607 6.071835e-04
[1273,] 0.0002068023 0.0002207152 6.913918e-05
[1274,] 0.0002032344 0.0002208393 6.758563e-05
[1275,] 0.0010965547 0.0002199965 2.666971e-04
[1276,] 0.0009128818 0.0002200704 2.173235e-04
[1277,] 0.0022228295 0.0002208334 7.028240e-04
[1278,] 0.0002359385 0.0002206150 7.685705e-05
[1279,] 0.0002263258 0.0002204908 7.483644e-05
[1280,] 0.0011553669 0.0002213267 2.092170e-04
[1281,] 0.0002043526 0.0002207407 6.818646e-05
[1282,] 0.0002048578 0.0002207418 6.841270e-05
[1283,] 0.0009418247 0.0002210608 1.802442e-04
[1284,] 0.0011487192 0.0002212015 2.119880e-04
[1285,] 0.0002586138 0.0002203227 8.064496e-05
[1286,] 0.0019374378 0.0002200725 7.065186e-04
[1287,] 0.0018641671 0.0002241463 8.844161e-04
[1288,] 0.0003363507 0.0002885958 9.437795e-05
[1289,] 0.0002405056 0.0002205184 7.893342e-05
[1290,] 0.0002434610 0.0002204219 8.238587e-05
[1291,] 0.0002149743 0.0003138042 1.071912e-04
[1292,] 0.0002044995 0.0002208154 6.834117e-05
[1293,] 0.0002042719 0.0002208079 6.822730e-05
[1294,] 0.0104015157 0.0002208283 3.367001e-03
[1295,] 0.0002670894 0.0002206215 8.278227e-05
[1296,] 0.0104573441 0.0002208287 3.372678e-03
[1297,] 0.0019036219 0.0002776754 1.343915e-03
[1298,] 0.0002155882 0.0003618764 1.075035e-04
[1299,] 0.0160413757 0.0002208293 5.112630e-03
[1300,] 0.0157404640 0.0002208351 4.940382e-03
[1301,] 0.0024727630 0.0002599477 1.711299e-03
[1302,] 0.0146815338 0.0002208295 4.677867e-03
[1303,] 0.0419542218 0.0002208361 1.415863e-02
[1304,] 0.0192345344 0.0002208277 6.179648e-03
[1305,] 0.0112785845 0.0002208440 3.427230e-03
[1306,] 0.0155532047 0.0002208294 4.954869e-03
[1307,] 0.0333956802 0.0002208365 1.130056e-02
[1308,] 0.0002608491 0.0002205664 8.988064e-05
[1309,] 0.0285418208 0.0002208364 9.656729e-03
[1310,] 0.0003750708 0.0002198559 1.165855e-04
[1311,] 0.0137327682 0.0002208285 4.391553e-03
[1312,] 0.0276958399 0.0002208362 9.592173e-03
[1313,] 0.0128125815 0.0002208333 4.047193e-03
[1314,] 0.0003694589 0.0002198421 1.150270e-04
[1315,] 0.0002153311 0.0003600390 1.092313e-04
[1316,] 0.0003728861 0.0002198085 1.163265e-04
[1317,] 0.0137063204 0.0002208289 4.382695e-03
[1318,] 0.0003627846 0.0002195955 1.178627e-04
[1319,] 0.0002047230 0.0002208571 6.850722e-05
[1320,] 0.0002012612 0.0002208392 6.693838e-05
[1321,] 0.0002037387 0.0002208161 6.804362e-05
[1322,] 0.0228161317 0.0002208394 7.826964e-03
[1323,] 0.0136845835 0.0002208333 4.320555e-03
[1324,] 0.0001995045 0.0004501455 1.317433e-04
[1325,] 0.0021297973 0.0002493819 1.439283e-03
[1326,] 0.0003113010 0.0003749952 8.644516e-05
[1327,] 0.0002071318 0.0002209595 7.249632e-05
[1328,] 0.0002960637 0.0002193114 9.713607e-05
[1329,] 0.0002844349 0.0002193929 9.671433e-05
[1330,] 0.0003071999 0.0002193371 1.029253e-04
[1331,] 0.0003078795 0.0002193808 1.013148e-04
[1332,] 0.0002944428 0.0002215762 1.098717e-04
[1333,] 0.0003135441 0.0002197109 1.088507e-04
[1334,] 0.0002645792 0.0002206600 9.532154e-05
[1335,] 0.0002879980 0.0002193865 9.628455e-05
[1336,] 0.0002678060 0.0002219357 1.145961e-04
[1337,] 0.0003000502 0.0002193881 9.979854e-05
[1338,] 0.0002561710 0.0002197088 8.267523e-05
[1339,] 0.0002951555 0.0002552640 1.858499e-04
[1340,] 0.0002791347 0.0002204397 9.996346e-05
[1341,] 0.0002766760 0.0002193808 9.125762e-05
[1342,] 0.0002980073 0.0002198465 1.015496e-04
[1343,] 0.0003039391 0.0002213708 1.131381e-04
[1344,] 0.0003922649 0.0002196151 1.370034e-04
[1345,] 0.0002114410 0.0002205818 7.267675e-05
[1346,] 0.0003288911 0.0002210432 1.218657e-04
[1347,] 0.0002880460 0.0002199804 9.962120e-05
[1348,] 0.0002680785 0.0002195952 8.797987e-05
[1349,] 0.0002182482 0.0002210793 7.360493e-05
[1350,] 0.0002089260 0.0002207986 6.962602e-05
[1351,] 0.0002149959 0.0002209921 7.125610e-05
[1352,] 0.0002466551 0.0002205655 8.325182e-05
[1353,] 0.0003004654 0.0002196956 1.014978e-04
[1354,] 0.0002143307 0.0002201765 7.136453e-05
[1355,] 0.0001683927 0.0002254589 6.792795e-05
[1356,] 0.0002005053 0.0002192664 6.611403e-05
[1357,] 0.0002163140 0.0002208657 7.167603e-05
[1358,] 0.0002187052 0.0002207452 7.170831e-05
[1359,] 0.0002151040 0.0002209289 7.176243e-05
[1360,] 0.0002172474 0.0002195533 7.176786e-05
[1361,] 0.0002172308 0.0002195594 7.176613e-05
[1362,] 0.0002177181 0.0002195411 7.190649e-05
[1363,] 0.0002168474 0.0002205714 7.156090e-05
[1364,] 0.0002173813 0.0002376580 7.668812e-05
[1365,] 0.0002173673 0.0002481745 8.009604e-05
[1366,] 0.0002165169 0.0002194915 7.174963e-05
[1367,] 0.0002162675 0.0002214902 7.200192e-05
[1368,] 0.0002167578 0.0002213566 7.223509e-05
[1369,] 0.0002159952 0.0002197529 7.172866e-05
[1370,] 0.0001942876 0.0002216429 7.725044e-05
[1371,] 0.0002169552 0.0002196516 7.216214e-05
[1372,] 0.0001656002 0.0002194070 5.518942e-05
[1373,] 0.0001651782 0.0002200382 5.494011e-05
[1374,] 0.0001660343 0.0002212638 5.507269e-05
[1375,] 0.0001920774 0.0002209027 6.402368e-05
[1376,] 0.0002111983 0.0002209402 7.896730e-05
[1377,] 0.0002273486 0.0002206819 7.636491e-05
[1378,] 0.0002576121 0.0002207969 8.959793e-05
[1379,] 0.0001988291 0.0002209841 6.375766e-05
[1380,] 0.0001990448 0.0002760758 1.020571e-04
[1381,] 0.0002255559 0.0002206543 7.610514e-05
[1382,] 0.0002225976 0.0002207066 7.521299e-05
[1383,] 0.0002169889 0.0002207621 7.434201e-05
[1384,] 0.0001809470 0.0004331945 1.387299e-04
[1385,] 0.0001947753 0.0008441518 3.621263e-04
[1386,] 0.0002033095 0.0002208354 6.755166e-05
[1387,] 0.0001826375 0.0004104415 1.491113e-04
[1388,] 0.0001862389 0.0002205933 6.218500e-05
[1389,] 0.0002142253 0.0002207518 7.328970e-05
[1390,] 0.0002135733 0.0002207488 7.302946e-05
[1391,] 0.0002697363 0.0002206448 9.188882e-05
[1392,] 0.0002232256 0.0002204294 7.582962e-05
[1393,] 0.0002127908 0.0002207573 7.088414e-05
[1394,] 0.0001862266 0.0002196783 6.172923e-05
[1395,] 0.0001986531 0.0006025215 2.695604e-04
[1396,] 0.0002349572 0.0002207056 7.980550e-05
[1397,] 0.0002549684 0.0002203523 8.757032e-05
[1398,] 0.0001858528 0.0002202779 6.172999e-05
[1399,] 0.0002315518 0.0002207818 7.829225e-05
[1400,] 0.0002315390 0.0002207823 7.828995e-05
[1401,] 0.0001857813 0.0002199588 6.136820e-05
[1402,] 0.0001846291 0.0002197465 6.140560e-05
[1403,] 0.0001850362 0.0002196992 6.146830e-05
[1404,] 0.0001856787 0.0002202232 6.170626e-05
[1405,] 0.0001849612 0.0002196838 6.142107e-05
[1406,] 0.0001850856 0.0002196748 6.147599e-05
[1407,] 0.0001864167 0.0002199815 6.148858e-05
[1408,] 0.0001878632 0.0002197098 6.202906e-05
[1409,] 0.0001883533 0.0002196909 6.219348e-05
[1410,] 0.0002003271 0.0004949597 2.237778e-04
[1411,] 0.0001856624 0.0002203301 6.175888e-05
[1412,] 0.0001859107 0.0002203168 6.173439e-05
[1413,] 0.0002622428 0.0002207465 8.979444e-05
[1414,] 0.0002646868 0.0002207336 9.057816e-05
[1415,] 0.0001976370 0.0002213989 7.230956e-05
[1416,] 0.0001957762 0.0002199442 6.454754e-05
[1417,] 0.0001767748 0.0004124552 8.006517e-05
[1418,] 0.0001670091 0.0012139196 2.232713e-04
[1419,] 0.0002207130 0.0002209178 7.264290e-05
[1420,] 0.0002099736 0.0003451306 1.258048e-04
[1421,] 0.0002091584 0.0002208205 6.969224e-05
[1422,] 0.0001974307 0.0010213697 1.210981e-04
[1423,] 0.0001986012 0.0008599344 1.065013e-04
[1424,] 0.0002203757 0.0002208966 7.257997e-05
[1425,] 0.0003516022 0.0002197526 1.154419e-04
[1426,] 0.0002100498 0.0002734788 9.883830e-05
[1427,] 0.0001938722 0.0002193456 6.492965e-05
[1428,] 0.0002264687 0.0002257183 6.927798e-05
[1429,] 0.0001953611 0.0008309842 1.070303e-04
[1430,] 0.0002113318 0.0002693338 9.975508e-05
[1431,] 0.0001962158 0.0008690986 1.094852e-04
[1432,] 0.0002146749 0.0002198121 7.062111e-05
[1433,] 0.0002111223 0.0002207066 7.103825e-05
[1434,] 0.0003484569 0.0002205438 1.189228e-04
[1435,] 0.0002277434 0.0002198980 7.499552e-05
[1436,] 0.0001940498 0.0010122506 1.241605e-04
[1437,] 0.0002187099 0.0002203330 7.613132e-05
[1438,] 0.0001893348 0.0013418262 5.079076e-04
[1439,] 0.0002208921 0.0003293833 8.569483e-05
[1440,] 0.0002284155 0.0002198871 7.525536e-05
[1441,] 0.0001872425 0.0007028755 1.028892e-04
[1442,] 0.0001879487 0.0006903209 1.008333e-04
[1443,] 0.0002244475 0.0002198487 7.340669e-05
[1444,] 0.0003615459 0.0002522498 2.310489e-04
[1445,] 0.0002202070 0.0030442619 6.554707e-04
[1446,] 0.0002221035 0.0006923477 1.636369e-04
[1447,] 0.0001924363 0.0005905148 8.664668e-05
[1448,] 0.0002965190 0.0002204311 9.291541e-05
[1449,] 0.0002222989 0.0006770243 1.600340e-04
[1450,] 0.0002236541 0.0002567716 7.315670e-05
[1451,] 0.0001793470 0.0002194217 5.920518e-05
[1452,] 0.0002245014 0.0011812393 2.546730e-04
[1453,] 0.0002230383 0.0002478491 7.317624e-05
[1454,] 0.0002194248 0.0003576764 9.740416e-05
[1455,] 0.0002195445 0.0003682245 9.976967e-05
[1456,] 0.0001929350 0.0004626282 7.412151e-05
[1457,] 0.0002251598 0.0012784120 2.706595e-04
[1458,] 0.0001767389 0.0002213949 6.063895e-05
[1459,] 0.0001796080 0.0002194936 5.913935e-05
[1460,] 0.0002238262 0.0002516200 7.334898e-05
[1461,] 0.0001970694 0.0002280723 6.176198e-05
[1462,] 0.0002994639 0.0002250042 9.002190e-05
[1463,] 0.0002899048 0.0002210133 8.904389e-05
[1464,] 0.0002951784 0.0002211150 9.020683e-05
[1465,] 0.0001760186 0.0002195507 5.801327e-05
[1466,] 0.0001855256 0.0002206934 6.211108e-05
[1467,] 0.0001747632 0.0002195021 5.770088e-05
[1468,] 0.0002184365 0.0002202231 7.120603e-05
[1469,] 0.0002081907 0.0002206138 6.966596e-05
[1470,] 0.0002061560 0.0004653315 1.005161e-04
[1471,] 0.0001810666 0.0002214062 6.210990e-05
[1472,] 0.0001842422 0.0002209845 5.914691e-05
[1473,] 0.0001854965 0.0002210186 5.943952e-05
[1474,] 0.0002077326 0.0002767986 9.322225e-05
[1475,] 0.0002165718 0.0002204569 7.068822e-05
[1476,] 0.0002179774 0.0002208004 7.083121e-05
[1477,] 0.0001811131 0.0002214841 6.379650e-05
[1478,] 0.0001835270 0.0005224772 8.829006e-05
[1479,] 0.0002153903 0.0002204898 7.156929e-05
[1480,] 0.0001856862 0.0002211820 5.939309e-05
[1481,] 0.0001916248 0.0002207609 6.403032e-05
[1482,] 0.0002151597 0.0002204873 7.152553e-05
[1483,] 0.0002220321 0.0002735513 7.532181e-05
[1484,] 0.0002169030 0.0002204240 7.076958e-05
[1485,] 0.0002185064 0.0002206024 7.102242e-05
[1486,] 0.0002205778 0.0002197668 7.351306e-05
[1487,] 0.0001845958 0.0002211213 5.915827e-05
[1488,] 0.0002170528 0.0002204265 7.079732e-05
[1489,] 0.0002169859 0.0002204330 7.078767e-05
[1490,] 0.0002168821 0.0002204250 7.077164e-05
[1491,] 0.0001851917 0.0002211930 6.060839e-05
[1492,] 0.0001757906 0.0002194917 5.800978e-05
[1493,] 0.0001848124 0.0002211260 6.055296e-05
[1494,] 0.0002189049 0.0003905449 1.592683e-04
[1495,] 0.0001860778 0.0002194059 6.123998e-05
[1496,] 0.0001823254 0.0002207435 6.059523e-05
[1497,] 0.0001890497 0.0002197099 6.297519e-05
[1498,] 0.0001761475 0.0002194915 5.811423e-05
[1499,] 0.0001845819 0.0002210063 5.921785e-05
[1500,] 0.0001855056 0.0002211442 5.937031e-05
[1501,] 0.0002109892 0.0002210129 6.923377e-05
[1502,] 0.0001948037 0.0002208030 6.471384e-05
[1503,] 0.0001851866 0.0002212067 6.060509e-05
[1504,] 0.0001863862 0.0002193670 6.154196e-05
[1505,] 0.0001835643 0.0002193632 6.087710e-05
[1506,] 0.0001840002 0.0002211174 6.041528e-05
[1507,] 0.0001869886 0.0002194573 6.136437e-05
[1508,] 0.0002201173 0.0002207659 7.317355e-05
[1509,] 0.0001816135 0.0002206810 6.049647e-05
[1510,] 0.0001799069 0.0002209630 5.959424e-05
[1511,] 0.0002019680 0.0002207953 6.537483e-05
[1512,] 0.0001740944 0.0004837519 9.591334e-05
[1513,] 0.0002195230 0.0002207737 7.295805e-05
[1514,] 0.0002196703 0.0002993407 8.317129e-05
[1515,] 0.0002122935 0.0002204174 7.065862e-05
[1516,] 0.0002078579 0.0002217281 6.589168e-05
[1517,] 0.0002094168 0.0004532588 1.068265e-04
[1518,] 0.0002252594 0.0013940867 2.474916e-04
[1519,] 0.0002092639 0.0005013990 1.010907e-04
[1520,] 0.0001892210 0.0002310585 7.106656e-05
[1521,] 0.0001986690 0.0002201170 6.491320e-05
[1522,] 0.0002086992 0.0002793323 7.336700e-05
[1523,] 0.0002005690 0.0002193724 6.678356e-05
[1524,] 0.0002010099 0.0002193588 6.687230e-05
[1525,] 0.0002005375 0.0002193649 6.673219e-05
[1526,] 0.0002012044 0.0002193996 6.709475e-05
[1527,] 0.0002011365 0.0002193794 6.700741e-05
[1528,] 0.0002012402 0.0002193900 6.707824e-05
[1529,] 0.0002009424 0.0002194138 6.704177e-05
[1530,] 0.0002025011 0.0002193518 6.733267e-05
[1531,] 0.0002031655 0.0002194206 6.784091e-05
[1532,] 0.0002030661 0.0002194088 6.776931e-05
[1533,] 0.0002030643 0.0002194061 6.776021e-05
[1534,] 0.0001825263 0.0002203293 6.076730e-05
[1535,] 0.0002027540 0.0002194127 6.766840e-05
[1536,] 0.0002024872 0.0002194086 6.756014e-05
[1537,] 0.0002031758 0.0002194039 6.779002e-05
[1538,] 0.0002028664 0.0002193913 6.763866e-05
[1539,] 0.0002029598 0.0002193583 6.753025e-05
[1540,] 0.0002012510 0.0002206633 6.520032e-05
[1541,] 0.0002024708 0.0002193271 6.710142e-05
[1542,] 0.0002013751 0.0002193386 6.681603e-05
[1543,] 0.0002043178 0.0002193370 6.750870e-05
[1544,] 0.0002031744 0.0002193814 6.767062e-05
[1545,] 0.0002062657 0.0002194462 6.746371e-05
[1546,] 0.0002040732 0.0002193465 6.785037e-05
[1547,] 0.0002044617 0.0002193477 6.798918e-05
[1548,] 0.0002036018 0.0002193430 6.766191e-05
[1549,] 0.0002030527 0.0002193500 6.751905e-05
[1550,] 0.0002040590 0.0002193470 6.784645e-05
[1551,] 0.0002032856 0.0002193434 6.756075e-05
[1552,] 0.0002078130 0.0002210498 6.842847e-05
[1553,] 0.0002154567 0.0002208558 7.190384e-05
[1554,] 0.0002046439 0.0002193421 6.805320e-05
[1555,] 0.0002048823 0.0002193406 6.812378e-05
[1556,] 0.0002029006 0.0002193477 6.748926e-05
[1557,] 0.0002051214 0.0002193214 6.799828e-05
[1558,] 0.0002048259 0.0002193508 6.816691e-05
[1559,] 0.0002042117 0.0002193468 6.793255e-05
[1560,] 0.0002041657 0.0004949878 7.646978e-05
[1561,] 0.0002064713 0.0002193580 6.877462e-05
[1562,] 0.0002164752 0.0002219738 6.756014e-05
[1563,] 0.0002048257 0.0002193549 6.818823e-05
[1564,] 0.0002031609 0.0002206251 6.561819e-05
[1565,] 0.0001846355 0.0002204647 6.162304e-05
[1566,] 0.0002046538 0.0002193215 6.785416e-05
[1567,] 0.0002046101 0.0002193221 6.773001e-05
[1568,] 0.0002047793 0.0002193380 6.809383e-05
[1569,] 0.0002038175 0.0002193406 6.778605e-05
[1570,] 0.0002040049 0.0002193420 6.785881e-05
[1571,] 0.0002089647 0.0003865071 9.400872e-05
[1572,] 0.0002118929 0.0002207836 7.111547e-05
[1573,] 0.0002038888 0.0002193496 6.786563e-05
[1574,] 0.0002081633 0.0002208383 6.858627e-05
[1575,] 0.0002237619 0.0002207702 7.427166e-05
[1576,] 0.0001986650 0.0009051866 1.403417e-04
[1577,] 0.0002101304 0.0003882843 9.236103e-05
[1578,] 0.0002094973 0.0002210296 6.880651e-05
[1579,] 0.0001978040 0.0009246951 1.441814e-04
[1580,] 0.0001985007 0.0008752733 1.374007e-04
[1581,] 0.0001934933 0.0008561679 1.443487e-04
[1582,] 0.0002119611 0.0002207231 7.107997e-05
[1583,] 0.0002001179 0.0002198055 6.594884e-05
[1584,] 0.0001814032 0.0002200546 6.001112e-05
[1585,] 0.0001822017 0.0002199318 6.056723e-05
[1586,] 0.0002187028 0.0002207870 7.220008e-05
[1587,] 0.0001766291 0.0003254623 9.755547e-05
[1588,] 0.0001764917 0.0003531576 1.044993e-04
[1589,] 0.0001760358 0.0003373348 9.872634e-05
[1590,] 0.0002117055 0.0002203108 7.044423e-05
[1591,] 0.0002006771 0.0006969255 1.612132e-04
[1592,] 0.0001929607 0.0002210033 6.129155e-05
[1593,] 0.0001792847 0.0002205820 6.032283e-05
[1594,] 0.0002168212 0.0002311484 8.082383e-05
[1595,] 0.0002074943 0.0002948676 8.251342e-05
[1596,] 0.0002152670 0.0003487562 1.389344e-04
[1597,] 0.0001804769 0.0002199901 6.002944e-05
[1598,] 0.0001815929 0.0002217204 6.560895e-05
[1599,] 0.0002087868 0.0002205337 6.968315e-05
[1600,] 0.0001867532 0.0002194289 6.224635e-05
[1601,] 0.0001817504 0.0002216270 6.505675e-05
[1602,] 0.0001827781 0.0002194330 6.089754e-05
[1603,] 0.0002045069 0.0002215563 6.772514e-05
[1604,] 0.0001817007 0.0002203774 6.034655e-05
[1605,] 0.0001854204 0.0002194363 6.182153e-05
[1606,] 0.0001851579 0.0002194317 6.171111e-05
[1607,] 0.0001812864 0.0002199973 6.035016e-05
[1608,] 0.0001687589 0.0008359040 2.259486e-04
[1609,] 0.0001813501 0.0002205117 6.049102e-05
[1610,] 0.0002056592 0.0003029728 9.005137e-05
[1611,] 0.0002175948 0.0003902116 1.655219e-04
[1612,] 0.0002095690 0.0002204984 6.988909e-05
[1613,] 0.0001856370 0.0002194273 6.185418e-05
[1614,] 0.0001813454 0.0002207823 6.053600e-05
[1615,] 0.0002089994 0.0002205254 6.974611e-05
[1616,] 0.0002162750 0.0003989452 1.656872e-04
[1617,] 0.0002095021 0.0002205078 6.988638e-05
[1618,] 0.0002184466 0.0003919240 1.687209e-04
[1619,] 0.0002061845 0.0007459203 1.784334e-04
[1620,] 0.0001689664 0.0007887065 2.162576e-04
[1621,] 0.0002096623 0.0002205140 6.997046e-05
[1622,] 0.0002097161 0.0002204996 6.994448e-05
[1623,] 0.0002157359 0.0005170456 2.170704e-04
[1624,] 0.0002095365 0.0002205104 6.991367e-05
[1625,] 0.0001675135 0.0007389439 1.906304e-04
[1626,] 0.0001675224 0.0007431193 1.922299e-04
[1627,] 0.0001673637 0.0007637826 1.945169e-04
[1628,] 0.0001668422 0.0007215750 1.791511e-04
[1629,] 0.0001823108 0.0002403693 7.325687e-05
[1630,] 0.0001908745 0.0003294269 7.289030e-05
[1631,] 0.0002167149 0.0002202523 7.189107e-05
[1632,] 0.0002149874 0.0003983914 1.613901e-04
[1633,] 0.0002165734 0.0004055686 1.695867e-04
[1634,] 0.0002193545 0.0004462141 2.030362e-04
[1635,] 0.0001842620 0.0002273356 6.171105e-05
[1636,] 0.0002149771 0.0002208816 7.126181e-05
[1637,] 0.0001677556 0.0002772868 6.350079e-05
[1638,] 0.0001839329 0.0002212166 6.079997e-05
[1639,] 0.0001833299 0.0002212295 6.076148e-05
[1640,] 0.0002146253 0.0002206932 7.031697e-05
[1641,] 0.0001830494 0.0002206127 6.078383e-05
[1642,] 0.0002160107 0.0002423183 8.286536e-05
[1643,] 0.0001837431 0.0002206017 6.088281e-05
[1644,] 0.0002163901 0.0002205090 7.208841e-05
[1645,] 0.0002135854 0.0002204503 7.087184e-05
[1646,] 0.0002160355 0.0002205178 7.198405e-05
[1647,] 0.0002158193 0.0002414529 8.184988e-05
[1648,] 0.0002140150 0.0002204114 7.119987e-05
[1649,] 0.0001659789 0.0002705870 7.256962e-05
[1650,] 0.0002140141 0.0002204121 7.120640e-05
[1651,] 0.0001659549 0.0002622678 7.056669e-05
[1652,] 0.0002102409 0.0002209625 7.218300e-05
[1653,] 0.0002158774 0.0002204539 7.185021e-05
[1654,] 0.0001660858 0.0002839470 7.712597e-05
[1655,] 0.0002130587 0.0002204359 7.074873e-05
[1656,] 0.0002163913 0.0002205134 7.210775e-05
[1657,] 0.0002720222 0.0003429161 2.478999e-04
[1658,] 0.0001658625 0.0002682030 7.148240e-05
[1659,] 0.0002158846 0.0002519325 8.580753e-05
[1660,] 0.0001810587 0.0008032110 2.251756e-04
[1661,] 0.0001838668 0.0002205556 6.091456e-05
[1662,] 0.0001676173 0.0002213468 5.649362e-05
[1663,] 0.0002165029 0.0002205354 7.220070e-05
[1664,] 0.0001860701 0.0002198607 6.193601e-05
[1665,] 0.0001829662 0.0005891278 1.427318e-04
[1666,] 0.0001833541 0.0002205952 6.082220e-05
[1667,] 0.0002149760 0.0047423158 1.469760e-03
[1668,] 0.0001659501 0.0002643362 7.119210e-05
[1669,] 0.0002149781 0.0055204665 1.702135e-03
[1670,] 0.0002144382 0.0008147747 2.762156e-04
[1671,] 0.0001666667 0.0002608022 6.707113e-05
[1672,] 0.0001927994 0.0002198822 6.439697e-05
[1673,] 0.0001671953 0.0002198136 5.573888e-05
[1674,] 0.0001837477 0.0002206016 6.088747e-05
[1675,] 0.0001659360 0.0002625233 7.048070e-05
[1676,] 0.0002149743 0.0051546755 1.603718e-03
[1677,] 0.0002158560 0.0002205048 7.187738e-05
[1678,] 0.0001661557 0.0002883118 7.715609e-05
[1679,] 0.0001659520 0.0002642595 7.097731e-05
[1680,] 0.0002137328 0.0002204970 7.116657e-05
[1681,] 0.0002149810 0.0049302747 1.550479e-03
[1682,] 0.0002149761 0.0045073724 1.392814e-03
[1683,] 0.0002149710 0.0054201513 1.687367e-03
[1684,] 0.0002153945 0.0002205981 7.180468e-05
[1685,] 0.0001829494 0.0002206048 6.077618e-05
[1686,] 0.0002168938 0.0005194154 2.229651e-04
[1687,] 0.0001870376 0.0002199928 6.227497e-05
[1688,] 0.0002155040 0.0002204263 7.172652e-05
[1689,] 0.0002156036 0.0002204295 7.177186e-05
[1690,] 0.0001867225 0.0002212075 6.188172e-05
[1691,] 0.0002113011 0.0002227361 6.942322e-05
[1692,] 0.0001991423 0.0002214528 6.529937e-05
[1693,] 0.0002149744 0.0049169504 1.527405e-03
[1694,] 0.0002145544 0.0007384684 2.527555e-04
[1695,] 0.0002103769 0.0029660817 8.029120e-04
[1696,] 0.0002179596 0.0005761913 2.552540e-04
[1697,] 0.0002157007 0.0002204412 7.183639e-05
[1698,] 0.0002088695 0.0007961640 2.513221e-04
[1699,] 0.0001996508 0.0002211627 6.542023e-05
[1700,] 0.0002093390 0.0002209441 7.034435e-05
[1701,] 0.0002088745 0.0007432610 2.353650e-04
[1702,] 0.0002160825 0.0002204337 7.196256e-05
[1703,] 0.0001870643 0.0002198671 6.223206e-05
[1704,] 0.0002173419 0.0002364533 8.188210e-05
[1705,] 0.0001835478 0.0002206077 6.084827e-05
[1706,] 0.0001833881 0.0002206319 6.081987e-05
[1707,] 0.0002156536 0.0002204477 7.183053e-05
[1708,] 0.0002156061 0.0002204257 7.175399e-05
[1709,] 0.0002103758 0.0002210699 7.726084e-05
[1710,] 0.0002147744 0.0012998355 4.567437e-04
[1711,] 0.0002148548 0.0013099166 4.625189e-04
[1712,] 0.0002086087 0.0009825129 3.084387e-04
[1713,] 0.0002153911 0.0022546109 8.232783e-04
[1714,] 0.0002088630 0.0007815697 2.423609e-04
[1715,] 0.0002088564 0.0007628239 2.392492e-04
[1716,] 0.0001659425 0.0002613961 7.046921e-05
[1717,] 0.0002159143 0.0002205343 7.197059e-05
[1718,] 0.0002090030 0.0012381744 3.992148e-04
[1719,] 0.0001872481 0.0002197106 6.221823e-05
[1720,] 0.0002157816 0.0002205263 7.190460e-05
[1721,] 0.0002157028 0.0002204388 7.183383e-05
[1722,] 0.0001809795 0.0008246996 1.992729e-04
[1723,] 0.0001661191 0.0004828104 1.110445e-04
[1724,] 0.0001827969 0.0002205616 6.078947e-05
[1725,] 0.0002112554 0.0002203357 7.033937e-05
[1726,] 0.0002111724 0.0002203123 7.026496e-05
[1727,] 0.0001828214 0.0002204829 6.080181e-05
[1728,] 0.0002117166 0.0002203122 7.055242e-05
[1729,] 0.0002119029 0.0002203297 7.065582e-05
[1730,] 0.0001827447 0.0002206575 6.080185e-05
[1731,] 0.0002121315 0.0002208349 7.141699e-05
[1732,] 0.0001668973 0.0003181411 7.541279e-05
[1733,] 0.0002118426 0.0002202990 7.059263e-05
[1734,] 0.0002153276 0.0003609668 1.325395e-04
[1735,] 0.0002119216 0.0002208397 7.133957e-05
[1736,] 0.0002119363 0.0002202929 7.062506e-05
[1737,] 0.0001791185 0.0002214108 6.497587e-05
[1738,] 0.0001828121 0.0002206781 6.083427e-05
[1739,] 0.0002128787 0.0002202471 7.102106e-05
[1740,] 0.0001954107 0.0008970790 2.595861e-04
[1741,] 0.0002122591 0.0005595926 2.169174e-04
[1742,] 0.0002118932 0.0002203132 7.063315e-05
[1743,] 0.0002098322 0.0002201654 7.036780e-05
[1744,] 0.0001951070 0.0008933183 2.368788e-04
[1745,] 0.0002117651 0.0002203110 7.057330e-05
[1746,] 0.0002116943 0.0002203055 7.053578e-05
[1747,] 0.0002193546 0.0002209321 7.631866e-05
[1748,] 0.0002120923 0.0005420010 2.089911e-04
[1749,] 0.0001827327 0.0002206666 6.081939e-05
[1750,] 0.0002111230 0.0002210032 6.944652e-05
[1751,] 0.0002134898 0.0005343887 2.132929e-04
[1752,] 0.0002106161 0.0002209772 6.934319e-05
[1753,] 0.0002092391 0.0002208740 7.024985e-05
[1754,] 0.0002195081 0.0002208613 7.371194e-05
[1755,] 0.0002126098 0.0002203781 7.054910e-05
[1756,] 0.0002191302 0.0002208713 7.360374e-05
[1757,] 0.0002090774 0.0002194119 6.913220e-05
[1758,] 0.0001665255 0.0003273204 7.863354e-05
[1759,] 0.0002157274 0.0002583526 8.658414e-05
[1760,] 0.0002105806 0.0005811802 2.132350e-04
[1761,] 0.0001986355 0.0002192817 6.584253e-05
[1762,] 0.0002082428 0.0002194295 6.879991e-05
[1763,] 0.0002155609 0.0002541693 8.388555e-05
[1764,] 0.0002193598 0.0002209353 7.651513e-05
[1765,] 0.0002117057 0.0005051245 1.921140e-04
[1766,] 0.0002101271 0.0002209012 7.047320e-05
[1767,] 0.0002157221 0.0002525479 8.457929e-05
[1768,] 0.0001692686 0.0002210005 5.655654e-05
[1769,] 0.0001676601 0.0003175146 7.323511e-05
[1770,] 0.0002080760 0.0002194294 6.875651e-05
[1771,] 0.0002086911 0.0002194272 6.894135e-05
[1772,] 0.0002124036 0.0002204212 7.045603e-05
[1773,] 0.0002086393 0.0002194454 6.887774e-05
[1774,] 0.0002102270 0.0005577551 2.038055e-04
[1775,] 0.0001827145 0.0002206851 6.087338e-05
[1776,] 0.0002157327 0.0002489087 8.342399e-05
[1777,] 0.0002131430 0.0005426959 2.149073e-04
[1778,] 0.0002193162 0.0002208744 7.368801e-05
[1779,] 0.0002102831 0.0002209804 6.925831e-05
[1780,] 0.0002103851 0.0005686067 2.042893e-04
[1781,] 0.0002129270 0.0002203835 7.062689e-05
[1782,] 0.0002128237 0.0002203477 7.066187e-05
[1783,] 0.0002193455 0.0002208807 7.370919e-05
[1784,] 0.0002103683 0.0002209532 6.929919e-05
[1785,] 0.0002179209 0.0002208189 7.300389e-05
[1786,] 0.0002129842 0.0002202899 7.130998e-05
[1787,] 0.0001828189 0.0002206771 6.098092e-05
[1788,] 0.0002126348 0.0002203809 7.054878e-05
[1789,] 0.0002104690 0.0002215256 6.838116e-05
[1790,] 0.0002112919 0.0002247173 6.841299e-05
[1791,] 0.0002153997 0.0002402352 7.930724e-05
[1792,] 0.0002239420 0.0002203740 7.622248e-05
[1793,] 0.0002153964 0.0003009904 1.001811e-04
[1794,] 0.0002341580 0.0002213304 8.902200e-05
[1795,] 0.0002153996 0.0002419906 7.988154e-05
[1796,] 0.0002196226 0.0002407495 8.854123e-05
[1797,] 0.0001829615 0.0002200007 6.150026e-05
[1798,] 0.0002154088 0.0002406625 7.955804e-05
[1799,] 0.0002181648 0.0002203293 7.221198e-05
[1800,] 0.0001664196 0.0002211867 5.516552e-05
[1801,] 0.0002156265 0.0002941854 9.837365e-05
[1802,] 0.0002166088 0.0002204089 7.328412e-05
[1803,] 0.0002013350 0.0002194796 6.710189e-05
[1804,] 0.0002180857 0.0002202365 7.336717e-05
[1805,] 0.0002155961 0.0002962737 9.878795e-05
[1806,] 0.0002153223 0.0002203005 7.236004e-05
[1807,] 0.0002150456 0.0002202812 7.219360e-05
[1808,] 0.0002156442 0.0002904043 9.726240e-05
[1809,] 0.0002154853 0.0002390957 7.965493e-05
[1810,] 0.0002196318 0.0002424357 8.926279e-05
[1811,] 0.0002025444 0.0002195108 6.765421e-05
[1812,] 0.0002155833 0.0002704517 9.076198e-05
[1813,] 0.0002035874 0.0002200091 6.648198e-05
[1814,] 0.0002197524 0.0002423561 8.944640e-05
[1815,] 0.0002156203 0.0002715875 9.141193e-05
[1816,] 0.0002037502 0.0002200147 6.651914e-05
[1817,] 0.0002036686 0.0002200197 6.649256e-05
[1818,] 0.0002026416 0.0002201583 6.623266e-05
[1819,] 0.0002103714 0.0002194579 7.003420e-05
[1820,] 0.0002155213 0.0002683835 8.954755e-05
[1821,] 0.0001654939 0.0004085789 1.040762e-04
[1822,] 0.0002154001 0.0002624076 8.631303e-05
[1823,] 0.0002206046 0.0002204096 7.478920e-05
[1824,] 0.0002158025 0.0002721278 9.261634e-05
[1825,] 0.0002037566 0.0002201134 6.642503e-05
[1826,] 0.0002107661 0.0002207796 7.076812e-05
[1827,] 0.0002157281 0.0002203057 7.252615e-05
[1828,] 0.0002013254 0.0002194707 6.708741e-05
[1829,] 0.0001658424 0.0004043879 1.069460e-04
[1830,] 0.0002107380 0.0002201841 6.895772e-05
[1831,] 0.0001660214 0.0002210362 5.529291e-05
[1832,] 0.0002176168 0.0002209186 7.301641e-05
[1833,] 0.0002101698 0.0002895125 6.676985e-05
[1834,] 0.0002154483 0.0002200274 7.103351e-05
[1835,] 0.0001665704 0.0004067569 9.611695e-05
[1836,] 0.0002154874 0.0002402049 8.003982e-05
[1837,] 0.0002153858 0.0002389298 7.870678e-05
[1838,] 0.0002154329 0.0002392350 7.924813e-05
[1839,] 0.0002186459 0.0002208883 7.336666e-05
[1840,] 0.0002154187 0.0002420382 8.007359e-05
[1841,] 0.0002141445 0.0002203088 7.194869e-05
[1842,] 0.0002187448 0.0002208672 7.338115e-05
[1843,] 0.0002157019 0.0002906743 9.774945e-05
[1844,] 0.0002160845 0.0003085912 9.933265e-05
[1845,] 0.0002159925 0.0002541099 8.245749e-05
[1846,] 0.0002206283 0.0003240122 1.267350e-04
[1847,] 0.0002140816 0.0002201385 7.019796e-05
[1848,] 0.0002160908 0.0003039260 9.923498e-05
[1849,] 0.0001833744 0.0002202913 6.096507e-05
[1850,] 0.0002160890 0.0002527255 8.395266e-05
[1851,] 0.0001690807 0.0002200487 5.641055e-05
[1852,] 0.0002199807 0.0002514566 9.371834e-05
[1853,] 0.0002162028 0.0002259729 7.576232e-05
[1854,] 0.0002161506 0.0002252985 7.525168e-05
[1855,] 0.0001899521 0.0002194506 6.301731e-05
[1856,] 0.0002162282 0.0002558432 8.602434e-05
[1857,] 0.0002160195 0.0002626939 8.620494e-05
[1858,] 0.0002160421 0.0002491292 8.234305e-05
[1859,] 0.0001908009 0.0002194512 6.331653e-05
[1860,] 0.0001922768 0.0002207732 6.443130e-05
[1861,] 0.0002117257 0.0002213527 6.964399e-05
[1862,] 0.0002873922 0.0002209465 9.305203e-05
[1863,] 0.0002812307 0.0002209049 9.147058e-05
[1864,] 0.0001870748 0.0003144014 9.690831e-05
[1865,] 0.0002137535 0.0002208340 7.143764e-05
[1866,] 0.0002668883 0.0002208189 8.876577e-05
[1867,] 0.0002403429 0.0002198587 7.766476e-05
[1868,] 0.0001925174 0.0002198442 6.366487e-05
[1869,] 0.0002069828 0.0002213023 8.271516e-05
[1870,] 0.0001886334 0.0002198632 6.278045e-05
[1871,] 0.0002778906 0.0002208568 9.116561e-05
[1872,] 0.0001675973 0.0002194809 5.558233e-05
[1873,] 0.0002108168 0.0002203658 6.987047e-05
[1874,] 0.0001876708 0.0002198668 6.247106e-05
[1875,] 0.0002104244 0.0002203044 7.001216e-05
[1876,] 0.0002794052 0.0002208450 9.180872e-05
[1877,] 0.0002716834 0.0002208202 9.022459e-05
[1878,] 0.0002293051 0.0002202249 7.306537e-05
[1879,] 0.0001671823 0.0002194052 5.553968e-05
[1880,] 0.0002120038 0.0002203071 7.025327e-05
[1881,] 0.0002162419 0.0002208649 7.243498e-05
[1882,] 0.0002111334 0.0002203072 7.003133e-05
[1883,] 0.0002123459 0.0002209761 7.205768e-05
[1884,] 0.0002284594 0.0002204292 7.261380e-05
[1885,] 0.0002541359 0.0002199551 8.247142e-05
[1886,] 0.0002109040 0.0002203017 6.997976e-05
[1887,] 0.0002516674 0.0002200364 8.118037e-05
[1888,] 0.0002264430 0.0002200209 7.278137e-05
[1889,] 0.0002403019 0.0002380588 7.774005e-05
[1890,] 0.0002553893 0.0002199381 8.285951e-05
[1891,] 0.0001900529 0.0002202647 6.394714e-05
[1892,] 0.0001669616 0.0002194560 5.546081e-05
[1893,] 0.0002107674 0.0002202834 6.999152e-05
[1894,] 0.0002276603 0.0002201196 7.286000e-05
[1895,] 0.0002819486 0.0002255402 9.105580e-05
[1896,] 0.0001674226 0.0002193585 5.567558e-05
[1897,] 0.0002103187 0.0002203156 6.994111e-05
[1898,] 0.0001884658 0.0002198018 6.232179e-05
[1899,] 0.0002719416 0.0002240832 8.801543e-05
[1900,] 0.0002120695 0.0002209196 7.098883e-05
[1901,] 0.0001888568 0.0002207489 6.301454e-05
[1902,] 0.0002477613 0.0002592333 7.956102e-05
[1903,] 0.0001677219 0.0002194730 5.562696e-05
[1904,] 0.0002486687 0.0002618356 7.978537e-05
[1905,] 0.0001670421 0.0002193511 5.549216e-05
[1906,] 0.0002122673 0.0002208770 7.038194e-05
[1907,] 0.0002107304 0.0002205675 7.017645e-05
[1908,] 0.0002131265 0.0002208796 7.241577e-05
[1909,] 0.0002308977 0.0002205275 7.238084e-05
[1910,] 0.0002728885 0.0002230496 8.834569e-05
[1911,] 0.0001673012 0.0002194088 5.565257e-05
[1912,] 0.0002602425 0.0002203859 8.445443e-05
[1913,] 0.0001913727 0.0002197825 6.327988e-05
[1914,] 0.0002119787 0.0002209857 7.188919e-05
[1915,] 0.0002118071 0.0002209165 7.088186e-05
[1916,] 0.0001678364 0.0002195033 5.549120e-05
[1917,] 0.0002209566 0.0002208703 7.452549e-05
[1918,] 0.0002119215 0.0002208984 7.092411e-05
[1919,] 0.0001909369 0.0002197983 6.294324e-05
[1920,] 0.0002123688 0.0002208656 7.110772e-05
```
