## Supplementary material for "Characterization of shared and ancestry-specific signals driving complex traits using multi-ancestry fine-mapping": s1_data.bim

```
4	chr4:156258704:G:C	0	156258704	C	G
4	chr4:156260354:T:C	0	156260354	C	T
4	chr4:156261715:A:G	0	156261715	G	A
4	chr4:156262780:C:T	0	156262780	T	C
4	chr4:156262835:T:C	0	156262835	C	T
4	chr4:156264762:T:G	0	156264762	G	T
4	chr4:156264908:T:A	0	156264908	A	T
4	chr4:156266749:A:G	0	156266749	G	A
4	chr4:156269636:G:A	0	156269636	A	G
4	chr4:156270217:A:G	0	156270217	G	A
4	chr4:156270576:C:G	0	156270576	G	C
4	chr4:156271268:T:C	0	156271268	C	T
4	chr4:156271933:G:A	0	156271933	A	G
4	chr4:156271966:A:C	0	156271966	C	A
4	chr4:156272065:G:A	0	156272065	A	G
4	chr4:156272387:A:C	0	156272387	C	A
4	chr4:156275873:GT:G	0	156275873	G	GT
4	chr4:156276201:T:C	0	156276201	C	T
4	chr4:156279655:T:C	0	156279655	C	T
4	chr4:156281015:C:T	0	156281015	T	C
4	chr4:156282753:A:C	0	156282753	C	A
4	chr4:156284576:A:T	0	156284576	T	A
4	chr4:156285781:A:G	0	156285781	G	A
4	chr4:156286128:T:G	0	156286128	G	T
4	chr4:156289307:C:T	0	156289307	T	C
4	chr4:156289321:T:C	0	156289321	C	T
4	chr4:156291478:G:A	0	156291478	A	G
4	chr4:156292237:G:T	0	156292237	T	G
4	chr4:156293911:TA:T	0	156293911	T	TA
4	chr4:156294466:A:C	0	156294466	C	A
4	chr4:156296006:G:A	0	156296006	A	G
4	chr4:156297686:C:T	0	156297686	T	C
4	chr4:156298189:A:G	0	156298189	G	A
4	chr4:156298973:A:G	0	156298973	G	A
4	chr4:156300007:A:G	0	156300007	G	A
4	chr4:156301390:C:T	0	156301390	T	C
4	chr4:156301772:G:T	0	156301772	T	G
4	chr4:156302123:T:A	0	156302123	A	T
4	chr4:156302511:G:A	0	156302511	A	G
4	chr4:156306504:A:G	0	156306504	G	A
4	chr4:156307516:A:G	0	156307516	G	A
4	chr4:156308133:A:G	0	156308133	G	A
4	chr4:156308868:G:A	0	156308868	A	G
4	chr4:156309667:A:G	0	156309667	G	A
4	chr4:156310411:C:T	0	156310411	T	C
4	chr4:156310706:C:T	0	156310706	T	C
4	chr4:156311134:CTCTT:C	0	156311134	C	CTCTT
4	chr4:156311367:T:A	0	156311367	A	T
4	chr4:156311390:G:A	0	156311390	A	G
4	chr4:156311579:A:G	0	156311579	G	A
4	chr4:156311668:C:T	0	156311668	T	C
4	chr4:156311921:G:GTC	0	156311921	GTC	G
4	chr4:156311988:T:C	0	156311988	C	T
4	chr4:156312063:T:C	0	156312063	C	T
4	chr4:156313898:A:G	0	156313898	G	A
4	chr4:156314097:G:A	0	156314097	A	G
4	chr4:156314163:C:T	0	156314163	T	C
4	chr4:156314175:G:T	0	156314175	T	G
4	chr4:156314703:G:A	0	156314703	A	G
4	chr4:156314984:T:A	0	156314984	A	T
4	chr4:156315106:GC:G	0	156315106	G	GC
4	chr4:156316706:A:G	0	156316706	G	A
4	chr4:156316764:A:G	0	156316764	G	A
4	chr4:156317261:G:A	0	156317261	A	G
4	chr4:156318146:A:T	0	156318146	T	A
4	chr4:156318151:A:G	0	156318151	G	A
4	chr4:156318461:C:G	0	156318461	G	C
4	chr4:156319090:C:T	0	156319090	T	C
4	chr4:156319347:G:A	0	156319347	A	G
4	chr4:156319532:AGTATAGTG:A	0	156319532	A	AGTATAGTG
4	chr4:156319859:G:T	0	156319859	T	G
4	chr4:156320020:A:G	0	156320020	G	A
4	chr4:156320062:G:A	0	156320062	A	G
4	chr4:156320128:T:C	0	156320128	C	T
4	chr4:156320554:G:A	0	156320554	A	G
4	chr4:156321789:T:G	0	156321789	G	T
4	chr4:156321793:T:C	0	156321793	C	T
4	chr4:156321880:T:G	0	156321880	G	T
4	chr4:156322644:T:A	0	156322644	A	T
4	chr4:156323077:G:T	0	156323077	T	G
4	chr4:156323281:C:T	0	156323281	T	C
4	chr4:156323339:G:A	0	156323339	A	G
4	chr4:156323919:T:C	0	156323919	C	T
4	chr4:156324404:T:C	0	156324404	C	T
4	chr4:156324441:AG:A	0	156324441	A	AG
4	chr4:156324829:A:G	0	156324829	G	A
4	chr4:156325527:G:T	0	156325527	T	G
4	chr4:156325610:C:T	0	156325610	T	C
4	chr4:156325947:G:A	0	156325947	A	G
4	chr4:156326053:G:A	0	156326053	A	G
4	chr4:156326996:T:C	0	156326996	C	T
4	chr4:156327148:A:G	0	156327148	G	A
4	chr4:156327215:T:C	0	156327215	C	T
4	chr4:156327245:T:G	0	156327245	G	T
4	chr4:156327439:T:C	0	156327439	C	T
4	chr4:156327596:A:G	0	156327596	G	A
4	chr4:156327630:T:C	0	156327630	C	T
4	chr4:156328015:G:A	0	156328015	A	G
4	chr4:156328046:G:A	0	156328046	A	G
4	chr4:156328071:AT:A	0	156328071	A	AT
4	chr4:156328433:C:T	0	156328433	T	C
4	chr4:156328651:C:T	0	156328651	T	C
4	chr4:156328721:G:A	0	156328721	A	G
4	chr4:156329005:T:A	0	156329005	A	T
4	chr4:156329315:A:G	0	156329315	G	A
4	chr4:156329628:TAATC:T	0	156329628	T	TAATC
4	chr4:156330018:T:C	0	156330018	C	T
4	chr4:156330054:T:C	0	156330054	C	T
4	chr4:156330164:C:T	0	156330164	T	C
4	chr4:156330264:C:G	0	156330264	G	C
4	chr4:156330744:G:A	0	156330744	A	G
4	chr4:156330764:C:T	0	156330764	T	C
4	chr4:156330980:G:A	0	156330980	A	G
4	chr4:156331130:A:G	0	156331130	G	A
4	chr4:156331316:A:T	0	156331316	T	A
4	chr4:156332071:C:A	0	156332071	A	C
4	chr4:156332831:C:T	0	156332831	T	C
4	chr4:156332992:G:A	0	156332992	A	G
4	chr4:156335667:A:G	0	156335667	G	A
4	chr4:156336243:G:A	0	156336243	A	G
4	chr4:156336267:C:T	0	156336267	T	C
4	chr4:156336367:G:A	0	156336367	A	G
4	chr4:156336392:G:A	0	156336392	A	G
4	chr4:156336628:G:T	0	156336628	T	G
4	chr4:156337788:T:C	0	156337788	C	T
4	chr4:156339417:G:A	0	156339417	A	G
4	chr4:156339481:G:A	0	156339481	A	G
4	chr4:156340036:A:C	0	156340036	C	A
4	chr4:156340786:C:G	0	156340786	G	C
4	chr4:156341079:A:G	0	156341079	G	A
4	chr4:156341686:T:A	0	156341686	A	T
4	chr4:156341867:C:A	0	156341867	A	C
4	chr4:156342437:A:G	0	156342437	G	A
4	chr4:156342577:T:C	0	156342577	C	T
4	chr4:156342673:A:G	0	156342673	G	A
4	chr4:156343316:A:G	0	156343316	G	A
4	chr4:156343473:C:A	0	156343473	A	C
4	chr4:156343690:C:A	0	156343690	A	C
4	chr4:156344042:A:G	0	156344042	G	A
4	chr4:156344102:A:G	0	156344102	G	A
4	chr4:156344970:A:C	0	156344970	C	A
4	chr4:156345090:T:C	0	156345090	C	T
4	chr4:156346288:A:G	0	156346288	G	A
4	chr4:156346613:C:T	0	156346613	T	C
4	chr4:156347033:C:T	0	156347033	T	C
4	chr4:156347323:A:C	0	156347323	C	A
4	chr4:156347750:C:G	0	156347750	G	C
4	chr4:156349024:C:T	0	156349024	T	C
4	chr4:156349412:A:G	0	156349412	G	A
4	chr4:156351192:G:A	0	156351192	A	G
4	chr4:156351994:G:A	0	156351994	A	G
4	chr4:156352099:AC:A	0	156352099	A	AC
4	chr4:156353149:T:C	0	156353149	C	T
4	chr4:156353229:G:A	0	156353229	A	G
4	chr4:156353383:T:A	0	156353383	A	T
4	chr4:156354318:T:C	0	156354318	C	T
4	chr4:156354452:G:T	0	156354452	T	G
4	chr4:156354453:AGT:A	0	156354453	A	AGT
4	chr4:156355216:A:G	0	156355216	G	A
4	chr4:156355543:A:G	0	156355543	G	A
4	chr4:156355590:G:A	0	156355590	A	G
4	chr4:156355931:A:G	0	156355931	G	A
4	chr4:156356246:T:C	0	156356246	C	T
4	chr4:156356646:T:A	0	156356646	A	T
4	chr4:156356648:C:T	0	156356648	T	C
4	chr4:156357278:T:G	0	156357278	G	T
4	chr4:156357337:G:A	0	156357337	A	G
4	chr4:156357411:T:A	0	156357411	A	T
4	chr4:156357594:G:A	0	156357594	A	G
4	chr4:156357698:C:T	0	156357698	T	C
4	chr4:156357813:C:G	0	156357813	G	C
4	chr4:156358192:A:C	0	156358192	C	A
4	chr4:156358354:C:T	0	156358354	T	C
4	chr4:156358511:T:C	0	156358511	C	T
4	chr4:156358931:A:G	0	156358931	G	A
4	chr4:156359637:G:A	0	156359637	A	G
4	chr4:156360473:A:G	0	156360473	G	A
4	chr4:156361047:C:T	0	156361047	T	C
4	chr4:156361065:G:A	0	156361065	A	G
4	chr4:156361229:C:T	0	156361229	T	C
4	chr4:156362209:T:C	0	156362209	C	T
4	chr4:156362323:AC:A	0	156362323	A	AC
4	chr4:156362853:C:T	0	156362853	T	C
4	chr4:156363826:C:CAG	0	156363826	CAG	C
4	chr4:156363967:C:T	0	156363967	T	C
4	chr4:156364012:A:G	0	156364012	G	A
4	chr4:156364106:C:T	0	156364106	T	C
4	chr4:156364272:TATA:T	0	156364272	T	TATA
4	chr4:156365165:C:A	0	156365165	A	C
4	chr4:156365931:T:C	0	156365931	C	T
4	chr4:156365984:T:C	0	156365984	C	T
4	chr4:156366508:C:T	0	156366508	T	C
4	chr4:156366709:T:C	0	156366709	C	T
4	chr4:156367012:C:T	0	156367012	T	C
4	chr4:156367309:T:C	0	156367309	C	T
4	chr4:156367489:G:A	0	156367489	A	G
4	chr4:156367589:T:C	0	156367589	C	T
4	chr4:156367624:G:A	0	156367624	A	G
4	chr4:156367710:G:A	0	156367710	A	G
4	chr4:156367997:C:A	0	156367997	A	C
4	chr4:156368025:A:G	0	156368025	G	A
4	chr4:156368144:C:T	0	156368144	T	C
4	chr4:156368278:C:T	0	156368278	T	C
4	chr4:156369411:C:G	0	156369411	G	C
4	chr4:156369952:C:T	0	156369952	T	C
4	chr4:156370617:A:C	0	156370617	C	A
4	chr4:156372936:A:G	0	156372936	G	A
4	chr4:156373574:A:T	0	156373574	T	A
4	chr4:156374093:A:G	0	156374093	G	A
4	chr4:156374211:T:G	0	156374211	G	T
4	chr4:156374212:G:A	0	156374212	A	G
4	chr4:156374340:G:C	0	156374340	C	G
4	chr4:156376710:G:A	0	156376710	A	G
4	chr4:156376813:G:T	0	156376813	T	G
4	chr4:156376913:A:G	0	156376913	G	A
4	chr4:156377005:T:A	0	156377005	A	T
4	chr4:156377217:C:T	0	156377217	T	C
4	chr4:156378806:T:A	0	156378806	A	T
4	chr4:156380587:G:A	0	156380587	A	G
4	chr4:156381103:G:A	0	156381103	A	G
4	chr4:156381426:A:G	0	156381426	G	A
4	chr4:156382785:T:C	0	156382785	C	T
4	chr4:156383057:A:G	0	156383057	G	A
4	chr4:156383317:T:C	0	156383317	C	T
4	chr4:156383415:G:C	0	156383415	C	G
4	chr4:156383446:C:T	0	156383446	T	C
4	chr4:156383467:A:T	0	156383467	T	A
4	chr4:156383472:T:C	0	156383472	C	T
4	chr4:156383632:G:A	0	156383632	A	G
4	chr4:156383655:C:T	0	156383655	T	C
4	chr4:156384949:G:A	0	156384949	A	G
4	chr4:156385628:G:A	0	156385628	A	G
4	chr4:156386121:C:A	0	156386121	A	C
4	chr4:156386513:T:G	0	156386513	G	T
4	chr4:156386781:G:A	0	156386781	A	G
4	chr4:156386889:G:A	0	156386889	A	G
4	chr4:156387152:A:G	0	156387152	G	A
4	chr4:156388393:A:G	0	156388393	G	A
4	chr4:156389308:C:T	0	156389308	T	C
4	chr4:156391545:G:A	0	156391545	A	G
4	chr4:156392367:G:A	0	156392367	A	G
4	chr4:156393172:G:A	0	156393172	A	G
4	chr4:156393389:A:C	0	156393389	C	A
4	chr4:156393601:T:C	0	156393601	C	T
4	chr4:156394172:A:G	0	156394172	G	A
4	chr4:156394266:CA:C	0	156394266	C	CA
4	chr4:156394371:T:C	0	156394371	C	T
4	chr4:156395235:G:A	0	156395235	A	G
4	chr4:156395927:G:A	0	156395927	A	G
4	chr4:156396068:A:G	0	156396068	G	A
4	chr4:156396114:A:G	0	156396114	G	A
4	chr4:156397093:T:TG	0	156397093	TG	T
4	chr4:156397157:C:T	0	156397157	T	C
4	chr4:156397329:A:T	0	156397329	T	A
4	chr4:156398082:T:C	0	156398082	C	T
4	chr4:156398497:C:T	0	156398497	T	C
4	chr4:156398832:T:C	0	156398832	C	T
4	chr4:156399885:C:A	0	156399885	A	C
4	chr4:156400190:T:C	0	156400190	C	T
4	chr4:156400431:G:A	0	156400431	A	G
4	chr4:156401020:G:A	0	156401020	A	G
4	chr4:156401685:G:C	0	156401685	C	G
4	chr4:156402948:C:T	0	156402948	T	C
4	chr4:156403082:G:A	0	156403082	A	G
4	chr4:156403154:C:A	0	156403154	A	C
4	chr4:156403899:CA:C	0	156403899	C	CA
4	chr4:156404236:T:C	0	156404236	C	T
4	chr4:156404288:T:C	0	156404288	C	T
4	chr4:156404664:A:G	0	156404664	G	A
4	chr4:156405182:C:G	0	156405182	G	C
4	chr4:156405309:T:C	0	156405309	C	T
4	chr4:156405553:A:T	0	156405553	T	A
4	chr4:156406084:G:A	0	156406084	A	G
4	chr4:156406108:G:A	0	156406108	A	G
4	chr4:156406799:C:T	0	156406799	T	C
4	chr4:156407224:A:G	0	156407224	G	A
4	chr4:156408343:T:G	0	156408343	G	T
4	chr4:156408451:G:A	0	156408451	A	G
4	chr4:156409057:A:G	0	156409057	G	A
4	chr4:156409345:A:C	0	156409345	C	A
4	chr4:156410875:A:T	0	156410875	T	A
4	chr4:156410881:C:T	0	156410881	T	C
4	chr4:156411446:G:T	0	156411446	T	G
4	chr4:156411701:G:A	0	156411701	A	G
4	chr4:156412799:A:G	0	156412799	G	A
4	chr4:156413153:T:C	0	156413153	C	T
4	chr4:156414451:G:T	0	156414451	T	G
4	chr4:156416365:C:T	0	156416365	T	C
4	chr4:156417068:T:C	0	156417068	C	T
4	chr4:156417286:A:G	0	156417286	G	A
4	chr4:156417354:C:T	0	156417354	T	C
4	chr4:156418080:G:A	0	156418080	A	G
4	chr4:156418432:G:A	0	156418432	A	G
4	chr4:156419058:C:T	0	156419058	T	C
4	chr4:156419344:T:C	0	156419344	C	T
4	chr4:156419596:G:A	0	156419596	A	G
4	chr4:156420654:G:A	0	156420654	A	G
4	chr4:156420727:G:T	0	156420727	T	G
4	chr4:156420921:A:G	0	156420921	G	A
4	chr4:156421995:AG:A	0	156421995	A	AG
4	chr4:156422813:T:G	0	156422813	G	T
4	chr4:156423565:G:C	0	156423565	C	G
4	chr4:156423631:G:T	0	156423631	T	G
4	chr4:156423828:C:T	0	156423828	T	C
4	chr4:156423870:G:A	0	156423870	A	G
4	chr4:156424682:C:T	0	156424682	T	C
4	chr4:156424961:G:A	0	156424961	A	G
4	chr4:156424968:T:C	0	156424968	C	T
4	chr4:156425502:G:A	0	156425502	A	G
4	chr4:156425838:G:T	0	156425838	T	G
4	chr4:156426087:A:G	0	156426087	G	A
4	chr4:156427015:T:C	0	156427015	C	T
4	chr4:156428792:A:G	0	156428792	G	A
4	chr4:156428924:T:C	0	156428924	C	T
4	chr4:156429061:G:C	0	156429061	C	G
4	chr4:156429244:G:A	0	156429244	A	G
4	chr4:156429517:T:G	0	156429517	G	T
4	chr4:156429820:T:C	0	156429820	C	T
4	chr4:156430090:T:C	0	156430090	C	T
4	chr4:156430444:G:C	0	156430444	C	G
4	chr4:156430905:A:G	0	156430905	G	A
4	chr4:156431775:A:G	0	156431775	G	A
4	chr4:156432092:A:G	0	156432092	G	A
4	chr4:156432966:G:T	0	156432966	T	G
4	chr4:156433473:T:C	0	156433473	C	T
4	chr4:156434281:AT:A	0	156434281	A	AT
4	chr4:156434541:T:A	0	156434541	A	T
4	chr4:156436597:G:GAT	0	156436597	GAT	G
4	chr4:156437041:T:A	0	156437041	A	T
4	chr4:156438336:A:G	0	156438336	G	A
4	chr4:156439030:G:A	0	156439030	A	G
4	chr4:156439516:G:T	0	156439516	T	G
4	chr4:156440050:C:T	0	156440050	T	C
4	chr4:156440511:G:C	0	156440511	C	G
4	chr4:156440915:T:C	0	156440915	C	T
4	chr4:156440999:C:T	0	156440999	T	C
4	chr4:156441331:A:G	0	156441331	G	A
4	chr4:156442193:C:T	0	156442193	T	C
4	chr4:156442397:G:A	0	156442397	A	G
4	chr4:156442479:A:G	0	156442479	G	A
4	chr4:156442557:G:A	0	156442557	A	G
4	chr4:156442587:C:T	0	156442587	T	C
4	chr4:156442851:G:A	0	156442851	A	G
4	chr4:156443171:T:C	0	156443171	C	T
4	chr4:156443678:C:A	0	156443678	A	C
4	chr4:156443684:G:A	0	156443684	A	G
4	chr4:156443936:A:T	0	156443936	T	A
4	chr4:156443944:G:T	0	156443944	T	G
4	chr4:156444011:G:A	0	156444011	A	G
4	chr4:156444171:G:T	0	156444171	T	G
4	chr4:156444322:T:C	0	156444322	C	T
4	chr4:156444411:T:C	0	156444411	C	T
4	chr4:156444416:G:A	0	156444416	A	G
4	chr4:156444494:G:T	0	156444494	T	G
4	chr4:156444680:G:A	0	156444680	A	G
4	chr4:156444822:C:G	0	156444822	G	C
4	chr4:156445056:C:G	0	156445056	G	C
4	chr4:156445094:T:C	0	156445094	C	T
4	chr4:156445221:C:T	0	156445221	T	C
4	chr4:156445623:A:G	0	156445623	G	A
4	chr4:156445662:GTC:G	0	156445662	G	GTC
4	chr4:156446237:A:G	0	156446237	G	A
4	chr4:156446312:C:T	0	156446312	T	C
4	chr4:156446566:G:T	0	156446566	T	G
4	chr4:156446828:G:T	0	156446828	T	G
4	chr4:156447076:G:T	0	156447076	T	G
4	chr4:156447102:G:A	0	156447102	A	G
4	chr4:156447103:C:T	0	156447103	T	C
4	chr4:156447379:G:A	0	156447379	A	G
4	chr4:156447839:T:C	0	156447839	C	T
4	chr4:156447940:CTT:C	0	156447940	C	CTT
4	chr4:156448090:A:T	0	156448090	T	A
4	chr4:156448145:T:C	0	156448145	C	T
4	chr4:156448192:A:G	0	156448192	G	A
4	chr4:156448995:A:G	0	156448995	G	A
4	chr4:156449040:G:A	0	156449040	A	G
4	chr4:156449211:T:C	0	156449211	C	T
4	chr4:156449323:T:C	0	156449323	C	T
4	chr4:156449497:A:T	0	156449497	T	A
4	chr4:156449659:T:C	0	156449659	C	T
4	chr4:156450274:A:G	0	156450274	G	A
4	chr4:156450461:G:A	0	156450461	A	G
4	chr4:156450807:A:G	0	156450807	G	A
4	chr4:156451107:C:T	0	156451107	T	C
4	chr4:156452344:G:A	0	156452344	A	G
4	chr4:156453610:T:C	0	156453610	C	T
4	chr4:156454099:G:A	0	156454099	A	G
4	chr4:156454957:T:C	0	156454957	C	T
4	chr4:156455116:A:C	0	156455116	C	A
4	chr4:156456024:G:A	0	156456024	A	G
4	chr4:156456078:G:A	0	156456078	A	G
4	chr4:156456565:T:C	0	156456565	C	T
4	chr4:156456728:G:A	0	156456728	A	G
4	chr4:156456805:A:G	0	156456805	G	A
4	chr4:156456946:A:G	0	156456946	G	A
4	chr4:156457036:C:A	0	156457036	A	C
4	chr4:156458637:A:T	0	156458637	T	A
4	chr4:156458909:ACC:A	0	156458909	A	ACC
4	chr4:156459428:A:G	0	156459428	G	A
4	chr4:156459443:A:T	0	156459443	T	A
4	chr4:156459630:T:C	0	156459630	C	T
4	chr4:156459877:G:A	0	156459877	A	G
4	chr4:156460071:T:C	0	156460071	C	T
4	chr4:156460190:T:C	0	156460190	C	T
4	chr4:156460412:T:C	0	156460412	C	T
4	chr4:156460809:A:C	0	156460809	C	A
4	chr4:156461284:C:T	0	156461284	T	C
4	chr4:156461709:T:C	0	156461709	C	T
4	chr4:156461911:G:A	0	156461911	A	G
4	chr4:156462147:T:A	0	156462147	A	T
4	chr4:156462274:T:C	0	156462274	C	T
4	chr4:156462652:A:T	0	156462652	T	A
4	chr4:156462768:G:A	0	156462768	A	G
4	chr4:156463130:T:A	0	156463130	A	T
4	chr4:156464146:C:T	0	156464146	T	C
4	chr4:156464220:C:T	0	156464220	T	C
4	chr4:156464425:G:C	0	156464425	C	G
4	chr4:156464668:CT:C	0	156464668	C	CT
4	chr4:156464713:C:T	0	156464713	T	C
4	chr4:156465529:G:T	0	156465529	T	G
4	chr4:156466079:A:C	0	156466079	C	A
4	chr4:156466634:G:A	0	156466634	A	G
4	chr4:156466864:C:T	0	156466864	T	C
4	chr4:156467003:A:G	0	156467003	G	A
4	chr4:156467353:A:G	0	156467353	G	A
4	chr4:156467482:G:A	0	156467482	A	G
4	chr4:156468697:C:A	0	156468697	A	C
4	chr4:156468725:C:T	0	156468725	T	C
4	chr4:156468939:C:T	0	156468939	T	C
4	chr4:156470026:C:T	0	156470026	T	C
4	chr4:156470760:G:C	0	156470760	C	G
4	chr4:156471178:TTCTA:T	0	156471178	T	TTCTA
4	chr4:156471575:C:A	0	156471575	A	C
4	chr4:156471608:T:C	0	156471608	C	T
4	chr4:156471669:C:A	0	156471669	A	C
4	chr4:156471923:C:T	0	156471923	T	C
4	chr4:156472184:C:T	0	156472184	T	C
4	chr4:156472709:A:G	0	156472709	G	A
4	chr4:156473428:T:G	0	156473428	G	T
4	chr4:156473435:A:T	0	156473435	T	A
4	chr4:156473447:T:C	0	156473447	C	T
4	chr4:156473612:T:G	0	156473612	G	T
4	chr4:156473781:G:A	0	156473781	A	G
4	chr4:156474000:G:A	0	156474000	A	G
4	chr4:156474777:T:C	0	156474777	C	T
4	chr4:156474952:A:G	0	156474952	G	A
4	chr4:156474974:G:A	0	156474974	A	G
4	chr4:156475135:T:G	0	156475135	G	T
4	chr4:156476200:C:A	0	156476200	A	C
4	chr4:156476709:A:G	0	156476709	G	A
4	chr4:156476797:T:C	0	156476797	C	T
4	chr4:156477607:G:A	0	156477607	A	G
4	chr4:156477660:C:T	0	156477660	T	C
4	chr4:156477676:T:G	0	156477676	G	T
4	chr4:156477678:AT:A	0	156477678	A	AT
4	chr4:156478138:A:T	0	156478138	T	A
4	chr4:156478291:G:A	0	156478291	A	G
4	chr4:156478867:T:C	0	156478867	C	T
4	chr4:156479077:T:C	0	156479077	C	T
4	chr4:156479145:T:C	0	156479145	C	T
4	chr4:156479423:C:T	0	156479423	T	C
4	chr4:156480057:T:C	0	156480057	C	T
4	chr4:156480075:T:G	0	156480075	G	T
4	chr4:156480145:C:T	0	156480145	T	C
4	chr4:156480151:G:A	0	156480151	A	G
4	chr4:156480426:G:A	0	156480426	A	G
4	chr4:156480521:C:G	0	156480521	G	C
4	chr4:156480723:A:C	0	156480723	C	A
4	chr4:156480736:A:G	0	156480736	G	A
4	chr4:156480996:A:T	0	156480996	T	A
4	chr4:156481528:A:G	0	156481528	G	A
4	chr4:156481573:C:T	0	156481573	T	C
4	chr4:156481663:T:C	0	156481663	C	T
4	chr4:156481774:G:A	0	156481774	A	G
4	chr4:156481806:CAA:C	0	156481806	C	CAA
4	chr4:156481811:A:T	0	156481811	T	A
4	chr4:156481812:A:C	0	156481812	C	A
4	chr4:156481815:A:T	0	156481815	T	A
4	chr4:156482052:G:C	0	156482052	C	G
4	chr4:156482171:T:G	0	156482171	G	T
4	chr4:156482172:C:G	0	156482172	G	C
4	chr4:156482884:C:G	0	156482884	G	C
4	chr4:156483294:A:G	0	156483294	G	A
4	chr4:156483716:A:C	0	156483716	C	A
4	chr4:156483724:T:C	0	156483724	C	T
4	chr4:156484072:T:C	0	156484072	C	T
4	chr4:156484105:A:G	0	156484105	G	A
4	chr4:156484428:G:A	0	156484428	A	G
4	chr4:156484615:C:T	0	156484615	T	C
4	chr4:156485270:G:T	0	156485270	T	G
4	chr4:156485276:G:A	0	156485276	A	G
4	chr4:156485348:T:G	0	156485348	G	T
4	chr4:156485723:G:A	0	156485723	A	G
4	chr4:156486457:C:T	0	156486457	T	C
4	chr4:156487278:A:G	0	156487278	G	A
4	chr4:156487294:G:A	0	156487294	A	G
4	chr4:156487316:T:C	0	156487316	C	T
4	chr4:156487577:A:C	0	156487577	C	A
4	chr4:156488327:T:G	0	156488327	G	T
4	chr4:156488378:A:G	0	156488378	G	A
4	chr4:156488583:C:T	0	156488583	T	C
4	chr4:156488856:A:G	0	156488856	G	A
4	chr4:156488949:T:C	0	156488949	C	T
4	chr4:156489027:C:T	0	156489027	T	C
4	chr4:156489684:G:GT	0	156489684	GT	G
4	chr4:156489709:G:A	0	156489709	A	G
4	chr4:156490645:A:G	0	156490645	G	A
4	chr4:156490713:C:T	0	156490713	T	C
4	chr4:156490836:T:G	0	156490836	G	T
4	chr4:156491033:T:C	0	156491033	C	T
4	chr4:156491056:T:C	0	156491056	C	T
4	chr4:156491057:G:A	0	156491057	A	G
4	chr4:156491090:A:G	0	156491090	G	A
4	chr4:156491218:C:G	0	156491218	G	C
4	chr4:156491361:G:C	0	156491361	C	G
4	chr4:156491474:C:G	0	156491474	G	C
4	chr4:156491936:A:G	0	156491936	G	A
4	chr4:156492097:G:A	0	156492097	A	G
4	chr4:156492769:T:C	0	156492769	C	T
4	chr4:156493226:G:C	0	156493226	C	G
4	chr4:156493361:G:A	0	156493361	A	G
4	chr4:156493580:A:G	0	156493580	G	A
4	chr4:156494079:T:C	0	156494079	C	T
4	chr4:156494191:G:A	0	156494191	A	G
4	chr4:156494248:G:A	0	156494248	A	G
4	chr4:156494469:GAT:G	0	156494469	G	GAT
4	chr4:156494845:CA:C	0	156494845	C	CA
4	chr4:156495173:T:C	0	156495173	C	T
4	chr4:156495730:G:A	0	156495730	A	G
4	chr4:156495797:T:C	0	156495797	C	T
4	chr4:156496351:C:T	0	156496351	T	C
4	chr4:156496557:C:T	0	156496557	T	C
4	chr4:156497002:G:T	0	156497002	T	G
4	chr4:156497020:A:C	0	156497020	C	A
4	chr4:156497423:T:C	0	156497423	C	T
4	chr4:156497551:ATTAGTC:A	0	156497551	A	ATTAGTC
4	chr4:156497888:T:C	0	156497888	C	T
4	chr4:156497963:C:T	0	156497963	T	C
4	chr4:156498138:A:G	0	156498138	G	A
4	chr4:156498487:A:C	0	156498487	C	A
4	chr4:156498719:C:A	0	156498719	A	C
4	chr4:156498763:T:C	0	156498763	C	T
4	chr4:156499007:G:A	0	156499007	A	G
4	chr4:156499263:C:T	0	156499263	T	C
4	chr4:156499298:T:G	0	156499298	G	T
4	chr4:156499749:A:C	0	156499749	C	A
4	chr4:156500004:T:C	0	156500004	C	T
4	chr4:156500177:A:G	0	156500177	G	A
4	chr4:156500295:A:AC	0	156500295	AC	A
4	chr4:156500345:G:C	0	156500345	C	G
4	chr4:156500484:C:T	0	156500484	T	C
4	chr4:156501051:A:G	0	156501051	G	A
4	chr4:156501425:T:G	0	156501425	G	T
4	chr4:156501561:A:G	0	156501561	G	A
4	chr4:156501615:A:G	0	156501615	G	A
4	chr4:156502880:A:G	0	156502880	G	A
4	chr4:156503228:G:A	0	156503228	A	G
4	chr4:156503622:T:C	0	156503622	C	T
4	chr4:156503713:G:T	0	156503713	T	G
4	chr4:156504573:C:T	0	156504573	T	C
4	chr4:156504589:T:C	0	156504589	C	T
4	chr4:156505032:CTA:C	0	156505032	C	CTA
4	chr4:156505054:G:A	0	156505054	A	G
4	chr4:156505088:G:A	0	156505088	A	G
4	chr4:156506059:G:A	0	156506059	A	G
4	chr4:156506066:G:A	0	156506066	A	G
4	chr4:156506176:T:C	0	156506176	C	T
4	chr4:156507096:A:G	0	156507096	G	A
4	chr4:156507703:A:G	0	156507703	G	A
4	chr4:156508427:C:G	0	156508427	G	C
4	chr4:156508708:G:A	0	156508708	A	G
4	chr4:156508886:A:T	0	156508886	T	A
4	chr4:156508893:A:G	0	156508893	G	A
4	chr4:156509156:A:C	0	156509156	C	A
4	chr4:156509518:G:C	0	156509518	C	G
4	chr4:156509963:T:C	0	156509963	C	T
4	chr4:156510520:T:C	0	156510520	C	T
4	chr4:156510716:G:A	0	156510716	A	G
4	chr4:156510839:G:C	0	156510839	C	G
4	chr4:156511611:A:G	0	156511611	G	A
4	chr4:156511644:G:A	0	156511644	A	G
4	chr4:156512103:T:C	0	156512103	C	T
4	chr4:156512211:A:G	0	156512211	G	A
4	chr4:156512223:AC:A	0	156512223	A	AC
4	chr4:156512456:C:T	0	156512456	T	C
4	chr4:156512586:G:A	0	156512586	A	G
4	chr4:156512733:C:A	0	156512733	A	C
4	chr4:156512750:T:C	0	156512750	C	T
4	chr4:156512818:T:C	0	156512818	C	T
4	chr4:156512869:A:T	0	156512869	T	A
4	chr4:156513411:TTTAA:T	0	156513411	T	TTTAA
4	chr4:156513654:G:A	0	156513654	A	G
4	chr4:156513853:AC:A	0	156513853	A	AC
4	chr4:156514242:T:G	0	156514242	G	T
4	chr4:156514543:T:C	0	156514543	C	T
4	chr4:156515293:T:C	0	156515293	C	T
4	chr4:156515435:G:A	0	156515435	A	G
4	chr4:156515651:G:T	0	156515651	T	G
4	chr4:156515752:C:T	0	156515752	T	C
4	chr4:156516156:T:C	0	156516156	C	T
4	chr4:156516242:A:G	0	156516242	G	A
4	chr4:156516258:G:A	0	156516258	A	G
4	chr4:156516612:T:C	0	156516612	C	T
4	chr4:156516652:T:G	0	156516652	G	T
4	chr4:156516818:C:T	0	156516818	T	C
4	chr4:156517852:TC:T	0	156517852	T	TC
4	chr4:156518102:C:T	0	156518102	T	C
4	chr4:156518252:C:T	0	156518252	T	C
4	chr4:156519208:C:T	0	156519208	T	C
4	chr4:156519226:G:A	0	156519226	A	G
4	chr4:156519598:C:G	0	156519598	G	C
4	chr4:156519841:G:A	0	156519841	A	G
4	chr4:156520269:T:C	0	156520269	C	T
4	chr4:156520337:G:A	0	156520337	A	G
4	chr4:156520489:G:T	0	156520489	T	G
4	chr4:156520902:T:G	0	156520902	G	T
4	chr4:156521532:C:G	0	156521532	G	C
4	chr4:156522330:G:C	0	156522330	C	G
4	chr4:156522336:G:A	0	156522336	A	G
4	chr4:156522532:A:G	0	156522532	G	A
4	chr4:156522533:C:A	0	156522533	A	C
4	chr4:156522535:C:G	0	156522535	G	C
4	chr4:156523368:A:G	0	156523368	G	A
4	chr4:156523416:A:G	0	156523416	G	A
4	chr4:156523549:C:T	0	156523549	T	C
4	chr4:156523782:G:A	0	156523782	A	G
4	chr4:156524405:G:A	0	156524405	A	G
4	chr4:156526737:A:T	0	156526737	T	A
4	chr4:156527009:C:A	0	156527009	A	C
4	chr4:156527863:C:A	0	156527863	A	C
4	chr4:156527984:A:C	0	156527984	C	A
4	chr4:156528274:G:A	0	156528274	A	G
4	chr4:156528472:G:A	0	156528472	A	G
4	chr4:156528610:G:A	0	156528610	A	G
4	chr4:156528966:T:A	0	156528966	A	T
4	chr4:156529394:C:G	0	156529394	G	C
4	chr4:156529670:A:G	0	156529670	G	A
4	chr4:156530118:T:C	0	156530118	C	T
4	chr4:156530142:T:A	0	156530142	A	T
4	chr4:156530150:A:G	0	156530150	G	A
4	chr4:156530250:C:T	0	156530250	T	C
4	chr4:156530397:G:C	0	156530397	C	G
4	chr4:156530463:A:C	0	156530463	C	A
4	chr4:156530704:A:T	0	156530704	T	A
4	chr4:156530817:G:T	0	156530817	T	G
4	chr4:156531219:A:G	0	156531219	G	A
4	chr4:156531260:G:A	0	156531260	A	G
4	chr4:156531578:T:C	0	156531578	C	T
4	chr4:156532255:A:G	0	156532255	G	A
4	chr4:156532581:T:C	0	156532581	C	T
4	chr4:156532708:G:A	0	156532708	A	G
4	chr4:156533504:T:C	0	156533504	C	T
4	chr4:156534624:AC:A	0	156534624	A	AC
4	chr4:156535097:T:C	0	156535097	C	T
4	chr4:156535645:T:G	0	156535645	G	T
4	chr4:156535927:C:T	0	156535927	T	C
4	chr4:156536240:T:C	0	156536240	C	T
4	chr4:156537154:T:C	0	156537154	C	T
4	chr4:156537403:T:C	0	156537403	C	T
4	chr4:156537694:A:G	0	156537694	G	A
4	chr4:156537845:T:C	0	156537845	C	T
4	chr4:156537955:T:C	0	156537955	C	T
4	chr4:156538245:C:T	0	156538245	T	C
4	chr4:156538317:T:C	0	156538317	C	T
4	chr4:156539797:C:T	0	156539797	T	C
4	chr4:156540365:T:G	0	156540365	G	T
4	chr4:156540668:G:A	0	156540668	A	G
4	chr4:156540986:C:T	0	156540986	T	C
4	chr4:156541284:C:T	0	156541284	T	C
4	chr4:156541536:C:G	0	156541536	G	C
4	chr4:156542889:T:C	0	156542889	C	T
4	chr4:156542920:A:G	0	156542920	G	A
4	chr4:156543287:T:G	0	156543287	G	T
4	chr4:156543476:C:T	0	156543476	T	C
4	chr4:156543947:AC:A	0	156543947	A	AC
4	chr4:156544037:G:A	0	156544037	A	G
4	chr4:156544564:G:T	0	156544564	T	G
4	chr4:156544565:A:T	0	156544565	T	A
4	chr4:156544906:T:A	0	156544906	A	T
4	chr4:156545354:A:G	0	156545354	G	A
4	chr4:156547196:G:A	0	156547196	A	G
4	chr4:156547253:C:T	0	156547253	T	C
4	chr4:156547350:G:T	0	156547350	T	G
4	chr4:156547806:AC:A	0	156547806	A	AC
4	chr4:156548068:G:A	0	156548068	A	G
4	chr4:156548794:T:C	0	156548794	C	T
4	chr4:156549041:C:T	0	156549041	T	C
4	chr4:156549419:C:T	0	156549419	T	C
4	chr4:156549774:G:A	0	156549774	A	G
4	chr4:156550061:G:A	0	156550061	A	G
4	chr4:156550575:T:G	0	156550575	G	T
4	chr4:156550811:A:G	0	156550811	G	A
4	chr4:156550831:A:G	0	156550831	G	A
4	chr4:156550897:A:G	0	156550897	G	A
4	chr4:156551377:C:T	0	156551377	T	C
4	chr4:156551452:G:A	0	156551452	A	G
4	chr4:156552121:G:A	0	156552121	A	G
4	chr4:156553160:A:G	0	156553160	G	A
4	chr4:156554249:T:C	0	156554249	C	T
4	chr4:156554284:G:C	0	156554284	C	G
4	chr4:156554325:A:G	0	156554325	G	A
4	chr4:156554528:CT:C	0	156554528	C	CT
4	chr4:156554918:T:C	0	156554918	C	T
4	chr4:156555091:G:A	0	156555091	A	G
4	chr4:156555392:C:T	0	156555392	T	C
4	chr4:156556065:C:T	0	156556065	T	C
4	chr4:156556343:G:A	0	156556343	A	G
4	chr4:156557095:T:A	0	156557095	A	T
4	chr4:156557154:G:A	0	156557154	A	G
4	chr4:156557771:G:A	0	156557771	A	G
4	chr4:156557863:A:G	0	156557863	G	A
4	chr4:156558071:G:T	0	156558071	T	G
4	chr4:156558922:C:T	0	156558922	T	C
4	chr4:156559734:A:G	0	156559734	G	A
4	chr4:156559977:T:C	0	156559977	C	T
4	chr4:156560199:G:A	0	156560199	A	G
4	chr4:156560200:G:A	0	156560200	A	G
4	chr4:156560323:C:T	0	156560323	T	C
4	chr4:156560360:C:G	0	156560360	G	C
4	chr4:156560418:G:T	0	156560418	T	G
4	chr4:156560494:C:A	0	156560494	A	C
4	chr4:156560513:A:C	0	156560513	C	A
4	chr4:156560539:T:C	0	156560539	C	T
4	chr4:156560638:T:C	0	156560638	C	T
4	chr4:156560693:T:C	0	156560693	C	T
4	chr4:156561096:A:G	0	156561096	G	A
4	chr4:156561273:A:C	0	156561273	C	A
4	chr4:156561467:A:G	0	156561467	G	A
4	chr4:156561553:A:G	0	156561553	G	A
4	chr4:156562315:C:T	0	156562315	T	C
4	chr4:156563489:C:A	0	156563489	A	C
4	chr4:156564448:A:G	0	156564448	G	A
4	chr4:156564738:T:C	0	156564738	C	T
4	chr4:156565383:T:C	0	156565383	C	T
4	chr4:156566271:TATC:T	0	156566271	T	TATC
4	chr4:156566741:C:A	0	156566741	A	C
4	chr4:156567597:G:A	0	156567597	A	G
4	chr4:156568151:G:A	0	156568151	A	G
4	chr4:156568889:A:C	0	156568889	C	A
4	chr4:156569352:T:C	0	156569352	C	T
4	chr4:156569427:A:C	0	156569427	C	A
4	chr4:156570223:C:T	0	156570223	T	C
4	chr4:156570755:A:G	0	156570755	G	A
4	chr4:156571297:T:G	0	156571297	G	T
4	chr4:156571434:G:A	0	156571434	A	G
4	chr4:156571461:T:C	0	156571461	C	T
4	chr4:156574030:G:T	0	156574030	T	G
4	chr4:156575422:C:T	0	156575422	T	C
4	chr4:156575662:C:T	0	156575662	T	C
4	chr4:156575901:T:A	0	156575901	A	T
4	chr4:156575951:G:A	0	156575951	A	G
4	chr4:156576205:C:G	0	156576205	G	C
4	chr4:156576212:T:C	0	156576212	C	T
4	chr4:156576769:G:A	0	156576769	A	G
4	chr4:156578212:A:C	0	156578212	C	A
4	chr4:156579395:A:G	0	156579395	G	A
4	chr4:156579577:A:G	0	156579577	G	A
4	chr4:156579686:G:A	0	156579686	A	G
4	chr4:156579728:T:G	0	156579728	G	T
4	chr4:156579902:G:A	0	156579902	A	G
4	chr4:156580577:G:A	0	156580577	A	G
4	chr4:156581683:A:G	0	156581683	G	A
4	chr4:156582649:C:T	0	156582649	T	C
4	chr4:156582835:C:T	0	156582835	T	C
4	chr4:156583078:G:C	0	156583078	C	G
4	chr4:156583508:T:C	0	156583508	C	T
4	chr4:156583883:A:C	0	156583883	C	A
4	chr4:156584081:A:G	0	156584081	G	A
4	chr4:156584407:A:G	0	156584407	G	A
4	chr4:156585189:C:T	0	156585189	T	C
4	chr4:156585427:C:T	0	156585427	T	C
4	chr4:156585435:T:C	0	156585435	C	T
4	chr4:156585585:T:C	0	156585585	C	T
4	chr4:156585588:A:C	0	156585588	C	A
4	chr4:156585715:T:A	0	156585715	A	T
4	chr4:156585762:A:T	0	156585762	T	A
4	chr4:156586042:A:G	0	156586042	G	A
4	chr4:156586063:ACT:A	0	156586063	A	ACT
4	chr4:156586252:T:C	0	156586252	C	T
4	chr4:156586466:A:T	0	156586466	T	A
4	chr4:156587309:C:T	0	156587309	T	C
4	chr4:156587357:T:C	0	156587357	C	T
4	chr4:156587519:C:T	0	156587519	T	C
4	chr4:156587536:CCT:C	0	156587536	C	CCT
4	chr4:156588548:A:T	0	156588548	T	A
4	chr4:156588655:T:C	0	156588655	C	T
4	chr4:156588801:C:T	0	156588801	T	C
4	chr4:156588896:A:T	0	156588896	T	A
4	chr4:156589035:G:T	0	156589035	T	G
4	chr4:156589091:T:C	0	156589091	C	T
4	chr4:156589120:C:T	0	156589120	T	C
4	chr4:156589172:T:C	0	156589172	C	T
4	chr4:156589256:A:G	0	156589256	G	A
4	chr4:156589385:T:G	0	156589385	G	T
4	chr4:156589605:A:G	0	156589605	G	A
4	chr4:156589635:C:T	0	156589635	T	C
4	chr4:156590761:A:G	0	156590761	G	A
4	chr4:156591122:A:G	0	156591122	G	A
4	chr4:156591336:C:T	0	156591336	T	C
4	chr4:156591837:G:T	0	156591837	T	G
4	chr4:156592054:T:C	0	156592054	C	T
4	chr4:156592099:T:G	0	156592099	G	T
4	chr4:156592236:A:G	0	156592236	G	A
4	chr4:156592643:C:T	0	156592643	T	C
4	chr4:156593095:C:T	0	156593095	T	C
4	chr4:156593423:A:G	0	156593423	G	A
4	chr4:156593607:C:T	0	156593607	T	C
4	chr4:156593960:T:G	0	156593960	G	T
4	chr4:156595020:G:T	0	156595020	T	G
4	chr4:156595123:C:T	0	156595123	T	C
4	chr4:156595919:G:T	0	156595919	T	G
4	chr4:156596499:T:C	0	156596499	C	T
4	chr4:156596889:G:A	0	156596889	A	G
4	chr4:156597469:G:C	0	156597469	C	G
4	chr4:156597944:A:T	0	156597944	T	A
4	chr4:156598527:T:C	0	156598527	C	T
4	chr4:156598950:A:C	0	156598950	C	A
4	chr4:156599917:C:T	0	156599917	T	C
4	chr4:156600698:A:G	0	156600698	G	A
4	chr4:156601058:C:T	0	156601058	T	C
4	chr4:156601797:C:T	0	156601797	T	C
4	chr4:156602086:C:A	0	156602086	A	C
4	chr4:156602505:C:T	0	156602505	T	C
4	chr4:156602510:C:T	0	156602510	T	C
4	chr4:156602617:A:G	0	156602617	G	A
4	chr4:156602770:C:T	0	156602770	T	C
4	chr4:156602860:G:A	0	156602860	A	G
4	chr4:156603098:A:G	0	156603098	G	A
4	chr4:156603376:T:C	0	156603376	C	T
4	chr4:156603535:A:G	0	156603535	G	A
4	chr4:156603641:A:G	0	156603641	G	A
4	chr4:156603662:C:A	0	156603662	A	C
4	chr4:156603941:A:G	0	156603941	G	A
4	chr4:156604975:C:T	0	156604975	T	C
4	chr4:156605006:A:C	0	156605006	C	A
4	chr4:156605521:C:T	0	156605521	T	C
4	chr4:156606422:G:A	0	156606422	A	G
4	chr4:156606609:A:G	0	156606609	G	A
4	chr4:156607095:A:G	0	156607095	G	A
4	chr4:156607613:T:A	0	156607613	A	T
4	chr4:156607776:C:T	0	156607776	T	C
4	chr4:156608547:A:G	0	156608547	G	A
4	chr4:156608766:C:A	0	156608766	A	C
4	chr4:156608991:C:T	0	156608991	T	C
4	chr4:156609095:T:C	0	156609095	C	T
4	chr4:156609390:T:C	0	156609390	C	T
4	chr4:156609515:C:T	0	156609515	T	C
4	chr4:156609543:C:T	0	156609543	T	C
4	chr4:156609676:C:G	0	156609676	G	C
4	chr4:156610078:A:C	0	156610078	C	A
4	chr4:156610239:A:G	0	156610239	G	A
4	chr4:156610335:A:G	0	156610335	G	A
4	chr4:156610400:G:A	0	156610400	A	G
4	chr4:156610756:G:A	0	156610756	A	G
4	chr4:156610990:C:T	0	156610990	T	C
4	chr4:156611312:C:T	0	156611312	T	C
4	chr4:156612142:T:C	0	156612142	C	T
4	chr4:156612356:G:A	0	156612356	A	G
4	chr4:156612531:T:C	0	156612531	C	T
4	chr4:156613542:T:C	0	156613542	C	T
4	chr4:156613749:C:T	0	156613749	T	C
4	chr4:156614156:G:A	0	156614156	A	G
4	chr4:156614318:A:G	0	156614318	G	A
4	chr4:156614375:T:C	0	156614375	C	T
4	chr4:156615138:T:G	0	156615138	G	T
4	chr4:156615391:A:C	0	156615391	C	A
4	chr4:156615467:A:G	0	156615467	G	A
4	chr4:156615973:A:T	0	156615973	T	A
4	chr4:156616740:A:T	0	156616740	T	A
4	chr4:156616857:C:T	0	156616857	T	C
4	chr4:156617564:C:T	0	156617564	T	C
4	chr4:156617901:T:C	0	156617901	C	T
4	chr4:156618407:G:A	0	156618407	A	G
4	chr4:156618412:CAG:C	0	156618412	C	CAG
4	chr4:156618450:G:A	0	156618450	A	G
4	chr4:156618815:G:A	0	156618815	A	G
4	chr4:156619252:G:A	0	156619252	A	G
4	chr4:156621958:T:TC	0	156621958	TC	T
4	chr4:156622531:T:C	0	156622531	C	T
4	chr4:156623385:C:T	0	156623385	T	C
4	chr4:156623817:A:G	0	156623817	G	A
4	chr4:156623932:T:C	0	156623932	C	T
4	chr4:156624298:AT:A	0	156624298	A	AT
4	chr4:156624507:T:C	0	156624507	C	T
4	chr4:156624691:C:T	0	156624691	T	C
4	chr4:156624886:T:C	0	156624886	C	T
4	chr4:156625266:G:A	0	156625266	A	G
4	chr4:156625407:C:T	0	156625407	T	C
4	chr4:156625542:G:C	0	156625542	C	G
4	chr4:156625655:T:C	0	156625655	C	T
4	chr4:156625743:AC:A	0	156625743	A	AC
4	chr4:156626199:C:T	0	156626199	T	C
4	chr4:156626385:C:T	0	156626385	T	C
4	chr4:156626573:G:A	0	156626573	A	G
4	chr4:156627368:G:A	0	156627368	A	G
4	chr4:156627387:C:A	0	156627387	A	C
4	chr4:156627698:C:T	0	156627698	T	C
4	chr4:156628626:T:G	0	156628626	G	T
4	chr4:156628974:G:A	0	156628974	A	G
4	chr4:156629029:C:A	0	156629029	A	C
4	chr4:156629058:C:T	0	156629058	T	C
4	chr4:156629060:A:G	0	156629060	G	A
4	chr4:156629454:C:T	0	156629454	T	C
4	chr4:156630012:C:T	0	156630012	T	C
4	chr4:156630116:C:T	0	156630116	T	C
4	chr4:156630264:G:A	0	156630264	A	G
4	chr4:156631246:G:C	0	156631246	C	G
4	chr4:156631256:T:A	0	156631256	A	T
4	chr4:156631937:CT:C	0	156631937	C	CT
4	chr4:156633135:G:T	0	156633135	T	G
4	chr4:156633449:A:T	0	156633449	T	A
4	chr4:156633765:G:A	0	156633765	A	G
4	chr4:156633887:A:AG	0	156633887	AG	A
4	chr4:156634100:A:G	0	156634100	G	A
4	chr4:156634430:C:G	0	156634430	G	C
4	chr4:156634680:G:A	0	156634680	A	G
4	chr4:156636076:A:G	0	156636076	G	A
4	chr4:156636370:A:G	0	156636370	G	A
4	chr4:156637357:C:T	0	156637357	T	C
4	chr4:156638509:G:C	0	156638509	C	G
4	chr4:156638534:CA:C	0	156638534	C	CA
4	chr4:156640616:A:C	0	156640616	C	A
4	chr4:156642114:A:G	0	156642114	G	A
4	chr4:156642391:A:G	0	156642391	G	A
4	chr4:156642756:T:C	0	156642756	C	T
4	chr4:156642953:C:T	0	156642953	T	C
4	chr4:156643358:T:A	0	156643358	A	T
4	chr4:156644231:T:G	0	156644231	G	T
4	chr4:156644396:G:A	0	156644396	A	G
4	chr4:156644797:A:T	0	156644797	T	A
4	chr4:156645004:C:T	0	156645004	T	C
4	chr4:156645058:G:A	0	156645058	A	G
4	chr4:156645560:C:G	0	156645560	G	C
4	chr4:156645616:T:C	0	156645616	C	T
4	chr4:156646228:T:C	0	156646228	C	T
4	chr4:156647270:A:G	0	156647270	G	A
4	chr4:156647388:G:A	0	156647388	A	G
4	chr4:156647673:T:C	0	156647673	C	T
4	chr4:156647760:C:G	0	156647760	G	C
4	chr4:156648635:C:A	0	156648635	A	C
4	chr4:156648992:A:G	0	156648992	G	A
4	chr4:156649255:T:G	0	156649255	G	T
4	chr4:156650677:C:A	0	156650677	A	C
4	chr4:156651504:C:G	0	156651504	G	C
4	chr4:156651531:C:T	0	156651531	T	C
4	chr4:156652205:G:A	0	156652205	A	G
4	chr4:156652883:A:G	0	156652883	G	A
4	chr4:156653370:T:G	0	156653370	G	T
4	chr4:156653714:A:AT	0	156653714	AT	A
4	chr4:156655272:G:C	0	156655272	C	G
4	chr4:156656197:T:TAAGTG	0	156656197	TAAGTG	T
4	chr4:156656287:T:C	0	156656287	C	T
4	chr4:156657156:G:A	0	156657156	A	G
4	chr4:156657915:T:TG	0	156657915	TG	T
4	chr4:156658135:G:T	0	156658135	T	G
4	chr4:156658166:A:G	0	156658166	G	A
4	chr4:156658872:T:G	0	156658872	G	T
4	chr4:156659474:T:A	0	156659474	A	T
4	chr4:156659705:C:T	0	156659705	T	C
4	chr4:156659896:G:A	0	156659896	A	G
4	chr4:156659951:T:C	0	156659951	C	T
4	chr4:156661844:C:T	0	156661844	T	C
4	chr4:156662338:C:T	0	156662338	T	C
4	chr4:156662371:A:G	0	156662371	G	A
4	chr4:156662416:C:A	0	156662416	A	C
4	chr4:156663637:C:T	0	156663637	T	C
4	chr4:156664135:T:C	0	156664135	C	T
4	chr4:156664151:T:C	0	156664151	C	T
4	chr4:156664259:A:G	0	156664259	G	A
4	chr4:156664343:G:A	0	156664343	A	G
4	chr4:156664449:T:C	0	156664449	C	T
4	chr4:156664574:C:T	0	156664574	T	C
4	chr4:156665228:A:C	0	156665228	C	A
4	chr4:156665553:A:C	0	156665553	C	A
4	chr4:156666546:G:A	0	156666546	A	G
4	chr4:156666938:A:G	0	156666938	G	A
4	chr4:156667100:C:T	0	156667100	T	C
4	chr4:156667166:ATC:A	0	156667166	A	ATC
4	chr4:156667185:C:T	0	156667185	T	C
4	chr4:156667466:T:C	0	156667466	C	T
4	chr4:156667593:A:G	0	156667593	G	A
4	chr4:156668308:G:A	0	156668308	A	G
4	chr4:156669046:T:C	0	156669046	C	T
4	chr4:156669886:T:G	0	156669886	G	T
4	chr4:156671348:A:G	0	156671348	G	A
4	chr4:156672465:G:A	0	156672465	A	G
4	chr4:156672551:C:T	0	156672551	T	C
4	chr4:156672875:C:A	0	156672875	A	C
4	chr4:156672953:A:G	0	156672953	G	A
4	chr4:156672987:C:T	0	156672987	T	C
4	chr4:156673097:C:G	0	156673097	G	C
4	chr4:156673764:G:A	0	156673764	A	G
4	chr4:156673836:G:A	0	156673836	A	G
4	chr4:156673873:G:A	0	156673873	A	G
4	chr4:156674063:G:A	0	156674063	A	G
4	chr4:156674179:T:C	0	156674179	C	T
4	chr4:156674571:T:G	0	156674571	G	T
4	chr4:156674806:G:T	0	156674806	T	G
4	chr4:156675101:G:C	0	156675101	C	G
4	chr4:156676309:G:A	0	156676309	A	G
4	chr4:156676377:T:C	0	156676377	C	T
4	chr4:156676710:T:C	0	156676710	C	T
4	chr4:156676779:CA:C	0	156676779	C	CA
4	chr4:156677030:T:C	0	156677030	C	T
4	chr4:156677504:G:A	0	156677504	A	G
4	chr4:156677851:T:C	0	156677851	C	T
4	chr4:156679060:C:G	0	156679060	G	C
4	chr4:156680041:G:A	0	156680041	A	G
4	chr4:156681275:A:G	0	156681275	G	A
4	chr4:156683568:C:T	0	156683568	T	C
4	chr4:156683986:G:A	0	156683986	A	G
4	chr4:156684361:T:A	0	156684361	A	T
4	chr4:156684628:T:C	0	156684628	C	T
4	chr4:156684907:T:C	0	156684907	C	T
4	chr4:156685760:C:T	0	156685760	T	C
4	chr4:156685871:A:G	0	156685871	G	A
4	chr4:156686238:C:T	0	156686238	T	C
4	chr4:156687093:C:T	0	156687093	T	C
4	chr4:156687642:G:A	0	156687642	A	G
4	chr4:156687962:G:A	0	156687962	A	G
4	chr4:156689363:C:T	0	156689363	T	C
4	chr4:156689467:A:G	0	156689467	G	A
4	chr4:156690005:A:G	0	156690005	G	A
4	chr4:156690518:G:A	0	156690518	A	G
4	chr4:156690617:T:C	0	156690617	C	T
4	chr4:156691107:C:A	0	156691107	A	C
4	chr4:156691139:A:T	0	156691139	T	A
4	chr4:156691649:C:T	0	156691649	T	C
4	chr4:156692478:T:A	0	156692478	A	T
4	chr4:156692496:C:T	0	156692496	T	C
4	chr4:156692501:A:G	0	156692501	G	A
4	chr4:156693573:A:G	0	156693573	G	A
4	chr4:156693707:G:A	0	156693707	A	G
4	chr4:156694036:A:T	0	156694036	T	A
4	chr4:156694179:A:G	0	156694179	G	A
4	chr4:156694558:G:A	0	156694558	A	G
4	chr4:156695615:G:A	0	156695615	A	G
4	chr4:156696046:G:A	0	156696046	A	G
4	chr4:156696134:CAAACA:C	0	156696134	C	CAAACA
4	chr4:156696327:T:A	0	156696327	A	T
4	chr4:156696515:C:A	0	156696515	A	C
4	chr4:156697040:C:T	0	156697040	T	C
4	chr4:156697226:C:T	0	156697226	T	C
4	chr4:156698888:T:A	0	156698888	A	T
4	chr4:156699054:A:T	0	156699054	T	A
4	chr4:156699915:T:A	0	156699915	A	T
4	chr4:156701041:T:C	0	156701041	C	T
4	chr4:156701958:T:C	0	156701958	C	T
4	chr4:156702053:C:T	0	156702053	T	C
4	chr4:156702535:T:C	0	156702535	C	T
4	chr4:156703227:C:T	0	156703227	T	C
4	chr4:156703344:G:A	0	156703344	A	G
4	chr4:156703550:T:A	0	156703550	A	T
4	chr4:156704298:T:C	0	156704298	C	T
4	chr4:156705037:A:AT	0	156705037	AT	A
4	chr4:156705765:G:A	0	156705765	A	G
4	chr4:156706041:T:A	0	156706041	A	T
4	chr4:156706103:A:G	0	156706103	G	A
4	chr4:156706372:T:C	0	156706372	C	T
4	chr4:156706501:C:T	0	156706501	T	C
4	chr4:156708068:A:T	0	156708068	T	A
4	chr4:156708179:G:T	0	156708179	T	G
4	chr4:156708190:G:A	0	156708190	A	G
4	chr4:156708419:T:G	0	156708419	G	T
4	chr4:156709181:C:CT	0	156709181	CT	C
4	chr4:156709455:T:C	0	156709455	C	T
4	chr4:156710049:T:C	0	156710049	C	T
4	chr4:156710496:G:T	0	156710496	T	G
4	chr4:156710506:T:A	0	156710506	A	T
4	chr4:156710703:G:C	0	156710703	C	G
4	chr4:156711014:C:G	0	156711014	G	C
4	chr4:156711625:C:G	0	156711625	G	C
4	chr4:156712154:TA:T	0	156712154	T	TA
4	chr4:156712470:C:T	0	156712470	T	C
4	chr4:156712687:A:G	0	156712687	G	A
4	chr4:156712774:T:G	0	156712774	G	T
4	chr4:156713484:G:T	0	156713484	T	G
4	chr4:156713574:C:T	0	156713574	T	C
4	chr4:156713891:G:A	0	156713891	A	G
4	chr4:156713951:A:G	0	156713951	G	A
4	chr4:156714017:C:T	0	156714017	T	C
4	chr4:156714104:C:T	0	156714104	T	C
4	chr4:156714359:C:A	0	156714359	A	C
4	chr4:156714704:T:A	0	156714704	A	T
4	chr4:156714768:T:C	0	156714768	C	T
4	chr4:156714899:A:T	0	156714899	T	A
4	chr4:156715567:C:T	0	156715567	T	C
4	chr4:156716482:C:G	0	156716482	G	C
4	chr4:156716970:G:C	0	156716970	C	G
4	chr4:156717196:G:A	0	156717196	A	G
4	chr4:156717394:C:T	0	156717394	T	C
4	chr4:156718373:C:T	0	156718373	T	C
4	chr4:156718779:G:T	0	156718779	T	G
4	chr4:156718818:T:C	0	156718818	C	T
4	chr4:156720606:A:G	0	156720606	G	A
4	chr4:156721329:A:G	0	156721329	G	A
4	chr4:156721528:G:A	0	156721528	A	G
4	chr4:156721857:G:T	0	156721857	T	G
4	chr4:156721895:A:T	0	156721895	T	A
4	chr4:156721911:C:T	0	156721911	T	C
4	chr4:156722430:T:C	0	156722430	C	T
4	chr4:156722806:T:A	0	156722806	A	T
4	chr4:156722834:A:G	0	156722834	G	A
4	chr4:156723089:A:C	0	156723089	C	A
4	chr4:156723143:G:A	0	156723143	A	G
4	chr4:156723644:C:T	0	156723644	T	C
4	chr4:156723816:A:G	0	156723816	G	A
4	chr4:156723823:T:C	0	156723823	C	T
4	chr4:156723983:C:T	0	156723983	T	C
4	chr4:156724475:G:A	0	156724475	A	G
4	chr4:156726139:C:T	0	156726139	T	C
4	chr4:156726357:A:T	0	156726357	T	A
4	chr4:156726537:G:A	0	156726537	A	G
4	chr4:156726546:C:T	0	156726546	T	C
4	chr4:156726882:G:A	0	156726882	A	G
4	chr4:156726891:AT:A	0	156726891	A	AT
4	chr4:156727245:T:C	0	156727245	C	T
4	chr4:156727897:A:G	0	156727897	G	A
4	chr4:156728691:A:C	0	156728691	C	A
4	chr4:156729152:T:C	0	156729152	C	T
4	chr4:156729778:A:G	0	156729778	G	A
4	chr4:156729959:G:A	0	156729959	A	G
4	chr4:156729960:TC:T	0	156729960	T	TC
4	chr4:156729962:A:ATC	0	156729962	ATC	A
4	chr4:156730744:G:A	0	156730744	A	G
4	chr4:156731179:C:A	0	156731179	A	C
4	chr4:156731258:A:G	0	156731258	G	A
4	chr4:156731319:C:A	0	156731319	A	C
4	chr4:156731511:A:C	0	156731511	C	A
4	chr4:156731630:A:T	0	156731630	T	A
4	chr4:156731859:C:G	0	156731859	G	C
4	chr4:156731998:C:T	0	156731998	T	C
4	chr4:156732161:A:G	0	156732161	G	A
4	chr4:156732743:A:G	0	156732743	G	A
4	chr4:156733271:G:A	0	156733271	A	G
4	chr4:156733565:A:G	0	156733565	G	A
4	chr4:156734288:C:T	0	156734288	T	C
4	chr4:156734525:A:G	0	156734525	G	A
4	chr4:156734659:C:T	0	156734659	T	C
4	chr4:156735112:A:G	0	156735112	G	A
4	chr4:156735698:C:T	0	156735698	T	C
4	chr4:156736917:T:A	0	156736917	A	T
4	chr4:156737583:G:A	0	156737583	A	G
4	chr4:156738983:C:T	0	156738983	T	C
4	chr4:156739950:T:G	0	156739950	G	T
4	chr4:156740959:T:C	0	156740959	C	T
4	chr4:156741050:T:G	0	156741050	G	T
4	chr4:156741643:A:G	0	156741643	G	A
4	chr4:156741651:T:C	0	156741651	C	T
4	chr4:156743079:G:A	0	156743079	A	G
4	chr4:156743807:G:A	0	156743807	A	G
4	chr4:156744086:C:T	0	156744086	T	C
4	chr4:156747075:G:T	0	156747075	T	G
4	chr4:156747939:A:T	0	156747939	T	A
4	chr4:156748055:A:T	0	156748055	T	A
4	chr4:156749139:GA:G	0	156749139	G	GA
4	chr4:156751527:G:A	0	156751527	A	G
4	chr4:156751754:G:A	0	156751754	A	G
4	chr4:156753628:C:T	0	156753628	T	C
4	chr4:156755212:C:A	0	156755212	A	C
4	chr4:156755535:G:A	0	156755535	A	G
4	chr4:156756897:C:T	0	156756897	T	C
4	chr4:156757128:C:A	0	156757128	A	C
4	chr4:156757359:T:G	0	156757359	G	T
4	chr4:156759047:C:T	0	156759047	T	C
4	chr4:156760377:T:G	0	156760377	G	T
4	chr4:156760738:C:T	0	156760738	T	C
4	chr4:156761010:A:C	0	156761010	C	A
4	chr4:156761036:T:C	0	156761036	C	T
4	chr4:156761446:T:C	0	156761446	C	T
4	chr4:156762533:C:T	0	156762533	T	C
4	chr4:156763096:T:C	0	156763096	C	T
4	chr4:156765078:T:C	0	156765078	C	T
4	chr4:156766281:T:G	0	156766281	G	T
4	chr4:156768526:C:T	0	156768526	T	C
4	chr4:156769808:T:C	0	156769808	C	T
4	chr4:156770941:T:C	0	156770941	C	T
4	chr4:156771179:G:A	0	156771179	A	G
4	chr4:156773499:C:T	0	156773499	T	C
4	chr4:156774240:C:T	0	156774240	T	C
4	chr4:156775102:T:G	0	156775102	G	T
4	chr4:156775484:C:T	0	156775484	T	C
4	chr4:156775934:A:G	0	156775934	G	A
4	chr4:156777572:T:C	0	156777572	C	T
4	chr4:156779242:A:G	0	156779242	G	A
4	chr4:156782374:C:T	0	156782374	T	C
4	chr4:156782384:G:A	0	156782384	A	G
4	chr4:156782649:C:T	0	156782649	T	C
4	chr4:156782780:A:G	0	156782780	G	A
4	chr4:156783307:A:G	0	156783307	G	A
4	chr4:156784399:A:G	0	156784399	G	A
4	chr4:156785752:C:T	0	156785752	T	C
4	chr4:156787428:G:C	0	156787428	C	G
4	chr4:156788364:G:A	0	156788364	A	G
4	chr4:156788747:T:G	0	156788747	G	T
4	chr4:156789548:A:G	0	156789548	G	A
4	chr4:156790374:G:A	0	156790374	A	G
4	chr4:156791098:C:T	0	156791098	T	C
4	chr4:156791807:C:T	0	156791807	T	C
4	chr4:156792879:G:A	0	156792879	A	G
4	chr4:156793910:T:C	0	156793910	C	T
4	chr4:156794273:T:C	0	156794273	C	T
4	chr4:156794799:A:G	0	156794799	G	A
4	chr4:156795369:A:G	0	156795369	G	A
4	chr4:156797460:A:C	0	156797460	C	A
4	chr4:156797696:G:C	0	156797696	C	G
4	chr4:156798136:G:T	0	156798136	T	G
4	chr4:156798186:C:T	0	156798186	T	C
4	chr4:156798972:C:T	0	156798972	T	C
4	chr4:156799101:T:C	0	156799101	C	T
4	chr4:156799123:T:C	0	156799123	C	T
4	chr4:156799840:G:A	0	156799840	A	G
4	chr4:156801135:T:C	0	156801135	C	T
4	chr4:156802655:T:A	0	156802655	A	T
4	chr4:156803816:A:G	0	156803816	G	A
4	chr4:156809122:T:C	0	156809122	C	T
4	chr4:156810120:T:C	0	156810120	C	T
4	chr4:156810151:TA:T	0	156810151	T	TA
4	chr4:156810361:T:A	0	156810361	A	T
4	chr4:156810465:T:C	0	156810465	C	T
4	chr4:156813160:T:G	0	156813160	G	T
4	chr4:156815225:C:CT	0	156815225	CT	C
4	chr4:156815262:G:A	0	156815262	A	G
4	chr4:156815791:T:C	0	156815791	C	T
4	chr4:156817793:T:C	0	156817793	C	T
4	chr4:156817920:G:A	0	156817920	A	G
4	chr4:156818727:C:T	0	156818727	T	C
4	chr4:156819620:G:A	0	156819620	A	G
4	chr4:156820063:C:T	0	156820063	T	C
4	chr4:156824046:A:G	0	156824046	G	A
4	chr4:156824805:G:A	0	156824805	A	G
4	chr4:156825777:C:T	0	156825777	T	C
4	chr4:156825888:G:A	0	156825888	A	G
4	chr4:156827924:C:T	0	156827924	T	C
4	chr4:156828059:C:T	0	156828059	T	C
4	chr4:156828284:C:T	0	156828284	T	C
4	chr4:156828339:A:T	0	156828339	T	A
4	chr4:156828590:G:A	0	156828590	A	G
4	chr4:156830526:CT:C	0	156830526	C	CT
4	chr4:156831094:T:C	0	156831094	C	T
4	chr4:156831296:ATATAAG:A	0	156831296	A	ATATAAG
4	chr4:156831304:A:G	0	156831304	G	A
4	chr4:156832328:C:T	0	156832328	T	C
4	chr4:156832515:A:T	0	156832515	T	A
4	chr4:156834952:T:C	0	156834952	C	T
4	chr4:156836603:T:C	0	156836603	C	T
4	chr4:156837202:A:C	0	156837202	C	A
4	chr4:156837554:T:C	0	156837554	C	T
4	chr4:156841496:C:T	0	156841496	T	C
4	chr4:156843603:A:G	0	156843603	G	A
4	chr4:156843977:C:T	0	156843977	T	C
4	chr4:156844126:T:G	0	156844126	G	T
4	chr4:156845385:T:A	0	156845385	A	T
4	chr4:156848131:TA:T	0	156848131	T	TA
4	chr4:156849119:G:A	0	156849119	A	G
4	chr4:156849910:G:T	0	156849910	T	G
4	chr4:156851072:T:C	0	156851072	C	T
4	chr4:156851511:A:G	0	156851511	G	A
4	chr4:156853161:T:C	0	156853161	C	T
4	chr4:156853894:T:C	0	156853894	C	T
4	chr4:156854272:G:T	0	156854272	T	G
4	chr4:156854580:TTTTATGTAAATCTCAAGC:T	0	156854580	T	TTTTATGTAAATCTCAAGC
4	chr4:156856222:C:T	0	156856222	T	C
4	chr4:156857141:T:C	0	156857141	C	T
4	chr4:156857151:A:G	0	156857151	G	A
4	chr4:156857483:A:G	0	156857483	G	A
4	chr4:156858366:C:T	0	156858366	T	C
4	chr4:156859610:C:A	0	156859610	A	C
4	chr4:156859757:T:C	0	156859757	C	T
4	chr4:156859978:C:T	0	156859978	T	C
4	chr4:156860487:T:C	0	156860487	C	T
4	chr4:156862298:C:A	0	156862298	A	C
4	chr4:156862620:C:A	0	156862620	A	C
4	chr4:156862730:T:C	0	156862730	C	T
4	chr4:156864197:T:C	0	156864197	C	T
4	chr4:156864302:G:A	0	156864302	A	G
4	chr4:156864733:A:G	0	156864733	G	A
4	chr4:156864876:C:A	0	156864876	A	C
4	chr4:156864981:T:C	0	156864981	C	T
4	chr4:156865073:A:G	0	156865073	G	A
4	chr4:156865434:T:C	0	156865434	C	T
4	chr4:156865582:C:G	0	156865582	G	C
4	chr4:156865620:C:G	0	156865620	G	C
4	chr4:156865691:T:G	0	156865691	G	T
4	chr4:156866791:AAC:A	0	156866791	A	AAC
4	chr4:156867038:G:A	0	156867038	A	G
4	chr4:156867652:T:C	0	156867652	C	T
4	chr4:156868835:T:C	0	156868835	C	T
4	chr4:156869334:G:A	0	156869334	A	G
4	chr4:156871459:T:A	0	156871459	A	T
4	chr4:156874119:A:C	0	156874119	C	A
4	chr4:156874857:C:T	0	156874857	T	C
4	chr4:156874969:T:C	0	156874969	C	T
4	chr4:156875342:T:C	0	156875342	C	T
4	chr4:156876190:G:A	0	156876190	A	G
4	chr4:156876483:G:A	0	156876483	A	G
4	chr4:156877275:A:ACT	0	156877275	ACT	A
4	chr4:156877505:T:C	0	156877505	C	T
4	chr4:156880203:A:G	0	156880203	G	A
4	chr4:156880600:C:A	0	156880600	A	C
4	chr4:156880798:C:T	0	156880798	T	C
4	chr4:156881002:T:C	0	156881002	C	T
4	chr4:156881874:T:A	0	156881874	A	T
4	chr4:156882007:T:A	0	156882007	A	T
4	chr4:156883041:G:A	0	156883041	A	G
4	chr4:156884128:T:C	0	156884128	C	T
4	chr4:156884399:G:A	0	156884399	A	G
4	chr4:156884982:A:G	0	156884982	G	A
4	chr4:156884995:A:T	0	156884995	T	A
4	chr4:156885963:C:A	0	156885963	A	C
4	chr4:156886911:T:C	0	156886911	C	T
4	chr4:156888144:G:C	0	156888144	C	G
4	chr4:156888882:A:C	0	156888882	C	A
4	chr4:156889261:A:G	0	156889261	G	A
4	chr4:156889323:C:T	0	156889323	T	C
4	chr4:156890153:T:C	0	156890153	C	T
4	chr4:156890211:G:A	0	156890211	A	G
4	chr4:156890289:G:A	0	156890289	A	G
4	chr4:156891094:C:A	0	156891094	A	C
4	chr4:156891600:G:T	0	156891600	T	G
4	chr4:156891814:T:A	0	156891814	A	T
4	chr4:156892122:G:A	0	156892122	A	G
4	chr4:156893184:G:T	0	156893184	T	G
4	chr4:156893274:G:A	0	156893274	A	G
4	chr4:156894735:A:C	0	156894735	C	A
4	chr4:156894798:G:C	0	156894798	C	G
4	chr4:156895189:C:A	0	156895189	A	C
4	chr4:156895991:A:G	0	156895991	G	A
4	chr4:156896729:T:C	0	156896729	C	T
4	chr4:156896980:G:A	0	156896980	A	G
4	chr4:156897216:T:C	0	156897216	C	T
4	chr4:156898807:G:A	0	156898807	A	G
4	chr4:156898983:G:C	0	156898983	C	G
4	chr4:156900110:A:T	0	156900110	T	A
4	chr4:156900248:C:T	0	156900248	T	C
4	chr4:156901500:G:A	0	156901500	A	G
4	chr4:156901882:A:G	0	156901882	G	A
4	chr4:156902837:A:G	0	156902837	G	A
4	chr4:156904179:T:C	0	156904179	C	T
4	chr4:156904245:G:A	0	156904245	A	G
4	chr4:156904365:T:C	0	156904365	C	T
4	chr4:156904496:C:T	0	156904496	T	C
4	chr4:156914473:G:A	0	156914473	A	G
4	chr4:156915534:A:G	0	156915534	G	A
4	chr4:156916053:C:A	0	156916053	A	C
4	chr4:156917774:G:A	0	156917774	A	G
4	chr4:156918625:A:G	0	156918625	G	A
4	chr4:156920539:T:G	0	156920539	G	T
4	chr4:156920634:A:G	0	156920634	G	A
4	chr4:156920775:A:G	0	156920775	G	A
4	chr4:156920886:G:C	0	156920886	C	G
4	chr4:156921007:C:T	0	156921007	T	C
4	chr4:156921244:A:G	0	156921244	G	A
4	chr4:156921274:T:G	0	156921274	G	T
4	chr4:156922629:A:G	0	156922629	G	A
4	chr4:156924996:CT:C	0	156924996	C	CT
4	chr4:156929421:T:C	0	156929421	C	T
4	chr4:156932345:G:A	0	156932345	A	G
4	chr4:156932702:C:T	0	156932702	T	C
4	chr4:156933885:C:T	0	156933885	T	C
4	chr4:156938235:G:A	0	156938235	A	G
4	chr4:156938822:C:A	0	156938822	A	C
4	chr4:156940133:T:G	0	156940133	G	T
4	chr4:156942374:A:C	0	156942374	C	A
4	chr4:156943585:T:C	0	156943585	C	T
4	chr4:156949283:T:C	0	156949283	C	T
4	chr4:156958569:T:A	0	156958569	A	T
4	chr4:156959905:C:A	0	156959905	A	C
4	chr4:156960196:T:C	0	156960196	C	T
4	chr4:156962953:A:G	0	156962953	G	A
4	chr4:156964993:G:A	0	156964993	A	G
4	chr4:156965514:C:T	0	156965514	T	C
4	chr4:156966205:C:T	0	156966205	T	C
4	chr4:156966707:C:T	0	156966707	T	C
4	chr4:156971889:G:A	0	156971889	A	G
4	chr4:156972488:T:G	0	156972488	G	T
4	chr4:156972889:T:C	0	156972889	C	T
4	chr4:156972996:A:T	0	156972996	T	A
4	chr4:156973740:T:A	0	156973740	A	T
4	chr4:156974307:C:A	0	156974307	A	C
4	chr4:156974311:G:A	0	156974311	A	G
4	chr4:156975202:T:C	0	156975202	C	T
4	chr4:156975208:T:C	0	156975208	C	T
4	chr4:156975398:C:T	0	156975398	T	C
4	chr4:156976402:A:G	0	156976402	G	A
4	chr4:156977206:A:G	0	156977206	G	A
4	chr4:156977648:G:A	0	156977648	A	G
4	chr4:156978371:T:C	0	156978371	C	T
4	chr4:156978982:T:C	0	156978982	C	T
4	chr4:156979245:A:C	0	156979245	C	A
4	chr4:156980007:G:A	0	156980007	A	G
4	chr4:156983957:T:A	0	156983957	A	T
4	chr4:156984345:A:G	0	156984345	G	A
4	chr4:156984452:T:C	0	156984452	C	T
4	chr4:156984457:A:G	0	156984457	G	A
4	chr4:156984712:G:A	0	156984712	A	G
4	chr4:156985824:G:A	0	156985824	A	G
4	chr4:156986108:T:A	0	156986108	A	T
4	chr4:156986664:G:T	0	156986664	T	G
4	chr4:156986665:C:T	0	156986665	T	C
4	chr4:156987648:G:A	0	156987648	A	G
4	chr4:156988240:C:A	0	156988240	A	C
4	chr4:156988987:T:C	0	156988987	C	T
4	chr4:156989253:C:A	0	156989253	A	C
4	chr4:156989355:G:C	0	156989355	C	G
4	chr4:156989658:T:C	0	156989658	C	T
4	chr4:156990409:A:G	0	156990409	G	A
4	chr4:156990873:C:T	0	156990873	T	C
4	chr4:156991616:TGA:T	0	156991616	T	TGA
4	chr4:156993109:T:C	0	156993109	C	T
4	chr4:156993535:C:A	0	156993535	A	C
4	chr4:156995359:G:A	0	156995359	A	G
4	chr4:156995703:G:A	0	156995703	A	G
4	chr4:156995738:C:T	0	156995738	T	C
4	chr4:156996229:C:T	0	156996229	T	C
4	chr4:156997835:C:G	0	156997835	G	C
4	chr4:156998038:C:T	0	156998038	T	C
4	chr4:156998108:T:C	0	156998108	C	T
4	chr4:156998976:A:G	0	156998976	G	A
4	chr4:156999023:T:G	0	156999023	G	T
4	chr4:157000031:C:T	0	157000031	T	C
4	chr4:157000328:G:A	0	157000328	A	G
4	chr4:157000427:C:T	0	157000427	T	C
4	chr4:157002119:C:T	0	157002119	T	C
4	chr4:157002355:A:G	0	157002355	G	A
4	chr4:157002457:G:A	0	157002457	A	G
4	chr4:157003802:A:C	0	157003802	C	A
4	chr4:157003906:C:A	0	157003906	A	C
4	chr4:157004346:G:A	0	157004346	A	G
4	chr4:157004986:T:C	0	157004986	C	T
4	chr4:157006019:AT:A	0	157006019	A	AT
4	chr4:157007766:A:T	0	157007766	T	A
4	chr4:157008117:T:C	0	157008117	C	T
4	chr4:157008271:G:A	0	157008271	A	G
4	chr4:157009040:G:A	0	157009040	A	G
4	chr4:157009467:T:C	0	157009467	C	T
4	chr4:157009963:G:A	0	157009963	A	G
4	chr4:157010536:A:G	0	157010536	G	A
4	chr4:157011787:A:T	0	157011787	T	A
4	chr4:157012603:T:A	0	157012603	A	T
4	chr4:157014871:G:A	0	157014871	A	G
4	chr4:157014919:T:C	0	157014919	C	T
4	chr4:157015491:T:C	0	157015491	C	T
4	chr4:157015676:C:T	0	157015676	T	C
4	chr4:157017908:C:T	0	157017908	T	C
4	chr4:157018008:G:A	0	157018008	A	G
4	chr4:157019069:C:T	0	157019069	T	C
4	chr4:157019436:A:G	0	157019436	G	A
4	chr4:157019849:G:T	0	157019849	T	G
4	chr4:157021537:G:A	0	157021537	A	G
4	chr4:157022182:G:A	0	157022182	A	G
4	chr4:157022555:TG:T	0	157022555	T	TG
4	chr4:157022623:A:G	0	157022623	G	A
4	chr4:157022728:A:G	0	157022728	G	A
4	chr4:157023694:G:T	0	157023694	T	G
4	chr4:157023852:A:C	0	157023852	C	A
4	chr4:157024232:T:C	0	157024232	C	T
4	chr4:157024345:T:G	0	157024345	G	T
4	chr4:157025562:T:C	0	157025562	C	T
4	chr4:157025593:C:A	0	157025593	A	C
4	chr4:157025793:G:A	0	157025793	A	G
4	chr4:157026337:C:A	0	157026337	A	C
4	chr4:157027478:A:T	0	157027478	T	A
4	chr4:157027647:A:T	0	157027647	T	A
4	chr4:157029288:T:C	0	157029288	C	T
4	chr4:157030373:C:T	0	157030373	T	C
4	chr4:157031205:A:G	0	157031205	G	A
4	chr4:157031732:T:G	0	157031732	G	T
4	chr4:157034300:G:A	0	157034300	A	G
4	chr4:157034536:G:A	0	157034536	A	G
4	chr4:157034844:C:A	0	157034844	A	C
4	chr4:157035189:T:C	0	157035189	C	T
4	chr4:157035225:ATTAAATAGGTT:A	0	157035225	A	ATTAAATAGGTT
4	chr4:157035456:C:T	0	157035456	T	C
4	chr4:157036385:A:G	0	157036385	G	A
4	chr4:157037714:C:G	0	157037714	G	C
4	chr4:157038095:T:C	0	157038095	C	T
4	chr4:157038590:C:T	0	157038590	T	C
4	chr4:157038807:G:T	0	157038807	T	G
4	chr4:157039303:G:A	0	157039303	A	G
4	chr4:157039514:G:A	0	157039514	A	G
4	chr4:157039600:A:G	0	157039600	G	A
4	chr4:157040643:A:G	0	157040643	G	A
4	chr4:157040714:T:G	0	157040714	G	T
4	chr4:157040929:T:C	0	157040929	C	T
4	chr4:157041009:T:A	0	157041009	A	T
4	chr4:157041502:T:C	0	157041502	C	T
4	chr4:157041561:G:A	0	157041561	A	G
4	chr4:157042405:A:G	0	157042405	G	A
4	chr4:157042407:A:T	0	157042407	T	A
4	chr4:157042667:T:C	0	157042667	C	T
4	chr4:157042855:G:A	0	157042855	A	G
4	chr4:157043151:A:G	0	157043151	G	A
4	chr4:157044278:TTTAAA:T	0	157044278	T	TTTAAA
4	chr4:157044657:C:T	0	157044657	T	C
4	chr4:157044727:G:A	0	157044727	A	G
4	chr4:157045155:A:G	0	157045155	G	A
4	chr4:157045402:G:A	0	157045402	A	G
4	chr4:157046288:A:G	0	157046288	G	A
4	chr4:157046374:C:T	0	157046374	T	C
4	chr4:157047191:A:G	0	157047191	G	A
4	chr4:157047466:G:A	0	157047466	A	G
4	chr4:157047589:T:C	0	157047589	C	T
4	chr4:157047961:G:C	0	157047961	C	G
4	chr4:157049220:A:T	0	157049220	T	A
4	chr4:157052246:ATCT:A	0	157052246	A	ATCT
4	chr4:157052258:G:A	0	157052258	A	G
4	chr4:157053884:G:T	0	157053884	T	G
4	chr4:157054000:A:T	0	157054000	T	A
4	chr4:157054664:C:T	0	157054664	T	C
4	chr4:157055111:T:A	0	157055111	A	T
4	chr4:157055240:C:A	0	157055240	A	C
4	chr4:157055302:T:TCTTCTTGACTTAAATTGA	0	157055302	TCTTCTTGACTTAAATTGA	T
4	chr4:157055930:A:G	0	157055930	G	A
4	chr4:157056092:A:G	0	157056092	G	A
4	chr4:157056241:T:C	0	157056241	C	T
4	chr4:157056262:C:T	0	157056262	T	C
4	chr4:157056593:A:G	0	157056593	G	A
4	chr4:157057092:G:A	0	157057092	A	G
4	chr4:157057195:T:G	0	157057195	G	T
4	chr4:157057249:A:G	0	157057249	G	A
4	chr4:157058804:C:T	0	157058804	T	C
4	chr4:157058933:G:A	0	157058933	A	G
4	chr4:157059019:GT:G	0	157059019	G	GT
4	chr4:157059124:C:T	0	157059124	T	C
4	chr4:157059176:T:A	0	157059176	A	T
4	chr4:157059380:A:G	0	157059380	G	A
4	chr4:157059405:A:T	0	157059405	T	A
4	chr4:157059634:C:T	0	157059634	T	C
4	chr4:157059720:C:T	0	157059720	T	C
4	chr4:157060243:C:T	0	157060243	T	C
4	chr4:157060336:A:C	0	157060336	C	A
4	chr4:157060349:T:A	0	157060349	A	T
4	chr4:157060361:A:C	0	157060361	C	A
4	chr4:157060555:G:T	0	157060555	T	G
4	chr4:157060575:C:T	0	157060575	T	C
4	chr4:157060651:G:A	0	157060651	A	G
4	chr4:157060812:G:A	0	157060812	A	G
4	chr4:157061326:T:C	0	157061326	C	T
4	chr4:157061932:C:G	0	157061932	G	C
4	chr4:157061938:G:A	0	157061938	A	G
4	chr4:157062171:A:T	0	157062171	T	A
4	chr4:157062308:G:A	0	157062308	A	G
4	chr4:157062368:A:G	0	157062368	G	A
4	chr4:157063463:C:T	0	157063463	T	C
4	chr4:157063662:C:T	0	157063662	T	C
4	chr4:157063710:C:T	0	157063710	T	C
4	chr4:157064019:T:C	0	157064019	C	T
4	chr4:157064046:C:T	0	157064046	T	C
4	chr4:157064091:C:T	0	157064091	T	C
4	chr4:157064315:G:C	0	157064315	C	G
4	chr4:157064328:G:A	0	157064328	A	G
4	chr4:157064473:G:A	0	157064473	A	G
4	chr4:157065108:G:T	0	157065108	T	G
4	chr4:157065172:C:T	0	157065172	T	C
4	chr4:157065895:T:C	0	157065895	C	T
4	chr4:157066037:G:A	0	157066037	A	G
4	chr4:157066207:C:T	0	157066207	T	C
4	chr4:157066329:A:G	0	157066329	G	A
4	chr4:157066358:C:T	0	157066358	T	C
4	chr4:157066451:C:T	0	157066451	T	C
4	chr4:157066577:T:G	0	157066577	G	T
4	chr4:157066681:C:T	0	157066681	T	C
4	chr4:157067398:G:A	0	157067398	A	G
4	chr4:157067606:G:A	0	157067606	A	G
4	chr4:157067656:CA:C	0	157067656	C	CA
4	chr4:157067979:G:T	0	157067979	T	G
4	chr4:157068280:G:A	0	157068280	A	G
4	chr4:157068409:G:C	0	157068409	C	G
4	chr4:157068414:G:C	0	157068414	C	G
4	chr4:157068522:T:C	0	157068522	C	T
4	chr4:157068571:A:G	0	157068571	G	A
4	chr4:157068669:A:C	0	157068669	C	A
4	chr4:157068861:A:G	0	157068861	G	A
4	chr4:157070345:G:A	0	157070345	A	G
4	chr4:157071040:C:A	0	157071040	A	C
4	chr4:157071230:G:C	0	157071230	C	G
4	chr4:157071273:T:C	0	157071273	C	T
4	chr4:157071468:A:T	0	157071468	T	A
4	chr4:157071713:T:C	0	157071713	C	T
4	chr4:157071905:C:T	0	157071905	T	C
4	chr4:157071914:T:G	0	157071914	G	T
4	chr4:157072455:T:G	0	157072455	G	T
4	chr4:157072793:T:G	0	157072793	G	T
4	chr4:157072890:T:A	0	157072890	A	T
4	chr4:157074824:G:A	0	157074824	A	G
4	chr4:157074957:C:A	0	157074957	A	C
4	chr4:157075152:A:G	0	157075152	G	A
4	chr4:157075420:G:A	0	157075420	A	G
4	chr4:157075472:T:C	0	157075472	C	T
4	chr4:157075658:G:A	0	157075658	A	G
4	chr4:157076225:T:C	0	157076225	C	T
4	chr4:157076677:G:T	0	157076677	T	G
4	chr4:157077938:A:G	0	157077938	G	A
4	chr4:157078395:CTG:C	0	157078395	C	CTG
4	chr4:157079927:G:C	0	157079927	C	G
4	chr4:157080554:A:C	0	157080554	C	A
4	chr4:157081040:G:C	0	157081040	C	G
4	chr4:157081218:T:A	0	157081218	A	T
4	chr4:157081744:C:T	0	157081744	T	C
4	chr4:157082213:A:G	0	157082213	G	A
4	chr4:157082639:T:C	0	157082639	C	T
4	chr4:157082685:A:G	0	157082685	G	A
4	chr4:157083000:T:A	0	157083000	A	T
4	chr4:157083403:T:TG	0	157083403	TG	T
4	chr4:157083404:T:A	0	157083404	A	T
4	chr4:157083556:T:C	0	157083556	C	T
4	chr4:157083607:G:A	0	157083607	A	G
4	chr4:157084251:A:G	0	157084251	G	A
4	chr4:157084688:A:G	0	157084688	G	A
4	chr4:157084761:C:T	0	157084761	T	C
4	chr4:157085182:A:G	0	157085182	G	A
4	chr4:157086085:T:G	0	157086085	G	T
4	chr4:157086101:G:A	0	157086101	A	G
4	chr4:157086164:G:T	0	157086164	T	G
4	chr4:157086661:C:T	0	157086661	T	C
4	chr4:157087852:G:A	0	157087852	A	G
4	chr4:157089999:C:T	0	157089999	T	C
4	chr4:157090718:A:T	0	157090718	T	A
4	chr4:157091164:G:A	0	157091164	A	G
4	chr4:157091648:G:C	0	157091648	C	G
4	chr4:157091689:T:C	0	157091689	C	T
4	chr4:157091749:C:G	0	157091749	G	C
4	chr4:157091909:G:T	0	157091909	T	G
4	chr4:157092056:T:C	0	157092056	C	T
4	chr4:157092071:A:ACT	0	157092071	ACT	A
4	chr4:157092291:G:C	0	157092291	C	G
4	chr4:157092416:T:G	0	157092416	G	T
4	chr4:157093160:T:TA	0	157093160	TA	T
4	chr4:157093906:T:C	0	157093906	C	T
4	chr4:157094234:A:G	0	157094234	G	A
4	chr4:157094883:CAT:C	0	157094883	C	CAT
4	chr4:157094948:T:C	0	157094948	C	T
4	chr4:157095871:T:C	0	157095871	C	T
4	chr4:157097028:A:G	0	157097028	G	A
4	chr4:157097818:C:T	0	157097818	T	C
4	chr4:157099872:T:A	0	157099872	A	T
4	chr4:157101130:C:T	0	157101130	T	C
4	chr4:157101469:T:A	0	157101469	A	T
4	chr4:157102825:C:T	0	157102825	T	C
4	chr4:157104396:G:A	0	157104396	A	G
4	chr4:157105022:T:A	0	157105022	A	T
4	chr4:157106830:C:T	0	157106830	T	C
4	chr4:157107201:G:A	0	157107201	A	G
4	chr4:157107366:T:C	0	157107366	C	T
4	chr4:157109936:A:G	0	157109936	G	A
4	chr4:157110078:C:T	0	157110078	T	C
4	chr4:157110323:C:CTTAAG	0	157110323	CTTAAG	C
4	chr4:157110429:T:A	0	157110429	A	T
4	chr4:157110805:T:C	0	157110805	C	T
4	chr4:157111420:A:G	0	157111420	G	A
4	chr4:157112090:C:G	0	157112090	G	C
4	chr4:157112229:T:G	0	157112229	G	T
4	chr4:157112257:G:A	0	157112257	A	G
4	chr4:157113575:T:C	0	157113575	C	T
4	chr4:157113701:A:G	0	157113701	G	A
4	chr4:157113705:CA:C	0	157113705	C	CA
4	chr4:157114209:T:C	0	157114209	C	T
4	chr4:157114648:C:T	0	157114648	T	C
4	chr4:157114666:A:G	0	157114666	G	A
4	chr4:157114958:A:G	0	157114958	G	A
4	chr4:157115217:C:T	0	157115217	T	C
4	chr4:157115345:A:G	0	157115345	G	A
4	chr4:157115703:T:C	0	157115703	C	T
4	chr4:157116237:T:C	0	157116237	C	T
4	chr4:157116844:G:C	0	157116844	C	G
4	chr4:157117106:G:A	0	157117106	A	G
4	chr4:157117862:T:C	0	157117862	C	T
4	chr4:157119315:T:C	0	157119315	C	T
4	chr4:157119328:T:C	0	157119328	C	T
4	chr4:157120161:T:C	0	157120161	C	T
4	chr4:157120259:G:A	0	157120259	A	G
4	chr4:157120744:G:A	0	157120744	A	G
4	chr4:157120800:T:C	0	157120800	C	T
4	chr4:157120816:A:G	0	157120816	G	A
4	chr4:157121605:T:C	0	157121605	C	T
4	chr4:157122080:A:G	0	157122080	G	A
4	chr4:157122165:C:T	0	157122165	T	C
4	chr4:157122407:C:T	0	157122407	T	C
4	chr4:157122468:T:C	0	157122468	C	T
4	chr4:157122902:G:C	0	157122902	C	G
4	chr4:157123249:A:G	0	157123249	G	A
4	chr4:157123726:T:G	0	157123726	G	T
4	chr4:157124211:C:T	0	157124211	T	C
4	chr4:157125830:C:T	0	157125830	T	C
4	chr4:157125887:G:T	0	157125887	T	G
4	chr4:157126121:G:A	0	157126121	A	G
4	chr4:157126544:T:C	0	157126544	C	T
4	chr4:157126802:C:T	0	157126802	T	C
4	chr4:157127345:T:G	0	157127345	G	T
4	chr4:157128506:A:C	0	157128506	C	A
4	chr4:157129119:G:A	0	157129119	A	G
4	chr4:157130183:C:T	0	157130183	T	C
4	chr4:157130623:A:T	0	157130623	T	A
4	chr4:157131030:A:G	0	157131030	G	A
4	chr4:157131139:A:G	0	157131139	G	A
4	chr4:157131162:C:T	0	157131162	T	C
4	chr4:157131401:A:G	0	157131401	G	A
4	chr4:157131486:A:G	0	157131486	G	A
4	chr4:157132062:G:A	0	157132062	A	G
4	chr4:157132069:T:A	0	157132069	A	T
4	chr4:157132334:T:C	0	157132334	C	T
4	chr4:157132595:C:T	0	157132595	T	C
4	chr4:157133071:A:C	0	157133071	C	A
4	chr4:157133183:A:T	0	157133183	T	A
4	chr4:157133262:C:T	0	157133262	T	C
4	chr4:157133522:A:G	0	157133522	G	A
4	chr4:157133579:C:A	0	157133579	A	C
4	chr4:157133761:G:A	0	157133761	A	G
4	chr4:157134271:G:A	0	157134271	A	G
4	chr4:157134886:GC:G	0	157134886	G	GC
4	chr4:157135942:G:A	0	157135942	A	G
4	chr4:157137410:A:G	0	157137410	G	A
4	chr4:157138160:T:C	0	157138160	C	T
4	chr4:157138162:T:C	0	157138162	C	T
4	chr4:157138206:A:G	0	157138206	G	A
4	chr4:157139235:C:T	0	157139235	T	C
4	chr4:157140251:A:G	0	157140251	G	A
4	chr4:157140931:G:A	0	157140931	A	G
4	chr4:157142218:G:A	0	157142218	A	G
4	chr4:157144236:G:A	0	157144236	A	G
4	chr4:157144351:C:A	0	157144351	A	C
4	chr4:157144936:T:C	0	157144936	C	T
4	chr4:157145432:G:A	0	157145432	A	G
4	chr4:157146144:A:G	0	157146144	G	A
4	chr4:157146160:G:C	0	157146160	C	G
4	chr4:157146428:C:T	0	157146428	T	C
4	chr4:157147160:T:A	0	157147160	A	T
4	chr4:157147298:A:T	0	157147298	T	A
4	chr4:157147406:A:G	0	157147406	G	A
4	chr4:157147890:C:T	0	157147890	T	C
4	chr4:157148479:C:T	0	157148479	T	C
4	chr4:157148815:T:TTTG	0	157148815	TTTG	T
4	chr4:157148996:T:TA	0	157148996	TA	T
4	chr4:157149102:A:G	0	157149102	G	A
4	chr4:157150017:T:C	0	157150017	C	T
4	chr4:157150530:C:A	0	157150530	A	C
4	chr4:157150619:G:A	0	157150619	A	G
4	chr4:157150923:A:C	0	157150923	C	A
4	chr4:157151286:A:G	0	157151286	G	A
4	chr4:157152761:T:C	0	157152761	C	T
4	chr4:157153206:G:A	0	157153206	A	G
4	chr4:157153664:T:C	0	157153664	C	T
4	chr4:157153790:G:A	0	157153790	A	G
4	chr4:157154625:T:C	0	157154625	C	T
4	chr4:157154642:G:C	0	157154642	C	G
4	chr4:157154911:A:G	0	157154911	G	A
4	chr4:157155431:C:T	0	157155431	T	C
4	chr4:157155573:A:G	0	157155573	G	A
4	chr4:157155690:T:C	0	157155690	C	T
4	chr4:157155784:G:C	0	157155784	C	G
4	chr4:157156394:T:C	0	157156394	C	T
4	chr4:157156414:G:A	0	157156414	A	G
4	chr4:157157336:C:T	0	157157336	T	C
4	chr4:157157465:G:T	0	157157465	T	G
4	chr4:157157488:C:T	0	157157488	T	C
4	chr4:157157647:G:A	0	157157647	A	G
4	chr4:157158056:T:G	0	157158056	G	T
4	chr4:157158112:T:C	0	157158112	C	T
4	chr4:157158790:G:T	0	157158790	T	G
4	chr4:157158888:T:TG	0	157158888	TG	T
4	chr4:157159063:A:T	0	157159063	T	A
4	chr4:157159110:G:A	0	157159110	A	G
4	chr4:157159860:G:A	0	157159860	A	G
4	chr4:157159953:C:T	0	157159953	T	C
4	chr4:157160046:T:C	0	157160046	C	T
4	chr4:157160371:C:A	0	157160371	A	C
4	chr4:157160415:C:T	0	157160415	T	C
4	chr4:157160601:C:T	0	157160601	T	C
4	chr4:157160623:T:G	0	157160623	G	T
4	chr4:157160776:T:C	0	157160776	C	T
4	chr4:157161022:C:T	0	157161022	T	C
4	chr4:157161223:T:A	0	157161223	A	T
4	chr4:157161711:G:A	0	157161711	A	G
4	chr4:157161718:T:C	0	157161718	C	T
4	chr4:157161727:T:A	0	157161727	A	T
4	chr4:157162123:C:T	0	157162123	T	C
4	chr4:157162280:C:A	0	157162280	A	C
4	chr4:157162444:C:A	0	157162444	A	C
4	chr4:157162701:C:T	0	157162701	T	C
4	chr4:157163391:C:T	0	157163391	T	C
4	chr4:157163787:C:T	0	157163787	T	C
4	chr4:157164007:T:C	0	157164007	C	T
4	chr4:157164546:C:T	0	157164546	T	C
4	chr4:157165023:C:T	0	157165023	T	C
4	chr4:157165671:C:G	0	157165671	G	C
4	chr4:157166521:G:A	0	157166521	A	G
4	chr4:157166569:A:G	0	157166569	G	A
4	chr4:157167220:C:T	0	157167220	T	C
4	chr4:157167312:A:G	0	157167312	G	A
4	chr4:157168375:A:G	0	157168375	G	A
4	chr4:157168434:C:T	0	157168434	T	C
4	chr4:157168497:A:T	0	157168497	T	A
4	chr4:157168508:G:A	0	157168508	A	G
4	chr4:157168646:G:A	0	157168646	A	G
4	chr4:157169729:G:T	0	157169729	T	G
4	chr4:157169837:A:T	0	157169837	T	A
4	chr4:157169880:T:G	0	157169880	G	T
4	chr4:157170888:G:A	0	157170888	A	G
4	chr4:157171270:T:A	0	157171270	A	T
4	chr4:157171303:T:C	0	157171303	C	T
4	chr4:157171581:T:C	0	157171581	C	T
4	chr4:157171768:A:G	0	157171768	G	A
4	chr4:157171909:C:T	0	157171909	T	C
4	chr4:157172095:T:C	0	157172095	C	T
4	chr4:157172139:A:G	0	157172139	G	A
4	chr4:157172169:G:T	0	157172169	T	G
4	chr4:157172663:TGA:T	0	157172663	T	TGA
4	chr4:157173070:T:A	0	157173070	A	T
4	chr4:157173192:A:G	0	157173192	G	A
4	chr4:157173481:G:A	0	157173481	A	G
4	chr4:157173746:T:C	0	157173746	C	T
4	chr4:157173766:T:C	0	157173766	C	T
4	chr4:157173769:T:G	0	157173769	G	T
4	chr4:157174063:A:G	0	157174063	G	A
4	chr4:157174262:C:G	0	157174262	G	C
4	chr4:157174265:AT:A	0	157174265	A	AT
4	chr4:157175021:C:T	0	157175021	T	C
4	chr4:157176108:C:T	0	157176108	T	C
4	chr4:157176449:T:C	0	157176449	C	T
4	chr4:157176780:G:A	0	157176780	A	G
4	chr4:157176840:C:G	0	157176840	G	C
4	chr4:157177103:AG:A	0	157177103	A	AG
4	chr4:157177399:C:T	0	157177399	T	C
4	chr4:157177468:G:A	0	157177468	A	G
4	chr4:157177487:A:T	0	157177487	T	A
4	chr4:157177970:C:G	0	157177970	G	C
4	chr4:157178166:T:C	0	157178166	C	T
4	chr4:157178496:T:G	0	157178496	G	T
4	chr4:157178546:G:A	0	157178546	A	G
4	chr4:157179405:T:C	0	157179405	C	T
4	chr4:157179534:C:T	0	157179534	T	C
4	chr4:157179920:C:T	0	157179920	T	C
4	chr4:157180230:G:A	0	157180230	A	G
4	chr4:157181702:A:G	0	157181702	G	A
4	chr4:157182272:A:T	0	157182272	T	A
4	chr4:157182551:C:G	0	157182551	G	C
4	chr4:157182661:T:G	0	157182661	G	T
4	chr4:157183157:T:C	0	157183157	C	T
4	chr4:157183495:C:T	0	157183495	T	C
4	chr4:157183913:G:A	0	157183913	A	G
4	chr4:157183962:G:A	0	157183962	A	G
4	chr4:157184248:A:G	0	157184248	G	A
4	chr4:157185355:T:C	0	157185355	C	T
4	chr4:157185394:T:G	0	157185394	G	T
4	chr4:157186241:G:A	0	157186241	A	G
4	chr4:157186244:C:T	0	157186244	T	C
4	chr4:157187049:A:C	0	157187049	C	A
4	chr4:157187444:A:G	0	157187444	G	A
4	chr4:157187863:G:A	0	157187863	A	G
4	chr4:157188469:A:AC	0	157188469	AC	A
4	chr4:157188936:G:C	0	157188936	C	G
4	chr4:157189249:G:A	0	157189249	A	G
4	chr4:157189266:C:G	0	157189266	G	C
4	chr4:157189843:A:G	0	157189843	G	A
4	chr4:157191140:C:A	0	157191140	A	C
4	chr4:157191752:G:A	0	157191752	A	G
4	chr4:157191789:T:C	0	157191789	C	T
4	chr4:157191833:T:G	0	157191833	G	T
4	chr4:157195440:T:A	0	157195440	A	T
4	chr4:157196638:A:G	0	157196638	G	A
4	chr4:157197227:G:A	0	157197227	A	G
4	chr4:157198151:A:G	0	157198151	G	A
4	chr4:157199100:G:A	0	157199100	A	G
4	chr4:157203180:G:A	0	157203180	A	G
4	chr4:157203725:G:A	0	157203725	A	G
4	chr4:157204010:G:A	0	157204010	A	G
4	chr4:157205354:A:C	0	157205354	C	A
4	chr4:157206165:TTA:T	0	157206165	T	TTA
4	chr4:157206633:A:T	0	157206633	T	A
4	chr4:157207668:C:T	0	157207668	T	C
4	chr4:157208425:A:C	0	157208425	C	A
4	chr4:157208615:G:C	0	157208615	C	G
4	chr4:157208988:T:C	0	157208988	C	T
4	chr4:157209171:A:T	0	157209171	T	A
4	chr4:157209202:C:T	0	157209202	T	C
4	chr4:157209357:G:A	0	157209357	A	G
4	chr4:157210427:C:T	0	157210427	T	C
4	chr4:157211522:T:C	0	157211522	C	T
4	chr4:157212186:A:G	0	157212186	G	A
4	chr4:157213909:A:G	0	157213909	G	A
4	chr4:157215270:C:T	0	157215270	T	C
4	chr4:157216194:A:G	0	157216194	G	A
4	chr4:157218787:T:G	0	157218787	G	T
4	chr4:157218977:A:G	0	157218977	G	A
4	chr4:157219144:G:T	0	157219144	T	G
4	chr4:157221588:T:G	0	157221588	G	T
4	chr4:157221940:A:G	0	157221940	G	A
4	chr4:157222350:T:C	0	157222350	C	T
4	chr4:157222734:A:G	0	157222734	G	A
4	chr4:157230870:T:A	0	157230870	A	T
4	chr4:157231756:A:G	0	157231756	G	A
4	chr4:157232212:G:A	0	157232212	A	G
4	chr4:157232367:G:C	0	157232367	C	G
4	chr4:157232898:T:C	0	157232898	C	T
4	chr4:157233322:C:T	0	157233322	T	C
4	chr4:157234325:T:C	0	157234325	C	T
4	chr4:157234538:T:C	0	157234538	C	T
4	chr4:157234778:G:T	0	157234778	T	G
4	chr4:157235383:G:C	0	157235383	C	G
4	chr4:157235618:G:T	0	157235618	T	G
4	chr4:157239909:C:T	0	157239909	T	C
4	chr4:157240151:A:G	0	157240151	G	A
4	chr4:157241007:A:G	0	157241007	G	A
4	chr4:157241868:C:T	0	157241868	T	C
4	chr4:157242582:CT:C	0	157242582	C	CT
4	chr4:157243545:T:C	0	157243545	C	T
4	chr4:157244136:T:A	0	157244136	A	T
4	chr4:157245537:A:G	0	157245537	G	A
4	chr4:157246192:T:A	0	157246192	A	T
4	chr4:157247194:C:G	0	157247194	G	C
4	chr4:157247395:G:A	0	157247395	A	G
4	chr4:157247564:TA:T	0	157247564	T	TA
4	chr4:157248714:C:T	0	157248714	T	C
4	chr4:157249441:T:C	0	157249441	C	T
4	chr4:157250644:T:C	0	157250644	C	T
4	chr4:157250984:T:C	0	157250984	C	T
4	chr4:157251183:C:A	0	157251183	A	C
4	chr4:157253337:G:A	0	157253337	A	G
4	chr4:157254005:C:T	0	157254005	T	C
```
