## Supplementary material for "Characterization of shared and ancestry-specific signals driving complex traits using multi-ancestry fine-mapping": mesusieoutput

```
                 eur          afr      eur_afr
   [1,] 0.0001215783 8.283850e-05 2.448724e-05
   [2,] 0.0001763562 1.446793e-04 4.667170e-05
   [3,] 0.0001556496 1.612077e-04 3.975107e-05
   [4,] 0.0001665912 9.722676e-05 2.911288e-05
   [5,] 0.0001744696 8.126533e-04 1.731265e-04
   [6,] 0.0001260635 8.339719e-05 2.437919e-05
   [7,] 0.0001766110 1.452937e-04 4.671621e-05
   [8,] 0.0001684652 9.706786e-05 2.873839e-05
   [9,] 0.0001763524 8.126533e-04 1.694236e-04
  [10,] 0.0001765686 1.452127e-04 4.673917e-05
  [11,] 0.0001769337 8.319413e-04 1.718946e-04
  [12,] 0.0001254981 8.406648e-05 2.440539e-05
  [13,] 0.0001416576 1.982843e-03 1.787498e-04
  [14,] 0.0001674612 9.690157e-05 2.891635e-05
  [15,] 0.0001399139 2.061058e-03 1.894208e-04
  [16,] 0.0001763437 8.126533e-04 1.700799e-04
  [17,] 0.0001674612 9.722676e-05 2.899471e-05
  [18,] 0.0001767467 1.453474e-04 4.677371e-05
  [19,] 0.0001675694 9.690157e-05 2.889671e-05
  [20,] 0.0001759718 8.517761e-04 1.774135e-04
  [21,] 0.0001923281 1.058320e-04 2.981956e-05
  [22,] 0.0001683452 9.591242e-05 2.848656e-05
  [23,] 0.0001446468 2.161158e-03 1.831807e-04
  [24,] 0.0001688325 9.591242e-05 2.841167e-05
  [25,] 0.0001673541 9.690157e-05 2.893604e-05
  [26,] 0.0001685865 9.690157e-05 2.868007e-05
  [27,] 0.0001685865 9.690157e-05 2.868007e-05
  [28,] 0.0001675694 9.091723e-05 2.746699e-05
  [29,] 0.0001687089 9.065139e-05 2.721388e-05
  [30,] 0.0001687089 9.038812e-05 2.715355e-05
  [31,] 0.0001675694 9.053125e-05 2.738741e-05
  [32,] 0.0001682308 9.053125e-05 2.729633e-05
  [33,] 0.0001414424 9.226280e-05 3.107053e-05
  [34,] 0.0001682308 9.053125e-05 2.729633e-05
  [35,] 0.0001924665 1.096626e-04 3.063874e-05
  [36,] 0.0001299846 9.559255e-05 2.456476e-05
  [37,] 0.0001761507 1.468851e-04 4.724895e-05
  [38,] 0.0001246150 8.603483e-05 2.468833e-05
  [39,] 0.0001763131 1.471387e-04 4.734907e-05
  [40,] 0.0001413244 2.266153e-03 1.962903e-04
  [41,] 0.0001507300 7.346804e-04 7.562334e-05
  [42,] 0.0001879789 1.011300e-04 2.924038e-05
  [43,] 0.0001854919 1.003534e-03 2.202303e-04
  [44,] 0.0001830115 1.032068e-04 3.034773e-05
  [45,] 0.0001438688 7.999591e-05 2.401338e-05
  [46,] 0.0001698015 9.218036e-05 2.842600e-05
  [47,] 0.0001298146 8.098563e-05 2.369143e-05
  [48,] 0.0001866390 1.253924e-03 8.393828e-05
  [49,] 0.0001705037 9.218036e-05 2.834247e-05
  [50,] 0.0001603154 1.749674e-03 1.321880e-04
  [51,] 0.0001700962 8.993841e-05 2.777848e-05
  [52,] 0.0001700962 9.605418e-05 2.926631e-05
  [53,] 0.0001261002 8.246085e-05 2.627493e-05
  [54,] 0.0001445433 2.449423e-04 6.330411e-05
  [55,] 0.0001207404 8.278650e-05 2.473477e-05
  [56,] 0.0001709537 9.453297e-05 2.885064e-05
  [57,] 0.0001257514 8.265632e-05 2.635015e-05
  [58,] 0.0001710364 9.355684e-05 2.860387e-05
  [59,] 0.0001209776 8.265025e-05 2.489317e-05
  [60,] 0.0001710364 9.364917e-05 2.862592e-05
  [61,] 0.0001737733 3.896505e-04 4.444021e-05
  [62,] 0.0001378156 8.586788e-05 3.013014e-05
  [63,] 0.0001710364 9.274290e-05 2.840990e-05
  [64,] 0.0001711114 9.217126e-05 2.826346e-05
  [65,] 0.0001724729 9.241532e-05 2.811664e-05
  [66,] 0.0001707905 8.604941e-05 2.686076e-05
  [67,] 0.0001719137 8.752792e-05 2.708058e-05
  [68,] 0.0001457636 5.407327e-04 6.763456e-05
  [69,] 0.0001477044 5.407327e-04 6.645969e-05
  [70,] 0.0001708717 8.588741e-05 2.681583e-05
  [71,] 0.0001707905 8.572718e-05 2.678772e-05
  [72,] 0.0001207359 8.210909e-05 2.456774e-05
  [73,] 0.0001708717 9.073619e-05 2.795738e-05
  [74,] 0.0001708717 9.024714e-05 2.784202e-05
  [75,] 0.0001709537 9.004582e-05 2.778398e-05
  [76,] 0.0001706303 8.493732e-05 2.662540e-05
  [77,] 0.0001515414 1.828361e-04 4.341212e-05
  [78,] 0.0001477044 5.214203e-04 6.485049e-05
  [79,] 0.0001707905 8.434930e-05 2.648003e-05
  [80,] 0.0001708717 8.406549e-05 2.641089e-05
  [81,] 0.0001707100 8.406549e-05 2.642462e-05
  [82,] 0.0001707100 8.406549e-05 2.642462e-05
  [83,] 0.0001701669 9.065572e-05 2.803885e-05
  [84,] 0.0001445087 4.808383e-04 6.318080e-05
  [85,] 0.0001708717 8.809973e-05 2.732327e-05
  [86,] 0.0001707905 8.791610e-05 2.729016e-05
  [87,] 0.0001709537 8.753659e-05 2.718358e-05
  [88,] 0.0001707905 8.311188e-05 2.621188e-05
  [89,] 0.0001437254 5.214203e-04 6.727074e-05
  [90,] 0.0001707905 8.285822e-05 2.615814e-05
  [91,] 0.0001707905 8.273382e-05 2.613197e-05
  [92,] 0.0001707905 8.235841e-05 2.605375e-05
  [93,] 0.0002596258 1.750254e-04 9.426764e-05
  [94,] 0.0001709537 8.200970e-05 2.597194e-05
  [95,] 0.0001860433 1.721518e-04 5.886417e-05
  [96,] 0.0001206747 7.851260e-05 2.344243e-05
  [97,] 0.0001706303 8.189662e-05 2.596950e-05
  [98,] 0.0001705512 8.200970e-05 2.599785e-05
  [99,] 0.0001703185 8.224058e-05 2.606211e-05
 [100,] 0.0001208551 7.802759e-05 2.325241e-05
 [101,] 0.0001704729 8.443709e-05 2.652813e-05
 [102,] 0.0001696589 8.406549e-05 2.652328e-05
 [103,] 0.0001259991 7.735224e-05 2.420138e-05
 [104,] 0.0002753235 1.770641e-04 1.074680e-04
 [105,] 0.0001698005 8.350464e-05 2.638146e-05
 [106,] 0.0001699449 8.588982e-05 2.693438e-05
 [107,] 0.0001699449 8.588982e-05 2.693438e-05
 [108,] 0.0001699449 8.627143e-05 2.704178e-05
 [109,] 0.0001699449 8.627143e-05 2.704178e-05
 [110,] 0.0001699449 8.642989e-05 2.707869e-05
 [111,] 0.0001698723 8.848657e-05 2.755871e-05
 [112,] 0.0001698723 8.642989e-05 2.708717e-05
 [113,] 0.0001698005 8.596322e-05 2.698656e-05
 [114,] 0.0001697293 8.511138e-05 2.679701e-05
 [115,] 0.0001807705 2.677141e-04 7.656659e-05
 [116,] 0.0001798943 8.810200e-05 2.655973e-05
 [117,] 0.0001445087 4.646694e-04 6.122892e-05
 [118,] 0.0001703364 8.964644e-05 2.781363e-05
 [119,] 0.0001397377 4.384416e-04 6.251522e-05
 [120,] 0.0001215408 7.827559e-05 2.380062e-05
 [121,] 0.0001702620 8.275226e-05 2.624376e-05
 [122,] 0.0001701884 7.952126e-05 2.555419e-05
 [123,] 0.0001701884 8.275226e-05 2.624924e-05
 [124,] 0.0001473534 2.407770e-04 6.762348e-05
 [125,] 0.0001437886 4.018526e-04 5.661053e-05
 [126,] 0.0001697682 8.697589e-05 2.726949e-05
 [127,] 0.0001696994 8.681530e-05 2.724011e-05
 [128,] 0.0001397332 4.110387e-04 5.993539e-05
 [129,] 0.0001690314 1.253159e-04 3.733622e-05
 [130,] 0.0001895552 2.595785e-04 1.366635e-04
 [131,] 0.0001887777 2.659837e-04 1.378387e-04
 [132,] 0.0001210561 8.762995e-05 2.521281e-05
 [133,] 0.0001208384 8.561351e-05 2.592582e-05
 [134,] 0.0001885626 2.338859e-04 1.146412e-04
 [135,] 0.0001463881 3.130628e-04 4.525659e-05
 [136,] 0.0001237261 7.211219e-05 2.105681e-05
 [137,] 0.0001981589 1.133179e-04 3.189835e-05
 [138,] 0.0001230460 7.284059e-05 2.128679e-05
 [139,] 0.0001413604 3.020160e-04 4.614012e-05
 [140,] 0.0001208092 8.499217e-05 2.573938e-05
 [141,] 0.0001207592 8.499217e-05 2.566116e-05
 [142,] 0.0001208092 8.532463e-05 2.582917e-05
 [143,] 0.0001207592 8.532463e-05 2.575013e-05
 [144,] 0.0001356824 2.988741e-04 4.825070e-05
 [145,] 0.0001899973 2.310944e-04 1.160729e-04
 [146,] 0.0001899973 2.313144e-04 1.161311e-04
 [147,] 0.0001996188 1.060736e-04 3.020166e-05
 [148,] 0.0001900833 2.322045e-04 1.174837e-04
 [149,] 0.0001244933 9.016667e-05 2.906484e-05
 [150,] 0.0001331377 3.165925e-04 5.148468e-05
 [151,] 0.0001219732 1.022898e-04 3.095132e-05
 [152,] 0.0001316941 3.169298e-04 5.242956e-05
 [153,] 0.0001764084 1.807314e-04 4.809183e-05
 [154,] 0.0001994218 1.032031e-04 2.962272e-05
 [155,] 0.0001259587 4.973441e-04 8.674225e-05
 [156,] 0.0001222428 1.067499e-04 3.247516e-05
 [157,] 0.0001466923 1.490537e-04 4.090874e-05
 [158,] 0.0001899773 2.327427e-04 1.179154e-04
 [159,] 0.0001991279 1.021001e-04 2.942704e-05
 [160,] 0.0001246088 9.733830e-05 3.135305e-05
 [161,] 0.0001991810 1.016860e-04 2.933296e-05
 [162,] 0.0001991810 1.016860e-04 2.933296e-05
 [163,] 0.0001247183 9.848135e-05 3.177029e-05
 [164,] 0.0001991810 1.013199e-04 2.925355e-05
 [165,] 0.0001993409 1.016860e-04 2.932053e-05
 [166,] 0.0001349327 3.297328e-04 5.240241e-05
 [167,] 0.0001895543 2.275666e-04 1.115238e-04
 [168,] 0.0001243641 1.009500e-04 3.232713e-05
 [169,] 0.0001221617 1.182332e-04 3.547434e-05
 [170,] 0.0001892302 2.272476e-04 1.102939e-04
 [171,] 0.0001985881 9.963409e-05 2.897427e-05
 [172,] 0.0001985490 9.870656e-05 2.879700e-05
 [173,] 0.0001346888 3.154670e-04 5.094278e-05
 [174,] 0.0001346888 3.072876e-04 5.006071e-05
 [175,] 0.0001346888 3.174482e-04 5.115554e-05
 [176,] 0.0001868988 2.092236e-04 8.882091e-05
 [177,] 0.0001977136 9.877057e-05 2.886903e-05
 [178,] 0.0001981694 1.038752e-04 2.996856e-05
 [179,] 0.0001471627 7.549697e-05 2.123414e-05
 [180,] 0.0001455107 8.863033e-05 3.217441e-05
 [181,] 0.0001976671 1.046438e-04 3.019344e-05
 [182,] 0.0001827401 1.959394e-04 3.080306e-05
 [183,] 0.0002008162 1.959394e-04 2.992316e-05
 [184,] 0.0002240470 1.661688e-04 2.826002e-05
 [185,] 0.0001979116 1.017919e-04 2.957595e-05
 [186,] 0.0002240470 1.683558e-04 2.835214e-05
 [187,] 0.0001979606 1.017919e-04 2.957203e-05
 [188,] 0.0001978627 1.017919e-04 2.957987e-05
 [189,] 0.0001457741 7.714888e-05 2.143289e-05
 [190,] 0.0001367127 7.286934e-05 2.133058e-05
 [191,] 0.0001978139 1.017919e-04 2.958380e-05
 [192,] 0.0002164471 1.733591e-04 2.866485e-05
 [193,] 0.0001875978 2.152554e-04 9.554300e-05
 [194,] 0.0001417115 8.015348e-05 2.199127e-05
 [195,] 0.0001890659 2.152170e-04 9.910543e-05
 [196,] 0.0001417115 8.063794e-05 2.204560e-05
 [197,] 0.0002077246 8.070992e-05 2.494783e-05
 [198,] 0.0002056381 1.866412e-04 2.959645e-05
 [199,] 0.0002123687 1.918687e-04 2.959083e-05
 [200,] 0.0001884304 2.120905e-04 9.477059e-05
 [201,] 0.0001970173 1.023774e-04 2.986117e-05
 [202,] 0.0002096775 8.086122e-05 2.492525e-05
 [203,] 0.0001884023 2.114890e-04 9.418756e-05
 [204,] 0.0002099659 8.086122e-05 2.492468e-05
 [205,] 0.0002099659 8.111716e-05 2.501181e-05
 [206,] 0.0001394841 8.211874e-05 2.235342e-05
 [207,] 0.0002011588 8.021898e-05 2.502202e-05
 [208,] 0.0002075534 8.173399e-05 2.513121e-05
 [209,] 0.0002076300 8.198715e-05 2.521531e-05
 [210,] 0.0001404069 8.396664e-05 2.266008e-05
 [211,] 0.0002072258 8.183077e-05 2.520236e-05
 [212,] 0.0001963840 2.045101e-04 3.094714e-05
 [213,] 0.0002070815 8.322483e-05 2.545854e-05
 [214,] 0.0002090500 8.148057e-05 2.517357e-05
 [215,] 0.0002080005 8.051500e-05 2.514666e-05
 [216,] 0.0001548125 8.140879e-05 2.207182e-05
 [217,] 0.0002004727 1.068772e-04 4.264692e-05
 [218,] 0.0001566729 1.294076e-03 1.184010e-04
 [219,] 0.0001589472 4.668792e-04 6.154884e-05
 [220,] 0.0001989216 1.001607e-04 3.909045e-05
 [221,] 0.0001863999 6.484975e-04 3.132863e-04
 [222,] 0.0001315637 2.934731e-03 3.850583e-04
 [223,] 0.0001981554 1.018757e-04 3.979782e-05
 [224,] 0.0001575630 4.847574e-04 6.392674e-05
 [225,] 0.0001988006 1.018757e-04 3.991598e-05
 [226,] 0.0001325518 2.989569e-03 3.719404e-04
 [227,] 0.0001933039 7.027201e-04 4.151339e-04
 [228,] 0.0001679607 7.805418e-04 7.895154e-05
 [229,] 0.0001671663 1.712325e-03 1.295794e-04
 [230,] 0.0001656113 7.805136e-04 8.020316e-05
 [231,] 0.0001687666 2.087342e-03 1.437890e-04
 [232,] 0.0001575795 2.207894e-03 1.685651e-04
 [233,] 0.0001921303 6.539822e-04 3.748403e-04
 [234,] 0.0002698475 2.025015e-04 5.661192e-05
 [235,] 0.0001638531 2.103043e-03 1.523613e-04
 [236,] 0.0001922803 6.576638e-04 3.782718e-04
 [237,] 0.0001582322 2.176822e-03 1.651517e-04
 [238,] 0.0001325839 2.935379e-03 3.485465e-04
 [239,] 0.0001615986 2.008502e-03 1.513432e-04
 [240,] 0.0001315181 3.159441e-03 3.908547e-04
 [241,] 0.0001615986 1.992090e-03 1.506459e-04
 [242,] 0.0001635480 2.107440e-03 1.530447e-04
 [243,] 0.0001321548 3.007571e-03 3.620284e-04
 [244,] 0.0001600421 2.133896e-03 1.607585e-04
 [245,] 0.0001952360 7.999233e-04 4.976323e-04
 [246,] 0.0001629357 2.238598e-03 1.606493e-04
 [247,] 0.0001636689 2.040144e-03 1.504498e-04
 [248,] 0.0002057030 9.296216e-05 3.703879e-05
 [249,] 0.0001907473 7.644774e-04 4.330455e-04
 [250,] 0.0001940907 8.111048e-04 4.947822e-04
 [251,] 0.0001699720 2.155414e-03 1.460811e-04
 [252,] 0.0001708510 1.263104e-03 9.456624e-05
 [253,] 0.0001356489 3.061647e-03 3.349368e-04
 [254,] 0.0001636689 2.105832e-03 1.533853e-04
 [255,] 0.0001691486 2.132027e-03 1.469366e-04
 [256,] 0.0001740793 2.111955e-03 1.397547e-04
 [257,] 0.0002656713 1.937671e-04 5.803794e-05
 [258,] 0.0002722916 1.967095e-04 5.767344e-05
 [259,] 0.0001444742 1.619497e-04 3.362564e-05
 [260,] 0.0001357200 1.923084e-04 4.317639e-05
 [261,] 0.0001683369 2.015563e-03 1.430175e-04
 [262,] 0.0001765565 1.164118e-04 4.011566e-05
 [263,] 0.0001691486 2.034425e-03 1.427392e-04
 [264,] 0.0001666696 1.836318e-03 1.369297e-04
 [265,] 0.0001708072 1.817653e-03 1.306496e-04
 [266,] 0.0001404089 1.452755e-04 3.221101e-05
 [267,] 0.0001421902 1.393496e-04 3.071397e-05
 [268,] 0.0001658932 1.455594e-03 1.188815e-04
 [269,] 0.0001650043 1.661565e-03 1.300927e-04
 [270,] 0.0001801275 7.769688e-04 3.273995e-04
 [271,] 0.0001351314 2.576905e-03 2.928307e-04
 [272,] 0.0001924255 9.928051e-04 5.984209e-04
 [273,] 0.0001689096 1.397387e-03 1.125205e-04
 [274,] 0.0001929886 9.988531e-04 6.088792e-04
 [275,] 0.0001368825 2.868300e-03 3.023054e-04
 [276,] 0.0001354219 2.780770e-03 3.083087e-04
 [277,] 0.0001368825 3.169102e-03 3.272853e-04
 [278,] 0.0001861336 1.054286e-03 5.482343e-04
 [279,] 0.0001359274 2.915613e-03 3.151965e-04
 [280,] 0.0001365565 2.780770e-03 2.977590e-04
 [281,] 0.0001365565 2.780770e-03 2.977590e-04
 [282,] 0.0001365565 3.195542e-03 3.326615e-04
 [283,] 0.0001365565 3.003007e-03 3.165769e-04
 [284,] 0.0001354219 2.868300e-03 3.160619e-04
 [285,] 0.0001368825 2.863015e-03 2.998665e-04
 [286,] 0.0001842039 1.852966e-04 5.531823e-05
 [287,] 0.0001365822 2.909929e-03 3.063208e-04
 [288,] 0.0001365822 2.909929e-03 3.063208e-04
 [289,] 0.0001363668 2.653640e-03 2.864039e-04
 [290,] 0.0001351570 2.821520e-03 3.124977e-04
 [291,] 0.0001361497 3.096268e-03 3.260111e-04
 [292,] 0.0001372162 2.952893e-03 3.043876e-04
 [293,] 0.0001913571 1.254920e-03 7.537417e-04
 [294,] 0.0001350208 2.915619e-03 3.223585e-04
 [295,] 0.0001626921 1.177447e-03 1.072202e-04
 [296,] 0.0001375577 2.909929e-03 2.980086e-04
 [297,] 0.0001369880 2.821520e-03 2.954183e-04
 [298,] 0.0001375577 2.952893e-03 3.014877e-04
 [299,] 0.0001375577 2.952893e-03 3.014877e-04
 [300,] 0.0001350034 2.424548e-03 2.867055e-04
 [301,] 0.0001355429 2.498541e-03 2.882735e-04
 [302,] 0.0001619919 9.274153e-04 9.295884e-05
 [303,] 0.0001854485 1.440479e-03 7.476400e-04
 [304,] 0.0001358234 2.535813e-03 2.872084e-04
 [305,] 0.0001855013 1.615398e-03 8.444197e-04
 [306,] 0.0001619919 8.450130e-04 8.757070e-05
 [307,] 0.0002352437 1.934668e-04 5.710433e-05
 [308,] 0.0001378018 2.690790e-03 2.985264e-04
 [309,] 0.0001817446 1.240330e-04 4.517539e-05
 [310,] 0.0001564163 3.492413e-04 5.378652e-05
 [311,] 0.0001503847 3.734428e-04 6.092842e-05
 [312,] 0.0001838768 1.578830e-04 6.279566e-05
 [313,] 0.0001697903 7.516910e-05 2.488425e-05
 [314,] 0.0001342103 7.346216e-05 2.278895e-05
 [315,] 0.0001589307 8.595559e-05 3.112152e-05
 [316,] 0.0002170056 1.006941e-04 5.343922e-05
 [317,] 0.0002307357 9.493768e-05 5.094441e-05
 [318,] 0.0008886353 2.684667e-03 2.177039e-02
 [319,] 0.0002141710 7.040438e-05 2.426831e-05
 [320,] 0.0006538747 2.304970e-03 1.233757e-02
 [321,] 0.0001261545 6.939811e-05 2.200440e-05
 [322,] 0.0001257578 1.547570e-04 4.544186e-05
 [323,] 0.0001686730 1.506735e-04 4.708203e-05
 [324,] 0.0002441107 7.229882e-05 3.324673e-05
 [325,] 0.0001689934 1.509318e-04 4.695070e-05
 [326,] 0.0001249296 1.567618e-04 4.560109e-05
 [327,] 0.0001245565 1.486922e-04 4.237516e-05
 [328,] 0.0001248600 1.702748e-04 4.888262e-05
 [329,] 0.0001474899 8.783949e-05 3.121038e-05
 [330,] 0.0001249464 1.692107e-04 4.886641e-05
 [331,] 0.0001643717 1.256893e-04 2.727865e-05
 [332,] 0.0001250408 1.785212e-04 5.153415e-05
 [333,] 0.0001246485 1.667115e-04 4.727969e-05
 [334,] 0.0001250408 1.667115e-04 4.852002e-05
 [335,] 0.0001250408 1.656938e-04 4.830002e-05
 [336,] 0.0001250916 1.634209e-04 4.782995e-05
 [337,] 0.0001624448 1.615922e-04 4.758935e-05
 [338,] 0.0001250916 1.623556e-04 4.754963e-05
 [339,] 0.0001224296 1.705000e-04 4.423279e-05
 [340,] 0.0001360583 1.207867e-03 3.930158e-04
 [341,] 0.0001224974 1.717873e-04 4.427852e-05
 [342,] 0.0003487463 2.418659e-03 4.883121e-03
 [343,] 0.0001252090 1.570874e-04 4.641772e-05
 [344,] 0.0001552644 1.154184e-04 2.910387e-05
 [345,] 0.0001808750 2.027821e-04 7.364707e-05
 [346,] 0.0001223703 1.706301e-04 4.454397e-05
 [347,] 0.0001681729 1.505073e-04 4.603767e-05
 [348,] 0.0001371862 1.072747e-03 3.637989e-04
 [349,] 0.0001520715 8.693065e-05 3.194109e-05
 [350,] 0.0001680637 1.503801e-04 4.597888e-05
 [351,] 0.0001224974 1.731258e-04 4.461693e-05
 [352,] 0.0003368179 2.319531e-03 4.444536e-03
 [353,] 0.0001227304 1.743336e-04 4.422794e-05
 [354,] 0.0003386023 2.289964e-03 4.419967e-03
 [355,] 0.0001249028 1.603644e-04 4.659128e-05
 [356,] 0.0001223575 1.757408e-04 4.577280e-05
 [357,] 0.0001224296 1.757408e-04 4.547219e-05
 [358,] 0.0001226387 1.757408e-04 4.481063e-05
 [359,] 0.0001254475 1.612285e-04 4.805666e-05
 [360,] 0.0001837789 8.985722e-05 3.274249e-05
 [361,] 0.0001677476 1.502874e-04 4.573263e-05
 [362,] 0.0001253242 1.661332e-04 4.912414e-05
 [363,] 0.0001249932 1.661332e-04 4.833660e-05
 [364,] 0.0003450384 2.113277e-03 4.180304e-03
 [365,] 0.0001369643 9.112666e-04 3.173764e-04
 [366,] 0.0001480439 7.925993e-05 2.806840e-05
 [367,] 0.0001257759 1.627302e-04 4.902914e-05
 [368,] 0.0001364056 9.065329e-04 3.128879e-04
 [369,] 0.0003531104 1.909458e-03 3.885216e-03
 [370,] 0.0001673236 1.500419e-04 4.567229e-05
 [371,] 0.0001494251 8.197441e-05 2.945925e-05
 [372,] 0.0001454647 8.146840e-05 2.852504e-05
 [373,] 0.0001352031 9.706303e-04 3.238841e-04
 [374,] 0.0003488295 1.920610e-03 3.842161e-03
 [375,] 0.0001467936 8.168553e-05 2.886587e-05
 [376,] 0.0001467936 8.197441e-05 2.898481e-05
 [377,] 0.0001673236 1.503317e-04 4.563315e-05
 [378,] 0.0001676257 1.487793e-04 4.591303e-05
 [379,] 0.0001265369 1.760366e-04 5.402529e-05
 [380,] 0.0001253224 1.398118e-04 4.207150e-05
 [381,] 0.0001364056 9.590079e-04 3.292593e-04
 [382,] 0.0001364056 9.590079e-04 3.292593e-04
 [383,] 0.0001694500 1.506755e-04 4.583217e-05
 [384,] 0.0001673236 1.501633e-04 4.565469e-05
 [385,] 0.0003230629 1.909458e-03 3.421487e-03
 [386,] 0.0003253802 1.909458e-03 3.456992e-03
 [387,] 0.0003253802 1.909458e-03 3.456992e-03
 [388,] 0.0001487367 8.845129e-05 3.195101e-05
 [389,] 0.0001487122 8.817787e-05 3.183288e-05
 [390,] 0.0001491130 8.808877e-05 3.188265e-05
 [391,] 0.0001487367 8.845129e-05 3.195101e-05
 [392,] 0.0001495880 1.108948e-04 2.894090e-05
 [393,] 0.0001487367 8.845129e-05 3.195101e-05
 [394,] 0.0001685670 1.501431e-04 4.575037e-05
 [395,] 0.0001364056 9.486877e-04 3.260481e-04
 [396,] 0.0001487367 8.845129e-05 3.195101e-05
 [397,] 0.0001491130 8.845129e-05 3.203307e-05
 [398,] 0.0001249429 1.413235e-04 4.176216e-05
 [399,] 0.0001491130 8.808877e-05 3.188265e-05
 [400,] 0.0001491130 8.773029e-05 3.173378e-05
 [401,] 0.0001487367 8.808877e-05 3.180143e-05
 [402,] 0.0001455800 7.177777e-04 2.985575e-04
 [403,] 0.0003215636 1.870282e-03 3.326755e-03
 [404,] 0.0001252074 1.413235e-04 4.228436e-05
 [405,] 0.0003215636 1.766221e-03 3.134051e-03
 [406,] 0.0001250013 1.404551e-04 4.165414e-05
 [407,] 0.0001478764 1.092896e-04 2.898952e-05
 [408,] 0.0002147728 8.372293e-05 3.625269e-05
 [409,] 0.0001504207 1.289190e-04 2.846176e-05
 [410,] 0.0003215636 1.746014e-03 3.096612e-03
 [411,] 0.0001504207 1.279479e-04 2.835439e-05
 [412,] 0.0001494958 8.773029e-05 3.181463e-05
 [413,] 0.0003181829 1.696680e-03 2.960107e-03
 [414,] 0.0001494958 8.773029e-05 3.181463e-05
 [415,] 0.0001251003 1.387447e-04 4.138885e-05
 [416,] 0.0001486052 8.752921e-05 3.154213e-05
 [417,] 0.0001799079 8.149069e-05 3.206621e-05
 [418,] 0.0001505581 8.808877e-05 3.218642e-05
 [419,] 0.0001498850 8.737582e-05 3.174694e-05
 [420,] 0.0001498850 8.737582e-05 3.174694e-05
 [421,] 0.0001498850 8.737582e-05 3.174694e-05
 [422,] 0.0003144857 1.639640e-03 2.808796e-03
 [423,] 0.0001692030 1.507304e-04 4.587398e-05
 [424,] 0.0001494958 8.737582e-05 3.166646e-05
 [425,] 0.0001250013 1.378186e-04 4.094801e-05
 [426,] 0.0001498850 8.773029e-05 3.189594e-05
 [427,] 0.0001498850 8.808877e-05 3.204648e-05
 [428,] 0.0001498850 8.808877e-05 3.204648e-05
 [429,] 0.0001498850 8.808877e-05 3.204648e-05
 [430,] 0.0001250013 1.369858e-04 4.072458e-05
 [431,] 0.0001251003 1.361613e-04 4.069029e-05
 [432,] 0.0003006405 2.305747e-03 3.739352e-03
 [433,] 0.0001250013 1.361613e-04 4.050325e-05
 [434,] 0.0001250013 1.353451e-04 4.028398e-05
 [435,] 0.0001502809 8.920916e-05 3.257887e-05
 [436,] 0.0001502809 8.914479e-05 3.255174e-05
 [437,] 0.0001662865 1.511101e-04 4.568206e-05
 [438,] 0.0001249102 1.328817e-04 3.941265e-05
 [439,] 0.0001532394 8.923455e-05 3.319918e-05
 [440,] 0.0001539595 8.997864e-05 3.367006e-05
 [441,] 0.0001249102 1.322935e-04 3.925568e-05
 [442,] 0.0001389073 8.246910e-04 3.018307e-04
 [443,] 0.0001683744 1.510187e-04 4.576951e-05
 [444,] 0.0001249102 1.306864e-04 3.882635e-05
 [445,] 0.0001536463 9.065839e-05 3.648098e-05
 [446,] 0.0001248192 1.299329e-04 3.843711e-05
 [447,] 0.0001248192 1.306864e-04 3.863685e-05
 [448,] 0.0001536895 8.920916e-05 3.327708e-05
 [449,] 0.0001375981 8.122778e-04 2.890044e-04
 [450,] 0.0001248391 1.340823e-04 3.958011e-05
 [451,] 0.0001248192 1.318408e-04 3.894261e-05
 [452,] 0.0001247172 1.318071e-04 3.869119e-05
 [453,] 0.0001504142 1.168806e-04 2.946424e-05
 [454,] 0.0003144913 1.033724e-03 1.715872e-03
 [455,] 0.0003144913 1.028329e-03 1.706267e-03
 [456,] 0.0001248192 1.309664e-04 3.871104e-05
 [457,] 0.0001498922 1.160502e-04 2.940542e-05
 [458,] 0.0001248192 1.304740e-04 3.858058e-05
 [459,] 0.0001389073 7.714202e-04 2.832122e-04
 [460,] 0.0001249102 1.299329e-04 3.862484e-05
 [461,] 0.0001249102 1.306864e-04 3.882635e-05
 [462,] 0.0001493039 1.155472e-04 2.939949e-05
 [463,] 0.0001248192 1.299329e-04 3.843711e-05
 [464,] 0.0001692184 1.529106e-04 4.578432e-05
 [465,] 0.0001249102 1.299329e-04 3.862484e-05
 [466,] 0.0001249102 1.299329e-04 3.862484e-05
 [467,] 0.0001251838 1.291870e-04 3.890351e-05
 [468,] 0.0001251838 1.291870e-04 3.890351e-05
 [469,] 0.0001251410 1.284919e-04 3.864495e-05
 [470,] 0.0001403516 7.530547e-04 2.847371e-04
 [471,] 0.0001250290 1.276876e-04 3.823920e-05
 [472,] 0.0001247448 1.276446e-04 3.766515e-05
 [473,] 0.0001248192 1.276446e-04 3.782955e-05
 [474,] 0.0001451724 1.087699e-04 2.891511e-05
 [475,] 0.0001248192 1.284485e-04 3.804314e-05
 [476,] 0.0001248192 1.276446e-04 3.782955e-05
 [477,] 0.0001482213 1.271969e-04 2.833705e-05
 [478,] 0.0001375981 7.491943e-04 2.677929e-04
 [479,] 0.0001375981 7.416287e-04 2.653249e-04
 [480,] 0.0001247448 1.279583e-04 3.772050e-05
 [481,] 0.0001246784 1.273256e-04 3.739164e-05
 [482,] 0.0001489249 8.916953e-04 3.836382e-04
 [483,] 0.0001375981 7.652185e-04 2.730105e-04
 [484,] 0.0001246784 1.273256e-04 3.739164e-05
 [485,] 0.0001246784 1.317908e-04 3.855535e-05
 [486,] 0.0001247448 1.290026e-04 3.799519e-05
 [487,] 0.0001246784 1.281179e-04 3.759852e-05
 [488,] 0.0001244508 1.297054e-04 3.708460e-05
 [489,] 0.0001246784 1.281179e-04 3.759852e-05
 [490,] 0.0001246784 1.273256e-04 3.739164e-05
 [491,] 0.0001247448 1.273256e-04 3.755396e-05
 [492,] 0.0001531535 5.264354e-04 2.476964e-04
 [493,] 0.0001247448 1.273256e-04 3.755396e-05
 [494,] 0.0001375981 5.729584e-04 2.108668e-04
 [495,] 0.0001375981 7.574593e-04 2.704856e-04
 [496,] 0.0001246784 1.281374e-04 3.760361e-05
 [497,] 0.0001246784 1.281667e-04 3.761125e-05
 [498,] 0.0003144857 1.134893e-03 1.903576e-03
 [499,] 0.0001375981 7.574593e-04 2.704856e-04
 [500,] 0.0001472828 1.115147e-04 2.910421e-05
 [501,] 0.0001694500 1.529106e-04 4.579289e-05
 [502,] 0.0001246199 1.281179e-04 3.743583e-05
 [503,] 0.0001553650 9.124133e-05 3.446557e-05
 [504,] 0.0001369959 7.908736e-04 2.754651e-04
 [505,] 0.0001362942 7.999536e-04 2.738816e-04
 [506,] 0.0001535045 1.212150e-04 2.956337e-05
 [507,] 0.0001245265 1.288457e-04 3.729968e-05
 [508,] 0.0001245265 1.288457e-04 3.729968e-05
 [509,] 0.0001245265 1.288457e-04 3.729968e-05
 [510,] 0.0001245265 1.288457e-04 3.729968e-05
 [511,] 0.0001245265 1.288457e-04 3.729968e-05
 [512,] 0.0001244513 1.281179e-04 3.669436e-05
 [513,] 0.0001353278 7.422186e-04 2.531336e-04
 [514,] 0.0003224823 9.947747e-04 1.711062e-03
 [515,] 0.0001352031 7.497913e-04 2.544585e-04
 [516,] 0.0001357977 7.502785e-04 2.580007e-04
 [517,] 0.0001357977 1.318544e-03 4.243467e-04
 [518,] 0.0001246539 1.522931e-04 4.378820e-05
 [519,] 0.0001367677 1.304079e-03 4.297710e-04
 [520,] 0.0001361518 1.333196e-03 4.320048e-04
 [521,] 0.0001361518 1.315744e-03 4.269596e-04
 [522,] 0.0001532394 9.022691e-05 3.358638e-05
 [523,] 0.0001536895 9.061537e-05 3.384879e-05
 [524,] 0.0001361518 1.284730e-03 4.179725e-04
 [525,] 0.0001247172 1.554013e-04 4.479970e-05
 [526,] 0.0001246539 1.585765e-04 4.538519e-05
 [527,] 0.0001530578 9.163097e-05 3.416259e-05
 [528,] 0.0001551006 2.185855e-04 3.770194e-05
 [529,] 0.0001367677 1.288778e-03 4.252609e-04
 [530,] 0.0001246539 1.505305e-04 4.333873e-05
 [531,] 0.0001361518 1.163428e-03 3.825447e-04
 [532,] 0.0001247172 1.415753e-04 4.120220e-05
 [533,] 0.0001245986 1.407206e-04 4.060276e-05
 [534,] 0.0001500427 1.374675e-04 2.956212e-05
 [535,] 0.0001238271 2.568117e-04 6.861811e-05
 [536,] 0.0001497271 1.108299e-04 2.912630e-05
 [537,] 0.0001360637 6.794632e-05 2.107751e-05
 [538,] 0.0001535294 1.162726e-04 2.961328e-05
 [539,] 0.0001605656 1.164206e-04 2.959702e-05
 [540,] 0.0001696961 1.510147e-04 4.579517e-05
 [541,] 0.0001597707 1.157860e-04 2.959861e-05
 [542,] 0.0001282720 6.832080e-05 2.058961e-05
 [543,] 0.0002958215 3.727118e-04 4.873465e-04
 [544,] 0.0001546960 1.089870e-04 4.269622e-05
 [545,] 0.0001472672 1.091679e-04 4.028861e-05
 [546,] 0.0001714840 1.500759e-04 4.577736e-05
 [547,] 0.0001375913 8.530923e-05 2.621986e-05
 [548,] 0.0001380060 7.187777e-05 2.283523e-05
 [549,] 0.0001422508 1.058563e-04 2.921376e-05
 [550,] 0.0001401304 8.509955e-05 2.653200e-05
 [551,] 0.0001285142 1.534517e-04 4.022938e-05
 [552,] 0.0001402555 8.026379e-05 2.489418e-05
 [553,] 0.0001430675 8.221208e-05 2.931652e-05
 [554,] 0.0001408690 1.027082e-04 3.702924e-05
 [555,] 0.0001340738 9.302136e-05 3.139178e-05
 [556,] 0.0001386236 9.452846e-05 3.317489e-05
 [557,] 0.0001421622 7.995573e-05 2.825389e-05
 [558,] 0.0001316666 8.264502e-05 2.704601e-05
 [559,] 0.0001395502 8.447933e-05 2.967618e-05
 [560,] 0.0001403118 8.662395e-05 3.071276e-05
 [561,] 0.0001394709 8.853135e-05 2.889126e-05
 [562,] 0.0001333565 9.136290e-05 3.055543e-05
 [563,] 0.0001321072 8.685985e-05 2.784055e-05
 [564,] 0.0001432237 1.498623e-04 3.909143e-05
 [565,] 0.0001396261 8.229229e-05 2.874349e-05
 [566,] 0.0002064181 7.082714e-05 2.618747e-05
 [567,] 0.0001418218 1.356587e-04 3.977875e-05
 [568,] 0.0001596264 1.479691e-04 4.466147e-05
 [569,] 0.0001416782 1.391670e-04 4.030041e-05
 [570,] 0.0001601327 7.302734e-05 2.301435e-05
 [571,] 0.0003037134 7.442106e-05 2.435974e-05
 [572,] 0.0002839148 7.378754e-05 2.450780e-05
 [573,] 0.0001532496 1.081675e-04 3.782083e-05
 [574,] 0.0001507860 7.290909e-05 2.261613e-05
 [575,] 0.0003037134 7.354561e-05 2.452370e-05
 [576,] 0.0003037134 7.362172e-05 2.448129e-05
 [577,] 0.0001506434 9.467509e-05 2.902818e-05
 [578,] 0.0002079547 7.102279e-05 2.689996e-05
 [579,] 0.0001418718 1.324877e-04 3.907717e-05
 [580,] 0.0001481379 7.090771e-05 2.275835e-05
 [581,] 0.0001559019 7.090477e-05 2.308316e-05
 [582,] 0.0001447260 1.324441e-04 3.881795e-05
 [583,] 0.0002634584 1.075320e-04 5.086038e-05
 [584,] 0.0001521635 7.113303e-05 2.352764e-05
 [585,] 0.0001636211 7.308908e-05 2.220596e-05
 [586,] 0.0001524978 7.195436e-05 2.228926e-05
 [587,] 0.0001533493 7.240846e-05 2.232629e-05
 [588,] 0.0001533493 7.303421e-05 2.223927e-05
 [589,] 0.0001972865 7.336835e-05 2.829649e-05
 [590,] 0.0001527516 7.103956e-05 2.341493e-05
 [591,] 0.0001441040 1.487607e-04 3.898248e-05
 [592,] 0.0001586156 1.261807e-04 4.303562e-05
 [593,] 0.0001807491 8.823498e-05 3.371612e-05
 [594,] 0.0001493207 7.070070e-05 2.312292e-05
 [595,] 0.0001493207 7.060825e-05 2.290320e-05
 [596,] 0.0001602130 7.445786e-05 2.180207e-05
 [597,] 0.0001528155 7.505786e-05 2.181214e-05
 [598,] 0.0001629820 7.474657e-05 2.180206e-05
 [599,] 0.0001843920 6.745631e-05 2.246670e-05
 [600,] 0.0001980019 7.138909e-05 2.705831e-05
 [601,] 0.0001548416 9.026990e-05 3.322167e-05
 [602,] 0.0001442902 1.218789e-04 4.470425e-05
 [603,] 0.0001429795 1.213998e-04 4.394774e-05
 [604,] 0.0001434081 1.213998e-04 4.413440e-05
 [605,] 0.0001465956 8.985259e-05 3.160862e-05
 [606,] 0.0002235037 6.712045e-05 2.373594e-05
 [607,] 0.0001535991 1.141891e-04 4.480627e-05
 [608,] 0.0002245646 6.710526e-05 2.361199e-05
 [609,] 0.0002151890 7.270105e-05 2.928839e-05
 [610,] 0.0002018859 7.198264e-05 2.805365e-05
 [611,] 0.0001881747 9.742671e-05 3.956527e-05
 [612,] 0.0002178567 1.167547e-04 6.278567e-05
 [613,] 0.0001543391 8.691738e-05 3.136812e-05
 [614,] 0.0001519264 1.105140e-04 4.259461e-05
 [615,] 0.0001980684 7.338697e-05 2.854163e-05
 [616,] 0.0001980684 7.291876e-05 2.822932e-05
 [617,] 0.0001593946 1.250333e-04 4.808917e-05
 [618,] 0.0002230938 6.654681e-05 2.378775e-05
 [619,] 0.0002121357 6.646750e-05 2.317203e-05
 [620,] 0.0001519264 1.269980e-04 5.004586e-05
 [621,] 0.0001443961 1.317843e-04 4.872939e-05
 [622,] 0.0001751703 1.577883e-04 7.148127e-05
 [623,] 0.0001443961 1.331961e-04 4.931565e-05
 [624,] 0.0002602103 1.199698e-04 7.589046e-05
 [625,] 0.0002286862 1.218638e-04 7.030260e-05
 [626,] 0.0001531130 9.756156e-05 3.665866e-05
 [627,] 0.0001543391 9.884592e-05 3.755560e-05
 [628,] 0.0001593324 1.459957e-04 4.434601e-05
 [629,] 0.0001944169 1.140654e-04 4.943466e-05
 [630,] 0.0001569135 9.619457e-05 3.675012e-05
 [631,] 0.0002074359 6.891611e-05 2.580638e-05
 [632,] 0.0001795813 1.805457e-04 6.031132e-05
 [633,] 0.0002317740 1.190256e-04 6.829417e-05
 [634,] 0.0001618923 1.464804e-04 4.438256e-05
 [635,] 0.0002039205 1.411083e-04 7.939475e-05
 [636,] 0.0002041227 1.436320e-04 8.146572e-05
 [637,] 0.0001743881 1.900826e-04 9.576071e-05
 [638,] 0.0001661929 7.367268e-05 2.377405e-05
 [639,] 0.0001363873 1.141953e-04 3.783263e-05
 [640,] 0.0001653043 7.781950e-05 2.367325e-05
 [641,] 0.0001987074 1.316921e-04 7.009327e-05
 [642,] 0.0001527049 1.044566e-04 3.681027e-05
 [643,] 0.0001603107 1.497412e-04 4.605248e-05
 [644,] 0.0001835128 7.039791e-05 2.092424e-05
 [645,] 0.0001455648 6.856491e-05 2.065301e-05
 [646,] 0.0001390064 1.524202e-04 5.280571e-05
 [647,] 0.0001450471 1.451856e-04 5.445246e-05
 [648,] 0.0001437145 1.718595e-04 5.493504e-05
 [649,] 0.0001828016 7.254719e-05 2.209931e-05
 [650,] 0.0001895630 1.430752e-04 7.530015e-05
 [651,] 0.0001474448 6.719845e-05 2.105376e-05
 [652,] 0.0001834706 6.874059e-05 2.258552e-05
 [653,] 0.0001816409 7.212591e-05 2.206432e-05
 [654,] 0.0001840250 8.529352e-05 2.414438e-05
 [655,] 0.0001477869 6.705132e-05 2.116111e-05
 [656,] 0.0001785576 6.753607e-05 2.156701e-05
 [657,] 0.0001419700 1.023692e-04 3.587445e-05
 [658,] 0.0001237015 9.357929e-05 2.759327e-05
 [659,] 0.0001244374 7.676132e-05 2.371067e-05
 [660,] 0.0001462692 7.522978e-05 2.514906e-05
 [661,] 0.0001452558 1.323530e-04 4.940509e-05
 [662,] 0.0001425439 8.694592e-05 3.045620e-05
 [663,] 0.0001413637 1.015726e-04 3.534354e-05
 [664,] 0.0001491622 9.542815e-05 2.891479e-05
 [665,] 0.0001380949 8.469016e-05 2.859596e-05
 [666,] 0.0001456189 1.382965e-04 5.198366e-05
 [667,] 0.0001446798 7.183536e-05 2.407623e-05
 [668,] 0.0001262969 8.839188e-05 2.807713e-05
 [669,] 0.0001288402 7.637962e-05 2.431419e-05
 [670,] 0.0001443886 6.793581e-05 2.200680e-05
 [671,] 0.0001262969 8.813525e-05 2.799530e-05
 [672,] 0.0001419877 6.801802e-05 2.194912e-05
 [673,] 0.0001515318 1.065472e-04 3.051674e-05
 [674,] 0.0001403009 7.268788e-05 2.383346e-05
 [675,] 0.0001293387 7.456524e-05 2.354620e-05
 [676,] 0.0001432962 7.494355e-05 2.442994e-05
 [677,] 0.0001847063 8.223641e-05 2.364507e-05
 [678,] 0.0001293387 7.601074e-05 2.427021e-05
 [679,] 0.0001267514 8.733032e-05 2.790772e-05
 [680,] 0.0001262962 7.467297e-05 2.325996e-05
 [681,] 0.0001262962 7.461831e-05 2.323492e-05
 [682,] 0.0001455885 9.678767e-05 3.445288e-05
 [683,] 0.0001417976 1.370453e-04 4.908258e-05
 [684,] 0.0001441232 1.172954e-04 3.818309e-05
 [685,] 0.0001414180 9.909261e-05 3.426407e-05
 [686,] 0.0001267360 7.461831e-05 2.328916e-05
 [687,] 0.0001336045 1.171234e-04 3.947383e-05
 [688,] 0.0001429834 7.407389e-05 2.374597e-05
 [689,] 0.0001247042 8.441866e-05 2.441619e-05
 [690,] 0.0001509042 7.978106e-05 2.820238e-05
 [691,] 0.0001481729 1.109578e-04 4.128504e-05
 [692,] 0.0001558982 7.501140e-05 2.475687e-05
 [693,] 0.0001420861 7.070972e-05 2.319580e-05
 [694,] 0.0001413824 1.115159e-04 3.966479e-05
 [695,] 0.0001528773 1.421844e-04 4.591929e-05
 [696,] 0.0002023818 1.704420e-04 6.042226e-05
 [697,] 0.0001527491 1.419962e-04 4.575879e-05
 [698,] 0.0001407004 1.117462e-04 3.957172e-05
 [699,] 0.0001527491 1.416410e-04 4.563996e-05
 [700,] 0.0001431094 1.142674e-04 4.143716e-05
 [701,] 0.0001577475 1.449872e-04 4.950398e-05
 [702,] 0.0001504271 1.400753e-04 5.471531e-05
 [703,] 0.0001423143 6.964514e-05 2.173322e-05
 [704,] 0.0001517701 1.486868e-04 4.670725e-05
 [705,] 0.0001259098 1.113221e-04 3.434858e-05
 [706,] 0.0001408382 7.054368e-05 2.283859e-05
 [707,] 0.0001523450 1.489815e-04 4.738646e-05
 [708,] 0.0001519437 1.469583e-04 4.634480e-05
 [709,] 0.0001619690 1.660708e-04 4.934654e-05
 [710,] 0.0001616386 1.660481e-04 4.935430e-05
 [711,] 0.0001509270 1.337583e-04 3.681660e-05
 [712,] 0.0001320844 1.040643e-04 3.371547e-05
 [713,] 0.0001725062 7.883684e-05 2.810644e-05
 [714,] 0.0001399476 1.127075e-04 2.574632e-05
 [715,] 0.0001789599 1.265579e-04 3.649359e-05
 [716,] 0.0001705166 1.774307e-04 4.106909e-05
 [717,] 0.0001542762 1.114016e-04 2.448171e-05
 [718,] 0.0001373324 1.593603e-04 3.416700e-05
 [719,] 0.0001757540 1.349849e-04 3.985685e-05
 [720,] 0.0001620204 1.682271e-04 4.260291e-05
 [721,] 0.0001649975 1.080409e-04 2.355211e-05
 [722,] 0.0001887312 1.190784e-04 5.518353e-05
 [723,] 0.0001934457 1.728606e-04 3.496695e-05
 [724,] 0.0001567723 1.017183e-04 2.323984e-05
 [725,] 0.0001294035 7.656854e-05 2.447139e-05
 [726,] 0.0001947070 1.706738e-04 4.405680e-05
 [727,] 0.0001785926 1.165394e-04 4.935322e-05
 [728,] 0.0001292838 7.514723e-05 2.380851e-05
 [729,] 0.0001622511 1.680529e-04 4.308454e-05
 [730,] 0.0001416329 8.553682e-05 2.375147e-05
 [731,] 0.0001313316 8.191228e-05 2.665835e-05
 [732,] 0.0001755246 1.658087e-04 4.300472e-05
 [733,] 0.0001385920 1.177510e-04 2.650228e-05
 [734,] 0.0001419999 8.660285e-05 2.388281e-05
 [735,] 0.0001296375 8.203775e-05 2.613867e-05
 [736,] 0.0001317957 8.203775e-05 2.683395e-05
 [737,] 0.0001296375 8.155650e-05 2.598483e-05
 [738,] 0.0001460548 1.101963e-04 3.344604e-05
 [739,] 0.0001315598 7.561656e-05 2.447940e-05
 [740,] 0.0001300499 7.322026e-05 2.327769e-05
 [741,] 0.0001321593 7.340308e-05 2.369793e-05
 [742,] 0.0001308591 7.375466e-05 2.362395e-05
 [743,] 0.0001538108 9.124967e-05 2.263800e-05
 [744,] 0.0001970167 1.816565e-04 4.191473e-05
 [745,] 0.0001750177 1.417217e-04 4.205032e-05
 [746,] 0.0001970167 1.521710e-04 3.597507e-05
 [747,] 0.0001291751 7.330043e-05 2.312424e-05
 [748,] 0.0001396252 1.133600e-04 2.859824e-05
 [749,] 0.0001289230 7.317292e-05 2.300006e-05
 [750,] 0.0001745880 1.885406e-04 4.010652e-05
 [751,] 0.0001767003 1.331461e-04 3.881681e-05
 [752,] 0.0001708217 8.761262e-05 2.427767e-05
 [753,] 0.0003256531 1.268971e-04 9.181638e-05
 [754,] 0.0001590898 1.224901e-04 2.623774e-05
 [755,] 0.0001941290 8.398321e-05 3.502172e-05
 [756,] 0.0001582151 8.386374e-05 2.626031e-05
 [757,] 0.0002949083 1.076712e-04 4.485118e-05
 [758,] 0.0001601989 1.095230e-04 3.466274e-05
 [759,] 0.0001602844 1.083862e-04 3.406500e-05
 [760,] 0.0001601604 9.741219e-05 3.101405e-05
 [761,] 0.0001602776 9.695639e-05 3.088786e-05
 [762,] 0.0001603340 9.675117e-05 3.084192e-05
 [763,] 0.0016775462 8.088620e-05 5.591853e-04
 [764,] 0.0001603159 1.053522e-04 3.348031e-05
 [765,] 0.0003178383 1.070433e-04 4.429759e-05
 [766,] 0.0001691536 9.603453e-05 3.144370e-05
 [767,] 0.0001695016 9.605774e-05 3.119932e-05
 [768,] 0.0002022298 3.859431e-04 6.220246e-05
 [769,] 0.0001577607 1.609195e-04 4.860339e-05
 [770,] 0.0013098940 7.993155e-05 4.366344e-04
 [771,] 0.0001746506 9.663783e-05 3.279054e-05
 [772,] 0.0013840560 8.037489e-05 4.613560e-04
 [773,] 0.0001750556 9.683269e-05 3.309795e-05
 [774,] 0.0001723079 1.077763e-04 3.279638e-05
 [775,] 0.0001593352 1.678256e-04 5.375413e-05
 [776,] 0.0001577701 1.614186e-04 4.969032e-05
 [777,] 0.0003179470 1.028478e-04 4.049495e-05
 [778,] 0.0003147798 1.027819e-04 3.992138e-05
 [779,] 0.0001756561 1.224503e-04 4.163370e-05
 [780,] 0.0001825729 1.223740e-04 4.278740e-05
 [781,] 0.0001834784 1.223520e-04 4.288463e-05
 [782,] 0.0001830475 1.223091e-04 4.274171e-05
 [783,] 0.0002769143 2.069386e-04 9.231065e-05
 [784,] 0.0034004190 8.594185e-05 1.133462e-03
 [785,] 0.0001887430 2.094507e-04 5.175892e-05
 [786,] 0.0001819803 1.289191e-04 4.936309e-05
 [787,] 0.0001841755 1.320520e-04 5.243916e-05
 [788,] 0.0001841755 1.356026e-04 5.505326e-05
 [789,] 0.0001841755 1.357294e-04 5.514072e-05
 [790,] 0.0001602158 1.404005e-04 4.293755e-05
 [791,] 0.0001602314 1.399799e-04 4.274363e-05
 [792,] 0.0044116547 9.998189e-05 1.470518e-03
 [793,] 0.0001827573 1.338578e-04 5.346641e-05
 [794,] 0.0001627453 3.434492e-04 1.319163e-04
 [795,] 0.0003779872 9.899921e-05 5.187408e-05
 [796,] 0.0001802380 1.381784e-04 5.542011e-05
 [797,] 0.0003687553 9.916911e-05 5.255152e-05
 [798,] 0.0001686269 1.649968e-04 5.660706e-05
 [799,] 0.0001967335 1.235022e-04 6.558081e-05
 [800,] 0.0049090285 1.047445e-04 1.636299e-03
 [801,] 0.0001967335 1.207918e-04 6.558076e-05
 [802,] 0.0001602902 1.418041e-04 4.300958e-05
 [803,] 0.0051773598 1.040044e-04 1.725741e-03
 [804,] 0.0001831933 1.382657e-04 5.658141e-05
 [805,] 0.0001603210 1.421130e-04 4.300700e-05
 [806,] 0.0044362854 1.045097e-04 1.478723e-03
 [807,] 0.0001851258 1.378603e-04 5.694766e-05
 [808,] 0.0001846319 1.402213e-04 5.836984e-05
 [809,] 0.0001684114 5.603554e-04 2.389446e-04
 [810,] 0.0001602507 1.404547e-04 4.278947e-05
 [811,] 0.0008009548 1.044637e-04 2.669782e-04
 [812,] 0.0001602400 1.402132e-04 4.276842e-05
 [813,] 0.0004650791 1.032371e-04 1.550227e-04
 [814,] 0.0002725090 1.660628e-04 7.235409e-05
 [815,] 0.0001459391 9.894105e-05 3.057550e-05
 [816,] 0.0002421498 1.716936e-04 8.965431e-05
 [817,] 0.0001782604 4.555572e-04 2.094905e-04
 [818,] 0.0001609454 1.409664e-04 4.242230e-05
 [819,] 0.0012521533 1.008769e-04 4.173745e-04
 [820,] 0.0001796868 1.368045e-04 5.443915e-05
 [821,] 0.0001455344 9.903591e-05 3.014398e-05
 [822,] 0.0001474015 1.588035e-04 4.447227e-05
 [823,] 0.0001301534 9.479327e-05 2.893281e-05
 [824,] 0.0001692337 1.366700e-04 5.066771e-05
 [825,] 0.0001303797 9.465773e-05 2.900778e-05
 [826,] 0.0013669439 9.981787e-05 4.556372e-04
 [827,] 0.0013669439 9.994184e-05 4.556372e-04
 [828,] 0.0002253856 9.314157e-05 2.809867e-05
 [829,] 0.0013112452 9.959132e-05 4.370715e-04
 [830,] 0.0013112452 9.959132e-05 4.370715e-04
 [831,] 0.0013112202 9.959132e-05 4.370632e-04
 [832,] 0.0001451088 1.592539e-04 4.395715e-05
 [833,] 0.0001777204 4.331071e-04 1.972192e-04
 [834,] 0.0013112452 9.938913e-05 4.370716e-04
 [835,] 0.0013112452 9.938913e-05 4.370716e-04
 [836,] 0.0001467911 1.592803e-04 4.457687e-05
 [837,] 0.0001461272 9.895426e-05 3.006827e-05
 [838,] 0.0011991296 1.001840e-04 3.997004e-04
 [839,] 0.0013112452 1.000464e-04 4.370714e-04
 [840,] 0.0001767940 1.380928e-04 5.429284e-05
 [841,] 0.0001449162 1.592898e-04 4.399579e-05
 [842,] 0.0013062932 9.938913e-05 4.354210e-04
 [843,] 0.0001686059 1.363521e-04 5.029931e-05
 [844,] 0.0002195418 9.086143e-05 2.831590e-05
 [845,] 0.0001789486 4.562153e-04 2.117919e-04
 [846,] 0.0001455344 9.901331e-05 3.003618e-05
 [847,] 0.0013698630 1.007445e-04 4.566099e-04
 [848,] 0.0001296244 9.445133e-05 2.851130e-05
 [849,] 0.0011967073 1.004953e-04 3.988929e-04
 [850,] 0.0011967073 9.572760e-05 3.988943e-04
 [851,] 0.0001804096 3.583244e-04 1.659806e-04
 [852,] 0.0011474368 1.008435e-04 3.824696e-04
 [853,] 0.0001294507 9.146086e-05 2.757628e-05
 [854,] 0.0001292952 9.197749e-05 2.749351e-05
 [855,] 0.0003283870 1.638937e-04 8.131658e-05
 [856,] 0.0002792079 1.651468e-04 7.272980e-05
 [857,] 0.0001294985 9.243584e-05 2.789168e-05
 [858,] 0.0001664620 1.360200e-04 4.935987e-05
 [859,] 0.0001768858 3.946098e-04 1.773228e-04
 [860,] 0.0011967073 9.562322e-05 3.988939e-04
 [861,] 0.0010956918 9.581749e-05 3.652228e-04
 [862,] 0.0001294048 9.097606e-05 2.740849e-05
 [863,] 0.0001464485 1.601165e-04 4.500101e-05
 [864,] 0.0001598394 1.223059e-04 5.328218e-05
 [865,] 0.0001451669 9.687436e-05 3.010343e-05
 [866,] 0.0001444072 1.602977e-04 4.439061e-05
 [867,] 0.0002970351 1.415026e-04 9.219462e-05
 [868,] 0.0001823445 4.003270e-04 1.909835e-04
 [869,] 0.0001448992 1.608990e-04 4.463761e-05
 [870,] 0.0001295038 8.882711e-05 2.690306e-05
 [871,] 0.0001442798 1.607137e-04 4.441098e-05
 [872,] 0.0011474368 9.624457e-05 3.824705e-04
 [873,] 0.0001294507 8.955819e-05 2.706737e-05
 [874,] 0.0011474368 9.667317e-05 3.824704e-04
 [875,] 0.0002868176 1.649196e-04 7.408762e-05
 [876,] 0.0001443946 1.599047e-04 4.408426e-05
 [877,] 0.0001444640 9.678092e-05 2.976370e-05
 [878,] 0.0012534808 9.285151e-05 4.178189e-04
 [879,] 0.0011967073 9.624457e-05 3.988936e-04
 [880,] 0.0001653325 1.355174e-04 4.867757e-05
 [881,] 0.0003162724 1.634543e-04 7.307946e-05
 [882,] 0.0013698630 9.584371e-05 4.566110e-04
 [883,] 0.0002840987 1.648010e-04 6.974185e-05
 [884,] 0.0013075493 9.584371e-05 4.358402e-04
 [885,] 0.0001614709 1.380036e-04 4.102600e-05
 [886,] 0.0013707120 9.584371e-05 4.568940e-04
 [887,] 0.0001438971 1.601963e-04 4.411714e-05
 [888,] 0.0001612773 1.380036e-04 4.115809e-05
 [889,] 0.0001457344 9.686123e-05 3.014628e-05
 [890,] 0.0001667837 1.812225e-04 5.336985e-05
 [891,] 0.0010514192 9.581749e-05 3.504656e-04
 [892,] 0.0001293388 8.937981e-05 2.690498e-05
 [893,] 0.0010963630 9.562322e-05 3.654466e-04
 [894,] 0.0002905085 1.650186e-04 7.657609e-05
 [895,] 0.0010061927 9.484474e-05 3.353907e-04
 [896,] 0.0001662946 1.347559e-04 4.871824e-05
 [897,] 0.0001467815 9.701033e-05 3.007592e-05
 [898,] 0.0001746444 1.361619e-04 5.242931e-05
 [899,] 0.0003212557 1.637823e-04 8.271801e-05
 [900,] 0.0001476273 9.727129e-05 3.032356e-05
 [901,] 0.0001505788 9.750842e-05 3.062450e-05
 [902,] 0.0003584180 1.525886e-04 1.194797e-04
 [903,] 0.0001299977 8.959481e-05 2.639175e-05
 [904,] 0.0001208114 1.292924e-04 3.771685e-05
 [905,] 0.0002898820 1.648719e-04 7.282828e-05
 [906,] 0.0001298206 8.881509e-05 2.629001e-05
 [907,] 0.0001838912 5.159551e-04 2.482277e-04
 [908,] 0.0005997057 8.418535e-05 1.998999e-04
 [909,] 0.0001513275 9.815055e-05 3.152989e-05
 [910,] 0.0002869640 1.654461e-04 7.888655e-05
 [911,] 0.0002873776 1.649545e-04 7.373299e-05
 [912,] 0.0002855158 1.654713e-04 7.875411e-05
 [913,] 0.0754933023 9.352751e-05 2.516384e-02
 [914,] 0.0001522050 9.787918e-05 3.156112e-05
 [915,] 0.0001292889 8.820258e-05 2.642489e-05
 [916,] 0.0004451810 9.268851e-05 1.483911e-04
 [917,] 0.0001295922 8.811950e-05 2.622107e-05
 [918,] 0.0002851048 1.654896e-04 7.918008e-05
 [919,] 0.0001296618 8.765280e-05 2.610958e-05
 [920,] 0.0001295959 8.765280e-05 2.612753e-05
 [921,] 0.0001486525 9.769662e-05 3.097709e-05
 [922,] 0.0006775843 8.943400e-05 2.258584e-04
 [923,] 0.0001471764 1.414249e-04 4.460459e-05
 [924,] 0.0002092393 9.081185e-05 2.756011e-05
 [925,] 0.0449037810 9.474722e-05 1.496756e-02
 [926,] 0.0002943511 1.724115e-04 1.125055e-04
 [927,] 0.0001490653 8.899916e-05 2.602493e-05
 [928,] 0.0002888424 1.724115e-04 1.103588e-04
 [929,] 0.0003336332 9.093970e-05 1.112093e-04
 [930,] 0.0001509421 9.757046e-05 3.110782e-05
 [931,] 0.0001519729 8.772326e-05 2.612177e-05
 [932,] 0.0001450153 1.639291e-04 4.375656e-05
 [933,] 0.0005050527 9.236966e-05 1.683480e-04
 [934,] 0.0503311175 9.647418e-05 1.677661e-02
 [935,] 0.0001407782 2.590112e-04 6.854869e-05
 [936,] 0.0001494675 9.744428e-05 3.080093e-05
 [937,] 0.0001509421 9.752275e-05 3.105246e-05
 [938,] 0.0001613188 1.360787e-04 4.071637e-05
 [939,] 0.0002630009 1.724953e-04 1.004734e-04
 [940,] 0.0002798593 1.706064e-04 1.011471e-04
 [941,] 0.0001316031 9.471022e-05 2.889333e-05
 [942,] 0.0001634425 1.355857e-04 3.966133e-05
 [943,] 0.0001623080 1.345082e-04 3.991087e-05
 [944,] 0.0006237826 9.271940e-05 2.079239e-04
 [945,] 0.0005961407 9.356147e-05 1.987099e-04
 [946,] 0.0005961407 9.338625e-05 1.987100e-04
 [947,] 0.0006239874 9.780451e-05 2.079915e-04
 [948,] 0.0006188685 9.321277e-05 2.062858e-04
 [949,] 0.0006188685 9.338625e-05 2.062857e-04
 [950,] 0.0005961407 9.356147e-05 1.987099e-04
 [951,] 0.0005961407 9.338625e-05 1.987100e-04
 [952,] 0.0005961407 9.321277e-05 1.987100e-04
 [953,] 0.0005961407 9.304101e-05 1.987100e-04
 [954,] 0.0001449229 9.735743e-05 2.983183e-05
 [955,] 0.0005961407 9.339748e-05 1.987100e-04
 [956,] 0.0005473434 9.161450e-05 1.824448e-04
 [957,] 0.0713197499 9.815594e-05 2.377259e-02
 [958,] 0.0001619601 1.338241e-04 3.991011e-05
 [959,] 0.0005961407 9.257985e-05 1.987101e-04
 [960,] 0.0001277715 1.620678e-04 3.920653e-05
 [961,] 0.0005247438 9.208878e-05 1.749117e-04
 [962,] 0.0005961407 9.208878e-05 1.987102e-04
 [963,] 0.0005961407 9.257985e-05 1.987101e-04
 [964,] 0.0002794631 1.723204e-04 1.032818e-04
 [965,] 0.0002790680 1.722786e-04 1.029915e-04
 [966,] 0.0005961407 9.341486e-05 1.987100e-04
 [967,] 0.0002786739 1.690487e-04 9.574217e-05
 [968,] 0.0005729414 9.376762e-05 1.909770e-04
 [969,] 0.0002786739 1.690261e-04 9.566718e-05
 [970,] 0.0001293046 9.083689e-05 2.721937e-05
 [971,] 0.0005968024 9.241448e-05 1.989307e-04
 [972,] 0.0002782808 1.721780e-04 1.023561e-04
 [973,] 0.0001499054 9.742166e-05 3.008272e-05
 [974,] 0.0005729414 9.373844e-05 1.909770e-04
 [975,] 0.0002699283 1.721206e-04 1.009992e-04
 [976,] 0.0006230893 9.274692e-05 2.076928e-04
 [977,] 0.0001660653 1.285827e-04 4.508794e-05
 [978,] 0.0001655695 1.284961e-04 4.489478e-05
 [979,] 0.0001443898 1.728035e-04 4.482720e-05
 [980,] 0.0003093861 1.046302e-04 1.031261e-04
 [981,] 0.0290383587 1.037641e-04 9.679161e-03
 [982,] 0.0001464007 9.116818e-05 2.615157e-05
 [983,] 0.0002721195 1.664359e-04 8.462520e-05
 [984,] 0.0001796101 1.317341e-04 4.292508e-05
 [985,] 0.0730021257 9.899435e-05 2.433336e-02
 [986,] 0.0001648336 1.744068e-04 6.649460e-05
 [987,] 0.0001434568 1.724832e-04 4.571961e-05
 [988,] 0.0004911923 1.668727e-04 1.521347e-04
 [989,] 0.0001812385 1.317923e-04 4.377667e-05
 [990,] 0.0001381727 9.705674e-05 2.874646e-05
 [991,] 0.0001434775 1.746405e-04 4.600614e-05
 [992,] 0.0775281915 9.805893e-05 2.584202e-02
 [993,] 0.0002809496 1.761146e-04 1.150392e-04
 [994,] 0.0003689893 1.633000e-04 1.040242e-04
 [995,] 0.0612735137 9.713982e-05 2.042397e-02
 [996,] 0.0001434872 1.771773e-04 4.639088e-05
 [997,] 0.0002713725 1.686496e-04 9.164498e-05
 [998,] 0.0004966742 1.623427e-04 1.312084e-04
 [999,] 0.0001793778 1.322482e-04 4.440536e-05
[1000,] 0.0002763738 1.686109e-04 9.339863e-05
[1001,] 0.0002218964 9.212355e-05 2.672561e-05
[1002,] 0.0001669472 1.321408e-04 4.097921e-05
[1003,] 0.0651227178 9.863079e-05 2.170697e-02
[1004,] 0.0001818318 1.328518e-04 4.543351e-05
[1005,] 0.0001782186 1.320883e-04 4.384367e-05
[1006,] 0.1183148348 8.143074e-05 3.943780e-02
[1007,] 0.0001248526 9.127937e-05 2.644659e-05
[1008,] 0.0001768341 1.324534e-04 4.335309e-05
[1009,] 0.0002082000 8.492692e-05 2.665319e-05
[1010,] 0.0002246911 1.555840e-04 6.331231e-05
[1011,] 0.0001363735 2.979306e-04 8.840769e-05
[1012,] 0.0002296362 1.552866e-04 6.355509e-05
[1013,] 0.0001793021 1.322164e-04 4.339481e-05
[1014,] 0.0002654513 5.362496e-04 4.722884e-04
[1015,] 0.0001319137 1.910492e-04 6.432997e-05
[1016,] 0.0001747131 1.322180e-04 4.266637e-05
[1017,] 0.0002418072 1.548234e-04 6.439189e-05
[1018,] 0.0001760888 1.321155e-04 4.259866e-05
[1019,] 0.0001299117 1.811512e-04 5.894831e-05
[1020,] 0.0004615712 1.531104e-04 9.277550e-05
[1021,] 0.0001780793 1.320055e-04 4.285788e-05
[1022,] 0.0001441671 1.863194e-04 4.742677e-05
[1023,] 0.0001434140 2.149966e-04 8.404393e-05
[1024,] 0.0001752531 1.206838e-04 4.130281e-05
[1025,] 0.0002323957 1.570270e-04 6.708470e-05
[1026,] 0.0004791230 1.542159e-04 1.043385e-04
[1027,] 0.0001752627 1.314235e-04 4.263702e-05
[1028,] 0.0001464477 9.458230e-05 3.017682e-05
[1029,] 0.0001580132 1.814098e-04 4.531814e-05
[1030,] 0.0001558055 1.828387e-04 4.580894e-05
[1031,] 0.0001755634 1.314088e-04 4.270285e-05
[1032,] 0.0002315412 6.618933e-04 5.109814e-04
[1033,] 0.0001751264 1.319953e-04 4.231236e-05
[1034,] 0.0002316247 1.549637e-04 6.420250e-05
[1035,] 0.0001649239 7.920575e-05 2.427595e-05
[1036,] 0.0001757353 1.320192e-04 4.242125e-05
[1037,] 0.0002311138 1.549637e-04 6.413791e-05
[1038,] 0.0002308593 1.549637e-04 6.410570e-05
[1039,] 0.0004776106 1.533391e-04 1.028775e-04
[1040,] 0.0001783593 1.319537e-04 4.293420e-05
[1041,] 0.0001366291 3.227939e-04 9.644173e-05
[1042,] 0.0001562157 1.782262e-04 4.546322e-05
[1043,] 0.0001373229 2.129117e-04 7.741561e-05
[1044,] 0.0001745441 1.195897e-04 4.052399e-05
[1045,] 0.0001761429 1.318231e-04 4.243068e-05
[1046,] 0.0002379785 1.192576e-04 5.060633e-05
[1047,] 0.0001475278 1.626341e-04 4.872864e-05
[1048,] 0.0002298194 1.544137e-04 6.294063e-05
[1049,] 0.0001785732 1.318584e-04 4.308482e-05
[1050,] 0.0002700589 5.840849e-04 5.256641e-04
[1051,] 0.0002331723 1.550358e-04 6.453918e-05
[1052,] 0.0002311138 1.550172e-04 6.424194e-05
[1053,] 0.0001582526 1.828537e-04 4.538611e-05
[1054,] 0.0001752897 1.317617e-04 4.239074e-05
[1055,] 0.0001766295 1.323092e-04 4.232209e-05
[1056,] 0.0001765020 1.322860e-04 4.231995e-05
[1057,] 0.0001354348 3.508420e-04 1.009375e-04
[1058,] 0.0001785015 1.318465e-04 4.309920e-05
[1059,] 0.0001582579 1.969621e-04 4.621631e-05
[1060,] 0.0002420511 5.483287e-04 4.378396e-04
[1061,] 0.0001785015 1.318362e-04 4.312093e-05
[1062,] 0.0002348833 1.190336e-04 4.953071e-05
[1063,] 0.0001568983 1.882016e-04 4.604401e-05
[1064,] 0.0001755125 1.318654e-04 4.246143e-05
[1065,] 0.0001498269 9.387663e-05 2.991471e-05
[1066,] 0.0001746349 1.312041e-04 4.351757e-05
[1067,] 0.0001760888 1.317861e-04 4.254879e-05
[1068,] 0.0002353005 1.550545e-04 6.484436e-05
[1069,] 0.0002643664 6.393778e-04 5.757820e-04
[1070,] 0.0002313689 1.550904e-04 6.441529e-05
[1071,] 0.0002555993 6.393778e-04 5.594071e-04
[1072,] 0.0001726695 1.313503e-04 4.324572e-05
[1073,] 0.0002510096 6.427108e-04 5.510242e-04
[1074,] 0.0001366291 3.768259e-04 1.110751e-04
[1075,] 0.0002318811 1.553378e-04 6.494400e-05
[1076,] 0.0002318811 1.553378e-04 6.494400e-05
[1077,] 0.0002587337 6.949553e-04 6.266399e-04
[1078,] 0.0002321381 1.548243e-04 6.398846e-05
[1079,] 0.0001576889 1.855202e-04 4.575038e-05
[1080,] 0.0001568342 1.853907e-04 4.586173e-05
[1081,] 0.0001590778 1.858159e-04 4.561829e-05
[1082,] 0.0002403168 1.193045e-04 5.075793e-05
[1083,] 0.0001752349 1.318113e-04 4.246342e-05
[1084,] 0.0001752627 1.317515e-04 4.250028e-05
[1085,] 0.0001397270 2.396129e-04 8.922597e-05
[1086,] 0.0001369213 4.017615e-04 1.189300e-04
[1087,] 0.0001748147 1.318244e-04 4.242435e-05
[1088,] 0.0002387186 1.192621e-04 5.046932e-05
[1089,] 0.0001430555 2.453237e-04 9.546744e-05
[1090,] 0.0001743196 1.317751e-04 4.240644e-05
[1091,] 0.0002681161 7.852970e-04 7.690014e-04
[1092,] 0.0002298823 6.802979e-04 5.213766e-04
[1093,] 0.0002310986 1.197168e-04 5.004982e-05
[1094,] 0.0002700589 8.110507e-04 8.108303e-04
[1095,] 0.0001780793 1.320500e-04 4.298827e-05
[1096,] 0.0002699273 7.822728e-04 7.771704e-04
[1097,] 0.0002332933 6.630147e-04 5.176038e-04
[1098,] 0.0002338292 1.548986e-04 6.424238e-05
[1099,] 0.0001743680 1.317861e-04 4.240559e-05
[1100,] 0.0002335695 1.553161e-04 6.502680e-05
[1101,] 0.0002759424 7.786868e-04 7.931126e-04
[1102,] 0.0002335695 1.553161e-04 6.502680e-05
[1103,] 0.0002314543 8.621832e-05 2.564701e-05
[1104,] 0.0002356644 1.553740e-04 6.540491e-05
[1105,] 0.0001275892 1.957050e-04 4.117524e-05
[1106,] 0.0002700589 1.030040e-03 1.319367e-03
[1107,] 0.0004439505 8.591893e-05 2.780015e-05
[1108,] 0.0001631993 1.715969e-04 4.501688e-05
[1109,] 0.0007048821 7.577890e-05 2.954894e-05
[1110,] 0.0002140243 8.483173e-05 2.549896e-05
[1111,] 0.0004110169 8.469245e-05 2.777609e-05
[1112,] 0.0005892583 8.531143e-05 2.937938e-05
[1113,] 0.0004400091 8.963036e-05 2.649776e-05
[1114,] 0.0001766087 1.317899e-04 4.307737e-05
[1115,] 0.0001748725 1.314348e-04 4.256748e-05
[1116,] 0.0001741440 1.314855e-04 4.243133e-05
[1117,] 0.0002800992 1.012705e-03 1.374615e-03
[1118,] 0.0004458677 8.997550e-05 2.645984e-05
[1119,] 0.0004400091 9.032765e-05 2.635565e-05
[1120,] 0.0001643901 1.701112e-04 4.510669e-05
[1121,] 0.0002890412 1.083350e-03 1.546261e-03
[1122,] 0.0002933217 1.075778e-03 1.561894e-03
[1123,] 0.0002912716 1.075778e-03 1.548541e-03
[1124,] 0.0002327657 1.548545e-04 6.391912e-05
[1125,] 0.0002364605 1.548882e-04 6.444384e-05
[1126,] 0.0001493094 2.999548e-04 4.664615e-05
[1127,] 0.0002367271 1.549115e-04 6.442234e-05
[1128,] 0.0002367271 1.548799e-04 6.435435e-05
[1129,] 0.0002064469 8.213753e-05 2.403509e-05
[1130,] 0.0003120047 1.272221e-03 2.039199e-03
[1131,] 0.0001485341 3.454110e-04 5.238912e-05
[1132,] 0.0001752123 1.319236e-04 4.296476e-05
[1133,] 0.0001596229 3.484547e-04 4.898604e-05
[1134,] 0.0002359291 1.553326e-04 6.490223e-05
[1135,] 0.0002471957 1.557013e-04 6.709619e-05
[1136,] 0.0002701102 1.111146e-03 1.458581e-03
[1137,] 0.0001507344 9.643694e-05 2.922218e-05
[1138,] 0.0004481965 1.545855e-04 1.005108e-04
[1139,] 0.0002266258 1.020052e-03 9.682991e-04
[1140,] 0.0003310605 1.542974e-03 2.712617e-03
[1141,] 0.0002135343 2.149220e-04 1.540415e-04
[1142,] 0.0002185699 1.577274e-04 6.445177e-05
[1143,] 0.0002008536 8.070839e-05 2.398093e-05
[1144,] 0.0001407108 1.875714e-04 3.568615e-05
[1145,] 0.0002144099 6.744923e-04 5.260481e-04
[1146,] 0.0002358512 1.613647e-04 7.224485e-05
[1147,] 0.0001649058 1.703486e-04 4.524020e-05
[1148,] 0.0002230289 1.615727e-04 6.970086e-05
[1149,] 0.0002179382 1.615414e-04 6.879076e-05
[1150,] 0.0001284075 2.125588e-04 4.333475e-05
[1151,] 0.0005259911 7.903409e-05 2.617672e-05
[1152,] 0.0001975744 7.746953e-04 5.147910e-04
[1153,] 0.0003889521 8.133100e-05 2.441877e-05
[1154,] 0.0001436262 9.377290e-05 2.939348e-05
[1155,] 0.0002146788 8.565911e-05 2.342879e-05
[1156,] 0.0001997236 7.918861e-04 5.424044e-04
[1157,] 0.0001272816 2.056351e-04 5.533577e-05
[1158,] 0.0001960788 7.961094e-04 5.210845e-04
[1159,] 0.0002305995 8.932219e-05 2.528396e-05
[1160,] 0.0001361031 2.911636e-04 5.640937e-05
[1161,] 0.0001466448 9.924293e-05 3.155820e-05
[1162,] 0.0001942857 9.238656e-05 2.523441e-05
[1163,] 0.0002499438 8.329340e-05 2.395788e-05
[1164,] 0.0002190089 1.620288e-04 6.954886e-05
[1165,] 0.0002194744 1.618716e-04 6.939940e-05
[1166,] 0.0001786560 8.519073e-05 2.385454e-05
[1167,] 0.0001778885 8.519073e-05 2.385949e-05
[1168,] 0.0002518552 8.022405e-05 2.371622e-05
[1169,] 0.0001668610 1.661429e-04 4.583079e-05
[1170,] 0.0002163925 2.072946e-04 1.437291e-04
[1171,] 0.0001276915 2.100479e-04 4.404385e-05
[1172,] 0.0002159038 1.676762e-04 7.574810e-05
[1173,] 0.0001691637 8.720063e-05 2.398981e-05
[1174,] 0.0002100141 9.792387e-05 2.552147e-05
[1175,] 0.0002592967 8.035858e-05 2.392023e-05
[1176,] 0.0002686214 9.027361e-05 2.468316e-05
[1177,] 0.0002314035 1.730498e-04 9.085020e-05
[1178,] 0.0001740092 9.617499e-05 2.570125e-05
[1179,] 0.0002399628 1.732174e-04 9.495543e-05
[1180,] 0.0002023905 6.725903e-04 4.574277e-04
[1181,] 0.0001826412 7.845767e-05 2.444466e-05
[1182,] 0.0002074388 8.153528e-05 2.401574e-05
[1183,] 0.0001764433 8.016695e-05 2.419094e-05
[1184,] 0.0001981805 6.826868e-04 4.422888e-04
[1185,] 0.0002101131 1.726310e-04 8.049282e-05
[1186,] 0.0002091627 6.826868e-04 5.015308e-04
[1187,] 0.0002165090 1.726586e-04 8.337573e-05
[1188,] 0.0001269152 1.775852e-04 4.625566e-05
[1189,] 0.0002195301 1.529005e-04 8.555932e-05
[1190,] 0.0002195301 1.506690e-04 8.395599e-05
[1191,] 0.0001804178 1.433939e-04 6.166650e-05
[1192,] 0.0001586912 1.499249e-04 4.316149e-05
[1193,] 0.0001354619 1.560556e-04 4.799450e-05
[1194,] 0.0002205686 1.549954e-04 8.739033e-05
[1195,] 0.0001793206 1.412235e-04 6.014930e-05
[1196,] 0.0002216175 1.527659e-04 8.613472e-05
[1197,] 0.0001349469 1.644550e-04 4.935299e-05
[1198,] 0.0002216175 1.519620e-04 8.555132e-05
[1199,] 0.0001349469 1.633538e-04 4.905184e-05
[1200,] 0.0001352393 1.626828e-04 4.946900e-05
[1201,] 0.0002227836 1.497355e-04 8.431445e-05
[1202,] 0.0001350388 1.626167e-04 4.908038e-05
[1203,] 0.0001295930 9.706609e-05 2.847126e-05
[1204,] 0.0001808137 1.356534e-04 5.790680e-05
[1205,] 0.0002238751 1.468766e-04 8.256986e-05
[1206,] 0.0002204957 1.468766e-04 8.151178e-05
[1207,] 0.0001724755 1.356534e-04 5.487812e-05
[1208,] 0.0001565619 1.496461e-04 4.364038e-05
[1209,] 0.0002204957 1.461937e-04 8.102034e-05
[1210,] 0.0001347361 1.681949e-04 4.987667e-05
[1211,] 0.0001541367 3.192863e-04 1.299414e-04
[1212,] 0.0001300687 7.691101e-05 2.404021e-05
[1213,] 0.0001803084 1.377577e-04 5.878661e-05
[1214,] 0.0002227082 1.493485e-04 8.400781e-05
[1215,] 0.0001814666 1.383604e-04 5.951482e-05
[1216,] 0.0001222279 7.048241e-05 2.155441e-05
[1217,] 0.0002215435 1.493485e-04 8.363176e-05
[1218,] 0.0002227082 1.493485e-04 8.400781e-05
[1219,] 0.0002227082 1.493485e-04 8.400781e-05
[1220,] 0.0002227082 1.493485e-04 8.400781e-05
[1221,] 0.0001818347 1.389679e-04 5.995891e-05
[1222,] 0.0001351800 1.638983e-04 4.969219e-05
[1223,] 0.0001810652 1.396419e-04 6.001803e-05
[1224,] 0.0002211014 1.500574e-04 8.380993e-05
[1225,] 0.0001574345 1.663910e-04 4.616727e-05
[1226,] 0.0001574039 1.666080e-04 4.614174e-05
[1227,] 0.0001377114 1.516690e-04 4.950166e-05
[1228,] 0.0001388237 1.569339e-04 5.229031e-05
[1229,] 0.0002399621 1.569591e-04 9.550646e-05
[1230,] 0.0001875065 1.364429e-04 6.060936e-05
[1231,] 0.0001369855 1.594916e-04 5.111921e-05
[1232,] 0.0001430041 1.410596e-04 3.630020e-05
[1233,] 0.0001655049 1.356728e-04 3.031339e-05
[1234,] 0.0001649165 1.356728e-04 3.037762e-05
[1235,] 0.0001701783 1.256310e-04 4.933300e-05
[1236,] 0.0001707253 1.245132e-04 4.902276e-05
[1237,] 0.0001499098 1.209289e-04 3.188171e-05
[1238,] 0.0001454263 1.382273e-04 4.363526e-05
[1239,] 0.0001459994 1.345686e-04 4.331914e-05
[1240,] 0.0001454263 1.376394e-04 4.345939e-05
[1241,] 0.0001471431 1.245482e-04 3.322226e-05
[1242,] 0.0001247207 1.468475e-04 4.218585e-05
[1243,] 0.0001455707 1.333507e-04 4.238757e-05
[1244,] 0.0001620908 1.269515e-04 2.947850e-05
[1245,] 0.0001737322 1.193128e-04 4.761298e-05
[1246,] 0.0001470362 1.282544e-04 4.012801e-05
[1247,] 0.0001696147 1.224970e-04 4.773677e-05
[1248,] 0.0001701783 1.261037e-04 4.955618e-05
[1249,] 0.0001707253 1.255900e-04 4.952156e-05
[1250,] 0.0001605383 1.383876e-04 3.129116e-05
[1251,] 0.0001698817 1.310322e-04 5.165551e-05
[1252,] 0.0001698817 1.317449e-04 5.197451e-05
[1253,] 0.0001595036 1.417819e-04 3.192570e-05
[1254,] 0.0001289835 1.406507e-04 4.595571e-05
[1255,] 0.0001569416 1.417819e-04 3.232051e-05
[1256,] 0.0001710303 1.330385e-04 5.300704e-05
[1257,] 0.0001507335 1.224607e-04 3.940206e-05
[1258,] 0.0001600173 1.399280e-04 3.158411e-05
[1259,] 0.0001417729 1.456570e-04 3.828248e-05
[1260,] 0.0001727692 7.728097e-05 2.500458e-05
[1261,] 0.0001722271 7.714125e-05 2.515808e-05
[1262,] 0.0002023884 2.152194e-04 1.316098e-04
[1263,] 0.0001239523 8.034080e-05 2.383863e-05
[1264,] 0.0001266860 1.344741e-04 3.838492e-05
[1265,] 0.0001311160 1.832105e-04 3.761430e-05
[1266,] 0.0002097667 2.047137e-04 1.279455e-04
[1267,] 0.0002049265 2.065268e-04 1.222222e-04
[1268,] 0.0002054984 2.828041e-04 2.184046e-04
[1269,] 0.0002132880 1.018151e-04 3.382245e-05
[1270,] 0.0002099787 2.684025e-04 2.193879e-04
[1271,] 0.0002053237 1.015248e-04 3.366549e-05
[1272,] 0.0002214446 1.054575e-04 3.166959e-05
[1273,] 0.0001307813 1.792284e-04 3.733515e-05
[1274,] 0.0002074552 2.743791e-04 2.165419e-04
[1275,] 0.0001314751 1.716248e-04 3.608570e-05
[1276,] 0.0002206312 2.626825e-04 2.368999e-04
[1277,] 0.0001314600 1.710631e-04 3.602140e-05
[1278,] 0.0002181417 1.007561e-04 3.507089e-05
[1279,] 0.0001501775 3.936903e-04 1.000103e-04
[1280,] 0.0001311160 1.691664e-04 3.593459e-05
[1281,] 0.0001307813 1.668045e-04 3.577151e-05
[1282,] 0.0002219441 2.615011e-04 2.376594e-04
[1283,] 0.0002383841 1.042081e-04 3.265611e-05
[1284,] 0.0001311160 1.662683e-04 3.556457e-05
[1285,] 0.0001307813 1.662280e-04 3.569701e-05
[1286,] 0.0002206312 2.589240e-04 2.318282e-04
[1287,] 0.0001626004 1.132009e-04 2.795210e-05
[1288,] 0.0001592283 1.015398e-04 3.213053e-05
[1289,] 0.0001613780 1.584551e-04 3.018636e-05
[1290,] 0.0001318132 1.805585e-04 3.708459e-05
[1291,] 0.0002169069 1.011050e-04 3.376114e-05
[1292,] 0.0001635058 1.146078e-04 2.796550e-05
[1293,] 0.0001635058 1.139994e-04 2.795701e-05
[1294,] 0.0001476264 1.095252e-04 2.788886e-05
[1295,] 0.0001608330 1.117301e-04 2.794518e-05
[1296,] 0.0002056218 2.372221e-04 1.622664e-04
[1297,] 0.0001321759 1.544335e-04 3.371650e-05
[1298,] 0.0001314600 1.631630e-04 3.508335e-05
[1299,] 0.0002121097 1.006312e-04 3.401022e-05
[1300,] 0.0001961260 1.160861e-04 5.897987e-05
[1301,] 0.0001608330 1.093487e-04 2.788603e-05
[1302,] 0.0001329295 1.607815e-04 3.427734e-05
[1303,] 0.0001321759 1.579798e-04 3.417335e-05
[1304,] 0.0001321759 1.569187e-04 3.403857e-05
[1305,] 0.0002095554 1.944992e-04 1.100660e-04
[1306,] 0.0002093660 2.482415e-04 1.863740e-04
[1307,] 0.0002077693 2.479114e-04 1.815178e-04
[1308,] 0.0001716184 1.685746e-04 5.310618e-05
[1309,] 0.0001314600 1.537642e-04 3.387441e-05
[1310,] 0.0001314600 1.532330e-04 3.380523e-05
[1311,] 0.0001321759 1.556905e-04 3.388917e-05
[1312,] 0.0001360319 1.747363e-04 3.622437e-05
[1313,] 0.0001360319 1.740603e-04 3.614059e-05
[1314,] 0.0001364298 1.740603e-04 3.600672e-05
[1315,] 0.0002504909 1.084385e-04 3.150899e-05
[1316,] 0.0001360319 1.727889e-04 3.598286e-05
[1317,] 0.0002055086 1.294275e-04 7.067549e-05
[1318,] 0.0002503115 1.067138e-04 3.196506e-05
[1319,] 0.0001348477 1.630204e-04 3.514776e-05
[1320,] 0.0001356431 1.677419e-04 3.548229e-05
[1321,] 0.0002503115 1.065966e-04 3.200025e-05
[1322,] 0.0001360319 1.651686e-04 3.504302e-05
[1323,] 0.0001360319 1.692897e-04 3.554788e-05
[1324,] 0.0002092788 2.416102e-04 1.767210e-04
[1325,] 0.0001368367 1.644876e-04 3.470650e-05
[1326,] 0.0001368367 1.639429e-04 3.463979e-05
[1327,] 0.0001689091 1.422458e-04 2.908665e-05
[1328,] 0.0001356431 1.616211e-04 3.470956e-05
[1329,] 0.0002121097 1.005551e-04 3.455355e-05
[1330,] 0.0001689091 1.416705e-04 2.907560e-05
[1331,] 0.0001363433 1.550739e-04 3.368233e-05
[1332,] 0.0001355605 1.535174e-04 3.370485e-05
[1333,] 0.0001363433 1.535174e-04 3.348812e-05
[1334,] 0.0002069135 2.321740e-04 1.572910e-04
[1335,] 0.0001363433 1.533035e-04 3.346142e-05
[1336,] 0.0003825293 2.312209e-04 3.248069e-04
[1337,] 0.0002223518 1.002802e-04 3.583712e-05
[1338,] 0.0001689613 4.776592e-04 1.062351e-04
[1339,] 0.0001333159 1.395937e-04 3.251644e-05
[1340,] 0.0002190144 1.010577e-04 3.669931e-05
[1341,] 0.0001329541 1.360327e-04 3.213775e-05
[1342,] 0.0002363308 1.024820e-04 3.460354e-05
[1343,] 0.0002085970 2.109382e-04 1.315744e-04
[1344,] 0.0003813372 2.451704e-04 3.756369e-04
[1345,] 0.0002014162 2.102878e-04 1.183362e-04
[1346,] 0.0001604269 1.036338e-04 3.269118e-05
[1347,] 0.0002068692 2.079968e-04 1.246854e-04
[1348,] 0.0001296641 1.283647e-04 3.099870e-05
[1349,] 0.0001315957 1.463798e-04 3.446090e-05
[1350,] 0.0002361198 1.018081e-04 3.571442e-05
[1351,] 0.0001345443 1.395932e-04 3.282446e-05
[1352,] 0.0002189845 1.019665e-04 3.751236e-05
[1353,] 0.0002149010 1.028938e-04 3.601338e-05
[1354,] 0.0002015799 2.010861e-04 1.076872e-04
[1355,] 0.0002031480 1.984392e-04 1.066963e-04
[1356,] 0.0001984216 1.970997e-04 9.842813e-05
[1357,] 0.0002039064 1.693739e-04 6.664409e-05
[1358,] 0.0002024390 1.949919e-04 1.014300e-04
[1359,] 0.0001996155 1.760075e-04 7.207143e-05
[1360,] 0.0001672754 2.050335e-03 3.442141e-04
[1361,] 0.0003815876 2.049582e-04 2.503017e-04
[1362,] 0.0002041093 1.799318e-04 8.433803e-05
[1363,] 0.0001995392 1.796304e-04 7.993687e-05
[1364,] 0.0002038648 1.741842e-04 7.216887e-05
[1365,] 0.0002143348 1.671507e-04 6.785427e-05
[1366,] 0.0002327845 1.837986e-04 1.070599e-04
[1367,] 0.0001747363 6.361558e-04 1.324580e-04
[1368,] 0.0002434213 1.134982e-04 6.901549e-05
[1369,] 0.0002366934 1.061826e-04 6.157924e-05
[1370,] 0.0001581832 1.594339e-04 3.000172e-05
[1371,] 0.0001786236 5.700378e-04 1.148396e-04
[1372,] 0.0003293015 6.687163e-05 2.473143e-05
[1373,] 0.0002326943 9.334848e-05 4.988848e-05
[1374,] 0.0001749468 3.388920e-03 1.713790e-03
[1375,] 0.0001554467 1.602772e-04 3.043737e-05
[1376,] 0.0001572561 1.592861e-04 3.010878e-05
[1377,] 0.0001568906 1.592861e-04 3.015182e-05
[1378,] 0.0002178247 7.939802e-05 3.644516e-05
[1379,] 0.0001577690 1.770122e-04 3.197035e-05
[1380,] 0.0001298295 6.649930e-05 2.165265e-05
[1381,] 0.0001430214 1.400247e-04 3.992953e-05
[1382,] 0.0001277806 6.624656e-05 2.133896e-05
[1383,] 0.0001279122 6.590082e-05 2.116976e-05
[1384,] 0.0002665546 2.497586e-04 1.679300e-04
[1385,] 0.0001586626 1.878398e-04 3.303152e-05
[1386,] 0.0002698034 2.464541e-04 1.661644e-04
[1387,] 0.0002698034 2.464541e-04 1.661644e-04
[1388,] 0.0001570296 1.878398e-04 3.295892e-05
[1389,] 0.0001272268 6.552275e-05 2.099196e-05
[1390,] 0.0001820633 4.423038e-04 8.438645e-05
[1391,] 0.0001579360 1.892240e-04 3.300681e-05
[1392,] 0.0001617216 1.783403e-04 3.138313e-05
[1393,] 0.0002680270 2.599572e-04 1.768588e-04
[1394,] 0.0001293448 6.520728e-05 2.110906e-05
[1395,] 0.0002118017 7.862093e-05 3.558875e-05
[1396,] 0.0001596031 1.881265e-04 3.269261e-05
[1397,] 0.0002555809 2.517927e-04 1.654342e-04
[1398,] 0.0002658205 2.429092e-04 1.615548e-04
[1399,] 0.0001865451 3.991782e-04 7.513626e-05
[1400,] 0.0002486034 2.296464e-04 1.447181e-04
[1401,] 0.0001862570 4.215954e-04 7.859592e-05
[1402,] 0.0002138313 7.564135e-05 3.305858e-05
[1403,] 0.0001617142 1.826376e-04 3.185206e-05
[1404,] 0.0001625056 1.826376e-04 3.175533e-05
[1405,] 0.0001625056 1.839004e-04 3.188390e-05
[1406,] 0.0002692044 2.049655e-04 1.321205e-04
[1407,] 0.0001615216 1.888228e-04 3.250957e-05
[1408,] 0.0001615216 1.888228e-04 3.250957e-05
[1409,] 0.0001625056 1.901516e-04 3.251798e-05
[1410,] 0.0002223245 7.553295e-05 3.355170e-05
[1411,] 0.0002631213 7.366351e-05 2.844453e-05
[1412,] 0.0002710145 7.378545e-05 2.871813e-05
[1413,] 0.0001612220 1.901516e-04 3.268457e-05
[1414,] 0.0002710145 7.389370e-05 2.883108e-05
[1415,] 0.0002690883 2.096179e-04 1.346611e-04
[1416,] 0.0002201436 7.139320e-05 2.904318e-05
[1417,] 0.0002843328 7.224460e-05 2.695836e-05
[1418,] 0.0001437152 1.368700e-04 3.908631e-05
[1419,] 0.0002671677 7.095656e-05 3.050755e-05
[1420,] 0.0002641770 7.163608e-05 3.147078e-05
[1421,] 0.0001373485 6.449293e-05 2.105847e-05
[1422,] 0.0001924295 2.631911e-04 1.381034e-04
[1423,] 0.0001367451 6.454683e-05 2.108235e-05
[1424,] 0.0002641770 7.165063e-05 3.149261e-05
[1425,] 0.0002792237 1.726508e-04 1.066630e-04
[1426,] 0.0001655595 9.214997e-05 2.266919e-05
[1427,] 0.0002878147 7.258855e-05 3.393721e-05
[1428,] 0.0002570980 7.304337e-05 2.768362e-05
[1429,] 0.0001645811 2.856601e-04 9.613850e-05
[1430,] 0.0001644863 2.840291e-04 9.524858e-05
[1431,] 0.0002466141 7.348454e-05 3.302387e-05
[1432,] 0.0002474378 7.348454e-05 3.306969e-05
[1433,] 0.0002635385 7.342894e-05 2.841319e-05
[1434,] 0.0002519937 7.323003e-05 3.321760e-05
[1435,] 0.0001651717 2.639815e-04 9.070625e-05
[1436,] 0.0002765486 7.290512e-05 3.408136e-05
[1437,] 0.0001955969 2.101659e-04 1.035233e-04
[1438,] 0.0001646794 2.578431e-04 8.719689e-05
[1439,] 0.0001628336 9.607769e-05 2.297029e-05
[1440,] 0.0001909994 2.134318e-04 1.010405e-04
[1441,] 0.0001842496 7.368926e-05 3.096159e-05
[1442,] 0.0001990592 2.122258e-04 1.084973e-04
[1443,] 0.0001642191 2.564211e-04 8.520878e-05
[1444,] 0.0001909994 2.160970e-04 1.026481e-04
[1445,] 0.0001926375 2.139008e-04 1.030097e-04
[1446,] 0.0001926375 2.152213e-04 1.038262e-04
[1447,] 0.0001926375 2.169422e-04 1.048902e-04
[1448,] 0.0003166822 7.246209e-05 3.529767e-05
[1449,] 0.0001769346 9.710628e-05 2.270060e-05
[1450,] 0.0003202613 7.267967e-05 3.578057e-05
[1451,] 0.0002683172 7.384267e-05 2.894179e-05
[1452,] 0.0001912076 2.227251e-04 1.068674e-04
[1453,] 0.0002718516 7.342665e-05 2.857982e-05
[1454,] 0.0001773547 9.746791e-05 2.271748e-05
[1455,] 0.0002028067 2.232771e-04 1.206836e-04
[1456,] 0.0002730078 7.334084e-05 2.850876e-05
[1457,] 0.0002978702 7.186549e-05 3.358427e-05
[1458,] 0.0002877422 7.225233e-05 3.371349e-05
[1459,] 0.0001816771 9.310716e-05 2.241208e-05
[1460,] 0.0001857091 9.220656e-05 2.231621e-05
[1461,] 0.0001625889 1.077989e-04 2.971947e-05
[1462,] 0.0003256501 7.240970e-05 3.530648e-05
[1463,] 0.0001594964 6.904912e-05 2.259182e-05
[1464,] 0.0001974948 9.624434e-05 3.425698e-05
[1465,] 0.0002427731 8.151425e-05 2.251768e-05
[1466,] 0.0001816765 8.818568e-05 3.593982e-05
[1467,] 0.0004125675 7.758132e-05 4.673367e-05
[1468,] 0.0001783904 2.445734e-04 5.470515e-05
[1469,] 0.0001683543 2.409234e-04 8.081990e-05
[1470,] 0.0001802185 2.444927e-04 5.399531e-05
[1471,] 0.0001931720 8.907449e-05 2.224780e-05
[1472,] 0.0002555083 2.532498e-04 1.625314e-04
[1473,] 0.0003169797 8.359162e-05 4.874533e-05
[1474,] 0.0001809542 2.314723e-04 5.149424e-05
[1475,] 0.0003110720 8.359162e-05 4.829300e-05
[1476,] 0.0003263149 8.309758e-05 4.884790e-05
[1477,] 0.0002105696 9.962517e-05 4.412420e-05
[1478,] 0.0002105696 1.000993e-04 4.447040e-05
[1479,] 0.0001606032 8.087938e-05 2.433851e-05
[1480,] 0.0002025196 9.908519e-05 4.268935e-05
[1481,] 0.0003033868 7.776070e-05 4.059172e-05
[1482,] 0.0001745998 2.155073e-04 5.100862e-05
[1483,] 0.0002069232 1.111201e-04 5.104371e-05
[1484,] 0.0002926401 7.668800e-05 3.859241e-05
[1485,] 0.0002129686 1.131489e-04 5.345618e-05
[1486,] 0.0001517129 1.176380e-04 4.375105e-05
[1487,] 0.0001755508 7.644290e-05 2.344693e-05
[1488,] 0.0001742817 7.629863e-05 2.345919e-05
[1489,] 0.0002098887 1.103568e-04 5.110189e-05
[1490,] 0.0002118495 1.127277e-04 5.290830e-05
[1491,] 0.0001935814 1.106815e-04 2.333551e-05
[1492,] 0.0002118495 1.127277e-04 5.290830e-05
[1493,] 0.0002118495 1.127277e-04 5.290830e-05
[1494,] 0.0002118495 1.127277e-04 5.290830e-05
[1495,] 0.0002118495 1.127277e-04 5.290830e-05
[1496,] 0.0002092149 1.129683e-04 5.264908e-05
[1497,] 0.0001840955 1.015982e-04 2.306786e-05
[1498,] 0.0002110732 1.125866e-04 5.275510e-05
[1499,] 0.0001527631 1.185160e-04 4.434699e-05
[1500,] 0.0002123081 1.123960e-04 5.286107e-05
[1501,] 0.0002997373 7.656147e-05 3.883128e-05
[1502,] 0.0002123081 1.123960e-04 5.286107e-05
[1503,] 0.0002123081 1.123960e-04 5.286107e-05
[1504,] 0.0001539918 1.176380e-04 4.445539e-05
[1505,] 0.0002129686 1.119770e-04 5.271140e-05
[1506,] 0.0002136342 1.115617e-04 5.256248e-05
[1507,] 0.0001747809 2.226615e-04 5.228405e-05
[1508,] 0.0002129686 1.119770e-04 5.271140e-05
[1509,] 0.0001751236 7.575422e-05 2.335658e-05
[1510,] 0.0002129686 1.119770e-04 5.271140e-05
[1511,] 0.0002129686 1.115617e-04 5.244298e-05
[1512,] 0.0002129686 1.119770e-04 5.271140e-05
[1513,] 0.0001936669 1.075686e-04 2.309789e-05
[1514,] 0.0002129686 1.119770e-04 5.271140e-05
[1515,] 0.0002129686 1.119770e-04 5.271140e-05
[1516,] 0.0002129686 1.123960e-04 5.298215e-05
[1517,] 0.0001945288 1.075686e-04 2.308143e-05
[1518,] 0.0002129686 1.116006e-04 5.248185e-05
[1519,] 0.0002129686 1.118501e-04 5.264277e-05
[1520,] 0.0001745255 2.291654e-04 5.349085e-05
[1521,] 0.0002129686 1.111842e-04 5.221322e-05
[1522,] 0.0002129686 1.111842e-04 5.221322e-05
[1523,] 0.0001749052 7.666447e-05 2.345638e-05
[1524,] 0.0002129686 1.111842e-04 5.221322e-05
[1525,] 0.0003018021 7.717104e-05 3.992522e-05
[1526,] 0.0002110676 1.104031e-04 5.137362e-05
[1527,] 0.0002110676 1.108126e-04 5.163500e-05
[1528,] 0.0002110676 1.104031e-04 5.137362e-05
[1529,] 0.0002110676 1.108126e-04 5.163500e-05
[1530,] 0.0002843573 7.732514e-05 3.907110e-05
[1531,] 0.0002123081 1.099974e-04 5.133204e-05
[1532,] 0.0002116529 1.099974e-04 5.121733e-05
[1533,] 0.0002116529 1.100219e-04 5.124851e-05
[1534,] 0.0002116529 1.092119e-04 5.073038e-05
[1535,] 0.0002116529 1.096150e-04 5.098832e-05
[1536,] 0.0002085159 1.092119e-04 5.018420e-05
[1537,] 0.0002097816 1.088521e-04 5.017813e-05
[1538,] 0.0002104221 1.088521e-04 5.028876e-05
[1539,] 0.0001490904 1.792052e-04 5.166251e-05
[1540,] 0.0002091462 1.108465e-04 5.132495e-05
[1541,] 0.0002085159 1.108465e-04 5.121047e-05
[1542,] 0.0002097816 1.100219e-04 5.091840e-05
[1543,] 0.0002724811 7.476655e-05 3.011228e-05
[1544,] 0.0002085159 1.096150e-04 5.043744e-05
[1545,] 0.0001929871 1.071614e-04 2.304837e-05
[1546,] 0.0002097816 1.096150e-04 5.066103e-05
[1547,] 0.0002085159 1.100219e-04 5.069288e-05
[1548,] 0.0001733365 2.244921e-04 5.316318e-05
[1549,] 0.0001729358 7.146500e-05 2.329695e-05
[1550,] 0.0002091462 1.508309e-04 7.636121e-05
[1551,] 0.0002843573 7.724862e-05 3.914571e-05
[1552,] 0.0002097816 1.108847e-04 5.147793e-05
[1553,] 0.0002110676 1.112650e-04 5.195086e-05
[1554,] 0.0002091462 1.500356e-04 7.586164e-05
[1555,] 0.0002110676 1.112650e-04 5.195086e-05
[1556,] 0.0002116529 1.555909e-04 8.022744e-05
[1557,] 0.0001931304 1.063172e-04 2.299138e-05
[1558,] 0.0001510600 1.166366e-04 4.313667e-05
[1559,] 0.0002116529 1.597284e-04 8.287511e-05
[1560,] 0.0001818867 9.952817e-05 2.293063e-05
[1561,] 0.0001778643 7.061824e-05 2.301301e-05
[1562,] 0.0002843573 7.718579e-05 3.907065e-05
[1563,] 0.0002116529 1.572067e-04 8.126083e-05
[1564,] 0.0002116529 1.572067e-04 8.126083e-05
[1565,] 0.0002946281 7.798818e-05 4.067076e-05
[1566,] 0.0002203107 1.746783e-04 9.604593e-05
[1567,] 0.0001496543 6.846932e-05 1.970063e-05
[1568,] 0.0003604496 6.809387e-05 2.138068e-05
[1569,] 0.0001750024 2.080374e-04 4.924928e-05
[1570,] 0.0001844942 9.767957e-05 2.276032e-05
[1571,] 0.0001786367 1.864272e-04 3.111198e-05
[1572,] 0.0001636194 6.847422e-05 1.978792e-05
[1573,] 0.0001538564 6.835221e-05 1.977412e-05
[1574,] 0.0001563921 6.806153e-05 1.977921e-05
[1575,] 0.0001952493 1.029028e-04 2.274610e-05
[1576,] 0.0001831800 9.594160e-05 2.267354e-05
[1577,] 0.0001624364 1.280534e-04 5.200541e-05
[1578,] 0.0001784505 1.062926e-04 2.332079e-05
[1579,] 0.0002339641 1.633513e-04 9.291611e-05
[1580,] 0.0002877173 8.054943e-05 4.330689e-05
[1581,] 0.0001624545 1.077702e-04 2.398858e-05
[1582,] 0.0001592024 1.026180e-04 2.367267e-05
[1583,] 0.0002448078 8.033304e-05 3.968436e-05
[1584,] 0.0001614326 1.320023e-04 2.639706e-05
[1585,] 0.0002396930 8.035747e-05 3.929091e-05
[1586,] 0.0001734161 2.214002e-04 6.801158e-05
[1587,] 0.0001631466 9.390773e-05 2.297863e-05
[1588,] 0.0001599060 9.419186e-05 2.309171e-05
[1589,] 0.0001733877 2.167915e-04 6.677494e-05
[1590,] 0.0002410770 9.454571e-05 5.290409e-05
[1591,] 0.0001589919 9.362873e-05 2.307063e-05
[1592,] 0.0002497922 9.495993e-05 5.438444e-05
[1593,] 0.0001734122 2.590135e-04 7.870238e-05
[1594,] 0.0001674858 1.747212e-04 5.734692e-05
[1595,] 0.0001691501 1.550455e-04 6.551770e-05
[1596,] 0.0002518096 9.402031e-05 5.382032e-05
[1597,] 0.0002350028 8.221743e-05 4.063853e-05
[1598,] 0.0001634705 9.066367e-05 2.272533e-05
[1599,] 0.0002370655 8.253402e-05 4.111859e-05
[1600,] 0.0001746236 1.968707e-04 5.796778e-05
[1601,] 0.0001743664 1.889682e-04 5.622901e-05
[1602,] 0.0001751148 1.713193e-04 5.071318e-05
[1603,] 0.0001605994 1.012915e-04 2.376559e-05
[1604,] 0.0001450775 1.634771e-04 4.692514e-05
[1605,] 0.0001734455 1.943003e-04 5.994360e-05
[1606,] 0.0001664078 3.634349e-04 1.651815e-04
[1607,] 0.0001669352 3.634349e-04 1.660001e-04
[1608,] 0.0001650593 1.611386e-04 7.015848e-05
[1609,] 0.0002329806 7.586421e-05 3.446198e-05
[1610,] 0.0002238911 7.393289e-05 3.182818e-05
[1611,] 0.0001651569 2.821144e-04 1.288092e-04
[1612,] 0.0001527333 1.027296e-04 2.428422e-05
[1613,] 0.0002306131 7.477159e-05 3.315580e-05
[1614,] 0.0001676211 3.267593e-04 1.492872e-04
[1615,] 0.0002306131 7.451877e-05 3.288186e-05
[1616,] 0.0002329806 7.451877e-05 3.302780e-05
[1617,] 0.0002282879 7.906052e-05 3.735515e-05
[1618,] 0.0001440847 1.564587e-04 4.424000e-05
[1619,] 0.0002091164 7.403667e-05 2.589177e-05
[1620,] 0.0001664106 1.523671e-04 6.653918e-05
[1621,] 0.0001447472 1.196674e-04 2.683570e-05
[1622,] 0.0001626573 1.492911e-04 6.339240e-05
[1623,] 0.0001509394 1.196674e-04 2.618359e-05
[1624,] 0.0002305083 7.366492e-05 3.171254e-05
[1625,] 0.0001737732 2.445911e-04 7.468967e-05
[1626,] 0.0002250071 7.744627e-05 3.533336e-05
[1627,] 0.0001558445 9.217212e-05 2.327467e-05
[1628,] 0.0001538784 9.953215e-05 2.393141e-05
[1629,] 0.0001560401 1.019593e-04 2.407236e-05
[1630,] 0.0002607415 7.234494e-05 3.112950e-05
[1631,] 0.0002286790 7.540737e-05 3.326924e-05
[1632,] 0.0001619474 1.595934e-04 6.763480e-05
[1633,] 0.0001607629 1.425828e-04 5.921060e-05
[1634,] 0.0001557303 9.271988e-05 2.332095e-05
[1635,] 0.0001559403 7.905258e-05 2.920115e-05
[1636,] 0.0001565185 9.131235e-05 2.326910e-05
[1637,] 0.0003320944 1.531021e-04 9.638695e-05
[1638,] 0.0001671283 3.376909e-04 1.075592e-04
[1639,] 0.0001347101 7.171282e-05 2.232471e-05
[1640,] 0.0001508187 2.028015e-04 5.571374e-05
[1641,] 0.0001896223 7.810621e-05 2.318942e-05
[1642,] 0.0001912822 1.509442e-04 3.998502e-05
[1643,] 0.0001896066 7.885611e-05 2.567498e-05
[1644,] 0.0001342550 7.049266e-05 2.210703e-05
[1645,] 0.0001850264 7.942096e-05 2.293026e-05
[1646,] 0.0001863890 8.717438e-05 2.272223e-05
[1647,] 0.0001294344 6.740025e-05 2.114289e-05
[1648,] 0.0002009601 1.501858e-04 6.998254e-05
[1649,] 0.0001983430 1.503947e-04 6.905249e-05
[1650,] 0.0001509427 2.101771e-04 6.128510e-05
[1651,] 0.0001615112 1.251239e-04 3.352062e-05
[1652,] 0.0001613312 1.246962e-04 3.336884e-05
[1653,] 0.0001855751 7.974888e-05 2.548140e-05
[1654,] 0.0001726527 1.673470e-04 3.728979e-05
[1655,] 0.0001619214 1.254124e-04 3.349590e-05
[1656,] 0.0001347936 6.998451e-05 2.198164e-05
[1657,] 0.0001994948 1.379219e-04 6.180937e-05
[1658,] 0.0001294672 6.744904e-05 2.114610e-05
[1659,] 0.0001512356 1.964951e-04 5.833317e-05
[1660,] 0.0001750533 1.677458e-04 3.713946e-05
[1661,] 0.0001983430 1.307915e-04 5.702378e-05
[1662,] 0.0001839141 7.859910e-05 2.302196e-05
[1663,] 0.0002035854 1.395172e-04 6.423119e-05
[1664,] 0.0001696425 1.847398e-04 3.865800e-05
[1665,] 0.0001709174 1.844022e-04 3.848373e-05
[1666,] 0.0002029668 1.327249e-04 5.965919e-05
[1667,] 0.0001510645 1.898888e-04 5.987250e-05
[1668,] 0.0001441891 1.205688e-04 3.013395e-05
[1669,] 0.0002023238 1.286495e-04 5.686047e-05
[1670,] 0.0001883436 8.597054e-05 2.272479e-05
[1671,] 0.0001531593 1.862456e-04 6.096417e-05
[1672,] 0.0001531593 1.860812e-04 6.090842e-05
[1673,] 0.0001932386 8.618532e-05 2.264851e-05
[1674,] 0.0001344656 6.826836e-05 2.330284e-05
[1675,] 0.0001787345 1.197560e-04 4.608629e-05
[1676,] 0.0001330183 6.422505e-05 2.048573e-05
[1677,] 0.0001332016 6.422505e-05 2.049361e-05
[1678,] 0.0001328536 6.421363e-05 2.045387e-05
[1679,] 0.0001325010 7.044578e-05 2.415588e-05
[1680,] 0.0002063777 1.093599e-04 4.795627e-05
[1681,] 0.0001307787 7.053660e-05 2.367410e-05
[1682,] 0.0002068262 1.199914e-04 5.225318e-05
[1683,] 0.0002061851 1.173083e-04 5.022493e-05
[1684,] 0.0002113982 1.164114e-04 5.041242e-05
[1685,] 0.0001781548 1.083933e-04 4.227820e-05
[1686,] 0.0001968631 7.379482e-05 2.305090e-05
[1687,] 0.0002095890 1.165906e-04 5.020684e-05
[1688,] 0.0001789339 1.076648e-04 4.193849e-05
[1689,] 0.0001312503 1.148638e-04 3.367242e-05
[1690,] 0.0001945470 7.188409e-05 2.477025e-05
[1691,] 0.0002078579 1.156479e-04 4.924730e-05
[1692,] 0.0001313128 1.162158e-04 3.380318e-05
[1693,] 0.0001312237 1.162158e-04 3.416380e-05
[1694,] 0.0001838995 1.073507e-04 4.251919e-05
[1695,] 0.0001816896 1.073507e-04 4.215343e-05
[1696,] 0.0001312237 1.162158e-04 3.416380e-05
[1697,] 0.0001313128 1.187194e-04 3.442313e-05
[1698,] 0.0001928671 7.230876e-05 2.390499e-05
[1699,] 0.0002110468 1.148480e-04 4.923437e-05
[1700,] 0.0001480707 1.777705e-04 5.271030e-05
[1701,] 0.0001312703 1.192387e-04 3.470059e-05
[1702,] 0.0001230151 9.786153e-05 2.839716e-05
[1703,] 0.0001230604 9.838737e-05 2.841185e-05
[1704,] 0.0002043228 1.279841e-04 5.710070e-05
[1705,] 0.0001230604 1.017451e-04 2.923204e-05
[1706,] 0.0001408779 2.435093e-04 4.299706e-05
[1707,] 0.0002030028 1.265388e-04 5.580354e-05
[1708,] 0.0001238634 7.284306e-05 2.210329e-05
[1709,] 0.0002026532 1.249232e-04 5.465222e-05
[1710,] 0.0002033222 1.258350e-04 5.542111e-05
[1711,] 0.0001238634 7.228203e-05 2.197092e-05
[1712,] 0.0001863039 7.503351e-05 2.518611e-05
[1713,] 0.0001326844 8.677853e-05 3.014261e-05
[1714,] 0.0001617504 2.441307e-04 4.601155e-05
[1715,] 0.0001423027 2.380076e-04 4.195077e-05
[1716,] 0.0001880597 8.915980e-05 2.635851e-05
[1717,] 0.0001329174 8.661932e-05 3.016445e-05
[1718,] 0.0001329174 8.688324e-05 3.027233e-05
[1719,] 0.0001230944 1.130486e-04 3.341836e-05
[1720,] 0.0001880597 8.915980e-05 2.635851e-05
[1721,] 0.0001610184 2.364467e-04 4.545801e-05
[1722,] 0.0001844222 7.537290e-05 2.423618e-05
[1723,] 0.0001883655 8.572661e-05 2.590503e-05
[1724,] 0.0001229567 1.157402e-04 3.347144e-05
[1725,] 0.0001229518 1.137593e-04 3.276863e-05
[1726,] 0.0002039440 1.246592e-04 5.486453e-05
[1727,] 0.0001229700 1.285631e-04 3.684628e-05
[1728,] 0.0001620180 2.404846e-04 4.555301e-05
[1729,] 0.0002039660 1.233172e-04 5.393839e-05
[1730,] 0.0002128228 7.497852e-05 2.624466e-05
[1731,] 0.0001876058 8.894678e-05 2.632890e-05
[1732,] 0.0002174774 7.497852e-05 2.640374e-05
[1733,] 0.0001303746 9.469510e-05 3.261785e-05
[1734,] 0.0001891644 8.884800e-05 2.627912e-05
[1735,] 0.0001805073 9.380054e-05 2.697258e-05
[1736,] 0.0002032603 1.221039e-04 5.299744e-05
[1737,] 0.0001229813 1.274412e-04 3.577494e-05
[1738,] 0.0001626945 2.212502e-04 4.367540e-05
[1739,] 0.0002013151 1.216955e-04 5.227634e-05
[1740,] 0.0001787722 9.313851e-05 2.695191e-05
[1741,] 0.0001229530 1.258831e-04 3.570769e-05
[1742,] 0.0002119985 7.555239e-05 2.658018e-05
[1743,] 0.0001898105 1.208722e-04 4.895823e-05
[1744,] 0.0001908602 1.270538e-04 5.281023e-05
[1745,] 0.0001228896 9.583583e-05 2.945985e-05
[1746,] 0.0001228896 9.539023e-05 2.933377e-05
[1747,] 0.0001227651 9.490549e-05 2.907291e-05
[1748,] 0.0001513408 2.215398e-04 3.861798e-05
[1749,] 0.0001678853 8.887644e-05 2.688950e-05
[1750,] 0.0001844592 1.201628e-04 4.714709e-05
[1751,] 0.0001978250 7.783940e-05 2.479812e-05
[1752,] 0.0001752232 8.587886e-05 2.628083e-05
[1753,] 0.0001948860 7.764182e-05 2.483097e-05
[1754,] 0.0001542019 2.256398e-04 3.837331e-05
[1755,] 0.0001276847 8.400504e-05 2.778766e-05
[1756,] 0.0001682888 2.146666e-04 4.200764e-05
[1757,] 0.0001231322 9.361207e-05 2.711380e-05
[1758,] 0.0001802814 1.178443e-04 4.479615e-05
[1759,] 0.0001831769 2.007143e-04 7.567498e-05
[1760,] 0.0001225765 1.001401e-04 3.029576e-05
[1761,] 0.0002060338 7.758287e-05 2.516014e-05
[1762,] 0.0001851373 1.257429e-04 5.018848e-05
[1763,] 0.0001883439 1.382464e-04 5.802695e-05
[1764,] 0.0001871326 1.396080e-04 5.825764e-05
[1765,] 0.0001866671 1.403268e-04 5.843497e-05
[1766,] 0.0001257831 8.784414e-05 2.863953e-05
[1767,] 0.0001227651 1.054592e-04 3.198899e-05
[1768,] 0.0001889344 1.427693e-04 6.060120e-05
[1769,] 0.0001843551 7.670936e-05 2.625719e-05
[1770,] 0.0001243124 7.742214e-05 2.396592e-05
[1771,] 0.0001693515 3.485809e-04 4.356629e-05
[1772,] 0.0001667653 2.968678e-04 4.170579e-05
[1773,] 0.0001209400 8.595703e-05 2.597327e-05
[1774,] 0.0001852132 1.603973e-04 4.853018e-05
[1775,] 0.0001271572 8.461472e-05 2.587601e-05
[1776,] 0.0001360073 8.802707e-05 2.488400e-05
[1777,] 0.0001527527 2.549597e-04 4.488951e-05
[1778,] 0.0001825690 2.197155e-04 5.168905e-05
[1779,] 0.0001577238 1.550353e-04 4.721899e-05
[1780,] 0.0002370034 1.716382e-04 5.890589e-05
[1781,] 0.0001659019 8.126788e-05 2.617142e-05
[1782,] 0.0001298251 1.553629e-04 3.724873e-05
[1783,] 0.0002106513 1.684195e-04 5.382985e-05
[1784,] 0.0001365925 8.147054e-05 2.381056e-05
[1785,] 0.0001870032 6.932107e-05 2.725297e-05
[1786,] 0.0001363298 1.570011e-04 3.552174e-05
[1787,] 0.0001358468 8.202330e-05 2.376437e-05
[1788,] 0.0001365948 8.202330e-05 2.374272e-05
[1789,] 0.0001355935 1.501776e-04 3.467394e-05
[1790,] 0.0002011583 5.116835e-04 5.882447e-05
[1791,] 0.0002005521 1.682262e-04 5.169223e-05
[1792,] 0.0001611375 8.023568e-05 2.609848e-05
[1793,] 0.0002042219 6.893353e-05 2.812006e-05
[1794,] 0.0002061434 1.695207e-04 5.182114e-05
[1795,] 0.0002027604 5.655512e-04 6.194032e-05
[1796,] 0.0002029070 1.691076e-04 5.154190e-05
[1797,] 0.0001334158 1.598031e-04 3.723341e-05
[1798,] 0.0002183510 5.841918e-04 3.873341e-04
[1799,] 0.0001706472 6.975634e-05 2.667968e-05
[1800,] 0.0002235683 3.686724e-04 2.358326e-04
[1801,] 0.0001690838 1.071024e-04 4.858485e-05
[1802,] 0.0001768593 1.425605e-03 2.690757e-04
[1803,] 0.0001289453 8.421294e-05 2.436387e-05
[1804,] 0.0001284860 8.252511e-05 2.413215e-05
[1805,] 0.0002315249 4.121141e-04 2.758777e-04
[1806,] 0.0002134468 1.388428e-04 6.906060e-05
[1807,] 0.0001722051 1.085587e-04 5.016397e-05
[1808,] 0.0002342095 4.216984e-04 2.857991e-04
[1809,] 0.0002351212 4.278301e-04 2.915646e-04
[1810,] 0.0002351212 4.278301e-04 2.915646e-04
[1811,] 0.0001308101 8.004034e-05 2.363973e-05
[1812,] 0.0002342337 5.102662e-04 3.568431e-04
[1813,] 0.0001770947 1.439882e-03 2.668893e-04
[1814,] 0.0002351212 5.108452e-04 3.583445e-04
[1815,] 0.0005771171 2.233091e-04 9.063920e-05
[1816,] 0.0001924898 7.966339e-05 2.634549e-05
[1817,] 0.0001290002 1.871698e-04 4.477841e-05
[1818,] 0.0001770795 6.568023e-05 2.452154e-05
[1819,] 0.0001785376 6.578313e-05 2.468774e-05
[1820,] 0.0002437847 5.081213e-04 3.665673e-04
[1821,] 0.0001865941 6.507840e-05 2.435783e-05
[1822,] 0.0001286527 1.939610e-04 4.649363e-05
[1823,] 0.0001316368 9.830894e-05 2.999000e-05
[1824,] 0.0002389815 5.325437e-04 3.801164e-04
[1825,] 0.0002437876 5.365441e-04 3.892191e-04
[1826,] 0.0002399109 5.365441e-04 3.845503e-04
[1827,] 0.0001877789 6.683718e-05 2.609011e-05
[1828,] 0.0001927918 1.518156e-04 6.968286e-05
[1829,] 0.0001740524 6.606356e-05 2.474024e-05
[1830,] 0.0006769930 2.306232e-04 1.692922e-04
[1831,] 0.0006357355 2.202753e-04 1.235199e-04
[1832,] 0.0002290273 5.200067e-04 3.572549e-04
[1833,] 0.0001304220 1.836729e-04 4.353512e-05
[1834,] 0.0002261489 5.619718e-04 3.833791e-04
[1835,] 0.0002256598 5.619718e-04 3.822527e-04
[1836,] 0.0001309327 7.793422e-05 2.349311e-05
[1837,] 0.0002251732 5.278880e-04 3.548234e-04
[1838,] 0.0001890043 6.830165e-05 2.724064e-05
[1839,] 0.0002222980 2.265657e-04 3.690085e-05
[1840,] 0.0001956237 1.459381e-04 6.640810e-05
[1841,] 0.0001518994 1.730950e-04 4.099920e-05
[1842,] 0.0001857250 2.059607e-04 3.991300e-05
[1843,] 0.0001920508 6.977660e-05 2.859622e-05
[1844,] 0.0002087546 6.009079e-04 3.870051e-04
[1845,] 0.0002263032 2.184859e-04 3.588648e-05
[1846,] 0.0002400990 1.623961e-04 6.509037e-05
[1847,] 0.0002266577 5.246140e-04 3.559793e-04
[1848,] 0.0002263032 2.184859e-04 3.588648e-05
[1849,] 0.0002212780 5.540892e-04 3.661402e-04
[1850,] 0.0001764036 1.061177e-03 2.129629e-04
[1851,] 0.0001284332 7.959105e-05 2.372442e-05
[1852,] 0.0001286035 7.950414e-05 2.369817e-05
[1853,] 0.0002056466 6.532829e-04 4.144297e-04
[1854,] 0.0002203071 5.413064e-04 3.543777e-04
[1855,] 0.0001731651 2.136314e-04 1.114209e-04
[1856,] 0.0001765251 9.340846e-04 1.893222e-04
[1857,] 0.0002207681 5.037917e-04 3.274822e-04
[1858,] 0.0002207681 5.037917e-04 3.274822e-04
[1859,] 0.0001807390 1.926301e-04 1.032266e-04
[1860,] 0.0002223030 4.743054e-04 3.095147e-04
[1861,] 0.0002130659 6.563634e-05 2.592793e-05
[1862,] 0.0002149892 6.572217e-05 2.610556e-05
[1863,] 0.0001828654 1.932302e-04 1.052800e-04
[1864,] 0.0002140335 1.618031e-04 6.125020e-05
[1865,] 0.0001662449 1.784613e-04 8.720628e-05
[1866,] 0.0002354914 1.555725e-03 6.587958e-05
[1867,] 0.0001720502 6.727273e-05 2.533147e-05
[1868,] 0.0002355542 1.592365e-03 6.642228e-05
[1869,] 0.0002132889 2.248462e-04 3.735485e-05
[1870,] 0.0001769716 8.521973e-04 1.699799e-04
[1871,] 0.0002355542 1.537899e-03 6.548226e-05
[1872,] 0.0002121813 4.121127e-04 2.480805e-04
[1873,] 0.0001664290 6.768953e-05 2.517767e-05
[1874,] 0.0001316949 2.768012e-03 5.089032e-04
[1875,] 0.0002144567 3.946531e-04 2.398406e-04
[1876,] 0.0002089488 1.695762e-04 4.972329e-05
[1877,] 0.0002330627 1.274959e-03 6.177288e-05
[1878,] 0.0001644710 2.077652e-04 1.014795e-04
[1879,] 0.0002100998 3.862984e-04 2.275533e-04
[1880,] 0.0002307382 1.310327e-03 6.288209e-05
[1881,] 0.0002088232 3.837350e-04 2.239251e-04
[1882,] 0.0001314829 2.594048e-03 4.589390e-04
[1883,] 0.0002140187 3.631353e-04 2.173462e-04
[1884,] 0.0002264971 1.213681e-03 6.211468e-05
[1885,] 0.0002170817 3.841295e-04 2.358288e-04
[1886,] 0.0002246896 1.440759e-03 6.679190e-05
[1887,] 0.0001683322 2.088823e-04 1.048445e-04
[1888,] 0.0001875752 2.829964e-04 4.245622e-05
[1889,] 0.0001856070 2.445145e-04 1.391815e-04
[1890,] 0.0001729543 3.516792e-04 5.278748e-05
[1891,] 0.0001658909 7.183083e-05 2.774479e-05
[1892,] 0.0001697554 7.086506e-05 2.741305e-05
[1893,] 0.0001729543 3.302506e-04 5.054154e-05
[1894,] 0.0002168039 1.162510e-03 6.345382e-05
[1895,] 0.0001716685 1.540205e-04 3.558047e-05
[1896,] 0.0001251205 9.408533e-05 2.562419e-05
[1897,] 0.0001616452 3.414047e-04 5.541493e-05
[1898,] 0.0002038213 7.319162e-05 2.235613e-05
[1899,] 0.0001717144 6.544500e-04 1.136804e-04
[1900,] 0.0001597516 1.511735e-04 3.906055e-05
[1901,] 0.0001348983 5.293153e-04 9.478576e-05
[1902,] 0.0002230478 1.752470e-04 4.859484e-05
[1903,] 0.0001862052 3.304308e-04 1.792918e-04
[1904,] 0.0001679928 1.235697e-04 3.756313e-05
```
