## Supplementary material for "Characterization of shared and ancestry-specific signals driving complex traits using multi-ancestry fine-mapping": s2_remaining_snps.pvar

```
##FILTER=<ID=PASS,Description="All filters passed">
##reference=ftp://ftp.1000genomes.ebi.ac.uk//vol1/ftp/technical/reference/phase2_reference_assembly_sequence/hs37d5.fa.gz
##contig=<ID=4,assembly=b37,length=191154276>
##ALT=<ID=CNV,Description="Copy Number Polymorphism">
##ALT=<ID=DEL,Description="Deletion">
##ALT=<ID=DUP,Description="Duplication">
##ALT=<ID=INS:ME:ALU,Description="Insertion of ALU element">
##ALT=<ID=INS:ME:LINE1,Description="Insertion of LINE1 element">
##ALT=<ID=INS:ME:SVA,Description="Insertion of SVA element">
##ALT=<ID=INS:MT,Description="Nuclear Mitochondrial Insertion">
##ALT=<ID=INV,Description="Inversion">
##ALT=<ID=CN0,Description="Copy number allele: 0 copies">
##ALT=<ID=CN1,Description="Copy number allele: 1 copy">
##ALT=<ID=CN2,Description="Copy number allele: 2 copies">
##ALT=<ID=CN3,Description="Copy number allele: 3 copies">
##ALT=<ID=CN4,Description="Copy number allele: 4 copies">
##ALT=<ID=CN5,Description="Copy number allele: 5 copies">
##ALT=<ID=CN6,Description="Copy number allele: 6 copies">
##ALT=<ID=CN7,Description="Copy number allele: 7 copies">
##ALT=<ID=CN8,Description="Copy number allele: 8 copies">
##ALT=<ID=CN9,Description="Copy number allele: 9 copies">
##ALT=<ID=CN10,Description="Copy number allele: 10 copies">
##ALT=<ID=CN11,Description="Copy number allele: 11 copies">
##ALT=<ID=CN12,Description="Copy number allele: 12 copies">
##ALT=<ID=CN13,Description="Copy number allele: 13 copies">
##ALT=<ID=CN14,Description="Copy number allele: 14 copies">
##ALT=<ID=CN15,Description="Copy number allele: 15 copies">
##ALT=<ID=CN16,Description="Copy number allele: 16 copies">
##ALT=<ID=CN17,Description="Copy number allele: 17 copies">
##ALT=<ID=CN18,Description="Copy number allele: 18 copies">
##ALT=<ID=CN19,Description="Copy number allele: 19 copies">
##ALT=<ID=CN20,Description="Copy number allele: 20 copies">
##ALT=<ID=CN21,Description="Copy number allele: 21 copies">
##ALT=<ID=CN22,Description="Copy number allele: 22 copies">
##ALT=<ID=CN23,Description="Copy number allele: 23 copies">
##ALT=<ID=CN24,Description="Copy number allele: 24 copies">
##ALT=<ID=CN25,Description="Copy number allele: 25 copies">
##ALT=<ID=CN26,Description="Copy number allele: 26 copies">
##ALT=<ID=CN27,Description="Copy number allele: 27 copies">
##ALT=<ID=CN28,Description="Copy number allele: 28 copies">
##ALT=<ID=CN29,Description="Copy number allele: 29 copies">
##ALT=<ID=CN30,Description="Copy number allele: 30 copies">
##ALT=<ID=CN31,Description="Copy number allele: 31 copies">
##ALT=<ID=CN32,Description="Copy number allele: 32 copies">
##ALT=<ID=CN33,Description="Copy number allele: 33 copies">
##ALT=<ID=CN34,Description="Copy number allele: 34 copies">
##ALT=<ID=CN35,Description="Copy number allele: 35 copies">
##ALT=<ID=CN36,Description="Copy number allele: 36 copies">
##ALT=<ID=CN37,Description="Copy number allele: 37 copies">
##ALT=<ID=CN38,Description="Copy number allele: 38 copies">
##ALT=<ID=CN39,Description="Copy number allele: 39 copies">
##ALT=<ID=CN40,Description="Copy number allele: 40 copies">
##ALT=<ID=CN41,Description="Copy number allele: 41 copies">
##ALT=<ID=CN42,Description="Copy number allele: 42 copies">
##ALT=<ID=CN43,Description="Copy number allele: 43 copies">
##ALT=<ID=CN44,Description="Copy number allele: 44 copies">
##ALT=<ID=CN45,Description="Copy number allele: 45 copies">
##ALT=<ID=CN46,Description="Copy number allele: 46 copies">
##ALT=<ID=CN47,Description="Copy number allele: 47 copies">
##ALT=<ID=CN48,Description="Copy number allele: 48 copies">
##ALT=<ID=CN49,Description="Copy number allele: 49 copies">
##ALT=<ID=CN50,Description="Copy number allele: 50 copies">
##ALT=<ID=CN51,Description="Copy number allele: 51 copies">
##ALT=<ID=CN52,Description="Copy number allele: 52 copies">
##ALT=<ID=CN53,Description="Copy number allele: 53 copies">
##ALT=<ID=CN54,Description="Copy number allele: 54 copies">
##ALT=<ID=CN55,Description="Copy number allele: 55 copies">
##ALT=<ID=CN56,Description="Copy number allele: 56 copies">
##ALT=<ID=CN57,Description="Copy number allele: 57 copies">
##ALT=<ID=CN58,Description="Copy number allele: 58 copies">
##ALT=<ID=CN59,Description="Copy number allele: 59 copies">
##ALT=<ID=CN60,Description="Copy number allele: 60 copies">
##ALT=<ID=CN61,Description="Copy number allele: 61 copies">
##ALT=<ID=CN62,Description="Copy number allele: 62 copies">
##ALT=<ID=CN63,Description="Copy number allele: 63 copies">
##ALT=<ID=CN64,Description="Copy number allele: 64 copies">
##ALT=<ID=CN65,Description="Copy number allele: 65 copies">
##ALT=<ID=CN66,Description="Copy number allele: 66 copies">
##ALT=<ID=CN67,Description="Copy number allele: 67 copies">
##ALT=<ID=CN68,Description="Copy number allele: 68 copies">
##ALT=<ID=CN69,Description="Copy number allele: 69 copies">
##ALT=<ID=CN70,Description="Copy number allele: 70 copies">
##ALT=<ID=CN71,Description="Copy number allele: 71 copies">
##ALT=<ID=CN72,Description="Copy number allele: 72 copies">
##ALT=<ID=CN73,Description="Copy number allele: 73 copies">
##ALT=<ID=CN74,Description="Copy number allele: 74 copies">
##ALT=<ID=CN75,Description="Copy number allele: 75 copies">
##ALT=<ID=CN76,Description="Copy number allele: 76 copies">
##ALT=<ID=CN77,Description="Copy number allele: 77 copies">
##ALT=<ID=CN78,Description="Copy number allele: 78 copies">
##ALT=<ID=CN79,Description="Copy number allele: 79 copies">
##ALT=<ID=CN80,Description="Copy number allele: 80 copies">
##ALT=<ID=CN81,Description="Copy number allele: 81 copies">
##ALT=<ID=CN82,Description="Copy number allele: 82 copies">
##ALT=<ID=CN83,Description="Copy number allele: 83 copies">
##ALT=<ID=CN84,Description="Copy number allele: 84 copies">
##ALT=<ID=CN85,Description="Copy number allele: 85 copies">
##ALT=<ID=CN86,Description="Copy number allele: 86 copies">
##ALT=<ID=CN87,Description="Copy number allele: 87 copies">
##ALT=<ID=CN88,Description="Copy number allele: 88 copies">
##ALT=<ID=CN89,Description="Copy number allele: 89 copies">
##ALT=<ID=CN90,Description="Copy number allele: 90 copies">
##ALT=<ID=CN91,Description="Copy number allele: 91 copies">
##ALT=<ID=CN92,Description="Copy number allele: 92 copies">
##ALT=<ID=CN93,Description="Copy number allele: 93 copies">
##ALT=<ID=CN94,Description="Copy number allele: 94 copies">
##ALT=<ID=CN95,Description="Copy number allele: 95 copies">
##ALT=<ID=CN96,Description="Copy number allele: 96 copies">
##ALT=<ID=CN97,Description="Copy number allele: 97 copies">
##ALT=<ID=CN98,Description="Copy number allele: 98 copies">
##ALT=<ID=CN99,Description="Copy number allele: 99 copies">
##ALT=<ID=CN100,Description="Copy number allele: 100 copies">
##ALT=<ID=CN101,Description="Copy number allele: 101 copies">
##ALT=<ID=CN102,Description="Copy number allele: 102 copies">
##ALT=<ID=CN103,Description="Copy number allele: 103 copies">
##ALT=<ID=CN104,Description="Copy number allele: 104 copies">
##ALT=<ID=CN105,Description="Copy number allele: 105 copies">
##ALT=<ID=CN106,Description="Copy number allele: 106 copies">
##ALT=<ID=CN107,Description="Copy number allele: 107 copies">
##ALT=<ID=CN108,Description="Copy number allele: 108 copies">
##ALT=<ID=CN109,Description="Copy number allele: 109 copies">
##ALT=<ID=CN110,Description="Copy number allele: 110 copies">
##ALT=<ID=CN111,Description="Copy number allele: 111 copies">
##ALT=<ID=CN112,Description="Copy number allele: 112 copies">
##ALT=<ID=CN113,Description="Copy number allele: 113 copies">
##ALT=<ID=CN114,Description="Copy number allele: 114 copies">
##ALT=<ID=CN115,Description="Copy number allele: 115 copies">
##ALT=<ID=CN116,Description="Copy number allele: 116 copies">
##ALT=<ID=CN117,Description="Copy number allele: 117 copies">
##ALT=<ID=CN118,Description="Copy number allele: 118 copies">
##ALT=<ID=CN119,Description="Copy number allele: 119 copies">
##ALT=<ID=CN120,Description="Copy number allele: 120 copies">
##ALT=<ID=CN121,Description="Copy number allele: 121 copies">
##ALT=<ID=CN122,Description="Copy number allele: 122 copies">
##ALT=<ID=CN123,Description="Copy number allele: 123 copies">
##ALT=<ID=CN124,Description="Copy number allele: 124 copies">
##INFO=<ID=CIEND,Number=2,Type=Integer,Description="Confidence interval around END for imprecise variants">
##INFO=<ID=CIPOS,Number=2,Type=Integer,Description="Confidence interval around POS for imprecise variants">
##INFO=<ID=CS,Number=1,Type=String,Description="Source call set.">
##INFO=<ID=END,Number=1,Type=Integer,Description="End coordinate of this variant">
##INFO=<ID=IMPRECISE,Number=0,Type=Flag,Description="Imprecise structural variation">
##INFO=<ID=MC,Number=.,Type=String,Description="Merged calls.">
##INFO=<ID=MEINFO,Number=4,Type=String,Description="Mobile element info of the form NAME,START,END<POLARITY; If there is only 5' OR 3' support for this call, will be NULL NULL for START and END">
##INFO=<ID=MEND,Number=1,Type=Integer,Description="Mitochondrial end coordinate of inserted sequence">
##INFO=<ID=MLEN,Number=1,Type=Integer,Description="Estimated length of mitochondrial insert">
##INFO=<ID=MSTART,Number=1,Type=Integer,Description="Mitochondrial start coordinate of inserted sequence">
##INFO=<ID=SVLEN,Number=.,Type=Integer,Description="SV length. It is only calculated for structural variation MEIs. For other types of SVs; one may calculate the SV length by INFO:END-START+1, or by finding the difference between lengthes of REF and ALT alleles">
##INFO=<ID=SVTYPE,Number=1,Type=String,Description="Type of structural variant">
##INFO=<ID=TSD,Number=1,Type=String,Description="Precise Target Site Duplication for bases, if unknown, value will be NULL">
##INFO=<ID=AC,Number=A,Type=Integer,Description="Total number of alternate alleles in called genotypes">
##INFO=<ID=AF,Number=A,Type=Float,Description="Estimated allele frequency in the range (0,1)">
##INFO=<ID=NS,Number=1,Type=Integer,Description="Number of samples with data">
##INFO=<ID=AN,Number=1,Type=Integer,Description="Total number of alleles in called genotypes">
##INFO=<ID=EAS_AF,Number=A,Type=Float,Description="Allele frequency in the EAS populations calculated from AC and AN, in the range (0,1)">
##INFO=<ID=EUR_AF,Number=A,Type=Float,Description="Allele frequency in the EUR populations calculated from AC and AN, in the range (0,1)">
##INFO=<ID=AFR_AF,Number=A,Type=Float,Description="Allele frequency in the AFR populations calculated from AC and AN, in the range (0,1)">
##INFO=<ID=AMR_AF,Number=A,Type=Float,Description="Allele frequency in the AMR populations calculated from AC and AN, in the range (0,1)">
##INFO=<ID=SAS_AF,Number=A,Type=Float,Description="Allele frequency in the SAS populations calculated from AC and AN, in the range (0,1)">
##INFO=<ID=DP,Number=1,Type=Integer,Description="Total read depth; only low coverage data were counted towards the DP, exome data were not used">
##INFO=<ID=AA,Number=1,Type=String,Description="Ancestral Allele. Format: AA|REF|ALT|IndelType. AA: Ancestral allele, REF:Reference Allele, ALT:Alternate Allele, IndelType:Type of Indel (REF, ALT and IndelType are only defined for indels)">
##INFO=<ID=VT,Number=.,Type=String,Description="indicates what type of variant the line represents">
##INFO=<ID=EX_TARGET,Number=0,Type=Flag,Description="indicates whether a variant is within the exon pull down target boundaries">
##INFO=<ID=MULTI_ALLELIC,Number=0,Type=Flag,Description="indicates whether a site is multi-allelic">
#CHROM	POS	ID	REF	ALT	QUAL	FILTER	INFO
4	167474576	rs4691293	G	A	100	PASS	AC=3537;AF=0.70627;AN=5008;NS=2504;DP=15533;EAS_AF=0.8075;AMR_AF=0.7421;AFR_AF=0.8797;EUR_AF=0.4771;SAS_AF=0.5777;AA=A|||;VT=SNP
4	167475502	rs28419450	T	G	100	PASS	AC=376;AF=0.0750799;AN=5008;NS=2504;DP=15954;EAS_AF=0.0159;AMR_AF=0.0389;AFR_AF=0.2088;EUR_AF=0.0229;SAS_AF=0.0348;AA=T|||;VT=SNP
4	167477364	rs74490334	C	T	100	PASS	AC=522;AF=0.104233;AN=5008;NS=2504;DP=17185;EAS_AF=0.0089;AMR_AF=0.2853;AFR_AF=0.0129;EUR_AF=0.169;SAS_AF=0.1309;AA=C|||;VT=SNP
4	167479369	rs28784939	G	A	100	PASS	AC=1312;AF=0.261981;AN=5008;NS=2504;DP=17053;EAS_AF=0.2708;AMR_AF=0.1052;AFR_AF=0.5356;EUR_AF=0.0706;SAS_AF=0.1912;AA=g|||;VT=SNP
4	167480345	rs9997430	A	G	100	PASS	AC=1796;AF=0.358626;AN=5008;NS=2504;DP=19456;EAS_AF=0.5397;AMR_AF=0.2061;AFR_AF=0.6399;EUR_AF=0.0716;SAS_AF=0.1953;AA=A|||;VT=SNP
4	167480418	rs4690852	C	T	100	PASS	AC=3555;AF=0.709864;AN=5008;NS=2504;DP=20835;EAS_AF=0.8075;AMR_AF=0.7421;AFR_AF=0.8858;EUR_AF=0.4841;SAS_AF=0.5808;AA=T|||;VT=SNP
4	167481236	rs28887530	C	T	100	PASS	AC=296;AF=0.0591054;AN=5008;NS=2504;DP=18810;EAS_AF=0.0159;AMR_AF=0.036;AFR_AF=0.149;EUR_AF=0.0229;SAS_AF=0.0358;AA=C|||;VT=SNP
4	167482346	rs28866561	C	T	100	PASS	AC=1311;AF=0.261781;AN=5008;NS=2504;DP=18038;EAS_AF=0.2698;AMR_AF=0.1052;AFR_AF=0.5356;EUR_AF=0.0706;SAS_AF=0.1912;AA=T|||;VT=SNP
4	167482627	rs6844795	A	C	100	PASS	AC=1760;AF=0.351438;AN=5008;NS=2504;DP=19409;EAS_AF=0.5397;AMR_AF=0.2046;AFR_AF=0.6142;EUR_AF=0.0706;SAS_AF=0.1953;AA=C|||;VT=SNP
4	167482655	rs28859960	G	T	100	PASS	AC=296;AF=0.0591054;AN=5008;NS=2504;DP=19889;EAS_AF=0.0159;AMR_AF=0.036;AFR_AF=0.149;EUR_AF=0.0229;SAS_AF=0.0358;AA=G|||;VT=SNP
4	167483915	rs6536981	T	C	100	PASS	AC=1760;AF=0.351438;AN=5008;NS=2504;DP=17390;EAS_AF=0.5397;AMR_AF=0.2046;AFR_AF=0.6142;EUR_AF=0.0706;SAS_AF=0.1953;AA=C|||;VT=SNP
4	167485256	rs7654830	A	G	100	PASS	AC=3563;AF=0.711462;AN=5008;NS=2504;DP=14814;EAS_AF=0.8075;AMR_AF=0.7421;AFR_AF=0.8865;EUR_AF=0.4841;SAS_AF=0.5879;AA=G|||;VT=SNP
4	167485525	rs10019331	G	A	100	PASS	AC=1728;AF=0.345048;AN=5008;NS=2504;DP=16723;EAS_AF=0.2688;AMR_AF=0.5303;AFR_AF=0.2284;EUR_AF=0.4026;SAS_AF=0.3906;AA=G|||;VT=SNP
4	167485618	rs7660211	C	T	100	PASS	AC=1184;AF=0.236422;AN=5008;NS=2504;DP=18189;EAS_AF=0.2708;AMR_AF=0.1023;AFR_AF=0.4402;EUR_AF=0.0706;SAS_AF=0.1912;AA=C|||;VT=SNP
4	167486266	rs12651344	T	C	100	PASS	AC=1745;AF=0.348442;AN=5008;NS=2504;DP=16257;EAS_AF=0.2679;AMR_AF=0.5346;AFR_AF=0.23;EUR_AF=0.4135;SAS_AF=0.3926;AA=T|||;VT=SNP
4	167486638	rs55872406	G	C	100	PASS	AC=1759;AF=0.351238;AN=5008;NS=2504;DP=15456;EAS_AF=0.5397;AMR_AF=0.2046;AFR_AF=0.6135;EUR_AF=0.0706;SAS_AF=0.1953;AA=C|||;VT=SNP
4	167487010	rs6824380	A	G	100	PASS	AC=1185;AF=0.236621;AN=5008;NS=2504;DP=16815;EAS_AF=0.2708;AMR_AF=0.1023;AFR_AF=0.441;EUR_AF=0.0706;SAS_AF=0.1912;AA=A|||;VT=SNP
4	167487148	rs10025193	C	T	100	PASS	AC=296;AF=0.0591054;AN=5008;NS=2504;DP=15942;EAS_AF=0.0159;AMR_AF=0.036;AFR_AF=0.149;EUR_AF=0.0229;SAS_AF=0.0358;AA=C|||;VT=SNP
4	167487871	rs72974201	A	G	100	PASS	AC=1185;AF=0.236621;AN=5008;NS=2504;DP=19332;EAS_AF=0.2708;AMR_AF=0.1023;AFR_AF=0.441;EUR_AF=0.0706;SAS_AF=0.1912;AA=A|||;VT=SNP
4	167488055	rs57487221	A	T	100	PASS	AC=1796;AF=0.358626;AN=5008;NS=2504;DP=16327;EAS_AF=0.5397;AMR_AF=0.2075;AFR_AF=0.6399;EUR_AF=0.0706;SAS_AF=0.1953;AA=T|||;VT=SNP
4	167488326	rs58115070	A	G	100	PASS	AC=482;AF=0.096246;AN=5008;NS=2504;DP=18502;EAS_AF=0.255;AMR_AF=0.0418;AFR_AF=0.0008;EUR_AF=0.0427;SAS_AF=0.1554;AA=A|||;VT=SNP
4	167488592	rs7439050	G	T	100	PASS	AC=1302;AF=0.259984;AN=5008;NS=2504;DP=16425;EAS_AF=0.2708;AMR_AF=0.1052;AFR_AF=0.528;EUR_AF=0.0706;SAS_AF=0.1912;AA=T|||;VT=SNP
4	167488643	rs7435078	T	C	100	PASS	AC=1759;AF=0.351238;AN=5008;NS=2504;DP=16540;EAS_AF=0.2708;AMR_AF=0.5346;AFR_AF=0.2375;EUR_AF=0.4135;SAS_AF=0.3937;AA=T|||;VT=SNP
4	167488773	rs7439139	G	A	100	PASS	AC=1235;AF=0.246605;AN=5008;NS=2504;DP=15454;EAS_AF=0.2708;AMR_AF=0.1023;AFR_AF=0.4788;EUR_AF=0.0706;SAS_AF=0.1912;AA=g|||;VT=SNP
4	167488820	rs7439074	C	T	100	PASS	AC=1175;AF=0.234625;AN=5008;NS=2504;DP=15797;EAS_AF=0.2708;AMR_AF=0.1023;AFR_AF=0.4334;EUR_AF=0.0706;SAS_AF=0.1912;AA=T|||;VT=SNP
4	167488923	rs7439084	A	G	100	PASS	AC=1301;AF=0.259784;AN=5008;NS=2504;DP=14956;EAS_AF=0.2708;AMR_AF=0.1052;AFR_AF=0.5272;EUR_AF=0.0706;SAS_AF=0.1912;AA=A|||;VT=SNP
4	167488987	rs7439125	A	G	100	PASS	AC=1301;AF=0.259784;AN=5008;NS=2504;DP=14162;EAS_AF=0.2708;AMR_AF=0.1052;AFR_AF=0.5272;EUR_AF=0.0706;SAS_AF=0.1912;AA=A|||;VT=SNP
4	167489200	rs6536982	A	G	100	PASS	AC=1181;AF=0.235823;AN=5008;NS=2504;DP=13684;EAS_AF=0.2748;AMR_AF=0.1023;AFR_AF=0.4349;EUR_AF=0.0706;SAS_AF=0.1912;AA=A|||;VT=SNP
4	167489301	rs6536983	T	A	100	PASS	AC=1307;AF=0.260982;AN=5008;NS=2504;DP=13220;EAS_AF=0.2748;AMR_AF=0.1052;AFR_AF=0.5287;EUR_AF=0.0706;SAS_AF=0.1912;AA=T|||;VT=SNP
4	167489338	rs6536984	G	A	100	PASS	AC=1307;AF=0.260982;AN=5008;NS=2504;DP=14208;EAS_AF=0.2748;AMR_AF=0.1052;AFR_AF=0.5287;EUR_AF=0.0706;SAS_AF=0.1912;AA=A|||;VT=SNP
4	167489918	rs6844917	A	G	100	PASS	AC=1178;AF=0.235224;AN=5008;NS=2504;DP=18244;EAS_AF=0.2748;AMR_AF=0.1023;AFR_AF=0.4327;EUR_AF=0.0706;SAS_AF=0.1912;AA=A|||;VT=SNP
4	167490039	rs6845462	C	T	100	PASS	AC=1328;AF=0.265176;AN=5008;NS=2504;DP=16786;EAS_AF=0.2748;AMR_AF=0.1081;AFR_AF=0.5424;EUR_AF=0.0706;SAS_AF=0.1922;AA=T|||;VT=SNP
4	167490086	rs6845804	G	C	100	PASS	AC=1601;AF=0.319688;AN=5008;NS=2504;DP=16511;EAS_AF=0.4425;AMR_AF=0.3818;AFR_AF=0.2413;EUR_AF=0.2366;SAS_AF=0.3405;AA=G|||;VT=SNP
4	167490406	rs6536985	A	T	100	PASS	AC=1328;AF=0.265176;AN=5008;NS=2504;DP=15817;EAS_AF=0.2748;AMR_AF=0.1081;AFR_AF=0.5424;EUR_AF=0.0706;SAS_AF=0.1922;AA=T|||;VT=SNP
4	167498755	rs75470589	G	A	100	PASS	AC=497;AF=0.0992412;AN=5008;NS=2504;DP=19425;EAS_AF=0.2589;AMR_AF=0.0432;AFR_AF=0.0008;EUR_AF=0.0427;SAS_AF=0.1656;AA=G|||;VT=SNP
4	167499125	rs7665484	C	T	100	PASS	AC=2227;AF=0.444688;AN=5008;NS=2504;DP=18762;EAS_AF=0.5357;AMR_AF=0.6311;AFR_AF=0.3427;EUR_AF=0.4165;SAS_AF=0.3855;AA=C|||;VT=SNP
4	167499315	rs116046110	G	A	100	PASS	AC=283;AF=0.0565096;AN=5008;NS=2504;DP=19329;EAS_AF=0.0159;AMR_AF=0.0303;AFR_AF=0.1422;EUR_AF=0.0229;SAS_AF=0.0358;AA=G|||;VT=SNP
4	167499537	rs7671013	C	T	100	PASS	AC=3583;AF=0.715455;AN=5008;NS=2504;DP=17104;EAS_AF=0.8105;AMR_AF=0.7406;AFR_AF=0.8888;EUR_AF=0.4831;SAS_AF=0.6043;AA=T|||;VT=SNP
4	167500157	rs76767812	C	T	100	PASS	AC=289;AF=0.0577077;AN=5008;NS=2504;DP=18345;EAS_AF=0.0159;AMR_AF=0.0317;AFR_AF=0.146;EUR_AF=0.0229;SAS_AF=0.0358;AA=C|||;VT=SNP
4	167500615	rs4691296	C	A	100	PASS	AC=1878;AF=0.375;AN=5008;NS=2504;DP=12898;EAS_AF=0.245;AMR_AF=0.5418;AFR_AF=0.3585;EUR_AF=0.4105;SAS_AF=0.3763;AA=A|||;VT=SNP
4	167500773	rs4691297	A	G	100	PASS	AC=1313;AF=0.262181;AN=5008;NS=2504;DP=8741;EAS_AF=0.1994;AMR_AF=0.5173;AFR_AF=0.0242;EUR_AF=0.4085;SAS_AF=0.317;AA=A|||;VT=SNP
4	167500792	rs116106641	A	G	100	PASS	AC=829;AF=0.165535;AN=5008;NS=2504;DP=7665;EAS_AF=0.2569;AMR_AF=0.0591;AFR_AF=0.2337;EUR_AF=0.0427;SAS_AF=0.181;AA=A|||;VT=SNP
4	167502686	rs9994777	C	T	100	PASS	AC=1082;AF=0.216054;AN=5008;NS=2504;DP=11160;EAS_AF=0.5397;AMR_AF=0.134;AFR_AF=0.1778;EUR_AF=0.0447;SAS_AF=0.1687;AA=T|||;VT=SNP
4	167502708	rs78473063	G	T	100	PASS	AC=503;AF=0.100439;AN=5008;NS=2504;DP=11226;EAS_AF=0.2619;AMR_AF=0.036;AFR_AF=0.0068;EUR_AF=0.0427;SAS_AF=0.1656;AA=G|||;VT=SNP
4	167503287	rs6813804	A	G	100	PASS	AC=2609;AF=0.520966;AN=5008;NS=2504;DP=18296;EAS_AF=0.7917;AMR_AF=0.6715;AFR_AF=0.2693;EUR_AF=0.4433;SAS_AF=0.5552;AA=G|||;VT=SNP
4	167503503	rs80141530	A	G	100	PASS	AC=535;AF=0.106829;AN=5008;NS=2504;DP=15726;EAS_AF=0.2639;AMR_AF=0.049;AFR_AF=0.0083;EUR_AF=0.0577;SAS_AF=0.1697;AA=A|||;VT=SNP
4	167503505	rs6844850	T	C	100	PASS	AC=3096;AF=0.618211;AN=5008;NS=2504;DP=15790;EAS_AF=0.7917;AMR_AF=0.7133;AFR_AF=0.612;EUR_AF=0.4483;SAS_AF=0.5552;AA=C|||;VT=SNP
4	167503755	rs7435951	G	T	100	PASS	AC=1248;AF=0.249201;AN=5008;NS=2504;DP=13650;EAS_AF=0.1915;AMR_AF=0.5173;AFR_AF=0.0182;EUR_AF=0.3827;SAS_AF=0.2935;AA=G|||;VT=SNP
4	167504050	rs80322942	T	C	100	PASS	AC=536;AF=0.107029;AN=5008;NS=2504;DP=16751;EAS_AF=0.2639;AMR_AF=0.049;AFR_AF=0.0083;EUR_AF=0.0577;SAS_AF=0.1708;AA=T|||;VT=SNP
4	167504854	rs11725415	G	A	100	PASS	AC=1560;AF=0.311502;AN=5008;NS=2504;DP=12619;EAS_AF=0.2391;AMR_AF=0.5274;AFR_AF=0.1498;EUR_AF=0.3837;SAS_AF=0.3773;AA=G|||;VT=SNP
4	167506108	rs76035132	T	C	100	PASS	AC=583;AF=0.116414;AN=5008;NS=2504;DP=20163;EAS_AF=0.2619;AMR_AF=0.049;AFR_AF=0.0446;EUR_AF=0.0586;SAS_AF=0.1708;AA=T|||;VT=SNP
4	167506874	rs76381905	A	G	100	PASS	AC=576;AF=0.115016;AN=5008;NS=2504;DP=16401;EAS_AF=0.2589;AMR_AF=0.049;AFR_AF=0.0446;EUR_AF=0.0586;SAS_AF=0.1667;AA=A|||;VT=SNP
4	167508009	rs55716547	T	C	100	PASS	AC=3002;AF=0.599441;AN=5008;NS=2504;DP=11557;EAS_AF=0.7788;AMR_AF=0.6974;AFR_AF=0.5507;EUR_AF=0.4513;SAS_AF=0.5634;AA=C|||;VT=SNP
4	167508467	rs144046932	G	A	100	PASS	AC=705;AF=0.140775;AN=5008;NS=2504;DP=9663;EAS_AF=0.1627;AMR_AF=0.3069;AFR_AF=0.0098;EUR_AF=0.1581;SAS_AF=0.1595;AA=G|||;VT=SNP
4	167508586	rs6853975	G	A	100	PASS	AC=3386;AF=0.676118;AN=5008;NS=2504;DP=11142;EAS_AF=0.7758;AMR_AF=0.7378;AFR_AF=0.8177;EUR_AF=0.4573;SAS_AF=0.5634;AA=A|||;VT=SNP
4	167509219	rs75400128	A	T	100	PASS	AC=574;AF=0.114617;AN=5008;NS=2504;DP=15380;EAS_AF=0.2589;AMR_AF=0.049;AFR_AF=0.0446;EUR_AF=0.0567;SAS_AF=0.1667;AA=T|||;VT=SNP
4	167510528	rs4691298	T	A	100	PASS	AC=3004;AF=0.59984;AN=5008;NS=2504;DP=17241;EAS_AF=0.7758;AMR_AF=0.6974;AFR_AF=0.5552;EUR_AF=0.4513;SAS_AF=0.5624;AA=A|||;VT=SNP
4	167510750	rs78666708	C	G	100	PASS	AC=573;AF=0.114417;AN=5008;NS=2504;DP=16909;EAS_AF=0.2589;AMR_AF=0.049;AFR_AF=0.0439;EUR_AF=0.0567;SAS_AF=0.1667;AA=C|||;VT=SNP
4	167510757	rs7437876	A	G	100	PASS	AC=3386;AF=0.676118;AN=5008;NS=2504;DP=17055;EAS_AF=0.7758;AMR_AF=0.7378;AFR_AF=0.8177;EUR_AF=0.4573;SAS_AF=0.5634;AA=G|||;VT=SNP
4	167511500	rs76987353	C	G	100	PASS	AC=577;AF=0.115216;AN=5008;NS=2504;DP=15117;EAS_AF=0.2619;AMR_AF=0.049;AFR_AF=0.0446;EUR_AF=0.0567;SAS_AF=0.1667;AA=C|||;VT=SNP
4	167511550	rs12648538	G	T	100	PASS	AC=1232;AF=0.246006;AN=5008;NS=2504;DP=15232;EAS_AF=0.1746;AMR_AF=0.5202;AFR_AF=0.0182;EUR_AF=0.3817;SAS_AF=0.2935;AA=G|||;VT=SNP
4	167511740	rs7340870	A	C	100	PASS	AC=2646;AF=0.528355;AN=5008;NS=2504;DP=14083;EAS_AF=0.7728;AMR_AF=0.6744;AFR_AF=0.3132;EUR_AF=0.4423;SAS_AF=0.5521;AA=C|||;VT=SNP
4	167511974	rs79675856	G	T	100	PASS	AC=577;AF=0.115216;AN=5008;NS=2504;DP=13516;EAS_AF=0.2599;AMR_AF=0.049;AFR_AF=0.0446;EUR_AF=0.0567;SAS_AF=0.1687;AA=G|||;VT=SNP
4	167512651	rs58993559	G	A	100	PASS	AC=575;AF=0.114816;AN=5008;NS=2504;DP=9923;EAS_AF=0.2589;AMR_AF=0.049;AFR_AF=0.0446;EUR_AF=0.0567;SAS_AF=0.1677;AA=G|||;VT=SNP
4	167513075	rs58565719	G	A	100	PASS	AC=574;AF=0.114617;AN=5008;NS=2504;DP=11413;EAS_AF=0.2589;AMR_AF=0.049;AFR_AF=0.0446;EUR_AF=0.0567;SAS_AF=0.1667;AA=g|||;VT=SNP
4	167515605	rs58534787	A	G	100	PASS	AC=577;AF=0.115216;AN=5008;NS=2504;DP=13564;EAS_AF=0.2619;AMR_AF=0.049;AFR_AF=0.0446;EUR_AF=0.0567;SAS_AF=0.1667;AA=A|||;VT=SNP
4	167515704	rs74567840	G	A	100	PASS	AC=578;AF=0.115415;AN=5008;NS=2504;DP=14452;EAS_AF=0.2609;AMR_AF=0.0476;AFR_AF=0.0446;EUR_AF=0.0577;SAS_AF=0.1687;AA=G|||;VT=SNP
4	167516110	rs72695531	A	C	100	PASS	AC=1518;AF=0.303115;AN=5008;NS=2504;DP=15538;EAS_AF=0.2371;AMR_AF=0.5259;AFR_AF=0.1127;EUR_AF=0.3907;SAS_AF=0.3804;AA=A|||;VT=SNP
4	167516267	rs72695534	G	C	100	PASS	AC=1517;AF=0.302915;AN=5008;NS=2504;DP=16486;EAS_AF=0.2371;AMR_AF=0.5259;AFR_AF=0.1127;EUR_AF=0.3897;SAS_AF=0.3804;AA=G|||;VT=SNP
4	167516352	rs57391276	T	C	100	PASS	AC=577;AF=0.115216;AN=5008;NS=2504;DP=15186;EAS_AF=0.2619;AMR_AF=0.049;AFR_AF=0.0446;EUR_AF=0.0567;SAS_AF=0.1667;AA=T|||;VT=SNP
4	167516478	rs61168372	T	C	100	PASS	AC=577;AF=0.115216;AN=5008;NS=2504;DP=16965;EAS_AF=0.2619;AMR_AF=0.049;AFR_AF=0.0446;EUR_AF=0.0567;SAS_AF=0.1667;AA=C|||;VT=SNP
4	167518230	rs11100657	A	G	100	PASS	AC=3099;AF=0.61881;AN=5008;NS=2504;DP=17303;EAS_AF=0.7758;AMR_AF=0.7061;AFR_AF=0.6142;EUR_AF=0.4612;SAS_AF=0.5634;AA=G|||;VT=SNP
4	167518247	rs77808576	T	A	100	PASS	AC=576;AF=0.115016;AN=5008;NS=2504;DP=17443;EAS_AF=0.2599;AMR_AF=0.0504;AFR_AF=0.0446;EUR_AF=0.0567;SAS_AF=0.1667;AA=T|||;VT=SNP
4	167519384	rs76395193	C	T	100	PASS	AC=573;AF=0.114417;AN=5008;NS=2504;DP=17494;EAS_AF=0.2589;AMR_AF=0.049;AFR_AF=0.0439;EUR_AF=0.0567;SAS_AF=0.1667;AA=T|||;VT=SNP
4	167519688	rs4133304	C	G	100	PASS	AC=573;AF=0.114417;AN=5008;NS=2504;DP=18068;EAS_AF=0.2589;AMR_AF=0.049;AFR_AF=0.0439;EUR_AF=0.0567;SAS_AF=0.1667;AA=C|||;VT=SNP
4	167520018	rs61691109	A	G	100	PASS	AC=577;AF=0.115216;AN=5008;NS=2504;DP=16482;EAS_AF=0.2619;AMR_AF=0.049;AFR_AF=0.0446;EUR_AF=0.0567;SAS_AF=0.1667;AA=G|||;VT=SNP
4	167520416	rs72695538	C	T	100	PASS	AC=567;AF=0.113219;AN=5008;NS=2504;DP=16499;EAS_AF=0.0625;AMR_AF=0.2954;AFR_AF=0.0098;EUR_AF=0.1461;SAS_AF=0.1421;AA=C|||;VT=SNP
4	167520729	rs56410328	T	C	100	PASS	AC=1533;AF=0.30611;AN=5008;NS=2504;DP=18852;EAS_AF=0.2371;AMR_AF=0.5288;AFR_AF=0.1225;EUR_AF=0.3897;SAS_AF=0.3814;AA=T|||;VT=SNP
4	167520913	rs79263669	A	C	100	PASS	AC=576;AF=0.115016;AN=5008;NS=2504;DP=17983;EAS_AF=0.2619;AMR_AF=0.0504;AFR_AF=0.0439;EUR_AF=0.0567;SAS_AF=0.1656;AA=C|||;VT=SNP
4	167521421	rs79818443	T	C	100	PASS	AC=578;AF=0.115415;AN=5008;NS=2504;DP=15671;EAS_AF=0.2619;AMR_AF=0.049;AFR_AF=0.0439;EUR_AF=0.0567;SAS_AF=0.1687;AA=T|||;VT=SNP
4	167521541	rs77613918	C	T	100	PASS	AC=578;AF=0.115415;AN=5008;NS=2504;DP=17233;EAS_AF=0.2619;AMR_AF=0.049;AFR_AF=0.0439;EUR_AF=0.0567;SAS_AF=0.1687;AA=C|||;VT=SNP
4	167521549	rs77841190	A	G	100	PASS	AC=578;AF=0.115415;AN=5008;NS=2504;DP=17329;EAS_AF=0.2619;AMR_AF=0.049;AFR_AF=0.0439;EUR_AF=0.0567;SAS_AF=0.1687;AA=A|||;VT=SNP
4	167522351	rs75870220	C	T	100	PASS	AC=522;AF=0.104233;AN=5008;NS=2504;DP=20395;EAS_AF=0.2589;AMR_AF=0.049;AFR_AF=0.0038;EUR_AF=0.0567;SAS_AF=0.1687;AA=C|||;VT=SNP
4	167522749	rs7437450	A	G	100	PASS	AC=1515;AF=0.302516;AN=5008;NS=2504;DP=16196;EAS_AF=0.2371;AMR_AF=0.5259;AFR_AF=0.1112;EUR_AF=0.3887;SAS_AF=0.3814;AA=A|||;VT=SNP
4	167523238	rs77719500	A	G	100	PASS	AC=575;AF=0.114816;AN=5008;NS=2504;DP=19252;EAS_AF=0.2589;AMR_AF=0.049;AFR_AF=0.0439;EUR_AF=0.0567;SAS_AF=0.1687;AA=G|||;VT=SNP
4	167523424	rs60869845	T	A	100	PASS	AC=575;AF=0.114816;AN=5008;NS=2504;DP=16457;EAS_AF=0.2589;AMR_AF=0.049;AFR_AF=0.0439;EUR_AF=0.0567;SAS_AF=0.1687;AA=T|||;VT=SNP
4	167524123	rs76419604	T	C	100	PASS	AC=575;AF=0.114816;AN=5008;NS=2504;DP=18332;EAS_AF=0.2589;AMR_AF=0.049;AFR_AF=0.0439;EUR_AF=0.0567;SAS_AF=0.1687;AA=T|||;VT=SNP
4	167524508	rs79969342	A	C	100	PASS	AC=578;AF=0.115415;AN=5008;NS=2504;DP=18682;EAS_AF=0.2619;AMR_AF=0.049;AFR_AF=0.0439;EUR_AF=0.0567;SAS_AF=0.1687;AA=A|||;VT=SNP
4	167525370	rs72695539	C	G	100	PASS	AC=1659;AF=0.33127;AN=5008;NS=2504;DP=16987;EAS_AF=0.2371;AMR_AF=0.5389;AFR_AF=0.2126;EUR_AF=0.3887;SAS_AF=0.3824;AA=C|||;VT=SNP
4	167525724	rs79986292	G	C	100	PASS	AC=578;AF=0.115415;AN=5008;NS=2504;DP=15191;EAS_AF=0.2619;AMR_AF=0.049;AFR_AF=0.0439;EUR_AF=0.0567;SAS_AF=0.1687;AA=G|||;VT=SNP
4	167525769	rs78657695	C	T	100	PASS	AC=578;AF=0.115415;AN=5008;NS=2504;DP=14426;EAS_AF=0.2619;AMR_AF=0.049;AFR_AF=0.0439;EUR_AF=0.0567;SAS_AF=0.1687;AA=C|||;VT=SNP
4	167526945	rs7698079	A	G	100	PASS	AC=578;AF=0.115415;AN=5008;NS=2504;DP=20370;EAS_AF=0.2619;AMR_AF=0.049;AFR_AF=0.0439;EUR_AF=0.0567;SAS_AF=0.1687;AA=A|||;VT=SNP
4	167527099	rs116062304	A	G	100	PASS	AC=123;AF=0.0245607;AN=5008;NS=2504;DP=20889;EAS_AF=0.002;AMR_AF=0.0403;AFR_AF=0.0023;EUR_AF=0.0736;SAS_AF=0.0164;AA=-|||;VT=SNP
4	167527770	rs7658057	C	T	100	PASS	AC=579;AF=0.115615;AN=5008;NS=2504;DP=14268;EAS_AF=0.2619;AMR_AF=0.049;AFR_AF=0.0439;EUR_AF=0.0567;SAS_AF=0.1697;AA=T|||;VT=SNP
4	167527791	rs77013891	G	A	100	PASS	AC=336;AF=0.0670927;AN=5008;NS=2504;DP=14277;EAS_AF=0.0169;AMR_AF=0.0245;AFR_AF=0.2012;EUR_AF=0.0229;SAS_AF=0.0133;AA=G|||;VT=SNP
4	167528623	rs6536987	A	G	100	PASS	AC=3102;AF=0.619409;AN=5008;NS=2504;DP=13769;EAS_AF=0.7778;AMR_AF=0.7061;AFR_AF=0.612;EUR_AF=0.4602;SAS_AF=0.5685;AA=G|||;VT=SNP
4	167528769	rs76188776	G	A	100	PASS	AC=579;AF=0.115615;AN=5008;NS=2504;DP=13907;EAS_AF=0.2619;AMR_AF=0.049;AFR_AF=0.0439;EUR_AF=0.0567;SAS_AF=0.1697;AA=G|||;VT=SNP
4	167529199	rs75132873	T	C	100	PASS	AC=579;AF=0.115615;AN=5008;NS=2504;DP=17411;EAS_AF=0.2619;AMR_AF=0.049;AFR_AF=0.0439;EUR_AF=0.0567;SAS_AF=0.1697;AA=C|||;VT=SNP
4	167529509	rs79348218	A	G	100	PASS	AC=579;AF=0.115615;AN=5008;NS=2504;DP=16247;EAS_AF=0.2619;AMR_AF=0.049;AFR_AF=0.0439;EUR_AF=0.0567;SAS_AF=0.1697;AA=G|||;VT=SNP
4	167529635	rs28840815	T	C	100	PASS	AC=3404;AF=0.679712;AN=5008;NS=2504;DP=17981;EAS_AF=0.7788;AMR_AF=0.7363;AFR_AF=0.8222;EUR_AF=0.4632;SAS_AF=0.5675;AA=T|||;VT=SNP
4	167529730	rs77418834	G	A	100	PASS	AC=576;AF=0.115016;AN=5008;NS=2504;DP=17271;EAS_AF=0.2589;AMR_AF=0.049;AFR_AF=0.0439;EUR_AF=0.0567;SAS_AF=0.1697;AA=G|||;VT=SNP
4	167530293	rs77066117	A	T	100	PASS	AC=526;AF=0.105032;AN=5008;NS=2504;DP=18229;EAS_AF=0.2619;AMR_AF=0.049;AFR_AF=0.0038;EUR_AF=0.0567;SAS_AF=0.1697;AA=A|||;VT=SNP
4	167531237	rs7690459	C	T	100	PASS	AC=3005;AF=0.60004;AN=5008;NS=2504;DP=17457;EAS_AF=0.7798;AMR_AF=0.6931;AFR_AF=0.5492;EUR_AF=0.4553;SAS_AF=0.5665;AA=T|||;VT=SNP
4	167531378	rs62352775	G	A	100	PASS	AC=122;AF=0.024361;AN=5008;NS=2504;DP=16590;EAS_AF=0.002;AMR_AF=0.0403;AFR_AF=0.0023;EUR_AF=0.0726;SAS_AF=0.0164;AA=G|||;VT=SNP
4	167531523	rs79026119	A	G	100	PASS	AC=580;AF=0.115815;AN=5008;NS=2504;DP=18783;EAS_AF=0.2619;AMR_AF=0.049;AFR_AF=0.0446;EUR_AF=0.0567;SAS_AF=0.1697;AA=G|||;VT=SNP
4	167531721	rs76390864	A	G	100	PASS	AC=577;AF=0.115216;AN=5008;NS=2504;DP=20375;EAS_AF=0.2589;AMR_AF=0.0504;AFR_AF=0.0439;EUR_AF=0.0567;SAS_AF=0.1697;AA=G|||;VT=SNP
4	167531726	rs76550860	A	G	100	PASS	AC=577;AF=0.115216;AN=5008;NS=2504;DP=20392;EAS_AF=0.2589;AMR_AF=0.0504;AFR_AF=0.0439;EUR_AF=0.0567;SAS_AF=0.1697;AA=A|||;VT=SNP
4	167531876	rs74619363	T	C	100	PASS	AC=576;AF=0.115016;AN=5008;NS=2504;DP=21203;EAS_AF=0.2589;AMR_AF=0.049;AFR_AF=0.0439;EUR_AF=0.0567;SAS_AF=0.1697;AA=C|||;VT=SNP
4	167531931	rs78000397	G	A	100	PASS	AC=576;AF=0.115016;AN=5008;NS=2504;DP=19732;EAS_AF=0.2589;AMR_AF=0.049;AFR_AF=0.0439;EUR_AF=0.0567;SAS_AF=0.1697;AA=g|||;VT=SNP
4	167532031	rs74500617	G	A	100	PASS	AC=576;AF=0.115016;AN=5008;NS=2504;DP=18761;EAS_AF=0.2589;AMR_AF=0.049;AFR_AF=0.0439;EUR_AF=0.0567;SAS_AF=0.1697;AA=G|||;VT=SNP
4	167532204	rs80049531	A	G	100	PASS	AC=576;AF=0.115016;AN=5008;NS=2504;DP=18964;EAS_AF=0.2589;AMR_AF=0.049;AFR_AF=0.0439;EUR_AF=0.0567;SAS_AF=0.1697;AA=G|||;VT=SNP
4	167532696	rs7655721	A	T	100	PASS	AC=576;AF=0.115016;AN=5008;NS=2504;DP=16409;EAS_AF=0.2589;AMR_AF=0.049;AFR_AF=0.0439;EUR_AF=0.0567;SAS_AF=0.1697;AA=A|||;VT=SNP
4	167533332	rs74495481	C	T	100	PASS	AC=572;AF=0.114217;AN=5008;NS=2504;DP=15574;EAS_AF=0.255;AMR_AF=0.049;AFR_AF=0.0439;EUR_AF=0.0567;SAS_AF=0.1697;AA=C|||;VT=SNP
4	167533449	rs79101066	A	C	100	PASS	AC=575;AF=0.114816;AN=5008;NS=2504;DP=16450;EAS_AF=0.2579;AMR_AF=0.049;AFR_AF=0.0439;EUR_AF=0.0567;SAS_AF=0.1697;AA=C|||;VT=SNP
4	167534034	rs72635142	G	A	100	PASS	AC=370;AF=0.0738818;AN=5008;NS=2504;DP=13468;EAS_AF=0.2718;AMR_AF=0.1066;AFR_AF=0.0008;EUR_AF=0.0169;SAS_AF=0.0041;AA=G|||;VT=SNP
4	167534161	rs60555352	C	T	100	PASS	AC=685;AF=0.136781;AN=5008;NS=2504;DP=13026;EAS_AF=0.254;AMR_AF=0.0605;AFR_AF=0.121;EUR_AF=0.0616;SAS_AF=0.1687;AA=T|||;VT=SNP
4	167535795	rs72695543	C	T	100	PASS	AC=1498;AF=0.299121;AN=5008;NS=2504;DP=21666;EAS_AF=0.2212;AMR_AF=0.5259;AFR_AF=0.1112;EUR_AF=0.3887;SAS_AF=0.3804;AA=C|||;VT=SNP
4	167536458	rs79356782	A	T	100	PASS	AC=576;AF=0.115016;AN=5008;NS=2504;DP=15647;EAS_AF=0.2589;AMR_AF=0.049;AFR_AF=0.0439;EUR_AF=0.0577;SAS_AF=0.1687;AA=T|||;VT=SNP
4	167536932	rs72695544	T	A	100	PASS	AC=1519;AF=0.303315;AN=5008;NS=2504;DP=16579;EAS_AF=0.2421;AMR_AF=0.5259;AFR_AF=0.1112;EUR_AF=0.3887;SAS_AF=0.3804;AA=T|||;VT=SNP
4	167536937	rs11100658	C	G	100	PASS	AC=3016;AF=0.602236;AN=5008;NS=2504;DP=16613;EAS_AF=0.7808;AMR_AF=0.6974;AFR_AF=0.5537;EUR_AF=0.4573;SAS_AF=0.5654;AA=G|||;VT=SNP
4	167537183	rs79467278	C	T	100	PASS	AC=575;AF=0.114816;AN=5008;NS=2504;DP=15690;EAS_AF=0.2579;AMR_AF=0.049;AFR_AF=0.0439;EUR_AF=0.0577;SAS_AF=0.1687;AA=T|||;VT=SNP
4	167537271	rs76868672	T	C	100	PASS	AC=592;AF=0.118211;AN=5008;NS=2504;DP=15685;EAS_AF=0.2738;AMR_AF=0.049;AFR_AF=0.0439;EUR_AF=0.0577;SAS_AF=0.1697;AA=T|||;VT=SNP
4	167537327	rs75251917	A	T	100	PASS	AC=575;AF=0.114816;AN=5008;NS=2504;DP=15489;EAS_AF=0.2579;AMR_AF=0.049;AFR_AF=0.0439;EUR_AF=0.0577;SAS_AF=0.1687;AA=A|||;VT=SNP
4	167537418	rs66526212	T	C	100	PASS	AC=829;AF=0.165535;AN=5008;NS=2504;DP=14752;EAS_AF=0.2827;AMR_AF=0.3674;AFR_AF=0.0091;EUR_AF=0.1372;SAS_AF=0.1421;AA=T|||;VT=SNP
4	167539252	rs10016749	G	A	100	PASS	AC=3465;AF=0.691893;AN=5008;NS=2504;DP=14689;EAS_AF=0.7589;AMR_AF=0.4726;AFR_AF=0.8707;EUR_AF=0.6113;SAS_AF=0.6196;AA=A|||;VT=SNP
4	167539669	rs76082876	A	G	100	PASS	AC=572;AF=0.114217;AN=5008;NS=2504;DP=9815;EAS_AF=0.255;AMR_AF=0.049;AFR_AF=0.0439;EUR_AF=0.0577;SAS_AF=0.1687;AA=G|||;VT=SNP
4	167540245	rs77802308	C	T	100	PASS	AC=572;AF=0.114217;AN=5008;NS=2504;DP=15729;EAS_AF=0.255;AMR_AF=0.049;AFR_AF=0.0439;EUR_AF=0.0577;SAS_AF=0.1687;AA=C|||;VT=SNP
4	167540460	rs7673384	C	T	100	PASS	AC=3481;AF=0.695088;AN=5008;NS=2504;DP=19381;EAS_AF=0.753;AMR_AF=0.4741;AFR_AF=0.8888;EUR_AF=0.6113;SAS_AF=0.6166;AA=T|||;VT=SNP
4	167541682	rs75028911	T	C	100	PASS	AC=584;AF=0.116613;AN=5008;NS=2504;DP=17441;EAS_AF=0.2649;AMR_AF=0.0504;AFR_AF=0.0507;EUR_AF=0.0586;SAS_AF=0.1595;AA=T|||;VT=SNP
4	167542983	rs7665648	T	C	100	PASS	AC=236;AF=0.0471246;AN=5008;NS=2504;DP=15989;EAS_AF=0.0218;AMR_AF=0.0187;AFR_AF=0.1346;EUR_AF=0.0089;SAS_AF=0.0143;AA=T|||;VT=SNP
4	167543406	rs115303517	A	G	100	PASS	AC=210;AF=0.0419329;AN=5008;NS=2504;DP=15395;EAS_AF=0.0218;AMR_AF=0.0159;AFR_AF=0.1165;EUR_AF=0.0089;SAS_AF=0.0143;AA=A|||;VT=SNP
4	167544762	rs10016111	C	G	100	PASS	AC=2219;AF=0.443091;AN=5008;NS=2504;DP=15578;EAS_AF=0.4544;AMR_AF=0.3228;AFR_AF=0.2663;EUR_AF=0.5994;SAS_AF=0.5951;AA=C|||;VT=SNP
4	167544997	rs10018491	C	T	100	PASS	AC=2163;AF=0.431909;AN=5008;NS=2504;DP=14981;EAS_AF=0.4544;AMR_AF=0.3098;AFR_AF=0.2337;EUR_AF=0.5944;SAS_AF=0.5961;AA=C|||;VT=SNP
4	167545365	rs78713510	T	C	100	PASS	AC=234;AF=0.0467252;AN=5008;NS=2504;DP=14131;EAS_AF=0.0218;AMR_AF=0.0187;AFR_AF=0.1331;EUR_AF=0.0089;SAS_AF=0.0143;AA=T|||;VT=SNP
4	167546962	rs6419311	C	T	100	PASS	AC=3782;AF=0.755192;AN=5008;NS=2504;DP=17072;EAS_AF=0.8304;AMR_AF=0.4957;AFR_AF=0.9811;EUR_AF=0.6143;SAS_AF=0.7014;AA=T|||;VT=SNP
4	167547429	rs7673076	G	A	100	PASS	AC=3084;AF=0.615815;AN=5008;NS=2504;DP=16496;EAS_AF=0.5179;AMR_AF=0.3646;AFR_AF=0.7799;EUR_AF=0.6054;SAS_AF=0.684;AA=A|||;VT=SNP
4	167547716	rs72635147	G	A	100	PASS	AC=591;AF=0.118011;AN=5008;NS=2504;DP=16449;EAS_AF=0.3125;AMR_AF=0.1182;AFR_AF=0.1271;EUR_AF=0.0089;SAS_AF=0.0174;AA=G|||;VT=SNP
4	167548606	rs6536988	C	T	100	PASS	AC=3086;AF=0.616214;AN=5008;NS=2504;DP=13950;EAS_AF=0.5198;AMR_AF=0.3646;AFR_AF=0.7799;EUR_AF=0.6054;SAS_AF=0.684;AA=T|||;VT=SNP
4	167549840	rs6821728	T	C	100	PASS	AC=3766;AF=0.751997;AN=5008;NS=2504;DP=16677;EAS_AF=0.8304;AMR_AF=0.4942;AFR_AF=0.9697;EUR_AF=0.6143;SAS_AF=0.7014;AA=C|||;VT=SNP
4	167550669	rs10001950	T	G	100	PASS	AC=2264;AF=0.452077;AN=5008;NS=2504;DP=19723;EAS_AF=0.4554;AMR_AF=0.3256;AFR_AF=0.298;EUR_AF=0.5994;SAS_AF=0.5951;AA=T|||;VT=SNP
4	167550780	rs10034869	C	T	100	PASS	AC=2264;AF=0.452077;AN=5008;NS=2504;DP=22272;EAS_AF=0.4554;AMR_AF=0.3256;AFR_AF=0.298;EUR_AF=0.5994;SAS_AF=0.5951;AA=T|||;VT=SNP
4	167551174	rs7658952	A	C	100	PASS	AC=2264;AF=0.452077;AN=5008;NS=2504;DP=19254;EAS_AF=0.4554;AMR_AF=0.3256;AFR_AF=0.298;EUR_AF=0.5994;SAS_AF=0.5951;AA=A|||;VT=SNP
4	167551359	rs7664464	G	A	100	PASS	AC=2263;AF=0.451877;AN=5008;NS=2504;DP=18687;EAS_AF=0.4554;AMR_AF=0.3256;AFR_AF=0.2973;EUR_AF=0.5994;SAS_AF=0.5951;AA=G|||;VT=SNP
4	167553877	rs6536989	T	A	100	PASS	AC=3675;AF=0.733826;AN=5008;NS=2504;DP=15355;EAS_AF=0.8274;AMR_AF=0.4827;AFR_AF=0.91;EUR_AF=0.6133;SAS_AF=0.7014;AA=A|||;VT=SNP
4	167553884	rs111773267	T	G	100	PASS	AC=219;AF=0.04373;AN=5008;NS=2504;DP=15543;EAS_AF=0.0188;AMR_AF=0.0173;AFR_AF=0.1256;EUR_AF=0.0089;SAS_AF=0.0133;AA=T|||;VT=SNP
4	167553954	rs112802780	G	A	100	PASS	AC=220;AF=0.0439297;AN=5008;NS=2504;DP=13513;EAS_AF=0.0198;AMR_AF=0.0173;AFR_AF=0.1256;EUR_AF=0.0089;SAS_AF=0.0133;AA=G|||;VT=SNP
4	167555629	rs72635151	A	G	100	PASS	AC=585;AF=0.116813;AN=5008;NS=2504;DP=17432;EAS_AF=0.3115;AMR_AF=0.1167;AFR_AF=0.1248;EUR_AF=0.0089;SAS_AF=0.0164;AA=G|||;VT=SNP
4	167556784	rs77388539	T	C	100	PASS	AC=219;AF=0.04373;AN=5008;NS=2504;DP=17506;EAS_AF=0.0188;AMR_AF=0.0173;AFR_AF=0.1256;EUR_AF=0.0089;SAS_AF=0.0133;AA=T|||;VT=SNP
4	167557797	rs28419741	C	T	100	PASS	AC=2077;AF=0.414736;AN=5008;NS=2504;DP=17204;EAS_AF=0.4554;AMR_AF=0.3127;AFR_AF=0.2352;EUR_AF=0.5944;SAS_AF=0.5031;AA=C|||;VT=SNP
4	167557845	rs28516922	A	G	100	PASS	AC=1334;AF=0.266374;AN=5008;NS=2504;DP=15735;EAS_AF=0.1716;AMR_AF=0.5187;AFR_AF=0.0908;EUR_AF=0.3867;SAS_AF=0.2986;AA=A|||;VT=SNP
4	167558013	rs28419277	T	C	100	PASS	AC=2352;AF=0.469649;AN=5008;NS=2504;DP=16444;EAS_AF=0.4554;AMR_AF=0.3285;AFR_AF=0.3616;EUR_AF=0.5994;SAS_AF=0.5971;AA=T|||;VT=SNP
4	167558658	rs55867414	A	T	100	PASS	AC=1334;AF=0.266374;AN=5008;NS=2504;DP=19295;EAS_AF=0.1716;AMR_AF=0.5187;AFR_AF=0.0908;EUR_AF=0.3867;SAS_AF=0.2986;AA=A|||;VT=SNP
4	167559106	rs28391069	C	T	100	PASS	AC=217;AF=0.0433307;AN=5008;NS=2504;DP=18482;EAS_AF=0.003;AMR_AF=0.1182;AFR_AF=0.0015;EUR_AF=0.0875;SAS_AF=0.0429;AA=C|||;VT=SNP
4	167559298	rs72635153	A	G	100	PASS	AC=585;AF=0.116813;AN=5008;NS=2504;DP=19795;EAS_AF=0.3115;AMR_AF=0.1167;AFR_AF=0.1248;EUR_AF=0.0089;SAS_AF=0.0164;AA=G|||;VT=SNP
4	167559813	rs28680860	T	C	100	PASS	AC=3128;AF=0.624601;AN=5008;NS=2504;DP=20550;EAS_AF=0.7669;AMR_AF=0.4611;AFR_AF=0.6203;EUR_AF=0.6123;SAS_AF=0.6125;AA=C|||;VT=SNP
4	167559842	rs28689028	A	C	100	PASS	AC=2353;AF=0.469848;AN=5008;NS=2504;DP=20039;EAS_AF=0.4554;AMR_AF=0.3285;AFR_AF=0.3623;EUR_AF=0.6004;SAS_AF=0.5961;AA=A|||;VT=SNP
4	167560402	rs28445683	A	G	100	PASS	AC=562;AF=0.11222;AN=5008;NS=2504;DP=13068;EAS_AF=0.0625;AMR_AF=0.2925;AFR_AF=0.0098;EUR_AF=0.1441;SAS_AF=0.1411;AA=A|||;VT=SNP
4	167560422	rs112195994	C	T	100	PASS	AC=196;AF=0.0391374;AN=5008;NS=2504;DP=13380;EAS_AF=0.0188;AMR_AF=0.0144;AFR_AF=0.1097;EUR_AF=0.0089;SAS_AF=0.0133;AA=C|||;VT=SNP
4	167561119	rs72635154	T	C	100	PASS	AC=584;AF=0.116613;AN=5008;NS=2504;DP=12689;EAS_AF=0.3105;AMR_AF=0.1167;AFR_AF=0.1248;EUR_AF=0.0089;SAS_AF=0.0164;AA=T|||;VT=SNP
4	167561386	rs28719011	A	G	100	PASS	AC=2083;AF=0.415935;AN=5008;NS=2504;DP=7168;EAS_AF=0.4554;AMR_AF=0.3127;AFR_AF=0.239;EUR_AF=0.5954;SAS_AF=0.5031;AA=A|||;VT=SNP
4	167561516	rs72635155	G	C	100	PASS	AC=584;AF=0.116613;AN=5008;NS=2504;DP=8447;EAS_AF=0.3115;AMR_AF=0.1153;AFR_AF=0.1248;EUR_AF=0.0089;SAS_AF=0.0164;AA=C|||;VT=SNP
4	167561523	rs72635156	T	G	100	PASS	AC=584;AF=0.116613;AN=5008;NS=2504;DP=8468;EAS_AF=0.3115;AMR_AF=0.1153;AFR_AF=0.1248;EUR_AF=0.0089;SAS_AF=0.0164;AA=G|||;VT=SNP
4	167561808	rs28453146	C	T	100	PASS	AC=2081;AF=0.415535;AN=5008;NS=2504;DP=11505;EAS_AF=0.4544;AMR_AF=0.3127;AFR_AF=0.2383;EUR_AF=0.5944;SAS_AF=0.5041;AA=C|||;VT=SNP
4	167562106	rs72635157	G	A	100	PASS	AC=585;AF=0.116813;AN=5008;NS=2504;DP=14602;EAS_AF=0.3115;AMR_AF=0.1167;AFR_AF=0.1248;EUR_AF=0.0089;SAS_AF=0.0164;AA=A|||;VT=SNP
4	167562127	rs72635158	A	G	100	PASS	AC=583;AF=0.116414;AN=5008;NS=2504;DP=14478;EAS_AF=0.3115;AMR_AF=0.1167;AFR_AF=0.1233;EUR_AF=0.0089;SAS_AF=0.0164;AA=A|||;VT=SNP
4	167562731	rs28477911	T	C	100	PASS	AC=1229;AF=0.245407;AN=5008;NS=2504;DP=12357;EAS_AF=0.1706;AMR_AF=0.5058;AFR_AF=0.0189;EUR_AF=0.3867;SAS_AF=0.2986;AA=T|||;VT=SNP
4	167563712	rs77660415	G	A	100	PASS	AC=219;AF=0.04373;AN=5008;NS=2504;DP=16480;EAS_AF=0.0198;AMR_AF=0.0173;AFR_AF=0.1248;EUR_AF=0.0089;SAS_AF=0.0133;AA=G|||;VT=SNP
4	167563894	rs28609819	T	A	100	PASS	AC=2080;AF=0.415335;AN=5008;NS=2504;DP=19158;EAS_AF=0.4554;AMR_AF=0.3127;AFR_AF=0.2368;EUR_AF=0.5934;SAS_AF=0.5051;AA=T|||;VT=SNP
4	167564550	rs28429012	G	A	100	PASS	AC=2351;AF=0.469449;AN=5008;NS=2504;DP=16951;EAS_AF=0.4554;AMR_AF=0.3285;AFR_AF=0.3616;EUR_AF=0.5994;SAS_AF=0.5961;AA=G|||;VT=SNP
4	167564815	rs75992693	T	A	100	PASS	AC=219;AF=0.04373;AN=5008;NS=2504;DP=15655;EAS_AF=0.0198;AMR_AF=0.0173;AFR_AF=0.1248;EUR_AF=0.0089;SAS_AF=0.0133;AA=a|||;VT=SNP
4	167564944	rs72635159	G	A	100	PASS	AC=586;AF=0.117013;AN=5008;NS=2504;DP=17934;EAS_AF=0.3115;AMR_AF=0.1182;AFR_AF=0.1248;EUR_AF=0.0089;SAS_AF=0.0164;AA=A|||;VT=SNP
4	167565989	rs72635160	C	A	100	PASS	AC=583;AF=0.116414;AN=5008;NS=2504;DP=18971;EAS_AF=0.3115;AMR_AF=0.1182;AFR_AF=0.1225;EUR_AF=0.0089;SAS_AF=0.0164;AA=C|||;VT=SNP
4	167566167	rs28594927	C	T	100	PASS	AC=1229;AF=0.245407;AN=5008;NS=2504;DP=19186;EAS_AF=0.1716;AMR_AF=0.5043;AFR_AF=0.0182;EUR_AF=0.3877;SAS_AF=0.2986;AA=C|||;VT=SNP
4	167566244	rs28463696	T	C	100	PASS	AC=1246;AF=0.248802;AN=5008;NS=2504;DP=19301;EAS_AF=0.1716;AMR_AF=0.5058;AFR_AF=0.0303;EUR_AF=0.3877;SAS_AF=0.2986;AA=T|||;VT=SNP
4	167566265	rs28555495	G	C	100	PASS	AC=1230;AF=0.245607;AN=5008;NS=2504;DP=19150;EAS_AF=0.1716;AMR_AF=0.5043;AFR_AF=0.0189;EUR_AF=0.3877;SAS_AF=0.2986;AA=G|||;VT=SNP
4	167566741	rs117648088	G	A	100	PASS	AC=44;AF=0.00878594;AN=5008;NS=2504;DP=21084;EAS_AF=0.0188;AMR_AF=0.0029;AFR_AF=0.0008;EUR_AF=0.0089;SAS_AF=0.0133;AA=G|||;VT=SNP
4	167566752	rs28465152	A	G	100	PASS	AC=618;AF=0.123403;AN=5008;NS=2504;DP=21098;EAS_AF=0.3155;AMR_AF=0.1167;AFR_AF=0.1467;EUR_AF=0.0089;SAS_AF=0.0164;AA=A|||;VT=SNP
4	167567658	rs28612841	G	A	100	PASS	AC=592;AF=0.118211;AN=5008;NS=2504;DP=18903;EAS_AF=0.3135;AMR_AF=0.1182;AFR_AF=0.1278;EUR_AF=0.0089;SAS_AF=0.0164;AA=G|||;VT=SNP
4	167567976	rs28827865	A	T	100	PASS	AC=2536;AF=0.50639;AN=5008;NS=2504;DP=19337;EAS_AF=0.5585;AMR_AF=0.3602;AFR_AF=0.3457;EUR_AF=0.6491;SAS_AF=0.6268;AA=A|||;VT=SNP
4	167568083	rs28768419	T	C	100	PASS	AC=1588;AF=0.317093;AN=5008;NS=2504;DP=19649;EAS_AF=0.2718;AMR_AF=0.2911;AFR_AF=0.143;EUR_AF=0.5845;SAS_AF=0.3425;AA=T|||;VT=SNP
4	167569056	rs28805433	A	G	100	PASS	AC=622;AF=0.124201;AN=5008;NS=2504;DP=19661;EAS_AF=0.3135;AMR_AF=0.1182;AFR_AF=0.1505;EUR_AF=0.0089;SAS_AF=0.0164;AA=G|||;VT=SNP
4	167569482	rs28799342	A	G	100	PASS	AC=3499;AF=0.698682;AN=5008;NS=2504;DP=20125;EAS_AF=0.9325;AMR_AF=0.4928;AFR_AF=0.6331;EUR_AF=0.6581;SAS_AF=0.7342;AA=G|||;VT=SNP
4	167570976	rs28494630	C	T	100	PASS	AC=3470;AF=0.692891;AN=5008;NS=2504;DP=20650;EAS_AF=0.9325;AMR_AF=0.4942;AFR_AF=0.6127;EUR_AF=0.661;SAS_AF=0.728;AA=T|||;VT=SNP
4	167571068	rs28713613	A	G	100	PASS	AC=1204;AF=0.240415;AN=5008;NS=2504;DP=17355;EAS_AF=0.0675;AMR_AF=0.4885;AFR_AF=0.1498;EUR_AF=0.337;SAS_AF=0.2658;AA=A|||;VT=SNP
4	167571581	rs72635163	A	G	100	PASS	AC=595;AF=0.11881;AN=5008;NS=2504;DP=12964;EAS_AF=0.3135;AMR_AF=0.1182;AFR_AF=0.1301;EUR_AF=0.0089;SAS_AF=0.0164;AA=A|||;VT=SNP
4	167571706	rs28408994	T	C	100	PASS	AC=1203;AF=0.240216;AN=5008;NS=2504;DP=13403;EAS_AF=0.0675;AMR_AF=0.4885;AFR_AF=0.149;EUR_AF=0.337;SAS_AF=0.2658;AA=T|||;VT=SNP
4	167571890	rs72635164	C	A	100	PASS	AC=594;AF=0.11861;AN=5008;NS=2504;DP=13129;EAS_AF=0.3135;AMR_AF=0.1182;AFR_AF=0.1293;EUR_AF=0.0089;SAS_AF=0.0164;AA=A|||;VT=SNP
4	167572089	rs72635165	T	C	100	PASS	AC=595;AF=0.11881;AN=5008;NS=2504;DP=12887;EAS_AF=0.3135;AMR_AF=0.1182;AFR_AF=0.1301;EUR_AF=0.0089;SAS_AF=0.0164;AA=C|||;VT=SNP
4	167572273	rs28580082	A	G	100	PASS	AC=2538;AF=0.506789;AN=5008;NS=2504;DP=12767;EAS_AF=0.5585;AMR_AF=0.3602;AFR_AF=0.3472;EUR_AF=0.6491;SAS_AF=0.6268;AA=A|||;VT=SNP
4	167572527	rs28367117	A	G	100	PASS	AC=2265;AF=0.452276;AN=5008;NS=2504;DP=16245;EAS_AF=0.5585;AMR_AF=0.3429;AFR_AF=0.2239;EUR_AF=0.6441;SAS_AF=0.5317;AA=A|||;VT=SNP
4	167572681	rs28440831	T	C	100	PASS	AC=595;AF=0.11881;AN=5008;NS=2504;DP=16394;EAS_AF=0.3135;AMR_AF=0.1182;AFR_AF=0.1301;EUR_AF=0.0089;SAS_AF=0.0164;AA=T|||;VT=SNP
4	167574518	rs28417811	A	G	100	PASS	AC=1202;AF=0.240016;AN=5008;NS=2504;DP=15855;EAS_AF=0.0675;AMR_AF=0.4885;AFR_AF=0.149;EUR_AF=0.337;SAS_AF=0.2648;AA=A|||;VT=SNP
4	167576063	rs143108838	A	G	100	PASS	AC=203;AF=0.0405351;AN=5008;NS=2504;DP=17457;EAS_AF=0.0188;AMR_AF=0.0144;AFR_AF=0.115;EUR_AF=0.0089;SAS_AF=0.0133;AA=A|||;VT=SNP
4	167576996	rs144436177	C	A	100	PASS	AC=2478;AF=0.494808;AN=5008;NS=2504;DP=13623;EAS_AF=0.5585;AMR_AF=0.3588;AFR_AF=0.3018;EUR_AF=0.6491;SAS_AF=0.6278;AA=C|||;VT=SNP
4	167577173	rs36158000	G	T	100	PASS	AC=203;AF=0.0405351;AN=5008;NS=2504;DP=18430;EAS_AF=0.0188;AMR_AF=0.0144;AFR_AF=0.115;EUR_AF=0.0089;SAS_AF=0.0133;AA=G|||;VT=SNP
4	167577378	rs36150706	C	T	100	PASS	AC=2478;AF=0.494808;AN=5008;NS=2504;DP=17422;EAS_AF=0.5595;AMR_AF=0.3588;AFR_AF=0.3011;EUR_AF=0.6491;SAS_AF=0.6278;AA=C|||;VT=SNP
4	167578244	rs141176063	G	A	100	PASS	AC=901;AF=0.179912;AN=5008;NS=2504;DP=19742;EAS_AF=0.374;AMR_AF=0.1311;AFR_AF=0.2436;EUR_AF=0.0119;SAS_AF=0.1012;AA=G|||;VT=SNP
4	167578515	rs36152032	C	G	100	PASS	AC=1202;AF=0.240016;AN=5008;NS=2504;DP=21123;EAS_AF=0.0675;AMR_AF=0.4885;AFR_AF=0.149;EUR_AF=0.337;SAS_AF=0.2648;AA=C|||;VT=SNP
4	167578556	rs36158748	C	T	100	PASS	AC=1020;AF=0.203674;AN=5008;NS=2504;DP=21578;EAS_AF=0.0675;AMR_AF=0.4741;AFR_AF=0.0189;EUR_AF=0.337;SAS_AF=0.2648;AA=C|||;VT=SNP
4	167578642	rs139731047	G	A	100	PASS	AC=203;AF=0.0405351;AN=5008;NS=2504;DP=20171;EAS_AF=0.0188;AMR_AF=0.0144;AFR_AF=0.115;EUR_AF=0.0089;SAS_AF=0.0133;AA=g|||;VT=SNP
4	167578879	rs142830347	T	C	100	PASS	AC=572;AF=0.114217;AN=5008;NS=2504;DP=22382;EAS_AF=0.3135;AMR_AF=0.1138;AFR_AF=0.115;EUR_AF=0.0089;SAS_AF=0.0164;AA=T|||;VT=SNP
4	167579144	rs147617648	T	C	100	PASS	AC=911;AF=0.181909;AN=5008;NS=2504;DP=19236;EAS_AF=0.374;AMR_AF=0.1311;AFR_AF=0.2519;EUR_AF=0.0119;SAS_AF=0.1002;AA=C|||;VT=SNP
4	167579358	rs150113842	C	T	100	PASS	AC=203;AF=0.0405351;AN=5008;NS=2504;DP=19291;EAS_AF=0.0188;AMR_AF=0.0144;AFR_AF=0.115;EUR_AF=0.0089;SAS_AF=0.0133;AA=C|||;VT=SNP
4	167579612	rs143066559	C	A	100	PASS	AC=913;AF=0.182308;AN=5008;NS=2504;DP=16763;EAS_AF=0.374;AMR_AF=0.1311;AFR_AF=0.2526;EUR_AF=0.0119;SAS_AF=0.1012;AA=C|||;VT=SNP
4	167580245	rs148349571	G	A	100	PASS	AC=912;AF=0.182109;AN=5008;NS=2504;DP=14814;EAS_AF=0.374;AMR_AF=0.1311;AFR_AF=0.2519;EUR_AF=0.0119;SAS_AF=0.1012;AA=G|||;VT=SNP
4	167580662	rs150847491	A	G	100	PASS	AC=2478;AF=0.494808;AN=5008;NS=2504;DP=14203;EAS_AF=0.5585;AMR_AF=0.3588;AFR_AF=0.3018;EUR_AF=0.6491;SAS_AF=0.6278;AA=A|||;VT=SNP
4	167581595	rs139723890	C	A	100	PASS	AC=979;AF=0.195487;AN=5008;NS=2504;DP=19363;EAS_AF=0.374;AMR_AF=0.1369;AFR_AF=0.2867;EUR_AF=0.0229;SAS_AF=0.1074;AA=C|||;VT=SNP
4	167581830	rs36166620	T	C	100	PASS	AC=967;AF=0.193091;AN=5008;NS=2504;DP=18378;EAS_AF=0.375;AMR_AF=0.134;AFR_AF=0.2867;EUR_AF=0.0119;SAS_AF=0.1074;AA=T|||;VT=SNP
4	167582150	rs140212774	T	C	100	PASS	AC=966;AF=0.192891;AN=5008;NS=2504;DP=15227;EAS_AF=0.374;AMR_AF=0.134;AFR_AF=0.2867;EUR_AF=0.0119;SAS_AF=0.1074;AA=T|||;VT=SNP
4	167583636	rs150582836	C	T	100	PASS	AC=2478;AF=0.494808;AN=5008;NS=2504;DP=18720;EAS_AF=0.5585;AMR_AF=0.3588;AFR_AF=0.3018;EUR_AF=0.6491;SAS_AF=0.6278;AA=C|||;VT=SNP
4	167584283	rs145570099	A	G	100	PASS	AC=966;AF=0.192891;AN=5008;NS=2504;DP=13548;EAS_AF=0.374;AMR_AF=0.134;AFR_AF=0.2867;EUR_AF=0.0119;SAS_AF=0.1074;AA=G|||;VT=SNP
4	167584784	rs151319312	G	A	100	PASS	AC=1203;AF=0.240216;AN=5008;NS=2504;DP=15496;EAS_AF=0.0675;AMR_AF=0.4885;AFR_AF=0.1498;EUR_AF=0.337;SAS_AF=0.2648;AA=G|||;VT=SNP
4	167586025	rs141351078	T	C	100	PASS	AC=945;AF=0.188698;AN=5008;NS=2504;DP=12062;EAS_AF=0.374;AMR_AF=0.1326;AFR_AF=0.2708;EUR_AF=0.0119;SAS_AF=0.1084;AA=t|||;VT=SNP
4	167586351	rs144114355	T	A	100	PASS	AC=920;AF=0.183706;AN=5008;NS=2504;DP=12827;EAS_AF=0.374;AMR_AF=0.1311;AFR_AF=0.2526;EUR_AF=0.0129;SAS_AF=0.1074;AA=-|||;VT=SNP
4	167587657	rs138143060	G	A	100	PASS	AC=1165;AF=0.232628;AN=5008;NS=2504;DP=10664;EAS_AF=0.371;AMR_AF=0.1556;AFR_AF=0.4319;EUR_AF=0.0129;SAS_AF=0.1012;AA=G|||;VT=SNP
4	167588054	rs149572481	A	C	100	PASS	AC=2362;AF=0.471645;AN=5008;NS=2504;DP=13298;EAS_AF=0.5605;AMR_AF=0.3588;AFR_AF=0.264;EUR_AF=0.6581;SAS_AF=0.5491;AA=A|||;VT=SNP
4	167589611	rs10006678	T	A	100	PASS	AC=837;AF=0.167133;AN=5008;NS=2504;DP=14264;EAS_AF=0.3383;AMR_AF=0.0375;AFR_AF=0.3132;EUR_AF=0.0169;SAS_AF=0.0399;AA=T|||;VT=SNP
4	167592156	rs11944508	C	T	100	PASS	AC=1065;AF=0.21266;AN=5008;NS=2504;DP=18113;EAS_AF=0.1716;AMR_AF=0.2305;AFR_AF=0.2118;EUR_AF=0.2256;SAS_AF=0.2301;AA=C|||;VT=SNP
4	167592720	rs12506933	T	A	100	PASS	AC=946;AF=0.188898;AN=5008;NS=2504;DP=13930;EAS_AF=0.1438;AMR_AF=0.2233;AFR_AF=0.1399;EUR_AF=0.2266;SAS_AF=0.2382;AA=T|||;VT=SNP
4	167594029	rs56850382	A	T	100	PASS	AC=519;AF=0.103634;AN=5008;NS=2504;DP=11220;EAS_AF=0.2857;AMR_AF=0.0389;AFR_AF=0.115;EUR_AF=0.0229;SAS_AF=0.0297;AA=A|||;VT=SNP
4	167594367	rs78540517	G	A	100	PASS	AC=312;AF=0.0623003;AN=5008;NS=2504;DP=11972;EAS_AF=0.1032;AMR_AF=0.0202;AFR_AF=0.115;EUR_AF=0.0149;SAS_AF=0.0276;AA=G|||;VT=SNP
4	167594972	rs10032330	A	G	100	PASS	AC=2304;AF=0.460064;AN=5008;NS=2504;DP=17786;EAS_AF=0.4573;AMR_AF=0.3199;AFR_AF=0.7897;EUR_AF=0.2525;SAS_AF=0.3303;AA=G|||;VT=SNP
4	167595158	rs78130448	C	T	100	PASS	AC=533;AF=0.10643;AN=5008;NS=2504;DP=19297;EAS_AF=0.2857;AMR_AF=0.0389;AFR_AF=0.1263;EUR_AF=0.0229;SAS_AF=0.0286;AA=C|||;VT=SNP
4	167595169	rs73861395	C	A	100	PASS	AC=936;AF=0.186901;AN=5008;NS=2504;DP=19018;EAS_AF=0.1438;AMR_AF=0.2233;AFR_AF=0.1392;EUR_AF=0.2256;SAS_AF=0.2301;AA=C|||;VT=SNP
4	167595468	rs6818026	C	T	100	PASS	AC=535;AF=0.106829;AN=5008;NS=2504;DP=15017;EAS_AF=0.2857;AMR_AF=0.0389;AFR_AF=0.1263;EUR_AF=0.0239;SAS_AF=0.0297;AA=C|||;VT=SNP
4	167596236	rs10026269	T	C	100	PASS	AC=2304;AF=0.460064;AN=5008;NS=2504;DP=18731;EAS_AF=0.4583;AMR_AF=0.3199;AFR_AF=0.789;EUR_AF=0.2525;SAS_AF=0.3303;AA=C|||;VT=SNP
4	167597763	rs77054025	G	A	100	PASS	AC=272;AF=0.0543131;AN=5008;NS=2504;DP=16470;EAS_AF=0.1022;AMR_AF=0.0173;AFR_AF=0.0787;EUR_AF=0.0258;SAS_AF=0.0276;AA=G|||;VT=SNP
4	167599719	rs73861396	A	G	100	PASS	AC=922;AF=0.184105;AN=5008;NS=2504;DP=16323;EAS_AF=0.1438;AMR_AF=0.2205;AFR_AF=0.1399;EUR_AF=0.2137;SAS_AF=0.229;AA=A|||;VT=SNP
4	167599725	rs73861397	C	T	100	PASS	AC=1052;AF=0.210064;AN=5008;NS=2504;DP=16463;EAS_AF=0.1716;AMR_AF=0.2277;AFR_AF=0.2118;EUR_AF=0.2137;SAS_AF=0.2311;AA=C|||;VT=SNP
4	167599828	rs73861398	G	A	100	PASS	AC=919;AF=0.183506;AN=5008;NS=2504;DP=14836;EAS_AF=0.1419;AMR_AF=0.219;AFR_AF=0.1399;EUR_AF=0.2137;SAS_AF=0.229;AA=G|||;VT=SNP
4	167600676	rs58399114	C	T	100	PASS	AC=1065;AF=0.21266;AN=5008;NS=2504;DP=15972;EAS_AF=0.1736;AMR_AF=0.2262;AFR_AF=0.2209;EUR_AF=0.2137;SAS_AF=0.2311;AA=C|||;VT=SNP
4	167600869	rs28667373	G	A	100	PASS	AC=1724;AF=0.344249;AN=5008;NS=2504;DP=16351;EAS_AF=0.1746;AMR_AF=0.2752;AFR_AF=0.6377;EUR_AF=0.2187;SAS_AF=0.3006;AA=A|||;VT=SNP
4	167601415	rs78655851	T	G	100	PASS	AC=272;AF=0.0543131;AN=5008;NS=2504;DP=18017;EAS_AF=0.1022;AMR_AF=0.0173;AFR_AF=0.0787;EUR_AF=0.0258;SAS_AF=0.0276;AA=T|||;VT=SNP
4	167601556	rs114882201	G	T	100	PASS	AC=71;AF=0.0141773;AN=5008;NS=2504;DP=15938;EAS_AF=0.004;AMR_AF=0.013;AFR_AF=0;EUR_AF=0.0348;SAS_AF=0.0235;AA=G|||;VT=SNP
4	167602105	rs3924566	G	A	100	PASS	AC=1346;AF=0.26877;AN=5008;NS=2504;DP=18001;EAS_AF=0.1756;AMR_AF=0.2464;AFR_AF=0.4123;EUR_AF=0.2177;SAS_AF=0.2393;AA=G|||;VT=SNP
4	167602281	rs7434449	C	A	100	PASS	AC=271;AF=0.0541134;AN=5008;NS=2504;DP=16234;EAS_AF=0.1022;AMR_AF=0.0159;AFR_AF=0.0787;EUR_AF=0.0258;SAS_AF=0.0276;AA=C|||;VT=SNP
4	167603432	rs4132264	G	C	100	PASS	AC=1725;AF=0.344449;AN=5008;NS=2504;DP=17012;EAS_AF=0.1756;AMR_AF=0.2752;AFR_AF=0.6377;EUR_AF=0.2187;SAS_AF=0.3006;AA=C|||;VT=SNP
4	167605220	rs10006942	A	T	100	PASS	AC=2282;AF=0.455671;AN=5008;NS=2504;DP=21502;EAS_AF=0.4534;AMR_AF=0.3199;AFR_AF=0.7761;EUR_AF=0.2535;SAS_AF=0.3292;AA=T|||;VT=SNP
4	167606484	rs28470639	C	G	100	PASS	AC=1364;AF=0.272364;AN=5008;NS=2504;DP=16395;EAS_AF=0.1766;AMR_AF=0.2493;AFR_AF=0.4228;EUR_AF=0.2187;SAS_AF=0.2393;AA=C|||;VT=SNP
4	167606779	rs10007526	T	C	100	PASS	AC=2302;AF=0.459665;AN=5008;NS=2504;DP=16592;EAS_AF=0.4603;AMR_AF=0.3199;AFR_AF=0.7852;EUR_AF=0.2545;SAS_AF=0.3292;AA=C|||;VT=SNP
4	167607492	rs7692681	C	T	100	PASS	AC=1349;AF=0.269369;AN=5008;NS=2504;DP=15545;EAS_AF=0.1776;AMR_AF=0.2464;AFR_AF=0.4123;EUR_AF=0.2187;SAS_AF=0.2393;AA=C|||;VT=SNP
4	167607726	rs7661107	T	C	100	PASS	AC=1421;AF=0.283746;AN=5008;NS=2504;DP=14585;EAS_AF=0.1776;AMR_AF=0.2507;AFR_AF=0.4637;EUR_AF=0.2197;SAS_AF=0.2393;AA=T|||;VT=SNP
4	167609476	rs3919798	T	C	100	PASS	AC=2305;AF=0.460264;AN=5008;NS=2504;DP=16450;EAS_AF=0.4603;AMR_AF=0.3199;AFR_AF=0.7882;EUR_AF=0.2545;SAS_AF=0.3282;AA=C|||;VT=SNP
4	167610410	rs6845338	T	C	100	PASS	AC=1729;AF=0.345248;AN=5008;NS=2504;DP=12475;EAS_AF=0.1776;AMR_AF=0.2752;AFR_AF=0.6384;EUR_AF=0.2207;SAS_AF=0.2996;AA=T|||;VT=SNP
4	167611044	rs77640897	T	A	100	PASS	AC=335;AF=0.066893;AN=5008;NS=2504;DP=18897;EAS_AF=0.1012;AMR_AF=0.0245;AFR_AF=0.1233;EUR_AF=0.0258;SAS_AF=0.0276;AA=T|||;VT=SNP
4	167612443	rs11938687	A	C	100	PASS	AC=1713;AF=0.342053;AN=5008;NS=2504;DP=17834;EAS_AF=0.1766;AMR_AF=0.2752;AFR_AF=0.6195;EUR_AF=0.2197;SAS_AF=0.3108;AA=C|||;VT=SNP
4	167612453	rs11933732	C	T	100	PASS	AC=1623;AF=0.324081;AN=5008;NS=2504;DP=17800;EAS_AF=0.1766;AMR_AF=0.2709;AFR_AF=0.562;EUR_AF=0.2197;SAS_AF=0.2996;AA=T|||;VT=SNP
4	167612476	rs72978295	T	C	100	PASS	AC=923;AF=0.184305;AN=5008;NS=2504;DP=17810;EAS_AF=0.2837;AMR_AF=0.072;AFR_AF=0.3502;EUR_AF=0.0358;SAS_AF=0.09;AA=C|||;VT=SNP
4	167613188	rs79129364	A	G	100	PASS	AC=271;AF=0.0541134;AN=5008;NS=2504;DP=18476;EAS_AF=0.1012;AMR_AF=0.0173;AFR_AF=0.0787;EUR_AF=0.0258;SAS_AF=0.0276;AA=A|||;VT=SNP
4	167613320	rs76023109	G	A	100	PASS	AC=327;AF=0.0652955;AN=5008;NS=2504;DP=18784;EAS_AF=0.1012;AMR_AF=0.0245;AFR_AF=0.1172;EUR_AF=0.0258;SAS_AF=0.0276;AA=G|||;VT=SNP
4	167614099	rs6835107	A	T	100	PASS	AC=1388;AF=0.277157;AN=5008;NS=2504;DP=14513;EAS_AF=0.1756;AMR_AF=0.2507;AFR_AF=0.4418;EUR_AF=0.2187;SAS_AF=0.2382;AA=A|||;VT=SNP
4	167614928	rs28645359	T	C	100	PASS	AC=1626;AF=0.324681;AN=5008;NS=2504;DP=11571;EAS_AF=0.1736;AMR_AF=0.2752;AFR_AF=0.6135;EUR_AF=0.2197;SAS_AF=0.2331;AA=C|||;VT=SNP
4	167615348	rs11945682	G	A	100	PASS	AC=2245;AF=0.448283;AN=5008;NS=2504;DP=12206;EAS_AF=0.4593;AMR_AF=0.3184;AFR_AF=0.7436;EUR_AF=0.2555;SAS_AF=0.3282;AA=A|||;VT=SNP
4	167617485	rs28551156	C	G	100	PASS	AC=1694;AF=0.338259;AN=5008;NS=2504;DP=15606;EAS_AF=0.1756;AMR_AF=0.2767;AFR_AF=0.6135;EUR_AF=0.2197;SAS_AF=0.2996;AA=G|||;VT=SNP
4	167617556	rs28438787	G	A	100	PASS	AC=1315;AF=0.26258;AN=5008;NS=2504;DP=14881;EAS_AF=0.1756;AMR_AF=0.2478;AFR_AF=0.388;EUR_AF=0.2187;SAS_AF=0.2382;AA=G|||;VT=SNP
4	167618383	rs12510378	T	A	100	PASS	AC=1264;AF=0.252396;AN=5008;NS=2504;DP=15523;EAS_AF=0.1786;AMR_AF=0.2435;AFR_AF=0.3442;EUR_AF=0.2237;SAS_AF=0.2403;AA=t|||;VT=SNP
4	167619995	rs41413146	G	C	100	PASS	AC=61;AF=0.0121805;AN=5008;NS=2504;DP=17480;EAS_AF=0.003;AMR_AF=0.013;AFR_AF=0;EUR_AF=0.0348;SAS_AF=0.0143;AA=G|||;VT=SNP
4	167621892	rs146406911	C	T	100	PASS	AC=72;AF=0.014377;AN=5008;NS=2504;DP=16056;EAS_AF=0.004;AMR_AF=0.013;AFR_AF=0;EUR_AF=0.0348;SAS_AF=0.0245;AA=C|||;VT=SNP
4	167621939	rs7684028	T	C	100	PASS	AC=3154;AF=0.629792;AN=5008;NS=2504;DP=16278;EAS_AF=0.7431;AMR_AF=0.4207;AFR_AF=0.9728;EUR_AF=0.2952;SAS_AF=0.5419;AA=C|||;VT=SNP
4	167621960	rs7695046	A	C	100	PASS	AC=2632;AF=0.525559;AN=5008;NS=2504;DP=16232;EAS_AF=0.629;AMR_AF=0.366;AFR_AF=0.7859;EUR_AF=0.2545;SAS_AF=0.4591;AA=C|||;VT=SNP
4	167622160	rs6553485	G	A	100	PASS	AC=1317;AF=0.262979;AN=5008;NS=2504;DP=15742;EAS_AF=0.1766;AMR_AF=0.2464;AFR_AF=0.3896;EUR_AF=0.2187;SAS_AF=0.2382;AA=G|||;VT=SNP
4	167622658	rs149762720	T	A	100	PASS	AC=274;AF=0.0547125;AN=5008;NS=2504;DP=13134;EAS_AF=0.1141;AMR_AF=0.0375;AFR_AF=0.0113;EUR_AF=0.0368;SAS_AF=0.0828;AA=T|||;VT=SNP
4	167622773	rs13435745	A	G	100	PASS	AC=1392;AF=0.277955;AN=5008;NS=2504;DP=13294;EAS_AF=0.1756;AMR_AF=0.2507;AFR_AF=0.4448;EUR_AF=0.2187;SAS_AF=0.2382;AA=a|||;VT=SNP
4	167623212	rs28885145	G	A	100	PASS	AC=1323;AF=0.264177;AN=5008;NS=2504;DP=18715;EAS_AF=0.1756;AMR_AF=0.2464;AFR_AF=0.3949;EUR_AF=0.2187;SAS_AF=0.2382;AA=A|||;VT=SNP
4	167623773	rs11931942	G	A	100	PASS	AC=1197;AF=0.239018;AN=5008;NS=2504;DP=18387;EAS_AF=0.1756;AMR_AF=0.2378;AFR_AF=0.3056;EUR_AF=0.2167;SAS_AF=0.2382;AA=G|||;VT=SNP
4	167623965	rs9996245	G	A	100	PASS	AC=3119;AF=0.622804;AN=5008;NS=2504;DP=19626;EAS_AF=0.7431;AMR_AF=0.4164;AFR_AF=0.9508;EUR_AF=0.2952;SAS_AF=0.5389;AA=A|||;VT=SNP
4	167625748	rs7674577	A	G	100	PASS	AC=3126;AF=0.624201;AN=5008;NS=2504;DP=13000;EAS_AF=0.7431;AMR_AF=0.4179;AFR_AF=0.9508;EUR_AF=0.2952;SAS_AF=0.545;AA=G|||;VT=SNP
4	167626155	rs10002710	G	A	100	PASS	AC=1390;AF=0.277556;AN=5008;NS=2504;DP=9609;EAS_AF=0.1756;AMR_AF=0.2507;AFR_AF=0.444;EUR_AF=0.2187;SAS_AF=0.2372;AA=A|||;VT=SNP
4	167626348	rs10034471	T	C	100	PASS	AC=1410;AF=0.28155;AN=5008;NS=2504;DP=11856;EAS_AF=0.1766;AMR_AF=0.2507;AFR_AF=0.4478;EUR_AF=0.2197;SAS_AF=0.2505;AA=T|||;VT=SNP
4	167627995	rs77775069	A	G	100	PASS	AC=163;AF=0.0325479;AN=5008;NS=2504;DP=18295;EAS_AF=0.1012;AMR_AF=0.013;AFR_AF=0;EUR_AF=0.0239;SAS_AF=0.0286;AA=A|||;VT=SNP
4	167628013	rs12644650	G	A	100	PASS	AC=2246;AF=0.448482;AN=5008;NS=2504;DP=18874;EAS_AF=0.4593;AMR_AF=0.317;AFR_AF=0.7443;EUR_AF=0.2545;SAS_AF=0.3303;AA=A|||;VT=SNP
4	167628044	rs77384941	T	C	100	PASS	AC=642;AF=0.128195;AN=5008;NS=2504;DP=17818;EAS_AF=0.1012;AMR_AF=0.049;AFR_AF=0.2973;EUR_AF=0.0278;SAS_AF=0.0869;AA=T|||;VT=SNP
4	167628088	rs55881721	T	A	100	PASS	AC=1210;AF=0.241613;AN=5008;NS=2504;DP=17581;EAS_AF=0.1756;AMR_AF=0.2392;AFR_AF=0.3132;EUR_AF=0.2177;SAS_AF=0.2393;AA=T|||;VT=SNP
4	167628232	rs78099024	G	A	100	PASS	AC=641;AF=0.127995;AN=5008;NS=2504;DP=17053;EAS_AF=0.1012;AMR_AF=0.049;AFR_AF=0.2973;EUR_AF=0.0268;SAS_AF=0.0869;AA=G|||;VT=SNP
4	167628609	rs11941551	C	T	100	PASS	AC=2125;AF=0.424321;AN=5008;NS=2504;DP=14827;EAS_AF=0.4593;AMR_AF=0.3084;AFR_AF=0.6604;EUR_AF=0.2535;SAS_AF=0.3272;AA=T|||;VT=SNP
4	167628832	rs72980232	T	C	100	PASS	AC=2242;AF=0.447684;AN=5008;NS=2504;DP=14649;EAS_AF=0.4593;AMR_AF=0.317;AFR_AF=0.7436;EUR_AF=0.2545;SAS_AF=0.3272;AA=C|||;VT=SNP
4	167629004	rs72980234	C	T	100	PASS	AC=2131;AF=0.425519;AN=5008;NS=2504;DP=16122;EAS_AF=0.4653;AMR_AF=0.3084;AFR_AF=0.6604;EUR_AF=0.2535;SAS_AF=0.3272;AA=C|||;VT=SNP
4	167629560	rs79277010	C	T	100	PASS	AC=270;AF=0.0539137;AN=5008;NS=2504;DP=14917;EAS_AF=0.1012;AMR_AF=0.0173;AFR_AF=0.0794;EUR_AF=0.0258;SAS_AF=0.0256;AA=C|||;VT=SNP
4	167629838	rs6553543	G	C	100	PASS	AC=2067;AF=0.41274;AN=5008;NS=2504;DP=16917;EAS_AF=0.4593;AMR_AF=0.3055;AFR_AF=0.6097;EUR_AF=0.2535;SAS_AF=0.3384;AA=C|||;VT=SNP
4	167629953	rs6553544	G	T	100	PASS	AC=2055;AF=0.410343;AN=5008;NS=2504;DP=18047;EAS_AF=0.4593;AMR_AF=0.304;AFR_AF=0.6097;EUR_AF=0.2535;SAS_AF=0.3272;AA=G|||;VT=SNP
4	167630087	rs7682852	G	A	100	PASS	AC=2054;AF=0.410144;AN=5008;NS=2504;DP=17580;EAS_AF=0.4593;AMR_AF=0.304;AFR_AF=0.6089;EUR_AF=0.2535;SAS_AF=0.3272;AA=G|||;VT=SNP
4	167630463	rs79022584	G	A	100	PASS	AC=2066;AF=0.41254;AN=5008;NS=2504;DP=15857;EAS_AF=0.4583;AMR_AF=0.304;AFR_AF=0.6104;EUR_AF=0.2535;SAS_AF=0.3384;AA=G|||;VT=SNP
4	167630773	rs72980237	T	C	100	PASS	AC=2134;AF=0.426118;AN=5008;NS=2504;DP=15512;EAS_AF=0.4593;AMR_AF=0.3084;AFR_AF=0.6589;EUR_AF=0.2535;SAS_AF=0.3384;AA=C|||;VT=SNP
4	167630858	rs2219237	C	A	100	PASS	AC=2252;AF=0.449681;AN=5008;NS=2504;DP=14746;EAS_AF=0.4593;AMR_AF=0.317;AFR_AF=0.7436;EUR_AF=0.2545;SAS_AF=0.3374;AA=A|||;VT=SNP
4	167631889	rs60555966	C	T	100	PASS	AC=2135;AF=0.426318;AN=5008;NS=2504;DP=12872;EAS_AF=0.4593;AMR_AF=0.3084;AFR_AF=0.6604;EUR_AF=0.2535;SAS_AF=0.3374;AA=C|||;VT=SNP
4	167632252	rs77272645	C	T	100	PASS	AC=40;AF=0.00798722;AN=5008;NS=2504;DP=16042;EAS_AF=0.002;AMR_AF=0.0115;AFR_AF=0;EUR_AF=0.0189;SAS_AF=0.0112;AA=C|||;VT=SNP
4	167632329	rs56333751	C	T	100	PASS	AC=2136;AF=0.426518;AN=5008;NS=2504;DP=15759;EAS_AF=0.4593;AMR_AF=0.3084;AFR_AF=0.6589;EUR_AF=0.2545;SAS_AF=0.3395;AA=T|||;VT=SNP
4	167632381	rs57247717	C	T	100	PASS	AC=2138;AF=0.426917;AN=5008;NS=2504;DP=16939;EAS_AF=0.4593;AMR_AF=0.3084;AFR_AF=0.6604;EUR_AF=0.2545;SAS_AF=0.3395;AA=C|||;VT=SNP
4	167632465	rs10005315	G	T	100	PASS	AC=2276;AF=0.454473;AN=5008;NS=2504;DP=17568;EAS_AF=0.4593;AMR_AF=0.3184;AFR_AF=0.767;EUR_AF=0.2555;SAS_AF=0.3282;AA=T|||;VT=SNP
4	167632620	rs57571560	T	A	100	PASS	AC=2256;AF=0.450479;AN=5008;NS=2504;DP=17715;EAS_AF=0.4593;AMR_AF=0.317;AFR_AF=0.7443;EUR_AF=0.2555;SAS_AF=0.3395;AA=A|||;VT=SNP
4	167632713	rs72980245	G	T	100	PASS	AC=2048;AF=0.408946;AN=5008;NS=2504;DP=17969;EAS_AF=0.4593;AMR_AF=0.3026;AFR_AF=0.6029;EUR_AF=0.2525;SAS_AF=0.3313;AA=G|||;VT=SNP
4	167632753	rs72980247	G	C	100	PASS	AC=2136;AF=0.426518;AN=5008;NS=2504;DP=17159;EAS_AF=0.4593;AMR_AF=0.3084;AFR_AF=0.6604;EUR_AF=0.2535;SAS_AF=0.3384;AA=C|||;VT=SNP
4	167632931	rs74944954	C	A	100	PASS	AC=640;AF=0.127796;AN=5008;NS=2504;DP=19141;EAS_AF=0.1012;AMR_AF=0.049;AFR_AF=0.2965;EUR_AF=0.0268;SAS_AF=0.0869;AA=C|||;VT=SNP
4	167633134	rs10866348	T	G	100	PASS	AC=2257;AF=0.450679;AN=5008;NS=2504;DP=19253;EAS_AF=0.4583;AMR_AF=0.317;AFR_AF=0.7481;EUR_AF=0.2535;SAS_AF=0.3384;AA=G|||;VT=SNP
4	167633141	rs10866349	T	G	100	PASS	AC=1064;AF=0.21246;AN=5008;NS=2504;DP=19241;EAS_AF=0.1756;AMR_AF=0.2262;AFR_AF=0.2088;EUR_AF=0.2157;SAS_AF=0.2423;AA=T|||;VT=SNP
4	167633376	rs10866350	G	A	100	PASS	AC=2136;AF=0.426518;AN=5008;NS=2504;DP=19342;EAS_AF=0.4593;AMR_AF=0.3084;AFR_AF=0.6604;EUR_AF=0.2535;SAS_AF=0.3384;AA=A|||;VT=SNP
4	167633858	rs9990895	C	T	100	PASS	AC=2289;AF=0.457069;AN=5008;NS=2504;DP=20746;EAS_AF=0.4593;AMR_AF=0.3184;AFR_AF=0.77;EUR_AF=0.2545;SAS_AF=0.3384;AA=T|||;VT=SNP
4	167633910	rs60986622	C	G	100	PASS	AC=2143;AF=0.427915;AN=5008;NS=2504;DP=21009;EAS_AF=0.4593;AMR_AF=0.3084;AFR_AF=0.6611;EUR_AF=0.2535;SAS_AF=0.3446;AA=C|||;VT=SNP
4	167633984	rs56090642	G	A	100	PASS	AC=2137;AF=0.426717;AN=5008;NS=2504;DP=19417;EAS_AF=0.4593;AMR_AF=0.3098;AFR_AF=0.6604;EUR_AF=0.2535;SAS_AF=0.3384;AA=G|||;VT=SNP
4	167634454	rs954218	T	C	100	PASS	AC=2100;AF=0.419329;AN=5008;NS=2504;DP=18533;EAS_AF=0.4593;AMR_AF=0.3055;AFR_AF=0.6346;EUR_AF=0.2535;SAS_AF=0.3384;AA=C|||;VT=SNP
4	167634639	rs954217	A	T	100	PASS	AC=2091;AF=0.417532;AN=5008;NS=2504;DP=19218;EAS_AF=0.4593;AMR_AF=0.304;AFR_AF=0.6286;EUR_AF=0.2535;SAS_AF=0.3384;AA=A|||;VT=SNP
4	167634706	rs12503564	A	G	100	PASS	AC=1043;AF=0.208267;AN=5008;NS=2504;DP=19153;EAS_AF=0.1756;AMR_AF=0.2248;AFR_AF=0.1936;EUR_AF=0.2157;SAS_AF=0.2423;AA=A|||;VT=SNP
4	167635232	rs79242349	A	G	100	PASS	AC=269;AF=0.0537141;AN=5008;NS=2504;DP=16916;EAS_AF=0.1012;AMR_AF=0.0173;AFR_AF=0.0787;EUR_AF=0.0258;SAS_AF=0.0256;AA=A|||;VT=SNP
4	167635532	rs2198739	T	C	100	PASS	AC=2157;AF=0.430711;AN=5008;NS=2504;DP=16645;EAS_AF=0.4593;AMR_AF=0.3055;AFR_AF=0.6732;EUR_AF=0.2535;SAS_AF=0.3446;AA=T|||;VT=SNP
4	167635533	rs185408614	G	T	100	PASS	AC=266;AF=0.053115;AN=5008;NS=2504;DP=16585;EAS_AF=0.1012;AMR_AF=0.0173;AFR_AF=0.0764;EUR_AF=0.0258;SAS_AF=0.0256;AA=G|||;VT=SNP
4	167635674	rs2198738	G	A	100	PASS	AC=1101;AF=0.219848;AN=5008;NS=2504;DP=17496;EAS_AF=0.1756;AMR_AF=0.2262;AFR_AF=0.2368;EUR_AF=0.2157;SAS_AF=0.2423;AA=G|||;VT=SNP
4	167636404	rs114052539	G	A	100	PASS	AC=71;AF=0.0141773;AN=5008;NS=2504;DP=18145;EAS_AF=0.004;AMR_AF=0.013;AFR_AF=0.0008;EUR_AF=0.0348;SAS_AF=0.0225;AA=G|||;VT=SNP
4	167637306	rs58197672	T	C	100	PASS	AC=2289;AF=0.457069;AN=5008;NS=2504;DP=19734;EAS_AF=0.4623;AMR_AF=0.3156;AFR_AF=0.767;EUR_AF=0.2515;SAS_AF=0.3446;AA=C|||;VT=SNP
4	167639143	rs141132463	T	C	100	PASS	AC=270;AF=0.0539137;AN=5008;NS=2504;DP=17532;EAS_AF=0.119;AMR_AF=0.0375;AFR_AF=0.0053;EUR_AF=0.0368;SAS_AF=0.0818;AA=-|||;VT=SNP
4	167643601	rs12505657	T	G	100	PASS	AC=673;AF=0.134385;AN=5008;NS=2504;DP=12727;EAS_AF=0.0972;AMR_AF=0.219;AFR_AF=0.0552;EUR_AF=0.2217;SAS_AF=0.1299;AA=T|||;VT=SNP
4	167643785	rs113653597	C	T	100	PASS	AC=603;AF=0.120407;AN=5008;NS=2504;DP=12721;EAS_AF=0.0952;AMR_AF=0.2133;AFR_AF=0.028;EUR_AF=0.2058;SAS_AF=0.1176;AA=C|||;VT=SNP
4	167643857	rs6856033	C	T	100	PASS	AC=320;AF=0.0638978;AN=5008;NS=2504;DP=11006;EAS_AF=0.1081;AMR_AF=0.049;AFR_AF=0.0446;EUR_AF=0.0368;SAS_AF=0.0828;AA=C|||;VT=SNP
4	167644235	rs17052538	T	C	100	PASS	AC=1395;AF=0.278554;AN=5008;NS=2504;DP=13744;EAS_AF=0.4157;AMR_AF=0.1225;AFR_AF=0.4909;EUR_AF=0.0676;SAS_AF=0.1779;AA=c|||;VT=SNP
4	167645029	rs13109075	T	C	100	PASS	AC=2011;AF=0.401558;AN=5008;NS=2504;DP=18131;EAS_AF=0.4087;AMR_AF=0.4251;AFR_AF=0.3949;EUR_AF=0.3638;SAS_AF=0.4254;AA=T|||;VT=SNP
4	167645352	rs2318457	T	G	100	PASS	AC=3860;AF=0.770767;AN=5008;NS=2504;DP=16096;EAS_AF=0.6538;AMR_AF=0.7594;AFR_AF=0.9175;EUR_AF=0.7545;SAS_AF=0.7178;AA=T|||;VT=SNP
4	167647164	rs6843982	T	C	100	PASS	AC=2893;AF=0.577676;AN=5008;NS=2504;DP=20148;EAS_AF=0.5883;AMR_AF=0.6427;AFR_AF=0.6256;EUR_AF=0.5358;SAS_AF=0.499;AA=T|||;VT=SNP
4	167647323	rs4860006	A	G	100	PASS	AC=2920;AF=0.583067;AN=5008;NS=2504;DP=19453;EAS_AF=0.5883;AMR_AF=0.6412;AFR_AF=0.643;EUR_AF=0.5408;SAS_AF=0.499;AA=A|||;VT=SNP
4	167647480	rs62352801	T	C	100	PASS	AC=345;AF=0.0688898;AN=5008;NS=2504;DP=18548;EAS_AF=0.0546;AMR_AF=0.0865;AFR_AF=0.034;EUR_AF=0.1262;SAS_AF=0.0593;AA=T|||;VT=SNP
4	167647806	rs4860007	A	C	100	PASS	AC=3382;AF=0.675319;AN=5008;NS=2504;DP=15212;EAS_AF=0.5079;AMR_AF=0.7003;AFR_AF=0.7141;EUR_AF=0.6958;SAS_AF=0.7566;AA=C|||;VT=SNP
4	167647977	rs62352802	C	T	100	PASS	AC=328;AF=0.0654952;AN=5008;NS=2504;DP=15311;EAS_AF=0.0417;AMR_AF=0.0836;AFR_AF=0.034;EUR_AF=0.1223;SAS_AF=0.0613;AA=C|||;VT=SNP
4	167648055	rs4859971	T	C	100	PASS	AC=2660;AF=0.53115;AN=5008;NS=2504;DP=17864;EAS_AF=0.5099;AMR_AF=0.5663;AFR_AF=0.6936;EUR_AF=0.4125;SAS_AF=0.4305;AA=T|||;VT=SNP
4	167648454	rs6851516	T	C	100	PASS	AC=1730;AF=0.345447;AN=5008;NS=2504;DP=16687;EAS_AF=0.3403;AMR_AF=0.5115;AFR_AF=0.2557;EUR_AF=0.3459;SAS_AF=0.3538;AA=T|||;VT=SNP
4	167648687	rs72695575	A	G	100	PASS	AC=213;AF=0.0425319;AN=5008;NS=2504;DP=17303;EAS_AF=0.0208;AMR_AF=0.036;AFR_AF=0.0749;EUR_AF=0.0586;SAS_AF=0.0092;AA=A|||;VT=SNP
4	167648719	rs6832027	A	G	100	PASS	AC=3152;AF=0.629393;AN=5008;NS=2504;DP=16865;EAS_AF=0.497;AMR_AF=0.6888;AFR_AF=0.8298;EUR_AF=0.5885;SAS_AF=0.4949;AA=G|||;VT=SNP
4	167649042	rs72695578	T	G	100	PASS	AC=158;AF=0.0315495;AN=5008;NS=2504;DP=16287;EAS_AF=0.0208;AMR_AF=0.036;AFR_AF=0.034;EUR_AF=0.0577;SAS_AF=0.0092;AA=T|||;VT=SNP
4	167649165	rs2198737	G	A	100	PASS	AC=1721;AF=0.34365;AN=5008;NS=2504;DP=15264;EAS_AF=0.3353;AMR_AF=0.5101;AFR_AF=0.2557;EUR_AF=0.3449;SAS_AF=0.3517;AA=G|||;VT=SNP
4	167649479	rs9312532	A	T	100	PASS	AC=1748;AF=0.349042;AN=5008;NS=2504;DP=12498;EAS_AF=0.3393;AMR_AF=0.5115;AFR_AF=0.27;EUR_AF=0.3459;SAS_AF=0.3538;AA=T|||;VT=SNP
4	167649643	rs9312535	C	A	100	PASS	AC=1724;AF=0.344249;AN=5008;NS=2504;DP=14587;EAS_AF=0.3383;AMR_AF=0.5115;AFR_AF=0.2557;EUR_AF=0.3429;SAS_AF=0.3528;AA=C|||;VT=SNP
4	167649758	rs6827306	T	C	100	PASS	AC=3789;AF=0.756589;AN=5008;NS=2504;DP=12545;EAS_AF=0.5437;AMR_AF=0.7853;AFR_AF=0.8086;EUR_AF=0.8101;SAS_AF=0.8303;AA=C|||;VT=SNP
4	167649794	rs6812497	C	T	100	PASS	AC=1736;AF=0.346645;AN=5008;NS=2504;DP=11988;EAS_AF=0.3343;AMR_AF=0.5115;AFR_AF=0.2693;EUR_AF=0.3429;SAS_AF=0.3507;AA=T|||;VT=SNP
4	167649802	rs113968476	C	A	100	PASS	AC=982;AF=0.196086;AN=5008;NS=2504;DP=11895;EAS_AF=0.1538;AMR_AF=0.1369;AFR_AF=0.0749;EUR_AF=0.2823;SAS_AF=0.3569;AA=C|||;VT=SNP
4	167650280	rs6813547	C	T	100	PASS	AC=1736;AF=0.346645;AN=5008;NS=2504;DP=16123;EAS_AF=0.3373;AMR_AF=0.5115;AFR_AF=0.267;EUR_AF=0.3429;SAS_AF=0.3507;AA=c|||;VT=SNP
4	167650690	rs6819071	C	T	100	PASS	AC=1738;AF=0.347045;AN=5008;NS=2504;DP=18487;EAS_AF=0.3393;AMR_AF=0.5115;AFR_AF=0.267;EUR_AF=0.3429;SAS_AF=0.3507;AA=C|||;VT=SNP
4	167650729	rs6819104	C	T	100	PASS	AC=1756;AF=0.350639;AN=5008;NS=2504;DP=18468;EAS_AF=0.3393;AMR_AF=0.5115;AFR_AF=0.2806;EUR_AF=0.3429;SAS_AF=0.3507;AA=C|||;VT=SNP
4	167651241	rs7658503	G	T	100	PASS	AC=1738;AF=0.347045;AN=5008;NS=2504;DP=20684;EAS_AF=0.3393;AMR_AF=0.5115;AFR_AF=0.267;EUR_AF=0.3429;SAS_AF=0.3507;AA=G|||;VT=SNP
4	167651397	rs7658860	G	A	100	PASS	AC=1758;AF=0.351038;AN=5008;NS=2504;DP=18678;EAS_AF=0.3393;AMR_AF=0.5115;AFR_AF=0.2806;EUR_AF=0.3439;SAS_AF=0.3517;AA=G|||;VT=SNP
4	167651556	rs72695581	C	T	100	PASS	AC=162;AF=0.0323482;AN=5008;NS=2504;DP=17504;EAS_AF=0.0208;AMR_AF=0.036;AFR_AF=0.034;EUR_AF=0.0606;SAS_AF=0.0102;AA=C|||;VT=SNP
4	167651583	rs6553661	C	T	100	PASS	AC=1757;AF=0.350839;AN=5008;NS=2504;DP=17637;EAS_AF=0.3393;AMR_AF=0.5115;AFR_AF=0.2806;EUR_AF=0.3439;SAS_AF=0.3507;AA=C|||;VT=SNP
4	167651962	rs6853202	A	G	100	PASS	AC=1985;AF=0.396366;AN=5008;NS=2504;DP=16033;EAS_AF=0.3601;AMR_AF=0.549;AFR_AF=0.3654;EUR_AF=0.4036;SAS_AF=0.3599;AA=a|||;VT=SNP
4	167652109	rs17597615	G	T	100	PASS	AC=2028;AF=0.404952;AN=5008;NS=2504;DP=16591;EAS_AF=0.2054;AMR_AF=0.2723;AFR_AF=0.5242;EUR_AF=0.4662;SAS_AF=0.4806;AA=G|||;VT=SNP
4	167652162	rs6826647	C	T	100	PASS	AC=1984;AF=0.396166;AN=5008;NS=2504;DP=16999;EAS_AF=0.3601;AMR_AF=0.549;AFR_AF=0.3654;EUR_AF=0.4036;SAS_AF=0.3589;AA=T|||;VT=SNP
4	167652786	rs11943562	T	C	100	PASS	AC=1038;AF=0.207268;AN=5008;NS=2504;DP=16297;EAS_AF=0.0506;AMR_AF=0.1311;AFR_AF=0.4478;EUR_AF=0.1839;SAS_AF=0.1217;AA=T|||;VT=SNP
4	167653371	rs977643	A	G	100	PASS	AC=1740;AF=0.347444;AN=5008;NS=2504;DP=14298;EAS_AF=0.3393;AMR_AF=0.5115;AFR_AF=0.267;EUR_AF=0.3439;SAS_AF=0.3517;AA=A|||;VT=SNP
4	167653444	rs17519333	G	C	100	PASS	AC=872;AF=0.174121;AN=5008;NS=2504;DP=14701;EAS_AF=0.0655;AMR_AF=0.1383;AFR_AF=0.0643;EUR_AF=0.2833;SAS_AF=0.3476;AA=G|||;VT=SNP
4	167653541	rs114690128	T	C	100	PASS	AC=109;AF=0.0217652;AN=5008;NS=2504;DP=13922;EAS_AF=0.0079;AMR_AF=0.0058;AFR_AF=0;EUR_AF=0.0268;SAS_AF=0.0716;AA=T|||;VT=SNP
4	167653890	rs6839971	C	T	100	PASS	AC=1985;AF=0.396366;AN=5008;NS=2504;DP=12185;EAS_AF=0.3601;AMR_AF=0.549;AFR_AF=0.3654;EUR_AF=0.4036;SAS_AF=0.3599;AA=T|||;VT=SNP
4	167653894	rs72695585	C	T	100	PASS	AC=158;AF=0.0315495;AN=5008;NS=2504;DP=12163;EAS_AF=0.0208;AMR_AF=0.036;AFR_AF=0.034;EUR_AF=0.0577;SAS_AF=0.0092;AA=C|||;VT=SNP
4	167654337	rs11942144	C	T	100	PASS	AC=2028;AF=0.404952;AN=5008;NS=2504;DP=14915;EAS_AF=0.2054;AMR_AF=0.2723;AFR_AF=0.5242;EUR_AF=0.4662;SAS_AF=0.4806;AA=C|||;VT=SNP
4	167654427	rs10021354	C	A	100	PASS	AC=3789;AF=0.756589;AN=5008;NS=2504;DP=14650;EAS_AF=0.5446;AMR_AF=0.7839;AFR_AF=0.8094;EUR_AF=0.8101;SAS_AF=0.8292;AA=A|||;VT=SNP
4	167654607	rs72695587	C	T	100	PASS	AC=112;AF=0.0223642;AN=5008;NS=2504;DP=17017;EAS_AF=0.0208;AMR_AF=0.0331;AFR_AF=0.0008;EUR_AF=0.0577;SAS_AF=0.0092;AA=C|||;VT=SNP
4	167654960	rs6846930	C	G	100	PASS	AC=1986;AF=0.396565;AN=5008;NS=2504;DP=17115;EAS_AF=0.3601;AMR_AF=0.549;AFR_AF=0.3676;EUR_AF=0.4036;SAS_AF=0.3579;AA=G|||;VT=SNP
4	167655041	rs62352805	G	A	100	PASS	AC=1040;AF=0.207668;AN=5008;NS=2504;DP=16954;EAS_AF=0.0506;AMR_AF=0.1326;AFR_AF=0.4493;EUR_AF=0.1829;SAS_AF=0.1217;AA=G|||;VT=SNP
4	167655218	rs3762246	C	T	100	PASS	AC=1981;AF=0.395567;AN=5008;NS=2504;DP=15822;EAS_AF=0.3601;AMR_AF=0.549;AFR_AF=0.3654;EUR_AF=0.4016;SAS_AF=0.3579;AA=C|||;VT=SNP
4	167655235	rs3762245	A	G	100	PASS	AC=1042;AF=0.208067;AN=5008;NS=2504;DP=15937;EAS_AF=0.0516;AMR_AF=0.1326;AFR_AF=0.4493;EUR_AF=0.1839;SAS_AF=0.1217;AA=A|||;VT=SNP
4	167655482	rs3762244	A	G	100	PASS	AC=1738;AF=0.347045;AN=5008;NS=2504;DP=15204;EAS_AF=0.3403;AMR_AF=0.5115;AFR_AF=0.267;EUR_AF=0.3439;SAS_AF=0.3487;AA=A|||;VT=SNP
4	167655602	rs7674160	A	T	100	PASS	AC=1984;AF=0.396166;AN=5008;NS=2504;DP=16617;EAS_AF=0.3601;AMR_AF=0.549;AFR_AF=0.3661;EUR_AF=0.4046;SAS_AF=0.3569;AA=T|||;VT=SNP
4	167655724	rs2054147	G	A	100	PASS	AC=1983;AF=0.395966;AN=5008;NS=2504;DP=14005;EAS_AF=0.3601;AMR_AF=0.549;AFR_AF=0.3654;EUR_AF=0.4036;SAS_AF=0.3579;AA=A|||;VT=SNP
4	167655803	rs7695294	C	T	100	PASS	AC=1982;AF=0.395767;AN=5008;NS=2504;DP=14466;EAS_AF=0.3601;AMR_AF=0.5504;AFR_AF=0.3654;EUR_AF=0.4016;SAS_AF=0.3579;AA=T|||;VT=SNP
4	167656278	rs12499704	A	C	100	PASS	AC=1731;AF=0.345647;AN=5008;NS=2504;DP=14795;EAS_AF=0.3393;AMR_AF=0.5072;AFR_AF=0.2625;EUR_AF=0.3439;SAS_AF=0.3517;AA=A|||;VT=SNP;EX_TARGET
4	167656823	rs75897620	G	A	100	PASS	AC=389;AF=0.0776757;AN=5008;NS=2504;DP=17187;EAS_AF=0.2827;AMR_AF=0.0274;AFR_AF=0.0038;EUR_AF=0.0378;SAS_AF=0.0429;AA=G|||;VT=SNP
4	167657220	rs72695589	G	T	100	PASS	AC=159;AF=0.0317492;AN=5008;NS=2504;DP=13407;EAS_AF=0.0208;AMR_AF=0.036;AFR_AF=0.0348;EUR_AF=0.0577;SAS_AF=0.0092;AA=G|||;VT=SNP
4	167657775	rs12501700	A	T	100	PASS	AC=1736;AF=0.346645;AN=5008;NS=2504;DP=14784;EAS_AF=0.3383;AMR_AF=0.5115;AFR_AF=0.267;EUR_AF=0.3439;SAS_AF=0.3487;AA=A|||;VT=SNP
4	167657872	rs6813903	G	A	100	PASS	AC=1736;AF=0.346645;AN=5008;NS=2504;DP=14312;EAS_AF=0.3383;AMR_AF=0.5115;AFR_AF=0.267;EUR_AF=0.3439;SAS_AF=0.3487;AA=G|||;VT=SNP
4	167658259	rs952650	G	A	100	PASS	AC=1028;AF=0.205272;AN=5008;NS=2504;DP=17084;EAS_AF=0.0506;AMR_AF=0.1311;AFR_AF=0.4418;EUR_AF=0.1829;SAS_AF=0.1207;AA=G|||;VT=SNP
4	167659185	rs17519417	T	C	100	PASS	AC=2015;AF=0.402356;AN=5008;NS=2504;DP=19336;EAS_AF=0.2054;AMR_AF=0.2695;AFR_AF=0.5166;EUR_AF=0.4662;SAS_AF=0.4796;AA=T|||;VT=SNP
4	167659338	rs7681289	C	T	100	PASS	AC=3852;AF=0.769169;AN=5008;NS=2504;DP=13607;EAS_AF=0.5437;AMR_AF=0.7839;AFR_AF=0.8578;EUR_AF=0.8111;SAS_AF=0.8282;AA=T|||;VT=SNP
4	167659473	rs10027405	T	C	100	PASS	AC=1901;AF=0.379593;AN=5008;NS=2504;DP=13928;EAS_AF=0.4454;AMR_AF=0.5346;AFR_AF=0.2882;EUR_AF=0.3449;SAS_AF=0.3609;AA=T|||;VT=SNP
4	167660542	rs9918043	C	A	100	PASS	AC=2015;AF=0.402356;AN=5008;NS=2504;DP=15310;EAS_AF=0.2054;AMR_AF=0.2695;AFR_AF=0.5174;EUR_AF=0.4662;SAS_AF=0.4785;AA=C|||;VT=SNP
4	167661037	rs7693792	C	T	100	PASS	AC=1029;AF=0.205471;AN=5008;NS=2504;DP=13657;EAS_AF=0.0506;AMR_AF=0.1311;AFR_AF=0.4418;EUR_AF=0.1829;SAS_AF=0.1217;AA=C|||;VT=SNP
4	167661105	rs72695590	T	C	100	PASS	AC=158;AF=0.0315495;AN=5008;NS=2504;DP=14758;EAS_AF=0.0208;AMR_AF=0.036;AFR_AF=0.034;EUR_AF=0.0577;SAS_AF=0.0092;AA=T|||;VT=SNP
4	167661368	rs7689694	G	A	100	PASS	AC=3795;AF=0.757788;AN=5008;NS=2504;DP=12461;EAS_AF=0.5437;AMR_AF=0.7839;AFR_AF=0.8154;EUR_AF=0.8101;SAS_AF=0.8282;AA=g|||;VT=SNP
4	167661512	rs7678556	A	C	100	PASS	AC=3792;AF=0.757188;AN=5008;NS=2504;DP=10049;EAS_AF=0.5446;AMR_AF=0.7824;AFR_AF=0.8109;EUR_AF=0.8101;SAS_AF=0.8313;AA=C|||;VT=SNP
4	167661584	rs7678726	A	G	100	PASS	AC=2018;AF=0.402955;AN=5008;NS=2504;DP=10151;EAS_AF=0.2054;AMR_AF=0.2695;AFR_AF=0.5189;EUR_AF=0.4662;SAS_AF=0.4796;AA=A|||;VT=SNP
4	167661745	rs56711230	C	T	100	PASS	AC=1032;AF=0.20607;AN=5008;NS=2504;DP=11373;EAS_AF=0.0506;AMR_AF=0.1311;AFR_AF=0.444;EUR_AF=0.1829;SAS_AF=0.1217;AA=C|||;VT=SNP
4	167661791	rs7668057	T	C	100	PASS	AC=3783;AF=0.755391;AN=5008;NS=2504;DP=11431;EAS_AF=0.5437;AMR_AF=0.7824;AFR_AF=0.8071;EUR_AF=0.8101;SAS_AF=0.8282;AA=C|||;VT=SNP
4	167661939	rs7679349	A	G	100	PASS	AC=3783;AF=0.755391;AN=5008;NS=2504;DP=12325;EAS_AF=0.5437;AMR_AF=0.7824;AFR_AF=0.8071;EUR_AF=0.8101;SAS_AF=0.8282;AA=A|||;VT=SNP
4	167662272	rs2318483	C	G	100	PASS	AC=158;AF=0.0315495;AN=5008;NS=2504;DP=15182;EAS_AF=0.0208;AMR_AF=0.036;AFR_AF=0.034;EUR_AF=0.0577;SAS_AF=0.0092;AA=C|||;VT=SNP
4	167662287	rs2318484	C	A	100	PASS	AC=232;AF=0.0463259;AN=5008;NS=2504;DP=15038;EAS_AF=0.0208;AMR_AF=0.0375;AFR_AF=0.087;EUR_AF=0.0596;SAS_AF=0.0102;AA=A|||;VT=SNP
4	167662963	rs13146675	C	T	100	PASS	AC=1391;AF=0.277756;AN=5008;NS=2504;DP=15906;EAS_AF=0.3373;AMR_AF=0.4856;AFR_AF=0.0204;EUR_AF=0.3439;SAS_AF=0.3487;AA=C|||;VT=SNP
4	167663664	rs7691894	A	G	100	PASS	AC=1769;AF=0.353235;AN=5008;NS=2504;DP=14050;EAS_AF=0.3492;AMR_AF=0.5115;AFR_AF=0.2806;EUR_AF=0.3479;SAS_AF=0.3487;AA=A|||;VT=SNP
4	167663701	rs11929824	C	T	100	PASS	AC=2029;AF=0.405152;AN=5008;NS=2504;DP=13303;EAS_AF=0.2054;AMR_AF=0.2709;AFR_AF=0.5265;EUR_AF=0.4662;SAS_AF=0.4796;AA=C|||;VT=SNP
4	167663751	rs11929833	C	T	100	PASS	AC=2028;AF=0.404952;AN=5008;NS=2504;DP=12735;EAS_AF=0.2054;AMR_AF=0.2709;AFR_AF=0.5265;EUR_AF=0.4662;SAS_AF=0.4785;AA=C|||;VT=SNP
4	167663933	rs72695593	C	T	100	PASS	AC=110;AF=0.0219649;AN=5008;NS=2504;DP=13615;EAS_AF=0.0208;AMR_AF=0.0331;AFR_AF=0.0008;EUR_AF=0.0557;SAS_AF=0.0092;AA=C|||;VT=SNP
4	167664015	rs72695594	T	C	100	PASS	AC=155;AF=0.0309505;AN=5008;NS=2504;DP=13043;EAS_AF=0.0208;AMR_AF=0.036;AFR_AF=0.0318;EUR_AF=0.0577;SAS_AF=0.0092;AA=T|||;VT=SNP
4	167664214	rs62352806	C	T	100	PASS	AC=1032;AF=0.20607;AN=5008;NS=2504;DP=13342;EAS_AF=0.0506;AMR_AF=0.1311;AFR_AF=0.4433;EUR_AF=0.1839;SAS_AF=0.1217;AA=C|||;VT=SNP
4	167664236	rs62352807	G	A	100	PASS	AC=1032;AF=0.20607;AN=5008;NS=2504;DP=12463;EAS_AF=0.0506;AMR_AF=0.1311;AFR_AF=0.444;EUR_AF=0.1829;SAS_AF=0.1217;AA=G|||;VT=SNP
4	167664346	rs62352808	G	T	100	PASS	AC=1032;AF=0.20607;AN=5008;NS=2504;DP=12753;EAS_AF=0.0506;AMR_AF=0.1311;AFR_AF=0.444;EUR_AF=0.1829;SAS_AF=0.1217;AA=G|||;VT=SNP
4	167664510	rs2219236	C	T	100	PASS	AC=3797;AF=0.758187;AN=5008;NS=2504;DP=13968;EAS_AF=0.5536;AMR_AF=0.7824;AFR_AF=0.8071;EUR_AF=0.8141;SAS_AF=0.8282;AA=T|||;VT=SNP
4	167664591	rs2318485	C	T	100	PASS	AC=3788;AF=0.75639;AN=5008;NS=2504;DP=13934;EAS_AF=0.5486;AMR_AF=0.7824;AFR_AF=0.8056;EUR_AF=0.8141;SAS_AF=0.8262;AA=C|||;VT=SNP
4	167664936	rs2168401	G	A	100	PASS	AC=3797;AF=0.758187;AN=5008;NS=2504;DP=18641;EAS_AF=0.5536;AMR_AF=0.7824;AFR_AF=0.8071;EUR_AF=0.8141;SAS_AF=0.8282;AA=A|||;VT=SNP
4	167664953	rs2168400	C	T	100	PASS	AC=3797;AF=0.758187;AN=5008;NS=2504;DP=18865;EAS_AF=0.5536;AMR_AF=0.7824;AFR_AF=0.8071;EUR_AF=0.8141;SAS_AF=0.8282;AA=T|||;VT=SNP
4	167664964	rs79862732	G	A	100	PASS	AC=871;AF=0.173922;AN=5008;NS=2504;DP=18624;EAS_AF=0.0655;AMR_AF=0.1369;AFR_AF=0.0658;EUR_AF=0.2823;SAS_AF=0.3466;AA=A|||;VT=SNP
4	167665046	rs2124450	G	A	100	PASS	AC=3797;AF=0.758187;AN=5008;NS=2504;DP=17422;EAS_AF=0.5536;AMR_AF=0.7824;AFR_AF=0.8071;EUR_AF=0.8141;SAS_AF=0.8282;AA=G|||;VT=SNP
4	167665227	rs113465405	G	T	100	PASS	AC=229;AF=0.0457268;AN=5008;NS=2504;DP=19720;EAS_AF=0.0208;AMR_AF=0.0375;AFR_AF=0.087;EUR_AF=0.0577;SAS_AF=0.0092;AA=G|||;VT=SNP
4	167665384	rs62352830	C	T	100	PASS	AC=2029;AF=0.405152;AN=5008;NS=2504;DP=19580;EAS_AF=0.2054;AMR_AF=0.2709;AFR_AF=0.5265;EUR_AF=0.4662;SAS_AF=0.4796;AA=c|||;VT=SNP
4	167665533	rs7679195	C	A	100	PASS	AC=3797;AF=0.758187;AN=5008;NS=2504;DP=21171;EAS_AF=0.5536;AMR_AF=0.7824;AFR_AF=0.8071;EUR_AF=0.8141;SAS_AF=0.8282;AA=A|||;VT=SNP
4	167665553	rs7674513	G	A	100	PASS	AC=3797;AF=0.758187;AN=5008;NS=2504;DP=20887;EAS_AF=0.5536;AMR_AF=0.7824;AFR_AF=0.8071;EUR_AF=0.8141;SAS_AF=0.8282;AA=A|||;VT=SNP
4	167665621	rs7674681	G	A	100	PASS	AC=1749;AF=0.349241;AN=5008;NS=2504;DP=22252;EAS_AF=0.3482;AMR_AF=0.5115;AFR_AF=0.267;EUR_AF=0.3469;SAS_AF=0.3487;AA=g|||;VT=SNP
4	167665694	rs6553787	A	G	100	PASS	AC=3797;AF=0.758187;AN=5008;NS=2504;DP=19936;EAS_AF=0.5536;AMR_AF=0.7824;AFR_AF=0.8071;EUR_AF=0.8141;SAS_AF=0.8282;AA=A|||;VT=SNP
4	167665775	rs6553788	T	C	100	PASS	AC=3779;AF=0.754593;AN=5008;NS=2504;DP=20188;EAS_AF=0.5536;AMR_AF=0.7824;AFR_AF=0.7935;EUR_AF=0.8141;SAS_AF=0.8282;AA=T|||;VT=SNP
4	167665804	rs6553792	G	C	100	PASS	AC=3797;AF=0.758187;AN=5008;NS=2504;DP=20252;EAS_AF=0.5536;AMR_AF=0.7824;AFR_AF=0.8071;EUR_AF=0.8141;SAS_AF=0.8282;AA=G|||;VT=SNP
4	167666009	rs6832684	G	A	100	PASS	AC=2077;AF=0.414736;AN=5008;NS=2504;DP=21772;EAS_AF=0.2153;AMR_AF=0.3199;AFR_AF=0.5265;EUR_AF=0.4702;SAS_AF=0.4796;AA=G|||;VT=SNP
4	167666036	rs6837703	C	T	100	PASS	AC=1032;AF=0.20607;AN=5008;NS=2504;DP=21516;EAS_AF=0.0506;AMR_AF=0.1311;AFR_AF=0.444;EUR_AF=0.1829;SAS_AF=0.1217;AA=C|||;VT=SNP
4	167666178	rs28782800	G	C	100	PASS	AC=1750;AF=0.349441;AN=5008;NS=2504;DP=20790;EAS_AF=0.3482;AMR_AF=0.5115;AFR_AF=0.267;EUR_AF=0.3479;SAS_AF=0.3487;AA=G|||;VT=SNP
4	167666468	rs62352831	G	C	100	PASS	AC=1044;AF=0.208466;AN=5008;NS=2504;DP=18183;EAS_AF=0.0506;AMR_AF=0.1326;AFR_AF=0.4523;EUR_AF=0.1829;SAS_AF=0.1217;AA=g|||;VT=SNP
4	167667015	rs4549411	C	A	100	PASS	AC=1741;AF=0.347644;AN=5008;NS=2504;DP=21578;EAS_AF=0.3482;AMR_AF=0.5072;AFR_AF=0.2625;EUR_AF=0.3479;SAS_AF=0.3487;AA=C|||;VT=SNP
4	167667081	rs11732467	G	A	100	PASS	AC=869;AF=0.173522;AN=5008;NS=2504;DP=20626;EAS_AF=0.0655;AMR_AF=0.1369;AFR_AF=0.0643;EUR_AF=0.2833;SAS_AF=0.3456;AA=G|||;VT=SNP
4	167667749	rs6817584	T	C	100	PASS	AC=966;AF=0.192891;AN=5008;NS=2504;DP=18191;EAS_AF=0.4256;AMR_AF=0.1758;AFR_AF=0.1059;EUR_AF=0.1163;SAS_AF=0.1616;AA=T|||;VT=SNP
4	167668082	rs144214730	C	A	100	PASS	AC=971;AF=0.19389;AN=5008;NS=2504;DP=18002;EAS_AF=0.1548;AMR_AF=0.1369;AFR_AF=0.0643;EUR_AF=0.2833;SAS_AF=0.3579;AA=C|||;VT=SNP
4	167668148	rs146742159	C	G	100	PASS	AC=1032;AF=0.20607;AN=5008;NS=2504;DP=18375;EAS_AF=0.0506;AMR_AF=0.1311;AFR_AF=0.444;EUR_AF=0.1829;SAS_AF=0.1217;AA=C|||;VT=SNP
4	167668259	rs148033293	A	C	100	PASS	AC=972;AF=0.194089;AN=5008;NS=2504;DP=19439;EAS_AF=0.1548;AMR_AF=0.1369;AFR_AF=0.0643;EUR_AF=0.2833;SAS_AF=0.3589;AA=a|||;VT=SNP
4	167668271	rs75548038	C	T	100	PASS	AC=3798;AF=0.758387;AN=5008;NS=2504;DP=19662;EAS_AF=0.5536;AMR_AF=0.7824;AFR_AF=0.8071;EUR_AF=0.8141;SAS_AF=0.8292;AA=C|||;VT=SNP
4	167668288	rs138476866	G	A	100	PASS	AC=1043;AF=0.208267;AN=5008;NS=2504;DP=19910;EAS_AF=0.0506;AMR_AF=0.1326;AFR_AF=0.4516;EUR_AF=0.1829;SAS_AF=0.1217;AA=G|||;VT=SNP
4	167668782	rs78333672	C	T	100	PASS	AC=3797;AF=0.758187;AN=5008;NS=2504;DP=19091;EAS_AF=0.5536;AMR_AF=0.7824;AFR_AF=0.8071;EUR_AF=0.8141;SAS_AF=0.8282;AA=C|||;VT=SNP
4	167669099	rs144465979	A	T	100	PASS	AC=1751;AF=0.349641;AN=5008;NS=2504;DP=18475;EAS_AF=0.3482;AMR_AF=0.5115;AFR_AF=0.267;EUR_AF=0.3479;SAS_AF=0.3497;AA=A|||;VT=SNP
4	167670652	rs13114286	C	T	100	PASS	AC=3805;AF=0.759784;AN=5008;NS=2504;DP=13499;EAS_AF=0.5546;AMR_AF=0.7853;AFR_AF=0.8094;EUR_AF=0.8151;SAS_AF=0.8292;AA=C|||;VT=SNP
4	167670799	rs6813646	A	T	100	PASS	AC=4024;AF=0.803514;AN=5008;NS=2504;DP=12417;EAS_AF=0.5744;AMR_AF=0.8199;AFR_AF=0.8926;EUR_AF=0.8718;SAS_AF=0.8374;AA=T|||;VT=SNP
4	167670960	rs10003311	T	C	100	PASS	AC=3868;AF=0.772364;AN=5008;NS=2504;DP=12034;EAS_AF=0.5536;AMR_AF=0.7839;AFR_AF=0.8585;EUR_AF=0.8161;SAS_AF=0.8282;AA=C|||;VT=SNP
4	167671014	rs11937180	A	G	100	PASS	AC=3797;AF=0.758187;AN=5008;NS=2504;DP=12534;EAS_AF=0.5536;AMR_AF=0.7824;AFR_AF=0.8071;EUR_AF=0.8141;SAS_AF=0.8282;AA=G|||;VT=SNP
4	167671122	rs11932154	C	T	100	PASS	AC=3799;AF=0.758586;AN=5008;NS=2504;DP=13357;EAS_AF=0.5536;AMR_AF=0.7824;AFR_AF=0.8086;EUR_AF=0.8141;SAS_AF=0.8282;AA=T|||;VT=SNP
4	167671126	rs11935104	T	C	100	PASS	AC=3799;AF=0.758586;AN=5008;NS=2504;DP=13466;EAS_AF=0.5536;AMR_AF=0.7824;AFR_AF=0.8086;EUR_AF=0.8141;SAS_AF=0.8282;AA=C|||;VT=SNP
4	167671168	rs11940325	G	A	100	PASS	AC=1043;AF=0.208267;AN=5008;NS=2504;DP=14474;EAS_AF=0.0506;AMR_AF=0.1326;AFR_AF=0.4516;EUR_AF=0.1829;SAS_AF=0.1217;AA=G|||;VT=SNP
4	167671179	rs72695600	C	T	100	PASS	AC=110;AF=0.0219649;AN=5008;NS=2504;DP=14762;EAS_AF=0.0208;AMR_AF=0.0331;AFR_AF=0.0008;EUR_AF=0.0557;SAS_AF=0.0092;AA=C|||;VT=SNP
4	167671211	rs11935138	T	C	100	PASS	AC=3797;AF=0.758187;AN=5008;NS=2504;DP=15817;EAS_AF=0.5536;AMR_AF=0.7824;AFR_AF=0.8071;EUR_AF=0.8141;SAS_AF=0.8282;AA=C|||;VT=SNP
4	167671227	rs28469298	A	G	100	PASS	AC=1750;AF=0.349441;AN=5008;NS=2504;DP=16438;EAS_AF=0.3482;AMR_AF=0.5115;AFR_AF=0.267;EUR_AF=0.3479;SAS_AF=0.3487;AA=A|||;VT=SNP
4	167671294	rs10003707	T	C	100	PASS	AC=3797;AF=0.758187;AN=5008;NS=2504;DP=15050;EAS_AF=0.5536;AMR_AF=0.7824;AFR_AF=0.8071;EUR_AF=0.8141;SAS_AF=0.8282;AA=C|||;VT=SNP
4	167671562	rs2198736	A	G	100	PASS	AC=3797;AF=0.758187;AN=5008;NS=2504;DP=14069;EAS_AF=0.5536;AMR_AF=0.7824;AFR_AF=0.8071;EUR_AF=0.8141;SAS_AF=0.8282;AA=A|||;VT=SNP
4	167671609	rs2198735	C	T	100	PASS	AC=3797;AF=0.758187;AN=5008;NS=2504;DP=13272;EAS_AF=0.5536;AMR_AF=0.7824;AFR_AF=0.8071;EUR_AF=0.8141;SAS_AF=0.8282;AA=T|||;VT=SNP
4	167671857	rs2219235	C	T	100	PASS	AC=3797;AF=0.758187;AN=5008;NS=2504;DP=14331;EAS_AF=0.5536;AMR_AF=0.7824;AFR_AF=0.8071;EUR_AF=0.8141;SAS_AF=0.8282;AA=T|||;VT=SNP
4	167671875	rs2219234	A	G	100	PASS	AC=1751;AF=0.349641;AN=5008;NS=2504;DP=14526;EAS_AF=0.3482;AMR_AF=0.5115;AFR_AF=0.267;EUR_AF=0.3479;SAS_AF=0.3497;AA=A|||;VT=SNP
4	167672125	rs3828018	C	T	100	PASS	AC=1751;AF=0.349641;AN=5008;NS=2504;DP=14144;EAS_AF=0.3482;AMR_AF=0.5115;AFR_AF=0.267;EUR_AF=0.3479;SAS_AF=0.3497;AA=C|||;VT=SNP
4	167672184	rs3790359	C	T	100	PASS	AC=1033;AF=0.20627;AN=5008;NS=2504;DP=15006;EAS_AF=0.0506;AMR_AF=0.1311;AFR_AF=0.4448;EUR_AF=0.1829;SAS_AF=0.1217;AA=C|||;VT=SNP
4	167672322	rs3790358	T	C	100	PASS	AC=1751;AF=0.349641;AN=5008;NS=2504;DP=16506;EAS_AF=0.3482;AMR_AF=0.5115;AFR_AF=0.267;EUR_AF=0.3479;SAS_AF=0.3497;AA=T|||;VT=SNP
4	167672920	rs28699632	G	T	100	PASS	AC=1750;AF=0.349441;AN=5008;NS=2504;DP=16348;EAS_AF=0.3482;AMR_AF=0.5115;AFR_AF=0.267;EUR_AF=0.3479;SAS_AF=0.3487;AA=G|||;VT=SNP
4	167673387	rs7671353	A	G	100	PASS	AC=3795;AF=0.757788;AN=5008;NS=2504;DP=14755;EAS_AF=0.5536;AMR_AF=0.781;AFR_AF=0.8064;EUR_AF=0.8141;SAS_AF=0.8282;AA=G|||;VT=SNP
4	167673477	rs7671414	A	G	100	PASS	AC=3798;AF=0.758387;AN=5008;NS=2504;DP=17297;EAS_AF=0.5546;AMR_AF=0.7824;AFR_AF=0.8071;EUR_AF=0.8141;SAS_AF=0.8282;AA=A|||;VT=SNP
4	167673568	rs72695601	G	T	100	PASS	AC=113;AF=0.0225639;AN=5008;NS=2504;DP=15880;EAS_AF=0.0208;AMR_AF=0.0331;AFR_AF=0.0008;EUR_AF=0.0577;SAS_AF=0.0102;AA=G|||;VT=SNP
4	167673928	rs7697656	C	G	100	PASS	AC=1772;AF=0.353834;AN=5008;NS=2504;DP=12125;EAS_AF=0.3492;AMR_AF=0.5115;AFR_AF=0.2806;EUR_AF=0.3479;SAS_AF=0.3517;AA=C|||;VT=SNP
4	167674091	rs3748526	C	T	100	PASS	AC=3801;AF=0.758986;AN=5008;NS=2504;DP=13251;EAS_AF=0.5546;AMR_AF=0.7853;AFR_AF=0.8071;EUR_AF=0.8141;SAS_AF=0.8292;AA=T|||;VT=SNP
4	167674183	rs2219233	T	G	100	PASS	AC=3875;AF=0.773762;AN=5008;NS=2504;DP=13033;EAS_AF=0.5546;AMR_AF=0.7867;AFR_AF=0.8608;EUR_AF=0.8161;SAS_AF=0.8292;AA=G|||;VT=SNP
4	167674257	rs7693595	G	C	100	PASS	AC=1754;AF=0.35024;AN=5008;NS=2504;DP=13835;EAS_AF=0.3482;AMR_AF=0.5115;AFR_AF=0.2678;EUR_AF=0.3479;SAS_AF=0.3517;AA=T|||;VT=SNP
4	167674372	rs2198734	G	A	100	PASS	AC=2027;AF=0.404752;AN=5008;NS=2504;DP=14259;EAS_AF=0.2054;AMR_AF=0.2709;AFR_AF=0.5272;EUR_AF=0.4662;SAS_AF=0.4765;AA=G|||;VT=SNP
4	167674379	rs72697504	A	T	100	PASS	AC=144;AF=0.028754;AN=5008;NS=2504;DP=14264;EAS_AF=0.0208;AMR_AF=0.036;AFR_AF=0.025;EUR_AF=0.0557;SAS_AF=0.0092;AA=A|||;VT=SNP
4	167674634	rs17645162	A	T	100	PASS	AC=1754;AF=0.35024;AN=5008;NS=2504;DP=14833;EAS_AF=0.3482;AMR_AF=0.5115;AFR_AF=0.2678;EUR_AF=0.3479;SAS_AF=0.3517;AA=A|||;VT=SNP
4	167674677	rs28626960	C	T	100	PASS	AC=2535;AF=0.50619;AN=5008;NS=2504;DP=15082;EAS_AF=0.4137;AMR_AF=0.6441;AFR_AF=0.2912;EUR_AF=0.6093;SAS_AF=0.6881;AA=C|||;VT=SNP
4	167674905	rs10517901	A	C	100	PASS	AC=1772;AF=0.353834;AN=5008;NS=2504;DP=16344;EAS_AF=0.3482;AMR_AF=0.5115;AFR_AF=0.2814;EUR_AF=0.3479;SAS_AF=0.3517;AA=A|||;VT=SNP
4	167675226	rs17645192	G	A	100	PASS	AC=1771;AF=0.353634;AN=5008;NS=2504;DP=15677;EAS_AF=0.3482;AMR_AF=0.5115;AFR_AF=0.2806;EUR_AF=0.3479;SAS_AF=0.3517;AA=G|||;VT=SNP
4	167675287	rs7658611	C	A	100	PASS	AC=3797;AF=0.758187;AN=5008;NS=2504;DP=15446;EAS_AF=0.5536;AMR_AF=0.7824;AFR_AF=0.8071;EUR_AF=0.8141;SAS_AF=0.8282;AA=A|||;VT=SNP
4	167675395	rs7658810	C	G	100	PASS	AC=2026;AF=0.404553;AN=5008;NS=2504;DP=16479;EAS_AF=0.2054;AMR_AF=0.2709;AFR_AF=0.5265;EUR_AF=0.4662;SAS_AF=0.4765;AA=C|||;VT=SNP
4	167675635	rs2305593	G	A	100	PASS	AC=1795;AF=0.358427;AN=5008;NS=2504;DP=18268;EAS_AF=0.3492;AMR_AF=0.5159;AFR_AF=0.295;EUR_AF=0.3489;SAS_AF=0.3517;AA=A|||;VT=SNP
4	167676235	rs13116696	T	C	100	PASS	AC=1773;AF=0.354034;AN=5008;NS=2504;DP=13248;EAS_AF=0.3492;AMR_AF=0.5115;AFR_AF=0.2814;EUR_AF=0.3479;SAS_AF=0.3517;AA=T|||;VT=SNP
4	167676398	rs28433769	C	G	100	PASS	AC=1773;AF=0.354034;AN=5008;NS=2504;DP=14974;EAS_AF=0.3492;AMR_AF=0.5115;AFR_AF=0.2806;EUR_AF=0.3489;SAS_AF=0.3517;AA=C|||;VT=SNP
4	167676494	rs6827226	C	T	100	PASS	AC=764;AF=0.152556;AN=5008;NS=2504;DP=15535;EAS_AF=0.0655;AMR_AF=0.1326;AFR_AF=0.0106;EUR_AF=0.2614;SAS_AF=0.3364;AA=C|||;VT=SNP
4	167676846	rs57067289	A	G	100	PASS	AC=1062;AF=0.212061;AN=5008;NS=2504;DP=15688;EAS_AF=0.0506;AMR_AF=0.1326;AFR_AF=0.444;EUR_AF=0.2058;SAS_AF=0.1278;AA=A|||;VT=SNP
4	167676881	rs60230975	G	T	100	PASS	AC=1062;AF=0.212061;AN=5008;NS=2504;DP=15025;EAS_AF=0.0506;AMR_AF=0.1326;AFR_AF=0.444;EUR_AF=0.2058;SAS_AF=0.1278;AA=G|||;VT=SNP
4	167683124	rs7671287	G	A	100	PASS	AC=1772;AF=0.353834;AN=5008;NS=2504;DP=10882;EAS_AF=0.3492;AMR_AF=0.5115;AFR_AF=0.2814;EUR_AF=0.3479;SAS_AF=0.3507;AA=A|||;VT=SNP
4	167683152	rs74197863	A	G	100	PASS	AC=834;AF=0.166534;AN=5008;NS=2504;DP=13066;EAS_AF=0.0655;AMR_AF=0.1354;AFR_AF=0.0628;EUR_AF=0.2604;SAS_AF=0.3364;AA=A|||;VT=SNP
4	167683182	rs7690787	T	G	100	PASS	AC=1773;AF=0.354034;AN=5008;NS=2504;DP=12863;EAS_AF=0.3492;AMR_AF=0.513;AFR_AF=0.2806;EUR_AF=0.3479;SAS_AF=0.3517;AA=G|||;VT=SNP
4	167683517	rs2318486	G	C	100	PASS	AC=2025;AF=0.404353;AN=5008;NS=2504;DP=18566;EAS_AF=0.2044;AMR_AF=0.2709;AFR_AF=0.5265;EUR_AF=0.4662;SAS_AF=0.4765;AA=G|||;VT=SNP
4	167683661	rs2168405	C	A	100	PASS	AC=1771;AF=0.353634;AN=5008;NS=2504;DP=16482;EAS_AF=0.3482;AMR_AF=0.5115;AFR_AF=0.2806;EUR_AF=0.3479;SAS_AF=0.3517;AA=A|||;VT=SNP
4	167683728	rs2124457	G	C	100	PASS	AC=1772;AF=0.353834;AN=5008;NS=2504;DP=16877;EAS_AF=0.3482;AMR_AF=0.513;AFR_AF=0.2806;EUR_AF=0.3479;SAS_AF=0.3517;AA=G|||;VT=SNP
4	167683734	rs2318487	G	T	100	PASS	AC=834;AF=0.166534;AN=5008;NS=2504;DP=17064;EAS_AF=0.0655;AMR_AF=0.1354;AFR_AF=0.0628;EUR_AF=0.2604;SAS_AF=0.3364;AA=G|||;VT=SNP
4	167683902	rs2054146	T	C	100	PASS	AC=1772;AF=0.353834;AN=5008;NS=2504;DP=18401;EAS_AF=0.3482;AMR_AF=0.5115;AFR_AF=0.2814;EUR_AF=0.3479;SAS_AF=0.3517;AA=t|||;VT=SNP
4	167683916	rs72697509	G	C	100	PASS	AC=109;AF=0.0217652;AN=5008;NS=2504;DP=18425;EAS_AF=0.0208;AMR_AF=0.0331;AFR_AF=0.0008;EUR_AF=0.0547;SAS_AF=0.0092;AA=G|||;VT=SNP
4	167684049	rs2054145	T	C	100	PASS	AC=1771;AF=0.353634;AN=5008;NS=2504;DP=17692;EAS_AF=0.3482;AMR_AF=0.5115;AFR_AF=0.2806;EUR_AF=0.3479;SAS_AF=0.3517;AA=T|||;VT=SNP
4	167684182	rs2054144	C	T	100	PASS	AC=1771;AF=0.353634;AN=5008;NS=2504;DP=17259;EAS_AF=0.3482;AMR_AF=0.5115;AFR_AF=0.2806;EUR_AF=0.3479;SAS_AF=0.3517;AA=C|||;VT=SNP
4	167684898	rs2318488	G	A	100	PASS	AC=1776;AF=0.354633;AN=5008;NS=2504;DP=17843;EAS_AF=0.3482;AMR_AF=0.5144;AFR_AF=0.2806;EUR_AF=0.3499;SAS_AF=0.3528;AA=G|||;VT=SNP
4	167684929	rs4602517	A	G	100	PASS	AC=1776;AF=0.354633;AN=5008;NS=2504;DP=18572;EAS_AF=0.3482;AMR_AF=0.5144;AFR_AF=0.2806;EUR_AF=0.3499;SAS_AF=0.3528;AA=A|||;VT=SNP
4	167684981	rs13143115	T	C	100	PASS	AC=1775;AF=0.354433;AN=5008;NS=2504;DP=18401;EAS_AF=0.3472;AMR_AF=0.5144;AFR_AF=0.2806;EUR_AF=0.3489;SAS_AF=0.3538;AA=C|||;VT=SNP
4	167684992	rs62355169	G	A	100	PASS	AC=2021;AF=0.403554;AN=5008;NS=2504;DP=18172;EAS_AF=0.2054;AMR_AF=0.268;AFR_AF=0.5265;EUR_AF=0.4652;SAS_AF=0.4744;AA=g|||;VT=SNP
4	167685013	rs13127151	C	T	100	PASS	AC=1777;AF=0.354832;AN=5008;NS=2504;DP=18046;EAS_AF=0.3472;AMR_AF=0.5144;AFR_AF=0.2814;EUR_AF=0.3489;SAS_AF=0.3548;AA=C|||;VT=SNP
4	167685139	rs12501132	G	A	100	PASS	AC=1772;AF=0.353834;AN=5008;NS=2504;DP=15430;EAS_AF=0.3482;AMR_AF=0.5115;AFR_AF=0.2814;EUR_AF=0.3479;SAS_AF=0.3517;AA=G|||;VT=SNP
4	167685199	rs7689431	C	T	100	PASS	AC=1774;AF=0.354233;AN=5008;NS=2504;DP=14730;EAS_AF=0.3482;AMR_AF=0.5115;AFR_AF=0.2829;EUR_AF=0.3479;SAS_AF=0.3517;AA=c|||;VT=SNP
4	167685213	rs7689440	C	T	100	PASS	AC=861;AF=0.171925;AN=5008;NS=2504;DP=14915;EAS_AF=0.0655;AMR_AF=0.1369;AFR_AF=0.0635;EUR_AF=0.2833;SAS_AF=0.3384;AA=C|||;VT=SNP
4	167685389	rs7689792	C	T	100	PASS	AC=1772;AF=0.353834;AN=5008;NS=2504;DP=20193;EAS_AF=0.3482;AMR_AF=0.5115;AFR_AF=0.2814;EUR_AF=0.3479;SAS_AF=0.3517;AA=C|||;VT=SNP
4	167685488	rs7694474	C	T	100	PASS	AC=1772;AF=0.353834;AN=5008;NS=2504;DP=16526;EAS_AF=0.3482;AMR_AF=0.5115;AFR_AF=0.2814;EUR_AF=0.3479;SAS_AF=0.3517;AA=C|||;VT=SNP
4	167685715	rs79128379	C	T	100	PASS	AC=963;AF=0.192292;AN=5008;NS=2504;DP=20123;EAS_AF=0.1548;AMR_AF=0.1369;AFR_AF=0.0635;EUR_AF=0.2833;SAS_AF=0.3507;AA=C|||;VT=SNP
4	167687702	rs6813465	G	A	100	PASS	AC=2024;AF=0.404153;AN=5008;NS=2504;DP=21103;EAS_AF=0.2054;AMR_AF=0.2709;AFR_AF=0.5257;EUR_AF=0.4662;SAS_AF=0.4755;AA=G|||;VT=SNP
4	167687734	rs6813483	G	A	100	PASS	AC=2025;AF=0.404353;AN=5008;NS=2504;DP=21022;EAS_AF=0.2054;AMR_AF=0.2723;AFR_AF=0.5257;EUR_AF=0.4662;SAS_AF=0.4755;AA=G|||;VT=SNP
4	167687824	rs78209273	G	A	100	PASS	AC=1773;AF=0.354034;AN=5008;NS=2504;DP=20880;EAS_AF=0.3482;AMR_AF=0.5115;AFR_AF=0.2814;EUR_AF=0.3479;SAS_AF=0.3528;AA=G|||;VT=SNP
4	167688721	rs12506064	C	G	100	PASS	AC=1775;AF=0.354433;AN=5008;NS=2504;DP=20240;EAS_AF=0.3472;AMR_AF=0.5115;AFR_AF=0.2837;EUR_AF=0.3479;SAS_AF=0.3528;AA=c|||;VT=SNP
4	167688838	rs62355202	C	T	100	PASS	AC=2052;AF=0.409744;AN=5008;NS=2504;DP=18315;EAS_AF=0.2044;AMR_AF=0.2781;AFR_AF=0.5257;EUR_AF=0.4831;SAS_AF=0.4826;AA=T|||;VT=SNP
4	167688955	rs34794594	T	C	100	PASS	AC=2024;AF=0.404153;AN=5008;NS=2504;DP=19874;EAS_AF=0.2044;AMR_AF=0.2709;AFR_AF=0.5265;EUR_AF=0.4662;SAS_AF=0.4755;AA=T|||;VT=SNP
4	167688965	rs9684307	G	T	100	PASS	AC=1773;AF=0.354034;AN=5008;NS=2504;DP=19962;EAS_AF=0.3472;AMR_AF=0.5115;AFR_AF=0.2821;EUR_AF=0.3479;SAS_AF=0.3528;AA=G|||;VT=SNP
4	167689009	rs112632424	C	T	100	PASS	AC=1774;AF=0.354233;AN=5008;NS=2504;DP=19805;EAS_AF=0.3482;AMR_AF=0.5115;AFR_AF=0.2821;EUR_AF=0.3479;SAS_AF=0.3528;AA=T|||;VT=SNP
4	167689041	rs9685077	A	C	100	PASS	AC=1748;AF=0.349042;AN=5008;NS=2504;DP=19750;EAS_AF=0.3403;AMR_AF=0.5115;AFR_AF=0.2685;EUR_AF=0.3479;SAS_AF=0.3528;AA=A|||;VT=SNP
4	167689378	rs9684858	C	A	100	PASS	AC=1771;AF=0.353634;AN=5008;NS=2504;DP=21713;EAS_AF=0.3472;AMR_AF=0.5101;AFR_AF=0.2814;EUR_AF=0.3479;SAS_AF=0.3528;AA=C|||;VT=SNP
4	167689514	rs150633299	G	A	100	PASS	AC=1753;AF=0.35004;AN=5008;NS=2504;DP=19617;EAS_AF=0.3452;AMR_AF=0.4957;AFR_AF=0.2799;EUR_AF=0.3449;SAS_AF=0.3517;AA=G|||;VT=SNP
4	167689696	rs10024175	T	C	100	PASS	AC=1770;AF=0.353435;AN=5008;NS=2504;DP=18598;EAS_AF=0.3472;AMR_AF=0.5101;AFR_AF=0.2806;EUR_AF=0.3479;SAS_AF=0.3528;AA=C|||;VT=SNP
4	167689851	rs149359065	G	A	100	PASS	AC=1770;AF=0.353435;AN=5008;NS=2504;DP=21280;EAS_AF=0.3472;AMR_AF=0.5101;AFR_AF=0.2806;EUR_AF=0.3479;SAS_AF=0.3528;AA=G|||;VT=SNP
4	167689966	rs10017298	C	T	100	PASS	AC=1770;AF=0.353435;AN=5008;NS=2504;DP=20964;EAS_AF=0.3472;AMR_AF=0.5101;AFR_AF=0.2806;EUR_AF=0.3479;SAS_AF=0.3528;AA=C|||;VT=SNP
4	167689983	rs6811155	T	C	100	PASS	AC=2269;AF=0.453075;AN=5008;NS=2504;DP=20915;EAS_AF=0.2252;AMR_AF=0.3084;AFR_AF=0.6256;EUR_AF=0.5239;SAS_AF=0.4847;AA=C|||;VT=SNP
4	167689996	rs10024474	T	G	100	PASS	AC=1770;AF=0.353435;AN=5008;NS=2504;DP=20748;EAS_AF=0.3472;AMR_AF=0.5101;AFR_AF=0.2806;EUR_AF=0.3479;SAS_AF=0.3528;AA=T|||;VT=SNP
4	167690181	rs6854042	A	G	100	PASS	AC=2027;AF=0.404752;AN=5008;NS=2504;DP=20995;EAS_AF=0.2063;AMR_AF=0.2709;AFR_AF=0.5272;EUR_AF=0.4662;SAS_AF=0.4755;AA=A|||;VT=SNP
4	167690300	rs6825308	G	A	100	PASS	AC=2025;AF=0.404353;AN=5008;NS=2504;DP=12506;EAS_AF=0.2044;AMR_AF=0.2709;AFR_AF=0.5272;EUR_AF=0.4662;SAS_AF=0.4755;AA=G|||;VT=SNP
4	167690341	rs12507377	C	G	100	PASS	AC=1752;AF=0.34984;AN=5008;NS=2504;DP=20003;EAS_AF=0.3482;AMR_AF=0.5086;AFR_AF=0.267;EUR_AF=0.3479;SAS_AF=0.3528;AA=C|||;VT=SNP
4	167690347	rs12509913	T	C	100	PASS	AC=1752;AF=0.34984;AN=5008;NS=2504;DP=19877;EAS_AF=0.3492;AMR_AF=0.5072;AFR_AF=0.267;EUR_AF=0.3479;SAS_AF=0.3528;AA=C|||;VT=SNP
4	167690351	rs62355204	C	T	100	PASS	AC=1043;AF=0.208267;AN=5008;NS=2504;DP=19900;EAS_AF=0.0496;AMR_AF=0.134;AFR_AF=0.4516;EUR_AF=0.1829;SAS_AF=0.1217;AA=C|||;VT=SNP
4	167690388	rs6844868	C	T	100	PASS	AC=2026;AF=0.404553;AN=5008;NS=2504;DP=19728;EAS_AF=0.2044;AMR_AF=0.2738;AFR_AF=0.5265;EUR_AF=0.4662;SAS_AF=0.4755;AA=c|||;VT=SNP
4	167690485	rs6816941	T	C	100	PASS	AC=865;AF=0.172724;AN=5008;NS=2504;DP=21673;EAS_AF=0.0655;AMR_AF=0.1369;AFR_AF=0.0651;EUR_AF=0.2833;SAS_AF=0.3405;AA=T|||;VT=SNP
4	167690559	rs143626752	C	A	100	PASS	AC=110;AF=0.0219649;AN=5008;NS=2504;DP=19769;EAS_AF=0.0208;AMR_AF=0.0331;AFR_AF=0.0008;EUR_AF=0.0557;SAS_AF=0.0092;AA=C|||;VT=SNP
4	167690760	rs4860015	C	T	100	PASS	AC=1770;AF=0.353435;AN=5008;NS=2504;DP=19034;EAS_AF=0.3472;AMR_AF=0.5101;AFR_AF=0.2799;EUR_AF=0.3479;SAS_AF=0.3538;AA=C|||;VT=SNP
4	167691100	rs2124456	T	C	100	PASS	AC=3870;AF=0.772764;AN=5008;NS=2504;DP=19325;EAS_AF=0.5516;AMR_AF=0.7824;AFR_AF=0.8623;EUR_AF=0.8161;SAS_AF=0.8282;AA=C|||;VT=SNP
4	167691151	rs11131774	T	G	100	PASS	AC=2019;AF=0.403155;AN=5008;NS=2504;DP=21511;EAS_AF=0.2044;AMR_AF=0.2709;AFR_AF=0.5257;EUR_AF=0.4652;SAS_AF=0.4724;AA=T|||;VT=SNP
4	167691172	rs11131775	G	A	100	PASS	AC=2021;AF=0.403554;AN=5008;NS=2504;DP=21767;EAS_AF=0.2034;AMR_AF=0.2723;AFR_AF=0.5257;EUR_AF=0.4662;SAS_AF=0.4734;AA=G|||;VT=SNP
4	167691181	rs11131776	G	A	100	PASS	AC=833;AF=0.166334;AN=5008;NS=2504;DP=22078;EAS_AF=0.0665;AMR_AF=0.1369;AFR_AF=0.062;EUR_AF=0.2614;SAS_AF=0.3333;AA=G|||;VT=SNP
4	167691549	rs2100536	C	G	100	PASS	AC=1755;AF=0.350439;AN=5008;NS=2504;DP=20077;EAS_AF=0.3472;AMR_AF=0.513;AFR_AF=0.267;EUR_AF=0.3479;SAS_AF=0.3538;AA=C|||;VT=SNP
4	167691609	rs4859978	T	C	100	PASS	AC=1757;AF=0.350839;AN=5008;NS=2504;DP=19292;EAS_AF=0.3472;AMR_AF=0.5144;AFR_AF=0.267;EUR_AF=0.3479;SAS_AF=0.3548;AA=T|||;VT=SNP
4	167691688	rs4860018	G	A	100	PASS	AC=1754;AF=0.35024;AN=5008;NS=2504;DP=18880;EAS_AF=0.3472;AMR_AF=0.5115;AFR_AF=0.267;EUR_AF=0.3479;SAS_AF=0.3538;AA=A|||;VT=SNP
4	167691711	rs4627894	G	A	100	PASS	AC=1754;AF=0.35024;AN=5008;NS=2504;DP=18312;EAS_AF=0.3472;AMR_AF=0.5115;AFR_AF=0.267;EUR_AF=0.3479;SAS_AF=0.3538;AA=A|||;VT=SNP
4	167691805	rs4860020	G	A	100	PASS	AC=1754;AF=0.35024;AN=5008;NS=2504;DP=15952;EAS_AF=0.3472;AMR_AF=0.5115;AFR_AF=0.267;EUR_AF=0.3479;SAS_AF=0.3538;AA=A|||;VT=SNP
4	167691950	rs4859980	C	T	100	PASS	AC=1847;AF=0.36881;AN=5008;NS=2504;DP=13061;EAS_AF=0.3472;AMR_AF=0.513;AFR_AF=0.3359;EUR_AF=0.3489;SAS_AF=0.3538;AA=C|||;VT=SNP
4	167691994	rs62355207	C	T	100	PASS	AC=2022;AF=0.403754;AN=5008;NS=2504;DP=12231;EAS_AF=0.2034;AMR_AF=0.2709;AFR_AF=0.525;EUR_AF=0.4682;SAS_AF=0.4744;AA=C|||;VT=SNP
4	167692012	rs62355208	C	T	100	PASS	AC=1043;AF=0.208267;AN=5008;NS=2504;DP=12269;EAS_AF=0.0496;AMR_AF=0.1326;AFR_AF=0.4508;EUR_AF=0.1849;SAS_AF=0.1217;AA=c|||;VT=SNP
4	167692197	rs1037631	T	C	100	PASS	AC=2019;AF=0.403155;AN=5008;NS=2504;DP=8424;EAS_AF=0.2034;AMR_AF=0.2709;AFR_AF=0.5242;EUR_AF=0.4662;SAS_AF=0.4744;AA=T|||;VT=SNP
4	167692474	rs1037630	C	A	100	PASS	AC=2016;AF=0.402556;AN=5008;NS=2504;DP=12315;EAS_AF=0.2024;AMR_AF=0.2695;AFR_AF=0.5234;EUR_AF=0.4662;SAS_AF=0.4744;AA=A|||;VT=SNP
4	167692553	rs3925714	C	T	100	PASS	AC=2003;AF=0.39996;AN=5008;NS=2504;DP=13206;EAS_AF=0.1885;AMR_AF=0.2695;AFR_AF=0.5234;EUR_AF=0.4662;SAS_AF=0.4755;AA=T|||;VT=SNP
4	167692801	rs17696319	C	T	100	PASS	AC=1774;AF=0.354233;AN=5008;NS=2504;DP=16219;EAS_AF=0.3621;AMR_AF=0.513;AFR_AF=0.2693;EUR_AF=0.3489;SAS_AF=0.3538;AA=C|||;VT=SNP
4	167692892	rs11946234	A	C	100	PASS	AC=2001;AF=0.399561;AN=5008;NS=2504;DP=15716;EAS_AF=0.1885;AMR_AF=0.2695;AFR_AF=0.5234;EUR_AF=0.4652;SAS_AF=0.4744;AA=A|||;VT=SNP
4	167692947	rs17597957	G	A	100	PASS	AC=2001;AF=0.399561;AN=5008;NS=2504;DP=15284;EAS_AF=0.1885;AMR_AF=0.2695;AFR_AF=0.5234;EUR_AF=0.4652;SAS_AF=0.4744;AA=A|||;VT=SNP
4	167692976	rs17597978	G	T	100	PASS	AC=2002;AF=0.39976;AN=5008;NS=2504;DP=14979;EAS_AF=0.1895;AMR_AF=0.2695;AFR_AF=0.5234;EUR_AF=0.4652;SAS_AF=0.4744;AA=G|||;VT=SNP
4	167693038	rs28527797	G	A	100	PASS	AC=3775;AF=0.753794;AN=5008;NS=2504;DP=14202;EAS_AF=0.5506;AMR_AF=0.7824;AFR_AF=0.7927;EUR_AF=0.8141;SAS_AF=0.8282;AA=A|||;VT=SNP
4	167693200	rs17052591	C	T	100	PASS	AC=3776;AF=0.753994;AN=5008;NS=2504;DP=14329;EAS_AF=0.5516;AMR_AF=0.7824;AFR_AF=0.7927;EUR_AF=0.8141;SAS_AF=0.8282;AA=T|||;VT=SNP
4	167693601	rs17598006	A	C	100	PASS	AC=2001;AF=0.399561;AN=5008;NS=2504;DP=13384;EAS_AF=0.1895;AMR_AF=0.2695;AFR_AF=0.5227;EUR_AF=0.4652;SAS_AF=0.4744;AA=A|||;VT=SNP
4	167693612	rs4860021	C	T	100	PASS	AC=1778;AF=0.355032;AN=5008;NS=2504;DP=13685;EAS_AF=0.3631;AMR_AF=0.513;AFR_AF=0.2708;EUR_AF=0.3489;SAS_AF=0.3548;AA=C|||;VT=SNP
4	167693875	rs4860022	C	T	100	PASS	AC=1796;AF=0.358626;AN=5008;NS=2504;DP=16682;EAS_AF=0.3631;AMR_AF=0.513;AFR_AF=0.2844;EUR_AF=0.3489;SAS_AF=0.3548;AA=T|||;VT=SNP
4	167693974	rs10034086	A	G	100	PASS	AC=3875;AF=0.773762;AN=5008;NS=2504;DP=16566;EAS_AF=0.5546;AMR_AF=0.7839;AFR_AF=0.8631;EUR_AF=0.8161;SAS_AF=0.8282;AA=G|||;VT=SNP
4	167694003	rs72635168	G	A	100	PASS	AC=931;AF=0.185903;AN=5008;NS=2504;DP=16342;EAS_AF=0.1389;AMR_AF=0.1369;AFR_AF=0.0726;EUR_AF=0.2604;SAS_AF=0.3456;AA=G|||;VT=SNP
4	167694030	rs6822872	C	G	100	PASS	AC=2002;AF=0.39976;AN=5008;NS=2504;DP=16892;EAS_AF=0.1895;AMR_AF=0.2695;AFR_AF=0.5242;EUR_AF=0.4652;SAS_AF=0.4734;AA=C|||;VT=SNP
4	167694036	rs10034162	A	G	100	PASS	AC=1798;AF=0.359026;AN=5008;NS=2504;DP=16660;EAS_AF=0.3641;AMR_AF=0.5144;AFR_AF=0.2837;EUR_AF=0.3489;SAS_AF=0.3558;AA=G|||;VT=SNP
4	167694282	rs6552223	T	G	100	PASS	AC=2003;AF=0.39996;AN=5008;NS=2504;DP=17333;EAS_AF=0.1895;AMR_AF=0.2695;AFR_AF=0.5242;EUR_AF=0.4652;SAS_AF=0.4744;AA=T|||;VT=SNP
4	167694753	rs6844855	T	C	100	PASS	AC=1789;AF=0.357228;AN=5008;NS=2504;DP=16963;EAS_AF=0.371;AMR_AF=0.5173;AFR_AF=0.2708;EUR_AF=0.3489;SAS_AF=0.3548;AA=C|||;VT=SNP
4	167694843	rs745244	T	C	100	PASS	AC=1763;AF=0.352037;AN=5008;NS=2504;DP=17041;EAS_AF=0.371;AMR_AF=0.4813;AFR_AF=0.27;EUR_AF=0.3489;SAS_AF=0.3548;AA=C|||;VT=SNP
4	167695412	rs897512	G	A	100	PASS	AC=984;AF=0.196486;AN=5008;NS=2504;DP=18894;EAS_AF=0.1319;AMR_AF=0.1398;AFR_AF=0.0991;EUR_AF=0.2803;SAS_AF=0.3487;AA=A|||;VT=SNP
4	167695661	rs897511	T	G	100	PASS	AC=1829;AF=0.365216;AN=5008;NS=2504;DP=20204;EAS_AF=0.119;AMR_AF=0.2133;AFR_AF=0.5461;EUR_AF=0.3976;SAS_AF=0.4489;AA=T|||;VT=SNP
4	167696109	rs17519766	A	C	100	PASS	AC=902;AF=0.180112;AN=5008;NS=2504;DP=21171;EAS_AF=0.0645;AMR_AF=0.1398;AFR_AF=0.0855;EUR_AF=0.2863;SAS_AF=0.3466;AA=A|||;VT=SNP
4	167696538	rs2219238	T	C	100	PASS	AC=2976;AF=0.594249;AN=5008;NS=2504;DP=20643;EAS_AF=0.5218;AMR_AF=0.6873;AFR_AF=0.3949;EUR_AF=0.7247;SAS_AF=0.7382;AA=T|||;VT=SNP
4	167696999	rs17598075	T	G	100	PASS	AC=837;AF=0.167133;AN=5008;NS=2504;DP=19116;EAS_AF=0.0645;AMR_AF=0.1383;AFR_AF=0.0847;EUR_AF=0.2644;SAS_AF=0.3047;AA=T|||;VT=SNP
4	167697419	rs74558373	C	T	100	PASS	AC=836;AF=0.166933;AN=5008;NS=2504;DP=16522;EAS_AF=0.0645;AMR_AF=0.1383;AFR_AF=0.0847;EUR_AF=0.2634;SAS_AF=0.3047;AA=C|||;VT=SNP
4	167697512	rs139382447	C	T	100	PASS	AC=108;AF=0.0215655;AN=5008;NS=2504;DP=16962;EAS_AF=0.0208;AMR_AF=0.0288;AFR_AF=0.0008;EUR_AF=0.0567;SAS_AF=0.0092;AA=c|||;VT=SNP
4	167697937	rs11935662	T	C	100	PASS	AC=837;AF=0.167133;AN=5008;NS=2504;DP=17395;EAS_AF=0.0645;AMR_AF=0.1383;AFR_AF=0.0847;EUR_AF=0.2644;SAS_AF=0.3047;AA=T|||;VT=SNP
4	167698248	rs6817936	T	C	100	PASS	AC=2080;AF=0.415335;AN=5008;NS=2504;DP=14901;EAS_AF=0.4583;AMR_AF=0.5533;AFR_AF=0.2595;EUR_AF=0.4622;SAS_AF=0.4356;AA=T|||;VT=SNP
4	167698563	rs17052594	G	A	100	PASS	AC=462;AF=0.0922524;AN=5008;NS=2504;DP=18368;EAS_AF=0.0516;AMR_AF=0.0504;AFR_AF=0.1626;EUR_AF=0.0825;SAS_AF=0.0787;AA=G|||;VT=SNP
4	167699942	rs7698457	G	A	100	PASS	AC=1648;AF=0.329073;AN=5008;NS=2504;DP=17945;EAS_AF=0.5248;AMR_AF=0.2738;AFR_AF=0.3283;EUR_AF=0.2356;SAS_AF=0.2638;AA=A|||;VT=SNP
4	167700120	rs7698841	G	A	100	PASS	AC=1636;AF=0.326677;AN=5008;NS=2504;DP=17187;EAS_AF=0.5129;AMR_AF=0.2752;AFR_AF=0.3366;EUR_AF=0.2286;SAS_AF=0.2587;AA=A|||;VT=SNP
4	167700962	rs72697515	G	C	100	PASS	AC=115;AF=0.0229633;AN=5008;NS=2504;DP=16820;EAS_AF=0.0228;AMR_AF=0.0317;AFR_AF=0.0015;EUR_AF=0.0577;SAS_AF=0.0102;AA=G|||;VT=SNP
4	167701638	rs62355209	C	T	100	PASS	AC=943;AF=0.188299;AN=5008;NS=2504;DP=18184;EAS_AF=0.2748;AMR_AF=0.1571;AFR_AF=0.1286;EUR_AF=0.1849;SAS_AF=0.2055;AA=C|||;VT=SNP
4	167701888	rs62355210	T	C	100	PASS	AC=1431;AF=0.285743;AN=5008;NS=2504;DP=20832;EAS_AF=0.3542;AMR_AF=0.1729;AFR_AF=0.3865;EUR_AF=0.1859;SAS_AF=0.2618;AA=C|||;VT=SNP
4	167704731	rs17696409	C	G	100	PASS	AC=946;AF=0.188898;AN=5008;NS=2504;DP=14908;EAS_AF=0.2907;AMR_AF=0.1527;AFR_AF=0.1248;EUR_AF=0.1839;SAS_AF=0.2014;AA=C|||;VT=SNP
4	167705507	rs62355211	G	T	100	PASS	AC=1086;AF=0.216853;AN=5008;NS=2504;DP=15484;EAS_AF=0.2758;AMR_AF=0.1556;AFR_AF=0.2254;EUR_AF=0.163;SAS_AF=0.2434;AA=G|||;VT=SNP
4	167706322	rs28427162	T	C	100	PASS	AC=2327;AF=0.464657;AN=5008;NS=2504;DP=15172;EAS_AF=0.7153;AMR_AF=0.3602;AFR_AF=0.5378;EUR_AF=0.3072;SAS_AF=0.3436;AA=C|||;VT=SNP
4	167707049	rs28733166	C	T	100	PASS	AC=1420;AF=0.283546;AN=5008;NS=2504;DP=17308;EAS_AF=0.3452;AMR_AF=0.1671;AFR_AF=0.4085;EUR_AF=0.164;SAS_AF=0.2566;AA=T|||;VT=SNP
4	167708821	rs62355212	T	C	100	PASS	AC=1220;AF=0.24361;AN=5008;NS=2504;DP=12486;EAS_AF=0.4127;AMR_AF=0.1787;AFR_AF=0.1036;EUR_AF=0.2714;SAS_AF=0.2761;AA=T|||;VT=SNP
4	167709190	rs55702925	T	C	100	PASS	AC=1142;AF=0.228035;AN=5008;NS=2504;DP=14099;EAS_AF=0.3472;AMR_AF=0.1787;AFR_AF=0.1029;EUR_AF=0.2714;SAS_AF=0.2648;AA=T|||;VT=SNP
4	167709255	rs28463317	C	T	100	PASS	AC=1623;AF=0.324081;AN=5008;NS=2504;DP=15182;EAS_AF=0.4127;AMR_AF=0.2046;AFR_AF=0.3548;EUR_AF=0.2773;SAS_AF=0.3241;AA=T|||;VT=SNP
4	167709614	rs7669297	T	C	100	PASS	AC=1144;AF=0.228435;AN=5008;NS=2504;DP=12084;EAS_AF=0.3462;AMR_AF=0.1787;AFR_AF=0.1029;EUR_AF=0.2734;SAS_AF=0.2658;AA=T|||;VT=SNP
4	167709990	rs7670065	T	G	100	PASS	AC=1219;AF=0.243411;AN=5008;NS=2504;DP=11294;EAS_AF=0.4117;AMR_AF=0.1787;AFR_AF=0.1029;EUR_AF=0.2714;SAS_AF=0.2771;AA=G|||;VT=SNP
4	167711475	rs62355239	A	T	100	PASS	AC=1902;AF=0.379792;AN=5008;NS=2504;DP=16656;EAS_AF=0.4147;AMR_AF=0.219;AFR_AF=0.5522;EUR_AF=0.2823;SAS_AF=0.3252;AA=T|||;VT=SNP
4	167711481	rs62355240	T	G	100	PASS	AC=1142;AF=0.228035;AN=5008;NS=2504;DP=16391;EAS_AF=0.3472;AMR_AF=0.1772;AFR_AF=0.1014;EUR_AF=0.2734;SAS_AF=0.2658;AA=G|||;VT=SNP
4	167711854	rs10517903	A	C	100	PASS	AC=1140;AF=0.227636;AN=5008;NS=2504;DP=17529;EAS_AF=0.3472;AMR_AF=0.1787;AFR_AF=0.1014;EUR_AF=0.2724;SAS_AF=0.2638;AA=A|||;VT=SNP
4	167712742	rs17645338	C	T	100	PASS	AC=819;AF=0.163538;AN=5008;NS=2504;DP=14051;EAS_AF=0.3204;AMR_AF=0.1254;AFR_AF=0.0113;EUR_AF=0.1869;SAS_AF=0.2106;AA=C|||;VT=SNP
4	167713699	rs2198744	T	C	100	PASS	AC=1484;AF=0.296326;AN=5008;NS=2504;DP=15490;EAS_AF=0.3492;AMR_AF=0.2032;AFR_AF=0.3018;EUR_AF=0.2793;SAS_AF=0.318;AA=T|||;VT=SNP
4	167714096	rs62355241	T	C	100	PASS	AC=1010;AF=0.201677;AN=5008;NS=2504;DP=12729;EAS_AF=0.3462;AMR_AF=0.1571;AFR_AF=0.0575;EUR_AF=0.2525;SAS_AF=0.227;AA=T|||;VT=SNP
4	167715106	rs62355242	T	A	100	PASS	AC=315;AF=0.0628994;AN=5008;NS=2504;DP=17471;EAS_AF=0.0268;AMR_AF=0.0893;AFR_AF=0.0144;EUR_AF=0.163;SAS_AF=0.044;AA=T|||;VT=SNP
4	167715416	rs9637685	G	C	100	PASS	AC=1314;AF=0.26238;AN=5008;NS=2504;DP=14336;EAS_AF=0.3353;AMR_AF=0.1902;AFR_AF=0.2262;EUR_AF=0.2744;SAS_AF=0.2751;AA=C|||;VT=SNP
4	167716388	rs17052608	A	C	100	PASS	AC=1650;AF=0.329473;AN=5008;NS=2504;DP=15866;EAS_AF=0.6438;AMR_AF=0.2478;AFR_AF=0.3411;EUR_AF=0.1471;SAS_AF=0.2352;AA=A|||;VT=SNP
4	167718338	rs28363930	G	T	100	PASS	AC=861;AF=0.171925;AN=5008;NS=2504;DP=12988;EAS_AF=0.0774;AMR_AF=0.1153;AFR_AF=0.3071;EUR_AF=0.1461;SAS_AF=0.1534;AA=T|||;VT=SNP
4	167719121	rs72697521	A	G	100	PASS	AC=141;AF=0.028155;AN=5008;NS=2504;DP=15584;EAS_AF=0.0258;AMR_AF=0.0403;AFR_AF=0.003;EUR_AF=0.0726;SAS_AF=0.0102;AA=A|||;VT=SNP
4	167719166	rs28548065	G	A	100	PASS	AC=868;AF=0.173323;AN=5008;NS=2504;DP=16152;EAS_AF=0.0764;AMR_AF=0.1153;AFR_AF=0.3139;EUR_AF=0.1451;SAS_AF=0.1534;AA=A|||;VT=SNP
4	167720077	rs2318490	A	G	100	PASS	AC=2507;AF=0.500599;AN=5008;NS=2504;DP=18772;EAS_AF=0.7123;AMR_AF=0.366;AFR_AF=0.6536;EUR_AF=0.2922;SAS_AF=0.3855;AA=G|||;VT=SNP
4	167720429	rs1304643	T	C	100	PASS	AC=1992;AF=0.397764;AN=5008;NS=2504;DP=20641;EAS_AF=0.7153;AMR_AF=0.2954;AFR_AF=0.4266;EUR_AF=0.1938;SAS_AF=0.3139;AA=T|||;VT=SNP
4	167720747	rs2318491	A	G	100	PASS	AC=1993;AF=0.397963;AN=5008;NS=2504;DP=17082;EAS_AF=0.7153;AMR_AF=0.2954;AFR_AF=0.4274;EUR_AF=0.1938;SAS_AF=0.3139;AA=A|||;VT=SNP
4	167720786	rs2318492	G	A	100	PASS	AC=4414;AF=0.88139;AN=5008;NS=2504;DP=15752;EAS_AF=0.8353;AMR_AF=0.7406;AFR_AF=0.9871;EUR_AF=0.8668;SAS_AF=0.9008;AA=A|||;VT=SNP
4	167722308	rs6858153	C	T	100	PASS	AC=2770;AF=0.553115;AN=5008;NS=2504;DP=17968;EAS_AF=0.7123;AMR_AF=0.3775;AFR_AF=0.848;EUR_AF=0.2952;SAS_AF=0.3804;AA=T|||;VT=SNP
4	167723375	rs62355247	A	C	100	PASS	AC=1995;AF=0.398363;AN=5008;NS=2504;DP=18370;EAS_AF=0.7163;AMR_AF=0.2954;AFR_AF=0.4281;EUR_AF=0.1938;SAS_AF=0.3139;AA=A|||;VT=SNP
4	167723559	rs72635169	A	C	100	PASS	AC=1994;AF=0.398163;AN=5008;NS=2504;DP=18514;EAS_AF=0.7163;AMR_AF=0.2954;AFR_AF=0.4274;EUR_AF=0.1938;SAS_AF=0.3139;AA=C|||;VT=SNP
4	167724598	rs4241627	T	C	100	PASS	AC=4457;AF=0.889976;AN=5008;NS=2504;DP=17114;EAS_AF=0.8353;AMR_AF=0.7579;AFR_AF=0.9879;EUR_AF=0.8976;SAS_AF=0.8998;AA=t|||;VT=SNP
4	167724694	rs73863823	A	G	100	PASS	AC=1646;AF=0.328674;AN=5008;NS=2504;DP=18275;EAS_AF=0.6419;AMR_AF=0.2478;AFR_AF=0.3411;EUR_AF=0.1471;SAS_AF=0.2331;AA=A|||;VT=SNP
4	167725156	rs41369447	A	G	100	PASS	AC=863;AF=0.172324;AN=5008;NS=2504;DP=17656;EAS_AF=0.0774;AMR_AF=0.1196;AFR_AF=0.3147;EUR_AF=0.1451;SAS_AF=0.1431;AA=G|||;VT=SNP
4	167726268	rs6846491	A	T	100	PASS	AC=2632;AF=0.525559;AN=5008;NS=2504;DP=16177;EAS_AF=0.7143;AMR_AF=0.3444;AFR_AF=0.7965;EUR_AF=0.2644;SAS_AF=0.362;AA=T|||;VT=SNP
4	167727136	rs1551491	A	G	100	PASS	AC=2366;AF=0.472444;AN=5008;NS=2504;DP=16641;EAS_AF=0.7173;AMR_AF=0.3271;AFR_AF=0.6044;EUR_AF=0.2614;SAS_AF=0.362;AA=G|||;VT=SNP
4	167727185	rs17519960	G	C	100	PASS	AC=397;AF=0.0792732;AN=5008;NS=2504;DP=16222;EAS_AF=0.0744;AMR_AF=0.085;AFR_AF=0.062;EUR_AF=0.1223;SAS_AF=0.0593;AA=G|||;VT=SNP
4	167727753	rs12500478	C	T	100	PASS	AC=762;AF=0.152157;AN=5008;NS=2504;DP=13972;EAS_AF=0.0873;AMR_AF=0.2017;AFR_AF=0.0182;EUR_AF=0.2803;SAS_AF=0.2331;AA=C|||;VT=SNP
4	167728853	rs11735453	C	G	100	PASS	AC=2354;AF=0.470048;AN=5008;NS=2504;DP=17916;EAS_AF=0.7143;AMR_AF=0.3285;AFR_AF=0.6014;EUR_AF=0.2614;SAS_AF=0.3558;AA=G|||;VT=SNP
4	167730289	rs2873705	A	G	100	PASS	AC=2043;AF=0.407947;AN=5008;NS=2504;DP=16018;EAS_AF=0.7183;AMR_AF=0.33;AFR_AF=0.4047;EUR_AF=0.2684;SAS_AF=0.2914;AA=A|||;VT=SNP
4	167730442	rs6844043	T	C	100	PASS	AC=1905;AF=0.380391;AN=5008;NS=2504;DP=15775;EAS_AF=0.7143;AMR_AF=0.2939;AFR_AF=0.354;EUR_AF=0.2386;SAS_AF=0.2791;AA=T|||;VT=SNP
4	167730567	rs4143465	T	C	100	PASS	AC=2343;AF=0.467851;AN=5008;NS=2504;DP=16944;EAS_AF=0.7163;AMR_AF=0.3271;AFR_AF=0.5877;EUR_AF=0.2614;SAS_AF=0.362;AA=C|||;VT=SNP
4	167730728	rs4143464	C	G	100	PASS	AC=2341;AF=0.467452;AN=5008;NS=2504;DP=18906;EAS_AF=0.7153;AMR_AF=0.3256;AFR_AF=0.5877;EUR_AF=0.2614;SAS_AF=0.362;AA=G|||;VT=SNP
4	167732430	rs74287161	T	C	100	PASS	AC=1640;AF=0.327476;AN=5008;NS=2504;DP=14694;EAS_AF=0.6379;AMR_AF=0.245;AFR_AF=0.3427;EUR_AF=0.1461;SAS_AF=0.2321;AA=T|||;VT=SNP
4	167733628	rs6821241	T	C	100	PASS	AC=2353;AF=0.469848;AN=5008;NS=2504;DP=15847;EAS_AF=0.7133;AMR_AF=0.3199;AFR_AF=0.6014;EUR_AF=0.2614;SAS_AF=0.362;AA=C|||;VT=SNP
4	167734669	rs17598332	A	G	100	PASS	AC=506;AF=0.101038;AN=5008;NS=2504;DP=13831;EAS_AF=0.0744;AMR_AF=0.0965;AFR_AF=0.0938;EUR_AF=0.1392;SAS_AF=0.1022;AA=A|||;VT=SNP
4	167735135	rs6823089	A	G	100	PASS	AC=615;AF=0.122804;AN=5008;NS=2504;DP=15611;EAS_AF=0.0764;AMR_AF=0.0706;AFR_AF=0.2277;EUR_AF=0.0984;SAS_AF=0.091;AA=G|||;VT=SNP
4	167735320	rs78406624	C	T	100	PASS	AC=635;AF=0.126797;AN=5008;NS=2504;DP=19217;EAS_AF=0.2768;AMR_AF=0.0821;AFR_AF=0.0287;EUR_AF=0.0964;SAS_AF=0.1677;AA=C|||;VT=SNP
4	167735865	rs62356760	A	G	100	PASS	AC=2386;AF=0.476438;AN=5008;NS=2504;DP=16413;EAS_AF=0.7163;AMR_AF=0.3487;AFR_AF=0.6573;EUR_AF=0.2724;SAS_AF=0.2853;AA=A|||;VT=SNP
4	167736792	rs12646607	T	C	100	PASS	AC=2382;AF=0.475639;AN=5008;NS=2504;DP=13380;EAS_AF=0.7163;AMR_AF=0.3487;AFR_AF=0.6543;EUR_AF=0.2724;SAS_AF=0.2853;AA=T|||;VT=SNP
4	167738021	rs55734645	G	C	100	PASS	AC=2033;AF=0.40595;AN=5008;NS=2504;DP=18910;EAS_AF=0.6984;AMR_AF=0.3199;AFR_AF=0.4244;EUR_AF=0.2704;SAS_AF=0.2802;AA=G|||;VT=SNP
4	167738195	rs1037629	G	A	100	PASS	AC=2733;AF=0.545727;AN=5008;NS=2504;DP=20412;EAS_AF=0.7004;AMR_AF=0.3689;AFR_AF=0.8449;EUR_AF=0.2942;SAS_AF=0.3661;AA=A|||;VT=SNP
4	167738464	rs2198743	G	T	100	PASS	AC=2340;AF=0.467252;AN=5008;NS=2504;DP=22053;EAS_AF=0.6974;AMR_AF=0.3372;AFR_AF=0.6483;EUR_AF=0.2714;SAS_AF=0.2791;AA=T|||;VT=SNP
4	167738685	rs4318675	G	C	100	PASS	AC=1944;AF=0.388179;AN=5008;NS=2504;DP=18720;EAS_AF=0.62;AMR_AF=0.2507;AFR_AF=0.5877;EUR_AF=0.1501;SAS_AF=0.2219;AA=G|||;VT=SNP
4	167741414	rs28494108	T	C	100	PASS	AC=2042;AF=0.407748;AN=5008;NS=2504;DP=17171;EAS_AF=0.6399;AMR_AF=0.2767;AFR_AF=0.5507;EUR_AF=0.169;SAS_AF=0.3139;AA=T|||;VT=SNP
4	167742294	rs2198742	A	G	100	PASS	AC=3734;AF=0.745607;AN=5008;NS=2504;DP=14236;EAS_AF=0.8056;AMR_AF=0.6542;AFR_AF=0.6982;EUR_AF=0.7634;SAS_AF=0.7945;AA=A|||;VT=SNP
4	167742872	rs2198741	T	C	100	PASS	AC=3719;AF=0.742612;AN=5008;NS=2504;DP=17235;EAS_AF=0.7927;AMR_AF=0.6484;AFR_AF=0.6974;EUR_AF=0.7674;SAS_AF=0.7935;AA=T|||;VT=SNP
4	167743180	rs10011960	C	T	100	PASS	AC=3715;AF=0.741813;AN=5008;NS=2504;DP=16577;EAS_AF=0.7927;AMR_AF=0.6427;AFR_AF=0.6974;EUR_AF=0.7674;SAS_AF=0.7935;AA=T|||;VT=SNP
4	167743210	rs59443386	T	C	100	PASS	AC=3718;AF=0.742412;AN=5008;NS=2504;DP=16116;EAS_AF=0.7927;AMR_AF=0.647;AFR_AF=0.6974;EUR_AF=0.7674;SAS_AF=0.7935;AA=C|||;VT=SNP
4	167744429	rs954722	T	C	100	PASS	AC=3742;AF=0.747204;AN=5008;NS=2504;DP=17483;EAS_AF=0.8065;AMR_AF=0.6599;AFR_AF=0.6974;EUR_AF=0.7674;SAS_AF=0.7945;AA=C|||;VT=SNP
4	167745201	rs921857	T	A	100	PASS	AC=1778;AF=0.355032;AN=5008;NS=2504;DP=18095;EAS_AF=0.625;AMR_AF=0.2695;AFR_AF=0.4175;EUR_AF=0.1769;SAS_AF=0.2362;AA=T|||;VT=SNP
4	167745216	rs921856	G	A	100	PASS	AC=3700;AF=0.738818;AN=5008;NS=2504;DP=18131;EAS_AF=0.7917;AMR_AF=0.6354;AFR_AF=0.6967;EUR_AF=0.7634;SAS_AF=0.7894;AA=A|||;VT=SNP
4	167745822	rs11735271	T	C	100	PASS	AC=1782;AF=0.355831;AN=5008;NS=2504;DP=20327;EAS_AF=0.626;AMR_AF=0.2695;AFR_AF=0.4198;EUR_AF=0.1769;SAS_AF=0.2362;AA=T|||;VT=SNP
4	167746649	rs62353203	A	T	100	PASS	AC=1797;AF=0.358826;AN=5008;NS=2504;DP=18032;EAS_AF=0.6359;AMR_AF=0.281;AFR_AF=0.4168;EUR_AF=0.1769;SAS_AF=0.2372;AA=A|||;VT=SNP
4	167748415	rs60246774	G	A	100	PASS	AC=2067;AF=0.41274;AN=5008;NS=2504;DP=17273;EAS_AF=0.6369;AMR_AF=0.3026;AFR_AF=0.6082;EUR_AF=0.1789;SAS_AF=0.2362;AA=G|||;VT=SNP
4	167749783	rs17701990	T	C	100	PASS	AC=715;AF=0.142772;AN=5008;NS=2504;DP=15362;EAS_AF=0.2788;AMR_AF=0.0821;AFR_AF=0.0711;EUR_AF=0.0994;SAS_AF=0.1871;AA=T|||;VT=SNP
4	167749944	rs4859994	C	T	100	PASS	AC=1346;AF=0.26877;AN=5008;NS=2504;DP=16672;EAS_AF=0.0923;AMR_AF=0.304;AFR_AF=0.0393;EUR_AF=0.4891;SAS_AF=0.5092;AA=C|||;VT=SNP
4	167750625	rs6849616	C	T	100	PASS	AC=3733;AF=0.745407;AN=5008;NS=2504;DP=16729;EAS_AF=0.8075;AMR_AF=0.6527;AFR_AF=0.6959;EUR_AF=0.7614;SAS_AF=0.7975;AA=t|||;VT=SNP
4	167750866	rs6850087	C	T	100	PASS	AC=3707;AF=0.740216;AN=5008;NS=2504;DP=16188;EAS_AF=0.7956;AMR_AF=0.6398;AFR_AF=0.6959;EUR_AF=0.7614;SAS_AF=0.7924;AA=T|||;VT=SNP
4	167751065	rs58200612	T	G	100	PASS	AC=1660;AF=0.33147;AN=5008;NS=2504;DP=18301;EAS_AF=0.6349;AMR_AF=0.245;AFR_AF=0.3608;EUR_AF=0.1471;SAS_AF=0.2301;AA=T|||;VT=SNP
4	167751542	rs17702008	T	C	100	PASS	AC=1664;AF=0.332268;AN=5008;NS=2504;DP=18864;EAS_AF=0.6379;AMR_AF=0.2464;AFR_AF=0.3608;EUR_AF=0.1471;SAS_AF=0.2301;AA=T|||;VT=SNP
4	167752224	rs2318494	T	A	100	PASS	AC=4380;AF=0.874601;AN=5008;NS=2504;DP=14255;EAS_AF=0.8234;AMR_AF=0.7219;AFR_AF=0.9887;EUR_AF=0.8549;SAS_AF=0.9018;AA=A|||;VT=SNP
4	167752923	rs6824889	A	T	100	PASS	AC=2093;AF=0.417931;AN=5008;NS=2504;DP=13427;EAS_AF=0.626;AMR_AF=0.2882;AFR_AF=0.6362;EUR_AF=0.1839;SAS_AF=0.2413;AA=a|||;VT=SNP
4	167753460	rs7669089	A	C	100	PASS	AC=2035;AF=0.40635;AN=5008;NS=2504;DP=16486;EAS_AF=0.623;AMR_AF=0.2839;AFR_AF=0.6036;EUR_AF=0.1789;SAS_AF=0.2372;AA=A|||;VT=SNP
4	167755348	rs6552659	C	T	100	PASS	AC=3709;AF=0.740615;AN=5008;NS=2504;DP=19068;EAS_AF=0.7966;AMR_AF=0.6398;AFR_AF=0.6936;EUR_AF=0.7614;SAS_AF=0.7965;AA=T|||;VT=SNP
4	167756785	rs12640605	C	T	100	PASS	AC=3713;AF=0.741414;AN=5008;NS=2504;DP=18432;EAS_AF=0.7966;AMR_AF=0.6455;AFR_AF=0.6936;EUR_AF=0.7654;SAS_AF=0.7924;AA=T|||;VT=SNP
4	167757172	rs12640699	C	A	100	PASS	AC=3836;AF=0.765974;AN=5008;NS=2504;DP=17240;EAS_AF=0.8284;AMR_AF=0.6772;AFR_AF=0.6747;EUR_AF=0.836;SAS_AF=0.816;AA=A|||;VT=SNP
4	167757806	rs6552687	T	A	100	PASS	AC=3719;AF=0.742612;AN=5008;NS=2504;DP=15697;EAS_AF=0.7917;AMR_AF=0.6484;AFR_AF=0.6997;EUR_AF=0.7654;SAS_AF=0.7935;AA=A|||;VT=SNP
4	167760028	rs7698253	G	A	100	PASS	AC=1611;AF=0.321685;AN=5008;NS=2504;DP=14098;EAS_AF=0.0923;AMR_AF=0.3199;AFR_AF=0.2292;EUR_AF=0.4911;SAS_AF=0.5102;AA=G|||;VT=SNP
4	167760175	rs7698485	G	A	100	PASS	AC=1348;AF=0.269169;AN=5008;NS=2504;DP=18957;EAS_AF=0.0913;AMR_AF=0.3055;AFR_AF=0.0401;EUR_AF=0.4891;SAS_AF=0.5102;AA=G|||;VT=SNP
4	167761508	rs4859995	C	T	100	PASS	AC=3737;AF=0.746206;AN=5008;NS=2504;DP=19039;EAS_AF=0.8085;AMR_AF=0.6556;AFR_AF=0.6997;EUR_AF=0.7614;SAS_AF=0.7935;AA=T|||;VT=SNP
4	167762116	rs2124453	C	A	100	PASS	AC=3733;AF=0.745407;AN=5008;NS=2504;DP=12681;EAS_AF=0.8065;AMR_AF=0.6513;AFR_AF=0.6974;EUR_AF=0.7614;SAS_AF=0.7975;AA=A|||;VT=SNP
4	167762548	rs72697531	C	T	100	PASS	AC=138;AF=0.0275559;AN=5008;NS=2504;DP=14870;EAS_AF=0.0248;AMR_AF=0.0389;AFR_AF=0.003;EUR_AF=0.0716;SAS_AF=0.0102;AA=C|||;VT=SNP
4	167762940	rs79683184	A	C	100	PASS	AC=655;AF=0.130791;AN=5008;NS=2504;DP=18670;EAS_AF=0.2817;AMR_AF=0.1196;AFR_AF=0.0038;EUR_AF=0.0964;SAS_AF=0.1902;AA=A|||;VT=SNP
4	167763369	rs6829373	G	A	100	PASS	AC=3802;AF=0.759185;AN=5008;NS=2504;DP=21436;EAS_AF=0.8105;AMR_AF=0.6571;AFR_AF=0.7428;EUR_AF=0.7614;SAS_AF=0.7986;AA=A|||;VT=SNP
4	167764092	rs2124452	G	C	100	PASS	AC=1626;AF=0.324681;AN=5008;NS=2504;DP=14906;EAS_AF=0.6171;AMR_AF=0.232;AFR_AF=0.3623;EUR_AF=0.1471;SAS_AF=0.2209;AA=G|||;VT=SNP
4	167764265	rs74287163	G	A	100	PASS	AC=107;AF=0.0213658;AN=5008;NS=2504;DP=13540;EAS_AF=0.0774;AMR_AF=0.0058;AFR_AF=0;EUR_AF=0.0129;SAS_AF=0.0123;AA=g|||;VT=SNP
4	167765735	rs2168402	C	A	100	PASS	AC=1327;AF=0.264976;AN=5008;NS=2504;DP=16759;EAS_AF=0.0913;AMR_AF=0.3026;AFR_AF=0.0265;EUR_AF=0.4881;SAS_AF=0.5102;AA=C|||;VT=SNP
4	167766433	rs72697533	T	A	100	PASS	AC=130;AF=0.0259585;AN=5008;NS=2504;DP=13346;EAS_AF=0.0268;AMR_AF=0.0303;AFR_AF=0.003;EUR_AF=0.0676;SAS_AF=0.0102;AA=T|||;VT=SNP
4	167771434	rs6834387	T	C	100	PASS	AC=1377;AF=0.27496;AN=5008;NS=2504;DP=16959;EAS_AF=0.0952;AMR_AF=0.3184;AFR_AF=0.0401;EUR_AF=0.495;SAS_AF=0.5204;AA=C|||;VT=SNP
4	167773457	rs4859969	T	G	100	PASS	AC=1371;AF=0.273762;AN=5008;NS=2504;DP=11946;EAS_AF=0.0962;AMR_AF=0.3141;AFR_AF=0.0408;EUR_AF=0.494;SAS_AF=0.5164;AA=t|||;VT=SNP
4	167776873	rs897514	A	G	100	PASS	AC=3147;AF=0.628395;AN=5008;NS=2504;DP=16590;EAS_AF=0.5377;AMR_AF=0.5879;AFR_AF=0.6989;EUR_AF=0.673;SAS_AF=0.6094;AA=G|||;VT=SNP
4	167777082	rs55711272	C	A	100	PASS	AC=1281;AF=0.255791;AN=5008;NS=2504;DP=18588;EAS_AF=0.3621;AMR_AF=0.1844;AFR_AF=0.5234;EUR_AF=0.0527;SAS_AF=0.044;AA=C|||;VT=SNP
4	167777305	rs897513	A	G	100	PASS	AC=3801;AF=0.758986;AN=5008;NS=2504;DP=13564;EAS_AF=0.8165;AMR_AF=0.6643;AFR_AF=0.7284;EUR_AF=0.7684;SAS_AF=0.7986;AA=G|||;VT=SNP
4	167778165	rs35646569	A	G	100	PASS	AC=1466;AF=0.292732;AN=5008;NS=2504;DP=16866;EAS_AF=0.3681;AMR_AF=0.2219;AFR_AF=0.6074;EUR_AF=0.0825;SAS_AF=0.0562;AA=A|||;VT=SNP
4	167778309	rs72697537	A	T	100	PASS	AC=1344;AF=0.268371;AN=5008;NS=2504;DP=18650;EAS_AF=0.0913;AMR_AF=0.3112;AFR_AF=0.0257;EUR_AF=0.494;SAS_AF=0.5164;AA=A|||;VT=SNP
4	167780915	rs7660401	T	C	100	PASS	AC=4407;AF=0.879992;AN=5008;NS=2504;DP=16106;EAS_AF=0.8363;AMR_AF=0.7392;AFR_AF=0.9887;EUR_AF=0.8549;SAS_AF=0.9039;AA=C|||;VT=SNP
4	167783792	rs72697539	A	G	100	PASS	AC=135;AF=0.0269569;AN=5008;NS=2504;DP=14847;EAS_AF=0.0218;AMR_AF=0.0403;AFR_AF=0.0038;EUR_AF=0.0696;SAS_AF=0.0102;AA=A|||;VT=SNP
4	167785513	rs4859997	G	A	100	PASS	AC=2674;AF=0.533946;AN=5008;NS=2504;DP=19176;EAS_AF=0.3552;AMR_AF=0.4568;AFR_AF=0.4486;EUR_AF=0.6869;SAS_AF=0.7311;AA=A|||;VT=SNP
4	167786089	rs12498421	C	T	100	PASS	AC=2446;AF=0.488419;AN=5008;NS=2504;DP=17643;EAS_AF=0.3542;AMR_AF=0.4078;AFR_AF=0.3979;EUR_AF=0.5934;SAS_AF=0.6984;AA=C|||;VT=SNP
4	167786501	rs4566679	A	C	100	PASS	AC=3739;AF=0.746605;AN=5008;NS=2504;DP=18401;EAS_AF=0.7946;AMR_AF=0.6556;AFR_AF=0.7042;EUR_AF=0.7674;SAS_AF=0.7975;AA=C|||;VT=SNP
4	167786572	rs4289464	C	T	100	PASS	AC=3695;AF=0.737819;AN=5008;NS=2504;DP=18610;EAS_AF=0.7946;AMR_AF=0.6441;AFR_AF=0.68;EUR_AF=0.7634;SAS_AF=0.7975;AA=T|||;VT=SNP
4	167787116	rs4859998	G	A	100	PASS	AC=4251;AF=0.848842;AN=5008;NS=2504;DP=19279;EAS_AF=0.8185;AMR_AF=0.719;AFR_AF=0.9297;EUR_AF=0.8489;SAS_AF=0.863;AA=A|||;VT=SNP
4	167787710	rs62353259	T	C	100	PASS	AC=720;AF=0.14377;AN=5008;NS=2504;DP=17522;EAS_AF=0.37;AMR_AF=0.1859;AFR_AF=0.0673;EUR_AF=0.0746;SAS_AF=0.0552;AA=t|||;VT=SNP
4	167787891	rs7691474	C	G	100	PASS	AC=1359;AF=0.271366;AN=5008;NS=2504;DP=16684;EAS_AF=0.1002;AMR_AF=0.3127;AFR_AF=0.0295;EUR_AF=0.494;SAS_AF=0.5164;AA=C|||;VT=SNP
4	167788342	rs6553015	A	G	100	PASS	AC=2478;AF=0.494808;AN=5008;NS=2504;DP=16059;EAS_AF=0.3601;AMR_AF=0.4107;AFR_AF=0.4138;EUR_AF=0.5954;SAS_AF=0.6994;AA=A|||;VT=SNP
4	167788964	rs76022439	A	G	100	PASS	AC=557;AF=0.111222;AN=5008;NS=2504;DP=10420;EAS_AF=0.3681;AMR_AF=0.147;AFR_AF=0.0076;EUR_AF=0.0368;SAS_AF=0.0378;AA=A|||;VT=SNP
4	167789207	rs7440269	A	G	100	PASS	AC=751;AF=0.14996;AN=5008;NS=2504;DP=12815;EAS_AF=0.369;AMR_AF=0.1902;AFR_AF=0.0893;EUR_AF=0.0746;SAS_AF=0.0552;AA=A|||;VT=SNP
4	167789802	rs57136544	C	T	100	PASS	AC=727;AF=0.145168;AN=5008;NS=2504;DP=17030;EAS_AF=0.3571;AMR_AF=0.1744;AFR_AF=0.0893;EUR_AF=0.0746;SAS_AF=0.0542;AA=C|||;VT=SNP
4	167790958	rs7672200	G	A	100	PASS	AC=2462;AF=0.491613;AN=5008;NS=2504;DP=16563;EAS_AF=0.3542;AMR_AF=0.4092;AFR_AF=0.4092;EUR_AF=0.5934;SAS_AF=0.6984;AA=A|||;VT=SNP
4	167791799	rs10026881	A	T	100	PASS	AC=2696;AF=0.538339;AN=5008;NS=2504;DP=15180;EAS_AF=0.3591;AMR_AF=0.4669;AFR_AF=0.4531;EUR_AF=0.6918;SAS_AF=0.7311;AA=T|||;VT=SNP
4	167791824	rs10026895	A	C	100	PASS	AC=3755;AF=0.7498;AN=5008;NS=2504;DP=15760;EAS_AF=0.8075;AMR_AF=0.67;AFR_AF=0.6967;EUR_AF=0.7684;SAS_AF=0.7996;AA=C|||;VT=SNP
4	167794132	rs60053973	C	G	100	PASS	AC=3160;AF=0.63099;AN=5008;NS=2504;DP=18843;EAS_AF=0.7183;AMR_AF=0.5922;AFR_AF=0.4629;EUR_AF=0.672;SAS_AF=0.7536;AA=C|||;VT=SNP
4	167794933	rs13103887	A	G	100	PASS	AC=3180;AF=0.634984;AN=5008;NS=2504;DP=19267;EAS_AF=0.7302;AMR_AF=0.6066;AFR_AF=0.4599;EUR_AF=0.674;SAS_AF=0.7536;AA=A|||;VT=SNP
4	167795292	rs13111333	T	G	100	PASS	AC=3387;AF=0.676318;AN=5008;NS=2504;DP=19793;EAS_AF=0.7312;AMR_AF=0.647;AFR_AF=0.5023;EUR_AF=0.7634;SAS_AF=0.7863;AA=G|||;VT=SNP
4	167796003	rs4241628	G	A	100	PASS	AC=3700;AF=0.738818;AN=5008;NS=2504;DP=16211;EAS_AF=0.7946;AMR_AF=0.647;AFR_AF=0.6808;EUR_AF=0.7644;SAS_AF=0.7986;AA=A|||;VT=SNP
4	167796603	rs4128681	G	T	100	PASS	AC=3357;AF=0.670327;AN=5008;NS=2504;DP=15031;EAS_AF=0.7173;AMR_AF=0.6326;AFR_AF=0.4992;EUR_AF=0.7624;SAS_AF=0.7853;AA=T|||;VT=SNP
4	167796914	rs10517910	A	G	100	PASS	AC=3752;AF=0.749201;AN=5008;NS=2504;DP=18438;EAS_AF=0.8075;AMR_AF=0.6715;AFR_AF=0.6936;EUR_AF=0.7694;SAS_AF=0.7986;AA=G|||;VT=SNP
4	167797557	rs17702109	G	A	100	PASS	AC=679;AF=0.135583;AN=5008;NS=2504;DP=15731;EAS_AF=0.2579;AMR_AF=0.0937;AFR_AF=0.0053;EUR_AF=0.1402;SAS_AF=0.2106;AA=G|||;VT=SNP
4	167797810	rs9996592	C	T	100	PASS	AC=3360;AF=0.670927;AN=5008;NS=2504;DP=13425;EAS_AF=0.7173;AMR_AF=0.6398;AFR_AF=0.4962;EUR_AF=0.7654;SAS_AF=0.7843;AA=T|||;VT=SNP
4	167798911	rs10027880	C	T	100	PASS	AC=3696;AF=0.738019;AN=5008;NS=2504;DP=14602;EAS_AF=0.7946;AMR_AF=0.6441;AFR_AF=0.6793;EUR_AF=0.7634;SAS_AF=0.7996;AA=T|||;VT=SNP
4	167799695	rs17702127	A	C	100	PASS	AC=1897;AF=0.378794;AN=5008;NS=2504;DP=11068;EAS_AF=0.6389;AMR_AF=0.304;AFR_AF=0.4107;EUR_AF=0.2217;SAS_AF=0.2822;AA=A|||;VT=SNP
4	167799899	rs13123001	G	A	100	PASS	AC=3138;AF=0.626597;AN=5008;NS=2504;DP=13756;EAS_AF=0.7242;AMR_AF=0.5793;AFR_AF=0.4531;EUR_AF=0.669;SAS_AF=0.7505;AA=G|||;VT=SNP
4	167802622	rs4860000	G	T	100	PASS	AC=3204;AF=0.639776;AN=5008;NS=2504;DP=13331;EAS_AF=0.7381;AMR_AF=0.5951;AFR_AF=0.4622;EUR_AF=0.669;SAS_AF=0.7802;AA=G|||;VT=SNP
4	167802803	rs17645671	G	C	100	PASS	AC=1872;AF=0.373802;AN=5008;NS=2504;DP=14909;EAS_AF=0.623;AMR_AF=0.2478;AFR_AF=0.416;EUR_AF=0.2227;SAS_AF=0.3047;AA=G|||;VT=SNP
4	167802839	rs6826435	G	T	100	PASS	AC=3139;AF=0.626797;AN=5008;NS=2504;DP=15074;EAS_AF=0.7242;AMR_AF=0.5807;AFR_AF=0.4523;EUR_AF=0.669;SAS_AF=0.7515;AA=G|||;VT=SNP
4	167803670	rs62354071	T	A	100	PASS	AC=1866;AF=0.372604;AN=5008;NS=2504;DP=18005;EAS_AF=0.624;AMR_AF=0.2493;AFR_AF=0.4145;EUR_AF=0.2217;SAS_AF=0.2996;AA=T|||;VT=SNP
4	167806293	rs73861903	C	A	100	PASS	AC=1169;AF=0.233427;AN=5008;NS=2504;DP=15264;EAS_AF=0.2698;AMR_AF=0.1182;AFR_AF=0.3457;EUR_AF=0.1471;SAS_AF=0.2147;AA=C|||;VT=SNP
4	167808130	rs4349627	G	A	100	PASS	AC=2023;AF=0.403954;AN=5008;NS=2504;DP=17158;EAS_AF=0.6339;AMR_AF=0.2709;AFR_AF=0.5303;EUR_AF=0.2217;SAS_AF=0.2781;AA=G|||;VT=SNP
4	167808432	rs11132570	C	A	100	PASS	AC=3335;AF=0.665935;AN=5008;NS=2504;DP=17434;EAS_AF=0.7371;AMR_AF=0.6052;AFR_AF=0.5749;EUR_AF=0.671;SAS_AF=0.7536;AA=C|||;VT=SNP
4	167809133	rs5028425	G	A	100	PASS	AC=3560;AF=0.710863;AN=5008;NS=2504;DP=14583;EAS_AF=0.7381;AMR_AF=0.6628;AFR_AF=0.6172;EUR_AF=0.7674;SAS_AF=0.7853;AA=A|||;VT=SNP
4	167809560	rs10517906	T	C	100	PASS	AC=682;AF=0.136182;AN=5008;NS=2504;DP=13762;EAS_AF=0.369;AMR_AF=0.1412;AFR_AF=0.0628;EUR_AF=0.0746;SAS_AF=0.0552;AA=T|||;VT=SNP
4	167809874	rs7661721	A	T	100	PASS	AC=3336;AF=0.666134;AN=5008;NS=2504;DP=13317;EAS_AF=0.7371;AMR_AF=0.6066;AFR_AF=0.5756;EUR_AF=0.671;SAS_AF=0.7526;AA=A|||;VT=SNP
4	167810891	rs13113012	G	T	100	PASS	AC=3147;AF=0.628395;AN=5008;NS=2504;DP=16050;EAS_AF=0.7252;AMR_AF=0.5821;AFR_AF=0.4561;EUR_AF=0.67;SAS_AF=0.7515;AA=A|||;VT=SNP
4	167811446	rs6832604	T	A	100	PASS	AC=3170;AF=0.632987;AN=5008;NS=2504;DP=17274;EAS_AF=0.7371;AMR_AF=0.5965;AFR_AF=0.4561;EUR_AF=0.67;SAS_AF=0.7526;AA=T|||;VT=SNP
4	167811472	rs6846447	G	C	100	PASS	AC=3170;AF=0.632987;AN=5008;NS=2504;DP=17126;EAS_AF=0.7371;AMR_AF=0.5965;AFR_AF=0.4561;EUR_AF=0.67;SAS_AF=0.7526;AA=G|||;VT=SNP
4	167812963	rs10001800	G	A	100	PASS	AC=3579;AF=0.714657;AN=5008;NS=2504;DP=15621;EAS_AF=0.8145;AMR_AF=0.6499;AFR_AF=0.5719;EUR_AF=0.7644;SAS_AF=0.7996;AA=A|||;VT=SNP
4	167814606	rs10517907	C	T	100	PASS	AC=3719;AF=0.742612;AN=5008;NS=2504;DP=17705;EAS_AF=0.8036;AMR_AF=0.6527;AFR_AF=0.6815;EUR_AF=0.7694;SAS_AF=0.7986;AA=T|||;VT=SNP
4	167815322	rs4860001	A	G	100	PASS	AC=4284;AF=0.855431;AN=5008;NS=2504;DP=19398;EAS_AF=0.8333;AMR_AF=0.7363;AFR_AF=0.9319;EUR_AF=0.8499;SAS_AF=0.865;AA=G|||;VT=SNP
4	167815359	rs4860002	C	T	100	PASS	AC=3770;AF=0.752796;AN=5008;NS=2504;DP=17495;EAS_AF=0.8135;AMR_AF=0.67;AFR_AF=0.7027;EUR_AF=0.7694;SAS_AF=0.7996;AA=T|||;VT=SNP
4	167815372	rs4860003	C	T	100	PASS	AC=3341;AF=0.667133;AN=5008;NS=2504;DP=16733;EAS_AF=0.7371;AMR_AF=0.6153;AFR_AF=0.5719;EUR_AF=0.675;SAS_AF=0.7526;AA=c|||;VT=SNP
4	167815733	rs17520609	G	A	100	PASS	AC=1288;AF=0.257188;AN=5008;NS=2504;DP=18158;EAS_AF=0.0992;AMR_AF=0.3372;AFR_AF=0.031;EUR_AF=0.4533;SAS_AF=0.4673;AA=G|||;VT=SNP
4	167815850	rs6553313	C	T	100	PASS	AC=3599;AF=0.71865;AN=5008;NS=2504;DP=16162;EAS_AF=0.7381;AMR_AF=0.6643;AFR_AF=0.6445;EUR_AF=0.7694;SAS_AF=0.7853;AA=C|||;VT=SNP
4	167817905	rs10517908	G	T	100	PASS	AC=3129;AF=0.6248;AN=5008;NS=2504;DP=20415;EAS_AF=0.7242;AMR_AF=0.5821;AFR_AF=0.4516;EUR_AF=0.662;SAS_AF=0.7485;AA=G|||;VT=SNP
4	167818410	rs10018199	G	A	100	PASS	AC=3579;AF=0.714657;AN=5008;NS=2504;DP=16493;EAS_AF=0.7292;AMR_AF=0.6427;AFR_AF=0.652;EUR_AF=0.7654;SAS_AF=0.7832;AA=G|||;VT=SNP
4	167820216	rs67647350	A	C	100	PASS	AC=1556;AF=0.310703;AN=5008;NS=2504;DP=21025;EAS_AF=0.1012;AMR_AF=0.3473;AFR_AF=0.2156;EUR_AF=0.4533;SAS_AF=0.4826;AA=A|||;VT=SNP
4	167820325	rs56851639	G	A	100	PASS	AC=3566;AF=0.712061;AN=5008;NS=2504;DP=19600;EAS_AF=0.7421;AMR_AF=0.6542;AFR_AF=0.6263;EUR_AF=0.7644;SAS_AF=0.7843;AA=A|||;VT=SNP
4	167820340	rs56311229	G	T	100	PASS	AC=1791;AF=0.357628;AN=5008;NS=2504;DP=19605;EAS_AF=0.6399;AMR_AF=0.2579;AFR_AF=0.3646;EUR_AF=0.2197;SAS_AF=0.2699;AA=G|||;VT=SNP
4	167821157	rs13126813	A	G	100	PASS	AC=1552;AF=0.309904;AN=5008;NS=2504;DP=18404;EAS_AF=0.1012;AMR_AF=0.3429;AFR_AF=0.2163;EUR_AF=0.4533;SAS_AF=0.4806;AA=A|||;VT=SNP
4	167821252	rs10019607	C	T	100	PASS	AC=423;AF=0.0844649;AN=5008;NS=2504;DP=18629;EAS_AF=0.0754;AMR_AF=0.0548;AFR_AF=0.1286;EUR_AF=0.0934;SAS_AF=0.046;AA=T|||;VT=SNP
4	167821328	rs77158985	G	A	100	PASS	AC=137;AF=0.0273562;AN=5008;NS=2504;DP=3788;EAS_AF=0.002;AMR_AF=0.0403;AFR_AF=0.0174;EUR_AF=0.0765;SAS_AF=0.0072;AA=g|||;VT=SNP
4	167821848	rs10022395	C	T	100	PASS	AC=423;AF=0.0844649;AN=5008;NS=2504;DP=18421;EAS_AF=0.0754;AMR_AF=0.0548;AFR_AF=0.1286;EUR_AF=0.0934;SAS_AF=0.046;AA=T|||;VT=SNP
4	167822003	rs11132786	G	A	100	PASS	AC=1367;AF=0.272963;AN=5008;NS=2504;DP=19277;EAS_AF=0.0962;AMR_AF=0.33;AFR_AF=0.0938;EUR_AF=0.4533;SAS_AF=0.4714;AA=G|||;VT=SNP
4	167822014	rs12649447	A	C	100	PASS	AC=427;AF=0.0852636;AN=5008;NS=2504;DP=19046;EAS_AF=0.0754;AMR_AF=0.0562;AFR_AF=0.1309;EUR_AF=0.0934;SAS_AF=0.046;AA=C|||;VT=SNP
4	167823607	rs4859970	G	A	100	PASS	AC=1420;AF=0.283546;AN=5008;NS=2504;DP=13676;EAS_AF=0.0962;AMR_AF=0.3285;AFR_AF=0.1377;EUR_AF=0.4523;SAS_AF=0.4683;AA=G|||;VT=SNP
4	167824004	rs74462944	A	T	100	PASS	AC=426;AF=0.0850639;AN=5008;NS=2504;DP=8544;EAS_AF=0.0754;AMR_AF=0.0562;AFR_AF=0.1309;EUR_AF=0.0924;SAS_AF=0.046;AA=T|||;VT=SNP
4	167825025	rs3936140	G	A	100	PASS	AC=3799;AF=0.758586;AN=5008;NS=2504;DP=14429;EAS_AF=0.8046;AMR_AF=0.647;AFR_AF=0.7481;EUR_AF=0.7654;SAS_AF=0.7975;AA=A|||;VT=SNP
4	167830032	rs4444855	G	T	100	PASS	AC=1741;AF=0.347644;AN=5008;NS=2504;DP=16858;EAS_AF=0.627;AMR_AF=0.245;AFR_AF=0.3427;EUR_AF=0.2197;SAS_AF=0.271;AA=G|||;VT=SNP
4	167833349	rs76942767	T	G	100	PASS	AC=426;AF=0.0850639;AN=5008;NS=2504;DP=14322;EAS_AF=0.0754;AMR_AF=0.0562;AFR_AF=0.1293;EUR_AF=0.0944;SAS_AF=0.046;AA=G|||;VT=SNP
4	167833360	rs4406047	T	C	100	PASS	AC=1621;AF=0.323682;AN=5008;NS=2504;DP=14407;EAS_AF=0.1012;AMR_AF=0.3545;AFR_AF=0.2587;EUR_AF=0.4573;SAS_AF=0.4816;AA=T|||;VT=SNP
4	167833973	rs62354113	A	G	100	PASS	AC=1798;AF=0.359026;AN=5008;NS=2504;DP=15812;EAS_AF=0.6468;AMR_AF=0.268;AFR_AF=0.3495;EUR_AF=0.2207;SAS_AF=0.2822;AA=A|||;VT=SNP
4	167834179	rs10003506	A	C	100	PASS	AC=433;AF=0.0864617;AN=5008;NS=2504;DP=15723;EAS_AF=0.0744;AMR_AF=0.0562;AFR_AF=0.1362;EUR_AF=0.0934;SAS_AF=0.046;AA=C|||;VT=SNP
4	167834440	rs9999386	C	A	100	PASS	AC=421;AF=0.0840655;AN=5008;NS=2504;DP=18235;EAS_AF=0.0744;AMR_AF=0.0548;AFR_AF=0.1278;EUR_AF=0.0934;SAS_AF=0.046;AA=A|||;VT=SNP
4	167834811	rs72697548	G	T	100	PASS	AC=129;AF=0.0257588;AN=5008;NS=2504;DP=16956;EAS_AF=0.0198;AMR_AF=0.0375;AFR_AF=0.003;EUR_AF=0.0686;SAS_AF=0.0102;AA=G|||;VT=SNP
4	167835728	rs148880481	C	G	100	PASS	AC=128;AF=0.0255591;AN=5008;NS=2504;DP=12106;EAS_AF=0.0198;AMR_AF=0.0375;AFR_AF=0.0023;EUR_AF=0.0686;SAS_AF=0.0102;AA=C|||;VT=SNP
4	167837678	rs17645839	T	G	100	PASS	AC=705;AF=0.140775;AN=5008;NS=2504;DP=16601;EAS_AF=0.2679;AMR_AF=0.1009;AFR_AF=0.0045;EUR_AF=0.1451;SAS_AF=0.2178;AA=T|||;VT=SNP
4	167837707	rs6846723	T	C	100	PASS	AC=1610;AF=0.321486;AN=5008;NS=2504;DP=2193;EAS_AF=0.1052;AMR_AF=0.353;AFR_AF=0.2489;EUR_AF=0.4592;SAS_AF=0.4785;AA=T|||;VT=SNP
4	167838854	rs28754440	C	G	100	PASS	AC=2061;AF=0.411542;AN=5008;NS=2504;DP=14149;EAS_AF=0.747;AMR_AF=0.3026;AFR_AF=0.3222;EUR_AF=0.2992;SAS_AF=0.3793;AA=C|||;VT=SNP
4	167839166	rs17520763	C	T	100	PASS	AC=3160;AF=0.63099;AN=5008;NS=2504;DP=16505;EAS_AF=0.7173;AMR_AF=0.4625;AFR_AF=0.7209;EUR_AF=0.5298;SAS_AF=0.6442;AA=T|||;VT=SNP
4	167840222	rs79122584	A	G	100	PASS	AC=541;AF=0.108027;AN=5008;NS=2504;DP=16595;EAS_AF=0.3859;AMR_AF=0.0893;AFR_AF=0.0098;EUR_AF=0.0338;SAS_AF=0.044;AA=A|||;VT=SNP
4	167841045	rs28408251	T	G	100	PASS	AC=824;AF=0.164537;AN=5008;NS=2504;DP=16305;EAS_AF=0.002;AMR_AF=0.1297;AFR_AF=0.174;EUR_AF=0.2316;SAS_AF=0.2751;AA=T|||;VT=SNP
4	167841057	rs4416504	A	G	100	PASS	AC=3240;AF=0.646965;AN=5008;NS=2504;DP=16685;EAS_AF=0.7173;AMR_AF=0.4669;AFR_AF=0.7829;EUR_AF=0.5338;SAS_AF=0.635;AA=G|||;VT=SNP
4	167841284	rs17052671	C	T	100	PASS	AC=1126;AF=0.22484;AN=5008;NS=2504;DP=15940;EAS_AF=0.0367;AMR_AF=0.183;AFR_AF=0.2443;EUR_AF=0.3201;SAS_AF=0.3241;AA=T|||;VT=SNP
4	167841973	rs76393877	T	A	100	PASS	AC=528;AF=0.105431;AN=5008;NS=2504;DP=13330;EAS_AF=0.3839;AMR_AF=0.0865;AFR_AF=0.003;EUR_AF=0.0338;SAS_AF=0.044;AA=T|||;VT=SNP
4	167842635	rs112215448	T	G	100	PASS	AC=533;AF=0.10643;AN=5008;NS=2504;DP=14412;EAS_AF=0.002;AMR_AF=0.0893;AFR_AF=0.003;EUR_AF=0.2018;SAS_AF=0.2679;AA=T|||;VT=SNP
4	167842736	rs28528818	T	C	100	PASS	AC=3259;AF=0.650759;AN=5008;NS=2504;DP=12730;EAS_AF=0.7192;AMR_AF=0.4726;AFR_AF=0.7814;EUR_AF=0.5388;SAS_AF=0.6452;AA=t|||;VT=SNP
4	167843125	rs35829572	C	G	100	PASS	AC=1013;AF=0.202276;AN=5008;NS=2504;DP=14365;EAS_AF=0.1438;AMR_AF=0.2017;AFR_AF=0.1725;EUR_AF=0.2604;SAS_AF=0.2434;AA=C|||;VT=SNP
4	167843507	rs28604493	T	C	100	PASS	AC=911;AF=0.181909;AN=5008;NS=2504;DP=19373;EAS_AF=0.0357;AMR_AF=0.1383;AFR_AF=0.1884;EUR_AF=0.2346;SAS_AF=0.3006;AA=C|||;VT=SNP
4	167843608	rs10020692	T	C	100	PASS	AC=3268;AF=0.652556;AN=5008;NS=2504;DP=19266;EAS_AF=0.7143;AMR_AF=0.4726;AFR_AF=0.7958;EUR_AF=0.5378;SAS_AF=0.6411;AA=C|||;VT=SNP
4	167844096	rs8180142	G	A	100	PASS	AC=2332;AF=0.465655;AN=5008;NS=2504;DP=20915;EAS_AF=0.6786;AMR_AF=0.3329;AFR_AF=0.59;EUR_AF=0.3022;SAS_AF=0.3405;AA=G|||;VT=SNP
4	167844396	rs62352344	T	C	100	PASS	AC=771;AF=0.153954;AN=5008;NS=2504;DP=19175;EAS_AF=0.002;AMR_AF=0.1354;AFR_AF=0.1256;EUR_AF=0.2346;SAS_AF=0.2791;AA=T|||;VT=SNP
4	167844505	rs55949400	T	G	100	PASS	AC=951;AF=0.189896;AN=5008;NS=2504;DP=20468;EAS_AF=0.1141;AMR_AF=0.2017;AFR_AF=0.1649;EUR_AF=0.2584;SAS_AF=0.2229;AA=T|||;VT=SNP
4	167844718	rs11943293	T	C	100	PASS	AC=2355;AF=0.470248;AN=5008;NS=2504;DP=18419;EAS_AF=0.6786;AMR_AF=0.3386;AFR_AF=0.6044;EUR_AF=0.3022;SAS_AF=0.3405;AA=T|||;VT=SNP
4	167844751	rs72697557	A	G	100	PASS	AC=557;AF=0.111222;AN=5008;NS=2504;DP=17618;EAS_AF=0.002;AMR_AF=0.0893;AFR_AF=0.0219;EUR_AF=0.2008;SAS_AF=0.2679;AA=A|||;VT=SNP
4	167845880	rs62352345	C	T	100	PASS	AC=1783;AF=0.35603;AN=5008;NS=2504;DP=15666;EAS_AF=0.2927;AMR_AF=0.2406;AFR_AF=0.5756;EUR_AF=0.2674;SAS_AF=0.2975;AA=C|||;VT=SNP
4	167846123	rs62352346	T	A	100	PASS	AC=2325;AF=0.464257;AN=5008;NS=2504;DP=16331;EAS_AF=0.6716;AMR_AF=0.33;AFR_AF=0.593;EUR_AF=0.3012;SAS_AF=0.3395;AA=T|||;VT=SNP
4	167846232	rs62352347	A	G	100	PASS	AC=763;AF=0.152356;AN=5008;NS=2504;DP=15424;EAS_AF=0.002;AMR_AF=0.1282;AFR_AF=0.1263;EUR_AF=0.2306;SAS_AF=0.2791;AA=A|||;VT=SNP
4	167846532	rs11729998	G	A	100	PASS	AC=3223;AF=0.64357;AN=5008;NS=2504;DP=14429;EAS_AF=0.7063;AMR_AF=0.4611;AFR_AF=0.7799;EUR_AF=0.5318;SAS_AF=0.6391;AA=A|||;VT=SNP
4	167847047	rs11736135	T	A	100	PASS	AC=1792;AF=0.357827;AN=5008;NS=2504;DP=14850;EAS_AF=0.2917;AMR_AF=0.2406;AFR_AF=0.584;EUR_AF=0.2674;SAS_AF=0.2965;AA=T|||;VT=SNP
4	167847262	rs10014833	G	T	100	PASS	AC=2326;AF=0.464457;AN=5008;NS=2504;DP=15213;EAS_AF=0.6706;AMR_AF=0.33;AFR_AF=0.5946;EUR_AF=0.3012;SAS_AF=0.3395;AA=G|||;VT=SNP
4	167847352	rs10014920	G	A	100	PASS	AC=2326;AF=0.464457;AN=5008;NS=2504;DP=16232;EAS_AF=0.6706;AMR_AF=0.33;AFR_AF=0.5946;EUR_AF=0.3012;SAS_AF=0.3395;AA=A|||;VT=SNP
4	167847652	rs10026195	C	T	100	PASS	AC=2323;AF=0.463858;AN=5008;NS=2504;DP=17278;EAS_AF=0.6687;AMR_AF=0.33;AFR_AF=0.5938;EUR_AF=0.3012;SAS_AF=0.3395;AA=T|||;VT=SNP
4	167848130	rs78318043	A	G	100	PASS	AC=1114;AF=0.222444;AN=5008;NS=2504;DP=16715;EAS_AF=0.2966;AMR_AF=0.1585;AFR_AF=0.2141;EUR_AF=0.165;SAS_AF=0.2618;AA=A|||;VT=SNP
4	167848220	rs4563526	C	A	100	PASS	AC=2328;AF=0.464856;AN=5008;NS=2504;DP=17115;EAS_AF=0.6736;AMR_AF=0.33;AFR_AF=0.5938;EUR_AF=0.3012;SAS_AF=0.3395;AA=A|||;VT=SNP
4	167848994	rs4257677	C	T	100	PASS	AC=2297;AF=0.458666;AN=5008;NS=2504;DP=16442;EAS_AF=0.6736;AMR_AF=0.33;AFR_AF=0.5688;EUR_AF=0.3022;SAS_AF=0.3405;AA=C|||;VT=SNP
4	167849158	rs4597860	C	T	100	PASS	AC=2296;AF=0.458466;AN=5008;NS=2504;DP=17507;EAS_AF=0.6726;AMR_AF=0.33;AFR_AF=0.5688;EUR_AF=0.3022;SAS_AF=0.3405;AA=T|||;VT=SNP
4	167849707	rs12647672	A	G	100	PASS	AC=2303;AF=0.459864;AN=5008;NS=2504;DP=19868;EAS_AF=0.6756;AMR_AF=0.3343;AFR_AF=0.5681;EUR_AF=0.3042;SAS_AF=0.3405;AA=A|||;VT=SNP
4	167849712	rs9654307	A	T	100	PASS	AC=3232;AF=0.645367;AN=5008;NS=2504;DP=19893;EAS_AF=0.7103;AMR_AF=0.4741;AFR_AF=0.77;EUR_AF=0.5378;SAS_AF=0.6421;AA=T|||;VT=SNP
4	167849776	rs9654308	T	G	100	PASS	AC=873;AF=0.174321;AN=5008;NS=2504;DP=19667;EAS_AF=0.002;AMR_AF=0.1398;AFR_AF=0.2005;EUR_AF=0.2336;SAS_AF=0.2802;AA=T|||;VT=SNP
4	167849945	rs10461313	C	T	100	PASS	AC=525;AF=0.104832;AN=5008;NS=2504;DP=17503;EAS_AF=0.379;AMR_AF=0.0879;AFR_AF=0.003;EUR_AF=0.0358;SAS_AF=0.0429;AA=C|||;VT=SNP
4	167850100	rs10023402	T	C	100	PASS	AC=940;AF=0.1877;AN=5008;NS=2504;DP=18174;EAS_AF=0.0357;AMR_AF=0.1398;AFR_AF=0.2095;EUR_AF=0.2336;SAS_AF=0.3016;AA=t|||;VT=SNP
4	167850192	rs9312449	C	T	100	PASS	AC=2400;AF=0.479233;AN=5008;NS=2504;DP=19310;EAS_AF=0.6756;AMR_AF=0.3401;AFR_AF=0.6384;EUR_AF=0.3042;SAS_AF=0.3405;AA=T|||;VT=SNP
4	167850263	rs11936667	G	T	100	PASS	AC=1753;AF=0.35004;AN=5008;NS=2504;DP=18537;EAS_AF=0.2966;AMR_AF=0.2478;AFR_AF=0.5454;EUR_AF=0.2684;SAS_AF=0.2975;AA=G|||;VT=SNP
4	167850572	rs10461314	T	C	100	PASS	AC=2320;AF=0.463259;AN=5008;NS=2504;DP=18399;EAS_AF=0.6756;AMR_AF=0.3372;AFR_AF=0.5794;EUR_AF=0.3042;SAS_AF=0.3405;AA=T|||;VT=SNP
4	167851132	rs7699507	A	G	100	PASS	AC=768;AF=0.153355;AN=5008;NS=2504;DP=14080;EAS_AF=0.002;AMR_AF=0.1354;AFR_AF=0.1241;EUR_AF=0.2336;SAS_AF=0.2791;AA=A|||;VT=SNP
4	167851901	rs75652453	G	A	100	PASS	AC=585;AF=0.116813;AN=5008;NS=2504;DP=17858;EAS_AF=0.3839;AMR_AF=0.0879;AFR_AF=0.0401;EUR_AF=0.0417;SAS_AF=0.0429;AA=g|||;VT=SNP
4	167852308	rs10022739	C	T	100	PASS	AC=3145;AF=0.627995;AN=5008;NS=2504;DP=13628;EAS_AF=0.6528;AMR_AF=0.6311;AFR_AF=0.6241;EUR_AF=0.6183;SAS_AF=0.6155;AA=T|||;VT=SNP
4	167852350	rs12509181	C	T	100	PASS	AC=1263;AF=0.252196;AN=5008;NS=2504;DP=13854;EAS_AF=0.4028;AMR_AF=0.2579;AFR_AF=0.2148;EUR_AF=0.2694;SAS_AF=0.1258;AA=C|||;VT=SNP
4	167852757	rs4429751	T	G	100	PASS	AC=2636;AF=0.526358;AN=5008;NS=2504;DP=13844;EAS_AF=0.6409;AMR_AF=0.389;AFR_AF=0.4418;EUR_AF=0.4821;SAS_AF=0.6656;AA=T|||;VT=SNP
4	167852917	rs28594115	G	A	100	PASS	AC=2291;AF=0.457468;AN=5008;NS=2504;DP=16809;EAS_AF=0.3165;AMR_AF=0.3098;AFR_AF=0.7337;EUR_AF=0.3052;SAS_AF=0.4908;AA=A|||;VT=SNP
4	167852982	rs28360752	A	C	100	PASS	AC=1389;AF=0.277356;AN=5008;NS=2504;DP=17343;EAS_AF=0.1994;AMR_AF=0.2594;AFR_AF=0.2769;EUR_AF=0.2773;SAS_AF=0.3712;AA=A|||;VT=SNP
4	167853560	rs6828808	A	G	100	PASS	AC=3986;AF=0.795927;AN=5008;NS=2504;DP=17557;EAS_AF=0.9395;AMR_AF=0.8329;AFR_AF=0.6657;EUR_AF=0.7505;SAS_AF=0.8446;AA=G|||;VT=SNP
4	167853866	rs59898202	C	A	100	PASS	AC=946;AF=0.188898;AN=5008;NS=2504;DP=15315;EAS_AF=0.1339;AMR_AF=0.0605;AFR_AF=0.4607;EUR_AF=0.0616;SAS_AF=0.1002;AA=A|||;VT=SNP
4	167854629	rs72971662	G	C	100	PASS	AC=721;AF=0.14397;AN=5008;NS=2504;DP=14803;EAS_AF=0.1359;AMR_AF=0.0418;AFR_AF=0.2988;EUR_AF=0.0596;SAS_AF=0.1022;AA=G|||;VT=SNP
4	167855827	rs72971664	A	G	100	PASS	AC=720;AF=0.14377;AN=5008;NS=2504;DP=13183;EAS_AF=0.1359;AMR_AF=0.0418;AFR_AF=0.2988;EUR_AF=0.0596;SAS_AF=0.1012;AA=A|||;VT=SNP
4	167856269	rs79589859	C	T	100	PASS	AC=722;AF=0.144169;AN=5008;NS=2504;DP=19642;EAS_AF=0.1369;AMR_AF=0.0432;AFR_AF=0.2988;EUR_AF=0.0596;SAS_AF=0.1012;AA=T|||;VT=SNP
4	167857236	rs72971666	A	G	100	PASS	AC=721;AF=0.14397;AN=5008;NS=2504;DP=13629;EAS_AF=0.1359;AMR_AF=0.0432;AFR_AF=0.2988;EUR_AF=0.0596;SAS_AF=0.1012;AA=G|||;VT=SNP
4	167857369	rs6851188	A	G	100	PASS	AC=2926;AF=0.584265;AN=5008;NS=2504;DP=12952;EAS_AF=0.8056;AMR_AF=0.7464;AFR_AF=0.1891;EUR_AF=0.6451;SAS_AF=0.7127;AA=A|||;VT=SNP
4	167857441	rs75955099	G	T	100	PASS	AC=482;AF=0.096246;AN=5008;NS=2504;DP=12669;EAS_AF=0.0972;AMR_AF=0.0375;AFR_AF=0.1619;EUR_AF=0.0596;SAS_AF=0.0859;AA=G|||;VT=SNP
4	167857723	rs6553431	G	C	100	PASS	AC=3971;AF=0.792931;AN=5008;NS=2504;DP=12702;EAS_AF=0.9395;AMR_AF=0.8343;AFR_AF=0.6664;EUR_AF=0.7495;SAS_AF=0.8282;AA=C|||;VT=SNP
4	167858619	rs35634721	A	G	100	PASS	AC=810;AF=0.161741;AN=5008;NS=2504;DP=7872;EAS_AF=0.1369;AMR_AF=0.0677;AFR_AF=0.3079;EUR_AF=0.1034;SAS_AF=0.1166;AA=G|||;VT=SNP
4	167858835	rs57543435	T	C	100	PASS	AC=804;AF=0.160543;AN=5008;NS=2504;DP=8765;EAS_AF=0.1359;AMR_AF=0.0677;AFR_AF=0.3041;EUR_AF=0.1034;SAS_AF=0.1166;AA=T|||;VT=SNP
4	167859710	rs12648120	G	A	100	PASS	AC=1833;AF=0.366014;AN=5008;NS=2504;DP=14486;EAS_AF=0.5893;AMR_AF=0.3689;AFR_AF=0.1407;EUR_AF=0.4384;SAS_AF=0.364;AA=G|||;VT=SNP
4	167860492	rs76683587	C	A	100	PASS	AC=437;AF=0.0872604;AN=5008;NS=2504;DP=16210;EAS_AF=0.005;AMR_AF=0.0807;AFR_AF=0.0242;EUR_AF=0.1153;SAS_AF=0.2331;AA=C|||;VT=SNP
4	167860736	rs62355379	G	T	100	PASS	AC=2895;AF=0.578075;AN=5008;NS=2504;DP=16732;EAS_AF=0.7798;AMR_AF=0.745;AFR_AF=0.1876;EUR_AF=0.6431;SAS_AF=0.7127;AA=G|||;VT=SNP
4	167860888	rs35333635	G	A	100	PASS	AC=1050;AF=0.209665;AN=5008;NS=2504;DP=17527;EAS_AF=0.1339;AMR_AF=0.0879;AFR_AF=0.4788;EUR_AF=0.1054;SAS_AF=0.1176;AA=A|||;VT=SNP
4	167861017	rs12649043	G	C	100	PASS	AC=2903;AF=0.579673;AN=5008;NS=2504;DP=17083;EAS_AF=0.7817;AMR_AF=0.7435;AFR_AF=0.1936;EUR_AF=0.6451;SAS_AF=0.7096;AA=G|||;VT=SNP
4	167861619	rs59211613	A	G	100	PASS	AC=991;AF=0.197883;AN=5008;NS=2504;DP=18711;EAS_AF=0.1339;AMR_AF=0.0836;AFR_AF=0.4372;EUR_AF=0.1054;SAS_AF=0.1166;AA=A|||;VT=SNP
4	167862433	rs34374004	T	A	100	PASS	AC=608;AF=0.121406;AN=5008;NS=2504;DP=18835;EAS_AF=0.0972;AMR_AF=0.0605;AFR_AF=0.2005;EUR_AF=0.1034;SAS_AF=0.1012;AA=T|||;VT=SNP
4	167862624	rs76287638	C	A	100	PASS	AC=402;AF=0.0802716;AN=5008;NS=2504;DP=19835;EAS_AF=0.005;AMR_AF=0.0807;AFR_AF=0.0121;EUR_AF=0.1163;SAS_AF=0.2127;AA=C|||;VT=SNP
4	167862936	rs4634252	A	G	100	PASS	AC=744;AF=0.148562;AN=5008;NS=2504;DP=17731;EAS_AF=0.005;AMR_AF=0.1023;AFR_AF=0.2345;EUR_AF=0.1183;SAS_AF=0.2444;AA=G|||;VT=SNP
4	167863523	rs62355380	A	G	100	PASS	AC=4055;AF=0.809704;AN=5008;NS=2504;DP=12815;EAS_AF=0.9157;AMR_AF=0.8372;AFR_AF=0.7413;EUR_AF=0.7515;SAS_AF=0.8333;AA=G|||;VT=SNP
4	167863560	rs62355381	T	C	100	PASS	AC=4048;AF=0.808307;AN=5008;NS=2504;DP=13405;EAS_AF=0.9137;AMR_AF=0.8357;AFR_AF=0.7383;EUR_AF=0.7515;SAS_AF=0.8333;AA=C|||;VT=SNP
4	167863562	rs78686651	G	A	100	PASS	AC=510;AF=0.101837;AN=5008;NS=2504;DP=13457;EAS_AF=0.0546;AMR_AF=0.0605;AFR_AF=0.1664;EUR_AF=0.0994;SAS_AF=0.0951;AA=A|||;VT=SNP
4	167863676	rs4301146	C	A	100	PASS	AC=800;AF=0.159744;AN=5008;NS=2504;DP=15722;EAS_AF=0.0546;AMR_AF=0.0836;AFR_AF=0.3722;EUR_AF=0.1014;SAS_AF=0.0951;AA=A|||;VT=SNP
4	167863690	rs35673614	G	C	100	PASS	AC=799;AF=0.159545;AN=5008;NS=2504;DP=16434;EAS_AF=0.0546;AMR_AF=0.0821;AFR_AF=0.3722;EUR_AF=0.1014;SAS_AF=0.0951;AA=G|||;VT=SNP
4	167864383	rs17052681	G	T	100	PASS	AC=799;AF=0.159545;AN=5008;NS=2504;DP=15896;EAS_AF=0.0546;AMR_AF=0.0821;AFR_AF=0.3722;EUR_AF=0.1014;SAS_AF=0.0951;AA=T|||;VT=SNP
4	167864930	rs12644678	T	C	100	PASS	AC=1872;AF=0.373802;AN=5008;NS=2504;DP=16533;EAS_AF=0.63;AMR_AF=0.3732;AFR_AF=0.1203;EUR_AF=0.4453;SAS_AF=0.3793;AA=T|||;VT=SNP
4	167865350	rs11725742	C	A	100	PASS	AC=3083;AF=0.615615;AN=5008;NS=2504;DP=15982;EAS_AF=0.8165;AMR_AF=0.7493;AFR_AF=0.2912;EUR_AF=0.6461;SAS_AF=0.7209;AA=C|||;VT=SNP
4	167865460	rs62355382	G	A	100	PASS	AC=1850;AF=0.369409;AN=5008;NS=2504;DP=14970;EAS_AF=0.62;AMR_AF=0.3732;AFR_AF=0.1195;EUR_AF=0.4423;SAS_AF=0.3712;AA=G|||;VT=SNP
4	167865711	rs13144616	A	C	100	PASS	AC=798;AF=0.159345;AN=5008;NS=2504;DP=17780;EAS_AF=0.0546;AMR_AF=0.0821;AFR_AF=0.3707;EUR_AF=0.1024;SAS_AF=0.0951;AA=C|||;VT=SNP
4	167865980	rs13114933	G	A	100	PASS	AC=799;AF=0.159545;AN=5008;NS=2504;DP=17981;EAS_AF=0.0546;AMR_AF=0.0821;AFR_AF=0.3714;EUR_AF=0.1024;SAS_AF=0.0951;AA=A|||;VT=SNP
4	167866712	rs6823924	C	T	100	PASS	AC=799;AF=0.159545;AN=5008;NS=2504;DP=18246;EAS_AF=0.0546;AMR_AF=0.0821;AFR_AF=0.3714;EUR_AF=0.1024;SAS_AF=0.0951;AA=C|||;VT=SNP
4	167866843	rs7682265	T	C	100	PASS	AC=799;AF=0.159545;AN=5008;NS=2504;DP=19488;EAS_AF=0.0546;AMR_AF=0.0821;AFR_AF=0.3714;EUR_AF=0.1024;SAS_AF=0.0951;AA=C|||;VT=SNP
4	167867095	rs7682844	T	C	100	PASS	AC=428;AF=0.0854633;AN=5008;NS=2504;DP=18162;EAS_AF=0.0546;AMR_AF=0.036;AFR_AF=0.1611;EUR_AF=0.0567;SAS_AF=0.0798;AA=T|||;VT=SNP
4	167868271	rs72971679	T	A	100	PASS	AC=426;AF=0.0850639;AN=5008;NS=2504;DP=15924;EAS_AF=0.0546;AMR_AF=0.036;AFR_AF=0.1596;EUR_AF=0.0567;SAS_AF=0.0798;AA=T|||;VT=SNP
4	167868761	rs12502105	A	G	100	PASS	AC=3120;AF=0.623003;AN=5008;NS=2504;DP=15783;EAS_AF=0.8442;AMR_AF=0.7522;AFR_AF=0.2927;EUR_AF=0.6491;SAS_AF=0.7229;AA=A|||;VT=SNP
4	167869220	rs10005354	T	G	100	PASS	AC=802;AF=0.160144;AN=5008;NS=2504;DP=17882;EAS_AF=0.0546;AMR_AF=0.0821;AFR_AF=0.3737;EUR_AF=0.1024;SAS_AF=0.0951;AA=T|||;VT=SNP
4	167869647	rs72697571	C	T	100	PASS	AC=632;AF=0.126198;AN=5008;NS=2504;DP=17724;EAS_AF=0.1855;AMR_AF=0.2911;AFR_AF=0.0386;EUR_AF=0.0875;SAS_AF=0.1063;AA=C|||;VT=SNP
4	167870822	rs4327515	A	G	100	PASS	AC=4039;AF=0.80651;AN=5008;NS=2504;DP=17408;EAS_AF=0.9058;AMR_AF=0.8357;AFR_AF=0.7383;EUR_AF=0.7515;SAS_AF=0.8323;AA=A|||;VT=SNP
4	167874780	rs79365560	T	C	100	PASS	AC=805;AF=0.160743;AN=5008;NS=2504;DP=22488;EAS_AF=0.0546;AMR_AF=0.0807;AFR_AF=0.3767;EUR_AF=0.1024;SAS_AF=0.0951;AA=T|||;VT=SNP
4	167875126	rs4508920	T	C	100	PASS	AC=4061;AF=0.810903;AN=5008;NS=2504;DP=15695;EAS_AF=0.9038;AMR_AF=0.8401;AFR_AF=0.7542;EUR_AF=0.7525;SAS_AF=0.8313;AA=C|||;VT=SNP
4	167875174	rs137936999	A	G	100	PASS	AC=454;AF=0.090655;AN=5008;NS=2504;DP=18004;EAS_AF=0.005;AMR_AF=0.0807;AFR_AF=0.031;EUR_AF=0.1133;SAS_AF=0.2434;AA=A|||;VT=SNP
4	167875269	rs11731174	C	T	100	PASS	AC=1880;AF=0.375399;AN=5008;NS=2504;DP=16547;EAS_AF=0.6478;AMR_AF=0.3718;AFR_AF=0.1135;EUR_AF=0.4463;SAS_AF=0.3783;AA=C|||;VT=SNP
4	167875283	rs11727903	G	A	100	PASS	AC=3113;AF=0.621605;AN=5008;NS=2504;DP=16776;EAS_AF=0.8413;AMR_AF=0.7522;AFR_AF=0.2905;EUR_AF=0.6501;SAS_AF=0.7209;AA=G|||;VT=SNP
4	167875284	rs11727904	G	C	100	PASS	AC=1886;AF=0.376597;AN=5008;NS=2504;DP=16801;EAS_AF=0.6498;AMR_AF=0.3732;AFR_AF=0.1165;EUR_AF=0.4463;SAS_AF=0.3773;AA=G|||;VT=SNP
4	167875848	rs61475814	G	T	100	PASS	AC=425;AF=0.0848642;AN=5008;NS=2504;DP=17506;EAS_AF=0.0546;AMR_AF=0.0346;AFR_AF=0.1596;EUR_AF=0.0567;SAS_AF=0.0798;AA=G|||;VT=SNP
4	167876114	rs11943574	A	C	100	PASS	AC=3117;AF=0.622404;AN=5008;NS=2504;DP=16635;EAS_AF=0.8423;AMR_AF=0.7536;AFR_AF=0.2905;EUR_AF=0.6501;SAS_AF=0.7229;AA=A|||;VT=SNP
4	167876599	rs6856040	C	T	100	PASS	AC=798;AF=0.159345;AN=5008;NS=2504;DP=4974;EAS_AF=0.0546;AMR_AF=0.0807;AFR_AF=0.3714;EUR_AF=0.1024;SAS_AF=0.0951;AA=T|||;VT=SNP
4	167877830	rs72971686	C	T	100	PASS	AC=431;AF=0.0860623;AN=5008;NS=2504;DP=20136;EAS_AF=0.0546;AMR_AF=0.0346;AFR_AF=0.1641;EUR_AF=0.0567;SAS_AF=0.0798;AA=c|||;VT=SNP
4	167877987	rs4241629	A	G	100	PASS	AC=3116;AF=0.622204;AN=5008;NS=2504;DP=20405;EAS_AF=0.8423;AMR_AF=0.7522;AFR_AF=0.2905;EUR_AF=0.6501;SAS_AF=0.7229;AA=A|||;VT=SNP
4	167879471	rs13112454	A	G	100	PASS	AC=812;AF=0.162141;AN=5008;NS=2504;DP=19537;EAS_AF=0.0546;AMR_AF=0.0807;AFR_AF=0.382;EUR_AF=0.1024;SAS_AF=0.0951;AA=A|||;VT=SNP
4	167879671	rs28676875	T	C	100	PASS	AC=847;AF=0.169129;AN=5008;NS=2504;DP=18319;EAS_AF=0.0556;AMR_AF=0.0836;AFR_AF=0.4054;EUR_AF=0.1034;SAS_AF=0.0951;AA=T|||;VT=SNP
4	167880346	rs72697573	A	C	100	PASS	AC=652;AF=0.130192;AN=5008;NS=2504;DP=17576;EAS_AF=0.1964;AMR_AF=0.2968;AFR_AF=0.0393;EUR_AF=0.0905;SAS_AF=0.1074;AA=A|||;VT=SNP
4	167881956	rs72971687	G	A	100	PASS	AC=426;AF=0.0850639;AN=5008;NS=2504;DP=18840;EAS_AF=0.0546;AMR_AF=0.0346;AFR_AF=0.1604;EUR_AF=0.0567;SAS_AF=0.0798;AA=G|||;VT=SNP
4	167882233	rs7696936	C	T	100	PASS	AC=1733;AF=0.346046;AN=5008;NS=2504;DP=16644;EAS_AF=0.1577;AMR_AF=0.2046;AFR_AF=0.7005;EUR_AF=0.2515;SAS_AF=0.2587;AA=T|||;VT=SNP
4	167882295	rs72971691	C	T	100	PASS	AC=426;AF=0.0850639;AN=5008;NS=2504;DP=15497;EAS_AF=0.0556;AMR_AF=0.0346;AFR_AF=0.1596;EUR_AF=0.0567;SAS_AF=0.0798;AA=C|||;VT=SNP
4	167882361	rs12511619	T	A	100	PASS	AC=2842;AF=0.567492;AN=5008;NS=2504;DP=13963;EAS_AF=0.8046;AMR_AF=0.6916;AFR_AF=0.1831;EUR_AF=0.6173;SAS_AF=0.7035;AA=T|||;VT=SNP
4	167883550	rs145475657	C	T	100	PASS	AC=43;AF=0.00858626;AN=5008;NS=2504;DP=19603;EAS_AF=0.0079;AMR_AF=0.0072;AFR_AF=0.0008;EUR_AF=0.0109;SAS_AF=0.0184;AA=c|||;VT=SNP
4	167883955	rs13102367	T	A	100	PASS	AC=837;AF=0.167133;AN=5008;NS=2504;DP=17131;EAS_AF=0.0962;AMR_AF=0.1182;AFR_AF=0.2799;EUR_AF=0.1392;SAS_AF=0.1513;AA=T|||;VT=SNP
4	167883989	rs114928820	C	G	100	PASS	AC=131;AF=0.0261581;AN=5008;NS=2504;DP=17658;EAS_AF=0.0079;AMR_AF=0.0086;AFR_AF=0.0681;EUR_AF=0.0109;SAS_AF=0.0164;AA=C|||;VT=SNP
4	167884914	rs72697576	A	C	100	PASS	AC=578;AF=0.115415;AN=5008;NS=2504;DP=14257;EAS_AF=0.1974;AMR_AF=0.281;AFR_AF=0.0106;EUR_AF=0.0706;SAS_AF=0.1012;AA=A|||;VT=SNP
4	167885759	rs76759501	G	A	100	PASS	AC=301;AF=0.0601038;AN=5008;NS=2504;DP=11949;EAS_AF=0.0546;AMR_AF=0.0288;AFR_AF=0.0711;EUR_AF=0.0517;SAS_AF=0.0818;AA=g|||;VT=SNP
4	167886058	rs12500468	T	C	100	PASS	AC=1650;AF=0.329473;AN=5008;NS=2504;DP=12785;EAS_AF=0.1587;AMR_AF=0.1988;AFR_AF=0.6422;EUR_AF=0.2455;SAS_AF=0.2618;AA=T|||;VT=SNP
4	167886629	rs13123889	T	C	100	PASS	AC=681;AF=0.135982;AN=5008;NS=2504;DP=15966;EAS_AF=0.0546;AMR_AF=0.072;AFR_AF=0.2927;EUR_AF=0.0954;SAS_AF=0.0951;AA=T|||;VT=SNP
4	167886956	rs12511389	G	A	100	PASS	AC=830;AF=0.165735;AN=5008;NS=2504;DP=17838;EAS_AF=0.0962;AMR_AF=0.1182;AFR_AF=0.2753;EUR_AF=0.1392;SAS_AF=0.1503;AA=G|||;VT=SNP
4	167887036	rs78723104	A	C	100	PASS	AC=496;AF=0.0990415;AN=5008;NS=2504;DP=19738;EAS_AF=0.005;AMR_AF=0.1023;AFR_AF=0.0333;EUR_AF=0.1461;SAS_AF=0.2342;AA=A|||;VT=SNP
4	167887940	rs11935140	T	C	100	PASS	AC=1216;AF=0.242812;AN=5008;NS=2504;DP=15845;EAS_AF=0.1508;AMR_AF=0.17;AFR_AF=0.3563;EUR_AF=0.2326;SAS_AF=0.2464;AA=T|||;VT=SNP
4	167888328	rs13126235	A	C	100	PASS	AC=386;AF=0.0770767;AN=5008;NS=2504;DP=18929;EAS_AF=0.0546;AMR_AF=0.0519;AFR_AF=0.0817;EUR_AF=0.0934;SAS_AF=0.0951;AA=A|||;VT=SNP
4	167888389	rs6829167	G	A	100	PASS	AC=1215;AF=0.242612;AN=5008;NS=2504;DP=19191;EAS_AF=0.1508;AMR_AF=0.17;AFR_AF=0.3563;EUR_AF=0.2326;SAS_AF=0.2454;AA=G|||;VT=SNP
4	167888779	rs4431249	G	C	100	PASS	AC=1647;AF=0.328874;AN=5008;NS=2504;DP=19198;EAS_AF=0.1587;AMR_AF=0.1988;AFR_AF=0.6407;EUR_AF=0.2455;SAS_AF=0.2607;AA=G|||;VT=SNP
4	167889102	rs28877899	T	G	100	PASS	AC=1650;AF=0.329473;AN=5008;NS=2504;DP=19558;EAS_AF=0.1597;AMR_AF=0.1988;AFR_AF=0.6422;EUR_AF=0.2455;SAS_AF=0.2607;AA=T|||;VT=SNP
4	167889796	rs4446346	G	T	100	PASS	AC=511;AF=0.102037;AN=5008;NS=2504;DP=19098;EAS_AF=0.1637;AMR_AF=0.1441;AFR_AF=0.0227;EUR_AF=0.1302;SAS_AF=0.0869;AA=G|||;VT=SNP
4	167889855	rs12019286	T	C	100	PASS	AC=1650;AF=0.329473;AN=5008;NS=2504;DP=20414;EAS_AF=0.1587;AMR_AF=0.1988;AFR_AF=0.6422;EUR_AF=0.2455;SAS_AF=0.2618;AA=C|||;VT=SNP
4	167889938	rs12019279	C	T	100	PASS	AC=1659;AF=0.33127;AN=5008;NS=2504;DP=19450;EAS_AF=0.1587;AMR_AF=0.1988;AFR_AF=0.643;EUR_AF=0.2455;SAS_AF=0.2699;AA=C|||;VT=SNP
4	167890112	rs12019282	A	C	100	PASS	AC=1650;AF=0.329473;AN=5008;NS=2504;DP=18905;EAS_AF=0.1587;AMR_AF=0.1988;AFR_AF=0.6422;EUR_AF=0.2465;SAS_AF=0.2607;AA=C|||;VT=SNP
4	167890202	rs75716170	C	T	100	PASS	AC=488;AF=0.0974441;AN=5008;NS=2504;DP=20561;EAS_AF=0.005;AMR_AF=0.1009;AFR_AF=0.034;EUR_AF=0.1461;SAS_AF=0.226;AA=C|||;VT=SNP
4	167890296	rs72697580	A	G	100	PASS	AC=578;AF=0.115415;AN=5008;NS=2504;DP=19579;EAS_AF=0.1954;AMR_AF=0.281;AFR_AF=0.0091;EUR_AF=0.0726;SAS_AF=0.1033;AA=A|||;VT=SNP
4	167890415	rs10006814	G	A	100	PASS	AC=1649;AF=0.329273;AN=5008;NS=2504;DP=18982;EAS_AF=0.1587;AMR_AF=0.1988;AFR_AF=0.6422;EUR_AF=0.2455;SAS_AF=0.2607;AA=G|||;VT=SNP
4	167890464	rs10022900	T	G	100	PASS	AC=1649;AF=0.329273;AN=5008;NS=2504;DP=17745;EAS_AF=0.1587;AMR_AF=0.1988;AFR_AF=0.6422;EUR_AF=0.2455;SAS_AF=0.2607;AA=G|||;VT=SNP
4	167891387	rs17599192	T	C	100	PASS	AC=460;AF=0.091853;AN=5008;NS=2504;DP=18274;EAS_AF=0.005;AMR_AF=0.0994;AFR_AF=0.0129;EUR_AF=0.1461;SAS_AF=0.227;AA=T|||;VT=SNP
4	167891502	rs7662556	T	G	100	PASS	AC=885;AF=0.176717;AN=5008;NS=2504;DP=20274;EAS_AF=0.0962;AMR_AF=0.1196;AFR_AF=0.3162;EUR_AF=0.1392;SAS_AF=0.1503;AA=T|||;VT=SNP
4	167891735	rs6553451	C	T	100	PASS	AC=1649;AF=0.329273;AN=5008;NS=2504;DP=15922;EAS_AF=0.1597;AMR_AF=0.1988;AFR_AF=0.6399;EUR_AF=0.2465;SAS_AF=0.2618;AA=C|||;VT=SNP
4	167891751	rs6553452	T	G	100	PASS	AC=1647;AF=0.328874;AN=5008;NS=2504;DP=15701;EAS_AF=0.1587;AMR_AF=0.1988;AFR_AF=0.6399;EUR_AF=0.2455;SAS_AF=0.2618;AA=T|||;VT=SNP
4	167891820	rs6833708	G	C	100	PASS	AC=679;AF=0.135583;AN=5008;NS=2504;DP=16656;EAS_AF=0.0546;AMR_AF=0.072;AFR_AF=0.2905;EUR_AF=0.0954;SAS_AF=0.0961;AA=G|||;VT=SNP
4	167892158	rs77043118	G	A	100	PASS	AC=476;AF=0.0950479;AN=5008;NS=2504;DP=14834;EAS_AF=0.005;AMR_AF=0.1009;AFR_AF=0.0227;EUR_AF=0.1451;SAS_AF=0.2301;AA=G|||;VT=SNP
4	167892596	rs2703838	G	A	100	PASS	AC=1661;AF=0.331669;AN=5008;NS=2504;DP=14268;EAS_AF=0.1587;AMR_AF=0.2003;AFR_AF=0.6399;EUR_AF=0.2584;SAS_AF=0.2618;AA=G|||;VT=SNP
4	167892808	rs34881429	C	T	100	PASS	AC=383;AF=0.0764776;AN=5008;NS=2504;DP=15970;EAS_AF=0.0546;AMR_AF=0.0519;AFR_AF=0.0794;EUR_AF=0.0934;SAS_AF=0.0951;AA=C|||;VT=SNP
4	167892885	rs1346376	C	T	100	PASS	AC=643;AF=0.128395;AN=5008;NS=2504;DP=16227;EAS_AF=0.1647;AMR_AF=0.1484;AFR_AF=0.1157;EUR_AF=0.1352;SAS_AF=0.0869;AA=C|||;VT=SNP
4	167893608	rs72697581	A	G	100	PASS	AC=621;AF=0.124002;AN=5008;NS=2504;DP=15187;EAS_AF=0.1954;AMR_AF=0.2853;AFR_AF=0.0386;EUR_AF=0.0736;SAS_AF=0.1033;AA=A|||;VT=SNP
4	167893984	rs17052698	A	G	100	PASS	AC=831;AF=0.165935;AN=5008;NS=2504;DP=12462;EAS_AF=0.0962;AMR_AF=0.1182;AFR_AF=0.2761;EUR_AF=0.1392;SAS_AF=0.1503;AA=A|||;VT=SNP
4	167894030	rs2558146	A	C	100	PASS	AC=3360;AF=0.670927;AN=5008;NS=2504;DP=14188;EAS_AF=0.8413;AMR_AF=0.8012;AFR_AF=0.3585;EUR_AF=0.7545;SAS_AF=0.7393;AA=A|||;VT=SNP
4	167894298	rs13101560	T	C	100	PASS	AC=1211;AF=0.241813;AN=5008;NS=2504;DP=15403;EAS_AF=0.1508;AMR_AF=0.1686;AFR_AF=0.354;EUR_AF=0.2326;SAS_AF=0.2454;AA=T|||;VT=SNP
4	167894400	rs2703839	G	C	100	PASS	AC=3358;AF=0.670527;AN=5008;NS=2504;DP=17204;EAS_AF=0.8413;AMR_AF=0.7997;AFR_AF=0.3578;EUR_AF=0.7545;SAS_AF=0.7393;AA=G|||;VT=SNP
4	167894912	rs1896478	G	A	100	PASS	AC=3261;AF=0.651158;AN=5008;NS=2504;DP=13311;EAS_AF=0.8413;AMR_AF=0.7954;AFR_AF=0.2867;EUR_AF=0.7545;SAS_AF=0.7393;AA=G|||;VT=SNP
4	167896080	rs1346377	G	A	100	PASS	AC=563;AF=0.11242;AN=5008;NS=2504;DP=18308;EAS_AF=0.1875;AMR_AF=0.2752;AFR_AF=0.0091;EUR_AF=0.0696;SAS_AF=0.1033;AA=G|||;VT=SNP
4	167896086	rs1346378	G	T	100	PASS	AC=3355;AF=0.669928;AN=5008;NS=2504;DP=18130;EAS_AF=0.8413;AMR_AF=0.7997;AFR_AF=0.3563;EUR_AF=0.7545;SAS_AF=0.7382;AA=G|||;VT=SNP
4	167897360	rs13138354	G	T	100	PASS	AC=1235;AF=0.246605;AN=5008;NS=2504;DP=20451;EAS_AF=0.1637;AMR_AF=0.17;AFR_AF=0.3593;EUR_AF=0.2326;SAS_AF=0.2485;AA=G|||;VT=SNP
4	167898317	rs10000535	A	G	100	PASS	AC=1287;AF=0.256989;AN=5008;NS=2504;DP=11635;EAS_AF=0.1637;AMR_AF=0.1715;AFR_AF=0.3986;EUR_AF=0.2326;SAS_AF=0.2474;AA=A|||;VT=SNP
4	167898814	rs1834833	A	G	100	PASS	AC=4629;AF=0.924321;AN=5008;NS=2504;DP=16970;EAS_AF=0.9921;AMR_AF=0.9712;AFR_AF=0.7557;EUR_AF=0.9871;SAS_AF=0.9847;AA=G|||;VT=SNP
4	167899457	rs142237268	G	A	100	PASS	AC=40;AF=0.00798722;AN=5008;NS=2504;DP=18608;EAS_AF=0.0079;AMR_AF=0.0072;AFR_AF=0.0008;EUR_AF=0.0109;SAS_AF=0.0153;AA=G|||;VT=SNP
4	167899470	rs1896479	A	G	100	PASS	AC=1236;AF=0.246805;AN=5008;NS=2504;DP=17943;EAS_AF=0.1647;AMR_AF=0.17;AFR_AF=0.3593;EUR_AF=0.2336;SAS_AF=0.2474;AA=A|||;VT=SNP
4	167900115	rs13106418	T	C	100	PASS	AC=388;AF=0.077476;AN=5008;NS=2504;DP=16233;EAS_AF=0.0546;AMR_AF=0.0519;AFR_AF=0.0832;EUR_AF=0.0934;SAS_AF=0.0951;AA=T|||;VT=SNP
4	167901033	rs17702475	A	G	100	PASS	AC=565;AF=0.112819;AN=5008;NS=2504;DP=20582;EAS_AF=0.1825;AMR_AF=0.281;AFR_AF=0.0106;EUR_AF=0.0726;SAS_AF=0.1012;AA=A|||;VT=SNP
4	167901422	rs1863783	A	G	100	PASS	AC=3343;AF=0.667532;AN=5008;NS=2504;DP=22451;EAS_AF=0.8284;AMR_AF=0.8012;AFR_AF=0.357;EUR_AF=0.7545;SAS_AF=0.7372;AA=A|||;VT=SNP
4	167901478	rs1365948	C	G	100	PASS	AC=3343;AF=0.667532;AN=5008;NS=2504;DP=21835;EAS_AF=0.8284;AMR_AF=0.8012;AFR_AF=0.357;EUR_AF=0.7545;SAS_AF=0.7372;AA=C|||;VT=SNP
4	167901669	rs962154	T	C	100	PASS	AC=1232;AF=0.246006;AN=5008;NS=2504;DP=17011;EAS_AF=0.1637;AMR_AF=0.1686;AFR_AF=0.3585;EUR_AF=0.2326;SAS_AF=0.2474;AA=T|||;VT=SNP
4	167901882	rs80316919	C	T	100	PASS	AC=486;AF=0.0970447;AN=5008;NS=2504;DP=19527;EAS_AF=0.005;AMR_AF=0.1009;AFR_AF=0.0333;EUR_AF=0.1461;SAS_AF=0.2249;AA=C|||;VT=SNP
4	167902039	rs2262359	C	T	100	PASS	AC=2013;AF=0.401957;AN=5008;NS=2504;DP=18371;EAS_AF=0.6409;AMR_AF=0.3977;AFR_AF=0.1377;EUR_AF=0.5179;SAS_AF=0.3967;AA=C|||;VT=SNP
4	167902098	rs34270822	G	A	100	PASS	AC=823;AF=0.164337;AN=5008;NS=2504;DP=18898;EAS_AF=0.1091;AMR_AF=0.1124;AFR_AF=0.2617;EUR_AF=0.1392;SAS_AF=0.1524;AA=G|||;VT=SNP
4	167902573	rs1593770	C	T	100	PASS	AC=487;AF=0.0972444;AN=5008;NS=2504;DP=18967;EAS_AF=0.005;AMR_AF=0.1023;AFR_AF=0.034;EUR_AF=0.1451;SAS_AF=0.2249;AA=A|||;VT=SNP
4	167903493	rs2703840	C	T	100	PASS	AC=4244;AF=0.847444;AN=5008;NS=2504;DP=19809;EAS_AF=0.9375;AMR_AF=0.9193;AFR_AF=0.6747;EUR_AF=0.8936;SAS_AF=0.8896;AA=T|||;VT=SNP
4	167903716	rs79812627	T	C	100	PASS	AC=601;AF=0.120008;AN=5008;NS=2504;DP=13753;EAS_AF=0.1825;AMR_AF=0.2824;AFR_AF=0.0378;EUR_AF=0.0696;SAS_AF=0.1033;AA=T|||;VT=SNP
4	167904215	rs79999924	G	A	100	PASS	AC=482;AF=0.096246;AN=5008;NS=2504;DP=13883;EAS_AF=0.005;AMR_AF=0.1009;AFR_AF=0.034;EUR_AF=0.1441;SAS_AF=0.2219;AA=G|||;VT=SNP
4	167904574	rs13125129	C	T	100	PASS	AC=1230;AF=0.245607;AN=5008;NS=2504;DP=12814;EAS_AF=0.1637;AMR_AF=0.1686;AFR_AF=0.3563;EUR_AF=0.2326;SAS_AF=0.2485;AA=C|||;VT=SNP
4	167904774	rs74502890	G	T	100	PASS	AC=480;AF=0.0958466;AN=5008;NS=2504;DP=13681;EAS_AF=0.005;AMR_AF=0.0994;AFR_AF=0.034;EUR_AF=0.1441;SAS_AF=0.2209;AA=G|||;VT=SNP
4	167904857	rs2558127	T	G	100	PASS	AC=3345;AF=0.667931;AN=5008;NS=2504;DP=13013;EAS_AF=0.8284;AMR_AF=0.8012;AFR_AF=0.3593;EUR_AF=0.7545;SAS_AF=0.7362;AA=T|||;VT=SNP
4	167905277	rs13126650	C	T	100	PASS	AC=1230;AF=0.245607;AN=5008;NS=2504;DP=14997;EAS_AF=0.1637;AMR_AF=0.1686;AFR_AF=0.3563;EUR_AF=0.2326;SAS_AF=0.2485;AA=C|||;VT=SNP
4	167905722	rs1427630	G	A	100	PASS	AC=3345;AF=0.667931;AN=5008;NS=2504;DP=15929;EAS_AF=0.8284;AMR_AF=0.8012;AFR_AF=0.3593;EUR_AF=0.7545;SAS_AF=0.7362;AA=G|||;VT=SNP
4	167906669	rs115662962	A	C	100	PASS	AC=40;AF=0.00798722;AN=5008;NS=2504;DP=18398;EAS_AF=0.0079;AMR_AF=0.0072;AFR_AF=0.0008;EUR_AF=0.0109;SAS_AF=0.0153;AA=A|||;VT=SNP
4	167907141	rs74542959	A	T	100	PASS	AC=477;AF=0.0952476;AN=5008;NS=2504;DP=16072;EAS_AF=0.005;AMR_AF=0.1009;AFR_AF=0.0219;EUR_AF=0.1471;SAS_AF=0.2301;AA=A|||;VT=SNP
4	167907187	rs6823223	C	G	100	PASS	AC=848;AF=0.169329;AN=5008;NS=2504;DP=15743;EAS_AF=0.1101;AMR_AF=0.1182;AFR_AF=0.2761;EUR_AF=0.1392;SAS_AF=0.1534;AA=C|||;VT=SNP
4	167907991	rs2703841	C	T	100	PASS	AC=3347;AF=0.668331;AN=5008;NS=2504;DP=19969;EAS_AF=0.8284;AMR_AF=0.7997;AFR_AF=0.3601;EUR_AF=0.7545;SAS_AF=0.7382;AA=C|||;VT=SNP
4	167908246	rs2558133	T	C	100	PASS	AC=3346;AF=0.668131;AN=5008;NS=2504;DP=21154;EAS_AF=0.8284;AMR_AF=0.7997;AFR_AF=0.3601;EUR_AF=0.7545;SAS_AF=0.7372;AA=C|||;VT=SNP
4	167908594	rs34904028	G	A	100	PASS	AC=380;AF=0.0758786;AN=5008;NS=2504;DP=19812;EAS_AF=0.0546;AMR_AF=0.0533;AFR_AF=0.0764;EUR_AF=0.0934;SAS_AF=0.0951;AA=G|||;VT=SNP
4	167908657	rs1896481	G	T	100	PASS	AC=372;AF=0.0742812;AN=5008;NS=2504;DP=19395;EAS_AF=0.0079;AMR_AF=0.0288;AFR_AF=0.239;EUR_AF=0.0129;SAS_AF=0.0153;AA=G|||;VT=SNP
4	167908881	rs1427631	A	G	100	PASS	AC=3345;AF=0.667931;AN=5008;NS=2504;DP=17269;EAS_AF=0.8284;AMR_AF=0.7997;AFR_AF=0.3601;EUR_AF=0.7545;SAS_AF=0.7362;AA=A|||;VT=SNP
4	167909280	rs115312646	G	A	100	PASS	AC=40;AF=0.00798722;AN=5008;NS=2504;DP=19243;EAS_AF=0.0079;AMR_AF=0.0072;AFR_AF=0.0008;EUR_AF=0.0109;SAS_AF=0.0153;AA=G|||;VT=SNP
4	167910216	rs1346379	C	T	100	PASS	AC=3342;AF=0.667332;AN=5008;NS=2504;DP=14885;EAS_AF=0.8284;AMR_AF=0.7997;AFR_AF=0.3578;EUR_AF=0.7545;SAS_AF=0.7362;AA=C|||;VT=SNP
4	167911363	rs7673131	T	C	100	PASS	AC=297;AF=0.0593051;AN=5008;NS=2504;DP=16471;EAS_AF=0.0546;AMR_AF=0.0303;AFR_AF=0.0673;EUR_AF=0.0517;SAS_AF=0.0818;AA=T|||;VT=SNP
4	167911815	rs2059734	C	A	100	PASS	AC=3397;AF=0.678315;AN=5008;NS=2504;DP=12275;EAS_AF=0.8284;AMR_AF=0.8012;AFR_AF=0.3994;EUR_AF=0.7535;SAS_AF=0.7362;AA=A|||;VT=SNP
4	167912051	rs75457781	C	T	100	PASS	AC=476;AF=0.0950479;AN=5008;NS=2504;DP=13006;EAS_AF=0.005;AMR_AF=0.1009;AFR_AF=0.0219;EUR_AF=0.1461;SAS_AF=0.2301;AA=C|||;VT=SNP
4	167912244	rs76611749	G	A	100	PASS	AC=297;AF=0.0593051;AN=5008;NS=2504;DP=10961;EAS_AF=0.0546;AMR_AF=0.0303;AFR_AF=0.0673;EUR_AF=0.0517;SAS_AF=0.0818;AA=G|||;VT=SNP
4	167912423	rs17052724	C	T	100	PASS	AC=831;AF=0.165935;AN=5008;NS=2504;DP=12423;EAS_AF=0.1091;AMR_AF=0.1138;AFR_AF=0.2663;EUR_AF=0.1392;SAS_AF=0.1534;AA=C|||;VT=SNP
4	167912700	rs6842698	T	C	100	PASS	AC=71;AF=0.0141773;AN=5008;NS=2504;DP=11532;EAS_AF=0.0099;AMR_AF=0.0115;AFR_AF=0;EUR_AF=0.0398;SAS_AF=0.0133;AA=T|||;VT=SNP
4	167913404	rs2703844	G	C	100	PASS	AC=3252;AF=0.649361;AN=5008;NS=2504;DP=15016;EAS_AF=0.8284;AMR_AF=0.7954;AFR_AF=0.2927;EUR_AF=0.7535;SAS_AF=0.7362;AA=G|||;VT=SNP
4	167913696	rs75580157	T	C	100	PASS	AC=1230;AF=0.245607;AN=5008;NS=2504;DP=14878;EAS_AF=0.1637;AMR_AF=0.1686;AFR_AF=0.3548;EUR_AF=0.2346;SAS_AF=0.2485;AA=T|||;VT=SNP
4	167914437	rs1863782	C	A	100	PASS	AC=3244;AF=0.647764;AN=5008;NS=2504;DP=18292;EAS_AF=0.8284;AMR_AF=0.7954;AFR_AF=0.2882;EUR_AF=0.7535;SAS_AF=0.7342;AA=C|||;VT=SNP
4	167915428	rs115807423	T	C	100	PASS	AC=40;AF=0.00798722;AN=5008;NS=2504;DP=21467;EAS_AF=0.0079;AMR_AF=0.0072;AFR_AF=0.0008;EUR_AF=0.0109;SAS_AF=0.0153;AA=T|||;VT=SNP
4	167916274	rs2558135	T	C	100	PASS	AC=3342;AF=0.667332;AN=5008;NS=2504;DP=18669;EAS_AF=0.8284;AMR_AF=0.7997;AFR_AF=0.3578;EUR_AF=0.7545;SAS_AF=0.7362;AA=C|||;VT=SNP
4	167916802	rs6815881	A	G	100	PASS	AC=383;AF=0.0764776;AN=5008;NS=2504;DP=16263;EAS_AF=0.0546;AMR_AF=0.0533;AFR_AF=0.0787;EUR_AF=0.0934;SAS_AF=0.0951;AA=A|||;VT=SNP
4	167916803	rs12509015	C	T	100	PASS	AC=848;AF=0.169329;AN=5008;NS=2504;DP=16312;EAS_AF=0.1091;AMR_AF=0.1153;AFR_AF=0.2784;EUR_AF=0.1392;SAS_AF=0.1534;AA=C|||;VT=SNP
4	167916904	rs2703843	C	T	100	PASS	AC=4327;AF=0.864018;AN=5008;NS=2504;DP=16646;EAS_AF=0.9454;AMR_AF=0.9236;AFR_AF=0.7095;EUR_AF=0.9046;SAS_AF=0.9049;AA=T|||;VT=SNP
4	167917926	rs2010146	T	C	100	PASS	AC=4630;AF=0.924521;AN=5008;NS=2504;DP=17593;EAS_AF=0.9921;AMR_AF=0.9697;AFR_AF=0.7572;EUR_AF=0.9871;SAS_AF=0.9847;AA=C|||;VT=SNP
4	167918667	rs10517922	A	G	100	PASS	AC=960;AF=0.191693;AN=5008;NS=2504;DP=15438;EAS_AF=0.1062;AMR_AF=0.1167;AFR_AF=0.3646;EUR_AF=0.1402;SAS_AF=0.1524;AA=A|||;VT=SNP
4	167919134	rs2873821	C	G	100	PASS	AC=678;AF=0.135383;AN=5008;NS=2504;DP=16890;EAS_AF=0.1062;AMR_AF=0.1066;AFR_AF=0.1573;EUR_AF=0.1392;SAS_AF=0.1524;AA=C|||;VT=SNP
4	167920238	rs2077684	C	G	100	PASS	AC=1334;AF=0.266374;AN=5008;NS=2504;DP=16670;EAS_AF=0.4782;AMR_AF=0.2493;AFR_AF=0.0189;EUR_AF=0.3559;SAS_AF=0.3027;AA=C|||;VT=SNP
4	167922567	rs2558138	C	G	100	PASS	AC=3571;AF=0.713059;AN=5008;NS=2504;DP=18551;EAS_AF=0.8393;AMR_AF=0.8213;AFR_AF=0.4909;EUR_AF=0.7644;SAS_AF=0.7536;AA=G|||;VT=SNP
4	167923202	rs2558139	C	G	100	PASS	AC=1913;AF=0.381989;AN=5008;NS=2504;DP=12212;EAS_AF=0.6518;AMR_AF=0.4107;AFR_AF=0.0401;EUR_AF=0.5278;SAS_AF=0.3957;AA=C|||;VT=SNP
4	167923385	rs192493027	C	A	100	PASS	AC=40;AF=0.00798722;AN=5008;NS=2504;DP=13257;EAS_AF=0.0079;AMR_AF=0.0072;AFR_AF=0.0008;EUR_AF=0.0109;SAS_AF=0.0153;AA=C|||;VT=SNP
4	167924264	rs6848156	G	T	100	PASS	AC=3488;AF=0.696486;AN=5008;NS=2504;DP=15250;EAS_AF=0.8393;AMR_AF=0.8199;AFR_AF=0.4281;EUR_AF=0.7644;SAS_AF=0.7546;AA=G|||;VT=SNP
4	167925272	rs17646122	C	T	100	PASS	AC=536;AF=0.107029;AN=5008;NS=2504;DP=18619;EAS_AF=0.1766;AMR_AF=0.2637;AFR_AF=0.0378;EUR_AF=0.0586;SAS_AF=0.0675;AA=C|||;VT=SNP
4	167926578	rs1965063	A	C	100	PASS	AC=2971;AF=0.593251;AN=5008;NS=2504;DP=12111;EAS_AF=0.8105;AMR_AF=0.6138;AFR_AF=0.1899;EUR_AF=0.7525;SAS_AF=0.7362;AA=A|||;VT=SNP
4	167929921	rs34584032	C	G	100	PASS	AC=916;AF=0.182907;AN=5008;NS=2504;DP=16790;EAS_AF=0.1071;AMR_AF=0.1167;AFR_AF=0.3313;EUR_AF=0.1412;SAS_AF=0.1503;AA=C|||;VT=SNP
4	167930494	rs149369384	G	A	100	PASS	AC=40;AF=0.00798722;AN=5008;NS=2504;DP=12681;EAS_AF=0.0079;AMR_AF=0.0072;AFR_AF=0.0008;EUR_AF=0.0109;SAS_AF=0.0153;AA=G|||;VT=SNP
4	167930638	rs116175577	G	C	100	PASS	AC=41;AF=0.0081869;AN=5008;NS=2504;DP=14922;EAS_AF=0.0089;AMR_AF=0.0072;AFR_AF=0.0008;EUR_AF=0.0109;SAS_AF=0.0153;AA=G|||;VT=SNP
4	167931873	rs141804981	T	C	100	PASS	AC=41;AF=0.0081869;AN=5008;NS=2504;DP=15504;EAS_AF=0.0079;AMR_AF=0.0072;AFR_AF=0.0008;EUR_AF=0.0119;SAS_AF=0.0153;AA=T|||;VT=SNP
4	167932327	rs2558141	T	C	100	PASS	AC=2631;AF=0.525359;AN=5008;NS=2504;DP=16269;EAS_AF=0.8254;AMR_AF=0.6888;AFR_AF=0.1566;EUR_AF=0.6083;SAS_AF=0.5133;AA=T|||;VT=SNP
4	167932509	rs10517920	C	T	100	PASS	AC=974;AF=0.194489;AN=5008;NS=2504;DP=14969;EAS_AF=0.1071;AMR_AF=0.1196;AFR_AF=0.3729;EUR_AF=0.1412;SAS_AF=0.1513;AA=C|||;VT=SNP
4	167933010	rs6553490	A	G	100	PASS	AC=1654;AF=0.330272;AN=5008;NS=2504;DP=14227;EAS_AF=0.1607;AMR_AF=0.1974;AFR_AF=0.6619;EUR_AF=0.2376;SAS_AF=0.2464;AA=A|||;VT=SNP
4	167934503	rs2558142	A	G	100	PASS	AC=3115;AF=0.622005;AN=5008;NS=2504;DP=10492;EAS_AF=0.8313;AMR_AF=0.7896;AFR_AF=0.1906;EUR_AF=0.7505;SAS_AF=0.7382;AA=A|||;VT=SNP
4	167934846	rs12503165	A	G	100	PASS	AC=1363;AF=0.272165;AN=5008;NS=2504;DP=10642;EAS_AF=0.1607;AMR_AF=0.1758;AFR_AF=0.4546;EUR_AF=0.2356;SAS_AF=0.2464;AA=A|||;VT=SNP
4	167935185	rs114367900	A	C	100	PASS	AC=41;AF=0.0081869;AN=5008;NS=2504;DP=16167;EAS_AF=0.0079;AMR_AF=0.0072;AFR_AF=0.0008;EUR_AF=0.0119;SAS_AF=0.0153;AA=A|||;VT=SNP
4	167935212	rs2558144	A	T	100	PASS	AC=3638;AF=0.726438;AN=5008;NS=2504;DP=15522;EAS_AF=0.8393;AMR_AF=0.8256;AFR_AF=0.5393;EUR_AF=0.7644;SAS_AF=0.7536;AA=T|||;VT=SNP
4	167935763	rs10008454	A	G	100	PASS	AC=3643;AF=0.727436;AN=5008;NS=2504;DP=14880;EAS_AF=0.8393;AMR_AF=0.8256;AFR_AF=0.5431;EUR_AF=0.7644;SAS_AF=0.7536;AA=G|||;VT=SNP
4	167937564	rs59535532	G	A	100	PASS	AC=975;AF=0.194688;AN=5008;NS=2504;DP=13986;EAS_AF=0.1071;AMR_AF=0.121;AFR_AF=0.3729;EUR_AF=0.1412;SAS_AF=0.1513;AA=G|||;VT=SNP
4	167938604	rs2703842	C	A	100	PASS	AC=2951;AF=0.589257;AN=5008;NS=2504;DP=20666;EAS_AF=0.8333;AMR_AF=0.7133;AFR_AF=0.3654;EUR_AF=0.6193;SAS_AF=0.5215;AA=C|||;VT=SNP
4	167939694	rs13123137	C	T	100	PASS	AC=286;AF=0.0571086;AN=5008;NS=2504;DP=19574;EAS_AF=0.0069;AMR_AF=0.0807;AFR_AF=0.0045;EUR_AF=0.1382;SAS_AF=0.0798;AA=c|||;VT=SNP
4	167939771	rs62352380	G	A	100	PASS	AC=488;AF=0.0974441;AN=5008;NS=2504;DP=19240;EAS_AF=0.1627;AMR_AF=0.1124;AFR_AF=0.0197;EUR_AF=0.1322;SAS_AF=0.089;AA=G|||;VT=SNP
4	167939925	rs12643432	A	G	100	PASS	AC=2631;AF=0.525359;AN=5008;NS=2504;DP=19988;EAS_AF=0.8254;AMR_AF=0.6888;AFR_AF=0.1566;EUR_AF=0.6083;SAS_AF=0.5133;AA=A|||;VT=SNP
4	167940757	rs114713459	C	T	100	PASS	AC=41;AF=0.0081869;AN=5008;NS=2504;DP=12594;EAS_AF=0.0079;AMR_AF=0.0072;AFR_AF=0.0008;EUR_AF=0.0119;SAS_AF=0.0153;AA=C|||;VT=SNP
4	167941342	rs34645638	T	A	100	PASS	AC=1273;AF=0.254193;AN=5008;NS=2504;DP=19732;EAS_AF=0.1607;AMR_AF=0.1513;AFR_AF=0.4418;EUR_AF=0.1938;SAS_AF=0.2321;AA=T|||;VT=SNP
4	167941802	rs116281921	C	G	100	PASS	AC=41;AF=0.0081869;AN=5008;NS=2504;DP=17471;EAS_AF=0.0079;AMR_AF=0.0072;AFR_AF=0.0008;EUR_AF=0.0119;SAS_AF=0.0153;AA=C|||;VT=SNP
4	167943152	rs7685624	T	C	100	PASS	AC=1531;AF=0.305711;AN=5008;NS=2504;DP=17260;EAS_AF=0.1696;AMR_AF=0.1859;AFR_AF=0.5499;EUR_AF=0.2475;SAS_AF=0.2607;AA=C|||;VT=SNP
4	167944176	rs35280774	T	C	100	PASS	AC=963;AF=0.192292;AN=5008;NS=2504;DP=19762;EAS_AF=0.1071;AMR_AF=0.1182;AFR_AF=0.3661;EUR_AF=0.1412;SAS_AF=0.1503;AA=T|||;VT=SNP
4	167944755	rs7664643	G	A	100	PASS	AC=1357;AF=0.270966;AN=5008;NS=2504;DP=16792;EAS_AF=0.1607;AMR_AF=0.1542;AFR_AF=0.5038;EUR_AF=0.1938;SAS_AF=0.2321;AA=G|||;VT=SNP
4	167945762	rs76090793	T	C	100	PASS	AC=489;AF=0.0976438;AN=5008;NS=2504;DP=13718;EAS_AF=0.006;AMR_AF=0.1009;AFR_AF=0.0333;EUR_AF=0.1441;SAS_AF=0.229;AA=T|||;VT=SNP
4	167945766	rs1365944	A	G	100	PASS	AC=1817;AF=0.362819;AN=5008;NS=2504;DP=13636;EAS_AF=0.1687;AMR_AF=0.2075;AFR_AF=0.7549;EUR_AF=0.2485;SAS_AF=0.2607;AA=G|||;VT=SNP
4	167945914	rs7671612	G	C	100	PASS	AC=2634;AF=0.525958;AN=5008;NS=2504;DP=12636;EAS_AF=0.8254;AMR_AF=0.6888;AFR_AF=0.1573;EUR_AF=0.6093;SAS_AF=0.5143;AA=G|||;VT=SNP
4	167946011	rs1820596	A	T	100	PASS	AC=4202;AF=0.839058;AN=5008;NS=2504;DP=11836;EAS_AF=0.9722;AMR_AF=0.8732;AFR_AF=0.8003;EUR_AF=0.836;SAS_AF=0.7331;AA=T|||;VT=SNP
4	167947051	rs1344656	A	G	100	PASS	AC=984;AF=0.196486;AN=5008;NS=2504;DP=21569;EAS_AF=0.1081;AMR_AF=0.121;AFR_AF=0.3797;EUR_AF=0.1412;SAS_AF=0.1503;AA=A|||;VT=SNP
4	167947544	rs1344657	A	G	100	PASS	AC=983;AF=0.196286;AN=5008;NS=2504;DP=17543;EAS_AF=0.1081;AMR_AF=0.121;AFR_AF=0.379;EUR_AF=0.1412;SAS_AF=0.1503;AA=A|||;VT=SNP
4	167948030	rs17052771	C	T	100	PASS	AC=298;AF=0.0595048;AN=5008;NS=2504;DP=12753;EAS_AF=0.0536;AMR_AF=0.0317;AFR_AF=0.0673;EUR_AF=0.0527;SAS_AF=0.0818;AA=-|||;VT=SNP
4	167949431	rs115322168	G	A	100	PASS	AC=101;AF=0.0201677;AN=5008;NS=2504;DP=13940;EAS_AF=0.0079;AMR_AF=0.0086;AFR_AF=0.0461;EUR_AF=0.0119;SAS_AF=0.0143;AA=G|||;VT=SNP
4	167950109	rs143123174	G	C	100	PASS	AC=41;AF=0.0081869;AN=5008;NS=2504;DP=19081;EAS_AF=0.0079;AMR_AF=0.0072;AFR_AF=0.0008;EUR_AF=0.0119;SAS_AF=0.0153;AA=G|||;VT=SNP
4	167950148	rs10022441	T	C	100	PASS	AC=1723;AF=0.34405;AN=5008;NS=2504;DP=18786;EAS_AF=0.1687;AMR_AF=0.1859;AFR_AF=0.7352;EUR_AF=0.2097;SAS_AF=0.2464;AA=T|||;VT=SNP
4	167950197	rs57641426	C	A	100	PASS	AC=431;AF=0.0860623;AN=5008;NS=2504;DP=17484;EAS_AF=0.0536;AMR_AF=0.0375;AFR_AF=0.1634;EUR_AF=0.0547;SAS_AF=0.0818;AA=C|||;VT=SNP
4	167950401	rs60845081	C	A	100	PASS	AC=432;AF=0.086262;AN=5008;NS=2504;DP=18028;EAS_AF=0.0536;AMR_AF=0.0375;AFR_AF=0.1641;EUR_AF=0.0547;SAS_AF=0.0818;AA=C|||;VT=SNP
4	167950682	rs10471190	A	C	100	PASS	AC=1749;AF=0.349241;AN=5008;NS=2504;DP=15982;EAS_AF=0.1696;AMR_AF=0.2075;AFR_AF=0.7095;EUR_AF=0.2505;SAS_AF=0.2495;AA=C|||;VT=SNP
4	167951139	rs13124292	A	T	100	PASS	AC=1747;AF=0.348842;AN=5008;NS=2504;DP=16395;EAS_AF=0.1696;AMR_AF=0.2061;AFR_AF=0.7095;EUR_AF=0.2495;SAS_AF=0.2495;AA=T|||;VT=SNP
4	167951679	rs10012353	G	A	100	PASS	AC=1746;AF=0.348642;AN=5008;NS=2504;DP=17298;EAS_AF=0.1696;AMR_AF=0.2061;AFR_AF=0.7088;EUR_AF=0.2495;SAS_AF=0.2495;AA=G|||;VT=SNP
4	167951933	rs7662976	T	C	100	PASS	AC=1791;AF=0.357628;AN=5008;NS=2504;DP=18154;EAS_AF=0.1567;AMR_AF=0.2075;AFR_AF=0.7542;EUR_AF=0.2505;SAS_AF=0.2454;AA=C|||;VT=SNP
4	167951966	rs7663000	T	C	100	PASS	AC=1742;AF=0.347843;AN=5008;NS=2504;DP=16879;EAS_AF=0.1696;AMR_AF=0.2061;AFR_AF=0.7088;EUR_AF=0.2475;SAS_AF=0.2474;AA=T|||;VT=SNP
4	167951994	rs7657434	A	C	100	PASS	AC=1742;AF=0.347843;AN=5008;NS=2504;DP=16420;EAS_AF=0.1696;AMR_AF=0.2061;AFR_AF=0.7088;EUR_AF=0.2475;SAS_AF=0.2474;AA=C|||;VT=SNP
4	167952099	rs7676661	G	A	100	PASS	AC=1744;AF=0.348243;AN=5008;NS=2504;DP=16395;EAS_AF=0.1696;AMR_AF=0.2061;AFR_AF=0.7088;EUR_AF=0.2495;SAS_AF=0.2474;AA=A|||;VT=SNP
4	167952102	rs7663397	T	C	100	PASS	AC=1744;AF=0.348243;AN=5008;NS=2504;DP=16449;EAS_AF=0.1696;AMR_AF=0.2061;AFR_AF=0.7088;EUR_AF=0.2495;SAS_AF=0.2474;AA=C|||;VT=SNP
4	167952503	rs9312475	C	A	100	PASS	AC=1744;AF=0.348243;AN=5008;NS=2504;DP=15547;EAS_AF=0.1696;AMR_AF=0.2061;AFR_AF=0.7088;EUR_AF=0.2495;SAS_AF=0.2474;AA=C|||;VT=SNP
4	167952539	rs9312476	T	C	100	PASS	AC=1744;AF=0.348243;AN=5008;NS=2504;DP=16071;EAS_AF=0.1696;AMR_AF=0.2061;AFR_AF=0.7088;EUR_AF=0.2495;SAS_AF=0.2474;AA=T|||;VT=SNP
4	167952801	rs10471192	G	A	100	PASS	AC=1256;AF=0.250799;AN=5008;NS=2504;DP=17426;EAS_AF=0.1081;AMR_AF=0.1427;AFR_AF=0.5817;EUR_AF=0.1431;SAS_AF=0.138;AA=G|||;VT=SNP
4	167952824	rs9284943	T	C	100	PASS	AC=1746;AF=0.348642;AN=5008;NS=2504;DP=17048;EAS_AF=0.1706;AMR_AF=0.2061;AFR_AF=0.7088;EUR_AF=0.2495;SAS_AF=0.2485;AA=t|||;VT=SNP
4	167953101	rs1427623	T	C	100	PASS	AC=3130;AF=0.625;AN=5008;NS=2504;DP=16561;EAS_AF=0.8313;AMR_AF=0.7896;AFR_AF=0.1914;EUR_AF=0.7505;SAS_AF=0.7526;AA=T|||;VT=SNP
4	167953146	rs1427624	A	G	100	PASS	AC=2648;AF=0.528754;AN=5008;NS=2504;DP=16682;EAS_AF=0.8254;AMR_AF=0.6888;AFR_AF=0.1573;EUR_AF=0.6093;SAS_AF=0.5286;AA=A|||;VT=SNP
4	167953563	rs17052834	G	A	100	PASS	AC=316;AF=0.063099;AN=5008;NS=2504;DP=16772;EAS_AF=0.0536;AMR_AF=0.0331;AFR_AF=0.0794;EUR_AF=0.0537;SAS_AF=0.0818;AA=G|||;VT=SNP
4	167954032	rs6827658	A	G	100	PASS	AC=1746;AF=0.348642;AN=5008;NS=2504;DP=15077;EAS_AF=0.1687;AMR_AF=0.2075;AFR_AF=0.7103;EUR_AF=0.2495;SAS_AF=0.2474;AA=G|||;VT=SNP
4	167954614	rs11722292	T	C	100	PASS	AC=1332;AF=0.265974;AN=5008;NS=2504;DP=10061;EAS_AF=0.4871;AMR_AF=0.2522;AFR_AF=0.0166;EUR_AF=0.3579;SAS_AF=0.2904;AA=T|||;VT=SNP
4	167954844	rs7695680	G	A	100	PASS	AC=1743;AF=0.348043;AN=5008;NS=2504;DP=12337;EAS_AF=0.1687;AMR_AF=0.2061;AFR_AF=0.7088;EUR_AF=0.2495;SAS_AF=0.2474;AA=G|||;VT=SNP
4	167954983	rs7677172	A	G	100	PASS	AC=1743;AF=0.348043;AN=5008;NS=2504;DP=13974;EAS_AF=0.1687;AMR_AF=0.2061;AFR_AF=0.7088;EUR_AF=0.2495;SAS_AF=0.2474;AA=A|||;VT=SNP
4	167955098	rs7668212	C	T	100	PASS	AC=1743;AF=0.348043;AN=5008;NS=2504;DP=14185;EAS_AF=0.1687;AMR_AF=0.2061;AFR_AF=0.7088;EUR_AF=0.2495;SAS_AF=0.2474;AA=T|||;VT=SNP
4	167955474	rs189414670	T	A	100	PASS	AC=41;AF=0.0081869;AN=5008;NS=2504;DP=14628;EAS_AF=0.0079;AMR_AF=0.0072;AFR_AF=0.0008;EUR_AF=0.0119;SAS_AF=0.0153;AA=T|||;VT=SNP
4	167955569	rs148878876	T	C	100	PASS	AC=41;AF=0.0081869;AN=5008;NS=2504;DP=16193;EAS_AF=0.0079;AMR_AF=0.0072;AFR_AF=0.0008;EUR_AF=0.0119;SAS_AF=0.0153;AA=T|||;VT=SNP
4	167955753	rs765749	C	T	100	PASS	AC=1737;AF=0.346845;AN=5008;NS=2504;DP=16794;EAS_AF=0.1687;AMR_AF=0.2061;AFR_AF=0.7042;EUR_AF=0.2495;SAS_AF=0.2474;AA=T|||;VT=SNP
4	167955991	rs143573076	A	G	100	PASS	AC=41;AF=0.0081869;AN=5008;NS=2504;DP=17308;EAS_AF=0.0079;AMR_AF=0.0072;AFR_AF=0.0008;EUR_AF=0.0119;SAS_AF=0.0153;AA=A|||;VT=SNP
4	167956138	rs7689768	T	C	100	PASS	AC=1745;AF=0.348442;AN=5008;NS=2504;DP=17502;EAS_AF=0.1687;AMR_AF=0.2061;AFR_AF=0.7103;EUR_AF=0.2495;SAS_AF=0.2474;AA=C|||;VT=SNP
4	167956373	rs76674652	C	G	100	PASS	AC=41;AF=0.0081869;AN=5008;NS=2504;DP=19726;EAS_AF=0.0079;AMR_AF=0.0072;AFR_AF=0.0008;EUR_AF=0.0119;SAS_AF=0.0153;AA=C|||;VT=SNP
4	167956420	rs11943986	G	A	100	PASS	AC=1704;AF=0.340256;AN=5008;NS=2504;DP=19737;EAS_AF=0.1607;AMR_AF=0.1988;AFR_AF=0.7095;EUR_AF=0.2376;SAS_AF=0.2321;AA=g|||;VT=SNP
4	167956473	rs11931152	A	G	100	PASS	AC=1746;AF=0.348642;AN=5008;NS=2504;DP=20253;EAS_AF=0.1687;AMR_AF=0.2061;AFR_AF=0.7103;EUR_AF=0.2505;SAS_AF=0.2474;AA=A|||;VT=SNP
4	167956518	rs115014514	C	T	100	PASS	AC=41;AF=0.0081869;AN=5008;NS=2504;DP=20030;EAS_AF=0.0079;AMR_AF=0.0072;AFR_AF=0.0008;EUR_AF=0.0119;SAS_AF=0.0153;AA=C|||;VT=SNP
4	167956606	rs6818745	G	A	100	PASS	AC=966;AF=0.192891;AN=5008;NS=2504;DP=19865;EAS_AF=0.1071;AMR_AF=0.1196;AFR_AF=0.3775;EUR_AF=0.1412;SAS_AF=0.137;AA=G|||;VT=SNP
4	167956817	rs6854001	T	C	100	PASS	AC=1745;AF=0.348442;AN=5008;NS=2504;DP=20029;EAS_AF=0.1696;AMR_AF=0.2046;AFR_AF=0.7103;EUR_AF=0.2495;SAS_AF=0.2474;AA=C|||;VT=SNP
4	167957145	rs115435623	C	G	100	PASS	AC=41;AF=0.0081869;AN=5008;NS=2504;DP=18890;EAS_AF=0.0079;AMR_AF=0.0072;AFR_AF=0.0008;EUR_AF=0.0119;SAS_AF=0.0153;AA=C|||;VT=SNP
4	167958068	rs13113307	C	T	100	PASS	AC=1743;AF=0.348043;AN=5008;NS=2504;DP=14172;EAS_AF=0.1687;AMR_AF=0.2046;AFR_AF=0.7088;EUR_AF=0.2495;SAS_AF=0.2485;AA=T|||;VT=SNP
4	167958392	rs11132844	T	C	100	PASS	AC=566;AF=0.113019;AN=5008;NS=2504;DP=15751;EAS_AF=0.0536;AMR_AF=0.062;AFR_AF=0.2126;EUR_AF=0.0944;SAS_AF=0.0951;AA=T|||;VT=SNP
4	167958406	rs11132845	G	A	100	PASS	AC=564;AF=0.11262;AN=5008;NS=2504;DP=15245;EAS_AF=0.0536;AMR_AF=0.062;AFR_AF=0.2103;EUR_AF=0.0954;SAS_AF=0.0951;AA=G|||;VT=SNP
4	167958497	rs112112326	G	T	100	PASS	AC=482;AF=0.096246;AN=5008;NS=2504;DP=13891;EAS_AF=0.006;AMR_AF=0.1009;AFR_AF=0.0333;EUR_AF=0.1392;SAS_AF=0.227;AA=G|||;VT=SNP
4	167958698	rs11132846	T	C	100	PASS	AC=2965;AF=0.592053;AN=5008;NS=2504;DP=17424;EAS_AF=0.8244;AMR_AF=0.7291;AFR_AF=0.3351;EUR_AF=0.6541;SAS_AF=0.5389;AA=T|||;VT=SNP
4	167959102	rs11132847	A	T	100	PASS	AC=2823;AF=0.563698;AN=5008;NS=2504;DP=20578;EAS_AF=0.8254;AMR_AF=0.7075;AFR_AF=0.2799;EUR_AF=0.6133;SAS_AF=0.5245;AA=A|||;VT=SNP
4	167959369	rs7660050	C	T	100	PASS	AC=1406;AF=0.280751;AN=5008;NS=2504;DP=19600;EAS_AF=0.1587;AMR_AF=0.1599;AFR_AF=0.5484;EUR_AF=0.1948;SAS_AF=0.2188;AA=C|||;VT=SNP
4	167960106	rs114092773	T	C	100	PASS	AC=41;AF=0.0081869;AN=5008;NS=2504;DP=14950;EAS_AF=0.0079;AMR_AF=0.0072;AFR_AF=0.0008;EUR_AF=0.0119;SAS_AF=0.0153;AA=t|||;VT=SNP
4	167960790	rs28837392	G	C	100	PASS	AC=235;AF=0.0469249;AN=5008;NS=2504;DP=14053;EAS_AF=0.0298;AMR_AF=0.0173;AFR_AF=0.09;EUR_AF=0.0318;SAS_AF=0.0429;AA=G|||;VT=SNP
4	167960855	rs12498852	A	G	100	PASS	AC=2641;AF=0.527356;AN=5008;NS=2504;DP=15605;EAS_AF=0.8284;AMR_AF=0.6902;AFR_AF=0.1543;EUR_AF=0.6064;SAS_AF=0.5245;AA=A|||;VT=SNP
4	167962200	rs17521233	A	G	100	PASS	AC=525;AF=0.104832;AN=5008;NS=2504;DP=15439;EAS_AF=0.0129;AMR_AF=0.1066;AFR_AF=0.034;EUR_AF=0.1551;SAS_AF=0.2423;AA=A|||;VT=SNP
4	167962448	rs10517919	G	A	100	PASS	AC=485;AF=0.096845;AN=5008;NS=2504;DP=16268;EAS_AF=0.006;AMR_AF=0.0994;AFR_AF=0.0333;EUR_AF=0.1431;SAS_AF=0.227;AA=G|||;VT=SNP
4	167964302	rs10002501	A	C	100	PASS	AC=199;AF=0.0397364;AN=5008;NS=2504;DP=17070;EAS_AF=0.0069;AMR_AF=0.0317;AFR_AF=0.0673;EUR_AF=0.0527;SAS_AF=0.0286;AA=C|||;VT=SNP
4	167964511	rs79935253	G	A	100	PASS	AC=195;AF=0.0389377;AN=5008;NS=2504;DP=17583;EAS_AF=0.0298;AMR_AF=0.0159;AFR_AF=0.0613;EUR_AF=0.0308;SAS_AF=0.0429;AA=G|||;VT=SNP
4	167964685	rs11935736	A	G	100	PASS	AC=1167;AF=0.233027;AN=5008;NS=2504;DP=17076;EAS_AF=0.131;AMR_AF=0.1412;AFR_AF=0.4516;EUR_AF=0.164;SAS_AF=0.1789;AA=A|||;VT=SNP
4	167964867	rs78454074	A	G	100	PASS	AC=484;AF=0.0966454;AN=5008;NS=2504;DP=17737;EAS_AF=0.006;AMR_AF=0.0994;AFR_AF=0.0333;EUR_AF=0.1441;SAS_AF=0.2249;AA=A|||;VT=SNP
4	167964906	rs1593769	T	C	100	PASS	AC=2639;AF=0.526957;AN=5008;NS=2504;DP=17628;EAS_AF=0.8264;AMR_AF=0.6902;AFR_AF=0.1543;EUR_AF=0.6064;SAS_AF=0.5245;AA=T|||;VT=SNP
4	167965203	rs116525196	C	T	100	PASS	AC=28;AF=0.00559105;AN=5008;NS=2504;DP=16315;EAS_AF=0.0079;AMR_AF=0.0072;AFR_AF=0.0008;EUR_AF=0.0119;SAS_AF=0.002;AA=C|||;VT=SNP
4	167965282	rs10008537	T	G	100	PASS	AC=199;AF=0.0397364;AN=5008;NS=2504;DP=15110;EAS_AF=0.0069;AMR_AF=0.0346;AFR_AF=0.0658;EUR_AF=0.0527;SAS_AF=0.0286;AA=G|||;VT=SNP
4	167965308	rs10008546	T	G	100	PASS	AC=2081;AF=0.415535;AN=5008;NS=2504;DP=15543;EAS_AF=0.1736;AMR_AF=0.2882;AFR_AF=0.6407;EUR_AF=0.3917;SAS_AF=0.4755;AA=G|||;VT=SNP
4	167968263	rs34260224	G	A	100	PASS	AC=486;AF=0.0970447;AN=5008;NS=2504;DP=17770;EAS_AF=0.006;AMR_AF=0.0994;AFR_AF=0.0333;EUR_AF=0.1461;SAS_AF=0.2249;AA=G|||;VT=SNP
4	167968530	rs142621157	T	A	100	PASS	AC=40;AF=0.00798722;AN=5008;NS=2504;DP=16714;EAS_AF=0.0069;AMR_AF=0.0072;AFR_AF=0.0008;EUR_AF=0.0119;SAS_AF=0.0153;AA=T|||;VT=SNP
4	167969111	rs13133234	T	C	100	PASS	AC=198;AF=0.0395367;AN=5008;NS=2504;DP=16456;EAS_AF=0.0069;AMR_AF=0.0317;AFR_AF=0.0658;EUR_AF=0.0537;SAS_AF=0.0286;AA=C|||;VT=SNP
4	167970505	rs10007176	A	G	100	PASS	AC=234;AF=0.0467252;AN=5008;NS=2504;DP=15875;EAS_AF=0.0308;AMR_AF=0.0159;AFR_AF=0.09;EUR_AF=0.0308;SAS_AF=0.0429;AA=A|||;VT=SNP
4	167971825	rs116438938	C	G	100	PASS	AC=40;AF=0.00798722;AN=5008;NS=2504;DP=18789;EAS_AF=0.0069;AMR_AF=0.0072;AFR_AF=0.0008;EUR_AF=0.0119;SAS_AF=0.0153;AA=C|||;VT=SNP
4	167971835	rs62352385	G	T	100	PASS	AC=504;AF=0.100639;AN=5008;NS=2504;DP=18643;EAS_AF=0.1607;AMR_AF=0.1412;AFR_AF=0.0182;EUR_AF=0.1392;SAS_AF=0.0818;AA=G|||;VT=SNP
4	167971872	rs10006283	C	G	100	PASS	AC=391;AF=0.0780751;AN=5008;NS=2504;DP=18706;EAS_AF=0.0308;AMR_AF=0.0418;AFR_AF=0.1528;EUR_AF=0.0716;SAS_AF=0.0583;AA=G|||;VT=SNP
4	167972084	rs10006554	C	T	100	PASS	AC=2060;AF=0.411342;AN=5008;NS=2504;DP=15890;EAS_AF=0.1736;AMR_AF=0.2882;AFR_AF=0.6316;EUR_AF=0.3917;SAS_AF=0.4663;AA=T|||;VT=SNP
4	167972675	rs116953737	A	G	100	PASS	AC=120;AF=0.0239617;AN=5008;NS=2504;DP=19692;EAS_AF=0.0298;AMR_AF=0.013;AFR_AF=0.0061;EUR_AF=0.0308;SAS_AF=0.0429;AA=A|||;VT=SNP
4	167973268	rs116736105	C	T	100	PASS	AC=235;AF=0.0469249;AN=5008;NS=2504;DP=16223;EAS_AF=0.0298;AMR_AF=0.0202;AFR_AF=0.0893;EUR_AF=0.0308;SAS_AF=0.0429;AA=C|||;VT=SNP
4	167974142	rs1427633	G	C	100	PASS	AC=2807;AF=0.560503;AN=5008;NS=2504;DP=17970;EAS_AF=0.7907;AMR_AF=0.6873;AFR_AF=0.3132;EUR_AF=0.6074;SAS_AF=0.5194;AA=G|||;VT=SNP
4	167974274	rs1427634	G	A	100	PASS	AC=3500;AF=0.698882;AN=5008;NS=2504;DP=18066;EAS_AF=0.8373;AMR_AF=0.7493;AFR_AF=0.6422;EUR_AF=0.6938;SAS_AF=0.6022;AA=A|||;VT=SNP
4	167975038	rs77264133	G	T	100	PASS	AC=268;AF=0.0535144;AN=5008;NS=2504;DP=14843;EAS_AF=0.0268;AMR_AF=0.0187;AFR_AF=0.1127;EUR_AF=0.0308;SAS_AF=0.0491;AA=G|||;VT=SNP
4	167975130	rs11732359	A	G	100	PASS	AC=579;AF=0.115615;AN=5008;NS=2504;DP=16249;EAS_AF=0.1558;AMR_AF=0.1657;AFR_AF=0.0204;EUR_AF=0.1759;SAS_AF=0.1053;AA=A|||;VT=SNP
4	167975361	rs139148515	G	T	100	PASS	AC=38;AF=0.00758786;AN=5008;NS=2504;DP=18090;EAS_AF=0.0079;AMR_AF=0.0043;AFR_AF=0.0008;EUR_AF=0.0109;SAS_AF=0.0153;AA=G|||;VT=SNP
4	167976123	rs10010405	G	A	100	PASS	AC=1707;AF=0.340855;AN=5008;NS=2504;DP=14030;EAS_AF=0.2292;AMR_AF=0.3588;AFR_AF=0.6112;EUR_AF=0.2187;SAS_AF=0.2035;AA=A|||;VT=SNP
4	167976499	rs142986959	C	T	100	PASS	AC=41;AF=0.0081869;AN=5008;NS=2504;DP=16975;EAS_AF=0.0079;AMR_AF=0.0043;AFR_AF=0.0023;EUR_AF=0.0119;SAS_AF=0.0153;AA=C|||;VT=SNP
4	167977188	rs145619509	A	G	100	PASS	AC=122;AF=0.024361;AN=5008;NS=2504;DP=18399;EAS_AF=0.0268;AMR_AF=0.013;AFR_AF=0.0053;EUR_AF=0.0308;SAS_AF=0.0491;AA=A|||;VT=SNP
4	167977342	rs111243819	C	T	100	PASS	AC=1016;AF=0.202875;AN=5008;NS=2504;DP=19404;EAS_AF=0.1845;AMR_AF=0.2983;AFR_AF=0.2784;EUR_AF=0.1322;SAS_AF=0.1247;AA=C|||;VT=SNP
4	167977980	rs6813192	C	T	100	PASS	AC=2842;AF=0.567492;AN=5008;NS=2504;DP=19592;EAS_AF=0.7738;AMR_AF=0.5375;AFR_AF=0.3608;EUR_AF=0.6421;SAS_AF=0.5787;AA=T|||;VT=SNP
4	167978130	rs10029840	A	G	100	PASS	AC=270;AF=0.0539137;AN=5008;NS=2504;DP=19677;EAS_AF=0.0268;AMR_AF=0.0202;AFR_AF=0.1135;EUR_AF=0.0308;SAS_AF=0.0491;AA=A|||;VT=SNP
4	167978156	rs144323962	T	C	100	PASS	AC=38;AF=0.00758786;AN=5008;NS=2504;DP=19219;EAS_AF=0.0079;AMR_AF=0.0043;AFR_AF=0.0008;EUR_AF=0.0109;SAS_AF=0.0153;AA=T|||;VT=SNP
4	167981435	rs28447083	C	T	100	PASS	AC=270;AF=0.0539137;AN=5008;NS=2504;DP=13066;EAS_AF=0.0268;AMR_AF=0.0202;AFR_AF=0.1135;EUR_AF=0.0308;SAS_AF=0.0491;AA=C|||;VT=SNP
4	167982046	rs13137632	T	C	100	PASS	AC=2849;AF=0.56889;AN=5008;NS=2504;DP=16602;EAS_AF=0.7748;AMR_AF=0.5432;AFR_AF=0.3616;EUR_AF=0.6421;SAS_AF=0.5798;AA=T|||;VT=SNP
4	167983499	rs35612453	A	G	100	PASS	AC=118;AF=0.0235623;AN=5008;NS=2504;DP=15155;EAS_AF=0.0079;AMR_AF=0.0245;AFR_AF=0.0083;EUR_AF=0.0537;SAS_AF=0.0286;AA=A|||;VT=SNP
4	167986086	rs115605107	G	A	100	PASS	AC=121;AF=0.0241613;AN=5008;NS=2504;DP=15652;EAS_AF=0.0268;AMR_AF=0.013;AFR_AF=0.0045;EUR_AF=0.0308;SAS_AF=0.0491;AA=G|||;VT=SNP
4	167986616	rs34986886	G	A	100	PASS	AC=427;AF=0.0852636;AN=5008;NS=2504;DP=18255;EAS_AF=0.006;AMR_AF=0.0951;AFR_AF=0.0212;EUR_AF=0.1392;SAS_AF=0.1912;AA=G|||;VT=SNP
4	167987504	rs1427626	G	T	100	PASS	AC=2871;AF=0.573283;AN=5008;NS=2504;DP=14951;EAS_AF=0.7649;AMR_AF=0.5576;AFR_AF=0.3449;EUR_AF=0.672;SAS_AF=0.5941;AA=G|||;VT=SNP
4	167987742	rs112827094	T	C	100	PASS	AC=339;AF=0.0676917;AN=5008;NS=2504;DP=14319;EAS_AF=0.0357;AMR_AF=0.0231;AFR_AF=0.1384;EUR_AF=0.0408;SAS_AF=0.0644;AA=T|||;VT=SNP
4	167988027	rs76849517	T	C	100	PASS	AC=39;AF=0.00778754;AN=5008;NS=2504;DP=17867;EAS_AF=0.0079;AMR_AF=0.0043;AFR_AF=0.0015;EUR_AF=0.0109;SAS_AF=0.0153;AA=T|||;VT=SNP
4	167989078	rs34429821	G	A	100	PASS	AC=121;AF=0.0241613;AN=5008;NS=2504;DP=14193;EAS_AF=0.0079;AMR_AF=0.0245;AFR_AF=0.0106;EUR_AF=0.0537;SAS_AF=0.0286;AA=A|||;VT=SNP
4	167990485	rs10021383	A	G	100	PASS	AC=266;AF=0.053115;AN=5008;NS=2504;DP=18847;EAS_AF=0.0268;AMR_AF=0.0187;AFR_AF=0.1112;EUR_AF=0.0308;SAS_AF=0.0491;AA=A|||;VT=SNP
4	167990694	rs34943552	G	C	100	PASS	AC=488;AF=0.0974441;AN=5008;NS=2504;DP=20337;EAS_AF=0.1369;AMR_AF=0.1124;AFR_AF=0.0023;EUR_AF=0.1421;SAS_AF=0.1288;AA=G|||;VT=SNP
4	167991632	rs74702735	A	C	100	PASS	AC=403;AF=0.0804712;AN=5008;NS=2504;DP=13400;EAS_AF=0.006;AMR_AF=0.0749;AFR_AF=0.0197;EUR_AF=0.1103;SAS_AF=0.2127;AA=A|||;VT=SNP
4	167991655	rs76594455	C	T	100	PASS	AC=401;AF=0.0800719;AN=5008;NS=2504;DP=13550;EAS_AF=0.006;AMR_AF=0.0749;AFR_AF=0.0197;EUR_AF=0.1103;SAS_AF=0.2106;AA=T|||;VT=SNP
4	167991696	rs114680461	A	C	100	PASS	AC=268;AF=0.0535144;AN=5008;NS=2504;DP=13160;EAS_AF=0.0278;AMR_AF=0.0187;AFR_AF=0.112;EUR_AF=0.0308;SAS_AF=0.0491;AA=A|||;VT=SNP
4	167991930	rs62352392	G	A	100	PASS	AC=1041;AF=0.207867;AN=5008;NS=2504;DP=15975;EAS_AF=0.1935;AMR_AF=0.2997;AFR_AF=0.2912;EUR_AF=0.1332;SAS_AF=0.1217;AA=G|||;VT=SNP
4	167991939	rs10050203	T	C	100	PASS	AC=303;AF=0.0605032;AN=5008;NS=2504;DP=16042;EAS_AF=0.0268;AMR_AF=0.0202;AFR_AF=0.1384;EUR_AF=0.0308;SAS_AF=0.0491;AA=T|||;VT=SNP
4	167991988	rs116799441	G	A	100	PASS	AC=38;AF=0.00758786;AN=5008;NS=2504;DP=15873;EAS_AF=0.0079;AMR_AF=0.0043;AFR_AF=0.0008;EUR_AF=0.0109;SAS_AF=0.0153;AA=G|||;VT=SNP
4	167992004	rs10050205	T	C	100	PASS	AC=875;AF=0.17472;AN=5008;NS=2504;DP=15863;EAS_AF=0.1835;AMR_AF=0.1902;AFR_AF=0.149;EUR_AF=0.2097;SAS_AF=0.1534;AA=T|||;VT=SNP
4	167993204	rs80153515	T	G	100	PASS	AC=266;AF=0.053115;AN=5008;NS=2504;DP=15032;EAS_AF=0.0268;AMR_AF=0.0173;AFR_AF=0.112;EUR_AF=0.0308;SAS_AF=0.0491;AA=T|||;VT=SNP
4	167993372	rs116117543	C	T	100	PASS	AC=38;AF=0.00758786;AN=5008;NS=2504;DP=16487;EAS_AF=0.0079;AMR_AF=0.0043;AFR_AF=0.0008;EUR_AF=0.0109;SAS_AF=0.0153;AA=C|||;VT=SNP
4	167994443	rs77706826	T	C	100	PASS	AC=38;AF=0.00758786;AN=5008;NS=2504;DP=13209;EAS_AF=0.0079;AMR_AF=0.0043;AFR_AF=0.0008;EUR_AF=0.0109;SAS_AF=0.0153;AA=T|||;VT=SNP
4	167995065	rs28743155	T	G	100	PASS	AC=225;AF=0.0449281;AN=5008;NS=2504;DP=13947;EAS_AF=0.0079;AMR_AF=0.0274;AFR_AF=0.0877;EUR_AF=0.0537;SAS_AF=0.0286;AA=G|||;VT=SNP
4	167995460	rs115736030	G	T	100	PASS	AC=116;AF=0.0231629;AN=5008;NS=2504;DP=18699;EAS_AF=0.0268;AMR_AF=0.0115;AFR_AF=0.0015;EUR_AF=0.0308;SAS_AF=0.0491;AA=G|||;VT=SNP
4	167995689	rs6829378	C	T	100	PASS	AC=1718;AF=0.343051;AN=5008;NS=2504;DP=18564;EAS_AF=0.2272;AMR_AF=0.3602;AFR_AF=0.6241;EUR_AF=0.2177;SAS_AF=0.1994;AA=T|||;VT=SNP
4	167996337	rs1365947	G	C	100	PASS	AC=4604;AF=0.919329;AN=5008;NS=2504;DP=17078;EAS_AF=0.994;AMR_AF=0.9251;AFR_AF=0.9803;EUR_AF=0.8897;SAS_AF=0.7863;AA=C|||;VT=SNP
4	167996658	rs35324233	G	A	100	PASS	AC=2860;AF=0.571086;AN=5008;NS=2504;DP=17421;EAS_AF=0.7669;AMR_AF=0.5576;AFR_AF=0.3404;EUR_AF=0.672;SAS_AF=0.5869;AA=G|||;VT=SNP
4	167997219	rs28594647	T	A	100	PASS	AC=338;AF=0.067492;AN=5008;NS=2504;DP=19243;EAS_AF=0.0347;AMR_AF=0.0231;AFR_AF=0.1377;EUR_AF=0.0417;SAS_AF=0.0644;AA=T|||;VT=SNP
4	167997454	rs28619070	G	T	100	PASS	AC=299;AF=0.0597045;AN=5008;NS=2504;DP=16041;EAS_AF=0.0268;AMR_AF=0.0187;AFR_AF=0.1362;EUR_AF=0.0308;SAS_AF=0.0491;AA=G|||;VT=SNP
4	167997479	rs28376492	G	T	100	PASS	AC=485;AF=0.096845;AN=5008;NS=2504;DP=15358;EAS_AF=0.0347;AMR_AF=0.0447;AFR_AF=0.1952;EUR_AF=0.0845;SAS_AF=0.0777;AA=T|||;VT=SNP
4	167998392	rs17599698	T	G	100	PASS	AC=443;AF=0.0884585;AN=5008;NS=2504;DP=14534;EAS_AF=0.0139;AMR_AF=0.0793;AFR_AF=0.0204;EUR_AF=0.1213;SAS_AF=0.2301;AA=T|||;VT=SNP
4	167998823	rs151008746	C	T	100	PASS	AC=38;AF=0.00758786;AN=5008;NS=2504;DP=16087;EAS_AF=0.0079;AMR_AF=0.0043;AFR_AF=0.0008;EUR_AF=0.0109;SAS_AF=0.0153;AA=C|||;VT=SNP
4	167999057	rs116762882	G	A	100	PASS	AC=116;AF=0.0231629;AN=5008;NS=2504;DP=16631;EAS_AF=0.0268;AMR_AF=0.0115;AFR_AF=0.0015;EUR_AF=0.0308;SAS_AF=0.0491;AA=G|||;VT=SNP
4	167999350	rs1427635	T	C	100	PASS	AC=1045;AF=0.208666;AN=5008;NS=2504;DP=18616;EAS_AF=0.1925;AMR_AF=0.2983;AFR_AF=0.2973;EUR_AF=0.1312;SAS_AF=0.1217;AA=T|||;VT=SNP
4	168000318	rs74319598	A	T	100	PASS	AC=38;AF=0.00758786;AN=5008;NS=2504;DP=16237;EAS_AF=0.0079;AMR_AF=0.0043;AFR_AF=0.0008;EUR_AF=0.0109;SAS_AF=0.0153;AA=A|||;VT=SNP
4	168001307	rs116366466	C	A	100	PASS	AC=38;AF=0.00758786;AN=5008;NS=2504;DP=20890;EAS_AF=0.0079;AMR_AF=0.0043;AFR_AF=0.0008;EUR_AF=0.0109;SAS_AF=0.0153;AA=C|||;VT=SNP
4	168001380	rs76548849	A	G	100	PASS	AC=404;AF=0.0806709;AN=5008;NS=2504;DP=20752;EAS_AF=0.006;AMR_AF=0.0749;AFR_AF=0.0197;EUR_AF=0.1103;SAS_AF=0.2137;AA=A|||;VT=SNP
4	168001518	rs28405279	A	C	100	PASS	AC=301;AF=0.0601038;AN=5008;NS=2504;DP=20653;EAS_AF=0.0268;AMR_AF=0.0187;AFR_AF=0.1377;EUR_AF=0.0308;SAS_AF=0.0491;AA=A|||;VT=SNP
4	168002014	rs13434541	A	G	100	PASS	AC=370;AF=0.0738818;AN=5008;NS=2504;DP=14836;EAS_AF=0.0268;AMR_AF=0.0216;AFR_AF=0.1884;EUR_AF=0.0308;SAS_AF=0.0491;AA=A|||;VT=SNP
4	168002419	rs9998279	T	C	100	PASS	AC=369;AF=0.0736821;AN=5008;NS=2504;DP=16901;EAS_AF=0.0268;AMR_AF=0.0202;AFR_AF=0.1884;EUR_AF=0.0308;SAS_AF=0.0491;AA=T|||;VT=SNP
4	168002476	rs10027078	G	T	100	PASS	AC=1716;AF=0.342652;AN=5008;NS=2504;DP=17265;EAS_AF=0.2282;AMR_AF=0.3631;AFR_AF=0.6188;EUR_AF=0.2177;SAS_AF=0.2014;AA=T|||;VT=SNP
4	168002501	rs114135097	A	G	100	PASS	AC=116;AF=0.0231629;AN=5008;NS=2504;DP=16320;EAS_AF=0.0268;AMR_AF=0.0115;AFR_AF=0.0015;EUR_AF=0.0308;SAS_AF=0.0491;AA=A|||;VT=SNP
4	168002608	rs7683288	C	T	100	PASS	AC=4604;AF=0.919329;AN=5008;NS=2504;DP=16689;EAS_AF=0.9931;AMR_AF=0.9251;AFR_AF=0.9788;EUR_AF=0.8897;SAS_AF=0.7894;AA=T|||;VT=SNP
4	168002733	rs72699631	A	G	100	PASS	AC=1053;AF=0.210264;AN=5008;NS=2504;DP=18231;EAS_AF=0.1935;AMR_AF=0.304;AFR_AF=0.2943;EUR_AF=0.1322;SAS_AF=0.1278;AA=A|||;VT=SNP
4	168002917	rs115873968	C	T	100	PASS	AC=116;AF=0.0231629;AN=5008;NS=2504;DP=20074;EAS_AF=0.0268;AMR_AF=0.0115;AFR_AF=0.0015;EUR_AF=0.0308;SAS_AF=0.0491;AA=C|||;VT=SNP
4	168003131	rs28680316	G	C	100	PASS	AC=487;AF=0.0972444;AN=5008;NS=2504;DP=19805;EAS_AF=0.0347;AMR_AF=0.0447;AFR_AF=0.1967;EUR_AF=0.0845;SAS_AF=0.0777;AA=C|||;VT=SNP
4	168003155	rs17599740	C	T	100	PASS	AC=401;AF=0.0800719;AN=5008;NS=2504;DP=20166;EAS_AF=0.006;AMR_AF=0.0749;AFR_AF=0.0212;EUR_AF=0.1083;SAS_AF=0.2106;AA=C|||;VT=SNP
4	168004128	rs28535787	A	C	100	PASS	AC=301;AF=0.0601038;AN=5008;NS=2504;DP=14220;EAS_AF=0.0268;AMR_AF=0.0202;AFR_AF=0.1369;EUR_AF=0.0308;SAS_AF=0.0491;AA=A|||;VT=SNP
4	168004426	rs13117458	C	T	100	PASS	AC=484;AF=0.0966454;AN=5008;NS=2504;DP=19321;EAS_AF=0.13;AMR_AF=0.1124;AFR_AF=0.0023;EUR_AF=0.1441;SAS_AF=0.1299;AA=C|||;VT=SNP;EX_TARGET
4	168004478	rs7654164	A	G	100	PASS	AC=438;AF=0.0874601;AN=5008;NS=2504;DP=19198;EAS_AF=0.0268;AMR_AF=0.0403;AFR_AF=0.1876;EUR_AF=0.0736;SAS_AF=0.0624;AA=G|||;VT=SNP
4	168004571	rs7677876	G	A	100	PASS	AC=298;AF=0.0595048;AN=5008;NS=2504;DP=18776;EAS_AF=0.0268;AMR_AF=0.0187;AFR_AF=0.1354;EUR_AF=0.0308;SAS_AF=0.0491;AA=G|||;VT=SNP
4	168004574	rs116764073	G	A	100	PASS	AC=38;AF=0.00758786;AN=5008;NS=2504;DP=18851;EAS_AF=0.0079;AMR_AF=0.0043;AFR_AF=0.0008;EUR_AF=0.0109;SAS_AF=0.0153;AA=G|||;VT=SNP
4	168004898	rs62352442	A	G	100	PASS	AC=1040;AF=0.207668;AN=5008;NS=2504;DP=17314;EAS_AF=0.1935;AMR_AF=0.3012;AFR_AF=0.2897;EUR_AF=0.1312;SAS_AF=0.1237;AA=A|||;VT=SNP
4	168005278	rs140936057	T	C	100	PASS	AC=38;AF=0.00758786;AN=5008;NS=2504;DP=14840;EAS_AF=0.0079;AMR_AF=0.0043;AFR_AF=0.0008;EUR_AF=0.0109;SAS_AF=0.0153;AA=T|||;VT=SNP
4	168006019	rs7666534	A	G	100	PASS	AC=1229;AF=0.245407;AN=5008;NS=2504;DP=15874;EAS_AF=0.1935;AMR_AF=0.3199;AFR_AF=0.4213;EUR_AF=0.1332;SAS_AF=0.1237;AA=A|||;VT=SNP
4	168007274	rs6830687	A	G	100	PASS	AC=453;AF=0.0904553;AN=5008;NS=2504;DP=15088;EAS_AF=0.0268;AMR_AF=0.0403;AFR_AF=0.1989;EUR_AF=0.0736;SAS_AF=0.0624;AA=A|||;VT=SNP
4	168007305	rs60075852	C	T	100	PASS	AC=1214;AF=0.242412;AN=5008;NS=2504;DP=15159;EAS_AF=0.1925;AMR_AF=0.3127;AFR_AF=0.4175;EUR_AF=0.1332;SAS_AF=0.1196;AA=c|||;VT=SNP
4	168007813	rs7698061	G	T	100	PASS	AC=1706;AF=0.340655;AN=5008;NS=2504;DP=18577;EAS_AF=0.2272;AMR_AF=0.3573;AFR_AF=0.618;EUR_AF=0.2177;SAS_AF=0.1973;AA=T|||;VT=SNP
4	168008343	rs142126764	T	C	100	PASS	AC=38;AF=0.00758786;AN=5008;NS=2504;DP=15406;EAS_AF=0.0079;AMR_AF=0.0043;AFR_AF=0.0008;EUR_AF=0.0109;SAS_AF=0.0153;AA=T|||;VT=SNP
4	168008588	rs114561551	C	T	100	PASS	AC=38;AF=0.00758786;AN=5008;NS=2504;DP=18735;EAS_AF=0.0079;AMR_AF=0.0043;AFR_AF=0.0008;EUR_AF=0.0109;SAS_AF=0.0153;AA=C|||;VT=SNP
4	168008751	rs7688165	C	T	100	PASS	AC=1215;AF=0.242612;AN=5008;NS=2504;DP=18313;EAS_AF=0.1925;AMR_AF=0.3127;AFR_AF=0.4183;EUR_AF=0.1332;SAS_AF=0.1196;AA=C|||;VT=SNP
4	168008980	rs116055527	T	C	100	PASS	AC=39;AF=0.00778754;AN=5008;NS=2504;DP=17663;EAS_AF=0.0079;AMR_AF=0.0058;AFR_AF=0.0008;EUR_AF=0.0109;SAS_AF=0.0153;AA=T|||;VT=SNP
4	168009678	rs1896482	T	C	100	PASS	AC=4605;AF=0.919529;AN=5008;NS=2504;DP=13188;EAS_AF=0.994;AMR_AF=0.9251;AFR_AF=0.9788;EUR_AF=0.8897;SAS_AF=0.7894;AA=C|||;VT=SNP
4	168009783	rs149890118	C	T	100	PASS	AC=403;AF=0.0804712;AN=5008;NS=2504;DP=14921;EAS_AF=0.006;AMR_AF=0.0749;AFR_AF=0.0212;EUR_AF=0.1103;SAS_AF=0.2106;AA=C|||;VT=SNP
4	168009887	rs147739081	T	C	100	PASS	AC=403;AF=0.0804712;AN=5008;NS=2504;DP=16649;EAS_AF=0.006;AMR_AF=0.0749;AFR_AF=0.0212;EUR_AF=0.1103;SAS_AF=0.2106;AA=T|||;VT=SNP
4	168011464	rs6822214	A	T	100	PASS	AC=493;AF=0.0984425;AN=5008;NS=2504;DP=17502;EAS_AF=0.0347;AMR_AF=0.0461;AFR_AF=0.2005;EUR_AF=0.0845;SAS_AF=0.0777;AA=T|||;VT=SNP
4	168011686	rs6553546	C	T	100	PASS	AC=302;AF=0.0603035;AN=5008;NS=2504;DP=16241;EAS_AF=0.0268;AMR_AF=0.0202;AFR_AF=0.1377;EUR_AF=0.0308;SAS_AF=0.0491;AA=C|||;VT=SNP
4	168012450	rs7671983	A	G	100	PASS	AC=264;AF=0.0527157;AN=5008;NS=2504;DP=16310;EAS_AF=0.0268;AMR_AF=0.0187;AFR_AF=0.1097;EUR_AF=0.0308;SAS_AF=0.0491;AA=A|||;VT=SNP
4	168013069	rs12505847	A	C	100	PASS	AC=2898;AF=0.578674;AN=5008;NS=2504;DP=17715;EAS_AF=0.7669;AMR_AF=0.5663;AFR_AF=0.3608;EUR_AF=0.672;SAS_AF=0.592;AA=A|||;VT=SNP
4	168013299	rs28625551	T	C	100	PASS	AC=1715;AF=0.342452;AN=5008;NS=2504;DP=17795;EAS_AF=0.2272;AMR_AF=0.3646;AFR_AF=0.621;EUR_AF=0.2177;SAS_AF=0.1973;AA=C|||;VT=SNP
4	168013532	rs7683298	A	G	100	PASS	AC=302;AF=0.0603035;AN=5008;NS=2504;DP=19404;EAS_AF=0.0268;AMR_AF=0.0202;AFR_AF=0.1377;EUR_AF=0.0308;SAS_AF=0.0491;AA=A|||;VT=SNP
4	168014723	rs11132860	T	C	100	PASS	AC=4516;AF=0.901757;AN=5008;NS=2504;DP=19786;EAS_AF=0.9653;AMR_AF=0.9539;AFR_AF=0.8003;EUR_AF=0.9155;SAS_AF=0.9223;AA=T|||;VT=SNP
4	168015230	rs4992204	A	G	100	PASS	AC=2924;AF=0.583866;AN=5008;NS=2504;DP=14288;EAS_AF=0.7659;AMR_AF=0.572;AFR_AF=0.3797;EUR_AF=0.671;SAS_AF=0.591;AA=A|||;VT=SNP
4	168016229	rs7697703	A	G	100	PASS	AC=263;AF=0.052516;AN=5008;NS=2504;DP=18389;EAS_AF=0.0268;AMR_AF=0.0173;AFR_AF=0.1097;EUR_AF=0.0308;SAS_AF=0.0491;AA=A|||;VT=SNP
4	168017535	rs62352445	T	C	100	PASS	AC=1194;AF=0.238419;AN=5008;NS=2504;DP=14481;EAS_AF=0.1944;AMR_AF=0.3141;AFR_AF=0.3994;EUR_AF=0.1342;SAS_AF=0.1196;AA=T|||;VT=SNP
4	168018358	rs72699642	T	C	100	PASS	AC=625;AF=0.1248;AN=5008;NS=2504;DP=14959;EAS_AF=0.1925;AMR_AF=0.2767;AFR_AF=0.0121;EUR_AF=0.1083;SAS_AF=0.1166;AA=T|||;VT=SNP
4	168018666	rs28638048	A	G	100	PASS	AC=488;AF=0.0974441;AN=5008;NS=2504;DP=16923;EAS_AF=0.0347;AMR_AF=0.0447;AFR_AF=0.1974;EUR_AF=0.0845;SAS_AF=0.0777;AA=G|||;VT=SNP
4	168018759	rs72699643	T	A	100	PASS	AC=1034;AF=0.20647;AN=5008;NS=2504;DP=18009;EAS_AF=0.1925;AMR_AF=0.2968;AFR_AF=0.2912;EUR_AF=0.1312;SAS_AF=0.1196;AA=T|||;VT=SNP
4	168019334	rs114897952	A	G	100	PASS	AC=116;AF=0.0231629;AN=5008;NS=2504;DP=17444;EAS_AF=0.0268;AMR_AF=0.0115;AFR_AF=0.0015;EUR_AF=0.0308;SAS_AF=0.0491;AA=a|||;VT=SNP
4	168019408	rs62352446	T	A	100	PASS	AC=1193;AF=0.238219;AN=5008;NS=2504;DP=16067;EAS_AF=0.1925;AMR_AF=0.3098;AFR_AF=0.4032;EUR_AF=0.1332;SAS_AF=0.1196;AA=T|||;VT=SNP
4	168019978	rs72699646	T	C	100	PASS	AC=622;AF=0.124201;AN=5008;NS=2504;DP=14925;EAS_AF=0.1925;AMR_AF=0.2723;AFR_AF=0.0121;EUR_AF=0.1083;SAS_AF=0.1166;AA=T|||;VT=SNP
4	168020467	rs185043513	T	A	100	PASS	AC=38;AF=0.00758786;AN=5008;NS=2504;DP=12479;EAS_AF=0.0079;AMR_AF=0.0043;AFR_AF=0.0008;EUR_AF=0.0109;SAS_AF=0.0153;AA=T|||;VT=SNP
4	168020480	rs2114756	A	G	100	PASS	AC=301;AF=0.0601038;AN=5008;NS=2504;DP=12854;EAS_AF=0.0268;AMR_AF=0.0202;AFR_AF=0.1369;EUR_AF=0.0308;SAS_AF=0.0491;AA=A|||;VT=SNP
4	168020868	rs188252387	T	C	100	PASS	AC=38;AF=0.00758786;AN=5008;NS=2504;DP=13506;EAS_AF=0.0079;AMR_AF=0.0043;AFR_AF=0.0008;EUR_AF=0.0109;SAS_AF=0.0153;AA=t|||;VT=SNP
4	168021279	rs62352447	C	T	100	PASS	AC=1024;AF=0.204473;AN=5008;NS=2504;DP=15814;EAS_AF=0.1925;AMR_AF=0.2968;AFR_AF=0.2829;EUR_AF=0.1312;SAS_AF=0.1207;AA=C|||;VT=SNP
4	168021551	rs114203538	T	C	100	PASS	AC=38;AF=0.00758786;AN=5008;NS=2504;DP=14096;EAS_AF=0.0079;AMR_AF=0.0043;AFR_AF=0.0008;EUR_AF=0.0109;SAS_AF=0.0153;AA=T|||;VT=SNP
4	168022694	rs11939479	G	A	100	PASS	AC=591;AF=0.118011;AN=5008;NS=2504;DP=19363;EAS_AF=0.1548;AMR_AF=0.1643;AFR_AF=0.0348;EUR_AF=0.173;SAS_AF=0.1033;AA=G|||;VT=SNP
4	168025512	rs150728098	T	C	100	PASS	AC=38;AF=0.00758786;AN=5008;NS=2504;DP=18682;EAS_AF=0.0079;AMR_AF=0.0043;AFR_AF=0.0008;EUR_AF=0.0109;SAS_AF=0.0153;AA=T|||;VT=SNP
4	168026017	rs7681847	A	G	100	PASS	AC=2396;AF=0.478435;AN=5008;NS=2504;DP=15008;EAS_AF=0.6716;AMR_AF=0.402;AFR_AF=0.3487;EUR_AF=0.498;SAS_AF=0.4888;AA=a|||;VT=SNP
4	168027288	rs72699649	G	A	100	PASS	AC=964;AF=0.192492;AN=5008;NS=2504;DP=16575;EAS_AF=0.131;AMR_AF=0.2954;AFR_AF=0.2852;EUR_AF=0.1312;SAS_AF=0.1207;AA=g|||;VT=SNP
4	168027788	rs11132867	A	G	100	PASS	AC=654;AF=0.130591;AN=5008;NS=2504;DP=16039;EAS_AF=0.1558;AMR_AF=0.183;AFR_AF=0.0287;EUR_AF=0.2167;SAS_AF=0.1166;AA=a|||;VT=SNP
4	168027986	rs7340962	A	G	100	PASS	AC=4602;AF=0.91893;AN=5008;NS=2504;DP=15032;EAS_AF=0.994;AMR_AF=0.9251;AFR_AF=0.9758;EUR_AF=0.8917;SAS_AF=0.7883;AA=a|||;VT=SNP
4	168029135	rs1579404	C	A	100	PASS	AC=1064;AF=0.21246;AN=5008;NS=2504;DP=17370;EAS_AF=0.1935;AMR_AF=0.2075;AFR_AF=0.2163;EUR_AF=0.2604;SAS_AF=0.181;AA=a|||;VT=SNP
4	168029470	rs11946086	A	G	100	PASS	AC=584;AF=0.116613;AN=5008;NS=2504;DP=19758;EAS_AF=0.1558;AMR_AF=0.1628;AFR_AF=0.0287;EUR_AF=0.174;SAS_AF=0.1033;AA=a|||;VT=SNP
4	168029931	rs62352449	C	T	100	PASS	AC=723;AF=0.144369;AN=5008;NS=2504;DP=10802;EAS_AF=0.1558;AMR_AF=0.1844;AFR_AF=0.0802;EUR_AF=0.2167;SAS_AF=0.1166;AA=t|||;VT=SNP
4	168031142	rs35553216	T	A	100	PASS	AC=647;AF=0.129193;AN=5008;NS=2504;DP=17138;EAS_AF=0.1558;AMR_AF=0.1801;AFR_AF=0.0303;EUR_AF=0.2107;SAS_AF=0.1155;AA=A|||;VT=SNP
4	168032155	rs815215	T	A	100	PASS	AC=672;AF=0.134185;AN=5008;NS=2504;DP=11691;EAS_AF=0.1577;AMR_AF=0.1844;AFR_AF=0.0303;EUR_AF=0.2177;SAS_AF=0.1288;AA=T|||;VT=SNP
4	168032437	rs114596493	G	A	100	PASS	AC=118;AF=0.0235623;AN=5008;NS=2504;DP=12768;EAS_AF=0.0278;AMR_AF=0.0101;AFR_AF=0.0015;EUR_AF=0.0328;SAS_AF=0.0491;AA=G|||;VT=SNP
4	168032460	rs79017560	A	T	100	PASS	AC=225;AF=0.0449281;AN=5008;NS=2504;DP=12947;EAS_AF=0.0278;AMR_AF=0.0187;AFR_AF=0.0779;EUR_AF=0.0328;SAS_AF=0.0491;AA=A|||;VT=SNP
4	168032755	rs12331021	C	A	100	PASS	AC=266;AF=0.053115;AN=5008;NS=2504;DP=16435;EAS_AF=0.0278;AMR_AF=0.0187;AFR_AF=0.1089;EUR_AF=0.0328;SAS_AF=0.0491;AA=C|||;VT=SNP
4	168033180	rs59266230	G	A	100	PASS	AC=1116;AF=0.222843;AN=5008;NS=2504;DP=17249;EAS_AF=0.123;AMR_AF=0.3112;AFR_AF=0.3956;EUR_AF=0.1332;SAS_AF=0.1217;AA=G|||;VT=SNP
4	168033949	rs2629387	A	G	100	PASS	AC=671;AF=0.133986;AN=5008;NS=2504;DP=15875;EAS_AF=0.1577;AMR_AF=0.1844;AFR_AF=0.0303;EUR_AF=0.2177;SAS_AF=0.1278;AA=A|||;VT=SNP
4	168034257	rs815213	C	T	100	PASS	AC=669;AF=0.133586;AN=5008;NS=2504;DP=17577;EAS_AF=0.1577;AMR_AF=0.1844;AFR_AF=0.0287;EUR_AF=0.2177;SAS_AF=0.1278;AA=C|||;VT=SNP
4	168034319	rs17599814	G	A	100	PASS	AC=403;AF=0.0804712;AN=5008;NS=2504;DP=2993;EAS_AF=0.006;AMR_AF=0.0749;AFR_AF=0.0242;EUR_AF=0.1083;SAS_AF=0.2086;AA=G|||;VT=SNP
4	168035020	rs62352453	C	T	100	PASS	AC=941;AF=0.187899;AN=5008;NS=2504;DP=20449;EAS_AF=0.122;AMR_AF=0.2925;AFR_AF=0.2943;EUR_AF=0.1302;SAS_AF=0.0971;AA=C|||;VT=SNP
4	168035025	rs116348410	G	T	100	PASS	AC=941;AF=0.187899;AN=5008;NS=2504;DP=20315;EAS_AF=0.122;AMR_AF=0.2925;AFR_AF=0.2943;EUR_AF=0.1302;SAS_AF=0.0971;AA=G|||;VT=SNP
4	168035026	rs115640546	C	T	100	PASS	AC=941;AF=0.187899;AN=5008;NS=2504;DP=20320;EAS_AF=0.122;AMR_AF=0.2925;AFR_AF=0.2943;EUR_AF=0.1302;SAS_AF=0.0971;AA=C|||;VT=SNP
4	168035274	rs145912282	C	T	100	PASS	AC=38;AF=0.00758786;AN=5008;NS=2504;DP=19452;EAS_AF=0.0079;AMR_AF=0.0043;AFR_AF=0.0008;EUR_AF=0.0109;SAS_AF=0.0153;AA=C|||;VT=SNP
4	168035690	rs140163055	G	T	100	PASS	AC=38;AF=0.00758786;AN=5008;NS=2504;DP=18198;EAS_AF=0.0079;AMR_AF=0.0043;AFR_AF=0.0008;EUR_AF=0.0109;SAS_AF=0.0153;AA=G|||;VT=SNP
4	168036224	rs815212	C	T	100	PASS	AC=2195;AF=0.438299;AN=5008;NS=2504;DP=16550;EAS_AF=0.3175;AMR_AF=0.5173;AFR_AF=0.6142;EUR_AF=0.3946;SAS_AF=0.3139;AA=T|||;VT=SNP
4	168036232	rs74898857	T	A	100	PASS	AC=38;AF=0.00758786;AN=5008;NS=2504;DP=16469;EAS_AF=0.0079;AMR_AF=0.0043;AFR_AF=0.0008;EUR_AF=0.0109;SAS_AF=0.0153;AA=T|||;VT=SNP
4	168036879	rs143903490	A	G	100	PASS	AC=38;AF=0.00758786;AN=5008;NS=2504;DP=16308;EAS_AF=0.0079;AMR_AF=0.0043;AFR_AF=0.0008;EUR_AF=0.0109;SAS_AF=0.0153;AA=A|||;VT=SNP
4	168038730	rs815216	C	T	100	PASS	AC=809;AF=0.161542;AN=5008;NS=2504;DP=18619;EAS_AF=0.1855;AMR_AF=0.1787;AFR_AF=0.0946;EUR_AF=0.2028;SAS_AF=0.1728;AA=C|||;VT=SNP
4	168039224	rs10517917	A	G	100	PASS	AC=995;AF=0.198682;AN=5008;NS=2504;DP=18974;EAS_AF=0.123;AMR_AF=0.3055;AFR_AF=0.32;EUR_AF=0.1372;SAS_AF=0.1002;AA=A|||;VT=SNP
4	168039440	rs815217	G	A	100	PASS	AC=2180;AF=0.435304;AN=5008;NS=2504;DP=17527;EAS_AF=0.3165;AMR_AF=0.5202;AFR_AF=0.6112;EUR_AF=0.3946;SAS_AF=0.3016;AA=A|||;VT=SNP
4	168039789	rs114306555	C	T	100	PASS	AC=143;AF=0.0285543;AN=5008;NS=2504;DP=17885;EAS_AF=0.0278;AMR_AF=0.013;AFR_AF=0.0023;EUR_AF=0.0338;SAS_AF=0.0706;AA=C|||;VT=SNP
4	168040016	rs815218	C	T	100	PASS	AC=2182;AF=0.435703;AN=5008;NS=2504;DP=16668;EAS_AF=0.3165;AMR_AF=0.5216;AFR_AF=0.612;EUR_AF=0.3946;SAS_AF=0.3016;AA=T|||;VT=SNP
4	168042013	rs114447296	T	G	100	PASS	AC=38;AF=0.00758786;AN=5008;NS=2504;DP=12386;EAS_AF=0.0079;AMR_AF=0.0043;AFR_AF=0.0008;EUR_AF=0.0109;SAS_AF=0.0153;AA=T|||;VT=SNP
4	168042325	rs114248899	A	G	100	PASS	AC=38;AF=0.00758786;AN=5008;NS=2504;DP=8476;EAS_AF=0.0079;AMR_AF=0.0043;AFR_AF=0.0008;EUR_AF=0.0109;SAS_AF=0.0153;AA=A|||;VT=SNP
4	168042910	rs62352454	C	T	100	PASS	AC=935;AF=0.186701;AN=5008;NS=2504;DP=14589;EAS_AF=0.123;AMR_AF=0.2954;AFR_AF=0.2882;EUR_AF=0.1302;SAS_AF=0.0961;AA=C|||;VT=SNP
4	168043162	rs72621916	T	A	100	PASS	AC=490;AF=0.0978435;AN=5008;NS=2504;DP=14009;EAS_AF=0.128;AMR_AF=0.1153;AFR_AF=0.003;EUR_AF=0.1461;SAS_AF=0.1329;AA=T|||;VT=SNP
4	168043417	rs13109171	T	C	100	PASS	AC=217;AF=0.0433307;AN=5008;NS=2504;DP=15476;EAS_AF=0.0069;AMR_AF=0.0303;AFR_AF=0.0825;EUR_AF=0.0517;SAS_AF=0.0286;AA=C|||;VT=SNP
4	168044726	rs7435823	G	T	100	PASS	AC=523;AF=0.104433;AN=5008;NS=2504;DP=13695;EAS_AF=0.124;AMR_AF=0.268;AFR_AF=0.0113;EUR_AF=0.1074;SAS_AF=0.091;AA=G|||;VT=SNP
4	168045255	rs2558125	T	C	100	PASS	AC=3817;AF=0.762181;AN=5008;NS=2504;DP=17214;EAS_AF=0.877;AMR_AF=0.6844;AFR_AF=0.5303;EUR_AF=0.8648;SAS_AF=0.907;AA=C|||;VT=SNP
4	168045848	rs116396952	T	C	100	PASS	AC=22;AF=0.00439297;AN=5008;NS=2504;DP=18805;EAS_AF=0.005;AMR_AF=0.0058;AFR_AF=0.0008;EUR_AF=0.0099;SAS_AF=0.002;AA=T|||;VT=SNP
4	168046625	rs184945590	G	A	100	PASS	AC=36;AF=0.0071885;AN=5008;NS=2504;DP=9005;EAS_AF=0.006;AMR_AF=0.0058;AFR_AF=0.0008;EUR_AF=0.0099;SAS_AF=0.0153;AA=G|||;VT=SNP
4	168046725	rs2450094	C	A	100	PASS	AC=828;AF=0.165335;AN=5008;NS=2504;DP=9257;EAS_AF=0.2103;AMR_AF=0.1902;AFR_AF=0.0794;EUR_AF=0.2147;SAS_AF=0.1667;AA=C|||;VT=SNP
4	168047184	rs11132889	T	C	100	PASS	AC=2713;AF=0.541733;AN=5008;NS=2504;DP=18247;EAS_AF=0.6558;AMR_AF=0.4179;AFR_AF=0.5507;EUR_AF=0.5318;SAS_AF=0.5102;AA=T|||;VT=SNP
4	168047325	rs17052975	A	G	100	PASS	AC=674;AF=0.134585;AN=5008;NS=2504;DP=20716;EAS_AF=0.125;AMR_AF=0.2493;AFR_AF=0.1543;EUR_AF=0.0994;SAS_AF=0.0726;AA=A|||;VT=SNP
4	168047425	rs145294451	G	A	100	PASS	AC=36;AF=0.0071885;AN=5008;NS=2504;DP=16666;EAS_AF=0.005;AMR_AF=0.0058;AFR_AF=0.0008;EUR_AF=0.0109;SAS_AF=0.0153;AA=G|||;VT=SNP
4	168048203	rs78439434	T	C	100	PASS	AC=375;AF=0.0748802;AN=5008;NS=2504;DP=17866;EAS_AF=0.004;AMR_AF=0.0793;AFR_AF=0.0234;EUR_AF=0.1123;SAS_AF=0.1759;AA=T|||;VT=SNP
4	168048532	rs186439710	A	T	100	PASS	AC=35;AF=0.00698882;AN=5008;NS=2504;DP=15641;EAS_AF=0.005;AMR_AF=0.0058;AFR_AF=0.0008;EUR_AF=0.0099;SAS_AF=0.0153;AA=a|||;VT=SNP
4	168048669	rs147478783	C	T	100	PASS	AC=36;AF=0.0071885;AN=5008;NS=2504;DP=13337;EAS_AF=0.005;AMR_AF=0.0058;AFR_AF=0.0008;EUR_AF=0.0099;SAS_AF=0.0164;AA=C|||;VT=SNP
4	168048900	rs35065151	A	G	100	PASS	AC=2620;AF=0.523163;AN=5008;NS=2504;DP=16867;EAS_AF=0.6567;AMR_AF=0.3991;AFR_AF=0.4652;EUR_AF=0.5358;SAS_AF=0.5389;AA=A|||;VT=SNP
4	168051701	rs1485327	T	C	100	PASS	AC=3977;AF=0.794129;AN=5008;NS=2504;DP=12833;EAS_AF=0.7847;AMR_AF=0.7738;AFR_AF=0.8585;EUR_AF=0.7515;SAS_AF=0.7751;AA=T|||;VT=SNP
4	168052023	rs9968512	T	G	100	PASS	AC=757;AF=0.151158;AN=5008;NS=2504;DP=15926;EAS_AF=0.124;AMR_AF=0.2507;AFR_AF=0.2186;EUR_AF=0.0974;SAS_AF=0.0726;AA=T|||;VT=SNP
4	168052748	rs10023307	C	T	100	PASS	AC=3885;AF=0.775759;AN=5008;NS=2504;DP=15287;EAS_AF=0.7847;AMR_AF=0.7709;AFR_AF=0.7965;EUR_AF=0.7445;SAS_AF=0.774;AA=C|||;VT=SNP
4	168052793	rs13125626	C	A	100	PASS	AC=1193;AF=0.238219;AN=5008;NS=2504;DP=16671;EAS_AF=0.1429;AMR_AF=0.1844;AFR_AF=0.4085;EUR_AF=0.1889;SAS_AF=0.1953;AA=C|||;VT=SNP
4	168052827	rs2558128	A	G	100	PASS	AC=1038;AF=0.207268;AN=5008;NS=2504;DP=17275;EAS_AF=0.2103;AMR_AF=0.245;AFR_AF=0.1505;EUR_AF=0.2455;SAS_AF=0.2147;AA=A|||;VT=SNP
4	168054033	rs7659299	C	T	100	PASS	AC=714;AF=0.142572;AN=5008;NS=2504;DP=17738;EAS_AF=0.124;AMR_AF=0.2478;AFR_AF=0.1884;EUR_AF=0.0964;SAS_AF=0.0726;AA=C|||;VT=SNP
4	168055022	rs12498755	T	G	100	PASS	AC=1283;AF=0.25619;AN=5008;NS=2504;DP=15215;EAS_AF=0.5079;AMR_AF=0.2262;AFR_AF=0.0182;EUR_AF=0.2873;SAS_AF=0.3078;AA=T|||;VT=SNP
4	168055477	rs28465014	C	A	100	PASS	AC=758;AF=0.151358;AN=5008;NS=2504;DP=13972;EAS_AF=0.124;AMR_AF=0.2507;AFR_AF=0.2186;EUR_AF=0.0974;SAS_AF=0.0736;AA=T|||;VT=SNP
4	168055580	rs860092	G	A	100	PASS	AC=559;AF=0.111621;AN=5008;NS=2504;DP=15364;EAS_AF=0.1825;AMR_AF=0.1513;AFR_AF=0.0204;EUR_AF=0.1431;SAS_AF=0.1012;AA=G|||;VT=SNP
4	168056478	rs12640303	A	G	100	PASS	AC=3090;AF=0.617013;AN=5008;NS=2504;DP=12927;EAS_AF=0.6607;AMR_AF=0.5;AFR_AF=0.5083;EUR_AF=0.6879;SAS_AF=0.729;AA=A|||;VT=SNP
4	168056496	rs67976303	G	A	100	PASS	AC=509;AF=0.101637;AN=5008;NS=2504;DP=13177;EAS_AF=0.12;AMR_AF=0.1124;AFR_AF=0.0038;EUR_AF=0.1451;SAS_AF=0.1626;AA=G|||;VT=SNP
4	168056563	rs815237	A	G	100	PASS	AC=558;AF=0.111422;AN=5008;NS=2504;DP=13759;EAS_AF=0.1835;AMR_AF=0.1527;AFR_AF=0.0106;EUR_AF=0.1491;SAS_AF=0.1053;AA=A|||;VT=SNP
4	168057920	rs815235	T	C	100	PASS	AC=1030;AF=0.205671;AN=5008;NS=2504;DP=16231;EAS_AF=0.2103;AMR_AF=0.2435;AFR_AF=0.149;EUR_AF=0.2396;SAS_AF=0.2157;AA=T|||;VT=SNP
4	168058156	rs116158184	A	G	100	PASS	AC=35;AF=0.00698882;AN=5008;NS=2504;DP=16830;EAS_AF=0.005;AMR_AF=0.0058;AFR_AF=0.0008;EUR_AF=0.0099;SAS_AF=0.0153;AA=A|||;VT=SNP
4	168061105	rs141414122	C	A	100	PASS	AC=35;AF=0.00698882;AN=5008;NS=2504;DP=17699;EAS_AF=0.005;AMR_AF=0.0058;AFR_AF=0.0008;EUR_AF=0.0099;SAS_AF=0.0153;AA=C|||;VT=SNP
4	168063002	rs815233	C	A	100	PASS	AC=838;AF=0.167332;AN=5008;NS=2504;DP=17222;EAS_AF=0.2103;AMR_AF=0.1916;AFR_AF=0.0885;EUR_AF=0.1978;SAS_AF=0.181;AA=C|||;VT=SNP
4	168063243	rs815232	C	T	100	PASS	AC=841;AF=0.167931;AN=5008;NS=2504;DP=17247;EAS_AF=0.2103;AMR_AF=0.1931;AFR_AF=0.0885;EUR_AF=0.1978;SAS_AF=0.183;AA=C|||;VT=SNP
4	168065521	rs13145979	T	C	100	PASS	AC=4038;AF=0.80631;AN=5008;NS=2504;DP=17500;EAS_AF=0.7847;AMR_AF=0.7939;AFR_AF=0.8578;EUR_AF=0.7863;SAS_AF=0.7883;AA=T|||;VT=SNP
4	168065861	rs74777323	T	C	100	PASS	AC=374;AF=0.0746805;AN=5008;NS=2504;DP=15553;EAS_AF=0.004;AMR_AF=0.0764;AFR_AF=0.0219;EUR_AF=0.1113;SAS_AF=0.18;AA=T|||;VT=SNP
4	168066285	rs138150474	C	T	100	PASS	AC=20;AF=0.00399361;AN=5008;NS=2504;DP=18999;EAS_AF=0.003;AMR_AF=0.0058;AFR_AF=0.0008;EUR_AF=0.0099;SAS_AF=0.002;AA=C|||;VT=SNP
4	168068673	rs12501351	A	G	100	PASS	AC=2758;AF=0.550719;AN=5008;NS=2504;DP=22455;EAS_AF=0.6567;AMR_AF=0.4409;AFR_AF=0.5408;EUR_AF=0.5408;SAS_AF=0.5429;AA=A|||;VT=SNP
4	168068996	rs140483536	A	G	100	PASS	AC=35;AF=0.00698882;AN=5008;NS=2504;DP=17546;EAS_AF=0.005;AMR_AF=0.0058;AFR_AF=0.0008;EUR_AF=0.0099;SAS_AF=0.0153;AA=A|||;VT=SNP
4	168069412	rs815227	C	T	100	PASS	AC=851;AF=0.169928;AN=5008;NS=2504;DP=16126;EAS_AF=0.2093;AMR_AF=0.1931;AFR_AF=0.0893;EUR_AF=0.2038;SAS_AF=0.1871;AA=C|||;VT=SNP
4	168069756	rs815226	A	G	100	PASS	AC=551;AF=0.110024;AN=5008;NS=2504;DP=14694;EAS_AF=0.1835;AMR_AF=0.1239;AFR_AF=0.0212;EUR_AF=0.1491;SAS_AF=0.1043;AA=A|||;VT=SNP
4	168069787	rs6553573	G	A	100	PASS	AC=4028;AF=0.804313;AN=5008;NS=2504;DP=15027;EAS_AF=0.7847;AMR_AF=0.7651;AFR_AF=0.8585;EUR_AF=0.7863;SAS_AF=0.7975;AA=g|||;VT=SNP
4	168070938	rs1564862	G	C	100	PASS	AC=4241;AF=0.846845;AN=5008;NS=2504;DP=14864;EAS_AF=0.8115;AMR_AF=0.8242;AFR_AF=0.9138;EUR_AF=0.8141;SAS_AF=0.8425;AA=C|||;VT=SNP
4	168071743	rs78088794	T	C	100	PASS	AC=33;AF=0.00658946;AN=5008;NS=2504;DP=18039;EAS_AF=0.005;AMR_AF=0.0058;AFR_AF=0.0008;EUR_AF=0.0099;SAS_AF=0.0133;AA=T|||;VT=SNP
4	168072838	rs1531945	G	A	100	PASS	AC=723;AF=0.144369;AN=5008;NS=2504;DP=16391;EAS_AF=0.1835;AMR_AF=0.1657;AFR_AF=0.0877;EUR_AF=0.1769;SAS_AF=0.1319;AA=G|||;VT=SNP
4	168073317	rs77867827	G	A	100	PASS	AC=34;AF=0.00678914;AN=5008;NS=2504;DP=16182;EAS_AF=0.005;AMR_AF=0.0058;AFR_AF=0.0015;EUR_AF=0.0099;SAS_AF=0.0133;AA=G|||;VT=SNP
4	168073668	rs6840755	A	G	100	PASS	AC=715;AF=0.142772;AN=5008;NS=2504;DP=16750;EAS_AF=0.124;AMR_AF=0.2478;AFR_AF=0.1921;EUR_AF=0.0964;SAS_AF=0.0685;AA=A|||;VT=SNP
4	168073690	rs815225	G	T	100	PASS	AC=856;AF=0.170927;AN=5008;NS=2504;DP=16588;EAS_AF=0.2103;AMR_AF=0.2147;AFR_AF=0.0908;EUR_AF=0.1978;SAS_AF=0.18;AA=G|||;VT=SNP
4	168074077	rs815224	A	G	100	PASS	AC=936;AF=0.186901;AN=5008;NS=2504;DP=17245;EAS_AF=0.2103;AMR_AF=0.2363;AFR_AF=0.0923;EUR_AF=0.2445;SAS_AF=0.1963;AA=A|||;VT=SNP
4	168074573	rs815222	T	C	100	PASS	AC=802;AF=0.160144;AN=5008;NS=2504;DP=16265;EAS_AF=0.2103;AMR_AF=0.1816;AFR_AF=0.0552;EUR_AF=0.1988;SAS_AF=0.1953;AA=T|||;VT=SNP
4	168074664	rs10005736	G	A	100	PASS	AC=713;AF=0.142372;AN=5008;NS=2504;DP=14964;EAS_AF=0.124;AMR_AF=0.2478;AFR_AF=0.1914;EUR_AF=0.0964;SAS_AF=0.0675;AA=G|||;VT=SNP
4	168074701	rs115079330	A	G	100	PASS	AC=33;AF=0.00658946;AN=5008;NS=2504;DP=15349;EAS_AF=0.005;AMR_AF=0.0058;AFR_AF=0.0008;EUR_AF=0.0099;SAS_AF=0.0133;AA=A|||;VT=SNP
4	168075537	rs10008797	G	A	100	PASS	AC=713;AF=0.142372;AN=5008;NS=2504;DP=16340;EAS_AF=0.124;AMR_AF=0.2478;AFR_AF=0.1914;EUR_AF=0.0964;SAS_AF=0.0675;AA=g|||;VT=SNP
4	168076592	rs114241004	T	C	100	PASS	AC=34;AF=0.00678914;AN=5008;NS=2504;DP=16030;EAS_AF=0.005;AMR_AF=0.0058;AFR_AF=0.0008;EUR_AF=0.0099;SAS_AF=0.0143;AA=T|||;VT=SNP
4	168076695	rs1079310	G	A	100	PASS	AC=3055;AF=0.610024;AN=5008;NS=2504;DP=17057;EAS_AF=0.6438;AMR_AF=0.5101;AFR_AF=0.5015;EUR_AF=0.6829;SAS_AF=0.7178;AA=G|||;VT=SNP
4	168080117	rs17703374	T	C	100	PASS	AC=1027;AF=0.205072;AN=5008;NS=2504;DP=15355;EAS_AF=0.2212;AMR_AF=0.3084;AFR_AF=0.2239;EUR_AF=0.1481;SAS_AF=0.1483;AA=T|||;VT=SNP
4	168080180	rs10517911	A	G	100	PASS	AC=1024;AF=0.204473;AN=5008;NS=2504;DP=15019;EAS_AF=0.2212;AMR_AF=0.3069;AFR_AF=0.2231;EUR_AF=0.1481;SAS_AF=0.1472;AA=A|||;VT=SNP
4	168081889	rs28825393	A	T	100	PASS	AC=794;AF=0.158546;AN=5008;NS=2504;DP=18477;EAS_AF=0.2212;AMR_AF=0.2378;AFR_AF=0.1831;EUR_AF=0.0924;SAS_AF=0.0726;AA=a|||;VT=SNP
4	168082117	rs140122941	T	C	100	PASS	AC=388;AF=0.077476;AN=5008;NS=2504;DP=20637;EAS_AF=0.0129;AMR_AF=0.1311;AFR_AF=0.0129;EUR_AF=0.1103;SAS_AF=0.1595;AA=T|||;VT=SNP
4	168084157	rs10017958	G	A	100	PASS	AC=1545;AF=0.308506;AN=5008;NS=2504;DP=10670;EAS_AF=0.2232;AMR_AF=0.3689;AFR_AF=0.5159;EUR_AF=0.2058;SAS_AF=0.1789;AA=A|||;VT=SNP
4	168084398	rs55710431	C	T	100	PASS	AC=1022;AF=0.204073;AN=5008;NS=2504;DP=10264;EAS_AF=0.2212;AMR_AF=0.3084;AFR_AF=0.2239;EUR_AF=0.1481;SAS_AF=0.1431;AA=C|||;VT=SNP
4	168084715	rs10029441	C	T	100	PASS	AC=823;AF=0.164337;AN=5008;NS=2504;DP=13356;EAS_AF=0.2212;AMR_AF=0.2421;AFR_AF=0.2065;EUR_AF=0.0924;SAS_AF=0.0675;AA=C|||;VT=SNP
4	168085738	rs4607248	A	C	100	PASS	AC=1043;AF=0.208267;AN=5008;NS=2504;DP=12828;EAS_AF=0.2212;AMR_AF=0.3112;AFR_AF=0.2383;EUR_AF=0.1481;SAS_AF=0.1431;AA=C|||;VT=SNP
4	168085881	rs9312511	C	T	100	PASS	AC=1486;AF=0.296725;AN=5008;NS=2504;DP=17803;EAS_AF=0.2232;AMR_AF=0.3631;AFR_AF=0.475;EUR_AF=0.2058;SAS_AF=0.1779;AA=T|||;VT=SNP
4	168086135	rs11722191	A	T	100	PASS	AC=1043;AF=0.208267;AN=5008;NS=2504;DP=18727;EAS_AF=0.2212;AMR_AF=0.3112;AFR_AF=0.2383;EUR_AF=0.1481;SAS_AF=0.1431;AA=T|||;VT=SNP
4	168086654	rs2200399	G	A	100	PASS	AC=1489;AF=0.297324;AN=5008;NS=2504;DP=18622;EAS_AF=0.2242;AMR_AF=0.3631;AFR_AF=0.4766;EUR_AF=0.2058;SAS_AF=0.1779;AA=A|||;VT=SNP
4	168087675	rs11735983	G	A	100	PASS	AC=1487;AF=0.296925;AN=5008;NS=2504;DP=17059;EAS_AF=0.2232;AMR_AF=0.3631;AFR_AF=0.4758;EUR_AF=0.2058;SAS_AF=0.1779;AA=A|||;VT=SNP
4	168089719	rs28775385	G	A	100	PASS	AC=1022;AF=0.204073;AN=5008;NS=2504;DP=18976;EAS_AF=0.2212;AMR_AF=0.3084;AFR_AF=0.2239;EUR_AF=0.1481;SAS_AF=0.1431;AA=G|||;VT=SNP
4	168091325	rs1485324	A	C	100	PASS	AC=1488;AF=0.297125;AN=5008;NS=2504;DP=18863;EAS_AF=0.2232;AMR_AF=0.3646;AFR_AF=0.4758;EUR_AF=0.2058;SAS_AF=0.1779;AA=C|||;VT=SNP
4	168091481	rs1385512	C	G	100	PASS	AC=1475;AF=0.294529;AN=5008;NS=2504;DP=19448;EAS_AF=0.13;AMR_AF=0.2406;AFR_AF=0.3865;EUR_AF=0.3022;SAS_AF=0.3701;AA=C|||;VT=SNP
4	168091741	rs1463611	C	T	100	PASS	AC=824;AF=0.164537;AN=5008;NS=2504;DP=18217;EAS_AF=0.2212;AMR_AF=0.2421;AFR_AF=0.2073;EUR_AF=0.0924;SAS_AF=0.0675;AA=C|||;VT=SNP
4	168093423	rs4859972	T	C	100	PASS	AC=1053;AF=0.210264;AN=5008;NS=2504;DP=17963;EAS_AF=0.2212;AMR_AF=0.3084;AFR_AF=0.2421;EUR_AF=0.1511;SAS_AF=0.1472;AA=C|||;VT=SNP
4	168094120	rs12649233	C	T	100	PASS	AC=1052;AF=0.210064;AN=5008;NS=2504;DP=16266;EAS_AF=0.2212;AMR_AF=0.3084;AFR_AF=0.2421;EUR_AF=0.1501;SAS_AF=0.1472;AA=C|||;VT=SNP
4	168094212	rs12649263	C	T	100	PASS	AC=805;AF=0.160743;AN=5008;NS=2504;DP=16940;EAS_AF=0.2212;AMR_AF=0.2392;AFR_AF=0.1853;EUR_AF=0.0944;SAS_AF=0.0777;AA=C|||;VT=SNP
4	168094216	rs17600269	G	T	100	PASS	AC=375;AF=0.0748802;AN=5008;NS=2504;DP=16801;EAS_AF=0.0139;AMR_AF=0.1268;AFR_AF=0.0106;EUR_AF=0.1064;SAS_AF=0.1554;AA=G|||;VT=SNP
4	168095403	rs9991817	T	G	100	PASS	AC=1063;AF=0.21226;AN=5008;NS=2504;DP=12729;EAS_AF=0.2212;AMR_AF=0.3098;AFR_AF=0.2496;EUR_AF=0.1501;SAS_AF=0.1472;AA=T|||;VT=SNP
4	168098935	rs10029237	A	G	100	PASS	AC=1518;AF=0.303115;AN=5008;NS=2504;DP=19659;EAS_AF=0.2242;AMR_AF=0.366;AFR_AF=0.4955;EUR_AF=0.2078;SAS_AF=0.1779;AA=a|||;VT=SNP
4	168100489	rs7667846	C	A	100	PASS	AC=1443;AF=0.288139;AN=5008;NS=2504;DP=15960;EAS_AF=0.1815;AMR_AF=0.3559;AFR_AF=0.4947;EUR_AF=0.1978;SAS_AF=0.1636;AA=A|||;VT=SNP
4	168101448	rs1485321	T	C	100	PASS	AC=3689;AF=0.736621;AN=5008;NS=2504;DP=19463;EAS_AF=0.7361;AMR_AF=0.6859;AFR_AF=0.7958;EUR_AF=0.7107;SAS_AF=0.7198;AA=C|||;VT=SNP
4	168101796	rs11737501	C	A	100	PASS	AC=831;AF=0.165935;AN=5008;NS=2504;DP=16137;EAS_AF=0.2212;AMR_AF=0.2406;AFR_AF=0.2088;EUR_AF=0.0944;SAS_AF=0.0716;AA=C|||;VT=SNP
4	168102122	rs7690599	T	C	100	PASS	AC=1050;AF=0.209665;AN=5008;NS=2504;DP=15525;EAS_AF=0.2212;AMR_AF=0.3069;AFR_AF=0.2413;EUR_AF=0.1501;SAS_AF=0.1472;AA=C|||;VT=SNP
4	168103870	rs12650775	G	A	100	PASS	AC=800;AF=0.159744;AN=5008;NS=2504;DP=16167;EAS_AF=0.2212;AMR_AF=0.2392;AFR_AF=0.1861;EUR_AF=0.0944;SAS_AF=0.0716;AA=G|||;VT=SNP
4	168104162	rs4859973	A	C	100	PASS	AC=3063;AF=0.611621;AN=5008;NS=2504;DP=18914;EAS_AF=0.6438;AMR_AF=0.6124;AFR_AF=0.6619;EUR_AF=0.5636;SAS_AF=0.5593;AA=C|||;VT=SNP
4	168104853	rs11737761	G	A	100	PASS	AC=1051;AF=0.209864;AN=5008;NS=2504;DP=16515;EAS_AF=0.2212;AMR_AF=0.3069;AFR_AF=0.2421;EUR_AF=0.1501;SAS_AF=0.1472;AA=A|||;VT=SNP
4	168105690	rs10006528	A	C	100	PASS	AC=1050;AF=0.209665;AN=5008;NS=2504;DP=17490;EAS_AF=0.2212;AMR_AF=0.3069;AFR_AF=0.2413;EUR_AF=0.1501;SAS_AF=0.1472;AA=C|||;VT=SNP
4	168105921	rs12640384	G	C	100	PASS	AC=1049;AF=0.209465;AN=5008;NS=2504;DP=17419;EAS_AF=0.2212;AMR_AF=0.3069;AFR_AF=0.2405;EUR_AF=0.1501;SAS_AF=0.1472;AA=G|||;VT=SNP
4	168105929	rs72699699	A	G	100	PASS	AC=1049;AF=0.209465;AN=5008;NS=2504;DP=17353;EAS_AF=0.2212;AMR_AF=0.3069;AFR_AF=0.2405;EUR_AF=0.1501;SAS_AF=0.1472;AA=G|||;VT=SNP
4	168106108	rs9993550	G	A	100	PASS	AC=799;AF=0.159545;AN=5008;NS=2504;DP=16330;EAS_AF=0.2212;AMR_AF=0.2378;AFR_AF=0.1861;EUR_AF=0.0944;SAS_AF=0.0716;AA=G|||;VT=SNP
4	168106446	rs6553593	T	A	100	PASS	AC=1522;AF=0.303914;AN=5008;NS=2504;DP=17517;EAS_AF=0.2232;AMR_AF=0.366;AFR_AF=0.4962;EUR_AF=0.2078;SAS_AF=0.182;AA=A|||;VT=SNP
4	168107413	rs10013203	T	A	100	PASS	AC=799;AF=0.159545;AN=5008;NS=2504;DP=14646;EAS_AF=0.2212;AMR_AF=0.2378;AFR_AF=0.1861;EUR_AF=0.0944;SAS_AF=0.0716;AA=T|||;VT=SNP
4	168108000	rs12506811	T	C	100	PASS	AC=1055;AF=0.210663;AN=5008;NS=2504;DP=13184;EAS_AF=0.2212;AMR_AF=0.3069;AFR_AF=0.2451;EUR_AF=0.1501;SAS_AF=0.1472;AA=t|||;VT=SNP
4	168115584	rs34496346	A	G	100	PASS	AC=396;AF=0.0790735;AN=5008;NS=2504;DP=19370;EAS_AF=0.002;AMR_AF=0.1009;AFR_AF=0.0794;EUR_AF=0.1083;SAS_AF=0.1125;AA=G|||;VT=SNP
4	168117686	rs67882810	G	T	100	PASS	AC=395;AF=0.0788738;AN=5008;NS=2504;DP=18668;EAS_AF=0.002;AMR_AF=0.1009;AFR_AF=0.0794;EUR_AF=0.1074;SAS_AF=0.1125;AA=T|||;VT=SNP
4	168118840	rs10213065	C	A	100	PASS	AC=1310;AF=0.261581;AN=5008;NS=2504;DP=15594;EAS_AF=0.2232;AMR_AF=0.3545;AFR_AF=0.3419;EUR_AF=0.2058;SAS_AF=0.184;AA=A|||;VT=SNP
4	168122107	rs1385519	G	A	100	PASS	AC=1587;AF=0.316893;AN=5008;NS=2504;DP=16897;EAS_AF=0.2232;AMR_AF=0.3775;AFR_AF=0.5378;EUR_AF=0.2078;SAS_AF=0.184;AA=A|||;VT=SNP
4	168123810	rs13328003	G	T	100	PASS	AC=1012;AF=0.202077;AN=5008;NS=2504;DP=15584;EAS_AF=0.2202;AMR_AF=0.3098;AFR_AF=0.208;EUR_AF=0.1531;SAS_AF=0.1493;AA=G|||;VT=SNP
4	168124490	rs13434405	T	C	100	PASS	AC=695;AF=0.138778;AN=5008;NS=2504;DP=14627;EAS_AF=0.2202;AMR_AF=0.2305;AFR_AF=0.1112;EUR_AF=0.0944;SAS_AF=0.0726;AA=T|||;VT=SNP
4	168124799	rs7672843	A	G	100	PASS	AC=1571;AF=0.313698;AN=5008;NS=2504;DP=15720;EAS_AF=0.2222;AMR_AF=0.3718;AFR_AF=0.5295;EUR_AF=0.2078;SAS_AF=0.184;AA=G|||;VT=SNP
4	168128646	rs28444899	T	G	100	PASS	AC=1544;AF=0.308307;AN=5008;NS=2504;DP=13370;EAS_AF=0.2222;AMR_AF=0.3631;AFR_AF=0.5688;EUR_AF=0.175;SAS_AF=0.1431;AA=G|||;VT=SNP
4	168131073	rs10031137	C	T	100	PASS	AC=1276;AF=0.254792;AN=5008;NS=2504;DP=14872;EAS_AF=0.2222;AMR_AF=0.3458;AFR_AF=0.4039;EUR_AF=0.1789;SAS_AF=0.1002;AA=T|||;VT=SNP
4	168131448	rs10022799	G	A	100	PASS	AC=1280;AF=0.255591;AN=5008;NS=2504;DP=13854;EAS_AF=0.2222;AMR_AF=0.3458;AFR_AF=0.407;EUR_AF=0.1789;SAS_AF=0.1002;AA=A|||;VT=SNP
4	168132300	rs28654424	G	C	100	PASS	AC=817;AF=0.163139;AN=5008;NS=2504;DP=18429;EAS_AF=0.2212;AMR_AF=0.2363;AFR_AF=0.2224;EUR_AF=0.0994;SAS_AF=0.0368;AA=G|||;VT=SNP
4	168134849	rs9998947	C	T	100	PASS	AC=780;AF=0.155751;AN=5008;NS=2504;DP=15874;EAS_AF=0.2202;AMR_AF=0.2334;AFR_AF=0.1959;EUR_AF=0.0994;SAS_AF=0.0378;AA=C|||;VT=SNP
4	168135377	rs7658246	A	T	100	PASS	AC=1078;AF=0.215256;AN=5008;NS=2504;DP=16342;EAS_AF=0.2232;AMR_AF=0.2752;AFR_AF=0.3374;EUR_AF=0.1511;SAS_AF=0.0654;AA=T|||;VT=SNP
4	168135438	rs10003880	A	C	100	PASS	AC=901;AF=0.179912;AN=5008;NS=2504;DP=13805;EAS_AF=0.2212;AMR_AF=0.2594;AFR_AF=0.2315;EUR_AF=0.1412;SAS_AF=0.0511;AA=A|||;VT=SNP
4	168136279	rs10002479	C	T	100	PASS	AC=948;AF=0.189297;AN=5008;NS=2504;DP=12643;EAS_AF=0.2212;AMR_AF=0.2666;AFR_AF=0.2632;EUR_AF=0.1412;SAS_AF=0.0511;AA=C|||;VT=SNP
4	168136671	rs9996196	G	A	100	PASS	AC=903;AF=0.180312;AN=5008;NS=2504;DP=21312;EAS_AF=0.2192;AMR_AF=0.2594;AFR_AF=0.2345;EUR_AF=0.1412;SAS_AF=0.0511;AA=G|||;VT=SNP
4	168137082	rs9996643	G	A	100	PASS	AC=1179;AF=0.235423;AN=5008;NS=2504;DP=21653;EAS_AF=0.2232;AMR_AF=0.2911;AFR_AF=0.4032;EUR_AF=0.1541;SAS_AF=0.0654;AA=A|||;VT=SNP
4	168137719	rs17703512	G	C	100	PASS	AC=1318;AF=0.263179;AN=5008;NS=2504;DP=17129;EAS_AF=0.4087;AMR_AF=0.2406;AFR_AF=0.0144;EUR_AF=0.3658;SAS_AF=0.3599;AA=G|||;VT=SNP
4	168137979	rs7683098	T	C	100	PASS	AC=901;AF=0.179912;AN=5008;NS=2504;DP=15420;EAS_AF=0.2212;AMR_AF=0.2594;AFR_AF=0.2322;EUR_AF=0.1412;SAS_AF=0.0501;AA=T|||;VT=SNP
4	168139333	rs7687091	C	T	100	PASS	AC=1278;AF=0.255192;AN=5008;NS=2504;DP=19120;EAS_AF=0.2232;AMR_AF=0.3458;AFR_AF=0.4039;EUR_AF=0.1789;SAS_AF=0.1012;AA=T|||;VT=SNP
4	168139380	rs9312517	A	G	100	PASS	AC=812;AF=0.162141;AN=5008;NS=2504;DP=19191;EAS_AF=0.2202;AMR_AF=0.2378;AFR_AF=0.2186;EUR_AF=0.0994;SAS_AF=0.0368;AA=A|||;VT=SNP
4	168139775	rs28521481	T	C	100	PASS	AC=960;AF=0.191693;AN=5008;NS=2504;DP=15919;EAS_AF=0.2212;AMR_AF=0.2983;AFR_AF=0.2511;EUR_AF=0.1243;SAS_AF=0.0746;AA=T|||;VT=SNP
4	168141092	rs10001399	C	A	100	PASS	AC=733;AF=0.146366;AN=5008;NS=2504;DP=14638;EAS_AF=0.2212;AMR_AF=0.2277;AFR_AF=0.1634;EUR_AF=0.0994;SAS_AF=0.0368;AA=C|||;VT=SNP
4	168141659	rs28403027	G	A	100	PASS	AC=814;AF=0.16254;AN=5008;NS=2504;DP=13791;EAS_AF=0.2212;AMR_AF=0.2363;AFR_AF=0.2201;EUR_AF=0.0994;SAS_AF=0.0368;AA=G|||;VT=SNP
4	168141947	rs12505330	T	C	100	PASS	AC=815;AF=0.16274;AN=5008;NS=2504;DP=18871;EAS_AF=0.2212;AMR_AF=0.2363;AFR_AF=0.2209;EUR_AF=0.0994;SAS_AF=0.0368;AA=T|||;VT=SNP
4	168144464	rs71620430	A	T	100	PASS	AC=1274;AF=0.254393;AN=5008;NS=2504;DP=4094;EAS_AF=0.2232;AMR_AF=0.3458;AFR_AF=0.4009;EUR_AF=0.1789;SAS_AF=0.1012;AA=T|||;VT=SNP
4	168144893	rs10005047	G	C	100	PASS	AC=782;AF=0.15615;AN=5008;NS=2504;DP=13423;EAS_AF=0.2212;AMR_AF=0.2334;AFR_AF=0.1974;EUR_AF=0.0994;SAS_AF=0.0368;AA=g|||;VT=SNP
4	168145523	rs17053109	A	T	100	PASS	AC=780;AF=0.155751;AN=5008;NS=2504;DP=14435;EAS_AF=0.2192;AMR_AF=0.2334;AFR_AF=0.1974;EUR_AF=0.0994;SAS_AF=0.0368;AA=A|||;VT=SNP
4	168146454	rs10024767	T	C	100	PASS	AC=1280;AF=0.255591;AN=5008;NS=2504;DP=11838;EAS_AF=0.2232;AMR_AF=0.3473;AFR_AF=0.4054;EUR_AF=0.1789;SAS_AF=0.1002;AA=C|||;VT=SNP
4	168147524	rs10517927	G	T	100	PASS	AC=1287;AF=0.256989;AN=5008;NS=2504;DP=19754;EAS_AF=0.4048;AMR_AF=0.2363;AFR_AF=0.0121;EUR_AF=0.3588;SAS_AF=0.3456;AA=G|||;VT=SNP
4	168147629	rs2062382	A	G	100	PASS	AC=1452;AF=0.289936;AN=5008;NS=2504;DP=20330;EAS_AF=0.2232;AMR_AF=0.3573;AFR_AF=0.5287;EUR_AF=0.1809;SAS_AF=0.1002;AA=G|||;VT=SNP
4	168147677	rs9312521	A	G	100	PASS	AC=814;AF=0.16254;AN=5008;NS=2504;DP=20723;EAS_AF=0.2212;AMR_AF=0.2378;AFR_AF=0.2201;EUR_AF=0.0994;SAS_AF=0.0358;AA=A|||;VT=SNP
4	168147867	rs9312522	A	G	100	PASS	AC=1047;AF=0.209065;AN=5008;NS=2504;DP=18893;EAS_AF=0.2232;AMR_AF=0.2637;AFR_AF=0.3608;EUR_AF=0.1123;SAS_AF=0.0501;AA=G|||;VT=SNP
4	168150023	rs6850485	T	C	100	PASS	AC=1283;AF=0.25619;AN=5008;NS=2504;DP=18755;EAS_AF=0.2242;AMR_AF=0.3501;AFR_AF=0.4047;EUR_AF=0.1789;SAS_AF=0.1012;AA=C|||;VT=SNP
4	168150594	rs1385513	A	C	100	PASS	AC=1224;AF=0.244409;AN=5008;NS=2504;DP=15589;EAS_AF=0.2242;AMR_AF=0.33;AFR_AF=0.3903;EUR_AF=0.171;SAS_AF=0.0828;AA=A|||;VT=SNP
4	168150818	rs1385514	A	G	100	PASS	AC=1399;AF=0.279353;AN=5008;NS=2504;DP=17531;EAS_AF=0.2302;AMR_AF=0.353;AFR_AF=0.475;EUR_AF=0.1928;SAS_AF=0.1022;AA=G|||;VT=SNP
4	168150827	rs1385515	A	G	100	PASS	AC=1235;AF=0.246605;AN=5008;NS=2504;DP=17567;EAS_AF=0.2341;AMR_AF=0.3473;AFR_AF=0.3525;EUR_AF=0.1909;SAS_AF=0.1022;AA=G|||;VT=SNP
4	168151703	rs72701431	A	G	100	PASS	AC=130;AF=0.0259585;AN=5008;NS=2504;DP=11426;EAS_AF=0.0089;AMR_AF=0.0562;AFR_AF=0.0166;EUR_AF=0.0249;SAS_AF=0.0358;AA=A|||;VT=SNP
4	168152277	rs7691019	C	T	100	PASS	AC=1876;AF=0.374601;AN=5008;NS=2504;DP=12853;EAS_AF=0.3304;AMR_AF=0.4251;AFR_AF=0.4349;EUR_AF=0.336;SAS_AF=0.3425;AA=T|||;VT=SNP
4	168154181	rs7657608	C	T	100	PASS	AC=1279;AF=0.255391;AN=5008;NS=2504;DP=18169;EAS_AF=0.1121;AMR_AF=0.2061;AFR_AF=0.3374;EUR_AF=0.2724;SAS_AF=0.3098;AA=T|||;VT=SNP
4	168156453	rs17600510	G	A	100	PASS	AC=1295;AF=0.258586;AN=5008;NS=2504;DP=15209;EAS_AF=0.119;AMR_AF=0.2176;AFR_AF=0.3238;EUR_AF=0.3032;SAS_AF=0.2975;AA=A|||;VT=SNP
4	168156684	rs17053119	G	C	100	PASS	AC=128;AF=0.0255591;AN=5008;NS=2504;DP=14358;EAS_AF=0.0089;AMR_AF=0.0548;AFR_AF=0.0121;EUR_AF=0.0249;SAS_AF=0.0409;AA=G|||;VT=SNP
4	168157594	rs17053121	T	C	100	PASS	AC=304;AF=0.0607029;AN=5008;NS=2504;DP=17412;EAS_AF=0.0089;AMR_AF=0.0648;AFR_AF=0.1384;EUR_AF=0.0268;SAS_AF=0.0409;AA=T|||;VT=SNP
4	168160774	rs17053125	T	C	100	PASS	AC=307;AF=0.0613019;AN=5008;NS=2504;DP=13010;EAS_AF=0.0089;AMR_AF=0.0648;AFR_AF=0.1407;EUR_AF=0.0268;SAS_AF=0.0409;AA=T|||;VT=SNP
4	168162185	rs17600543	A	G	100	PASS	AC=648;AF=0.129393;AN=5008;NS=2504;DP=18470;EAS_AF=0.1042;AMR_AF=0.1023;AFR_AF=0.0552;EUR_AF=0.172;SAS_AF=0.2311;AA=A|||;VT=SNP
4	168163038	rs59628205	A	G	100	PASS	AC=125;AF=0.0249601;AN=5008;NS=2504;DP=11249;EAS_AF=0.0089;AMR_AF=0.0548;AFR_AF=0.0098;EUR_AF=0.0249;SAS_AF=0.0409;AA=A|||;VT=SNP
4	168163830	rs34366440	A	G	100	PASS	AC=647;AF=0.129193;AN=5008;NS=2504;DP=17471;EAS_AF=0.1042;AMR_AF=0.1023;AFR_AF=0.0552;EUR_AF=0.172;SAS_AF=0.2301;AA=A|||;VT=SNP
4	168164708	rs11947715	G	A	100	PASS	AC=953;AF=0.190296;AN=5008;NS=2504;DP=14466;EAS_AF=0.1042;AMR_AF=0.1455;AFR_AF=0.1778;EUR_AF=0.2664;SAS_AF=0.2495;AA=G|||;VT=SNP
4	168164943	rs34618292	T	C	100	PASS	AC=1312;AF=0.261981;AN=5008;NS=2504;DP=16719;EAS_AF=0.1181;AMR_AF=0.2176;AFR_AF=0.3298;EUR_AF=0.3032;SAS_AF=0.3078;AA=C|||;VT=SNP
4	168165105	rs67665405	G	T	100	PASS	AC=318;AF=0.0634984;AN=5008;NS=2504;DP=19479;EAS_AF=0.0089;AMR_AF=0.0663;AFR_AF=0.1483;EUR_AF=0.0268;SAS_AF=0.0409;AA=G|||;VT=SNP
4	168165886	rs11937355	T	G	100	PASS	AC=1314;AF=0.26238;AN=5008;NS=2504;DP=15689;EAS_AF=0.1181;AMR_AF=0.2176;AFR_AF=0.3298;EUR_AF=0.3042;SAS_AF=0.3088;AA=G|||;VT=SNP
4	168165897	rs72701435	C	T	100	PASS	AC=133;AF=0.0265575;AN=5008;NS=2504;DP=15928;EAS_AF=0.0089;AMR_AF=0.0562;AFR_AF=0.0151;EUR_AF=0.0249;SAS_AF=0.0409;AA=T|||;VT=SNP
4	168165951	rs13107764	G	A	100	PASS	AC=1312;AF=0.261981;AN=5008;NS=2504;DP=16921;EAS_AF=0.1181;AMR_AF=0.2176;AFR_AF=0.3298;EUR_AF=0.3032;SAS_AF=0.3078;AA=A|||;VT=SNP
4	168165976	rs13144552	T	C	100	PASS	AC=647;AF=0.129193;AN=5008;NS=2504;DP=17442;EAS_AF=0.1042;AMR_AF=0.1023;AFR_AF=0.0552;EUR_AF=0.172;SAS_AF=0.2301;AA=T|||;VT=SNP
4	168166205	rs11934634	C	G	100	PASS	AC=429;AF=0.0856629;AN=5008;NS=2504;DP=17674;EAS_AF=0.0089;AMR_AF=0.098;AFR_AF=0.1309;EUR_AF=0.1193;SAS_AF=0.0603;AA=C|||;VT=SNP
4	168166320	rs6827429	T	G	100	PASS	AC=1312;AF=0.261981;AN=5008;NS=2504;DP=19920;EAS_AF=0.1181;AMR_AF=0.2176;AFR_AF=0.3298;EUR_AF=0.3032;SAS_AF=0.3078;AA=T|||;VT=SNP
4	168166432	rs6821647	A	G	100	PASS	AC=1312;AF=0.261981;AN=5008;NS=2504;DP=20912;EAS_AF=0.1181;AMR_AF=0.2176;AFR_AF=0.3298;EUR_AF=0.3032;SAS_AF=0.3078;AA=G|||;VT=SNP
4	168166440	rs17522190	G	A	100	PASS	AC=137;AF=0.0273562;AN=5008;NS=2504;DP=20523;EAS_AF=0.0089;AMR_AF=0.0562;AFR_AF=0.0182;EUR_AF=0.0249;SAS_AF=0.0409;AA=A|||;VT=SNP
4	168166486	rs6817102	C	T	100	PASS	AC=1138;AF=0.227236;AN=5008;NS=2504;DP=20090;EAS_AF=0.1042;AMR_AF=0.1556;AFR_AF=0.3109;EUR_AF=0.2684;SAS_AF=0.2495;AA=T|||;VT=SNP
4	168166788	rs6827192	A	G	100	PASS	AC=1311;AF=0.261781;AN=5008;NS=2504;DP=19790;EAS_AF=0.1181;AMR_AF=0.2176;AFR_AF=0.329;EUR_AF=0.3032;SAS_AF=0.3078;AA=A|||;VT=SNP
4	168166789	rs6833251	T	C	100	PASS	AC=1310;AF=0.261581;AN=5008;NS=2504;DP=19817;EAS_AF=0.1171;AMR_AF=0.2176;AFR_AF=0.329;EUR_AF=0.3032;SAS_AF=0.3078;AA=C|||;VT=SNP
4	168167327	rs72701439	G	T	100	PASS	AC=126;AF=0.0251597;AN=5008;NS=2504;DP=15678;EAS_AF=0.0089;AMR_AF=0.0548;AFR_AF=0.0106;EUR_AF=0.0249;SAS_AF=0.0409;AA=G|||;VT=SNP
4	168167952	rs11933479	G	T	100	PASS	AC=1175;AF=0.234625;AN=5008;NS=2504;DP=19576;EAS_AF=0.1101;AMR_AF=0.1614;AFR_AF=0.3109;EUR_AF=0.2783;SAS_AF=0.2669;AA=g|||;VT=SNP
4	168168426	rs13143692	C	T	100	PASS	AC=484;AF=0.0966454;AN=5008;NS=2504;DP=19171;EAS_AF=0.1052;AMR_AF=0.0576;AFR_AF=0.0038;EUR_AF=0.1173;SAS_AF=0.2198;AA=C|||;VT=SNP
4	168168539	rs13110464	C	A	100	PASS	AC=1272;AF=0.253994;AN=5008;NS=2504;DP=18839;EAS_AF=0.1141;AMR_AF=0.2118;AFR_AF=0.326;EUR_AF=0.2932;SAS_AF=0.2904;AA=C|||;VT=SNP
4	168168566	rs13120711	A	G	100	PASS	AC=1308;AF=0.261182;AN=5008;NS=2504;DP=17852;EAS_AF=0.119;AMR_AF=0.2176;AFR_AF=0.326;EUR_AF=0.3032;SAS_AF=0.3078;AA=G|||;VT=SNP
4	168168870	rs10517929	T	C	100	PASS	AC=660;AF=0.131789;AN=5008;NS=2504;DP=17651;EAS_AF=0.1052;AMR_AF=0.1037;AFR_AF=0.0628;EUR_AF=0.172;SAS_AF=0.2311;AA=T|||;VT=SNP
4	168169633	rs13134784	T	G	100	PASS	AC=1176;AF=0.234824;AN=5008;NS=2504;DP=18958;EAS_AF=0.1101;AMR_AF=0.1614;AFR_AF=0.3109;EUR_AF=0.2783;SAS_AF=0.2679;AA=T|||;VT=SNP
4	168171298	rs34710442	C	A	100	PASS	AC=1166;AF=0.232827;AN=5008;NS=2504;DP=19755;EAS_AF=0.1101;AMR_AF=0.1614;AFR_AF=0.3041;EUR_AF=0.2783;SAS_AF=0.2669;AA=A|||;VT=SNP
4	168172399	rs13113987	G	A	100	PASS	AC=1157;AF=0.23103;AN=5008;NS=2504;DP=14483;EAS_AF=0.1111;AMR_AF=0.1729;AFR_AF=0.27;EUR_AF=0.3042;SAS_AF=0.2679;AA=A|||;VT=SNP
4	168172937	rs67314880	G	A	100	PASS	AC=1102;AF=0.220048;AN=5008;NS=2504;DP=14841;EAS_AF=0.1121;AMR_AF=0.1571;AFR_AF=0.2564;EUR_AF=0.2783;SAS_AF=0.2669;AA=A|||;VT=SNP
4	168173158	rs17600597	A	T	100	PASS	AC=132;AF=0.0263578;AN=5008;NS=2504;DP=14522;EAS_AF=0.0149;AMR_AF=0.0548;AFR_AF=0.0098;EUR_AF=0.0249;SAS_AF=0.0419;AA=A|||;VT=SNP
4	168174051	rs7681804	A	G	100	PASS	AC=1314;AF=0.26238;AN=5008;NS=2504;DP=14553;EAS_AF=0.126;AMR_AF=0.2176;AFR_AF=0.3253;EUR_AF=0.3032;SAS_AF=0.3078;AA=A|||;VT=SNP
4	168174597	rs17600604	C	G	100	PASS	AC=1315;AF=0.26258;AN=5008;NS=2504;DP=15749;EAS_AF=0.126;AMR_AF=0.2176;AFR_AF=0.3253;EUR_AF=0.3032;SAS_AF=0.3088;AA=C|||;VT=SNP
4	168174695	rs1485318	C	T	100	PASS	AC=651;AF=0.129992;AN=5008;NS=2504;DP=14453;EAS_AF=0.1062;AMR_AF=0.1037;AFR_AF=0.056;EUR_AF=0.172;SAS_AF=0.2301;AA=C|||;VT=SNP
4	168175697	rs7694278	A	C	100	PASS	AC=3709;AF=0.740615;AN=5008;NS=2504;DP=19492;EAS_AF=0.5823;AMR_AF=0.7622;AFR_AF=0.9871;EUR_AF=0.6223;SAS_AF=0.6769;AA=C|||;VT=SNP
4	168176029	rs17522266	C	T	100	PASS	AC=1167;AF=0.233027;AN=5008;NS=2504;DP=15884;EAS_AF=0.1111;AMR_AF=0.1614;AFR_AF=0.3041;EUR_AF=0.2783;SAS_AF=0.2669;AA=T|||;VT=SNP
4	168177565	rs35352642	G	A	100	PASS	AC=1324;AF=0.264377;AN=5008;NS=2504;DP=13158;EAS_AF=0.126;AMR_AF=0.2176;AFR_AF=0.3328;EUR_AF=0.3032;SAS_AF=0.3078;AA=A|||;VT=SNP
4	168177680	rs34263334	C	A	100	PASS	AC=1324;AF=0.264377;AN=5008;NS=2504;DP=13079;EAS_AF=0.126;AMR_AF=0.2176;AFR_AF=0.3321;EUR_AF=0.3032;SAS_AF=0.3088;AA=A|||;VT=SNP
4	168177687	rs35819591	A	G	100	PASS	AC=1324;AF=0.264377;AN=5008;NS=2504;DP=13066;EAS_AF=0.126;AMR_AF=0.2176;AFR_AF=0.3321;EUR_AF=0.3032;SAS_AF=0.3088;AA=G|||;VT=SNP
4	168178611	rs17600618	G	A	100	PASS	AC=138;AF=0.0275559;AN=5008;NS=2504;DP=17472;EAS_AF=0.0149;AMR_AF=0.0562;AFR_AF=0.0144;EUR_AF=0.0249;SAS_AF=0.0409;AA=G|||;VT=SNP
4	168178930	rs72701447	C	G	100	PASS	AC=138;AF=0.0275559;AN=5008;NS=2504;DP=16440;EAS_AF=0.0149;AMR_AF=0.0562;AFR_AF=0.0144;EUR_AF=0.0249;SAS_AF=0.0409;AA=C|||;VT=SNP
4	168179034	rs72701448	C	T	100	PASS	AC=138;AF=0.0275559;AN=5008;NS=2504;DP=16761;EAS_AF=0.0149;AMR_AF=0.0562;AFR_AF=0.0144;EUR_AF=0.0249;SAS_AF=0.0409;AA=C|||;VT=SNP
4	168179343	rs116135844	G	A	100	PASS	AC=77;AF=0.0153754;AN=5008;NS=2504;DP=12797;EAS_AF=0.004;AMR_AF=0.0202;AFR_AF=0.003;EUR_AF=0.0358;SAS_AF=0.0194;AA=G|||;VT=SNP
4	168179471	rs7686536	T	C	100	PASS	AC=1314;AF=0.26238;AN=5008;NS=2504;DP=14418;EAS_AF=0.126;AMR_AF=0.2176;AFR_AF=0.3253;EUR_AF=0.3032;SAS_AF=0.3078;AA=C|||;VT=SNP
4	168180186	rs1485319	G	A	100	PASS	AC=1314;AF=0.26238;AN=5008;NS=2504;DP=12221;EAS_AF=0.126;AMR_AF=0.2176;AFR_AF=0.3253;EUR_AF=0.3032;SAS_AF=0.3078;AA=G|||;VT=SNP
4	168180254	rs1485320	G	A	100	PASS	AC=1323;AF=0.264177;AN=5008;NS=2504;DP=13460;EAS_AF=0.126;AMR_AF=0.2176;AFR_AF=0.3321;EUR_AF=0.3032;SAS_AF=0.3078;AA=A|||;VT=SNP
4	168180619	rs13108030	C	T	100	PASS	AC=1270;AF=0.253594;AN=5008;NS=2504;DP=12803;EAS_AF=0.126;AMR_AF=0.2075;AFR_AF=0.3253;EUR_AF=0.2684;SAS_AF=0.3057;AA=T|||;VT=SNP
4	168180681	rs10517930	C	T	100	PASS	AC=1269;AF=0.253395;AN=5008;NS=2504;DP=13361;EAS_AF=0.126;AMR_AF=0.2061;AFR_AF=0.3253;EUR_AF=0.2684;SAS_AF=0.3057;AA=C|||;VT=SNP
4	168180919	rs13125393	T	C	100	PASS	AC=1278;AF=0.255192;AN=5008;NS=2504;DP=12390;EAS_AF=0.126;AMR_AF=0.2061;AFR_AF=0.3321;EUR_AF=0.2684;SAS_AF=0.3057;AA=C|||;VT=SNP
4	168181071	rs2171022	A	T	100	PASS	AC=1084;AF=0.216454;AN=5008;NS=2504;DP=12183;EAS_AF=0.1062;AMR_AF=0.1441;AFR_AF=0.3026;EUR_AF=0.2336;SAS_AF=0.2474;AA=A|||;VT=SNP
4	168181171	rs2319134	G	A	100	PASS	AC=1271;AF=0.253794;AN=5008;NS=2504;DP=14236;EAS_AF=0.126;AMR_AF=0.2061;AFR_AF=0.3268;EUR_AF=0.2684;SAS_AF=0.3057;AA=A|||;VT=SNP
4	168181188	rs2319135	C	T	100	PASS	AC=3704;AF=0.739617;AN=5008;NS=2504;DP=14355;EAS_AF=0.5794;AMR_AF=0.7622;AFR_AF=0.9879;EUR_AF=0.6233;SAS_AF=0.6728;AA=T|||;VT=SNP
4	168182309	rs35685914	A	G	100	PASS	AC=910;AF=0.181709;AN=5008;NS=2504;DP=17500;EAS_AF=0.1062;AMR_AF=0.134;AFR_AF=0.1778;EUR_AF=0.2316;SAS_AF=0.2474;AA=A|||;VT=SNP
4	168182694	rs17522294	A	G	100	PASS	AC=1086;AF=0.216853;AN=5008;NS=2504;DP=17736;EAS_AF=0.126;AMR_AF=0.196;AFR_AF=0.1936;EUR_AF=0.2664;SAS_AF=0.3057;AA=A|||;VT=SNP
4	168182959	rs7678446	G	T	100	PASS	AC=1270;AF=0.253594;AN=5008;NS=2504;DP=15536;EAS_AF=0.126;AMR_AF=0.2061;AFR_AF=0.326;EUR_AF=0.2684;SAS_AF=0.3057;AA=T|||;VT=SNP
4	168182973	rs7659452	A	G	100	PASS	AC=910;AF=0.181709;AN=5008;NS=2504;DP=15708;EAS_AF=0.1062;AMR_AF=0.134;AFR_AF=0.1778;EUR_AF=0.2316;SAS_AF=0.2474;AA=A|||;VT=SNP
4	168183018	rs7696807	C	T	100	PASS	AC=1272;AF=0.253994;AN=5008;NS=2504;DP=16304;EAS_AF=0.128;AMR_AF=0.2061;AFR_AF=0.326;EUR_AF=0.2684;SAS_AF=0.3057;AA=c|||;VT=SNP
4	168184522	rs35498128	G	A	100	PASS	AC=1269;AF=0.253395;AN=5008;NS=2504;DP=8711;EAS_AF=0.125;AMR_AF=0.2061;AFR_AF=0.326;EUR_AF=0.2684;SAS_AF=0.3057;AA=G|||;VT=SNP
4	168185430	rs72701454	C	T	100	PASS	AC=137;AF=0.0273562;AN=5008;NS=2504;DP=17635;EAS_AF=0.0139;AMR_AF=0.0562;AFR_AF=0.0144;EUR_AF=0.0249;SAS_AF=0.0409;AA=C|||;VT=SNP
4	168185623	rs13109519	T	C	100	PASS	AC=1278;AF=0.255192;AN=5008;NS=2504;DP=16837;EAS_AF=0.125;AMR_AF=0.2061;AFR_AF=0.3328;EUR_AF=0.2684;SAS_AF=0.3057;AA=C|||;VT=SNP
4	168186072	rs35500310	G	A	100	PASS	AC=1278;AF=0.255192;AN=5008;NS=2504;DP=18356;EAS_AF=0.125;AMR_AF=0.2061;AFR_AF=0.3328;EUR_AF=0.2684;SAS_AF=0.3057;AA=A|||;VT=SNP
4	168186764	rs11947793	C	T	100	PASS	AC=1232;AF=0.246006;AN=5008;NS=2504;DP=19166;EAS_AF=0.12;AMR_AF=0.2003;AFR_AF=0.3253;EUR_AF=0.2584;SAS_AF=0.2883;AA=C|||;VT=SNP
4	168186770	rs11944143	G	A	100	PASS	AC=1269;AF=0.253395;AN=5008;NS=2504;DP=19091;EAS_AF=0.125;AMR_AF=0.2061;AFR_AF=0.326;EUR_AF=0.2684;SAS_AF=0.3057;AA=G|||;VT=SNP
4	168186821	rs4466069	A	G	100	PASS	AC=640;AF=0.127796;AN=5008;NS=2504;DP=18573;EAS_AF=0.1062;AMR_AF=0.1023;AFR_AF=0.0484;EUR_AF=0.172;SAS_AF=0.2301;AA=A|||;VT=SNP
4	168186833	rs4328943	T	C	100	PASS	AC=1232;AF=0.246006;AN=5008;NS=2504;DP=18214;EAS_AF=0.12;AMR_AF=0.2003;AFR_AF=0.3253;EUR_AF=0.2584;SAS_AF=0.2883;AA=T|||;VT=SNP
4	168187097	rs4299612	A	C	100	PASS	AC=1268;AF=0.253195;AN=5008;NS=2504;DP=18119;EAS_AF=0.125;AMR_AF=0.2061;AFR_AF=0.326;EUR_AF=0.2674;SAS_AF=0.3057;AA=C|||;VT=SNP
4	168187191	rs4266319	G	A	100	PASS	AC=1268;AF=0.253195;AN=5008;NS=2504;DP=18485;EAS_AF=0.125;AMR_AF=0.2061;AFR_AF=0.326;EUR_AF=0.2674;SAS_AF=0.3057;AA=A|||;VT=SNP
4	168187210	rs4543149	C	T	100	PASS	AC=1268;AF=0.253195;AN=5008;NS=2504;DP=18392;EAS_AF=0.125;AMR_AF=0.2061;AFR_AF=0.326;EUR_AF=0.2674;SAS_AF=0.3057;AA=C|||;VT=SNP
4	168188028	rs72701458	G	A	100	PASS	AC=135;AF=0.0269569;AN=5008;NS=2504;DP=18396;EAS_AF=0.0139;AMR_AF=0.0562;AFR_AF=0.0129;EUR_AF=0.0249;SAS_AF=0.0409;AA=G|||;VT=SNP
4	168189285	rs34189962	A	C	100	PASS	AC=1270;AF=0.253594;AN=5008;NS=2504;DP=17757;EAS_AF=0.126;AMR_AF=0.2046;AFR_AF=0.3275;EUR_AF=0.2674;SAS_AF=0.3057;AA=C|||;VT=SNP
4	168190916	rs17522315	C	T	100	PASS	AC=190;AF=0.0379393;AN=5008;NS=2504;DP=17762;EAS_AF=0.0188;AMR_AF=0.062;AFR_AF=0.0272;EUR_AF=0.0348;SAS_AF=0.0583;AA=T|||;VT=SNP
4	168191092	rs13117708	A	C	100	PASS	AC=638;AF=0.127396;AN=5008;NS=2504;DP=19187;EAS_AF=0.1062;AMR_AF=0.1009;AFR_AF=0.0484;EUR_AF=0.171;SAS_AF=0.2301;AA=A|||;VT=SNP
4	168202943	rs150894397	T	C	100	PASS	AC=630;AF=0.125799;AN=5008;NS=2504;DP=19834;EAS_AF=0.2768;AMR_AF=0.2565;AFR_AF=0.0333;EUR_AF=0.0646;SAS_AF=0.0654;AA=-|||;VT=SNP
4	168202983	rs7441658	T	C	100	PASS	AC=1271;AF=0.253794;AN=5008;NS=2504;DP=19483;EAS_AF=0.123;AMR_AF=0.2046;AFR_AF=0.329;EUR_AF=0.2694;SAS_AF=0.3057;AA=-|||;VT=SNP
4	168204564	rs35520897	C	T	100	PASS	AC=622;AF=0.124201;AN=5008;NS=2504;DP=13007;EAS_AF=0.1032;AMR_AF=0.1009;AFR_AF=0.0492;EUR_AF=0.159;SAS_AF=0.228;AA=C|||;VT=SNP
4	168205261	rs36080544	T	C	100	PASS	AC=1090;AF=0.217652;AN=5008;NS=2504;DP=16893;EAS_AF=0.122;AMR_AF=0.1945;AFR_AF=0.1989;EUR_AF=0.2674;SAS_AF=0.3067;AA=C|||;VT=SNP
4	168206712	rs35627758	C	G	100	PASS	AC=881;AF=0.175919;AN=5008;NS=2504;DP=19905;EAS_AF=0.1032;AMR_AF=0.1326;AFR_AF=0.171;EUR_AF=0.2187;SAS_AF=0.2444;AA=C|||;VT=SNP
4	168208208	rs151263359	T	C	100	PASS	AC=144;AF=0.028754;AN=5008;NS=2504;DP=11951;EAS_AF=0.0139;AMR_AF=0.0562;AFR_AF=0.0197;EUR_AF=0.0249;SAS_AF=0.0409;AA=T|||;VT=SNP
4	168208983	rs114905903	T	C	100	PASS	AC=181;AF=0.0361422;AN=5008;NS=2504;DP=15878;EAS_AF=0.0188;AMR_AF=0.062;AFR_AF=0.0204;EUR_AF=0.0348;SAS_AF=0.0583;AA=C|||;VT=SNP
4	168209441	rs143465082	A	C	100	PASS	AC=135;AF=0.0269569;AN=5008;NS=2504;DP=15211;EAS_AF=0.0139;AMR_AF=0.0562;AFR_AF=0.0129;EUR_AF=0.0249;SAS_AF=0.0409;AA=A|||;VT=SNP
4	168210641	rs34899022	C	A	100	PASS	AC=548;AF=0.109425;AN=5008;NS=2504;DP=19274;EAS_AF=0.1032;AMR_AF=0.0865;AFR_AF=0.0477;EUR_AF=0.1372;SAS_AF=0.1871;AA=C|||;VT=SNP
4	168210914	rs72701463	T	C	100	PASS	AC=144;AF=0.028754;AN=5008;NS=2504;DP=16186;EAS_AF=0.0139;AMR_AF=0.0562;AFR_AF=0.0197;EUR_AF=0.0249;SAS_AF=0.0409;AA=T|||;VT=SNP
4	168211052	rs10004837	A	G	100	PASS	AC=2084;AF=0.416134;AN=5008;NS=2504;DP=15830;EAS_AF=0.3978;AMR_AF=0.4769;AFR_AF=0.5257;EUR_AF=0.331;SAS_AF=0.3313;AA=G|||;VT=SNP
4	168211966	rs35186337	A	C	100	PASS	AC=1251;AF=0.2498;AN=5008;NS=2504;DP=12896;EAS_AF=0.122;AMR_AF=0.2061;AFR_AF=0.3207;EUR_AF=0.2684;SAS_AF=0.2975;AA=C|||;VT=SNP
4	168212344	rs66682966	T	C	100	PASS	AC=907;AF=0.18111;AN=5008;NS=2504;DP=16475;EAS_AF=0.1032;AMR_AF=0.134;AFR_AF=0.177;EUR_AF=0.2326;SAS_AF=0.2474;AA=T|||;VT=SNP
4	168212813	rs36027990	C	T	100	PASS	AC=1073;AF=0.214257;AN=5008;NS=2504;DP=14436;EAS_AF=0.122;AMR_AF=0.1945;AFR_AF=0.1974;EUR_AF=0.2545;SAS_AF=0.3047;AA=T|||;VT=SNP
4	168212861	rs34988712	A	T	100	PASS	AC=639;AF=0.127596;AN=5008;NS=2504;DP=14754;EAS_AF=0.1032;AMR_AF=0.1037;AFR_AF=0.059;EUR_AF=0.16;SAS_AF=0.229;AA=A|||;VT=SNP
4	168216832	rs13116056	C	T	100	PASS	AC=620;AF=0.123802;AN=5008;NS=2504;DP=17294;EAS_AF=0.1012;AMR_AF=0.1037;AFR_AF=0.0484;EUR_AF=0.159;SAS_AF=0.227;AA=C|||;VT=SNP
4	168218760	rs72701465	C	T	100	PASS	AC=121;AF=0.0241613;AN=5008;NS=2504;DP=15751;EAS_AF=0.0139;AMR_AF=0.0519;AFR_AF=0.0045;EUR_AF=0.0249;SAS_AF=0.0409;AA=C|||;VT=SNP
4	168219869	rs72701466	C	A	100	PASS	AC=130;AF=0.0259585;AN=5008;NS=2504;DP=16623;EAS_AF=0.0139;AMR_AF=0.0548;AFR_AF=0.0098;EUR_AF=0.0249;SAS_AF=0.0409;AA=C|||;VT=SNP
4	168220475	rs72701467	A	G	100	PASS	AC=130;AF=0.0259585;AN=5008;NS=2504;DP=17246;EAS_AF=0.0139;AMR_AF=0.0548;AFR_AF=0.0098;EUR_AF=0.0249;SAS_AF=0.0409;AA=A|||;VT=SNP
4	168220533	rs76734403	G	A	100	PASS	AC=79;AF=0.0157748;AN=5008;NS=2504;DP=18262;EAS_AF=0.006;AMR_AF=0.0101;AFR_AF=0.0295;EUR_AF=0.0099;SAS_AF=0.0174;AA=G|||;VT=SNP
4	168221785	rs116189111	C	A	100	PASS	AC=130;AF=0.0259585;AN=5008;NS=2504;DP=16090;EAS_AF=0.0139;AMR_AF=0.0548;AFR_AF=0.0098;EUR_AF=0.0249;SAS_AF=0.0409;AA=C|||;VT=SNP
4	168223468	rs114745734	A	T	100	PASS	AC=78;AF=0.0155751;AN=5008;NS=2504;DP=18590;EAS_AF=0.005;AMR_AF=0.0101;AFR_AF=0.0287;EUR_AF=0.0099;SAS_AF=0.0184;AA=T|||;VT=SNP
4	168224109	rs55760674	C	T	100	PASS	AC=365;AF=0.0728834;AN=5008;NS=2504;DP=13855;EAS_AF=0.1419;AMR_AF=0.1974;AFR_AF=0.0076;EUR_AF=0.0606;SAS_AF=0.0143;AA=C|||;VT=SNP
4	168225750	rs72701468	G	T	100	PASS	AC=214;AF=0.0427316;AN=5008;NS=2504;DP=17284;EAS_AF=0.0188;AMR_AF=0.0648;AFR_AF=0.0431;EUR_AF=0.0348;SAS_AF=0.0593;AA=T|||;VT=SNP
4	168226093	rs72701469	G	T	100	PASS	AC=145;AF=0.0289537;AN=5008;NS=2504;DP=16226;EAS_AF=0.0149;AMR_AF=0.0548;AFR_AF=0.0204;EUR_AF=0.0249;SAS_AF=0.0409;AA=G|||;VT=SNP
4	168226964	rs72701470	A	T	100	PASS	AC=143;AF=0.0285543;AN=5008;NS=2504;DP=15951;EAS_AF=0.0149;AMR_AF=0.0548;AFR_AF=0.0189;EUR_AF=0.0249;SAS_AF=0.0409;AA=A|||;VT=SNP
4	168227041	rs186068547	G	A	100	PASS	AC=36;AF=0.0071885;AN=5008;NS=2504;DP=13505;EAS_AF=0.004;AMR_AF=0.0058;AFR_AF=0.0008;EUR_AF=0.0099;SAS_AF=0.0174;AA=G|||;VT=SNP
4	168227994	rs192158178	A	G	100	PASS	AC=45;AF=0.00898562;AN=5008;NS=2504;DP=14613;EAS_AF=0.004;AMR_AF=0.0072;AFR_AF=0.0008;EUR_AF=0.0119;SAS_AF=0.0235;AA=A|||;VT=SNP
4	168228908	rs76995266	A	G	100	PASS	AC=518;AF=0.103435;AN=5008;NS=2504;DP=14236;EAS_AF=0.0804;AMR_AF=0.0821;AFR_AF=0.1831;EUR_AF=0.0656;SAS_AF=0.0736;AA=A|||;VT=SNP
4	168229381	rs6553666	C	G	100	PASS	AC=4245;AF=0.847644;AN=5008;NS=2504;DP=19313;EAS_AF=0.8234;AMR_AF=0.6931;AFR_AF=0.8177;EUR_AF=0.9533;SAS_AF=0.9141;AA=G|||;VT=SNP
4	168229698	rs7687545	G	A	100	PASS	AC=2031;AF=0.405551;AN=5008;NS=2504;DP=19487;EAS_AF=0.3532;AMR_AF=0.3458;AFR_AF=0.3086;EUR_AF=0.5378;SAS_AF=0.4969;AA=G|||;VT=SNP
4	168229800	rs7668767	A	G	100	PASS	AC=2056;AF=0.410543;AN=5008;NS=2504;DP=19015;EAS_AF=0.3581;AMR_AF=0.3501;AFR_AF=0.3109;EUR_AF=0.5408;SAS_AF=0.5082;AA=A|||;VT=SNP
4	168230273	rs13150951	T	C	100	PASS	AC=1159;AF=0.23143;AN=5008;NS=2504;DP=15983;EAS_AF=0.2708;AMR_AF=0.2378;AFR_AF=0.0477;EUR_AF=0.337;SAS_AF=0.3262;AA=T|||;VT=SNP
4	168230664	rs6553668	T	C	100	PASS	AC=4250;AF=0.848642;AN=5008;NS=2504;DP=14363;EAS_AF=0.8204;AMR_AF=0.696;AFR_AF=0.8169;EUR_AF=0.9533;SAS_AF=0.9213;AA=T|||;VT=SNP
4	168230847	rs67821223	T	A	100	PASS	AC=2115;AF=0.422324;AN=5008;NS=2504;DP=15454;EAS_AF=0.4087;AMR_AF=0.3429;AFR_AF=0.5061;EUR_AF=0.4095;SAS_AF=0.3926;AA=T|||;VT=SNP
4	168230940	rs6553669	A	G	100	PASS	AC=1983;AF=0.395966;AN=5008;NS=2504;DP=5471;EAS_AF=0.2847;AMR_AF=0.3516;AFR_AF=0.3109;EUR_AF=0.5408;SAS_AF=0.5082;AA=A|||;VT=SNP
4	168231018	rs7694621	G	T	100	PASS	AC=3314;AF=0.661741;AN=5008;NS=2504;DP=17019;EAS_AF=0.6825;AMR_AF=0.5951;AFR_AF=0.3722;EUR_AF=0.8797;SAS_AF=0.8548;AA=G|||;VT=SNP
4	168231270	rs13121433	G	A	100	PASS	AC=1179;AF=0.235423;AN=5008;NS=2504;DP=16250;EAS_AF=0.2708;AMR_AF=0.2421;AFR_AF=0.0613;EUR_AF=0.336;SAS_AF=0.3262;AA=A|||;VT=SNP
4	168231406	rs13107201	T	C	100	PASS	AC=1167;AF=0.233027;AN=5008;NS=2504;DP=15790;EAS_AF=0.2708;AMR_AF=0.2406;AFR_AF=0.053;EUR_AF=0.336;SAS_AF=0.3262;AA=T|||;VT=SNP
4	168231506	rs13127240	G	C	100	PASS	AC=1160;AF=0.231629;AN=5008;NS=2504;DP=16173;EAS_AF=0.2708;AMR_AF=0.2392;AFR_AF=0.0492;EUR_AF=0.335;SAS_AF=0.3262;AA=G|||;VT=SNP
4	168231967	rs4860010	T	C	100	PASS	AC=1975;AF=0.394369;AN=5008;NS=2504;DP=14070;EAS_AF=0.2946;AMR_AF=0.3501;AFR_AF=0.3079;EUR_AF=0.5338;SAS_AF=0.502;AA=T|||;VT=SNP
4	168232006	rs12648842	G	A	100	PASS	AC=1152;AF=0.230032;AN=5008;NS=2504;DP=14064;EAS_AF=0.2589;AMR_AF=0.245;AFR_AF=0.0499;EUR_AF=0.335;SAS_AF=0.3252;AA=G|||;VT=SNP
4	168232049	rs4860011	T	C	100	PASS	AC=2846;AF=0.568291;AN=5008;NS=2504;DP=13824;EAS_AF=0.5605;AMR_AF=0.4424;AFR_AF=0.5915;EUR_AF=0.6123;SAS_AF=0.589;AA=T|||;VT=SNP
4	168232064	rs10024543	G	A	100	PASS	AC=433;AF=0.0864617;AN=5008;NS=2504;DP=13651;EAS_AF=0.0466;AMR_AF=0.0922;AFR_AF=0.0522;EUR_AF=0.1481;SAS_AF=0.1063;AA=G|||;VT=SNP
4	168232287	rs9996069	T	G	100	PASS	AC=2650;AF=0.529153;AN=5008;NS=2504;DP=16751;EAS_AF=0.5595;AMR_AF=0.4323;AFR_AF=0.4531;EUR_AF=0.6074;SAS_AF=0.589;AA=a|||;VT=SNP
4	168232569	rs10027257	G	T	100	PASS	AC=2651;AF=0.529353;AN=5008;NS=2504;DP=15277;EAS_AF=0.5595;AMR_AF=0.4323;AFR_AF=0.4531;EUR_AF=0.6083;SAS_AF=0.589;AA=G|||;VT=SNP
4	168232596	rs74843893	G	A	100	PASS	AC=518;AF=0.103435;AN=5008;NS=2504;DP=16110;EAS_AF=0.1379;AMR_AF=0.0807;AFR_AF=0.1415;EUR_AF=0.0716;SAS_AF=0.0654;AA=G|||;VT=SNP
4	168232886	rs35500841	G	A	100	PASS	AC=1150;AF=0.229633;AN=5008;NS=2504;DP=17688;EAS_AF=0.2589;AMR_AF=0.245;AFR_AF=0.0484;EUR_AF=0.335;SAS_AF=0.3252;AA=G|||;VT=SNP
4	168233020	rs79592352	G	T	100	PASS	AC=518;AF=0.103435;AN=5008;NS=2504;DP=17648;EAS_AF=0.1379;AMR_AF=0.0807;AFR_AF=0.1415;EUR_AF=0.0716;SAS_AF=0.0654;AA=G|||;VT=SNP
4	168233119	rs79647185	C	T	100	PASS	AC=518;AF=0.103435;AN=5008;NS=2504;DP=19221;EAS_AF=0.1379;AMR_AF=0.0807;AFR_AF=0.1415;EUR_AF=0.0716;SAS_AF=0.0654;AA=C|||;VT=SNP
4	168233967	rs6843904	C	T	100	PASS	AC=1153;AF=0.230232;AN=5008;NS=2504;DP=17370;EAS_AF=0.2589;AMR_AF=0.2464;AFR_AF=0.0499;EUR_AF=0.335;SAS_AF=0.3252;AA=C|||;VT=SNP
4	168234313	rs6553674	G	A	100	PASS	AC=2650;AF=0.529153;AN=5008;NS=2504;DP=19166;EAS_AF=0.5595;AMR_AF=0.4308;AFR_AF=0.4531;EUR_AF=0.6083;SAS_AF=0.589;AA=G|||;VT=SNP
4	168234696	rs6553675	T	C	100	PASS	AC=4233;AF=0.845248;AN=5008;NS=2504;DP=12740;EAS_AF=0.8185;AMR_AF=0.7003;AFR_AF=0.8147;EUR_AF=0.9453;SAS_AF=0.9141;AA=C|||;VT=SNP
4	168235101	rs34980359	G	A	100	PASS	AC=1150;AF=0.229633;AN=5008;NS=2504;DP=9665;EAS_AF=0.2589;AMR_AF=0.2464;AFR_AF=0.0484;EUR_AF=0.335;SAS_AF=0.3241;AA=G|||;VT=SNP
4	168236093	rs145958170	G	A	100	PASS	AC=1151;AF=0.229832;AN=5008;NS=2504;DP=12295;EAS_AF=0.2599;AMR_AF=0.2464;AFR_AF=0.0484;EUR_AF=0.335;SAS_AF=0.3241;AA=g|||;VT=SNP
4	168236296	rs111819544	G	A	100	PASS	AC=517;AF=0.103235;AN=5008;NS=2504;DP=15328;EAS_AF=0.1369;AMR_AF=0.0807;AFR_AF=0.1415;EUR_AF=0.0716;SAS_AF=0.0654;AA=g|||;VT=SNP
4	168236767	rs10008596	A	G	100	PASS	AC=3082;AF=0.615415;AN=5008;NS=2504;DP=16606;EAS_AF=0.5595;AMR_AF=0.4524;AFR_AF=0.7663;EUR_AF=0.6113;SAS_AF=0.589;AA=G|||;VT=SNP
4	168236901	rs10008779	A	C	100	PASS	AC=1995;AF=0.398363;AN=5008;NS=2504;DP=16192;EAS_AF=0.2956;AMR_AF=0.3473;AFR_AF=0.3222;EUR_AF=0.5348;SAS_AF=0.5031;AA=A|||;VT=SNP
4	168237044	rs13150053	T	A	100	PASS	AC=1151;AF=0.229832;AN=5008;NS=2504;DP=18702;EAS_AF=0.2589;AMR_AF=0.2478;AFR_AF=0.0484;EUR_AF=0.334;SAS_AF=0.3252;AA=T|||;VT=SNP
4	168237207	rs75257379	G	A	100	PASS	AC=931;AF=0.185903;AN=5008;NS=2504;DP=18168;EAS_AF=0.1369;AMR_AF=0.1023;AFR_AF=0.4418;EUR_AF=0.0736;SAS_AF=0.0654;AA=G|||;VT=SNP
4	168237249	rs112956991	C	A	100	PASS	AC=517;AF=0.103235;AN=5008;NS=2504;DP=19226;EAS_AF=0.1369;AMR_AF=0.0807;AFR_AF=0.1415;EUR_AF=0.0716;SAS_AF=0.0654;AA=C|||;VT=SNP
4	168238512	rs2319138	T	C	100	PASS	AC=4217;AF=0.842053;AN=5008;NS=2504;DP=14429;EAS_AF=0.8185;AMR_AF=0.6527;AFR_AF=0.8275;EUR_AF=0.9453;SAS_AF=0.9141;AA=C|||;VT=SNP
4	168238881	rs17053144	A	G	100	PASS	AC=673;AF=0.134385;AN=5008;NS=2504;DP=13894;EAS_AF=0.1369;AMR_AF=0.0908;AFR_AF=0.2534;EUR_AF=0.0726;SAS_AF=0.0654;AA=A|||;VT=SNP
4	168239294	rs6553681	C	T	100	PASS	AC=4249;AF=0.848442;AN=5008;NS=2504;DP=15739;EAS_AF=0.8185;AMR_AF=0.7003;AFR_AF=0.8268;EUR_AF=0.9453;SAS_AF=0.9141;AA=T|||;VT=SNP
4	168240173	rs2319137	T	C	100	PASS	AC=1996;AF=0.398562;AN=5008;NS=2504;DP=13345;EAS_AF=0.2956;AMR_AF=0.3473;AFR_AF=0.323;EUR_AF=0.5348;SAS_AF=0.5031;AA=T|||;VT=SNP
4	168240283	rs17522391	G	C	100	PASS	AC=1150;AF=0.229633;AN=5008;NS=2504;DP=13097;EAS_AF=0.2579;AMR_AF=0.2464;AFR_AF=0.0484;EUR_AF=0.335;SAS_AF=0.3252;AA=G|||;VT=SNP
4	168240912	rs7665794	T	C	100	PASS	AC=1149;AF=0.229433;AN=5008;NS=2504;DP=14684;EAS_AF=0.2579;AMR_AF=0.2464;AFR_AF=0.0484;EUR_AF=0.334;SAS_AF=0.3252;AA=T|||;VT=SNP
4	168241020	rs13103525	G	A	100	PASS	AC=1150;AF=0.229633;AN=5008;NS=2504;DP=14567;EAS_AF=0.2579;AMR_AF=0.2464;AFR_AF=0.0484;EUR_AF=0.334;SAS_AF=0.3262;AA=g|||;VT=SNP
4	168242362	rs72979584	T	G	100	PASS	AC=684;AF=0.136581;AN=5008;NS=2504;DP=13675;EAS_AF=0.1379;AMR_AF=0.1009;AFR_AF=0.2542;EUR_AF=0.0736;SAS_AF=0.0665;AA=T|||;VT=SNP
4	168242925	rs6830324	A	G	100	PASS	AC=1150;AF=0.229633;AN=5008;NS=2504;DP=17952;EAS_AF=0.2579;AMR_AF=0.2478;AFR_AF=0.0484;EUR_AF=0.334;SAS_AF=0.3252;AA=A|||;VT=SNP
4	168243183	rs34993166	G	A	100	PASS	AC=1150;AF=0.229633;AN=5008;NS=2504;DP=20018;EAS_AF=0.2579;AMR_AF=0.2478;AFR_AF=0.0484;EUR_AF=0.334;SAS_AF=0.3252;AA=G|||;VT=SNP
4	168244127	rs13145999	C	T	100	PASS	AC=1149;AF=0.229433;AN=5008;NS=2504;DP=18154;EAS_AF=0.2579;AMR_AF=0.2464;AFR_AF=0.0484;EUR_AF=0.334;SAS_AF=0.3252;AA=C|||;VT=SNP
4	168244170	rs10014450	A	G	100	PASS	AC=1990;AF=0.397364;AN=5008;NS=2504;DP=17049;EAS_AF=0.2946;AMR_AF=0.3473;AFR_AF=0.3192;EUR_AF=0.5348;SAS_AF=0.5031;AA=A|||;VT=SNP
4	168244275	rs58282786	G	T	100	PASS	AC=686;AF=0.136981;AN=5008;NS=2504;DP=14827;EAS_AF=0.2639;AMR_AF=0.0836;AFR_AF=0.1536;EUR_AF=0.0746;SAS_AF=0.0859;AA=T|||;VT=SNP
4	168244365	rs72621931	G	A	100	PASS	AC=676;AF=0.134984;AN=5008;NS=2504;DP=13073;EAS_AF=0.2649;AMR_AF=0.0836;AFR_AF=0.146;EUR_AF=0.0746;SAS_AF=0.0849;AA=G|||;VT=SNP
4	168244493	rs13117225	T	A	100	PASS	AC=1565;AF=0.3125;AN=5008;NS=2504;DP=13107;EAS_AF=0.2579;AMR_AF=0.2695;AFR_AF=0.3495;EUR_AF=0.336;SAS_AF=0.3252;AA=T|||;VT=SNP
4	168244586	rs72621932	A	G	100	PASS	AC=676;AF=0.134984;AN=5008;NS=2504;DP=13441;EAS_AF=0.2649;AMR_AF=0.0836;AFR_AF=0.1452;EUR_AF=0.0746;SAS_AF=0.0859;AA=G|||;VT=SNP
4	168244746	rs74786375	T	C	100	PASS	AC=521;AF=0.104034;AN=5008;NS=2504;DP=13612;EAS_AF=0.1389;AMR_AF=0.0807;AFR_AF=0.143;EUR_AF=0.0716;SAS_AF=0.0654;AA=T|||;VT=SNP
4	168245608	rs10015859	C	G	100	PASS	AC=2002;AF=0.39976;AN=5008;NS=2504;DP=17396;EAS_AF=0.2986;AMR_AF=0.3458;AFR_AF=0.323;EUR_AF=0.5348;SAS_AF=0.5072;AA=G|||;VT=SNP
4	168245659	rs59437213	T	C	100	PASS	AC=940;AF=0.1877;AN=5008;NS=2504;DP=17733;EAS_AF=0.2629;AMR_AF=0.098;AFR_AF=0.3381;EUR_AF=0.0755;SAS_AF=0.0859;AA=T|||;VT=SNP
4	168245699	rs78546819	G	A	100	PASS	AC=395;AF=0.0788738;AN=5008;NS=2504;DP=18545;EAS_AF=0.0486;AMR_AF=0.085;AFR_AF=0.0219;EUR_AF=0.1521;SAS_AF=0.1074;AA=G|||;VT=SNP
4	168246121	rs10023463	T	A	100	PASS	AC=1858;AF=0.371006;AN=5008;NS=2504;DP=17085;EAS_AF=0.2986;AMR_AF=0.3228;AFR_AF=0.2663;EUR_AF=0.5159;SAS_AF=0.4724;AA=T|||;VT=SNP
4	168248080	rs9312540	G	C	100	PASS	AC=1859;AF=0.371206;AN=5008;NS=2504;DP=12170;EAS_AF=0.2986;AMR_AF=0.3228;AFR_AF=0.267;EUR_AF=0.5159;SAS_AF=0.4724;AA=G|||;VT=SNP
4	168248166	rs6822558	T	C	100	PASS	AC=2890;AF=0.577077;AN=5008;NS=2504;DP=11221;EAS_AF=0.5605;AMR_AF=0.4294;AFR_AF=0.6694;EUR_AF=0.5924;SAS_AF=0.5583;AA=t|||;VT=SNP
4	168248382	rs6553688	A	C	100	PASS	AC=4858;AF=0.970048;AN=5008;NS=2504;DP=8964;EAS_AF=0.9633;AMR_AF=0.9496;AFR_AF=0.9947;EUR_AF=0.9662;SAS_AF=0.9622;AA=C|||;VT=SNP
4	168248951	rs7668603	C	A	100	PASS	AC=2877;AF=0.574481;AN=5008;NS=2504;DP=14296;EAS_AF=0.5615;AMR_AF=0.428;AFR_AF=0.6694;EUR_AF=0.5924;SAS_AF=0.545;AA=A|||;VT=SNP
4	168249006	rs7677928	A	C	100	PASS	AC=1836;AF=0.366613;AN=5008;NS=2504;DP=13254;EAS_AF=0.2996;AMR_AF=0.3213;AFR_AF=0.2595;EUR_AF=0.5159;SAS_AF=0.4591;AA=A|||;VT=SNP
4	168249685	rs73861979	A	T	100	PASS	AC=784;AF=0.15655;AN=5008;NS=2504;DP=14009;EAS_AF=0.1399;AMR_AF=0.0951;AFR_AF=0.3328;EUR_AF=0.0726;SAS_AF=0.0654;AA=A|||;VT=SNP
4	168250392	rs13151771	C	T	100	PASS	AC=1115;AF=0.222644;AN=5008;NS=2504;DP=18108;EAS_AF=0.2302;AMR_AF=0.2478;AFR_AF=0.0469;EUR_AF=0.334;SAS_AF=0.32;AA=C|||;VT=SNP
4	168250905	rs10022398	T	G	100	PASS	AC=1930;AF=0.385383;AN=5008;NS=2504;DP=13785;EAS_AF=0.3036;AMR_AF=0.33;AFR_AF=0.3222;EUR_AF=0.5159;SAS_AF=0.4601;AA=T|||;VT=SNP
4	168251242	rs67526911	T	C	100	PASS	AC=933;AF=0.186302;AN=5008;NS=2504;DP=13722;EAS_AF=0.2569;AMR_AF=0.098;AFR_AF=0.3351;EUR_AF=0.0775;SAS_AF=0.0869;AA=T|||;VT=SNP
4	168251802	rs59568364	T	C	100	PASS	AC=767;AF=0.153155;AN=5008;NS=2504;DP=13174;EAS_AF=0.1736;AMR_AF=0.2637;AFR_AF=0.2065;EUR_AF=0.0408;SAS_AF=0.0971;AA=T|||;VT=SNP
4	168252106	rs61369844	G	A	100	PASS	AC=767;AF=0.153155;AN=5008;NS=2504;DP=17677;EAS_AF=0.1736;AMR_AF=0.2637;AFR_AF=0.2065;EUR_AF=0.0408;SAS_AF=0.0971;AA=G|||;VT=SNP
4	168252539	rs2319139	G	A	100	PASS	AC=1851;AF=0.369609;AN=5008;NS=2504;DP=17207;EAS_AF=0.3026;AMR_AF=0.3271;AFR_AF=0.2632;EUR_AF=0.5159;SAS_AF=0.4622;AA=G|||;VT=SNP
4	168252561	rs2319140	C	A	100	PASS	AC=1851;AF=0.369609;AN=5008;NS=2504;DP=17707;EAS_AF=0.3026;AMR_AF=0.3271;AFR_AF=0.2632;EUR_AF=0.5159;SAS_AF=0.4622;AA=C|||;VT=SNP
4	168253087	rs72621938	G	A	100	PASS	AC=745;AF=0.148762;AN=5008;NS=2504;DP=18738;EAS_AF=0.254;AMR_AF=0.0922;AFR_AF=0.1997;EUR_AF=0.0775;SAS_AF=0.0849;AA=G|||;VT=SNP
4	168254624	rs10027487	C	A	100	PASS	AC=1843;AF=0.368011;AN=5008;NS=2504;DP=15221;EAS_AF=0.3036;AMR_AF=0.3271;AFR_AF=0.2564;EUR_AF=0.5159;SAS_AF=0.4622;AA=C|||;VT=SNP
4	168254650	rs12510804	C	A	100	PASS	AC=767;AF=0.153155;AN=5008;NS=2504;DP=15186;EAS_AF=0.1736;AMR_AF=0.2637;AFR_AF=0.2065;EUR_AF=0.0408;SAS_AF=0.0971;AA=C|||;VT=SNP
4	168255330	rs10517933	T	C	100	PASS	AC=1853;AF=0.370008;AN=5008;NS=2504;DP=16872;EAS_AF=0.3065;AMR_AF=0.3343;AFR_AF=0.2572;EUR_AF=0.5169;SAS_AF=0.4622;AA=T|||;VT=SNP
4	168255714	rs6854104	G	C	100	PASS	AC=4566;AF=0.911741;AN=5008;NS=2504;DP=16613;EAS_AF=0.9613;AMR_AF=0.9337;AFR_AF=0.7844;EUR_AF=0.9652;SAS_AF=0.9622;AA=T|||;VT=SNP
4	168255715	rs62331994	G	A	100	PASS	AC=764;AF=0.152556;AN=5008;NS=2504;DP=16442;EAS_AF=0.1716;AMR_AF=0.2622;AFR_AF=0.2065;EUR_AF=0.0408;SAS_AF=0.0971;AA=G|||;VT=SNP
4	168255807	rs6854296	G	C	100	PASS	AC=1102;AF=0.220048;AN=5008;NS=2504;DP=17244;EAS_AF=0.2282;AMR_AF=0.2392;AFR_AF=0.0477;EUR_AF=0.33;SAS_AF=0.318;AA=G|||;VT=SNP
4	168256194	rs6841286	T	C	100	PASS	AC=4856;AF=0.969649;AN=5008;NS=2504;DP=17843;EAS_AF=0.9613;AMR_AF=0.9481;AFR_AF=0.9955;EUR_AF=0.9662;SAS_AF=0.9622;AA=C|||;VT=SNP
4	168256202	rs11942633	G	A	100	PASS	AC=1891;AF=0.377596;AN=5008;NS=2504;DP=17720;EAS_AF=0.3998;AMR_AF=0.5043;AFR_AF=0.2716;EUR_AF=0.3708;SAS_AF=0.4151;AA=G|||;VT=SNP
4	168256771	rs6831560	C	T	100	PASS	AC=4566;AF=0.911741;AN=5008;NS=2504;DP=21002;EAS_AF=0.9613;AMR_AF=0.9337;AFR_AF=0.7844;EUR_AF=0.9652;SAS_AF=0.9622;AA=T|||;VT=SNP
4	168256989	rs11132983	C	A	100	PASS	AC=788;AF=0.157348;AN=5008;NS=2504;DP=21964;EAS_AF=0.1716;AMR_AF=0.2651;AFR_AF=0.2231;EUR_AF=0.0408;SAS_AF=0.0971;AA=C|||;VT=SNP
4	168257110	rs6848004	T	C	100	PASS	AC=4856;AF=0.969649;AN=5008;NS=2504;DP=16917;EAS_AF=0.9613;AMR_AF=0.9481;AFR_AF=0.9955;EUR_AF=0.9662;SAS_AF=0.9622;AA=C|||;VT=SNP
4	168257350	rs10025735	G	A	100	PASS	AC=4566;AF=0.911741;AN=5008;NS=2504;DP=18788;EAS_AF=0.9613;AMR_AF=0.9337;AFR_AF=0.7844;EUR_AF=0.9652;SAS_AF=0.9622;AA=A|||;VT=SNP
4	168257831	rs2319141	T	C	100	PASS	AC=4566;AF=0.911741;AN=5008;NS=2504;DP=15734;EAS_AF=0.9613;AMR_AF=0.9337;AFR_AF=0.7844;EUR_AF=0.9652;SAS_AF=0.9622;AA=C|||;VT=SNP
4	168258308	rs6553692	C	T	100	PASS	AC=4566;AF=0.911741;AN=5008;NS=2504;DP=15979;EAS_AF=0.9613;AMR_AF=0.9337;AFR_AF=0.7844;EUR_AF=0.9652;SAS_AF=0.9622;AA=C|||;VT=SNP
4	168258921	rs2319142	A	C	100	PASS	AC=1931;AF=0.385583;AN=5008;NS=2504;DP=20886;EAS_AF=0.3065;AMR_AF=0.3372;AFR_AF=0.3139;EUR_AF=0.5179;SAS_AF=0.4622;AA=A|||;VT=SNP
4	168259295	rs2319143	C	T	100	PASS	AC=1102;AF=0.220048;AN=5008;NS=2504;DP=19625;EAS_AF=0.2282;AMR_AF=0.2406;AFR_AF=0.0477;EUR_AF=0.329;SAS_AF=0.318;AA=C|||;VT=SNP
4	168259300	rs10031176	T	C	100	PASS	AC=1853;AF=0.370008;AN=5008;NS=2504;DP=19421;EAS_AF=0.3065;AMR_AF=0.3329;AFR_AF=0.2572;EUR_AF=0.5179;SAS_AF=0.4622;AA=T|||;VT=SNP
4	168259395	rs17703652	G	A	100	PASS	AC=744;AF=0.148562;AN=5008;NS=2504;DP=18784;EAS_AF=0.253;AMR_AF=0.0922;AFR_AF=0.1997;EUR_AF=0.0775;SAS_AF=0.0849;AA=G|||;VT=SNP
4	168259588	rs13149443	T	C	100	PASS	AC=4846;AF=0.967652;AN=5008;NS=2504;DP=18388;EAS_AF=0.9613;AMR_AF=0.951;AFR_AF=0.9864;EUR_AF=0.9662;SAS_AF=0.9622;AA=C|||;VT=SNP
4	168259615	rs59526659	C	T	100	PASS	AC=746;AF=0.148962;AN=5008;NS=2504;DP=18267;EAS_AF=0.253;AMR_AF=0.0951;AFR_AF=0.1997;EUR_AF=0.0775;SAS_AF=0.0849;AA=C|||;VT=SNP
4	168259622	rs66633523	A	G	100	PASS	AC=1105;AF=0.220647;AN=5008;NS=2504;DP=18326;EAS_AF=0.2282;AMR_AF=0.2435;AFR_AF=0.0477;EUR_AF=0.33;SAS_AF=0.318;AA=A|||;VT=SNP
4	168260187	rs4385095	G	A	100	PASS	AC=4566;AF=0.911741;AN=5008;NS=2504;DP=17897;EAS_AF=0.9613;AMR_AF=0.9337;AFR_AF=0.7844;EUR_AF=0.9652;SAS_AF=0.9622;AA=A|||;VT=SNP
4	168260311	rs17647174	G	A	100	PASS	AC=742;AF=0.148163;AN=5008;NS=2504;DP=20428;EAS_AF=0.253;AMR_AF=0.0922;AFR_AF=0.1997;EUR_AF=0.0775;SAS_AF=0.0828;AA=G|||;VT=SNP
4	168260519	rs2319144	A	G	100	PASS	AC=1933;AF=0.385982;AN=5008;NS=2504;DP=17783;EAS_AF=0.3065;AMR_AF=0.3372;AFR_AF=0.3132;EUR_AF=0.5179;SAS_AF=0.4652;AA=A|||;VT=SNP
4	168260676	rs2319145	C	G	100	PASS	AC=1853;AF=0.370008;AN=5008;NS=2504;DP=21036;EAS_AF=0.3065;AMR_AF=0.3343;AFR_AF=0.2564;EUR_AF=0.5179;SAS_AF=0.4622;AA=C|||;VT=SNP
4	168261024	rs71620440	C	T	100	PASS	AC=1082;AF=0.216054;AN=5008;NS=2504;DP=16154;EAS_AF=0.2282;AMR_AF=0.2363;AFR_AF=0.0477;EUR_AF=0.3221;SAS_AF=0.3078;AA=C|||;VT=SNP
4	168261184	rs67727901	C	T	100	PASS	AC=1082;AF=0.216054;AN=5008;NS=2504;DP=18850;EAS_AF=0.2282;AMR_AF=0.2363;AFR_AF=0.0477;EUR_AF=0.3221;SAS_AF=0.3078;AA=C|||;VT=SNP
4	168261837	rs12640969	T	C	100	PASS	AC=3691;AF=0.737021;AN=5008;NS=2504;DP=19657;EAS_AF=0.7887;AMR_AF=0.6643;AFR_AF=0.4977;EUR_AF=0.9254;SAS_AF=0.865;AA=T|||;VT=SNP
4	168261842	rs35048341	G	T	100	PASS	AC=1878;AF=0.375;AN=5008;NS=2504;DP=19711;EAS_AF=0.3095;AMR_AF=0.3372;AFR_AF=0.2572;EUR_AF=0.5268;SAS_AF=0.4724;AA=G|||;VT=SNP
4	168263355	rs11932073	A	C	100	PASS	AC=3559;AF=0.710663;AN=5008;NS=2504;DP=19377;EAS_AF=0.6726;AMR_AF=0.6657;AFR_AF=0.4909;EUR_AF=0.9294;SAS_AF=0.8538;AA=A|||;VT=SNP
4	168263759	rs75931796	G	A	100	PASS	AC=343;AF=0.0684904;AN=5008;NS=2504;DP=14520;EAS_AF=0.1091;AMR_AF=0.0216;AFR_AF=0.0877;EUR_AF=0.0427;SAS_AF=0.0603;AA=G|||;VT=SNP
4	168263762	rs12640692	C	T	100	PASS	AC=1490;AF=0.297524;AN=5008;NS=2504;DP=14834;EAS_AF=0.2312;AMR_AF=0.2723;AFR_AF=0.3215;EUR_AF=0.339;SAS_AF=0.3088;AA=C|||;VT=SNP
4	168263778	rs2319136	T	A	100	PASS	AC=3423;AF=0.683506;AN=5008;NS=2504;DP=16837;EAS_AF=0.5387;AMR_AF=0.6081;AFR_AF=0.6059;EUR_AF=0.8678;SAS_AF=0.8016;AA=A|||;VT=SNP
4	168263830	rs4276311	G	T	100	PASS	AC=1978;AF=0.394968;AN=5008;NS=2504;DP=16510;EAS_AF=0.2986;AMR_AF=0.3458;AFR_AF=0.3207;EUR_AF=0.5328;SAS_AF=0.4877;AA=G|||;VT=SNP
4	168264228	rs34525588	G	C	100	PASS	AC=838;AF=0.167332;AN=5008;NS=2504;DP=17690;EAS_AF=0.1885;AMR_AF=0.2637;AFR_AF=0.2564;EUR_AF=0.0567;SAS_AF=0.0706;AA=G|||;VT=SNP
4	168264249	rs13111850	C	T	100	PASS	AC=4842;AF=0.966853;AN=5008;NS=2504;DP=17945;EAS_AF=0.9613;AMR_AF=0.9352;AFR_AF=0.9939;EUR_AF=0.9563;SAS_AF=0.9693;AA=T|||;VT=SNP
4	168264451	rs13143452	G	C	100	PASS	AC=662;AF=0.132188;AN=5008;NS=2504;DP=18143;EAS_AF=0.1875;AMR_AF=0.2522;AFR_AF=0.1309;EUR_AF=0.0557;SAS_AF=0.0706;AA=G|||;VT=SNP
4	168264699	rs11947323	G	A	100	PASS	AC=1058;AF=0.211262;AN=5008;NS=2504;DP=14700;EAS_AF=0.2262;AMR_AF=0.2378;AFR_AF=0.0484;EUR_AF=0.3201;SAS_AF=0.2853;AA=g|||;VT=SNP
4	168265088	rs113319262	T	C	100	PASS	AC=369;AF=0.0736821;AN=5008;NS=2504;DP=21808;EAS_AF=0.1389;AMR_AF=0.0663;AFR_AF=0.0348;EUR_AF=0.0547;SAS_AF=0.0838;AA=t|||;VT=SNP
4	168270334	rs141213347	C	T	100	PASS	AC=1665;AF=0.332468;AN=5008;NS=2504;DP=16501;EAS_AF=0.2887;AMR_AF=0.3055;AFR_AF=0.1475;EUR_AF=0.498;SAS_AF=0.4765;AA=C|||;VT=SNP
4	168270558	rs12498297	G	C	100	PASS	AC=667;AF=0.133187;AN=5008;NS=2504;DP=16896;EAS_AF=0.1895;AMR_AF=0.2536;AFR_AF=0.1324;EUR_AF=0.0557;SAS_AF=0.0706;AA=G|||;VT=SNP
4	168270583	rs28888805	G	C	100	PASS	AC=1668;AF=0.333067;AN=5008;NS=2504;DP=17230;EAS_AF=0.2887;AMR_AF=0.3055;AFR_AF=0.1483;EUR_AF=0.499;SAS_AF=0.4775;AA=G|||;VT=SNP
4	168271988	rs10007822	A	C	100	PASS	AC=1723;AF=0.34405;AN=5008;NS=2504;DP=16333;EAS_AF=0.2847;AMR_AF=0.3141;AFR_AF=0.1868;EUR_AF=0.501;SAS_AF=0.4775;AA=A|||;VT=SNP
4	168272457	rs11132987	C	T	100	PASS	AC=4460;AF=0.890575;AN=5008;NS=2504;DP=13475;EAS_AF=0.8224;AMR_AF=0.8674;AFR_AF=0.9501;EUR_AF=0.9016;SAS_AF=0.8855;AA=T|||;VT=SNP
4	168273407	rs10011422	A	G	100	PASS	AC=4469;AF=0.892372;AN=5008;NS=2504;DP=11143;EAS_AF=0.8224;AMR_AF=0.8674;AFR_AF=0.9569;EUR_AF=0.9016;SAS_AF=0.8855;AA=g|||;VT=SNP
4	168273463	rs11938223	A	G	100	PASS	AC=1679;AF=0.335264;AN=5008;NS=2504;DP=14151;EAS_AF=0.3075;AMR_AF=0.3184;AFR_AF=0.7148;EUR_AF=0.0825;SAS_AF=0.1227;AA=G|||;VT=SNP
4	168273723	rs2319273	A	G	100	PASS	AC=4462;AF=0.890974;AN=5008;NS=2504;DP=16358;EAS_AF=0.8214;AMR_AF=0.8674;AFR_AF=0.9501;EUR_AF=0.9046;SAS_AF=0.8855;AA=G|||;VT=SNP
4	168274884	rs7686116	A	T	100	PASS	AC=1519;AF=0.303315;AN=5008;NS=2504;DP=12457;EAS_AF=0.2788;AMR_AF=0.3112;AFR_AF=0.0681;EUR_AF=0.505;SAS_AF=0.4335;AA=A|||;VT=SNP
4	168275313	rs13133505	G	A	100	PASS	AC=723;AF=0.144369;AN=5008;NS=2504;DP=9992;EAS_AF=0.1994;AMR_AF=0.2536;AFR_AF=0.1331;EUR_AF=0.0557;SAS_AF=0.1166;AA=G|||;VT=SNP
4	168275660	rs13107891	C	A	100	PASS	AC=4034;AF=0.805511;AN=5008;NS=2504;DP=14252;EAS_AF=0.8105;AMR_AF=0.8458;AFR_AF=0.652;EUR_AF=0.8976;SAS_AF=0.8845;AA=C|||;VT=SNP
4	168275693	rs72701490	G	A	100	PASS	AC=1517;AF=0.302915;AN=5008;NS=2504;DP=15284;EAS_AF=0.2748;AMR_AF=0.3112;AFR_AF=0.0696;EUR_AF=0.505;SAS_AF=0.4335;AA=G|||;VT=SNP
4	168276055	rs4859974	G	A	100	PASS	AC=4258;AF=0.85024;AN=5008;NS=2504;DP=14829;EAS_AF=0.8105;AMR_AF=0.8631;AFR_AF=0.8094;EUR_AF=0.9016;SAS_AF=0.8845;AA=G|||;VT=SNP
4	168276088	rs10020597	A	G	100	PASS	AC=2954;AF=0.589856;AN=5008;NS=2504;DP=15965;EAS_AF=0.4891;AMR_AF=0.5764;AFR_AF=0.3654;EUR_AF=0.838;SAS_AF=0.7515;AA=A|||;VT=SNP
4	168276382	rs4859975	T	C	100	PASS	AC=981;AF=0.195887;AN=5008;NS=2504;DP=19064;EAS_AF=0.3214;AMR_AF=0.2651;AFR_AF=0.2141;EUR_AF=0.0596;SAS_AF=0.1329;AA=T|||;VT=SNP
4	168276411	rs4859976	T	G	100	PASS	AC=886;AF=0.176917;AN=5008;NS=2504;DP=17896;EAS_AF=0.3214;AMR_AF=0.2565;AFR_AF=0.1467;EUR_AF=0.0586;SAS_AF=0.1339;AA=T|||;VT=SNP
4	168276476	rs4859977	C	T	100	PASS	AC=4321;AF=0.862819;AN=5008;NS=2504;DP=17379;EAS_AF=0.8105;AMR_AF=0.8617;AFR_AF=0.8601;EUR_AF=0.8986;SAS_AF=0.8845;AA=C|||;VT=SNP
4	168276671	rs11943013	A	C	100	PASS	AC=4447;AF=0.887979;AN=5008;NS=2504;DP=15408;EAS_AF=0.8105;AMR_AF=0.8689;AFR_AF=0.9493;EUR_AF=0.9016;SAS_AF=0.8845;AA=A|||;VT=SNP
4	168276814	rs11937744	G	A	100	PASS	AC=1562;AF=0.311901;AN=5008;NS=2504;DP=14998;EAS_AF=0.2143;AMR_AF=0.2723;AFR_AF=0.3843;EUR_AF=0.336;SAS_AF=0.318;AA=G|||;VT=SNP
4	168276983	rs12504924	G	A	100	PASS	AC=4447;AF=0.887979;AN=5008;NS=2504;DP=16094;EAS_AF=0.8105;AMR_AF=0.8689;AFR_AF=0.9493;EUR_AF=0.9016;SAS_AF=0.8845;AA=A|||;VT=SNP
4	168277102	rs11132989	C	T	100	PASS	AC=4447;AF=0.887979;AN=5008;NS=2504;DP=16454;EAS_AF=0.8105;AMR_AF=0.8689;AFR_AF=0.9493;EUR_AF=0.9016;SAS_AF=0.8845;AA=C|||;VT=SNP
4	168277109	rs11132990	C	T	100	PASS	AC=4447;AF=0.887979;AN=5008;NS=2504;DP=16441;EAS_AF=0.8105;AMR_AF=0.8689;AFR_AF=0.9493;EUR_AF=0.9016;SAS_AF=0.8845;AA=T|||;VT=SNP
4	168277219	rs11132991	T	G	100	PASS	AC=4447;AF=0.887979;AN=5008;NS=2504;DP=16119;EAS_AF=0.8105;AMR_AF=0.8689;AFR_AF=0.9493;EUR_AF=0.9016;SAS_AF=0.8845;AA=G|||;VT=SNP
4	168277314	rs11132993	T	G	100	PASS	AC=4450;AF=0.888578;AN=5008;NS=2504;DP=14856;EAS_AF=0.8115;AMR_AF=0.8689;AFR_AF=0.9493;EUR_AF=0.9026;SAS_AF=0.8855;AA=T|||;VT=SNP
4	168277339	rs35547296	G	A	100	PASS	AC=1049;AF=0.209465;AN=5008;NS=2504;DP=14812;EAS_AF=0.2153;AMR_AF=0.2305;AFR_AF=0.0454;EUR_AF=0.3141;SAS_AF=0.3027;AA=G|||;VT=SNP
4	168277344	rs11132994	A	G	100	PASS	AC=4450;AF=0.888578;AN=5008;NS=2504;DP=14749;EAS_AF=0.8115;AMR_AF=0.8689;AFR_AF=0.9493;EUR_AF=0.9026;SAS_AF=0.8855;AA=A|||;VT=SNP
4	168277363	rs13116806	C	G	100	PASS	AC=3178;AF=0.634585;AN=5008;NS=2504;DP=14270;EAS_AF=0.4901;AMR_AF=0.5922;AFR_AF=0.5212;EUR_AF=0.8429;SAS_AF=0.7526;AA=C|||;VT=SNP
4	168277456	rs10024029	A	T	100	PASS	AC=4447;AF=0.887979;AN=5008;NS=2504;DP=13868;EAS_AF=0.8105;AMR_AF=0.8689;AFR_AF=0.9493;EUR_AF=0.9016;SAS_AF=0.8845;AA=T|||;VT=SNP
4	168277544	rs10021961	C	T	100	PASS	AC=1515;AF=0.302516;AN=5008;NS=2504;DP=12885;EAS_AF=0.2748;AMR_AF=0.3112;AFR_AF=0.0681;EUR_AF=0.505;SAS_AF=0.4335;AA=C|||;VT=SNP
4	168277559	rs10021965	C	G	100	PASS	AC=4447;AF=0.887979;AN=5008;NS=2504;DP=12870;EAS_AF=0.8105;AMR_AF=0.8689;AFR_AF=0.9493;EUR_AF=0.9016;SAS_AF=0.8845;AA=C|||;VT=SNP
4	168277610	rs10026479	A	T	100	PASS	AC=4447;AF=0.887979;AN=5008;NS=2504;DP=12383;EAS_AF=0.8105;AMR_AF=0.8689;AFR_AF=0.9493;EUR_AF=0.9016;SAS_AF=0.8845;AA=A|||;VT=SNP
4	168277992	rs10029506	T	C	100	PASS	AC=3175;AF=0.633986;AN=5008;NS=2504;DP=13583;EAS_AF=0.4891;AMR_AF=0.5922;AFR_AF=0.5212;EUR_AF=0.8419;SAS_AF=0.7515;AA=T|||;VT=SNP
4	168278059	rs4566682	A	G	100	PASS	AC=4447;AF=0.887979;AN=5008;NS=2504;DP=13052;EAS_AF=0.8105;AMR_AF=0.8689;AFR_AF=0.9493;EUR_AF=0.9016;SAS_AF=0.8845;AA=G|||;VT=SNP
4	168278222	rs4635838	T	C	100	PASS	AC=4447;AF=0.887979;AN=5008;NS=2504;DP=13588;EAS_AF=0.8105;AMR_AF=0.8689;AFR_AF=0.9493;EUR_AF=0.9016;SAS_AF=0.8845;AA=C|||;VT=SNP
4	168278303	rs34684421	G	C	100	PASS	AC=721;AF=0.14397;AN=5008;NS=2504;DP=12938;EAS_AF=0.1984;AMR_AF=0.2536;AFR_AF=0.1331;EUR_AF=0.0557;SAS_AF=0.1155;AA=G|||;VT=SNP
4	168278347	rs7679061	G	T	100	PASS	AC=4447;AF=0.887979;AN=5008;NS=2504;DP=12998;EAS_AF=0.8105;AMR_AF=0.8689;AFR_AF=0.9493;EUR_AF=0.9016;SAS_AF=0.8845;AA=G|||;VT=SNP
4	168278411	rs35559442	G	A	100	PASS	AC=883;AF=0.176318;AN=5008;NS=2504;DP=13814;EAS_AF=0.3194;AMR_AF=0.2565;AFR_AF=0.1467;EUR_AF=0.0586;SAS_AF=0.1329;AA=G|||;VT=SNP
4	168278929	rs4580677	G	T	100	PASS	AC=4447;AF=0.887979;AN=5008;NS=2504;DP=12043;EAS_AF=0.8105;AMR_AF=0.8689;AFR_AF=0.9493;EUR_AF=0.9016;SAS_AF=0.8845;AA=T|||;VT=SNP
4	168278985	rs4639103	A	C	100	PASS	AC=4447;AF=0.887979;AN=5008;NS=2504;DP=11659;EAS_AF=0.8105;AMR_AF=0.8689;AFR_AF=0.9493;EUR_AF=0.9016;SAS_AF=0.8845;AA=c|||;VT=SNP
4	168279280	rs7678332	A	C	100	PASS	AC=4447;AF=0.887979;AN=5008;NS=2504;DP=13467;EAS_AF=0.8105;AMR_AF=0.8689;AFR_AF=0.9493;EUR_AF=0.9016;SAS_AF=0.8845;AA=C|||;VT=SNP
4	168279317	rs12108386	C	A	100	PASS	AC=1426;AF=0.284744;AN=5008;NS=2504;DP=14040;EAS_AF=0.2143;AMR_AF=0.268;AFR_AF=0.2882;EUR_AF=0.335;SAS_AF=0.3129;AA=C|||;VT=SNP
4	168279328	rs7678368	A	G	100	PASS	AC=4447;AF=0.887979;AN=5008;NS=2504;DP=14261;EAS_AF=0.8105;AMR_AF=0.8689;AFR_AF=0.9493;EUR_AF=0.9016;SAS_AF=0.8845;AA=A|||;VT=SNP
4	168279349	rs7697185	G	T	100	PASS	AC=4447;AF=0.887979;AN=5008;NS=2504;DP=14482;EAS_AF=0.8105;AMR_AF=0.8689;AFR_AF=0.9493;EUR_AF=0.9016;SAS_AF=0.8845;AA=T|||;VT=SNP
4	168279631	rs4301147	G	A	100	PASS	AC=4447;AF=0.887979;AN=5008;NS=2504;DP=17839;EAS_AF=0.8105;AMR_AF=0.8689;AFR_AF=0.9493;EUR_AF=0.9016;SAS_AF=0.8845;AA=A|||;VT=SNP
4	168279656	rs4487374	A	T	100	PASS	AC=1430;AF=0.285543;AN=5008;NS=2504;DP=17675;EAS_AF=0.2143;AMR_AF=0.2695;AFR_AF=0.2912;EUR_AF=0.334;SAS_AF=0.3129;AA=A|||;VT=SNP
4	168279737	rs4330375	C	T	100	PASS	AC=4447;AF=0.887979;AN=5008;NS=2504;DP=19341;EAS_AF=0.8105;AMR_AF=0.8689;AFR_AF=0.9493;EUR_AF=0.9016;SAS_AF=0.8845;AA=C|||;VT=SNP
4	168280034	rs11132997	C	T	100	PASS	AC=4449;AF=0.888379;AN=5008;NS=2504;DP=18044;EAS_AF=0.8115;AMR_AF=0.8703;AFR_AF=0.9493;EUR_AF=0.9016;SAS_AF=0.8845;AA=T|||;VT=SNP
4	168280443	rs11941483	T	C	100	PASS	AC=915;AF=0.182708;AN=5008;NS=2504;DP=15387;EAS_AF=0.1974;AMR_AF=0.2666;AFR_AF=0.2731;EUR_AF=0.0567;SAS_AF=0.1155;AA=T|||;VT=SNP
4	168280479	rs4602516	A	G	100	PASS	AC=4447;AF=0.887979;AN=5008;NS=2504;DP=15471;EAS_AF=0.8105;AMR_AF=0.8689;AFR_AF=0.9493;EUR_AF=0.9016;SAS_AF=0.8845;AA=A|||;VT=SNP
4	168280625	rs4453959	G	A	100	PASS	AC=4447;AF=0.887979;AN=5008;NS=2504;DP=15623;EAS_AF=0.8105;AMR_AF=0.8689;AFR_AF=0.9493;EUR_AF=0.9016;SAS_AF=0.8845;AA=G|||;VT=SNP
4	168280629	rs62332033	A	T	100	PASS	AC=888;AF=0.177316;AN=5008;NS=2504;DP=15754;EAS_AF=0.3194;AMR_AF=0.2565;AFR_AF=0.1467;EUR_AF=0.0586;SAS_AF=0.138;AA=A|||;VT=SNP
4	168280671	rs4516745	A	C	100	PASS	AC=4448;AF=0.888179;AN=5008;NS=2504;DP=16669;EAS_AF=0.8105;AMR_AF=0.8689;AFR_AF=0.9493;EUR_AF=0.9016;SAS_AF=0.8855;AA=A|||;VT=SNP
4	168280743	rs28592757	A	C	100	PASS	AC=1514;AF=0.302316;AN=5008;NS=2504;DP=16651;EAS_AF=0.2778;AMR_AF=0.3069;AFR_AF=0.0681;EUR_AF=0.504;SAS_AF=0.4335;AA=A|||;VT=SNP
4	168280831	rs4604078	A	G	100	PASS	AC=4446;AF=0.88778;AN=5008;NS=2504;DP=18717;EAS_AF=0.8105;AMR_AF=0.8689;AFR_AF=0.9486;EUR_AF=0.9016;SAS_AF=0.8845;AA=G|||;VT=SNP
4	168280833	rs4585334	G	A	100	PASS	AC=4447;AF=0.887979;AN=5008;NS=2504;DP=18746;EAS_AF=0.8105;AMR_AF=0.8689;AFR_AF=0.9493;EUR_AF=0.9016;SAS_AF=0.8845;AA=A|||;VT=SNP
4	168281119	rs13106758	C	T	100	PASS	AC=4447;AF=0.887979;AN=5008;NS=2504;DP=18805;EAS_AF=0.8105;AMR_AF=0.8689;AFR_AF=0.9493;EUR_AF=0.9016;SAS_AF=0.8845;AA=C|||;VT=SNP
4	168281165	rs13117106	A	G	100	PASS	AC=4447;AF=0.887979;AN=5008;NS=2504;DP=18936;EAS_AF=0.8105;AMR_AF=0.8689;AFR_AF=0.9493;EUR_AF=0.9016;SAS_AF=0.8845;AA=G|||;VT=SNP
4	168281392	rs11730552	C	A	100	PASS	AC=1513;AF=0.302117;AN=5008;NS=2504;DP=14071;EAS_AF=0.2748;AMR_AF=0.3069;AFR_AF=0.0696;EUR_AF=0.504;SAS_AF=0.4335;AA=C|||;VT=SNP
4	168281485	rs11734061	T	G	100	PASS	AC=4447;AF=0.887979;AN=5008;NS=2504;DP=14098;EAS_AF=0.8105;AMR_AF=0.8689;AFR_AF=0.9493;EUR_AF=0.9016;SAS_AF=0.8845;AA=T|||;VT=SNP
4	168281719	rs11132999	A	G	100	PASS	AC=4447;AF=0.887979;AN=5008;NS=2504;DP=14234;EAS_AF=0.8105;AMR_AF=0.8689;AFR_AF=0.9493;EUR_AF=0.9016;SAS_AF=0.8845;AA=a|||;VT=SNP
4	168281809	rs11728220	G	A	100	PASS	AC=4447;AF=0.887979;AN=5008;NS=2504;DP=14128;EAS_AF=0.8105;AMR_AF=0.8689;AFR_AF=0.9493;EUR_AF=0.9016;SAS_AF=0.8845;AA=G|||;VT=SNP
4	168281944	rs10018271	C	T	100	PASS	AC=4447;AF=0.887979;AN=5008;NS=2504;DP=14739;EAS_AF=0.8105;AMR_AF=0.8689;AFR_AF=0.9493;EUR_AF=0.9016;SAS_AF=0.8845;AA=T|||;VT=SNP
4	168282007	rs10022744	A	T	100	PASS	AC=4447;AF=0.887979;AN=5008;NS=2504;DP=13505;EAS_AF=0.8105;AMR_AF=0.8689;AFR_AF=0.9493;EUR_AF=0.9016;SAS_AF=0.8845;AA=A|||;VT=SNP
4	168282538	rs10025480	A	T	100	PASS	AC=4447;AF=0.887979;AN=5008;NS=2504;DP=17729;EAS_AF=0.8105;AMR_AF=0.8689;AFR_AF=0.9493;EUR_AF=0.9016;SAS_AF=0.8845;AA=T|||;VT=SNP
4	168282743	rs7694248	C	T	100	PASS	AC=4447;AF=0.887979;AN=5008;NS=2504;DP=15415;EAS_AF=0.8105;AMR_AF=0.8689;AFR_AF=0.9493;EUR_AF=0.9016;SAS_AF=0.8845;AA=T|||;VT=SNP
4	168282749	rs7694251	C	T	100	PASS	AC=4447;AF=0.887979;AN=5008;NS=2504;DP=15702;EAS_AF=0.8105;AMR_AF=0.8689;AFR_AF=0.9493;EUR_AF=0.9016;SAS_AF=0.8845;AA=C|||;VT=SNP
4	168283047	rs77130113	G	A	100	PASS	AC=312;AF=0.0623003;AN=5008;NS=2504;DP=16485;EAS_AF=0.0278;AMR_AF=0.0706;AFR_AF=0.0068;EUR_AF=0.1262;SAS_AF=0.1012;AA=G|||;VT=SNP
4	168283163	rs7663541	T	G	100	PASS	AC=4447;AF=0.887979;AN=5008;NS=2504;DP=14892;EAS_AF=0.8105;AMR_AF=0.8689;AFR_AF=0.9493;EUR_AF=0.9016;SAS_AF=0.8845;AA=T|||;VT=SNP
4	168283181	rs4860012	T	C	100	PASS	AC=4447;AF=0.887979;AN=5008;NS=2504;DP=14800;EAS_AF=0.8105;AMR_AF=0.8689;AFR_AF=0.9493;EUR_AF=0.9016;SAS_AF=0.8845;AA=C|||;VT=SNP
4	168283752	rs2319272	T	C	100	PASS	AC=4447;AF=0.887979;AN=5008;NS=2504;DP=16239;EAS_AF=0.8105;AMR_AF=0.8689;AFR_AF=0.9493;EUR_AF=0.9016;SAS_AF=0.8845;AA=C|||;VT=SNP
4	168283844	rs61328002	G	A	100	PASS	AC=1129;AF=0.225439;AN=5008;NS=2504;DP=16820;EAS_AF=0.249;AMR_AF=0.2291;AFR_AF=0.028;EUR_AF=0.3718;SAS_AF=0.3149;AA=G|||;VT=SNP
4	168283971	rs7434438	C	T	100	PASS	AC=4442;AF=0.886981;AN=5008;NS=2504;DP=16218;EAS_AF=0.8105;AMR_AF=0.8674;AFR_AF=0.9463;EUR_AF=0.9016;SAS_AF=0.8845;AA=T|||;VT=SNP
4	168284053	rs11939958	G	T	100	PASS	AC=1429;AF=0.285343;AN=5008;NS=2504;DP=16439;EAS_AF=0.2143;AMR_AF=0.268;AFR_AF=0.292;EUR_AF=0.334;SAS_AF=0.3119;AA=G|||;VT=SNP
4	168284166	rs10029068	A	G	100	PASS	AC=4442;AF=0.886981;AN=5008;NS=2504;DP=15179;EAS_AF=0.8105;AMR_AF=0.8674;AFR_AF=0.9463;EUR_AF=0.9016;SAS_AF=0.8845;AA=A|||;VT=SNP
4	168284196	rs10024817	C	T	100	PASS	AC=4443;AF=0.887181;AN=5008;NS=2504;DP=15501;EAS_AF=0.8105;AMR_AF=0.8674;AFR_AF=0.947;EUR_AF=0.9016;SAS_AF=0.8845;AA=C|||;VT=SNP
4	168284348	rs12509959	C	A	100	PASS	AC=720;AF=0.14377;AN=5008;NS=2504;DP=16788;EAS_AF=0.1974;AMR_AF=0.2522;AFR_AF=0.1339;EUR_AF=0.0557;SAS_AF=0.1155;AA=C|||;VT=SNP
4	168284588	rs4362851	C	A	100	PASS	AC=841;AF=0.167931;AN=5008;NS=2504;DP=17594;EAS_AF=0.3135;AMR_AF=0.2406;AFR_AF=0.1452;EUR_AF=0.0318;SAS_AF=0.137;AA=C|||;VT=SNP
4	168284744	rs2319270	G	A	100	PASS	AC=4436;AF=0.885783;AN=5008;NS=2504;DP=17584;EAS_AF=0.8046;AMR_AF=0.8674;AFR_AF=0.9463;EUR_AF=0.9016;SAS_AF=0.8845;AA=A|||;VT=SNP
4	168285002	rs55921534	G	C	100	PASS	AC=1517;AF=0.302915;AN=5008;NS=2504;DP=14125;EAS_AF=0.2768;AMR_AF=0.3069;AFR_AF=0.0696;EUR_AF=0.504;SAS_AF=0.4356;AA=G|||;VT=SNP
4	168285645	rs2319268	T	C	100	PASS	AC=4442;AF=0.886981;AN=5008;NS=2504;DP=14291;EAS_AF=0.8105;AMR_AF=0.8674;AFR_AF=0.9463;EUR_AF=0.9016;SAS_AF=0.8845;AA=T|||;VT=SNP
4	168286012	rs7677299	A	C	100	PASS	AC=4447;AF=0.887979;AN=5008;NS=2504;DP=14763;EAS_AF=0.8105;AMR_AF=0.8689;AFR_AF=0.9493;EUR_AF=0.9016;SAS_AF=0.8845;AA=A|||;VT=SNP
4	168286739	rs7655671	G	T	100	PASS	AC=4436;AF=0.885783;AN=5008;NS=2504;DP=16767;EAS_AF=0.8046;AMR_AF=0.8674;AFR_AF=0.9463;EUR_AF=0.9016;SAS_AF=0.8845;AA=T|||;VT=SNP
4	168287360	rs4860013	C	G	100	PASS	AC=4447;AF=0.887979;AN=5008;NS=2504;DP=17446;EAS_AF=0.8105;AMR_AF=0.8689;AFR_AF=0.9493;EUR_AF=0.9016;SAS_AF=0.8845;AA=C|||;VT=SNP
4	168288120	rs2319252	G	C	100	PASS	AC=4441;AF=0.886781;AN=5008;NS=2504;DP=19555;EAS_AF=0.8046;AMR_AF=0.8689;AFR_AF=0.9493;EUR_AF=0.9016;SAS_AF=0.8845;AA=C|||;VT=SNP
4	168288293	rs2319251	T	C	100	PASS	AC=1531;AF=0.305711;AN=5008;NS=2504;DP=19289;EAS_AF=0.2143;AMR_AF=0.2781;AFR_AF=0.3623;EUR_AF=0.335;SAS_AF=0.3129;AA=T|||;VT=SNP
4	168288328	rs2319250	A	G	100	PASS	AC=2948;AF=0.588658;AN=5008;NS=2504;DP=19593;EAS_AF=0.4891;AMR_AF=0.5764;AFR_AF=0.3646;EUR_AF=0.838;SAS_AF=0.7464;AA=A|||;VT=SNP
4	168288347	rs2319249	G	A	100	PASS	AC=4450;AF=0.888578;AN=5008;NS=2504;DP=19772;EAS_AF=0.8046;AMR_AF=0.8689;AFR_AF=0.9561;EUR_AF=0.9016;SAS_AF=0.8845;AA=A|||;VT=SNP
4	168288537	rs2873936	C	T	100	PASS	AC=1046;AF=0.208866;AN=5008;NS=2504;DP=17767;EAS_AF=0.2143;AMR_AF=0.2349;AFR_AF=0.0454;EUR_AF=0.3151;SAS_AF=0.2965;AA=C|||;VT=SNP
4	168288641	rs17053204	A	C	100	PASS	AC=1309;AF=0.261382;AN=5008;NS=2504;DP=16975;EAS_AF=0.3155;AMR_AF=0.2795;AFR_AF=0.4531;EUR_AF=0.0626;SAS_AF=0.138;AA=A|||;VT=SNP
4	168289796	rs28366521	C	A	100	PASS	AC=1515;AF=0.302516;AN=5008;NS=2504;DP=15522;EAS_AF=0.2768;AMR_AF=0.3069;AFR_AF=0.0696;EUR_AF=0.504;SAS_AF=0.4335;AA=C|||;VT=SNP
4	168290225	rs10011478	C	T	100	PASS	AC=4442;AF=0.886981;AN=5008;NS=2504;DP=14028;EAS_AF=0.8046;AMR_AF=0.8689;AFR_AF=0.9501;EUR_AF=0.9016;SAS_AF=0.8845;AA=T|||;VT=SNP
4	168290489	rs2319254	C	T	100	PASS	AC=4437;AF=0.885982;AN=5008;NS=2504;DP=15637;EAS_AF=0.8046;AMR_AF=0.8674;AFR_AF=0.947;EUR_AF=0.9016;SAS_AF=0.8845;AA=T|||;VT=SNP
4	168291426	rs10014896	C	G	100	PASS	AC=1516;AF=0.302716;AN=5008;NS=2504;DP=17902;EAS_AF=0.2768;AMR_AF=0.3069;AFR_AF=0.0703;EUR_AF=0.504;SAS_AF=0.4335;AA=C|||;VT=SNP
4	168291604	rs4526003	T	C	100	PASS	AC=4396;AF=0.877796;AN=5008;NS=2504;DP=18276;EAS_AF=0.7639;AMR_AF=0.8674;AFR_AF=0.9478;EUR_AF=0.9006;SAS_AF=0.8845;AA=C|||;VT=SNP
4	168292265	rs2319248	C	T	100	PASS	AC=2782;AF=0.555511;AN=5008;NS=2504;DP=19681;EAS_AF=0.5337;AMR_AF=0.5476;AFR_AF=0.7753;EUR_AF=0.3956;SAS_AF=0.4509;AA=T|||;VT=SNP
4	168292322	rs4621457	G	A	100	PASS	AC=2607;AF=0.520567;AN=5008;NS=2504;DP=19259;EAS_AF=0.4683;AMR_AF=0.5937;AFR_AF=0.4448;EUR_AF=0.5785;SAS_AF=0.5654;AA=G|||;VT=SNP
4	168292406	rs12509055	A	G	100	PASS	AC=860;AF=0.171725;AN=5008;NS=2504;DP=18802;EAS_AF=0.1984;AMR_AF=0.2637;AFR_AF=0.2179;EUR_AF=0.0567;SAS_AF=0.135;AA=G|||;VT=SNP
4	168292438	rs2319247	A	G	100	PASS	AC=1026;AF=0.204872;AN=5008;NS=2504;DP=18685;EAS_AF=0.2133;AMR_AF=0.2349;AFR_AF=0.0454;EUR_AF=0.3151;SAS_AF=0.2771;AA=A|||;VT=SNP
4	168292723	rs2873935	A	G	100	PASS	AC=1598;AF=0.319089;AN=5008;NS=2504;DP=15915;EAS_AF=0.3353;AMR_AF=0.2651;AFR_AF=0.3464;EUR_AF=0.3231;SAS_AF=0.2996;AA=G|||;VT=SNP
4	168292832	rs4532266	T	C	100	PASS	AC=2709;AF=0.540935;AN=5008;NS=2504;DP=16548;EAS_AF=0.5337;AMR_AF=0.5447;AFR_AF=0.7216;EUR_AF=0.3966;SAS_AF=0.4499;AA=T|||;VT=SNP
4	168292864	rs4532267	T	C	100	PASS	AC=2836;AF=0.566294;AN=5008;NS=2504;DP=16059;EAS_AF=0.5347;AMR_AF=0.5533;AFR_AF=0.8109;EUR_AF=0.3976;SAS_AF=0.4509;AA=T|||;VT=SNP
4	168292887	rs7655767	A	G	100	PASS	AC=2828;AF=0.564696;AN=5008;NS=2504;DP=16373;EAS_AF=0.5337;AMR_AF=0.5519;AFR_AF=0.8079;EUR_AF=0.3966;SAS_AF=0.4499;AA=A|||;VT=SNP
4	168293350	rs7656638	A	G	100	PASS	AC=1695;AF=0.338458;AN=5008;NS=2504;DP=18797;EAS_AF=0.2133;AMR_AF=0.2839;AFR_AF=0.5;EUR_AF=0.335;SAS_AF=0.2914;AA=A|||;VT=SNP
4	168293581	rs13105384	G	A	100	PASS	AC=1026;AF=0.204872;AN=5008;NS=2504;DP=19297;EAS_AF=0.2133;AMR_AF=0.2349;AFR_AF=0.0454;EUR_AF=0.3151;SAS_AF=0.2771;AA=G|||;VT=SNP
4	168293715	rs2706835	C	T	100	PASS	AC=3471;AF=0.693091;AN=5008;NS=2504;DP=19904;EAS_AF=0.4901;AMR_AF=0.6052;AFR_AF=0.7557;EUR_AF=0.8429;SAS_AF=0.726;AA=T|||;VT=SNP
4	168293808	rs13142876	T	A	100	PASS	AC=1629;AF=0.32528;AN=5008;NS=2504;DP=19316;EAS_AF=0.2143;AMR_AF=0.2839;AFR_AF=0.447;EUR_AF=0.339;SAS_AF=0.2904;AA=A|||;VT=SNP
4	168293992	rs2706079	C	T	100	PASS	AC=4448;AF=0.888179;AN=5008;NS=2504;DP=17915;EAS_AF=0.8046;AMR_AF=0.8674;AFR_AF=0.9561;EUR_AF=0.9026;SAS_AF=0.8824;AA=T|||;VT=SNP
4	168294218	rs17601255	C	A	100	PASS	AC=1520;AF=0.303514;AN=5008;NS=2504;DP=16124;EAS_AF=0.2788;AMR_AF=0.3084;AFR_AF=0.0696;EUR_AF=0.504;SAS_AF=0.4356;AA=c|||;VT=SNP
4	168294868	rs28674006	G	A	100	PASS	AC=1496;AF=0.298722;AN=5008;NS=2504;DP=19298;EAS_AF=0.2163;AMR_AF=0.2738;AFR_AF=0.3578;EUR_AF=0.331;SAS_AF=0.2883;AA=A|||;VT=SNP
4	168295441	rs7660761	C	T	100	PASS	AC=1486;AF=0.296725;AN=5008;NS=2504;DP=16440;EAS_AF=0.2153;AMR_AF=0.2738;AFR_AF=0.351;EUR_AF=0.33;SAS_AF=0.2894;AA=T|||;VT=SNP
4	168295574	rs2319246	C	T	100	PASS	AC=1542;AF=0.307907;AN=5008;NS=2504;DP=16476;EAS_AF=0.2758;AMR_AF=0.3127;AFR_AF=0.0802;EUR_AF=0.5109;SAS_AF=0.4366;AA=C|||;VT=SNP
4	168296183	rs2706073	C	A	100	PASS	AC=1948;AF=0.388978;AN=5008;NS=2504;DP=9895;EAS_AF=0.2431;AMR_AF=0.3184;AFR_AF=0.5507;EUR_AF=0.3708;SAS_AF=0.3896;AA=C|||;VT=SNP
4	168296322	rs11732804	G	A	100	PASS	AC=1530;AF=0.305511;AN=5008;NS=2504;DP=9250;EAS_AF=0.2768;AMR_AF=0.3127;AFR_AF=0.0703;EUR_AF=0.5109;SAS_AF=0.4366;AA=G|||;VT=SNP
4	168296406	rs6839910	T	C	100	PASS	AC=639;AF=0.127596;AN=5008;NS=2504;DP=10592;EAS_AF=0.1984;AMR_AF=0.232;AFR_AF=0.0991;EUR_AF=0.0219;SAS_AF=0.1278;AA=T|||;VT=SNP
4	168296549	rs78466384	G	C	100	PASS	AC=1019;AF=0.203474;AN=5008;NS=2504;DP=13044;EAS_AF=0.2153;AMR_AF=0.232;AFR_AF=0.0454;EUR_AF=0.3091;SAS_AF=0.2761;AA=G|||;VT=SNP
4	168297386	rs9996171	T	A	100	PASS	AC=1221;AF=0.24381;AN=5008;NS=2504;DP=16903;EAS_AF=0.2153;AMR_AF=0.2435;AFR_AF=0.1914;EUR_AF=0.3101;SAS_AF=0.2761;AA=T|||;VT=SNP
4	168297612	rs62333566	T	C	100	PASS	AC=639;AF=0.127596;AN=5008;NS=2504;DP=14390;EAS_AF=0.1974;AMR_AF=0.2334;AFR_AF=0.0991;EUR_AF=0.0219;SAS_AF=0.1278;AA=T|||;VT=SNP
4	168297785	rs2952425	C	G	100	PASS	AC=1676;AF=0.334665;AN=5008;NS=2504;DP=14015;EAS_AF=0.3839;AMR_AF=0.3127;AFR_AF=0.0809;EUR_AF=0.5129;SAS_AF=0.4591;AA=C|||;VT=SNP
4	168298302	rs9760045	T	C	100	PASS	AC=1220;AF=0.24361;AN=5008;NS=2504;DP=16302;EAS_AF=0.2143;AMR_AF=0.2435;AFR_AF=0.1914;EUR_AF=0.3101;SAS_AF=0.2761;AA=T|||;VT=SNP
4	168298464	rs2706838	G	A	100	PASS	AC=2026;AF=0.404553;AN=5008;NS=2504;DP=14630;EAS_AF=0.3849;AMR_AF=0.3357;AFR_AF=0.3298;EUR_AF=0.5169;SAS_AF=0.4591;AA=G|||;VT=SNP
4	168298916	rs62333568	C	T	100	PASS	AC=646;AF=0.128994;AN=5008;NS=2504;DP=14265;EAS_AF=0.1905;AMR_AF=0.2349;AFR_AF=0.1104;EUR_AF=0.0219;SAS_AF=0.1258;AA=C|||;VT=SNP
4	168299957	rs2706061	A	G	100	PASS	AC=4834;AF=0.965256;AN=5008;NS=2504;DP=17899;EAS_AF=0.9514;AMR_AF=0.9366;AFR_AF=0.9939;EUR_AF=0.9573;SAS_AF=0.9693;AA=G|||;VT=SNP
4	168300025	rs2706062	G	A	100	PASS	AC=4384;AF=0.875399;AN=5008;NS=2504;DP=16585;EAS_AF=0.8065;AMR_AF=0.853;AFR_AF=0.9425;EUR_AF=0.8698;SAS_AF=0.8773;AA=A|||;VT=SNP
4	168300236	rs28733086	G	A	100	PASS	AC=2140;AF=0.427316;AN=5008;NS=2504;DP=20575;EAS_AF=0.3829;AMR_AF=0.3415;AFR_AF=0.4138;EUR_AF=0.5179;SAS_AF=0.4591;AA=G|||;VT=SNP
4	168300262	rs4377613	G	A	100	PASS	AC=1721;AF=0.34365;AN=5008;NS=2504;DP=20278;EAS_AF=0.2778;AMR_AF=0.317;AFR_AF=0.2126;EUR_AF=0.5109;SAS_AF=0.4356;AA=G|||;VT=SNP
4	168300376	rs11940700	G	T	100	PASS	AC=1023;AF=0.204273;AN=5008;NS=2504;DP=18115;EAS_AF=0.2153;AMR_AF=0.232;AFR_AF=0.0454;EUR_AF=0.3101;SAS_AF=0.2791;AA=G|||;VT=SNP
4	168300607	rs28494883	T	C	100	PASS	AC=1997;AF=0.398762;AN=5008;NS=2504;DP=17187;EAS_AF=0.2827;AMR_AF=0.3458;AFR_AF=0.3805;EUR_AF=0.5288;SAS_AF=0.4468;AA=T|||;VT=SNP
4	168301362	rs2706840	T	C	100	PASS	AC=870;AF=0.173722;AN=5008;NS=2504;DP=15076;EAS_AF=0.1964;AMR_AF=0.245;AFR_AF=0.2708;EUR_AF=0.0219;SAS_AF=0.1247;AA=T|||;VT=SNP
4	168301771	rs2252135	G	A	100	PASS	AC=791;AF=0.157947;AN=5008;NS=2504;DP=17965;EAS_AF=0.1954;AMR_AF=0.2435;AFR_AF=0.2126;EUR_AF=0.0219;SAS_AF=0.1247;AA=G|||;VT=SNP
4	168301944	rs2706065	T	A	100	PASS	AC=703;AF=0.140375;AN=5008;NS=2504;DP=20243;EAS_AF=0.1954;AMR_AF=0.245;AFR_AF=0.2201;EUR_AF=0.0229;SAS_AF=0.0225;AA=T|||;VT=SNP
4	168302619	rs34765936	G	A	100	PASS	AC=1020;AF=0.203674;AN=5008;NS=2504;DP=15730;EAS_AF=0.2063;AMR_AF=0.2349;AFR_AF=0.0446;EUR_AF=0.3101;SAS_AF=0.2843;AA=G|||;VT=SNP
4	168302966	rs9995172	A	G	100	PASS	AC=395;AF=0.0788738;AN=5008;NS=2504;DP=13740;EAS_AF=0.0298;AMR_AF=0.0764;AFR_AF=0.0431;EUR_AF=0.1471;SAS_AF=0.1094;AA=A|||;VT=SNP
4	168305796	rs62333571	C	T	100	PASS	AC=576;AF=0.115016;AN=5008;NS=2504;DP=12767;EAS_AF=0.1954;AMR_AF=0.1383;AFR_AF=0.1051;EUR_AF=0.0219;SAS_AF=0.1247;AA=C|||;VT=SNP
4	168307812	rs2952427	G	A	100	PASS	AC=3655;AF=0.729832;AN=5008;NS=2504;DP=18165;EAS_AF=0.6141;AMR_AF=0.6988;AFR_AF=0.733;EUR_AF=0.8419;SAS_AF=0.7515;AA=A|||;VT=SNP
4	168307826	rs2952428	G	C	100	PASS	AC=3655;AF=0.729832;AN=5008;NS=2504;DP=17747;EAS_AF=0.6141;AMR_AF=0.6988;AFR_AF=0.733;EUR_AF=0.8419;SAS_AF=0.7515;AA=C|||;VT=SNP
4	168307924	rs2952429	G	A	100	PASS	AC=3656;AF=0.730032;AN=5008;NS=2504;DP=15930;EAS_AF=0.5972;AMR_AF=0.6902;AFR_AF=0.7723;EUR_AF=0.827;SAS_AF=0.7382;AA=A|||;VT=SNP
4	168308058	rs17601548	G	T	100	PASS	AC=1867;AF=0.372804;AN=5008;NS=2504;DP=16438;EAS_AF=0.2837;AMR_AF=0.4193;AFR_AF=0.267;EUR_AF=0.5099;SAS_AF=0.4335;AA=G|||;VT=SNP
4	168308124	rs17601569	T	C	100	PASS	AC=1598;AF=0.319089;AN=5008;NS=2504;DP=16511;EAS_AF=0.2837;AMR_AF=0.402;AFR_AF=0.0734;EUR_AF=0.5089;SAS_AF=0.4335;AA=T|||;VT=SNP
4	168308726	rs2706080	G	A	100	PASS	AC=3804;AF=0.759585;AN=5008;NS=2504;DP=14576;EAS_AF=0.6141;AMR_AF=0.6916;AFR_AF=0.8699;EUR_AF=0.828;SAS_AF=0.7382;AA=A|||;VT=SNP
4	168308785	rs2319238	G	A	100	PASS	AC=1168;AF=0.233227;AN=5008;NS=2504;DP=15546;EAS_AF=0.2034;AMR_AF=0.2378;AFR_AF=0.1589;EUR_AF=0.3101;SAS_AF=0.2822;AA=G|||;VT=SNP
4	168308980	rs2319237	A	T	100	PASS	AC=1868;AF=0.373003;AN=5008;NS=2504;DP=15396;EAS_AF=0.2837;AMR_AF=0.4193;AFR_AF=0.267;EUR_AF=0.5099;SAS_AF=0.4346;AA=A|||;VT=SNP
4	168310619	rs10006265	T	C	100	PASS	AC=3933;AF=0.785343;AN=5008;NS=2504;DP=16543;EAS_AF=0.6141;AMR_AF=0.719;AFR_AF=0.9297;EUR_AF=0.8469;SAS_AF=0.7505;AA=C|||;VT=SNP
4	168310663	rs9999068	C	A	100	PASS	AC=1863;AF=0.372005;AN=5008;NS=2504;DP=16468;EAS_AF=0.2837;AMR_AF=0.4207;AFR_AF=0.2625;EUR_AF=0.5099;SAS_AF=0.4346;AA=C|||;VT=SNP
4	168310724	rs9999156	C	T	100	PASS	AC=2019;AF=0.403155;AN=5008;NS=2504;DP=16250;EAS_AF=0.2837;AMR_AF=0.4265;AFR_AF=0.3775;EUR_AF=0.5099;SAS_AF=0.4346;AA=T|||;VT=SNP
4	168311400	rs10006992	T	G	100	PASS	AC=1872;AF=0.373802;AN=5008;NS=2504;DP=14833;EAS_AF=0.2917;AMR_AF=0.4222;AFR_AF=0.2625;EUR_AF=0.5099;SAS_AF=0.4346;AA=T|||;VT=SNP
4	168313041	rs74821082	C	T	100	PASS	AC=350;AF=0.0698882;AN=5008;NS=2504;DP=14715;EAS_AF=0.0298;AMR_AF=0.0749;AFR_AF=0.0083;EUR_AF=0.1481;SAS_AF=0.1104;AA=C|||;VT=SNP
4	168313458	rs17647472	C	T	100	PASS	AC=1177;AF=0.235024;AN=5008;NS=2504;DP=14553;EAS_AF=0.255;AMR_AF=0.3228;AFR_AF=0.025;EUR_AF=0.3549;SAS_AF=0.3129;AA=C|||;VT=SNP
4	168313711	rs2706831	T	A	100	PASS	AC=3788;AF=0.75639;AN=5008;NS=2504;DP=13481;EAS_AF=0.5972;AMR_AF=0.6931;AFR_AF=0.8699;EUR_AF=0.828;SAS_AF=0.7382;AA=A|||;VT=SNP
4	168313865	rs2706830	G	C	100	PASS	AC=1630;AF=0.325479;AN=5008;NS=2504;DP=14740;EAS_AF=0.3135;AMR_AF=0.2493;AFR_AF=0.4002;EUR_AF=0.3131;SAS_AF=0.3037;AA=G|||;VT=SNP
4	168316748	rs2706826	T	C	100	PASS	AC=3774;AF=0.753594;AN=5008;NS=2504;DP=16260;EAS_AF=0.5972;AMR_AF=0.6931;AFR_AF=0.8608;EUR_AF=0.827;SAS_AF=0.7372;AA=C|||;VT=SNP
4	168316848	rs2706825	T	C	100	PASS	AC=1619;AF=0.323283;AN=5008;NS=2504;DP=17632;EAS_AF=0.3135;AMR_AF=0.2493;AFR_AF=0.3918;EUR_AF=0.3131;SAS_AF=0.3037;AA=T|||;VT=SNP
4	168318001	rs7676758	G	A	100	PASS	AC=1739;AF=0.347244;AN=5008;NS=2504;DP=17825;EAS_AF=0.2837;AMR_AF=0.4164;AFR_AF=0.1717;EUR_AF=0.5089;SAS_AF=0.4346;AA=G|||;VT=SNP
4	168319264	rs12504160	C	T	100	PASS	AC=454;AF=0.090655;AN=5008;NS=2504;DP=15826;EAS_AF=0.1925;AMR_AF=0.1311;AFR_AF=0.0182;EUR_AF=0.0209;SAS_AF=0.1268;AA=C|||;VT=SNP
4	168319271	rs10049827	C	A	100	PASS	AC=1609;AF=0.321286;AN=5008;NS=2504;DP=16128;EAS_AF=0.2917;AMR_AF=0.4078;AFR_AF=0.0734;EUR_AF=0.507;SAS_AF=0.4346;AA=C|||;VT=SNP
4	168319354	rs28404651	G	A	100	PASS	AC=1305;AF=0.260583;AN=5008;NS=2504;DP=17428;EAS_AF=0.1954;AMR_AF=0.2435;AFR_AF=0.2663;EUR_AF=0.3101;SAS_AF=0.2812;AA=g|||;VT=SNP
4	168321158	rs2706834	T	G	100	PASS	AC=1316;AF=0.26278;AN=5008;NS=2504;DP=18943;EAS_AF=0.2034;AMR_AF=0.2435;AFR_AF=0.2678;EUR_AF=0.3111;SAS_AF=0.2812;AA=T|||;VT=SNP
4	168321441	rs6838337	C	G	100	PASS	AC=1011;AF=0.201877;AN=5008;NS=2504;DP=17594;EAS_AF=0.2024;AMR_AF=0.232;AFR_AF=0.0446;EUR_AF=0.3101;SAS_AF=0.2812;AA=C|||;VT=SNP
4	168321615	rs6553761	A	T	100	PASS	AC=1748;AF=0.349042;AN=5008;NS=2504;DP=20469;EAS_AF=0.2847;AMR_AF=0.4179;AFR_AF=0.1717;EUR_AF=0.5159;SAS_AF=0.4346;AA=A|||;VT=SNP
4	168322305	rs2319255	A	G	100	PASS	AC=1749;AF=0.349241;AN=5008;NS=2504;DP=16990;EAS_AF=0.2917;AMR_AF=0.4179;AFR_AF=0.1717;EUR_AF=0.5099;SAS_AF=0.4346;AA=A|||;VT=SNP
4	168322855	rs6850905	C	G	100	PASS	AC=3633;AF=0.725439;AN=5008;NS=2504;DP=17388;EAS_AF=0.6151;AMR_AF=0.7305;AFR_AF=0.7194;EUR_AF=0.828;SAS_AF=0.7382;AA=C|||;VT=SNP
4	168323148	rs2706097	G	A	100	PASS	AC=3684;AF=0.735623;AN=5008;NS=2504;DP=17885;EAS_AF=0.6131;AMR_AF=0.7262;AFR_AF=0.7625;EUR_AF=0.827;SAS_AF=0.7382;AA=A|||;VT=SNP
4	168323205	rs7661975	T	C	100	PASS	AC=1583;AF=0.316094;AN=5008;NS=2504;DP=17640;EAS_AF=0.1954;AMR_AF=0.255;AFR_AF=0.469;EUR_AF=0.3121;SAS_AF=0.2812;AA=T|||;VT=SNP
4	168323376	rs1962499	A	G	100	PASS	AC=3333;AF=0.665535;AN=5008;NS=2504;DP=15659;EAS_AF=0.4871;AMR_AF=0.7205;AFR_AF=0.615;EUR_AF=0.8241;SAS_AF=0.7157;AA=G|||;VT=SNP
4	168323780	rs2706095	G	A	100	PASS	AC=1241;AF=0.247804;AN=5008;NS=2504;DP=16265;EAS_AF=0.1944;AMR_AF=0.2421;AFR_AF=0.2186;EUR_AF=0.3121;SAS_AF=0.2802;AA=G|||;VT=SNP
4	168324109	rs3849581	T	C	100	PASS	AC=377;AF=0.0752796;AN=5008;NS=2504;DP=19662;EAS_AF=0.1448;AMR_AF=0.0677;AFR_AF=0.034;EUR_AF=0.0557;SAS_AF=0.0849;AA=T|||;VT=SNP
4	168324567	rs6815538	C	T	100	PASS	AC=4597;AF=0.917931;AN=5008;NS=2504;DP=17373;EAS_AF=0.9365;AMR_AF=0.9323;AFR_AF=0.8306;EUR_AF=0.9553;SAS_AF=0.9683;AA=T|||;VT=SNP
4	168325188	rs34535833	T	C	100	PASS	AC=862;AF=0.172125;AN=5008;NS=2504;DP=14644;EAS_AF=0.2837;AMR_AF=0.1513;AFR_AF=0.0083;EUR_AF=0.1948;SAS_AF=0.2699;AA=T|||;VT=SNP
4	168325426	rs73861897	G	A	100	PASS	AC=594;AF=0.11861;AN=5008;NS=2504;DP=17368;EAS_AF=0.0308;AMR_AF=0.0692;AFR_AF=0.2269;EUR_AF=0.1173;SAS_AF=0.0992;AA=G|||;VT=SNP
4	168325690	rs2952432	G	C	100	PASS	AC=1395;AF=0.278554;AN=5008;NS=2504;DP=14801;EAS_AF=0.2361;AMR_AF=0.3963;AFR_AF=0.1536;EUR_AF=0.3678;SAS_AF=0.316;AA=G|||;VT=SNP
4	168325834	rs7675231	A	G	100	PASS	AC=408;AF=0.0814696;AN=5008;NS=2504;DP=13965;EAS_AF=0.1875;AMR_AF=0.098;AFR_AF=0.0174;EUR_AF=0.0179;SAS_AF=0.1125;AA=A|||;VT=SNP
4	168325872	rs17647508	T	C	100	PASS	AC=499;AF=0.0996406;AN=5008;NS=2504;DP=14581;EAS_AF=0.2123;AMR_AF=0.0706;AFR_AF=0.0424;EUR_AF=0.0586;SAS_AF=0.1237;AA=T|||;VT=SNP
4	168326122	rs13106354	T	A	100	PASS	AC=1057;AF=0.211062;AN=5008;NS=2504;DP=12716;EAS_AF=0.2927;AMR_AF=0.1556;AFR_AF=0.152;EUR_AF=0.1958;SAS_AF=0.2618;AA=T|||;VT=SNP
4	168326720	rs11737033	C	T	100	PASS	AC=1231;AF=0.245807;AN=5008;NS=2504;DP=19177;EAS_AF=0.2361;AMR_AF=0.3905;AFR_AF=0.0363;EUR_AF=0.3648;SAS_AF=0.3139;AA=C|||;VT=SNP
4	168326873	rs72703310	G	T	100	PASS	AC=1230;AF=0.245607;AN=5008;NS=2504;DP=17487;EAS_AF=0.2351;AMR_AF=0.3905;AFR_AF=0.0363;EUR_AF=0.3648;SAS_AF=0.3139;AA=G|||;VT=SNP
4	168327233	rs3860620	T	C	100	PASS	AC=1949;AF=0.389177;AN=5008;NS=2504;DP=14572;EAS_AF=0.4325;AMR_AF=0.3156;AFR_AF=0.5129;EUR_AF=0.2624;SAS_AF=0.3599;AA=C|||;VT=SNP
4	168329624	rs78668795	G	A	100	PASS	AC=359;AF=0.0716853;AN=5008;NS=2504;DP=17494;EAS_AF=0.0972;AMR_AF=0.0692;AFR_AF=0.0461;EUR_AF=0.0567;SAS_AF=0.0971;AA=G|||;VT=SNP
4	168330652	rs80189105	G	A	100	PASS	AC=350;AF=0.0698882;AN=5008;NS=2504;DP=16992;EAS_AF=0.0982;AMR_AF=0.0692;AFR_AF=0.0386;EUR_AF=0.0567;SAS_AF=0.0971;AA=G|||;VT=SNP
4	168330866	rs58085639	A	G	100	PASS	AC=718;AF=0.143371;AN=5008;NS=2504;DP=18182;EAS_AF=0.0308;AMR_AF=0.0793;AFR_AF=0.3094;EUR_AF=0.1243;SAS_AF=0.1002;AA=A|||;VT=SNP
4	168331126	rs10020486	G	A	100	PASS	AC=726;AF=0.144968;AN=5008;NS=2504;DP=14915;EAS_AF=0.1895;AMR_AF=0.1657;AFR_AF=0.1566;EUR_AF=0.0795;SAS_AF=0.136;AA=G|||;VT=SNP
4	168331777	rs9991669	A	C	100	PASS	AC=727;AF=0.145168;AN=5008;NS=2504;DP=16308;EAS_AF=0.1895;AMR_AF=0.1657;AFR_AF=0.1566;EUR_AF=0.0805;SAS_AF=0.136;AA=A|||;VT=SNP
4	168332140	rs72621963	T	C	100	PASS	AC=500;AF=0.0998403;AN=5008;NS=2504;DP=17326;EAS_AF=0.2113;AMR_AF=0.0706;AFR_AF=0.0439;EUR_AF=0.0586;SAS_AF=0.1237;AA=T|||;VT=SNP
4	168332989	rs2319256	C	T	100	PASS	AC=4526;AF=0.903754;AN=5008;NS=2504;DP=16543;EAS_AF=0.9613;AMR_AF=0.9121;AFR_AF=0.857;EUR_AF=0.8668;SAS_AF=0.9397;AA=T|||;VT=SNP
4	168333040	rs9997936	T	C	100	PASS	AC=724;AF=0.144569;AN=5008;NS=2504;DP=17648;EAS_AF=0.1895;AMR_AF=0.1643;AFR_AF=0.1566;EUR_AF=0.0795;SAS_AF=0.135;AA=T|||;VT=SNP
4	168333053	rs34664469	G	A	100	PASS	AC=1066;AF=0.212859;AN=5008;NS=2504;DP=17838;EAS_AF=0.2927;AMR_AF=0.1556;AFR_AF=0.1581;EUR_AF=0.1968;SAS_AF=0.2618;AA=G|||;VT=SNP
4	168333075	rs79640031	C	A	100	PASS	AC=349;AF=0.0696885;AN=5008;NS=2504;DP=18267;EAS_AF=0.0972;AMR_AF=0.0692;AFR_AF=0.0386;EUR_AF=0.0567;SAS_AF=0.0971;AA=C|||;VT=SNP
4	168333572	rs10050232	G	A	100	PASS	AC=1944;AF=0.388179;AN=5008;NS=2504;DP=15980;EAS_AF=0.4296;AMR_AF=0.3156;AFR_AF=0.5129;EUR_AF=0.2614;SAS_AF=0.3589;AA=A|||;VT=SNP
4	168333999	rs73861900	G	A	100	PASS	AC=597;AF=0.119209;AN=5008;NS=2504;DP=11675;EAS_AF=0.0308;AMR_AF=0.0692;AFR_AF=0.2247;EUR_AF=0.1223;SAS_AF=0.1002;AA=A|||;VT=SNP
4	168334028	rs2706836	T	C	100	PASS	AC=4531;AF=0.904752;AN=5008;NS=2504;DP=12153;EAS_AF=0.9613;AMR_AF=0.9121;AFR_AF=0.8608;EUR_AF=0.8668;SAS_AF=0.9397;AA=C|||;VT=SNP
4	168334133	rs77319333	A	G	100	PASS	AC=352;AF=0.0702875;AN=5008;NS=2504;DP=15251;EAS_AF=0.0972;AMR_AF=0.0692;AFR_AF=0.0408;EUR_AF=0.0567;SAS_AF=0.0971;AA=A|||;VT=SNP
4	168334803	rs12502751	T	G	100	PASS	AC=1249;AF=0.249401;AN=5008;NS=2504;DP=12909;EAS_AF=0.2401;AMR_AF=0.3905;AFR_AF=0.0371;EUR_AF=0.3638;SAS_AF=0.3282;AA=T|||;VT=SNP
4	168336304	rs2250633	A	C	100	PASS	AC=347;AF=0.0692891;AN=5008;NS=2504;DP=14458;EAS_AF=0.0893;AMR_AF=0.0692;AFR_AF=0.0461;EUR_AF=0.0567;SAS_AF=0.093;AA=A|||;VT=SNP
4	168336641	rs2952481	T	C	100	PASS	AC=4517;AF=0.901957;AN=5008;NS=2504;DP=14374;EAS_AF=0.9514;AMR_AF=0.9121;AFR_AF=0.8578;EUR_AF=0.8668;SAS_AF=0.9397;AA=C|||;VT=SNP
4	168337543	rs2706843	C	T	100	PASS	AC=4516;AF=0.901757;AN=5008;NS=2504;DP=16372;EAS_AF=0.9514;AMR_AF=0.9121;AFR_AF=0.8563;EUR_AF=0.8678;SAS_AF=0.9397;AA=T|||;VT=SNP
4	168337827	rs2706844	C	T	100	PASS	AC=348;AF=0.0694888;AN=5008;NS=2504;DP=16922;EAS_AF=0.0893;AMR_AF=0.0692;AFR_AF=0.0461;EUR_AF=0.0567;SAS_AF=0.0941;AA=C|||;VT=SNP
4	168338456	rs76151678	A	G	100	PASS	AC=317;AF=0.0632987;AN=5008;NS=2504;DP=19546;EAS_AF=0.0308;AMR_AF=0.049;AFR_AF=0.0068;EUR_AF=0.1392;SAS_AF=0.1053;AA=A|||;VT=SNP
4	168338506	rs2952482	A	G	100	PASS	AC=1499;AF=0.299321;AN=5008;NS=2504;DP=19367;EAS_AF=0.2341;AMR_AF=0.1873;AFR_AF=0.5151;EUR_AF=0.2177;SAS_AF=0.2382;AA=G|||;VT=SNP
4	168339018	rs76654334	A	T	100	PASS	AC=348;AF=0.0694888;AN=5008;NS=2504;DP=19988;EAS_AF=0.0893;AMR_AF=0.0692;AFR_AF=0.0461;EUR_AF=0.0567;SAS_AF=0.0941;AA=A|||;VT=SNP
4	168340012	rs62333593	G	A	100	PASS	AC=1262;AF=0.251997;AN=5008;NS=2504;DP=21057;EAS_AF=0.2252;AMR_AF=0.389;AFR_AF=0.0719;EUR_AF=0.3529;SAS_AF=0.3221;AA=G|||;VT=SNP
4	168340897	rs73864205	G	A	100	PASS	AC=633;AF=0.126398;AN=5008;NS=2504;DP=20995;EAS_AF=0.0308;AMR_AF=0.0764;AFR_AF=0.2284;EUR_AF=0.1421;SAS_AF=0.1063;AA=C|||;VT=SNP
4	168341296	rs11935296	A	G	100	PASS	AC=633;AF=0.126398;AN=5008;NS=2504;DP=20774;EAS_AF=0.0308;AMR_AF=0.0764;AFR_AF=0.2284;EUR_AF=0.1421;SAS_AF=0.1063;AA=A|||;VT=SNP
4	168341359	rs2319261	G	T	100	PASS	AC=1398;AF=0.279153;AN=5008;NS=2504;DP=20324;EAS_AF=0.2292;AMR_AF=0.3948;AFR_AF=0.1687;EUR_AF=0.3529;SAS_AF=0.3221;AA=G|||;VT=SNP
4	168342069	rs2706833	G	A	100	PASS	AC=2807;AF=0.560503;AN=5008;NS=2504;DP=17901;EAS_AF=0.4613;AMR_AF=0.5793;AFR_AF=0.6157;EUR_AF=0.5726;SAS_AF=0.5624;AA=A|||;VT=SNP
4	168342659	rs72703315	C	T	100	PASS	AC=382;AF=0.076278;AN=5008;NS=2504;DP=19667;EAS_AF=0.0893;AMR_AF=0.085;AFR_AF=0.0401;EUR_AF=0.0736;SAS_AF=0.1084;AA=C|||;VT=SNP
4	168343276	rs10013164	T	G	100	PASS	AC=1961;AF=0.391573;AN=5008;NS=2504;DP=18256;EAS_AF=0.4315;AMR_AF=0.4712;AFR_AF=0.2602;EUR_AF=0.4165;SAS_AF=0.4458;AA=G|||;VT=SNP
4	168343459	rs10006075	C	G	100	PASS	AC=1957;AF=0.390775;AN=5008;NS=2504;DP=17945;EAS_AF=0.4315;AMR_AF=0.4712;AFR_AF=0.2564;EUR_AF=0.4175;SAS_AF=0.4458;AA=c|||;VT=SNP
4	168343902	rs8180236	A	G	100	PASS	AC=1955;AF=0.390375;AN=5008;NS=2504;DP=16001;EAS_AF=0.4315;AMR_AF=0.4712;AFR_AF=0.2549;EUR_AF=0.4155;SAS_AF=0.4479;AA=G|||;VT=SNP
4	168345139	rs2319258	A	G	100	PASS	AC=2795;AF=0.558107;AN=5008;NS=2504;DP=19248;EAS_AF=0.4623;AMR_AF=0.5793;AFR_AF=0.6044;EUR_AF=0.5736;SAS_AF=0.5634;AA=G|||;VT=SNP
4	168345607	rs34607048	A	T	100	PASS	AC=682;AF=0.136182;AN=5008;NS=2504;DP=1620;EAS_AF=0.0893;AMR_AF=0.1715;AFR_AF=0.1467;EUR_AF=0.1551;SAS_AF=0.1258;AA=a|||;VT=SNP
4	168345682	rs2319259	C	T	100	PASS	AC=2970;AF=0.593051;AN=5008;NS=2504;DP=16635;EAS_AF=0.4623;AMR_AF=0.6455;AFR_AF=0.6331;EUR_AF=0.6521;SAS_AF=0.5757;AA=t|||;VT=SNP
4	168345977	rs77725218	C	G	100	PASS	AC=410;AF=0.081869;AN=5008;NS=2504;DP=20429;EAS_AF=0.0903;AMR_AF=0.0735;AFR_AF=0.09;EUR_AF=0.0567;SAS_AF=0.0941;AA=c|||;VT=SNP
4	168346279	rs76352334	C	T	100	PASS	AC=412;AF=0.0822684;AN=5008;NS=2504;DP=20923;EAS_AF=0.0893;AMR_AF=0.0749;AFR_AF=0.0908;EUR_AF=0.0567;SAS_AF=0.0951;AA=c|||;VT=SNP
4	168347416	rs76500491	A	C	100	PASS	AC=394;AF=0.0786741;AN=5008;NS=2504;DP=18785;EAS_AF=0.0823;AMR_AF=0.0735;AFR_AF=0.0847;EUR_AF=0.0567;SAS_AF=0.093;AA=a|||;VT=SNP
4	168347737	rs34116384	C	T	100	PASS	AC=722;AF=0.144169;AN=5008;NS=2504;DP=15161;EAS_AF=0.0823;AMR_AF=0.1902;AFR_AF=0.1589;EUR_AF=0.173;SAS_AF=0.1258;AA=c|||;VT=SNP
4	168348929	rs4419497	T	C	100	PASS	AC=1753;AF=0.35004;AN=5008;NS=2504;DP=19235;EAS_AF=0.2599;AMR_AF=0.428;AFR_AF=0.2307;EUR_AF=0.4632;SAS_AF=0.4325;AA=T|||;VT=SNP
4	168349550	rs17601772	G	A	100	PASS	AC=286;AF=0.0571086;AN=5008;NS=2504;DP=14099;EAS_AF=0.0823;AMR_AF=0.0706;AFR_AF=0.0045;EUR_AF=0.0567;SAS_AF=0.093;AA=G|||;VT=SNP
4	168350165	rs62333596	T	C	100	PASS	AC=711;AF=0.141973;AN=5008;NS=2504;DP=15193;EAS_AF=0.0823;AMR_AF=0.1902;AFR_AF=0.1505;EUR_AF=0.173;SAS_AF=0.1258;AA=T|||;VT=SNP
4	168350182	rs2319244	C	T	100	PASS	AC=1624;AF=0.324281;AN=5008;NS=2504;DP=15570;EAS_AF=0.5079;AMR_AF=0.2709;AFR_AF=0.2723;EUR_AF=0.2207;SAS_AF=0.3497;AA=C|||;VT=SNP
4	168350185	rs12506707	A	G	100	PASS	AC=1753;AF=0.35004;AN=5008;NS=2504;DP=15562;EAS_AF=0.2609;AMR_AF=0.4294;AFR_AF=0.2292;EUR_AF=0.4642;SAS_AF=0.4315;AA=A|||;VT=SNP
4	168350332	rs74514354	C	T	100	PASS	AC=396;AF=0.0790735;AN=5008;NS=2504;DP=17927;EAS_AF=0.0823;AMR_AF=0.0735;AFR_AF=0.0862;EUR_AF=0.0567;SAS_AF=0.093;AA=C|||;VT=SNP
4	168351130	rs6553778	C	T	100	PASS	AC=1623;AF=0.324081;AN=5008;NS=2504;DP=19640;EAS_AF=0.5079;AMR_AF=0.2709;AFR_AF=0.2716;EUR_AF=0.2207;SAS_AF=0.3497;AA=C|||;VT=SNP
4	168352981	rs6812213	A	G	100	PASS	AC=1384;AF=0.276358;AN=5008;NS=2504;DP=19795;EAS_AF=0.5079;AMR_AF=0.255;AFR_AF=0.1014;EUR_AF=0.2177;SAS_AF=0.3497;AA=A|||;VT=SNP
4	168353335	rs34586928	C	A	100	PASS	AC=720;AF=0.14377;AN=5008;NS=2504;DP=17913;EAS_AF=0.0823;AMR_AF=0.1902;AFR_AF=0.1573;EUR_AF=0.173;SAS_AF=0.1258;AA=C|||;VT=SNP
4	168353430	rs13136714	T	G	100	PASS	AC=721;AF=0.14397;AN=5008;NS=2504;DP=15159;EAS_AF=0.0823;AMR_AF=0.1902;AFR_AF=0.1573;EUR_AF=0.174;SAS_AF=0.1258;AA=T|||;VT=SNP
4	168354419	rs10517938	A	C	100	PASS	AC=1387;AF=0.276957;AN=5008;NS=2504;DP=19289;EAS_AF=0.5079;AMR_AF=0.255;AFR_AF=0.1036;EUR_AF=0.2177;SAS_AF=0.3497;AA=A|||;VT=SNP
4	168355494	rs11941943	G	A	100	PASS	AC=1624;AF=0.324281;AN=5008;NS=2504;DP=18862;EAS_AF=0.5079;AMR_AF=0.2709;AFR_AF=0.2723;EUR_AF=0.2207;SAS_AF=0.3497;AA=G|||;VT=SNP
4	168355684	rs17523451	T	G	100	PASS	AC=1753;AF=0.35004;AN=5008;NS=2504;DP=18765;EAS_AF=0.2599;AMR_AF=0.4294;AFR_AF=0.23;EUR_AF=0.4642;SAS_AF=0.4315;AA=T|||;VT=SNP
4	168355927	rs76321197	T	C	100	PASS	AC=395;AF=0.0788738;AN=5008;NS=2504;DP=21530;EAS_AF=0.0823;AMR_AF=0.072;AFR_AF=0.0862;EUR_AF=0.0567;SAS_AF=0.093;AA=T|||;VT=SNP
4	168356020	rs75198187	C	T	100	PASS	AC=457;AF=0.091254;AN=5008;NS=2504;DP=19472;EAS_AF=0.0288;AMR_AF=0.0634;AFR_AF=0.1074;EUR_AF=0.1382;SAS_AF=0.1053;AA=C|||;VT=SNP
4	168356099	rs34871603	T	C	100	PASS	AC=1387;AF=0.276957;AN=5008;NS=2504;DP=17684;EAS_AF=0.5089;AMR_AF=0.2536;AFR_AF=0.1036;EUR_AF=0.2177;SAS_AF=0.3497;AA=T|||;VT=SNP
4	168357261	rs34514527	C	T	100	PASS	AC=1958;AF=0.390974;AN=5008;NS=2504;DP=18026;EAS_AF=0.5476;AMR_AF=0.3674;AFR_AF=0.2602;EUR_AF=0.3598;SAS_AF=0.455;AA=C|||;VT=SNP
4	168357266	rs34773757	T	C	100	PASS	AC=1868;AF=0.373003;AN=5008;NS=2504;DP=17807;EAS_AF=0.5476;AMR_AF=0.3602;AFR_AF=0.1974;EUR_AF=0.3579;SAS_AF=0.455;AA=T|||;VT=SNP
4	168357565	rs112448253	C	T	100	PASS	AC=425;AF=0.0848642;AN=5008;NS=2504;DP=16801;EAS_AF=0.0823;AMR_AF=0.0749;AFR_AF=0.1051;EUR_AF=0.0596;SAS_AF=0.093;AA=C|||;VT=SNP
4	168357902	rs71620447	G	A	100	PASS	AC=1871;AF=0.373602;AN=5008;NS=2504;DP=16225;EAS_AF=0.5466;AMR_AF=0.3588;AFR_AF=0.2012;EUR_AF=0.3579;SAS_AF=0.455;AA=g|||;VT=SNP
4	168358213	rs111408481	T	C	100	PASS	AC=4282;AF=0.855032;AN=5008;NS=2504;DP=16742;EAS_AF=0.9464;AMR_AF=0.817;AFR_AF=0.8275;EUR_AF=0.7654;SAS_AF=0.9172;AA=-|||;VT=SNP
4	168358359	rs113102690	C	A	100	PASS	AC=411;AF=0.0820687;AN=5008;NS=2504;DP=19108;EAS_AF=0.0823;AMR_AF=0.0749;AFR_AF=0.0938;EUR_AF=0.0596;SAS_AF=0.0941;AA=-|||;VT=SNP
4	168359570	rs148917466	G	A	100	PASS	AC=1169;AF=0.233427;AN=5008;NS=2504;DP=20935;EAS_AF=0.3185;AMR_AF=0.2017;AFR_AF=0.0121;EUR_AF=0.3449;SAS_AF=0.3528;AA=-|||;VT=SNP
4	168361409	rs151015223	G	T	100	PASS	AC=411;AF=0.0820687;AN=5008;NS=2504;DP=15887;EAS_AF=0.0823;AMR_AF=0.0749;AFR_AF=0.0938;EUR_AF=0.0596;SAS_AF=0.0941;AA=g|||;VT=SNP
4	168361641	rs115610589	C	T	100	PASS	AC=415;AF=0.0828674;AN=5008;NS=2504;DP=16550;EAS_AF=0.0823;AMR_AF=0.0749;AFR_AF=0.0968;EUR_AF=0.0596;SAS_AF=0.0941;AA=c|||;VT=SNP
4	168361686	rs112235362	G	T	100	PASS	AC=1170;AF=0.233626;AN=5008;NS=2504;DP=16331;EAS_AF=0.3185;AMR_AF=0.2032;AFR_AF=0.0121;EUR_AF=0.3449;SAS_AF=0.3528;AA=g|||;VT=SNP
4	168362558	rs4860014	T	C	100	PASS	AC=1533;AF=0.30611;AN=5008;NS=2504;DP=15690;EAS_AF=0.2212;AMR_AF=0.3588;AFR_AF=0.2958;EUR_AF=0.338;SAS_AF=0.3374;AA=T|||;VT=SNP
4	168362635	rs2706823	A	C	100	PASS	AC=2778;AF=0.554712;AN=5008;NS=2504;DP=15567;EAS_AF=0.7252;AMR_AF=0.4597;AFR_AF=0.553;EUR_AF=0.4274;SAS_AF=0.5798;AA=C|||;VT=SNP
4	168362801	rs2706072	A	T	100	PASS	AC=4700;AF=0.938498;AN=5008;NS=2504;DP=16749;EAS_AF=0.9474;AMR_AF=0.9207;AFR_AF=0.9924;EUR_AF=0.8698;SAS_AF=0.9397;AA=T|||;VT=SNP
4	168362952	rs2706822	A	G	100	PASS	AC=4275;AF=0.853634;AN=5008;NS=2504;DP=18698;EAS_AF=0.9464;AMR_AF=0.817;AFR_AF=0.8222;EUR_AF=0.7654;SAS_AF=0.9172;AA=a|||;VT=SNP
4	168363185	rs78640402	A	T	100	PASS	AC=538;AF=0.107428;AN=5008;NS=2504;DP=17484;EAS_AF=0.1786;AMR_AF=0.0764;AFR_AF=0.0968;EUR_AF=0.0616;SAS_AF=0.1176;AA=A|||;VT=SNP
4	168363263	rs2706071	A	G	100	PASS	AC=2779;AF=0.554912;AN=5008;NS=2504;DP=16779;EAS_AF=0.7252;AMR_AF=0.4597;AFR_AF=0.553;EUR_AF=0.4284;SAS_AF=0.5798;AA=G|||;VT=SNP
4	168363398	rs2706070	A	G	100	PASS	AC=2779;AF=0.554912;AN=5008;NS=2504;DP=17446;EAS_AF=0.7252;AMR_AF=0.4597;AFR_AF=0.553;EUR_AF=0.4284;SAS_AF=0.5798;AA=G|||;VT=SNP
4	168363474	rs2319243	T	A	100	PASS	AC=1941;AF=0.38758;AN=5008;NS=2504;DP=17098;EAS_AF=0.5466;AMR_AF=0.366;AFR_AF=0.2489;EUR_AF=0.3608;SAS_AF=0.454;AA=T|||;VT=SNP
4	168363857	rs75392487	G	C	100	PASS	AC=538;AF=0.107428;AN=5008;NS=2504;DP=19546;EAS_AF=0.1786;AMR_AF=0.0764;AFR_AF=0.0968;EUR_AF=0.0616;SAS_AF=0.1176;AA=G|||;VT=SNP
4	168364625	rs2706069	A	G	100	PASS	AC=4673;AF=0.933107;AN=5008;NS=2504;DP=19680;EAS_AF=0.9474;AMR_AF=0.9193;AFR_AF=0.9728;EUR_AF=0.8698;SAS_AF=0.9397;AA=a|||;VT=SNP
4	168364638	rs2319242	C	A	100	PASS	AC=1283;AF=0.25619;AN=5008;NS=2504;DP=20195;EAS_AF=0.2222;AMR_AF=0.3242;AFR_AF=0.1581;EUR_AF=0.3151;SAS_AF=0.3149;AA=C|||;VT=SNP
4	168365551	rs74864321	G	A	100	PASS	AC=573;AF=0.114417;AN=5008;NS=2504;DP=16574;EAS_AF=0.1825;AMR_AF=0.0778;AFR_AF=0.1195;EUR_AF=0.0616;SAS_AF=0.1176;AA=G|||;VT=SNP
4	168366059	rs11936627	T	A	100	PASS	AC=1839;AF=0.367212;AN=5008;NS=2504;DP=18431;EAS_AF=0.5466;AMR_AF=0.3573;AFR_AF=0.177;EUR_AF=0.3598;SAS_AF=0.454;AA=T|||;VT=SNP
4	168366518	rs11133037	C	T	100	PASS	AC=1838;AF=0.367013;AN=5008;NS=2504;DP=14955;EAS_AF=0.5466;AMR_AF=0.3573;AFR_AF=0.177;EUR_AF=0.3588;SAS_AF=0.454;AA=c|||;VT=SNP
4	168367333	rs2319240	C	G	100	PASS	AC=441;AF=0.0880591;AN=5008;NS=2504;DP=14660;EAS_AF=0.0823;AMR_AF=0.0764;AFR_AF=0.1157;EUR_AF=0.0596;SAS_AF=0.0941;AA=C|||;VT=SNP
4	168368652	rs34209900	G	A	100	PASS	AC=2028;AF=0.404952;AN=5008;NS=2504;DP=17567;EAS_AF=0.5466;AMR_AF=0.3689;AFR_AF=0.3116;EUR_AF=0.3618;SAS_AF=0.455;AA=G|||;VT=SNP
4	168368768	rs2706067	A	G	100	PASS	AC=4701;AF=0.938698;AN=5008;NS=2504;DP=16987;EAS_AF=0.9474;AMR_AF=0.9207;AFR_AF=0.9924;EUR_AF=0.8708;SAS_AF=0.9397;AA=G|||;VT=SNP
4	168370018	rs75092817	C	A	100	PASS	AC=428;AF=0.0854633;AN=5008;NS=2504;DP=16816;EAS_AF=0.0823;AMR_AF=0.0778;AFR_AF=0.1051;EUR_AF=0.0596;SAS_AF=0.0941;AA=C|||;VT=SNP
4	168371141	rs57814872	A	G	100	PASS	AC=1305;AF=0.260583;AN=5008;NS=2504;DP=17747;EAS_AF=0.2212;AMR_AF=0.3242;AFR_AF=0.1596;EUR_AF=0.3231;SAS_AF=0.3282;AA=A|||;VT=SNP
4	168371489	rs75320396	G	A	100	PASS	AC=556;AF=0.111022;AN=5008;NS=2504;DP=17411;EAS_AF=0.1796;AMR_AF=0.0793;AFR_AF=0.1082;EUR_AF=0.0616;SAS_AF=0.1176;AA=G|||;VT=SNP
4	168371561	rs62333622	A	T	100	PASS	AC=1217;AF=0.243011;AN=5008;NS=2504;DP=17079;EAS_AF=0.2212;AMR_AF=0.3184;AFR_AF=0.0968;EUR_AF=0.3221;SAS_AF=0.3282;AA=A|||;VT=SNP
4	168373892	rs2706074	C	T	100	PASS	AC=2860;AF=0.571086;AN=5008;NS=2504;DP=16931;EAS_AF=0.7262;AMR_AF=0.4625;AFR_AF=0.6112;EUR_AF=0.4294;SAS_AF=0.5798;AA=T|||;VT=SNP
4	168374893	rs6841602	A	G	100	PASS	AC=587;AF=0.117212;AN=5008;NS=2504;DP=15546;EAS_AF=0.1806;AMR_AF=0.0807;AFR_AF=0.1301;EUR_AF=0.0616;SAS_AF=0.1176;AA=A|||;VT=SNP
4	168375063	rs2706821	T	C	100	PASS	AC=887;AF=0.177117;AN=5008;NS=2504;DP=17155;EAS_AF=0.1806;AMR_AF=0.098;AFR_AF=0.3374;EUR_AF=0.0676;SAS_AF=0.1258;AA=T|||;VT=SNP
4	168375863	rs6854438	T	G	100	PASS	AC=459;AF=0.0916534;AN=5008;NS=2504;DP=18490;EAS_AF=0.0833;AMR_AF=0.0793;AFR_AF=0.1271;EUR_AF=0.0596;SAS_AF=0.0941;AA=T|||;VT=SNP
4	168376093	rs7681743	C	T	100	PASS	AC=1969;AF=0.393171;AN=5008;NS=2504;DP=18983;EAS_AF=0.5456;AMR_AF=0.3631;AFR_AF=0.2716;EUR_AF=0.3618;SAS_AF=0.454;AA=C|||;VT=SNP
4	168376692	rs2252437	A	G	100	PASS	AC=4700;AF=0.938498;AN=5008;NS=2504;DP=16983;EAS_AF=0.9474;AMR_AF=0.9193;AFR_AF=0.9924;EUR_AF=0.8708;SAS_AF=0.9397;AA=G|||;VT=SNP
4	168376915	rs6553798	T	C	100	PASS	AC=463;AF=0.0924521;AN=5008;NS=2504;DP=19383;EAS_AF=0.0833;AMR_AF=0.0793;AFR_AF=0.1301;EUR_AF=0.0596;SAS_AF=0.0941;AA=T|||;VT=SNP
4	168377323	rs6553799	T	A	100	PASS	AC=887;AF=0.177117;AN=5008;NS=2504;DP=15737;EAS_AF=0.1806;AMR_AF=0.098;AFR_AF=0.3374;EUR_AF=0.0676;SAS_AF=0.1258;AA=t|||;VT=SNP
4	168377326	rs12649155	T	C	100	PASS	AC=1971;AF=0.39357;AN=5008;NS=2504;DP=15782;EAS_AF=0.5456;AMR_AF=0.3646;AFR_AF=0.2723;EUR_AF=0.3618;SAS_AF=0.454;AA=t|||;VT=SNP
4	168378420	rs2319264	A	G	100	PASS	AC=1212;AF=0.242013;AN=5008;NS=2504;DP=7551;EAS_AF=0.2242;AMR_AF=0.3184;AFR_AF=0.0968;EUR_AF=0.3161;SAS_AF=0.3262;AA=A|||;VT=SNP
4	168380411	rs6846744	T	C	100	PASS	AC=461;AF=0.0920527;AN=5008;NS=2504;DP=18762;EAS_AF=0.0823;AMR_AF=0.0749;AFR_AF=0.1271;EUR_AF=0.0646;SAS_AF=0.0951;AA=T|||;VT=SNP
4	168381550	rs17523610	T	C	100	PASS	AC=293;AF=0.0585064;AN=5008;NS=2504;DP=16846;EAS_AF=0.0823;AMR_AF=0.0677;AFR_AF=0.0038;EUR_AF=0.0646;SAS_AF=0.0951;AA=T|||;VT=SNP
4	168382817	rs1382238	C	A	100	PASS	AC=2006;AF=0.400559;AN=5008;NS=2504;DP=18562;EAS_AF=0.5516;AMR_AF=0.3761;AFR_AF=0.2806;EUR_AF=0.3688;SAS_AF=0.4571;AA=C|||;VT=SNP
4	168383183	rs7661537	T	C	100	PASS	AC=2038;AF=0.406949;AN=5008;NS=2504;DP=17936;EAS_AF=0.5516;AMR_AF=0.379;AFR_AF=0.3033;EUR_AF=0.3688;SAS_AF=0.4571;AA=T|||;VT=SNP
4	168384453	rs11736359	T	C	100	PASS	AC=1934;AF=0.386182;AN=5008;NS=2504;DP=10462;EAS_AF=0.5516;AMR_AF=0.3718;AFR_AF=0.2292;EUR_AF=0.3668;SAS_AF=0.4581;AA=T|||;VT=SNP
4	168385479	rs1478232	C	T	100	PASS	AC=649;AF=0.129593;AN=5008;NS=2504;DP=16030;EAS_AF=0.0506;AMR_AF=0.1844;AFR_AF=0.1157;EUR_AF=0.2346;SAS_AF=0.0828;AA=C|||;VT=SNP
4	168387369	rs9312556	G	T	100	PASS	AC=766;AF=0.152955;AN=5008;NS=2504;DP=17156;EAS_AF=0.1806;AMR_AF=0.0893;AFR_AF=0.2443;EUR_AF=0.0716;SAS_AF=0.1299;AA=T|||;VT=SNP
4	168388140	rs80073004	A	C	100	PASS	AC=462;AF=0.0922524;AN=5008;NS=2504;DP=15680;EAS_AF=0.0823;AMR_AF=0.0749;AFR_AF=0.1278;EUR_AF=0.0646;SAS_AF=0.0951;AA=A|||;VT=SNP
4	168388342	rs10517939	G	A	100	PASS	AC=1284;AF=0.25639;AN=5008;NS=2504;DP=14762;EAS_AF=0.2173;AMR_AF=0.3228;AFR_AF=0.1566;EUR_AF=0.3161;SAS_AF=0.3231;AA=G|||;VT=SNP
4	168388408	rs17704165	A	T	100	PASS	AC=591;AF=0.118011;AN=5008;NS=2504;DP=14539;EAS_AF=0.1815;AMR_AF=0.0764;AFR_AF=0.1301;EUR_AF=0.0666;SAS_AF=0.1186;AA=A|||;VT=SNP
4	168389208	rs17523654	G	A	100	PASS	AC=1285;AF=0.256589;AN=5008;NS=2504;DP=16275;EAS_AF=0.2183;AMR_AF=0.3228;AFR_AF=0.1566;EUR_AF=0.3161;SAS_AF=0.3231;AA=G|||;VT=SNP
4	168389344	rs13150354	A	T	100	PASS	AC=647;AF=0.129193;AN=5008;NS=2504;DP=16528;EAS_AF=0.0506;AMR_AF=0.183;AFR_AF=0.115;EUR_AF=0.2346;SAS_AF=0.0828;AA=A|||;VT=SNP
4	168389663	rs34790673	C	T	100	PASS	AC=2113;AF=0.421925;AN=5008;NS=2504;DP=11618;EAS_AF=0.2688;AMR_AF=0.5288;AFR_AF=0.385;EUR_AF=0.5586;SAS_AF=0.4131;AA=C|||;VT=SNP
4	168390248	rs12646941	T	C	100	PASS	AC=308;AF=0.0615016;AN=5008;NS=2504;DP=18448;EAS_AF=0.0506;AMR_AF=0.0807;AFR_AF=0.0076;EUR_AF=0.1302;SAS_AF=0.0613;AA=T|||;VT=SNP
4	168390470	rs17704183	G	A	100	PASS	AC=1912;AF=0.381789;AN=5008;NS=2504;DP=17822;EAS_AF=0.5506;AMR_AF=0.3646;AFR_AF=0.2277;EUR_AF=0.3569;SAS_AF=0.454;AA=G|||;VT=SNP
4	168391112	rs17053293	T	C	100	PASS	AC=540;AF=0.107827;AN=5008;NS=2504;DP=18880;EAS_AF=0.0823;AMR_AF=0.0807;AFR_AF=0.1815;EUR_AF=0.0676;SAS_AF=0.0951;AA=T|||;VT=SNP
4	168391333	rs6817078	G	T	100	PASS	AC=4556;AF=0.909744;AN=5008;NS=2504;DP=16552;EAS_AF=0.9018;AMR_AF=0.9798;AFR_AF=0.7753;EUR_AF=0.992;SAS_AF=0.9652;AA=G|||;VT=SNP
4	168392223	rs7694220	A	G	100	PASS	AC=1864;AF=0.372204;AN=5008;NS=2504;DP=16154;EAS_AF=0.5506;AMR_AF=0.3703;AFR_AF=0.1793;EUR_AF=0.3658;SAS_AF=0.4571;AA=A|||;VT=SNP
4	168392826	rs56678518	G	A	100	PASS	AC=1232;AF=0.246006;AN=5008;NS=2504;DP=15741;EAS_AF=0.2183;AMR_AF=0.317;AFR_AF=0.1203;EUR_AF=0.3151;SAS_AF=0.3231;AA=G|||;VT=SNP
4	168395045	rs75355082	T	C	100	PASS	AC=460;AF=0.091853;AN=5008;NS=2504;DP=17728;EAS_AF=0.0823;AMR_AF=0.072;AFR_AF=0.1271;EUR_AF=0.0646;SAS_AF=0.0961;AA=T|||;VT=SNP
4	168395222	rs74467310	G	T	100	PASS	AC=411;AF=0.0820687;AN=5008;NS=2504;DP=17077;EAS_AF=0.0823;AMR_AF=0.0692;AFR_AF=0.093;EUR_AF=0.0626;SAS_AF=0.0961;AA=G|||;VT=SNP
4	168395997	rs79063107	G	A	100	PASS	AC=411;AF=0.0820687;AN=5008;NS=2504;DP=14343;EAS_AF=0.0823;AMR_AF=0.0692;AFR_AF=0.093;EUR_AF=0.0626;SAS_AF=0.0961;AA=G|||;VT=SNP
4	168397266	rs17053300	G	C	100	PASS	AC=428;AF=0.0854633;AN=5008;NS=2504;DP=15256;EAS_AF=0.0823;AMR_AF=0.072;AFR_AF=0.1051;EUR_AF=0.0626;SAS_AF=0.0951;AA=G|||;VT=SNP
4	168397390	rs6838532	A	G	100	PASS	AC=2186;AF=0.436502;AN=5008;NS=2504;DP=18978;EAS_AF=0.2679;AMR_AF=0.5432;AFR_AF=0.4198;EUR_AF=0.5726;SAS_AF=0.4172;AA=A|||;VT=SNP
4	168398223	rs12499831	A	G	100	PASS	AC=1964;AF=0.392173;AN=5008;NS=2504;DP=17035;EAS_AF=0.5536;AMR_AF=0.3732;AFR_AF=0.2504;EUR_AF=0.3668;SAS_AF=0.4571;AA=A|||;VT=SNP
4	168399515	rs76762906	G	A	100	PASS	AC=407;AF=0.08127;AN=5008;NS=2504;DP=14078;EAS_AF=0.0823;AMR_AF=0.0692;AFR_AF=0.093;EUR_AF=0.0626;SAS_AF=0.092;AA=G|||;VT=SNP
4	168400413	rs55786536	T	G	100	PASS	AC=1311;AF=0.261781;AN=5008;NS=2504;DP=19363;EAS_AF=0.2173;AMR_AF=0.3314;AFR_AF=0.1498;EUR_AF=0.339;SAS_AF=0.3303;AA=T|||;VT=SNP
4	168400614	rs62333637	T	C	100	PASS	AC=1198;AF=0.239217;AN=5008;NS=2504;DP=17752;EAS_AF=0.3294;AMR_AF=0.2118;AFR_AF=0.0144;EUR_AF=0.3469;SAS_AF=0.3589;AA=T|||;VT=SNP
4	168400843	rs2126866	T	G	100	PASS	AC=893;AF=0.178315;AN=5008;NS=2504;DP=18312;EAS_AF=0.0516;AMR_AF=0.2046;AFR_AF=0.289;EUR_AF=0.2296;SAS_AF=0.0879;AA=T|||;VT=SNP
4	168400880	rs2126865	C	T	100	PASS	AC=635;AF=0.126797;AN=5008;NS=2504;DP=18526;EAS_AF=0.0506;AMR_AF=0.1772;AFR_AF=0.1218;EUR_AF=0.2197;SAS_AF=0.0808;AA=C|||;VT=SNP
4	168401003	rs2169736	T	C	100	PASS	AC=2294;AF=0.458067;AN=5008;NS=2504;DP=21335;EAS_AF=0.2887;AMR_AF=0.5461;AFR_AF=0.472;EUR_AF=0.5805;SAS_AF=0.4254;AA=T|||;VT=SNP
4	168402579	rs67201923	C	T	100	PASS	AC=122;AF=0.024361;AN=5008;NS=2504;DP=15100;EAS_AF=0.0337;AMR_AF=0.0086;AFR_AF=0.0401;EUR_AF=0.0139;SAS_AF=0.0153;AA=G|||;VT=SNP
4	168403671	rs9999852	T	G	100	PASS	AC=1558;AF=0.311102;AN=5008;NS=2504;DP=19704;EAS_AF=0.2242;AMR_AF=0.3372;AFR_AF=0.3003;EUR_AF=0.33;SAS_AF=0.3773;AA=T|||;VT=SNP
4	168404267	rs28436983	T	C	100	PASS	AC=1447;AF=0.288938;AN=5008;NS=2504;DP=15507;EAS_AF=0.2232;AMR_AF=0.3242;AFR_AF=0.2625;EUR_AF=0.2893;SAS_AF=0.3671;AA=C|||;VT=SNP
4	168405041	rs62333638	A	C	100	PASS	AC=531;AF=0.10603;AN=5008;NS=2504;DP=15758;EAS_AF=0.0109;AMR_AF=0.1484;AFR_AF=0.0696;EUR_AF=0.2028;SAS_AF=0.1237;AA=A|||;VT=SNP
4	168405248	rs147886052	G	A	100	PASS	AC=118;AF=0.0235623;AN=5008;NS=2504;DP=10374;EAS_AF=0.004;AMR_AF=0.0274;AFR_AF=0.0015;EUR_AF=0.0706;SAS_AF=0.0225;AA=G|||;VT=SNP
4	168405438	rs140878126	C	T	100	PASS	AC=245;AF=0.0489217;AN=5008;NS=2504;DP=14305;EAS_AF=0.0258;AMR_AF=0.0591;AFR_AF=0.0182;EUR_AF=0.0954;SAS_AF=0.0593;AA=c|||;VT=SNP
4	168405476	rs115011249	G	A	100	PASS	AC=419;AF=0.0836661;AN=5008;NS=2504;DP=15963;EAS_AF=0.0109;AMR_AF=0.1196;AFR_AF=0.0681;EUR_AF=0.1352;SAS_AF=0.1012;AA=G|||;VT=SNP
4	168405738	rs72703328	G	T	100	PASS	AC=988;AF=0.197284;AN=5008;NS=2504;DP=17395;EAS_AF=0.2083;AMR_AF=0.2032;AFR_AF=0.174;EUR_AF=0.1541;SAS_AF=0.2577;AA=G|||;VT=SNP
4	168406872	rs9790358	G	A	100	PASS	AC=3134;AF=0.625799;AN=5008;NS=2504;DP=18293;EAS_AF=0.6736;AMR_AF=0.6556;AFR_AF=0.5492;EUR_AF=0.669;SAS_AF=0.6145;AA=g|||;VT=SNP
4	168408915	rs62333640	G	A	100	PASS	AC=422;AF=0.0842652;AN=5008;NS=2504;DP=18766;EAS_AF=0.0099;AMR_AF=0.1196;AFR_AF=0.0681;EUR_AF=0.1402;SAS_AF=0.1002;AA=A|||;VT=SNP
4	168409256	rs11933435	T	G	100	PASS	AC=1433;AF=0.286142;AN=5008;NS=2504;DP=16884;EAS_AF=0.2202;AMR_AF=0.3242;AFR_AF=0.2458;EUR_AF=0.2962;SAS_AF=0.3712;AA=T|||;VT=SNP
4	168411399	rs77763469	T	C	100	PASS	AC=2184;AF=0.436102;AN=5008;NS=2504;DP=20837;EAS_AF=0.496;AMR_AF=0.4135;AFR_AF=0.4138;EUR_AF=0.4115;SAS_AF=0.4458;AA=C|||;VT=SNP
4	168411464	rs75063208	A	C	100	PASS	AC=1678;AF=0.335064;AN=5008;NS=2504;DP=20863;EAS_AF=0.3274;AMR_AF=0.3314;AFR_AF=0.3351;EUR_AF=0.2942;SAS_AF=0.3875;AA=C|||;VT=SNP
4	168413333	rs2873937	A	T	100	PASS	AC=1426;AF=0.284744;AN=5008;NS=2504;DP=19642;EAS_AF=0.2212;AMR_AF=0.3242;AFR_AF=0.2443;EUR_AF=0.2962;SAS_AF=0.365;AA=A|||;VT=SNP
4	168413441	rs1124558	T	C	100	PASS	AC=1430;AF=0.285543;AN=5008;NS=2504;DP=19115;EAS_AF=0.2212;AMR_AF=0.3242;AFR_AF=0.2474;EUR_AF=0.2962;SAS_AF=0.365;AA=T|||;VT=SNP
4	168414411	rs1600106	C	T	100	PASS	AC=1657;AF=0.330871;AN=5008;NS=2504;DP=20325;EAS_AF=0.3264;AMR_AF=0.3314;AFR_AF=0.3343;EUR_AF=0.2942;SAS_AF=0.3681;AA=T|||;VT=SNP
4	168414704	rs1600104	A	G	100	PASS	AC=656;AF=0.13099;AN=5008;NS=2504;DP=16915;EAS_AF=0.1171;AMR_AF=0.1282;AFR_AF=0.1551;EUR_AF=0.1402;SAS_AF=0.1053;AA=a|||;VT=SNP
4	168414993	rs17602245	G	A	100	PASS	AC=429;AF=0.0856629;AN=5008;NS=2504;DP=13448;EAS_AF=0.0109;AMR_AF=0.1196;AFR_AF=0.0711;EUR_AF=0.1402;SAS_AF=0.1022;AA=G|||;VT=SNP
4	168415081	rs72703330	G	A	100	PASS	AC=1000;AF=0.199681;AN=5008;NS=2504;DP=11504;EAS_AF=0.2093;AMR_AF=0.2032;AFR_AF=0.1785;EUR_AF=0.1541;SAS_AF=0.2628;AA=A|||;VT=SNP
4	168416048	rs11133064	C	T	100	PASS	AC=2018;AF=0.402955;AN=5008;NS=2504;DP=16140;EAS_AF=0.4851;AMR_AF=0.402;AFR_AF=0.3495;EUR_AF=0.3748;SAS_AF=0.4202;AA=c|||;VT=SNP
4	168416177	rs11730125	C	T	100	PASS	AC=424;AF=0.0846645;AN=5008;NS=2504;DP=17759;EAS_AF=0.0109;AMR_AF=0.121;AFR_AF=0.0681;EUR_AF=0.1402;SAS_AF=0.1002;AA=C|||;VT=SNP
4	168416654	rs62333654	T	A	100	PASS	AC=652;AF=0.130192;AN=5008;NS=2504;DP=17203;EAS_AF=0.1171;AMR_AF=0.1282;AFR_AF=0.152;EUR_AF=0.1402;SAS_AF=0.1053;AA=T|||;VT=SNP
4	168416734	rs116665542	G	A	100	PASS	AC=423;AF=0.0844649;AN=5008;NS=2504;DP=14726;EAS_AF=0.0109;AMR_AF=0.1196;AFR_AF=0.0681;EUR_AF=0.1402;SAS_AF=0.1002;AA=g|||;VT=SNP
4	168417011	rs59853081	C	T	100	PASS	AC=1644;AF=0.328275;AN=5008;NS=2504;DP=16634;EAS_AF=0.3264;AMR_AF=0.33;AFR_AF=0.3116;EUR_AF=0.2942;SAS_AF=0.3865;AA=T|||;VT=SNP
4	168417867	rs13118714	C	T	100	PASS	AC=359;AF=0.0716853;AN=5008;NS=2504;DP=19270;EAS_AF=0.1587;AMR_AF=0.0692;AFR_AF=0.0159;EUR_AF=0.0785;SAS_AF=0.0521;AA=C|||;VT=SNP
4	168418217	rs2199615	A	T	100	PASS	AC=2002;AF=0.39976;AN=5008;NS=2504;DP=19645;EAS_AF=0.4851;AMR_AF=0.4063;AFR_AF=0.329;EUR_AF=0.3807;SAS_AF=0.4223;AA=T|||;VT=SNP
4	168420472	rs12646176	A	G	100	PASS	AC=372;AF=0.0742812;AN=5008;NS=2504;DP=12180;EAS_AF=0.1687;AMR_AF=0.0706;AFR_AF=0.0159;EUR_AF=0.0805;SAS_AF=0.0521;AA=A|||;VT=SNP
4	168420529	rs1478229	A	G	100	PASS	AC=2722;AF=0.54353;AN=5008;NS=2504;DP=15675;EAS_AF=0.5496;AMR_AF=0.572;AFR_AF=0.4735;EUR_AF=0.5815;SAS_AF=0.5726;AA=A|||;VT=SNP
4	168421055	rs141969554	A	C	100	PASS	AC=120;AF=0.0239617;AN=5008;NS=2504;DP=18324;EAS_AF=0.0367;AMR_AF=0.0043;AFR_AF=0.0008;EUR_AF=0.0189;SAS_AF=0.0613;AA=A|||;VT=SNP
4	168421067	rs11940749	A	G	100	PASS	AC=1399;AF=0.279353;AN=5008;NS=2504;DP=18346;EAS_AF=0.248;AMR_AF=0.3285;AFR_AF=0.1808;EUR_AF=0.3082;SAS_AF=0.3804;AA=A|||;VT=SNP
4	168421421	rs11940910	A	T	100	PASS	AC=1365;AF=0.272564;AN=5008;NS=2504;DP=19887;EAS_AF=0.245;AMR_AF=0.3256;AFR_AF=0.1573;EUR_AF=0.3082;SAS_AF=0.3824;AA=A|||;VT=SNP
4	168421730	rs6841551	C	A	100	PASS	AC=354;AF=0.0706869;AN=5008;NS=2504;DP=18296;EAS_AF=0.1667;AMR_AF=0.0677;AFR_AF=0.0197;EUR_AF=0.0726;SAS_AF=0.0409;AA=C|||;VT=SNP
4	168421734	rs112369896	C	T	100	PASS	AC=500;AF=0.0998403;AN=5008;NS=2504;DP=18338;EAS_AF=0.1815;AMR_AF=0.062;AFR_AF=0.003;EUR_AF=0.1541;SAS_AF=0.1176;AA=C|||;VT=SNP
4	168421967	rs1841947	A	G	100	PASS	AC=2943;AF=0.58766;AN=5008;NS=2504;DP=19972;EAS_AF=0.5506;AMR_AF=0.585;AFR_AF=0.6346;EUR_AF=0.5815;SAS_AF=0.5706;AA=A|||;VT=SNP
4	168422937	rs12647477	C	T	100	PASS	AC=352;AF=0.0702875;AN=5008;NS=2504;DP=19711;EAS_AF=0.1657;AMR_AF=0.0677;AFR_AF=0.0197;EUR_AF=0.0726;SAS_AF=0.0399;AA=C|||;VT=SNP
4	168423751	rs34381383	C	A	100	PASS	AC=346;AF=0.0690895;AN=5008;NS=2504;DP=17609;EAS_AF=0.1657;AMR_AF=0.0677;AFR_AF=0.0151;EUR_AF=0.0726;SAS_AF=0.0399;AA=C|||;VT=SNP
4	168423971	rs72703334	C	T	100	PASS	AC=340;AF=0.0678914;AN=5008;NS=2504;DP=18871;EAS_AF=0.1657;AMR_AF=0.0677;AFR_AF=0.0106;EUR_AF=0.0726;SAS_AF=0.0399;AA=C|||;VT=SNP
4	168425111	rs2319274	C	T	100	PASS	AC=1341;AF=0.267772;AN=5008;NS=2504;DP=16517;EAS_AF=0.2252;AMR_AF=0.3256;AFR_AF=0.1566;EUR_AF=0.3082;SAS_AF=0.3793;AA=C|||;VT=SNP
4	168425324	rs6844303	G	T	100	PASS	AC=340;AF=0.0678914;AN=5008;NS=2504;DP=20414;EAS_AF=0.1607;AMR_AF=0.0677;AFR_AF=0.0144;EUR_AF=0.0726;SAS_AF=0.0399;AA=G|||;VT=SNP
4	168425633	rs79385171	T	C	100	PASS	AC=120;AF=0.0239617;AN=5008;NS=2504;DP=20311;EAS_AF=0.0367;AMR_AF=0.0043;AFR_AF=0.0008;EUR_AF=0.0189;SAS_AF=0.0613;AA=T|||;VT=SNP
4	168426251	rs2199614	C	T	100	PASS	AC=346;AF=0.0690895;AN=5008;NS=2504;DP=22218;EAS_AF=0.1597;AMR_AF=0.0677;AFR_AF=0.0197;EUR_AF=0.0726;SAS_AF=0.0399;AA=C|||;VT=SNP
4	168426764	rs76709625	G	C	100	PASS	AC=119;AF=0.023762;AN=5008;NS=2504;DP=16509;EAS_AF=0.0069;AMR_AF=0.0504;AFR_AF=0.0416;EUR_AF=0.0159;SAS_AF=0.0061;AA=G|||;VT=SNP
4	168426881	rs1585666	T	C	100	PASS	AC=930;AF=0.185703;AN=5008;NS=2504;DP=17082;EAS_AF=0.2093;AMR_AF=0.2061;AFR_AF=0.1089;EUR_AF=0.169;SAS_AF=0.2679;AA=T|||;VT=SNP
4	168427406	rs68052544	C	A	100	PASS	AC=1555;AF=0.310503;AN=5008;NS=2504;DP=18530;EAS_AF=0.3304;AMR_AF=0.33;AFR_AF=0.2383;EUR_AF=0.3032;SAS_AF=0.3814;AA=C|||;VT=SNP
4	168428870	rs28756826	C	T	100	PASS	AC=2804;AF=0.559904;AN=5008;NS=2504;DP=19478;EAS_AF=0.5079;AMR_AF=0.5764;AFR_AF=0.5635;EUR_AF=0.5815;SAS_AF=0.5746;AA=C|||;VT=SNP
4	168430375	rs10032459	T	C	100	PASS	AC=2004;AF=0.40016;AN=5008;NS=2504;DP=19752;EAS_AF=0.4911;AMR_AF=0.4121;AFR_AF=0.2935;EUR_AF=0.4165;SAS_AF=0.4254;AA=C|||;VT=SNP
4	168430822	rs1160487	T	A	100	PASS	AC=352;AF=0.0702875;AN=5008;NS=2504;DP=19047;EAS_AF=0.1607;AMR_AF=0.0692;AFR_AF=0.0204;EUR_AF=0.0746;SAS_AF=0.0409;AA=T|||;VT=SNP
4	168431604	rs10517942	T	C	100	PASS	AC=1923;AF=0.383986;AN=5008;NS=2504;DP=20677;EAS_AF=0.4931;AMR_AF=0.402;AFR_AF=0.2632;EUR_AF=0.3847;SAS_AF=0.4213;AA=C|||;VT=SNP
4	168432718	rs6841727	A	T	100	PASS	AC=1561;AF=0.311701;AN=5008;NS=2504;DP=8681;EAS_AF=0.3313;AMR_AF=0.33;AFR_AF=0.2428;EUR_AF=0.3062;SAS_AF=0.3773;AA=A|||;VT=SNP
4	168432927	rs11943978	G	A	100	PASS	AC=1119;AF=0.223442;AN=5008;NS=2504;DP=10822;EAS_AF=0.247;AMR_AF=0.2421;AFR_AF=0.0257;EUR_AF=0.2903;SAS_AF=0.3845;AA=G|||;VT=SNP
4	168433342	rs13131736	G	A	100	PASS	AC=347;AF=0.0692891;AN=5008;NS=2504;DP=14136;EAS_AF=0.1597;AMR_AF=0.0677;AFR_AF=0.0197;EUR_AF=0.0726;SAS_AF=0.0409;AA=G|||;VT=SNP
4	168434368	rs1382237	G	A	100	PASS	AC=349;AF=0.0696885;AN=5008;NS=2504;DP=16387;EAS_AF=0.1597;AMR_AF=0.0677;AFR_AF=0.0219;EUR_AF=0.0726;SAS_AF=0.0399;AA=G|||;VT=SNP
4	168434661	rs2219758	G	A	100	PASS	AC=347;AF=0.0692891;AN=5008;NS=2504;DP=17076;EAS_AF=0.1597;AMR_AF=0.0677;AFR_AF=0.0197;EUR_AF=0.0726;SAS_AF=0.0409;AA=G|||;VT=SNP
4	168436175	rs964578	A	G	100	PASS	AC=2814;AF=0.561901;AN=5008;NS=2504;DP=15214;EAS_AF=0.5109;AMR_AF=0.5807;AFR_AF=0.5635;EUR_AF=0.5845;SAS_AF=0.5757;AA=A|||;VT=SNP
4	168436485	rs7682433	G	T	100	PASS	AC=460;AF=0.091853;AN=5008;NS=2504;DP=13924;EAS_AF=0.0704;AMR_AF=0.085;AFR_AF=0.1172;EUR_AF=0.1173;SAS_AF=0.0583;AA=G|||;VT=SNP
4	168437001	rs1478224	C	A	100	PASS	AC=2783;AF=0.555711;AN=5008;NS=2504;DP=16272;EAS_AF=0.5079;AMR_AF=0.5764;AFR_AF=0.5469;EUR_AF=0.5825;SAS_AF=0.5746;AA=C|||;VT=SNP
4	168437170	rs143229280	C	T	100	PASS	AC=61;AF=0.0121805;AN=5008;NS=2504;DP=16729;EAS_AF=0.0069;AMR_AF=0.0476;AFR_AF=0.0008;EUR_AF=0.0149;SAS_AF=0.0051;AA=C|||;VT=SNP
4	168437544	rs75014103	C	T	100	PASS	AC=97;AF=0.019369;AN=5008;NS=2504;DP=17012;EAS_AF=0.0069;AMR_AF=0.0504;AFR_AF=0.0265;EUR_AF=0.0149;SAS_AF=0.0051;AA=C|||;VT=SNP
4	168437692	rs12645548	T	C	100	PASS	AC=353;AF=0.0704872;AN=5008;NS=2504;DP=17944;EAS_AF=0.1607;AMR_AF=0.0692;AFR_AF=0.0212;EUR_AF=0.0746;SAS_AF=0.0409;AA=T|||;VT=SNP
4	168437803	rs62332360	C	A	100	PASS	AC=1551;AF=0.309704;AN=5008;NS=2504;DP=18165;EAS_AF=0.3294;AMR_AF=0.3256;AFR_AF=0.2405;EUR_AF=0.3042;SAS_AF=0.3773;AA=C|||;VT=SNP
4	168438639	rs4550962	A	C	100	PASS	AC=343;AF=0.0684904;AN=5008;NS=2504;DP=17237;EAS_AF=0.1607;AMR_AF=0.0677;AFR_AF=0.0151;EUR_AF=0.0736;SAS_AF=0.0409;AA=A|||;VT=SNP
4	168438641	rs35154180	G	T	100	PASS	AC=349;AF=0.0696885;AN=5008;NS=2504;DP=17156;EAS_AF=0.1607;AMR_AF=0.0677;AFR_AF=0.0197;EUR_AF=0.0736;SAS_AF=0.0409;AA=G|||;VT=SNP
4	168438992	rs11724516	T	A	100	PASS	AC=1326;AF=0.264776;AN=5008;NS=2504;DP=13605;EAS_AF=0.2232;AMR_AF=0.3213;AFR_AF=0.152;EUR_AF=0.3101;SAS_AF=0.3732;AA=T|||;VT=SNP
4	168439072	rs2169732	G	A	100	PASS	AC=336;AF=0.0670927;AN=5008;NS=2504;DP=13454;EAS_AF=0.1597;AMR_AF=0.0677;AFR_AF=0.0106;EUR_AF=0.0736;SAS_AF=0.0409;AA=G|||;VT=SNP
4	168439233	rs7680535	C	T	100	PASS	AC=2823;AF=0.563698;AN=5008;NS=2504;DP=16819;EAS_AF=0.5099;AMR_AF=0.5807;AFR_AF=0.5719;EUR_AF=0.5835;SAS_AF=0.5757;AA=C|||;VT=SNP
4	168439865	rs11931502	C	T	100	PASS	AC=788;AF=0.157348;AN=5008;NS=2504;DP=18610;EAS_AF=0.1667;AMR_AF=0.1974;AFR_AF=0.1097;EUR_AF=0.1501;SAS_AF=0.1912;AA=c|||;VT=SNP
4	168440426	rs79430851	A	C	100	PASS	AC=317;AF=0.0632987;AN=5008;NS=2504;DP=12994;EAS_AF=0.0734;AMR_AF=0.0663;AFR_AF=0.0204;EUR_AF=0.1103;SAS_AF=0.0603;AA=A|||;VT=SNP
4	168442929	rs17053332	C	A	100	PASS	AC=972;AF=0.194089;AN=5008;NS=2504;DP=15938;EAS_AF=0.0823;AMR_AF=0.1628;AFR_AF=0.438;EUR_AF=0.1332;SAS_AF=0.0644;AA=C|||;VT=SNP
4	168444060	rs62332362	T	A	100	PASS	AC=634;AF=0.126597;AN=5008;NS=2504;DP=12847;EAS_AF=0.1687;AMR_AF=0.1873;AFR_AF=0.0098;EUR_AF=0.1352;SAS_AF=0.1892;AA=T|||;VT=SNP
4	168445048	rs2319275	C	T	100	PASS	AC=2800;AF=0.559105;AN=5008;NS=2504;DP=19263;EAS_AF=0.5089;AMR_AF=0.5778;AFR_AF=0.5552;EUR_AF=0.5835;SAS_AF=0.5777;AA=C|||;VT=SNP
4	168445105	rs2319276	T	G	100	PASS	AC=4374;AF=0.873403;AN=5008;NS=2504;DP=19409;EAS_AF=0.8403;AMR_AF=0.9063;AFR_AF=0.8094;EUR_AF=0.8877;SAS_AF=0.956;AA=G|||;VT=SNP
4	168445402	rs62332363	G	A	100	PASS	AC=783;AF=0.15635;AN=5008;NS=2504;DP=17329;EAS_AF=0.1667;AMR_AF=0.1988;AFR_AF=0.1067;EUR_AF=0.1501;SAS_AF=0.1892;AA=G|||;VT=SNP
4	168446013	rs75121043	A	G	100	PASS	AC=392;AF=0.0782748;AN=5008;NS=2504;DP=15066;EAS_AF=0.0159;AMR_AF=0.1153;AFR_AF=0.0408;EUR_AF=0.1352;SAS_AF=0.1084;AA=A|||;VT=SNP
4	168446022	rs1585663	G	C	100	PASS	AC=343;AF=0.0684904;AN=5008;NS=2504;DP=15044;EAS_AF=0.1597;AMR_AF=0.0692;AFR_AF=0.0159;EUR_AF=0.0755;SAS_AF=0.0378;AA=G|||;VT=SNP
4	168446122	rs62332364	C	T	100	PASS	AC=784;AF=0.15655;AN=5008;NS=2504;DP=15861;EAS_AF=0.1667;AMR_AF=0.1988;AFR_AF=0.1074;EUR_AF=0.1501;SAS_AF=0.1892;AA=C|||;VT=SNP
4	168446786	rs34620355	C	T	100	PASS	AC=336;AF=0.0670927;AN=5008;NS=2504;DP=16337;EAS_AF=0.1587;AMR_AF=0.0677;AFR_AF=0.0144;EUR_AF=0.0736;SAS_AF=0.0368;AA=C|||;VT=SNP
4	168447197	rs72703345	A	G	100	PASS	AC=131;AF=0.0261581;AN=5008;NS=2504;DP=19224;EAS_AF=0.0367;AMR_AF=0.0043;AFR_AF=0.0008;EUR_AF=0.0189;SAS_AF=0.0726;AA=A|||;VT=SNP
4	168447327	rs72703346	T	C	100	PASS	AC=1350;AF=0.269569;AN=5008;NS=2504;DP=20821;EAS_AF=0.2222;AMR_AF=0.3256;AFR_AF=0.1702;EUR_AF=0.3082;SAS_AF=0.3732;AA=T|||;VT=SNP
4	168447346	rs62332365	A	G	100	PASS	AC=1350;AF=0.269569;AN=5008;NS=2504;DP=20695;EAS_AF=0.2222;AMR_AF=0.3256;AFR_AF=0.1702;EUR_AF=0.3082;SAS_AF=0.3732;AA=A|||;VT=SNP
4	168448425	rs1600103	A	C	100	PASS	AC=4378;AF=0.874201;AN=5008;NS=2504;DP=19731;EAS_AF=0.8413;AMR_AF=0.9078;AFR_AF=0.8086;EUR_AF=0.8907;SAS_AF=0.956;AA=C|||;VT=SNP
4	168449435	rs67123576	G	A	100	PASS	AC=337;AF=0.0672923;AN=5008;NS=2504;DP=16274;EAS_AF=0.1587;AMR_AF=0.0677;AFR_AF=0.0151;EUR_AF=0.0736;SAS_AF=0.0368;AA=G|||;VT=SNP
4	168450615	rs1518203	G	T	100	PASS	AC=3032;AF=0.605431;AN=5008;NS=2504;DP=14196;EAS_AF=0.62;AMR_AF=0.5879;AFR_AF=0.6377;EUR_AF=0.5825;SAS_AF=0.5828;AA=G|||;VT=SNP
4	168451332	rs17523992	A	G	100	PASS	AC=130;AF=0.0259585;AN=5008;NS=2504;DP=14411;EAS_AF=0.0367;AMR_AF=0.0043;AFR_AF=0.0008;EUR_AF=0.0189;SAS_AF=0.0716;AA=A|||;VT=SNP
4	168451547	rs72703348	C	A	100	PASS	AC=345;AF=0.0688898;AN=5008;NS=2504;DP=13411;EAS_AF=0.1597;AMR_AF=0.0677;AFR_AF=0.0204;EUR_AF=0.0736;SAS_AF=0.0368;AA=C|||;VT=SNP
4	168451548	rs72703349	T	A	100	PASS	AC=345;AF=0.0688898;AN=5008;NS=2504;DP=13448;EAS_AF=0.1597;AMR_AF=0.0677;AFR_AF=0.0204;EUR_AF=0.0736;SAS_AF=0.0368;AA=T|||;VT=SNP
4	168452014	rs2319277	T	C	100	PASS	AC=3046;AF=0.608227;AN=5008;NS=2504;DP=13561;EAS_AF=0.626;AMR_AF=0.5922;AFR_AF=0.6384;EUR_AF=0.5835;SAS_AF=0.5859;AA=T|||;VT=SNP
4	168452085	rs35308413	T	C	100	PASS	AC=349;AF=0.0696885;AN=5008;NS=2504;DP=13648;EAS_AF=0.1587;AMR_AF=0.0692;AFR_AF=0.0212;EUR_AF=0.0746;SAS_AF=0.0389;AA=T|||;VT=SNP
4	168452152	rs10020921	A	G	100	PASS	AC=2829;AF=0.564896;AN=5008;NS=2504;DP=13671;EAS_AF=0.5169;AMR_AF=0.585;AFR_AF=0.5598;EUR_AF=0.5905;SAS_AF=0.5808;AA=A|||;VT=SNP
4	168452158	rs10023693	T	A	100	PASS	AC=2826;AF=0.564297;AN=5008;NS=2504;DP=13618;EAS_AF=0.5169;AMR_AF=0.585;AFR_AF=0.5582;EUR_AF=0.5905;SAS_AF=0.5798;AA=T|||;VT=SNP
4	168455386	rs1817389	T	C	100	PASS	AC=3023;AF=0.603634;AN=5008;NS=2504;DP=17846;EAS_AF=0.626;AMR_AF=0.5908;AFR_AF=0.6248;EUR_AF=0.5825;SAS_AF=0.5828;AA=-|||;VT=SNP
4	168455396	rs11731275	G	A	100	PASS	AC=382;AF=0.076278;AN=5008;NS=2504;DP=17860;EAS_AF=0.0149;AMR_AF=0.1124;AFR_AF=0.0401;EUR_AF=0.1292;SAS_AF=0.1084;AA=-|||;VT=SNP
4	168455953	rs1120854	C	T	100	PASS	AC=3014;AF=0.601837;AN=5008;NS=2504;DP=16654;EAS_AF=0.622;AMR_AF=0.5865;AFR_AF=0.6248;EUR_AF=0.5805;SAS_AF=0.5828;AA=-|||;VT=SNP
4	168456407	rs72703352	A	G	100	PASS	AC=552;AF=0.110224;AN=5008;NS=2504;DP=19210;EAS_AF=0.0516;AMR_AF=0.1182;AFR_AF=0.0673;EUR_AF=0.1511;SAS_AF=0.181;AA=-|||;VT=SNP
4	168456975	rs9994486	T	C	100	PASS	AC=2780;AF=0.555112;AN=5008;NS=2504;DP=17138;EAS_AF=0.5119;AMR_AF=0.5807;AFR_AF=0.5371;EUR_AF=0.5805;SAS_AF=0.5798;AA=-|||;VT=SNP
4	168457469	rs72703353	C	T	100	PASS	AC=549;AF=0.109625;AN=5008;NS=2504;DP=12040;EAS_AF=0.0516;AMR_AF=0.1182;AFR_AF=0.0673;EUR_AF=0.1481;SAS_AF=0.181;AA=c|||;VT=SNP
4	168457699	rs72703354	C	T	100	PASS	AC=775;AF=0.154752;AN=5008;NS=2504;DP=12440;EAS_AF=0.1657;AMR_AF=0.2003;AFR_AF=0.0953;EUR_AF=0.1571;SAS_AF=0.1892;AA=-|||;VT=SNP
4	168458186	rs72703355	C	A	100	PASS	AC=133;AF=0.0265575;AN=5008;NS=2504;DP=15512;EAS_AF=0.0367;AMR_AF=0.0043;AFR_AF=0.0023;EUR_AF=0.0189;SAS_AF=0.0726;AA=-|||;VT=SNP
4	168458525	rs72703356	T	G	100	PASS	AC=550;AF=0.109824;AN=5008;NS=2504;DP=11509;EAS_AF=0.0516;AMR_AF=0.1182;AFR_AF=0.0681;EUR_AF=0.1481;SAS_AF=0.181;AA=-|||;VT=SNP
4	168460238	rs79754188	G	A	100	PASS	AC=345;AF=0.0688898;AN=5008;NS=2504;DP=19335;EAS_AF=0.1587;AMR_AF=0.0692;AFR_AF=0.0159;EUR_AF=0.0765;SAS_AF=0.0399;AA=-|||;VT=SNP
4	168460328	rs55761721	G	A	100	PASS	AC=2784;AF=0.555911;AN=5008;NS=2504;DP=9082;EAS_AF=0.5218;AMR_AF=0.5778;AFR_AF=0.5363;EUR_AF=0.5805;SAS_AF=0.5767;AA=-|||;VT=SNP
4	168460821	rs112019565	T	G	100	PASS	AC=3569;AF=0.71266;AN=5008;NS=2504;DP=21170;EAS_AF=0.6756;AMR_AF=0.7075;AFR_AF=0.6921;EUR_AF=0.7296;SAS_AF=0.7648;AA=g|||;VT=SNP
4	168461180	rs34334329	G	T	100	PASS	AC=345;AF=0.0688898;AN=5008;NS=2504;DP=16198;EAS_AF=0.1597;AMR_AF=0.0692;AFR_AF=0.0159;EUR_AF=0.0755;SAS_AF=0.0399;AA=g|||;VT=SNP
4	168461657	rs77588031	G	A	100	PASS	AC=382;AF=0.076278;AN=5008;NS=2504;DP=12561;EAS_AF=0.0149;AMR_AF=0.1124;AFR_AF=0.0401;EUR_AF=0.1292;SAS_AF=0.1084;AA=G|||;VT=SNP
4	168462798	rs72703358	A	C	100	PASS	AC=549;AF=0.109625;AN=5008;NS=2504;DP=15820;EAS_AF=0.0516;AMR_AF=0.1196;AFR_AF=0.0688;EUR_AF=0.1481;SAS_AF=0.1779;AA=A|||;VT=SNP
4	168463285	rs67669280	C	T	100	PASS	AC=2992;AF=0.597444;AN=5008;NS=2504;DP=14171;EAS_AF=0.622;AMR_AF=0.5836;AFR_AF=0.6059;EUR_AF=0.5865;SAS_AF=0.5818;AA=C|||;VT=SNP
4	168463362	rs34311776	T	C	100	PASS	AC=345;AF=0.0688898;AN=5008;NS=2504;DP=13916;EAS_AF=0.1597;AMR_AF=0.0692;AFR_AF=0.0159;EUR_AF=0.0755;SAS_AF=0.0399;AA=T|||;VT=SNP
4	168463511	rs115988809	A	G	100	PASS	AC=573;AF=0.114417;AN=5008;NS=2504;DP=13227;EAS_AF=0.0516;AMR_AF=0.121;AFR_AF=0.084;EUR_AF=0.1481;SAS_AF=0.181;AA=A|||;VT=SNP
4	168463524	rs35813981	T	C	100	PASS	AC=345;AF=0.0688898;AN=5008;NS=2504;DP=12890;EAS_AF=0.1597;AMR_AF=0.0692;AFR_AF=0.0159;EUR_AF=0.0755;SAS_AF=0.0399;AA=T|||;VT=SNP
4	168463630	rs56072268	T	C	100	PASS	AC=3564;AF=0.711661;AN=5008;NS=2504;DP=9608;EAS_AF=0.6726;AMR_AF=0.7032;AFR_AF=0.6899;EUR_AF=0.7346;SAS_AF=0.7638;AA=C|||;VT=SNP
4	168465236	rs1026702	T	C	100	PASS	AC=358;AF=0.0714856;AN=5008;NS=2504;DP=13361;EAS_AF=0.1667;AMR_AF=0.0692;AFR_AF=0.0212;EUR_AF=0.0755;SAS_AF=0.0389;AA=T|||;VT=SNP
4	168465380	rs1026701	G	A	100	PASS	AC=549;AF=0.109625;AN=5008;NS=2504;DP=12905;EAS_AF=0.0516;AMR_AF=0.1182;AFR_AF=0.0688;EUR_AF=0.1491;SAS_AF=0.1779;AA=G|||;VT=SNP
4	168465646	rs1600102	C	T	100	PASS	AC=347;AF=0.0692891;AN=5008;NS=2504;DP=16997;EAS_AF=0.1667;AMR_AF=0.0677;AFR_AF=0.0151;EUR_AF=0.0736;SAS_AF=0.0389;AA=C|||;VT=SNP
4	168465661	rs67934221	C	T	100	PASS	AC=662;AF=0.132188;AN=5008;NS=2504;DP=17754;EAS_AF=0.0516;AMR_AF=0.1225;AFR_AF=0.1513;EUR_AF=0.1501;SAS_AF=0.1779;AA=C|||;VT=SNP
4	168467209	rs11936438	A	G	100	PASS	AC=3015;AF=0.602037;AN=5008;NS=2504;DP=16203;EAS_AF=0.625;AMR_AF=0.5865;AFR_AF=0.6195;EUR_AF=0.5855;SAS_AF=0.5828;AA=A|||;VT=SNP
4	168467662	rs7660862	C	A	100	PASS	AC=3916;AF=0.781949;AN=5008;NS=2504;DP=16652;EAS_AF=0.8383;AMR_AF=0.7723;AFR_AF=0.7088;EUR_AF=0.8082;SAS_AF=0.8027;AA=A|||;VT=SNP
4	168468310	rs4860025	T	G	100	PASS	AC=3019;AF=0.602835;AN=5008;NS=2504;DP=19335;EAS_AF=0.623;AMR_AF=0.5893;AFR_AF=0.6203;EUR_AF=0.5885;SAS_AF=0.5828;AA=T|||;VT=SNP
4	168470029	rs1478241	T	C	100	PASS	AC=3930;AF=0.784744;AN=5008;NS=2504;DP=17293;EAS_AF=0.8413;AMR_AF=0.7767;AFR_AF=0.711;EUR_AF=0.8121;SAS_AF=0.8037;AA=C|||;VT=SNP
4	168470468	rs6825863	G	A	100	PASS	AC=2759;AF=0.550919;AN=5008;NS=2504;DP=18423;EAS_AF=0.5129;AMR_AF=0.5764;AFR_AF=0.5219;EUR_AF=0.5845;SAS_AF=0.5767;AA=G|||;VT=SNP
4	168470916	rs10033874	G	A	100	PASS	AC=2754;AF=0.54992;AN=5008;NS=2504;DP=18386;EAS_AF=0.5119;AMR_AF=0.5764;AFR_AF=0.5174;EUR_AF=0.5875;SAS_AF=0.5757;AA=G|||;VT=SNP
4	168471186	rs7661910	T	C	100	PASS	AC=3883;AF=0.775359;AN=5008;NS=2504;DP=19766;EAS_AF=0.8413;AMR_AF=0.7752;AFR_AF=0.6793;EUR_AF=0.8121;SAS_AF=0.7996;AA=c|||;VT=SNP
4	168472024	rs1841949	G	T	100	PASS	AC=574;AF=0.114617;AN=5008;NS=2504;DP=20546;EAS_AF=0.0526;AMR_AF=0.121;AFR_AF=0.0855;EUR_AF=0.1471;SAS_AF=0.18;AA=G|||;VT=SNP
4	168472046	rs7668194	T	G	100	PASS	AC=977;AF=0.195088;AN=5008;NS=2504;DP=20750;EAS_AF=0.0804;AMR_AF=0.1599;AFR_AF=0.4387;EUR_AF=0.1322;SAS_AF=0.0736;AA=T|||;VT=SNP
4	168472370	rs1878686	C	A	100	PASS	AC=2362;AF=0.471645;AN=5008;NS=2504;DP=19190;EAS_AF=0.7083;AMR_AF=0.4899;AFR_AF=0.1823;EUR_AF=0.5288;SAS_AF=0.547;AA=C|||;VT=SNP
4	168472510	rs1878685	T	C	100	PASS	AC=3894;AF=0.777556;AN=5008;NS=2504;DP=21321;EAS_AF=0.8532;AMR_AF=0.7752;AFR_AF=0.68;EUR_AF=0.8121;SAS_AF=0.7975;AA=C|||;VT=SNP
4	168472966	rs6816291	C	T	100	PASS	AC=2247;AF=0.448682;AN=5008;NS=2504;DP=17981;EAS_AF=0.5823;AMR_AF=0.5245;AFR_AF=0.0893;EUR_AF=0.6332;SAS_AF=0.5532;AA=C|||;VT=SNP
4	168473019	rs6845819	G	T	100	PASS	AC=4116;AF=0.821885;AN=5008;NS=2504;DP=18606;EAS_AF=0.8413;AMR_AF=0.8213;AFR_AF=0.7156;EUR_AF=0.9235;SAS_AF=0.8415;AA=T|||;VT=SNP
4	168473124	rs72989764	A	G	100	PASS	AC=920;AF=0.183706;AN=5008;NS=2504;DP=15838;EAS_AF=0.0794;AMR_AF=0.1427;AFR_AF=0.4183;EUR_AF=0.1024;SAS_AF=0.0869;AA=A|||;VT=SNP
4	168473188	rs6553880	C	T	100	PASS	AC=3029;AF=0.604832;AN=5008;NS=2504;DP=15500;EAS_AF=0.745;AMR_AF=0.7248;AFR_AF=0.2474;EUR_AF=0.7336;SAS_AF=0.726;AA=C|||;VT=SNP
4	168473481	rs77271206	A	G	100	PASS	AC=393;AF=0.0784744;AN=5008;NS=2504;DP=14922;EAS_AF=0.0169;AMR_AF=0.1182;AFR_AF=0.0416;EUR_AF=0.1282;SAS_AF=0.1125;AA=A|||;VT=SNP
4	168473540	rs1914620	C	T	100	PASS	AC=3618;AF=0.722444;AN=5008;NS=2504;DP=14220;EAS_AF=0.8254;AMR_AF=0.8112;AFR_AF=0.4932;EUR_AF=0.831;SAS_AF=0.7515;AA=T|||;VT=SNP
4	168473627	rs72989768	C	T	100	PASS	AC=615;AF=0.122804;AN=5008;NS=2504;DP=12440;EAS_AF=0.0615;AMR_AF=0.0879;AFR_AF=0.1732;EUR_AF=0.1412;SAS_AF=0.1237;AA=C|||;VT=SNP
```
