## Supplementary material for "Characterization of shared and ancestry-specific signals driving complex traits using multi-ancestry fine-mapping": mesusiecsinfo

```
*************************************************************

  Multiple Ancestry Sum of Single Effect Model (MESuSiE)          

   Visit http://www.xzlab.org/software.html For Update            

            (C) 2022 Boran Gao, Xiang Zhou                        

              GNU General Public License                          

*************************************************************
# Start data processing for sufficient statistics 
# Create MESuSiE object 
# Start data analysis 

# Data analysis is done, and now generates result 

Potential causal SNPs with PIP > 0.5:  

Credible sets for effects: 
$cs
$cs$L1
 [1]  778  781  782  784  790  791  794  795  796  801  806  808  830  836  842
[16]  888  913  927  956  958  965  975  993  994 1028 1056 1067 1068 1132 1143
[31] 1158 1167 1171 1190 1196 1212 1214 1227 1282 1302 1318 1331 1335 1336 1338
[46] 1350 1352 1366 1369 1374


$cs_category
       L1 
"eur_afr" 

$purity
   min.abs.corr mean.abs.corr median.abs.corr
L1     0.839485     0.9502653        0.951679

$cs_index
[1] 1

$coverage
[1] 0.9511195

$requested_coverage
[1] 0.95


 Use MESuSiE_Plot() for visualization
# Total time used for the analysis: 0.03 mins
```
