## Supplementary material for "Characterization of shared and ancestry-specific signals driving complex traits using multi-ancestry fine-mapping": s2_remaining_snps.pvar

```
##FILTER=<ID=PASS,Description="All filters passed">
##reference=ftp://ftp.1000genomes.ebi.ac.uk//vol1/ftp/technical/reference/phase2_reference_assembly_sequence/hs37d5.fa.gz
##contig=<ID=4,assembly=b37,length=191154276>
##ALT=<ID=CNV,Description="Copy Number Polymorphism">
##ALT=<ID=DEL,Description="Deletion">
##ALT=<ID=DUP,Description="Duplication">
##ALT=<ID=INS:ME:ALU,Description="Insertion of ALU element">
##ALT=<ID=INS:ME:LINE1,Description="Insertion of LINE1 element">
##ALT=<ID=INS:ME:SVA,Description="Insertion of SVA element">
##ALT=<ID=INS:MT,Description="Nuclear Mitochondrial Insertion">
##ALT=<ID=INV,Description="Inversion">
##ALT=<ID=CN0,Description="Copy number allele: 0 copies">
##ALT=<ID=CN1,Description="Copy number allele: 1 copy">
##ALT=<ID=CN2,Description="Copy number allele: 2 copies">
##ALT=<ID=CN3,Description="Copy number allele: 3 copies">
##ALT=<ID=CN4,Description="Copy number allele: 4 copies">
##ALT=<ID=CN5,Description="Copy number allele: 5 copies">
##ALT=<ID=CN6,Description="Copy number allele: 6 copies">
##ALT=<ID=CN7,Description="Copy number allele: 7 copies">
##ALT=<ID=CN8,Description="Copy number allele: 8 copies">
##ALT=<ID=CN9,Description="Copy number allele: 9 copies">
##ALT=<ID=CN10,Description="Copy number allele: 10 copies">
##ALT=<ID=CN11,Description="Copy number allele: 11 copies">
##ALT=<ID=CN12,Description="Copy number allele: 12 copies">
##ALT=<ID=CN13,Description="Copy number allele: 13 copies">
##ALT=<ID=CN14,Description="Copy number allele: 14 copies">
##ALT=<ID=CN15,Description="Copy number allele: 15 copies">
##ALT=<ID=CN16,Description="Copy number allele: 16 copies">
##ALT=<ID=CN17,Description="Copy number allele: 17 copies">
##ALT=<ID=CN18,Description="Copy number allele: 18 copies">
##ALT=<ID=CN19,Description="Copy number allele: 19 copies">
##ALT=<ID=CN20,Description="Copy number allele: 20 copies">
##ALT=<ID=CN21,Description="Copy number allele: 21 copies">
##ALT=<ID=CN22,Description="Copy number allele: 22 copies">
##ALT=<ID=CN23,Description="Copy number allele: 23 copies">
##ALT=<ID=CN24,Description="Copy number allele: 24 copies">
##ALT=<ID=CN25,Description="Copy number allele: 25 copies">
##ALT=<ID=CN26,Description="Copy number allele: 26 copies">
##ALT=<ID=CN27,Description="Copy number allele: 27 copies">
##ALT=<ID=CN28,Description="Copy number allele: 28 copies">
##ALT=<ID=CN29,Description="Copy number allele: 29 copies">
##ALT=<ID=CN30,Description="Copy number allele: 30 copies">
##ALT=<ID=CN31,Description="Copy number allele: 31 copies">
##ALT=<ID=CN32,Description="Copy number allele: 32 copies">
##ALT=<ID=CN33,Description="Copy number allele: 33 copies">
##ALT=<ID=CN34,Description="Copy number allele: 34 copies">
##ALT=<ID=CN35,Description="Copy number allele: 35 copies">
##ALT=<ID=CN36,Description="Copy number allele: 36 copies">
##ALT=<ID=CN37,Description="Copy number allele: 37 copies">
##ALT=<ID=CN38,Description="Copy number allele: 38 copies">
##ALT=<ID=CN39,Description="Copy number allele: 39 copies">
##ALT=<ID=CN40,Description="Copy number allele: 40 copies">
##ALT=<ID=CN41,Description="Copy number allele: 41 copies">
##ALT=<ID=CN42,Description="Copy number allele: 42 copies">
##ALT=<ID=CN43,Description="Copy number allele: 43 copies">
##ALT=<ID=CN44,Description="Copy number allele: 44 copies">
##ALT=<ID=CN45,Description="Copy number allele: 45 copies">
##ALT=<ID=CN46,Description="Copy number allele: 46 copies">
##ALT=<ID=CN47,Description="Copy number allele: 47 copies">
##ALT=<ID=CN48,Description="Copy number allele: 48 copies">
##ALT=<ID=CN49,Description="Copy number allele: 49 copies">
##ALT=<ID=CN50,Description="Copy number allele: 50 copies">
##ALT=<ID=CN51,Description="Copy number allele: 51 copies">
##ALT=<ID=CN52,Description="Copy number allele: 52 copies">
##ALT=<ID=CN53,Description="Copy number allele: 53 copies">
##ALT=<ID=CN54,Description="Copy number allele: 54 copies">
##ALT=<ID=CN55,Description="Copy number allele: 55 copies">
##ALT=<ID=CN56,Description="Copy number allele: 56 copies">
##ALT=<ID=CN57,Description="Copy number allele: 57 copies">
##ALT=<ID=CN58,Description="Copy number allele: 58 copies">
##ALT=<ID=CN59,Description="Copy number allele: 59 copies">
##ALT=<ID=CN60,Description="Copy number allele: 60 copies">
##ALT=<ID=CN61,Description="Copy number allele: 61 copies">
##ALT=<ID=CN62,Description="Copy number allele: 62 copies">
##ALT=<ID=CN63,Description="Copy number allele: 63 copies">
##ALT=<ID=CN64,Description="Copy number allele: 64 copies">
##ALT=<ID=CN65,Description="Copy number allele: 65 copies">
##ALT=<ID=CN66,Description="Copy number allele: 66 copies">
##ALT=<ID=CN67,Description="Copy number allele: 67 copies">
##ALT=<ID=CN68,Description="Copy number allele: 68 copies">
##ALT=<ID=CN69,Description="Copy number allele: 69 copies">
##ALT=<ID=CN70,Description="Copy number allele: 70 copies">
##ALT=<ID=CN71,Description="Copy number allele: 71 copies">
##ALT=<ID=CN72,Description="Copy number allele: 72 copies">
##ALT=<ID=CN73,Description="Copy number allele: 73 copies">
##ALT=<ID=CN74,Description="Copy number allele: 74 copies">
##ALT=<ID=CN75,Description="Copy number allele: 75 copies">
##ALT=<ID=CN76,Description="Copy number allele: 76 copies">
##ALT=<ID=CN77,Description="Copy number allele: 77 copies">
##ALT=<ID=CN78,Description="Copy number allele: 78 copies">
##ALT=<ID=CN79,Description="Copy number allele: 79 copies">
##ALT=<ID=CN80,Description="Copy number allele: 80 copies">
##ALT=<ID=CN81,Description="Copy number allele: 81 copies">
##ALT=<ID=CN82,Description="Copy number allele: 82 copies">
##ALT=<ID=CN83,Description="Copy number allele: 83 copies">
##ALT=<ID=CN84,Description="Copy number allele: 84 copies">
##ALT=<ID=CN85,Description="Copy number allele: 85 copies">
##ALT=<ID=CN86,Description="Copy number allele: 86 copies">
##ALT=<ID=CN87,Description="Copy number allele: 87 copies">
##ALT=<ID=CN88,Description="Copy number allele: 88 copies">
##ALT=<ID=CN89,Description="Copy number allele: 89 copies">
##ALT=<ID=CN90,Description="Copy number allele: 90 copies">
##ALT=<ID=CN91,Description="Copy number allele: 91 copies">
##ALT=<ID=CN92,Description="Copy number allele: 92 copies">
##ALT=<ID=CN93,Description="Copy number allele: 93 copies">
##ALT=<ID=CN94,Description="Copy number allele: 94 copies">
##ALT=<ID=CN95,Description="Copy number allele: 95 copies">
##ALT=<ID=CN96,Description="Copy number allele: 96 copies">
##ALT=<ID=CN97,Description="Copy number allele: 97 copies">
##ALT=<ID=CN98,Description="Copy number allele: 98 copies">
##ALT=<ID=CN99,Description="Copy number allele: 99 copies">
##ALT=<ID=CN100,Description="Copy number allele: 100 copies">
##ALT=<ID=CN101,Description="Copy number allele: 101 copies">
##ALT=<ID=CN102,Description="Copy number allele: 102 copies">
##ALT=<ID=CN103,Description="Copy number allele: 103 copies">
##ALT=<ID=CN104,Description="Copy number allele: 104 copies">
##ALT=<ID=CN105,Description="Copy number allele: 105 copies">
##ALT=<ID=CN106,Description="Copy number allele: 106 copies">
##ALT=<ID=CN107,Description="Copy number allele: 107 copies">
##ALT=<ID=CN108,Description="Copy number allele: 108 copies">
##ALT=<ID=CN109,Description="Copy number allele: 109 copies">
##ALT=<ID=CN110,Description="Copy number allele: 110 copies">
##ALT=<ID=CN111,Description="Copy number allele: 111 copies">
##ALT=<ID=CN112,Description="Copy number allele: 112 copies">
##ALT=<ID=CN113,Description="Copy number allele: 113 copies">
##ALT=<ID=CN114,Description="Copy number allele: 114 copies">
##ALT=<ID=CN115,Description="Copy number allele: 115 copies">
##ALT=<ID=CN116,Description="Copy number allele: 116 copies">
##ALT=<ID=CN117,Description="Copy number allele: 117 copies">
##ALT=<ID=CN118,Description="Copy number allele: 118 copies">
##ALT=<ID=CN119,Description="Copy number allele: 119 copies">
##ALT=<ID=CN120,Description="Copy number allele: 120 copies">
##ALT=<ID=CN121,Description="Copy number allele: 121 copies">
##ALT=<ID=CN122,Description="Copy number allele: 122 copies">
##ALT=<ID=CN123,Description="Copy number allele: 123 copies">
##ALT=<ID=CN124,Description="Copy number allele: 124 copies">
##INFO=<ID=CIEND,Number=2,Type=Integer,Description="Confidence interval around END for imprecise variants">
##INFO=<ID=CIPOS,Number=2,Type=Integer,Description="Confidence interval around POS for imprecise variants">
##INFO=<ID=CS,Number=1,Type=String,Description="Source call set.">
##INFO=<ID=END,Number=1,Type=Integer,Description="End coordinate of this variant">
##INFO=<ID=IMPRECISE,Number=0,Type=Flag,Description="Imprecise structural variation">
##INFO=<ID=MC,Number=.,Type=String,Description="Merged calls.">
##INFO=<ID=MEINFO,Number=4,Type=String,Description="Mobile element info of the form NAME,START,END<POLARITY; If there is only 5' OR 3' support for this call, will be NULL NULL for START and END">
##INFO=<ID=MEND,Number=1,Type=Integer,Description="Mitochondrial end coordinate of inserted sequence">
##INFO=<ID=MLEN,Number=1,Type=Integer,Description="Estimated length of mitochondrial insert">
##INFO=<ID=MSTART,Number=1,Type=Integer,Description="Mitochondrial start coordinate of inserted sequence">
##INFO=<ID=SVLEN,Number=.,Type=Integer,Description="SV length. It is only calculated for structural variation MEIs. For other types of SVs; one may calculate the SV length by INFO:END-START+1, or by finding the difference between lengthes of REF and ALT alleles">
##INFO=<ID=SVTYPE,Number=1,Type=String,Description="Type of structural variant">
##INFO=<ID=TSD,Number=1,Type=String,Description="Precise Target Site Duplication for bases, if unknown, value will be NULL">
##INFO=<ID=AC,Number=A,Type=Integer,Description="Total number of alternate alleles in called genotypes">
##INFO=<ID=AF,Number=A,Type=Float,Description="Estimated allele frequency in the range (0,1)">
##INFO=<ID=NS,Number=1,Type=Integer,Description="Number of samples with data">
##INFO=<ID=AN,Number=1,Type=Integer,Description="Total number of alleles in called genotypes">
##INFO=<ID=EAS_AF,Number=A,Type=Float,Description="Allele frequency in the EAS populations calculated from AC and AN, in the range (0,1)">
##INFO=<ID=EUR_AF,Number=A,Type=Float,Description="Allele frequency in the EUR populations calculated from AC and AN, in the range (0,1)">
##INFO=<ID=AFR_AF,Number=A,Type=Float,Description="Allele frequency in the AFR populations calculated from AC and AN, in the range (0,1)">
##INFO=<ID=AMR_AF,Number=A,Type=Float,Description="Allele frequency in the AMR populations calculated from AC and AN, in the range (0,1)">
##INFO=<ID=SAS_AF,Number=A,Type=Float,Description="Allele frequency in the SAS populations calculated from AC and AN, in the range (0,1)">
##INFO=<ID=DP,Number=1,Type=Integer,Description="Total read depth; only low coverage data were counted towards the DP, exome data were not used">
##INFO=<ID=AA,Number=1,Type=String,Description="Ancestral Allele. Format: AA|REF|ALT|IndelType. AA: Ancestral allele, REF:Reference Allele, ALT:Alternate Allele, IndelType:Type of Indel (REF, ALT and IndelType are only defined for indels)">
##INFO=<ID=VT,Number=.,Type=String,Description="indicates what type of variant the line represents">
##INFO=<ID=EX_TARGET,Number=0,Type=Flag,Description="indicates whether a variant is within the exon pull down target boundaries">
##INFO=<ID=MULTI_ALLELIC,Number=0,Type=Flag,Description="indicates whether a site is multi-allelic">
#CHROM	POS	ID	REF	ALT	QUAL	FILTER	INFO
4	169822998	rs6817233	T	C	100	PASS	AC=3571;AF=0.713059;AN=5008;NS=2504;DP=18166;EAS_AF=0.9653;AMR_AF=0.7046;AFR_AF=0.4024;EUR_AF=0.7823;SAS_AF=0.8078;AA=T|||;VT=SNP
4	169823383	rs10026602	A	G	100	PASS	AC=3570;AF=0.712859;AN=5008;NS=2504;DP=17771;EAS_AF=0.9653;AMR_AF=0.7032;AFR_AF=0.4024;EUR_AF=0.7823;SAS_AF=0.8078;AA=A|||;VT=SNP
4	169823507	rs9994211	G	A	100	PASS	AC=3793;AF=0.757388;AN=5008;NS=2504;DP=19866;EAS_AF=0.9702;AMR_AF=0.7133;AFR_AF=0.5537;EUR_AF=0.7922;SAS_AF=0.8088;AA=A|||;VT=SNP
4	169827618	rs6819031	G	A	100	PASS	AC=773;AF=0.154353;AN=5008;NS=2504;DP=16123;EAS_AF=0.0685;AMR_AF=0.0677;AFR_AF=0.3139;EUR_AF=0.1392;SAS_AF=0.1043;AA=g|||;VT=SNP
4	169827781	rs6819437	G	A	100	PASS	AC=691;AF=0.137979;AN=5008;NS=2504;DP=15643;EAS_AF=0.0625;AMR_AF=0.0663;AFR_AF=0.2663;EUR_AF=0.1292;SAS_AF=0.1022;AA=A|||;VT=SNP
4	169828862	rs1500795	T	C	100	PASS	AC=527;AF=0.105232;AN=5008;NS=2504;DP=19035;EAS_AF=0.0268;AMR_AF=0.1268;AFR_AF=0.205;EUR_AF=0.1024;SAS_AF=0.0389;AA=T|||;VT=SNP
4	169829099	rs6839052	G	A	100	PASS	AC=3620;AF=0.722843;AN=5008;NS=2504;DP=18539;EAS_AF=0.9712;AMR_AF=0.7017;AFR_AF=0.4297;EUR_AF=0.7903;SAS_AF=0.8088;AA=A|||;VT=SNP
4	169829345	rs6817551	A	G	100	PASS	AC=3557;AF=0.710264;AN=5008;NS=2504;DP=18440;EAS_AF=0.9663;AMR_AF=0.7003;AFR_AF=0.3949;EUR_AF=0.7803;SAS_AF=0.8078;AA=A|||;VT=SNP
4	169831950	rs6837210	A	C	100	PASS	AC=3605;AF=0.719848;AN=5008;NS=2504;DP=19378;EAS_AF=0.9712;AMR_AF=0.7017;AFR_AF=0.4289;EUR_AF=0.7813;SAS_AF=0.8037;AA=C|||;VT=SNP
4	169832201	rs6843011	T	C	100	PASS	AC=2836;AF=0.566294;AN=5008;NS=2504;DP=19765;EAS_AF=0.9028;AMR_AF=0.634;AFR_AF=0.1165;EUR_AF=0.6431;SAS_AF=0.7004;AA=T|||;VT=SNP
4	169834381	rs12644874	G	A	100	PASS	AC=2648;AF=0.528754;AN=5008;NS=2504;DP=14262;EAS_AF=0.8988;AMR_AF=0.598;AFR_AF=0.0794;EUR_AF=0.6223;SAS_AF=0.6094;AA=G|||;VT=SNP
4	169835048	rs1532651	C	G	100	PASS	AC=3541;AF=0.707069;AN=5008;NS=2504;DP=17741;EAS_AF=0.9643;AMR_AF=0.7003;AFR_AF=0.3949;EUR_AF=0.7714;SAS_AF=0.8027;AA=C|||;VT=SNP;EX_TARGET
4	169835134	rs1059444	A	G	100	PASS	AC=528;AF=0.105431;AN=5008;NS=2504;DP=16858;EAS_AF=0.0278;AMR_AF=0.1268;AFR_AF=0.205;EUR_AF=0.1024;SAS_AF=0.0389;AA=A|||;VT=SNP;EX_TARGET
4	169835324	rs4324524	T	G	100	PASS	AC=2839;AF=0.566893;AN=5008;NS=2504;DP=18971;EAS_AF=0.9028;AMR_AF=0.634;AFR_AF=0.1195;EUR_AF=0.6431;SAS_AF=0.6994;AA=T|||;VT=SNP
4	169836961	rs72704235	T	C	100	PASS	AC=344;AF=0.0686901;AN=5008;NS=2504;DP=15663;EAS_AF=0.0645;AMR_AF=0.0418;AFR_AF=0.0318;EUR_AF=0.1282;SAS_AF=0.0808;AA=T|||;VT=SNP
4	169837589	rs7693134	G	A	100	PASS	AC=2929;AF=0.584864;AN=5008;NS=2504;DP=16330;EAS_AF=0.9077;AMR_AF=0.634;AFR_AF=0.1641;EUR_AF=0.662;SAS_AF=0.7065;AA=G|||;VT=SNP
4	169838771	rs7690555	A	G	100	PASS	AC=3640;AF=0.726837;AN=5008;NS=2504;DP=13579;EAS_AF=0.9722;AMR_AF=0.7017;AFR_AF=0.4433;EUR_AF=0.7913;SAS_AF=0.8088;AA=G|||;VT=SNP
4	169839372	rs2173810	A	C	100	PASS	AC=3565;AF=0.711861;AN=5008;NS=2504;DP=14528;EAS_AF=0.9663;AMR_AF=0.7003;AFR_AF=0.4002;EUR_AF=0.7813;SAS_AF=0.8078;AA=A|||;VT=SNP
4	169840967	rs4364224	T	C	100	PASS	AC=2643;AF=0.527756;AN=5008;NS=2504;DP=21784;EAS_AF=0.8998;AMR_AF=0.5937;AFR_AF=0.0794;EUR_AF=0.6143;SAS_AF=0.6145;AA=T|||;VT=SNP
4	169841518	rs1548315	A	C	100	PASS	AC=3626;AF=0.724042;AN=5008;NS=2504;DP=22988;EAS_AF=0.9722;AMR_AF=0.7017;AFR_AF=0.4334;EUR_AF=0.7913;SAS_AF=0.8078;AA=A|||;VT=SNP
4	169842976	rs17615157	T	C	100	PASS	AC=2849;AF=0.56889;AN=5008;NS=2504;DP=16703;EAS_AF=0.9018;AMR_AF=0.634;AFR_AF=0.1172;EUR_AF=0.6511;SAS_AF=0.7055;AA=T|||;VT=SNP
4	169843042	rs17054576	A	T	100	PASS	AC=692;AF=0.138179;AN=5008;NS=2504;DP=16156;EAS_AF=0.0645;AMR_AF=0.0663;AFR_AF=0.2655;EUR_AF=0.1292;SAS_AF=0.1022;AA=A|||;VT=SNP
4	169844774	rs870717	A	G	100	PASS	AC=3601;AF=0.71905;AN=5008;NS=2504;DP=17146;EAS_AF=0.9712;AMR_AF=0.7017;AFR_AF=0.4274;EUR_AF=0.7803;SAS_AF=0.8027;AA=A|||;VT=SNP
4	169845720	rs4396955	C	T	100	PASS	AC=690;AF=0.13778;AN=5008;NS=2504;DP=20821;EAS_AF=0.0625;AMR_AF=0.0677;AFR_AF=0.2648;EUR_AF=0.1302;SAS_AF=0.1012;AA=C|||;VT=SNP
4	169846255	rs3733656	T	C	100	PASS	AC=3578;AF=0.714457;AN=5008;NS=2504;DP=20602;EAS_AF=0.9643;AMR_AF=0.7017;AFR_AF=0.4236;EUR_AF=0.7704;SAS_AF=0.8016;AA=T|||;VT=SNP;EX_TARGET
4	169849237	rs1136603	G	A	100	PASS	AC=549;AF=0.109625;AN=5008;NS=2504;DP=16383;EAS_AF=0.0625;AMR_AF=0.0548;AFR_AF=0.1823;EUR_AF=0.1282;SAS_AF=0.0798;AA=G|||;VT=SNP
4	169849389	rs1071738	C	G	100	PASS	AC=2845;AF=0.568091;AN=5008;NS=2504;DP=17648;EAS_AF=0.9028;AMR_AF=0.6326;AFR_AF=0.1135;EUR_AF=0.6521;SAS_AF=0.7055;AA=C|||;VT=SNP
4	169850155	rs6839909	A	C	100	PASS	AC=603;AF=0.120407;AN=5008;NS=2504;DP=20548;EAS_AF=0.0694;AMR_AF=0.0576;AFR_AF=0.2005;EUR_AF=0.1282;SAS_AF=0.1012;AA=A|||;VT=SNP
4	169851313	rs4529010	T	G	100	PASS	AC=148;AF=0.0295527;AN=5008;NS=2504;DP=14788;EAS_AF=0.002;AMR_AF=0.0548;AFR_AF=0.0068;EUR_AF=0.0676;SAS_AF=0.0317;AA=T|||;VT=SNP
4	169851370	rs72704240	T	G	100	PASS	AC=351;AF=0.0700879;AN=5008;NS=2504;DP=14681;EAS_AF=0.0724;AMR_AF=0.0403;AFR_AF=0.0318;EUR_AF=0.1302;SAS_AF=0.0787;AA=T|||;VT=SNP
4	169852864	rs79346677	G	A	100	PASS	AC=204;AF=0.0407348;AN=5008;NS=2504;DP=19641;EAS_AF=0.0258;AMR_AF=0.0648;AFR_AF=0.0227;EUR_AF=0.0676;SAS_AF=0.0358;AA=G|||;VT=SNP
4	169854046	rs2877381	G	A	100	PASS	AC=3604;AF=0.719649;AN=5008;NS=2504;DP=17013;EAS_AF=0.9663;AMR_AF=0.7017;AFR_AF=0.4304;EUR_AF=0.7803;SAS_AF=0.8067;AA=A|||;VT=SNP
4	169856321	rs72704241	G	T	100	PASS	AC=337;AF=0.0672923;AN=5008;NS=2504;DP=18755;EAS_AF=0.0625;AMR_AF=0.0418;AFR_AF=0.0295;EUR_AF=0.1272;SAS_AF=0.0798;AA=G|||;VT=SNP
4	169856416	rs72704242	C	T	100	PASS	AC=337;AF=0.0672923;AN=5008;NS=2504;DP=21207;EAS_AF=0.0625;AMR_AF=0.0418;AFR_AF=0.0295;EUR_AF=0.1272;SAS_AF=0.0798;AA=C|||;VT=SNP
4	169857479	rs1824270	A	C	100	PASS	AC=3539;AF=0.706669;AN=5008;NS=2504;DP=23131;EAS_AF=0.9653;AMR_AF=0.7003;AFR_AF=0.3828;EUR_AF=0.7803;SAS_AF=0.8067;AA=A|||;VT=SNP
4	169859697	rs10031084	A	C	100	PASS	AC=597;AF=0.119209;AN=5008;NS=2504;DP=19045;EAS_AF=0.0704;AMR_AF=0.0576;AFR_AF=0.1921;EUR_AF=0.1312;SAS_AF=0.1022;AA=A|||;VT=SNP
4	169860164	rs7687968	G	A	100	PASS	AC=3620;AF=0.722843;AN=5008;NS=2504;DP=19825;EAS_AF=0.9722;AMR_AF=0.7017;AFR_AF=0.4297;EUR_AF=0.7903;SAS_AF=0.8078;AA=A|||;VT=SNP
4	169861819	rs55764453	C	A	100	PASS	AC=338;AF=0.067492;AN=5008;NS=2504;DP=22662;EAS_AF=0.0625;AMR_AF=0.0418;AFR_AF=0.0295;EUR_AF=0.1282;SAS_AF=0.0798;AA=C|||;VT=SNP
4	169862888	rs7662054	C	T	100	PASS	AC=3940;AF=0.786741;AN=5008;NS=2504;DP=19722;EAS_AF=0.9722;AMR_AF=0.7205;AFR_AF=0.6619;EUR_AF=0.7903;SAS_AF=0.8078;AA=T|||;VT=SNP
4	169863767	rs4407460	T	A	100	PASS	AC=4640;AF=0.926518;AN=5008;NS=2504;DP=12056;EAS_AF=0.9732;AMR_AF=0.8818;AFR_AF=0.91;EUR_AF=0.8986;SAS_AF=0.9611;AA=A|||;VT=SNP
4	169863970	rs1115717	G	A	100	PASS	AC=2891;AF=0.577276;AN=5008;NS=2504;DP=15812;EAS_AF=0.8958;AMR_AF=0.6412;AFR_AF=0.152;EUR_AF=0.6491;SAS_AF=0.7045;AA=G|||;VT=SNP
4	169864781	rs6832306	C	G	100	PASS	AC=3601;AF=0.71905;AN=5008;NS=2504;DP=19462;EAS_AF=0.9663;AMR_AF=0.7017;AFR_AF=0.4281;EUR_AF=0.7803;SAS_AF=0.8067;AA=C|||;VT=SNP
4	169864932	rs6831097	G	A	100	PASS	AC=2836;AF=0.566294;AN=5008;NS=2504;DP=16237;EAS_AF=0.8938;AMR_AF=0.6311;AFR_AF=0.1172;EUR_AF=0.6491;SAS_AF=0.7045;AA=G|||;VT=SNP
4	169865538	rs6815188	A	T	100	PASS	AC=3540;AF=0.706869;AN=5008;NS=2504;DP=12700;EAS_AF=0.9663;AMR_AF=0.7003;AFR_AF=0.3828;EUR_AF=0.7803;SAS_AF=0.8067;AA=A|||;VT=SNP
4	169865692	rs72704247	T	C	100	PASS	AC=348;AF=0.0694888;AN=5008;NS=2504;DP=14712;EAS_AF=0.0704;AMR_AF=0.0418;AFR_AF=0.0295;EUR_AF=0.1302;SAS_AF=0.0798;AA=T|||;VT=SNP
4	169866291	rs12499488	C	A	100	PASS	AC=3535;AF=0.705871;AN=5008;NS=2504;DP=18313;EAS_AF=0.9663;AMR_AF=0.7003;AFR_AF=0.3812;EUR_AF=0.7793;SAS_AF=0.8047;AA=C|||;VT=SNP
4	169867064	rs28361879	C	T	100	PASS	AC=3541;AF=0.707069;AN=5008;NS=2504;DP=20229;EAS_AF=0.9663;AMR_AF=0.7003;AFR_AF=0.3835;EUR_AF=0.7803;SAS_AF=0.8067;AA=C|||;VT=SNP
4	169870173	rs112756096	G	A	100	PASS	AC=3540;AF=0.706869;AN=5008;NS=2504;DP=20242;EAS_AF=0.9653;AMR_AF=0.7003;AFR_AF=0.3843;EUR_AF=0.7803;SAS_AF=0.8057;AA=G|||;VT=SNP
4	169871429	rs2331512	G	A	100	PASS	AC=3617;AF=0.722244;AN=5008;NS=2504;DP=18241;EAS_AF=0.9712;AMR_AF=0.7017;AFR_AF=0.4289;EUR_AF=0.7903;SAS_AF=0.8067;AA=G|||;VT=SNP
4	169871482	rs4491980	C	T	100	PASS	AC=3619;AF=0.722644;AN=5008;NS=2504;DP=19084;EAS_AF=0.9712;AMR_AF=0.7017;AFR_AF=0.4304;EUR_AF=0.7903;SAS_AF=0.8067;AA=T|||;VT=SNP
4	169874620	rs13116548	T	G	100	PASS	AC=3622;AF=0.723243;AN=5008;NS=2504;DP=16693;EAS_AF=0.9722;AMR_AF=0.7017;AFR_AF=0.4312;EUR_AF=0.7903;SAS_AF=0.8078;AA=G|||;VT=SNP
4	169874986	rs17543378	A	C	100	PASS	AC=204;AF=0.0407348;AN=5008;NS=2504;DP=18115;EAS_AF=0.0258;AMR_AF=0.0648;AFR_AF=0.0219;EUR_AF=0.0686;SAS_AF=0.0358;AA=A|||;VT=SNP
4	169875000	rs72704252	T	G	100	PASS	AC=347;AF=0.0692891;AN=5008;NS=2504;DP=18250;EAS_AF=0.0704;AMR_AF=0.0418;AFR_AF=0.0295;EUR_AF=0.1292;SAS_AF=0.0798;AA=T|||;VT=SNP
4	169876945	rs72704255	G	C	100	PASS	AC=339;AF=0.0676917;AN=5008;NS=2504;DP=20891;EAS_AF=0.0635;AMR_AF=0.0418;AFR_AF=0.0295;EUR_AF=0.1282;SAS_AF=0.0798;AA=G|||;VT=SNP
4	169876968	rs11729275	C	G	100	PASS	AC=3610;AF=0.720847;AN=5008;NS=2504;DP=20720;EAS_AF=0.9653;AMR_AF=0.7017;AFR_AF=0.4365;EUR_AF=0.7803;SAS_AF=0.8057;AA=G|||;VT=SNP
4	169877173	rs10023864	A	G	100	PASS	AC=3602;AF=0.719249;AN=5008;NS=2504;DP=20428;EAS_AF=0.9653;AMR_AF=0.7017;AFR_AF=0.4304;EUR_AF=0.7803;SAS_AF=0.8057;AA=A|||;VT=SNP
4	169877373	rs11132668	T	C	100	PASS	AC=4640;AF=0.926518;AN=5008;NS=2504;DP=20116;EAS_AF=0.9742;AMR_AF=0.8818;AFR_AF=0.91;EUR_AF=0.8976;SAS_AF=0.9611;AA=C|||;VT=SNP
4	169878417	rs35117578	A	G	100	PASS	AC=189;AF=0.0377396;AN=5008;NS=2504;DP=19008;EAS_AF=0.0188;AMR_AF=0.1527;AFR_AF=0.0008;EUR_AF=0.0249;SAS_AF=0.0389;AA=A|||;VT=SNP
4	169879156	rs6854947	G	A	100	PASS	AC=3542;AF=0.707268;AN=5008;NS=2504;DP=19415;EAS_AF=0.9663;AMR_AF=0.7003;AFR_AF=0.385;EUR_AF=0.7803;SAS_AF=0.8057;AA=G|||;VT=SNP
4	169879998	rs2125322	G	A	100	PASS	AC=3604;AF=0.719649;AN=5008;NS=2504;DP=18485;EAS_AF=0.9663;AMR_AF=0.7017;AFR_AF=0.4312;EUR_AF=0.7803;SAS_AF=0.8057;AA=G|||;VT=SNP
4	169880312	rs6845418	T	C	100	PASS	AC=3604;AF=0.719649;AN=5008;NS=2504;DP=18192;EAS_AF=0.9663;AMR_AF=0.7017;AFR_AF=0.4312;EUR_AF=0.7803;SAS_AF=0.8057;AA=T|||;VT=SNP
4	169880669	rs11735730	G	A	100	PASS	AC=2838;AF=0.566693;AN=5008;NS=2504;DP=17251;EAS_AF=0.8958;AMR_AF=0.6297;AFR_AF=0.1188;EUR_AF=0.6491;SAS_AF=0.7035;AA=G|||;VT=SNP
4	169880863	rs11132683	T	C	100	PASS	AC=3623;AF=0.723442;AN=5008;NS=2504;DP=13474;EAS_AF=0.9722;AMR_AF=0.7017;AFR_AF=0.4327;EUR_AF=0.7903;SAS_AF=0.8067;AA=C|||;VT=SNP
4	169881245	rs1531254	T	C	100	PASS	AC=3623;AF=0.723442;AN=5008;NS=2504;DP=16802;EAS_AF=0.9722;AMR_AF=0.7017;AFR_AF=0.4327;EUR_AF=0.7903;SAS_AF=0.8067;AA=C|||;VT=SNP
4	169881370	rs1531253	A	T	100	PASS	AC=3602;AF=0.719249;AN=5008;NS=2504;DP=17624;EAS_AF=0.9663;AMR_AF=0.7017;AFR_AF=0.4297;EUR_AF=0.7803;SAS_AF=0.8057;AA=A|||;VT=SNP
4	169882840	rs4692554	C	A	100	PASS	AC=3936;AF=0.785942;AN=5008;NS=2504;DP=13636;EAS_AF=0.9712;AMR_AF=0.7205;AFR_AF=0.6604;EUR_AF=0.7903;SAS_AF=0.8067;AA=A|||;VT=SNP
4	169883225	rs12510374	A	G	100	PASS	AC=3604;AF=0.719649;AN=5008;NS=2504;DP=16395;EAS_AF=0.9653;AMR_AF=0.7032;AFR_AF=0.4312;EUR_AF=0.7803;SAS_AF=0.8057;AA=A|||;VT=SNP
4	169883300	rs12511177	T	C	100	PASS	AC=3545;AF=0.707867;AN=5008;NS=2504;DP=16276;EAS_AF=0.9653;AMR_AF=0.7032;AFR_AF=0.3865;EUR_AF=0.7803;SAS_AF=0.8057;AA=T|||;VT=SNP
4	169883388	rs10518034	C	T	100	PASS	AC=717;AF=0.143171;AN=5008;NS=2504;DP=17303;EAS_AF=0.0179;AMR_AF=0.1599;AFR_AF=0.2489;EUR_AF=0.1074;SAS_AF=0.1544;AA=C|||;VT=SNP
4	169883545	rs9994025	G	C	100	PASS	AC=3540;AF=0.706869;AN=5008;NS=2504;DP=18059;EAS_AF=0.9653;AMR_AF=0.7003;AFR_AF=0.3843;EUR_AF=0.7803;SAS_AF=0.8057;AA=G|||;VT=SNP
4	169884922	rs7668129	A	G	100	PASS	AC=3521;AF=0.703075;AN=5008;NS=2504;DP=16490;EAS_AF=0.9653;AMR_AF=0.7017;AFR_AF=0.3858;EUR_AF=0.7803;SAS_AF=0.7832;AA=A|||;VT=SNP
4	169887165	rs137935395	A	G	100	PASS	AC=489;AF=0.0976438;AN=5008;NS=2504;DP=18831;EAS_AF=0.0704;AMR_AF=0.0519;AFR_AF=0.1309;EUR_AF=0.1302;SAS_AF=0.0798;AA=A|||;VT=SNP
4	169887446	rs10027483	C	T	100	PASS	AC=3601;AF=0.71905;AN=5008;NS=2504;DP=15192;EAS_AF=0.9653;AMR_AF=0.7017;AFR_AF=0.4304;EUR_AF=0.7803;SAS_AF=0.8047;AA=C|||;VT=SNP
4	169887461	rs9994219	A	G	100	PASS	AC=3601;AF=0.71905;AN=5008;NS=2504;DP=13633;EAS_AF=0.9653;AMR_AF=0.7017;AFR_AF=0.4304;EUR_AF=0.7803;SAS_AF=0.8047;AA=a|||;VT=SNP
4	169887635	rs9996622	A	G	100	PASS	AC=3600;AF=0.71885;AN=5008;NS=2504;DP=14188;EAS_AF=0.9653;AMR_AF=0.7017;AFR_AF=0.4297;EUR_AF=0.7803;SAS_AF=0.8047;AA=G|||;VT=SNP
4	169887800	rs10029991	C	T	100	PASS	AC=3599;AF=0.71865;AN=5008;NS=2504;DP=17741;EAS_AF=0.9653;AMR_AF=0.7017;AFR_AF=0.4289;EUR_AF=0.7803;SAS_AF=0.8047;AA=C|||;VT=SNP
4	169888217	rs13122491	T	C	100	PASS	AC=2872;AF=0.573482;AN=5008;NS=2504;DP=17027;EAS_AF=0.9028;AMR_AF=0.6311;AFR_AF=0.1157;EUR_AF=0.6511;SAS_AF=0.7321;AA=T|||;VT=SNP
4	169889068	rs4446276	T	C	100	PASS	AC=2711;AF=0.541334;AN=5008;NS=2504;DP=20024;EAS_AF=0.9028;AMR_AF=0.6009;AFR_AF=0.0809;EUR_AF=0.6332;SAS_AF=0.6544;AA=T|||;VT=SNP
4	169890595	rs1458293	T	C	100	PASS	AC=2872;AF=0.573482;AN=5008;NS=2504;DP=20851;EAS_AF=0.9028;AMR_AF=0.6311;AFR_AF=0.115;EUR_AF=0.6511;SAS_AF=0.7331;AA=T|||;VT=SNP
4	169891092	rs72704274	T	C	100	PASS	AC=303;AF=0.0605032;AN=5008;NS=2504;DP=18884;EAS_AF=0.0635;AMR_AF=0.0403;AFR_AF=0.0023;EUR_AF=0.1292;SAS_AF=0.0798;AA=T|||;VT=SNP
4	169891658	rs4692555	T	G	100	PASS	AC=3618;AF=0.722444;AN=5008;NS=2504;DP=14036;EAS_AF=0.9712;AMR_AF=0.7017;AFR_AF=0.4304;EUR_AF=0.7903;SAS_AF=0.8057;AA=G|||;VT=SNP
4	169892053	rs9799845	G	T	100	PASS	AC=3510;AF=0.700879;AN=5008;NS=2504;DP=15959;EAS_AF=0.9653;AMR_AF=0.7003;AFR_AF=0.3646;EUR_AF=0.7803;SAS_AF=0.8016;AA=T|||;VT=SNP
4	169892154	rs9799768	T	C	100	PASS	AC=3512;AF=0.701278;AN=5008;NS=2504;DP=15480;EAS_AF=0.9663;AMR_AF=0.7003;AFR_AF=0.3631;EUR_AF=0.7803;SAS_AF=0.8047;AA=T|||;VT=SNP
4	169892793	rs6831613	G	C	100	PASS	AC=3507;AF=0.70028;AN=5008;NS=2504;DP=17343;EAS_AF=0.9643;AMR_AF=0.7017;AFR_AF=0.3608;EUR_AF=0.7803;SAS_AF=0.8037;AA=G|||;VT=SNP
4	169894005	rs72704281	A	G	100	PASS	AC=348;AF=0.0694888;AN=5008;NS=2504;DP=20589;EAS_AF=0.0694;AMR_AF=0.0432;AFR_AF=0.0295;EUR_AF=0.1302;SAS_AF=0.0798;AA=A|||;VT=SNP
4	169895049	rs1961697	C	T	100	PASS	AC=3510;AF=0.700879;AN=5008;NS=2504;DP=19460;EAS_AF=0.9653;AMR_AF=0.7003;AFR_AF=0.3623;EUR_AF=0.7803;SAS_AF=0.8047;AA=C|||;VT=SNP
4	169896142	rs3942	A	G	100	PASS	AC=3597;AF=0.718251;AN=5008;NS=2504;DP=20034;EAS_AF=0.9653;AMR_AF=0.7017;AFR_AF=0.4054;EUR_AF=0.7803;SAS_AF=0.8344;AA=A|||;VT=SNP
4	169896897	rs4692679	C	T	100	PASS	AC=3618;AF=0.722444;AN=5008;NS=2504;DP=20172;EAS_AF=0.9712;AMR_AF=0.7017;AFR_AF=0.4085;EUR_AF=0.7903;SAS_AF=0.8354;AA=T|||;VT=SNP
4	169897189	rs13133097	C	A	100	PASS	AC=3539;AF=0.706669;AN=5008;NS=2504;DP=20600;EAS_AF=0.9653;AMR_AF=0.7003;AFR_AF=0.3623;EUR_AF=0.7803;SAS_AF=0.8344;AA=C|||;VT=SNP
4	169897289	rs28523331	G	A	100	PASS	AC=3541;AF=0.707069;AN=5008;NS=2504;DP=20878;EAS_AF=0.9653;AMR_AF=0.7003;AFR_AF=0.3638;EUR_AF=0.7803;SAS_AF=0.8344;AA=A|||;VT=SNP
4	169897303	rs13131748	G	A	100	PASS	AC=3539;AF=0.706669;AN=5008;NS=2504;DP=20662;EAS_AF=0.9653;AMR_AF=0.7003;AFR_AF=0.3623;EUR_AF=0.7803;SAS_AF=0.8344;AA=G|||;VT=SNP
4	169897593	rs9998281	T	C	100	PASS	AC=3648;AF=0.728435;AN=5008;NS=2504;DP=19370;EAS_AF=0.9712;AMR_AF=0.7017;AFR_AF=0.4312;EUR_AF=0.7903;SAS_AF=0.8354;AA=C|||;VT=SNP
4	169899023	rs10518037	T	C	100	PASS	AC=3537;AF=0.70627;AN=5008;NS=2504;DP=21451;EAS_AF=0.9653;AMR_AF=0.7017;AFR_AF=0.3601;EUR_AF=0.7803;SAS_AF=0.8344;AA=T|||;VT=SNP
4	169899960	rs6843588	G	A	100	PASS	AC=2657;AF=0.530551;AN=5008;NS=2504;DP=16902;EAS_AF=0.8938;AMR_AF=0.5965;AFR_AF=0.0779;EUR_AF=0.6302;SAS_AF=0.6186;AA=G|||;VT=SNP
4	169900296	rs12508020	C	A	100	PASS	AC=3507;AF=0.70028;AN=5008;NS=2504;DP=13837;EAS_AF=0.9653;AMR_AF=0.7003;AFR_AF=0.3601;EUR_AF=0.7803;SAS_AF=0.8047;AA=C|||;VT=SNP
4	169900720	rs11732949	C	T	100	PASS	AC=3510;AF=0.700879;AN=5008;NS=2504;DP=15812;EAS_AF=0.9653;AMR_AF=0.7032;AFR_AF=0.3601;EUR_AF=0.7803;SAS_AF=0.8057;AA=C|||;VT=SNP
4	169901225	rs2331450	A	G	100	PASS	AC=3617;AF=0.722244;AN=5008;NS=2504;DP=20320;EAS_AF=0.9712;AMR_AF=0.7046;AFR_AF=0.4289;EUR_AF=0.7913;SAS_AF=0.8037;AA=G|||;VT=SNP
4	169902499	rs149886794	G	A	100	PASS	AC=39;AF=0.00778754;AN=5008;NS=2504;DP=17594;EAS_AF=0.002;AMR_AF=0.0115;AFR_AF=0.0045;EUR_AF=0.0189;SAS_AF=0.0041;AA=G|||;VT=SNP
4	169902505	rs34828165	G	A	100	PASS	AC=627;AF=0.1252;AN=5008;NS=2504;DP=17464;EAS_AF=0.1012;AMR_AF=0.2579;AFR_AF=0.0287;EUR_AF=0.175;SAS_AF=0.135;AA=G|||;VT=SNP
4	169903609	rs10000553	T	C	100	PASS	AC=3977;AF=0.794129;AN=5008;NS=2504;DP=21065;EAS_AF=0.9712;AMR_AF=0.7262;AFR_AF=0.6649;EUR_AF=0.7922;SAS_AF=0.8364;AA=C|||;VT=SNP
4	169904199	rs4692680	G	A	100	PASS	AC=3652;AF=0.729233;AN=5008;NS=2504;DP=19904;EAS_AF=0.9702;AMR_AF=0.7075;AFR_AF=0.4297;EUR_AF=0.7922;SAS_AF=0.8364;AA=A|||;VT=SNP
4	169904452	rs4692681	A	G	100	PASS	AC=3605;AF=0.719848;AN=5008;NS=2504;DP=18073;EAS_AF=0.9653;AMR_AF=0.7089;AFR_AF=0.4054;EUR_AF=0.7823;SAS_AF=0.8354;AA=A|||;VT=SNP
4	169905114	rs10004161	T	C	100	PASS	AC=3653;AF=0.729433;AN=5008;NS=2504;DP=19284;EAS_AF=0.9712;AMR_AF=0.7075;AFR_AF=0.4297;EUR_AF=0.7922;SAS_AF=0.8364;AA=C|||;VT=SNP
4	169906832	rs10866328	C	A	100	PASS	AC=2879;AF=0.57488;AN=5008;NS=2504;DP=20208;EAS_AF=0.8958;AMR_AF=0.6412;AFR_AF=0.1445;EUR_AF=0.6501;SAS_AF=0.7014;AA=C|||;VT=SNP
4	169908194	rs4692556	T	G	100	PASS	AC=3941;AF=0.786941;AN=5008;NS=2504;DP=14641;EAS_AF=0.9712;AMR_AF=0.7233;AFR_AF=0.6626;EUR_AF=0.7903;SAS_AF=0.8067;AA=G|||;VT=SNP
4	169909593	rs17054604	G	A	100	PASS	AC=544;AF=0.108626;AN=5008;NS=2504;DP=17129;EAS_AF=0.0615;AMR_AF=0.0548;AFR_AF=0.1793;EUR_AF=0.1282;SAS_AF=0.0798;AA=G|||;VT=SNP
4	169910101	rs2054224	C	T	100	PASS	AC=3935;AF=0.785743;AN=5008;NS=2504;DP=14344;EAS_AF=0.9692;AMR_AF=0.7205;AFR_AF=0.6611;EUR_AF=0.7903;SAS_AF=0.8067;AA=c|||;VT=SNP
4	169911596	rs11727290	A	T	100	PASS	AC=3506;AF=0.70008;AN=5008;NS=2504;DP=12034;EAS_AF=0.9613;AMR_AF=0.7017;AFR_AF=0.3616;EUR_AF=0.7803;SAS_AF=0.8047;AA=A|||;VT=SNP
4	169912642	rs17615264	G	A	100	PASS	AC=203;AF=0.0405351;AN=5008;NS=2504;DP=17082;EAS_AF=0.0258;AMR_AF=0.0634;AFR_AF=0.0219;EUR_AF=0.0686;SAS_AF=0.0358;AA=G|||;VT=SNP
4	169914430	rs1962681	A	C	100	PASS	AC=3575;AF=0.713858;AN=5008;NS=2504;DP=14195;EAS_AF=0.9712;AMR_AF=0.7003;AFR_AF=0.4145;EUR_AF=0.7903;SAS_AF=0.7843;AA=C|||;VT=SNP
4	169915797	rs1973112	A	G	100	PASS	AC=3572;AF=0.713259;AN=5008;NS=2504;DP=16754;EAS_AF=0.9653;AMR_AF=0.7032;AFR_AF=0.407;EUR_AF=0.7803;SAS_AF=0.8057;AA=G|||;VT=SNP
4	169915876	rs1973113	C	G	100	PASS	AC=3511;AF=0.701078;AN=5008;NS=2504;DP=12036;EAS_AF=0.9653;AMR_AF=0.7017;AFR_AF=0.3623;EUR_AF=0.7803;SAS_AF=0.8047;AA=C|||;VT=SNP
4	169915975	rs1138563	A	G	100	PASS	AC=3647;AF=0.728235;AN=5008;NS=2504;DP=14316;EAS_AF=0.9712;AMR_AF=0.7061;AFR_AF=0.4501;EUR_AF=0.7903;SAS_AF=0.8057;AA=G|||;VT=SNP
4	169917245	rs898002	T	C	100	PASS	AC=3640;AF=0.726837;AN=5008;NS=2504;DP=18856;EAS_AF=0.9722;AMR_AF=0.7032;AFR_AF=0.4236;EUR_AF=0.7903;SAS_AF=0.8354;AA=C|||;VT=SNP
4	169917703	rs4692557	G	T	100	PASS	AC=4534;AF=0.905351;AN=5008;NS=2504;DP=12247;EAS_AF=0.9673;AMR_AF=0.8804;AFR_AF=0.8434;EUR_AF=0.8887;SAS_AF=0.9601;AA=T|||;VT=SNP
4	169917754	rs4692682	T	C	100	PASS	AC=3568;AF=0.71246;AN=5008;NS=2504;DP=13800;EAS_AF=0.9643;AMR_AF=0.7017;AFR_AF=0.4054;EUR_AF=0.7803;SAS_AF=0.8057;AA=T|||;VT=SNP
4	169919092	rs1379840	T	C	100	PASS	AC=3680;AF=0.734824;AN=5008;NS=2504;DP=15904;EAS_AF=0.9712;AMR_AF=0.7032;AFR_AF=0.4523;EUR_AF=0.7932;SAS_AF=0.8354;AA=C|||;VT=SNP
4	169921399	rs76614656	A	G	100	PASS	AC=206;AF=0.0411342;AN=5008;NS=2504;DP=20610;EAS_AF=0.0278;AMR_AF=0.0648;AFR_AF=0.0219;EUR_AF=0.0686;SAS_AF=0.0358;AA=A|||;VT=SNP
4	169922504	rs11894	C	T	100	PASS	AC=3448;AF=0.688498;AN=5008;NS=2504;DP=18244;EAS_AF=0.9643;AMR_AF=0.6916;AFR_AF=0.3192;EUR_AF=0.7823;SAS_AF=0.8047;AA=C|||;VT=SNP
4	169922647	rs7675263	C	T	100	PASS	AC=4638;AF=0.926118;AN=5008;NS=2504;DP=18024;EAS_AF=0.9722;AMR_AF=0.8818;AFR_AF=0.91;EUR_AF=0.8976;SAS_AF=0.9611;AA=T|||;VT=SNP
4	169923544	rs77307504	C	T	100	PASS	AC=97;AF=0.019369;AN=5008;NS=2504;DP=17325;EAS_AF=0.0198;AMR_AF=0.013;AFR_AF=0.0008;EUR_AF=0.0169;SAS_AF=0.0511;AA=C|||;VT=SNP
4	169923584	rs11730894	C	T	100	PASS	AC=3582;AF=0.715256;AN=5008;NS=2504;DP=17457;EAS_AF=0.9702;AMR_AF=0.6945;AFR_AF=0.4054;EUR_AF=0.7922;SAS_AF=0.8067;AA=T|||;VT=SNP
4	169923672	rs1870306	T	G	100	PASS	AC=3448;AF=0.688498;AN=5008;NS=2504;DP=17150;EAS_AF=0.9643;AMR_AF=0.6916;AFR_AF=0.3185;EUR_AF=0.7823;SAS_AF=0.8057;AA=T|||;VT=SNP
4	169926799	rs4692558	G	A	100	PASS	AC=3583;AF=0.715455;AN=5008;NS=2504;DP=17830;EAS_AF=0.9702;AMR_AF=0.696;AFR_AF=0.4085;EUR_AF=0.7893;SAS_AF=0.8057;AA=g|||;VT=SNP
4	169927825	rs3762914	T	C	100	PASS	AC=337;AF=0.0672923;AN=5008;NS=2504;DP=19877;EAS_AF=0.0665;AMR_AF=0.0432;AFR_AF=0.025;EUR_AF=0.1302;SAS_AF=0.0777;AA=T|||;VT=SNP
4	169928164	rs41278615	A	G	100	PASS	AC=549;AF=0.109625;AN=5008;NS=2504;DP=19743;EAS_AF=0.0675;AMR_AF=0.0576;AFR_AF=0.1755;EUR_AF=0.1312;SAS_AF=0.0787;AA=A|||;VT=SNP
4	169928655	rs1870305	G	A	100	PASS	AC=3447;AF=0.688299;AN=5008;NS=2504;DP=15085;EAS_AF=0.9663;AMR_AF=0.6916;AFR_AF=0.3185;EUR_AF=0.7803;SAS_AF=0.8047;AA=G|||;VT=SNP
4	169928842	rs2877380	G	T	100	PASS	AC=3606;AF=0.720048;AN=5008;NS=2504;DP=15134;EAS_AF=0.9712;AMR_AF=0.7032;AFR_AF=0.4206;EUR_AF=0.7903;SAS_AF=0.8057;AA=T|||;VT=SNP;EX_TARGET
4	169929378	rs9312440	A	G	100	PASS	AC=3504;AF=0.699681;AN=5008;NS=2504;DP=15612;EAS_AF=0.9663;AMR_AF=0.7032;AFR_AF=0.3525;EUR_AF=0.7833;SAS_AF=0.8057;AA=A|||;VT=SNP
4	169930963	rs1458290	G	A	100	PASS	AC=538;AF=0.107428;AN=5008;NS=2504;DP=17445;EAS_AF=0.0714;AMR_AF=0.0576;AFR_AF=0.1649;EUR_AF=0.1302;SAS_AF=0.0787;AA=G|||;VT=SNP
4	169930965	rs1458291	G	A	100	PASS	AC=337;AF=0.0672923;AN=5008;NS=2504;DP=17362;EAS_AF=0.0714;AMR_AF=0.0432;AFR_AF=0.0212;EUR_AF=0.1292;SAS_AF=0.0787;AA=G|||;VT=SNP
4	169931274	rs2279038	G	A	100	PASS	AC=2945;AF=0.588059;AN=5008;NS=2504;DP=13044;EAS_AF=0.8938;AMR_AF=0.6441;AFR_AF=0.177;EUR_AF=0.6491;SAS_AF=0.726;AA=G|||;VT=SNP;EX_TARGET
4	169931288	rs2279039	T	C	100	PASS	AC=3814;AF=0.761581;AN=5008;NS=2504;DP=12692;EAS_AF=0.9712;AMR_AF=0.719;AFR_AF=0.5696;EUR_AF=0.7893;SAS_AF=0.8067;AA=T|||;VT=SNP;EX_TARGET
4	169931659	rs1551611	A	G	100	PASS	AC=2728;AF=0.544728;AN=5008;NS=2504;DP=16689;EAS_AF=0.8958;AMR_AF=0.6023;AFR_AF=0.1006;EUR_AF=0.6342;SAS_AF=0.6503;AA=A|||;VT=SNP
4	169933903	rs180977786	T	C	100	PASS	AC=257;AF=0.0513179;AN=5008;NS=2504;DP=18289;EAS_AF=0.0278;AMR_AF=0.0735;AFR_AF=0.0446;EUR_AF=0.0825;SAS_AF=0.0368;AA=T|||;VT=SNP
4	169934087	rs17615362	G	A	100	PASS	AC=245;AF=0.0489217;AN=5008;NS=2504;DP=16908;EAS_AF=0.0258;AMR_AF=0.0692;AFR_AF=0.0446;EUR_AF=0.0765;SAS_AF=0.0358;AA=G|||;VT=SNP
4	169934151	rs17543599	G	T	100	PASS	AC=560;AF=0.111821;AN=5008;NS=2504;DP=17856;EAS_AF=0.0486;AMR_AF=0.121;AFR_AF=0.0802;EUR_AF=0.2167;SAS_AF=0.1053;AA=T|||;VT=SNP
4	169934205	rs4692684	C	G	100	PASS	AC=3891;AF=0.776957;AN=5008;NS=2504;DP=17579;EAS_AF=0.9494;AMR_AF=0.804;AFR_AF=0.5681;EUR_AF=0.7485;SAS_AF=0.8916;AA=C|||;VT=SNP
4	169934424	rs77404015	A	T	100	PASS	AC=219;AF=0.04373;AN=5008;NS=2504;DP=14584;EAS_AF=0.0278;AMR_AF=0.0692;AFR_AF=0.0227;EUR_AF=0.0775;SAS_AF=0.0358;AA=A|||;VT=SNP
4	169934459	rs17054653	C	T	100	PASS	AC=281;AF=0.0561102;AN=5008;NS=2504;DP=15160;EAS_AF=0.0179;AMR_AF=0.0519;AFR_AF=0.0257;EUR_AF=0.1243;SAS_AF=0.0695;AA=T|||;VT=SNP
4	169934725	rs17543620	T	C	100	PASS	AC=251;AF=0.0501198;AN=5008;NS=2504;DP=16351;EAS_AF=0.0317;AMR_AF=0.0692;AFR_AF=0.0446;EUR_AF=0.0765;SAS_AF=0.0358;AA=T|||;VT=SNP
4	169935372	rs6553399	C	T	100	PASS	AC=3877;AF=0.774161;AN=5008;NS=2504;DP=21079;EAS_AF=0.9444;AMR_AF=0.804;AFR_AF=0.5681;EUR_AF=0.7475;SAS_AF=0.8834;AA=C|||;VT=SNP
4	169935562	rs34873431	G	A	100	PASS	AC=462;AF=0.0922524;AN=5008;NS=2504;DP=17463;EAS_AF=0.003;AMR_AF=0.1455;AFR_AF=0.0832;EUR_AF=0.1173;SAS_AF=0.1329;AA=G|||;VT=SNP
4	169935881	rs1458292	G	A	100	PASS	AC=3577;AF=0.714257;AN=5008;NS=2504;DP=18676;EAS_AF=0.9454;AMR_AF=0.7781;AFR_AF=0.3722;EUR_AF=0.7465;SAS_AF=0.8599;AA=G|||;VT=SNP
4	169935903	rs72704289	A	C	100	PASS	AC=188;AF=0.0375399;AN=5008;NS=2504;DP=18679;EAS_AF=0.0942;AMR_AF=0.0836;AFR_AF=0;EUR_AF=0.0199;SAS_AF=0.0153;AA=A|||;VT=SNP
4	169937521	rs17615397	G	A	100	PASS	AC=237;AF=0.0473243;AN=5008;NS=2504;DP=20511;EAS_AF=0.0278;AMR_AF=0.0692;AFR_AF=0.0446;EUR_AF=0.0666;SAS_AF=0.0358;AA=G|||;VT=SNP
4	169938446	rs2331455	G	A	100	PASS	AC=492;AF=0.0982428;AN=5008;NS=2504;DP=19032;EAS_AF=0.0427;AMR_AF=0.1153;AFR_AF=0.0734;EUR_AF=0.175;SAS_AF=0.0982;AA=A|||;VT=SNP
4	169939843	rs6553402	A	G	100	PASS	AC=4236;AF=0.845847;AN=5008;NS=2504;DP=17826;EAS_AF=0.9494;AMR_AF=0.8271;AFR_AF=0.7912;EUR_AF=0.7763;SAS_AF=0.8978;AA=A|||;VT=SNP
4	169940336	rs74581741	G	A	100	PASS	AC=240;AF=0.0479233;AN=5008;NS=2504;DP=17691;EAS_AF=0.0258;AMR_AF=0.0677;AFR_AF=0.0499;EUR_AF=0.0666;SAS_AF=0.0348;AA=G|||;VT=SNP
4	169941852	rs1979284	G	C	100	PASS	AC=3573;AF=0.713458;AN=5008;NS=2504;DP=14061;EAS_AF=0.9633;AMR_AF=0.7205;AFR_AF=0.3933;EUR_AF=0.7694;SAS_AF=0.8262;AA=G|||;VT=SNP
4	169942754	rs4692687	G	A	100	PASS	AC=3391;AF=0.677117;AN=5008;NS=2504;DP=13741;EAS_AF=0.9613;AMR_AF=0.853;AFR_AF=0.1589;EUR_AF=0.8668;SAS_AF=0.7648;AA=G|||;VT=SNP
4	169943794	rs4692560	A	G	100	PASS	AC=4065;AF=0.811701;AN=5008;NS=2504;DP=16377;EAS_AF=0.9841;AMR_AF=0.8329;AFR_AF=0.6067;EUR_AF=0.8797;SAS_AF=0.8262;AA=A|||;VT=SNP
4	169944496	rs10026258	G	A	100	PASS	AC=388;AF=0.077476;AN=5008;NS=2504;DP=15639;EAS_AF=0.0139;AMR_AF=0.0648;AFR_AF=0.1498;EUR_AF=0.0805;SAS_AF=0.0511;AA=A|||;VT=SNP
4	169944791	rs10016375	A	T	100	PASS	AC=640;AF=0.127796;AN=5008;NS=2504;DP=19457;EAS_AF=0.0258;AMR_AF=0.049;AFR_AF=0.2943;EUR_AF=0.0328;SAS_AF=0.1616;AA=A|||;VT=SNP
4	169945343	rs34126074	C	A	100	PASS	AC=671;AF=0.133986;AN=5008;NS=2504;DP=19686;EAS_AF=0.0258;AMR_AF=0.0504;AFR_AF=0.3162;EUR_AF=0.0338;SAS_AF=0.1616;AA=C|||;VT=SNP
4	169946694	rs6826001	G	T	100	PASS	AC=4025;AF=0.803714;AN=5008;NS=2504;DP=22308;EAS_AF=0.9841;AMR_AF=0.8314;AFR_AF=0.5794;EUR_AF=0.8777;SAS_AF=0.8252;AA=G|||;VT=SNP
4	169947131	rs6553404	C	T	100	PASS	AC=4051;AF=0.808906;AN=5008;NS=2504;DP=19417;EAS_AF=0.9841;AMR_AF=0.8314;AFR_AF=0.5991;EUR_AF=0.8777;SAS_AF=0.8252;AA=T|||;VT=SNP
4	169947266	rs6553405	C	A	100	PASS	AC=4080;AF=0.814696;AN=5008;NS=2504;DP=16905;EAS_AF=0.9841;AMR_AF=0.8314;AFR_AF=0.621;EUR_AF=0.8777;SAS_AF=0.8252;AA=A|||;VT=SNP
4	169948000	rs11132793	C	T	100	PASS	AC=4058;AF=0.810304;AN=5008;NS=2504;DP=22734;EAS_AF=0.9841;AMR_AF=0.8314;AFR_AF=0.6044;EUR_AF=0.8777;SAS_AF=0.8252;AA=T|||;VT=SNP
4	169948034	rs10518032	A	G	100	PASS	AC=4640;AF=0.926518;AN=5008;NS=2504;DP=22013;EAS_AF=0.9871;AMR_AF=0.9352;AFR_AF=0.8631;EUR_AF=0.9215;SAS_AF=0.9489;AA=G|||;VT=SNP
4	169948058	rs10518033	C	G	100	PASS	AC=4362;AF=0.871006;AN=5008;NS=2504;DP=21593;EAS_AF=0.9841;AMR_AF=0.8487;AFR_AF=0.8253;EUR_AF=0.8777;SAS_AF=0.8252;AA=G|||;VT=SNP
4	169948102	rs13434426	G	A	100	PASS	AC=811;AF=0.161941;AN=5008;NS=2504;DP=20501;EAS_AF=0.0258;AMR_AF=0.0548;AFR_AF=0.4123;EUR_AF=0.0348;SAS_AF=0.1708;AA=G|||;VT=SNP
4	169948140	rs10014681	C	T	100	PASS	AC=4024;AF=0.803514;AN=5008;NS=2504;DP=18647;EAS_AF=0.9841;AMR_AF=0.8314;AFR_AF=0.5787;EUR_AF=0.8777;SAS_AF=0.8252;AA=C|||;VT=SNP
4	169949760	rs150708893	C	T	100	PASS	AC=70;AF=0.0139776;AN=5008;NS=2504;DP=16529;EAS_AF=0.0079;AMR_AF=0.0187;AFR_AF=0.0053;EUR_AF=0.0338;SAS_AF=0.0082;AA=C|||;VT=SNP
4	169949800	rs13435239	A	G	100	PASS	AC=669;AF=0.133586;AN=5008;NS=2504;DP=14845;EAS_AF=0.0258;AMR_AF=0.049;AFR_AF=0.3116;EUR_AF=0.0338;SAS_AF=0.1667;AA=A|||;VT=SNP
4	169951395	rs2331452	A	C	100	PASS	AC=3247;AF=0.648363;AN=5008;NS=2504;DP=17158;EAS_AF=0.9583;AMR_AF=0.7752;AFR_AF=0.1861;EUR_AF=0.8449;SAS_AF=0.6616;AA=A|||;VT=SNP
4	169952290	rs10032280	G	A	100	PASS	AC=335;AF=0.066893;AN=5008;NS=2504;DP=21020;EAS_AF=0.0129;AMR_AF=0.0591;AFR_AF=0.1165;EUR_AF=0.0765;SAS_AF=0.0511;AA=G|||;VT=SNP
4	169952728	rs6553406	G	A	100	PASS	AC=951;AF=0.189896;AN=5008;NS=2504;DP=16592;EAS_AF=0.0159;AMR_AF=0.1729;AFR_AF=0.3926;EUR_AF=0.1223;SAS_AF=0.1769;AA=G|||;VT=SNP
4	169952986	rs4692688	G	A	100	PASS	AC=3608;AF=0.720447;AN=5008;NS=2504;DP=17793;EAS_AF=0.9712;AMR_AF=0.8329;AFR_AF=0.3238;EUR_AF=0.9245;SAS_AF=0.7086;AA=G|||;VT=SNP
4	169953049	rs10013640	C	T	100	PASS	AC=1116;AF=0.222843;AN=5008;NS=2504;DP=16184;EAS_AF=0.0327;AMR_AF=0.1138;AFR_AF=0.5242;EUR_AF=0.1034;SAS_AF=0.2117;AA=C|||;VT=SNP
4	169953449	rs13136020	T	G	100	PASS	AC=4273;AF=0.853235;AN=5008;NS=2504;DP=19532;EAS_AF=0.9742;AMR_AF=0.9438;AFR_AF=0.6392;EUR_AF=0.9692;SAS_AF=0.8344;AA=T|||;VT=SNP
4	169953742	rs10016501	C	T	100	PASS	AC=772;AF=0.154153;AN=5008;NS=2504;DP=21396;EAS_AF=0.0258;AMR_AF=0.0548;AFR_AF=0.3911;EUR_AF=0.0298;SAS_AF=0.1646;AA=T|||;VT=SNP
4	169954176	rs10016912	C	A	100	PASS	AC=645;AF=0.128794;AN=5008;NS=2504;DP=19987;EAS_AF=0.0258;AMR_AF=0.049;AFR_AF=0.2973;EUR_AF=0.0308;SAS_AF=0.1646;AA=C|||;VT=SNP
4	169954705	rs6844831	G	A	100	PASS	AC=3249;AF=0.648762;AN=5008;NS=2504;DP=21336;EAS_AF=0.9514;AMR_AF=0.7723;AFR_AF=0.1762;EUR_AF=0.8648;SAS_AF=0.6656;AA=G|||;VT=SNP
4	169954707	rs9996476	G	C	100	PASS	AC=704;AF=0.140575;AN=5008;NS=2504;DP=21395;EAS_AF=0.0258;AMR_AF=0.0504;AFR_AF=0.3389;EUR_AF=0.0318;SAS_AF=0.1667;AA=G|||;VT=SNP
4	169955011	rs28392699	G	C	100	PASS	AC=707;AF=0.141174;AN=5008;NS=2504;DP=16608;EAS_AF=0.0258;AMR_AF=0.0504;AFR_AF=0.3411;EUR_AF=0.0318;SAS_AF=0.1667;AA=G|||;VT=SNP
4	169955146	rs9996877	G	C	100	PASS	AC=705;AF=0.140775;AN=5008;NS=2504;DP=18713;EAS_AF=0.0258;AMR_AF=0.0519;AFR_AF=0.3374;EUR_AF=0.0318;SAS_AF=0.1687;AA=G|||;VT=SNP
4	169955376	rs9997084	G	C	100	PASS	AC=739;AF=0.147564;AN=5008;NS=2504;DP=19449;EAS_AF=0.0268;AMR_AF=0.0504;AFR_AF=0.3638;EUR_AF=0.0318;SAS_AF=0.1677;AA=G|||;VT=SNP
4	169960188	rs13147728	T	G	100	PASS	AC=716;AF=0.142971;AN=5008;NS=2504;DP=19410;EAS_AF=0.0248;AMR_AF=0.0519;AFR_AF=0.3449;EUR_AF=0.0338;SAS_AF=0.1687;AA=T|||;VT=SNP
4	169960224	rs13147755	T	C	100	PASS	AC=719;AF=0.14357;AN=5008;NS=2504;DP=20181;EAS_AF=0.0248;AMR_AF=0.0519;AFR_AF=0.3464;EUR_AF=0.0348;SAS_AF=0.1687;AA=T|||;VT=SNP
4	169961094	rs28401351	T	C	100	PASS	AC=711;AF=0.141973;AN=5008;NS=2504;DP=14786;EAS_AF=0.0308;AMR_AF=0.0504;AFR_AF=0.3374;EUR_AF=0.0348;SAS_AF=0.1677;AA=T|||;VT=SNP
4	169961603	rs55901432	G	A	100	PASS	AC=3288;AF=0.65655;AN=5008;NS=2504;DP=9139;EAS_AF=0.9464;AMR_AF=0.781;AFR_AF=0.1936;EUR_AF=0.8698;SAS_AF=0.6759;AA=g|||;VT=SNP
4	169964810	rs7655324	T	C	100	PASS	AC=3128;AF=0.624601;AN=5008;NS=2504;DP=19179;EAS_AF=0.8492;AMR_AF=0.7046;AFR_AF=0.2927;EUR_AF=0.8211;SAS_AF=0.5828;AA=T|||;VT=SNP
4	169966104	rs34478693	C	T	100	PASS	AC=836;AF=0.166933;AN=5008;NS=2504;DP=18603;EAS_AF=0.1994;AMR_AF=0.2363;AFR_AF=0.0673;EUR_AF=0.1272;SAS_AF=0.2597;AA=T|||;VT=SNP
4	169967051	rs4692691	G	T	100	PASS	AC=4328;AF=0.864217;AN=5008;NS=2504;DP=19341;EAS_AF=0.994;AMR_AF=0.902;AFR_AF=0.646;EUR_AF=0.9095;SAS_AF=0.9519;AA=T|||;VT=SNP
4	169967724	rs11732544	G	A	100	PASS	AC=2553;AF=0.509784;AN=5008;NS=2504;DP=18602;EAS_AF=0.7728;AMR_AF=0.6081;AFR_AF=0.0991;EUR_AF=0.7346;SAS_AF=0.4928;AA=G|||;VT=SNP
4	169969076	rs7664949	C	T	100	PASS	AC=2583;AF=0.515775;AN=5008;NS=2504;DP=16144;EAS_AF=0.7609;AMR_AF=0.6138;AFR_AF=0.1082;EUR_AF=0.7376;SAS_AF=0.5164;AA=C|||;VT=SNP
4	169969166	rs7693982	T	C	100	PASS	AC=2608;AF=0.520767;AN=5008;NS=2504;DP=17151;EAS_AF=0.7708;AMR_AF=0.6153;AFR_AF=0.1082;EUR_AF=0.7435;SAS_AF=0.5245;AA=T|||;VT=SNP
4	169971240	rs76450190	T	C	100	PASS	AC=164;AF=0.0327476;AN=5008;NS=2504;DP=18602;EAS_AF=0.0427;AMR_AF=0.0231;AFR_AF=0.0061;EUR_AF=0.0825;SAS_AF=0.0143;AA=T|||;VT=SNP
4	169971917	rs752625	G	A	100	PASS	AC=2532;AF=0.505591;AN=5008;NS=2504;DP=20784;EAS_AF=0.745;AMR_AF=0.6138;AFR_AF=0.1006;EUR_AF=0.7346;SAS_AF=0.4939;AA=G|||;VT=SNP
4	169972311	rs10009678	T	C	100	PASS	AC=3746;AF=0.748003;AN=5008;NS=2504;DP=19239;EAS_AF=0.7768;AMR_AF=0.7709;AFR_AF=0.7284;EUR_AF=0.7962;SAS_AF=0.6789;AA=T|||;VT=SNP
4	169972982	rs7673669	T	C	100	PASS	AC=3926;AF=0.783946;AN=5008;NS=2504;DP=22207;EAS_AF=0.7887;AMR_AF=0.696;AFR_AF=0.9145;EUR_AF=0.7982;SAS_AF=0.6503;AA=C|||;VT=SNP
4	169973465	rs17615499	C	T	100	PASS	AC=180;AF=0.0359425;AN=5008;NS=2504;DP=21175;EAS_AF=0.004;AMR_AF=0.0476;AFR_AF=0.0144;EUR_AF=0.0547;SAS_AF=0.0706;AA=C|||;VT=SNP
4	169973916	rs898003	C	T	100	PASS	AC=3029;AF=0.604832;AN=5008;NS=2504;DP=19786;EAS_AF=0.9702;AMR_AF=0.7522;AFR_AF=0.0923;EUR_AF=0.6352;SAS_AF=0.7853;AA=C|||;VT=SNP
4	169974402	rs149942558	C	T	100	PASS	AC=52;AF=0.0103834;AN=5008;NS=2504;DP=18665;EAS_AF=0.0069;AMR_AF=0.0101;AFR_AF=0.0076;EUR_AF=0.0179;SAS_AF=0.0102;AA=T|||;VT=SNP
4	169974633	rs76104307	T	C	100	PASS	AC=525;AF=0.104832;AN=5008;NS=2504;DP=16507;EAS_AF=0.1101;AMR_AF=0.0965;AFR_AF=0.1188;EUR_AF=0.0994;SAS_AF=0.092;AA=T|||;VT=SNP
4	169974756	rs7686225	T	C	100	PASS	AC=4130;AF=0.824681;AN=5008;NS=2504;DP=19968;EAS_AF=0.9484;AMR_AF=0.9366;AFR_AF=0.5076;EUR_AF=0.9185;SAS_AF=0.9499;AA=C|||;VT=SNP
4	169974875	rs111275568	C	T	100	PASS	AC=479;AF=0.095647;AN=5008;NS=2504;DP=14425;EAS_AF=0.0347;AMR_AF=0.1081;AFR_AF=0.0325;EUR_AF=0.1521;SAS_AF=0.1769;AA=C|||;VT=SNP
4	169974919	rs13132945	G	A	100	PASS	AC=3636;AF=0.726038;AN=5008;NS=2504;DP=16296;EAS_AF=0.87;AMR_AF=0.8112;AFR_AF=0.5809;EUR_AF=0.7058;SAS_AF=0.7342;AA=G|||;VT=SNP
4	169975110	rs12510541	G	C	100	PASS	AC=1779;AF=0.355232;AN=5008;NS=2504;DP=14082;EAS_AF=0.5595;AMR_AF=0.3919;AFR_AF=0.1566;EUR_AF=0.3569;SAS_AF=0.3855;AA=G|||;VT=SNP
4	169975287	rs113461585	T	C	100	PASS	AC=686;AF=0.136981;AN=5008;NS=2504;DP=16345;EAS_AF=0.0377;AMR_AF=0.0634;AFR_AF=0.3669;EUR_AF=0.0994;SAS_AF=0.0194;AA=C|||;VT=SNP
4	169976304	rs17626400	G	A	100	PASS	AC=368;AF=0.0734824;AN=5008;NS=2504;DP=19083;EAS_AF=0.0565;AMR_AF=0.0634;AFR_AF=0.0121;EUR_AF=0.1014;SAS_AF=0.1524;AA=G|||;VT=SNP
4	169976636	rs72704300	G	C	100	PASS	AC=685;AF=0.136781;AN=5008;NS=2504;DP=15392;EAS_AF=0.1825;AMR_AF=0.2622;AFR_AF=0.0356;EUR_AF=0.164;SAS_AF=0.1094;AA=G|||;VT=SNP
4	169977902	rs12498384	G	A	100	PASS	AC=3448;AF=0.688498;AN=5008;NS=2504;DP=18053;EAS_AF=0.8958;AMR_AF=0.7349;AFR_AF=0.4924;EUR_AF=0.7445;SAS_AF=0.6493;AA=G|||;VT=SNP
4	169978248	rs57637087	T	C	100	PASS	AC=762;AF=0.152157;AN=5008;NS=2504;DP=13784;EAS_AF=0.0625;AMR_AF=0.1354;AFR_AF=0.2156;EUR_AF=0.1113;SAS_AF=0.2127;AA=T|||;VT=SNP
4	169978310	rs57549417	T	C	100	PASS	AC=767;AF=0.153155;AN=5008;NS=2504;DP=15015;EAS_AF=0.0635;AMR_AF=0.1354;AFR_AF=0.2148;EUR_AF=0.1123;SAS_AF=0.2168;AA=C|||;VT=SNP
4	169978362	rs17054696	T	C	100	PASS	AC=762;AF=0.152157;AN=5008;NS=2504;DP=16890;EAS_AF=0.0625;AMR_AF=0.1383;AFR_AF=0.2133;EUR_AF=0.1123;SAS_AF=0.2127;AA=C|||;VT=SNP
4	169978694	rs7695133	C	T	100	PASS	AC=765;AF=0.152756;AN=5008;NS=2504;DP=16943;EAS_AF=0.0625;AMR_AF=0.1383;AFR_AF=0.2156;EUR_AF=0.1123;SAS_AF=0.2127;AA=C|||;VT=SNP
4	169978761	rs7672755	A	G	100	PASS	AC=766;AF=0.152955;AN=5008;NS=2504;DP=17342;EAS_AF=0.0635;AMR_AF=0.1383;AFR_AF=0.2156;EUR_AF=0.1123;SAS_AF=0.2127;AA=G|||;VT=SNP
4	169978770	rs7677670	T	C	100	PASS	AC=766;AF=0.152955;AN=5008;NS=2504;DP=17548;EAS_AF=0.0625;AMR_AF=0.1383;AFR_AF=0.2156;EUR_AF=0.1123;SAS_AF=0.2137;AA=T|||;VT=SNP
4	169978815	rs7672930	A	G	100	PASS	AC=769;AF=0.153554;AN=5008;NS=2504;DP=18892;EAS_AF=0.0645;AMR_AF=0.1383;AFR_AF=0.2156;EUR_AF=0.1133;SAS_AF=0.2137;AA=G|||;VT=SNP
4	169978892	rs7673121	A	G	100	PASS	AC=767;AF=0.153155;AN=5008;NS=2504;DP=20110;EAS_AF=0.0635;AMR_AF=0.1383;AFR_AF=0.2156;EUR_AF=0.1123;SAS_AF=0.2137;AA=G|||;VT=SNP
4	169979856	rs17054702	T	C	100	PASS	AC=730;AF=0.145767;AN=5008;NS=2504;DP=17928;EAS_AF=0.0635;AMR_AF=0.0908;AFR_AF=0.2133;EUR_AF=0.1083;SAS_AF=0.2168;AA=C|||;VT=SNP
4	169980309	rs13133231	C	T	100	PASS	AC=2698;AF=0.538738;AN=5008;NS=2504;DP=18720;EAS_AF=0.6419;AMR_AF=0.585;AFR_AF=0.2837;EUR_AF=0.6412;SAS_AF=0.6391;AA=C|||;VT=SNP
4	169981279	rs74564340	C	T	100	PASS	AC=98;AF=0.0195687;AN=5008;NS=2504;DP=21444;EAS_AF=0.0268;AMR_AF=0.013;AFR_AF=0.0159;EUR_AF=0.0278;SAS_AF=0.0133;AA=C|||;VT=SNP
4	169981893	rs17626424	G	A	100	PASS	AC=372;AF=0.0742812;AN=5008;NS=2504;DP=18378;EAS_AF=0.0397;AMR_AF=0.098;AFR_AF=0.003;EUR_AF=0.1252;SAS_AF=0.137;AA=G|||;VT=SNP
4	169981989	rs112054388	A	G	100	PASS	AC=754;AF=0.150559;AN=5008;NS=2504;DP=17824;EAS_AF=0.0645;AMR_AF=0.1354;AFR_AF=0.2035;EUR_AF=0.1153;SAS_AF=0.2147;AA=G|||;VT=SNP
4	169984410	rs17543834	A	G	100	PASS	AC=962;AF=0.192093;AN=5008;NS=2504;DP=17167;EAS_AF=0.1925;AMR_AF=0.2493;AFR_AF=0.1899;EUR_AF=0.2296;SAS_AF=0.1155;AA=A|||;VT=SNP
4	169985016	rs4692693	G	T	100	PASS	AC=848;AF=0.169329;AN=5008;NS=2504;DP=18083;EAS_AF=0.1825;AMR_AF=0.219;AFR_AF=0.1899;EUR_AF=0.1521;SAS_AF=0.1104;AA=G|||;VT=SNP
4	169985115	rs13117584	C	T	100	PASS	AC=1927;AF=0.384784;AN=5008;NS=2504;DP=17509;EAS_AF=0.6012;AMR_AF=0.4467;AFR_AF=0.1566;EUR_AF=0.4175;SAS_AF=0.3926;AA=C|||;VT=SNP
4	169988976	rs144422855	C	T	100	PASS	AC=143;AF=0.0285543;AN=5008;NS=2504;DP=15061;EAS_AF=0.0129;AMR_AF=0.0303;AFR_AF=0.0303;EUR_AF=0.0636;SAS_AF=0.0051;AA=C|||;VT=SNP
4	169989040	rs12645936	T	A	100	PASS	AC=3140;AF=0.626997;AN=5008;NS=2504;DP=16068;EAS_AF=0.754;AMR_AF=0.7406;AFR_AF=0.4614;EUR_AF=0.6372;SAS_AF=0.6288;AA=t|||;VT=SNP
4	169989543	rs6856775	G	T	100	PASS	AC=4014;AF=0.801518;AN=5008;NS=2504;DP=16696;EAS_AF=0.7937;AMR_AF=0.6844;AFR_AF=0.7716;EUR_AF=0.8121;SAS_AF=0.9223;AA=t|||;VT=SNP
4	169989549	rs77539432	C	T	100	PASS	AC=179;AF=0.0357428;AN=5008;NS=2504;DP=16961;EAS_AF=0.0258;AMR_AF=0.0303;AFR_AF=0.0439;EUR_AF=0.0616;SAS_AF=0.0123;AA=c|||;VT=SNP
4	169989724	rs72706406	G	A	100	PASS	AC=342;AF=0.0682907;AN=5008;NS=2504;DP=19299;EAS_AF=0.0347;AMR_AF=0.0778;AFR_AF=0.0098;EUR_AF=0.0875;SAS_AF=0.1554;AA=g|||;VT=SNP
4	169989825	rs75060397	C	T	100	PASS	AC=165;AF=0.0329473;AN=5008;NS=2504;DP=18944;EAS_AF=0.002;AMR_AF=0.0346;AFR_AF=0.0227;EUR_AF=0.0994;SAS_AF=0.0092;AA=c|||;VT=SNP
4	169989893	rs2034937	G	C	100	PASS	AC=2911;AF=0.58127;AN=5008;NS=2504;DP=19241;EAS_AF=0.4683;AMR_AF=0.4856;AFR_AF=0.7436;EUR_AF=0.5159;SAS_AF=0.6135;AA=c|||;VT=SNP
4	169989993	rs2034938	T	C	100	PASS	AC=2684;AF=0.535942;AN=5008;NS=2504;DP=19003;EAS_AF=0.3889;AMR_AF=0.4568;AFR_AF=0.6914;EUR_AF=0.4583;SAS_AF=0.6135;AA=N|||;VT=SNP
4	169990206	rs4692561	A	C	100	PASS	AC=2993;AF=0.597644;AN=5008;NS=2504;DP=19798;EAS_AF=0.4266;AMR_AF=0.5432;AFR_AF=0.7458;EUR_AF=0.5696;SAS_AF=0.6411;AA=N|||;VT=SNP
4	169990350	rs10017508	T	C	100	PASS	AC=1892;AF=0.377796;AN=5008;NS=2504;DP=16889;EAS_AF=0.2262;AMR_AF=0.3386;AFR_AF=0.5688;EUR_AF=0.3121;SAS_AF=0.3712;AA=t|||;VT=SNP
4	169990416	rs10003536	C	T	100	PASS	AC=2233;AF=0.445887;AN=5008;NS=2504;DP=18687;EAS_AF=0.3611;AMR_AF=0.3833;AFR_AF=0.59;EUR_AF=0.3917;SAS_AF=0.4387;AA=t|||;VT=SNP
4	169990492	rs55772234	T	C	100	PASS	AC=1626;AF=0.324681;AN=5008;NS=2504;DP=18935;EAS_AF=0.2262;AMR_AF=0.3184;AFR_AF=0.3805;EUR_AF=0.3091;SAS_AF=0.3712;AA=t|||;VT=SNP
4	169990660	rs4692562	T	C	100	PASS	AC=1729;AF=0.345248;AN=5008;NS=2504;DP=20594;EAS_AF=0.2619;AMR_AF=0.3501;AFR_AF=0.351;EUR_AF=0.3767;SAS_AF=0.3875;AA=t|||;VT=SNP
4	169990813	rs4692563	T	C	100	PASS	AC=3009;AF=0.600839;AN=5008;NS=2504;DP=19756;EAS_AF=0.4276;AMR_AF=0.5447;AFR_AF=0.7549;EUR_AF=0.5726;SAS_AF=0.6401;AA=N|||;VT=SNP
4	169990975	rs11735200	G	A	100	PASS	AC=869;AF=0.173522;AN=5008;NS=2504;DP=19470;EAS_AF=0.2083;AMR_AF=0.1686;AFR_AF=0.0741;EUR_AF=0.1938;SAS_AF=0.2546;AA=G|||;VT=SNP
4	169991042	rs6553413	A	G	100	PASS	AC=1908;AF=0.38099;AN=5008;NS=2504;DP=20370;EAS_AF=0.1845;AMR_AF=0.3516;AFR_AF=0.6112;EUR_AF=0.3131;SAS_AF=0.363;AA=A|||;VT=SNP
4	169991158	rs4692694	A	G	100	PASS	AC=2173;AF=0.433906;AN=5008;NS=2504;DP=21658;EAS_AF=0.2202;AMR_AF=0.4006;AFR_AF=0.6626;EUR_AF=0.3946;SAS_AF=0.409;AA=A|||;VT=SNP
4	169991401	rs6818479	C	T	100	PASS	AC=941;AF=0.187899;AN=5008;NS=2504;DP=18267;EAS_AF=0.2093;AMR_AF=0.1715;AFR_AF=0.2368;EUR_AF=0.1064;SAS_AF=0.1953;AA=T|||;VT=SNP
4	169991977	rs975506	A	G	100	PASS	AC=3449;AF=0.688698;AN=5008;NS=2504;DP=21229;EAS_AF=0.7897;AMR_AF=0.6441;AFR_AF=0.6082;EUR_AF=0.6322;SAS_AF=0.7832;AA=A|||;VT=SNP
4	169992206	rs4692695	G	A	100	PASS	AC=2666;AF=0.532348;AN=5008;NS=2504;DP=18433;EAS_AF=0.621;AMR_AF=0.5821;AFR_AF=0.2405;EUR_AF=0.6372;SAS_AF=0.6922;AA=A|||;VT=SNP
4	169992227	rs62332690	G	A	100	PASS	AC=1435;AF=0.286542;AN=5008;NS=2504;DP=18397;EAS_AF=0.1528;AMR_AF=0.2075;AFR_AF=0.4334;EUR_AF=0.2445;SAS_AF=0.3252;AA=A|||;VT=SNP
4	169992246	rs4692696	C	T	100	PASS	AC=2384;AF=0.476038;AN=5008;NS=2504;DP=19265;EAS_AF=0.5675;AMR_AF=0.5202;AFR_AF=0.2738;EUR_AF=0.5378;SAS_AF=0.5603;AA=C|||;VT=SNP
4	169992443	rs72706410	A	G	100	PASS	AC=343;AF=0.0684904;AN=5008;NS=2504;DP=19754;EAS_AF=0.0714;AMR_AF=0.0432;AFR_AF=0.003;EUR_AF=0.0706;SAS_AF=0.1697;AA=A|||;VT=SNP
4	169992785	rs10026485	T	C	100	PASS	AC=534;AF=0.106629;AN=5008;NS=2504;DP=20343;EAS_AF=0.0665;AMR_AF=0.1009;AFR_AF=0.118;EUR_AF=0.1004;SAS_AF=0.1431;AA=T|||;VT=SNP
4	169992794	rs10026490	T	G	100	PASS	AC=535;AF=0.106829;AN=5008;NS=2504;DP=20547;EAS_AF=0.0665;AMR_AF=0.1009;AFR_AF=0.118;EUR_AF=0.1014;SAS_AF=0.1431;AA=T|||;VT=SNP
4	169992949	rs10034130	G	C	100	PASS	AC=4783;AF=0.955072;AN=5008;NS=2504;DP=17454;EAS_AF=0.9692;AMR_AF=0.9683;AFR_AF=0.9085;EUR_AF=0.9652;SAS_AF=0.9836;AA=C|||;VT=SNP
4	169992966	rs12505635	C	T	100	PASS	AC=3171;AF=0.633187;AN=5008;NS=2504;DP=17357;EAS_AF=0.7996;AMR_AF=0.7334;AFR_AF=0.413;EUR_AF=0.7475;SAS_AF=0.5706;AA=T|||;VT=SNP
4	169993004	rs10012798	C	T	100	PASS	AC=3586;AF=0.716054;AN=5008;NS=2504;DP=18970;EAS_AF=0.7857;AMR_AF=0.6844;AFR_AF=0.7292;EUR_AF=0.6312;SAS_AF=0.7362;AA=T|||;VT=SNP
4	169993831	rs747279	C	A	100	PASS	AC=4510;AF=0.900559;AN=5008;NS=2504;DP=21376;EAS_AF=0.9692;AMR_AF=0.938;AFR_AF=0.7413;EUR_AF=0.9364;SAS_AF=0.9816;AA=A|||;VT=SNP
4	169994701	rs11736883	T	G	100	PASS	AC=487;AF=0.0972444;AN=5008;NS=2504;DP=19181;EAS_AF=0.0714;AMR_AF=0.0648;AFR_AF=0.0545;EUR_AF=0.1034;SAS_AF=0.1984;AA=T|||;VT=SNP
4	169995282	rs11132795	A	T	100	PASS	AC=2117;AF=0.422724;AN=5008;NS=2504;DP=18783;EAS_AF=0.6855;AMR_AF=0.5;AFR_AF=0.0628;EUR_AF=0.5189;SAS_AF=0.4847;AA=A|||;VT=SNP
4	169995576	rs1902941	A	G	100	PASS	AC=3138;AF=0.626597;AN=5008;NS=2504;DP=11669;EAS_AF=0.8313;AMR_AF=0.7579;AFR_AF=0.3707;EUR_AF=0.7286;SAS_AF=0.5634;AA=G|||;VT=SNP
4	169995920	rs1902942	A	T	100	PASS	AC=4744;AF=0.947284;AN=5008;NS=2504;DP=19411;EAS_AF=0.9692;AMR_AF=0.9496;AFR_AF=0.91;EUR_AF=0.9394;SAS_AF=0.9816;AA=T|||;VT=SNP
4	169995978	rs12508973	C	A	100	PASS	AC=2491;AF=0.497404;AN=5008;NS=2504;DP=19654;EAS_AF=0.7202;AMR_AF=0.5591;AFR_AF=0.2549;EUR_AF=0.5328;SAS_AF=0.5153;AA=C|||;VT=SNP
4	169996019	rs12498439	T	G	100	PASS	AC=2494;AF=0.498003;AN=5008;NS=2504;DP=19977;EAS_AF=0.7202;AMR_AF=0.5591;AFR_AF=0.2572;EUR_AF=0.5328;SAS_AF=0.5153;AA=G|||;VT=SNP
4	169996108	rs147448995	A	G	100	PASS	AC=149;AF=0.0297524;AN=5008;NS=2504;DP=17376;EAS_AF=0.0308;AMR_AF=0.0317;AFR_AF=0.0136;EUR_AF=0.0596;SAS_AF=0.0184;AA=A|||;VT=SNP
4	169996169	rs12498476	T	C	100	PASS	AC=2492;AF=0.497604;AN=5008;NS=2504;DP=16531;EAS_AF=0.7202;AMR_AF=0.5591;AFR_AF=0.2557;EUR_AF=0.5328;SAS_AF=0.5153;AA=C|||;VT=SNP
4	169996284	rs9991554	T	A	100	PASS	AC=601;AF=0.120008;AN=5008;NS=2504;DP=15454;EAS_AF=0.0625;AMR_AF=0.1081;AFR_AF=0.1513;EUR_AF=0.1163;SAS_AF=0.1493;AA=T|||;VT=SNP
4	169996393	rs13150221	A	C	100	PASS	AC=529;AF=0.105631;AN=5008;NS=2504;DP=19641;EAS_AF=0.1111;AMR_AF=0.1974;AFR_AF=0.0272;EUR_AF=0.1958;SAS_AF=0.0481;AA=A|||;VT=SNP
4	169996500	rs77691570	G	A	100	PASS	AC=134;AF=0.0267572;AN=5008;NS=2504;DP=18285;EAS_AF=0.0308;AMR_AF=0.0317;AFR_AF=0.0023;EUR_AF=0.0596;SAS_AF=0.0184;AA=G|||;VT=SNP
4	169996544	rs62332692	C	T	100	PASS	AC=532;AF=0.10623;AN=5008;NS=2504;DP=15772;EAS_AF=0.1111;AMR_AF=0.1974;AFR_AF=0.0295;EUR_AF=0.1958;SAS_AF=0.0481;AA=C|||;VT=SNP
4	169996896	rs34218476	A	G	100	PASS	AC=1148;AF=0.229233;AN=5008;NS=2504;DP=19763;EAS_AF=0.1111;AMR_AF=0.2233;AFR_AF=0.4508;EUR_AF=0.2008;SAS_AF=0.0849;AA=A|||;VT=SNP
4	169996898	rs9991947	A	G	100	PASS	AC=4218;AF=0.842252;AN=5008;NS=2504;DP=19734;EAS_AF=0.8948;AMR_AF=0.8847;AFR_AF=0.8563;EUR_AF=0.836;SAS_AF=0.7454;AA=a|||;VT=SNP
4	169997381	rs9994842	T	G	100	PASS	AC=3575;AF=0.713858;AN=5008;NS=2504;DP=17330;EAS_AF=0.7837;AMR_AF=0.6859;AFR_AF=0.7436;EUR_AF=0.6402;SAS_AF=0.6973;AA=G|||;VT=SNP
4	169997898	rs922014	T	C	100	PASS	AC=4743;AF=0.947085;AN=5008;NS=2504;DP=20609;EAS_AF=0.9683;AMR_AF=0.9496;AFR_AF=0.9138;EUR_AF=0.9364;SAS_AF=0.9796;AA=C|||;VT=SNP
4	169998230	rs17658335	G	A	100	PASS	AC=2132;AF=0.425719;AN=5008;NS=2504;DP=17687;EAS_AF=0.6806;AMR_AF=0.5043;AFR_AF=0.0628;EUR_AF=0.5258;SAS_AF=0.4949;AA=G|||;VT=SNP
4	169998672	rs6811972	A	G	100	PASS	AC=2711;AF=0.541334;AN=5008;NS=2504;DP=17919;EAS_AF=0.2946;AMR_AF=0.4654;AFR_AF=0.8843;EUR_AF=0.4245;SAS_AF=0.5061;AA=G|||;VT=SNP
4	169998680	rs35886442	T	C	100	PASS	AC=567;AF=0.113219;AN=5008;NS=2504;DP=18238;EAS_AF=0.1161;AMR_AF=0.2032;AFR_AF=0.0401;EUR_AF=0.1978;SAS_AF=0.0583;AA=T|||;VT=SNP
4	169999196	rs17626527	G	C	100	PASS	AC=186;AF=0.0371406;AN=5008;NS=2504;DP=21105;EAS_AF=0.0298;AMR_AF=0.0331;AFR_AF=0.0242;EUR_AF=0.0755;SAS_AF=0.0256;AA=G|||;VT=SNP
4	169999431	rs6813631	A	G	100	PASS	AC=2153;AF=0.429912;AN=5008;NS=2504;DP=19066;EAS_AF=0.3135;AMR_AF=0.2565;AFR_AF=0.6339;EUR_AF=0.3797;SAS_AF=0.4489;AA=A|||;VT=SNP
4	169999562	rs150284432	C	T	100	PASS	AC=112;AF=0.0223642;AN=5008;NS=2504;DP=14839;EAS_AF=0.0288;AMR_AF=0.0231;AFR_AF=0.0121;EUR_AF=0.0408;SAS_AF=0.0102;AA=C|||;VT=SNP
4	169999739	rs35281738	G	T	100	PASS	AC=2168;AF=0.432907;AN=5008;NS=2504;DP=14204;EAS_AF=0.5704;AMR_AF=0.4741;AFR_AF=0.1195;EUR_AF=0.5785;SAS_AF=0.5358;AA=G|||;VT=SNP
4	170000236	rs72983058	G	A	100	PASS	AC=881;AF=0.175919;AN=5008;NS=2504;DP=12137;EAS_AF=0.2202;AMR_AF=0.2709;AFR_AF=0.2012;EUR_AF=0.1014;SAS_AF=0.1053;AA=G|||;VT=SNP
4	170001257	rs4692564	G	T	100	PASS	AC=4388;AF=0.876198;AN=5008;NS=2504;DP=18024;EAS_AF=0.9435;AMR_AF=0.9366;AFR_AF=0.6604;EUR_AF=0.9503;SAS_AF=0.9796;AA=T|||;VT=SNP
4	170002041	rs4235022	C	T	100	PASS	AC=4782;AF=0.954872;AN=5008;NS=2504;DP=20238;EAS_AF=0.9444;AMR_AF=0.9769;AFR_AF=0.9221;EUR_AF=0.9662;SAS_AF=0.9826;AA=T|||;VT=SNP
4	170003479	rs7688048	A	G	100	PASS	AC=4427;AF=0.883986;AN=5008;NS=2504;DP=17630;EAS_AF=0.9444;AMR_AF=0.9539;AFR_AF=0.6687;EUR_AF=0.9632;SAS_AF=0.9816;AA=a|||;VT=SNP
4	170003626	rs13141672	C	T	100	PASS	AC=636;AF=0.126997;AN=5008;NS=2504;DP=16267;EAS_AF=0.0952;AMR_AF=0.085;AFR_AF=0.0703;EUR_AF=0.1571;SAS_AF=0.2352;AA=C|||;VT=SNP
4	170003932	rs12644235	G	C	100	PASS	AC=648;AF=0.129393;AN=5008;NS=2504;DP=11806;EAS_AF=0.0952;AMR_AF=0.085;AFR_AF=0.0787;EUR_AF=0.1581;SAS_AF=0.2352;AA=G|||;VT=SNP
4	170004004	rs113582743	C	T	100	PASS	AC=2165;AF=0.432308;AN=5008;NS=2504;DP=8022;EAS_AF=0.5694;AMR_AF=0.4885;AFR_AF=0.1271;EUR_AF=0.5865;SAS_AF=0.5051;AA=C|||;VT=SNP
4	170005509	rs898005	G	C	100	PASS	AC=652;AF=0.130192;AN=5008;NS=2504;DP=19508;EAS_AF=0.0952;AMR_AF=0.085;AFR_AF=0.0817;EUR_AF=0.159;SAS_AF=0.2342;AA=G|||;VT=SNP
4	170005706	rs1002479	A	C	100	PASS	AC=1512;AF=0.301917;AN=5008;NS=2504;DP=18491;EAS_AF=0.2798;AMR_AF=0.3631;AFR_AF=0.4236;EUR_AF=0.2018;SAS_AF=0.2198;AA=C|||;VT=SNP
4	170006181	rs72706417	G	A	100	PASS	AC=539;AF=0.107628;AN=5008;NS=2504;DP=17310;EAS_AF=0.0972;AMR_AF=0.0807;AFR_AF=0.0023;EUR_AF=0.1581;SAS_AF=0.228;AA=G|||;VT=SNP
4	170006761	rs12499756	C	T	100	PASS	AC=2134;AF=0.426118;AN=5008;NS=2504;DP=17177;EAS_AF=0.5645;AMR_AF=0.4841;AFR_AF=0.1157;EUR_AF=0.5795;SAS_AF=0.5041;AA=C|||;VT=SNP
4	170007501	rs7690395	C	T	100	PASS	AC=837;AF=0.167133;AN=5008;NS=2504;DP=17592;EAS_AF=0.2292;AMR_AF=0.2565;AFR_AF=0.177;EUR_AF=0.0924;SAS_AF=0.1033;AA=C|||;VT=SNP
4	170007573	rs35827223	A	T	100	PASS	AC=545;AF=0.108826;AN=5008;NS=2504;DP=15592;EAS_AF=0.0972;AMR_AF=0.0807;AFR_AF=0.0023;EUR_AF=0.16;SAS_AF=0.2321;AA=A|||;VT=SNP
4	170008707	rs7662473	C	G	100	PASS	AC=754;AF=0.150559;AN=5008;NS=2504;DP=14363;EAS_AF=0.0565;AMR_AF=0.111;AFR_AF=0.2927;EUR_AF=0.1093;SAS_AF=0.1258;AA=C|||;VT=SNP
4	170008947	rs6844814	A	G	100	PASS	AC=889;AF=0.177516;AN=5008;NS=2504;DP=19211;EAS_AF=0.2371;AMR_AF=0.2767;AFR_AF=0.1808;EUR_AF=0.1014;SAS_AF=0.1196;AA=A|||;VT=SNP
4	170009108	rs2706720	G	A	100	PASS	AC=2242;AF=0.447684;AN=5008;NS=2504;DP=22243;EAS_AF=0.6141;AMR_AF=0.487;AFR_AF=0.1339;EUR_AF=0.5934;SAS_AF=0.5225;AA=G|||;VT=SNP
4	170009790	rs2608849	T	A	100	PASS	AC=2262;AF=0.451677;AN=5008;NS=2504;DP=19013;EAS_AF=0.622;AMR_AF=0.487;AFR_AF=0.1392;EUR_AF=0.5964;SAS_AF=0.5245;AA=T|||;VT=SNP
4	170011179	rs17626593	G	A	100	PASS	AC=509;AF=0.101637;AN=5008;NS=2504;DP=13047;EAS_AF=0.0377;AMR_AF=0.0821;AFR_AF=0.0333;EUR_AF=0.1531;SAS_AF=0.2209;AA=A|||;VT=SNP
4	170011293	rs62332694	A	G	100	PASS	AC=799;AF=0.159545;AN=5008;NS=2504;DP=11689;EAS_AF=0.2292;AMR_AF=0.2579;AFR_AF=0.1513;EUR_AF=0.0875;SAS_AF=0.1033;AA=A|||;VT=SNP
4	170011393	rs2608848	G	T	100	PASS	AC=2253;AF=0.44988;AN=5008;NS=2504;DP=13763;EAS_AF=0.622;AMR_AF=0.4885;AFR_AF=0.1346;EUR_AF=0.5934;SAS_AF=0.5235;AA=G|||;VT=SNP
4	170011441	rs2608847	T	C	100	PASS	AC=2262;AF=0.451677;AN=5008;NS=2504;DP=15402;EAS_AF=0.624;AMR_AF=0.4856;AFR_AF=0.1384;EUR_AF=0.5964;SAS_AF=0.5245;AA=T|||;VT=SNP
4	170011843	rs11730781	G	A	100	PASS	AC=2252;AF=0.449681;AN=5008;NS=2504;DP=21744;EAS_AF=0.6181;AMR_AF=0.4885;AFR_AF=0.1346;EUR_AF=0.5954;SAS_AF=0.5245;AA=G|||;VT=SNP
4	170012104	rs6553416	C	A	100	PASS	AC=834;AF=0.166534;AN=5008;NS=2504;DP=16258;EAS_AF=0.2222;AMR_AF=0.2565;AFR_AF=0.1838;EUR_AF=0.0875;SAS_AF=0.1033;AA=C|||;VT=SNP
4	170012452	rs11132796	G	A	100	PASS	AC=2254;AF=0.45008;AN=5008;NS=2504;DP=13821;EAS_AF=0.62;AMR_AF=0.4885;AFR_AF=0.1346;EUR_AF=0.5954;SAS_AF=0.5245;AA=G|||;VT=SNP
4	170012458	rs11132797	C	T	100	PASS	AC=2254;AF=0.45008;AN=5008;NS=2504;DP=13589;EAS_AF=0.62;AMR_AF=0.4885;AFR_AF=0.1346;EUR_AF=0.5954;SAS_AF=0.5245;AA=C|||;VT=SNP
4	170012876	rs4692565	G	A	100	PASS	AC=801;AF=0.159944;AN=5008;NS=2504;DP=15200;EAS_AF=0.2262;AMR_AF=0.2579;AFR_AF=0.1551;EUR_AF=0.0875;SAS_AF=0.1033;AA=G|||;VT=SNP
4	170013390	rs7688854	G	A	100	PASS	AC=693;AF=0.138379;AN=5008;NS=2504;DP=14606;EAS_AF=0.0526;AMR_AF=0.1052;AFR_AF=0.2466;EUR_AF=0.1292;SAS_AF=0.1135;AA=G|||;VT=SNP
4	170013535	rs2446172	A	T	100	PASS	AC=2273;AF=0.453874;AN=5008;NS=2504;DP=17001;EAS_AF=0.627;AMR_AF=0.4856;AFR_AF=0.1392;EUR_AF=0.5954;SAS_AF=0.5327;AA=A|||;VT=SNP
4	170013605	rs2706746	G	A	100	PASS	AC=2257;AF=0.450679;AN=5008;NS=2504;DP=17798;EAS_AF=0.626;AMR_AF=0.4856;AFR_AF=0.1339;EUR_AF=0.5954;SAS_AF=0.5245;AA=A|||;VT=SNP
4	170013910	rs17626617	T	C	100	PASS	AC=553;AF=0.110423;AN=5008;NS=2504;DP=17532;EAS_AF=0.0397;AMR_AF=0.0836;AFR_AF=0.0628;EUR_AF=0.1541;SAS_AF=0.2219;AA=T|||;VT=SNP
4	170014786	rs2608852	C	T	100	PASS	AC=2265;AF=0.452276;AN=5008;NS=2504;DP=19860;EAS_AF=0.627;AMR_AF=0.4856;AFR_AF=0.1339;EUR_AF=0.5944;SAS_AF=0.5327;AA=C|||;VT=SNP
4	170015928	rs78340240	T	G	100	PASS	AC=200;AF=0.0399361;AN=5008;NS=2504;DP=14107;EAS_AF=0.0496;AMR_AF=0.0173;AFR_AF=0.0613;EUR_AF=0.0368;SAS_AF=0.0204;AA=T|||;VT=SNP
4	170015977	rs13139803	C	T	100	PASS	AC=501;AF=0.10004;AN=5008;NS=2504;DP=15114;EAS_AF=0.0377;AMR_AF=0.0821;AFR_AF=0.0333;EUR_AF=0.1531;SAS_AF=0.2127;AA=C|||;VT=SNP
4	170017669	rs3749572	C	T	100	PASS	AC=128;AF=0.0255591;AN=5008;NS=2504;DP=21075;EAS_AF=0.0456;AMR_AF=0.0144;AFR_AF=0.0144;EUR_AF=0.0348;SAS_AF=0.0184;AA=C|||;VT=SNP;EX_TARGET
4	170017860	rs1471172	G	A	100	PASS	AC=2530;AF=0.505192;AN=5008;NS=2504;DP=22006;EAS_AF=0.6478;AMR_AF=0.6383;AFR_AF=0.2095;EUR_AF=0.6402;SAS_AF=0.5245;AA=G|||;VT=SNP;EX_TARGET
4	170018270	rs56299309	C	T	100	PASS	AC=1092;AF=0.218051;AN=5008;NS=2504;DP=20430;EAS_AF=0.2609;AMR_AF=0.2104;AFR_AF=0.2814;EUR_AF=0.1421;SAS_AF=0.1718;AA=C|||;VT=SNP
4	170018326	rs28434736	G	A	100	PASS	AC=1296;AF=0.258786;AN=5008;NS=2504;DP=22427;EAS_AF=0.3065;AMR_AF=0.2305;AFR_AF=0.348;EUR_AF=0.1789;SAS_AF=0.1912;AA=G|||;VT=SNP
4	170018366	rs13130334	A	G	100	PASS	AC=1295;AF=0.258586;AN=5008;NS=2504;DP=22420;EAS_AF=0.3065;AMR_AF=0.2305;AFR_AF=0.348;EUR_AF=0.1789;SAS_AF=0.1902;AA=G|||;VT=SNP
4	170018489	rs56334002	A	G	100	PASS	AC=1098;AF=0.219249;AN=5008;NS=2504;DP=21643;EAS_AF=0.2669;AMR_AF=0.2104;AFR_AF=0.2814;EUR_AF=0.1421;SAS_AF=0.1718;AA=G|||;VT=SNP
4	170018613	rs55982149	C	T	100	PASS	AC=1092;AF=0.218051;AN=5008;NS=2504;DP=22519;EAS_AF=0.2609;AMR_AF=0.2104;AFR_AF=0.2814;EUR_AF=0.1421;SAS_AF=0.1718;AA=C|||;VT=SNP
4	170018654	rs61139378	G	A	100	PASS	AC=1092;AF=0.218051;AN=5008;NS=2504;DP=22246;EAS_AF=0.2609;AMR_AF=0.2104;AFR_AF=0.2814;EUR_AF=0.1421;SAS_AF=0.1718;AA=A|||;VT=SNP
4	170018680	rs6851657	C	T	100	PASS	AC=1093;AF=0.218251;AN=5008;NS=2504;DP=23780;EAS_AF=0.2609;AMR_AF=0.2104;AFR_AF=0.2821;EUR_AF=0.1421;SAS_AF=0.1718;AA=T|||;VT=SNP
4	170018781	rs13103052	T	C	100	PASS	AC=543;AF=0.108427;AN=5008;NS=2504;DP=22701;EAS_AF=0.0417;AMR_AF=0.0807;AFR_AF=0.028;EUR_AF=0.166;SAS_AF=0.2464;AA=T|||;VT=SNP
4	170018836	rs1551613	C	T	100	PASS	AC=2538;AF=0.506789;AN=5008;NS=2504;DP=23377;EAS_AF=0.6478;AMR_AF=0.6383;AFR_AF=0.2095;EUR_AF=0.6392;SAS_AF=0.5337;AA=C|||;VT=SNP
4	170019039	rs6553418	G	A	100	PASS	AC=1095;AF=0.21865;AN=5008;NS=2504;DP=23026;EAS_AF=0.2639;AMR_AF=0.2104;AFR_AF=0.2814;EUR_AF=0.1421;SAS_AF=0.1718;AA=G|||;VT=SNP
4	170019149	rs7671805	A	G	100	PASS	AC=1096;AF=0.21885;AN=5008;NS=2504;DP=22354;EAS_AF=0.2649;AMR_AF=0.2104;AFR_AF=0.2814;EUR_AF=0.1421;SAS_AF=0.1718;AA=A|||;VT=SNP
4	170019561	rs7682121	T	C	100	PASS	AC=1160;AF=0.231629;AN=5008;NS=2504;DP=19521;EAS_AF=0.2649;AMR_AF=0.2133;AFR_AF=0.3283;EUR_AF=0.1421;SAS_AF=0.1718;AA=C|||;VT=SNP
4	170019730	rs10471158	C	T	100	PASS	AC=1138;AF=0.227236;AN=5008;NS=2504;DP=21045;EAS_AF=0.2649;AMR_AF=0.2104;AFR_AF=0.3132;EUR_AF=0.1421;SAS_AF=0.1718;AA=c|||;VT=SNP
4	170021118	rs2706744	G	A	100	PASS	AC=2371;AF=0.473442;AN=5008;NS=2504;DP=19324;EAS_AF=0.6429;AMR_AF=0.6153;AFR_AF=0.1558;EUR_AF=0.6054;SAS_AF=0.4918;AA=G|||;VT=SNP
4	170021273	rs57697968	C	T	100	PASS	AC=887;AF=0.177117;AN=5008;NS=2504;DP=20786;EAS_AF=0.1478;AMR_AF=0.1744;AFR_AF=0.2065;EUR_AF=0.1392;SAS_AF=0.2086;AA=C|||;VT=SNP
4	170022675	rs2706743	G	A	100	PASS	AC=2620;AF=0.523163;AN=5008;NS=2504;DP=18304;EAS_AF=0.7054;AMR_AF=0.5951;AFR_AF=0.261;EUR_AF=0.6362;SAS_AF=0.5225;AA=G|||;VT=SNP
4	170022705	rs2054223	G	A	100	PASS	AC=289;AF=0.0577077;AN=5008;NS=2504;DP=18782;EAS_AF=0.0456;AMR_AF=0.1182;AFR_AF=0.0628;EUR_AF=0.0537;SAS_AF=0.0245;AA=G|||;VT=SNP
4	170024789	rs13114954	C	T	100	PASS	AC=446;AF=0.0890575;AN=5008;NS=2504;DP=16227;EAS_AF=0.0813;AMR_AF=0.062;AFR_AF=0.0023;EUR_AF=0.1362;SAS_AF=0.1851;AA=C|||;VT=SNP
4	170024802	rs59973343	T	C	100	PASS	AC=953;AF=0.190296;AN=5008;NS=2504;DP=16285;EAS_AF=0.1528;AMR_AF=0.183;AFR_AF=0.2088;EUR_AF=0.166;SAS_AF=0.2342;AA=T|||;VT=SNP
4	170025911	rs35477638	C	T	100	PASS	AC=444;AF=0.0886581;AN=5008;NS=2504;DP=14057;EAS_AF=0.0804;AMR_AF=0.062;AFR_AF=0.0015;EUR_AF=0.1362;SAS_AF=0.1851;AA=C|||;VT=SNP
4	170026631	rs13127632	G	A	100	PASS	AC=444;AF=0.0886581;AN=5008;NS=2504;DP=17902;EAS_AF=0.0804;AMR_AF=0.062;AFR_AF=0.0015;EUR_AF=0.1362;SAS_AF=0.1851;AA=G|||;VT=SNP
4	170026799	rs2446173	T	C	100	PASS	AC=2578;AF=0.514776;AN=5008;NS=2504;DP=19659;EAS_AF=0.2847;AMR_AF=0.3386;AFR_AF=0.9304;EUR_AF=0.3588;SAS_AF=0.4755;AA=C|||;VT=SNP
4	170026909	rs2446174	T	C	100	PASS	AC=1313;AF=0.262181;AN=5008;NS=2504;DP=14177;EAS_AF=0.1528;AMR_AF=0.2032;AFR_AF=0.469;EUR_AF=0.168;SAS_AF=0.2342;AA=G|||;VT=SNP
4	170027599	rs9997176	T	C	100	PASS	AC=509;AF=0.101637;AN=5008;NS=2504;DP=15571;EAS_AF=0.0516;AMR_AF=0.0476;AFR_AF=0.2451;EUR_AF=0.0527;SAS_AF=0.0481;AA=T|||;VT=SNP
4	170029901	rs28601599	G	C	100	PASS	AC=1026;AF=0.204872;AN=5008;NS=2504;DP=22178;EAS_AF=0.1528;AMR_AF=0.1873;AFR_AF=0.264;EUR_AF=0.166;SAS_AF=0.2311;AA=G|||;VT=SNP
4	170030472	rs17658514	C	T	100	PASS	AC=190;AF=0.0379393;AN=5008;NS=2504;DP=22245;EAS_AF=0.0387;AMR_AF=0.0187;AFR_AF=0.0605;EUR_AF=0.0388;SAS_AF=0.0194;AA=C|||;VT=SNP
4	170030756	rs4072953	G	C	100	PASS	AC=2302;AF=0.459665;AN=5008;NS=2504;DP=21767;EAS_AF=0.2857;AMR_AF=0.3184;AFR_AF=0.7383;EUR_AF=0.3579;SAS_AF=0.4673;AA=C|||;VT=SNP
4	170033994	rs72706430	C	T	100	PASS	AC=444;AF=0.0886581;AN=5008;NS=2504;DP=19200;EAS_AF=0.0804;AMR_AF=0.062;AFR_AF=0.0015;EUR_AF=0.1362;SAS_AF=0.1851;AA=C|||;VT=SNP
4	170035003	rs17054728	G	C	100	PASS	AC=1062;AF=0.212061;AN=5008;NS=2504;DP=21218;EAS_AF=0.1528;AMR_AF=0.1873;AFR_AF=0.2905;EUR_AF=0.164;SAS_AF=0.2342;AA=G|||;VT=SNP
4	170036090	rs17544108	T	C	100	PASS	AC=452;AF=0.0902556;AN=5008;NS=2504;DP=14220;EAS_AF=0.0804;AMR_AF=0.062;AFR_AF=0.0068;EUR_AF=0.1372;SAS_AF=0.1851;AA=T|||;VT=SNP
4	170037323	rs10017472	G	A	100	PASS	AC=2324;AF=0.464058;AN=5008;NS=2504;DP=23493;EAS_AF=0.3036;AMR_AF=0.3184;AFR_AF=0.7368;EUR_AF=0.3559;SAS_AF=0.4755;AA=A|||;VT=SNP
4	170037572	rs3811813	G	A	100	PASS	AC=462;AF=0.0922524;AN=5008;NS=2504;DP=19880;EAS_AF=0.0813;AMR_AF=0.062;AFR_AF=0.0083;EUR_AF=0.1362;SAS_AF=0.1933;AA=G|||;VT=SNP;EX_TARGET
4	170038575	rs4074347	A	T	100	PASS	AC=2154;AF=0.430112;AN=5008;NS=2504;DP=24250;EAS_AF=0.2857;AMR_AF=0.3199;AFR_AF=0.5416;EUR_AF=0.3996;SAS_AF=0.5378;AA=T|||;VT=SNP
4	170038576	rs4074346	A	T	100	PASS	AC=2154;AF=0.430112;AN=5008;NS=2504;DP=24244;EAS_AF=0.2857;AMR_AF=0.3199;AFR_AF=0.5416;EUR_AF=0.3996;SAS_AF=0.5378;AA=T|||;VT=SNP
4	170038894	rs74798922	A	G	100	PASS	AC=192;AF=0.0383387;AN=5008;NS=2504;DP=16053;EAS_AF=0.125;AMR_AF=0.0086;AFR_AF=0.0023;EUR_AF=0.0109;SAS_AF=0.047;AA=A|||;VT=SNP;EX_TARGET
4	170039611	rs34373186	G	T	100	PASS	AC=470;AF=0.0938498;AN=5008;NS=2504;DP=17754;EAS_AF=0.0794;AMR_AF=0.0634;AFR_AF=0.0038;EUR_AF=0.1372;SAS_AF=0.2076;AA=G|||;VT=SNP
4	170039767	rs35023354	C	T	100	PASS	AC=187;AF=0.0373403;AN=5008;NS=2504;DP=14883;EAS_AF=0.0367;AMR_AF=0.0187;AFR_AF=0.0598;EUR_AF=0.0388;SAS_AF=0.0194;AA=c|||;VT=SNP
4	170040293	rs147756978	C	T	100	PASS	AC=271;AF=0.0541134;AN=5008;NS=2504;DP=13925;EAS_AF=0.0288;AMR_AF=0.0692;AFR_AF=0.0265;EUR_AF=0.0308;SAS_AF=0.1309;AA=C|||;VT=SNP
4	170040583	rs17709556	A	C	100	PASS	AC=598;AF=0.119409;AN=5008;NS=2504;DP=13675;EAS_AF=0.1974;AMR_AF=0.0706;AFR_AF=0.0068;EUR_AF=0.1421;SAS_AF=0.2025;AA=A|||;VT=SNP
4	170040860	rs6833014	C	T	100	PASS	AC=2014;AF=0.402157;AN=5008;NS=2504;DP=16912;EAS_AF=0.2837;AMR_AF=0.3012;AFR_AF=0.534;EUR_AF=0.3539;SAS_AF=0.4673;AA=T|||;VT=SNP
4	170042281	rs4533724	C	T	100	PASS	AC=2297;AF=0.458666;AN=5008;NS=2504;DP=20216;EAS_AF=0.2837;AMR_AF=0.3184;AFR_AF=0.7375;EUR_AF=0.3559;SAS_AF=0.4673;AA=T|||;VT=SNP
4	170043545	rs3811814	C	T	100	PASS	AC=165;AF=0.0329473;AN=5008;NS=2504;DP=19741;EAS_AF=0.0387;AMR_AF=0.0187;AFR_AF=0.0416;EUR_AF=0.0388;SAS_AF=0.0194;AA=C|||;VT=SNP
4	170043589	rs3811815	C	T	100	PASS	AC=946;AF=0.188898;AN=5008;NS=2504;DP=18961;EAS_AF=0.131;AMR_AF=0.1153;AFR_AF=0.2375;EUR_AF=0.1909;SAS_AF=0.2331;AA=C|||;VT=SNP
4	170045404	rs71622325	C	A	100	PASS	AC=327;AF=0.0652955;AN=5008;NS=2504;DP=16988;EAS_AF=0.0387;AMR_AF=0.0231;AFR_AF=0.1619;EUR_AF=0.0388;SAS_AF=0.0194;AA=C|||;VT=SNP
4	170045859	rs6553419	G	A	100	PASS	AC=2403;AF=0.479832;AN=5008;NS=2504;DP=19196;EAS_AF=0.2837;AMR_AF=0.3256;AFR_AF=0.8124;EUR_AF=0.3569;SAS_AF=0.4683;AA=A|||;VT=SNP
4	170046066	rs2069	G	C	100	PASS	AC=383;AF=0.0764776;AN=5008;NS=2504;DP=19418;EAS_AF=0.0387;AMR_AF=0.0447;AFR_AF=0.18;EUR_AF=0.0517;SAS_AF=0.0235;AA=G|||;VT=SNP
4	170046357	rs35422696	A	C	100	PASS	AC=383;AF=0.0764776;AN=5008;NS=2504;DP=20838;EAS_AF=0.0387;AMR_AF=0.0447;AFR_AF=0.18;EUR_AF=0.0517;SAS_AF=0.0235;AA=a|||;VT=SNP
4	170046762	rs6823936	G	A	100	PASS	AC=1022;AF=0.204073;AN=5008;NS=2504;DP=22280;EAS_AF=0.1528;AMR_AF=0.1859;AFR_AF=0.261;EUR_AF=0.164;SAS_AF=0.2342;AA=G|||;VT=SNP
4	170047004	rs13122032	A	G	100	PASS	AC=967;AF=0.193091;AN=5008;NS=2504;DP=21247;EAS_AF=0.131;AMR_AF=0.1167;AFR_AF=0.2481;EUR_AF=0.1889;SAS_AF=0.2413;AA=a|||;VT=SNP
4	170047101	rs34525057	C	T	100	PASS	AC=327;AF=0.0652955;AN=5008;NS=2504;DP=21153;EAS_AF=0.0387;AMR_AF=0.0231;AFR_AF=0.1619;EUR_AF=0.0388;SAS_AF=0.0194;AA=C|||;VT=SNP
4	170048132	rs13102751	C	T	100	PASS	AC=988;AF=0.197284;AN=5008;NS=2504;DP=17373;EAS_AF=0.131;AMR_AF=0.1167;AFR_AF=0.2693;EUR_AF=0.1899;SAS_AF=0.2331;AA=C|||;VT=SNP
4	170048471	rs34842019	A	C	100	PASS	AC=327;AF=0.0652955;AN=5008;NS=2504;DP=16886;EAS_AF=0.0387;AMR_AF=0.0231;AFR_AF=0.1619;EUR_AF=0.0388;SAS_AF=0.0194;AA=A|||;VT=SNP
4	170050163	rs34342940	C	A	100	PASS	AC=450;AF=0.0898562;AN=5008;NS=2504;DP=19519;EAS_AF=0.0794;AMR_AF=0.062;AFR_AF=0.0068;EUR_AF=0.1362;SAS_AF=0.1851;AA=C|||;VT=SNP
4	170052555	rs10023601	A	T	100	PASS	AC=2015;AF=0.402356;AN=5008;NS=2504;DP=18384;EAS_AF=0.2837;AMR_AF=0.3026;AFR_AF=0.534;EUR_AF=0.3539;SAS_AF=0.4673;AA=T|||;VT=SNP
4	170052646	rs1976543	T	C	100	PASS	AC=2710;AF=0.541134;AN=5008;NS=2504;DP=18928;EAS_AF=0.7163;AMR_AF=0.6801;AFR_AF=0.2625;EUR_AF=0.6441;SAS_AF=0.5327;AA=T|||;VT=SNP
4	170053173	rs10012741	C	T	100	PASS	AC=1024;AF=0.204473;AN=5008;NS=2504;DP=18957;EAS_AF=0.1528;AMR_AF=0.1888;AFR_AF=0.261;EUR_AF=0.164;SAS_AF=0.2342;AA=C|||;VT=SNP
4	170054557	rs35307645	C	T	100	PASS	AC=295;AF=0.0589058;AN=5008;NS=2504;DP=18561;EAS_AF=0.0397;AMR_AF=0.0231;AFR_AF=0.1362;EUR_AF=0.0388;SAS_AF=0.0204;AA=C|||;VT=SNP
4	170054785	rs35346763	C	T	100	PASS	AC=457;AF=0.091254;AN=5008;NS=2504;DP=16575;EAS_AF=0.0794;AMR_AF=0.062;AFR_AF=0.0121;EUR_AF=0.1372;SAS_AF=0.184;AA=C|||;VT=SNP
4	170054948	rs6820919	A	C	100	PASS	AC=1013;AF=0.202276;AN=5008;NS=2504;DP=21221;EAS_AF=0.131;AMR_AF=0.1167;AFR_AF=0.2882;EUR_AF=0.1899;SAS_AF=0.2331;AA=A|||;VT=SNP
4	170055987	rs7693374	C	T	100	PASS	AC=2014;AF=0.402157;AN=5008;NS=2504;DP=22265;EAS_AF=0.2837;AMR_AF=0.3026;AFR_AF=0.534;EUR_AF=0.3529;SAS_AF=0.4673;AA=T|||;VT=SNP
4	170059119	rs7655930	A	G	100	PASS	AC=451;AF=0.0900559;AN=5008;NS=2504;DP=20537;EAS_AF=0.0794;AMR_AF=0.062;AFR_AF=0.0015;EUR_AF=0.1362;SAS_AF=0.1933;AA=A|||;VT=SNP
4	170059252	rs6553420	G	A	100	PASS	AC=994;AF=0.198482;AN=5008;NS=2504;DP=19211;EAS_AF=0.131;AMR_AF=0.1167;AFR_AF=0.2731;EUR_AF=0.1909;SAS_AF=0.2331;AA=A|||;VT=SNP
4	170060350	rs6824828	T	C	100	PASS	AC=993;AF=0.198283;AN=5008;NS=2504;DP=21097;EAS_AF=0.131;AMR_AF=0.1167;AFR_AF=0.2731;EUR_AF=0.1899;SAS_AF=0.2331;AA=C|||;VT=SNP
4	170061407	rs35802355	T	C	100	PASS	AC=329;AF=0.0656949;AN=5008;NS=2504;DP=17928;EAS_AF=0.0387;AMR_AF=0.0231;AFR_AF=0.1619;EUR_AF=0.0408;SAS_AF=0.0194;AA=T|||;VT=SNP
4	170061465	rs35108213	A	T	100	PASS	AC=450;AF=0.0898562;AN=5008;NS=2504;DP=17840;EAS_AF=0.0794;AMR_AF=0.062;AFR_AF=0.0068;EUR_AF=0.1362;SAS_AF=0.1851;AA=A|||;VT=SNP
4	170061552	rs59325299	T	C	100	PASS	AC=950;AF=0.189696;AN=5008;NS=2504;DP=16850;EAS_AF=0.1528;AMR_AF=0.183;AFR_AF=0.2088;EUR_AF=0.163;SAS_AF=0.2342;AA=T|||;VT=SNP
4	170061997	rs6856344	C	G	100	PASS	AC=950;AF=0.189696;AN=5008;NS=2504;DP=13449;EAS_AF=0.1528;AMR_AF=0.183;AFR_AF=0.2088;EUR_AF=0.163;SAS_AF=0.2342;AA=C|||;VT=SNP
4	170062945	rs7686931	T	C	100	PASS	AC=2014;AF=0.402157;AN=5008;NS=2504;DP=12958;EAS_AF=0.2837;AMR_AF=0.3026;AFR_AF=0.534;EUR_AF=0.3529;SAS_AF=0.4673;AA=C|||;VT=SNP
4	170062952	rs7657949	C	G	100	PASS	AC=993;AF=0.198283;AN=5008;NS=2504;DP=13475;EAS_AF=0.131;AMR_AF=0.1167;AFR_AF=0.2731;EUR_AF=0.1899;SAS_AF=0.2331;AA=G|||;VT=SNP
4	170063199	rs71622326	G	A	100	PASS	AC=450;AF=0.0898562;AN=5008;NS=2504;DP=17334;EAS_AF=0.0794;AMR_AF=0.062;AFR_AF=0.0068;EUR_AF=0.1362;SAS_AF=0.1851;AA=G|||;VT=SNP
4	170064560	rs2706715	T	C	100	PASS	AC=2715;AF=0.542133;AN=5008;NS=2504;DP=19576;EAS_AF=0.7163;AMR_AF=0.6816;AFR_AF=0.264;EUR_AF=0.6451;SAS_AF=0.5337;AA=T|||;VT=SNP
4	170064574	rs9684601	G	A	100	PASS	AC=1020;AF=0.203674;AN=5008;NS=2504;DP=19982;EAS_AF=0.1528;AMR_AF=0.1844;AFR_AF=0.261;EUR_AF=0.163;SAS_AF=0.2342;AA=G|||;VT=SNP
4	170064666	rs35565048	C	T	100	PASS	AC=303;AF=0.0605032;AN=5008;NS=2504;DP=18860;EAS_AF=0.0387;AMR_AF=0.0231;AFR_AF=0.1437;EUR_AF=0.0388;SAS_AF=0.0194;AA=C|||;VT=SNP
4	170065351	rs6553421	T	C	100	PASS	AC=2014;AF=0.402157;AN=5008;NS=2504;DP=21327;EAS_AF=0.2837;AMR_AF=0.3026;AFR_AF=0.534;EUR_AF=0.3529;SAS_AF=0.4673;AA=C|||;VT=SNP
4	170066342	rs10003926	A	T	100	PASS	AC=1002;AF=0.20008;AN=5008;NS=2504;DP=19205;EAS_AF=0.1319;AMR_AF=0.1167;AFR_AF=0.2731;EUR_AF=0.1899;SAS_AF=0.2413;AA=A|||;VT=SNP
4	170066377	rs10003933	A	T	100	PASS	AC=994;AF=0.198482;AN=5008;NS=2504;DP=16794;EAS_AF=0.1319;AMR_AF=0.1167;AFR_AF=0.2731;EUR_AF=0.1899;SAS_AF=0.2331;AA=T|||;VT=SNP
4	170066767	rs10008995	T	C	100	PASS	AC=994;AF=0.198482;AN=5008;NS=2504;DP=4938;EAS_AF=0.1319;AMR_AF=0.1167;AFR_AF=0.2731;EUR_AF=0.1899;SAS_AF=0.2331;AA=T|||;VT=SNP
4	170066821	rs10016930	G	A	100	PASS	AC=993;AF=0.198283;AN=5008;NS=2504;DP=4427;EAS_AF=0.1319;AMR_AF=0.1153;AFR_AF=0.2731;EUR_AF=0.1899;SAS_AF=0.2331;AA=g|||;VT=SNP
4	170067538	rs11732085	G	A	100	PASS	AC=451;AF=0.0900559;AN=5008;NS=2504;DP=8907;EAS_AF=0.003;AMR_AF=0.1095;AFR_AF=0.0106;EUR_AF=0.2545;SAS_AF=0.1043;AA=g|||;VT=SNP
4	170067786	rs34879961	A	G	100	PASS	AC=472;AF=0.0942492;AN=5008;NS=2504;DP=17692;EAS_AF=0.0794;AMR_AF=0.062;AFR_AF=0.0166;EUR_AF=0.1372;SAS_AF=0.1933;AA=A|||;VT=SNP
4	170067947	rs11932941	C	A	100	PASS	AC=1001;AF=0.19988;AN=5008;NS=2504;DP=18794;EAS_AF=0.131;AMR_AF=0.1167;AFR_AF=0.2731;EUR_AF=0.1899;SAS_AF=0.2413;AA=A|||;VT=SNP
4	170068750	rs10866333	G	A	100	PASS	AC=1986;AF=0.396565;AN=5008;NS=2504;DP=19352;EAS_AF=0.2837;AMR_AF=0.3026;AFR_AF=0.5129;EUR_AF=0.3529;SAS_AF=0.4673;AA=A|||;VT=SNP
4	170069020	rs11132798	T	C	100	PASS	AC=967;AF=0.193091;AN=5008;NS=2504;DP=14334;EAS_AF=0.131;AMR_AF=0.1167;AFR_AF=0.2549;EUR_AF=0.1899;SAS_AF=0.2311;AA=T|||;VT=SNP
4	170069608	rs10009429	G	A	100	PASS	AC=968;AF=0.193291;AN=5008;NS=2504;DP=18477;EAS_AF=0.131;AMR_AF=0.1167;AFR_AF=0.2542;EUR_AF=0.1889;SAS_AF=0.2342;AA=G|||;VT=SNP
4	170070179	rs13128393	T	A	100	PASS	AC=969;AF=0.19349;AN=5008;NS=2504;DP=19701;EAS_AF=0.131;AMR_AF=0.1167;AFR_AF=0.2549;EUR_AF=0.1899;SAS_AF=0.2331;AA=A|||;VT=SNP
4	170071490	rs34177233	T	A	100	PASS	AC=429;AF=0.0856629;AN=5008;NS=2504;DP=17518;EAS_AF=0.0794;AMR_AF=0.062;AFR_AF=0.0023;EUR_AF=0.1362;SAS_AF=0.1697;AA=T|||;VT=SNP
4	170071620	rs10015797	G	C	100	PASS	AC=1032;AF=0.20607;AN=5008;NS=2504;DP=18758;EAS_AF=0.1329;AMR_AF=0.1167;AFR_AF=0.3101;EUR_AF=0.1899;SAS_AF=0.2209;AA=C|||;VT=SNP
4	170071874	rs35612447	T	C	100	PASS	AC=886;AF=0.176917;AN=5008;NS=2504;DP=17831;EAS_AF=0.0982;AMR_AF=0.1758;AFR_AF=0.1029;EUR_AF=0.2714;SAS_AF=0.2618;AA=T|||;VT=SNP
4	170072418	rs7660681	A	G	100	PASS	AC=1360;AF=0.271565;AN=5008;NS=2504;DP=18386;EAS_AF=0.0942;AMR_AF=0.2017;AFR_AF=0.3994;EUR_AF=0.3131;SAS_AF=0.2883;AA=A|||;VT=SNP
4	170072583	rs7670734	T	A	100	PASS	AC=1365;AF=0.272564;AN=5008;NS=2504;DP=16844;EAS_AF=0.0942;AMR_AF=0.2017;AFR_AF=0.4032;EUR_AF=0.3131;SAS_AF=0.2883;AA=A|||;VT=SNP
4	170072731	rs2063126	G	C	100	PASS	AC=639;AF=0.127596;AN=5008;NS=2504;DP=15917;EAS_AF=0.1845;AMR_AF=0.098;AFR_AF=0.1415;EUR_AF=0.0348;SAS_AF=0.1667;AA=G|||;VT=SNP
4	170072881	rs7666351	A	C	100	PASS	AC=640;AF=0.127796;AN=5008;NS=2504;DP=17787;EAS_AF=0.1845;AMR_AF=0.098;AFR_AF=0.1422;EUR_AF=0.0348;SAS_AF=0.1667;AA=A|||;VT=SNP
4	170073092	rs13149839	T	C	100	PASS	AC=309;AF=0.0617013;AN=5008;NS=2504;DP=15967;EAS_AF=0.0387;AMR_AF=0.0231;AFR_AF=0.1483;EUR_AF=0.0388;SAS_AF=0.0194;AA=T|||;VT=SNP
4	170073280	rs56025518	G	A	100	PASS	AC=642;AF=0.128195;AN=5008;NS=2504;DP=18048;EAS_AF=0.1845;AMR_AF=0.098;AFR_AF=0.1437;EUR_AF=0.0348;SAS_AF=0.1667;AA=G|||;VT=SNP
4	170073686	rs10000418	C	T	100	PASS	AC=432;AF=0.086262;AN=5008;NS=2504;DP=15744;EAS_AF=0.0387;AMR_AF=0.0288;AFR_AF=0.2383;EUR_AF=0.0388;SAS_AF=0.0194;AA=C|||;VT=SNP
4	170074022	rs72985042	G	C	100	PASS	AC=194;AF=0.038738;AN=5008;NS=2504;DP=21564;EAS_AF=0.0387;AMR_AF=0.0187;AFR_AF=0.0635;EUR_AF=0.0388;SAS_AF=0.0194;AA=G|||;VT=SNP
4	170074197	rs28470351	C	T	100	PASS	AC=1358;AF=0.271166;AN=5008;NS=2504;DP=19468;EAS_AF=0.0942;AMR_AF=0.2017;AFR_AF=0.3979;EUR_AF=0.3131;SAS_AF=0.2883;AA=C|||;VT=SNP
4	170074703	rs17544267	T	C	100	PASS	AC=57;AF=0.0113818;AN=5008;NS=2504;DP=19537;EAS_AF=0.0069;AMR_AF=0.0101;AFR_AF=0.0008;EUR_AF=0.0328;SAS_AF=0.0092;AA=T|||;VT=SNP
4	170075025	rs2009324	T	A	100	PASS	AC=773;AF=0.154353;AN=5008;NS=2504;DP=20821;EAS_AF=0.0437;AMR_AF=0.1628;AFR_AF=0.0779;EUR_AF=0.2734;SAS_AF=0.2434;AA=T|||;VT=SNP
4	170075130	rs2009329	A	T	100	PASS	AC=2007;AF=0.400759;AN=5008;NS=2504;DP=20381;EAS_AF=0.2788;AMR_AF=0.2997;AFR_AF=0.5469;EUR_AF=0.3479;SAS_AF=0.455;AA=T|||;VT=SNP
4	170075171	rs2660432	T	C	100	PASS	AC=2720;AF=0.543131;AN=5008;NS=2504;DP=20846;EAS_AF=0.7202;AMR_AF=0.6844;AFR_AF=0.2511;EUR_AF=0.6501;SAS_AF=0.545;AA=T|||;VT=SNP
4	170075273	rs10004048	C	T	100	PASS	AC=2007;AF=0.400759;AN=5008;NS=2504;DP=19950;EAS_AF=0.2788;AMR_AF=0.2997;AFR_AF=0.5469;EUR_AF=0.3479;SAS_AF=0.455;AA=T|||;VT=SNP
4	170075671	rs10050030	A	G	100	PASS	AC=1358;AF=0.271166;AN=5008;NS=2504;DP=19295;EAS_AF=0.0942;AMR_AF=0.2017;AFR_AF=0.3979;EUR_AF=0.3131;SAS_AF=0.2883;AA=G|||;VT=SNP
4	170075707	rs10049791	C	G	100	PASS	AC=550;AF=0.109824;AN=5008;NS=2504;DP=19168;EAS_AF=0.0506;AMR_AF=0.0317;AFR_AF=0.298;EUR_AF=0.0388;SAS_AF=0.045;AA=C|||;VT=SNP
4	170075731	rs10049792	C	T	100	PASS	AC=1358;AF=0.271166;AN=5008;NS=2504;DP=18696;EAS_AF=0.0942;AMR_AF=0.2017;AFR_AF=0.3979;EUR_AF=0.3131;SAS_AF=0.2883;AA=T|||;VT=SNP
4	170076059	rs10050036	A	G	100	PASS	AC=1358;AF=0.271166;AN=5008;NS=2504;DP=18830;EAS_AF=0.0942;AMR_AF=0.2017;AFR_AF=0.3979;EUR_AF=0.3131;SAS_AF=0.2883;AA=A|||;VT=SNP
4	170077432	rs9312445	A	G	100	PASS	AC=1358;AF=0.271166;AN=5008;NS=2504;DP=19924;EAS_AF=0.0942;AMR_AF=0.2017;AFR_AF=0.3979;EUR_AF=0.3131;SAS_AF=0.2883;AA=A|||;VT=SNP
4	170077540	rs10024401	A	G	100	PASS	AC=1358;AF=0.271166;AN=5008;NS=2504;DP=21041;EAS_AF=0.0942;AMR_AF=0.2017;AFR_AF=0.3979;EUR_AF=0.3131;SAS_AF=0.2883;AA=G|||;VT=SNP;EX_TARGET
4	170077789	rs10518039	A	G	100	PASS	AC=1357;AF=0.270966;AN=5008;NS=2504;DP=19172;EAS_AF=0.0942;AMR_AF=0.2017;AFR_AF=0.3979;EUR_AF=0.3131;SAS_AF=0.2873;AA=G|||;VT=SNP;EX_TARGET
4	170077930	rs13128986	A	T	100	PASS	AC=1358;AF=0.271166;AN=5008;NS=2504;DP=19917;EAS_AF=0.0942;AMR_AF=0.2017;AFR_AF=0.3979;EUR_AF=0.3131;SAS_AF=0.2883;AA=T|||;VT=SNP
4	170078203	rs28647950	C	T	100	PASS	AC=1359;AF=0.271366;AN=5008;NS=2504;DP=20233;EAS_AF=0.0942;AMR_AF=0.2017;AFR_AF=0.3979;EUR_AF=0.3131;SAS_AF=0.2894;AA=C|||;VT=SNP
4	170078745	rs60940569	C	A	100	PASS	AC=649;AF=0.129593;AN=5008;NS=2504;DP=17682;EAS_AF=0.1845;AMR_AF=0.098;AFR_AF=0.149;EUR_AF=0.0348;SAS_AF=0.1667;AA=C|||;VT=SNP
4	170078985	rs10013790	T	C	100	PASS	AC=1358;AF=0.271166;AN=5008;NS=2504;DP=17733;EAS_AF=0.0942;AMR_AF=0.2017;AFR_AF=0.3979;EUR_AF=0.3131;SAS_AF=0.2883;AA=C|||;VT=SNP
4	170081113	rs7689533	T	C	100	PASS	AC=1359;AF=0.271366;AN=5008;NS=2504;DP=20523;EAS_AF=0.0942;AMR_AF=0.2017;AFR_AF=0.3979;EUR_AF=0.3131;SAS_AF=0.2894;AA=C|||;VT=SNP
4	170081658	rs13143698	C	T	100	PASS	AC=1357;AF=0.270966;AN=5008;NS=2504;DP=19744;EAS_AF=0.0942;AMR_AF=0.2017;AFR_AF=0.3979;EUR_AF=0.3121;SAS_AF=0.2883;AA=T|||;VT=SNP
4	170081970	rs13142867	G	A	100	PASS	AC=193;AF=0.0385383;AN=5008;NS=2504;DP=21369;EAS_AF=0.0387;AMR_AF=0.0187;AFR_AF=0.0635;EUR_AF=0.0378;SAS_AF=0.0194;AA=G|||;VT=SNP
4	170082794	rs13126548	A	C	100	PASS	AC=774;AF=0.154553;AN=5008;NS=2504;DP=17391;EAS_AF=0.0437;AMR_AF=0.1628;AFR_AF=0.0787;EUR_AF=0.2734;SAS_AF=0.2434;AA=A|||;VT=SNP
4	170083065	rs7655908	T	C	100	PASS	AC=1358;AF=0.271166;AN=5008;NS=2504;DP=17385;EAS_AF=0.0942;AMR_AF=0.2017;AFR_AF=0.3979;EUR_AF=0.3131;SAS_AF=0.2883;AA=T|||;VT=SNP
4	170083208	rs2660430	T	C	100	PASS	AC=2722;AF=0.54353;AN=5008;NS=2504;DP=16049;EAS_AF=0.7212;AMR_AF=0.6844;AFR_AF=0.2519;EUR_AF=0.6501;SAS_AF=0.545;AA=T|||;VT=SNP
4	170083550	rs7677704	G	A	100	PASS	AC=1358;AF=0.271166;AN=5008;NS=2504;DP=17577;EAS_AF=0.0942;AMR_AF=0.2017;AFR_AF=0.3979;EUR_AF=0.3131;SAS_AF=0.2883;AA=A|||;VT=SNP
4	170083626	rs35270296	C	A	100	PASS	AC=194;AF=0.038738;AN=5008;NS=2504;DP=17803;EAS_AF=0.0387;AMR_AF=0.0187;AFR_AF=0.0635;EUR_AF=0.0388;SAS_AF=0.0194;AA=C|||;VT=SNP
4	170083762	rs7656963	A	T	100	PASS	AC=1357;AF=0.270966;AN=5008;NS=2504;DP=20391;EAS_AF=0.0942;AMR_AF=0.2017;AFR_AF=0.3979;EUR_AF=0.3121;SAS_AF=0.2883;AA=T|||;VT=SNP
4	170084526	rs9312446	C	T	100	PASS	AC=433;AF=0.0864617;AN=5008;NS=2504;DP=19113;EAS_AF=0.0387;AMR_AF=0.0288;AFR_AF=0.239;EUR_AF=0.0388;SAS_AF=0.0194;AA=C|||;VT=SNP
4	170084627	rs35169897	C	T	100	PASS	AC=761;AF=0.151957;AN=5008;NS=2504;DP=19167;EAS_AF=0.0437;AMR_AF=0.1628;AFR_AF=0.0696;EUR_AF=0.2724;SAS_AF=0.2434;AA=C|||;VT=SNP
4	170085486	rs72706464	A	G	100	PASS	AC=646;AF=0.128994;AN=5008;NS=2504;DP=23253;EAS_AF=0.1845;AMR_AF=0.1023;AFR_AF=0.1437;EUR_AF=0.0358;SAS_AF=0.1667;AA=A|||;VT=SNP
4	170085697	rs67620067	G	A	100	PASS	AC=298;AF=0.0595048;AN=5008;NS=2504;DP=19343;EAS_AF=0.0387;AMR_AF=0.0231;AFR_AF=0.1392;EUR_AF=0.0388;SAS_AF=0.0204;AA=G|||;VT=SNP
4	170085799	rs72706466	C	A	100	PASS	AC=653;AF=0.130391;AN=5008;NS=2504;DP=20417;EAS_AF=0.1845;AMR_AF=0.1023;AFR_AF=0.149;EUR_AF=0.0358;SAS_AF=0.1667;AA=C|||;VT=SNP
4	170085864	rs6553422	G	A	100	PASS	AC=1357;AF=0.270966;AN=5008;NS=2504;DP=21636;EAS_AF=0.0933;AMR_AF=0.2017;AFR_AF=0.3979;EUR_AF=0.3131;SAS_AF=0.2883;AA=A|||;VT=SNP
4	170086146	rs7675937	T	C	100	PASS	AC=1357;AF=0.270966;AN=5008;NS=2504;DP=20427;EAS_AF=0.0952;AMR_AF=0.2017;AFR_AF=0.3964;EUR_AF=0.3131;SAS_AF=0.2883;AA=T|||;VT=SNP
4	170086862	rs13129259	C	T	100	PASS	AC=1357;AF=0.270966;AN=5008;NS=2504;DP=17424;EAS_AF=0.0933;AMR_AF=0.2017;AFR_AF=0.3979;EUR_AF=0.3131;SAS_AF=0.2883;AA=T|||;VT=SNP
4	170087048	rs28667011	A	C	100	PASS	AC=371;AF=0.0740815;AN=5008;NS=2504;DP=14636;EAS_AF=0.0387;AMR_AF=0.0259;AFR_AF=0.1936;EUR_AF=0.0388;SAS_AF=0.0194;AA=A|||;VT=SNP
4	170087100	rs6858436	C	T	100	PASS	AC=2006;AF=0.400559;AN=5008;NS=2504;DP=14272;EAS_AF=0.2778;AMR_AF=0.2997;AFR_AF=0.5469;EUR_AF=0.3479;SAS_AF=0.455;AA=T|||;VT=SNP
4	170087507	rs72706468	C	T	100	PASS	AC=642;AF=0.128195;AN=5008;NS=2504;DP=15565;EAS_AF=0.1845;AMR_AF=0.098;AFR_AF=0.1437;EUR_AF=0.0348;SAS_AF=0.1667;AA=c|||;VT=SNP
4	170087687	rs1827994	C	T	100	PASS	AC=1357;AF=0.270966;AN=5008;NS=2504;DP=21371;EAS_AF=0.0933;AMR_AF=0.2017;AFR_AF=0.3979;EUR_AF=0.3131;SAS_AF=0.2883;AA=C|||;VT=SNP
4	170088024	rs1976545	T	A	100	PASS	AC=1357;AF=0.270966;AN=5008;NS=2504;DP=21706;EAS_AF=0.0933;AMR_AF=0.2017;AFR_AF=0.3979;EUR_AF=0.3131;SAS_AF=0.2883;AA=A|||;VT=SNP
4	170088208	rs147346380	C	T	100	PASS	AC=57;AF=0.0113818;AN=5008;NS=2504;DP=17818;EAS_AF=0.0069;AMR_AF=0.0101;AFR_AF=0.0008;EUR_AF=0.0328;SAS_AF=0.0092;AA=C|||;VT=SNP
4	170088517	rs1976544	G	C	100	PASS	AC=433;AF=0.0864617;AN=5008;NS=2504;DP=15968;EAS_AF=0.0387;AMR_AF=0.0288;AFR_AF=0.239;EUR_AF=0.0388;SAS_AF=0.0194;AA=G|||;VT=SNP
4	170089333	rs10021065	G	A	100	PASS	AC=1384;AF=0.276358;AN=5008;NS=2504;DP=22403;EAS_AF=0.0942;AMR_AF=0.2032;AFR_AF=0.416;EUR_AF=0.3131;SAS_AF=0.2894;AA=G|||;VT=SNP
4	170089950	rs2706713	A	G	100	PASS	AC=2642;AF=0.527556;AN=5008;NS=2504;DP=19244;EAS_AF=0.7222;AMR_AF=0.6729;AFR_AF=0.1974;EUR_AF=0.6491;SAS_AF=0.545;AA=A|||;VT=SNP
4	170090938	rs3109088	G	C	100	PASS	AC=2648;AF=0.528754;AN=5008;NS=2504;DP=14773;EAS_AF=0.7262;AMR_AF=0.6729;AFR_AF=0.1982;EUR_AF=0.6501;SAS_AF=0.545;AA=G|||;VT=SNP
4	170091563	rs7664461	C	T	100	PASS	AC=1357;AF=0.270966;AN=5008;NS=2504;DP=17614;EAS_AF=0.0942;AMR_AF=0.2017;AFR_AF=0.3979;EUR_AF=0.3121;SAS_AF=0.2883;AA=C|||;VT=SNP
4	170091662	rs13122679	T	C	100	PASS	AC=171;AF=0.0341454;AN=5008;NS=2504;DP=18547;EAS_AF=0.0387;AMR_AF=0.0187;AFR_AF=0.0461;EUR_AF=0.0388;SAS_AF=0.0194;AA=T|||;VT=SNP
4	170091790	rs17626935	C	A	100	PASS	AC=761;AF=0.151957;AN=5008;NS=2504;DP=18112;EAS_AF=0.0437;AMR_AF=0.1628;AFR_AF=0.0696;EUR_AF=0.2724;SAS_AF=0.2434;AA=C|||;VT=SNP
4	170092033	rs13118066	A	C	100	PASS	AC=418;AF=0.0834665;AN=5008;NS=2504;DP=20511;EAS_AF=0.0417;AMR_AF=0.0303;AFR_AF=0.2247;EUR_AF=0.0388;SAS_AF=0.0194;AA=A|||;VT=SNP
4	170093506	rs9991235	G	A	100	PASS	AC=1228;AF=0.245208;AN=5008;NS=2504;DP=20439;EAS_AF=0.0546;AMR_AF=0.196;AFR_AF=0.3858;EUR_AF=0.2753;SAS_AF=0.2556;AA=G|||;VT=SNP
4	170094120	rs1395661	A	G	100	PASS	AC=1202;AF=0.240016;AN=5008;NS=2504;DP=18787;EAS_AF=0.0565;AMR_AF=0.183;AFR_AF=0.3464;EUR_AF=0.2704;SAS_AF=0.2945;AA=G|||;VT=SNP
4	170094159	rs9312447	G	C	100	PASS	AC=742;AF=0.148163;AN=5008;NS=2504;DP=19106;EAS_AF=0.0516;AMR_AF=0.0576;AFR_AF=0.2912;EUR_AF=0.0746;SAS_AF=0.1943;AA=G|||;VT=SNP
4	170094881	rs6842644	C	T	100	PASS	AC=739;AF=0.147564;AN=5008;NS=2504;DP=16472;EAS_AF=0.0278;AMR_AF=0.0735;AFR_AF=0.2587;EUR_AF=0.0815;SAS_AF=0.2413;AA=C|||;VT=SNP
4	170095270	rs62332722	A	C	100	PASS	AC=546;AF=0.109026;AN=5008;NS=2504;DP=16659;EAS_AF=0.0784;AMR_AF=0.1153;AFR_AF=0.0242;EUR_AF=0.2694;SAS_AF=0.0859;AA=A|||;VT=SNP
4	170095504	rs2660429	A	G	100	PASS	AC=3015;AF=0.602037;AN=5008;NS=2504;DP=19539;EAS_AF=0.7808;AMR_AF=0.6686;AFR_AF=0.3737;EUR_AF=0.6481;SAS_AF=0.6319;AA=G|||;VT=SNP
4	170096192	rs2660428	T	C	100	PASS	AC=3027;AF=0.604433;AN=5008;NS=2504;DP=18918;EAS_AF=0.7808;AMR_AF=0.6671;AFR_AF=0.382;EUR_AF=0.6481;SAS_AF=0.6339;AA=C|||;VT=SNP
4	170097185	rs2706732	T	C	100	PASS	AC=2925;AF=0.584065;AN=5008;NS=2504;DP=20374;EAS_AF=0.7817;AMR_AF=0.6527;AFR_AF=0.3124;EUR_AF=0.6481;SAS_AF=0.6329;AA=C|||;VT=SNP
4	170098376	rs2706731	T	G	100	PASS	AC=2917;AF=0.582468;AN=5008;NS=2504;DP=20179;EAS_AF=0.7808;AMR_AF=0.6527;AFR_AF=0.3124;EUR_AF=0.6481;SAS_AF=0.6258;AA=T|||;VT=SNP
4	170099131	rs72706476	C	T	100	PASS	AC=322;AF=0.0642971;AN=5008;NS=2504;DP=14918;EAS_AF=0.0238;AMR_AF=0.0231;AFR_AF=0.0015;EUR_AF=0.0567;SAS_AF=0.228;AA=C|||;VT=SNP
4	170101151	rs2660403	T	C	100	PASS	AC=447;AF=0.0892572;AN=5008;NS=2504;DP=18577;EAS_AF=0.0625;AMR_AF=0.0908;AFR_AF=0.1369;EUR_AF=0.0477;SAS_AF=0.0941;AA=T|||;VT=SNP
4	170101237	rs2706716	G	A	100	PASS	AC=301;AF=0.0601038;AN=5008;NS=2504;DP=19905;EAS_AF=0.0625;AMR_AF=0.0793;AFR_AF=0.0325;EUR_AF=0.0477;SAS_AF=0.0941;AA=G|||;VT=SNP
4	170101661	rs2706717	C	G	100	PASS	AC=2511;AF=0.501398;AN=5008;NS=2504;DP=16587;EAS_AF=0.7798;AMR_AF=0.5778;AFR_AF=0.2337;EUR_AF=0.5229;SAS_AF=0.5;AA=G|||;VT=SNP
4	170102081	rs2660398	C	T	100	PASS	AC=447;AF=0.0892572;AN=5008;NS=2504;DP=16432;EAS_AF=0.0625;AMR_AF=0.0908;AFR_AF=0.1369;EUR_AF=0.0477;SAS_AF=0.0941;AA=C|||;VT=SNP
4	170102627	rs11931662	T	C	100	PASS	AC=2061;AF=0.411542;AN=5008;NS=2504;DP=15489;EAS_AF=0.7183;AMR_AF=0.487;AFR_AF=0.0946;EUR_AF=0.4751;SAS_AF=0.4049;AA=T|||;VT=SNP
4	170102729	rs6842477	T	A	100	PASS	AC=402;AF=0.0802716;AN=5008;NS=2504;DP=17080;EAS_AF=0.1141;AMR_AF=0.1542;AFR_AF=0.0862;EUR_AF=0.0219;SAS_AF=0.045;AA=T|||;VT=SNP
4	170104166	rs72706481	T	C	100	PASS	AC=321;AF=0.0640974;AN=5008;NS=2504;DP=15289;EAS_AF=0.0238;AMR_AF=0.0231;AFR_AF=0.0015;EUR_AF=0.0567;SAS_AF=0.227;AA=T|||;VT=SNP
4	170104513	rs112555385	C	G	100	PASS	AC=350;AF=0.0698882;AN=5008;NS=2504;DP=15868;EAS_AF=0.0238;AMR_AF=0.0245;AFR_AF=0.0219;EUR_AF=0.0577;SAS_AF=0.227;AA=C|||;VT=SNP
4	170104521	rs112976893	T	A	100	PASS	AC=350;AF=0.0698882;AN=5008;NS=2504;DP=16307;EAS_AF=0.0238;AMR_AF=0.0245;AFR_AF=0.0219;EUR_AF=0.0577;SAS_AF=0.227;AA=T|||;VT=SNP
4	170106124	rs11721702	C	T	100	PASS	AC=538;AF=0.107428;AN=5008;NS=2504;DP=19706;EAS_AF=0.0774;AMR_AF=0.1095;AFR_AF=0.025;EUR_AF=0.2664;SAS_AF=0.0849;AA=C|||;VT=SNP
4	170107112	rs72706485	A	C	100	PASS	AC=351;AF=0.0700879;AN=5008;NS=2504;DP=19392;EAS_AF=0.0238;AMR_AF=0.0245;AFR_AF=0.0219;EUR_AF=0.0577;SAS_AF=0.228;AA=A|||;VT=SNP
4	170107125	rs2706723	C	T	100	PASS	AC=2510;AF=0.501198;AN=5008;NS=2504;DP=19695;EAS_AF=0.7788;AMR_AF=0.5778;AFR_AF=0.2345;EUR_AF=0.5229;SAS_AF=0.499;AA=T|||;VT=SNP
4	170107513	rs180775917	C	A	100	PASS	AC=60;AF=0.0119808;AN=5008;NS=2504;DP=17360;EAS_AF=0.0079;AMR_AF=0.0101;AFR_AF=0.0008;EUR_AF=0.0338;SAS_AF=0.0102;AA=C|||;VT=SNP
4	170109620	rs4692697	T	C	100	PASS	AC=2622;AF=0.523562;AN=5008;NS=2504;DP=18374;EAS_AF=0.7808;AMR_AF=0.5836;AFR_AF=0.3139;EUR_AF=0.5229;SAS_AF=0.5;AA=C|||;VT=SNP
4	170110899	rs2660427	A	G	100	PASS	AC=2515;AF=0.502196;AN=5008;NS=2504;DP=18835;EAS_AF=0.7808;AMR_AF=0.5778;AFR_AF=0.236;EUR_AF=0.5229;SAS_AF=0.5;AA=A|||;VT=SNP
4	170111351	rs2706739	A	G	100	PASS	AC=2514;AF=0.501997;AN=5008;NS=2504;DP=20167;EAS_AF=0.7798;AMR_AF=0.5778;AFR_AF=0.236;EUR_AF=0.5229;SAS_AF=0.5;AA=G|||;VT=SNP
4	170113263	rs3113831	C	T	100	PASS	AC=2513;AF=0.501797;AN=5008;NS=2504;DP=20090;EAS_AF=0.7798;AMR_AF=0.5778;AFR_AF=0.2352;EUR_AF=0.5229;SAS_AF=0.5;AA=C|||;VT=SNP
4	170113839	rs3109090	C	T	100	PASS	AC=2494;AF=0.498003;AN=5008;NS=2504;DP=16093;EAS_AF=0.7798;AMR_AF=0.5778;AFR_AF=0.2345;EUR_AF=0.5219;SAS_AF=0.4826;AA=C|||;VT=SNP
4	170114031	rs147460447	T	G	100	PASS	AC=367;AF=0.0732827;AN=5008;NS=2504;DP=10966;EAS_AF=0.1161;AMR_AF=0.1556;AFR_AF=0.056;EUR_AF=0.0239;SAS_AF=0.045;AA=t|||;VT=SNP
4	170114856	rs2660426	T	C	100	PASS	AC=2512;AF=0.501597;AN=5008;NS=2504;DP=18758;EAS_AF=0.7798;AMR_AF=0.5778;AFR_AF=0.2345;EUR_AF=0.5229;SAS_AF=0.5;AA=C|||;VT=SNP
4	170115132	rs72706492	A	C	100	PASS	AC=350;AF=0.0698882;AN=5008;NS=2504;DP=12705;EAS_AF=0.0238;AMR_AF=0.0245;AFR_AF=0.0219;EUR_AF=0.0577;SAS_AF=0.227;AA=A|||;VT=SNP
4	170115171	rs2706740	G	A	100	PASS	AC=2494;AF=0.498003;AN=5008;NS=2504;DP=19425;EAS_AF=0.7798;AMR_AF=0.5778;AFR_AF=0.2345;EUR_AF=0.5219;SAS_AF=0.4826;AA=A|||;VT=SNP
4	170115329	rs2706741	T	C	100	PASS	AC=2496;AF=0.498403;AN=5008;NS=2504;DP=20720;EAS_AF=0.7808;AMR_AF=0.5778;AFR_AF=0.2345;EUR_AF=0.5229;SAS_AF=0.4826;AA=T|||;VT=SNP
4	170115340	rs17054830	T	A	100	PASS	AC=403;AF=0.0804712;AN=5008;NS=2504;DP=20683;EAS_AF=0.1151;AMR_AF=0.1542;AFR_AF=0.0862;EUR_AF=0.0219;SAS_AF=0.045;AA=T|||;VT=SNP
4	170115970	rs4692698	A	T	100	PASS	AC=3317;AF=0.66234;AN=5008;NS=2504;DP=20183;EAS_AF=0.7837;AMR_AF=0.7003;AFR_AF=0.5885;EUR_AF=0.6471;SAS_AF=0.6258;AA=T|||;VT=SNP
4	170116109	rs3113832	G	C	100	PASS	AC=2495;AF=0.498203;AN=5008;NS=2504;DP=21406;EAS_AF=0.7798;AMR_AF=0.5778;AFR_AF=0.2352;EUR_AF=0.5219;SAS_AF=0.4826;AA=C|||;VT=SNP
4	170118479	rs13151643	T	C	100	PASS	AC=2514;AF=0.501997;AN=5008;NS=2504;DP=14748;EAS_AF=0.7808;AMR_AF=0.5778;AFR_AF=0.2345;EUR_AF=0.5239;SAS_AF=0.5;AA=T|||;VT=SNP
4	170120773	rs2660423	A	T	100	PASS	AC=448;AF=0.0894569;AN=5008;NS=2504;DP=17055;EAS_AF=0.0625;AMR_AF=0.0922;AFR_AF=0.1369;EUR_AF=0.0477;SAS_AF=0.0941;AA=A|||;VT=SNP
4	170120777	rs2706712	A	T	100	PASS	AC=2729;AF=0.544928;AN=5008;NS=2504;DP=17239;EAS_AF=0.7788;AMR_AF=0.5879;AFR_AF=0.3616;EUR_AF=0.5577;SAS_AF=0.5082;AA=A|||;VT=SNP
4	170120858	rs72706498	A	G	100	PASS	AC=321;AF=0.0640974;AN=5008;NS=2504;DP=18300;EAS_AF=0.0238;AMR_AF=0.0231;AFR_AF=0.0015;EUR_AF=0.0567;SAS_AF=0.227;AA=A|||;VT=SNP
4	170120895	rs2660424	A	C	100	PASS	AC=447;AF=0.0892572;AN=5008;NS=2504;DP=16017;EAS_AF=0.0625;AMR_AF=0.0908;AFR_AF=0.1369;EUR_AF=0.0477;SAS_AF=0.0941;AA=A|||;VT=SNP
4	170120950	rs2660425	A	G	100	PASS	AC=2512;AF=0.501597;AN=5008;NS=2504;DP=16492;EAS_AF=0.7808;AMR_AF=0.5778;AFR_AF=0.2337;EUR_AF=0.5229;SAS_AF=0.5;AA=G|||;VT=SNP
4	170121257	rs12510701	G	A	100	PASS	AC=2495;AF=0.498203;AN=5008;NS=2504;DP=15248;EAS_AF=0.7808;AMR_AF=0.5778;AFR_AF=0.2345;EUR_AF=0.5219;SAS_AF=0.4826;AA=G|||;VT=SNP
4	170121775	rs6851776	T	C	100	PASS	AC=2494;AF=0.498003;AN=5008;NS=2504;DP=18452;EAS_AF=0.7808;AMR_AF=0.5778;AFR_AF=0.2337;EUR_AF=0.5219;SAS_AF=0.4826;AA=T|||;VT=SNP
4	170122425	rs2706721	G	A	100	PASS	AC=2494;AF=0.498003;AN=5008;NS=2504;DP=15501;EAS_AF=0.7808;AMR_AF=0.5778;AFR_AF=0.2337;EUR_AF=0.5219;SAS_AF=0.4826;AA=A|||;VT=SNP
4	170123345	rs2660422	A	C	100	PASS	AC=2517;AF=0.502596;AN=5008;NS=2504;DP=21131;EAS_AF=0.7808;AMR_AF=0.5778;AFR_AF=0.2375;EUR_AF=0.5229;SAS_AF=0.5;AA=A|||;VT=SNP
4	170123715	rs2706722	G	C	100	PASS	AC=2560;AF=0.511182;AN=5008;NS=2504;DP=20100;EAS_AF=0.7808;AMR_AF=0.5807;AFR_AF=0.2821;EUR_AF=0.5219;SAS_AF=0.4826;AA=G|||;VT=SNP
4	170123991	rs1848195	T	C	100	PASS	AC=3434;AF=0.685703;AN=5008;NS=2504;DP=19616;EAS_AF=0.7847;AMR_AF=0.7017;AFR_AF=0.6581;EUR_AF=0.6511;SAS_AF=0.6452;AA=C|||;VT=SNP
4	170125160	rs3762929	A	T	100	PASS	AC=349;AF=0.0696885;AN=5008;NS=2504;DP=19147;EAS_AF=0.0238;AMR_AF=0.0245;AFR_AF=0.0219;EUR_AF=0.0577;SAS_AF=0.226;AA=A|||;VT=SNP
4	170125837	rs12500620	G	T	100	PASS	AC=2055;AF=0.410343;AN=5008;NS=2504;DP=14067;EAS_AF=0.7192;AMR_AF=0.4899;AFR_AF=0.1006;EUR_AF=0.4742;SAS_AF=0.3885;AA=G|||;VT=SNP
4	170126803	rs2706737	C	G	100	PASS	AC=2494;AF=0.498003;AN=5008;NS=2504;DP=17873;EAS_AF=0.7817;AMR_AF=0.5764;AFR_AF=0.2337;EUR_AF=0.5219;SAS_AF=0.4826;AA=C|||;VT=SNP
4	170127723	rs2660421	G	A	100	PASS	AC=2496;AF=0.498403;AN=5008;NS=2504;DP=16773;EAS_AF=0.7817;AMR_AF=0.5778;AFR_AF=0.2337;EUR_AF=0.5219;SAS_AF=0.4836;AA=A|||;VT=SNP
4	170129267	rs1395659	A	G	100	PASS	AC=2110;AF=0.421326;AN=5008;NS=2504;DP=19032;EAS_AF=0.7202;AMR_AF=0.4899;AFR_AF=0.1301;EUR_AF=0.4751;SAS_AF=0.4029;AA=A|||;VT=SNP
4	170130214	rs75494963	G	T	100	PASS	AC=420;AF=0.0838658;AN=5008;NS=2504;DP=18065;EAS_AF=0.1121;AMR_AF=0.1542;AFR_AF=0.1006;EUR_AF=0.0229;SAS_AF=0.045;AA=G|||;VT=SNP
4	170130880	rs62332726	T	G	100	PASS	AC=679;AF=0.135583;AN=5008;NS=2504;DP=24870;EAS_AF=0.0774;AMR_AF=0.1138;AFR_AF=0.1157;EUR_AF=0.2674;SAS_AF=0.1022;AA=T|||;VT=SNP
4	170131055	rs72708507	C	T	100	PASS	AC=350;AF=0.0698882;AN=5008;NS=2504;DP=20741;EAS_AF=0.0238;AMR_AF=0.0245;AFR_AF=0.0227;EUR_AF=0.0577;SAS_AF=0.226;AA=C|||;VT=SNP
4	170131798	rs2706754	G	T	100	PASS	AC=2497;AF=0.498602;AN=5008;NS=2504;DP=19892;EAS_AF=0.7827;AMR_AF=0.5778;AFR_AF=0.2345;EUR_AF=0.5219;SAS_AF=0.4826;AA=T|||;VT=SNP
4	170132320	rs2660419	C	T	100	PASS	AC=2514;AF=0.501997;AN=5008;NS=2504;DP=14072;EAS_AF=0.7827;AMR_AF=0.5778;AFR_AF=0.2337;EUR_AF=0.5229;SAS_AF=0.5;AA=C|||;VT=SNP
4	170132573	rs2706752	T	C	100	PASS	AC=2519;AF=0.502995;AN=5008;NS=2504;DP=12698;EAS_AF=0.7827;AMR_AF=0.5778;AFR_AF=0.2375;EUR_AF=0.5229;SAS_AF=0.5;AA=C|||;VT=SNP
4	170132743	rs73863694	T	C	100	PASS	AC=358;AF=0.0714856;AN=5008;NS=2504;DP=19294;EAS_AF=0.1121;AMR_AF=0.1527;AFR_AF=0.0552;EUR_AF=0.0219;SAS_AF=0.045;AA=T|||;VT=SNP
4	170133301	rs57244109	C	T	100	PASS	AC=2057;AF=0.410743;AN=5008;NS=2504;DP=13280;EAS_AF=0.7163;AMR_AF=0.487;AFR_AF=0.0953;EUR_AF=0.4742;SAS_AF=0.4029;AA=C|||;VT=SNP
4	170133366	rs2660417	C	A	100	PASS	AC=2533;AF=0.505791;AN=5008;NS=2504;DP=12484;EAS_AF=0.7798;AMR_AF=0.5778;AFR_AF=0.2511;EUR_AF=0.5219;SAS_AF=0.5;AA=C|||;VT=SNP
4	170133911	rs2660416	T	C	100	PASS	AC=373;AF=0.0744808;AN=5008;NS=2504;DP=20133;EAS_AF=0.0635;AMR_AF=0.0821;AFR_AF=0.0825;EUR_AF=0.0477;SAS_AF=0.0971;AA=T|||;VT=SNP
4	170133956	rs2706751	C	T	100	PASS	AC=2535;AF=0.50619;AN=5008;NS=2504;DP=20790;EAS_AF=0.7798;AMR_AF=0.5778;AFR_AF=0.2519;EUR_AF=0.5229;SAS_AF=0.5;AA=T|||;VT=SNP
4	170134740	rs2660415	T	A	100	PASS	AC=3348;AF=0.66853;AN=5008;NS=2504;DP=19939;EAS_AF=0.7837;AMR_AF=0.6888;AFR_AF=0.6036;EUR_AF=0.6481;SAS_AF=0.6442;AA=A|||;VT=SNP
4	170136538	rs2706750	A	G	100	PASS	AC=2555;AF=0.510184;AN=5008;NS=2504;DP=20442;EAS_AF=0.7798;AMR_AF=0.5807;AFR_AF=0.2791;EUR_AF=0.5219;SAS_AF=0.4826;AA=A|||;VT=SNP
4	170136993	rs2706748	C	T	100	PASS	AC=2572;AF=0.513578;AN=5008;NS=2504;DP=17838;EAS_AF=0.7798;AMR_AF=0.5807;AFR_AF=0.2784;EUR_AF=0.5229;SAS_AF=0.5;AA=C|||;VT=SNP
4	170137078	rs76812728	C	T	100	PASS	AC=540;AF=0.107827;AN=5008;NS=2504;DP=15672;EAS_AF=0.0774;AMR_AF=0.1095;AFR_AF=0.025;EUR_AF=0.2664;SAS_AF=0.0869;AA=C|||;VT=SNP
4	170137154	rs55971355	C	T	100	PASS	AC=2057;AF=0.410743;AN=5008;NS=2504;DP=15099;EAS_AF=0.7163;AMR_AF=0.487;AFR_AF=0.0946;EUR_AF=0.4751;SAS_AF=0.4029;AA=C|||;VT=SNP
4	170137618	rs2660414	C	T	100	PASS	AC=350;AF=0.0698882;AN=5008;NS=2504;DP=13823;EAS_AF=0.0635;AMR_AF=0.0821;AFR_AF=0.0651;EUR_AF=0.0477;SAS_AF=0.0971;AA=C|||;VT=SNP
4	170138504	rs9790493	G	C	100	PASS	AC=698;AF=0.139377;AN=5008;NS=2504;DP=17110;EAS_AF=0.0774;AMR_AF=0.1138;AFR_AF=0.1293;EUR_AF=0.2684;SAS_AF=0.1022;AA=G|||;VT=SNP
4	170138985	rs6847734	T	C	100	PASS	AC=353;AF=0.0704872;AN=5008;NS=2504;DP=16130;EAS_AF=0.0268;AMR_AF=0.0245;AFR_AF=0.0227;EUR_AF=0.0577;SAS_AF=0.226;AA=T|||;VT=SNP
4	170139143	rs12499905	A	G	100	PASS	AC=2555;AF=0.510184;AN=5008;NS=2504;DP=11645;EAS_AF=0.7798;AMR_AF=0.5807;AFR_AF=0.2791;EUR_AF=0.5219;SAS_AF=0.4826;AA=A|||;VT=SNP
4	170140028	rs868050	T	C	100	PASS	AC=1063;AF=0.21226;AN=5008;NS=2504;DP=16719;EAS_AF=0.1042;AMR_AF=0.1499;AFR_AF=0.1551;EUR_AF=0.326;SAS_AF=0.3282;AA=T|||;VT=SNP
4	170140031	rs13143597	G	C	100	PASS	AC=304;AF=0.0607029;AN=5008;NS=2504;DP=16810;EAS_AF=0.0635;AMR_AF=0.0793;AFR_AF=0.0318;EUR_AF=0.0477;SAS_AF=0.0971;AA=G|||;VT=SNP
4	170140535	rs73863696	G	C	100	PASS	AC=359;AF=0.0716853;AN=5008;NS=2504;DP=17261;EAS_AF=0.1121;AMR_AF=0.1542;AFR_AF=0.0552;EUR_AF=0.0219;SAS_AF=0.045;AA=G|||;VT=SNP
4	170143131	rs2706728	C	A	100	PASS	AC=2416;AF=0.482428;AN=5008;NS=2504;DP=18445;EAS_AF=0.7798;AMR_AF=0.572;AFR_AF=0.1649;EUR_AF=0.5229;SAS_AF=0.5;AA=A|||;VT=SNP
4	170143207	rs4692699	T	C	100	PASS	AC=2058;AF=0.410942;AN=5008;NS=2504;DP=18883;EAS_AF=0.7173;AMR_AF=0.487;AFR_AF=0.0953;EUR_AF=0.4751;SAS_AF=0.4018;AA=T|||;VT=SNP
4	170144155	rs2660412	G	A	100	PASS	AC=2541;AF=0.507388;AN=5008;NS=2504;DP=19772;EAS_AF=0.7798;AMR_AF=0.5807;AFR_AF=0.2791;EUR_AF=0.5219;SAS_AF=0.4683;AA=G|||;VT=SNP
4	170144375	rs2660411	G	A	100	PASS	AC=2555;AF=0.510184;AN=5008;NS=2504;DP=24659;EAS_AF=0.7798;AMR_AF=0.5807;AFR_AF=0.2791;EUR_AF=0.5219;SAS_AF=0.4826;AA=A|||;VT=SNP
4	170144392	rs2660410	C	T	100	PASS	AC=2451;AF=0.489417;AN=5008;NS=2504;DP=24688;EAS_AF=0.7798;AMR_AF=0.572;AFR_AF=0.205;EUR_AF=0.5219;SAS_AF=0.4826;AA=C|||;VT=SNP
4	170144631	rs2706729	G	A	100	PASS	AC=2555;AF=0.510184;AN=5008;NS=2504;DP=19849;EAS_AF=0.7798;AMR_AF=0.5807;AFR_AF=0.2791;EUR_AF=0.5219;SAS_AF=0.4826;AA=G|||;VT=SNP
4	170144763	rs2660409	T	C	100	PASS	AC=2579;AF=0.514976;AN=5008;NS=2504;DP=21643;EAS_AF=0.7798;AMR_AF=0.5807;AFR_AF=0.2837;EUR_AF=0.5229;SAS_AF=0.5;AA=T|||;VT=SNP
4	170145050	rs7698807	G	A	100	PASS	AC=407;AF=0.08127;AN=5008;NS=2504;DP=19538;EAS_AF=0.1121;AMR_AF=0.1542;AFR_AF=0.087;EUR_AF=0.0249;SAS_AF=0.0481;AA=G|||;VT=SNP
4	170145749	rs2660407	G	A	100	PASS	AC=2570;AF=0.513179;AN=5008;NS=2504;DP=17927;EAS_AF=0.7798;AMR_AF=0.5807;AFR_AF=0.2769;EUR_AF=0.5229;SAS_AF=0.5;AA=G|||;VT=SNP
4	170145855	rs2660406	A	T	100	PASS	AC=2570;AF=0.513179;AN=5008;NS=2504;DP=20695;EAS_AF=0.7798;AMR_AF=0.5807;AFR_AF=0.2769;EUR_AF=0.5229;SAS_AF=0.5;AA=T|||;VT=SNP
4	170146155	rs2706730	A	G	100	PASS	AC=2571;AF=0.513379;AN=5008;NS=2504;DP=21194;EAS_AF=0.7798;AMR_AF=0.5807;AFR_AF=0.2776;EUR_AF=0.5229;SAS_AF=0.5;AA=G|||;VT=SNP
4	170146632	rs1876398	G	A	100	PASS	AC=1044;AF=0.208466;AN=5008;NS=2504;DP=24789;EAS_AF=0.1052;AMR_AF=0.1383;AFR_AF=0.1505;EUR_AF=0.3231;SAS_AF=0.3252;AA=G|||;VT=SNP
4	170147015	rs2706727	C	T	100	PASS	AC=2508;AF=0.500799;AN=5008;NS=2504;DP=23073;EAS_AF=0.7798;AMR_AF=0.5778;AFR_AF=0.2315;EUR_AF=0.5229;SAS_AF=0.5;AA=c|||;VT=SNP
4	170147604	rs2660405	T	C	100	PASS	AC=2570;AF=0.513179;AN=5008;NS=2504;DP=18354;EAS_AF=0.7798;AMR_AF=0.5807;AFR_AF=0.2769;EUR_AF=0.5229;SAS_AF=0.5;AA=C|||;VT=SNP
4	170148177	rs2706726	C	T	100	PASS	AC=2509;AF=0.500998;AN=5008;NS=2504;DP=16438;EAS_AF=0.7798;AMR_AF=0.5778;AFR_AF=0.2322;EUR_AF=0.5229;SAS_AF=0.5;AA=C|||;VT=SNP
4	170149020	rs2706725	T	C	100	PASS	AC=2575;AF=0.514177;AN=5008;NS=2504;DP=18366;EAS_AF=0.7798;AMR_AF=0.5807;AFR_AF=0.2761;EUR_AF=0.5278;SAS_AF=0.501;AA=T|||;VT=SNP
4	170149468	rs4692700	T	A	100	PASS	AC=1434;AF=0.286342;AN=5008;NS=2504;DP=19282;EAS_AF=0.2163;AMR_AF=0.2925;AFR_AF=0.239;EUR_AF=0.3469;SAS_AF=0.3558;AA=T|||;VT=SNP
4	170149701	rs2660404	A	C	100	PASS	AC=2570;AF=0.513179;AN=5008;NS=2504;DP=18329;EAS_AF=0.7798;AMR_AF=0.5807;AFR_AF=0.2769;EUR_AF=0.5229;SAS_AF=0.5;AA=C|||;VT=SNP
4	170150099	rs2706724	G	A	100	PASS	AC=2573;AF=0.513778;AN=5008;NS=2504;DP=16244;EAS_AF=0.7798;AMR_AF=0.5807;AFR_AF=0.2776;EUR_AF=0.5229;SAS_AF=0.502;AA=G|||;VT=SNP
4	170150273	rs6553423	C	T	100	PASS	AC=3324;AF=0.663738;AN=5008;NS=2504;DP=15524;EAS_AF=0.7837;AMR_AF=0.7003;AFR_AF=0.5915;EUR_AF=0.6501;SAS_AF=0.6258;AA=T|||;VT=SNP
4	170151629	rs2706735	C	G	100	PASS	AC=2491;AF=0.497404;AN=5008;NS=2504;DP=15188;EAS_AF=0.7798;AMR_AF=0.5749;AFR_AF=0.2322;EUR_AF=0.5249;SAS_AF=0.4816;AA=C|||;VT=SNP
4	170151980	rs6820438	G	A	100	PASS	AC=405;AF=0.0808706;AN=5008;NS=2504;DP=10971;EAS_AF=0.1121;AMR_AF=0.1542;AFR_AF=0.0847;EUR_AF=0.0249;SAS_AF=0.0491;AA=g|||;VT=SNP
4	170152056	rs6852230	T	C	100	PASS	AC=239;AF=0.0477236;AN=5008;NS=2504;DP=14726;EAS_AF=0.1091;AMR_AF=0.1499;AFR_AF=0.0008;EUR_AF=0.0099;SAS_AF=0.0143;AA=T|||;VT=SNP
4	170152177	rs2706733	G	A	100	PASS	AC=2481;AF=0.495407;AN=5008;NS=2504;DP=14157;EAS_AF=0.7798;AMR_AF=0.5648;AFR_AF=0.2315;EUR_AF=0.5229;SAS_AF=0.4816;AA=G|||;VT=SNP
4	170152870	rs2660402	C	T	100	PASS	AC=2481;AF=0.495407;AN=5008;NS=2504;DP=14876;EAS_AF=0.7798;AMR_AF=0.5648;AFR_AF=0.2322;EUR_AF=0.5219;SAS_AF=0.4816;AA=C|||;VT=SNP
4	170153219	rs72708546	G	A	100	PASS	AC=313;AF=0.0625;AN=5008;NS=2504;DP=19574;EAS_AF=0.0268;AMR_AF=0.0216;AFR_AF=0.0008;EUR_AF=0.0527;SAS_AF=0.2219;AA=G|||;VT=SNP
4	170153297	rs2331608	C	T	100	PASS	AC=681;AF=0.135982;AN=5008;NS=2504;DP=19507;EAS_AF=0.0774;AMR_AF=0.1124;AFR_AF=0.1286;EUR_AF=0.2565;SAS_AF=0.0992;AA=C|||;VT=SNP
4	170153354	rs2331609	C	T	100	PASS	AC=1395;AF=0.278554;AN=5008;NS=2504;DP=20538;EAS_AF=0.2153;AMR_AF=0.2853;AFR_AF=0.2352;EUR_AF=0.332;SAS_AF=0.3425;AA=C|||;VT=SNP
4	170153430	rs17054840	G	A	100	PASS	AC=367;AF=0.0732827;AN=5008;NS=2504;DP=22639;EAS_AF=0.1121;AMR_AF=0.1542;AFR_AF=0.056;EUR_AF=0.0249;SAS_AF=0.0491;AA=A|||;VT=SNP
4	170154039	rs17054842	T	C	100	PASS	AC=405;AF=0.0808706;AN=5008;NS=2504;DP=19315;EAS_AF=0.1121;AMR_AF=0.1542;AFR_AF=0.0847;EUR_AF=0.0249;SAS_AF=0.0491;AA=T|||;VT=SNP
4	170154247	rs13132763	A	G	100	PASS	AC=2592;AF=0.517572;AN=5008;NS=2504;DP=14765;EAS_AF=0.7808;AMR_AF=0.5836;AFR_AF=0.2776;EUR_AF=0.5308;SAS_AF=0.5102;AA=A|||;VT=SNP
4	170154798	rs1507167	A	G	100	PASS	AC=2465;AF=0.492212;AN=5008;NS=2504;DP=18772;EAS_AF=0.2212;AMR_AF=0.4251;AFR_AF=0.733;EUR_AF=0.4692;SAS_AF=0.5174;AA=G|||;VT=SNP
4	170155170	rs9994846	G	A	100	PASS	AC=1217;AF=0.243011;AN=5008;NS=2504;DP=20710;EAS_AF=0.2163;AMR_AF=0.2795;AFR_AF=0.1604;EUR_AF=0.326;SAS_AF=0.271;AA=G|||;VT=SNP
4	170156552	rs9992787	T	G	100	PASS	AC=427;AF=0.0852636;AN=5008;NS=2504;DP=19680;EAS_AF=0.1111;AMR_AF=0.1542;AFR_AF=0.1014;EUR_AF=0.0258;SAS_AF=0.0491;AA=T|||;VT=SNP
4	170156746	rs62334170	C	T	100	PASS	AC=553;AF=0.110423;AN=5008;NS=2504;DP=21160;EAS_AF=0.0774;AMR_AF=0.1398;AFR_AF=0.0265;EUR_AF=0.2584;SAS_AF=0.0849;AA=C|||;VT=SNP
4	170156779	rs2706745	A	G	100	PASS	AC=2568;AF=0.51278;AN=5008;NS=2504;DP=22548;EAS_AF=0.7788;AMR_AF=0.5548;AFR_AF=0.2693;EUR_AF=0.5278;SAS_AF=0.5225;AA=A|||;VT=SNP
4	170156981	rs2660401	A	G	100	PASS	AC=3360;AF=0.670927;AN=5008;NS=2504;DP=18241;EAS_AF=0.7827;AMR_AF=0.6772;AFR_AF=0.5885;EUR_AF=0.662;SAS_AF=0.6718;AA=G|||;VT=SNP
4	170156998	rs2660400	C	A	100	PASS	AC=2500;AF=0.499201;AN=5008;NS=2504;DP=18204;EAS_AF=0.7798;AMR_AF=0.5447;AFR_AF=0.2262;EUR_AF=0.5239;SAS_AF=0.5215;AA=A|||;VT=SNP
4	170157611	rs62334171	T	C	100	PASS	AC=682;AF=0.136182;AN=5008;NS=2504;DP=23004;EAS_AF=0.0774;AMR_AF=0.1455;AFR_AF=0.1165;EUR_AF=0.2634;SAS_AF=0.0859;AA=T|||;VT=SNP
4	170158554	rs10034818	G	A	100	PASS	AC=425;AF=0.0848642;AN=5008;NS=2504;DP=18364;EAS_AF=0.1131;AMR_AF=0.1513;AFR_AF=0.1006;EUR_AF=0.0258;SAS_AF=0.0481;AA=G|||;VT=SNP
4	170159310	rs73863702	C	A	100	PASS	AC=386;AF=0.0770767;AN=5008;NS=2504;DP=22423;EAS_AF=0.1121;AMR_AF=0.1513;AFR_AF=0.0719;EUR_AF=0.0258;SAS_AF=0.0481;AA=C|||;VT=SNP
4	170159718	rs17054845	T	A	100	PASS	AC=424;AF=0.0846645;AN=5008;NS=2504;DP=22111;EAS_AF=0.1131;AMR_AF=0.1499;AFR_AF=0.1006;EUR_AF=0.0258;SAS_AF=0.0481;AA=T|||;VT=SNP
4	170161031	rs6847319	C	T	100	PASS	AC=332;AF=0.0662939;AN=5008;NS=2504;DP=16172;EAS_AF=0.1161;AMR_AF=0.1441;AFR_AF=0.0688;EUR_AF=0.0109;SAS_AF=0.0133;AA=C|||;VT=SNP
4	170161612	rs3109089	G	A	100	PASS	AC=2378;AF=0.47484;AN=5008;NS=2504;DP=16572;EAS_AF=0.7758;AMR_AF=0.5346;AFR_AF=0.1467;EUR_AF=0.5318;SAS_AF=0.5072;AA=G|||;VT=SNP
4	170161656	rs72708550	A	G	100	PASS	AC=321;AF=0.0640974;AN=5008;NS=2504;DP=17323;EAS_AF=0.0278;AMR_AF=0.0216;AFR_AF=0.0008;EUR_AF=0.0537;SAS_AF=0.228;AA=A|||;VT=SNP
4	170161777	rs72708552	A	C	100	PASS	AC=475;AF=0.0948482;AN=5008;NS=2504;DP=19900;EAS_AF=0.0278;AMR_AF=0.0288;AFR_AF=0.1135;EUR_AF=0.0537;SAS_AF=0.228;AA=A|||;VT=SNP
4	170161796	rs28546847	C	A	100	PASS	AC=332;AF=0.0662939;AN=5008;NS=2504;DP=19578;EAS_AF=0.1161;AMR_AF=0.1441;AFR_AF=0.0688;EUR_AF=0.0109;SAS_AF=0.0133;AA=C|||;VT=SNP
4	170162253	rs61132655	C	T	100	PASS	AC=332;AF=0.0662939;AN=5008;NS=2504;DP=14604;EAS_AF=0.1161;AMR_AF=0.1441;AFR_AF=0.0688;EUR_AF=0.0109;SAS_AF=0.0133;AA=C|||;VT=SNP
4	170162347	rs76118872	C	T	100	PASS	AC=285;AF=0.0569089;AN=5008;NS=2504;DP=15911;EAS_AF=0.0268;AMR_AF=0.0173;AFR_AF=0.0008;EUR_AF=0.0507;SAS_AF=0.1984;AA=C|||;VT=SNP
4	170163277	rs1876397	T	A	100	PASS	AC=3881;AF=0.77496;AN=5008;NS=2504;DP=12882;EAS_AF=0.9226;AMR_AF=0.8256;AFR_AF=0.5794;EUR_AF=0.7376;SAS_AF=0.8896;AA=A|||;VT=SNP
4	170164657	rs7356245	C	T	100	PASS	AC=333;AF=0.0664936;AN=5008;NS=2504;DP=14051;EAS_AF=0.1161;AMR_AF=0.1441;AFR_AF=0.0688;EUR_AF=0.0109;SAS_AF=0.0143;AA=C|||;VT=SNP
4	170165979	rs10518041	T	C	100	PASS	AC=2043;AF=0.407947;AN=5008;NS=2504;DP=18253;EAS_AF=0.7173;AMR_AF=0.4611;AFR_AF=0.0847;EUR_AF=0.492;SAS_AF=0.4018;AA=T|||;VT=SNP
4	170166749	rs1876396	C	T	100	PASS	AC=669;AF=0.133586;AN=5008;NS=2504;DP=19158;EAS_AF=0.0754;AMR_AF=0.1484;AFR_AF=0.1142;EUR_AF=0.2545;SAS_AF=0.0849;AA=C|||;VT=SNP
4	170168198	rs57728874	A	G	100	PASS	AC=334;AF=0.0666933;AN=5008;NS=2504;DP=21205;EAS_AF=0.1161;AMR_AF=0.1441;AFR_AF=0.0703;EUR_AF=0.0109;SAS_AF=0.0133;AA=A|||;VT=SNP
4	170169494	rs74564606	A	G	100	PASS	AC=321;AF=0.0640974;AN=5008;NS=2504;DP=23991;EAS_AF=0.0278;AMR_AF=0.0216;AFR_AF=0.0008;EUR_AF=0.0537;SAS_AF=0.228;AA=A|||;VT=SNP
4	170169573	rs112944475	G	C	100	PASS	AC=286;AF=0.0571086;AN=5008;NS=2504;DP=21451;EAS_AF=0.0268;AMR_AF=0.0173;AFR_AF=0.0008;EUR_AF=0.0507;SAS_AF=0.1994;AA=G|||;VT=SNP
4	170169883	rs17054860	G	C	100	PASS	AC=336;AF=0.0670927;AN=5008;NS=2504;DP=19687;EAS_AF=0.1161;AMR_AF=0.1441;AFR_AF=0.0719;EUR_AF=0.0109;SAS_AF=0.0133;AA=G|||;VT=SNP
4	170170058	rs76139079	T	C	100	PASS	AC=321;AF=0.0640974;AN=5008;NS=2504;DP=17811;EAS_AF=0.0278;AMR_AF=0.0216;AFR_AF=0.0008;EUR_AF=0.0537;SAS_AF=0.228;AA=T|||;VT=SNP
4	170170161	rs148950054	G	C	100	PASS	AC=336;AF=0.0670927;AN=5008;NS=2504;DP=17479;EAS_AF=0.1161;AMR_AF=0.1441;AFR_AF=0.0719;EUR_AF=0.0109;SAS_AF=0.0133;AA=G|||;VT=SNP
4	170170955	rs2660396	G	A	100	PASS	AC=4175;AF=0.833666;AN=5008;NS=2504;DP=18905;EAS_AF=0.9692;AMR_AF=0.9524;AFR_AF=0.6437;EUR_AF=0.9423;SAS_AF=0.7546;AA=G|||;VT=SNP
4	170171128	rs112549843	G	T	100	PASS	AC=322;AF=0.0642971;AN=5008;NS=2504;DP=18672;EAS_AF=0.0278;AMR_AF=0.0216;AFR_AF=0.0015;EUR_AF=0.0537;SAS_AF=0.228;AA=G|||;VT=SNP
4	170171691	rs1039707	A	G	100	PASS	AC=376;AF=0.0750799;AN=5008;NS=2504;DP=17879;EAS_AF=0.0615;AMR_AF=0.0821;AFR_AF=0.0635;EUR_AF=0.0487;SAS_AF=0.1268;AA=A|||;VT=SNP
4	170173357	rs17544750	A	G	100	PASS	AC=569;AF=0.113618;AN=5008;NS=2504;DP=19785;EAS_AF=0.0754;AMR_AF=0.1455;AFR_AF=0.0242;EUR_AF=0.2594;SAS_AF=0.1012;AA=A|||;VT=SNP
4	170176346	rs72708557	T	A	100	PASS	AC=251;AF=0.0501198;AN=5008;NS=2504;DP=16059;EAS_AF=0.0268;AMR_AF=0.0173;AFR_AF=0.0008;EUR_AF=0.0507;SAS_AF=0.1636;AA=T|||;VT=SNP
4	170179866	rs13107858	T	A	100	PASS	AC=386;AF=0.0770767;AN=5008;NS=2504;DP=16099;EAS_AF=0.0288;AMR_AF=0.0749;AFR_AF=0.0023;EUR_AF=0.0746;SAS_AF=0.2321;AA=T|||;VT=SNP
4	170182897	rs13130049	T	G	100	PASS	AC=398;AF=0.0794728;AN=5008;NS=2504;DP=16729;EAS_AF=0.0278;AMR_AF=0.0764;AFR_AF=0.0113;EUR_AF=0.0746;SAS_AF=0.2321;AA=T|||;VT=SNP
4	170185706	rs62334172	G	A	100	PASS	AC=1291;AF=0.257788;AN=5008;NS=2504;DP=23982;EAS_AF=0.0754;AMR_AF=0.2579;AFR_AF=0.3185;EUR_AF=0.3887;SAS_AF=0.229;AA=G|||;VT=SNP
4	170185908	rs13151571	T	A	100	PASS	AC=347;AF=0.0692891;AN=5008;NS=2504;DP=22174;EAS_AF=0.0278;AMR_AF=0.0706;AFR_AF=0.0023;EUR_AF=0.0716;SAS_AF=0.1994;AA=T|||;VT=SNP
4	170186544	rs12501568	G	A	100	PASS	AC=348;AF=0.0694888;AN=5008;NS=2504;DP=19498;EAS_AF=0.0288;AMR_AF=0.0706;AFR_AF=0.0023;EUR_AF=0.0716;SAS_AF=0.1994;AA=G|||;VT=SNP
4	170188264	rs1507171	G	A	100	PASS	AC=4305;AF=0.859625;AN=5008;NS=2504;DP=19437;EAS_AF=0.9722;AMR_AF=0.915;AFR_AF=0.7648;EUR_AF=0.9225;SAS_AF=0.7679;AA=g|||;VT=SNP
4	170188612	rs9997599	C	T	100	PASS	AC=300;AF=0.0599042;AN=5008;NS=2504;DP=17919;EAS_AF=0.0595;AMR_AF=0.0288;AFR_AF=0.0613;EUR_AF=0.0249;SAS_AF=0.1166;AA=C|||;VT=SNP
4	170188917	rs13144922	A	G	100	PASS	AC=398;AF=0.0794728;AN=5008;NS=2504;DP=14968;EAS_AF=0.0278;AMR_AF=0.0764;AFR_AF=0.0113;EUR_AF=0.0746;SAS_AF=0.2321;AA=A|||;VT=SNP
4	170190750	rs2068899	G	A	100	PASS	AC=358;AF=0.0714856;AN=5008;NS=2504;DP=19054;EAS_AF=0.0268;AMR_AF=0.072;AFR_AF=0.0106;EUR_AF=0.0716;SAS_AF=0.1994;AA=G|||;VT=SNP
4	170191113	rs4692703	A	C	100	PASS	AC=369;AF=0.0736821;AN=5008;NS=2504;DP=16123;EAS_AF=0.1121;AMR_AF=0.1527;AFR_AF=0.0968;EUR_AF=0.0109;SAS_AF=0.0112;AA=A|||;VT=SNP
4	170192798	rs28540931	G	A	100	PASS	AC=396;AF=0.0790735;AN=5008;NS=2504;DP=15966;EAS_AF=0.1081;AMR_AF=0.1643;AFR_AF=0.1142;EUR_AF=0.0109;SAS_AF=0.0112;AA=G|||;VT=SNP
4	170192890	rs12650909	G	A	100	PASS	AC=2410;AF=0.48123;AN=5008;NS=2504;DP=15890;EAS_AF=0.751;AMR_AF=0.5389;AFR_AF=0.121;EUR_AF=0.5427;SAS_AF=0.5859;AA=G|||;VT=SNP
4	170194330	rs116515199	G	A	100	PASS	AC=529;AF=0.105631;AN=5008;NS=2504;DP=14374;EAS_AF=0.1081;AMR_AF=0.17;AFR_AF=0.2118;EUR_AF=0.0109;SAS_AF=0.0112;AA=G|||;VT=SNP
4	170194355	rs117401278	G	T	100	PASS	AC=331;AF=0.0660942;AN=5008;NS=2504;DP=14421;EAS_AF=0.1081;AMR_AF=0.1542;AFR_AF=0.0703;EUR_AF=0.0109;SAS_AF=0.0112;AA=G|||;VT=SNP
4	170195272	rs11736334	T	G	100	PASS	AC=592;AF=0.118211;AN=5008;NS=2504;DP=20221;EAS_AF=0.0784;AMR_AF=0.1484;AFR_AF=0.0416;EUR_AF=0.2575;SAS_AF=0.0982;AA=T|||;VT=SNP
4	170195880	rs7688023	G	A	100	PASS	AC=771;AF=0.153954;AN=5008;NS=2504;DP=22091;EAS_AF=0.0853;AMR_AF=0.1729;AFR_AF=0.1664;EUR_AF=0.2485;SAS_AF=0.0971;AA=G|||;VT=SNP
4	170198039	rs17710102	T	C	100	PASS	AC=379;AF=0.0756789;AN=5008;NS=2504;DP=19106;EAS_AF=0.1052;AMR_AF=0.0663;AFR_AF=0.0272;EUR_AF=0.1233;SAS_AF=0.0685;AA=T|||;VT=SNP
4	170198810	rs13150924	G	A	100	PASS	AC=670;AF=0.133786;AN=5008;NS=2504;DP=13631;EAS_AF=0.0327;AMR_AF=0.1124;AFR_AF=0.0076;EUR_AF=0.166;SAS_AF=0.3906;AA=G|||;VT=SNP
4	170199286	rs13101957	C	A	100	PASS	AC=727;AF=0.145168;AN=5008;NS=2504;DP=13070;EAS_AF=0.0327;AMR_AF=0.1167;AFR_AF=0.0469;EUR_AF=0.167;SAS_AF=0.3916;AA=C|||;VT=SNP
4	170200350	rs13107941	G	A	100	PASS	AC=1026;AF=0.204872;AN=5008;NS=2504;DP=18031;EAS_AF=0.0337;AMR_AF=0.1311;AFR_AF=0.1725;EUR_AF=0.2336;SAS_AF=0.4479;AA=G|||;VT=SNP
4	170200798	rs12512610	T	A	100	PASS	AC=2207;AF=0.440695;AN=5008;NS=2504;DP=13972;EAS_AF=0.2173;AMR_AF=0.3055;AFR_AF=0.5136;EUR_AF=0.493;SAS_AF=0.6145;AA=T|||;VT=SNP
4	170202862	rs7653924	C	T	100	PASS	AC=2113;AF=0.421925;AN=5008;NS=2504;DP=15681;EAS_AF=0.2163;AMR_AF=0.3026;AFR_AF=0.4448;EUR_AF=0.493;SAS_AF=0.6145;AA=C|||;VT=SNP
4	170203367	rs7683893	T	C	100	PASS	AC=2161;AF=0.43151;AN=5008;NS=2504;DP=13893;EAS_AF=0.2222;AMR_AF=0.3156;AFR_AF=0.4652;EUR_AF=0.494;SAS_AF=0.6196;AA=C|||;VT=SNP
4	170203771	rs7689303	T	G	100	PASS	AC=2164;AF=0.432109;AN=5008;NS=2504;DP=17139;EAS_AF=0.2192;AMR_AF=0.3055;AFR_AF=0.4796;EUR_AF=0.493;SAS_AF=0.6145;AA=T|||;VT=SNP
4	170203848	rs13112591	A	C	100	PASS	AC=2098;AF=0.41893;AN=5008;NS=2504;DP=17272;EAS_AF=0.2192;AMR_AF=0.3012;AFR_AF=0.4319;EUR_AF=0.493;SAS_AF=0.6145;AA=A|||;VT=SNP
4	170205708	rs6829166	G	C	100	PASS	AC=2257;AF=0.450679;AN=5008;NS=2504;DP=15330;EAS_AF=0.8135;AMR_AF=0.6484;AFR_AF=0.1271;EUR_AF=0.4672;SAS_AF=0.3569;AA=G|||;VT=SNP
4	170205826	rs12513268	C	T	100	PASS	AC=2184;AF=0.436102;AN=5008;NS=2504;DP=13518;EAS_AF=0.8135;AMR_AF=0.6513;AFR_AF=0.0696;EUR_AF=0.4682;SAS_AF=0.3569;AA=C|||;VT=SNP
4	170206423	rs7657256	T	C	100	PASS	AC=1503;AF=0.30012;AN=5008;NS=2504;DP=14716;EAS_AF=0.1538;AMR_AF=0.1729;AFR_AF=0.5416;EUR_AF=0.2932;SAS_AF=0.2219;AA=T|||;VT=SNP
4	170206625	rs62334209	G	A	100	PASS	AC=794;AF=0.158546;AN=5008;NS=2504;DP=17754;EAS_AF=0.0298;AMR_AF=0.1398;AFR_AF=0.0113;EUR_AF=0.2386;SAS_AF=0.4213;AA=G|||;VT=SNP
4	170206810	rs7662593	T	G	100	PASS	AC=1345;AF=0.26857;AN=5008;NS=2504;DP=17329;EAS_AF=0.1518;AMR_AF=0.1599;AFR_AF=0.5182;EUR_AF=0.2276;SAS_AF=0.1708;AA=G|||;VT=SNP
4	170206820	rs7678842	G	A	100	PASS	AC=1213;AF=0.242212;AN=5008;NS=2504;DP=16901;EAS_AF=0.1488;AMR_AF=0.1369;AFR_AF=0.4372;EUR_AF=0.2256;SAS_AF=0.1667;AA=G|||;VT=SNP
4	170207232	rs1507170	G	T	100	PASS	AC=2315;AF=0.46226;AN=5008;NS=2504;DP=16379;EAS_AF=0.8532;AMR_AF=0.6499;AFR_AF=0.1248;EUR_AF=0.4702;SAS_AF=0.3742;AA=G|||;VT=SNP
4	170207657	rs7340905	C	G	100	PASS	AC=1038;AF=0.207268;AN=5008;NS=2504;DP=16587;EAS_AF=0.1528;AMR_AF=0.1254;AFR_AF=0.3124;EUR_AF=0.2197;SAS_AF=0.1667;AA=C|||;VT=SNP
4	170208169	rs13147779	T	C	100	PASS	AC=797;AF=0.159145;AN=5008;NS=2504;DP=17403;EAS_AF=0.0308;AMR_AF=0.1398;AFR_AF=0.0106;EUR_AF=0.2416;SAS_AF=0.4213;AA=T|||;VT=SNP
4	170208698	rs1395660	T	G	100	PASS	AC=1122;AF=0.224042;AN=5008;NS=2504;DP=17662;EAS_AF=0.1538;AMR_AF=0.1282;AFR_AF=0.3744;EUR_AF=0.2197;SAS_AF=0.1656;AA=T|||;VT=SNP
4	170208954	rs992939	A	G	100	PASS	AC=2247;AF=0.448682;AN=5008;NS=2504;DP=19257;EAS_AF=0.8105;AMR_AF=0.6527;AFR_AF=0.1097;EUR_AF=0.4712;SAS_AF=0.3661;AA=A|||;VT=SNP
4	170209488	rs4692566	A	G	100	PASS	AC=3789;AF=0.756589;AN=5008;NS=2504;DP=9418;EAS_AF=0.9692;AMR_AF=0.8256;AFR_AF=0.6884;EUR_AF=0.7584;SAS_AF=0.5787;AA=G|||;VT=SNP
4	170210536	rs13149233	C	T	100	PASS	AC=801;AF=0.159944;AN=5008;NS=2504;DP=16502;EAS_AF=0.0308;AMR_AF=0.1398;AFR_AF=0.0113;EUR_AF=0.2435;SAS_AF=0.4223;AA=C|||;VT=SNP
4	170211335	rs7376433	G	A	100	PASS	AC=2376;AF=0.474441;AN=5008;NS=2504;DP=18719;EAS_AF=0.8135;AMR_AF=0.6744;AFR_AF=0.1891;EUR_AF=0.4732;SAS_AF=0.3701;AA=G|||;VT=SNP
4	170212576	rs6841955	C	T	100	PASS	AC=3602;AF=0.719249;AN=5008;NS=2504;DP=18472;EAS_AF=0.9692;AMR_AF=0.8069;AFR_AF=0.6467;EUR_AF=0.6829;SAS_AF=0.5348;AA=T|||;VT=SNP
4	170212678	rs6840742	G	A	100	PASS	AC=3601;AF=0.71905;AN=5008;NS=2504;DP=16170;EAS_AF=0.9692;AMR_AF=0.8069;AFR_AF=0.6467;EUR_AF=0.6829;SAS_AF=0.5337;AA=A|||;VT=SNP
4	170212703	rs6823933	T	C	100	PASS	AC=3602;AF=0.719249;AN=5008;NS=2504;DP=15636;EAS_AF=0.9692;AMR_AF=0.8069;AFR_AF=0.6467;EUR_AF=0.6829;SAS_AF=0.5348;AA=t|||;VT=SNP
4	170212884	rs10009605	T	C	100	PASS	AC=1099;AF=0.219449;AN=5008;NS=2504;DP=17404;EAS_AF=0.1548;AMR_AF=0.1282;AFR_AF=0.3654;EUR_AF=0.2087;SAS_AF=0.1646;AA=C|||;VT=SNP
4	170212887	rs10009607	T	G	100	PASS	AC=1100;AF=0.219649;AN=5008;NS=2504;DP=17529;EAS_AF=0.1548;AMR_AF=0.1282;AFR_AF=0.3654;EUR_AF=0.2097;SAS_AF=0.1646;AA=T|||;VT=SNP
4	170212934	rs10866334	A	T	100	PASS	AC=2169;AF=0.433107;AN=5008;NS=2504;DP=17865;EAS_AF=0.8095;AMR_AF=0.647;AFR_AF=0.0537;EUR_AF=0.4712;SAS_AF=0.3671;AA=A|||;VT=SNP
4	170213205	rs10009904	T	G	100	PASS	AC=1068;AF=0.213259;AN=5008;NS=2504;DP=17824;EAS_AF=0.1548;AMR_AF=0.1239;AFR_AF=0.3449;EUR_AF=0.2078;SAS_AF=0.1646;AA=T|||;VT=SNP
4	170213640	rs17544836	T	A	100	PASS	AC=954;AF=0.190495;AN=5008;NS=2504;DP=19746;EAS_AF=0.1548;AMR_AF=0.1196;AFR_AF=0.261;EUR_AF=0.2078;SAS_AF=0.1646;AA=T|||;VT=SNP
4	170214718	rs4692705	G	T	100	PASS	AC=2243;AF=0.447883;AN=5008;NS=2504;DP=19198;EAS_AF=0.8095;AMR_AF=0.6513;AFR_AF=0.1074;EUR_AF=0.4722;SAS_AF=0.3661;AA=G|||;VT=SNP
4	170215011	rs10013658	A	C	100	PASS	AC=2458;AF=0.490815;AN=5008;NS=2504;DP=19577;EAS_AF=0.8125;AMR_AF=0.6758;AFR_AF=0.2504;EUR_AF=0.4742;SAS_AF=0.3701;AA=A|||;VT=SNP
4	170215112	rs2174750	G	A	100	PASS	AC=1013;AF=0.202276;AN=5008;NS=2504;DP=19756;EAS_AF=0.1558;AMR_AF=0.1225;AFR_AF=0.3033;EUR_AF=0.2078;SAS_AF=0.1646;AA=G|||;VT=SNP
4	170215220	rs11733675	G	A	100	PASS	AC=2494;AF=0.498003;AN=5008;NS=2504;DP=21749;EAS_AF=0.8125;AMR_AF=0.6787;AFR_AF=0.2761;EUR_AF=0.4742;SAS_AF=0.3701;AA=G|||;VT=SNP
4	170215530	rs2174751	T	C	100	PASS	AC=3769;AF=0.752596;AN=5008;NS=2504;DP=19756;EAS_AF=0.9702;AMR_AF=0.8228;AFR_AF=0.6831;EUR_AF=0.7475;SAS_AF=0.5777;AA=C|||;VT=SNP
4	170216331	rs1112821	A	C	100	PASS	AC=2197;AF=0.438698;AN=5008;NS=2504;DP=17912;EAS_AF=0.8095;AMR_AF=0.647;AFR_AF=0.0741;EUR_AF=0.4722;SAS_AF=0.3671;AA=A|||;VT=SNP
4	170217661	rs2135775	A	C	100	PASS	AC=2245;AF=0.448283;AN=5008;NS=2504;DP=17550;EAS_AF=0.8095;AMR_AF=0.6513;AFR_AF=0.1082;EUR_AF=0.4722;SAS_AF=0.3671;AA=A|||;VT=SNP
4	170218379	rs12509428	A	C	100	PASS	AC=2200;AF=0.439297;AN=5008;NS=2504;DP=16791;EAS_AF=0.8095;AMR_AF=0.6484;AFR_AF=0.0749;EUR_AF=0.4732;SAS_AF=0.3671;AA=A|||;VT=SNP
4	170219004	rs10780083	G	A	100	PASS	AC=2244;AF=0.448083;AN=5008;NS=2504;DP=15493;EAS_AF=0.8095;AMR_AF=0.6513;AFR_AF=0.1074;EUR_AF=0.4722;SAS_AF=0.3671;AA=-|||;VT=SNP
4	170219295	rs2331550	A	G	100	PASS	AC=2452;AF=0.489617;AN=5008;NS=2504;DP=12966;EAS_AF=0.8125;AMR_AF=0.6758;AFR_AF=0.2458;EUR_AF=0.4742;SAS_AF=0.3701;AA=a|||;VT=SNP
4	170220051	rs56801410	T	G	100	PASS	AC=2244;AF=0.448083;AN=5008;NS=2504;DP=17495;EAS_AF=0.8095;AMR_AF=0.6513;AFR_AF=0.1074;EUR_AF=0.4722;SAS_AF=0.3671;AA=t|||;VT=SNP
4	170220219	rs11132799	T	C	100	PASS	AC=2457;AF=0.490615;AN=5008;NS=2504;DP=18279;EAS_AF=0.8125;AMR_AF=0.6758;AFR_AF=0.2496;EUR_AF=0.4742;SAS_AF=0.3701;AA=t|||;VT=SNP
4	170220311	rs62334211	G	A	100	PASS	AC=2197;AF=0.438698;AN=5008;NS=2504;DP=20031;EAS_AF=0.8095;AMR_AF=0.647;AFR_AF=0.0741;EUR_AF=0.4722;SAS_AF=0.3671;AA=g|||;VT=SNP
4	170220587	rs56315815	A	T	100	PASS	AC=280;AF=0.0559105;AN=5008;NS=2504;DP=18741;EAS_AF=0.0476;AMR_AF=0.0375;AFR_AF=0.0053;EUR_AF=0.1014;SAS_AF=0.0992;AA=a|||;VT=SNP
4	170220927	rs10025955	G	C	100	PASS	AC=1015;AF=0.202676;AN=5008;NS=2504;DP=17899;EAS_AF=0.1558;AMR_AF=0.1225;AFR_AF=0.3048;EUR_AF=0.2078;SAS_AF=0.1646;AA=G|||;VT=SNP
4	170221722	rs4692706	G	T	100	PASS	AC=3508;AF=0.700479;AN=5008;NS=2504;DP=20310;EAS_AF=0.9692;AMR_AF=0.804;AFR_AF=0.5772;EUR_AF=0.6839;SAS_AF=0.5337;AA=T|||;VT=SNP
4	170222935	rs10024420	T	C	100	PASS	AC=1048;AF=0.209265;AN=5008;NS=2504;DP=16240;EAS_AF=0.1558;AMR_AF=0.1268;AFR_AF=0.3268;EUR_AF=0.2087;SAS_AF=0.1646;AA=T|||;VT=SNP
4	170224177	rs2135777	T	C	100	PASS	AC=3515;AF=0.701877;AN=5008;NS=2504;DP=20943;EAS_AF=0.9692;AMR_AF=0.8055;AFR_AF=0.5802;EUR_AF=0.6849;SAS_AF=0.5348;AA=C|||;VT=SNP
4	170224499	rs55827943	A	G	100	PASS	AC=1052;AF=0.210064;AN=5008;NS=2504;DP=22708;EAS_AF=0.1567;AMR_AF=0.1268;AFR_AF=0.329;EUR_AF=0.2087;SAS_AF=0.1646;AA=A|||;VT=SNP
4	170224601	rs12507033	C	A	100	PASS	AC=811;AF=0.161941;AN=5008;NS=2504;DP=23105;EAS_AF=0.0298;AMR_AF=0.1427;AFR_AF=0.0121;EUR_AF=0.2515;SAS_AF=0.4223;AA=C|||;VT=SNP
4	170225480	rs9996504	G	A	100	PASS	AC=1053;AF=0.210264;AN=5008;NS=2504;DP=21422;EAS_AF=0.1567;AMR_AF=0.1268;AFR_AF=0.3298;EUR_AF=0.2087;SAS_AF=0.1646;AA=A|||;VT=SNP
4	170225599	rs9996619	G	T	100	PASS	AC=1053;AF=0.210264;AN=5008;NS=2504;DP=21360;EAS_AF=0.1567;AMR_AF=0.1268;AFR_AF=0.3298;EUR_AF=0.2087;SAS_AF=0.1646;AA=T|||;VT=SNP
4	170225624	rs1117961	T	A	100	PASS	AC=810;AF=0.161741;AN=5008;NS=2504;DP=21384;EAS_AF=0.0298;AMR_AF=0.1427;AFR_AF=0.0113;EUR_AF=0.2515;SAS_AF=0.4223;AA=T|||;VT=SNP
4	170225896	rs11723712	G	A	100	PASS	AC=3657;AF=0.730232;AN=5008;NS=2504;DP=18129;EAS_AF=0.9702;AMR_AF=0.817;AFR_AF=0.6006;EUR_AF=0.7485;SAS_AF=0.5777;AA=A|||;VT=SNP
4	170226274	rs6829407	T	C	100	PASS	AC=1020;AF=0.203674;AN=5008;NS=2504;DP=17074;EAS_AF=0.1558;AMR_AF=0.1225;AFR_AF=0.3086;EUR_AF=0.2078;SAS_AF=0.1646;AA=T|||;VT=SNP
4	170226500	rs4692567	C	T	100	PASS	AC=3674;AF=0.733626;AN=5008;NS=2504;DP=16787;EAS_AF=0.9692;AMR_AF=0.817;AFR_AF=0.6142;EUR_AF=0.7485;SAS_AF=0.5777;AA=T|||;VT=SNP
4	170226605	rs4692707	T	C	100	PASS	AC=2254;AF=0.45008;AN=5008;NS=2504;DP=18005;EAS_AF=0.8085;AMR_AF=0.6542;AFR_AF=0.1127;EUR_AF=0.4742;SAS_AF=0.3671;AA=T|||;VT=SNP
4	170227242	rs6553424	A	G	100	PASS	AC=3992;AF=0.797125;AN=5008;NS=2504;DP=20112;EAS_AF=0.8442;AMR_AF=0.8775;AFR_AF=0.6944;EUR_AF=0.7922;SAS_AF=0.8354;AA=G|||;VT=SNP
4	170227995	rs7377412	T	A	100	PASS	AC=4678;AF=0.934105;AN=5008;NS=2504;DP=19492;EAS_AF=0.8929;AMR_AF=0.9308;AFR_AF=0.9947;EUR_AF=0.8966;SAS_AF=0.9356;AA=A|||;VT=SNP
4	170228542	rs4692708	A	C	100	PASS	AC=1353;AF=0.270168;AN=5008;NS=2504;DP=19434;EAS_AF=0.0298;AMR_AF=0.183;AFR_AF=0.3994;EUR_AF=0.2515;SAS_AF=0.4243;AA=A|||;VT=SNP
4	170228549	rs4692709	C	T	100	PASS	AC=2597;AF=0.51857;AN=5008;NS=2504;DP=19299;EAS_AF=0.8085;AMR_AF=0.6902;AFR_AF=0.2708;EUR_AF=0.5398;SAS_AF=0.411;AA=C|||;VT=SNP
4	170230007	rs4345132	A	C	100	PASS	AC=3846;AF=0.767971;AN=5008;NS=2504;DP=20553;EAS_AF=0.8492;AMR_AF=0.8617;AFR_AF=0.6596;EUR_AF=0.7386;SAS_AF=0.7945;AA=C|||;VT=SNP
4	170230174	rs4295223	A	G	100	PASS	AC=4504;AF=0.899361;AN=5008;NS=2504;DP=20246;EAS_AF=0.8958;AMR_AF=0.9251;AFR_AF=0.857;EUR_AF=0.9046;SAS_AF=0.9366;AA=G|||;VT=SNP
4	170230419	rs12511773	T	C	100	PASS	AC=3811;AF=0.760982;AN=5008;NS=2504;DP=19553;EAS_AF=0.8502;AMR_AF=0.8545;AFR_AF=0.6437;EUR_AF=0.7336;SAS_AF=0.7894;AA=C|||;VT=SNP
4	170230625	rs13115031	C	T	100	PASS	AC=3951;AF=0.788938;AN=5008;NS=2504;DP=20526;EAS_AF=0.8512;AMR_AF=0.8631;AFR_AF=0.6619;EUR_AF=0.7982;SAS_AF=0.8344;AA=T|||;VT=SNP
4	170230769	rs55909907	C	T	100	PASS	AC=2270;AF=0.453275;AN=5008;NS=2504;DP=20881;EAS_AF=0.8304;AMR_AF=0.6484;AFR_AF=0.1014;EUR_AF=0.4791;SAS_AF=0.3753;AA=C|||;VT=SNP
4	170232006	rs13121601	G	T	100	PASS	AC=816;AF=0.162939;AN=5008;NS=2504;DP=13185;EAS_AF=0.0149;AMR_AF=0.1455;AFR_AF=0.0348;EUR_AF=0.2485;SAS_AF=0.4131;AA=G|||;VT=SNP
4	170232880	rs13128807	G	A	100	PASS	AC=816;AF=0.162939;AN=5008;NS=2504;DP=18948;EAS_AF=0.0149;AMR_AF=0.1455;AFR_AF=0.0348;EUR_AF=0.2485;SAS_AF=0.4131;AA=G|||;VT=SNP
4	170234403	rs4692710	T	A	100	PASS	AC=2992;AF=0.597444;AN=5008;NS=2504;DP=21768;EAS_AF=0.8333;AMR_AF=0.7089;AFR_AF=0.6074;EUR_AF=0.4851;SAS_AF=0.3773;AA=G|||;VT=SNP
4	170234938	rs4692711	G	A	100	PASS	AC=2317;AF=0.46266;AN=5008;NS=2504;DP=21068;EAS_AF=0.8333;AMR_AF=0.6614;AFR_AF=0.1256;EUR_AF=0.4801;SAS_AF=0.3773;AA=G|||;VT=SNP
4	170235438	rs11736716	C	T	100	PASS	AC=4516;AF=0.901757;AN=5008;NS=2504;DP=17319;EAS_AF=0.8929;AMR_AF=0.9222;AFR_AF=0.9675;EUR_AF=0.83;SAS_AF=0.8814;AA=T|||;VT=SNP
4	170236434	rs6813751	T	G	100	PASS	AC=2993;AF=0.597644;AN=5008;NS=2504;DP=17814;EAS_AF=0.8333;AMR_AF=0.7089;AFR_AF=0.6074;EUR_AF=0.4851;SAS_AF=0.3783;AA=G|||;VT=SNP
4	170236752	rs4692568	T	C	100	PASS	AC=2323;AF=0.463858;AN=5008;NS=2504;DP=19046;EAS_AF=0.8333;AMR_AF=0.6614;AFR_AF=0.1293;EUR_AF=0.4801;SAS_AF=0.3783;AA=T|||;VT=SNP
4	170236963	rs4692712	C	T	100	PASS	AC=2988;AF=0.596645;AN=5008;NS=2504;DP=20160;EAS_AF=0.8333;AMR_AF=0.7089;AFR_AF=0.6036;EUR_AF=0.4851;SAS_AF=0.3783;AA=C|||;VT=SNP
4	170237660	rs10017932	G	A	100	PASS	AC=2988;AF=0.596645;AN=5008;NS=2504;DP=20530;EAS_AF=0.8353;AMR_AF=0.7089;AFR_AF=0.6029;EUR_AF=0.4851;SAS_AF=0.3773;AA=G|||;VT=SNP
4	170238293	rs76519323	C	A	100	PASS	AC=244;AF=0.048722;AN=5008;NS=2504;DP=21779;EAS_AF=0.1091;AMR_AF=0.0231;AFR_AF=0.0038;EUR_AF=0.0318;SAS_AF=0.0828;AA=C|||;VT=SNP
4	170238390	rs13114654	G	A	100	PASS	AC=764;AF=0.152556;AN=5008;NS=2504;DP=22035;EAS_AF=0.0159;AMR_AF=0.1412;AFR_AF=0.0121;EUR_AF=0.2386;SAS_AF=0.4029;AA=G|||;VT=SNP
4	170238814	rs4484258	C	G	100	PASS	AC=1480;AF=0.295527;AN=5008;NS=2504;DP=20073;EAS_AF=0.0585;AMR_AF=0.2104;AFR_AF=0.3298;EUR_AF=0.3449;SAS_AF=0.5031;AA=C|||;VT=SNP
4	170239203	rs10027891	C	T	100	PASS	AC=3036;AF=0.60623;AN=5008;NS=2504;DP=19945;EAS_AF=0.8343;AMR_AF=0.7118;AFR_AF=0.6377;EUR_AF=0.4851;SAS_AF=0.3783;AA=T|||;VT=SNP
4	170240021	rs4624625	C	T	100	PASS	AC=2273;AF=0.453874;AN=5008;NS=2504;DP=20574;EAS_AF=0.8304;AMR_AF=0.647;AFR_AF=0.1036;EUR_AF=0.4801;SAS_AF=0.3753;AA=C|||;VT=SNP
4	170241556	rs148070488	G	A	100	PASS	AC=2272;AF=0.453674;AN=5008;NS=2504;DP=21691;EAS_AF=0.8304;AMR_AF=0.647;AFR_AF=0.1036;EUR_AF=0.4791;SAS_AF=0.3753;AA=g|||;VT=SNP
4	170242461	rs7677904	G	A	100	PASS	AC=4516;AF=0.901757;AN=5008;NS=2504;DP=18785;EAS_AF=0.8929;AMR_AF=0.9222;AFR_AF=0.9675;EUR_AF=0.83;SAS_AF=0.8814;AA=A|||;VT=SNP
4	170242651	rs146413400	G	A	100	PASS	AC=2272;AF=0.453674;AN=5008;NS=2504;DP=19931;EAS_AF=0.8304;AMR_AF=0.647;AFR_AF=0.1036;EUR_AF=0.4791;SAS_AF=0.3753;AA=G|||;VT=SNP
4	170243057	rs77685516	T	C	100	PASS	AC=795;AF=0.158746;AN=5008;NS=2504;DP=20356;EAS_AF=0.0159;AMR_AF=0.1427;AFR_AF=0.0348;EUR_AF=0.2386;SAS_AF=0.4029;AA=T|||;VT=SNP
4	170243404	rs4692713	T	G	100	PASS	AC=2272;AF=0.453674;AN=5008;NS=2504;DP=20622;EAS_AF=0.8304;AMR_AF=0.647;AFR_AF=0.1036;EUR_AF=0.4791;SAS_AF=0.3753;AA=T|||;VT=SNP
4	170244778	rs10015672	T	A	100	PASS	AC=541;AF=0.108027;AN=5008;NS=2504;DP=15757;EAS_AF=0.0437;AMR_AF=0.0591;AFR_AF=0.1899;EUR_AF=0.1064;SAS_AF=0.1002;AA=t|||;VT=SNP
4	170244957	rs12502013	C	T	100	PASS	AC=2272;AF=0.453674;AN=5008;NS=2504;DP=18780;EAS_AF=0.8304;AMR_AF=0.647;AFR_AF=0.1036;EUR_AF=0.4791;SAS_AF=0.3753;AA=c|||;VT=SNP
4	170245260	rs10002073	C	A	100	PASS	AC=576;AF=0.115016;AN=5008;NS=2504;DP=21578;EAS_AF=0.0437;AMR_AF=0.0605;AFR_AF=0.2148;EUR_AF=0.1064;SAS_AF=0.1012;AA=C|||;VT=SNP
4	170245932	rs12646631	A	C	100	PASS	AC=4515;AF=0.901558;AN=5008;NS=2504;DP=19045;EAS_AF=0.8929;AMR_AF=0.9222;AFR_AF=0.9675;EUR_AF=0.83;SAS_AF=0.8804;AA=C|||;VT=SNP
4	170246209	rs12643651	C	T	100	PASS	AC=2994;AF=0.597843;AN=5008;NS=2504;DP=13836;EAS_AF=0.8333;AMR_AF=0.7089;AFR_AF=0.6082;EUR_AF=0.4851;SAS_AF=0.3783;AA=C|||;VT=SNP
4	170246280	rs12649500	G	A	100	PASS	AC=4516;AF=0.901757;AN=5008;NS=2504;DP=20298;EAS_AF=0.8929;AMR_AF=0.9222;AFR_AF=0.9675;EUR_AF=0.83;SAS_AF=0.8814;AA=A|||;VT=SNP
4	170246419	rs7657709	G	A	100	PASS	AC=291;AF=0.058107;AN=5008;NS=2504;DP=22347;EAS_AF=0.0437;AMR_AF=0.049;AFR_AF=0.0061;EUR_AF=0.1064;SAS_AF=0.1002;AA=G|||;VT=SNP
4	170246676	rs6845991	A	G	100	PASS	AC=2994;AF=0.597843;AN=5008;NS=2504;DP=23015;EAS_AF=0.8333;AMR_AF=0.7089;AFR_AF=0.6082;EUR_AF=0.4851;SAS_AF=0.3783;AA=A|||;VT=SNP
4	170247313	rs7440651	A	T	100	PASS	AC=541;AF=0.108027;AN=5008;NS=2504;DP=23163;EAS_AF=0.0437;AMR_AF=0.0591;AFR_AF=0.1899;EUR_AF=0.1064;SAS_AF=0.1002;AA=A|||;VT=SNP
4	170248489	rs4692714	A	G	100	PASS	AC=2992;AF=0.597444;AN=5008;NS=2504;DP=21925;EAS_AF=0.8333;AMR_AF=0.7075;AFR_AF=0.6074;EUR_AF=0.4851;SAS_AF=0.3783;AA=G|||;VT=SNP
4	170248631	rs4692715	A	G	100	PASS	AC=2994;AF=0.597843;AN=5008;NS=2504;DP=19094;EAS_AF=0.8333;AMR_AF=0.7089;AFR_AF=0.6074;EUR_AF=0.4851;SAS_AF=0.3793;AA=G|||;VT=SNP
4	170248659	rs4692716	G	C	100	PASS	AC=4516;AF=0.901757;AN=5008;NS=2504;DP=19212;EAS_AF=0.8929;AMR_AF=0.9222;AFR_AF=0.9675;EUR_AF=0.83;SAS_AF=0.8814;AA=C|||;VT=SNP
4	170250142	rs28507296	G	A	100	PASS	AC=541;AF=0.108027;AN=5008;NS=2504;DP=16252;EAS_AF=0.0437;AMR_AF=0.0591;AFR_AF=0.1899;EUR_AF=0.1064;SAS_AF=0.1002;AA=G|||;VT=SNP
4	170250188	rs12506508	T	C	100	PASS	AC=4517;AF=0.901957;AN=5008;NS=2504;DP=16529;EAS_AF=0.8929;AMR_AF=0.9222;AFR_AF=0.9675;EUR_AF=0.83;SAS_AF=0.8824;AA=C|||;VT=SNP
4	170250277	rs66793825	C	T	100	PASS	AC=2988;AF=0.596645;AN=5008;NS=2504;DP=17266;EAS_AF=0.8333;AMR_AF=0.7089;AFR_AF=0.6036;EUR_AF=0.4851;SAS_AF=0.3783;AA=C|||;VT=SNP
4	170250590	rs6812122	C	T	100	PASS	AC=2313;AF=0.461861;AN=5008;NS=2504;DP=17184;EAS_AF=0.8333;AMR_AF=0.6571;AFR_AF=0.1256;EUR_AF=0.4781;SAS_AF=0.3783;AA=c|||;VT=SNP
4	170250710	rs6837214	A	C	100	PASS	AC=2871;AF=0.573283;AN=5008;NS=2504;DP=17604;EAS_AF=0.8333;AMR_AF=0.6974;AFR_AF=0.5242;EUR_AF=0.4811;SAS_AF=0.3783;AA=C|||;VT=SNP
4	170251250	rs28690334	T	C	100	PASS	AC=2992;AF=0.597444;AN=5008;NS=2504;DP=16756;EAS_AF=0.8333;AMR_AF=0.7061;AFR_AF=0.6089;EUR_AF=0.4831;SAS_AF=0.3793;AA=T|||;VT=SNP
4	170252029	rs4572835	A	G	100	PASS	AC=1524;AF=0.304313;AN=5008;NS=2504;DP=19772;EAS_AF=0.0585;AMR_AF=0.2147;AFR_AF=0.3601;EUR_AF=0.3459;SAS_AF=0.5031;AA=A|||;VT=SNP
4	170252249	rs4235023	G	C	100	PASS	AC=2265;AF=0.452276;AN=5008;NS=2504;DP=18121;EAS_AF=0.8304;AMR_AF=0.6412;AFR_AF=0.1029;EUR_AF=0.4751;SAS_AF=0.3773;AA=G|||;VT=SNP
4	170252840	rs4417927	T	G	100	PASS	AC=1635;AF=0.326478;AN=5008;NS=2504;DP=19310;EAS_AF=0.0585;AMR_AF=0.2233;AFR_AF=0.438;EUR_AF=0.3479;SAS_AF=0.5031;AA=T|||;VT=SNP
4	170252904	rs13435077	C	T	100	PASS	AC=688;AF=0.13738;AN=5008;NS=2504;DP=19665;EAS_AF=0.0437;AMR_AF=0.0692;AFR_AF=0.2958;EUR_AF=0.1064;SAS_AF=0.1002;AA=C|||;VT=SNP
4	170253863	rs4692717	G	T	100	PASS	AC=2980;AF=0.595048;AN=5008;NS=2504;DP=20169;EAS_AF=0.8323;AMR_AF=0.7032;AFR_AF=0.6029;EUR_AF=0.4821;SAS_AF=0.3793;AA=T|||;VT=SNP
4	170254243	rs67470044	G	A	100	PASS	AC=689;AF=0.13758;AN=5008;NS=2504;DP=20150;EAS_AF=0.0437;AMR_AF=0.0677;AFR_AF=0.2973;EUR_AF=0.1064;SAS_AF=0.1002;AA=G|||;VT=SNP
4	170254963	rs4383583	T	G	100	PASS	AC=2238;AF=0.446885;AN=5008;NS=2504;DP=20088;EAS_AF=0.8294;AMR_AF=0.6369;AFR_AF=0.0847;EUR_AF=0.4771;SAS_AF=0.3763;AA=T|||;VT=SNP
4	170255751	rs10019795	C	G	100	PASS	AC=2982;AF=0.595447;AN=5008;NS=2504;DP=23904;EAS_AF=0.8323;AMR_AF=0.7017;AFR_AF=0.6029;EUR_AF=0.4831;SAS_AF=0.3814;AA=G|||;VT=SNP
4	170256267	rs6553426	T	G	100	PASS	AC=4511;AF=0.900759;AN=5008;NS=2504;DP=19960;EAS_AF=0.8919;AMR_AF=0.9179;AFR_AF=0.9667;EUR_AF=0.827;SAS_AF=0.8845;AA=G|||;VT=SNP
4	170256675	rs6553427	C	T	100	PASS	AC=4670;AF=0.932508;AN=5008;NS=2504;DP=21402;EAS_AF=0.8919;AMR_AF=0.9236;AFR_AF=0.9955;EUR_AF=0.8936;SAS_AF=0.9356;AA=T|||;VT=SNP
4	170257160	rs10866336	C	G	100	PASS	AC=2940;AF=0.587061;AN=5008;NS=2504;DP=20071;EAS_AF=0.8294;AMR_AF=0.7017;AFR_AF=0.5287;EUR_AF=0.4841;SAS_AF=0.4407;AA=G|||;VT=SNP
4	170259065	rs7672847	G	A	100	PASS	AC=4497;AF=0.897963;AN=5008;NS=2504;DP=23441;EAS_AF=0.8889;AMR_AF=0.915;AFR_AF=0.9652;EUR_AF=0.8211;SAS_AF=0.8834;AA=A|||;VT=SNP
4	170259082	rs10866337	T	C	100	PASS	AC=3859;AF=0.770567;AN=5008;NS=2504;DP=23191;EAS_AF=0.8442;AMR_AF=0.8573;AFR_AF=0.6921;EUR_AF=0.7256;SAS_AF=0.7853;AA=C|||;VT=SNP
4	170259647	rs12506659	C	T	100	PASS	AC=2205;AF=0.440296;AN=5008;NS=2504;DP=18286;EAS_AF=0.8244;AMR_AF=0.6254;AFR_AF=0.034;EUR_AF=0.4682;SAS_AF=0.4335;AA=T|||;VT=SNP
4	170260907	rs11736115	A	C	100	PASS	AC=2972;AF=0.59345;AN=5008;NS=2504;DP=18226;EAS_AF=0.8274;AMR_AF=0.6902;AFR_AF=0.5719;EUR_AF=0.4722;SAS_AF=0.4376;AA=C|||;VT=SNP
4	170261191	rs13142592	A	C	100	PASS	AC=874;AF=0.174521;AN=5008;NS=2504;DP=17939;EAS_AF=0.0159;AMR_AF=0.1527;AFR_AF=0.1241;EUR_AF=0.2425;SAS_AF=0.3517;AA=A|||;VT=SNP
4	170261499	rs4579080	C	G	100	PASS	AC=2278;AF=0.454872;AN=5008;NS=2504;DP=20986;EAS_AF=0.8264;AMR_AF=0.6282;AFR_AF=0.09;EUR_AF=0.4712;SAS_AF=0.4254;AA=C|||;VT=SNP
4	170261931	rs6553428	G	T	100	PASS	AC=4461;AF=0.890775;AN=5008;NS=2504;DP=16117;EAS_AF=0.8879;AMR_AF=0.9107;AFR_AF=0.9395;EUR_AF=0.8241;SAS_AF=0.8824;AA=T|||;VT=SNP
4	170262104	rs7671546	A	G	100	PASS	AC=4447;AF=0.887979;AN=5008;NS=2504;DP=17345;EAS_AF=0.8879;AMR_AF=0.915;AFR_AF=0.9191;EUR_AF=0.833;SAS_AF=0.8834;AA=G|||;VT=SNP
4	170262908	rs6553429	T	C	100	PASS	AC=1401;AF=0.279752;AN=5008;NS=2504;DP=21885;EAS_AF=0.0188;AMR_AF=0.2017;AFR_AF=0.4924;EUR_AF=0.2445;SAS_AF=0.3528;AA=T|||;VT=SNP
4	170263032	rs4443239	T	G	100	PASS	AC=829;AF=0.165535;AN=5008;NS=2504;DP=20377;EAS_AF=0.0159;AMR_AF=0.1499;AFR_AF=0.0938;EUR_AF=0.2406;SAS_AF=0.3507;AA=T|||;VT=SNP
4	170263443	rs4535301	G	T	100	PASS	AC=2278;AF=0.454872;AN=5008;NS=2504;DP=20919;EAS_AF=0.8234;AMR_AF=0.621;AFR_AF=0.1021;EUR_AF=0.4692;SAS_AF=0.4192;AA=G|||;VT=SNP
4	170265255	rs73863935	G	C	100	PASS	AC=395;AF=0.0788738;AN=5008;NS=2504;DP=21678;EAS_AF=0.0446;AMR_AF=0.0562;AFR_AF=0.0726;EUR_AF=0.1064;SAS_AF=0.1104;AA=G|||;VT=SNP
4	170265628	rs7655225	T	C	100	PASS	AC=4947;AF=0.987819;AN=5008;NS=2504;DP=19442;EAS_AF=0.9653;AMR_AF=0.9986;AFR_AF=0.9985;EUR_AF=0.9871;SAS_AF=0.9898;AA=C|||;VT=SNP
4	170265679	rs13151266	C	A	100	PASS	AC=835;AF=0.166733;AN=5008;NS=2504;DP=17972;EAS_AF=0.0159;AMR_AF=0.1628;AFR_AF=0.0946;EUR_AF=0.2366;SAS_AF=0.3507;AA=C|||;VT=SNP
4	170265827	rs13150073	G	A	100	PASS	AC=827;AF=0.165136;AN=5008;NS=2504;DP=15880;EAS_AF=0.0159;AMR_AF=0.1527;AFR_AF=0.093;EUR_AF=0.2376;SAS_AF=0.3507;AA=G|||;VT=SNP
4	170266486	rs13106653	C	T	100	PASS	AC=1928;AF=0.384984;AN=5008;NS=2504;DP=17182;EAS_AF=0.0665;AMR_AF=0.2622;AFR_AF=0.6619;EUR_AF=0.3459;SAS_AF=0.4663;AA=C|||;VT=SNP
4	170266714	rs4380483	T	G	100	PASS	AC=740;AF=0.147764;AN=5008;NS=2504;DP=19295;EAS_AF=0.0149;AMR_AF=0.1527;AFR_AF=0.0287;EUR_AF=0.2376;SAS_AF=0.3497;AA=T|||;VT=SNP
4	170266741	rs72710307	T	C	100	PASS	AC=672;AF=0.134185;AN=5008;NS=2504;DP=18829;EAS_AF=0.0466;AMR_AF=0.0692;AFR_AF=0.2572;EUR_AF=0.1123;SAS_AF=0.1268;AA=T|||;VT=SNP
4	170266878	rs56328251	G	A	100	PASS	AC=1094;AF=0.21845;AN=5008;NS=2504;DP=18363;EAS_AF=0.0486;AMR_AF=0.1095;AFR_AF=0.5673;EUR_AF=0.1083;SAS_AF=0.1125;AA=A|||;VT=SNP
4	170268008	rs13115156	C	G	100	PASS	AC=837;AF=0.167133;AN=5008;NS=2504;DP=16760;EAS_AF=0.0159;AMR_AF=0.1542;AFR_AF=0.0946;EUR_AF=0.2396;SAS_AF=0.3558;AA=C|||;VT=SNP
4	170268292	rs28634121	T	C	100	PASS	AC=568;AF=0.113419;AN=5008;NS=2504;DP=15384;EAS_AF=0.0446;AMR_AF=0.0591;AFR_AF=0.2065;EUR_AF=0.1034;SAS_AF=0.1074;AA=C|||;VT=SNP
4	170268643	rs62333102	G	A	100	PASS	AC=835;AF=0.166733;AN=5008;NS=2504;DP=17578;EAS_AF=0.0159;AMR_AF=0.1542;AFR_AF=0.0946;EUR_AF=0.2396;SAS_AF=0.3538;AA=G|||;VT=SNP
4	170269563	rs13122191	T	A	100	PASS	AC=836;AF=0.166933;AN=5008;NS=2504;DP=21219;EAS_AF=0.0159;AMR_AF=0.1542;AFR_AF=0.0953;EUR_AF=0.2396;SAS_AF=0.3538;AA=T|||;VT=SNP
4	170269715	rs56005647	G	A	100	PASS	AC=361;AF=0.0720847;AN=5008;NS=2504;DP=18725;EAS_AF=0.0456;AMR_AF=0.0476;AFR_AF=0.0545;EUR_AF=0.1014;SAS_AF=0.1104;AA=G|||;VT=SNP
4	170270391	rs61557923	A	C	100	PASS	AC=1004;AF=0.200479;AN=5008;NS=2504;DP=11905;EAS_AF=0.124;AMR_AF=0.1556;AFR_AF=0.1195;EUR_AF=0.2505;SAS_AF=0.3691;AA=a|||;VT=SNP
4	170270518	rs6553430	C	T	100	PASS	AC=4121;AF=0.822883;AN=5008;NS=2504;DP=10111;EAS_AF=0.7569;AMR_AF=0.8876;AFR_AF=0.7973;EUR_AF=0.828;SAS_AF=0.8742;AA=t|||;VT=SNP
4	170271309	rs10034062	C	A	100	PASS	AC=4365;AF=0.871605;AN=5008;NS=2504;DP=19578;EAS_AF=0.8145;AMR_AF=0.9193;AFR_AF=0.9145;EUR_AF=0.832;SAS_AF=0.8793;AA=A|||;VT=SNP
4	170271392	rs4263354	A	G	100	PASS	AC=2419;AF=0.483027;AN=5008;NS=2504;DP=19033;EAS_AF=0.75;AMR_AF=0.6671;AFR_AF=0.1619;EUR_AF=0.503;SAS_AF=0.4908;AA=A|||;VT=SNP
4	170271878	rs4130981	C	T	100	PASS	AC=4286;AF=0.855831;AN=5008;NS=2504;DP=16517;EAS_AF=0.8145;AMR_AF=0.9049;AFR_AF=0.8631;EUR_AF=0.831;SAS_AF=0.8793;AA=T|||;VT=SNP
4	170271960	rs9992218	C	T	100	PASS	AC=554;AF=0.110623;AN=5008;NS=2504;DP=16895;EAS_AF=0.0456;AMR_AF=0.0504;AFR_AF=0.2685;EUR_AF=0.0855;SAS_AF=0.0327;AA=C|||;VT=SNP
4	170275472	rs10016247	T	C	100	PASS	AC=4367;AF=0.872005;AN=5008;NS=2504;DP=12869;EAS_AF=0.8175;AMR_AF=0.9193;AFR_AF=0.9168;EUR_AF=0.828;SAS_AF=0.8793;AA=c|||;VT=SNP
4	170275956	rs13134831	C	T	100	PASS	AC=1251;AF=0.2498;AN=5008;NS=2504;DP=12338;EAS_AF=0.0605;AMR_AF=0.1974;AFR_AF=0.2648;EUR_AF=0.325;SAS_AF=0.3845;AA=C|||;VT=SNP
4	170276328	rs4692718	G	A	100	PASS	AC=2486;AF=0.496406;AN=5008;NS=2504;DP=14269;EAS_AF=0.75;AMR_AF=0.6686;AFR_AF=0.2118;EUR_AF=0.503;SAS_AF=0.4908;AA=G|||;VT=SNP
4	170276446	rs6840471	A	G	100	PASS	AC=1256;AF=0.250799;AN=5008;NS=2504;DP=14949;EAS_AF=0.0655;AMR_AF=0.196;AFR_AF=0.2655;EUR_AF=0.325;SAS_AF=0.3845;AA=A|||;VT=SNP
4	170276931	rs56262339	G	T	100	PASS	AC=2484;AF=0.496006;AN=5008;NS=2504;DP=16078;EAS_AF=0.75;AMR_AF=0.6686;AFR_AF=0.2103;EUR_AF=0.503;SAS_AF=0.4908;AA=G|||;VT=SNP
4	170279295	rs72710310	C	A	100	PASS	AC=393;AF=0.0784744;AN=5008;NS=2504;DP=18831;EAS_AF=0.0446;AMR_AF=0.0375;AFR_AF=0.1581;EUR_AF=0.0835;SAS_AF=0.0297;AA=C|||;VT=SNP
4	170279808	rs4692719	C	T	100	PASS	AC=2486;AF=0.496406;AN=5008;NS=2504;DP=16532;EAS_AF=0.748;AMR_AF=0.6686;AFR_AF=0.2133;EUR_AF=0.504;SAS_AF=0.4898;AA=C|||;VT=SNP
4	170282283	rs11727584	C	T	100	PASS	AC=259;AF=0.0517173;AN=5008;NS=2504;DP=19211;EAS_AF=0.0317;AMR_AF=0.0303;AFR_AF=0.0825;EUR_AF=0.0716;SAS_AF=0.0256;AA=C|||;VT=SNP
4	170282396	rs34616566	C	T	100	PASS	AC=3115;AF=0.622005;AN=5008;NS=2504;DP=18609;EAS_AF=0.7778;AMR_AF=0.7147;AFR_AF=0.5083;EUR_AF=0.6123;SAS_AF=0.5593;AA=C|||;VT=SNP
4	170283961	rs4449378	C	T	100	PASS	AC=3125;AF=0.624002;AN=5008;NS=2504;DP=17947;EAS_AF=0.7778;AMR_AF=0.7277;AFR_AF=0.5091;EUR_AF=0.6143;SAS_AF=0.5573;AA=c|||;VT=SNP
4	170284776	rs12507017	C	G	100	PASS	AC=2830;AF=0.565096;AN=5008;NS=2504;DP=18798;EAS_AF=0.7718;AMR_AF=0.6801;AFR_AF=0.3775;EUR_AF=0.5815;SAS_AF=0.5072;AA=C|||;VT=SNP
4	170284904	rs72710312	G	A	100	PASS	AC=505;AF=0.100839;AN=5008;NS=2504;DP=13918;EAS_AF=0.0317;AMR_AF=0.0389;AFR_AF=0.1982;EUR_AF=0.0746;SAS_AF=0.1115;AA=G|||;VT=SNP
4	170284994	rs72691003	C	T	100	PASS	AC=201;AF=0.0401358;AN=5008;NS=2504;DP=17289;EAS_AF=0.0317;AMR_AF=0.0317;AFR_AF=0.0386;EUR_AF=0.0716;SAS_AF=0.0245;AA=C|||;VT=SNP
4	170285374	rs6839248	G	A	100	PASS	AC=2219;AF=0.443091;AN=5008;NS=2504;DP=18443;EAS_AF=0.7401;AMR_AF=0.6311;AFR_AF=0.1059;EUR_AF=0.506;SAS_AF=0.3947;AA=G|||;VT=SNP
4	170285766	rs6553433	G	T	100	PASS	AC=2831;AF=0.565296;AN=5008;NS=2504;DP=10848;EAS_AF=0.7718;AMR_AF=0.6801;AFR_AF=0.3775;EUR_AF=0.5815;SAS_AF=0.5082;AA=G|||;VT=SNP
4	170286096	rs6845753	G	A	100	PASS	AC=3111;AF=0.621206;AN=5008;NS=2504;DP=16842;EAS_AF=0.7788;AMR_AF=0.7161;AFR_AF=0.5038;EUR_AF=0.6143;SAS_AF=0.5573;AA=G|||;VT=SNP
4	170286225	rs9997037	G	T	100	PASS	AC=504;AF=0.100639;AN=5008;NS=2504;DP=18637;EAS_AF=0.0317;AMR_AF=0.0389;AFR_AF=0.1974;EUR_AF=0.0746;SAS_AF=0.1115;AA=G|||;VT=SNP
4	170286650	rs4692720	T	C	100	PASS	AC=2181;AF=0.435503;AN=5008;NS=2504;DP=18932;EAS_AF=0.7401;AMR_AF=0.6254;AFR_AF=0.0794;EUR_AF=0.505;SAS_AF=0.3967;AA=T|||;VT=SNP
4	170289318	rs62333139	G	A	100	PASS	AC=2325;AF=0.464257;AN=5008;NS=2504;DP=17899;EAS_AF=0.7391;AMR_AF=0.6412;AFR_AF=0.1793;EUR_AF=0.507;SAS_AF=0.3967;AA=G|||;VT=SNP
4	170289635	rs34219150	C	T	100	PASS	AC=2205;AF=0.440296;AN=5008;NS=2504;DP=17722;EAS_AF=0.7282;AMR_AF=0.6297;AFR_AF=0.1059;EUR_AF=0.506;SAS_AF=0.3937;AA=C|||;VT=SNP
4	170291213	rs4331740	G	T	100	PASS	AC=1094;AF=0.21845;AN=5008;NS=2504;DP=20118;EAS_AF=0.0258;AMR_AF=0.1801;AFR_AF=0.2148;EUR_AF=0.2624;SAS_AF=0.4039;AA=G|||;VT=SNP
4	170291390	rs4336184	C	T	100	PASS	AC=1068;AF=0.213259;AN=5008;NS=2504;DP=15596;EAS_AF=0.0218;AMR_AF=0.1772;AFR_AF=0.2156;EUR_AF=0.2594;SAS_AF=0.3855;AA=C|||;VT=SNP
4	170291434	rs11726267	C	G	100	PASS	AC=546;AF=0.109026;AN=5008;NS=2504;DP=14614;EAS_AF=0.0298;AMR_AF=0.0548;AFR_AF=0.2231;EUR_AF=0.0755;SAS_AF=0.1094;AA=C|||;VT=SNP
4	170292386	rs10006880	C	T	100	PASS	AC=547;AF=0.109225;AN=5008;NS=2504;DP=15606;EAS_AF=0.0298;AMR_AF=0.0533;AFR_AF=0.2247;EUR_AF=0.0755;SAS_AF=0.1094;AA=c|||;VT=SNP
4	170292992	rs6849776	A	G	100	PASS	AC=1732;AF=0.345847;AN=5008;NS=2504;DP=12984;EAS_AF=0.0575;AMR_AF=0.2363;AFR_AF=0.503;EUR_AF=0.3439;SAS_AF=0.5102;AA=G|||;VT=SNP
4	170295837	rs12641082	G	A	100	PASS	AC=2284;AF=0.45607;AN=5008;NS=2504;DP=19060;EAS_AF=0.747;AMR_AF=0.6369;AFR_AF=0.1407;EUR_AF=0.507;SAS_AF=0.4018;AA=G|||;VT=SNP
4	170296598	rs1578975	G	A	100	PASS	AC=541;AF=0.108027;AN=5008;NS=2504;DP=23220;EAS_AF=0.0298;AMR_AF=0.0533;AFR_AF=0.2194;EUR_AF=0.0765;SAS_AF=0.1094;AA=G|||;VT=SNP
4	170297158	rs6553434	A	C	100	PASS	AC=907;AF=0.18111;AN=5008;NS=2504;DP=22199;EAS_AF=0.0218;AMR_AF=0.1599;AFR_AF=0.1445;EUR_AF=0.2376;SAS_AF=0.3517;AA=A|||;VT=SNP
4	170297709	rs11132803	G	A	100	PASS	AC=2605;AF=0.520168;AN=5008;NS=2504;DP=22198;EAS_AF=0.747;AMR_AF=0.6628;AFR_AF=0.3699;EUR_AF=0.506;SAS_AF=0.4029;AA=G|||;VT=SNP
4	170297899	rs12642846	G	A	100	PASS	AC=2611;AF=0.521366;AN=5008;NS=2504;DP=21928;EAS_AF=0.747;AMR_AF=0.6628;AFR_AF=0.3737;EUR_AF=0.507;SAS_AF=0.4029;AA=G|||;VT=SNP
4	170298355	rs4130882	A	G	100	PASS	AC=547;AF=0.109225;AN=5008;NS=2504;DP=18191;EAS_AF=0.0298;AMR_AF=0.0533;AFR_AF=0.2239;EUR_AF=0.0765;SAS_AF=0.1094;AA=A|||;VT=SNP
4	170299008	rs12648554	A	C	100	PASS	AC=2608;AF=0.520767;AN=5008;NS=2504;DP=17984;EAS_AF=0.747;AMR_AF=0.6628;AFR_AF=0.3707;EUR_AF=0.508;SAS_AF=0.4029;AA=A|||;VT=SNP
4	170299125	rs10023550	A	G	100	PASS	AC=745;AF=0.148762;AN=5008;NS=2504;DP=17530;EAS_AF=0.0198;AMR_AF=0.1484;AFR_AF=0.0325;EUR_AF=0.2336;SAS_AF=0.3517;AA=A|||;VT=SNP
4	170299950	rs6836285	C	T	100	PASS	AC=4457;AF=0.889976;AN=5008;NS=2504;DP=15615;EAS_AF=0.8026;AMR_AF=0.9078;AFR_AF=0.9592;EUR_AF=0.8519;SAS_AF=0.9131;AA=T|||;VT=SNP
4	170300812	rs28768162	A	G	100	PASS	AC=541;AF=0.108027;AN=5008;NS=2504;DP=17215;EAS_AF=0.0298;AMR_AF=0.0533;AFR_AF=0.2194;EUR_AF=0.0765;SAS_AF=0.1094;AA=A|||;VT=SNP
4	170300964	rs28812266	T	C	100	PASS	AC=541;AF=0.108027;AN=5008;NS=2504;DP=18794;EAS_AF=0.0298;AMR_AF=0.0533;AFR_AF=0.2194;EUR_AF=0.0765;SAS_AF=0.1094;AA=T|||;VT=SNP
4	170301722	rs13152305	T	C	100	PASS	AC=1732;AF=0.345847;AN=5008;NS=2504;DP=14887;EAS_AF=0.0575;AMR_AF=0.2363;AFR_AF=0.503;EUR_AF=0.3439;SAS_AF=0.5102;AA=T|||;VT=SNP
4	170302498	rs10866338	C	T	100	PASS	AC=2109;AF=0.421126;AN=5008;NS=2504;DP=19380;EAS_AF=0.7242;AMR_AF=0.6167;AFR_AF=0.034;EUR_AF=0.507;SAS_AF=0.4049;AA=A|||;VT=SNP
4	170303773	rs61273788	G	T	100	PASS	AC=2399;AF=0.479034;AN=5008;NS=2504;DP=14116;EAS_AF=0.7292;AMR_AF=0.6513;AFR_AF=0.233;EUR_AF=0.507;SAS_AF=0.4029;AA=G|||;VT=SNP
4	170303820	rs12331043	A	T	100	PASS	AC=1760;AF=0.351438;AN=5008;NS=2504;DP=14884;EAS_AF=0.0744;AMR_AF=0.2363;AFR_AF=0.5113;EUR_AF=0.3439;SAS_AF=0.5102;AA=A|||;VT=SNP
4	170303971	rs12331892	C	T	100	PASS	AC=553;AF=0.110423;AN=5008;NS=2504;DP=11503;EAS_AF=0.0298;AMR_AF=0.0533;AFR_AF=0.2292;EUR_AF=0.0765;SAS_AF=0.1084;AA=C|||;VT=SNP
4	170303984	rs57346805	C	T	100	PASS	AC=2402;AF=0.479633;AN=5008;NS=2504;DP=11471;EAS_AF=0.7292;AMR_AF=0.6513;AFR_AF=0.2337;EUR_AF=0.507;SAS_AF=0.4049;AA=c|||;VT=SNP
4	170304214	rs56719270	C	G	100	PASS	AC=2378;AF=0.47484;AN=5008;NS=2504;DP=13959;EAS_AF=0.7312;AMR_AF=0.647;AFR_AF=0.2179;EUR_AF=0.507;SAS_AF=0.4029;AA=C|||;VT=SNP
4	170305035	rs4349564	A	C	100	PASS	AC=2376;AF=0.474441;AN=5008;NS=2504;DP=18754;EAS_AF=0.7292;AMR_AF=0.647;AFR_AF=0.2171;EUR_AF=0.507;SAS_AF=0.4039;AA=A|||;VT=SNP
4	170306536	rs4295224	A	G	100	PASS	AC=1820;AF=0.363419;AN=5008;NS=2504;DP=17531;EAS_AF=0.0724;AMR_AF=0.2435;AFR_AF=0.556;EUR_AF=0.3449;SAS_AF=0.5072;AA=G|||;VT=SNP
4	170306542	rs4377554	G	A	100	PASS	AC=1821;AF=0.363618;AN=5008;NS=2504;DP=17657;EAS_AF=0.0734;AMR_AF=0.2435;AFR_AF=0.556;EUR_AF=0.3449;SAS_AF=0.5072;AA=G|||;VT=SNP
4	170308306	rs4276251	C	T	100	PASS	AC=1110;AF=0.221645;AN=5008;NS=2504;DP=16618;EAS_AF=0.0387;AMR_AF=0.1758;AFR_AF=0.2708;EUR_AF=0.2614;SAS_AF=0.3354;AA=C|||;VT=SNP
4	170308494	rs4605612	T	C	100	PASS	AC=1817;AF=0.362819;AN=5008;NS=2504;DP=16932;EAS_AF=0.0744;AMR_AF=0.2406;AFR_AF=0.5567;EUR_AF=0.3429;SAS_AF=0.5051;AA=C|||;VT=SNP
4	170309455	rs12500131	T	C	100	PASS	AC=2662;AF=0.53155;AN=5008;NS=2504;DP=17462;EAS_AF=0.7302;AMR_AF=0.6729;AFR_AF=0.3487;EUR_AF=0.5487;SAS_AF=0.456;AA=T|||;VT=SNP
4	170310446	rs4263355	C	T	100	PASS	AC=4503;AF=0.899161;AN=5008;NS=2504;DP=18538;EAS_AF=0.8026;AMR_AF=0.915;AFR_AF=0.9592;EUR_AF=0.8887;SAS_AF=0.9172;AA=c|||;VT=SNP
4	170310457	rs6851355	T	C	100	PASS	AC=265;AF=0.0529153;AN=5008;NS=2504;DP=18628;EAS_AF=0.0298;AMR_AF=0.0447;AFR_AF=0.0817;EUR_AF=0.0736;SAS_AF=0.0225;AA=T|||;VT=SNP
4	170311686	rs9991161	C	G	100	PASS	AC=1821;AF=0.363618;AN=5008;NS=2504;DP=976;EAS_AF=0.0724;AMR_AF=0.245;AFR_AF=0.556;EUR_AF=0.3459;SAS_AF=0.5061;AA=C|||;VT=SNP
4	170311860	rs10005287	T	C	100	PASS	AC=4426;AF=0.883786;AN=5008;NS=2504;DP=21196;EAS_AF=0.8026;AMR_AF=0.9092;AFR_AF=0.9047;EUR_AF=0.8887;SAS_AF=0.9162;AA=C|||;VT=SNP
4	170312233	rs62333145	T	G	100	PASS	AC=2609;AF=0.520966;AN=5008;NS=2504;DP=17155;EAS_AF=0.7282;AMR_AF=0.6686;AFR_AF=0.3487;EUR_AF=0.5447;SAS_AF=0.411;AA=T|||;VT=SNP
4	170312589	rs4544675	G	A	100	PASS	AC=1814;AF=0.36222;AN=5008;NS=2504;DP=17703;EAS_AF=0.0744;AMR_AF=0.2406;AFR_AF=0.556;EUR_AF=0.3439;SAS_AF=0.502;AA=A|||;VT=SNP
4	170312631	rs56303376	G	A	100	PASS	AC=2291;AF=0.457468;AN=5008;NS=2504;DP=18385;EAS_AF=0.7282;AMR_AF=0.6398;AFR_AF=0.1218;EUR_AF=0.5437;SAS_AF=0.4141;AA=G|||;VT=SNP
4	170312826	rs10008463	T	G	100	PASS	AC=551;AF=0.110024;AN=5008;NS=2504;DP=20237;EAS_AF=0.0298;AMR_AF=0.0533;AFR_AF=0.2254;EUR_AF=0.0765;SAS_AF=0.1115;AA=T|||;VT=SNP
4	170312895	rs10008549	T	C	100	PASS	AC=547;AF=0.109225;AN=5008;NS=2504;DP=20108;EAS_AF=0.0298;AMR_AF=0.0504;AFR_AF=0.2254;EUR_AF=0.0746;SAS_AF=0.1115;AA=T|||;VT=SNP
4	170313399	rs13110378	G	C	100	PASS	AC=1814;AF=0.36222;AN=5008;NS=2504;DP=17713;EAS_AF=0.0724;AMR_AF=0.2406;AFR_AF=0.5552;EUR_AF=0.3439;SAS_AF=0.5051;AA=G|||;VT=SNP
4	170313654	rs5029110	T	C	100	PASS	AC=4539;AF=0.90635;AN=5008;NS=2504;DP=16839;EAS_AF=0.8026;AMR_AF=0.915;AFR_AF=0.9864;EUR_AF=0.8887;SAS_AF=0.9172;AA=C|||;VT=SNP
4	170314292	rs6553435	A	G	100	PASS	AC=4503;AF=0.899161;AN=5008;NS=2504;DP=16446;EAS_AF=0.8026;AMR_AF=0.915;AFR_AF=0.9592;EUR_AF=0.8887;SAS_AF=0.9172;AA=G|||;VT=SNP
4	170314368	rs7672874	T	G	100	PASS	AC=1836;AF=0.366613;AN=5008;NS=2504;DP=16334;EAS_AF=0.0724;AMR_AF=0.245;AFR_AF=0.5673;EUR_AF=0.3459;SAS_AF=0.5061;AA=T|||;VT=SNP
4	170314951	rs13212	T	C	100	PASS	AC=763;AF=0.152356;AN=5008;NS=2504;DP=19080;EAS_AF=0.0387;AMR_AF=0.1484;AFR_AF=0.034;EUR_AF=0.2336;SAS_AF=0.3487;AA=T|||;VT=SNP
4	170315166	rs1129694	A	G	100	PASS	AC=1820;AF=0.363419;AN=5008;NS=2504;DP=17107;EAS_AF=0.0724;AMR_AF=0.2435;AFR_AF=0.556;EUR_AF=0.3459;SAS_AF=0.5061;AA=A|||;VT=SNP
4	170315496	rs4692721	C	T	100	PASS	AC=4536;AF=0.905751;AN=5008;NS=2504;DP=16351;EAS_AF=0.8026;AMR_AF=0.915;AFR_AF=0.9856;EUR_AF=0.8877;SAS_AF=0.9162;AA=T|||;VT=SNP
4	170315872	rs13131146	G	A	100	PASS	AC=1749;AF=0.349241;AN=5008;NS=2504;DP=17671;EAS_AF=0.0724;AMR_AF=0.2334;AFR_AF=0.5098;EUR_AF=0.3429;SAS_AF=0.5061;AA=A|||;VT=SNP
4	170316409	rs10018543	T	C	100	PASS	AC=4504;AF=0.899361;AN=5008;NS=2504;DP=18646;EAS_AF=0.8036;AMR_AF=0.915;AFR_AF=0.9592;EUR_AF=0.8887;SAS_AF=0.9172;AA=C|||;VT=SNP
4	170316452	rs72691023	C	T	100	PASS	AC=195;AF=0.0389377;AN=5008;NS=2504;DP=18413;EAS_AF=0.0298;AMR_AF=0.0389;AFR_AF=0.0333;EUR_AF=0.0716;SAS_AF=0.0225;AA=C|||;VT=SNP
4	170317148	rs7663120	C	A	100	PASS	AC=4504;AF=0.899361;AN=5008;NS=2504;DP=19101;EAS_AF=0.8036;AMR_AF=0.915;AFR_AF=0.9592;EUR_AF=0.8887;SAS_AF=0.9172;AA=A|||;VT=SNP
4	170318475	rs11733142	A	T	100	PASS	AC=256;AF=0.0511182;AN=5008;NS=2504;DP=19071;EAS_AF=0.0298;AMR_AF=0.0418;AFR_AF=0.0779;EUR_AF=0.0716;SAS_AF=0.0225;AA=A|||;VT=SNP
4	170318511	rs34871174	A	T	100	PASS	AC=730;AF=0.145767;AN=5008;NS=2504;DP=18766;EAS_AF=0.0367;AMR_AF=0.1499;AFR_AF=0.0113;EUR_AF=0.2326;SAS_AF=0.3476;AA=A|||;VT=SNP
4	170319471	rs7687276	G	A	100	PASS	AC=1717;AF=0.342851;AN=5008;NS=2504;DP=14438;EAS_AF=0.0734;AMR_AF=0.2305;AFR_AF=0.4871;EUR_AF=0.3419;SAS_AF=0.5061;AA=G|||;VT=SNP
4	170320110	rs7694502	C	G	100	PASS	AC=1718;AF=0.343051;AN=5008;NS=2504;DP=17573;EAS_AF=0.0724;AMR_AF=0.232;AFR_AF=0.4871;EUR_AF=0.3439;SAS_AF=0.5051;AA=c|||;VT=SNP
4	170320456	rs72691026	A	G	100	PASS	AC=497;AF=0.0992412;AN=5008;NS=2504;DP=18575;EAS_AF=0.0298;AMR_AF=0.0519;AFR_AF=0.1884;EUR_AF=0.0765;SAS_AF=0.1074;AA=A|||;VT=SNP
4	170320554	rs112573240	C	G	100	PASS	AC=494;AF=0.0986422;AN=5008;NS=2504;DP=16406;EAS_AF=0.0298;AMR_AF=0.049;AFR_AF=0.1884;EUR_AF=0.0746;SAS_AF=0.1084;AA=C|||;VT=SNP
4	170320784	rs7654031	C	T	100	PASS	AC=1783;AF=0.35603;AN=5008;NS=2504;DP=16623;EAS_AF=0.0744;AMR_AF=0.2363;AFR_AF=0.5325;EUR_AF=0.3439;SAS_AF=0.5051;AA=T|||;VT=SNP
4	170322272	rs4352441	G	A	100	PASS	AC=4360;AF=0.870607;AN=5008;NS=2504;DP=16684;EAS_AF=0.8026;AMR_AF=0.902;AFR_AF=0.8585;EUR_AF=0.8877;SAS_AF=0.9172;AA=A|||;VT=SNP
4	170322312	rs61405217	C	T	100	PASS	AC=2646;AF=0.528355;AN=5008;NS=2504;DP=17117;EAS_AF=0.7292;AMR_AF=0.6729;AFR_AF=0.3722;EUR_AF=0.5457;SAS_AF=0.4121;AA=C|||;VT=SNP
4	170323113	rs4478142	C	T	100	PASS	AC=759;AF=0.151558;AN=5008;NS=2504;DP=18136;EAS_AF=0.0367;AMR_AF=0.1499;AFR_AF=0.0333;EUR_AF=0.2326;SAS_AF=0.3476;AA=T|||;VT=SNP
4	170324824	rs4423835	G	C	100	PASS	AC=762;AF=0.152157;AN=5008;NS=2504;DP=16137;EAS_AF=0.0387;AMR_AF=0.1499;AFR_AF=0.0333;EUR_AF=0.2326;SAS_AF=0.3487;AA=G|||;VT=SNP
4	170325712	rs9995713	G	C	100	PASS	AC=1754;AF=0.35024;AN=5008;NS=2504;DP=14089;EAS_AF=0.0744;AMR_AF=0.232;AFR_AF=0.5121;EUR_AF=0.3449;SAS_AF=0.5051;AA=G|||;VT=SNP
4	170326359	rs6827421	T	C	100	PASS	AC=1735;AF=0.346446;AN=5008;NS=2504;DP=22233;EAS_AF=0.0744;AMR_AF=0.232;AFR_AF=0.4977;EUR_AF=0.3439;SAS_AF=0.5061;AA=T|||;VT=SNP
4	170328209	rs6835759	A	G	100	PASS	AC=1805;AF=0.360423;AN=5008;NS=2504;DP=14938;EAS_AF=0.0744;AMR_AF=0.2493;AFR_AF=0.5378;EUR_AF=0.3489;SAS_AF=0.5061;AA=A|||;VT=SNP
4	170328389	rs61379910	C	T	100	PASS	AC=2636;AF=0.526358;AN=5008;NS=2504;DP=20138;EAS_AF=0.7292;AMR_AF=0.67;AFR_AF=0.3684;EUR_AF=0.5437;SAS_AF=0.411;AA=C|||;VT=SNP
4	170328804	rs10023181	A	G	100	PASS	AC=4515;AF=0.901558;AN=5008;NS=2504;DP=21057;EAS_AF=0.8036;AMR_AF=0.9251;AFR_AF=0.9599;EUR_AF=0.8917;SAS_AF=0.9172;AA=a|||;VT=SNP
4	170328879	rs10011783	C	G	100	PASS	AC=1188;AF=0.23722;AN=5008;NS=2504;DP=20876;EAS_AF=0.0565;AMR_AF=0.1787;AFR_AF=0.2632;EUR_AF=0.2674;SAS_AF=0.3988;AA=C|||;VT=SNP
4	170329054	rs10023385	A	C	100	PASS	AC=553;AF=0.110423;AN=5008;NS=2504;DP=19259;EAS_AF=0.0298;AMR_AF=0.0533;AFR_AF=0.2292;EUR_AF=0.0765;SAS_AF=0.1084;AA=A|||;VT=SNP
4	170329563	rs10084904	C	T	100	PASS	AC=1135;AF=0.226637;AN=5008;NS=2504;DP=16580;EAS_AF=0.0417;AMR_AF=0.1758;AFR_AF=0.2526;EUR_AF=0.2644;SAS_AF=0.3793;AA=C|||;VT=SNP
4	170330085	rs7677603	G	C	100	PASS	AC=4514;AF=0.901358;AN=5008;NS=2504;DP=21983;EAS_AF=0.8036;AMR_AF=0.9236;AFR_AF=0.9599;EUR_AF=0.8917;SAS_AF=0.9172;AA=C|||;VT=SNP
4	170330598	rs62334470	T	G	100	PASS	AC=2649;AF=0.528954;AN=5008;NS=2504;DP=12226;EAS_AF=0.7312;AMR_AF=0.6729;AFR_AF=0.3729;EUR_AF=0.5457;SAS_AF=0.4121;AA=T|||;VT=SNP
4	170331148	rs72691037	A	G	100	PASS	AC=157;AF=0.0313498;AN=5008;NS=2504;DP=16892;EAS_AF=0.0298;AMR_AF=0.0389;AFR_AF=0.0038;EUR_AF=0.0736;SAS_AF=0.0215;AA=A|||;VT=SNP
4	170331828	rs12500692	G	T	100	PASS	AC=1163;AF=0.232228;AN=5008;NS=2504;DP=20350;EAS_AF=0.0387;AMR_AF=0.1816;AFR_AF=0.2731;EUR_AF=0.2644;SAS_AF=0.3793;AA=G|||;VT=SNP
4	170331972	rs6831487	T	G	100	PASS	AC=1846;AF=0.36861;AN=5008;NS=2504;DP=22902;EAS_AF=0.0724;AMR_AF=0.255;AFR_AF=0.5681;EUR_AF=0.3479;SAS_AF=0.5061;AA=G|||;VT=SNP
4	170332331	rs4692722	A	T	100	PASS	AC=4505;AF=0.899561;AN=5008;NS=2504;DP=21230;EAS_AF=0.8036;AMR_AF=0.915;AFR_AF=0.9599;EUR_AF=0.8887;SAS_AF=0.9172;AA=T|||;VT=SNP
4	170332588	rs4580620	G	C	100	PASS	AC=1820;AF=0.363419;AN=5008;NS=2504;DP=15918;EAS_AF=0.0714;AMR_AF=0.2421;AFR_AF=0.5666;EUR_AF=0.33;SAS_AF=0.5102;AA=C|||;VT=SNP
4	170332589	rs4426736	G	T	100	PASS	AC=1820;AF=0.363419;AN=5008;NS=2504;DP=15900;EAS_AF=0.0714;AMR_AF=0.2421;AFR_AF=0.5666;EUR_AF=0.33;SAS_AF=0.5102;AA=T|||;VT=SNP
4	170333603	rs6814498	C	G	100	PASS	AC=4046;AF=0.807907;AN=5008;NS=2504;DP=20788;EAS_AF=0.8026;AMR_AF=0.8775;AFR_AF=0.6339;EUR_AF=0.8877;SAS_AF=0.9172;AA=C|||;VT=SNP
4	170334361	rs4435705	C	T	100	PASS	AC=742;AF=0.148163;AN=5008;NS=2504;DP=14792;EAS_AF=0.0377;AMR_AF=0.1513;AFR_AF=0.0189;EUR_AF=0.2306;SAS_AF=0.3497;AA=C|||;VT=SNP
4	170334432	rs7440486	T	C	100	PASS	AC=4570;AF=0.91254;AN=5008;NS=2504;DP=16270;EAS_AF=0.8185;AMR_AF=0.9352;AFR_AF=0.9463;EUR_AF=0.9185;SAS_AF=0.9417;AA=C|||;VT=SNP
4	170334985	rs6419974	C	T	100	PASS	AC=4339;AF=0.866414;AN=5008;NS=2504;DP=18675;EAS_AF=0.8175;AMR_AF=0.902;AFR_AF=0.8192;EUR_AF=0.9016;SAS_AF=0.9192;AA=T|||;VT=SNP
4	170335136	rs4283618	G	C	100	PASS	AC=3982;AF=0.795128;AN=5008;NS=2504;DP=20355;EAS_AF=0.8175;AMR_AF=0.8689;AFR_AF=0.5666;EUR_AF=0.9016;SAS_AF=0.9192;AA=C|||;VT=SNP
4	170335152	rs4283619	G	A	100	PASS	AC=4339;AF=0.866414;AN=5008;NS=2504;DP=20838;EAS_AF=0.8175;AMR_AF=0.902;AFR_AF=0.8192;EUR_AF=0.9016;SAS_AF=0.9192;AA=A|||;VT=SNP
4	170335347	rs4554029	G	A	100	PASS	AC=4339;AF=0.866414;AN=5008;NS=2504;DP=17407;EAS_AF=0.8175;AMR_AF=0.902;AFR_AF=0.8192;EUR_AF=0.9016;SAS_AF=0.9192;AA=A|||;VT=SNP
4	170336962	rs6553436	T	C	100	PASS	AC=4063;AF=0.811302;AN=5008;NS=2504;DP=20877;EAS_AF=0.8175;AMR_AF=0.8761;AFR_AF=0.6233;EUR_AF=0.9026;SAS_AF=0.9192;AA=T|||;VT=SNP
4	170337036	rs7660714	T	C	100	PASS	AC=511;AF=0.102037;AN=5008;NS=2504;DP=20534;EAS_AF=0.0317;AMR_AF=0.0504;AFR_AF=0.1997;EUR_AF=0.0726;SAS_AF=0.1094;AA=T|||;VT=SNP
4	170337630	rs4591555	G	A	100	PASS	AC=3434;AF=0.685703;AN=5008;NS=2504;DP=21773;EAS_AF=0.7827;AMR_AF=0.8156;AFR_AF=0.3578;EUR_AF=0.826;SAS_AF=0.7924;AA=G|||;VT=SNP
4	170337811	rs13139185	A	T	100	PASS	AC=4338;AF=0.866214;AN=5008;NS=2504;DP=19783;EAS_AF=0.8175;AMR_AF=0.902;AFR_AF=0.8185;EUR_AF=0.9016;SAS_AF=0.9192;AA=T|||;VT=SNP
4	170338372	rs72691042	G	A	100	PASS	AC=510;AF=0.101837;AN=5008;NS=2504;DP=19313;EAS_AF=0.0308;AMR_AF=0.0504;AFR_AF=0.1997;EUR_AF=0.0726;SAS_AF=0.1094;AA=G|||;VT=SNP
4	170338453	rs12644838	T	C	100	PASS	AC=3479;AF=0.694688;AN=5008;NS=2504;DP=20689;EAS_AF=0.7877;AMR_AF=0.8213;AFR_AF=0.3684;EUR_AF=0.831;SAS_AF=0.8098;AA=T|||;VT=SNP
4	170339342	rs4557226	G	A	100	PASS	AC=731;AF=0.145966;AN=5008;NS=2504;DP=19701;EAS_AF=0.0377;AMR_AF=0.1513;AFR_AF=0.0113;EUR_AF=0.2306;SAS_AF=0.3487;AA=G|||;VT=SNP
4	170339530	rs6819063	C	T	100	PASS	AC=3442;AF=0.6873;AN=5008;NS=2504;DP=18889;EAS_AF=0.7867;AMR_AF=0.8184;AFR_AF=0.3578;EUR_AF=0.828;SAS_AF=0.7924;AA=C|||;VT=SNP
4	170341331	rs4692569	C	T	100	PASS	AC=4483;AF=0.895168;AN=5008;NS=2504;DP=19007;EAS_AF=0.8185;AMR_AF=0.915;AFR_AF=0.9198;EUR_AF=0.9026;SAS_AF=0.9192;AA=T|||;VT=SNP
4	170342861	rs4267701	G	A	100	PASS	AC=3982;AF=0.795128;AN=5008;NS=2504;DP=19961;EAS_AF=0.8175;AMR_AF=0.8689;AFR_AF=0.5666;EUR_AF=0.9016;SAS_AF=0.9192;AA=G|||;VT=SNP
4	170343055	rs7436351	T	A	100	PASS	AC=3981;AF=0.794928;AN=5008;NS=2504;DP=20609;EAS_AF=0.8185;AMR_AF=0.8689;AFR_AF=0.5651;EUR_AF=0.9016;SAS_AF=0.9192;AA=A|||;VT=SNP
4	170343270	rs6841046	C	T	100	PASS	AC=4416;AF=0.881789;AN=5008;NS=2504;DP=20986;EAS_AF=0.8185;AMR_AF=0.9092;AFR_AF=0.8722;EUR_AF=0.9026;SAS_AF=0.9192;AA=T|||;VT=SNP
4	170344218	rs6824260	A	C	100	PASS	AC=497;AF=0.0992412;AN=5008;NS=2504;DP=17929;EAS_AF=0.0308;AMR_AF=0.0533;AFR_AF=0.1876;EUR_AF=0.0736;SAS_AF=0.1094;AA=A|||;VT=SNP
4	170344920	rs4283620	G	A	100	PASS	AC=742;AF=0.148163;AN=5008;NS=2504;DP=15526;EAS_AF=0.0377;AMR_AF=0.1513;AFR_AF=0.0189;EUR_AF=0.2316;SAS_AF=0.3487;AA=G|||;VT=SNP
4	170345632	rs72691049	T	A	100	PASS	AC=253;AF=0.0505192;AN=5008;NS=2504;DP=18760;EAS_AF=0.0308;AMR_AF=0.0403;AFR_AF=0.0779;EUR_AF=0.0686;SAS_AF=0.0225;AA=T|||;VT=SNP
4	170345893	rs7655924	C	T	100	PASS	AC=498;AF=0.0994409;AN=5008;NS=2504;DP=18328;EAS_AF=0.0308;AMR_AF=0.0476;AFR_AF=0.1936;EUR_AF=0.0706;SAS_AF=0.1094;AA=T|||;VT=SNP;EX_TARGET
4	170346090	rs4692723	C	T	100	PASS	AC=3988;AF=0.796326;AN=5008;NS=2504;DP=21297;EAS_AF=0.8175;AMR_AF=0.8689;AFR_AF=0.5711;EUR_AF=0.9016;SAS_AF=0.9192;AA=C|||;VT=SNP
4	170346254	rs4692725	A	G	100	PASS	AC=3988;AF=0.796326;AN=5008;NS=2504;DP=18515;EAS_AF=0.8175;AMR_AF=0.8689;AFR_AF=0.5711;EUR_AF=0.9016;SAS_AF=0.9192;AA=G|||;VT=SNP
4	170346444	rs62334471	G	A	100	PASS	AC=3478;AF=0.694489;AN=5008;NS=2504;DP=15637;EAS_AF=0.7867;AMR_AF=0.8228;AFR_AF=0.3676;EUR_AF=0.831;SAS_AF=0.8098;AA=g|||;VT=SNP
4	170346659	rs6818768	C	T	100	PASS	AC=4481;AF=0.894768;AN=5008;NS=2504;DP=19709;EAS_AF=0.8175;AMR_AF=0.9135;AFR_AF=0.9198;EUR_AF=0.9026;SAS_AF=0.9192;AA=t|||;VT=SNP
4	170349864	rs6553437	C	T	100	PASS	AC=4423;AF=0.883187;AN=5008;NS=2504;DP=14109;EAS_AF=0.8185;AMR_AF=0.9092;AFR_AF=0.8775;EUR_AF=0.9026;SAS_AF=0.9192;AA=T|||;VT=SNP
4	170351982	rs4692726	T	C	100	PASS	AC=4483;AF=0.895168;AN=5008;NS=2504;DP=16096;EAS_AF=0.8185;AMR_AF=0.915;AFR_AF=0.9198;EUR_AF=0.9026;SAS_AF=0.9192;AA=C|||;VT=SNP
4	170352033	rs10017918	A	G	100	PASS	AC=4065;AF=0.811701;AN=5008;NS=2504;DP=14737;EAS_AF=0.8185;AMR_AF=0.8761;AFR_AF=0.6241;EUR_AF=0.9026;SAS_AF=0.9192;AA=G|||;VT=SNP
4	170352325	rs4692727	A	C	100	PASS	AC=4064;AF=0.811502;AN=5008;NS=2504;DP=14164;EAS_AF=0.8185;AMR_AF=0.8761;AFR_AF=0.6233;EUR_AF=0.9026;SAS_AF=0.9192;AA=C|||;VT=SNP
4	170352701	rs10084932	A	T	100	PASS	AC=3552;AF=0.709265;AN=5008;NS=2504;DP=13600;EAS_AF=0.7877;AMR_AF=0.8271;AFR_AF=0.4198;EUR_AF=0.832;SAS_AF=0.8098;AA=A|||;VT=SNP
4	170352819	rs10084942	T	C	100	PASS	AC=4067;AF=0.812101;AN=5008;NS=2504;DP=12856;EAS_AF=0.8185;AMR_AF=0.8761;AFR_AF=0.6256;EUR_AF=0.9026;SAS_AF=0.9192;AA=C|||;VT=SNP
4	170354055	rs4692728	C	G	100	PASS	AC=4065;AF=0.811701;AN=5008;NS=2504;DP=13298;EAS_AF=0.8185;AMR_AF=0.8761;AFR_AF=0.6241;EUR_AF=0.9026;SAS_AF=0.9192;AA=N|||;VT=SNP
4	170354476	rs13151656	G	C	100	PASS	AC=3439;AF=0.686701;AN=5008;NS=2504;DP=16560;EAS_AF=0.7837;AMR_AF=0.8184;AFR_AF=0.3578;EUR_AF=0.828;SAS_AF=0.7924;AA=g|||;VT=SNP
4	170354836	rs7680152	C	T	100	PASS	AC=3983;AF=0.795327;AN=5008;NS=2504;DP=14920;EAS_AF=0.8185;AMR_AF=0.8689;AFR_AF=0.5673;EUR_AF=0.9006;SAS_AF=0.9192;AA=c|||;VT=SNP;EX_TARGET
4	170354873	rs13139925	T	C	100	PASS	AC=3438;AF=0.686502;AN=5008;NS=2504;DP=15267;EAS_AF=0.7837;AMR_AF=0.8184;AFR_AF=0.3578;EUR_AF=0.827;SAS_AF=0.7924;AA=t|||;VT=SNP;EX_TARGET
4	170355626	rs13146554	T	A	100	PASS	AC=3983;AF=0.795327;AN=5008;NS=2504;DP=16862;EAS_AF=0.8185;AMR_AF=0.8689;AFR_AF=0.5666;EUR_AF=0.9016;SAS_AF=0.9192;AA=A|||;VT=SNP
4	170355835	rs72691056	T	C	100	PASS	AC=493;AF=0.0984425;AN=5008;NS=2504;DP=18467;EAS_AF=0.0308;AMR_AF=0.0476;AFR_AF=0.1899;EUR_AF=0.0706;SAS_AF=0.1094;AA=T|||;VT=SNP
4	170357792	rs62334472	G	A	100	PASS	AC=2313;AF=0.461861;AN=5008;NS=2504;DP=20385;EAS_AF=0.7421;AMR_AF=0.6369;AFR_AF=0.1172;EUR_AF=0.5666;SAS_AF=0.407;AA=G|||;VT=SNP
4	170358684	rs4692730	T	C	100	PASS	AC=3533;AF=0.705471;AN=5008;NS=2504;DP=19829;EAS_AF=0.7877;AMR_AF=0.8228;AFR_AF=0.4085;EUR_AF=0.831;SAS_AF=0.8098;AA=T|||;VT=SNP
4	170359021	rs6553438	G	A	100	PASS	AC=4482;AF=0.894968;AN=5008;NS=2504;DP=19385;EAS_AF=0.8175;AMR_AF=0.915;AFR_AF=0.9198;EUR_AF=0.9026;SAS_AF=0.9192;AA=A|||;VT=SNP
4	170360453	rs35886187	T	A	100	PASS	AC=594;AF=0.11861;AN=5008;NS=2504;DP=19103;EAS_AF=0.1825;AMR_AF=0.0908;AFR_AF=0.1286;EUR_AF=0.0974;SAS_AF=0.0808;AA=T|||;VT=SNP
4	170360823	rs7667282	T	G	100	PASS	AC=1587;AF=0.316893;AN=5008;NS=2504;DP=15049;EAS_AF=0.2321;AMR_AF=0.1816;AFR_AF=0.643;EUR_AF=0.172;SAS_AF=0.2086;AA=G|||;VT=SNP
4	170361493	rs79871967	A	T	100	PASS	AC=586;AF=0.117013;AN=5008;NS=2504;DP=14317;EAS_AF=0.1825;AMR_AF=0.0908;AFR_AF=0.1225;EUR_AF=0.0974;SAS_AF=0.0808;AA=A|||;VT=SNP
4	170361738	rs72973017	A	G	100	PASS	AC=526;AF=0.105032;AN=5008;NS=2504;DP=18269;EAS_AF=0.1825;AMR_AF=0.085;AFR_AF=0.0802;EUR_AF=0.0974;SAS_AF=0.0808;AA=A|||;VT=SNP
4	170362151	rs4334719	T	C	100	PASS	AC=1018;AF=0.203275;AN=5008;NS=2504;DP=23428;EAS_AF=0.1825;AMR_AF=0.1311;AFR_AF=0.4274;EUR_AF=0.0984;SAS_AF=0.0808;AA=C|||;VT=SNP
4	170364493	rs6851034	T	G	100	PASS	AC=1056;AF=0.210863;AN=5008;NS=2504;DP=11832;EAS_AF=0.1825;AMR_AF=0.1254;AFR_AF=0.4622;EUR_AF=0.0944;SAS_AF=0.0808;AA=G|||;VT=SNP
4	170365404	rs7694656	T	C	100	PASS	AC=1561;AF=0.311701;AN=5008;NS=2504;DP=17943;EAS_AF=0.2173;AMR_AF=0.1715;AFR_AF=0.643;EUR_AF=0.168;SAS_AF=0.2086;AA=C|||;VT=SNP
4	170365492	rs7694449	A	T	100	PASS	AC=999;AF=0.199481;AN=5008;NS=2504;DP=18217;EAS_AF=0.1806;AMR_AF=0.121;AFR_AF=0.4228;EUR_AF=0.0944;SAS_AF=0.0808;AA=T|||;VT=SNP
4	170365825	rs7699930	T	C	100	PASS	AC=1554;AF=0.310304;AN=5008;NS=2504;DP=20061;EAS_AF=0.2173;AMR_AF=0.1715;AFR_AF=0.6377;EUR_AF=0.168;SAS_AF=0.2086;AA=C|||;VT=SNP
4	170365970	rs7671446	C	G	100	PASS	AC=4267;AF=0.852037;AN=5008;NS=2504;DP=21530;EAS_AF=0.9623;AMR_AF=0.8487;AFR_AF=0.9811;EUR_AF=0.7694;SAS_AF=0.6513;AA=G|||;VT=SNP
4	170366196	rs7654377	T	C	100	PASS	AC=1156;AF=0.230831;AN=5008;NS=2504;DP=21980;EAS_AF=0.2133;AMR_AF=0.1354;AFR_AF=0.3744;EUR_AF=0.165;SAS_AF=0.1902;AA=T|||;VT=SNP
4	170366809	rs72973025	G	A	100	PASS	AC=1018;AF=0.203275;AN=5008;NS=2504;DP=15095;EAS_AF=0.1825;AMR_AF=0.1311;AFR_AF=0.4274;EUR_AF=0.0984;SAS_AF=0.0808;AA=A|||;VT=SNP
4	170367235	rs4353861	C	T	100	PASS	AC=4267;AF=0.852037;AN=5008;NS=2504;DP=13687;EAS_AF=0.9623;AMR_AF=0.8487;AFR_AF=0.9811;EUR_AF=0.7694;SAS_AF=0.6513;AA=T|||;VT=SNP
4	170367800	rs61516087	A	G	100	PASS	AC=594;AF=0.11861;AN=5008;NS=2504;DP=19534;EAS_AF=0.1825;AMR_AF=0.0908;AFR_AF=0.1286;EUR_AF=0.0974;SAS_AF=0.0808;AA=A|||;VT=SNP
4	170367907	rs60567842	C	T	100	PASS	AC=1026;AF=0.204872;AN=5008;NS=2504;DP=19977;EAS_AF=0.1825;AMR_AF=0.1311;AFR_AF=0.4334;EUR_AF=0.0984;SAS_AF=0.0808;AA=C|||;VT=SNP
4	170368547	rs72973032	A	G	100	PASS	AC=595;AF=0.11881;AN=5008;NS=2504;DP=18205;EAS_AF=0.1825;AMR_AF=0.0922;AFR_AF=0.1286;EUR_AF=0.0974;SAS_AF=0.0808;AA=A|||;VT=SNP
4	170368994	rs113053286	C	T	100	PASS	AC=491;AF=0.0980431;AN=5008;NS=2504;DP=17610;EAS_AF=0.1825;AMR_AF=0.0836;AFR_AF=0.0545;EUR_AF=0.0974;SAS_AF=0.0808;AA=C|||;VT=SNP
4	170369366	rs72973034	A	G	100	PASS	AC=594;AF=0.11861;AN=5008;NS=2504;DP=16932;EAS_AF=0.1825;AMR_AF=0.0908;AFR_AF=0.1286;EUR_AF=0.0974;SAS_AF=0.0808;AA=A|||;VT=SNP
4	170369830	rs72973038	A	T	100	PASS	AC=526;AF=0.105032;AN=5008;NS=2504;DP=19355;EAS_AF=0.1825;AMR_AF=0.085;AFR_AF=0.0802;EUR_AF=0.0974;SAS_AF=0.0808;AA=A|||;VT=SNP
4	170369901	rs28890249	T	C	100	PASS	AC=1323;AF=0.264177;AN=5008;NS=2504;DP=19450;EAS_AF=0.1825;AMR_AF=0.1398;AFR_AF=0.5877;EUR_AF=0.1004;SAS_AF=0.1677;AA=C|||;VT=SNP
4	170369988	rs111324888	C	T	100	PASS	AC=1024;AF=0.204473;AN=5008;NS=2504;DP=19849;EAS_AF=0.1825;AMR_AF=0.1311;AFR_AF=0.4319;EUR_AF=0.0984;SAS_AF=0.0808;AA=C|||;VT=SNP
4	170370084	rs11735900	C	A	100	PASS	AC=1562;AF=0.311901;AN=5008;NS=2504;DP=20563;EAS_AF=0.2173;AMR_AF=0.1816;AFR_AF=0.6362;EUR_AF=0.172;SAS_AF=0.2076;AA=A|||;VT=SNP
4	170370135	rs12650246	C	T	100	PASS	AC=2288;AF=0.456869;AN=5008;NS=2504;DP=20226;EAS_AF=0.7421;AMR_AF=0.6354;AFR_AF=0.0961;EUR_AF=0.5656;SAS_AF=0.4121;AA=C|||;VT=SNP
4	170370407	rs11724571	T	C	100	PASS	AC=1525;AF=0.304513;AN=5008;NS=2504;DP=21462;EAS_AF=0.2133;AMR_AF=0.1787;AFR_AF=0.6278;EUR_AF=0.169;SAS_AF=0.1902;AA=C|||;VT=SNP
4	170370797	rs7693149	A	C	100	PASS	AC=1562;AF=0.311901;AN=5008;NS=2504;DP=23147;EAS_AF=0.2173;AMR_AF=0.1816;AFR_AF=0.6362;EUR_AF=0.172;SAS_AF=0.2076;AA=C|||;VT=SNP
4	170371747	rs4619852	C	G	100	PASS	AC=952;AF=0.190096;AN=5008;NS=2504;DP=19646;EAS_AF=0.1825;AMR_AF=0.1239;AFR_AF=0.382;EUR_AF=0.0974;SAS_AF=0.0808;AA=G|||;VT=SNP
4	170372465	rs56745507	C	T	100	PASS	AC=526;AF=0.105032;AN=5008;NS=2504;DP=21352;EAS_AF=0.1825;AMR_AF=0.085;AFR_AF=0.0802;EUR_AF=0.0974;SAS_AF=0.0808;AA=C|||;VT=SNP
4	170372939	rs11940098	G	C	100	PASS	AC=491;AF=0.0980431;AN=5008;NS=2504;DP=20105;EAS_AF=0.1825;AMR_AF=0.0836;AFR_AF=0.0545;EUR_AF=0.0974;SAS_AF=0.0808;AA=G|||;VT=SNP
4	170374260	rs28811607	T	C	100	PASS	AC=1174;AF=0.234425;AN=5008;NS=2504;DP=21231;EAS_AF=0.2123;AMR_AF=0.1455;AFR_AF=0.3805;EUR_AF=0.169;SAS_AF=0.1902;AA=T|||;VT=SNP
4	170374271	rs28895684	T	C	100	PASS	AC=492;AF=0.0982428;AN=5008;NS=2504;DP=21295;EAS_AF=0.0308;AMR_AF=0.0476;AFR_AF=0.1891;EUR_AF=0.0706;SAS_AF=0.1094;AA=T|||;VT=SNP
4	170374604	rs56229657	A	T	100	PASS	AC=668;AF=0.133387;AN=5008;NS=2504;DP=18421;EAS_AF=0.1825;AMR_AF=0.098;AFR_AF=0.18;EUR_AF=0.0984;SAS_AF=0.0808;AA=A|||;VT=SNP
4	170374871	rs77869623	G	T	100	PASS	AC=586;AF=0.117013;AN=5008;NS=2504;DP=20253;EAS_AF=0.1825;AMR_AF=0.0908;AFR_AF=0.1225;EUR_AF=0.0974;SAS_AF=0.0808;AA=G|||;VT=SNP
4	170375381	rs12171444	G	C	100	PASS	AC=507;AF=0.101238;AN=5008;NS=2504;DP=20126;EAS_AF=0.0308;AMR_AF=0.0476;AFR_AF=0.2005;EUR_AF=0.0706;SAS_AF=0.1094;AA=G|||;VT=SNP
4	170375470	rs11132804	G	A	100	PASS	AC=1538;AF=0.307109;AN=5008;NS=2504;DP=18681;EAS_AF=0.2133;AMR_AF=0.1787;AFR_AF=0.6377;EUR_AF=0.169;SAS_AF=0.1902;AA=A|||;VT=SNP
4	170376325	rs11731553	T	C	100	PASS	AC=492;AF=0.0982428;AN=5008;NS=2504;DP=20973;EAS_AF=0.0308;AMR_AF=0.0476;AFR_AF=0.1891;EUR_AF=0.0706;SAS_AF=0.1094;AA=T|||;VT=SNP
4	170376392	rs10866340	T	G	100	PASS	AC=4295;AF=0.857628;AN=5008;NS=2504;DP=20863;EAS_AF=0.9623;AMR_AF=0.8516;AFR_AF=0.9811;EUR_AF=0.7704;SAS_AF=0.6769;AA=G|||;VT=SNP
4	170376705	rs12647126	A	G	100	PASS	AC=2414;AF=0.482029;AN=5008;NS=2504;DP=18266;EAS_AF=0.7431;AMR_AF=0.6441;AFR_AF=0.1657;EUR_AF=0.5676;SAS_AF=0.4376;AA=A|||;VT=SNP
4	170377395	rs72691068	G	A	100	PASS	AC=253;AF=0.0505192;AN=5008;NS=2504;DP=17109;EAS_AF=0.0308;AMR_AF=0.0403;AFR_AF=0.0779;EUR_AF=0.0686;SAS_AF=0.0225;AA=G|||;VT=SNP
4	170379635	rs66657210	T	C	100	PASS	AC=1525;AF=0.304513;AN=5008;NS=2504;DP=19975;EAS_AF=0.2133;AMR_AF=0.1787;AFR_AF=0.6278;EUR_AF=0.169;SAS_AF=0.1902;AA=T|||;VT=SNP
4	170380938	rs6840414	T	C	100	PASS	AC=1026;AF=0.204872;AN=5008;NS=2504;DP=20127;EAS_AF=0.1825;AMR_AF=0.1311;AFR_AF=0.4334;EUR_AF=0.0984;SAS_AF=0.0808;AA=T|||;VT=SNP
4	170382398	rs75315960	T	C	100	PASS	AC=219;AF=0.04373;AN=5008;NS=2504;DP=21478;EAS_AF=0.0754;AMR_AF=0.0303;AFR_AF=0.0038;EUR_AF=0.0527;SAS_AF=0.0654;AA=T|||;VT=SNP
4	170382582	rs7666461	C	T	100	PASS	AC=1530;AF=0.305511;AN=5008;NS=2504;DP=19768;EAS_AF=0.2133;AMR_AF=0.1787;AFR_AF=0.6316;EUR_AF=0.169;SAS_AF=0.1902;AA=T|||;VT=SNP
4	170383166	rs11132805	C	T	100	PASS	AC=1561;AF=0.311701;AN=5008;NS=2504;DP=15580;EAS_AF=0.2173;AMR_AF=0.1816;AFR_AF=0.6354;EUR_AF=0.172;SAS_AF=0.2076;AA=T|||;VT=SNP
4	170383647	rs11947422	G	A	100	PASS	AC=1026;AF=0.204872;AN=5008;NS=2504;DP=16961;EAS_AF=0.1825;AMR_AF=0.1311;AFR_AF=0.4334;EUR_AF=0.0984;SAS_AF=0.0808;AA=A|||;VT=SNP
4	170385752	rs12233903	T	C	100	PASS	AC=1026;AF=0.204872;AN=5008;NS=2504;DP=14939;EAS_AF=0.1825;AMR_AF=0.1311;AFR_AF=0.4334;EUR_AF=0.0984;SAS_AF=0.0808;AA=T|||;VT=SNP
4	170386818	rs59279629	A	C	100	PASS	AC=374;AF=0.0746805;AN=5008;NS=2504;DP=18467;EAS_AF=0.1825;AMR_AF=0.0648;AFR_AF=0.0045;EUR_AF=0.0815;SAS_AF=0.0583;AA=A|||;VT=SNP
4	170387315	rs4130123	C	T	100	PASS	AC=1027;AF=0.205072;AN=5008;NS=2504;DP=19710;EAS_AF=0.1825;AMR_AF=0.1311;AFR_AF=0.4334;EUR_AF=0.0984;SAS_AF=0.0818;AA=T|||;VT=SNP
4	170387649	rs9312450	G	C	100	PASS	AC=493;AF=0.0984425;AN=5008;NS=2504;DP=16414;EAS_AF=0.0308;AMR_AF=0.0476;AFR_AF=0.1899;EUR_AF=0.0706;SAS_AF=0.1094;AA=G|||;VT=SNP
4	170388251	rs72691070	T	C	100	PASS	AC=202;AF=0.0403355;AN=5008;NS=2504;DP=17523;EAS_AF=0.0308;AMR_AF=0.0389;AFR_AF=0.0401;EUR_AF=0.0686;SAS_AF=0.0225;AA=T|||;VT=SNP
4	170390044	rs112670042	A	G	100	PASS	AC=255;AF=0.0509185;AN=5008;NS=2504;DP=19559;EAS_AF=0.0308;AMR_AF=0.0403;AFR_AF=0.0794;EUR_AF=0.0686;SAS_AF=0.0225;AA=A|||;VT=SNP
4	170391368	rs113705642	T	C	100	PASS	AC=204;AF=0.0407348;AN=5008;NS=2504;DP=19224;EAS_AF=0.0308;AMR_AF=0.0389;AFR_AF=0.0416;EUR_AF=0.0686;SAS_AF=0.0225;AA=T|||;VT=SNP
4	170392004	rs6815829	C	T	100	PASS	AC=1016;AF=0.202875;AN=5008;NS=2504;DP=22410;EAS_AF=0.1825;AMR_AF=0.1311;AFR_AF=0.4259;EUR_AF=0.0984;SAS_AF=0.0808;AA=T|||;VT=SNP
4	170392383	rs56225251	C	T	100	PASS	AC=256;AF=0.0511182;AN=5008;NS=2504;DP=22756;EAS_AF=0.0308;AMR_AF=0.0403;AFR_AF=0.0802;EUR_AF=0.0686;SAS_AF=0.0225;AA=C|||;VT=SNP
4	170393070	rs11732280	A	G	100	PASS	AC=1561;AF=0.311701;AN=5008;NS=2504;DP=18655;EAS_AF=0.2173;AMR_AF=0.1816;AFR_AF=0.6354;EUR_AF=0.172;SAS_AF=0.2076;AA=G|||;VT=SNP
4	170393194	rs6553439	G	T	100	PASS	AC=4294;AF=0.857428;AN=5008;NS=2504;DP=15698;EAS_AF=0.9613;AMR_AF=0.8516;AFR_AF=0.9902;EUR_AF=0.7833;SAS_AF=0.6513;AA=T|||;VT=SNP
4	170394024	rs6829406	C	T	100	PASS	AC=660;AF=0.131789;AN=5008;NS=2504;DP=18934;EAS_AF=0.1825;AMR_AF=0.098;AFR_AF=0.174;EUR_AF=0.0984;SAS_AF=0.0808;AA=C|||;VT=SNP
4	170394446	rs77104815	T	A	100	PASS	AC=456;AF=0.0910543;AN=5008;NS=2504;DP=14072;EAS_AF=0.1825;AMR_AF=0.0836;AFR_AF=0.028;EUR_AF=0.0974;SAS_AF=0.0808;AA=t|||;VT=SNP
4	170395385	rs59967290	G	A	100	PASS	AC=526;AF=0.105032;AN=5008;NS=2504;DP=19833;EAS_AF=0.1825;AMR_AF=0.085;AFR_AF=0.0802;EUR_AF=0.0974;SAS_AF=0.0808;AA=G|||;VT=SNP
4	170395768	rs72973067	C	T	100	PASS	AC=526;AF=0.105032;AN=5008;NS=2504;DP=19183;EAS_AF=0.1825;AMR_AF=0.085;AFR_AF=0.0802;EUR_AF=0.0974;SAS_AF=0.0808;AA=C|||;VT=SNP
4	170396054	rs9968532	T	C	100	PASS	AC=1619;AF=0.323283;AN=5008;NS=2504;DP=19305;EAS_AF=0.2173;AMR_AF=0.1888;AFR_AF=0.6725;EUR_AF=0.173;SAS_AF=0.2106;AA=C|||;VT=SNP
4	170396493	rs59541420	C	T	100	PASS	AC=1019;AF=0.203474;AN=5008;NS=2504;DP=19639;EAS_AF=0.1845;AMR_AF=0.1297;AFR_AF=0.4274;EUR_AF=0.0984;SAS_AF=0.0808;AA=T|||;VT=SNP
4	170397152	rs77690502	G	A	100	PASS	AC=456;AF=0.0910543;AN=5008;NS=2504;DP=18624;EAS_AF=0.1825;AMR_AF=0.0836;AFR_AF=0.028;EUR_AF=0.0974;SAS_AF=0.0808;AA=G|||;VT=SNP
4	170397539	rs72973071	C	T	100	PASS	AC=1018;AF=0.203275;AN=5008;NS=2504;DP=19546;EAS_AF=0.1825;AMR_AF=0.1311;AFR_AF=0.4274;EUR_AF=0.0984;SAS_AF=0.0808;AA=T|||;VT=SNP
4	170398454	rs34099167	T	C	100	PASS	AC=526;AF=0.105032;AN=5008;NS=2504;DP=17322;EAS_AF=0.1825;AMR_AF=0.085;AFR_AF=0.0802;EUR_AF=0.0974;SAS_AF=0.0808;AA=T|||;VT=SNP;EX_TARGET
4	170398717	rs67794467	C	T	100	PASS	AC=1519;AF=0.303315;AN=5008;NS=2504;DP=13513;EAS_AF=0.2133;AMR_AF=0.1787;AFR_AF=0.6225;EUR_AF=0.17;SAS_AF=0.1902;AA=T|||;VT=SNP
4	170398843	rs6857243	T	C	100	PASS	AC=2341;AF=0.467452;AN=5008;NS=2504;DP=14490;EAS_AF=0.7421;AMR_AF=0.6412;AFR_AF=0.1195;EUR_AF=0.5835;SAS_AF=0.4121;AA=T|||;VT=SNP
4	170399326	rs59403226	G	T	100	PASS	AC=456;AF=0.0910543;AN=5008;NS=2504;DP=18439;EAS_AF=0.1825;AMR_AF=0.0836;AFR_AF=0.028;EUR_AF=0.0974;SAS_AF=0.0808;AA=G|||;VT=SNP
4	170401426	rs12650025	A	T	100	PASS	AC=2310;AF=0.461262;AN=5008;NS=2504;DP=18166;EAS_AF=0.7431;AMR_AF=0.6383;AFR_AF=0.0983;EUR_AF=0.5815;SAS_AF=0.4121;AA=A|||;VT=SNP
4	170402008	rs28850025	C	T	100	PASS	AC=1513;AF=0.302117;AN=5008;NS=2504;DP=15527;EAS_AF=0.2153;AMR_AF=0.1787;AFR_AF=0.6172;EUR_AF=0.169;SAS_AF=0.1902;AA=C|||;VT=SNP
4	170402031	rs72691080	T	C	100	PASS	AC=495;AF=0.0988419;AN=5008;NS=2504;DP=15231;EAS_AF=0.0308;AMR_AF=0.0476;AFR_AF=0.1914;EUR_AF=0.0706;SAS_AF=0.1094;AA=T|||;VT=SNP
4	170402282	rs57818220	T	C	100	PASS	AC=526;AF=0.105032;AN=5008;NS=2504;DP=19976;EAS_AF=0.1825;AMR_AF=0.085;AFR_AF=0.0802;EUR_AF=0.0974;SAS_AF=0.0808;AA=T|||;VT=SNP
4	170402541	rs10023117	C	A	100	PASS	AC=495;AF=0.0988419;AN=5008;NS=2504;DP=20534;EAS_AF=0.0308;AMR_AF=0.0476;AFR_AF=0.1914;EUR_AF=0.0706;SAS_AF=0.1094;AA=C|||;VT=SNP
4	170402654	rs76568960	G	A	100	PASS	AC=298;AF=0.0595048;AN=5008;NS=2504;DP=20705;EAS_AF=0.002;AMR_AF=0.0749;AFR_AF=0.0061;EUR_AF=0.1372;SAS_AF=0.1002;AA=G|||;VT=SNP
4	170402716	rs11733461	C	A	100	PASS	AC=1562;AF=0.311901;AN=5008;NS=2504;DP=19703;EAS_AF=0.2173;AMR_AF=0.1816;AFR_AF=0.6362;EUR_AF=0.172;SAS_AF=0.2076;AA=A|||;VT=SNP
4	170403205	rs7674548	A	T	100	PASS	AC=2306;AF=0.460463;AN=5008;NS=2504;DP=22143;EAS_AF=0.7431;AMR_AF=0.6383;AFR_AF=0.0968;EUR_AF=0.5805;SAS_AF=0.411;AA=A|||;VT=SNP
4	170403467	rs11733685	C	T	100	PASS	AC=492;AF=0.0982428;AN=5008;NS=2504;DP=19868;EAS_AF=0.0308;AMR_AF=0.0476;AFR_AF=0.1891;EUR_AF=0.0706;SAS_AF=0.1094;AA=C|||;VT=SNP
4	170405144	rs67414895	T	A	100	PASS	AC=1516;AF=0.302716;AN=5008;NS=2504;DP=14940;EAS_AF=0.2133;AMR_AF=0.1787;AFR_AF=0.621;EUR_AF=0.169;SAS_AF=0.1902;AA=a|||;VT=SNP
4	170405343	rs66464570	T	G	100	PASS	AC=1518;AF=0.303115;AN=5008;NS=2504;DP=15667;EAS_AF=0.2133;AMR_AF=0.1787;AFR_AF=0.6225;EUR_AF=0.169;SAS_AF=0.1902;AA=G|||;VT=SNP
4	170405365	rs11945875	C	A	100	PASS	AC=1518;AF=0.303115;AN=5008;NS=2504;DP=14876;EAS_AF=0.2133;AMR_AF=0.1787;AFR_AF=0.6225;EUR_AF=0.169;SAS_AF=0.1902;AA=A|||;VT=SNP
4	170405460	rs11936564	G	C	100	PASS	AC=1557;AF=0.310903;AN=5008;NS=2504;DP=15833;EAS_AF=0.2173;AMR_AF=0.1816;AFR_AF=0.6324;EUR_AF=0.172;SAS_AF=0.2076;AA=g|||;VT=SNP
4	170406542	rs28735373	T	G	100	PASS	AC=495;AF=0.0988419;AN=5008;NS=2504;DP=17180;EAS_AF=0.0308;AMR_AF=0.0476;AFR_AF=0.1914;EUR_AF=0.0706;SAS_AF=0.1094;AA=T|||;VT=SNP
4	170406926	rs72691085	G	A	100	PASS	AC=500;AF=0.0998403;AN=5008;NS=2504;DP=16900;EAS_AF=0.0308;AMR_AF=0.0476;AFR_AF=0.1952;EUR_AF=0.0706;SAS_AF=0.1094;AA=G|||;VT=SNP
4	170407309	rs3924132	T	G	100	PASS	AC=1518;AF=0.303115;AN=5008;NS=2504;DP=18225;EAS_AF=0.2133;AMR_AF=0.1787;AFR_AF=0.6225;EUR_AF=0.169;SAS_AF=0.1902;AA=G|||;VT=SNP
4	170407369	rs17054971	A	T	100	PASS	AC=492;AF=0.0982428;AN=5008;NS=2504;DP=18258;EAS_AF=0.0308;AMR_AF=0.0476;AFR_AF=0.1891;EUR_AF=0.0706;SAS_AF=0.1094;AA=A|||;VT=SNP
4	170408048	rs6553440	T	G	100	PASS	AC=2341;AF=0.467452;AN=5008;NS=2504;DP=17341;EAS_AF=0.7431;AMR_AF=0.6398;AFR_AF=0.1195;EUR_AF=0.5815;SAS_AF=0.4141;AA=T|||;VT=SNP
4	170408300	rs9994855	C	T	100	PASS	AC=495;AF=0.0988419;AN=5008;NS=2504;DP=20203;EAS_AF=0.0308;AMR_AF=0.0476;AFR_AF=0.1914;EUR_AF=0.0706;SAS_AF=0.1094;AA=C|||;VT=SNP
4	170409060	rs28877293	G	C	100	PASS	AC=1513;AF=0.302117;AN=5008;NS=2504;DP=22190;EAS_AF=0.2133;AMR_AF=0.1787;AFR_AF=0.6188;EUR_AF=0.169;SAS_AF=0.1902;AA=G|||;VT=SNP
4	170410839	rs28570980	A	G	100	PASS	AC=1564;AF=0.3123;AN=5008;NS=2504;DP=22569;EAS_AF=0.2163;AMR_AF=0.183;AFR_AF=0.6362;EUR_AF=0.174;SAS_AF=0.2076;AA=G|||;VT=SNP
4	170411708	rs72973095	G	A	100	PASS	AC=1018;AF=0.203275;AN=5008;NS=2504;DP=20605;EAS_AF=0.1825;AMR_AF=0.1311;AFR_AF=0.4274;EUR_AF=0.0984;SAS_AF=0.0808;AA=A|||;VT=SNP
4	170412186	rs10004634	T	C	100	PASS	AC=1521;AF=0.303714;AN=5008;NS=2504;DP=15552;EAS_AF=0.2133;AMR_AF=0.1801;AFR_AF=0.6225;EUR_AF=0.171;SAS_AF=0.1902;AA=C|||;VT=SNP
4	170413285	rs58180406	G	A	100	PASS	AC=663;AF=0.132388;AN=5008;NS=2504;DP=21622;EAS_AF=0.1825;AMR_AF=0.098;AFR_AF=0.1762;EUR_AF=0.0984;SAS_AF=0.0808;AA=g|||;VT=SNP
4	170414395	rs28582197	C	T	100	PASS	AC=495;AF=0.0988419;AN=5008;NS=2504;DP=20129;EAS_AF=0.0308;AMR_AF=0.049;AFR_AF=0.1891;EUR_AF=0.0726;SAS_AF=0.1094;AA=C|||;VT=SNP
4	170414489	rs61168726	C	G	100	PASS	AC=526;AF=0.105032;AN=5008;NS=2504;DP=19111;EAS_AF=0.1825;AMR_AF=0.085;AFR_AF=0.0802;EUR_AF=0.0974;SAS_AF=0.0808;AA=C|||;VT=SNP
4	170414932	rs4317165	A	G	100	PASS	AC=456;AF=0.0910543;AN=5008;NS=2504;DP=19094;EAS_AF=0.1825;AMR_AF=0.0836;AFR_AF=0.028;EUR_AF=0.0974;SAS_AF=0.0808;AA=A|||;VT=SNP
4	170416058	rs11934954	C	T	100	PASS	AC=586;AF=0.117013;AN=5008;NS=2504;DP=22741;EAS_AF=0.1825;AMR_AF=0.0908;AFR_AF=0.1225;EUR_AF=0.0974;SAS_AF=0.0808;AA=C|||;VT=SNP
4	170418902	rs7667964	T	G	100	PASS	AC=492;AF=0.0982428;AN=5008;NS=2504;DP=22092;EAS_AF=0.0308;AMR_AF=0.0476;AFR_AF=0.1891;EUR_AF=0.0706;SAS_AF=0.1094;AA=T|||;VT=SNP
4	170419112	rs13435313	G	T	100	PASS	AC=722;AF=0.144169;AN=5008;NS=2504;DP=20858;EAS_AF=0.0377;AMR_AF=0.1484;AFR_AF=0.0174;EUR_AF=0.2157;SAS_AF=0.3487;AA=G|||;VT=SNP
4	170419634	rs28831525	C	T	100	PASS	AC=1518;AF=0.303115;AN=5008;NS=2504;DP=21483;EAS_AF=0.2133;AMR_AF=0.1787;AFR_AF=0.6225;EUR_AF=0.169;SAS_AF=0.1902;AA=C|||;VT=SNP
4	170420551	rs111962412	C	T	100	PASS	AC=1018;AF=0.203275;AN=5008;NS=2504;DP=21684;EAS_AF=0.1825;AMR_AF=0.1311;AFR_AF=0.4274;EUR_AF=0.0984;SAS_AF=0.0808;AA=C|||;VT=SNP
4	170420926	rs10023872	G	T	100	PASS	AC=498;AF=0.0994409;AN=5008;NS=2504;DP=20703;EAS_AF=0.0308;AMR_AF=0.0476;AFR_AF=0.1929;EUR_AF=0.0706;SAS_AF=0.1104;AA=G|||;VT=SNP
4	170421410	rs7682077	T	C	100	PASS	AC=1513;AF=0.302117;AN=5008;NS=2504;DP=20852;EAS_AF=0.2133;AMR_AF=0.1787;AFR_AF=0.6188;EUR_AF=0.169;SAS_AF=0.1902;AA=T|||;VT=SNP
4	170421419	rs11943465	G	A	100	PASS	AC=526;AF=0.105032;AN=5008;NS=2504;DP=20904;EAS_AF=0.1825;AMR_AF=0.085;AFR_AF=0.0802;EUR_AF=0.0974;SAS_AF=0.0808;AA=G|||;VT=SNP
4	170422462	rs72691094	C	T	100	PASS	AC=2285;AF=0.45627;AN=5008;NS=2504;DP=18573;EAS_AF=0.7411;AMR_AF=0.6354;AFR_AF=0.0953;EUR_AF=0.5656;SAS_AF=0.411;AA=C|||;VT=SNP
4	170422558	rs62334480	G	A	100	PASS	AC=2316;AF=0.46246;AN=5008;NS=2504;DP=17614;EAS_AF=0.7411;AMR_AF=0.6354;AFR_AF=0.118;EUR_AF=0.5666;SAS_AF=0.411;AA=G|||;VT=SNP
4	170423119	rs11732275	A	G	100	PASS	AC=500;AF=0.0998403;AN=5008;NS=2504;DP=17010;EAS_AF=0.0308;AMR_AF=0.0476;AFR_AF=0.1952;EUR_AF=0.0706;SAS_AF=0.1094;AA=A|||;VT=SNP
4	170423192	rs72974708	C	A	100	PASS	AC=526;AF=0.105032;AN=5008;NS=2504;DP=17098;EAS_AF=0.1825;AMR_AF=0.085;AFR_AF=0.0802;EUR_AF=0.0974;SAS_AF=0.0808;AA=C|||;VT=SNP
4	170423250	rs72974709	G	C	100	PASS	AC=526;AF=0.105032;AN=5008;NS=2504;DP=16926;EAS_AF=0.1825;AMR_AF=0.085;AFR_AF=0.0802;EUR_AF=0.0974;SAS_AF=0.0808;AA=G|||;VT=SNP
4	170424219	rs11734380	T	C	100	PASS	AC=500;AF=0.0998403;AN=5008;NS=2504;DP=17909;EAS_AF=0.0308;AMR_AF=0.0476;AFR_AF=0.1952;EUR_AF=0.0706;SAS_AF=0.1094;AA=T|||;VT=SNP
4	170424404	rs6811876	T	C	100	PASS	AC=1518;AF=0.303115;AN=5008;NS=2504;DP=18762;EAS_AF=0.2133;AMR_AF=0.1787;AFR_AF=0.6225;EUR_AF=0.169;SAS_AF=0.1902;AA=C|||;VT=SNP
4	170425384	rs72691096	C	T	100	PASS	AC=493;AF=0.0984425;AN=5008;NS=2504;DP=20880;EAS_AF=0.0308;AMR_AF=0.0476;AFR_AF=0.1891;EUR_AF=0.0706;SAS_AF=0.1104;AA=C|||;VT=SNP
4	170425867	rs11946538	T	C	100	PASS	AC=526;AF=0.105032;AN=5008;NS=2504;DP=19639;EAS_AF=0.1825;AMR_AF=0.085;AFR_AF=0.0802;EUR_AF=0.0974;SAS_AF=0.0808;AA=T|||;VT=SNP
4	170426511	rs7690821	C	G	100	PASS	AC=1485;AF=0.296526;AN=5008;NS=2504;DP=15850;EAS_AF=0.2103;AMR_AF=0.1787;AFR_AF=0.5983;EUR_AF=0.171;SAS_AF=0.1902;AA=G|||;VT=SNP
4	170427420	rs72974717	C	T	100	PASS	AC=1018;AF=0.203275;AN=5008;NS=2504;DP=14946;EAS_AF=0.1825;AMR_AF=0.1311;AFR_AF=0.4274;EUR_AF=0.0984;SAS_AF=0.0808;AA=T|||;VT=SNP
4	170427619	rs12331199	G	A	100	PASS	AC=1561;AF=0.311701;AN=5008;NS=2504;DP=12846;EAS_AF=0.2173;AMR_AF=0.1816;AFR_AF=0.6354;EUR_AF=0.172;SAS_AF=0.2076;AA=A|||;VT=SNP
4	170427848	rs58602886	G	A	100	PASS	AC=585;AF=0.116813;AN=5008;NS=2504;DP=13425;EAS_AF=0.1825;AMR_AF=0.0908;AFR_AF=0.1218;EUR_AF=0.0974;SAS_AF=0.0808;AA=G|||;VT=SNP
4	170428331	rs6855803	G	T	100	PASS	AC=1518;AF=0.303115;AN=5008;NS=2504;DP=13093;EAS_AF=0.2133;AMR_AF=0.1787;AFR_AF=0.6218;EUR_AF=0.17;SAS_AF=0.1902;AA=T|||;VT=SNP
4	170428843	rs17054977	C	A	100	PASS	AC=1018;AF=0.203275;AN=5008;NS=2504;DP=14977;EAS_AF=0.1825;AMR_AF=0.1311;AFR_AF=0.4274;EUR_AF=0.0984;SAS_AF=0.0808;AA=C|||;VT=SNP
4	170429359	rs66509122	C	T	100	PASS	AC=1561;AF=0.311701;AN=5008;NS=2504;DP=16374;EAS_AF=0.2173;AMR_AF=0.1816;AFR_AF=0.6354;EUR_AF=0.172;SAS_AF=0.2076;AA=T|||;VT=SNP
4	170429402	rs17544885	T	C	100	PASS	AC=253;AF=0.0505192;AN=5008;NS=2504;DP=15870;EAS_AF=0.0308;AMR_AF=0.0403;AFR_AF=0.0779;EUR_AF=0.0686;SAS_AF=0.0225;AA=T|||;VT=SNP;EX_TARGET
4	170430263	rs60370426	G	C	100	PASS	AC=526;AF=0.105032;AN=5008;NS=2504;DP=16972;EAS_AF=0.1825;AMR_AF=0.085;AFR_AF=0.0802;EUR_AF=0.0974;SAS_AF=0.0808;AA=G|||;VT=SNP
4	170430489	rs17659247	C	T	100	PASS	AC=456;AF=0.0910543;AN=5008;NS=2504;DP=18655;EAS_AF=0.1825;AMR_AF=0.0836;AFR_AF=0.028;EUR_AF=0.0974;SAS_AF=0.0808;AA=C|||;VT=SNP
4	170430739	rs12331980	T	C	100	PASS	AC=493;AF=0.0984425;AN=5008;NS=2504;DP=15597;EAS_AF=0.0308;AMR_AF=0.0476;AFR_AF=0.1906;EUR_AF=0.0706;SAS_AF=0.1084;AA=T|||;VT=SNP
4	170432227	rs6829886	T	C	100	PASS	AC=1517;AF=0.302915;AN=5008;NS=2504;DP=22989;EAS_AF=0.2133;AMR_AF=0.1787;AFR_AF=0.621;EUR_AF=0.17;SAS_AF=0.1902;AA=C|||;VT=SNP
4	170432451	rs6825023	A	T	100	PASS	AC=499;AF=0.0996406;AN=5008;NS=2504;DP=18477;EAS_AF=0.0308;AMR_AF=0.0476;AFR_AF=0.1944;EUR_AF=0.0706;SAS_AF=0.1094;AA=A|||;VT=SNP
4	170432826	rs28703145	G	A	100	PASS	AC=502;AF=0.10024;AN=5008;NS=2504;DP=18061;EAS_AF=0.0308;AMR_AF=0.0476;AFR_AF=0.1952;EUR_AF=0.0706;SAS_AF=0.1115;AA=G|||;VT=SNP
4	170433850	rs28803273	A	G	100	PASS	AC=491;AF=0.0980431;AN=5008;NS=2504;DP=16799;EAS_AF=0.0308;AMR_AF=0.0476;AFR_AF=0.1884;EUR_AF=0.0706;SAS_AF=0.1094;AA=A|||;VT=SNP
4	170434337	rs73864703	C	A	100	PASS	AC=660;AF=0.131789;AN=5008;NS=2504;DP=17237;EAS_AF=0.1825;AMR_AF=0.098;AFR_AF=0.1732;EUR_AF=0.0994;SAS_AF=0.0808;AA=C|||;VT=SNP
4	170435190	rs11132806	A	G	100	PASS	AC=1520;AF=0.303514;AN=5008;NS=2504;DP=11473;EAS_AF=0.2133;AMR_AF=0.1787;AFR_AF=0.6233;EUR_AF=0.17;SAS_AF=0.1902;AA=G|||;VT=SNP
4	170435429	rs11132807	G	A	100	PASS	AC=1018;AF=0.203275;AN=5008;NS=2504;DP=14357;EAS_AF=0.1825;AMR_AF=0.1311;AFR_AF=0.4266;EUR_AF=0.0994;SAS_AF=0.0808;AA=G|||;VT=SNP
4	170436385	rs7669099	G	A	100	PASS	AC=1026;AF=0.204872;AN=5008;NS=2504;DP=17153;EAS_AF=0.2133;AMR_AF=0.1326;AFR_AF=0.2753;EUR_AF=0.168;SAS_AF=0.1902;AA=G|||;VT=SNP
4	170436564	rs28865705	C	T	100	PASS	AC=1559;AF=0.311302;AN=5008;NS=2504;DP=15968;EAS_AF=0.2173;AMR_AF=0.1816;AFR_AF=0.6339;EUR_AF=0.172;SAS_AF=0.2076;AA=T|||;VT=SNP
4	170443356	rs72692903	T	C	100	PASS	AC=249;AF=0.0497204;AN=5008;NS=2504;DP=18263;EAS_AF=0.0308;AMR_AF=0.0403;AFR_AF=0.0749;EUR_AF=0.0686;SAS_AF=0.0225;AA=T|||;VT=SNP
4	170445400	rs60522663	G	C	100	PASS	AC=979;AF=0.195487;AN=5008;NS=2504;DP=17438;EAS_AF=0.1756;AMR_AF=0.1268;AFR_AF=0.407;EUR_AF=0.0994;SAS_AF=0.0777;AA=G|||;VT=SNP
4	170445567	rs10024319	G	A	100	PASS	AC=496;AF=0.0990415;AN=5008;NS=2504;DP=14793;EAS_AF=0.0288;AMR_AF=0.0476;AFR_AF=0.1936;EUR_AF=0.0706;SAS_AF=0.1094;AA=G|||;VT=SNP
4	170446370	rs7654677	C	T	100	PASS	AC=503;AF=0.100439;AN=5008;NS=2504;DP=15092;EAS_AF=0.0308;AMR_AF=0.0476;AFR_AF=0.1974;EUR_AF=0.0706;SAS_AF=0.1094;AA=C|||;VT=SNP
4	170447306	rs10006588	C	T	100	PASS	AC=503;AF=0.100439;AN=5008;NS=2504;DP=18401;EAS_AF=0.0308;AMR_AF=0.0476;AFR_AF=0.1974;EUR_AF=0.0706;SAS_AF=0.1094;AA=T|||;VT=SNP
4	170448305	rs74637106	G	T	100	PASS	AC=374;AF=0.0746805;AN=5008;NS=2504;DP=17412;EAS_AF=0.1825;AMR_AF=0.0648;AFR_AF=0.0038;EUR_AF=0.0815;SAS_AF=0.0593;AA=G|||;VT=SNP
4	170448464	rs6553441	C	T	100	PASS	AC=2354;AF=0.470048;AN=5008;NS=2504;DP=17369;EAS_AF=0.744;AMR_AF=0.6369;AFR_AF=0.1203;EUR_AF=0.5815;SAS_AF=0.4274;AA=C|||;VT=SNP
4	170449161	rs10428434	G	A	100	PASS	AC=1018;AF=0.203275;AN=5008;NS=2504;DP=16679;EAS_AF=0.1825;AMR_AF=0.1311;AFR_AF=0.4274;EUR_AF=0.0984;SAS_AF=0.0808;AA=G|||;VT=SNP
4	170449879	rs10012920	T	C	100	PASS	AC=503;AF=0.100439;AN=5008;NS=2504;DP=20653;EAS_AF=0.0308;AMR_AF=0.0476;AFR_AF=0.1974;EUR_AF=0.0706;SAS_AF=0.1094;AA=t|||;VT=SNP
4	170450913	rs4379028	C	A	100	PASS	AC=585;AF=0.116813;AN=5008;NS=2504;DP=18819;EAS_AF=0.1825;AMR_AF=0.0908;AFR_AF=0.1218;EUR_AF=0.0974;SAS_AF=0.0808;AA=C|||;VT=SNP
4	170451334	rs35460653	G	A	100	PASS	AC=718;AF=0.143371;AN=5008;NS=2504;DP=22021;EAS_AF=0.0367;AMR_AF=0.1499;AFR_AF=0.0166;EUR_AF=0.2157;SAS_AF=0.3456;AA=A|||;VT=SNP
4	170451435	rs6856378	G	A	100	PASS	AC=1164;AF=0.232428;AN=5008;NS=2504;DP=22049;EAS_AF=0.2133;AMR_AF=0.1455;AFR_AF=0.3691;EUR_AF=0.17;SAS_AF=0.1933;AA=A|||;VT=SNP
4	170451843	rs10019141	T	C	100	PASS	AC=1518;AF=0.303115;AN=5008;NS=2504;DP=18696;EAS_AF=0.2143;AMR_AF=0.1787;AFR_AF=0.621;EUR_AF=0.17;SAS_AF=0.1902;AA=T|||;VT=SNP
4	170452220	rs28744483	T	C	100	PASS	AC=504;AF=0.100639;AN=5008;NS=2504;DP=18287;EAS_AF=0.0308;AMR_AF=0.0476;AFR_AF=0.1974;EUR_AF=0.0716;SAS_AF=0.1094;AA=T|||;VT=SNP
4	170452725	rs11936957	C	T	100	PASS	AC=1521;AF=0.303714;AN=5008;NS=2504;DP=15515;EAS_AF=0.2143;AMR_AF=0.1787;AFR_AF=0.6248;EUR_AF=0.169;SAS_AF=0.1892;AA=T|||;VT=SNP
4	170452770	rs11941560	A	G	100	PASS	AC=527;AF=0.105232;AN=5008;NS=2504;DP=14907;EAS_AF=0.1825;AMR_AF=0.085;AFR_AF=0.0802;EUR_AF=0.0984;SAS_AF=0.0808;AA=A|||;VT=SNP
4	170453341	rs28417482	A	G	100	PASS	AC=494;AF=0.0986422;AN=5008;NS=2504;DP=16872;EAS_AF=0.0308;AMR_AF=0.0476;AFR_AF=0.1906;EUR_AF=0.0706;SAS_AF=0.1094;AA=A|||;VT=SNP
4	170453959	rs112704865	C	T	100	PASS	AC=503;AF=0.100439;AN=5008;NS=2504;DP=17423;EAS_AF=0.0308;AMR_AF=0.0476;AFR_AF=0.1974;EUR_AF=0.0706;SAS_AF=0.1094;AA=C|||;VT=SNP
4	170455221	rs10028850	T	C	100	PASS	AC=503;AF=0.100439;AN=5008;NS=2504;DP=20237;EAS_AF=0.0308;AMR_AF=0.0476;AFR_AF=0.1974;EUR_AF=0.0706;SAS_AF=0.1094;AA=T|||;VT=SNP
4	170456047	rs56076741	A	G	100	PASS	AC=660;AF=0.131789;AN=5008;NS=2504;DP=19663;EAS_AF=0.1825;AMR_AF=0.098;AFR_AF=0.1732;EUR_AF=0.0994;SAS_AF=0.0808;AA=A|||;VT=SNP
4	170456754	rs13119871	C	T	100	PASS	AC=707;AF=0.141174;AN=5008;NS=2504;DP=17152;EAS_AF=0.0367;AMR_AF=0.1499;AFR_AF=0.0091;EUR_AF=0.2147;SAS_AF=0.3456;AA=C|||;VT=SNP
4	170458248	rs17054992	A	T	100	PASS	AC=492;AF=0.0982428;AN=5008;NS=2504;DP=16375;EAS_AF=0.0308;AMR_AF=0.0476;AFR_AF=0.1891;EUR_AF=0.0706;SAS_AF=0.1094;AA=A|||;VT=SNP
4	170460665	rs61651883	T	C	100	PASS	AC=669;AF=0.133586;AN=5008;NS=2504;DP=23131;EAS_AF=0.1825;AMR_AF=0.098;AFR_AF=0.1793;EUR_AF=0.0994;SAS_AF=0.0818;AA=T|||;VT=SNP
4	170460929	rs17054999	C	T	100	PASS	AC=503;AF=0.100439;AN=5008;NS=2504;DP=20659;EAS_AF=0.0308;AMR_AF=0.0476;AFR_AF=0.1974;EUR_AF=0.0706;SAS_AF=0.1094;AA=T|||;VT=SNP
4	170461196	rs55812407	G	A	100	PASS	AC=504;AF=0.100639;AN=5008;NS=2504;DP=18099;EAS_AF=0.0308;AMR_AF=0.0476;AFR_AF=0.1982;EUR_AF=0.0706;SAS_AF=0.1094;AA=G|||;VT=SNP
4	170461459	rs56347788	C	T	100	PASS	AC=205;AF=0.0409345;AN=5008;NS=2504;DP=16858;EAS_AF=0.0308;AMR_AF=0.0389;AFR_AF=0.0424;EUR_AF=0.0686;SAS_AF=0.0225;AA=C|||;VT=SNP
4	170462145	rs11732322	C	A	100	PASS	AC=498;AF=0.0994409;AN=5008;NS=2504;DP=18278;EAS_AF=0.0308;AMR_AF=0.0476;AFR_AF=0.1936;EUR_AF=0.0706;SAS_AF=0.1094;AA=C|||;VT=SNP
4	170462269	rs9997321	G	A	100	PASS	AC=1528;AF=0.305112;AN=5008;NS=2504;DP=18829;EAS_AF=0.2133;AMR_AF=0.1787;AFR_AF=0.6301;EUR_AF=0.169;SAS_AF=0.1902;AA=A|||;VT=SNP
4	170462979	rs11722114	T	C	100	PASS	AC=1560;AF=0.311502;AN=5008;NS=2504;DP=20355;EAS_AF=0.2173;AMR_AF=0.1816;AFR_AF=0.6346;EUR_AF=0.172;SAS_AF=0.2076;AA=C|||;VT=SNP
4	170463293	rs60207859	G	T	100	PASS	AC=1025;AF=0.204673;AN=5008;NS=2504;DP=20523;EAS_AF=0.1825;AMR_AF=0.1311;AFR_AF=0.4327;EUR_AF=0.0984;SAS_AF=0.0808;AA=G|||;VT=SNP
4	170463895	rs58691417	C	T	100	PASS	AC=498;AF=0.0994409;AN=5008;NS=2504;DP=20707;EAS_AF=0.0308;AMR_AF=0.0476;AFR_AF=0.1936;EUR_AF=0.0706;SAS_AF=0.1094;AA=C|||;VT=SNP
4	170464440	rs11931954	T	C	100	PASS	AC=526;AF=0.105032;AN=5008;NS=2504;DP=18732;EAS_AF=0.1825;AMR_AF=0.085;AFR_AF=0.0802;EUR_AF=0.0974;SAS_AF=0.0808;AA=t|||;VT=SNP
4	170464484	rs34587213	C	T	100	PASS	AC=738;AF=0.147364;AN=5008;NS=2504;DP=19296;EAS_AF=0.0367;AMR_AF=0.1527;AFR_AF=0.0189;EUR_AF=0.2306;SAS_AF=0.3456;AA=c|||;VT=SNP
4	170465073	rs13434679	T	C	100	PASS	AC=503;AF=0.100439;AN=5008;NS=2504;DP=22004;EAS_AF=0.0308;AMR_AF=0.0476;AFR_AF=0.1974;EUR_AF=0.0706;SAS_AF=0.1094;AA=T|||;VT=SNP
4	170467206	rs62334503	G	C	100	PASS	AC=2323;AF=0.463858;AN=5008;NS=2504;DP=20451;EAS_AF=0.744;AMR_AF=0.6354;AFR_AF=0.1188;EUR_AF=0.5666;SAS_AF=0.4141;AA=G|||;VT=SNP
4	170467340	rs11729737	G	C	100	PASS	AC=499;AF=0.0996406;AN=5008;NS=2504;DP=20949;EAS_AF=0.0308;AMR_AF=0.0476;AFR_AF=0.1944;EUR_AF=0.0706;SAS_AF=0.1094;AA=G|||;VT=SNP
4	170467823	rs11730723	G	A	100	PASS	AC=499;AF=0.0996406;AN=5008;NS=2504;DP=21340;EAS_AF=0.0308;AMR_AF=0.0476;AFR_AF=0.1936;EUR_AF=0.0706;SAS_AF=0.1104;AA=G|||;VT=SNP
4	170467876	rs111910453	C	T	100	PASS	AC=1520;AF=0.303514;AN=5008;NS=2504;DP=22503;EAS_AF=0.2133;AMR_AF=0.1787;AFR_AF=0.6241;EUR_AF=0.169;SAS_AF=0.1902;AA=T|||;VT=SNP
4	170468218	rs4431184	A	G	100	PASS	AC=1520;AF=0.303514;AN=5008;NS=2504;DP=20756;EAS_AF=0.2133;AMR_AF=0.1787;AFR_AF=0.6241;EUR_AF=0.169;SAS_AF=0.1902;AA=G|||;VT=SNP
4	170468771	rs113687415	T	C	100	PASS	AC=149;AF=0.0297524;AN=5008;NS=2504;DP=21930;EAS_AF=0.0308;AMR_AF=0.0346;AFR_AF=0.0038;EUR_AF=0.0686;SAS_AF=0.0204;AA=T|||;VT=SNP
4	170469213	rs112434773	T	G	100	PASS	AC=491;AF=0.0980431;AN=5008;NS=2504;DP=21072;EAS_AF=0.0308;AMR_AF=0.0476;AFR_AF=0.1884;EUR_AF=0.0706;SAS_AF=0.1094;AA=T|||;VT=SNP
4	170470153	rs59189423	G	A	100	PASS	AC=526;AF=0.105032;AN=5008;NS=2504;DP=20067;EAS_AF=0.1825;AMR_AF=0.085;AFR_AF=0.0802;EUR_AF=0.0974;SAS_AF=0.0808;AA=G|||;VT=SNP
4	170470545	rs11725103	T	C	100	PASS	AC=498;AF=0.0994409;AN=5008;NS=2504;DP=20422;EAS_AF=0.0308;AMR_AF=0.0476;AFR_AF=0.1936;EUR_AF=0.0706;SAS_AF=0.1094;AA=T|||;VT=SNP
4	170471183	rs10001274	T	C	100	PASS	AC=1730;AF=0.345447;AN=5008;NS=2504;DP=18707;EAS_AF=0.2202;AMR_AF=0.1974;AFR_AF=0.708;EUR_AF=0.1998;SAS_AF=0.2393;AA=C|||;VT=SNP
4	170472044	rs28489925	G	T	100	PASS	AC=503;AF=0.100439;AN=5008;NS=2504;DP=21669;EAS_AF=0.0308;AMR_AF=0.0476;AFR_AF=0.1974;EUR_AF=0.0706;SAS_AF=0.1094;AA=G|||;VT=SNP
4	170473757	rs4296648	G	A	100	PASS	AC=2293;AF=0.457867;AN=5008;NS=2504;DP=18418;EAS_AF=0.744;AMR_AF=0.6354;AFR_AF=0.0961;EUR_AF=0.5656;SAS_AF=0.4151;AA=G|||;VT=SNP
4	170474244	rs7687728	C	T	100	PASS	AC=2324;AF=0.464058;AN=5008;NS=2504;DP=17815;EAS_AF=0.744;AMR_AF=0.6383;AFR_AF=0.1188;EUR_AF=0.5656;SAS_AF=0.4141;AA=C|||;VT=SNP
4	170474693	rs7693196	C	T	100	PASS	AC=587;AF=0.117212;AN=5008;NS=2504;DP=18029;EAS_AF=0.1825;AMR_AF=0.0908;AFR_AF=0.1225;EUR_AF=0.0984;SAS_AF=0.0808;AA=C|||;VT=SNP
4	170475354	rs116358199	A	C	100	PASS	AC=375;AF=0.0748802;AN=5008;NS=2504;DP=17552;EAS_AF=0.1825;AMR_AF=0.0648;AFR_AF=0.0038;EUR_AF=0.0825;SAS_AF=0.0593;AA=A|||;VT=SNP
4	170475356	rs72692928	C	T	100	PASS	AC=503;AF=0.100439;AN=5008;NS=2504;DP=17544;EAS_AF=0.0308;AMR_AF=0.0476;AFR_AF=0.1974;EUR_AF=0.0706;SAS_AF=0.1094;AA=C|||;VT=SNP
4	170475385	rs112602996	A	G	100	PASS	AC=253;AF=0.0505192;AN=5008;NS=2504;DP=16621;EAS_AF=0.0308;AMR_AF=0.0403;AFR_AF=0.0779;EUR_AF=0.0686;SAS_AF=0.0225;AA=A|||;VT=SNP
4	170475862	rs72974737	A	G	100	PASS	AC=527;AF=0.105232;AN=5008;NS=2504;DP=17489;EAS_AF=0.1825;AMR_AF=0.085;AFR_AF=0.0802;EUR_AF=0.0984;SAS_AF=0.0808;AA=A|||;VT=SNP
4	170476233	rs10024935	G	A	100	PASS	AC=496;AF=0.0990415;AN=5008;NS=2504;DP=15858;EAS_AF=0.0308;AMR_AF=0.0476;AFR_AF=0.1921;EUR_AF=0.0706;SAS_AF=0.1094;AA=G|||;VT=SNP
4	170476572	rs10027406	G	C	100	PASS	AC=1521;AF=0.303714;AN=5008;NS=2504;DP=18922;EAS_AF=0.2133;AMR_AF=0.1787;AFR_AF=0.6241;EUR_AF=0.17;SAS_AF=0.1902;AA=C|||;VT=SNP
4	170477451	rs10028237	G	C	100	PASS	AC=494;AF=0.0986422;AN=5008;NS=2504;DP=18173;EAS_AF=0.0308;AMR_AF=0.0476;AFR_AF=0.1906;EUR_AF=0.0706;SAS_AF=0.1094;AA=G|||;VT=SNP
4	170477524	rs10022807	T	C	100	PASS	AC=503;AF=0.100439;AN=5008;NS=2504;DP=17120;EAS_AF=0.0308;AMR_AF=0.0476;AFR_AF=0.1974;EUR_AF=0.0706;SAS_AF=0.1094;AA=T|||;VT=SNP
4	170477843	rs12504510	C	T	100	PASS	AC=727;AF=0.145168;AN=5008;NS=2504;DP=15569;EAS_AF=0.0367;AMR_AF=0.1513;AFR_AF=0.0113;EUR_AF=0.2306;SAS_AF=0.3456;AA=C|||;VT=SNP
4	170478412	rs11943164	T	C	100	PASS	AC=375;AF=0.0748802;AN=5008;NS=2504;DP=18233;EAS_AF=0.1825;AMR_AF=0.0648;AFR_AF=0.0038;EUR_AF=0.0825;SAS_AF=0.0593;AA=T|||;VT=SNP
4	170478451	rs11728394	C	A	100	PASS	AC=504;AF=0.100639;AN=5008;NS=2504;DP=19844;EAS_AF=0.0308;AMR_AF=0.0476;AFR_AF=0.1974;EUR_AF=0.0706;SAS_AF=0.1104;AA=A|||;VT=SNP
4	170478577	rs6818590	A	C	100	PASS	AC=588;AF=0.117412;AN=5008;NS=2504;DP=20529;EAS_AF=0.1825;AMR_AF=0.0908;AFR_AF=0.1225;EUR_AF=0.0984;SAS_AF=0.0818;AA=A|||;VT=SNP
4	170479397	rs28650100	A	G	100	PASS	AC=498;AF=0.0994409;AN=5008;NS=2504;DP=18692;EAS_AF=0.0308;AMR_AF=0.0476;AFR_AF=0.1936;EUR_AF=0.0706;SAS_AF=0.1094;AA=A|||;VT=SNP
4	170479434	rs72974740	T	C	100	PASS	AC=661;AF=0.131989;AN=5008;NS=2504;DP=19010;EAS_AF=0.1825;AMR_AF=0.098;AFR_AF=0.174;EUR_AF=0.0994;SAS_AF=0.0808;AA=T|||;VT=SNP
4	170479484	rs28545308	C	T	100	PASS	AC=503;AF=0.100439;AN=5008;NS=2504;DP=19787;EAS_AF=0.0308;AMR_AF=0.0476;AFR_AF=0.1974;EUR_AF=0.0706;SAS_AF=0.1094;AA=C|||;VT=SNP
4	170479596	rs59580257	T	A	100	PASS	AC=527;AF=0.105232;AN=5008;NS=2504;DP=19435;EAS_AF=0.1825;AMR_AF=0.085;AFR_AF=0.0802;EUR_AF=0.0984;SAS_AF=0.0808;AA=T|||;VT=SNP
4	170479724	rs72692934	G	A	100	PASS	AC=498;AF=0.0994409;AN=5008;NS=2504;DP=18168;EAS_AF=0.0308;AMR_AF=0.0476;AFR_AF=0.1936;EUR_AF=0.0706;SAS_AF=0.1094;AA=G|||;VT=SNP
4	170479800	rs72692936	G	C	100	PASS	AC=491;AF=0.0980431;AN=5008;NS=2504;DP=17632;EAS_AF=0.0308;AMR_AF=0.0476;AFR_AF=0.1884;EUR_AF=0.0706;SAS_AF=0.1094;AA=G|||;VT=SNP
4	170480888	rs35867013	C	T	100	PASS	AC=1089;AF=0.217452;AN=5008;NS=2504;DP=16947;EAS_AF=0.0377;AMR_AF=0.1844;AFR_AF=0.2655;EUR_AF=0.2316;SAS_AF=0.3466;AA=C|||;VT=SNP
4	170481414	rs10016460	T	A	100	PASS	AC=503;AF=0.100439;AN=5008;NS=2504;DP=17964;EAS_AF=0.0308;AMR_AF=0.0476;AFR_AF=0.1974;EUR_AF=0.0706;SAS_AF=0.1094;AA=A|||;VT=SNP
4	170483956	rs72692941	T	A	100	PASS	AC=503;AF=0.100439;AN=5008;NS=2504;DP=15196;EAS_AF=0.0308;AMR_AF=0.0476;AFR_AF=0.1974;EUR_AF=0.0706;SAS_AF=0.1094;AA=T|||;VT=SNP
4	170483960	rs57526222	T	C	100	PASS	AC=659;AF=0.131589;AN=5008;NS=2504;DP=15174;EAS_AF=0.1825;AMR_AF=0.098;AFR_AF=0.1732;EUR_AF=0.0984;SAS_AF=0.0808;AA=T|||;VT=SNP
4	170484383	rs11943094	A	G	100	PASS	AC=1560;AF=0.311502;AN=5008;NS=2504;DP=13328;EAS_AF=0.2173;AMR_AF=0.1816;AFR_AF=0.6346;EUR_AF=0.172;SAS_AF=0.2076;AA=G|||;VT=SNP
4	170484963	rs10026242	A	T	100	PASS	AC=491;AF=0.0980431;AN=5008;NS=2504;DP=18064;EAS_AF=0.0308;AMR_AF=0.0476;AFR_AF=0.1884;EUR_AF=0.0706;SAS_AF=0.1094;AA=A|||;VT=SNP
4	170485314	rs115520737	A	G	100	PASS	AC=217;AF=0.0433307;AN=5008;NS=2504;DP=14026;EAS_AF=0.002;AMR_AF=0.0461;AFR_AF=0.0053;EUR_AF=0.0875;SAS_AF=0.09;AA=A|||;VT=SNP
4	170485742	rs28708569	C	A	100	PASS	AC=503;AF=0.100439;AN=5008;NS=2504;DP=15073;EAS_AF=0.0308;AMR_AF=0.0476;AFR_AF=0.1974;EUR_AF=0.0706;SAS_AF=0.1094;AA=A|||;VT=SNP
4	170485882	rs60121932	C	T	100	PASS	AC=503;AF=0.100439;AN=5008;NS=2504;DP=17317;EAS_AF=0.0308;AMR_AF=0.0476;AFR_AF=0.1974;EUR_AF=0.0706;SAS_AF=0.1094;AA=T|||;VT=SNP
4	170486405	rs72692947	G	A	100	PASS	AC=161;AF=0.0321486;AN=5008;NS=2504;DP=19184;EAS_AF=0.0308;AMR_AF=0.0346;AFR_AF=0.0113;EUR_AF=0.0686;SAS_AF=0.0225;AA=G|||;VT=SNP
4	170486710	rs10032225	A	G	100	PASS	AC=1560;AF=0.311502;AN=5008;NS=2504;DP=19645;EAS_AF=0.2173;AMR_AF=0.1816;AFR_AF=0.6346;EUR_AF=0.172;SAS_AF=0.2076;AA=G|||;VT=SNP
4	170486757	rs10032236	A	G	100	PASS	AC=503;AF=0.100439;AN=5008;NS=2504;DP=19114;EAS_AF=0.0308;AMR_AF=0.0476;AFR_AF=0.1974;EUR_AF=0.0706;SAS_AF=0.1094;AA=A|||;VT=SNP
4	170487554	rs10520156	G	A	100	PASS	AC=728;AF=0.145367;AN=5008;NS=2504;DP=17893;EAS_AF=0.0367;AMR_AF=0.1513;AFR_AF=0.0121;EUR_AF=0.2306;SAS_AF=0.3456;AA=G|||;VT=SNP
4	170488714	rs13327970	T	C	100	PASS	AC=1560;AF=0.311502;AN=5008;NS=2504;DP=16390;EAS_AF=0.2173;AMR_AF=0.1816;AFR_AF=0.6346;EUR_AF=0.172;SAS_AF=0.2076;AA=C|||;VT=SNP
4	170488796	rs13327919	C	T	100	PASS	AC=491;AF=0.0980431;AN=5008;NS=2504;DP=18097;EAS_AF=0.0308;AMR_AF=0.0476;AFR_AF=0.1884;EUR_AF=0.0706;SAS_AF=0.1094;AA=C|||;VT=SNP
4	170489943	rs9998061	C	T	100	PASS	AC=497;AF=0.0992412;AN=5008;NS=2504;DP=13700;EAS_AF=0.0308;AMR_AF=0.0476;AFR_AF=0.1929;EUR_AF=0.0706;SAS_AF=0.1094;AA=C|||;VT=SNP
4	170490066	rs111404214	G	A	100	PASS	AC=664;AF=0.132588;AN=5008;NS=2504;DP=11948;EAS_AF=0.1825;AMR_AF=0.098;AFR_AF=0.177;EUR_AF=0.0984;SAS_AF=0.0808;AA=G|||;VT=SNP
4	170490325	rs13327988	T	G	100	PASS	AC=504;AF=0.100639;AN=5008;NS=2504;DP=12495;EAS_AF=0.0308;AMR_AF=0.0476;AFR_AF=0.1974;EUR_AF=0.0706;SAS_AF=0.1104;AA=T|||;VT=SNP
4	170490351	rs13328016	G	T	100	PASS	AC=1533;AF=0.30611;AN=5008;NS=2504;DP=12782;EAS_AF=0.2133;AMR_AF=0.1787;AFR_AF=0.6339;EUR_AF=0.169;SAS_AF=0.1902;AA=T|||;VT=SNP
4	170490455	rs76005534	T	A	100	PASS	AC=586;AF=0.117013;AN=5008;NS=2504;DP=13481;EAS_AF=0.1825;AMR_AF=0.0908;AFR_AF=0.1225;EUR_AF=0.0974;SAS_AF=0.0808;AA=T|||;VT=SNP
4	170491546	rs184949722	C	T	100	PASS	AC=526;AF=0.105032;AN=5008;NS=2504;DP=10188;EAS_AF=0.1825;AMR_AF=0.085;AFR_AF=0.0802;EUR_AF=0.0974;SAS_AF=0.0808;AA=c|||;VT=SNP
4	170492958	rs7692349	T	C	100	PASS	AC=1560;AF=0.311502;AN=5008;NS=2504;DP=18088;EAS_AF=0.2173;AMR_AF=0.1816;AFR_AF=0.6346;EUR_AF=0.172;SAS_AF=0.2076;AA=-|||;VT=SNP
4	170492973	rs10019176	A	G	100	PASS	AC=503;AF=0.100439;AN=5008;NS=2504;DP=18484;EAS_AF=0.0308;AMR_AF=0.0476;AFR_AF=0.1974;EUR_AF=0.0706;SAS_AF=0.1094;AA=-|||;VT=SNP
4	170494376	rs4440181	G	C	100	PASS	AC=526;AF=0.105032;AN=5008;NS=2504;DP=19592;EAS_AF=0.1825;AMR_AF=0.085;AFR_AF=0.0802;EUR_AF=0.0974;SAS_AF=0.0808;AA=G|||;VT=SNP
4	170495000	rs10027897	T	C	100	PASS	AC=503;AF=0.100439;AN=5008;NS=2504;DP=19323;EAS_AF=0.0308;AMR_AF=0.0476;AFR_AF=0.1974;EUR_AF=0.0706;SAS_AF=0.1094;AA=T|||;VT=SNP
4	170495636	rs55724275	C	T	100	PASS	AC=1557;AF=0.310903;AN=5008;NS=2504;DP=13907;EAS_AF=0.2143;AMR_AF=0.1816;AFR_AF=0.6346;EUR_AF=0.172;SAS_AF=0.2076;AA=T|||;VT=SNP
4	170496454	rs7682772	G	A	100	PASS	AC=585;AF=0.116813;AN=5008;NS=2504;DP=21402;EAS_AF=0.1825;AMR_AF=0.0908;AFR_AF=0.1218;EUR_AF=0.0974;SAS_AF=0.0808;AA=G|||;VT=SNP
4	170496648	rs72692961	C	A	100	PASS	AC=148;AF=0.0295527;AN=5008;NS=2504;DP=18766;EAS_AF=0.0298;AMR_AF=0.0346;AFR_AF=0.0038;EUR_AF=0.0686;SAS_AF=0.0204;AA=C|||;VT=SNP
4	170497070	rs12512274	A	T	100	PASS	AC=4440;AF=0.886581;AN=5008;NS=2504;DP=14437;EAS_AF=0.9692;AMR_AF=0.9496;AFR_AF=0.7564;EUR_AF=0.9274;SAS_AF=0.8906;AA=a|||;VT=SNP
4	170497564	rs28679431	T	C	100	PASS	AC=499;AF=0.0996406;AN=5008;NS=2504;DP=19149;EAS_AF=0.0308;AMR_AF=0.0476;AFR_AF=0.1944;EUR_AF=0.0706;SAS_AF=0.1094;AA=T|||;VT=SNP
4	170500855	rs112315151	C	T	100	PASS	AC=525;AF=0.104832;AN=5008;NS=2504;DP=16166;EAS_AF=0.1825;AMR_AF=0.085;AFR_AF=0.0794;EUR_AF=0.0974;SAS_AF=0.0808;AA=C|||;VT=SNP
4	170501850	rs7665092	A	T	100	PASS	AC=1525;AF=0.304513;AN=5008;NS=2504;DP=11218;EAS_AF=0.2133;AMR_AF=0.1787;AFR_AF=0.6278;EUR_AF=0.169;SAS_AF=0.1902;AA=T|||;VT=SNP
4	170501954	rs7670271	T	C	100	PASS	AC=1525;AF=0.304513;AN=5008;NS=2504;DP=12808;EAS_AF=0.2133;AMR_AF=0.1787;AFR_AF=0.6278;EUR_AF=0.169;SAS_AF=0.1902;AA=C|||;VT=SNP
4	170503877	rs4342158	T	G	100	PASS	AC=1559;AF=0.311302;AN=5008;NS=2504;DP=16628;EAS_AF=0.2163;AMR_AF=0.1816;AFR_AF=0.6346;EUR_AF=0.172;SAS_AF=0.2076;AA=G|||;VT=SNP
4	170504900	rs35301337	C	T	100	PASS	AC=728;AF=0.145367;AN=5008;NS=2504;DP=18395;EAS_AF=0.0367;AMR_AF=0.1513;AFR_AF=0.0113;EUR_AF=0.2306;SAS_AF=0.3466;AA=C|||;VT=SNP
4	170505299	rs7661708	C	T	100	PASS	AC=1520;AF=0.303514;AN=5008;NS=2504;DP=15308;EAS_AF=0.2133;AMR_AF=0.1787;AFR_AF=0.6241;EUR_AF=0.169;SAS_AF=0.1902;AA=T|||;VT=SNP
4	170506178	rs55689209	T	A	100	PASS	AC=587;AF=0.117212;AN=5008;NS=2504;DP=16616;EAS_AF=0.1825;AMR_AF=0.0908;AFR_AF=0.1218;EUR_AF=0.0974;SAS_AF=0.0828;AA=T|||;VT=SNP
4	170506959	rs60579393	A	G	100	PASS	AC=1162;AF=0.232029;AN=5008;NS=2504;DP=15591;EAS_AF=0.2133;AMR_AF=0.1455;AFR_AF=0.3707;EUR_AF=0.169;SAS_AF=0.1902;AA=G|||;VT=SNP
4	170507618	rs10007145	T	G	100	PASS	AC=503;AF=0.100439;AN=5008;NS=2504;DP=16769;EAS_AF=0.0308;AMR_AF=0.0476;AFR_AF=0.1974;EUR_AF=0.0706;SAS_AF=0.1094;AA=T|||;VT=SNP
4	170508451	rs10007936	T	C	100	PASS	AC=503;AF=0.100439;AN=5008;NS=2504;DP=12675;EAS_AF=0.0308;AMR_AF=0.0476;AFR_AF=0.1974;EUR_AF=0.0706;SAS_AF=0.1094;AA=T|||;VT=SNP
4	170508586	rs9993493	T	C	100	PASS	AC=1520;AF=0.303514;AN=5008;NS=2504;DP=13452;EAS_AF=0.2133;AMR_AF=0.1787;AFR_AF=0.6241;EUR_AF=0.169;SAS_AF=0.1902;AA=C|||;VT=SNP
4	170509034	rs72974758	T	C	100	PASS	AC=491;AF=0.0980431;AN=5008;NS=2504;DP=13573;EAS_AF=0.1825;AMR_AF=0.0836;AFR_AF=0.0545;EUR_AF=0.0974;SAS_AF=0.0808;AA=T|||;VT=SNP
4	170509386	rs7699772	C	T	100	PASS	AC=503;AF=0.100439;AN=5008;NS=2504;DP=16159;EAS_AF=0.0308;AMR_AF=0.0476;AFR_AF=0.1974;EUR_AF=0.0706;SAS_AF=0.1094;AA=C|||;VT=SNP
4	170509412	rs7698452	G	A	100	PASS	AC=503;AF=0.100439;AN=5008;NS=2504;DP=16817;EAS_AF=0.0308;AMR_AF=0.0476;AFR_AF=0.1974;EUR_AF=0.0706;SAS_AF=0.1094;AA=G|||;VT=SNP
4	170511551	rs4235024	T	G	100	PASS	AC=2304;AF=0.460064;AN=5008;NS=2504;DP=20205;EAS_AF=0.744;AMR_AF=0.6369;AFR_AF=0.0961;EUR_AF=0.5656;SAS_AF=0.4254;AA=T|||;VT=SNP
4	170513036	rs7661340	T	C	100	PASS	AC=503;AF=0.100439;AN=5008;NS=2504;DP=14316;EAS_AF=0.0308;AMR_AF=0.0476;AFR_AF=0.1974;EUR_AF=0.0706;SAS_AF=0.1094;AA=T|||;VT=SNP
4	170513508	rs6840797	G	T	100	PASS	AC=1520;AF=0.303514;AN=5008;NS=2504;DP=15468;EAS_AF=0.2133;AMR_AF=0.1787;AFR_AF=0.6241;EUR_AF=0.169;SAS_AF=0.1902;AA=T|||;VT=SNP
4	170513822	rs72692987	A	G	100	PASS	AC=498;AF=0.0994409;AN=5008;NS=2504;DP=13818;EAS_AF=0.0308;AMR_AF=0.0476;AFR_AF=0.1936;EUR_AF=0.0706;SAS_AF=0.1094;AA=A|||;VT=SNP
4	170514197	rs72692988	C	T	100	PASS	AC=503;AF=0.100439;AN=5008;NS=2504;DP=17369;EAS_AF=0.0308;AMR_AF=0.0476;AFR_AF=0.1974;EUR_AF=0.0706;SAS_AF=0.1094;AA=T|||;VT=SNP
4	170514215	rs72692990	A	G	100	PASS	AC=503;AF=0.100439;AN=5008;NS=2504;DP=17070;EAS_AF=0.0308;AMR_AF=0.0476;AFR_AF=0.1974;EUR_AF=0.0706;SAS_AF=0.1094;AA=A|||;VT=SNP
4	170514470	rs72692991	T	A	100	PASS	AC=203;AF=0.0405351;AN=5008;NS=2504;DP=17831;EAS_AF=0.0308;AMR_AF=0.0389;AFR_AF=0.0408;EUR_AF=0.0686;SAS_AF=0.0225;AA=T|||;VT=SNP
4	170514664	rs72974761	C	G	100	PASS	AC=526;AF=0.105032;AN=5008;NS=2504;DP=19684;EAS_AF=0.1825;AMR_AF=0.085;AFR_AF=0.0802;EUR_AF=0.0974;SAS_AF=0.0808;AA=C|||;VT=SNP
4	170514866	rs4464523	G	A	100	PASS	AC=690;AF=0.13778;AN=5008;NS=2504;DP=15835;EAS_AF=0.1825;AMR_AF=0.0994;AFR_AF=0.1944;EUR_AF=0.1004;SAS_AF=0.0808;AA=G|||;VT=SNP
4	170515126	rs4629400	T	C	100	PASS	AC=1525;AF=0.304513;AN=5008;NS=2504;DP=11075;EAS_AF=0.2133;AMR_AF=0.1787;AFR_AF=0.6278;EUR_AF=0.169;SAS_AF=0.1902;AA=C|||;VT=SNP
4	170515429	rs72974765	T	C	100	PASS	AC=526;AF=0.105032;AN=5008;NS=2504;DP=17336;EAS_AF=0.1825;AMR_AF=0.085;AFR_AF=0.0802;EUR_AF=0.0974;SAS_AF=0.0808;AA=T|||;VT=SNP
4	170516219	rs11725757	C	G	100	PASS	AC=2292;AF=0.457668;AN=5008;NS=2504;DP=17241;EAS_AF=0.744;AMR_AF=0.6354;AFR_AF=0.0961;EUR_AF=0.5656;SAS_AF=0.4141;AA=C|||;VT=SNP
4	170516246	rs4619853	T	C	100	PASS	AC=739;AF=0.147564;AN=5008;NS=2504;DP=16795;EAS_AF=0.0377;AMR_AF=0.1513;AFR_AF=0.0189;EUR_AF=0.2306;SAS_AF=0.3466;AA=T|||;VT=SNP
4	170516353	rs10016485	T	C	100	PASS	AC=738;AF=0.147364;AN=5008;NS=2504;DP=17044;EAS_AF=0.0367;AMR_AF=0.1513;AFR_AF=0.0189;EUR_AF=0.2306;SAS_AF=0.3466;AA=T|||;VT=SNP
4	170516573	rs9312452	T	C	100	PASS	AC=1525;AF=0.304513;AN=5008;NS=2504;DP=15303;EAS_AF=0.2133;AMR_AF=0.1787;AFR_AF=0.6278;EUR_AF=0.169;SAS_AF=0.1902;AA=C|||;VT=SNP
4	170516604	rs12507019	A	G	100	PASS	AC=728;AF=0.145367;AN=5008;NS=2504;DP=15992;EAS_AF=0.0367;AMR_AF=0.1513;AFR_AF=0.0113;EUR_AF=0.2306;SAS_AF=0.3466;AA=A|||;VT=SNP
4	170516959	rs7687585	T	A	100	PASS	AC=1561;AF=0.311701;AN=5008;NS=2504;DP=12747;EAS_AF=0.2173;AMR_AF=0.1816;AFR_AF=0.6346;EUR_AF=0.172;SAS_AF=0.2086;AA=A|||;VT=SNP
4	170516967	rs7682570	A	G	100	PASS	AC=503;AF=0.100439;AN=5008;NS=2504;DP=12829;EAS_AF=0.0308;AMR_AF=0.0476;AFR_AF=0.1974;EUR_AF=0.0706;SAS_AF=0.1094;AA=G|||;VT=SNP
4	170518527	rs10461329	G	C	100	PASS	AC=661;AF=0.131989;AN=5008;NS=2504;DP=12622;EAS_AF=0.1825;AMR_AF=0.098;AFR_AF=0.1747;EUR_AF=0.0984;SAS_AF=0.0808;AA=G|||;VT=SNP
4	170518773	rs116523146	C	T	100	PASS	AC=491;AF=0.0980431;AN=5008;NS=2504;DP=11833;EAS_AF=0.1825;AMR_AF=0.0836;AFR_AF=0.0545;EUR_AF=0.0974;SAS_AF=0.0808;AA=C|||;VT=SNP
4	170521123	rs72974770	C	T	100	PASS	AC=658;AF=0.13139;AN=5008;NS=2504;DP=17845;EAS_AF=0.1825;AMR_AF=0.098;AFR_AF=0.1725;EUR_AF=0.0984;SAS_AF=0.0808;AA=C|||;VT=SNP
4	170521885	rs58681170	T	C	100	PASS	AC=526;AF=0.105032;AN=5008;NS=2504;DP=15423;EAS_AF=0.1825;AMR_AF=0.085;AFR_AF=0.0802;EUR_AF=0.0974;SAS_AF=0.0808;AA=T|||;VT=SNP
4	170522045	rs72692999	C	T	100	PASS	AC=498;AF=0.0994409;AN=5008;NS=2504;DP=16242;EAS_AF=0.0308;AMR_AF=0.0476;AFR_AF=0.1936;EUR_AF=0.0706;SAS_AF=0.1094;AA=C|||;VT=SNP
4	170522100	rs57452030	C	T	100	PASS	AC=456;AF=0.0910543;AN=5008;NS=2504;DP=15715;EAS_AF=0.1825;AMR_AF=0.0836;AFR_AF=0.028;EUR_AF=0.0974;SAS_AF=0.0808;AA=C|||;VT=SNP
4	170522432	rs58983987	T	C	100	PASS	AC=526;AF=0.105032;AN=5008;NS=2504;DP=16559;EAS_AF=0.1825;AMR_AF=0.085;AFR_AF=0.0802;EUR_AF=0.0974;SAS_AF=0.0808;AA=T|||;VT=SNP
4	170522547	rs17545118	G	A	100	PASS	AC=498;AF=0.0994409;AN=5008;NS=2504;DP=17749;EAS_AF=0.0308;AMR_AF=0.0476;AFR_AF=0.1936;EUR_AF=0.0706;SAS_AF=0.1094;AA=G|||;VT=SNP
4	170522973	rs4692570	C	T	100	PASS	AC=2291;AF=0.457468;AN=5008;NS=2504;DP=14731;EAS_AF=0.744;AMR_AF=0.6354;AFR_AF=0.0961;EUR_AF=0.5656;SAS_AF=0.4131;AA=C|||;VT=SNP
4	170523918	rs4257622	T	C	100	PASS	AC=506;AF=0.101038;AN=5008;NS=2504;DP=15134;EAS_AF=0.0308;AMR_AF=0.0476;AFR_AF=0.1974;EUR_AF=0.0706;SAS_AF=0.1125;AA=T|||;VT=SNP
4	170524244	rs6553444	T	C	100	PASS	AC=506;AF=0.101038;AN=5008;NS=2504;DP=18496;EAS_AF=0.0308;AMR_AF=0.0476;AFR_AF=0.1974;EUR_AF=0.0706;SAS_AF=0.1125;AA=C|||;VT=SNP
4	170524303	rs57900656	T	C	100	PASS	AC=526;AF=0.105032;AN=5008;NS=2504;DP=18487;EAS_AF=0.1825;AMR_AF=0.085;AFR_AF=0.0802;EUR_AF=0.0974;SAS_AF=0.0808;AA=T|||;VT=SNP
4	170524350	rs72974774	T	C	100	PASS	AC=526;AF=0.105032;AN=5008;NS=2504;DP=18988;EAS_AF=0.1825;AMR_AF=0.085;AFR_AF=0.0802;EUR_AF=0.0974;SAS_AF=0.0808;AA=T|||;VT=SNP
4	170524429	rs72974775	G	C	100	PASS	AC=658;AF=0.13139;AN=5008;NS=2504;DP=19382;EAS_AF=0.1825;AMR_AF=0.098;AFR_AF=0.1725;EUR_AF=0.0984;SAS_AF=0.0808;AA=G|||;VT=SNP
4	170524831	rs72974776	G	C	100	PASS	AC=526;AF=0.105032;AN=5008;NS=2504;DP=16692;EAS_AF=0.1825;AMR_AF=0.085;AFR_AF=0.0802;EUR_AF=0.0974;SAS_AF=0.0808;AA=G|||;VT=SNP
4	170525492	rs28529722	G	A	100	PASS	AC=503;AF=0.100439;AN=5008;NS=2504;DP=16029;EAS_AF=0.0308;AMR_AF=0.0476;AFR_AF=0.1974;EUR_AF=0.0706;SAS_AF=0.1094;AA=G|||;VT=SNP
4	170525543	rs4579081	A	C	100	PASS	AC=1519;AF=0.303315;AN=5008;NS=2504;DP=17270;EAS_AF=0.2133;AMR_AF=0.1787;AFR_AF=0.6233;EUR_AF=0.169;SAS_AF=0.1902;AA=C|||;VT=SNP
4	170525701	rs12499239	G	A	100	PASS	AC=2326;AF=0.464457;AN=5008;NS=2504;DP=19216;EAS_AF=0.744;AMR_AF=0.6383;AFR_AF=0.1188;EUR_AF=0.5676;SAS_AF=0.4141;AA=G|||;VT=SNP
4	170526383	rs10028880	A	G	100	PASS	AC=506;AF=0.101038;AN=5008;NS=2504;DP=16845;EAS_AF=0.0308;AMR_AF=0.0476;AFR_AF=0.1974;EUR_AF=0.0706;SAS_AF=0.1125;AA=A|||;VT=SNP
4	170526980	rs17055039	G	C	100	PASS	AC=501;AF=0.10004;AN=5008;NS=2504;DP=17412;EAS_AF=0.0308;AMR_AF=0.0476;AFR_AF=0.1936;EUR_AF=0.0706;SAS_AF=0.1125;AA=G|||;VT=SNP
4	170527199	rs7688739	G	C	100	PASS	AC=1557;AF=0.310903;AN=5008;NS=2504;DP=17498;EAS_AF=0.2173;AMR_AF=0.1816;AFR_AF=0.6301;EUR_AF=0.172;SAS_AF=0.2106;AA=C|||;VT=SNP
4	170528472	rs12498978	T	C	100	PASS	AC=2392;AF=0.477636;AN=5008;NS=2504;DP=15479;EAS_AF=0.744;AMR_AF=0.6412;AFR_AF=0.1672;EUR_AF=0.5666;SAS_AF=0.4151;AA=T|||;VT=SNP
4	170528678	rs7665948	G	A	100	PASS	AC=1512;AF=0.301917;AN=5008;NS=2504;DP=12130;EAS_AF=0.2143;AMR_AF=0.1787;AFR_AF=0.618;EUR_AF=0.169;SAS_AF=0.1892;AA=g|||;VT=SNP
4	170528804	rs56366216	T	C	100	PASS	AC=535;AF=0.106829;AN=5008;NS=2504;DP=10226;EAS_AF=0.0337;AMR_AF=0.0476;AFR_AF=0.205;EUR_AF=0.0716;SAS_AF=0.1278;AA=C|||;VT=SNP
4	170529477	rs12054631	G	C	100	PASS	AC=527;AF=0.105232;AN=5008;NS=2504;DP=16568;EAS_AF=0.1825;AMR_AF=0.085;AFR_AF=0.0809;EUR_AF=0.0974;SAS_AF=0.0808;AA=G|||;VT=SNP
4	170530169	rs112174133	A	G	100	PASS	AC=1555;AF=0.310503;AN=5008;NS=2504;DP=12592;EAS_AF=0.2153;AMR_AF=0.1816;AFR_AF=0.6301;EUR_AF=0.172;SAS_AF=0.2106;AA=G|||;VT=SNP
4	170530525	rs72694707	T	A	100	PASS	AC=491;AF=0.0980431;AN=5008;NS=2504;DP=16134;EAS_AF=0.0308;AMR_AF=0.0476;AFR_AF=0.1884;EUR_AF=0.0706;SAS_AF=0.1094;AA=T|||;VT=SNP
4	170530753	rs56815821	A	T	100	PASS	AC=659;AF=0.131589;AN=5008;NS=2504;DP=14693;EAS_AF=0.1825;AMR_AF=0.098;AFR_AF=0.1732;EUR_AF=0.0984;SAS_AF=0.0808;AA=T|||;VT=SNP
4	170531229	rs10030209	T	C	100	PASS	AC=503;AF=0.100439;AN=5008;NS=2504;DP=13138;EAS_AF=0.0308;AMR_AF=0.0476;AFR_AF=0.1952;EUR_AF=0.0706;SAS_AF=0.1125;AA=C|||;VT=SNP
4	170531473	rs7682025	C	T	100	PASS	AC=1520;AF=0.303514;AN=5008;NS=2504;DP=16768;EAS_AF=0.2143;AMR_AF=0.1787;AFR_AF=0.621;EUR_AF=0.169;SAS_AF=0.1933;AA=T|||;VT=SNP
4	170531558	rs9995759	G	A	100	PASS	AC=498;AF=0.0994409;AN=5008;NS=2504;DP=17613;EAS_AF=0.0308;AMR_AF=0.0476;AFR_AF=0.1936;EUR_AF=0.0706;SAS_AF=0.1094;AA=G|||;VT=SNP
4	170531605	rs10018998	C	T	100	PASS	AC=501;AF=0.10004;AN=5008;NS=2504;DP=16198;EAS_AF=0.0308;AMR_AF=0.0476;AFR_AF=0.1936;EUR_AF=0.0706;SAS_AF=0.1125;AA=C|||;VT=SNP
4	170532177	rs72694708	C	T	100	PASS	AC=494;AF=0.0986422;AN=5008;NS=2504;DP=19350;EAS_AF=0.0308;AMR_AF=0.0476;AFR_AF=0.1884;EUR_AF=0.0706;SAS_AF=0.1125;AA=C|||;VT=SNP
4	170532701	rs57396792	G	T	100	PASS	AC=526;AF=0.105032;AN=5008;NS=2504;DP=18770;EAS_AF=0.1825;AMR_AF=0.085;AFR_AF=0.0802;EUR_AF=0.0974;SAS_AF=0.0808;AA=G|||;VT=SNP
4	170532808	rs28439336	A	G	100	PASS	AC=1521;AF=0.303714;AN=5008;NS=2504;DP=18488;EAS_AF=0.2133;AMR_AF=0.1772;AFR_AF=0.6233;EUR_AF=0.169;SAS_AF=0.1933;AA=G|||;VT=SNP
4	170532858	rs28535010	C	T	100	PASS	AC=737;AF=0.147165;AN=5008;NS=2504;DP=18677;EAS_AF=0.0367;AMR_AF=0.1527;AFR_AF=0.0182;EUR_AF=0.2306;SAS_AF=0.3456;AA=C|||;VT=SNP
4	170533736	rs10520157	G	T	100	PASS	AC=590;AF=0.117812;AN=5008;NS=2504;DP=12109;EAS_AF=0.1815;AMR_AF=0.1052;AFR_AF=0.0809;EUR_AF=0.1302;SAS_AF=0.0982;AA=G|||;VT=SNP
4	170534100	rs11132810	A	C	100	PASS	AC=1116;AF=0.222843;AN=5008;NS=2504;DP=15115;EAS_AF=0.5079;AMR_AF=0.2305;AFR_AF=0.0182;EUR_AF=0.2475;SAS_AF=0.1748;AA=A|||;VT=SNP
4	170534428	rs11722212	A	G	100	PASS	AC=516;AF=0.103035;AN=5008;NS=2504;DP=18496;EAS_AF=0.0317;AMR_AF=0.0504;AFR_AF=0.1952;EUR_AF=0.0676;SAS_AF=0.1258;AA=A|||;VT=SNP
4	170535958	rs10008853	G	A	100	PASS	AC=481;AF=0.0960463;AN=5008;NS=2504;DP=18041;EAS_AF=0.0308;AMR_AF=0.0447;AFR_AF=0.1823;EUR_AF=0.0676;SAS_AF=0.1125;AA=G|||;VT=SNP
4	170536111	rs7696555	T	A	100	PASS	AC=2239;AF=0.447085;AN=5008;NS=2504;DP=16377;EAS_AF=0.746;AMR_AF=0.6182;AFR_AF=0.0976;EUR_AF=0.5368;SAS_AF=0.3978;AA=T|||;VT=SNP
4	170537560	rs28505874	G	C	100	PASS	AC=734;AF=0.146565;AN=5008;NS=2504;DP=16710;EAS_AF=0.0367;AMR_AF=0.1513;AFR_AF=0.0189;EUR_AF=0.2296;SAS_AF=0.3436;AA=G|||;VT=SNP
4	170537830	rs10015150	G	A	100	PASS	AC=491;AF=0.0980431;AN=5008;NS=2504;DP=16054;EAS_AF=0.0308;AMR_AF=0.0461;AFR_AF=0.1891;EUR_AF=0.0676;SAS_AF=0.1125;AA=G|||;VT=SNP
4	170538082	rs6553446	G	A	100	PASS	AC=4150;AF=0.828674;AN=5008;NS=2504;DP=19082;EAS_AF=0.9633;AMR_AF=0.8401;AFR_AF=0.8956;EUR_AF=0.7684;SAS_AF=0.6534;AA=A|||;VT=SNP
4	170538982	rs10024700	C	T	100	PASS	AC=490;AF=0.0978435;AN=5008;NS=2504;DP=16077;EAS_AF=0.0308;AMR_AF=0.0461;AFR_AF=0.1899;EUR_AF=0.0686;SAS_AF=0.1094;AA=C|||;VT=SNP
4	170540000	rs11935607	G	A	100	PASS	AC=1555;AF=0.310503;AN=5008;NS=2504;DP=21246;EAS_AF=0.2123;AMR_AF=0.1974;AFR_AF=0.6059;EUR_AF=0.1988;SAS_AF=0.2076;AA=A|||;VT=SNP
4	170540857	rs3797040	C	T	100	PASS	AC=2152;AF=0.429712;AN=5008;NS=2504;DP=16209;EAS_AF=0.746;AMR_AF=0.6081;AFR_AF=0.0408;EUR_AF=0.5368;SAS_AF=0.3926;AA=C|||;VT=SNP
4	170541041	rs3797041	C	T	100	PASS	AC=4402;AF=0.878994;AN=5008;NS=2504;DP=20416;EAS_AF=0.9692;AMR_AF=0.9481;AFR_AF=0.7307;EUR_AF=0.9294;SAS_AF=0.8855;AA=C|||;VT=SNP
4	170541206	rs12501499	T	C	100	PASS	AC=4404;AF=0.879393;AN=5008;NS=2504;DP=17593;EAS_AF=0.9692;AMR_AF=0.9481;AFR_AF=0.7322;EUR_AF=0.9294;SAS_AF=0.8855;AA=C|||;VT=SNP
4	170544083	rs4692571	C	T	100	PASS	AC=740;AF=0.147764;AN=5008;NS=2504;DP=17441;EAS_AF=0.0377;AMR_AF=0.1527;AFR_AF=0.0189;EUR_AF=0.2326;SAS_AF=0.3446;AA=C|||;VT=SNP
4	170544312	rs4692572	C	T	100	PASS	AC=4353;AF=0.869209;AN=5008;NS=2504;DP=16198;EAS_AF=0.9692;AMR_AF=0.9409;AFR_AF=0.702;EUR_AF=0.9274;SAS_AF=0.8814;AA=T|||;VT=SNP
4	170545039	rs13152741	T	C	100	PASS	AC=706;AF=0.140974;AN=5008;NS=2504;DP=18780;EAS_AF=0.0347;AMR_AF=0.1081;AFR_AF=0.0121;EUR_AF=0.2396;SAS_AF=0.3466;AA=T|||;VT=SNP
4	170545419	rs10021041	G	A	100	PASS	AC=1027;AF=0.205072;AN=5008;NS=2504;DP=19547;EAS_AF=0.0347;AMR_AF=0.1383;AFR_AF=0.2383;EUR_AF=0.2406;SAS_AF=0.3466;AA=G|||;VT=SNP
4	170545431	rs113841075	C	T	100	PASS	AC=416;AF=0.0830671;AN=5008;NS=2504;DP=19298;EAS_AF=0.0308;AMR_AF=0.0389;AFR_AF=0.1263;EUR_AF=0.0676;SAS_AF=0.1258;AA=C|||;VT=SNP
4	170545697	rs7696352	G	A	100	PASS	AC=1642;AF=0.327875;AN=5008;NS=2504;DP=17746;EAS_AF=0.2173;AMR_AF=0.2406;AFR_AF=0.3427;EUR_AF=0.3718;SAS_AF=0.4387;AA=G|||;VT=SNP
4	170546431	rs4434205	C	T	100	PASS	AC=2319;AF=0.463059;AN=5008;NS=2504;DP=19168;EAS_AF=0.248;AMR_AF=0.3026;AFR_AF=0.6097;EUR_AF=0.4702;SAS_AF=0.593;AA=T|||;VT=SNP
4	170547295	rs72694729	G	A	100	PASS	AC=416;AF=0.0830671;AN=5008;NS=2504;DP=19951;EAS_AF=0.0308;AMR_AF=0.0389;AFR_AF=0.1256;EUR_AF=0.0686;SAS_AF=0.1258;AA=G|||;VT=SNP
4	170549443	rs7682861	G	A	100	PASS	AC=415;AF=0.0828674;AN=5008;NS=2504;DP=15982;EAS_AF=0.0308;AMR_AF=0.0389;AFR_AF=0.1263;EUR_AF=0.0686;SAS_AF=0.1237;AA=G|||;VT=SNP
4	170549860	rs72694732	A	G	100	PASS	AC=413;AF=0.0824681;AN=5008;NS=2504;DP=19908;EAS_AF=0.0308;AMR_AF=0.0389;AFR_AF=0.1256;EUR_AF=0.0686;SAS_AF=0.1227;AA=A|||;VT=SNP
4	170549935	rs11937417	A	G	100	PASS	AC=1646;AF=0.328674;AN=5008;NS=2504;DP=21093;EAS_AF=0.2183;AMR_AF=0.2406;AFR_AF=0.3419;EUR_AF=0.3728;SAS_AF=0.4417;AA=A|||;VT=SNP
4	170550825	rs13435226	T	C	100	PASS	AC=720;AF=0.14377;AN=5008;NS=2504;DP=18663;EAS_AF=0.0347;AMR_AF=0.1095;AFR_AF=0.0227;EUR_AF=0.2396;SAS_AF=0.3456;AA=T|||;VT=SNP
4	170551360	rs62334531	T	G	100	PASS	AC=616;AF=0.123003;AN=5008;NS=2504;DP=18820;EAS_AF=0.1825;AMR_AF=0.1037;AFR_AF=0.1029;EUR_AF=0.1332;SAS_AF=0.092;AA=T|||;VT=SNP
4	170551373	rs28670063	T	C	100	PASS	AC=2329;AF=0.465056;AN=5008;NS=2504;DP=18135;EAS_AF=0.751;AMR_AF=0.67;AFR_AF=0.152;EUR_AF=0.5258;SAS_AF=0.3855;AA=T|||;VT=SNP
4	170551970	rs112894450	G	A	100	PASS	AC=184;AF=0.0367412;AN=5008;NS=2504;DP=17230;EAS_AF=0.0308;AMR_AF=0.0317;AFR_AF=0.0318;EUR_AF=0.0656;SAS_AF=0.0235;AA=G|||;VT=SNP
4	170552632	rs4692735	G	T	100	PASS	AC=2377;AF=0.474641;AN=5008;NS=2504;DP=15148;EAS_AF=0.749;AMR_AF=0.6729;AFR_AF=0.1906;EUR_AF=0.5229;SAS_AF=0.3855;AA=G|||;VT=SNP
4	170553559	rs34838831	C	T	100	PASS	AC=710;AF=0.141773;AN=5008;NS=2504;DP=17589;EAS_AF=0.0347;AMR_AF=0.1081;AFR_AF=0.0129;EUR_AF=0.2396;SAS_AF=0.3497;AA=C|||;VT=SNP
4	170555121	rs72694741	T	C	100	PASS	AC=413;AF=0.0824681;AN=5008;NS=2504;DP=13541;EAS_AF=0.0308;AMR_AF=0.0389;AFR_AF=0.1256;EUR_AF=0.0686;SAS_AF=0.1227;AA=T|||;VT=SNP
4	170555409	rs17545251	T	C	100	PASS	AC=618;AF=0.123403;AN=5008;NS=2504;DP=16161;EAS_AF=0.1825;AMR_AF=0.1037;AFR_AF=0.1044;EUR_AF=0.1332;SAS_AF=0.092;AA=T|||;VT=SNP
4	170556846	rs9996873	G	T	100	PASS	AC=3575;AF=0.713858;AN=5008;NS=2504;DP=15919;EAS_AF=0.7837;AMR_AF=0.8156;AFR_AF=0.5068;EUR_AF=0.7962;SAS_AF=0.7648;AA=G|||;VT=SNP
4	170557709	rs72694742	G	T	100	PASS	AC=414;AF=0.0826677;AN=5008;NS=2504;DP=19396;EAS_AF=0.0308;AMR_AF=0.0389;AFR_AF=0.1263;EUR_AF=0.0686;SAS_AF=0.1227;AA=g|||;VT=SNP
4	170558032	rs10023330	C	T	100	PASS	AC=1036;AF=0.206869;AN=5008;NS=2504;DP=19581;EAS_AF=0.0347;AMR_AF=0.1383;AFR_AF=0.2421;EUR_AF=0.2475;SAS_AF=0.3436;AA=C|||;VT=SNP
4	170558052	rs72694745	T	C	100	PASS	AC=413;AF=0.0824681;AN=5008;NS=2504;DP=19610;EAS_AF=0.0308;AMR_AF=0.0389;AFR_AF=0.1256;EUR_AF=0.0686;SAS_AF=0.1227;AA=T|||;VT=SNP
4	170558604	rs11736294	G	A	100	PASS	AC=3800;AF=0.758786;AN=5008;NS=2504;DP=17552;EAS_AF=0.9653;AMR_AF=0.8458;AFR_AF=0.6377;EUR_AF=0.7505;SAS_AF=0.6564;AA=G|||;VT=SNP
4	170558716	rs72694747	G	A	100	PASS	AC=432;AF=0.086262;AN=5008;NS=2504;DP=18521;EAS_AF=0.0476;AMR_AF=0.0389;AFR_AF=0.1256;EUR_AF=0.0686;SAS_AF=0.1247;AA=G|||;VT=SNP
4	170558896	rs28722107	G	A	100	PASS	AC=3799;AF=0.758586;AN=5008;NS=2504;DP=17426;EAS_AF=0.9653;AMR_AF=0.8458;AFR_AF=0.6369;EUR_AF=0.7505;SAS_AF=0.6564;AA=A|||;VT=SNP
4	170559440	rs17659581	T	C	100	PASS	AC=996;AF=0.198882;AN=5008;NS=2504;DP=17107;EAS_AF=0.4851;AMR_AF=0.2032;AFR_AF=0.0129;EUR_AF=0.1859;SAS_AF=0.1656;AA=T|||;VT=SNP
4	170559508	rs55929104	A	G	100	PASS	AC=418;AF=0.0834665;AN=5008;NS=2504;DP=17870;EAS_AF=0.0308;AMR_AF=0.0389;AFR_AF=0.1278;EUR_AF=0.0706;SAS_AF=0.1227;AA=A|||;VT=SNP
4	170560331	rs4692574	C	T	100	PASS	AC=2384;AF=0.476038;AN=5008;NS=2504;DP=19254;EAS_AF=0.75;AMR_AF=0.6729;AFR_AF=0.1906;EUR_AF=0.5229;SAS_AF=0.3916;AA=C|||;VT=SNP
4	170560858	rs11944742	A	G	100	PASS	AC=616;AF=0.123003;AN=5008;NS=2504;DP=19641;EAS_AF=0.1825;AMR_AF=0.1037;AFR_AF=0.1089;EUR_AF=0.1252;SAS_AF=0.092;AA=A|||;VT=SNP
4	170561116	rs118051294	A	G	100	PASS	AC=205;AF=0.0409345;AN=5008;NS=2504;DP=20433;EAS_AF=0.0407;AMR_AF=0.1513;AFR_AF=0.0008;EUR_AF=0.0199;SAS_AF=0.0389;AA=A|||;VT=SNP
4	170561682	rs17055061	C	T	100	PASS	AC=237;AF=0.0473243;AN=5008;NS=2504;DP=20312;EAS_AF=0.0308;AMR_AF=0.0331;AFR_AF=0.0703;EUR_AF=0.0666;SAS_AF=0.0235;AA=C|||;VT=SNP
4	170561864	rs17055064	T	C	100	PASS	AC=418;AF=0.0834665;AN=5008;NS=2504;DP=17697;EAS_AF=0.0308;AMR_AF=0.0389;AFR_AF=0.1271;EUR_AF=0.0716;SAS_AF=0.1227;AA=T|||;VT=SNP
4	170562598	rs13120831	G	A	100	PASS	AC=1033;AF=0.20627;AN=5008;NS=2504;DP=18397;EAS_AF=0.0347;AMR_AF=0.1383;AFR_AF=0.2421;EUR_AF=0.2455;SAS_AF=0.3425;AA=G|||;VT=SNP
4	170563126	rs6828910	A	G	100	PASS	AC=2383;AF=0.475839;AN=5008;NS=2504;DP=18749;EAS_AF=0.75;AMR_AF=0.6729;AFR_AF=0.1906;EUR_AF=0.5219;SAS_AF=0.3916;AA=A|||;VT=SNP
4	170563153	rs6834147	T	C	100	PASS	AC=4051;AF=0.808906;AN=5008;NS=2504;DP=19492;EAS_AF=0.9673;AMR_AF=0.9179;AFR_AF=0.553;EUR_AF=0.8936;SAS_AF=0.8272;AA=T|||;VT=SNP
4	170563733	rs10002133	G	A	100	PASS	AC=1034;AF=0.20647;AN=5008;NS=2504;DP=16780;EAS_AF=0.0347;AMR_AF=0.1383;AFR_AF=0.2421;EUR_AF=0.2455;SAS_AF=0.3436;AA=G|||;VT=SNP
4	170563946	rs7434295	C	T	100	PASS	AC=3381;AF=0.67512;AN=5008;NS=2504;DP=18535;EAS_AF=0.9345;AMR_AF=0.8069;AFR_AF=0.5083;EUR_AF=0.6809;SAS_AF=0.5337;AA=T|||;VT=SNP
4	170564556	rs111884490	T	C	100	PASS	AC=421;AF=0.0840655;AN=5008;NS=2504;DP=14474;EAS_AF=0.0337;AMR_AF=0.0389;AFR_AF=0.1271;EUR_AF=0.0716;SAS_AF=0.1227;AA=T|||;VT=SNP
4	170564697	rs72694754	A	T	100	PASS	AC=419;AF=0.0836661;AN=5008;NS=2504;DP=15623;EAS_AF=0.0308;AMR_AF=0.0389;AFR_AF=0.1271;EUR_AF=0.0716;SAS_AF=0.1237;AA=A|||;VT=SNP
4	170565154	rs13136720	G	T	100	PASS	AC=3374;AF=0.673722;AN=5008;NS=2504;DP=16360;EAS_AF=0.9345;AMR_AF=0.8069;AFR_AF=0.5038;EUR_AF=0.6799;SAS_AF=0.5337;AA=G|||;VT=SNP
4	170566021	rs72694755	G	A	100	PASS	AC=417;AF=0.0832668;AN=5008;NS=2504;DP=19063;EAS_AF=0.0308;AMR_AF=0.0389;AFR_AF=0.1263;EUR_AF=0.0716;SAS_AF=0.1227;AA=G|||;VT=SNP
4	170566308	rs62334533	C	A	100	PASS	AC=726;AF=0.144968;AN=5008;NS=2504;DP=17981;EAS_AF=0.0347;AMR_AF=0.111;AFR_AF=0.0234;EUR_AF=0.2455;SAS_AF=0.3436;AA=C|||;VT=SNP
4	170566470	rs13145908	C	G	100	PASS	AC=726;AF=0.144968;AN=5008;NS=2504;DP=16087;EAS_AF=0.0347;AMR_AF=0.111;AFR_AF=0.0234;EUR_AF=0.2455;SAS_AF=0.3436;AA=C|||;VT=SNP
4	170567546	rs9637705	T	A	100	PASS	AC=612;AF=0.122204;AN=5008;NS=2504;DP=17373;EAS_AF=0.1825;AMR_AF=0.1037;AFR_AF=0.1059;EUR_AF=0.1252;SAS_AF=0.092;AA=T|||;VT=SNP
4	170568366	rs13108826	C	T	100	PASS	AC=710;AF=0.141773;AN=5008;NS=2504;DP=17517;EAS_AF=0.0347;AMR_AF=0.1095;AFR_AF=0.0121;EUR_AF=0.2455;SAS_AF=0.3436;AA=C|||;VT=SNP
4	170568789	rs10866341	A	G	100	PASS	AC=3384;AF=0.675719;AN=5008;NS=2504;DP=18959;EAS_AF=0.9345;AMR_AF=0.8069;AFR_AF=0.5121;EUR_AF=0.6789;SAS_AF=0.5337;AA=G|||;VT=SNP
4	170568822	rs56948468	T	C	100	PASS	AC=1050;AF=0.209665;AN=5008;NS=2504;DP=19284;EAS_AF=0.0347;AMR_AF=0.1398;AFR_AF=0.2526;EUR_AF=0.2465;SAS_AF=0.3436;AA=T|||;VT=SNP
4	170569172	rs6857404	C	T	100	PASS	AC=3372;AF=0.673323;AN=5008;NS=2504;DP=21563;EAS_AF=0.9345;AMR_AF=0.8055;AFR_AF=0.503;EUR_AF=0.6799;SAS_AF=0.5337;AA=C|||;VT=SNP
4	170569438	rs62334535	G	A	100	PASS	AC=608;AF=0.121406;AN=5008;NS=2504;DP=20144;EAS_AF=0.1825;AMR_AF=0.1023;AFR_AF=0.1036;EUR_AF=0.1252;SAS_AF=0.092;AA=G|||;VT=SNP
4	170569481	rs6839362	A	T	100	PASS	AC=3370;AF=0.672923;AN=5008;NS=2504;DP=19184;EAS_AF=0.9345;AMR_AF=0.8055;AFR_AF=0.503;EUR_AF=0.6779;SAS_AF=0.5337;AA=T|||;VT=SNP
4	170569579	rs7687043	T	C	100	PASS	AC=1053;AF=0.210264;AN=5008;NS=2504;DP=17890;EAS_AF=0.0347;AMR_AF=0.1412;AFR_AF=0.2526;EUR_AF=0.2485;SAS_AF=0.3436;AA=T|||;VT=SNP
4	170569962	rs7682661	A	G	100	PASS	AC=4422;AF=0.882987;AN=5008;NS=2504;DP=19204;EAS_AF=0.9692;AMR_AF=0.9452;AFR_AF=0.7557;EUR_AF=0.9264;SAS_AF=0.8773;AA=G|||;VT=SNP
4	170570653	rs17055068	A	G	100	PASS	AC=422;AF=0.0842652;AN=5008;NS=2504;DP=19752;EAS_AF=0.0308;AMR_AF=0.0389;AFR_AF=0.1293;EUR_AF=0.0716;SAS_AF=0.1237;AA=A|||;VT=SNP
4	170570728	rs11723888	A	T	100	PASS	AC=418;AF=0.0834665;AN=5008;NS=2504;DP=18404;EAS_AF=0.0308;AMR_AF=0.0389;AFR_AF=0.1263;EUR_AF=0.0726;SAS_AF=0.1227;AA=A|||;VT=SNP
4	170573296	rs17055075	A	G	100	PASS	AC=418;AF=0.0834665;AN=5008;NS=2504;DP=19359;EAS_AF=0.0308;AMR_AF=0.0389;AFR_AF=0.1271;EUR_AF=0.0716;SAS_AF=0.1227;AA=A|||;VT=SNP
4	170574928	rs72694764	G	A	100	PASS	AC=417;AF=0.0832668;AN=5008;NS=2504;DP=16843;EAS_AF=0.0308;AMR_AF=0.0389;AFR_AF=0.1263;EUR_AF=0.0716;SAS_AF=0.1227;AA=G|||;VT=SNP
4	170575243	rs7690784	G	C	100	PASS	AC=588;AF=0.117412;AN=5008;NS=2504;DP=20520;EAS_AF=0.1915;AMR_AF=0.1009;AFR_AF=0.0855;EUR_AF=0.1223;SAS_AF=0.091;AA=G|||;VT=SNP
4	170576069	rs28716464	T	G	100	PASS	AC=796;AF=0.158946;AN=5008;NS=2504;DP=15875;EAS_AF=0.0308;AMR_AF=0.0749;AFR_AF=0.379;EUR_AF=0.0895;SAS_AF=0.1247;AA=T|||;VT=SNP
4	170576774	rs72694767	T	C	100	PASS	AC=443;AF=0.0884585;AN=5008;NS=2504;DP=17122;EAS_AF=0.0308;AMR_AF=0.0432;AFR_AF=0.1293;EUR_AF=0.0895;SAS_AF=0.1237;AA=T|||;VT=SNP
4	170577248	rs11726813	C	T	100	PASS	AC=439;AF=0.0876597;AN=5008;NS=2504;DP=16292;EAS_AF=0.0308;AMR_AF=0.0432;AFR_AF=0.1256;EUR_AF=0.0895;SAS_AF=0.1247;AA=C|||;VT=SNP
4	170577902	rs11727839	C	T	100	PASS	AC=483;AF=0.0964457;AN=5008;NS=2504;DP=17180;EAS_AF=0.0308;AMR_AF=0.049;AFR_AF=0.1558;EUR_AF=0.0895;SAS_AF=0.1247;AA=C|||;VT=SNP
4	170578421	rs11941753	A	G	100	PASS	AC=500;AF=0.0998403;AN=5008;NS=2504;DP=13258;EAS_AF=0.1815;AMR_AF=0.0965;AFR_AF=0.0265;EUR_AF=0.1252;SAS_AF=0.091;AA=A|||;VT=SNP
4	170578540	rs10008199	T	C	100	PASS	AC=795;AF=0.158746;AN=5008;NS=2504;DP=14038;EAS_AF=0.0308;AMR_AF=0.0749;AFR_AF=0.3782;EUR_AF=0.0895;SAS_AF=0.1247;AA=T|||;VT=SNP
4	170579002	rs17627811	C	A	100	PASS	AC=2453;AF=0.489816;AN=5008;NS=2504;DP=15636;EAS_AF=0.751;AMR_AF=0.6772;AFR_AF=0.2337;EUR_AF=0.5258;SAS_AF=0.3967;AA=C|||;VT=SNP
4	170579585	rs17627829	A	G	100	PASS	AC=610;AF=0.121805;AN=5008;NS=2504;DP=11532;EAS_AF=0.1815;AMR_AF=0.1023;AFR_AF=0.1051;EUR_AF=0.1272;SAS_AF=0.091;AA=A|||;VT=SNP
4	170580637	rs11933931	C	T	100	PASS	AC=2148;AF=0.428914;AN=5008;NS=2504;DP=16360;EAS_AF=0.249;AMR_AF=0.2896;AFR_AF=0.5023;EUR_AF=0.4652;SAS_AF=0.5767;AA=T|||;VT=SNP
4	170580777	rs28364750	C	T	100	PASS	AC=488;AF=0.0974441;AN=5008;NS=2504;DP=15384;EAS_AF=0.0308;AMR_AF=0.0461;AFR_AF=0.1611;EUR_AF=0.0895;SAS_AF=0.1247;AA=T|||;VT=SNP
4	170580818	rs7678428	T	C	100	PASS	AC=992;AF=0.198083;AN=5008;NS=2504;DP=15098;EAS_AF=0.1825;AMR_AF=0.134;AFR_AF=0.3744;EUR_AF=0.1272;SAS_AF=0.0941;AA=T|||;VT=SNP
4	170581226	rs10520159	G	A	100	PASS	AC=436;AF=0.0870607;AN=5008;NS=2504;DP=18035;EAS_AF=0.0308;AMR_AF=0.0432;AFR_AF=0.1233;EUR_AF=0.0895;SAS_AF=0.1247;AA=A|||;VT=SNP
4	170582644	rs72694777	A	G	100	PASS	AC=437;AF=0.0872604;AN=5008;NS=2504;DP=15751;EAS_AF=0.0308;AMR_AF=0.0432;AFR_AF=0.1241;EUR_AF=0.0895;SAS_AF=0.1247;AA=A|||;VT=SNP
4	170583157	rs62333164	G	A	100	PASS	AC=1188;AF=0.23722;AN=5008;NS=2504;DP=17819;EAS_AF=0.0744;AMR_AF=0.1556;AFR_AF=0.1437;EUR_AF=0.338;SAS_AF=0.4857;AA=A|||;VT=SNP
4	170583665	rs10520161	A	T	100	PASS	AC=501;AF=0.10004;AN=5008;NS=2504;DP=19124;EAS_AF=0.1815;AMR_AF=0.0965;AFR_AF=0.0265;EUR_AF=0.1252;SAS_AF=0.092;AA=A|||;VT=SNP
4	170584559	rs11733978	A	C	100	PASS	AC=438;AF=0.0874601;AN=5008;NS=2504;DP=13240;EAS_AF=0.0308;AMR_AF=0.0432;AFR_AF=0.1248;EUR_AF=0.0895;SAS_AF=0.1247;AA=A|||;VT=SNP
4	170584703	rs34755939	C	G	100	PASS	AC=727;AF=0.145168;AN=5008;NS=2504;DP=13417;EAS_AF=0.0437;AMR_AF=0.1095;AFR_AF=0.0197;EUR_AF=0.2475;SAS_AF=0.3395;AA=C|||;VT=SNP
4	170584880	rs62333166	G	A	100	PASS	AC=604;AF=0.120607;AN=5008;NS=2504;DP=19673;EAS_AF=0.1815;AMR_AF=0.1023;AFR_AF=0.1021;EUR_AF=0.1252;SAS_AF=0.091;AA=G|||;VT=SNP
4	170585173	rs35582249	A	G	100	PASS	AC=727;AF=0.145168;AN=5008;NS=2504;DP=20047;EAS_AF=0.0437;AMR_AF=0.1095;AFR_AF=0.0197;EUR_AF=0.2485;SAS_AF=0.3384;AA=A|||;VT=SNP
4	170585215	rs11721480	G	T	100	PASS	AC=437;AF=0.0872604;AN=5008;NS=2504;DP=19619;EAS_AF=0.0308;AMR_AF=0.0432;AFR_AF=0.1241;EUR_AF=0.0895;SAS_AF=0.1247;AA=G|||;VT=SNP
4	170585506	rs35280277	A	G	100	PASS	AC=717;AF=0.143171;AN=5008;NS=2504;DP=16261;EAS_AF=0.0437;AMR_AF=0.1095;AFR_AF=0.0121;EUR_AF=0.2475;SAS_AF=0.3395;AA=A|||;VT=SNP
4	170586793	rs35899341	A	G	100	PASS	AC=725;AF=0.144768;AN=5008;NS=2504;DP=18113;EAS_AF=0.0417;AMR_AF=0.1095;AFR_AF=0.0197;EUR_AF=0.2475;SAS_AF=0.3395;AA=A|||;VT=SNP
4	170587248	rs62333170	G	A	100	PASS	AC=713;AF=0.142372;AN=5008;NS=2504;DP=17711;EAS_AF=0.0417;AMR_AF=0.1095;AFR_AF=0.0121;EUR_AF=0.2455;SAS_AF=0.3395;AA=G|||;VT=SNP
4	170588145	rs13124022	G	T	100	PASS	AC=725;AF=0.144768;AN=5008;NS=2504;DP=17938;EAS_AF=0.0417;AMR_AF=0.1095;AFR_AF=0.0197;EUR_AF=0.2475;SAS_AF=0.3395;AA=G|||;VT=SNP
4	170589136	rs2331719	T	C	100	PASS	AC=2209;AF=0.441094;AN=5008;NS=2504;DP=14097;EAS_AF=0.2569;AMR_AF=0.2911;AFR_AF=0.5401;EUR_AF=0.4672;SAS_AF=0.5767;AA=t|||;VT=SNP
4	170590389	rs12511877	A	G	100	PASS	AC=2319;AF=0.463059;AN=5008;NS=2504;DP=18573;EAS_AF=0.7431;AMR_AF=0.6715;AFR_AF=0.1445;EUR_AF=0.5219;SAS_AF=0.3967;AA=A|||;VT=SNP
4	170590940	rs13434675	G	A	100	PASS	AC=832;AF=0.166134;AN=5008;NS=2504;DP=15522;EAS_AF=0.0308;AMR_AF=0.0749;AFR_AF=0.4062;EUR_AF=0.0895;SAS_AF=0.1247;AA=A|||;VT=SNP
4	170590989	rs13435853	A	G	100	PASS	AC=831;AF=0.165935;AN=5008;NS=2504;DP=16616;EAS_AF=0.0308;AMR_AF=0.0735;AFR_AF=0.4062;EUR_AF=0.0895;SAS_AF=0.1247;AA=G|||;VT=SNP
4	170592454	rs11931360	T	A	100	PASS	AC=608;AF=0.121406;AN=5008;NS=2504;DP=21706;EAS_AF=0.1825;AMR_AF=0.1009;AFR_AF=0.1051;EUR_AF=0.1252;SAS_AF=0.091;AA=T|||;VT=SNP
4	170592734	rs112202884	C	A	100	PASS	AC=438;AF=0.0874601;AN=5008;NS=2504;DP=20915;EAS_AF=0.0308;AMR_AF=0.0432;AFR_AF=0.1248;EUR_AF=0.0895;SAS_AF=0.1247;AA=C|||;VT=SNP
4	170593017	rs72694785	G	T	100	PASS	AC=437;AF=0.0872604;AN=5008;NS=2504;DP=18870;EAS_AF=0.0308;AMR_AF=0.0432;AFR_AF=0.1241;EUR_AF=0.0895;SAS_AF=0.1247;AA=G|||;VT=SNP
4	170593145	rs112440231	G	A	100	PASS	AC=605;AF=0.120807;AN=5008;NS=2504;DP=16347;EAS_AF=0.1825;AMR_AF=0.1009;AFR_AF=0.1029;EUR_AF=0.1252;SAS_AF=0.091;AA=G|||;VT=SNP
4	170593224	rs111859532	G	A	100	PASS	AC=438;AF=0.0874601;AN=5008;NS=2504;DP=14137;EAS_AF=0.0317;AMR_AF=0.0432;AFR_AF=0.1241;EUR_AF=0.0895;SAS_AF=0.1247;AA=A|||;VT=SNP
4	170593582	rs62333171	C	T	100	PASS	AC=718;AF=0.143371;AN=5008;NS=2504;DP=13255;EAS_AF=0.0417;AMR_AF=0.1095;AFR_AF=0.0129;EUR_AF=0.2465;SAS_AF=0.3425;AA=C|||;VT=SNP
4	170594046	rs34436258	C	T	100	PASS	AC=725;AF=0.144768;AN=5008;NS=2504;DP=14974;EAS_AF=0.0417;AMR_AF=0.1095;AFR_AF=0.0197;EUR_AF=0.2465;SAS_AF=0.3405;AA=C|||;VT=SNP
4	170594892	rs62333172	A	G	100	PASS	AC=605;AF=0.120807;AN=5008;NS=2504;DP=18173;EAS_AF=0.1825;AMR_AF=0.1009;AFR_AF=0.1021;EUR_AF=0.1262;SAS_AF=0.091;AA=A|||;VT=SNP
4	170595413	rs72694790	G	A	100	PASS	AC=182;AF=0.0363419;AN=5008;NS=2504;DP=18642;EAS_AF=0.0308;AMR_AF=0.0317;AFR_AF=0.031;EUR_AF=0.0646;SAS_AF=0.0235;AA=G|||;VT=SNP
4	170595803	rs75119568	A	G	100	PASS	AC=605;AF=0.120807;AN=5008;NS=2504;DP=17083;EAS_AF=0.1825;AMR_AF=0.1009;AFR_AF=0.1021;EUR_AF=0.1262;SAS_AF=0.091;AA=A|||;VT=SNP
4	170595804	rs34607126	A	T	100	PASS	AC=725;AF=0.144768;AN=5008;NS=2504;DP=17064;EAS_AF=0.0417;AMR_AF=0.1095;AFR_AF=0.0197;EUR_AF=0.2465;SAS_AF=0.3405;AA=A|||;VT=SNP
4	170596679	rs55889555	C	T	100	PASS	AC=443;AF=0.0884585;AN=5008;NS=2504;DP=15446;EAS_AF=0.0308;AMR_AF=0.0432;AFR_AF=0.1286;EUR_AF=0.0895;SAS_AF=0.1247;AA=T|||;VT=SNP
4	170597028	rs55638949	A	G	100	PASS	AC=632;AF=0.126198;AN=5008;NS=2504;DP=16490;EAS_AF=0.1825;AMR_AF=0.1095;AFR_AF=0.1021;EUR_AF=0.1441;SAS_AF=0.0941;AA=A|||;VT=SNP
4	170598148	rs10222938	G	A	100	PASS	AC=845;AF=0.16873;AN=5008;NS=2504;DP=11180;EAS_AF=0.0437;AMR_AF=0.0749;AFR_AF=0.4062;EUR_AF=0.0895;SAS_AF=0.1247;AA=A|||;VT=SNP
4	170598582	rs55903412	T	G	100	PASS	AC=444;AF=0.0886581;AN=5008;NS=2504;DP=17420;EAS_AF=0.0308;AMR_AF=0.0432;AFR_AF=0.1293;EUR_AF=0.0895;SAS_AF=0.1247;AA=T|||;VT=SNP
4	170598773	rs11723728	A	G	100	PASS	AC=143;AF=0.0285543;AN=5008;NS=2504;DP=19645;EAS_AF=0.0308;AMR_AF=0.0288;AFR_AF=0.003;EUR_AF=0.0646;SAS_AF=0.0235;AA=A|||;VT=SNP
4	170599431	rs34693969	C	A	100	PASS	AC=726;AF=0.144968;AN=5008;NS=2504;DP=16075;EAS_AF=0.0417;AMR_AF=0.1095;AFR_AF=0.0197;EUR_AF=0.2465;SAS_AF=0.3415;AA=C|||;VT=SNP
4	170600144	rs115477840	C	A	100	PASS	AC=2301;AF=0.459465;AN=5008;NS=2504;DP=10583;EAS_AF=0.744;AMR_AF=0.6686;AFR_AF=0.1324;EUR_AF=0.5229;SAS_AF=0.3947;AA=c|||;VT=SNP
4	170600221	rs181525169	C	T	100	PASS	AC=443;AF=0.0884585;AN=5008;NS=2504;DP=10679;EAS_AF=0.0308;AMR_AF=0.0432;AFR_AF=0.1286;EUR_AF=0.0895;SAS_AF=0.1247;AA=c|||;VT=SNP
4	170600332	rs144395233	G	A	100	PASS	AC=727;AF=0.145168;AN=5008;NS=2504;DP=10985;EAS_AF=0.0417;AMR_AF=0.111;AFR_AF=0.0197;EUR_AF=0.2465;SAS_AF=0.3415;AA=g|||;VT=SNP
4	170600469	rs13150107	C	T	100	PASS	AC=720;AF=0.14377;AN=5008;NS=2504;DP=13012;EAS_AF=0.0417;AMR_AF=0.1095;AFR_AF=0.0151;EUR_AF=0.2465;SAS_AF=0.3415;AA=c|||;VT=SNP
4	170600538	rs181990952	G	A	100	PASS	AC=726;AF=0.144968;AN=5008;NS=2504;DP=11912;EAS_AF=0.0417;AMR_AF=0.1095;AFR_AF=0.0197;EUR_AF=0.2465;SAS_AF=0.3415;AA=g|||;VT=SNP
4	170600805	rs35078786	C	T	100	PASS	AC=726;AF=0.144968;AN=5008;NS=2504;DP=17542;EAS_AF=0.0417;AMR_AF=0.1095;AFR_AF=0.0197;EUR_AF=0.2465;SAS_AF=0.3415;AA=C|||;VT=SNP
4	170600832	rs13102795	G	T	100	PASS	AC=726;AF=0.144968;AN=5008;NS=2504;DP=16618;EAS_AF=0.0417;AMR_AF=0.1095;AFR_AF=0.0197;EUR_AF=0.2465;SAS_AF=0.3415;AA=G|||;VT=SNP
4	170601172	rs33965812	A	G	100	PASS	AC=718;AF=0.143371;AN=5008;NS=2504;DP=19188;EAS_AF=0.0417;AMR_AF=0.1095;AFR_AF=0.0121;EUR_AF=0.2485;SAS_AF=0.3415;AA=A|||;VT=SNP;EX_TARGET
4	170601449	rs3756284	T	C	100	PASS	AC=502;AF=0.10024;AN=5008;NS=2504;DP=17141;EAS_AF=0.1825;AMR_AF=0.0965;AFR_AF=0.0265;EUR_AF=0.1262;SAS_AF=0.091;AA=t|||;VT=SNP
4	170601823	rs72694795	C	T	100	PASS	AC=443;AF=0.0884585;AN=5008;NS=2504;DP=16996;EAS_AF=0.0308;AMR_AF=0.0432;AFR_AF=0.1286;EUR_AF=0.0895;SAS_AF=0.1247;AA=t|||;VT=SNP
4	170601955	rs3923997	C	T	100	PASS	AC=444;AF=0.0886581;AN=5008;NS=2504;DP=17563;EAS_AF=0.0317;AMR_AF=0.0432;AFR_AF=0.1286;EUR_AF=0.0895;SAS_AF=0.1247;AA=c|||;VT=SNP
4	170602223	rs2013478	C	T	100	PASS	AC=1250;AF=0.249601;AN=5008;NS=2504;DP=15594;EAS_AF=0.0744;AMR_AF=0.1571;AFR_AF=0.1861;EUR_AF=0.341;SAS_AF=0.4877;AA=t|||;VT=SNP
4	170602224	rs1966021	G	A	100	PASS	AC=606;AF=0.121006;AN=5008;NS=2504;DP=15542;EAS_AF=0.1825;AMR_AF=0.1023;AFR_AF=0.1021;EUR_AF=0.1262;SAS_AF=0.091;AA=g|||;VT=SNP
4	170602499	rs10520162	A	G	100	PASS	AC=606;AF=0.121006;AN=5008;NS=2504;DP=16070;EAS_AF=0.1825;AMR_AF=0.1023;AFR_AF=0.1021;EUR_AF=0.1262;SAS_AF=0.091;AA=a|||;VT=SNP
4	170603523	rs2877436	T	C	100	PASS	AC=443;AF=0.0884585;AN=5008;NS=2504;DP=15352;EAS_AF=0.0308;AMR_AF=0.0432;AFR_AF=0.1293;EUR_AF=0.0895;SAS_AF=0.1237;AA=t|||;VT=SNP
4	170605538	rs2173825	G	A	100	PASS	AC=606;AF=0.121006;AN=5008;NS=2504;DP=18659;EAS_AF=0.1825;AMR_AF=0.1023;AFR_AF=0.1021;EUR_AF=0.1262;SAS_AF=0.091;AA=g|||;VT=SNP
4	170606028	rs4692740	A	G	100	PASS	AC=2405;AF=0.480232;AN=5008;NS=2504;DP=18614;EAS_AF=0.7431;AMR_AF=0.6772;AFR_AF=0.2065;EUR_AF=0.5229;SAS_AF=0.3957;AA=a|||;VT=SNP
4	170606457	rs11727855	C	T	100	PASS	AC=408;AF=0.0814696;AN=5008;NS=2504;DP=15355;EAS_AF=0.0308;AMR_AF=0.0418;AFR_AF=0.1029;EUR_AF=0.0895;SAS_AF=0.1247;AA=t|||;VT=SNP
4	170606832	rs11733111	A	G	100	PASS	AC=354;AF=0.0706869;AN=5008;NS=2504;DP=17088;EAS_AF=0.0308;AMR_AF=0.0432;AFR_AF=0.1203;EUR_AF=0.0895;SAS_AF=0.045;AA=a|||;VT=SNP
4	170607076	rs56124556	G	A	100	PASS	AC=502;AF=0.10024;AN=5008;NS=2504;DP=19866;EAS_AF=0.1825;AMR_AF=0.0965;AFR_AF=0.0265;EUR_AF=0.1262;SAS_AF=0.091;AA=g|||;VT=SNP
4	170607157	rs56117747	G	A	100	PASS	AC=1004;AF=0.200479;AN=5008;NS=2504;DP=17894;EAS_AF=0.1825;AMR_AF=0.134;AFR_AF=0.3865;EUR_AF=0.1262;SAS_AF=0.091;AA=g|||;VT=SNP
4	170607716	rs34245020	C	T	100	PASS	AC=726;AF=0.144968;AN=5008;NS=2504;DP=14931;EAS_AF=0.0417;AMR_AF=0.1095;AFR_AF=0.0197;EUR_AF=0.2485;SAS_AF=0.3395;AA=c|||;VT=SNP
4	170608033	rs28420472	T	C	100	PASS	AC=846;AF=0.16893;AN=5008;NS=2504;DP=17377;EAS_AF=0.0308;AMR_AF=0.0764;AFR_AF=0.416;EUR_AF=0.0895;SAS_AF=0.1247;AA=t|||;VT=SNP
4	170608035	rs28404050	A	G	100	PASS	AC=845;AF=0.16873;AN=5008;NS=2504;DP=17266;EAS_AF=0.0308;AMR_AF=0.0764;AFR_AF=0.4153;EUR_AF=0.0895;SAS_AF=0.1247;AA=a|||;VT=SNP
4	170608397	rs7660307	T	A	100	PASS	AC=606;AF=0.121006;AN=5008;NS=2504;DP=16701;EAS_AF=0.1825;AMR_AF=0.1023;AFR_AF=0.1021;EUR_AF=0.1262;SAS_AF=0.091;AA=t|||;VT=SNP
4	170608582	rs7677075	T	A	100	PASS	AC=497;AF=0.0992412;AN=5008;NS=2504;DP=14610;EAS_AF=0.1825;AMR_AF=0.0965;AFR_AF=0.0227;EUR_AF=0.1262;SAS_AF=0.091;AA=t|||;VT=SNP
4	170609514	rs11940555	T	C	100	PASS	AC=607;AF=0.121206;AN=5008;NS=2504;DP=17788;EAS_AF=0.1825;AMR_AF=0.1009;AFR_AF=0.1036;EUR_AF=0.1262;SAS_AF=0.091;AA=t|||;VT=SNP
4	170610875	rs11940982	A	G	100	PASS	AC=604;AF=0.120607;AN=5008;NS=2504;DP=19442;EAS_AF=0.1806;AMR_AF=0.1023;AFR_AF=0.1021;EUR_AF=0.1262;SAS_AF=0.091;AA=a|||;VT=SNP
4	170611542	rs113230294	C	G	100	PASS	AC=445;AF=0.0888578;AN=5008;NS=2504;DP=15664;EAS_AF=0.0308;AMR_AF=0.0432;AFR_AF=0.1301;EUR_AF=0.0895;SAS_AF=0.1247;AA=c|||;VT=SNP
4	170611981	rs2270863	A	G	100	PASS	AC=2311;AF=0.461462;AN=5008;NS=2504;DP=16763;EAS_AF=0.744;AMR_AF=0.67;AFR_AF=0.1384;EUR_AF=0.5219;SAS_AF=0.3967;AA=a|||;VT=SNP
4	170612238	rs7667711	G	A	100	PASS	AC=574;AF=0.114617;AN=5008;NS=2504;DP=17214;EAS_AF=0.1815;AMR_AF=0.098;AFR_AF=0.0809;EUR_AF=0.1262;SAS_AF=0.091;AA=g|||;VT=SNP
4	170612340	rs10213390	T	G	100	PASS	AC=836;AF=0.166933;AN=5008;NS=2504;DP=16617;EAS_AF=0.0317;AMR_AF=0.0749;AFR_AF=0.4085;EUR_AF=0.0895;SAS_AF=0.1247;AA=t|||;VT=SNP
4	170612814	rs17051938	C	T	100	PASS	AC=443;AF=0.0884585;AN=5008;NS=2504;DP=15385;EAS_AF=0.0308;AMR_AF=0.0432;AFR_AF=0.1286;EUR_AF=0.0895;SAS_AF=0.1247;AA=t|||;VT=SNP
4	170615333	rs6823311	A	G	100	PASS	AC=2296;AF=0.458466;AN=5008;NS=2504;DP=15633;EAS_AF=0.744;AMR_AF=0.6686;AFR_AF=0.1293;EUR_AF=0.5199;SAS_AF=0.3967;AA=a|||;VT=SNP
4	170615503	rs6852201	C	T	100	PASS	AC=2303;AF=0.459864;AN=5008;NS=2504;DP=14978;EAS_AF=0.744;AMR_AF=0.67;AFR_AF=0.1339;EUR_AF=0.5199;SAS_AF=0.3967;AA=c|||;VT=SNP
4	170615851	rs35136788	G	A	100	PASS	AC=728;AF=0.145367;AN=5008;NS=2504;DP=14365;EAS_AF=0.0427;AMR_AF=0.1095;AFR_AF=0.0197;EUR_AF=0.2495;SAS_AF=0.3395;AA=g|||;VT=SNP
4	170616465	rs72696626	C	T	100	PASS	AC=2296;AF=0.458466;AN=5008;NS=2504;DP=17956;EAS_AF=0.744;AMR_AF=0.6686;AFR_AF=0.1293;EUR_AF=0.5199;SAS_AF=0.3967;AA=c|||;VT=SNP
4	170617154	rs56917743	A	G	100	PASS	AC=604;AF=0.120607;AN=5008;NS=2504;DP=15467;EAS_AF=0.1815;AMR_AF=0.1009;AFR_AF=0.1021;EUR_AF=0.1262;SAS_AF=0.091;AA=A|||;VT=SNP
4	170617777	rs72696630	A	G	100	PASS	AC=462;AF=0.0922524;AN=5008;NS=2504;DP=14252;EAS_AF=0.0308;AMR_AF=0.049;AFR_AF=0.1324;EUR_AF=0.0944;SAS_AF=0.1299;AA=A|||;VT=SNP
4	170620812	rs62346178	A	G	100	PASS	AC=605;AF=0.120807;AN=5008;NS=2504;DP=14599;EAS_AF=0.1815;AMR_AF=0.1009;AFR_AF=0.1067;EUR_AF=0.1223;SAS_AF=0.09;AA=A|||;VT=SNP
4	170620926	rs111543507	G	A	100	PASS	AC=232;AF=0.0463259;AN=5008;NS=2504;DP=14553;EAS_AF=0.0308;AMR_AF=0.0331;AFR_AF=0.0688;EUR_AF=0.0656;SAS_AF=0.0215;AA=G|||;VT=SNP
4	170621045	rs62346179	T	G	100	PASS	AC=666;AF=0.132987;AN=5008;NS=2504;DP=16219;EAS_AF=0.1845;AMR_AF=0.1124;AFR_AF=0.1225;EUR_AF=0.1262;SAS_AF=0.1155;AA=G|||;VT=SNP
4	170621232	rs35951896	C	T	100	PASS	AC=766;AF=0.152955;AN=5008;NS=2504;DP=16038;EAS_AF=0.0417;AMR_AF=0.1225;AFR_AF=0.0204;EUR_AF=0.2714;SAS_AF=0.3466;AA=C|||;VT=SNP
4	170621973	rs12330960	A	G	100	PASS	AC=1041;AF=0.207867;AN=5008;NS=2504;DP=16519;EAS_AF=0.1815;AMR_AF=0.1354;AFR_AF=0.4183;EUR_AF=0.1223;SAS_AF=0.09;AA=A|||;VT=SNP
4	170623554	rs11727690	G	A	100	PASS	AC=443;AF=0.0884585;AN=5008;NS=2504;DP=21610;EAS_AF=0.0308;AMR_AF=0.0432;AFR_AF=0.1286;EUR_AF=0.0895;SAS_AF=0.1247;AA=G|||;VT=SNP
4	170623982	rs11946332	C	G	100	PASS	AC=597;AF=0.119209;AN=5008;NS=2504;DP=16753;EAS_AF=0.1815;AMR_AF=0.0994;AFR_AF=0.1014;EUR_AF=0.1223;SAS_AF=0.09;AA=C|||;VT=SNP
4	170624330	rs62346181	T	C	100	PASS	AC=766;AF=0.152955;AN=5008;NS=2504;DP=19898;EAS_AF=0.0417;AMR_AF=0.1225;AFR_AF=0.0204;EUR_AF=0.2714;SAS_AF=0.3466;AA=T|||;VT=SNP
4	170626391	rs17055093	C	T	100	PASS	AC=443;AF=0.0884585;AN=5008;NS=2504;DP=18910;EAS_AF=0.0308;AMR_AF=0.0432;AFR_AF=0.1286;EUR_AF=0.0895;SAS_AF=0.1247;AA=C|||;VT=SNP
4	170626552	rs10520163	T	C	100	PASS	AC=2331;AF=0.465455;AN=5008;NS=2504;DP=17942;EAS_AF=0.747;AMR_AF=0.6599;AFR_AF=0.1747;EUR_AF=0.504;SAS_AF=0.3906;AA=T|||;VT=SNP
4	170626898	rs10520164	C	T	100	PASS	AC=601;AF=0.120008;AN=5008;NS=2504;DP=18741;EAS_AF=0.1815;AMR_AF=0.1009;AFR_AF=0.1036;EUR_AF=0.1213;SAS_AF=0.091;AA=C|||;VT=SNP
4	170628474	rs1566522	A	G	100	PASS	AC=2348;AF=0.46885;AN=5008;NS=2504;DP=17997;EAS_AF=0.747;AMR_AF=0.6614;AFR_AF=0.1868;EUR_AF=0.504;SAS_AF=0.3906;AA=A|||;VT=SNP
4	170628524	rs9996636	A	G	100	PASS	AC=2227;AF=0.444688;AN=5008;NS=2504;DP=18230;EAS_AF=0.253;AMR_AF=0.3012;AFR_AF=0.5333;EUR_AF=0.4851;SAS_AF=0.5828;AA=G|||;VT=SNP
4	170630705	rs72696645	G	A	100	PASS	AC=453;AF=0.0904553;AN=5008;NS=2504;DP=13236;EAS_AF=0.0308;AMR_AF=0.0432;AFR_AF=0.1362;EUR_AF=0.0895;SAS_AF=0.1247;AA=G|||;VT=SNP
4	170630795	rs35695165	A	T	100	PASS	AC=754;AF=0.150559;AN=5008;NS=2504;DP=13036;EAS_AF=0.0387;AMR_AF=0.1225;AFR_AF=0.0129;EUR_AF=0.2714;SAS_AF=0.3476;AA=A|||;VT=SNP
4	170631146	rs13103267	G	A	100	PASS	AC=764;AF=0.152556;AN=5008;NS=2504;DP=12925;EAS_AF=0.0387;AMR_AF=0.1225;AFR_AF=0.0204;EUR_AF=0.2714;SAS_AF=0.3476;AA=G|||;VT=SNP
4	170632482	rs17659801	A	G	100	PASS	AC=599;AF=0.119609;AN=5008;NS=2504;DP=19336;EAS_AF=0.1815;AMR_AF=0.1009;AFR_AF=0.1029;EUR_AF=0.1213;SAS_AF=0.09;AA=A|||;VT=SNP
4	170633020	rs72696649	T	A	100	PASS	AC=1225;AF=0.244609;AN=5008;NS=2504;DP=16606;EAS_AF=0.0714;AMR_AF=0.1643;AFR_AF=0.1498;EUR_AF=0.3618;SAS_AF=0.4877;AA=A|||;VT=SNP
4	170633035	rs62346184	C	T	100	PASS	AC=763;AF=0.152356;AN=5008;NS=2504;DP=16107;EAS_AF=0.0387;AMR_AF=0.1225;AFR_AF=0.0204;EUR_AF=0.2714;SAS_AF=0.3466;AA=C|||;VT=SNP
4	170633222	rs58157393	A	C	100	PASS	AC=2283;AF=0.455871;AN=5008;NS=2504;DP=11555;EAS_AF=0.253;AMR_AF=0.304;AFR_AF=0.5673;EUR_AF=0.4851;SAS_AF=0.592;AA=C|||;VT=SNP
4	170633451	rs17055097	C	A	100	PASS	AC=453;AF=0.0904553;AN=5008;NS=2504;DP=18809;EAS_AF=0.0317;AMR_AF=0.0432;AFR_AF=0.1286;EUR_AF=0.0895;SAS_AF=0.1339;AA=C|||;VT=SNP
4	170634390	rs1058868	C	T	100	PASS	AC=589;AF=0.117612;AN=5008;NS=2504;DP=19300;EAS_AF=0.1766;AMR_AF=0.098;AFR_AF=0.1021;EUR_AF=0.1213;SAS_AF=0.0879;AA=T|||;VT=SNP;EX_TARGET
4	170634408	rs1010713	A	G	100	PASS	AC=854;AF=0.170527;AN=5008;NS=2504;DP=19887;EAS_AF=0.0317;AMR_AF=0.0764;AFR_AF=0.4145;EUR_AF=0.0895;SAS_AF=0.1339;AA=A|||;VT=SNP;EX_TARGET
4	170635104	rs56398350	A	G	100	PASS	AC=618;AF=0.123403;AN=5008;NS=2504;DP=17826;EAS_AF=0.1825;AMR_AF=0.1037;AFR_AF=0.1142;EUR_AF=0.1213;SAS_AF=0.091;AA=A|||;VT=SNP
4	170635590	rs72696653	G	A	100	PASS	AC=452;AF=0.0902556;AN=5008;NS=2504;DP=18074;EAS_AF=0.0308;AMR_AF=0.0432;AFR_AF=0.1286;EUR_AF=0.0895;SAS_AF=0.1339;AA=G|||;VT=SNP
4	170635604	rs2062611	C	A	100	PASS	AC=2283;AF=0.455871;AN=5008;NS=2504;DP=17939;EAS_AF=0.745;AMR_AF=0.6585;AFR_AF=0.146;EUR_AF=0.503;SAS_AF=0.3845;AA=C|||;VT=SNP
4	170635636	rs13115372	A	G	100	PASS	AC=765;AF=0.152756;AN=5008;NS=2504;DP=17760;EAS_AF=0.0397;AMR_AF=0.1225;AFR_AF=0.0204;EUR_AF=0.2714;SAS_AF=0.3476;AA=A|||;VT=SNP
4	170637518	rs11729850	C	T	100	PASS	AC=451;AF=0.0900559;AN=5008;NS=2504;DP=17052;EAS_AF=0.0308;AMR_AF=0.0432;AFR_AF=0.1286;EUR_AF=0.0895;SAS_AF=0.1329;AA=C|||;VT=SNP
4	170638466	rs72696657	C	T	100	PASS	AC=2139;AF=0.427117;AN=5008;NS=2504;DP=15821;EAS_AF=0.745;AMR_AF=0.6527;AFR_AF=0.0424;EUR_AF=0.5;SAS_AF=0.3845;AA=C|||;VT=SNP
4	170639450	rs55833721	T	C	100	PASS	AC=601;AF=0.120008;AN=5008;NS=2504;DP=14450;EAS_AF=0.1835;AMR_AF=0.0994;AFR_AF=0.1014;EUR_AF=0.1243;SAS_AF=0.09;AA=T|||;VT=SNP
4	170640154	rs28374431	A	T	100	PASS	AC=1002;AF=0.20008;AN=5008;NS=2504;DP=18760;EAS_AF=0.1835;AMR_AF=0.134;AFR_AF=0.3873;EUR_AF=0.1233;SAS_AF=0.09;AA=A|||;VT=SNP
4	170640421	rs6842802	T	G	100	PASS	AC=2251;AF=0.449481;AN=5008;NS=2504;DP=15289;EAS_AF=0.255;AMR_AF=0.3055;AFR_AF=0.5416;EUR_AF=0.4871;SAS_AF=0.589;AA=G|||;VT=SNP
4	170640993	rs28704165	T	C	100	PASS	AC=1041;AF=0.207867;AN=5008;NS=2504;DP=18077;EAS_AF=0.1835;AMR_AF=0.1354;AFR_AF=0.4153;EUR_AF=0.1243;SAS_AF=0.09;AA=T|||;VT=SNP
4	170642246	rs7438	A	G	100	PASS	AC=2272;AF=0.453674;AN=5008;NS=2504;DP=15261;EAS_AF=0.747;AMR_AF=0.6571;AFR_AF=0.1377;EUR_AF=0.502;SAS_AF=0.3845;AA=A|||;VT=SNP
4	170642781	rs13550	C	T	100	PASS	AC=770;AF=0.153754;AN=5008;NS=2504;DP=17469;EAS_AF=0.1835;AMR_AF=0.1124;AFR_AF=0.1982;EUR_AF=0.1302;SAS_AF=0.1166;AA=C|||;VT=SNP
4	170645419	rs6845516	G	A	100	PASS	AC=767;AF=0.153155;AN=5008;NS=2504;DP=19454;EAS_AF=0.1835;AMR_AF=0.1124;AFR_AF=0.1974;EUR_AF=0.1282;SAS_AF=0.1166;AA=G|||;VT=SNP
4	170645523	rs72696662	A	G	100	PASS	AC=475;AF=0.0948482;AN=5008;NS=2504;DP=18745;EAS_AF=0.0308;AMR_AF=0.0432;AFR_AF=0.1437;EUR_AF=0.0905;SAS_AF=0.136;AA=A|||;VT=SNP
4	170645539	rs4420942	T	C	100	PASS	AC=831;AF=0.165935;AN=5008;NS=2504;DP=18948;EAS_AF=0.0387;AMR_AF=0.1297;AFR_AF=0.0681;EUR_AF=0.2734;SAS_AF=0.3446;AA=T|||;VT=SNP
4	170646003	rs72696665	G	T	100	PASS	AC=2316;AF=0.46246;AN=5008;NS=2504;DP=16878;EAS_AF=0.744;AMR_AF=0.6585;AFR_AF=0.171;EUR_AF=0.504;SAS_AF=0.3845;AA=G|||;VT=SNP
4	170646088	rs11942808	C	T	100	PASS	AC=597;AF=0.119209;AN=5008;NS=2504;DP=18808;EAS_AF=0.1825;AMR_AF=0.098;AFR_AF=0.1021;EUR_AF=0.1213;SAS_AF=0.09;AA=C|||;VT=SNP
4	170646968	rs13111508	T	C	100	PASS	AC=1146;AF=0.228834;AN=5008;NS=2504;DP=19541;EAS_AF=0.0208;AMR_AF=0.3156;AFR_AF=0.1944;EUR_AF=0.2982;SAS_AF=0.3569;AA=C|||;VT=SNP
4	170647991	rs6816710	G	A	100	PASS	AC=3954;AF=0.789537;AN=5008;NS=2504;DP=19197;EAS_AF=0.9077;AMR_AF=0.8429;AFR_AF=0.6944;EUR_AF=0.8082;SAS_AF=0.7393;AA=A|||;VT=SNP
4	170651174	rs11732885	C	T	100	PASS	AC=2513;AF=0.501797;AN=5008;NS=2504;DP=19951;EAS_AF=0.8185;AMR_AF=0.67;AFR_AF=0.1188;EUR_AF=0.6133;SAS_AF=0.4591;AA=C|||;VT=SNP
4	170651423	rs74541080	G	A	100	PASS	AC=170;AF=0.0339457;AN=5008;NS=2504;DP=21240;EAS_AF=0.0565;AMR_AF=0.0274;AFR_AF=0.0325;EUR_AF=0.0368;SAS_AF=0.0143;AA=G|||;VT=SNP
4	170651811	rs4692742	C	T	100	PASS	AC=2549;AF=0.508986;AN=5008;NS=2504;DP=20925;EAS_AF=0.8185;AMR_AF=0.6758;AFR_AF=0.1452;EUR_AF=0.6113;SAS_AF=0.4581;AA=C|||;VT=SNP
4	170651987	rs72696674	G	T	100	PASS	AC=190;AF=0.0379393;AN=5008;NS=2504;DP=23528;EAS_AF=0.0565;AMR_AF=0.0375;AFR_AF=0.0408;EUR_AF=0.0368;SAS_AF=0.0164;AA=G|||;VT=SNP
4	170653497	rs13141011	G	A	100	PASS	AC=457;AF=0.091254;AN=5008;NS=2504;DP=17055;EAS_AF=0.0268;AMR_AF=0.0764;AFR_AF=0.0431;EUR_AF=0.1342;SAS_AF=0.1892;AA=G|||;VT=SNP
4	170653643	rs17628004	A	G	100	PASS	AC=2552;AF=0.509585;AN=5008;NS=2504;DP=18623;EAS_AF=0.8175;AMR_AF=0.6758;AFR_AF=0.1452;EUR_AF=0.6133;SAS_AF=0.4601;AA=A|||;VT=SNP
4	170653920	rs56277136	A	G	100	PASS	AC=195;AF=0.0389377;AN=5008;NS=2504;DP=18020;EAS_AF=0.0565;AMR_AF=0.0375;AFR_AF=0.0454;EUR_AF=0.0378;SAS_AF=0.0143;AA=A|||;VT=SNP
4	170654648	rs6854083	A	G	100	PASS	AC=426;AF=0.0850639;AN=5008;NS=2504;DP=21123;EAS_AF=0.0367;AMR_AF=0.0403;AFR_AF=0.1952;EUR_AF=0.0596;SAS_AF=0.044;AA=A|||;VT=SNP
4	170657341	rs60578368	G	A	100	PASS	AC=749;AF=0.149561;AN=5008;NS=2504;DP=13003;EAS_AF=0.0754;AMR_AF=0.1369;AFR_AF=0.2057;EUR_AF=0.17;SAS_AF=0.138;AA=G|||;VT=SNP
4	170657367	rs1542872	A	G	100	PASS	AC=223;AF=0.0445288;AN=5008;NS=2504;DP=12769;EAS_AF=0.0556;AMR_AF=0.0375;AFR_AF=0.0651;EUR_AF=0.0408;SAS_AF=0.0143;AA=A|||;VT=SNP
4	170657998	rs6832007	T	C	100	PASS	AC=1440;AF=0.28754;AN=5008;NS=2504;DP=18908;EAS_AF=0.0744;AMR_AF=0.1844;AFR_AF=0.6664;EUR_AF=0.1909;SAS_AF=0.1677;AA=T|||;VT=SNP
4	170658028	rs6850430	C	T	100	PASS	AC=712;AF=0.142173;AN=5008;NS=2504;DP=18189;EAS_AF=0.0556;AMR_AF=0.0735;AFR_AF=0.379;EUR_AF=0.0606;SAS_AF=0.044;AA=T|||;VT=SNP
4	170658030	rs6832030	T	C	100	PASS	AC=712;AF=0.142173;AN=5008;NS=2504;DP=18175;EAS_AF=0.0565;AMR_AF=0.0735;AFR_AF=0.3782;EUR_AF=0.0606;SAS_AF=0.044;AA=T|||;VT=SNP
4	170658092	rs17628016	G	A	100	PASS	AC=639;AF=0.127596;AN=5008;NS=2504;DP=19361;EAS_AF=0.0744;AMR_AF=0.1326;AFR_AF=0.1271;EUR_AF=0.168;SAS_AF=0.138;AA=G|||;VT=SNP
4	170658332	rs55710525	T	A	100	PASS	AC=641;AF=0.127995;AN=5008;NS=2504;DP=14471;EAS_AF=0.0744;AMR_AF=0.1326;AFR_AF=0.1271;EUR_AF=0.17;SAS_AF=0.138;AA=T|||;VT=SNP
4	170658420	rs7691713	G	T	100	PASS	AC=3912;AF=0.78115;AN=5008;NS=2504;DP=11746;EAS_AF=0.9266;AMR_AF=0.9078;AFR_AF=0.4599;EUR_AF=0.9225;SAS_AF=0.8303;AA=T|||;VT=SNP
4	170658731	rs17055114	A	G	100	PASS	AC=1060;AF=0.211661;AN=5008;NS=2504;DP=18272;EAS_AF=0.131;AMR_AF=0.1859;AFR_AF=0.3298;EUR_AF=0.2127;SAS_AF=0.1524;AA=A|||;VT=SNP
4	170659610	rs3775988	C	G	100	PASS	AC=2911;AF=0.58127;AN=5008;NS=2504;DP=19722;EAS_AF=0.8442;AMR_AF=0.7392;AFR_AF=0.1241;EUR_AF=0.7455;SAS_AF=0.6472;AA=C|||;VT=SNP
4	170660605	rs72696684	A	C	100	PASS	AC=207;AF=0.0413339;AN=5008;NS=2504;DP=15175;EAS_AF=0.0565;AMR_AF=0.0389;AFR_AF=0.0363;EUR_AF=0.0487;SAS_AF=0.0266;AA=A|||;VT=SNP
4	170661163	rs72976699	T	G	100	PASS	AC=618;AF=0.123403;AN=5008;NS=2504;DP=17339;EAS_AF=0.0744;AMR_AF=0.1254;AFR_AF=0.1271;EUR_AF=0.164;SAS_AF=0.1258;AA=T|||;VT=SNP
4	170661750	rs17055115	T	A	100	PASS	AC=810;AF=0.161741;AN=5008;NS=2504;DP=18769;EAS_AF=0.0744;AMR_AF=0.1383;AFR_AF=0.2655;EUR_AF=0.164;SAS_AF=0.1258;AA=A|||;VT=SNP
4	170662275	rs7684296	C	T	100	PASS	AC=737;AF=0.147165;AN=5008;NS=2504;DP=18096;EAS_AF=0.0744;AMR_AF=0.1369;AFR_AF=0.2126;EUR_AF=0.162;SAS_AF=0.1258;AA=C|||;VT=SNP
4	170663235	rs1047642	C	T	100	PASS	AC=3954;AF=0.789537;AN=5008;NS=2504;DP=18517;EAS_AF=0.9087;AMR_AF=0.8473;AFR_AF=0.6717;EUR_AF=0.8191;SAS_AF=0.7546;AA=T|||;VT=SNP;EX_TARGET
4	170663748	rs184960612	C	T	100	PASS	AC=75;AF=0.014976;AN=5008;NS=2504;DP=14524;EAS_AF=0.0238;AMR_AF=0.0317;AFR_AF=0.0008;EUR_AF=0.0209;SAS_AF=0.0072;AA=C|||;VT=SNP
4	170664777	rs10018221	T	C	100	PASS	AC=3210;AF=0.640974;AN=5008;NS=2504;DP=17812;EAS_AF=0.8998;AMR_AF=0.7824;AFR_AF=0.2027;EUR_AF=0.7982;SAS_AF=0.7045;AA=T|||;VT=SNP
4	170665961	rs10021555	T	C	100	PASS	AC=3195;AF=0.637979;AN=5008;NS=2504;DP=16215;EAS_AF=0.8988;AMR_AF=0.7867;AFR_AF=0.1914;EUR_AF=0.7962;SAS_AF=0.7045;AA=T|||;VT=SNP
4	170666194	rs10029498	G	A	100	PASS	AC=3193;AF=0.63758;AN=5008;NS=2504;DP=19342;EAS_AF=0.8998;AMR_AF=0.7824;AFR_AF=0.1906;EUR_AF=0.7962;SAS_AF=0.7055;AA=G|||;VT=SNP
4	170668031	rs2331721	C	T	100	PASS	AC=4091;AF=0.816893;AN=5008;NS=2504;DP=11575;EAS_AF=0.9058;AMR_AF=0.8674;AFR_AF=0.7277;EUR_AF=0.831;SAS_AF=0.7955;AA=T|||;VT=SNP
4	170668341	rs2877469	A	C	100	PASS	AC=3235;AF=0.645966;AN=5008;NS=2504;DP=17015;EAS_AF=0.8998;AMR_AF=0.7896;AFR_AF=0.202;EUR_AF=0.8072;SAS_AF=0.7168;AA=A|||;VT=SNP
4	170669824	rs35744315	C	A	100	PASS	AC=3269;AF=0.652756;AN=5008;NS=2504;DP=17295;EAS_AF=0.9058;AMR_AF=0.7939;AFR_AF=0.2012;EUR_AF=0.8012;SAS_AF=0.7495;AA=C|||;VT=SNP
4	170670592	rs10020331	T	C	100	PASS	AC=3234;AF=0.645767;AN=5008;NS=2504;DP=17185;EAS_AF=0.8998;AMR_AF=0.7896;AFR_AF=0.202;EUR_AF=0.8072;SAS_AF=0.7157;AA=T|||;VT=SNP
4	170671152	rs7661889	C	A	100	PASS	AC=3232;AF=0.645367;AN=5008;NS=2504;DP=19268;EAS_AF=0.8998;AMR_AF=0.7896;AFR_AF=0.2005;EUR_AF=0.8062;SAS_AF=0.7168;AA=C|||;VT=SNP
4	170673242	rs11733986	A	T	100	PASS	AC=3496;AF=0.698083;AN=5008;NS=2504;DP=18929;EAS_AF=0.9018;AMR_AF=0.8141;AFR_AF=0.3449;EUR_AF=0.827;SAS_AF=0.7505;AA=T|||;VT=SNP
4	170673846	rs10016129	C	T	100	PASS	AC=3233;AF=0.645567;AN=5008;NS=2504;DP=17834;EAS_AF=0.9018;AMR_AF=0.7896;AFR_AF=0.1997;EUR_AF=0.8062;SAS_AF=0.7168;AA=C|||;VT=SNP
4	170676306	rs10034188	A	G	100	PASS	AC=3341;AF=0.667133;AN=5008;NS=2504;DP=14022;EAS_AF=0.9018;AMR_AF=0.7968;AFR_AF=0.2746;EUR_AF=0.8082;SAS_AF=0.7188;AA=A|||;VT=SNP
4	170676328	rs13122912	G	A	100	PASS	AC=3170;AF=0.632987;AN=5008;NS=2504;DP=14501;EAS_AF=0.8998;AMR_AF=0.7767;AFR_AF=0.1747;EUR_AF=0.7982;SAS_AF=0.7055;AA=G|||;VT=SNP
4	170678993	rs11540095	T	C	100	PASS	AC=3893;AF=0.777356;AN=5008;NS=2504;DP=12693;EAS_AF=0.881;AMR_AF=0.7954;AFR_AF=0.6899;EUR_AF=0.7843;SAS_AF=0.7689;AA=C|||;VT=SNP;EX_TARGET
4	170680194	rs12507746	C	T	100	PASS	AC=4150;AF=0.828674;AN=5008;NS=2504;DP=18499;EAS_AF=0.9841;AMR_AF=0.8991;AFR_AF=0.5688;EUR_AF=0.8857;SAS_AF=0.911;AA=T|||;VT=SNP
4	170680506	rs4048724	G	A	100	PASS	AC=4476;AF=0.89377;AN=5008;NS=2504;DP=15355;EAS_AF=0.9712;AMR_AF=0.8934;AFR_AF=0.9319;EUR_AF=0.834;SAS_AF=0.8241;AA=A|||;VT=SNP
4	170680720	rs55888352	C	A	100	PASS	AC=510;AF=0.101837;AN=5008;NS=2504;DP=12233;EAS_AF=0.0694;AMR_AF=0.0418;AFR_AF=0.2519;EUR_AF=0.0378;SAS_AF=0.0409;AA=C|||;VT=SNP
4	170680770	rs7669601	A	G	100	PASS	AC=3815;AF=0.761781;AN=5008;NS=2504;DP=15363;EAS_AF=0.8452;AMR_AF=0.7651;AFR_AF=0.5469;EUR_AF=0.8787;SAS_AF=0.8436;AA=A|||;VT=SNP
4	170681015	rs11737099	A	C	100	PASS	AC=2262;AF=0.451677;AN=5008;NS=2504;DP=17431;EAS_AF=0.5585;AMR_AF=0.4683;AFR_AF=0.289;EUR_AF=0.4473;SAS_AF=0.5542;AA=A|||;VT=SNP
4	170681863	rs4692745	G	A	100	PASS	AC=3522;AF=0.703275;AN=5008;NS=2504;DP=19068;EAS_AF=0.8611;AMR_AF=0.6499;AFR_AF=0.7315;EUR_AF=0.6302;SAS_AF=0.6155;AA=A|||;VT=SNP
4	170684034	rs72698207	C	T	100	PASS	AC=90;AF=0.0179712;AN=5008;NS=2504;DP=19267;EAS_AF=0.0298;AMR_AF=0.0173;AFR_AF=0.0008;EUR_AF=0.0328;SAS_AF=0.0143;AA=C|||;VT=SNP
4	170685579	rs72698208	G	A	100	PASS	AC=90;AF=0.0179712;AN=5008;NS=2504;DP=16441;EAS_AF=0.0298;AMR_AF=0.0173;AFR_AF=0.0008;EUR_AF=0.0328;SAS_AF=0.0143;AA=G|||;VT=SNP
4	170685607	rs72698209	C	T	100	PASS	AC=90;AF=0.0179712;AN=5008;NS=2504;DP=16094;EAS_AF=0.0298;AMR_AF=0.0173;AFR_AF=0.0008;EUR_AF=0.0328;SAS_AF=0.0143;AA=C|||;VT=SNP
4	170685934	rs10006579	T	A	100	PASS	AC=3946;AF=0.787939;AN=5008;NS=2504;DP=16041;EAS_AF=0.9702;AMR_AF=0.8285;AFR_AF=0.6225;EUR_AF=0.7644;SAS_AF=0.819;AA=T|||;VT=SNP
4	170686206	rs67776117	G	A	100	PASS	AC=212;AF=0.0423323;AN=5008;NS=2504;DP=17180;EAS_AF=0.0298;AMR_AF=0.0274;AFR_AF=0.087;EUR_AF=0.0338;SAS_AF=0.0143;AA=g|||;VT=SNP
4	170686259	rs1909882	G	A	100	PASS	AC=3131;AF=0.6252;AN=5008;NS=2504;DP=17172;EAS_AF=0.9603;AMR_AF=0.7104;AFR_AF=0.2042;EUR_AF=0.6531;SAS_AF=0.7597;AA=g|||;VT=SNP
4	170686346	rs72698210	G	T	100	PASS	AC=90;AF=0.0179712;AN=5008;NS=2504;DP=18533;EAS_AF=0.0298;AMR_AF=0.0173;AFR_AF=0.0008;EUR_AF=0.0328;SAS_AF=0.0143;AA=g|||;VT=SNP
4	170686690	rs4692746	C	G	100	PASS	AC=3139;AF=0.626797;AN=5008;NS=2504;DP=12824;EAS_AF=0.9683;AMR_AF=0.7104;AFR_AF=0.2027;EUR_AF=0.6531;SAS_AF=0.7618;AA=c|||;VT=SNP
4	170687057	rs4692747	G	T	100	PASS	AC=3132;AF=0.625399;AN=5008;NS=2504;DP=17028;EAS_AF=0.9613;AMR_AF=0.7118;AFR_AF=0.2042;EUR_AF=0.6531;SAS_AF=0.7587;AA=G|||;VT=SNP
4	170687567	rs9998572	C	T	100	PASS	AC=353;AF=0.0704872;AN=5008;NS=2504;DP=19011;EAS_AF=0.0377;AMR_AF=0.0303;AFR_AF=0.1853;EUR_AF=0.0348;SAS_AF=0.0143;AA=T|||;VT=SNP
4	170688267	rs72698212	T	C	100	PASS	AC=98;AF=0.0195687;AN=5008;NS=2504;DP=20278;EAS_AF=0.0377;AMR_AF=0.0173;AFR_AF=0.0008;EUR_AF=0.0328;SAS_AF=0.0143;AA=T|||;VT=SNP
4	170688428	rs12645783	T	G	100	PASS	AC=3156;AF=0.630192;AN=5008;NS=2504;DP=14747;EAS_AF=0.9603;AMR_AF=0.7118;AFR_AF=0.2027;EUR_AF=0.665;SAS_AF=0.774;AA=T|||;VT=SNP
4	170688979	rs9312454	A	G	100	PASS	AC=3164;AF=0.631789;AN=5008;NS=2504;DP=18382;EAS_AF=0.9683;AMR_AF=0.7118;AFR_AF=0.2027;EUR_AF=0.665;SAS_AF=0.774;AA=A|||;VT=SNP
4	170691171	rs4692748	G	A	100	PASS	AC=3152;AF=0.629393;AN=5008;NS=2504;DP=19106;EAS_AF=0.9593;AMR_AF=0.7118;AFR_AF=0.2027;EUR_AF=0.665;SAS_AF=0.771;AA=G|||;VT=SNP
4	170691863	rs56296903	G	A	100	PASS	AC=90;AF=0.0179712;AN=5008;NS=2504;DP=19253;EAS_AF=0.0298;AMR_AF=0.0173;AFR_AF=0.0008;EUR_AF=0.0328;SAS_AF=0.0143;AA=G|||;VT=SNP
4	170692679	rs139342545	A	T	100	PASS	AC=98;AF=0.0195687;AN=5008;NS=2504;DP=16218;EAS_AF=0.0377;AMR_AF=0.0173;AFR_AF=0.0008;EUR_AF=0.0328;SAS_AF=0.0143;AA=A|||;VT=SNP
4	170693241	rs56159723	C	A	100	PASS	AC=101;AF=0.0201677;AN=5008;NS=2504;DP=18815;EAS_AF=0.0377;AMR_AF=0.0173;AFR_AF=0.003;EUR_AF=0.0328;SAS_AF=0.0143;AA=C|||;VT=SNP
4	170693476	rs28681153	G	T	100	PASS	AC=353;AF=0.0704872;AN=5008;NS=2504;DP=17998;EAS_AF=0.0377;AMR_AF=0.0303;AFR_AF=0.1853;EUR_AF=0.0348;SAS_AF=0.0143;AA=T|||;VT=SNP
4	170693902	rs4692749	T	G	100	PASS	AC=3156;AF=0.630192;AN=5008;NS=2504;DP=20025;EAS_AF=0.9593;AMR_AF=0.7118;AFR_AF=0.2042;EUR_AF=0.665;SAS_AF=0.773;AA=T|||;VT=SNP
4	170694017	rs115881022	A	G	100	PASS	AC=217;AF=0.0433307;AN=5008;NS=2504;DP=18762;EAS_AF=0.1081;AMR_AF=0.0591;AFR_AF=0.0023;EUR_AF=0.0477;SAS_AF=0.0164;AA=A|||;VT=SNP
4	170694561	rs7668558	G	A	100	PASS	AC=3804;AF=0.759585;AN=5008;NS=2504;DP=15102;EAS_AF=0.9613;AMR_AF=0.8256;AFR_AF=0.5242;EUR_AF=0.7634;SAS_AF=0.819;AA=G|||;VT=SNP
4	170694775	rs116401606	G	A	100	PASS	AC=214;AF=0.0427316;AN=5008;NS=2504;DP=16595;EAS_AF=0.1071;AMR_AF=0.0562;AFR_AF=0.0023;EUR_AF=0.0477;SAS_AF=0.0164;AA=G|||;VT=SNP
4	170695553	rs116262949	C	A	100	PASS	AC=90;AF=0.0179712;AN=5008;NS=2504;DP=17395;EAS_AF=0.0298;AMR_AF=0.0173;AFR_AF=0.0008;EUR_AF=0.0328;SAS_AF=0.0143;AA=C|||;VT=SNP
4	170695748	rs4692750	C	A	100	PASS	AC=3259;AF=0.650759;AN=5008;NS=2504;DP=14340;EAS_AF=0.9692;AMR_AF=0.7262;AFR_AF=0.202;EUR_AF=0.6889;SAS_AF=0.8364;AA=C|||;VT=SNP
4	170697099	rs72698225	T	C	100	PASS	AC=92;AF=0.0183706;AN=5008;NS=2504;DP=18017;EAS_AF=0.0298;AMR_AF=0.0173;AFR_AF=0.003;EUR_AF=0.0318;SAS_AF=0.0143;AA=T|||;VT=SNP
4	170698112	rs56192312	C	A	100	PASS	AC=211;AF=0.0421326;AN=5008;NS=2504;DP=14690;EAS_AF=0.0298;AMR_AF=0.0274;AFR_AF=0.087;EUR_AF=0.0328;SAS_AF=0.0143;AA=A|||;VT=SNP
4	170699083	rs12641867	T	C	100	PASS	AC=3764;AF=0.751597;AN=5008;NS=2504;DP=19276;EAS_AF=0.9702;AMR_AF=0.8055;AFR_AF=0.4788;EUR_AF=0.7744;SAS_AF=0.8333;AA=T|||;VT=SNP
4	170701875	rs2133954	A	G	100	PASS	AC=3971;AF=0.792931;AN=5008;NS=2504;DP=12243;EAS_AF=0.9702;AMR_AF=0.8285;AFR_AF=0.6225;EUR_AF=0.7753;SAS_AF=0.8333;AA=A|||;VT=SNP
4	170702504	rs4521310	C	T	100	PASS	AC=3132;AF=0.625399;AN=5008;NS=2504;DP=17507;EAS_AF=0.9683;AMR_AF=0.7104;AFR_AF=0.1997;EUR_AF=0.6501;SAS_AF=0.7618;AA=C|||;VT=SNP
4	170702544	rs79073672	C	T	100	PASS	AC=372;AF=0.0742812;AN=5008;NS=2504;DP=18108;EAS_AF=0.126;AMR_AF=0.062;AFR_AF=0.1051;EUR_AF=0.0467;SAS_AF=0.0164;AA=C|||;VT=SNP
4	170702701	rs72698233	A	G	100	PASS	AC=89;AF=0.0177716;AN=5008;NS=2504;DP=16901;EAS_AF=0.0298;AMR_AF=0.0173;AFR_AF=0.0008;EUR_AF=0.0318;SAS_AF=0.0143;AA=A|||;VT=SNP
4	170702752	rs72698234	A	T	100	PASS	AC=89;AF=0.0177716;AN=5008;NS=2504;DP=17073;EAS_AF=0.0298;AMR_AF=0.0173;AFR_AF=0.0008;EUR_AF=0.0318;SAS_AF=0.0143;AA=A|||;VT=SNP
4	170703610	rs72698236	G	A	100	PASS	AC=90;AF=0.0179712;AN=5008;NS=2504;DP=19077;EAS_AF=0.0308;AMR_AF=0.0173;AFR_AF=0.0008;EUR_AF=0.0318;SAS_AF=0.0143;AA=g|||;VT=SNP
4	170704237	rs111325435	C	T	100	PASS	AC=263;AF=0.052516;AN=5008;NS=2504;DP=21452;EAS_AF=0.0437;AMR_AF=0.0519;AFR_AF=0.0045;EUR_AF=0.0577;SAS_AF=0.1217;AA=C|||;VT=SNP
4	170705295	rs72698238	G	C	100	PASS	AC=89;AF=0.0177716;AN=5008;NS=2504;DP=19166;EAS_AF=0.0298;AMR_AF=0.0173;AFR_AF=0.0008;EUR_AF=0.0318;SAS_AF=0.0143;AA=G|||;VT=SNP
4	170706770	rs4692751	G	A	100	PASS	AC=3952;AF=0.789137;AN=5008;NS=2504;DP=20271;EAS_AF=0.9702;AMR_AF=0.8357;AFR_AF=0.6218;EUR_AF=0.7634;SAS_AF=0.8221;AA=G|||;VT=SNP
4	170706947	rs12650742	G	A	100	PASS	AC=3953;AF=0.789337;AN=5008;NS=2504;DP=17737;EAS_AF=0.9702;AMR_AF=0.8372;AFR_AF=0.6218;EUR_AF=0.7634;SAS_AF=0.8221;AA=G|||;VT=SNP
4	170706960	rs12644857	C	A	100	PASS	AC=3953;AF=0.789337;AN=5008;NS=2504;DP=17682;EAS_AF=0.9702;AMR_AF=0.8372;AFR_AF=0.6218;EUR_AF=0.7634;SAS_AF=0.8221;AA=C|||;VT=SNP
4	170708219	rs55722406	G	A	100	PASS	AC=211;AF=0.0421326;AN=5008;NS=2504;DP=21864;EAS_AF=0.0298;AMR_AF=0.0274;AFR_AF=0.087;EUR_AF=0.0328;SAS_AF=0.0143;AA=T|||;VT=SNP
4	170708770	rs57128033	A	G	100	PASS	AC=211;AF=0.0421326;AN=5008;NS=2504;DP=21010;EAS_AF=0.0298;AMR_AF=0.0274;AFR_AF=0.087;EUR_AF=0.0328;SAS_AF=0.0143;AA=a|||;VT=SNP
4	170708881	rs67977438	A	G	100	PASS	AC=211;AF=0.0421326;AN=5008;NS=2504;DP=20319;EAS_AF=0.0298;AMR_AF=0.0274;AFR_AF=0.087;EUR_AF=0.0328;SAS_AF=0.0143;AA=a|||;VT=SNP
4	170709833	rs72698245	A	G	100	PASS	AC=90;AF=0.0179712;AN=5008;NS=2504;DP=21157;EAS_AF=0.0308;AMR_AF=0.0173;AFR_AF=0.0008;EUR_AF=0.0318;SAS_AF=0.0143;AA=a|||;VT=SNP
4	170711942	rs72698249	G	A	100	PASS	AC=90;AF=0.0179712;AN=5008;NS=2504;DP=19984;EAS_AF=0.0308;AMR_AF=0.0173;AFR_AF=0.0008;EUR_AF=0.0318;SAS_AF=0.0143;AA=G|||;VT=SNP
4	170712326	rs1964036	A	G	100	PASS	AC=3213;AF=0.641573;AN=5008;NS=2504;DP=21525;EAS_AF=0.9673;AMR_AF=0.7133;AFR_AF=0.2557;EUR_AF=0.6521;SAS_AF=0.7658;AA=A|||;VT=SNP
4	170713166	rs6553459	G	A	100	PASS	AC=537;AF=0.107228;AN=5008;NS=2504;DP=16316;EAS_AF=0.0308;AMR_AF=0.062;AFR_AF=0.3132;EUR_AF=0.0328;SAS_AF=0.0164;AA=A|||;VT=SNP
4	170715865	rs11132815	C	A	100	PASS	AC=3917;AF=0.782149;AN=5008;NS=2504;DP=19516;EAS_AF=0.9722;AMR_AF=0.8357;AFR_AF=0.5756;EUR_AF=0.7744;SAS_AF=0.8354;AA=c|||;VT=SNP
4	170717008	rs11132816	G	A	100	PASS	AC=3077;AF=0.614417;AN=5008;NS=2504;DP=21317;EAS_AF=0.9395;AMR_AF=0.6988;AFR_AF=0.2035;EUR_AF=0.6262;SAS_AF=0.7628;AA=G|||;VT=SNP
4	170717803	rs12510928	C	T	100	PASS	AC=3177;AF=0.634385;AN=5008;NS=2504;DP=19602;EAS_AF=0.9395;AMR_AF=0.7133;AFR_AF=0.27;EUR_AF=0.6262;SAS_AF=0.7648;AA=C|||;VT=SNP
4	170717856	rs9994595	A	T	100	PASS	AC=3954;AF=0.789537;AN=5008;NS=2504;DP=18045;EAS_AF=0.9722;AMR_AF=0.8401;AFR_AF=0.6014;EUR_AF=0.7744;SAS_AF=0.8354;AA=T|||;VT=SNP
4	170719215	rs6835612	C	T	100	PASS	AC=1699;AF=0.339257;AN=5008;NS=2504;DP=18462;EAS_AF=0.0327;AMR_AF=0.281;AFR_AF=0.6573;EUR_AF=0.3738;SAS_AF=0.2311;AA=T|||;VT=SNP
4	170719464	rs35538400	A	T	100	PASS	AC=572;AF=0.114217;AN=5008;NS=2504;DP=20145;EAS_AF=0.0268;AMR_AF=0.134;AFR_AF=0.0484;EUR_AF=0.2256;SAS_AF=0.1646;AA=A|||;VT=SNP
4	170719583	rs150514218	T	C	100	PASS	AC=54;AF=0.0107827;AN=5008;NS=2504;DP=18379;EAS_AF=0.0218;AMR_AF=0.0101;AFR_AF=0.0008;EUR_AF=0.0189;SAS_AF=0.0051;AA=T|||;VT=SNP
4	170720368	rs12647010	C	G	100	PASS	AC=428;AF=0.0854633;AN=5008;NS=2504;DP=19930;EAS_AF=0.0764;AMR_AF=0.1585;AFR_AF=0.0045;EUR_AF=0.1004;SAS_AF=0.137;AA=C|||;VT=SNP
4	170726047	rs72698267	C	T	100	PASS	AC=90;AF=0.0179712;AN=5008;NS=2504;DP=18561;EAS_AF=0.0288;AMR_AF=0.0202;AFR_AF=0.0008;EUR_AF=0.0338;SAS_AF=0.0123;AA=C|||;VT=SNP
4	170726302	rs4692753	G	A	100	PASS	AC=4553;AF=0.909145;AN=5008;NS=2504;DP=18498;EAS_AF=0.9732;AMR_AF=0.9611;AFR_AF=0.7315;EUR_AF=0.9662;SAS_AF=0.9877;AA=G|||;VT=SNP
4	170728533	rs1500931	T	A	100	PASS	AC=4730;AF=0.944489;AN=5008;NS=2504;DP=20053;EAS_AF=0.9732;AMR_AF=0.9726;AFR_AF=0.8623;EUR_AF=0.9652;SAS_AF=0.9847;AA=T|||;VT=SNP
4	170728749	rs56303187	A	G	100	PASS	AC=89;AF=0.0177716;AN=5008;NS=2504;DP=18278;EAS_AF=0.0268;AMR_AF=0.0202;AFR_AF=0.0008;EUR_AF=0.0338;SAS_AF=0.0133;AA=A|||;VT=SNP
4	170729657	rs1500930	A	G	100	PASS	AC=2524;AF=0.503994;AN=5008;NS=2504;DP=19155;EAS_AF=0.8403;AMR_AF=0.5908;AFR_AF=0.1067;EUR_AF=0.4602;SAS_AF=0.6779;AA=A|||;VT=SNP
4	170730959	rs72698279	A	G	100	PASS	AC=90;AF=0.0179712;AN=5008;NS=2504;DP=23149;EAS_AF=0.0278;AMR_AF=0.0202;AFR_AF=0.0008;EUR_AF=0.0338;SAS_AF=0.0133;AA=G|||;VT=SNP
4	170731116	rs1500929	C	T	100	PASS	AC=4432;AF=0.884984;AN=5008;NS=2504;DP=22697;EAS_AF=0.9732;AMR_AF=0.9553;AFR_AF=0.646;EUR_AF=0.9652;SAS_AF=0.9847;AA=C|||;VT=SNP
4	170731463	rs1500928	G	T	100	PASS	AC=4435;AF=0.885583;AN=5008;NS=2504;DP=20477;EAS_AF=0.9732;AMR_AF=0.9568;AFR_AF=0.6475;EUR_AF=0.9652;SAS_AF=0.9847;AA=G|||;VT=SNP
4	170731497	rs11132818	G	T	100	PASS	AC=4435;AF=0.885583;AN=5008;NS=2504;DP=20890;EAS_AF=0.9732;AMR_AF=0.9568;AFR_AF=0.6475;EUR_AF=0.9652;SAS_AF=0.9847;AA=G|||;VT=SNP
4	170733053	rs4692575	C	T	100	PASS	AC=4707;AF=0.939896;AN=5008;NS=2504;DP=21184;EAS_AF=0.9732;AMR_AF=0.9712;AFR_AF=0.8464;EUR_AF=0.9652;SAS_AF=0.9836;AA=C|||;VT=SNP
4	170733214	rs4692576	C	T	100	PASS	AC=3874;AF=0.773562;AN=5008;NS=2504;DP=18659;EAS_AF=0.9712;AMR_AF=0.8617;AFR_AF=0.3684;EUR_AF=0.8877;SAS_AF=0.9376;AA=C|||;VT=SNP
4	170733215	rs4692577	A	T	100	PASS	AC=3874;AF=0.773562;AN=5008;NS=2504;DP=18708;EAS_AF=0.9712;AMR_AF=0.8617;AFR_AF=0.3684;EUR_AF=0.8877;SAS_AF=0.9376;AA=A|||;VT=SNP
4	170733363	rs4692754	G	A	100	PASS	AC=4458;AF=0.890176;AN=5008;NS=2504;DP=16559;EAS_AF=0.9732;AMR_AF=0.9568;AFR_AF=0.6649;EUR_AF=0.9652;SAS_AF=0.9847;AA=A|||;VT=SNP
4	170733902	rs976316	C	T	100	PASS	AC=4444;AF=0.88738;AN=5008;NS=2504;DP=16277;EAS_AF=0.9742;AMR_AF=0.9568;AFR_AF=0.6536;EUR_AF=0.9652;SAS_AF=0.9847;AA=C|||;VT=SNP
4	170734112	rs72698290	C	T	100	PASS	AC=88;AF=0.0175719;AN=5008;NS=2504;DP=16974;EAS_AF=0.0258;AMR_AF=0.0202;AFR_AF=0.0008;EUR_AF=0.0338;SAS_AF=0.0133;AA=C|||;VT=SNP
4	170735289	rs111953793	C	T	100	PASS	AC=257;AF=0.0513179;AN=5008;NS=2504;DP=19691;EAS_AF=0.0288;AMR_AF=0.0519;AFR_AF=0.0045;EUR_AF=0.0646;SAS_AF=0.1237;AA=C|||;VT=SNP
4	170735533	rs975764	G	T	100	PASS	AC=4459;AF=0.890375;AN=5008;NS=2504;DP=15371;EAS_AF=0.9742;AMR_AF=0.9582;AFR_AF=0.6641;EUR_AF=0.9652;SAS_AF=0.9847;AA=G|||;VT=SNP
4	170736403	rs111752414	C	A	100	PASS	AC=88;AF=0.0175719;AN=5008;NS=2504;DP=15057;EAS_AF=0.0258;AMR_AF=0.0202;AFR_AF=0.0008;EUR_AF=0.0338;SAS_AF=0.0133;AA=C|||;VT=SNP
4	170736879	rs77742101	G	T	100	PASS	AC=88;AF=0.0175719;AN=5008;NS=2504;DP=20619;EAS_AF=0.0258;AMR_AF=0.0202;AFR_AF=0.0008;EUR_AF=0.0338;SAS_AF=0.0133;AA=G|||;VT=SNP
4	170737119	rs1995305	T	G	100	PASS	AC=4497;AF=0.897963;AN=5008;NS=2504;DP=20326;EAS_AF=0.9742;AMR_AF=0.9597;AFR_AF=0.6921;EUR_AF=0.9652;SAS_AF=0.9847;AA=T|||;VT=SNP
4	170737636	rs72698294	G	C	100	PASS	AC=88;AF=0.0175719;AN=5008;NS=2504;DP=21701;EAS_AF=0.0258;AMR_AF=0.0202;AFR_AF=0.0008;EUR_AF=0.0338;SAS_AF=0.0133;AA=G|||;VT=SNP
4	170738394	rs10035008	G	C	100	PASS	AC=4425;AF=0.883586;AN=5008;NS=2504;DP=16893;EAS_AF=0.9742;AMR_AF=0.9568;AFR_AF=0.6399;EUR_AF=0.9642;SAS_AF=0.9847;AA=G|||;VT=SNP
4	170738438	rs6814791	T	C	100	PASS	AC=4425;AF=0.883586;AN=5008;NS=2504;DP=17340;EAS_AF=0.9742;AMR_AF=0.9568;AFR_AF=0.6399;EUR_AF=0.9642;SAS_AF=0.9847;AA=T|||;VT=SNP
4	170738791	rs4692755	C	T	100	PASS	AC=3910;AF=0.780751;AN=5008;NS=2504;DP=16565;EAS_AF=0.9722;AMR_AF=0.8674;AFR_AF=0.3858;EUR_AF=0.8936;SAS_AF=0.9397;AA=C|||;VT=SNP
4	170739138	rs72698298	T	A	100	PASS	AC=88;AF=0.0175719;AN=5008;NS=2504;DP=19024;EAS_AF=0.0258;AMR_AF=0.0202;AFR_AF=0.0008;EUR_AF=0.0338;SAS_AF=0.0133;AA=T|||;VT=SNP
4	170739535	rs4440180	C	G	100	PASS	AC=1000;AF=0.199681;AN=5008;NS=2504;DP=19720;EAS_AF=0.0278;AMR_AF=0.1297;AFR_AF=0.5408;EUR_AF=0.1074;SAS_AF=0.0603;AA=G|||;VT=SNP
4	170740266	rs4072504	T	G	100	PASS	AC=1007;AF=0.201078;AN=5008;NS=2504;DP=20381;EAS_AF=0.0308;AMR_AF=0.1297;AFR_AF=0.5439;EUR_AF=0.1074;SAS_AF=0.0603;AA=G|||;VT=SNP
4	170741902	rs10022857	T	C	100	PASS	AC=320;AF=0.0638978;AN=5008;NS=2504;DP=15058;EAS_AF=0.0258;AMR_AF=0.0317;AFR_AF=0.1679;EUR_AF=0.0348;SAS_AF=0.0153;AA=T|||;VT=SNP
4	170742366	rs6822452	G	A	100	PASS	AC=3910;AF=0.780751;AN=5008;NS=2504;DP=23850;EAS_AF=0.9722;AMR_AF=0.8674;AFR_AF=0.3858;EUR_AF=0.8936;SAS_AF=0.9397;AA=G|||;VT=SNP
4	170743085	rs72700304	G	A	100	PASS	AC=88;AF=0.0175719;AN=5008;NS=2504;DP=21950;EAS_AF=0.0258;AMR_AF=0.0202;AFR_AF=0.0008;EUR_AF=0.0338;SAS_AF=0.0133;AA=G|||;VT=SNP
4	170743230	rs72700306	C	T	100	PASS	AC=109;AF=0.0217652;AN=5008;NS=2504;DP=21047;EAS_AF=0.0278;AMR_AF=0.0202;AFR_AF=0.0151;EUR_AF=0.0338;SAS_AF=0.0133;AA=C|||;VT=SNP
4	170743258	rs4692578	G	A	100	PASS	AC=249;AF=0.0497204;AN=5008;NS=2504;DP=20977;EAS_AF=0.002;AMR_AF=0.2075;AFR_AF=0.0023;EUR_AF=0.0398;SAS_AF=0.0613;AA=G|||;VT=SNP
4	170743765	rs72700309	C	T	100	PASS	AC=88;AF=0.0175719;AN=5008;NS=2504;DP=16449;EAS_AF=0.0258;AMR_AF=0.0202;AFR_AF=0.0008;EUR_AF=0.0338;SAS_AF=0.0133;AA=C|||;VT=SNP
4	170743941	rs9312457	C	T	100	PASS	AC=1052;AF=0.210064;AN=5008;NS=2504;DP=16370;EAS_AF=0.0278;AMR_AF=0.1326;AFR_AF=0.5794;EUR_AF=0.1064;SAS_AF=0.0603;AA=T|||;VT=SNP
4	170744772	rs6824832	T	C	100	PASS	AC=1009;AF=0.201478;AN=5008;NS=2504;DP=18237;EAS_AF=0.0278;AMR_AF=0.1297;AFR_AF=0.5477;EUR_AF=0.1074;SAS_AF=0.0603;AA=C|||;VT=SNP
4	170744990	rs55958461	T	C	100	PASS	AC=848;AF=0.169329;AN=5008;NS=2504;DP=22709;EAS_AF=0.0278;AMR_AF=0.1225;AFR_AF=0.4327;EUR_AF=0.1054;SAS_AF=0.0583;AA=T|||;VT=SNP
4	170745306	rs28678973	T	C	100	PASS	AC=481;AF=0.0960463;AN=5008;NS=2504;DP=20442;EAS_AF=0.0258;AMR_AF=0.0403;AFR_AF=0.2844;EUR_AF=0.0358;SAS_AF=0.0153;AA=T|||;VT=SNP
4	170745579	rs4692581	T	C	100	PASS	AC=4260;AF=0.850639;AN=5008;NS=2504;DP=16716;EAS_AF=0.9722;AMR_AF=0.8862;AFR_AF=0.6384;EUR_AF=0.8946;SAS_AF=0.9417;AA=T|||;VT=SNP
4	170745616	rs10035018	T	C	100	PASS	AC=630;AF=0.125799;AN=5008;NS=2504;DP=16850;EAS_AF=0.131;AMR_AF=0.1066;AFR_AF=0.1437;EUR_AF=0.1431;SAS_AF=0.092;AA=T|||;VT=SNP
4	170750106	rs11132819	G	A	100	PASS	AC=3963;AF=0.791334;AN=5008;NS=2504;DP=15473;EAS_AF=0.9722;AMR_AF=0.8718;AFR_AF=0.4266;EUR_AF=0.8926;SAS_AF=0.9366;AA=G|||;VT=SNP
4	170752204	rs62344484	C	G	100	PASS	AC=626;AF=0.125;AN=5008;NS=2504;DP=18187;EAS_AF=0.13;AMR_AF=0.1052;AFR_AF=0.1445;EUR_AF=0.1421;SAS_AF=0.09;AA=C|||;VT=SNP
4	170753739	rs11945786	C	T	100	PASS	AC=3134;AF=0.625799;AN=5008;NS=2504;DP=21777;EAS_AF=0.9722;AMR_AF=0.7003;AFR_AF=0.2504;EUR_AF=0.6014;SAS_AF=0.7485;AA=T|||;VT=SNP
4	170753953	rs7692690	T	C	100	PASS	AC=3908;AF=0.780351;AN=5008;NS=2504;DP=21051;EAS_AF=0.9722;AMR_AF=0.8689;AFR_AF=0.3865;EUR_AF=0.8926;SAS_AF=0.9366;AA=T|||;VT=SNP
4	170754412	rs10866343	G	A	100	PASS	AC=3908;AF=0.780351;AN=5008;NS=2504;DP=20930;EAS_AF=0.9722;AMR_AF=0.8689;AFR_AF=0.3865;EUR_AF=0.8926;SAS_AF=0.9366;AA=G|||;VT=SNP
4	170757025	rs7666155	T	G	100	PASS	AC=3906;AF=0.779952;AN=5008;NS=2504;DP=16136;EAS_AF=0.9722;AMR_AF=0.8674;AFR_AF=0.3865;EUR_AF=0.8926;SAS_AF=0.9356;AA=T|||;VT=SNP
4	170757346	rs72700326	G	A	100	PASS	AC=93;AF=0.0185703;AN=5008;NS=2504;DP=17288;EAS_AF=0.0258;AMR_AF=0.0202;AFR_AF=0.0008;EUR_AF=0.0338;SAS_AF=0.0184;AA=G|||;VT=SNP
4	170758372	rs10020179	G	A	100	PASS	AC=3908;AF=0.780351;AN=5008;NS=2504;DP=16613;EAS_AF=0.9722;AMR_AF=0.8689;AFR_AF=0.3865;EUR_AF=0.8926;SAS_AF=0.9366;AA=G|||;VT=SNP
4	170758565	rs10028741	C	G	100	PASS	AC=3140;AF=0.626997;AN=5008;NS=2504;DP=19708;EAS_AF=0.9722;AMR_AF=0.7089;AFR_AF=0.2496;EUR_AF=0.6014;SAS_AF=0.7495;AA=C|||;VT=SNP
4	170762017	rs10015829	G	A	100	PASS	AC=369;AF=0.0736821;AN=5008;NS=2504;DP=18785;EAS_AF=0.1081;AMR_AF=0.0519;AFR_AF=0.1278;EUR_AF=0.0229;SAS_AF=0.0327;AA=G|||;VT=SNP
4	170762583	rs72700329	G	C	100	PASS	AC=78;AF=0.0155751;AN=5008;NS=2504;DP=17637;EAS_AF=0.0238;AMR_AF=0.0115;AFR_AF=0.0008;EUR_AF=0.0288;SAS_AF=0.0164;AA=G|||;VT=SNP
4	170762738	rs4692757	A	G	100	PASS	AC=3921;AF=0.782947;AN=5008;NS=2504;DP=18350;EAS_AF=0.9762;AMR_AF=0.8775;AFR_AF=0.3828;EUR_AF=0.8966;SAS_AF=0.9407;AA=A|||;VT=SNP
4	170763521	rs6852139	C	T	100	PASS	AC=3136;AF=0.626198;AN=5008;NS=2504;DP=16800;EAS_AF=0.9673;AMR_AF=0.7104;AFR_AF=0.2466;EUR_AF=0.6133;SAS_AF=0.7413;AA=c|||;VT=SNP
4	170763650	rs72700330	G	A	100	PASS	AC=80;AF=0.0159744;AN=5008;NS=2504;DP=18461;EAS_AF=0.0258;AMR_AF=0.0115;AFR_AF=0.0008;EUR_AF=0.0288;SAS_AF=0.0164;AA=G|||;VT=SNP
4	170766662	rs6849310	A	G	100	PASS	AC=3928;AF=0.784345;AN=5008;NS=2504;DP=15434;EAS_AF=0.9742;AMR_AF=0.8818;AFR_AF=0.382;EUR_AF=0.9026;SAS_AF=0.9417;AA=A|||;VT=SNP
4	170770486	rs13110366	A	G	100	PASS	AC=3933;AF=0.785343;AN=5008;NS=2504;DP=11534;EAS_AF=0.9742;AMR_AF=0.8775;AFR_AF=0.3956;EUR_AF=0.8956;SAS_AF=0.9387;AA=A|||;VT=SNP
4	170770963	rs72494059	T	C	100	PASS	AC=597;AF=0.119209;AN=5008;NS=2504;DP=20165;EAS_AF=0.1012;AMR_AF=0.0937;AFR_AF=0.143;EUR_AF=0.1153;SAS_AF=0.1278;AA=T|||;VT=SNP
4	170772753	rs11944018	T	G	100	PASS	AC=3562;AF=0.711262;AN=5008;NS=2504;DP=17246;EAS_AF=0.8998;AMR_AF=0.817;AFR_AF=0.2685;EUR_AF=0.8559;SAS_AF=0.8916;AA=T|||;VT=SNP
4	170772962	rs7654944	T	A	100	PASS	AC=4537;AF=0.90595;AN=5008;NS=2504;DP=14226;EAS_AF=0.9236;AMR_AF=0.9352;AFR_AF=0.7927;EUR_AF=0.9612;SAS_AF=0.9632;AA=A|||;VT=SNP
4	170773712	rs4692758	A	G	100	PASS	AC=994;AF=0.198482;AN=5008;NS=2504;DP=22033;EAS_AF=0.0685;AMR_AF=0.245;AFR_AF=0.2943;EUR_AF=0.175;SAS_AF=0.1943;AA=A|||;VT=SNP
4	170774195	rs68157114	A	G	100	PASS	AC=643;AF=0.128395;AN=5008;NS=2504;DP=19605;EAS_AF=0.0079;AMR_AF=0.1383;AFR_AF=0.0877;EUR_AF=0.2346;SAS_AF=0.1912;AA=A|||;VT=SNP
4	170774311	rs6553467	A	G	100	PASS	AC=4136;AF=0.825879;AN=5008;NS=2504;DP=17156;EAS_AF=0.9673;AMR_AF=0.8401;AFR_AF=0.7708;EUR_AF=0.7575;SAS_AF=0.8149;AA=G|||;VT=SNP
4	170774344	rs6553468	A	G	100	PASS	AC=3463;AF=0.691494;AN=5008;NS=2504;DP=17193;EAS_AF=0.9821;AMR_AF=0.7305;AFR_AF=0.5;EUR_AF=0.6402;SAS_AF=0.6759;AA=A|||;VT=SNP
4	170776510	rs56172650	C	T	100	PASS	AC=863;AF=0.172324;AN=5008;NS=2504;DP=17932;EAS_AF=0.1409;AMR_AF=0.0908;AFR_AF=0.3442;EUR_AF=0.1133;SAS_AF=0.091;AA=C|||;VT=SNP
4	170776870	rs11943556	C	G	100	PASS	AC=3804;AF=0.759585;AN=5008;NS=2504;DP=16470;EAS_AF=0.7659;AMR_AF=0.7579;AFR_AF=0.7277;EUR_AF=0.826;SAS_AF=0.729;AA=a|||;VT=SNP
4	170776973	rs67934505	C	T	100	PASS	AC=875;AF=0.17472;AN=5008;NS=2504;DP=17863;EAS_AF=0.1409;AMR_AF=0.1009;AFR_AF=0.348;EUR_AF=0.1133;SAS_AF=0.091;AA=T|||;VT=SNP
4	170777182	rs62344514	C	T	100	PASS	AC=876;AF=0.17492;AN=5008;NS=2504;DP=18827;EAS_AF=0.1409;AMR_AF=0.1009;AFR_AF=0.3487;EUR_AF=0.1133;SAS_AF=0.091;AA=C|||;VT=SNP
4	170777395	rs62344515	T	C	100	PASS	AC=877;AF=0.17512;AN=5008;NS=2504;DP=21066;EAS_AF=0.1438;AMR_AF=0.0908;AFR_AF=0.3502;EUR_AF=0.1153;SAS_AF=0.092;AA=T|||;VT=SNP
4	170777554	rs62344516	G	A	100	PASS	AC=877;AF=0.17512;AN=5008;NS=2504;DP=22478;EAS_AF=0.1409;AMR_AF=0.1009;AFR_AF=0.3487;EUR_AF=0.1133;SAS_AF=0.092;AA=G|||;VT=SNP
4	170778068	rs7659128	C	T	100	PASS	AC=450;AF=0.0898562;AN=5008;NS=2504;DP=23003;EAS_AF=0.1419;AMR_AF=0.0591;AFR_AF=0.1309;EUR_AF=0.0567;SAS_AF=0.0368;AA=C|||;VT=SNP
4	170778702	rs6810718	A	C	100	PASS	AC=2935;AF=0.586062;AN=5008;NS=2504;DP=17672;EAS_AF=0.626;AMR_AF=0.6599;AFR_AF=0.3812;EUR_AF=0.7157;SAS_AF=0.636;AA=A|||;VT=SNP
4	170778833	rs6832876	G	A	100	PASS	AC=2930;AF=0.585064;AN=5008;NS=2504;DP=16509;EAS_AF=0.626;AMR_AF=0.6585;AFR_AF=0.3805;EUR_AF=0.7137;SAS_AF=0.635;AA=G|||;VT=SNP
4	170779661	rs10017192	C	A	100	PASS	AC=4018;AF=0.802316;AN=5008;NS=2504;DP=17654;EAS_AF=0.7708;AMR_AF=0.8256;AFR_AF=0.7776;EUR_AF=0.8956;SAS_AF=0.7556;AA=A|||;VT=SNP
4	170779878	rs56773514	G	A	100	PASS	AC=1056;AF=0.210863;AN=5008;NS=2504;DP=17821;EAS_AF=0.1429;AMR_AF=0.1239;AFR_AF=0.3986;EUR_AF=0.1809;SAS_AF=0.1196;AA=A|||;VT=SNP
4	170780160	rs60962442	A	C	100	PASS	AC=1631;AF=0.325679;AN=5008;NS=2504;DP=17962;EAS_AF=0.5714;AMR_AF=0.2954;AFR_AF=0.1059;EUR_AF=0.3082;SAS_AF=0.409;AA=A|||;VT=SNP
4	170781319	rs6847701	G	A	100	PASS	AC=1423;AF=0.284145;AN=5008;NS=2504;DP=18807;EAS_AF=0.5;AMR_AF=0.2738;AFR_AF=0.1029;EUR_AF=0.2634;SAS_AF=0.3354;AA=G|||;VT=SNP
4	170781385	rs56096038	C	T	100	PASS	AC=2234;AF=0.446086;AN=5008;NS=2504;DP=19303;EAS_AF=0.6339;AMR_AF=0.4035;AFR_AF=0.2995;EUR_AF=0.4463;SAS_AF=0.4806;AA=C|||;VT=SNP
4	170781702	rs6853401	G	A	100	PASS	AC=589;AF=0.117612;AN=5008;NS=2504;DP=19147;EAS_AF=0.1349;AMR_AF=0.1066;AFR_AF=0.1256;EUR_AF=0.1262;SAS_AF=0.0879;AA=G|||;VT=SNP
4	170782032	rs6855361	C	T	100	PASS	AC=2273;AF=0.453874;AN=5008;NS=2504;DP=18149;EAS_AF=0.6359;AMR_AF=0.4049;AFR_AF=0.3109;EUR_AF=0.4503;SAS_AF=0.498;AA=C|||;VT=SNP
4	170782471	rs6856228	C	G	100	PASS	AC=2256;AF=0.450479;AN=5008;NS=2504;DP=20775;EAS_AF=0.6349;AMR_AF=0.4049;AFR_AF=0.3109;EUR_AF=0.4503;SAS_AF=0.4816;AA=C|||;VT=SNP
4	170782760	rs6811785	G	A	100	PASS	AC=2289;AF=0.457069;AN=5008;NS=2504;DP=20916;EAS_AF=0.6349;AMR_AF=0.4049;AFR_AF=0.3389;EUR_AF=0.4463;SAS_AF=0.4816;AA=A|||;VT=SNP
4	170782773	rs6813253	C	T	100	PASS	AC=2607;AF=0.520567;AN=5008;NS=2504;DP=21297;EAS_AF=0.6349;AMR_AF=0.4236;AFR_AF=0.5673;EUR_AF=0.4483;SAS_AF=0.4826;AA=T|||;VT=SNP
4	170783043	rs56117897	T	C	100	PASS	AC=2253;AF=0.44988;AN=5008;NS=2504;DP=20149;EAS_AF=0.6359;AMR_AF=0.4035;AFR_AF=0.3109;EUR_AF=0.4473;SAS_AF=0.4816;AA=T|||;VT=SNP
4	170783049	rs6812416	G	T	100	PASS	AC=1402;AF=0.279952;AN=5008;NS=2504;DP=20013;EAS_AF=0.501;AMR_AF=0.2738;AFR_AF=0.1029;EUR_AF=0.2634;SAS_AF=0.3129;AA=G|||;VT=SNP
4	170783304	rs4642205	A	G	100	PASS	AC=665;AF=0.132788;AN=5008;NS=2504;DP=21722;EAS_AF=0.1349;AMR_AF=0.111;AFR_AF=0.1846;EUR_AF=0.1252;SAS_AF=0.0838;AA=A|||;VT=SNP
4	170785710	rs62344524	A	G	100	PASS	AC=3080;AF=0.615016;AN=5008;NS=2504;DP=12906;EAS_AF=0.7609;AMR_AF=0.5677;AFR_AF=0.5666;EUR_AF=0.5517;SAS_AF=0.6288;AA=G|||;VT=SNP
4	170785775	rs113397672	G	A	100	PASS	AC=829;AF=0.165535;AN=5008;NS=2504;DP=15935;EAS_AF=0.125;AMR_AF=0.1282;AFR_AF=0.2209;EUR_AF=0.1779;SAS_AF=0.1462;AA=A|||;VT=SNP
4	170785981	rs111373506	T	C	100	PASS	AC=1340;AF=0.267572;AN=5008;NS=2504;DP=12804;EAS_AF=0.2589;AMR_AF=0.2738;AFR_AF=0.2526;EUR_AF=0.2843;SAS_AF=0.2751;AA=t|||;VT=SNP
4	170786054	rs62344525	G	A	100	PASS	AC=829;AF=0.165535;AN=5008;NS=2504;DP=12936;EAS_AF=0.125;AMR_AF=0.1282;AFR_AF=0.2216;EUR_AF=0.1779;SAS_AF=0.1452;AA=A|||;VT=SNP
4	170786287	rs61614333	C	T	100	PASS	AC=474;AF=0.0946486;AN=5008;NS=2504;DP=17762;EAS_AF=0.1339;AMR_AF=0.1441;AFR_AF=0.0038;EUR_AF=0.1064;SAS_AF=0.1299;AA=C|||;VT=SNP
4	170786486	rs56788746	G	A	100	PASS	AC=473;AF=0.0944489;AN=5008;NS=2504;DP=16309;EAS_AF=0.1339;AMR_AF=0.1427;AFR_AF=0.0038;EUR_AF=0.1064;SAS_AF=0.1299;AA=G|||;VT=SNP
4	170786834	rs6817319	A	G	100	PASS	AC=1353;AF=0.270168;AN=5008;NS=2504;DP=3747;EAS_AF=0.2589;AMR_AF=0.2738;AFR_AF=0.264;EUR_AF=0.2853;SAS_AF=0.272;AA=G|||;VT=SNP
4	170787254	rs6840086	G	T	100	PASS	AC=683;AF=0.136382;AN=5008;NS=2504;DP=16863;EAS_AF=0.125;AMR_AF=0.1081;AFR_AF=0.202;EUR_AF=0.1282;SAS_AF=0.0879;AA=G|||;VT=SNP
4	170788015	rs72700352	T	C	100	PASS	AC=1392;AF=0.277955;AN=5008;NS=2504;DP=17634;EAS_AF=0.5317;AMR_AF=0.2795;AFR_AF=0.0333;EUR_AF=0.2664;SAS_AF=0.3579;AA=T|||;VT=SNP
4	170788533	rs11132825	T	C	100	PASS	AC=1991;AF=0.397564;AN=5008;NS=2504;DP=17727;EAS_AF=0.1617;AMR_AF=0.5519;AFR_AF=0.4728;EUR_AF=0.4374;SAS_AF=0.3885;AA=C|||;VT=SNP
4	170789297	rs7658866	T	C	100	PASS	AC=3186;AF=0.636182;AN=5008;NS=2504;DP=17513;EAS_AF=0.6954;AMR_AF=0.8084;AFR_AF=0.3646;EUR_AF=0.7157;SAS_AF=0.7382;AA=T|||;VT=SNP
4	170790018	rs6838580	G	A	100	PASS	AC=1768;AF=0.353035;AN=5008;NS=2504;DP=15500;EAS_AF=0.1667;AMR_AF=0.5274;AFR_AF=0.3086;EUR_AF=0.4473;SAS_AF=0.3845;AA=G|||;VT=SNP
4	170791354	rs28372206	A	G	100	PASS	AC=1770;AF=0.353435;AN=5008;NS=2504;DP=20025;EAS_AF=0.1667;AMR_AF=0.5288;AFR_AF=0.3086;EUR_AF=0.4473;SAS_AF=0.3855;AA=A|||;VT=SNP
4	170791900	rs12640035	T	A	100	PASS	AC=1770;AF=0.353435;AN=5008;NS=2504;DP=16161;EAS_AF=0.1667;AMR_AF=0.5274;AFR_AF=0.3086;EUR_AF=0.4473;SAS_AF=0.3865;AA=T|||;VT=SNP
4	170793683	rs4594689	T	C	100	PASS	AC=1772;AF=0.353834;AN=5008;NS=2504;DP=16535;EAS_AF=0.1667;AMR_AF=0.5288;AFR_AF=0.3116;EUR_AF=0.4463;SAS_AF=0.3845;AA=T|||;VT=SNP
4	170793724	rs4285051	T	G	100	PASS	AC=1764;AF=0.352236;AN=5008;NS=2504;DP=17325;EAS_AF=0.1667;AMR_AF=0.5274;AFR_AF=0.3071;EUR_AF=0.4463;SAS_AF=0.3834;AA=T|||;VT=SNP
4	170793777	rs4416437	G	A	100	PASS	AC=1764;AF=0.352236;AN=5008;NS=2504;DP=17786;EAS_AF=0.1667;AMR_AF=0.5274;AFR_AF=0.3071;EUR_AF=0.4463;SAS_AF=0.3834;AA=G|||;VT=SNP
4	170794074	rs10029344	C	A	100	PASS	AC=1773;AF=0.354034;AN=5008;NS=2504;DP=18599;EAS_AF=0.1667;AMR_AF=0.5303;AFR_AF=0.3132;EUR_AF=0.4453;SAS_AF=0.3834;AA=C|||;VT=SNP
4	170794515	rs4692582	C	T	100	PASS	AC=1753;AF=0.35004;AN=5008;NS=2504;DP=18925;EAS_AF=0.1667;AMR_AF=0.5173;AFR_AF=0.3071;EUR_AF=0.4423;SAS_AF=0.3834;AA=C|||;VT=SNP
4	170794591	rs10032101	C	T	100	PASS	AC=3642;AF=0.727236;AN=5008;NS=2504;DP=19624;EAS_AF=0.6944;AMR_AF=0.8501;AFR_AF=0.6021;EUR_AF=0.7783;SAS_AF=0.7904;AA=T|||;VT=SNP
4	170794952	rs4565042	G	T	100	PASS	AC=1772;AF=0.353834;AN=5008;NS=2504;DP=15647;EAS_AF=0.1677;AMR_AF=0.5288;AFR_AF=0.3116;EUR_AF=0.4453;SAS_AF=0.3845;AA=G|||;VT=SNP
4	170795462	rs6553470	G	A	100	PASS	AC=1964;AF=0.392173;AN=5008;NS=2504;DP=16227;EAS_AF=0.1667;AMR_AF=0.5447;AFR_AF=0.4501;EUR_AF=0.4453;SAS_AF=0.3834;AA=A|||;VT=SNP
4	170796147	rs9990994	C	G	100	PASS	AC=1776;AF=0.354633;AN=5008;NS=2504;DP=18871;EAS_AF=0.1667;AMR_AF=0.5274;AFR_AF=0.3139;EUR_AF=0.4453;SAS_AF=0.3875;AA=c|||;VT=SNP
4	170796171	rs4634182	C	T	100	PASS	AC=1415;AF=0.282548;AN=5008;NS=2504;DP=19123;EAS_AF=0.5278;AMR_AF=0.2824;AFR_AF=0.0469;EUR_AF=0.2793;SAS_AF=0.3517;AA=C|||;VT=SNP
4	170796250	rs4358361	A	C	100	PASS	AC=4074;AF=0.813498;AN=5008;NS=2504;DP=20639;EAS_AF=0.8819;AMR_AF=0.8804;AFR_AF=0.6876;EUR_AF=0.7813;SAS_AF=0.8988;AA=C|||;VT=SNP
4	170796457	rs12498436	C	G	100	PASS	AC=1363;AF=0.272165;AN=5008;NS=2504;DP=19761;EAS_AF=0.0327;AMR_AF=0.4496;AFR_AF=0.2375;EUR_AF=0.4354;SAS_AF=0.272;AA=c|||;VT=SNP
4	170797827	rs72700364	G	C	100	PASS	AC=1400;AF=0.279553;AN=5008;NS=2504;DP=13022;EAS_AF=0.5288;AMR_AF=0.2824;AFR_AF=0.0461;EUR_AF=0.2793;SAS_AF=0.3364;AA=G|||;VT=SNP
4	170798933	rs11932569	T	C	100	PASS	AC=1970;AF=0.393371;AN=5008;NS=2504;DP=18464;EAS_AF=0.1667;AMR_AF=0.5447;AFR_AF=0.4516;EUR_AF=0.4453;SAS_AF=0.3875;AA=-|||;VT=SNP
4	170799828	rs74718782	A	T	100	PASS	AC=1588;AF=0.317093;AN=5008;NS=2504;DP=13960;EAS_AF=0.1518;AMR_AF=0.4914;AFR_AF=0.2655;EUR_AF=0.3996;SAS_AF=0.3487;AA=-|||;VT=SNP
4	170799846	rs1875318	A	G	100	PASS	AC=1800;AF=0.359425;AN=5008;NS=2504;DP=13581;EAS_AF=0.1498;AMR_AF=0.5101;AFR_AF=0.4153;EUR_AF=0.4016;SAS_AF=0.3497;AA=-|||;VT=SNP
4	170801265	rs10004128	T	C	100	PASS	AC=1773;AF=0.354034;AN=5008;NS=2504;DP=17563;EAS_AF=0.1667;AMR_AF=0.5259;AFR_AF=0.3139;EUR_AF=0.4443;SAS_AF=0.3865;AA=C|||;VT=SNP
4	170801990	rs11132826	T	C	100	PASS	AC=3652;AF=0.729233;AN=5008;NS=2504;DP=17314;EAS_AF=0.6954;AMR_AF=0.853;AFR_AF=0.6044;EUR_AF=0.7793;SAS_AF=0.7935;AA=t|||;VT=SNP
4	170802024	rs12502965	A	G	100	PASS	AC=1767;AF=0.352835;AN=5008;NS=2504;DP=16307;EAS_AF=0.1677;AMR_AF=0.5245;AFR_AF=0.3094;EUR_AF=0.4453;SAS_AF=0.3855;AA=a|||;VT=SNP
4	170802419	rs12503940	T	G	100	PASS	AC=1765;AF=0.352436;AN=5008;NS=2504;DP=13429;EAS_AF=0.1667;AMR_AF=0.5245;AFR_AF=0.3094;EUR_AF=0.4443;SAS_AF=0.3855;AA=T|||;VT=SNP
4	170802473	rs4399944	A	G	100	PASS	AC=4071;AF=0.812899;AN=5008;NS=2504;DP=11745;EAS_AF=0.8819;AMR_AF=0.8804;AFR_AF=0.6853;EUR_AF=0.7813;SAS_AF=0.8988;AA=G|||;VT=SNP
4	170803005	rs72700366	T	C	100	PASS	AC=1414;AF=0.282348;AN=5008;NS=2504;DP=21148;EAS_AF=0.5268;AMR_AF=0.2824;AFR_AF=0.0461;EUR_AF=0.2813;SAS_AF=0.3507;AA=T|||;VT=SNP
4	170803124	rs10010441	T	A	100	PASS	AC=1775;AF=0.354433;AN=5008;NS=2504;DP=17386;EAS_AF=0.1667;AMR_AF=0.5274;AFR_AF=0.3154;EUR_AF=0.4443;SAS_AF=0.3855;AA=T|||;VT=SNP
4	170803568	rs9999086	C	G	100	PASS	AC=1793;AF=0.358027;AN=5008;NS=2504;DP=17877;EAS_AF=0.1667;AMR_AF=0.5288;AFR_AF=0.3275;EUR_AF=0.4453;SAS_AF=0.3855;AA=G|||;VT=SNP
4	170804033	rs12501175	C	T	100	PASS	AC=1775;AF=0.354433;AN=5008;NS=2504;DP=16834;EAS_AF=0.1667;AMR_AF=0.5274;AFR_AF=0.3147;EUR_AF=0.4453;SAS_AF=0.3855;AA=c|||;VT=SNP
4	170804263	rs11728956	A	G	100	PASS	AC=1417;AF=0.282947;AN=5008;NS=2504;DP=20127;EAS_AF=0.5288;AMR_AF=0.2824;AFR_AF=0.0461;EUR_AF=0.2813;SAS_AF=0.3517;AA=a|||;VT=SNP
4	170804310	rs75495461	A	C	100	PASS	AC=79;AF=0.0157748;AN=5008;NS=2504;DP=19774;EAS_AF=0.003;AMR_AF=0.0403;AFR_AF=0.0045;EUR_AF=0.0258;SAS_AF=0.0164;AA=A|||;VT=SNP
4	170804351	rs10013860	T	C	100	PASS	AC=1782;AF=0.355831;AN=5008;NS=2504;DP=20041;EAS_AF=0.1667;AMR_AF=0.5288;AFR_AF=0.3192;EUR_AF=0.4453;SAS_AF=0.3855;AA=T|||;VT=SNP
4	170804435	rs11732788	G	T	100	PASS	AC=1415;AF=0.282548;AN=5008;NS=2504;DP=19840;EAS_AF=0.5288;AMR_AF=0.2824;AFR_AF=0.0461;EUR_AF=0.2803;SAS_AF=0.3507;AA=G|||;VT=SNP
4	170805905	rs4444788	C	T	100	PASS	AC=1966;AF=0.392572;AN=5008;NS=2504;DP=22959;EAS_AF=0.1617;AMR_AF=0.5461;AFR_AF=0.4531;EUR_AF=0.4453;SAS_AF=0.3855;AA=C|||;VT=SNP
4	170805924	rs10019758	T	C	100	PASS	AC=1980;AF=0.395367;AN=5008;NS=2504;DP=22238;EAS_AF=0.1607;AMR_AF=0.5476;AFR_AF=0.4637;EUR_AF=0.4453;SAS_AF=0.3855;AA=C|||;VT=SNP
4	170806538	rs4692759	G	A	100	PASS	AC=1967;AF=0.392772;AN=5008;NS=2504;DP=19428;EAS_AF=0.1607;AMR_AF=0.5461;AFR_AF=0.4531;EUR_AF=0.4453;SAS_AF=0.3875;AA=G|||;VT=SNP
4	170807015	rs4597782	G	A	100	PASS	AC=1762;AF=0.351837;AN=5008;NS=2504;DP=18964;EAS_AF=0.1607;AMR_AF=0.5245;AFR_AF=0.3094;EUR_AF=0.4453;SAS_AF=0.3875;AA=G|||;VT=SNP
4	170807412	rs4077274	C	G	100	PASS	AC=1763;AF=0.352037;AN=5008;NS=2504;DP=18309;EAS_AF=0.1607;AMR_AF=0.5259;AFR_AF=0.3094;EUR_AF=0.4453;SAS_AF=0.3875;AA=C|||;VT=SNP
4	170807597	rs4077273	C	T	100	PASS	AC=1421;AF=0.283746;AN=5008;NS=2504;DP=21567;EAS_AF=0.5347;AMR_AF=0.2824;AFR_AF=0.0461;EUR_AF=0.2793;SAS_AF=0.3517;AA=C|||;VT=SNP
4	170807934	rs6419975	T	G	100	PASS	AC=1977;AF=0.394768;AN=5008;NS=2504;DP=17440;EAS_AF=0.1607;AMR_AF=0.5461;AFR_AF=0.4599;EUR_AF=0.4463;SAS_AF=0.3875;AA=G|||;VT=SNP
4	170808193	rs7672021	G	T	100	PASS	AC=1761;AF=0.351637;AN=5008;NS=2504;DP=13711;EAS_AF=0.1607;AMR_AF=0.5245;AFR_AF=0.3086;EUR_AF=0.4453;SAS_AF=0.3875;AA=G|||;VT=SNP
4	170808805	rs11932950	C	T	100	PASS	AC=1967;AF=0.392772;AN=5008;NS=2504;DP=13631;EAS_AF=0.1607;AMR_AF=0.5432;AFR_AF=0.4539;EUR_AF=0.4463;SAS_AF=0.3875;AA=C|||;VT=SNP
4	170808842	rs11932955	C	T	100	PASS	AC=1967;AF=0.392772;AN=5008;NS=2504;DP=13917;EAS_AF=0.1607;AMR_AF=0.5432;AFR_AF=0.4539;EUR_AF=0.4463;SAS_AF=0.3875;AA=c|||;VT=SNP
4	170808986	rs35473424	G	C	100	PASS	AC=1770;AF=0.353435;AN=5008;NS=2504;DP=14565;EAS_AF=0.1607;AMR_AF=0.5245;AFR_AF=0.3154;EUR_AF=0.4453;SAS_AF=0.3875;AA=g|||;VT=SNP
4	170809568	rs6853761	G	T	100	PASS	AC=1967;AF=0.392772;AN=5008;NS=2504;DP=17122;EAS_AF=0.1607;AMR_AF=0.5432;AFR_AF=0.4539;EUR_AF=0.4463;SAS_AF=0.3875;AA=G|||;VT=SNP
4	170809649	rs6855275	C	T	100	PASS	AC=1967;AF=0.392772;AN=5008;NS=2504;DP=16732;EAS_AF=0.1607;AMR_AF=0.5432;AFR_AF=0.4539;EUR_AF=0.4463;SAS_AF=0.3875;AA=T|||;VT=SNP
4	170810068	rs7356500	G	A	100	PASS	AC=1805;AF=0.360423;AN=5008;NS=2504;DP=20826;EAS_AF=0.1607;AMR_AF=0.5245;AFR_AF=0.3154;EUR_AF=0.4473;SAS_AF=0.4213;AA=G|||;VT=SNP
4	170810095	rs75270108	C	T	100	PASS	AC=279;AF=0.0557109;AN=5008;NS=2504;DP=19939;EAS_AF=0.004;AMR_AF=0.0576;AFR_AF=0.0121;EUR_AF=0.17;SAS_AF=0.0491;AA=C|||;VT=SNP
4	170810130	rs7356503	G	A	100	PASS	AC=1967;AF=0.392772;AN=5008;NS=2504;DP=20192;EAS_AF=0.1607;AMR_AF=0.5432;AFR_AF=0.4539;EUR_AF=0.4463;SAS_AF=0.3875;AA=G|||;VT=SNP
4	170810558	rs11132827	C	T	100	PASS	AC=4349;AF=0.868411;AN=5008;NS=2504;DP=19427;EAS_AF=0.8839;AMR_AF=0.938;AFR_AF=0.6982;EUR_AF=0.9513;SAS_AF=0.9479;AA=T|||;VT=SNP
4	170810617	rs12649295	G	A	100	PASS	AC=1762;AF=0.351837;AN=5008;NS=2504;DP=19092;EAS_AF=0.1607;AMR_AF=0.5245;AFR_AF=0.3094;EUR_AF=0.4453;SAS_AF=0.3875;AA=G|||;VT=SNP
4	170812336	rs58660464	A	G	100	PASS	AC=1409;AF=0.28135;AN=5008;NS=2504;DP=19355;EAS_AF=0.5377;AMR_AF=0.2824;AFR_AF=0.0461;EUR_AF=0.2813;SAS_AF=0.3344;AA=A|||;VT=SNP
4	170812339	rs13142537	C	T	100	PASS	AC=1966;AF=0.392572;AN=5008;NS=2504;DP=19422;EAS_AF=0.1607;AMR_AF=0.5432;AFR_AF=0.4539;EUR_AF=0.4453;SAS_AF=0.3875;AA=T|||;VT=SNP
4	170812566	rs7670130	C	T	100	PASS	AC=1967;AF=0.392772;AN=5008;NS=2504;DP=17662;EAS_AF=0.1607;AMR_AF=0.5432;AFR_AF=0.4539;EUR_AF=0.4463;SAS_AF=0.3875;AA=C|||;VT=SNP
4	170813008	rs10022803	A	G	100	PASS	AC=1896;AF=0.378594;AN=5008;NS=2504;DP=15380;EAS_AF=0.1617;AMR_AF=0.5173;AFR_AF=0.4539;EUR_AF=0.3946;SAS_AF=0.3855;AA=g|||;VT=SNP
4	170813307	rs10025523	T	C	100	PASS	AC=1968;AF=0.392971;AN=5008;NS=2504;DP=17888;EAS_AF=0.1617;AMR_AF=0.5432;AFR_AF=0.4539;EUR_AF=0.4463;SAS_AF=0.3875;AA=T|||;VT=SNP
4	170813538	rs6832510	G	A	100	PASS	AC=1231;AF=0.245807;AN=5008;NS=2504;DP=17446;EAS_AF=0.0327;AMR_AF=0.4467;AFR_AF=0.1377;EUR_AF=0.4354;SAS_AF=0.274;AA=G|||;VT=SNP
4	170813779	rs6816345	T	C	100	PASS	AC=1973;AF=0.39397;AN=5008;NS=2504;DP=17961;EAS_AF=0.1607;AMR_AF=0.5447;AFR_AF=0.4584;EUR_AF=0.4453;SAS_AF=0.3875;AA=C|||;VT=SNP
4	170813973	rs4692760	C	T	100	PASS	AC=1967;AF=0.392772;AN=5008;NS=2504;DP=18320;EAS_AF=0.1607;AMR_AF=0.5432;AFR_AF=0.4539;EUR_AF=0.4453;SAS_AF=0.3885;AA=C|||;VT=SNP
4	170814074	rs4692761	T	C	100	PASS	AC=1973;AF=0.39397;AN=5008;NS=2504;DP=21101;EAS_AF=0.1607;AMR_AF=0.5447;AFR_AF=0.4584;EUR_AF=0.4453;SAS_AF=0.3875;AA=C|||;VT=SNP
4	170814209	rs4692762	G	C	100	PASS	AC=1973;AF=0.39397;AN=5008;NS=2504;DP=20576;EAS_AF=0.1607;AMR_AF=0.5447;AFR_AF=0.4584;EUR_AF=0.4453;SAS_AF=0.3875;AA=C|||;VT=SNP
4	170814362	rs4692763	T	G	100	PASS	AC=1973;AF=0.39397;AN=5008;NS=2504;DP=19732;EAS_AF=0.1607;AMR_AF=0.5447;AFR_AF=0.4584;EUR_AF=0.4453;SAS_AF=0.3875;AA=G|||;VT=SNP
4	170814421	rs4692584	C	T	100	PASS	AC=1973;AF=0.39397;AN=5008;NS=2504;DP=21037;EAS_AF=0.1607;AMR_AF=0.5447;AFR_AF=0.4584;EUR_AF=0.4453;SAS_AF=0.3875;AA=c|||;VT=SNP
4	170814723	rs62344554	C	T	100	PASS	AC=283;AF=0.0565096;AN=5008;NS=2504;DP=20125;EAS_AF=0.004;AMR_AF=0.0576;AFR_AF=0.0129;EUR_AF=0.172;SAS_AF=0.0501;AA=C|||;VT=SNP
4	170814982	rs11132828	T	C	100	PASS	AC=3861;AF=0.770966;AN=5008;NS=2504;DP=19697;EAS_AF=0.881;AMR_AF=0.8631;AFR_AF=0.5499;EUR_AF=0.7793;SAS_AF=0.8824;AA=C|||;VT=SNP
4	170814998	rs11132829	T	C	100	PASS	AC=4056;AF=0.809904;AN=5008;NS=2504;DP=19110;EAS_AF=0.881;AMR_AF=0.8818;AFR_AF=0.6884;EUR_AF=0.7793;SAS_AF=0.8814;AA=C|||;VT=SNP
4	170815842	rs6848359	C	T	100	PASS	AC=1870;AF=0.373403;AN=5008;NS=2504;DP=15278;EAS_AF=0.1607;AMR_AF=0.5303;AFR_AF=0.3888;EUR_AF=0.4443;SAS_AF=0.3875;AA=C|||;VT=SNP
4	170815857	rs6846919	G	A	100	PASS	AC=2068;AF=0.412939;AN=5008;NS=2504;DP=14418;EAS_AF=0.1607;AMR_AF=0.5504;AFR_AF=0.4463;EUR_AF=0.496;SAS_AF=0.4448;AA=G|||;VT=SNP
4	170816280	rs4692585	A	G	100	PASS	AC=2068;AF=0.412939;AN=5008;NS=2504;DP=6500;EAS_AF=0.1607;AMR_AF=0.5504;AFR_AF=0.4463;EUR_AF=0.496;SAS_AF=0.4448;AA=G|||;VT=SNP
4	170816342	rs11737772	T	G	100	PASS	AC=1900;AF=0.379393;AN=5008;NS=2504;DP=5867;EAS_AF=0.7202;AMR_AF=0.3184;AFR_AF=0.1831;EUR_AF=0.2823;SAS_AF=0.4366;AA=T|||;VT=SNP
4	170816918	rs11733641	C	A	100	PASS	AC=4056;AF=0.809904;AN=5008;NS=2504;DP=11785;EAS_AF=0.881;AMR_AF=0.8818;AFR_AF=0.6884;EUR_AF=0.7793;SAS_AF=0.8814;AA=A|||;VT=SNP
4	170816940	rs11722298	T	C	100	PASS	AC=4056;AF=0.809904;AN=5008;NS=2504;DP=12059;EAS_AF=0.881;AMR_AF=0.8818;AFR_AF=0.6884;EUR_AF=0.7793;SAS_AF=0.8814;AA=C|||;VT=SNP
4	170817225	rs11733738	C	T	100	PASS	AC=1444;AF=0.288339;AN=5008;NS=2504;DP=14031;EAS_AF=0.5377;AMR_AF=0.2939;AFR_AF=0.0809;EUR_AF=0.2803;SAS_AF=0.316;AA=C|||;VT=SNP
4	170817749	rs12649429	C	A	100	PASS	AC=4056;AF=0.809904;AN=5008;NS=2504;DP=18704;EAS_AF=0.881;AMR_AF=0.8818;AFR_AF=0.6884;EUR_AF=0.7793;SAS_AF=0.8814;AA=A|||;VT=SNP
4	170817881	rs60051176	C	T	100	PASS	AC=1905;AF=0.380391;AN=5008;NS=2504;DP=19506;EAS_AF=0.7202;AMR_AF=0.3184;AFR_AF=0.1868;EUR_AF=0.2823;SAS_AF=0.4366;AA=c|||;VT=SNP
4	170818443	rs4076938	C	T	100	PASS	AC=4056;AF=0.809904;AN=5008;NS=2504;DP=19079;EAS_AF=0.881;AMR_AF=0.8818;AFR_AF=0.6884;EUR_AF=0.7793;SAS_AF=0.8814;AA=c|||;VT=SNP
4	170818521	rs4076939	A	C	100	PASS	AC=4056;AF=0.809904;AN=5008;NS=2504;DP=18947;EAS_AF=0.881;AMR_AF=0.8818;AFR_AF=0.6884;EUR_AF=0.7793;SAS_AF=0.8814;AA=C|||;VT=SNP
4	170818615	rs4076940	T	C	100	PASS	AC=2072;AF=0.413738;AN=5008;NS=2504;DP=17847;EAS_AF=0.1607;AMR_AF=0.5519;AFR_AF=0.4486;EUR_AF=0.496;SAS_AF=0.4448;AA=T|||;VT=SNP
4	170818792	rs4692764	A	G	100	PASS	AC=1874;AF=0.374201;AN=5008;NS=2504;DP=18582;EAS_AF=0.1607;AMR_AF=0.5317;AFR_AF=0.3911;EUR_AF=0.4443;SAS_AF=0.3875;AA=A|||;VT=SNP
4	170819110	rs4235027	G	A	100	PASS	AC=4056;AF=0.809904;AN=5008;NS=2504;DP=19168;EAS_AF=0.881;AMR_AF=0.8818;AFR_AF=0.6884;EUR_AF=0.7793;SAS_AF=0.8814;AA=A|||;VT=SNP
4	170819533	rs4422386	T	A	100	PASS	AC=4041;AF=0.806909;AN=5008;NS=2504;DP=18560;EAS_AF=0.881;AMR_AF=0.8602;AFR_AF=0.6891;EUR_AF=0.7793;SAS_AF=0.8804;AA=A|||;VT=SNP
4	170819572	rs10016256	C	T	100	PASS	AC=4041;AF=0.806909;AN=5008;NS=2504;DP=18791;EAS_AF=0.881;AMR_AF=0.8602;AFR_AF=0.6891;EUR_AF=0.7793;SAS_AF=0.8804;AA=C|||;VT=SNP
4	170819814	rs9993324	G	A	100	PASS	AC=4040;AF=0.806709;AN=5008;NS=2504;DP=19058;EAS_AF=0.881;AMR_AF=0.8602;AFR_AF=0.6884;EUR_AF=0.7793;SAS_AF=0.8804;AA=G|||;VT=SNP
4	170819877	rs7436146	T	G	100	PASS	AC=4281;AF=0.854832;AN=5008;NS=2504;DP=18843;EAS_AF=0.874;AMR_AF=0.9107;AFR_AF=0.6974;EUR_AF=0.9483;SAS_AF=0.9121;AA=G|||;VT=SNP
4	170819962	rs7439415	C	T	100	PASS	AC=2013;AF=0.401957;AN=5008;NS=2504;DP=19146;EAS_AF=0.1607;AMR_AF=0.5476;AFR_AF=0.4062;EUR_AF=0.496;SAS_AF=0.4448;AA=C|||;VT=SNP
4	170820061	rs61136280	G	A	100	PASS	AC=1888;AF=0.376997;AN=5008;NS=2504;DP=16980;EAS_AF=0.7202;AMR_AF=0.2968;AFR_AF=0.1861;EUR_AF=0.2823;SAS_AF=0.4356;AA=G|||;VT=SNP
4	170820129	rs56970216	C	G	100	PASS	AC=1890;AF=0.377396;AN=5008;NS=2504;DP=17589;EAS_AF=0.7192;AMR_AF=0.2983;AFR_AF=0.1861;EUR_AF=0.2823;SAS_AF=0.4376;AA=C|||;VT=SNP
4	170820242	rs4692765	T	C	100	PASS	AC=3864;AF=0.771565;AN=5008;NS=2504;DP=17763;EAS_AF=0.8829;AMR_AF=0.8429;AFR_AF=0.562;EUR_AF=0.7793;SAS_AF=0.8814;AA=T|||;VT=SNP
4	170820328	rs4692766	G	A	100	PASS	AC=3770;AF=0.752796;AN=5008;NS=2504;DP=19140;EAS_AF=0.6984;AMR_AF=0.8602;AFR_AF=0.7126;EUR_AF=0.7773;SAS_AF=0.7618;AA=G|||;VT=SNP
4	170820780	rs4235028	A	G	100	PASS	AC=4042;AF=0.807109;AN=5008;NS=2504;DP=19087;EAS_AF=0.8839;AMR_AF=0.8602;AFR_AF=0.6876;EUR_AF=0.7793;SAS_AF=0.8804;AA=G|||;VT=SNP
4	170820982	rs4589990	C	A	100	PASS	AC=4042;AF=0.807109;AN=5008;NS=2504;DP=19916;EAS_AF=0.8839;AMR_AF=0.8602;AFR_AF=0.6876;EUR_AF=0.7793;SAS_AF=0.8804;AA=A|||;VT=SNP
4	170821117	rs13117692	C	T	100	PASS	AC=4042;AF=0.807109;AN=5008;NS=2504;DP=18159;EAS_AF=0.8839;AMR_AF=0.8602;AFR_AF=0.6876;EUR_AF=0.7793;SAS_AF=0.8804;AA=C|||;VT=SNP
4	170821496	rs10022533	C	T	100	PASS	AC=3368;AF=0.672524;AN=5008;NS=2504;DP=18227;EAS_AF=0.6984;AMR_AF=0.8285;AFR_AF=0.416;EUR_AF=0.7753;SAS_AF=0.7761;AA=C|||;VT=SNP
4	170821561	rs10033861	A	T	100	PASS	AC=1778;AF=0.355032;AN=5008;NS=2504;DP=18705;EAS_AF=0.1607;AMR_AF=0.5259;AFR_AF=0.3124;EUR_AF=0.4443;SAS_AF=0.3998;AA=A|||;VT=SNP
4	170821605	rs10033931	A	G	100	PASS	AC=3856;AF=0.769968;AN=5008;NS=2504;DP=19909;EAS_AF=0.8839;AMR_AF=0.8429;AFR_AF=0.5567;EUR_AF=0.7783;SAS_AF=0.8804;AA=G|||;VT=SNP
4	170821619	rs9991683	T	A	100	PASS	AC=3856;AF=0.769968;AN=5008;NS=2504;DP=20418;EAS_AF=0.8839;AMR_AF=0.8429;AFR_AF=0.5567;EUR_AF=0.7783;SAS_AF=0.8804;AA=T|||;VT=SNP
4	170821708	rs61141806	C	A	100	PASS	AC=1390;AF=0.277556;AN=5008;NS=2504;DP=21534;EAS_AF=0.5377;AMR_AF=0.281;AFR_AF=0.0454;EUR_AF=0.2793;SAS_AF=0.319;AA=C|||;VT=SNP
4	170822069	rs4621396	A	G	100	PASS	AC=4045;AF=0.807708;AN=5008;NS=2504;DP=15925;EAS_AF=0.8839;AMR_AF=0.8617;AFR_AF=0.6861;EUR_AF=0.7803;SAS_AF=0.8834;AA=G|||;VT=SNP
4	170822150	rs11737627	A	G	100	PASS	AC=1773;AF=0.354034;AN=5008;NS=2504;DP=14111;EAS_AF=0.1607;AMR_AF=0.5259;AFR_AF=0.3101;EUR_AF=0.4443;SAS_AF=0.3978;AA=A|||;VT=SNP
4	170822266	rs4235029	A	T	100	PASS	AC=3986;AF=0.795927;AN=5008;NS=2504;DP=15737;EAS_AF=0.8839;AMR_AF=0.8573;AFR_AF=0.646;EUR_AF=0.7803;SAS_AF=0.8804;AA=A|||;VT=SNP
```
