## Supplementary material for "Characterization of shared and ancestry-specific signals driving complex traits using multi-ancestry fine-mapping": mesusiecsinfo

```
*************************************************************

  Multiple Ancestry Sum of Single Effect Model (MESuSiE)          

   Visit http://www.xzlab.org/software.html For Update            

            (C) 2022 Boran Gao, Xiang Zhou                        

              GNU General Public License                          

*************************************************************
# Start data processing for sufficient statistics 
# Create MESuSiE object 
# Start data analysis 

# Data analysis is done, and now generates result 

Potential causal SNPs with PIP > 0.5:  rs62338073 

Credible sets for effects: 
$cs
$cs$L1
[1] 614 615 617 625 630 641 643 652

$cs$L2
 [1] 408 411 417 421 426 427 428 434 444 451 453 458 460 461 462 463 465 467 468
[20] 469 471

$cs$L3
[1] 445


$cs_category
       L1        L2        L3 
"eur_afr" "eur_afr"     "eur" 

$purity
   min.abs.corr mean.abs.corr median.abs.corr
L1     0.915791     0.9663860       0.9781585
L2     0.943558     0.9791083       0.9796400
L3     1.000000     1.0000000       1.0000000

$cs_index
[1] 1 2 3

$coverage
[1] 0.9647488 0.9592638 0.9777893

$requested_coverage
[1] 0.95


 Use MESuSiE_Plot() for visualization
# Total time used for the analysis: 0.06 mins
```
