## Supplementary material for "Characterization of shared and ancestry-specific signals driving complex traits using multi-ancestry fine-mapping": mesusieoutput

```
                 eur          afr      eur_afr
   [1,] 3.913844e-07 1.830042e-06 1.300604e-07
   [2,] 5.792160e-07 1.847683e-06 1.930111e-07
   [3,] 4.399377e-07 1.847690e-06 1.470776e-07
   [4,] 3.767225e-07 1.830536e-06 1.252576e-07
   [5,] 4.517127e-07 1.847978e-06 1.511104e-07
   [6,] 4.000033e-07 1.845110e-06 1.329402e-07
   [7,] 3.624249e-07 1.831125e-06 1.203563e-07
   [8,] 8.431192e-07 1.832903e-06 2.766731e-07
   [9,] 8.507317e-07 1.832721e-06 2.789245e-07
  [10,] 8.441426e-07 1.832721e-06 2.767817e-07
  [11,] 1.409506e-06 1.836557e-06 4.573033e-07
  [12,] 7.994477e-07 1.833631e-06 2.619494e-07
  [13,] 7.142304e-07 1.835215e-06 2.338895e-07
  [14,] 2.771928e-06 1.864642e-06 8.865675e-07
  [15,] 2.082857e-06 1.864206e-06 6.676710e-07
  [16,] 2.015789e-06 1.863799e-06 6.473749e-07
  [17,] 4.837426e-06 1.855015e-06 1.614589e-06
  [18,] 1.839593e-06 1.864344e-06 5.908788e-07
  [19,] 1.928557e-06 1.865505e-06 6.169523e-07
  [20,] 1.391822e-06 1.857275e-06 4.385554e-07
  [21,] 1.370103e-06 1.856834e-06 4.321515e-07
  [22,] 2.739735e-06 1.864979e-06 8.733608e-07
  [23,] 5.139948e-06 1.860284e-06 1.596018e-06
  [24,] 2.364850e-07 1.895017e-06 7.730609e-08
  [25,] 6.812979e-06 1.860615e-06 2.106956e-06
  [26,] 1.603783e-05 1.848961e-06 5.026239e-06
  [27,] 1.976407e-05 1.854084e-06 6.074838e-06
  [28,] 1.172407e-06 1.865154e-06 3.734205e-07
  [29,] 1.150594e-06 1.864970e-06 3.666390e-07
  [30,] 6.522775e-07 1.871079e-06 2.122624e-07
  [31,] 1.218884e-06 1.862300e-06 3.888970e-07
  [32,] 6.446429e-07 1.871814e-06 2.096988e-07
  [33,] 1.283968e-06 1.856123e-06 4.117024e-07
  [34,] 7.347746e-07 1.863590e-06 2.410108e-07
  [35,] 9.541115e-07 1.852569e-06 3.084581e-07
  [36,] 7.858157e-07 1.863685e-06 2.573165e-07
  [37,] 1.746988e-06 1.845132e-06 5.813949e-07
  [38,] 2.163077e-06 1.845140e-06 7.201401e-07
  [39,] 1.964829e-06 1.845140e-06 6.541982e-07
  [40,] 1.937690e-06 1.845140e-06 6.451632e-07
  [41,] 1.915168e-06 1.845151e-06 6.380484e-07
  [42,] 1.948821e-06 1.845156e-06 6.493725e-07
  [43,] 1.342561e-05 1.845853e-06 4.248100e-06
  [44,] 1.849658e-06 1.845273e-06 6.160957e-07
  [45,] 1.984700e-07 1.904103e-06 6.535575e-08
  [46,] 2.425394e-06 1.850031e-06 7.757097e-07
  [47,] 2.000036e-07 1.854713e-06 6.667940e-08
  [48,] 1.977182e-07 1.854516e-06 6.588474e-08
  [49,] 1.813156e-07 1.823817e-06 6.021227e-08
  [50,] 5.849023e-07 1.849880e-06 1.901881e-07
  [51,] 5.005187e-06 1.915466e-06 1.406968e-06
  [52,] 1.762496e-05 1.883997e-06 5.460000e-06
  [53,] 1.615830e-06 1.817342e-06 5.373821e-07
  [54,] 1.982930e-07 1.829564e-06 6.566854e-08
  [55,] 1.304812e-06 1.807732e-06 4.294166e-07
  [56,] 4.155961e-06 1.798815e-06 1.392789e-06
  [57,] 1.441489e-06 1.797869e-06 4.799527e-07
  [58,] 5.529393e-07 1.868091e-06 1.827644e-07
  [59,] 1.891981e-06 1.809020e-06 6.200070e-07
  [60,] 3.682762e-07 1.802971e-06 1.224416e-07
  [61,] 1.523638e-06 1.798239e-06 5.090609e-07
  [62,] 1.187483e-06 1.801755e-06 3.991728e-07
  [63,] 1.036511e-06 1.820113e-06 3.492438e-07
  [64,] 8.752869e-07 1.799530e-06 2.930080e-07
  [65,] 9.758771e-07 1.799472e-06 3.266582e-07
  [66,] 8.857024e-07 1.811522e-06 2.960682e-07
  [67,] 8.276101e-07 1.839959e-06 2.744547e-07
  [68,] 8.458692e-07 1.800531e-06 2.833809e-07
  [69,] 8.895608e-07 1.800706e-06 2.981737e-07
  [70,] 3.756483e-07 1.854429e-06 1.248687e-07
  [71,] 8.478718e-07 1.821638e-06 2.861182e-07
  [72,] 1.870815e-07 1.827530e-06 6.255715e-08
  [73,] 8.956596e-07 1.812340e-06 2.996667e-07
  [74,] 4.882572e-06 1.810469e-06 1.623539e-06
  [75,] 9.133524e-07 1.814984e-06 3.111491e-07
  [76,] 4.932123e-07 1.823778e-06 1.644323e-07
  [77,] 3.800241e-07 1.822172e-06 1.279888e-07
  [78,] 7.402182e-06 1.812359e-06 2.492036e-06
  [79,] 5.087440e-07 1.823858e-06 1.697312e-07
  [80,] 8.933380e-07 1.813093e-06 3.038295e-07
  [81,] 2.442815e-07 1.886335e-06 8.308976e-08
  [82,] 9.320641e-07 1.813418e-06 3.171663e-07
  [83,] 3.637682e-07 1.851569e-06 1.210951e-07
  [84,] 6.965811e-06 1.798443e-06 2.346443e-06
  [85,] 3.378203e-07 1.858251e-06 1.128035e-07
  [86,] 9.033682e-06 1.820651e-06 2.888869e-06
  [87,] 7.253866e-06 1.818662e-06 2.470599e-06
  [88,] 2.971803e-06 1.876662e-06 9.565238e-07
  [89,] 1.021949e-05 1.795136e-06 3.412986e-06
  [90,] 1.127786e-05 1.795087e-06 3.765023e-06
  [91,] 1.094069e-05 1.832969e-06 3.463626e-06
  [92,] 1.167081e-05 1.794888e-06 3.887332e-06
  [93,] 9.917014e-06 1.795673e-06 3.291960e-06
  [94,] 8.808492e-06 1.816403e-06 2.992885e-06
  [95,] 1.171503e-05 1.823584e-06 3.730687e-06
  [96,] 9.304862e-06 1.794894e-06 3.089200e-06
  [97,] 6.280901e-07 1.849083e-06 2.129054e-07
  [98,] 9.682637e-06 1.816194e-06 3.289597e-06
  [99,] 1.268529e-05 1.795136e-06 4.236485e-06
 [100,] 1.268529e-05 1.795136e-06 4.236485e-06
 [101,] 9.124283e-06 1.816616e-06 3.101319e-06
 [102,] 3.671198e-07 1.852319e-06 1.220791e-07
 [103,] 1.217199e-05 1.819311e-06 3.887952e-06
 [104,] 3.377300e-07 1.856203e-06 1.127446e-07
 [105,] 1.015691e-05 1.816403e-06 3.452090e-06
 [106,] 1.377921e-05 1.795207e-06 4.604152e-06
 [107,] 8.355350e-06 1.817031e-06 2.840976e-06
 [108,] 3.701734e-07 1.854413e-06 1.228988e-07
 [109,] 1.154072e-05 1.795212e-06 3.870494e-06
 [110,] 1.043849e-05 1.817478e-06 3.555739e-06
 [111,] 1.607489e-05 1.794895e-06 5.385060e-06
 [112,] 1.302007e-05 1.815638e-06 4.168821e-06
 [113,] 3.627153e-07 1.852516e-06 1.206938e-07
 [114,] 1.387746e-05 1.795216e-06 4.654653e-06
 [115,] 1.387746e-05 1.795469e-06 4.658866e-06
 [116,] 1.490114e-05 1.795875e-06 5.009270e-06
 [117,] 3.512438e-05 1.795049e-06 1.177801e-05
 [118,] 5.913255e-05 1.812976e-06 1.885662e-05
 [119,] 4.502845e-05 1.794956e-06 1.509349e-05
 [120,] 1.458584e-05 1.819648e-06 4.981292e-06
 [121,] 5.822479e-05 1.811750e-06 1.859318e-05
 [122,] 6.305628e-05 1.809760e-06 2.017617e-05
 [123,] 7.811988e-05 1.813700e-06 2.488777e-05
 [124,] 4.868064e-05 1.818598e-06 1.544952e-05
 [125,] 4.868064e-05 1.817659e-06 1.546311e-05
 [126,] 6.562594e-05 1.816733e-06 2.237162e-05
 [127,] 8.313543e-05 1.820557e-06 2.642884e-05
 [128,] 3.343766e-07 1.827910e-06 1.114012e-07
 [129,] 7.912420e-04 1.912123e-06 2.934531e-04
 [130,] 2.097790e-07 1.847459e-06 7.072151e-08
 [131,] 2.010035e-04 1.834646e-06 7.022207e-05
 [132,] 1.018401e-06 1.825760e-06 3.402571e-07
 [133,] 8.858352e-05 1.814083e-06 3.072439e-05
 [134,] 6.065131e-05 1.841166e-06 2.147611e-05
 [135,] 2.409453e-07 1.824526e-06 8.011165e-08
 [136,] 1.087522e-04 1.817409e-06 3.789464e-05
 [137,] 3.979482e-05 1.845194e-06 1.409857e-05
 [138,] 8.007701e-05 1.815372e-06 2.780509e-05
 [139,] 3.680681e-07 1.854050e-06 1.229022e-07
 [140,] 3.684625e-07 1.853875e-06 1.229663e-07
 [141,] 3.684678e-07 1.854117e-06 1.230554e-07
 [142,] 3.684678e-07 1.854117e-06 1.230554e-07
 [143,] 3.684678e-07 1.854185e-06 1.230568e-07
 [144,] 3.686786e-07 1.854185e-06 1.231364e-07
 [145,] 7.690988e-05 1.815461e-06 2.670465e-05
 [146,] 3.690994e-07 1.854314e-06 1.232975e-07
 [147,] 3.695711e-07 1.854583e-06 1.234804e-07
 [148,] 3.644572e-07 1.853172e-06 1.212505e-07
 [149,] 1.213105e-04 1.821325e-06 4.164840e-05
 [150,] 3.706033e-07 1.854583e-06 1.238632e-07
 [151,] 2.337018e-07 1.826392e-06 7.771503e-08
 [152,] 3.703341e-07 1.854652e-06 1.237656e-07
 [153,] 3.636817e-07 1.853417e-06 1.210316e-07
 [154,] 3.703341e-07 1.854652e-06 1.237656e-07
 [155,] 3.706033e-07 1.854652e-06 1.238651e-07
 [156,] 3.713531e-07 1.854513e-06 1.240829e-07
 [157,] 3.720307e-07 1.853998e-06 1.243685e-07
 [158,] 3.729537e-07 1.853946e-06 1.246536e-07
 [159,] 3.723442e-07 1.854065e-06 1.244847e-07
 [160,] 3.723442e-07 1.854065e-06 1.244847e-07
 [161,] 3.732964e-07 1.854591e-06 1.248443e-07
 [162,] 3.736396e-07 1.854591e-06 1.249686e-07
 [163,] 9.663372e-05 1.816890e-06 3.364102e-05
 [164,] 2.063160e-04 1.846767e-06 7.284445e-05
 [165,] 2.191019e-05 1.824945e-06 7.521889e-06
 [166,] 3.732964e-07 1.854591e-06 1.248443e-07
 [167,] 3.713531e-07 1.854867e-06 1.240870e-07
 [168,] 3.708690e-07 1.854867e-06 1.239062e-07
 [169,] 2.127276e-07 1.844533e-06 7.032128e-08
 [170,] 2.045383e-07 1.866931e-06 6.906858e-08
 [171,] 2.039398e-07 1.868698e-06 6.887086e-08
 [172,] 2.002069e-07 1.868698e-06 6.754857e-08
 [173,] 2.206015e-07 1.847766e-06 7.419634e-08
 [174,] 2.079357e-07 1.845225e-06 6.882897e-08
 [175,] 2.045703e-07 1.840924e-06 6.777801e-08
 [176,] 2.050785e-07 1.840924e-06 6.793481e-08
 [177,] 2.053171e-07 1.863775e-06 6.934245e-08
 [178,] 1.994262e-07 1.862002e-06 6.725080e-08
 [179,] 2.022722e-07 1.863200e-06 6.826447e-08
 [180,] 2.078581e-07 1.837582e-06 6.882098e-08
 [181,] 2.072700e-07 1.834879e-06 6.865741e-08
 [182,] 4.154722e-07 1.830507e-06 1.382464e-07
 [183,] 2.061423e-07 1.817659e-06 6.842155e-08
 [184,] 2.056025e-07 1.817659e-06 6.824959e-08
 [185,] 2.066773e-07 1.817936e-06 6.860976e-08
 [186,] 2.066773e-07 1.829450e-06 6.854142e-08
 [187,] 2.116010e-07 1.830301e-06 7.009042e-08
 [188,] 2.094301e-07 1.824744e-06 6.940588e-08
 [189,] 2.116010e-07 1.829816e-06 7.010116e-08
 [190,] 2.475367e-07 1.829508e-06 8.212207e-08
 [191,] 4.406190e-07 1.826831e-06 1.467419e-07
 [192,] 4.178204e-07 1.845601e-06 1.389242e-07
 [193,] 2.819054e-07 1.834450e-06 9.341304e-08
 [194,] 1.803149e-07 1.891020e-06 6.075979e-08
 [195,] 3.781566e-07 1.824201e-06 1.250980e-07
 [196,] 1.183928e-05 1.896004e-06 4.258699e-06
 [197,] 4.415095e-07 1.858260e-06 1.483443e-07
 [198,] 8.564184e-04 1.872431e-06 3.186068e-04
 [199,] 1.004937e-03 1.869915e-06 3.723682e-04
 [200,] 9.858269e-04 1.870950e-06 3.661280e-04
 [201,] 6.167391e-07 1.840560e-06 1.986591e-07
 [202,] 1.242760e-05 1.914216e-06 4.508249e-06
 [203,] 5.551810e-07 1.840517e-06 1.793102e-07
 [204,] 7.359750e-07 1.835406e-06 2.489006e-07
 [205,] 5.119927e-07 1.864713e-06 1.686955e-07
 [206,] 7.766792e-04 1.867072e-06 2.850573e-04
 [207,] 7.951157e-07 1.871534e-06 2.643580e-07
 [208,] 7.560874e-07 1.808516e-06 2.524773e-07
 [209,] 1.195893e-03 1.865321e-06 4.381985e-04
 [210,] 3.129503e-07 1.884480e-06 1.060915e-07
 [211,] 7.408007e-07 1.856563e-06 2.505576e-07
 [212,] 3.582133e-07 1.822350e-06 1.186481e-07
 [213,] 3.782035e-03 1.877790e-06 1.419484e-03
 [214,] 7.870368e-07 1.873740e-06 2.635500e-07
 [215,] 3.879546e-07 1.820877e-06 1.284715e-07
 [216,] 8.117657e-07 1.815971e-06 2.657192e-07
 [217,] 4.171610e-07 1.814545e-06 1.388815e-07
 [218,] 8.092470e-07 1.814050e-06 2.653839e-07
 [219,] 1.956196e-06 1.813476e-06 6.591916e-07
 [220,] 2.391241e-06 1.827770e-06 8.210750e-07
 [221,] 6.786904e-07 1.858615e-06 2.252561e-07
 [222,] 3.514061e-07 1.807520e-06 1.166454e-07
 [223,] 4.450484e-07 1.807038e-06 1.478067e-07
 [224,] 8.651360e-07 1.809828e-06 2.841431e-07
 [225,] 4.394210e-06 1.849261e-06 1.449276e-06
 [226,] 8.913952e-07 1.811483e-06 2.919225e-07
 [227,] 8.585895e-07 1.812704e-06 2.808930e-07
 [228,] 1.647137e-06 1.817738e-06 5.375634e-07
 [229,] 1.281578e-06 1.808261e-06 4.269407e-07
 [230,] 8.676752e-07 1.812384e-06 2.836846e-07
 [231,] 5.050162e-07 1.843163e-06 1.688576e-07
 [232,] 8.552377e-07 1.812862e-06 2.794027e-07
 [233,] 8.878722e-07 1.812379e-06 2.902249e-07
 [234,] 9.363174e-07 1.813028e-06 3.055097e-07
 [235,] 1.502020e-07 1.804117e-06 5.001467e-08
 [236,] 9.010282e-07 1.815075e-06 2.930843e-07
 [237,] 3.989696e-07 1.830638e-06 1.306847e-07
 [238,] 3.784650e-07 1.843732e-06 1.266880e-07
 [239,] 2.971456e-07 1.838637e-06 9.953249e-08
 [240,] 3.838379e-07 1.843911e-06 1.284951e-07
 [241,] 3.714924e-07 1.843992e-06 1.243676e-07
 [242,] 1.401210e-06 1.853172e-06 5.016821e-07
 [243,] 3.288500e-07 1.843666e-06 1.111342e-07
 [244,] 3.297660e-07 1.840987e-06 1.113693e-07
 [245,] 3.385056e-07 1.844449e-06 1.146010e-07
 [246,] 5.305822e-07 1.876950e-06 1.770916e-07
 [247,] 1.087244e-06 1.845136e-06 3.655116e-07
 [248,] 3.856242e-07 1.875333e-06 1.299723e-07
 [249,] 3.825032e-07 1.875253e-06 1.287734e-07
 [250,] 3.068277e-07 1.843347e-06 1.021433e-07
 [251,] 2.925506e-07 1.843347e-06 9.739447e-08
 [252,] 3.828033e-07 1.876410e-06 1.289194e-07
 [253,] 1.459644e-07 1.856707e-06 4.848539e-08
 [254,] 1.455563e-07 1.858505e-06 4.836239e-08
 [255,] 2.094824e-07 1.831123e-06 6.894569e-08
 [256,] 5.263644e-07 1.872116e-06 1.753147e-07
 [257,] 5.275294e-07 1.871295e-06 1.758602e-07
 [258,] 5.260124e-07 1.872020e-06 1.749844e-07
 [259,] 1.451303e-07 1.861897e-06 4.823621e-08
 [260,] 1.456411e-07 1.861897e-06 4.838313e-08
 [261,] 3.806287e-07 1.889276e-06 1.282784e-07
 [262,] 2.092230e-07 1.834082e-06 6.881172e-08
 [263,] 1.459261e-07 1.869701e-06 4.845696e-08
 [264,] 1.456411e-07 1.871948e-06 4.837206e-08
 [265,] 1.462311e-07 1.859977e-06 4.855875e-08
 [266,] 2.099945e-07 1.834591e-06 6.906371e-08
 [267,] 2.560019e-07 1.874071e-06 8.737461e-08
 [268,] 1.377879e-04 1.892798e-06 5.199463e-05
 [269,] 8.278536e-06 1.903562e-06 3.093034e-06
 [270,] 5.289625e-07 1.865835e-06 1.758414e-07
 [271,] 2.790594e-07 1.981942e-06 9.679363e-08
 [272,] 1.911378e-07 1.824600e-06 6.302897e-08
 [273,] 3.294530e-07 1.963314e-06 1.146239e-07
 [274,] 1.140346e-04 1.896309e-06 4.308552e-05
 [275,] 1.971300e-07 1.825946e-06 6.495103e-08
 [276,] 4.679961e-07 1.808028e-06 1.536872e-07
 [277,] 3.779744e-07 1.895383e-06 1.273301e-07
 [278,] 2.708337e-07 1.848069e-06 9.082978e-08
 [279,] 4.600569e-07 1.808347e-06 1.510686e-07
 [280,] 6.310672e-06 1.898517e-06 2.341271e-06
 [281,] 2.510722e-07 1.848406e-06 8.418896e-08
 [282,] 4.125763e-07 1.805284e-06 1.358399e-07
 [283,] 4.227559e-07 1.805562e-06 1.391459e-07
 [284,] 3.266072e-07 1.951195e-06 1.134151e-07
 [285,] 4.390444e-07 1.805562e-06 1.444742e-07
 [286,] 3.794545e-07 1.834325e-06 1.244776e-07
 [287,] 1.904171e-07 1.819473e-06 6.284837e-08
 [288,] 4.390444e-07 1.804543e-06 1.445737e-07
 [289,] 2.658704e-07 1.962559e-06 9.186675e-08
 [290,] 4.425885e-07 1.804739e-06 1.457142e-07
 [291,] 8.291560e-05 1.894648e-06 3.119461e-05
 [292,] 2.658704e-07 1.961869e-06 9.185248e-08
 [293,] 7.670361e-05 1.900961e-06 2.898672e-05
 [294,] 8.087964e-05 1.902492e-06 3.061369e-05
 [295,] 7.295311e-05 1.901765e-06 2.757040e-05
 [296,] 4.960288e-07 1.907667e-06 1.739712e-07
 [297,] 3.831033e-07 1.819000e-06 1.261555e-07
 [298,] 4.808361e-07 1.909075e-06 1.681089e-07
 [299,] 5.065978e-07 1.909852e-06 1.780089e-07
 [300,] 3.158492e-07 1.980568e-06 1.094380e-07
 [301,] 3.050431e-07 1.972521e-06 1.052042e-07
 [302,] 4.905416e-07 1.911493e-06 1.719677e-07
 [303,] 1.786267e-07 1.796493e-06 5.955282e-08
 [304,] 3.890036e-07 1.917985e-06 1.315372e-07
 [305,] 2.797409e-07 1.895005e-06 9.587116e-08
 [306,] 5.426251e-07 1.912279e-06 1.919030e-07
 [307,] 5.545027e-07 1.912279e-06 1.964379e-07
 [308,] 5.586667e-07 1.909852e-06 1.978767e-07
 [309,] 5.714063e-07 1.912279e-06 2.028979e-07
 [310,] 5.406190e-07 1.925846e-06 1.919069e-07
 [311,] 3.855415e-07 1.817593e-06 1.269452e-07
 [312,] 2.290874e-07 1.954512e-06 7.477266e-08
 [313,] 3.450756e-07 1.846352e-06 1.141570e-07
 [314,] 4.977990e-07 1.845740e-06 1.645248e-07
 [315,] 3.202219e-07 1.914192e-06 1.104586e-07
 [316,] 3.961368e-07 1.815307e-06 1.303804e-07
 [317,] 3.961368e-07 1.817669e-06 1.302851e-07
 [318,] 3.996672e-07 1.940283e-06 1.362993e-07
 [319,] 7.624478e-07 1.863063e-06 2.637256e-07
 [320,] 1.441243e-07 1.863044e-06 4.808274e-08
 [321,] 3.888343e-07 1.908895e-06 1.297518e-07
 [322,] 7.102349e-07 1.859601e-06 2.451919e-07
 [323,] 4.293186e-07 1.807999e-06 1.418989e-07
 [324,] 3.892448e-07 1.913789e-06 1.294822e-07
 [325,] 1.460143e-07 1.857577e-06 4.875089e-08
 [326,] 4.466830e-07 1.877424e-06 1.539985e-07
 [327,] 1.131035e-06 1.797239e-06 3.758450e-07
 [328,] 4.232283e-07 1.807490e-06 1.400128e-07
 [329,] 1.048606e-06 1.797294e-06 3.483401e-07
 [330,] 4.343653e-07 1.883067e-06 1.498914e-07
 [331,] 3.890104e-07 1.918150e-06 1.301214e-07
 [332,] 3.891821e-07 1.918150e-06 1.302934e-07
 [333,] 3.891226e-07 1.915088e-06 1.302232e-07
 [334,] 3.894118e-07 1.924879e-06 1.305216e-07
 [335,] 7.064150e-07 1.864834e-06 2.443674e-07
 [336,] 2.366875e-06 1.880372e-06 8.323008e-07
 [337,] 6.685444e-07 1.862623e-06 2.309304e-07
 [338,] 1.438237e-07 1.860369e-06 4.796178e-08
 [339,] 6.180948e-07 1.867094e-06 2.136074e-07
 [340,] 2.043526e-06 1.890298e-06 7.201674e-07
 [341,] 5.896310e-07 1.868212e-06 2.037126e-07
 [342,] 1.138888e-06 1.846590e-06 3.750068e-07
 [343,] 1.471580e-07 1.858329e-06 4.912502e-08
 [344,] 6.883463e-07 1.862540e-06 2.378031e-07
 [345,] 5.755301e-07 1.863497e-06 1.984034e-07
 [346,] 7.270876e-07 1.860941e-06 2.512156e-07
 [347,] 3.173303e-07 1.811331e-06 1.062617e-07
 [348,] 5.925525e-07 1.848879e-06 2.032651e-07
 [349,] 6.216575e-07 1.835294e-06 2.118802e-07
 [350,] 1.467519e-07 1.882031e-06 4.902769e-08
 [351,] 5.554100e-07 1.826481e-06 1.880587e-07
 [352,] 1.576659e-06 1.865222e-06 5.107149e-07
 [353,] 4.965597e-06 1.886208e-06 1.818982e-06
 [354,] 3.374485e-07 1.835260e-06 1.105127e-07
 [355,] 8.627299e-06 1.875319e-06 3.013353e-06
 [356,] 1.935579e-06 1.848963e-06 6.134798e-07
 [357,] 1.665337e-06 1.849931e-06 5.280655e-07
 [358,] 6.439125e-07 1.863961e-06 2.144469e-07
 [359,] 2.016984e-06 1.867192e-06 7.063494e-07
 [360,] 1.735272e-07 1.826498e-06 5.767237e-08
 [361,] 3.548329e-07 1.853618e-06 1.153470e-07
 [362,] 3.763696e-06 1.813395e-06 1.242966e-06
 [363,] 1.442039e-06 1.830373e-06 4.690999e-07
 [364,] 4.054558e-05 1.843053e-06 1.289165e-05
 [365,] 3.220093e-07 1.848823e-06 1.050977e-07
 [366,] 4.259437e-05 1.838814e-06 1.370042e-05
 [367,] 9.664519e-07 1.825630e-06 3.159725e-07
 [368,] 8.640679e-07 1.818654e-06 2.842405e-07
 [369,] 9.424919e-07 1.816403e-06 3.109608e-07
 [370,] 8.540989e-07 1.818074e-06 2.814649e-07
 [371,] 5.672670e-07 1.825304e-06 1.923137e-07
 [372,] 1.110797e-06 1.814096e-06 3.703322e-07
 [373,] 1.552180e-07 1.994560e-06 5.171826e-08
 [374,] 1.302802e-06 1.837884e-06 4.274046e-07
 [375,] 2.227027e-06 1.864909e-06 7.285408e-07
 [376,] 1.551052e-07 1.854663e-06 5.192817e-08
 [377,] 5.712628e-07 1.862246e-06 1.890342e-07
 [378,] 5.646483e-06 1.862435e-06 1.868251e-06
 [379,] 2.165503e-07 1.867881e-06 7.212612e-08
 [380,] 3.142211e-06 1.862579e-06 1.040086e-06
 [381,] 2.162131e-07 1.868739e-06 7.202126e-08
 [382,] 1.846916e-07 1.838383e-06 6.149145e-08
 [383,] 3.175442e-06 1.862532e-06 1.052228e-06
 [384,] 2.113191e-07 1.858605e-06 7.132126e-08
 [385,] 1.829981e-07 1.839257e-06 6.096569e-08
 [386,] 1.925074e-07 1.830620e-06 6.410286e-08
 [387,] 1.796855e-07 1.838645e-06 5.986836e-08
 [388,] 1.934532e-07 1.830793e-06 6.454910e-08
 [389,] 1.915108e-07 1.830796e-06 6.390013e-08
 [390,] 2.329023e-06 1.843929e-06 7.458111e-07
 [391,] 1.946424e-07 1.830856e-06 6.495320e-08
 [392,] 2.148966e-06 1.860159e-06 7.167094e-07
 [393,] 1.669173e-07 1.837782e-06 5.563276e-08
 [394,] 5.104902e-06 1.863530e-06 1.672558e-06
 [395,] 2.119128e-07 1.829907e-06 7.059181e-08
 [396,] 2.058037e-07 1.829891e-06 6.856572e-08
 [397,] 2.058037e-07 1.829880e-06 6.857306e-08
 [398,] 3.144360e-06 1.862360e-06 1.041295e-06
 [399,] 3.131875e-06 1.862355e-06 1.037208e-06
 [400,] 2.040633e-07 1.829736e-06 6.806523e-08
 [401,] 1.682304e-07 1.838233e-06 5.605400e-08
 [402,] 1.710893e-07 1.833092e-06 5.689745e-08
 [403,] 1.668571e-07 1.837425e-06 5.561952e-08
 [404,] 1.605004e-07 1.833056e-06 5.339726e-08
 [405,] 2.172826e-07 1.865721e-06 7.237644e-08
 [406,] 1.523766e-06 1.862791e-06 5.185349e-07
 [407,] 4.924688e-07 2.094189e-06 1.759634e-07
 [408,] 2.960296e-04 1.841279e-06 6.004229e-02
 [409,] 5.014026e-07 2.085443e-06 1.790667e-07
 [410,] 1.270456e-06 2.048531e-06 4.612460e-07
 [411,] 2.370579e-04 1.841857e-06 3.957642e-02
 [412,] 5.123820e-07 2.110459e-06 1.836316e-07
 [413,] 5.934466e-07 2.106909e-06 2.134467e-07
 [414,] 5.105659e-07 2.110459e-06 1.829625e-07
 [415,] 5.934466e-07 2.108587e-06 2.134883e-07
 [416,] 6.455228e-07 2.100650e-06 2.325083e-07
 [417,] 2.301005e-04 1.841492e-06 4.177341e-02
 [418,] 5.928229e-07 2.099061e-06 2.130469e-07
 [419,] 5.479744e-07 2.100919e-06 1.965626e-07
 [420,] 5.778025e-07 2.102785e-06 2.075997e-07
 [421,] 2.414253e-04 1.840221e-06 7.086477e-02
 [422,] 5.009654e-07 2.125144e-06 1.797298e-07
 [423,] 5.928229e-07 2.123194e-06 2.136408e-07
 [424,] 7.241210e-07 2.119509e-06 2.622062e-07
 [425,] 5.009654e-07 2.121251e-06 1.796556e-07
 [426,] 2.903935e-04 1.840044e-06 7.316915e-02
 [427,] 3.078550e-04 1.840041e-06 7.852545e-02
 [428,] 3.275326e-04 1.840037e-06 8.568326e-02
 [429,] 4.738495e-07 2.116427e-06 1.694897e-07
 [430,] 1.167524e-06 2.078947e-06 4.253129e-07
 [431,] 4.738495e-07 2.114701e-06 1.694592e-07
 [432,] 1.144588e-06 2.087272e-06 4.172996e-07
 [433,] 4.654636e-07 2.118351e-06 1.664377e-07
 [434,] 2.995062e-04 1.839863e-06 8.526008e-02
 [435,] 4.912764e-07 2.107103e-06 1.757290e-07
 [436,] 3.716668e-06 2.076769e-06 1.384457e-06
 [437,] 3.978895e-05 2.280365e-06 1.705697e-05
 [438,] 4.789104e-07 2.092616e-06 1.709155e-07
 [439,] 5.089143e-07 2.092616e-06 1.819239e-07
 [440,] 4.817905e-07 2.097547e-06 1.720645e-07
 [441,] 1.023463e-06 1.852268e-06 8.851812e-07
 [442,] 6.237092e-07 2.040577e-06 2.226534e-07
 [443,] 7.368561e-07 2.067474e-06 2.649986e-07
 [444,] 2.813224e-04 1.840569e-06 1.177666e-01
 [445,] 7.325132e-01 1.854881e-06 2.452743e-01
 [446,] 1.437070e-06 1.864395e-06 4.717328e-07
 [447,] 5.781875e-07 2.016763e-06 2.053674e-07
 [448,] 4.370723e-06 2.035122e-06 1.617462e-06
 [449,] 1.763056e-07 1.850629e-06 5.896962e-08
 [450,] 1.698760e-07 1.855888e-06 5.680067e-08
 [451,] 2.261834e-04 1.840863e-06 1.459238e-01
 [452,] 2.078840e-07 1.829319e-06 6.968874e-08
 [453,] 5.832661e-06 1.848154e-06 9.803087e-03
 [454,] 4.385841e-07 1.840170e-06 1.749942e-04
 [455,] 4.583482e-06 1.849875e-06 8.705005e-03
 [456,] 9.011874e-07 1.860900e-06 4.996410e-07
 [457,] 2.217639e-07 1.864139e-06 7.266718e-08
 [458,] 1.012374e-05 1.847680e-06 1.690563e-02
 [459,] 1.772109e-07 1.836470e-06 5.933123e-08
 [460,] 8.408632e-06 1.847942e-06 1.414689e-02
 [461,] 8.408632e-06 1.848073e-06 1.432766e-02
 [462,] 8.408632e-06 1.848218e-06 1.452754e-02
 [463,] 8.927053e-06 1.849179e-06 1.698045e-02
 [464,] 7.225953e-06 1.846526e-06 9.539728e-03
 [465,] 8.408632e-06 1.848620e-06 1.509196e-02
 [466,] 7.660406e-06 1.846081e-06 9.668767e-03
 [467,] 8.149651e-06 1.849531e-06 1.497126e-02
 [468,] 8.149651e-06 1.850495e-06 1.537004e-02
 [469,] 7.656237e-06 1.851245e-06 1.530529e-02
 [470,] 4.074400e-06 1.851487e-06 7.727543e-03
 [471,] 5.810360e-06 1.850495e-06 1.041784e-02
 [472,] 3.252687e-06 1.846201e-06 9.985414e-04
 [473,] 2.353818e-06 1.845981e-06 2.041420e-03
 [474,] 4.238044e-06 1.843967e-06 1.055580e-03
 [475,] 3.906281e-06 1.839341e-06 2.931434e-04
 [476,] 1.000244e-06 1.888864e-06 3.493390e-07
 [477,] 7.108784e-07 1.862604e-06 3.752561e-04
 [478,] 3.987166e-07 1.866506e-06 1.370111e-07
 [479,] 4.643082e-07 1.856089e-06 1.594567e-07
 [480,] 3.967959e-05 1.862765e-06 5.798600e-05
 [481,] 4.694580e-07 1.805665e-06 1.574979e-07
 [482,] 3.149234e-07 1.860820e-06 1.052899e-07
 [483,] 3.149234e-07 1.860879e-06 1.052973e-07
 [484,] 4.543472e-07 1.806114e-06 1.524942e-07
 [485,] 3.249173e-07 1.807482e-06 1.090608e-07
 [486,] 4.205921e-07 1.870163e-06 1.413132e-07
 [487,] 4.115094e-07 1.884396e-06 1.377016e-07
 [488,] 6.977377e-07 1.810782e-06 2.359770e-07
 [489,] 4.139023e-07 1.887914e-06 1.377586e-07
 [490,] 7.689239e-07 1.810648e-06 2.602781e-07
 [491,] 5.002451e-07 1.803522e-06 1.680937e-07
 [492,] 7.601850e-07 1.799918e-06 2.549522e-07
 [493,] 7.689239e-07 1.810677e-06 2.604220e-07
 [494,] 7.843662e-07 1.810677e-06 2.656768e-07
 [495,] 5.176780e-07 1.803617e-06 1.741133e-07
 [496,] 7.754010e-07 1.800131e-06 2.601593e-07
 [497,] 7.910184e-07 1.801878e-06 2.658264e-07
 [498,] 5.176780e-07 1.804556e-06 1.742664e-07
 [499,] 8.164872e-07 1.810834e-06 2.766408e-07
 [500,] 8.164872e-07 1.810239e-06 2.765151e-07
 [501,] 5.434217e-07 1.804127e-06 1.828931e-07
 [502,] 7.432092e-07 1.801411e-06 2.495577e-07
 [503,] 5.339782e-07 1.804085e-06 1.795714e-07
 [504,] 7.726443e-07 1.802714e-06 2.596832e-07
 [505,] 2.215215e-04 2.047025e-06 9.051014e-05
 [506,] 3.082056e-07 1.808851e-06 1.033826e-07
 [507,] 8.477770e-07 1.959530e-06 3.004809e-07
 [508,] 6.302183e-07 1.803050e-06 2.116174e-07
 [509,] 2.023502e-07 1.847315e-06 6.748562e-08
 [510,] 6.326708e-07 1.976809e-06 2.236639e-07
 [511,] 3.732298e-05 2.085401e-06 1.494667e-05
 [512,] 7.813804e-07 1.804682e-06 2.630648e-07
 [513,] 7.536486e-07 1.804615e-06 2.536821e-07
 [514,] 7.969366e-07 1.804495e-06 2.682570e-07
 [515,] 2.790728e-05 2.037400e-06 1.093987e-05
 [516,] 7.836984e-07 1.806024e-06 2.642389e-07
 [517,] 8.512028e-07 1.807879e-06 2.874181e-07
 [518,] 1.313165e-06 1.816965e-06 4.475663e-07
 [519,] 5.071970e-07 1.810945e-06 1.713030e-07
 [520,] 8.153371e-07 1.807422e-06 2.751420e-07
 [521,] 7.684806e-07 1.807450e-06 2.591076e-07
 [522,] 5.825901e-07 1.806472e-06 1.959135e-07
 [523,] 2.636777e-07 1.862876e-06 8.799270e-08
 [524,] 2.981335e-07 1.858310e-06 9.926545e-08
 [525,] 1.672497e-07 1.810129e-06 5.577195e-08
 [526,] 2.464274e-07 1.804084e-06 8.217302e-08
 [527,] 2.486183e-07 1.804325e-06 8.296785e-08
 [528,] 3.353609e-07 1.863163e-06 1.126167e-07
 [529,] 2.335900e-07 1.804495e-06 7.797433e-08
 [530,] 4.294170e-07 1.854448e-06 1.436596e-07
 [531,] 2.310550e-07 1.804757e-06 7.715995e-08
 [532,] 1.965612e-07 1.817784e-06 6.499370e-08
 [533,] 2.442935e-07 1.806870e-06 8.177395e-08
 [534,] 2.905293e-07 1.862377e-06 9.713843e-08
 [535,] 3.512750e-06 1.821844e-06 1.190380e-06
 [536,] 2.905293e-07 1.862168e-06 9.713167e-08
 [537,] 1.665496e-07 1.817900e-06 5.582976e-08
 [538,] 1.857353e-07 1.840297e-06 6.257065e-08
 [539,] 2.454724e-07 1.850144e-06 8.167204e-08
 [540,] 2.389685e-07 1.849811e-06 7.955732e-08
 [541,] 2.184663e-07 1.856570e-06 7.277264e-08
 [542,] 2.183974e-07 1.856129e-06 7.290612e-08
 [543,] 1.848611e-07 1.828696e-06 6.211648e-08
 [544,] 4.146542e-07 1.907055e-06 1.428603e-07
 [545,] 4.189489e-07 1.905122e-06 1.444399e-07
 [546,] 1.681368e-07 1.815194e-06 5.621828e-08
 [547,] 1.537724e-07 1.814365e-06 5.133795e-08
 [548,] 3.431227e-07 1.911202e-06 1.136453e-07
 [549,] 2.569200e-07 1.828773e-06 8.568112e-08
 [550,] 3.146171e-07 1.808678e-06 1.042345e-07
 [551,] 3.259782e-07 1.807591e-06 1.081190e-07
 [552,] 3.774878e-07 1.859153e-06 1.289257e-07
 [553,] 1.513109e-06 1.858967e-06 5.275181e-07
 [554,] 4.301650e-07 1.831076e-06 1.456997e-07
 [555,] 4.601375e-07 1.831988e-06 1.559922e-07
 [556,] 5.140633e-07 1.825485e-06 1.738040e-07
 [557,] 4.755573e-07 1.826589e-06 1.608163e-07
 [558,] 4.774204e-07 1.820686e-06 1.609061e-07
 [559,] 4.326490e-07 1.816667e-06 1.457806e-07
 [560,] 2.612040e-07 1.857794e-06 8.840782e-08
 [561,] 4.107949e-07 1.817622e-06 1.384671e-07
 [562,] 4.085790e-07 1.812851e-06 1.373033e-07
 [563,] 2.423280e-07 1.853271e-06 8.194897e-08
 [564,] 3.968450e-07 1.813849e-06 1.333910e-07
 [565,] 4.258874e-07 1.813760e-06 1.431133e-07
 [566,] 5.962936e-07 1.831896e-06 2.039090e-07
 [567,] 5.962936e-07 1.831201e-06 2.038473e-07
 [568,] 4.774950e-07 1.831706e-06 1.628670e-07
 [569,] 3.016063e-07 1.870879e-06 1.011282e-07
 [570,] 2.472420e-07 1.921831e-06 8.049271e-08
 [571,] 6.756723e-07 1.869749e-06 2.374419e-07
 [572,] 7.174946e-07 1.856990e-06 2.511868e-07
 [573,] 7.220179e-07 1.856541e-06 2.527843e-07
 [574,] 4.298515e-07 1.863311e-06 1.448099e-07
 [575,] 6.680977e-07 1.842708e-06 2.181745e-07
 [576,] 7.021401e-07 1.858334e-06 2.456513e-07
 [577,] 7.064525e-07 1.871393e-06 2.490543e-07
 [578,] 6.722496e-07 1.867492e-06 2.356504e-07
 [579,] 4.683437e-07 1.864998e-06 1.599011e-07
 [580,] 4.615784e-07 1.853302e-06 1.567790e-07
 [581,] 7.002409e-07 1.877501e-06 2.472732e-07
 [582,] 2.924820e-07 1.826434e-06 9.601975e-08
 [583,] 2.143441e-07 1.829102e-06 7.090531e-08
 [584,] 2.175475e-07 1.830184e-06 7.190198e-08
 [585,] 2.143441e-07 1.827279e-06 7.091044e-08
 [586,] 2.166593e-07 1.828626e-06 7.163772e-08
 [587,] 2.175475e-07 1.826285e-06 7.194792e-08
 [588,] 2.903683e-07 1.823395e-06 9.541952e-08
 [589,] 6.044325e-07 1.833727e-06 1.981869e-07
 [590,] 6.691831e-07 1.833582e-06 2.192485e-07
 [591,] 8.705060e-07 1.834913e-06 2.947647e-07
 [592,] 8.586191e-07 1.885891e-06 2.713574e-07
 [593,] 2.398166e-06 1.845566e-06 8.267234e-07
 [594,] 3.056301e-06 1.842180e-06 1.044299e-06
 [595,] 2.034454e-07 1.917324e-06 6.628777e-08
 [596,] 4.824713e-06 1.838642e-06 1.628160e-06
 [597,] 2.694571e-07 1.973118e-06 8.683853e-08
 [598,] 2.316546e-07 1.838942e-06 3.239280e-07
 [599,] 3.856716e-07 1.926772e-06 1.232895e-07
 [600,] 2.032773e-07 1.840284e-06 7.905538e-06
 [601,] 1.007737e-06 1.956838e-06 3.089676e-07
 [602,] 2.416920e-07 1.840713e-06 2.398971e-06
 [603,] 1.985152e-06 1.931322e-06 6.061633e-07
 [604,] 2.114779e-07 1.933084e-06 6.869613e-08
 [605,] 2.455709e-07 1.954984e-06 8.464537e-08
 [606,] 2.013799e-06 1.931041e-06 6.146817e-07
 [607,] 1.879386e-07 1.930844e-06 6.140170e-08
 [608,] 2.169900e-07 1.933084e-06 7.041129e-08
 [609,] 2.427431e-07 1.840707e-06 2.426993e-06
 [610,] 9.445572e-07 2.010072e-06 2.864674e-07
 [611,] 1.065862e-06 1.981898e-06 3.243304e-07
 [612,] 1.082369e-06 1.966380e-06 3.306336e-07
 [613,] 8.944969e-07 1.923360e-06 2.780398e-07
 [614,] 1.055404e-03 1.840672e-06 1.241410e-01
 [615,] 8.025509e-04 1.841121e-06 1.033813e-01
 [616,] 1.993556e-06 1.919997e-06 6.112117e-07
 [617,] 7.841942e-04 1.842462e-06 1.323546e-01
 [618,] 1.483047e-07 1.950989e-06 4.315257e-07
 [619,] 5.170505e-07 1.995799e-06 1.610443e-07
 [620,] 2.681203e-06 1.838573e-06 9.100384e-07
 [621,] 5.511277e-07 1.835691e-06 1.836613e-07
 [622,] 5.188732e-07 1.835675e-06 1.728126e-07
 [623,] 2.714009e-06 1.837872e-06 9.191027e-07
 [624,] 2.033548e-04 1.814076e-06 1.212924e-04
 [625,] 7.399992e-04 1.836341e-06 4.178248e-02
 [626,] 2.939678e-03 1.816736e-06 2.741860e-03
 [627,] 1.495043e-07 1.983390e-06 8.536892e-07
 [628,] 2.328375e-06 1.839852e-06 7.941752e-07
 [629,] 3.903584e-07 2.000350e-06 1.231689e-07
 [630,] 1.100364e-03 1.836122e-06 6.169356e-02
 [631,] 2.318238e-07 1.886327e-06 7.679124e-08
 [632,] 3.581642e-07 2.058216e-06 1.128552e-07
 [633,] 1.519131e-07 2.059013e-06 3.108724e-06
 [634,] 3.122388e-04 1.836819e-06 2.129757e-02
 [635,] 1.519861e-07 2.068985e-06 2.952164e-06
 [636,] 2.528650e-06 1.843446e-06 8.723450e-07
 [637,] 2.526939e-03 1.823542e-06 4.813846e-03
 [638,] 1.549216e-07 2.089459e-06 5.671666e-06
 [639,] 1.560136e-07 2.018671e-06 2.462229e-06
 [640,] 3.492070e-07 2.042056e-06 1.104211e-07
 [641,] 1.563632e-03 1.838136e-06 2.356681e-01
 [642,] 3.183751e-07 2.020338e-06 1.015479e-07
 [643,] 1.563632e-03 1.837849e-06 2.212486e-01
 [644,] 3.235630e-07 2.041262e-06 1.028876e-07
 [645,] 1.560904e-07 2.030289e-06 4.352112e-06
 [646,] 1.523370e-07 2.125863e-06 1.019380e-05
 [647,] 1.532948e-07 2.097059e-06 8.330912e-06
 [648,] 4.799683e-07 2.009631e-06 1.499224e-07
 [649,] 1.527827e-07 2.152861e-06 1.332303e-05
 [650,] 1.532631e-07 2.054843e-06 4.324910e-06
 [651,] 1.588989e-07 1.992599e-06 3.115260e-06
 [652,] 3.059502e-04 1.838564e-06 3.656336e-02
 [653,] 3.974335e-06 1.847791e-06 1.390413e-06
 [654,] 4.548998e-06 1.844539e-06 1.580238e-06
 [655,] 2.043903e-07 1.989798e-06 6.903226e-08
 [656,] 3.588376e-07 1.976292e-06 1.141820e-07
 [657,] 2.804026e-07 2.005983e-06 9.043013e-08
 [658,] 2.767867e-07 2.003184e-06 8.938983e-08
 [659,] 3.510194e-07 1.981847e-06 1.117290e-07
 [660,] 2.791785e-07 2.003184e-06 9.009397e-08
 [661,] 2.767867e-07 1.943118e-06 8.985222e-08
 [662,] 1.647597e-06 1.851868e-06 5.733080e-07
 [663,] 2.918302e-07 1.926660e-06 9.445973e-08
 [664,] 3.638723e-07 2.018833e-06 1.148110e-07
 [665,] 2.972178e-07 2.042288e-06 9.491952e-08
 [666,] 3.151069e-06 1.855500e-06 1.112452e-06
 [667,] 3.178936e-06 1.857267e-06 1.125236e-06
 [668,] 3.044490e-07 2.086479e-06 9.669435e-08
 [669,] 4.075683e-07 2.048153e-06 1.273350e-07
 [670,] 3.042308e-07 2.015231e-06 9.699160e-08
 [671,] 7.090308e-07 1.882046e-06 6.648097e-05
 [672,] 7.118262e-07 1.881575e-06 4.480120e-05
 [673,] 2.577876e-07 1.982669e-06 8.356439e-08
 [674,] 2.746965e-07 1.985811e-06 8.854345e-08
 [675,] 9.193566e-07 1.879306e-06 5.258212e-05
 [676,] 2.963605e-07 2.046816e-06 9.436876e-08
 [677,] 5.037701e-07 1.880134e-06 2.865559e-05
 [678,] 2.670203e-07 2.077743e-06 8.571714e-08
 [679,] 2.480364e-07 1.987701e-06 8.067799e-08
 [680,] 2.728229e-07 1.967438e-06 8.798783e-08
 [681,] 2.682485e-07 2.079032e-06 8.606405e-08
 [682,] 5.939681e-07 1.869138e-06 2.033474e-05
 [683,] 2.665144e-07 1.958593e-06 8.613889e-08
 [684,] 3.582142e-07 2.181780e-06 1.285537e-07
 [685,] 2.208865e-07 2.016496e-06 7.296500e-08
 [686,] 1.542617e-07 2.397243e-06 5.260166e-08
 [687,] 2.264756e-07 2.008318e-06 7.449756e-08
 [688,] 2.264756e-07 2.009317e-06 7.449552e-08
 [689,] 2.203043e-07 2.009317e-06 7.284169e-08
 [690,] 2.248021e-07 2.002779e-06 7.407959e-08
 [691,] 2.244170e-07 2.001811e-06 7.398418e-08
 [692,] 2.245293e-07 1.861850e-06 7.418133e-08
 [693,] 2.187115e-07 2.006111e-06 7.251529e-08
 [694,] 2.256121e-07 2.004027e-06 7.428255e-08
 [695,] 2.404192e-07 1.860940e-06 7.937222e-08
 [696,] 2.181788e-07 2.007213e-06 7.242672e-08
 [697,] 2.505800e-07 1.859300e-06 8.272869e-08
 [698,] 2.175950e-07 1.856902e-06 7.202896e-08
 [699,] 2.205925e-07 2.013988e-06 7.290163e-08
 [700,] 2.725213e-07 1.855334e-06 9.003124e-08
 [701,] 2.220086e-07 2.163036e-06 7.085122e-08
 [702,] 2.540494e-07 1.853456e-06 8.406199e-08
 [703,] 2.197642e-07 2.143914e-06 7.024690e-08
 [704,] 2.497790e-07 1.855373e-06 8.259302e-08
 [705,] 2.156388e-07 2.155903e-06 6.895762e-08
 [706,] 2.252004e-07 2.065692e-06 7.408120e-08
 [707,] 2.208307e-07 2.082511e-06 7.309965e-08
 [708,] 2.272114e-07 2.084913e-06 7.415607e-08
 [709,] 3.100188e-06 1.864172e-06 1.099922e-06
 [710,] 2.317652e-07 1.954674e-06 7.958783e-08
 [711,] 2.093561e-06 1.919351e-06 7.735690e-07
 [712,] 1.204690e-06 1.880137e-06 4.352524e-07
 [713,] 3.655488e-07 1.925979e-06 1.270346e-07
 [714,] 2.005002e-07 1.846804e-06 6.718524e-08
 [715,] 4.457394e-07 1.914582e-06 1.552723e-07
 [716,] 1.340547e-06 1.871032e-06 4.829967e-07
 [717,] 2.133946e-07 1.846797e-06 7.159495e-08
 [718,] 2.037360e-07 2.530171e-06 7.187382e-08
 [719,] 2.015886e-07 1.845647e-06 6.754287e-08
 [720,] 1.497925e-06 1.873555e-06 5.425691e-07
 [721,] 2.173827e-07 2.495075e-06 7.698213e-08
 [722,] 2.652420e-07 1.959944e-06 8.589075e-08
 [723,] 2.135618e-07 1.843013e-06 7.156319e-08
 [724,] 4.625231e-07 1.909124e-06 1.610905e-07
 [725,] 1.994373e-07 1.843895e-06 6.678048e-08
 [726,] 1.994294e-07 2.184688e-06 6.762358e-08
 [727,] 1.994373e-07 1.843564e-06 6.677387e-08
 [728,] 1.838004e-05 1.969704e-06 6.859353e-06
 [729,] 1.986987e-07 2.197055e-06 6.731755e-08
 [730,] 2.015886e-07 1.842801e-06 6.748890e-08
 [731,] 2.016305e-07 2.321774e-06 7.051459e-08
 [732,] 2.116713e-07 2.323747e-06 7.428715e-08
 [733,] 2.116713e-07 2.323747e-06 7.428715e-08
 [734,] 2.025904e-07 1.841560e-06 6.780492e-08
 [735,] 2.029543e-07 2.178361e-06 6.911899e-08
 [736,] 2.639326e-07 1.957088e-06 8.551501e-08
 [737,] 2.015886e-07 1.840794e-06 6.744608e-08
 [738,] 2.025904e-07 1.840699e-06 6.778288e-08
 [739,] 2.174638e-07 2.272800e-06 7.627710e-08
 [740,] 1.977130e-07 2.177751e-06 6.684224e-08
 [741,] 2.015886e-07 1.839793e-06 6.741882e-08
 [742,] 2.025904e-07 1.839632e-06 6.775278e-08
 [743,] 2.025904e-07 1.839632e-06 6.775278e-08
 [744,] 2.753887e-07 1.919172e-06 8.985651e-08
 [745,] 2.025904e-07 1.839556e-06 6.775051e-08
 [746,] 2.015886e-07 1.837308e-06 6.733124e-08
 [747,] 1.959179e-07 2.157698e-06 6.595364e-08
 [748,] 1.968247e-07 2.250950e-06 6.850793e-08
 [749,] 2.025904e-07 1.839556e-06 6.775051e-08
 [750,] 1.986976e-07 2.147824e-06 6.724291e-08
 [751,] 1.870936e-07 2.255775e-06 6.488642e-08
 [752,] 2.052873e-07 1.840135e-06 6.867971e-08
 [753,] 1.956785e-07 2.144070e-06 6.622831e-08
 [754,] 2.152640e-07 1.839793e-06 7.204031e-08
 [755,] 2.258711e-07 2.231966e-06 7.923937e-08
 [756,] 2.238061e-07 1.839318e-06 7.490463e-08
 [757,] 2.884741e-07 1.883065e-06 9.426213e-08
 [758,] 1.516890e-07 1.921452e-06 5.086954e-08
 [759,] 4.840546e-07 1.840200e-06 1.628004e-07
 [760,] 2.477034e-07 1.836704e-06 8.244404e-08
 [761,] 5.341673e-07 1.842954e-06 1.802221e-07
 [762,] 5.505692e-07 1.842730e-06 1.857488e-07
 [763,] 1.626136e-06 1.852467e-06 5.794057e-07
 [764,] 4.733331e-07 1.844858e-06 1.598334e-07
 [765,] 4.993356e-07 1.843999e-06 1.685498e-07
 [766,] 3.637848e-07 1.924673e-06 1.166083e-07
 [767,] 4.098435e-07 1.842504e-06 1.380422e-07
 [768,] 3.943146e-07 1.842190e-06 1.327500e-07
 [769,] 3.606892e-07 1.922999e-06 1.156891e-07
 [770,] 4.646422e-07 2.168373e-06 1.671833e-07
 [771,] 4.506708e-07 2.162379e-06 1.619038e-07
 [772,] 4.203519e-07 2.156896e-06 1.505893e-07
 [773,] 4.564234e-07 2.141663e-06 1.637066e-07
 [774,] 4.564234e-07 2.139550e-06 1.636722e-07
 [775,] 4.608605e-07 1.843959e-06 1.555040e-07
 [776,] 4.492047e-07 2.114557e-06 1.605963e-07
 [777,] 4.492047e-07 2.133469e-06 1.609056e-07
 [778,] 4.492047e-07 2.131388e-06 1.608721e-07
 [779,] 4.492047e-07 2.129522e-06 1.608419e-07
 [780,] 1.800573e-06 1.848730e-06 6.404912e-07
 [781,] 4.413763e-07 2.125604e-06 1.578902e-07
 [782,] 4.344993e-07 2.125604e-06 1.553539e-07
 [783,] 4.344993e-07 2.125604e-06 1.553539e-07
 [784,] 4.344993e-07 2.127456e-06 1.553826e-07
 [785,] 3.948375e-07 2.151887e-06 1.410861e-07
 [786,] 4.041535e-07 2.040102e-06 1.428779e-07
 [787,] 1.959057e-06 1.848730e-06 6.980574e-07
 [788,] 4.144386e-07 2.057281e-06 1.469055e-07
 [789,] 4.270406e-07 2.125604e-06 1.526038e-07
 [790,] 2.997519e-07 1.906072e-06 9.748665e-08
 [791,] 3.851841e-07 2.036864e-06 1.359352e-07
 [792,] 3.789544e-07 2.031970e-06 1.335998e-07
 [793,] 2.622945e-07 1.919851e-06 8.511512e-08
 [794,] 3.789544e-07 2.031970e-06 1.335998e-07
 [795,] 3.851841e-07 2.033483e-06 1.358829e-07
 [796,] 3.948375e-07 2.048527e-06 1.396249e-07
 [797,] 3.789544e-07 2.035169e-06 1.336483e-07
 [798,] 3.789544e-07 2.031970e-06 1.335998e-07
 [799,] 4.024728e-07 2.039003e-06 1.422490e-07
 [800,] 3.888084e-07 2.044873e-06 1.373592e-07
 [801,] 1.944527e-07 1.946604e-06 6.491443e-08
 [802,] 3.734783e-07 2.033483e-06 1.316365e-07
 [803,] 3.734783e-07 2.031970e-06 1.316140e-07
 [804,] 3.734783e-07 2.033483e-06 1.316365e-07
 [805,] 3.511054e-07 2.023874e-06 1.233807e-07
 [806,] 2.778510e-07 2.025499e-06 9.693297e-08
 [807,] 3.452390e-07 2.016276e-06 1.211725e-07
 [808,] 3.932704e-07 1.941087e-06 1.371021e-07
 [809,] 3.202315e-07 1.824515e-06 1.056235e-07
 [810,] 1.884052e-06 1.901090e-06 6.695780e-07
 [811,] 2.062144e-06 1.855704e-06 7.366247e-07
 [812,] 4.034870e-07 1.971779e-06 1.413951e-07
 [813,] 2.090819e-06 1.855637e-06 7.473147e-07
 [814,] 3.845605e-07 1.973192e-06 1.346307e-07
 [815,] 4.730044e-07 1.848111e-06 1.607313e-07
 [816,] 6.932569e-07 1.980342e-06 2.460531e-07
 [817,] 2.271006e-06 1.902981e-06 8.090574e-07
 [818,] 4.420446e-07 1.969048e-06 1.551785e-07
 [819,] 5.156510e-07 1.843739e-06 1.749171e-07
 [820,] 2.889363e-06 1.902056e-06 1.031991e-06
 [821,] 3.013745e-07 1.828293e-06 9.921931e-08
 [822,] 3.209126e-07 1.818647e-06 1.064025e-07
 [823,] 3.065516e-07 1.818565e-06 1.016793e-07
 [824,] 2.270481e-06 1.856928e-06 8.136375e-07
 [825,] 3.209126e-07 1.832010e-06 1.053689e-07
 [826,] 3.186284e-07 1.832010e-06 1.046322e-07
 [827,] 3.209126e-07 1.832010e-06 1.053689e-07
 [828,] 2.197034e-07 1.832683e-06 7.275132e-08
 [829,] 2.211724e-07 1.833288e-06 7.321113e-08
 [830,] 2.309656e-07 1.833272e-06 7.636712e-08
 [831,] 2.219326e-07 1.832087e-06 7.346875e-08
 [832,] 3.407719e-07 1.830896e-06 1.118313e-07
 [833,] 2.327566e-07 1.833582e-06 7.693421e-08
 [834,] 2.543031e-06 1.857522e-06 9.141929e-07
 [835,] 2.218834e-07 1.833288e-06 7.341981e-08
 [836,] 2.459658e-07 1.833875e-06 8.114583e-08
 [837,] 2.356759e-07 1.833894e-06 7.786198e-08
 [838,] 2.356759e-07 1.833894e-06 7.786198e-08
 [839,] 2.366555e-07 1.834177e-06 7.817041e-08
 [840,] 2.496985e-07 1.834500e-06 8.233050e-08
 [841,] 2.721794e-06 1.858085e-06 9.800424e-07
 [842,] 2.496985e-07 1.834801e-06 8.232418e-08
 [843,] 2.955895e-07 1.832976e-06 9.719031e-08
 [844,] 2.563821e-07 1.833288e-06 8.450436e-08
 [845,] 3.331756e-07 1.832970e-06 1.092547e-07
 [846,] 7.499996e-07 2.008576e-06 2.678422e-07
 [847,] 2.629680e-06 1.857013e-06 9.447585e-07
 [848,] 2.002461e-07 1.869719e-06 6.794498e-08
 [849,] 1.030838e-06 2.042410e-06 3.725176e-07
 [850,] 2.495003e-07 1.881106e-06 8.527018e-08
 [851,] 7.524304e-07 2.025863e-06 2.694461e-07
 [852,] 8.003822e-07 2.038516e-06 2.875430e-07
 [853,] 2.993294e-07 1.941029e-06 1.036613e-07
 [854,] 8.358111e-07 1.837953e-06 2.832893e-07
 [855,] 2.366223e-07 1.866809e-06 7.885013e-08
 [856,] 1.744018e-07 1.919815e-06 5.916003e-08
 [857,] 4.241729e-07 2.047008e-06 1.502071e-07
 [858,] 1.785317e-07 1.926732e-06 6.066166e-08
 [859,] 1.883291e-07 1.921351e-06 6.409713e-08
 [860,] 2.553963e-07 1.927561e-06 8.790542e-08
 [861,] 3.115948e-07 1.860871e-06 1.057878e-07
 [862,] 2.452775e-07 1.886311e-06 8.380242e-08
 [863,] 2.582995e-07 1.839359e-06 8.674935e-08
 [864,] 2.585830e-07 1.836899e-06 8.605757e-08
 [865,] 4.716226e-07 1.850233e-06 1.565315e-07
 [866,] 3.647331e-07 1.828563e-06 1.218447e-07
 [867,] 2.563721e-07 1.846119e-06 8.705864e-08
 [868,] 4.009748e-07 1.858735e-06 1.374164e-07
 [869,] 3.527747e-07 1.864648e-06 1.175204e-07
 [870,] 4.139993e-07 1.872788e-06 1.424614e-07
 [871,] 2.065519e-07 1.809066e-06 6.887558e-08
 [872,] 4.446823e-07 1.869952e-06 1.530781e-07
 [873,] 2.076331e-07 1.809351e-06 6.926064e-08
 [874,] 2.019069e-07 1.843959e-06 6.699916e-08
 [875,] 4.346196e-07 1.867216e-06 1.494633e-07
 [876,] 4.275803e-07 1.868611e-06 1.470586e-07
 [877,] 4.418309e-07 1.867912e-06 1.520053e-07
 [878,] 2.847044e-07 1.859842e-06 9.716898e-08
 [879,] 6.600582e-07 1.817520e-06 2.247930e-07
 [880,] 6.915924e-07 1.817520e-06 2.356066e-07
 [881,] 4.637601e-07 1.870663e-06 1.597700e-07
 [882,] 6.780381e-07 1.836008e-06 2.316286e-07
 [883,] 4.492188e-07 1.871378e-06 1.547168e-07
 [884,] 2.512372e-07 1.816364e-06 8.365557e-08
 [885,] 4.492188e-07 1.867226e-06 1.545567e-07
 [886,] 1.947108e-07 1.843435e-06 6.466445e-08
 [887,] 1.214356e-06 1.871317e-06 4.234765e-07
 [888,] 1.047058e-06 1.868583e-06 3.643459e-07
 [889,] 7.211192e-07 1.817303e-06 2.458042e-07
 [890,] 1.959847e-07 1.842151e-06 6.508890e-08
 [891,] 1.966486e-07 1.841535e-06 6.531236e-08
 [892,] 1.901248e-06 1.821417e-06 6.530330e-07
 [893,] 7.061527e-07 1.817510e-06 2.406928e-07
 [894,] 8.427338e-07 1.815432e-06 2.872720e-07
 [895,] 1.883531e-07 1.842151e-06 6.263250e-08
 [896,] 1.332052e-06 1.869923e-06 4.649174e-07
 [897,] 6.737454e-07 1.816816e-06 2.294973e-07
 [898,] 1.875674e-07 1.843442e-06 6.237264e-08
 [899,] 6.600582e-07 1.817303e-06 2.248556e-07
 [900,] 6.600582e-07 1.817303e-06 2.248556e-07
 [901,] 6.600582e-07 1.817300e-06 2.247693e-07
 [902,] 6.737454e-07 1.817300e-06 2.294619e-07
 [903,] 1.871986e-07 1.843973e-06 6.225396e-08
 [904,] 5.920444e-07 1.833217e-06 1.975893e-07
 [905,] 1.172680e-06 1.874125e-06 4.091744e-07
 [906,] 1.748365e-07 1.866895e-06 5.825840e-08
 [907,] 1.748188e-07 1.866895e-06 5.826538e-08
 [908,] 1.748167e-07 1.866351e-06 5.827736e-08
 [909,] 1.748301e-07 1.866895e-06 5.829491e-08
 [910,] 1.849358e-07 1.837965e-06 6.161194e-08
 [911,] 5.447854e-07 1.833889e-06 1.822683e-07
 [912,] 1.749830e-07 1.869226e-06 5.826800e-08
 [913,] 1.562110e-06 1.797915e-06 5.207086e-07
 [914,] 2.080203e-07 1.808792e-06 6.931170e-08
 [915,] 1.680376e-06 1.803277e-06 5.678007e-07
 [916,] 2.059093e-07 1.808799e-06 6.860034e-08
 [917,] 4.398295e-07 1.865516e-06 1.472076e-07
 [918,] 1.849453e-07 1.839483e-06 6.161162e-08
 [919,] 1.221269e-06 1.832841e-06 4.069885e-07
 [920,] 1.960855e-06 1.805247e-06 6.649029e-07
 [921,] 7.512729e-07 1.802538e-06 2.532614e-07
 [922,] 7.362141e-07 1.801872e-06 2.481904e-07
 [923,] 7.983425e-07 1.801872e-06 2.692069e-07
 [924,] 7.820466e-07 1.801872e-06 2.636941e-07
 [925,] 7.983425e-07 1.801872e-06 2.692069e-07
 [926,] 8.481666e-07 1.802313e-06 2.861915e-07
 [927,] 3.471955e-07 1.800377e-06 1.165608e-07
 [928,] 1.595612e-07 1.806938e-06 5.298305e-08
 [929,] 1.320924e-06 1.833197e-06 4.383255e-07
 [930,] 3.420840e-07 1.800756e-06 1.148727e-07
 [931,] 3.370918e-07 1.800756e-06 1.131892e-07
 [932,] 3.273843e-07 1.801176e-06 1.099502e-07
 [933,] 3.321473e-07 1.800953e-06 1.115386e-07
 [934,] 3.321473e-07 1.801176e-06 1.115572e-07
 [935,] 3.273843e-07 1.800905e-06 1.099896e-07
 [936,] 7.787771e-07 1.801872e-06 2.625880e-07
 [937,] 3.273843e-07 1.800439e-06 1.099528e-07
 [938,] 3.227316e-07 1.800014e-06 1.083488e-07
 [939,] 1.428057e-06 1.833073e-06 4.735298e-07
 [940,] 3.273843e-07 1.800235e-06 1.099362e-07
 [941,] 3.479789e-07 1.800014e-06 1.168631e-07
 [942,] 3.479789e-07 1.798800e-06 1.167435e-07
 [943,] 3.273843e-07 1.800235e-06 1.099362e-07
 [944,] 3.273843e-07 1.800235e-06 1.099362e-07
 [945,] 3.502033e-07 1.801145e-06 1.177137e-07
 [946,] 3.502033e-07 1.801145e-06 1.177137e-07
 [947,] 3.245756e-07 1.802953e-06 1.091866e-07
 [948,] 3.199868e-07 1.802904e-06 1.076311e-07
 [949,] 3.206076e-07 1.802426e-06 1.078096e-07
 [950,] 1.643196e-07 1.807559e-06 5.452352e-08
 [951,] 3.321473e-07 1.801067e-06 1.116103e-07
 [952,] 3.321473e-07 1.801067e-06 1.116103e-07
 [953,] 3.321473e-07 1.800469e-06 1.115623e-07
 [954,] 3.273843e-07 1.800469e-06 1.099552e-07
 [955,] 3.321473e-07 1.800692e-06 1.115805e-07
 [956,] 3.227316e-07 1.800235e-06 1.083668e-07
 [957,] 3.273843e-07 1.800235e-06 1.099362e-07
 [958,] 3.181866e-07 1.797461e-06 1.065778e-07
 [959,] 3.181866e-07 1.800235e-06 1.068338e-07
 [960,] 7.033812e-07 1.877054e-06 2.442849e-07
 [961,] 1.428057e-06 1.833105e-06 4.734620e-07
 [962,] 3.273843e-07 1.799796e-06 1.098994e-07
 [963,] 3.227316e-07 1.798994e-06 1.082608e-07
 [964,] 3.137465e-07 1.798360e-06 1.051774e-07
 [965,] 7.518840e-07 1.859795e-06 2.600517e-07
 [966,] 3.192305e-07 1.800315e-06 1.071896e-07
 [967,] 1.660133e-07 1.805698e-06 5.506934e-08
 [968,] 4.459287e-06 1.832278e-06 1.479515e-06
 [969,] 4.459287e-06 1.832300e-06 1.479255e-06
 [970,] 4.459287e-06 1.832300e-06 1.479255e-06
 [971,] 2.487578e-07 1.816206e-06 8.286244e-08
 [972,] 8.006792e-07 1.865965e-06 2.776977e-07
 [973,] 4.459287e-06 1.832323e-06 1.478995e-06
 [974,] 4.459287e-06 1.832323e-06 1.478995e-06
 [975,] 2.502913e-07 1.816174e-06 8.337442e-08
 [976,] 6.788092e-07 1.801079e-06 2.287694e-07
 [977,] 1.670250e-07 1.807994e-06 5.537348e-08
 [978,] 1.429558e-06 1.832710e-06 4.737129e-07
 [979,] 2.203182e-07 1.850706e-06 7.285749e-08
 [980,] 1.680198e-07 1.805384e-06 5.572714e-08
 [981,] 4.343937e-07 1.871597e-06 1.443505e-07
 [982,] 1.488760e-06 1.832710e-06 4.933006e-07
 [983,] 1.689591e-07 1.804470e-06 5.604523e-08
 [984,] 9.304686e-07 1.868414e-06 3.236125e-07
 [985,] 1.724041e-07 1.804174e-06 5.717460e-08
 [986,] 8.252221e-07 1.866680e-06 2.863788e-07
 [987,] 1.346126e-06 1.832522e-06 4.464602e-07
 [988,] 1.739908e-07 1.801796e-06 5.773164e-08
 [989,] 2.228520e-07 1.850437e-06 7.369998e-08
 [990,] 1.728173e-07 1.803747e-06 5.732819e-08
 [991,] 6.479173e-07 1.798360e-06 2.176793e-07
 [992,] 1.672898e-07 1.801324e-06 5.554384e-08
 [993,] 1.684294e-07 1.802050e-06 5.590594e-08
 [994,] 1.455735e-07 1.806118e-06 4.848962e-08
 [995,] 1.683155e-07 1.802396e-06 5.587550e-08
 [996,] 1.454185e-07 1.803958e-06 4.844893e-08
 [997,] 1.296412e-06 1.832553e-06 4.299325e-07
 [998,] 6.117086e-07 1.798543e-06 2.055305e-07
 [999,] 1.246538e-06 1.832620e-06 4.132989e-07
[1000,] 9.953955e-07 1.832657e-06 3.300814e-07
[1001,] 1.033969e-06 1.832410e-06 3.432291e-07
[1002,] 1.858624e-07 1.799443e-06 6.170587e-08
[1003,] 4.697281e-07 1.871888e-06 1.619937e-07
[1004,] 2.979861e-06 1.832094e-06 9.883970e-07
[1005,] 4.798404e-07 1.796278e-06 1.606165e-07
[1006,] 9.625356e-07 1.832902e-06 3.189361e-07
[1007,] 2.773913e-06 1.832119e-06 9.199985e-07
[1008,] 2.909268e-06 1.832094e-06 9.650047e-07
[1009,] 1.817160e-07 1.799082e-06 6.035086e-08
[1010,] 2.840639e-06 1.832230e-06 9.414973e-07
[1011,] 2.709032e-06 1.832250e-06 8.978273e-07
[1012,] 2.660093e-06 1.832111e-06 8.823776e-07
[1013,] 2.724402e-06 1.832045e-06 9.040812e-07
[1014,] 2.756869e-06 1.832174e-06 9.140973e-07
[1015,] 2.466509e-07 1.863060e-06 8.223798e-08
[1016,] 2.724402e-06 1.832119e-06 9.036384e-07
[1017,] 4.579804e-07 1.870452e-06 1.578369e-07
[1018,] 1.858624e-07 1.799482e-06 6.170473e-08
[1019,] 1.858624e-07 1.799156e-06 6.171444e-08
[1020,] 2.597575e-06 1.832037e-06 8.620825e-07
[1021,] 3.000701e-06 1.832203e-06 9.946905e-07
[1022,] 2.542792e-06 1.832094e-06 8.435964e-07
[1023,] 2.597575e-06 1.832025e-06 8.621577e-07
[1024,] 4.363993e-07 1.881072e-06 1.464546e-07
[1025,] 4.369902e-07 1.880746e-06 1.467349e-07
[1026,] 2.597575e-06 1.831964e-06 8.625768e-07
[1027,] 2.425890e-06 1.831946e-06 8.057391e-07
[1028,] 2.262307e-06 1.831912e-06 7.516853e-07
[1029,] 2.425890e-06 1.831832e-06 8.068752e-07
[1030,] 1.887979e-07 1.798591e-06 6.272905e-08
[1031,] 2.425890e-06 1.831832e-06 8.068752e-07
[1032,] 4.396759e-07 1.860156e-06 1.510591e-07
[1033,] 2.369841e-06 1.832064e-06 7.890365e-07
[1034,] 2.481381e-06 1.832064e-06 8.261608e-07
[1035,] 8.234750e-07 1.832200e-06 2.737539e-07
[1036,] 8.234750e-07 1.832200e-06 2.737539e-07
[1037,] 2.369841e-06 1.832078e-06 7.898756e-07
[1038,] 2.525493e-06 1.832086e-06 8.419088e-07
[1039,] 4.396759e-07 1.862532e-06 1.511258e-07
[1040,] 2.409540e-06 1.832093e-06 8.033857e-07
[1041,] 2.466707e-06 1.832082e-06 8.222293e-07
[1042,] 2.315329e-06 1.832153e-06 7.726417e-07
[1043,] 2.210730e-06 1.832110e-06 7.373225e-07
[1044,] 2.262307e-06 1.832121e-06 7.546429e-07
[1045,] 2.315329e-06 1.832102e-06 7.720981e-07
[1046,] 2.262307e-06 1.832145e-06 7.548803e-07
[1047,] 2.315329e-06 1.832145e-06 7.725739e-07
[1048,] 2.262307e-06 1.832159e-06 7.549991e-07
[1049,] 3.856583e-06 1.832363e-06 1.286072e-06
[1050,] 3.499381e-06 1.832668e-06 1.167793e-06
[1051,] 3.578261e-06 1.832668e-06 1.194118e-06
[1052,] 2.262307e-06 1.832427e-06 7.565103e-07
[1053,] 1.880449e-07 1.800901e-06 6.242679e-08
[1054,] 2.159900e-06 1.832427e-06 7.222616e-07
[1055,] 3.070083e-06 1.832069e-06 1.021815e-06
[1056,] 2.938875e-07 1.819086e-06 9.913866e-08
[1057,] 1.738155e-07 1.812437e-06 5.791310e-08
[1058,] 7.975778e-07 1.832386e-06 2.665037e-07
[1059,] 6.967236e-07 1.821693e-06 2.344106e-07
[1060,] 6.648487e-07 1.839158e-06 2.261124e-07
[1061,] 4.450478e-07 1.881616e-06 1.492830e-07
[1062,] 4.108921e-07 1.881322e-06 1.366983e-07
[1063,] 2.022585e-06 1.833406e-06 6.770094e-07
[1064,] 4.003427e-07 1.867888e-06 1.371300e-07
[1065,] 3.578069e-06 1.833655e-06 1.200655e-06
[1066,] 2.563997e-06 1.833488e-06 8.602997e-07
[1067,] 2.625517e-06 1.833538e-06 8.811058e-07
[1068,] 2.313068e-06 1.834711e-06 7.784958e-07
[1069,] 2.423477e-06 1.834997e-06 8.162271e-07
[1070,] 2.481031e-06 1.833919e-06 8.340624e-07
[1071,] 2.213698e-06 1.833919e-06 7.440673e-07
[1072,] 2.317031e-06 1.833983e-06 7.789760e-07
[1073,] 2.213698e-06 1.833983e-06 7.441848e-07
[1074,] 2.398342e-06 1.834278e-06 8.069262e-07
[1075,] 2.213698e-06 1.834107e-06 7.444079e-07
[1076,] 2.265347e-06 1.834107e-06 7.618039e-07
[1077,] 2.213698e-06 1.835191e-06 7.461218e-07
[1078,] 2.213698e-06 1.834446e-06 7.449841e-07
[1079,] 1.893383e-06 1.834107e-06 6.365352e-07
[1080,] 2.213698e-06 1.834518e-06 7.451018e-07
[1081,] 2.213698e-06 1.834592e-06 7.452195e-07
[1082,] 2.763661e-07 1.926901e-06 9.522423e-08
[1083,] 2.213698e-06 1.834960e-06 7.457850e-07
[1084,] 2.163451e-06 1.834960e-06 7.288249e-07
[1085,] 2.114566e-06 1.835525e-06 7.130845e-07
[1086,] 2.265347e-06 1.835700e-06 7.642872e-07
[1087,] 2.265347e-06 1.835700e-06 7.642872e-07
[1088,] 2.114566e-06 1.835700e-06 7.133082e-07
[1089,] 2.114566e-06 1.835790e-06 7.134201e-07
[1090,] 2.114566e-06 1.835790e-06 7.134201e-07
[1091,] 1.931836e-06 1.835871e-06 6.517266e-07
[1092,] 1.931836e-06 1.836149e-06 6.520280e-07
[1093,] 1.699471e-06 1.835054e-06 5.721033e-07
[1094,] 1.733299e-06 1.835364e-06 5.838174e-07
[1095,] 1.771727e-06 1.836331e-06 5.980347e-07
[1096,] 1.272941e-06 1.877751e-06 4.447864e-07
[1097,] 2.020716e-06 1.836526e-06 6.825144e-07
[1098,] 1.771727e-06 1.837042e-06 5.986770e-07
[1099,] 2.163451e-06 1.837836e-06 7.322824e-07
[1100,] 2.719000e-06 1.836627e-06 9.188830e-07
[1101,] 7.695890e-07 1.835063e-06 2.585430e-07
[1102,] 2.600014e-06 1.836541e-06 8.784506e-07
[1103,] 5.944462e-07 1.862225e-06 1.967687e-07
[1104,] 2.067001e-06 1.838819e-06 7.004655e-07
[1105,] 4.708858e-07 1.874215e-06 1.555909e-07
[1106,] 2.371543e-06 1.838282e-06 8.034287e-07
[1107,] 2.020716e-06 1.838855e-06 6.847633e-07
[1108,] 1.975673e-06 1.839053e-06 6.694013e-07
[1109,] 2.481031e-06 1.838978e-06 8.414222e-07
[1110,] 2.533721e-07 1.949043e-06 8.731239e-08
[1111,] 1.975673e-06 1.839972e-06 6.703678e-07
[1112,] 1.975673e-06 1.840660e-06 6.707033e-07
[1113,] 2.533428e-07 1.958667e-06 8.740317e-08
[1114,] 1.623954e-06 1.840274e-06 5.506720e-07
[1115,] 1.733299e-06 1.841993e-06 5.889885e-07
[1116,] 2.102044e-07 1.809340e-06 6.951555e-08
[1117,] 5.030000e-07 1.842011e-06 1.699378e-07
[1118,] 2.228727e-07 1.850845e-06 7.501319e-08
[1119,] 4.787316e-07 1.853623e-06 1.627042e-07
[1120,] 2.103608e-07 1.846766e-06 7.065668e-08
[1121,] 2.075901e-07 1.846766e-06 6.971066e-08
[1122,] 2.059428e-07 1.847633e-06 6.917032e-08
[1123,] 4.230921e-07 1.851399e-06 1.435061e-07
[1124,] 1.590274e-07 2.005475e-06 5.358721e-08
[1125,] 1.582908e-07 2.007257e-06 5.330507e-08
[1126,] 3.588391e-07 1.853525e-06 1.216228e-07
[1127,] 1.571154e-07 1.999797e-06 5.283330e-08
[1128,] 5.896817e-07 1.907943e-06 2.050597e-07
[1129,] 2.673464e-07 1.800835e-06 8.897011e-08
[1130,] 1.935417e-07 1.847559e-06 6.493649e-08
[1131,] 1.946420e-07 1.847920e-06 6.531834e-08
[1132,] 1.562225e-07 1.983526e-06 5.245812e-08
[1133,] 1.935417e-07 1.847730e-06 6.493886e-08
[1134,] 5.444693e-07 1.907943e-06 1.889603e-07
[1135,] 1.914168e-07 1.848479e-06 6.422077e-08
[1136,] 5.009200e-07 1.918106e-06 1.705752e-07
[1137,] 1.546969e-07 1.993084e-06 5.183218e-08
[1138,] 1.621484e-07 1.995125e-06 5.392382e-08
[1139,] 1.555628e-07 1.986818e-06 5.219251e-08
[1140,] 5.165299e-07 1.917544e-06 1.774506e-07
[1141,] 5.236436e-07 1.914812e-06 1.802486e-07
[1142,] 1.957059e-07 1.844159e-06 6.562484e-08
[1143,] 1.992374e-07 1.844819e-06 6.684094e-08
[1144,] 1.711493e-07 1.950864e-06 5.774073e-08
[1145,] 2.049704e-07 1.880978e-06 6.772013e-08
[1146,] 1.527414e-07 1.849606e-06 5.059718e-08
[1147,] 1.536663e-07 1.844263e-06 5.156226e-08
[1148,] 1.536663e-07 1.844263e-06 5.156226e-08
[1149,] 1.543165e-07 1.832466e-06 5.174213e-08
[1150,] 1.528636e-07 1.833027e-06 5.123634e-08
[1151,] 1.534853e-07 1.832466e-06 5.145159e-08
[1152,] 1.534853e-07 1.834144e-06 5.146187e-08
[1153,] 1.717016e-07 1.819272e-06 5.686262e-08
[1154,] 1.636730e-07 1.837788e-06 5.504616e-08
[1155,] 1.443745e-07 1.834792e-06 4.804170e-08
[1156,] 1.672721e-07 1.834907e-06 5.627438e-08
[1157,] 1.500192e-07 1.848127e-06 5.028762e-08
[1158,] 1.567263e-07 1.850745e-06 5.267076e-08
[1159,] 1.490342e-07 1.843974e-06 4.942470e-08
[1160,] 1.646865e-07 1.839298e-06 5.541181e-08
[1161,] 5.184361e-07 1.826929e-06 1.737204e-07
[1162,] 1.667979e-07 1.840577e-06 5.615252e-08
[1163,] 1.790898e-07 1.975573e-06 6.061532e-08
[1164,] 2.293102e-07 1.948116e-06 7.868982e-08
[1165,] 2.257665e-07 1.948886e-06 7.742682e-08
[1166,] 1.466451e-07 1.857313e-06 4.867545e-08
[1167,] 1.586388e-07 1.859922e-06 5.299079e-08
[1168,] 2.257038e-07 1.957128e-06 7.746683e-08
[1169,] 1.591786e-07 1.869111e-06 5.321145e-08
[1170,] 2.411040e-07 1.963448e-06 8.304547e-08
[1171,] 1.587497e-07 1.980548e-06 5.281881e-08
[1172,] 2.312399e-07 1.970233e-06 7.955512e-08
[1173,] 1.582623e-07 1.872383e-06 5.287886e-08
[1174,] 1.586820e-07 1.984929e-06 5.281082e-08
[1175,] 2.124818e-07 1.972503e-06 7.281171e-08
[1176,] 2.137164e-07 1.951902e-06 7.302936e-08
[1177,] 2.052403e-07 1.858586e-06 6.837088e-08
[1178,] 1.585568e-07 1.869894e-06 5.298453e-08
[1179,] 2.028028e-07 1.971308e-06 6.930328e-08
[1180,] 5.160683e-07 1.828003e-06 1.736484e-07
[1181,] 1.583955e-07 1.863952e-06 5.291179e-08
[1182,] 2.002325e-07 1.961767e-06 6.829247e-08
[1183,] 2.029092e-07 1.945613e-06 6.919335e-08
[1184,] 2.035245e-07 1.945613e-06 6.941448e-08
[1185,] 1.587995e-07 1.850428e-06 5.296946e-08
[1186,] 2.144682e-07 1.943761e-06 7.331150e-08
[1187,] 2.468984e-07 1.915799e-06 8.461914e-08
[1188,] 1.551967e-07 1.881239e-06 5.175353e-08
[1189,] 1.725223e-07 1.872160e-06 5.699692e-08
[1190,] 1.785394e-07 1.798013e-06 5.934820e-08
[1191,] 1.495421e-07 1.821235e-06 4.977948e-08
[1192,] 2.446286e-07 1.807579e-06 8.192580e-08
[1193,] 1.778632e-07 1.870188e-06 5.872017e-08
[1194,] 1.778632e-07 1.872462e-06 5.870406e-08
[1195,] 3.158696e-07 1.826592e-06 1.069775e-07
[1196,] 2.881550e-07 2.007538e-06 9.219949e-08
[1197,] 1.679698e-06 1.838416e-06 5.378953e-07
[1198,] 1.675691e-06 1.842910e-06 5.357592e-07
[1199,] 3.017535e-06 1.812594e-06 9.771029e-07
[1200,] 5.672510e-07 1.813911e-06 1.853951e-07
[1201,] 7.063167e-07 1.932135e-06 2.228116e-07
[1202,] 2.285411e-07 1.826800e-06 7.536399e-08
[1203,] 1.522984e-06 1.829593e-06 4.898926e-07
[1204,] 1.945893e-07 1.826149e-06 6.432258e-08
[1205,] 7.671878e-07 1.830414e-06 2.482725e-07
[1206,] 1.416814e-06 1.835089e-06 4.546733e-07
[1207,] 1.542977e-06 1.834191e-06 4.951982e-07
[1208,] 2.367396e-07 1.827431e-06 7.801503e-08
[1209,] 2.367396e-07 1.826359e-06 7.802641e-08
[1210,] 1.518822e-06 1.830655e-06 4.883142e-07
[1211,] 1.977513e-07 1.824849e-06 6.536253e-08
[1212,] 5.389884e-07 1.816331e-06 1.784009e-07
[1213,] 2.272034e-06 1.821537e-06 7.317072e-07
[1214,] 2.621969e-07 1.822112e-06 8.644215e-08
[1215,] 3.033433e-07 1.820776e-06 9.993115e-08
[1216,] 1.675697e-07 1.852709e-06 5.543841e-08
[1217,] 6.446715e-07 1.936029e-06 2.035670e-07
[1218,] 2.677108e-07 1.821287e-06 8.829142e-08
[1219,] 1.017009e-06 1.948421e-06 3.176560e-07
[1220,] 1.607127e-07 1.848859e-06 5.337509e-08
[1221,] 1.855387e-07 1.843272e-06 6.125822e-08
[1222,] 3.438490e-07 1.818658e-06 1.133564e-07
[1223,] 1.602196e-07 1.849553e-06 5.323245e-08
[1224,] 1.823916e-07 1.832636e-06 6.033499e-08
[1225,] 2.074637e-06 1.974733e-06 6.358724e-07
[1226,] 1.803539e-07 1.841479e-06 5.965631e-08
[1227,] 3.172991e-07 1.816770e-06 1.049485e-07
[1228,] 2.309760e-07 1.819901e-06 7.694876e-08
[1229,] 1.139388e-06 1.939451e-06 3.563680e-07
[1230,] 2.013409e-07 1.845660e-06 6.636183e-08
[1231,] 2.625070e-07 1.906938e-06 8.743803e-08
[1232,] 1.637672e-07 1.814626e-06 5.449520e-08
[1233,] 5.413818e-07 1.839904e-06 1.801185e-07
[1234,] 1.948817e-07 1.902125e-06 6.613177e-08
[1235,] 2.465550e-07 1.851142e-06 8.243029e-08
[1236,] 2.116399e-07 1.854432e-06 7.034289e-08
[1237,] 4.631219e-07 1.894936e-06 1.602062e-07
[1238,] 2.090207e-07 1.906946e-06 7.118056e-08
[1239,] 2.056114e-07 1.884034e-06 6.916818e-08
[1240,] 2.050926e-07 1.855763e-06 6.880484e-08
[1241,] 2.042691e-07 1.869204e-06 6.864534e-08
[1242,] 2.191539e-07 1.854537e-06 7.298920e-08
[1243,] 2.369201e-07 1.851182e-06 7.919577e-08
[1244,] 2.689808e-07 2.006631e-06 9.118431e-08
[1245,] 2.543605e-07 2.002390e-06 8.392203e-08
[1246,] 3.504698e-07 1.809139e-06 1.160685e-07
[1247,] 3.217051e-07 1.844001e-06 1.070811e-07
[1248,] 3.504698e-07 1.806252e-06 1.170068e-07
[1249,] 3.477173e-07 1.806252e-06 1.160864e-07
[1250,] 3.477173e-07 1.806252e-06 1.160864e-07
[1251,] 1.760266e-07 1.897773e-06 5.848404e-08
[1252,] 2.259500e-07 1.817725e-06 7.441316e-08
[1253,] 2.751335e-07 1.815605e-06 9.043216e-08
[1254,] 2.053598e-07 1.882917e-06 6.973590e-08
[1255,] 2.073505e-07 1.870623e-06 7.030847e-08
[1256,] 1.718671e-07 1.843616e-06 5.733167e-08
[1257,] 2.084930e-07 1.853039e-06 6.954437e-08
[1258,] 1.764599e-07 1.895976e-06 5.881161e-08
[1259,] 2.764056e-07 2.000804e-06 8.958974e-08
[1260,] 2.013250e-07 1.880525e-06 6.831433e-08
[1261,] 2.013250e-07 1.880525e-06 6.831433e-08
[1262,] 1.764599e-07 1.895310e-06 5.881148e-08
[1263,] 2.013250e-07 1.879909e-06 6.830886e-08
[1264,] 2.498475e-07 1.856715e-06 8.328566e-08
[1265,] 2.013250e-07 1.879296e-06 6.830340e-08
[1266,] 1.764506e-07 1.896329e-06 5.882449e-08
[1267,] 2.989348e-07 1.994281e-06 9.618637e-08
[1268,] 1.985391e-07 1.877413e-06 6.731731e-08
[1269,] 1.765693e-07 1.897008e-06 5.893010e-08
[1270,] 2.072479e-07 1.854469e-06 6.914974e-08
[1271,] 2.013250e-07 1.876276e-06 6.828132e-08
[1272,] 1.764562e-07 1.893728e-06 5.884137e-08
[1273,] 1.764562e-07 1.895068e-06 5.884188e-08
[1274,] 3.177878e-07 1.971379e-06 1.049496e-07
[1275,] 1.764562e-07 1.879114e-06 5.883582e-08
[1276,] 3.326628e-07 2.003531e-06 1.070982e-07
[1277,] 3.336287e-07 2.006981e-06 1.073371e-07
[1278,] 3.278619e-07 2.012267e-06 1.056224e-07
[1279,] 2.053598e-07 1.871969e-06 6.964256e-08
[1280,] 2.053598e-07 1.871969e-06 6.964256e-08
[1281,] 2.699719e-07 1.822803e-06 8.852364e-08
[1282,] 1.765693e-07 1.892021e-06 5.892699e-08
[1283,] 2.736138e-07 1.818563e-06 8.981144e-08
[1284,] 3.389423e-07 1.998074e-06 1.088536e-07
[1285,] 1.765170e-07 1.892759e-06 5.889434e-08
[1286,] 3.400530e-07 1.997106e-06 1.091774e-07
[1287,] 2.736138e-07 1.815755e-06 8.988922e-08
[1288,] 2.013250e-07 1.877055e-06 6.828839e-08
[1289,] 1.766365e-07 1.898992e-06 5.897041e-08
[1290,] 7.026891e-07 1.797614e-06 2.319024e-07
[1291,] 1.767189e-07 1.900464e-06 5.901544e-08
[1292,] 2.013250e-07 1.880830e-06 6.832210e-08
[1293,] 2.013250e-07 1.881459e-06 6.832763e-08
[1294,] 2.013250e-07 1.882557e-06 6.833722e-08
[1295,] 3.504691e-07 1.998970e-06 1.121143e-07
[1296,] 2.034142e-07 1.884712e-06 6.908429e-08
[1297,] 3.378464e-07 2.001507e-06 1.085104e-07
[1298,] 1.772114e-07 1.907066e-06 5.925508e-08
[1299,] 2.002786e-07 1.886727e-06 6.800787e-08
[1300,] 3.356956e-07 1.999786e-06 1.079213e-07
[1301,] 5.441696e-07 1.797101e-06 1.796925e-07
[1302,] 2.995086e-07 2.007559e-06 9.796675e-08
[1303,] 1.686313e-07 1.847358e-06 5.632721e-08
[1304,] 2.985090e-07 2.004063e-06 9.773064e-08
[1305,] 2.464301e-07 1.856469e-06 8.214259e-08
[1306,] 1.594168e-07 1.840572e-06 5.340496e-08
[1307,] 2.441062e-07 1.939414e-06 7.889431e-08
[1308,] 2.464881e-07 1.856376e-06 8.216312e-08
[1309,] 2.441062e-07 1.948581e-06 7.881744e-08
[1310,] 1.778648e-07 1.896567e-06 5.951910e-08
[1311,] 2.230644e-07 1.953740e-06 7.219607e-08
[1312,] 1.955596e-07 1.852264e-06 6.526586e-08
[1313,] 1.624288e-07 1.924264e-06 5.356459e-08
[1314,] 1.674637e-07 1.841590e-06 5.587846e-08
[1315,] 2.949700e-07 1.990601e-06 9.691414e-08
[1316,] 1.785979e-07 1.891094e-06 5.980529e-08
[1317,] 3.846320e-07 1.851513e-06 1.264505e-07
[1318,] 2.459144e-07 1.838052e-06 8.210703e-08
[1319,] 2.934589e-07 1.988938e-06 9.656485e-08
[1320,] 2.949349e-07 1.844068e-06 9.818339e-08
[1321,] 3.974088e-07 1.805878e-06 1.316937e-07
[1322,] 2.281665e-07 1.954744e-06 7.378422e-08
[1323,] 1.610581e-07 1.927000e-06 5.314518e-08
[1324,] 1.779623e-07 1.876907e-06 5.952549e-08
[1325,] 2.902765e-07 1.986500e-06 9.588224e-08
[1326,] 2.122089e-07 1.848892e-06 7.089170e-08
[1327,] 1.798102e-07 1.873343e-06 6.023312e-08
[1328,] 2.464881e-07 1.856692e-06 8.216693e-08
[1329,] 2.495776e-07 1.856721e-06 8.317990e-08
[1330,] 2.495776e-07 1.856721e-06 8.317990e-08
[1331,] 2.268895e-07 1.846924e-06 7.578712e-08
[1332,] 2.318564e-07 1.846900e-06 7.744744e-08
[1333,] 2.005088e-07 1.850391e-06 6.694750e-08
[1334,] 2.009987e-07 1.850391e-06 6.711465e-08
[1335,] 3.086757e-07 1.844983e-06 1.025980e-07
[1336,] 4.179173e-07 1.805464e-06 1.385827e-07
[1337,] 1.971520e-07 1.849728e-06 6.580208e-08
[1338,] 2.104035e-07 1.846641e-06 7.024014e-08
[1339,] 4.149921e-07 1.805128e-06 1.377453e-07
[1340,] 1.990848e-07 2.006222e-06 6.572676e-08
[1341,] 2.867411e-07 1.983699e-06 9.544730e-08
[1342,] 1.984020e-07 1.936520e-06 6.553023e-08
[1343,] 2.455333e-07 1.857031e-06 8.180556e-08
[1344,] 3.075757e-07 1.920445e-06 9.891817e-08
[1345,] 3.148856e-07 1.921463e-06 1.011983e-07
[1346,] 2.383687e-07 1.845994e-06 7.945212e-08
[1347,] 1.770952e-07 1.884888e-06 5.917629e-08
[1348,] 2.204962e-07 1.848578e-06 7.365178e-08
[1349,] 1.772424e-07 1.889437e-06 5.924640e-08
[1350,] 2.805700e-07 1.925838e-06 9.328747e-08
[1351,] 2.806735e-07 1.926653e-06 9.329231e-08
[1352,] 2.195296e-07 1.848588e-06 7.332107e-08
[1353,] 2.805700e-07 1.926653e-06 9.328737e-08
[1354,] 3.708951e-07 1.857811e-06 1.216661e-07
[1355,] 2.649628e-07 1.938817e-06 8.534764e-08
[1356,] 2.604843e-07 1.928823e-06 8.405148e-08
[1357,] 2.800547e-07 1.926654e-06 9.340137e-08
[1358,] 2.490529e-07 1.857971e-06 8.296364e-08
[1359,] 2.496969e-07 1.857662e-06 8.314997e-08
[1360,] 2.496969e-07 1.857871e-06 8.314532e-08
[1361,] 2.332839e-07 1.848141e-06 7.788533e-08
[1362,] 2.866018e-07 1.910832e-06 9.247423e-08
[1363,] 2.491775e-07 1.857753e-06 8.298294e-08
[1364,] 2.487336e-07 1.856709e-06 8.285209e-08
[1365,] 2.553324e-07 1.857245e-06 8.502787e-08
[1366,] 1.671302e-07 1.905052e-06 5.644672e-08
[1367,] 2.132173e-06 1.830771e-06 7.510453e-07
[1368,] 1.757984e-07 1.805195e-06 5.836841e-08
[1369,] 3.458908e-07 1.873895e-06 1.126703e-07
[1370,] 2.086134e-07 1.850959e-06 6.960673e-08
[1371,] 2.054519e-07 1.850959e-06 6.853485e-08
[1372,] 2.117796e-07 1.850747e-06 7.066290e-08
[1373,] 1.803630e-07 1.861091e-06 6.033870e-08
[1374,] 1.905033e-07 1.818454e-06 6.308642e-08
[1375,] 2.362937e-06 1.831160e-06 8.357108e-07
[1376,] 1.789056e-07 1.870820e-06 5.977910e-08
[1377,] 3.393313e-07 1.871810e-06 1.106264e-07
[1378,] 1.806333e-07 1.867024e-06 6.045687e-08
[1379,] 1.733722e-07 1.805195e-06 5.758155e-08
[1380,] 1.733722e-07 1.804628e-06 5.758764e-08
[1381,] 2.446560e-06 1.830197e-06 8.636979e-07
[1382,] 2.324898e-06 1.829676e-06 8.188556e-07
[1383,] 3.151028e-07 1.869458e-06 1.029119e-07
[1384,] 1.822175e-07 1.864180e-06 6.104501e-08
[1385,] 2.269063e-07 1.850812e-06 7.575134e-08
[1386,] 2.251866e-07 1.850812e-06 7.517312e-08
[1387,] 1.857548e-07 1.802424e-06 6.166596e-08
[1388,] 3.732181e-07 1.865210e-06 1.217825e-07
[1389,] 2.243537e-07 1.850822e-06 7.488230e-08
[1390,] 2.021447e-07 1.860497e-06 6.698453e-08
[1391,] 3.055232e-07 1.797425e-06 1.021247e-07
[1392,] 1.656361e-06 1.816493e-06 5.557356e-07
[1393,] 1.656361e-06 1.816493e-06 5.557356e-07
[1394,] 3.131038e-07 1.797300e-06 1.047607e-07
[1395,] 2.281775e-07 1.845363e-06 7.725946e-08
[1396,] 3.055232e-07 1.796847e-06 1.021534e-07
[1397,] 3.131038e-07 1.796847e-06 1.046935e-07
[1398,] 2.329228e-06 1.816289e-06 7.835166e-07
[1399,] 2.189764e-07 1.837881e-06 7.385871e-08
[1400,] 1.976881e-06 1.816366e-06 6.652352e-07
[1401,] 3.131038e-07 1.796954e-06 1.047103e-07
[1402,] 2.280753e-07 1.861810e-06 7.590993e-08
[1403,] 2.175489e-07 1.841024e-06 7.341060e-08
[1404,] 3.094731e-07 1.796954e-06 1.034934e-07
[1405,] 1.562883e-06 1.816529e-06 5.261698e-07
[1406,] 3.016599e-07 1.796816e-06 1.008542e-07
[1407,] 3.016599e-07 1.796961e-06 1.008757e-07
[1408,] 3.301513e-07 1.797072e-06 1.104437e-07
[1409,] 2.305673e-06 1.816223e-06 7.779949e-07
[1410,] 4.029889e-07 1.864720e-06 1.361928e-07
[1411,] 3.387993e-07 1.797600e-06 1.134255e-07
[1412,] 3.387993e-07 1.797470e-06 1.134063e-07
[1413,] 3.257456e-07 1.797470e-06 1.090258e-07
[1414,] 2.388527e-07 1.844801e-06 8.085402e-08
[1415,] 3.164103e-07 1.854644e-06 1.033616e-07
[1416,] 2.289031e-06 1.816778e-06 7.728632e-07
[1417,] 2.098473e-07 1.860501e-06 6.973216e-08
[1418,] 4.866873e-07 1.870659e-06 1.652568e-07
[1419,] 1.932390e-07 1.868193e-06 6.417809e-08
[1420,] 2.281754e-06 1.833921e-06 8.095726e-07
[1421,] 2.489743e-06 1.818657e-06 8.503806e-07
[1422,] 2.087440e-07 1.855689e-06 7.051187e-08
[1423,] 3.217492e-07 1.834823e-06 1.056690e-07
[1424,] 5.440238e-07 1.867850e-06 1.845774e-07
[1425,] 3.203954e-07 1.835318e-06 1.052403e-07
[1426,] 2.148777e-07 1.876600e-06 7.287077e-08
[1427,] 3.574182e-07 1.859298e-06 1.180578e-07
[1428,] 5.910324e-07 1.868023e-06 2.006658e-07
[1429,] 2.162099e-07 1.843951e-06 7.294539e-08
[1430,] 1.977057e-07 1.847085e-06 6.584778e-08
[1431,] 1.866001e-07 1.847280e-06 6.230447e-08
[1432,] 1.683252e-06 1.819166e-06 5.731936e-07
[1433,] 1.742746e-06 1.822414e-06 5.997595e-07
[1434,] 1.795769e-07 1.867719e-06 5.971674e-08
[1435,] 3.394403e-07 1.860725e-06 1.122787e-07
[1436,] 1.508186e-06 1.824366e-06 5.226003e-07
[1437,] 2.572770e-07 1.913518e-06 8.827461e-08
[1438,] 2.402938e-07 1.813138e-06 7.994345e-08
[1439,] 3.269982e-07 1.876089e-06 1.074879e-07
[1440,] 2.698640e-07 1.821103e-06 8.992407e-08
[1441,] 2.140878e-07 1.853598e-06 7.037415e-08
[1442,] 2.109775e-07 1.867328e-06 6.999210e-08
[1443,] 4.161740e-07 1.812759e-06 1.369977e-07
[1444,] 4.193048e-07 1.809684e-06 1.383643e-07
[1445,] 4.323402e-07 1.809718e-06 1.426373e-07
[1446,] 1.797701e-07 1.891044e-06 5.989701e-08
[1447,] 1.780718e-07 1.877539e-06 5.964223e-08
[1448,] 3.008523e-07 1.882585e-06 9.953894e-08
[1449,] 2.274421e-07 1.812891e-06 7.533183e-08
[1450,] 2.257545e-07 1.811722e-06 7.482077e-08
[1451,] 2.627813e-07 1.813452e-06 8.787822e-08
[1452,] 5.716784e-07 1.856193e-06 1.845349e-07
[1453,] 2.440155e-07 1.811907e-06 8.080183e-08
[1454,] 2.766086e-07 1.812103e-06 9.221871e-08
[1455,] 3.055727e-07 1.815382e-06 1.011680e-07
[1456,] 1.550651e-07 1.828326e-06 5.183866e-08
[1457,] 1.581927e-07 1.864027e-06 5.269205e-08
[1458,] 2.046626e-07 1.862649e-06 6.811032e-08
[1459,] 1.572874e-07 1.863981e-06 5.239699e-08
[1460,] 3.415467e-07 1.829093e-06 1.157840e-07
[1461,] 8.233723e-06 1.813598e-06 2.683383e-06
[1462,] 1.598811e-07 1.864488e-06 5.323893e-08
[1463,] 1.595599e-07 1.864415e-06 5.313465e-08
[1464,] 3.618202e-07 1.831774e-06 1.194365e-07
[1465,] 1.965816e-07 1.929139e-06 6.659376e-08
[1466,] 2.044724e-07 1.842435e-06 6.864817e-08
[1467,] 1.701538e-07 1.860887e-06 5.699898e-08
[1468,] 1.988049e-07 1.858335e-06 6.733849e-08
[1469,] 1.695870e-07 1.859681e-06 5.684356e-08
[1470,] 1.988049e-07 1.853918e-06 6.730526e-08
[1471,] 1.720402e-07 1.856806e-06 5.768554e-08
[1472,] 1.988049e-07 1.856818e-06 6.733192e-08
[1473,] 1.613594e-07 1.861865e-06 5.434376e-08
[1474,] 1.558422e-07 1.862677e-06 5.239778e-08
[1475,] 1.595109e-07 1.859629e-06 5.368053e-08
[1476,] 2.189647e-07 1.839213e-06 7.352256e-08
[1477,] 1.686436e-07 1.855301e-06 5.648434e-08
[1478,] 2.662240e-07 1.840678e-06 8.769771e-08
[1479,] 2.015179e-07 1.854654e-06 6.825599e-08
[1480,] 1.719857e-07 1.927777e-06 5.705434e-08
[1481,] 2.015179e-07 1.853186e-06 6.824182e-08
[1482,] 2.015179e-07 1.858514e-06 6.829243e-08
[1483,] 1.981987e-07 1.855938e-06 6.711285e-08
[1484,] 1.981987e-07 1.855938e-06 6.711285e-08
[1485,] 1.583628e-07 1.864060e-06 5.329385e-08
[1486,] 1.998393e-07 1.856688e-06 6.769090e-08
[1487,] 1.686436e-07 1.858727e-06 5.649304e-08
[1488,] 2.247056e-07 1.840113e-06 7.547828e-08
[1489,] 1.722526e-07 1.937745e-06 5.711394e-08
[1490,] 1.981987e-07 1.854452e-06 6.709929e-08
[1491,] 1.527062e-07 1.860977e-06 5.127896e-08
[1492,] 1.978252e-07 1.852333e-06 6.694978e-08
[1493,] 1.981987e-07 1.852333e-06 6.707965e-08
[1494,] 1.981987e-07 1.842820e-06 6.698649e-08
[1495,] 2.015179e-07 1.844809e-06 6.815717e-08
[1496,] 1.981987e-07 1.842585e-06 6.697606e-08
[1497,] 1.981987e-07 1.842820e-06 6.698649e-08
[1498,] 1.674160e-07 1.837462e-06 5.598224e-08
[1499,] 1.981987e-07 1.842820e-06 6.698649e-08
[1500,] 1.965956e-07 1.843478e-06 6.643772e-08
[1501,] 1.674160e-07 1.839847e-06 5.598818e-08
[1502,] 1.674160e-07 1.839847e-06 5.598818e-08
[1503,] 5.793778e-07 1.820062e-06 1.910342e-07
[1504,] 1.981987e-07 1.844288e-06 6.700145e-08
[1505,] 1.671403e-07 1.841098e-06 5.588786e-08
[1506,] 5.077724e-07 1.835429e-06 1.653991e-07
[1507,] 1.674160e-07 1.840471e-06 5.598971e-08
[1508,] 2.088294e-07 1.836912e-06 7.000955e-08
[1509,] 1.674160e-07 1.839847e-06 5.598818e-08
[1510,] 1.981987e-07 1.844141e-06 6.699996e-08
[1511,] 1.457523e-07 1.848636e-06 4.837271e-08
[1512,] 1.671403e-07 1.839847e-06 5.588497e-08
[1513,] 1.965956e-07 1.842167e-06 6.642456e-08
[1514,] 1.668817e-07 1.837462e-06 5.578219e-08
[1515,] 6.151948e-07 1.820031e-06 2.026416e-07
[1516,] 1.666399e-07 1.837462e-06 5.569072e-08
[1517,] 1.676568e-07 1.834567e-06 5.606386e-08
[1518,] 1.676568e-07 1.833990e-06 5.606228e-08
[1519,] 1.664151e-07 1.836267e-06 5.560253e-08
[1520,] 1.673671e-07 1.830688e-06 5.594634e-08
[1521,] 1.945638e-07 1.836027e-06 6.565837e-08
[1522,] 1.673671e-07 1.831736e-06 5.594918e-08
[1523,] 2.225638e-07 1.837734e-06 7.468153e-08
[1524,] 1.337463e-06 1.833320e-06 4.166573e-07
[1525,] 1.673671e-07 1.829800e-06 5.594391e-08
[1526,] 1.650030e-07 1.828730e-06 5.499769e-08
[1527,] 1.664151e-07 1.822316e-06 5.557172e-08
[1528,] 1.660769e-07 1.845550e-06 5.549003e-08
[1529,] 1.951344e-07 1.853524e-06 6.603170e-08
[1530,] 1.688718e-07 1.846776e-06 5.648632e-08
[1531,] 1.686119e-07 1.849484e-06 5.639315e-08
[1532,] 1.681347e-07 1.846776e-06 5.620383e-08
[1533,] 1.683650e-07 1.850902e-06 5.630093e-08
[1534,] 1.700754e-07 1.855953e-06 5.695910e-08
[1535,] 1.731833e-07 1.844958e-06 5.805976e-08
[1536,] 2.252458e-07 1.851672e-06 7.607802e-08
[1537,] 2.400211e-06 1.821512e-06 7.624524e-07
[1538,] 1.739922e-07 1.891438e-06 5.774960e-08
[1539,] 1.960804e-07 1.804633e-06 6.548812e-08
[1540,] 3.075559e-07 1.818991e-06 1.022575e-07
[1541,] 8.099077e-07 1.822005e-06 2.660391e-07
[1542,] 1.635912e-07 1.814803e-06 5.469304e-08
[1543,] 1.797961e-07 1.840450e-06 5.955156e-08
[1544,] 3.238128e-07 1.817840e-06 1.075321e-07
[1545,] 2.170242e-07 1.819824e-06 7.286496e-08
[1546,] 8.181334e-07 1.814658e-06 2.757410e-07
[1547,] 1.043433e-06 1.820638e-06 3.404199e-07
[1548,] 2.515632e-07 1.925782e-06 8.536952e-08
[1549,] 1.797111e-07 1.863155e-06 5.989588e-08
[1550,] 1.807587e-07 1.863155e-06 6.024309e-08
[1551,] 2.083373e-07 1.804771e-06 6.936052e-08
[1552,] 2.066502e-07 1.800357e-06 6.906212e-08
[1553,] 1.685253e-07 1.864520e-06 5.670440e-08
[1554,] 1.933144e-07 1.804821e-06 6.453239e-08
[1555,] 4.521941e-07 1.808969e-06 1.497849e-07
[1556,] 4.434048e-07 1.809154e-06 1.468326e-07
[1557,] 4.472212e-07 1.809154e-06 1.480911e-07
[1558,] 1.825055e-07 1.806638e-06 6.077491e-08
[1559,] 7.442138e-07 1.817798e-06 2.467995e-07
[1560,] 1.288853e-06 1.818231e-06 4.257141e-07
[1561,] 2.025894e-07 1.807112e-06 6.727690e-08
[1562,] 1.869302e-07 1.809254e-06 6.206013e-08
[1563,] 5.973669e-07 1.818525e-06 1.991868e-07
[1564,] 4.372074e-07 1.815990e-06 1.436565e-07
[1565,] 2.183797e-07 1.799600e-06 7.252961e-08
[1566,] 4.328841e-07 1.818025e-06 1.420949e-07
[1567,] 1.544373e-06 1.817347e-06 5.022242e-07
[1568,] 6.385167e-07 1.818428e-06 2.130757e-07
[1569,] 2.199414e-07 1.800902e-06 7.297044e-08
[1570,] 2.199414e-07 1.800902e-06 7.297044e-08
[1571,] 1.544373e-06 1.818304e-06 5.018162e-07
[1572,] 1.514611e-06 1.818929e-06 4.919497e-07
[1573,] 1.544373e-06 1.819249e-06 5.014270e-07
[1574,] 3.286038e-07 1.971262e-06 1.140354e-07
[1575,] 1.544373e-06 1.818929e-06 5.015575e-07
[1576,] 1.544373e-06 1.819900e-06 5.011661e-07
[1577,] 1.185103e-06 1.822756e-06 3.844525e-07
[1578,] 1.582245e-06 1.820903e-06 5.129765e-07
[1579,] 2.141494e-06 1.812039e-06 6.940990e-07
[1580,] 2.091869e-06 1.810804e-06 6.788491e-07
[1581,] 2.091869e-06 1.810804e-06 6.788491e-07
[1582,] 1.911070e-06 1.810627e-06 6.205850e-07
[1583,] 1.951067e-06 1.810293e-06 6.336924e-07
[1584,] 2.048681e-06 1.808034e-06 6.666732e-07
[1585,] 1.020943e-06 1.819997e-06 3.441648e-07
[1586,] 1.951067e-06 1.808646e-06 6.346782e-07
[1587,] 1.951067e-06 1.808646e-06 6.346782e-07
[1588,] 1.951067e-06 1.808646e-06 6.346782e-07
[1589,] 5.193542e-06 1.819997e-06 1.760051e-06
[1590,] 1.825677e-06 1.808338e-06 5.942710e-07
[1591,] 1.744861e-06 1.808338e-06 5.680975e-07
[1592,] 1.825677e-06 1.808338e-06 5.942710e-07
[1593,] 1.825677e-06 1.808646e-06 5.940934e-07
[1594,] 1.825677e-06 1.808646e-06 5.940934e-07
[1595,] 1.962104e-06 1.808646e-06 6.382501e-07
[1596,] 1.962104e-06 1.808646e-06 6.382501e-07
[1597,] 1.962104e-06 1.808646e-06 6.382501e-07
[1598,] 1.784715e-06 1.809092e-06 5.810144e-07
[1599,] 1.860758e-06 1.809706e-06 6.052814e-07
[1600,] 1.544798e-06 1.809092e-06 5.032894e-07
[1601,] 1.511349e-06 1.809873e-06 4.920951e-07
[1602,] 1.706083e-06 1.809092e-06 5.555456e-07
[1603,] 1.706083e-06 1.808791e-06 5.557075e-07
[1604,] 1.630429e-06 1.810134e-06 5.307881e-07
[1605,] 1.630429e-06 1.810134e-06 5.307881e-07
[1606,] 1.630429e-06 1.810440e-06 5.306356e-07
[1607,] 4.826300e-06 1.820480e-06 1.628081e-06
[1608,] 1.732627e-06 1.809534e-06 5.642043e-07
[1609,] 9.389716e-07 1.820335e-06 3.150735e-07
[1610,] 1.732627e-06 1.808951e-06 5.645332e-07
[1611,] 1.698400e-06 1.809240e-06 5.532766e-07
[1612,] 1.698400e-06 1.809974e-06 5.532829e-07
[1613,] 4.469703e-07 1.832325e-06 1.457151e-07
[1614,] 1.625244e-06 1.809124e-06 5.300230e-07
[1615,] 1.577658e-06 1.816235e-06 5.116719e-07
[1616,] 4.377598e-07 1.831640e-06 1.427999e-07
[1617,] 1.590110e-06 1.810129e-06 5.184785e-07
[1618,] 1.590110e-06 1.810410e-06 5.183336e-07
[1619,] 1.748304e-06 1.810982e-06 5.693001e-07
[1620,] 1.590110e-06 1.810694e-06 5.181886e-07
[1621,] 1.555902e-06 1.810129e-06 5.073806e-07
[1622,] 4.149485e-07 1.831449e-06 1.355070e-07
[1623,] 4.644646e-06 1.821122e-06 1.560127e-06
[1624,] 9.147911e-07 1.821269e-06 3.064634e-07
[1625,] 1.460229e-06 1.811121e-06 4.761245e-07
[1626,] 1.429789e-06 1.811037e-06 4.666177e-07
[1627,] 2.060961e-07 1.806597e-06 6.835074e-08
[1628,] 2.060961e-07 1.806418e-06 6.835707e-08
[1629,] 4.093201e-07 1.830290e-06 1.337973e-07
[1630,] 1.400129e-06 1.811819e-06 4.566351e-07
[1631,] 4.093201e-07 1.829977e-06 1.338180e-07
[1632,] 4.326901e-06 1.821228e-06 1.449355e-06
[1633,] 1.535340e-06 1.811819e-06 5.004888e-07
[1634,] 1.371227e-06 1.811438e-06 4.477362e-07
[1635,] 4.014591e-07 1.829055e-06 1.313424e-07
[1636,] 1.371227e-06 1.812233e-06 4.473823e-07
[1637,] 4.051505e-07 1.829977e-06 1.324730e-07
[1638,] 4.051505e-07 1.828454e-06 1.325748e-07
[1639,] 1.965401e-07 1.806789e-06 6.522215e-08
[1640,] 1.965401e-07 1.807135e-06 6.521114e-08
[1641,] 1.502980e-06 1.812506e-06 4.900010e-07
[1642,] 1.371227e-06 1.812782e-06 4.471466e-07
[1643,] 4.014591e-07 1.828664e-06 1.314057e-07
[1644,] 2.027727e-07 1.807705e-06 6.726505e-08
[1645,] 1.690956e-07 1.822087e-06 5.638354e-08
[1646,] 6.361304e-07 1.884905e-06 2.021999e-07
[1647,] 2.380074e-07 1.807426e-06 7.891256e-08
[1648,] 3.623152e-06 1.821954e-06 1.205541e-06
[1649,] 4.040155e-07 1.826623e-06 1.324106e-07
[1650,] 1.289716e-06 1.813106e-06 4.210564e-07
[1651,] 2.882670e-07 1.888951e-06 9.449036e-08
[1652,] 1.062482e-06 1.811876e-06 3.550082e-07
[1653,] 1.062482e-06 1.812019e-06 3.552416e-07
[1654,] 2.515722e-07 1.831386e-06 8.365680e-08
[1655,] 4.526911e-07 1.811354e-06 1.519853e-07
[1656,] 6.645772e-06 1.807886e-06 2.219451e-06
[1657,] 1.979368e-07 1.810946e-06 6.562027e-08
[1658,] 5.907358e-06 1.808646e-06 1.980598e-06
[1659,] 6.214037e-06 1.808233e-06 2.079716e-06
[1660,] 1.288380e-06 1.814056e-06 4.322730e-07
[1661,] 2.086477e-06 1.822870e-06 6.887626e-07
[1662,] 4.321007e-07 1.814948e-06 1.453815e-07
[1663,] 4.354863e-07 1.812573e-06 1.462084e-07
[1664,] 4.110250e-07 1.863957e-06 1.371145e-07
[1665,] 2.189716e-06 1.823233e-06 7.228139e-07
[1666,] 1.800728e-06 1.823207e-06 5.949991e-07
[1667,] 3.640347e-07 1.865766e-06 1.209650e-07
[1668,] 9.515459e-07 1.816178e-06 3.203929e-07
[1669,] 3.942484e-07 1.811940e-06 1.321489e-07
[1670,] 3.797817e-07 1.865914e-06 1.261141e-07
[1671,] 2.408785e-06 1.823763e-06 7.983919e-07
[1672,] 1.775507e-07 1.817625e-06 5.929019e-08
[1673,] 1.551723e-07 1.831645e-06 5.171512e-08
[1674,] 3.863710e-07 1.824700e-06 1.269787e-07
[1675,] 1.594629e-07 1.818342e-06 5.318558e-08
[1676,] 5.915017e-07 1.829594e-06 1.928069e-07
[1677,] 1.760410e-06 1.817330e-06 5.934195e-07
[1678,] 1.709935e-07 1.818538e-06 5.673237e-08
[1679,] 2.316504e-07 1.817745e-06 7.754864e-08
[1680,] 1.581317e-07 1.828701e-06 5.284229e-08
[1681,] 3.741983e-07 1.858055e-06 1.242444e-07
[1682,] 3.890717e-07 1.858038e-06 1.291661e-07
[1683,] 2.973537e-07 1.901528e-06 9.872190e-08
[1684,] 3.859549e-07 1.901725e-06 1.325913e-07
[1685,] 7.327094e-07 1.830005e-06 2.464235e-07
[1686,] 2.178398e-07 1.856338e-06 7.334142e-08
[1687,] 1.721792e-07 1.821464e-06 5.736135e-08
[1688,] 3.134876e-07 1.882313e-06 1.033437e-07
[1689,] 5.948780e-06 1.856255e-06 1.972808e-06
[1690,] 2.292984e-07 1.834601e-06 7.632066e-08
[1691,] 4.008901e-07 1.847317e-06 1.337411e-07
[1692,] 8.383030e-07 1.869551e-06 2.869999e-07
[1693,] 5.144578e-07 1.863737e-06 1.683870e-07
[1694,] 7.645558e-07 1.867861e-06 2.603222e-07
[1695,] 2.011803e-07 1.830198e-06 6.699642e-08
[1696,] 2.586003e-07 1.848589e-06 8.560649e-08
[1697,] 3.860079e-07 1.848654e-06 1.288910e-07
[1698,] 3.384245e-07 1.850008e-06 1.125450e-07
[1699,] 2.404811e-07 1.863190e-06 8.018777e-08
[1700,] 8.894756e-07 1.859985e-06 2.971770e-07
[1701,] 8.968556e-07 1.859450e-06 3.006917e-07
[1702,] 2.426811e-07 1.846416e-06 8.066694e-08
[1703,] 3.562619e-07 1.864615e-06 1.182240e-07
[1704,] 3.129521e-07 1.859327e-06 1.029497e-07
[1705,] 3.199991e-07 1.869915e-06 1.069072e-07
[1706,] 3.692200e-07 1.869689e-06 1.239018e-07
[1707,] 3.559524e-07 1.869867e-06 1.193527e-07
[1708,] 3.105004e-07 1.863090e-06 1.019750e-07
[1709,] 3.377773e-07 1.861978e-06 1.108734e-07
[1710,] 3.550080e-07 1.870263e-06 1.190682e-07
[1711,] 2.280017e-07 1.854186e-06 7.563054e-08
[1712,] 3.611283e-07 1.869924e-06 1.211379e-07
[1713,] 2.277649e-07 1.858389e-06 7.515430e-08
[1714,] 3.478559e-07 1.869916e-06 1.165468e-07
[1715,] 3.832233e-07 1.854273e-06 1.262528e-07
[1716,] 2.885702e-07 1.843081e-06 9.645538e-08
[1717,] 1.825568e-07 1.853254e-06 6.039624e-08
[1718,] 1.903494e-07 1.819505e-06 6.322585e-08
[1719,] 6.266053e-07 1.855740e-06 2.089067e-07
[1720,] 1.756165e-07 1.826057e-06 5.829686e-08
[1721,] 2.554851e-07 1.824144e-06 8.461925e-08
[1722,] 2.562224e-07 1.817812e-06 8.487914e-08
[1723,] 3.579626e-07 1.811730e-06 1.179908e-07
[1724,] 1.568192e-07 1.827946e-06 5.227167e-08
[1725,] 3.709551e-07 1.810040e-06 1.223351e-07
[1726,] 1.015765e-06 1.889639e-06 3.519815e-07
[1727,] 3.612861e-07 1.812960e-06 1.188716e-07
[1728,] 1.574096e-07 1.873098e-06 5.258050e-08
[1729,] 1.572736e-07 1.869002e-06 5.251822e-08
[1730,] 1.568623e-07 1.832998e-06 5.226238e-08
[1731,] 1.577138e-07 1.867077e-06 5.269959e-08
[1732,] 1.568383e-07 1.835949e-06 5.228756e-08
[1733,] 1.584883e-07 1.849474e-06 5.264596e-08
[1734,] 1.578923e-07 1.848686e-06 5.246647e-08
[1735,] 1.574349e-07 1.831270e-06 5.235527e-08
[1736,] 1.561629e-07 1.846338e-06 5.195749e-08
[1737,] 1.558371e-07 1.829920e-06 5.187806e-08
[1738,] 1.554556e-07 1.829920e-06 5.177186e-08
[1739,] 1.553121e-07 1.842840e-06 5.173257e-08
[1740,] 4.682618e-07 1.881280e-06 1.596767e-07
[1741,] 4.927424e-07 1.813259e-06 1.636579e-07
[1742,] 2.735443e-07 1.815256e-06 9.034298e-08
[1743,] 5.215549e-07 1.804931e-06 1.717536e-07
[1744,] 1.079702e-06 1.886423e-06 3.736976e-07
[1745,] 1.584862e-07 1.834310e-06 5.272520e-08
[1746,] 1.595450e-07 1.832829e-06 5.305506e-08
[1747,] 5.779031e-07 1.887817e-06 1.982124e-07
[1748,] 4.575545e-07 1.801147e-06 1.518905e-07
[1749,] 4.575545e-07 1.801147e-06 1.518905e-07
[1750,] 2.406066e-07 1.805918e-06 7.974483e-08
[1751,] 4.225194e-06 1.874878e-06 1.467425e-06
[1752,] 1.068752e-06 1.885093e-06 3.696013e-07
[1753,] 1.811187e-06 1.827137e-06 6.228493e-07
[1754,] 1.599139e-07 1.825153e-06 5.323215e-08
[1755,] 1.111900e-06 1.884796e-06 3.846529e-07
[1756,] 3.298529e-07 1.813335e-06 1.102668e-07
[1757,] 3.298529e-07 1.812727e-06 1.102594e-07
[1758,] 1.603964e-07 1.819325e-06 5.341055e-08
[1759,] 1.671160e-07 1.818478e-06 5.561752e-08
[1760,] 1.792747e-06 1.852599e-06 6.301788e-07
[1761,] 3.797849e-07 1.859609e-06 1.293240e-07
[1762,] 3.155518e-07 1.821035e-06 1.056605e-07
[1763,] 3.155518e-07 1.821035e-06 1.056605e-07
[1764,] 3.150677e-07 1.820708e-06 1.054938e-07
[1765,] 3.150677e-07 1.820708e-06 1.054938e-07
[1766,] 3.124212e-07 1.820215e-06 1.045379e-07
[1767,] 3.101905e-07 1.820933e-06 1.037531e-07
[1768,] 5.530702e-07 1.836831e-06 1.900059e-07
[1769,] 3.067026e-07 1.818784e-06 1.024913e-07
[1770,] 3.123640e-07 1.820933e-06 1.045348e-07
[1771,] 5.043938e-07 1.841906e-06 1.734068e-07
[1772,] 5.276180e-07 1.842918e-06 1.816422e-07
[1773,] 1.829790e-07 1.817047e-06 6.094019e-08
[1774,] 3.035079e-07 1.819875e-06 1.012553e-07
[1775,] 1.766594e-07 1.817774e-06 5.886642e-08
[1776,] 1.239866e-06 1.867745e-06 4.316329e-07
[1777,] 4.607886e-07 1.856507e-06 1.585358e-07
[1778,] 1.482422e-06 1.881923e-06 5.131764e-07
[1779,] 7.781242e-07 1.991809e-06 2.838887e-07
[1780,] 2.178159e-07 1.823056e-06 7.259712e-08
[1781,] 3.997577e-07 1.853181e-06 1.310479e-07
[1782,] 2.235888e-07 1.853346e-06 7.457201e-08
[1783,] 1.709681e-07 1.820223e-06 5.700478e-08
[1784,] 2.226404e-07 1.835840e-06 7.395918e-08
[1785,] 3.710041e-07 1.835308e-06 1.231300e-07
[1786,] 7.460202e-07 1.857344e-06 2.600131e-07
[1787,] 1.792608e-07 1.809498e-06 6.002890e-08
[1788,] 1.903675e-07 1.810681e-06 6.383740e-08
[1789,] 1.832842e-07 1.810377e-06 6.142710e-08
[1790,] 7.638853e-07 1.873196e-06 2.620830e-07
[1791,] 2.987406e-07 1.814352e-06 9.887107e-08
[1792,] 3.160710e-07 1.868345e-06 1.036054e-07
[1793,] 3.174636e-07 1.817838e-06 1.047106e-07
[1794,] 3.146458e-07 1.817838e-06 1.037906e-07
[1795,] 2.987406e-07 1.816053e-06 9.870648e-08
[1796,] 3.147934e-07 1.817628e-06 1.038531e-07
[1797,] 2.750343e-07 1.870618e-06 9.030436e-08
[1798,] 8.054471e-07 1.876519e-06 2.773306e-07
[1799,] 8.894637e-07 1.878192e-06 3.071019e-07
[1800,] 3.364127e-07 1.815997e-06 1.109507e-07
[1801,] 3.568620e-07 1.814905e-06 1.176769e-07
[1802,] 8.991613e-07 1.885034e-06 3.120338e-07
[1803,] 1.488445e-07 1.829036e-06 4.962712e-08
[1804,] 1.486488e-07 1.829036e-06 4.955064e-08
[1805,] 3.682246e-07 1.875415e-06 1.195140e-07
[1806,] 3.374578e-07 1.815902e-06 1.112143e-07
[1807,] 6.308402e-07 1.825330e-06 2.110849e-07
[1808,] 3.476341e-07 1.818194e-06 1.143347e-07
[1809,] 3.583765e-07 1.818996e-06 1.177762e-07
[1810,] 3.054861e-07 1.874139e-06 1.000825e-07
[1811,] 3.654880e-07 1.822175e-06 1.199225e-07
[1812,] 6.360433e-07 1.825129e-06 2.129035e-07
[1813,] 6.592522e-07 1.803465e-06 2.173332e-07
[1814,] 3.511504e-07 1.823206e-06 1.151812e-07
[1815,] 3.490042e-07 1.823524e-06 1.144733e-07
[1816,] 3.490042e-07 1.823186e-06 1.144580e-07
[1817,] 3.490042e-07 1.823186e-06 1.144580e-07
[1818,] 3.526031e-07 1.823513e-06 1.156058e-07
[1819,] 1.470509e-07 1.824039e-06 4.902449e-08
[1820,] 3.562683e-07 1.823186e-06 1.168098e-07
[1821,] 3.672842e-07 1.822543e-06 1.204134e-07
[1822,] 3.385928e-07 1.820065e-06 1.112505e-07
[1823,] 3.596246e-07 1.821880e-06 1.179703e-07
[1824,] 3.634193e-07 1.821262e-06 1.192369e-07
[1825,] 3.634193e-07 1.820360e-06 1.192920e-07
[1826,] 3.446839e-07 1.817032e-06 1.134129e-07
[1827,] 3.672842e-07 1.818918e-06 1.206400e-07
[1828,] 3.763164e-07 1.818639e-06 1.235944e-07
[1829,] 3.672842e-07 1.818639e-06 1.206587e-07
[1830,] 3.712206e-07 1.817821e-06 1.219956e-07
[1831,] 3.793137e-07 1.816024e-06 1.247672e-07
[1832,] 7.918931e-07 1.882962e-06 2.738733e-07
[1833,] 4.572506e-07 1.863488e-06 1.524158e-07
[1834,] 3.793137e-07 1.815044e-06 1.248489e-07
[1835,] 3.752299e-07 1.814360e-06 1.235753e-07
[1836,] 3.562683e-07 1.812674e-06 1.175270e-07
[1837,] 8.965584e-07 1.886975e-06 3.114768e-07
[1838,] 8.144738e-07 1.860466e-06 2.680921e-07
[1839,] 3.877105e-07 1.820672e-06 1.271526e-07
[1840,] 2.949176e-07 1.822675e-06 9.703668e-08
[1841,] 1.646802e-07 1.848411e-06 5.468584e-08
[1842,] 9.233357e-07 1.885892e-06 3.207227e-07
[1843,] 1.628026e-07 1.849759e-06 5.406694e-08
[1844,] 7.712432e-07 1.822327e-06 2.572203e-07
[1845,] 1.574978e-07 1.823075e-06 5.243525e-08
[1846,] 2.928826e-07 1.829446e-06 9.624727e-08
[1847,] 9.123478e-07 1.830870e-06 3.115258e-07
[1848,] 9.123478e-07 1.831209e-06 3.115888e-07
[1849,] 9.299099e-07 1.838339e-06 3.188822e-07
[1850,] 3.539952e-07 1.816431e-06 1.179654e-07
[1851,] 2.938922e-07 1.831483e-06 9.652077e-08
[1852,] 9.479068e-07 1.839979e-06 3.253747e-07
[1853,] 9.479068e-07 1.865793e-06 3.289611e-07
[1854,] 1.566167e-07 1.820543e-06 5.217843e-08
[1855,] 1.142928e-06 1.797145e-06 3.807900e-07
[1856,] 6.077876e-07 1.848335e-06 2.000858e-07
[1857,] 1.605163e-07 1.835236e-06 5.356112e-08
```
