## Supplementary material for "Characterization of shared and ancestry-specific signals driving complex traits using multi-ancestry fine-mapping": s1_data_1kg.pvar

```
##FILTER=<ID=PASS,Description="All filters passed">
##reference=ftp://ftp.1000genomes.ebi.ac.uk//vol1/ftp/technical/reference/phase2_reference_assembly_sequence/hs37d5.fa.gz
##contig=<ID=4,assembly=b37,length=191154276>
##ALT=<ID=CNV,Description="Copy Number Polymorphism">
##ALT=<ID=DEL,Description="Deletion">
##ALT=<ID=DUP,Description="Duplication">
##ALT=<ID=INS:ME:ALU,Description="Insertion of ALU element">
##ALT=<ID=INS:ME:LINE1,Description="Insertion of LINE1 element">
##ALT=<ID=INS:ME:SVA,Description="Insertion of SVA element">
##ALT=<ID=INS:MT,Description="Nuclear Mitochondrial Insertion">
##ALT=<ID=INV,Description="Inversion">
##ALT=<ID=CN0,Description="Copy number allele: 0 copies">
##ALT=<ID=CN1,Description="Copy number allele: 1 copy">
##ALT=<ID=CN2,Description="Copy number allele: 2 copies">
##ALT=<ID=CN3,Description="Copy number allele: 3 copies">
##ALT=<ID=CN4,Description="Copy number allele: 4 copies">
##ALT=<ID=CN5,Description="Copy number allele: 5 copies">
##ALT=<ID=CN6,Description="Copy number allele: 6 copies">
##ALT=<ID=CN7,Description="Copy number allele: 7 copies">
##ALT=<ID=CN8,Description="Copy number allele: 8 copies">
##ALT=<ID=CN9,Description="Copy number allele: 9 copies">
##ALT=<ID=CN10,Description="Copy number allele: 10 copies">
##ALT=<ID=CN11,Description="Copy number allele: 11 copies">
##ALT=<ID=CN12,Description="Copy number allele: 12 copies">
##ALT=<ID=CN13,Description="Copy number allele: 13 copies">
##ALT=<ID=CN14,Description="Copy number allele: 14 copies">
##ALT=<ID=CN15,Description="Copy number allele: 15 copies">
##ALT=<ID=CN16,Description="Copy number allele: 16 copies">
##ALT=<ID=CN17,Description="Copy number allele: 17 copies">
##ALT=<ID=CN18,Description="Copy number allele: 18 copies">
##ALT=<ID=CN19,Description="Copy number allele: 19 copies">
##ALT=<ID=CN20,Description="Copy number allele: 20 copies">
##ALT=<ID=CN21,Description="Copy number allele: 21 copies">
##ALT=<ID=CN22,Description="Copy number allele: 22 copies">
##ALT=<ID=CN23,Description="Copy number allele: 23 copies">
##ALT=<ID=CN24,Description="Copy number allele: 24 copies">
##ALT=<ID=CN25,Description="Copy number allele: 25 copies">
##ALT=<ID=CN26,Description="Copy number allele: 26 copies">
##ALT=<ID=CN27,Description="Copy number allele: 27 copies">
##ALT=<ID=CN28,Description="Copy number allele: 28 copies">
##ALT=<ID=CN29,Description="Copy number allele: 29 copies">
##ALT=<ID=CN30,Description="Copy number allele: 30 copies">
##ALT=<ID=CN31,Description="Copy number allele: 31 copies">
##ALT=<ID=CN32,Description="Copy number allele: 32 copies">
##ALT=<ID=CN33,Description="Copy number allele: 33 copies">
##ALT=<ID=CN34,Description="Copy number allele: 34 copies">
##ALT=<ID=CN35,Description="Copy number allele: 35 copies">
##ALT=<ID=CN36,Description="Copy number allele: 36 copies">
##ALT=<ID=CN37,Description="Copy number allele: 37 copies">
##ALT=<ID=CN38,Description="Copy number allele: 38 copies">
##ALT=<ID=CN39,Description="Copy number allele: 39 copies">
##ALT=<ID=CN40,Description="Copy number allele: 40 copies">
##ALT=<ID=CN41,Description="Copy number allele: 41 copies">
##ALT=<ID=CN42,Description="Copy number allele: 42 copies">
##ALT=<ID=CN43,Description="Copy number allele: 43 copies">
##ALT=<ID=CN44,Description="Copy number allele: 44 copies">
##ALT=<ID=CN45,Description="Copy number allele: 45 copies">
##ALT=<ID=CN46,Description="Copy number allele: 46 copies">
##ALT=<ID=CN47,Description="Copy number allele: 47 copies">
##ALT=<ID=CN48,Description="Copy number allele: 48 copies">
##ALT=<ID=CN49,Description="Copy number allele: 49 copies">
##ALT=<ID=CN50,Description="Copy number allele: 50 copies">
##ALT=<ID=CN51,Description="Copy number allele: 51 copies">
##ALT=<ID=CN52,Description="Copy number allele: 52 copies">
##ALT=<ID=CN53,Description="Copy number allele: 53 copies">
##ALT=<ID=CN54,Description="Copy number allele: 54 copies">
##ALT=<ID=CN55,Description="Copy number allele: 55 copies">
##ALT=<ID=CN56,Description="Copy number allele: 56 copies">
##ALT=<ID=CN57,Description="Copy number allele: 57 copies">
##ALT=<ID=CN58,Description="Copy number allele: 58 copies">
##ALT=<ID=CN59,Description="Copy number allele: 59 copies">
##ALT=<ID=CN60,Description="Copy number allele: 60 copies">
##ALT=<ID=CN61,Description="Copy number allele: 61 copies">
##ALT=<ID=CN62,Description="Copy number allele: 62 copies">
##ALT=<ID=CN63,Description="Copy number allele: 63 copies">
##ALT=<ID=CN64,Description="Copy number allele: 64 copies">
##ALT=<ID=CN65,Description="Copy number allele: 65 copies">
##ALT=<ID=CN66,Description="Copy number allele: 66 copies">
##ALT=<ID=CN67,Description="Copy number allele: 67 copies">
##ALT=<ID=CN68,Description="Copy number allele: 68 copies">
##ALT=<ID=CN69,Description="Copy number allele: 69 copies">
##ALT=<ID=CN70,Description="Copy number allele: 70 copies">
##ALT=<ID=CN71,Description="Copy number allele: 71 copies">
##ALT=<ID=CN72,Description="Copy number allele: 72 copies">
##ALT=<ID=CN73,Description="Copy number allele: 73 copies">
##ALT=<ID=CN74,Description="Copy number allele: 74 copies">
##ALT=<ID=CN75,Description="Copy number allele: 75 copies">
##ALT=<ID=CN76,Description="Copy number allele: 76 copies">
##ALT=<ID=CN77,Description="Copy number allele: 77 copies">
##ALT=<ID=CN78,Description="Copy number allele: 78 copies">
##ALT=<ID=CN79,Description="Copy number allele: 79 copies">
##ALT=<ID=CN80,Description="Copy number allele: 80 copies">
##ALT=<ID=CN81,Description="Copy number allele: 81 copies">
##ALT=<ID=CN82,Description="Copy number allele: 82 copies">
##ALT=<ID=CN83,Description="Copy number allele: 83 copies">
##ALT=<ID=CN84,Description="Copy number allele: 84 copies">
##ALT=<ID=CN85,Description="Copy number allele: 85 copies">
##ALT=<ID=CN86,Description="Copy number allele: 86 copies">
##ALT=<ID=CN87,Description="Copy number allele: 87 copies">
##ALT=<ID=CN88,Description="Copy number allele: 88 copies">
##ALT=<ID=CN89,Description="Copy number allele: 89 copies">
##ALT=<ID=CN90,Description="Copy number allele: 90 copies">
##ALT=<ID=CN91,Description="Copy number allele: 91 copies">
##ALT=<ID=CN92,Description="Copy number allele: 92 copies">
##ALT=<ID=CN93,Description="Copy number allele: 93 copies">
##ALT=<ID=CN94,Description="Copy number allele: 94 copies">
##ALT=<ID=CN95,Description="Copy number allele: 95 copies">
##ALT=<ID=CN96,Description="Copy number allele: 96 copies">
##ALT=<ID=CN97,Description="Copy number allele: 97 copies">
##ALT=<ID=CN98,Description="Copy number allele: 98 copies">
##ALT=<ID=CN99,Description="Copy number allele: 99 copies">
##ALT=<ID=CN100,Description="Copy number allele: 100 copies">
##ALT=<ID=CN101,Description="Copy number allele: 101 copies">
##ALT=<ID=CN102,Description="Copy number allele: 102 copies">
##ALT=<ID=CN103,Description="Copy number allele: 103 copies">
##ALT=<ID=CN104,Description="Copy number allele: 104 copies">
##ALT=<ID=CN105,Description="Copy number allele: 105 copies">
##ALT=<ID=CN106,Description="Copy number allele: 106 copies">
##ALT=<ID=CN107,Description="Copy number allele: 107 copies">
##ALT=<ID=CN108,Description="Copy number allele: 108 copies">
##ALT=<ID=CN109,Description="Copy number allele: 109 copies">
##ALT=<ID=CN110,Description="Copy number allele: 110 copies">
##ALT=<ID=CN111,Description="Copy number allele: 111 copies">
##ALT=<ID=CN112,Description="Copy number allele: 112 copies">
##ALT=<ID=CN113,Description="Copy number allele: 113 copies">
##ALT=<ID=CN114,Description="Copy number allele: 114 copies">
##ALT=<ID=CN115,Description="Copy number allele: 115 copies">
##ALT=<ID=CN116,Description="Copy number allele: 116 copies">
##ALT=<ID=CN117,Description="Copy number allele: 117 copies">
##ALT=<ID=CN118,Description="Copy number allele: 118 copies">
##ALT=<ID=CN119,Description="Copy number allele: 119 copies">
##ALT=<ID=CN120,Description="Copy number allele: 120 copies">
##ALT=<ID=CN121,Description="Copy number allele: 121 copies">
##ALT=<ID=CN122,Description="Copy number allele: 122 copies">
##ALT=<ID=CN123,Description="Copy number allele: 123 copies">
##ALT=<ID=CN124,Description="Copy number allele: 124 copies">
##INFO=<ID=CIEND,Number=2,Type=Integer,Description="Confidence interval around END for imprecise variants">
##INFO=<ID=CIPOS,Number=2,Type=Integer,Description="Confidence interval around POS for imprecise variants">
##INFO=<ID=CS,Number=1,Type=String,Description="Source call set.">
##INFO=<ID=END,Number=1,Type=Integer,Description="End coordinate of this variant">
##INFO=<ID=IMPRECISE,Number=0,Type=Flag,Description="Imprecise structural variation">
##INFO=<ID=MC,Number=.,Type=String,Description="Merged calls.">
##INFO=<ID=MEINFO,Number=4,Type=String,Description="Mobile element info of the form NAME,START,END<POLARITY; If there is only 5' OR 3' support for this call, will be NULL NULL for START and END">
##INFO=<ID=MEND,Number=1,Type=Integer,Description="Mitochondrial end coordinate of inserted sequence">
##INFO=<ID=MLEN,Number=1,Type=Integer,Description="Estimated length of mitochondrial insert">
##INFO=<ID=MSTART,Number=1,Type=Integer,Description="Mitochondrial start coordinate of inserted sequence">
##INFO=<ID=SVLEN,Number=.,Type=Integer,Description="SV length. It is only calculated for structural variation MEIs. For other types of SVs; one may calculate the SV length by INFO:END-START+1, or by finding the difference between lengthes of REF and ALT alleles">
##INFO=<ID=SVTYPE,Number=1,Type=String,Description="Type of structural variant">
##INFO=<ID=TSD,Number=1,Type=String,Description="Precise Target Site Duplication for bases, if unknown, value will be NULL">
##INFO=<ID=AC,Number=A,Type=Integer,Description="Total number of alternate alleles in called genotypes">
##INFO=<ID=AF,Number=A,Type=Float,Description="Estimated allele frequency in the range (0,1)">
##INFO=<ID=NS,Number=1,Type=Integer,Description="Number of samples with data">
##INFO=<ID=AN,Number=1,Type=Integer,Description="Total number of alleles in called genotypes">
##INFO=<ID=EAS_AF,Number=A,Type=Float,Description="Allele frequency in the EAS populations calculated from AC and AN, in the range (0,1)">
##INFO=<ID=EUR_AF,Number=A,Type=Float,Description="Allele frequency in the EUR populations calculated from AC and AN, in the range (0,1)">
##INFO=<ID=AFR_AF,Number=A,Type=Float,Description="Allele frequency in the AFR populations calculated from AC and AN, in the range (0,1)">
##INFO=<ID=AMR_AF,Number=A,Type=Float,Description="Allele frequency in the AMR populations calculated from AC and AN, in the range (0,1)">
##INFO=<ID=SAS_AF,Number=A,Type=Float,Description="Allele frequency in the SAS populations calculated from AC and AN, in the range (0,1)">
##INFO=<ID=DP,Number=1,Type=Integer,Description="Total read depth; only low coverage data were counted towards the DP, exome data were not used">
##INFO=<ID=AA,Number=1,Type=String,Description="Ancestral Allele. Format: AA|REF|ALT|IndelType. AA: Ancestral allele, REF:Reference Allele, ALT:Alternate Allele, IndelType:Type of Indel (REF, ALT and IndelType are only defined for indels)">
##INFO=<ID=VT,Number=.,Type=String,Description="indicates what type of variant the line represents">
##INFO=<ID=EX_TARGET,Number=0,Type=Flag,Description="indicates whether a variant is within the exon pull down target boundaries">
##INFO=<ID=MULTI_ALLELIC,Number=0,Type=Flag,Description="indicates whether a site is multi-allelic">
#CHROM	POS	ID	REF	ALT	QUAL	FILTER	INFO
4	176362036	rs114916385	C	T	100	PASS	AC=26;AF=0.00519169;AN=5008;NS=2504;DP=16841;EAS_AF=0;AMR_AF=0.0101;AFR_AF=0;EUR_AF=0.0179;SAS_AF=0.001;AA=C|||;VT=SNP
4	176362371	rs79402525	C	T	100	PASS	AC=59;AF=0.0117812;AN=5008;NS=2504;DP=18385;EAS_AF=0;AMR_AF=0.0216;AFR_AF=0.003;EUR_AF=0.0388;SAS_AF=0.001;AA=C|||;VT=SNP
4	176362806	rs114198523	G	A	100	PASS	AC=86;AF=0.0171725;AN=5008;NS=2504;DP=16258;EAS_AF=0;AMR_AF=0.0159;AFR_AF=0.003;EUR_AF=0.0159;SAS_AF=0.0562;AA=G|||;VT=SNP
4	176363166	rs28464169	T	C	100	PASS	AC=269;AF=0.0537141;AN=5008;NS=2504;DP=17348;EAS_AF=0;AMR_AF=0.0288;AFR_AF=0.1536;EUR_AF=0.0398;SAS_AF=0.0061;AA=T|||;VT=SNP
4	176363205	rs114812534	A	G	100	PASS	AC=94;AF=0.01877;AN=5008;NS=2504;DP=17226;EAS_AF=0;AMR_AF=0.0159;AFR_AF=0.0091;EUR_AF=0.0159;SAS_AF=0.0562;AA=a|||;VT=SNP
4	176363244	rs74369673	T	C	100	PASS	AC=87;AF=0.0173722;AN=5008;NS=2504;DP=17785;EAS_AF=0;AMR_AF=0.0159;AFR_AF=0.003;EUR_AF=0.0169;SAS_AF=0.0562;AA=T|||;VT=SNP
4	176363983	rs115678803	T	C	100	PASS	AC=16;AF=0.00319489;AN=5008;NS=2504;DP=18125;EAS_AF=0;AMR_AF=0.0014;AFR_AF=0;EUR_AF=0.0149;SAS_AF=0;AA=T|||;VT=SNP
4	176364162	rs10021438	A	C	100	PASS	AC=328;AF=0.0654952;AN=5008;NS=2504;DP=18591;EAS_AF=0;AMR_AF=0.0317;AFR_AF=0.1967;EUR_AF=0.0398;SAS_AF=0.0061;AA=A|||;VT=SNP
4	176364363	rs80236670	A	G	100	PASS	AC=44;AF=0.00878594;AN=5008;NS=2504;DP=18735;EAS_AF=0;AMR_AF=0.0086;AFR_AF=0.003;EUR_AF=0.0328;SAS_AF=0.001;AA=A|||;VT=SNP
4	176364478	rs12715964	A	G	100	PASS	AC=895;AF=0.178714;AN=5008;NS=2504;DP=18287;EAS_AF=0.1161;AMR_AF=0.0706;AFR_AF=0.4902;EUR_AF=0.0547;SAS_AF=0.0266;AA=G|||;VT=SNP
4	176364538	rs12715965	C	T	100	PASS	AC=437;AF=0.0872604;AN=5008;NS=2504;DP=18550;EAS_AF=0.0446;AMR_AF=0.0389;AFR_AF=0.23;EUR_AF=0.0447;SAS_AF=0.0164;AA=C|||;VT=SNP
4	176364816	rs13435818	G	A	100	PASS	AC=427;AF=0.0852636;AN=5008;NS=2504;DP=17681;EAS_AF=0.0446;AMR_AF=0.0432;AFR_AF=0.2156;EUR_AF=0.0507;SAS_AF=0.0164;AA=A|||;VT=SNP
4	176365237	rs4690631	C	T	100	PASS	AC=4078;AF=0.814297;AN=5008;NS=2504;DP=14754;EAS_AF=0.8839;AMR_AF=0.9308;AFR_AF=0.4826;EUR_AF=0.9453;SAS_AF=0.9734;AA=C|||;VT=SNP
4	176365605	rs10034963	G	A	100	PASS	AC=434;AF=0.0866613;AN=5008;NS=2504;DP=17611;EAS_AF=0.0446;AMR_AF=0.0461;AFR_AF=0.2194;EUR_AF=0.0507;SAS_AF=0.0164;AA=G|||;VT=SNP
4	176366166	rs10030043	T	C	100	PASS	AC=274;AF=0.0547125;AN=5008;NS=2504;DP=21718;EAS_AF=0;AMR_AF=0.0389;AFR_AF=0.1452;EUR_AF=0.0487;SAS_AF=0.0061;AA=T|||;VT=SNP
4	176366182	rs9993093	G	A	100	PASS	AC=4231;AF=0.844848;AN=5008;NS=2504;DP=22335;EAS_AF=0.9286;AMR_AF=0.9366;AFR_AF=0.5545;EUR_AF=0.9473;SAS_AF=0.9806;AA=G|||;VT=SNP
4	176366314	rs13434491	G	A	100	PASS	AC=273;AF=0.0545128;AN=5008;NS=2504;DP=17757;EAS_AF=0;AMR_AF=0.0389;AFR_AF=0.1445;EUR_AF=0.0487;SAS_AF=0.0061;AA=g|||;VT=SNP
4	176366569	rs11133097	T	C	100	PASS	AC=3949;AF=0.788538;AN=5008;NS=2504;DP=20045;EAS_AF=0.881;AMR_AF=0.8977;AFR_AF=0.41;EUR_AF=0.9443;SAS_AF=0.9673;AA=T|||;VT=SNP
4	176367087	rs75231603	C	A	100	PASS	AC=85;AF=0.0169728;AN=5008;NS=2504;DP=19165;EAS_AF=0;AMR_AF=0.0331;AFR_AF=0.0023;EUR_AF=0.0239;SAS_AF=0.0358;AA=C|||;VT=SNP
4	176367378	rs114287075	T	C	100	PASS	AC=26;AF=0.00519169;AN=5008;NS=2504;DP=19834;EAS_AF=0;AMR_AF=0.0115;AFR_AF=0;EUR_AF=0.0139;SAS_AF=0.0041;AA=T|||;VT=SNP
4	176368161	rs115556271	C	T	100	PASS	AC=33;AF=0.00658946;AN=5008;NS=2504;DP=18863;EAS_AF=0;AMR_AF=0.0159;AFR_AF=0;EUR_AF=0.0189;SAS_AF=0.0031;AA=C|||;VT=SNP
4	176368211	rs79690418	G	A	100	PASS	AC=171;AF=0.0341454;AN=5008;NS=2504;DP=17930;EAS_AF=0;AMR_AF=0.0403;AFR_AF=0.0091;EUR_AF=0.1153;SAS_AF=0.0153;AA=G|||;VT=SNP
4	176368895	rs73013843	T	G	100	PASS	AC=308;AF=0.0615016;AN=5008;NS=2504;DP=18601;EAS_AF=0;AMR_AF=0.0303;AFR_AF=0.1611;EUR_AF=0.0179;SAS_AF=0.0573;AA=T|||;VT=SNP
4	176369291	rs6821903	G	C	100	PASS	AC=1141;AF=0.227835;AN=5008;NS=2504;DP=19511;EAS_AF=0.1181;AMR_AF=0.1383;AFR_AF=0.5832;EUR_AF=0.0716;SAS_AF=0.0849;AA=C|||;VT=SNP
4	176370066	rs74402324	A	G	100	PASS	AC=214;AF=0.0427316;AN=5008;NS=2504;DP=15160;EAS_AF=0;AMR_AF=0.0288;AFR_AF=0.1127;EUR_AF=0.0388;SAS_AF=0.0061;AA=A|||;VT=SNP
4	176370319	rs13132121	T	A	100	PASS	AC=3664;AF=0.731629;AN=5008;NS=2504;DP=18412;EAS_AF=0.8819;AMR_AF=0.8487;AFR_AF=0.2708;EUR_AF=0.9274;SAS_AF=0.9151;AA=T|||;VT=SNP
4	176370331	rs13149814	G	T	100	PASS	AC=3664;AF=0.731629;AN=5008;NS=2504;DP=18071;EAS_AF=0.8819;AMR_AF=0.8501;AFR_AF=0.27;EUR_AF=0.9274;SAS_AF=0.9151;AA=G|||;VT=SNP
4	176370543	rs3923340	G	A	100	PASS	AC=186;AF=0.0371406;AN=5008;NS=2504;DP=21832;EAS_AF=0;AMR_AF=0.0259;AFR_AF=0.093;EUR_AF=0.0388;SAS_AF=0.0061;AA=G|||;VT=SNP
4	176370744	rs7442187	A	G	100	PASS	AC=1073;AF=0.214257;AN=5008;NS=2504;DP=17812;EAS_AF=0.1181;AMR_AF=0.1311;AFR_AF=0.5439;EUR_AF=0.0606;SAS_AF=0.0849;AA=G|||;VT=SNP
4	176371655	rs7434958	A	G	100	PASS	AC=3666;AF=0.732029;AN=5008;NS=2504;DP=20658;EAS_AF=0.8819;AMR_AF=0.8487;AFR_AF=0.2731;EUR_AF=0.9274;SAS_AF=0.9141;AA=A|||;VT=SNP
4	176372923	rs13115821	C	T	100	PASS	AC=54;AF=0.0107827;AN=5008;NS=2504;DP=18841;EAS_AF=0;AMR_AF=0.0187;AFR_AF=0.0023;EUR_AF=0.0348;SAS_AF=0.0031;AA=C|||;VT=SNP
4	176373230	rs75928479	G	C	100	PASS	AC=72;AF=0.014377;AN=5008;NS=2504;DP=19362;EAS_AF=0;AMR_AF=0.0159;AFR_AF=0;EUR_AF=0.0179;SAS_AF=0.044;AA=G|||;VT=SNP
4	176373394	rs116465407	A	G	100	PASS	AC=72;AF=0.014377;AN=5008;NS=2504;DP=18443;EAS_AF=0;AMR_AF=0.0159;AFR_AF=0;EUR_AF=0.0179;SAS_AF=0.044;AA=A|||;VT=SNP
4	176373776	rs4132321	T	C	100	PASS	AC=1224;AF=0.244409;AN=5008;NS=2504;DP=3316;EAS_AF=0.1181;AMR_AF=0.1412;AFR_AF=0.6437;EUR_AF=0.0726;SAS_AF=0.0849;AA=C|||;VT=SNP
4	176374175	rs13109262	T	A	100	PASS	AC=212;AF=0.0423323;AN=5008;NS=2504;DP=18156;EAS_AF=0;AMR_AF=0.0288;AFR_AF=0.1112;EUR_AF=0.0388;SAS_AF=0.0061;AA=T|||;VT=SNP
4	176374886	rs115942797	A	G	100	PASS	AC=133;AF=0.0265575;AN=5008;NS=2504;DP=19200;EAS_AF=0.001;AMR_AF=0.0159;AFR_AF=0.0356;EUR_AF=0.0159;SAS_AF=0.0593;AA=A|||;VT=SNP
4	176378202	rs11737620	T	C	100	PASS	AC=4316;AF=0.861821;AN=5008;NS=2504;DP=17757;EAS_AF=0.9812;AMR_AF=0.9568;AFR_AF=0.5764;EUR_AF=0.9732;SAS_AF=0.9427;AA=T|||;VT=SNP
4	176378561	rs7690032	G	C	100	PASS	AC=498;AF=0.0994409;AN=5008;NS=2504;DP=18566;EAS_AF=0.0188;AMR_AF=0.0317;AFR_AF=0.2837;EUR_AF=0.0258;SAS_AF=0.0573;AA=G|||;VT=SNP
4	176378706	rs7674119	T	C	100	PASS	AC=498;AF=0.0994409;AN=5008;NS=2504;DP=18461;EAS_AF=0.0188;AMR_AF=0.0317;AFR_AF=0.2837;EUR_AF=0.0258;SAS_AF=0.0573;AA=t|||;VT=SNP
4	176378939	rs10021387	C	T	100	PASS	AC=269;AF=0.0537141;AN=5008;NS=2504;DP=18619;EAS_AF=0;AMR_AF=0.0159;AFR_AF=0.1415;EUR_AF=0.0159;SAS_AF=0.0562;AA=C|||;VT=SNP
4	176379717	rs28416061	T	A	100	PASS	AC=391;AF=0.0780751;AN=5008;NS=2504;DP=13544;EAS_AF=0.1002;AMR_AF=0.0259;AFR_AF=0.1415;EUR_AF=0.0249;SAS_AF=0.0613;AA=T|||;VT=SNP
4	176380419	rs77596357	C	T	100	PASS	AC=77;AF=0.0153754;AN=5008;NS=2504;DP=14668;EAS_AF=0;AMR_AF=0.013;AFR_AF=0.0008;EUR_AF=0.0527;SAS_AF=0.0143;AA=C|||;VT=SNP
4	176382711	rs28851858	C	T	100	PASS	AC=505;AF=0.100839;AN=5008;NS=2504;DP=17625;EAS_AF=0.0188;AMR_AF=0.0317;AFR_AF=0.289;EUR_AF=0.0258;SAS_AF=0.0573;AA=t|||;VT=SNP
4	176382923	rs112048497	G	T	100	PASS	AC=477;AF=0.0952476;AN=5008;NS=2504;DP=15265;EAS_AF=0.0188;AMR_AF=0.0317;AFR_AF=0.267;EUR_AF=0.0258;SAS_AF=0.0583;AA=g|||;VT=SNP
4	176383812	rs189991869	T	C	100	PASS	AC=13;AF=0.00259585;AN=5008;NS=2504;DP=20049;EAS_AF=0;AMR_AF=0.0014;AFR_AF=0;EUR_AF=0.0119;SAS_AF=0;AA=T|||;VT=SNP
4	176384044	rs11722101	C	T	100	PASS	AC=3912;AF=0.78115;AN=5008;NS=2504;DP=14141;EAS_AF=0.9077;AMR_AF=0.9366;AFR_AF=0.3593;EUR_AF=0.9702;SAS_AF=0.9162;AA=C|||;VT=SNP
4	176384099	rs11730933	G	A	100	PASS	AC=3931;AF=0.784944;AN=5008;NS=2504;DP=18464;EAS_AF=0.9077;AMR_AF=0.938;AFR_AF=0.3729;EUR_AF=0.9702;SAS_AF=0.9162;AA=G|||;VT=SNP
4	176384410	rs28811271	T	G	100	PASS	AC=4314;AF=0.861422;AN=5008;NS=2504;DP=19360;EAS_AF=0.9812;AMR_AF=0.9568;AFR_AF=0.5741;EUR_AF=0.9742;SAS_AF=0.9427;AA=N|||;VT=SNP
4	176384644	rs147425126	G	C	100	PASS	AC=271;AF=0.0541134;AN=5008;NS=2504;DP=19578;EAS_AF=0;AMR_AF=0.0159;AFR_AF=0.143;EUR_AF=0.0159;SAS_AF=0.0562;AA=g|||;VT=SNP
4	176385019	rs182984786	A	G	100	PASS	AC=35;AF=0.00698882;AN=5008;NS=2504;DP=19849;EAS_AF=0;AMR_AF=0.0144;AFR_AF=0.0008;EUR_AF=0.0229;SAS_AF=0.001;AA=a|||;VT=SNP
4	176386158	rs116167735	G	T	100	PASS	AC=96;AF=0.0191693;AN=5008;NS=2504;DP=16214;EAS_AF=0;AMR_AF=0.1037;AFR_AF=0.0008;EUR_AF=0.0149;SAS_AF=0.0082;AA=-|||;VT=SNP
4	176386438	rs61459246	A	C	100	PASS	AC=379;AF=0.0756789;AN=5008;NS=2504;DP=18764;EAS_AF=0;AMR_AF=0.0202;AFR_AF=0.2179;EUR_AF=0.0209;SAS_AF=0.0573;AA=-|||;VT=SNP
4	176386532	rs62336886	A	G	100	PASS	AC=3644;AF=0.727636;AN=5008;NS=2504;DP=18245;EAS_AF=0.8988;AMR_AF=0.8732;AFR_AF=0.2489;EUR_AF=0.9414;SAS_AF=0.8753;AA=-|||;VT=SNP
4	176386645	rs62336887	G	A	100	PASS	AC=2622;AF=0.523562;AN=5008;NS=2504;DP=18513;EAS_AF=0.6419;AMR_AF=0.6398;AFR_AF=0.1498;EUR_AF=0.7406;SAS_AF=0.6012;AA=-|||;VT=SNP
4	176386819	rs151062665	C	T	100	PASS	AC=78;AF=0.0155751;AN=5008;NS=2504;DP=20169;EAS_AF=0.001;AMR_AF=0.036;AFR_AF=0.003;EUR_AF=0.0348;SAS_AF=0.0133;AA=-|||;VT=SNP
4	176387552	rs185414659	G	T	100	PASS	AC=28;AF=0.00559105;AN=5008;NS=2504;DP=18283;EAS_AF=0;AMR_AF=0.0086;AFR_AF=0;EUR_AF=0.0179;SAS_AF=0.0041;AA=g|||;VT=SNP
4	176387839	rs146971263	C	T	100	PASS	AC=39;AF=0.00778754;AN=5008;NS=2504;DP=17062;EAS_AF=0.001;AMR_AF=0.0115;AFR_AF=0.0053;EUR_AF=0.0219;SAS_AF=0.001;AA=C|||;VT=SNP
4	176388155	rs10033608	T	G	100	PASS	AC=3613;AF=0.721446;AN=5008;NS=2504;DP=17246;EAS_AF=0.8988;AMR_AF=0.8703;AFR_AF=0.2269;EUR_AF=0.9414;SAS_AF=0.8753;AA=T|||;VT=SNP
4	176389885	rs187061053	T	C	100	PASS	AC=60;AF=0.0119808;AN=5008;NS=2504;DP=9794;EAS_AF=0.001;AMR_AF=0.0159;AFR_AF=0.0008;EUR_AF=0.0308;SAS_AF=0.0164;AA=N|||;VT=SNP
4	176391372	rs10461336	T	C	100	PASS	AC=3612;AF=0.721246;AN=5008;NS=2504;DP=17554;EAS_AF=0.8998;AMR_AF=0.8718;AFR_AF=0.2254;EUR_AF=0.9384;SAS_AF=0.8773;AA=t|||;VT=SNP
4	176391638	rs138139717	C	A	100	PASS	AC=39;AF=0.00778754;AN=5008;NS=2504;DP=15338;EAS_AF=0;AMR_AF=0.013;AFR_AF=0.0068;EUR_AF=0.0199;SAS_AF=0.001;AA=c|||;VT=SNP
4	176392011	rs9790521	G	A	100	PASS	AC=3800;AF=0.758786;AN=5008;NS=2504;DP=14809;EAS_AF=0.8968;AMR_AF=0.889;AFR_AF=0.3517;EUR_AF=0.9533;SAS_AF=0.8742;AA=g|||;VT=SNP
4	176392095	rs114357824	C	T	100	PASS	AC=159;AF=0.0317492;AN=5008;NS=2504;DP=14789;EAS_AF=0;AMR_AF=0.0202;AFR_AF=0.0908;EUR_AF=0.0239;SAS_AF=0.001;AA=c|||;VT=SNP
4	176392270	rs141842756	A	G	100	PASS	AC=39;AF=0.00778754;AN=5008;NS=2504;DP=19446;EAS_AF=0;AMR_AF=0.013;AFR_AF=0.0068;EUR_AF=0.0199;SAS_AF=0.001;AA=a|||;VT=SNP
4	176393194	rs7699269	A	G	100	PASS	AC=3638;AF=0.726438;AN=5008;NS=2504;DP=16737;EAS_AF=0.9028;AMR_AF=0.8646;AFR_AF=0.2685;EUR_AF=0.9105;SAS_AF=0.8763;AA=a|||;VT=SNP
4	176393666	rs78261642	G	A	100	PASS	AC=269;AF=0.0537141;AN=5008;NS=2504;DP=13971;EAS_AF=0;AMR_AF=0.013;AFR_AF=0.143;EUR_AF=0.0169;SAS_AF=0.0552;AA=g|||;VT=SNP
4	176393884	rs73013897	G	A	100	PASS	AC=261;AF=0.0521166;AN=5008;NS=2504;DP=16082;EAS_AF=0;AMR_AF=0.0259;AFR_AF=0.1679;EUR_AF=0.0199;SAS_AF=0.001;AA=g|||;VT=SNP
4	176393932	rs13136344	T	A	100	PASS	AC=3640;AF=0.726837;AN=5008;NS=2504;DP=17437;EAS_AF=0.9028;AMR_AF=0.8646;AFR_AF=0.27;EUR_AF=0.9105;SAS_AF=0.8763;AA=t|||;VT=SNP
4	176393965	rs7654458	A	G	100	PASS	AC=4153;AF=0.829273;AN=5008;NS=2504;DP=18006;EAS_AF=0.9782;AMR_AF=0.9294;AFR_AF=0.5129;EUR_AF=0.9165;SAS_AF=0.9427;AA=a|||;VT=SNP
4	176393981	rs114890308	C	T	100	PASS	AC=62;AF=0.0123802;AN=5008;NS=2504;DP=17894;EAS_AF=0;AMR_AF=0.0231;AFR_AF=0.0038;EUR_AF=0.0408;SAS_AF=0;AA=c|||;VT=SNP
4	176393985	rs73013899	G	A	100	PASS	AC=262;AF=0.0523163;AN=5008;NS=2504;DP=17774;EAS_AF=0;AMR_AF=0.0259;AFR_AF=0.1687;EUR_AF=0.0199;SAS_AF=0.001;AA=g|||;VT=SNP
4	176394446	rs150128785	G	A	100	PASS	AC=62;AF=0.0123802;AN=5008;NS=2504;DP=14943;EAS_AF=0;AMR_AF=0.0231;AFR_AF=0.0038;EUR_AF=0.0408;SAS_AF=0;AA=g|||;VT=SNP
4	176394472	rs113153879	A	G	100	PASS	AC=262;AF=0.0523163;AN=5008;NS=2504;DP=14120;EAS_AF=0;AMR_AF=0.0259;AFR_AF=0.1687;EUR_AF=0.0199;SAS_AF=0.001;AA=N|||;VT=SNP
4	176394488	rs188158431	G	A	100	PASS	AC=15;AF=0.00299521;AN=5008;NS=2504;DP=13645;EAS_AF=0;AMR_AF=0.0014;AFR_AF=0;EUR_AF=0.0139;SAS_AF=0;AA=N|||;VT=SNP
4	176394997	rs148894724	C	G	100	PASS	AC=62;AF=0.0123802;AN=5008;NS=2504;DP=16179;EAS_AF=0;AMR_AF=0.0231;AFR_AF=0.0038;EUR_AF=0.0408;SAS_AF=0;AA=c|||;VT=SNP
4	176395396	rs12507959	G	A	100	PASS	AC=3594;AF=0.717652;AN=5008;NS=2504;DP=18544;EAS_AF=0.9038;AMR_AF=0.8602;AFR_AF=0.236;EUR_AF=0.9105;SAS_AF=0.8773;AA=g|||;VT=SNP
4	176395657	rs7666979	A	G	100	PASS	AC=262;AF=0.0523163;AN=5008;NS=2504;DP=18043;EAS_AF=0;AMR_AF=0.0259;AFR_AF=0.1687;EUR_AF=0.0199;SAS_AF=0.001;AA=a|||;VT=SNP
4	176396127	rs7693585	G	A	100	PASS	AC=4150;AF=0.828674;AN=5008;NS=2504;DP=17154;EAS_AF=0.9782;AMR_AF=0.9294;AFR_AF=0.5106;EUR_AF=0.9165;SAS_AF=0.9427;AA=g|||;VT=SNP
4	176396384	rs56295205	T	C	100	PASS	AC=261;AF=0.0521166;AN=5008;NS=2504;DP=12833;EAS_AF=0;AMR_AF=0.0259;AFR_AF=0.1679;EUR_AF=0.0199;SAS_AF=0.001;AA=t|||;VT=SNP
4	176396492	rs56898786	T	G	100	PASS	AC=262;AF=0.0523163;AN=5008;NS=2504;DP=11856;EAS_AF=0;AMR_AF=0.0259;AFR_AF=0.1687;EUR_AF=0.0199;SAS_AF=0.001;AA=t|||;VT=SNP
4	176396679	rs116660498	G	A	100	PASS	AC=79;AF=0.0157748;AN=5008;NS=2504;DP=14501;EAS_AF=0;AMR_AF=0.0346;AFR_AF=0.0023;EUR_AF=0.0467;SAS_AF=0.0051;AA=g|||;VT=SNP
4	176397835	rs28663612	G	A	100	PASS	AC=278;AF=0.0555112;AN=5008;NS=2504;DP=17428;EAS_AF=0;AMR_AF=0.013;AFR_AF=0.1498;EUR_AF=0.0169;SAS_AF=0.0552;AA=G|||;VT=SNP
4	176398197	rs71613755	A	G	100	PASS	AC=22;AF=0.00439297;AN=5008;NS=2504;DP=19305;EAS_AF=0;AMR_AF=0.0086;AFR_AF=0.0008;EUR_AF=0.0129;SAS_AF=0.002;AA=A|||;VT=SNP
4	176398260	rs58281439	T	A	100	PASS	AC=262;AF=0.0523163;AN=5008;NS=2504;DP=18129;EAS_AF=0;AMR_AF=0.0259;AFR_AF=0.1687;EUR_AF=0.0199;SAS_AF=0.001;AA=T|||;VT=SNP
4	176398766	rs78351724	C	A	100	PASS	AC=62;AF=0.0123802;AN=5008;NS=2504;DP=15229;EAS_AF=0;AMR_AF=0.0231;AFR_AF=0.0038;EUR_AF=0.0408;SAS_AF=0;AA=C|||;VT=SNP
4	176399505	rs143278347	A	G	100	PASS	AC=43;AF=0.00858626;AN=5008;NS=2504;DP=13902;EAS_AF=0;AMR_AF=0.013;AFR_AF=0.0098;EUR_AF=0.0199;SAS_AF=0.001;AA=A|||;VT=SNP
4	176399587	rs13107001	G	A	100	PASS	AC=3600;AF=0.71885;AN=5008;NS=2504;DP=13995;EAS_AF=0.9038;AMR_AF=0.8602;AFR_AF=0.2352;EUR_AF=0.9095;SAS_AF=0.8855;AA=G|||;VT=SNP
4	176400096	rs116509572	G	A	100	PASS	AC=278;AF=0.0555112;AN=5008;NS=2504;DP=13503;EAS_AF=0;AMR_AF=0.013;AFR_AF=0.1498;EUR_AF=0.0169;SAS_AF=0.0552;AA=G|||;VT=SNP
4	176400683	rs10008412	A	G	100	PASS	AC=4748;AF=0.948083;AN=5008;NS=2504;DP=13963;EAS_AF=1;AMR_AF=0.9741;AFR_AF=0.8328;EUR_AF=0.9801;SAS_AF=0.999;AA=A|||;VT=SNP
4	176402338	rs115040097	G	A	100	PASS	AC=56;AF=0.0111821;AN=5008;NS=2504;DP=16453;EAS_AF=0;AMR_AF=0.0202;AFR_AF=0.0038;EUR_AF=0.0368;SAS_AF=0;AA=G|||;VT=SNP
4	176402436	rs150501114	T	C	100	PASS	AC=62;AF=0.0123802;AN=5008;NS=2504;DP=17172;EAS_AF=0;AMR_AF=0.0231;AFR_AF=0.0038;EUR_AF=0.0408;SAS_AF=0;AA=T|||;VT=SNP
4	176402450	rs10213215	T	G	100	PASS	AC=4748;AF=0.948083;AN=5008;NS=2504;DP=17400;EAS_AF=1;AMR_AF=0.9741;AFR_AF=0.8328;EUR_AF=0.9801;SAS_AF=0.999;AA=G|||;VT=SNP
4	176404273	rs11133098	C	T	100	PASS	AC=4717;AF=0.941893;AN=5008;NS=2504;DP=16207;EAS_AF=0.9782;AMR_AF=0.9741;AFR_AF=0.8268;EUR_AF=0.9801;SAS_AF=0.998;AA=C|||;VT=SNP
4	176404544	rs13125452	T	G	100	PASS	AC=3666;AF=0.732029;AN=5008;NS=2504;DP=17756;EAS_AF=0.9048;AMR_AF=0.8646;AFR_AF=0.2784;EUR_AF=0.9135;SAS_AF=0.8865;AA=T|||;VT=SNP
4	176404760	rs10021173	A	G	100	PASS	AC=4740;AF=0.946486;AN=5008;NS=2504;DP=18147;EAS_AF=1;AMR_AF=0.9741;AFR_AF=0.8268;EUR_AF=0.9801;SAS_AF=0.999;AA=G|||;VT=SNP
4	176405209	rs4485766	C	A	100	PASS	AC=4717;AF=0.941893;AN=5008;NS=2504;DP=16550;EAS_AF=0.9782;AMR_AF=0.9741;AFR_AF=0.8268;EUR_AF=0.9801;SAS_AF=0.998;AA=c|||;VT=SNP
4	176405880	rs138764449	C	T	100	PASS	AC=67;AF=0.0133786;AN=5008;NS=2504;DP=14443;EAS_AF=0;AMR_AF=0.0231;AFR_AF=0.0068;EUR_AF=0.0408;SAS_AF=0.001;AA=C|||;VT=SNP
4	176406296	rs141756051	G	T	100	PASS	AC=31;AF=0.0061901;AN=5008;NS=2504;DP=15133;EAS_AF=0;AMR_AF=0.0086;AFR_AF=0.0023;EUR_AF=0.0209;SAS_AF=0.001;AA=G|||;VT=SNP
4	176406663	rs4690666	T	C	100	PASS	AC=4184;AF=0.835463;AN=5008;NS=2504;DP=15371;EAS_AF=0.9266;AMR_AF=0.9049;AFR_AF=0.5454;EUR_AF=0.9732;SAS_AF=0.9427;AA=C|||;VT=SNP
4	176407329	rs7668871	T	G	100	PASS	AC=4178;AF=0.834265;AN=5008;NS=2504;DP=15742;EAS_AF=0.9266;AMR_AF=0.9049;AFR_AF=0.5401;EUR_AF=0.9742;SAS_AF=0.9427;AA=T|||;VT=SNP
4	176407376	rs7686642	C	T	100	PASS	AC=4176;AF=0.833866;AN=5008;NS=2504;DP=14857;EAS_AF=0.9266;AMR_AF=0.9049;AFR_AF=0.5393;EUR_AF=0.9732;SAS_AF=0.9427;AA=C|||;VT=SNP
4	176407739	rs7664689	A	G	100	PASS	AC=4176;AF=0.833866;AN=5008;NS=2504;DP=14660;EAS_AF=0.9266;AMR_AF=0.9049;AFR_AF=0.5393;EUR_AF=0.9732;SAS_AF=0.9427;AA=G|||;VT=SNP
4	176407986	rs77438431	T	C	100	PASS	AC=64;AF=0.0127796;AN=5008;NS=2504;DP=18079;EAS_AF=0.001;AMR_AF=0.0231;AFR_AF=0.0045;EUR_AF=0.0408;SAS_AF=0;AA=T|||;VT=SNP
4	176408657	rs4635763	T	C	100	PASS	AC=4177;AF=0.834065;AN=5008;NS=2504;DP=17220;EAS_AF=0.9266;AMR_AF=0.9049;AFR_AF=0.5401;EUR_AF=0.9732;SAS_AF=0.9427;AA=C|||;VT=SNP
4	176408673	rs4383565	A	G	100	PASS	AC=4178;AF=0.834265;AN=5008;NS=2504;DP=17487;EAS_AF=0.9266;AMR_AF=0.9049;AFR_AF=0.5408;EUR_AF=0.9732;SAS_AF=0.9427;AA=G|||;VT=SNP
4	176409727	rs6847446	A	T	100	PASS	AC=3745;AF=0.747804;AN=5008;NS=2504;DP=19725;EAS_AF=0.9048;AMR_AF=0.8876;AFR_AF=0.2935;EUR_AF=0.9553;SAS_AF=0.8875;AA=A|||;VT=SNP
4	176409879	rs10030432	G	A	100	PASS	AC=4174;AF=0.833466;AN=5008;NS=2504;DP=19966;EAS_AF=0.9266;AMR_AF=0.9049;AFR_AF=0.5378;EUR_AF=0.9732;SAS_AF=0.9427;AA=A|||;VT=SNP
4	176410587	rs6829020	C	A	100	PASS	AC=2558;AF=0.510783;AN=5008;NS=2504;DP=19747;EAS_AF=0.6617;AMR_AF=0.5533;AFR_AF=0.1309;EUR_AF=0.7316;SAS_AF=0.6115;AA=C|||;VT=SNP
4	176410945	rs145989838	C	G	100	PASS	AC=61;AF=0.0121805;AN=5008;NS=2504;DP=19016;EAS_AF=0;AMR_AF=0.0216;AFR_AF=0.0038;EUR_AF=0.0408;SAS_AF=0;AA=C|||;VT=SNP
4	176412679	rs6824558	T	C	100	PASS	AC=78;AF=0.0155751;AN=5008;NS=2504;DP=15213;EAS_AF=0;AMR_AF=0.0288;AFR_AF=0.0023;EUR_AF=0.0189;SAS_AF=0.0368;AA=T|||;VT=SNP
4	176412875	rs184656520	G	A	100	PASS	AC=31;AF=0.0061901;AN=5008;NS=2504;DP=15252;EAS_AF=0.001;AMR_AF=0.0101;AFR_AF=0.0015;EUR_AF=0.0209;SAS_AF=0;AA=g|||;VT=SNP
4	176419147	rs146599928	A	G	100	PASS	AC=24;AF=0.00479233;AN=5008;NS=2504;DP=18078;EAS_AF=0;AMR_AF=0.0101;AFR_AF=0;EUR_AF=0.0169;SAS_AF=0;AA=a|||;VT=SNP
4	176419981	rs116538900	G	A	100	PASS	AC=53;AF=0.0105831;AN=5008;NS=2504;DP=18468;EAS_AF=0;AMR_AF=0.0144;AFR_AF=0;EUR_AF=0.0308;SAS_AF=0.0123;AA=G|||;VT=SNP
4	176420838	rs76003992	C	T	100	PASS	AC=81;AF=0.0161741;AN=5008;NS=2504;DP=16066;EAS_AF=0.001;AMR_AF=0.0346;AFR_AF=0.0015;EUR_AF=0.0388;SAS_AF=0.0153;AA=g|||;VT=SNP
4	176422367	rs12501144	A	G	100	PASS	AC=121;AF=0.0241613;AN=5008;NS=2504;DP=10480;EAS_AF=0;AMR_AF=0.1225;AFR_AF=0;EUR_AF=0.0209;SAS_AF=0.0153;AA=A|||;VT=SNP
4	176426872	rs77287117	C	T	100	PASS	AC=34;AF=0.00678914;AN=5008;NS=2504;DP=16457;EAS_AF=0.001;AMR_AF=0.013;AFR_AF=0;EUR_AF=0.0089;SAS_AF=0.0153;AA=C|||;VT=SNP
4	176430142	rs77908966	A	T	100	PASS	AC=51;AF=0.0101837;AN=5008;NS=2504;DP=16305;EAS_AF=0;AMR_AF=0.0086;AFR_AF=0.0015;EUR_AF=0.0427;SAS_AF=0;AA=A|||;VT=SNP
4	176430161	rs76757411	A	G	100	PASS	AC=70;AF=0.0139776;AN=5008;NS=2504;DP=16256;EAS_AF=0;AMR_AF=0.0187;AFR_AF=0.0008;EUR_AF=0.0318;SAS_AF=0.0245;AA=A|||;VT=SNP
4	176431598	rs114397078	T	C	100	PASS	AC=28;AF=0.00559105;AN=5008;NS=2504;DP=17076;EAS_AF=0;AMR_AF=0.0101;AFR_AF=0.0008;EUR_AF=0.0189;SAS_AF=0.001;AA=T|||;VT=SNP
4	176432982	rs10015016	A	G	100	PASS	AC=474;AF=0.0946486;AN=5008;NS=2504;DP=17786;EAS_AF=0;AMR_AF=0.0461;AFR_AF=0.2965;EUR_AF=0.0288;SAS_AF=0.0215;AA=A|||;VT=SNP
4	176433708	rs62336911	C	T	100	PASS	AC=83;AF=0.0165735;AN=5008;NS=2504;DP=16540;EAS_AF=0.002;AMR_AF=0.0216;AFR_AF=0.0015;EUR_AF=0.0388;SAS_AF=0.0256;AA=C|||;VT=SNP
4	176434920	rs149120536	A	G	100	PASS	AC=56;AF=0.0111821;AN=5008;NS=2504;DP=19420;EAS_AF=0;AMR_AF=0.0072;AFR_AF=0.0008;EUR_AF=0.0189;SAS_AF=0.0317;AA=A|||;VT=SNP
4	176437038	rs143426868	G	A	100	PASS	AC=63;AF=0.0125799;AN=5008;NS=2504;DP=16381;EAS_AF=0;AMR_AF=0.0202;AFR_AF=0;EUR_AF=0.0348;SAS_AF=0.0143;AA=G|||;VT=SNP
4	176437193	rs144389895	G	A	100	PASS	AC=22;AF=0.00439297;AN=5008;NS=2504;DP=19084;EAS_AF=0;AMR_AF=0.0058;AFR_AF=0.0015;EUR_AF=0.0109;SAS_AF=0.0051;AA=G|||;VT=SNP
4	176440154	rs74999106	A	G	100	PASS	AC=25;AF=0.00499201;AN=5008;NS=2504;DP=11734;EAS_AF=0;AMR_AF=0.0043;AFR_AF=0;EUR_AF=0.0219;SAS_AF=0;AA=A|||;VT=SNP
4	176440985	rs114190594	C	A	100	PASS	AC=27;AF=0.00539137;AN=5008;NS=2504;DP=17610;EAS_AF=0;AMR_AF=0.0072;AFR_AF=0.0015;EUR_AF=0.0199;SAS_AF=0;AA=C|||;VT=SNP
4	176442898	rs114229826	G	A	100	PASS	AC=58;AF=0.0115815;AN=5008;NS=2504;DP=20154;EAS_AF=0;AMR_AF=0.0072;AFR_AF=0.0015;EUR_AF=0.0189;SAS_AF=0.0327;AA=G|||;VT=SNP
4	176445177	rs114493857	T	C	100	PASS	AC=48;AF=0.00958466;AN=5008;NS=2504;DP=16902;EAS_AF=0;AMR_AF=0.0144;AFR_AF=0.0023;EUR_AF=0.0318;SAS_AF=0.0031;AA=T|||;VT=SNP
4	176446217	rs116500661	T	G	100	PASS	AC=32;AF=0.00638978;AN=5008;NS=2504;DP=15982;EAS_AF=0;AMR_AF=0.0115;AFR_AF=0.0008;EUR_AF=0.0189;SAS_AF=0.0041;AA=T|||;VT=SNP
4	176447429	rs76554680	A	C	100	PASS	AC=49;AF=0.00978435;AN=5008;NS=2504;DP=17813;EAS_AF=0;AMR_AF=0.0115;AFR_AF=0.0015;EUR_AF=0.0338;SAS_AF=0.0051;AA=A|||;VT=SNP
4	176448025	rs34607046	G	A	100	PASS	AC=737;AF=0.147165;AN=5008;NS=2504;DP=13896;EAS_AF=0.2679;AMR_AF=0.281;AFR_AF=0.0068;EUR_AF=0.1183;SAS_AF=0.1472;AA=G|||;VT=SNP
4	176448607	rs79700924	C	T	100	PASS	AC=71;AF=0.0141773;AN=5008;NS=2504;DP=16412;EAS_AF=0;AMR_AF=0.0115;AFR_AF=0;EUR_AF=0.0477;SAS_AF=0.0153;AA=C|||;VT=SNP
4	176449752	rs137911838	G	A	100	PASS	AC=27;AF=0.00539137;AN=5008;NS=2504;DP=17708;EAS_AF=0;AMR_AF=0.0058;AFR_AF=0.0015;EUR_AF=0.0199;SAS_AF=0.001;AA=G|||;VT=SNP
4	176455149	rs137944821	C	T	100	PASS	AC=56;AF=0.0111821;AN=5008;NS=2504;DP=19309;EAS_AF=0;AMR_AF=0.0058;AFR_AF=0.0008;EUR_AF=0.0199;SAS_AF=0.0317;AA=C|||;VT=SNP
4	176457646	rs34184877	G	A	100	PASS	AC=431;AF=0.0860623;AN=5008;NS=2504;DP=13727;EAS_AF=0.0446;AMR_AF=0.0836;AFR_AF=0.0121;EUR_AF=0.2266;SAS_AF=0.0859;AA=G|||;VT=SNP
4	176458015	rs71613759	T	A	100	PASS	AC=431;AF=0.0860623;AN=5008;NS=2504;DP=14385;EAS_AF=0.0446;AMR_AF=0.0836;AFR_AF=0.0121;EUR_AF=0.2266;SAS_AF=0.0859;AA=T|||;VT=SNP
4	176458207	rs150639299	G	A	100	PASS	AC=27;AF=0.00539137;AN=5008;NS=2504;DP=14289;EAS_AF=0;AMR_AF=0.0058;AFR_AF=0.0008;EUR_AF=0.0209;SAS_AF=0.001;AA=G|||;VT=SNP
4	176472406	rs115184021	C	T	100	PASS	AC=81;AF=0.0161741;AN=5008;NS=2504;DP=17774;EAS_AF=0;AMR_AF=0.0317;AFR_AF=0.0023;EUR_AF=0.0169;SAS_AF=0.0399;AA=C|||;VT=SNP
4	176474374	rs145041009	G	A	100	PASS	AC=26;AF=0.00519169;AN=5008;NS=2504;DP=13236;EAS_AF=0.001;AMR_AF=0;AFR_AF=0.0008;EUR_AF=0.0149;SAS_AF=0.0092;AA=G|||;VT=SNP
4	176474430	rs145620383	A	G	100	PASS	AC=26;AF=0.00519169;AN=5008;NS=2504;DP=14630;EAS_AF=0;AMR_AF=0.0072;AFR_AF=0.0015;EUR_AF=0.0189;SAS_AF=0;AA=A|||;VT=SNP
4	176475515	rs78105776	G	A	100	PASS	AC=79;AF=0.0157748;AN=5008;NS=2504;DP=16749;EAS_AF=0;AMR_AF=0.0159;AFR_AF=0.0008;EUR_AF=0.0517;SAS_AF=0.0153;AA=G|||;VT=SNP
4	176476127	rs7687495	A	G	100	PASS	AC=465;AF=0.0928514;AN=5008;NS=2504;DP=15303;EAS_AF=0;AMR_AF=0.0476;AFR_AF=0.289;EUR_AF=0.0288;SAS_AF=0.0215;AA=A|||;VT=SNP
4	176476210	rs10866378	T	C	100	PASS	AC=2586;AF=0.516374;AN=5008;NS=2504;DP=15350;EAS_AF=0.5813;AMR_AF=0.7061;AFR_AF=0.1354;EUR_AF=0.67;SAS_AF=0.6718;AA=T|||;VT=SNP
4	176477718	rs74793655	T	G	100	PASS	AC=59;AF=0.0117812;AN=5008;NS=2504;DP=18054;EAS_AF=0;AMR_AF=0.0058;AFR_AF=0.0008;EUR_AF=0.0219;SAS_AF=0.0327;AA=T|||;VT=SNP
4	176477944	rs4690477	C	T	100	PASS	AC=3693;AF=0.73742;AN=5008;NS=2504;DP=15480;EAS_AF=0.8859;AMR_AF=0.9121;AFR_AF=0.23;EUR_AF=0.9602;SAS_AF=0.9172;AA=C|||;VT=SNP
4	176478753	rs79031013	T	C	100	PASS	AC=223;AF=0.0445288;AN=5008;NS=2504;DP=16978;EAS_AF=0;AMR_AF=0.1427;AFR_AF=0.0053;EUR_AF=0.0915;SAS_AF=0.0256;AA=T|||;VT=SNP
4	176479834	rs55837486	C	T	100	PASS	AC=104;AF=0.0207668;AN=5008;NS=2504;DP=11314;EAS_AF=0;AMR_AF=0.0231;AFR_AF=0.0061;EUR_AF=0.0586;SAS_AF=0.0215;AA=C|||;VT=SNP
4	176481367	rs74781990	G	A	100	PASS	AC=357;AF=0.0712859;AN=5008;NS=2504;DP=12373;EAS_AF=0.1359;AMR_AF=0.013;AFR_AF=0.0983;EUR_AF=0.0209;SAS_AF=0.0613;AA=A|||;VT=SNP
4	176482196	rs7692246	A	C	100	PASS	AC=1240;AF=0.247604;AN=5008;NS=2504;DP=18114;EAS_AF=0.2659;AMR_AF=0.3689;AFR_AF=0.1747;EUR_AF=0.2972;SAS_AF=0.1902;AA=A|||;VT=SNP
4	176483425	rs28554040	A	G	100	PASS	AC=1123;AF=0.224241;AN=5008;NS=2504;DP=17051;EAS_AF=0.2589;AMR_AF=0.3487;AFR_AF=0.211;EUR_AF=0.1819;SAS_AF=0.1616;AA=A|||;VT=SNP
4	176484440	rs4547752	G	C	100	PASS	AC=2900;AF=0.579073;AN=5008;NS=2504;DP=14129;EAS_AF=0.6111;AMR_AF=0.7925;AFR_AF=0.2428;EUR_AF=0.7296;SAS_AF=0.6943;AA=G|||;VT=SNP
4	176485013	rs62336952	G	A	100	PASS	AC=1633;AF=0.326078;AN=5008;NS=2504;DP=18859;EAS_AF=0.3036;AMR_AF=0.4135;AFR_AF=0.0439;EUR_AF=0.4861;SAS_AF=0.5041;AA=G|||;VT=SNP
4	176485606	rs9884519	T	C	100	PASS	AC=338;AF=0.067492;AN=5008;NS=2504;DP=18552;EAS_AF=0;AMR_AF=0.036;AFR_AF=0.1982;EUR_AF=0.0288;SAS_AF=0.0225;AA=T|||;VT=SNP
4	176487623	rs4311268	G	T	100	PASS	AC=1523;AF=0.304113;AN=5008;NS=2504;DP=16702;EAS_AF=0.4484;AMR_AF=0.389;AFR_AF=0.2118;EUR_AF=0.2167;SAS_AF=0.3098;AA=G|||;VT=SNP
4	176488434	rs11941314	C	T	100	PASS	AC=1470;AF=0.29353;AN=5008;NS=2504;DP=19570;EAS_AF=0.4504;AMR_AF=0.389;AFR_AF=0.2239;EUR_AF=0.1978;SAS_AF=0.2566;AA=C|||;VT=SNP
4	176489052	rs62336954	A	C	100	PASS	AC=101;AF=0.0201677;AN=5008;NS=2504;DP=16723;EAS_AF=0.0079;AMR_AF=0.036;AFR_AF=0.0174;EUR_AF=0.0288;SAS_AF=0.0164;AA=A|||;VT=SNP
4	176490057	rs147942587	T	C	100	PASS	AC=43;AF=0.00858626;AN=5008;NS=2504;DP=18610;EAS_AF=0.001;AMR_AF=0.0144;AFR_AF=0.0015;EUR_AF=0.0129;SAS_AF=0.0174;AA=T|||;VT=SNP
4	176491850	rs11735559	C	A	100	PASS	AC=1638;AF=0.327077;AN=5008;NS=2504;DP=17852;EAS_AF=0.3046;AMR_AF=0.4164;AFR_AF=0.0446;EUR_AF=0.4871;SAS_AF=0.5041;AA=C|||;VT=SNP
4	176492386	rs115903601	A	T	100	PASS	AC=16;AF=0.00319489;AN=5008;NS=2504;DP=18641;EAS_AF=0;AMR_AF=0.0043;AFR_AF=0;EUR_AF=0.0089;SAS_AF=0.0041;AA=A|||;VT=SNP
4	176494643	rs114899107	G	A	100	PASS	AC=47;AF=0.00938498;AN=5008;NS=2504;DP=17798;EAS_AF=0;AMR_AF=0.0115;AFR_AF=0.0015;EUR_AF=0.0318;SAS_AF=0.0051;AA=G|||;VT=SNP
4	176495792	rs72700800	C	T	100	PASS	AC=48;AF=0.00958466;AN=5008;NS=2504;DP=18981;EAS_AF=0;AMR_AF=0.0115;AFR_AF=0.0038;EUR_AF=0.0219;SAS_AF=0.0133;AA=c|||;VT=SNP
4	176495911	rs4458413	C	G	100	PASS	AC=1884;AF=0.376198;AN=5008;NS=2504;DP=16591;EAS_AF=0.3065;AMR_AF=0.4827;AFR_AF=0.0545;EUR_AF=0.6531;SAS_AF=0.5225;AA=C|||;VT=SNP
4	176496244	rs4643758	A	T	100	PASS	AC=4664;AF=0.93131;AN=5008;NS=2504;DP=19459;EAS_AF=1;AMR_AF=0.9625;AFR_AF=0.7995;EUR_AF=0.9702;SAS_AF=0.9765;AA=T|||;VT=SNP
4	176496410	rs114130407	T	C	100	PASS	AC=75;AF=0.014976;AN=5008;NS=2504;DP=19039;EAS_AF=0;AMR_AF=0.013;AFR_AF=0.0008;EUR_AF=0.0378;SAS_AF=0.0276;AA=T|||;VT=SNP
4	176496745	rs116441350	A	C	100	PASS	AC=26;AF=0.00519169;AN=5008;NS=2504;DP=19736;EAS_AF=0.001;AMR_AF=0;AFR_AF=0.0008;EUR_AF=0.0149;SAS_AF=0.0092;AA=A|||;VT=SNP
4	176497295	rs10002667	C	T	100	PASS	AC=1437;AF=0.286941;AN=5008;NS=2504;DP=19720;EAS_AF=0.4514;AMR_AF=0.3833;AFR_AF=0.2005;EUR_AF=0.1978;SAS_AF=0.2577;AA=C|||;VT=SNP
4	176499957	rs12646092	G	C	100	PASS	AC=1436;AF=0.286741;AN=5008;NS=2504;DP=17384;EAS_AF=0.4395;AMR_AF=0.3761;AFR_AF=0.2292;EUR_AF=0.174;SAS_AF=0.2597;AA=G|||;VT=SNP
4	176500269	rs12646817	G	A	100	PASS	AC=775;AF=0.154752;AN=5008;NS=2504;DP=17091;EAS_AF=0.2421;AMR_AF=0.3098;AFR_AF=0.0121;EUR_AF=0.1561;SAS_AF=0.1462;AA=G|||;VT=SNP
4	176501078	rs10010054	A	G	100	PASS	AC=1307;AF=0.260982;AN=5008;NS=2504;DP=11214;EAS_AF=0.4454;AMR_AF=0.3703;AFR_AF=0.1346;EUR_AF=0.17;SAS_AF=0.2577;AA=A|||;VT=SNP
4	176501457	rs146843347	G	A	100	PASS	AC=22;AF=0.00439297;AN=5008;NS=2504;DP=11611;EAS_AF=0;AMR_AF=0.0101;AFR_AF=0;EUR_AF=0.0139;SAS_AF=0.001;AA=G|||;VT=SNP
4	176501973	rs116449392	A	T	100	PASS	AC=73;AF=0.0145767;AN=5008;NS=2504;DP=15734;EAS_AF=0;AMR_AF=0.0144;AFR_AF=0.0008;EUR_AF=0.0388;SAS_AF=0.0235;AA=A|||;VT=SNP
4	176502740	rs12502137	C	A	100	PASS	AC=1290;AF=0.257588;AN=5008;NS=2504;DP=20375;EAS_AF=0.4444;AMR_AF=0.3674;AFR_AF=0.1241;EUR_AF=0.17;SAS_AF=0.2577;AA=C|||;VT=SNP
4	176502796	rs142046067	G	A	100	PASS	AC=52;AF=0.0103834;AN=5008;NS=2504;DP=21218;EAS_AF=0.001;AMR_AF=0.0101;AFR_AF=0;EUR_AF=0.0209;SAS_AF=0.0235;AA=G|||;VT=SNP
4	176503265	rs115283264	T	A	100	PASS	AC=33;AF=0.00658946;AN=5008;NS=2504;DP=16719;EAS_AF=0.001;AMR_AF=0.0014;AFR_AF=0.0008;EUR_AF=0.0189;SAS_AF=0.0112;AA=T|||;VT=SNP
4	176503481	rs12510595	G	A	100	PASS	AC=1503;AF=0.30012;AN=5008;NS=2504;DP=16214;EAS_AF=0.253;AMR_AF=0.3545;AFR_AF=0.0469;EUR_AF=0.4692;SAS_AF=0.4785;AA=G|||;VT=SNP
4	176503646	rs11133105	T	A	100	PASS	AC=358;AF=0.0714856;AN=5008;NS=2504;DP=17266;EAS_AF=0.2034;AMR_AF=0.0418;AFR_AF=0.003;EUR_AF=0.0119;SAS_AF=0.1104;AA=T|||;VT=SNP
4	176504473	rs28506800	G	A	100	PASS	AC=1377;AF=0.27496;AN=5008;NS=2504;DP=13944;EAS_AF=0.4444;AMR_AF=0.3746;AFR_AF=0.1868;EUR_AF=0.169;SAS_AF=0.2577;AA=-|||;VT=SNP
4	176504589	rs144953944	G	A	100	PASS	AC=49;AF=0.00978435;AN=5008;NS=2504;DP=17621;EAS_AF=0;AMR_AF=0.0115;AFR_AF=0.0015;EUR_AF=0.0338;SAS_AF=0.0051;AA=G|||;VT=SNP
4	176504741	rs79144467	G	T	100	PASS	AC=16;AF=0.00319489;AN=5008;NS=2504;DP=15745;EAS_AF=0;AMR_AF=0.0029;AFR_AF=0;EUR_AF=0.0139;SAS_AF=0;AA=G|||;VT=SNP
4	176505088	rs11946979	G	A	100	PASS	AC=1378;AF=0.27516;AN=5008;NS=2504;DP=15983;EAS_AF=0.4454;AMR_AF=0.3746;AFR_AF=0.1868;EUR_AF=0.169;SAS_AF=0.2577;AA=G|||;VT=SNP
4	176505326	rs148141862	A	G	100	PASS	AC=23;AF=0.00459265;AN=5008;NS=2504;DP=16099;EAS_AF=0;AMR_AF=0.0086;AFR_AF=0;EUR_AF=0.0169;SAS_AF=0;AA=A|||;VT=SNP
4	176505338	rs117463885	G	T	100	PASS	AC=184;AF=0.0367412;AN=5008;NS=2504;DP=15414;EAS_AF=0.0546;AMR_AF=0.0692;AFR_AF=0.0174;EUR_AF=0.0398;SAS_AF=0.0184;AA=G|||;VT=SNP
4	176507251	rs4555573	A	C	100	PASS	AC=928;AF=0.185304;AN=5008;NS=2504;DP=14613;EAS_AF=0.2421;AMR_AF=0.3242;AFR_AF=0.1188;EUR_AF=0.1561;SAS_AF=0.1483;AA=A|||;VT=SNP
4	176507463	rs4414902	G	C	100	PASS	AC=3367;AF=0.672324;AN=5008;NS=2504;DP=14344;EAS_AF=0.7758;AMR_AF=0.8055;AFR_AF=0.4123;EUR_AF=0.6869;SAS_AF=0.8078;AA=T|||;VT=SNP
4	176507508	rs11133106	T	C	100	PASS	AC=1512;AF=0.301917;AN=5008;NS=2504;DP=13013;EAS_AF=0.251;AMR_AF=0.353;AFR_AF=0.0552;EUR_AF=0.4702;SAS_AF=0.4785;AA=T|||;VT=SNP
4	176507924	rs145232449	T	G	100	PASS	AC=36;AF=0.0071885;AN=5008;NS=2504;DP=15210;EAS_AF=0;AMR_AF=0.0058;AFR_AF=0.0008;EUR_AF=0.0179;SAS_AF=0.0133;AA=T|||;VT=SNP
4	176508454	rs4446260	A	T	100	PASS	AC=1503;AF=0.30012;AN=5008;NS=2504;DP=11553;EAS_AF=0.248;AMR_AF=0.3559;AFR_AF=0.0416;EUR_AF=0.4851;SAS_AF=0.4734;AA=A|||;VT=SNP
4	176508705	rs34897384	T	C	100	PASS	AC=1302;AF=0.259984;AN=5008;NS=2504;DP=12553;EAS_AF=0.4444;AMR_AF=0.366;AFR_AF=0.1316;EUR_AF=0.17;SAS_AF=0.2607;AA=T|||;VT=SNP
4	176508782	rs4561877	A	C	100	PASS	AC=3442;AF=0.6873;AN=5008;NS=2504;DP=14797;EAS_AF=0.7698;AMR_AF=0.8069;AFR_AF=0.4523;EUR_AF=0.7097;SAS_AF=0.8119;AA=C|||;VT=SNP
4	176509403	rs6553886	T	A	100	PASS	AC=3178;AF=0.634585;AN=5008;NS=2504;DP=15211;EAS_AF=0.7153;AMR_AF=0.7392;AFR_AF=0.413;EUR_AF=0.67;SAS_AF=0.7403;AA=A|||;VT=SNP
4	176509555	rs7687089	A	G	100	PASS	AC=1525;AF=0.304513;AN=5008;NS=2504;DP=16098;EAS_AF=0.251;AMR_AF=0.3559;AFR_AF=0.0439;EUR_AF=0.493;SAS_AF=0.4816;AA=A|||;VT=SNP
4	176509569	rs6553887	G	A	100	PASS	AC=3439;AF=0.686701;AN=5008;NS=2504;DP=15963;EAS_AF=0.7688;AMR_AF=0.8069;AFR_AF=0.4508;EUR_AF=0.7097;SAS_AF=0.8119;AA=A|||;VT=SNP
4	176510018	rs10007886	C	G	100	PASS	AC=1295;AF=0.258586;AN=5008;NS=2504;DP=16068;EAS_AF=0.4375;AMR_AF=0.366;AFR_AF=0.1324;EUR_AF=0.169;SAS_AF=0.2607;AA=C|||;VT=SNP
4	176510512	rs59035262	A	G	100	PASS	AC=1102;AF=0.220048;AN=5008;NS=2504;DP=16773;EAS_AF=0.1875;AMR_AF=0.2536;AFR_AF=0.0257;EUR_AF=0.3082;SAS_AF=0.4018;AA=A|||;VT=SNP
4	176510800	rs13146621	G	A	100	PASS	AC=1291;AF=0.257788;AN=5008;NS=2504;DP=14681;EAS_AF=0.4375;AMR_AF=0.366;AFR_AF=0.1293;EUR_AF=0.17;SAS_AF=0.2597;AA=G|||;VT=SNP
4	176512168	rs145835865	A	G	100	PASS	AC=61;AF=0.0121805;AN=5008;NS=2504;DP=11956;EAS_AF=0;AMR_AF=0.0115;AFR_AF=0.0091;EUR_AF=0.0199;SAS_AF=0.0215;AA=A|||;VT=SNP
4	176512503	rs71613760	A	G	100	PASS	AC=256;AF=0.0511182;AN=5008;NS=2504;DP=13033;EAS_AF=0;AMR_AF=0.0749;AFR_AF=0.0106;EUR_AF=0.172;SAS_AF=0.0174;AA=A|||;VT=SNP
4	176512629	rs115785974	A	G	100	PASS	AC=156;AF=0.0311502;AN=5008;NS=2504;DP=12917;EAS_AF=0.0516;AMR_AF=0.0634;AFR_AF=0.0023;EUR_AF=0.0388;SAS_AF=0.0184;AA=A|||;VT=SNP
4	176513040	rs13111738	C	T	100	PASS	AC=2015;AF=0.402356;AN=5008;NS=2504;DP=18197;EAS_AF=0.501;AMR_AF=0.5245;AFR_AF=0.289;EUR_AF=0.4105;SAS_AF=0.3589;AA=C|||;VT=SNP
4	176514447	rs75701924	C	T	100	PASS	AC=109;AF=0.0217652;AN=5008;NS=2504;DP=17981;EAS_AF=0;AMR_AF=0.0461;AFR_AF=0.0023;EUR_AF=0.0656;SAS_AF=0.0082;AA=C|||;VT=SNP
4	176514624	rs4690379	A	G	100	PASS	AC=3949;AF=0.788538;AN=5008;NS=2504;DP=17504;EAS_AF=0.8075;AMR_AF=0.9049;AFR_AF=0.5091;EUR_AF=0.9473;SAS_AF=0.9008;AA=G|||;VT=SNP
4	176515100	rs13106581	A	G	100	PASS	AC=2128;AF=0.42492;AN=5008;NS=2504;DP=15999;EAS_AF=0.4901;AMR_AF=0.4798;AFR_AF=0.413;EUR_AF=0.4125;SAS_AF=0.3476;AA=a|||;VT=SNP
4	176515256	rs6553888	A	G	100	PASS	AC=1539;AF=0.307308;AN=5008;NS=2504;DP=16719;EAS_AF=0.2639;AMR_AF=0.3545;AFR_AF=0.0461;EUR_AF=0.492;SAS_AF=0.4816;AA=A|||;VT=SNP
4	176515270	rs114863055	A	G	100	PASS	AC=36;AF=0.0071885;AN=5008;NS=2504;DP=16835;EAS_AF=0.001;AMR_AF=0.013;AFR_AF=0.0008;EUR_AF=0.0239;SAS_AF=0.001;AA=A|||;VT=SNP
4	176515746	rs34735640	T	C	100	PASS	AC=401;AF=0.0800719;AN=5008;NS=2504;DP=17243;EAS_AF=0.0278;AMR_AF=0.0821;AFR_AF=0.0356;EUR_AF=0.2018;SAS_AF=0.0675;AA=T|||;VT=SNP
4	176516309	rs13114357	A	G	100	PASS	AC=1775;AF=0.354433;AN=5008;NS=2504;DP=20554;EAS_AF=0.4653;AMR_AF=0.4625;AFR_AF=0.177;EUR_AF=0.4085;SAS_AF=0.3476;AA=A|||;VT=SNP
4	176517063	rs189577612	G	C	100	PASS	AC=23;AF=0.00459265;AN=5008;NS=2504;DP=18000;EAS_AF=0;AMR_AF=0.0086;AFR_AF=0;EUR_AF=0.0169;SAS_AF=0;AA=G|||;VT=SNP
4	176517651	rs4318597	A	G	100	PASS	AC=1779;AF=0.355232;AN=5008;NS=2504;DP=18493;EAS_AF=0.4653;AMR_AF=0.4625;AFR_AF=0.18;EUR_AF=0.4085;SAS_AF=0.3476;AA=A|||;VT=SNP
4	176517762	rs4295211	T	C	100	PASS	AC=2087;AF=0.416733;AN=5008;NS=2504;DP=20496;EAS_AF=0.4911;AMR_AF=0.4798;AFR_AF=0.382;EUR_AF=0.4115;SAS_AF=0.3476;AA=C|||;VT=SNP
4	176518149	rs35788560	G	A	100	PASS	AC=256;AF=0.0511182;AN=5008;NS=2504;DP=22733;EAS_AF=0;AMR_AF=0.0749;AFR_AF=0.0106;EUR_AF=0.172;SAS_AF=0.0174;AA=G|||;VT=SNP
4	176518765	rs4302418	T	C	100	PASS	AC=1775;AF=0.354433;AN=5008;NS=2504;DP=16279;EAS_AF=0.4653;AMR_AF=0.4625;AFR_AF=0.177;EUR_AF=0.4085;SAS_AF=0.3476;AA=T|||;VT=SNP
4	176519475	rs6553889	G	A	100	PASS	AC=4617;AF=0.921925;AN=5008;NS=2504;DP=17137;EAS_AF=1;AMR_AF=0.9582;AFR_AF=0.77;EUR_AF=0.9692;SAS_AF=0.9724;AA=A|||;VT=SNP
4	176519557	rs138680674	A	C	100	PASS	AC=23;AF=0.00459265;AN=5008;NS=2504;DP=15901;EAS_AF=0;AMR_AF=0.0086;AFR_AF=0;EUR_AF=0.0169;SAS_AF=0;AA=A|||;VT=SNP
4	176520299	rs4690381	A	T	100	PASS	AC=1926;AF=0.384585;AN=5008;NS=2504;DP=14349;EAS_AF=0.4633;AMR_AF=0.4726;AFR_AF=0.2867;EUR_AF=0.4095;SAS_AF=0.3476;AA=A|||;VT=SNP
4	176520881	rs62335984	G	A	100	PASS	AC=1539;AF=0.307308;AN=5008;NS=2504;DP=17025;EAS_AF=0.2639;AMR_AF=0.3545;AFR_AF=0.0461;EUR_AF=0.492;SAS_AF=0.4816;AA=G|||;VT=SNP
4	176520939	rs76091289	A	G	100	PASS	AC=86;AF=0.0171725;AN=5008;NS=2504;DP=16188;EAS_AF=0;AMR_AF=0.0303;AFR_AF=0.003;EUR_AF=0.0199;SAS_AF=0.0419;AA=A|||;VT=SNP
4	176521737	rs4690382	A	T	100	PASS	AC=2087;AF=0.416733;AN=5008;NS=2504;DP=21058;EAS_AF=0.4901;AMR_AF=0.4798;AFR_AF=0.3835;EUR_AF=0.4115;SAS_AF=0.3466;AA=T|||;VT=SNP
4	176521751	rs13118696	T	C	100	PASS	AC=1929;AF=0.385184;AN=5008;NS=2504;DP=21211;EAS_AF=0.4653;AMR_AF=0.4726;AFR_AF=0.2882;EUR_AF=0.4095;SAS_AF=0.3466;AA=T|||;VT=SNP
4	176523254	rs138295788	T	C	100	PASS	AC=456;AF=0.0910543;AN=5008;NS=2504;DP=19413;EAS_AF=0.1925;AMR_AF=0.036;AFR_AF=0.1104;EUR_AF=0.0209;SAS_AF=0.0716;AA=T|||;VT=SNP
4	176523860	rs7698370	A	T	100	PASS	AC=1540;AF=0.307508;AN=5008;NS=2504;DP=18087;EAS_AF=0.2639;AMR_AF=0.3545;AFR_AF=0.0461;EUR_AF=0.493;SAS_AF=0.4816;AA=A|||;VT=SNP
4	176523931	rs56252910	T	C	100	PASS	AC=1775;AF=0.354433;AN=5008;NS=2504;DP=18184;EAS_AF=0.4653;AMR_AF=0.4625;AFR_AF=0.1762;EUR_AF=0.4095;SAS_AF=0.3476;AA=T|||;VT=SNP
4	176524170	rs190429173	C	T	100	PASS	AC=54;AF=0.0107827;AN=5008;NS=2504;DP=18205;EAS_AF=0;AMR_AF=0.0086;AFR_AF=0.0227;EUR_AF=0.0129;SAS_AF=0.0051;AA=C|||;VT=SNP
4	176524196	rs10434413	A	G	100	PASS	AC=1781;AF=0.355631;AN=5008;NS=2504;DP=19077;EAS_AF=0.4653;AMR_AF=0.4625;AFR_AF=0.18;EUR_AF=0.4095;SAS_AF=0.3487;AA=A|||;VT=SNP
4	176524620	rs62335985	G	A	100	PASS	AC=1526;AF=0.304712;AN=5008;NS=2504;DP=20659;EAS_AF=0.2639;AMR_AF=0.3516;AFR_AF=0.0393;EUR_AF=0.4901;SAS_AF=0.4816;AA=G|||;VT=SNP
4	176524833	rs150995201	C	T	100	PASS	AC=153;AF=0.0305511;AN=5008;NS=2504;DP=20188;EAS_AF=0.0506;AMR_AF=0.0648;AFR_AF=0.0015;EUR_AF=0.0368;SAS_AF=0.0184;AA=C|||;VT=SNP
4	176526152	rs4467504	C	G	100	PASS	AC=4616;AF=0.921725;AN=5008;NS=2504;DP=18729;EAS_AF=1;AMR_AF=0.9582;AFR_AF=0.7685;EUR_AF=0.9702;SAS_AF=0.9724;AA=G|||;VT=SNP
4	176527366	rs3934776	A	T	100	PASS	AC=2158;AF=0.430911;AN=5008;NS=2504;DP=16703;EAS_AF=0.4891;AMR_AF=0.4813;AFR_AF=0.4342;EUR_AF=0.4145;SAS_AF=0.3476;AA=T|||;VT=SNP
4	176530547	rs4472089	A	T	100	PASS	AC=3980;AF=0.794728;AN=5008;NS=2504;DP=18456;EAS_AF=0.8075;AMR_AF=0.9063;AFR_AF=0.5325;EUR_AF=0.9473;SAS_AF=0.8998;AA=T|||;VT=SNP
4	176530675	rs6841630	G	A	100	PASS	AC=1535;AF=0.30651;AN=5008;NS=2504;DP=17384;EAS_AF=0.2639;AMR_AF=0.3559;AFR_AF=0.0439;EUR_AF=0.4901;SAS_AF=0.4816;AA=g|||;VT=SNP
4	176530983	rs80023448	G	A	100	PASS	AC=75;AF=0.014976;AN=5008;NS=2504;DP=18012;EAS_AF=0;AMR_AF=0.0144;AFR_AF=0.0023;EUR_AF=0.0388;SAS_AF=0.0235;AA=G|||;VT=SNP
4	176531107	rs35534015	C	T	100	PASS	AC=256;AF=0.0511182;AN=5008;NS=2504;DP=16397;EAS_AF=0;AMR_AF=0.0749;AFR_AF=0.0106;EUR_AF=0.172;SAS_AF=0.0174;AA=C|||;VT=SNP
4	176531594	rs4370078	A	G	100	PASS	AC=4618;AF=0.922125;AN=5008;NS=2504;DP=14343;EAS_AF=1;AMR_AF=0.9582;AFR_AF=0.77;EUR_AF=0.9702;SAS_AF=0.9724;AA=a|||;VT=SNP
4	176531750	rs4516659	T	C	100	PASS	AC=1779;AF=0.355232;AN=5008;NS=2504;DP=13101;EAS_AF=0.4643;AMR_AF=0.4625;AFR_AF=0.1793;EUR_AF=0.4105;SAS_AF=0.3476;AA=T|||;VT=SNP
4	176532371	rs72702610	T	C	100	PASS	AC=1531;AF=0.305711;AN=5008;NS=2504;DP=14636;EAS_AF=0.2649;AMR_AF=0.3487;AFR_AF=0.0477;EUR_AF=0.4851;SAS_AF=0.4816;AA=T|||;VT=SNP
4	176534212	rs79366687	T	C	100	PASS	AC=154;AF=0.0307508;AN=5008;NS=2504;DP=16241;EAS_AF=0.0516;AMR_AF=0.0648;AFR_AF=0.0015;EUR_AF=0.0368;SAS_AF=0.0184;AA=T|||;VT=SNP
4	176534327	rs75187511	G	A	100	PASS	AC=45;AF=0.00898562;AN=5008;NS=2504;DP=16553;EAS_AF=0.001;AMR_AF=0.0144;AFR_AF=0.0015;EUR_AF=0.0149;SAS_AF=0.0174;AA=g|||;VT=SNP
4	176534422	rs190898861	A	G	100	PASS	AC=17;AF=0.00339457;AN=5008;NS=2504;DP=15103;EAS_AF=0;AMR_AF=0.0029;AFR_AF=0;EUR_AF=0.0139;SAS_AF=0.001;AA=A|||;VT=SNP
4	176534680	rs28641471	T	G	100	PASS	AC=181;AF=0.0361422;AN=5008;NS=2504;DP=13750;EAS_AF=0;AMR_AF=0.0202;AFR_AF=0.1036;EUR_AF=0.006;SAS_AF=0.0245;AA=T|||;VT=SNP
4	176535502	rs13130230	T	C	100	PASS	AC=1792;AF=0.357827;AN=5008;NS=2504;DP=13657;EAS_AF=0.4653;AMR_AF=0.4683;AFR_AF=0.18;EUR_AF=0.4175;SAS_AF=0.3476;AA=T|||;VT=SNP
4	176536022	rs72702613	A	T	100	PASS	AC=1533;AF=0.30611;AN=5008;NS=2504;DP=17405;EAS_AF=0.2639;AMR_AF=0.3545;AFR_AF=0.0469;EUR_AF=0.492;SAS_AF=0.4744;AA=A|||;VT=SNP
4	176536769	rs4690526	A	C	100	PASS	AC=1800;AF=0.359425;AN=5008;NS=2504;DP=17828;EAS_AF=0.4663;AMR_AF=0.4625;AFR_AF=0.1831;EUR_AF=0.4115;SAS_AF=0.3609;AA=A|||;VT=SNP
4	176536830	rs141177766	C	A	100	PASS	AC=29;AF=0.00579073;AN=5008;NS=2504;DP=17923;EAS_AF=0;AMR_AF=0.0058;AFR_AF=0.0008;EUR_AF=0.0229;SAS_AF=0.001;AA=C|||;VT=SNP
4	176538229	rs185520661	T	A	100	PASS	AC=137;AF=0.0273562;AN=5008;NS=2504;DP=9391;EAS_AF=0.002;AMR_AF=0.0519;AFR_AF=0.0076;EUR_AF=0.0775;SAS_AF=0.0112;AA=T|||;VT=SNP
4	176538388	rs11730581	A	G	100	PASS	AC=25;AF=0.00499201;AN=5008;NS=2504;DP=13200;EAS_AF=0;AMR_AF=0.0115;AFR_AF=0;EUR_AF=0.0169;SAS_AF=0;AA=A|||;VT=SNP
4	176538654	rs2333233	C	T	100	PASS	AC=2114;AF=0.422125;AN=5008;NS=2504;DP=16882;EAS_AF=0.4911;AMR_AF=0.4856;AFR_AF=0.382;EUR_AF=0.4215;SAS_AF=0.3609;AA=T|||;VT=SNP
4	176539573	rs78670137	C	T	100	PASS	AC=152;AF=0.0303514;AN=5008;NS=2504;DP=15783;EAS_AF=0.0496;AMR_AF=0.0648;AFR_AF=0.0015;EUR_AF=0.0368;SAS_AF=0.0184;AA=c|||;VT=SNP
4	176539611	rs71613761	A	G	100	PASS	AC=265;AF=0.0529153;AN=5008;NS=2504;DP=15443;EAS_AF=0;AMR_AF=0.0793;AFR_AF=0.0098;EUR_AF=0.1789;SAS_AF=0.0174;AA=A|||;VT=SNP
4	176540120	rs10010172	C	T	100	PASS	AC=1805;AF=0.360423;AN=5008;NS=2504;DP=18635;EAS_AF=0.4653;AMR_AF=0.4683;AFR_AF=0.1793;EUR_AF=0.4185;SAS_AF=0.3609;AA=C|||;VT=SNP
4	176541443	rs72702617	T	C	100	PASS	AC=16;AF=0.00319489;AN=5008;NS=2504;DP=13599;EAS_AF=0;AMR_AF=0.0014;AFR_AF=0;EUR_AF=0.0129;SAS_AF=0.002;AA=T|||;VT=SNP
4	176541897	rs10027928	T	G	100	PASS	AC=1809;AF=0.361222;AN=5008;NS=2504;DP=15538;EAS_AF=0.4673;AMR_AF=0.4683;AFR_AF=0.18;EUR_AF=0.4185;SAS_AF=0.362;AA=T|||;VT=SNP
4	176543021	rs12640593	G	C	100	PASS	AC=1807;AF=0.360823;AN=5008;NS=2504;DP=16465;EAS_AF=0.4663;AMR_AF=0.4683;AFR_AF=0.18;EUR_AF=0.4185;SAS_AF=0.3609;AA=G|||;VT=SNP
4	176544595	rs2333238	A	T	100	PASS	AC=1730;AF=0.345447;AN=5008;NS=2504;DP=16021;EAS_AF=0.4673;AMR_AF=0.4524;AFR_AF=0.1793;EUR_AF=0.3757;SAS_AF=0.3374;AA=A|||;VT=SNP
4	176544603	rs2877881	T	C	100	PASS	AC=1836;AF=0.366613;AN=5008;NS=2504;DP=15932;EAS_AF=0.4921;AMR_AF=0.4539;AFR_AF=0.236;EUR_AF=0.3807;SAS_AF=0.3374;AA=C|||;VT=SNP
4	176544969	rs2333239	A	T	100	PASS	AC=1733;AF=0.346046;AN=5008;NS=2504;DP=18453;EAS_AF=0.4673;AMR_AF=0.4524;AFR_AF=0.1823;EUR_AF=0.3748;SAS_AF=0.3374;AA=A|||;VT=SNP
4	176545324	rs4690535	G	A	100	PASS	AC=1520;AF=0.303514;AN=5008;NS=2504;DP=18477;EAS_AF=0.2639;AMR_AF=0.3372;AFR_AF=0.0461;EUR_AF=0.4831;SAS_AF=0.4836;AA=G|||;VT=SNP
4	176545389	rs79832182	G	A	100	PASS	AC=64;AF=0.0127796;AN=5008;NS=2504;DP=18262;EAS_AF=0;AMR_AF=0.0245;AFR_AF=0.0008;EUR_AF=0.0427;SAS_AF=0.0031;AA=G|||;VT=SNP
4	176545513	rs13107289	A	C	100	PASS	AC=1837;AF=0.366813;AN=5008;NS=2504;DP=16965;EAS_AF=0.4921;AMR_AF=0.4539;AFR_AF=0.236;EUR_AF=0.3817;SAS_AF=0.3374;AA=A|||;VT=SNP
4	176545639	rs13132745	C	T	100	PASS	AC=1874;AF=0.374201;AN=5008;NS=2504;DP=16090;EAS_AF=0.4921;AMR_AF=0.4654;AFR_AF=0.2572;EUR_AF=0.3817;SAS_AF=0.3384;AA=c|||;VT=SNP
4	176545640	rs146278868	G	A	100	PASS	AC=27;AF=0.00539137;AN=5008;NS=2504;DP=16028;EAS_AF=0;AMR_AF=0.0058;AFR_AF=0;EUR_AF=0.0199;SAS_AF=0.0031;AA=G|||;VT=SNP
4	176546320	rs10006242	G	A	100	PASS	AC=1979;AF=0.395168;AN=5008;NS=2504;DP=17976;EAS_AF=0.4921;AMR_AF=0.464;AFR_AF=0.329;EUR_AF=0.3936;SAS_AF=0.3374;AA=A|||;VT=SNP
4	176546590	rs77912322	G	A	100	PASS	AC=23;AF=0.00459265;AN=5008;NS=2504;DP=16569;EAS_AF=0;AMR_AF=0.0058;AFR_AF=0;EUR_AF=0.0189;SAS_AF=0;AA=G|||;VT=SNP
4	176546815	rs2333240	A	C	100	PASS	AC=1777;AF=0.354832;AN=5008;NS=2504;DP=16611;EAS_AF=0.5;AMR_AF=0.4539;AFR_AF=0.1793;EUR_AF=0.3748;SAS_AF=0.3517;AA=A|||;VT=SNP
4	176546819	rs2333241	G	A	100	PASS	AC=1784;AF=0.35623;AN=5008;NS=2504;DP=16568;EAS_AF=0.5;AMR_AF=0.4539;AFR_AF=0.1846;EUR_AF=0.3748;SAS_AF=0.3517;AA=A|||;VT=SNP
4	176547576	rs11728358	G	A	100	PASS	AC=1236;AF=0.246805;AN=5008;NS=2504;DP=17201;EAS_AF=0.2937;AMR_AF=0.3516;AFR_AF=0.1036;EUR_AF=0.332;SAS_AF=0.2301;AA=G|||;VT=SNP
4	176547624	rs11725570	T	C	100	PASS	AC=2245;AF=0.448283;AN=5008;NS=2504;DP=19908;EAS_AF=0.6478;AMR_AF=0.4553;AFR_AF=0.3253;EUR_AF=0.3469;SAS_AF=0.5082;AA=T|||;VT=SNP
4	176547990	rs7669990	C	T	100	PASS	AC=272;AF=0.0543131;AN=5008;NS=2504;DP=17963;EAS_AF=0;AMR_AF=0.0245;AFR_AF=0.1566;EUR_AF=0.0239;SAS_AF=0.0245;AA=C|||;VT=SNP
4	176548169	rs12511755	A	G	100	PASS	AC=3982;AF=0.795128;AN=5008;NS=2504;DP=18760;EAS_AF=0.7857;AMR_AF=0.9092;AFR_AF=0.5847;EUR_AF=0.9503;SAS_AF=0.8487;AA=G|||;VT=SNP
4	176548224	rs12507779	C	A	100	PASS	AC=1943;AF=0.387979;AN=5008;NS=2504;DP=18814;EAS_AF=0.246;AMR_AF=0.3905;AFR_AF=0.3684;EUR_AF=0.496;SAS_AF=0.4479;AA=C|||;VT=SNP
4	176548762	rs2333242	G	C	100	PASS	AC=3595;AF=0.717851;AN=5008;NS=2504;DP=19574;EAS_AF=0.7411;AMR_AF=0.8026;AFR_AF=0.5401;EUR_AF=0.7972;SAS_AF=0.7924;AA=C|||;VT=SNP
4	176548782	rs1014381	G	A	100	PASS	AC=1886;AF=0.376597;AN=5008;NS=2504;DP=19220;EAS_AF=0.25;AMR_AF=0.3804;AFR_AF=0.348;EUR_AF=0.4652;SAS_AF=0.4519;AA=G|||;VT=SNP
4	176549053	rs79765076	T	C	100	PASS	AC=50;AF=0.00998403;AN=5008;NS=2504;DP=18375;EAS_AF=0;AMR_AF=0.0115;AFR_AF=0.0008;EUR_AF=0.0288;SAS_AF=0.0123;AA=T|||;VT=SNP
4	176549722	rs2333243	G	A	100	PASS	AC=4287;AF=0.85603;AN=5008;NS=2504;DP=17979;EAS_AF=0.7867;AMR_AF=0.9294;AFR_AF=0.8396;EUR_AF=0.9135;SAS_AF=0.8384;AA=A|||;VT=SNP
4	176549909	rs115787965	G	A	100	PASS	AC=83;AF=0.0165735;AN=5008;NS=2504;DP=18318;EAS_AF=0;AMR_AF=0.0274;AFR_AF=0.0008;EUR_AF=0.0447;SAS_AF=0.0184;AA=G|||;VT=SNP
4	176549916	rs4368554	T	C	100	PASS	AC=1662;AF=0.331869;AN=5008;NS=2504;DP=18281;EAS_AF=0.4633;AMR_AF=0.4179;AFR_AF=0.1808;EUR_AF=0.332;SAS_AF=0.3395;AA=T|||;VT=SNP
4	176550084	rs115417168	C	A	100	PASS	AC=92;AF=0.0183706;AN=5008;NS=2504;DP=18963;EAS_AF=0;AMR_AF=0.0303;AFR_AF=0.003;EUR_AF=0.0209;SAS_AF=0.047;AA=C|||;VT=SNP
4	176550124	rs2333244	A	T	100	PASS	AC=1849;AF=0.369209;AN=5008;NS=2504;DP=19234;EAS_AF=0.5119;AMR_AF=0.4827;AFR_AF=0.2073;EUR_AF=0.3698;SAS_AF=0.3599;AA=A|||;VT=SNP
4	176550579	rs12498706	A	C	100	PASS	AC=3696;AF=0.738019;AN=5008;NS=2504;DP=18700;EAS_AF=0.7867;AMR_AF=0.8689;AFR_AF=0.4576;EUR_AF=0.8797;SAS_AF=0.8282;AA=C|||;VT=SNP
4	176551212	rs28693035	G	A	100	PASS	AC=1656;AF=0.330671;AN=5008;NS=2504;DP=16823;EAS_AF=0.4643;AMR_AF=0.4135;AFR_AF=0.18;EUR_AF=0.327;SAS_AF=0.3415;AA=G|||;VT=SNP
4	176551217	rs28632008	T	C	100	PASS	AC=2064;AF=0.412141;AN=5008;NS=2504;DP=16783;EAS_AF=0.5119;AMR_AF=0.4986;AFR_AF=0.3578;EUR_AF=0.3728;SAS_AF=0.362;AA=C|||;VT=SNP
4	176551268	rs13117604	T	C	100	PASS	AC=1673;AF=0.334065;AN=5008;NS=2504;DP=18846;EAS_AF=0.4633;AMR_AF=0.4193;AFR_AF=0.1868;EUR_AF=0.334;SAS_AF=0.3395;AA=T|||;VT=SNP
4	176552067	rs76310763	G	A	100	PASS	AC=184;AF=0.0367412;AN=5008;NS=2504;DP=17231;EAS_AF=0.0486;AMR_AF=0.0648;AFR_AF=0.0257;EUR_AF=0.0358;SAS_AF=0.0204;AA=G|||;VT=SNP
4	176552273	rs17313438	C	T	100	PASS	AC=152;AF=0.0303514;AN=5008;NS=2504;DP=15776;EAS_AF=0.0486;AMR_AF=0.0648;AFR_AF=0.0023;EUR_AF=0.0348;SAS_AF=0.0204;AA=C|||;VT=SNP
4	176552386	rs17061721	A	G	100	PASS	AC=184;AF=0.0367412;AN=5008;NS=2504;DP=15160;EAS_AF=0.0486;AMR_AF=0.0648;AFR_AF=0.0257;EUR_AF=0.0358;SAS_AF=0.0204;AA=G|||;VT=SNP
4	176552439	rs117075777	C	A	100	PASS	AC=184;AF=0.0367412;AN=5008;NS=2504;DP=14277;EAS_AF=0.0486;AMR_AF=0.0648;AFR_AF=0.0257;EUR_AF=0.0358;SAS_AF=0.0204;AA=c|||;VT=SNP
4	176552483	rs17061723	C	T	100	PASS	AC=184;AF=0.0367412;AN=5008;NS=2504;DP=13575;EAS_AF=0.0486;AMR_AF=0.0648;AFR_AF=0.0257;EUR_AF=0.0358;SAS_AF=0.0204;AA=C|||;VT=SNP
4	176552765	rs77171384	T	C	100	PASS	AC=184;AF=0.0367412;AN=5008;NS=2504;DP=12970;EAS_AF=0.0486;AMR_AF=0.0648;AFR_AF=0.0257;EUR_AF=0.0358;SAS_AF=0.0204;AA=T|||;VT=SNP
4	176553337	rs13132334	T	C	100	PASS	AC=1659;AF=0.33127;AN=5008;NS=2504;DP=13146;EAS_AF=0.4623;AMR_AF=0.4164;AFR_AF=0.1785;EUR_AF=0.334;SAS_AF=0.3395;AA=T|||;VT=SNP
4	176553374	rs115054456	C	T	100	PASS	AC=184;AF=0.0367412;AN=5008;NS=2504;DP=13059;EAS_AF=0.0486;AMR_AF=0.0648;AFR_AF=0.0257;EUR_AF=0.0358;SAS_AF=0.0204;AA=C|||;VT=SNP
4	176554222	rs17061725	A	G	100	PASS	AC=184;AF=0.0367412;AN=5008;NS=2504;DP=17006;EAS_AF=0.0486;AMR_AF=0.0648;AFR_AF=0.0257;EUR_AF=0.0358;SAS_AF=0.0204;AA=A|||;VT=SNP
4	176554974	rs6820412	T	G	100	PASS	AC=398;AF=0.0794728;AN=5008;NS=2504;DP=16312;EAS_AF=0.0486;AMR_AF=0.0807;AFR_AF=0.177;EUR_AF=0.0388;SAS_AF=0.0204;AA=G|||;VT=SNP
4	176555282	rs1049835	A	G	100	PASS	AC=1118;AF=0.223243;AN=5008;NS=2504;DP=17314;EAS_AF=0.2629;AMR_AF=0.3602;AFR_AF=0.053;EUR_AF=0.3181;SAS_AF=0.2178;AA=A|||;VT=SNP
4	176555579	rs75891348	A	T	100	PASS	AC=184;AF=0.0367412;AN=5008;NS=2504;DP=17316;EAS_AF=0.0486;AMR_AF=0.0648;AFR_AF=0.0257;EUR_AF=0.0358;SAS_AF=0.0204;AA=T|||;VT=SNP
4	176555585	rs3733398	A	C	100	PASS	AC=3846;AF=0.767971;AN=5008;NS=2504;DP=17444;EAS_AF=0.7867;AMR_AF=0.8775;AFR_AF=0.5651;EUR_AF=0.8817;SAS_AF=0.8282;AA=C|||;VT=SNP
4	176556411	rs111575113	A	G	100	PASS	AC=184;AF=0.0367412;AN=5008;NS=2504;DP=17092;EAS_AF=0.0486;AMR_AF=0.0648;AFR_AF=0.0257;EUR_AF=0.0358;SAS_AF=0.0204;AA=G|||;VT=SNP
4	176556448	rs62336007	G	A	100	PASS	AC=50;AF=0.00998403;AN=5008;NS=2504;DP=17071;EAS_AF=0;AMR_AF=0.0058;AFR_AF=0.0015;EUR_AF=0.0219;SAS_AF=0.0225;AA=G|||;VT=SNP
4	176556472	rs7691882	G	A	100	PASS	AC=398;AF=0.0794728;AN=5008;NS=2504;DP=16690;EAS_AF=0.0486;AMR_AF=0.0807;AFR_AF=0.177;EUR_AF=0.0388;SAS_AF=0.0204;AA=A|||;VT=SNP
4	176556796	rs115017720	G	A	100	PASS	AC=184;AF=0.0367412;AN=5008;NS=2504;DP=16609;EAS_AF=0.0486;AMR_AF=0.0648;AFR_AF=0.0257;EUR_AF=0.0358;SAS_AF=0.0204;AA=A|||;VT=SNP
4	176557019	rs76659357	A	G	100	PASS	AC=184;AF=0.0367412;AN=5008;NS=2504;DP=15145;EAS_AF=0.0486;AMR_AF=0.0648;AFR_AF=0.0257;EUR_AF=0.0358;SAS_AF=0.0204;AA=a|||;VT=SNP
4	176557167	rs80118508	C	T	100	PASS	AC=152;AF=0.0303514;AN=5008;NS=2504;DP=12514;EAS_AF=0.0486;AMR_AF=0.0648;AFR_AF=0.0023;EUR_AF=0.0348;SAS_AF=0.0204;AA=C|||;VT=SNP
4	176557661	rs116092966	T	G	100	PASS	AC=182;AF=0.0363419;AN=5008;NS=2504;DP=8096;EAS_AF=0.0476;AMR_AF=0.0648;AFR_AF=0.025;EUR_AF=0.0358;SAS_AF=0.0204;AA=g|||;VT=SNP
4	176557674	rs150027862	C	T	100	PASS	AC=152;AF=0.0303514;AN=5008;NS=2504;DP=7949;EAS_AF=0.0476;AMR_AF=0.0648;AFR_AF=0.0023;EUR_AF=0.0348;SAS_AF=0.0215;AA=C|||;VT=SNP
4	176557754	rs145322053	C	G	100	PASS	AC=182;AF=0.0363419;AN=5008;NS=2504;DP=7609;EAS_AF=0.0476;AMR_AF=0.0648;AFR_AF=0.025;EUR_AF=0.0358;SAS_AF=0.0204;AA=C|||;VT=SNP
4	176557798	rs114086177	G	A	100	PASS	AC=182;AF=0.0363419;AN=5008;NS=2504;DP=6913;EAS_AF=0.0476;AMR_AF=0.0648;AFR_AF=0.025;EUR_AF=0.0358;SAS_AF=0.0204;AA=A|||;VT=SNP
4	176559080	rs116433323	C	T	100	PASS	AC=184;AF=0.0367412;AN=5008;NS=2504;DP=6189;EAS_AF=0.0486;AMR_AF=0.0648;AFR_AF=0.0257;EUR_AF=0.0358;SAS_AF=0.0204;AA=T|||;VT=SNP
4	176559235	rs72702630	C	G	100	PASS	AC=123;AF=0.0245607;AN=5008;NS=2504;DP=8292;EAS_AF=0.001;AMR_AF=0.0461;AFR_AF=0.0113;EUR_AF=0.0596;SAS_AF=0.0153;AA=C|||;VT=SNP
4	176559348	rs115884106	T	G	100	PASS	AC=184;AF=0.0367412;AN=5008;NS=2504;DP=9524;EAS_AF=0.0486;AMR_AF=0.0648;AFR_AF=0.0257;EUR_AF=0.0358;SAS_AF=0.0204;AA=T|||;VT=SNP
4	176559714	rs76462524	T	C	100	PASS	AC=68;AF=0.0135783;AN=5008;NS=2504;DP=15505;EAS_AF=0;AMR_AF=0.0173;AFR_AF=0;EUR_AF=0.0388;SAS_AF=0.0174;AA=T|||;VT=SNP
4	176560091	rs10520301	G	T	100	PASS	AC=1651;AF=0.329673;AN=5008;NS=2504;DP=15611;EAS_AF=0.4623;AMR_AF=0.4121;AFR_AF=0.18;EUR_AF=0.327;SAS_AF=0.3395;AA=G|||;VT=SNP
4	176560215	rs4690558	G	A	100	PASS	AC=1457;AF=0.290935;AN=5008;NS=2504;DP=14738;EAS_AF=0.252;AMR_AF=0.3573;AFR_AF=0.0371;EUR_AF=0.4612;SAS_AF=0.4519;AA=G|||;VT=SNP
4	176560547	rs17313669	G	A	100	PASS	AC=1527;AF=0.304912;AN=5008;NS=2504;DP=17299;EAS_AF=0.25;AMR_AF=0.3689;AFR_AF=0.0386;EUR_AF=0.508;SAS_AF=0.4673;AA=g|||;VT=SNP
4	176561114	rs113096961	T	C	100	PASS	AC=185;AF=0.0369409;AN=5008;NS=2504;DP=15994;EAS_AF=0.0486;AMR_AF=0.0648;AFR_AF=0.0265;EUR_AF=0.0358;SAS_AF=0.0204;AA=C|||;VT=SNP
4	176561168	rs17313697	C	A	100	PASS	AC=152;AF=0.0303514;AN=5008;NS=2504;DP=15683;EAS_AF=0.0486;AMR_AF=0.0648;AFR_AF=0.0023;EUR_AF=0.0348;SAS_AF=0.0204;AA=A|||;VT=SNP
4	176562144	rs729721	A	C	100	PASS	AC=152;AF=0.0303514;AN=5008;NS=2504;DP=17648;EAS_AF=0.0486;AMR_AF=0.0648;AFR_AF=0.0023;EUR_AF=0.0348;SAS_AF=0.0204;AA=A|||;VT=SNP
4	176562990	rs6553890	G	A	100	PASS	AC=511;AF=0.102037;AN=5008;NS=2504;DP=14507;EAS_AF=0;AMR_AF=0.062;AFR_AF=0.2753;EUR_AF=0.0785;SAS_AF=0.0256;AA=G|||;VT=SNP
4	176563505	rs146418324	T	G	100	PASS	AC=29;AF=0.00579073;AN=5008;NS=2504;DP=16541;EAS_AF=0;AMR_AF=0.0159;AFR_AF=0.0015;EUR_AF=0.0139;SAS_AF=0.002;AA=T|||;VT=SNP
4	176563762	rs28460838	A	C	100	PASS	AC=508;AF=0.101438;AN=5008;NS=2504;DP=17031;EAS_AF=0;AMR_AF=0.062;AFR_AF=0.2753;EUR_AF=0.0785;SAS_AF=0.0225;AA=A|||;VT=SNP
4	176564674	rs4420927	A	C	100	PASS	AC=3548;AF=0.708466;AN=5008;NS=2504;DP=18512;EAS_AF=0.7381;AMR_AF=0.804;AFR_AF=0.4561;EUR_AF=0.8429;SAS_AF=0.8129;AA=C|||;VT=SNP
4	176565077	rs2333245	C	T	100	PASS	AC=3350;AF=0.66893;AN=5008;NS=2504;DP=16953;EAS_AF=0.7391;AMR_AF=0.7853;AFR_AF=0.3646;EUR_AF=0.7932;SAS_AF=0.7975;AA=T|||;VT=SNP
4	176565376	rs28380270	G	A	100	PASS	AC=232;AF=0.0463259;AN=5008;NS=2504;DP=13182;EAS_AF=0;AMR_AF=0.0346;AFR_AF=0.0961;EUR_AF=0.0577;SAS_AF=0.0235;AA=G|||;VT=SNP
4	176565726	rs2333246	G	T	100	PASS	AC=3431;AF=0.685104;AN=5008;NS=2504;DP=10487;EAS_AF=0.7391;AMR_AF=0.7896;AFR_AF=0.4236;EUR_AF=0.7952;SAS_AF=0.7955;AA=T|||;VT=SNP
4	176565732	rs2333247	C	T	100	PASS	AC=3343;AF=0.667532;AN=5008;NS=2504;DP=10512;EAS_AF=0.7391;AMR_AF=0.7853;AFR_AF=0.3593;EUR_AF=0.7952;SAS_AF=0.7955;AA=T|||;VT=SNP
4	176565783	rs2333248	C	T	100	PASS	AC=3582;AF=0.715256;AN=5008;NS=2504;DP=10826;EAS_AF=0.7887;AMR_AF=0.8545;AFR_AF=0.4251;EUR_AF=0.829;SAS_AF=0.816;AA=T|||;VT=SNP
4	176565975	rs2877885	A	T	100	PASS	AC=3415;AF=0.681909;AN=5008;NS=2504;DP=14141;EAS_AF=0.7401;AMR_AF=0.7968;AFR_AF=0.3608;EUR_AF=0.841;SAS_AF=0.8108;AA=T|||;VT=SNP
4	176566022	rs7695498	A	C	100	PASS	AC=3410;AF=0.680911;AN=5008;NS=2504;DP=13396;EAS_AF=0.7401;AMR_AF=0.7968;AFR_AF=0.3608;EUR_AF=0.836;SAS_AF=0.8108;AA=C|||;VT=SNP
4	176566083	rs7671844	C	G	100	PASS	AC=3410;AF=0.680911;AN=5008;NS=2504;DP=12343;EAS_AF=0.7401;AMR_AF=0.7968;AFR_AF=0.3608;EUR_AF=0.836;SAS_AF=0.8108;AA=C|||;VT=SNP
4	176566120	rs2333249	C	T	100	PASS	AC=3338;AF=0.666534;AN=5008;NS=2504;DP=13531;EAS_AF=0.7401;AMR_AF=0.7853;AFR_AF=0.3601;EUR_AF=0.7883;SAS_AF=0.7955;AA=C|||;VT=SNP
4	176566472	rs2333250	G	A	100	PASS	AC=3335;AF=0.665935;AN=5008;NS=2504;DP=17628;EAS_AF=0.7401;AMR_AF=0.7853;AFR_AF=0.3578;EUR_AF=0.7883;SAS_AF=0.7955;AA=G|||;VT=SNP
4	176566551	rs2333251	C	T	100	PASS	AC=3337;AF=0.666334;AN=5008;NS=2504;DP=16644;EAS_AF=0.7401;AMR_AF=0.7853;AFR_AF=0.3585;EUR_AF=0.7883;SAS_AF=0.7965;AA=C|||;VT=SNP
4	176566593	rs146358381	C	G	100	PASS	AC=36;AF=0.0071885;AN=5008;NS=2504;DP=15647;EAS_AF=0;AMR_AF=0.0187;AFR_AF=0;EUR_AF=0.0169;SAS_AF=0.0061;AA=C|||;VT=SNP
4	176566599	rs6553891	G	C	100	PASS	AC=3410;AF=0.680911;AN=5008;NS=2504;DP=15539;EAS_AF=0.7401;AMR_AF=0.7968;AFR_AF=0.3601;EUR_AF=0.836;SAS_AF=0.8119;AA=C|||;VT=SNP
4	176566701	rs12715968	G	A	100	PASS	AC=3410;AF=0.680911;AN=5008;NS=2504;DP=16469;EAS_AF=0.7411;AMR_AF=0.7968;AFR_AF=0.3593;EUR_AF=0.836;SAS_AF=0.8119;AA=G|||;VT=SNP
4	176566769	rs139438135	G	C	100	PASS	AC=333;AF=0.0664936;AN=5008;NS=2504;DP=16303;EAS_AF=0.2063;AMR_AF=0.0447;AFR_AF=0.0015;EUR_AF=0.0338;SAS_AF=0.0593;AA=G|||;VT=SNP
4	176566886	rs115649027	C	T	100	PASS	AC=67;AF=0.0133786;AN=5008;NS=2504;DP=17075;EAS_AF=0;AMR_AF=0.0317;AFR_AF=0.0008;EUR_AF=0.0348;SAS_AF=0.0092;AA=C|||;VT=SNP
4	176566962	rs7678146	C	T	100	PASS	AC=3353;AF=0.669529;AN=5008;NS=2504;DP=18947;EAS_AF=0.6954;AMR_AF=0.7968;AFR_AF=0.3593;EUR_AF=0.836;SAS_AF=0.8006;AA=T|||;VT=SNP
4	176567083	rs2333252	C	T	100	PASS	AC=3353;AF=0.669529;AN=5008;NS=2504;DP=17739;EAS_AF=0.6954;AMR_AF=0.7968;AFR_AF=0.3593;EUR_AF=0.836;SAS_AF=0.8006;AA=C|||;VT=SNP
4	176567227	rs145494020	C	T	100	PASS	AC=27;AF=0.00539137;AN=5008;NS=2504;DP=16529;EAS_AF=0;AMR_AF=0.0072;AFR_AF=0.0008;EUR_AF=0.0209;SAS_AF=0;AA=C|||;VT=SNP
4	176567355	rs75604819	C	G	100	PASS	AC=44;AF=0.00878594;AN=5008;NS=2504;DP=19394;EAS_AF=0;AMR_AF=0.0202;AFR_AF=0.0015;EUR_AF=0.0278;SAS_AF=0;AA=C|||;VT=SNP
4	176567359	rs727917	G	A	100	PASS	AC=3354;AF=0.669728;AN=5008;NS=2504;DP=19403;EAS_AF=0.6954;AMR_AF=0.7968;AFR_AF=0.3601;EUR_AF=0.836;SAS_AF=0.8006;AA=G|||;VT=SNP
4	176567467	rs727916	T	C	100	PASS	AC=3412;AF=0.68131;AN=5008;NS=2504;DP=19567;EAS_AF=0.7411;AMR_AF=0.7968;AFR_AF=0.3601;EUR_AF=0.836;SAS_AF=0.8129;AA=C|||;VT=SNP
4	176567932	rs11133107	G	C	100	PASS	AC=3358;AF=0.670527;AN=5008;NS=2504;DP=19773;EAS_AF=0.7411;AMR_AF=0.7954;AFR_AF=0.3207;EUR_AF=0.835;SAS_AF=0.8129;AA=C|||;VT=SNP
4	176568564	rs12649110	G	A	100	PASS	AC=3297;AF=0.658347;AN=5008;NS=2504;DP=18686;EAS_AF=0.6944;AMR_AF=0.7925;AFR_AF=0.3207;EUR_AF=0.834;SAS_AF=0.8016;AA=A|||;VT=SNP
4	176568582	rs12646306	A	G	100	PASS	AC=3359;AF=0.670727;AN=5008;NS=2504;DP=18897;EAS_AF=0.7411;AMR_AF=0.7954;AFR_AF=0.3215;EUR_AF=0.835;SAS_AF=0.8129;AA=A|||;VT=SNP
4	176568716	rs7679873	A	G	100	PASS	AC=3698;AF=0.738419;AN=5008;NS=2504;DP=17845;EAS_AF=0.7927;AMR_AF=0.866;AFR_AF=0.4531;EUR_AF=0.8767;SAS_AF=0.8354;AA=G|||;VT=SNP
4	176568876	rs17392489	A	G	100	PASS	AC=64;AF=0.0127796;AN=5008;NS=2504;DP=18996;EAS_AF=0.001;AMR_AF=0.0231;AFR_AF=0.003;EUR_AF=0.0318;SAS_AF=0.0112;AA=A|||;VT=SNP
4	176569287	rs75019272	T	C	100	PASS	AC=454;AF=0.090655;AN=5008;NS=2504;DP=17876;EAS_AF=0.253;AMR_AF=0.0447;AFR_AF=0.0484;EUR_AF=0.0338;SAS_AF=0.0716;AA=T|||;VT=SNP
4	176569630	rs114858573	G	A	100	PASS	AC=42;AF=0.00838658;AN=5008;NS=2504;DP=20527;EAS_AF=0;AMR_AF=0.013;AFR_AF=0.0008;EUR_AF=0.0229;SAS_AF=0.0092;AA=G|||;VT=SNP
4	176569877	rs142045751	T	C	100	PASS	AC=11;AF=0.00219649;AN=5008;NS=2504;DP=18331;EAS_AF=0;AMR_AF=0.0014;AFR_AF=0;EUR_AF=0.0099;SAS_AF=0;AA=T|||;VT=SNP
4	176570716	rs80024052	T	C	100	PASS	AC=287;AF=0.0573083;AN=5008;NS=2504;DP=15783;EAS_AF=0.0843;AMR_AF=0.0908;AFR_AF=0.0272;EUR_AF=0.0636;SAS_AF=0.0399;AA=T|||;VT=SNP
4	176570788	rs11732917	A	G	100	PASS	AC=81;AF=0.0161741;AN=5008;NS=2504;DP=15505;EAS_AF=0;AMR_AF=0.0231;AFR_AF=0.0015;EUR_AF=0.0567;SAS_AF=0.0061;AA=A|||;VT=SNP
4	176571011	rs4429679	C	A	100	PASS	AC=1334;AF=0.266374;AN=5008;NS=2504;DP=18196;EAS_AF=0.1409;AMR_AF=0.3127;AFR_AF=0.1868;EUR_AF=0.4225;SAS_AF=0.3098;AA=A|||;VT=SNP
4	176571389	rs11133108	G	C	100	PASS	AC=1429;AF=0.285343;AN=5008;NS=2504;DP=13725;EAS_AF=0.2063;AMR_AF=0.3919;AFR_AF=0.0575;EUR_AF=0.5388;SAS_AF=0.3384;AA=G|||;VT=SNP
4	176572430	rs73875104	T	C	100	PASS	AC=139;AF=0.0277556;AN=5008;NS=2504;DP=19658;EAS_AF=0;AMR_AF=0.0317;AFR_AF=0.0303;EUR_AF=0.0567;SAS_AF=0.0204;AA=C|||;VT=SNP
4	176573028	rs72702639	T	C	100	PASS	AC=138;AF=0.0275559;AN=5008;NS=2504;DP=18223;EAS_AF=0;AMR_AF=0.0072;AFR_AF=0.0008;EUR_AF=0.0308;SAS_AF=0.1033;AA=T|||;VT=SNP;EX_TARGET
4	176573534	rs17061754	A	G	100	PASS	AC=125;AF=0.0249601;AN=5008;NS=2504;DP=13653;EAS_AF=0;AMR_AF=0.0317;AFR_AF=0.0197;EUR_AF=0.0567;SAS_AF=0.0204;AA=G|||;VT=SNP
4	176573657	rs7688791	C	T	100	PASS	AC=132;AF=0.0263578;AN=5008;NS=2504;DP=12473;EAS_AF=0;AMR_AF=0.0303;AFR_AF=0.0045;EUR_AF=0.0328;SAS_AF=0.0736;AA=C|||;VT=SNP
4	176573725	rs73875105	C	T	100	PASS	AC=123;AF=0.0245607;AN=5008;NS=2504;DP=11276;EAS_AF=0;AMR_AF=0.0288;AFR_AF=0.0197;EUR_AF=0.0567;SAS_AF=0.0204;AA=T|||;VT=SNP
4	176573935	rs7671832	T	A	100	PASS	AC=795;AF=0.158746;AN=5008;NS=2504;DP=14375;EAS_AF=0.2917;AMR_AF=0.1311;AFR_AF=0.0938;EUR_AF=0.0984;SAS_AF=0.1912;AA=T|||;VT=SNP
4	176574152	rs17061759	T	C	100	PASS	AC=149;AF=0.0297524;AN=5008;NS=2504;DP=16039;EAS_AF=0;AMR_AF=0.0346;AFR_AF=0.0363;EUR_AF=0.0567;SAS_AF=0.0204;AA=T|||;VT=SNP
4	176574362	rs17392621	T	C	100	PASS	AC=326;AF=0.0650958;AN=5008;NS=2504;DP=17474;EAS_AF=0;AMR_AF=0.1052;AFR_AF=0.0151;EUR_AF=0.2008;SAS_AF=0.0317;AA=T|||;VT=SNP
4	176574490	rs2877886	C	A	100	PASS	AC=2224;AF=0.444089;AN=5008;NS=2504;DP=15008;EAS_AF=0.255;AMR_AF=0.5692;AFR_AF=0.2534;EUR_AF=0.7545;SAS_AF=0.4888;AA=A|||;VT=SNP
4	176574877	rs79273550	C	T	100	PASS	AC=41;AF=0.0081869;AN=5008;NS=2504;DP=14070;EAS_AF=0;AMR_AF=0.0115;AFR_AF=0.0023;EUR_AF=0.0219;SAS_AF=0.0082;AA=C|||;VT=SNP
4	176575077	rs4624612	C	T	100	PASS	AC=3943;AF=0.78734;AN=5008;NS=2504;DP=17023;EAS_AF=0.9067;AMR_AF=0.9164;AFR_AF=0.4017;EUR_AF=0.9583;SAS_AF=0.9182;AA=T|||;VT=SNP
4	176575524	rs73875107	C	T	100	PASS	AC=146;AF=0.0291534;AN=5008;NS=2504;DP=17482;EAS_AF=0;AMR_AF=0.0317;AFR_AF=0.0356;EUR_AF=0.0567;SAS_AF=0.0204;AA=T|||;VT=SNP
4	176575768	rs75060455	G	C	100	PASS	AC=42;AF=0.00838658;AN=5008;NS=2504;DP=14543;EAS_AF=0;AMR_AF=0.013;AFR_AF=0.0023;EUR_AF=0.0219;SAS_AF=0.0082;AA=G|||;VT=SNP
4	176576515	rs73875108	G	T	100	PASS	AC=81;AF=0.0161741;AN=5008;NS=2504;DP=14286;EAS_AF=0;AMR_AF=0.0159;AFR_AF=0.0174;EUR_AF=0.0348;SAS_AF=0.0123;AA=G|||;VT=SNP
4	176576881	rs79842986	T	A	100	PASS	AC=44;AF=0.00878594;AN=5008;NS=2504;DP=14931;EAS_AF=0;AMR_AF=0.0159;AFR_AF=0.0023;EUR_AF=0.0219;SAS_AF=0.0082;AA=T|||;VT=SNP
4	176576959	rs61596210	G	A	100	PASS	AC=355;AF=0.0708866;AN=5008;NS=2504;DP=15642;EAS_AF=0.0883;AMR_AF=0.0231;AFR_AF=0.0446;EUR_AF=0.0676;SAS_AF=0.1258;AA=G|||;VT=SNP
4	176577240	rs61316568	G	A	100	PASS	AC=374;AF=0.0746805;AN=5008;NS=2504;DP=15702;EAS_AF=0.0883;AMR_AF=0.0245;AFR_AF=0.059;EUR_AF=0.0666;SAS_AF=0.1258;AA=G|||;VT=SNP
4	176577242	rs58604533	C	A	100	PASS	AC=374;AF=0.0746805;AN=5008;NS=2504;DP=15631;EAS_AF=0.0883;AMR_AF=0.0245;AFR_AF=0.059;EUR_AF=0.0666;SAS_AF=0.1258;AA=C|||;VT=SNP
4	176577324	rs17061761	A	G	100	PASS	AC=149;AF=0.0297524;AN=5008;NS=2504;DP=15303;EAS_AF=0;AMR_AF=0.0346;AFR_AF=0.0363;EUR_AF=0.0567;SAS_AF=0.0204;AA=A|||;VT=SNP
4	176577433	rs13144284	G	T	100	PASS	AC=567;AF=0.113219;AN=5008;NS=2504;DP=16296;EAS_AF=0;AMR_AF=0.1412;AFR_AF=0.1263;EUR_AF=0.2505;SAS_AF=0.0511;AA=T|||;VT=SNP
4	176577766	rs139222516	G	T	100	PASS	AC=20;AF=0.00399361;AN=5008;NS=2504;DP=18967;EAS_AF=0;AMR_AF=0.0115;AFR_AF=0;EUR_AF=0.008;SAS_AF=0.0041;AA=G|||;VT=SNP
4	176578002	rs115825528	G	C	100	PASS	AC=55;AF=0.0109824;AN=5008;NS=2504;DP=19164;EAS_AF=0;AMR_AF=0.0216;AFR_AF=0.0008;EUR_AF=0.0358;SAS_AF=0.0031;AA=G|||;VT=SNP
4	176578084	rs17061762	T	C	100	PASS	AC=149;AF=0.0297524;AN=5008;NS=2504;DP=18985;EAS_AF=0;AMR_AF=0.0331;AFR_AF=0.0363;EUR_AF=0.0567;SAS_AF=0.0215;AA=T|||;VT=SNP
4	176578324	rs17061764	T	C	100	PASS	AC=149;AF=0.0297524;AN=5008;NS=2504;DP=18976;EAS_AF=0;AMR_AF=0.0346;AFR_AF=0.0363;EUR_AF=0.0567;SAS_AF=0.0204;AA=C|||;VT=SNP
4	176578609	rs10520300	T	C	100	PASS	AC=526;AF=0.105032;AN=5008;NS=2504;DP=18802;EAS_AF=0;AMR_AF=0.1455;AFR_AF=0.0787;EUR_AF=0.2674;SAS_AF=0.0532;AA=C|||;VT=SNP
4	176579150	rs73875110	A	G	100	PASS	AC=151;AF=0.0301518;AN=5008;NS=2504;DP=19979;EAS_AF=0;AMR_AF=0.0346;AFR_AF=0.0363;EUR_AF=0.0567;SAS_AF=0.0225;AA=A|||;VT=SNP
4	176579368	rs75339750	C	T	100	PASS	AC=33;AF=0.00658946;AN=5008;NS=2504;DP=18085;EAS_AF=0;AMR_AF=0.0187;AFR_AF=0.0008;EUR_AF=0.0189;SAS_AF=0;AA=C|||;VT=SNP
4	176579884	rs76981762	C	T	100	PASS	AC=94;AF=0.01877;AN=5008;NS=2504;DP=16572;EAS_AF=0;AMR_AF=0.0202;AFR_AF=0.0015;EUR_AF=0.0606;SAS_AF=0.0174;AA=C|||;VT=SNP
4	176579971	rs73875111	A	G	100	PASS	AC=81;AF=0.0161741;AN=5008;NS=2504;DP=17326;EAS_AF=0;AMR_AF=0.0159;AFR_AF=0.0174;EUR_AF=0.0348;SAS_AF=0.0123;AA=A|||;VT=SNP
4	176580126	rs10520299	A	G	100	PASS	AC=657;AF=0.13119;AN=5008;NS=2504;DP=17596;EAS_AF=0.3046;AMR_AF=0.1988;AFR_AF=0.0015;EUR_AF=0.0557;SAS_AF=0.1575;AA=A|||;VT=SNP
4	176580739	rs73875112	A	C	100	PASS	AC=147;AF=0.029353;AN=5008;NS=2504;DP=16645;EAS_AF=0;AMR_AF=0.0317;AFR_AF=0.0363;EUR_AF=0.0567;SAS_AF=0.0204;AA=A|||;VT=SNP
4	176580837	rs71613762	T	C	100	PASS	AC=365;AF=0.0728834;AN=5008;NS=2504;DP=16165;EAS_AF=0;AMR_AF=0.1066;AFR_AF=0.0416;EUR_AF=0.2028;SAS_AF=0.0327;AA=T|||;VT=SNP
4	176581215	rs143392260	G	C	100	PASS	AC=42;AF=0.00838658;AN=5008;NS=2504;DP=17832;EAS_AF=0;AMR_AF=0.013;AFR_AF=0.0023;EUR_AF=0.0219;SAS_AF=0.0082;AA=G|||;VT=SNP
4	176581280	rs10434414	A	G	100	PASS	AC=2141;AF=0.427516;AN=5008;NS=2504;DP=15126;EAS_AF=0.251;AMR_AF=0.5605;AFR_AF=0.1952;EUR_AF=0.7545;SAS_AF=0.4928;AA=G|||;VT=SNP
4	176581302	rs13129656	G	A	100	PASS	AC=353;AF=0.0704872;AN=5008;NS=2504;DP=15763;EAS_AF=0;AMR_AF=0.1009;AFR_AF=0.0416;EUR_AF=0.1948;SAS_AF=0.0327;AA=G|||;VT=SNP
4	176582401	rs139537717	A	T	100	PASS	AC=27;AF=0.00539137;AN=5008;NS=2504;DP=16359;EAS_AF=0;AMR_AF=0.0058;AFR_AF=0;EUR_AF=0.0179;SAS_AF=0.0051;AA=A|||;VT=SNP
4	176582414	rs78424017	G	A	100	PASS	AC=71;AF=0.0141773;AN=5008;NS=2504;DP=16042;EAS_AF=0;AMR_AF=0.0144;AFR_AF=0.0008;EUR_AF=0.0467;SAS_AF=0.0133;AA=G|||;VT=SNP
4	176582423	rs114034212	A	G	100	PASS	AC=660;AF=0.131789;AN=5008;NS=2504;DP=15887;EAS_AF=0.3065;AMR_AF=0.1988;AFR_AF=0.0015;EUR_AF=0.0557;SAS_AF=0.1585;AA=A|||;VT=SNP
4	176582500	rs56324248	C	T	100	PASS	AC=127;AF=0.0253594;AN=5008;NS=2504;DP=15250;EAS_AF=0;AMR_AF=0.0303;AFR_AF=0.0219;EUR_AF=0.0567;SAS_AF=0.0204;AA=C|||;VT=SNP
4	176582766	rs2333255	C	A	100	PASS	AC=1336;AF=0.266773;AN=5008;NS=2504;DP=18072;EAS_AF=0.2232;AMR_AF=0.3775;AFR_AF=0.0363;EUR_AF=0.4871;SAS_AF=0.318;AA=C|||;VT=SNP
4	176582824	rs73018168	G	A	100	PASS	AC=148;AF=0.0295527;AN=5008;NS=2504;DP=16786;EAS_AF=0;AMR_AF=0.0331;AFR_AF=0.0363;EUR_AF=0.0567;SAS_AF=0.0204;AA=A|||;VT=SNP
4	176583173	rs57184013	T	A	100	PASS	AC=199;AF=0.0397364;AN=5008;NS=2504;DP=15028;EAS_AF=0.0387;AMR_AF=0.036;AFR_AF=0.0401;EUR_AF=0.0586;SAS_AF=0.0235;AA=T|||;VT=SNP
4	176583244	rs72702641	A	G	100	PASS	AC=382;AF=0.076278;AN=5008;NS=2504;DP=15558;EAS_AF=0.0893;AMR_AF=0.0317;AFR_AF=0.0575;EUR_AF=0.0676;SAS_AF=0.1288;AA=A|||;VT=SNP
4	176583419	rs61698030	C	T	100	PASS	AC=148;AF=0.0295527;AN=5008;NS=2504;DP=16437;EAS_AF=0;AMR_AF=0.0331;AFR_AF=0.0363;EUR_AF=0.0567;SAS_AF=0.0204;AA=T|||;VT=SNP
4	176583479	rs143831955	G	A	100	PASS	AC=23;AF=0.00459265;AN=5008;NS=2504;DP=15913;EAS_AF=0;AMR_AF=0.0029;AFR_AF=0.0015;EUR_AF=0.0179;SAS_AF=0.001;AA=G|||;VT=SNP
4	176583734	rs138574018	G	A	100	PASS	AC=42;AF=0.00838658;AN=5008;NS=2504;DP=15617;EAS_AF=0;AMR_AF=0.013;AFR_AF=0.0023;EUR_AF=0.0219;SAS_AF=0.0082;AA=G|||;VT=SNP
4	176584446	rs13139012	T	A	100	PASS	AC=312;AF=0.0623003;AN=5008;NS=2504;DP=19574;EAS_AF=0;AMR_AF=0.1009;AFR_AF=0.0136;EUR_AF=0.1928;SAS_AF=0.0307;AA=T|||;VT=SNP
4	176584528	rs73875115	G	A	100	PASS	AC=81;AF=0.0161741;AN=5008;NS=2504;DP=18158;EAS_AF=0;AMR_AF=0.0159;AFR_AF=0.0174;EUR_AF=0.0348;SAS_AF=0.0123;AA=G|||;VT=SNP
4	176584581	rs111850807	A	G	100	PASS	AC=228;AF=0.0455272;AN=5008;NS=2504;DP=17859;EAS_AF=0.0169;AMR_AF=0.0447;AFR_AF=0.0401;EUR_AF=0.007;SAS_AF=0.1227;AA=A|||;VT=SNP
4	176584600	rs79196027	G	T	100	PASS	AC=145;AF=0.0289537;AN=5008;NS=2504;DP=17444;EAS_AF=0;AMR_AF=0.0317;AFR_AF=0.0348;EUR_AF=0.0567;SAS_AF=0.0204;AA=G|||;VT=SNP
4	176584839	rs77674035	A	G	100	PASS	AC=128;AF=0.0255591;AN=5008;NS=2504;DP=15841;EAS_AF=0;AMR_AF=0.0331;AFR_AF=0.0212;EUR_AF=0.0567;SAS_AF=0.0204;AA=A|||;VT=SNP
4	176584995	rs11133110	C	T	100	PASS	AC=1921;AF=0.383586;AN=5008;NS=2504;DP=11446;EAS_AF=0.503;AMR_AF=0.5778;AFR_AF=0.0386;EUR_AF=0.5348;SAS_AF=0.4335;AA=c|||;VT=SNP
4	176585126	rs79085198	A	T	100	PASS	AC=309;AF=0.0617013;AN=5008;NS=2504;DP=15097;EAS_AF=0.0893;AMR_AF=0.0231;AFR_AF=0.0061;EUR_AF=0.0676;SAS_AF=0.1299;AA=A|||;VT=SNP
4	176585134	rs74796931	T	C	100	PASS	AC=148;AF=0.0295527;AN=5008;NS=2504;DP=15206;EAS_AF=0;AMR_AF=0.0331;AFR_AF=0.0363;EUR_AF=0.0567;SAS_AF=0.0204;AA=C|||;VT=SNP
4	176585206	rs115537088	C	A	100	PASS	AC=81;AF=0.0161741;AN=5008;NS=2504;DP=19103;EAS_AF=0;AMR_AF=0.0159;AFR_AF=0.0174;EUR_AF=0.0348;SAS_AF=0.0123;AA=C|||;VT=SNP
4	176585405	rs13112502	G	A	100	PASS	AC=778;AF=0.155351;AN=5008;NS=2504;DP=16499;EAS_AF=0.0169;AMR_AF=0.1787;AFR_AF=0.1573;EUR_AF=0.2575;SAS_AF=0.1738;AA=A|||;VT=SNP
4	176585597	rs114862602	T	C	100	PASS	AC=20;AF=0.00399361;AN=5008;NS=2504;DP=20010;EAS_AF=0.001;AMR_AF=0.0058;AFR_AF=0;EUR_AF=0.0089;SAS_AF=0.0061;AA=T|||;VT=SNP
4	176585764	rs80065153	C	T	100	PASS	AC=430;AF=0.0858626;AN=5008;NS=2504;DP=20098;EAS_AF=0.0992;AMR_AF=0.062;AFR_AF=0.1006;EUR_AF=0.0089;SAS_AF=0.1483;AA=C|||;VT=SNP
4	176585859	rs17061768	T	C	100	PASS	AC=126;AF=0.0251597;AN=5008;NS=2504;DP=18318;EAS_AF=0;AMR_AF=0.0303;AFR_AF=0.0212;EUR_AF=0.0567;SAS_AF=0.0204;AA=T|||;VT=SNP
4	176585890	rs73018174	C	A	100	PASS	AC=148;AF=0.0295527;AN=5008;NS=2504;DP=18226;EAS_AF=0;AMR_AF=0.0331;AFR_AF=0.0363;EUR_AF=0.0567;SAS_AF=0.0204;AA=C|||;VT=SNP
4	176585954	rs73875117	G	T	100	PASS	AC=123;AF=0.0245607;AN=5008;NS=2504;DP=19487;EAS_AF=0;AMR_AF=0.0288;AFR_AF=0.0197;EUR_AF=0.0567;SAS_AF=0.0204;AA=G|||;VT=SNP
4	176586232	rs73018179	T	C	100	PASS	AC=148;AF=0.0295527;AN=5008;NS=2504;DP=19489;EAS_AF=0;AMR_AF=0.0331;AFR_AF=0.0363;EUR_AF=0.0567;SAS_AF=0.0204;AA=t|||;VT=SNP
4	176586259	rs11932265	C	T	100	PASS	AC=349;AF=0.0696885;AN=5008;NS=2504;DP=18881;EAS_AF=0;AMR_AF=0.1009;AFR_AF=0.0408;EUR_AF=0.1938;SAS_AF=0.0307;AA=C|||;VT=SNP
4	176586730	rs79873052	T	C	100	PASS	AC=148;AF=0.0295527;AN=5008;NS=2504;DP=9843;EAS_AF=0;AMR_AF=0.0331;AFR_AF=0.0363;EUR_AF=0.0567;SAS_AF=0.0204;AA=T|||;VT=SNP
4	176586760	rs73018181	A	C	100	PASS	AC=498;AF=0.0994409;AN=5008;NS=2504;DP=1405;EAS_AF=0;AMR_AF=0.134;AFR_AF=0.0779;EUR_AF=0.2505;SAS_AF=0.0511;AA=C|||;VT=SNP
4	176586984	rs115641088	T	C	100	PASS	AC=324;AF=0.0646965;AN=5008;NS=2504;DP=17394;EAS_AF=0;AMR_AF=0.1066;AFR_AF=0.0136;EUR_AF=0.2008;SAS_AF=0.0307;AA=T|||;VT=SNP
4	176586994	rs28735527	G	A	100	PASS	AC=799;AF=0.159545;AN=5008;NS=2504;DP=17778;EAS_AF=0.2659;AMR_AF=0.1369;AFR_AF=0.1452;EUR_AF=0.0984;SAS_AF=0.1483;AA=G|||;VT=SNP
4	176587241	rs13123288	C	T	100	PASS	AC=31;AF=0.0061901;AN=5008;NS=2504;DP=13877;EAS_AF=0;AMR_AF=0.0115;AFR_AF=0;EUR_AF=0.0199;SAS_AF=0.0031;AA=C|||;VT=SNP
4	176587290	rs113488298	C	T	100	PASS	AC=148;AF=0.0295527;AN=5008;NS=2504;DP=14609;EAS_AF=0;AMR_AF=0.0331;AFR_AF=0.0363;EUR_AF=0.0567;SAS_AF=0.0204;AA=C|||;VT=SNP
4	176587293	rs112368021	T	G	100	PASS	AC=148;AF=0.0295527;AN=5008;NS=2504;DP=14655;EAS_AF=0;AMR_AF=0.0331;AFR_AF=0.0363;EUR_AF=0.0567;SAS_AF=0.0204;AA=A|||;VT=SNP
4	176587378	rs73018186	T	A	100	PASS	AC=148;AF=0.0295527;AN=5008;NS=2504;DP=17002;EAS_AF=0;AMR_AF=0.0331;AFR_AF=0.0363;EUR_AF=0.0567;SAS_AF=0.0204;AA=T|||;VT=SNP
4	176587620	rs115222429	C	G	100	PASS	AC=21;AF=0.00419329;AN=5008;NS=2504;DP=14905;EAS_AF=0;AMR_AF=0.0043;AFR_AF=0;EUR_AF=0.0169;SAS_AF=0.001;AA=C|||;VT=SNP
4	176587929	rs11940383	T	C	100	PASS	AC=469;AF=0.0936502;AN=5008;NS=2504;DP=16119;EAS_AF=0;AMR_AF=0.1354;AFR_AF=0.0514;EUR_AF=0.2525;SAS_AF=0.0542;AA=C|||;VT=SNP
4	176588042	rs112418015	C	A	100	PASS	AC=33;AF=0.00658946;AN=5008;NS=2504;DP=15883;EAS_AF=0;AMR_AF=0.0072;AFR_AF=0;EUR_AF=0.0199;SAS_AF=0.0082;AA=C|||;VT=SNP
4	176588662	rs73018188	A	G	100	PASS	AC=126;AF=0.0251597;AN=5008;NS=2504;DP=16637;EAS_AF=0;AMR_AF=0.0303;AFR_AF=0.0212;EUR_AF=0.0567;SAS_AF=0.0204;AA=A|||;VT=SNP
4	176588987	rs34945544	A	G	100	PASS	AC=327;AF=0.0652955;AN=5008;NS=2504;DP=13939;EAS_AF=0;AMR_AF=0.1066;AFR_AF=0.0136;EUR_AF=0.2018;SAS_AF=0.0327;AA=A|||;VT=SNP
4	176589648	rs6824554	A	G	100	PASS	AC=3842;AF=0.767173;AN=5008;NS=2504;DP=12799;EAS_AF=0.9008;AMR_AF=0.9236;AFR_AF=0.4304;EUR_AF=0.9125;SAS_AF=0.8241;AA=A|||;VT=SNP
4	176590628	rs113042773	C	T	100	PASS	AC=282;AF=0.0563099;AN=5008;NS=2504;DP=16662;EAS_AF=0.0169;AMR_AF=0.0461;AFR_AF=0.0802;EUR_AF=0.007;SAS_AF=0.1227;AA=C|||;VT=SNP
4	176590798	rs73875121	T	A	100	PASS	AC=81;AF=0.0161741;AN=5008;NS=2504;DP=16719;EAS_AF=0;AMR_AF=0.0159;AFR_AF=0.0174;EUR_AF=0.0348;SAS_AF=0.0123;AA=T|||;VT=SNP
4	176590802	rs62336010	A	G	100	PASS	AC=137;AF=0.0273562;AN=5008;NS=2504;DP=16755;EAS_AF=0;AMR_AF=0.0331;AFR_AF=0.0053;EUR_AF=0.0795;SAS_AF=0.0276;AA=A|||;VT=SNP
4	176590823	rs73875122	A	G	100	PASS	AC=81;AF=0.0161741;AN=5008;NS=2504;DP=17135;EAS_AF=0;AMR_AF=0.0159;AFR_AF=0.0174;EUR_AF=0.0348;SAS_AF=0.0123;AA=A|||;VT=SNP
4	176590834	rs61307914	G	A	100	PASS	AC=310;AF=0.061901;AN=5008;NS=2504;DP=17385;EAS_AF=0.0099;AMR_AF=0.013;AFR_AF=0.1732;EUR_AF=0.0169;SAS_AF=0.046;AA=G|||;VT=SNP
4	176590847	rs34216541	T	C	100	PASS	AC=337;AF=0.0672923;AN=5008;NS=2504;DP=17757;EAS_AF=0;AMR_AF=0.1081;AFR_AF=0.0136;EUR_AF=0.2107;SAS_AF=0.0327;AA=T|||;VT=SNP
4	176591669	rs35424424	C	T	100	PASS	AC=339;AF=0.0676917;AN=5008;NS=2504;DP=14986;EAS_AF=0;AMR_AF=0.1081;AFR_AF=0.0136;EUR_AF=0.2127;SAS_AF=0.0327;AA=C|||;VT=SNP
4	176591911	rs73018194	A	G	100	PASS	AC=149;AF=0.0297524;AN=5008;NS=2504;DP=15583;EAS_AF=0;AMR_AF=0.0331;AFR_AF=0.0363;EUR_AF=0.0567;SAS_AF=0.0215;AA=G|||;VT=SNP
4	176591973	rs115259755	T	C	100	PASS	AC=43;AF=0.00858626;AN=5008;NS=2504;DP=14096;EAS_AF=0;AMR_AF=0.013;AFR_AF=0.0023;EUR_AF=0.0219;SAS_AF=0.0092;AA=T|||;VT=SNP
4	176592105	rs35888026	C	T	100	PASS	AC=337;AF=0.0672923;AN=5008;NS=2504;DP=13238;EAS_AF=0;AMR_AF=0.1066;AFR_AF=0.0136;EUR_AF=0.2117;SAS_AF=0.0327;AA=C|||;VT=SNP
4	176592166	rs142870088	C	T	100	PASS	AC=49;AF=0.00978435;AN=5008;NS=2504;DP=13459;EAS_AF=0;AMR_AF=0.0101;AFR_AF=0.0015;EUR_AF=0.0288;SAS_AF=0.0112;AA=C|||;VT=SNP
4	176592181	rs4690595	A	T	100	PASS	AC=802;AF=0.160144;AN=5008;NS=2504;DP=13335;EAS_AF=0.2688;AMR_AF=0.1369;AFR_AF=0.1452;EUR_AF=0.0984;SAS_AF=0.1483;AA=A|||;VT=SNP
4	176592301	rs60204411	A	T	100	PASS	AC=85;AF=0.0169728;AN=5008;NS=2504;DP=14702;EAS_AF=0;AMR_AF=0.0187;AFR_AF=0.0189;EUR_AF=0.0348;SAS_AF=0.0123;AA=A|||;VT=SNP
4	176592434	rs56397024	A	C	100	PASS	AC=82;AF=0.0163738;AN=5008;NS=2504;DP=12932;EAS_AF=0;AMR_AF=0.0173;AFR_AF=0.0174;EUR_AF=0.0348;SAS_AF=0.0123;AA=A|||;VT=SNP
4	176592451	rs56322600	T	C	100	PASS	AC=86;AF=0.0171725;AN=5008;NS=2504;DP=12629;EAS_AF=0;AMR_AF=0.0173;AFR_AF=0.0174;EUR_AF=0.0388;SAS_AF=0.0123;AA=T|||;VT=SNP
4	176592565	rs73018196	G	C	100	PASS	AC=143;AF=0.0285543;AN=5008;NS=2504;DP=13798;EAS_AF=0;AMR_AF=0.0317;AFR_AF=0.031;EUR_AF=0.0596;SAS_AF=0.0204;AA=C|||;VT=SNP
4	176593249	rs6821481	C	A	100	PASS	AC=476;AF=0.0950479;AN=5008;NS=2504;DP=17906;EAS_AF=0.0099;AMR_AF=0.0202;AFR_AF=0.292;EUR_AF=0.0209;SAS_AF=0.046;AA=C|||;VT=SNP
4	176593465	rs57471486	G	A	100	PASS	AC=141;AF=0.028155;AN=5008;NS=2504;DP=17011;EAS_AF=0;AMR_AF=0.0317;AFR_AF=0.0318;EUR_AF=0.0577;SAS_AF=0.0194;AA=G|||;VT=SNP
4	176593637	rs57008168	T	G	100	PASS	AC=142;AF=0.0283546;AN=5008;NS=2504;DP=18669;EAS_AF=0;AMR_AF=0.0317;AFR_AF=0.0325;EUR_AF=0.0577;SAS_AF=0.0194;AA=G|||;VT=SNP
4	176593862	rs73875125	T	G	100	PASS	AC=139;AF=0.0277556;AN=5008;NS=2504;DP=16891;EAS_AF=0;AMR_AF=0.0303;AFR_AF=0.031;EUR_AF=0.0577;SAS_AF=0.0194;AA=T|||;VT=SNP
4	176594226	rs55917798	T	A	100	PASS	AC=142;AF=0.0283546;AN=5008;NS=2504;DP=14649;EAS_AF=0;AMR_AF=0.0317;AFR_AF=0.0325;EUR_AF=0.0577;SAS_AF=0.0194;AA=T|||;VT=SNP
4	176594306	rs78957268	G	A	100	PASS	AC=549;AF=0.109625;AN=5008;NS=2504;DP=14575;EAS_AF=0.3383;AMR_AF=0.0432;AFR_AF=0.0008;EUR_AF=0.0447;SAS_AF=0.135;AA=G|||;VT=SNP
4	176594416	rs56876221	G	T	100	PASS	AC=126;AF=0.0251597;AN=5008;NS=2504;DP=12625;EAS_AF=0;AMR_AF=0.0303;AFR_AF=0.0212;EUR_AF=0.0577;SAS_AF=0.0194;AA=G|||;VT=SNP
4	176594572	rs192285664	C	A	100	PASS	AC=42;AF=0.00838658;AN=5008;NS=2504;DP=13845;EAS_AF=0;AMR_AF=0.013;AFR_AF=0.0023;EUR_AF=0.0229;SAS_AF=0.0072;AA=A|||;VT=SNP
4	176595328	rs144632259	G	T	100	PASS	AC=45;AF=0.00898562;AN=5008;NS=2504;DP=15302;EAS_AF=0.0079;AMR_AF=0.0029;AFR_AF=0.0053;EUR_AF=0.0268;SAS_AF=0.001;AA=-|||;VT=SNP
4	176595402	rs112435848	C	T	100	PASS	AC=143;AF=0.0285543;AN=5008;NS=2504;DP=16347;EAS_AF=0;AMR_AF=0.0317;AFR_AF=0.0333;EUR_AF=0.0577;SAS_AF=0.0194;AA=C|||;VT=SNP
4	176595419	rs7676473	G	C	100	PASS	AC=3755;AF=0.7498;AN=5008;NS=2504;DP=16279;EAS_AF=0.7133;AMR_AF=0.8444;AFR_AF=0.5212;EUR_AF=0.9115;SAS_AF=0.863;AA=C|||;VT=SNP
4	176595479	rs112270499	T	C	100	PASS	AC=143;AF=0.0285543;AN=5008;NS=2504;DP=15683;EAS_AF=0;AMR_AF=0.0317;AFR_AF=0.0333;EUR_AF=0.0577;SAS_AF=0.0194;AA=C|||;VT=SNP
4	176595530	rs114623985	G	A	100	PASS	AC=551;AF=0.110024;AN=5008;NS=2504;DP=16183;EAS_AF=0.3403;AMR_AF=0.0432;AFR_AF=0.0008;EUR_AF=0.0447;SAS_AF=0.135;AA=G|||;VT=SNP
4	176595594	rs73020105	A	G	100	PASS	AC=143;AF=0.0285543;AN=5008;NS=2504;DP=17473;EAS_AF=0;AMR_AF=0.0317;AFR_AF=0.0333;EUR_AF=0.0577;SAS_AF=0.0194;AA=A|||;VT=SNP
4	176595800	rs73020106	A	G	100	PASS	AC=143;AF=0.0285543;AN=5008;NS=2504;DP=19763;EAS_AF=0;AMR_AF=0.0317;AFR_AF=0.0333;EUR_AF=0.0577;SAS_AF=0.0194;AA=G|||;VT=SNP
4	176596753	rs77404149	T	C	100	PASS	AC=84;AF=0.0167732;AN=5008;NS=2504;DP=13996;EAS_AF=0;AMR_AF=0.0173;AFR_AF=0.0189;EUR_AF=0.0348;SAS_AF=0.0123;AA=T|||;VT=SNP
4	176596780	rs78222811	C	T	100	PASS	AC=86;AF=0.0171725;AN=5008;NS=2504;DP=14362;EAS_AF=0;AMR_AF=0.0187;AFR_AF=0.0197;EUR_AF=0.0348;SAS_AF=0.0123;AA=c|||;VT=SNP
4	176596808	rs79123237	A	G	100	PASS	AC=84;AF=0.0167732;AN=5008;NS=2504;DP=14891;EAS_AF=0;AMR_AF=0.0173;AFR_AF=0.0189;EUR_AF=0.0348;SAS_AF=0.0123;AA=A|||;VT=SNP
4	176597205	rs73020109	G	A	100	PASS	AC=143;AF=0.0285543;AN=5008;NS=2504;DP=18990;EAS_AF=0;AMR_AF=0.0317;AFR_AF=0.0333;EUR_AF=0.0577;SAS_AF=0.0194;AA=A|||;VT=SNP
4	176598211	rs74565493	A	G	100	PASS	AC=214;AF=0.0427316;AN=5008;NS=2504;DP=15065;EAS_AF=0;AMR_AF=0.0778;AFR_AF=0.0061;EUR_AF=0.1322;SAS_AF=0.0194;AA=A|||;VT=SNP
4	176598443	rs113805662	T	C	100	PASS	AC=41;AF=0.0081869;AN=5008;NS=2504;DP=16631;EAS_AF=0;AMR_AF=0.0187;AFR_AF=0.0008;EUR_AF=0.0229;SAS_AF=0.0041;AA=T|||;VT=SNP
4	176598989	rs60847265	C	T	100	PASS	AC=143;AF=0.0285543;AN=5008;NS=2504;DP=15953;EAS_AF=0;AMR_AF=0.0317;AFR_AF=0.0333;EUR_AF=0.0577;SAS_AF=0.0194;AA=c|||;VT=SNP
4	176599197	rs78672997	C	T	100	PASS	AC=52;AF=0.0103834;AN=5008;NS=2504;DP=18243;EAS_AF=0.001;AMR_AF=0.0101;AFR_AF=0;EUR_AF=0.0417;SAS_AF=0.002;AA=C|||;VT=SNP
4	176600857	rs80169547	G	T	100	PASS	AC=54;AF=0.0107827;AN=5008;NS=2504;DP=20912;EAS_AF=0;AMR_AF=0.013;AFR_AF=0.0023;EUR_AF=0.0308;SAS_AF=0.0112;AA=g|||;VT=SNP
4	176601113	rs10213204	C	T	100	PASS	AC=3593;AF=0.717452;AN=5008;NS=2504;DP=19519;EAS_AF=0.7054;AMR_AF=0.8314;AFR_AF=0.4682;EUR_AF=0.8857;SAS_AF=0.8129;AA=T|||;VT=SNP
4	176602286	rs61044623	G	A	100	PASS	AC=390;AF=0.0778754;AN=5008;NS=2504;DP=18438;EAS_AF=0.251;AMR_AF=0.0663;AFR_AF=0.0197;EUR_AF=0.0209;SAS_AF=0.045;AA=G|||;VT=SNP
4	176602970	rs76761516	G	A	100	PASS	AC=143;AF=0.0285543;AN=5008;NS=2504;DP=19932;EAS_AF=0;AMR_AF=0.0317;AFR_AF=0.0333;EUR_AF=0.0577;SAS_AF=0.0194;AA=A|||;VT=SNP
4	176603396	rs73020128	T	A	100	PASS	AC=208;AF=0.0415335;AN=5008;NS=2504;DP=18475;EAS_AF=0;AMR_AF=0.0331;AFR_AF=0.0809;EUR_AF=0.0586;SAS_AF=0.0194;AA=A|||;VT=SNP
4	176603837	rs73875133	C	A	100	PASS	AC=126;AF=0.0251597;AN=5008;NS=2504;DP=16674;EAS_AF=0;AMR_AF=0.0303;AFR_AF=0.0212;EUR_AF=0.0577;SAS_AF=0.0194;AA=C|||;VT=SNP
4	176604417	rs73020130	T	C	100	PASS	AC=143;AF=0.0285543;AN=5008;NS=2504;DP=19866;EAS_AF=0;AMR_AF=0.0317;AFR_AF=0.0333;EUR_AF=0.0577;SAS_AF=0.0194;AA=C|||;VT=SNP
4	176604445	rs73020133	T	C	100	PASS	AC=143;AF=0.0285543;AN=5008;NS=2504;DP=19312;EAS_AF=0;AMR_AF=0.0317;AFR_AF=0.0333;EUR_AF=0.0577;SAS_AF=0.0194;AA=T|||;VT=SNP
4	176605110	rs60259432	A	G	100	PASS	AC=143;AF=0.0285543;AN=5008;NS=2504;DP=14369;EAS_AF=0;AMR_AF=0.0317;AFR_AF=0.0333;EUR_AF=0.0577;SAS_AF=0.0194;AA=G|||;VT=SNP
4	176605221	rs189628878	C	T	100	PASS	AC=60;AF=0.0119808;AN=5008;NS=2504;DP=13970;EAS_AF=0.0238;AMR_AF=0.0202;AFR_AF=0.0008;EUR_AF=0.0129;SAS_AF=0.0082;AA=C|||;VT=SNP
4	176605377	rs2333256	T	G	100	PASS	AC=1700;AF=0.339457;AN=5008;NS=2504;DP=16761;EAS_AF=0.3393;AMR_AF=0.5562;AFR_AF=0.0598;EUR_AF=0.5447;SAS_AF=0.3528;AA=T|||;VT=SNP
4	176606071	rs58357779	G	A	100	PASS	AC=143;AF=0.0285543;AN=5008;NS=2504;DP=15323;EAS_AF=0;AMR_AF=0.0317;AFR_AF=0.0333;EUR_AF=0.0577;SAS_AF=0.0194;AA=G|||;VT=SNP
4	176606168	rs13121082	A	G	100	PASS	AC=1687;AF=0.336861;AN=5008;NS=2504;DP=14059;EAS_AF=0.3383;AMR_AF=0.5504;AFR_AF=0.0598;EUR_AF=0.5368;SAS_AF=0.3528;AA=A|||;VT=SNP
4	176606188	rs57794594	A	G	100	PASS	AC=143;AF=0.0285543;AN=5008;NS=2504;DP=13462;EAS_AF=0;AMR_AF=0.0317;AFR_AF=0.0333;EUR_AF=0.0577;SAS_AF=0.0194;AA=G|||;VT=SNP
4	176606383	rs73020138	T	G	100	PASS	AC=143;AF=0.0285543;AN=5008;NS=2504;DP=18077;EAS_AF=0;AMR_AF=0.0317;AFR_AF=0.0333;EUR_AF=0.0577;SAS_AF=0.0194;AA=G|||;VT=SNP
4	176607123	rs73020140	A	G	100	PASS	AC=143;AF=0.0285543;AN=5008;NS=2504;DP=19637;EAS_AF=0;AMR_AF=0.0317;AFR_AF=0.0333;EUR_AF=0.0577;SAS_AF=0.0194;AA=G|||;VT=SNP
4	176607795	rs77078878	C	T	100	PASS	AC=130;AF=0.0259585;AN=5008;NS=2504;DP=17833;EAS_AF=0;AMR_AF=0.0317;AFR_AF=0.0234;EUR_AF=0.0577;SAS_AF=0.0194;AA=C|||;VT=SNP
4	176607894	rs115336400	T	C	100	PASS	AC=96;AF=0.0191693;AN=5008;NS=2504;DP=20798;EAS_AF=0;AMR_AF=0.0259;AFR_AF=0.0045;EUR_AF=0.0537;SAS_AF=0.0184;AA=T|||;VT=SNP
4	176607903	rs75568240	C	T	100	PASS	AC=96;AF=0.0191693;AN=5008;NS=2504;DP=20463;EAS_AF=0;AMR_AF=0.0259;AFR_AF=0.0045;EUR_AF=0.0537;SAS_AF=0.0184;AA=C|||;VT=SNP
4	176608039	rs10520302	C	T	100	PASS	AC=545;AF=0.108826;AN=5008;NS=2504;DP=19517;EAS_AF=0.3383;AMR_AF=0.0447;AFR_AF=0.0008;EUR_AF=0.0437;SAS_AF=0.1309;AA=C|||;VT=SNP
4	176608238	rs73020145	T	C	100	PASS	AC=130;AF=0.0259585;AN=5008;NS=2504;DP=19014;EAS_AF=0;AMR_AF=0.0317;AFR_AF=0.0234;EUR_AF=0.0577;SAS_AF=0.0194;AA=C|||;VT=SNP
4	176608568	rs73020149	T	C	100	PASS	AC=130;AF=0.0259585;AN=5008;NS=2504;DP=18373;EAS_AF=0;AMR_AF=0.0317;AFR_AF=0.0234;EUR_AF=0.0577;SAS_AF=0.0194;AA=C|||;VT=SNP
4	176608916	rs73020150	T	C	100	PASS	AC=130;AF=0.0259585;AN=5008;NS=2504;DP=18178;EAS_AF=0;AMR_AF=0.0317;AFR_AF=0.0234;EUR_AF=0.0577;SAS_AF=0.0194;AA=C|||;VT=SNP
4	176608923	rs77717683	C	A	100	PASS	AC=130;AF=0.0259585;AN=5008;NS=2504;DP=17763;EAS_AF=0;AMR_AF=0.0317;AFR_AF=0.0234;EUR_AF=0.0577;SAS_AF=0.0194;AA=A|||;VT=SNP
4	176608949	rs73020151	A	C	100	PASS	AC=130;AF=0.0259585;AN=5008;NS=2504;DP=17437;EAS_AF=0;AMR_AF=0.0317;AFR_AF=0.0234;EUR_AF=0.0577;SAS_AF=0.0194;AA=C|||;VT=SNP
4	176608956	rs75956984	G	C	100	PASS	AC=94;AF=0.01877;AN=5008;NS=2504;DP=17799;EAS_AF=0;AMR_AF=0.0231;AFR_AF=0.0023;EUR_AF=0.0537;SAS_AF=0.0215;AA=G|||;VT=SNP
4	176609039	rs73020152	C	T	100	PASS	AC=131;AF=0.0261581;AN=5008;NS=2504;DP=18372;EAS_AF=0;AMR_AF=0.0331;AFR_AF=0.0234;EUR_AF=0.0577;SAS_AF=0.0194;AA=T|||;VT=SNP
4	176609178	rs74980656	A	G	100	PASS	AC=130;AF=0.0259585;AN=5008;NS=2504;DP=18644;EAS_AF=0;AMR_AF=0.0317;AFR_AF=0.0234;EUR_AF=0.0577;SAS_AF=0.0194;AA=A|||;VT=SNP
4	176609256	rs2333257	C	T	100	PASS	AC=540;AF=0.107827;AN=5008;NS=2504;DP=16959;EAS_AF=0.006;AMR_AF=0.1282;AFR_AF=0.0287;EUR_AF=0.2356;SAS_AF=0.1738;AA=C|||;VT=SNP
4	176609314	rs73020155	G	A	100	PASS	AC=130;AF=0.0259585;AN=5008;NS=2504;DP=16834;EAS_AF=0;AMR_AF=0.0317;AFR_AF=0.0234;EUR_AF=0.0577;SAS_AF=0.0194;AA=G|||;VT=SNP
4	176609322	rs77523357	C	A	100	PASS	AC=130;AF=0.0259585;AN=5008;NS=2504;DP=16825;EAS_AF=0;AMR_AF=0.0317;AFR_AF=0.0234;EUR_AF=0.0577;SAS_AF=0.0194;AA=C|||;VT=SNP
4	176609529	rs79982449	G	T	100	PASS	AC=133;AF=0.0265575;AN=5008;NS=2504;DP=17877;EAS_AF=0.0942;AMR_AF=0.0029;AFR_AF=0;EUR_AF=0.0199;SAS_AF=0.0164;AA=G|||;VT=SNP
4	176609907	rs73020156	T	C	100	PASS	AC=143;AF=0.0285543;AN=5008;NS=2504;DP=19624;EAS_AF=0;AMR_AF=0.0317;AFR_AF=0.0333;EUR_AF=0.0577;SAS_AF=0.0194;AA=C|||;VT=SNP
4	176609988	rs73020160	A	G	100	PASS	AC=130;AF=0.0259585;AN=5008;NS=2504;DP=19374;EAS_AF=0;AMR_AF=0.0317;AFR_AF=0.0234;EUR_AF=0.0577;SAS_AF=0.0194;AA=G|||;VT=SNP
4	176610879	rs73020163	A	G	100	PASS	AC=144;AF=0.028754;AN=5008;NS=2504;DP=19150;EAS_AF=0;AMR_AF=0.0317;AFR_AF=0.034;EUR_AF=0.0577;SAS_AF=0.0194;AA=G|||;VT=SNP
4	176610933	rs17061775	G	C	100	PASS	AC=130;AF=0.0259585;AN=5008;NS=2504;DP=18606;EAS_AF=0;AMR_AF=0.0317;AFR_AF=0.0227;EUR_AF=0.0586;SAS_AF=0.0194;AA=C|||;VT=SNP
4	176610969	rs17061779	G	A	100	PASS	AC=131;AF=0.0261581;AN=5008;NS=2504;DP=18658;EAS_AF=0;AMR_AF=0.0317;AFR_AF=0.0234;EUR_AF=0.0577;SAS_AF=0.0204;AA=A|||;VT=SNP
4	176611181	rs73020166	G	A	100	PASS	AC=130;AF=0.0259585;AN=5008;NS=2504;DP=18192;EAS_AF=0;AMR_AF=0.0317;AFR_AF=0.0234;EUR_AF=0.0577;SAS_AF=0.0194;AA=g|||;VT=SNP
4	176611541	rs79871822	C	T	100	PASS	AC=129;AF=0.0257588;AN=5008;NS=2504;DP=19383;EAS_AF=0;AMR_AF=0.0317;AFR_AF=0.0227;EUR_AF=0.0577;SAS_AF=0.0194;AA=C|||;VT=SNP
4	176611594	rs79372554	G	A	100	PASS	AC=132;AF=0.0263578;AN=5008;NS=2504;DP=18484;EAS_AF=0;AMR_AF=0.0331;AFR_AF=0.0234;EUR_AF=0.0586;SAS_AF=0.0194;AA=A|||;VT=SNP
4	176611619	rs73020167	A	C	100	PASS	AC=132;AF=0.0263578;AN=5008;NS=2504;DP=18547;EAS_AF=0;AMR_AF=0.0331;AFR_AF=0.0234;EUR_AF=0.0586;SAS_AF=0.0194;AA=A|||;VT=SNP
4	176611636	rs73002103	A	G	100	PASS	AC=132;AF=0.0263578;AN=5008;NS=2504;DP=18386;EAS_AF=0;AMR_AF=0.0331;AFR_AF=0.0234;EUR_AF=0.0586;SAS_AF=0.0194;AA=A|||;VT=SNP
4	176611754	rs73002105	T	C	100	PASS	AC=130;AF=0.0259585;AN=5008;NS=2504;DP=18546;EAS_AF=0;AMR_AF=0.0317;AFR_AF=0.0234;EUR_AF=0.0577;SAS_AF=0.0194;AA=C|||;VT=SNP
4	176611861	rs73002107	G	T	100	PASS	AC=130;AF=0.0259585;AN=5008;NS=2504;DP=18767;EAS_AF=0;AMR_AF=0.0317;AFR_AF=0.0234;EUR_AF=0.0577;SAS_AF=0.0194;AA=T|||;VT=SNP
4	176611983	rs77969436	A	G	100	PASS	AC=130;AF=0.0259585;AN=5008;NS=2504;DP=17972;EAS_AF=0;AMR_AF=0.0317;AFR_AF=0.0234;EUR_AF=0.0577;SAS_AF=0.0194;AA=A|||;VT=SNP
4	176611989	rs75025219	A	G	100	PASS	AC=130;AF=0.0259585;AN=5008;NS=2504;DP=17806;EAS_AF=0;AMR_AF=0.0317;AFR_AF=0.0234;EUR_AF=0.0577;SAS_AF=0.0194;AA=G|||;VT=SNP
4	176612303	rs17061782	C	T	100	PASS	AC=555;AF=0.110823;AN=5008;NS=2504;DP=15897;EAS_AF=0.3373;AMR_AF=0.0447;AFR_AF=0.0091;EUR_AF=0.0437;SAS_AF=0.1309;AA=C|||;VT=SNP
4	176612351	rs17061785	T	C	100	PASS	AC=130;AF=0.0259585;AN=5008;NS=2504;DP=16060;EAS_AF=0;AMR_AF=0.0317;AFR_AF=0.0234;EUR_AF=0.0577;SAS_AF=0.0194;AA=C|||;VT=SNP
4	176612450	rs17598018	T	C	100	PASS	AC=130;AF=0.0259585;AN=5008;NS=2504;DP=14695;EAS_AF=0;AMR_AF=0.0317;AFR_AF=0.0234;EUR_AF=0.0577;SAS_AF=0.0194;AA=C|||;VT=SNP
4	176612488	rs17061788	T	A	100	PASS	AC=130;AF=0.0259585;AN=5008;NS=2504;DP=15090;EAS_AF=0;AMR_AF=0.0317;AFR_AF=0.0234;EUR_AF=0.0577;SAS_AF=0.0194;AA=A|||;VT=SNP
4	176612525	rs17061790	T	C	100	PASS	AC=130;AF=0.0259585;AN=5008;NS=2504;DP=15122;EAS_AF=0;AMR_AF=0.0317;AFR_AF=0.0234;EUR_AF=0.0577;SAS_AF=0.0194;AA=T|||;VT=SNP
4	176612682	rs17061793	C	T	100	PASS	AC=130;AF=0.0259585;AN=5008;NS=2504;DP=14285;EAS_AF=0;AMR_AF=0.0317;AFR_AF=0.0234;EUR_AF=0.0577;SAS_AF=0.0194;AA=C|||;VT=SNP
4	176612764	rs17061796	C	T	100	PASS	AC=130;AF=0.0259585;AN=5008;NS=2504;DP=14861;EAS_AF=0;AMR_AF=0.0317;AFR_AF=0.0234;EUR_AF=0.0577;SAS_AF=0.0194;AA=C|||;VT=SNP
4	176612874	rs80225500	C	G	100	PASS	AC=130;AF=0.0259585;AN=5008;NS=2504;DP=15769;EAS_AF=0;AMR_AF=0.0317;AFR_AF=0.0234;EUR_AF=0.0577;SAS_AF=0.0194;AA=C|||;VT=SNP
4	176612875	rs74711267	C	T	100	PASS	AC=130;AF=0.0259585;AN=5008;NS=2504;DP=15786;EAS_AF=0;AMR_AF=0.0317;AFR_AF=0.0234;EUR_AF=0.0577;SAS_AF=0.0194;AA=C|||;VT=SNP
4	176613036	rs73002115	A	G	100	PASS	AC=130;AF=0.0259585;AN=5008;NS=2504;DP=16149;EAS_AF=0;AMR_AF=0.0317;AFR_AF=0.0234;EUR_AF=0.0577;SAS_AF=0.0194;AA=A|||;VT=SNP
4	176613146	rs77227996	T	C	100	PASS	AC=130;AF=0.0259585;AN=5008;NS=2504;DP=16541;EAS_AF=0;AMR_AF=0.0317;AFR_AF=0.0234;EUR_AF=0.0577;SAS_AF=0.0194;AA=C|||;VT=SNP
4	176613279	rs73002116	A	C	100	PASS	AC=130;AF=0.0259585;AN=5008;NS=2504;DP=18505;EAS_AF=0;AMR_AF=0.0317;AFR_AF=0.0234;EUR_AF=0.0577;SAS_AF=0.0194;AA=A|||;VT=SNP
4	176613311	rs73002118	T	C	100	PASS	AC=132;AF=0.0263578;AN=5008;NS=2504;DP=18040;EAS_AF=0;AMR_AF=0.0317;AFR_AF=0.0242;EUR_AF=0.0577;SAS_AF=0.0204;AA=t|||;VT=SNP
4	176613472	rs17061799	T	C	100	PASS	AC=130;AF=0.0259585;AN=5008;NS=2504;DP=14682;EAS_AF=0;AMR_AF=0.0317;AFR_AF=0.0234;EUR_AF=0.0577;SAS_AF=0.0194;AA=C|||;VT=SNP
4	176613775	rs76448203	T	A	100	PASS	AC=130;AF=0.0259585;AN=5008;NS=2504;DP=12695;EAS_AF=0;AMR_AF=0.0317;AFR_AF=0.0234;EUR_AF=0.0577;SAS_AF=0.0194;AA=A|||;VT=SNP
4	176613785	rs74390651	T	G	100	PASS	AC=130;AF=0.0259585;AN=5008;NS=2504;DP=12525;EAS_AF=0;AMR_AF=0.0317;AFR_AF=0.0234;EUR_AF=0.0577;SAS_AF=0.0194;AA=T|||;VT=SNP
4	176613924	rs59164546	T	C	100	PASS	AC=130;AF=0.0259585;AN=5008;NS=2504;DP=13581;EAS_AF=0;AMR_AF=0.0317;AFR_AF=0.0234;EUR_AF=0.0577;SAS_AF=0.0194;AA=C|||;VT=SNP
4	176613944	rs58833598	T	C	100	PASS	AC=130;AF=0.0259585;AN=5008;NS=2504;DP=13585;EAS_AF=0;AMR_AF=0.0317;AFR_AF=0.0234;EUR_AF=0.0577;SAS_AF=0.0194;AA=T|||;VT=SNP
4	176613947	rs76250367	C	T	100	PASS	AC=114;AF=0.0227636;AN=5008;NS=2504;DP=13565;EAS_AF=0;AMR_AF=0.0303;AFR_AF=0.0121;EUR_AF=0.0577;SAS_AF=0.0194;AA=C|||;VT=SNP
4	176614069	rs17061800	G	A	100	PASS	AC=130;AF=0.0259585;AN=5008;NS=2504;DP=12663;EAS_AF=0;AMR_AF=0.0317;AFR_AF=0.0234;EUR_AF=0.0577;SAS_AF=0.0194;AA=G|||;VT=SNP
4	176614097	rs58719232	C	G	100	PASS	AC=130;AF=0.0259585;AN=5008;NS=2504;DP=12006;EAS_AF=0;AMR_AF=0.0317;AFR_AF=0.0234;EUR_AF=0.0577;SAS_AF=0.0194;AA=G|||;VT=SNP
4	176614244	rs60444664	T	G	100	PASS	AC=130;AF=0.0259585;AN=5008;NS=2504;DP=12077;EAS_AF=0;AMR_AF=0.0317;AFR_AF=0.0234;EUR_AF=0.0577;SAS_AF=0.0194;AA=G|||;VT=SNP
4	176614334	rs17061801	C	T	100	PASS	AC=131;AF=0.0261581;AN=5008;NS=2504;DP=12062;EAS_AF=0;AMR_AF=0.0317;AFR_AF=0.0234;EUR_AF=0.0586;SAS_AF=0.0194;AA=c|||;VT=SNP
4	176614416	rs73002133	T	C	100	PASS	AC=130;AF=0.0259585;AN=5008;NS=2504;DP=9408;EAS_AF=0;AMR_AF=0.0317;AFR_AF=0.0234;EUR_AF=0.0577;SAS_AF=0.0194;AA=T|||;VT=SNP
4	176614452	rs139537377	A	T	100	PASS	AC=132;AF=0.0263578;AN=5008;NS=2504;DP=8544;EAS_AF=0;AMR_AF=0.0317;AFR_AF=0.0234;EUR_AF=0.0577;SAS_AF=0.0215;AA=A|||;VT=SNP
4	176614572	rs17061803	C	T	100	PASS	AC=130;AF=0.0259585;AN=5008;NS=2504;DP=11929;EAS_AF=0;AMR_AF=0.0317;AFR_AF=0.0234;EUR_AF=0.0577;SAS_AF=0.0194;AA=T|||;VT=SNP
4	176614645	rs17598242	A	G	100	PASS	AC=130;AF=0.0259585;AN=5008;NS=2504;DP=11718;EAS_AF=0;AMR_AF=0.0317;AFR_AF=0.0234;EUR_AF=0.0577;SAS_AF=0.0194;AA=A|||;VT=SNP
4	176614668	rs57693164	C	G	100	PASS	AC=130;AF=0.0259585;AN=5008;NS=2504;DP=11994;EAS_AF=0;AMR_AF=0.0317;AFR_AF=0.0234;EUR_AF=0.0577;SAS_AF=0.0194;AA=G|||;VT=SNP
4	176614733	rs34584077	A	G	100	PASS	AC=561;AF=0.112021;AN=5008;NS=2504;DP=12573;EAS_AF=0.006;AMR_AF=0.1383;AFR_AF=0.0287;EUR_AF=0.2485;SAS_AF=0.1748;AA=A|||;VT=SNP
4	176614751	rs34642585	C	T	100	PASS	AC=553;AF=0.110423;AN=5008;NS=2504;DP=12776;EAS_AF=0.006;AMR_AF=0.1326;AFR_AF=0.0303;EUR_AF=0.2425;SAS_AF=0.1748;AA=C|||;VT=SNP
4	176614821	rs59826391	A	G	100	PASS	AC=131;AF=0.0261581;AN=5008;NS=2504;DP=15506;EAS_AF=0;AMR_AF=0.0317;AFR_AF=0.0242;EUR_AF=0.0577;SAS_AF=0.0194;AA=A|||;VT=SNP
4	176614847	rs57370729	T	C	100	PASS	AC=130;AF=0.0259585;AN=5008;NS=2504;DP=16582;EAS_AF=0;AMR_AF=0.0317;AFR_AF=0.0234;EUR_AF=0.0577;SAS_AF=0.0194;AA=T|||;VT=SNP
4	176614955	rs77689186	C	A	100	PASS	AC=21;AF=0.00419329;AN=5008;NS=2504;DP=18640;EAS_AF=0;AMR_AF=0;AFR_AF=0;EUR_AF=0.0179;SAS_AF=0.0031;AA=C|||;VT=SNP
4	176615161	rs66490831	G	A	100	PASS	AC=162;AF=0.0323482;AN=5008;NS=2504;DP=17985;EAS_AF=0.001;AMR_AF=0.0432;AFR_AF=0.0234;EUR_AF=0.0706;SAS_AF=0.0297;AA=A|||;VT=SNP
4	176615171	rs73002141	G	T	100	PASS	AC=130;AF=0.0259585;AN=5008;NS=2504;DP=18234;EAS_AF=0;AMR_AF=0.0317;AFR_AF=0.0234;EUR_AF=0.0577;SAS_AF=0.0194;AA=T|||;VT=SNP
4	176615253	rs115571932	T	A	100	PASS	AC=54;AF=0.0107827;AN=5008;NS=2504;DP=20839;EAS_AF=0;AMR_AF=0.013;AFR_AF=0.0023;EUR_AF=0.0308;SAS_AF=0.0112;AA=T|||;VT=SNP
4	176615488	rs111928596	T	C	100	PASS	AC=130;AF=0.0259585;AN=5008;NS=2504;DP=20131;EAS_AF=0;AMR_AF=0.0317;AFR_AF=0.0234;EUR_AF=0.0577;SAS_AF=0.0194;AA=T|||;VT=SNP
4	176615658	rs73002146	T	C	100	PASS	AC=130;AF=0.0259585;AN=5008;NS=2504;DP=20267;EAS_AF=0;AMR_AF=0.0317;AFR_AF=0.0234;EUR_AF=0.0577;SAS_AF=0.0194;AA=C|||;VT=SNP
4	176616617	rs60151641	G	A	100	PASS	AC=308;AF=0.0615016;AN=5008;NS=2504;DP=17268;EAS_AF=0.0099;AMR_AF=0.013;AFR_AF=0.1694;EUR_AF=0.0179;SAS_AF=0.0481;AA=G|||;VT=SNP
4	176616996	rs114110447	C	A	100	PASS	AC=54;AF=0.0107827;AN=5008;NS=2504;DP=18470;EAS_AF=0;AMR_AF=0.013;AFR_AF=0.0023;EUR_AF=0.0308;SAS_AF=0.0112;AA=C|||;VT=SNP
4	176617493	rs75921327	C	T	100	PASS	AC=130;AF=0.0259585;AN=5008;NS=2504;DP=18772;EAS_AF=0;AMR_AF=0.0317;AFR_AF=0.0234;EUR_AF=0.0577;SAS_AF=0.0194;AA=C|||;VT=SNP
4	176617494	rs75791374	A	G	100	PASS	AC=130;AF=0.0259585;AN=5008;NS=2504;DP=18769;EAS_AF=0;AMR_AF=0.0317;AFR_AF=0.0234;EUR_AF=0.0577;SAS_AF=0.0194;AA=G|||;VT=SNP
4	176617540	rs17061806	T	C	100	PASS	AC=130;AF=0.0259585;AN=5008;NS=2504;DP=18532;EAS_AF=0;AMR_AF=0.0317;AFR_AF=0.0234;EUR_AF=0.0577;SAS_AF=0.0194;AA=T|||;VT=SNP
4	176617758	rs73002151	A	G	100	PASS	AC=130;AF=0.0259585;AN=5008;NS=2504;DP=19907;EAS_AF=0;AMR_AF=0.0317;AFR_AF=0.0234;EUR_AF=0.0577;SAS_AF=0.0194;AA=C|||;VT=SNP
4	176617774	rs116565322	C	T	100	PASS	AC=42;AF=0.00838658;AN=5008;NS=2504;DP=19655;EAS_AF=0;AMR_AF=0.013;AFR_AF=0.0023;EUR_AF=0.0229;SAS_AF=0.0072;AA=C|||;VT=SNP
4	176617832	rs17657120	A	T	100	PASS	AC=130;AF=0.0259585;AN=5008;NS=2504;DP=19188;EAS_AF=0;AMR_AF=0.0317;AFR_AF=0.0234;EUR_AF=0.0577;SAS_AF=0.0194;AA=T|||;VT=SNP
4	176618043	rs17657144	C	T	100	PASS	AC=22;AF=0.00439297;AN=5008;NS=2504;DP=17593;EAS_AF=0;AMR_AF=0;AFR_AF=0;EUR_AF=0.0189;SAS_AF=0.0031;AA=C|||;VT=SNP
4	176618328	rs17061807	T	A	100	PASS	AC=144;AF=0.028754;AN=5008;NS=2504;DP=15490;EAS_AF=0;AMR_AF=0.0317;AFR_AF=0.034;EUR_AF=0.0577;SAS_AF=0.0194;AA=A|||;VT=SNP
4	176618461	rs73002154	C	G	100	PASS	AC=130;AF=0.0259585;AN=5008;NS=2504;DP=17387;EAS_AF=0;AMR_AF=0.0317;AFR_AF=0.0234;EUR_AF=0.0577;SAS_AF=0.0194;AA=C|||;VT=SNP
4	176618472	rs17061810	C	A	100	PASS	AC=130;AF=0.0259585;AN=5008;NS=2504;DP=17537;EAS_AF=0;AMR_AF=0.0317;AFR_AF=0.0234;EUR_AF=0.0577;SAS_AF=0.0194;AA=C|||;VT=SNP
4	176618491	rs11937055	T	A	100	PASS	AC=894;AF=0.178514;AN=5008;NS=2504;DP=17544;EAS_AF=0.006;AMR_AF=0.1455;AFR_AF=0.2784;EUR_AF=0.2445;SAS_AF=0.1769;AA=T|||;VT=SNP
4	176618546	rs112621104	A	G	100	PASS	AC=130;AF=0.0259585;AN=5008;NS=2504;DP=16606;EAS_AF=0;AMR_AF=0.0317;AFR_AF=0.0234;EUR_AF=0.0577;SAS_AF=0.0194;AA=A|||;VT=SNP
4	176618567	rs78596445	A	C	100	PASS	AC=130;AF=0.0259585;AN=5008;NS=2504;DP=16699;EAS_AF=0;AMR_AF=0.0317;AFR_AF=0.0234;EUR_AF=0.0577;SAS_AF=0.0194;AA=A|||;VT=SNP
4	176618753	rs73002156	G	A	100	PASS	AC=130;AF=0.0259585;AN=5008;NS=2504;DP=18114;EAS_AF=0;AMR_AF=0.0317;AFR_AF=0.0234;EUR_AF=0.0577;SAS_AF=0.0194;AA=G|||;VT=SNP
4	176618853	rs10520303	G	C	100	PASS	AC=130;AF=0.0259585;AN=5008;NS=2504;DP=18047;EAS_AF=0;AMR_AF=0.0317;AFR_AF=0.0234;EUR_AF=0.0577;SAS_AF=0.0194;AA=G|||;VT=SNP
4	176618980	rs17061817	A	G	100	PASS	AC=130;AF=0.0259585;AN=5008;NS=2504;DP=18429;EAS_AF=0;AMR_AF=0.0317;AFR_AF=0.0234;EUR_AF=0.0577;SAS_AF=0.0194;AA=G|||;VT=SNP
4	176618982	rs10520304	C	T	100	PASS	AC=213;AF=0.0425319;AN=5008;NS=2504;DP=18459;EAS_AF=0.001;AMR_AF=0.0648;AFR_AF=0.0053;EUR_AF=0.1252;SAS_AF=0.0348;AA=C|||;VT=SNP
4	176619787	rs80182044	A	T	100	PASS	AC=545;AF=0.108826;AN=5008;NS=2504;DP=18532;EAS_AF=0.3393;AMR_AF=0.0432;AFR_AF=0.0008;EUR_AF=0.0437;SAS_AF=0.1309;AA=A|||;VT=SNP
4	176620661	rs2333259	G	A	100	PASS	AC=3627;AF=0.724241;AN=5008;NS=2504;DP=15980;EAS_AF=0.7073;AMR_AF=0.8386;AFR_AF=0.4826;EUR_AF=0.8926;SAS_AF=0.8139;AA=A|||;VT=SNP
4	176620693	rs73002165	A	G	100	PASS	AC=130;AF=0.0259585;AN=5008;NS=2504;DP=15551;EAS_AF=0;AMR_AF=0.0317;AFR_AF=0.0234;EUR_AF=0.0577;SAS_AF=0.0194;AA=G|||;VT=SNP
4	176621177	rs79928709	G	A	100	PASS	AC=686;AF=0.136981;AN=5008;NS=2504;DP=10648;EAS_AF=0.3403;AMR_AF=0.0749;AFR_AF=0.0348;EUR_AF=0.1024;SAS_AF=0.1452;AA=G|||;VT=SNP
4	176621744	rs143719104	T	C	100	PASS	AC=31;AF=0.0061901;AN=5008;NS=2504;DP=15608;EAS_AF=0;AMR_AF=0.0086;AFR_AF=0.0023;EUR_AF=0.0159;SAS_AF=0.0061;AA=T|||;VT=SNP
4	176622157	rs74694348	A	G	100	PASS	AC=94;AF=0.01877;AN=5008;NS=2504;DP=16913;EAS_AF=0;AMR_AF=0.0231;AFR_AF=0.0023;EUR_AF=0.0537;SAS_AF=0.0215;AA=A|||;VT=SNP
4	176622189	rs12646542	A	G	100	PASS	AC=561;AF=0.112021;AN=5008;NS=2504;DP=17620;EAS_AF=0.3403;AMR_AF=0.0432;AFR_AF=0.0113;EUR_AF=0.0447;SAS_AF=0.1309;AA=A|||;VT=SNP
4	176623544	rs13127867	T	A	100	PASS	AC=1293;AF=0.258187;AN=5008;NS=2504;DP=17991;EAS_AF=0.0784;AMR_AF=0.4885;AFR_AF=0.0477;EUR_AF=0.5169;SAS_AF=0.2986;AA=T|||;VT=SNP
4	176623563	rs73002169	A	C	100	PASS	AC=577;AF=0.115216;AN=5008;NS=2504;DP=18324;EAS_AF=0.3393;AMR_AF=0.0447;AFR_AF=0.0234;EUR_AF=0.0447;SAS_AF=0.1309;AA=A|||;VT=SNP
4	176623723	rs73002171	C	T	100	PASS	AC=559;AF=0.111621;AN=5008;NS=2504;DP=16676;EAS_AF=0.3393;AMR_AF=0.0447;AFR_AF=0.0136;EUR_AF=0.0447;SAS_AF=0.1258;AA=T|||;VT=SNP
4	176623775	rs114411260	C	T	100	PASS	AC=31;AF=0.0061901;AN=5008;NS=2504;DP=17179;EAS_AF=0;AMR_AF=0.0086;AFR_AF=0.0023;EUR_AF=0.0159;SAS_AF=0.0061;AA=C|||;VT=SNP
4	176624311	rs58319321	C	T	100	PASS	AC=564;AF=0.11262;AN=5008;NS=2504;DP=18505;EAS_AF=0.3393;AMR_AF=0.0447;AFR_AF=0.0136;EUR_AF=0.0447;SAS_AF=0.1309;AA=T|||;VT=SNP
4	176624469	rs35635000	C	T	100	PASS	AC=310;AF=0.061901;AN=5008;NS=2504;DP=16667;EAS_AF=0.001;AMR_AF=0.111;AFR_AF=0.0068;EUR_AF=0.1968;SAS_AF=0.0256;AA=C|||;VT=SNP
4	176624470	rs13124321	A	G	100	PASS	AC=2402;AF=0.479633;AN=5008;NS=2504;DP=16583;EAS_AF=0.6369;AMR_AF=0.3213;AFR_AF=0.5023;EUR_AF=0.4304;SAS_AF=0.4499;AA=G|||;VT=SNP
4	176624472	rs77487955	G	A	100	PASS	AC=573;AF=0.114417;AN=5008;NS=2504;DP=16572;EAS_AF=0.3393;AMR_AF=0.0432;AFR_AF=0.0227;EUR_AF=0.0447;SAS_AF=0.1288;AA=G|||;VT=SNP
4	176625776	rs79321524	A	G	100	PASS	AC=127;AF=0.0253594;AN=5008;NS=2504;DP=16668;EAS_AF=0;AMR_AF=0.0303;AFR_AF=0.0212;EUR_AF=0.0586;SAS_AF=0.0194;AA=A|||;VT=SNP
4	176626272	rs12640626	G	A	100	PASS	AC=2561;AF=0.511382;AN=5008;NS=2504;DP=15893;EAS_AF=0.7024;AMR_AF=0.6571;AFR_AF=0.1551;EUR_AF=0.5855;SAS_AF=0.6166;AA=G|||;VT=SNP
4	176626693	rs12512924	T	C	100	PASS	AC=1286;AF=0.256789;AN=5008;NS=2504;DP=15321;EAS_AF=0.0794;AMR_AF=0.4885;AFR_AF=0.0469;EUR_AF=0.5099;SAS_AF=0.2986;AA=T|||;VT=SNP
4	176626921	rs74914273	T	A	100	PASS	AC=114;AF=0.0227636;AN=5008;NS=2504;DP=16482;EAS_AF=0;AMR_AF=0.0303;AFR_AF=0.0113;EUR_AF=0.0586;SAS_AF=0.0194;AA=T|||;VT=SNP
4	176627167	rs35462654	A	G	100	PASS	AC=483;AF=0.0964457;AN=5008;NS=2504;DP=13826;EAS_AF=0.2847;AMR_AF=0.0793;AFR_AF=0.0053;EUR_AF=0.0586;SAS_AF=0.0767;AA=A|||;VT=SNP
4	176627192	rs78373501	G	A	100	PASS	AC=114;AF=0.0227636;AN=5008;NS=2504;DP=13692;EAS_AF=0;AMR_AF=0.0303;AFR_AF=0.0113;EUR_AF=0.0586;SAS_AF=0.0194;AA=G|||;VT=SNP
4	176627509	rs72702645	A	G	100	PASS	AC=32;AF=0.00638978;AN=5008;NS=2504;DP=16191;EAS_AF=0;AMR_AF=0.0115;AFR_AF=0;EUR_AF=0.0139;SAS_AF=0.0102;AA=A|||;VT=SNP
4	176627734	rs7695845	C	T	100	PASS	AC=1289;AF=0.257388;AN=5008;NS=2504;DP=18413;EAS_AF=0.0794;AMR_AF=0.4885;AFR_AF=0.0484;EUR_AF=0.5109;SAS_AF=0.2986;AA=C|||;VT=SNP
4	176627805	rs7673675	A	C	100	PASS	AC=1289;AF=0.257388;AN=5008;NS=2504;DP=18596;EAS_AF=0.0794;AMR_AF=0.4885;AFR_AF=0.0484;EUR_AF=0.5109;SAS_AF=0.2986;AA=A|||;VT=SNP
4	176628396	rs77131758	G	A	100	PASS	AC=114;AF=0.0227636;AN=5008;NS=2504;DP=17540;EAS_AF=0;AMR_AF=0.0303;AFR_AF=0.0113;EUR_AF=0.0586;SAS_AF=0.0194;AA=G|||;VT=SNP
4	176628878	rs4690412	C	T	100	PASS	AC=4105;AF=0.819688;AN=5008;NS=2504;DP=15134;EAS_AF=0.9891;AMR_AF=0.9164;AFR_AF=0.4879;EUR_AF=0.9523;SAS_AF=0.8885;AA=T|||;VT=SNP
4	176629971	rs77280512	C	T	100	PASS	AC=387;AF=0.0772764;AN=5008;NS=2504;DP=16342;EAS_AF=0.244;AMR_AF=0.0648;AFR_AF=0.0227;EUR_AF=0.0219;SAS_AF=0.045;AA=C|||;VT=SNP
4	176630755	rs77812674	T	C	100	PASS	AC=706;AF=0.140974;AN=5008;NS=2504;DP=13437;EAS_AF=0.2847;AMR_AF=0.0879;AFR_AF=0.1687;EUR_AF=0.0596;SAS_AF=0.0767;AA=T|||;VT=SNP
4	176630809	rs139472269	G	A	100	PASS	AC=703;AF=0.140375;AN=5008;NS=2504;DP=13631;EAS_AF=0.2847;AMR_AF=0.0879;AFR_AF=0.1664;EUR_AF=0.0596;SAS_AF=0.0767;AA=G|||;VT=SNP
4	176632133	rs34851598	C	G	100	PASS	AC=562;AF=0.11222;AN=5008;NS=2504;DP=14609;EAS_AF=0.006;AMR_AF=0.134;AFR_AF=0.031;EUR_AF=0.2465;SAS_AF=0.1779;AA=C|||;VT=SNP
4	176632858	rs10022458	C	T	100	PASS	AC=702;AF=0.140176;AN=5008;NS=2504;DP=8018;EAS_AF=0.2847;AMR_AF=0.0879;AFR_AF=0.1657;EUR_AF=0.0596;SAS_AF=0.0767;AA=C|||;VT=SNP
4	176633779	rs73004338	A	G	100	PASS	AC=214;AF=0.0427316;AN=5008;NS=2504;DP=18521;EAS_AF=0;AMR_AF=0.0144;AFR_AF=0.1392;EUR_AF=0.0189;SAS_AF=0.001;AA=A|||;VT=SNP
4	176634067	rs1982916	A	T	100	PASS	AC=4101;AF=0.81889;AN=5008;NS=2504;DP=16547;EAS_AF=0.9901;AMR_AF=0.9164;AFR_AF=0.4864;EUR_AF=0.9513;SAS_AF=0.8865;AA=T|||;VT=SNP
4	176634119	rs79405021	T	A	100	PASS	AC=97;AF=0.019369;AN=5008;NS=2504;DP=16014;EAS_AF=0;AMR_AF=0.0259;AFR_AF=0.0045;EUR_AF=0.0547;SAS_AF=0.0184;AA=T|||;VT=SNP
4	176634144	rs75621280	A	G	100	PASS	AC=97;AF=0.019369;AN=5008;NS=2504;DP=15409;EAS_AF=0;AMR_AF=0.0259;AFR_AF=0.0045;EUR_AF=0.0547;SAS_AF=0.0184;AA=A|||;VT=SNP
4	176635012	rs13136968	G	T	100	PASS	AC=554;AF=0.110623;AN=5008;NS=2504;DP=13881;EAS_AF=0.006;AMR_AF=0.1254;AFR_AF=0.0393;EUR_AF=0.2346;SAS_AF=0.1769;AA=G|||;VT=SNP
4	176635510	rs79689281	A	G	100	PASS	AC=48;AF=0.00958466;AN=5008;NS=2504;DP=16250;EAS_AF=0;AMR_AF=0.0115;AFR_AF=0.0023;EUR_AF=0.0258;SAS_AF=0.0112;AA=A|||;VT=SNP
4	176636561	rs112340241	G	A	100	PASS	AC=211;AF=0.0421326;AN=5008;NS=2504;DP=18989;EAS_AF=0.0129;AMR_AF=0.062;AFR_AF=0.0008;EUR_AF=0.0129;SAS_AF=0.1442;AA=G|||;VT=SNP
4	176636978	rs2581767	A	G	100	PASS	AC=3485;AF=0.695887;AN=5008;NS=2504;DP=16905;EAS_AF=0.9226;AMR_AF=0.4755;AFR_AF=0.8313;EUR_AF=0.4344;SAS_AF=0.7045;AA=a|||;VT=SNP
4	176637299	rs76310596	A	G	100	PASS	AC=451;AF=0.0900559;AN=5008;NS=2504;DP=20040;EAS_AF=0.2688;AMR_AF=0.0749;AFR_AF=0.0257;EUR_AF=0.0408;SAS_AF=0.0542;AA=a|||;VT=SNP
4	176638308	rs2644000	C	T	100	PASS	AC=505;AF=0.100839;AN=5008;NS=2504;DP=18444;EAS_AF=0.2718;AMR_AF=0.0793;AFR_AF=0.0605;EUR_AF=0.0408;SAS_AF=0.0562;AA=C|||;VT=SNP
4	176638346	rs79208075	C	T	100	PASS	AC=48;AF=0.00958466;AN=5008;NS=2504;DP=19204;EAS_AF=0;AMR_AF=0.0101;AFR_AF=0.0008;EUR_AF=0.0179;SAS_AF=0.0225;AA=C|||;VT=SNP
4	176638693	rs13128371	C	T	100	PASS	AC=1245;AF=0.248602;AN=5008;NS=2504;DP=17353;EAS_AF=0.0744;AMR_AF=0.4755;AFR_AF=0.0492;EUR_AF=0.503;SAS_AF=0.2751;AA=C|||;VT=SNP
4	176639034	rs115020486	T	A	100	PASS	AC=15;AF=0.00299521;AN=5008;NS=2504;DP=17206;EAS_AF=0;AMR_AF=0.0058;AFR_AF=0;EUR_AF=0.0099;SAS_AF=0.001;AA=T|||;VT=SNP
4	176639259	rs13129527	C	T	100	PASS	AC=1244;AF=0.248403;AN=5008;NS=2504;DP=13441;EAS_AF=0.0744;AMR_AF=0.4755;AFR_AF=0.0492;EUR_AF=0.502;SAS_AF=0.2751;AA=C|||;VT=SNP
4	176639381	rs3113479	T	G	100	PASS	AC=510;AF=0.101837;AN=5008;NS=2504;DP=14448;EAS_AF=0.2718;AMR_AF=0.0793;AFR_AF=0.0628;EUR_AF=0.0408;SAS_AF=0.0583;AA=T|||;VT=SNP
4	176639784	rs3104188	A	C	100	PASS	AC=2077;AF=0.414736;AN=5008;NS=2504;DP=15650;EAS_AF=0.3462;AMR_AF=0.6023;AFR_AF=0.2655;EUR_AF=0.5706;SAS_AF=0.3937;AA=A|||;VT=SNP
4	176640496	rs2581764	T	C	100	PASS	AC=2136;AF=0.426518;AN=5008;NS=2504;DP=13343;EAS_AF=0.3462;AMR_AF=0.6023;AFR_AF=0.3109;EUR_AF=0.5696;SAS_AF=0.3937;AA=C|||;VT=SNP
4	176640585	rs2581763	A	G	100	PASS	AC=2251;AF=0.449481;AN=5008;NS=2504;DP=16674;EAS_AF=0.3472;AMR_AF=0.6326;AFR_AF=0.3215;EUR_AF=0.6292;SAS_AF=0.4131;AA=G|||;VT=SNP
4	176640894	rs113992676	A	G	100	PASS	AC=281;AF=0.0561102;AN=5008;NS=2504;DP=17132;EAS_AF=0.0169;AMR_AF=0.0663;AFR_AF=0.0499;EUR_AF=0.0139;SAS_AF=0.1411;AA=A|||;VT=SNP
4	176641031	rs113516019	T	C	100	PASS	AC=212;AF=0.0423323;AN=5008;NS=2504;DP=19096;EAS_AF=0.0169;AMR_AF=0.062;AFR_AF=0.0008;EUR_AF=0.0129;SAS_AF=0.1411;AA=T|||;VT=SNP
4	176641105	rs139672104	C	T	100	PASS	AC=22;AF=0.00439297;AN=5008;NS=2504;DP=17259;EAS_AF=0;AMR_AF=0.0029;AFR_AF=0;EUR_AF=0.0199;SAS_AF=0;AA=C|||;VT=SNP
4	176641128	rs77019996	A	G	100	PASS	AC=281;AF=0.0561102;AN=5008;NS=2504;DP=17923;EAS_AF=0.0169;AMR_AF=0.0663;AFR_AF=0.0499;EUR_AF=0.0139;SAS_AF=0.1411;AA=A|||;VT=SNP
4	176641241	rs2581762	T	C	100	PASS	AC=4381;AF=0.8748;AN=5008;NS=2504;DP=17965;EAS_AF=0.994;AMR_AF=0.8588;AFR_AF=0.9266;EUR_AF=0.7545;SAS_AF=0.817;AA=C|||;VT=SNP
4	176641242	rs63303162	G	A	100	PASS	AC=2137;AF=0.426717;AN=5008;NS=2504;DP=18014;EAS_AF=0.3462;AMR_AF=0.6023;AFR_AF=0.3109;EUR_AF=0.5716;SAS_AF=0.3926;AA=A|||;VT=SNP
4	176641453	rs77545468	A	G	100	PASS	AC=113;AF=0.0225639;AN=5008;NS=2504;DP=17734;EAS_AF=0;AMR_AF=0.0303;AFR_AF=0.0106;EUR_AF=0.0586;SAS_AF=0.0194;AA=A|||;VT=SNP
4	176641467	rs2581761	A	G	100	PASS	AC=2138;AF=0.426917;AN=5008;NS=2504;DP=17569;EAS_AF=0.3462;AMR_AF=0.6023;AFR_AF=0.3109;EUR_AF=0.5716;SAS_AF=0.3937;AA=A|||;VT=SNP
4	176641594	rs78536837	G	C	100	PASS	AC=458;AF=0.0914537;AN=5008;NS=2504;DP=19018;EAS_AF=0.2708;AMR_AF=0.0764;AFR_AF=0.0265;EUR_AF=0.0408;SAS_AF=0.0573;AA=G|||;VT=SNP
4	176641650	rs2644005	T	C	100	PASS	AC=2265;AF=0.452276;AN=5008;NS=2504;DP=19466;EAS_AF=0.3462;AMR_AF=0.634;AFR_AF=0.3313;EUR_AF=0.6302;SAS_AF=0.4131;AA=C|||;VT=SNP
4	176642438	rs1814701	T	C	100	PASS	AC=2138;AF=0.426917;AN=5008;NS=2504;DP=8639;EAS_AF=0.3462;AMR_AF=0.6023;AFR_AF=0.3109;EUR_AF=0.5716;SAS_AF=0.3937;AA=C|||;VT=SNP
4	176642498	rs2644006	A	G	100	PASS	AC=2137;AF=0.426717;AN=5008;NS=2504;DP=10781;EAS_AF=0.3462;AMR_AF=0.6009;AFR_AF=0.3109;EUR_AF=0.5716;SAS_AF=0.3937;AA=G|||;VT=SNP
4	176642681	rs116549045	G	A	100	PASS	AC=113;AF=0.0225639;AN=5008;NS=2504;DP=14667;EAS_AF=0;AMR_AF=0.0303;AFR_AF=0.0106;EUR_AF=0.0586;SAS_AF=0.0194;AA=G|||;VT=SNP
4	176643157	rs114029281	G	A	100	PASS	AC=318;AF=0.0634984;AN=5008;NS=2504;DP=15592;EAS_AF=0;AMR_AF=0.0476;AFR_AF=0.1483;EUR_AF=0.0288;SAS_AF=0.0613;AA=G|||;VT=SNP
4	176643336	rs1472327	G	C	100	PASS	AC=2100;AF=0.419329;AN=5008;NS=2504;DP=14911;EAS_AF=0.3452;AMR_AF=0.6009;AFR_AF=0.2852;EUR_AF=0.5716;SAS_AF=0.3916;AA=G|||;VT=SNP
4	176643642	rs77561796	A	T	100	PASS	AC=96;AF=0.0191693;AN=5008;NS=2504;DP=16804;EAS_AF=0;AMR_AF=0.0259;AFR_AF=0.0045;EUR_AF=0.0537;SAS_AF=0.0184;AA=A|||;VT=SNP
4	176643742	rs6824335	T	G	100	PASS	AC=2657;AF=0.530551;AN=5008;NS=2504;DP=14787;EAS_AF=0.6538;AMR_AF=0.3573;AFR_AF=0.6059;EUR_AF=0.3708;SAS_AF=0.589;AA=T|||;VT=SNP
4	176643908	rs76325956	T	C	100	PASS	AC=282;AF=0.0563099;AN=5008;NS=2504;DP=17230;EAS_AF=0;AMR_AF=0.0447;AFR_AF=0.1225;EUR_AF=0.0288;SAS_AF=0.0613;AA=T|||;VT=SNP
4	176643923	rs12499953	C	G	100	PASS	AC=2298;AF=0.458866;AN=5008;NS=2504;DP=17505;EAS_AF=0.6538;AMR_AF=0.2651;AFR_AF=0.646;EUR_AF=0.1819;SAS_AF=0.4274;AA=G|||;VT=SNP
4	176643935	rs76709530	C	A	100	PASS	AC=93;AF=0.0185703;AN=5008;NS=2504;DP=17718;EAS_AF=0;AMR_AF=0.0231;AFR_AF=0.0045;EUR_AF=0.0537;SAS_AF=0.0174;AA=C|||;VT=SNP
4	176643936	rs74745731	T	A	100	PASS	AC=93;AF=0.0185703;AN=5008;NS=2504;DP=17751;EAS_AF=0;AMR_AF=0.0231;AFR_AF=0.0045;EUR_AF=0.0537;SAS_AF=0.0174;AA=T|||;VT=SNP
4	176644191	rs114279110	G	A	100	PASS	AC=274;AF=0.0547125;AN=5008;NS=2504;DP=15080;EAS_AF=0;AMR_AF=0.0447;AFR_AF=0.1225;EUR_AF=0.0288;SAS_AF=0.0532;AA=G|||;VT=SNP
4	176644662	rs2644007	A	G	100	PASS	AC=4603;AF=0.919129;AN=5008;NS=2504;DP=13947;EAS_AF=0.9931;AMR_AF=0.9553;AFR_AF=0.8843;EUR_AF=0.9463;SAS_AF=0.8364;AA=G|||;VT=SNP
4	176644821	rs1472328	C	T	100	PASS	AC=3805;AF=0.759784;AN=5008;NS=2504;DP=12237;EAS_AF=0.7063;AMR_AF=0.8329;AFR_AF=0.6997;EUR_AF=0.8767;SAS_AF=0.7239;AA=T|||;VT=SNP
4	176644982	rs2016952	G	T	100	PASS	AC=4078;AF=0.814297;AN=5008;NS=2504;DP=13713;EAS_AF=0.7063;AMR_AF=0.8761;AFR_AF=0.8222;EUR_AF=0.9056;SAS_AF=0.7771;AA=T|||;VT=SNP
4	176645121	rs34594489	C	T	100	PASS	AC=419;AF=0.0836661;AN=5008;NS=2504;DP=16092;EAS_AF=0;AMR_AF=0.1023;AFR_AF=0.1006;EUR_AF=0.1889;SAS_AF=0.0256;AA=C|||;VT=SNP
4	176645306	rs113650083	C	G	100	PASS	AC=292;AF=0.0583067;AN=5008;NS=2504;DP=18804;EAS_AF=0.0139;AMR_AF=0.0648;AFR_AF=0.0613;EUR_AF=0.0149;SAS_AF=0.1401;AA=C|||;VT=SNP
4	176645578	rs147300233	C	T	100	PASS	AC=95;AF=0.0189696;AN=5008;NS=2504;DP=15156;EAS_AF=0;AMR_AF=0.0245;AFR_AF=0.0045;EUR_AF=0.0537;SAS_AF=0.0184;AA=C|||;VT=SNP
4	176645602	rs11943122	G	C	100	PASS	AC=1225;AF=0.244609;AN=5008;NS=2504;DP=15943;EAS_AF=0.2679;AMR_AF=0.2579;AFR_AF=0.2065;EUR_AF=0.2654;SAS_AF=0.2413;AA=G|||;VT=SNP
4	176645686	rs6553893	A	T	100	PASS	AC=2436;AF=0.486422;AN=5008;NS=2504;DP=15685;EAS_AF=0.4385;AMR_AF=0.5461;AFR_AF=0.4569;EUR_AF=0.5537;SAS_AF=0.4642;AA=A|||;VT=SNP
4	176645961	rs73871206	C	T	100	PASS	AC=935;AF=0.186701;AN=5008;NS=2504;DP=17344;EAS_AF=0.2569;AMR_AF=0.1931;AFR_AF=0.1452;EUR_AF=0.2505;SAS_AF=0.1002;AA=C|||;VT=SNP
4	176646053	rs4690626	T	C	100	PASS	AC=3787;AF=0.75619;AN=5008;NS=2504;DP=17604;EAS_AF=0.7063;AMR_AF=0.8329;AFR_AF=0.6853;EUR_AF=0.8767;SAS_AF=0.7249;AA=C|||;VT=SNP
4	176646419	rs4690627	T	C	100	PASS	AC=2437;AF=0.486621;AN=5008;NS=2504;DP=18866;EAS_AF=0.4375;AMR_AF=0.5461;AFR_AF=0.4569;EUR_AF=0.5547;SAS_AF=0.4652;AA=T|||;VT=SNP
4	176646544	rs6813068	G	A	100	PASS	AC=2562;AF=0.511581;AN=5008;NS=2504;DP=17218;EAS_AF=0.4375;AMR_AF=0.5749;AFR_AF=0.4781;EUR_AF=0.6123;SAS_AF=0.4847;AA=G|||;VT=SNP
4	176646762	rs74727516	G	A	100	PASS	AC=504;AF=0.100639;AN=5008;NS=2504;DP=18810;EAS_AF=0.2877;AMR_AF=0.0793;AFR_AF=0.0454;EUR_AF=0.0408;SAS_AF=0.0593;AA=G|||;VT=SNP
4	176646910	rs76541958	G	A	100	PASS	AC=276;AF=0.0551118;AN=5008;NS=2504;DP=17032;EAS_AF=0;AMR_AF=0.0432;AFR_AF=0.1248;EUR_AF=0.0288;SAS_AF=0.0532;AA=G|||;VT=SNP
4	176647206	rs13136242	C	T	100	PASS	AC=1239;AF=0.247404;AN=5008;NS=2504;DP=11044;EAS_AF=0.0714;AMR_AF=0.4712;AFR_AF=0.0492;EUR_AF=0.503;SAS_AF=0.2751;AA=C|||;VT=SNP
4	176647223	rs6840836	A	C	100	PASS	AC=2563;AF=0.511781;AN=5008;NS=2504;DP=12097;EAS_AF=0.4375;AMR_AF=0.5764;AFR_AF=0.4781;EUR_AF=0.6123;SAS_AF=0.4847;AA=A|||;VT=SNP
4	176647354	rs112690307	G	A	100	PASS	AC=70;AF=0.0139776;AN=5008;NS=2504;DP=12181;EAS_AF=0.004;AMR_AF=0.0216;AFR_AF=0.0015;EUR_AF=0.0288;SAS_AF=0.0204;AA=G|||;VT=SNP
4	176647392	rs6846479	T	C	100	PASS	AC=4055;AF=0.809704;AN=5008;NS=2504;DP=13458;EAS_AF=0.7073;AMR_AF=0.8761;AFR_AF=0.8109;EUR_AF=0.9046;SAS_AF=0.7689;AA=C|||;VT=SNP
4	176647637	rs17598675	T	C	100	PASS	AC=1238;AF=0.247204;AN=5008;NS=2504;DP=14417;EAS_AF=0.0714;AMR_AF=0.4712;AFR_AF=0.0492;EUR_AF=0.503;SAS_AF=0.274;AA=T|||;VT=SNP
4	176647717	rs6821651	C	T	100	PASS	AC=2560;AF=0.511182;AN=5008;NS=2504;DP=14713;EAS_AF=0.4365;AMR_AF=0.5764;AFR_AF=0.4781;EUR_AF=0.6113;SAS_AF=0.4836;AA=T|||;VT=SNP
4	176647756	rs6821673	C	T	100	PASS	AC=2562;AF=0.511581;AN=5008;NS=2504;DP=15134;EAS_AF=0.4365;AMR_AF=0.5764;AFR_AF=0.4788;EUR_AF=0.6123;SAS_AF=0.4836;AA=T|||;VT=SNP
4	176647806	rs75085742	T	A	100	PASS	AC=95;AF=0.0189696;AN=5008;NS=2504;DP=16027;EAS_AF=0;AMR_AF=0.0245;AFR_AF=0.0045;EUR_AF=0.0537;SAS_AF=0.0184;AA=T|||;VT=SNP
4	176647928	rs12644467	C	A	100	PASS	AC=936;AF=0.186901;AN=5008;NS=2504;DP=16220;EAS_AF=0.2599;AMR_AF=0.1931;AFR_AF=0.1445;EUR_AF=0.2495;SAS_AF=0.1002;AA=C|||;VT=SNP
4	176647950	rs6820648	G	T	100	PASS	AC=2561;AF=0.511382;AN=5008;NS=2504;DP=15639;EAS_AF=0.4365;AMR_AF=0.5764;AFR_AF=0.4781;EUR_AF=0.6123;SAS_AF=0.4836;AA=T|||;VT=SNP
4	176648088	rs75547289	G	T	100	PASS	AC=557;AF=0.111222;AN=5008;NS=2504;DP=15799;EAS_AF=0.3562;AMR_AF=0.0403;AFR_AF=0.0008;EUR_AF=0.0288;SAS_AF=0.1431;AA=G|||;VT=SNP
4	176648332	rs9284954	C	A	100	PASS	AC=2434;AF=0.486022;AN=5008;NS=2504;DP=16440;EAS_AF=0.4365;AMR_AF=0.5476;AFR_AF=0.4554;EUR_AF=0.5547;SAS_AF=0.4642;AA=C|||;VT=SNP
4	176648393	rs9312583	G	A	100	PASS	AC=2562;AF=0.511581;AN=5008;NS=2504;DP=15509;EAS_AF=0.4375;AMR_AF=0.5764;AFR_AF=0.4781;EUR_AF=0.6123;SAS_AF=0.4836;AA=A|||;VT=SNP
4	176648598	rs13142801	T	A	100	PASS	AC=1224;AF=0.244409;AN=5008;NS=2504;DP=17451;EAS_AF=0.2708;AMR_AF=0.2565;AFR_AF=0.2057;EUR_AF=0.2644;SAS_AF=0.2403;AA=T|||;VT=SNP
4	176648611	rs9312584	T	C	100	PASS	AC=2559;AF=0.510982;AN=5008;NS=2504;DP=17202;EAS_AF=0.4365;AMR_AF=0.5749;AFR_AF=0.4773;EUR_AF=0.6133;SAS_AF=0.4826;AA=T|||;VT=SNP
4	176649089	rs2581742	G	A	100	PASS	AC=3797;AF=0.758187;AN=5008;NS=2504;DP=14040;EAS_AF=0.7083;AMR_AF=0.8329;AFR_AF=0.6921;EUR_AF=0.8767;SAS_AF=0.7239;AA=A|||;VT=SNP
4	176649291	rs71613763	G	A	100	PASS	AC=1224;AF=0.244409;AN=5008;NS=2504;DP=13555;EAS_AF=0.2708;AMR_AF=0.2565;AFR_AF=0.2057;EUR_AF=0.2644;SAS_AF=0.2403;AA=G|||;VT=SNP
4	176649549	rs7666814	A	T	100	PASS	AC=3798;AF=0.758387;AN=5008;NS=2504;DP=16478;EAS_AF=0.7113;AMR_AF=0.8357;AFR_AF=0.6853;EUR_AF=0.8787;SAS_AF=0.727;AA=A|||;VT=SNP
4	176649554	rs35523740	G	A	100	PASS	AC=3798;AF=0.758387;AN=5008;NS=2504;DP=16402;EAS_AF=0.7113;AMR_AF=0.8357;AFR_AF=0.6853;EUR_AF=0.8787;SAS_AF=0.727;AA=G|||;VT=SNP
4	176649556	rs7671751	T	A	100	PASS	AC=3798;AF=0.758387;AN=5008;NS=2504;DP=16428;EAS_AF=0.7113;AMR_AF=0.8357;AFR_AF=0.6853;EUR_AF=0.8787;SAS_AF=0.727;AA=A|||;VT=SNP
4	176649861	rs72702653	C	T	100	PASS	AC=270;AF=0.0539137;AN=5008;NS=2504;DP=18424;EAS_AF=0.006;AMR_AF=0.0303;AFR_AF=0.0219;EUR_AF=0.0537;SAS_AF=0.1636;AA=C|||;VT=SNP
4	176650119	rs76714656	G	A	100	PASS	AC=112;AF=0.0223642;AN=5008;NS=2504;DP=16164;EAS_AF=0;AMR_AF=0.0288;AFR_AF=0.0113;EUR_AF=0.0577;SAS_AF=0.0194;AA=G|||;VT=SNP
4	176650501	rs1021547	G	C	100	PASS	AC=688;AF=0.13738;AN=5008;NS=2504;DP=15266;EAS_AF=0.2837;AMR_AF=0.0994;AFR_AF=0.171;EUR_AF=0.0437;SAS_AF=0.0644;AA=G|||;VT=SNP
4	176650669	rs79025032	C	G	100	PASS	AC=45;AF=0.00898562;AN=5008;NS=2504;DP=13511;EAS_AF=0.001;AMR_AF=0.0202;AFR_AF=0.0008;EUR_AF=0.0249;SAS_AF=0.0041;AA=C|||;VT=SNP
4	176650816	rs2015588	G	A	100	PASS	AC=586;AF=0.117013;AN=5008;NS=2504;DP=10200;EAS_AF=0.3581;AMR_AF=0.0389;AFR_AF=0.0121;EUR_AF=0.0288;SAS_AF=0.1564;AA=G|||;VT=SNP
4	176651184	rs150872988	A	T	100	PASS	AC=18;AF=0.00359425;AN=5008;NS=2504;DP=8500;EAS_AF=0;AMR_AF=0.0014;AFR_AF=0;EUR_AF=0.0169;SAS_AF=0;AA=A|||;VT=SNP
4	176651310	rs10050126	G	C	100	PASS	AC=690;AF=0.13778;AN=5008;NS=2504;DP=11251;EAS_AF=0.2857;AMR_AF=0.1009;AFR_AF=0.1717;EUR_AF=0.0427;SAS_AF=0.0634;AA=G|||;VT=SNP
4	176651359	rs7697313	C	T	100	PASS	AC=689;AF=0.13758;AN=5008;NS=2504;DP=11520;EAS_AF=0.2857;AMR_AF=0.1009;AFR_AF=0.1717;EUR_AF=0.0417;SAS_AF=0.0634;AA=T|||;VT=SNP
4	176651844	rs7656509	C	T	100	PASS	AC=1263;AF=0.252196;AN=5008;NS=2504;DP=15899;EAS_AF=0.6419;AMR_AF=0.1383;AFR_AF=0.1831;EUR_AF=0.0696;SAS_AF=0.2127;AA=C|||;VT=SNP
4	176651926	rs7685659	T	G	100	PASS	AC=1260;AF=0.251597;AN=5008;NS=2504;DP=15844;EAS_AF=0.6399;AMR_AF=0.1383;AFR_AF=0.1815;EUR_AF=0.0706;SAS_AF=0.2127;AA=G|||;VT=SNP
4	176651976	rs72702654	C	A	100	PASS	AC=452;AF=0.0902556;AN=5008;NS=2504;DP=17807;EAS_AF=0.006;AMR_AF=0.0562;AFR_AF=0.0862;EUR_AF=0.0795;SAS_AF=0.2178;AA=C|||;VT=SNP
4	176651993	rs7655417	G	A	100	PASS	AC=688;AF=0.13738;AN=5008;NS=2504;DP=18160;EAS_AF=0.2857;AMR_AF=0.1009;AFR_AF=0.171;EUR_AF=0.0417;SAS_AF=0.0634;AA=A|||;VT=SNP
4	176652113	rs13133929	C	T	100	PASS	AC=1930;AF=0.385383;AN=5008;NS=2504;DP=17430;EAS_AF=0.5466;AMR_AF=0.3631;AFR_AF=0.3767;EUR_AF=0.3201;SAS_AF=0.3139;AA=T|||;VT=SNP
4	176652146	rs78763622	G	C	100	PASS	AC=117;AF=0.0233626;AN=5008;NS=2504;DP=18007;EAS_AF=0;AMR_AF=0.0259;AFR_AF=0.0045;EUR_AF=0.0388;SAS_AF=0.0552;AA=G|||;VT=SNP
4	176652240	rs34605029	A	T	100	PASS	AC=560;AF=0.111821;AN=5008;NS=2504;DP=21192;EAS_AF=0.2857;AMR_AF=0.0836;AFR_AF=0.0862;EUR_AF=0.0378;SAS_AF=0.0634;AA=A|||;VT=SNP
4	176652244	rs13132647	G	T	100	PASS	AC=898;AF=0.179313;AN=5008;NS=2504;DP=21189;EAS_AF=0.2589;AMR_AF=0.196;AFR_AF=0.1044;EUR_AF=0.2654;SAS_AF=0.0982;AA=G|||;VT=SNP
4	176652272	rs3104187	T	C	100	PASS	AC=697;AF=0.139177;AN=5008;NS=2504;DP=21303;EAS_AF=0.2857;AMR_AF=0.1009;AFR_AF=0.1785;EUR_AF=0.0408;SAS_AF=0.0634;AA=T|||;VT=SNP
4	176652333	rs3113480	T	C	100	PASS	AC=698;AF=0.139377;AN=5008;NS=2504;DP=8879;EAS_AF=0.2857;AMR_AF=0.1023;AFR_AF=0.1785;EUR_AF=0.0408;SAS_AF=0.0634;AA=C|||;VT=SNP
4	176652342	rs3113481	A	G	100	PASS	AC=698;AF=0.139377;AN=5008;NS=2504;DP=10504;EAS_AF=0.2857;AMR_AF=0.1023;AFR_AF=0.1785;EUR_AF=0.0408;SAS_AF=0.0634;AA=A|||;VT=SNP
4	176652389	rs2581743	A	G	100	PASS	AC=698;AF=0.139377;AN=5008;NS=2504;DP=17105;EAS_AF=0.2857;AMR_AF=0.1023;AFR_AF=0.1785;EUR_AF=0.0408;SAS_AF=0.0634;AA=G|||;VT=SNP
4	176652429	rs2644002	T	C	100	PASS	AC=695;AF=0.138778;AN=5008;NS=2504;DP=17472;EAS_AF=0.2837;AMR_AF=0.1009;AFR_AF=0.1785;EUR_AF=0.0408;SAS_AF=0.0634;AA=C|||;VT=SNP
4	176652493	rs80030359	G	T	100	PASS	AC=42;AF=0.00838658;AN=5008;NS=2504;DP=18369;EAS_AF=0;AMR_AF=0.0086;AFR_AF=0;EUR_AF=0.0338;SAS_AF=0.002;AA=G|||;VT=SNP
4	176652520	rs148127477	C	G	100	PASS	AC=77;AF=0.0153754;AN=5008;NS=2504;DP=19054;EAS_AF=0;AMR_AF=0.0187;AFR_AF=0.003;EUR_AF=0.0408;SAS_AF=0.0194;AA=C|||;VT=SNP
4	176652698	rs12507816	A	G	100	PASS	AC=588;AF=0.117412;AN=5008;NS=2504;DP=20218;EAS_AF=0.3671;AMR_AF=0.0389;AFR_AF=0.0121;EUR_AF=0.0288;SAS_AF=0.1493;AA=A|||;VT=SNP
4	176653225	rs191667419	C	T	100	PASS	AC=67;AF=0.0133786;AN=5008;NS=2504;DP=17952;EAS_AF=0.001;AMR_AF=0.0086;AFR_AF=0.0008;EUR_AF=0.0427;SAS_AF=0.0164;AA=C|||;VT=SNP
4	176653641	rs2581744	G	T	100	PASS	AC=1398;AF=0.279153;AN=5008;NS=2504;DP=15990;EAS_AF=0.6518;AMR_AF=0.1686;AFR_AF=0.202;EUR_AF=0.1292;SAS_AF=0.2321;AA=T|||;VT=SNP
4	176654372	rs2581745	T	C	100	PASS	AC=2629;AF=0.52496;AN=5008;NS=2504;DP=19257;EAS_AF=0.9147;AMR_AF=0.4294;AFR_AF=0.4085;EUR_AF=0.4066;SAS_AF=0.4703;AA=C|||;VT=SNP
4	176654626	rs112455661	C	T	100	PASS	AC=276;AF=0.0551118;AN=5008;NS=2504;DP=18960;EAS_AF=0.001;AMR_AF=0.0648;AFR_AF=0.0598;EUR_AF=0.0149;SAS_AF=0.1391;AA=C|||;VT=SNP
4	176654646	rs2581746	G	T	100	PASS	AC=2465;AF=0.492212;AN=5008;NS=2504;DP=19002;EAS_AF=0.9117;AMR_AF=0.4035;AFR_AF=0.3147;EUR_AF=0.3897;SAS_AF=0.4683;AA=T|||;VT=SNP
4	176654961	rs73871209	G	A	100	PASS	AC=111;AF=0.0221645;AN=5008;NS=2504;DP=15583;EAS_AF=0;AMR_AF=0.0245;AFR_AF=0.0144;EUR_AF=0.0557;SAS_AF=0.0194;AA=g|||;VT=SNP
4	176655003	rs13136033	T	A	100	PASS	AC=1212;AF=0.242013;AN=5008;NS=2504;DP=14114;EAS_AF=0.2609;AMR_AF=0.2594;AFR_AF=0.1967;EUR_AF=0.2744;SAS_AF=0.2382;AA=T|||;VT=SNP
4	176655160	rs17061928	C	T	100	PASS	AC=591;AF=0.118011;AN=5008;NS=2504;DP=12905;EAS_AF=0.37;AMR_AF=0.0403;AFR_AF=0.0121;EUR_AF=0.0288;SAS_AF=0.1483;AA=C|||;VT=SNP
4	176655192	rs140471801	C	T	100	PASS	AC=21;AF=0.00419329;AN=5008;NS=2504;DP=13156;EAS_AF=0;AMR_AF=0.0029;AFR_AF=0;EUR_AF=0.0189;SAS_AF=0;AA=T|||;VT=SNP
4	176655298	rs554795885	T	C	100	PASS	AC=113;AF=0.0225639;AN=5008;NS=2504;DP=7079;EAS_AF=0;AMR_AF=0.0288;AFR_AF=0.0113;EUR_AF=0.0586;SAS_AF=0.0194;AA=T|||;VT=SNP
4	176655378	rs76670101	T	G	100	PASS	AC=588;AF=0.117412;AN=5008;NS=2504;DP=11328;EAS_AF=0.3681;AMR_AF=0.0389;AFR_AF=0.0121;EUR_AF=0.0288;SAS_AF=0.1483;AA=G|||;VT=SNP
4	176656328	rs78961116	C	T	100	PASS	AC=98;AF=0.0195687;AN=5008;NS=2504;DP=15666;EAS_AF=0;AMR_AF=0.0245;AFR_AF=0.0045;EUR_AF=0.0557;SAS_AF=0.0194;AA=T|||;VT=SNP
4	176656520	rs76048727	A	G	100	PASS	AC=504;AF=0.100639;AN=5008;NS=2504;DP=16347;EAS_AF=0.2808;AMR_AF=0.0807;AFR_AF=0.0492;EUR_AF=0.0378;SAS_AF=0.0634;AA=A|||;VT=SNP
4	176657002	rs28404065	C	T	100	PASS	AC=432;AF=0.086262;AN=5008;NS=2504;DP=15614;EAS_AF=0.0089;AMR_AF=0.0202;AFR_AF=0.2557;EUR_AF=0.0229;SAS_AF=0.0491;AA=C|||;VT=SNP
4	176657344	rs12650851	A	G	100	PASS	AC=977;AF=0.195088;AN=5008;NS=2504;DP=14434;EAS_AF=0.2758;AMR_AF=0.196;AFR_AF=0.1377;EUR_AF=0.2624;SAS_AF=0.1196;AA=A|||;VT=SNP
4	176657371	rs62336027	T	A	100	PASS	AC=129;AF=0.0257588;AN=5008;NS=2504;DP=15325;EAS_AF=0;AMR_AF=0.0346;AFR_AF=0.0045;EUR_AF=0.0736;SAS_AF=0.0256;AA=T|||;VT=SNP
4	176657755	rs79516369	G	T	100	PASS	AC=115;AF=0.0229633;AN=5008;NS=2504;DP=14786;EAS_AF=0;AMR_AF=0.0317;AFR_AF=0.0106;EUR_AF=0.0596;SAS_AF=0.0194;AA=G|||;VT=SNP
4	176657811	rs55972841	C	G	100	PASS	AC=1230;AF=0.245607;AN=5008;NS=2504;DP=14926;EAS_AF=0.0714;AMR_AF=0.4625;AFR_AF=0.0522;EUR_AF=0.501;SAS_AF=0.2699;AA=C|||;VT=SNP
4	176658070	rs79419353	T	G	100	PASS	AC=117;AF=0.0233626;AN=5008;NS=2504;DP=18395;EAS_AF=0;AMR_AF=0.0317;AFR_AF=0.0106;EUR_AF=0.0596;SAS_AF=0.0215;AA=G|||;VT=SNP
4	176658227	rs78049008	A	G	100	PASS	AC=117;AF=0.0233626;AN=5008;NS=2504;DP=19239;EAS_AF=0;AMR_AF=0.0317;AFR_AF=0.0106;EUR_AF=0.0596;SAS_AF=0.0215;AA=G|||;VT=SNP
4	176658466	rs10023839	C	T	100	PASS	AC=314;AF=0.0626997;AN=5008;NS=2504;DP=17712;EAS_AF=0.0089;AMR_AF=0.0144;AFR_AF=0.1687;EUR_AF=0.0229;SAS_AF=0.0501;AA=C|||;VT=SNP
4	176658512	rs77730074	T	C	100	PASS	AC=537;AF=0.107228;AN=5008;NS=2504;DP=16818;EAS_AF=0.2748;AMR_AF=0.0836;AFR_AF=0.0545;EUR_AF=0.0338;SAS_AF=0.0982;AA=t|||;VT=SNP
4	176660250	rs4690628	C	G	100	PASS	AC=4379;AF=0.874401;AN=5008;NS=2504;DP=18257;EAS_AF=0.994;AMR_AF=0.9164;AFR_AF=0.7882;EUR_AF=0.9076;SAS_AF=0.8037;AA=G|||;VT=SNP
4	176660420	rs13152426	G	A	100	PASS	AC=952;AF=0.190096;AN=5008;NS=2504;DP=18279;EAS_AF=0.2748;AMR_AF=0.196;AFR_AF=0.1362;EUR_AF=0.2594;SAS_AF=0.1002;AA=G|||;VT=SNP
4	176660822	rs17061943	T	C	100	PASS	AC=610;AF=0.121805;AN=5008;NS=2504;DP=14741;EAS_AF=0.3641;AMR_AF=0.0403;AFR_AF=0.0113;EUR_AF=0.0258;SAS_AF=0.1779;AA=T|||;VT=SNP
4	176661114	rs74942551	C	T	100	PASS	AC=117;AF=0.0233626;AN=5008;NS=2504;DP=14501;EAS_AF=0;AMR_AF=0.0317;AFR_AF=0.0106;EUR_AF=0.0596;SAS_AF=0.0215;AA=T|||;VT=SNP
4	176661199	rs77667160	C	T	100	PASS	AC=234;AF=0.0467252;AN=5008;NS=2504;DP=14588;EAS_AF=0.001;AMR_AF=0.0648;AFR_AF=0.059;EUR_AF=0.0149;SAS_AF=0.0971;AA=C|||;VT=SNP
4	176661310	rs79098863	G	A	100	PASS	AC=520;AF=0.103834;AN=5008;NS=2504;DP=14370;EAS_AF=0.2718;AMR_AF=0.0793;AFR_AF=0.0461;EUR_AF=0.0338;SAS_AF=0.0982;AA=A|||;VT=SNP
4	176661626	rs137931570	G	A	100	PASS	AC=18;AF=0.00359425;AN=5008;NS=2504;DP=14916;EAS_AF=0;AMR_AF=0.0101;AFR_AF=0;EUR_AF=0.0089;SAS_AF=0.002;AA=G|||;VT=SNP
4	176661685	rs79108515	C	T	100	PASS	AC=127;AF=0.0253594;AN=5008;NS=2504;DP=13946;EAS_AF=0;AMR_AF=0.0331;AFR_AF=0.0174;EUR_AF=0.0596;SAS_AF=0.0215;AA=C|||;VT=SNP
4	176661808	rs12500049	G	A	100	PASS	AC=1205;AF=0.240615;AN=5008;NS=2504;DP=15268;EAS_AF=0.0714;AMR_AF=0.4539;AFR_AF=0.0514;EUR_AF=0.4861;SAS_AF=0.2669;AA=G|||;VT=SNP
4	176661978	rs2644009	T	A	100	PASS	AC=1226;AF=0.244808;AN=5008;NS=2504;DP=16334;EAS_AF=0.2748;AMR_AF=0.2608;AFR_AF=0.2254;EUR_AF=0.2763;SAS_AF=0.1963;AA=T|||;VT=SNP
4	176662087	rs17599018	T	C	100	PASS	AC=435;AF=0.086861;AN=5008;NS=2504;DP=15984;EAS_AF=0;AMR_AF=0.1081;AFR_AF=0.0983;EUR_AF=0.2028;SAS_AF=0.0266;AA=T|||;VT=SNP
4	176662142	rs75271724	T	G	100	PASS	AC=34;AF=0.00678914;AN=5008;NS=2504;DP=15905;EAS_AF=0;AMR_AF=0.0101;AFR_AF=0.0023;EUR_AF=0.0159;SAS_AF=0.0082;AA=T|||;VT=SNP
4	176662247	rs34269113	T	C	100	PASS	AC=153;AF=0.0305511;AN=5008;NS=2504;DP=18864;EAS_AF=0.001;AMR_AF=0.0605;AFR_AF=0.0008;EUR_AF=0.0139;SAS_AF=0.0971;AA=T|||;VT=SNP
4	176662460	rs75674597	T	C	100	PASS	AC=46;AF=0.0091853;AN=5008;NS=2504;DP=18569;EAS_AF=0.001;AMR_AF=0.0115;AFR_AF=0.0008;EUR_AF=0.0298;SAS_AF=0.0061;AA=T|||;VT=SNP
4	176662693	rs13122941	C	T	100	PASS	AC=462;AF=0.0922524;AN=5008;NS=2504;DP=19825;EAS_AF=0;AMR_AF=0.1153;AFR_AF=0.0983;EUR_AF=0.2157;SAS_AF=0.0358;AA=c|||;VT=SNP
4	176662694	rs1845731	A	G	100	PASS	AC=1880;AF=0.375399;AN=5008;NS=2504;DP=19785;EAS_AF=0.5496;AMR_AF=0.3746;AFR_AF=0.292;EUR_AF=0.3688;SAS_AF=0.316;AA=G|||;VT=SNP
4	176662748	rs74933347	A	T	100	PASS	AC=595;AF=0.11881;AN=5008;NS=2504;DP=18423;EAS_AF=0.3641;AMR_AF=0.0403;AFR_AF=0.0008;EUR_AF=0.0258;SAS_AF=0.1769;AA=A|||;VT=SNP
4	176662797	rs1845732	C	T	100	PASS	AC=1871;AF=0.373602;AN=5008;NS=2504;DP=18061;EAS_AF=0.5486;AMR_AF=0.3732;AFR_AF=0.2882;EUR_AF=0.3668;SAS_AF=0.316;AA=T|||;VT=SNP
4	176662828	rs55958140	A	G	100	PASS	AC=126;AF=0.0251597;AN=5008;NS=2504;DP=18497;EAS_AF=0;AMR_AF=0.0476;AFR_AF=0.0008;EUR_AF=0.0467;SAS_AF=0.046;AA=A|||;VT=SNP
4	176662976	rs2581752	T	A	100	PASS	AC=1225;AF=0.244609;AN=5008;NS=2504;DP=15666;EAS_AF=0.2738;AMR_AF=0.2608;AFR_AF=0.2254;EUR_AF=0.2763;SAS_AF=0.1963;AA=T|||;VT=SNP
4	176663497	rs10520305	C	A	100	PASS	AC=532;AF=0.10623;AN=5008;NS=2504;DP=12758;EAS_AF=0.2748;AMR_AF=0.0807;AFR_AF=0.053;EUR_AF=0.0328;SAS_AF=0.0982;AA=C|||;VT=SNP
4	176663870	rs10520306	A	G	100	PASS	AC=525;AF=0.104832;AN=5008;NS=2504;DP=16085;EAS_AF=0.2748;AMR_AF=0.0807;AFR_AF=0.0477;EUR_AF=0.0328;SAS_AF=0.0982;AA=A|||;VT=SNP
4	176663884	rs62336030	C	T	100	PASS	AC=46;AF=0.0091853;AN=5008;NS=2504;DP=16107;EAS_AF=0.001;AMR_AF=0.0115;AFR_AF=0.0008;EUR_AF=0.0298;SAS_AF=0.0061;AA=C|||;VT=SNP
4	176664407	rs2643987	G	A	100	PASS	AC=579;AF=0.115615;AN=5008;NS=2504;DP=14451;EAS_AF=0.2748;AMR_AF=0.0821;AFR_AF=0.0877;EUR_AF=0.0328;SAS_AF=0.0982;AA=G|||;VT=SNP
4	176664476	rs76847183	T	C	100	PASS	AC=530;AF=0.105831;AN=5008;NS=2504;DP=13567;EAS_AF=0.2798;AMR_AF=0.0807;AFR_AF=0.0477;EUR_AF=0.0328;SAS_AF=0.0982;AA=T|||;VT=SNP
4	176664516	rs147405654	T	C	100	PASS	AC=12;AF=0.00239617;AN=5008;NS=2504;DP=13916;EAS_AF=0;AMR_AF=0.0029;AFR_AF=0;EUR_AF=0.0099;SAS_AF=0;AA=T|||;VT=SNP
4	176665163	rs4577520	G	A	100	PASS	AC=944;AF=0.188498;AN=5008;NS=2504;DP=15422;EAS_AF=0.2708;AMR_AF=0.196;AFR_AF=0.1362;EUR_AF=0.2594;SAS_AF=0.0961;AA=A|||;VT=SNP
4	176665265	rs4577521	G	A	100	PASS	AC=1060;AF=0.211661;AN=5008;NS=2504;DP=16151;EAS_AF=0.2708;AMR_AF=0.2248;AFR_AF=0.1467;EUR_AF=0.3201;SAS_AF=0.1176;AA=A|||;VT=SNP
4	176665289	rs4577522	G	C	100	PASS	AC=945;AF=0.188698;AN=5008;NS=2504;DP=15654;EAS_AF=0.2708;AMR_AF=0.196;AFR_AF=0.1362;EUR_AF=0.2604;SAS_AF=0.0961;AA=C|||;VT=SNP
4	176665573	rs114321558	G	A	100	PASS	AC=117;AF=0.0233626;AN=5008;NS=2504;DP=12161;EAS_AF=0;AMR_AF=0.0288;AFR_AF=0.0106;EUR_AF=0.0616;SAS_AF=0.0215;AA=A|||;VT=SNP
4	176665618	rs10446856	T	C	100	PASS	AC=1231;AF=0.245807;AN=5008;NS=2504;DP=11801;EAS_AF=0.0714;AMR_AF=0.464;AFR_AF=0.0514;EUR_AF=0.501;SAS_AF=0.271;AA=T|||;VT=SNP
4	176666001	rs13126015	T	C	100	PASS	AC=946;AF=0.188898;AN=5008;NS=2504;DP=16495;EAS_AF=0.2708;AMR_AF=0.196;AFR_AF=0.1362;EUR_AF=0.2604;SAS_AF=0.0971;AA=T|||;VT=SNP
4	176666157	rs13145486	C	T	100	PASS	AC=1059;AF=0.211462;AN=5008;NS=2504;DP=17759;EAS_AF=0.2708;AMR_AF=0.2248;AFR_AF=0.1467;EUR_AF=0.3191;SAS_AF=0.1176;AA=T|||;VT=SNP
4	176666186	rs13144140	G	A	100	PASS	AC=946;AF=0.188898;AN=5008;NS=2504;DP=16717;EAS_AF=0.2708;AMR_AF=0.196;AFR_AF=0.1362;EUR_AF=0.2594;SAS_AF=0.0982;AA=G|||;VT=SNP
4	176666218	rs115897261	G	T	100	PASS	AC=114;AF=0.0227636;AN=5008;NS=2504;DP=15452;EAS_AF=0;AMR_AF=0.0288;AFR_AF=0.0106;EUR_AF=0.0596;SAS_AF=0.0204;AA=G|||;VT=SNP
4	176666388	rs2581754	C	G	100	PASS	AC=2472;AF=0.49361;AN=5008;NS=2504;DP=19086;EAS_AF=0.9137;AMR_AF=0.4107;AFR_AF=0.2943;EUR_AF=0.3926;SAS_AF=0.4928;AA=G|||;VT=SNP
4	176666396	rs79805838	A	T	100	PASS	AC=421;AF=0.0840655;AN=5008;NS=2504;DP=19261;EAS_AF=0.006;AMR_AF=0.0634;AFR_AF=0.0658;EUR_AF=0.0924;SAS_AF=0.1953;AA=A|||;VT=SNP
4	176666755	rs74907839	T	A	100	PASS	AC=114;AF=0.0227636;AN=5008;NS=2504;DP=20271;EAS_AF=0;AMR_AF=0.0288;AFR_AF=0.0106;EUR_AF=0.0596;SAS_AF=0.0204;AA=T|||;VT=SNP
4	176666933	rs4146675	G	T	100	PASS	AC=1214;AF=0.242412;AN=5008;NS=2504;DP=21286;EAS_AF=0.0724;AMR_AF=0.4597;AFR_AF=0.0499;EUR_AF=0.4901;SAS_AF=0.2689;AA=G|||;VT=SNP
4	176666938	rs12645432	G	A	100	PASS	AC=946;AF=0.188898;AN=5008;NS=2504;DP=21477;EAS_AF=0.2708;AMR_AF=0.1945;AFR_AF=0.1362;EUR_AF=0.2614;SAS_AF=0.0971;AA=A|||;VT=SNP
4	176666952	rs12643354	T	C	100	PASS	AC=946;AF=0.188898;AN=5008;NS=2504;DP=21498;EAS_AF=0.2708;AMR_AF=0.1945;AFR_AF=0.1362;EUR_AF=0.2614;SAS_AF=0.0971;AA=T|||;VT=SNP
4	176667237	rs17061956	G	T	100	PASS	AC=234;AF=0.0467252;AN=5008;NS=2504;DP=19648;EAS_AF=0.001;AMR_AF=0.0648;AFR_AF=0.059;EUR_AF=0.0149;SAS_AF=0.0971;AA=G|||;VT=SNP
4	176667265	rs12639637	C	T	100	PASS	AC=943;AF=0.188299;AN=5008;NS=2504;DP=19525;EAS_AF=0.2698;AMR_AF=0.1945;AFR_AF=0.1362;EUR_AF=0.2594;SAS_AF=0.0971;AA=C|||;VT=SNP
4	176667355	rs141300206	T	C	100	PASS	AC=30;AF=0.00599042;AN=5008;NS=2504;DP=18001;EAS_AF=0;AMR_AF=0.0072;AFR_AF=0.0023;EUR_AF=0.0159;SAS_AF=0.0061;AA=T|||;VT=SNP
4	176667918	rs2643988	C	T	100	PASS	AC=3806;AF=0.759984;AN=5008;NS=2504;DP=17000;EAS_AF=0.625;AMR_AF=0.9207;AFR_AF=0.6135;EUR_AF=0.9513;SAS_AF=0.7863;AA=T|||;VT=SNP
4	176668028	rs11939763	G	A	100	PASS	AC=941;AF=0.187899;AN=5008;NS=2504;DP=18935;EAS_AF=0.2698;AMR_AF=0.1931;AFR_AF=0.1362;EUR_AF=0.2584;SAS_AF=0.0971;AA=G|||;VT=SNP
4	176668160	rs34784658	C	T	100	PASS	AC=18;AF=0.00359425;AN=5008;NS=2504;DP=18785;EAS_AF=0;AMR_AF=0.0043;AFR_AF=0;EUR_AF=0.0139;SAS_AF=0.001;AA=C|||;VT=SNP
4	176668591	rs35808290	A	T	100	PASS	AC=942;AF=0.188099;AN=5008;NS=2504;DP=17473;EAS_AF=0.2698;AMR_AF=0.1931;AFR_AF=0.1362;EUR_AF=0.2584;SAS_AF=0.0982;AA=A|||;VT=SNP
4	176668916	rs34646060	A	C	100	PASS	AC=1236;AF=0.246805;AN=5008;NS=2504;DP=14279;EAS_AF=0.0734;AMR_AF=0.4654;AFR_AF=0.0522;EUR_AF=0.503;SAS_AF=0.2699;AA=A|||;VT=SNP
4	176668925	rs36046779	A	C	100	PASS	AC=942;AF=0.188099;AN=5008;NS=2504;DP=14525;EAS_AF=0.2688;AMR_AF=0.1945;AFR_AF=0.1362;EUR_AF=0.2594;SAS_AF=0.0971;AA=A|||;VT=SNP
4	176669806	rs2333261	G	A	100	PASS	AC=2239;AF=0.447085;AN=5008;NS=2504;DP=17893;EAS_AF=0.9117;AMR_AF=0.3444;AFR_AF=0.2489;EUR_AF=0.3787;SAS_AF=0.3793;AA=A|||;VT=SNP
4	176670051	rs80345492	C	G	100	PASS	AC=94;AF=0.01877;AN=5008;NS=2504;DP=19203;EAS_AF=0;AMR_AF=0.0245;AFR_AF=0.0045;EUR_AF=0.0537;SAS_AF=0.0174;AA=C|||;VT=SNP
4	176670406	rs76120337	C	A	100	PASS	AC=393;AF=0.0784744;AN=5008;NS=2504;DP=17463;EAS_AF=0;AMR_AF=0.0922;AFR_AF=0.0257;EUR_AF=0.1899;SAS_AF=0.1063;AA=C|||;VT=SNP
4	176670576	rs67117660	A	G	100	PASS	AC=697;AF=0.139177;AN=5008;NS=2504;DP=16788;EAS_AF=0;AMR_AF=0.17;AFR_AF=0.2156;EUR_AF=0.2445;SAS_AF=0.0491;AA=A|||;VT=SNP
4	176670601	rs73006349	G	A	100	PASS	AC=554;AF=0.110623;AN=5008;NS=2504;DP=16597;EAS_AF=0.252;AMR_AF=0.085;AFR_AF=0.028;EUR_AF=0.0497;SAS_AF=0.1575;AA=A|||;VT=SNP
4	176670796	rs1472324	T	G	100	PASS	AC=1928;AF=0.384984;AN=5008;NS=2504;DP=19581;EAS_AF=0.625;AMR_AF=0.4669;AFR_AF=0.2534;EUR_AF=0.3579;SAS_AF=0.2853;AA=T|||;VT=SNP
4	176671059	rs1472325	G	A	100	PASS	AC=283;AF=0.0565096;AN=5008;NS=2504;DP=18201;EAS_AF=0;AMR_AF=0.0216;AFR_AF=0.1899;EUR_AF=0.0129;SAS_AF=0.0041;AA=A|||;VT=SNP
4	176671191	rs2643990	A	G	100	PASS	AC=3876;AF=0.773962;AN=5008;NS=2504;DP=20276;EAS_AF=0.8968;AMR_AF=0.683;AFR_AF=0.7186;EUR_AF=0.7078;SAS_AF=0.8548;AA=A|||;VT=SNP
4	176671510	rs10002829	T	A	100	PASS	AC=3375;AF=0.673922;AN=5008;NS=2504;DP=16842;EAS_AF=0.495;AMR_AF=0.7867;AFR_AF=0.7216;EUR_AF=0.8111;SAS_AF=0.5726;AA=A|||;VT=SNP
4	176672144	rs10011322	G	A	100	PASS	AC=3377;AF=0.674321;AN=5008;NS=2504;DP=17226;EAS_AF=0.4931;AMR_AF=0.7867;AFR_AF=0.7254;EUR_AF=0.8121;SAS_AF=0.5706;AA=A|||;VT=SNP
4	176672746	rs139297511	C	G	100	PASS	AC=37;AF=0.00738818;AN=5008;NS=2504;DP=14888;EAS_AF=0;AMR_AF=0.0043;AFR_AF=0.0008;EUR_AF=0.0099;SAS_AF=0.0235;AA=C|||;VT=SNP
4	176672877	rs17052282	G	A	100	PASS	AC=64;AF=0.0127796;AN=5008;NS=2504;DP=16231;EAS_AF=0.0159;AMR_AF=0.0072;AFR_AF=0.0008;EUR_AF=0.0179;SAS_AF=0.0245;AA=G|||;VT=SNP
4	176673368	rs2047245	C	T	100	PASS	AC=379;AF=0.0756789;AN=5008;NS=2504;DP=20421;EAS_AF=0.0446;AMR_AF=0.0216;AFR_AF=0.118;EUR_AF=0.0129;SAS_AF=0.1534;AA=C|||;VT=SNP
4	176673554	rs2047246	C	T	100	PASS	AC=1224;AF=0.244409;AN=5008;NS=2504;DP=18007;EAS_AF=0.2351;AMR_AF=0.317;AFR_AF=0.1566;EUR_AF=0.2783;SAS_AF=0.2863;AA=C|||;VT=SNP
4	176674283	rs2643991	C	A	100	PASS	AC=3912;AF=0.78115;AN=5008;NS=2504;DP=18912;EAS_AF=0.624;AMR_AF=0.8429;AFR_AF=0.8843;EUR_AF=0.8678;SAS_AF=0.6708;AA=A|||;VT=SNP
4	176674548	rs115000900	A	C	100	PASS	AC=47;AF=0.00938498;AN=5008;NS=2504;DP=17543;EAS_AF=0;AMR_AF=0.0058;AFR_AF=0.0008;EUR_AF=0.0179;SAS_AF=0.0245;AA=A|||;VT=SNP
4	176674652	rs139390015	C	A	100	PASS	AC=47;AF=0.00938498;AN=5008;NS=2504;DP=17049;EAS_AF=0;AMR_AF=0.0058;AFR_AF=0.0008;EUR_AF=0.0179;SAS_AF=0.0245;AA=C|||;VT=SNP
4	176675036	rs2643992	G	A	100	PASS	AC=2484;AF=0.496006;AN=5008;NS=2504;DP=18256;EAS_AF=0.3056;AMR_AF=0.4582;AFR_AF=0.6967;EUR_AF=0.503;SAS_AF=0.4407;AA=A|||;VT=SNP
4	176675246	rs74702750	A	T	100	PASS	AC=37;AF=0.00738818;AN=5008;NS=2504;DP=20083;EAS_AF=0;AMR_AF=0.0043;AFR_AF=0.0008;EUR_AF=0.0099;SAS_AF=0.0235;AA=A|||;VT=SNP
4	176675544	rs115033577	A	G	100	PASS	AC=138;AF=0.0275559;AN=5008;NS=2504;DP=18727;EAS_AF=0;AMR_AF=0.0144;AFR_AF=0.0719;EUR_AF=0.0288;SAS_AF=0.0041;AA=A|||;VT=SNP
4	176675924	rs73006366	T	G	100	PASS	AC=204;AF=0.0407348;AN=5008;NS=2504;DP=16223;EAS_AF=0;AMR_AF=0.0231;AFR_AF=0.09;EUR_AF=0.0408;SAS_AF=0.0286;AA=T|||;VT=SNP
4	176676137	rs2333262	A	G	100	PASS	AC=1514;AF=0.302316;AN=5008;NS=2504;DP=16152;EAS_AF=0.2639;AMR_AF=0.3732;AFR_AF=0.2254;EUR_AF=0.4394;SAS_AF=0.2546;AA=A|||;VT=SNP
4	176676303	rs17658370	C	A	100	PASS	AC=521;AF=0.104034;AN=5008;NS=2504;DP=16562;EAS_AF=0.122;AMR_AF=0.0908;AFR_AF=0.1089;EUR_AF=0.0954;SAS_AF=0.0971;AA=A|||;VT=SNP
4	176676358	rs56130421	T	C	100	PASS	AC=1058;AF=0.211262;AN=5008;NS=2504;DP=16454;EAS_AF=0.375;AMR_AF=0.1527;AFR_AF=0.0915;EUR_AF=0.1322;SAS_AF=0.3272;AA=T|||;VT=SNP
4	176676766	rs10016635	A	G	100	PASS	AC=529;AF=0.105631;AN=5008;NS=2504;DP=18816;EAS_AF=0.124;AMR_AF=0.0908;AFR_AF=0.1135;EUR_AF=0.0954;SAS_AF=0.0971;AA=A|||;VT=SNP
4	176677770	rs722825	C	T	100	PASS	AC=1498;AF=0.299121;AN=5008;NS=2504;DP=20142;EAS_AF=0.2609;AMR_AF=0.3703;AFR_AF=0.2247;EUR_AF=0.4324;SAS_AF=0.2515;AA=C|||;VT=SNP
4	176678049	rs77388975	T	C	100	PASS	AC=138;AF=0.0275559;AN=5008;NS=2504;DP=20824;EAS_AF=0;AMR_AF=0.0144;AFR_AF=0.0719;EUR_AF=0.0288;SAS_AF=0.0041;AA=T|||;VT=SNP
4	176678608	rs114431689	G	T	100	PASS	AC=12;AF=0.00239617;AN=5008;NS=2504;DP=20553;EAS_AF=0;AMR_AF=0.0058;AFR_AF=0.0008;EUR_AF=0.007;SAS_AF=0;AA=G|||;VT=SNP
4	176678915	rs115783071	C	T	100	PASS	AC=50;AF=0.00998403;AN=5008;NS=2504;DP=19622;EAS_AF=0;AMR_AF=0.013;AFR_AF=0;EUR_AF=0.0209;SAS_AF=0.0204;AA=C|||;VT=SNP
4	176679394	rs186617727	A	T	100	PASS	AC=11;AF=0.00219649;AN=5008;NS=2504;DP=18659;EAS_AF=0;AMR_AF=0.0014;AFR_AF=0;EUR_AF=0.0089;SAS_AF=0.001;AA=A|||;VT=SNP
4	176680675	rs17658458	C	A	100	PASS	AC=1493;AF=0.298123;AN=5008;NS=2504;DP=15904;EAS_AF=0.2609;AMR_AF=0.3703;AFR_AF=0.2231;EUR_AF=0.4304;SAS_AF=0.2505;AA=C|||;VT=SNP
4	176681275	rs28617550	G	A	100	PASS	AC=1833;AF=0.366014;AN=5008;NS=2504;DP=13430;EAS_AF=0.2619;AMR_AF=0.3991;AFR_AF=0.4584;EUR_AF=0.4384;SAS_AF=0.2505;AA=G|||;VT=SNP
4	176681927	rs17599880	G	A	100	PASS	AC=1453;AF=0.290136;AN=5008;NS=2504;DP=14357;EAS_AF=0.2619;AMR_AF=0.366;AFR_AF=0.1944;EUR_AF=0.4284;SAS_AF=0.2526;AA=G|||;VT=SNP
4	176682427	rs143061410	T	C	100	PASS	AC=38;AF=0.00758786;AN=5008;NS=2504;DP=12827;EAS_AF=0;AMR_AF=0.0043;AFR_AF=0.0008;EUR_AF=0.0109;SAS_AF=0.0235;AA=T|||;VT=SNP
4	176682583	rs2047247	T	A	100	PASS	AC=1686;AF=0.336661;AN=5008;NS=2504;DP=13359;EAS_AF=0.3621;AMR_AF=0.4049;AFR_AF=0.2103;EUR_AF=0.3738;SAS_AF=0.3947;AA=T|||;VT=SNP
4	176682906	rs17658523	A	G	100	PASS	AC=1595;AF=0.31849;AN=5008;NS=2504;DP=14004;EAS_AF=0.2688;AMR_AF=0.3775;AFR_AF=0.2814;EUR_AF=0.4394;SAS_AF=0.2536;AA=A|||;VT=SNP
4	176684064	rs7668490	G	A	100	PASS	AC=1628;AF=0.32508;AN=5008;NS=2504;DP=15302;EAS_AF=0.3681;AMR_AF=0.4006;AFR_AF=0.1793;EUR_AF=0.3867;SAS_AF=0.3609;AA=G|||;VT=SNP
4	176684193	rs2581771	C	A	100	PASS	AC=4400;AF=0.878594;AN=5008;NS=2504;DP=15439;EAS_AF=0.8323;AMR_AF=0.9179;AFR_AF=0.8517;EUR_AF=0.9384;SAS_AF=0.8732;AA=A|||;VT=SNP
4	176684380	rs144019143	G	C	100	PASS	AC=58;AF=0.0115815;AN=5008;NS=2504;DP=13656;EAS_AF=0.004;AMR_AF=0.0677;AFR_AF=0;EUR_AF=0.006;SAS_AF=0.001;AA=G|||;VT=SNP
4	176684748	rs17658546	G	A	100	PASS	AC=52;AF=0.0103834;AN=5008;NS=2504;DP=15015;EAS_AF=0;AMR_AF=0.0072;AFR_AF=0.0008;EUR_AF=0.0239;SAS_AF=0.0225;AA=G|||;VT=SNP
4	176685023	rs17599985	T	C	100	PASS	AC=52;AF=0.0103834;AN=5008;NS=2504;DP=16778;EAS_AF=0;AMR_AF=0.0072;AFR_AF=0.0008;EUR_AF=0.0239;SAS_AF=0.0225;AA=T|||;VT=SNP
4	176685182	rs78729231	C	T	100	PASS	AC=52;AF=0.0103834;AN=5008;NS=2504;DP=17837;EAS_AF=0;AMR_AF=0.0072;AFR_AF=0.0008;EUR_AF=0.0239;SAS_AF=0.0225;AA=T|||;VT=SNP
4	176685823	rs115655848	A	G	100	PASS	AC=220;AF=0.0439297;AN=5008;NS=2504;DP=12566;EAS_AF=0;AMR_AF=0.0548;AFR_AF=0.0673;EUR_AF=0.0706;SAS_AF=0.0225;AA=A|||;VT=SNP
4	176685898	rs2643994	C	G	100	PASS	AC=3289;AF=0.656749;AN=5008;NS=2504;DP=12067;EAS_AF=0.6776;AMR_AF=0.5865;AFR_AF=0.7943;EUR_AF=0.5686;SAS_AF=0.59;AA=G|||;VT=SNP
4	176686608	rs79233032	T	C	100	PASS	AC=61;AF=0.0121805;AN=5008;NS=2504;DP=16867;EAS_AF=0;AMR_AF=0.0086;AFR_AF=0.0023;EUR_AF=0.0298;SAS_AF=0.0225;AA=t|||;VT=SNP
4	176686709	rs2581770	C	T	100	PASS	AC=1094;AF=0.21845;AN=5008;NS=2504;DP=16464;EAS_AF=0.0188;AMR_AF=0.1398;AFR_AF=0.5424;EUR_AF=0.17;SAS_AF=0.092;AA=T|||;VT=SNP
4	176687394	rs116731298	C	T	100	PASS	AC=52;AF=0.0103834;AN=5008;NS=2504;DP=16339;EAS_AF=0;AMR_AF=0.0072;AFR_AF=0.0008;EUR_AF=0.0239;SAS_AF=0.0225;AA=c|||;VT=SNP
4	176687480	rs17658599	T	C	100	PASS	AC=52;AF=0.0103834;AN=5008;NS=2504;DP=16076;EAS_AF=0;AMR_AF=0.0072;AFR_AF=0.0008;EUR_AF=0.0239;SAS_AF=0.0225;AA=T|||;VT=SNP
4	176687553	rs183900554	A	G	100	PASS	AC=22;AF=0.00439297;AN=5008;NS=2504;DP=15438;EAS_AF=0;AMR_AF=0.0029;AFR_AF=0;EUR_AF=0.0159;SAS_AF=0.0041;AA=A|||;VT=SNP
4	176687884	rs151183555	C	T	100	PASS	AC=52;AF=0.0103834;AN=5008;NS=2504;DP=15228;EAS_AF=0;AMR_AF=0.0072;AFR_AF=0.0008;EUR_AF=0.0239;SAS_AF=0.0225;AA=C|||;VT=SNP
4	176687922	rs10023273	C	T	100	PASS	AC=411;AF=0.0820687;AN=5008;NS=2504;DP=17666;EAS_AF=0.0188;AMR_AF=0.049;AFR_AF=0.1982;EUR_AF=0.0527;SAS_AF=0.044;AA=C|||;VT=SNP
4	176688080	rs114854465	T	G	100	PASS	AC=52;AF=0.0103834;AN=5008;NS=2504;DP=18102;EAS_AF=0;AMR_AF=0.0072;AFR_AF=0.0008;EUR_AF=0.0239;SAS_AF=0.0225;AA=G|||;VT=SNP
4	176688098	rs78866847	G	A	100	PASS	AC=52;AF=0.0103834;AN=5008;NS=2504;DP=18179;EAS_AF=0;AMR_AF=0.0072;AFR_AF=0.0008;EUR_AF=0.0239;SAS_AF=0.0225;AA=G|||;VT=SNP
4	176688345	rs114565321	T	C	100	PASS	AC=120;AF=0.0239617;AN=5008;NS=2504;DP=18645;EAS_AF=0;AMR_AF=0.0432;AFR_AF=0.0023;EUR_AF=0.0666;SAS_AF=0.0204;AA=T|||;VT=SNP
4	176688686	rs138434245	A	G	100	PASS	AC=60;AF=0.0119808;AN=5008;NS=2504;DP=18018;EAS_AF=0;AMR_AF=0.0086;AFR_AF=0.0008;EUR_AF=0.0298;SAS_AF=0.0235;AA=A|||;VT=SNP
4	176689085	rs17658641	A	C	100	PASS	AC=60;AF=0.0119808;AN=5008;NS=2504;DP=17595;EAS_AF=0;AMR_AF=0.0086;AFR_AF=0.0008;EUR_AF=0.0298;SAS_AF=0.0235;AA=A|||;VT=SNP
4	176689244	rs148339665	G	A	100	PASS	AC=19;AF=0.00379393;AN=5008;NS=2504;DP=17043;EAS_AF=0;AMR_AF=0.0029;AFR_AF=0;EUR_AF=0.0139;SAS_AF=0.0031;AA=G|||;VT=SNP
4	176689288	rs182549825	C	T	100	PASS	AC=5;AF=0.000998403;AN=5008;NS=2504;DP=16906;EAS_AF=0;AMR_AF=0;AFR_AF=0;EUR_AF=0.004;SAS_AF=0.001;AA=C|||;VT=SNP
4	176690656	rs76380917	T	C	100	PASS	AC=108;AF=0.0215655;AN=5008;NS=2504;DP=16779;EAS_AF=0;AMR_AF=0.0115;AFR_AF=0.0333;EUR_AF=0.0308;SAS_AF=0.0256;AA=t|||;VT=SNP
4	176690799	rs17061991	A	G	100	PASS	AC=213;AF=0.0425319;AN=5008;NS=2504;DP=17303;EAS_AF=0;AMR_AF=0.0159;AFR_AF=0.1036;EUR_AF=0.0398;SAS_AF=0.0256;AA=G|||;VT=SNP
4	176691783	rs116204390	T	C	100	PASS	AC=23;AF=0.00459265;AN=5008;NS=2504;DP=19611;EAS_AF=0;AMR_AF=0.0029;AFR_AF=0;EUR_AF=0.0169;SAS_AF=0.0041;AA=T|||;VT=SNP
4	176692076	rs75414750	G	A	100	PASS	AC=69;AF=0.013778;AN=5008;NS=2504;DP=20007;EAS_AF=0;AMR_AF=0.0101;AFR_AF=0.0008;EUR_AF=0.0358;SAS_AF=0.0256;AA=A|||;VT=SNP
4	176692262	rs17061992	A	G	100	PASS	AC=443;AF=0.0884585;AN=5008;NS=2504;DP=18338;EAS_AF=0.005;AMR_AF=0.0706;AFR_AF=0.0666;EUR_AF=0.1392;SAS_AF=0.1646;AA=A|||;VT=SNP
4	176692326	rs138902907	A	G	100	PASS	AC=69;AF=0.013778;AN=5008;NS=2504;DP=18720;EAS_AF=0;AMR_AF=0.0101;AFR_AF=0.0008;EUR_AF=0.0358;SAS_AF=0.0256;AA=A|||;VT=SNP
4	176692351	rs17658688	C	T	100	PASS	AC=69;AF=0.013778;AN=5008;NS=2504;DP=18846;EAS_AF=0;AMR_AF=0.0101;AFR_AF=0.0008;EUR_AF=0.0358;SAS_AF=0.0256;AA=T|||;VT=SNP
4	176692400	rs114203485	A	T	100	PASS	AC=37;AF=0.00738818;AN=5008;NS=2504;DP=17722;EAS_AF=0;AMR_AF=0.0101;AFR_AF=0;EUR_AF=0.0219;SAS_AF=0.0082;AA=A|||;VT=SNP
4	176692543	rs148987828	C	T	100	PASS	AC=73;AF=0.0145767;AN=5008;NS=2504;DP=14673;EAS_AF=0.001;AMR_AF=0.0101;AFR_AF=0.0015;EUR_AF=0.0378;SAS_AF=0.0256;AA=T|||;VT=SNP
4	176692739	rs80191716	A	G	100	PASS	AC=129;AF=0.0257588;AN=5008;NS=2504;DP=15102;EAS_AF=0.0179;AMR_AF=0.0274;AFR_AF=0.0008;EUR_AF=0.0477;SAS_AF=0.044;AA=A|||;VT=SNP
4	176693144	rs62336046	C	G	100	PASS	AC=440;AF=0.0878594;AN=5008;NS=2504;DP=19766;EAS_AF=0.005;AMR_AF=0.0706;AFR_AF=0.0666;EUR_AF=0.1372;SAS_AF=0.1636;AA=C|||;VT=SNP
4	176693187	rs2643997	C	G	100	PASS	AC=1211;AF=0.241813;AN=5008;NS=2504;DP=19532;EAS_AF=0.1002;AMR_AF=0.3141;AFR_AF=0.3238;EUR_AF=0.3141;SAS_AF=0.1513;AA=C|||;VT=SNP
4	176694328	rs75122530	T	C	100	PASS	AC=69;AF=0.013778;AN=5008;NS=2504;DP=16749;EAS_AF=0;AMR_AF=0.0101;AFR_AF=0.0008;EUR_AF=0.0358;SAS_AF=0.0256;AA=T|||;VT=SNP
4	176694788	rs76630081	C	T	100	PASS	AC=69;AF=0.013778;AN=5008;NS=2504;DP=14937;EAS_AF=0;AMR_AF=0.0101;AFR_AF=0.0008;EUR_AF=0.0358;SAS_AF=0.0256;AA=C|||;VT=SNP
4	176695052	rs79881849	C	T	100	PASS	AC=70;AF=0.0139776;AN=5008;NS=2504;DP=16284;EAS_AF=0;AMR_AF=0.0101;AFR_AF=0.0008;EUR_AF=0.0368;SAS_AF=0.0256;AA=C|||;VT=SNP
4	176695121	rs78266081	T	A	100	PASS	AC=69;AF=0.013778;AN=5008;NS=2504;DP=15972;EAS_AF=0;AMR_AF=0.0101;AFR_AF=0.0008;EUR_AF=0.0358;SAS_AF=0.0256;AA=T|||;VT=SNP
4	176695284	rs17658793	T	C	100	PASS	AC=69;AF=0.013778;AN=5008;NS=2504;DP=14248;EAS_AF=0;AMR_AF=0.0101;AFR_AF=0.0008;EUR_AF=0.0358;SAS_AF=0.0256;AA=C|||;VT=SNP
4	176695345	rs17606634	T	G	100	PASS	AC=69;AF=0.013778;AN=5008;NS=2504;DP=14943;EAS_AF=0;AMR_AF=0.0101;AFR_AF=0.0008;EUR_AF=0.0358;SAS_AF=0.0256;AA=G|||;VT=SNP
4	176695407	rs17606641	T	G	100	PASS	AC=69;AF=0.013778;AN=5008;NS=2504;DP=15400;EAS_AF=0;AMR_AF=0.0101;AFR_AF=0.0008;EUR_AF=0.0358;SAS_AF=0.0256;AA=G|||;VT=SNP
4	176695503	rs77314747	C	T	100	PASS	AC=69;AF=0.013778;AN=5008;NS=2504;DP=15439;EAS_AF=0;AMR_AF=0.0101;AFR_AF=0.0008;EUR_AF=0.0358;SAS_AF=0.0256;AA=T|||;VT=SNP
4	176695627	rs62336047	C	T	100	PASS	AC=128;AF=0.0255591;AN=5008;NS=2504;DP=14725;EAS_AF=0.0169;AMR_AF=0.0274;AFR_AF=0.0008;EUR_AF=0.0477;SAS_AF=0.044;AA=C|||;VT=SNP
4	176695770	rs114684087	C	T	100	PASS	AC=68;AF=0.0135783;AN=5008;NS=2504;DP=15234;EAS_AF=0;AMR_AF=0.0101;AFR_AF=0.0008;EUR_AF=0.0348;SAS_AF=0.0256;AA=C|||;VT=SNP
4	176695771	rs115626240	A	G	100	PASS	AC=68;AF=0.0135783;AN=5008;NS=2504;DP=15276;EAS_AF=0;AMR_AF=0.0101;AFR_AF=0.0008;EUR_AF=0.0348;SAS_AF=0.0256;AA=A|||;VT=SNP
4	176695810	rs17606690	A	G	100	PASS	AC=69;AF=0.013778;AN=5008;NS=2504;DP=15622;EAS_AF=0;AMR_AF=0.0101;AFR_AF=0.0008;EUR_AF=0.0358;SAS_AF=0.0256;AA=A|||;VT=SNP
4	176695874	rs17658877	T	G	100	PASS	AC=69;AF=0.013778;AN=5008;NS=2504;DP=15836;EAS_AF=0;AMR_AF=0.0101;AFR_AF=0.0008;EUR_AF=0.0358;SAS_AF=0.0256;AA=T|||;VT=SNP
4	176696108	rs191392200	G	A	100	PASS	AC=5;AF=0.000998403;AN=5008;NS=2504;DP=15721;EAS_AF=0;AMR_AF=0;AFR_AF=0;EUR_AF=0.004;SAS_AF=0.001;AA=G|||;VT=SNP
4	176696110	rs79579415	C	T	100	PASS	AC=69;AF=0.013778;AN=5008;NS=2504;DP=15778;EAS_AF=0;AMR_AF=0.0101;AFR_AF=0.0015;EUR_AF=0.0358;SAS_AF=0.0245;AA=T|||;VT=SNP
4	176696212	rs11133111	C	T	100	PASS	AC=3070;AF=0.613019;AN=5008;NS=2504;DP=15050;EAS_AF=0.8294;AMR_AF=0.5648;AFR_AF=0.4486;EUR_AF=0.493;SAS_AF=0.7699;AA=T|||;VT=SNP
4	176696220	rs1353397	G	A	100	PASS	AC=3979;AF=0.794529;AN=5008;NS=2504;DP=15281;EAS_AF=0.8998;AMR_AF=0.7349;AFR_AF=0.7209;EUR_AF=0.7545;SAS_AF=0.8691;AA=A|||;VT=SNP
4	176696290	rs77856188	G	T	100	PASS	AC=68;AF=0.0135783;AN=5008;NS=2504;DP=15852;EAS_AF=0;AMR_AF=0.0101;AFR_AF=0.0008;EUR_AF=0.0358;SAS_AF=0.0245;AA=T|||;VT=SNP
4	176696427	rs147192650	C	T	100	PASS	AC=20;AF=0.00399361;AN=5008;NS=2504;DP=16114;EAS_AF=0;AMR_AF=0.0101;AFR_AF=0.0008;EUR_AF=0.0119;SAS_AF=0;AA=C|||;VT=SNP
4	176696616	rs17658930	C	T	100	PASS	AC=68;AF=0.0135783;AN=5008;NS=2504;DP=15897;EAS_AF=0;AMR_AF=0.0101;AFR_AF=0.0008;EUR_AF=0.0358;SAS_AF=0.0245;AA=C|||;VT=SNP
4	176696688	rs17606799	A	G	100	PASS	AC=68;AF=0.0135783;AN=5008;NS=2504;DP=16347;EAS_AF=0;AMR_AF=0.0101;AFR_AF=0.0008;EUR_AF=0.0358;SAS_AF=0.0245;AA=A|||;VT=SNP
4	176696746	rs17658976	G	A	100	PASS	AC=72;AF=0.014377;AN=5008;NS=2504;DP=16616;EAS_AF=0;AMR_AF=0.0101;AFR_AF=0.003;EUR_AF=0.0358;SAS_AF=0.0256;AA=A|||;VT=SNP
4	176696816	rs17658993	T	C	100	PASS	AC=69;AF=0.013778;AN=5008;NS=2504;DP=15858;EAS_AF=0;AMR_AF=0.0101;AFR_AF=0.0008;EUR_AF=0.0358;SAS_AF=0.0256;AA=C|||;VT=SNP
4	176697054	rs62336048	A	T	100	PASS	AC=431;AF=0.0860623;AN=5008;NS=2504;DP=15573;EAS_AF=0.002;AMR_AF=0.0879;AFR_AF=0.1498;EUR_AF=0.1412;SAS_AF=0.0286;AA=A|||;VT=SNP
4	176697391	rs17659023	C	G	100	PASS	AC=69;AF=0.013778;AN=5008;NS=2504;DP=18016;EAS_AF=0;AMR_AF=0.0101;AFR_AF=0.0008;EUR_AF=0.0358;SAS_AF=0.0256;AA=C|||;VT=SNP
4	176697715	rs17061998	A	G	100	PASS	AC=431;AF=0.0860623;AN=5008;NS=2504;DP=18767;EAS_AF=0.002;AMR_AF=0.0879;AFR_AF=0.1498;EUR_AF=0.1412;SAS_AF=0.0286;AA=A|||;VT=SNP
4	176697950	rs114647967	A	G	100	PASS	AC=223;AF=0.0445288;AN=5008;NS=2504;DP=16176;EAS_AF=0;AMR_AF=0.0504;AFR_AF=0.0703;EUR_AF=0.0706;SAS_AF=0.0245;AA=a|||;VT=SNP
4	176697967	rs78836917	T	C	100	PASS	AC=69;AF=0.013778;AN=5008;NS=2504;DP=15884;EAS_AF=0;AMR_AF=0.0101;AFR_AF=0.0008;EUR_AF=0.0358;SAS_AF=0.0256;AA=C|||;VT=SNP
4	176698303	rs17606966	C	T	100	PASS	AC=69;AF=0.013778;AN=5008;NS=2504;DP=15425;EAS_AF=0;AMR_AF=0.0101;AFR_AF=0.0008;EUR_AF=0.0358;SAS_AF=0.0256;AA=C|||;VT=SNP
4	176698307	rs13124535	C	T	100	PASS	AC=2694;AF=0.537939;AN=5008;NS=2504;DP=15283;EAS_AF=0.881;AMR_AF=0.5259;AFR_AF=0.1921;EUR_AF=0.4533;SAS_AF=0.7474;AA=C|||;VT=SNP
4	176698383	rs2643998	C	T	100	PASS	AC=4124;AF=0.823482;AN=5008;NS=2504;DP=14483;EAS_AF=0.8998;AMR_AF=0.7349;AFR_AF=0.8298;EUR_AF=0.7525;SAS_AF=0.8722;AA=T|||;VT=SNP
4	176698684	rs189323648	A	G	100	PASS	AC=21;AF=0.00419329;AN=5008;NS=2504;DP=11888;EAS_AF=0;AMR_AF=0.013;AFR_AF=0.0008;EUR_AF=0.008;SAS_AF=0.0031;AA=A|||;VT=SNP
4	176698787	rs17659135	T	C	100	PASS	AC=69;AF=0.013778;AN=5008;NS=2504;DP=11690;EAS_AF=0;AMR_AF=0.0101;AFR_AF=0.0008;EUR_AF=0.0358;SAS_AF=0.0256;AA=C|||;VT=SNP
4	176699289	rs4690632	G	C	100	PASS	AC=2702;AF=0.539537;AN=5008;NS=2504;DP=14433;EAS_AF=0.881;AMR_AF=0.5288;AFR_AF=0.1967;EUR_AF=0.4533;SAS_AF=0.7474;AA=G|||;VT=SNP
4	176699362	rs4690633	T	C	100	PASS	AC=2704;AF=0.539936;AN=5008;NS=2504;DP=16380;EAS_AF=0.8819;AMR_AF=0.5288;AFR_AF=0.1989;EUR_AF=0.4543;SAS_AF=0.7444;AA=T|||;VT=SNP
4	176699363	rs141444758	G	A	100	PASS	AC=24;AF=0.00479233;AN=5008;NS=2504;DP=16391;EAS_AF=0;AMR_AF=0.013;AFR_AF=0.0008;EUR_AF=0.008;SAS_AF=0.0061;AA=G|||;VT=SNP
4	176699376	rs17659233	T	C	100	PASS	AC=69;AF=0.013778;AN=5008;NS=2504;DP=16699;EAS_AF=0;AMR_AF=0.0101;AFR_AF=0.0008;EUR_AF=0.0358;SAS_AF=0.0256;AA=C|||;VT=SNP
4	176699637	rs145147596	G	A	100	PASS	AC=123;AF=0.0245607;AN=5008;NS=2504;DP=12890;EAS_AF=0;AMR_AF=0.0418;AFR_AF=0.0023;EUR_AF=0.0676;SAS_AF=0.0235;AA=G|||;VT=SNP
4	176699660	rs138933700	C	T	100	PASS	AC=69;AF=0.013778;AN=5008;NS=2504;DP=12269;EAS_AF=0;AMR_AF=0.0101;AFR_AF=0.0008;EUR_AF=0.0358;SAS_AF=0.0256;AA=C|||;VT=SNP
4	176700089	rs117697684	A	T	100	PASS	AC=349;AF=0.0696885;AN=5008;NS=2504;DP=10820;EAS_AF=0.1835;AMR_AF=0.0749;AFR_AF=0.0038;EUR_AF=0.0129;SAS_AF=0.0961;AA=A|||;VT=SNP
4	176700191	rs78905166	C	T	100	PASS	AC=69;AF=0.013778;AN=5008;NS=2504;DP=14383;EAS_AF=0;AMR_AF=0.0101;AFR_AF=0.0008;EUR_AF=0.0358;SAS_AF=0.0256;AA=C|||;VT=SNP
4	176700355	rs77527707	C	A	100	PASS	AC=69;AF=0.013778;AN=5008;NS=2504;DP=15602;EAS_AF=0;AMR_AF=0.0101;AFR_AF=0.0008;EUR_AF=0.0358;SAS_AF=0.0256;AA=C|||;VT=SNP
4	176700450	rs115197226	C	G	100	PASS	AC=69;AF=0.013778;AN=5008;NS=2504;DP=18023;EAS_AF=0;AMR_AF=0.0101;AFR_AF=0.0008;EUR_AF=0.0358;SAS_AF=0.0256;AA=C|||;VT=SNP
4	176700460	rs116696492	C	T	100	PASS	AC=69;AF=0.013778;AN=5008;NS=2504;DP=18513;EAS_AF=0;AMR_AF=0.0101;AFR_AF=0.0008;EUR_AF=0.0358;SAS_AF=0.0256;AA=T|||;VT=SNP
4	176700465	rs6855984	A	G	100	PASS	AC=2722;AF=0.54353;AN=5008;NS=2504;DP=18593;EAS_AF=0.8819;AMR_AF=0.5259;AFR_AF=0.1974;EUR_AF=0.4553;SAS_AF=0.7658;AA=A|||;VT=SNP
4	176700475	rs116479117	G	A	100	PASS	AC=71;AF=0.0141773;AN=5008;NS=2504;DP=18956;EAS_AF=0;AMR_AF=0.0101;AFR_AF=0.0015;EUR_AF=0.0358;SAS_AF=0.0266;AA=A|||;VT=SNP
4	176700569	rs17659305	G	C	100	PASS	AC=259;AF=0.0517173;AN=5008;NS=2504;DP=19299;EAS_AF=0.0169;AMR_AF=0.049;AFR_AF=0.0477;EUR_AF=0.0954;SAS_AF=0.0501;AA=G|||;VT=SNP
4	176700583	rs76924520	T	C	100	PASS	AC=69;AF=0.013778;AN=5008;NS=2504;DP=19170;EAS_AF=0;AMR_AF=0.0101;AFR_AF=0.0008;EUR_AF=0.0358;SAS_AF=0.0256;AA=t|||;VT=SNP
4	176700774	rs17607284	C	T	100	PASS	AC=69;AF=0.013778;AN=5008;NS=2504;DP=18123;EAS_AF=0;AMR_AF=0.0101;AFR_AF=0.0008;EUR_AF=0.0358;SAS_AF=0.0256;AA=C|||;VT=SNP
4	176700780	rs115525486	C	T	100	PASS	AC=69;AF=0.013778;AN=5008;NS=2504;DP=18164;EAS_AF=0;AMR_AF=0.0101;AFR_AF=0.0008;EUR_AF=0.0358;SAS_AF=0.0256;AA=T|||;VT=SNP
4	176701254	rs116791749	C	T	100	PASS	AC=83;AF=0.0165735;AN=5008;NS=2504;DP=12497;EAS_AF=0;AMR_AF=0.0115;AFR_AF=0.0106;EUR_AF=0.0358;SAS_AF=0.0256;AA=C|||;VT=SNP
4	176701355	rs140466625	C	T	100	PASS	AC=67;AF=0.0133786;AN=5008;NS=2504;DP=15265;EAS_AF=0;AMR_AF=0.0288;AFR_AF=0.003;EUR_AF=0.0388;SAS_AF=0.0041;AA=C|||;VT=SNP
4	176701532	rs17659383	A	G	100	PASS	AC=69;AF=0.013778;AN=5008;NS=2504;DP=17918;EAS_AF=0;AMR_AF=0.0101;AFR_AF=0.0008;EUR_AF=0.0358;SAS_AF=0.0256;AA=G|||;VT=SNP
4	176701567	rs17607340	C	A	100	PASS	AC=69;AF=0.013778;AN=5008;NS=2504;DP=18626;EAS_AF=0;AMR_AF=0.0101;AFR_AF=0.0008;EUR_AF=0.0358;SAS_AF=0.0256;AA=A|||;VT=SNP
4	176701635	rs17659431	T	C	100	PASS	AC=69;AF=0.013778;AN=5008;NS=2504;DP=17796;EAS_AF=0;AMR_AF=0.0101;AFR_AF=0.0008;EUR_AF=0.0358;SAS_AF=0.0256;AA=C|||;VT=SNP
4	176702077	rs78839490	G	A	100	PASS	AC=29;AF=0.00579073;AN=5008;NS=2504;DP=15304;EAS_AF=0;AMR_AF=0.0043;AFR_AF=0;EUR_AF=0.0189;SAS_AF=0.0072;AA=G|||;VT=SNP
4	176702256	rs17607429	C	A	100	PASS	AC=69;AF=0.013778;AN=5008;NS=2504;DP=16914;EAS_AF=0;AMR_AF=0.0101;AFR_AF=0.0008;EUR_AF=0.0358;SAS_AF=0.0256;AA=A|||;VT=SNP
4	176702895	rs17659554	T	C	100	PASS	AC=69;AF=0.013778;AN=5008;NS=2504;DP=18774;EAS_AF=0;AMR_AF=0.0101;AFR_AF=0.0008;EUR_AF=0.0358;SAS_AF=0.0256;AA=C|||;VT=SNP
4	176703247	rs73871215	A	C	100	PASS	AC=908;AF=0.18131;AN=5008;NS=2504;DP=18296;EAS_AF=0.1012;AMR_AF=0.2709;AFR_AF=0.1536;EUR_AF=0.2654;SAS_AF=0.1513;AA=A|||;VT=SNP
4	176703516	rs28452202	G	T	100	PASS	AC=531;AF=0.10603;AN=5008;NS=2504;DP=16974;EAS_AF=0.0169;AMR_AF=0.0562;AFR_AF=0.2852;EUR_AF=0.0527;SAS_AF=0.046;AA=G|||;VT=SNP
4	176703827	rs13128655	C	T	100	PASS	AC=2695;AF=0.538139;AN=5008;NS=2504;DP=15837;EAS_AF=0.88;AMR_AF=0.5288;AFR_AF=0.1982;EUR_AF=0.4513;SAS_AF=0.7413;AA=C|||;VT=SNP
4	176704043	rs11133112	T	G	100	PASS	AC=2690;AF=0.537141;AN=5008;NS=2504;DP=13556;EAS_AF=0.88;AMR_AF=0.5288;AFR_AF=0.1944;EUR_AF=0.4513;SAS_AF=0.7413;AA=T|||;VT=SNP
4	176704445	rs12640001	A	G	100	PASS	AC=2695;AF=0.538139;AN=5008;NS=2504;DP=12917;EAS_AF=0.88;AMR_AF=0.5288;AFR_AF=0.1982;EUR_AF=0.4513;SAS_AF=0.7413;AA=A|||;VT=SNP
4	176704999	rs62336049	T	C	100	PASS	AC=128;AF=0.0255591;AN=5008;NS=2504;DP=15989;EAS_AF=0.0169;AMR_AF=0.0274;AFR_AF=0.0008;EUR_AF=0.0477;SAS_AF=0.044;AA=T|||;VT=SNP
4	176705051	rs143333761	A	G	100	PASS	AC=23;AF=0.00459265;AN=5008;NS=2504;DP=15653;EAS_AF=0;AMR_AF=0.0029;AFR_AF=0;EUR_AF=0.0169;SAS_AF=0.0041;AA=A|||;VT=SNP
4	176705502	rs62336050	G	T	100	PASS	AC=129;AF=0.0257588;AN=5008;NS=2504;DP=18745;EAS_AF=0.0169;AMR_AF=0.0274;AFR_AF=0.0008;EUR_AF=0.0487;SAS_AF=0.044;AA=G|||;VT=SNP
4	176705811	rs115439199	T	C	100	PASS	AC=212;AF=0.0423323;AN=5008;NS=2504;DP=19286;EAS_AF=0;AMR_AF=0.0504;AFR_AF=0.0613;EUR_AF=0.0706;SAS_AF=0.0256;AA=T|||;VT=SNP
4	176706135	rs1390343	T	C	100	PASS	AC=2716;AF=0.542332;AN=5008;NS=2504;DP=21348;EAS_AF=0.8819;AMR_AF=0.5317;AFR_AF=0.1982;EUR_AF=0.4622;SAS_AF=0.7474;AA=T|||;VT=SNP
4	176706136	rs74439419	G	A	100	PASS	AC=29;AF=0.00579073;AN=5008;NS=2504;DP=21387;EAS_AF=0;AMR_AF=0.0043;AFR_AF=0;EUR_AF=0.0189;SAS_AF=0.0072;AA=A|||;VT=SNP
4	176706273	rs56405661	A	G	100	PASS	AC=900;AF=0.179712;AN=5008;NS=2504;DP=19878;EAS_AF=0.1012;AMR_AF=0.2695;AFR_AF=0.1536;EUR_AF=0.2614;SAS_AF=0.1483;AA=A|||;VT=SNP
4	176706312	rs143538181	C	G	100	PASS	AC=29;AF=0.00579073;AN=5008;NS=2504;DP=18955;EAS_AF=0;AMR_AF=0.0043;AFR_AF=0;EUR_AF=0.0189;SAS_AF=0.0072;AA=C|||;VT=SNP
4	176706368	rs145839471	C	T	100	PASS	AC=29;AF=0.00579073;AN=5008;NS=2504;DP=17763;EAS_AF=0;AMR_AF=0.0043;AFR_AF=0;EUR_AF=0.0189;SAS_AF=0.0072;AA=T|||;VT=SNP
4	176706569	rs78200734	T	G	100	PASS	AC=69;AF=0.013778;AN=5008;NS=2504;DP=19246;EAS_AF=0;AMR_AF=0.0101;AFR_AF=0.0008;EUR_AF=0.0358;SAS_AF=0.0256;AA=G|||;VT=SNP
4	176707172	rs17607557	G	A	100	PASS	AC=30;AF=0.00599042;AN=5008;NS=2504;DP=19064;EAS_AF=0.001;AMR_AF=0.0043;AFR_AF=0;EUR_AF=0.0189;SAS_AF=0.0072;AA=G|||;VT=SNP
4	176707862	rs17062019	C	T	100	PASS	AC=432;AF=0.086262;AN=5008;NS=2504;DP=19328;EAS_AF=0.003;AMR_AF=0.0893;AFR_AF=0.1498;EUR_AF=0.1402;SAS_AF=0.0286;AA=C|||;VT=SNP
4	176708199	rs114939677	G	A	100	PASS	AC=212;AF=0.0423323;AN=5008;NS=2504;DP=18192;EAS_AF=0;AMR_AF=0.0461;AFR_AF=0.0635;EUR_AF=0.0706;SAS_AF=0.0256;AA=G|||;VT=SNP
4	176708238	rs78103129	C	T	100	PASS	AC=12;AF=0.00239617;AN=5008;NS=2504;DP=17826;EAS_AF=0;AMR_AF=0.0058;AFR_AF=0.0015;EUR_AF=0.006;SAS_AF=0;AA=C|||;VT=SNP
4	176709078	rs11721412	A	T	100	PASS	AC=2919;AF=0.582867;AN=5008;NS=2504;DP=17833;EAS_AF=0.8819;AMR_AF=0.5836;AFR_AF=0.2194;EUR_AF=0.5795;SAS_AF=0.7689;AA=a|||;VT=SNP
4	176709085	rs73871216	C	T	100	PASS	AC=880;AF=0.175719;AN=5008;NS=2504;DP=17871;EAS_AF=0.1002;AMR_AF=0.281;AFR_AF=0.1377;EUR_AF=0.2714;SAS_AF=0.1319;AA=c|||;VT=SNP
4	176710293	rs115105366	A	G	100	PASS	AC=127;AF=0.0253594;AN=5008;NS=2504;DP=15450;EAS_AF=0;AMR_AF=0.0447;AFR_AF=0.0023;EUR_AF=0.0696;SAS_AF=0.0235;AA=A|||;VT=SNP
4	176711191	rs13140287	G	A	100	PASS	AC=2885;AF=0.576078;AN=5008;NS=2504;DP=20380;EAS_AF=0.879;AMR_AF=0.5793;AFR_AF=0.2035;EUR_AF=0.5755;SAS_AF=0.7658;AA=G|||;VT=SNP
4	176711797	rs114662575	C	A	100	PASS	AC=29;AF=0.00579073;AN=5008;NS=2504;DP=16799;EAS_AF=0;AMR_AF=0.0043;AFR_AF=0;EUR_AF=0.0189;SAS_AF=0.0072;AA=C|||;VT=SNP
4	176712577	rs62336051	G	A	100	PASS	AC=144;AF=0.028754;AN=5008;NS=2504;DP=17198;EAS_AF=0;AMR_AF=0.049;AFR_AF=0.003;EUR_AF=0.0915;SAS_AF=0.0143;AA=G|||;VT=SNP
4	176712826	rs142808258	T	C	100	PASS	AC=35;AF=0.00698882;AN=5008;NS=2504;DP=17742;EAS_AF=0;AMR_AF=0.013;AFR_AF=0.0023;EUR_AF=0.0159;SAS_AF=0.0072;AA=T|||;VT=SNP
4	176713041	rs114791594	T	A	100	PASS	AC=54;AF=0.0107827;AN=5008;NS=2504;DP=14945;EAS_AF=0;AMR_AF=0.0058;AFR_AF=0.0166;EUR_AF=0.0209;SAS_AF=0.0072;AA=A|||;VT=SNP
4	176713676	rs77820402	T	C	100	PASS	AC=69;AF=0.013778;AN=5008;NS=2504;DP=12626;EAS_AF=0;AMR_AF=0.0101;AFR_AF=0.0008;EUR_AF=0.0358;SAS_AF=0.0256;AA=T|||;VT=SNP
4	176715268	rs62336052	G	T	100	PASS	AC=395;AF=0.0788738;AN=5008;NS=2504;DP=16652;EAS_AF=0.004;AMR_AF=0.0663;AFR_AF=0.0446;EUR_AF=0.1352;SAS_AF=0.1534;AA=G|||;VT=SNP
4	176716522	rs13113026	T	C	100	PASS	AC=3890;AF=0.776757;AN=5008;NS=2504;DP=22184;EAS_AF=0.9563;AMR_AF=0.8934;AFR_AF=0.3775;EUR_AF=0.9006;SAS_AF=0.9213;AA=T|||;VT=SNP
4	176716604	rs79452040	T	C	100	PASS	AC=70;AF=0.0139776;AN=5008;NS=2504;DP=19360;EAS_AF=0;AMR_AF=0.013;AFR_AF=0.0008;EUR_AF=0.0358;SAS_AF=0.0245;AA=T|||;VT=SNP
4	176717470	rs1390345	C	G	100	PASS	AC=2179;AF=0.435104;AN=5008;NS=2504;DP=17327;EAS_AF=0.4772;AMR_AF=0.4885;AFR_AF=0.2708;EUR_AF=0.5229;SAS_AF=0.4857;AA=G|||;VT=SNP
4	176717618	rs6849661	T	G	100	PASS	AC=727;AF=0.145168;AN=5008;NS=2504;DP=17526;EAS_AF=0.1012;AMR_AF=0.0922;AFR_AF=0.3041;EUR_AF=0.0497;SAS_AF=0.1115;AA=T|||;VT=SNP
4	176717652	rs1390346	A	G	100	PASS	AC=2178;AF=0.434904;AN=5008;NS=2504;DP=17492;EAS_AF=0.4772;AMR_AF=0.487;AFR_AF=0.2708;EUR_AF=0.5229;SAS_AF=0.4857;AA=A|||;VT=SNP
4	176718487	rs17062044	A	G	100	PASS	AC=2906;AF=0.580272;AN=5008;NS=2504;DP=17140;EAS_AF=0.5794;AMR_AF=0.5807;AFR_AF=0.5756;EUR_AF=0.5726;SAS_AF=0.5951;AA=A|||;VT=SNP
4	176718936	rs1027407	G	A	100	PASS	AC=370;AF=0.0738818;AN=5008;NS=2504;DP=17383;EAS_AF=0.1022;AMR_AF=0.0677;AFR_AF=0.0522;EUR_AF=0.0447;SAS_AF=0.1084;AA=G|||;VT=SNP
4	176719560	rs17062049	T	C	100	PASS	AC=2166;AF=0.432508;AN=5008;NS=2504;DP=19490;EAS_AF=0.4752;AMR_AF=0.487;AFR_AF=0.264;EUR_AF=0.5239;SAS_AF=0.4836;AA=C|||;VT=SNP
4	176719637	rs1845730	G	A	100	PASS	AC=2163;AF=0.431909;AN=5008;NS=2504;DP=20380;EAS_AF=0.4752;AMR_AF=0.487;AFR_AF=0.264;EUR_AF=0.5209;SAS_AF=0.4836;AA=G|||;VT=SNP
4	176719707	rs11728789	T	G	100	PASS	AC=2165;AF=0.432308;AN=5008;NS=2504;DP=19772;EAS_AF=0.4752;AMR_AF=0.487;AFR_AF=0.264;EUR_AF=0.5229;SAS_AF=0.4836;AA=T|||;VT=SNP
4	176720074	rs4690414	C	G	100	PASS	AC=2163;AF=0.431909;AN=5008;NS=2504;DP=17608;EAS_AF=0.4752;AMR_AF=0.487;AFR_AF=0.264;EUR_AF=0.5209;SAS_AF=0.4836;AA=G|||;VT=SNP
4	176720664	rs77586623	T	G	100	PASS	AC=23;AF=0.00459265;AN=5008;NS=2504;DP=18868;EAS_AF=0;AMR_AF=0.0029;AFR_AF=0;EUR_AF=0.0189;SAS_AF=0.002;AA=T|||;VT=SNP
4	176721192	rs11133115	G	A	100	PASS	AC=2137;AF=0.426717;AN=5008;NS=2504;DP=14004;EAS_AF=0.4742;AMR_AF=0.4769;AFR_AF=0.2405;EUR_AF=0.5189;SAS_AF=0.499;AA=G|||;VT=SNP
4	176721419	rs78640136	A	G	100	PASS	AC=290;AF=0.0579073;AN=5008;NS=2504;DP=14433;EAS_AF=0.1032;AMR_AF=0.0663;AFR_AF=0.0023;EUR_AF=0.0447;SAS_AF=0.0941;AA=A|||;VT=SNP
4	176721793	rs17062055	C	T	100	PASS	AC=2359;AF=0.471046;AN=5008;NS=2504;DP=18575;EAS_AF=0.4752;AMR_AF=0.5014;AFR_AF=0.3949;EUR_AF=0.5199;SAS_AF=0.498;AA=C|||;VT=SNP
4	176722011	rs62336053	G	A	100	PASS	AC=2363;AF=0.471845;AN=5008;NS=2504;DP=17794;EAS_AF=0.4752;AMR_AF=0.5014;AFR_AF=0.3949;EUR_AF=0.5219;SAS_AF=0.5;AA=G|||;VT=SNP
4	176723030	rs80133217	T	A	100	PASS	AC=85;AF=0.0169728;AN=5008;NS=2504;DP=18089;EAS_AF=0.001;AMR_AF=0.036;AFR_AF=0.0038;EUR_AF=0.0427;SAS_AF=0.0112;AA=T|||;VT=SNP
4	176723267	rs13139218	C	T	100	PASS	AC=155;AF=0.0309505;AN=5008;NS=2504;DP=18569;EAS_AF=0;AMR_AF=0.0288;AFR_AF=0.0023;EUR_AF=0.0586;SAS_AF=0.0746;AA=C|||;VT=SNP
4	176723298	rs62336054	G	A	100	PASS	AC=2349;AF=0.46905;AN=5008;NS=2504;DP=18566;EAS_AF=0.4752;AMR_AF=0.5014;AFR_AF=0.3865;EUR_AF=0.5209;SAS_AF=0.498;AA=G|||;VT=SNP
4	176723380	rs28376387	G	T	100	PASS	AC=699;AF=0.139577;AN=5008;NS=2504;DP=19548;EAS_AF=0.1032;AMR_AF=0.0937;AFR_AF=0.292;EUR_AF=0.0497;SAS_AF=0.0961;AA=G|||;VT=SNP
4	176724006	rs116763944	T	C	100	PASS	AC=45;AF=0.00898562;AN=5008;NS=2504;DP=14857;EAS_AF=0;AMR_AF=0.0115;AFR_AF=0;EUR_AF=0.0268;SAS_AF=0.0102;AA=T|||;VT=SNP
4	176724385	rs1390347	C	T	100	PASS	AC=2365;AF=0.472244;AN=5008;NS=2504;DP=17383;EAS_AF=0.4752;AMR_AF=0.5029;AFR_AF=0.3956;EUR_AF=0.5219;SAS_AF=0.5;AA=C|||;VT=SNP
4	176724437	rs1826764	T	C	100	PASS	AC=2363;AF=0.471845;AN=5008;NS=2504;DP=19129;EAS_AF=0.4752;AMR_AF=0.5029;AFR_AF=0.3956;EUR_AF=0.5199;SAS_AF=0.5;AA=T|||;VT=SNP
4	176724778	rs2220918	T	C	100	PASS	AC=2141;AF=0.427516;AN=5008;NS=2504;DP=17867;EAS_AF=0.4752;AMR_AF=0.4827;AFR_AF=0.2398;EUR_AF=0.5179;SAS_AF=0.5;AA=T|||;VT=SNP
4	176724880	rs17062071	G	A	100	PASS	AC=2365;AF=0.472244;AN=5008;NS=2504;DP=17369;EAS_AF=0.4752;AMR_AF=0.5029;AFR_AF=0.3956;EUR_AF=0.5219;SAS_AF=0.5;AA=A|||;VT=SNP
4	176725220	rs7673823	G	A	100	PASS	AC=698;AF=0.139377;AN=5008;NS=2504;DP=15108;EAS_AF=0.1032;AMR_AF=0.0937;AFR_AF=0.292;EUR_AF=0.0497;SAS_AF=0.0951;AA=G|||;VT=SNP
4	176725437	rs7675587	C	T	100	PASS	AC=699;AF=0.139577;AN=5008;NS=2504;DP=15932;EAS_AF=0.1032;AMR_AF=0.0937;AFR_AF=0.292;EUR_AF=0.0497;SAS_AF=0.0961;AA=C|||;VT=SNP
4	176725993	rs28457258	G	A	100	PASS	AC=698;AF=0.139377;AN=5008;NS=2504;DP=10156;EAS_AF=0.1032;AMR_AF=0.0951;AFR_AF=0.2912;EUR_AF=0.0497;SAS_AF=0.0951;AA=G|||;VT=SNP
4	176726022	rs62336056	C	T	100	PASS	AC=2366;AF=0.472444;AN=5008;NS=2504;DP=11214;EAS_AF=0.4762;AMR_AF=0.5029;AFR_AF=0.3964;EUR_AF=0.5219;SAS_AF=0.499;AA=C|||;VT=SNP
4	176726038	rs28549021	C	T	100	PASS	AC=3068;AF=0.61262;AN=5008;NS=2504;DP=11838;EAS_AF=0.5794;AMR_AF=0.5965;AFR_AF=0.6914;EUR_AF=0.5716;SAS_AF=0.5941;AA=c|||;VT=SNP
4	176726076	rs190599548	G	A	100	PASS	AC=23;AF=0.00459265;AN=5008;NS=2504;DP=11923;EAS_AF=0;AMR_AF=0.0072;AFR_AF=0.0015;EUR_AF=0.0149;SAS_AF=0.001;AA=G|||;VT=SNP
4	176726213	rs62336057	A	G	100	PASS	AC=2365;AF=0.472244;AN=5008;NS=2504;DP=15070;EAS_AF=0.4762;AMR_AF=0.5029;AFR_AF=0.3956;EUR_AF=0.5219;SAS_AF=0.499;AA=A|||;VT=SNP
4	176726279	rs10434283	T	A	100	PASS	AC=1821;AF=0.363618;AN=5008;NS=2504;DP=14622;EAS_AF=0.4117;AMR_AF=0.3934;AFR_AF=0.2337;EUR_AF=0.4284;SAS_AF=0.4018;AA=A|||;VT=SNP
4	176726359	rs17062076	A	T	100	PASS	AC=2366;AF=0.472444;AN=5008;NS=2504;DP=14348;EAS_AF=0.4762;AMR_AF=0.5029;AFR_AF=0.3964;EUR_AF=0.5219;SAS_AF=0.499;AA=T|||;VT=SNP
4	176726389	rs143656655	G	A	100	PASS	AC=28;AF=0.00559105;AN=5008;NS=2504;DP=14484;EAS_AF=0;AMR_AF=0.0043;AFR_AF=0;EUR_AF=0.0189;SAS_AF=0.0061;AA=G|||;VT=SNP
4	176726606	rs11945986	A	T	100	PASS	AC=698;AF=0.139377;AN=5008;NS=2504;DP=17308;EAS_AF=0.1032;AMR_AF=0.0937;AFR_AF=0.292;EUR_AF=0.0497;SAS_AF=0.0951;AA=A|||;VT=SNP
4	176727901	rs17062080	C	T	100	PASS	AC=2368;AF=0.472843;AN=5008;NS=2504;DP=17768;EAS_AF=0.4762;AMR_AF=0.5072;AFR_AF=0.3964;EUR_AF=0.5219;SAS_AF=0.498;AA=T|||;VT=SNP
4	176728342	rs76003462	G	A	100	PASS	AC=62;AF=0.0123802;AN=5008;NS=2504;DP=16586;EAS_AF=0;AMR_AF=0.0159;AFR_AF=0.0023;EUR_AF=0.0378;SAS_AF=0.0102;AA=G|||;VT=SNP
4	176728576	rs1495716	T	C	100	PASS	AC=1679;AF=0.335264;AN=5008;NS=2504;DP=16527;EAS_AF=0.4206;AMR_AF=0.3646;AFR_AF=0.1558;EUR_AF=0.4036;SAS_AF=0.3988;AA=T|||;VT=SNP
4	176728614	rs13142920	C	A	100	PASS	AC=787;AF=0.157149;AN=5008;NS=2504;DP=16743;EAS_AF=0.3591;AMR_AF=0.0764;AFR_AF=0.0038;EUR_AF=0.1421;SAS_AF=0.229;AA=C|||;VT=SNP
4	176728709	rs112049692	C	T	100	PASS	AC=18;AF=0.00359425;AN=5008;NS=2504;DP=18648;EAS_AF=0;AMR_AF=0.0058;AFR_AF=0;EUR_AF=0.0129;SAS_AF=0.001;AA=c|||;VT=SNP
4	176728914	rs7664633	G	A	100	PASS	AC=2367;AF=0.472644;AN=5008;NS=2504;DP=18757;EAS_AF=0.4762;AMR_AF=0.5072;AFR_AF=0.3941;EUR_AF=0.5239;SAS_AF=0.498;AA=G|||;VT=SNP
4	176729081	rs7665032	G	A	100	PASS	AC=2371;AF=0.473442;AN=5008;NS=2504;DP=19945;EAS_AF=0.4762;AMR_AF=0.5101;AFR_AF=0.3964;EUR_AF=0.5229;SAS_AF=0.498;AA=A|||;VT=SNP
4	176729145	rs7665072	G	C	100	PASS	AC=2357;AF=0.470647;AN=5008;NS=2504;DP=20353;EAS_AF=0.4742;AMR_AF=0.5086;AFR_AF=0.3873;EUR_AF=0.5229;SAS_AF=0.499;AA=G|||;VT=SNP
4	176729334	rs2291759	T	G	100	PASS	AC=176;AF=0.0351438;AN=5008;NS=2504;DP=16336;EAS_AF=0.0704;AMR_AF=0.0562;AFR_AF=0.0015;EUR_AF=0.006;SAS_AF=0.0593;AA=T|||;VT=SNP
4	176730094	rs2291761	C	A	100	PASS	AC=2367;AF=0.472644;AN=5008;NS=2504;DP=18264;EAS_AF=0.4762;AMR_AF=0.5115;AFR_AF=0.3971;EUR_AF=0.5169;SAS_AF=0.498;AA=A|||;VT=SNP
4	176730130	rs62338072	G	A	100	PASS	AC=51;AF=0.0101837;AN=5008;NS=2504;DP=16957;EAS_AF=0;AMR_AF=0.0173;AFR_AF=0.0008;EUR_AF=0.0338;SAS_AF=0.0041;AA=G|||;VT=SNP
4	176730310	rs6812406	T	A	100	PASS	AC=2377;AF=0.474641;AN=5008;NS=2504;DP=18233;EAS_AF=0.4752;AMR_AF=0.5101;AFR_AF=0.4032;EUR_AF=0.5199;SAS_AF=0.499;AA=T|||;VT=SNP
4	176731401	rs12498839	G	A	100	PASS	AC=364;AF=0.0726837;AN=5008;NS=2504;DP=18938;EAS_AF=0.1042;AMR_AF=0.0692;AFR_AF=0.0567;EUR_AF=0.0447;SAS_AF=0.093;AA=G|||;VT=SNP
4	176733450	rs62338073	G	T	100	PASS	AC=4642;AF=0.926917;AN=5008;NS=2504;DP=49335;EAS_AF=0.9266;AMR_AF=0.9179;AFR_AF=0.9365;EUR_AF=0.9016;SAS_AF=0.9468;AA=T|||;VT=SNP
4	176734375	rs6856621	G	C	100	PASS	AC=61;AF=0.0121805;AN=5008;NS=2504;DP=19070;EAS_AF=0.0069;AMR_AF=0.0663;AFR_AF=0;EUR_AF=0.005;SAS_AF=0.0031;AA=G|||;VT=SNP
4	176734632	rs114580747	T	C	100	PASS	AC=46;AF=0.0091853;AN=5008;NS=2504;DP=21620;EAS_AF=0;AMR_AF=0.0101;AFR_AF=0;EUR_AF=0.0258;SAS_AF=0.0133;AA=T|||;VT=SNP
4	176735236	rs114201782	C	T	100	PASS	AC=61;AF=0.0121805;AN=5008;NS=2504;DP=18978;EAS_AF=0;AMR_AF=0.0187;AFR_AF=0.0008;EUR_AF=0.0288;SAS_AF=0.0184;AA=C|||;VT=SNP
4	176735253	rs11723840	T	C	100	PASS	AC=60;AF=0.0119808;AN=5008;NS=2504;DP=19330;EAS_AF=0;AMR_AF=0.0259;AFR_AF=0.0068;EUR_AF=0.0249;SAS_AF=0.0082;AA=T|||;VT=SNP
4	176735335	rs62338074	T	C	100	PASS	AC=2382;AF=0.475639;AN=5008;NS=2504;DP=19666;EAS_AF=0.4643;AMR_AF=0.5144;AFR_AF=0.4145;EUR_AF=0.5219;SAS_AF=0.4949;AA=C|||;VT=SNP
4	176735337	rs13111643	A	G	100	PASS	AC=1667;AF=0.332867;AN=5008;NS=2504;DP=19716;EAS_AF=0.4306;AMR_AF=0.3588;AFR_AF=0.1415;EUR_AF=0.4026;SAS_AF=0.4008;AA=A|||;VT=SNP
4	176735967	rs6847444	A	C	100	PASS	AC=3940;AF=0.786741;AN=5008;NS=2504;DP=17137;EAS_AF=0.9266;AMR_AF=0.6888;AFR_AF=0.7542;EUR_AF=0.7217;SAS_AF=0.8231;AA=C|||;VT=SNP
4	176736662	rs112131925	G	A	100	PASS	AC=18;AF=0.00359425;AN=5008;NS=2504;DP=13991;EAS_AF=0;AMR_AF=0.0058;AFR_AF=0;EUR_AF=0.0129;SAS_AF=0.001;AA=G|||;VT=SNP
4	176736717	rs1495717	T	C	100	PASS	AC=3907;AF=0.780152;AN=5008;NS=2504;DP=13014;EAS_AF=0.9256;AMR_AF=0.6888;AFR_AF=0.7542;EUR_AF=0.7187;SAS_AF=0.7935;AA=C|||;VT=SNP
4	176736961	rs10033966	C	T	100	PASS	AC=696;AF=0.138978;AN=5008;NS=2504;DP=15555;EAS_AF=0.1042;AMR_AF=0.0937;AFR_AF=0.2897;EUR_AF=0.0487;SAS_AF=0.0961;AA=C|||;VT=SNP
4	176737203	rs4690634	A	G	100	PASS	AC=3194;AF=0.63778;AN=5008;NS=2504;DP=13887;EAS_AF=0.8224;AMR_AF=0.5937;AFR_AF=0.4508;EUR_AF=0.671;SAS_AF=0.6973;AA=A|||;VT=SNP
4	176738233	rs12503697	T	A	100	PASS	AC=4052;AF=0.809105;AN=5008;NS=2504;DP=11804;EAS_AF=0.8978;AMR_AF=0.8833;AFR_AF=0.5499;EUR_AF=0.9334;SAS_AF=0.8875;AA=T|||;VT=SNP
4	176738308	rs12498955	C	G	100	PASS	AC=4012;AF=0.801118;AN=5008;NS=2504;DP=15597;EAS_AF=0.8978;AMR_AF=0.8703;AFR_AF=0.5454;EUR_AF=0.9076;SAS_AF=0.8885;AA=C|||;VT=SNP
4	176738321	rs9312586	A	G	100	PASS	AC=720;AF=0.14377;AN=5008;NS=2504;DP=16347;EAS_AF=0.1022;AMR_AF=0.1066;AFR_AF=0.2905;EUR_AF=0.0626;SAS_AF=0.0982;AA=A|||;VT=SNP
4	176738376	rs182845896	A	C	100	PASS	AC=19;AF=0.00379393;AN=5008;NS=2504;DP=19126;EAS_AF=0;AMR_AF=0.0101;AFR_AF=0.0008;EUR_AF=0.0109;SAS_AF=0;AA=A|||;VT=SNP
4	176738434	rs78438550	G	A	100	PASS	AC=95;AF=0.0189696;AN=5008;NS=2504;DP=19921;EAS_AF=0.0169;AMR_AF=0.0101;AFR_AF=0;EUR_AF=0.0388;SAS_AF=0.0327;AA=A|||;VT=SNP
4	176739607	rs62336110	G	T	100	PASS	AC=1356;AF=0.270767;AN=5008;NS=2504;DP=17440;EAS_AF=0.3294;AMR_AF=0.3473;AFR_AF=0.0794;EUR_AF=0.2932;SAS_AF=0.3916;AA=G|||;VT=SNP
4	176739754	rs976706	T	C	100	PASS	AC=4051;AF=0.808906;AN=5008;NS=2504;DP=19307;EAS_AF=0.8958;AMR_AF=0.8833;AFR_AF=0.5537;EUR_AF=0.9314;SAS_AF=0.8855;AA=C|||;VT=SNP
4	176740235	rs142776839	G	A	100	PASS	AC=59;AF=0.0117812;AN=5008;NS=2504;DP=19352;EAS_AF=0.001;AMR_AF=0.0461;AFR_AF=0.0015;EUR_AF=0.0099;SAS_AF=0.0143;AA=G|||;VT=SNP
4	176740404	rs17608637	T	C	100	PASS	AC=1186;AF=0.236821;AN=5008;NS=2504;DP=17183;EAS_AF=0.2242;AMR_AF=0.3112;AFR_AF=0.1157;EUR_AF=0.2843;SAS_AF=0.3119;AA=T|||;VT=SNP
4	176741497	rs11934468	T	C	100	PASS	AC=4035;AF=0.805711;AN=5008;NS=2504;DP=15883;EAS_AF=0.8958;AMR_AF=0.8818;AFR_AF=0.5424;EUR_AF=0.9314;SAS_AF=0.8855;AA=T|||;VT=SNP
4	176741733	rs13147695	C	A	100	PASS	AC=4035;AF=0.805711;AN=5008;NS=2504;DP=13635;EAS_AF=0.8958;AMR_AF=0.8818;AFR_AF=0.5424;EUR_AF=0.9314;SAS_AF=0.8855;AA=C|||;VT=SNP
4	176741844	rs13128700	T	C	100	PASS	AC=4035;AF=0.805711;AN=5008;NS=2504;DP=13032;EAS_AF=0.8958;AMR_AF=0.8818;AFR_AF=0.5424;EUR_AF=0.9314;SAS_AF=0.8855;AA=T|||;VT=SNP
4	176742018	rs75859987	A	T	100	PASS	AC=73;AF=0.0145767;AN=5008;NS=2504;DP=16475;EAS_AF=0;AMR_AF=0.0346;AFR_AF=0.0023;EUR_AF=0.0417;SAS_AF=0.0041;AA=A|||;VT=SNP
4	176742936	rs7676791	C	T	100	PASS	AC=4045;AF=0.807708;AN=5008;NS=2504;DP=13259;EAS_AF=0.8958;AMR_AF=0.8833;AFR_AF=0.5492;EUR_AF=0.9314;SAS_AF=0.8855;AA=T|||;VT=SNP
4	176743769	rs141181490	G	T	100	PASS	AC=26;AF=0.00519169;AN=5008;NS=2504;DP=16095;EAS_AF=0;AMR_AF=0.0029;AFR_AF=0;EUR_AF=0.0199;SAS_AF=0.0041;AA=G|||;VT=SNP
4	176743833	rs78808074	T	A	100	PASS	AC=38;AF=0.00758786;AN=5008;NS=2504;DP=15077;EAS_AF=0;AMR_AF=0.0086;AFR_AF=0.0023;EUR_AF=0.0249;SAS_AF=0.0041;AA=T|||;VT=SNP
4	176744539	rs10520313	G	A	100	PASS	AC=427;AF=0.0852636;AN=5008;NS=2504;DP=20041;EAS_AF=0.1042;AMR_AF=0.0836;AFR_AF=0.0703;EUR_AF=0.0616;SAS_AF=0.1115;AA=G|||;VT=SNP
4	176745044	rs2877903	T	C	100	PASS	AC=4054;AF=0.809505;AN=5008;NS=2504;DP=17188;EAS_AF=0.8958;AMR_AF=0.8833;AFR_AF=0.556;EUR_AF=0.9314;SAS_AF=0.8855;AA=t|||;VT=SNP
4	176745062	rs17062106	C	T	100	PASS	AC=353;AF=0.0704872;AN=5008;NS=2504;DP=17272;EAS_AF=0.1042;AMR_AF=0.0793;AFR_AF=0.0159;EUR_AF=0.0616;SAS_AF=0.1125;AA=C|||;VT=SNP
4	176745741	rs2132338	T	G	100	PASS	AC=4035;AF=0.805711;AN=5008;NS=2504;DP=17973;EAS_AF=0.8948;AMR_AF=0.8833;AFR_AF=0.5416;EUR_AF=0.9314;SAS_AF=0.8865;AA=T|||;VT=SNP
4	176745747	rs2132339	G	A	100	PASS	AC=4033;AF=0.805312;AN=5008;NS=2504;DP=18046;EAS_AF=0.8938;AMR_AF=0.8833;AFR_AF=0.5408;EUR_AF=0.9314;SAS_AF=0.8865;AA=G|||;VT=SNP
4	176745873	rs2132340	A	C	100	PASS	AC=4051;AF=0.808906;AN=5008;NS=2504;DP=16723;EAS_AF=0.8938;AMR_AF=0.8833;AFR_AF=0.5545;EUR_AF=0.9314;SAS_AF=0.8865;AA=A|||;VT=SNP
4	176746713	rs28446624	A	G	100	PASS	AC=777;AF=0.155152;AN=5008;NS=2504;DP=18362;EAS_AF=0.1062;AMR_AF=0.1066;AFR_AF=0.3147;EUR_AF=0.0686;SAS_AF=0.1135;AA=A|||;VT=SNP
4	176747173	rs6838421	A	G	100	PASS	AC=4032;AF=0.805112;AN=5008;NS=2504;DP=15833;EAS_AF=0.8938;AMR_AF=0.8833;AFR_AF=0.5408;EUR_AF=0.9304;SAS_AF=0.8865;AA=A|||;VT=SNP
4	176747669	rs80173428	G	A	100	PASS	AC=43;AF=0.00858626;AN=5008;NS=2504;DP=19167;EAS_AF=0;AMR_AF=0.0173;AFR_AF=0.0023;EUR_AF=0.0258;SAS_AF=0.002;AA=G|||;VT=SNP
4	176747987	rs184130897	T	G	100	PASS	AC=5;AF=0.000998403;AN=5008;NS=2504;DP=17529;EAS_AF=0;AMR_AF=0;AFR_AF=0;EUR_AF=0.004;SAS_AF=0.001;AA=T|||;VT=SNP
4	176748637	rs141072576	G	T	100	PASS	AC=13;AF=0.00259585;AN=5008;NS=2504;DP=18697;EAS_AF=0;AMR_AF=0.0029;AFR_AF=0;EUR_AF=0.0099;SAS_AF=0.001;AA=G|||;VT=SNP
4	176748719	rs187140468	G	A	100	PASS	AC=9;AF=0.00179712;AN=5008;NS=2504;DP=20451;EAS_AF=0;AMR_AF=0.0029;AFR_AF=0;EUR_AF=0.005;SAS_AF=0.002;AA=G|||;VT=SNP
4	176748935	rs7679990	G	A	100	PASS	AC=852;AF=0.170128;AN=5008;NS=2504;DP=19097;EAS_AF=0.13;AMR_AF=0.1066;AFR_AF=0.3374;EUR_AF=0.0696;SAS_AF=0.1339;AA=G|||;VT=SNP
4	176750201	rs115556281	A	G	100	PASS	AC=452;AF=0.0902556;AN=5008;NS=2504;DP=12053;EAS_AF=0.1052;AMR_AF=0.0865;AFR_AF=0.0719;EUR_AF=0.0616;SAS_AF=0.1319;AA=A|||;VT=SNP
4	176750229	rs6846507	C	A	100	PASS	AC=3936;AF=0.785942;AN=5008;NS=2504;DP=11995;EAS_AF=0.87;AMR_AF=0.8833;AFR_AF=0.5023;EUR_AF=0.9294;SAS_AF=0.8661;AA=C|||;VT=SNP
4	176752480	rs75072551	T	C	100	PASS	AC=18;AF=0.00359425;AN=5008;NS=2504;DP=17362;EAS_AF=0;AMR_AF=0;AFR_AF=0;EUR_AF=0.0169;SAS_AF=0.001;AA=T|||;VT=SNP
4	176753162	rs13137352	G	A	100	PASS	AC=3937;AF=0.786142;AN=5008;NS=2504;DP=14799;EAS_AF=0.8601;AMR_AF=0.8833;AFR_AF=0.5083;EUR_AF=0.9304;SAS_AF=0.8681;AA=G|||;VT=SNP
4	176753704	rs114174126	T	C	100	PASS	AC=12;AF=0.00239617;AN=5008;NS=2504;DP=15264;EAS_AF=0;AMR_AF=0.0029;AFR_AF=0;EUR_AF=0.0089;SAS_AF=0.001;AA=T|||;VT=SNP
4	176753851	rs76951395	C	T	100	PASS	AC=18;AF=0.00359425;AN=5008;NS=2504;DP=18485;EAS_AF=0;AMR_AF=0.0058;AFR_AF=0;EUR_AF=0.0129;SAS_AF=0.001;AA=C|||;VT=SNP
4	176754093	rs11133116	C	T	100	PASS	AC=2617;AF=0.522564;AN=5008;NS=2504;DP=17805;EAS_AF=0.5784;AMR_AF=0.5202;AFR_AF=0.3638;EUR_AF=0.5517;SAS_AF=0.6513;AA=T|||;VT=SNP
4	176754378	rs12504803	C	G	100	PASS	AC=363;AF=0.072484;AN=5008;NS=2504;DP=18105;EAS_AF=0.1101;AMR_AF=0.0807;AFR_AF=0.0076;EUR_AF=0.0606;SAS_AF=0.1278;AA=C|||;VT=SNP
4	176754667	rs116399750	G	A	100	PASS	AC=25;AF=0.00499201;AN=5008;NS=2504;DP=18243;EAS_AF=0;AMR_AF=0.0029;AFR_AF=0;EUR_AF=0.0179;SAS_AF=0.0051;AA=G|||;VT=SNP
4	176754675	rs17062130	C	T	100	PASS	AC=1382;AF=0.275958;AN=5008;NS=2504;DP=18278;EAS_AF=0.3869;AMR_AF=0.3516;AFR_AF=0.2466;EUR_AF=0.2594;SAS_AF=0.1646;AA=T|||;VT=SNP
4	176755352	rs28621852	A	C	100	PASS	AC=1453;AF=0.290136;AN=5008;NS=2504;DP=18122;EAS_AF=0.4087;AMR_AF=0.3588;AFR_AF=0.2769;EUR_AF=0.2624;SAS_AF=0.1656;AA=A|||;VT=SNP
4	176756220	rs114557401	G	A	100	PASS	AC=27;AF=0.00539137;AN=5008;NS=2504;DP=17760;EAS_AF=0;AMR_AF=0.013;AFR_AF=0.0008;EUR_AF=0.0139;SAS_AF=0.0031;AA=g|||;VT=SNP
4	176756594	rs11736069	A	T	100	PASS	AC=288;AF=0.057508;AN=5008;NS=2504;DP=12180;EAS_AF=0.0179;AMR_AF=0.0389;AFR_AF=0.093;EUR_AF=0.0736;SAS_AF=0.047;AA=A|||;VT=SNP
4	176757456	rs182750473	G	A	100	PASS	AC=20;AF=0.00399361;AN=5008;NS=2504;DP=18821;EAS_AF=0;AMR_AF=0.013;AFR_AF=0;EUR_AF=0.0099;SAS_AF=0.001;AA=G|||;VT=SNP
4	176758008	rs9991484	T	C	100	PASS	AC=1527;AF=0.304912;AN=5008;NS=2504;DP=19364;EAS_AF=0.3611;AMR_AF=0.3963;AFR_AF=0.27;EUR_AF=0.335;SAS_AF=0.1984;AA=T|||;VT=SNP
4	176758272	rs76944430	A	G	100	PASS	AC=497;AF=0.0992412;AN=5008;NS=2504;DP=20089;EAS_AF=0.006;AMR_AF=0.1066;AFR_AF=0.0416;EUR_AF=0.1809;SAS_AF=0.184;AA=A|||;VT=SNP
4	176758492	rs78645073	C	T	100	PASS	AC=497;AF=0.0992412;AN=5008;NS=2504;DP=21957;EAS_AF=0.006;AMR_AF=0.1066;AFR_AF=0.0416;EUR_AF=0.1809;SAS_AF=0.184;AA=C|||;VT=SNP
4	176758546	rs28676930	G	A	100	PASS	AC=1521;AF=0.303714;AN=5008;NS=2504;DP=21333;EAS_AF=0.3552;AMR_AF=0.3963;AFR_AF=0.2708;EUR_AF=0.335;SAS_AF=0.1973;AA=G|||;VT=SNP
4	176758611	rs28689796	T	C	100	PASS	AC=1668;AF=0.333067;AN=5008;NS=2504;DP=19676;EAS_AF=0.3552;AMR_AF=0.4049;AFR_AF=0.3744;EUR_AF=0.339;SAS_AF=0.1973;AA=T|||;VT=SNP
4	176759170	rs12509237	T	C	100	PASS	AC=356;AF=0.0710863;AN=5008;NS=2504;DP=14019;EAS_AF=0.13;AMR_AF=0.0749;AFR_AF=0.0106;EUR_AF=0.0239;SAS_AF=0.138;AA=T|||;VT=SNP
4	176759761	rs80182558	T	G	100	PASS	AC=414;AF=0.0826677;AN=5008;NS=2504;DP=13723;EAS_AF=0.129;AMR_AF=0.0793;AFR_AF=0.0537;EUR_AF=0.0239;SAS_AF=0.137;AA=T|||;VT=SNP
4	176760263	rs113234669	A	C	100	PASS	AC=54;AF=0.0107827;AN=5008;NS=2504;DP=15600;EAS_AF=0;AMR_AF=0.0274;AFR_AF=0.0008;EUR_AF=0.0328;SAS_AF=0.001;AA=A|||;VT=SNP
4	176761037	rs17609226	C	T	100	PASS	AC=127;AF=0.0253594;AN=5008;NS=2504;DP=14113;EAS_AF=0;AMR_AF=0.036;AFR_AF=0.0038;EUR_AF=0.0825;SAS_AF=0.0143;AA=C|||;VT=SNP
4	176761837	rs146307067	A	C	100	PASS	AC=19;AF=0.00379393;AN=5008;NS=2504;DP=17079;EAS_AF=0;AMR_AF=0.0115;AFR_AF=0;EUR_AF=0.0099;SAS_AF=0.001;AA=A|||;VT=SNP
4	176762017	rs17609252	T	C	100	PASS	AC=388;AF=0.077476;AN=5008;NS=2504;DP=18054;EAS_AF=0;AMR_AF=0.1254;AFR_AF=0.0136;EUR_AF=0.2147;SAS_AF=0.0685;AA=T|||;VT=SNP
4	176762282	rs17062133	A	G	100	PASS	AC=1215;AF=0.242612;AN=5008;NS=2504;DP=16580;EAS_AF=0.3601;AMR_AF=0.389;AFR_AF=0.0431;EUR_AF=0.329;SAS_AF=0.1984;AA=A|||;VT=SNP
4	176762612	rs77157714	A	G	100	PASS	AC=342;AF=0.0682907;AN=5008;NS=2504;DP=14080;EAS_AF=0.129;AMR_AF=0.0735;AFR_AF=0.0023;EUR_AF=0.0239;SAS_AF=0.137;AA=A|||;VT=SNP
4	176764084	rs6839049	T	G	100	PASS	AC=1589;AF=0.317292;AN=5008;NS=2504;DP=11006;EAS_AF=0.3601;AMR_AF=0.4092;AFR_AF=0.3139;EUR_AF=0.331;SAS_AF=0.1984;AA=T|||;VT=SNP
4	176764221	rs56077858	G	T	100	PASS	AC=2107;AF=0.420727;AN=5008;NS=2504;DP=12296;EAS_AF=0.3641;AMR_AF=0.4366;AFR_AF=0.5885;EUR_AF=0.339;SAS_AF=0.3252;AA=T|||;VT=SNP
4	176766528	rs1390344	A	G	100	PASS	AC=38;AF=0.00758786;AN=5008;NS=2504;DP=17063;EAS_AF=0;AMR_AF=0.0101;AFR_AF=0.0008;EUR_AF=0.0239;SAS_AF=0.0061;AA=A|||;VT=SNP
4	176766796	rs10033784	C	T	100	PASS	AC=1781;AF=0.355631;AN=5008;NS=2504;DP=17854;EAS_AF=0.3641;AMR_AF=0.4121;AFR_AF=0.357;EUR_AF=0.335;SAS_AF=0.3262;AA=T|||;VT=SNP
4	176767050	rs10000906	A	G	100	PASS	AC=1497;AF=0.298922;AN=5008;NS=2504;DP=13777;EAS_AF=0.3621;AMR_AF=0.4035;AFR_AF=0.2458;EUR_AF=0.331;SAS_AF=0.1984;AA=A|||;VT=SNP
4	176767080	rs111238172	C	A	100	PASS	AC=19;AF=0.00379393;AN=5008;NS=2504;DP=17868;EAS_AF=0;AMR_AF=0.0058;AFR_AF=0;EUR_AF=0.0129;SAS_AF=0.002;AA=C|||;VT=SNP
4	176767209	rs9312587	C	G	100	PASS	AC=1546;AF=0.308706;AN=5008;NS=2504;DP=16480;EAS_AF=0.3621;AMR_AF=0.4063;AFR_AF=0.2814;EUR_AF=0.331;SAS_AF=0.1984;AA=C|||;VT=SNP
4	176767784	rs9312588	T	G	100	PASS	AC=2117;AF=0.422724;AN=5008;NS=2504;DP=15925;EAS_AF=0.3661;AMR_AF=0.4366;AFR_AF=0.5946;EUR_AF=0.339;SAS_AF=0.3252;AA=G|||;VT=SNP
4	176767870	rs9312589	T	C	100	PASS	AC=1783;AF=0.35603;AN=5008;NS=2504;DP=16714;EAS_AF=0.3661;AMR_AF=0.4121;AFR_AF=0.357;EUR_AF=0.335;SAS_AF=0.3262;AA=C|||;VT=SNP
4	176768164	rs10520312	C	T	100	PASS	AC=1782;AF=0.355831;AN=5008;NS=2504;DP=18647;EAS_AF=0.3651;AMR_AF=0.4121;AFR_AF=0.357;EUR_AF=0.335;SAS_AF=0.3262;AA=T|||;VT=SNP
4	176768743	rs7673922	A	G	100	PASS	AC=2115;AF=0.422324;AN=5008;NS=2504;DP=17542;EAS_AF=0.3651;AMR_AF=0.4366;AFR_AF=0.5946;EUR_AF=0.339;SAS_AF=0.3241;AA=G|||;VT=SNP
4	176768979	rs55844913	A	T	100	PASS	AC=87;AF=0.0173722;AN=5008;NS=2504;DP=18663;EAS_AF=0;AMR_AF=0.0331;AFR_AF=0.0053;EUR_AF=0.0527;SAS_AF=0.0041;AA=A|||;VT=SNP
4	176769121	rs10000752	G	C	100	PASS	AC=1545;AF=0.308506;AN=5008;NS=2504;DP=17937;EAS_AF=0.3611;AMR_AF=0.4063;AFR_AF=0.2821;EUR_AF=0.331;SAS_AF=0.1973;AA=G|||;VT=SNP
4	176769421	rs7696221	G	C	100	PASS	AC=1498;AF=0.299121;AN=5008;NS=2504;DP=18547;EAS_AF=0.3611;AMR_AF=0.4035;AFR_AF=0.2481;EUR_AF=0.331;SAS_AF=0.1973;AA=G|||;VT=SNP
4	176769690	rs7656383	C	T	100	PASS	AC=2107;AF=0.420727;AN=5008;NS=2504;DP=16064;EAS_AF=0.3651;AMR_AF=0.4366;AFR_AF=0.5893;EUR_AF=0.338;SAS_AF=0.3241;AA=T|||;VT=SNP
4	176770026	rs17062161	C	T	100	PASS	AC=1760;AF=0.351438;AN=5008;NS=2504;DP=14903;EAS_AF=0.3651;AMR_AF=0.4121;AFR_AF=0.3411;EUR_AF=0.334;SAS_AF=0.3262;AA=T|||;VT=SNP
4	176770413	rs6814514	C	G	100	PASS	AC=2060;AF=0.411342;AN=5008;NS=2504;DP=18456;EAS_AF=0.3651;AMR_AF=0.4337;AFR_AF=0.5552;EUR_AF=0.338;SAS_AF=0.3241;AA=G|||;VT=SNP
4	176771214	rs7663980	C	G	100	PASS	AC=1903;AF=0.379992;AN=5008;NS=2504;DP=18780;EAS_AF=0.3661;AMR_AF=0.428;AFR_AF=0.4418;EUR_AF=0.334;SAS_AF=0.3241;AA=G|||;VT=SNP
4	176771421	rs114657415	C	T	100	PASS	AC=57;AF=0.0113818;AN=5008;NS=2504;DP=19622;EAS_AF=0;AMR_AF=0.0159;AFR_AF=0.0008;EUR_AF=0.0268;SAS_AF=0.0184;AA=C|||;VT=SNP
4	176772165	rs147298648	A	G	100	PASS	AC=61;AF=0.0121805;AN=5008;NS=2504;DP=13344;EAS_AF=0.002;AMR_AF=0.0461;AFR_AF=0.0008;EUR_AF=0.0119;SAS_AF=0.0143;AA=A|||;VT=SNP
4	176772313	rs13147240	G	T	100	PASS	AC=724;AF=0.144569;AN=5008;NS=2504;DP=12958;EAS_AF=0.2679;AMR_AF=0.0605;AFR_AF=0.0061;EUR_AF=0.163;SAS_AF=0.2454;AA=G|||;VT=SNP
4	176772507	rs10002577	A	G	100	PASS	AC=1580;AF=0.315495;AN=5008;NS=2504;DP=16242;EAS_AF=0.3323;AMR_AF=0.4308;AFR_AF=0.3056;EUR_AF=0.3569;SAS_AF=0.1871;AA=G|||;VT=SNP
4	176773041	rs116461665	A	G	100	PASS	AC=37;AF=0.00738818;AN=5008;NS=2504;DP=19502;EAS_AF=0;AMR_AF=0.0086;AFR_AF=0;EUR_AF=0.0278;SAS_AF=0.0031;AA=A|||;VT=SNP
4	176773377	rs77191793	A	G	100	PASS	AC=53;AF=0.0105831;AN=5008;NS=2504;DP=18054;EAS_AF=0;AMR_AF=0.0274;AFR_AF=0.0008;EUR_AF=0.0318;SAS_AF=0.001;AA=A|||;VT=SNP
4	176775208	rs145072641	G	T	100	PASS	AC=13;AF=0.00259585;AN=5008;NS=2504;DP=16913;EAS_AF=0;AMR_AF=0.0029;AFR_AF=0;EUR_AF=0.0109;SAS_AF=0;AA=G|||;VT=SNP
4	176777962	rs35419248	G	A	100	PASS	AC=1381;AF=0.275759;AN=5008;NS=2504;DP=17668;EAS_AF=0.2728;AMR_AF=0.1945;AFR_AF=0.202;EUR_AF=0.3738;SAS_AF=0.3354;AA=G|||;VT=SNP
4	176778043	rs28713624	G	A	100	PASS	AC=1570;AF=0.313498;AN=5008;NS=2504;DP=17256;EAS_AF=0.3681;AMR_AF=0.4006;AFR_AF=0.2927;EUR_AF=0.3171;SAS_AF=0.2198;AA=G|||;VT=SNP
4	176779260	rs62336149	A	T	100	PASS	AC=549;AF=0.109625;AN=5008;NS=2504;DP=16280;EAS_AF=0.0843;AMR_AF=0.2017;AFR_AF=0.0091;EUR_AF=0.175;SAS_AF=0.1391;AA=A|||;VT=SNP
4	176779661	rs7687230	C	T	100	PASS	AC=1397;AF=0.278954;AN=5008;NS=2504;DP=13653;EAS_AF=0.2728;AMR_AF=0.1945;AFR_AF=0.1959;EUR_AF=0.3817;SAS_AF=0.3517;AA=C|||;VT=SNP
4	176780490	rs148463547	G	C	100	PASS	AC=15;AF=0.00299521;AN=5008;NS=2504;DP=17956;EAS_AF=0;AMR_AF=0.0014;AFR_AF=0;EUR_AF=0.0139;SAS_AF=0;AA=G|||;VT=SNP
4	176780603	rs13122870	C	T	100	PASS	AC=112;AF=0.0223642;AN=5008;NS=2504;DP=17893;EAS_AF=0;AMR_AF=0.0231;AFR_AF=0.0023;EUR_AF=0.0467;SAS_AF=0.047;AA=C|||;VT=SNP
4	176782054	rs11940577	T	C	100	PASS	AC=1062;AF=0.212061;AN=5008;NS=2504;DP=17517;EAS_AF=0.2817;AMR_AF=0.0865;AFR_AF=0.174;EUR_AF=0.1869;SAS_AF=0.3067;AA=T|||;VT=SNP
4	176782569	rs17062177	A	G	100	PASS	AC=1573;AF=0.314097;AN=5008;NS=2504;DP=11978;EAS_AF=0.369;AMR_AF=0.4006;AFR_AF=0.2927;EUR_AF=0.3191;SAS_AF=0.2198;AA=A|||;VT=SNP
4	176783448	rs28628638	G	A	100	PASS	AC=1735;AF=0.346446;AN=5008;NS=2504;DP=15138;EAS_AF=0.37;AMR_AF=0.4035;AFR_AF=0.354;EUR_AF=0.3201;SAS_AF=0.2986;AA=G|||;VT=SNP
4	176784214	rs6825038	C	A	100	PASS	AC=1568;AF=0.313099;AN=5008;NS=2504;DP=16672;EAS_AF=0.369;AMR_AF=0.3991;AFR_AF=0.2912;EUR_AF=0.3191;SAS_AF=0.2178;AA=C|||;VT=SNP
4	176785108	rs11938823	C	G	100	PASS	AC=1050;AF=0.209665;AN=5008;NS=2504;DP=15158;EAS_AF=0.2708;AMR_AF=0.0879;AFR_AF=0.177;EUR_AF=0.1849;SAS_AF=0.3027;AA=C|||;VT=SNP
4	176786122	rs13107233	G	A	100	PASS	AC=58;AF=0.0115815;AN=5008;NS=2504;DP=13453;EAS_AF=0;AMR_AF=0.0159;AFR_AF=0.0008;EUR_AF=0.0258;SAS_AF=0.0204;AA=G|||;VT=SNP
4	176787719	rs10033403	A	G	100	PASS	AC=1730;AF=0.345447;AN=5008;NS=2504;DP=19238;EAS_AF=0.37;AMR_AF=0.4035;AFR_AF=0.3502;EUR_AF=0.3201;SAS_AF=0.2986;AA=A|||;VT=SNP
4	176788246	rs79481196	C	T	100	PASS	AC=201;AF=0.0401358;AN=5008;NS=2504;DP=19579;EAS_AF=0;AMR_AF=0.0245;AFR_AF=0.1225;EUR_AF=0.0169;SAS_AF=0.0051;AA=C|||;VT=SNP
4	176790605	rs193059952	T	C	100	PASS	AC=10;AF=0.00199681;AN=5008;NS=2504;DP=15554;EAS_AF=0;AMR_AF=0.0029;AFR_AF=0;EUR_AF=0.006;SAS_AF=0.002;AA=T|||;VT=SNP
4	176791898	rs1845725	C	T	100	PASS	AC=1915;AF=0.382388;AN=5008;NS=2504;DP=14449;EAS_AF=0.37;AMR_AF=0.4164;AFR_AF=0.4826;EUR_AF=0.3211;SAS_AF=0.2986;AA=C|||;VT=SNP
4	176792194	rs17062188	T	C	100	PASS	AC=1378;AF=0.27516;AN=5008;NS=2504;DP=17475;EAS_AF=0.3661;AMR_AF=0.389;AFR_AF=0.1876;EUR_AF=0.3191;SAS_AF=0.1738;AA=T|||;VT=SNP
4	176792396	rs4690639	C	A	100	PASS	AC=2060;AF=0.411342;AN=5008;NS=2504;DP=15843;EAS_AF=0.37;AMR_AF=0.4251;AFR_AF=0.5855;EUR_AF=0.325;SAS_AF=0.2975;AA=A|||;VT=SNP
4	176793344	rs4690416	C	T	100	PASS	AC=1744;AF=0.348243;AN=5008;NS=2504;DP=17998;EAS_AF=0.37;AMR_AF=0.4035;AFR_AF=0.3616;EUR_AF=0.3201;SAS_AF=0.2975;AA=T|||;VT=SNP
4	176794055	rs1845726	T	C	100	PASS	AC=1746;AF=0.348642;AN=5008;NS=2504;DP=13602;EAS_AF=0.37;AMR_AF=0.4049;AFR_AF=0.3623;EUR_AF=0.3201;SAS_AF=0.2975;AA=C|||;VT=SNP
4	176794730	rs11133117	G	T	100	PASS	AC=2072;AF=0.413738;AN=5008;NS=2504;DP=12755;EAS_AF=0.37;AMR_AF=0.4265;AFR_AF=0.5946;EUR_AF=0.325;SAS_AF=0.2965;AA=T|||;VT=SNP
4	176795426	rs17062199	A	G	100	PASS	AC=704;AF=0.140575;AN=5008;NS=2504;DP=19385;EAS_AF=0.0218;AMR_AF=0.0605;AFR_AF=0.3442;EUR_AF=0.0855;SAS_AF=0.1012;AA=A|||;VT=SNP
4	176795442	rs4690640	G	A	100	PASS	AC=121;AF=0.0241613;AN=5008;NS=2504;DP=19647;EAS_AF=0.001;AMR_AF=0.0389;AFR_AF=0.0015;EUR_AF=0.0845;SAS_AF=0.0061;AA=G|||;VT=SNP
4	176795891	rs2877907	T	C	100	PASS	AC=408;AF=0.0814696;AN=5008;NS=2504;DP=19820;EAS_AF=0.0367;AMR_AF=0.0461;AFR_AF=0.1778;EUR_AF=0.0835;SAS_AF=0.0204;AA=T|||;VT=SNP
4	176795898	rs4306906	G	A	100	PASS	AC=2545;AF=0.508187;AN=5008;NS=2504;DP=19822;EAS_AF=0.6944;AMR_AF=0.6614;AFR_AF=0.3071;EUR_AF=0.5586;SAS_AF=0.4274;AA=G|||;VT=SNP
4	176797003	rs1495707	C	T	100	PASS	AC=2424;AF=0.484026;AN=5008;NS=2504;DP=15285;EAS_AF=0.7103;AMR_AF=0.6556;AFR_AF=0.1944;EUR_AF=0.5944;SAS_AF=0.407;AA=C|||;VT=SNP
4	176797225	rs1495708	T	C	100	PASS	AC=2694;AF=0.537939;AN=5008;NS=2504;DP=17402;EAS_AF=0.7153;AMR_AF=0.6671;AFR_AF=0.3245;EUR_AF=0.5934;SAS_AF=0.4949;AA=T|||;VT=SNP
4	176797778	rs78319998	A	T	100	PASS	AC=166;AF=0.033147;AN=5008;NS=2504;DP=16829;EAS_AF=0.0407;AMR_AF=0.0317;AFR_AF=0.0023;EUR_AF=0.0785;SAS_AF=0.0215;AA=A|||;VT=SNP
4	176798720	rs57756385	G	A	100	PASS	AC=2863;AF=0.571685;AN=5008;NS=2504;DP=18888;EAS_AF=0.7113;AMR_AF=0.6772;AFR_AF=0.4486;EUR_AF=0.5954;SAS_AF=0.4949;AA=A|||;VT=SNP
4	176799032	rs145432732	C	T	100	PASS	AC=386;AF=0.0770767;AN=5008;NS=2504;DP=20294;EAS_AF=0.0427;AMR_AF=0.0965;AFR_AF=0.0129;EUR_AF=0.1988;SAS_AF=0.0603;AA=C|||;VT=SNP
4	176799152	rs144211832	A	G	100	PASS	AC=26;AF=0.00519169;AN=5008;NS=2504;DP=18958;EAS_AF=0;AMR_AF=0.0043;AFR_AF=0;EUR_AF=0.0199;SAS_AF=0.0031;AA=A|||;VT=SNP
4	176799378	rs62334762	G	C	100	PASS	AC=98;AF=0.0195687;AN=5008;NS=2504;DP=18172;EAS_AF=0.001;AMR_AF=0.0216;AFR_AF=0.0045;EUR_AF=0.0537;SAS_AF=0.0225;AA=G|||;VT=SNP
4	176799489	rs11133118	G	A	100	PASS	AC=2844;AF=0.567891;AN=5008;NS=2504;DP=18384;EAS_AF=0.7113;AMR_AF=0.6772;AFR_AF=0.4349;EUR_AF=0.5954;SAS_AF=0.4939;AA=A|||;VT=SNP
4	176800265	rs150953020	G	A	100	PASS	AC=47;AF=0.00938498;AN=5008;NS=2504;DP=18600;EAS_AF=0;AMR_AF=0.0072;AFR_AF=0.0008;EUR_AF=0.0179;SAS_AF=0.0235;AA=G|||;VT=SNP
4	176800356	rs2220917	C	T	100	PASS	AC=1802;AF=0.359824;AN=5008;NS=2504;DP=19165;EAS_AF=0.4435;AMR_AF=0.5403;AFR_AF=0.1536;EUR_AF=0.5408;SAS_AF=0.2382;AA=C|||;VT=SNP
4	176800414	rs2201547	A	G	100	PASS	AC=2440;AF=0.48722;AN=5008;NS=2504;DP=19470;EAS_AF=0.7143;AMR_AF=0.6571;AFR_AF=0.2042;EUR_AF=0.5934;SAS_AF=0.4059;AA=A|||;VT=SNP
4	176800901	rs77206020	T	A	100	PASS	AC=152;AF=0.0303514;AN=5008;NS=2504;DP=16245;EAS_AF=0.0417;AMR_AF=0.0288;AFR_AF=0.0008;EUR_AF=0.0686;SAS_AF=0.0204;AA=T|||;VT=SNP
4	176801421	rs142787819	T	C	100	PASS	AC=1216;AF=0.242812;AN=5008;NS=2504;DP=19362;EAS_AF=0.2431;AMR_AF=0.196;AFR_AF=0.1876;EUR_AF=0.2028;SAS_AF=0.3916;AA=T|||;VT=SNP
4	176802320	rs141934198	A	G	100	PASS	AC=152;AF=0.0303514;AN=5008;NS=2504;DP=21039;EAS_AF=0.0417;AMR_AF=0.0288;AFR_AF=0.0008;EUR_AF=0.0686;SAS_AF=0.0204;AA=A|||;VT=SNP
4	176802379	rs193219262	C	T	100	PASS	AC=12;AF=0.00239617;AN=5008;NS=2504;DP=22182;EAS_AF=0;AMR_AF=0.0043;AFR_AF=0;EUR_AF=0.006;SAS_AF=0.0031;AA=C|||;VT=SNP
4	176804052	rs1826763	C	T	100	PASS	AC=2935;AF=0.586062;AN=5008;NS=2504;DP=15325;EAS_AF=0.7143;AMR_AF=0.647;AFR_AF=0.5257;EUR_AF=0.5934;SAS_AF=0.4847;AA=T|||;VT=SNP
4	176805375	rs72704503	C	T	100	PASS	AC=134;AF=0.0267572;AN=5008;NS=2504;DP=16282;EAS_AF=0.001;AMR_AF=0.0144;AFR_AF=0;EUR_AF=0.0507;SAS_AF=0.0736;AA=C|||;VT=SNP
4	176805407	rs1845728	C	T	100	PASS	AC=2687;AF=0.536542;AN=5008;NS=2504;DP=17051;EAS_AF=0.7659;AMR_AF=0.6369;AFR_AF=0.3654;EUR_AF=0.5944;SAS_AF=0.4008;AA=C|||;VT=SNP
4	176805485	rs72704505	T	C	100	PASS	AC=571;AF=0.114018;AN=5008;NS=2504;DP=16312;EAS_AF=0.0456;AMR_AF=0.1527;AFR_AF=0.0129;EUR_AF=0.2565;SAS_AF=0.1472;AA=T|||;VT=SNP
4	176807023	rs72704506	T	C	100	PASS	AC=570;AF=0.113818;AN=5008;NS=2504;DP=17832;EAS_AF=0.0456;AMR_AF=0.1527;AFR_AF=0.0129;EUR_AF=0.2555;SAS_AF=0.1472;AA=T|||;VT=SNP
4	176808453	rs72704507	G	A	100	PASS	AC=341;AF=0.0680911;AN=5008;NS=2504;DP=15782;EAS_AF=0.0446;AMR_AF=0.085;AFR_AF=0.0008;EUR_AF=0.1302;SAS_AF=0.1074;AA=G|||;VT=SNP
4	176808538	rs17662170	T	C	100	PASS	AC=355;AF=0.0708866;AN=5008;NS=2504;DP=15052;EAS_AF=0.0446;AMR_AF=0.0879;AFR_AF=0.0023;EUR_AF=0.1392;SAS_AF=0.1084;AA=T|||;VT=SNP
4	176808613	rs140428200	G	C	100	PASS	AC=20;AF=0.00399361;AN=5008;NS=2504;DP=14030;EAS_AF=0;AMR_AF=0.0058;AFR_AF=0;EUR_AF=0.0139;SAS_AF=0.002;AA=G|||;VT=SNP
4	176808920	rs13150695	A	T	100	PASS	AC=2687;AF=0.536542;AN=5008;NS=2504;DP=13762;EAS_AF=0.7649;AMR_AF=0.6369;AFR_AF=0.3661;EUR_AF=0.5944;SAS_AF=0.4008;AA=A|||;VT=SNP
4	176809050	rs138114757	C	T	100	PASS	AC=72;AF=0.014377;AN=5008;NS=2504;DP=12707;EAS_AF=0;AMR_AF=0.0187;AFR_AF=0.0023;EUR_AF=0.0467;SAS_AF=0.0092;AA=C|||;VT=SNP
4	176809145	rs141990233	A	G	100	PASS	AC=57;AF=0.0113818;AN=5008;NS=2504;DP=13415;EAS_AF=0;AMR_AF=0.0144;AFR_AF=0.0023;EUR_AF=0.0268;SAS_AF=0.0174;AA=A|||;VT=SNP
4	176810847	rs181707488	C	G	100	PASS	AC=17;AF=0.00339457;AN=5008;NS=2504;DP=14535;EAS_AF=0;AMR_AF=0.0043;AFR_AF=0;EUR_AF=0.0129;SAS_AF=0.001;AA=C|||;VT=SNP
4	176811604	rs79093272	A	G	100	PASS	AC=599;AF=0.119609;AN=5008;NS=2504;DP=12509;EAS_AF=0.2857;AMR_AF=0.1124;AFR_AF=0.0076;EUR_AF=0.0527;SAS_AF=0.1738;AA=A|||;VT=SNP
4	176812473	rs57871202	G	A	100	PASS	AC=621;AF=0.124002;AN=5008;NS=2504;DP=20588;EAS_AF=0.2937;AMR_AF=0.1124;AFR_AF=0.0182;EUR_AF=0.0527;SAS_AF=0.1738;AA=G|||;VT=SNP
4	176814296	rs17667772	A	C	100	PASS	AC=56;AF=0.0111821;AN=5008;NS=2504;DP=18238;EAS_AF=0;AMR_AF=0.0144;AFR_AF=0.0023;EUR_AF=0.0258;SAS_AF=0.0174;AA=A|||;VT=SNP
4	176815222	rs143663910	C	A	100	PASS	AC=29;AF=0.00579073;AN=5008;NS=2504;DP=16049;EAS_AF=0;AMR_AF=0.0115;AFR_AF=0.0015;EUR_AF=0.0189;SAS_AF=0;AA=C|||;VT=SNP
4	176815346	rs7687455	G	A	100	PASS	AC=2529;AF=0.504992;AN=5008;NS=2504;DP=17193;EAS_AF=0.7708;AMR_AF=0.6268;AFR_AF=0.2421;EUR_AF=0.5994;SAS_AF=0.4029;AA=G|||;VT=SNP
4	176815865	rs139129464	T	C	100	PASS	AC=17;AF=0.00339457;AN=5008;NS=2504;DP=16816;EAS_AF=0;AMR_AF=0.0058;AFR_AF=0;EUR_AF=0.0119;SAS_AF=0.001;AA=T|||;VT=SNP
4	176817396	rs10017793	T	G	100	PASS	AC=3001;AF=0.599241;AN=5008;NS=2504;DP=15331;EAS_AF=0.7718;AMR_AF=0.6499;AFR_AF=0.5189;EUR_AF=0.6014;SAS_AF=0.4918;AA=G|||;VT=SNP
4	176818871	rs1874355	C	T	100	PASS	AC=1090;AF=0.217652;AN=5008;NS=2504;DP=17243;EAS_AF=0.2917;AMR_AF=0.1369;AFR_AF=0.292;EUR_AF=0.0586;SAS_AF=0.2618;AA=T|||;VT=SNP
4	176819532	rs17668005	C	G	100	PASS	AC=15;AF=0.00299521;AN=5008;NS=2504;DP=19370;EAS_AF=0;AMR_AF=0.0086;AFR_AF=0.0015;EUR_AF=0.007;SAS_AF=0;AA=C|||;VT=SNP
4	176819654	rs10007330	A	G	100	PASS	AC=3440;AF=0.686901;AN=5008;NS=2504;DP=19526;EAS_AF=0.88;AMR_AF=0.7464;AFR_AF=0.531;EUR_AF=0.7356;SAS_AF=0.6063;AA=G|||;VT=SNP
4	176819776	rs35919453	A	G	100	PASS	AC=133;AF=0.0265575;AN=5008;NS=2504;DP=20303;EAS_AF=0;AMR_AF=0.0375;AFR_AF=0.0038;EUR_AF=0.0875;SAS_AF=0.0143;AA=A|||;VT=SNP
4	176819959	rs1495711	A	G	100	PASS	AC=365;AF=0.0728834;AN=5008;NS=2504;DP=21193;EAS_AF=0.001;AMR_AF=0.0764;AFR_AF=0.1112;EUR_AF=0.1302;SAS_AF=0.0337;AA=A|||;VT=SNP
4	176820049	rs11133119	C	T	100	PASS	AC=2368;AF=0.472843;AN=5008;NS=2504;DP=21043;EAS_AF=0.5794;AMR_AF=0.5692;AFR_AF=0.3427;EUR_AF=0.5427;SAS_AF=0.3988;AA=T|||;VT=SNP
4	176820095	rs10049819	A	G	100	PASS	AC=405;AF=0.0808706;AN=5008;NS=2504;DP=19591;EAS_AF=0.001;AMR_AF=0.0749;AFR_AF=0.1346;EUR_AF=0.1332;SAS_AF=0.0409;AA=A|||;VT=SNP
4	176820265	rs1495712	C	T	100	PASS	AC=2372;AF=0.473642;AN=5008;NS=2504;DP=20014;EAS_AF=0.5804;AMR_AF=0.6441;AFR_AF=0.2678;EUR_AF=0.5427;SAS_AF=0.4499;AA=c|||;VT=SNP
4	176820534	rs1495713	A	G	100	PASS	AC=1960;AF=0.391374;AN=5008;NS=2504;DP=17592;EAS_AF=0.2748;AMR_AF=0.5591;AFR_AF=0.4062;EUR_AF=0.4622;SAS_AF=0.2996;AA=G|||;VT=SNP
4	176820889	rs56144223	A	G	100	PASS	AC=1845;AF=0.368411;AN=5008;NS=2504;DP=17085;EAS_AF=0.6071;AMR_AF=0.2939;AFR_AF=0.3245;EUR_AF=0.2744;SAS_AF=0.3313;AA=T|||;VT=SNP
4	176821097	rs1908574	G	T	100	PASS	AC=1827;AF=0.364816;AN=5008;NS=2504;DP=19034;EAS_AF=0.2639;AMR_AF=0.5461;AFR_AF=0.3207;EUR_AF=0.4622;SAS_AF=0.2996;AA=G|||;VT=SNP
4	176821379	rs7441173	G	A	100	PASS	AC=1831;AF=0.365615;AN=5008;NS=2504;DP=14681;EAS_AF=0.2639;AMR_AF=0.5476;AFR_AF=0.3207;EUR_AF=0.4652;SAS_AF=0.2996;AA=G|||;VT=SNP
4	176821829	rs59118777	A	G	100	PASS	AC=1907;AF=0.380791;AN=5008;NS=2504;DP=17793;EAS_AF=0.2649;AMR_AF=0.5533;AFR_AF=0.3759;EUR_AF=0.4632;SAS_AF=0.2996;AA=G|||;VT=SNP
4	176821985	rs13103874	A	C	100	PASS	AC=2073;AF=0.413938;AN=5008;NS=2504;DP=19439;EAS_AF=0.2659;AMR_AF=0.5605;AFR_AF=0.4962;EUR_AF=0.4642;SAS_AF=0.2996;AA=C|||;VT=SNP
4	176822347	rs10014438	A	G	100	PASS	AC=3059;AF=0.610823;AN=5008;NS=2504;DP=13864;EAS_AF=0.7341;AMR_AF=0.451;AFR_AF=0.612;EUR_AF=0.5417;SAS_AF=0.6667;AA=a|||;VT=SNP
4	176822662	rs10019280	T	A	100	PASS	AC=2967;AF=0.592452;AN=5008;NS=2504;DP=11683;EAS_AF=0.6766;AMR_AF=0.4452;AFR_AF=0.593;EUR_AF=0.5378;SAS_AF=0.6656;AA=A|||;VT=SNP
4	176823415	rs35663654	G	T	100	PASS	AC=209;AF=0.0417332;AN=5008;NS=2504;DP=16464;EAS_AF=0.001;AMR_AF=0.062;AFR_AF=0.0098;EUR_AF=0.1272;SAS_AF=0.0245;AA=G|||;VT=SNP
4	176823443	rs2088193	T	C	100	PASS	AC=858;AF=0.171326;AN=5008;NS=2504;DP=16154;EAS_AF=0.1667;AMR_AF=0.389;AFR_AF=0.0151;EUR_AF=0.2724;SAS_AF=0.1288;AA=T|||;VT=SNP
4	176823450	rs2101851	T	G	100	PASS	AC=2998;AF=0.598642;AN=5008;NS=2504;DP=16148;EAS_AF=0.6766;AMR_AF=0.4424;AFR_AF=0.618;EUR_AF=0.5378;SAS_AF=0.6656;AA=G|||;VT=SNP
4	176823651	rs7436322	C	T	100	PASS	AC=2890;AF=0.577077;AN=5008;NS=2504;DP=17028;EAS_AF=0.6746;AMR_AF=0.4366;AFR_AF=0.5809;EUR_AF=0.5348;SAS_AF=0.6145;AA=C|||;VT=SNP
4	176823770	rs35528540	C	T	100	PASS	AC=1276;AF=0.254792;AN=5008;NS=2504;DP=15891;EAS_AF=0.2282;AMR_AF=0.415;AFR_AF=0.2284;EUR_AF=0.2773;SAS_AF=0.181;AA=C|||;VT=SNP
4	176824389	rs113714900	G	T	100	PASS	AC=48;AF=0.00958466;AN=5008;NS=2504;DP=14592;EAS_AF=0;AMR_AF=0.0259;AFR_AF=0.0023;EUR_AF=0.0268;SAS_AF=0;AA=G|||;VT=SNP
4	176824653	rs13148483	G	A	100	PASS	AC=1915;AF=0.382388;AN=5008;NS=2504;DP=15920;EAS_AF=0.3234;AMR_AF=0.5548;AFR_AF=0.2973;EUR_AF=0.4632;SAS_AF=0.3528;AA=G|||;VT=SNP
4	176825040	rs10012096	C	T	100	PASS	AC=2057;AF=0.410743;AN=5008;NS=2504;DP=16673;EAS_AF=0.3234;AMR_AF=0.5605;AFR_AF=0.4009;EUR_AF=0.4642;SAS_AF=0.3528;AA=C|||;VT=SNP
4	176825221	rs10033742	G	A	100	PASS	AC=3217;AF=0.642372;AN=5008;NS=2504;DP=16946;EAS_AF=0.4464;AMR_AF=0.7161;AFR_AF=0.6657;EUR_AF=0.7316;SAS_AF=0.6687;AA=A|||;VT=SNP
4	176825302	rs10023838	A	T	100	PASS	AC=3214;AF=0.641773;AN=5008;NS=2504;DP=15695;EAS_AF=0.4454;AMR_AF=0.7147;AFR_AF=0.6649;EUR_AF=0.7316;SAS_AF=0.6687;AA=T|||;VT=SNP
4	176825687	rs10026458	A	G	100	PASS	AC=3354;AF=0.669728;AN=5008;NS=2504;DP=16686;EAS_AF=0.4474;AMR_AF=0.7233;AFR_AF=0.7398;EUR_AF=0.7326;SAS_AF=0.7014;AA=G|||;VT=SNP
4	176826410	rs75804107	C	T	100	PASS	AC=561;AF=0.112021;AN=5008;NS=2504;DP=19091;EAS_AF=0.2173;AMR_AF=0.0778;AFR_AF=0.003;EUR_AF=0.0716;SAS_AF=0.2168;AA=C|||;VT=SNP
4	176827364	rs13146622	T	C	100	PASS	AC=2663;AF=0.531749;AN=5008;NS=2504;DP=20069;EAS_AF=0.5685;AMR_AF=0.8401;AFR_AF=0.1657;EUR_AF=0.8419;SAS_AF=0.4509;AA=T|||;VT=SNP
4	176827467	rs903650	G	A	100	PASS	AC=4162;AF=0.83107;AN=5008;NS=2504;DP=21096;EAS_AF=0.7242;AMR_AF=0.9395;AFR_AF=0.8116;EUR_AF=0.9503;SAS_AF=0.7679;AA=G|||;VT=SNP
4	176828525	rs57099041	C	T	100	PASS	AC=597;AF=0.119209;AN=5008;NS=2504;DP=22220;EAS_AF=0.2748;AMR_AF=0.0389;AFR_AF=0.034;EUR_AF=0.0328;SAS_AF=0.2198;AA=c|||;VT=SNP
4	176828539	rs17062227	G	A	100	PASS	AC=597;AF=0.119209;AN=5008;NS=2504;DP=22000;EAS_AF=0.2748;AMR_AF=0.0389;AFR_AF=0.034;EUR_AF=0.0328;SAS_AF=0.2198;AA=G|||;VT=SNP
4	176828581	rs4690644	C	T	100	PASS	AC=4220;AF=0.842652;AN=5008;NS=2504;DP=21325;EAS_AF=0.7242;AMR_AF=0.9424;AFR_AF=0.8457;EUR_AF=0.9602;SAS_AF=0.7689;AA=C|||;VT=SNP
4	176828699	rs11936733	C	A	100	PASS	AC=694;AF=0.138578;AN=5008;NS=2504;DP=19331;EAS_AF=0.1538;AMR_AF=0.0591;AFR_AF=0.1271;EUR_AF=0.1054;SAS_AF=0.229;AA=C|||;VT=SNP
4	176828869	rs61049231	A	C	100	PASS	AC=597;AF=0.119209;AN=5008;NS=2504;DP=20668;EAS_AF=0.2748;AMR_AF=0.0389;AFR_AF=0.034;EUR_AF=0.0328;SAS_AF=0.2198;AA=A|||;VT=SNP
4	176829776	rs74708489	G	A	100	PASS	AC=598;AF=0.119409;AN=5008;NS=2504;DP=15929;EAS_AF=0.2758;AMR_AF=0.0375;AFR_AF=0.034;EUR_AF=0.0328;SAS_AF=0.2209;AA=G|||;VT=SNP
4	176829943	rs79181272	A	T	100	PASS	AC=137;AF=0.0273562;AN=5008;NS=2504;DP=14657;EAS_AF=0;AMR_AF=0.0101;AFR_AF=0.09;EUR_AF=0.0099;SAS_AF=0.001;AA=A|||;VT=SNP
4	176830043	rs79314754	G	A	100	PASS	AC=599;AF=0.119609;AN=5008;NS=2504;DP=13155;EAS_AF=0.2748;AMR_AF=0.0403;AFR_AF=0.034;EUR_AF=0.0328;SAS_AF=0.2209;AA=G|||;VT=SNP
4	176830513	rs984479	G	T	100	PASS	AC=4162;AF=0.83107;AN=5008;NS=2504;DP=14773;EAS_AF=0.7083;AMR_AF=0.9452;AFR_AF=0.8147;EUR_AF=0.9602;SAS_AF=0.7658;AA=T|||;VT=SNP
4	176830584	rs113213270	A	G	100	PASS	AC=20;AF=0.00399361;AN=5008;NS=2504;DP=15510;EAS_AF=0;AMR_AF=0.0058;AFR_AF=0;EUR_AF=0.0139;SAS_AF=0.002;AA=A|||;VT=SNP
4	176830688	rs4690417	C	T	100	PASS	AC=4197;AF=0.838059;AN=5008;NS=2504;DP=16943;EAS_AF=0.7103;AMR_AF=0.9452;AFR_AF=0.8396;EUR_AF=0.9602;SAS_AF=0.7658;AA=C|||;VT=SNP
4	176830771	rs17062236	T	A	100	PASS	AC=598;AF=0.119409;AN=5008;NS=2504;DP=15975;EAS_AF=0.2748;AMR_AF=0.0403;AFR_AF=0.034;EUR_AF=0.0328;SAS_AF=0.2198;AA=T|||;VT=SNP
4	176832164	rs13144028	T	C	100	PASS	AC=2599;AF=0.51897;AN=5008;NS=2504;DP=18885;EAS_AF=0.6577;AMR_AF=0.8156;AFR_AF=0.0794;EUR_AF=0.7982;SAS_AF=0.4724;AA=T|||;VT=SNP
4	176832215	rs17062245	C	T	100	PASS	AC=1403;AF=0.280152;AN=5008;NS=2504;DP=19017;EAS_AF=0.3413;AMR_AF=0.1182;AFR_AF=0.2352;EUR_AF=0.1819;SAS_AF=0.4939;AA=C|||;VT=SNP
4	176832561	rs17062248	A	G	100	PASS	AC=1448;AF=0.289137;AN=5008;NS=2504;DP=19487;EAS_AF=0.3413;AMR_AF=0.1239;AFR_AF=0.2663;EUR_AF=0.1819;SAS_AF=0.4939;AA=A|||;VT=SNP
4	176832899	rs17062252	C	T	100	PASS	AC=1410;AF=0.28155;AN=5008;NS=2504;DP=20331;EAS_AF=0.3423;AMR_AF=0.1196;AFR_AF=0.239;EUR_AF=0.1819;SAS_AF=0.4939;AA=T|||;VT=SNP
4	176832954	rs57621266	G	C	100	PASS	AC=1435;AF=0.286542;AN=5008;NS=2504;DP=20291;EAS_AF=0.3413;AMR_AF=0.1225;AFR_AF=0.2572;EUR_AF=0.1819;SAS_AF=0.4939;AA=C|||;VT=SNP
4	176832958	rs61517294	T	C	100	PASS	AC=1436;AF=0.286741;AN=5008;NS=2504;DP=20346;EAS_AF=0.3423;AMR_AF=0.1225;AFR_AF=0.2572;EUR_AF=0.1819;SAS_AF=0.4939;AA=T|||;VT=SNP
4	176833218	rs2132337	A	G	100	PASS	AC=2722;AF=0.54353;AN=5008;NS=2504;DP=17511;EAS_AF=0.6567;AMR_AF=0.83;AFR_AF=0.1641;EUR_AF=0.8002;SAS_AF=0.4724;AA=A|||;VT=SNP
4	176834011	rs73014008	C	T	100	PASS	AC=894;AF=0.178514;AN=5008;NS=2504;DP=19218;EAS_AF=0.1736;AMR_AF=0.0865;AFR_AF=0.1899;EUR_AF=0.1252;SAS_AF=0.2883;AA=C|||;VT=SNP
4	176834059	rs76569880	C	A	100	PASS	AC=732;AF=0.146166;AN=5008;NS=2504;DP=19594;EAS_AF=0.1736;AMR_AF=0.0706;AFR_AF=0.0756;EUR_AF=0.1252;SAS_AF=0.2883;AA=C|||;VT=SNP
4	176834081	rs116112557	C	T	100	PASS	AC=27;AF=0.00539137;AN=5008;NS=2504;DP=19073;EAS_AF=0;AMR_AF=0.0101;AFR_AF=0;EUR_AF=0.0169;SAS_AF=0.0031;AA=C|||;VT=SNP
4	176834156	rs77208607	C	T	100	PASS	AC=120;AF=0.0239617;AN=5008;NS=2504;DP=17921;EAS_AF=0;AMR_AF=0.0231;AFR_AF=0.0023;EUR_AF=0.0527;SAS_AF=0.0491;AA=C|||;VT=SNP
4	176834667	rs73871271	A	G	100	PASS	AC=552;AF=0.110224;AN=5008;NS=2504;DP=20866;EAS_AF=0.1845;AMR_AF=0.0317;AFR_AF=0.0628;EUR_AF=0.0557;SAS_AF=0.2096;AA=A|||;VT=SNP
4	176835484	rs74551240	T	G	100	PASS	AC=743;AF=0.148363;AN=5008;NS=2504;DP=19899;EAS_AF=0.1944;AMR_AF=0.0706;AFR_AF=0.0711;EUR_AF=0.1243;SAS_AF=0.2853;AA=T|||;VT=SNP
4	176836258	rs7688035	A	G	100	PASS	AC=747;AF=0.149161;AN=5008;NS=2504;DP=14151;EAS_AF=0.128;AMR_AF=0.0663;AFR_AF=0.23;EUR_AF=0.0447;SAS_AF=0.228;AA=A|||;VT=SNP
4	176836509	rs111891424	C	T	100	PASS	AC=525;AF=0.104832;AN=5008;NS=2504;DP=12742;EAS_AF=0.127;AMR_AF=0.0461;AFR_AF=0.0741;EUR_AF=0.0427;SAS_AF=0.229;AA=C|||;VT=SNP
4	176836684	rs4690645	T	C	100	PASS	AC=4529;AF=0.904353;AN=5008;NS=2504;DP=18089;EAS_AF=1;AMR_AF=0.9207;AFR_AF=0.823;EUR_AF=0.8608;SAS_AF=0.9489;AA=T|||;VT=SNP
4	176837789	rs1495714	C	A	100	PASS	AC=2184;AF=0.436102;AN=5008;NS=2504;DP=17692;EAS_AF=0.5635;AMR_AF=0.7032;AFR_AF=0.121;EUR_AF=0.6859;SAS_AF=0.2843;AA=C|||;VT=SNP
4	176838437	rs76058903	T	A	100	PASS	AC=452;AF=0.0902556;AN=5008;NS=2504;DP=16547;EAS_AF=0.129;AMR_AF=0.0447;AFR_AF=0.0076;EUR_AF=0.0408;SAS_AF=0.2454;AA=T|||;VT=SNP
4	176838690	rs7438439	T	C	100	PASS	AC=3113;AF=0.621605;AN=5008;NS=2504;DP=17089;EAS_AF=0.7073;AMR_AF=0.8444;AFR_AF=0.3737;EUR_AF=0.831;SAS_AF=0.4949;AA=T|||;VT=SNP
4	176839118	rs35996470	C	T	100	PASS	AC=25;AF=0.00499201;AN=5008;NS=2504;DP=13441;EAS_AF=0;AMR_AF=0.0086;AFR_AF=0;EUR_AF=0.0149;SAS_AF=0.0041;AA=C|||;VT=SNP
4	176839267	rs72704522	G	A	100	PASS	AC=134;AF=0.0267572;AN=5008;NS=2504;DP=13969;EAS_AF=0;AMR_AF=0.0187;AFR_AF=0.053;EUR_AF=0.0159;SAS_AF=0.0358;AA=G|||;VT=SNP
4	176839335	rs9686024	A	G	100	PASS	AC=856;AF=0.170927;AN=5008;NS=2504;DP=14562;EAS_AF=0.1181;AMR_AF=0.1311;AFR_AF=0.2186;EUR_AF=0.1581;SAS_AF=0.2025;AA=G|||;VT=SNP
4	176839662	rs11930485	A	C	100	PASS	AC=2783;AF=0.555711;AN=5008;NS=2504;DP=16430;EAS_AF=0.6786;AMR_AF=0.7565;AFR_AF=0.2859;EUR_AF=0.6918;SAS_AF=0.5112;AA=N|||;VT=SNP
4	176839666	rs72704526	A	G	100	PASS	AC=146;AF=0.0291534;AN=5008;NS=2504;DP=16341;EAS_AF=0;AMR_AF=0.0187;AFR_AF=0.062;EUR_AF=0.0159;SAS_AF=0.0358;AA=A|||;VT=SNP
4	176840338	rs72704529	T	G	100	PASS	AC=135;AF=0.0269569;AN=5008;NS=2504;DP=14449;EAS_AF=0;AMR_AF=0.0187;AFR_AF=0.0537;EUR_AF=0.0159;SAS_AF=0.0358;AA=c|||;VT=SNP
4	176840379	rs79924292	T	C	100	PASS	AC=45;AF=0.00898562;AN=5008;NS=2504;DP=14221;EAS_AF=0;AMR_AF=0.0144;AFR_AF=0;EUR_AF=0.0318;SAS_AF=0.0031;AA=t|||;VT=SNP
4	176840816	rs6818081	C	T	100	PASS	AC=719;AF=0.14357;AN=5008;NS=2504;DP=19681;EAS_AF=0.1181;AMR_AF=0.1138;AFR_AF=0.1626;EUR_AF=0.1421;SAS_AF=0.1667;AA=c|||;VT=SNP
4	176841238	rs10520314	A	G	100	PASS	AC=823;AF=0.164337;AN=5008;NS=2504;DP=22140;EAS_AF=0.1746;AMR_AF=0.0764;AFR_AF=0.1611;EUR_AF=0.1223;SAS_AF=0.2638;AA=a|||;VT=SNP
4	176841544	rs183975939	T	A	100	PASS	AC=17;AF=0.00339457;AN=5008;NS=2504;DP=19327;EAS_AF=0;AMR_AF=0;AFR_AF=0;EUR_AF=0.0169;SAS_AF=0;AA=T|||;VT=SNP
4	176841826	rs115726291	C	T	100	PASS	AC=136;AF=0.0271565;AN=5008;NS=2504;DP=15612;EAS_AF=0.001;AMR_AF=0.0187;AFR_AF=0.0537;EUR_AF=0.0159;SAS_AF=0.0358;AA=C|||;VT=SNP
4	176842397	rs72704531	A	T	100	PASS	AC=664;AF=0.132588;AN=5008;NS=2504;DP=14957;EAS_AF=0.1181;AMR_AF=0.111;AFR_AF=0.1377;EUR_AF=0.1233;SAS_AF=0.1656;AA=a|||;VT=SNP
4	176842952	rs4690418	T	C	100	PASS	AC=3413;AF=0.68151;AN=5008;NS=2504;DP=19401;EAS_AF=0.8244;AMR_AF=0.8559;AFR_AF=0.3404;EUR_AF=0.8559;SAS_AF=0.6922;AA=T|||;VT=SNP
4	176843215	rs77811904	C	G	100	PASS	AC=135;AF=0.0269569;AN=5008;NS=2504;DP=21616;EAS_AF=0;AMR_AF=0.0187;AFR_AF=0.0537;EUR_AF=0.0159;SAS_AF=0.0358;AA=C|||;VT=SNP
4	176843374	rs112818394	C	T	100	PASS	AC=13;AF=0.00259585;AN=5008;NS=2504;DP=21360;EAS_AF=0;AMR_AF=0.0014;AFR_AF=0.0008;EUR_AF=0.0109;SAS_AF=0;AA=C|||;VT=SNP
4	176843390	rs13102520	C	T	100	PASS	AC=2182;AF=0.435703;AN=5008;NS=2504;DP=21393;EAS_AF=0.5774;AMR_AF=0.6931;AFR_AF=0.118;EUR_AF=0.673;SAS_AF=0.2924;AA=C|||;VT=SNP
4	176843692	rs72704532	C	T	100	PASS	AC=135;AF=0.0269569;AN=5008;NS=2504;DP=18876;EAS_AF=0;AMR_AF=0.0187;AFR_AF=0.0537;EUR_AF=0.0159;SAS_AF=0.0358;AA=C|||;VT=SNP
4	176843746	rs17668541	T	C	100	PASS	AC=1875;AF=0.374401;AN=5008;NS=2504;DP=17442;EAS_AF=0.5913;AMR_AF=0.6196;AFR_AF=0.0552;EUR_AF=0.5408;SAS_AF=0.2372;AA=T|||;VT=SNP
4	176844339	rs72704534	A	G	100	PASS	AC=135;AF=0.0269569;AN=5008;NS=2504;DP=7934;EAS_AF=0;AMR_AF=0.0187;AFR_AF=0.0537;EUR_AF=0.0159;SAS_AF=0.0358;AA=A|||;VT=SNP
4	176844639	rs4690646	C	T	100	PASS	AC=3410;AF=0.680911;AN=5008;NS=2504;DP=15270;EAS_AF=0.8244;AMR_AF=0.8559;AFR_AF=0.3389;EUR_AF=0.8559;SAS_AF=0.6912;AA=C|||;VT=SNP
4	176844676	rs2877908	G	T	100	PASS	AC=2175;AF=0.434305;AN=5008;NS=2504;DP=15719;EAS_AF=0.5774;AMR_AF=0.6916;AFR_AF=0.1188;EUR_AF=0.666;SAS_AF=0.2924;AA=G|||;VT=SNP
4	176845154	rs12507821	G	A	100	PASS	AC=2122;AF=0.423722;AN=5008;NS=2504;DP=21964;EAS_AF=0.5774;AMR_AF=0.6902;AFR_AF=0.0734;EUR_AF=0.673;SAS_AF=0.2935;AA=G|||;VT=SNP
4	176845204	rs2333326	G	A	100	PASS	AC=697;AF=0.139177;AN=5008;NS=2504;DP=20201;EAS_AF=0.1181;AMR_AF=0.111;AFR_AF=0.1626;EUR_AF=0.1233;SAS_AF=0.1656;AA=G|||;VT=SNP
4	176845676	rs78303015	C	T	100	PASS	AC=116;AF=0.0231629;AN=5008;NS=2504;DP=17916;EAS_AF=0;AMR_AF=0.0216;AFR_AF=0.0023;EUR_AF=0.0567;SAS_AF=0.0419;AA=C|||;VT=SNP
4	176845864	rs115514913	G	A	100	PASS	AC=735;AF=0.146765;AN=5008;NS=2504;DP=15668;EAS_AF=0.1607;AMR_AF=0.0735;AFR_AF=0.1059;EUR_AF=0.1233;SAS_AF=0.2638;AA=G|||;VT=SNP
4	176846381	rs7677770	T	A	100	PASS	AC=135;AF=0.0269569;AN=5008;NS=2504;DP=15850;EAS_AF=0;AMR_AF=0.0187;AFR_AF=0.0537;EUR_AF=0.0159;SAS_AF=0.0358;AA=T|||;VT=SNP
4	176847250	rs140075649	G	A	100	PASS	AC=135;AF=0.0269569;AN=5008;NS=2504;DP=15313;EAS_AF=0;AMR_AF=0.0187;AFR_AF=0.0537;EUR_AF=0.0159;SAS_AF=0.0358;AA=G|||;VT=SNP
4	176848000	rs6848112	T	C	100	PASS	AC=3848;AF=0.768371;AN=5008;NS=2504;DP=13067;EAS_AF=0.8383;AMR_AF=0.9092;AFR_AF=0.5885;EUR_AF=0.8748;SAS_AF=0.7301;AA=C|||;VT=SNP
4	176848695	rs78857944	G	T	100	PASS	AC=33;AF=0.00658946;AN=5008;NS=2504;DP=20154;EAS_AF=0;AMR_AF=0.0101;AFR_AF=0.0015;EUR_AF=0.0119;SAS_AF=0.0123;AA=G|||;VT=SNP
4	176848917	rs147740819	T	C	100	PASS	AC=137;AF=0.0273562;AN=5008;NS=2504;DP=3807;EAS_AF=0;AMR_AF=0.0187;AFR_AF=0.0552;EUR_AF=0.0159;SAS_AF=0.0358;AA=T|||;VT=SNP
4	176849515	rs17062271	C	T	100	PASS	AC=1001;AF=0.19988;AN=5008;NS=2504;DP=17320;EAS_AF=0.1607;AMR_AF=0.0821;AFR_AF=0.3003;EUR_AF=0.1233;SAS_AF=0.2669;AA=C|||;VT=SNP
4	176850102	rs72704542	T	G	100	PASS	AC=135;AF=0.0269569;AN=5008;NS=2504;DP=17600;EAS_AF=0;AMR_AF=0.0187;AFR_AF=0.0537;EUR_AF=0.0159;SAS_AF=0.0358;AA=T|||;VT=SNP
4	176850196	rs17062274	T	C	100	PASS	AC=1007;AF=0.201078;AN=5008;NS=2504;DP=18062;EAS_AF=0.1746;AMR_AF=0.0821;AFR_AF=0.2943;EUR_AF=0.1223;SAS_AF=0.2679;AA=T|||;VT=SNP
4	176850708	rs78105909	G	C	100	PASS	AC=52;AF=0.0103834;AN=5008;NS=2504;DP=18611;EAS_AF=0;AMR_AF=0.0144;AFR_AF=0.0008;EUR_AF=0.0348;SAS_AF=0.0061;AA=G|||;VT=SNP
4	176851045	rs17611770	A	T	100	PASS	AC=824;AF=0.164537;AN=5008;NS=2504;DP=17889;EAS_AF=0.1181;AMR_AF=0.147;AFR_AF=0.1679;EUR_AF=0.1998;SAS_AF=0.184;AA=A|||;VT=SNP
4	176853286	rs72704544	A	G	100	PASS	AC=825;AF=0.164736;AN=5008;NS=2504;DP=17982;EAS_AF=0.1181;AMR_AF=0.147;AFR_AF=0.1687;EUR_AF=0.2008;SAS_AF=0.183;AA=A|||;VT=SNP
4	176854024	rs11733240	T	G	100	PASS	AC=13;AF=0.00259585;AN=5008;NS=2504;DP=14153;EAS_AF=0;AMR_AF=0.0014;AFR_AF=0;EUR_AF=0.0109;SAS_AF=0.001;AA=T|||;VT=SNP
4	176854177	rs72704545	A	G	100	PASS	AC=1135;AF=0.226637;AN=5008;NS=2504;DP=14956;EAS_AF=0.1776;AMR_AF=0.098;AFR_AF=0.3404;EUR_AF=0.1402;SAS_AF=0.3037;AA=G|||;VT=SNP
4	176854794	rs192116911	T	C	100	PASS	AC=53;AF=0.0105831;AN=5008;NS=2504;DP=16995;EAS_AF=0.001;AMR_AF=0.0101;AFR_AF=0.0023;EUR_AF=0.0109;SAS_AF=0.0317;AA=t|||;VT=SNP
4	176855221	rs62334820	C	T	100	PASS	AC=636;AF=0.126997;AN=5008;NS=2504;DP=15691;EAS_AF=0.1171;AMR_AF=0.1369;AFR_AF=0.0386;EUR_AF=0.1918;SAS_AF=0.183;AA=C|||;VT=SNP
4	176856505	rs79173117	G	T	100	PASS	AC=131;AF=0.0261581;AN=5008;NS=2504;DP=16729;EAS_AF=0;AMR_AF=0.0432;AFR_AF=0.0038;EUR_AF=0.0835;SAS_AF=0.0123;AA=G|||;VT=SNP
4	176857111	rs4690419	A	G	100	PASS	AC=2180;AF=0.435304;AN=5008;NS=2504;DP=11571;EAS_AF=0.5605;AMR_AF=0.6844;AFR_AF=0.1936;EUR_AF=0.6064;SAS_AF=0.2802;AA=A|||;VT=SNP
4	176857436	rs141776094	G	A	100	PASS	AC=699;AF=0.139577;AN=5008;NS=2504;DP=7456;EAS_AF=0.1716;AMR_AF=0.072;AFR_AF=0.0741;EUR_AF=0.1292;SAS_AF=0.2536;AA=G|||;VT=SNP
4	176858247	rs12498242	T	G	100	PASS	AC=475;AF=0.0948482;AN=5008;NS=2504;DP=14794;EAS_AF=0.1399;AMR_AF=0.0461;AFR_AF=0.0212;EUR_AF=0.0437;SAS_AF=0.2352;AA=T|||;VT=SNP
4	176859021	rs7663888	C	A	100	PASS	AC=1088;AF=0.217252;AN=5008;NS=2504;DP=12905;EAS_AF=0.1409;AMR_AF=0.085;AFR_AF=0.4123;EUR_AF=0.0616;SAS_AF=0.2863;AA=-|||;VT=SNP
4	176859026	rs7687921	A	T	100	PASS	AC=1072;AF=0.214058;AN=5008;NS=2504;DP=12823;EAS_AF=0.1399;AMR_AF=0.0836;AFR_AF=0.4054;EUR_AF=0.0606;SAS_AF=0.2822;AA=T|||;VT=SNP
4	176859108	rs75902705	C	T	100	PASS	AC=23;AF=0.00459265;AN=5008;NS=2504;DP=12137;EAS_AF=0;AMR_AF=0.0058;AFR_AF=0.0015;EUR_AF=0.0129;SAS_AF=0.0041;AA=C|||;VT=SNP
4	176859140	rs72704546	T	G	100	PASS	AC=96;AF=0.0191693;AN=5008;NS=2504;DP=12685;EAS_AF=0.001;AMR_AF=0.0086;AFR_AF=0;EUR_AF=0.0388;SAS_AF=0.0511;AA=T|||;VT=SNP
4	176859667	rs80258802	T	A	100	PASS	AC=573;AF=0.114417;AN=5008;NS=2504;DP=16599;EAS_AF=0.1399;AMR_AF=0.049;AFR_AF=0.0938;EUR_AF=0.0437;SAS_AF=0.2352;AA=T|||;VT=SNP
4	176859758	rs4690421	T	C	100	PASS	AC=2880;AF=0.57508;AN=5008;NS=2504;DP=16206;EAS_AF=0.7331;AMR_AF=0.7565;AFR_AF=0.2678;EUR_AF=0.7356;SAS_AF=0.5337;AA=T|||;VT=SNP
4	176859992	rs2333321	A	G	100	PASS	AC=3966;AF=0.791933;AN=5008;NS=2504;DP=14928;EAS_AF=0.874;AMR_AF=0.8401;AFR_AF=0.68;EUR_AF=0.7962;SAS_AF=0.82;AA=G|||;VT=SNP
4	176861301	rs1106568	G	A	100	PASS	AC=3487;AF=0.696286;AN=5008;NS=2504;DP=13887;EAS_AF=0.7331;AMR_AF=0.7939;AFR_AF=0.6589;EUR_AF=0.7505;SAS_AF=0.5838;AA=A|||;VT=SNP
4	176861771	rs2333323	C	A	100	PASS	AC=2155;AF=0.430312;AN=5008;NS=2504;DP=15579;EAS_AF=0.5605;AMR_AF=0.683;AFR_AF=0.1755;EUR_AF=0.6074;SAS_AF=0.2791;AA=C|||;VT=SNP
4	176861947	rs115797887	A	G	100	PASS	AC=80;AF=0.0159744;AN=5008;NS=2504;DP=15517;EAS_AF=0;AMR_AF=0.0317;AFR_AF=0.0008;EUR_AF=0.0517;SAS_AF=0.0051;AA=A|||;VT=SNP
4	176862038	rs10222704	G	A	100	PASS	AC=476;AF=0.0950479;AN=5008;NS=2504;DP=17589;EAS_AF=0.1429;AMR_AF=0.0432;AFR_AF=0.0212;EUR_AF=0.0447;SAS_AF=0.2342;AA=G|||;VT=SNP
4	176862794	rs11947548	T	C	100	PASS	AC=698;AF=0.139377;AN=5008;NS=2504;DP=17756;EAS_AF=0.1726;AMR_AF=0.0706;AFR_AF=0.0741;EUR_AF=0.1272;SAS_AF=0.2546;AA=T|||;VT=SNP
4	176863487	rs143839357	C	T	100	PASS	AC=710;AF=0.141773;AN=5008;NS=2504;DP=18813;EAS_AF=0.124;AMR_AF=0.1412;AFR_AF=0.0817;EUR_AF=0.2008;SAS_AF=0.181;AA=C|||;VT=SNP
4	176863993	rs144094776	G	A	100	PASS	AC=29;AF=0.00579073;AN=5008;NS=2504;DP=19631;EAS_AF=0;AMR_AF=0.013;AFR_AF=0.0008;EUR_AF=0.0189;SAS_AF=0;AA=G|||;VT=SNP
4	176864171	rs10866381	G	T	100	PASS	AC=320;AF=0.0638978;AN=5008;NS=2504;DP=18363;EAS_AF=0.0437;AMR_AF=0.0634;AFR_AF=0.0227;EUR_AF=0.1272;SAS_AF=0.0757;AA=G|||;VT=SNP
4	176864609	rs116044130	G	A	100	PASS	AC=682;AF=0.136182;AN=5008;NS=2504;DP=20811;EAS_AF=0.1567;AMR_AF=0.0706;AFR_AF=0.0741;EUR_AF=0.1262;SAS_AF=0.2556;AA=G|||;VT=SNP
4	176864666	rs113502851	T	C	100	PASS	AC=22;AF=0.00439297;AN=5008;NS=2504;DP=19746;EAS_AF=0;AMR_AF=0.0058;AFR_AF=0.0015;EUR_AF=0.0129;SAS_AF=0.0031;AA=T|||;VT=SNP
4	176864762	rs142330898	G	A	100	PASS	AC=33;AF=0.00658946;AN=5008;NS=2504;DP=19982;EAS_AF=0;AMR_AF=0.0101;AFR_AF=0;EUR_AF=0.0229;SAS_AF=0.0031;AA=G|||;VT=SNP
4	176865001	rs12500012	T	C	100	PASS	AC=2079;AF=0.415136;AN=5008;NS=2504;DP=18900;EAS_AF=0.5734;AMR_AF=0.67;AFR_AF=0.1142;EUR_AF=0.6074;SAS_AF=0.2802;AA=T|||;VT=SNP
4	176865038	rs62334821	G	A	100	PASS	AC=594;AF=0.11861;AN=5008;NS=2504;DP=17928;EAS_AF=0.125;AMR_AF=0.1369;AFR_AF=0.0053;EUR_AF=0.1889;SAS_AF=0.18;AA=G|||;VT=SNP
4	176865344	rs116834442	T	G	100	PASS	AC=18;AF=0.00359425;AN=5008;NS=2504;DP=12772;EAS_AF=0;AMR_AF=0.0014;AFR_AF=0;EUR_AF=0.0149;SAS_AF=0.002;AA=T|||;VT=SNP
4	176865766	rs11133120	A	T	100	PASS	AC=2001;AF=0.399561;AN=5008;NS=2504;DP=19917;EAS_AF=0.5734;AMR_AF=0.6585;AFR_AF=0.0628;EUR_AF=0.6054;SAS_AF=0.2802;AA=A|||;VT=SNP
4	176866310	rs28402107	G	A	100	PASS	AC=485;AF=0.096845;AN=5008;NS=2504;DP=16807;EAS_AF=0.1458;AMR_AF=0.0476;AFR_AF=0.0234;EUR_AF=0.0447;SAS_AF=0.2342;AA=G|||;VT=SNP
4	176866459	rs6846161	A	G	100	PASS	AC=3477;AF=0.694289;AN=5008;NS=2504;DP=15690;EAS_AF=0.7292;AMR_AF=0.7853;AFR_AF=0.6566;EUR_AF=0.7515;SAS_AF=0.5859;AA=A|||;VT=SNP
4	176866800	rs116678963	T	C	100	PASS	AC=37;AF=0.00738818;AN=5008;NS=2504;DP=12967;EAS_AF=0.001;AMR_AF=0.0115;AFR_AF=0.0129;EUR_AF=0.0089;SAS_AF=0.002;AA=t|||;VT=SNP
4	176867054	rs6852243	A	C	100	PASS	AC=135;AF=0.0269569;AN=5008;NS=2504;DP=13472;EAS_AF=0.001;AMR_AF=0.0173;AFR_AF=0.0439;EUR_AF=0.0169;SAS_AF=0.0481;AA=a|||;VT=SNP
4	176867624	rs2333324	A	G	100	PASS	AC=2104;AF=0.420128;AN=5008;NS=2504;DP=18731;EAS_AF=0.5704;AMR_AF=0.6628;AFR_AF=0.1384;EUR_AF=0.6074;SAS_AF=0.2812;AA=A|||;VT=SNP
4	176868361	rs2333325	G	A	100	PASS	AC=2149;AF=0.429113;AN=5008;NS=2504;DP=12838;EAS_AF=0.5565;AMR_AF=0.6744;AFR_AF=0.1762;EUR_AF=0.6083;SAS_AF=0.2812;AA=G|||;VT=SNP
4	176869131	rs34044173	T	C	100	PASS	AC=683;AF=0.136382;AN=5008;NS=2504;DP=19362;EAS_AF=0.1567;AMR_AF=0.0706;AFR_AF=0.0756;EUR_AF=0.1262;SAS_AF=0.2546;AA=C|||;VT=SNP
4	176869229	rs113202295	A	G	100	PASS	AC=22;AF=0.00439297;AN=5008;NS=2504;DP=19251;EAS_AF=0;AMR_AF=0.0058;AFR_AF=0.0015;EUR_AF=0.0129;SAS_AF=0.0031;AA=A|||;VT=SNP
4	176869252	rs41533650	G	A	100	PASS	AC=730;AF=0.145767;AN=5008;NS=2504;DP=19042;EAS_AF=0.126;AMR_AF=0.1571;AFR_AF=0.0817;EUR_AF=0.2068;SAS_AF=0.182;AA=G|||;VT=SNP
4	176870214	rs72704549	T	C	100	PASS	AC=93;AF=0.0185703;AN=5008;NS=2504;DP=14839;EAS_AF=0;AMR_AF=0.0115;AFR_AF=0.0189;EUR_AF=0.0149;SAS_AF=0.046;AA=T|||;VT=SNP
4	176870444	rs77676288	G	A	100	PASS	AC=130;AF=0.0259585;AN=5008;NS=2504;DP=16108;EAS_AF=0;AMR_AF=0.0173;AFR_AF=0.0439;EUR_AF=0.0149;SAS_AF=0.046;AA=G|||;VT=SNP
4	176870547	rs78562277	T	C	100	PASS	AC=1033;AF=0.20627;AN=5008;NS=2504;DP=14243;EAS_AF=0.1577;AMR_AF=0.0865;AFR_AF=0.3268;EUR_AF=0.1272;SAS_AF=0.2597;AA=C|||;VT=SNP
4	176871122	rs62340585	G	A	100	PASS	AC=729;AF=0.145567;AN=5008;NS=2504;DP=16754;EAS_AF=0.126;AMR_AF=0.1571;AFR_AF=0.0809;EUR_AF=0.2068;SAS_AF=0.182;AA=G|||;VT=SNP
4	176871657	rs72704550	T	C	100	PASS	AC=92;AF=0.0183706;AN=5008;NS=2504;DP=16263;EAS_AF=0;AMR_AF=0.0115;AFR_AF=0.0182;EUR_AF=0.0149;SAS_AF=0.046;AA=T|||;VT=SNP
4	176872651	rs78906941	C	T	100	PASS	AC=684;AF=0.136581;AN=5008;NS=2504;DP=16327;EAS_AF=0.1567;AMR_AF=0.0706;AFR_AF=0.0764;EUR_AF=0.1262;SAS_AF=0.2546;AA=C|||;VT=SNP
4	176872920	rs4690647	G	A	100	PASS	AC=2162;AF=0.431709;AN=5008;NS=2504;DP=19038;EAS_AF=0.5565;AMR_AF=0.67;AFR_AF=0.1929;EUR_AF=0.6024;SAS_AF=0.2812;AA=G|||;VT=SNP
4	176873201	rs72704551	C	T	100	PASS	AC=108;AF=0.0215655;AN=5008;NS=2504;DP=18847;EAS_AF=0.001;AMR_AF=0.013;AFR_AF=0;EUR_AF=0.0398;SAS_AF=0.0593;AA=C|||;VT=SNP
4	176873913	rs34080115	C	T	100	PASS	AC=2152;AF=0.429712;AN=5008;NS=2504;DP=15631;EAS_AF=0.5704;AMR_AF=0.6671;AFR_AF=0.1755;EUR_AF=0.6034;SAS_AF=0.2812;AA=C|||;VT=SNP
4	176873924	rs35639760	T	C	100	PASS	AC=2176;AF=0.434505;AN=5008;NS=2504;DP=15448;EAS_AF=0.5694;AMR_AF=0.67;AFR_AF=0.1929;EUR_AF=0.6034;SAS_AF=0.2812;AA=T|||;VT=SNP
4	176873926	rs62340588	G	A	100	PASS	AC=91;AF=0.0181709;AN=5008;NS=2504;DP=15436;EAS_AF=0.001;AMR_AF=0.0187;AFR_AF=0.003;EUR_AF=0.0408;SAS_AF=0.0327;AA=G|||;VT=SNP
4	176874590	rs57484452	A	G	100	PASS	AC=1285;AF=0.256589;AN=5008;NS=2504;DP=17551;EAS_AF=0.1538;AMR_AF=0.1081;AFR_AF=0.4637;EUR_AF=0.1421;SAS_AF=0.3057;AA=G|||;VT=SNP
4	176874622	rs6844913	C	T	100	PASS	AC=2155;AF=0.430312;AN=5008;NS=2504;DP=18885;EAS_AF=0.5734;AMR_AF=0.6671;AFR_AF=0.1755;EUR_AF=0.6034;SAS_AF=0.2812;AA=C|||;VT=SNP
4	176874786	rs6845325	C	G	100	PASS	AC=2139;AF=0.427117;AN=5008;NS=2504;DP=15231;EAS_AF=0.5565;AMR_AF=0.6671;AFR_AF=0.1755;EUR_AF=0.6044;SAS_AF=0.2812;AA=C|||;VT=SNP
4	176875387	rs7688623	C	T	100	PASS	AC=2134;AF=0.426118;AN=5008;NS=2504;DP=18571;EAS_AF=0.5585;AMR_AF=0.6614;AFR_AF=0.1762;EUR_AF=0.6004;SAS_AF=0.2812;AA=C|||;VT=SNP
4	176875795	rs62340589	G	C	100	PASS	AC=620;AF=0.123802;AN=5008;NS=2504;DP=20228;EAS_AF=0.129;AMR_AF=0.1513;AFR_AF=0.0053;EUR_AF=0.1998;SAS_AF=0.181;AA=G|||;VT=SNP
4	176876546	rs28469725	T	C	100	PASS	AC=681;AF=0.135982;AN=5008;NS=2504;DP=19397;EAS_AF=0.1458;AMR_AF=0.0692;AFR_AF=0.1611;EUR_AF=0.0467;SAS_AF=0.2311;AA=T|||;VT=SNP
4	176877154	rs72704553	C	G	100	PASS	AC=123;AF=0.0245607;AN=5008;NS=2504;DP=19019;EAS_AF=0;AMR_AF=0.013;AFR_AF=0.0446;EUR_AF=0.0109;SAS_AF=0.045;AA=C|||;VT=SNP
4	176877347	rs73014094	C	T	100	PASS	AC=659;AF=0.131589;AN=5008;NS=2504;DP=16547;EAS_AF=0.1458;AMR_AF=0.0663;AFR_AF=0.146;EUR_AF=0.0467;SAS_AF=0.2311;AA=C|||;VT=SNP
4	176877557	rs72704554	C	T	100	PASS	AC=123;AF=0.0245607;AN=5008;NS=2504;DP=16022;EAS_AF=0;AMR_AF=0.013;AFR_AF=0.0446;EUR_AF=0.0109;SAS_AF=0.045;AA=C|||;VT=SNP
4	176877791	rs72704555	G	A	100	PASS	AC=123;AF=0.0245607;AN=5008;NS=2504;DP=14269;EAS_AF=0;AMR_AF=0.013;AFR_AF=0.0446;EUR_AF=0.0109;SAS_AF=0.045;AA=G|||;VT=SNP
4	176877971	rs7689812	T	G	100	PASS	AC=2040;AF=0.407348;AN=5008;NS=2504;DP=15494;EAS_AF=0.3115;AMR_AF=0.1801;AFR_AF=0.6725;EUR_AF=0.1869;SAS_AF=0.5358;AA=G|||;VT=SNP
4	176878348	rs10520319	C	T	100	PASS	AC=1206;AF=0.240815;AN=5008;NS=2504;DP=15661;EAS_AF=0.1528;AMR_AF=0.1052;AFR_AF=0.4077;EUR_AF=0.1402;SAS_AF=0.3057;AA=T|||;VT=SNP
4	176878443	rs77447669	G	C	100	PASS	AC=138;AF=0.0275559;AN=5008;NS=2504;DP=17535;EAS_AF=0;AMR_AF=0.0476;AFR_AF=0.0045;EUR_AF=0.0855;SAS_AF=0.0133;AA=G|||;VT=SNP
4	176879561	rs72704557	T	C	100	PASS	AC=85;AF=0.0169728;AN=5008;NS=2504;DP=19558;EAS_AF=0;AMR_AF=0.0072;AFR_AF=0.0189;EUR_AF=0.0109;SAS_AF=0.045;AA=t|||;VT=SNP
4	176880351	rs10520320	C	T	100	PASS	AC=654;AF=0.130591;AN=5008;NS=2504;DP=18682;EAS_AF=0.1518;AMR_AF=0.072;AFR_AF=0.056;EUR_AF=0.1262;SAS_AF=0.2556;AA=C|||;VT=SNP
4	176880611	rs146838278	C	T	100	PASS	AC=54;AF=0.0107827;AN=5008;NS=2504;DP=19665;EAS_AF=0.001;AMR_AF=0.0115;AFR_AF=0.0023;EUR_AF=0.0109;SAS_AF=0.0317;AA=C|||;VT=SNP
4	176881207	rs72704558	G	A	100	PASS	AC=85;AF=0.0169728;AN=5008;NS=2504;DP=16900;EAS_AF=0;AMR_AF=0.0072;AFR_AF=0.0189;EUR_AF=0.0109;SAS_AF=0.045;AA=G|||;VT=SNP
4	176881365	rs184538147	A	G	100	PASS	AC=14;AF=0.00279553;AN=5008;NS=2504;DP=16627;EAS_AF=0;AMR_AF=0.0029;AFR_AF=0;EUR_AF=0.0109;SAS_AF=0.001;AA=A|||;VT=SNP
4	176882321	rs72704560	A	T	100	PASS	AC=108;AF=0.0215655;AN=5008;NS=2504;DP=18129;EAS_AF=0;AMR_AF=0.013;AFR_AF=0;EUR_AF=0.0408;SAS_AF=0.0593;AA=A|||;VT=SNP
4	176882409	rs75419371	G	T	100	PASS	AC=674;AF=0.134585;AN=5008;NS=2504;DP=18427;EAS_AF=0.1518;AMR_AF=0.0735;AFR_AF=0.0703;EUR_AF=0.1262;SAS_AF=0.2556;AA=G|||;VT=SNP
4	176882654	rs75503787	C	T	100	PASS	AC=121;AF=0.0241613;AN=5008;NS=2504;DP=16359;EAS_AF=0;AMR_AF=0.013;AFR_AF=0.0431;EUR_AF=0.0109;SAS_AF=0.045;AA=C|||;VT=SNP
4	176882871	rs7658712	C	T	100	PASS	AC=1238;AF=0.247204;AN=5008;NS=2504;DP=18491;EAS_AF=0.1538;AMR_AF=0.1066;AFR_AF=0.4304;EUR_AF=0.1402;SAS_AF=0.3057;AA=T|||;VT=SNP
4	176883653	rs17668900	C	A	100	PASS	AC=654;AF=0.130591;AN=5008;NS=2504;DP=21411;EAS_AF=0.1518;AMR_AF=0.072;AFR_AF=0.056;EUR_AF=0.1262;SAS_AF=0.2556;AA=C|||;VT=SNP
4	176883968	rs79711101	G	C	100	PASS	AC=668;AF=0.133387;AN=5008;NS=2504;DP=20249;EAS_AF=0.1657;AMR_AF=0.072;AFR_AF=0.056;EUR_AF=0.1262;SAS_AF=0.2556;AA=G|||;VT=SNP
4	176885354	rs13151059	C	T	100	PASS	AC=103;AF=0.0205671;AN=5008;NS=2504;DP=15499;EAS_AF=0;AMR_AF=0.0389;AFR_AF=0.0038;EUR_AF=0.0596;SAS_AF=0.0112;AA=C|||;VT=SNP
4	176885616	rs6553898	C	T	100	PASS	AC=798;AF=0.159345;AN=5008;NS=2504;DP=19079;EAS_AF=0.1419;AMR_AF=0.219;AFR_AF=0.1725;EUR_AF=0.0467;SAS_AF=0.2331;AA=C|||;VT=SNP
4	176885895	rs7656002	A	G	100	PASS	AC=1313;AF=0.262181;AN=5008;NS=2504;DP=20822;EAS_AF=0.1677;AMR_AF=0.111;AFR_AF=0.4743;EUR_AF=0.1392;SAS_AF=0.3067;AA=G|||;VT=SNP
4	176886024	rs144394993	A	G	100	PASS	AC=38;AF=0.00758786;AN=5008;NS=2504;DP=21204;EAS_AF=0;AMR_AF=0.0014;AFR_AF=0;EUR_AF=0.007;SAS_AF=0.0307;AA=A|||;VT=SNP
4	176886137	rs79374874	G	C	100	PASS	AC=20;AF=0.00399361;AN=5008;NS=2504;DP=20850;EAS_AF=0;AMR_AF=0.0043;AFR_AF=0.0008;EUR_AF=0.0129;SAS_AF=0.0031;AA=G|||;VT=SNP
4	176886877	rs56078640	T	G	100	PASS	AC=1366;AF=0.272764;AN=5008;NS=2504;DP=16803;EAS_AF=0.2282;AMR_AF=0.1037;AFR_AF=0.4675;EUR_AF=0.1372;SAS_AF=0.3149;AA=G|||;VT=SNP
4	176886985	rs181662139	G	A	100	PASS	AC=48;AF=0.00958466;AN=5008;NS=2504;DP=15781;EAS_AF=0.001;AMR_AF=0.0072;AFR_AF=0;EUR_AF=0.0219;SAS_AF=0.0204;AA=G|||;VT=SNP
4	176887161	rs1385613	T	G	100	PASS	AC=748;AF=0.149361;AN=5008;NS=2504;DP=19939;EAS_AF=0.2272;AMR_AF=0.0735;AFR_AF=0.0628;EUR_AF=0.1272;SAS_AF=0.2628;AA=T|||;VT=SNP
4	176888055	rs115405295	C	T	100	PASS	AC=24;AF=0.00479233;AN=5008;NS=2504;DP=15148;EAS_AF=0;AMR_AF=0.0029;AFR_AF=0;EUR_AF=0.0199;SAS_AF=0.002;AA=C|||;VT=SNP
4	176888465	rs77447027	A	C	100	PASS	AC=34;AF=0.00678914;AN=5008;NS=2504;DP=16572;EAS_AF=0;AMR_AF=0.0115;AFR_AF=0.0015;EUR_AF=0.0129;SAS_AF=0.0112;AA=A|||;VT=SNP
4	176889062	rs35892945	A	G	100	PASS	AC=17;AF=0.00339457;AN=5008;NS=2504;DP=17858;EAS_AF=0;AMR_AF=0.0072;AFR_AF=0.0015;EUR_AF=0.0099;SAS_AF=0;AA=A|||;VT=SNP
4	176889116	rs76663829	C	T	100	PASS	AC=21;AF=0.00419329;AN=5008;NS=2504;DP=19469;EAS_AF=0;AMR_AF=0.0043;AFR_AF=0.0008;EUR_AF=0.0139;SAS_AF=0.0031;AA=C|||;VT=SNP
4	176890658	rs12508168	G	A	100	PASS	AC=696;AF=0.138978;AN=5008;NS=2504;DP=19066;EAS_AF=0.1458;AMR_AF=0.0692;AFR_AF=0.177;EUR_AF=0.0467;SAS_AF=0.2249;AA=G|||;VT=SNP
4	176890972	rs7668242	A	T	100	PASS	AC=696;AF=0.138978;AN=5008;NS=2504;DP=17266;EAS_AF=0.1458;AMR_AF=0.0692;AFR_AF=0.177;EUR_AF=0.0467;SAS_AF=0.2249;AA=A|||;VT=SNP
4	176891628	rs17062308	G	T	100	PASS	AC=724;AF=0.144569;AN=5008;NS=2504;DP=18392;EAS_AF=0.2093;AMR_AF=0.0706;AFR_AF=0.0605;EUR_AF=0.1262;SAS_AF=0.2628;AA=G|||;VT=SNP
4	176892894	rs55671349	G	A	100	PASS	AC=1332;AF=0.265974;AN=5008;NS=2504;DP=18195;EAS_AF=0.2123;AMR_AF=0.0994;AFR_AF=0.4554;EUR_AF=0.1382;SAS_AF=0.3149;AA=A|||;VT=SNP
4	176893376	rs72704562	T	A	100	PASS	AC=293;AF=0.0585064;AN=5008;NS=2504;DP=14981;EAS_AF=0;AMR_AF=0.0504;AFR_AF=0.0953;EUR_AF=0.0775;SAS_AF=0.0552;AA=T|||;VT=SNP
4	176893575	rs17062314	T	C	100	PASS	AC=1340;AF=0.267572;AN=5008;NS=2504;DP=15119;EAS_AF=0.2192;AMR_AF=0.0994;AFR_AF=0.4667;EUR_AF=0.1551;SAS_AF=0.2832;AA=C|||;VT=SNP
4	176893603	rs7661904	G	A	100	PASS	AC=581;AF=0.116014;AN=5008;NS=2504;DP=15503;EAS_AF=0.0813;AMR_AF=0.1585;AFR_AF=0.0061;EUR_AF=0.1928;SAS_AF=0.1912;AA=G|||;VT=SNP
4	176895163	rs62340590	C	G	100	PASS	AC=648;AF=0.129393;AN=5008;NS=2504;DP=13583;EAS_AF=0.0794;AMR_AF=0.1614;AFR_AF=0.0537;EUR_AF=0.1889;SAS_AF=0.1994;AA=C|||;VT=SNP
4	176895883	rs77688426	G	C	100	PASS	AC=809;AF=0.161542;AN=5008;NS=2504;DP=19505;EAS_AF=0.2331;AMR_AF=0.0706;AFR_AF=0.1165;EUR_AF=0.1421;SAS_AF=0.2331;AA=G|||;VT=SNP
4	176895921	rs13104189	C	T	100	PASS	AC=256;AF=0.0511182;AN=5008;NS=2504;DP=19115;EAS_AF=0;AMR_AF=0.085;AFR_AF=0.0106;EUR_AF=0.1531;SAS_AF=0.0297;AA=C|||;VT=SNP
4	176896318	rs75910987	C	T	100	PASS	AC=737;AF=0.147165;AN=5008;NS=2504;DP=20386;EAS_AF=0.2321;AMR_AF=0.0692;AFR_AF=0.0628;EUR_AF=0.1421;SAS_AF=0.2342;AA=C|||;VT=SNP
4	176897697	rs7667331	A	G	100	PASS	AC=667;AF=0.133187;AN=5008;NS=2504;DP=20720;EAS_AF=0.0794;AMR_AF=0.1628;AFR_AF=0.062;EUR_AF=0.1968;SAS_AF=0.1984;AA=A|||;VT=SNP
4	176897737	rs17062332	G	T	100	PASS	AC=1338;AF=0.267173;AN=5008;NS=2504;DP=20389;EAS_AF=0.2183;AMR_AF=0.098;AFR_AF=0.4652;EUR_AF=0.1551;SAS_AF=0.2853;AA=T|||;VT=SNP
4	176897813	rs7688681	G	T	100	PASS	AC=580;AF=0.115815;AN=5008;NS=2504;DP=17507;EAS_AF=0.0794;AMR_AF=0.1585;AFR_AF=0.0045;EUR_AF=0.1889;SAS_AF=0.1984;AA=G|||;VT=SNP
4	176900701	rs74991463	G	A	100	PASS	AC=67;AF=0.0133786;AN=5008;NS=2504;DP=16416;EAS_AF=0.001;AMR_AF=0.0202;AFR_AF=0;EUR_AF=0.0487;SAS_AF=0.0031;AA=A|||;VT=SNP
4	176901015	rs78729802	G	A	100	PASS	AC=722;AF=0.144169;AN=5008;NS=2504;DP=15028;EAS_AF=0.2173;AMR_AF=0.0692;AFR_AF=0.0628;EUR_AF=0.1421;SAS_AF=0.2342;AA=G|||;VT=SNP
4	176902231	rs17062345	A	G	100	PASS	AC=832;AF=0.166134;AN=5008;NS=2504;DP=15471;EAS_AF=0.2321;AMR_AF=0.072;AFR_AF=0.1331;EUR_AF=0.1421;SAS_AF=0.2342;AA=A|||;VT=SNP
4	176902793	rs58869179	A	G	100	PASS	AC=1499;AF=0.299321;AN=5008;NS=2504;DP=18009;EAS_AF=0.2331;AMR_AF=0.1066;AFR_AF=0.5711;EUR_AF=0.1551;SAS_AF=0.2853;AA=G|||;VT=SNP
4	176903894	rs115581720	A	G	100	PASS	AC=112;AF=0.0223642;AN=5008;NS=2504;DP=17832;EAS_AF=0;AMR_AF=0.0648;AFR_AF=0.0015;EUR_AF=0.0298;SAS_AF=0.0358;AA=A|||;VT=SNP
4	176903914	rs11942788	C	G	100	PASS	AC=722;AF=0.144169;AN=5008;NS=2504;DP=17576;EAS_AF=0.2173;AMR_AF=0.0692;AFR_AF=0.0628;EUR_AF=0.1421;SAS_AF=0.2342;AA=C|||;VT=SNP
4	176904037	rs36087033	G	C	100	PASS	AC=698;AF=0.139377;AN=5008;NS=2504;DP=18262;EAS_AF=0.0813;AMR_AF=0.1628;AFR_AF=0.0847;EUR_AF=0.1958;SAS_AF=0.1984;AA=G|||;VT=SNP
4	176905338	rs7679710	A	G	100	PASS	AC=1444;AF=0.288339;AN=5008;NS=2504;DP=14760;EAS_AF=0.2331;AMR_AF=0.1009;AFR_AF=0.534;EUR_AF=0.1551;SAS_AF=0.2832;AA=G|||;VT=SNP
4	176905506	rs185040471	A	G	100	PASS	AC=22;AF=0.00439297;AN=5008;NS=2504;DP=12392;EAS_AF=0;AMR_AF=0.0043;AFR_AF=0.0008;EUR_AF=0.0129;SAS_AF=0.0051;AA=A|||;VT=SNP
4	176905663	rs75986809	T	C	100	PASS	AC=43;AF=0.00858626;AN=5008;NS=2504;DP=14341;EAS_AF=0;AMR_AF=0.0115;AFR_AF=0.0023;EUR_AF=0.0199;SAS_AF=0.0123;AA=T|||;VT=SNP
4	176905715	rs12640996	A	T	100	PASS	AC=2800;AF=0.559105;AN=5008;NS=2504;DP=15170;EAS_AF=0.62;AMR_AF=0.8141;AFR_AF=0.2761;EUR_AF=0.7853;SAS_AF=0.4652;AA=A|||;VT=SNP
4	176906498	rs35682662	A	G	100	PASS	AC=919;AF=0.183506;AN=5008;NS=2504;DP=15818;EAS_AF=0.2282;AMR_AF=0.0677;AFR_AF=0.208;EUR_AF=0.1372;SAS_AF=0.2342;AA=A|||;VT=SNP
4	176907107	rs1905832	C	T	100	PASS	AC=1903;AF=0.379992;AN=5008;NS=2504;DP=13203;EAS_AF=0.5327;AMR_AF=0.6311;AFR_AF=0.062;EUR_AF=0.5746;SAS_AF=0.274;AA=C|||;VT=SNP
4	176907299	rs116457648	T	C	100	PASS	AC=28;AF=0.00559105;AN=5008;NS=2504;DP=18286;EAS_AF=0;AMR_AF=0.0101;AFR_AF=0.0008;EUR_AF=0.0159;SAS_AF=0.0041;AA=T|||;VT=SNP
4	176907880	rs11929741	C	T	100	PASS	AC=786;AF=0.156949;AN=5008;NS=2504;DP=18252;EAS_AF=0.2292;AMR_AF=0.0634;AFR_AF=0.1127;EUR_AF=0.1362;SAS_AF=0.2301;AA=C|||;VT=SNP
4	176907975	rs150477025	T	C	100	PASS	AC=31;AF=0.0061901;AN=5008;NS=2504;DP=17829;EAS_AF=0;AMR_AF=0.0086;AFR_AF=0;EUR_AF=0.0229;SAS_AF=0.002;AA=T|||;VT=SNP
4	176909214	rs17062351	A	G	100	PASS	AC=786;AF=0.156949;AN=5008;NS=2504;DP=13796;EAS_AF=0.2292;AMR_AF=0.0634;AFR_AF=0.1127;EUR_AF=0.1362;SAS_AF=0.2301;AA=A|||;VT=SNP
4	176910069	rs7677229	A	C	100	PASS	AC=998;AF=0.199281;AN=5008;NS=2504;DP=17749;EAS_AF=0.2292;AMR_AF=0.0749;AFR_AF=0.2663;EUR_AF=0.1372;SAS_AF=0.2301;AA=C|||;VT=SNP
4	176910557	rs73873543	C	T	100	PASS	AC=786;AF=0.156949;AN=5008;NS=2504;DP=13453;EAS_AF=0.2292;AMR_AF=0.0634;AFR_AF=0.1127;EUR_AF=0.1362;SAS_AF=0.2301;AA=C|||;VT=SNP
4	176910570	rs71613770	G	C	100	PASS	AC=786;AF=0.156949;AN=5008;NS=2504;DP=14003;EAS_AF=0.2292;AMR_AF=0.0634;AFR_AF=0.1127;EUR_AF=0.1362;SAS_AF=0.2301;AA=G|||;VT=SNP
4	176911225	rs62340604	A	G	100	PASS	AC=673;AF=0.134385;AN=5008;NS=2504;DP=18330;EAS_AF=0.0774;AMR_AF=0.17;AFR_AF=0.062;EUR_AF=0.2078;SAS_AF=0.1902;AA=A|||;VT=SNP
4	176911624	rs34103959	A	G	100	PASS	AC=914;AF=0.182508;AN=5008;NS=2504;DP=17351;EAS_AF=0.2292;AMR_AF=0.0677;AFR_AF=0.2073;EUR_AF=0.1362;SAS_AF=0.2301;AA=A|||;VT=SNP
4	176913155	rs13151378	C	T	100	PASS	AC=786;AF=0.156949;AN=5008;NS=2504;DP=12929;EAS_AF=0.2292;AMR_AF=0.0634;AFR_AF=0.1127;EUR_AF=0.1362;SAS_AF=0.2301;AA=C|||;VT=SNP
4	176913866	rs62340606	T	C	100	PASS	AC=595;AF=0.11881;AN=5008;NS=2504;DP=16124;EAS_AF=0.0774;AMR_AF=0.1671;AFR_AF=0.0045;EUR_AF=0.2078;SAS_AF=0.1902;AA=T|||;VT=SNP
4	176914236	rs13105861	G	C	100	PASS	AC=914;AF=0.182508;AN=5008;NS=2504;DP=13077;EAS_AF=0.2292;AMR_AF=0.0677;AFR_AF=0.2073;EUR_AF=0.1362;SAS_AF=0.2301;AA=G|||;VT=SNP
4	176914293	rs112013330	C	T	100	PASS	AC=72;AF=0.014377;AN=5008;NS=2504;DP=12327;EAS_AF=0;AMR_AF=0.0375;AFR_AF=0.003;EUR_AF=0.0388;SAS_AF=0.0031;AA=C|||;VT=SNP
4	176915759	rs62340607	G	T	100	PASS	AC=584;AF=0.116613;AN=5008;NS=2504;DP=18156;EAS_AF=0.0774;AMR_AF=0.1671;AFR_AF=0.0045;EUR_AF=0.2078;SAS_AF=0.1789;AA=G|||;VT=SNP
4	176916614	rs67507321	C	T	100	PASS	AC=317;AF=0.0632987;AN=5008;NS=2504;DP=17819;EAS_AF=0;AMR_AF=0.0879;AFR_AF=0.0106;EUR_AF=0.1839;SAS_AF=0.0583;AA=C|||;VT=SNP
4	176917023	rs138951080	G	A	100	PASS	AC=20;AF=0.00399361;AN=5008;NS=2504;DP=17531;EAS_AF=0;AMR_AF=0.0058;AFR_AF=0;EUR_AF=0.0139;SAS_AF=0.002;AA=A|||;VT=SNP
4	176917085	rs7681853	T	C	100	PASS	AC=888;AF=0.177316;AN=5008;NS=2504;DP=16241;EAS_AF=0.0774;AMR_AF=0.1844;AFR_AF=0.2057;EUR_AF=0.2117;SAS_AF=0.2014;AA=T|||;VT=SNP
4	176917415	rs11939409	A	C	100	PASS	AC=937;AF=0.187101;AN=5008;NS=2504;DP=16920;EAS_AF=0.2302;AMR_AF=0.0692;AFR_AF=0.2247;EUR_AF=0.1372;SAS_AF=0.227;AA=A|||;VT=SNP
4	176917578	rs62340608	A	T	100	PASS	AC=962;AF=0.192093;AN=5008;NS=2504;DP=18105;EAS_AF=0.0774;AMR_AF=0.1844;AFR_AF=0.239;EUR_AF=0.2187;SAS_AF=0.2249;AA=A|||;VT=SNP
4	176917658	rs11935765	C	T	100	PASS	AC=1906;AF=0.380591;AN=5008;NS=2504;DP=18071;EAS_AF=0.2956;AMR_AF=0.2594;AFR_AF=0.4758;EUR_AF=0.3549;SAS_AF=0.4519;AA=T|||;VT=SNP
4	176918624	rs78811710	T	C	100	PASS	AC=95;AF=0.0189696;AN=5008;NS=2504;DP=17843;EAS_AF=0.001;AMR_AF=0.0144;AFR_AF=0.0038;EUR_AF=0.0258;SAS_AF=0.0542;AA=T|||;VT=SNP
4	176918683	rs62340609	C	T	100	PASS	AC=705;AF=0.140775;AN=5008;NS=2504;DP=17369;EAS_AF=0.0774;AMR_AF=0.17;AFR_AF=0.0855;EUR_AF=0.2068;SAS_AF=0.1922;AA=C|||;VT=SNP
4	176918741	rs7675676	G	A	100	PASS	AC=1907;AF=0.380791;AN=5008;NS=2504;DP=17093;EAS_AF=0.2956;AMR_AF=0.2594;AFR_AF=0.4758;EUR_AF=0.3549;SAS_AF=0.453;AA=A|||;VT=SNP
4	176919056	rs55944017	C	T	100	PASS	AC=596;AF=0.11901;AN=5008;NS=2504;DP=19828;EAS_AF=0.0764;AMR_AF=0.1686;AFR_AF=0.0053;EUR_AF=0.2068;SAS_AF=0.1912;AA=C|||;VT=SNP
4	176919065	rs7677621	C	T	100	PASS	AC=1884;AF=0.376198;AN=5008;NS=2504;DP=19822;EAS_AF=0.2956;AMR_AF=0.2579;AFR_AF=0.4607;EUR_AF=0.3549;SAS_AF=0.4509;AA=T|||;VT=SNP
4	176919813	rs35392007	C	T	100	PASS	AC=775;AF=0.154752;AN=5008;NS=2504;DP=15369;EAS_AF=0.2192;AMR_AF=0.0634;AFR_AF=0.1142;EUR_AF=0.1362;SAS_AF=0.227;AA=C|||;VT=SNP
4	176920042	rs34508445	A	G	100	PASS	AC=905;AF=0.180711;AN=5008;NS=2504;DP=16059;EAS_AF=0.2192;AMR_AF=0.0677;AFR_AF=0.2103;EUR_AF=0.1362;SAS_AF=0.227;AA=A|||;VT=SNP
4	176920237	rs143064823	T	A	100	PASS	AC=22;AF=0.00439297;AN=5008;NS=2504;DP=20267;EAS_AF=0;AMR_AF=0.0058;AFR_AF=0.0008;EUR_AF=0.0129;SAS_AF=0.0041;AA=T|||;VT=SNP
4	176920635	rs74526140	G	A	100	PASS	AC=20;AF=0.00399361;AN=5008;NS=2504;DP=18619;EAS_AF=0;AMR_AF=0.0043;AFR_AF=0.0008;EUR_AF=0.0129;SAS_AF=0.0031;AA=G|||;VT=SNP
4	176920660	rs59118816	C	T	100	PASS	AC=1143;AF=0.228235;AN=5008;NS=2504;DP=18711;EAS_AF=0.2192;AMR_AF=0.0821;AFR_AF=0.3555;EUR_AF=0.1471;SAS_AF=0.2526;AA=C|||;VT=SNP
4	176921144	rs138201417	C	A	100	PASS	AC=17;AF=0.00339457;AN=5008;NS=2504;DP=18758;EAS_AF=0;AMR_AF=0;AFR_AF=0;EUR_AF=0.0169;SAS_AF=0;AA=C|||;VT=SNP
4	176921406	rs1351983	T	A	100	PASS	AC=4213;AF=0.841254;AN=5008;NS=2504;DP=19156;EAS_AF=0.8413;AMR_AF=0.9135;AFR_AF=0.8169;EUR_AF=0.9354;SAS_AF=0.726;AA=A|||;VT=SNP
4	176921828	rs149593674	T	C	100	PASS	AC=20;AF=0.00399361;AN=5008;NS=2504;DP=16971;EAS_AF=0;AMR_AF=0.0058;AFR_AF=0;EUR_AF=0.0139;SAS_AF=0.002;AA=T|||;VT=SNP
4	176921886	rs74476725	G	A	100	PASS	AC=18;AF=0.00359425;AN=5008;NS=2504;DP=16229;EAS_AF=0;AMR_AF=0.0029;AFR_AF=0;EUR_AF=0.0129;SAS_AF=0.0031;AA=G|||;VT=SNP
4	176922125	rs79130877	G	A	100	PASS	AC=41;AF=0.0081869;AN=5008;NS=2504;DP=18060;EAS_AF=0.002;AMR_AF=0.0115;AFR_AF=0.0015;EUR_AF=0.0199;SAS_AF=0.0092;AA=G|||;VT=SNP
4	176922165	rs76386124	A	T	100	PASS	AC=115;AF=0.0229633;AN=5008;NS=2504;DP=17883;EAS_AF=0;AMR_AF=0.0331;AFR_AF=0.0038;EUR_AF=0.0716;SAS_AF=0.0153;AA=A|||;VT=SNP
4	176922278	rs6553899	A	G	100	PASS	AC=3348;AF=0.66853;AN=5008;NS=2504;DP=17998;EAS_AF=0.6984;AMR_AF=0.7392;AFR_AF=0.6921;EUR_AF=0.6938;SAS_AF=0.5297;AA=G|||;VT=SNP
4	176922506	rs146891376	G	A	100	PASS	AC=18;AF=0.00359425;AN=5008;NS=2504;DP=17676;EAS_AF=0;AMR_AF=0.0072;AFR_AF=0;EUR_AF=0.0089;SAS_AF=0.0041;AA=G|||;VT=SNP
4	176922769	rs6813460	C	G	100	PASS	AC=3719;AF=0.742612;AN=5008;NS=2504;DP=15447;EAS_AF=0.7688;AMR_AF=0.8804;AFR_AF=0.5749;EUR_AF=0.9205;SAS_AF=0.6616;AA=C|||;VT=SNP
4	176924103	rs4690651	T	C	100	PASS	AC=3988;AF=0.796326;AN=5008;NS=2504;DP=16591;EAS_AF=0.7609;AMR_AF=0.9035;AFR_AF=0.7103;EUR_AF=0.9533;SAS_AF=0.7117;AA=C|||;VT=SNP
4	176924716	rs1471797	C	T	100	PASS	AC=3397;AF=0.678315;AN=5008;NS=2504;DP=19081;EAS_AF=0.6498;AMR_AF=0.7305;AFR_AF=0.6793;EUR_AF=0.7535;SAS_AF=0.592;AA=T|||;VT=SNP
4	176924932	rs115264534	G	C	100	PASS	AC=45;AF=0.00898562;AN=5008;NS=2504;DP=17396;EAS_AF=0;AMR_AF=0.0086;AFR_AF=0.0023;EUR_AF=0.0249;SAS_AF=0.0112;AA=G|||;VT=SNP
4	176925446	rs62340611	A	G	100	PASS	AC=572;AF=0.114217;AN=5008;NS=2504;DP=13633;EAS_AF=0.1111;AMR_AF=0.1729;AFR_AF=0.0166;EUR_AF=0.1998;SAS_AF=0.1196;AA=A|||;VT=SNP
4	176925934	rs146107081	T	A	100	PASS	AC=50;AF=0.00998403;AN=5008;NS=2504;DP=13994;EAS_AF=0;AMR_AF=0.0159;AFR_AF=0;EUR_AF=0.0358;SAS_AF=0.0031;AA=T|||;VT=SNP
4	176926106	rs6811277	A	T	100	PASS	AC=3160;AF=0.63099;AN=5008;NS=2504;DP=16134;EAS_AF=0.6498;AMR_AF=0.7161;AFR_AF=0.5219;EUR_AF=0.7465;SAS_AF=0.5798;AA=A|||;VT=SNP
4	176926946	rs1471798	A	G	100	PASS	AC=3991;AF=0.796925;AN=5008;NS=2504;DP=19030;EAS_AF=0.7609;AMR_AF=0.9035;AFR_AF=0.7126;EUR_AF=0.9533;SAS_AF=0.7117;AA=G|||;VT=SNP
4	176927148	rs13138530	A	G	100	PASS	AC=702;AF=0.140176;AN=5008;NS=2504;DP=16670;EAS_AF=0.1121;AMR_AF=0.1816;AFR_AF=0.1014;EUR_AF=0.2078;SAS_AF=0.1227;AA=A|||;VT=SNP
4	176927559	rs62340612	A	G	100	PASS	AC=1961;AF=0.391573;AN=5008;NS=2504;DP=16722;EAS_AF=0.4722;AMR_AF=0.6182;AFR_AF=0.093;EUR_AF=0.5974;SAS_AF=0.3395;AA=A|||;VT=SNP
4	176928683	rs34540823	C	T	100	PASS	AC=577;AF=0.115216;AN=5008;NS=2504;DP=15409;EAS_AF=0.1121;AMR_AF=0.1729;AFR_AF=0.0174;EUR_AF=0.1998;SAS_AF=0.1227;AA=C|||;VT=SNP
4	176929044	rs7690984	T	C	100	PASS	AC=3989;AF=0.796526;AN=5008;NS=2504;DP=16751;EAS_AF=0.7609;AMR_AF=0.9035;AFR_AF=0.7103;EUR_AF=0.9533;SAS_AF=0.7127;AA=C|||;VT=SNP
4	176929132	rs7691154	T	C	100	PASS	AC=2187;AF=0.436701;AN=5008;NS=2504;DP=17404;EAS_AF=0.4752;AMR_AF=0.5951;AFR_AF=0.264;EUR_AF=0.6004;SAS_AF=0.3497;AA=T|||;VT=SNP
4	176930304	rs11942419	A	T	100	PASS	AC=899;AF=0.179513;AN=5008;NS=2504;DP=16349;EAS_AF=0.1905;AMR_AF=0.0836;AFR_AF=0.2209;EUR_AF=0.1362;SAS_AF=0.2249;AA=A|||;VT=SNP
4	176931202	rs901114	G	A	100	PASS	AC=696;AF=0.138978;AN=5008;NS=2504;DP=18776;EAS_AF=0.1121;AMR_AF=0.1816;AFR_AF=0.0983;EUR_AF=0.2068;SAS_AF=0.1217;AA=G|||;VT=SNP
4	176931216	rs1078838	T	A	100	PASS	AC=3122;AF=0.623403;AN=5008;NS=2504;DP=18888;EAS_AF=0.6488;AMR_AF=0.7161;AFR_AF=0.4962;EUR_AF=0.7455;SAS_AF=0.5777;AA=T|||;VT=SNP
4	176931472	rs1078837	T	C	100	PASS	AC=573;AF=0.114417;AN=5008;NS=2504;DP=19367;EAS_AF=0.1121;AMR_AF=0.1729;AFR_AF=0.0151;EUR_AF=0.1998;SAS_AF=0.1217;AA=T|||;VT=SNP
4	176931808	rs2333336	A	G	100	PASS	AC=2991;AF=0.597244;AN=5008;NS=2504;DP=18571;EAS_AF=0.5694;AMR_AF=0.8141;AFR_AF=0.4289;EUR_AF=0.8171;SAS_AF=0.4734;AA=G|||;VT=SNP
4	176932145	rs34399390	G	A	100	PASS	AC=576;AF=0.115016;AN=5008;NS=2504;DP=17754;EAS_AF=0.1121;AMR_AF=0.1729;AFR_AF=0.0174;EUR_AF=0.1998;SAS_AF=0.1217;AA=G|||;VT=SNP
4	176932710	rs4690652	C	T	100	PASS	AC=967;AF=0.193091;AN=5008;NS=2504;DP=16872;EAS_AF=0.2103;AMR_AF=0.4294;AFR_AF=0.0219;EUR_AF=0.2465;SAS_AF=0.184;AA=C|||;VT=SNP
4	176932795	rs2333337	G	C	100	PASS	AC=2988;AF=0.596645;AN=5008;NS=2504;DP=17839;EAS_AF=0.5655;AMR_AF=0.8141;AFR_AF=0.4297;EUR_AF=0.8171;SAS_AF=0.4734;AA=G|||;VT=SNP
4	176933172	rs34360780	C	T	100	PASS	AC=577;AF=0.115216;AN=5008;NS=2504;DP=17144;EAS_AF=0.1121;AMR_AF=0.1729;AFR_AF=0.0174;EUR_AF=0.1998;SAS_AF=0.1227;AA=C|||;VT=SNP
4	176933403	rs4690653	T	C	100	PASS	AC=2392;AF=0.477636;AN=5008;NS=2504;DP=17666;EAS_AF=0.4534;AMR_AF=0.6369;AFR_AF=0.4054;EUR_AF=0.6103;SAS_AF=0.3507;AA=T|||;VT=SNP
4	176933598	rs62340614	A	G	100	PASS	AC=2398;AF=0.478834;AN=5008;NS=2504;DP=17399;EAS_AF=0.4544;AMR_AF=0.6398;AFR_AF=0.4047;EUR_AF=0.6133;SAS_AF=0.3517;AA=A|||;VT=SNP
4	176933602	rs4690422	T	C	100	PASS	AC=2398;AF=0.478834;AN=5008;NS=2504;DP=17508;EAS_AF=0.4544;AMR_AF=0.6398;AFR_AF=0.4047;EUR_AF=0.6133;SAS_AF=0.3517;AA=T|||;VT=SNP
4	176933646	rs78223062	G	A	100	PASS	AC=124;AF=0.0247604;AN=5008;NS=2504;DP=17416;EAS_AF=0;AMR_AF=0.0346;AFR_AF=0.0083;EUR_AF=0.0726;SAS_AF=0.0164;AA=G|||;VT=SNP
4	176934309	rs62340615	T	C	100	PASS	AC=568;AF=0.113419;AN=5008;NS=2504;DP=15529;EAS_AF=0.1121;AMR_AF=0.1715;AFR_AF=0.0121;EUR_AF=0.1998;SAS_AF=0.1217;AA=T|||;VT=SNP
4	176934379	rs2877910	T	C	100	PASS	AC=2888;AF=0.576677;AN=5008;NS=2504;DP=15802;EAS_AF=0.5655;AMR_AF=0.8098;AFR_AF=0.357;EUR_AF=0.8171;SAS_AF=0.4724;AA=C|||;VT=SNP
4	176934531	rs115815234	C	T	100	PASS	AC=10;AF=0.00199681;AN=5008;NS=2504;DP=18060;EAS_AF=0;AMR_AF=0.0043;AFR_AF=0;EUR_AF=0.007;SAS_AF=0;AA=C|||;VT=SNP
4	176934809	rs34796721	G	C	100	PASS	AC=904;AF=0.180511;AN=5008;NS=2504;DP=21792;EAS_AF=0.1944;AMR_AF=0.0836;AFR_AF=0.2216;EUR_AF=0.1362;SAS_AF=0.2249;AA=G|||;VT=SNP
4	176934859	rs13111443	T	C	100	PASS	AC=569;AF=0.113618;AN=5008;NS=2504;DP=22184;EAS_AF=0.1121;AMR_AF=0.1729;AFR_AF=0.0121;EUR_AF=0.1998;SAS_AF=0.1217;AA=T|||;VT=SNP
4	176934889	rs13129726	G	C	100	PASS	AC=568;AF=0.113419;AN=5008;NS=2504;DP=22438;EAS_AF=0.1121;AMR_AF=0.1715;AFR_AF=0.0121;EUR_AF=0.1998;SAS_AF=0.1217;AA=C|||;VT=SNP
4	176935634	rs4536875	G	A	100	PASS	AC=2254;AF=0.45008;AN=5008;NS=2504;DP=16645;EAS_AF=0.4534;AMR_AF=0.634;AFR_AF=0.3033;EUR_AF=0.6103;SAS_AF=0.3497;AA=g|||;VT=SNP
4	176935913	rs997780	C	A	100	PASS	AC=3062;AF=0.611422;AN=5008;NS=2504;DP=15625;EAS_AF=0.5665;AMR_AF=0.8184;AFR_AF=0.4834;EUR_AF=0.8171;SAS_AF=0.4724;AA=a|||;VT=SNP
4	176936038	rs997779	A	C	100	PASS	AC=569;AF=0.113618;AN=5008;NS=2504;DP=15286;EAS_AF=0.1131;AMR_AF=0.1715;AFR_AF=0.0121;EUR_AF=0.1998;SAS_AF=0.1217;AA=a|||;VT=SNP
4	176936233	rs998297	G	T	100	PASS	AC=569;AF=0.113618;AN=5008;NS=2504;DP=14254;EAS_AF=0.1131;AMR_AF=0.1715;AFR_AF=0.0121;EUR_AF=0.1998;SAS_AF=0.1217;AA=g|||;VT=SNP
4	176936342	rs146502544	T	C	100	PASS	AC=23;AF=0.00459265;AN=5008;NS=2504;DP=16723;EAS_AF=0;AMR_AF=0.0029;AFR_AF=0;EUR_AF=0.0189;SAS_AF=0.002;AA=t|||;VT=SNP
4	176936721	rs62340616	C	T	100	PASS	AC=569;AF=0.113618;AN=5008;NS=2504;DP=15709;EAS_AF=0.1131;AMR_AF=0.1715;AFR_AF=0.0121;EUR_AF=0.1998;SAS_AF=0.1217;AA=c|||;VT=SNP
4	176937814	rs13133515	T	G	100	PASS	AC=530;AF=0.105831;AN=5008;NS=2504;DP=19446;EAS_AF=0.1944;AMR_AF=0.0562;AFR_AF=0.0061;EUR_AF=0.1014;SAS_AF=0.1892;AA=t|||;VT=SNP
4	176939475	rs62340618	T	A	100	PASS	AC=569;AF=0.113618;AN=5008;NS=2504;DP=6426;EAS_AF=0.1131;AMR_AF=0.1715;AFR_AF=0.0121;EUR_AF=0.1998;SAS_AF=0.1217;AA=t|||;VT=SNP
4	176939748	rs13127146	G	T	100	PASS	AC=569;AF=0.113618;AN=5008;NS=2504;DP=12389;EAS_AF=0.1131;AMR_AF=0.1715;AFR_AF=0.0121;EUR_AF=0.1998;SAS_AF=0.1217;AA=g|||;VT=SNP
4	176939771	rs13127158	G	A	100	PASS	AC=3068;AF=0.61262;AN=5008;NS=2504;DP=12970;EAS_AF=0.5665;AMR_AF=0.8199;AFR_AF=0.4834;EUR_AF=0.8181;SAS_AF=0.4765;AA=a|||;VT=SNP
4	176939794	rs62340619	G	A	100	PASS	AC=2329;AF=0.465056;AN=5008;NS=2504;DP=12899;EAS_AF=0.4534;AMR_AF=0.6412;AFR_AF=0.3464;EUR_AF=0.6183;SAS_AF=0.3548;AA=a|||;VT=SNP
4	176939908	rs13127568	G	A	100	PASS	AC=569;AF=0.113618;AN=5008;NS=2504;DP=15480;EAS_AF=0.1131;AMR_AF=0.1715;AFR_AF=0.0121;EUR_AF=0.1998;SAS_AF=0.1217;AA=g|||;VT=SNP
4	176940236	rs34297486	G	A	100	PASS	AC=2899;AF=0.578874;AN=5008;NS=2504;DP=13576;EAS_AF=0.5665;AMR_AF=0.8112;AFR_AF=0.3601;EUR_AF=0.8181;SAS_AF=0.4765;AA=a|||;VT=SNP
4	176940335	rs62340636	G	T	100	PASS	AC=2499;AF=0.499002;AN=5008;NS=2504;DP=15019;EAS_AF=0.4534;AMR_AF=0.6455;AFR_AF=0.4728;EUR_AF=0.6183;SAS_AF=0.3548;AA=t|||;VT=SNP
4	176940679	rs34987806	A	G	100	PASS	AC=577;AF=0.115216;AN=5008;NS=2504;DP=18526;EAS_AF=0.1131;AMR_AF=0.1729;AFR_AF=0.0121;EUR_AF=0.2008;SAS_AF=0.1278;AA=a|||;VT=SNP
4	176941309	rs1564880	T	C	100	PASS	AC=3047;AF=0.608427;AN=5008;NS=2504;DP=18167;EAS_AF=0.5665;AMR_AF=0.8141;AFR_AF=0.4781;EUR_AF=0.8111;SAS_AF=0.4734;AA=t|||;VT=SNP
4	176941460	rs62340637	A	T	100	PASS	AC=569;AF=0.113618;AN=5008;NS=2504;DP=17170;EAS_AF=0.1131;AMR_AF=0.1744;AFR_AF=0.0098;EUR_AF=0.2008;SAS_AF=0.1217;AA=a|||;VT=SNP
4	176941631	rs1021226	C	A	100	PASS	AC=2261;AF=0.451478;AN=5008;NS=2504;DP=18185;EAS_AF=0.4534;AMR_AF=0.6326;AFR_AF=0.3086;EUR_AF=0.6103;SAS_AF=0.3507;AA=a|||;VT=SNP
4	176941684	rs56288639	A	G	100	PASS	AC=675;AF=0.134784;AN=5008;NS=2504;DP=18048;EAS_AF=0.1131;AMR_AF=0.1787;AFR_AF=0.0855;EUR_AF=0.2008;SAS_AF=0.1247;AA=a|||;VT=SNP
4	176942358	rs11937076	G	C	100	PASS	AC=752;AF=0.15016;AN=5008;NS=2504;DP=15678;EAS_AF=0.1815;AMR_AF=0.0692;AFR_AF=0.1793;EUR_AF=0.1004;SAS_AF=0.1871;AA=g|||;VT=SNP
4	176942410	rs12650745	C	A	100	PASS	AC=2875;AF=0.574081;AN=5008;NS=2504;DP=15856;EAS_AF=0.7044;AMR_AF=0.6859;AFR_AF=0.3079;EUR_AF=0.6501;SAS_AF=0.6421;AA=c|||;VT=SNP
4	176943094	rs35592090	C	T	100	PASS	AC=780;AF=0.155751;AN=5008;NS=2504;DP=20299;EAS_AF=0.1121;AMR_AF=0.1945;AFR_AF=0.1422;EUR_AF=0.2197;SAS_AF=0.1258;AA=t|||;VT=SNP
4	176943837	rs57373965	C	A	100	PASS	AC=513;AF=0.102436;AN=5008;NS=2504;DP=19354;EAS_AF=0.248;AMR_AF=0.0764;AFR_AF=0.0136;EUR_AF=0.1113;SAS_AF=0.0818;AA=c|||;VT=SNP
4	176945263	rs6553901	A	G	100	PASS	AC=3783;AF=0.755391;AN=5008;NS=2504;DP=19656;EAS_AF=0.8879;AMR_AF=0.7622;AFR_AF=0.5598;EUR_AF=0.7644;SAS_AF=0.8691;AA=A|||;VT=SNP
4	176945267	rs2333388	C	T	100	PASS	AC=3726;AF=0.74401;AN=5008;NS=2504;DP=19427;EAS_AF=0.8879;AMR_AF=0.7565;AFR_AF=0.5197;EUR_AF=0.7644;SAS_AF=0.8691;AA=C|||;VT=SNP
4	176945353	rs80170323	T	C	100	PASS	AC=25;AF=0.00499201;AN=5008;NS=2504;DP=17521;EAS_AF=0;AMR_AF=0.0029;AFR_AF=0;EUR_AF=0.0209;SAS_AF=0.002;AA=T|||;VT=SNP
4	176945427	rs12504904	T	G	100	PASS	AC=862;AF=0.172125;AN=5008;NS=2504;DP=18026;EAS_AF=0.247;AMR_AF=0.0648;AFR_AF=0.171;EUR_AF=0.0437;SAS_AF=0.3047;AA=T|||;VT=SNP
4	176945663	rs11728627	A	C	100	PASS	AC=3867;AF=0.772165;AN=5008;NS=2504;DP=18947;EAS_AF=0.8879;AMR_AF=0.7637;AFR_AF=0.6142;EUR_AF=0.7734;SAS_AF=0.8712;AA=A|||;VT=SNP
4	176946226	rs11133122	G	A	100	PASS	AC=3732;AF=0.745208;AN=5008;NS=2504;DP=17108;EAS_AF=0.8879;AMR_AF=0.7579;AFR_AF=0.5212;EUR_AF=0.7654;SAS_AF=0.8712;AA=G|||;VT=SNP
4	176946290	rs35534245	C	T	100	PASS	AC=967;AF=0.193091;AN=5008;NS=2504;DP=15702;EAS_AF=0.1677;AMR_AF=0.0865;AFR_AF=0.2837;EUR_AF=0.1362;SAS_AF=0.2311;AA=C|||;VT=SNP
4	176946345	rs17612423	T	C	100	PASS	AC=641;AF=0.127995;AN=5008;NS=2504;DP=16404;EAS_AF=0.1121;AMR_AF=0.1873;AFR_AF=0.0454;EUR_AF=0.2127;SAS_AF=0.1268;AA=T|||;VT=SNP
4	176946414	rs34107438	C	T	100	PASS	AC=616;AF=0.123003;AN=5008;NS=2504;DP=15361;EAS_AF=0.1121;AMR_AF=0.1873;AFR_AF=0.0287;EUR_AF=0.2127;SAS_AF=0.1237;AA=C|||;VT=SNP
4	176946805	rs35685114	T	A	100	PASS	AC=964;AF=0.192492;AN=5008;NS=2504;DP=16952;EAS_AF=0.1677;AMR_AF=0.0865;AFR_AF=0.2814;EUR_AF=0.1362;SAS_AF=0.2311;AA=t|||;VT=SNP
4	176947367	rs6839645	T	C	100	PASS	AC=2492;AF=0.497604;AN=5008;NS=2504;DP=16403;EAS_AF=0.5198;AMR_AF=0.3429;AFR_AF=0.5182;EUR_AF=0.4026;SAS_AF=0.6544;AA=C|||;VT=SNP
4	176947515	rs7687100	T	A	100	PASS	AC=1974;AF=0.394169;AN=5008;NS=2504;DP=19120;EAS_AF=0.4772;AMR_AF=0.6095;AFR_AF=0.1104;EUR_AF=0.5825;SAS_AF=0.3456;AA=T|||;VT=SNP
4	176947606	rs7682277	A	C	100	PASS	AC=1979;AF=0.395168;AN=5008;NS=2504;DP=19139;EAS_AF=0.4782;AMR_AF=0.6081;AFR_AF=0.1135;EUR_AF=0.5835;SAS_AF=0.3456;AA=A|||;VT=SNP
4	176948024	rs12508038	T	C	100	PASS	AC=2492;AF=0.497604;AN=5008;NS=2504;DP=17547;EAS_AF=0.5228;AMR_AF=0.3429;AFR_AF=0.5189;EUR_AF=0.4026;SAS_AF=0.6503;AA=T|||;VT=SNP
4	176948503	rs13135804	T	C	100	PASS	AC=2491;AF=0.497404;AN=5008;NS=2504;DP=13097;EAS_AF=0.5228;AMR_AF=0.3429;AFR_AF=0.5182;EUR_AF=0.4026;SAS_AF=0.6503;AA=C|||;VT=SNP
4	176948568	rs62340641	A	G	100	PASS	AC=582;AF=0.116214;AN=5008;NS=2504;DP=11905;EAS_AF=0.1101;AMR_AF=0.183;AFR_AF=0.0083;EUR_AF=0.2157;SAS_AF=0.1186;AA=A|||;VT=SNP
4	176948626	rs62340642	A	T	100	PASS	AC=2463;AF=0.491813;AN=5008;NS=2504;DP=9618;EAS_AF=0.5139;AMR_AF=0.3429;AFR_AF=0.5061;EUR_AF=0.4026;SAS_AF=0.6472;AA=A|||;VT=SNP
4	176948912	rs35986071	A	G	100	PASS	AC=2491;AF=0.497404;AN=5008;NS=2504;DP=12744;EAS_AF=0.5228;AMR_AF=0.3429;AFR_AF=0.5182;EUR_AF=0.4026;SAS_AF=0.6503;AA=G|||;VT=SNP
4	176948945	rs34043107	A	G	100	PASS	AC=2491;AF=0.497404;AN=5008;NS=2504;DP=13100;EAS_AF=0.5228;AMR_AF=0.3429;AFR_AF=0.5182;EUR_AF=0.4026;SAS_AF=0.6503;AA=A|||;VT=SNP
4	176948973	rs34017733	C	T	100	PASS	AC=2491;AF=0.497404;AN=5008;NS=2504;DP=13937;EAS_AF=0.5228;AMR_AF=0.3429;AFR_AF=0.5182;EUR_AF=0.4026;SAS_AF=0.6503;AA=T|||;VT=SNP
4	176949098	rs72704584	A	C	100	PASS	AC=890;AF=0.177716;AN=5008;NS=2504;DP=14924;EAS_AF=0.244;AMR_AF=0.0663;AFR_AF=0.1891;EUR_AF=0.0437;SAS_AF=0.3108;AA=A|||;VT=SNP
4	176949208	rs11939200	G	A	100	PASS	AC=2491;AF=0.497404;AN=5008;NS=2504;DP=15544;EAS_AF=0.5228;AMR_AF=0.3429;AFR_AF=0.5182;EUR_AF=0.4026;SAS_AF=0.6503;AA=G|||;VT=SNP
4	176949352	rs11936134	T	C	100	PASS	AC=2492;AF=0.497604;AN=5008;NS=2504;DP=15095;EAS_AF=0.5228;AMR_AF=0.3429;AFR_AF=0.5182;EUR_AF=0.4026;SAS_AF=0.6513;AA=C|||;VT=SNP
4	176949758	rs12504354	T	C	100	PASS	AC=2491;AF=0.497404;AN=5008;NS=2504;DP=16880;EAS_AF=0.5228;AMR_AF=0.3429;AFR_AF=0.5182;EUR_AF=0.4026;SAS_AF=0.6503;AA=C|||;VT=SNP
4	176949847	rs34042730	C	T	100	PASS	AC=2491;AF=0.497404;AN=5008;NS=2504;DP=17372;EAS_AF=0.5228;AMR_AF=0.3429;AFR_AF=0.5182;EUR_AF=0.4026;SAS_AF=0.6503;AA=A|||;VT=SNP
4	176950029	rs11133123	T	C	100	PASS	AC=1978;AF=0.394968;AN=5008;NS=2504;DP=17817;EAS_AF=0.4772;AMR_AF=0.6095;AFR_AF=0.1135;EUR_AF=0.5825;SAS_AF=0.3456;AA=T|||;VT=SNP
4	176950394	rs7683378	G	T	100	PASS	AC=2499;AF=0.499002;AN=5008;NS=2504;DP=16474;EAS_AF=0.5397;AMR_AF=0.3401;AFR_AF=0.5174;EUR_AF=0.3956;SAS_AF=0.6513;AA=G|||;VT=SNP
4	176950628	rs12647494	G	A	100	PASS	AC=890;AF=0.177716;AN=5008;NS=2504;DP=17722;EAS_AF=0.244;AMR_AF=0.0663;AFR_AF=0.1891;EUR_AF=0.0447;SAS_AF=0.3098;AA=G|||;VT=SNP
4	176950761	rs62340643	C	A	100	PASS	AC=1955;AF=0.390375;AN=5008;NS=2504;DP=17928;EAS_AF=0.4613;AMR_AF=0.6052;AFR_AF=0.1104;EUR_AF=0.5825;SAS_AF=0.3456;AA=C|||;VT=SNP
4	176950877	rs13145254	A	T	100	PASS	AC=2491;AF=0.497404;AN=5008;NS=2504;DP=17357;EAS_AF=0.5228;AMR_AF=0.3429;AFR_AF=0.5182;EUR_AF=0.4026;SAS_AF=0.6503;AA=A|||;VT=SNP
4	176950921	rs73873572	T	C	100	PASS	AC=585;AF=0.116813;AN=5008;NS=2504;DP=17611;EAS_AF=0.1667;AMR_AF=0.0605;AFR_AF=0.0741;EUR_AF=0.1004;SAS_AF=0.18;AA=T|||;VT=SNP
4	176952092	rs7674814	A	C	100	PASS	AC=2507;AF=0.500599;AN=5008;NS=2504;DP=16248;EAS_AF=0.5397;AMR_AF=0.3415;AFR_AF=0.5234;EUR_AF=0.3956;SAS_AF=0.6503;AA=A|||;VT=SNP
4	176952521	rs13132934	C	T	100	PASS	AC=2499;AF=0.499002;AN=5008;NS=2504;DP=18553;EAS_AF=0.5397;AMR_AF=0.3401;AFR_AF=0.5182;EUR_AF=0.3956;SAS_AF=0.6503;AA=T|||;VT=SNP
4	176952661	rs1485520	G	A	100	PASS	AC=929;AF=0.185503;AN=5008;NS=2504;DP=17841;EAS_AF=0.1835;AMR_AF=0.0965;AFR_AF=0.2148;EUR_AF=0.1779;SAS_AF=0.2188;AA=g|||;VT=SNP
4	176952888	rs1485521	G	A	100	PASS	AC=2500;AF=0.499201;AN=5008;NS=2504;DP=20578;EAS_AF=0.5397;AMR_AF=0.3401;AFR_AF=0.5189;EUR_AF=0.3956;SAS_AF=0.6503;AA=A|||;VT=SNP
4	176952943	rs11940058	A	C	100	PASS	AC=2497;AF=0.498602;AN=5008;NS=2504;DP=22018;EAS_AF=0.5397;AMR_AF=0.3415;AFR_AF=0.5159;EUR_AF=0.3956;SAS_AF=0.6503;AA=A|||;VT=SNP
4	176953064	rs7681163	A	G	100	PASS	AC=1958;AF=0.390974;AN=5008;NS=2504;DP=21038;EAS_AF=0.4603;AMR_AF=0.6095;AFR_AF=0.1104;EUR_AF=0.5825;SAS_AF=0.3466;AA=A|||;VT=SNP
4	176953106	rs11944305	G	A	100	PASS	AC=2501;AF=0.499401;AN=5008;NS=2504;DP=20604;EAS_AF=0.5397;AMR_AF=0.3415;AFR_AF=0.5189;EUR_AF=0.3956;SAS_AF=0.6503;AA=A|||;VT=SNP
4	176953134	rs11941107	T	A	100	PASS	AC=2500;AF=0.499201;AN=5008;NS=2504;DP=20791;EAS_AF=0.5397;AMR_AF=0.3401;AFR_AF=0.5189;EUR_AF=0.3956;SAS_AF=0.6503;AA=A|||;VT=SNP
4	176953403	rs6844800	T	C	100	PASS	AC=2107;AF=0.420727;AN=5008;NS=2504;DP=20288;EAS_AF=0.4613;AMR_AF=0.6138;AFR_AF=0.2194;EUR_AF=0.5835;SAS_AF=0.3466;AA=T|||;VT=SNP
4	176953677	rs7375729	G	C	100	PASS	AC=1955;AF=0.390375;AN=5008;NS=2504;DP=17947;EAS_AF=0.4603;AMR_AF=0.6052;AFR_AF=0.1104;EUR_AF=0.5825;SAS_AF=0.3466;AA=G|||;VT=SNP
4	176953686	rs2333389	T	C	100	PASS	AC=1874;AF=0.374201;AN=5008;NS=2504;DP=17853;EAS_AF=0.4286;AMR_AF=0.1513;AFR_AF=0.4811;EUR_AF=0.1799;SAS_AF=0.5317;AA=T|||;VT=SNP
4	176953863	rs2333390	G	T	100	PASS	AC=2500;AF=0.499201;AN=5008;NS=2504;DP=18361;EAS_AF=0.5397;AMR_AF=0.3401;AFR_AF=0.5189;EUR_AF=0.3956;SAS_AF=0.6503;AA=G|||;VT=SNP
4	176954040	rs148844125	T	C	100	PASS	AC=38;AF=0.00758786;AN=5008;NS=2504;DP=18422;EAS_AF=0;AMR_AF=0.0086;AFR_AF=0;EUR_AF=0.0288;SAS_AF=0.0031;AA=T|||;VT=SNP
4	176954137	rs13116415	A	G	100	PASS	AC=2500;AF=0.499201;AN=5008;NS=2504;DP=17523;EAS_AF=0.5397;AMR_AF=0.3401;AFR_AF=0.5189;EUR_AF=0.3956;SAS_AF=0.6503;AA=A|||;VT=SNP
4	176954262	rs11941457	A	G	100	PASS	AC=2500;AF=0.499201;AN=5008;NS=2504;DP=18649;EAS_AF=0.5397;AMR_AF=0.3401;AFR_AF=0.5189;EUR_AF=0.3956;SAS_AF=0.6503;AA=G|||;VT=SNP
4	176955105	rs13146979	G	A	100	PASS	AC=2485;AF=0.496206;AN=5008;NS=2504;DP=21581;EAS_AF=0.5397;AMR_AF=0.3372;AFR_AF=0.5091;EUR_AF=0.3956;SAS_AF=0.6503;AA=A|||;VT=SNP
4	176955214	rs13147204	G	A	100	PASS	AC=2492;AF=0.497604;AN=5008;NS=2504;DP=18922;EAS_AF=0.5397;AMR_AF=0.3401;AFR_AF=0.5098;EUR_AF=0.3966;SAS_AF=0.6534;AA=G|||;VT=SNP
4	176955284	rs13124184	A	G	100	PASS	AC=2598;AF=0.51877;AN=5008;NS=2504;DP=18314;EAS_AF=0.5397;AMR_AF=0.4928;AFR_AF=0.5098;EUR_AF=0.3976;SAS_AF=0.6524;AA=A|||;VT=SNP
4	176955473	rs7699924	T	G	100	PASS	AC=2564;AF=0.511981;AN=5008;NS=2504;DP=18875;EAS_AF=0.6002;AMR_AF=0.3401;AFR_AF=0.5159;EUR_AF=0.4006;SAS_AF=0.6524;AA=T|||;VT=SNP
4	176955794	rs13101955	G	C	100	PASS	AC=922;AF=0.184105;AN=5008;NS=2504;DP=16630;EAS_AF=0.244;AMR_AF=0.0793;AFR_AF=0.2126;EUR_AF=0.1322;SAS_AF=0.2117;AA=G|||;VT=SNP
4	176956406	rs114266518	G	A	100	PASS	AC=43;AF=0.00858626;AN=5008;NS=2504;DP=16018;EAS_AF=0;AMR_AF=0.0115;AFR_AF=0;EUR_AF=0.0318;SAS_AF=0.0031;AA=G|||;VT=SNP
4	176956540	rs61083878	A	G	100	PASS	AC=1553;AF=0.310104;AN=5008;NS=2504;DP=14229;EAS_AF=0.3542;AMR_AF=0.2637;AFR_AF=0.2443;EUR_AF=0.2664;SAS_AF=0.4315;AA=A|||;VT=SNP
4	176956591	rs58025493	C	T	100	PASS	AC=851;AF=0.169928;AN=5008;NS=2504;DP=13568;EAS_AF=0.2044;AMR_AF=0.0663;AFR_AF=0.1952;EUR_AF=0.0447;SAS_AF=0.3027;AA=C|||;VT=SNP
4	176956797	rs7665552	T	C	100	PASS	AC=2762;AF=0.551518;AN=5008;NS=2504;DP=15510;EAS_AF=0.6002;AMR_AF=0.3573;AFR_AF=0.6467;EUR_AF=0.4076;SAS_AF=0.6585;AA=C|||;VT=SNP
4	176956920	rs72704593	A	G	100	PASS	AC=855;AF=0.170727;AN=5008;NS=2504;DP=16540;EAS_AF=0.2073;AMR_AF=0.0663;AFR_AF=0.1959;EUR_AF=0.0447;SAS_AF=0.3027;AA=A|||;VT=SNP
4	176957001	rs116648290	C	T	100	PASS	AC=18;AF=0.00359425;AN=5008;NS=2504;DP=16798;EAS_AF=0;AMR_AF=0.0029;AFR_AF=0;EUR_AF=0.0159;SAS_AF=0;AA=C|||;VT=SNP
4	176957096	rs7666144	T	A	100	PASS	AC=2764;AF=0.551917;AN=5008;NS=2504;DP=17391;EAS_AF=0.6002;AMR_AF=0.3573;AFR_AF=0.649;EUR_AF=0.4076;SAS_AF=0.6575;AA=A|||;VT=SNP
4	176957145	rs13111629	C	A	100	PASS	AC=665;AF=0.132788;AN=5008;NS=2504;DP=18889;EAS_AF=0.1498;AMR_AF=0.1902;AFR_AF=0.0265;EUR_AF=0.2217;SAS_AF=0.1268;AA=C|||;VT=SNP
4	176957224	rs12499459	G	A	100	PASS	AC=1843;AF=0.368011;AN=5008;NS=2504;DP=19184;EAS_AF=0.3998;AMR_AF=0.5951;AFR_AF=0.0847;EUR_AF=0.5775;SAS_AF=0.3415;AA=G|||;VT=SNP
4	176957395	rs6823563	T	C	100	PASS	AC=1617;AF=0.322883;AN=5008;NS=2504;DP=18501;EAS_AF=0.3571;AMR_AF=0.2723;AFR_AF=0.2852;EUR_AF=0.2684;SAS_AF=0.4305;AA=T|||;VT=SNP
4	176957528	rs11723689	G	A	100	PASS	AC=1844;AF=0.368211;AN=5008;NS=2504;DP=19824;EAS_AF=0.3998;AMR_AF=0.5937;AFR_AF=0.0855;EUR_AF=0.5785;SAS_AF=0.3415;AA=G|||;VT=SNP
4	176957610	rs35848158	A	T	100	PASS	AC=643;AF=0.128395;AN=5008;NS=2504;DP=21004;EAS_AF=0.1488;AMR_AF=0.1931;AFR_AF=0.0076;EUR_AF=0.2237;SAS_AF=0.1268;AA=A|||;VT=SNP
4	176957734	rs6829012	T	C	100	PASS	AC=1627;AF=0.32488;AN=5008;NS=2504;DP=18954;EAS_AF=0.3571;AMR_AF=0.2752;AFR_AF=0.2859;EUR_AF=0.2753;SAS_AF=0.4305;AA=T|||;VT=SNP
4	176957843	rs75506791	C	T	100	PASS	AC=126;AF=0.0251597;AN=5008;NS=2504;DP=18562;EAS_AF=0;AMR_AF=0.0403;AFR_AF=0.0038;EUR_AF=0.0825;SAS_AF=0.0102;AA=C|||;VT=SNP
4	176957897	rs36072530	A	T	100	PASS	AC=1149;AF=0.229433;AN=5008;NS=2504;DP=18357;EAS_AF=0.2431;AMR_AF=0.0893;AFR_AF=0.3608;EUR_AF=0.1412;SAS_AF=0.228;AA=A|||;VT=SNP
4	176958112	rs116156240	A	G	100	PASS	AC=144;AF=0.028754;AN=5008;NS=2504;DP=18128;EAS_AF=0;AMR_AF=0.0605;AFR_AF=0.0015;EUR_AF=0.0417;SAS_AF=0.0593;AA=A|||;VT=SNP
4	176958592	rs142989027	A	G	100	PASS	AC=38;AF=0.00758786;AN=5008;NS=2504;DP=13040;EAS_AF=0;AMR_AF=0.013;AFR_AF=0.0015;EUR_AF=0.0189;SAS_AF=0.0082;AA=A|||;VT=SNP
4	176959092	rs55989399	G	A	100	PASS	AC=1137;AF=0.227037;AN=5008;NS=2504;DP=18759;EAS_AF=0.2282;AMR_AF=0.0893;AFR_AF=0.3631;EUR_AF=0.1412;SAS_AF=0.228;AA=G|||;VT=SNP
4	176959097	rs6818784	C	T	100	PASS	AC=3477;AF=0.694289;AN=5008;NS=2504;DP=18736;EAS_AF=0.7718;AMR_AF=0.866;AFR_AF=0.3722;EUR_AF=0.8469;SAS_AF=0.771;AA=C|||;VT=SNP
4	176959239	rs59460687	A	T	100	PASS	AC=856;AF=0.170927;AN=5008;NS=2504;DP=16514;EAS_AF=0.2093;AMR_AF=0.0663;AFR_AF=0.1959;EUR_AF=0.0447;SAS_AF=0.3016;AA=A|||;VT=SNP
4	176959240	rs72704597	A	G	100	PASS	AC=1153;AF=0.230232;AN=5008;NS=2504;DP=16600;EAS_AF=0.2431;AMR_AF=0.0893;AFR_AF=0.3631;EUR_AF=0.1412;SAS_AF=0.229;AA=A|||;VT=SNP
4	176959250	rs72704599	A	C	100	PASS	AC=1153;AF=0.230232;AN=5008;NS=2504;DP=15705;EAS_AF=0.2431;AMR_AF=0.0893;AFR_AF=0.3631;EUR_AF=0.1412;SAS_AF=0.229;AA=A|||;VT=SNP
4	176959425	rs61445557	G	T	100	PASS	AC=1154;AF=0.230431;AN=5008;NS=2504;DP=17368;EAS_AF=0.2431;AMR_AF=0.0893;AFR_AF=0.3631;EUR_AF=0.1412;SAS_AF=0.2301;AA=G|||;VT=SNP
4	176960017	rs4642182	C	G	100	PASS	AC=3400;AF=0.678914;AN=5008;NS=2504;DP=19068;EAS_AF=0.7569;AMR_AF=0.8588;AFR_AF=0.3321;EUR_AF=0.8439;SAS_AF=0.7699;AA=C|||;VT=SNP
4	176960511	rs143646229	A	G	100	PASS	AC=37;AF=0.00738818;AN=5008;NS=2504;DP=21011;EAS_AF=0;AMR_AF=0.0086;AFR_AF=0.0023;EUR_AF=0.0209;SAS_AF=0.0072;AA=A|||;VT=SNP
4	176961371	rs6831470	G	A	100	PASS	AC=3372;AF=0.673323;AN=5008;NS=2504;DP=19695;EAS_AF=0.7569;AMR_AF=0.8559;AFR_AF=0.3124;EUR_AF=0.8439;SAS_AF=0.7699;AA=g|||;VT=SNP
4	176961551	rs67328540	T	C	100	PASS	AC=1160;AF=0.231629;AN=5008;NS=2504;DP=19889;EAS_AF=0.2431;AMR_AF=0.0922;AFR_AF=0.3646;EUR_AF=0.1441;SAS_AF=0.229;AA=T|||;VT=SNP
4	176961887	rs1601426	G	A	100	PASS	AC=3455;AF=0.689896;AN=5008;NS=2504;DP=18656;EAS_AF=0.7569;AMR_AF=0.8631;AFR_AF=0.3714;EUR_AF=0.8439;SAS_AF=0.7699;AA=g|||;VT=SNP
4	176962232	rs7680552	G	T	100	PASS	AC=1154;AF=0.230431;AN=5008;NS=2504;DP=17025;EAS_AF=0.2431;AMR_AF=0.0893;AFR_AF=0.3638;EUR_AF=0.1412;SAS_AF=0.229;AA=G|||;VT=SNP
4	176962505	rs7669617	T	A	100	PASS	AC=1157;AF=0.23103;AN=5008;NS=2504;DP=16697;EAS_AF=0.2431;AMR_AF=0.0922;AFR_AF=0.3623;EUR_AF=0.1441;SAS_AF=0.229;AA=T|||;VT=SNP
4	176963082	rs6827778	T	A	100	PASS	AC=868;AF=0.173323;AN=5008;NS=2504;DP=11321;EAS_AF=0.2183;AMR_AF=0.0663;AFR_AF=0.1982;EUR_AF=0.0447;SAS_AF=0.3016;AA=T|||;VT=SNP
4	176963258	rs6822877	A	C	100	PASS	AC=3372;AF=0.673323;AN=5008;NS=2504;DP=15073;EAS_AF=0.7569;AMR_AF=0.8559;AFR_AF=0.3124;EUR_AF=0.8439;SAS_AF=0.7699;AA=A|||;VT=SNP
4	176963360	rs6828241	T	A	100	PASS	AC=3466;AF=0.692093;AN=5008;NS=2504;DP=17138;EAS_AF=0.7569;AMR_AF=0.866;AFR_AF=0.3722;EUR_AF=0.8509;SAS_AF=0.771;AA=A|||;VT=SNP
4	176963488	rs66940032	A	G	100	PASS	AC=1159;AF=0.23143;AN=5008;NS=2504;DP=17291;EAS_AF=0.2431;AMR_AF=0.0922;AFR_AF=0.3638;EUR_AF=0.1441;SAS_AF=0.229;AA=A|||;VT=SNP
4	176963606	rs58188894	T	G	100	PASS	AC=1159;AF=0.23143;AN=5008;NS=2504;DP=19267;EAS_AF=0.2431;AMR_AF=0.0922;AFR_AF=0.3638;EUR_AF=0.1441;SAS_AF=0.229;AA=T|||;VT=SNP
4	176963706	rs55739333	T	C	100	PASS	AC=1156;AF=0.230831;AN=5008;NS=2504;DP=20674;EAS_AF=0.2431;AMR_AF=0.0922;AFR_AF=0.3616;EUR_AF=0.1441;SAS_AF=0.229;AA=T|||;VT=SNP
4	176963980	rs11721843	T	C	100	PASS	AC=3461;AF=0.691094;AN=5008;NS=2504;DP=17392;EAS_AF=0.7569;AMR_AF=0.8646;AFR_AF=0.3691;EUR_AF=0.8509;SAS_AF=0.771;AA=T|||;VT=SNP
4	176964125	rs72706304	A	G	100	PASS	AC=868;AF=0.173323;AN=5008;NS=2504;DP=19603;EAS_AF=0.2183;AMR_AF=0.0663;AFR_AF=0.1982;EUR_AF=0.0447;SAS_AF=0.3016;AA=A|||;VT=SNP
4	176964414	rs4690655	G	T	100	PASS	AC=3468;AF=0.692492;AN=5008;NS=2504;DP=18917;EAS_AF=0.7569;AMR_AF=0.8674;AFR_AF=0.3729;EUR_AF=0.8509;SAS_AF=0.771;AA=G|||;VT=SNP
4	176965027	rs35657065	T	A	100	PASS	AC=1034;AF=0.20647;AN=5008;NS=2504;DP=21024;EAS_AF=0.2421;AMR_AF=0.0865;AFR_AF=0.2874;EUR_AF=0.1332;SAS_AF=0.2209;AA=T|||;VT=SNP
4	176965074	rs6811359	C	T	100	PASS	AC=3461;AF=0.691094;AN=5008;NS=2504;DP=18477;EAS_AF=0.7569;AMR_AF=0.866;AFR_AF=0.3722;EUR_AF=0.8509;SAS_AF=0.7658;AA=T|||;VT=SNP
4	176965085	rs6836366	A	G	100	PASS	AC=3463;AF=0.691494;AN=5008;NS=2504;DP=18441;EAS_AF=0.7569;AMR_AF=0.8674;AFR_AF=0.3729;EUR_AF=0.8469;SAS_AF=0.7699;AA=A|||;VT=SNP
4	176965224	rs6858730	G	A	100	PASS	AC=1831;AF=0.365615;AN=5008;NS=2504;DP=19894;EAS_AF=0.3919;AMR_AF=0.5951;AFR_AF=0.0847;EUR_AF=0.5736;SAS_AF=0.3415;AA=G|||;VT=SNP
4	176966122	rs72706308	T	C	100	PASS	AC=874;AF=0.174521;AN=5008;NS=2504;DP=18283;EAS_AF=0.2192;AMR_AF=0.0648;AFR_AF=0.2027;EUR_AF=0.0437;SAS_AF=0.3027;AA=T|||;VT=SNP
4	176966284	rs4690423	A	T	100	PASS	AC=3210;AF=0.640974;AN=5008;NS=2504;DP=15629;EAS_AF=0.6111;AMR_AF=0.7017;AFR_AF=0.6218;EUR_AF=0.6362;SAS_AF=0.6595;AA=T|||;VT=SNP
4	176966649	rs12504346	G	A	100	PASS	AC=1740;AF=0.347444;AN=5008;NS=2504;DP=18704;EAS_AF=0.377;AMR_AF=0.5591;AFR_AF=0.087;EUR_AF=0.5298;SAS_AF=0.3313;AA=G|||;VT=SNP
4	176966664	rs12500840	A	G	100	PASS	AC=2941;AF=0.58726;AN=5008;NS=2504;DP=18912;EAS_AF=0.6111;AMR_AF=0.6729;AFR_AF=0.4516;EUR_AF=0.6173;SAS_AF=0.6544;AA=A|||;VT=SNP
4	176967334	rs12642629	T	C	100	PASS	AC=1835;AF=0.366414;AN=5008;NS=2504;DP=16693;EAS_AF=0.3988;AMR_AF=0.5937;AFR_AF=0.084;EUR_AF=0.5726;SAS_AF=0.3415;AA=T|||;VT=SNP
4	176967683	rs72706309	G	A	100	PASS	AC=164;AF=0.0327476;AN=5008;NS=2504;DP=17172;EAS_AF=0;AMR_AF=0.0159;AFR_AF=0.0666;EUR_AF=0.0368;SAS_AF=0.0286;AA=G|||;VT=SNP
4	176967742	rs11737803	C	T	100	PASS	AC=1832;AF=0.365815;AN=5008;NS=2504;DP=17814;EAS_AF=0.3869;AMR_AF=0.5937;AFR_AF=0.09;EUR_AF=0.5726;SAS_AF=0.3425;AA=C|||;VT=SNP
4	176969584	rs17062431	C	T	100	PASS	AC=2881;AF=0.57528;AN=5008;NS=2504;DP=17097;EAS_AF=0.5724;AMR_AF=0.67;AFR_AF=0.4402;EUR_AF=0.6183;SAS_AF=0.6493;AA=C|||;VT=SNP
4	176970155	rs17669562	A	G	100	PASS	AC=661;AF=0.131989;AN=5008;NS=2504;DP=19856;EAS_AF=0.1468;AMR_AF=0.1988;AFR_AF=0.0166;EUR_AF=0.2266;SAS_AF=0.1278;AA=A|||;VT=SNP
4	176970416	rs71613772	A	G	100	PASS	AC=613;AF=0.122404;AN=5008;NS=2504;DP=17562;EAS_AF=0.2788;AMR_AF=0.0576;AFR_AF=0.0068;EUR_AF=0.0974;SAS_AF=0.1892;AA=A|||;VT=SNP
4	176971444	rs142578879	A	T	100	PASS	AC=12;AF=0.00239617;AN=5008;NS=2504;DP=18520;EAS_AF=0;AMR_AF=0.0058;AFR_AF=0;EUR_AF=0.008;SAS_AF=0;AA=A|||;VT=SNP
4	176971487	rs6553903	A	G	100	PASS	AC=3256;AF=0.65016;AN=5008;NS=2504;DP=18534;EAS_AF=0.5754;AMR_AF=0.7089;AFR_AF=0.6815;EUR_AF=0.6392;SAS_AF=0.6544;AA=G|||;VT=SNP
4	176971676	rs137912631	T	G	100	PASS	AC=126;AF=0.0251597;AN=5008;NS=2504;DP=15678;EAS_AF=0;AMR_AF=0.0072;AFR_AF=0.0726;EUR_AF=0.0169;SAS_AF=0.0082;AA=G|||;VT=SNP
4	176971702	rs2011563	G	A	100	PASS	AC=1798;AF=0.359026;AN=5008;NS=2504;DP=15495;EAS_AF=0.3879;AMR_AF=0.5937;AFR_AF=0.0817;EUR_AF=0.5557;SAS_AF=0.3354;AA=G|||;VT=SNP
4	176971792	rs973732	G	T	100	PASS	AC=3229;AF=0.644768;AN=5008;NS=2504;DP=20139;EAS_AF=0.5734;AMR_AF=0.7061;AFR_AF=0.6649;EUR_AF=0.6402;SAS_AF=0.6524;AA=T|||;VT=SNP
4	176972812	rs141779666	T	C	100	PASS	AC=36;AF=0.0071885;AN=5008;NS=2504;DP=19704;EAS_AF=0;AMR_AF=0.0086;AFR_AF=0.0023;EUR_AF=0.0199;SAS_AF=0.0072;AA=T|||;VT=SNP
4	176973267	rs2877923	A	G	100	PASS	AC=3013;AF=0.601637;AN=5008;NS=2504;DP=21336;EAS_AF=0.5744;AMR_AF=0.6816;AFR_AF=0.5098;EUR_AF=0.6412;SAS_AF=0.6564;AA=G|||;VT=SNP
4	176973485	rs144155704	A	T	100	PASS	AC=28;AF=0.00559105;AN=5008;NS=2504;DP=21120;EAS_AF=0;AMR_AF=0.0072;AFR_AF=0.0008;EUR_AF=0.0159;SAS_AF=0.0061;AA=A|||;VT=SNP
4	176973535	rs2062389	G	A	100	PASS	AC=3255;AF=0.64996;AN=5008;NS=2504;DP=21620;EAS_AF=0.5754;AMR_AF=0.7061;AFR_AF=0.6815;EUR_AF=0.6382;SAS_AF=0.6564;AA=A|||;VT=SNP
4	176973817	rs149980742	C	T	100	PASS	AC=29;AF=0.00579073;AN=5008;NS=2504;DP=20108;EAS_AF=0;AMR_AF=0.0072;AFR_AF=0.0008;EUR_AF=0.0159;SAS_AF=0.0072;AA=C|||;VT=SNP
4	176973921	rs6553904	G	C	100	PASS	AC=3568;AF=0.71246;AN=5008;NS=2504;DP=21241;EAS_AF=0.8462;AMR_AF=0.6916;AFR_AF=0.5779;EUR_AF=0.6511;SAS_AF=0.8344;AA=G|||;VT=SNP
4	176973932	rs6553905	G	A	100	PASS	AC=2794;AF=0.557907;AN=5008;NS=2504;DP=21355;EAS_AF=0.5704;AMR_AF=0.6354;AFR_AF=0.4402;EUR_AF=0.5557;SAS_AF=0.6513;AA=A|||;VT=SNP
4	176974229	rs142409139	G	A	100	PASS	AC=29;AF=0.00579073;AN=5008;NS=2504;DP=17322;EAS_AF=0;AMR_AF=0.0043;AFR_AF=0.0023;EUR_AF=0.0159;SAS_AF=0.0072;AA=G|||;VT=SNP
4	176974343	rs7679746	C	G	100	PASS	AC=1300;AF=0.259585;AN=5008;NS=2504;DP=18289;EAS_AF=0.1806;AMR_AF=0.3084;AFR_AF=0.3268;EUR_AF=0.3459;SAS_AF=0.1268;AA=G|||;VT=SNP
4	176974544	rs72706312	A	G	100	PASS	AC=981;AF=0.195887;AN=5008;NS=2504;DP=13381;EAS_AF=0.2014;AMR_AF=0.121;AFR_AF=0.2012;EUR_AF=0.1034;SAS_AF=0.3313;AA=A|||;VT=SNP
4	176974554	rs79556023	G	A	100	PASS	AC=324;AF=0.0646965;AN=5008;NS=2504;DP=13774;EAS_AF=0.1181;AMR_AF=0.0346;AFR_AF=0.0605;EUR_AF=0.0328;SAS_AF=0.0695;AA=G|||;VT=SNP
4	176974773	rs72706314	G	A	100	PASS	AC=1216;AF=0.242812;AN=5008;NS=2504;DP=15459;EAS_AF=0.1905;AMR_AF=0.2147;AFR_AF=0.2073;EUR_AF=0.2048;SAS_AF=0.4039;AA=G|||;VT=SNP
4	176974792	rs2062390	T	C	100	PASS	AC=1959;AF=0.391174;AN=5008;NS=2504;DP=14585;EAS_AF=0.5417;AMR_AF=0.2579;AFR_AF=0.3132;EUR_AF=0.4881;SAS_AF=0.3364;AA=C|||;VT=SNP
4	176975023	rs68134022	T	C	100	PASS	AC=3106;AF=0.620208;AN=5008;NS=2504;DP=18082;EAS_AF=0.7331;AMR_AF=0.4568;AFR_AF=0.5129;EUR_AF=0.6451;SAS_AF=0.7393;AA=t|||;VT=SNP
4	176975123	rs11937635	T	G	100	PASS	AC=114;AF=0.0227636;AN=5008;NS=2504;DP=21300;EAS_AF=0.002;AMR_AF=0.0202;AFR_AF=0.0083;EUR_AF=0.0378;SAS_AF=0.0501;AA=T|||;VT=SNP
4	176975186	rs17062444	C	T	100	PASS	AC=3099;AF=0.61881;AN=5008;NS=2504;DP=21522;EAS_AF=0.7312;AMR_AF=0.4568;AFR_AF=0.5106;EUR_AF=0.6461;SAS_AF=0.7362;AA=T|||;VT=SNP
4	176975208	rs72706316	G	A	100	PASS	AC=1273;AF=0.254193;AN=5008;NS=2504;DP=21229;EAS_AF=0.3204;AMR_AF=0.2046;AFR_AF=0.18;EUR_AF=0.174;SAS_AF=0.4039;AA=G|||;VT=SNP
4	176975224	rs17062445	T	C	100	PASS	AC=3100;AF=0.61901;AN=5008;NS=2504;DP=21470;EAS_AF=0.7302;AMR_AF=0.4568;AFR_AF=0.5106;EUR_AF=0.6481;SAS_AF=0.7362;AA=T|||;VT=SNP
4	176975313	rs72706317	C	T	100	PASS	AC=1272;AF=0.253994;AN=5008;NS=2504;DP=19400;EAS_AF=0.3194;AMR_AF=0.2046;AFR_AF=0.1815;EUR_AF=0.173;SAS_AF=0.4029;AA=C|||;VT=SNP
4	176975318	rs17624008	G	C	100	PASS	AC=456;AF=0.0910543;AN=5008;NS=2504;DP=19107;EAS_AF=0.131;AMR_AF=0.0764;AFR_AF=0.0204;EUR_AF=0.1899;SAS_AF=0.0542;AA=g|||;VT=SNP
4	176975408	rs13146736	T	C	100	PASS	AC=3097;AF=0.618411;AN=5008;NS=2504;DP=19526;EAS_AF=0.7302;AMR_AF=0.4568;AFR_AF=0.5106;EUR_AF=0.6461;SAS_AF=0.7352;AA=T|||;VT=SNP
4	176975510	rs13146515	A	C	100	PASS	AC=3097;AF=0.618411;AN=5008;NS=2504;DP=20643;EAS_AF=0.7302;AMR_AF=0.4568;AFR_AF=0.5106;EUR_AF=0.6461;SAS_AF=0.7352;AA=A|||;VT=SNP
4	176975699	rs12331438	A	T	100	PASS	AC=3097;AF=0.618411;AN=5008;NS=2504;DP=19682;EAS_AF=0.7302;AMR_AF=0.4582;AFR_AF=0.5106;EUR_AF=0.6461;SAS_AF=0.7342;AA=T|||;VT=SNP
4	176975896	rs141655372	T	C	100	PASS	AC=31;AF=0.0061901;AN=5008;NS=2504;DP=20737;EAS_AF=0;AMR_AF=0.0187;AFR_AF=0.0015;EUR_AF=0.0149;SAS_AF=0.001;AA=T|||;VT=SNP
4	176975914	rs7690713	G	A	100	PASS	AC=1756;AF=0.350639;AN=5008;NS=2504;DP=19924;EAS_AF=0.4107;AMR_AF=0.2478;AFR_AF=0.2814;EUR_AF=0.4722;SAS_AF=0.3303;AA=G|||;VT=SNP
4	176976075	rs7692309	C	A	100	PASS	AC=2431;AF=0.485423;AN=5008;NS=2504;DP=21003;EAS_AF=0.5992;AMR_AF=0.3646;AFR_AF=0.3404;EUR_AF=0.4563;SAS_AF=0.68;AA=C|||;VT=SNP
4	176976313	rs13102170	T	C	100	PASS	AC=2363;AF=0.471845;AN=5008;NS=2504;DP=17894;EAS_AF=0.5992;AMR_AF=0.3588;AFR_AF=0.292;EUR_AF=0.4573;SAS_AF=0.6789;AA=T|||;VT=SNP
4	176976435	rs923110	C	T	100	PASS	AC=3094;AF=0.617812;AN=5008;NS=2504;DP=18692;EAS_AF=0.7302;AMR_AF=0.4582;AFR_AF=0.5083;EUR_AF=0.6461;SAS_AF=0.7342;AA=C|||;VT=SNP
4	176976465	rs923111	T	G	100	PASS	AC=1065;AF=0.21266;AN=5008;NS=2504;DP=18272;EAS_AF=0.2788;AMR_AF=0.1484;AFR_AF=0.112;EUR_AF=0.2624;SAS_AF=0.2751;AA=T|||;VT=SNP
4	176976478	rs150619981	C	A	100	PASS	AC=29;AF=0.00579073;AN=5008;NS=2504;DP=18188;EAS_AF=0;AMR_AF=0.0101;AFR_AF=0.0008;EUR_AF=0.0189;SAS_AF=0.002;AA=C|||;VT=SNP
4	176976498	rs923112	C	T	100	PASS	AC=3096;AF=0.618211;AN=5008;NS=2504;DP=17918;EAS_AF=0.7302;AMR_AF=0.4582;AFR_AF=0.5098;EUR_AF=0.6461;SAS_AF=0.7342;AA=T|||;VT=SNP
4	176976526	rs72706320	G	C	100	PASS	AC=797;AF=0.159145;AN=5008;NS=2504;DP=17500;EAS_AF=0.2996;AMR_AF=0.0865;AFR_AF=0.031;EUR_AF=0.1004;SAS_AF=0.2996;AA=G|||;VT=SNP
4	176976618	rs923113	G	C	100	PASS	AC=3097;AF=0.618411;AN=5008;NS=2504;DP=14923;EAS_AF=0.7312;AMR_AF=0.4582;AFR_AF=0.5098;EUR_AF=0.6461;SAS_AF=0.7342;AA=C|||;VT=SNP
4	176977362	rs28635089	G	A	100	PASS	AC=653;AF=0.130391;AN=5008;NS=2504;DP=19484;EAS_AF=0.131;AMR_AF=0.0908;AFR_AF=0.1611;EUR_AF=0.1889;SAS_AF=0.0562;AA=G|||;VT=SNP
4	176977373	rs6857880	C	T	100	PASS	AC=3294;AF=0.657748;AN=5008;NS=2504;DP=19276;EAS_AF=0.7312;AMR_AF=0.4755;AFR_AF=0.6278;EUR_AF=0.67;SAS_AF=0.7393;AA=T|||;VT=SNP
4	176977463	rs10014283	A	G	100	PASS	AC=368;AF=0.0734824;AN=5008;NS=2504;DP=18412;EAS_AF=0;AMR_AF=0.0317;AFR_AF=0.2307;EUR_AF=0.0298;SAS_AF=0.0112;AA=A|||;VT=SNP
4	176977721	rs558833937	G	A	100	PASS	AC=33;AF=0.00658946;AN=5008;NS=2504;DP=13086;EAS_AF=0;AMR_AF=0.0072;AFR_AF=0.0015;EUR_AF=0.0229;SAS_AF=0.0031;AA=G|||;VT=SNP
4	176977825	rs6553906	T	C	100	PASS	AC=3395;AF=0.677915;AN=5008;NS=2504;DP=8667;EAS_AF=0.7302;AMR_AF=0.4841;AFR_AF=0.6899;EUR_AF=0.6759;SAS_AF=0.7474;AA=C|||;VT=SNP
4	176978015	rs6840499	A	G	100	PASS	AC=2371;AF=0.473442;AN=5008;NS=2504;DP=10803;EAS_AF=0.5992;AMR_AF=0.3602;AFR_AF=0.2973;EUR_AF=0.4573;SAS_AF=0.6789;AA=A|||;VT=SNP
4	176978054	rs13328039	G	A	100	PASS	AC=648;AF=0.129393;AN=5008;NS=2504;DP=11913;EAS_AF=0.131;AMR_AF=0.0893;AFR_AF=0.1566;EUR_AF=0.1889;SAS_AF=0.0583;AA=G|||;VT=SNP
4	176978086	rs7657735	G	A	100	PASS	AC=660;AF=0.131789;AN=5008;NS=2504;DP=11087;EAS_AF=0.131;AMR_AF=0.0922;AFR_AF=0.1657;EUR_AF=0.1889;SAS_AF=0.0562;AA=G|||;VT=SNP
4	176978725	rs145397058	C	T	100	PASS	AC=33;AF=0.00658946;AN=5008;NS=2504;DP=14054;EAS_AF=0;AMR_AF=0.0072;AFR_AF=0.0015;EUR_AF=0.0229;SAS_AF=0.0031;AA=C|||;VT=SNP
4	176978734	rs17062462	A	G	100	PASS	AC=2564;AF=0.511981;AN=5008;NS=2504;DP=14081;EAS_AF=0.6002;AMR_AF=0.3775;AFR_AF=0.4123;EUR_AF=0.4811;SAS_AF=0.683;AA=A|||;VT=SNP
4	176979000	rs17062464	T	C	100	PASS	AC=2369;AF=0.473043;AN=5008;NS=2504;DP=15223;EAS_AF=0.6002;AMR_AF=0.3602;AFR_AF=0.2958;EUR_AF=0.4573;SAS_AF=0.6779;AA=T|||;VT=SNP
4	176979503	rs76965362	C	A	100	PASS	AC=54;AF=0.0107827;AN=5008;NS=2504;DP=14370;EAS_AF=0;AMR_AF=0.0317;AFR_AF=0.003;EUR_AF=0.0268;SAS_AF=0.001;AA=A|||;VT=SNP
4	176979621	rs923114	A	T	100	PASS	AC=2377;AF=0.474641;AN=5008;NS=2504;DP=15652;EAS_AF=0.5992;AMR_AF=0.3602;AFR_AF=0.2958;EUR_AF=0.4573;SAS_AF=0.6871;AA=A|||;VT=SNP
4	176980136	rs11133126	T	A	100	PASS	AC=367;AF=0.0732827;AN=5008;NS=2504;DP=14821;EAS_AF=0;AMR_AF=0.0317;AFR_AF=0.2292;EUR_AF=0.0298;SAS_AF=0.0123;AA=T|||;VT=SNP
4	176980210	rs62342083	T	C	100	PASS	AC=451;AF=0.0900559;AN=5008;NS=2504;DP=15177;EAS_AF=0.131;AMR_AF=0.0749;AFR_AF=0.0159;EUR_AF=0.1899;SAS_AF=0.0562;AA=T|||;VT=SNP
4	176980330	rs901116	A	G	100	PASS	AC=3397;AF=0.678315;AN=5008;NS=2504;DP=15097;EAS_AF=0.7302;AMR_AF=0.4841;AFR_AF=0.6914;EUR_AF=0.6759;SAS_AF=0.7474;AA=G|||;VT=SNP
4	176980809	rs2333391	A	G	100	PASS	AC=2368;AF=0.472843;AN=5008;NS=2504;DP=18960;EAS_AF=0.5992;AMR_AF=0.3602;AFR_AF=0.2958;EUR_AF=0.4563;SAS_AF=0.6789;AA=A|||;VT=SNP
4	176980894	rs78149755	C	A	100	PASS	AC=46;AF=0.0091853;AN=5008;NS=2504;DP=18609;EAS_AF=0;AMR_AF=0.0086;AFR_AF=0.0098;EUR_AF=0.0229;SAS_AF=0.0041;AA=C|||;VT=SNP
4	176980949	rs11932795	C	T	100	PASS	AC=661;AF=0.131989;AN=5008;NS=2504;DP=19696;EAS_AF=0.131;AMR_AF=0.0922;AFR_AF=0.1657;EUR_AF=0.1899;SAS_AF=0.0562;AA=C|||;VT=SNP
4	176980955	rs2333392	G	A	100	PASS	AC=2367;AF=0.472644;AN=5008;NS=2504;DP=19646;EAS_AF=0.5992;AMR_AF=0.3602;AFR_AF=0.295;EUR_AF=0.4563;SAS_AF=0.6789;AA=G|||;VT=SNP
4	176981005	rs2333393	G	A	100	PASS	AC=2368;AF=0.472843;AN=5008;NS=2504;DP=18490;EAS_AF=0.5992;AMR_AF=0.3602;AFR_AF=0.2958;EUR_AF=0.4563;SAS_AF=0.6789;AA=G|||;VT=SNP
4	176981266	rs11133127	C	T	100	PASS	AC=2368;AF=0.472843;AN=5008;NS=2504;DP=19768;EAS_AF=0.5992;AMR_AF=0.3602;AFR_AF=0.2958;EUR_AF=0.4563;SAS_AF=0.6789;AA=C|||;VT=SNP
4	176982116	rs17062487	G	C	100	PASS	AC=2368;AF=0.472843;AN=5008;NS=2504;DP=16665;EAS_AF=0.5992;AMR_AF=0.3602;AFR_AF=0.2958;EUR_AF=0.4563;SAS_AF=0.6789;AA=G|||;VT=SNP
4	176982525	rs6842678	T	C	100	PASS	AC=663;AF=0.132388;AN=5008;NS=2504;DP=13343;EAS_AF=0.131;AMR_AF=0.0922;AFR_AF=0.1672;EUR_AF=0.1899;SAS_AF=0.0562;AA=T|||;VT=SNP
4	176983372	rs112770068	G	A	100	PASS	AC=853;AF=0.170327;AN=5008;NS=2504;DP=14555;EAS_AF=0.1607;AMR_AF=0.1095;AFR_AF=0.0968;EUR_AF=0.2316;SAS_AF=0.2597;AA=A|||;VT=SNP
4	176983479	rs13139857	C	A	100	PASS	AC=3406;AF=0.680112;AN=5008;NS=2504;DP=13279;EAS_AF=0.7262;AMR_AF=0.4813;AFR_AF=0.708;EUR_AF=0.666;SAS_AF=0.7505;AA=A|||;VT=SNP
4	176983605	rs62339376	C	G	100	PASS	AC=918;AF=0.183307;AN=5008;NS=2504;DP=10038;EAS_AF=0.249;AMR_AF=0.1311;AFR_AF=0.177;EUR_AF=0.2157;SAS_AF=0.1278;AA=C|||;VT=SNP
4	176983673	rs62339377	G	T	100	PASS	AC=917;AF=0.183107;AN=5008;NS=2504;DP=10795;EAS_AF=0.249;AMR_AF=0.1311;AFR_AF=0.177;EUR_AF=0.2157;SAS_AF=0.1268;AA=G|||;VT=SNP
4	176983809	rs12647305	A	G	100	PASS	AC=917;AF=0.183107;AN=5008;NS=2504;DP=10050;EAS_AF=0.249;AMR_AF=0.1311;AFR_AF=0.177;EUR_AF=0.2157;SAS_AF=0.1268;AA=A|||;VT=SNP
4	176983896	rs12647332	A	C	100	PASS	AC=917;AF=0.183107;AN=5008;NS=2504;DP=9906;EAS_AF=0.249;AMR_AF=0.1311;AFR_AF=0.177;EUR_AF=0.2157;SAS_AF=0.1268;AA=A|||;VT=SNP
4	176983903	rs12647335	A	G	100	PASS	AC=444;AF=0.0886581;AN=5008;NS=2504;DP=9884;EAS_AF=0.13;AMR_AF=0.0749;AFR_AF=0.0151;EUR_AF=0.1849;SAS_AF=0.0562;AA=A|||;VT=SNP
4	176983998	rs4572827	T	C	100	PASS	AC=851;AF=0.169928;AN=5008;NS=2504;DP=8967;EAS_AF=0.1597;AMR_AF=0.1095;AFR_AF=0.0968;EUR_AF=0.2276;SAS_AF=0.2628;AA=T|||;VT=SNP
4	176984152	rs79205962	T	C	100	PASS	AC=40;AF=0.00798722;AN=5008;NS=2504;DP=12132;EAS_AF=0;AMR_AF=0.0072;AFR_AF=0.0061;EUR_AF=0.0229;SAS_AF=0.0041;AA=T|||;VT=SNP
4	176984316	rs12648126	T	C	100	PASS	AC=905;AF=0.180711;AN=5008;NS=2504;DP=13539;EAS_AF=0.25;AMR_AF=0.1282;AFR_AF=0.1687;EUR_AF=0.2157;SAS_AF=0.1268;AA=T|||;VT=SNP
4	176984788	rs6851889	A	T	100	PASS	AC=43;AF=0.00858626;AN=5008;NS=2504;DP=16956;EAS_AF=0;AMR_AF=0.0058;AFR_AF=0;EUR_AF=0.0169;SAS_AF=0.0225;AA=A|||;VT=SNP
4	176985158	rs76170580	T	A	100	PASS	AC=192;AF=0.0383387;AN=5008;NS=2504;DP=15049;EAS_AF=0;AMR_AF=0.0159;AFR_AF=0.115;EUR_AF=0.0249;SAS_AF=0.0041;AA=A|||;VT=SNP
4	176986033	rs6810644	A	T	100	PASS	AC=2344;AF=0.468051;AN=5008;NS=2504;DP=16998;EAS_AF=0.4782;AMR_AF=0.3386;AFR_AF=0.4357;EUR_AF=0.4453;SAS_AF=0.6166;AA=T|||;VT=SNP
4	176986147	rs10027996	T	A	100	PASS	AC=366;AF=0.0730831;AN=5008;NS=2504;DP=16749;EAS_AF=0;AMR_AF=0.0303;AFR_AF=0.2292;EUR_AF=0.0308;SAS_AF=0.0112;AA=A|||;VT=SNP
4	176986585	rs73874905	C	T	100	PASS	AC=201;AF=0.0401358;AN=5008;NS=2504;DP=20567;EAS_AF=0;AMR_AF=0.0159;AFR_AF=0.1218;EUR_AF=0.0249;SAS_AF=0.0041;AA=C|||;VT=SNP
4	176986984	rs1825233	G	A	100	PASS	AC=1240;AF=0.247604;AN=5008;NS=2504;DP=13421;EAS_AF=0.3175;AMR_AF=0.2061;AFR_AF=0.1823;EUR_AF=0.1938;SAS_AF=0.3487;AA=G|||;VT=SNP
4	176987008	rs6822582	T	G	100	PASS	AC=3081;AF=0.615216;AN=5008;NS=2504;DP=12050;EAS_AF=0.6081;AMR_AF=0.4395;AFR_AF=0.6483;EUR_AF=0.6362;SAS_AF=0.681;AA=G|||;VT=SNP
4	176987077	rs146403276	G	A	100	PASS	AC=34;AF=0.00678914;AN=5008;NS=2504;DP=8240;EAS_AF=0;AMR_AF=0.0072;AFR_AF=0.0015;EUR_AF=0.0239;SAS_AF=0.0031;AA=G|||;VT=SNP
4	176987121	rs2333401	A	T	100	PASS	AC=1240;AF=0.247604;AN=5008;NS=2504;DP=8375;EAS_AF=0.3185;AMR_AF=0.2061;AFR_AF=0.1823;EUR_AF=0.1938;SAS_AF=0.3476;AA=A|||;VT=SNP
4	176987321	rs192199311	G	T	100	PASS	AC=34;AF=0.00678914;AN=5008;NS=2504;DP=14353;EAS_AF=0;AMR_AF=0.0072;AFR_AF=0.0015;EUR_AF=0.0239;SAS_AF=0.0031;AA=G|||;VT=SNP
4	176987322	rs73874908	C	T	100	PASS	AC=98;AF=0.0195687;AN=5008;NS=2504;DP=14372;EAS_AF=0;AMR_AF=0.0144;AFR_AF=0.0461;EUR_AF=0.0239;SAS_AF=0.0031;AA=C|||;VT=SNP
4	176987359	rs73874909	C	G	100	PASS	AC=201;AF=0.0401358;AN=5008;NS=2504;DP=14677;EAS_AF=0;AMR_AF=0.0159;AFR_AF=0.1218;EUR_AF=0.0249;SAS_AF=0.0041;AA=C|||;VT=SNP
4	176987399	rs12511326	A	C	100	PASS	AC=338;AF=0.067492;AN=5008;NS=2504;DP=15482;EAS_AF=0.119;AMR_AF=0.0418;AFR_AF=0.0666;EUR_AF=0.0308;SAS_AF=0.0716;AA=A|||;VT=SNP
4	176988036	rs62339379	A	G	100	PASS	AC=440;AF=0.0878594;AN=5008;NS=2504;DP=13331;EAS_AF=0.129;AMR_AF=0.0749;AFR_AF=0.0159;EUR_AF=0.1839;SAS_AF=0.0532;AA=A|||;VT=SNP
4	176988538	rs6553908	T	A	100	PASS	AC=846;AF=0.16893;AN=5008;NS=2504;DP=16750;EAS_AF=0.1587;AMR_AF=0.111;AFR_AF=0.0885;EUR_AF=0.2286;SAS_AF=0.2679;AA=T|||;VT=SNP
4	176988586	rs6553909	G	T	100	PASS	AC=2714;AF=0.541933;AN=5008;NS=2504;DP=16460;EAS_AF=0.5992;AMR_AF=0.4092;AFR_AF=0.4107;EUR_AF=0.6302;SAS_AF=0.6636;AA=T|||;VT=SNP
4	176988832	rs6814389	T	C	100	PASS	AC=2713;AF=0.541733;AN=5008;NS=2504;DP=17119;EAS_AF=0.6012;AMR_AF=0.4092;AFR_AF=0.4017;EUR_AF=0.6372;SAS_AF=0.6656;AA=T|||;VT=SNP
4	176988865	rs6831148	G	A	100	PASS	AC=2726;AF=0.544329;AN=5008;NS=2504;DP=16985;EAS_AF=0.6002;AMR_AF=0.4121;AFR_AF=0.4107;EUR_AF=0.6372;SAS_AF=0.6656;AA=G|||;VT=SNP
4	176989236	rs34346672	C	T	100	PASS	AC=2712;AF=0.541534;AN=5008;NS=2504;DP=17356;EAS_AF=0.6002;AMR_AF=0.4092;AFR_AF=0.4017;EUR_AF=0.6362;SAS_AF=0.6667;AA=C|||;VT=SNP
4	176989357	rs35146785	C	G	100	PASS	AC=2728;AF=0.544728;AN=5008;NS=2504;DP=18970;EAS_AF=0.6002;AMR_AF=0.4121;AFR_AF=0.4123;EUR_AF=0.6362;SAS_AF=0.6667;AA=G|||;VT=SNP
4	176989442	rs146076626	T	C	100	PASS	AC=34;AF=0.00678914;AN=5008;NS=2504;DP=17112;EAS_AF=0;AMR_AF=0.0072;AFR_AF=0.0015;EUR_AF=0.0239;SAS_AF=0.0031;AA=T|||;VT=SNP
4	176989639	rs62339380	T	A	100	PASS	AC=2712;AF=0.541534;AN=5008;NS=2504;DP=14467;EAS_AF=0.6002;AMR_AF=0.4092;AFR_AF=0.4017;EUR_AF=0.6362;SAS_AF=0.6667;AA=T|||;VT=SNP
4	176990334	rs146370798	C	A	100	PASS	AC=27;AF=0.00539137;AN=5008;NS=2504;DP=13382;EAS_AF=0;AMR_AF=0.0058;AFR_AF=0.0015;EUR_AF=0.0119;SAS_AF=0.0092;AA=C|||;VT=SNP
4	176990463	rs115810443	A	G	100	PASS	AC=108;AF=0.0215655;AN=5008;NS=2504;DP=13154;EAS_AF=0;AMR_AF=0.0288;AFR_AF=0.0015;EUR_AF=0.0736;SAS_AF=0.0123;AA=A|||;VT=SNP
4	176990831	rs34435561	G	A	100	PASS	AC=2728;AF=0.544728;AN=5008;NS=2504;DP=16231;EAS_AF=0.6012;AMR_AF=0.4135;AFR_AF=0.4107;EUR_AF=0.6362;SAS_AF=0.6667;AA=A|||;VT=SNP
4	176991034	rs36008793	G	T	100	PASS	AC=2510;AF=0.501198;AN=5008;NS=2504;DP=16753;EAS_AF=0.5992;AMR_AF=0.3934;AFR_AF=0.2799;EUR_AF=0.6113;SAS_AF=0.6626;AA=G|||;VT=SNP
4	176991164	rs34576037	A	G	100	PASS	AC=1664;AF=0.332268;AN=5008;NS=2504;DP=16389;EAS_AF=0.4405;AMR_AF=0.2824;AFR_AF=0.1914;EUR_AF=0.3827;SAS_AF=0.3947;AA=A|||;VT=SNP
4	176991462	rs6847592	C	T	100	PASS	AC=845;AF=0.16873;AN=5008;NS=2504;DP=16672;EAS_AF=0.1597;AMR_AF=0.111;AFR_AF=0.0885;EUR_AF=0.2286;SAS_AF=0.2658;AA=C|||;VT=SNP
4	176991524	rs113388342	C	T	100	PASS	AC=99;AF=0.0197684;AN=5008;NS=2504;DP=17062;EAS_AF=0;AMR_AF=0.0259;AFR_AF=0.0015;EUR_AF=0.0666;SAS_AF=0.0123;AA=C|||;VT=SNP
4	176991960	rs6829868	A	C	100	PASS	AC=2525;AF=0.504193;AN=5008;NS=2504;DP=16710;EAS_AF=0.6002;AMR_AF=0.3963;AFR_AF=0.289;EUR_AF=0.6113;SAS_AF=0.6626;AA=C|||;VT=SNP
4	176992104	rs6830231	A	G	100	PASS	AC=2525;AF=0.504193;AN=5008;NS=2504;DP=16478;EAS_AF=0.6002;AMR_AF=0.3963;AFR_AF=0.289;EUR_AF=0.6113;SAS_AF=0.6626;AA=A|||;VT=SNP
4	176992630	rs7683630	T	C	100	PASS	AC=2533;AF=0.505791;AN=5008;NS=2504;DP=14044;EAS_AF=0.6002;AMR_AF=0.3963;AFR_AF=0.289;EUR_AF=0.6133;SAS_AF=0.6687;AA=C|||;VT=SNP
4	176992732	rs7683835	T	C	100	PASS	AC=2533;AF=0.505791;AN=5008;NS=2504;DP=15689;EAS_AF=0.6002;AMR_AF=0.3963;AFR_AF=0.289;EUR_AF=0.6133;SAS_AF=0.6687;AA=C|||;VT=SNP
4	176992813	rs34172781	A	T	100	PASS	AC=2533;AF=0.505791;AN=5008;NS=2504;DP=17776;EAS_AF=0.6002;AMR_AF=0.3963;AFR_AF=0.289;EUR_AF=0.6133;SAS_AF=0.6687;AA=T|||;VT=SNP
4	176993039	rs1385614	T	C	100	PASS	AC=2535;AF=0.50619;AN=5008;NS=2504;DP=18618;EAS_AF=0.6002;AMR_AF=0.3963;AFR_AF=0.2905;EUR_AF=0.6133;SAS_AF=0.6687;AA=C|||;VT=SNP
4	176993183	rs1385615	C	T	100	PASS	AC=2778;AF=0.554712;AN=5008;NS=2504;DP=19115;EAS_AF=0.6002;AMR_AF=0.4164;AFR_AF=0.4418;EUR_AF=0.6382;SAS_AF=0.6728;AA=T|||;VT=SNP
4	176993313	rs6811204	G	A	100	PASS	AC=2533;AF=0.505791;AN=5008;NS=2504;DP=20917;EAS_AF=0.6002;AMR_AF=0.3963;AFR_AF=0.289;EUR_AF=0.6133;SAS_AF=0.6687;AA=G|||;VT=SNP
4	176993686	rs35400555	T	A	100	PASS	AC=2534;AF=0.50599;AN=5008;NS=2504;DP=19116;EAS_AF=0.6002;AMR_AF=0.3977;AFR_AF=0.289;EUR_AF=0.6133;SAS_AF=0.6687;AA=A|||;VT=SNP
4	176993691	rs34949811	A	G	100	PASS	AC=847;AF=0.169129;AN=5008;NS=2504;DP=19172;EAS_AF=0.1597;AMR_AF=0.111;AFR_AF=0.0885;EUR_AF=0.2286;SAS_AF=0.2679;AA=A|||;VT=SNP
4	176993759	rs146268297	A	G	100	PASS	AC=38;AF=0.00758786;AN=5008;NS=2504;DP=17955;EAS_AF=0.0119;AMR_AF=0.0029;AFR_AF=0;EUR_AF=0.0109;SAS_AF=0.0133;AA=A|||;VT=SNP
4	176993787	rs35166873	T	G	100	PASS	AC=2534;AF=0.50599;AN=5008;NS=2504;DP=17461;EAS_AF=0.6002;AMR_AF=0.3977;AFR_AF=0.289;EUR_AF=0.6133;SAS_AF=0.6687;AA=G|||;VT=SNP
4	176993866	rs6818449	C	T	100	PASS	AC=2523;AF=0.503794;AN=5008;NS=2504;DP=17574;EAS_AF=0.6002;AMR_AF=0.3948;AFR_AF=0.2806;EUR_AF=0.6153;SAS_AF=0.6687;AA=t|||;VT=SNP
4	176993872	rs6818456	C	T	100	PASS	AC=2537;AF=0.506589;AN=5008;NS=2504;DP=17255;EAS_AF=0.6002;AMR_AF=0.3977;AFR_AF=0.2897;EUR_AF=0.6153;SAS_AF=0.6687;AA=t|||;VT=SNP
4	176994064	rs6848995	T	G	100	PASS	AC=2533;AF=0.505791;AN=5008;NS=2504;DP=13433;EAS_AF=0.6002;AMR_AF=0.3963;AFR_AF=0.289;EUR_AF=0.6133;SAS_AF=0.6687;AA=T|||;VT=SNP
4	176994390	rs6849806	T	C	100	PASS	AC=2533;AF=0.505791;AN=5008;NS=2504;DP=15130;EAS_AF=0.6002;AMR_AF=0.3963;AFR_AF=0.289;EUR_AF=0.6133;SAS_AF=0.6687;AA=T|||;VT=SNP
4	176995454	rs35743739	C	G	100	PASS	AC=2530;AF=0.505192;AN=5008;NS=2504;DP=12801;EAS_AF=0.5992;AMR_AF=0.3948;AFR_AF=0.289;EUR_AF=0.6123;SAS_AF=0.6687;AA=C|||;VT=SNP
4	176995461	rs34053709	A	T	100	PASS	AC=2530;AF=0.505192;AN=5008;NS=2504;DP=12944;EAS_AF=0.5992;AMR_AF=0.3948;AFR_AF=0.289;EUR_AF=0.6123;SAS_AF=0.6687;AA=T|||;VT=SNP
4	176995657	rs35699023	A	G	100	PASS	AC=2527;AF=0.504593;AN=5008;NS=2504;DP=13233;EAS_AF=0.6022;AMR_AF=0.3977;AFR_AF=0.2859;EUR_AF=0.6133;SAS_AF=0.6636;AA=G|||;VT=SNP
4	176995692	rs13101379	C	T	100	PASS	AC=2525;AF=0.504193;AN=5008;NS=2504;DP=12683;EAS_AF=0.6002;AMR_AF=0.3963;AFR_AF=0.2859;EUR_AF=0.6133;SAS_AF=0.6646;AA=C|||;VT=SNP
4	176995731	rs13128294	A	G	100	PASS	AC=2526;AF=0.504393;AN=5008;NS=2504;DP=11185;EAS_AF=0.5992;AMR_AF=0.3963;AFR_AF=0.2874;EUR_AF=0.6123;SAS_AF=0.6656;AA=G|||;VT=SNP
4	176995940	rs62339390	C	T	100	PASS	AC=1672;AF=0.333866;AN=5008;NS=2504;DP=10375;EAS_AF=0.4405;AMR_AF=0.2824;AFR_AF=0.1914;EUR_AF=0.3847;SAS_AF=0.4008;AA=C|||;VT=SNP
4	176996049	rs62339391	C	G	100	PASS	AC=2521;AF=0.503395;AN=5008;NS=2504;DP=11911;EAS_AF=0.6022;AMR_AF=0.3934;AFR_AF=0.2806;EUR_AF=0.6133;SAS_AF=0.6677;AA=C|||;VT=SNP
4	176996067	rs7657665	T	C	100	PASS	AC=2521;AF=0.503395;AN=5008;NS=2504;DP=12646;EAS_AF=0.6022;AMR_AF=0.3934;AFR_AF=0.2806;EUR_AF=0.6133;SAS_AF=0.6677;AA=T|||;VT=SNP
4	176996199	rs6553910	A	C	100	PASS	AC=2532;AF=0.505591;AN=5008;NS=2504;DP=12253;EAS_AF=0.6012;AMR_AF=0.3963;AFR_AF=0.289;EUR_AF=0.6133;SAS_AF=0.6667;AA=A|||;VT=SNP
4	176996409	rs6553912	G	A	100	PASS	AC=2532;AF=0.505591;AN=5008;NS=2504;DP=8200;EAS_AF=0.6012;AMR_AF=0.3963;AFR_AF=0.289;EUR_AF=0.6133;SAS_AF=0.6667;AA=A|||;VT=SNP
4	176996727	rs11735075	A	T	100	PASS	AC=2518;AF=0.502796;AN=5008;NS=2504;DP=16873;EAS_AF=0.5992;AMR_AF=0.3934;AFR_AF=0.2799;EUR_AF=0.6133;SAS_AF=0.6687;AA=A|||;VT=SNP
4	176996764	rs11133128	G	A	100	PASS	AC=2531;AF=0.505391;AN=5008;NS=2504;DP=17580;EAS_AF=0.6002;AMR_AF=0.3963;AFR_AF=0.289;EUR_AF=0.6133;SAS_AF=0.6667;AA=A|||;VT=SNP
4	176996902	rs11133129	G	A	100	PASS	AC=2531;AF=0.505391;AN=5008;NS=2504;DP=17654;EAS_AF=0.6002;AMR_AF=0.3963;AFR_AF=0.289;EUR_AF=0.6133;SAS_AF=0.6667;AA=G|||;VT=SNP
4	176996945	rs11133130	T	C	100	PASS	AC=2530;AF=0.505192;AN=5008;NS=2504;DP=16464;EAS_AF=0.5992;AMR_AF=0.3963;AFR_AF=0.289;EUR_AF=0.6133;SAS_AF=0.6667;AA=T|||;VT=SNP
4	176997068	rs11133131	A	G	100	PASS	AC=2531;AF=0.505391;AN=5008;NS=2504;DP=15017;EAS_AF=0.6002;AMR_AF=0.3963;AFR_AF=0.289;EUR_AF=0.6133;SAS_AF=0.6667;AA=G|||;VT=SNP
4	176997087	rs78363457	C	T	100	PASS	AC=33;AF=0.00658946;AN=5008;NS=2504;DP=14752;EAS_AF=0;AMR_AF=0.0159;AFR_AF=0.0015;EUR_AF=0.0119;SAS_AF=0.0082;AA=C|||;VT=SNP
4	176997549	rs115826022	G	A	100	PASS	AC=94;AF=0.01877;AN=5008;NS=2504;DP=9486;EAS_AF=0;AMR_AF=0.0346;AFR_AF=0.0015;EUR_AF=0.0577;SAS_AF=0.0102;AA=G|||;VT=SNP
4	176997773	rs1385616	T	C	100	PASS	AC=1130;AF=0.225639;AN=5008;NS=2504;DP=14776;EAS_AF=0.2798;AMR_AF=0.4813;AFR_AF=0.0234;EUR_AF=0.2982;SAS_AF=0.1871;AA=T|||;VT=SNP
4	176997938	rs1485522	C	T	100	PASS	AC=846;AF=0.16893;AN=5008;NS=2504;DP=15458;EAS_AF=0.1597;AMR_AF=0.1124;AFR_AF=0.0885;EUR_AF=0.2286;SAS_AF=0.2658;AA=C|||;VT=SNP
4	176998249	rs1485523	G	A	100	PASS	AC=2531;AF=0.505391;AN=5008;NS=2504;DP=16856;EAS_AF=0.6002;AMR_AF=0.3963;AFR_AF=0.289;EUR_AF=0.6133;SAS_AF=0.6667;AA=A|||;VT=SNP
4	176999848	rs13124564	T	G	100	PASS	AC=2525;AF=0.504193;AN=5008;NS=2504;DP=14940;EAS_AF=0.6002;AMR_AF=0.3948;AFR_AF=0.2852;EUR_AF=0.6133;SAS_AF=0.6667;AA=T|||;VT=SNP
4	176999987	rs114546144	G	A	100	PASS	AC=38;AF=0.00758786;AN=5008;NS=2504;DP=15560;EAS_AF=0;AMR_AF=0.0086;AFR_AF=0;EUR_AF=0.0209;SAS_AF=0.0112;AA=G|||;VT=SNP
4	177001238	rs74752307	C	A	100	PASS	AC=25;AF=0.00499201;AN=5008;NS=2504;DP=17525;EAS_AF=0;AMR_AF=0;AFR_AF=0;EUR_AF=0.0229;SAS_AF=0.002;AA=C|||;VT=SNP
4	177001378	rs6856099	A	T	100	PASS	AC=2538;AF=0.506789;AN=5008;NS=2504;DP=15428;EAS_AF=0.5992;AMR_AF=0.3977;AFR_AF=0.295;EUR_AF=0.6133;SAS_AF=0.6656;AA=T|||;VT=SNP
4	177001429	rs11734650	T	C	100	PASS	AC=1245;AF=0.248602;AN=5008;NS=2504;DP=15719;EAS_AF=0.2798;AMR_AF=0.487;AFR_AF=0.0998;EUR_AF=0.3032;SAS_AF=0.1922;AA=T|||;VT=SNP
4	177002172	rs75191378	G	A	100	PASS	AC=107;AF=0.0213658;AN=5008;NS=2504;DP=15942;EAS_AF=0;AMR_AF=0.0288;AFR_AF=0.0015;EUR_AF=0.0726;SAS_AF=0.0123;AA=G|||;VT=SNP
4	177002511	rs11731524	C	T	100	PASS	AC=2560;AF=0.511182;AN=5008;NS=2504;DP=18918;EAS_AF=0.6022;AMR_AF=0.4006;AFR_AF=0.3071;EUR_AF=0.6133;SAS_AF=0.6667;AA=T|||;VT=SNP
4	177002736	rs79673542	A	T	100	PASS	AC=35;AF=0.00698882;AN=5008;NS=2504;DP=21992;EAS_AF=0;AMR_AF=0.0072;AFR_AF=0.0015;EUR_AF=0.0239;SAS_AF=0.0041;AA=A|||;VT=SNP
4	177003136	rs79862075	T	A	100	PASS	AC=82;AF=0.0163738;AN=5008;NS=2504;DP=19993;EAS_AF=0;AMR_AF=0.0115;AFR_AF=0.0348;EUR_AF=0.0239;SAS_AF=0.0041;AA=T|||;VT=SNP
4	177003326	rs7664497	A	G	100	PASS	AC=1739;AF=0.347244;AN=5008;NS=2504;DP=18325;EAS_AF=0.4405;AMR_AF=0.2911;AFR_AF=0.2315;EUR_AF=0.3857;SAS_AF=0.408;AA=A|||;VT=SNP
4	177003424	rs13114039	G	A	100	PASS	AC=914;AF=0.182508;AN=5008;NS=2504;DP=18748;EAS_AF=0.1607;AMR_AF=0.121;AFR_AF=0.1203;EUR_AF=0.2505;SAS_AF=0.2628;AA=A|||;VT=SNP
4	177003601	rs13101415	T	C	100	PASS	AC=914;AF=0.182508;AN=5008;NS=2504;DP=17656;EAS_AF=0.1607;AMR_AF=0.121;AFR_AF=0.1203;EUR_AF=0.2505;SAS_AF=0.2628;AA=T|||;VT=SNP
4	177003757	rs71613779	G	C	100	PASS	AC=914;AF=0.182508;AN=5008;NS=2504;DP=17561;EAS_AF=0.1607;AMR_AF=0.121;AFR_AF=0.1203;EUR_AF=0.2505;SAS_AF=0.2628;AA=C|||;VT=SNP
4	177003923	rs72706339	T	G	100	PASS	AC=904;AF=0.180511;AN=5008;NS=2504;DP=14323;EAS_AF=0.3006;AMR_AF=0.0879;AFR_AF=0.152;EUR_AF=0.0934;SAS_AF=0.2505;AA=T|||;VT=SNP
4	177004026	rs147146392	T	C	100	PASS	AC=20;AF=0.00399361;AN=5008;NS=2504;DP=13600;EAS_AF=0;AMR_AF=0.0029;AFR_AF=0;EUR_AF=0.0179;SAS_AF=0;AA=T|||;VT=SNP
4	177004080	rs1385617	A	G	100	PASS	AC=1253;AF=0.2502;AN=5008;NS=2504;DP=13297;EAS_AF=0.2788;AMR_AF=0.4885;AFR_AF=0.1044;EUR_AF=0.3042;SAS_AF=0.1933;AA=A|||;VT=SNP
4	177004178	rs76182479	A	G	100	PASS	AC=914;AF=0.182508;AN=5008;NS=2504;DP=13576;EAS_AF=0.1607;AMR_AF=0.121;AFR_AF=0.1203;EUR_AF=0.2505;SAS_AF=0.2628;AA=A|||;VT=SNP
4	177004262	rs13148955	A	G	100	PASS	AC=914;AF=0.182508;AN=5008;NS=2504;DP=13354;EAS_AF=0.1607;AMR_AF=0.121;AFR_AF=0.1203;EUR_AF=0.2505;SAS_AF=0.2628;AA=A|||;VT=SNP
4	177004926	rs72706340	C	G	100	PASS	AC=916;AF=0.182907;AN=5008;NS=2504;DP=18812;EAS_AF=0.3006;AMR_AF=0.0893;AFR_AF=0.1589;EUR_AF=0.0934;SAS_AF=0.2526;AA=C|||;VT=SNP
4	177005001	rs34130223	G	T	100	PASS	AC=3028;AF=0.604633;AN=5008;NS=2504;DP=18979;EAS_AF=0.6012;AMR_AF=0.438;AFR_AF=0.6112;EUR_AF=0.6431;SAS_AF=0.6779;AA=T|||;VT=SNP
4	177005450	rs60707406	A	G	100	PASS	AC=222;AF=0.0443291;AN=5008;NS=2504;DP=16780;EAS_AF=0;AMR_AF=0.0274;AFR_AF=0.1225;EUR_AF=0.0298;SAS_AF=0.0112;AA=A|||;VT=SNP
4	177005531	rs74510586	T	G	100	PASS	AC=35;AF=0.00698882;AN=5008;NS=2504;DP=14885;EAS_AF=0;AMR_AF=0.0072;AFR_AF=0.0015;EUR_AF=0.0239;SAS_AF=0.0041;AA=T|||;VT=SNP
4	177005925	rs191189549	A	T	100	PASS	AC=293;AF=0.0585064;AN=5008;NS=2504;DP=4577;EAS_AF=0;AMR_AF=0.0274;AFR_AF=0.1853;EUR_AF=0.0249;SAS_AF=0.0041;AA=-|||;VT=SNP
4	177006043	rs12641442	T	C	100	PASS	AC=1867;AF=0.372804;AN=5008;NS=2504;DP=10127;EAS_AF=0.4405;AMR_AF=0.2954;AFR_AF=0.3162;EUR_AF=0.3917;SAS_AF=0.4151;AA=T|||;VT=SNP
4	177006081	rs34264329	C	A	100	PASS	AC=836;AF=0.166933;AN=5008;NS=2504;DP=9915;EAS_AF=0.1607;AMR_AF=0.1095;AFR_AF=0.0885;EUR_AF=0.2266;SAS_AF=0.2587;AA=C|||;VT=SNP
4	177006208	rs73874916	G	T	100	PASS	AC=293;AF=0.0585064;AN=5008;NS=2504;DP=11441;EAS_AF=0;AMR_AF=0.0274;AFR_AF=0.1853;EUR_AF=0.0249;SAS_AF=0.0041;AA=T|||;VT=SNP
4	177006649	rs73874918	C	T	100	PASS	AC=293;AF=0.0585064;AN=5008;NS=2504;DP=17482;EAS_AF=0;AMR_AF=0.0274;AFR_AF=0.1853;EUR_AF=0.0249;SAS_AF=0.0041;AA=T|||;VT=SNP
4	177007367	rs72706343	G	A	100	PASS	AC=428;AF=0.0854633;AN=5008;NS=2504;DP=16734;EAS_AF=0.1181;AMR_AF=0.0749;AFR_AF=0.0038;EUR_AF=0.1928;SAS_AF=0.0593;AA=G|||;VT=SNP
4	177008654	rs114367588	G	A	100	PASS	AC=21;AF=0.00419329;AN=5008;NS=2504;DP=16045;EAS_AF=0;AMR_AF=0.0029;AFR_AF=0;EUR_AF=0.0189;SAS_AF=0;AA=G|||;VT=SNP
4	177008880	rs78406811	A	C	100	PASS	AC=35;AF=0.00698882;AN=5008;NS=2504;DP=16467;EAS_AF=0;AMR_AF=0.0072;AFR_AF=0.0015;EUR_AF=0.0239;SAS_AF=0.0041;AA=c|||;VT=SNP
4	177009058	rs55729842	G	A	100	PASS	AC=1688;AF=0.337061;AN=5008;NS=2504;DP=12259;EAS_AF=0.4405;AMR_AF=0.2839;AFR_AF=0.1967;EUR_AF=0.3857;SAS_AF=0.408;AA=G|||;VT=SNP
4	177009187	rs151272565	T	G	100	PASS	AC=295;AF=0.0589058;AN=5008;NS=2504;DP=11807;EAS_AF=0;AMR_AF=0.0288;AFR_AF=0.1861;EUR_AF=0.0249;SAS_AF=0.0041;AA=G|||;VT=SNP
4	177010517	rs148003333	C	A	100	PASS	AC=29;AF=0.00579073;AN=5008;NS=2504;DP=17744;EAS_AF=0;AMR_AF=0.0072;AFR_AF=0;EUR_AF=0.0149;SAS_AF=0.0092;AA=C|||;VT=SNP
4	177010522	rs73018027	G	C	100	PASS	AC=328;AF=0.0654952;AN=5008;NS=2504;DP=17753;EAS_AF=0.1181;AMR_AF=0.0403;AFR_AF=0.056;EUR_AF=0.0308;SAS_AF=0.0777;AA=G|||;VT=SNP
4	177011762	rs33952957	T	C	100	PASS	AC=836;AF=0.166933;AN=5008;NS=2504;DP=19162;EAS_AF=0.1607;AMR_AF=0.1095;AFR_AF=0.0885;EUR_AF=0.2266;SAS_AF=0.2587;AA=T|||;VT=SNP
4	177011869	rs139714752	A	G	100	PASS	AC=111;AF=0.0221645;AN=5008;NS=2504;DP=18257;EAS_AF=0;AMR_AF=0.0144;AFR_AF=0.0552;EUR_AF=0.0239;SAS_AF=0.0041;AA=G|||;VT=SNP
4	177012026	rs148540382	T	C	100	PASS	AC=35;AF=0.00698882;AN=5008;NS=2504;DP=20890;EAS_AF=0;AMR_AF=0.0072;AFR_AF=0.0015;EUR_AF=0.0239;SAS_AF=0.0041;AA=C|||;VT=SNP
4	177012399	rs62339420	T	A	100	PASS	AC=1692;AF=0.337859;AN=5008;NS=2504;DP=19132;EAS_AF=0.4405;AMR_AF=0.2839;AFR_AF=0.1997;EUR_AF=0.3857;SAS_AF=0.408;AA=T|||;VT=SNP
4	177012840	rs77472167	A	G	100	PASS	AC=35;AF=0.00698882;AN=5008;NS=2504;DP=16375;EAS_AF=0;AMR_AF=0.0072;AFR_AF=0.0015;EUR_AF=0.0239;SAS_AF=0.0041;AA=A|||;VT=SNP
4	177013025	rs116775570	A	C	100	PASS	AC=35;AF=0.00698882;AN=5008;NS=2504;DP=17049;EAS_AF=0;AMR_AF=0.0072;AFR_AF=0.0015;EUR_AF=0.0239;SAS_AF=0.0041;AA=A|||;VT=SNP
4	177013277	rs76530021	C	G	100	PASS	AC=35;AF=0.00698882;AN=5008;NS=2504;DP=17759;EAS_AF=0;AMR_AF=0.0072;AFR_AF=0.0015;EUR_AF=0.0239;SAS_AF=0.0041;AA=C|||;VT=SNP
4	177013571	rs6832331	G	C	100	PASS	AC=293;AF=0.0585064;AN=5008;NS=2504;DP=18613;EAS_AF=0;AMR_AF=0.0274;AFR_AF=0.1853;EUR_AF=0.0249;SAS_AF=0.0041;AA=C|||;VT=SNP
4	177013594	rs78117277	C	T	100	PASS	AC=36;AF=0.0071885;AN=5008;NS=2504;DP=18560;EAS_AF=0;AMR_AF=0.0072;AFR_AF=0.0023;EUR_AF=0.0239;SAS_AF=0.0041;AA=T|||;VT=SNP
4	177015194	rs1963008	T	A	100	PASS	AC=3538;AF=0.70647;AN=5008;NS=2504;DP=17614;EAS_AF=0.7212;AMR_AF=0.4971;AFR_AF=0.7405;EUR_AF=0.6938;SAS_AF=0.8067;AA=A|||;VT=SNP
4	177015396	rs78526033	A	T	100	PASS	AC=35;AF=0.00698882;AN=5008;NS=2504;DP=18446;EAS_AF=0;AMR_AF=0.0072;AFR_AF=0.0015;EUR_AF=0.0239;SAS_AF=0.0041;AA=A|||;VT=SNP
4	177016157	rs144806460	C	T	100	PASS	AC=29;AF=0.00579073;AN=5008;NS=2504;DP=18238;EAS_AF=0;AMR_AF=0.0144;AFR_AF=0.0008;EUR_AF=0.0149;SAS_AF=0.0031;AA=C|||;VT=SNP
4	177016395	rs75551698	G	A	100	PASS	AC=35;AF=0.00698882;AN=5008;NS=2504;DP=19919;EAS_AF=0;AMR_AF=0.0072;AFR_AF=0.0015;EUR_AF=0.0239;SAS_AF=0.0041;AA=G|||;VT=SNP
4	177016847	rs55836882	G	A	100	PASS	AC=242;AF=0.0483227;AN=5008;NS=2504;DP=19243;EAS_AF=0;AMR_AF=0.0202;AFR_AF=0.1498;EUR_AF=0.0249;SAS_AF=0.0051;AA=A|||;VT=SNP
4	177016857	rs57936713	A	G	100	PASS	AC=242;AF=0.0483227;AN=5008;NS=2504;DP=19491;EAS_AF=0;AMR_AF=0.0202;AFR_AF=0.1498;EUR_AF=0.0249;SAS_AF=0.0051;AA=G|||;VT=SNP
4	177016992	rs17624517	G	A	100	PASS	AC=1880;AF=0.375399;AN=5008;NS=2504;DP=18768;EAS_AF=0.4405;AMR_AF=0.2997;AFR_AF=0.3238;EUR_AF=0.3917;SAS_AF=0.4151;AA=G|||;VT=SNP
4	177017536	rs74983969	C	T	100	PASS	AC=35;AF=0.00698882;AN=5008;NS=2504;DP=17420;EAS_AF=0;AMR_AF=0.0072;AFR_AF=0.0015;EUR_AF=0.0239;SAS_AF=0.0041;AA=C|||;VT=SNP
4	177018430	rs141779551	T	C	100	PASS	AC=38;AF=0.00758786;AN=5008;NS=2504;DP=12576;EAS_AF=0;AMR_AF=0.0101;AFR_AF=0;EUR_AF=0.0288;SAS_AF=0.002;AA=T|||;VT=SNP
4	177019413	rs17062505	T	C	100	PASS	AC=1274;AF=0.254393;AN=5008;NS=2504;DP=15791;EAS_AF=0.2788;AMR_AF=0.4899;AFR_AF=0.1172;EUR_AF=0.3062;SAS_AF=0.1943;AA=T|||;VT=SNP
4	177019472	rs79735419	C	T	100	PASS	AC=35;AF=0.00698882;AN=5008;NS=2504;DP=16300;EAS_AF=0;AMR_AF=0.0072;AFR_AF=0.0015;EUR_AF=0.0239;SAS_AF=0.0041;AA=C|||;VT=SNP
4	177020697	rs35751888	C	T	100	PASS	AC=837;AF=0.167133;AN=5008;NS=2504;DP=15970;EAS_AF=0.1617;AMR_AF=0.111;AFR_AF=0.0893;EUR_AF=0.2266;SAS_AF=0.2566;AA=C|||;VT=SNP
4	177020806	rs72706345	G	T	100	PASS	AC=24;AF=0.00479233;AN=5008;NS=2504;DP=17964;EAS_AF=0;AMR_AF=0.013;AFR_AF=0;EUR_AF=0.0139;SAS_AF=0.001;AA=G|||;VT=SNP
4	177023209	rs62339421	T	C	100	PASS	AC=1713;AF=0.342053;AN=5008;NS=2504;DP=16343;EAS_AF=0.4395;AMR_AF=0.2839;AFR_AF=0.2171;EUR_AF=0.3847;SAS_AF=0.408;AA=T|||;VT=SNP
4	177023321	rs62339422	A	T	100	PASS	AC=427;AF=0.0852636;AN=5008;NS=2504;DP=17733;EAS_AF=0.1181;AMR_AF=0.0749;AFR_AF=0.0038;EUR_AF=0.1918;SAS_AF=0.0593;AA=A|||;VT=SNP
4	177023385	rs75936704	T	C	100	PASS	AC=35;AF=0.00698882;AN=5008;NS=2504;DP=19535;EAS_AF=0;AMR_AF=0.0072;AFR_AF=0.0015;EUR_AF=0.0239;SAS_AF=0.0041;AA=T|||;VT=SNP
4	177023484	rs77874709	C	T	100	PASS	AC=35;AF=0.00698882;AN=5008;NS=2504;DP=18558;EAS_AF=0;AMR_AF=0.0072;AFR_AF=0.0015;EUR_AF=0.0239;SAS_AF=0.0041;AA=C|||;VT=SNP
4	177024574	rs7691389	A	G	100	PASS	AC=1685;AF=0.336462;AN=5008;NS=2504;DP=15973;EAS_AF=0.4405;AMR_AF=0.2839;AFR_AF=0.1952;EUR_AF=0.3847;SAS_AF=0.408;AA=A|||;VT=SNP
4	177024795	rs75212561	T	C	100	PASS	AC=35;AF=0.00698882;AN=5008;NS=2504;DP=16768;EAS_AF=0;AMR_AF=0.0072;AFR_AF=0.0015;EUR_AF=0.0239;SAS_AF=0.0041;AA=T|||;VT=SNP
4	177024885	rs7692146	A	G	100	PASS	AC=3052;AF=0.609425;AN=5008;NS=2504;DP=16728;EAS_AF=0.6012;AMR_AF=0.4409;AFR_AF=0.6309;EUR_AF=0.6402;SAS_AF=0.6769;AA=G|||;VT=SNP
4	177025549	rs7672709	G	C	100	PASS	AC=1875;AF=0.374401;AN=5008;NS=2504;DP=14435;EAS_AF=0.4395;AMR_AF=0.2925;AFR_AF=0.3336;EUR_AF=0.3857;SAS_AF=0.409;AA=G|||;VT=SNP
4	177025641	rs7698066	A	G	100	PASS	AC=2050;AF=0.409345;AN=5008;NS=2504;DP=13756;EAS_AF=0.4395;AMR_AF=0.3055;AFR_AF=0.4508;EUR_AF=0.3897;SAS_AF=0.4162;AA=G|||;VT=SNP
4	177025984	rs7698815	A	G	100	PASS	AC=2122;AF=0.423722;AN=5008;NS=2504;DP=14817;EAS_AF=0.4415;AMR_AF=0.3631;AFR_AF=0.4523;EUR_AF=0.4135;SAS_AF=0.4202;AA=G|||;VT=SNP
4	177026015	rs77333129	A	G	100	PASS	AC=35;AF=0.00698882;AN=5008;NS=2504;DP=15434;EAS_AF=0;AMR_AF=0.0072;AFR_AF=0.0015;EUR_AF=0.0239;SAS_AF=0.0041;AA=A|||;VT=SNP
4	177026532	rs7658056	A	G	100	PASS	AC=1875;AF=0.374401;AN=5008;NS=2504;DP=17737;EAS_AF=0.4395;AMR_AF=0.2925;AFR_AF=0.3336;EUR_AF=0.3857;SAS_AF=0.409;AA=A|||;VT=SNP
4	177027025	rs12640342	G	A	100	PASS	AC=2085;AF=0.416334;AN=5008;NS=2504;DP=15681;EAS_AF=0.4395;AMR_AF=0.3127;AFR_AF=0.4523;EUR_AF=0.4135;SAS_AF=0.4202;AA=A|||;VT=SNP
4	177027814	rs7665251	A	G	100	PASS	AC=835;AF=0.166733;AN=5008;NS=2504;DP=17446;EAS_AF=0.1617;AMR_AF=0.1095;AFR_AF=0.0893;EUR_AF=0.2266;SAS_AF=0.2556;AA=A|||;VT=SNP
4	177027853	rs6827241	T	C	100	PASS	AC=2993;AF=0.597644;AN=5008;NS=2504;DP=18254;EAS_AF=0.6012;AMR_AF=0.4337;AFR_AF=0.5908;EUR_AF=0.6402;SAS_AF=0.6759;AA=C|||;VT=SNP
4	177028379	rs6823265	A	C	100	PASS	AC=862;AF=0.172125;AN=5008;NS=2504;DP=18987;EAS_AF=0.1617;AMR_AF=0.1095;AFR_AF=0.1097;EUR_AF=0.2266;SAS_AF=0.2556;AA=A|||;VT=SNP
4	177029334	rs7435231	G	A	100	PASS	AC=900;AF=0.179712;AN=5008;NS=2504;DP=19429;EAS_AF=0.1607;AMR_AF=0.1124;AFR_AF=0.1415;EUR_AF=0.2227;SAS_AF=0.2546;AA=G|||;VT=SNP
4	177029621	rs7356210	G	A	100	PASS	AC=1179;AF=0.235423;AN=5008;NS=2504;DP=17948;EAS_AF=0.1607;AMR_AF=0.1354;AFR_AF=0.3321;EUR_AF=0.2266;SAS_AF=0.2618;AA=A|||;VT=SNP
4	177029764	rs75989156	C	T	100	PASS	AC=35;AF=0.00698882;AN=5008;NS=2504;DP=17385;EAS_AF=0;AMR_AF=0.0072;AFR_AF=0.0015;EUR_AF=0.0239;SAS_AF=0.0041;AA=C|||;VT=SNP
4	177030065	rs62339423	C	T	100	PASS	AC=1660;AF=0.33147;AN=5008;NS=2504;DP=14801;EAS_AF=0.4385;AMR_AF=0.281;AFR_AF=0.1785;EUR_AF=0.3847;SAS_AF=0.409;AA=C|||;VT=SNP
4	177030546	rs78761624	T	C	100	PASS	AC=35;AF=0.00698882;AN=5008;NS=2504;DP=16667;EAS_AF=0;AMR_AF=0.0072;AFR_AF=0.0015;EUR_AF=0.0239;SAS_AF=0.0041;AA=T|||;VT=SNP
4	177030550	rs6829241	C	G	100	PASS	AC=3393;AF=0.677516;AN=5008;NS=2504;DP=16753;EAS_AF=0.7163;AMR_AF=0.4784;AFR_AF=0.7065;EUR_AF=0.666;SAS_AF=0.7515;AA=G|||;VT=SNP
4	177030683	rs140109610	G	A	100	PASS	AC=15;AF=0.00299521;AN=5008;NS=2504;DP=18158;EAS_AF=0;AMR_AF=0.0029;AFR_AF=0.0008;EUR_AF=0.007;SAS_AF=0.0051;AA=G|||;VT=SNP
4	177031211	rs35869957	A	C	100	PASS	AC=939;AF=0.1875;AN=5008;NS=2504;DP=15270;EAS_AF=0.1617;AMR_AF=0.1196;AFR_AF=0.1452;EUR_AF=0.2465;SAS_AF=0.2587;AA=A|||;VT=SNP
4	177031394	rs6419995	T	G	100	PASS	AC=3041;AF=0.607228;AN=5008;NS=2504;DP=13203;EAS_AF=0.6002;AMR_AF=0.4395;AFR_AF=0.6293;EUR_AF=0.6352;SAS_AF=0.6748;AA=t|||;VT=SNP
4	177031925	rs2333396	C	T	100	PASS	AC=726;AF=0.144968;AN=5008;NS=2504;DP=19899;EAS_AF=0.1617;AMR_AF=0.1052;AFR_AF=0.0136;EUR_AF=0.2217;SAS_AF=0.2546;AA=C|||;VT=SNP
4	177032080	rs75671642	A	G	100	PASS	AC=35;AF=0.00698882;AN=5008;NS=2504;DP=20666;EAS_AF=0;AMR_AF=0.0072;AFR_AF=0.0015;EUR_AF=0.0239;SAS_AF=0.0041;AA=A|||;VT=SNP
4	177032218	rs79931665	T	C	100	PASS	AC=35;AF=0.00698882;AN=5008;NS=2504;DP=21269;EAS_AF=0;AMR_AF=0.0072;AFR_AF=0.0015;EUR_AF=0.0239;SAS_AF=0.0041;AA=T|||;VT=SNP
4	177032413	rs77443929	A	G	100	PASS	AC=35;AF=0.00698882;AN=5008;NS=2504;DP=18907;EAS_AF=0;AMR_AF=0.0072;AFR_AF=0.0015;EUR_AF=0.0239;SAS_AF=0.0041;AA=A|||;VT=SNP
4	177032439	rs2333398	G	A	100	PASS	AC=939;AF=0.1875;AN=5008;NS=2504;DP=18940;EAS_AF=0.1617;AMR_AF=0.1196;AFR_AF=0.1452;EUR_AF=0.2465;SAS_AF=0.2587;AA=A|||;VT=SNP
4	177032619	rs77175592	T	C	100	PASS	AC=47;AF=0.00938498;AN=5008;NS=2504;DP=17992;EAS_AF=0;AMR_AF=0.0115;AFR_AF=0;EUR_AF=0.0159;SAS_AF=0.0235;AA=T|||;VT=SNP
4	177033030	rs35723350	A	C	100	PASS	AC=960;AF=0.191693;AN=5008;NS=2504;DP=13173;EAS_AF=0.1617;AMR_AF=0.1239;AFR_AF=0.1589;EUR_AF=0.2465;SAS_AF=0.2587;AA=A|||;VT=SNP
4	177033112	rs4690659	G	C	100	PASS	AC=1661;AF=0.331669;AN=5008;NS=2504;DP=13796;EAS_AF=0.4385;AMR_AF=0.281;AFR_AF=0.1785;EUR_AF=0.3847;SAS_AF=0.41;AA=G|||;VT=SNP
4	177033646	rs6850091	C	T	100	PASS	AC=939;AF=0.1875;AN=5008;NS=2504;DP=19360;EAS_AF=0.1617;AMR_AF=0.1196;AFR_AF=0.1452;EUR_AF=0.2465;SAS_AF=0.2587;AA=C|||;VT=SNP
4	177033784	rs141898365	C	T	100	PASS	AC=30;AF=0.00599042;AN=5008;NS=2504;DP=18517;EAS_AF=0;AMR_AF=0.0144;AFR_AF=0.0008;EUR_AF=0.0159;SAS_AF=0.0031;AA=C|||;VT=SNP
4	177034354	rs67049361	A	T	100	PASS	AC=989;AF=0.197484;AN=5008;NS=2504;DP=17099;EAS_AF=0.1607;AMR_AF=0.1282;AFR_AF=0.1793;EUR_AF=0.2465;SAS_AF=0.2587;AA=A|||;VT=SNP
4	177034551	rs9993510	T	A	100	PASS	AC=1227;AF=0.245008;AN=5008;NS=2504;DP=17022;EAS_AF=0.1607;AMR_AF=0.1484;AFR_AF=0.3404;EUR_AF=0.2505;SAS_AF=0.2658;AA=A|||;VT=SNP
4	177034731	rs114964463	A	G	100	PASS	AC=72;AF=0.014377;AN=5008;NS=2504;DP=16016;EAS_AF=0;AMR_AF=0.0418;AFR_AF=0.003;EUR_AF=0.0368;SAS_AF=0.002;AA=a|||;VT=SNP
4	177034741	rs188006288	G	A	100	PASS	AC=15;AF=0.00299521;AN=5008;NS=2504;DP=16039;EAS_AF=0;AMR_AF=0.0101;AFR_AF=0;EUR_AF=0.008;SAS_AF=0;AA=g|||;VT=SNP
4	177034775	rs10001518	G	T	100	PASS	AC=1228;AF=0.245208;AN=5008;NS=2504;DP=16516;EAS_AF=0.1617;AMR_AF=0.1484;AFR_AF=0.3404;EUR_AF=0.2505;SAS_AF=0.2658;AA=t|||;VT=SNP
4	177035904	rs28512388	C	A	100	PASS	AC=1209;AF=0.241414;AN=5008;NS=2504;DP=17265;EAS_AF=0.1617;AMR_AF=0.1441;AFR_AF=0.3268;EUR_AF=0.2515;SAS_AF=0.2669;AA=A|||;VT=SNP
4	177035956	rs72706347	A	G	100	PASS	AC=285;AF=0.0569089;AN=5008;NS=2504;DP=16310;EAS_AF=0.0218;AMR_AF=0.1081;AFR_AF=0.003;EUR_AF=0.0944;SAS_AF=0.091;AA=A|||;VT=SNP
4	177036083	rs6841227	A	G	100	PASS	AC=1202;AF=0.240016;AN=5008;NS=2504;DP=15822;EAS_AF=0.1617;AMR_AF=0.1484;AFR_AF=0.3207;EUR_AF=0.2505;SAS_AF=0.2658;AA=G|||;VT=SNP
4	177037392	rs62339424	G	A	100	PASS	AC=1157;AF=0.23103;AN=5008;NS=2504;DP=11998;EAS_AF=0.2817;AMR_AF=0.4856;AFR_AF=0.0265;EUR_AF=0.3062;SAS_AF=0.1973;AA=G|||;VT=SNP
4	177038584	rs72706348	A	C	100	PASS	AC=1645;AF=0.328474;AN=5008;NS=2504;DP=17997;EAS_AF=0.4405;AMR_AF=0.2795;AFR_AF=0.1672;EUR_AF=0.3847;SAS_AF=0.408;AA=A|||;VT=SNP
4	177039158	rs7673622	T	G	100	PASS	AC=1642;AF=0.327875;AN=5008;NS=2504;DP=16858;EAS_AF=0.4375;AMR_AF=0.2795;AFR_AF=0.1672;EUR_AF=0.3847;SAS_AF=0.408;AA=T|||;VT=SNP
4	177039205	rs28682996	T	C	100	PASS	AC=1232;AF=0.246006;AN=5008;NS=2504;DP=16890;EAS_AF=0.1637;AMR_AF=0.1484;AFR_AF=0.3411;EUR_AF=0.2505;SAS_AF=0.2669;AA=C|||;VT=SNP
4	177039277	rs10520332	C	A	100	PASS	AC=1401;AF=0.279752;AN=5008;NS=2504;DP=17746;EAS_AF=0.1617;AMR_AF=0.1614;AFR_AF=0.4637;EUR_AF=0.2505;SAS_AF=0.2669;AA=A|||;VT=SNP
4	177039731	rs10000614	G	A	100	PASS	AC=1209;AF=0.241414;AN=5008;NS=2504;DP=16293;EAS_AF=0.1617;AMR_AF=0.1441;AFR_AF=0.3275;EUR_AF=0.2505;SAS_AF=0.2669;AA=g|||;VT=SNP
4	177040125	rs28450120	T	A	100	PASS	AC=1230;AF=0.245607;AN=5008;NS=2504;DP=8940;EAS_AF=0.1617;AMR_AF=0.1484;AFR_AF=0.3411;EUR_AF=0.2505;SAS_AF=0.2669;AA=A|||;VT=SNP
4	177040238	rs79184988	A	G	100	PASS	AC=302;AF=0.0603035;AN=5008;NS=2504;DP=11548;EAS_AF=0.1171;AMR_AF=0.036;AFR_AF=0.0408;EUR_AF=0.0308;SAS_AF=0.0757;AA=A|||;VT=SNP
4	177040513	rs36071288	A	G	100	PASS	AC=130;AF=0.0259585;AN=5008;NS=2504;DP=14558;EAS_AF=0;AMR_AF=0.0634;AFR_AF=0.0068;EUR_AF=0.0696;SAS_AF=0.0072;AA=A|||;VT=SNP
4	177040587	rs191319303	A	T	100	PASS	AC=16;AF=0.00319489;AN=5008;NS=2504;DP=14411;EAS_AF=0;AMR_AF=0.0101;AFR_AF=0;EUR_AF=0.008;SAS_AF=0.001;AA=A|||;VT=SNP
4	177040893	rs142013157	A	G	100	PASS	AC=14;AF=0.00279553;AN=5008;NS=2504;DP=16641;EAS_AF=0;AMR_AF=0.0058;AFR_AF=0;EUR_AF=0.0099;SAS_AF=0;AA=A|||;VT=SNP
4	177040968	rs57542178	G	A	100	PASS	AC=302;AF=0.0603035;AN=5008;NS=2504;DP=16757;EAS_AF=0.1171;AMR_AF=0.036;AFR_AF=0.0408;EUR_AF=0.0308;SAS_AF=0.0757;AA=G|||;VT=SNP
4	177041658	rs116000543	A	G	100	PASS	AC=141;AF=0.028155;AN=5008;NS=2504;DP=12378;EAS_AF=0;AMR_AF=0.036;AFR_AF=0.0038;EUR_AF=0.0417;SAS_AF=0.0706;AA=A|||;VT=SNP
4	177042058	rs9999477	T	C	100	PASS	AC=1183;AF=0.236222;AN=5008;NS=2504;DP=16272;EAS_AF=0.1617;AMR_AF=0.1441;AFR_AF=0.3079;EUR_AF=0.2505;SAS_AF=0.2669;AA=C|||;VT=SNP
4	177042259	rs79127475	G	A	100	PASS	AC=35;AF=0.00698882;AN=5008;NS=2504;DP=18071;EAS_AF=0;AMR_AF=0.0072;AFR_AF=0.0015;EUR_AF=0.0239;SAS_AF=0.0041;AA=G|||;VT=SNP
4	177042310	rs28695418	C	T	100	PASS	AC=1127;AF=0.22504;AN=5008;NS=2504;DP=16757;EAS_AF=0.1617;AMR_AF=0.1383;AFR_AF=0.2685;EUR_AF=0.2505;SAS_AF=0.2669;AA=T|||;VT=SNP
4	177042395	rs75486566	C	G	100	PASS	AC=28;AF=0.00559105;AN=5008;NS=2504;DP=19455;EAS_AF=0;AMR_AF=0.0058;AFR_AF=0.0015;EUR_AF=0.0179;SAS_AF=0.0041;AA=c|||;VT=SNP
4	177043160	rs10010573	G	A	100	PASS	AC=1210;AF=0.241613;AN=5008;NS=2504;DP=19987;EAS_AF=0.1617;AMR_AF=0.1441;AFR_AF=0.3275;EUR_AF=0.2505;SAS_AF=0.2679;AA=A|||;VT=SNP
4	177043288	rs35571688	C	T	100	PASS	AC=129;AF=0.0257588;AN=5008;NS=2504;DP=19184;EAS_AF=0;AMR_AF=0.0634;AFR_AF=0.0061;EUR_AF=0.0696;SAS_AF=0.0072;AA=C|||;VT=SNP
4	177043379	rs78824548	A	G	100	PASS	AC=37;AF=0.00738818;AN=5008;NS=2504;DP=18550;EAS_AF=0;AMR_AF=0.0086;AFR_AF=0.0023;EUR_AF=0.0239;SAS_AF=0.0041;AA=A|||;VT=SNP
4	177043528	rs114123242	A	G	100	PASS	AC=47;AF=0.00938498;AN=5008;NS=2504;DP=20176;EAS_AF=0;AMR_AF=0.0086;AFR_AF=0.0023;EUR_AF=0.0268;SAS_AF=0.0112;AA=A|||;VT=SNP
4	177044594	rs76414930	C	T	100	PASS	AC=35;AF=0.00698882;AN=5008;NS=2504;DP=18096;EAS_AF=0;AMR_AF=0.0072;AFR_AF=0.0015;EUR_AF=0.0239;SAS_AF=0.0041;AA=C|||;VT=SNP
4	177044667	rs13142988	T	C	100	PASS	AC=1148;AF=0.229233;AN=5008;NS=2504;DP=19282;EAS_AF=0.1617;AMR_AF=0.1427;AFR_AF=0.2821;EUR_AF=0.2505;SAS_AF=0.2669;AA=T|||;VT=SNP
4	177044804	rs2333399	T	C	100	PASS	AC=1642;AF=0.327875;AN=5008;NS=2504;DP=17867;EAS_AF=0.4375;AMR_AF=0.2795;AFR_AF=0.1672;EUR_AF=0.3847;SAS_AF=0.408;AA=T|||;VT=SNP
4	177044834	rs28508010	G	A	100	PASS	AC=1150;AF=0.229633;AN=5008;NS=2504;DP=17843;EAS_AF=0.1617;AMR_AF=0.1427;AFR_AF=0.2829;EUR_AF=0.2505;SAS_AF=0.2679;AA=G|||;VT=SNP
4	177044983	rs77751478	T	C	100	PASS	AC=35;AF=0.00698882;AN=5008;NS=2504;DP=17490;EAS_AF=0;AMR_AF=0.0072;AFR_AF=0.0015;EUR_AF=0.0239;SAS_AF=0.0041;AA=T|||;VT=SNP
4	177045953	rs10009701	A	G	100	PASS	AC=3359;AF=0.670727;AN=5008;NS=2504;DP=20159;EAS_AF=0.7153;AMR_AF=0.4769;AFR_AF=0.6831;EUR_AF=0.666;SAS_AF=0.7505;AA=G|||;VT=SNP
4	177046862	rs76327990	C	A	100	PASS	AC=35;AF=0.00698882;AN=5008;NS=2504;DP=16436;EAS_AF=0;AMR_AF=0.0072;AFR_AF=0.0015;EUR_AF=0.0239;SAS_AF=0.0041;AA=C|||;VT=SNP
4	177046904	rs28634477	G	A	100	PASS	AC=1127;AF=0.22504;AN=5008;NS=2504;DP=17291;EAS_AF=0.1617;AMR_AF=0.1383;AFR_AF=0.2685;EUR_AF=0.2505;SAS_AF=0.2669;AA=G|||;VT=SNP
4	177047044	rs66689978	A	G	100	PASS	AC=1128;AF=0.22524;AN=5008;NS=2504;DP=19009;EAS_AF=0.1617;AMR_AF=0.1383;AFR_AF=0.2685;EUR_AF=0.2515;SAS_AF=0.2669;AA=G|||;VT=SNP
4	177047082	rs71613780	G	A	100	PASS	AC=829;AF=0.165535;AN=5008;NS=2504;DP=18677;EAS_AF=0.1617;AMR_AF=0.1095;AFR_AF=0.0885;EUR_AF=0.2217;SAS_AF=0.2556;AA=G|||;VT=SNP
4	177047347	rs34861809	G	A	100	PASS	AC=829;AF=0.165535;AN=5008;NS=2504;DP=18610;EAS_AF=0.1617;AMR_AF=0.1095;AFR_AF=0.0885;EUR_AF=0.2217;SAS_AF=0.2556;AA=G|||;VT=SNP
4	177047472	rs35851588	C	T	100	PASS	AC=1124;AF=0.224441;AN=5008;NS=2504;DP=16840;EAS_AF=0.1627;AMR_AF=0.1369;AFR_AF=0.267;EUR_AF=0.2505;SAS_AF=0.2658;AA=C|||;VT=SNP
4	177047574	rs112795926	A	G	100	PASS	AC=107;AF=0.0213658;AN=5008;NS=2504;DP=16584;EAS_AF=0;AMR_AF=0.0288;AFR_AF=0.0015;EUR_AF=0.0726;SAS_AF=0.0123;AA=A|||;VT=SNP
4	177047776	rs36121554	T	C	100	PASS	AC=1232;AF=0.246006;AN=5008;NS=2504;DP=18598;EAS_AF=0.1617;AMR_AF=0.1484;AFR_AF=0.3411;EUR_AF=0.2515;SAS_AF=0.2679;AA=C|||;VT=SNP
4	177047844	rs6813271	C	T	100	PASS	AC=3358;AF=0.670527;AN=5008;NS=2504;DP=16032;EAS_AF=0.7153;AMR_AF=0.4769;AFR_AF=0.6831;EUR_AF=0.666;SAS_AF=0.7495;AA=T|||;VT=SNP
4	177048060	rs116718127	G	T	100	PASS	AC=92;AF=0.0183706;AN=5008;NS=2504;DP=19241;EAS_AF=0;AMR_AF=0.0865;AFR_AF=0.0023;EUR_AF=0.0159;SAS_AF=0.0133;AA=G|||;VT=SNP
4	177048610	rs143529893	C	T	100	PASS	AC=30;AF=0.00599042;AN=5008;NS=2504;DP=16351;EAS_AF=0;AMR_AF=0.0101;AFR_AF=0.0015;EUR_AF=0.0169;SAS_AF=0.0041;AA=C|||;VT=SNP
4	177049242	rs28452510	A	T	100	PASS	AC=1129;AF=0.225439;AN=5008;NS=2504;DP=18964;EAS_AF=0.1617;AMR_AF=0.1383;AFR_AF=0.2685;EUR_AF=0.2515;SAS_AF=0.2679;AA=T|||;VT=SNP
4	177049581	rs28701716	A	G	100	PASS	AC=1210;AF=0.241613;AN=5008;NS=2504;DP=15969;EAS_AF=0.1607;AMR_AF=0.1441;AFR_AF=0.3275;EUR_AF=0.2515;SAS_AF=0.2679;AA=G|||;VT=SNP
4	177049662	rs13135535	A	C	100	PASS	AC=1129;AF=0.225439;AN=5008;NS=2504;DP=16732;EAS_AF=0.1627;AMR_AF=0.1398;AFR_AF=0.2685;EUR_AF=0.2505;SAS_AF=0.2669;AA=C|||;VT=SNP
4	177049686	rs75455624	A	C	100	PASS	AC=35;AF=0.00698882;AN=5008;NS=2504;DP=16652;EAS_AF=0;AMR_AF=0.0072;AFR_AF=0.0015;EUR_AF=0.0239;SAS_AF=0.0041;AA=A|||;VT=SNP
4	177049731	rs13107453	G	A	100	PASS	AC=1127;AF=0.22504;AN=5008;NS=2504;DP=16294;EAS_AF=0.1617;AMR_AF=0.1383;AFR_AF=0.2685;EUR_AF=0.2505;SAS_AF=0.2669;AA=A|||;VT=SNP
4	177049854	rs28698547	C	T	100	PASS	AC=1209;AF=0.241414;AN=5008;NS=2504;DP=14451;EAS_AF=0.1617;AMR_AF=0.1441;AFR_AF=0.3275;EUR_AF=0.2505;SAS_AF=0.2669;AA=T|||;VT=SNP;EX_TARGET
4	177049880	rs28607147	T	C	100	PASS	AC=1127;AF=0.22504;AN=5008;NS=2504;DP=14532;EAS_AF=0.1617;AMR_AF=0.1383;AFR_AF=0.2685;EUR_AF=0.2505;SAS_AF=0.2669;AA=T|||;VT=SNP;EX_TARGET
4	177050478	rs10520333	A	G	100	PASS	AC=1127;AF=0.22504;AN=5008;NS=2504;DP=15430;EAS_AF=0.1617;AMR_AF=0.1383;AFR_AF=0.2685;EUR_AF=0.2505;SAS_AF=0.2669;AA=G|||;VT=SNP
4	177050508	rs28678696	G	A	100	PASS	AC=1127;AF=0.22504;AN=5008;NS=2504;DP=15342;EAS_AF=0.1617;AMR_AF=0.1383;AFR_AF=0.2685;EUR_AF=0.2505;SAS_AF=0.2669;AA=A|||;VT=SNP
4	177050655	rs28409590	A	G	100	PASS	AC=1127;AF=0.22504;AN=5008;NS=2504;DP=15654;EAS_AF=0.1617;AMR_AF=0.1383;AFR_AF=0.2685;EUR_AF=0.2505;SAS_AF=0.2669;AA=G|||;VT=SNP
4	177050750	rs10520334	T	A	100	PASS	AC=1384;AF=0.276358;AN=5008;NS=2504;DP=15998;EAS_AF=0.1627;AMR_AF=0.1585;AFR_AF=0.4508;EUR_AF=0.2515;SAS_AF=0.2669;AA=A|||;VT=SNP
4	177050782	rs13116545	C	T	100	PASS	AC=1130;AF=0.225639;AN=5008;NS=2504;DP=15548;EAS_AF=0.1627;AMR_AF=0.1398;AFR_AF=0.2685;EUR_AF=0.2515;SAS_AF=0.2669;AA=C|||;VT=SNP
4	177050795	rs13148503	T	C	100	PASS	AC=1130;AF=0.225639;AN=5008;NS=2504;DP=15610;EAS_AF=0.1627;AMR_AF=0.1398;AFR_AF=0.2685;EUR_AF=0.2515;SAS_AF=0.2669;AA=T|||;VT=SNP
4	177051305	rs28559986	A	T	100	PASS	AC=1127;AF=0.22504;AN=5008;NS=2504;DP=14537;EAS_AF=0.1617;AMR_AF=0.1383;AFR_AF=0.2685;EUR_AF=0.2505;SAS_AF=0.2669;AA=A|||;VT=SNP
4	177051364	rs62339425	A	G	100	PASS	AC=1654;AF=0.330272;AN=5008;NS=2504;DP=15037;EAS_AF=0.4405;AMR_AF=0.281;AFR_AF=0.1717;EUR_AF=0.3857;SAS_AF=0.409;AA=A|||;VT=SNP
4	177051531	rs35278046	T	C	100	PASS	AC=967;AF=0.193091;AN=5008;NS=2504;DP=14937;EAS_AF=0.1617;AMR_AF=0.1254;AFR_AF=0.1626;EUR_AF=0.2465;SAS_AF=0.2597;AA=T|||;VT=SNP
4	177051595	rs34311937	A	T	100	PASS	AC=997;AF=0.199081;AN=5008;NS=2504;DP=13000;EAS_AF=0.1617;AMR_AF=0.1297;AFR_AF=0.1641;EUR_AF=0.2624;SAS_AF=0.2689;AA=T|||;VT=SNP
4	177051621	rs151060571	C	T	100	PASS	AC=15;AF=0.00299521;AN=5008;NS=2504;DP=13127;EAS_AF=0;AMR_AF=0.0058;AFR_AF=0.0008;EUR_AF=0.0099;SAS_AF=0;AA=C|||;VT=SNP
4	177051624	rs28570421	G	A	100	PASS	AC=3101;AF=0.619209;AN=5008;NS=2504;DP=13207;EAS_AF=0.6895;AMR_AF=0.451;AFR_AF=0.5484;EUR_AF=0.6392;SAS_AF=0.7413;AA=A|||;VT=SNP
4	177051633	rs60492066	T	C	100	PASS	AC=1408;AF=0.28115;AN=5008;NS=2504;DP=13475;EAS_AF=0.3482;AMR_AF=0.2291;AFR_AF=0.2163;EUR_AF=0.2525;SAS_AF=0.3661;AA=T|||;VT=SNP
4	177051671	rs373762239	A	G	100	PASS	AC=48;AF=0.00958466;AN=5008;NS=2504;DP=13936;EAS_AF=0.001;AMR_AF=0.0101;AFR_AF=0.0045;EUR_AF=0.0219;SAS_AF=0.0123;AA=A|||;VT=SNP
4	177051681	rs13122053	G	A	100	PASS	AC=804;AF=0.160543;AN=5008;NS=2504;DP=13545;EAS_AF=0.1687;AMR_AF=0.1138;AFR_AF=0.0582;EUR_AF=0.2247;SAS_AF=0.2577;AA=G|||;VT=SNP
4	177051712	rs141869529	A	G	100	PASS	AC=745;AF=0.148762;AN=5008;NS=2504;DP=11798;EAS_AF=0.3919;AMR_AF=0.1772;AFR_AF=0.0507;EUR_AF=0.0328;SAS_AF=0.1299;AA=A|||;VT=SNP
4	177051765	rs5016799	A	G	100	PASS	AC=4142;AF=0.827077;AN=5008;NS=2504;DP=10095;EAS_AF=0.8006;AMR_AF=0.9308;AFR_AF=0.6127;EUR_AF=0.9712;SAS_AF=0.9223;AA=a|||;VT=SNP
4	177051870	rs12501440	C	T	100	PASS	AC=316;AF=0.063099;AN=5008;NS=2504;DP=8907;EAS_AF=0.1171;AMR_AF=0.0389;AFR_AF=0.0507;EUR_AF=0.0368;SAS_AF=0.0685;AA=T|||;VT=SNP
4	177051875	rs12505375	A	G	100	PASS	AC=319;AF=0.0636981;AN=5008;NS=2504;DP=8613;EAS_AF=0.1171;AMR_AF=0.0389;AFR_AF=0.0514;EUR_AF=0.0388;SAS_AF=0.0685;AA=A|||;VT=SNP
4	177051944	rs5016797	C	T	100	PASS	AC=1145;AF=0.228634;AN=5008;NS=2504;DP=11713;EAS_AF=0.1587;AMR_AF=0.1383;AFR_AF=0.2829;EUR_AF=0.2505;SAS_AF=0.2689;AA=T|||;VT=SNP
4	177051975	rs5016796	T	C	100	PASS	AC=1591;AF=0.317692;AN=5008;NS=2504;DP=13658;EAS_AF=0.2827;AMR_AF=0.2262;AFR_AF=0.2859;EUR_AF=0.4473;SAS_AF=0.3282;AA=T|||;VT=SNP
4	177052064	rs5016795	G	A	100	PASS	AC=1149;AF=0.229433;AN=5008;NS=2504;DP=12201;EAS_AF=0.1647;AMR_AF=0.1398;AFR_AF=0.2791;EUR_AF=0.2525;SAS_AF=0.2689;AA=G|||;VT=SNP
4	177052077	rs5016794	T	C	100	PASS	AC=1149;AF=0.229433;AN=5008;NS=2504;DP=12056;EAS_AF=0.1647;AMR_AF=0.1398;AFR_AF=0.2799;EUR_AF=0.2525;SAS_AF=0.2679;AA=T|||;VT=SNP
4	177052086	rs5016793	T	G	100	PASS	AC=1150;AF=0.229633;AN=5008;NS=2504;DP=11942;EAS_AF=0.1647;AMR_AF=0.1398;AFR_AF=0.2806;EUR_AF=0.2525;SAS_AF=0.2679;AA=G|||;VT=SNP
4	177052325	rs28608650	A	G	100	PASS	AC=1139;AF=0.227436;AN=5008;NS=2504;DP=13942;EAS_AF=0.1597;AMR_AF=0.1383;AFR_AF=0.2791;EUR_AF=0.2495;SAS_AF=0.2679;AA=A|||;VT=SNP
4	177052583	rs10017197	T	A	100	PASS	AC=1225;AF=0.244609;AN=5008;NS=2504;DP=16306;EAS_AF=0.1597;AMR_AF=0.1441;AFR_AF=0.3404;EUR_AF=0.2495;SAS_AF=0.2689;AA=A|||;VT=SNP
4	177052925	rs7699831	G	C	100	PASS	AC=1238;AF=0.247204;AN=5008;NS=2504;DP=15558;EAS_AF=0.1607;AMR_AF=0.1455;AFR_AF=0.3495;EUR_AF=0.2495;SAS_AF=0.2679;AA=C|||;VT=SNP
4	177053003	rs7655015	C	T	100	PASS	AC=1153;AF=0.230232;AN=5008;NS=2504;DP=15267;EAS_AF=0.1607;AMR_AF=0.1383;AFR_AF=0.289;EUR_AF=0.2495;SAS_AF=0.2679;AA=T|||;VT=SNP
4	177053092	rs7655215	C	T	100	PASS	AC=1153;AF=0.230232;AN=5008;NS=2504;DP=16234;EAS_AF=0.1607;AMR_AF=0.1383;AFR_AF=0.289;EUR_AF=0.2505;SAS_AF=0.2669;AA=T|||;VT=SNP
4	177053149	rs7684270	T	A	100	PASS	AC=1153;AF=0.230232;AN=5008;NS=2504;DP=15851;EAS_AF=0.1607;AMR_AF=0.1383;AFR_AF=0.289;EUR_AF=0.2495;SAS_AF=0.2679;AA=T|||;VT=SNP
4	177053218	rs7654095	G	C	100	PASS	AC=1155;AF=0.230631;AN=5008;NS=2504;DP=16162;EAS_AF=0.1617;AMR_AF=0.1383;AFR_AF=0.2882;EUR_AF=0.2515;SAS_AF=0.2679;AA=A|||;VT=SNP
4	177053542	rs13328006	A	T	100	PASS	AC=1153;AF=0.230232;AN=5008;NS=2504;DP=16590;EAS_AF=0.1607;AMR_AF=0.1383;AFR_AF=0.289;EUR_AF=0.2495;SAS_AF=0.2679;AA=A|||;VT=SNP
4	177053740	rs13328044	G	A	100	PASS	AC=1154;AF=0.230431;AN=5008;NS=2504;DP=14088;EAS_AF=0.1607;AMR_AF=0.1383;AFR_AF=0.289;EUR_AF=0.2495;SAS_AF=0.2689;AA=A|||;VT=SNP
4	177054008	rs13327956	C	T	100	PASS	AC=1152;AF=0.230032;AN=5008;NS=2504;DP=13962;EAS_AF=0.1607;AMR_AF=0.1383;AFR_AF=0.2882;EUR_AF=0.2495;SAS_AF=0.2679;AA=-|||;VT=SNP
4	177054671	rs35908744	C	T	100	PASS	AC=1153;AF=0.230232;AN=5008;NS=2504;DP=10964;EAS_AF=0.1607;AMR_AF=0.1383;AFR_AF=0.289;EUR_AF=0.2495;SAS_AF=0.2679;AA=C|||;VT=SNP
4	177054816	rs28620923	G	A	100	PASS	AC=1153;AF=0.230232;AN=5008;NS=2504;DP=11382;EAS_AF=0.1607;AMR_AF=0.1383;AFR_AF=0.289;EUR_AF=0.2495;SAS_AF=0.2679;AA=G|||;VT=SNP
4	177055104	rs13328025	T	A	100	PASS	AC=1153;AF=0.230232;AN=5008;NS=2504;DP=14258;EAS_AF=0.1607;AMR_AF=0.1383;AFR_AF=0.289;EUR_AF=0.2495;SAS_AF=0.2679;AA=A|||;VT=SNP
4	177055175	rs13328066	G	T	100	PASS	AC=1155;AF=0.230631;AN=5008;NS=2504;DP=16449;EAS_AF=0.1607;AMR_AF=0.1398;AFR_AF=0.289;EUR_AF=0.2495;SAS_AF=0.2689;AA=T|||;VT=SNP
4	177055220	rs142305269	G	A	100	PASS	AC=44;AF=0.00878594;AN=5008;NS=2504;DP=16303;EAS_AF=0.001;AMR_AF=0.0101;AFR_AF=0.0008;EUR_AF=0.0229;SAS_AF=0.0123;AA=G|||;VT=SNP
4	177055675	rs55795515	G	A	100	PASS	AC=1270;AF=0.253594;AN=5008;NS=2504;DP=16500;EAS_AF=0.2738;AMR_AF=0.4856;AFR_AF=0.115;EUR_AF=0.3101;SAS_AF=0.1973;AA=G|||;VT=SNP
4	177056115	rs34672208	T	A	100	PASS	AC=1153;AF=0.230232;AN=5008;NS=2504;DP=17120;EAS_AF=0.1607;AMR_AF=0.1383;AFR_AF=0.289;EUR_AF=0.2495;SAS_AF=0.2679;AA=T|||;VT=SNP
4	177056540	rs35237600	A	G	100	PASS	AC=1153;AF=0.230232;AN=5008;NS=2504;DP=18509;EAS_AF=0.1607;AMR_AF=0.1383;AFR_AF=0.289;EUR_AF=0.2495;SAS_AF=0.2679;AA=A|||;VT=SNP
4	177056904	rs188654205	A	T	100	PASS	AC=19;AF=0.00379393;AN=5008;NS=2504;DP=16816;EAS_AF=0;AMR_AF=0.0058;AFR_AF=0;EUR_AF=0.0139;SAS_AF=0.001;AA=A|||;VT=SNP
4	177057142	rs190641972	A	G	100	PASS	AC=26;AF=0.00519169;AN=5008;NS=2504;DP=16609;EAS_AF=0;AMR_AF=0.0101;AFR_AF=0;EUR_AF=0.0159;SAS_AF=0.0031;AA=A|||;VT=SNP
4	177057545	rs7687047	C	T	100	PASS	AC=1137;AF=0.227037;AN=5008;NS=2504;DP=19031;EAS_AF=0.1607;AMR_AF=0.1383;AFR_AF=0.2761;EUR_AF=0.2495;SAS_AF=0.2689;AA=C|||;VT=SNP
4	177057851	rs7670070	T	C	100	PASS	AC=1239;AF=0.247404;AN=5008;NS=2504;DP=16336;EAS_AF=0.1607;AMR_AF=0.1455;AFR_AF=0.3495;EUR_AF=0.2495;SAS_AF=0.2689;AA=t|||;VT=SNP
4	177058464	rs9884697	C	A	100	PASS	AC=1227;AF=0.245008;AN=5008;NS=2504;DP=13015;EAS_AF=0.1607;AMR_AF=0.1455;AFR_AF=0.3404;EUR_AF=0.2495;SAS_AF=0.2689;AA=A|||;VT=SNP
4	177058524	rs9884639	A	T	100	PASS	AC=1154;AF=0.230431;AN=5008;NS=2504;DP=11089;EAS_AF=0.1607;AMR_AF=0.1383;AFR_AF=0.289;EUR_AF=0.2495;SAS_AF=0.2689;AA=T|||;VT=SNP
4	177058580	rs9884643	A	T	100	PASS	AC=1154;AF=0.230431;AN=5008;NS=2504;DP=11595;EAS_AF=0.1607;AMR_AF=0.1383;AFR_AF=0.289;EUR_AF=0.2495;SAS_AF=0.2689;AA=T|||;VT=SNP
4	177058963	rs35829366	G	T	100	PASS	AC=1154;AF=0.230431;AN=5008;NS=2504;DP=13384;EAS_AF=0.1607;AMR_AF=0.1383;AFR_AF=0.289;EUR_AF=0.2495;SAS_AF=0.2689;AA=T|||;VT=SNP
4	177059144	rs10019889	T	A	100	PASS	AC=1155;AF=0.230631;AN=5008;NS=2504;DP=14153;EAS_AF=0.1607;AMR_AF=0.1383;AFR_AF=0.2897;EUR_AF=0.2495;SAS_AF=0.2689;AA=A|||;VT=SNP
4	177059207	rs17062511	A	C	100	PASS	AC=1154;AF=0.230431;AN=5008;NS=2504;DP=15383;EAS_AF=0.1607;AMR_AF=0.1383;AFR_AF=0.289;EUR_AF=0.2495;SAS_AF=0.2689;AA=A|||;VT=SNP
4	177059277	rs35022899	A	T	100	PASS	AC=964;AF=0.192492;AN=5008;NS=2504;DP=15609;EAS_AF=0.1607;AMR_AF=0.1239;AFR_AF=0.1611;EUR_AF=0.2455;SAS_AF=0.2618;AA=A|||;VT=SNP
4	177059295	rs34808606	A	G	100	PASS	AC=1156;AF=0.230831;AN=5008;NS=2504;DP=15663;EAS_AF=0.1627;AMR_AF=0.1383;AFR_AF=0.289;EUR_AF=0.2495;SAS_AF=0.2689;AA=A|||;VT=SNP
4	177059335	rs17062515	G	T	100	PASS	AC=1154;AF=0.230431;AN=5008;NS=2504;DP=15761;EAS_AF=0.1607;AMR_AF=0.1383;AFR_AF=0.289;EUR_AF=0.2495;SAS_AF=0.2689;AA=T|||;VT=SNP
4	177059551	rs28737414	C	T	100	PASS	AC=1537;AF=0.306909;AN=5008;NS=2504;DP=16645;EAS_AF=0.2669;AMR_AF=0.1772;AFR_AF=0.4002;EUR_AF=0.2793;SAS_AF=0.3425;AA=T|||;VT=SNP
4	177059928	rs6848054	A	C	100	PASS	AC=1154;AF=0.230431;AN=5008;NS=2504;DP=18594;EAS_AF=0.1607;AMR_AF=0.1383;AFR_AF=0.289;EUR_AF=0.2495;SAS_AF=0.2689;AA=A|||;VT=SNP
4	177060782	rs17062523	C	T	100	PASS	AC=1043;AF=0.208267;AN=5008;NS=2504;DP=16965;EAS_AF=0.1597;AMR_AF=0.1297;AFR_AF=0.211;EUR_AF=0.2495;SAS_AF=0.2679;AA=C|||;VT=SNP
4	177061470	rs6812750	T	C	100	PASS	AC=1215;AF=0.242612;AN=5008;NS=2504;DP=16675;EAS_AF=0.1607;AMR_AF=0.1441;AFR_AF=0.3321;EUR_AF=0.2495;SAS_AF=0.2689;AA=C|||;VT=SNP
4	177061519	rs6812514	A	T	100	PASS	AC=1215;AF=0.242612;AN=5008;NS=2504;DP=15976;EAS_AF=0.1607;AMR_AF=0.1441;AFR_AF=0.3321;EUR_AF=0.2495;SAS_AF=0.2689;AA=A|||;VT=SNP
4	177061531	rs34608471	A	G	100	PASS	AC=830;AF=0.165735;AN=5008;NS=2504;DP=15848;EAS_AF=0.1607;AMR_AF=0.1095;AFR_AF=0.0885;EUR_AF=0.2217;SAS_AF=0.2577;AA=A|||;VT=SNP
4	177061564	rs6834458	G	T	100	PASS	AC=1215;AF=0.242612;AN=5008;NS=2504;DP=16288;EAS_AF=0.1607;AMR_AF=0.1441;AFR_AF=0.3321;EUR_AF=0.2495;SAS_AF=0.2689;AA=G|||;VT=SNP
4	177061637	rs76675486	G	A	100	PASS	AC=34;AF=0.00678914;AN=5008;NS=2504;DP=17350;EAS_AF=0;AMR_AF=0.0072;AFR_AF=0.0015;EUR_AF=0.0229;SAS_AF=0.0041;AA=G|||;VT=SNP
4	177061716	rs115413351	T	G	100	PASS	AC=95;AF=0.0189696;AN=5008;NS=2504;DP=15986;EAS_AF=0.0089;AMR_AF=0.0216;AFR_AF=0.0068;EUR_AF=0.0239;SAS_AF=0.0389;AA=T|||;VT=SNP
4	177061748	rs7678897	C	T	100	PASS	AC=1216;AF=0.242812;AN=5008;NS=2504;DP=15975;EAS_AF=0.1617;AMR_AF=0.1441;AFR_AF=0.3321;EUR_AF=0.2495;SAS_AF=0.2689;AA=C|||;VT=SNP
4	177061759	rs149221903	C	T	100	PASS	AC=34;AF=0.00678914;AN=5008;NS=2504;DP=16135;EAS_AF=0;AMR_AF=0.0072;AFR_AF=0.0015;EUR_AF=0.0229;SAS_AF=0.0041;AA=C|||;VT=SNP
4	177061867	rs12506509	C	T	100	PASS	AC=349;AF=0.0696885;AN=5008;NS=2504;DP=15671;EAS_AF=0.1052;AMR_AF=0.0375;AFR_AF=0.087;EUR_AF=0.0298;SAS_AF=0.0736;AA=C|||;VT=SNP
4	177062021	rs7661836	T	C	100	PASS	AC=1244;AF=0.248403;AN=5008;NS=2504;DP=17029;EAS_AF=0.1607;AMR_AF=0.1455;AFR_AF=0.3525;EUR_AF=0.2505;SAS_AF=0.2689;AA=C|||;VT=SNP
4	177062238	rs80295533	G	A	100	PASS	AC=34;AF=0.00678914;AN=5008;NS=2504;DP=15229;EAS_AF=0;AMR_AF=0.0072;AFR_AF=0.0015;EUR_AF=0.0229;SAS_AF=0.0041;AA=G|||;VT=SNP
4	177062289	rs28552481	A	G	100	PASS	AC=1214;AF=0.242412;AN=5008;NS=2504;DP=14949;EAS_AF=0.1607;AMR_AF=0.1427;AFR_AF=0.3321;EUR_AF=0.2495;SAS_AF=0.2689;AA=A|||;VT=SNP
4	177062781	rs145388613	A	T	100	PASS	AC=34;AF=0.00678914;AN=5008;NS=2504;DP=11239;EAS_AF=0;AMR_AF=0.0072;AFR_AF=0.0015;EUR_AF=0.0229;SAS_AF=0.0041;AA=A|||;VT=SNP
4	177062811	rs28535179	T	C	100	PASS	AC=1216;AF=0.242812;AN=5008;NS=2504;DP=11099;EAS_AF=0.1607;AMR_AF=0.1441;AFR_AF=0.3328;EUR_AF=0.2495;SAS_AF=0.2689;AA=C|||;VT=SNP
4	177062968	rs13146003	T	C	100	PASS	AC=1397;AF=0.278954;AN=5008;NS=2504;DP=15164;EAS_AF=0.1607;AMR_AF=0.1542;AFR_AF=0.4644;EUR_AF=0.2495;SAS_AF=0.2689;AA=C|||;VT=SNP
4	177062969	rs62339427	A	G	100	PASS	AC=1266;AF=0.252796;AN=5008;NS=2504;DP=15149;EAS_AF=0.2728;AMR_AF=0.4856;AFR_AF=0.1127;EUR_AF=0.3101;SAS_AF=0.1973;AA=A|||;VT=SNP
4	177063096	rs9995480	G	A	100	PASS	AC=1187;AF=0.237021;AN=5008;NS=2504;DP=12208;EAS_AF=0.1607;AMR_AF=0.1412;AFR_AF=0.3124;EUR_AF=0.2495;SAS_AF=0.2689;AA=A|||;VT=SNP
4	177063501	rs77398093	G	T	100	PASS	AC=34;AF=0.00678914;AN=5008;NS=2504;DP=17245;EAS_AF=0;AMR_AF=0.0072;AFR_AF=0.0015;EUR_AF=0.0229;SAS_AF=0.0041;AA=G|||;VT=SNP
4	177063929	rs6849006	G	A	100	PASS	AC=1215;AF=0.242612;AN=5008;NS=2504;DP=19122;EAS_AF=0.1607;AMR_AF=0.1441;AFR_AF=0.3328;EUR_AF=0.2495;SAS_AF=0.2679;AA=G|||;VT=SNP
4	177064061	rs2128425	A	G	100	PASS	AC=3493;AF=0.697484;AN=5008;NS=2504;DP=17146;EAS_AF=0.7242;AMR_AF=0.487;AFR_AF=0.7685;EUR_AF=0.667;SAS_AF=0.7546;AA=G|||;VT=SNP
4	177064106	rs6850923	C	T	100	PASS	AC=1075;AF=0.214657;AN=5008;NS=2504;DP=16466;EAS_AF=0.1607;AMR_AF=0.1326;AFR_AF=0.233;EUR_AF=0.2495;SAS_AF=0.2679;AA=C|||;VT=SNP
4	177064172	rs6849468	G	A	100	PASS	AC=1239;AF=0.247404;AN=5008;NS=2504;DP=16403;EAS_AF=0.1617;AMR_AF=0.1455;AFR_AF=0.3495;EUR_AF=0.2495;SAS_AF=0.2679;AA=A|||;VT=SNP
4	177064717	rs55739709	C	T	100	PASS	AC=1682;AF=0.335863;AN=5008;NS=2504;DP=13604;EAS_AF=0.4573;AMR_AF=0.2882;AFR_AF=0.1808;EUR_AF=0.3837;SAS_AF=0.4049;AA=C|||;VT=SNP
4	177065131	rs35810775	A	G	100	PASS	AC=869;AF=0.173522;AN=5008;NS=2504;DP=18062;EAS_AF=0.1607;AMR_AF=0.1124;AFR_AF=0.1097;EUR_AF=0.2247;SAS_AF=0.2638;AA=A|||;VT=SNP
4	177065490	rs73003449	G	A	100	PASS	AC=161;AF=0.0321486;AN=5008;NS=2504;DP=15955;EAS_AF=0.0089;AMR_AF=0.0173;AFR_AF=0.0847;EUR_AF=0.0239;SAS_AF=0.0041;AA=G|||;VT=SNP
4	177068693	rs17062533	C	A	100	PASS	AC=1233;AF=0.246206;AN=5008;NS=2504;DP=14693;EAS_AF=0.1637;AMR_AF=0.1441;AFR_AF=0.3442;EUR_AF=0.2505;SAS_AF=0.2669;AA=A|||;VT=SNP
4	177068706	rs17062534	G	A	100	PASS	AC=1379;AF=0.275359;AN=5008;NS=2504;DP=14289;EAS_AF=0.1637;AMR_AF=0.1585;AFR_AF=0.4266;EUR_AF=0.2734;SAS_AF=0.271;AA=A|||;VT=SNP
4	177068751	rs143914274	T	A	100	PASS	AC=34;AF=0.00678914;AN=5008;NS=2504;DP=14039;EAS_AF=0;AMR_AF=0.0072;AFR_AF=0.0015;EUR_AF=0.0229;SAS_AF=0.0041;AA=T|||;VT=SNP
4	177068763	rs147271231	A	G	100	PASS	AC=34;AF=0.00678914;AN=5008;NS=2504;DP=13884;EAS_AF=0;AMR_AF=0.0072;AFR_AF=0.0015;EUR_AF=0.0229;SAS_AF=0.0041;AA=A|||;VT=SNP
4	177068934	rs35155674	T	C	100	PASS	AC=942;AF=0.188099;AN=5008;NS=2504;DP=12518;EAS_AF=0.1637;AMR_AF=0.1254;AFR_AF=0.1422;EUR_AF=0.2465;SAS_AF=0.2597;AA=T|||;VT=SNP
4	177069022	rs35826550	A	C	100	PASS	AC=940;AF=0.1877;AN=5008;NS=2504;DP=12783;EAS_AF=0.1637;AMR_AF=0.1239;AFR_AF=0.1415;EUR_AF=0.2465;SAS_AF=0.2597;AA=A|||;VT=SNP
4	177070568	rs6837815	A	G	100	PASS	AC=1236;AF=0.246805;AN=5008;NS=2504;DP=11764;EAS_AF=0.1637;AMR_AF=0.1441;AFR_AF=0.3464;EUR_AF=0.2505;SAS_AF=0.2669;AA=a|||;VT=SNP
4	177071841	rs7663477	C	T	100	PASS	AC=1380;AF=0.275559;AN=5008;NS=2504;DP=15830;EAS_AF=0.1627;AMR_AF=0.1599;AFR_AF=0.4281;EUR_AF=0.2724;SAS_AF=0.271;AA=T|||;VT=SNP
4	177072042	rs73003461	A	G	100	PASS	AC=146;AF=0.0291534;AN=5008;NS=2504;DP=16013;EAS_AF=0;AMR_AF=0.0144;AFR_AF=0.0825;EUR_AF=0.0229;SAS_AF=0.0041;AA=A|||;VT=SNP
4	177072066	rs145505424	A	G	100	PASS	AC=30;AF=0.00599042;AN=5008;NS=2504;DP=15812;EAS_AF=0;AMR_AF=0.0101;AFR_AF=0.0015;EUR_AF=0.0179;SAS_AF=0.0031;AA=A|||;VT=SNP
4	177072092	rs1471645	T	A	100	PASS	AC=3466;AF=0.692093;AN=5008;NS=2504;DP=14909;EAS_AF=0.7321;AMR_AF=0.4957;AFR_AF=0.7254;EUR_AF=0.6799;SAS_AF=0.7577;AA=A|||;VT=SNP
4	177073126	rs115177112	G	A	100	PASS	AC=30;AF=0.00599042;AN=5008;NS=2504;DP=17243;EAS_AF=0;AMR_AF=0.0101;AFR_AF=0.0015;EUR_AF=0.0179;SAS_AF=0.0031;AA=G|||;VT=SNP;EX_TARGET
4	177073547	rs112652214	A	G	100	PASS	AC=146;AF=0.0291534;AN=5008;NS=2504;DP=16005;EAS_AF=0;AMR_AF=0.0144;AFR_AF=0.0825;EUR_AF=0.0229;SAS_AF=0.0041;AA=A|||;VT=SNP
4	177074453	rs111937132	A	C	100	PASS	AC=26;AF=0.00519169;AN=5008;NS=2504;DP=19850;EAS_AF=0;AMR_AF=0.0072;AFR_AF=0;EUR_AF=0.0189;SAS_AF=0.002;AA=A|||;VT=SNP
4	177074773	rs138782628	C	T	100	PASS	AC=33;AF=0.00658946;AN=5008;NS=2504;DP=18566;EAS_AF=0;AMR_AF=0.0101;AFR_AF=0;EUR_AF=0.0239;SAS_AF=0.002;AA=C|||;VT=SNP
4	177075352	rs13110700	G	C	100	PASS	AC=3510;AF=0.700879;AN=5008;NS=2504;DP=16179;EAS_AF=0.7321;AMR_AF=0.5029;AFR_AF=0.7557;EUR_AF=0.6789;SAS_AF=0.7577;AA=C|||;VT=SNP
4	177076042	rs116130102	C	T	100	PASS	AC=16;AF=0.00319489;AN=5008;NS=2504;DP=14542;EAS_AF=0;AMR_AF=0.0058;AFR_AF=0;EUR_AF=0.0109;SAS_AF=0.001;AA=c|||;VT=SNP
4	177076596	rs10022614	G	C	100	PASS	AC=1396;AF=0.278754;AN=5008;NS=2504;DP=9653;EAS_AF=0.1667;AMR_AF=0.1671;AFR_AF=0.4274;EUR_AF=0.2803;SAS_AF=0.271;AA=C|||;VT=SNP
4	177076992	rs28458464	A	G	100	PASS	AC=3466;AF=0.692093;AN=5008;NS=2504;DP=8378;EAS_AF=0.7321;AMR_AF=0.4957;AFR_AF=0.7262;EUR_AF=0.6789;SAS_AF=0.7577;AA=G|||;VT=SNP
4	177078065	rs57240276	A	G	100	PASS	AC=455;AF=0.0908546;AN=5008;NS=2504;DP=18171;EAS_AF=0.1627;AMR_AF=0.0389;AFR_AF=0.1225;EUR_AF=0.0239;SAS_AF=0.0798;AA=A|||;VT=SNP
4	177078412	rs4690662	C	A	100	PASS	AC=1631;AF=0.325679;AN=5008;NS=2504;DP=18046;EAS_AF=0.4058;AMR_AF=0.2882;AFR_AF=0.1868;EUR_AF=0.3738;SAS_AF=0.408;AA=C|||;VT=SNP
4	177078413	rs35573037	C	G	100	PASS	AC=956;AF=0.190895;AN=5008;NS=2504;DP=18051;EAS_AF=0.1667;AMR_AF=0.1326;AFR_AF=0.1422;EUR_AF=0.2535;SAS_AF=0.2587;AA=C|||;VT=SNP
4	177078723	rs17671258	G	A	100	PASS	AC=126;AF=0.0251597;AN=5008;NS=2504;DP=17660;EAS_AF=0.003;AMR_AF=0.0173;AFR_AF=0.0091;EUR_AF=0.0328;SAS_AF=0.0675;AA=G|||;VT=SNP
4	177078738	rs34939592	T	G	100	PASS	AC=956;AF=0.190895;AN=5008;NS=2504;DP=18018;EAS_AF=0.1667;AMR_AF=0.1326;AFR_AF=0.1422;EUR_AF=0.2535;SAS_AF=0.2587;AA=T|||;VT=SNP
4	177078770	rs10004458	T	C	100	PASS	AC=3507;AF=0.70028;AN=5008;NS=2504;DP=19678;EAS_AF=0.7331;AMR_AF=0.4986;AFR_AF=0.7557;EUR_AF=0.6779;SAS_AF=0.7577;AA=C|||;VT=SNP
4	177078833	rs34826295	G	A	100	PASS	AC=956;AF=0.190895;AN=5008;NS=2504;DP=21385;EAS_AF=0.1667;AMR_AF=0.1326;AFR_AF=0.1422;EUR_AF=0.2535;SAS_AF=0.2587;AA=G|||;VT=SNP
4	177078860	rs9990546	C	T	100	PASS	AC=724;AF=0.144569;AN=5008;NS=2504;DP=21026;EAS_AF=0.1627;AMR_AF=0.0591;AFR_AF=0.3071;EUR_AF=0.0278;SAS_AF=0.0869;AA=C|||;VT=SNP
4	177078900	rs34429304	G	T	100	PASS	AC=956;AF=0.190895;AN=5008;NS=2504;DP=20269;EAS_AF=0.1667;AMR_AF=0.1326;AFR_AF=0.1422;EUR_AF=0.2535;SAS_AF=0.2587;AA=G|||;VT=SNP
4	177078973	rs9990644	C	T	100	PASS	AC=723;AF=0.144369;AN=5008;NS=2504;DP=19087;EAS_AF=0.1617;AMR_AF=0.0591;AFR_AF=0.3071;EUR_AF=0.0278;SAS_AF=0.0869;AA=C|||;VT=SNP
4	177079096	rs142164130	G	C	100	PASS	AC=51;AF=0.0101837;AN=5008;NS=2504;DP=16983;EAS_AF=0;AMR_AF=0.0101;AFR_AF=0.0015;EUR_AF=0.0328;SAS_AF=0.0092;AA=G|||;VT=SNP
4	177079327	rs77377363	G	A	100	PASS	AC=35;AF=0.00698882;AN=5008;NS=2504;DP=19568;EAS_AF=0;AMR_AF=0.0043;AFR_AF=0.0015;EUR_AF=0.0169;SAS_AF=0.0133;AA=G|||;VT=SNP
4	177079374	rs2128422	C	T	100	PASS	AC=3514;AF=0.701677;AN=5008;NS=2504;DP=19155;EAS_AF=0.7341;AMR_AF=0.5;AFR_AF=0.7587;EUR_AF=0.6779;SAS_AF=0.7587;AA=T|||;VT=SNP
4	177079423	rs35364107	G	A	100	PASS	AC=1188;AF=0.23722;AN=5008;NS=2504;DP=18677;EAS_AF=0.2639;AMR_AF=0.4654;AFR_AF=0.1067;EUR_AF=0.2853;SAS_AF=0.1748;AA=G|||;VT=SNP
4	177080220	rs12499392	C	T	100	PASS	AC=3515;AF=0.701877;AN=5008;NS=2504;DP=18793;EAS_AF=0.7341;AMR_AF=0.5014;AFR_AF=0.7587;EUR_AF=0.6789;SAS_AF=0.7577;AA=T|||;VT=SNP
4	177080371	rs28692525	G	A	100	PASS	AC=723;AF=0.144369;AN=5008;NS=2504;DP=17156;EAS_AF=0.1617;AMR_AF=0.0591;AFR_AF=0.3071;EUR_AF=0.0278;SAS_AF=0.0869;AA=G|||;VT=SNP
4	177081358	rs9683850	C	T	100	PASS	AC=196;AF=0.0391374;AN=5008;NS=2504;DP=14842;EAS_AF=0;AMR_AF=0.0591;AFR_AF=0.0061;EUR_AF=0.1203;SAS_AF=0.0266;AA=C|||;VT=SNP
4	177081836	rs10021875	G	T	100	PASS	AC=724;AF=0.144569;AN=5008;NS=2504;DP=17646;EAS_AF=0.1617;AMR_AF=0.0591;AFR_AF=0.3071;EUR_AF=0.0288;SAS_AF=0.0869;AA=G|||;VT=SNP
4	177082032	rs10520338	A	G	100	PASS	AC=813;AF=0.16234;AN=5008;NS=2504;DP=18656;EAS_AF=0.1677;AMR_AF=0.1268;AFR_AF=0.0333;EUR_AF=0.2545;SAS_AF=0.2618;AA=A|||;VT=SNP;EX_TARGET
4	177082069	rs7693453	G	C	100	PASS	AC=962;AF=0.192093;AN=5008;NS=2504;DP=18427;EAS_AF=0.1677;AMR_AF=0.1354;AFR_AF=0.1422;EUR_AF=0.2545;SAS_AF=0.2607;AA=G|||;VT=SNP;EX_TARGET
4	177083166	rs2877924	A	G	100	PASS	AC=3605;AF=0.719848;AN=5008;NS=2504;DP=18146;EAS_AF=0.748;AMR_AF=0.5173;AFR_AF=0.7322;EUR_AF=0.7137;SAS_AF=0.8241;AA=G|||;VT=SNP
4	177083333	rs12646277	A	G	100	PASS	AC=430;AF=0.0858626;AN=5008;NS=2504;DP=17654;EAS_AF=0.1349;AMR_AF=0.0865;AFR_AF=0.0045;EUR_AF=0.1769;SAS_AF=0.0511;AA=A|||;VT=SNP;EX_TARGET
4	177083742	rs116530360	T	C	100	PASS	AC=18;AF=0.00359425;AN=5008;NS=2504;DP=16602;EAS_AF=0;AMR_AF=0.0058;AFR_AF=0.0008;EUR_AF=0.0119;SAS_AF=0.001;AA=T|||;VT=SNP
4	177084677	rs2128426	G	A	100	PASS	AC=1980;AF=0.395367;AN=5008;NS=2504;DP=19139;EAS_AF=0.6052;AMR_AF=0.3156;AFR_AF=0.2088;EUR_AF=0.4115;SAS_AF=0.4714;AA=G|||;VT=SNP
4	177085016	rs2170576	T	C	100	PASS	AC=2370;AF=0.473243;AN=5008;NS=2504;DP=16942;EAS_AF=0.3919;AMR_AF=0.6282;AFR_AF=0.3986;EUR_AF=0.5467;SAS_AF=0.4724;AA=C|||;VT=SNP
4	177085035	rs7696837	T	C	100	PASS	AC=2370;AF=0.473243;AN=5008;NS=2504;DP=16950;EAS_AF=0.3919;AMR_AF=0.6282;AFR_AF=0.3986;EUR_AF=0.5467;SAS_AF=0.4724;AA=T|||;VT=SNP
4	177085764	rs72706352	G	A	100	PASS	AC=157;AF=0.0313498;AN=5008;NS=2504;DP=16617;EAS_AF=0.002;AMR_AF=0.0187;AFR_AF=0.056;EUR_AF=0.0169;SAS_AF=0.0521;AA=G|||;VT=SNP
4	177086072	rs12505769	C	T	100	PASS	AC=2368;AF=0.472843;AN=5008;NS=2504;DP=16840;EAS_AF=0.3879;AMR_AF=0.6268;AFR_AF=0.4002;EUR_AF=0.5467;SAS_AF=0.4734;AA=C|||;VT=SNP
4	177086280	rs141284795	C	T	100	PASS	AC=31;AF=0.0061901;AN=5008;NS=2504;DP=13095;EAS_AF=0;AMR_AF=0.0144;AFR_AF=0.0015;EUR_AF=0.0109;SAS_AF=0.0082;AA=C|||;VT=SNP
4	177086894	rs4299535	T	A	100	PASS	AC=2368;AF=0.472843;AN=5008;NS=2504;DP=16654;EAS_AF=0.3879;AMR_AF=0.6282;AFR_AF=0.4009;EUR_AF=0.5457;SAS_AF=0.4724;AA=T|||;VT=SNP
4	177086933	rs4269125	G	A	100	PASS	AC=2347;AF=0.46865;AN=5008;NS=2504;DP=16103;EAS_AF=0.3879;AMR_AF=0.6282;AFR_AF=0.385;EUR_AF=0.5457;SAS_AF=0.4724;AA=A|||;VT=SNP
4	177087118	rs56273989	G	A	100	PASS	AC=91;AF=0.0181709;AN=5008;NS=2504;DP=14666;EAS_AF=0.002;AMR_AF=0.013;AFR_AF=0.0091;EUR_AF=0.0169;SAS_AF=0.0521;AA=G|||;VT=SNP
4	177087322	rs4388031	C	T	100	PASS	AC=4788;AF=0.95607;AN=5008;NS=2504;DP=15009;EAS_AF=1;AMR_AF=0.9769;AFR_AF=0.8616;EUR_AF=0.9831;SAS_AF=0.9959;AA=T|||;VT=SNP;EX_TARGET
4	177087700	rs147174212	C	T	100	PASS	AC=21;AF=0.00419329;AN=5008;NS=2504;DP=15998;EAS_AF=0;AMR_AF=0.0043;AFR_AF=0;EUR_AF=0.0109;SAS_AF=0.0072;AA=C|||;VT=SNP
4	177088948	rs7697207	A	G	100	PASS	AC=2329;AF=0.465056;AN=5008;NS=2504;DP=13674;EAS_AF=0.3869;AMR_AF=0.6282;AFR_AF=0.3722;EUR_AF=0.5457;SAS_AF=0.4724;AA=A|||;VT=SNP
4	177089157	rs1976031	G	A	100	PASS	AC=1506;AF=0.300719;AN=5008;NS=2504;DP=14683;EAS_AF=0.4097;AMR_AF=0.2954;AFR_AF=0.1195;EUR_AF=0.3936;SAS_AF=0.3415;AA=G|||;VT=SNP
4	177089584	rs1564616	G	T	100	PASS	AC=2356;AF=0.470447;AN=5008;NS=2504;DP=15920;EAS_AF=0.3869;AMR_AF=0.6239;AFR_AF=0.3971;EUR_AF=0.5427;SAS_AF=0.4724;AA=G|||;VT=SNP
4	177090052	rs62339430	C	A	100	PASS	AC=2165;AF=0.432308;AN=5008;NS=2504;DP=19964;EAS_AF=0.6131;AMR_AF=0.3401;AFR_AF=0.2693;EUR_AF=0.4404;SAS_AF=0.5235;AA=C|||;VT=SNP
4	177090235	rs149988590	G	A	100	PASS	AC=42;AF=0.00838658;AN=5008;NS=2504;DP=16960;EAS_AF=0.001;AMR_AF=0.0115;AFR_AF=0;EUR_AF=0.0219;SAS_AF=0.0112;AA=G|||;VT=SNP
4	177090631	rs72706353	A	G	100	PASS	AC=82;AF=0.0163738;AN=5008;NS=2504;DP=16056;EAS_AF=0.002;AMR_AF=0.013;AFR_AF=0.0023;EUR_AF=0.0169;SAS_AF=0.0521;AA=A|||;VT=SNP
4	177090783	rs13141156	A	C	100	PASS	AC=2317;AF=0.46266;AN=5008;NS=2504;DP=16198;EAS_AF=0.3879;AMR_AF=0.6239;AFR_AF=0.3676;EUR_AF=0.5417;SAS_AF=0.4724;AA=A|||;VT=SNP
4	177091523	rs11133132	A	G	100	PASS	AC=2130;AF=0.425319;AN=5008;NS=2504;DP=12636;EAS_AF=0.6111;AMR_AF=0.3357;AFR_AF=0.2829;EUR_AF=0.4394;SAS_AF=0.4755;AA=A|||;VT=SNP
4	177091829	rs4475089	G	A	100	PASS	AC=2448;AF=0.488818;AN=5008;NS=2504;DP=20353;EAS_AF=0.3889;AMR_AF=0.6383;AFR_AF=0.4085;EUR_AF=0.5577;SAS_AF=0.5235;AA=G|||;VT=SNP
4	177091853	rs11133133	T	C	100	PASS	AC=2071;AF=0.413538;AN=5008;NS=2504;DP=20850;EAS_AF=0.6111;AMR_AF=0.3256;AFR_AF=0.2602;EUR_AF=0.4225;SAS_AF=0.4703;AA=T|||;VT=SNP
4	177092373	rs4690663	A	G	100	PASS	AC=2315;AF=0.46226;AN=5008;NS=2504;DP=16945;EAS_AF=0.3869;AMR_AF=0.6239;AFR_AF=0.3669;EUR_AF=0.5427;SAS_AF=0.4714;AA=A|||;VT=SNP
4	177093329	rs11133134	C	T	100	PASS	AC=488;AF=0.0974441;AN=5008;NS=2504;DP=15471;EAS_AF=0.2004;AMR_AF=0.0202;AFR_AF=0.0893;EUR_AF=0.0258;SAS_AF=0.1309;AA=C|||;VT=SNP
4	177093505	rs4538426	T	G	100	PASS	AC=2316;AF=0.46246;AN=5008;NS=2504;DP=15930;EAS_AF=0.3869;AMR_AF=0.6239;AFR_AF=0.3676;EUR_AF=0.5427;SAS_AF=0.4714;AA=T|||;VT=SNP;EX_TARGET
4	177093801	rs147376026	G	A	100	PASS	AC=30;AF=0.00599042;AN=5008;NS=2504;DP=17903;EAS_AF=0;AMR_AF=0.0086;AFR_AF=0.003;EUR_AF=0.0159;SAS_AF=0.0041;AA=G|||;VT=SNP
4	177093836	rs4444774	C	T	100	PASS	AC=991;AF=0.197883;AN=5008;NS=2504;DP=17515;EAS_AF=0.256;AMR_AF=0.3977;AFR_AF=0.0386;EUR_AF=0.2535;SAS_AF=0.1544;AA=C|||;VT=SNP
4	177094542	rs114302658	T	C	100	PASS	AC=58;AF=0.0115815;AN=5008;NS=2504;DP=14730;EAS_AF=0;AMR_AF=0.0101;AFR_AF=0.0227;EUR_AF=0.0159;SAS_AF=0.0051;AA=T|||;VT=SNP
4	177095773	rs72706355	G	A	100	PASS	AC=82;AF=0.0163738;AN=5008;NS=2504;DP=16285;EAS_AF=0.002;AMR_AF=0.013;AFR_AF=0.0023;EUR_AF=0.0169;SAS_AF=0.0521;AA=G|||;VT=SNP;EX_TARGET
4	177095908	rs4690665	A	G	100	PASS	AC=1345;AF=0.26857;AN=5008;NS=2504;DP=16853;EAS_AF=0.2579;AMR_AF=0.4164;AFR_AF=0.2806;EUR_AF=0.2634;SAS_AF=0.1636;AA=A|||;VT=SNP
4	177096417	rs11944385	T	C	100	PASS	AC=1304;AF=0.260383;AN=5008;NS=2504;DP=17279;EAS_AF=0.2569;AMR_AF=0.4164;AFR_AF=0.2511;EUR_AF=0.2624;SAS_AF=0.1636;AA=T|||;VT=SNP
4	177096590	rs72706356	C	T	100	PASS	AC=82;AF=0.0163738;AN=5008;NS=2504;DP=16138;EAS_AF=0.002;AMR_AF=0.013;AFR_AF=0.0023;EUR_AF=0.0169;SAS_AF=0.0521;AA=C|||;VT=SNP
4	177097581	rs72706357	T	C	100	PASS	AC=2011;AF=0.401558;AN=5008;NS=2504;DP=16418;EAS_AF=0.6131;AMR_AF=0.3199;AFR_AF=0.2126;EUR_AF=0.4254;SAS_AF=0.4724;AA=T|||;VT=SNP
4	177097689	rs77731064	A	G	100	PASS	AC=28;AF=0.00559105;AN=5008;NS=2504;DP=18709;EAS_AF=0;AMR_AF=0.0086;AFR_AF=0.0015;EUR_AF=0.0159;SAS_AF=0.0041;AA=A|||;VT=SNP
4	177097770	rs17671702	C	T	100	PASS	AC=1036;AF=0.206869;AN=5008;NS=2504;DP=19205;EAS_AF=0.128;AMR_AF=0.2104;AFR_AF=0.1369;EUR_AF=0.2783;SAS_AF=0.3067;AA=C|||;VT=SNP
4	177098285	rs17625943	G	A	100	PASS	AC=1305;AF=0.260583;AN=5008;NS=2504;DP=15205;EAS_AF=0.2569;AMR_AF=0.4164;AFR_AF=0.2519;EUR_AF=0.2624;SAS_AF=0.1636;AA=G|||;VT=SNP;EX_TARGET
4	177098479	rs115542962	T	C	100	PASS	AC=28;AF=0.00559105;AN=5008;NS=2504;DP=17864;EAS_AF=0;AMR_AF=0.0086;AFR_AF=0.0015;EUR_AF=0.0159;SAS_AF=0.0041;AA=T|||;VT=SNP
4	177099212	rs150564213	T	C	100	PASS	AC=28;AF=0.00559105;AN=5008;NS=2504;DP=14329;EAS_AF=0;AMR_AF=0.0086;AFR_AF=0.0015;EUR_AF=0.0159;SAS_AF=0.0041;AA=T|||;VT=SNP
4	177099962	rs72706359	A	G	100	PASS	AC=144;AF=0.028754;AN=5008;NS=2504;DP=19943;EAS_AF=0.002;AMR_AF=0.0231;AFR_AF=0.028;EUR_AF=0.0328;SAS_AF=0.0573;AA=A|||;VT=SNP
4	177100644	rs11736872	G	A	100	PASS	AC=1037;AF=0.207069;AN=5008;NS=2504;DP=12251;EAS_AF=0.13;AMR_AF=0.2104;AFR_AF=0.1369;EUR_AF=0.2783;SAS_AF=0.3057;AA=G|||;VT=SNP;EX_TARGET
4	177100882	rs62339456	A	G	100	PASS	AC=129;AF=0.0257588;AN=5008;NS=2504;DP=9307;EAS_AF=0;AMR_AF=0.0288;AFR_AF=0.0023;EUR_AF=0.0537;SAS_AF=0.0532;AA=A|||;VT=SNP
4	177101020	rs80255541	C	T	100	PASS	AC=22;AF=0.00439297;AN=5008;NS=2504;DP=12104;EAS_AF=0;AMR_AF=0;AFR_AF=0;EUR_AF=0.0199;SAS_AF=0.002;AA=C|||;VT=SNP
4	177101060	rs7699964	T	G	100	PASS	AC=1342;AF=0.267971;AN=5008;NS=2504;DP=12335;EAS_AF=0.2569;AMR_AF=0.4164;AFR_AF=0.2806;EUR_AF=0.2614;SAS_AF=0.1636;AA=T|||;VT=SNP
4	177101467	rs115120443	A	G	100	PASS	AC=29;AF=0.00579073;AN=5008;NS=2504;DP=15929;EAS_AF=0;AMR_AF=0.0101;AFR_AF=0.0008;EUR_AF=0.0179;SAS_AF=0.0031;AA=A|||;VT=SNP
4	177102837	rs4536876	T	C	100	PASS	AC=3272;AF=0.653355;AN=5008;NS=2504;DP=9450;EAS_AF=0.7401;AMR_AF=0.5418;AFR_AF=0.5144;EUR_AF=0.7038;SAS_AF=0.7791;AA=T|||;VT=SNP
4	177103126	rs147950681	T	G	100	PASS	AC=29;AF=0.00579073;AN=5008;NS=2504;DP=11672;EAS_AF=0;AMR_AF=0.0086;AFR_AF=0.0015;EUR_AF=0.0159;SAS_AF=0.0051;AA=T|||;VT=SNP
4	177104322	rs2062138	A	C	100	PASS	AC=1304;AF=0.260383;AN=5008;NS=2504;DP=17197;EAS_AF=0.2579;AMR_AF=0.4164;AFR_AF=0.2511;EUR_AF=0.2614;SAS_AF=0.1636;AA=A|||;VT=SNP
4	177104386	rs2062137	C	A	100	PASS	AC=1011;AF=0.201877;AN=5008;NS=2504;DP=18163;EAS_AF=0.129;AMR_AF=0.2089;AFR_AF=0.1188;EUR_AF=0.2773;SAS_AF=0.3067;AA=C|||;VT=SNP
4	177104907	rs12639650	A	G	100	PASS	AC=3270;AF=0.652955;AN=5008;NS=2504;DP=17565;EAS_AF=0.7401;AMR_AF=0.5403;AFR_AF=0.5129;EUR_AF=0.7048;SAS_AF=0.7791;AA=A|||;VT=SNP
4	177105388	rs11133135	G	A	100	PASS	AC=3410;AF=0.680911;AN=5008;NS=2504;DP=14757;EAS_AF=0.7421;AMR_AF=0.5634;AFR_AF=0.5378;EUR_AF=0.7376;SAS_AF=0.8364;AA=G|||;VT=SNP
4	177106201	rs75438443	C	T	100	PASS	AC=29;AF=0.00579073;AN=5008;NS=2504;DP=18604;EAS_AF=0;AMR_AF=0.0086;AFR_AF=0.0015;EUR_AF=0.0159;SAS_AF=0.0051;AA=C|||;VT=SNP
4	177106289	rs10004325	G	C	100	PASS	AC=1311;AF=0.261781;AN=5008;NS=2504;DP=18308;EAS_AF=0.2579;AMR_AF=0.402;AFR_AF=0.2791;EUR_AF=0.2495;SAS_AF=0.1554;AA=G|||;VT=SNP
4	177106724	rs62339458	C	T	100	PASS	AC=498;AF=0.0994409;AN=5008;NS=2504;DP=17406;EAS_AF=0.0407;AMR_AF=0.1571;AFR_AF=0.0106;EUR_AF=0.2227;SAS_AF=0.1125;AA=C|||;VT=SNP
4	177107055	rs72706363	A	G	100	PASS	AC=86;AF=0.0171725;AN=5008;NS=2504;DP=17496;EAS_AF=0.002;AMR_AF=0.013;AFR_AF=0.0053;EUR_AF=0.0169;SAS_AF=0.0521;AA=A|||;VT=SNP
4	177107335	rs2333402	T	G	100	PASS	AC=1256;AF=0.250799;AN=5008;NS=2504;DP=19317;EAS_AF=0.1339;AMR_AF=0.2219;AFR_AF=0.292;EUR_AF=0.2793;SAS_AF=0.3067;AA=T|||;VT=SNP
4	177107639	rs11934580	T	C	100	PASS	AC=1345;AF=0.26857;AN=5008;NS=2504;DP=20273;EAS_AF=0.2579;AMR_AF=0.4164;AFR_AF=0.2814;EUR_AF=0.2624;SAS_AF=0.1636;AA=T|||;VT=SNP
4	177108207	rs140948312	A	C	100	PASS	AC=21;AF=0.00419329;AN=5008;NS=2504;DP=15921;EAS_AF=0;AMR_AF=0.0043;AFR_AF=0;EUR_AF=0.0109;SAS_AF=0.0072;AA=A|||;VT=SNP
4	177108555	rs9996324	G	A	100	PASS	AC=4699;AF=0.938299;AN=5008;NS=2504;DP=16226;EAS_AF=0.998;AMR_AF=0.9625;AFR_AF=0.8555;EUR_AF=0.9662;SAS_AF=0.9427;AA=A|||;VT=SNP
4	177109219	rs17671894	A	G	100	PASS	AC=69;AF=0.013778;AN=5008;NS=2504;DP=18650;EAS_AF=0;AMR_AF=0.0144;AFR_AF=0.0023;EUR_AF=0.0338;SAS_AF=0.0225;AA=A|||;VT=SNP;EX_TARGET
4	177109576	rs75604999	A	C	100	PASS	AC=524;AF=0.104633;AN=5008;NS=2504;DP=15765;EAS_AF=0.2331;AMR_AF=0.0202;AFR_AF=0.0915;EUR_AF=0.0258;SAS_AF=0.1309;AA=A|||;VT=SNP
4	177109669	rs4432702	A	G	100	PASS	AC=4729;AF=0.944289;AN=5008;NS=2504;DP=15057;EAS_AF=0.997;AMR_AF=0.9712;AFR_AF=0.8585;EUR_AF=0.9821;SAS_AF=0.9479;AA=G|||;VT=SNP
4	177109715	rs4342148	T	C	100	PASS	AC=1041;AF=0.207867;AN=5008;NS=2504;DP=15370;EAS_AF=0.131;AMR_AF=0.2104;AFR_AF=0.1377;EUR_AF=0.2783;SAS_AF=0.3078;AA=T|||;VT=SNP
4	177109922	rs62339459	T	C	100	PASS	AC=134;AF=0.0267572;AN=5008;NS=2504;DP=18551;EAS_AF=0.001;AMR_AF=0.0288;AFR_AF=0.0023;EUR_AF=0.0567;SAS_AF=0.0542;AA=T|||;VT=SNP
4	177110183	rs137981892	C	T	100	PASS	AC=28;AF=0.00559105;AN=5008;NS=2504;DP=19457;EAS_AF=0;AMR_AF=0.0086;AFR_AF=0.0015;EUR_AF=0.0159;SAS_AF=0.0041;AA=c|||;VT=SNP
4	177110202	rs10000168	G	A	100	PASS	AC=1082;AF=0.216054;AN=5008;NS=2504;DP=19584;EAS_AF=0.2579;AMR_AF=0.4049;AFR_AF=0.09;EUR_AF=0.2604;SAS_AF=0.1636;AA=G|||;VT=SNP
4	177111158	rs28616666	T	A	100	PASS	AC=1326;AF=0.264776;AN=5008;NS=2504;DP=16870;EAS_AF=0.2589;AMR_AF=0.4164;AFR_AF=0.2519;EUR_AF=0.2664;SAS_AF=0.1789;AA=T|||;VT=SNP
4	177111171	rs62341360	G	T	100	PASS	AC=1325;AF=0.264577;AN=5008;NS=2504;DP=16938;EAS_AF=0.2589;AMR_AF=0.4164;AFR_AF=0.2519;EUR_AF=0.2654;SAS_AF=0.1789;AA=G|||;VT=SNP
4	177111176	rs7654422	G	A	100	PASS	AC=1352;AF=0.269968;AN=5008;NS=2504;DP=16871;EAS_AF=0.1329;AMR_AF=0.2262;AFR_AF=0.3661;EUR_AF=0.2763;SAS_AF=0.3057;AA=A|||;VT=SNP
4	177111486	rs28567067	A	T	100	PASS	AC=1319;AF=0.263379;AN=5008;NS=2504;DP=15770;EAS_AF=0.2589;AMR_AF=0.4164;AFR_AF=0.2504;EUR_AF=0.2614;SAS_AF=0.1789;AA=A|||;VT=SNP
4	177111520	rs72706365	C	T	100	PASS	AC=86;AF=0.0171725;AN=5008;NS=2504;DP=15714;EAS_AF=0.002;AMR_AF=0.013;AFR_AF=0.0053;EUR_AF=0.0169;SAS_AF=0.0521;AA=C|||;VT=SNP
4	177111723	rs28753908	A	C	100	PASS	AC=1338;AF=0.267173;AN=5008;NS=2504;DP=17019;EAS_AF=0.2728;AMR_AF=0.4193;AFR_AF=0.2496;EUR_AF=0.2644;SAS_AF=0.18;AA=A|||;VT=SNP
4	177111767	rs13138827	C	A	100	PASS	AC=1337;AF=0.266973;AN=5008;NS=2504;DP=17948;EAS_AF=0.1319;AMR_AF=0.2277;AFR_AF=0.3222;EUR_AF=0.2952;SAS_AF=0.3303;AA=g|||;VT=SNP
4	177113229	rs140076984	C	T	100	PASS	AC=28;AF=0.00559105;AN=5008;NS=2504;DP=20801;EAS_AF=0;AMR_AF=0.0086;AFR_AF=0.0015;EUR_AF=0.0169;SAS_AF=0.0031;AA=C|||;VT=SNP
4	177113764	rs6857056	A	C	100	PASS	AC=3437;AF=0.686302;AN=5008;NS=2504;DP=17528;EAS_AF=0.8591;AMR_AF=0.6254;AFR_AF=0.6248;EUR_AF=0.6928;SAS_AF=0.6278;AA=C|||;VT=SNP
4	177113779	rs12502935	T	C	100	PASS	AC=1812;AF=0.361821;AN=5008;NS=2504;DP=17230;EAS_AF=0.6052;AMR_AF=0.2392;AFR_AF=0.2678;EUR_AF=0.3121;SAS_AF=0.3763;AA=T|||;VT=SNP;EX_TARGET
4	177113836	rs6832177	C	T	100	PASS	AC=1416;AF=0.282748;AN=5008;NS=2504;DP=17787;EAS_AF=0.255;AMR_AF=0.3646;AFR_AF=0.2239;EUR_AF=0.3708;SAS_AF=0.2423;AA=c|||;VT=SNP;EX_TARGET
4	177113956	rs2291244	A	G	100	PASS	AC=1133;AF=0.226238;AN=5008;NS=2504;DP=18209;EAS_AF=0.381;AMR_AF=0.1614;AFR_AF=0.1573;EUR_AF=0.1769;SAS_AF=0.2566;AA=A|||;VT=SNP;EX_TARGET
4	177114889	rs6820936	T	C	100	PASS	AC=3437;AF=0.686302;AN=5008;NS=2504;DP=16549;EAS_AF=0.8591;AMR_AF=0.6268;AFR_AF=0.6248;EUR_AF=0.6918;SAS_AF=0.6278;AA=T|||;VT=SNP
4	177115028	rs6821182	T	G	100	PASS	AC=3439;AF=0.686701;AN=5008;NS=2504;DP=17075;EAS_AF=0.8591;AMR_AF=0.6268;AFR_AF=0.6248;EUR_AF=0.6918;SAS_AF=0.6299;AA=G|||;VT=SNP
4	177116124	rs78838548	G	A	100	PASS	AC=1047;AF=0.209065;AN=5008;NS=2504;DP=14232;EAS_AF=0.38;AMR_AF=0.1571;AFR_AF=0.0923;EUR_AF=0.1819;SAS_AF=0.2556;AA=G|||;VT=SNP
4	177116463	rs994252	C	G	100	PASS	AC=2847;AF=0.56849;AN=5008;NS=2504;DP=13010;EAS_AF=0.7857;AMR_AF=0.5274;AFR_AF=0.4228;EUR_AF=0.5785;SAS_AF=0.5603;AA=C|||;VT=SNP
4	177116779	rs4565028	T	C	100	PASS	AC=2723;AF=0.54373;AN=5008;NS=2504;DP=13975;EAS_AF=0.4454;AMR_AF=0.6383;AFR_AF=0.5537;EUR_AF=0.662;SAS_AF=0.4427;AA=C|||;VT=SNP
4	177116887	rs6851624	G	A	100	PASS	AC=263;AF=0.052516;AN=5008;NS=2504;DP=13832;EAS_AF=0;AMR_AF=0.0562;AFR_AF=0.1142;EUR_AF=0.0408;SAS_AF=0.0327;AA=G|||;VT=SNP
4	177116909	rs2170577	G	T	100	PASS	AC=2525;AF=0.504193;AN=5008;NS=2504;DP=14573;EAS_AF=0.4464;AMR_AF=0.5418;AFR_AF=0.5053;EUR_AF=0.6302;SAS_AF=0.4059;AA=T|||;VT=SNP
4	177117073	rs11733017	G	C	100	PASS	AC=2450;AF=0.489217;AN=5008;NS=2504;DP=17172;EAS_AF=0.4623;AMR_AF=0.5303;AFR_AF=0.4395;EUR_AF=0.6282;SAS_AF=0.4121;AA=C|||;VT=SNP
4	177117349	rs1905184	G	A	100	PASS	AC=2038;AF=0.406949;AN=5008;NS=2504;DP=16093;EAS_AF=0.4573;AMR_AF=0.3573;AFR_AF=0.3767;EUR_AF=0.4642;SAS_AF=0.3722;AA=G|||;VT=SNP
4	177117869	rs9312592	G	A	100	PASS	AC=4055;AF=0.809704;AN=5008;NS=2504;DP=19639;EAS_AF=0.8423;AMR_AF=0.8588;AFR_AF=0.8275;EUR_AF=0.84;SAS_AF=0.6861;AA=A|||;VT=SNP
4	177119115	rs17062599	A	G	100	PASS	AC=1251;AF=0.2498;AN=5008;NS=2504;DP=18590;EAS_AF=0.2371;AMR_AF=0.281;AFR_AF=0.2148;EUR_AF=0.3241;SAS_AF=0.2117;AA=A|||;VT=SNP
4	177119140	rs17062602	G	A	100	PASS	AC=218;AF=0.0435304;AN=5008;NS=2504;DP=18206;EAS_AF=0;AMR_AF=0.0562;AFR_AF=0.0703;EUR_AF=0.0477;SAS_AF=0.0389;AA=G|||;VT=SNP
4	177119176	rs13150443	G	A	100	PASS	AC=2533;AF=0.505791;AN=5008;NS=2504;DP=18231;EAS_AF=0.4554;AMR_AF=0.5432;AFR_AF=0.497;EUR_AF=0.6282;SAS_AF=0.4172;AA=G|||;VT=SNP
4	177119344	rs28457856	G	A	100	PASS	AC=1517;AF=0.302915;AN=5008;NS=2504;DP=17132;EAS_AF=0.2371;AMR_AF=0.3415;AFR_AF=0.3177;EUR_AF=0.3738;SAS_AF=0.2505;AA=C|||;VT=SNP
4	177119741	rs34120191	G	A	100	PASS	AC=245;AF=0.0489217;AN=5008;NS=2504;DP=19444;EAS_AF=0.003;AMR_AF=0.1254;AFR_AF=0.0038;EUR_AF=0.1153;SAS_AF=0.0348;AA=G|||;VT=SNP
4	177119813	rs10014804	G	A	100	PASS	AC=2009;AF=0.401158;AN=5008;NS=2504;DP=16988;EAS_AF=0.4544;AMR_AF=0.3573;AFR_AF=0.3782;EUR_AF=0.4642;SAS_AF=0.3436;AA=G|||;VT=SNP
4	177119860	rs10004500	A	C	100	PASS	AC=2595;AF=0.518171;AN=5008;NS=2504;DP=17734;EAS_AF=0.4563;AMR_AF=0.5461;AFR_AF=0.5401;EUR_AF=0.6302;SAS_AF=0.4172;AA=C|||;VT=SNP
4	177119951	rs13139487	T	A	100	PASS	AC=2535;AF=0.50619;AN=5008;NS=2504;DP=17967;EAS_AF=0.4563;AMR_AF=0.5432;AFR_AF=0.497;EUR_AF=0.6292;SAS_AF=0.4172;AA=A|||;VT=SNP
4	177120026	rs10004686	A	G	100	PASS	AC=1253;AF=0.2502;AN=5008;NS=2504;DP=19329;EAS_AF=0.2371;AMR_AF=0.2824;AFR_AF=0.2148;EUR_AF=0.325;SAS_AF=0.2117;AA=A|||;VT=SNP
4	177120728	rs7686009	C	A	100	PASS	AC=1253;AF=0.2502;AN=5008;NS=2504;DP=19403;EAS_AF=0.2371;AMR_AF=0.281;AFR_AF=0.2156;EUR_AF=0.325;SAS_AF=0.2117;AA=C|||;VT=SNP
4	177121302	rs6553925	A	G	100	PASS	AC=2540;AF=0.507188;AN=5008;NS=2504;DP=13794;EAS_AF=0.4563;AMR_AF=0.5432;AFR_AF=0.4977;EUR_AF=0.6322;SAS_AF=0.4182;AA=a|||;VT=SNP
4	177121739	rs72706370	T	C	100	PASS	AC=134;AF=0.0267572;AN=5008;NS=2504;DP=17712;EAS_AF=0;AMR_AF=0.0375;AFR_AF=0.003;EUR_AF=0.0865;SAS_AF=0.0174;AA=T|||;VT=SNP
4	177121983	rs728846	T	C	100	PASS	AC=1516;AF=0.302716;AN=5008;NS=2504;DP=18719;EAS_AF=0.2361;AMR_AF=0.3415;AFR_AF=0.3177;EUR_AF=0.3738;SAS_AF=0.2505;AA=T|||;VT=SNP
4	177122179	rs11938144	A	C	100	PASS	AC=891;AF=0.177915;AN=5008;NS=2504;DP=17090;EAS_AF=0.2192;AMR_AF=0.0879;AFR_AF=0.2549;EUR_AF=0.1412;SAS_AF=0.1329;AA=C|||;VT=SNP
4	177122209	rs76064533	G	A	100	PASS	AC=22;AF=0.00439297;AN=5008;NS=2504;DP=17979;EAS_AF=0.001;AMR_AF=0.0058;AFR_AF=0;EUR_AF=0.0159;SAS_AF=0.001;AA=A|||;VT=SNP
4	177123419	rs2333403	A	C	100	PASS	AC=2793;AF=0.557708;AN=5008;NS=2504;DP=18284;EAS_AF=0.4583;AMR_AF=0.6499;AFR_AF=0.5908;EUR_AF=0.6551;SAS_AF=0.4499;AA=C|||;VT=SNP
4	177123630	rs11734877	G	A	100	PASS	AC=1376;AF=0.27476;AN=5008;NS=2504;DP=14136;EAS_AF=0.2371;AMR_AF=0.3761;AFR_AF=0.2163;EUR_AF=0.3499;SAS_AF=0.2434;AA=G|||;VT=SNP
4	177123850	rs11731185	A	C	100	PASS	AC=1436;AF=0.286741;AN=5008;NS=2504;DP=17675;EAS_AF=0.2371;AMR_AF=0.3818;AFR_AF=0.2489;EUR_AF=0.3539;SAS_AF=0.2526;AA=A|||;VT=SNP
4	177124254	rs4626145	A	G	100	PASS	AC=1764;AF=0.352236;AN=5008;NS=2504;DP=18371;EAS_AF=0.4891;AMR_AF=0.281;AFR_AF=0.3419;EUR_AF=0.2962;SAS_AF=0.3333;AA=A|||;VT=SNP
4	177124573	rs4287956	T	A	100	PASS	AC=4063;AF=0.811302;AN=5008;NS=2504;DP=19252;EAS_AF=0.8433;AMR_AF=0.8588;AFR_AF=0.8253;EUR_AF=0.8429;SAS_AF=0.6933;AA=A|||;VT=SNP
4	177124970	rs55885119	C	T	100	PASS	AC=1387;AF=0.276957;AN=5008;NS=2504;DP=20769;EAS_AF=0.2371;AMR_AF=0.3775;AFR_AF=0.2163;EUR_AF=0.3499;SAS_AF=0.2536;AA=C|||;VT=SNP
4	177125501	rs2333404	C	T	100	PASS	AC=3465;AF=0.691893;AN=5008;NS=2504;DP=17821;EAS_AF=0.7292;AMR_AF=0.7867;AFR_AF=0.612;EUR_AF=0.7644;SAS_AF=0.6196;AA=T|||;VT=SNP
4	177125551	rs2333405	G	A	100	PASS	AC=1771;AF=0.353634;AN=5008;NS=2504;DP=17482;EAS_AF=0.4891;AMR_AF=0.281;AFR_AF=0.3449;EUR_AF=0.3002;SAS_AF=0.3323;AA=G|||;VT=SNP
4	177125952	rs13131775	T	A	100	PASS	AC=241;AF=0.048123;AN=5008;NS=2504;DP=17470;EAS_AF=0.003;AMR_AF=0.1225;AFR_AF=0.0045;EUR_AF=0.1123;SAS_AF=0.0348;AA=T|||;VT=SNP
4	177126245	rs2333406	G	A	100	PASS	AC=1296;AF=0.258786;AN=5008;NS=2504;DP=20251;EAS_AF=0.4891;AMR_AF=0.2075;AFR_AF=0.0923;EUR_AF=0.2495;SAS_AF=0.2924;AA=G|||;VT=SNP
4	177126259	rs13151564	C	T	100	PASS	AC=242;AF=0.0483227;AN=5008;NS=2504;DP=20103;EAS_AF=0.003;AMR_AF=0.1225;AFR_AF=0.0045;EUR_AF=0.1133;SAS_AF=0.0348;AA=C|||;VT=SNP
4	177126288	rs77406280	G	T	100	PASS	AC=158;AF=0.0315495;AN=5008;NS=2504;DP=19045;EAS_AF=0;AMR_AF=0.0519;AFR_AF=0.0272;EUR_AF=0.0477;SAS_AF=0.0389;AA=G|||;VT=SNP
4	177126483	rs62341361	T	C	100	PASS	AC=1393;AF=0.278155;AN=5008;NS=2504;DP=20213;EAS_AF=0.2371;AMR_AF=0.379;AFR_AF=0.2171;EUR_AF=0.3539;SAS_AF=0.2536;AA=T|||;VT=SNP
4	177126489	rs34295004	T	C	100	PASS	AC=1768;AF=0.353035;AN=5008;NS=2504;DP=20347;EAS_AF=0.4891;AMR_AF=0.281;AFR_AF=0.3449;EUR_AF=0.2992;SAS_AF=0.3303;AA=C|||;VT=SNP
4	177126673	rs113781748	G	A	100	PASS	AC=219;AF=0.04373;AN=5008;NS=2504;DP=17283;EAS_AF=0;AMR_AF=0.0562;AFR_AF=0.0711;EUR_AF=0.0477;SAS_AF=0.0389;AA=G|||;VT=SNP
4	177126675	rs35070258	C	T	100	PASS	AC=1212;AF=0.242013;AN=5008;NS=2504;DP=17418;EAS_AF=0.4901;AMR_AF=0.2032;AFR_AF=0.0318;EUR_AF=0.2485;SAS_AF=0.2914;AA=T|||;VT=SNP
4	177127021	rs11133136	G	A	100	PASS	AC=3449;AF=0.688698;AN=5008;NS=2504;DP=18911;EAS_AF=0.7262;AMR_AF=0.7853;AFR_AF=0.6415;EUR_AF=0.7664;SAS_AF=0.5654;AA=-|||;VT=SNP
4	177127099	rs17672426	C	T	100	PASS	AC=135;AF=0.0269569;AN=5008;NS=2504;DP=19443;EAS_AF=0;AMR_AF=0.0375;AFR_AF=0.0038;EUR_AF=0.0865;SAS_AF=0.0174;AA=C|||;VT=SNP
4	177127488	rs4690668	T	C	100	PASS	AC=241;AF=0.048123;AN=5008;NS=2504;DP=13628;EAS_AF=0.003;AMR_AF=0.1225;AFR_AF=0.0045;EUR_AF=0.1123;SAS_AF=0.0348;AA=T|||;VT=SNP
4	177127600	rs142128181	T	C	100	PASS	AC=10;AF=0.00199681;AN=5008;NS=2504;DP=19853;EAS_AF=0;AMR_AF=0.0029;AFR_AF=0;EUR_AF=0.007;SAS_AF=0.001;AA=T|||;VT=SNP
4	177127685	rs146354779	G	A	100	PASS	AC=41;AF=0.0081869;AN=5008;NS=2504;DP=19495;EAS_AF=0;AMR_AF=0.0101;AFR_AF=0.0008;EUR_AF=0.0298;SAS_AF=0.0031;AA=G|||;VT=SNP
4	177127785	rs35133857	T	G	100	PASS	AC=245;AF=0.0489217;AN=5008;NS=2504;DP=17823;EAS_AF=0.003;AMR_AF=0.1239;AFR_AF=0.0045;EUR_AF=0.1153;SAS_AF=0.0348;AA=T|||;VT=SNP
4	177128284	rs12507780	C	T	100	PASS	AC=1196;AF=0.238818;AN=5008;NS=2504;DP=22479;EAS_AF=0.4891;AMR_AF=0.2032;AFR_AF=0.031;EUR_AF=0.2485;SAS_AF=0.2771;AA=C|||;VT=SNP
4	177128291	rs115884234	T	A	100	PASS	AC=92;AF=0.0183706;AN=5008;NS=2504;DP=22328;EAS_AF=0;AMR_AF=0.0865;AFR_AF=0.0015;EUR_AF=0.0169;SAS_AF=0.0133;AA=T|||;VT=SNP
4	177128425	rs1158472	A	G	100	PASS	AC=1658;AF=0.33107;AN=5008;NS=2504;DP=18907;EAS_AF=0.2361;AMR_AF=0.438;AFR_AF=0.3124;EUR_AF=0.4026;SAS_AF=0.3047;AA=A|||;VT=SNP
4	177128689	rs17672480	A	G	100	PASS	AC=1257;AF=0.250998;AN=5008;NS=2504;DP=20841;EAS_AF=0.2331;AMR_AF=0.3473;AFR_AF=0.2118;EUR_AF=0.3002;SAS_AF=0.2035;AA=a|||;VT=SNP
4	177128903	rs11734602	G	C	100	PASS	AC=3434;AF=0.685703;AN=5008;NS=2504;DP=17527;EAS_AF=0.7282;AMR_AF=0.7795;AFR_AF=0.6044;EUR_AF=0.7545;SAS_AF=0.6145;AA=C|||;VT=SNP
4	177129266	rs17672498	G	A	100	PASS	AC=240;AF=0.0479233;AN=5008;NS=2504;DP=18440;EAS_AF=0.003;AMR_AF=0.1225;AFR_AF=0.0038;EUR_AF=0.1123;SAS_AF=0.0348;AA=G|||;VT=SNP
4	177129771	rs35772784	C	T	100	PASS	AC=241;AF=0.048123;AN=5008;NS=2504;DP=20323;EAS_AF=0.004;AMR_AF=0.1225;AFR_AF=0.0038;EUR_AF=0.1123;SAS_AF=0.0348;AA=C|||;VT=SNP
4	177129902	rs12508061	A	G	100	PASS	AC=1303;AF=0.260184;AN=5008;NS=2504;DP=20827;EAS_AF=0.494;AMR_AF=0.2061;AFR_AF=0.1074;EUR_AF=0.2416;SAS_AF=0.2832;AA=A|||;VT=SNP
4	177130984	rs73007116	T	G	100	PASS	AC=764;AF=0.152556;AN=5008;NS=2504;DP=20227;EAS_AF=0.2401;AMR_AF=0.0879;AFR_AF=0.1293;EUR_AF=0.1044;SAS_AF=0.1892;AA=T|||;VT=SNP
4	177131099	rs13130029	T	C	100	PASS	AC=395;AF=0.0788738;AN=5008;NS=2504;DP=19632;EAS_AF=0.001;AMR_AF=0.1787;AFR_AF=0.0098;EUR_AF=0.1948;SAS_AF=0.0624;AA=T|||;VT=SNP
4	177131268	rs17062621	A	G	100	PASS	AC=1786;AF=0.356629;AN=5008;NS=2504;DP=19365;EAS_AF=0.2976;AMR_AF=0.245;AFR_AF=0.5741;EUR_AF=0.2942;SAS_AF=0.2669;AA=A|||;VT=SNP
4	177131403	rs73007118	T	G	100	PASS	AC=728;AF=0.145367;AN=5008;NS=2504;DP=22537;EAS_AF=0.1181;AMR_AF=0.0994;AFR_AF=0.2239;EUR_AF=0.1262;SAS_AF=0.1196;AA=G|||;VT=SNP
4	177131897	rs11490098	A	C	100	PASS	AC=1554;AF=0.310304;AN=5008;NS=2504;DP=19539;EAS_AF=0.3542;AMR_AF=0.3501;AFR_AF=0.2564;EUR_AF=0.3151;SAS_AF=0.3047;AA=A|||;VT=SNP
4	177132150	rs72706375	C	A	100	PASS	AC=551;AF=0.110024;AN=5008;NS=2504;DP=14542;EAS_AF=0.0952;AMR_AF=0.2233;AFR_AF=0.0015;EUR_AF=0.1511;SAS_AF=0.1493;AA=C|||;VT=SNP
4	177132239	rs10026173	A	T	100	PASS	AC=1171;AF=0.233826;AN=5008;NS=2504;DP=12804;EAS_AF=0.0357;AMR_AF=0.2824;AFR_AF=0.3419;EUR_AF=0.3529;SAS_AF=0.135;AA=A|||;VT=SNP
4	177133206	rs6553931	A	G	100	PASS	AC=2089;AF=0.417133;AN=5008;NS=2504;DP=19367;EAS_AF=0.3532;AMR_AF=0.5461;AFR_AF=0.3396;EUR_AF=0.5378;SAS_AF=0.3722;AA=A|||;VT=SNP
4	177133351	rs6840992	G	A	100	PASS	AC=1650;AF=0.329473;AN=5008;NS=2504;DP=18637;EAS_AF=0.3532;AMR_AF=0.3588;AFR_AF=0.3275;EUR_AF=0.3141;SAS_AF=0.3027;AA=G|||;VT=SNP
4	177133416	rs6841168	G	A	100	PASS	AC=993;AF=0.198283;AN=5008;NS=2504;DP=19048;EAS_AF=0.2569;AMR_AF=0.1268;AFR_AF=0.2511;EUR_AF=0.163;SAS_AF=0.1534;AA=G|||;VT=SNP
4	177133509	rs6847654	C	T	100	PASS	AC=966;AF=0.192891;AN=5008;NS=2504;DP=18254;EAS_AF=0.2312;AMR_AF=0.1268;AFR_AF=0.2511;EUR_AF=0.163;SAS_AF=0.1524;AA=C|||;VT=SNP
4	177133969	rs28548193	G	A	100	PASS	AC=1031;AF=0.205871;AN=5008;NS=2504;DP=13577;EAS_AF=0.2579;AMR_AF=0.1297;AFR_AF=0.2776;EUR_AF=0.163;SAS_AF=0.1534;AA=G|||;VT=SNP
4	177134001	rs78969370	G	A	100	PASS	AC=172;AF=0.034345;AN=5008;NS=2504;DP=13446;EAS_AF=0;AMR_AF=0.0533;AFR_AF=0.0091;EUR_AF=0.1004;SAS_AF=0.0225;AA=G|||;VT=SNP
4	177134283	rs13120122	C	T	100	PASS	AC=437;AF=0.0872604;AN=5008;NS=2504;DP=11914;EAS_AF=0.001;AMR_AF=0.1859;AFR_AF=0.0098;EUR_AF=0.2247;SAS_AF=0.0695;AA=C|||;VT=SNP
4	177134340	rs17062623	C	G	100	PASS	AC=506;AF=0.101038;AN=5008;NS=2504;DP=11956;EAS_AF=0.0347;AMR_AF=0.0749;AFR_AF=0.1725;EUR_AF=0.1262;SAS_AF=0.0654;AA=C|||;VT=SNP
4	177134588	rs13106291	T	C	100	PASS	AC=446;AF=0.0890575;AN=5008;NS=2504;DP=12547;EAS_AF=0.001;AMR_AF=0.1902;AFR_AF=0.0106;EUR_AF=0.2286;SAS_AF=0.0706;AA=T|||;VT=SNP
4	177134591	rs12513304	A	G	100	PASS	AC=551;AF=0.110024;AN=5008;NS=2504;DP=12491;EAS_AF=0.0942;AMR_AF=0.2262;AFR_AF=0.0015;EUR_AF=0.1501;SAS_AF=0.1493;AA=A|||;VT=SNP
4	177135620	rs10003543	G	A	100	PASS	AC=4320;AF=0.86262;AN=5008;NS=2504;DP=15299;EAS_AF=0.8284;AMR_AF=0.8948;AFR_AF=0.9244;EUR_AF=0.9225;SAS_AF=0.7301;AA=A|||;VT=SNP
4	177136149	rs13109244	A	G	100	PASS	AC=437;AF=0.0872604;AN=5008;NS=2504;DP=15395;EAS_AF=0.001;AMR_AF=0.1859;AFR_AF=0.0098;EUR_AF=0.2247;SAS_AF=0.0695;AA=A|||;VT=SNP
4	177136512	rs922849	G	A	100	PASS	AC=4213;AF=0.841254;AN=5008;NS=2504;DP=14525;EAS_AF=0.8274;AMR_AF=0.889;AFR_AF=0.879;EUR_AF=0.9155;SAS_AF=0.6943;AA=A|||;VT=SNP
4	177137077	rs56261572	A	G	100	PASS	AC=859;AF=0.171526;AN=5008;NS=2504;DP=13741;EAS_AF=0.3571;AMR_AF=0.17;AFR_AF=0.0424;EUR_AF=0.1561;SAS_AF=0.1718;AA=A|||;VT=SNP
4	177137373	rs17062628	G	A	100	PASS	AC=307;AF=0.0613019;AN=5008;NS=2504;DP=12527;EAS_AF=0.1081;AMR_AF=0.062;AFR_AF=0.0265;EUR_AF=0.0656;SAS_AF=0.0552;AA=G|||;VT=SNP
4	177137550	rs4234876	G	C	100	PASS	AC=836;AF=0.166933;AN=5008;NS=2504;DP=15581;EAS_AF=0.3363;AMR_AF=0.17;AFR_AF=0.0408;EUR_AF=0.1561;SAS_AF=0.1718;AA=G|||;VT=SNP
4	177137571	rs4361333	G	T	100	PASS	AC=836;AF=0.166933;AN=5008;NS=2504;DP=15427;EAS_AF=0.3363;AMR_AF=0.17;AFR_AF=0.0408;EUR_AF=0.1561;SAS_AF=0.1718;AA=G|||;VT=SNP
4	177137594	rs4444775	C	T	100	PASS	AC=836;AF=0.166933;AN=5008;NS=2504;DP=15588;EAS_AF=0.3363;AMR_AF=0.17;AFR_AF=0.0408;EUR_AF=0.1561;SAS_AF=0.1718;AA=C|||;VT=SNP
4	177137785	rs13148085	C	T	100	PASS	AC=1060;AF=0.211661;AN=5008;NS=2504;DP=17211;EAS_AF=0.2569;AMR_AF=0.1484;AFR_AF=0.2474;EUR_AF=0.2127;SAS_AF=0.1605;AA=C|||;VT=SNP
4	177137796	rs6825568	G	A	100	PASS	AC=2586;AF=0.516374;AN=5008;NS=2504;DP=17219;EAS_AF=0.5685;AMR_AF=0.5504;AFR_AF=0.525;EUR_AF=0.4761;SAS_AF=0.4683;AA=G|||;VT=SNP
4	177137988	rs6827525	C	T	100	PASS	AC=2582;AF=0.515575;AN=5008;NS=2504;DP=19224;EAS_AF=0.5675;AMR_AF=0.5533;AFR_AF=0.5219;EUR_AF=0.4751;SAS_AF=0.4683;AA=T|||;VT=SNP;EX_TARGET
4	177138416	rs13147846	G	A	100	PASS	AC=437;AF=0.0872604;AN=5008;NS=2504;DP=16743;EAS_AF=0.001;AMR_AF=0.1859;AFR_AF=0.0098;EUR_AF=0.2247;SAS_AF=0.0695;AA=G|||;VT=SNP
4	177138736	rs6553933	C	A	100	PASS	AC=1541;AF=0.307708;AN=5008;NS=2504;DP=17978;EAS_AF=0.2599;AMR_AF=0.3357;AFR_AF=0.2935;EUR_AF=0.4364;SAS_AF=0.2239;AA=C|||;VT=SNP
4	177138836	rs6553934	C	T	100	PASS	AC=1544;AF=0.308307;AN=5008;NS=2504;DP=18127;EAS_AF=0.2639;AMR_AF=0.3357;AFR_AF=0.2927;EUR_AF=0.4364;SAS_AF=0.2239;AA=T|||;VT=SNP
4	177139141	rs72706381	A	G	100	PASS	AC=841;AF=0.167931;AN=5008;NS=2504;DP=10118;EAS_AF=0.119;AMR_AF=0.2767;AFR_AF=0.1051;EUR_AF=0.2177;SAS_AF=0.1748;AA=A|||;VT=SNP
4	177139145	rs72706382	T	C	100	PASS	AC=508;AF=0.101438;AN=5008;NS=2504;DP=9855;EAS_AF=0.0942;AMR_AF=0.2248;AFR_AF=0.0015;EUR_AF=0.1421;SAS_AF=0.1145;AA=T|||;VT=SNP
4	177141030	rs6810493	G	T	100	PASS	AC=1064;AF=0.21246;AN=5008;NS=2504;DP=11821;EAS_AF=0.2589;AMR_AF=0.1455;AFR_AF=0.2557;EUR_AF=0.2117;SAS_AF=0.1544;AA=G|||;VT=SNP
4	177141048	rs6842033	T	C	100	PASS	AC=4269;AF=0.852436;AN=5008;NS=2504;DP=12885;EAS_AF=0.8274;AMR_AF=0.8919;AFR_AF=0.9228;EUR_AF=0.9135;SAS_AF=0.6922;AA=t|||;VT=SNP
4	177141174	rs6810731	G	A	100	PASS	AC=1542;AF=0.307907;AN=5008;NS=2504;DP=16096;EAS_AF=0.2599;AMR_AF=0.3372;AFR_AF=0.2927;EUR_AF=0.4364;SAS_AF=0.2249;AA=G|||;VT=SNP
4	177141196	rs6812402	C	A	100	PASS	AC=1542;AF=0.307907;AN=5008;NS=2504;DP=16571;EAS_AF=0.2599;AMR_AF=0.3372;AFR_AF=0.2927;EUR_AF=0.4364;SAS_AF=0.2249;AA=c|||;VT=SNP
4	177141265	rs6810950	G	T	100	PASS	AC=1064;AF=0.21246;AN=5008;NS=2504;DP=16854;EAS_AF=0.2589;AMR_AF=0.1455;AFR_AF=0.2557;EUR_AF=0.2117;SAS_AF=0.1544;AA=G|||;VT=SNP
4	177141536	rs7659574	G	A	100	PASS	AC=1541;AF=0.307708;AN=5008;NS=2504;DP=19454;EAS_AF=0.2599;AMR_AF=0.3357;AFR_AF=0.2927;EUR_AF=0.4364;SAS_AF=0.2249;AA=A|||;VT=SNP
4	177141659	rs17626926	A	G	100	PASS	AC=256;AF=0.0511182;AN=5008;NS=2504;DP=19271;EAS_AF=0.0258;AMR_AF=0.0403;AFR_AF=0.0507;EUR_AF=0.0755;SAS_AF=0.0603;AA=A|||;VT=SNP
4	177141933	rs7690762	T	C	100	PASS	AC=1540;AF=0.307508;AN=5008;NS=2504;DP=19464;EAS_AF=0.2599;AMR_AF=0.3357;AFR_AF=0.2927;EUR_AF=0.4364;SAS_AF=0.2239;AA=T|||;VT=SNP
4	177142119	rs55654083	C	T	100	PASS	AC=1103;AF=0.220248;AN=5008;NS=2504;DP=19111;EAS_AF=0.2589;AMR_AF=0.1499;AFR_AF=0.2829;EUR_AF=0.2117;SAS_AF=0.1544;AA=C|||;VT=SNP
4	177142488	rs34466424	C	T	100	PASS	AC=437;AF=0.0872604;AN=5008;NS=2504;DP=19906;EAS_AF=0.001;AMR_AF=0.1859;AFR_AF=0.0098;EUR_AF=0.2247;SAS_AF=0.0695;AA=C|||;VT=SNP;EX_TARGET
4	177142611	rs35698542	G	A	100	PASS	AC=65;AF=0.0129792;AN=5008;NS=2504;DP=20188;EAS_AF=0;AMR_AF=0.0288;AFR_AF=0.0008;EUR_AF=0.0388;SAS_AF=0.0051;AA=G|||;VT=SNP;EX_TARGET
4	177142776	rs10032098	C	A	100	PASS	AC=4204;AF=0.839457;AN=5008;NS=2504;DP=21880;EAS_AF=0.8274;AMR_AF=0.889;AFR_AF=0.8775;EUR_AF=0.9115;SAS_AF=0.6912;AA=A|||;VT=SNP;EX_TARGET
4	177142777	rs13120838	A	C	100	PASS	AC=1541;AF=0.307708;AN=5008;NS=2504;DP=21986;EAS_AF=0.2599;AMR_AF=0.3357;AFR_AF=0.2927;EUR_AF=0.4374;SAS_AF=0.2239;AA=A|||;VT=SNP;EX_TARGET
4	177142869	rs28415362	T	G	100	PASS	AC=1104;AF=0.220447;AN=5008;NS=2504;DP=22579;EAS_AF=0.2589;AMR_AF=0.1513;AFR_AF=0.2829;EUR_AF=0.2117;SAS_AF=0.1544;AA=G|||;VT=SNP
4	177143273	rs13127572	T	C	100	PASS	AC=437;AF=0.0872604;AN=5008;NS=2504;DP=20326;EAS_AF=0.001;AMR_AF=0.1859;AFR_AF=0.0098;EUR_AF=0.2247;SAS_AF=0.0695;AA=T|||;VT=SNP
4	177143378	rs72706385	T	A	100	PASS	AC=506;AF=0.101038;AN=5008;NS=2504;DP=19816;EAS_AF=0.0933;AMR_AF=0.2248;AFR_AF=0.0015;EUR_AF=0.1421;SAS_AF=0.1135;AA=T|||;VT=SNP
4	177143417	rs13147229	C	T	100	PASS	AC=1540;AF=0.307508;AN=5008;NS=2504;DP=19574;EAS_AF=0.2599;AMR_AF=0.3357;AFR_AF=0.2927;EUR_AF=0.4364;SAS_AF=0.2239;AA=T|||;VT=SNP
4	177143727	rs6830358	G	T	100	PASS	AC=1104;AF=0.220447;AN=5008;NS=2504;DP=17594;EAS_AF=0.2599;AMR_AF=0.1499;AFR_AF=0.2829;EUR_AF=0.2117;SAS_AF=0.1544;AA=G|||;VT=SNP
4	177143728	rs6830359	G	C	100	PASS	AC=1104;AF=0.220447;AN=5008;NS=2504;DP=17527;EAS_AF=0.2599;AMR_AF=0.1499;AFR_AF=0.2829;EUR_AF=0.2117;SAS_AF=0.1544;AA=G|||;VT=SNP
4	177143736	rs11721342	C	T	100	PASS	AC=437;AF=0.0872604;AN=5008;NS=2504;DP=17831;EAS_AF=0.001;AMR_AF=0.1859;AFR_AF=0.0098;EUR_AF=0.2247;SAS_AF=0.0695;AA=C|||;VT=SNP
4	177144029	rs6814238	T	C	100	PASS	AC=4238;AF=0.846246;AN=5008;NS=2504;DP=14472;EAS_AF=0.8611;AMR_AF=0.9164;AFR_AF=0.8147;EUR_AF=0.9443;SAS_AF=0.7229;AA=C|||;VT=SNP
4	177144060	rs6832441	C	T	100	PASS	AC=1103;AF=0.220248;AN=5008;NS=2504;DP=14133;EAS_AF=0.2927;AMR_AF=0.147;AFR_AF=0.2557;EUR_AF=0.2117;SAS_AF=0.1585;AA=C|||;VT=SNP
4	177144180	rs34278708	T	C	100	PASS	AC=4337;AF=0.866014;AN=5008;NS=2504;DP=15447;EAS_AF=0.8274;AMR_AF=0.9179;AFR_AF=0.9228;EUR_AF=0.9394;SAS_AF=0.7168;AA=t|||;VT=SNP
4	177144181	rs35693487	G	C	100	PASS	AC=4190;AF=0.836661;AN=5008;NS=2504;DP=15562;EAS_AF=0.8274;AMR_AF=0.915;AFR_AF=0.8139;EUR_AF=0.9384;SAS_AF=0.7168;AA=G|||;VT=SNP
4	177144247	rs115946881	C	T	100	PASS	AC=437;AF=0.0872604;AN=5008;NS=2504;DP=16734;EAS_AF=0.001;AMR_AF=0.1859;AFR_AF=0.0098;EUR_AF=0.2247;SAS_AF=0.0695;AA=C|||;VT=SNP
4	177144364	rs6814870	T	C	100	PASS	AC=4181;AF=0.834864;AN=5008;NS=2504;DP=17430;EAS_AF=0.8234;AMR_AF=0.915;AFR_AF=0.8154;EUR_AF=0.9384;SAS_AF=0.7096;AA=C|||;VT=SNP
4	177144381	rs6858298	A	G	100	PASS	AC=1546;AF=0.308706;AN=5008;NS=2504;DP=17145;EAS_AF=0.2619;AMR_AF=0.3357;AFR_AF=0.2927;EUR_AF=0.4364;SAS_AF=0.228;AA=A|||;VT=SNP
4	177144424	rs6858332	A	G	100	PASS	AC=1546;AF=0.308706;AN=5008;NS=2504;DP=16458;EAS_AF=0.2619;AMR_AF=0.3357;AFR_AF=0.2927;EUR_AF=0.4364;SAS_AF=0.228;AA=A|||;VT=SNP
4	177144431	rs35331298	A	C	100	PASS	AC=2635;AF=0.526158;AN=5008;NS=2504;DP=16312;EAS_AF=0.5635;AMR_AF=0.5793;AFR_AF=0.5212;EUR_AF=0.502;SAS_AF=0.4816;AA=A|||;VT=SNP
4	177144775	rs6820418	T	A	100	PASS	AC=1065;AF=0.21266;AN=5008;NS=2504;DP=18309;EAS_AF=0.2589;AMR_AF=0.147;AFR_AF=0.2557;EUR_AF=0.2117;SAS_AF=0.1544;AA=T|||;VT=SNP
4	177144824	rs1564617	T	C	100	PASS	AC=2632;AF=0.525559;AN=5008;NS=2504;DP=18036;EAS_AF=0.5615;AMR_AF=0.5793;AFR_AF=0.5212;EUR_AF=0.502;SAS_AF=0.4806;AA=C|||;VT=SNP
4	177144930	rs1564618	A	G	100	PASS	AC=4174;AF=0.833466;AN=5008;NS=2504;DP=18254;EAS_AF=0.8214;AMR_AF=0.915;AFR_AF=0.8139;EUR_AF=0.9384;SAS_AF=0.7065;AA=a|||;VT=SNP
4	177144932	rs6839076	C	T	100	PASS	AC=1067;AF=0.213059;AN=5008;NS=2504;DP=18460;EAS_AF=0.2589;AMR_AF=0.1455;AFR_AF=0.2557;EUR_AF=0.2117;SAS_AF=0.1575;AA=C|||;VT=SNP
4	177144954	rs1564619	A	G	100	PASS	AC=4173;AF=0.833267;AN=5008;NS=2504;DP=19260;EAS_AF=0.8204;AMR_AF=0.915;AFR_AF=0.8139;EUR_AF=0.9384;SAS_AF=0.7065;AA=G|||;VT=SNP
4	177145663	rs10018552	G	A	100	PASS	AC=2633;AF=0.525759;AN=5008;NS=2504;DP=15902;EAS_AF=0.5615;AMR_AF=0.5807;AFR_AF=0.5212;EUR_AF=0.502;SAS_AF=0.4806;AA=G|||;VT=SNP
4	177145712	rs6827144	T	C	100	PASS	AC=1541;AF=0.307708;AN=5008;NS=2504;DP=15509;EAS_AF=0.2599;AMR_AF=0.3357;AFR_AF=0.2935;EUR_AF=0.4364;SAS_AF=0.2239;AA=T|||;VT=SNP
4	177145713	rs6844115	G	A	100	PASS	AC=1065;AF=0.21266;AN=5008;NS=2504;DP=15550;EAS_AF=0.2589;AMR_AF=0.1455;AFR_AF=0.2564;EUR_AF=0.2117;SAS_AF=0.1544;AA=G|||;VT=SNP
4	177145839	rs17062639	T	C	100	PASS	AC=1586;AF=0.316693;AN=5008;NS=2504;DP=16484;EAS_AF=0.4464;AMR_AF=0.2666;AFR_AF=0.2943;EUR_AF=0.2664;SAS_AF=0.3006;AA=T|||;VT=SNP
4	177145890	rs6827550	T	C	100	PASS	AC=1065;AF=0.21266;AN=5008;NS=2504;DP=17190;EAS_AF=0.2589;AMR_AF=0.1455;AFR_AF=0.2564;EUR_AF=0.2117;SAS_AF=0.1544;AA=T|||;VT=SNP
4	177146627	rs10013975	T	C	100	PASS	AC=1541;AF=0.307708;AN=5008;NS=2504;DP=15981;EAS_AF=0.2599;AMR_AF=0.3357;AFR_AF=0.2935;EUR_AF=0.4364;SAS_AF=0.2239;AA=T|||;VT=SNP
4	177146992	rs10014339	T	C	100	PASS	AC=1541;AF=0.307708;AN=5008;NS=2504;DP=16966;EAS_AF=0.2599;AMR_AF=0.3357;AFR_AF=0.2935;EUR_AF=0.4364;SAS_AF=0.2239;AA=C|||;VT=SNP
4	177147030	rs10014350	T	C	100	PASS	AC=1542;AF=0.307907;AN=5008;NS=2504;DP=16859;EAS_AF=0.2609;AMR_AF=0.3357;AFR_AF=0.2935;EUR_AF=0.4364;SAS_AF=0.2239;AA=C|||;VT=SNP
4	177147076	rs4690669	A	C	100	PASS	AC=4253;AF=0.849241;AN=5008;NS=2504;DP=19870;EAS_AF=0.8214;AMR_AF=0.915;AFR_AF=0.8775;EUR_AF=0.9394;SAS_AF=0.7004;AA=C|||;VT=SNP
4	177147418	rs6853952	C	T	100	PASS	AC=1540;AF=0.307508;AN=5008;NS=2504;DP=17857;EAS_AF=0.2599;AMR_AF=0.3357;AFR_AF=0.2935;EUR_AF=0.4364;SAS_AF=0.2229;AA=C|||;VT=SNP
4	177147505	rs4690670	T	C	100	PASS	AC=4170;AF=0.832668;AN=5008;NS=2504;DP=19115;EAS_AF=0.8214;AMR_AF=0.915;AFR_AF=0.8154;EUR_AF=0.9384;SAS_AF=0.7004;AA=C|||;VT=SNP
4	177147591	rs13130595	C	T	100	PASS	AC=1062;AF=0.212061;AN=5008;NS=2504;DP=17627;EAS_AF=0.2589;AMR_AF=0.1455;AFR_AF=0.2557;EUR_AF=0.2097;SAS_AF=0.1544;AA=C|||;VT=SNP
4	177147696	rs13130810	C	T	100	PASS	AC=1543;AF=0.308107;AN=5008;NS=2504;DP=18188;EAS_AF=0.2599;AMR_AF=0.3357;AFR_AF=0.295;EUR_AF=0.4374;SAS_AF=0.2229;AA=c|||;VT=SNP
4	177147805	rs13131036	C	T	100	PASS	AC=4314;AF=0.861422;AN=5008;NS=2504;DP=18406;EAS_AF=0.8214;AMR_AF=0.9179;AFR_AF=0.9221;EUR_AF=0.9394;SAS_AF=0.7004;AA=T|||;VT=SNP
4	177148043	rs13129964	G	A	100	PASS	AC=442;AF=0.0882588;AN=5008;NS=2504;DP=19139;EAS_AF=0.001;AMR_AF=0.1859;AFR_AF=0.0136;EUR_AF=0.2247;SAS_AF=0.0695;AA=G|||;VT=SNP
4	177148520	rs58972724	T	A	100	PASS	AC=1609;AF=0.321286;AN=5008;NS=2504;DP=20624;EAS_AF=0.4464;AMR_AF=0.268;AFR_AF=0.3116;EUR_AF=0.2654;SAS_AF=0.3006;AA=T|||;VT=SNP
4	177148893	rs34679497	G	A	100	PASS	AC=437;AF=0.0872604;AN=5008;NS=2504;DP=20150;EAS_AF=0.001;AMR_AF=0.1859;AFR_AF=0.0098;EUR_AF=0.2247;SAS_AF=0.0695;AA=G|||;VT=SNP
4	177149046	rs6828924	G	A	100	PASS	AC=4274;AF=0.853435;AN=5008;NS=2504;DP=19467;EAS_AF=0.8214;AMR_AF=0.9135;AFR_AF=0.8949;EUR_AF=0.9394;SAS_AF=0.6994;AA=A|||;VT=SNP
4	177149216	rs149049663	G	A	100	PASS	AC=19;AF=0.00379393;AN=5008;NS=2504;DP=18779;EAS_AF=0;AMR_AF=0.0058;AFR_AF=0;EUR_AF=0.0149;SAS_AF=0;AA=G|||;VT=SNP
4	177149518	rs17673171	C	T	100	PASS	AC=867;AF=0.173123;AN=5008;NS=2504;DP=17559;EAS_AF=0.1151;AMR_AF=0.2968;AFR_AF=0.1044;EUR_AF=0.2336;SAS_AF=0.1759;AA=C|||;VT=SNP
4	177149842	rs6835436	G	A	100	PASS	AC=4314;AF=0.861422;AN=5008;NS=2504;DP=17704;EAS_AF=0.8214;AMR_AF=0.9179;AFR_AF=0.9228;EUR_AF=0.9394;SAS_AF=0.6994;AA=A|||;VT=SNP
4	177150007	rs35747348	T	C	100	PASS	AC=85;AF=0.0169728;AN=5008;NS=2504;DP=15130;EAS_AF=0;AMR_AF=0.0231;AFR_AF=0.0038;EUR_AF=0.0517;SAS_AF=0.0123;AA=T|||;VT=SNP
4	177150062	rs6813916	A	G	100	PASS	AC=448;AF=0.0894569;AN=5008;NS=2504;DP=15074;EAS_AF=0.001;AMR_AF=0.1888;AFR_AF=0.0098;EUR_AF=0.2306;SAS_AF=0.0726;AA=A|||;VT=SNP
4	177150317	rs73871941	C	T	100	PASS	AC=328;AF=0.0654952;AN=5008;NS=2504;DP=15781;EAS_AF=0.0258;AMR_AF=0.0519;AFR_AF=0.0998;EUR_AF=0.0755;SAS_AF=0.0593;AA=C|||;VT=SNP
4	177150491	rs1351632	C	T	100	PASS	AC=2211;AF=0.441494;AN=5008;NS=2504;DP=16850;EAS_AF=0.2292;AMR_AF=0.5908;AFR_AF=0.4788;EUR_AF=0.5676;SAS_AF=0.3742;AA=T|||;VT=SNP
4	177150745	rs35403109	C	T	100	PASS	AC=448;AF=0.0894569;AN=5008;NS=2504;DP=17574;EAS_AF=0.001;AMR_AF=0.1888;AFR_AF=0.0098;EUR_AF=0.2306;SAS_AF=0.0726;AA=C|||;VT=SNP
4	177150925	rs2046262	A	G	100	PASS	AC=2734;AF=0.545927;AN=5008;NS=2504;DP=20689;EAS_AF=0.7044;AMR_AF=0.415;AFR_AF=0.6203;EUR_AF=0.4722;SAS_AF=0.4509;AA=A|||;VT=SNP
4	177151023	rs35106659	G	A	100	PASS	AC=330;AF=0.0658946;AN=5008;NS=2504;DP=19428;EAS_AF=0.0258;AMR_AF=0.0533;AFR_AF=0.1006;EUR_AF=0.0755;SAS_AF=0.0593;AA=G|||;VT=SNP
4	177151056	rs13114651	C	T	100	PASS	AC=448;AF=0.0894569;AN=5008;NS=2504;DP=18935;EAS_AF=0.001;AMR_AF=0.1888;AFR_AF=0.0098;EUR_AF=0.2306;SAS_AF=0.0726;AA=C|||;VT=SNP
4	177151080	rs13113321	G	T	100	PASS	AC=631;AF=0.125998;AN=5008;NS=2504;DP=17961;EAS_AF=0.001;AMR_AF=0.1988;AFR_AF=0.1399;EUR_AF=0.2346;SAS_AF=0.0726;AA=G|||;VT=SNP
4	177151322	rs13141816	A	C	100	PASS	AC=630;AF=0.125799;AN=5008;NS=2504;DP=18329;EAS_AF=0.001;AMR_AF=0.1988;AFR_AF=0.1407;EUR_AF=0.2326;SAS_AF=0.0726;AA=A|||;VT=SNP
4	177151403	rs2046263	C	A	100	PASS	AC=2657;AF=0.530551;AN=5008;NS=2504;DP=17004;EAS_AF=0.7034;AMR_AF=0.4135;AFR_AF=0.5635;EUR_AF=0.4722;SAS_AF=0.4509;AA=C|||;VT=SNP
4	177152164	rs72706393	C	A	100	PASS	AC=1020;AF=0.203674;AN=5008;NS=2504;DP=15477;EAS_AF=0.2589;AMR_AF=0.1455;AFR_AF=0.2216;EUR_AF=0.2137;SAS_AF=0.1534;AA=c|||;VT=SNP
4	177152399	rs144960935	A	G	100	PASS	AC=27;AF=0.00539137;AN=5008;NS=2504;DP=14001;EAS_AF=0;AMR_AF=0.0043;AFR_AF=0;EUR_AF=0.0149;SAS_AF=0.0092;AA=A|||;VT=SNP
4	177152422	rs6553938	T	G	100	PASS	AC=2718;AF=0.542732;AN=5008;NS=2504;DP=14596;EAS_AF=0.7034;AMR_AF=0.4164;AFR_AF=0.6097;EUR_AF=0.4702;SAS_AF=0.4509;AA=T|||;VT=SNP
4	177152792	rs113816116	A	G	100	PASS	AC=539;AF=0.107628;AN=5008;NS=2504;DP=10422;EAS_AF=0.0913;AMR_AF=0.245;AFR_AF=0.0023;EUR_AF=0.1581;SAS_AF=0.1176;AA=A|||;VT=SNP
4	177152867	rs6857521	C	T	100	PASS	AC=3403;AF=0.679513;AN=5008;NS=2504;DP=12718;EAS_AF=0.7044;AMR_AF=0.6196;AFR_AF=0.7882;EUR_AF=0.7058;SAS_AF=0.5225;AA=T|||;VT=SNP
4	177152923	rs72706394	G	A	100	PASS	AC=871;AF=0.173922;AN=5008;NS=2504;DP=14556;EAS_AF=0.1171;AMR_AF=0.2968;AFR_AF=0.1044;EUR_AF=0.2336;SAS_AF=0.1779;AA=G|||;VT=SNP
4	177153495	rs12643638	C	A	100	PASS	AC=4298;AF=0.858227;AN=5008;NS=2504;DP=12462;EAS_AF=0.8214;AMR_AF=0.9179;AFR_AF=0.91;EUR_AF=0.9394;SAS_AF=0.7004;AA=A|||;VT=SNP
4	177153596	rs34397790	C	T	100	PASS	AC=535;AF=0.106829;AN=5008;NS=2504;DP=14333;EAS_AF=0.001;AMR_AF=0.196;AFR_AF=0.0764;EUR_AF=0.2276;SAS_AF=0.0695;AA=C|||;VT=SNP
4	177153859	rs1825232	T	C	100	PASS	AC=1048;AF=0.209265;AN=5008;NS=2504;DP=20127;EAS_AF=0.2589;AMR_AF=0.1455;AFR_AF=0.2436;EUR_AF=0.2127;SAS_AF=0.1534;AA=T|||;VT=SNP
4	177154196	rs2128427	A	T	100	PASS	AC=763;AF=0.152356;AN=5008;NS=2504;DP=19756;EAS_AF=0.1121;AMR_AF=0.0965;AFR_AF=0.2625;EUR_AF=0.1093;SAS_AF=0.1288;AA=A|||;VT=SNP
4	177154323	rs13117768	T	C	100	PASS	AC=1316;AF=0.26278;AN=5008;NS=2504;DP=20075;EAS_AF=0.1181;AMR_AF=0.4827;AFR_AF=0.1195;EUR_AF=0.4592;SAS_AF=0.2474;AA=T|||;VT=SNP
4	177154608	rs4478128	G	A	100	PASS	AC=4297;AF=0.858027;AN=5008;NS=2504;DP=17687;EAS_AF=0.8214;AMR_AF=0.9179;AFR_AF=0.9092;EUR_AF=0.9394;SAS_AF=0.7004;AA=A|||;VT=SNP
4	177154666	rs11733141	T	C	100	PASS	AC=438;AF=0.0874601;AN=5008;NS=2504;DP=19094;EAS_AF=0.001;AMR_AF=0.1859;AFR_AF=0.0098;EUR_AF=0.2256;SAS_AF=0.0695;AA=T|||;VT=SNP
4	177155053	rs72706396	G	A	100	PASS	AC=279;AF=0.0557109;AN=5008;NS=2504;DP=19809;EAS_AF=0.1111;AMR_AF=0.062;AFR_AF=0.0015;EUR_AF=0.0656;SAS_AF=0.0573;AA=G|||;VT=SNP
4	177155197	rs11736223	G	A	100	PASS	AC=547;AF=0.109225;AN=5008;NS=2504;DP=19843;EAS_AF=0.001;AMR_AF=0.1787;AFR_AF=0.0953;EUR_AF=0.2266;SAS_AF=0.0695;AA=A|||;VT=SNP
4	177155290	rs11728194	C	T	100	PASS	AC=440;AF=0.0878594;AN=5008;NS=2504;DP=20557;EAS_AF=0.001;AMR_AF=0.1859;AFR_AF=0.0121;EUR_AF=0.2247;SAS_AF=0.0695;AA=C|||;VT=SNP
4	177155479	rs11729077	C	T	100	PASS	AC=76;AF=0.0151757;AN=5008;NS=2504;DP=20453;EAS_AF=0;AMR_AF=0.0303;AFR_AF=0.0008;EUR_AF=0.0467;SAS_AF=0.0072;AA=C|||;VT=SNP
4	177155734	rs922848	G	A	100	PASS	AC=830;AF=0.165735;AN=5008;NS=2504;DP=21985;EAS_AF=0.3313;AMR_AF=0.17;AFR_AF=0.0401;EUR_AF=0.1561;SAS_AF=0.1718;AA=G|||;VT=SNP
4	177155788	rs4566604	C	A	100	PASS	AC=2703;AF=0.539736;AN=5008;NS=2504;DP=21875;EAS_AF=0.7034;AMR_AF=0.4135;AFR_AF=0.5991;EUR_AF=0.4722;SAS_AF=0.4499;AA=C|||;VT=SNP
4	177156168	rs4637338	C	T	100	PASS	AC=3424;AF=0.683706;AN=5008;NS=2504;DP=18799;EAS_AF=0.7044;AMR_AF=0.621;AFR_AF=0.8026;EUR_AF=0.7068;SAS_AF=0.5225;AA=C|||;VT=SNP
4	177156176	rs1384437	T	G	100	PASS	AC=958;AF=0.191294;AN=5008;NS=2504;DP=18566;EAS_AF=0.2599;AMR_AF=0.1427;AFR_AF=0.177;EUR_AF=0.2107;SAS_AF=0.1544;AA=T|||;VT=SNP
4	177156492	rs5008532	G	A	100	PASS	AC=4298;AF=0.858227;AN=5008;NS=2504;DP=15551;EAS_AF=0.8214;AMR_AF=0.9179;AFR_AF=0.9107;EUR_AF=0.9394;SAS_AF=0.6994;AA=A|||;VT=SNP
4	177156837	rs72706397	C	T	100	PASS	AC=546;AF=0.109026;AN=5008;NS=2504;DP=13948;EAS_AF=0.0913;AMR_AF=0.2493;AFR_AF=0.0015;EUR_AF=0.162;SAS_AF=0.1186;AA=C|||;VT=SNP
4	177156941	rs1384438	G	T	100	PASS	AC=1047;AF=0.209065;AN=5008;NS=2504;DP=13825;EAS_AF=0.2599;AMR_AF=0.1455;AFR_AF=0.2436;EUR_AF=0.2097;SAS_AF=0.1544;AA=G|||;VT=SNP
4	177157131	rs79178302	A	T	100	PASS	AC=337;AF=0.0672923;AN=5008;NS=2504;DP=13195;EAS_AF=0.0258;AMR_AF=0.0519;AFR_AF=0.1067;EUR_AF=0.0755;SAS_AF=0.0593;AA=A|||;VT=SNP
4	177157192	rs75238635	G	A	100	PASS	AC=337;AF=0.0672923;AN=5008;NS=2504;DP=14050;EAS_AF=0.0258;AMR_AF=0.0519;AFR_AF=0.1067;EUR_AF=0.0755;SAS_AF=0.0593;AA=G|||;VT=SNP
4	177157194	rs77320409	C	A	100	PASS	AC=337;AF=0.0672923;AN=5008;NS=2504;DP=13938;EAS_AF=0.0258;AMR_AF=0.0519;AFR_AF=0.1067;EUR_AF=0.0755;SAS_AF=0.0593;AA=C|||;VT=SNP
4	177157830	rs7684092	G	A	100	PASS	AC=1233;AF=0.246206;AN=5008;NS=2504;DP=17250;EAS_AF=0.0923;AMR_AF=0.4395;AFR_AF=0.202;EUR_AF=0.3827;SAS_AF=0.1871;AA=G|||;VT=SNP
4	177157849	rs7685533	C	A	100	PASS	AC=1234;AF=0.246406;AN=5008;NS=2504;DP=17332;EAS_AF=0.0923;AMR_AF=0.4409;AFR_AF=0.202;EUR_AF=0.3827;SAS_AF=0.1871;AA=A|||;VT=SNP
4	177158687	rs72706398	A	T	100	PASS	AC=536;AF=0.107029;AN=5008;NS=2504;DP=18547;EAS_AF=0.0913;AMR_AF=0.245;AFR_AF=0.0015;EUR_AF=0.1571;SAS_AF=0.1166;AA=A|||;VT=SNP
4	177158733	rs72706399	A	C	100	PASS	AC=536;AF=0.107029;AN=5008;NS=2504;DP=18944;EAS_AF=0.0913;AMR_AF=0.245;AFR_AF=0.0015;EUR_AF=0.1571;SAS_AF=0.1166;AA=A|||;VT=SNP
4	177159451	rs72706400	T	C	100	PASS	AC=316;AF=0.063099;AN=5008;NS=2504;DP=17739;EAS_AF=0.1101;AMR_AF=0.0634;AFR_AF=0.0257;EUR_AF=0.0696;SAS_AF=0.0583;AA=T|||;VT=SNP
4	177159771	rs78143237	T	G	100	PASS	AC=76;AF=0.0151757;AN=5008;NS=2504;DP=19431;EAS_AF=0;AMR_AF=0.0288;AFR_AF=0.0008;EUR_AF=0.0278;SAS_AF=0.0276;AA=T|||;VT=SNP
4	177159963	rs76064547	C	T	100	PASS	AC=829;AF=0.165535;AN=5008;NS=2504;DP=19197;EAS_AF=0.3313;AMR_AF=0.17;AFR_AF=0.0386;EUR_AF=0.1571;SAS_AF=0.1718;AA=C|||;VT=SNP
4	177160262	rs7688636	A	G	100	PASS	AC=570;AF=0.113818;AN=5008;NS=2504;DP=11436;EAS_AF=0.0923;AMR_AF=0.2464;AFR_AF=0.0219;EUR_AF=0.1571;SAS_AF=0.1217;AA=A|||;VT=SNP
4	177160398	rs7665044	C	G	100	PASS	AC=1041;AF=0.207867;AN=5008;NS=2504;DP=16077;EAS_AF=0.0923;AMR_AF=0.438;AFR_AF=0.0514;EUR_AF=0.3887;SAS_AF=0.1892;AA=C|||;VT=SNP
4	177161249	rs71613782	C	G	100	PASS	AC=439;AF=0.0876597;AN=5008;NS=2504;DP=17765;EAS_AF=0.001;AMR_AF=0.1859;AFR_AF=0.0098;EUR_AF=0.2266;SAS_AF=0.0695;AA=C|||;VT=SNP
4	177161412	rs34752058	A	T	100	PASS	AC=439;AF=0.0876597;AN=5008;NS=2504;DP=19998;EAS_AF=0.001;AMR_AF=0.1859;AFR_AF=0.0098;EUR_AF=0.2266;SAS_AF=0.0695;AA=A|||;VT=SNP
4	177161449	rs56391762	G	A	100	PASS	AC=829;AF=0.165535;AN=5008;NS=2504;DP=20326;EAS_AF=0.3313;AMR_AF=0.1715;AFR_AF=0.0386;EUR_AF=0.1561;SAS_AF=0.1718;AA=G|||;VT=SNP
4	177161482	rs75300794	G	C	100	PASS	AC=27;AF=0.00539137;AN=5008;NS=2504;DP=19216;EAS_AF=0;AMR_AF=0.013;AFR_AF=0.0008;EUR_AF=0.0159;SAS_AF=0.001;AA=G|||;VT=SNP
4	177161848	rs35269959	A	T	100	PASS	AC=450;AF=0.0898562;AN=5008;NS=2504;DP=18667;EAS_AF=0.001;AMR_AF=0.1888;AFR_AF=0.0098;EUR_AF=0.2326;SAS_AF=0.0726;AA=A|||;VT=SNP
4	177162117	rs9991242	G	A	100	PASS	AC=3960;AF=0.790735;AN=5008;NS=2504;DP=16455;EAS_AF=0.7946;AMR_AF=0.866;AFR_AF=0.8048;EUR_AF=0.8638;SAS_AF=0.6391;AA=A|||;VT=SNP
4	177162962	rs6553939	T	C	100	PASS	AC=4297;AF=0.858027;AN=5008;NS=2504;DP=20830;EAS_AF=0.8194;AMR_AF=0.9193;AFR_AF=0.9115;EUR_AF=0.9384;SAS_AF=0.6994;AA=C|||;VT=SNP
4	177162999	rs56013138	G	C	100	PASS	AC=54;AF=0.0107827;AN=5008;NS=2504;DP=20651;EAS_AF=0;AMR_AF=0.0086;AFR_AF=0.0023;EUR_AF=0.0149;SAS_AF=0.0307;AA=G|||;VT=SNP
4	177163414	rs9312595	G	A	100	PASS	AC=3870;AF=0.772764;AN=5008;NS=2504;DP=19041;EAS_AF=0.7212;AMR_AF=0.866;AFR_AF=0.8041;EUR_AF=0.8539;SAS_AF=0.6339;AA=A|||;VT=SNP
4	177163536	rs73871943	T	C	100	PASS	AC=339;AF=0.0676917;AN=5008;NS=2504;DP=18728;EAS_AF=0.0258;AMR_AF=0.0519;AFR_AF=0.1074;EUR_AF=0.0755;SAS_AF=0.0603;AA=T|||;VT=SNP
4	177164026	rs9790811	A	T	100	PASS	AC=2719;AF=0.542931;AN=5008;NS=2504;DP=14216;EAS_AF=0.6319;AMR_AF=0.4265;AFR_AF=0.6634;EUR_AF=0.4682;SAS_AF=0.4479;AA=A|||;VT=SNP
4	177164064	rs9790840	T	C	100	PASS	AC=2720;AF=0.543131;AN=5008;NS=2504;DP=14629;EAS_AF=0.6319;AMR_AF=0.4265;AFR_AF=0.6634;EUR_AF=0.4692;SAS_AF=0.4479;AA=T|||;VT=SNP
4	177164285	rs7689726	G	T	100	PASS	AC=1148;AF=0.229233;AN=5008;NS=2504;DP=13140;EAS_AF=0.0903;AMR_AF=0.4395;AFR_AF=0.1384;EUR_AF=0.3847;SAS_AF=0.1861;AA=T|||;VT=SNP
4	177164302	rs13151800	T	C	100	PASS	AC=1050;AF=0.209665;AN=5008;NS=2504;DP=12542;EAS_AF=0.2619;AMR_AF=0.1455;AFR_AF=0.2451;EUR_AF=0.2087;SAS_AF=0.1544;AA=T|||;VT=SNP
4	177164332	rs72706402	G	A	100	PASS	AC=534;AF=0.106629;AN=5008;NS=2504;DP=12967;EAS_AF=0.0893;AMR_AF=0.245;AFR_AF=0.0015;EUR_AF=0.1571;SAS_AF=0.1166;AA=G|||;VT=SNP
4	177164945	rs2128424	A	G	100	PASS	AC=1051;AF=0.209864;AN=5008;NS=2504;DP=15726;EAS_AF=0.2629;AMR_AF=0.1455;AFR_AF=0.2451;EUR_AF=0.2087;SAS_AF=0.1544;AA=A|||;VT=SNP
4	177165182	rs4589981	A	G	100	PASS	AC=4211;AF=0.840855;AN=5008;NS=2504;DP=15448;EAS_AF=0.749;AMR_AF=0.9179;AFR_AF=0.9115;EUR_AF=0.9294;SAS_AF=0.6943;AA=G|||;VT=SNP
4	177165556	rs4690671	T	G	100	PASS	AC=4211;AF=0.840855;AN=5008;NS=2504;DP=18240;EAS_AF=0.749;AMR_AF=0.9179;AFR_AF=0.9115;EUR_AF=0.9294;SAS_AF=0.6943;AA=G|||;VT=SNP
4	177165588	rs17679194	T	C	100	PASS	AC=534;AF=0.106629;AN=5008;NS=2504;DP=18083;EAS_AF=0.0893;AMR_AF=0.245;AFR_AF=0.0015;EUR_AF=0.1571;SAS_AF=0.1166;AA=T|||;VT=SNP
4	177165645	rs4690672	T	C	100	PASS	AC=4211;AF=0.840855;AN=5008;NS=2504;DP=18853;EAS_AF=0.749;AMR_AF=0.9179;AFR_AF=0.9115;EUR_AF=0.9294;SAS_AF=0.6943;AA=C|||;VT=SNP
4	177166117	rs72708305	A	T	100	PASS	AC=561;AF=0.112021;AN=5008;NS=2504;DP=17770;EAS_AF=0.1091;AMR_AF=0.0879;AFR_AF=0.1188;EUR_AF=0.1083;SAS_AF=0.1268;AA=A|||;VT=SNP
4	177166589	rs7375837	C	T	100	PASS	AC=2646;AF=0.528355;AN=5008;NS=2504;DP=21074;EAS_AF=0.6319;AMR_AF=0.4207;AFR_AF=0.618;EUR_AF=0.4622;SAS_AF=0.4448;AA=C|||;VT=SNP
4	177166704	rs11723587	A	G	100	PASS	AC=450;AF=0.0898562;AN=5008;NS=2504;DP=21693;EAS_AF=0.001;AMR_AF=0.1888;AFR_AF=0.0098;EUR_AF=0.2326;SAS_AF=0.0726;AA=A|||;VT=SNP
4	177167057	rs2170575	G	A	100	PASS	AC=2862;AF=0.571486;AN=5008;NS=2504;DP=16086;EAS_AF=0.6319;AMR_AF=0.4308;AFR_AF=0.7753;EUR_AF=0.4632;SAS_AF=0.4448;AA=G|||;VT=SNP
4	177167159	rs4613513	G	A	100	PASS	AC=4188;AF=0.836262;AN=5008;NS=2504;DP=14888;EAS_AF=0.75;AMR_AF=0.9164;AFR_AF=0.8918;EUR_AF=0.9284;SAS_AF=0.6984;AA=g|||;VT=SNP
4	177167172	rs113411380	A	C	100	PASS	AC=368;AF=0.0734824;AN=5008;NS=2504;DP=14682;EAS_AF=0.0258;AMR_AF=0.0519;AFR_AF=0.1293;EUR_AF=0.0755;SAS_AF=0.0603;AA=a|||;VT=SNP
4	177167740	rs17679314	C	T	100	PASS	AC=318;AF=0.0634984;AN=5008;NS=2504;DP=19371;EAS_AF=0.0258;AMR_AF=0.0504;AFR_AF=0.0923;EUR_AF=0.0755;SAS_AF=0.0603;AA=c|||;VT=SNP
4	177167911	rs73871944	C	T	100	PASS	AC=343;AF=0.0684904;AN=5008;NS=2504;DP=18426;EAS_AF=0.0258;AMR_AF=0.0519;AFR_AF=0.1104;EUR_AF=0.0755;SAS_AF=0.0603;AA=T|||;VT=SNP
4	177168217	rs11937826	G	A	100	PASS	AC=622;AF=0.124201;AN=5008;NS=2504;DP=13594;EAS_AF=0.0893;AMR_AF=0.2522;AFR_AF=0.0651;EUR_AF=0.1561;SAS_AF=0.1166;AA=G|||;VT=SNP
4	177168437	rs12645044	G	T	100	PASS	AC=2482;AF=0.495607;AN=5008;NS=2504;DP=16168;EAS_AF=0.6329;AMR_AF=0.4207;AFR_AF=0.4955;EUR_AF=0.4602;SAS_AF=0.4438;AA=G|||;VT=SNP
4	177169123	rs1038324	G	A	100	PASS	AC=343;AF=0.0684904;AN=5008;NS=2504;DP=16583;EAS_AF=0.0258;AMR_AF=0.0519;AFR_AF=0.1104;EUR_AF=0.0755;SAS_AF=0.0603;AA=G|||;VT=SNP
4	177169430	rs2624881	T	C	100	PASS	AC=627;AF=0.1252;AN=5008;NS=2504;DP=15864;EAS_AF=0.0258;AMR_AF=0.0605;AFR_AF=0.3185;EUR_AF=0.0785;SAS_AF=0.0603;AA=C|||;VT=SNP
4	177170285	rs147636095	T	C	100	PASS	AC=43;AF=0.00858626;AN=5008;NS=2504;DP=14938;EAS_AF=0;AMR_AF=0.0014;AFR_AF=0;EUR_AF=0.0318;SAS_AF=0.0102;AA=T|||;VT=SNP
4	177170498	rs73871948	T	G	100	PASS	AC=302;AF=0.0603035;AN=5008;NS=2504;DP=18355;EAS_AF=0.0268;AMR_AF=0.049;AFR_AF=0.084;EUR_AF=0.0706;SAS_AF=0.0603;AA=T|||;VT=SNP
4	177170987	rs34763186	C	T	100	PASS	AC=1642;AF=0.327875;AN=5008;NS=2504;DP=14180;EAS_AF=0.3552;AMR_AF=0.3314;AFR_AF=0.2784;EUR_AF=0.3877;SAS_AF=0.3027;AA=C|||;VT=SNP
4	177171529	rs80096488	C	A	100	PASS	AC=426;AF=0.0850639;AN=5008;NS=2504;DP=18931;EAS_AF=0.248;AMR_AF=0.0735;AFR_AF=0.0272;EUR_AF=0.0169;SAS_AF=0.0736;AA=C|||;VT=SNP
4	177171899	rs2603094	T	C	100	PASS	AC=3060;AF=0.611022;AN=5008;NS=2504;DP=20872;EAS_AF=0.4772;AMR_AF=0.7579;AFR_AF=0.6051;EUR_AF=0.7227;SAS_AF=0.5378;AA=C|||;VT=SNP
4	177172383	rs4425319	A	C	100	PASS	AC=1253;AF=0.2502;AN=5008;NS=2504;DP=17382;EAS_AF=0.1369;AMR_AF=0.245;AFR_AF=0.2935;EUR_AF=0.3121;SAS_AF=0.2485;AA=A|||;VT=SNP
4	177173028	rs72708308	G	A	100	PASS	AC=451;AF=0.0900559;AN=5008;NS=2504;DP=13515;EAS_AF=0.0893;AMR_AF=0.1542;AFR_AF=0.0023;EUR_AF=0.1332;SAS_AF=0.1196;AA=G|||;VT=SNP
4	177173029	rs72708309	C	A	100	PASS	AC=450;AF=0.0898562;AN=5008;NS=2504;DP=13410;EAS_AF=0.0893;AMR_AF=0.1542;AFR_AF=0.0023;EUR_AF=0.1322;SAS_AF=0.1196;AA=C|||;VT=SNP
4	177173617	rs74768987	G	A	100	PASS	AC=440;AF=0.0878594;AN=5008;NS=2504;DP=20545;EAS_AF=0.0893;AMR_AF=0.1513;AFR_AF=0.0023;EUR_AF=0.1262;SAS_AF=0.1176;AA=G|||;VT=SNP
4	177173779	rs12639626	C	T	100	PASS	AC=1096;AF=0.21885;AN=5008;NS=2504;DP=19911;EAS_AF=0.2698;AMR_AF=0.1542;AFR_AF=0.2511;EUR_AF=0.2117;SAS_AF=0.1759;AA=C|||;VT=SNP
4	177174199	rs2200121	C	T	100	PASS	AC=1750;AF=0.349441;AN=5008;NS=2504;DP=18314;EAS_AF=0.3403;AMR_AF=0.5144;AFR_AF=0.2708;EUR_AF=0.4095;SAS_AF=0.2863;AA=C|||;VT=SNP
4	177174317	rs75016934	T	C	100	PASS	AC=408;AF=0.0814696;AN=5008;NS=2504;DP=17480;EAS_AF=0.249;AMR_AF=0.072;AFR_AF=0.0136;EUR_AF=0.0169;SAS_AF=0.0736;AA=T|||;VT=SNP
4	177175070	rs13109284	C	T	100	PASS	AC=949;AF=0.189497;AN=5008;NS=2504;DP=18340;EAS_AF=0.2708;AMR_AF=0.1398;AFR_AF=0.1475;EUR_AF=0.2107;SAS_AF=0.1759;AA=C|||;VT=SNP
4	177175135	rs72708310	A	G	100	PASS	AC=1247;AF=0.249002;AN=5008;NS=2504;DP=20031;EAS_AF=0.1369;AMR_AF=0.2464;AFR_AF=0.2897;EUR_AF=0.3101;SAS_AF=0.2485;AA=A|||;VT=SNP
4	177175751	rs7687576	C	T	100	PASS	AC=1100;AF=0.219649;AN=5008;NS=2504;DP=17223;EAS_AF=0.2698;AMR_AF=0.1513;AFR_AF=0.2557;EUR_AF=0.2117;SAS_AF=0.1759;AA=C|||;VT=SNP
4	177175752	rs2603095	G	T	100	PASS	AC=3009;AF=0.600839;AN=5008;NS=2504;DP=17223;EAS_AF=0.4772;AMR_AF=0.7522;AFR_AF=0.5802;EUR_AF=0.7197;SAS_AF=0.5266;AA=A|||;VT=SNP
4	177175871	rs2603096	T	C	100	PASS	AC=3054;AF=0.609824;AN=5008;NS=2504;DP=19716;EAS_AF=0.4772;AMR_AF=0.7565;AFR_AF=0.6051;EUR_AF=0.7197;SAS_AF=0.5358;AA=C|||;VT=SNP
4	177176205	rs143389071	C	T	100	PASS	AC=128;AF=0.0255591;AN=5008;NS=2504;DP=19836;EAS_AF=0.006;AMR_AF=0.0187;AFR_AF=0.0053;EUR_AF=0.0368;SAS_AF=0.0665;AA=C|||;VT=SNP
4	177176540	rs150564016	T	C	100	PASS	AC=27;AF=0.00539137;AN=5008;NS=2504;DP=21139;EAS_AF=0.001;AMR_AF=0.0086;AFR_AF=0.0008;EUR_AF=0.0149;SAS_AF=0.0041;AA=T|||;VT=SNP
4	177176967	rs74406486	C	T	100	PASS	AC=25;AF=0.00499201;AN=5008;NS=2504;DP=20251;EAS_AF=0;AMR_AF=0.0058;AFR_AF=0;EUR_AF=0.0199;SAS_AF=0.001;AA=C|||;VT=SNP
4	177177142	rs77193337	T	C	100	PASS	AC=408;AF=0.0814696;AN=5008;NS=2504;DP=17906;EAS_AF=0.249;AMR_AF=0.072;AFR_AF=0.0136;EUR_AF=0.0169;SAS_AF=0.0736;AA=T|||;VT=SNP
4	177178652	rs17062680	C	A	100	PASS	AC=409;AF=0.0816693;AN=5008;NS=2504;DP=18521;EAS_AF=0.252;AMR_AF=0.0692;AFR_AF=0.0136;EUR_AF=0.0169;SAS_AF=0.0736;AA=C|||;VT=SNP
4	177178658	rs11726139	T	C	100	PASS	AC=563;AF=0.11242;AN=5008;NS=2504;DP=18532;EAS_AF=0.002;AMR_AF=0.2723;AFR_AF=0.0174;EUR_AF=0.2575;SAS_AF=0.092;AA=T|||;VT=SNP
4	177178760	rs72708312	T	C	100	PASS	AC=1233;AF=0.246206;AN=5008;NS=2504;DP=20092;EAS_AF=0.1369;AMR_AF=0.2349;AFR_AF=0.2852;EUR_AF=0.3091;SAS_AF=0.2495;AA=T|||;VT=SNP
4	177178821	rs72708314	T	A	100	PASS	AC=1109;AF=0.221446;AN=5008;NS=2504;DP=19363;EAS_AF=0.2718;AMR_AF=0.1527;AFR_AF=0.2602;EUR_AF=0.2117;SAS_AF=0.1759;AA=T|||;VT=SNP
4	177180119	rs75111687	G	T	100	PASS	AC=55;AF=0.0109824;AN=5008;NS=2504;DP=17490;EAS_AF=0;AMR_AF=0.0144;AFR_AF=0;EUR_AF=0.0437;SAS_AF=0.001;AA=G|||;VT=SNP
4	177180521	rs10520339	C	T	100	PASS	AC=440;AF=0.0878594;AN=5008;NS=2504;DP=21040;EAS_AF=0.0893;AMR_AF=0.1513;AFR_AF=0.0023;EUR_AF=0.1262;SAS_AF=0.1176;AA=T|||;VT=SNP
4	177180575	rs10520340	A	G	100	PASS	AC=440;AF=0.0878594;AN=5008;NS=2504;DP=20820;EAS_AF=0.0893;AMR_AF=0.1513;AFR_AF=0.0023;EUR_AF=0.1262;SAS_AF=0.1176;AA=A|||;VT=SNP
4	177181357	rs11940931	G	A	100	PASS	AC=3031;AF=0.605232;AN=5008;NS=2504;DP=16434;EAS_AF=0.4782;AMR_AF=0.7493;AFR_AF=0.5998;EUR_AF=0.7177;SAS_AF=0.5256;AA=A|||;VT=SNP
4	177181817	rs4690676	G	C	100	PASS	AC=1276;AF=0.254792;AN=5008;NS=2504;DP=20413;EAS_AF=0.1319;AMR_AF=0.2421;AFR_AF=0.3306;EUR_AF=0.3052;SAS_AF=0.2362;AA=G|||;VT=SNP
4	177181842	rs111425611	T	G	100	PASS	AC=439;AF=0.0876597;AN=5008;NS=2504;DP=19888;EAS_AF=0.0893;AMR_AF=0.1513;AFR_AF=0.0023;EUR_AF=0.1262;SAS_AF=0.1166;AA=T|||;VT=SNP
4	177181889	rs141822144	C	T	100	PASS	AC=16;AF=0.00319489;AN=5008;NS=2504;DP=18784;EAS_AF=0;AMR_AF=0.0086;AFR_AF=0.0015;EUR_AF=0.005;SAS_AF=0.0031;AA=C|||;VT=SNP
4	177184037	rs10019635	T	G	100	PASS	AC=874;AF=0.174521;AN=5008;NS=2504;DP=19099;EAS_AF=0.1369;AMR_AF=0.1398;AFR_AF=0.2496;EUR_AF=0.16;SAS_AF=0.1513;AA=T|||;VT=SNP
4	177184276	rs10005873	C	T	100	PASS	AC=2855;AF=0.570088;AN=5008;NS=2504;DP=16043;EAS_AF=0.4692;AMR_AF=0.7118;AFR_AF=0.5537;EUR_AF=0.668;SAS_AF=0.4949;AA=C|||;VT=SNP
4	177184327	rs78070804	T	C	100	PASS	AC=440;AF=0.0878594;AN=5008;NS=2504;DP=16444;EAS_AF=0.2659;AMR_AF=0.0663;AFR_AF=0.0265;EUR_AF=0.0159;SAS_AF=0.0767;AA=T|||;VT=SNP
4	177184716	rs17628329	C	T	100	PASS	AC=236;AF=0.0471246;AN=5008;NS=2504;DP=15458;EAS_AF=0.001;AMR_AF=0.0648;AFR_AF=0.0098;EUR_AF=0.1034;SAS_AF=0.0746;AA=C|||;VT=SNP
4	177184767	rs78970321	T	C	100	PASS	AC=442;AF=0.0882588;AN=5008;NS=2504;DP=14722;EAS_AF=0.2659;AMR_AF=0.0663;AFR_AF=0.028;EUR_AF=0.0159;SAS_AF=0.0767;AA=T|||;VT=SNP
4	177185100	rs142412892	G	A	100	PASS	AC=46;AF=0.0091853;AN=5008;NS=2504;DP=18531;EAS_AF=0;AMR_AF=0.0058;AFR_AF=0;EUR_AF=0.0318;SAS_AF=0.0102;AA=C|||;VT=SNP
4	177185546	rs4690426	T	C	100	PASS	AC=238;AF=0.047524;AN=5008;NS=2504;DP=19325;EAS_AF=0.001;AMR_AF=0.0648;AFR_AF=0.0098;EUR_AF=0.1044;SAS_AF=0.0757;AA=T|||;VT=SNP
4	177186010	rs141946906	A	G	100	PASS	AC=19;AF=0.00379393;AN=5008;NS=2504;DP=18447;EAS_AF=0;AMR_AF=0.0029;AFR_AF=0;EUR_AF=0.0159;SAS_AF=0.001;AA=A|||;VT=SNP
4	177186488	rs34784242	T	C	100	PASS	AC=574;AF=0.114617;AN=5008;NS=2504;DP=18936;EAS_AF=0.002;AMR_AF=0.2795;AFR_AF=0.0174;EUR_AF=0.2614;SAS_AF=0.0941;AA=T|||;VT=SNP
4	177186828	rs114649879	G	A	100	PASS	AC=14;AF=0.00279553;AN=5008;NS=2504;DP=18860;EAS_AF=0;AMR_AF=0;AFR_AF=0;EUR_AF=0.0129;SAS_AF=0.001;AA=G|||;VT=SNP
4	177186882	rs1454167	T	C	100	PASS	AC=2939;AF=0.586861;AN=5008;NS=2504;DP=18692;EAS_AF=0.4683;AMR_AF=0.7219;AFR_AF=0.612;EUR_AF=0.668;SAS_AF=0.4959;AA=T|||;VT=SNP
4	177186927	rs1454166	C	T	100	PASS	AC=1964;AF=0.392173;AN=5008;NS=2504;DP=19094;EAS_AF=0.3313;AMR_AF=0.5793;AFR_AF=0.2716;EUR_AF=0.5099;SAS_AF=0.364;AA=C|||;VT=SNP
4	177186992	rs138018337	T	C	100	PASS	AC=23;AF=0.00459265;AN=5008;NS=2504;DP=18917;EAS_AF=0;AMR_AF=0.013;AFR_AF=0.0008;EUR_AF=0.0129;SAS_AF=0;AA=T|||;VT=SNP
4	177187933	rs111914102	A	G	100	PASS	AC=21;AF=0.00419329;AN=5008;NS=2504;DP=13541;EAS_AF=0.001;AMR_AF=0.0014;AFR_AF=0.0015;EUR_AF=0.0129;SAS_AF=0.0041;AA=A|||;VT=SNP
4	177188108	rs7663282	A	G	100	PASS	AC=2952;AF=0.589457;AN=5008;NS=2504;DP=15108;EAS_AF=0.4683;AMR_AF=0.7277;AFR_AF=0.6188;EUR_AF=0.668;SAS_AF=0.4959;AA=A|||;VT=SNP
4	177188207	rs7668503	T	A	100	PASS	AC=2877;AF=0.574481;AN=5008;NS=2504;DP=16149;EAS_AF=0.4683;AMR_AF=0.7248;AFR_AF=0.5635;EUR_AF=0.668;SAS_AF=0.4959;AA=t|||;VT=SNP
4	177188292	rs79378539	T	A	100	PASS	AC=408;AF=0.0814696;AN=5008;NS=2504;DP=17449;EAS_AF=0.2649;AMR_AF=0.0663;AFR_AF=0.003;EUR_AF=0.0159;SAS_AF=0.0767;AA=T|||;VT=SNP
4	177188481	rs13129242	T	G	100	PASS	AC=1208;AF=0.241214;AN=5008;NS=2504;DP=19018;EAS_AF=0.2817;AMR_AF=0.1772;AFR_AF=0.2912;EUR_AF=0.2416;SAS_AF=0.1769;AA=T|||;VT=SNP
4	177188591	rs115205588	A	T	100	PASS	AC=30;AF=0.00599042;AN=5008;NS=2504;DP=16878;EAS_AF=0;AMR_AF=0.0072;AFR_AF=0.0015;EUR_AF=0.0219;SAS_AF=0.001;AA=A|||;VT=SNP
4	177188718	rs79191756	A	C	100	PASS	AC=441;AF=0.0880591;AN=5008;NS=2504;DP=18402;EAS_AF=0.2649;AMR_AF=0.0663;AFR_AF=0.028;EUR_AF=0.0159;SAS_AF=0.0767;AA=A|||;VT=SNP
4	177188730	rs4690427	T	C	100	PASS	AC=2878;AF=0.574681;AN=5008;NS=2504;DP=18492;EAS_AF=0.4683;AMR_AF=0.7248;AFR_AF=0.5643;EUR_AF=0.668;SAS_AF=0.4959;AA=C|||;VT=SNP
4	177189004	rs10033669	C	T	100	PASS	AC=396;AF=0.0790735;AN=5008;NS=2504;DP=17697;EAS_AF=0.0298;AMR_AF=0.0994;AFR_AF=0.0885;EUR_AF=0.1004;SAS_AF=0.0808;AA=C|||;VT=SNP
4	177189321	rs12645180	G	T	100	PASS	AC=1187;AF=0.237021;AN=5008;NS=2504;DP=16371;EAS_AF=0.2808;AMR_AF=0.1816;AFR_AF=0.2746;EUR_AF=0.2416;SAS_AF=0.1759;AA=G|||;VT=SNP
4	177189396	rs4690677	T	C	100	PASS	AC=2872;AF=0.573482;AN=5008;NS=2504;DP=16453;EAS_AF=0.4683;AMR_AF=0.7161;AFR_AF=0.5643;EUR_AF=0.668;SAS_AF=0.4959;AA=C|||;VT=SNP
4	177189532	rs74839354	G	A	100	PASS	AC=441;AF=0.0880591;AN=5008;NS=2504;DP=15297;EAS_AF=0.2649;AMR_AF=0.0663;AFR_AF=0.028;EUR_AF=0.0159;SAS_AF=0.0767;AA=G|||;VT=SNP
4	177189581	rs77163726	T	C	100	PASS	AC=94;AF=0.01877;AN=5008;NS=2504;DP=14573;EAS_AF=0;AMR_AF=0.0346;AFR_AF=0.0015;EUR_AF=0.0577;SAS_AF=0.0102;AA=T|||;VT=SNP
4	177189810	rs4690678	A	G	100	PASS	AC=2956;AF=0.590256;AN=5008;NS=2504;DP=13347;EAS_AF=0.4692;AMR_AF=0.7291;AFR_AF=0.6203;EUR_AF=0.668;SAS_AF=0.4959;AA=A|||;VT=SNP
4	177191914	rs115328388	A	G	100	PASS	AC=19;AF=0.00379393;AN=5008;NS=2504;DP=17332;EAS_AF=0;AMR_AF=0.0043;AFR_AF=0.0015;EUR_AF=0.0139;SAS_AF=0;AA=A|||;VT=SNP
4	177192032	rs2877942	T	C	100	PASS	AC=2947;AF=0.588458;AN=5008;NS=2504;DP=16595;EAS_AF=0.4702;AMR_AF=0.719;AFR_AF=0.6188;EUR_AF=0.668;SAS_AF=0.4949;AA=C|||;VT=SNP
4	177192434	rs1454165	C	T	100	PASS	AC=2871;AF=0.573283;AN=5008;NS=2504;DP=16555;EAS_AF=0.4702;AMR_AF=0.7161;AFR_AF=0.5628;EUR_AF=0.668;SAS_AF=0.4949;AA=T|||;VT=SNP
4	177192535	rs12645625	A	C	100	PASS	AC=440;AF=0.0878594;AN=5008;NS=2504;DP=17309;EAS_AF=0.2659;AMR_AF=0.0663;AFR_AF=0.0265;EUR_AF=0.0159;SAS_AF=0.0767;AA=A|||;VT=SNP
4	177192579	rs35023550	G	A	100	PASS	AC=549;AF=0.109625;AN=5008;NS=2504;DP=16944;EAS_AF=0.003;AMR_AF=0.268;AFR_AF=0.0174;EUR_AF=0.2545;SAS_AF=0.0828;AA=g|||;VT=SNP
4	177192665	rs1037487	A	G	100	PASS	AC=559;AF=0.111621;AN=5008;NS=2504;DP=16299;EAS_AF=0.002;AMR_AF=0.2695;AFR_AF=0.0174;EUR_AF=0.2614;SAS_AF=0.0859;AA=A|||;VT=SNP
4	177192671	rs4690679	G	A	100	PASS	AC=647;AF=0.129193;AN=5008;NS=2504;DP=16241;EAS_AF=0.0645;AMR_AF=0.2147;AFR_AF=0.0121;EUR_AF=0.2296;SAS_AF=0.1902;AA=G|||;VT=SNP
4	177193181	rs35070844	C	A	100	PASS	AC=561;AF=0.112021;AN=5008;NS=2504;DP=18929;EAS_AF=0.002;AMR_AF=0.2709;AFR_AF=0.0174;EUR_AF=0.2614;SAS_AF=0.0869;AA=C|||;VT=SNP
4	177193635	rs9312596	C	G	100	PASS	AC=2874;AF=0.573882;AN=5008;NS=2504;DP=18436;EAS_AF=0.4692;AMR_AF=0.7248;AFR_AF=0.5628;EUR_AF=0.668;SAS_AF=0.4928;AA=G|||;VT=SNP
4	177194007	rs12649379	G	A	100	PASS	AC=2869;AF=0.572883;AN=5008;NS=2504;DP=18077;EAS_AF=0.4692;AMR_AF=0.7161;AFR_AF=0.5628;EUR_AF=0.668;SAS_AF=0.4939;AA=G|||;VT=SNP
4	177195001	rs4690680	G	A	100	PASS	AC=2947;AF=0.588458;AN=5008;NS=2504;DP=17833;EAS_AF=0.4692;AMR_AF=0.7205;AFR_AF=0.6195;EUR_AF=0.668;SAS_AF=0.4939;AA=A|||;VT=SNP
4	177195145	rs6820078	G	A	100	PASS	AC=1188;AF=0.23722;AN=5008;NS=2504;DP=16529;EAS_AF=0.2798;AMR_AF=0.183;AFR_AF=0.2746;EUR_AF=0.2416;SAS_AF=0.1769;AA=G|||;VT=SNP
4	177196620	rs78151727	C	A	100	PASS	AC=227;AF=0.0453275;AN=5008;NS=2504;DP=16517;EAS_AF=0.001;AMR_AF=0.0648;AFR_AF=0.0098;EUR_AF=0.1044;SAS_AF=0.0644;AA=C|||;VT=SNP
4	177196633	rs7659200	T	C	100	PASS	AC=4079;AF=0.814497;AN=5008;NS=2504;DP=16777;EAS_AF=0.744;AMR_AF=0.9006;AFR_AF=0.854;EUR_AF=0.9105;SAS_AF=0.6738;AA=T|||;VT=SNP
4	177196687	rs78183221	C	T	100	PASS	AC=441;AF=0.0880591;AN=5008;NS=2504;DP=19039;EAS_AF=0.2669;AMR_AF=0.0663;AFR_AF=0.0287;EUR_AF=0.0159;SAS_AF=0.0736;AA=C|||;VT=SNP
4	177197295	rs6817370	T	A	100	PASS	AC=428;AF=0.0854633;AN=5008;NS=2504;DP=18404;EAS_AF=0.0675;AMR_AF=0.147;AFR_AF=0.0023;EUR_AF=0.1342;SAS_AF=0.1227;AA=T|||;VT=SNP
4	177198249	rs7683199	G	A	100	PASS	AC=676;AF=0.134984;AN=5008;NS=2504;DP=20329;EAS_AF=0.0595;AMR_AF=0.2133;AFR_AF=0.0454;EUR_AF=0.2306;SAS_AF=0.18;AA=G|||;VT=SNP
4	177199589	rs72708324	T	G	100	PASS	AC=850;AF=0.169728;AN=5008;NS=2504;DP=18390;EAS_AF=0.1349;AMR_AF=0.1412;AFR_AF=0.233;EUR_AF=0.1581;SAS_AF=0.1524;AA=T|||;VT=SNP
4	177199878	rs77555866	C	T	100	PASS	AC=423;AF=0.0844649;AN=5008;NS=2504;DP=17025;EAS_AF=0.248;AMR_AF=0.0677;AFR_AF=0.028;EUR_AF=0.0159;SAS_AF=0.0746;AA=C|||;VT=SNP
4	177201397	rs148347876	G	A	100	PASS	AC=444;AF=0.0886581;AN=5008;NS=2504;DP=19880;EAS_AF=0.2688;AMR_AF=0.0677;AFR_AF=0.028;EUR_AF=0.0159;SAS_AF=0.0746;AA=G|||;VT=SNP
4	177201407	rs141594208	T	C	100	PASS	AC=62;AF=0.0123802;AN=5008;NS=2504;DP=19477;EAS_AF=0;AMR_AF=0.0086;AFR_AF=0.003;EUR_AF=0.0308;SAS_AF=0.0215;AA=T|||;VT=SNP
4	177201781	rs13134531	T	G	100	PASS	AC=1205;AF=0.240615;AN=5008;NS=2504;DP=18248;EAS_AF=0.2768;AMR_AF=0.1859;AFR_AF=0.2829;EUR_AF=0.2406;SAS_AF=0.1851;AA=-|||;VT=SNP
4	177202275	rs13129947	A	G	100	PASS	AC=562;AF=0.11222;AN=5008;NS=2504;DP=17422;EAS_AF=0.002;AMR_AF=0.2824;AFR_AF=0.0166;EUR_AF=0.2604;SAS_AF=0.0818;AA=A|||;VT=SNP
4	177202400	rs4690681	T	G	100	PASS	AC=4146;AF=0.827875;AN=5008;NS=2504;DP=17403;EAS_AF=0.746;AMR_AF=0.8991;AFR_AF=0.8903;EUR_AF=0.9115;SAS_AF=0.6912;AA=G|||;VT=SNP
4	177202549	rs4690682	G	A	100	PASS	AC=637;AF=0.127196;AN=5008;NS=2504;DP=16244;EAS_AF=0.0615;AMR_AF=0.2075;AFR_AF=0.0113;EUR_AF=0.2356;SAS_AF=0.183;AA=G|||;VT=SNP
4	177202907	rs6816192	A	G	100	PASS	AC=4175;AF=0.833666;AN=5008;NS=2504;DP=14396;EAS_AF=0.745;AMR_AF=0.9035;AFR_AF=0.9115;EUR_AF=0.9115;SAS_AF=0.6902;AA=G|||;VT=SNP
4	177203162	rs34426191	A	T	100	PASS	AC=1342;AF=0.267971;AN=5008;NS=2504;DP=11700;EAS_AF=0.2827;AMR_AF=0.1888;AFR_AF=0.3442;EUR_AF=0.2594;SAS_AF=0.2147;AA=A|||;VT=SNP
4	177203703	rs80053256	C	T	100	PASS	AC=41;AF=0.0081869;AN=5008;NS=2504;DP=13023;EAS_AF=0;AMR_AF=0.0086;AFR_AF=0;EUR_AF=0.0318;SAS_AF=0.0031;AA=C|||;VT=SNP
4	177204321	rs116166361	T	G	100	PASS	AC=258;AF=0.0515176;AN=5008;NS=2504;DP=16290;EAS_AF=0.1091;AMR_AF=0.036;AFR_AF=0.0023;EUR_AF=0.0537;SAS_AF=0.0675;AA=T|||;VT=SNP
4	177205228	rs72708328	C	A	100	PASS	AC=634;AF=0.126597;AN=5008;NS=2504;DP=20443;EAS_AF=0.0605;AMR_AF=0.2075;AFR_AF=0.0106;EUR_AF=0.2366;SAS_AF=0.181;AA=C|||;VT=SNP
4	177206186	rs12640283	A	G	100	PASS	AC=1160;AF=0.231629;AN=5008;NS=2504;DP=20450;EAS_AF=0.2827;AMR_AF=0.1787;AFR_AF=0.2595;EUR_AF=0.2396;SAS_AF=0.1708;AA=A|||;VT=SNP
4	177207006	rs56946408	G	A	100	PASS	AC=905;AF=0.180711;AN=5008;NS=2504;DP=20017;EAS_AF=0.0823;AMR_AF=0.245;AFR_AF=0.1694;EUR_AF=0.2276;SAS_AF=0.2035;AA=G|||;VT=SNP
4	177207404	rs58303660	T	C	100	PASS	AC=954;AF=0.190495;AN=5008;NS=2504;DP=19474;EAS_AF=0.0903;AMR_AF=0.2594;AFR_AF=0.1808;EUR_AF=0.2435;SAS_AF=0.2035;AA=C|||;VT=SNP
4	177207537	rs77512416	C	T	100	PASS	AC=442;AF=0.0882588;AN=5008;NS=2504;DP=19993;EAS_AF=0.2639;AMR_AF=0.0677;AFR_AF=0.028;EUR_AF=0.0159;SAS_AF=0.0777;AA=T|||;VT=SNP
4	177207570	rs78104152	T	A	100	PASS	AC=226;AF=0.0451278;AN=5008;NS=2504;DP=18642;EAS_AF=0.001;AMR_AF=0.0634;AFR_AF=0.0091;EUR_AF=0.1044;SAS_AF=0.0654;AA=T|||;VT=SNP
4	177208264	rs74358123	G	A	100	PASS	AC=38;AF=0.00758786;AN=5008;NS=2504;DP=19453;EAS_AF=0;AMR_AF=0.0058;AFR_AF=0;EUR_AF=0.0298;SAS_AF=0.0041;AA=G|||;VT=SNP
4	177208498	rs75771534	G	A	100	PASS	AC=443;AF=0.0884585;AN=5008;NS=2504;DP=17196;EAS_AF=0.2649;AMR_AF=0.0692;AFR_AF=0.028;EUR_AF=0.0159;SAS_AF=0.0767;AA=G|||;VT=SNP
4	177208715	rs13141107	A	C	100	PASS	AC=556;AF=0.111022;AN=5008;NS=2504;DP=18993;EAS_AF=0.002;AMR_AF=0.2738;AFR_AF=0.0166;EUR_AF=0.2624;SAS_AF=0.0798;AA=A|||;VT=SNP
4	177208891	rs17062706	C	G	100	PASS	AC=436;AF=0.0870607;AN=5008;NS=2504;DP=17537;EAS_AF=0.1111;AMR_AF=0.0403;AFR_AF=0.1195;EUR_AF=0.0567;SAS_AF=0.0828;AA=C|||;VT=SNP
4	177209818	rs12648111	C	G	100	PASS	AC=471;AF=0.0940495;AN=5008;NS=2504;DP=19220;EAS_AF=0.2798;AMR_AF=0.0663;AFR_AF=0.0393;EUR_AF=0.0159;SAS_AF=0.0767;AA=C|||;VT=SNP
4	177210373	rs7676562	T	G	100	PASS	AC=1227;AF=0.245008;AN=5008;NS=2504;DP=20780;EAS_AF=0.3442;AMR_AF=0.1945;AFR_AF=0.2262;EUR_AF=0.2505;SAS_AF=0.1984;AA=G|||;VT=SNP
4	177211043	rs115815527	C	T	100	PASS	AC=107;AF=0.0213658;AN=5008;NS=2504;DP=16705;EAS_AF=0.002;AMR_AF=0.0937;AFR_AF=0.0008;EUR_AF=0.0159;SAS_AF=0.0235;AA=C|||;VT=SNP
4	177211074	rs66734010	G	A	100	PASS	AC=734;AF=0.146565;AN=5008;NS=2504;DP=16330;EAS_AF=0.2738;AMR_AF=0.1484;AFR_AF=0.0734;EUR_AF=0.1292;SAS_AF=0.1309;AA=G|||;VT=SNP
4	177211157	rs61041027	T	A	100	PASS	AC=272;AF=0.0543131;AN=5008;NS=2504;DP=18892;EAS_AF=0.0764;AMR_AF=0.0288;AFR_AF=0.0068;EUR_AF=0.0835;SAS_AF=0.0838;AA=T|||;VT=SNP
4	177211552	rs6815832	C	T	100	PASS	AC=1243;AF=0.248203;AN=5008;NS=2504;DP=16897;EAS_AF=0.2163;AMR_AF=0.2003;AFR_AF=0.2042;EUR_AF=0.2256;SAS_AF=0.3978;AA=C|||;VT=SNP
4	177211624	rs59357667	T	G	100	PASS	AC=1341;AF=0.267772;AN=5008;NS=2504;DP=19511;EAS_AF=0.4286;AMR_AF=0.2161;AFR_AF=0.2481;EUR_AF=0.2207;SAS_AF=0.2137;AA=T|||;VT=SNP
4	177212115	rs13137457	C	A	100	PASS	AC=669;AF=0.133586;AN=5008;NS=2504;DP=20031;EAS_AF=0.002;AMR_AF=0.2738;AFR_AF=0.0681;EUR_AF=0.2922;SAS_AF=0.0951;AA=C|||;VT=SNP
4	177212135	rs11133142	G	A	100	PASS	AC=3198;AF=0.638578;AN=5008;NS=2504;DP=19594;EAS_AF=0.5873;AMR_AF=0.7637;AFR_AF=0.6861;EUR_AF=0.6978;SAS_AF=0.4775;AA=A|||;VT=SNP
4	177212709	rs113082199	C	A	100	PASS	AC=41;AF=0.0081869;AN=5008;NS=2504;DP=15948;EAS_AF=0;AMR_AF=0.0187;AFR_AF=0.0023;EUR_AF=0.0249;SAS_AF=0;AA=C|||;VT=SNP
4	177212752	rs6822965	C	T	100	PASS	AC=3196;AF=0.638179;AN=5008;NS=2504;DP=16185;EAS_AF=0.5853;AMR_AF=0.7608;AFR_AF=0.6884;EUR_AF=0.6968;SAS_AF=0.4775;AA=T|||;VT=SNP
4	177214377	rs28507153	A	G	100	PASS	AC=3200;AF=0.638978;AN=5008;NS=2504;DP=21104;EAS_AF=0.5863;AMR_AF=0.7622;AFR_AF=0.6876;EUR_AF=0.6988;SAS_AF=0.4785;AA=G|||;VT=SNP
4	177214832	rs72708330	C	T	100	PASS	AC=1052;AF=0.210064;AN=5008;NS=2504;DP=20040;EAS_AF=0.1627;AMR_AF=0.2565;AFR_AF=0.2738;EUR_AF=0.1819;SAS_AF=0.1687;AA=C|||;VT=SNP
4	177215594	rs71644870	G	T	100	PASS	AC=26;AF=0.00519169;AN=5008;NS=2504;DP=10573;EAS_AF=0.001;AMR_AF=0.0101;AFR_AF=0;EUR_AF=0.0149;SAS_AF=0.0031;AA=G|||;VT=SNP
4	177215873	rs149492483	A	T	100	PASS	AC=38;AF=0.00758786;AN=5008;NS=2504;DP=14755;EAS_AF=0;AMR_AF=0.0072;AFR_AF=0;EUR_AF=0.0298;SAS_AF=0.0031;AA=A|||;VT=SNP
4	177215926	rs115498626	C	T	100	PASS	AC=809;AF=0.161542;AN=5008;NS=2504;DP=14600;EAS_AF=0.1647;AMR_AF=0.2666;AFR_AF=0.0666;EUR_AF=0.2028;SAS_AF=0.1697;AA=C|||;VT=SNP
4	177216095	rs189435397	A	G	100	PASS	AC=15;AF=0.00299521;AN=5008;NS=2504;DP=20164;EAS_AF=0;AMR_AF=0;AFR_AF=0;EUR_AF=0.0149;SAS_AF=0;AA=A|||;VT=SNP
4	177216178	rs147159956	T	C	100	PASS	AC=432;AF=0.086262;AN=5008;NS=2504;DP=19861;EAS_AF=0.0694;AMR_AF=0.0317;AFR_AF=0.1157;EUR_AF=0.0736;SAS_AF=0.1155;AA=T|||;VT=SNP
4	177216575	rs142813707	C	T	100	PASS	AC=112;AF=0.0223642;AN=5008;NS=2504;DP=21376;EAS_AF=0;AMR_AF=0.0259;AFR_AF=0.0045;EUR_AF=0.0626;SAS_AF=0.0256;AA=C|||;VT=SNP
4	177217090	rs11933447	C	T	100	PASS	AC=1745;AF=0.348442;AN=5008;NS=2504;DP=18781;EAS_AF=0.4266;AMR_AF=0.2233;AFR_AF=0.3192;EUR_AF=0.2734;SAS_AF=0.4734;AA=C|||;VT=SNP
4	177217138	rs11933457	C	G	100	PASS	AC=1746;AF=0.348642;AN=5008;NS=2504;DP=18507;EAS_AF=0.4266;AMR_AF=0.2248;AFR_AF=0.32;EUR_AF=0.2724;SAS_AF=0.4734;AA=C|||;VT=SNP
4	177217454	rs60286864	G	A	100	PASS	AC=903;AF=0.180312;AN=5008;NS=2504;DP=14694;EAS_AF=0.3403;AMR_AF=0.1729;AFR_AF=0.0983;EUR_AF=0.16;SAS_AF=0.1524;AA=G|||;VT=SNP
4	177217610	rs112167942	G	A	100	PASS	AC=89;AF=0.0177716;AN=5008;NS=2504;DP=16520;EAS_AF=0.001;AMR_AF=0.0159;AFR_AF=0.0219;EUR_AF=0.0199;SAS_AF=0.0286;AA=A|||;VT=SNP
4	177217767	rs112666616	C	G	100	PASS	AC=611;AF=0.122005;AN=5008;NS=2504;DP=17402;EAS_AF=0.2044;AMR_AF=0.0447;AFR_AF=0.0976;EUR_AF=0.0964;SAS_AF=0.1513;AA=c|||;VT=SNP
4	177218075	rs13129436	C	T	100	PASS	AC=1657;AF=0.330871;AN=5008;NS=2504;DP=19757;EAS_AF=0.4216;AMR_AF=0.1643;AFR_AF=0.289;EUR_AF=0.2744;SAS_AF=0.4703;AA=c|||;VT=SNP
4	177218557	rs116537223	C	A	100	PASS	AC=906;AF=0.180911;AN=5008;NS=2504;DP=21435;EAS_AF=0.3363;AMR_AF=0.1729;AFR_AF=0.0983;EUR_AF=0.16;SAS_AF=0.1595;AA=-|||;VT=SNP
4	177218734	rs113355004	T	C	100	PASS	AC=958;AF=0.191294;AN=5008;NS=2504;DP=19845;EAS_AF=0.3353;AMR_AF=0.1787;AFR_AF=0.1415;EUR_AF=0.16;SAS_AF=0.1513;AA=-|||;VT=SNP
4	177218800	rs11933781	A	G	100	PASS	AC=2881;AF=0.57528;AN=5008;NS=2504;DP=18588;EAS_AF=0.5208;AMR_AF=0.5461;AFR_AF=0.4902;EUR_AF=0.6312;SAS_AF=0.7096;AA=-|||;VT=SNP
4	177218853	rs189280585	G	A	100	PASS	AC=47;AF=0.00938498;AN=5008;NS=2504;DP=18963;EAS_AF=0.001;AMR_AF=0.0173;AFR_AF=0.0038;EUR_AF=0.0149;SAS_AF=0.0143;AA=-|||;VT=SNP
4	177219279	rs36041977	G	A	100	PASS	AC=638;AF=0.127396;AN=5008;NS=2504;DP=16971;EAS_AF=0.002;AMR_AF=0.2824;AFR_AF=0.0212;EUR_AF=0.3052;SAS_AF=0.1074;AA=g|||;VT=SNP
4	177219568	rs61597433	C	G	100	PASS	AC=894;AF=0.178514;AN=5008;NS=2504;DP=16776;EAS_AF=0.002;AMR_AF=0.2997;AFR_AF=0.1929;EUR_AF=0.3181;SAS_AF=0.1115;AA=N|||;VT=SNP
4	177219572	rs145771418	C	G	100	PASS	AC=641;AF=0.127995;AN=5008;NS=2504;DP=16964;EAS_AF=0.002;AMR_AF=0.2824;AFR_AF=0.0234;EUR_AF=0.3052;SAS_AF=0.1074;AA=c|||;VT=SNP
4	177219904	rs58294041	C	T	100	PASS	AC=2584;AF=0.515974;AN=5008;NS=2504;DP=19847;EAS_AF=0.5159;AMR_AF=0.5231;AFR_AF=0.4614;EUR_AF=0.5368;SAS_AF=0.5634;AA=c|||;VT=SNP
4	177219976	rs111501152	C	T	100	PASS	AC=75;AF=0.014976;AN=5008;NS=2504;DP=18891;EAS_AF=0;AMR_AF=0.0259;AFR_AF=0.0023;EUR_AF=0.0477;SAS_AF=0.0061;AA=c|||;VT=SNP
4	177219978	rs78079464	G	T	100	PASS	AC=670;AF=0.133786;AN=5008;NS=2504;DP=18795;EAS_AF=0.3333;AMR_AF=0.1182;AFR_AF=0.0537;EUR_AF=0.0517;SAS_AF=0.1319;AA=g|||;VT=SNP
4	177220345	rs13105821	C	T	100	PASS	AC=639;AF=0.127596;AN=5008;NS=2504;DP=20576;EAS_AF=0.002;AMR_AF=0.2824;AFR_AF=0.0234;EUR_AF=0.3032;SAS_AF=0.1074;AA=c|||;VT=SNP
4	177220519	rs11730950	G	T	100	PASS	AC=640;AF=0.127796;AN=5008;NS=2504;DP=16484;EAS_AF=0.002;AMR_AF=0.2824;AFR_AF=0.0234;EUR_AF=0.3042;SAS_AF=0.1074;AA=G|||;VT=SNP
4	177220555	rs115761539	G	A	100	PASS	AC=556;AF=0.111022;AN=5008;NS=2504;DP=15340;EAS_AF=0.2411;AMR_AF=0.0476;AFR_AF=0.0356;EUR_AF=0.0855;SAS_AF=0.1503;AA=G|||;VT=SNP
4	177220622	rs56016530	G	A	100	PASS	AC=1283;AF=0.25619;AN=5008;NS=2504;DP=15011;EAS_AF=0.248;AMR_AF=0.1254;AFR_AF=0.208;EUR_AF=0.2416;SAS_AF=0.4376;AA=G|||;VT=SNP
4	177221133	rs4690683	T	C	100	PASS	AC=4030;AF=0.804712;AN=5008;NS=2504;DP=14582;EAS_AF=0.8294;AMR_AF=0.6268;AFR_AF=0.9266;EUR_AF=0.6988;SAS_AF=0.8497;AA=C|||;VT=SNP
4	177222188	rs188224628	C	T	100	PASS	AC=19;AF=0.00379393;AN=5008;NS=2504;DP=13894;EAS_AF=0;AMR_AF=0.0029;AFR_AF=0;EUR_AF=0.0169;SAS_AF=0;AA=C|||;VT=SNP
4	177222709	rs77577367	T	G	100	PASS	AC=120;AF=0.0239617;AN=5008;NS=2504;DP=17406;EAS_AF=0;AMR_AF=0.0115;AFR_AF=0.0227;EUR_AF=0.0219;SAS_AF=0.0613;AA=T|||;VT=SNP
4	177223078	rs728490	G	A	100	PASS	AC=2199;AF=0.439097;AN=5008;NS=2504;DP=17469;EAS_AF=0.5754;AMR_AF=0.2406;AFR_AF=0.5265;EUR_AF=0.2664;SAS_AF=0.499;AA=G|||;VT=SNP
4	177223145	rs728735	A	G	100	PASS	AC=2512;AF=0.501597;AN=5008;NS=2504;DP=16122;EAS_AF=0.5774;AMR_AF=0.3084;AFR_AF=0.6172;EUR_AF=0.3598;SAS_AF=0.5501;AA=G|||;VT=SNP
4	177223523	rs12649244	G	A	100	PASS	AC=2239;AF=0.447085;AN=5008;NS=2504;DP=16727;EAS_AF=0.5764;AMR_AF=0.2493;AFR_AF=0.5499;EUR_AF=0.2674;SAS_AF=0.5;AA=G|||;VT=SNP
4	177224044	rs28604392	G	A	100	PASS	AC=2543;AF=0.507788;AN=5008;NS=2504;DP=18682;EAS_AF=0.5774;AMR_AF=0.3084;AFR_AF=0.6407;EUR_AF=0.3598;SAS_AF=0.5501;AA=A|||;VT=SNP
4	177224109	rs35850491	G	C	100	PASS	AC=1908;AF=0.38099;AN=5008;NS=2504;DP=19695;EAS_AF=0.5764;AMR_AF=0.2277;AFR_AF=0.3132;EUR_AF=0.2644;SAS_AF=0.5;AA=G|||;VT=SNP
4	177224193	rs62341432	T	A	100	PASS	AC=46;AF=0.0091853;AN=5008;NS=2504;DP=19968;EAS_AF=0;AMR_AF=0.0245;AFR_AF=0.0008;EUR_AF=0.0258;SAS_AF=0.002;AA=T|||;VT=SNP
4	177224278	rs28638456	C	T	100	PASS	AC=2543;AF=0.507788;AN=5008;NS=2504;DP=18942;EAS_AF=0.5774;AMR_AF=0.3084;AFR_AF=0.6407;EUR_AF=0.3598;SAS_AF=0.5501;AA=T|||;VT=SNP
4	177224449	rs13115859	T	C	100	PASS	AC=3095;AF=0.618011;AN=5008;NS=2504;DP=19656;EAS_AF=0.5784;AMR_AF=0.5043;AFR_AF=0.7557;EUR_AF=0.5716;SAS_AF=0.6012;AA=C|||;VT=SNP
4	177224738	rs11731903	A	C	100	PASS	AC=2957;AF=0.590455;AN=5008;NS=2504;DP=17067;EAS_AF=0.5784;AMR_AF=0.4971;AFR_AF=0.6558;EUR_AF=0.5706;SAS_AF=0.6012;AA=c|||;VT=SNP
4	177225797	rs13148443	C	A	100	PASS	AC=3096;AF=0.618211;AN=5008;NS=2504;DP=19418;EAS_AF=0.5784;AMR_AF=0.5043;AFR_AF=0.7572;EUR_AF=0.5726;SAS_AF=0.5992;AA=A|||;VT=SNP
4	177225829	rs4690685	T	C	100	PASS	AC=3983;AF=0.795327;AN=5008;NS=2504;DP=19484;EAS_AF=0.8353;AMR_AF=0.6239;AFR_AF=0.8918;EUR_AF=0.7008;SAS_AF=0.8425;AA=C|||;VT=SNP
4	177225851	rs13148478	C	T	100	PASS	AC=2241;AF=0.447484;AN=5008;NS=2504;DP=19559;EAS_AF=0.5764;AMR_AF=0.2493;AFR_AF=0.5507;EUR_AF=0.2684;SAS_AF=0.5;AA=C|||;VT=SNP
4	177226287	rs112258743	T	C	100	PASS	AC=798;AF=0.159345;AN=5008;NS=2504;DP=15484;EAS_AF=0.2569;AMR_AF=0.1153;AFR_AF=0.0726;EUR_AF=0.1243;SAS_AF=0.2434;AA=T|||;VT=SNP
4	177226306	rs28396692	T	C	100	PASS	AC=2546;AF=0.508387;AN=5008;NS=2504;DP=15965;EAS_AF=0.5774;AMR_AF=0.3084;AFR_AF=0.6422;EUR_AF=0.3608;SAS_AF=0.5501;AA=C|||;VT=SNP
4	177226436	rs35327078	C	A	100	PASS	AC=1369;AF=0.273363;AN=5008;NS=2504;DP=18474;EAS_AF=0.248;AMR_AF=0.1282;AFR_AF=0.267;EUR_AF=0.2445;SAS_AF=0.4407;AA=C|||;VT=SNP
4	177226567	rs35616935	A	G	100	PASS	AC=2544;AF=0.507987;AN=5008;NS=2504;DP=18609;EAS_AF=0.5774;AMR_AF=0.3084;AFR_AF=0.6407;EUR_AF=0.3608;SAS_AF=0.5501;AA=A|||;VT=SNP
4	177226828	rs6553942	A	G	100	PASS	AC=2555;AF=0.510184;AN=5008;NS=2504;DP=18097;EAS_AF=0.5823;AMR_AF=0.3084;AFR_AF=0.6452;EUR_AF=0.3608;SAS_AF=0.5501;AA=G|||;VT=SNP
4	177227547	rs2333447	C	T	100	PASS	AC=2555;AF=0.510184;AN=5008;NS=2504;DP=16484;EAS_AF=0.5833;AMR_AF=0.3084;AFR_AF=0.6445;EUR_AF=0.3608;SAS_AF=0.5501;AA=T|||;VT=SNP
4	177227564	rs2877940	C	T	100	PASS	AC=2555;AF=0.510184;AN=5008;NS=2504;DP=16520;EAS_AF=0.5833;AMR_AF=0.3084;AFR_AF=0.6445;EUR_AF=0.3608;SAS_AF=0.5501;AA=C|||;VT=SNP
4	177227632	rs2333448	A	G	100	PASS	AC=3119;AF=0.622804;AN=5008;NS=2504;DP=14991;EAS_AF=0.5843;AMR_AF=0.5043;AFR_AF=0.7663;EUR_AF=0.5775;SAS_AF=0.5992;AA=G|||;VT=SNP
4	177227644	rs2333449	C	T	100	PASS	AC=2555;AF=0.510184;AN=5008;NS=2504;DP=16008;EAS_AF=0.5833;AMR_AF=0.3084;AFR_AF=0.6445;EUR_AF=0.3608;SAS_AF=0.5501;AA=C|||;VT=SNP
4	177227671	rs12499347	G	A	100	PASS	AC=2250;AF=0.449281;AN=5008;NS=2504;DP=16883;EAS_AF=0.5823;AMR_AF=0.2493;AFR_AF=0.553;EUR_AF=0.2684;SAS_AF=0.5;AA=G|||;VT=SNP
4	177227738	rs2877941	G	A	100	PASS	AC=3987;AF=0.796126;AN=5008;NS=2504;DP=17530;EAS_AF=0.8413;AMR_AF=0.6225;AFR_AF=0.8903;EUR_AF=0.7018;SAS_AF=0.8425;AA=A|||;VT=SNP
4	177227840	rs2333450	T	C	100	PASS	AC=300;AF=0.0599042;AN=5008;NS=2504;DP=18052;EAS_AF=0.001;AMR_AF=0.0591;AFR_AF=0.0877;EUR_AF=0.0924;SAS_AF=0.0501;AA=T|||;VT=SNP
4	177227998	rs12507341	C	T	100	PASS	AC=1375;AF=0.274561;AN=5008;NS=2504;DP=20146;EAS_AF=0.254;AMR_AF=0.1297;AFR_AF=0.2663;EUR_AF=0.2445;SAS_AF=0.4407;AA=C|||;VT=SNP
4	177228198	rs114144627	G	A	100	PASS	AC=83;AF=0.0165735;AN=5008;NS=2504;DP=17833;EAS_AF=0;AMR_AF=0.0591;AFR_AF=0.0015;EUR_AF=0.0139;SAS_AF=0.0266;AA=G|||;VT=SNP
4	177228318	rs72708334	T	C	100	PASS	AC=356;AF=0.0710863;AN=5008;NS=2504;DP=19038;EAS_AF=0.001;AMR_AF=0.0648;AFR_AF=0.1263;EUR_AF=0.0934;SAS_AF=0.0501;AA=t|||;VT=SNP
4	177228333	rs6823866	T	C	100	PASS	AC=2555;AF=0.510184;AN=5008;NS=2504;DP=19014;EAS_AF=0.5833;AMR_AF=0.3084;AFR_AF=0.6445;EUR_AF=0.3608;SAS_AF=0.5501;AA=C|||;VT=SNP
4	177228351	rs72708335	T	C	100	PASS	AC=301;AF=0.0601038;AN=5008;NS=2504;DP=19374;EAS_AF=0.001;AMR_AF=0.0591;AFR_AF=0.0885;EUR_AF=0.0924;SAS_AF=0.0501;AA=T|||;VT=SNP
4	177228514	rs4077385	A	T	100	PASS	AC=3111;AF=0.621206;AN=5008;NS=2504;DP=19756;EAS_AF=0.5843;AMR_AF=0.5043;AFR_AF=0.7587;EUR_AF=0.5775;SAS_AF=0.6012;AA=T|||;VT=SNP
4	177228579	rs79343585	A	G	100	PASS	AC=128;AF=0.0255591;AN=5008;NS=2504;DP=19006;EAS_AF=0;AMR_AF=0.013;AFR_AF=0.0287;EUR_AF=0.0209;SAS_AF=0.0613;AA=A|||;VT=SNP
4	177228807	rs12331569	A	G	100	PASS	AC=2693;AF=0.53774;AN=5008;NS=2504;DP=21160;EAS_AF=0.5833;AMR_AF=0.317;AFR_AF=0.7436;EUR_AF=0.3618;SAS_AF=0.5501;AA=A|||;VT=SNP
4	177228885	rs12331837	G	A	100	PASS	AC=2550;AF=0.509185;AN=5008;NS=2504;DP=20998;EAS_AF=0.5833;AMR_AF=0.3084;AFR_AF=0.6407;EUR_AF=0.3608;SAS_AF=0.5501;AA=A|||;VT=SNP
4	177229372	rs11730629	A	G	100	PASS	AC=417;AF=0.0832668;AN=5008;NS=2504;DP=19885;EAS_AF=0.001;AMR_AF=0.1888;AFR_AF=0.0151;EUR_AF=0.2157;SAS_AF=0.0491;AA=A|||;VT=SNP
4	177229387	rs12649226	G	A	100	PASS	AC=2555;AF=0.510184;AN=5008;NS=2504;DP=20208;EAS_AF=0.5833;AMR_AF=0.3084;AFR_AF=0.6445;EUR_AF=0.3608;SAS_AF=0.5501;AA=A|||;VT=SNP
4	177229560	rs11133143	A	G	100	PASS	AC=2542;AF=0.507588;AN=5008;NS=2504;DP=19417;EAS_AF=0.5833;AMR_AF=0.3069;AFR_AF=0.6354;EUR_AF=0.3608;SAS_AF=0.5501;AA=G|||;VT=SNP
4	177229719	rs11133144	A	C	100	PASS	AC=2562;AF=0.511581;AN=5008;NS=2504;DP=19062;EAS_AF=0.5903;AMR_AF=0.3084;AFR_AF=0.6445;EUR_AF=0.3608;SAS_AF=0.5501;AA=A|||;VT=SNP
4	177230100	rs6849460	T	C	100	PASS	AC=2554;AF=0.509984;AN=5008;NS=2504;DP=20074;EAS_AF=0.5833;AMR_AF=0.3084;AFR_AF=0.6437;EUR_AF=0.3608;SAS_AF=0.5501;AA=C|||;VT=SNP
4	177230172	rs6844359	A	G	100	PASS	AC=2305;AF=0.460264;AN=5008;NS=2504;DP=18739;EAS_AF=0.5823;AMR_AF=0.2507;AFR_AF=0.5923;EUR_AF=0.2704;SAS_AF=0.5;AA=A|||;VT=SNP
4	177230337	rs12503893	C	T	100	PASS	AC=2555;AF=0.510184;AN=5008;NS=2504;DP=20234;EAS_AF=0.5833;AMR_AF=0.3084;AFR_AF=0.6445;EUR_AF=0.3608;SAS_AF=0.5501;AA=T|||;VT=SNP
4	177230482	rs28674852	C	T	100	PASS	AC=2555;AF=0.510184;AN=5008;NS=2504;DP=18275;EAS_AF=0.5833;AMR_AF=0.3084;AFR_AF=0.6445;EUR_AF=0.3608;SAS_AF=0.5501;AA=T|||;VT=SNP
4	177230905	rs7668714	C	T	100	PASS	AC=2305;AF=0.460264;AN=5008;NS=2504;DP=17417;EAS_AF=0.5823;AMR_AF=0.2507;AFR_AF=0.5923;EUR_AF=0.2704;SAS_AF=0.5;AA=T|||;VT=SNP
4	177230985	rs7697677	T	C	100	PASS	AC=2306;AF=0.460463;AN=5008;NS=2504;DP=19072;EAS_AF=0.5823;AMR_AF=0.2522;AFR_AF=0.5923;EUR_AF=0.2704;SAS_AF=0.5;AA=C|||;VT=SNP
4	177230987	rs74810892	G	A	100	PASS	AC=708;AF=0.141374;AN=5008;NS=2504;DP=19049;EAS_AF=0.2569;AMR_AF=0.1225;AFR_AF=0.0227;EUR_AF=0.1421;SAS_AF=0.1953;AA=G|||;VT=SNP
4	177231097	rs7669142	C	G	100	PASS	AC=2554;AF=0.509984;AN=5008;NS=2504;DP=18629;EAS_AF=0.5823;AMR_AF=0.3084;AFR_AF=0.6445;EUR_AF=0.3608;SAS_AF=0.5501;AA=C|||;VT=SNP
4	177231251	rs7693236	A	G	100	PASS	AC=2305;AF=0.460264;AN=5008;NS=2504;DP=19438;EAS_AF=0.5823;AMR_AF=0.2507;AFR_AF=0.5923;EUR_AF=0.2704;SAS_AF=0.5;AA=A|||;VT=SNP
4	177231490	rs12510579	T	C	100	PASS	AC=868;AF=0.173323;AN=5008;NS=2504;DP=15572;EAS_AF=0.2569;AMR_AF=0.1354;AFR_AF=0.0749;EUR_AF=0.164;SAS_AF=0.2566;AA=T|||;VT=SNP
4	177231717	rs12505804	C	T	100	PASS	AC=2305;AF=0.460264;AN=5008;NS=2504;DP=14051;EAS_AF=0.5823;AMR_AF=0.2507;AFR_AF=0.5923;EUR_AF=0.2704;SAS_AF=0.5;AA=C|||;VT=SNP
4	177231811	rs9312597	T	C	100	PASS	AC=3989;AF=0.796526;AN=5008;NS=2504;DP=15040;EAS_AF=0.8413;AMR_AF=0.621;AFR_AF=0.8911;EUR_AF=0.7018;SAS_AF=0.8446;AA=C|||;VT=SNP
4	177232212	rs9884986	G	A	100	PASS	AC=2305;AF=0.460264;AN=5008;NS=2504;DP=18337;EAS_AF=0.5823;AMR_AF=0.2507;AFR_AF=0.5923;EUR_AF=0.2704;SAS_AF=0.5;AA=G|||;VT=SNP
4	177232218	rs9884987	G	C	100	PASS	AC=2555;AF=0.510184;AN=5008;NS=2504;DP=18070;EAS_AF=0.5833;AMR_AF=0.3084;AFR_AF=0.6445;EUR_AF=0.3608;SAS_AF=0.5501;AA=C|||;VT=SNP
4	177232708	rs6553943	T	C	100	PASS	AC=3010;AF=0.601038;AN=5008;NS=2504;DP=17075;EAS_AF=0.5843;AMR_AF=0.4813;AFR_AF=0.7352;EUR_AF=0.5368;SAS_AF=0.5879;AA=C|||;VT=SNP
4	177232717	rs138166094	G	T	100	PASS	AC=25;AF=0.00499201;AN=5008;NS=2504;DP=17313;EAS_AF=0;AMR_AF=0.0072;AFR_AF=0.0008;EUR_AF=0.0169;SAS_AF=0.002;AA=G|||;VT=SNP
4	177233020	rs1037486	A	G	100	PASS	AC=2309;AF=0.461062;AN=5008;NS=2504;DP=18483;EAS_AF=0.5823;AMR_AF=0.2507;AFR_AF=0.5953;EUR_AF=0.2704;SAS_AF=0.5;AA=A|||;VT=SNP
4	177233154	rs1037485	G	A	100	PASS	AC=2555;AF=0.510184;AN=5008;NS=2504;DP=17903;EAS_AF=0.5833;AMR_AF=0.3084;AFR_AF=0.6445;EUR_AF=0.3608;SAS_AF=0.5501;AA=A|||;VT=SNP
4	177233203	rs1037484	C	T	100	PASS	AC=2308;AF=0.460863;AN=5008;NS=2504;DP=16948;EAS_AF=0.5823;AMR_AF=0.2507;AFR_AF=0.5946;EUR_AF=0.2704;SAS_AF=0.5;AA=T|||;VT=SNP
4	177233282	rs76564545	C	A	100	PASS	AC=841;AF=0.167931;AN=5008;NS=2504;DP=16603;EAS_AF=0.2569;AMR_AF=0.1297;AFR_AF=0.1188;EUR_AF=0.1431;SAS_AF=0.1953;AA=C|||;VT=SNP
4	177233311	rs1037483	T	C	100	PASS	AC=2309;AF=0.461062;AN=5008;NS=2504;DP=16761;EAS_AF=0.5823;AMR_AF=0.2507;AFR_AF=0.5953;EUR_AF=0.2704;SAS_AF=0.5;AA=C|||;VT=SNP
4	177233433	rs1037482	T	G	100	PASS	AC=1964;AF=0.392173;AN=5008;NS=2504;DP=16898;EAS_AF=0.5823;AMR_AF=0.2291;AFR_AF=0.348;EUR_AF=0.2674;SAS_AF=0.5;AA=T|||;VT=SNP
4	177233479	rs7687663	C	T	100	PASS	AC=1964;AF=0.392173;AN=5008;NS=2504;DP=16959;EAS_AF=0.5823;AMR_AF=0.2291;AFR_AF=0.348;EUR_AF=0.2674;SAS_AF=0.5;AA=C|||;VT=SNP
4	177233505	rs7687674	C	T	100	PASS	AC=2309;AF=0.461062;AN=5008;NS=2504;DP=17136;EAS_AF=0.5823;AMR_AF=0.2507;AFR_AF=0.5953;EUR_AF=0.2704;SAS_AF=0.5;AA=T|||;VT=SNP
4	177233799	rs7686867	G	C	100	PASS	AC=1962;AF=0.391773;AN=5008;NS=2504;DP=19616;EAS_AF=0.5804;AMR_AF=0.2291;AFR_AF=0.348;EUR_AF=0.2674;SAS_AF=0.5;AA=G|||;VT=SNP
4	177233904	rs7670905	T	C	100	PASS	AC=2554;AF=0.509984;AN=5008;NS=2504;DP=19455;EAS_AF=0.5813;AMR_AF=0.3084;AFR_AF=0.6445;EUR_AF=0.3618;SAS_AF=0.5501;AA=C|||;VT=SNP
4	177233992	rs7688640	C	T	100	PASS	AC=1962;AF=0.391773;AN=5008;NS=2504;DP=18727;EAS_AF=0.5804;AMR_AF=0.2291;AFR_AF=0.348;EUR_AF=0.2674;SAS_AF=0.5;AA=C|||;VT=SNP
4	177234129	rs13115857	G	T	100	PASS	AC=3997;AF=0.798123;AN=5008;NS=2504;DP=18367;EAS_AF=0.8423;AMR_AF=0.6167;AFR_AF=0.8994;EUR_AF=0.7018;SAS_AF=0.8436;AA=T|||;VT=SNP
4	177234583	rs72708337	C	T	100	PASS	AC=248;AF=0.0495208;AN=5008;NS=2504;DP=18836;EAS_AF=0.001;AMR_AF=0.0576;AFR_AF=0.0507;EUR_AF=0.0905;SAS_AF=0.0501;AA=C|||;VT=SNP
4	177234721	rs58760607	T	A	100	PASS	AC=544;AF=0.108626;AN=5008;NS=2504;DP=18758;EAS_AF=0.3274;AMR_AF=0.1052;AFR_AF=0.0461;EUR_AF=0.0229;SAS_AF=0.0583;AA=T|||;VT=SNP
4	177234906	rs723820	A	G	100	PASS	AC=1961;AF=0.391573;AN=5008;NS=2504;DP=18994;EAS_AF=0.5794;AMR_AF=0.2291;AFR_AF=0.348;EUR_AF=0.2674;SAS_AF=0.5;AA=A|||;VT=SNP
4	177234946	rs723819	T	C	100	PASS	AC=2441;AF=0.48742;AN=5008;NS=2504;DP=19557;EAS_AF=0.5794;AMR_AF=0.2579;AFR_AF=0.6929;EUR_AF=0.2714;SAS_AF=0.5;AA=T|||;VT=SNP
4	177235037	rs17062734	C	T	100	PASS	AC=246;AF=0.0491214;AN=5008;NS=2504;DP=20219;EAS_AF=0.001;AMR_AF=0.0576;AFR_AF=0.0492;EUR_AF=0.0905;SAS_AF=0.0501;AA=C|||;VT=SNP
4	177235095	rs723818	A	G	100	PASS	AC=2304;AF=0.460064;AN=5008;NS=2504;DP=21114;EAS_AF=0.5794;AMR_AF=0.2507;AFR_AF=0.5938;EUR_AF=0.2704;SAS_AF=0.5;AA=A|||;VT=SNP
4	177235286	rs9992247	T	C	100	PASS	AC=2226;AF=0.444489;AN=5008;NS=2504;DP=20053;EAS_AF=0.5179;AMR_AF=0.2435;AFR_AF=0.593;EUR_AF=0.2684;SAS_AF=0.4918;AA=T|||;VT=SNP
4	177235340	rs72708338	A	G	100	PASS	AC=246;AF=0.0491214;AN=5008;NS=2504;DP=19796;EAS_AF=0.001;AMR_AF=0.0576;AFR_AF=0.0492;EUR_AF=0.0905;SAS_AF=0.0501;AA=A|||;VT=SNP
4	177235343	rs9992260	T	A	100	PASS	AC=2474;AF=0.49401;AN=5008;NS=2504;DP=19841;EAS_AF=0.5188;AMR_AF=0.3026;AFR_AF=0.643;EUR_AF=0.3588;SAS_AF=0.5419;AA=A|||;VT=SNP
4	177235586	rs13130930	C	T	100	PASS	AC=347;AF=0.0692891;AN=5008;NS=2504;DP=16906;EAS_AF=0.001;AMR_AF=0.1671;AFR_AF=0.0129;EUR_AF=0.175;SAS_AF=0.0378;AA=C|||;VT=SNP
4	177235800	rs6811405	C	T	100	PASS	AC=2227;AF=0.444688;AN=5008;NS=2504;DP=16681;EAS_AF=0.5169;AMR_AF=0.2435;AFR_AF=0.5938;EUR_AF=0.2694;SAS_AF=0.4918;AA=T|||;VT=SNP
4	177235880	rs6858584	G	A	100	PASS	AC=2226;AF=0.444489;AN=5008;NS=2504;DP=14797;EAS_AF=0.5169;AMR_AF=0.2435;AFR_AF=0.5938;EUR_AF=0.2684;SAS_AF=0.4918;AA=G|||;VT=SNP
4	177236003	rs6836707	A	G	100	PASS	AC=2227;AF=0.444688;AN=5008;NS=2504;DP=17808;EAS_AF=0.5169;AMR_AF=0.2435;AFR_AF=0.5938;EUR_AF=0.2684;SAS_AF=0.4928;AA=G|||;VT=SNP
4	177236286	rs12640285	A	G	100	PASS	AC=2226;AF=0.444489;AN=5008;NS=2504;DP=18552;EAS_AF=0.5169;AMR_AF=0.2435;AFR_AF=0.5938;EUR_AF=0.2684;SAS_AF=0.4918;AA=A|||;VT=SNP
4	177236532	rs12640961	A	T	100	PASS	AC=2174;AF=0.434105;AN=5008;NS=2504;DP=19141;EAS_AF=0.5169;AMR_AF=0.2435;AFR_AF=0.556;EUR_AF=0.2664;SAS_AF=0.4918;AA=A|||;VT=SNP
4	177236803	rs9995744	A	G	100	PASS	AC=2197;AF=0.438698;AN=5008;NS=2504;DP=15361;EAS_AF=0.504;AMR_AF=0.245;AFR_AF=0.5817;EUR_AF=0.2654;SAS_AF=0.4939;AA=G|||;VT=SNP
4	177236855	rs10005984	G	A	100	PASS	AC=3849;AF=0.76857;AN=5008;NS=2504;DP=12953;EAS_AF=0.7857;AMR_AF=0.5965;AFR_AF=0.8752;EUR_AF=0.673;SAS_AF=0.8272;AA=A|||;VT=SNP
4	177236892	rs59824776	T	C	100	PASS	AC=402;AF=0.0802716;AN=5008;NS=2504;DP=13369;EAS_AF=0.2599;AMR_AF=0.0879;AFR_AF=0.0061;EUR_AF=0.0189;SAS_AF=0.0532;AA=T|||;VT=SNP
4	177237027	rs2333451	G	A	100	PASS	AC=1246;AF=0.248802;AN=5008;NS=2504;DP=13278;EAS_AF=0.2133;AMR_AF=0.1225;AFR_AF=0.2194;EUR_AF=0.2425;SAS_AF=0.4213;AA=G|||;VT=SNP
4	177237043	rs9998337	T	C	100	PASS	AC=2068;AF=0.412939;AN=5008;NS=2504;DP=13406;EAS_AF=0.5427;AMR_AF=0.3689;AFR_AF=0.4062;EUR_AF=0.4016;SAS_AF=0.3313;AA=T|||;VT=SNP
4	177237307	rs11724337	T	A	100	PASS	AC=832;AF=0.166134;AN=5008;NS=2504;DP=15526;EAS_AF=0.2956;AMR_AF=0.1354;AFR_AF=0.1021;EUR_AF=0.1133;SAS_AF=0.1953;AA=T|||;VT=SNP
4	177237317	rs4305467	A	G	100	PASS	AC=3861;AF=0.770966;AN=5008;NS=2504;DP=15536;EAS_AF=0.7302;AMR_AF=0.8444;AFR_AF=0.6649;EUR_AF=0.8648;SAS_AF=0.8078;AA=A|||;VT=SNP
4	177237325	rs4535283	G	A	100	PASS	AC=2298;AF=0.458866;AN=5008;NS=2504;DP=15476;EAS_AF=0.4722;AMR_AF=0.3646;AFR_AF=0.4652;EUR_AF=0.5199;SAS_AF=0.4407;AA=A|||;VT=SNP
4	177237359	rs11735748	C	T	100	PASS	AC=1219;AF=0.243411;AN=5008;NS=2504;DP=15489;EAS_AF=0.3304;AMR_AF=0.2147;AFR_AF=0.0756;EUR_AF=0.2982;SAS_AF=0.3446;AA=T|||;VT=SNP
4	177237631	rs17062749	A	G	100	PASS	AC=824;AF=0.164537;AN=5008;NS=2504;DP=17947;EAS_AF=0.2361;AMR_AF=0.1282;AFR_AF=0.2095;EUR_AF=0.0865;SAS_AF=0.136;AA=A|||;VT=SNP
4	177237758	rs13145474	C	A	100	PASS	AC=552;AF=0.110224;AN=5008;NS=2504;DP=16403;EAS_AF=0.001;AMR_AF=0.1052;AFR_AF=0.2557;EUR_AF=0.1203;SAS_AF=0.0194;AA=C|||;VT=SNP
4	177238156	rs13144811	G	A	100	PASS	AC=726;AF=0.144968;AN=5008;NS=2504;DP=13710;EAS_AF=0.001;AMR_AF=0.1354;AFR_AF=0.3313;EUR_AF=0.1481;SAS_AF=0.045;AA=A|||;VT=SNP
4	177238275	rs13146634	C	T	100	PASS	AC=717;AF=0.143171;AN=5008;NS=2504;DP=11219;EAS_AF=0.001;AMR_AF=0.1354;AFR_AF=0.3245;EUR_AF=0.1481;SAS_AF=0.045;AA=C|||;VT=SNP
4	177238287	rs13127551	T	A	100	PASS	AC=220;AF=0.0439297;AN=5008;NS=2504;DP=10957;EAS_AF=0.004;AMR_AF=0.085;AFR_AF=0.0144;EUR_AF=0.1173;SAS_AF=0.0204;AA=t|||;VT=SNP
4	177238341	rs113233958	A	G	100	PASS	AC=26;AF=0.00519169;AN=5008;NS=2504;DP=11805;EAS_AF=0;AMR_AF=0.0014;AFR_AF=0.0023;EUR_AF=0.0179;SAS_AF=0.0041;AA=A|||;VT=SNP
4	177238525	rs28558730	C	T	100	PASS	AC=468;AF=0.0934505;AN=5008;NS=2504;DP=13325;EAS_AF=0.001;AMR_AF=0.1239;AFR_AF=0.1437;EUR_AF=0.1461;SAS_AF=0.045;AA=C|||;VT=SNP
4	177238737	rs28637982	A	T	100	PASS	AC=1630;AF=0.325479;AN=5008;NS=2504;DP=13881;EAS_AF=0.3333;AMR_AF=0.2839;AFR_AF=0.3858;EUR_AF=0.337;SAS_AF=0.2536;AA=T|||;VT=SNP
4	177238852	rs78016478	G	A	100	PASS	AC=876;AF=0.17492;AN=5008;NS=2504;DP=15986;EAS_AF=0.3323;AMR_AF=0.1427;AFR_AF=0.0378;EUR_AF=0.1869;SAS_AF=0.2086;AA=G|||;VT=SNP
4	177239269	rs1454162	C	T	100	PASS	AC=468;AF=0.0934505;AN=5008;NS=2504;DP=18366;EAS_AF=0.001;AMR_AF=0.1239;AFR_AF=0.1437;EUR_AF=0.1461;SAS_AF=0.045;AA=T|||;VT=SNP
4	177239322	rs17680943	T	C	100	PASS	AC=215;AF=0.0429313;AN=5008;NS=2504;DP=19254;EAS_AF=0.001;AMR_AF=0.0836;AFR_AF=0.0144;EUR_AF=0.1173;SAS_AF=0.0194;AA=T|||;VT=SNP
4	177239338	rs1454160	T	C	100	PASS	AC=470;AF=0.0938498;AN=5008;NS=2504;DP=19674;EAS_AF=0.001;AMR_AF=0.1239;AFR_AF=0.146;EUR_AF=0.1451;SAS_AF=0.045;AA=T|||;VT=SNP
4	177239625	rs17680980	A	G	100	PASS	AC=468;AF=0.0934505;AN=5008;NS=2504;DP=19176;EAS_AF=0.001;AMR_AF=0.1239;AFR_AF=0.1437;EUR_AF=0.1461;SAS_AF=0.045;AA=G|||;VT=SNP
4	177240173	rs3822039	A	T	100	PASS	AC=725;AF=0.144768;AN=5008;NS=2504;DP=15801;EAS_AF=0.2232;AMR_AF=0.0865;AFR_AF=0.2784;EUR_AF=0.0189;SAS_AF=0.0542;AA=a|||;VT=SNP
4	177240281	rs80044391	G	A	100	PASS	AC=142;AF=0.0283546;AN=5008;NS=2504;DP=15927;EAS_AF=0;AMR_AF=0.0274;AFR_AF=0.0522;EUR_AF=0.0288;SAS_AF=0.0256;AA=G|||;VT=SNP
4	177240883	rs71613787	A	G	100	PASS	AC=752;AF=0.15016;AN=5008;NS=2504;DP=14893;EAS_AF=0.001;AMR_AF=0.1398;AFR_AF=0.3472;EUR_AF=0.1501;SAS_AF=0.045;AA=G|||;VT=SNP
4	177241136	rs2305506	C	T	100	PASS	AC=564;AF=0.11262;AN=5008;NS=2504;DP=7684;EAS_AF=0.1627;AMR_AF=0.1859;AFR_AF=0.0068;EUR_AF=0.1044;SAS_AF=0.1605;AA=C|||;VT=SNP
4	177242536	rs13123659	T	G	100	PASS	AC=792;AF=0.158147;AN=5008;NS=2504;DP=16995;EAS_AF=0.003;AMR_AF=0.1657;AFR_AF=0.264;EUR_AF=0.2177;SAS_AF=0.1084;AA=G|||;VT=SNP
4	177242537	rs13123660	T	G	100	PASS	AC=791;AF=0.157947;AN=5008;NS=2504;DP=16982;EAS_AF=0.003;AMR_AF=0.1657;AFR_AF=0.264;EUR_AF=0.2167;SAS_AF=0.1084;AA=G|||;VT=SNP
4	177242959	rs4690686	C	T	100	PASS	AC=1605;AF=0.320487;AN=5008;NS=2504;DP=18318;EAS_AF=0.3224;AMR_AF=0.2507;AFR_AF=0.3011;EUR_AF=0.3946;SAS_AF=0.318;AA=T|||;VT=SNP
4	177243227	rs12512214	C	T	100	PASS	AC=114;AF=0.0227636;AN=5008;NS=2504;DP=19217;EAS_AF=0;AMR_AF=0.0259;AFR_AF=0.0333;EUR_AF=0.0268;SAS_AF=0.0256;AA=C|||;VT=SNP
4	177243229	rs35890542	A	G	100	PASS	AC=288;AF=0.057508;AN=5008;NS=2504;DP=19182;EAS_AF=0.002;AMR_AF=0.0375;AFR_AF=0.0953;EUR_AF=0.0716;SAS_AF=0.0634;AA=G|||;VT=SNP
4	177243366	rs12504337	G	T	100	PASS	AC=215;AF=0.0429313;AN=5008;NS=2504;DP=18141;EAS_AF=0;AMR_AF=0.036;AFR_AF=0.1021;EUR_AF=0.0298;SAS_AF=0.0256;AA=G|||;VT=SNP;EX_TARGET
4	177244326	rs17681035	G	A	100	PASS	AC=289;AF=0.0577077;AN=5008;NS=2504;DP=18570;EAS_AF=0.003;AMR_AF=0.0375;AFR_AF=0.0953;EUR_AF=0.0716;SAS_AF=0.0634;AA=G|||;VT=SNP
4	177244388	rs34966091	G	A	100	PASS	AC=288;AF=0.057508;AN=5008;NS=2504;DP=17440;EAS_AF=0.002;AMR_AF=0.0375;AFR_AF=0.0953;EUR_AF=0.0716;SAS_AF=0.0634;AA=A|||;VT=SNP
4	177244416	rs34773277	G	A	100	PASS	AC=288;AF=0.057508;AN=5008;NS=2504;DP=17554;EAS_AF=0.002;AMR_AF=0.0375;AFR_AF=0.0953;EUR_AF=0.0716;SAS_AF=0.0634;AA=A|||;VT=SNP
4	177244483	rs35687562	C	T	100	PASS	AC=288;AF=0.057508;AN=5008;NS=2504;DP=16850;EAS_AF=0.002;AMR_AF=0.0375;AFR_AF=0.0953;EUR_AF=0.0716;SAS_AF=0.0634;AA=C|||;VT=SNP
4	177244720	rs73871977	C	G	100	PASS	AC=213;AF=0.0425319;AN=5008;NS=2504;DP=18127;EAS_AF=0;AMR_AF=0.036;AFR_AF=0.1021;EUR_AF=0.0278;SAS_AF=0.0256;AA=C|||;VT=SNP
4	177244885	rs13139047	T	C	100	PASS	AC=428;AF=0.0854633;AN=5008;NS=2504;DP=17294;EAS_AF=0.002;AMR_AF=0.0648;AFR_AF=0.1467;EUR_AF=0.0994;SAS_AF=0.089;AA=T|||;VT=SNP
4	177244970	rs79630959	T	C	100	PASS	AC=289;AF=0.0577077;AN=5008;NS=2504;DP=15127;EAS_AF=0.002;AMR_AF=0.0375;AFR_AF=0.0961;EUR_AF=0.0716;SAS_AF=0.0634;AA=T|||;VT=SNP
4	177245005	rs75407850	T	G	100	PASS	AC=288;AF=0.057508;AN=5008;NS=2504;DP=15184;EAS_AF=0.002;AMR_AF=0.0375;AFR_AF=0.0953;EUR_AF=0.0716;SAS_AF=0.0634;AA=T|||;VT=SNP
4	177245488	rs35827677	T	G	100	PASS	AC=428;AF=0.0854633;AN=5008;NS=2504;DP=14668;EAS_AF=0.002;AMR_AF=0.0663;AFR_AF=0.1467;EUR_AF=0.0984;SAS_AF=0.089;AA=T|||;VT=SNP
4	177245531	rs35304696	A	T	100	PASS	AC=288;AF=0.057508;AN=5008;NS=2504;DP=16172;EAS_AF=0.002;AMR_AF=0.0375;AFR_AF=0.0953;EUR_AF=0.0716;SAS_AF=0.0634;AA=T|||;VT=SNP
4	177245672	rs71613788	A	T	100	PASS	AC=288;AF=0.057508;AN=5008;NS=2504;DP=16414;EAS_AF=0.002;AMR_AF=0.0375;AFR_AF=0.0953;EUR_AF=0.0716;SAS_AF=0.0634;AA=T|||;VT=SNP
4	177245843	rs36002836	A	G	100	PASS	AC=289;AF=0.0577077;AN=5008;NS=2504;DP=18334;EAS_AF=0.002;AMR_AF=0.0375;AFR_AF=0.0953;EUR_AF=0.0726;SAS_AF=0.0634;AA=A|||;VT=SNP
4	177245956	rs1454164	G	A	100	PASS	AC=288;AF=0.057508;AN=5008;NS=2504;DP=16761;EAS_AF=0.002;AMR_AF=0.0375;AFR_AF=0.0953;EUR_AF=0.0716;SAS_AF=0.0634;AA=A|||;VT=SNP
4	177246006	rs138886829	C	T	100	PASS	AC=13;AF=0.00259585;AN=5008;NS=2504;DP=16269;EAS_AF=0;AMR_AF=0.0014;AFR_AF=0.0008;EUR_AF=0.0089;SAS_AF=0.002;AA=C|||;VT=SNP
4	177246020	rs59483623	C	G	100	PASS	AC=502;AF=0.10024;AN=5008;NS=2504;DP=16306;EAS_AF=0.001;AMR_AF=0.1282;AFR_AF=0.1694;EUR_AF=0.1431;SAS_AF=0.045;AA=C|||;VT=SNP
4	177246288	rs1840270	G	C	100	PASS	AC=2512;AF=0.501597;AN=5008;NS=2504;DP=13821;EAS_AF=0.5456;AMR_AF=0.3501;AFR_AF=0.7073;EUR_AF=0.4155;SAS_AF=0.3742;AA=C|||;VT=SNP
4	177246529	rs141994467	A	G	100	PASS	AC=38;AF=0.00758786;AN=5008;NS=2504;DP=14877;EAS_AF=0;AMR_AF=0.0144;AFR_AF=0.0008;EUR_AF=0.0249;SAS_AF=0.002;AA=A|||;VT=SNP
4	177246621	rs7674490	T	G	100	PASS	AC=3659;AF=0.730631;AN=5008;NS=2504;DP=15296;EAS_AF=0.7302;AMR_AF=0.4712;AFR_AF=0.9372;EUR_AF=0.6481;SAS_AF=0.7209;AA=G|||;VT=SNP
4	177246677	rs56247682	T	C	100	PASS	AC=211;AF=0.0421326;AN=5008;NS=2504;DP=14240;EAS_AF=0;AMR_AF=0.036;AFR_AF=0.1014;EUR_AF=0.0268;SAS_AF=0.0256;AA=T|||;VT=SNP
4	177246975	rs13148057	A	G	100	PASS	AC=261;AF=0.0521166;AN=5008;NS=2504;DP=12114;EAS_AF=0.001;AMR_AF=0.0879;AFR_AF=0.0492;EUR_AF=0.1143;SAS_AF=0.0194;AA=A|||;VT=SNP
4	177247067	rs71613789	T	A	100	PASS	AC=261;AF=0.0521166;AN=5008;NS=2504;DP=15237;EAS_AF=0.001;AMR_AF=0.0879;AFR_AF=0.0492;EUR_AF=0.1143;SAS_AF=0.0194;AA=T|||;VT=SNP
4	177247169	rs12508640	G	C	100	PASS	AC=472;AF=0.0942492;AN=5008;NS=2504;DP=15279;EAS_AF=0.001;AMR_AF=0.1239;AFR_AF=0.1505;EUR_AF=0.1412;SAS_AF=0.045;AA=G|||;VT=SNP
4	177247301	rs35635314	A	T	100	PASS	AC=214;AF=0.0427316;AN=5008;NS=2504;DP=13184;EAS_AF=0.001;AMR_AF=0.085;AFR_AF=0.0151;EUR_AF=0.1143;SAS_AF=0.0194;AA=A|||;VT=SNP
4	177248099	rs35879381	C	T	100	PASS	AC=287;AF=0.0573083;AN=5008;NS=2504;DP=16983;EAS_AF=0.001;AMR_AF=0.0922;AFR_AF=0.0658;EUR_AF=0.1153;SAS_AF=0.0194;AA=T|||;VT=SNP
4	177248446	rs13104798	A	T	100	PASS	AC=288;AF=0.057508;AN=5008;NS=2504;DP=16853;EAS_AF=0.001;AMR_AF=0.0922;AFR_AF=0.0666;EUR_AF=0.1153;SAS_AF=0.0194;AA=A|||;VT=SNP
4	177248607	rs71613790	A	G	100	PASS	AC=288;AF=0.057508;AN=5008;NS=2504;DP=18088;EAS_AF=0.001;AMR_AF=0.0922;AFR_AF=0.0666;EUR_AF=0.1153;SAS_AF=0.0194;AA=A|||;VT=SNP
4	177248622	rs2278904	C	G	100	PASS	AC=1606;AF=0.320687;AN=5008;NS=2504;DP=17642;EAS_AF=0.3204;AMR_AF=0.255;AFR_AF=0.3003;EUR_AF=0.3966;SAS_AF=0.317;AA=G|||;VT=SNP
4	177248723	rs145350246	G	A	100	PASS	AC=79;AF=0.0157748;AN=5008;NS=2504;DP=16997;EAS_AF=0;AMR_AF=0.0216;AFR_AF=0.0098;EUR_AF=0.0258;SAS_AF=0.0256;AA=G|||;VT=SNP
4	177249031	rs115075886	G	T	100	PASS	AC=138;AF=0.0275559;AN=5008;NS=2504;DP=18160;EAS_AF=0;AMR_AF=0.0274;AFR_AF=0.0507;EUR_AF=0.0268;SAS_AF=0.0256;AA=G|||;VT=SNP
4	177249533	rs2278903	A	G	100	PASS	AC=820;AF=0.163738;AN=5008;NS=2504;DP=15313;EAS_AF=0.3244;AMR_AF=0.0865;AFR_AF=0.0356;EUR_AF=0.1809;SAS_AF=0.2086;AA=A|||;VT=SNP;EX_TARGET
4	177249681	rs12643094	A	G	100	PASS	AC=821;AF=0.163938;AN=5008;NS=2504;DP=15033;EAS_AF=0.3244;AMR_AF=0.0865;AFR_AF=0.0356;EUR_AF=0.1819;SAS_AF=0.2086;AA=A|||;VT=SNP
4	177249756	rs3733371	A	G	100	PASS	AC=820;AF=0.163738;AN=5008;NS=2504;DP=15197;EAS_AF=0.3244;AMR_AF=0.0865;AFR_AF=0.0356;EUR_AF=0.1809;SAS_AF=0.2086;AA=A|||;VT=SNP
4	177250045	rs10520344	T	C	100	PASS	AC=217;AF=0.0433307;AN=5008;NS=2504;DP=16205;EAS_AF=0.001;AMR_AF=0.085;AFR_AF=0.0159;EUR_AF=0.1153;SAS_AF=0.0204;AA=T|||;VT=SNP
4	177250491	rs17629999	T	C	100	PASS	AC=215;AF=0.0429313;AN=5008;NS=2504;DP=15597;EAS_AF=0.001;AMR_AF=0.0836;AFR_AF=0.0159;EUR_AF=0.1153;SAS_AF=0.0194;AA=C|||;VT=SNP
4	177251290	rs17630023	G	A	100	PASS	AC=215;AF=0.0429313;AN=5008;NS=2504;DP=18863;EAS_AF=0.001;AMR_AF=0.0836;AFR_AF=0.0159;EUR_AF=0.1153;SAS_AF=0.0194;AA=G|||;VT=SNP
4	177251328	rs35030858	C	T	100	PASS	AC=215;AF=0.0429313;AN=5008;NS=2504;DP=19044;EAS_AF=0.001;AMR_AF=0.0836;AFR_AF=0.0159;EUR_AF=0.1153;SAS_AF=0.0194;AA=c|||;VT=SNP
4	177252021	rs72708344	G	A	100	PASS	AC=196;AF=0.0391374;AN=5008;NS=2504;DP=16601;EAS_AF=0.001;AMR_AF=0.1499;AFR_AF=0.003;EUR_AF=0.0457;SAS_AF=0.0419;AA=G|||;VT=SNP
4	177252096	rs77836693	G	A	100	PASS	AC=215;AF=0.0429313;AN=5008;NS=2504;DP=16353;EAS_AF=0.001;AMR_AF=0.0836;AFR_AF=0.0159;EUR_AF=0.1153;SAS_AF=0.0194;AA=G|||;VT=SNP
4	177252224	rs10520345	G	A	100	PASS	AC=215;AF=0.0429313;AN=5008;NS=2504;DP=15186;EAS_AF=0.001;AMR_AF=0.0836;AFR_AF=0.0159;EUR_AF=0.1153;SAS_AF=0.0194;AA=G|||;VT=SNP
4	177252900	rs113492235	C	T	100	PASS	AC=21;AF=0.00419329;AN=5008;NS=2504;DP=12574;EAS_AF=0;AMR_AF=0.0115;AFR_AF=0.0023;EUR_AF=0.0089;SAS_AF=0.001;AA=C|||;VT=SNP
4	177253006	rs71613791	T	C	100	PASS	AC=1334;AF=0.266374;AN=5008;NS=2504;DP=14835;EAS_AF=0.3254;AMR_AF=0.2161;AFR_AF=0.2163;EUR_AF=0.3241;SAS_AF=0.2495;AA=C|||;VT=SNP
4	177253243	rs1053243	C	T	100	PASS	AC=216;AF=0.043131;AN=5008;NS=2504;DP=14751;EAS_AF=0.001;AMR_AF=0.0836;AFR_AF=0.0159;EUR_AF=0.1163;SAS_AF=0.0194;AA=C|||;VT=SNP
4	177253315	rs1132720	G	A	100	PASS	AC=215;AF=0.0429313;AN=5008;NS=2504;DP=15958;EAS_AF=0.001;AMR_AF=0.0836;AFR_AF=0.0159;EUR_AF=0.1153;SAS_AF=0.0194;AA=G|||;VT=SNP
4	177254572	rs10029041	G	A	100	PASS	AC=877;AF=0.17512;AN=5008;NS=2504;DP=16556;EAS_AF=0.2262;AMR_AF=0.0965;AFR_AF=0.3828;EUR_AF=0.0199;SAS_AF=0.0573;AA=G|||;VT=SNP
4	177254836	rs57872182	G	A	100	PASS	AC=361;AF=0.0720847;AN=5008;NS=2504;DP=18525;EAS_AF=0.2262;AMR_AF=0.0634;AFR_AF=0.0136;EUR_AF=0.0149;SAS_AF=0.0573;AA=G|||;VT=SNP
4	177254855	rs13116092	A	G	100	PASS	AC=1501;AF=0.29972;AN=5008;NS=2504;DP=18474;EAS_AF=0.3046;AMR_AF=0.2507;AFR_AF=0.2277;EUR_AF=0.4076;SAS_AF=0.316;AA=G|||;VT=SNP
4	177254898	rs7687829	A	G	100	PASS	AC=1501;AF=0.29972;AN=5008;NS=2504;DP=17770;EAS_AF=0.3135;AMR_AF=0.2507;AFR_AF=0.2216;EUR_AF=0.4066;SAS_AF=0.316;AA=G|||;VT=SNP
4	177254903	rs113174766	G	C	100	PASS	AC=15;AF=0.00299521;AN=5008;NS=2504;DP=17918;EAS_AF=0;AMR_AF=0;AFR_AF=0;EUR_AF=0.0149;SAS_AF=0;AA=G|||;VT=SNP
4	177255048	rs35677011	C	T	100	PASS	AC=209;AF=0.0417332;AN=5008;NS=2504;DP=19960;EAS_AF=0.002;AMR_AF=0.0403;AFR_AF=0.0272;EUR_AF=0.0736;SAS_AF=0.0706;AA=C|||;VT=SNP
4	177255114	rs7664257	C	G	100	PASS	AC=720;AF=0.14377;AN=5008;NS=2504;DP=21100;EAS_AF=0.2302;AMR_AF=0.0793;AFR_AF=0.2398;EUR_AF=0.0199;SAS_AF=0.0982;AA=C|||;VT=SNP
4	177255247	rs34481650	C	T	100	PASS	AC=251;AF=0.0501198;AN=5008;NS=2504;DP=18365;EAS_AF=0.001;AMR_AF=0.0908;AFR_AF=0.0386;EUR_AF=0.1163;SAS_AF=0.0194;AA=T|||;VT=SNP
4	177255407	rs13117427	A	G	100	PASS	AC=258;AF=0.0515176;AN=5008;NS=2504;DP=19510;EAS_AF=0.002;AMR_AF=0.0389;AFR_AF=0.0628;EUR_AF=0.0765;SAS_AF=0.0706;AA=A|||;VT=SNP
4	177255950	rs12512508	G	A	100	PASS	AC=70;AF=0.0139776;AN=5008;NS=2504;DP=16732;EAS_AF=0;AMR_AF=0.0216;AFR_AF=0.0045;EUR_AF=0.0239;SAS_AF=0.0256;AA=G|||;VT=SNP
4	177256126	rs13147303	G	A	100	PASS	AC=1214;AF=0.242412;AN=5008;NS=2504;DP=17805;EAS_AF=0.3006;AMR_AF=0.1412;AFR_AF=0.2057;EUR_AF=0.2694;SAS_AF=0.2761;AA=G|||;VT=SNP
4	177256699	rs10027831	T	C	100	PASS	AC=2486;AF=0.496406;AN=5008;NS=2504;DP=20004;EAS_AF=0.5278;AMR_AF=0.3516;AFR_AF=0.6596;EUR_AF=0.4284;SAS_AF=0.4162;AA=C|||;VT=SNP
4	177256937	rs11730028	C	T	100	PASS	AC=800;AF=0.159744;AN=5008;NS=2504;DP=21736;EAS_AF=0.2966;AMR_AF=0.0893;AFR_AF=0.034;EUR_AF=0.1889;SAS_AF=0.2086;AA=C|||;VT=SNP
4	177256974	rs71613792	A	G	100	PASS	AC=220;AF=0.0439297;AN=5008;NS=2504;DP=20804;EAS_AF=0.001;AMR_AF=0.0865;AFR_AF=0.0159;EUR_AF=0.1173;SAS_AF=0.0204;AA=A|||;VT=SNP
4	177257049	rs72708345	T	C	100	PASS	AC=89;AF=0.0177716;AN=5008;NS=2504;DP=18881;EAS_AF=0;AMR_AF=0.0288;AFR_AF=0.0023;EUR_AF=0.0447;SAS_AF=0.0215;AA=T|||;VT=SNP
4	177257723	rs7436387	T	G	100	PASS	AC=1167;AF=0.233027;AN=5008;NS=2504;DP=18840;EAS_AF=0.2986;AMR_AF=0.1556;AFR_AF=0.1309;EUR_AF=0.2883;SAS_AF=0.3016;AA=T|||;VT=SNP
4	177258250	rs35763202	G	A	100	PASS	AC=250;AF=0.0499201;AN=5008;NS=2504;DP=18822;EAS_AF=0.002;AMR_AF=0.0447;AFR_AF=0.0545;EUR_AF=0.0755;SAS_AF=0.0706;AA=G|||;VT=SNP
4	177258642	rs75315592	T	C	100	PASS	AC=126;AF=0.0251597;AN=5008;NS=2504;DP=20891;EAS_AF=0.001;AMR_AF=0.0317;AFR_AF=0.0038;EUR_AF=0.0775;SAS_AF=0.0204;AA=T|||;VT=SNP
4	177258839	rs28506810	G	A	100	PASS	AC=844;AF=0.16853;AN=5008;NS=2504;DP=19146;EAS_AF=0.2282;AMR_AF=0.0879;AFR_AF=0.3321;EUR_AF=0.0219;SAS_AF=0.0941;AA=G|||;VT=SNP
4	177258951	rs10003662	C	G	100	PASS	AC=2396;AF=0.478435;AN=5008;NS=2504;DP=18987;EAS_AF=0.5288;AMR_AF=0.3458;AFR_AF=0.5946;EUR_AF=0.4274;SAS_AF=0.4162;AA=G|||;VT=SNP
4	177258952	rs10015351	A	G	100	PASS	AC=2396;AF=0.478435;AN=5008;NS=2504;DP=19032;EAS_AF=0.5288;AMR_AF=0.3458;AFR_AF=0.5946;EUR_AF=0.4274;SAS_AF=0.4162;AA=G|||;VT=SNP
4	177259088	rs10520346	C	G	100	PASS	AC=1168;AF=0.233227;AN=5008;NS=2504;DP=17024;EAS_AF=0.2996;AMR_AF=0.1556;AFR_AF=0.1309;EUR_AF=0.2883;SAS_AF=0.3016;AA=C|||;VT=SNP
4	177259182	rs11730551	A	G	100	PASS	AC=1167;AF=0.233027;AN=5008;NS=2504;DP=15318;EAS_AF=0.2986;AMR_AF=0.1556;AFR_AF=0.1309;EUR_AF=0.2883;SAS_AF=0.3016;AA=A|||;VT=SNP
4	177259254	rs151298649	A	C	100	PASS	AC=120;AF=0.0239617;AN=5008;NS=2504;DP=17112;EAS_AF=0;AMR_AF=0.0216;AFR_AF=0.0424;EUR_AF=0.0239;SAS_AF=0.0256;AA=A|||;VT=SNP
4	177259257	rs11730559	A	T	100	PASS	AC=1167;AF=0.233027;AN=5008;NS=2504;DP=17144;EAS_AF=0.2986;AMR_AF=0.1556;AFR_AF=0.1309;EUR_AF=0.2883;SAS_AF=0.3016;AA=A|||;VT=SNP
4	177259491	rs2168031	G	A	100	PASS	AC=579;AF=0.115615;AN=5008;NS=2504;DP=15139;EAS_AF=0.1498;AMR_AF=0.2435;AFR_AF=0.0098;EUR_AF=0.1193;SAS_AF=0.1288;AA=G|||;VT=SNP
4	177259635	rs4690687	G	A	100	PASS	AC=1169;AF=0.233427;AN=5008;NS=2504;DP=16294;EAS_AF=0.2986;AMR_AF=0.1556;AFR_AF=0.1309;EUR_AF=0.2883;SAS_AF=0.3037;AA=A|||;VT=SNP
4	177260184	rs13120287	T	C	100	PASS	AC=1231;AF=0.245807;AN=5008;NS=2504;DP=18352;EAS_AF=0.2986;AMR_AF=0.1643;AFR_AF=0.1747;EUR_AF=0.2883;SAS_AF=0.3016;AA=-|||;VT=SNP
4	177260226	rs115210214	T	C	100	PASS	AC=63;AF=0.0125799;AN=5008;NS=2504;DP=18482;EAS_AF=0;AMR_AF=0.0202;AFR_AF=0.0045;EUR_AF=0.0219;SAS_AF=0.0215;AA=T|||;VT=SNP
4	177260732	rs10520347	G	C	100	PASS	AC=217;AF=0.0433307;AN=5008;NS=2504;DP=16745;EAS_AF=0.001;AMR_AF=0.0865;AFR_AF=0.0144;EUR_AF=0.1163;SAS_AF=0.0204;AA=G|||;VT=SNP
4	177260806	rs79255444	A	G	100	PASS	AC=243;AF=0.0485224;AN=5008;NS=2504;DP=17071;EAS_AF=0;AMR_AF=0.0375;AFR_AF=0.1256;EUR_AF=0.0249;SAS_AF=0.0266;AA=G|||;VT=SNP
4	177260939	rs4563449	T	G	100	PASS	AC=934;AF=0.186502;AN=5008;NS=2504;DP=18940;EAS_AF=0.2966;AMR_AF=0.1138;AFR_AF=0.0862;EUR_AF=0.2117;SAS_AF=0.2342;AA=T|||;VT=SNP
4	177261061	rs6855882	T	G	100	PASS	AC=1244;AF=0.248403;AN=5008;NS=2504;DP=18021;EAS_AF=0.2986;AMR_AF=0.1671;AFR_AF=0.1838;EUR_AF=0.2873;SAS_AF=0.3016;AA=G|||;VT=SNP
4	177261179	rs149377031	C	G	100	PASS	AC=70;AF=0.0139776;AN=5008;NS=2504;DP=18647;EAS_AF=0;AMR_AF=0.0216;AFR_AF=0.0045;EUR_AF=0.0239;SAS_AF=0.0256;AA=C|||;VT=SNP
4	177261507	rs9312598	A	G	100	PASS	AC=220;AF=0.0439297;AN=5008;NS=2504;DP=19908;EAS_AF=0.001;AMR_AF=0.0865;AFR_AF=0.0166;EUR_AF=0.1163;SAS_AF=0.0204;AA=A|||;VT=SNP
4	177261738	rs10520348	T	A	100	PASS	AC=1652;AF=0.329872;AN=5008;NS=2504;DP=19688;EAS_AF=0.5268;AMR_AF=0.2277;AFR_AF=0.2103;EUR_AF=0.2962;SAS_AF=0.3957;AA=A|||;VT=SNP
4	177261965	rs72623907	C	G	100	PASS	AC=1658;AF=0.33107;AN=5008;NS=2504;DP=18642;EAS_AF=0.5278;AMR_AF=0.2291;AFR_AF=0.2133;EUR_AF=0.2962;SAS_AF=0.3957;AA=C|||;VT=SNP
4	177261971	rs72623908	A	G	100	PASS	AC=1658;AF=0.33107;AN=5008;NS=2504;DP=18570;EAS_AF=0.5278;AMR_AF=0.2291;AFR_AF=0.2133;EUR_AF=0.2962;SAS_AF=0.3957;AA=A|||;VT=SNP
4	177262063	rs17062797	G	A	100	PASS	AC=1656;AF=0.330671;AN=5008;NS=2504;DP=17732;EAS_AF=0.5268;AMR_AF=0.2277;AFR_AF=0.2133;EUR_AF=0.2962;SAS_AF=0.3957;AA=G|||;VT=SNP
4	177262161	rs17062800	C	T	100	PASS	AC=1654;AF=0.330272;AN=5008;NS=2504;DP=17692;EAS_AF=0.5268;AMR_AF=0.2277;AFR_AF=0.2118;EUR_AF=0.2962;SAS_AF=0.3957;AA=T|||;VT=SNP
4	177262381	rs17062801	G	A	100	PASS	AC=1672;AF=0.333866;AN=5008;NS=2504;DP=16859;EAS_AF=0.5317;AMR_AF=0.2291;AFR_AF=0.2194;EUR_AF=0.2972;SAS_AF=0.3967;AA=A|||;VT=SNP
4	177262508	rs72623909	A	G	100	PASS	AC=396;AF=0.0790735;AN=5008;NS=2504;DP=18110;EAS_AF=0.2331;AMR_AF=0.0605;AFR_AF=0.0076;EUR_AF=0.0159;SAS_AF=0.0951;AA=A|||;VT=SNP
4	177262628	rs11730773	C	T	100	PASS	AC=218;AF=0.0435304;AN=5008;NS=2504;DP=16972;EAS_AF=0.001;AMR_AF=0.085;AFR_AF=0.0159;EUR_AF=0.1163;SAS_AF=0.0204;AA=C|||;VT=SNP
4	177262892	rs17062804	A	G	100	PASS	AC=1660;AF=0.33147;AN=5008;NS=2504;DP=18442;EAS_AF=0.5317;AMR_AF=0.2291;AFR_AF=0.211;EUR_AF=0.2962;SAS_AF=0.3967;AA=G|||;VT=SNP
4	177263284	rs3921993	A	G	100	PASS	AC=1659;AF=0.33127;AN=5008;NS=2504;DP=15634;EAS_AF=0.5317;AMR_AF=0.2291;AFR_AF=0.2103;EUR_AF=0.2962;SAS_AF=0.3967;AA=G|||;VT=SNP
4	177263286	rs35703625	G	A	100	PASS	AC=1660;AF=0.33147;AN=5008;NS=2504;DP=15646;EAS_AF=0.5317;AMR_AF=0.2291;AFR_AF=0.211;EUR_AF=0.2962;SAS_AF=0.3967;AA=A|||;VT=SNP
4	177263314	rs13142309	T	C	100	PASS	AC=216;AF=0.043131;AN=5008;NS=2504;DP=15753;EAS_AF=0.001;AMR_AF=0.085;AFR_AF=0.0144;EUR_AF=0.1163;SAS_AF=0.0204;AA=T|||;VT=SNP
4	177263543	rs72623910	C	T	100	PASS	AC=470;AF=0.0938498;AN=5008;NS=2504;DP=16678;EAS_AF=0.2331;AMR_AF=0.0821;AFR_AF=0.0151;EUR_AF=0.0398;SAS_AF=0.1207;AA=C|||;VT=SNP
4	177263665	rs4690428	C	T	100	PASS	AC=1663;AF=0.332069;AN=5008;NS=2504;DP=17720;EAS_AF=0.5317;AMR_AF=0.2305;AFR_AF=0.2126;EUR_AF=0.2962;SAS_AF=0.3967;AA=C|||;VT=SNP
4	177263964	rs76604079	T	C	100	PASS	AC=49;AF=0.00978435;AN=5008;NS=2504;DP=18429;EAS_AF=0;AMR_AF=0.0101;AFR_AF=0.0008;EUR_AF=0.0398;SAS_AF=0.001;AA=T|||;VT=SNP
4	177263983	rs4690429	G	A	100	PASS	AC=1660;AF=0.33147;AN=5008;NS=2504;DP=19024;EAS_AF=0.5317;AMR_AF=0.2291;AFR_AF=0.211;EUR_AF=0.2962;SAS_AF=0.3967;AA=G|||;VT=SNP
4	177264022	rs4690430	C	T	100	PASS	AC=1660;AF=0.33147;AN=5008;NS=2504;DP=20596;EAS_AF=0.5317;AMR_AF=0.2291;AFR_AF=0.211;EUR_AF=0.2962;SAS_AF=0.3967;AA=T|||;VT=SNP
4	177264192	rs4690688	G	C	100	PASS	AC=1660;AF=0.33147;AN=5008;NS=2504;DP=20450;EAS_AF=0.5317;AMR_AF=0.2291;AFR_AF=0.211;EUR_AF=0.2962;SAS_AF=0.3967;AA=C|||;VT=SNP
4	177264251	rs4690431	G	A	100	PASS	AC=1660;AF=0.33147;AN=5008;NS=2504;DP=18285;EAS_AF=0.5317;AMR_AF=0.2291;AFR_AF=0.211;EUR_AF=0.2962;SAS_AF=0.3967;AA=G|||;VT=SNP
4	177264338	rs79329889	C	G	100	PASS	AC=49;AF=0.00978435;AN=5008;NS=2504;DP=19110;EAS_AF=0;AMR_AF=0.0101;AFR_AF=0.0008;EUR_AF=0.0398;SAS_AF=0.001;AA=C|||;VT=SNP
4	177264428	rs4690432	A	G	100	PASS	AC=1666;AF=0.332668;AN=5008;NS=2504;DP=20530;EAS_AF=0.5317;AMR_AF=0.2291;AFR_AF=0.211;EUR_AF=0.2982;SAS_AF=0.4008;AA=A|||;VT=SNP
4	177264435	rs4690433	T	C	100	PASS	AC=1666;AF=0.332668;AN=5008;NS=2504;DP=20617;EAS_AF=0.5317;AMR_AF=0.2291;AFR_AF=0.211;EUR_AF=0.2982;SAS_AF=0.4008;AA=C|||;VT=SNP
4	177264465	rs61482060	A	G	100	PASS	AC=1664;AF=0.332268;AN=5008;NS=2504;DP=20771;EAS_AF=0.5317;AMR_AF=0.2291;AFR_AF=0.211;EUR_AF=0.2982;SAS_AF=0.3988;AA=G|||;VT=SNP
4	177264652	rs34631039	C	T	100	PASS	AC=1660;AF=0.33147;AN=5008;NS=2504;DP=17984;EAS_AF=0.5317;AMR_AF=0.2291;AFR_AF=0.211;EUR_AF=0.2962;SAS_AF=0.3967;AA=C|||;VT=SNP
4	177264681	rs35777941	A	G	100	PASS	AC=1662;AF=0.331869;AN=5008;NS=2504;DP=17946;EAS_AF=0.5317;AMR_AF=0.2291;AFR_AF=0.211;EUR_AF=0.2972;SAS_AF=0.3978;AA=G|||;VT=SNP
4	177264827	rs12498564	T	C	100	PASS	AC=1663;AF=0.332069;AN=5008;NS=2504;DP=19832;EAS_AF=0.5317;AMR_AF=0.2291;AFR_AF=0.2118;EUR_AF=0.2972;SAS_AF=0.3978;AA=T|||;VT=SNP
4	177264851	rs12501181	G	A	100	PASS	AC=1665;AF=0.332468;AN=5008;NS=2504;DP=19737;EAS_AF=0.5327;AMR_AF=0.2305;AFR_AF=0.2118;EUR_AF=0.2972;SAS_AF=0.3978;AA=G|||;VT=SNP
4	177265006	rs12509204	C	T	100	PASS	AC=1660;AF=0.33147;AN=5008;NS=2504;DP=18454;EAS_AF=0.5317;AMR_AF=0.2291;AFR_AF=0.211;EUR_AF=0.2962;SAS_AF=0.3967;AA=C|||;VT=SNP
4	177265007	rs12513049	A	G	100	PASS	AC=1659;AF=0.33127;AN=5008;NS=2504;DP=18305;EAS_AF=0.5317;AMR_AF=0.2291;AFR_AF=0.2103;EUR_AF=0.2962;SAS_AF=0.3967;AA=a|||;VT=SNP
4	177265371	rs12501363	G	A	100	PASS	AC=1661;AF=0.331669;AN=5008;NS=2504;DP=16834;EAS_AF=0.5317;AMR_AF=0.2291;AFR_AF=0.211;EUR_AF=0.2962;SAS_AF=0.3978;AA=G|||;VT=SNP
4	177265393	rs12509345	C	G	100	PASS	AC=72;AF=0.014377;AN=5008;NS=2504;DP=16729;EAS_AF=0;AMR_AF=0.0216;AFR_AF=0.0045;EUR_AF=0.0249;SAS_AF=0.0266;AA=C|||;VT=SNP
4	177265451	rs12498752	T	C	100	PASS	AC=1660;AF=0.33147;AN=5008;NS=2504;DP=16631;EAS_AF=0.5317;AMR_AF=0.2291;AFR_AF=0.211;EUR_AF=0.2962;SAS_AF=0.3967;AA=C|||;VT=SNP
4	177265565	rs35140445	C	G	100	PASS	AC=1660;AF=0.33147;AN=5008;NS=2504;DP=19812;EAS_AF=0.5317;AMR_AF=0.2291;AFR_AF=0.211;EUR_AF=0.2962;SAS_AF=0.3967;AA=C|||;VT=SNP
4	177265630	rs72623911	G	A	100	PASS	AC=488;AF=0.0974441;AN=5008;NS=2504;DP=21030;EAS_AF=0.2331;AMR_AF=0.085;AFR_AF=0.0272;EUR_AF=0.0398;SAS_AF=0.1207;AA=G|||;VT=SNP
4	177266012	rs35857966	A	C	100	PASS	AC=1632;AF=0.325879;AN=5008;NS=2504;DP=20285;EAS_AF=0.5317;AMR_AF=0.2291;AFR_AF=0.1891;EUR_AF=0.2972;SAS_AF=0.3967;AA=C|||;VT=SNP
4	177266134	rs79514687	A	G	100	PASS	AC=393;AF=0.0784744;AN=5008;NS=2504;DP=18528;EAS_AF=0.2331;AMR_AF=0.0605;AFR_AF=0.0053;EUR_AF=0.0159;SAS_AF=0.0951;AA=A|||;VT=SNP
4	177266136	rs4690434	C	T	100	PASS	AC=1631;AF=0.325679;AN=5008;NS=2504;DP=18525;EAS_AF=0.5317;AMR_AF=0.2291;AFR_AF=0.1884;EUR_AF=0.2972;SAS_AF=0.3967;AA=T|||;VT=SNP
4	177266478	rs4690689	A	G	100	PASS	AC=1631;AF=0.325679;AN=5008;NS=2504;DP=19443;EAS_AF=0.5317;AMR_AF=0.2291;AFR_AF=0.1884;EUR_AF=0.2972;SAS_AF=0.3967;AA=A|||;VT=SNP
4	177266638	rs13136496	G	A	100	PASS	AC=1662;AF=0.331869;AN=5008;NS=2504;DP=18571;EAS_AF=0.5317;AMR_AF=0.2305;AFR_AF=0.211;EUR_AF=0.2972;SAS_AF=0.3967;AA=G|||;VT=SNP
4	177266877	rs148935019	G	A	100	PASS	AC=22;AF=0.00439297;AN=5008;NS=2504;DP=16379;EAS_AF=0;AMR_AF=0.0043;AFR_AF=0.0008;EUR_AF=0.0169;SAS_AF=0.001;AA=G|||;VT=SNP
4	177267038	rs56108858	G	A	100	PASS	AC=831;AF=0.165935;AN=5008;NS=2504;DP=17919;EAS_AF=0.2966;AMR_AF=0.0865;AFR_AF=0.056;EUR_AF=0.1859;SAS_AF=0.2157;AA=G|||;VT=SNP
4	177267043	rs13119322	T	C	100	PASS	AC=1662;AF=0.331869;AN=5008;NS=2504;DP=17898;EAS_AF=0.5317;AMR_AF=0.2305;AFR_AF=0.211;EUR_AF=0.2972;SAS_AF=0.3967;AA=T|||;VT=SNP
4	177267049	rs13137436	G	A	100	PASS	AC=256;AF=0.0511182;AN=5008;NS=2504;DP=18039;EAS_AF=0.002;AMR_AF=0.0519;AFR_AF=0.0613;EUR_AF=0.0706;SAS_AF=0.0675;AA=G|||;VT=SNP
4	177267109	rs13114011	A	T	100	PASS	AC=1682;AF=0.335863;AN=5008;NS=2504;DP=18734;EAS_AF=0.5357;AMR_AF=0.2392;AFR_AF=0.2171;EUR_AF=0.2982;SAS_AF=0.3978;AA=T|||;VT=SNP
4	177267387	rs7691323	T	A	100	PASS	AC=824;AF=0.164537;AN=5008;NS=2504;DP=17934;EAS_AF=0.2966;AMR_AF=0.0865;AFR_AF=0.056;EUR_AF=0.1859;SAS_AF=0.2086;AA=T|||;VT=SNP
4	177267582	rs34634405	C	T	100	PASS	AC=205;AF=0.0409345;AN=5008;NS=2504;DP=18237;EAS_AF=0.002;AMR_AF=0.0403;AFR_AF=0.028;EUR_AF=0.0686;SAS_AF=0.0706;AA=T|||;VT=SNP
4	177268022	rs1584868	A	G	100	PASS	AC=1631;AF=0.325679;AN=5008;NS=2504;DP=15930;EAS_AF=0.5317;AMR_AF=0.2291;AFR_AF=0.1884;EUR_AF=0.2972;SAS_AF=0.3967;AA=A|||;VT=SNP
4	177268043	rs11728210	G	C	100	PASS	AC=217;AF=0.0433307;AN=5008;NS=2504;DP=16545;EAS_AF=0.001;AMR_AF=0.085;AFR_AF=0.0151;EUR_AF=0.1163;SAS_AF=0.0204;AA=G|||;VT=SNP
4	177268373	rs11728314	G	A	100	PASS	AC=1631;AF=0.325679;AN=5008;NS=2504;DP=17753;EAS_AF=0.5317;AMR_AF=0.2291;AFR_AF=0.1884;EUR_AF=0.2972;SAS_AF=0.3967;AA=G|||;VT=SNP
4	177268444	rs11725547	T	C	100	PASS	AC=1570;AF=0.313498;AN=5008;NS=2504;DP=18447;EAS_AF=0.5317;AMR_AF=0.2233;AFR_AF=0.146;EUR_AF=0.2962;SAS_AF=0.3967;AA=T|||;VT=SNP
4	177268602	rs11723131	G	A	100	PASS	AC=1662;AF=0.331869;AN=5008;NS=2504;DP=18908;EAS_AF=0.5317;AMR_AF=0.2305;AFR_AF=0.211;EUR_AF=0.2972;SAS_AF=0.3967;AA=A|||;VT=SNP
4	177268796	rs11723194	G	A	100	PASS	AC=1631;AF=0.325679;AN=5008;NS=2504;DP=18173;EAS_AF=0.5317;AMR_AF=0.2291;AFR_AF=0.1884;EUR_AF=0.2972;SAS_AF=0.3967;AA=G|||;VT=SNP
4	177268988	rs116602014	C	T	100	PASS	AC=175;AF=0.0349441;AN=5008;NS=2504;DP=18625;EAS_AF=0.002;AMR_AF=0.0403;AFR_AF=0.0076;EUR_AF=0.0686;SAS_AF=0.0675;AA=C|||;VT=SNP
4	177269199	rs35743587	G	A	100	PASS	AC=256;AF=0.0511182;AN=5008;NS=2504;DP=19061;EAS_AF=0.002;AMR_AF=0.0519;AFR_AF=0.0613;EUR_AF=0.0706;SAS_AF=0.0675;AA=G|||;VT=SNP
4	177269403	rs142602068	T	C	100	PASS	AC=824;AF=0.164537;AN=5008;NS=2504;DP=22135;EAS_AF=0.2966;AMR_AF=0.0865;AFR_AF=0.056;EUR_AF=0.1859;SAS_AF=0.2086;AA=T|||;VT=SNP
4	177269761	rs72623912	G	A	100	PASS	AC=486;AF=0.0970447;AN=5008;NS=2504;DP=21543;EAS_AF=0.2331;AMR_AF=0.085;AFR_AF=0.0257;EUR_AF=0.0398;SAS_AF=0.1207;AA=G|||;VT=SNP
4	177270062	rs74606720	T	C	100	PASS	AC=393;AF=0.0784744;AN=5008;NS=2504;DP=19607;EAS_AF=0.2321;AMR_AF=0.0605;AFR_AF=0.0061;EUR_AF=0.0159;SAS_AF=0.0951;AA=T|||;VT=SNP
4	177270194	rs4690690	C	A	100	PASS	AC=1631;AF=0.325679;AN=5008;NS=2504;DP=19833;EAS_AF=0.5317;AMR_AF=0.2291;AFR_AF=0.1884;EUR_AF=0.2972;SAS_AF=0.3967;AA=C|||;VT=SNP
4	177270357	rs112933470	T	A	100	PASS	AC=257;AF=0.0513179;AN=5008;NS=2504;DP=18262;EAS_AF=0.003;AMR_AF=0.0519;AFR_AF=0.0613;EUR_AF=0.0706;SAS_AF=0.0675;AA=T|||;VT=SNP
4	177270722	rs6855863	G	A	100	PASS	AC=1631;AF=0.325679;AN=5008;NS=2504;DP=21290;EAS_AF=0.5327;AMR_AF=0.2291;AFR_AF=0.1884;EUR_AF=0.2972;SAS_AF=0.3957;AA=G|||;VT=SNP
4	177270965	rs6553945	T	C	100	PASS	AC=2527;AF=0.504593;AN=5008;NS=2504;DP=19191;EAS_AF=0.5327;AMR_AF=0.3545;AFR_AF=0.6906;EUR_AF=0.4205;SAS_AF=0.4172;AA=C|||;VT=SNP
4	177271055	rs6553946	C	T	100	PASS	AC=2709;AF=0.540935;AN=5008;NS=2504;DP=18856;EAS_AF=0.5327;AMR_AF=0.366;AFR_AF=0.8222;EUR_AF=0.4205;SAS_AF=0.4172;AA=T|||;VT=SNP
4	177271297	rs71613793	G	C	100	PASS	AC=219;AF=0.04373;AN=5008;NS=2504;DP=19401;EAS_AF=0.001;AMR_AF=0.085;AFR_AF=0.0166;EUR_AF=0.1163;SAS_AF=0.0204;AA=G|||;VT=SNP
4	177271314	rs71613794	A	G	100	PASS	AC=219;AF=0.04373;AN=5008;NS=2504;DP=19811;EAS_AF=0.001;AMR_AF=0.085;AFR_AF=0.0166;EUR_AF=0.1163;SAS_AF=0.0204;AA=A|||;VT=SNP
4	177271352	rs28890192	A	G	100	PASS	AC=824;AF=0.164537;AN=5008;NS=2504;DP=19327;EAS_AF=0.2966;AMR_AF=0.0865;AFR_AF=0.056;EUR_AF=0.1859;SAS_AF=0.2086;AA=A|||;VT=SNP
4	177271431	rs139150942	T	C	100	PASS	AC=71;AF=0.0141773;AN=5008;NS=2504;DP=17818;EAS_AF=0;AMR_AF=0.0072;AFR_AF=0.0008;EUR_AF=0.0368;SAS_AF=0.0286;AA=T|||;VT=SNP
4	177271726	rs7657742	G	T	100	PASS	AC=1662;AF=0.331869;AN=5008;NS=2504;DP=19539;EAS_AF=0.5317;AMR_AF=0.2305;AFR_AF=0.211;EUR_AF=0.2972;SAS_AF=0.3967;AA=T|||;VT=SNP
4	177271905	rs116698344	T	C	100	PASS	AC=824;AF=0.164537;AN=5008;NS=2504;DP=18539;EAS_AF=0.2966;AMR_AF=0.0865;AFR_AF=0.056;EUR_AF=0.1859;SAS_AF=0.2086;AA=T|||;VT=SNP
4	177271969	rs72641708	C	T	100	PASS	AC=488;AF=0.0974441;AN=5008;NS=2504;DP=17015;EAS_AF=0.2331;AMR_AF=0.085;AFR_AF=0.0272;EUR_AF=0.0398;SAS_AF=0.1207;AA=C|||;VT=SNP
4	177272004	rs7683662	A	T	100	PASS	AC=1570;AF=0.313498;AN=5008;NS=2504;DP=16557;EAS_AF=0.5317;AMR_AF=0.2233;AFR_AF=0.146;EUR_AF=0.2962;SAS_AF=0.3967;AA=A|||;VT=SNP
4	177272526	rs13142797	C	G	100	PASS	AC=1632;AF=0.325879;AN=5008;NS=2504;DP=19491;EAS_AF=0.5317;AMR_AF=0.2291;AFR_AF=0.1891;EUR_AF=0.2972;SAS_AF=0.3967;AA=G|||;VT=SNP
4	177272916	rs80252667	A	G	100	PASS	AC=825;AF=0.164736;AN=5008;NS=2504;DP=15985;EAS_AF=0.2966;AMR_AF=0.0865;AFR_AF=0.0567;EUR_AF=0.1859;SAS_AF=0.2086;AA=A|||;VT=SNP
4	177272957	rs2168032	A	G	100	PASS	AC=1663;AF=0.332069;AN=5008;NS=2504;DP=17380;EAS_AF=0.5317;AMR_AF=0.2305;AFR_AF=0.2118;EUR_AF=0.2972;SAS_AF=0.3967;AA=A|||;VT=SNP
4	177272995	rs75573385	C	A	100	PASS	AC=825;AF=0.164736;AN=5008;NS=2504;DP=17290;EAS_AF=0.2966;AMR_AF=0.0865;AFR_AF=0.0567;EUR_AF=0.1859;SAS_AF=0.2086;AA=C|||;VT=SNP
4	177274100	rs56382360	T	C	100	PASS	AC=824;AF=0.164537;AN=5008;NS=2504;DP=19193;EAS_AF=0.2966;AMR_AF=0.0865;AFR_AF=0.056;EUR_AF=0.1859;SAS_AF=0.2086;AA=T|||;VT=SNP
4	177274542	rs7660827	T	C	100	PASS	AC=2707;AF=0.540535;AN=5008;NS=2504;DP=17701;EAS_AF=0.5327;AMR_AF=0.3646;AFR_AF=0.8222;EUR_AF=0.4195;SAS_AF=0.4172;AA=C|||;VT=SNP
4	177274867	rs7656505	A	T	100	PASS	AC=2525;AF=0.504193;AN=5008;NS=2504;DP=16082;EAS_AF=0.5327;AMR_AF=0.353;AFR_AF=0.6906;EUR_AF=0.4195;SAS_AF=0.4172;AA=T|||;VT=SNP
4	177275198	rs7657249	A	G	100	PASS	AC=1570;AF=0.313498;AN=5008;NS=2504;DP=16897;EAS_AF=0.5317;AMR_AF=0.2233;AFR_AF=0.1467;EUR_AF=0.2962;SAS_AF=0.3957;AA=A|||;VT=SNP
4	177275599	rs7667671	T	C	100	PASS	AC=1661;AF=0.331669;AN=5008;NS=2504;DP=16448;EAS_AF=0.5317;AMR_AF=0.2305;AFR_AF=0.211;EUR_AF=0.2972;SAS_AF=0.3957;AA=C|||;VT=SNP
4	177275984	rs74507555	G	C	100	PASS	AC=823;AF=0.164337;AN=5008;NS=2504;DP=15077;EAS_AF=0.2966;AMR_AF=0.0865;AFR_AF=0.056;EUR_AF=0.1859;SAS_AF=0.2076;AA=G|||;VT=SNP
4	177276526	rs11941845	G	A	100	PASS	AC=2494;AF=0.498003;AN=5008;NS=2504;DP=15084;EAS_AF=0.5337;AMR_AF=0.3501;AFR_AF=0.6694;EUR_AF=0.4185;SAS_AF=0.4162;AA=A|||;VT=SNP
4	177276744	rs6848582	G	A	100	PASS	AC=3669;AF=0.732628;AN=5008;NS=2504;DP=15044;EAS_AF=0.7133;AMR_AF=0.4741;AFR_AF=0.9365;EUR_AF=0.6412;SAS_AF=0.7546;AA=A|||;VT=SNP
4	177277102	rs75441319	A	G	100	PASS	AC=611;AF=0.122005;AN=5008;NS=2504;DP=15435;EAS_AF=0.2946;AMR_AF=0.0677;AFR_AF=0.0098;EUR_AF=0.1133;SAS_AF=0.1431;AA=A|||;VT=SNP
4	177277425	rs71613795	G	T	100	PASS	AC=217;AF=0.0433307;AN=5008;NS=2504;DP=16496;EAS_AF=0.001;AMR_AF=0.0836;AFR_AF=0.0166;EUR_AF=0.1153;SAS_AF=0.0204;AA=G|||;VT=SNP
4	177277563	rs79844813	G	A	100	PASS	AC=50;AF=0.00998403;AN=5008;NS=2504;DP=16436;EAS_AF=0;AMR_AF=0.0115;AFR_AF=0.0015;EUR_AF=0.0348;SAS_AF=0.0051;AA=G|||;VT=SNP
4	177277867	rs34309946	A	T	100	PASS	AC=210;AF=0.0419329;AN=5008;NS=2504;DP=16322;EAS_AF=0.001;AMR_AF=0.0793;AFR_AF=0.0166;EUR_AF=0.1113;SAS_AF=0.0204;AA=A|||;VT=SNP
4	177278184	rs35967202	A	G	100	PASS	AC=217;AF=0.0433307;AN=5008;NS=2504;DP=17191;EAS_AF=0.001;AMR_AF=0.085;AFR_AF=0.0159;EUR_AF=0.1153;SAS_AF=0.0204;AA=A|||;VT=SNP
4	177278878	rs11133146	A	G	100	PASS	AC=2702;AF=0.539537;AN=5008;NS=2504;DP=17930;EAS_AF=0.5337;AMR_AF=0.3617;AFR_AF=0.823;EUR_AF=0.4145;SAS_AF=0.4172;AA=G|||;VT=SNP
4	177279141	rs79895714	A	G	100	PASS	AC=490;AF=0.0978435;AN=5008;NS=2504;DP=15651;EAS_AF=0.2341;AMR_AF=0.085;AFR_AF=0.028;EUR_AF=0.0398;SAS_AF=0.1207;AA=A|||;VT=SNP
4	177279309	rs11725097	A	C	100	PASS	AC=822;AF=0.164137;AN=5008;NS=2504;DP=16941;EAS_AF=0.2966;AMR_AF=0.0865;AFR_AF=0.056;EUR_AF=0.1859;SAS_AF=0.2065;AA=A|||;VT=SNP
4	177280028	rs13103064	G	C	100	PASS	AC=1630;AF=0.325479;AN=5008;NS=2504;DP=20916;EAS_AF=0.5327;AMR_AF=0.2291;AFR_AF=0.1884;EUR_AF=0.2972;SAS_AF=0.3947;AA=A|||;VT=SNP
4	177280496	rs62340891	C	T	100	PASS	AC=301;AF=0.0601038;AN=5008;NS=2504;DP=16927;EAS_AF=0.0635;AMR_AF=0.0663;AFR_AF=0.0053;EUR_AF=0.1471;SAS_AF=0.0368;AA=C|||;VT=SNP
4	177280998	rs6841702	C	T	100	PASS	AC=255;AF=0.0509185;AN=5008;NS=2504;DP=16443;EAS_AF=0.002;AMR_AF=0.0562;AFR_AF=0.0651;EUR_AF=0.0716;SAS_AF=0.0573;AA=C|||;VT=SNP
4	177281464	rs1026333	A	T	100	PASS	AC=1211;AF=0.241813;AN=5008;NS=2504;DP=20157;EAS_AF=0.369;AMR_AF=0.2983;AFR_AF=0.0598;EUR_AF=0.2644;SAS_AF=0.2935;AA=a|||;VT=SNP
4	177281574	rs17681796	G	A	100	PASS	AC=1211;AF=0.241813;AN=5008;NS=2504;DP=19052;EAS_AF=0.369;AMR_AF=0.2983;AFR_AF=0.0598;EUR_AF=0.2644;SAS_AF=0.2935;AA=g|||;VT=SNP
4	177281665	rs17062814	T	A	100	PASS	AC=910;AF=0.181709;AN=5008;NS=2504;DP=19914;EAS_AF=0.1796;AMR_AF=0.0893;AFR_AF=0.1104;EUR_AF=0.2058;SAS_AF=0.3211;AA=t|||;VT=SNP
4	177281671	rs34691352	T	C	100	PASS	AC=217;AF=0.0433307;AN=5008;NS=2504;DP=20000;EAS_AF=0.001;AMR_AF=0.0836;AFR_AF=0.0166;EUR_AF=0.1153;SAS_AF=0.0204;AA=t|||;VT=SNP
4	177281718	rs11133147	A	G	100	PASS	AC=2908;AF=0.580671;AN=5008;NS=2504;DP=20026;EAS_AF=0.6071;AMR_AF=0.5663;AFR_AF=0.6967;EUR_AF=0.498;SAS_AF=0.4918;AA=N|||;VT=SNP
4	177281720	rs11133148	A	G	100	PASS	AC=2501;AF=0.499401;AN=5008;NS=2504;DP=20076;EAS_AF=0.6062;AMR_AF=0.4669;AFR_AF=0.5454;EUR_AF=0.3817;SAS_AF=0.4714;AA=a|||;VT=SNP
4	177282178	rs35117198	A	G	100	PASS	AC=25;AF=0.00499201;AN=5008;NS=2504;DP=19994;EAS_AF=0.001;AMR_AF=0.0072;AFR_AF=0;EUR_AF=0.0169;SAS_AF=0.002;AA=A|||;VT=SNP
4	177282547	rs1377838	G	T	100	PASS	AC=2514;AF=0.501997;AN=5008;NS=2504;DP=12385;EAS_AF=0.5327;AMR_AF=0.3545;AFR_AF=0.6906;EUR_AF=0.4195;SAS_AF=0.4049;AA=T|||;VT=SNP
4	177282697	rs1377839	T	A	100	PASS	AC=2083;AF=0.415935;AN=5008;NS=2504;DP=11419;EAS_AF=0.6052;AMR_AF=0.4481;AFR_AF=0.2436;EUR_AF=0.3767;SAS_AF=0.4714;AA=A|||;VT=SNP
4	177282787	rs66524419	G	A	100	PASS	AC=1950;AF=0.389377;AN=5008;NS=2504;DP=11077;EAS_AF=0.6052;AMR_AF=0.4366;AFR_AF=0.1498;EUR_AF=0.3757;SAS_AF=0.4714;AA=G|||;VT=SNP
4	177282935	rs148212475	C	T	100	PASS	AC=71;AF=0.0141773;AN=5008;NS=2504;DP=11536;EAS_AF=0;AMR_AF=0.0072;AFR_AF=0.0008;EUR_AF=0.0368;SAS_AF=0.0286;AA=C|||;VT=SNP
4	177283245	rs13127237	C	T	100	PASS	AC=162;AF=0.0323482;AN=5008;NS=2504;DP=13642;EAS_AF=0.002;AMR_AF=0.0418;AFR_AF=0.0038;EUR_AF=0.0696;SAS_AF=0.0573;AA=C|||;VT=SNP
4	177283502	rs12502768	C	T	100	PASS	AC=69;AF=0.013778;AN=5008;NS=2504;DP=11047;EAS_AF=0;AMR_AF=0.0216;AFR_AF=0.0038;EUR_AF=0.0239;SAS_AF=0.0256;AA=C|||;VT=SNP
4	177283535	rs71613796	G	A	100	PASS	AC=216;AF=0.043131;AN=5008;NS=2504;DP=10903;EAS_AF=0.001;AMR_AF=0.0836;AFR_AF=0.0166;EUR_AF=0.1143;SAS_AF=0.0204;AA=G|||;VT=SNP
4	177283725	rs34614109	G	A	100	PASS	AC=217;AF=0.0433307;AN=5008;NS=2504;DP=16143;EAS_AF=0.002;AMR_AF=0.0836;AFR_AF=0.0166;EUR_AF=0.1143;SAS_AF=0.0204;AA=G|||;VT=SNP
4	177283987	rs55707815	A	C	100	PASS	AC=1193;AF=0.238219;AN=5008;NS=2504;DP=19765;EAS_AF=0.369;AMR_AF=0.2911;AFR_AF=0.059;EUR_AF=0.2535;SAS_AF=0.2924;AA=A|||;VT=SNP
4	177284376	rs72641709	G	C	100	PASS	AC=496;AF=0.0990415;AN=5008;NS=2504;DP=19504;EAS_AF=0.2341;AMR_AF=0.0865;AFR_AF=0.0234;EUR_AF=0.0507;SAS_AF=0.1207;AA=G|||;VT=SNP
4	177285027	rs13141274	C	T	100	PASS	AC=2284;AF=0.45607;AN=5008;NS=2504;DP=20465;EAS_AF=0.6062;AMR_AF=0.5288;AFR_AF=0.2549;EUR_AF=0.4911;SAS_AF=0.4857;AA=T|||;VT=SNP
4	177285112	rs7664053	C	G	100	PASS	AC=2837;AF=0.566494;AN=5008;NS=2504;DP=19969;EAS_AF=0.6062;AMR_AF=0.5591;AFR_AF=0.6513;EUR_AF=0.497;SAS_AF=0.4877;AA=G|||;VT=SNP
4	177285894	rs7694145	A	G	100	PASS	AC=1147;AF=0.229034;AN=5008;NS=2504;DP=19372;EAS_AF=0.003;AMR_AF=0.1816;AFR_AF=0.5658;EUR_AF=0.1928;SAS_AF=0.0777;AA=G|||;VT=SNP
4	177285975	rs72641710	G	A	100	PASS	AC=496;AF=0.0990415;AN=5008;NS=2504;DP=20422;EAS_AF=0.2341;AMR_AF=0.0865;AFR_AF=0.0234;EUR_AF=0.0507;SAS_AF=0.1207;AA=G|||;VT=SNP
4	177286050	rs72641711	C	T	100	PASS	AC=544;AF=0.108626;AN=5008;NS=2504;DP=21062;EAS_AF=0.2341;AMR_AF=0.0908;AFR_AF=0.0567;EUR_AF=0.0517;SAS_AF=0.1207;AA=C|||;VT=SNP
4	177286364	rs7671099	C	T	100	PASS	AC=852;AF=0.170128;AN=5008;NS=2504;DP=19107;EAS_AF=0.002;AMR_AF=0.0879;AFR_AF=0.4962;EUR_AF=0.0765;SAS_AF=0.0573;AA=C|||;VT=SNP
4	177286426	rs11536344	A	G	100	PASS	AC=1303;AF=0.260184;AN=5008;NS=2504;DP=18442;EAS_AF=0.369;AMR_AF=0.3069;AFR_AF=0.1346;EUR_AF=0.2565;SAS_AF=0.2883;AA=A|||;VT=SNP
4	177286573	rs1598100	A	G	100	PASS	AC=2775;AF=0.554113;AN=5008;NS=2504;DP=16611;EAS_AF=0.6012;AMR_AF=0.5605;AFR_AF=0.6074;EUR_AF=0.498;SAS_AF=0.4867;AA=A|||;VT=SNP
4	177286586	rs28797818	C	T	100	PASS	AC=825;AF=0.164736;AN=5008;NS=2504;DP=17040;EAS_AF=0.002;AMR_AF=0.085;AFR_AF=0.4781;EUR_AF=0.0755;SAS_AF=0.0573;AA=C|||;VT=SNP
4	177287006	rs116574824	T	C	100	PASS	AC=30;AF=0.00599042;AN=5008;NS=2504;DP=17134;EAS_AF=0;AMR_AF=0.0043;AFR_AF=0.0008;EUR_AF=0.0239;SAS_AF=0.002;AA=T|||;VT=SNP
4	177287725	rs72641712	G	A	100	PASS	AC=491;AF=0.0980431;AN=5008;NS=2504;DP=18682;EAS_AF=0.2331;AMR_AF=0.0879;AFR_AF=0.0204;EUR_AF=0.0507;SAS_AF=0.1196;AA=G|||;VT=SNP
4	177287827	rs9790804	T	C	100	PASS	AC=1312;AF=0.261981;AN=5008;NS=2504;DP=19667;EAS_AF=0.2946;AMR_AF=0.1902;AFR_AF=0.2791;EUR_AF=0.2922;SAS_AF=0.2249;AA=T|||;VT=SNP
4	177287938	rs148612064	G	T	100	PASS	AC=25;AF=0.00499201;AN=5008;NS=2504;DP=17638;EAS_AF=0;AMR_AF=0.0101;AFR_AF=0.0008;EUR_AF=0.0149;SAS_AF=0.002;AA=G|||;VT=SNP
4	177288207	rs6553947	T	C	100	PASS	AC=3603;AF=0.719449;AN=5008;NS=2504;DP=17166;EAS_AF=0.7113;AMR_AF=0.4539;AFR_AF=0.9334;EUR_AF=0.6252;SAS_AF=0.7239;AA=C|||;VT=SNP
4	177288415	rs34188066	A	G	100	PASS	AC=253;AF=0.0505192;AN=5008;NS=2504;DP=16805;EAS_AF=0.001;AMR_AF=0.0893;AFR_AF=0.0393;EUR_AF=0.1173;SAS_AF=0.0204;AA=A|||;VT=SNP
4	177288424	rs80145077	G	A	100	PASS	AC=998;AF=0.199281;AN=5008;NS=2504;DP=16582;EAS_AF=0.2937;AMR_AF=0.098;AFR_AF=0.1944;EUR_AF=0.1759;SAS_AF=0.2045;AA=G|||;VT=SNP
4	177288717	rs13127347	T	G	100	PASS	AC=555;AF=0.110823;AN=5008;NS=2504;DP=18013;EAS_AF=0.003;AMR_AF=0.1427;AFR_AF=0.1437;EUR_AF=0.1859;SAS_AF=0.0777;AA=T|||;VT=SNP
4	177288936	rs2333452	G	A	100	PASS	AC=1617;AF=0.322883;AN=5008;NS=2504;DP=17284;EAS_AF=0.2946;AMR_AF=0.245;AFR_AF=0.3858;EUR_AF=0.3618;SAS_AF=0.2822;AA=A|||;VT=SNP
4	177289211	rs11728486	G	C	100	PASS	AC=244;AF=0.048722;AN=5008;NS=2504;DP=20000;EAS_AF=0.001;AMR_AF=0.0865;AFR_AF=0.0348;EUR_AF=0.1163;SAS_AF=0.0204;AA=G|||;VT=SNP
4	177289779	rs73871992	G	A	100	PASS	AC=1074;AF=0.214457;AN=5008;NS=2504;DP=21110;EAS_AF=0.2927;AMR_AF=0.098;AFR_AF=0.2587;EUR_AF=0.169;SAS_AF=0.2035;AA=G|||;VT=SNP
4	177289800	rs72708351	A	G	100	PASS	AC=1429;AF=0.285343;AN=5008;NS=2504;DP=20599;EAS_AF=0.369;AMR_AF=0.304;AFR_AF=0.2398;EUR_AF=0.2475;SAS_AF=0.2863;AA=A|||;VT=SNP
4	177290028	rs7674652	G	A	100	PASS	AC=2674;AF=0.533946;AN=5008;NS=2504;DP=19355;EAS_AF=0.5317;AMR_AF=0.3631;AFR_AF=0.8177;EUR_AF=0.4225;SAS_AF=0.3885;AA=A|||;VT=SNP
4	177290105	rs13101604	G	C	100	PASS	AC=388;AF=0.077476;AN=5008;NS=2504;DP=20484;EAS_AF=0.002;AMR_AF=0.0576;AFR_AF=0.1694;EUR_AF=0.0656;SAS_AF=0.0573;AA=G|||;VT=SNP
4	177290840	rs115554593	C	T	100	PASS	AC=47;AF=0.00938498;AN=5008;NS=2504;DP=15309;EAS_AF=0;AMR_AF=0.0216;AFR_AF=0.0008;EUR_AF=0.0189;SAS_AF=0.0123;AA=C|||;VT=SNP
4	177290945	rs1454158	G	A	100	PASS	AC=1406;AF=0.280751;AN=5008;NS=2504;DP=15547;EAS_AF=0.3056;AMR_AF=0.2075;AFR_AF=0.3608;EUR_AF=0.2594;SAS_AF=0.2209;AA=G|||;VT=SNP
4	177291823	rs6828215	T	C	100	PASS	AC=2283;AF=0.455871;AN=5008;NS=2504;DP=18224;EAS_AF=0.3363;AMR_AF=0.3545;AFR_AF=0.5749;EUR_AF=0.5408;SAS_AF=0.4029;AA=C|||;VT=SNP
4	177291824	rs13143724	A	G	100	PASS	AC=279;AF=0.0557109;AN=5008;NS=2504;DP=18193;EAS_AF=0.001;AMR_AF=0.0879;AFR_AF=0.0401;EUR_AF=0.1431;SAS_AF=0.0204;AA=A|||;VT=SNP
4	177291960	rs13143944	A	G	100	PASS	AC=962;AF=0.192093;AN=5008;NS=2504;DP=18619;EAS_AF=0.0288;AMR_AF=0.1931;AFR_AF=0.2481;EUR_AF=0.3171;SAS_AF=0.1554;AA=A|||;VT=SNP
4	177292032	rs13144122	A	C	100	PASS	AC=962;AF=0.192093;AN=5008;NS=2504;DP=18055;EAS_AF=0.0288;AMR_AF=0.1931;AFR_AF=0.2481;EUR_AF=0.3171;SAS_AF=0.1554;AA=A|||;VT=SNP
4	177292081	rs10019430	G	C	100	PASS	AC=1085;AF=0.216653;AN=5008;NS=2504;DP=17680;EAS_AF=0.3026;AMR_AF=0.1153;AFR_AF=0.3192;EUR_AF=0.0905;SAS_AF=0.1912;AA=G|||;VT=SNP
4	177292933	rs72708353	G	A	100	PASS	AC=607;AF=0.121206;AN=5008;NS=2504;DP=15852;EAS_AF=0.1319;AMR_AF=0.2608;AFR_AF=0.0076;EUR_AF=0.165;SAS_AF=0.1196;AA=G|||;VT=SNP
4	177292991	rs72641713	G	A	100	PASS	AC=436;AF=0.0870607;AN=5008;NS=2504;DP=17241;EAS_AF=0.2262;AMR_AF=0.0735;AFR_AF=0.0166;EUR_AF=0.0408;SAS_AF=0.0961;AA=G|||;VT=SNP
4	177293161	rs10000843	C	T	100	PASS	AC=1673;AF=0.334065;AN=5008;NS=2504;DP=19710;EAS_AF=0.2808;AMR_AF=0.219;AFR_AF=0.4924;EUR_AF=0.2684;SAS_AF=0.3241;AA=T|||;VT=SNP
4	177293882	rs13130627	G	A	100	PASS	AC=2703;AF=0.539736;AN=5008;NS=2504;DP=17968;EAS_AF=0.3343;AMR_AF=0.438;AFR_AF=0.6815;EUR_AF=0.5905;SAS_AF=0.5798;AA=A|||;VT=SNP
4	177294157	rs6811118	G	A	100	PASS	AC=4062;AF=0.811102;AN=5008;NS=2504;DP=17114;EAS_AF=0.7421;AMR_AF=0.8055;AFR_AF=0.823;EUR_AF=0.8837;SAS_AF=0.7955;AA=A|||;VT=SNP
4	177294191	rs10004054	C	A	100	PASS	AC=1304;AF=0.260383;AN=5008;NS=2504;DP=17946;EAS_AF=0.0754;AMR_AF=0.1282;AFR_AF=0.6377;EUR_AF=0.1402;SAS_AF=0.1585;AA=A|||;VT=SNP
4	177294292	rs6811513	G	A	100	PASS	AC=2407;AF=0.480631;AN=5008;NS=2504;DP=18676;EAS_AF=0.3175;AMR_AF=0.4669;AFR_AF=0.674;EUR_AF=0.5179;SAS_AF=0.3589;AA=A|||;VT=SNP
4	177294407	rs2085061	T	G	100	PASS	AC=4532;AF=0.904952;AN=5008;NS=2504;DP=21089;EAS_AF=0.8244;AMR_AF=0.9611;AFR_AF=0.8835;EUR_AF=0.9573;SAS_AF=0.9233;AA=T|||;VT=SNP
4	177295768	rs72708360	C	G	100	PASS	AC=296;AF=0.0591054;AN=5008;NS=2504;DP=15344;EAS_AF=0;AMR_AF=0.0735;AFR_AF=0.0431;EUR_AF=0.1282;SAS_AF=0.0603;AA=C|||;VT=SNP
4	177295971	rs12644903	C	T	100	PASS	AC=102;AF=0.0203674;AN=5008;NS=2504;DP=16567;EAS_AF=0.0675;AMR_AF=0.0072;AFR_AF=0;EUR_AF=0.0189;SAS_AF=0.0102;AA=C|||;VT=SNP
4	177296127	rs12644953	C	T	100	PASS	AC=4052;AF=0.809105;AN=5008;NS=2504;DP=16177;EAS_AF=0.9196;AMR_AF=0.9063;AFR_AF=0.5507;EUR_AF=0.9185;SAS_AF=0.863;AA=T|||;VT=SNP
4	177296326	rs12648822	T	C	100	PASS	AC=102;AF=0.0203674;AN=5008;NS=2504;DP=20187;EAS_AF=0.0675;AMR_AF=0.0072;AFR_AF=0;EUR_AF=0.0189;SAS_AF=0.0102;AA=T|||;VT=SNP
4	177296833	rs9968491	A	T	100	PASS	AC=1881;AF=0.375599;AN=5008;NS=2504;DP=8031;EAS_AF=0.7857;AMR_AF=0.3847;AFR_AF=0.1112;EUR_AF=0.2326;SAS_AF=0.4509;AA=A|||;VT=SNP
4	177296975	rs11944672	T	G	100	PASS	AC=1488;AF=0.297125;AN=5008;NS=2504;DP=8213;EAS_AF=0.0942;AMR_AF=0.4323;AFR_AF=0.1475;EUR_AF=0.5517;SAS_AF=0.3507;AA=T|||;VT=SNP
4	177297268	rs9312600	T	A	100	PASS	AC=4559;AF=0.910343;AN=5008;NS=2504;DP=13138;EAS_AF=1;AMR_AF=0.9409;AFR_AF=0.7821;EUR_AF=0.9254;SAS_AF=0.954;AA=A|||;VT=SNP
4	177297399	rs72708362	A	C	100	PASS	AC=253;AF=0.0505192;AN=5008;NS=2504;DP=13805;EAS_AF=0;AMR_AF=0.0735;AFR_AF=0.0091;EUR_AF=0.1292;SAS_AF=0.0613;AA=A|||;VT=SNP
4	177297516	rs1454159	A	T	100	PASS	AC=1221;AF=0.24381;AN=5008;NS=2504;DP=13816;EAS_AF=0.0268;AMR_AF=0.4135;AFR_AF=0.0318;EUR_AF=0.5308;SAS_AF=0.3384;AA=A|||;VT=SNP
4	177297739	rs72708365	T	C	100	PASS	AC=272;AF=0.0543131;AN=5008;NS=2504;DP=13885;EAS_AF=0;AMR_AF=0.0735;AFR_AF=0.0265;EUR_AF=0.1252;SAS_AF=0.0613;AA=T|||;VT=SNP
4	177298150	rs7664743	T	G	100	PASS	AC=4287;AF=0.85603;AN=5008;NS=2504;DP=18762;EAS_AF=1;AMR_AF=0.8674;AFR_AF=0.7557;EUR_AF=0.8002;SAS_AF=0.8926;AA=T|||;VT=SNP
4	177298249	rs7682500	C	T	100	PASS	AC=4547;AF=0.907947;AN=5008;NS=2504;DP=19775;EAS_AF=1;AMR_AF=0.9395;AFR_AF=0.7746;EUR_AF=0.9245;SAS_AF=0.954;AA=T|||;VT=SNP
4	177298276	rs72708367	C	T	100	PASS	AC=248;AF=0.0495208;AN=5008;NS=2504;DP=19748;EAS_AF=0;AMR_AF=0.0735;AFR_AF=0.0091;EUR_AF=0.1243;SAS_AF=0.0613;AA=C|||;VT=SNP
4	177298579	rs17682169	G	A	100	PASS	AC=1183;AF=0.236222;AN=5008;NS=2504;DP=20494;EAS_AF=0.0268;AMR_AF=0.3948;AFR_AF=0.0303;EUR_AF=0.5149;SAS_AF=0.3313;AA=G|||;VT=SNP
4	177298664	rs72708368	C	G	100	PASS	AC=275;AF=0.0549121;AN=5008;NS=2504;DP=19768;EAS_AF=0.003;AMR_AF=0.0735;AFR_AF=0.0265;EUR_AF=0.1252;SAS_AF=0.0613;AA=C|||;VT=SNP
4	177299767	rs72708370	T	C	100	PASS	AC=276;AF=0.0551118;AN=5008;NS=2504;DP=17966;EAS_AF=0;AMR_AF=0.0749;AFR_AF=0.0265;EUR_AF=0.1282;SAS_AF=0.0613;AA=T|||;VT=SNP
4	177299770	rs10019847	T	G	100	PASS	AC=4695;AF=0.9375;AN=5008;NS=2504;DP=17967;EAS_AF=1;AMR_AF=0.951;AFR_AF=0.8797;EUR_AF=0.9254;SAS_AF=0.954;AA=G|||;VT=SNP
4	177299902	rs72708372	G	A	100	PASS	AC=250;AF=0.0499201;AN=5008;NS=2504;DP=15470;EAS_AF=0;AMR_AF=0.0461;AFR_AF=0.0741;EUR_AF=0.0746;SAS_AF=0.046;AA=G|||;VT=SNP
4	177299967	rs12646930	A	G	100	PASS	AC=4428;AF=0.884185;AN=5008;NS=2504;DP=14791;EAS_AF=1;AMR_AF=0.8775;AFR_AF=0.8593;EUR_AF=0.7972;SAS_AF=0.8926;AA=A|||;VT=SNP
4	177300193	rs17062826	A	G	100	PASS	AC=348;AF=0.0694888;AN=5008;NS=2504;DP=15482;EAS_AF=0.0823;AMR_AF=0.0144;AFR_AF=0.1203;EUR_AF=0.007;SAS_AF=0.091;AA=A|||;VT=SNP
4	177300305	rs72708373	G	T	100	PASS	AC=274;AF=0.0547125;AN=5008;NS=2504;DP=15135;EAS_AF=0;AMR_AF=0.072;AFR_AF=0.0265;EUR_AF=0.1282;SAS_AF=0.0613;AA=G|||;VT=SNP
4	177300997	rs66982171	T	C	100	PASS	AC=393;AF=0.0784744;AN=5008;NS=2504;DP=18577;EAS_AF=0.0823;AMR_AF=0.0144;AFR_AF=0.1263;EUR_AF=0.007;SAS_AF=0.1288;AA=T|||;VT=SNP
4	177301131	rs111932690	G	A	100	PASS	AC=66;AF=0.0131789;AN=5008;NS=2504;DP=18980;EAS_AF=0;AMR_AF=0.013;AFR_AF=0.0008;EUR_AF=0.0278;SAS_AF=0.0286;AA=G|||;VT=SNP
4	177301146	rs72708376	C	G	100	PASS	AC=266;AF=0.053115;AN=5008;NS=2504;DP=18816;EAS_AF=0;AMR_AF=0.0461;AFR_AF=0.0862;EUR_AF=0.0746;SAS_AF=0.046;AA=C|||;VT=SNP
4	177301526	rs4690693	G	T	100	PASS	AC=4698;AF=0.938099;AN=5008;NS=2504;DP=13886;EAS_AF=1;AMR_AF=0.9539;AFR_AF=0.8805;EUR_AF=0.9254;SAS_AF=0.954;AA=T|||;VT=SNP
4	177301940	rs72708377	A	T	100	PASS	AC=248;AF=0.0495208;AN=5008;NS=2504;DP=14402;EAS_AF=0;AMR_AF=0.072;AFR_AF=0.0098;EUR_AF=0.1252;SAS_AF=0.0603;AA=A|||;VT=SNP
4	177301945	rs11737414	G	C	100	PASS	AC=1451;AF=0.289736;AN=5008;NS=2504;DP=14699;EAS_AF=0.0536;AMR_AF=0.4352;AFR_AF=0.1467;EUR_AF=0.5567;SAS_AF=0.3487;AA=G|||;VT=SNP
4	177302488	rs55734007	G	A	100	PASS	AC=328;AF=0.0654952;AN=5008;NS=2504;DP=18351;EAS_AF=0.0506;AMR_AF=0.0317;AFR_AF=0.1104;EUR_AF=0.0467;SAS_AF=0.0634;AA=G|||;VT=SNP
4	177303073	rs1026334	C	T	100	PASS	AC=3695;AF=0.737819;AN=5008;NS=2504;DP=17083;EAS_AF=0.9038;AMR_AF=0.8242;AFR_AF=0.5598;EUR_AF=0.7396;SAS_AF=0.7444;AA=C|||;VT=SNP
4	177303882	rs72708383	C	T	100	PASS	AC=272;AF=0.0543131;AN=5008;NS=2504;DP=17509;EAS_AF=0;AMR_AF=0.072;AFR_AF=0.0287;EUR_AF=0.1262;SAS_AF=0.0583;AA=C|||;VT=SNP
4	177304010	rs17630990	C	A	100	PASS	AC=246;AF=0.0491214;AN=5008;NS=2504;DP=17956;EAS_AF=0;AMR_AF=0.072;AFR_AF=0.0091;EUR_AF=0.1262;SAS_AF=0.0583;AA=C|||;VT=SNP
4	177304226	rs35036061	A	G	100	PASS	AC=139;AF=0.0277556;AN=5008;NS=2504;DP=16236;EAS_AF=0.0129;AMR_AF=0.0187;AFR_AF=0.0015;EUR_AF=0.0487;SAS_AF=0.0634;AA=A|||;VT=SNP
4	177304659	rs75238316	G	T	100	PASS	AC=126;AF=0.0251597;AN=5008;NS=2504;DP=17977;EAS_AF=0;AMR_AF=0.0418;AFR_AF=0.0023;EUR_AF=0.0746;SAS_AF=0.0194;AA=G|||;VT=SNP
4	177305416	rs72708388	G	A	100	PASS	AC=275;AF=0.0549121;AN=5008;NS=2504;DP=15833;EAS_AF=0.001;AMR_AF=0.072;AFR_AF=0.0295;EUR_AF=0.1272;SAS_AF=0.0583;AA=A|||;VT=SNP
4	177305706	rs71613798	C	G	100	PASS	AC=143;AF=0.0285543;AN=5008;NS=2504;DP=17064;EAS_AF=0.0129;AMR_AF=0.0187;AFR_AF=0.0061;EUR_AF=0.0467;SAS_AF=0.0634;AA=C|||;VT=SNP
4	177305829	rs56209445	G	T	100	PASS	AC=246;AF=0.0491214;AN=5008;NS=2504;DP=14483;EAS_AF=0;AMR_AF=0.072;AFR_AF=0.0091;EUR_AF=0.1262;SAS_AF=0.0583;AA=G|||;VT=SNP
4	177306211	rs112611331	C	T	100	PASS	AC=259;AF=0.0517173;AN=5008;NS=2504;DP=16986;EAS_AF=0;AMR_AF=0.0447;AFR_AF=0.0794;EUR_AF=0.0765;SAS_AF=0.047;AA=C|||;VT=SNP
4	177306266	rs77872253	G	A	100	PASS	AC=224;AF=0.0447284;AN=5008;NS=2504;DP=16764;EAS_AF=0;AMR_AF=0.0403;AFR_AF=0.0552;EUR_AF=0.0765;SAS_AF=0.047;AA=G|||;VT=SNP
4	177306513	rs151169944	C	T	100	PASS	AC=21;AF=0.00419329;AN=5008;NS=2504;DP=18221;EAS_AF=0;AMR_AF=0.0043;AFR_AF=0.0008;EUR_AF=0.0129;SAS_AF=0.0041;AA=C|||;VT=SNP
4	177307382	rs35130862	A	G	100	PASS	AC=136;AF=0.0271565;AN=5008;NS=2504;DP=20216;EAS_AF=0.0129;AMR_AF=0.0187;AFR_AF=0.0015;EUR_AF=0.0457;SAS_AF=0.0634;AA=A|||;VT=SNP
4	177307459	rs11932699	T	C	100	PASS	AC=504;AF=0.100639;AN=5008;NS=2504;DP=21765;EAS_AF=0;AMR_AF=0.0562;AFR_AF=0.2579;EUR_AF=0.0775;SAS_AF=0.047;AA=T|||;VT=SNP
4	177308509	rs113645188	A	G	100	PASS	AC=402;AF=0.0802716;AN=5008;NS=2504;DP=15599;EAS_AF=0;AMR_AF=0.1138;AFR_AF=0.0318;EUR_AF=0.2038;SAS_AF=0.0777;AA=a|||;VT=SNP
4	177308667	rs6553951	A	G	100	PASS	AC=3692;AF=0.73722;AN=5008;NS=2504;DP=18165;EAS_AF=0.9038;AMR_AF=0.8256;AFR_AF=0.5552;EUR_AF=0.7396;SAS_AF=0.7464;AA=a|||;VT=SNP
4	177308851	rs6553952	T	C	100	PASS	AC=3538;AF=0.70647;AN=5008;NS=2504;DP=17119;EAS_AF=0.9048;AMR_AF=0.817;AFR_AF=0.4433;EUR_AF=0.7376;SAS_AF=0.7474;AA=t|||;VT=SNP
4	177308956	rs13139292	A	G	100	PASS	AC=143;AF=0.0285543;AN=5008;NS=2504;DP=19008;EAS_AF=0.0139;AMR_AF=0.0187;AFR_AF=0.0061;EUR_AF=0.0457;SAS_AF=0.0634;AA=a|||;VT=SNP
4	177309738	rs11133150	C	T	100	PASS	AC=4196;AF=0.837859;AN=5008;NS=2504;DP=13112;EAS_AF=0.9177;AMR_AF=0.8602;AFR_AF=0.8048;EUR_AF=0.7873;SAS_AF=0.8364;AA=c|||;VT=SNP
4	177310127	rs35406225	C	T	100	PASS	AC=143;AF=0.0285543;AN=5008;NS=2504;DP=14382;EAS_AF=0.0139;AMR_AF=0.0187;AFR_AF=0.0061;EUR_AF=0.0457;SAS_AF=0.0634;AA=c|||;VT=SNP
4	177310224	rs72708391	G	A	100	PASS	AC=490;AF=0.0978435;AN=5008;NS=2504;DP=15358;EAS_AF=0;AMR_AF=0.0562;AFR_AF=0.2474;EUR_AF=0.0775;SAS_AF=0.047;AA=g|||;VT=SNP
4	177310438	rs7674659	T	A	100	PASS	AC=2021;AF=0.403554;AN=5008;NS=2504;DP=18634;EAS_AF=0.8363;AMR_AF=0.3934;AFR_AF=0.2405;EUR_AF=0.1948;SAS_AF=0.3998;AA=t|||;VT=SNP
4	177310481	rs17631173	G	A	100	PASS	AC=404;AF=0.0806709;AN=5008;NS=2504;DP=18180;EAS_AF=0;AMR_AF=0.1153;AFR_AF=0.0325;EUR_AF=0.2038;SAS_AF=0.0777;AA=g|||;VT=SNP
4	177310599	rs34576713	T	C	100	PASS	AC=144;AF=0.028754;AN=5008;NS=2504;DP=17111;EAS_AF=0.0139;AMR_AF=0.0187;AFR_AF=0.0068;EUR_AF=0.0457;SAS_AF=0.0634;AA=t|||;VT=SNP
4	177310988	rs62340927	G	C	100	PASS	AC=27;AF=0.00539137;AN=5008;NS=2504;DP=12518;EAS_AF=0;AMR_AF=0.0101;AFR_AF=0.0008;EUR_AF=0.0129;SAS_AF=0.0061;AA=g|||;VT=SNP
4	177311045	rs7697854	C	T	100	PASS	AC=486;AF=0.0970447;AN=5008;NS=2504;DP=13988;EAS_AF=0;AMR_AF=0.0562;AFR_AF=0.2443;EUR_AF=0.0775;SAS_AF=0.047;AA=c|||;VT=SNP
4	177311703	rs7686390	T	A	100	PASS	AC=3527;AF=0.704273;AN=5008;NS=2504;DP=15989;EAS_AF=0.9087;AMR_AF=0.8156;AFR_AF=0.4357;EUR_AF=0.7376;SAS_AF=0.7434;AA=t|||;VT=SNP
4	177312517	rs7687577	A	T	100	PASS	AC=1932;AF=0.385783;AN=5008;NS=2504;DP=19310;EAS_AF=0.0605;AMR_AF=0.5245;AFR_AF=0.236;EUR_AF=0.7306;SAS_AF=0.4703;AA=t|||;VT=SNP
4	177313725	rs6553954	G	A	100	PASS	AC=2471;AF=0.493411;AN=5008;NS=2504;DP=16233;EAS_AF=0.3621;AMR_AF=0.5288;AFR_AF=0.2844;EUR_AF=0.7455;SAS_AF=0.6268;AA=t|||;VT=SNP
4	177314205	rs6827175	G	C	100	PASS	AC=2930;AF=0.585064;AN=5008;NS=2504;DP=18006;EAS_AF=0.3938;AMR_AF=0.5836;AFR_AF=0.5197;EUR_AF=0.7833;SAS_AF=0.6677;AA=C|||;VT=SNP
4	177314640	rs55743619	T	C	100	PASS	AC=393;AF=0.0784744;AN=5008;NS=2504;DP=18096;EAS_AF=0.0952;AMR_AF=0.0144;AFR_AF=0.0923;EUR_AF=0.0089;SAS_AF=0.1595;AA=C|||;VT=SNP
4	177314797	rs4690696	C	T	100	PASS	AC=1850;AF=0.369409;AN=5008;NS=2504;DP=18750;EAS_AF=0.2589;AMR_AF=0.4813;AFR_AF=0.1528;EUR_AF=0.6272;SAS_AF=0.4315;AA=C|||;VT=SNP
4	177314983	rs116697349	C	T	100	PASS	AC=16;AF=0.00319489;AN=5008;NS=2504;DP=15652;EAS_AF=0;AMR_AF=0.0043;AFR_AF=0;EUR_AF=0.0129;SAS_AF=0;AA=C|||;VT=SNP
4	177315089	rs4690697	G	C	100	PASS	AC=3303;AF=0.659545;AN=5008;NS=2504;DP=17109;EAS_AF=0.3978;AMR_AF=0.6542;AFR_AF=0.6263;EUR_AF=0.9095;SAS_AF=0.7209;AA=C|||;VT=SNP
4	177315965	rs6823427	T	C	100	PASS	AC=3216;AF=0.642173;AN=5008;NS=2504;DP=17372;EAS_AF=0.4464;AMR_AF=0.6484;AFR_AF=0.5257;EUR_AF=0.9105;SAS_AF=0.7209;AA=C|||;VT=SNP
4	177316214	rs6842413	C	T	100	PASS	AC=2945;AF=0.588059;AN=5008;NS=2504;DP=17824;EAS_AF=0.4444;AMR_AF=0.5908;AFR_AF=0.4493;EUR_AF=0.827;SAS_AF=0.6759;AA=T|||;VT=SNP
4	177316531	rs6847843	C	T	100	PASS	AC=2317;AF=0.46266;AN=5008;NS=2504;DP=18900;EAS_AF=0.3105;AMR_AF=0.5115;AFR_AF=0.3306;EUR_AF=0.7068;SAS_AF=0.5123;AA=C|||;VT=SNP
4	177317042	rs10866383	T	C	100	PASS	AC=2931;AF=0.585264;AN=5008;NS=2504;DP=15974;EAS_AF=0.4464;AMR_AF=0.5922;AFR_AF=0.4493;EUR_AF=0.828;SAS_AF=0.6575;AA=C|||;VT=SNP
4	177317109	rs72708398	C	T	100	PASS	AC=270;AF=0.0539137;AN=5008;NS=2504;DP=17665;EAS_AF=0.0308;AMR_AF=0.0634;AFR_AF=0.0333;EUR_AF=0.1123;SAS_AF=0.0389;AA=C|||;VT=SNP
4	177317437	rs114366327	C	G	100	PASS	AC=70;AF=0.0139776;AN=5008;NS=2504;DP=16992;EAS_AF=0;AMR_AF=0.0144;AFR_AF=0.0015;EUR_AF=0.0308;SAS_AF=0.0276;AA=C|||;VT=SNP
4	177317472	rs145385795	C	T	100	PASS	AC=70;AF=0.0139776;AN=5008;NS=2504;DP=16359;EAS_AF=0;AMR_AF=0.0144;AFR_AF=0.0015;EUR_AF=0.0308;SAS_AF=0.0276;AA=C|||;VT=SNP
4	177317869	rs6855302	C	T	100	PASS	AC=2885;AF=0.576078;AN=5008;NS=2504;DP=18134;EAS_AF=0.4454;AMR_AF=0.5922;AFR_AF=0.4175;EUR_AF=0.827;SAS_AF=0.6554;AA=T|||;VT=SNP
4	177318120	rs4450875	A	C	100	PASS	AC=2593;AF=0.517772;AN=5008;NS=2504;DP=14484;EAS_AF=0.4157;AMR_AF=0.5259;AFR_AF=0.3661;EUR_AF=0.7147;SAS_AF=0.6196;AA=C|||;VT=SNP
4	177318266	rs116792968	G	A	100	PASS	AC=311;AF=0.0621006;AN=5008;NS=2504;DP=16890;EAS_AF=0;AMR_AF=0.1787;AFR_AF=0.0174;EUR_AF=0.0895;SAS_AF=0.0757;AA=g|||;VT=SNP
4	177318276	rs1902434	A	C	100	PASS	AC=2586;AF=0.516374;AN=5008;NS=2504;DP=17135;EAS_AF=0.4157;AMR_AF=0.5259;AFR_AF=0.3616;EUR_AF=0.7147;SAS_AF=0.6186;AA=c|||;VT=SNP
4	177318641	rs1902435	C	A	100	PASS	AC=2355;AF=0.470248;AN=5008;NS=2504;DP=17911;EAS_AF=0.3115;AMR_AF=0.513;AFR_AF=0.3563;EUR_AF=0.7087;SAS_AF=0.5123;AA=A|||;VT=SNP
4	177318936	rs7697866	T	C	100	PASS	AC=2538;AF=0.506789;AN=5008;NS=2504;DP=17932;EAS_AF=0.4167;AMR_AF=0.5245;AFR_AF=0.3253;EUR_AF=0.7137;SAS_AF=0.6196;AA=T|||;VT=SNP
4	177320032	rs6831662	G	A	100	PASS	AC=1818;AF=0.363019;AN=5008;NS=2504;DP=17333;EAS_AF=0.3006;AMR_AF=0.3963;AFR_AF=0.3147;EUR_AF=0.6968;SAS_AF=0.1258;AA=G|||;VT=SNP
4	177320228	rs2100438	C	A	100	PASS	AC=1855;AF=0.370407;AN=5008;NS=2504;DP=18621;EAS_AF=0.252;AMR_AF=0.4971;AFR_AF=0.0446;EUR_AF=0.7018;SAS_AF=0.502;AA=C|||;VT=SNP
4	177320254	rs2085059	C	T	100	PASS	AC=1835;AF=0.366414;AN=5008;NS=2504;DP=19254;EAS_AF=0.252;AMR_AF=0.4942;AFR_AF=0.0318;EUR_AF=0.7008;SAS_AF=0.502;AA=C|||;VT=SNP
4	177320400	rs75739227	C	T	100	PASS	AC=75;AF=0.014976;AN=5008;NS=2504;DP=19361;EAS_AF=0.006;AMR_AF=0.0216;AFR_AF=0.003;EUR_AF=0.0249;SAS_AF=0.0256;AA=c|||;VT=SNP
4	177320443	rs2085060	C	T	100	PASS	AC=2386;AF=0.476438;AN=5008;NS=2504;DP=20224;EAS_AF=0.3115;AMR_AF=0.5202;AFR_AF=0.3752;EUR_AF=0.7087;SAS_AF=0.5133;AA=T|||;VT=SNP
4	177320754	rs13141600	T	C	100	PASS	AC=1835;AF=0.366414;AN=5008;NS=2504;DP=20261;EAS_AF=0.252;AMR_AF=0.4942;AFR_AF=0.0318;EUR_AF=0.7008;SAS_AF=0.502;AA=t|||;VT=SNP
4	177321034	rs6821642	T	C	100	PASS	AC=2313;AF=0.461861;AN=5008;NS=2504;DP=20401;EAS_AF=0.3115;AMR_AF=0.5159;AFR_AF=0.3245;EUR_AF=0.7068;SAS_AF=0.5123;AA=T|||;VT=SNP
4	177321393	rs1598099	G	A	100	PASS	AC=2309;AF=0.461062;AN=5008;NS=2504;DP=18844;EAS_AF=0.3115;AMR_AF=0.5159;AFR_AF=0.3215;EUR_AF=0.7068;SAS_AF=0.5123;AA=G|||;VT=SNP
4	177321715	rs143509721	G	A	100	PASS	AC=59;AF=0.0117812;AN=5008;NS=2504;DP=18791;EAS_AF=0;AMR_AF=0.0159;AFR_AF=0;EUR_AF=0.0268;SAS_AF=0.0215;AA=G|||;VT=SNP
4	177322096	rs12647397	G	A	100	PASS	AC=1834;AF=0.366214;AN=5008;NS=2504;DP=19129;EAS_AF=0.252;AMR_AF=0.4957;AFR_AF=0.0318;EUR_AF=0.6998;SAS_AF=0.501;AA=G|||;VT=SNP
4	177322344	rs140656644	T	C	100	PASS	AC=71;AF=0.0141773;AN=5008;NS=2504;DP=16565;EAS_AF=0;AMR_AF=0.0144;AFR_AF=0.0015;EUR_AF=0.0318;SAS_AF=0.0276;AA=T|||;VT=SNP
4	177322440	rs142867768	A	G	100	PASS	AC=72;AF=0.014377;AN=5008;NS=2504;DP=16279;EAS_AF=0;AMR_AF=0.0144;AFR_AF=0.0015;EUR_AF=0.0318;SAS_AF=0.0286;AA=A|||;VT=SNP
4	177322953	rs79710182	G	T	100	PASS	AC=76;AF=0.0151757;AN=5008;NS=2504;DP=17199;EAS_AF=0;AMR_AF=0.0144;AFR_AF=0.0053;EUR_AF=0.0318;SAS_AF=0.0276;AA=G|||;VT=SNP
4	177323700	rs72710008	A	G	100	PASS	AC=357;AF=0.0712859;AN=5008;NS=2504;DP=13732;EAS_AF=0.0308;AMR_AF=0.0965;AFR_AF=0.0303;EUR_AF=0.164;SAS_AF=0.0552;AA=A|||;VT=SNP
4	177323981	rs61145596	C	T	100	PASS	AC=823;AF=0.164337;AN=5008;NS=2504;DP=18942;EAS_AF=0.3095;AMR_AF=0.2017;AFR_AF=0.1104;EUR_AF=0.0795;SAS_AF=0.1483;AA=C|||;VT=SNP
4	177324157	rs60574277	C	T	100	PASS	AC=1619;AF=0.323283;AN=5008;NS=2504;DP=19106;EAS_AF=0.5536;AMR_AF=0.3401;AFR_AF=0.3343;EUR_AF=0.0905;SAS_AF=0.2986;AA=C|||;VT=SNP
4	177324650	rs10018184	A	C	100	PASS	AC=3215;AF=0.641973;AN=5008;NS=2504;DP=16764;EAS_AF=0.4464;AMR_AF=0.6398;AFR_AF=0.5908;EUR_AF=0.8757;SAS_AF=0.6738;AA=C|||;VT=SNP
4	177325006	rs72710010	G	T	100	PASS	AC=262;AF=0.0523163;AN=5008;NS=2504;DP=18762;EAS_AF=0.0308;AMR_AF=0.0634;AFR_AF=0.0272;EUR_AF=0.1123;SAS_AF=0.0389;AA=G|||;VT=SNP
4	177325910	rs75613073	C	G	100	PASS	AC=67;AF=0.0133786;AN=5008;NS=2504;DP=17304;EAS_AF=0;AMR_AF=0.0216;AFR_AF=0.0023;EUR_AF=0.0249;SAS_AF=0.0245;AA=C|||;VT=SNP
4	177325951	rs1454156	C	G	100	PASS	AC=1832;AF=0.365815;AN=5008;NS=2504;DP=17617;EAS_AF=0.252;AMR_AF=0.4942;AFR_AF=0.0318;EUR_AF=0.6988;SAS_AF=0.501;AA=C|||;VT=SNP
4	177326232	rs13145359	G	T	100	PASS	AC=1884;AF=0.376198;AN=5008;NS=2504;DP=18161;EAS_AF=0.252;AMR_AF=0.4942;AFR_AF=0.0703;EUR_AF=0.6998;SAS_AF=0.501;AA=G|||;VT=SNP
4	177326464	rs79070592	A	G	100	PASS	AC=96;AF=0.0191693;AN=5008;NS=2504;DP=15789;EAS_AF=0;AMR_AF=0.0274;AFR_AF=0.0015;EUR_AF=0.0696;SAS_AF=0.0051;AA=A|||;VT=SNP
4	177326780	rs72710012	C	T	100	PASS	AC=350;AF=0.0698882;AN=5008;NS=2504;DP=14875;EAS_AF=0.0298;AMR_AF=0.0965;AFR_AF=0.0303;EUR_AF=0.16;SAS_AF=0.0532;AA=C|||;VT=SNP
4	177327013	rs191687423	T	C	100	PASS	AC=42;AF=0.00838658;AN=5008;NS=2504;DP=17317;EAS_AF=0;AMR_AF=0.0187;AFR_AF=0.0008;EUR_AF=0.0258;SAS_AF=0.002;AA=T|||;VT=SNP
4	177328296	rs2123861	T	C	100	PASS	AC=3029;AF=0.604832;AN=5008;NS=2504;DP=19299;EAS_AF=0.4474;AMR_AF=0.6009;AFR_AF=0.5204;EUR_AF=0.8241;SAS_AF=0.6585;AA=C|||;VT=SNP
4	177328385	rs2123862	G	T	100	PASS	AC=3027;AF=0.604433;AN=5008;NS=2504;DP=19982;EAS_AF=0.4474;AMR_AF=0.6009;AFR_AF=0.5204;EUR_AF=0.8241;SAS_AF=0.6564;AA=T|||;VT=SNP
4	177328770	rs11133151	G	C	100	PASS	AC=3122;AF=0.623403;AN=5008;NS=2504;DP=20880;EAS_AF=0.4474;AMR_AF=0.6167;AFR_AF=0.5378;EUR_AF=0.8569;SAS_AF=0.6851;AA=C|||;VT=SNP
4	177329795	rs72710015	G	C	100	PASS	AC=185;AF=0.0369409;AN=5008;NS=2504;DP=16834;EAS_AF=0.0268;AMR_AF=0.0389;AFR_AF=0.0083;EUR_AF=0.0885;SAS_AF=0.0317;AA=G|||;VT=SNP
4	177329861	rs72710016	C	T	100	PASS	AC=262;AF=0.0523163;AN=5008;NS=2504;DP=16598;EAS_AF=0.0308;AMR_AF=0.0634;AFR_AF=0.0272;EUR_AF=0.1123;SAS_AF=0.0389;AA=C|||;VT=SNP
4	177330096	rs80306377	T	C	100	PASS	AC=71;AF=0.0141773;AN=5008;NS=2504;DP=16621;EAS_AF=0;AMR_AF=0.0144;AFR_AF=0.0015;EUR_AF=0.0318;SAS_AF=0.0276;AA=T|||;VT=SNP
4	177331647	rs7672652	C	G	100	PASS	AC=3677;AF=0.734225;AN=5008;NS=2504;DP=17467;EAS_AF=0.6905;AMR_AF=0.7522;AFR_AF=0.5832;EUR_AF=0.8827;SAS_AF=0.818;AA=C|||;VT=SNP
4	177332009	rs13151600	C	G	100	PASS	AC=1831;AF=0.365615;AN=5008;NS=2504;DP=20422;EAS_AF=0.254;AMR_AF=0.4957;AFR_AF=0.0318;EUR_AF=0.6968;SAS_AF=0.499;AA=C|||;VT=SNP
4	177332097	rs72710018	C	T	100	PASS	AC=270;AF=0.0539137;AN=5008;NS=2504;DP=20510;EAS_AF=0.0308;AMR_AF=0.0648;AFR_AF=0.0325;EUR_AF=0.1123;SAS_AF=0.0389;AA=C|||;VT=SNP
4	177332193	rs6812786	T	C	100	PASS	AC=1105;AF=0.220647;AN=5008;NS=2504;DP=20212;EAS_AF=0.3502;AMR_AF=0.1715;AFR_AF=0.2269;EUR_AF=0.0686;SAS_AF=0.2699;AA=T|||;VT=SNP
4	177332201	rs6829504	G	C	100	PASS	AC=1122;AF=0.224042;AN=5008;NS=2504;DP=19733;EAS_AF=0.3502;AMR_AF=0.1715;AFR_AF=0.2398;EUR_AF=0.0686;SAS_AF=0.2699;AA=C|||;VT=SNP
4	177332241	rs11943356	A	G	100	PASS	AC=1886;AF=0.376597;AN=5008;NS=2504;DP=18411;EAS_AF=0.256;AMR_AF=0.4942;AFR_AF=0.0703;EUR_AF=0.6958;SAS_AF=0.5031;AA=A|||;VT=SNP
4	177332713	rs13105193	G	A	100	PASS	AC=1844;AF=0.368211;AN=5008;NS=2504;DP=15176;EAS_AF=0.2579;AMR_AF=0.5;AFR_AF=0.0325;EUR_AF=0.6968;SAS_AF=0.5041;AA=G|||;VT=SNP
4	177333079	rs116268437	G	A	100	PASS	AC=54;AF=0.0107827;AN=5008;NS=2504;DP=17985;EAS_AF=0;AMR_AF=0.0231;AFR_AF=0.0015;EUR_AF=0.0288;SAS_AF=0.0072;AA=G|||;VT=SNP
4	177333685	rs17156	C	G	100	PASS	AC=3679;AF=0.734625;AN=5008;NS=2504;DP=21421;EAS_AF=0.6716;AMR_AF=0.7565;AFR_AF=0.5976;EUR_AF=0.8827;SAS_AF=0.817;AA=G|||;VT=SNP
4	177333883	rs79034890	C	T	100	PASS	AC=608;AF=0.121406;AN=5008;NS=2504;DP=22002;EAS_AF=0.2222;AMR_AF=0.1542;AFR_AF=0.0477;EUR_AF=0.0596;SAS_AF=0.1575;AA=C|||;VT=SNP
4	177334089	rs115334892	G	T	100	PASS	AC=71;AF=0.0141773;AN=5008;NS=2504;DP=24299;EAS_AF=0.004;AMR_AF=0.0231;AFR_AF=0.0174;EUR_AF=0.0239;SAS_AF=0.0041;AA=G|||;VT=SNP
4	177334232	rs72710020	G	A	100	PASS	AC=909;AF=0.18151;AN=5008;NS=2504;DP=22939;EAS_AF=0.3254;AMR_AF=0.1671;AFR_AF=0.1036;EUR_AF=0.0656;SAS_AF=0.2679;AA=G|||;VT=SNP
4	177334356	rs72710021	G	A	100	PASS	AC=908;AF=0.18131;AN=5008;NS=2504;DP=20332;EAS_AF=0.3254;AMR_AF=0.1671;AFR_AF=0.1036;EUR_AF=0.0656;SAS_AF=0.2669;AA=A|||;VT=SNP
4	177334420	rs72710022	C	A	100	PASS	AC=908;AF=0.18131;AN=5008;NS=2504;DP=21720;EAS_AF=0.3254;AMR_AF=0.1671;AFR_AF=0.1036;EUR_AF=0.0656;SAS_AF=0.2669;AA=C|||;VT=SNP
4	177334443	rs72710023	T	G	100	PASS	AC=909;AF=0.18151;AN=5008;NS=2504;DP=21830;EAS_AF=0.3254;AMR_AF=0.1671;AFR_AF=0.1044;EUR_AF=0.0656;SAS_AF=0.2669;AA=G|||;VT=SNP
4	177334776	rs61599328	C	T	100	PASS	AC=909;AF=0.18151;AN=5008;NS=2504;DP=19980;EAS_AF=0.3254;AMR_AF=0.1671;AFR_AF=0.1036;EUR_AF=0.0666;SAS_AF=0.2669;AA=C|||;VT=SNP
4	177334809	rs12233840	C	T	100	PASS	AC=909;AF=0.18151;AN=5008;NS=2504;DP=20415;EAS_AF=0.3254;AMR_AF=0.1671;AFR_AF=0.1036;EUR_AF=0.0666;SAS_AF=0.2669;AA=T|||;VT=SNP
4	177334892	rs6832586	T	C	100	PASS	AC=3889;AF=0.776558;AN=5008;NS=2504;DP=22003;EAS_AF=0.6736;AMR_AF=0.7795;AFR_AF=0.6944;EUR_AF=0.9155;SAS_AF=0.8487;AA=C|||;VT=SNP
4	177335040	rs12233906	A	G	100	PASS	AC=1105;AF=0.220647;AN=5008;NS=2504;DP=17694;EAS_AF=0.3244;AMR_AF=0.1758;AFR_AF=0.2466;EUR_AF=0.0686;SAS_AF=0.2669;AA=A|||;VT=SNP
4	177335427	rs140812415	G	C	100	PASS	AC=72;AF=0.014377;AN=5008;NS=2504;DP=15932;EAS_AF=0.004;AMR_AF=0.0245;AFR_AF=0.0174;EUR_AF=0.0239;SAS_AF=0.0041;AA=G|||;VT=SNP
4	177335573	rs61173613	G	A	100	PASS	AC=908;AF=0.18131;AN=5008;NS=2504;DP=17142;EAS_AF=0.3254;AMR_AF=0.1671;AFR_AF=0.1036;EUR_AF=0.0656;SAS_AF=0.2669;AA=A|||;VT=SNP
4	177335720	rs6833854	A	G	100	PASS	AC=242;AF=0.0483227;AN=5008;NS=2504;DP=16723;EAS_AF=0;AMR_AF=0.0173;AFR_AF=0.1422;EUR_AF=0.0308;SAS_AF=0.0112;AA=A|||;VT=SNP
4	177336067	rs6553957	A	G	100	PASS	AC=3796;AF=0.757987;AN=5008;NS=2504;DP=15377;EAS_AF=0.6736;AMR_AF=0.7752;AFR_AF=0.6271;EUR_AF=0.9145;SAS_AF=0.8487;AA=G|||;VT=SNP
4	177336286	rs6553958	C	T	100	PASS	AC=3794;AF=0.757588;AN=5008;NS=2504;DP=15073;EAS_AF=0.6726;AMR_AF=0.7752;AFR_AF=0.6271;EUR_AF=0.9135;SAS_AF=0.8487;AA=T|||;VT=SNP
4	177336627	rs76032479	C	T	100	PASS	AC=67;AF=0.0133786;AN=5008;NS=2504;DP=16274;EAS_AF=0;AMR_AF=0.0144;AFR_AF=0.0015;EUR_AF=0.0318;SAS_AF=0.0235;AA=C|||;VT=SNP
4	177336714	rs12510933	C	T	100	PASS	AC=21;AF=0.00419329;AN=5008;NS=2504;DP=18562;EAS_AF=0;AMR_AF=0.0058;AFR_AF=0.0008;EUR_AF=0.0149;SAS_AF=0.001;AA=C|||;VT=SNP
4	177336947	rs11726711	G	A	100	PASS	AC=1855;AF=0.370407;AN=5008;NS=2504;DP=17951;EAS_AF=0.2569;AMR_AF=0.5029;AFR_AF=0.0386;EUR_AF=0.6958;SAS_AF=0.5072;AA=G|||;VT=SNP
4	177337800	rs12331128	A	C	100	PASS	AC=1106;AF=0.220847;AN=5008;NS=2504;DP=16934;EAS_AF=0.3254;AMR_AF=0.1744;AFR_AF=0.2458;EUR_AF=0.0686;SAS_AF=0.2689;AA=a|||;VT=SNP
4	177338066	rs189028404	G	T	100	PASS	AC=36;AF=0.0071885;AN=5008;NS=2504;DP=19063;EAS_AF=0;AMR_AF=0.0014;AFR_AF=0.0008;EUR_AF=0.0139;SAS_AF=0.0204;AA=g|||;VT=SNP
4	177338175	rs4690436	C	T	100	PASS	AC=1894;AF=0.378195;AN=5008;NS=2504;DP=16120;EAS_AF=0.253;AMR_AF=0.5014;AFR_AF=0.0726;EUR_AF=0.6948;SAS_AF=0.5072;AA=t|||;VT=SNP
4	177338255	rs112881761	A	C	100	PASS	AC=542;AF=0.108227;AN=5008;NS=2504;DP=16260;EAS_AF=0.1002;AMR_AF=0.0965;AFR_AF=0.2466;EUR_AF=0.0318;SAS_AF=0.0164;AA=a|||;VT=SNP
4	177338350	rs6854129	T	C	100	PASS	AC=2305;AF=0.460264;AN=5008;NS=2504;DP=16967;EAS_AF=0.6935;AMR_AF=0.3991;AFR_AF=0.5741;EUR_AF=0.1581;SAS_AF=0.4202;AA=N|||;VT=SNP
4	177338388	rs66536508	G	A	100	PASS	AC=352;AF=0.0702875;AN=5008;NS=2504;DP=17500;EAS_AF=0.0308;AMR_AF=0.0663;AFR_AF=0.0938;EUR_AF=0.1143;SAS_AF=0.0368;AA=G|||;VT=SNP
4	177338635	rs9637712	C	A	100	PASS	AC=1494;AF=0.298323;AN=5008;NS=2504;DP=18061;EAS_AF=0.4236;AMR_AF=0.2738;AFR_AF=0.4009;EUR_AF=0.0964;SAS_AF=0.2556;AA=A|||;VT=SNP
4	177339613	rs6553960	C	T	100	PASS	AC=3681;AF=0.735024;AN=5008;NS=2504;DP=15101;EAS_AF=0.6558;AMR_AF=0.732;AFR_AF=0.7421;EUR_AF=0.8151;SAS_AF=0.727;AA=T|||;VT=SNP
4	177339749	rs145017064	T	C	100	PASS	AC=92;AF=0.0183706;AN=5008;NS=2504;DP=17920;EAS_AF=0;AMR_AF=0.0231;AFR_AF=0.0023;EUR_AF=0.0348;SAS_AF=0.0389;AA=T|||;VT=SNP
4	177339866	rs17062878	T	C	100	PASS	AC=715;AF=0.142772;AN=5008;NS=2504;DP=19787;EAS_AF=0.2778;AMR_AF=0.1354;AFR_AF=0.112;EUR_AF=0.0746;SAS_AF=0.1207;AA=T|||;VT=SNP
4	177339963	rs11133152	G	A	100	PASS	AC=604;AF=0.120607;AN=5008;NS=2504;DP=19758;EAS_AF=0.0704;AMR_AF=0.2493;AFR_AF=0.0832;EUR_AF=0.1402;SAS_AF=0.1115;AA=A|||;VT=SNP
4	177340086	rs4690437	C	A	100	PASS	AC=2084;AF=0.416134;AN=5008;NS=2504;DP=19255;EAS_AF=0.4891;AMR_AF=0.4798;AFR_AF=0.3918;EUR_AF=0.3559;SAS_AF=0.3906;AA=A|||;VT=SNP
4	177340125	rs7691335	C	T	100	PASS	AC=1440;AF=0.28754;AN=5008;NS=2504;DP=21083;EAS_AF=0.2282;AMR_AF=0.2378;AFR_AF=0.4312;EUR_AF=0.2565;SAS_AF=0.2219;AA=T|||;VT=SNP
4	177340182	rs76600673	C	T	100	PASS	AC=44;AF=0.00878594;AN=5008;NS=2504;DP=20885;EAS_AF=0;AMR_AF=0.0202;AFR_AF=0;EUR_AF=0.0249;SAS_AF=0.0051;AA=C|||;VT=SNP
4	177340183	rs17631773	G	A	100	PASS	AC=945;AF=0.188698;AN=5008;NS=2504;DP=20786;EAS_AF=0.254;AMR_AF=0.2133;AFR_AF=0.0696;EUR_AF=0.2674;SAS_AF=0.184;AA=A|||;VT=SNP
4	177340392	rs76951223	T	C	100	PASS	AC=25;AF=0.00499201;AN=5008;NS=2504;DP=17089;EAS_AF=0;AMR_AF=0.0086;AFR_AF=0.0015;EUR_AF=0.0159;SAS_AF=0.001;AA=T|||;VT=SNP
4	177340545	rs4146091	T	C	100	PASS	AC=894;AF=0.178514;AN=5008;NS=2504;DP=17443;EAS_AF=0.3433;AMR_AF=0.2925;AFR_AF=0.0688;EUR_AF=0.1044;SAS_AF=0.1524;AA=T|||;VT=SNP
4	177340623	rs4146092	A	C	100	PASS	AC=2972;AF=0.59345;AN=5008;NS=2504;DP=17935;EAS_AF=0.506;AMR_AF=0.6052;AFR_AF=0.8396;EUR_AF=0.505;SAS_AF=0.4335;AA=A|||;VT=SNP
4	177341028	rs7697604	C	T	100	PASS	AC=2051;AF=0.409545;AN=5008;NS=2504;DP=18392;EAS_AF=0.495;AMR_AF=0.3948;AFR_AF=0.1694;EUR_AF=0.495;SAS_AF=0.5685;AA=T|||;VT=SNP
4	177341078	rs1551368	G	A	100	PASS	AC=2888;AF=0.576677;AN=5008;NS=2504;DP=18686;EAS_AF=0.505;AMR_AF=0.6009;AFR_AF=0.7814;EUR_AF=0.504;SAS_AF=0.4315;AA=G|||;VT=SNP
4	177341199	rs62338293	T	G	100	PASS	AC=267;AF=0.0533147;AN=5008;NS=2504;DP=19165;EAS_AF=0.0456;AMR_AF=0.0519;AFR_AF=0.025;EUR_AF=0.0905;SAS_AF=0.0624;AA=T|||;VT=SNP
4	177341397	rs150960094	C	G	100	PASS	AC=57;AF=0.0113818;AN=5008;NS=2504;DP=18919;EAS_AF=0;AMR_AF=0.0288;AFR_AF=0.0015;EUR_AF=0.0179;SAS_AF=0.0174;AA=C|||;VT=SNP
4	177341575	rs4413359	T	A	100	PASS	AC=1117;AF=0.223043;AN=5008;NS=2504;DP=19172;EAS_AF=0.3204;AMR_AF=0.1686;AFR_AF=0.062;EUR_AF=0.2107;SAS_AF=0.3916;AA=T|||;VT=SNP
4	177342302	rs73015157	G	A	100	PASS	AC=566;AF=0.113019;AN=5008;NS=2504;DP=16263;EAS_AF=0.1389;AMR_AF=0.0519;AFR_AF=0.1989;EUR_AF=0.0905;SAS_AF=0.0368;AA=g|||;VT=SNP
4	177342800	rs55762524	T	C	100	PASS	AC=1212;AF=0.242013;AN=5008;NS=2504;DP=16217;EAS_AF=0.3185;AMR_AF=0.1715;AFR_AF=0.1346;EUR_AF=0.2107;SAS_AF=0.3906;AA=C|||;VT=SNP
4	177342913	rs72710029	G	A	100	PASS	AC=1204;AF=0.240415;AN=5008;NS=2504;DP=17314;EAS_AF=0.3185;AMR_AF=0.1715;AFR_AF=0.1286;EUR_AF=0.2107;SAS_AF=0.3906;AA=G|||;VT=SNP
4	177343015	rs72710030	T	G	100	PASS	AC=1114;AF=0.222444;AN=5008;NS=2504;DP=18038;EAS_AF=0.3185;AMR_AF=0.1686;AFR_AF=0.062;EUR_AF=0.2107;SAS_AF=0.3906;AA=T|||;VT=SNP
4	177343073	rs1114458	C	T	100	PASS	AC=1213;AF=0.242212;AN=5008;NS=2504;DP=18110;EAS_AF=0.3185;AMR_AF=0.1715;AFR_AF=0.1362;EUR_AF=0.2097;SAS_AF=0.3906;AA=T|||;VT=SNP
4	177343391	rs116029770	A	T	100	PASS	AC=154;AF=0.0307508;AN=5008;NS=2504;DP=17637;EAS_AF=0;AMR_AF=0.1196;AFR_AF=0.0023;EUR_AF=0.0467;SAS_AF=0.0215;AA=A|||;VT=SNP
4	177343885	rs6553961	T	C	100	PASS	AC=1052;AF=0.210064;AN=5008;NS=2504;DP=18228;EAS_AF=0.1538;AMR_AF=0.085;AFR_AF=0.4826;EUR_AF=0.1332;SAS_AF=0.0675;AA=T|||;VT=SNP
4	177344024	rs62338294	G	A	100	PASS	AC=247;AF=0.0493211;AN=5008;NS=2504;DP=18688;EAS_AF=0.0456;AMR_AF=0.0519;AFR_AF=0.0098;EUR_AF=0.0905;SAS_AF=0.0624;AA=G|||;VT=SNP
4	177344102	rs897043	G	T	100	PASS	AC=4675;AF=0.933506;AN=5008;NS=2504;DP=20012;EAS_AF=0.9544;AMR_AF=0.9452;AFR_AF=0.9281;EUR_AF=0.9076;SAS_AF=0.9376;AA=T|||;VT=SNP
4	177344443	rs74447747	A	G	100	PASS	AC=57;AF=0.0113818;AN=5008;NS=2504;DP=19046;EAS_AF=0.001;AMR_AF=0.0288;AFR_AF=0.0015;EUR_AF=0.0169;SAS_AF=0.0174;AA=A|||;VT=SNP
4	177344815	rs56114616	C	T	100	PASS	AC=1212;AF=0.242013;AN=5008;NS=2504;DP=21323;EAS_AF=0.3175;AMR_AF=0.1715;AFR_AF=0.1324;EUR_AF=0.2107;SAS_AF=0.3947;AA=C|||;VT=SNP
4	177345699	rs897042	G	A	100	PASS	AC=1238;AF=0.247204;AN=5008;NS=2504;DP=17782;EAS_AF=0.3175;AMR_AF=0.1758;AFR_AF=0.1528;EUR_AF=0.2107;SAS_AF=0.3906;AA=G|||;VT=SNP
4	177346031	rs897041	A	G	100	PASS	AC=4668;AF=0.932109;AN=5008;NS=2504;DP=17481;EAS_AF=0.9544;AMR_AF=0.9438;AFR_AF=0.9259;EUR_AF=0.9076;SAS_AF=0.9346;AA=a|||;VT=SNP
4	177346214	rs139325767	C	T	100	PASS	AC=41;AF=0.0081869;AN=5008;NS=2504;DP=18578;EAS_AF=0;AMR_AF=0.0115;AFR_AF=0.0015;EUR_AF=0.0109;SAS_AF=0.0204;AA=C|||;VT=SNP
4	177346314	rs6840938	G	A	100	PASS	AC=2035;AF=0.40635;AN=5008;NS=2504;DP=19727;EAS_AF=0.1935;AMR_AF=0.3862;AFR_AF=0.6861;EUR_AF=0.3847;SAS_AF=0.2843;AA=G|||;VT=SNP
4	177346315	rs6842422	C	A	100	PASS	AC=2035;AF=0.40635;AN=5008;NS=2504;DP=19861;EAS_AF=0.1935;AMR_AF=0.3862;AFR_AF=0.6861;EUR_AF=0.3847;SAS_AF=0.2843;AA=C|||;VT=SNP
4	177346464	rs10017353	G	A	100	PASS	AC=1222;AF=0.24401;AN=5008;NS=2504;DP=20177;EAS_AF=0.1528;AMR_AF=0.0951;AFR_AF=0.6082;EUR_AF=0.1292;SAS_AF=0.0695;AA=G|||;VT=SNP
4	177346513	rs55742321	C	T	100	PASS	AC=1203;AF=0.240216;AN=5008;NS=2504;DP=21452;EAS_AF=0.3175;AMR_AF=0.1715;AFR_AF=0.1286;EUR_AF=0.2107;SAS_AF=0.3906;AA=C|||;VT=SNP
4	177347450	rs13120357	C	T	100	PASS	AC=854;AF=0.170527;AN=5008;NS=2504;DP=13423;EAS_AF=0.1746;AMR_AF=0.2291;AFR_AF=0.0204;EUR_AF=0.3091;SAS_AF=0.1851;AA=C|||;VT=SNP
4	177347760	rs72710032	C	T	100	PASS	AC=1080;AF=0.215655;AN=5008;NS=2504;DP=17922;EAS_AF=0.3155;AMR_AF=0.1643;AFR_AF=0.0408;EUR_AF=0.2107;SAS_AF=0.3906;AA=C|||;VT=SNP
4	177347767	rs72710033	G	T	100	PASS	AC=1202;AF=0.240016;AN=5008;NS=2504;DP=17988;EAS_AF=0.3155;AMR_AF=0.17;AFR_AF=0.1301;EUR_AF=0.2107;SAS_AF=0.3906;AA=G|||;VT=SNP
4	177348069	rs17062897	C	T	100	PASS	AC=558;AF=0.111422;AN=5008;NS=2504;DP=17543;EAS_AF=0.1389;AMR_AF=0.049;AFR_AF=0.1936;EUR_AF=0.0905;SAS_AF=0.0378;AA=C|||;VT=SNP
4	177348467	rs72710034	G	A	100	PASS	AC=1156;AF=0.230831;AN=5008;NS=2504;DP=16530;EAS_AF=0.2827;AMR_AF=0.1715;AFR_AF=0.1195;EUR_AF=0.2107;SAS_AF=0.3906;AA=G|||;VT=SNP
4	177348793	rs1349840	T	C	100	PASS	AC=854;AF=0.170527;AN=5008;NS=2504;DP=15737;EAS_AF=0.1756;AMR_AF=0.2277;AFR_AF=0.0204;EUR_AF=0.3091;SAS_AF=0.1851;AA=T|||;VT=SNP
4	177348933	rs1817164	C	T	100	PASS	AC=1271;AF=0.253794;AN=5008;NS=2504;DP=14733;EAS_AF=0.3978;AMR_AF=0.3804;AFR_AF=0.0303;EUR_AF=0.3101;SAS_AF=0.2597;AA=C|||;VT=SNP
4	177348993	rs76895402	T	C	100	PASS	AC=1177;AF=0.235024;AN=5008;NS=2504;DP=14170;EAS_AF=0.2837;AMR_AF=0.1744;AFR_AF=0.1331;EUR_AF=0.2107;SAS_AF=0.3906;AA=C|||;VT=SNP
4	177349397	rs17062905	T	C	100	PASS	AC=1177;AF=0.235024;AN=5008;NS=2504;DP=18259;EAS_AF=0.2837;AMR_AF=0.1744;AFR_AF=0.1331;EUR_AF=0.2107;SAS_AF=0.3906;AA=C|||;VT=SNP
4	177350262	rs78686597	T	A	100	PASS	AC=42;AF=0.00838658;AN=5008;NS=2504;DP=11680;EAS_AF=0;AMR_AF=0.0159;AFR_AF=0;EUR_AF=0.0239;SAS_AF=0.0072;AA=T|||;VT=SNP
4	177350318	rs2122334	G	T	100	PASS	AC=1157;AF=0.23103;AN=5008;NS=2504;DP=15155;EAS_AF=0.2837;AMR_AF=0.1715;AFR_AF=0.1195;EUR_AF=0.2107;SAS_AF=0.3906;AA=G|||;VT=SNP
4	177350478	rs2122335	T	C	100	PASS	AC=1165;AF=0.232628;AN=5008;NS=2504;DP=17879;EAS_AF=0.2837;AMR_AF=0.1715;AFR_AF=0.1256;EUR_AF=0.2107;SAS_AF=0.3906;AA=C|||;VT=SNP
4	177350693	rs2167094	T	C	100	PASS	AC=1165;AF=0.232628;AN=5008;NS=2504;DP=18683;EAS_AF=0.2837;AMR_AF=0.1715;AFR_AF=0.1256;EUR_AF=0.2107;SAS_AF=0.3906;AA=C|||;VT=SNP
4	177350956	rs7659414	A	C	100	PASS	AC=2142;AF=0.427716;AN=5008;NS=2504;DP=15447;EAS_AF=0.2728;AMR_AF=0.389;AFR_AF=0.7035;EUR_AF=0.3857;SAS_AF=0.2853;AA=a|||;VT=SNP
4	177350990	rs4690438	T	C	100	PASS	AC=1158;AF=0.23123;AN=5008;NS=2504;DP=15481;EAS_AF=0.2837;AMR_AF=0.1715;AFR_AF=0.1195;EUR_AF=0.2107;SAS_AF=0.3916;AA=T|||;VT=SNP
4	177351118	rs4690348	A	G	100	PASS	AC=1178;AF=0.235224;AN=5008;NS=2504;DP=15983;EAS_AF=0.2837;AMR_AF=0.1744;AFR_AF=0.1331;EUR_AF=0.2107;SAS_AF=0.3916;AA=G|||;VT=SNP
4	177351212	rs1377835	G	C	100	PASS	AC=1085;AF=0.216653;AN=5008;NS=2504;DP=17226;EAS_AF=0.2837;AMR_AF=0.1686;AFR_AF=0.0658;EUR_AF=0.2107;SAS_AF=0.3916;AA=G|||;VT=SNP
4	177351322	rs1377836	T	C	100	PASS	AC=1158;AF=0.23123;AN=5008;NS=2504;DP=18917;EAS_AF=0.2837;AMR_AF=0.1715;AFR_AF=0.1195;EUR_AF=0.2107;SAS_AF=0.3916;AA=T|||;VT=SNP
4	177351769	rs72710037	C	T	100	PASS	AC=1166;AF=0.232827;AN=5008;NS=2504;DP=17923;EAS_AF=0.2837;AMR_AF=0.1715;AFR_AF=0.1256;EUR_AF=0.2107;SAS_AF=0.3916;AA=T|||;VT=SNP
4	177352244	rs1869501	T	C	100	PASS	AC=1166;AF=0.232827;AN=5008;NS=2504;DP=17983;EAS_AF=0.2837;AMR_AF=0.1715;AFR_AF=0.1256;EUR_AF=0.2107;SAS_AF=0.3916;AA=t|||;VT=SNP
4	177352553	rs1869502	T	C	100	PASS	AC=1166;AF=0.232827;AN=5008;NS=2504;DP=17650;EAS_AF=0.2837;AMR_AF=0.1715;AFR_AF=0.1248;EUR_AF=0.2078;SAS_AF=0.3957;AA=C|||;VT=SNP
4	177352913	rs2877951	T	A	100	PASS	AC=1158;AF=0.23123;AN=5008;NS=2504;DP=18463;EAS_AF=0.2837;AMR_AF=0.1715;AFR_AF=0.1195;EUR_AF=0.2107;SAS_AF=0.3916;AA=T|||;VT=SNP
4	177353096	rs55804250	G	A	100	PASS	AC=1167;AF=0.233027;AN=5008;NS=2504;DP=18286;EAS_AF=0.2837;AMR_AF=0.1715;AFR_AF=0.1256;EUR_AF=0.2117;SAS_AF=0.3916;AA=A|||;VT=SNP
4	177353104	rs60121301	C	A	100	PASS	AC=1155;AF=0.230631;AN=5008;NS=2504;DP=18239;EAS_AF=0.2837;AMR_AF=0.1715;AFR_AF=0.1172;EUR_AF=0.2107;SAS_AF=0.3916;AA=C|||;VT=SNP
4	177353183	rs137967564	C	T	100	PASS	AC=78;AF=0.0155751;AN=5008;NS=2504;DP=18625;EAS_AF=0;AMR_AF=0.0259;AFR_AF=0.003;EUR_AF=0.0348;SAS_AF=0.0215;AA=C|||;VT=SNP
4	177353316	rs17062918	T	C	100	PASS	AC=1166;AF=0.232827;AN=5008;NS=2504;DP=19089;EAS_AF=0.2837;AMR_AF=0.1715;AFR_AF=0.1256;EUR_AF=0.2107;SAS_AF=0.3916;AA=C|||;VT=SNP
4	177353823	rs6811555	C	T	100	PASS	AC=1166;AF=0.232827;AN=5008;NS=2504;DP=21103;EAS_AF=0.2837;AMR_AF=0.1715;AFR_AF=0.1256;EUR_AF=0.2107;SAS_AF=0.3916;AA=C|||;VT=SNP
4	177354043	rs62338296	G	A	100	PASS	AC=245;AF=0.0489217;AN=5008;NS=2504;DP=22587;EAS_AF=0.0456;AMR_AF=0.0519;AFR_AF=0.0091;EUR_AF=0.0905;SAS_AF=0.0613;AA=G|||;VT=SNP
4	177354104	rs79735915	T	C	100	PASS	AC=74;AF=0.0147764;AN=5008;NS=2504;DP=19785;EAS_AF=0.003;AMR_AF=0.0202;AFR_AF=0;EUR_AF=0.0308;SAS_AF=0.0266;AA=T|||;VT=SNP
4	177354146	rs17062929	A	G	100	PASS	AC=1159;AF=0.23143;AN=5008;NS=2504;DP=19604;EAS_AF=0.2837;AMR_AF=0.1715;AFR_AF=0.1203;EUR_AF=0.2107;SAS_AF=0.3916;AA=A|||;VT=SNP
4	177354289	rs4690439	A	G	100	PASS	AC=1167;AF=0.233027;AN=5008;NS=2504;DP=19895;EAS_AF=0.2837;AMR_AF=0.1715;AFR_AF=0.1256;EUR_AF=0.2107;SAS_AF=0.3926;AA=G|||;VT=SNP
4	177354351	rs4690440	G	C	100	PASS	AC=1084;AF=0.216454;AN=5008;NS=2504;DP=19556;EAS_AF=0.2837;AMR_AF=0.1686;AFR_AF=0.0643;EUR_AF=0.2107;SAS_AF=0.3926;AA=G|||;VT=SNP
4	177354358	rs4690441	C	A	100	PASS	AC=4666;AF=0.931709;AN=5008;NS=2504;DP=19497;EAS_AF=0.9544;AMR_AF=0.9438;AFR_AF=0.9206;EUR_AF=0.9076;SAS_AF=0.9397;AA=A|||;VT=SNP
4	177354746	rs116204373	C	T	100	PASS	AC=112;AF=0.0223642;AN=5008;NS=2504;DP=16365;EAS_AF=0.0397;AMR_AF=0.013;AFR_AF=0.0008;EUR_AF=0.0398;SAS_AF=0.0225;AA=C|||;VT=SNP
4	177354840	rs11732434	T	C	100	PASS	AC=1165;AF=0.232628;AN=5008;NS=2504;DP=15310;EAS_AF=0.2817;AMR_AF=0.1715;AFR_AF=0.1256;EUR_AF=0.2107;SAS_AF=0.3926;AA=C|||;VT=SNP
4	177354950	rs2122336	A	G	100	PASS	AC=980;AF=0.195687;AN=5008;NS=2504;DP=15735;EAS_AF=0.3611;AMR_AF=0.2046;AFR_AF=0.2057;EUR_AF=0.0915;SAS_AF=0.1125;AA=A|||;VT=SNP
4	177355245	rs1947426	T	G	100	PASS	AC=1513;AF=0.302117;AN=5008;NS=2504;DP=16572;EAS_AF=0.1339;AMR_AF=0.3314;AFR_AF=0.4629;EUR_AF=0.2942;SAS_AF=0.2454;AA=T|||;VT=SNP
4	177355269	rs1377837	A	G	100	PASS	AC=4635;AF=0.925519;AN=5008;NS=2504;DP=16346;EAS_AF=0.9544;AMR_AF=0.9424;AFR_AF=0.9017;EUR_AF=0.9076;SAS_AF=0.9346;AA=G|||;VT=SNP
4	177355622	rs10009750	C	T	100	PASS	AC=1487;AF=0.296925;AN=5008;NS=2504;DP=15881;EAS_AF=0.1339;AMR_AF=0.3213;AFR_AF=0.4501;EUR_AF=0.2922;SAS_AF=0.2454;AA=C|||;VT=SNP
4	177356232	rs1902010	G	A	100	PASS	AC=856;AF=0.170927;AN=5008;NS=2504;DP=17071;EAS_AF=0.1776;AMR_AF=0.2277;AFR_AF=0.0204;EUR_AF=0.3091;SAS_AF=0.1851;AA=G|||;VT=SNP
4	177356309	rs183830065	C	G	100	PASS	AC=14;AF=0.00279553;AN=5008;NS=2504;DP=18294;EAS_AF=0;AMR_AF=0.0072;AFR_AF=0;EUR_AF=0.006;SAS_AF=0.0031;AA=C|||;VT=SNP
4	177356654	rs967342	G	A	100	PASS	AC=1683;AF=0.336062;AN=5008;NS=2504;DP=20123;EAS_AF=0.2312;AMR_AF=0.3285;AFR_AF=0.4501;EUR_AF=0.3012;SAS_AF=0.3313;AA=G|||;VT=SNP
4	177356688	rs2333467	G	A	100	PASS	AC=976;AF=0.194888;AN=5008;NS=2504;DP=18904;EAS_AF=0.3591;AMR_AF=0.2017;AFR_AF=0.2057;EUR_AF=0.0915;SAS_AF=0.1125;AA=G|||;VT=SNP
4	177356948	rs967343	G	A	100	PASS	AC=3594;AF=0.717652;AN=5008;NS=2504;DP=16086;EAS_AF=0.7679;AMR_AF=0.7709;AFR_AF=0.7269;EUR_AF=0.7038;SAS_AF=0.6299;AA=A|||;VT=SNP
4	177357010	rs1869503	A	G	100	PASS	AC=3593;AF=0.717452;AN=5008;NS=2504;DP=16928;EAS_AF=0.7679;AMR_AF=0.7709;AFR_AF=0.7269;EUR_AF=0.7038;SAS_AF=0.6288;AA=A|||;VT=SNP
4	177358279	rs2122338	A	G	100	PASS	AC=3592;AF=0.717252;AN=5008;NS=2504;DP=20565;EAS_AF=0.7679;AMR_AF=0.7709;AFR_AF=0.7262;EUR_AF=0.7038;SAS_AF=0.6288;AA=A|||;VT=SNP
4	177358612	rs4690442	G	A	100	PASS	AC=856;AF=0.170927;AN=5008;NS=2504;DP=21468;EAS_AF=0.1865;AMR_AF=0.1614;AFR_AF=0.0401;EUR_AF=0.2028;SAS_AF=0.3057;AA=G|||;VT=SNP
4	177358617	rs116391452	G	A	100	PASS	AC=109;AF=0.0217652;AN=5008;NS=2504;DP=21111;EAS_AF=0.001;AMR_AF=0.0403;AFR_AF=0.0008;EUR_AF=0.0417;SAS_AF=0.0378;AA=g|||;VT=SNP
4	177358730	rs6856252	G	C	100	PASS	AC=977;AF=0.195088;AN=5008;NS=2504;DP=21471;EAS_AF=0.3591;AMR_AF=0.2017;AFR_AF=0.2057;EUR_AF=0.0915;SAS_AF=0.1135;AA=G|||;VT=SNP
4	177358798	rs1454157	T	C	100	PASS	AC=3592;AF=0.717252;AN=5008;NS=2504;DP=22414;EAS_AF=0.7679;AMR_AF=0.7709;AFR_AF=0.7262;EUR_AF=0.7038;SAS_AF=0.6288;AA=T|||;VT=SNP
4	177359053	rs10014418	A	G	100	PASS	AC=3593;AF=0.717452;AN=5008;NS=2504;DP=21317;EAS_AF=0.7698;AMR_AF=0.7709;AFR_AF=0.7254;EUR_AF=0.7038;SAS_AF=0.6288;AA=A|||;VT=SNP
4	177359385	rs10024886	G	A	100	PASS	AC=1682;AF=0.335863;AN=5008;NS=2504;DP=21511;EAS_AF=0.2312;AMR_AF=0.3285;AFR_AF=0.4493;EUR_AF=0.3012;SAS_AF=0.3313;AA=G|||;VT=SNP
4	177359397	rs28562735	C	T	100	PASS	AC=2615;AF=0.522165;AN=5008;NS=2504;DP=21551;EAS_AF=0.4087;AMR_AF=0.5692;AFR_AF=0.5197;EUR_AF=0.6123;SAS_AF=0.5164;AA=C|||;VT=SNP
4	177359885	rs74431817	G	A	100	PASS	AC=277;AF=0.0553115;AN=5008;NS=2504;DP=17974;EAS_AF=0.1101;AMR_AF=0.0159;AFR_AF=0.0008;EUR_AF=0.0408;SAS_AF=0.1155;AA=G|||;VT=SNP
4	177359976	rs4381996	A	G	100	PASS	AC=1566;AF=0.3127;AN=5008;NS=2504;DP=17033;EAS_AF=0.1468;AMR_AF=0.3271;AFR_AF=0.4312;EUR_AF=0.3052;SAS_AF=0.3211;AA=A|||;VT=SNP
```
