## Supplementary material for "Characterization of shared and ancestry-specific signals driving complex traits using multi-ancestry fine-mapping": mesusieoutput

```
                 eur          afr      eur_afr
   [1,] 1.805466e-05 1.549013e-04 2.417906e-05
   [2,] 1.658299e-05 1.778849e-05 4.501209e-06
   [3,] 1.646748e-05 1.969514e-05 5.010332e-06
   [4,] 1.655416e-05 2.104799e-05 5.391809e-06
   [5,] 1.574172e-05 1.722033e-05 3.843760e-06
   [6,] 2.203887e-05 1.999062e-03 2.727636e-05
   [7,] 1.592227e-05 1.933759e-05 4.676109e-06
   [8,] 1.724995e-05 1.987008e-05 5.398688e-06
   [9,] 1.706516e-05 3.016224e-04 3.076521e-05
  [10,] 2.930296e-05 1.966772e-05 8.822943e-06
  [11,] 2.567359e-05 2.025285e-05 8.167296e-06
  [12,] 1.841711e-05 1.592539e-04 2.541272e-05
  [13,] 1.475775e-05 2.893171e-05 4.997921e-06
  [14,] 8.475558e-05 2.017938e-05 7.697253e-06
  [15,] 1.600768e-05 1.720716e-05 3.590490e-06
  [16,] 1.543139e-05 1.720513e-05 3.643979e-06
  [17,] 8.644727e-05 2.225427e-05 7.637670e-06
  [18,] 1.660630e-05 1.721745e-05 3.727729e-06
  [19,] 1.396098e-04 1.959520e-05 1.225384e-05
  [20,] 1.646740e-05 1.721419e-05 3.661315e-06
  [21,] 1.513750e-05 1.721248e-05 3.503833e-06
  [22,] 1.515861e-05 1.720226e-05 3.549244e-06
  [23,] 1.090868e-04 1.068439e-01 1.836952e-01
  [24,] 1.539499e-05 1.720221e-05 3.523464e-06
  [25,] 6.032315e-05 3.959792e-04 2.599772e-04
  [26,] 6.677326e-05 1.181145e-02 1.017300e-02
  [27,] 1.508130e-05 1.720204e-05 3.620157e-06
  [28,] 1.507450e-05 1.720225e-05 3.688652e-06
  [29,] 1.554233e-05 1.720641e-05 4.008947e-06
  [30,] 1.528392e-05 1.721299e-05 3.593892e-06
  [31,] 7.662385e-05 2.542431e-05 6.749416e-06
  [32,] 1.517685e-05 1.720582e-05 3.508600e-06
  [33,] 2.436457e-05 3.450449e-05 1.007001e-05
  [34,] 1.550401e-05 1.723552e-05 3.526616e-06
  [35,] 2.639465e-05 7.821993e-05 4.992186e-06
  [36,] 3.274961e-05 6.961136e-05 5.539163e-06
  [37,] 3.064471e-05 1.000030e-04 5.157465e-06
  [38,] 1.537752e-05 5.047959e-05 8.802895e-06
  [39,] 2.783799e-05 6.906088e-05 5.283600e-06
  [40,] 2.153068e-05 3.414238e-05 1.203565e-05
  [41,] 1.614139e-05 3.898987e-05 4.559365e-06
  [42,] 2.197548e-05 2.959007e-05 6.388328e-06
  [43,] 2.192884e-05 2.597793e-05 5.775841e-06
  [44,] 2.293298e-05 2.673861e-05 5.580387e-06
  [45,] 2.365354e-05 2.404876e-05 5.723056e-06
  [46,] 2.468756e-05 6.321121e-05 1.915451e-05
  [47,] 2.455145e-05 2.615477e-05 6.723940e-06
  [48,] 2.340002e-05 3.541861e-05 6.465848e-06
  [49,] 2.336866e-05 3.180227e-05 6.152638e-06
  [50,] 1.550006e-05 3.843662e-05 5.282515e-06
  [51,] 1.559469e-05 3.844704e-05 5.322228e-06
  [52,] 2.325007e-05 3.445557e-05 6.490362e-06
  [53,] 3.611811e-05 1.722891e-05 4.563466e-06
  [54,] 1.984649e-05 1.726010e-05 4.265205e-06
  [55,] 2.305476e-05 3.668694e-05 6.854564e-06
  [56,] 3.771748e-05 1.721692e-05 4.401559e-06
  [57,] 4.425301e-05 1.721081e-05 4.553461e-06
  [58,] 4.572252e-05 2.119299e-05 4.904170e-06
  [59,] 1.982861e-05 1.730898e-05 4.920208e-06
  [60,] 1.979712e-05 1.935383e-04 1.126294e-05
  [61,] 1.709576e-05 5.365587e-05 6.304752e-06
  [62,] 1.715045e-05 5.541284e-05 6.285872e-06
  [63,] 1.933919e-05 1.728534e-05 4.434016e-06
  [64,] 1.922264e-05 1.729938e-05 4.539517e-06
  [65,] 1.919817e-05 1.730271e-05 4.604043e-06
  [66,] 1.918770e-05 1.729788e-05 4.503632e-06
  [67,] 2.291270e-05 3.200888e-05 6.530016e-06
  [68,] 3.229530e-05 1.723055e-05 4.454795e-06
  [69,] 1.942827e-05 1.726736e-05 4.257317e-06
  [70,] 1.899328e-05 1.722912e-05 3.899330e-06
  [71,] 4.177302e-05 2.599654e-05 5.602307e-06
  [72,] 3.815735e-05 2.062238e-05 6.157733e-06
  [73,] 2.123874e-05 2.426875e-05 5.346337e-06
  [74,] 2.120182e-05 2.219849e-05 5.047154e-06
  [75,] 1.758213e-05 3.355538e-05 5.755148e-06
  [76,] 2.173827e-05 2.100314e-05 4.751746e-06
  [77,] 1.907866e-05 3.150208e-05 5.978529e-06
  [78,] 1.690700e-05 6.093840e-05 7.236366e-06
  [79,] 1.780463e-05 9.608813e-05 7.527164e-06
  [80,] 2.316773e-05 2.058007e-05 4.800227e-06
  [81,] 2.176618e-05 2.293270e-05 5.004438e-06
  [82,] 5.966661e-04 5.199943e-05 7.336586e-05
  [83,] 1.950139e-05 6.055665e-05 7.700658e-06
  [84,] 1.943571e-05 5.773879e-05 7.684769e-06
  [85,] 2.244743e-05 1.867127e-05 4.990307e-06
  [86,] 2.219104e-05 1.864424e-05 4.929715e-06
  [87,] 2.196032e-05 2.554138e-05 5.257586e-06
  [88,] 2.175050e-05 2.422272e-05 5.176527e-06
  [89,] 1.945391e-05 6.278428e-05 7.929110e-06
  [90,] 2.244637e-05 1.866512e-05 4.986848e-06
  [91,] 2.348803e-05 1.004584e-04 9.248145e-06
  [92,] 2.226875e-05 1.933764e-05 5.131542e-06
  [93,] 2.309961e-05 2.417596e-05 5.700488e-06
  [94,] 2.321515e-05 2.423541e-05 5.679017e-06
  [95,] 2.317130e-05 2.407930e-05 5.675098e-06
  [96,] 2.317122e-05 2.432100e-05 5.696188e-06
  [97,] 2.315718e-05 2.424149e-05 5.691874e-06
  [98,] 2.313720e-05 2.422799e-05 5.694147e-06
  [99,] 2.210218e-05 1.886604e-05 4.780013e-06
 [100,] 2.344512e-05 7.307625e-05 8.556241e-06
 [101,] 2.336805e-05 1.030873e-03 2.182992e-05
 [102,] 2.431633e-05 7.487962e-05 5.815926e-06
 [103,] 2.328862e-05 9.649324e-04 2.565335e-05
 [104,] 2.223079e-05 9.197808e-05 1.316296e-05
 [105,] 1.942061e-05 2.130334e-05 5.265769e-06
 [106,] 2.311236e-05 1.539675e-04 1.558054e-05
 [107,] 2.334780e-05 8.775152e-04 2.452763e-05
 [108,] 1.011809e-04 1.934490e-05 9.553851e-06
 [109,] 2.394145e-05 1.720051e-05 5.433698e-06
 [110,] 2.197830e-05 2.834395e-05 6.126783e-06
 [111,] 2.132826e-05 5.589510e-05 3.881240e-06
 [112,] 2.329969e-05 6.337721e-04 2.365700e-05
 [113,] 2.351100e-05 1.731934e-05 5.724097e-06
 [114,] 5.212184e-05 4.064032e-05 1.919367e-05
 [115,] 2.336080e-05 8.348621e-04 2.428015e-05
 [116,] 2.334882e-05 8.413977e-04 2.395296e-05
 [117,] 4.928108e-05 3.672056e-05 1.645692e-05
 [118,] 4.859627e-05 3.544035e-05 1.564192e-05
 [119,] 2.331566e-05 7.226078e-04 2.209292e-05
 [120,] 4.999378e-05 3.489816e-05 1.571669e-05
 [121,] 2.291484e-05 1.724899e-05 4.334005e-06
 [122,] 2.332780e-05 8.952317e-04 2.416596e-05
 [123,] 1.371203e-05 5.152145e-05 5.252620e-06
 [124,] 2.424778e-05 1.757346e-05 5.209158e-06
 [125,] 2.353528e-05 4.480093e-05 1.139135e-05
 [126,] 2.421057e-05 1.759769e-05 5.215052e-06
 [127,] 2.267282e-05 4.467805e-05 1.029509e-05
 [128,] 2.353618e-05 4.451035e-05 1.133190e-05
 [129,] 2.379656e-05 4.442394e-05 1.160023e-05
 [130,] 2.360030e-05 4.546583e-05 1.159481e-05
 [131,] 2.355179e-05 4.508538e-05 1.146469e-05
 [132,] 3.026883e-05 5.950851e-05 4.882345e-06
 [133,] 2.351304e-05 1.766690e-05 5.116380e-06
 [134,] 1.098594e-04 1.984789e-05 1.039745e-05
 [135,] 2.404877e-05 1.721877e-05 4.755671e-06
 [136,] 5.095159e-05 3.882916e-04 7.365401e-05
 [137,] 2.383164e-05 4.259763e-05 1.124896e-05
 [138,] 2.515602e-05 1.726466e-05 5.138626e-06
 [139,] 2.506927e-05 1.726506e-05 5.120396e-06
 [140,] 2.420610e-05 4.309062e-05 1.172887e-05
 [141,] 2.437871e-05 4.312453e-05 1.190490e-05
 [142,] 2.429452e-05 4.422025e-05 1.206387e-05
 [143,] 2.485989e-05 1.760896e-05 6.131618e-06
 [144,] 2.407105e-05 4.270784e-05 1.150896e-05
 [145,] 1.238725e-04 2.057082e-05 1.178769e-05
 [146,] 3.317056e-05 4.854749e-05 1.821655e-05
 [147,] 1.517378e-05 6.781484e-05 6.394266e-06
 [148,] 2.358402e-05 4.515378e-05 1.151499e-05
 [149,] 2.368966e-05 4.257896e-05 1.110936e-05
 [150,] 1.243594e-05 2.593172e-05 4.173784e-06
 [151,] 2.379999e-05 4.451395e-05 1.161204e-05
 [152,] 2.427307e-05 5.163819e-05 1.362896e-05
 [153,] 2.402426e-05 4.674890e-05 1.214615e-05
 [154,] 2.417158e-05 4.930300e-05 1.283270e-05
 [155,] 2.071472e-05 4.071502e-04 1.585704e-05
 [156,] 2.428043e-05 4.569219e-05 1.219811e-05
 [157,] 6.472283e-05 1.819014e-05 5.930967e-06
 [158,] 1.942046e-05 5.763145e-05 4.035032e-06
 [159,] 2.417860e-05 5.141929e-05 1.327212e-05
 [160,] 2.657535e-05 2.802727e-05 9.467496e-06
 [161,] 2.271771e-05 6.224232e-05 1.367584e-05
 [162,] 2.445238e-05 4.941955e-05 1.318092e-05
 [163,] 2.434184e-05 5.055279e-05 1.328788e-05
 [164,] 4.098314e-05 4.837733e-04 1.758757e-04
 [165,] 2.441282e-05 7.481515e-05 1.013292e-05
 [166,] 2.393664e-05 1.123629e-04 8.567109e-06
 [167,] 2.057522e-05 2.677983e-05 6.254240e-06
 [168,] 4.734531e-05 5.170223e-03 2.430895e-03
 [169,] 2.410645e-05 2.488376e-04 2.289143e-05
 [170,] 3.098299e-05 4.249446e-05 9.379235e-06
 [171,] 2.116547e-05 6.042414e-05 1.319660e-05
 [172,] 4.681187e-05 4.638983e-03 2.129536e-03
 [173,] 4.708170e-05 4.712598e-03 2.188175e-03
 [174,] 2.107886e-05 1.849736e-05 5.197603e-06
 [175,] 2.167185e-05 1.307841e-04 2.470206e-05
 [176,] 2.339464e-05 2.058645e-04 2.488021e-05
 [177,] 2.405675e-05 1.984244e-04 1.939935e-05
 [178,] 2.391524e-05 2.049361e-04 1.911794e-05
 [179,] 2.117229e-05 4.769557e-05 1.099110e-05
 [180,] 4.810644e-05 3.692547e-03 1.794298e-03
 [181,] 7.198909e-05 1.723815e-05 6.428809e-06
 [182,] 2.169804e-05 1.721159e-05 4.383516e-06
 [183,] 4.688621e-05 3.907154e-03 1.805825e-03
 [184,] 2.082022e-05 4.478617e-05 9.505791e-06
 [185,] 4.620166e-05 3.522378e-03 1.583341e-03
 [186,] 4.635327e-05 3.788088e-03 1.711894e-03
 [187,] 4.830505e-05 4.469838e-03 2.186092e-03
 [188,] 4.515852e-05 3.786612e-03 1.618286e-03
 [189,] 4.631491e-05 3.245767e-03 1.467962e-03
 [190,] 2.512923e-05 5.264233e-05 5.031746e-06
 [191,] 2.342583e-05 1.721818e-05 4.099986e-06
 [192,] 6.892096e-05 1.723775e-05 6.310641e-06
 [193,] 3.844927e-05 6.261029e-04 2.025771e-04
 [194,] 1.812196e-05 1.122021e-04 4.691571e-06
 [195,] 2.115552e-05 2.407718e-04 3.549637e-05
 [196,] 2.361860e-05 9.443772e-05 1.199764e-05
 [197,] 4.077261e-05 6.143561e-03 1.900111e-03
 [198,] 4.087188e-05 4.143958e-03 1.321754e-03
 [199,] 1.627580e-05 1.186128e-04 5.484051e-06
 [200,] 4.123868e-05 4.405224e-03 1.422028e-03
 [201,] 4.358258e-05 4.921879e-03 1.853976e-03
 [202,] 9.748667e-05 4.600619e-05 2.286094e-05
 [203,] 2.312396e-05 1.392089e-04 1.672885e-05
 [204,] 2.113727e-05 1.720240e-05 4.741143e-06
 [205,] 2.142943e-05 1.618624e-04 2.697938e-05
 [206,] 4.377025e-05 4.738543e-03 1.807002e-03
 [207,] 2.340372e-05 2.035285e-04 1.526285e-05
 [208,] 2.111234e-05 8.394785e-05 1.552202e-05
 [209,] 2.308385e-05 1.299910e-04 1.580432e-05
 [210,] 3.369379e-05 5.521590e-04 4.350700e-05
 [211,] 2.128029e-05 8.275279e-05 1.625913e-05
 [212,] 2.158362e-05 1.143789e-04 2.166400e-05
 [213,] 2.105102e-05 9.275353e-05 1.642742e-05
 [214,] 4.272102e-05 6.752835e-03 2.378246e-03
 [215,] 2.174629e-05 9.354449e-05 1.948082e-05
 [216,] 2.173647e-05 9.976480e-05 2.040306e-05
 [217,] 4.590902e-05 6.998522e-03 2.924090e-03
 [218,] 2.209499e-05 2.148038e-05 6.365081e-06
 [219,] 4.672239e-05 6.291147e-03 2.739426e-03
 [220,] 4.730351e-05 3.485134e-03 1.577779e-03
 [221,] 2.979560e-05 1.038166e-03 3.301056e-04
 [222,] 6.070801e-05 1.893889e-05 5.446237e-06
 [223,] 2.314221e-05 7.033594e-05 9.420971e-06
 [224,] 2.309841e-05 6.441497e-05 9.497171e-06
 [225,] 1.855142e-05 6.826595e-04 3.174854e-05
 [226,] 1.829189e-05 3.233456e-04 3.165986e-05
 [227,] 2.311104e-05 5.931249e-05 8.918191e-06
 [228,] 2.612503e-05 3.196636e-05 3.204842e-06
 [229,] 7.835133e-05 1.430390e-01 1.561539e-01
 [230,] 2.110307e-05 4.673019e-05 3.104781e-06
 [231,] 2.081545e-05 4.642995e-05 3.099302e-06
 [232,] 1.716508e-05 4.981654e-05 3.112001e-06
 [233,] 3.204205e-05 1.913870e-05 9.403772e-06
 [234,] 2.560219e-05 6.388241e-05 1.515349e-05
 [235,] 1.713091e-05 1.733579e-05 3.976595e-06
 [236,] 2.239204e-05 1.772305e-04 1.376890e-05
 [237,] 2.341905e-05 2.395382e-04 1.429760e-05
 [238,] 3.805415e-05 5.002178e-05 1.585280e-05
 [239,] 2.603975e-05 4.519648e-05 1.069972e-05
 [240,] 3.299743e-05 4.309524e-05 1.946670e-05
 [241,] 2.536196e-05 1.892666e-04 5.660416e-05
 [242,] 2.480938e-05 2.707728e-04 7.330387e-05
 [243,] 5.512676e-05 1.897435e-04 1.028306e-04
 [244,] 2.066222e-05 2.691422e-05 6.103939e-06
 [245,] 2.626601e-05 4.987317e-05 1.095956e-05
 [246,] 2.261692e-05 5.331634e-05 2.869055e-06
 [247,] 2.484287e-05 5.320624e-05 1.027962e-05
 [248,] 2.178181e-05 2.050937e-05 5.059634e-06
 [249,] 2.438563e-05 1.719410e-03 3.206949e-04
 [250,] 2.401853e-05 2.320632e-04 6.026822e-05
 [251,] 3.492922e-05 3.389621e-04 8.901646e-05
 [252,] 2.447469e-05 2.409086e-04 6.482777e-05
 [253,] 2.812912e-05 7.223857e-04 2.183962e-04
 [254,] 1.925860e-05 1.994725e-05 3.327896e-06
 [255,] 1.970901e-05 5.929033e-05 7.382247e-06
 [256,] 1.974204e-05 3.316591e-05 5.159791e-06
 [257,] 1.784873e-05 2.548484e-05 4.654887e-06
 [258,] 3.180967e-05 4.214766e-05 1.125336e-05
 [259,] 1.234731e-05 1.163241e-04 8.469233e-06
 [260,] 1.800478e-05 2.307439e-05 4.850983e-06
 [261,] 1.301772e-05 3.232011e-05 4.141726e-06
 [262,] 1.267183e-05 1.771876e-05 3.579003e-06
 [263,] 1.350548e-05 7.466902e-05 4.750110e-06
 [264,] 1.038367e-04 1.744010e-05 9.564611e-06
 [265,] 1.684389e-05 2.565407e-05 4.860209e-06
 [266,] 3.737580e-05 7.154904e-05 2.196651e-05
 [267,] 1.089487e-05 2.929731e-05 3.978211e-06
 [268,] 1.091357e-05 2.948083e-05 3.999554e-06
 [269,] 1.098037e-05 2.823029e-05 3.970707e-06
 [270,] 2.167092e-05 1.720261e-05 3.710028e-06
 [271,] 2.430157e-05 1.722382e-05 4.689293e-06
 [272,] 1.514176e-05 2.821100e-05 4.777866e-06
 [273,] 3.054811e-04 1.902504e-05 2.746931e-05
 [274,] 1.131764e-05 3.475157e-05 5.453831e-06
 [275,] 1.727615e-05 3.560155e-05 8.846652e-06
 [276,] 1.337282e-05 2.391982e-05 3.542130e-06
 [277,] 1.369581e-05 1.720222e-05 3.146001e-06
 [278,] 7.230365e-05 5.641129e-05 6.992680e-05
 [279,] 5.985863e-05 1.993380e-05 8.721001e-06
 [280,] 2.465959e-05 3.386541e-05 5.551515e-06
 [281,] 3.314796e-05 4.557106e-05 8.526962e-06
 [282,] 8.632149e-05 1.256315e-04 7.465437e-06
 [283,] 1.195733e-04 3.635031e-05 3.718266e-05
 [284,] 2.829423e-05 2.365057e-05 7.124252e-06
 [285,] 1.216342e-05 9.761978e-05 4.135822e-06
 [286,] 8.935199e-05 1.055827e-04 7.750131e-06
 [287,] 8.525588e-05 9.903961e-05 7.421440e-06
 [288,] 6.963616e-05 1.961320e-04 6.021530e-06
 [289,] 9.843849e-05 1.161110e-04 8.498414e-06
 [290,] 1.129509e-04 6.363194e-05 9.885348e-06
 [291,] 7.086763e-05 1.722324e-05 9.196009e-06
 [292,] 1.807803e-05 1.864317e-05 4.640992e-06
 [293,] 2.468063e-05 1.753342e-05 4.952418e-06
 [294,] 2.106832e-05 8.967772e-05 9.111255e-06
 [295,] 3.326225e-05 2.058543e-05 9.276444e-06
 [296,] 3.527507e-05 2.101144e-05 1.002779e-05
 [297,] 3.268789e-05 2.001701e-05 8.967382e-06
 [298,] 1.162136e-05 2.447281e-05 3.161595e-06
 [299,] 3.611560e-05 2.135714e-05 1.050260e-05
 [300,] 1.156414e-05 2.475069e-05 3.168180e-06
 [301,] 2.562205e-05 2.012356e-05 5.283922e-06
 [302,] 1.659689e-05 1.721606e-05 3.779443e-06
 [303,] 3.285476e-05 2.479957e-05 9.362404e-06
 [304,] 5.700068e-05 3.784872e-05 2.114444e-05
 [305,] 2.974920e-05 2.380146e-05 8.162139e-06
 [306,] 2.168490e-05 1.796889e-05 4.285367e-06
 [307,] 6.182935e-05 1.792382e-05 7.527926e-06
 [308,] 1.531231e-05 2.492493e-04 1.519664e-05
 [309,] 1.685071e-05 1.720066e-05 3.519700e-06
 [310,] 7.126057e-05 1.941385e-05 9.130885e-06
 [311,] 2.221129e-05 1.736041e-05 4.817097e-06
 [312,] 1.751114e-05 1.856117e-05 4.094719e-06
 [313,] 1.235187e-05 3.915586e-05 3.970402e-06
 [314,] 2.157527e-05 1.763852e-05 5.045318e-06
 [315,] 2.219381e-05 1.756072e-05 5.065535e-06
 [316,] 2.216977e-05 1.749912e-05 4.968846e-06
 [317,] 2.224067e-05 1.748456e-05 4.966630e-06
 [318,] 1.548519e-05 2.045903e-04 1.636621e-05
 [319,] 6.965144e-05 1.976004e-05 9.331951e-06
 [320,] 2.282896e-05 1.750228e-05 5.063316e-06
 [321,] 2.262718e-05 1.751877e-05 5.059659e-06
 [322,] 5.138671e-05 2.178323e-05 9.252168e-06
 [323,] 1.527221e-05 2.135447e-04 1.293137e-05
 [324,] 2.193012e-05 1.775273e-05 5.178712e-06
 [325,] 2.244424e-05 1.748373e-05 4.924712e-06
 [326,] 1.209376e-05 2.407400e-05 3.432670e-06
 [327,] 2.136673e-05 1.825926e-05 5.186407e-06
 [328,] 3.098021e-05 2.327966e-05 8.037170e-06
 [329,] 2.018042e-05 1.851857e-05 5.128406e-06
 [330,] 2.095369e-05 1.831251e-05 5.150460e-06
 [331,] 2.110837e-05 1.836358e-05 5.210382e-06
 [332,] 1.603469e-05 8.778546e-04 4.857484e-05
 [333,] 1.453494e-04 2.080176e-05 1.516667e-05
 [334,] 2.087443e-05 1.840169e-05 5.187555e-06
 [335,] 2.506829e-05 1.836204e-05 5.113797e-06
 [336,] 1.144392e-05 2.633442e-05 3.463901e-06
 [337,] 4.201315e-05 1.915496e-05 6.972316e-06
 [338,] 5.165570e-05 2.360842e-05 1.200816e-05
 [339,] 5.459043e-05 4.556260e-04 2.943086e-04
 [340,] 4.639046e-05 3.561457e-04 1.856333e-04
 [341,] 4.838620e-05 4.397159e-04 2.429216e-04
 [342,] 1.895809e-05 1.552645e-04 5.443452e-06
 [343,] 3.137185e-05 3.182799e-04 3.327251e-05
 [344,] 1.103112e-05 1.722298e-05 3.023983e-06
 [345,] 2.473892e-05 1.723656e-05 4.449638e-06
 [346,] 2.528580e-05 1.723602e-05 4.478322e-06
 [347,] 2.870246e-05 1.915972e-05 6.694378e-06
 [348,] 3.029926e-05 1.929287e-05 7.038494e-06
 [349,] 1.073164e-05 1.724256e-05 3.060723e-06
 [350,] 1.268877e-05 1.719958e-05 3.036909e-06
 [351,] 1.047867e-05 1.726154e-05 3.229356e-06
 [352,] 1.049597e-05 1.724349e-05 3.031283e-06
 [353,] 1.086608e-05 1.724531e-05 3.112056e-06
 [354,] 1.286430e-05 1.720092e-05 3.122336e-06
 [355,] 4.284576e-05 2.923950e-05 7.405125e-06
 [356,] 3.022644e-05 2.551465e-05 6.517467e-06
 [357,] 1.085197e-05 1.724024e-05 3.067465e-06
 [358,] 1.289096e-05 1.719971e-05 3.080105e-06
 [359,] 3.018110e-05 2.659641e-05 6.744863e-06
 [360,] 3.015008e-05 2.725624e-05 6.819872e-06
 [361,] 3.632305e-05 3.450794e-05 5.780697e-06
 [362,] 3.000595e-05 2.274772e-05 6.220973e-06
 [363,] 1.062016e-05 1.719882e-05 2.726319e-06
 [364,] 4.083682e-05 2.837243e-05 7.524769e-06
 [365,] 1.083389e-05 1.724535e-05 3.108777e-06
 [366,] 1.265835e-05 1.719953e-05 3.033425e-06
 [367,] 1.021745e-05 1.719832e-05 2.715308e-06
 [368,] 1.268506e-05 1.720003e-05 3.060132e-06
 [369,] 1.053727e-05 1.719889e-05 2.746094e-06
 [370,] 2.983781e-05 2.895908e-05 7.099899e-06
 [371,] 1.068846e-05 1.723363e-05 2.975101e-06
 [372,] 1.943854e-05 1.724080e-05 4.167749e-06
 [373,] 4.905970e-05 3.303629e-05 6.688556e-06
 [374,] 5.175955e-05 3.353199e-05 6.725312e-06
 [375,] 1.156168e-05 3.074805e-04 9.667076e-06
 [376,] 4.225766e-05 2.858444e-05 1.046701e-05
 [377,] 4.582146e-05 2.727117e-05 9.454755e-06
 [378,] 1.798427e-05 2.806958e-04 2.080217e-05
 [379,] 4.534258e-05 3.714164e-05 6.773357e-06
 [380,] 1.045187e-04 2.546843e-05 9.881065e-06
 [381,] 1.120862e-05 1.621906e-04 7.796587e-06
 [382,] 1.218102e-04 4.479205e-05 2.271723e-05
 [383,] 1.167517e-05 1.574531e-04 8.099926e-06
 [384,] 1.605585e-05 1.133276e-04 1.434732e-05
 [385,] 2.953107e-05 3.540261e-05 1.076662e-05
 [386,] 1.296895e-05 1.997978e-05 3.458272e-06
 [387,] 1.055139e-05 2.112793e-05 3.118585e-06
 [388,] 1.880244e-05 1.214557e-04 9.705483e-06
 [389,] 1.530714e-05 2.180875e-05 3.597532e-06
 [390,] 1.798279e-05 1.989861e-05 4.412299e-06
 [391,] 1.434290e-05 1.974794e-05 3.808044e-06
 [392,] 1.761349e-05 4.521054e-05 1.332027e-05
 [393,] 1.379982e-05 1.995945e-05 3.646939e-06
 [394,] 2.890614e-05 3.771411e-05 6.302261e-06
 [395,] 2.953079e-05 3.929799e-05 6.599639e-06
 [396,] 3.010985e-05 5.042571e-05 1.289479e-05
 [397,] 3.240705e-05 4.131486e-05 6.191664e-06
 [398,] 1.340222e-05 3.997014e-05 8.252008e-06
 [399,] 2.948139e-05 4.162379e-05 1.276100e-05
 [400,] 1.293665e-05 1.720889e-05 2.966938e-06
 [401,] 9.096527e-05 5.268604e-05 4.109421e-05
 [402,] 1.431296e-05 3.825456e-05 8.885239e-06
 [403,] 2.964932e-05 3.026741e-05 5.591902e-06
 [404,] 1.108387e-05 2.368036e-04 9.076646e-06
 [405,] 2.963419e-05 6.051766e-05 1.697153e-05
 [406,] 2.612498e-05 3.568677e-04 2.726015e-05
 [407,] 2.817763e-05 3.589614e-05 9.741539e-06
 [408,] 1.209417e-05 2.090102e-05 3.257846e-06
 [409,] 1.085735e-05 3.603424e-04 7.192456e-06
 [410,] 8.550823e-05 3.944569e-05 2.095415e-05
 [411,] 2.843743e-05 3.696517e-05 9.372284e-06
 [412,] 2.749538e-05 3.969105e-05 6.513026e-06
 [413,] 2.775329e-05 2.913999e-03 5.310818e-04
 [414,] 1.043876e-05 1.510858e-04 6.327981e-06
 [415,] 6.269927e-05 7.395674e-05 4.368664e-05
 [416,] 6.477906e-05 5.150742e-05 2.986108e-05
 [417,] 1.331178e-05 3.268577e-05 3.113370e-06
 [418,] 1.794628e-05 3.389523e-04 4.236845e-05
 [419,] 1.212490e-04 4.446024e-05 2.521681e-05
 [420,] 1.208323e-05 3.189365e-05 3.051771e-06
 [421,] 2.907958e-05 2.708525e-05 5.856627e-06
 [422,] 1.220659e-05 3.719426e-05 5.656856e-06
 [423,] 1.174374e-04 4.425006e-05 2.477040e-05
 [424,] 1.413518e-04 4.569010e-05 2.300550e-05
 [425,] 1.429072e-05 1.223482e-04 1.308952e-05
 [426,] 2.325754e-05 5.281160e-05 8.971385e-06
 [427,] 1.298490e-05 2.269876e-04 1.014625e-05
 [428,] 1.465000e-05 2.662886e-05 3.076723e-06
 [429,] 1.423858e-05 7.388821e-05 1.086342e-05
 [430,] 2.351695e-05 5.527898e-05 8.628575e-06
 [431,] 1.154226e-05 6.811327e-05 7.156945e-06
 [432,] 2.305998e-05 3.047472e-04 2.860658e-05
 [433,] 1.251548e-05 7.772072e-04 1.347421e-05
 [434,] 1.109135e-05 1.721941e-05 3.562750e-06
 [435,] 1.227782e-05 2.490512e-05 5.414171e-06
 [436,] 3.861839e-05 2.402255e-05 7.086530e-06
 [437,] 1.821161e-05 1.761095e-05 6.274760e-06
 [438,] 1.806811e-05 1.841883e-05 6.539997e-06
 [439,] 1.186730e-05 1.125258e-03 2.263471e-05
 [440,] 2.446409e-05 2.513297e-05 6.379594e-06
 [441,] 2.531638e-05 1.720864e-05 6.497604e-06
 [442,] 2.706661e-05 1.827801e-05 5.496746e-06
 [443,] 4.273613e-05 8.186436e-05 2.741648e-05
 [444,] 1.906397e-05 8.610949e-05 1.709666e-05
 [445,] 2.128070e-03 4.466325e-05 2.147573e-04
 [446,] 5.704093e-05 1.114500e-04 8.829666e-05
 [447,] 6.958085e-05 5.522390e-05 1.105407e-05
 [448,] 2.267309e-05 2.576251e-05 5.823352e-06
 [449,] 2.195560e-05 7.783724e-05 2.362271e-05
 [450,] 4.227413e-05 1.909105e-05 7.009030e-06
 [451,] 1.344176e-05 2.227959e-05 3.065312e-06
 [452,] 1.245714e-05 7.442030e-04 1.537049e-05
 [453,] 1.851041e-05 3.229874e-04 3.315751e-05
 [454,] 2.953223e-05 2.928781e-05 7.114306e-06
 [455,] 1.784909e-05 1.889792e-03 3.131231e-05
 [456,] 1.325485e-04 2.726807e-03 4.473723e-03
 [457,] 1.918338e-05 1.564438e-02 1.551444e-04
 [458,] 1.122076e-05 1.830215e-05 2.774156e-06
 [459,] 1.590412e-05 1.719781e-05 3.348780e-06
 [460,] 4.144227e-05 4.420346e-05 1.244233e-05
 [461,] 2.083507e-05 3.922749e-04 7.092245e-05
 [462,] 3.291730e-05 3.708024e-05 8.948839e-06
 [463,] 4.343442e-05 1.059870e-03 4.475072e-04
 [464,] 4.215043e-05 6.866776e-04 2.794578e-04
 [465,] 1.563761e-05 5.530281e-03 6.116796e-05
 [466,] 1.509873e-05 1.719884e-05 3.458796e-06
 [467,] 1.990988e-05 9.746088e-04 4.336154e-05
 [468,] 3.948204e-05 5.595906e-04 1.912029e-04
 [469,] 2.193790e-05 1.324082e-03 9.367480e-05
 [470,] 3.437138e-05 3.070786e-05 7.585556e-06
 [471,] 2.324694e-05 2.120162e-05 3.665609e-06
 [472,] 3.683547e-05 2.947395e-05 1.005826e-05
 [473,] 1.685457e-05 2.449071e-03 3.022004e-05
 [474,] 2.609347e-05 1.809072e-05 5.031503e-06
 [475,] 3.480768e-05 1.292033e-03 1.463479e-04
 [476,] 4.879189e-05 1.719723e-05 7.565659e-06
 [477,] 3.778332e-05 1.878317e-03 5.394602e-04
 [478,] 3.875137e-05 2.937903e-05 1.047635e-05
 [479,] 3.830805e-05 1.478639e-03 4.517121e-04
 [480,] 2.993505e-05 6.538628e-05 9.092674e-06
 [481,] 1.380115e-04 3.686080e-05 2.283076e-05
 [482,] 4.092755e-05 1.721186e-05 6.685378e-06
 [483,] 4.092754e-05 1.721185e-05 6.685435e-06
 [484,] 2.261974e-05 3.660091e-04 4.132743e-05
 [485,] 2.245881e-05 2.991172e-03 5.441206e-05
 [486,] 1.014332e-05 1.796123e-05 2.999305e-06
 [487,] 3.221375e-05 2.029313e-05 5.811573e-06
 [488,] 2.823004e-05 6.185675e-04 4.664614e-05
 [489,] 4.063209e-05 2.819527e-05 7.730082e-06
 [490,] 3.358492e-05 2.110315e-05 5.096640e-06
 [491,] 1.214132e-05 1.722644e-05 3.269651e-06
 [492,] 1.105980e-05 9.723196e-05 3.577600e-06
 [493,] 3.947025e-05 2.053742e-05 1.152195e-05
 [494,] 4.476876e-05 7.765561e-05 5.113036e-06
 [495,] 1.154904e-05 2.360716e-05 4.595690e-06
 [496,] 1.751360e-05 1.122235e-04 2.193660e-05
 [497,] 1.344336e-05 2.780078e-04 2.154135e-05
 [498,] 8.320838e-05 4.270593e-05 7.848264e-06
 [499,] 5.795960e-05 2.014660e-05 7.292655e-06
 [500,] 8.498229e-05 7.749090e-05 5.799504e-05
 [501,] 2.352108e-05 1.990606e-05 9.169393e-06
 [502,] 1.673559e-05 1.943739e-05 4.285524e-06
 [503,] 1.224164e-05 1.348874e-04 7.028988e-06
 [504,] 1.278058e-05 1.611612e-04 8.034926e-06
 [505,] 2.831687e-05 6.859291e-05 9.363849e-06
 [506,] 1.883382e-05 3.003813e-05 3.180678e-06
 [507,] 2.139779e-05 3.168049e-05 1.259993e-05
 [508,] 2.856227e-04 4.113565e-05 1.121286e-04
 [509,] 2.091750e-05 1.720656e-05 5.457958e-06
 [510,] 8.011263e-05 2.842167e-05 8.035623e-06
 [511,] 2.192080e-05 1.722286e-05 4.021176e-06
 [512,] 1.280990e-05 3.764319e-05 5.002746e-06
 [513,] 2.032840e-05 1.723316e-05 6.250361e-06
 [514,] 2.293567e-05 1.721918e-05 5.134640e-06
 [515,] 1.254426e-05 3.789776e-05 4.805303e-06
 [516,] 2.542094e-05 1.721665e-05 5.053043e-06
 [517,] 2.510725e-05 1.721625e-05 5.193281e-06
 [518,] 2.146228e-05 1.721285e-05 6.134130e-06
 [519,] 2.990734e-05 7.091727e-05 1.625722e-05
 [520,] 2.085228e-05 1.556254e-04 1.837226e-05
 [521,] 5.634038e-05 4.322062e-05 1.384661e-05
 [522,] 1.030328e-05 1.747595e-05 2.926049e-06
 [523,] 2.083548e-05 2.615411e-05 7.582733e-06
 [524,] 2.473913e-05 2.869536e-05 5.148653e-06
 [525,] 1.037988e-05 1.721451e-05 2.867437e-06
 [526,] 1.321548e-04 4.556205e-05 4.451295e-05
 [527,] 2.847001e-05 1.721184e-05 7.213295e-06
 [528,] 4.292112e-05 3.905529e-05 1.222204e-05
 [529,] 1.035845e-05 1.721446e-05 2.860135e-06
 [530,] 1.028855e-05 1.720133e-05 2.775445e-06
 [531,] 1.028668e-05 1.720424e-05 2.777816e-06
 [532,] 1.028251e-05 1.720918e-05 2.864210e-06
 [533,] 1.031961e-05 2.880018e-05 3.179947e-06
 [534,] 1.039238e-05 1.720872e-05 2.909175e-06
 [535,] 1.316611e-05 1.721323e-05 3.315797e-06
 [536,] 1.001807e-04 2.906897e-05 3.920464e-05
 [537,] 3.122372e-05 2.932106e-05 6.782974e-06
 [538,] 1.344545e-05 3.707158e-05 7.223773e-06
 [539,] 1.669351e-05 2.966966e-05 4.458750e-06
 [540,] 1.803991e-05 2.999960e-05 4.484461e-06
 [541,] 1.668619e-05 2.945591e-05 4.476705e-06
 [542,] 3.577839e-05 1.894761e-05 6.697610e-06
 [543,] 3.547526e-05 1.849683e-05 7.576003e-06
 [544,] 2.587051e-05 4.379897e-04 4.176266e-06
 [545,] 1.812790e-05 5.880630e-05 5.735668e-06
 [546,] 1.265949e-05 2.032922e-05 4.128310e-06
 [547,] 1.682858e-05 4.294885e-05 4.255962e-06
 [548,] 2.323135e-05 8.872030e-05 4.053467e-06
 [549,] 1.708808e-05 1.969723e-04 5.227188e-06
 [550,] 4.959608e-05 3.550864e-03 6.336114e-06
 [551,] 7.001330e-05 1.777205e-04 9.189942e-06
 [552,] 1.668416e-05 9.128515e-05 4.949376e-06
 [553,] 4.022867e-05 1.854385e-04 5.054422e-06
 [554,] 2.873706e-05 4.472605e-04 4.085516e-06
 [555,] 2.697269e-05 1.974727e-04 3.711645e-06
 [556,] 2.986256e-05 1.216539e-04 3.676601e-06
 [557,] 3.199192e-05 3.279520e-05 3.633745e-06
 [558,] 3.265806e-05 9.022069e-05 1.046490e-05
 [559,] 3.071949e-05 7.653372e-05 3.638112e-06
 [560,] 1.054595e-05 1.841875e-04 5.066127e-06
 [561,] 4.254397e-05 5.248068e-04 1.927660e-04
 [562,] 2.292079e-05 6.183216e-05 4.146200e-06
 [563,] 3.128375e-05 3.511483e-05 7.709258e-06
 [564,] 2.834995e-05 1.833139e-05 5.316113e-06
 [565,] 1.751023e-05 4.038587e-05 5.436181e-06
 [566,] 2.931214e-05 1.927477e-05 5.644823e-06
 [567,] 2.578900e-05 1.948808e-05 5.851252e-06
 [568,] 3.537915e-05 2.047744e-05 7.881226e-06
 [569,] 4.439023e-05 1.723381e-05 8.015503e-06
 [570,] 3.247852e-05 7.138350e-05 2.357412e-05
 [571,] 3.334496e-05 2.317945e-05 6.611498e-06
 [572,] 2.933695e-05 4.850814e-05 2.611897e-05
 [573,] 2.522540e-05 6.470355e-05 2.755114e-05
 [574,] 3.030894e-05 1.938106e-05 6.426783e-06
 [575,] 2.891932e-05 4.180659e-05 2.250118e-05
 [576,] 2.338012e-05 2.294427e-05 6.626252e-06
 [577,] 5.443141e-05 3.481072e-05 7.104116e-06
 [578,] 5.001889e-05 2.857051e-05 2.811910e-05
 [579,] 1.942563e-05 3.848142e-05 1.212590e-05
 [580,] 3.869423e-05 1.851626e-05 1.053691e-05
 [581,] 3.038524e-05 3.968926e-05 9.642486e-06
 [582,] 1.260817e-05 1.908264e-05 3.553465e-06
 [583,] 6.201603e-05 4.690916e-05 5.461052e-05
 [584,] 4.894018e-05 6.757228e-05 6.370147e-05
 [585,] 3.097963e-05 2.357132e-05 8.066466e-06
 [586,] 2.766640e-05 1.935012e-05 7.333011e-06
 [587,] 2.432166e-05 2.574027e-05 6.127701e-06
 [588,] 1.110831e-05 2.013644e-05 3.497480e-06
 [589,] 3.725154e-05 5.983837e-05 3.706823e-05
 [590,] 1.267818e-05 1.830504e-05 4.472902e-06
 [591,] 1.277518e-05 1.863043e-05 3.808683e-06
 [592,] 5.084231e-05 3.094355e-05 9.506175e-06
 [593,] 4.984590e-05 3.071412e-05 9.463994e-06
 [594,] 3.218765e-05 3.572923e-05 1.534441e-05
 [595,] 1.310356e-05 1.721115e-05 4.042422e-06
 [596,] 1.825342e-05 1.912979e-05 6.005427e-06
 [597,] 4.383669e-05 7.924333e-05 3.101222e-05
 [598,] 1.902730e-05 2.115847e-05 7.254842e-06
 [599,] 1.428776e-05 2.579311e-04 4.026778e-06
 [600,] 1.882863e-05 1.785755e-05 5.788071e-06
 [601,] 1.980163e-05 2.413728e-05 8.311935e-06
 [602,] 1.154113e-05 2.973334e-05 5.104822e-06
 [603,] 1.241099e-05 2.706027e-05 3.006789e-06
 [604,] 5.051827e-05 3.315816e-05 1.200849e-05
 [605,] 1.244893e-05 1.862280e-05 4.396010e-06
 [606,] 1.030213e-05 1.720603e-05 2.968336e-06
 [607,] 1.811855e-05 1.066466e-04 1.961680e-05
 [608,] 1.432043e-05 3.445642e-05 6.659236e-06
 [609,] 1.222334e-05 1.792943e-05 3.421388e-06
 [610,] 1.104028e-05 1.723556e-05 3.075402e-06
 [611,] 1.024816e-05 2.179693e-05 3.202601e-06
 [612,] 1.294124e-05 2.618025e-05 5.734520e-06
 [613,] 2.688462e-05 3.960959e-05 7.990347e-06
 [614,] 1.167330e-05 1.954952e-05 3.334682e-06
 [615,] 1.200587e-05 2.579687e-05 3.470990e-06
 [616,] 1.547175e-05 1.785705e-05 5.522534e-06
 [617,] 2.684748e-05 4.331079e-05 8.422663e-06
 [618,] 1.194506e-05 2.292378e-05 3.893523e-06
 [619,] 1.921283e-05 2.664269e-05 8.807773e-06
 [620,] 2.760450e-05 2.925019e-05 7.169778e-06
 [621,] 2.249432e-05 8.802851e-05 1.970247e-05
 [622,] 1.182496e-05 1.723150e-05 3.305046e-06
 [623,] 1.217368e-05 1.972433e-05 3.613474e-06
 [624,] 1.790582e-05 9.278822e-05 1.382425e-05
 [625,] 1.624661e-05 3.525930e-05 7.567985e-06
 [626,] 1.311555e-05 1.724454e-05 4.322256e-06
 [627,] 1.289394e-05 1.722726e-05 4.058865e-06
 [628,] 1.200336e-05 1.994202e-05 3.467928e-06
 [629,] 1.194154e-05 1.722354e-05 3.805101e-06
 [630,] 1.416343e-05 2.204182e-05 4.487588e-06
 [631,] 1.441715e-05 1.755526e-05 3.612461e-06
 [632,] 2.941101e-05 5.614181e-05 1.050892e-05
 [633,] 1.030400e-05 1.852870e-05 3.217717e-06
 [634,] 2.761596e-05 3.565814e-05 1.284243e-05
 [635,] 2.215579e-04 6.452596e-05 2.510468e-04
 [636,] 4.408413e-05 3.337613e-05 4.600345e-06
 [637,] 1.496593e-05 1.725388e-05 3.554739e-06
 [638,] 1.434223e-05 2.916724e-05 3.116758e-06
 [639,] 1.842421e-05 4.127615e-05 3.972729e-06
 [640,] 1.820470e-05 3.895623e-05 4.409661e-06
 [641,] 5.426787e-05 1.892172e-05 5.405963e-06
 [642,] 7.516373e-05 5.478341e-05 3.510433e-05
 [643,] 1.492398e-05 4.882845e-05 4.983323e-06
 [644,] 1.570312e-05 3.837379e-05 4.430379e-06
 [645,] 2.138629e-05 2.354276e-05 3.365062e-06
 [646,] 1.599036e-05 4.948468e-05 4.751132e-06
 [647,] 5.652392e-05 1.720256e-05 5.978496e-06
 [648,] 1.580888e-05 5.346015e-05 7.966587e-06
 [649,] 1.591301e-05 4.822779e-05 7.742394e-06
 [650,] 1.648965e-05 4.634501e-05 7.773149e-06
 [651,] 4.706262e-05 9.223160e-05 4.710864e-06
 [652,] 1.698396e-05 3.071552e-05 5.707020e-06
 [653,] 9.851453e-05 5.508631e-05 4.742095e-05
 [654,] 1.014114e-04 4.025980e-05 2.921736e-05
 [655,] 3.766236e-05 1.722485e-05 6.068823e-06
 [656,] 1.433959e-05 2.277331e-05 3.088856e-06
 [657,] 1.377152e-05 4.642961e-04 1.987509e-05
 [658,] 1.558701e-05 3.563450e-04 1.101528e-05
 [659,] 1.977370e-05 2.321742e-05 7.386579e-06
 [660,] 1.756283e-05 1.332862e-04 2.345225e-05
 [661,] 1.749793e-05 2.838195e-05 5.420671e-06
 [662,] 6.698740e-05 5.446077e-05 3.084208e-05
 [663,] 1.273719e-04 7.374395e-05 1.412235e-04
 [664,] 2.964787e-05 1.723834e-05 6.295510e-06
 [665,] 5.740805e-05 2.531221e-04 1.774941e-04
 [666,] 1.467166e-05 7.418362e-05 4.354398e-06
 [667,] 2.350686e-05 2.279671e-05 4.459784e-06
 [668,] 2.188334e-05 3.424706e-05 6.336037e-06
 [669,] 2.084593e-05 1.722035e-05 3.881069e-06
 [670,] 2.929839e-05 2.027779e-05 5.563204e-06
 [671,] 1.124447e-05 2.337435e-05 3.191343e-06
 [672,] 1.120024e-05 2.310912e-05 3.191570e-06
 [673,] 2.205301e-05 1.968869e-05 4.771335e-06
 [674,] 1.366290e-05 9.178856e-05 4.171177e-06
 [675,] 1.036608e-05 2.243766e-05 3.178389e-06
 [676,] 1.070550e-05 2.274697e-05 3.072402e-06
 [677,] 1.554222e-05 2.470492e-04 1.394058e-05
 [678,] 1.527330e-05 7.644013e-05 9.336573e-06
 [679,] 1.389516e-05 1.744301e-05 3.674222e-06
 [680,] 1.900529e-05 1.722293e-05 4.102453e-06
 [681,] 1.592625e-05 1.884685e-04 1.065450e-05
 [682,] 1.880960e-05 1.936671e-05 4.967879e-06
 [683,] 1.692877e-05 1.723542e-05 4.054461e-06
 [684,] 1.020311e-05 2.992852e-04 7.746724e-06
 [685,] 1.393098e-05 2.486210e-05 3.985950e-06
 [686,] 2.883177e-05 2.742909e-04 4.593545e-06
 [687,] 1.406186e-05 2.287072e-05 4.074771e-06
 [688,] 1.392103e-05 2.003607e-05 3.682300e-06
 [689,] 1.494428e-05 5.288211e-04 1.205614e-05
 [690,] 1.357461e-05 3.634022e-05 5.338975e-06
 [691,] 1.539668e-05 2.837086e-04 1.740114e-05
 [692,] 1.132794e-05 2.310114e-05 3.469248e-06
 [693,] 1.540209e-05 4.477355e-04 2.043929e-05
 [694,] 1.536029e-05 4.565375e-04 2.237902e-05
 [695,] 1.532020e-05 3.102697e-04 2.019167e-05
 [696,] 1.755614e-05 1.725149e-05 4.521055e-06
 [697,] 1.871031e-05 1.725306e-05 4.794312e-06
 [698,] 1.741737e-05 2.247486e-05 5.713645e-06
 [699,] 8.425108e-05 1.030609e-04 1.163991e-04
 [700,] 1.084102e-05 1.720531e-05 3.081208e-06
 [701,] 1.179197e-05 1.513081e-04 6.408372e-06
 [702,] 1.184631e-05 2.965195e-04 6.663495e-06
 [703,] 1.315826e-05 1.898080e-05 3.524539e-06
 [704,] 1.215465e-05 2.104461e-05 3.217919e-06
 [705,] 1.725903e-05 1.720101e-05 3.569863e-06
 [706,] 1.760631e-05 3.556379e-05 4.334350e-06
 [707,] 1.697250e-05 5.984899e-05 4.404291e-06
 [708,] 1.577850e-05 1.721798e-05 3.767454e-06
 [709,] 1.508408e-05 3.081282e-05 4.597775e-06
 [710,] 1.432052e-05 3.198047e-05 3.190899e-06
 [711,] 1.636999e-05 1.722667e-05 3.950123e-06
 [712,] 5.709402e-05 2.220617e-05 1.158136e-05
 [713,] 1.718093e-05 3.041329e-05 5.055909e-06
 [714,] 1.836141e-05 2.278182e-05 6.410301e-06
 [715,] 6.890631e-05 2.392831e-05 2.693018e-05
 [716,] 1.755007e-05 1.721330e-05 4.342514e-06
 [717,] 1.150646e-05 2.839081e-05 3.267759e-06
 [718,] 1.773658e-05 1.720421e-05 4.044223e-06
 [719,] 2.250321e-05 1.723011e-05 3.518669e-06
 [720,] 1.059014e-05 1.720690e-05 2.768059e-06
 [721,] 1.632120e-05 1.722857e-05 4.655224e-06
 [722,] 1.322195e-05 1.784936e-05 4.554133e-06
 [723,] 1.632372e-05 4.316849e-05 6.863803e-06
 [724,] 2.701036e-05 3.510455e-05 8.099593e-06
 [725,] 1.216992e-05 1.722408e-05 3.142014e-06
 [726,] 1.369263e-05 1.719703e-05 3.541565e-06
 [727,] 1.552295e-05 1.722669e-05 3.214132e-06
 [728,] 3.008425e-05 3.777070e-05 4.983439e-06
 [729,] 1.092771e-05 1.721565e-05 3.224090e-06
 [730,] 1.086031e-05 1.721494e-05 3.153196e-06
 [731,] 1.060999e-05 1.720868e-05 2.939998e-06
 [732,] 1.059956e-05 1.720867e-05 2.944496e-06
 [733,] 1.265808e-05 1.723627e-05 3.734490e-06
 [734,] 1.111848e-05 1.721684e-05 3.346844e-06
 [735,] 1.145996e-04 3.922707e-05 5.271406e-05
 [736,] 1.586252e-05 2.914269e-05 2.804779e-06
 [737,] 6.756755e-05 3.893887e-05 1.996789e-05
 [738,] 2.898063e-04 3.150309e-05 2.571686e-05
 [739,] 4.346047e-05 2.188076e-05 7.168375e-06
 [740,] 6.412734e-05 2.776939e-05 2.222226e-05
 [741,] 1.077806e-05 1.937532e-05 3.537564e-06
 [742,] 1.302788e-05 2.014535e-05 4.257092e-06
 [743,] 1.349098e-05 1.739728e-05 2.858038e-06
 [744,] 1.671786e-05 1.722094e-05 3.168555e-06
 [745,] 1.622259e-05 7.656875e-05 4.699626e-06
 [746,] 1.202646e-05 2.634379e-05 2.968883e-06
 [747,] 1.681631e-05 1.722557e-05 4.259058e-06
 [748,] 1.736315e-05 2.577381e-05 4.674702e-06
 [749,] 1.879790e-05 3.012609e-05 6.130392e-06
 [750,] 2.096051e-05 8.009108e-05 8.888784e-06
 [751,] 1.647277e-05 1.884540e-05 2.956219e-06
 [752,] 1.761042e-05 3.127785e-05 6.080724e-06
 [753,] 1.486508e-05 1.721578e-05 3.363745e-06
 [754,] 1.665326e-05 3.265413e-05 2.801163e-06
 [755,] 3.291842e-05 5.650298e-05 1.497159e-05
 [756,] 3.567952e-05 5.558411e-05 8.103950e-06
 [757,] 1.489690e-05 1.750720e-05 3.330426e-06
 [758,] 1.480088e-05 2.581872e-05 4.265841e-06
 [759,] 1.443801e-05 3.264983e-05 7.400241e-06
 [760,] 1.537618e-05 3.584111e-05 6.634791e-06
 [761,] 2.176873e-05 3.064984e-05 9.650414e-06
 [762,] 4.427577e-05 1.722236e-05 5.044731e-06
 [763,] 1.574517e-05 3.872552e-05 5.687085e-06
 [764,] 2.047966e-05 1.958246e-05 4.880632e-06
 [765,] 2.224110e-05 3.440613e-05 5.776556e-06
 [766,] 1.080531e-05 1.721781e-05 3.172192e-06
 [767,] 1.911874e-05 4.025284e-05 7.895114e-06
 [768,] 1.132763e-05 1.722595e-05 3.035253e-06
 [769,] 1.021815e-05 1.772905e-05 2.997135e-06
 [770,] 1.025845e-05 2.076877e-05 3.286574e-06
 [771,] 1.874315e-05 6.790030e-05 8.611136e-06
 [772,] 2.774389e-05 4.832946e-05 7.690603e-06
 [773,] 1.021016e-05 1.723218e-05 2.878792e-06
 [774,] 1.907596e-05 8.316874e-05 7.831502e-06
 [775,] 1.542487e-05 3.675653e-05 6.001627e-06
 [776,] 1.112712e-05 2.013175e-05 3.509632e-06
 [777,] 1.104243e-05 2.503731e-05 4.457157e-06
 [778,] 1.917476e-05 3.980598e-04 1.367013e-05
 [779,] 1.108467e-05 1.722575e-05 3.172145e-06
 [780,] 1.104120e-05 1.722572e-05 3.141014e-06
 [781,] 1.923696e-05 3.815737e-04 1.308338e-05
 [782,] 1.538367e-05 8.262210e-05 5.925452e-06
 [783,] 1.036160e-05 1.721241e-05 2.965270e-06
 [784,] 1.045734e-05 3.284995e-05 3.205610e-06
 [785,] 1.198013e-05 8.678685e-05 6.794292e-06
 [786,] 1.200959e-05 8.193073e-05 6.726710e-06
 [787,] 1.214342e-05 2.575137e-04 1.052992e-05
 [788,] 1.670763e-05 3.512938e-05 5.450100e-06
 [789,] 1.913488e-05 4.857319e-04 1.795043e-05
 [790,] 1.909094e-05 4.944596e-04 1.846621e-05
 [791,] 1.064214e-05 1.720996e-05 3.042917e-06
 [792,] 1.056820e-05 1.721336e-05 3.060757e-06
 [793,] 1.133830e-05 1.722521e-05 3.260852e-06
 [794,] 1.907360e-05 4.695398e-04 1.817715e-05
 [795,] 1.128130e-05 1.722914e-05 3.306360e-06
 [796,] 1.901833e-05 4.189756e-04 1.778175e-05
 [797,] 1.911221e-05 5.051278e-04 1.843257e-05
 [798,] 1.127372e-05 1.877113e-05 3.464876e-06
 [799,] 1.048581e-05 1.766982e-05 3.179885e-06
 [800,] 1.918271e-05 4.873637e-04 1.765153e-05
 [801,] 1.218126e-05 1.722168e-05 3.382509e-06
 [802,] 1.911696e-05 4.228132e-04 1.706541e-05
 [803,] 1.166664e-05 1.870544e-05 4.046084e-06
 [804,] 1.555731e-05 1.569655e-04 5.612831e-06
 [805,] 1.597678e-05 2.521968e-05 2.979271e-06
 [806,] 1.018262e-05 1.720065e-05 2.744685e-06
 [807,] 1.019313e-05 1.721046e-05 2.799350e-06
 [808,] 1.561107e-05 2.432858e-05 5.265029e-06
 [809,] 1.122407e-05 4.071327e-05 3.585174e-06
 [810,] 1.480253e-05 1.767100e-05 3.417190e-06
 [811,] 1.042446e-05 1.047157e-04 5.531118e-06
 [812,] 1.119633e-05 1.722259e-05 3.226044e-06
 [813,] 1.199490e-05 1.723266e-05 3.671987e-06
 [814,] 2.063309e-05 6.181448e-05 7.070569e-06
 [815,] 1.080442e-05 1.721966e-05 2.931590e-06
 [816,] 1.999910e-04 4.352788e-05 7.039561e-05
 [817,] 1.140984e-05 1.791191e-05 3.831286e-06
 [818,] 2.292308e-05 4.276943e-05 4.818740e-06
 [819,] 1.190174e-05 3.794339e-05 4.575269e-06
 [820,] 4.529258e-05 1.753941e-05 4.705932e-06
 [821,] 4.006774e-05 2.756186e-05 6.258714e-06
 [822,] 1.733463e-05 1.839521e-05 3.366142e-06
 [823,] 1.857469e-05 2.992405e-05 6.406227e-06
 [824,] 1.809408e-05 1.725033e-05 4.067763e-06
 [825,] 3.579118e-05 4.728761e-05 1.058793e-05
 [826,] 1.938058e-05 5.093896e-05 4.123184e-06
 [827,] 1.866018e-05 2.894936e-05 6.407732e-06
 [828,] 5.632875e-05 4.358663e-05 1.765511e-05
 [829,] 2.053702e-05 3.367477e-05 5.650679e-06
 [830,] 4.652617e-05 8.268954e-05 7.531126e-06
 [831,] 4.428491e-05 1.872747e-05 6.108183e-06
 [832,] 5.318984e-05 3.307223e-05 1.680548e-05
 [833,] 4.154646e-05 2.343081e-05 6.476450e-06
 [834,] 2.212041e-05 3.808598e-05 6.164042e-06
 [835,] 1.238454e-04 3.825884e-05 3.759390e-05
 [836,] 1.992716e-05 3.348163e-05 4.487944e-06
 [837,] 2.081575e-05 4.733019e-05 6.428714e-06
 [838,] 4.716457e-05 1.918519e-05 5.823227e-06
 [839,] 4.941104e-05 4.005135e-05 1.745277e-05
 [840,] 2.888535e-05 2.400236e-05 7.296236e-06
 [841,] 3.836737e-05 3.306174e-05 7.911855e-06
 [842,] 5.861624e-05 2.493564e-05 6.351521e-06
 [843,] 1.651175e-05 2.750165e-05 3.577606e-06
 [844,] 6.388106e-05 2.383869e-05 6.988987e-06
 [845,] 3.688588e-05 2.420760e-05 9.851656e-06
 [846,] 3.712215e-05 1.721263e-05 1.228191e-05
 [847,] 1.271182e-05 2.881668e-05 3.589939e-06
 [848,] 1.400745e-05 2.912980e-05 3.762667e-06
 [849,] 1.995435e-05 3.029947e-05 5.634195e-06
 [850,] 1.496741e-05 3.090937e-05 2.893995e-06
 [851,] 1.990241e-05 2.217569e-05 4.748211e-06
 [852,] 1.372422e-05 1.721067e-05 3.508519e-06
 [853,] 1.519927e-05 2.119034e-04 6.737738e-06
 [854,] 1.464992e-05 1.721967e-05 3.666430e-06
 [855,] 1.840226e-05 7.023326e-05 1.888016e-05
 [856,] 1.326847e-05 1.722083e-05 3.571667e-06
 [857,] 1.666102e-05 1.721823e-05 4.042549e-06
 [858,] 1.797581e-05 1.721797e-05 4.161713e-06
 [859,] 1.525955e-05 1.722023e-05 4.002569e-06
 [860,] 1.089976e-05 1.720107e-05 2.885295e-06
 [861,] 1.544574e-05 2.327328e-05 5.974580e-06
 [862,] 1.273382e-05 9.130836e-04 1.913492e-05
 [863,] 1.072799e-05 7.971721e-05 4.098308e-06
 [864,] 1.030984e-05 2.165887e-05 3.252362e-06
 [865,] 4.037167e-05 4.876778e-05 1.423384e-05
 [866,] 1.161833e-05 1.720351e-05 2.976670e-06
 [867,] 2.186819e-05 2.023040e-05 4.823545e-06
 [868,] 1.044774e-05 1.745286e-05 2.842998e-06
 [869,] 3.839677e-05 3.555472e-05 9.643993e-06
 [870,] 2.730595e-05 3.282103e-05 8.684825e-06
 [871,] 1.385193e-05 1.904977e-05 2.851444e-06
 [872,] 1.395416e-05 1.722845e-05 2.994302e-06
 [873,] 3.568619e-05 1.938989e-05 7.270377e-06
 [874,] 1.033702e-02 1.726674e-05 9.867591e-01
 [875,] 1.450118e-03 1.719921e-05 3.155258e-04
 [876,] 1.013999e-03 1.720040e-05 1.030400e-04
 [877,] 1.104034e-02 1.721415e-05 3.676492e-03
 [878,] 2.735063e-05 4.866994e-05 7.505820e-06
 [879,] 1.836355e-04 2.234629e-05 6.016675e-05
 [880,] 1.520423e-05 4.303285e-05 4.664555e-06
 [881,] 2.756277e-05 2.480853e-05 5.919871e-06
 [882,] 1.213403e-05 1.722097e-05 3.295315e-06
 [883,] 2.908698e-05 5.446623e-05 1.084794e-05
 [884,] 1.372191e-02 1.719947e-05 4.609265e-03
 [885,] 1.222302e-02 2.775795e-05 3.965192e-03
 [886,] 2.959184e-05 5.447883e-05 1.129908e-05
 [887,] 2.950848e-05 5.442435e-05 1.122152e-05
 [888,] 2.708056e-05 2.460671e-05 6.423257e-06
 [889,] 4.482937e-05 2.963391e-05 7.529755e-06
 [890,] 4.888744e-05 2.942042e-05 7.642210e-06
 [891,] 2.679292e-05 3.759209e-05 5.687088e-06
 [892,] 9.624837e-03 2.330864e-05 3.162210e-03
 [893,] 8.003133e-03 1.720189e-05 2.701701e-03
 [894,] 6.724246e-05 2.086139e-05 2.236449e-05
 [895,] 1.028758e-03 2.680491e-05 3.356448e-04
 [896,] 4.920313e-04 3.054202e-05 1.596288e-04
 [897,] 2.249561e-05 3.441762e-05 5.199081e-06
 [898,] 1.514705e-04 4.791758e-05 4.968828e-05
 [899,] 9.244305e-05 3.556055e-05 2.953737e-05
 [900,] 1.018352e-03 1.719953e-05 3.359314e-04
 [901,] 2.275351e-05 3.902912e-05 8.797262e-06
 [902,] 9.251707e-05 3.374443e-05 3.236148e-05
 [903,] 9.847042e-04 4.169067e-05 3.312400e-04
 [904,] 1.006633e-05 1.722162e-05 2.859042e-06
 [905,] 1.235790e-05 6.179103e-05 3.681430e-06
 [906,] 1.165604e-05 3.569775e-05 3.512910e-06
 [907,] 1.140214e-05 2.089797e-05 3.753743e-06
 [908,] 1.167935e-05 2.827083e-05 5.155017e-06
 [909,] 1.018046e-05 1.723362e-05 2.762451e-06
 [910,] 2.824828e-04 2.781637e-05 9.729788e-05
 [911,] 2.063924e-05 2.427492e-05 6.300038e-06
 [912,] 4.050284e-05 2.660632e-05 1.071568e-05
 [913,] 1.051584e-03 2.640112e-05 3.311218e-04
 [914,] 1.130825e-03 2.682080e-05 3.556650e-04
 [915,] 2.348046e-05 4.394358e-05 6.949775e-06
 [916,] 9.137746e-04 1.863065e-05 2.934037e-04
 [917,] 5.267112e-05 3.252743e-05 1.492523e-05
 [918,] 1.103936e-03 2.430428e-05 3.485913e-04
 [919,] 6.075621e-05 3.194086e-05 1.771779e-05
 [920,] 6.714817e-05 2.395085e-05 1.302577e-05
 [921,] 3.657271e-04 5.754361e-05 1.118812e-04
 [922,] 3.493966e-04 5.939589e-05 1.068216e-04
 [923,] 1.133592e-04 3.464563e-05 3.647115e-05
 [924,] 8.991375e-05 3.590556e-05 2.895407e-05
 [925,] 4.025150e-04 5.189902e-05 1.234713e-04
 [926,] 1.203091e-04 3.748777e-05 3.860576e-05
 [927,] 1.379288e-05 3.283788e-05 4.480581e-06
 [928,] 3.977571e-04 3.915008e-05 1.232406e-04
 [929,] 4.456235e-01 2.998053e-05 1.491901e-01
 [930,] 1.780865e-04 1.720314e-05 5.880705e-05
 [931,] 1.144074e-04 3.324202e-05 3.600954e-05
 [932,] 3.297299e-05 3.687113e-05 1.350429e-05
 [933,] 3.781190e-04 3.834935e-05 1.173013e-04
 [934,] 3.784810e-04 4.578295e-05 1.166641e-04
 [935,] 1.145395e-04 2.557150e-05 3.709183e-05
 [936,] 1.442619e-05 2.278340e-05 4.384467e-06
 [937,] 1.152012e-01 3.083421e-05 3.825634e-02
 [938,] 1.268379e-04 5.516556e-05 3.922740e-05
 [939,] 1.999772e-05 3.813630e-05 6.341997e-06
 [940,] 1.049836e-04 1.944850e-05 3.401150e-05
 [941,] 1.075586e-05 1.907962e-05 3.516402e-06
 [942,] 1.912841e-05 3.739198e-05 6.066645e-06
 [943,] 1.365882e-05 1.844342e-05 3.711879e-06
 [944,] 6.534911e-05 2.031911e-05 2.113217e-05
 [945,] 1.298648e-04 4.183667e-05 4.062203e-05
 [946,] 1.371316e-05 3.487806e-05 4.305057e-06
 [947,] 1.327018e-05 1.218907e-04 5.219544e-06
 [948,] 2.164549e-05 4.427620e-05 6.914728e-06
 [949,] 1.403743e-04 4.702067e-05 4.357838e-05
 [950,] 8.952260e-05 2.404959e-05 2.866101e-05
 [951,] 3.060683e-05 5.540847e-05 1.690437e-05
 [952,] 6.940823e-05 2.243968e-05 2.233231e-05
 [953,] 7.523767e-05 5.304671e-05 2.350289e-05
 [954,] 3.035667e-05 7.949846e-05 2.284385e-05
 [955,] 1.573177e-05 4.524318e-05 6.042052e-06
 [956,] 4.161532e-05 4.114343e-05 1.003407e-05
 [957,] 5.008890e-02 3.071175e-05 1.663523e-02
 [958,] 8.952268e-05 5.126054e-05 2.784565e-05
 [959,] 3.693894e-05 4.787033e-05 1.180581e-05
 [960,] 4.766552e-05 2.263863e-05 1.536590e-05
 [961,] 4.732561e-05 2.233485e-05 1.526466e-05
 [962,] 8.165632e-05 3.901646e-05 2.570140e-05
 [963,] 3.712600e-05 4.737916e-05 1.186808e-05
 [964,] 5.075419e-05 2.353597e-05 1.632978e-05
 [965,] 2.661985e-05 4.860065e-05 7.228853e-06
 [966,] 3.902020e-05 3.061234e-05 1.263320e-05
 [967,] 2.799242e-05 3.333695e-05 7.204113e-06
 [968,] 1.363587e-05 3.711661e-05 4.326535e-06
 [969,] 3.089664e-05 4.985721e-05 1.579386e-05
 [970,] 1.731443e-05 4.745223e-05 6.986680e-06
 [971,] 4.226589e-05 2.423521e-05 1.376535e-05
 [972,] 7.016768e-05 3.263864e-05 2.217247e-05
 [973,] 2.352308e-03 3.672263e-05 7.186968e-04
 [974,] 7.400221e-05 4.140023e-05 1.607987e-05
 [975,] 4.762855e-05 3.572487e-05 1.506150e-05
 [976,] 4.291279e-05 1.720797e-05 1.412943e-05
 [977,] 6.812579e-05 1.721988e-05 2.223365e-05
 [978,] 3.541552e-05 3.718387e-05 9.318609e-06
 [979,] 4.937214e-05 1.775161e-05 1.607420e-05
 [980,] 5.579037e-05 1.808699e-05 1.813046e-05
 [981,] 1.512418e-05 2.419802e-05 5.086989e-06
 [982,] 4.843508e-05 1.721190e-05 1.589864e-05
 [983,] 2.360762e-02 3.306104e-05 7.900852e-03
 [984,] 2.095757e-05 4.486825e-05 6.941983e-06
 [985,] 3.072929e-05 1.721750e-05 1.007569e-05
 [986,] 3.821064e-05 3.927429e-05 1.031683e-05
 [987,] 4.516709e-05 1.803297e-05 1.171134e-05
 [988,] 2.368866e-05 1.851645e-05 8.575956e-06
 [989,] 3.427046e-05 5.701827e-05 2.700576e-05
 [990,] 2.523139e-05 1.902493e-05 9.466494e-06
 [991,] 1.256508e-05 2.180681e-05 3.650911e-06
 [992,] 2.415365e-05 1.730541e-05 4.726020e-06
 [993,] 2.118583e-05 2.869224e-05 1.186765e-05
 [994,] 2.272729e-05 2.791023e-05 1.248842e-05
 [995,] 5.387495e-05 1.721626e-05 1.041792e-05
 [996,] 2.805955e-05 1.158481e-04 9.573034e-06
 [997,] 1.264943e-05 2.168253e-05 5.105726e-06
 [998,] 1.440251e-05 3.691834e-05 7.854725e-06
 [999,] 1.515804e-05 3.678295e-05 8.443915e-06
[1000,] 2.412587e-05 2.651349e-05 6.242436e-06
[1001,] 1.386032e-05 3.786978e-05 8.370524e-06
[1002,] 2.500591e-05 4.326088e-05 8.162902e-06
[1003,] 7.170306e-05 3.896855e-05 1.175685e-05
[1004,] 4.192984e-05 1.784024e-05 1.077421e-05
[1005,] 1.281217e-05 1.890005e-05 3.399964e-06
[1006,] 1.265134e-05 2.241126e-05 3.953837e-06
[1007,] 3.693227e-05 4.353121e-05 1.230917e-05
[1008,] 1.239643e-05 1.866633e-05 3.489332e-06
[1009,] 1.300108e-05 2.379602e-05 5.154389e-06
[1010,] 1.612541e-05 2.414829e-05 6.827297e-06
[1011,] 3.446292e-05 1.067797e-04 3.505953e-05
[1012,] 3.055862e-05 6.434052e-05 1.774657e-05
[1013,] 1.903725e-05 1.721076e-05 4.371919e-06
[1014,] 5.072991e-05 1.133484e-04 5.783359e-05
[1015,] 1.998216e-04 1.723993e-04 6.573325e-04
[1016,] 6.694283e-05 8.602696e-05 6.727913e-05
[1017,] 6.910716e-05 1.094492e-04 8.504065e-05
[1018,] 1.208663e-05 3.146634e-04 1.037494e-05
[1019,] 1.206790e-05 4.028663e-04 1.116503e-05
[1020,] 1.188725e-05 3.930163e-04 1.017728e-05
[1021,] 1.162855e-05 5.024503e-05 4.448868e-06
[1022,] 8.149322e-05 1.758340e-05 1.836732e-05
[1023,] 4.552315e-05 6.479641e-05 4.982475e-05
[1024,] 4.486982e-05 3.964711e-05 3.080194e-05
[1025,] 4.244812e-05 2.695872e-05 1.912526e-05
[1026,] 1.215914e-05 7.680427e-05 5.148049e-06
[1027,] 5.067017e-05 3.432826e-05 2.988890e-05
[1028,] 4.805342e-05 7.311835e-05 5.596691e-05
[1029,] 5.120913e-05 1.721862e-05 5.775918e-06
[1030,] 5.271513e-05 3.488462e-05 3.158935e-05
[1031,] 4.959394e-05 3.898759e-05 3.379579e-05
[1032,] 1.246265e-05 4.780588e-05 4.110530e-06
[1033,] 4.360569e-05 3.856882e-05 2.883085e-05
[1034,] 4.669116e-05 3.220221e-05 2.553834e-05
[1035,] 2.994175e-05 2.612663e-05 3.946302e-06
[1036,] 2.752028e-05 5.468296e-05 2.266139e-05
[1037,] 8.694462e-05 4.132945e-05 4.215817e-05
[1038,] 1.224036e-05 2.104040e-05 4.348047e-06
[1039,] 2.501031e-05 1.721099e-05 4.303993e-06
[1040,] 6.453111e-05 2.299289e-05 1.594017e-05
[1041,] 1.891855e-05 1.960318e-05 6.781322e-06
[1042,] 1.938147e-05 2.276726e-05 7.343018e-06
[1043,] 1.250757e-05 2.635315e-05 3.930809e-06
[1044,] 1.166773e-05 5.631354e-05 5.488059e-06
[1045,] 5.952728e-05 2.586444e-05 5.690536e-06
[1046,] 5.665527e-05 2.242640e-05 5.760500e-06
[1047,] 1.505531e-05 4.915449e-05 5.542117e-06
[1048,] 1.268038e-05 2.080568e-05 3.721439e-06
[1049,] 1.305770e-05 2.055244e-05 3.877790e-06
[1050,] 2.118757e-05 4.343539e-05 7.040132e-06
[1051,] 1.341488e-05 3.486959e-05 6.892344e-06
[1052,] 2.117986e-05 2.876836e-05 5.045565e-06
[1053,] 1.377091e-05 2.913755e-05 4.390259e-06
[1054,] 1.131065e-05 5.124130e-05 6.406099e-06
[1055,] 1.246364e-05 2.451490e-05 5.266389e-06
[1056,] 1.629113e-05 3.246789e-05 4.564605e-06
[1057,] 1.203812e-05 2.003178e-05 3.704988e-06
[1058,] 1.445994e-05 3.231599e-05 4.515286e-06
[1059,] 1.370365e-05 2.364339e-05 3.288937e-06
[1060,] 1.377501e-05 2.395382e-05 3.289316e-06
[1061,] 1.402730e-05 1.978527e-05 3.304517e-06
[1062,] 2.155268e-05 1.724812e-05 3.341339e-06
[1063,] 1.708911e-05 3.123367e-05 8.102252e-06
[1064,] 2.023538e-05 2.843063e-05 5.040713e-06
[1065,] 1.425124e-05 3.130215e-05 4.532947e-06
[1066,] 1.416590e-05 3.345386e-05 5.291999e-06
[1067,] 1.477260e-05 3.446235e-05 5.593372e-06
[1068,] 1.483472e-05 1.948914e-05 2.844162e-06
[1069,] 2.177105e-05 3.385010e-05 8.957459e-06
[1070,] 2.307365e-05 3.368407e-05 5.956596e-06
[1071,] 4.463107e-05 1.074604e-04 3.276802e-06
[1072,] 7.263505e-05 2.433633e-05 5.751693e-06
[1073,] 1.020792e-05 1.761250e-05 3.148547e-06
[1074,] 1.782061e-05 3.633293e-05 6.520884e-06
[1075,] 1.936389e-05 2.578512e-05 6.273295e-06
[1076,] 1.926228e-05 2.886018e-05 5.709701e-06
[1077,] 1.939493e-05 3.053377e-05 5.605049e-06
[1078,] 1.938680e-05 3.023746e-05 5.586319e-06
[1079,] 3.718645e-05 1.790619e-05 5.589187e-06
[1080,] 1.882332e-05 1.721867e-05 4.387340e-06
[1081,] 2.544372e-05 1.722390e-05 3.849865e-06
[1082,] 2.163297e-05 2.141878e-05 4.774653e-06
[1083,] 2.128732e-05 1.721306e-05 4.082837e-06
[1084,] 2.266851e-05 2.981663e-05 5.782573e-06
[1085,] 2.297124e-05 4.242776e-05 6.572309e-06
[1086,] 2.165592e-05 1.721796e-05 4.223998e-06
[1087,] 2.054297e-05 1.864013e-05 4.580737e-06
[1088,] 2.214788e-05 3.745948e-05 6.077882e-06
[1089,] 2.468941e-05 3.423621e-05 4.919795e-06
[1090,] 2.246958e-05 4.109718e-05 6.347987e-06
[1091,] 2.700149e-05 3.337539e-05 5.149225e-06
[1092,] 2.759536e-05 1.875044e-05 7.042758e-06
[1093,] 1.475821e-05 1.721647e-05 3.172862e-06
[1094,] 3.053893e-05 2.916936e-05 6.659499e-06
[1095,] 2.982343e-05 1.847748e-05 7.671821e-06
[1096,] 1.627000e-05 1.720992e-05 3.610200e-06
[1097,] 3.085902e-05 2.296065e-05 1.146727e-05
[1098,] 3.351801e-05 3.162619e-05 6.008226e-06
[1099,] 1.903679e-05 1.721299e-05 4.597899e-06
[1100,] 2.174708e-05 7.593406e-05 3.516776e-06
[1101,] 1.741921e-05 3.992344e-05 7.071645e-06
[1102,] 4.602098e-05 3.932627e-05 1.345787e-05
[1103,] 2.158384e-05 1.857999e-05 7.392123e-06
[1104,] 1.111156e-05 2.745508e-05 3.622974e-06
[1105,] 1.027360e-05 1.722683e-05 2.767625e-06
[1106,] 1.053014e-05 1.723258e-05 2.766859e-06
[1107,] 2.027405e-05 1.985055e-05 7.934189e-06
[1108,] 1.872234e-05 4.856127e-05 1.181373e-05
[1109,] 1.951211e-05 4.783324e-05 1.240252e-05
[1110,] 1.128641e-05 2.593288e-05 3.572426e-06
[1111,] 1.145225e-05 2.590217e-05 3.624336e-06
[1112,] 1.127811e-05 2.614274e-05 3.596489e-06
[1113,] 1.778501e-05 3.295961e-05 7.462222e-06
[1114,] 1.552563e-05 4.187155e-05 7.661481e-06
[1115,] 1.066617e-05 1.757594e-05 2.761511e-06
[1116,] 1.463136e-05 3.387944e-05 5.789879e-06
[1117,] 1.472327e-05 4.840832e-05 7.588294e-06
[1118,] 1.888697e-05 2.145694e-05 3.099329e-06
[1119,] 2.154289e-05 1.719849e-05 4.678647e-06
[1120,] 1.031955e-05 1.723056e-05 2.765470e-06
[1121,] 1.810932e-05 2.224762e-05 6.577729e-06
[1122,] 2.084131e-05 1.720205e-05 4.233174e-06
[1123,] 1.044165e-05 1.722633e-05 2.764239e-06
[1124,] 1.284263e-05 7.035970e-05 7.540672e-06
[1125,] 2.085517e-05 2.396805e-05 3.124730e-06
[1126,] 1.140966e-05 1.723546e-05 2.793755e-06
[1127,] 2.026275e-05 2.400265e-05 3.111305e-06
[1128,] 2.319736e-05 1.720029e-05 5.674059e-06
[1129,] 2.009206e-05 2.377867e-05 3.177763e-06
[1130,] 1.038243e-05 1.723547e-05 2.765676e-06
[1131,] 2.584199e-05 1.719907e-05 5.818811e-06
[1132,] 1.120627e-05 2.666345e-05 3.479689e-06
[1133,] 2.540030e-05 1.719960e-05 5.903049e-06
[1134,] 7.232465e-05 4.578980e-05 3.122346e-05
[1135,] 2.596773e-05 1.720085e-05 6.261033e-06
[1136,] 2.598426e-05 1.720107e-05 6.304236e-06
[1137,] 2.585653e-05 1.720213e-05 6.454973e-06
[1138,] 2.597530e-05 1.720239e-05 6.514937e-06
[1139,] 2.362097e-05 1.720381e-05 6.228339e-06
[1140,] 2.597844e-05 1.720112e-05 6.329820e-06
[1141,] 2.584757e-05 1.720140e-05 6.258846e-06
[1142,] 2.670245e-05 1.720339e-05 6.805463e-06
[1143,] 1.581764e-05 4.553506e-05 8.233347e-06
[1144,] 1.124210e-05 2.606855e-05 3.461397e-06
[1145,] 3.029339e-05 1.720136e-05 7.084740e-06
[1146,] 2.253438e-05 2.131146e-05 3.234017e-06
[1147,] 2.676783e-05 1.720319e-05 6.788241e-06
[1148,] 2.617093e-05 1.720279e-05 6.613072e-06
[1149,] 1.067117e-05 1.723154e-05 2.763018e-06
[1150,] 1.009823e-05 2.464131e-04 6.943653e-06
[1151,] 2.126986e-05 1.722877e-05 3.678371e-06
[1152,] 1.860224e-05 5.895853e-05 1.472321e-05
[1153,] 1.663825e-05 3.461580e-05 7.542464e-06
[1154,] 1.125822e-05 2.406261e-05 3.666432e-06
[1155,] 1.126370e-05 2.633886e-05 3.621222e-06
[1156,] 1.342057e-05 4.865861e-05 6.628655e-06
[1157,] 4.108029e-05 5.474915e-05 6.117007e-06
[1158,] 2.617200e-05 1.345086e-04 6.299373e-06
[1159,] 1.252036e-05 4.626895e-05 3.138121e-06
[1160,] 1.161649e-05 1.721114e-05 3.064335e-06
[1161,] 2.136411e-05 3.257379e-05 5.853098e-06
[1162,] 1.355753e-05 1.721215e-05 3.405545e-06
[1163,] 2.505707e-05 2.121082e-05 5.703344e-06
[1164,] 3.980250e-05 3.626405e-05 1.217888e-05
[1165,] 1.170486e-05 2.599397e-05 3.648137e-06
[1166,] 1.272387e-05 1.720401e-05 3.140067e-06
[1167,] 1.267077e-05 1.720395e-05 3.129041e-06
[1168,] 1.297498e-05 1.721197e-05 2.892657e-06
[1169,] 3.611056e-05 4.234395e-05 5.800888e-06
[1170,] 1.128053e-05 1.720833e-05 2.808630e-06
[1171,] 2.044271e-05 1.721815e-05 3.476169e-06
[1172,] 1.596460e-05 1.720491e-05 3.715572e-06
[1173,] 3.060962e-05 3.270171e-05 5.097805e-06
[1174,] 1.067349e-05 4.557484e-05 3.339899e-06
[1175,] 1.477858e-05 1.720994e-05 3.374801e-06
[1176,] 1.073021e-05 5.536938e-05 3.446150e-06
[1177,] 1.102197e-05 8.989545e-05 3.717633e-06
[1178,] 1.154421e-05 2.390486e-05 3.496745e-06
[1179,] 1.051882e-05 4.390071e-05 3.410969e-06
[1180,] 3.843716e-05 4.569264e-05 6.481805e-06
[1181,] 1.096774e-05 4.042004e-05 3.175451e-06
[1182,] 1.089168e-05 4.185671e-05 3.216380e-06
[1183,] 1.343648e-05 1.813824e-05 2.832716e-06
[1184,] 1.227409e-05 4.173904e-05 4.394333e-06
[1185,] 1.444205e-05 4.737407e-05 3.166462e-06
[1186,] 1.607477e-05 6.350830e-05 4.318972e-06
[1187,] 2.042629e-05 2.120697e-05 3.550019e-06
[1188,] 3.265632e-05 3.857595e-05 6.617515e-06
[1189,] 1.229037e-05 3.621191e-05 4.511636e-06
[1190,] 1.056162e-05 4.274435e-05 3.357541e-06
[1191,] 3.338965e-05 3.978228e-05 6.516978e-06
[1192,] 1.057584e-05 4.609030e-05 3.400927e-06
[1193,] 1.248320e-05 8.635039e-05 4.009305e-06
[1194,] 1.712584e-05 2.098233e-05 3.336449e-06
[1195,] 2.778156e-05 4.148401e-05 8.437281e-06
[1196,] 1.706578e-05 2.137300e-05 3.313884e-06
[1197,] 1.255940e-05 4.461485e-05 4.663805e-06
[1198,] 4.537879e-05 2.930976e-05 8.143323e-06
[1199,] 1.932226e-05 2.261057e-05 3.228044e-06
[1200,] 1.358227e-05 1.720998e-05 3.466428e-06
[1201,] 1.666371e-05 2.982537e-05 2.900576e-06
[1202,] 4.030552e-05 7.902730e-05 1.100334e-05
[1203,] 2.390465e-05 1.751614e-05 3.731277e-06
[1204,] 4.248205e-05 3.838640e-05 1.762089e-05
[1205,] 3.618714e-05 3.271909e-05 7.906483e-06
[1206,] 1.127292e-05 2.556940e-05 3.020458e-06
[1207,] 3.709017e-05 1.055263e-04 2.090437e-05
[1208,] 1.509323e-05 2.992957e-05 3.483705e-06
[1209,] 1.284186e-05 1.967230e-05 2.925054e-06
[1210,] 8.290234e-05 2.268435e-05 7.801510e-06
[1211,] 4.477171e-05 3.329781e-05 1.521602e-05
[1212,] 4.325408e-05 3.322445e-05 1.464536e-05
[1213,] 2.471722e-05 1.928086e-05 3.708462e-06
[1214,] 2.284817e-05 1.789756e-05 3.648908e-06
[1215,] 1.981847e-05 6.292348e-05 3.021220e-06
[1216,] 1.653252e-05 1.722284e-05 3.267360e-06
[1217,] 2.187663e-05 1.881728e-05 3.611982e-06
[1218,] 1.798596e-05 1.261089e-04 3.453476e-06
[1219,] 2.981753e-05 1.997633e-05 4.226832e-06
[1220,] 1.220938e-05 5.398313e-05 4.538132e-06
[1221,] 2.192114e-05 4.720119e-05 7.476961e-06
[1222,] 1.447410e-05 2.303462e-05 4.289428e-06
[1223,] 1.277459e-05 3.086758e-05 4.525228e-06
[1224,] 1.458689e-05 4.898581e-05 8.196342e-06
[1225,] 1.625241e-05 1.721121e-05 3.362009e-06
[1226,] 2.761643e-05 1.722031e-05 5.987561e-06
[1227,] 1.445316e-05 2.299900e-05 4.271020e-06
[1228,] 1.296726e-05 3.105798e-05 4.785747e-06
[1229,] 1.344294e-05 2.328924e-05 4.082460e-06
[1230,] 1.474089e-05 2.432024e-05 4.331985e-06
[1231,] 1.449008e-04 2.031794e-05 3.829624e-05
[1232,] 1.184317e-05 9.728139e-05 4.625233e-06
[1233,] 1.158849e-05 2.459171e-05 3.576248e-06
[1234,] 1.268271e-05 1.720597e-05 3.087314e-06
[1235,] 1.484829e-05 3.876354e-05 7.532043e-06
[1236,] 3.433593e-05 3.976581e-05 9.833681e-06
[1237,] 1.580049e-05 1.722137e-05 4.095096e-06
[1238,] 1.292222e-05 1.722282e-05 3.309603e-06
[1239,] 1.990072e-05 1.720403e-05 4.147286e-06
[1240,] 1.120434e-05 1.721263e-05 3.063479e-06
[1241,] 2.065582e-05 1.720218e-05 4.188483e-06
[1242,] 3.796739e-05 1.759912e-05 5.413860e-06
[1243,] 1.968577e-05 1.720123e-05 4.152042e-06
[1244,] 1.313077e-05 1.720416e-05 3.423316e-06
[1245,] 1.326053e-05 3.724810e-05 4.382697e-06
[1246,] 1.460172e-05 5.463302e-05 4.489741e-06
[1247,] 2.232359e-05 3.049338e-05 6.321982e-06
[1248,] 2.264751e-05 3.610034e-05 7.393020e-06
[1249,] 2.188451e-05 3.274128e-05 5.964352e-06
[1250,] 2.570628e-05 2.361002e-04 7.287934e-06
[1251,] 4.573833e-05 2.484436e-05 6.273516e-06
[1252,] 1.179157e-05 1.889647e-05 2.824343e-06
[1253,] 1.470330e-05 3.623169e-05 3.530511e-06
[1254,] 1.856606e-05 4.398479e-05 4.700474e-06
[1255,] 1.744137e-05 2.295460e-05 2.841783e-06
[1256,] 2.240216e-05 3.109014e-05 6.699446e-06
[1257,] 1.290049e-05 2.273904e-05 2.826543e-06
[1258,] 1.404042e-05 1.722964e-05 3.071905e-06
[1259,] 1.329222e-05 1.722258e-05 3.159779e-06
[1260,] 1.209671e-05 2.348955e-05 2.825254e-06
[1261,] 1.418655e-05 2.405977e-05 2.844850e-06
[1262,] 1.208818e-05 2.552702e-05 4.329354e-06
[1263,] 2.561408e-05 3.369801e-05 8.341451e-06
[1264,] 1.527991e-05 2.627312e-05 3.231404e-06
[1265,] 1.315029e-05 2.330476e-05 2.825452e-06
[1266,] 1.220822e-05 1.722613e-05 3.599295e-06
[1267,] 1.358984e-05 3.783646e-05 3.793201e-06
[1268,] 1.288942e-05 4.863614e-05 4.448570e-06
[1269,] 1.286343e-05 3.325319e-05 3.934094e-06
[1270,] 1.140732e-05 1.857205e-05 2.811982e-06
[1271,] 1.107186e-05 3.067692e-05 3.592238e-06
[1272,] 1.369213e-05 7.845156e-05 4.762670e-06
[1273,] 2.007853e-05 2.632945e-05 3.696011e-06
[1274,] 1.338129e-05 1.856725e-05 3.201605e-06
[1275,] 2.809347e-05 2.566036e-05 3.793712e-06
[1276,] 3.961569e-05 3.423711e-05 1.161081e-05
[1277,] 1.435006e-05 3.296629e-05 4.638910e-06
[1278,] 1.216050e-05 1.722241e-05 3.304763e-06
[1279,] 2.092395e-05 3.303513e-05 6.200313e-06
[1280,] 2.314038e-05 4.558222e-05 6.179366e-06
[1281,] 1.096478e-05 2.935286e-05 3.313028e-06
[1282,] 1.026152e-05 1.786738e-05 3.123399e-06
[1283,] 2.019291e-05 6.263274e-05 1.886087e-05
[1284,] 1.131842e-05 1.723112e-05 3.230199e-06
[1285,] 1.877722e-05 2.637814e-05 7.505723e-06
[1286,] 1.394519e-05 4.357894e-05 8.646885e-06
[1287,] 1.081029e-05 2.095829e-05 3.208575e-06
[1288,] 1.948450e-05 2.478905e-05 7.918068e-06
[1289,] 1.076945e-05 2.072930e-05 3.280918e-06
[1290,] 2.029968e-05 3.132270e-05 1.005194e-05
[1291,] 1.122257e-05 3.091965e-05 3.281272e-06
[1292,] 1.077398e-05 2.110018e-05 3.257809e-06
[1293,] 2.013911e-05 3.823253e-05 5.583311e-06
[1294,] 2.247766e-05 3.774793e-05 7.036861e-06
[1295,] 1.080725e-05 2.050171e-05 3.185535e-06
[1296,] 2.163595e-05 4.348962e-05 8.397477e-06
[1297,] 1.076430e-05 2.118645e-05 3.273977e-06
[1298,] 1.069968e-05 3.456404e-05 4.326821e-06
[1299,] 1.147164e-05 1.723142e-05 3.223944e-06
[1300,] 1.159323e-05 1.723345e-05 3.309199e-06
[1301,] 1.106476e-05 2.328827e-05 3.239585e-06
[1302,] 2.234274e-05 3.739462e-05 6.579514e-06
[1303,] 1.203539e-05 1.723369e-05 3.414852e-06
[1304,] 1.121703e-05 2.180462e-05 3.261855e-06
[1305,] 2.178064e-05 4.186897e-05 6.933448e-06
[1306,] 1.340360e-05 2.098966e-05 3.477340e-06
[1307,] 1.181813e-05 2.106690e-05 3.250749e-06
[1308,] 1.379836e-05 1.722398e-05 3.553825e-06
[1309,] 1.262193e-05 2.144951e-05 3.333189e-06
[1310,] 1.731042e-05 1.878760e-05 5.592673e-06
[1311,] 2.127544e-05 2.080508e-05 6.499652e-06
[1312,] 1.107808e-05 2.066350e-05 3.205341e-06
[1313,] 2.043627e-05 4.471361e-05 6.628707e-06
[1314,] 1.995531e-05 2.603213e-05 5.437117e-06
[1315,] 1.411324e-05 1.822910e-05 2.945474e-06
[1316,] 1.132532e-05 1.427852e-04 5.763140e-06
[1317,] 1.818833e-05 5.541452e-05 7.045771e-06
[1318,] 1.544755e-05 2.015301e-05 3.661106e-06
[1319,] 1.539299e-05 2.506622e-04 3.458349e-06
[1320,] 2.102358e-05 9.716707e-05 1.058486e-05
[1321,] 2.471468e-05 3.712199e-05 5.632654e-06
[1322,] 2.986995e-05 2.320088e-05 3.454853e-06
[1323,] 1.013884e-05 5.215789e-05 4.045236e-06
[1324,] 2.810899e-05 1.761232e-05 4.494392e-06
[1325,] 4.256057e-05 1.720391e-05 5.981550e-06
[1326,] 2.390546e-05 2.857622e-05 4.131655e-06
[1327,] 1.103149e-05 5.490485e-05 3.641180e-06
[1328,] 8.190014e-05 1.721489e-05 8.229939e-06
[1329,] 1.403663e-05 1.890301e-05 4.050424e-06
[1330,] 1.012633e-05 3.333756e-05 3.327570e-06
[1331,] 5.507742e-05 1.722833e-05 6.497573e-06
[1332,] 1.037161e-05 1.723539e-05 2.778842e-06
[1333,] 1.066959e-05 1.723536e-05 2.747245e-06
[1334,] 2.282129e-05 1.892315e-05 5.774617e-06
[1335,] 1.960463e-05 9.795933e-05 5.817649e-06
[1336,] 1.415580e-05 1.179428e-04 1.566982e-05
[1337,] 1.008988e-05 2.987050e-05 3.273688e-06
[1338,] 1.542180e-05 9.389083e-04 8.931725e-06
[1339,] 2.685833e-05 3.678222e-05 1.253815e-05
[1340,] 2.389777e-05 1.721134e-05 4.015340e-06
[1341,] 1.130224e-04 3.134939e-05 1.234417e-05
[1342,] 1.505163e-05 8.154158e-04 1.943867e-05
[1343,] 1.616069e-05 2.921401e-05 4.137221e-06
[1344,] 1.506058e-05 2.911281e-05 4.541746e-06
[1345,] 6.533472e-05 2.330174e-05 1.663035e-05
[1346,] 1.529791e-05 2.415627e-05 4.433629e-06
[1347,] 1.588581e-05 3.246675e-05 4.376110e-06
[1348,] 2.729599e-05 1.162774e-04 4.408819e-05
[1349,] 3.760200e-05 2.131928e-05 9.562527e-06
[1350,] 1.708922e-05 2.493286e-05 4.010570e-06
[1351,] 2.967912e-05 1.996505e-05 1.111810e-05
[1352,] 3.894869e-05 1.724096e-05 5.164876e-06
[1353,] 3.646700e-05 4.194877e-05 2.337431e-05
[1354,] 1.434079e-05 5.191186e-05 6.845898e-06
[1355,] 1.673460e-05 3.451317e-05 4.339154e-06
[1356,] 3.991380e-05 7.476282e-05 5.095018e-05
[1357,] 1.513822e-05 2.262716e-05 4.078955e-06
[1358,] 6.591323e-05 7.210759e-05 9.057066e-05
[1359,] 5.708962e-05 6.026003e-05 6.600620e-05
[1360,] 8.016028e-05 2.365740e-05 2.149089e-05
[1361,] 6.653099e-05 6.268048e-05 8.104136e-05
[1362,] 3.987445e-05 2.518112e-05 2.027657e-05
[1363,] 1.516716e-05 4.422509e-05 6.250405e-06
[1364,] 4.906244e-05 2.326052e-05 1.292724e-05
[1365,] 3.066854e-05 2.558644e-04 2.914243e-05
[1366,] 1.547458e-05 2.667094e-05 4.833967e-06
[1367,] 2.039355e-05 2.301922e-05 5.213154e-06
[1368,] 2.189695e-05 2.249137e-05 5.257313e-06
[1369,] 6.895560e-05 2.324948e-05 1.761332e-05
[1370,] 4.628150e-05 7.998630e-05 2.879377e-05
[1371,] 1.736414e-05 4.178147e-05 6.447912e-06
[1372,] 4.842174e-05 2.501076e-05 1.049483e-05
[1373,] 4.284935e-05 2.285304e-05 8.704145e-06
[1374,] 2.676307e-05 2.399048e-05 4.904719e-06
[1375,] 4.245058e-05 2.490399e-05 9.010369e-06
[1376,] 2.805572e-05 2.548582e-05 4.858374e-06
[1377,] 1.311500e-05 3.778920e-05 4.446975e-06
[1378,] 1.483945e-05 3.220977e-05 5.000591e-06
[1379,] 1.484112e-05 1.755283e-05 5.188776e-06
[1380,] 2.496073e-05 2.766543e-05 3.670183e-06
[1381,] 2.626315e-05 1.959547e-05 9.826438e-06
[1382,] 2.744443e-05 2.112248e-05 3.964216e-06
[1383,] 2.727310e-05 2.185637e-05 3.886728e-06
[1384,] 1.547509e-05 8.537752e-05 7.528432e-06
[1385,] 1.353448e-05 1.773566e-05 2.800419e-06
[1386,] 1.622908e-05 9.161536e-05 8.414697e-06
[1387,] 2.051063e-05 4.825222e-05 6.198478e-06
[1388,] 1.678122e-05 3.254930e-05 4.569298e-06
[1389,] 1.182427e-05 2.779162e-05 3.964618e-06
[1390,] 1.807329e-05 3.917947e-05 3.337727e-06
[1391,] 2.979189e-05 2.735302e-05 6.541647e-06
[1392,] 1.461993e-05 2.762937e-05 5.005607e-06
[1393,] 1.218475e-05 1.729245e-05 4.023218e-06
[1394,] 1.995795e-05 3.116121e-05 6.304131e-06
[1395,] 2.508774e-05 1.721494e-05 3.921163e-06
[1396,] 4.166118e-04 9.530377e-05 2.739333e-05
[1397,] 2.473940e-05 1.944131e-05 5.030732e-06
[1398,] 1.350560e-05 1.815051e-05 2.869577e-06
[1399,] 2.480949e-05 4.406038e-05 7.740132e-06
[1400,] 5.844277e-04 2.379949e-05 3.258257e-05
[1401,] 2.753444e-05 8.121742e-05 9.097976e-06
[1402,] 2.525738e-05 4.215036e-05 3.306598e-06
[1403,] 4.725602e-05 4.647508e-05 3.839894e-06
[1404,] 3.043133e-05 3.960238e-05 1.089156e-05
[1405,] 1.991455e-05 2.418039e-05 5.429848e-06
[1406,] 1.810329e-05 4.199897e-05 4.835393e-06
[1407,] 3.156226e-05 2.941383e-05 1.836281e-05
[1408,] 2.826082e-05 3.935306e-05 9.971813e-06
[1409,] 1.798833e-05 3.355491e-05 4.470506e-06
[1410,] 2.985694e-05 3.927670e-05 1.059934e-05
[1411,] 2.949501e-05 3.741202e-05 9.843686e-06
[1412,] 1.049865e-05 1.722287e-05 2.996732e-06
[1413,] 1.792677e-05 4.626459e-05 5.085100e-06
[1414,] 1.822271e-05 4.154137e-05 4.825565e-06
[1415,] 1.579601e-05 1.238495e-04 9.886745e-06
[1416,] 1.626587e-05 5.197760e-05 6.641818e-06
[1417,] 1.623045e-05 2.907873e-05 4.734015e-06
[1418,] 1.677911e-05 5.600644e-05 6.176153e-06
[1419,] 1.677712e-05 5.183241e-05 5.951329e-06
[1420,] 1.762106e-04 5.691831e-05 2.495365e-05
[1421,] 1.304348e-04 6.803522e-05 1.732398e-05
[1422,] 2.270639e-05 2.606703e-05 5.968806e-06
[1423,] 1.181497e-05 9.534243e-05 1.019452e-05
[1424,] 7.114302e-04 5.705359e-05 6.502017e-05
[1425,] 5.823847e-04 3.410587e-05 6.279195e-05
[1426,] 1.200760e-05 1.392169e-04 1.274943e-05
[1427,] 1.597206e-05 5.679663e-05 4.402104e-06
[1428,] 2.262113e-05 2.630739e-05 5.980830e-06
[1429,] 2.262170e-05 2.645433e-05 5.985366e-06
[1430,] 2.262897e-05 2.615843e-05 5.966794e-06
[1431,] 2.264100e-05 2.615588e-05 5.973052e-06
[1432,] 1.251256e-05 1.345501e-04 1.381455e-05
[1433,] 2.262621e-05 2.613297e-05 5.960279e-06
[1434,] 2.476538e-05 4.454839e-05 1.361321e-05
[1435,] 1.552504e-05 9.143248e-05 5.367755e-06
[1436,] 2.263493e-05 2.605819e-05 5.960542e-06
[1437,] 2.264688e-05 2.619060e-05 5.987560e-06
[1438,] 3.132055e-05 7.623191e-05 6.264448e-06
[1439,] 2.885589e-05 1.723058e-05 7.485381e-06
[1440,] 2.258778e-05 2.609578e-05 5.952007e-06
[1441,] 2.261682e-05 2.636471e-05 5.987016e-06
[1442,] 1.079224e-05 2.299794e-05 3.616018e-06
[1443,] 2.266736e-05 2.636436e-05 6.026908e-06
[1444,] 2.268187e-05 2.653006e-05 6.058962e-06
[1445,] 2.263271e-05 2.633989e-05 6.002663e-06
[1446,] 1.081297e-05 2.598630e-05 3.871868e-06
[1447,] 1.491088e-05 1.722887e-05 4.403899e-06
[1448,] 2.260945e-05 2.617632e-05 5.961730e-06
[1449,] 2.311982e-05 2.864012e-05 6.244955e-06
[1450,] 3.334887e-05 3.209153e-05 7.868950e-06
[1451,] 2.280789e-05 2.860526e-05 6.243968e-06
[1452,] 2.064864e-05 4.889094e-05 7.421584e-06
[1453,] 2.282923e-05 2.860648e-05 6.249357e-06
[1454,] 2.318806e-05 4.199981e-05 8.520057e-06
[1455,] 1.513157e-05 1.722863e-05 4.176351e-06
[1456,] 2.283912e-05 2.859017e-05 6.250424e-06
[1457,] 2.286495e-05 2.860831e-05 6.257939e-06
[1458,] 2.088485e-05 5.570769e-05 6.964632e-06
[1459,] 1.499238e-05 6.107122e-05 4.514277e-06
[1460,] 2.302674e-05 2.861314e-05 6.292495e-06
[1461,] 2.288670e-05 2.858200e-05 6.251460e-06
[1462,] 6.930153e-05 4.607620e-05 1.207944e-05
[1463,] 2.294932e-05 2.860174e-05 6.269904e-06
[1464,] 2.284339e-05 2.860338e-05 6.231756e-06
[1465,] 4.837278e-05 4.217856e-05 5.937862e-06
[1466,] 1.735882e-05 4.443878e-05 5.419806e-06
[1467,] 1.654117e-05 3.717068e-05 5.290777e-06
[1468,] 2.283663e-05 2.875243e-05 6.289196e-06
[1469,] 1.300060e-04 3.445319e-05 2.019419e-05
[1470,] 2.287698e-05 2.860285e-05 6.248853e-06
[1471,] 2.282742e-05 2.860290e-05 6.277629e-06
[1472,] 2.288610e-05 2.733829e-05 6.310522e-06
[1473,] 2.326951e-05 2.845593e-05 6.314883e-06
[1474,] 2.316255e-05 3.369031e-05 6.724968e-06
[1475,] 2.318641e-05 3.369012e-05 6.727756e-06
[1476,] 2.320287e-05 3.370432e-05 6.729907e-06
[1477,] 2.286144e-05 2.860193e-05 6.255603e-06
[1478,] 2.290467e-05 2.863483e-05 6.280099e-06
[1479,] 1.588548e-05 1.722650e-05 4.329044e-06
[1480,] 2.276067e-05 2.868209e-05 6.242213e-06
[1481,] 2.275843e-05 2.872181e-05 6.237138e-06
[1482,] 1.654157e-05 1.722493e-05 4.172537e-06
[1483,] 2.527214e-05 4.859274e-05 1.103450e-05
[1484,] 1.591723e-05 1.722698e-05 4.358405e-06
[1485,] 2.286571e-05 2.874592e-05 6.239659e-06
[1486,] 2.292296e-05 2.876091e-05 6.241358e-06
[1487,] 1.713040e-04 3.549242e-05 3.161338e-05
[1488,] 2.282916e-05 2.862344e-05 6.259568e-06
[1489,] 2.279253e-05 2.869361e-05 6.233145e-06
[1490,] 3.865372e-05 8.619649e-05 6.066270e-06
[1491,] 2.238307e-05 2.861456e-05 6.139083e-06
[1492,] 5.650599e-05 3.755180e-05 1.324659e-05
[1493,] 2.509007e-05 4.234600e-05 4.514369e-06
[1494,] 1.518293e-04 4.593281e-05 2.099034e-05
[1495,] 2.725551e-05 7.830955e-05 7.821759e-06
[1496,] 2.286182e-05 2.860351e-05 6.257260e-06
[1497,] 1.530818e-04 3.627594e-05 2.989116e-05
[1498,] 2.303060e-05 2.860262e-05 6.291821e-06
[1499,] 2.479566e-05 3.425344e-05 8.666185e-06
[1500,] 2.552450e-05 4.429861e-05 9.429824e-06
[1501,] 2.278648e-05 3.193861e-05 6.444832e-06
[1502,] 2.271080e-05 3.778169e-05 6.967427e-06
[1503,] 2.299840e-05 2.859471e-05 6.281923e-06
[1504,] 1.348803e-05 1.722840e-05 4.039493e-06
[1505,] 2.824609e-05 4.729668e-05 1.295000e-05
[1506,] 2.351747e-05 3.102352e-05 6.932869e-06
[1507,] 3.894884e-05 4.430159e-05 1.252493e-05
[1508,] 2.155164e-05 7.565550e-05 1.182987e-05
[1509,] 1.481411e-05 4.658616e-05 5.497316e-06
[1510,] 2.871898e-05 4.354231e-05 1.034686e-05
[1511,] 1.490726e-05 3.126659e-05 4.534137e-06
[1512,] 1.477889e-05 3.354547e-05 4.786796e-06
[1513,] 1.475275e-05 3.641024e-05 4.982943e-06
[1514,] 1.475096e-05 5.047335e-05 5.724977e-06
[1515,] 7.238416e-05 2.002361e-05 1.248015e-05
[1516,] 1.939115e-05 1.723130e-05 5.394934e-06
[1517,] 1.851445e-05 5.121014e-05 3.596299e-06
[1518,] 5.687272e-05 4.869223e-05 1.003612e-05
[1519,] 2.818860e-05 4.251123e-05 9.891458e-06
[1520,] 1.472367e-05 3.209716e-05 4.775932e-06
[1521,] 1.527613e-05 5.842830e-05 1.046499e-05
[1522,] 1.718175e-05 3.792263e-05 6.522484e-06
[1523,] 5.501396e-05 3.723300e-05 1.362461e-05
[1524,] 1.478198e-05 3.460223e-05 4.846651e-06
[1525,] 1.513015e-05 3.523770e-05 4.622338e-06
[1526,] 2.346310e-05 3.023378e-05 6.534393e-06
[1527,] 1.581511e-05 5.914606e-05 5.988961e-06
[1528,] 1.488370e-05 3.881620e-05 4.966134e-06
[1529,] 5.467756e-05 4.797050e-05 9.929660e-06
[1530,] 1.485243e-05 3.295635e-05 4.676065e-06
[1531,] 1.469249e-05 2.930447e-05 4.627329e-06
[1532,] 1.491327e-05 3.041176e-05 4.510731e-06
[1533,] 1.493093e-05 3.207048e-05 4.563157e-06
[1534,] 1.071912e-05 3.177333e-05 4.113171e-06
[1535,] 1.701328e-05 1.722146e-05 4.491944e-06
[1536,] 1.489477e-05 3.427566e-05 4.715310e-06
[1537,] 4.951405e-05 3.714273e-05 1.334294e-05
[1538,] 1.482289e-05 3.791906e-05 4.996251e-06
[1539,] 1.485039e-05 3.818836e-05 4.980930e-06
[1540,] 1.554357e-05 1.838004e-05 2.949350e-06
[1541,] 1.061638e-05 1.720585e-05 2.750946e-06
[1542,] 1.475679e-05 3.390929e-05 4.839089e-06
[1543,] 6.681434e-05 5.033178e-05 1.083160e-05
[1544,] 2.538722e-05 2.940280e-05 6.939759e-06
[1545,] 1.482809e-05 3.346821e-05 4.729770e-06
[1546,] 2.666766e-05 2.929712e-05 7.321518e-06
[1547,] 7.756251e-05 2.012293e-05 1.228728e-05
[1548,] 2.771832e-05 4.073878e-05 9.159289e-06
[1549,] 2.176457e-04 3.297472e-05 3.857917e-05
[1550,] 1.492462e-05 3.276602e-05 4.601172e-06
[1551,] 1.530219e-05 2.569417e-05 3.460913e-06
[1552,] 2.052449e-05 3.816903e-04 3.603681e-05
[1553,] 1.503509e-05 2.914143e-05 4.353042e-06
[1554,] 1.662097e-05 3.104137e-05 4.076432e-06
[1555,] 1.521859e-05 3.471468e-05 4.680259e-06
[1556,] 2.430962e-04 2.377710e-05 4.303331e-05
[1557,] 1.729262e-05 1.723007e-05 4.849924e-06
[1558,] 2.820771e-05 4.351650e-05 1.011788e-05
[1559,] 5.424466e-05 3.731297e-05 1.336070e-05
[1560,] 5.319229e-05 4.857517e-05 9.707435e-06
[1561,] 3.076232e-05 4.249723e-05 1.095104e-05
[1562,] 2.483414e-05 2.911148e-05 6.749359e-06
[1563,] 3.405268e-04 5.128797e-05 4.331405e-05
[1564,] 2.976234e-05 3.853627e-05 9.052932e-06
[1565,] 1.481731e-05 3.490498e-05 4.844923e-06
[1566,] 4.669225e-05 3.355350e-05 9.369643e-06
[1567,] 1.492881e-05 3.470915e-05 4.709922e-06
[1568,] 1.492223e-05 3.398785e-05 4.674767e-06
[1569,] 1.489059e-05 3.385664e-05 4.695525e-06
[1570,] 5.057908e-05 3.729588e-05 1.274269e-05
[1571,] 1.487008e-05 3.304643e-05 4.683268e-06
[1572,] 1.674524e-05 1.722729e-05 4.624450e-06
[1573,] 1.495538e-05 3.132045e-05 4.501323e-06
[1574,] 1.087126e-05 3.414659e-05 4.396719e-06
[1575,] 1.491345e-05 3.460646e-05 4.718202e-06
[1576,] 1.497517e-05 3.524955e-05 4.708183e-06
[1577,] 1.490388e-05 3.355885e-05 4.667269e-06
[1578,] 1.489426e-05 3.448712e-05 4.728130e-06
[1579,] 1.506873e-05 3.129169e-05 4.479016e-06
[1580,] 1.470957e-05 3.318646e-05 4.969928e-06
[1581,] 5.064000e-05 3.407623e-05 8.032987e-06
[1582,] 2.302420e-05 2.935262e-05 6.375958e-06
[1583,] 1.717368e-05 3.849141e-05 6.416174e-06
[1584,] 1.624226e-05 3.556030e-05 4.286898e-06
[1585,] 6.515742e-04 3.210230e-05 1.117677e-04
[1586,] 1.792150e-05 4.903200e-05 5.672213e-06
[1587,] 1.773419e-05 4.823118e-05 5.813741e-06
[1588,] 1.479728e-05 3.387643e-05 4.800398e-06
[1589,] 1.493715e-05 3.108304e-05 4.507876e-06
[1590,] 5.029333e-05 3.481839e-05 1.010936e-05
[1591,] 1.095949e-05 3.116032e-05 4.149866e-06
[1592,] 1.499131e-05 3.509112e-05 4.690260e-06
[1593,] 1.489378e-05 3.341938e-05 4.665497e-06
[1594,] 1.493544e-05 3.255206e-05 4.583760e-06
[1595,] 1.491082e-05 3.745302e-05 4.891361e-06
[1596,] 1.473612e-05 2.926688e-05 4.646842e-06
[1597,] 2.437096e-05 2.946487e-05 6.738657e-06
[1598,] 2.095436e-05 4.069997e-05 4.247760e-06
[1599,] 4.900505e-05 3.337765e-05 9.716998e-06
[1600,] 5.734269e-05 3.720335e-05 1.457345e-05
[1601,] 5.015891e-05 3.109299e-05 8.695538e-06
[1602,] 1.073595e-05 4.198225e-05 4.544196e-06
[1603,] 1.472225e-05 2.953942e-05 4.859685e-06
[1604,] 7.397127e-05 2.003489e-05 1.261975e-05
[1605,] 1.478038e-05 3.342537e-05 4.784804e-06
[1606,] 1.967432e-05 4.164981e-05 3.392763e-06
[1607,] 1.480508e-04 2.399098e-05 1.348632e-05
[1608,] 2.510976e-05 3.168033e-05 7.058483e-06
[1609,] 1.519612e-05 3.747646e-05 5.817042e-06
[1610,] 1.786379e-05 1.979340e-05 2.985261e-06
[1611,] 1.209656e-05 2.134464e-05 4.113586e-06
[1612,] 1.195714e-05 2.126260e-05 4.041487e-06
[1613,] 3.415656e-05 3.842879e-05 8.530938e-06
[1614,] 3.308003e-05 8.176006e-05 7.151522e-06
[1615,] 2.411539e-05 4.913324e-05 9.122981e-06
[1616,] 1.273846e-05 1.722839e-05 3.188125e-06
[1617,] 1.465215e-05 1.722730e-05 3.995803e-06
[1618,] 1.149702e-05 2.097071e-05 3.280351e-06
[1619,] 2.412562e-04 5.946491e-05 2.019162e-05
[1620,] 1.506960e-05 4.766702e-05 5.438413e-06
[1621,] 5.706555e-05 7.527631e-05 3.592570e-05
[1622,] 1.303507e-05 2.613957e-05 6.034712e-06
[1623,] 1.300174e-05 2.733924e-05 6.193606e-06
[1624,] 1.292927e-05 3.441410e-05 7.168318e-06
[1625,] 1.719817e-04 9.482413e-05 1.521987e-04
[1626,] 4.465458e-05 2.853112e-04 5.246841e-05
[1627,] 1.796701e-05 2.388897e-05 3.734571e-06
[1628,] 1.065525e-05 1.862738e-05 3.319151e-06
[1629,] 1.508940e-05 6.676382e-05 7.182721e-06
[1630,] 4.599371e-05 3.352257e-05 1.529968e-05
[1631,] 1.449457e-05 1.739152e-05 3.604664e-06
[1632,] 1.094409e-05 1.721698e-05 3.233199e-06
[1633,] 2.149254e-05 5.456989e-05 1.676107e-05
[1634,] 2.111172e-05 5.711830e-05 1.687320e-05
[1635,] 1.372498e-05 1.733242e-05 3.631923e-06
[1636,] 2.470340e-05 4.148072e-05 1.775508e-05
[1637,] 1.570162e-05 4.265691e-05 4.986456e-06
[1638,] 2.136933e-05 5.068825e-05 7.039123e-06
[1639,] 4.545366e-05 3.148516e-05 1.437151e-05
[1640,] 1.840998e-05 2.935065e-05 8.575274e-06
[1641,] 2.242782e-05 5.973682e-05 2.098431e-05
[1642,] 1.343889e-05 1.722774e-05 3.424378e-06
[1643,] 5.353978e-05 5.760103e-05 3.261698e-05
[1644,] 5.499589e-05 5.719796e-05 3.343874e-05
[1645,] 5.377980e-05 7.659436e-05 4.120770e-05
[1646,] 2.294417e-05 2.757499e-05 1.251456e-05
[1647,] 1.809235e-05 2.920928e-05 8.618294e-06
[1648,] 7.577686e-05 2.651185e-05 2.524937e-05
[1649,] 1.132404e-05 2.401629e-05 4.171381e-06
[1650,] 2.088811e-05 4.507630e-05 6.624380e-06
[1651,] 2.552667e-05 1.241502e-04 2.614465e-05
[1652,] 1.845538e-05 1.946226e-05 6.458751e-06
[1653,] 2.654965e-05 3.112141e-05 1.618943e-05
[1654,] 2.184189e-05 5.473583e-05 6.809690e-06
[1655,] 6.278407e-05 2.651819e-05 3.325929e-05
[1656,] 2.162512e-05 5.704112e-05 7.056875e-06
[1657,] 1.565915e-05 1.722223e-05 4.905626e-06
[1658,] 2.878243e-05 1.721027e-05 5.320956e-06
[1659,] 1.674196e-05 1.722704e-05 3.789519e-06
[1660,] 4.546241e-05 3.436275e-05 9.905661e-06
[1661,] 1.567458e-05 1.830004e-05 2.944254e-06
[1662,] 3.297012e-05 1.997088e-05 7.542063e-06
[1663,] 5.689603e-05 6.288988e-05 3.771334e-05
[1664,] 1.429642e-05 1.825801e-05 3.740867e-06
[1665,] 1.114538e-05 2.234872e-05 3.235531e-06
[1666,] 1.511443e-05 1.722771e-05 3.633633e-06
[1667,] 5.013841e-05 6.743904e-05 3.568353e-05
[1668,] 1.450495e-05 2.226911e-05 4.048597e-06
[1669,] 1.515615e-05 2.043661e-05 4.114690e-06
[1670,] 4.765392e-05 1.722243e-05 1.239165e-05
[1671,] 5.420207e-05 4.024486e-05 2.793250e-05
[1672,] 1.437409e-05 2.168398e-05 3.820078e-06
[1673,] 1.865931e-05 1.893709e-05 6.983620e-06
[1674,] 2.615490e-05 2.519407e-05 9.233413e-06
[1675,] 2.196299e-05 3.969057e-05 6.662620e-06
[1676,] 2.242289e-05 3.328409e-05 6.663905e-06
[1677,] 1.441418e-05 2.358385e-05 4.131508e-06
[1678,] 1.432824e-05 2.367272e-05 3.970124e-06
[1679,] 1.425308e-05 2.323847e-05 3.985785e-06
[1680,] 2.559689e-05 2.529826e-05 9.090707e-06
[1681,] 2.585066e-05 2.867912e-05 1.015300e-05
[1682,] 5.047187e-05 4.064081e-05 2.573265e-05
[1683,] 4.194803e-05 1.096436e-04 3.540711e-05
[1684,] 3.122200e-05 9.494470e-05 2.336508e-05
[1685,] 4.285774e-05 6.468713e-05 3.435082e-05
[1686,] 2.140710e-05 3.108171e-05 5.970673e-06
[1687,] 3.031257e-05 1.040820e-04 2.357620e-05
[1688,] 2.296993e-05 1.850109e-05 5.019920e-06
[1689,] 1.357032e-05 1.860900e-05 3.224971e-06
[1690,] 1.329814e-05 1.814294e-05 3.240021e-06
[1691,] 2.736648e-05 1.720072e-05 4.893569e-06
[1692,] 1.343273e-05 1.892412e-05 3.209362e-06
[1693,] 1.447996e-05 1.721253e-05 2.982944e-06
[1694,] 3.499156e-05 1.852367e-05 8.897889e-06
[1695,] 1.363292e-05 1.991502e-05 3.212144e-06
[1696,] 1.163396e-05 2.248100e-05 3.443463e-06
[1697,] 2.532978e-05 2.633908e-05 8.881588e-06
[1698,] 1.071120e-05 1.721864e-05 2.980634e-06
[1699,] 1.075123e-05 1.722802e-05 3.091320e-06
[1700,] 2.172160e-05 3.575342e-05 7.461708e-06
[1701,] 1.003678e-05 1.721818e-05 2.908506e-06
[1702,] 1.216157e-05 2.604207e-05 3.641625e-06
[1703,] 1.138696e-05 3.744946e-05 5.028163e-06
[1704,] 1.162784e-05 3.773295e-05 5.380689e-06
[1705,] 3.524036e-05 7.636980e-05 2.239908e-05
[1706,] 1.353237e-05 1.719919e-05 3.131056e-06
[1707,] 1.271206e-05 2.103167e-05 4.169327e-06
[1708,] 1.596528e-05 1.722180e-05 3.033134e-06
[1709,] 1.435127e-05 1.720306e-05 3.093066e-06
[1710,] 2.492234e-05 4.096674e-05 6.834851e-06
[1711,] 1.267073e-05 5.775717e-05 6.096906e-06
[1712,] 1.111111e-05 2.580627e-05 3.219968e-06
[1713,] 1.253230e-05 5.294922e-05 5.729335e-06
[1714,] 1.090995e-05 2.274353e-05 3.206383e-06
[1715,] 1.326963e-05 1.720062e-05 3.047847e-06
[1716,] 1.313727e-05 1.719982e-05 3.067949e-06
[1717,] 1.224410e-05 1.935080e-05 2.909067e-06
[1718,] 1.190284e-05 3.177575e-05 3.038166e-06
[1719,] 1.280986e-05 1.994568e-05 2.916040e-06
[1720,] 1.044969e-05 5.455052e-05 4.928816e-06
[1721,] 1.341464e-05 2.949343e-05 6.263810e-06
[1722,] 2.382074e-05 4.449222e-05 6.616988e-06
[1723,] 1.481958e-05 4.199770e-05 4.677189e-06
[1724,] 1.295793e-05 1.721790e-05 3.068567e-06
[1725,] 1.402049e-05 3.051300e-05 6.854556e-06
[1726,] 1.376063e-05 2.921733e-05 6.478096e-06
[1727,] 1.321645e-05 4.968962e-05 6.320154e-06
[1728,] 1.299463e-05 2.318916e-05 5.082728e-06
[1729,] 2.164754e-05 3.251496e-05 6.706729e-06
[1730,] 1.749107e-05 1.982265e-05 3.057769e-06
[1731,] 1.602554e-05 2.105852e-05 2.925083e-06
[1732,] 1.050366e-05 1.056577e-04 5.094285e-06
[1733,] 1.050058e-05 5.297641e-05 4.075223e-06
[1734,] 1.073309e-05 8.872706e-05 4.348490e-06
[1735,] 1.447658e-05 2.927672e-05 3.983692e-06
[1736,] 1.341631e-05 3.255221e-05 6.444408e-06
[1737,] 1.437247e-05 3.919213e-05 8.157243e-06
[1738,] 1.392682e-05 4.121712e-05 7.983667e-06
[1739,] 2.172217e-05 3.453818e-05 6.508454e-06
[1740,] 1.531861e-05 4.713690e-05 4.783895e-06
[1741,] 1.885760e-05 3.254875e-05 1.013094e-05
[1742,] 1.175361e-05 1.306568e-04 4.037480e-06
[1743,] 1.953148e-05 3.049141e-05 1.005887e-05
[1744,] 2.314555e-05 1.896167e-05 3.371299e-06
[1745,] 1.787365e-05 7.360473e-05 1.509610e-05
[1746,] 1.092476e-05 3.211300e-04 6.103285e-06
[1747,] 1.778821e-05 7.338501e-05 1.495729e-05
[1748,] 1.780329e-05 7.546185e-05 1.521869e-05
[1749,] 5.713926e-05 5.940343e-05 3.566666e-05
[1750,] 1.518381e-05 8.707764e-05 1.257650e-05
[1751,] 1.558977e-05 9.343290e-05 1.367416e-05
[1752,] 1.120116e-05 3.536543e-04 5.869154e-06
[1753,] 2.258423e-05 2.092910e-05 3.516283e-06
[1754,] 1.699280e-05 2.977227e-05 3.573843e-06
[1755,] 1.135015e-05 3.042627e-04 5.455365e-06
[1756,] 2.214539e-05 2.696908e-05 5.604329e-06
[1757,] 1.906973e-05 1.722472e-05 3.417394e-06
[1758,] 2.443442e-05 1.894463e-05 3.442065e-06
[1759,] 6.525113e-05 3.772879e-05 1.184188e-05
[1760,] 1.101149e-05 9.246911e-05 4.157762e-06
[1761,] 1.626796e-05 2.440967e-05 3.517386e-06
[1762,] 1.056213e-05 2.642024e-05 3.068777e-06
[1763,] 1.108563e-05 1.744458e-04 4.910737e-06
[1764,] 1.097514e-05 2.587438e-04 5.658146e-06
[1765,] 2.277821e-05 1.822805e-05 3.496971e-06
[1766,] 1.300326e-05 2.419375e-05 4.262065e-06
[1767,] 2.835947e-05 3.470758e-05 1.367685e-05
[1768,] 2.057372e-05 1.919506e-04 4.276168e-05
[1769,] 2.897299e-05 4.805501e-05 2.069924e-05
[1770,] 2.851883e-05 1.832824e-05 6.047731e-06
[1771,] 2.004687e-05 2.523519e-05 9.292356e-06
[1772,] 2.249223e-05 1.722997e-05 5.602166e-06
[1773,] 1.784278e-05 1.898861e-05 4.445860e-06
[1774,] 2.297192e-05 1.723593e-05 5.936619e-06
[1775,] 2.095438e-05 1.722809e-05 5.240045e-06
[1776,] 2.259411e-05 1.725445e-05 6.545931e-06
[1777,] 2.803185e-05 4.389730e-05 1.308730e-05
[1778,] 3.449958e-05 5.036668e-05 2.541259e-05
[1779,] 1.669543e-05 3.748864e-05 5.339171e-06
[1780,] 1.065474e-05 2.325510e-05 4.005079e-06
[1781,] 4.513541e-05 9.125315e-05 6.532077e-05
[1782,] 3.719797e-05 4.706157e-05 2.607431e-05
[1783,] 1.112202e-05 1.785557e-05 3.674710e-06
[1784,] 4.196107e-05 9.543698e-05 6.227449e-05
[1785,] 4.237085e-05 9.282763e-05 6.147050e-05
[1786,] 1.064861e-05 5.130276e-05 5.650683e-06
[1787,] 7.979519e-05 4.660117e-05 1.037218e-05
[1788,] 1.041068e-05 6.968542e-05 4.187207e-06
[1789,] 4.030989e-05 4.003598e-05 1.441940e-05
[1790,] 1.105265e-05 1.720292e-05 2.781347e-06
[1791,] 1.174072e-05 1.721886e-05 3.287995e-06
[1792,] 1.102246e-05 1.720299e-05 2.778081e-06
[1793,] 1.085283e-05 1.723010e-05 3.095332e-06
[1794,] 1.022934e-05 1.721038e-05 2.785376e-06
[1795,] 1.068378e-05 1.720397e-05 2.743012e-06
[1796,] 2.184972e-05 1.720740e-05 3.928636e-06
[1797,] 1.401703e-05 1.722133e-05 3.200071e-06
[1798,] 1.067567e-05 1.720198e-05 2.756895e-06
[1799,] 1.068415e-05 1.720210e-05 2.756909e-06
[1800,] 1.087017e-05 1.722120e-05 2.995016e-06
[1801,] 1.061647e-05 1.720227e-05 2.749397e-06
[1802,] 2.951940e-05 2.376404e-05 8.375379e-06
[1803,] 2.213305e-05 1.722255e-05 4.765886e-06
[1804,] 1.115346e-05 3.338916e-05 3.593025e-06
[1805,] 8.121813e-05 7.832201e-05 5.681738e-05
[1806,] 2.258045e-05 1.925377e-05 5.774140e-06
[1807,] 2.265499e-05 1.915225e-05 5.763753e-06
[1808,] 4.884864e-05 3.395438e-05 1.452401e-05
[1809,] 1.042313e-05 1.982267e-05 3.541164e-06
[1810,] 2.137199e-05 1.889731e-05 5.283275e-06
[1811,] 9.737194e-05 3.879889e-05 1.462573e-05
[1812,] 4.525659e-05 8.305056e-05 4.541338e-05
[1813,] 2.250549e-05 1.873794e-05 5.594852e-06
[1814,] 2.256425e-05 1.897536e-05 5.685446e-06
[1815,] 1.057212e-05 2.099249e-05 3.764724e-06
[1816,] 4.284714e-05 2.265946e-05 5.796769e-06
[1817,] 4.482486e-05 2.227742e-05 5.775286e-06
[1818,] 2.253706e-05 1.860923e-05 5.563293e-06
[1819,] 2.248811e-05 1.878233e-05 5.603595e-06
[1820,] 2.243990e-05 1.893146e-05 5.635920e-06
[1821,] 2.295698e-05 1.882097e-05 5.736415e-06
[1822,] 2.291352e-05 1.889405e-05 5.750413e-06
[1823,] 1.360804e-05 3.276576e-05 4.690227e-06
[1824,] 2.090159e-05 1.917493e-05 5.483302e-06
[1825,] 2.247732e-05 1.863144e-05 5.555522e-06
[1826,] 7.541536e-05 8.003852e-05 5.304063e-05
[1827,] 2.269961e-05 1.861653e-05 5.610518e-06
[1828,] 1.063331e-05 2.079354e-05 3.792653e-06
[1829,] 1.137046e-05 1.984913e-05 3.028588e-06
[1830,] 2.252287e-05 1.850919e-05 5.529840e-06
[1831,] 2.276565e-05 1.857028e-05 5.609778e-06
[1832,] 2.248958e-05 1.775756e-05 5.270920e-06
[1833,] 2.360519e-05 1.836709e-05 5.712064e-06
[1834,] 2.301078e-05 1.901628e-05 5.787241e-06
[1835,] 3.860472e-05 1.721931e-05 6.092414e-06
[1836,] 5.027863e-05 1.722934e-05 9.333026e-06
[1837,] 2.506667e-05 3.292255e-05 3.432266e-06
[1838,] 2.491829e-05 1.720754e-05 4.181393e-06
[1839,] 5.198363e-05 3.389578e-05 8.035723e-06
[1840,] 1.058943e-05 1.723983e-05 2.785455e-06
[1841,] 3.791681e-05 5.812327e-05 1.922152e-05
[1842,] 3.494976e-05 5.793643e-05 1.740664e-05
[1843,] 1.130687e-05 2.156192e-05 3.084184e-06
[1844,] 3.222162e-05 2.734900e-05 1.576331e-05
[1845,] 1.186822e-05 1.721523e-05 3.168211e-06
[1846,] 1.032874e-05 2.313665e-05 3.186179e-06
[1847,] 5.052963e-05 2.174273e-05 5.250154e-06
[1848,] 1.047630e-05 2.375490e-05 3.286498e-06
[1849,] 1.051123e-05 2.249862e-05 3.277551e-06
[1850,] 4.965064e-05 2.156551e-05 5.227790e-06
[1851,] 3.193289e-05 5.785287e-05 1.557141e-05
[1852,] 1.135169e-05 1.721585e-05 3.066720e-06
[1853,] 2.612915e-05 3.700798e-05 7.767301e-06
[1854,] 1.143414e-05 1.723104e-05 2.887059e-06
[1855,] 1.328843e-05 2.414003e-05 3.994261e-06
[1856,] 1.146920e-05 1.721597e-05 3.088283e-06
[1857,] 3.323187e-05 5.713272e-05 1.620348e-05
[1858,] 1.880478e-05 4.282012e-05 9.856176e-06
[1859,] 3.555746e-05 2.835424e-05 8.854662e-06
[1860,] 7.716071e-05 3.836954e-05 1.146336e-05
[1861,] 1.036867e-05 2.539722e-05 3.167643e-06
[1862,] 1.080516e-05 1.721132e-05 2.840805e-06
[1863,] 3.596340e-05 5.204994e-05 8.477008e-06
[1864,] 2.597168e-05 3.711639e-05 7.677362e-06
[1865,] 1.117682e-05 1.720090e-05 2.912517e-06
[1866,] 1.042429e-05 1.960488e-05 3.477638e-06
[1867,] 1.131752e-05 1.721568e-05 3.059710e-06
[1868,] 1.105085e-05 1.720363e-05 3.025640e-06
[1869,] 2.970988e-05 3.396657e-05 7.336940e-06
[1870,] 3.522768e-05 3.289361e-05 8.235667e-06
[1871,] 1.122336e-05 1.721663e-05 3.065337e-06
[1872,] 1.121281e-05 1.722237e-05 3.095985e-06
[1873,] 1.123113e-05 1.721625e-05 3.059052e-06
[1874,] 1.232901e-05 1.720461e-05 3.058474e-06
[1875,] 3.379938e-05 4.853793e-05 1.348197e-05
[1876,] 3.593464e-05 3.204208e-05 8.464465e-06
[1877,] 1.312816e-05 1.720587e-05 3.157091e-06
[1878,] 1.129747e-05 1.721631e-05 3.078705e-06
[1879,] 1.143846e-05 1.689995e-04 4.240346e-06
[1880,] 1.142952e-05 8.301116e-05 6.519983e-06
[1881,] 1.089794e-05 5.105575e-05 3.514590e-06
[1882,] 1.087028e-05 1.615001e-04 4.618816e-06
[1883,] 1.106637e-05 8.484135e-05 3.585827e-06
[1884,] 1.633413e-05 5.294720e-05 5.333450e-06
[1885,] 1.120854e-05 4.684659e-05 3.420018e-06
[1886,] 3.901074e-05 2.349435e-05 7.091587e-06
[1887,] 1.134649e-05 1.721590e-05 3.070461e-06
[1888,] 1.384730e-05 8.200669e-05 3.237073e-06
[1889,] 1.844602e-05 5.552599e-05 6.397319e-06
[1890,] 3.308228e-05 2.131179e-05 6.242338e-06
[1891,] 1.365003e-05 1.355180e-04 3.397252e-06
[1892,] 1.113420e-05 4.193183e-05 3.476981e-06
[1893,] 3.243718e-05 3.103570e-05 5.214105e-06
[1894,] 3.767765e-05 5.573020e-05 1.780553e-05
[1895,] 1.018535e-05 1.984506e-04 6.562027e-06
[1896,] 1.245157e-05 7.230930e-04 5.014931e-06
[1897,] 1.217613e-05 1.721877e-05 3.221752e-06
[1898,] 1.198138e-05 2.138535e-04 4.069897e-06
[1899,] 3.743721e-05 2.549882e-05 7.790160e-06
[1900,] 1.631641e-05 4.626661e-05 3.787180e-06
[1901,] 1.230641e-05 1.722636e-05 3.407283e-06
[1902,] 1.305546e-05 7.208422e-04 4.707796e-06
[1903,] 3.583903e-05 2.406783e-05 6.407669e-06
[1904,] 1.162876e-05 9.138267e-05 8.381616e-06
[1905,] 1.116752e-05 3.755739e-05 5.110933e-06
[1906,] 1.037121e-05 1.869198e-04 7.293899e-06
[1907,] 1.323872e-05 4.297383e-05 6.353651e-06
[1908,] 1.120015e-05 1.235223e-04 9.571701e-06
[1909,] 3.465341e-05 1.387118e-04 2.528846e-05
[1910,] 3.634137e-05 3.417633e-05 5.933676e-06
[1911,] 1.133718e-05 2.962374e-04 5.518843e-06
[1912,] 8.812770e-05 2.261327e-05 9.534294e-06
[1913,] 1.303195e-05 1.537084e-04 3.574057e-06
[1914,] 1.267399e-05 5.895641e-05 3.203311e-06
[1915,] 1.885095e-05 1.120154e-04 2.889879e-06
[1916,] 2.557303e-05 4.984667e-05 8.202650e-06
[1917,] 1.074355e-05 2.966188e-05 3.323025e-06
[1918,] 1.309950e-04 7.881253e-05 1.360257e-05
[1919,] 2.838266e-05 9.179397e-05 8.254213e-06
[1920,] 7.825305e-05 2.209299e-05 8.516897e-06
[1921,] 1.271892e-05 3.279094e-05 6.751883e-06
[1922,] 1.399943e-05 1.826670e-05 5.062484e-06
[1923,] 1.401360e-05 1.836657e-05 5.092598e-06
[1924,] 1.206160e-05 5.106827e-05 6.517441e-06
[1925,] 1.609555e-05 3.049159e-05 5.468924e-06
[1926,] 1.093426e-05 1.720670e-05 3.054473e-06
[1927,] 3.361604e-05 1.332985e-04 2.750118e-05
[1928,] 3.008334e-05 7.798394e-05 1.221479e-05
[1929,] 2.919621e-05 9.731602e-05 1.325256e-05
[1930,] 2.710844e-05 1.545803e-04 9.012141e-06
[1931,] 1.428516e-05 2.731858e-05 6.761486e-06
[1932,] 6.290627e-05 2.279817e-05 7.505425e-06
[1933,] 3.978759e-05 7.654408e-05 2.197478e-05
[1934,] 1.859058e-05 3.999984e-05 6.614571e-06
[1935,] 2.869200e-04 2.871638e-05 9.165370e-05
[1936,] 3.393159e-05 3.102644e-05 8.853409e-06
[1937,] 3.381131e-05 2.980900e-05 8.515382e-06
[1938,] 3.340267e-05 3.115911e-05 8.673875e-06
[1939,] 1.888462e-05 4.775357e-05 6.274997e-06
[1940,] 1.296192e-05 4.320303e-05 7.205721e-06
[1941,] 5.506713e-05 1.953713e-05 1.674593e-05
[1942,] 4.924424e-05 1.825249e-05 1.333471e-05
[1943,] 1.102047e-05 1.720236e-05 2.904495e-06
[1944,] 1.173382e-05 2.731780e-05 4.332809e-06
[1945,] 3.484521e-05 5.655994e-05 1.183379e-05
[1946,] 2.970565e-05 4.055037e-05 1.537603e-05
[1947,] 1.883255e-05 2.328389e-05 7.584859e-06
[1948,] 1.428796e-05 1.721368e-05 4.388535e-06
[1949,] 5.069279e-05 2.376112e-05 8.704171e-06
[1950,] 4.998435e-05 1.720542e-05 6.738275e-06
[1951,] 2.027497e-05 2.067933e-05 5.299148e-06
[1952,] 3.061471e-05 1.721078e-05 4.643161e-06
[1953,] 1.982939e-05 1.940650e-05 3.729727e-06
[1954,] 2.126408e-05 2.799589e-05 3.831384e-06
[1955,] 2.319872e-05 1.895038e-05 7.082201e-06
[1956,] 1.366524e-05 1.721988e-05 3.218230e-06
[1957,] 2.249739e-05 2.577053e-05 9.684252e-06
[1958,] 2.824201e-05 2.228683e-05 5.777672e-06
[1959,] 2.998871e-05 2.160300e-05 6.716203e-06
[1960,] 1.520914e-05 2.179658e-05 5.654139e-06
[1961,] 1.581740e-05 1.722550e-05 3.888394e-06
[1962,] 1.727206e-05 1.836931e-05 6.322002e-06
[1963,] 2.250461e-05 1.959153e-05 7.139355e-06
[1964,] 5.520872e-05 1.852404e-05 1.845746e-05
[1965,] 8.252075e-05 2.045359e-05 2.409654e-05
[1966,] 1.538675e-05 2.162206e-05 5.693233e-06
[1967,] 1.596863e-05 1.722573e-05 3.914517e-06
[1968,] 2.813643e-05 2.229926e-05 6.135788e-06
[1969,] 4.391378e-05 1.934729e-05 1.581117e-05
[1970,] 2.479871e-05 3.745471e-05 1.158770e-05
[1971,] 1.450470e-05 1.866065e-05 4.373144e-06
[1972,] 8.970106e-05 2.047938e-05 2.578211e-05
[1973,] 2.811878e-05 2.227355e-05 6.072309e-06
[1974,] 4.563086e-05 1.935965e-05 1.638250e-05
[1975,] 2.253649e-05 1.995470e-05 7.366470e-06
[1976,] 1.604360e-05 2.307100e-05 6.297932e-06
[1977,] 2.380531e-05 2.304576e-05 9.588869e-06
[1978,] 1.570366e-05 2.300471e-05 6.132409e-06
[1979,] 1.577321e-05 2.458453e-05 4.805666e-06
[1980,] 2.501750e-05 2.276480e-05 6.781779e-06
[1981,] 1.564287e-05 2.373470e-05 6.259435e-06
[1982,] 2.361306e-05 3.819111e-05 1.110826e-05
[1983,] 1.455022e-05 2.300803e-05 5.615139e-06
[1984,] 1.561335e-05 2.293868e-05 6.078455e-06
[1985,] 1.618756e-05 2.314082e-05 6.378905e-06
[1986,] 1.565890e-05 2.310515e-05 6.134304e-06
[1987,] 1.550918e-05 2.261491e-05 5.962709e-06
[1988,] 1.463099e-05 2.289126e-05 5.629825e-06
[1989,] 1.579281e-05 2.671329e-05 5.048954e-06
[1990,] 6.469237e-05 1.971765e-05 1.841823e-05
[1991,] 2.000403e-05 2.482407e-05 8.562470e-06
[1992,] 1.319920e-04 1.722235e-05 2.558113e-05
[1993,] 1.614259e-05 2.503136e-05 4.980789e-06
[1994,] 1.581012e-05 2.368976e-05 4.627934e-06
[1995,] 7.104249e-05 1.765859e-05 2.097752e-05
[1996,] 2.719193e-05 2.205350e-05 5.923666e-06
[1997,] 1.050963e-04 2.147446e-05 3.201452e-05
[1998,] 1.537853e-05 3.429872e-05 7.894293e-06
[1999,] 1.194836e-04 2.034441e-05 2.703541e-05
[2000,] 2.654616e-05 2.223980e-05 5.782326e-06
[2001,] 1.206067e-04 2.033754e-05 2.731816e-05
[2002,] 1.101590e-04 2.415914e-05 2.613169e-05
[2003,] 2.835797e-05 3.897461e-05 9.198628e-06
[2004,] 2.612142e-05 2.204400e-05 5.783321e-06
[2005,] 1.560610e-05 3.611912e-05 9.758298e-06
[2006,] 1.348893e-05 1.723201e-05 3.033430e-06
[2007,] 1.862684e-05 2.518470e-05 8.779391e-06
[2008,] 1.502044e-05 1.721997e-05 4.024323e-06
[2009,] 1.500518e-05 1.721991e-05 4.095842e-06
[2010,] 2.549950e-05 2.253495e-05 6.123606e-06
[2011,] 2.351930e-05 1.720284e-05 4.554840e-06
[2012,] 1.829815e-05 1.722225e-05 5.235305e-06
[2013,] 1.373278e-04 2.123655e-05 3.595287e-05
[2014,] 3.896563e-05 1.801601e-05 5.967922e-06
[2015,] 2.151987e-05 3.004028e-05 1.117512e-05
[2016,] 1.595143e-05 4.443054e-05 6.779576e-06
[2017,] 2.461285e-05 1.721254e-05 4.545339e-06
[2018,] 1.323540e-04 2.091896e-05 3.360407e-05
[2019,] 1.564097e-05 4.308556e-05 6.078477e-06
[2020,] 2.236471e-05 3.630699e-05 1.358728e-05
[2021,] 1.975534e-05 1.721577e-05 4.004848e-06
[2022,] 2.758004e-05 2.220108e-05 6.054388e-06
[2023,] 1.658276e-05 4.909371e-05 1.083887e-05
[2024,] 1.567055e-05 4.995095e-05 6.620107e-06
[2025,] 1.865102e-05 1.876483e-05 6.900530e-06
[2026,] 3.117279e-05 3.139920e-05 1.293773e-05
[2027,] 1.776821e-05 5.988658e-05 1.396688e-05
[2028,] 1.894492e-05 5.475602e-05 5.776930e-06
[2029,] 1.429556e-05 2.203634e-05 5.806804e-06
[2030,] 1.766830e-05 7.609157e-05 1.663326e-05
[2031,] 1.447221e-05 2.457850e-05 6.545438e-06
[2032,] 1.322745e-05 2.209913e-05 5.278176e-06
[2033,] 1.385229e-05 1.988189e-05 5.129694e-06
[2034,] 8.219282e-05 2.675077e-05 3.966223e-05
[2035,] 2.850423e-05 2.559072e-05 8.163681e-06
[2036,] 2.777699e-05 3.614663e-05 1.054551e-05
[2037,] 2.768965e-05 3.393192e-05 9.919703e-06
[2038,] 1.556332e-05 1.722174e-05 3.788562e-06
[2039,] 1.603361e-05 4.578472e-05 5.649717e-06
[2040,] 1.318268e-05 2.124513e-05 2.793315e-06
[2041,] 2.491654e-05 7.380055e-05 1.573149e-05
[2042,] 2.921197e-05 4.335756e-05 1.056154e-05
[2043,] 5.310566e-05 5.649786e-05 2.443966e-05
[2044,] 1.135530e-05 3.183976e-05 5.065064e-06
[2045,] 1.331987e-05 2.843131e-05 6.241461e-06
[2046,] 1.205525e-05 1.720122e-05 3.219112e-06
[2047,] 4.354957e-05 3.365245e-05 1.917311e-05
[2048,] 2.032100e-05 4.417170e-05 6.427899e-06
[2049,] 3.033919e-05 2.253605e-05 6.842303e-06
[2050,] 2.871005e-05 2.032885e-05 6.168681e-06
[2051,] 1.870450e-05 3.321528e-05 2.920625e-06
[2052,] 1.191723e-05 3.847053e-05 3.971661e-06
[2053,] 2.572972e-05 5.363018e-05 9.766785e-06
[2054,] 2.719678e-05 5.244225e-05 1.042419e-05
[2055,] 2.178792e-05 6.426707e-05 9.649809e-06
[2056,] 1.280350e-05 1.720090e-05 3.411081e-06
[2057,] 1.812865e-05 3.568095e-05 7.780891e-06
[2058,] 1.705069e-05 3.042913e-05 5.375529e-06
[2059,] 3.132827e-05 3.047073e-05 1.012928e-05
[2060,] 3.063685e-05 2.195910e-05 7.233838e-06
[2061,] 1.561331e-05 2.225535e-05 6.208313e-06
[2062,] 1.181568e-05 1.722879e-05 3.701704e-06
[2063,] 1.068794e-05 1.723153e-05 3.216459e-06
[2064,] 1.128687e-05 1.720715e-05 2.965073e-06
[2065,] 1.115330e-05 2.545182e-05 3.199248e-06
[2066,] 1.101014e-05 2.142312e-05 3.078495e-06
[2067,] 1.498678e-05 6.017707e-05 3.511007e-06
[2068,] 3.636472e-05 2.751266e-05 7.541615e-06
[2069,] 1.965246e-05 1.720770e-05 4.605631e-06
[2070,] 2.749579e-05 5.022939e-05 4.394580e-06
[2071,] 2.482614e-05 4.833313e-05 1.073883e-05
[2072,] 2.600186e-05 3.938234e-05 8.013754e-06
[2073,] 2.609391e-05 4.284585e-05 8.428069e-06
[2074,] 2.606355e-05 4.172612e-05 8.287042e-06
[2075,] 2.393813e-05 4.648670e-05 1.001859e-05
[2076,] 1.442243e-05 2.635377e-05 5.484179e-06
[2077,] 2.617655e-05 4.334153e-05 8.413548e-06
[2078,] 1.341808e-05 2.643741e-05 4.985259e-06
[2079,] 1.880450e-05 1.721778e-05 4.491343e-06
[2080,] 1.365016e-05 1.819480e-05 2.909033e-06
[2081,] 1.371353e-05 2.442884e-05 4.769198e-06
[2082,] 1.645139e-05 1.722864e-05 4.308615e-06
[2083,] 2.289156e-05 4.516524e-05 7.286197e-06
[2084,] 2.594429e-05 4.139267e-05 8.324643e-06
[2085,] 2.273735e-05 4.304590e-05 3.584396e-06
[2086,] 2.255338e-05 4.729645e-05 9.426947e-06
[2087,] 3.072104e-05 1.801945e-05 5.307807e-06
[2088,] 2.244586e-05 6.193389e-05 3.391663e-06
[2089,] 5.323528e-05 2.363464e-05 4.057239e-06
[2090,] 1.411954e-05 1.128588e-04 6.151929e-06
[2091,] 1.417919e-05 5.912723e-05 4.844822e-06
[2092,] 1.352009e-05 6.856767e-05 3.041413e-06
[2093,] 1.319335e-05 5.974370e-05 3.037243e-06
[2094,] 1.454234e-05 6.900019e-05 3.020032e-06
[2095,] 1.868603e-05 3.966527e-05 3.092992e-06
[2096,] 2.273100e-05 5.318181e-05 2.786763e-06
[2097,] 2.096093e-05 2.834295e-05 6.615571e-06
[2098,] 1.760817e-04 3.354561e-05 3.356364e-05
[2099,] 4.242885e-05 2.031310e-05 5.075871e-06
[2100,] 2.277634e-05 2.694780e-05 8.749409e-06
[2101,] 2.383403e-05 2.085831e-05 7.171945e-06
[2102,] 2.547166e-05 5.777984e-05 1.144262e-05
[2103,] 2.592604e-05 3.698724e-05 7.764269e-06
[2104,] 1.721010e-05 7.785754e-05 3.041873e-06
[2105,] 3.136396e-05 3.364107e-05 1.080800e-05
[2106,] 1.678924e-05 6.175758e-05 3.093944e-06
[2107,] 1.595745e-05 1.738092e-05 4.130988e-06
[2108,] 1.054146e-05 1.246065e-04 5.097453e-06
[2109,] 1.382638e-05 2.722983e-05 3.273457e-06
[2110,] 2.580664e-05 3.002852e-05 6.681643e-06
[2111,] 2.091132e-05 5.957280e-05 3.140451e-06
[2112,] 2.518419e-05 4.427264e-05 9.794983e-06
[2113,] 2.081346e-05 4.104142e-05 3.261450e-06
```
