## Supplementary material for "Characterization of shared and ancestry-specific signals driving complex traits using multi-ancestry fine-mapping": s1_data.bim

```
5	chr5:789009:G:A	0	789009	A	G
5	chr5:789304:A:G	0	789304	G	A
5	chr5:789589:A:G	0	789589	G	A
5	chr5:789680:C:T	0	789680	T	C
5	chr5:790122:C:T	0	790122	T	C
5	chr5:790474:C:G	0	790474	G	C
5	chr5:793510:G:A	0	793510	A	G
5	chr5:793752:A:G	0	793752	G	A
5	chr5:794208:T:C	0	794208	C	T
5	chr5:794279:A:G	0	794279	G	A
5	chr5:794320:T:C	0	794320	C	T
5	chr5:795442:C:T	0	795442	T	C
5	chr5:797075:T:C	0	797075	C	T
5	chr5:797567:T:G	0	797567	G	T
5	chr5:799687:G:A	0	799687	A	G
5	chr5:800457:T:C	0	800457	C	T
5	chr5:800478:T:C	0	800478	C	T
5	chr5:801057:C:T	0	801057	T	C
5	chr5:801862:A:G	0	801862	G	A
5	chr5:802499:A:AGT	0	802499	AGT	A
5	chr5:802702:G:A	0	802702	A	G
5	chr5:803000:G:A	0	803000	A	G
5	chr5:803095:G:A	0	803095	A	G
5	chr5:803816:T:A	0	803816	A	T
5	chr5:803890:T:C	0	803890	C	T
5	chr5:803988:G:A	0	803988	A	G
5	chr5:804051:T:G	0	804051	G	T
5	chr5:804055:A:C	0	804055	C	A
5	chr5:805130:G:A	0	805130	A	G
5	chr5:805920:C:T	0	805920	T	C
5	chr5:806400:G:C	0	806400	C	G
5	chr5:807404:A:G	0	807404	G	A
5	chr5:815980:G:A	0	815980	A	G
5	chr5:816188:TC:T	0	816188	T	TC
5	chr5:818543:G:A	0	818543	A	G
5	chr5:825005:T:A	0	825005	A	T
5	chr5:825094:G:A	0	825094	A	G
5	chr5:825165:C:T	0	825165	T	C
5	chr5:825328:G:A	0	825328	A	G
5	chr5:829637:C:T	0	829637	T	C
5	chr5:831125:G:T	0	831125	T	G
5	chr5:834851:G:A	0	834851	A	G
5	chr5:835914:AT:A	0	835914	A	AT
5	chr5:837716:A:G	0	837716	G	A
5	chr5:837808:C:T	0	837808	T	C
5	chr5:837872:A:G	0	837872	G	A
5	chr5:840460:T:C	0	840460	C	T
5	chr5:849133:T:C	0	849133	C	T
5	chr5:849389:G:A	0	849389	A	G
5	chr5:850088:G:A	0	850088	A	G
5	chr5:850108:G:A	0	850108	A	G
5	chr5:850165:C:T	0	850165	T	C
5	chr5:850655:C:T	0	850655	T	C
5	chr5:850885:C:CCTGGG	0	850885	CCTGGG	C
5	chr5:850999:C:T	0	850999	T	C
5	chr5:851122:G:C	0	851122	C	G
5	chr5:852039:G:A	0	852039	A	G
5	chr5:856300:CAA:C	0	856300	C	CAA
5	chr5:858444:A:G	0	858444	G	A
5	chr5:859713:C:T	0	859713	T	C
5	chr5:859867:C:T	0	859867	T	C
5	chr5:860308:G:A	0	860308	A	G
5	chr5:861015:G:T	0	861015	T	G
5	chr5:862067:T:C	0	862067	C	T
5	chr5:862567:A:G	0	862567	G	A
5	chr5:862726:G:A	0	862726	A	G
5	chr5:862842:G:A	0	862842	A	G
5	chr5:862850:T:C	0	862850	C	T
5	chr5:863682:C:T	0	863682	T	C
5	chr5:866856:A:T	0	866856	T	A
5	chr5:867213:G:C	0	867213	C	G
5	chr5:869467:A:C	0	869467	C	A
5	chr5:870440:A:G	0	870440	G	A
5	chr5:870504:A:G	0	870504	G	A
5	chr5:870625:C:T	0	870625	T	C
5	chr5:871233:T:C	0	871233	C	T
5	chr5:873886:G:A	0	873886	A	G
5	chr5:874873:C:T	0	874873	T	C
5	chr5:875889:G:C	0	875889	C	G
5	chr5:876046:G:A	0	876046	A	G
5	chr5:878068:T:C	0	878068	C	T
5	chr5:880578:G:A	0	880578	A	G
5	chr5:883522:G:A	0	883522	A	G
5	chr5:884136:G:A	0	884136	A	G
5	chr5:884244:G:A	0	884244	A	G
5	chr5:884324:A:C	0	884324	C	A
5	chr5:884569:T:C	0	884569	C	T
5	chr5:885517:G:A	0	885517	A	G
5	chr5:885593:C:A	0	885593	A	C
5	chr5:886111:G:A	0	886111	A	G
5	chr5:886276:G:A	0	886276	A	G
5	chr5:889281:G:A	0	889281	A	G
5	chr5:889382:C:A	0	889382	A	C
5	chr5:889808:C:T	0	889808	T	C
5	chr5:889809:C:G	0	889809	G	C
5	chr5:889817:G:T	0	889817	T	G
5	chr5:889818:C:T	0	889818	T	C
5	chr5:890009:T:C	0	890009	C	T
5	chr5:890241:G:A	0	890241	A	G
5	chr5:890519:T:G	0	890519	G	T
5	chr5:890773:T:C	0	890773	C	T
5	chr5:892089:G:C	0	892089	C	G
5	chr5:892731:C:T	0	892731	T	C
5	chr5:892840:G:A	0	892840	A	G
5	chr5:893241:C:G	0	893241	G	C
5	chr5:893337:T:A	0	893337	A	T
5	chr5:893580:T:A	0	893580	A	T
5	chr5:894090:G:T	0	894090	T	G
5	chr5:894324:A:G	0	894324	G	A
5	chr5:894508:G:A	0	894508	A	G
5	chr5:894996:CA:C	0	894996	C	CA
5	chr5:896218:G:T	0	896218	T	G
5	chr5:896611:C:G	0	896611	G	C
5	chr5:900041:A:G	0	900041	G	A
5	chr5:900724:T:C	0	900724	C	T
5	chr5:901079:T:A	0	901079	A	T
5	chr5:901308:T:C	0	901308	C	T
5	chr5:902011:A:G	0	902011	G	A
5	chr5:902587:G:A	0	902587	A	G
5	chr5:902614:A:G	0	902614	G	A
5	chr5:902674:T:TAAAAG	0	902674	TAAAAG	T
5	chr5:903415:T:C	0	903415	C	T
5	chr5:904259:T:G	0	904259	G	T
5	chr5:905996:A:G	0	905996	G	A
5	chr5:906284:T:TC	0	906284	TC	T
5	chr5:906344:T:TTG	0	906344	TTG	T
5	chr5:906979:C:T	0	906979	T	C
5	chr5:907390:G:A	0	907390	A	G
5	chr5:908814:T:C	0	908814	C	T
5	chr5:908815:G:A	0	908815	A	G
5	chr5:908885:G:C	0	908885	C	G
5	chr5:910155:C:T	0	910155	T	C
5	chr5:910671:T:C	0	910671	C	T
5	chr5:911696:G:A	0	911696	A	G
5	chr5:912419:A:G	0	912419	G	A
5	chr5:912474:G:A	0	912474	A	G
5	chr5:912520:C:T	0	912520	T	C
5	chr5:914820:C:CGT	0	914820	CGT	C
5	chr5:914821:A:G	0	914821	G	A
5	chr5:915792:T:C	0	915792	C	T
5	chr5:915843:T:C	0	915843	C	T
5	chr5:916362:T:C	0	916362	C	T
5	chr5:916372:T:C	0	916372	C	T
5	chr5:916775:T:G	0	916775	G	T
5	chr5:916991:G:C	0	916991	C	G
5	chr5:916995:G:A	0	916995	A	G
5	chr5:917763:A:G	0	917763	G	A
5	chr5:918697:C:G	0	918697	G	C
5	chr5:918848:T:G	0	918848	G	T
5	chr5:919382:A:G	0	919382	G	A
5	chr5:919682:G:T	0	919682	T	G
5	chr5:919714:T:A	0	919714	A	T
5	chr5:921066:C:CTTG	0	921066	CTTG	C
5	chr5:921079:A:G	0	921079	G	A
5	chr5:921150:ATTAAAT:A	0	921150	A	ATTAAAT
5	chr5:922160:A:T	0	922160	T	A
5	chr5:922290:C:T	0	922290	T	C
5	chr5:922430:A:G	0	922430	G	A
5	chr5:922525:A:G	0	922525	G	A
5	chr5:922651:A:G	0	922651	G	A
5	chr5:923362:T:C	0	923362	C	T
5	chr5:923611:C:T	0	923611	T	C
5	chr5:925707:A:G	0	925707	G	A
5	chr5:926318:T:A	0	926318	A	T
5	chr5:927208:C:T	0	927208	T	C
5	chr5:927510:T:G	0	927510	G	T
5	chr5:928224:A:G	0	928224	G	A
5	chr5:928675:G:T	0	928675	T	G
5	chr5:929222:G:T	0	929222	T	G
5	chr5:929643:C:T	0	929643	T	C
5	chr5:931339:T:C	0	931339	C	T
5	chr5:932143:C:T	0	932143	T	C
5	chr5:932414:C:T	0	932414	T	C
5	chr5:932507:A:G	0	932507	G	A
5	chr5:932659:T:C	0	932659	C	T
5	chr5:933870:A:G	0	933870	G	A
5	chr5:933966:G:A	0	933966	A	G
5	chr5:934229:T:C	0	934229	C	T
5	chr5:935153:A:G	0	935153	G	A
5	chr5:935950:A:G	0	935950	G	A
5	chr5:936008:G:A	0	936008	A	G
5	chr5:936351:A:G	0	936351	G	A
5	chr5:937336:G:A	0	937336	A	G
5	chr5:937441:T:C	0	937441	C	T
5	chr5:937705:C:T	0	937705	T	C
5	chr5:937812:T:G	0	937812	G	T
5	chr5:938517:CAG:C	0	938517	C	CAG
5	chr5:939006:C:T	0	939006	T	C
5	chr5:939305:C:T	0	939305	T	C
5	chr5:939418:A:G	0	939418	G	A
5	chr5:939559:T:C	0	939559	C	T
5	chr5:940256:GTTGT:G	0	940256	G	GTTGT
5	chr5:940619:A:T	0	940619	T	A
5	chr5:940647:G:T	0	940647	T	G
5	chr5:940888:T:C	0	940888	C	T
5	chr5:941542:G:A	0	941542	A	G
5	chr5:942112:G:A	0	942112	A	G
5	chr5:943697:AT:A	0	943697	A	AT
5	chr5:944183:A:G	0	944183	G	A
5	chr5:945171:T:C	0	945171	C	T
5	chr5:945402:C:T	0	945402	T	C
5	chr5:945439:A:G	0	945439	G	A
5	chr5:945796:T:C	0	945796	C	T
5	chr5:945815:C:T	0	945815	T	C
5	chr5:945991:A:G	0	945991	G	A
5	chr5:946019:C:T	0	946019	T	C
5	chr5:946100:G:A	0	946100	A	G
5	chr5:946543:A:C	0	946543	C	A
5	chr5:946565:C:T	0	946565	T	C
5	chr5:946688:T:G	0	946688	G	T
5	chr5:947249:A:G	0	947249	G	A
5	chr5:948079:T:C	0	948079	C	T
5	chr5:948922:A:G	0	948922	G	A
5	chr5:949292:C:A	0	949292	A	C
5	chr5:949519:T:C	0	949519	C	T
5	chr5:949801:C:G	0	949801	G	C
5	chr5:950215:G:A	0	950215	A	G
5	chr5:951243:T:C	0	951243	C	T
5	chr5:951517:C:T	0	951517	T	C
5	chr5:952161:G:T	0	952161	T	G
5	chr5:952712:C:T	0	952712	T	C
5	chr5:952789:C:T	0	952789	T	C
5	chr5:953134:AGT:A	0	953134	A	AGT
5	chr5:953154:C:CA	0	953154	CA	C
5	chr5:953292:T:C	0	953292	C	T
5	chr5:953718:A:G	0	953718	G	A
5	chr5:953724:G:A	0	953724	A	G
5	chr5:955022:T:C	0	955022	C	T
5	chr5:955557:CTCTG:C	0	955557	C	CTCTG
5	chr5:956556:C:T	0	956556	T	C
5	chr5:956859:C:T	0	956859	T	C
5	chr5:957867:G:A	0	957867	A	G
5	chr5:958225:T:C	0	958225	C	T
5	chr5:958358:C:T	0	958358	T	C
5	chr5:959109:A:G	0	959109	G	A
5	chr5:959369:T:C	0	959369	C	T
5	chr5:959478:C:T	0	959478	T	C
5	chr5:960204:G:A	0	960204	A	G
5	chr5:960207:GTGCC:G	0	960207	G	GTGCC
5	chr5:960728:A:G	0	960728	G	A
5	chr5:961172:T:C	0	961172	C	T
5	chr5:961882:T:C	0	961882	C	T
5	chr5:962447:C:T	0	962447	T	C
5	chr5:963322:A:T	0	963322	T	A
5	chr5:965502:A:G	0	965502	G	A
5	chr5:965503:T:G	0	965503	G	T
5	chr5:965795:C:T	0	965795	T	C
5	chr5:965984:A:G	0	965984	G	A
5	chr5:966066:T:TG	0	966066	TG	T
5	chr5:966751:A:G	0	966751	G	A
5	chr5:969170:G:A	0	969170	A	G
5	chr5:969309:A:G	0	969309	G	A
5	chr5:973073:A:G	0	973073	G	A
5	chr5:973428:C:T	0	973428	T	C
5	chr5:975898:C:T	0	975898	T	C
5	chr5:977097:C:T	0	977097	T	C
5	chr5:978013:T:C	0	978013	C	T
5	chr5:978653:G:A	0	978653	A	G
5	chr5:979033:C:T	0	979033	T	C
5	chr5:979721:A:G	0	979721	G	A
5	chr5:979900:T:C	0	979900	C	T
5	chr5:980904:T:C	0	980904	C	T
5	chr5:983129:G:C	0	983129	C	G
5	chr5:983221:A:G	0	983221	G	A
5	chr5:985925:G:A	0	985925	A	G
5	chr5:985968:C:T	0	985968	T	C
5	chr5:986218:CTATT:C	0	986218	C	CTATT
5	chr5:986224:T:A	0	986224	A	T
5	chr5:986294:C:T	0	986294	T	C
5	chr5:988395:C:T	0	988395	T	C
5	chr5:990592:T:A	0	990592	A	T
5	chr5:991124:C:T	0	991124	T	C
5	chr5:991937:C:T	0	991937	T	C
5	chr5:993394:G:A	0	993394	A	G
5	chr5:993676:TCCACCC:T	0	993676	T	TCCACCC
5	chr5:994500:T:C	0	994500	C	T
5	chr5:994605:C:T	0	994605	T	C
5	chr5:997341:C:T	0	997341	T	C
5	chr5:997728:T:C	0	997728	C	T
5	chr5:998576:C:T	0	998576	T	C
5	chr5:998672:A:G	0	998672	G	A
5	chr5:999538:A:C	0	999538	C	A
5	chr5:999747:C:T	0	999747	T	C
5	chr5:1000041:G:A	0	1000041	A	G
5	chr5:1000059:CT:C	0	1000059	C	CT
5	chr5:1000444:A:G	0	1000444	G	A
5	chr5:1000490:T:C	0	1000490	C	T
5	chr5:1000551:G:A	0	1000551	A	G
5	chr5:1000667:A:G	0	1000667	G	A
5	chr5:1000780:G:A	0	1000780	A	G
5	chr5:1001078:C:T	0	1001078	T	C
5	chr5:1001130:T:C	0	1001130	C	T
5	chr5:1001224:C:T	0	1001224	T	C
5	chr5:1001551:G:A	0	1001551	A	G
5	chr5:1001568:G:T	0	1001568	T	G
5	chr5:1001640:G:A	0	1001640	A	G
5	chr5:1002259:G:A	0	1002259	A	G
5	chr5:1002505:T:C	0	1002505	C	T
5	chr5:1002607:G:A	0	1002607	A	G
5	chr5:1002704:C:A	0	1002704	A	C
5	chr5:1002984:C:T	0	1002984	T	C
5	chr5:1004533:A:G	0	1004533	G	A
5	chr5:1004587:G:T	0	1004587	T	G
5	chr5:1006066:C:T	0	1006066	T	C
5	chr5:1006236:CT:C	0	1006236	C	CT
5	chr5:1006404:T:C	0	1006404	C	T
5	chr5:1006579:G:A	0	1006579	A	G
5	chr5:1006946:G:A	0	1006946	A	G
5	chr5:1007513:T:C	0	1007513	C	T
5	chr5:1008805:G:A	0	1008805	A	G
5	chr5:1008883:T:C	0	1008883	C	T
5	chr5:1009576:G:A	0	1009576	A	G
5	chr5:1009923:C:T	0	1009923	T	C
5	chr5:1009968:A:G	0	1009968	G	A
5	chr5:1010051:G:A	0	1010051	A	G
5	chr5:1010845:C:T	0	1010845	T	C
5	chr5:1010896:T:C	0	1010896	C	T
5	chr5:1012168:C:T	0	1012168	T	C
5	chr5:1012471:G:A	0	1012471	A	G
5	chr5:1012552:G:T	0	1012552	T	G
5	chr5:1012700:A:G	0	1012700	G	A
5	chr5:1012852:G:A	0	1012852	A	G
5	chr5:1013579:T:C	0	1013579	C	T
5	chr5:1014525:G:T	0	1014525	T	G
5	chr5:1014626:A:G	0	1014626	G	A
5	chr5:1014948:C:T	0	1014948	T	C
5	chr5:1015480:T:C	0	1015480	C	T
5	chr5:1015699:G:A	0	1015699	A	G
5	chr5:1015893:G:A	0	1015893	A	G
5	chr5:1016171:G:C	0	1016171	C	G
5	chr5:1016191:A:G	0	1016191	G	A
5	chr5:1016727:G:A	0	1016727	A	G
5	chr5:1017106:C:A	0	1017106	A	C
5	chr5:1017338:G:A	0	1017338	A	G
5	chr5:1017731:C:T	0	1017731	T	C
5	chr5:1017800:G:A	0	1017800	A	G
5	chr5:1018203:C:T	0	1018203	T	C
5	chr5:1018570:CAG:C	0	1018570	C	CAG
5	chr5:1019116:G:A	0	1019116	A	G
5	chr5:1019520:T:C	0	1019520	C	T
5	chr5:1019663:A:G	0	1019663	G	A
5	chr5:1021562:A:G	0	1021562	G	A
5	chr5:1021584:G:A	0	1021584	A	G
5	chr5:1021674:G:A	0	1021674	A	G
5	chr5:1026888:T:C	0	1026888	C	T
5	chr5:1026993:T:G	0	1026993	G	T
5	chr5:1027036:A:G	0	1027036	G	A
5	chr5:1027039:A:G	0	1027039	G	A
5	chr5:1027341:A:G	0	1027341	G	A
5	chr5:1027358:T:C	0	1027358	C	T
5	chr5:1028568:C:T	0	1028568	T	C
5	chr5:1028803:G:A	0	1028803	A	G
5	chr5:1029100:G:A	0	1029100	A	G
5	chr5:1029128:AT:A	0	1029128	A	AT
5	chr5:1029256:A:G	0	1029256	G	A
5	chr5:1029584:C:T	0	1029584	T	C
5	chr5:1029597:G:A	0	1029597	A	G
5	chr5:1029736:T:C	0	1029736	C	T
5	chr5:1029753:G:A	0	1029753	A	G
5	chr5:1029834:A:G	0	1029834	G	A
5	chr5:1030100:C:A	0	1030100	A	C
5	chr5:1030132:G:A	0	1030132	A	G
5	chr5:1030425:A:G	0	1030425	G	A
5	chr5:1030527:A:AC	0	1030527	AC	A
5	chr5:1030530:C:T	0	1030530	T	C
5	chr5:1030857:A:G	0	1030857	G	A
5	chr5:1031567:AG:A	0	1031567	A	AG
5	chr5:1031917:T:C	0	1031917	C	T
5	chr5:1032901:A:G	0	1032901	G	A
5	chr5:1033933:C:T	0	1033933	T	C
5	chr5:1034131:A:T	0	1034131	T	A
5	chr5:1035487:T:C	0	1035487	C	T
5	chr5:1036209:G:A	0	1036209	A	G
5	chr5:1036320:G:A	0	1036320	A	G
5	chr5:1036406:G:A	0	1036406	A	G
5	chr5:1036687:G:C	0	1036687	C	G
5	chr5:1036932:TGTGGATGGCAGGCGGGCAGTGTGGACGGCGGGCAGTGTGGACAGCGAGCAGTGTGGATGGCAGGCAGGCAGTGTGGATGGCGGGCAATGTGGATGGCAGGCAGGCAGTGTGGACGGC:T	0	1036932	T	TGTGGATGGCAGGCGGGCAGTGTGGACGGCGGGCAGTGTGGACAGCGAGCAGTGTGGATGGCAGGCAGGCAGTGTGGATGGCGGGCAATGTGGATGGCAGGCAGGCAGTGTGGACGGC
5	chr5:1039163:C:T	0	1039163	T	C
5	chr5:1039257:C:T	0	1039257	T	C
5	chr5:1039372:C:T	0	1039372	T	C
5	chr5:1039437:C:T	0	1039437	T	C
5	chr5:1039448:C:T	0	1039448	T	C
5	chr5:1040043:G:A	0	1040043	A	G
5	chr5:1040990:A:G	0	1040990	G	A
5	chr5:1044603:GTGAA:G	0	1044603	G	GTGAA
5	chr5:1045647:G:A	0	1045647	A	G
5	chr5:1045740:TGTGTGA:T	0	1045740	T	TGTGTGA
5	chr5:1048907:G:A	0	1048907	A	G
5	chr5:1048976:T:C	0	1048976	C	T
5	chr5:1049071:G:A	0	1049071	A	G
5	chr5:1049236:C:T	0	1049236	T	C
5	chr5:1049527:T:C	0	1049527	C	T
5	chr5:1049579:T:C	0	1049579	C	T
5	chr5:1049726:G:A	0	1049726	A	G
5	chr5:1049731:C:T	0	1049731	T	C
5	chr5:1050160:A:G	0	1050160	G	A
5	chr5:1050956:G:A	0	1050956	A	G
5	chr5:1051572:T:C	0	1051572	C	T
5	chr5:1051803:G:A	0	1051803	A	G
5	chr5:1052245:C:T	0	1052245	T	C
5	chr5:1052714:G:A	0	1052714	A	G
5	chr5:1053226:A:G	0	1053226	G	A
5	chr5:1053637:A:G	0	1053637	G	A
5	chr5:1054082:C:T	0	1054082	T	C
5	chr5:1054235:C:T	0	1054235	T	C
5	chr5:1054686:T:C	0	1054686	C	T
5	chr5:1055317:G:A	0	1055317	A	G
5	chr5:1055449:C:T	0	1055449	T	C
5	chr5:1055450:G:A	0	1055450	A	G
5	chr5:1056093:G:A	0	1056093	A	G
5	chr5:1056164:G:A	0	1056164	A	G
5	chr5:1056265:C:T	0	1056265	T	C
5	chr5:1056908:A:G	0	1056908	G	A
5	chr5:1057500:A:G	0	1057500	G	A
5	chr5:1057623:G:A	0	1057623	A	G
5	chr5:1057726:G:A	0	1057726	A	G
5	chr5:1057775:G:A	0	1057775	A	G
5	chr5:1057845:C:T	0	1057845	T	C
5	chr5:1057921:G:A	0	1057921	A	G
5	chr5:1058000:ACACGACCAGCACG:A	0	1058000	A	ACACGACCAGCACG
5	chr5:1059199:C:T	0	1059199	T	C
5	chr5:1059495:G:A	0	1059495	A	G
5	chr5:1059549:G:A	0	1059549	A	G
5	chr5:1059599:C:T	0	1059599	T	C
5	chr5:1060264:G:A	0	1060264	A	G
5	chr5:1061764:T:A	0	1061764	A	T
5	chr5:1062047:G:A	0	1062047	A	G
5	chr5:1062230:C:T	0	1062230	T	C
5	chr5:1062329:G:A	0	1062329	A	G
5	chr5:1062538:C:T	0	1062538	T	C
5	chr5:1062785:C:G	0	1062785	G	C
5	chr5:1063253:C:G	0	1063253	G	C
5	chr5:1063883:G:A	0	1063883	A	G
5	chr5:1065284:C:T	0	1065284	T	C
5	chr5:1065568:A:C	0	1065568	C	A
5	chr5:1065574:C:T	0	1065574	T	C
5	chr5:1066023:A:G	0	1066023	G	A
5	chr5:1066500:G:A	0	1066500	A	G
5	chr5:1066624:G:A	0	1066624	A	G
5	chr5:1067263:C:A	0	1067263	A	C
5	chr5:1067368:A:C	0	1067368	C	A
5	chr5:1067420:A:G	0	1067420	G	A
5	chr5:1067681:G:A	0	1067681	A	G
5	chr5:1068364:G:A	0	1068364	A	G
5	chr5:1068365:T:C	0	1068365	C	T
5	chr5:1074936:A:G	0	1074936	G	A
5	chr5:1075177:G:A	0	1075177	A	G
5	chr5:1076246:C:T	0	1076246	T	C
5	chr5:1076344:G:T	0	1076344	T	G
5	chr5:1077247:T:C	0	1077247	C	T
5	chr5:1077565:C:T	0	1077565	T	C
5	chr5:1077707:A:C	0	1077707	C	A
5	chr5:1078955:G:T	0	1078955	T	G
5	chr5:1079915:C:T	0	1079915	T	C
5	chr5:1080019:G:A	0	1080019	A	G
5	chr5:1081113:GAA:G	0	1081113	G	GAA
5	chr5:1081553:G:A	0	1081553	A	G
5	chr5:1081652:C:T	0	1081652	T	C
5	chr5:1083419:T:C	0	1083419	C	T
5	chr5:1083959:G:A	0	1083959	A	G
5	chr5:1084262:G:A	0	1084262	A	G
5	chr5:1084555:C:T	0	1084555	T	C
5	chr5:1084565:A:G	0	1084565	G	A
5	chr5:1084919:T:C	0	1084919	C	T
5	chr5:1084929:T:A	0	1084929	A	T
5	chr5:1086104:C:T	0	1086104	T	C
5	chr5:1086154:C:T	0	1086154	T	C
5	chr5:1087275:A:G	0	1087275	G	A
5	chr5:1087495:A:G	0	1087495	G	A
5	chr5:1087684:C:T	0	1087684	T	C
5	chr5:1087753:T:C	0	1087753	C	T
5	chr5:1087993:T:C	0	1087993	C	T
5	chr5:1088757:T:A	0	1088757	A	T
5	chr5:1089445:G:A	0	1089445	A	G
5	chr5:1090253:C:T	0	1090253	T	C
5	chr5:1090419:G:A	0	1090419	A	G
5	chr5:1090641:C:T	0	1090641	T	C
5	chr5:1090722:C:T	0	1090722	T	C
5	chr5:1091258:A:G	0	1091258	G	A
5	chr5:1091725:G:A	0	1091725	A	G
5	chr5:1093352:G:A	0	1093352	A	G
5	chr5:1093745:C:G	0	1093745	G	C
5	chr5:1093746:C:T	0	1093746	T	C
5	chr5:1094274:T:A	0	1094274	A	T
5	chr5:1095894:C:T	0	1095894	T	C
5	chr5:1097166:T:C	0	1097166	C	T
5	chr5:1097323:T:C	0	1097323	C	T
5	chr5:1097331:G:A	0	1097331	A	G
5	chr5:1097587:G:A	0	1097587	A	G
5	chr5:1099185:G:A	0	1099185	A	G
5	chr5:1099275:T:C	0	1099275	C	T
5	chr5:1100716:G:A	0	1100716	A	G
5	chr5:1102237:G:C	0	1102237	C	G
5	chr5:1102283:C:G	0	1102283	G	C
5	chr5:1102591:C:T	0	1102591	T	C
5	chr5:1102879:A:G	0	1102879	G	A
5	chr5:1103380:T:C	0	1103380	C	T
5	chr5:1104476:T:C	0	1104476	C	T
5	chr5:1104740:C:T	0	1104740	T	C
5	chr5:1105856:G:A	0	1105856	A	G
5	chr5:1107313:C:A	0	1107313	A	C
5	chr5:1107670:G:A	0	1107670	A	G
5	chr5:1107713:G:A	0	1107713	A	G
5	chr5:1108135:A:G	0	1108135	G	A
5	chr5:1108193:A:G	0	1108193	G	A
5	chr5:1109199:G:C	0	1109199	C	G
5	chr5:1109453:T:C	0	1109453	C	T
5	chr5:1110062:C:A	0	1110062	A	C
5	chr5:1110682:T:C	0	1110682	C	T
5	chr5:1112243:T:C	0	1112243	C	T
5	chr5:1113129:G:T	0	1113129	T	G
5	chr5:1113300:T:A	0	1113300	A	T
5	chr5:1113371:T:G	0	1113371	G	T
5	chr5:1113385:G:A	0	1113385	A	G
5	chr5:1113441:T:C	0	1113441	C	T
5	chr5:1114707:G:A	0	1114707	A	G
5	chr5:1114829:G:A	0	1114829	A	G
5	chr5:1115000:C:T	0	1115000	T	C
5	chr5:1116008:T:A	0	1116008	A	T
5	chr5:1116930:G:A	0	1116930	A	G
5	chr5:1117155:G:A	0	1117155	A	G
5	chr5:1117629:A:T	0	1117629	T	A
5	chr5:1118363:C:T	0	1118363	T	C
5	chr5:1118774:C:T	0	1118774	T	C
5	chr5:1119296:C:T	0	1119296	T	C
5	chr5:1119481:T:C	0	1119481	C	T
5	chr5:1119498:G:C	0	1119498	C	G
5	chr5:1119718:G:A	0	1119718	A	G
5	chr5:1119988:A:G	0	1119988	G	A
5	chr5:1120105:C:T	0	1120105	T	C
5	chr5:1120443:G:A	0	1120443	A	G
5	chr5:1120449:C:T	0	1120449	T	C
5	chr5:1120839:C:T	0	1120839	T	C
5	chr5:1120934:A:T	0	1120934	T	A
5	chr5:1121839:T:C	0	1121839	C	T
5	chr5:1122055:T:G	0	1122055	G	T
5	chr5:1122260:G:A	0	1122260	A	G
5	chr5:1122669:G:A	0	1122669	A	G
5	chr5:1123609:C:T	0	1123609	T	C
5	chr5:1123931:T:C	0	1123931	C	T
5	chr5:1124445:G:A	0	1124445	A	G
5	chr5:1124588:C:T	0	1124588	T	C
5	chr5:1124918:C:T	0	1124918	T	C
5	chr5:1124958:G:C	0	1124958	C	G
5	chr5:1125451:G:A	0	1125451	A	G
5	chr5:1127203:C:T	0	1127203	T	C
5	chr5:1127292:C:T	0	1127292	T	C
5	chr5:1128621:G:A	0	1128621	A	G
5	chr5:1129549:G:A	0	1129549	A	G
5	chr5:1129631:A:G	0	1129631	G	A
5	chr5:1129673:G:A	0	1129673	A	G
5	chr5:1129771:C:T	0	1129771	T	C
5	chr5:1130061:C:T	0	1130061	T	C
5	chr5:1130775:C:T	0	1130775	T	C
5	chr5:1131467:A:G	0	1131467	G	A
5	chr5:1131547:G:A	0	1131547	A	G
5	chr5:1131777:T:C	0	1131777	C	T
5	chr5:1131801:G:C	0	1131801	C	G
5	chr5:1131917:T:C	0	1131917	C	T
5	chr5:1132101:A:G	0	1132101	G	A
5	chr5:1132566:C:T	0	1132566	T	C
5	chr5:1132627:C:T	0	1132627	T	C
5	chr5:1132800:A:G	0	1132800	G	A
5	chr5:1133066:C:T	0	1133066	T	C
5	chr5:1133327:G:A	0	1133327	A	G
5	chr5:1133559:G:T	0	1133559	T	G
5	chr5:1133674:G:A	0	1133674	A	G
5	chr5:1133930:T:C	0	1133930	C	T
5	chr5:1134051:A:G	0	1134051	G	A
5	chr5:1134326:C:T	0	1134326	T	C
5	chr5:1134395:G:A	0	1134395	A	G
5	chr5:1134610:C:T	0	1134610	T	C
5	chr5:1134799:A:G	0	1134799	G	A
5	chr5:1135469:T:C	0	1135469	C	T
5	chr5:1135719:A:G	0	1135719	G	A
5	chr5:1136270:C:G	0	1136270	G	C
5	chr5:1136840:CAT:C	0	1136840	C	CAT
5	chr5:1136948:TACC:T	0	1136948	T	TACC
5	chr5:1136994:CAT:C	0	1136994	C	CAT
5	chr5:1137448:G:C	0	1137448	C	G
5	chr5:1137472:C:G	0	1137472	G	C
5	chr5:1137622:T:C	0	1137622	C	T
5	chr5:1137623:G:A	0	1137623	A	G
5	chr5:1138159:T:C	0	1138159	C	T
5	chr5:1139378:T:C	0	1139378	C	T
5	chr5:1140079:C:G	0	1140079	G	C
5	chr5:1140110:C:T	0	1140110	T	C
5	chr5:1140387:T:C	0	1140387	C	T
5	chr5:1141259:T:C	0	1141259	C	T
5	chr5:1143183:C:T	0	1143183	T	C
5	chr5:1143351:C:A	0	1143351	A	C
5	chr5:1143797:C:A	0	1143797	A	C
5	chr5:1143981:C:G	0	1143981	G	C
5	chr5:1144283:A:G	0	1144283	G	A
5	chr5:1144351:G:A	0	1144351	A	G
5	chr5:1144687:T:C	0	1144687	C	T
5	chr5:1145337:T:C	0	1145337	C	T
5	chr5:1146314:G:A	0	1146314	A	G
5	chr5:1146366:TC:T	0	1146366	T	TC
5	chr5:1146558:T:C	0	1146558	C	T
5	chr5:1146772:A:T	0	1146772	T	A
5	chr5:1147807:A:G	0	1147807	G	A
5	chr5:1148269:C:T	0	1148269	T	C
5	chr5:1148351:C:T	0	1148351	T	C
5	chr5:1148475:T:G	0	1148475	G	T
5	chr5:1148822:A:G	0	1148822	G	A
5	chr5:1149570:C:T	0	1149570	T	C
5	chr5:1150099:G:A	0	1150099	A	G
5	chr5:1151046:A:G	0	1151046	G	A
5	chr5:1151480:A:G	0	1151480	G	A
5	chr5:1152133:T:C	0	1152133	C	T
5	chr5:1153696:T:C	0	1153696	C	T
5	chr5:1154208:T:C	0	1154208	C	T
5	chr5:1154773:C:CT	0	1154773	CT	C
5	chr5:1154800:C:G	0	1154800	G	C
5	chr5:1155358:A:G	0	1155358	G	A
5	chr5:1155429:T:A	0	1155429	A	T
5	chr5:1155643:C:T	0	1155643	T	C
5	chr5:1155802:T:C	0	1155802	C	T
5	chr5:1156210:C:T	0	1156210	T	C
5	chr5:1156236:C:G	0	1156236	G	C
5	chr5:1156250:A:G	0	1156250	G	A
5	chr5:1156477:C:T	0	1156477	T	C
5	chr5:1156567:T:A	0	1156567	A	T
5	chr5:1156679:A:T	0	1156679	T	A
5	chr5:1157198:C:T	0	1157198	T	C
5	chr5:1159634:G:A	0	1159634	A	G
5	chr5:1159649:G:A	0	1159649	A	G
5	chr5:1159768:G:A	0	1159768	A	G
5	chr5:1160558:A:G	0	1160558	G	A
5	chr5:1160615:C:G	0	1160615	G	C
5	chr5:1160851:C:T	0	1160851	T	C
5	chr5:1160970:C:T	0	1160970	T	C
5	chr5:1161962:C:T	0	1161962	T	C
5	chr5:1162509:G:A	0	1162509	A	G
5	chr5:1162527:G:A	0	1162527	A	G
5	chr5:1162812:G:A	0	1162812	A	G
5	chr5:1163289:A:G	0	1163289	G	A
5	chr5:1163327:C:G	0	1163327	G	C
5	chr5:1164121:T:C	0	1164121	C	T
5	chr5:1164773:A:T	0	1164773	T	A
5	chr5:1164866:G:A	0	1164866	A	G
5	chr5:1165391:T:C	0	1165391	C	T
5	chr5:1165612:T:C	0	1165612	C	T
5	chr5:1165635:A:G	0	1165635	G	A
5	chr5:1165663:A:G	0	1165663	G	A
5	chr5:1165682:C:T	0	1165682	T	C
5	chr5:1167364:A:G	0	1167364	G	A
5	chr5:1167503:T:C	0	1167503	C	T
5	chr5:1168929:G:T	0	1168929	T	G
5	chr5:1168997:A:G	0	1168997	G	A
5	chr5:1169481:G:A	0	1169481	A	G
5	chr5:1169866:G:C	0	1169866	C	G
5	chr5:1169919:G:A	0	1169919	A	G
5	chr5:1170150:T:C	0	1170150	C	T
5	chr5:1170208:G:A	0	1170208	A	G
5	chr5:1170694:G:A	0	1170694	A	G
5	chr5:1171006:T:C	0	1171006	C	T
5	chr5:1171079:A:G	0	1171079	G	A
5	chr5:1171691:T:C	0	1171691	C	T
5	chr5:1173113:C:T	0	1173113	T	C
5	chr5:1173275:T:C	0	1173275	C	T
5	chr5:1174332:C:T	0	1174332	T	C
5	chr5:1176486:G:A	0	1176486	A	G
5	chr5:1176966:T:C	0	1176966	C	T
5	chr5:1177698:C:T	0	1177698	T	C
5	chr5:1180792:A:T	0	1180792	T	A
5	chr5:1181122:T:C	0	1181122	C	T
5	chr5:1181515:C:T	0	1181515	T	C
5	chr5:1181536:G:A	0	1181536	A	G
5	chr5:1181614:CCG:C	0	1181614	C	CCG
5	chr5:1181617:TGGGGTCGGGCCTCACC:T	0	1181617	T	TGGGGTCGGGCCTCACC
5	chr5:1181883:T:G	0	1181883	G	T
5	chr5:1182107:C:T	0	1182107	T	C
5	chr5:1182280:G:T	0	1182280	T	G
5	chr5:1182536:C:T	0	1182536	T	C
5	chr5:1184570:C:T	0	1184570	T	C
5	chr5:1184725:T:C	0	1184725	C	T
5	chr5:1184755:T:C	0	1184755	C	T
5	chr5:1184999:A:G	0	1184999	G	A
5	chr5:1185424:T:C	0	1185424	C	T
5	chr5:1185971:C:T	0	1185971	T	C
5	chr5:1186100:A:G	0	1186100	G	A
5	chr5:1186738:A:G	0	1186738	G	A
5	chr5:1186959:G:A	0	1186959	A	G
5	chr5:1187065:C:T	0	1187065	T	C
5	chr5:1187166:T:A	0	1187166	A	T
5	chr5:1187251:A:G	0	1187251	G	A
5	chr5:1187526:T:C	0	1187526	C	T
5	chr5:1187527:G:A	0	1187527	A	G
5	chr5:1187919:A:C	0	1187919	C	A
5	chr5:1188170:G:A	0	1188170	A	G
5	chr5:1188722:C:T	0	1188722	T	C
5	chr5:1188779:G:A	0	1188779	A	G
5	chr5:1188923:G:A	0	1188923	A	G
5	chr5:1189232:C:T	0	1189232	T	C
5	chr5:1189341:G:C	0	1189341	C	G
5	chr5:1189745:G:C	0	1189745	C	G
5	chr5:1189910:A:ATACAT	0	1189910	ATACAT	A
5	chr5:1189973:A:G	0	1189973	G	A
5	chr5:1190946:A:G	0	1190946	G	A
5	chr5:1191221:A:T	0	1191221	T	A
5	chr5:1193915:G:A	0	1193915	A	G
5	chr5:1194214:T:A	0	1194214	A	T
5	chr5:1195094:T:A	0	1195094	A	T
5	chr5:1195906:A:G	0	1195906	G	A
5	chr5:1196280:C:T	0	1196280	T	C
5	chr5:1196400:T:C	0	1196400	C	T
5	chr5:1198204:C:T	0	1198204	T	C
5	chr5:1198831:C:G	0	1198831	G	C
5	chr5:1199390:A:C	0	1199390	C	A
5	chr5:1199391:T:A	0	1199391	A	T
5	chr5:1199568:C:G	0	1199568	G	C
5	chr5:1200458:T:G	0	1200458	G	T
5	chr5:1200767:C:T	0	1200767	T	C
5	chr5:1201027:G:C	0	1201027	C	G
5	chr5:1201200:C:T	0	1201200	T	C
5	chr5:1201349:A:G	0	1201349	G	A
5	chr5:1202702:A:C	0	1202702	C	A
5	chr5:1203126:GCTCACATCCC:G	0	1203126	G	GCTCACATCCC
5	chr5:1203226:A:C	0	1203226	C	A
5	chr5:1203322:G:A	0	1203322	A	G
5	chr5:1203384:T:C	0	1203384	C	T
5	chr5:1203841:C:T	0	1203841	T	C
5	chr5:1204150:G:T	0	1204150	T	G
5	chr5:1204463:A:G	0	1204463	G	A
5	chr5:1204590:C:T	0	1204590	T	C
5	chr5:1204610:C:T	0	1204610	T	C
5	chr5:1204614:T:C	0	1204614	C	T
5	chr5:1204708:T:C	0	1204708	C	T
5	chr5:1204745:A:G	0	1204745	G	A
5	chr5:1204753:C:A	0	1204753	A	C
5	chr5:1204825:C:T	0	1204825	T	C
5	chr5:1204920:AAG:A	0	1204920	A	AAG
5	chr5:1205111:A:G	0	1205111	G	A
5	chr5:1205521:C:T	0	1205521	T	C
5	chr5:1205833:T:C	0	1205833	C	T
5	chr5:1205855:G:GC	0	1205855	GC	G
5	chr5:1206200:T:C	0	1206200	C	T
5	chr5:1206250:T:C	0	1206250	C	T
5	chr5:1206811:C:T	0	1206811	T	C
5	chr5:1207201:G:A	0	1207201	A	G
5	chr5:1207663:C:T	0	1207663	T	C
5	chr5:1207916:T:A	0	1207916	A	T
5	chr5:1208323:A:G	0	1208323	G	A
5	chr5:1208849:T:C	0	1208849	C	T
5	chr5:1208948:A:T	0	1208948	T	A
5	chr5:1209321:A:G	0	1209321	G	A
5	chr5:1209555:C:T	0	1209555	T	C
5	chr5:1209885:A:T	0	1209885	T	A
5	chr5:1210207:AAGGCGTGTGCAGGGC:A	0	1210207	A	AAGGCGTGTGCAGGGC
5	chr5:1211166:T:A	0	1211166	A	T
5	chr5:1211248:T:G	0	1211248	G	T
5	chr5:1211441:T:C	0	1211441	C	T
5	chr5:1211503:C:T	0	1211503	T	C
5	chr5:1211624:A:G	0	1211624	G	A
5	chr5:1212242:C:A	0	1212242	A	C
5	chr5:1212911:C:T	0	1212911	T	C
5	chr5:1213890:CCCT:C	0	1213890	C	CCCT
5	chr5:1214376:G:A	0	1214376	A	G
5	chr5:1214445:G:A	0	1214445	A	G
5	chr5:1214457:A:T	0	1214457	T	A
5	chr5:1215359:G:A	0	1215359	A	G
5	chr5:1216100:T:A	0	1216100	A	T
5	chr5:1216959:G:A	0	1216959	A	G
5	chr5:1217356:G:A	0	1217356	A	G
5	chr5:1217379:G:A	0	1217379	A	G
5	chr5:1218596:A:G	0	1218596	G	A
5	chr5:1218813:C:T	0	1218813	T	C
5	chr5:1219744:C:T	0	1219744	T	C
5	chr5:1219759:G:A	0	1219759	A	G
5	chr5:1219888:G:A	0	1219888	A	G
5	chr5:1219917:G:A	0	1219917	A	G
5	chr5:1221084:T:C	0	1221084	C	T
5	chr5:1222384:T:C	0	1222384	C	T
5	chr5:1222947:G:T	0	1222947	T	G
5	chr5:1223825:A:G	0	1223825	G	A
5	chr5:1223936:C:T	0	1223936	T	C
5	chr5:1224059:T:C	0	1224059	C	T
5	chr5:1224170:G:A	0	1224170	A	G
5	chr5:1224375:G:T	0	1224375	T	G
5	chr5:1224680:G:C	0	1224680	C	G
5	chr5:1225006:C:T	0	1225006	T	C
5	chr5:1225279:T:C	0	1225279	C	T
5	chr5:1225319:C:T	0	1225319	T	C
5	chr5:1225449:T:C	0	1225449	C	T
5	chr5:1225498:G:A	0	1225498	A	G
5	chr5:1225561:C:T	0	1225561	T	C
5	chr5:1225572:C:T	0	1225572	T	C
5	chr5:1225588:A:G	0	1225588	G	A
5	chr5:1225686:G:A	0	1225686	A	G
5	chr5:1225936:G:A	0	1225936	A	G
5	chr5:1225990:C:T	0	1225990	T	C
5	chr5:1226002:A:T	0	1226002	T	A
5	chr5:1226114:G:A	0	1226114	A	G
5	chr5:1226203:A:G	0	1226203	G	A
5	chr5:1226250:T:C	0	1226250	C	T
5	chr5:1226576:C:T	0	1226576	T	C
5	chr5:1226761:G:A	0	1226761	A	G
5	chr5:1226899:A:G	0	1226899	G	A
5	chr5:1227089:CCTTGCCCGCCGACG:C	0	1227089	C	CCTTGCCCGCCGACG
5	chr5:1227578:T:C	0	1227578	C	T
5	chr5:1228100:G:A	0	1228100	A	G
5	chr5:1228125:T:C	0	1228125	C	T
5	chr5:1228208:G:A	0	1228208	A	G
5	chr5:1228343:G:A	0	1228343	A	G
5	chr5:1228604:C:A	0	1228604	A	C
5	chr5:1228838:C:G	0	1228838	G	C
5	chr5:1229052:C:T	0	1229052	T	C
5	chr5:1229592:G:T	0	1229592	T	G
5	chr5:1229621:G:A	0	1229621	A	G
5	chr5:1231839:G:A	0	1231839	A	G
5	chr5:1232125:C:T	0	1232125	T	C
5	chr5:1232293:G:A	0	1232293	A	G
5	chr5:1232551:A:C	0	1232551	C	A
5	chr5:1232570:C:G	0	1232570	G	C
5	chr5:1232660:T:A	0	1232660	A	T
5	chr5:1233235:A:T	0	1233235	T	A
5	chr5:1233934:G:A	0	1233934	A	G
5	chr5:1235171:G:C	0	1235171	C	G
5	chr5:1235675:A:G	0	1235675	G	A
5	chr5:1235824:A:G	0	1235824	G	A
5	chr5:1236176:G:A	0	1236176	A	G
5	chr5:1236415:T:C	0	1236415	C	T
5	chr5:1236505:T:C	0	1236505	C	T
5	chr5:1236575:T:C	0	1236575	C	T
5	chr5:1237016:A:T	0	1237016	T	A
5	chr5:1237320:A:T	0	1237320	T	A
5	chr5:1238852:T:C	0	1238852	C	T
5	chr5:1238888:C:A	0	1238888	A	C
5	chr5:1238895:G:A	0	1238895	A	G
5	chr5:1238928:C:T	0	1238928	T	C
5	chr5:1240677:G:A	0	1240677	A	G
5	chr5:1240883:T:C	0	1240883	C	T
5	chr5:1241450:A:G	0	1241450	G	A
5	chr5:1241793:T:C	0	1241793	C	T
5	chr5:1241877:G:A	0	1241877	A	G
5	chr5:1242154:C:T	0	1242154	T	C
5	chr5:1242894:A:G	0	1242894	G	A
5	chr5:1243312:T:G	0	1243312	G	T
5	chr5:1243593:G:A	0	1243593	A	G
5	chr5:1243966:G:A	0	1243966	A	G
5	chr5:1244310:C:T	0	1244310	T	C
5	chr5:1244839:C:A	0	1244839	A	C
5	chr5:1246880:C:T	0	1246880	T	C
5	chr5:1247758:T:C	0	1247758	C	T
5	chr5:1248239:G:A	0	1248239	A	G
5	chr5:1248758:T:A	0	1248758	A	T
5	chr5:1250177:C:T	0	1250177	T	C
5	chr5:1250348:T:C	0	1250348	C	T
5	chr5:1251786:A:G	0	1251786	G	A
5	chr5:1253629:G:A	0	1253629	A	G
5	chr5:1255405:G:A	0	1255405	A	G
5	chr5:1257506:G:A	0	1257506	A	G
5	chr5:1260080:T:C	0	1260080	C	T
5	chr5:1260937:G:A	0	1260937	A	G
5	chr5:1263953:C:T	0	1263953	T	C
5	chr5:1265258:G:A	0	1265258	A	G
5	chr5:1265820:G:A	0	1265820	A	G
5	chr5:1266195:A:G	0	1266195	G	A
5	chr5:1267241:T:A	0	1267241	A	T
5	chr5:1270868:C:G	0	1270868	G	C
5	chr5:1275413:C:A	0	1275413	A	C
5	chr5:1276654:ACCAATCCCACAGATCCCCACCTACCCCACACATGAAAACCAATTCCACCAATC:A	0	1276654	A	ACCAATCCCACAGATCCCCACCTACCCCACACATGAAAACCAATTCCACCAATC
5	chr5:1279586:C:T	0	1279586	T	C
5	chr5:1279675:C:T	0	1279675	T	C
5	chr5:1279913:G:A	0	1279913	A	G
5	chr5:1280013:T:C	0	1280013	C	T
5	chr5:1280148:G:A	0	1280148	A	G
5	chr5:1280362:G:A	0	1280362	A	G
5	chr5:1280823:A:G	0	1280823	G	A
5	chr5:1280825:GAGCCCACC:G	0	1280825	G	GAGCCCACC
5	chr5:1281775:T:C	0	1281775	C	T
5	chr5:1282204:C:A	0	1282204	A	C
5	chr5:1282299:G:A	0	1282299	A	G
5	chr5:1286401:C:A	0	1286401	A	C
5	chr5:1287079:G:A	0	1287079	A	G
5	chr5:1287175:C:T	0	1287175	T	C
5	chr5:1287225:A:G	0	1287225	G	A
5	chr5:1287390:T:C	0	1287390	C	T
5	chr5:1287512:T:A	0	1287512	A	T
5	chr5:1288432:T:C	0	1288432	C	T
5	chr5:1292843:C:T	0	1292843	T	C
5	chr5:1292868:C:A	0	1292868	A	C
5	chr5:1295234:A:G	0	1295234	G	A
5	chr5:1295258:C:T	0	1295258	T	C
5	chr5:1295337:C:G	0	1295337	G	C
5	chr5:1295567:G:T	0	1295567	T	G
5	chr5:1295601:G:A	0	1295601	A	G
5	chr5:1295688:T:C	0	1295688	C	T
5	chr5:1295957:A:G	0	1295957	G	A
5	chr5:1296140:A:AG	0	1296140	AG	A
5	chr5:1296371:A:G	0	1296371	G	A
5	chr5:1296644:C:T	0	1296644	T	C
5	chr5:1297373:C:T	0	1297373	T	C
5	chr5:1297739:C:T	0	1297739	T	C
5	chr5:1297803:T:C	0	1297803	C	T
5	chr5:1297902:G:A	0	1297902	A	G
5	chr5:1298530:G:A	0	1298530	A	G
5	chr5:1298690:CT:C	0	1298690	C	CT
5	chr5:1298972:C:T	0	1298972	T	C
5	chr5:1299098:A:G	0	1299098	G	A
5	chr5:1299277:G:A	0	1299277	A	G
5	chr5:1299641:T:C	0	1299641	C	T
5	chr5:1299744:G:C	0	1299744	C	G
5	chr5:1299747:G:C	0	1299747	C	G
5	chr5:1299910:G:T	0	1299910	T	G
5	chr5:1299955:A:G	0	1299955	G	A
5	chr5:1300242:GTCAGCC:G	0	1300242	G	GTCAGCC
5	chr5:1300314:T:G	0	1300314	G	T
5	chr5:1300324:G:A	0	1300324	A	G
5	chr5:1301240:T:C	0	1301240	C	T
5	chr5:1301998:A:AC	0	1301998	AC	A
5	chr5:1302029:T:C	0	1302029	C	T
5	chr5:1302587:G:T	0	1302587	T	G
5	chr5:1302799:G:A	0	1302799	A	G
5	chr5:1303465:A:G	0	1303465	G	A
5	chr5:1303786:T:C	0	1303786	C	T
5	chr5:1303967:T:A	0	1303967	A	T
5	chr5:1304123:G:A	0	1304123	A	G
5	chr5:1306050:T:C	0	1306050	C	T
5	chr5:1306216:T:C	0	1306216	C	T
5	chr5:1306650:C:G	0	1306650	G	C
5	chr5:1307868:T:A	0	1307868	A	T
5	chr5:1309053:T:C	0	1309053	C	T
5	chr5:1309789:G:A	0	1309789	A	G
5	chr5:1311083:C:T	0	1311083	T	C
5	chr5:1311905:T:C	0	1311905	C	T
5	chr5:1312214:C:T	0	1312214	T	C
5	chr5:1312342:G:A	0	1312342	A	G
5	chr5:1312820:T:C	0	1312820	C	T
5	chr5:1312847:G:A	0	1312847	A	G
5	chr5:1313894:C:T	0	1313894	T	C
5	chr5:1315228:G:A	0	1315228	A	G
5	chr5:1315545:G:A	0	1315545	A	G
5	chr5:1316987:G:A	0	1316987	A	G
5	chr5:1317366:A:G	0	1317366	G	A
5	chr5:1317705:A:G	0	1317705	G	A
5	chr5:1318845:T:C	0	1318845	C	T
5	chr5:1320132:G:A	0	1320132	A	G
5	chr5:1320607:C:T	0	1320607	T	C
5	chr5:1320842:G:A	0	1320842	A	G
5	chr5:1321758:C:T	0	1321758	T	C
5	chr5:1321972:C:T	0	1321972	T	C
5	chr5:1322353:G:A	0	1322353	A	G
5	chr5:1322539:A:G	0	1322539	G	A
5	chr5:1322548:T:C	0	1322548	C	T
5	chr5:1323611:G:C	0	1323611	C	G
5	chr5:1324006:G:A	0	1324006	A	G
5	chr5:1325652:A:G	0	1325652	G	A
5	chr5:1326007:A:G	0	1326007	G	A
5	chr5:1330138:T:C	0	1330138	C	T
5	chr5:1331104:A:G	0	1331104	G	A
5	chr5:1331156:C:T	0	1331156	T	C
5	chr5:1331558:CAGGCCCTGAGCTGTGCAGCCGCTGG:C	0	1331558	C	CAGGCCCTGAGCTGTGCAGCCGCTGG
5	chr5:1334614:C:T	0	1334614	T	C
5	chr5:1335270:CTG:C	0	1335270	C	CTG
5	chr5:1336063:A:T	0	1336063	T	A
5	chr5:1336106:T:C	0	1336106	C	T
5	chr5:1336128:A:G	0	1336128	G	A
5	chr5:1336344:T:C	0	1336344	C	T
5	chr5:1336511:T:A	0	1336511	A	T
5	chr5:1336955:T:C	0	1336955	C	T
5	chr5:1336991:T:A	0	1336991	A	T
5	chr5:1337059:C:T	0	1337059	T	C
5	chr5:1337791:A:T	0	1337791	T	A
5	chr5:1337832:A:G	0	1337832	G	A
5	chr5:1340137:G:A	0	1340137	A	G
5	chr5:1343567:G:A	0	1343567	A	G
5	chr5:1343679:C:T	0	1343679	T	C
5	chr5:1345359:A:G	0	1345359	G	A
5	chr5:1347013:C:T	0	1347013	T	C
5	chr5:1347124:C:T	0	1347124	T	C
5	chr5:1348237:G:A	0	1348237	A	G
5	chr5:1348683:A:T	0	1348683	T	A
5	chr5:1349420:A:G	0	1349420	G	A
5	chr5:1350224:C:T	0	1350224	T	C
5	chr5:1351262:TCA:T	0	1351262	T	TCA
5	chr5:1351423:G:A	0	1351423	A	G
5	chr5:1354943:C:T	0	1354943	T	C
5	chr5:1355744:C:T	0	1355744	T	C
5	chr5:1356335:C:T	0	1356335	T	C
5	chr5:1356569:C:T	0	1356569	T	C
5	chr5:1356775:G:A	0	1356775	A	G
5	chr5:1356829:C:T	0	1356829	T	C
5	chr5:1358033:CAGA:C	0	1358033	C	CAGA
5	chr5:1358707:C:T	0	1358707	T	C
5	chr5:1358786:C:T	0	1358786	T	C
5	chr5:1358983:C:T	0	1358983	T	C
5	chr5:1359140:G:A	0	1359140	A	G
5	chr5:1359145:T:A	0	1359145	A	T
5	chr5:1359823:T:C	0	1359823	C	T
5	chr5:1360010:C:G	0	1360010	G	C
5	chr5:1360126:TTTTGA:T	0	1360126	T	TTTTGA
5	chr5:1360372:C:T	0	1360372	T	C
5	chr5:1360419:T:C	0	1360419	C	T
5	chr5:1361285:G:C	0	1361285	C	G
5	chr5:1361554:T:G	0	1361554	G	T
5	chr5:1361566:G:A	0	1361566	A	G
5	chr5:1362642:G:A	0	1362642	A	G
5	chr5:1362678:T:C	0	1362678	C	T
5	chr5:1364127:C:G	0	1364127	G	C
5	chr5:1364202:G:A	0	1364202	A	G
5	chr5:1364324:T:C	0	1364324	C	T
5	chr5:1364903:T:C	0	1364903	C	T
5	chr5:1364949:G:A	0	1364949	A	G
5	chr5:1365547:T:C	0	1365547	C	T
5	chr5:1365867:A:G	0	1365867	G	A
5	chr5:1365892:G:A	0	1365892	A	G
5	chr5:1367621:C:T	0	1367621	T	C
5	chr5:1367800:T:C	0	1367800	C	T
5	chr5:1367917:C:T	0	1367917	T	C
5	chr5:1368563:G:A	0	1368563	A	G
5	chr5:1368576:C:T	0	1368576	T	C
5	chr5:1368882:A:G	0	1368882	G	A
5	chr5:1369498:C:T	0	1369498	T	C
5	chr5:1369562:G:A	0	1369562	A	G
5	chr5:1369826:T:C	0	1369826	C	T
5	chr5:1369867:C:T	0	1369867	T	C
5	chr5:1370007:T:C	0	1370007	C	T
5	chr5:1370731:A:G	0	1370731	G	A
5	chr5:1370978:T:C	0	1370978	C	T
5	chr5:1371501:C:T	0	1371501	T	C
5	chr5:1371569:A:G	0	1371569	G	A
5	chr5:1371604:A:G	0	1371604	G	A
5	chr5:1371842:C:A	0	1371842	A	C
5	chr5:1372753:T:C	0	1372753	C	T
5	chr5:1372872:A:C	0	1372872	C	A
5	chr5:1373049:A:ATATT	0	1373049	ATATT	A
5	chr5:1373087:TTAAA:T	0	1373087	T	TTAAA
5	chr5:1374564:T:C	0	1374564	C	T
5	chr5:1374771:G:C	0	1374771	C	G
5	chr5:1374965:G:A	0	1374965	A	G
5	chr5:1375297:AG:A	0	1375297	A	AG
5	chr5:1376046:A:G	0	1376046	G	A
5	chr5:1376211:A:G	0	1376211	G	A
5	chr5:1376218:A:G	0	1376218	G	A
5	chr5:1376843:AAAC:A	0	1376843	A	AAAC
5	chr5:1376906:C:T	0	1376906	T	C
5	chr5:1377710:G:A	0	1377710	A	G
5	chr5:1377742:C:T	0	1377742	T	C
5	chr5:1378301:C:T	0	1378301	T	C
5	chr5:1378657:C:T	0	1378657	T	C
5	chr5:1379112:T:C	0	1379112	C	T
5	chr5:1379341:AC:A	0	1379341	A	AC
5	chr5:1379628:G:A	0	1379628	A	G
5	chr5:1379647:T:C	0	1379647	C	T
5	chr5:1379711:G:A	0	1379711	A	G
5	chr5:1379906:TAC:T	0	1379906	T	TAC
5	chr5:1379965:A:C	0	1379965	C	A
5	chr5:1380060:A:G	0	1380060	G	A
5	chr5:1380844:G:A	0	1380844	A	G
5	chr5:1381361:A:G	0	1381361	G	A
5	chr5:1381921:C:T	0	1381921	T	C
5	chr5:1382571:T:C	0	1382571	C	T
5	chr5:1383435:C:T	0	1383435	T	C
5	chr5:1384492:C:G	0	1384492	G	C
5	chr5:1384820:C:T	0	1384820	T	C
5	chr5:1385459:G:A	0	1385459	A	G
5	chr5:1385461:A:G	0	1385461	G	A
5	chr5:1385486:G:A	0	1385486	A	G
5	chr5:1385547:T:C	0	1385547	C	T
5	chr5:1387027:G:A	0	1387027	A	G
5	chr5:1388510:C:T	0	1388510	T	C
5	chr5:1389071:C:T	0	1389071	T	C
5	chr5:1390234:T:C	0	1390234	C	T
5	chr5:1390326:C:T	0	1390326	T	C
5	chr5:1391254:A:G	0	1391254	G	A
5	chr5:1392606:T:G	0	1392606	G	T
5	chr5:1392850:A:C	0	1392850	C	A
5	chr5:1394485:C:G	0	1394485	G	C
5	chr5:1394700:A:G	0	1394700	G	A
5	chr5:1394962:C:T	0	1394962	T	C
5	chr5:1395679:A:G	0	1395679	G	A
5	chr5:1396698:T:C	0	1396698	C	T
5	chr5:1397892:C:T	0	1397892	T	C
5	chr5:1398682:G:A	0	1398682	A	G
5	chr5:1398691:A:G	0	1398691	G	A
5	chr5:1398694:G:T	0	1398694	T	G
5	chr5:1399316:T:C	0	1399316	C	T
5	chr5:1401465:C:T	0	1401465	T	C
5	chr5:1404433:C:T	0	1404433	T	C
5	chr5:1404589:A:T	0	1404589	T	A
5	chr5:1404611:C:T	0	1404611	T	C
5	chr5:1404807:T:C	0	1404807	C	T
5	chr5:1405579:T:C	0	1405579	C	T
5	chr5:1405608:T:C	0	1405608	C	T
5	chr5:1405691:C:T	0	1405691	T	C
5	chr5:1405767:C:T	0	1405767	T	C
5	chr5:1406548:G:A	0	1406548	A	G
5	chr5:1407014:C:T	0	1407014	T	C
5	chr5:1407375:GA:G	0	1407375	G	GA
5	chr5:1407631:G:A	0	1407631	A	G
5	chr5:1408112:A:T	0	1408112	T	A
5	chr5:1408234:G:T	0	1408234	T	G
5	chr5:1408289:A:G	0	1408289	G	A
5	chr5:1408864:A:C	0	1408864	C	A
5	chr5:1410498:G:T	0	1410498	T	G
5	chr5:1411141:A:C	0	1411141	C	A
5	chr5:1412136:T:C	0	1412136	C	T
5	chr5:1412490:C:T	0	1412490	T	C
5	chr5:1413976:G:A	0	1413976	A	G
5	chr5:1415514:A:T	0	1415514	T	A
5	chr5:1417097:C:T	0	1417097	T	C
5	chr5:1417239:A:G	0	1417239	G	A
5	chr5:1418259:A:C	0	1418259	C	A
5	chr5:1419817:C:G	0	1419817	G	C
5	chr5:1420231:G:T	0	1420231	T	G
5	chr5:1420267:T:A	0	1420267	A	T
5	chr5:1420361:C:T	0	1420361	T	C
5	chr5:1420473:C:G	0	1420473	G	C
5	chr5:1421428:C:G	0	1421428	G	C
5	chr5:1423345:GTGCTGCCCACGC:G	0	1423345	G	GTGCTGCCCACGC
5	chr5:1424934:A:G	0	1424934	G	A
5	chr5:1425044:T:C	0	1425044	C	T
5	chr5:1425051:T:C	0	1425051	C	T
5	chr5:1425120:A:G	0	1425120	G	A
5	chr5:1425964:C:T	0	1425964	T	C
5	chr5:1426036:T:C	0	1426036	C	T
5	chr5:1426301:A:G	0	1426301	G	A
5	chr5:1426844:A:G	0	1426844	G	A
5	chr5:1427688:G:C	0	1427688	C	G
5	chr5:1427896:C:T	0	1427896	T	C
5	chr5:1427996:A:G	0	1427996	G	A
5	chr5:1428399:G:T	0	1428399	T	G
5	chr5:1428768:A:G	0	1428768	G	A
5	chr5:1428787:AG:A	0	1428787	A	AG
5	chr5:1429072:G:C	0	1429072	C	G
5	chr5:1429854:T:C	0	1429854	C	T
5	chr5:1429978:A:G	0	1429978	G	A
5	chr5:1430400:A:G	0	1430400	G	A
5	chr5:1430501:C:T	0	1430501	T	C
5	chr5:1430660:A:G	0	1430660	G	A
5	chr5:1431070:TCTC:T	0	1431070	T	TCTC
5	chr5:1431187:A:G	0	1431187	G	A
5	chr5:1431191:A:G	0	1431191	G	A
5	chr5:1431877:A:C	0	1431877	C	A
5	chr5:1431927:C:T	0	1431927	T	C
5	chr5:1432087:G:C	0	1432087	C	G
5	chr5:1432710:G:T	0	1432710	T	G
5	chr5:1432761:G:A	0	1432761	A	G
5	chr5:1432851:A:AG	0	1432851	AG	A
5	chr5:1433157:C:A	0	1433157	A	C
5	chr5:1433286:G:A	0	1433286	A	G
5	chr5:1433752:C:T	0	1433752	T	C
5	chr5:1434191:C:T	0	1434191	T	C
5	chr5:1434620:AT:A	0	1434620	A	AT
5	chr5:1434622:T:G	0	1434622	G	T
5	chr5:1434927:C:T	0	1434927	T	C
5	chr5:1436293:T:C	0	1436293	C	T
5	chr5:1436361:A:T	0	1436361	T	A
5	chr5:1437783:C:T	0	1437783	T	C
5	chr5:1437927:G:A	0	1437927	A	G
5	chr5:1437990:T:C	0	1437990	C	T
5	chr5:1438059:G:A	0	1438059	A	G
5	chr5:1438239:A:C	0	1438239	C	A
5	chr5:1439633:G:A	0	1439633	A	G
5	chr5:1440819:T:G	0	1440819	G	T
5	chr5:1442406:T:C	0	1442406	C	T
5	chr5:1442411:G:A	0	1442411	A	G
5	chr5:1442727:C:T	0	1442727	T	C
5	chr5:1442864:C:T	0	1442864	T	C
5	chr5:1442872:G:A	0	1442872	A	G
5	chr5:1442892:G:C	0	1442892	C	G
5	chr5:1443383:G:A	0	1443383	A	G
5	chr5:1443488:T:C	0	1443488	C	T
5	chr5:1443489:C:T	0	1443489	T	C
5	chr5:1443613:T:C	0	1443613	C	T
5	chr5:1443647:C:T	0	1443647	T	C
5	chr5:1444312:T:G	0	1444312	G	T
5	chr5:1445501:A:T	0	1445501	T	A
5	chr5:1446274:A:G	0	1446274	G	A
5	chr5:1447108:A:G	0	1447108	G	A
5	chr5:1447745:C:T	0	1447745	T	C
5	chr5:1448033:A:G	0	1448033	G	A
5	chr5:1448131:C:T	0	1448131	T	C
5	chr5:1448173:A:G	0	1448173	G	A
5	chr5:1448615:C:T	0	1448615	T	C
5	chr5:1450329:C:T	0	1450329	T	C
5	chr5:1450346:T:C	0	1450346	C	T
5	chr5:1450391:T:C	0	1450391	C	T
5	chr5:1450398:A:G	0	1450398	G	A
5	chr5:1451667:T:C	0	1451667	C	T
5	chr5:1452078:C:T	0	1452078	T	C
5	chr5:1453657:A:C	0	1453657	C	A
5	chr5:1453889:G:T	0	1453889	T	G
5	chr5:1454497:T:C	0	1454497	C	T
5	chr5:1455135:G:A	0	1455135	A	G
5	chr5:1455367:G:A	0	1455367	A	G
5	chr5:1455401:C:T	0	1455401	T	C
5	chr5:1455684:G:A	0	1455684	A	G
5	chr5:1455831:C:T	0	1455831	T	C
5	chr5:1456688:A:G	0	1456688	G	A
5	chr5:1456978:A:ATTTC	0	1456978	ATTTC	A
5	chr5:1457269:G:A	0	1457269	A	G
5	chr5:1457439:A:C	0	1457439	C	A
5	chr5:1460016:C:T	0	1460016	T	C
5	chr5:1460410:G:GACAA	0	1460410	GACAA	G
5	chr5:1461453:C:T	0	1461453	T	C
5	chr5:1461983:A:G	0	1461983	G	A
5	chr5:1462605:G:A	0	1462605	A	G
5	chr5:1462612:A:T	0	1462612	T	A
5	chr5:1462617:G:C	0	1462617	C	G
5	chr5:1462687:G:A	0	1462687	A	G
5	chr5:1463474:T:C	0	1463474	C	T
5	chr5:1463913:C:T	0	1463913	T	C
5	chr5:1464685:AAC:A	0	1464685	A	AAC
5	chr5:1464898:CACTA:C	0	1464898	C	CACTA
5	chr5:1464988:T:C	0	1464988	C	T
5	chr5:1465454:A:G	0	1465454	G	A
5	chr5:1465615:A:G	0	1465615	G	A
5	chr5:1465617:A:G	0	1465617	G	A
5	chr5:1466284:C:G	0	1466284	G	C
5	chr5:1466571:G:C	0	1466571	C	G
5	chr5:1466698:T:C	0	1466698	C	T
5	chr5:1466804:G:A	0	1466804	A	G
5	chr5:1467130:G:A	0	1467130	A	G
5	chr5:1467896:C:T	0	1467896	T	C
5	chr5:1468129:G:C	0	1468129	C	G
5	chr5:1468618:T:C	0	1468618	C	T
5	chr5:1468874:C:T	0	1468874	T	C
5	chr5:1470463:G:A	0	1470463	A	G
5	chr5:1470577:C:T	0	1470577	T	C
5	chr5:1470785:G:A	0	1470785	A	G
5	chr5:1472462:GACT:G	0	1472462	G	GACT
5	chr5:1472584:A:T	0	1472584	T	A
5	chr5:1472586:T:C	0	1472586	C	T
5	chr5:1473035:GCTCCTCT:G	0	1473035	G	GCTCCTCT
5	chr5:1473445:T:C	0	1473445	C	T
5	chr5:1473862:A:G	0	1473862	G	A
5	chr5:1476670:C:A	0	1476670	A	C
5	chr5:1477116:A:C	0	1477116	C	A
5	chr5:1477195:C:A	0	1477195	A	C
5	chr5:1478041:C:T	0	1478041	T	C
5	chr5:1479563:G:C	0	1479563	C	G
5	chr5:1479953:T:A	0	1479953	A	T
5	chr5:1480515:G:A	0	1480515	A	G
5	chr5:1481020:CAGGGCCTGCACCA:C	0	1481020	C	CAGGGCCTGCACCA
5	chr5:1481148:G:A	0	1481148	A	G
5	chr5:1481295:A:G	0	1481295	G	A
5	chr5:1481880:C:T	0	1481880	T	C
5	chr5:1482132:AGTGGGCT:A	0	1482132	A	AGTGGGCT
5	chr5:1482791:G:A	0	1482791	A	G
5	chr5:1484379:C:T	0	1484379	T	C
5	chr5:1484405:T:C	0	1484405	C	T
5	chr5:1484495:G:A	0	1484495	A	G
5	chr5:1484677:T:C	0	1484677	C	T
5	chr5:1484711:G:A	0	1484711	A	G
5	chr5:1484720:G:A	0	1484720	A	G
5	chr5:1485007:C:T	0	1485007	T	C
5	chr5:1485467:G:A	0	1485467	A	G
5	chr5:1487155:T:C	0	1487155	C	T
5	chr5:1487309:C:T	0	1487309	T	C
5	chr5:1488035:G:T	0	1488035	T	G
5	chr5:1488974:T:C	0	1488974	C	T
5	chr5:1489194:G:A	0	1489194	A	G
5	chr5:1489591:A:G	0	1489591	G	A
5	chr5:1490009:A:C	0	1490009	C	A
5	chr5:1490080:A:C	0	1490080	C	A
5	chr5:1490237:T:G	0	1490237	G	T
5	chr5:1490479:T:C	0	1490479	C	T
5	chr5:1490894:A:G	0	1490894	G	A
5	chr5:1492001:G:A	0	1492001	A	G
5	chr5:1492527:C:T	0	1492527	T	C
5	chr5:1492544:C:CTTGT	0	1492544	CTTGT	C
5	chr5:1492856:C:T	0	1492856	T	C
5	chr5:1493493:G:A	0	1493493	A	G
5	chr5:1493752:A:G	0	1493752	G	A
5	chr5:1493955:G:A	0	1493955	A	G
5	chr5:1494148:T:TG	0	1494148	TG	T
5	chr5:1494324:C:T	0	1494324	T	C
5	chr5:1494794:C:T	0	1494794	T	C
5	chr5:1495104:T:C	0	1495104	C	T
5	chr5:1495648:A:G	0	1495648	G	A
5	chr5:1495724:C:T	0	1495724	T	C
5	chr5:1496234:G:A	0	1496234	A	G
5	chr5:1496357:T:C	0	1496357	C	T
5	chr5:1496531:G:A	0	1496531	A	G
5	chr5:1496675:T:G	0	1496675	G	T
5	chr5:1497237:A:G	0	1497237	G	A
5	chr5:1498744:A:G	0	1498744	G	A
5	chr5:1498871:G:A	0	1498871	A	G
5	chr5:1498994:G:C	0	1498994	C	G
5	chr5:1499060:C:T	0	1499060	T	C
5	chr5:1499351:C:T	0	1499351	T	C
5	chr5:1499691:A:G	0	1499691	G	A
5	chr5:1499704:C:T	0	1499704	T	C
5	chr5:1499802:T:C	0	1499802	C	T
5	chr5:1500001:T:A	0	1500001	A	T
5	chr5:1500374:G:T	0	1500374	T	G
5	chr5:1501064:G:C	0	1501064	C	G
5	chr5:1501167:T:C	0	1501167	C	T
5	chr5:1501306:C:T	0	1501306	T	C
5	chr5:1501580:G:A	0	1501580	A	G
5	chr5:1501675:T:C	0	1501675	C	T
5	chr5:1501915:C:T	0	1501915	T	C
5	chr5:1502087:A:G	0	1502087	G	A
5	chr5:1502338:A:T	0	1502338	T	A
5	chr5:1502931:C:T	0	1502931	T	C
5	chr5:1503090:C:T	0	1503090	T	C
5	chr5:1503172:C:A	0	1503172	A	C
5	chr5:1503336:GA:G	0	1503336	G	GA
5	chr5:1503448:A:T	0	1503448	T	A
5	chr5:1503495:T:C	0	1503495	C	T
5	chr5:1504357:G:A	0	1504357	A	G
5	chr5:1504981:C:T	0	1504981	T	C
5	chr5:1505127:C:T	0	1505127	T	C
5	chr5:1505474:A:G	0	1505474	G	A
5	chr5:1505623:G:A	0	1505623	A	G
5	chr5:1505821:C:T	0	1505821	T	C
5	chr5:1506359:G:A	0	1506359	A	G
5	chr5:1506504:C:T	0	1506504	T	C
5	chr5:1506859:C:G	0	1506859	G	C
5	chr5:1507212:G:A	0	1507212	A	G
5	chr5:1508155:T:C	0	1508155	C	T
5	chr5:1508722:T:C	0	1508722	C	T
5	chr5:1509170:G:A	0	1509170	A	G
5	chr5:1509461:T:C	0	1509461	C	T
5	chr5:1509903:G:A	0	1509903	A	G
5	chr5:1510200:G:A	0	1510200	A	G
5	chr5:1511107:C:T	0	1511107	T	C
5	chr5:1512627:C:T	0	1512627	T	C
5	chr5:1512753:T:C	0	1512753	C	T
5	chr5:1514522:G:A	0	1514522	A	G
5	chr5:1514715:A:G	0	1514715	G	A
5	chr5:1515768:T:A	0	1515768	A	T
5	chr5:1515979:G:A	0	1515979	A	G
5	chr5:1516299:T:A	0	1516299	A	T
5	chr5:1517083:C:T	0	1517083	T	C
5	chr5:1517207:T:G	0	1517207	G	T
5	chr5:1517527:A:G	0	1517527	G	A
5	chr5:1517586:T:C	0	1517586	C	T
5	chr5:1517599:A:C	0	1517599	C	A
5	chr5:1517766:T:C	0	1517766	C	T
5	chr5:1518102:C:T	0	1518102	T	C
5	chr5:1518376:T:A	0	1518376	A	T
5	chr5:1518486:A:G	0	1518486	G	A
5	chr5:1518964:C:T	0	1518964	T	C
5	chr5:1519718:T:C	0	1519718	C	T
5	chr5:1520550:C:G	0	1520550	G	C
5	chr5:1520795:A:G	0	1520795	G	A
5	chr5:1521458:C:T	0	1521458	T	C
5	chr5:1521778:A:G	0	1521778	G	A
5	chr5:1522374:C:T	0	1522374	T	C
5	chr5:1523206:A:C	0	1523206	C	A
5	chr5:1524120:C:T	0	1524120	T	C
5	chr5:1525765:C:T	0	1525765	T	C
5	chr5:1525962:G:A	0	1525962	A	G
5	chr5:1525983:T:C	0	1525983	C	T
5	chr5:1526668:G:A	0	1526668	A	G
5	chr5:1526669:G:A	0	1526669	A	G
5	chr5:1526705:G:A	0	1526705	A	G
5	chr5:1527381:A:G	0	1527381	G	A
5	chr5:1527491:A:G	0	1527491	G	A
5	chr5:1528049:C:T	0	1528049	T	C
5	chr5:1529243:G:T	0	1529243	T	G
5	chr5:1529716:T:C	0	1529716	C	T
5	chr5:1530527:G:A	0	1530527	A	G
5	chr5:1530752:A:C	0	1530752	C	A
5	chr5:1531153:C:T	0	1531153	T	C
5	chr5:1531159:A:T	0	1531159	T	A
5	chr5:1532209:G:A	0	1532209	A	G
5	chr5:1534076:T:G	0	1534076	G	T
5	chr5:1534793:T:G	0	1534793	G	T
5	chr5:1535171:T:A	0	1535171	A	T
5	chr5:1535714:C:T	0	1535714	T	C
5	chr5:1536142:A:G	0	1536142	G	A
5	chr5:1536466:C:G	0	1536466	G	C
5	chr5:1537026:G:T	0	1537026	T	G
5	chr5:1539086:AG:A	0	1539086	A	AG
5	chr5:1542433:C:T	0	1542433	T	C
5	chr5:1543810:C:T	0	1543810	T	C
5	chr5:1543890:C:T	0	1543890	T	C
5	chr5:1548649:C:T	0	1548649	T	C
5	chr5:1548893:T:C	0	1548893	C	T
5	chr5:1548930:T:C	0	1548930	C	T
5	chr5:1549606:G:A	0	1549606	A	G
5	chr5:1549617:T:C	0	1549617	C	T
5	chr5:1549656:C:T	0	1549656	T	C
5	chr5:1550034:T:C	0	1550034	C	T
5	chr5:1550060:C:T	0	1550060	T	C
5	chr5:1550073:T:C	0	1550073	C	T
5	chr5:1550075:T:C	0	1550075	C	T
5	chr5:1550547:A:G	0	1550547	G	A
5	chr5:1550736:A:G	0	1550736	G	A
5	chr5:1551023:G:C	0	1551023	C	G
5	chr5:1551511:C:T	0	1551511	T	C
5	chr5:1551984:G:C	0	1551984	C	G
5	chr5:1552140:G:A	0	1552140	A	G
5	chr5:1552599:C:T	0	1552599	T	C
5	chr5:1553053:G:A	0	1553053	A	G
5	chr5:1553084:G:A	0	1553084	A	G
5	chr5:1553199:T:C	0	1553199	C	T
5	chr5:1554273:C:T	0	1554273	T	C
5	chr5:1554643:T:C	0	1554643	C	T
5	chr5:1554708:C:A	0	1554708	A	C
5	chr5:1555168:G:C	0	1555168	C	G
5	chr5:1556230:T:C	0	1556230	C	T
5	chr5:1556246:C:T	0	1556246	T	C
5	chr5:1556919:T:C	0	1556919	C	T
5	chr5:1557034:T:C	0	1557034	C	T
5	chr5:1557098:A:G	0	1557098	G	A
5	chr5:1557521:C:T	0	1557521	T	C
5	chr5:1557711:C:T	0	1557711	T	C
5	chr5:1557933:C:T	0	1557933	T	C
5	chr5:1558180:T:C	0	1558180	C	T
5	chr5:1558355:T:G	0	1558355	G	T
5	chr5:1558399:A:G	0	1558399	G	A
5	chr5:1558513:T:C	0	1558513	C	T
5	chr5:1558981:A:G	0	1558981	G	A
5	chr5:1559165:C:T	0	1559165	T	C
5	chr5:1559226:T:C	0	1559226	C	T
5	chr5:1559289:T:G	0	1559289	G	T
5	chr5:1559299:G:A	0	1559299	A	G
5	chr5:1559402:C:T	0	1559402	T	C
5	chr5:1560055:C:A	0	1560055	A	C
5	chr5:1560601:C:T	0	1560601	T	C
5	chr5:1561758:T:C	0	1561758	C	T
5	chr5:1561760:T:C	0	1561760	C	T
5	chr5:1562524:AG:A	0	1562524	A	AG
5	chr5:1562526:ACACACACCAACGCAATACCATACATCTACAAACTTATAGACACACACACACACACACATCGACACTCATACATACAAATTCATAACACAG:A	0	1562526	A	ACACACACCAACGCAATACCATACATCTACAAACTTATAGACACACACACACACACACATCGACACTCATACATACAAATTCATAACACAG
5	chr5:1562628:C:T	0	1562628	T	C
5	chr5:1562946:T:C	0	1562946	C	T
5	chr5:1564029:C:T	0	1564029	T	C
5	chr5:1564390:C:T	0	1564390	T	C
5	chr5:1564560:G:T	0	1564560	T	G
5	chr5:1564806:C:T	0	1564806	T	C
5	chr5:1564836:T:C	0	1564836	C	T
5	chr5:1565020:T:C	0	1565020	C	T
5	chr5:1565240:G:T	0	1565240	T	G
5	chr5:1565241:C:T	0	1565241	T	C
5	chr5:1565256:C:T	0	1565256	T	C
5	chr5:1565453:A:G	0	1565453	G	A
5	chr5:1565631:A:G	0	1565631	G	A
5	chr5:1565838:G:A	0	1565838	A	G
5	chr5:1565840:A:T	0	1565840	T	A
5	chr5:1565987:A:C	0	1565987	C	A
5	chr5:1566356:T:C	0	1566356	C	T
5	chr5:1566855:C:T	0	1566855	T	C
5	chr5:1567265:C:T	0	1567265	T	C
5	chr5:1567623:G:A	0	1567623	A	G
5	chr5:1567682:A:G	0	1567682	G	A
5	chr5:1567813:T:C	0	1567813	C	T
5	chr5:1568049:G:A	0	1568049	A	G
5	chr5:1568327:T:C	0	1568327	C	T
5	chr5:1568393:T:C	0	1568393	C	T
5	chr5:1569097:C:T	0	1569097	T	C
5	chr5:1569513:T:C	0	1569513	C	T
5	chr5:1572101:T:G	0	1572101	G	T
5	chr5:1572470:A:G	0	1572470	G	A
5	chr5:1572934:A:C	0	1572934	C	A
5	chr5:1573036:C:T	0	1573036	T	C
5	chr5:1573135:C:T	0	1573135	T	C
5	chr5:1573357:G:A	0	1573357	A	G
5	chr5:1574408:TCCA:T	0	1574408	T	TCCA
5	chr5:1575309:C:T	0	1575309	T	C
5	chr5:1576076:C:T	0	1576076	T	C
5	chr5:1576816:T:C	0	1576816	C	T
5	chr5:1576908:G:A	0	1576908	A	G
5	chr5:1576975:C:T	0	1576975	T	C
5	chr5:1577212:T:C	0	1577212	C	T
5	chr5:1577296:G:C	0	1577296	C	G
5	chr5:1577607:T:C	0	1577607	C	T
5	chr5:1578081:G:A	0	1578081	A	G
5	chr5:1578234:G:A	0	1578234	A	G
5	chr5:1578316:GGGGCCTGTTCCCAACATGTCCCCTTTGTTTTGCAAAGCGATAAAAGCAAAGGCAGCTTTGTCATGGT:G	0	1578316	G	GGGGCCTGTTCCCAACATGTCCCCTTTGTTTTGCAAAGCGATAAAAGCAAAGGCAGCTTTGTCATGGT
5	chr5:1578855:C:T	0	1578855	T	C
5	chr5:1578992:T:C	0	1578992	C	T
5	chr5:1579050:T:A	0	1579050	A	T
5	chr5:1579144:G:A	0	1579144	A	G
5	chr5:1579264:T:C	0	1579264	C	T
5	chr5:1579329:A:G	0	1579329	G	A
5	chr5:1579400:A:G	0	1579400	G	A
5	chr5:1579441:G:GTGT	0	1579441	GTGT	G
5	chr5:1579443:ATTC:A	0	1579443	A	ATTC
5	chr5:1579450:CATG:C	0	1579450	C	CATG
5	chr5:1579984:T:C	0	1579984	C	T
5	chr5:1581824:T:C	0	1581824	C	T
5	chr5:1582129:C:T	0	1582129	T	C
5	chr5:1583092:A:C	0	1583092	C	A
5	chr5:1583099:G:C	0	1583099	C	G
5	chr5:1583170:T:C	0	1583170	C	T
5	chr5:1583677:C:T	0	1583677	T	C
5	chr5:1584229:C:T	0	1584229	T	C
5	chr5:1584267:G:A	0	1584267	A	G
5	chr5:1584278:C:G	0	1584278	G	C
5	chr5:1584296:T:C	0	1584296	C	T
5	chr5:1584475:C:T	0	1584475	T	C
5	chr5:1584876:A:T	0	1584876	T	A
5	chr5:1584946:C:T	0	1584946	T	C
5	chr5:1585155:G:A	0	1585155	A	G
5	chr5:1585239:C:T	0	1585239	T	C
5	chr5:1585654:C:T	0	1585654	T	C
5	chr5:1585718:G:A	0	1585718	A	G
5	chr5:1586394:T:C	0	1586394	C	T
5	chr5:1587430:T:C	0	1587430	C	T
5	chr5:1587578:G:A	0	1587578	A	G
5	chr5:1587601:C:T	0	1587601	T	C
5	chr5:1587697:C:T	0	1587697	T	C
5	chr5:1588201:C:A	0	1588201	A	C
5	chr5:1588334:A:G	0	1588334	G	A
5	chr5:1588865:T:C	0	1588865	C	T
5	chr5:1589272:C:G	0	1589272	G	C
5	chr5:1589636:A:G	0	1589636	G	A
5	chr5:1590064:A:G	0	1590064	G	A
5	chr5:1590126:T:TGTGCTCTCA	0	1590126	TGTGCTCTCA	T
5	chr5:1590420:T:C	0	1590420	C	T
5	chr5:1590493:A:G	0	1590493	G	A
5	chr5:1593151:T:C	0	1593151	C	T
5	chr5:1593383:G:A	0	1593383	A	G
5	chr5:1593576:A:G	0	1593576	G	A
5	chr5:1593664:C:T	0	1593664	T	C
5	chr5:1593665:C:G	0	1593665	G	C
5	chr5:1593668:C:T	0	1593668	T	C
5	chr5:1593812:C:T	0	1593812	T	C
5	chr5:1593981:A:G	0	1593981	G	A
5	chr5:1594549:C:G	0	1594549	G	C
5	chr5:1594764:C:G	0	1594764	G	C
5	chr5:1595126:G:C	0	1595126	C	G
5	chr5:1595273:TTTAAA:T	0	1595273	T	TTTAAA
5	chr5:1595501:G:C	0	1595501	C	G
5	chr5:1595734:C:G	0	1595734	G	C
5	chr5:1595923:G:A	0	1595923	A	G
5	chr5:1596064:AG:A	0	1596064	A	AG
5	chr5:1597512:G:A	0	1597512	A	G
5	chr5:1597763:T:C	0	1597763	C	T
5	chr5:1597914:T:C	0	1597914	C	T
5	chr5:1599281:G:A	0	1599281	A	G
5	chr5:1599794:T:A	0	1599794	A	T
5	chr5:1599831:G:GA	0	1599831	GA	G
5	chr5:1599909:G:A	0	1599909	A	G
5	chr5:1599960:C:CAG	0	1599960	CAG	C
5	chr5:1599983:G:A	0	1599983	A	G
5	chr5:1600123:C:T	0	1600123	T	C
5	chr5:1600127:G:A	0	1600127	A	G
5	chr5:1600168:T:C	0	1600168	C	T
5	chr5:1600404:T:C	0	1600404	C	T
5	chr5:1600623:T:A	0	1600623	A	T
5	chr5:1600624:T:C	0	1600624	C	T
5	chr5:1600656:A:G	0	1600656	G	A
5	chr5:1600670:T:C	0	1600670	C	T
5	chr5:1602005:C:T	0	1602005	T	C
5	chr5:1603946:A:G	0	1603946	G	A
5	chr5:1604419:T:C	0	1604419	C	T
5	chr5:1604420:C:A	0	1604420	A	C
5	chr5:1604470:G:A	0	1604470	A	G
5	chr5:1604946:A:G	0	1604946	G	A
5	chr5:1605599:A:G	0	1605599	G	A
5	chr5:1605966:A:C	0	1605966	C	A
5	chr5:1607525:G:C	0	1607525	C	G
5	chr5:1608061:G:A	0	1608061	A	G
5	chr5:1608388:G:A	0	1608388	A	G
5	chr5:1608476:G:A	0	1608476	A	G
5	chr5:1608620:G:A	0	1608620	A	G
5	chr5:1608638:A:G	0	1608638	G	A
5	chr5:1608639:T:C	0	1608639	C	T
5	chr5:1609199:A:T	0	1609199	T	A
5	chr5:1609578:T:C	0	1609578	C	T
5	chr5:1609663:G:A	0	1609663	A	G
5	chr5:1610658:C:T	0	1610658	T	C
5	chr5:1610791:G:A	0	1610791	A	G
5	chr5:1610804:G:A	0	1610804	A	G
5	chr5:1610996:C:T	0	1610996	T	C
5	chr5:1611186:T:C	0	1611186	C	T
5	chr5:1611928:T:A	0	1611928	A	T
5	chr5:1612319:A:G	0	1612319	G	A
5	chr5:1612497:C:A	0	1612497	A	C
5	chr5:1612810:G:A	0	1612810	A	G
5	chr5:1613183:A:G	0	1613183	G	A
5	chr5:1614139:G:A	0	1614139	A	G
5	chr5:1614184:A:C	0	1614184	C	A
5	chr5:1614288:G:A	0	1614288	A	G
5	chr5:1614804:A:G	0	1614804	G	A
5	chr5:1615084:G:A	0	1615084	A	G
5	chr5:1615146:T:G	0	1615146	G	T
5	chr5:1615431:A:G	0	1615431	G	A
5	chr5:1616825:A:T	0	1616825	T	A
5	chr5:1617067:A:G	0	1617067	G	A
5	chr5:1618412:A:C	0	1618412	C	A
5	chr5:1618910:C:T	0	1618910	T	C
5	chr5:1619111:G:A	0	1619111	A	G
5	chr5:1619379:A:C	0	1619379	C	A
5	chr5:1620649:G:C	0	1620649	C	G
5	chr5:1621070:G:A	0	1621070	A	G
5	chr5:1621682:G:C	0	1621682	C	G
5	chr5:1621949:C:T	0	1621949	T	C
5	chr5:1621958:T:G	0	1621958	G	T
5	chr5:1621980:G:A	0	1621980	A	G
5	chr5:1624249:G:C	0	1624249	C	G
5	chr5:1624524:G:A	0	1624524	A	G
5	chr5:1626029:C:T	0	1626029	T	C
5	chr5:1626094:C:T	0	1626094	T	C
5	chr5:1629067:C:G	0	1629067	G	C
5	chr5:1629292:C:T	0	1629292	T	C
5	chr5:1629586:G:A	0	1629586	A	G
5	chr5:1630353:G:A	0	1630353	A	G
5	chr5:1630369:G:A	0	1630369	A	G
5	chr5:1630647:A:G	0	1630647	G	A
5	chr5:1631052:C:G	0	1631052	G	C
5	chr5:1631096:A:G	0	1631096	G	A
5	chr5:1631754:GCACAAT:G	0	1631754	G	GCACAAT
5	chr5:1631817:C:T	0	1631817	T	C
5	chr5:1631924:C:CATT	0	1631924	CATT	C
5	chr5:1632019:C:T	0	1632019	T	C
5	chr5:1632069:CACA:C	0	1632069	C	CACA
5	chr5:1632151:T:C	0	1632151	C	T
5	chr5:1633827:G:A	0	1633827	A	G
5	chr5:1633886:G:A	0	1633886	A	G
5	chr5:1633955:C:T	0	1633955	T	C
5	chr5:1635562:A:G	0	1635562	G	A
5	chr5:1635784:C:T	0	1635784	T	C
5	chr5:1636594:C:T	0	1636594	T	C
5	chr5:1637531:C:T	0	1637531	T	C
5	chr5:1637680:G:A	0	1637680	A	G
5	chr5:1637911:C:T	0	1637911	T	C
5	chr5:1638372:A:G	0	1638372	G	A
5	chr5:1638386:T:C	0	1638386	C	T
5	chr5:1638601:C:T	0	1638601	T	C
5	chr5:1638988:T:C	0	1638988	C	T
5	chr5:1639543:A:G	0	1639543	G	A
5	chr5:1640386:G:A	0	1640386	A	G
5	chr5:1640471:T:C	0	1640471	C	T
5	chr5:1640489:C:T	0	1640489	T	C
5	chr5:1640566:G:A	0	1640566	A	G
5	chr5:1641089:C:T	0	1641089	T	C
5	chr5:1641113:A:C	0	1641113	C	A
5	chr5:1641231:A:G	0	1641231	G	A
5	chr5:1641539:A:C	0	1641539	C	A
5	chr5:1641711:C:T	0	1641711	T	C
5	chr5:1642208:G:A	0	1642208	A	G
5	chr5:1642387:GT:G	0	1642387	G	GT
5	chr5:1642464:G:A	0	1642464	A	G
5	chr5:1642936:C:T	0	1642936	T	C
5	chr5:1643663:C:T	0	1643663	T	C
5	chr5:1644171:A:T	0	1644171	T	A
5	chr5:1644200:C:A	0	1644200	A	C
5	chr5:1644279:C:T	0	1644279	T	C
5	chr5:1644384:G:A	0	1644384	A	G
5	chr5:1644392:C:T	0	1644392	T	C
5	chr5:1644980:CAG:C	0	1644980	C	CAG
5	chr5:1645003:T:A	0	1645003	A	T
5	chr5:1645271:A:G	0	1645271	G	A
5	chr5:1646617:A:G	0	1646617	G	A
5	chr5:1646858:A:G	0	1646858	G	A
5	chr5:1646965:G:T	0	1646965	T	G
5	chr5:1647716:C:T	0	1647716	T	C
5	chr5:1647760:C:T	0	1647760	T	C
5	chr5:1647778:C:T	0	1647778	T	C
5	chr5:1647813:A:G	0	1647813	G	A
5	chr5:1647848:G:A	0	1647848	A	G
5	chr5:1648528:T:A	0	1648528	A	T
5	chr5:1648645:C:T	0	1648645	T	C
5	chr5:1648936:T:A	0	1648936	A	T
5	chr5:1649646:T:C	0	1649646	C	T
5	chr5:1650147:G:A	0	1650147	A	G
5	chr5:1650318:AAC:A	0	1650318	A	AAC
5	chr5:1652558:TGATCTGGCCGTGTGGCCATGG:T	0	1652558	T	TGATCTGGCCGTGTGGCCATGG
5	chr5:1652750:T:C	0	1652750	C	T
5	chr5:1652859:A:C	0	1652859	C	A
5	chr5:1652887:C:A	0	1652887	A	C
5	chr5:1652929:G:A	0	1652929	A	G
5	chr5:1653016:C:T	0	1653016	T	C
5	chr5:1653055:C:T	0	1653055	T	C
5	chr5:1653187:C:T	0	1653187	T	C
5	chr5:1653188:G:C	0	1653188	C	G
5	chr5:1653303:T:C	0	1653303	C	T
5	chr5:1653332:C:T	0	1653332	T	C
5	chr5:1653585:G:A	0	1653585	A	G
5	chr5:1654566:C:T	0	1654566	T	C
5	chr5:1655035:G:A	0	1655035	A	G
5	chr5:1655288:C:T	0	1655288	T	C
5	chr5:1655378:C:G	0	1655378	G	C
5	chr5:1655497:T:C	0	1655497	C	T
5	chr5:1655685:C:T	0	1655685	T	C
5	chr5:1655712:C:T	0	1655712	T	C
5	chr5:1655770:T:A	0	1655770	A	T
5	chr5:1656602:G:T	0	1656602	T	G
5	chr5:1656628:A:G	0	1656628	G	A
5	chr5:1656744:TC:T	0	1656744	T	TC
5	chr5:1656857:T:A	0	1656857	A	T
5	chr5:1656884:A:T	0	1656884	T	A
5	chr5:1657934:T:A	0	1657934	A	T
5	chr5:1658818:A:G	0	1658818	G	A
5	chr5:1659226:G:T	0	1659226	T	G
5	chr5:1659299:C:A	0	1659299	A	C
5	chr5:1659322:G:T	0	1659322	T	G
5	chr5:1659723:A:G	0	1659723	G	A
5	chr5:1659831:G:T	0	1659831	T	G
5	chr5:1660449:C:T	0	1660449	T	C
5	chr5:1660451:C:G	0	1660451	G	C
5	chr5:1660496:G:A	0	1660496	A	G
5	chr5:1660662:C:T	0	1660662	T	C
5	chr5:1660670:G:A	0	1660670	A	G
5	chr5:1660870:G:A	0	1660870	A	G
5	chr5:1661282:T:C	0	1661282	C	T
5	chr5:1661621:G:C	0	1661621	C	G
5	chr5:1661655:A:G	0	1661655	G	A
5	chr5:1662069:T:C	0	1662069	C	T
5	chr5:1662138:A:G	0	1662138	G	A
5	chr5:1662180:T:C	0	1662180	C	T
5	chr5:1663416:A:G	0	1663416	G	A
5	chr5:1665393:G:A	0	1665393	A	G
5	chr5:1665481:C:T	0	1665481	T	C
5	chr5:1665505:C:G	0	1665505	G	C
5	chr5:1666274:T:C	0	1666274	C	T
5	chr5:1666559:G:A	0	1666559	A	G
5	chr5:1666654:G:A	0	1666654	A	G
5	chr5:1667087:G:C	0	1667087	C	G
5	chr5:1667120:T:TC	0	1667120	TC	T
5	chr5:1667150:G:C	0	1667150	C	G
5	chr5:1669872:C:T	0	1669872	T	C
5	chr5:1669943:C:T	0	1669943	T	C
5	chr5:1670124:C:T	0	1670124	T	C
5	chr5:1670150:C:A	0	1670150	A	C
5	chr5:1670321:A:T	0	1670321	T	A
5	chr5:1670351:G:A	0	1670351	A	G
5	chr5:1671085:T:C	0	1671085	C	T
5	chr5:1671163:C:T	0	1671163	T	C
5	chr5:1671220:A:G	0	1671220	G	A
5	chr5:1671534:G:A	0	1671534	A	G
5	chr5:1671826:C:T	0	1671826	T	C
5	chr5:1671961:C:T	0	1671961	T	C
5	chr5:1671962:G:A	0	1671962	A	G
5	chr5:1672040:A:G	0	1672040	G	A
5	chr5:1672064:G:A	0	1672064	A	G
5	chr5:1672088:A:C	0	1672088	C	A
5	chr5:1672157:A:G	0	1672157	G	A
5	chr5:1672394:C:T	0	1672394	T	C
5	chr5:1672677:G:A	0	1672677	A	G
5	chr5:1672809:T:C	0	1672809	C	T
5	chr5:1672810:G:A	0	1672810	A	G
5	chr5:1673249:G:A	0	1673249	A	G
5	chr5:1673253:A:G	0	1673253	G	A
5	chr5:1673546:A:C	0	1673546	C	A
5	chr5:1673654:T:G	0	1673654	G	T
5	chr5:1673866:G:C	0	1673866	C	G
5	chr5:1674777:T:A	0	1674777	A	T
5	chr5:1674857:A:G	0	1674857	G	A
5	chr5:1675181:G:A	0	1675181	A	G
5	chr5:1675302:C:A	0	1675302	A	C
5	chr5:1675597:C:T	0	1675597	T	C
5	chr5:1675751:C:T	0	1675751	T	C
5	chr5:1675894:G:T	0	1675894	T	G
5	chr5:1676003:C:A	0	1676003	A	C
5	chr5:1676182:T:C	0	1676182	C	T
5	chr5:1676284:A:C	0	1676284	C	A
5	chr5:1676523:G:A	0	1676523	A	G
5	chr5:1676553:T:C	0	1676553	C	T
5	chr5:1676605:G:A	0	1676605	A	G
5	chr5:1677112:G:A	0	1677112	A	G
5	chr5:1677210:G:C	0	1677210	C	G
5	chr5:1678354:T:C	0	1678354	C	T
5	chr5:1678456:A:G	0	1678456	G	A
5	chr5:1678495:G:A	0	1678495	A	G
5	chr5:1678789:C:T	0	1678789	T	C
5	chr5:1678812:G:T	0	1678812	T	G
5	chr5:1678915:C:G	0	1678915	G	C
5	chr5:1679117:A:G	0	1679117	G	A
5	chr5:1679175:G:A	0	1679175	A	G
5	chr5:1679235:C:T	0	1679235	T	C
5	chr5:1679323:G:A	0	1679323	A	G
5	chr5:1679500:C:CT	0	1679500	CT	C
5	chr5:1679520:A:G	0	1679520	G	A
5	chr5:1679635:C:T	0	1679635	T	C
5	chr5:1679748:G:T	0	1679748	T	G
5	chr5:1680360:CT:C	0	1680360	C	CT
5	chr5:1680601:A:G	0	1680601	G	A
5	chr5:1680992:C:A	0	1680992	A	C
5	chr5:1681667:A:T	0	1681667	T	A
5	chr5:1681752:C:T	0	1681752	T	C
5	chr5:1682963:G:A	0	1682963	A	G
5	chr5:1683188:C:T	0	1683188	T	C
5	chr5:1683228:G:A	0	1683228	A	G
5	chr5:1683414:T:C	0	1683414	C	T
5	chr5:1683643:C:T	0	1683643	T	C
5	chr5:1683859:A:G	0	1683859	G	A
5	chr5:1684249:GAA:G	0	1684249	G	GAA
5	chr5:1685182:C:T	0	1685182	T	C
5	chr5:1685479:G:A	0	1685479	A	G
5	chr5:1685540:G:A	0	1685540	A	G
5	chr5:1685950:G:C	0	1685950	C	G
5	chr5:1686074:C:T	0	1686074	T	C
5	chr5:1686118:C:T	0	1686118	T	C
5	chr5:1686181:A:G	0	1686181	G	A
5	chr5:1686237:C:T	0	1686237	T	C
5	chr5:1686496:C:T	0	1686496	T	C
5	chr5:1686710:G:A	0	1686710	A	G
5	chr5:1686845:C:T	0	1686845	T	C
5	chr5:1687123:G:A	0	1687123	A	G
5	chr5:1687353:A:G	0	1687353	G	A
5	chr5:1687383:A:G	0	1687383	G	A
5	chr5:1687570:C:T	0	1687570	T	C
5	chr5:1687654:T:C	0	1687654	C	T
5	chr5:1687756:C:A	0	1687756	A	C
5	chr5:1687850:G:A	0	1687850	A	G
5	chr5:1687946:T:A	0	1687946	A	T
5	chr5:1687964:T:C	0	1687964	C	T
5	chr5:1688093:T:G	0	1688093	G	T
5	chr5:1688095:A:C	0	1688095	C	A
5	chr5:1688112:C:T	0	1688112	T	C
5	chr5:1688184:T:C	0	1688184	C	T
5	chr5:1688356:C:T	0	1688356	T	C
5	chr5:1688785:G:A	0	1688785	A	G
5	chr5:1688914:A:C	0	1688914	C	A
5	chr5:1688941:A:G	0	1688941	G	A
5	chr5:1689292:C:A	0	1689292	A	C
5	chr5:1689321:A:G	0	1689321	G	A
5	chr5:1689378:T:C	0	1689378	C	T
5	chr5:1689516:T:C	0	1689516	C	T
5	chr5:1689933:T:C	0	1689933	C	T
5	chr5:1689982:C:T	0	1689982	T	C
5	chr5:1689983:G:A	0	1689983	A	G
5	chr5:1690178:G:GT	0	1690178	GT	G
5	chr5:1690567:G:C	0	1690567	C	G
5	chr5:1690641:C:T	0	1690641	T	C
5	chr5:1690917:C:T	0	1690917	T	C
5	chr5:1691087:C:G	0	1691087	G	C
5	chr5:1691153:G:A	0	1691153	A	G
5	chr5:1691191:T:G	0	1691191	G	T
5	chr5:1691384:C:T	0	1691384	T	C
5	chr5:1691390:A:G	0	1691390	G	A
5	chr5:1691412:A:G	0	1691412	G	A
5	chr5:1691821:G:A	0	1691821	A	G
5	chr5:1692029:C:T	0	1692029	T	C
5	chr5:1692050:T:G	0	1692050	G	T
5	chr5:1692083:C:T	0	1692083	T	C
5	chr5:1692299:C:A	0	1692299	A	C
5	chr5:1692506:G:C	0	1692506	C	G
5	chr5:1692624:T:C	0	1692624	C	T
5	chr5:1692837:A:G	0	1692837	G	A
5	chr5:1692866:C:T	0	1692866	T	C
5	chr5:1693087:G:A	0	1693087	A	G
5	chr5:1693164:A:G	0	1693164	G	A
5	chr5:1693460:G:T	0	1693460	T	G
5	chr5:1694447:G:A	0	1694447	A	G
5	chr5:1694495:A:C	0	1694495	C	A
5	chr5:1694530:T:A	0	1694530	A	T
5	chr5:1694654:A:G	0	1694654	G	A
5	chr5:1694767:T:C	0	1694767	C	T
5	chr5:1694787:C:T	0	1694787	T	C
5	chr5:1695038:T:C	0	1695038	C	T
5	chr5:1695255:C:T	0	1695255	T	C
5	chr5:1695348:A:G	0	1695348	G	A
5	chr5:1695567:C:T	0	1695567	T	C
5	chr5:1695757:C:T	0	1695757	T	C
5	chr5:1696448:G:A	0	1696448	A	G
5	chr5:1696723:C:CAAA	0	1696723	CAAA	C
5	chr5:1696839:T:C	0	1696839	C	T
5	chr5:1697124:G:A	0	1697124	A	G
5	chr5:1697137:A:G	0	1697137	G	A
5	chr5:1697234:C:A	0	1697234	A	C
5	chr5:1697538:C:T	0	1697538	T	C
5	chr5:1697614:C:T	0	1697614	T	C
5	chr5:1697759:C:T	0	1697759	T	C
5	chr5:1698008:G:A	0	1698008	A	G
5	chr5:1698307:CCTCT:C	0	1698307	C	CCTCT
5	chr5:1698352:A:G	0	1698352	G	A
5	chr5:1699036:G:A	0	1699036	A	G
5	chr5:1699170:G:A	0	1699170	A	G
5	chr5:1699501:A:G	0	1699501	G	A
5	chr5:1699958:T:C	0	1699958	C	T
5	chr5:1700097:C:T	0	1700097	T	C
5	chr5:1700110:T:C	0	1700110	C	T
5	chr5:1701114:A:T	0	1701114	T	A
5	chr5:1701173:A:G	0	1701173	G	A
5	chr5:1701274:G:C	0	1701274	C	G
5	chr5:1701403:G:A	0	1701403	A	G
5	chr5:1702244:T:G	0	1702244	G	T
5	chr5:1702618:A:G	0	1702618	G	A
5	chr5:1703682:C:T	0	1703682	T	C
5	chr5:1703758:C:A	0	1703758	A	C
5	chr5:1703817:C:T	0	1703817	T	C
5	chr5:1703829:C:T	0	1703829	T	C
5	chr5:1703848:T:C	0	1703848	C	T
5	chr5:1703933:G:A	0	1703933	A	G
5	chr5:1704459:C:G	0	1704459	G	C
5	chr5:1704588:G:C	0	1704588	C	G
5	chr5:1704817:G:T	0	1704817	T	G
5	chr5:1704847:G:A	0	1704847	A	G
5	chr5:1704987:A:G	0	1704987	G	A
5	chr5:1705247:G:A	0	1705247	A	G
5	chr5:1705279:T:C	0	1705279	C	T
5	chr5:1705398:A:C	0	1705398	C	A
5	chr5:1706279:G:A	0	1706279	A	G
5	chr5:1706547:T:C	0	1706547	C	T
5	chr5:1706898:G:A	0	1706898	A	G
5	chr5:1707500:C:T	0	1707500	T	C
5	chr5:1708103:C:T	0	1708103	T	C
5	chr5:1708257:CTGTTGTGTG:C	0	1708257	C	CTGTTGTGTG
5	chr5:1708754:G:T	0	1708754	T	G
5	chr5:1708757:C:T	0	1708757	T	C
5	chr5:1708868:G:A	0	1708868	A	G
5	chr5:1708990:C:T	0	1708990	T	C
5	chr5:1709804:A:G	0	1709804	G	A
5	chr5:1711374:C:T	0	1711374	T	C
5	chr5:1711872:C:T	0	1711872	T	C
5	chr5:1712756:A:G	0	1712756	G	A
5	chr5:1713019:A:G	0	1713019	G	A
5	chr5:1713364:A:G	0	1713364	G	A
5	chr5:1715544:AATC:A	0	1715544	A	AATC
5	chr5:1716044:C:T	0	1716044	T	C
5	chr5:1716273:G:A	0	1716273	A	G
5	chr5:1716545:TGA:T	0	1716545	T	TGA
5	chr5:1717978:T:A	0	1717978	A	T
5	chr5:1718729:G:A	0	1718729	A	G
5	chr5:1718974:T:G	0	1718974	G	T
5	chr5:1719098:C:T	0	1719098	T	C
5	chr5:1719225:G:A	0	1719225	A	G
5	chr5:1719424:A:G	0	1719424	G	A
5	chr5:1720116:G:A	0	1720116	A	G
5	chr5:1720161:G:A	0	1720161	A	G
5	chr5:1720652:G:A	0	1720652	A	G
5	chr5:1720666:C:T	0	1720666	T	C
5	chr5:1720823:A:G	0	1720823	G	A
5	chr5:1720888:G:A	0	1720888	A	G
5	chr5:1721252:T:C	0	1721252	C	T
5	chr5:1721370:T:C	0	1721370	C	T
5	chr5:1721412:A:G	0	1721412	G	A
5	chr5:1721565:G:A	0	1721565	A	G
5	chr5:1721608:G:A	0	1721608	A	G
5	chr5:1722863:G:A	0	1722863	A	G
5	chr5:1722908:CCA:C	0	1722908	C	CCA
5	chr5:1722948:G:A	0	1722948	A	G
5	chr5:1723194:C:T	0	1723194	T	C
5	chr5:1723245:T:G	0	1723245	G	T
5	chr5:1723684:G:A	0	1723684	A	G
5	chr5:1723738:C:G	0	1723738	G	C
5	chr5:1724356:GCCC:G	0	1724356	G	GCCC
5	chr5:1724360:TGCTCCTCGGCCATGCCCACCCTGCACCACTGGGTCTGCCCAGGC:T	0	1724360	T	TGCTCCTCGGCCATGCCCACCCTGCACCACTGGGTCTGCCCAGGC
5	chr5:1724787:G:C	0	1724787	C	G
5	chr5:1724943:C:T	0	1724943	T	C
5	chr5:1725228:C:T	0	1725228	T	C
5	chr5:1726595:G:C	0	1726595	C	G
5	chr5:1727385:A:G	0	1727385	G	A
5	chr5:1727816:G:A	0	1727816	A	G
5	chr5:1727978:G:T	0	1727978	T	G
5	chr5:1728251:A:G	0	1728251	G	A
5	chr5:1728580:T:G	0	1728580	G	T
5	chr5:1729313:C:G	0	1729313	G	C
5	chr5:1730522:T:C	0	1730522	C	T
5	chr5:1730857:C:G	0	1730857	G	C
5	chr5:1730937:G:A	0	1730937	A	G
5	chr5:1730939:G:A	0	1730939	A	G
5	chr5:1731065:C:T	0	1731065	T	C
5	chr5:1731443:A:G	0	1731443	G	A
5	chr5:1731645:G:A	0	1731645	A	G
5	chr5:1731922:G:C	0	1731922	C	G
5	chr5:1732345:T:C	0	1732345	C	T
5	chr5:1732853:G:T	0	1732853	T	G
5	chr5:1733052:G:A	0	1733052	A	G
5	chr5:1733915:G:A	0	1733915	A	G
5	chr5:1734238:G:A	0	1734238	A	G
5	chr5:1734368:G:A	0	1734368	A	G
5	chr5:1734719:T:C	0	1734719	C	T
5	chr5:1735063:T:A	0	1735063	A	T
5	chr5:1735504:T:C	0	1735504	C	T
5	chr5:1735575:AG:A	0	1735575	A	AG
5	chr5:1735586:G:T	0	1735586	T	G
5	chr5:1736596:T:C	0	1736596	C	T
5	chr5:1737312:A:G	0	1737312	G	A
5	chr5:1737530:T:C	0	1737530	C	T
5	chr5:1737572:C:G	0	1737572	G	C
5	chr5:1738401:T:C	0	1738401	C	T
5	chr5:1739151:T:C	0	1739151	C	T
5	chr5:1739210:T:C	0	1739210	C	T
5	chr5:1739701:T:C	0	1739701	C	T
5	chr5:1739711:G:A	0	1739711	A	G
5	chr5:1739979:TG:T	0	1739979	T	TG
5	chr5:1740160:G:A	0	1740160	A	G
5	chr5:1740405:CTT:C	0	1740405	C	CTT
5	chr5:1740479:CTAT:C	0	1740479	C	CTAT
5	chr5:1740484:ATTT:A	0	1740484	A	ATTT
5	chr5:1741110:G:A	0	1741110	A	G
5	chr5:1741494:C:T	0	1741494	T	C
5	chr5:1742082:G:T	0	1742082	T	G
5	chr5:1742509:G:A	0	1742509	A	G
5	chr5:1742531:G:A	0	1742531	A	G
5	chr5:1742581:A:T	0	1742581	T	A
5	chr5:1742775:T:C	0	1742775	C	T
5	chr5:1742985:G:A	0	1742985	A	G
5	chr5:1743293:A:G	0	1743293	G	A
5	chr5:1743715:G:C	0	1743715	C	G
5	chr5:1743913:G:T	0	1743913	T	G
5	chr5:1744013:G:A	0	1744013	A	G
5	chr5:1744099:C:T	0	1744099	T	C
5	chr5:1744242:G:A	0	1744242	A	G
5	chr5:1744369:G:A	0	1744369	A	G
5	chr5:1744638:G:A	0	1744638	A	G
5	chr5:1744716:G:A	0	1744716	A	G
5	chr5:1746318:G:A	0	1746318	A	G
5	chr5:1746590:T:A	0	1746590	A	T
5	chr5:1747408:C:T	0	1747408	T	C
5	chr5:1747657:T:G	0	1747657	G	T
5	chr5:1748621:G:C	0	1748621	C	G
5	chr5:1748794:T:G	0	1748794	G	T
5	chr5:1749228:G:A	0	1749228	A	G
5	chr5:1749749:GA:G	0	1749749	G	GA
5	chr5:1750167:G:A	0	1750167	A	G
5	chr5:1750595:C:T	0	1750595	T	C
5	chr5:1750608:A:G	0	1750608	G	A
5	chr5:1751304:C:T	0	1751304	T	C
5	chr5:1751865:C:A	0	1751865	A	C
5	chr5:1752576:G:A	0	1752576	A	G
5	chr5:1753130:A:G	0	1753130	G	A
5	chr5:1753191:T:C	0	1753191	C	T
5	chr5:1753719:C:T	0	1753719	T	C
5	chr5:1753739:A:G	0	1753739	G	A
5	chr5:1754222:C:A	0	1754222	A	C
5	chr5:1754258:A:G	0	1754258	G	A
5	chr5:1754743:G:A	0	1754743	A	G
5	chr5:1755285:C:T	0	1755285	T	C
5	chr5:1755487:T:C	0	1755487	C	T
5	chr5:1755849:T:C	0	1755849	C	T
5	chr5:1755869:G:C	0	1755869	C	G
5	chr5:1756000:C:T	0	1756000	T	C
5	chr5:1756186:C:T	0	1756186	T	C
5	chr5:1756422:G:A	0	1756422	A	G
5	chr5:1756564:C:T	0	1756564	T	C
5	chr5:1756743:A:C	0	1756743	C	A
5	chr5:1758067:C:T	0	1758067	T	C
5	chr5:1758547:T:C	0	1758547	C	T
5	chr5:1758646:C:A	0	1758646	A	C
5	chr5:1758691:A:G	0	1758691	G	A
5	chr5:1758845:G:T	0	1758845	T	G
5	chr5:1758885:G:A	0	1758885	A	G
5	chr5:1759784:G:A	0	1759784	A	G
5	chr5:1759947:G:A	0	1759947	A	G
5	chr5:1760012:A:C	0	1760012	C	A
5	chr5:1760181:T:A	0	1760181	A	T
5	chr5:1760506:C:A	0	1760506	A	C
5	chr5:1760569:G:C	0	1760569	C	G
5	chr5:1760763:C:T	0	1760763	T	C
5	chr5:1760918:C:T	0	1760918	T	C
5	chr5:1760974:A:G	0	1760974	G	A
5	chr5:1761144:C:T	0	1761144	T	C
5	chr5:1761530:T:C	0	1761530	C	T
5	chr5:1761572:T:C	0	1761572	C	T
5	chr5:1762071:G:A	0	1762071	A	G
5	chr5:1762088:A:G	0	1762088	G	A
5	chr5:1762479:A:C	0	1762479	C	A
5	chr5:1762563:C:T	0	1762563	T	C
5	chr5:1763076:G:A	0	1763076	A	G
5	chr5:1763451:C:T	0	1763451	T	C
5	chr5:1763546:A:G	0	1763546	G	A
5	chr5:1763566:A:G	0	1763566	G	A
5	chr5:1763579:T:C	0	1763579	C	T
5	chr5:1764039:C:T	0	1764039	T	C
5	chr5:1764067:A:G	0	1764067	G	A
5	chr5:1764358:C:T	0	1764358	T	C
5	chr5:1764417:C:T	0	1764417	T	C
5	chr5:1765163:A:G	0	1765163	G	A
5	chr5:1765262:C:G	0	1765262	G	C
5	chr5:1765333:G:A	0	1765333	A	G
5	chr5:1765559:C:A	0	1765559	A	C
5	chr5:1765696:A:G	0	1765696	G	A
5	chr5:1766070:C:G	0	1766070	G	C
5	chr5:1766614:C:T	0	1766614	T	C
5	chr5:1766621:G:T	0	1766621	T	G
5	chr5:1767135:A:G	0	1767135	G	A
5	chr5:1767585:T:C	0	1767585	C	T
5	chr5:1767659:A:G	0	1767659	G	A
5	chr5:1768072:T:C	0	1768072	C	T
5	chr5:1769360:T:C	0	1769360	C	T
5	chr5:1769634:C:T	0	1769634	T	C
5	chr5:1769899:T:C	0	1769899	C	T
5	chr5:1769960:C:T	0	1769960	T	C
5	chr5:1770110:T:G	0	1770110	G	T
5	chr5:1771549:A:G	0	1771549	G	A
5	chr5:1772500:G:A	0	1772500	A	G
5	chr5:1772851:C:G	0	1772851	G	C
5	chr5:1772874:C:T	0	1772874	T	C
5	chr5:1773094:G:A	0	1773094	A	G
5	chr5:1773359:G:A	0	1773359	A	G
5	chr5:1774076:G:A	0	1774076	A	G
5	chr5:1774118:T:C	0	1774118	C	T
5	chr5:1774225:G:T	0	1774225	T	G
5	chr5:1775055:T:C	0	1775055	C	T
5	chr5:1775083:C:T	0	1775083	T	C
5	chr5:1775730:T:A	0	1775730	A	T
5	chr5:1776458:C:T	0	1776458	T	C
5	chr5:1776545:C:T	0	1776545	T	C
5	chr5:1776725:G:A	0	1776725	A	G
5	chr5:1777118:G:A	0	1777118	A	G
5	chr5:1777297:A:G	0	1777297	G	A
5	chr5:1777362:C:T	0	1777362	T	C
5	chr5:1777633:A:C	0	1777633	C	A
5	chr5:1777725:T:C	0	1777725	C	T
5	chr5:1778227:C:A	0	1778227	A	C
5	chr5:1778265:T:C	0	1778265	C	T
5	chr5:1778349:C:T	0	1778349	T	C
5	chr5:1778358:T:C	0	1778358	C	T
5	chr5:1778444:C:T	0	1778444	T	C
5	chr5:1778478:C:T	0	1778478	T	C
5	chr5:1778905:T:C	0	1778905	C	T
5	chr5:1779199:G:A	0	1779199	A	G
5	chr5:1779266:A:G	0	1779266	G	A
5	chr5:1779612:G:T	0	1779612	T	G
5	chr5:1779665:A:G	0	1779665	G	A
5	chr5:1779728:C:T	0	1779728	T	C
5	chr5:1779759:G:A	0	1779759	A	G
5	chr5:1779959:G:A	0	1779959	A	G
5	chr5:1780821:C:T	0	1780821	T	C
5	chr5:1781136:G:A	0	1781136	A	G
5	chr5:1781931:G:A	0	1781931	A	G
5	chr5:1782071:C:T	0	1782071	T	C
5	chr5:1782447:G:A	0	1782447	A	G
5	chr5:1782679:A:G	0	1782679	G	A
5	chr5:1782723:C:T	0	1782723	T	C
5	chr5:1783540:T:C	0	1783540	C	T
5	chr5:1783570:G:A	0	1783570	A	G
5	chr5:1784219:C:T	0	1784219	T	C
5	chr5:1784298:C:T	0	1784298	T	C
5	chr5:1785279:G:A	0	1785279	A	G
```
