## Supplementary material for "Characterization of shared and ancestry-specific signals driving complex traits using multi-ancestry fine-mapping": mesusieoutput

```
                 eur          afr      eur_afr
   [1,] 0.0001889644 0.0001889645 6.298815e-05
   [2,] 0.0001889644 0.0001889645 6.298812e-05
   [3,] 0.0001889644 0.0001889645 6.298813e-05
   [4,] 0.0001889644 0.0001889645 6.298812e-05
   [5,] 0.0001889644 0.0001889645 6.298812e-05
   [6,] 0.0001889645 0.0001889645 6.298815e-05
   [7,] 0.0001889644 0.0001889645 6.298812e-05
   [8,] 0.0001889644 0.0001889645 6.298812e-05
   [9,] 0.0001889644 0.0001889645 6.298813e-05
  [10,] 0.0001889644 0.0001889645 6.298812e-05
  [11,] 0.0001889644 0.0001889645 6.298813e-05
  [12,] 0.0001889644 0.0001889645 6.298813e-05
  [13,] 0.0001889644 0.0001889645 6.298812e-05
  [14,] 0.0001889644 0.0001889645 6.298812e-05
  [15,] 0.0001889644 0.0001889645 6.298812e-05
  [16,] 0.0001889644 0.0001889645 6.298812e-05
  [17,] 0.0001889644 0.0001889645 6.298812e-05
  [18,] 0.0001889644 0.0001889645 6.298812e-05
  [19,] 0.0001889644 0.0001889645 6.298812e-05
  [20,] 0.0001889644 0.0001889645 6.298813e-05
  [21,] 0.0001889644 0.0001889645 6.298812e-05
  [22,] 0.0001889644 0.0001889645 6.298815e-05
  [23,] 0.0001889644 0.0001889645 6.298812e-05
  [24,] 0.0001889644 0.0001889645 6.298813e-05
  [25,] 0.0001889644 0.0001889645 6.298812e-05
  [26,] 0.0001889644 0.0001889645 6.298812e-05
  [27,] 0.0001889644 0.0001889645 6.298812e-05
  [28,] 0.0001889644 0.0001889645 6.298812e-05
  [29,] 0.0001889644 0.0001889645 6.298812e-05
  [30,] 0.0001889644 0.0001889645 6.298812e-05
  [31,] 0.0001889644 0.0001889645 6.298812e-05
  [32,] 0.0001889644 0.0001889645 6.298812e-05
  [33,] 0.0001889644 0.0001889645 6.298813e-05
  [34,] 0.0001889644 0.0001889645 6.298812e-05
  [35,] 0.0001889644 0.0001889645 6.298812e-05
  [36,] 0.0001889644 0.0001889645 6.298812e-05
  [37,] 0.0001889644 0.0001889645 6.298812e-05
  [38,] 0.0001889644 0.0001889645 6.298812e-05
  [39,] 0.0001889644 0.0001889645 6.298814e-05
  [40,] 0.0001889644 0.0001889645 6.298813e-05
  [41,] 0.0001889644 0.0001889645 6.298812e-05
  [42,] 0.0001889644 0.0001889645 6.298812e-05
  [43,] 0.0001889644 0.0001889645 6.298812e-05
  [44,] 0.0001889644 0.0001889645 6.298813e-05
  [45,] 0.0001889645 0.0001889645 6.298815e-05
  [46,] 0.0001889644 0.0001889645 6.298812e-05
  [47,] 0.0001889644 0.0001889645 6.298812e-05
  [48,] 0.0001889644 0.0001889645 6.298812e-05
  [49,] 0.0001889644 0.0001889645 6.298812e-05
  [50,] 0.0001889644 0.0001889645 6.298812e-05
  [51,] 0.0001889644 0.0001889645 6.298812e-05
  [52,] 0.0001889644 0.0001889645 6.298812e-05
  [53,] 0.0001889644 0.0001889645 6.298812e-05
  [54,] 0.0001889644 0.0001889645 6.298813e-05
  [55,] 0.0001889645 0.0001889645 6.298815e-05
  [56,] 0.0001889644 0.0001889645 6.298812e-05
  [57,] 0.0001889644 0.0001889645 6.298813e-05
  [58,] 0.0001889644 0.0001889645 6.298813e-05
  [59,] 0.0001889644 0.0001889645 6.298813e-05
  [60,] 0.0001889644 0.0001889645 6.298813e-05
  [61,] 0.0001889644 0.0001889645 6.298813e-05
  [62,] 0.0001889644 0.0001889645 6.298812e-05
  [63,] 0.0001889644 0.0001889645 6.298812e-05
  [64,] 0.0001889644 0.0001889645 6.298812e-05
  [65,] 0.0001889645 0.0001889645 6.298815e-05
  [66,] 0.0001889644 0.0001889645 6.298813e-05
  [67,] 0.0001889644 0.0001889645 6.298812e-05
  [68,] 0.0001889644 0.0001889645 6.298812e-05
  [69,] 0.0001889644 0.0001889645 6.298812e-05
  [70,] 0.0001889644 0.0001889645 6.298812e-05
  [71,] 0.0001889644 0.0001889645 6.298812e-05
  [72,] 0.0001889644 0.0001889645 6.298812e-05
  [73,] 0.0001889644 0.0001889645 6.298812e-05
  [74,] 0.0001889644 0.0001889645 6.298812e-05
  [75,] 0.0001889644 0.0001889645 6.298813e-05
  [76,] 0.0001889644 0.0001889645 6.298812e-05
  [77,] 0.0001889644 0.0001889645 6.298813e-05
  [78,] 0.0001889644 0.0001889645 6.298812e-05
  [79,] 0.0001889644 0.0001889645 6.298812e-05
  [80,] 0.0001889644 0.0001889645 6.298812e-05
  [81,] 0.0001889644 0.0001889645 6.298812e-05
  [82,] 0.0001889644 0.0001889645 6.298814e-05
  [83,] 0.0001889644 0.0001889645 6.298812e-05
  [84,] 0.0001889644 0.0001889645 6.298812e-05
  [85,] 0.0001889644 0.0001889645 6.298812e-05
  [86,] 0.0001889644 0.0001889645 6.298813e-05
  [87,] 0.0001889644 0.0001889645 6.298812e-05
  [88,] 0.0001889644 0.0001889645 6.298812e-05
  [89,] 0.0001889644 0.0001889645 6.298812e-05
  [90,] 0.0001889644 0.0001889645 6.298812e-05
  [91,] 0.0001889644 0.0001889645 6.298812e-05
  [92,] 0.0001889644 0.0001889645 6.298813e-05
  [93,] 0.0001889644 0.0001889645 6.298812e-05
  [94,] 0.0001889644 0.0001889645 6.298812e-05
  [95,] 0.0001889644 0.0001889645 6.298812e-05
  [96,] 0.0001889644 0.0001889645 6.298813e-05
  [97,] 0.0001889644 0.0001889645 6.298812e-05
  [98,] 0.0001889644 0.0001889645 6.298812e-05
  [99,] 0.0001889644 0.0001889645 6.298812e-05
 [100,] 0.0001889644 0.0001889645 6.298812e-05
 [101,] 0.0001889644 0.0001889645 6.298812e-05
 [102,] 0.0001889644 0.0001889645 6.298812e-05
 [103,] 0.0001889644 0.0001889645 6.298812e-05
 [104,] 0.0001889644 0.0001889645 6.298812e-05
 [105,] 0.0001889644 0.0001889645 6.298812e-05
 [106,] 0.0001889644 0.0001889645 6.298812e-05
 [107,] 0.0001889644 0.0001889645 6.298812e-05
 [108,] 0.0001889644 0.0001889645 6.298812e-05
 [109,] 0.0001889644 0.0001889645 6.298812e-05
 [110,] 0.0001889644 0.0001889645 6.298814e-05
 [111,] 0.0001889644 0.0001889645 6.298813e-05
 [112,] 0.0001889644 0.0001889645 6.298813e-05
 [113,] 0.0001889644 0.0001889645 6.298812e-05
 [114,] 0.0001889644 0.0001889645 6.298812e-05
 [115,] 0.0001889644 0.0001889645 6.298812e-05
 [116,] 0.0001889644 0.0001889645 6.298813e-05
 [117,] 0.0001889643 0.0001889645 6.298811e-05
 [118,] 0.0001889643 0.0001889645 6.298811e-05
 [119,] 0.0001889643 0.0001889645 6.298811e-05
 [120,] 0.0001889643 0.0001889645 6.298811e-05
 [121,] 0.0001889644 0.0001889645 6.298812e-05
 [122,] 0.0001889644 0.0001889645 6.298813e-05
 [123,] 0.0001889643 0.0001889645 6.298811e-05
 [124,] 0.0001889644 0.0001889645 6.298813e-05
 [125,] 0.0001889644 0.0001889645 6.298813e-05
 [126,] 0.0001889644 0.0001889645 6.298813e-05
 [127,] 0.0001889644 0.0001889645 6.298813e-05
 [128,] 0.0001889644 0.0001889645 6.298813e-05
 [129,] 0.0001889644 0.0001889645 6.298813e-05
 [130,] 0.0001889644 0.0001889645 6.298813e-05
 [131,] 0.0001889644 0.0001889645 6.298815e-05
 [132,] 0.0001889644 0.0001889645 6.298813e-05
 [133,] 0.0001889644 0.0001889645 6.298813e-05
 [134,] 0.0001889644 0.0001889645 6.298813e-05
 [135,] 0.0001889644 0.0001889645 6.298813e-05
 [136,] 0.0001889644 0.0001889645 6.298813e-05
 [137,] 0.0001889644 0.0001889645 6.298813e-05
 [138,] 0.0001889644 0.0001889645 6.298813e-05
 [139,] 0.0001889644 0.0001889645 6.298813e-05
 [140,] 0.0001889643 0.0001889645 6.298811e-05
 [141,] 0.0001889644 0.0001889645 6.298814e-05
 [142,] 0.0001889644 0.0001889645 6.298815e-05
 [143,] 0.0001889644 0.0001889645 6.298812e-05
 [144,] 0.0001889643 0.0001889645 6.298811e-05
 [145,] 0.0001889644 0.0001889645 6.298812e-05
 [146,] 0.0001889644 0.0001889645 6.298812e-05
 [147,] 0.0001889644 0.0001889645 6.298813e-05
 [148,] 0.0001889644 0.0001889645 6.298814e-05
 [149,] 0.0001889643 0.0001889645 6.298811e-05
 [150,] 0.0001889643 0.0001889645 6.298811e-05
 [151,] 0.0001889643 0.0001889645 6.298811e-05
 [152,] 0.0001889643 0.0001889645 6.298811e-05
 [153,] 0.0001889645 0.0001889645 6.298815e-05
 [154,] 0.0001889644 0.0001889645 6.298812e-05
 [155,] 0.0001889644 0.0001889645 6.298812e-05
 [156,] 0.0001889643 0.0001889645 6.298811e-05
 [157,] 0.0001889644 0.0001889645 6.298812e-05
 [158,] 0.0001889644 0.0001889645 6.298812e-05
 [159,] 0.0001889643 0.0001889645 6.298811e-05
 [160,] 0.0001889644 0.0001889645 6.298812e-05
 [161,] 0.0001889644 0.0001889645 6.298812e-05
 [162,] 0.0001889644 0.0001889645 6.298812e-05
 [163,] 0.0001889644 0.0001889645 6.298812e-05
 [164,] 0.0001889644 0.0001889645 6.298814e-05
 [165,] 0.0001889644 0.0001889645 6.298812e-05
 [166,] 0.0001889644 0.0001889645 6.298812e-05
 [167,] 0.0001889643 0.0001889645 6.298811e-05
 [168,] 0.0001889644 0.0001889645 6.298812e-05
 [169,] 0.0001889643 0.0001889645 6.298811e-05
 [170,] 0.0001889643 0.0001889645 6.298811e-05
 [171,] 0.0001889644 0.0001889645 6.298812e-05
 [172,] 0.0001889644 0.0001889645 6.298812e-05
 [173,] 0.0001889643 0.0001889645 6.298811e-05
 [174,] 0.0001889644 0.0001889645 6.298812e-05
 [175,] 0.0001889645 0.0001889645 6.298815e-05
 [176,] 0.0001889644 0.0001889645 6.298812e-05
 [177,] 0.0001889644 0.0001889645 6.298812e-05
 [178,] 0.0001889644 0.0001889645 6.298812e-05
 [179,] 0.0001889644 0.0001889645 6.298812e-05
 [180,] 0.0001889644 0.0001889645 6.298812e-05
 [181,] 0.0001889644 0.0001889645 6.298812e-05
 [182,] 0.0001889644 0.0001889645 6.298812e-05
 [183,] 0.0001889644 0.0001889645 6.298812e-05
 [184,] 0.0001889644 0.0001889645 6.298813e-05
 [185,] 0.0001889644 0.0001889645 6.298812e-05
 [186,] 0.0001889644 0.0001889645 6.298812e-05
 [187,] 0.0001889643 0.0001889645 6.298811e-05
 [188,] 0.0001889644 0.0001889645 6.298812e-05
 [189,] 0.0001889644 0.0001889645 6.298812e-05
 [190,] 0.0001889644 0.0001889645 6.298813e-05
 [191,] 0.0001889644 0.0001889645 6.298812e-05
 [192,] 0.0001889644 0.0001889645 6.298812e-05
 [193,] 0.0001889644 0.0001889645 6.298812e-05
 [194,] 0.0001889644 0.0001889645 6.298812e-05
 [195,] 0.0001889643 0.0001889645 6.298811e-05
 [196,] 0.0001889645 0.0001889645 6.298815e-05
 [197,] 0.0001889644 0.0001889645 6.298812e-05
 [198,] 0.0001889644 0.0001889645 6.298812e-05
 [199,] 0.0001889644 0.0001889645 6.298812e-05
 [200,] 0.0001889644 0.0001889645 6.298812e-05
 [201,] 0.0001889643 0.0001889645 6.298811e-05
 [202,] 0.0001889644 0.0001889645 6.298812e-05
 [203,] 0.0001889644 0.0001889645 6.298814e-05
 [204,] 0.0001889644 0.0001889645 6.298813e-05
 [205,] 0.0001889644 0.0001889645 6.298812e-05
 [206,] 0.0001889643 0.0001889645 6.298811e-05
 [207,] 0.0001889644 0.0001889645 6.298812e-05
 [208,] 0.0001889643 0.0001889645 6.298811e-05
 [209,] 0.0001889644 0.0001889645 6.298812e-05
 [210,] 0.0001889644 0.0001889645 6.298812e-05
 [211,] 0.0001889643 0.0001889645 6.298811e-05
 [212,] 0.0001889644 0.0001889645 6.298812e-05
 [213,] 0.0001889643 0.0001889645 6.298811e-05
 [214,] 0.0001889643 0.0001889645 6.298811e-05
 [215,] 0.0001889643 0.0001889645 6.298811e-05
 [216,] 0.0001889644 0.0001889645 6.298812e-05
 [217,] 0.0001889644 0.0001889645 6.298812e-05
 [218,] 0.0001889644 0.0001889645 6.298812e-05
 [219,] 0.0001889644 0.0001889645 6.298812e-05
 [220,] 0.0001889644 0.0001889645 6.298812e-05
 [221,] 0.0001889643 0.0001889645 6.298811e-05
 [222,] 0.0001889643 0.0001889645 6.298811e-05
 [223,] 0.0001889644 0.0001889645 6.298812e-05
 [224,] 0.0001889644 0.0001889645 6.298812e-05
 [225,] 0.0001889644 0.0001889645 6.298812e-05
 [226,] 0.0001889643 0.0001889645 6.298811e-05
 [227,] 0.0001889643 0.0001889645 6.298811e-05
 [228,] 0.0001889644 0.0001889645 6.298812e-05
 [229,] 0.0001889644 0.0001889645 6.298813e-05
 [230,] 0.0001889644 0.0001889645 6.298812e-05
 [231,] 0.0001889643 0.0001889645 6.298811e-05
 [232,] 0.0001889644 0.0001889645 6.298812e-05
 [233,] 0.0001889643 0.0001889645 6.298811e-05
 [234,] 0.0001889644 0.0001889645 6.298812e-05
 [235,] 0.0001889643 0.0001889645 6.298811e-05
 [236,] 0.0001889643 0.0001889645 6.298811e-05
 [237,] 0.0001889644 0.0001889645 6.298813e-05
 [238,] 0.0001889644 0.0001889645 6.298813e-05
 [239,] 0.0001889644 0.0001889645 6.298813e-05
 [240,] 0.0001889644 0.0001889645 6.298815e-05
 [241,] 0.0001889645 0.0001889645 6.298815e-05
 [242,] 0.0001889645 0.0001889645 6.298815e-05
 [243,] 0.0001889645 0.0001889645 6.298815e-05
 [244,] 0.0001889644 0.0001889645 6.298814e-05
 [245,] 0.0001889644 0.0001889645 6.298814e-05
 [246,] 0.0001889643 0.0001889645 6.298811e-05
 [247,] 0.0001889643 0.0001889645 6.298811e-05
 [248,] 0.0001889643 0.0001889645 6.298811e-05
 [249,] 0.0001889643 0.0001889645 6.298811e-05
 [250,] 0.0001889643 0.0001889645 6.298811e-05
 [251,] 0.0001889643 0.0001889645 6.298811e-05
 [252,] 0.0001889643 0.0001889645 6.298811e-05
 [253,] 0.0001889643 0.0001889645 6.298811e-05
 [254,] 0.0001889644 0.0001889645 6.298812e-05
 [255,] 0.0001889643 0.0001889645 6.298811e-05
 [256,] 0.0001889643 0.0001889645 6.298811e-05
 [257,] 0.0001889643 0.0001889645 6.298811e-05
 [258,] 0.0001889643 0.0001889645 6.298811e-05
 [259,] 0.0001889643 0.0001889645 6.298811e-05
 [260,] 0.0001889643 0.0001889645 6.298811e-05
 [261,] 0.0001889643 0.0001889645 6.298811e-05
 [262,] 0.0001889643 0.0001889645 6.298811e-05
 [263,] 0.0001889643 0.0001889645 6.298811e-05
 [264,] 0.0001889643 0.0001889645 6.298811e-05
 [265,] 0.0001889645 0.0001889645 6.298815e-05
 [266,] 0.0001889643 0.0001889645 6.298811e-05
 [267,] 0.0001889643 0.0001889645 6.298811e-05
 [268,] 0.0001889643 0.0001889645 6.298811e-05
 [269,] 0.0001889643 0.0001889645 6.298811e-05
 [270,] 0.0001889643 0.0001889645 6.298811e-05
 [271,] 0.0001889644 0.0001889645 6.298812e-05
 [272,] 0.0001889644 0.0001889645 6.298813e-05
 [273,] 0.0001889644 0.0001889645 6.298812e-05
 [274,] 0.0001889643 0.0001889645 6.298811e-05
 [275,] 0.0001889643 0.0001889645 6.298811e-05
 [276,] 0.0001889644 0.0001889645 6.298812e-05
 [277,] 0.0001889643 0.0001889645 6.298811e-05
 [278,] 0.0001889643 0.0001889645 6.298811e-05
 [279,] 0.0001889643 0.0001889645 6.298811e-05
 [280,] 0.0001889643 0.0001889645 6.298811e-05
 [281,] 0.0001889643 0.0001889645 6.298811e-05
 [282,] 0.0001889643 0.0001889645 6.298811e-05
 [283,] 0.0001889643 0.0001889645 6.298811e-05
 [284,] 0.0001889643 0.0001889645 6.298811e-05
 [285,] 0.0001889643 0.0001889645 6.298811e-05
 [286,] 0.0001889643 0.0001889645 6.298811e-05
 [287,] 0.0001889643 0.0001889645 6.298811e-05
 [288,] 0.0001889643 0.0001889645 6.298811e-05
 [289,] 0.0001889643 0.0001889645 6.298811e-05
 [290,] 0.0001889643 0.0001889645 6.298811e-05
 [291,] 0.0001889643 0.0001889645 6.298811e-05
 [292,] 0.0001889643 0.0001889645 6.298811e-05
 [293,] 0.0001889643 0.0001889645 6.298811e-05
 [294,] 0.0001889643 0.0001889645 6.298811e-05
 [295,] 0.0001889644 0.0001889645 6.298812e-05
 [296,] 0.0001889643 0.0001889645 6.298811e-05
 [297,] 0.0001889643 0.0001889645 6.298811e-05
 [298,] 0.0001889643 0.0001889645 6.298811e-05
 [299,] 0.0001889643 0.0001889645 6.298811e-05
 [300,] 0.0001889643 0.0001889645 6.298811e-05
 [301,] 0.0001889644 0.0001889645 6.298813e-05
 [302,] 0.0002235985 0.0001889645 7.453237e-05
 [303,] 0.0001889644 0.0001889645 6.298815e-05
 [304,] 0.0001889644 0.0001889645 6.298812e-05
 [305,] 0.0001889644 0.0001889645 6.298812e-05
 [306,] 0.0001889644 0.0001889645 6.298812e-05
 [307,] 0.0001889644 0.0001889645 6.298812e-05
 [308,] 0.0001889644 0.0001889645 6.298812e-05
 [309,] 0.0001889644 0.0001889645 6.298813e-05
 [310,] 0.0001889644 0.0001889645 6.298813e-05
 [311,] 0.0001889645 0.0001889645 6.298815e-05
 [312,] 0.0001889644 0.0001889645 6.298813e-05
 [313,] 0.0001889644 0.0001889645 6.298813e-05
 [314,] 0.0001889644 0.0001889645 6.298812e-05
 [315,] 0.0001889644 0.0001889645 6.298812e-05
 [316,] 0.0001889644 0.0001889645 6.298812e-05
 [317,] 0.0001889644 0.0001889645 6.298813e-05
 [318,] 0.0001889644 0.0001889645 6.298812e-05
 [319,] 0.0001889644 0.0001889645 6.298813e-05
 [320,] 0.0001889644 0.0001889645 6.298813e-05
 [321,] 0.0001889644 0.0001889645 6.298813e-05
 [322,] 0.0001889644 0.0001889645 6.298813e-05
 [323,] 0.0001889644 0.0001889645 6.298813e-05
 [324,] 0.0001889645 0.0001889645 6.298816e-05
 [325,] 0.0001889644 0.0001889645 6.298813e-05
 [326,] 0.0001889644 0.0001889645 6.298813e-05
 [327,] 0.0001889644 0.0001889645 6.298813e-05
 [328,] 0.0001889644 0.0001889645 6.298813e-05
 [329,] 0.0001889644 0.0001889645 6.298813e-05
 [330,] 0.0001889644 0.0001889645 6.298813e-05
 [331,] 0.0001889644 0.0001889645 6.298813e-05
 [332,] 0.0001889644 0.0001889645 6.298813e-05
 [333,] 0.0001889645 0.0001889645 6.298815e-05
 [334,] 0.0001889644 0.0001889645 6.298812e-05
 [335,] 0.0001889644 0.0001889645 6.298813e-05
 [336,] 0.0001889644 0.0001889645 6.298813e-05
 [337,] 0.0001889644 0.0001889645 6.298813e-05
 [338,] 0.0001889644 0.0001889645 6.298812e-05
 [339,] 0.0001889644 0.0001889645 6.298813e-05
 [340,] 0.0001889644 0.0001889645 6.298812e-05
 [341,] 0.0001889644 0.0001889645 6.298813e-05
 [342,] 0.0001889644 0.0001889645 6.298813e-05
 [343,] 0.0001889645 0.0001889645 6.298815e-05
 [344,] 0.0001889644 0.0001889645 6.298812e-05
 [345,] 0.0001889644 0.0001889645 6.298812e-05
 [346,] 0.0001889644 0.0001889645 6.298813e-05
 [347,] 0.0001889644 0.0001889645 6.298813e-05
 [348,] 0.0001889644 0.0001889645 6.298813e-05
 [349,] 0.0001889644 0.0001889645 6.298813e-05
 [350,] 0.0001889644 0.0001889645 6.298812e-05
 [351,] 0.0001889644 0.0001889645 6.298812e-05
 [352,] 0.0001889644 0.0001889645 6.298812e-05
 [353,] 0.0001889644 0.0001889645 6.298812e-05
 [354,] 0.0001889644 0.0001889645 6.298812e-05
 [355,] 0.0001889644 0.0001889645 6.298813e-05
 [356,] 0.0001889644 0.0001889645 6.298813e-05
 [357,] 0.0001889644 0.0001889645 6.298813e-05
 [358,] 0.0001889644 0.0001889645 6.298813e-05
 [359,] 0.0001889644 0.0001889645 6.298813e-05
 [360,] 0.0001889644 0.0001889645 6.298812e-05
 [361,] 0.0001889644 0.0001889645 6.298813e-05
 [362,] 0.0001889644 0.0001889645 6.298815e-05
 [363,] 0.0001889644 0.0001889645 6.298815e-05
 [364,] 0.0001889644 0.0001889645 6.298813e-05
 [365,] 0.0001889644 0.0001889645 6.298812e-05
 [366,] 0.0001889644 0.0001889645 6.298812e-05
 [367,] 0.0001889644 0.0001889645 6.298812e-05
 [368,] 0.0001889644 0.0001889645 6.298812e-05
 [369,] 0.0001889644 0.0001889645 6.298812e-05
 [370,] 0.0001889644 0.0001889645 6.298813e-05
 [371,] 0.0001889644 0.0001889645 6.298813e-05
 [372,] 0.0001889645 0.0001889645 6.298815e-05
 [373,] 0.0001889644 0.0001889645 6.298813e-05
 [374,] 0.0001889644 0.0001889645 6.298812e-05
 [375,] 0.0001889644 0.0001889645 6.298812e-05
 [376,] 0.0001889644 0.0001889645 6.298813e-05
 [377,] 0.0001889644 0.0001889645 6.298812e-05
 [378,] 0.0001889644 0.0001889645 6.298812e-05
 [379,] 0.0001889644 0.0001889645 6.298812e-05
 [380,] 0.0001889644 0.0001889645 6.298813e-05
 [381,] 0.0001889644 0.0001889645 6.298812e-05
 [382,] 0.0001889644 0.0001889645 6.298813e-05
 [383,] 0.0001889644 0.0001889645 6.298812e-05
 [384,] 0.0001889644 0.0001889645 6.298812e-05
 [385,] 0.0002048540 0.0001889645 6.828456e-05
 [386,] 0.0001889644 0.0001889645 6.298812e-05
 [387,] 0.0001889645 0.0001889645 6.298815e-05
 [388,] 0.0001889644 0.0001889645 6.298813e-05
 [389,] 0.0001889644 0.0001889645 6.298812e-05
 [390,] 0.0001889644 0.0001889645 6.298812e-05
 [391,] 0.0001889644 0.0001889645 6.298812e-05
 [392,] 0.0001889644 0.0001889645 6.298812e-05
 [393,] 0.0001889644 0.0001889645 6.298813e-05
 [394,] 0.0001889644 0.0001889645 6.298812e-05
 [395,] 0.0001889644 0.0001889645 6.298812e-05
 [396,] 0.0001889644 0.0001889645 6.298812e-05
 [397,] 0.0001889644 0.0001889645 6.298814e-05
 [398,] 0.0001889644 0.0001889645 6.298812e-05
 [399,] 0.0001889644 0.0001889645 6.298812e-05
 [400,] 0.0001889644 0.0001889645 6.298812e-05
 [401,] 0.0001889644 0.0001889645 6.298812e-05
 [402,] 0.0001889644 0.0001889645 6.298812e-05
 [403,] 0.0001889644 0.0001889645 6.298813e-05
 [404,] 0.0001889644 0.0001889645 6.298812e-05
 [405,] 0.0001889644 0.0001889645 6.298813e-05
 [406,] 0.0001889644 0.0001889645 6.298813e-05
 [407,] 0.0001889644 0.0001889645 6.298813e-05
 [408,] 0.0001889644 0.0001889645 6.298813e-05
 [409,] 0.0001889644 0.0001889645 6.298812e-05
 [410,] 0.0001889644 0.0001889645 6.298813e-05
 [411,] 0.0001889644 0.0001889645 6.298812e-05
 [412,] 0.0001889644 0.0001889645 6.298812e-05
 [413,] 0.0001889644 0.0001889645 6.298812e-05
 [414,] 0.0001889644 0.0001889645 6.298813e-05
 [415,] 0.0001889644 0.0001889645 6.298813e-05
 [416,] 0.0001889644 0.0001889645 6.298813e-05
 [417,] 0.0001889644 0.0001889645 6.298813e-05
 [418,] 0.0001889644 0.0001889645 6.298813e-05
 [419,] 0.0001889644 0.0001889645 6.298813e-05
 [420,] 0.0001889644 0.0001889645 6.298813e-05
 [421,] 0.0001889644 0.0001889645 6.298813e-05
 [422,] 0.0001889645 0.0001889645 6.298815e-05
 [423,] 0.0001889644 0.0001889645 6.298813e-05
 [424,] 0.0001889644 0.0001889645 6.298813e-05
 [425,] 0.0001889644 0.0001889645 6.298813e-05
 [426,] 0.0001889644 0.0001889645 6.298813e-05
 [427,] 0.0001889644 0.0001889645 6.298813e-05
 [428,] 0.0001889644 0.0001889645 6.298813e-05
 [429,] 0.0001889644 0.0001889645 6.298813e-05
 [430,] 0.0001889644 0.0001889645 6.298813e-05
 [431,] 0.0001889644 0.0001889645 6.298813e-05
 [432,] 0.0001889644 0.0001889645 6.298813e-05
 [433,] 0.0001889644 0.0001889645 6.298813e-05
 [434,] 0.0001889644 0.0001889645 6.298812e-05
 [435,] 0.0001889644 0.0001889645 6.298813e-05
 [436,] 0.0001889644 0.0001889645 6.298812e-05
 [437,] 0.0001889644 0.0001889645 6.298813e-05
 [438,] 0.0001889644 0.0001889645 6.298813e-05
 [439,] 0.0001889644 0.0001889645 6.298812e-05
 [440,] 0.0001889644 0.0001889645 6.298812e-05
 [441,] 0.0001889643 0.0001889645 6.298812e-05
 [442,] 0.0001889644 0.0001889645 6.298812e-05
 [443,] 0.0001889644 0.0001889645 6.298813e-05
 [444,] 0.0001889644 0.0001889645 6.298813e-05
 [445,] 0.0001889644 0.0001889645 6.298813e-05
 [446,] 0.0001889644 0.0001889645 6.298813e-05
 [447,] 0.0001889644 0.0001889645 6.298813e-05
 [448,] 0.0001889644 0.0001889645 6.298813e-05
 [449,] 0.0001889644 0.0001889645 6.298813e-05
 [450,] 0.0001889644 0.0001889645 6.298813e-05
 [451,] 0.0001889644 0.0001889645 6.298813e-05
 [452,] 0.0001889645 0.0001889645 6.298815e-05
 [453,] 0.0001889644 0.0001889645 6.298813e-05
 [454,] 0.0001889644 0.0001889645 6.298813e-05
 [455,] 0.0001889644 0.0001889645 6.298813e-05
 [456,] 0.0001889644 0.0001889645 6.298813e-05
 [457,] 0.0001889644 0.0001889645 6.298813e-05
 [458,] 0.0001889644 0.0001889645 6.298814e-05
 [459,] 0.0001889644 0.0001889645 6.298814e-05
 [460,] 0.0001889644 0.0001889645 6.298814e-05
 [461,] 0.0001889644 0.0001889645 6.298814e-05
 [462,] 0.0001889644 0.0001889645 6.298814e-05
 [463,] 0.0001889644 0.0001889645 6.298814e-05
 [464,] 0.0001889644 0.0001889645 6.298814e-05
 [465,] 0.0001889644 0.0001889645 6.298814e-05
 [466,] 0.0001889644 0.0001889645 6.298814e-05
 [467,] 0.0001889644 0.0001889645 6.298814e-05
 [468,] 0.0001889644 0.0001889645 6.298814e-05
 [469,] 0.0001889644 0.0001889645 6.298813e-05
 [470,] 0.0001889644 0.0001889645 6.298813e-05
 [471,] 0.0001889644 0.0001889645 6.298813e-05
 [472,] 0.0001889644 0.0001889645 6.298813e-05
 [473,] 0.0001889644 0.0001889645 6.298813e-05
 [474,] 0.0001889644 0.0001889645 6.298813e-05
 [475,] 0.0001889644 0.0001889645 6.298813e-05
 [476,] 0.0001889644 0.0001889645 6.298813e-05
 [477,] 0.0001889645 0.0001889645 6.298816e-05
 [478,] 0.0001889644 0.0001889645 6.298814e-05
 [479,] 0.0001889644 0.0001889645 6.298814e-05
 [480,] 0.0001889644 0.0001889645 6.298814e-05
 [481,] 0.0001889644 0.0001889645 6.298813e-05
 [482,] 0.0001889644 0.0001889645 6.298813e-05
 [483,] 0.0001889644 0.0001889645 6.298814e-05
 [484,] 0.0001902392 0.0001889645 6.341317e-05
 [485,] 0.0001889644 0.0001889645 6.298814e-05
 [486,] 0.0001889644 0.0001889645 6.298814e-05
 [487,] 0.0001889644 0.0001889645 6.298814e-05
 [488,] 0.0001889644 0.0001889645 6.298814e-05
 [489,] 0.0001889644 0.0001889645 6.298814e-05
 [490,] 0.0003860365 0.0001889645 1.286752e-04
 [491,] 0.0001889644 0.0001889645 6.298814e-05
 [492,] 0.0001889644 0.0001889645 6.298814e-05
 [493,] 0.0001889644 0.0001889645 6.298814e-05
 [494,] 0.0001889644 0.0001889645 6.298813e-05
 [495,] 0.0001889644 0.0001889645 6.298814e-05
 [496,] 0.0001889644 0.0001889645 6.298814e-05
 [497,] 0.0001889644 0.0001889645 6.298814e-05
 [498,] 0.0001889644 0.0001889645 6.298814e-05
 [499,] 0.0001889644 0.0001889645 6.298814e-05
 [500,] 0.0001889644 0.0001889645 6.298814e-05
 [501,] 0.0001889644 0.0001889645 6.298814e-05
 [502,] 0.0001889644 0.0001889645 6.298814e-05
 [503,] 0.0001889644 0.0001889645 6.298815e-05
 [504,] 0.0001889644 0.0001889645 6.298814e-05
 [505,] 0.0001889644 0.0001889645 6.298814e-05
 [506,] 0.0001889644 0.0001889645 6.298814e-05
 [507,] 0.0001889644 0.0001889645 6.298814e-05
 [508,] 0.0001889644 0.0001889645 6.298814e-05
 [509,] 0.0001889644 0.0001889645 6.298814e-05
 [510,] 0.0001889644 0.0001889645 6.298812e-05
 [511,] 0.0001889644 0.0001889645 6.298814e-05
 [512,] 0.0001889644 0.0001889645 6.298813e-05
 [513,] 0.0001889644 0.0001889645 6.298814e-05
 [514,] 0.0001889644 0.0001889645 6.298814e-05
 [515,] 0.0001889644 0.0001889645 6.298813e-05
 [516,] 0.0001889644 0.0001889645 6.298814e-05
 [517,] 0.0001889644 0.0001889645 6.298814e-05
 [518,] 0.0001889644 0.0001889645 6.298814e-05
 [519,] 0.0001889644 0.0001889645 6.298815e-05
 [520,] 0.0001889644 0.0001889645 6.298814e-05
 [521,] 0.0001889644 0.0001889645 6.298814e-05
 [522,] 0.0001889644 0.0001889645 6.298813e-05
 [523,] 0.0001889644 0.0001889645 6.298814e-05
 [524,] 0.0001889644 0.0001889645 6.298814e-05
 [525,] 0.0001889644 0.0001889645 6.298814e-05
 [526,] 0.0001889645 0.0001889645 6.298815e-05
 [527,] 0.0001889644 0.0001889645 6.298814e-05
 [528,] 0.0001889644 0.0001889645 6.298813e-05
 [529,] 0.0001889645 0.0001889645 6.298815e-05
 [530,] 0.0001889644 0.0001889645 6.298815e-05
 [531,] 0.0001889644 0.0001889645 6.298813e-05
 [532,] 0.0001889644 0.0001889645 6.298813e-05
 [533,] 0.0001889644 0.0001889645 6.298813e-05
 [534,] 0.0001889644 0.0001889645 6.298813e-05
 [535,] 0.0001889644 0.0001889645 6.298813e-05
 [536,] 0.0001889644 0.0001889645 6.298813e-05
 [537,] 0.0001889644 0.0001889645 6.298813e-05
 [538,] 0.0001889644 0.0001889645 6.298813e-05
 [539,] 0.0001889644 0.0001889645 6.298813e-05
 [540,] 0.0001889644 0.0001889645 6.298812e-05
 [541,] 0.0001889644 0.0001889645 6.298812e-05
 [542,] 0.0001889644 0.0001889645 6.298813e-05
 [543,] 0.0001889644 0.0001889645 6.298813e-05
 [544,] 0.0001889644 0.0001889645 6.298813e-05
 [545,] 0.0001889644 0.0001889645 6.298813e-05
 [546,] 0.0001889645 0.0001889645 6.298817e-05
 [547,] 0.0002090590 0.0001889645 6.968732e-05
 [548,] 0.0001889644 0.0001889645 6.298813e-05
 [549,] 0.0001889644 0.0001889645 6.298813e-05
 [550,] 0.0001889644 0.0001889645 6.298813e-05
 [551,] 0.0001889644 0.0001889645 6.298813e-05
 [552,] 0.0001889644 0.0001889645 6.298813e-05
 [553,] 0.0001889644 0.0001889645 6.298813e-05
 [554,] 0.0001889644 0.0001889645 6.298813e-05
 [555,] 0.0001889644 0.0001889645 6.298815e-05
 [556,] 0.0001889644 0.0001889645 6.298812e-05
 [557,] 0.0001889644 0.0001889645 6.298815e-05
 [558,] 0.0001889644 0.0001889645 6.298812e-05
 [559,] 0.0001889644 0.0001889645 6.298815e-05
 [560,] 0.0001889644 0.0001889645 6.298813e-05
 [561,] 0.0001889644 0.0001889645 6.298812e-05
 [562,] 0.0001889645 0.0001889645 6.298815e-05
 [563,] 0.0001889644 0.0001889645 6.298813e-05
 [564,] 0.0001889644 0.0001889645 6.298813e-05
 [565,] 0.0001889644 0.0001889645 6.298813e-05
 [566,] 0.0001889644 0.0001889645 6.298812e-05
 [567,] 0.0001889644 0.0001889645 6.298814e-05
 [568,] 0.0001889644 0.0001889645 6.298812e-05
 [569,] 0.0001889644 0.0001889645 6.298812e-05
 [570,] 0.0001889644 0.0001889645 6.298812e-05
 [571,] 0.0001889644 0.0001889645 6.298812e-05
 [572,] 0.0001889644 0.0001889645 6.298815e-05
 [573,] 0.0001889644 0.0001889645 6.298812e-05
 [574,] 0.0001889644 0.0001889645 6.298812e-05
 [575,] 0.0001889645 0.0001889645 6.298816e-05
 [576,] 0.0001889644 0.0001889645 6.298813e-05
 [577,] 0.0001889644 0.0001889645 6.298812e-05
 [578,] 0.0001889644 0.0001889645 6.298812e-05
 [579,] 0.0001889644 0.0001889645 6.298812e-05
 [580,] 0.0001913537 0.0001889645 6.550078e-04
 [581,] 0.0001889644 0.0001889645 6.298812e-05
 [582,] 0.0001889644 0.0001889645 6.298812e-05
 [583,] 0.0001889645 0.0001889645 6.298815e-05
 [584,] 0.0001889644 0.0001889645 6.298813e-05
 [585,] 0.0001889644 0.0001889645 6.298812e-05
 [586,] 0.0001889644 0.0001889645 6.298812e-05
 [587,] 0.0001889644 0.0001889645 6.298812e-05
 [588,] 0.0001889644 0.0001889645 6.298812e-05
 [589,] 0.0001889644 0.0001889645 6.298815e-05
 [590,] 0.0001889644 0.0001889645 6.298813e-05
 [591,] 0.0001889644 0.0001889645 6.298812e-05
 [592,] 0.0001889644 0.0001889645 6.298812e-05
 [593,] 0.0001889644 0.0001889645 6.298812e-05
 [594,] 0.0001889645 0.0001889645 6.298815e-05
 [595,] 0.0001889644 0.0001889645 6.298812e-05
 [596,] 0.0001889644 0.0001889645 6.298812e-05
 [597,] 0.0001889644 0.0001889645 6.298812e-05
 [598,] 0.0001889644 0.0001889645 6.298812e-05
 [599,] 0.0001889644 0.0001889645 6.298812e-05
 [600,] 0.0001889644 0.0001889645 6.298812e-05
 [601,] 0.0001889644 0.0001889645 6.298813e-05
 [602,] 0.0001889644 0.0001889645 6.298812e-05
 [603,] 0.0001889644 0.0001889645 6.298812e-05
 [604,] 0.0006190615 0.0001889645 2.878529e-03
 [605,] 0.0001889644 0.0001889645 6.298812e-05
 [606,] 0.0001889644 0.0001889645 6.298812e-05
 [607,] 0.0001889644 0.0001889645 6.298812e-05
 [608,] 0.0004156985 0.0001889645 1.385679e-04
 [609,] 0.0001889644 0.0001889645 6.298812e-05
 [610,] 0.0001889644 0.0001889645 6.298812e-05
 [611,] 0.0001889644 0.0001889645 6.298812e-05
 [612,] 0.0001889644 0.0001889645 6.298813e-05
 [613,] 0.0001889644 0.0001889645 6.298813e-05
 [614,] 0.0001889644 0.0001889645 6.298813e-05
 [615,] 0.0001889644 0.0001889645 6.298813e-05
 [616,] 0.0001889644 0.0001889645 6.298813e-05
 [617,] 0.0001889644 0.0001889645 6.298813e-05
 [618,] 0.0001889644 0.0001889645 6.298813e-05
 [619,] 0.0001889644 0.0001889645 6.298813e-05
 [620,] 0.0001889644 0.0001889645 6.298813e-05
 [621,] 0.0001893385 0.0001889645 6.311429e-05
 [622,] 0.0001889644 0.0001889645 6.298813e-05
 [623,] 0.0001889644 0.0001889645 6.298813e-05
 [624,] 0.0002212572 0.0001889645 7.375191e-05
 [625,] 0.0001889644 0.0001889645 6.298813e-05
 [626,] 0.0001889644 0.0001889645 6.298813e-05
 [627,] 0.0001889644 0.0001889645 6.298813e-05
 [628,] 0.0001889645 0.0001889645 6.298816e-05
 [629,] 0.0016191404 0.0001889645 4.234058e-02
 [630,] 0.0001889644 0.0001889645 6.298813e-05
 [631,] 0.0001889645 0.0001889645 6.298815e-05
 [632,] 0.0001889644 0.0001889645 6.298813e-05
 [633,] 0.0001889644 0.0001889645 6.298813e-05
 [634,] 0.0001889644 0.0001889645 6.298813e-05
 [635,] 0.0001889644 0.0001889645 6.298813e-05
 [636,] 0.0001889644 0.0001889645 6.298813e-05
 [637,] 0.0001889644 0.0001889645 6.298813e-05
 [638,] 0.0001889644 0.0001889645 6.298813e-05
 [639,] 0.0001889644 0.0001889645 6.298815e-05
 [640,] 0.0001889644 0.0001889645 6.298813e-05
 [641,] 0.0001889644 0.0001889645 6.298813e-05
 [642,] 0.0001889643 0.0001889645 6.298812e-05
 [643,] 0.0001889644 0.0001889645 6.298813e-05
 [644,] 0.0001889644 0.0001889645 6.298814e-05
 [645,] 0.0001889644 0.0001889645 6.298813e-05
 [646,] 0.0001889644 0.0001889645 6.298813e-05
 [647,] 0.0001889644 0.0001889645 6.298813e-05
 [648,] 0.0001889644 0.0001889645 6.298813e-05
 [649,] 0.0001889644 0.0001889645 6.298813e-05
 [650,] 0.0001889644 0.0001889645 6.298813e-05
 [651,] 0.0001889644 0.0001889645 6.298813e-05
 [652,] 0.0001889644 0.0001889645 6.298813e-05
 [653,] 0.0001889644 0.0001889645 6.298813e-05
 [654,] 0.0001889644 0.0001889645 6.298813e-05
 [655,] 0.0001889644 0.0001889645 6.298815e-05
 [656,] 0.0001889644 0.0001889645 6.298813e-05
 [657,] 0.0001889644 0.0001889645 6.298813e-05
 [658,] 0.0001889645 0.0001889645 6.298816e-05
 [659,] 0.0001889644 0.0001889645 6.298813e-05
 [660,] 0.0001889644 0.0001889645 6.298813e-05
 [661,] 0.0001889644 0.0001889645 6.298813e-05
 [662,] 0.0001889644 0.0001889645 6.298813e-05
 [663,] 0.0001889644 0.0001889645 6.298813e-05
 [664,] 0.0034492549 0.0001889645 1.532706e-01
 [665,] 0.0001889644 0.0001889645 6.298813e-05
 [666,] 0.0001889644 0.0001889645 6.298813e-05
 [667,] 0.0001889644 0.0001889645 6.298813e-05
 [668,] 0.0001889645 0.0001889645 6.298815e-05
 [669,] 0.0001889644 0.0001889645 6.298813e-05
 [670,] 0.0001889644 0.0001889645 6.298813e-05
 [671,] 0.0001889644 0.0001889645 6.298813e-05
 [672,] 0.0001889644 0.0001889645 6.298815e-05
 [673,] 0.0001889644 0.0001889645 6.298813e-05
 [674,] 0.0001889644 0.0001889645 6.298813e-05
 [675,] 0.0001889644 0.0001889645 6.298813e-05
 [676,] 0.0001889644 0.0001889645 6.298813e-05
 [677,] 0.0001889644 0.0001889645 6.298813e-05
 [678,] 0.0001889644 0.0001889645 6.298815e-05
 [679,] 0.0001889644 0.0001889645 6.298813e-05
 [680,] 0.0001889644 0.0001889645 6.298813e-05
 [681,] 0.0001889644 0.0001889645 6.298813e-05
 [682,] 0.0001889644 0.0001889645 6.298813e-05
 [683,] 0.0001889644 0.0001889645 6.298813e-05
 [684,] 0.0001889644 0.0001889645 6.298813e-05
 [685,] 0.0001889644 0.0001889645 6.298813e-05
 [686,] 0.0001889644 0.0001889645 6.298813e-05
 [687,] 0.0001889644 0.0001889645 6.298813e-05
 [688,] 0.0001889645 0.0001889645 6.298815e-05
 [689,] 0.0001889644 0.0001889645 6.298813e-05
 [690,] 0.0001889644 0.0001889645 6.298813e-05
 [691,] 0.0001889644 0.0001889645 6.298813e-05
 [692,] 0.0001889644 0.0001889645 6.298813e-05
 [693,] 0.0001889644 0.0001889645 6.298813e-05
 [694,] 0.0001889644 0.0001889645 6.298813e-05
 [695,] 0.0001889644 0.0001889645 6.298814e-05
 [696,] 0.0001889644 0.0001889645 6.298813e-05
 [697,] 0.0001889644 0.0001889645 6.298813e-05
 [698,] 0.0001889644 0.0001889645 6.298813e-05
 [699,] 0.0001889644 0.0001889645 6.298813e-05
 [700,] 0.0001889644 0.0001889645 6.298815e-05
 [701,] 0.0001889644 0.0001889645 6.298813e-05
 [702,] 0.0001889644 0.0001889645 6.298813e-05
 [703,] 0.0001889644 0.0001889645 6.298813e-05
 [704,] 0.0072058691 0.0001889645 4.506117e-01
 [705,] 0.0001889644 0.0001889645 6.298813e-05
 [706,] 0.0001889644 0.0001889645 6.298813e-05
 [707,] 0.0001889644 0.0001889645 6.298813e-05
 [708,] 0.0001889644 0.0001889645 6.298813e-05
 [709,] 0.0001889644 0.0001889645 6.298813e-05
 [710,] 0.0001889645 0.0001889645 6.298815e-05
 [711,] 0.0001889643 0.0001889645 6.298811e-05
 [712,] 0.0001889644 0.0001889645 6.298813e-05
 [713,] 0.0001889644 0.0001889645 6.298812e-05
 [714,] 0.0001889644 0.0001889645 6.298813e-05
 [715,] 0.0001889644 0.0001889645 6.298813e-05
 [716,] 0.0001889645 0.0001889645 6.298815e-05
 [717,] 0.0001889644 0.0001889645 6.298812e-05
 [718,] 0.0001889644 0.0001889645 6.298813e-05
 [719,] 0.0001889644 0.0001889645 6.298814e-05
 [720,] 0.0001889643 0.0001889645 6.298811e-05
 [721,] 0.0034766905 0.0001889645 2.944396e-01
 [722,] 0.0001889645 0.0001889645 6.298815e-05
 [723,] 0.0001889645 0.0001889645 6.298816e-05
 [724,] 0.0001889645 0.0001889645 6.298816e-05
 [725,] 0.0001889645 0.0001889645 6.298816e-05
 [726,] 0.0003451403 0.0001889645 7.982766e-04
 [727,] 0.0003532251 0.0001889645 8.734439e-04
 [728,] 0.0002603288 0.0001889645 5.372823e-04
 [729,] 0.0002023355 0.0001889645 6.744778e-05
 [730,] 0.0003602921 0.0001889645 9.324411e-04
 [731,] 0.0001889645 0.0001889645 6.298815e-05
 [732,] 0.0003735115 0.0001889645 1.236396e-03
 [733,] 0.0003701394 0.0001889645 1.272183e-03
 [734,] 0.0001989323 0.0001889645 6.631319e-05
 [735,] 0.0001889644 0.0001889645 6.298814e-05
 [736,] 0.0002028526 0.0001889645 6.762036e-05
 [737,] 0.0002055266 0.0001889645 6.851169e-05
 [738,] 0.0003735115 0.0001889645 1.143893e-03
 [739,] 0.0001889644 0.0001889645 6.298814e-05
 [740,] 0.0003777509 0.0001889645 1.157551e-03
 [741,] 0.0001889645 0.0001889645 6.298816e-05
 [742,] 0.0002078300 0.0001889645 6.927877e-05
 [743,] 0.0003869217 0.0001889645 1.290260e-03
 [744,] 0.0002072184 0.0001889645 6.907535e-05
 [745,] 0.0003777509 0.0001889645 1.179402e-03
 [746,] 0.0002095630 0.0001889645 6.985723e-05
 [747,] 0.0001889645 0.0001889645 6.298815e-05
 [748,] 0.0003820572 0.0001889645 1.126076e-03
 [749,] 0.0002101266 0.0001889645 7.004512e-05
 [750,] 0.0003735115 0.0001889645 8.544230e-04
 [751,] 0.0001889644 0.0001889645 6.298815e-05
 [752,] 0.0002066713 0.0001889645 6.889336e-05
 [753,] 0.0001889645 0.0001889645 6.298816e-05
 [754,] 0.0001889645 0.0001889645 6.298816e-05
 [755,] 0.0002251120 0.0001889645 7.503985e-05
 [756,] 0.0001889645 0.0001889645 6.298816e-05
 [757,] 0.0001889645 0.0001889645 6.298815e-05
 [758,] 0.0002828135 0.0001889645 8.225999e-04
 [759,] 0.0003777509 0.0001889645 1.073196e-03
 [760,] 0.0001889645 0.0001889645 6.298816e-05
 [761,] 0.0002061274 0.0001889645 6.871164e-05
 [762,] 0.0001889645 0.0001889645 6.298815e-05
 [763,] 0.0001889645 0.0001889645 6.298815e-05
 [764,] 0.0001889644 0.0001889645 6.298815e-05
 [765,] 0.0001889645 0.0001889645 6.298815e-05
 [766,] 0.0002190467 0.0001889645 7.301889e-05
 [767,] 0.0001889645 0.0001889645 6.298815e-05
 [768,] 0.0002095630 0.0001889645 6.985729e-05
 [769,] 0.0003777509 0.0001889645 8.997943e-04
 [770,] 0.0003820572 0.0001889645 9.288789e-04
 [771,] 0.0002130580 0.0001889645 7.102242e-05
 [772,] 0.0003913730 0.0001889645 9.949711e-04
 [773,] 0.0002124778 0.0001889645 7.082898e-05
 [774,] 0.0002148846 0.0001889645 7.163131e-05
 [775,] 0.0002193204 0.0001889645 7.311011e-05
 [776,] 0.0002148846 0.0001889645 7.163131e-05
 [777,] 0.0001889645 0.0001889645 6.298815e-05
 [778,] 0.0001889645 0.0001889645 6.298815e-05
 [779,] 0.0002919562 0.0001889645 5.759399e-04
 [780,] 0.0002233208 0.0001889645 7.444365e-05
 [781,] 0.0002160517 0.0001889645 7.202031e-05
 [782,] 0.0002791304 0.0001889645 5.224678e-04
 [783,] 0.0001889644 0.0001889645 6.298814e-05
 [784,] 0.0005452219 0.0001889645 4.153867e-03
 [785,] 0.0003892126 0.0001889645 8.864818e-04
 [786,] 0.0003848555 0.0001889645 8.582834e-04
 [787,] 0.0003986363 0.0001889645 9.667476e-04
 [788,] 0.0003848555 0.0001889645 8.257787e-04
 [789,] 0.0002304746 0.0001889645 7.682814e-05
 [790,] 0.0004032096 0.0001889645 4.204314e-04
 [791,] 0.0004078548 0.0001889645 4.256953e-04
 [792,] 0.0002499678 0.0001889645 8.332675e-05
 [793,] 0.0002000293 0.0001889645 9.652548e-05
 [794,] 0.0002692489 0.0001889645 1.401456e-04
 [795,] 0.0002662398 0.0001889645 1.149755e-04
 [796,] 0.0002654373 0.0001889645 1.199338e-04
 [797,] 0.0002605900 0.0001889645 1.204584e-04
 [798,] 0.0002613990 0.0001889645 8.713709e-05
 [799,] 0.0001889644 0.0001889645 6.298814e-05
 [800,] 0.0002622837 0.0001889645 8.743199e-05
 [801,] 0.0001889644 0.0001889645 6.298813e-05
 [802,] 0.0001889645 0.0001889645 6.298817e-05
 [803,] 0.0001889644 0.0001889645 6.298815e-05
 [804,] 0.0001889644 0.0001889645 6.298814e-05
 [805,] 0.0002650698 0.0001889645 8.836048e-05
 [806,] 0.0002717398 0.0001889645 9.058422e-05
 [807,] 0.0002386462 0.0001889645 7.955176e-05
 [808,] 0.0002598105 0.0001889645 9.041492e-05
 [809,] 0.0002321585 0.0001889645 7.738899e-05
 [810,] 0.0002717398 0.0001889645 9.058393e-05
 [811,] 0.0002717398 0.0001889645 9.058408e-05
 [812,] 0.0002454087 0.0001889645 8.180580e-05
 [813,] 0.0002454087 0.0001889645 8.180590e-05
 [814,] 0.0003196603 0.0001889645 1.065590e-04
 [815,] 0.0002281251 0.0001889645 7.604428e-05
 [816,] 0.0002252220 0.0001889645 7.507652e-05
 [817,] 0.0001889644 0.0001889645 6.298813e-05
 [818,] 0.0002267308 0.0001889645 7.557948e-05
 [819,] 0.0002220619 0.0001889645 7.402322e-05
 [820,] 0.0002605196 0.0001889645 8.684379e-05
 [821,] 0.0002697604 0.0001889645 8.992433e-05
 [822,] 0.0002285683 0.0001889645 7.619203e-05
 [823,] 0.0002866568 0.0001889645 9.555726e-05
 [824,] 0.0003058512 0.0001889645 1.019557e-04
 [825,] 0.0001955885 0.0001889645 6.519824e-05
 [826,] 0.0001889644 0.0001889645 6.298813e-05
 [827,] 0.0001889644 0.0001889645 6.298813e-05
 [828,] 0.0002668883 0.0001889645 8.896695e-05
 [829,] 0.0001889644 0.0001889645 6.298813e-05
 [830,] 0.0002485631 0.0001889645 8.285751e-05
 [831,] 0.0001889644 0.0001889645 6.298813e-05
 [832,] 0.0001891278 0.0001889645 6.304451e-05
 [833,] 0.0001889644 0.0001889645 6.298813e-05
 [834,] 0.0002754552 0.0001889645 9.182278e-05
 [835,] 0.0002595485 0.0001889645 8.652024e-05
 [836,] 0.0001889644 0.0001889645 6.298813e-05
 [837,] 0.0002595485 0.0001889645 8.652020e-05
 [838,] 0.0001889645 0.0001889645 6.298817e-05
 [839,] 0.0001889644 0.0001889645 6.298813e-05
 [840,] 0.0001889644 0.0001889645 6.298813e-05
 [841,] 0.0001889644 0.0001889645 6.298813e-05
 [842,] 0.0001889645 0.0001889645 6.298817e-05
 [843,] 0.0001889644 0.0001889645 6.298813e-05
 [844,] 0.0002551631 0.0001889645 8.505820e-05
 [845,] 0.0002203402 0.0001889645 7.344940e-05
 [846,] 0.0001889644 0.0001889645 6.298813e-05
 [847,] 0.0001889645 0.0001889645 6.298817e-05
 [848,] 0.0002295807 0.0001889645 7.652977e-05
 [849,] 0.0002605196 0.0001889645 8.684360e-05
 [850,] 0.0002564541 0.0001889645 8.548831e-05
 [851,] 0.0002140567 0.0001889645 7.135561e-05
 [852,] 0.0001889645 0.0001889645 6.298815e-05
 [853,] 0.0002357293 0.0001889645 7.857983e-05
 [854,] 0.0002194537 0.0001889645 7.315446e-05
 [855,] 0.0001889644 0.0001889645 6.298815e-05
 [856,] 0.0001889644 0.0001889645 6.298814e-05
 [857,] 0.0001889644 0.0001889645 6.298815e-05
 [858,] 0.0001889644 0.0001889645 6.298816e-05
 [859,] 0.0002140638 0.0001889645 7.135759e-05
 [860,] 0.0001889644 0.0001889645 6.298815e-05
 [861,] 0.0001889644 0.0001889645 6.298815e-05
 [862,] 0.0001889644 0.0001889645 6.298815e-05
 [863,] 0.0001889644 0.0001889645 6.298815e-05
 [864,] 0.0002143731 0.0001889645 7.146082e-05
 [865,] 0.0001889644 0.0001889645 6.298815e-05
 [866,] 0.0001889644 0.0001889645 6.298815e-05
 [867,] 0.0001889644 0.0001889645 6.298814e-05
 [868,] 0.0001889644 0.0001889645 6.298814e-05
 [869,] 0.0002117269 0.0001889645 7.057504e-05
 [870,] 0.0002511690 0.0001889645 8.372692e-05
 [871,] 0.0001889645 0.0001889645 6.298817e-05
 [872,] 0.0001889645 0.0001889645 6.298816e-05
 [873,] 0.0002093068 0.0001889645 6.977189e-05
 [874,] 0.0001889644 0.0001889645 6.298813e-05
 [875,] 0.0002080605 0.0001889645 6.935641e-05
 [876,] 0.0002137601 0.0001889645 7.125644e-05
 [877,] 0.0002068942 0.0001889645 6.896761e-05
 [878,] 0.0002093068 0.0001889645 6.977189e-05
 [879,] 0.0002062522 0.0001889645 6.875332e-05
 [880,] 0.0002087145 0.0001889645 6.957442e-05
 [881,] 0.0002150088 0.0001889645 7.167267e-05
 [882,] 0.0002130728 0.0001889645 7.102731e-05
 [883,] 0.0001889645 0.0001889645 6.298817e-05
 [884,] 0.0002307047 0.0001889645 7.690515e-05
 [885,] 0.0002051073 0.0001889645 6.837194e-05
 [886,] 0.0001889645 0.0001889645 6.298817e-05
 [887,] 0.0002117793 0.0001889645 7.059598e-05
 [888,] 0.0001889644 0.0001889645 6.298814e-05
 [889,] 0.0001889645 0.0001889645 6.298817e-05
 [890,] 0.0002111723 0.0001889645 7.039386e-05
 [891,] 0.0001889644 0.0001889645 6.298813e-05
 [892,] 0.0002130262 0.0001889645 7.101174e-05
 [893,] 0.0002211107 0.0001889645 7.370671e-05
 [894,] 0.0001889645 0.0001889645 6.298815e-05
 [895,] 0.0001889644 0.0001889645 6.298813e-05
 [896,] 0.0002093469 0.0001889645 6.978539e-05
 [897,] 0.0002149520 0.0001889645 7.165359e-05
 [898,] 0.0001988125 0.0001889645 6.627359e-05
 [899,] 0.0002087603 0.0001889645 6.958985e-05
 [900,] 0.0002081771 0.0001889645 6.939450e-05
 [901,] 0.0002345408 0.0001889645 7.818371e-05
 [902,] 0.0001889645 0.0001889645 6.298816e-05
 [903,] 0.0001889644 0.0001889645 6.298813e-05
 [904,] 0.0001889644 0.0001889645 6.298814e-05
 [905,] 0.0001889644 0.0001889645 6.298813e-05
 [906,] 0.0002039136 0.0001889645 6.797393e-05
 [907,] 0.0001889644 0.0001889645 6.298815e-05
 [908,] 0.0002179904 0.0001889645 7.266638e-05
 [909,] 0.0002264915 0.0001889645 7.550040e-05
 [910,] 0.0002179904 0.0001889645 7.266639e-05
 [911,] 0.0001889644 0.0001889645 6.298813e-05
 [912,] 0.0001889644 0.0001889645 6.298813e-05
 [913,] 0.0002122456 0.0001889645 7.075141e-05
 [914,] 0.0002149520 0.0001889645 7.165360e-05
 [915,] 0.0002208097 0.0001889645 7.360625e-05
 [916,] 0.0001889644 0.0001889645 6.298813e-05
 [917,] 0.0002027348 0.0001889645 6.758100e-05
 [918,] 0.0001889644 0.0001889645 6.298813e-05
 [919,] 0.0002103683 0.0001889645 7.012573e-05
 [920,] 0.0002345408 0.0001889645 7.818378e-05
 [921,] 0.0001889644 0.0001889645 6.298813e-05
 [922,] 0.0003043205 0.0001889645 1.014459e-04
 [923,] 0.0002099027 0.0001889645 6.997066e-05
 [924,] 0.0001889644 0.0001889645 6.298816e-05
 [925,] 0.0001889644 0.0001889645 6.298814e-05
 [926,] 0.0002080605 0.0001889645 6.935656e-05
 [927,] 0.0002060569 0.0001889645 6.868859e-05
 [928,] 0.0004128542 0.0001889645 1.376267e-04
 [929,] 0.0001993455 0.0001889645 6.645131e-05
 [930,] 0.0001889644 0.0001889645 6.298814e-05
 [931,] 0.0002058100 0.0001889645 6.860625e-05
 [932,] 0.0001889644 0.0001889645 6.298814e-05
 [933,] 0.0001889644 0.0001889645 6.298814e-05
 [934,] 0.0002044772 0.0001889645 6.816208e-05
 [935,] 0.0002140746 0.0001889645 7.136138e-05
 [936,] 0.0002004814 0.0001889645 6.683000e-05
 [937,] 0.0001993455 0.0001889645 6.645152e-05
 [938,] 0.0001889645 0.0001889645 6.298815e-05
 [939,] 0.0001993455 0.0001889645 6.645137e-05
 [940,] 0.0001900736 0.0001889645 6.335839e-05
 [941,] 0.0003057485 0.0001889645 1.019214e-04
 [942,] 0.0003057485 0.0001889645 1.019214e-04
 [943,] 0.0003108700 0.0001889645 1.036288e-04
 [944,] 0.0003424540 0.0001889645 1.442273e-04
 [945,] 0.0001928171 0.0001889645 6.427511e-05
 [946,] 0.0001889644 0.0001889645 6.298814e-05
 [947,] 0.0002004814 0.0001889645 6.682994e-05
 [948,] 0.0001889645 0.0001889645 6.298816e-05
 [949,] 0.0001944922 0.0001889645 6.483337e-05
 [950,] 0.0001889644 0.0001889645 6.298813e-05
 [951,] 0.0001971164 0.0001889645 6.570837e-05
 [952,] 0.0001889644 0.0001889645 6.298813e-05
 [953,] 0.0002131233 0.0001889645 7.104187e-05
 [954,] 0.0001889644 0.0001889645 6.298813e-05
 [955,] 0.0002131233 0.0001889645 7.104190e-05
 [956,] 0.0002109415 0.0001889645 7.031462e-05
 [957,] 0.0001949993 0.0001889645 6.500248e-05
 [958,] 0.0002560947 0.0001889645 1.552202e-04
 [959,] 0.0003425050 0.0001889645 1.779144e-04
 [960,] 0.0002181028 0.0001889645 7.270175e-05
 [961,] 0.0002062199 0.0001889645 6.874068e-05
 [962,] 0.0002088709 0.0001889645 6.962440e-05
 [963,] 0.0003982803 0.0001889645 3.348323e-04
 [964,] 0.0002280852 0.0001889645 7.602926e-05
 [965,] 0.0001931194 0.0001889645 6.437581e-05
 [966,] 0.0001926286 0.0001889645 6.421220e-05
 [967,] 0.0003848097 0.0001889645 3.010908e-04
 [968,] 0.0003786409 0.0001889645 2.958100e-04
 [969,] 0.0003918225 0.0001889645 3.398449e-04
 [970,] 0.0002256572 0.0001889645 7.521990e-05
 [971,] 0.0003848097 0.0001889645 3.110532e-04
 [972,] 0.0001918925 0.0001889645 6.396679e-05
 [973,] 0.0001918925 0.0001889645 6.396684e-05
 [974,] 0.0001898494 0.0001889645 6.328567e-05
 [975,] 0.0005670116 0.0001889645 1.890187e-04
 [976,] 0.0003646611 0.0001889645 2.781797e-04
 [977,] 0.0001944922 0.0001889645 6.483347e-05
 [978,] 0.0003646611 0.0001889645 2.824953e-04
 [979,] 0.0001943060 0.0001889645 6.477147e-05
 [980,] 0.0003646611 0.0001889645 2.824953e-04
 [981,] 0.0001918925 0.0001889645 6.396677e-05
 [982,] 0.0001936131 0.0001889645 6.454044e-05
 [983,] 0.0001916021 0.0001889645 6.387003e-05
 [984,] 0.0002177915 0.0001889645 7.259802e-05
 [985,] 0.0001918925 0.0001889645 6.396690e-05
 [986,] 0.0001916021 0.0001889645 6.387003e-05
 [987,] 0.0003711854 0.0001889645 3.139186e-04
 [988,] 0.0001936131 0.0001889645 6.454059e-05
 [989,] 0.0001951679 0.0001889645 6.505892e-05
 [990,] 0.0003711854 0.0001889645 2.898150e-04
 [991,] 0.0001940816 0.0001889645 6.469686e-05
 [992,] 0.0001923841 0.0001889645 6.413089e-05
 [993,] 0.0001920867 0.0001889645 6.403176e-05
 [994,] 0.0003352742 0.0001889645 2.024388e-04
 [995,] 0.0001889645 0.0001889645 6.298817e-05
 [996,] 0.0002518806 0.0001889645 1.641257e-04
 [997,] 0.0002130664 0.0001889645 7.102291e-05
 [998,] 0.0001889645 0.0001889645 6.298816e-05
 [999,] 0.0001889645 0.0001889645 6.298817e-05
[1000,] 0.0001889645 0.0001889645 6.298817e-05
[1001,] 0.0001889645 0.0001889645 6.298817e-05
[1002,] 0.0001889645 0.0001889645 6.298817e-05
[1003,] 0.0001889645 0.0001889645 6.298817e-05
[1004,] 0.0003068074 0.0001889645 1.802765e-04
[1005,] 0.0001889645 0.0001889645 6.298817e-05
[1006,] 0.0001889645 0.0001889645 6.298817e-05
[1007,] 0.0001889645 0.0001889645 6.298817e-05
[1008,] 0.0001889645 0.0001889645 6.298817e-05
[1009,] 0.0002152961 0.0001889645 7.176617e-05
[1010,] 0.0002018785 0.0001889645 6.729374e-05
[1011,] 0.0001889645 0.0001889645 6.298817e-05
[1012,] 0.0002152961 0.0001889645 7.176635e-05
[1013,] 0.0001889645 0.0001889645 6.298817e-05
[1014,] 0.0001889645 0.0001889645 6.298817e-05
[1015,] 0.0003753583 0.0001889645 3.623614e-04
[1016,] 0.0002128343 0.0001889645 7.094546e-05
[1017,] 0.0001889645 0.0001889645 6.298817e-05
[1018,] 0.0001889645 0.0001889645 6.298817e-05
[1019,] 0.0002620747 0.0001889645 2.220872e-04
[1020,] 0.0001889645 0.0001889645 6.298816e-05
[1021,] 0.0001889645 0.0001889645 6.298817e-05
[1022,] 0.0002152961 0.0001889645 7.176610e-05
[1023,] 0.0002699820 0.0001889645 2.750200e-04
[1024,] 0.0002055168 0.0001889645 6.850895e-05
[1025,] 0.0003385970 0.0001889645 2.274807e-04
[1026,] 0.0001889645 0.0001889645 6.298817e-05
[1027,] 0.0001889645 0.0001889645 6.298817e-05
[1028,] 0.0003629093 0.0001889645 2.872911e-04
[1029,] 0.0001889645 0.0001889645 6.298817e-05
[1030,] 0.0001893930 0.0001889645 6.313381e-05
[1031,] 0.0001889645 0.0001889645 6.298817e-05
[1032,] 0.0001889645 0.0001889645 6.298817e-05
[1033,] 0.0001889644 0.0001889645 6.298814e-05
[1034,] 0.0002403677 0.0001889645 1.546867e-04
[1035,] 0.0003629093 0.0001889645 2.872911e-04
[1036,] 0.0001889645 0.0001889645 6.298817e-05
[1037,] 0.0003510112 0.0001889645 2.501773e-04
[1038,] 0.0001889645 0.0001889645 6.298817e-05
[1039,] 0.0001889645 0.0001889645 6.298817e-05
[1040,] 0.0001889644 0.0001889645 6.298814e-05
[1041,] 0.0001889645 0.0001889645 6.298817e-05
[1042,] 0.0001889645 0.0001889645 6.298817e-05
[1043,] 0.0005495631 0.0001889645 1.832025e-04
[1044,] 0.0005308968 0.0001889645 1.769792e-04
[1045,] 0.0001889645 0.0001889645 6.298817e-05
[1046,] 0.0001889645 0.0001889645 6.298817e-05
[1047,] 0.0002361778 0.0001889645 7.872480e-05
[1048,] 0.0002200225 0.0001889645 7.334166e-05
[1049,] 0.0003329832 0.0001889645 2.116847e-04
[1050,] 0.0001889645 0.0001889645 6.298817e-05
[1051,] 0.0002272134 0.0001889645 7.574187e-05
[1052,] 0.0002226827 0.0001889645 7.422855e-05
[1053,] 0.0001932989 0.0001889645 6.443587e-05
[1054,] 0.0001891255 0.0001889645 6.304460e-05
[1055,] 0.0001889645 0.0001889645 6.298817e-05
[1056,] 0.0002115035 0.0001889645 7.050478e-05
[1057,] 0.0001889645 0.0001889645 6.298815e-05
[1058,] 0.0002103311 0.0001889645 7.011139e-05
[1059,] 0.0002112016 0.0001889645 7.040425e-05
[1060,] 0.0002176470 0.0001889645 7.254999e-05
[1061,] 0.0001889644 0.0001889645 6.298814e-05
[1062,] 0.0001889644 0.0001889645 6.298814e-05
[1063,] 0.0002204261 0.0001889645 7.347644e-05
[1064,] 0.0002074879 0.0001889645 6.916599e-05
[1065,] 0.0002136904 0.0001889645 7.123371e-05
[1066,] 0.0002149440 0.0001889645 7.165161e-05
[1067,] 0.0002228498 0.0001889645 7.428432e-05
[1068,] 0.0005107058 0.0001889645 1.702483e-04
[1069,] 0.0002128180 0.0001889645 7.094287e-05
[1070,] 0.0003358976 0.0001889645 1.119732e-04
[1071,] 0.0002132303 0.0001889645 7.108032e-05
[1072,] 0.0005196978 0.0001889645 1.732459e-04
[1073,] 0.0002141065 0.0001889645 7.137242e-05
[1074,] 0.0002090764 0.0001889645 6.969553e-05
[1075,] 0.0002165998 0.0001889645 7.220362e-05
[1076,] 0.0002136904 0.0001889645 7.123372e-05
[1077,] 0.0002253151 0.0001889645 7.510608e-05
[1078,] 0.0002228498 0.0001889645 7.428433e-05
[1079,] 0.0002136904 0.0001889645 7.123372e-05
[1080,] 0.0002140409 0.0001889645 7.135056e-05
[1081,] 0.0001889645 0.0001889645 6.298816e-05
[1082,] 0.0002187921 0.0001889645 7.293445e-05
[1083,] 0.0002141065 0.0001889645 7.137241e-05
[1084,] 0.0002105334 0.0001889645 7.017885e-05
[1085,] 0.0002144551 0.0001889645 7.148861e-05
[1086,] 0.0002013403 0.0001889645 6.711436e-05
[1087,] 0.0004475463 0.0001889645 1.491931e-04
[1088,] 0.0002312138 0.0001889645 7.707490e-05
[1089,] 0.0002132303 0.0001889645 7.108030e-05
[1090,] 0.0001889644 0.0001889645 6.298815e-05
[1091,] 0.0002135828 0.0001889645 7.119781e-05
[1092,] 0.0002153112 0.0001889645 7.177151e-05
[1093,] 0.0002141065 0.0001889645 7.137239e-05
[1094,] 0.0002057857 0.0001889645 6.859629e-05
[1095,] 0.0002040904 0.0001889645 6.803376e-05
[1096,] 0.0002628118 0.0001889645 8.760928e-05
[1097,] 0.0002057857 0.0001889645 6.859630e-05
[1098,] 0.0002115467 0.0001889645 7.051900e-05
[1099,] 0.0002149440 0.0001889645 7.165155e-05
[1100,] 0.0002105334 0.0001889645 7.017888e-05
[1101,] 0.0002157550 0.0001889645 7.192192e-05
[1102,] 0.0002149440 0.0001889645 7.165155e-05
[1103,] 0.0002157721 0.0001889645 7.192802e-05
[1104,] 0.0002136904 0.0001889645 7.123367e-05
[1105,] 0.0002153112 0.0001889645 7.177155e-05
[1106,] 0.0002136904 0.0001889645 7.123367e-05
[1107,] 0.0002107384 0.0001889645 7.024956e-05
[1108,] 0.0002069288 0.0001889645 6.897977e-05
[1109,] 0.0002136904 0.0001889645 7.123366e-05
[1110,] 0.0002144551 0.0001889645 7.148856e-05
[1111,] 0.0002089993 0.0001889645 6.967021e-05
[1112,] 0.0002144551 0.0001889645 7.148856e-05
[1113,] 0.0002145243 0.0001889645 7.151164e-05
[1114,] 0.0002115467 0.0001889645 7.051847e-05
[1115,] 0.0002103911 0.0001889645 7.013145e-05
[1116,] 0.0002079584 0.0001889645 6.932055e-05
[1117,] 0.0002231629 0.0001889645 7.439103e-05
[1118,] 0.0002136904 0.0001889645 7.123366e-05
[1119,] 0.0002062069 0.0001889645 6.873933e-05
[1120,] 0.0002144551 0.0001889645 7.148855e-05
[1121,] 0.0002148710 0.0001889645 7.162721e-05
[1122,] 0.0002148710 0.0001889645 7.162721e-05
[1123,] 0.0002148710 0.0001889645 7.162721e-05
[1124,] 0.0002036493 0.0001889645 6.788412e-05
[1125,] 0.0002141065 0.0001889645 7.137235e-05
[1126,] 0.0002062069 0.0001889645 6.873931e-05
[1127,] 0.0002786470 0.0001889645 9.288807e-05
[1128,] 0.0002013403 0.0001889645 6.711440e-05
[1129,] 0.0002158358 0.0001889645 7.194886e-05
[1130,] 0.0002158358 0.0001889645 7.194886e-05
[1131,] 0.0002036493 0.0001889645 6.788398e-05
[1132,] 0.0002036493 0.0001889645 6.788398e-05
[1133,] 0.0001889644 0.0001889645 6.298814e-05
[1134,] 0.0002107021 0.0001889645 7.023741e-05
[1135,] 0.0002141065 0.0001889645 7.137234e-05
[1136,] 0.0002830180 0.0001889645 9.434506e-05
[1137,] 0.0002074879 0.0001889645 6.916592e-05
[1138,] 0.0001889645 0.0001889645 6.298816e-05
[1139,] 0.0002103369 0.0001889645 7.011569e-05
[1140,] 0.0002165998 0.0001889645 7.220355e-05
[1141,] 0.0004207211 0.0001889645 1.402509e-04
[1142,] 0.0002291953 0.0001889645 7.639713e-05
[1143,] 0.0002121201 0.0001889645 7.070761e-05
[1144,] 0.0002162442 0.0001889645 7.208495e-05
[1145,] 0.0001889644 0.0001889645 6.298814e-05
[1146,] 0.0002221881 0.0001889645 7.406653e-05
[1147,] 0.0002133815 0.0001889645 7.113101e-05
[1148,] 0.0002282873 0.0001889645 7.609982e-05
[1149,] 0.0001889645 0.0001889645 6.298816e-05
[1150,] 0.0002297080 0.0001889645 7.657342e-05
[1151,] 0.0001889644 0.0001889645 6.298814e-05
[1152,] 0.0001915922 0.0001889645 6.386747e-05
[1153,] 0.0003066967 0.0001889645 1.022387e-04
[1154,] 0.0001889644 0.0001889645 6.298815e-05
[1155,] 0.0001889644 0.0001889645 6.298815e-05
[1156,] 0.0002063893 0.0001889645 6.880004e-05
[1157,] 0.0001945954 0.0001889645 6.486584e-05
[1158,] 0.0002063893 0.0001889645 6.880005e-05
[1159,] 0.0004343931 0.0001889645 1.448087e-04
[1160,] 0.0001935517 0.0001889645 6.452043e-05
[1161,] 0.0001954778 0.0001889645 6.516255e-05
[1162,] 0.0001905099 0.0001889645 6.350233e-05
[1163,] 0.0001935517 0.0001889645 6.452047e-05
[1164,] 0.0001913515 0.0001889645 6.378701e-05
[1165,] 0.0001889645 0.0001889645 6.298816e-05
[1166,] 0.0002468833 0.0001889645 8.229849e-05
[1167,] 0.0001913515 0.0001889645 6.378701e-05
[1168,] 0.0001889645 0.0001889645 6.298816e-05
[1169,] 0.0002582148 0.0001889645 8.607655e-05
[1170,] 0.0001889645 0.0001889645 6.298816e-05
[1171,] 0.0001889645 0.0001889645 6.298816e-05
[1172,] 0.0002095420 0.0001889645 6.984810e-05
[1173,] 0.0002140619 0.0001889645 7.135475e-05
[1174,] 0.0001889644 0.0001889645 6.298817e-05
[1175,] 0.0002198595 0.0001889645 7.328733e-05
[1176,] 0.0002440952 0.0001889645 8.136970e-05
[1177,] 0.0003429345 0.0001889645 1.143193e-04
[1178,] 0.0001889645 0.0001889645 6.298816e-05
[1179,] 0.0001889644 0.0001889645 6.298814e-05
[1180,] 0.0001889645 0.0001889645 6.298816e-05
[1181,] 0.0002105566 0.0001889645 7.018648e-05
[1182,] 0.0003483141 0.0001889645 1.161130e-04
[1183,] 0.0001889645 0.0001889645 6.298816e-05
[1184,] 0.0001893789 0.0001889645 6.312938e-05
[1185,] 0.0002091490 0.0001889645 6.971992e-05
[1186,] 0.0001889645 0.0001889645 6.298816e-05
[1187,] 0.0002695644 0.0001889645 8.985357e-05
[1188,] 0.0002221306 0.0001889645 7.404436e-05
[1189,] 0.0003843336 0.0001889645 1.281197e-04
[1190,] 0.0002009273 0.0001889645 6.697931e-05
[1191,] 0.0002297472 0.0001889645 7.658650e-05
[1192,] 0.0002062226 0.0001889645 6.874152e-05
[1193,] 0.0002297472 0.0001889645 7.658647e-05
[1194,] 0.0002210358 0.0001889645 7.368239e-05
[1195,] 0.0002772331 0.0001889645 9.240974e-05
[1196,] 0.0002105256 0.0001889645 7.017600e-05
[1197,] 0.0004838189 0.0001889645 1.612857e-04
[1198,] 0.0001889645 0.0001889645 6.298815e-05
[1199,] 0.0002273740 0.0001889645 7.579531e-05
[1200,] 0.0002030928 0.0001889645 6.769837e-05
[1201,] 0.0004693163 0.0001889645 1.564510e-04
[1202,] 0.0002336196 0.0001889645 7.787739e-05
[1203,] 0.0004620929 0.0001889645 1.540430e-04
[1204,] 0.0002953176 0.0001889645 9.844527e-05
[1205,] 0.0002107396 0.0001889645 7.025021e-05
[1206,] 0.0004286641 0.0001889645 1.428988e-04
[1207,] 0.0001889645 0.0001889645 6.298817e-05
[1208,] 0.0004286641 0.0001889645 1.428989e-04
[1209,] 0.0002184094 0.0001889645 7.280716e-05
[1210,] 0.0002756418 0.0001889645 9.188613e-05
[1211,] 0.0002756486 0.0001889645 9.188834e-05
[1212,] 0.0004567779 0.0001889645 1.522711e-04
[1213,] 0.0002120647 0.0001889645 7.069198e-05
[1214,] 0.0002121469 0.0001889645 7.071877e-05
[1215,] 0.0002162433 0.0001889645 7.208443e-05
[1216,] 0.0001889644 0.0001889645 6.298814e-05
[1217,] 0.0002235070 0.0001889645 7.450588e-05
[1218,] 0.0001895268 0.0001889645 6.317626e-05
[1219,] 0.0002643788 0.0001889645 8.813139e-05
[1220,] 0.0003132189 0.0001889645 1.044130e-04
[1221,] 0.0001932166 0.0001889645 6.440622e-05
[1222,] 0.0002208475 0.0001889645 7.361921e-05
[1223,] 0.0001889644 0.0001889645 6.298813e-05
[1224,] 0.0001931984 0.0001889645 6.440012e-05
[1225,] 0.0002172772 0.0001889645 7.242874e-05
[1226,] 0.0001889645 0.0001889645 6.298816e-05
[1227,] 0.0001889645 0.0001889645 6.298816e-05
[1228,] 0.0002646127 0.0001889645 8.820928e-05
[1229,] 0.0001889645 0.0001889645 6.298818e-05
[1230,] 0.0004167276 0.0001889645 1.389185e-04
[1231,] 0.0002156493 0.0001889645 7.188603e-05
[1232,] 0.0001889645 0.0001889645 6.298817e-05
[1233,] 0.0001889644 0.0001889645 6.298813e-05
[1234,] 0.0002230964 0.0001889645 7.436863e-05
[1235,] 0.0002064819 0.0001889645 6.882835e-05
[1236,] 0.0001889645 0.0001889645 6.298816e-05
[1237,] 0.0001889645 0.0001889645 6.298817e-05
[1238,] 0.0002189787 0.0001889645 7.299604e-05
[1239,] 0.0001938045 0.0001889645 6.460241e-05
[1240,] 0.0001889644 0.0001889645 6.298815e-05
[1241,] 0.0002508469 0.0001889645 8.362041e-05
[1242,] 0.0002516803 0.0001889645 8.389821e-05
[1243,] 0.0002584746 0.0001889645 8.616357e-05
[1244,] 0.0002548653 0.0001889645 8.495998e-05
[1245,] 0.0001889644 0.0001889645 6.298814e-05
[1246,] 0.0002591312 0.0001889645 8.638213e-05
[1247,] 0.0002812887 0.0001889645 9.376861e-05
[1248,] 0.0001919368 0.0001889645 6.397948e-05
[1249,] 0.0001936463 0.0001889645 6.454940e-05
[1250,] 0.0002245257 0.0001889645 7.484552e-05
[1251,] 0.0001889644 0.0001889645 6.298815e-05
[1252,] 0.0002731011 0.0001889645 9.103909e-05
[1253,] 0.0002924831 0.0001889645 9.750038e-05
[1254,] 0.0002887318 0.0001889645 9.624976e-05
[1255,] 0.0001889645 0.0001889645 6.298815e-05
[1256,] 0.0002731011 0.0001889645 9.103911e-05
[1257,] 0.0002930581 0.0001889645 9.769194e-05
[1258,] 0.0002317632 0.0001889645 7.725824e-05
[1259,] 0.0002340879 0.0001889645 7.803367e-05
[1260,] 0.0004445983 0.0001889645 1.482098e-04
[1261,] 0.0001955764 0.0001889645 6.519294e-05
[1262,] 0.0001955764 0.0001889645 6.519295e-05
[1263,] 0.0001993349 0.0001889645 6.644582e-05
[1264,] 0.0004509060 0.0001889645 1.503130e-04
[1265,] 0.0004509060 0.0001889645 1.503130e-04
[1266,] 0.0004580541 0.0001889645 1.526961e-04
[1267,] 0.0004580541 0.0001889645 1.526959e-04
[1268,] 0.0003050677 0.0001889645 1.016956e-04
[1269,] 0.0002968398 0.0001889645 9.895303e-05
[1270,] 0.0002228272 0.0001889645 7.427987e-05
[1271,] 0.0002217563 0.0001889645 7.392222e-05
[1272,] 0.0002166360 0.0001889645 7.221615e-05
[1273,] 0.0003046449 0.0001889645 1.015549e-04
[1274,] 0.0002625924 0.0001889645 8.753614e-05
[1275,] 0.0002206114 0.0001889645 7.354045e-05
[1276,] 0.0002177326 0.0001889645 7.258072e-05
[1277,] 0.0002892008 0.0001889645 9.640645e-05
[1278,] 0.0002025694 0.0001889645 6.752412e-05
[1279,] 0.0002777171 0.0001889645 9.257840e-05
[1280,] 0.0001889645 0.0001889645 6.298816e-05
[1281,] 0.0002807516 0.0001889645 9.358985e-05
[1282,] 0.0002663017 0.0001889645 8.877261e-05
[1283,] 0.0001910674 0.0001889645 6.369008e-05
[1284,] 0.0002186970 0.0001889645 7.290025e-05
[1285,] 0.0001889645 0.0001889645 6.298816e-05
[1286,] 0.0002193226 0.0001889645 7.311064e-05
[1287,] 0.0002636590 0.0001889645 8.789154e-05
[1288,] 0.0002735635 0.0001889645 9.119335e-05
[1289,] 0.0002279658 0.0001889645 7.598960e-05
[1290,] 0.0002177501 0.0001889645 7.258641e-05
[1291,] 0.0002586004 0.0001889645 8.620511e-05
[1292,] 0.0002175946 0.0001889645 7.253559e-05
[1293,] 0.0001968228 0.0001889645 6.560846e-05
[1294,] 0.0004352573 0.0001889645 1.450964e-04
[1295,] 0.0002195533 0.0001889645 7.318789e-05
[1296,] 0.0001968228 0.0001889645 6.560830e-05
[1297,] 0.0002805086 0.0001889645 9.350756e-05
[1298,] 0.0001889644 0.0001889645 6.298815e-05
[1299,] 0.0002145371 0.0001889645 7.151472e-05
[1300,] 0.0001889645 0.0001889645 6.298815e-05
[1301,] 0.0002689456 0.0001889645 8.965281e-05
[1302,] 0.0002153195 0.0001889645 7.177559e-05
[1303,] 0.0004551195 0.0001889645 1.517155e-04
[1304,] 0.0002133302 0.0001889645 7.111255e-05
[1305,] 0.0002206130 0.0001889645 7.354087e-05
[1306,] 0.0001889644 0.0001889645 6.298815e-05
[1307,] 0.0002153195 0.0001889645 7.177561e-05
[1308,] 0.0002845921 0.0001889645 9.486881e-05
[1309,] 0.0002153195 0.0001889645 7.177556e-05
[1310,] 0.0001889644 0.0001889645 6.298814e-05
[1311,] 0.0002600336 0.0001889645 8.668183e-05
[1312,] 0.0002145371 0.0001889645 7.151477e-05
[1313,] 0.0002746993 0.0001889645 9.157093e-05
[1314,] 0.0001889644 0.0001889645 6.298815e-05
[1315,] 0.0002746993 0.0001889645 9.157080e-05
[1316,] 0.0002746993 0.0001889645 9.157048e-05
[1317,] 0.0002142497 0.0001889645 7.141948e-05
[1318,] 0.0002675133 0.0001889645 8.917601e-05
[1319,] 0.0002688652 0.0001889645 8.962738e-05
[1320,] 0.0001889644 0.0001889645 6.298815e-05
[1321,] 0.0001889645 0.0001889645 6.298815e-05
[1322,] 0.0002180302 0.0001889645 7.268036e-05
[1323,] 0.0002156114 0.0001889645 7.187405e-05
[1324,] 0.0004355501 0.0001889645 1.451945e-04
[1325,] 0.0002152213 0.0001889645 7.174400e-05
[1326,] 0.0002326938 0.0001889645 7.756392e-05
[1327,] 0.0002680480 0.0001889645 8.935484e-05
[1328,] 0.0002901250 0.0001889645 9.671449e-05
[1329,] 0.0001889645 0.0001889645 6.298815e-05
[1330,] 0.0001889644 0.0001889645 6.298814e-05
[1331,] 0.0002156114 0.0001889645 7.187400e-05
[1332,] 0.0004415035 0.0001889645 1.471784e-04
[1333,] 0.0002688792 0.0001889645 8.963186e-05
[1334,] 0.0002529957 0.0001889645 8.433686e-05
[1335,] 0.0002422839 0.0001889645 8.076615e-05
[1336,] 0.0001889645 0.0001889645 6.298815e-05
[1337,] 0.0001889645 0.0001889645 6.298815e-05
[1338,] 0.0002192847 0.0001889645 7.309859e-05
[1339,] 0.0002226305 0.0001889645 7.421397e-05
[1340,] 0.0002862285 0.0001889645 9.541565e-05
[1341,] 0.0002226305 0.0001889645 7.421397e-05
[1342,] 0.0001889944 0.0001889645 6.299875e-05
[1343,] 0.0001889644 0.0001889645 6.298814e-05
[1344,] 0.0001889644 0.0001889645 6.298814e-05
[1345,] 0.0001889644 0.0001889645 6.298814e-05
[1346,] 0.0001889645 0.0001889645 6.298816e-05
[1347,] 0.0002156114 0.0001889645 7.187396e-05
[1348,] 0.0002682684 0.0001889645 8.942817e-05
[1349,] 0.0002415847 0.0001889645 8.053283e-05
[1350,] 0.0001889645 0.0001889645 6.298815e-05
[1351,] 0.0001889645 0.0001889645 6.298816e-05
[1352,] 0.0003897456 0.0001889645 1.299245e-04
[1353,] 0.0002160031 0.0001889645 7.200485e-05
[1354,] 0.0002488584 0.0001889645 8.295767e-05
[1355,] 0.0002160031 0.0001889645 7.200485e-05
[1356,] 0.0002456135 0.0001889645 8.187593e-05
[1357,] 0.0003094978 0.0001889645 1.031649e-04
[1358,] 0.0002146937 0.0001889645 7.156826e-05
[1359,] 0.0002139284 0.0001889645 7.131281e-05
[1360,] 0.0004134870 0.0001889645 1.378392e-04
[1361,] 0.0002593119 0.0001889645 8.644201e-05
[1362,] 0.0002220523 0.0001889645 7.401724e-05
[1363,] 0.0002768625 0.0001889645 9.229258e-05
[1364,] 0.0002803457 0.0001889645 9.345378e-05
[1365,] 0.0002429112 0.0001889645 8.097475e-05
[1366,] 0.0001958754 0.0001889645 6.529231e-05
[1367,] 0.0001924071 0.0001889645 6.413619e-05
[1368,] 0.0002719685 0.0001889645 9.066139e-05
[1369,] 0.0001980889 0.0001889645 6.603014e-05
[1370,] 0.0001889644 0.0001889645 6.298815e-05
[1371,] 0.0001889644 0.0001889645 6.298814e-05
[1372,] 0.0004484028 0.0001889645 1.494785e-04
[1373,] 0.0002131692 0.0001889645 7.105966e-05
[1374,] 0.0001889644 0.0001889645 6.298815e-05
[1375,] 0.0002144779 0.0001889645 7.149641e-05
[1376,] 0.0001953081 0.0001889645 6.510606e-05
[1377,] 0.0002139284 0.0001889645 7.131274e-05
[1378,] 0.0001889645 0.0001889645 6.298815e-05
[1379,] 0.0002636790 0.0001889645 8.789813e-05
[1380,] 0.0002143103 0.0001889645 7.144004e-05
[1381,] 0.0002339438 0.0001889645 7.798555e-05
[1382,] 0.0002155083 0.0001889645 7.183941e-05
[1383,] 0.0002268787 0.0001889645 7.563018e-05
[1384,] 0.0001889644 0.0001889645 6.298814e-05
[1385,] 0.0001889644 0.0001889645 6.298814e-05
[1386,] 0.0001889645 0.0001889645 6.298815e-05
[1387,] 0.0001889644 0.0001889645 6.298814e-05
[1388,] 0.0002365752 0.0001889645 7.885801e-05
[1389,] 0.0002742824 0.0001889645 9.143275e-05
[1390,] 0.0002211272 0.0001889645 7.371300e-05
[1391,] 0.0001922178 0.0001889645 6.407316e-05
[1392,] 0.0004366383 0.0001889645 1.455564e-04
[1393,] 0.0002177796 0.0001889645 7.259687e-05
[1394,] 0.0001889644 0.0001889645 6.298814e-05
[1395,] 0.0002569379 0.0001889645 8.565077e-05
[1396,] 0.0002142162 0.0001889645 7.140887e-05
[1397,] 0.0001889644 0.0001889645 6.298815e-05
[1398,] 0.0002185808 0.0001889645 7.286389e-05
[1399,] 0.0001889645 0.0001889645 6.298817e-05
[1400,] 0.0002796536 0.0001889645 9.322346e-05
[1401,] 0.0001984303 0.0001889645 6.614665e-05
[1402,] 0.0004061935 0.0001889645 1.354070e-04
[1403,] 0.0002796536 0.0001889645 9.322344e-05
[1404,] 0.0002096275 0.0001889645 6.987939e-05
[1405,] 0.0001889645 0.0001889645 6.298815e-05
[1406,] 0.0002071448 0.0001889645 6.905174e-05
[1407,] 0.0002177796 0.0001889645 7.259662e-05
[1408,] 0.0002152554 0.0001889645 7.175509e-05
[1409,] 0.0002040535 0.0001889645 6.802121e-05
[1410,] 0.0003747293 0.0001889645 1.249177e-04
[1411,] 0.0004366383 0.0001889645 1.455558e-04
[1412,] 0.0002126695 0.0001889645 7.089308e-05
[1413,] 0.0002169857 0.0001889645 7.233205e-05
[1414,] 0.0002149779 0.0001889645 7.166237e-05
[1415,] 0.0001889645 0.0001889645 6.298817e-05
[1416,] 0.0002171205 0.0001889645 7.237703e-05
[1417,] 0.0001889645 0.0001889645 6.298815e-05
[1418,] 0.0002719685 0.0001889645 9.066110e-05
[1419,] 0.0002323077 0.0001889645 7.743985e-05
[1420,] 0.0002122182 0.0001889645 7.074249e-05
[1421,] 0.0001889644 0.0001889645 6.298814e-05
[1422,] 0.0002236046 0.0001889645 7.453862e-05
[1423,] 0.0002240341 0.0001889645 7.468169e-05
[1424,] 0.0002152554 0.0001889645 7.175500e-05
[1425,] 0.0001903047 0.0001889645 6.343764e-05
[1426,] 0.0002144930 0.0001889645 7.150101e-05
[1427,] 0.0002034655 0.0001889645 6.782494e-05
[1428,] 0.0001889644 0.0001889645 6.298814e-05
[1429,] 0.0002728636 0.0001889645 9.095931e-05
[1430,] 0.0002153610 0.0001889645 7.179034e-05
[1431,] 0.0002504833 0.0001889645 8.349857e-05
[1432,] 0.0002329191 0.0001889645 7.764334e-05
[1433,] 0.0001889644 0.0001889645 6.298815e-05
[1434,] 0.0001889644 0.0001889645 6.298814e-05
[1435,] 0.0002032421 0.0001889645 6.775041e-05
[1436,] 0.0001889644 0.0001889645 6.298814e-05
[1437,] 0.0001889644 0.0001889645 6.298814e-05
[1438,] 0.0002125874 0.0001889645 7.086569e-05
[1439,] 0.0001941415 0.0001889645 6.471646e-05
[1440,] 0.0002086406 0.0001889645 6.954992e-05
[1441,] 0.0002137427 0.0001889645 7.125076e-05
[1442,] 0.0001889644 0.0001889645 6.298814e-05
[1443,] 0.0001889644 0.0001889645 6.298814e-05
[1444,] 0.0001889644 0.0001889645 6.298814e-05
[1445,] 0.0002080414 0.0001889645 6.935018e-05
[1446,] 0.0001914665 0.0001889645 6.382469e-05
[1447,] 0.0001900015 0.0001889645 6.333632e-05
[1448,] 0.0003006452 0.0001889645 1.002204e-04
[1449,] 0.0001889644 0.0001889645 6.298814e-05
[1450,] 0.0001969513 0.0001889645 6.565316e-05
[1451,] 0.0001889644 0.0001889645 6.298814e-05
[1452,] 0.0002073719 0.0001889645 6.912698e-05
[1453,] 0.0002047248 0.0001889645 6.824451e-05
[1454,] 0.0001995533 0.0001889645 6.652042e-05
[1455,] 0.0002149779 0.0001889645 7.166261e-05
[1456,] 0.0002080238 0.0001889645 6.934451e-05
[1457,] 0.0002164466 0.0001889645 7.215193e-05
[1458,] 0.0001889644 0.0001889645 6.298814e-05
[1459,] 0.0002144974 0.0001889645 7.150240e-05
[1460,] 0.0002058566 0.0001889645 6.862175e-05
[1461,] 0.0002114522 0.0001889645 7.048708e-05
[1462,] 0.0001975999 0.0001889645 6.586927e-05
[1463,] 0.0001938264 0.0001889645 6.461126e-05
[1464,] 0.0002128855 0.0001889645 7.096504e-05
[1465,] 0.0002120940 0.0001889645 7.070122e-05
[1466,] 0.0002129186 0.0001889645 7.097594e-05
[1467,] 0.0002144974 0.0001889645 7.150222e-05
[1468,] 0.0002130825 0.0001889645 7.103053e-05
[1469,] 0.0002130825 0.0001889645 7.103054e-05
[1470,] 0.0002258940 0.0001889645 7.530147e-05
[1471,] 0.0002206508 0.0001889645 7.355363e-05
[1472,] 0.0002154229 0.0001889645 7.181059e-05
[1473,] 0.0002204705 0.0001889645 7.349349e-05
[1474,] 0.0001889644 0.0001889645 6.298815e-05
[1475,] 0.0002059584 0.0001889645 6.865565e-05
[1476,] 0.0002204705 0.0001889645 7.349315e-05
[1477,] 0.0002156367 0.0001889645 7.188199e-05
[1478,] 0.0002190391 0.0001889645 7.301624e-05
[1479,] 0.0001889644 0.0001889645 6.298814e-05
[1480,] 0.0002180441 0.0001889645 7.268464e-05
[1481,] 0.0002180441 0.0001889645 7.268446e-05
[1482,] 0.0002204705 0.0001889645 7.349350e-05
[1483,] 0.0001960373 0.0001889645 6.534820e-05
[1484,] 0.0002204705 0.0001889645 7.349327e-05
[1485,] 0.0003689991 0.0001889645 1.230065e-04
[1486,] 0.0001889645 0.0001889645 6.298817e-05
[1487,] 0.0001948108 0.0001889645 6.493708e-05
[1488,] 0.0002311308 0.0001889645 7.704718e-05
[1489,] 0.0002473882 0.0001889645 8.246667e-05
[1490,] 0.0002155732 0.0001889645 7.186087e-05
[1491,] 0.0002371899 0.0001889645 7.906664e-05
[1492,] 0.0002444466 0.0001889645 8.148581e-05
[1493,] 0.0002412706 0.0001889645 8.042705e-05
[1494,] 0.0002444466 0.0001889645 8.148579e-05
[1495,] 0.0002132725 0.0001889645 7.109385e-05
[1496,] 0.0002324233 0.0001889645 7.747818e-05
[1497,] 0.0002444466 0.0001889645 8.148568e-05
[1498,] 0.0001889644 0.0001889645 6.298815e-05
[1499,] 0.0001889645 0.0001889645 6.298815e-05
[1500,] 0.0002452366 0.0001889645 8.174904e-05
[1501,] 0.0002473882 0.0001889645 8.246628e-05
[1502,] 0.0002048681 0.0001889645 6.829186e-05
[1503,] 0.0003844982 0.0001889645 1.281723e-04
[1504,] 0.0002030888 0.0001889645 6.769583e-05
[1505,] 0.0002048681 0.0001889645 6.829156e-05
[1506,] 0.0003589044 0.0001889645 1.196407e-04
[1507,] 0.0001889644 0.0001889645 6.298815e-05
[1508,] 0.0002325459 0.0001889645 7.751875e-05
[1509,] 0.0002506851 0.0001889645 8.356538e-05
[1510,] 0.0002897245 0.0001889645 9.657978e-05
[1511,] 0.0002781248 0.0001889645 9.271250e-05
[1512,] 0.0001889645 0.0001889645 6.298815e-05
[1513,] 0.0003789081 0.0001889645 1.263088e-04
[1514,] 0.0002820362 0.0001889645 9.401600e-05
[1515,] 0.0003844717 0.0001889645 1.281639e-04
[1516,] 0.0001889645 0.0001889645 6.298815e-05
[1517,] 0.0001889644 0.0001889645 6.298815e-05
[1518,] 0.0001889644 0.0001889645 6.298815e-05
[1519,] 0.0001889645 0.0001889645 6.298815e-05
[1520,] 0.0004012463 0.0001889645 1.337556e-04
[1521,] 0.0001889645 0.0001889645 6.298815e-05
[1522,] 0.0004127758 0.0001889645 1.375990e-04
[1523,] 0.0002283549 0.0001889645 7.612152e-05
[1524,] 0.0002339017 0.0001889645 7.797127e-05
[1525,] 0.0002599946 0.0001889645 8.666985e-05
[1526,] 0.0002291976 0.0001889645 7.640243e-05
[1527,] 0.0003789081 0.0001889645 1.263088e-04
[1528,] 0.0002296213 0.0001889645 7.654367e-05
[1529,] 0.0004066492 0.0001889645 1.355557e-04
[1530,] 0.0003639029 0.0001889645 1.213066e-04
[1531,] 0.0003954987 0.0001889645 1.318395e-04
[1532,] 0.0004008853 0.0001889645 1.336352e-04
[1533,] 0.0004069243 0.0001889645 1.356483e-04
[1534,] 0.0002537307 0.0001889645 8.457972e-05
[1535,] 0.0001889644 0.0001889645 6.298815e-05
[1536,] 0.0004124540 0.0001889645 1.374915e-04
[1537,] 0.0002112212 0.0001889645 7.040952e-05
[1538,] 0.0003901469 0.0001889645 1.300546e-04
[1539,] 0.0001889644 0.0001889645 6.298814e-05
[1540,] 0.0001889645 0.0001889645 6.298815e-05
[1541,] 0.0002367516 0.0001889645 7.891963e-05
[1542,] 0.0001889644 0.0001889645 6.298815e-05
[1543,] 0.0002302179 0.0001889645 7.674250e-05
[1544,] 0.0002284895 0.0001889645 7.616629e-05
[1545,] 0.0002398164 0.0001889645 7.994126e-05
[1546,] 0.0002426265 0.0001889645 8.087808e-05
[1547,] 0.0002398164 0.0001889645 7.994126e-05
[1548,] 0.0002466275 0.0001889645 8.221172e-05
[1549,] 0.0002237526 0.0001889645 7.458624e-05
[1550,] 0.0003162516 0.0001889645 1.054214e-04
[1551,] 0.0002184847 0.0001889645 7.283030e-05
[1552,] 0.0003842886 0.0001889645 1.281019e-04
[1553,] 0.0001977592 0.0001889645 6.592158e-05
[1554,] 0.0002184847 0.0001889645 7.283024e-05
[1555,] 0.0003842784 0.0001889645 1.280978e-04
[1556,] 0.0002241091 0.0001889645 7.470631e-05
[1557,] 0.0003177471 0.0001889645 1.059192e-04
[1558,] 0.0002249513 0.0001889645 7.498706e-05
[1559,] 0.0003647346 0.0001889645 1.215824e-04
[1560,] 0.0003647346 0.0001889645 1.215824e-04
[1561,] 0.0003401172 0.0001889645 1.133770e-04
[1562,] 0.0003701694 0.0001889645 1.233940e-04
[1563,] 0.0003086824 0.0001889645 1.028977e-04
[1564,] 0.0003310070 0.0001889645 1.103401e-04
[1565,] 0.0001889644 0.0001889645 6.298814e-05
[1566,] 0.0002179213 0.0001889645 7.264240e-05
[1567,] 0.0003701694 0.0001889645 1.233951e-04
[1568,] 0.0002152369 0.0001889645 7.174753e-05
[1569,] 0.0001889644 0.0001889645 6.298814e-05
[1570,] 0.0001889645 0.0001889645 6.298815e-05
[1571,] 0.0003751556 0.0001889645 1.250573e-04
[1572,] 0.0001889644 0.0001889645 6.298814e-05
[1573,] 0.0002152369 0.0001889645 7.174753e-05
[1574,] 0.0001889644 0.0001889645 6.298814e-05
[1575,] 0.0002179213 0.0001889645 7.264237e-05
[1576,] 0.0001889644 0.0001889645 6.298814e-05
[1577,] 0.0003808037 0.0001889645 1.269402e-04
[1578,] 0.0003694815 0.0001889645 1.231658e-04
[1579,] 0.0003865679 0.0001889645 1.288616e-04
[1580,] 0.0003808037 0.0001889645 1.269393e-04
[1581,] 0.0001889644 0.0001889645 6.298815e-05
[1582,] 0.0002264192 0.0001889645 7.547618e-05
[1583,] 0.0003701694 0.0001889645 1.233942e-04
[1584,] 0.0002128652 0.0001889645 7.095693e-05
[1585,] 0.0002309151 0.0001889645 7.697491e-05
[1586,] 0.0003701694 0.0001889645 1.233951e-04
[1587,] 0.0003751556 0.0001889645 1.250564e-04
[1588,] 0.0003808037 0.0001889645 1.269400e-04
[1589,] 0.0003808037 0.0001889645 1.269400e-04
[1590,] 0.0002054995 0.0001889645 6.850157e-05
[1591,] 0.0001889644 0.0001889645 6.298814e-05
[1592,] 0.0003808037 0.0001889645 1.269401e-04
[1593,] 0.0001889644 0.0001889645 6.298815e-05
[1594,] 0.0002167782 0.0001889645 7.226201e-05
[1595,] 0.0002301879 0.0001889645 7.673242e-05
[1596,] 0.0002252818 0.0001889645 7.509694e-05
[1597,] 0.0002112785 0.0001889645 7.042869e-05
[1598,] 0.0001967262 0.0001889645 6.557701e-05
[1599,] 0.0001889644 0.0001889645 6.298815e-05
[1600,] 0.0003496767 0.0001889645 1.165630e-04
[1601,] 0.0002105263 0.0001889645 7.017788e-05
[1602,] 0.0003596807 0.0001889645 1.198985e-04
[1603,] 0.0003596807 0.0001889645 1.198985e-04
[1604,] 0.0003693595 0.0001889645 1.231243e-04
[1605,] 0.0003666443 0.0001889645 1.222198e-04
[1606,] 0.0003210275 0.0001889645 1.070132e-04
[1607,] 0.0003337552 0.0001889645 1.112560e-04
[1608,] 0.0003666443 0.0001889645 1.222198e-04
[1609,] 0.0003251781 0.0001889645 1.083968e-04
[1610,] 0.0001889644 0.0001889645 6.298815e-05
[1611,] 0.0002105313 0.0001889645 7.017955e-05
[1612,] 0.0002213311 0.0001889645 7.377993e-05
[1613,] 0.0002030541 0.0001889645 6.768643e-05
[1614,] 0.0003643114 0.0001889645 1.214421e-04
[1615,] 0.0003978494 0.0001889645 1.326222e-04
[1616,] 0.0003798003 0.0001889645 1.266046e-04
[1617,] 0.0004095788 0.0001889645 1.365315e-04
[1618,] 0.0003701694 0.0001889645 1.233947e-04
[1619,] 0.0002054995 0.0001889645 6.850158e-05
[1620,] 0.0003978494 0.0001889645 1.326215e-04
[1621,] 0.0001889645 0.0001889645 6.298815e-05
[1622,] 0.0004159389 0.0001889645 1.386525e-04
[1623,] 0.0002280089 0.0001889645 7.600613e-05
[1624,] 0.0004030329 0.0001889645 1.343502e-04
[1625,] 0.0003975396 0.0001889645 1.325190e-04
[1626,] 0.0002269316 0.0001889645 7.564698e-05
[1627,] 0.0001889644 0.0001889645 6.298815e-05
[1628,] 0.0001889645 0.0001889645 6.298816e-05
[1629,] 0.0003544405 0.0001889645 1.181518e-04
[1630,] 0.0002010689 0.0001889645 6.702473e-05
[1631,] 0.0003862699 0.0001889645 1.287626e-04
[1632,] 0.0003862699 0.0001889645 1.287626e-04
[1633,] 0.0004030329 0.0001889645 1.343506e-04
[1634,] 0.0003805117 0.0001889645 1.268421e-04
[1635,] 0.0001889644 0.0001889645 6.298814e-05
[1636,] 0.0003544405 0.0001889645 1.181518e-04
[1637,] 0.0003915536 0.0001889645 1.305231e-04
[1638,] 0.0003975396 0.0001889645 1.325194e-04
[1639,] 0.0003975396 0.0001889645 1.325194e-04
[1640,] 0.0003975396 0.0001889645 1.325194e-04
[1641,] 0.0002079266 0.0001889645 6.931074e-05
[1642,] 0.0002056817 0.0001889645 6.856236e-05
[1643,] 0.0003915536 0.0001889645 1.305238e-04
[1644,] 0.0003748694 0.0001889645 1.249618e-04
[1645,] 0.0003748694 0.0001889645 1.249618e-04
[1646,] 0.0003915536 0.0001889645 1.305238e-04
[1647,] 0.0001889644 0.0001889645 6.298815e-05
[1648,] 0.0002224119 0.0001889645 7.414025e-05
[1649,] 0.0002010689 0.0001889645 6.702468e-05
[1650,] 0.0003915536 0.0001889645 1.305237e-04
[1651,] 0.0003862699 0.0001889645 1.287616e-04
[1652,] 0.0003915536 0.0001889645 1.305237e-04
[1653,] 0.0003862699 0.0001889645 1.287624e-04
[1654,] 0.0001889645 0.0001889645 6.298815e-05
[1655,] 0.0003644591 0.0001889645 1.214913e-04
[1656,] 0.0002233087 0.0001889645 7.443817e-05
[1657,] 0.0001889644 0.0001889645 6.298815e-05
[1658,] 0.0002282671 0.0001889645 7.609214e-05
[1659,] 0.0001889644 0.0001889645 6.298815e-05
[1660,] 0.0004059463 0.0001889645 1.353206e-04
[1661,] 0.0004123303 0.0001889645 1.374487e-04
[1662,] 0.0002239611 0.0001889645 7.465663e-05
[1663,] 0.0002394529 0.0001889645 7.981950e-05
[1664,] 0.0002422959 0.0001889645 8.076766e-05
[1665,] 0.0004126574 0.0001889645 1.375577e-04
[1666,] 0.0003511474 0.0001889645 1.170539e-04
[1667,] 0.0002075951 0.0001889645 6.920009e-05
[1668,] 0.0003277588 0.0001889645 1.092571e-04
[1669,] 0.0003682216 0.0001889645 1.227449e-04
[1670,] 0.0002458881 0.0001889645 8.196641e-05
[1671,] 0.0002132033 0.0001889645 7.106959e-05
[1672,] 0.0003738195 0.0001889645 1.246117e-04
[1673,] 0.0003789571 0.0001889645 1.263244e-04
[1674,] 0.0003738195 0.0001889645 1.246110e-04
[1675,] 0.0002101283 0.0001889645 7.004457e-05
[1676,] 0.0002135687 0.0001889645 7.119148e-05
[1677,] 0.0002911835 0.0001889645 9.706428e-05
[1678,] 0.0002951688 0.0001889645 9.839336e-05
[1679,] 0.0002101283 0.0001889645 7.004456e-05
[1680,] 0.0002951688 0.0001889645 9.839336e-05
[1681,] 0.0002163390 0.0001889645 7.211489e-05
[1682,] 0.0004079664 0.0001889645 1.359947e-04
[1683,] 0.0005353727 0.0001889645 1.784660e-04
[1684,] 0.0003789571 0.0001889645 1.263244e-04
[1685,] 0.0001907443 0.0001889645 6.358120e-05
[1686,] 0.0002075951 0.0001889645 6.920010e-05
[1687,] 0.0003738195 0.0001889645 1.246118e-04
[1688,] 0.0003738195 0.0001889645 1.246118e-04
[1689,] 0.0002075951 0.0001889645 6.920011e-05
[1690,] 0.0002028281 0.0001889645 6.760948e-05
[1691,] 0.0003682216 0.0001889645 1.227449e-04
[1692,] 0.0003277588 0.0001889645 1.092565e-04
[1693,] 0.0003738195 0.0001889645 1.246118e-04
[1694,] 0.0003319755 0.0001889645 1.106628e-04
[1695,] 0.0001889645 0.0001889645 6.298815e-05
[1696,] 0.0002101283 0.0001889645 7.004453e-05
[1697,] 0.0002124507 0.0001889645 7.081869e-05
[1698,] 0.0003682216 0.0001889645 1.227457e-04
[1699,] 0.0003682216 0.0001889645 1.227457e-04
[1700,] 0.0003231609 0.0001889645 1.077244e-04
[1701,] 0.0003277588 0.0001889645 1.092572e-04
[1702,] 0.0003319755 0.0001889645 1.106629e-04
[1703,] 0.0003627374 0.0001889645 1.209175e-04
[1704,] 0.0003231609 0.0001889645 1.077245e-04
[1705,] 0.0002101283 0.0001889645 7.004454e-05
[1706,] 0.0001889645 0.0001889645 6.298816e-05
[1707,] 0.0002735206 0.0001889645 9.117354e-05
[1708,] 0.0004052254 0.0001889645 1.350801e-04
[1709,] 0.0004126574 0.0001889645 1.375576e-04
[1710,] 0.0004000079 0.0001889645 1.333409e-04
[1711,] 0.0004062667 0.0001889645 1.354281e-04
[1712,] 0.0002257625 0.0001889645 7.525658e-05
[1713,] 0.0004062667 0.0001889645 1.354281e-04
[1714,] 0.0002306454 0.0001889645 7.688392e-05
[1715,] 0.0001889645 0.0001889645 6.298816e-05
[1716,] 0.0001889645 0.0001889645 6.298816e-05
[1717,] 0.0002286526 0.0001889645 7.621956e-05
[1718,] 0.0002030541 0.0001889645 6.768646e-05
[1719,] 0.0002275281 0.0001889645 7.584581e-05
[1720,] 0.0002031883 0.0001889645 6.773189e-05
[1721,] 0.0004251748 0.0001889645 1.417312e-04
[1722,] 0.0001891001 0.0001889645 6.303315e-05
[1723,] 0.0004185246 0.0001889645 1.395134e-04
[1724,] 0.0002263890 0.0001889645 7.546610e-05
[1725,] 0.0002091104 0.0001889645 6.970315e-05
[1726,] 0.0004251748 0.0001889645 1.417311e-04
[1727,] 0.0004185246 0.0001889645 1.395133e-04
[1728,] 0.0002030541 0.0001889645 6.768637e-05
[1729,] 0.0002263890 0.0001889645 7.546611e-05
[1730,] 0.0004000079 0.0001889645 1.333414e-04
[1731,] 0.0002030541 0.0001889645 6.768637e-05
[1732,] 0.0002030541 0.0001889645 6.768637e-05
[1733,] 0.0002054995 0.0001889645 6.850155e-05
[1734,] 0.0001905894 0.0001889645 6.353120e-05
[1735,] 0.0004433244 0.0001889645 1.477814e-04
[1736,] 0.0002119026 0.0001889645 7.063595e-05
[1737,] 0.0004433244 0.0001889645 1.477813e-04
[1738,] 0.0004433244 0.0001889645 1.477813e-04
[1739,] 0.0001889644 0.0001889645 6.298815e-05
[1740,] 0.0002054995 0.0001889645 6.850155e-05
[1741,] 0.0002091104 0.0001889645 6.970274e-05
[1742,] 0.0002001236 0.0001889645 6.670755e-05
[1743,] 0.0002032436 0.0001889645 6.775024e-05
[1744,] 0.0001921713 0.0001889645 6.405856e-05
[1745,] 0.0003722053 0.0001889645 1.240726e-04
[1746,] 0.0003722053 0.0001889645 1.240735e-04
[1747,] 0.0003830957 0.0001889645 1.277036e-04
[1748,] 0.0001889645 0.0001889645 6.298815e-05
[1749,] 0.0002284197 0.0001889645 7.614310e-05
[1750,] 0.0004068376 0.0001889645 1.356183e-04
[1751,] 0.0002053052 0.0001889645 6.843761e-05
[1752,] 0.0004068376 0.0001889645 1.356183e-04
[1753,] 0.0002113719 0.0001889645 7.045691e-05
[1754,] 0.0002054995 0.0001889645 6.850141e-05
[1755,] 0.0003944853 0.0001889645 1.315002e-04
[1756,] 0.0002030541 0.0001889645 6.768630e-05
[1757,] 0.0004251748 0.0001889645 1.417308e-04
[1758,] 0.0001910112 0.0001889645 6.367007e-05
[1759,] 0.0004185246 0.0001889645 1.395140e-04
[1760,] 0.0002030541 0.0001889645 6.768624e-05
[1761,] 0.0004185246 0.0001889645 1.395140e-04
[1762,] 0.0004185246 0.0001889645 1.395139e-04
[1763,] 0.0004251748 0.0001889645 1.417307e-04
[1764,] 0.0004251748 0.0001889645 1.417308e-04
[1765,] 0.0004431611 0.0001889645 1.477265e-04
[1766,] 0.0004431611 0.0001889645 1.477265e-04
[1767,] 0.0004642897 0.0001889645 1.547698e-04
[1768,] 0.0004642897 0.0001889645 1.547698e-04
[1769,] 0.0004711479 0.0001889645 1.570560e-04
[1770,] 0.0004185246 0.0001889645 1.395132e-04
[1771,] 0.0002030541 0.0001889645 6.768616e-05
[1772,] 0.0004185246 0.0001889645 1.395136e-04
[1773,] 0.0004185246 0.0001889645 1.395136e-04
[1774,] 0.0004251748 0.0001889645 1.417304e-04
[1775,] 0.0002054995 0.0001889645 6.850140e-05
[1776,] 0.0004185246 0.0001889645 1.395136e-04
[1777,] 0.0004185246 0.0001889645 1.395135e-04
[1778,] 0.0004185246 0.0001889645 1.395135e-04
[1779,] 0.0004185246 0.0001889645 1.395135e-04
[1780,] 0.0003884689 0.0001889645 1.294944e-04
[1781,] 0.0004185246 0.0001889645 1.395135e-04
[1782,] 0.0004185246 0.0001889645 1.395135e-04
[1783,] 0.0002030541 0.0001889645 6.768615e-05
[1784,] 0.0004185246 0.0001889645 1.395135e-04
[1785,] 0.0001889645 0.0001889645 6.298815e-05
[1786,] 0.0004185246 0.0001889645 1.395135e-04
[1787,] 0.0004185246 0.0001889645 1.395135e-04
[1788,] 0.0004185246 0.0001889645 1.395135e-04
[1789,] 0.0004185246 0.0001889645 1.395135e-04
[1790,] 0.0004185246 0.0001889645 1.395135e-04
[1791,] 0.0004126574 0.0001889645 1.375578e-04
[1792,] 0.0004126574 0.0001889645 1.375581e-04
[1793,] 0.0004126574 0.0001889645 1.375578e-04
[1794,] 0.0001927595 0.0001889645 6.425259e-05
[1795,] 0.0004010277 0.0001889645 1.336802e-04
[1796,] 0.0003894516 0.0001889645 1.298219e-04
[1797,] 0.0002026792 0.0001889645 6.756120e-05
[1798,] 0.0004073066 0.0001889645 1.357732e-04
[1799,] 0.0002026792 0.0001889645 6.756120e-05
[1800,] 0.0004130707 0.0001889645 1.376956e-04
[1801,] 0.0003954873 0.0001889645 1.318334e-04
[1802,] 0.0004073066 0.0001889645 1.357739e-04
[1803,] 0.0003894516 0.0001889645 1.298213e-04
[1804,] 0.0003954873 0.0001889645 1.318333e-04
[1805,] 0.0004010277 0.0001889645 1.336810e-04
[1806,] 0.0004190843 0.0001889645 1.397003e-04
[1807,] 0.0004073066 0.0001889645 1.357741e-04
[1808,] 0.0002330557 0.0001889645 7.768398e-05
[1809,] 0.0004010277 0.0001889645 1.336811e-04
[1810,] 0.0003783223 0.0001889645 1.261120e-04
[1811,] 0.0004359245 0.0001889645 1.453139e-04
[1812,] 0.0004359245 0.0001889645 1.453139e-04
[1813,] 0.0004289450 0.0001889645 1.429873e-04
[1814,] 0.0001889644 0.0001889645 6.298814e-05
[1815,] 0.0004289450 0.0001889645 1.429873e-04
[1816,] 0.0003783223 0.0001889645 1.261122e-04
[1817,] 0.0001889644 0.0001889645 6.298815e-05
[1818,] 0.0004279598 0.0001889645 1.426588e-04
[1819,] 0.0004279598 0.0001889645 1.426588e-04
[1820,] 0.0004349194 0.0001889645 1.449788e-04
[1821,] 0.0002988400 0.0001889645 9.961204e-05
[1822,] 0.0001889644 0.0001889645 6.298815e-05
[1823,] 0.0002135733 0.0001889645 7.119051e-05
[1824,] 0.0002344296 0.0001889645 7.814674e-05
[1825,] 0.0003885689 0.0001889645 1.295280e-04
[1826,] 0.0004511809 0.0001889645 1.503997e-04
[1827,] 0.0003885689 0.0001889645 1.295280e-04
[1828,] 0.0002147170 0.0001889645 7.157524e-05
[1829,] 0.0002333293 0.0001889645 7.777993e-05
[1830,] 0.0004000079 0.0001889645 1.333403e-04
[1831,] 0.0001941799 0.0001889645 6.472804e-05
[1832,] 0.0004308495 0.0001889645 1.436226e-04
[1833,] 0.0001964527 0.0001889645 6.548559e-05
[1834,] 0.0004000079 0.0001889645 1.333413e-04
[1835,] 0.0004000079 0.0001889645 1.333412e-04
[1836,] 0.0003944853 0.0001889645 1.314991e-04
[1837,] 0.0002196264 0.0001889645 7.321178e-05
[1838,] 0.0001987877 0.0001889645 6.626219e-05
[1839,] 0.0001961570 0.0001889645 6.538799e-05
[1840,] 0.0002007824 0.0001889645 6.692646e-05
[1841,] 0.0004000079 0.0001889645 1.333411e-04
[1842,] 0.0001985359 0.0001889645 6.618013e-05
[1843,] 0.0004126574 0.0001889645 1.375581e-04
[1844,] 0.0004000079 0.0001889645 1.333411e-04
[1845,] 0.0004000079 0.0001889645 1.333411e-04
[1846,] 0.0003944853 0.0001889645 1.315001e-04
[1847,] 0.0004000079 0.0001889645 1.333411e-04
[1848,] 0.0002179244 0.0001889645 7.264434e-05
[1849,] 0.0004126574 0.0001889645 1.375580e-04
[1850,] 0.0003773751 0.0001889645 1.257963e-04
[1851,] 0.0003384206 0.0001889645 1.128105e-04
[1852,] 0.0001932590 0.0001889645 6.442092e-05
[1853,] 0.0004000079 0.0001889645 1.333410e-04
[1854,] 0.0004062667 0.0001889645 1.354272e-04
[1855,] 0.0001889645 0.0001889645 6.298816e-05
[1856,] 0.0004000079 0.0001889645 1.333411e-04
[1857,] 0.0004000079 0.0001889645 1.333411e-04
[1858,] 0.0002219587 0.0001889645 7.398925e-05
[1859,] 0.0002230042 0.0001889645 7.433780e-05
[1860,] 0.0003956524 0.0001889645 1.318893e-04
[1861,] 0.0002011715 0.0001889645 6.705961e-05
[1862,] 0.0002050248 0.0001889645 6.834418e-05
[1863,] 0.0002007870 0.0001889645 6.693050e-05
[1864,] 0.0002252761 0.0001889645 7.509153e-05
[1865,] 0.0003896110 0.0001889645 1.298740e-04
[1866,] 0.0002070834 0.0001889645 6.902735e-05
[1867,] 0.0002007870 0.0001889645 6.693032e-05
[1868,] 0.0002011715 0.0001889645 6.705957e-05
[1869,] 0.0002453966 0.0001889645 8.180251e-05
[1870,] 0.0002223060 0.0001889645 7.410499e-05
[1871,] 0.0004062667 0.0001889645 1.354271e-04
[1872,] 0.0002008915 0.0001889645 6.696625e-05
[1873,] 0.0002134086 0.0001889645 7.113776e-05
[1874,] 0.0002157794 0.0001889645 7.192593e-05
[1875,] 0.0002015076 0.0001889645 6.717061e-05
[1876,] 0.0002157794 0.0001889645 7.192600e-05
[1877,] 0.0002427671 0.0001889645 8.092594e-05
[1878,] 0.0004251748 0.0001889645 1.417307e-04
[1879,] 0.0002203365 0.0001889645 7.344507e-05
[1880,] 0.0002203365 0.0001889645 7.344511e-05
[1881,] 0.0002203365 0.0001889645 7.344508e-05
[1882,] 0.0002006582 0.0001889645 6.688577e-05
[1883,] 0.0002368012 0.0001889645 7.893704e-05
[1884,] 0.0002203365 0.0001889645 7.344508e-05
[1885,] 0.0004251748 0.0001889645 1.417308e-04
[1886,] 0.0001967434 0.0001889645 6.558094e-05
[1887,] 0.0002204807 0.0001889645 7.349315e-05
[1888,] 0.0001889644 0.0001889645 6.298814e-05
[1889,] 0.0004185246 0.0001889645 1.395139e-04
[1890,] 0.0004185246 0.0001889645 1.395139e-04
[1891,] 0.0004185246 0.0001889645 1.395137e-04
[1892,] 0.0002181589 0.0001889645 7.271925e-05
[1893,] 0.0004185246 0.0001889645 1.395139e-04
[1894,] 0.0004251748 0.0001889645 1.417306e-04
[1895,] 0.0004185246 0.0001889645 1.395139e-04
[1896,] 0.0004126574 0.0001889645 1.375567e-04
[1897,] 0.0004185246 0.0001889645 1.395139e-04
[1898,] 0.0002181589 0.0001889645 7.271933e-05
[1899,] 0.0001901691 0.0001889645 6.339116e-05
[1900,] 0.0004126574 0.0001889645 1.375581e-04
[1901,] 0.0004251748 0.0001889645 1.417308e-04
[1902,] 0.0002186921 0.0001889645 7.290028e-05
[1903,] 0.0004185246 0.0001889645 1.395140e-04
[1904,] 0.0004188009 0.0001889645 1.396065e-04
[1905,] 0.0004433400 0.0001889645 1.477862e-04
[1906,] 0.0003873110 0.0001889645 1.291087e-04
[1907,] 0.0002157688 0.0001889645 7.192251e-05
[1908,] 0.0002056796 0.0001889645 6.855964e-05
[1909,] 0.0001889645 0.0001889645 6.298816e-05
[1910,] 0.0001889644 0.0001889645 6.298815e-05
[1911,] 0.0002090821 0.0001889645 6.969370e-05
[1912,] 0.0004061991 0.0001889645 1.354052e-04
[1913,] 0.0002112024 0.0001889645 7.040047e-05
[1914,] 0.0004061991 0.0001889645 1.354052e-04
[1915,] 0.0002157688 0.0001889645 7.192257e-05
[1916,] 0.0004126742 0.0001889645 1.375638e-04
[1917,] 0.0002016375 0.0001889645 6.721497e-05
[1918,] 0.0001889645 0.0001889645 6.298816e-05
[1919,] 0.0002112024 0.0001889645 7.040049e-05
[1920,] 0.0002135749 0.0001889645 7.119130e-05
[1921,] 0.0004126742 0.0001889645 1.375638e-04
[1922,] 0.0004126742 0.0001889645 1.375641e-04
[1923,] 0.0004126742 0.0001889645 1.375641e-04
[1924,] 0.0001897265 0.0001889645 6.324370e-05
[1925,] 0.0004186798 0.0001889645 1.395662e-04
[1926,] 0.0001889645 0.0001889645 6.298816e-05
[1927,] 0.0001972544 0.0001889645 6.575385e-05
[1928,] 0.0001889645 0.0001889645 6.298815e-05
[1929,] 0.0004004290 0.0001889645 1.334820e-04
[1930,] 0.0002089802 0.0001889645 6.965975e-05
[1931,] 0.0001991290 0.0001889645 6.637877e-05
[1932,] 0.0001889644 0.0001889645 6.298814e-05
[1933,] 0.0002069319 0.0001889645 6.897703e-05
[1934,] 0.0001889644 0.0001889645 6.298815e-05
[1935,] 0.0001980293 0.0001889645 6.601217e-05
[1936,] 0.0001889644 0.0001889645 6.298815e-05
[1937,] 0.0001889644 0.0001889645 6.298815e-05
[1938,] 0.0001889644 0.0001889645 6.298815e-05
[1939,] 0.0001889644 0.0001889645 6.298815e-05
[1940,] 0.0001889644 0.0001889645 6.298815e-05
[1941,] 0.0001889644 0.0001889645 6.298815e-05
[1942,] 0.0001969595 0.0001889645 6.565551e-05
[1943,] 0.0001889644 0.0001889645 6.298815e-05
[1944,] 0.0003457704 0.0001889645 1.152615e-04
[1945,] 0.0003625520 0.0001889645 1.208556e-04
[1946,] 0.0003412013 0.0001889645 1.137383e-04
[1947,] 0.0001889644 0.0001889645 6.298815e-05
[1948,] 0.0003571070 0.0001889645 1.190405e-04
[1949,] 0.0003625520 0.0001889645 1.208557e-04
[1950,] 0.0003571070 0.0001889645 1.190398e-04
[1951,] 0.0003448495 0.0001889645 1.149537e-04
[1952,] 0.0003522530 0.0001889645 1.174225e-04
[1953,] 0.0001948971 0.0001889645 6.496765e-05
[1954,] 0.0001987033 0.0001889645 6.623425e-05
[1955,] 0.0003412013 0.0001889645 1.137384e-04
[1956,] 0.0003412013 0.0001889645 1.137384e-04
[1957,] 0.0003412013 0.0001889645 1.137385e-04
[1958,] 0.0003362705 0.0001889645 1.120947e-04
[1959,] 0.0003318727 0.0001889645 1.106279e-04
[1960,] 0.0003457704 0.0001889645 1.152615e-04
[1961,] 0.0003412013 0.0001889645 1.137376e-04
[1962,] 0.0001969268 0.0001889645 6.564451e-05
[1963,] 0.0003412013 0.0001889645 1.137376e-04
[1964,] 0.0003362705 0.0001889645 1.120948e-04
[1965,] 0.0003457704 0.0001889645 1.152615e-04
[1966,] 0.0003318727 0.0001889645 1.106288e-04
[1967,] 0.0003412013 0.0001889645 1.137384e-04
[1968,] 0.0003457704 0.0001889645 1.152616e-04
[1969,] 0.0001889644 0.0001889645 6.298815e-05
[1970,] 0.0003412013 0.0001889645 1.137384e-04
[1971,] 0.0003419144 0.0001889645 1.139762e-04
[1972,] 0.0003362705 0.0001889645 1.120940e-04
[1973,] 0.0001889644 0.0001889645 6.298815e-05
[1974,] 0.0003986181 0.0001889645 1.328773e-04
[1975,] 0.0003457704 0.0001889645 1.152614e-04
[1976,] 0.0001968824 0.0001889645 6.562732e-05
[1977,] 0.0003508937 0.0001889645 1.169684e-04
[1978,] 0.0001971733 0.0001889645 6.572670e-05
[1979,] 0.0003556415 0.0001889645 1.185521e-04
[1980,] 0.0003649130 0.0001889645 1.216426e-04
[1981,] 0.0001889644 0.0001889645 6.298815e-05
[1982,] 0.0003556415 0.0001889645 1.185520e-04
[1983,] 0.0001951675 0.0001889645 6.505809e-05
[1984,] 0.0003556415 0.0001889645 1.185520e-04
[1985,] 0.0003508937 0.0001889645 1.169693e-04
[1986,] 0.0003508937 0.0001889645 1.169694e-04
[1987,] 0.0003457704 0.0001889645 1.152606e-04
[1988,] 0.0002011235 0.0001889645 6.704357e-05
[1989,] 0.0001889644 0.0001889645 6.298815e-05
[1990,] 0.0001889644 0.0001889645 6.298815e-05
[1991,] 0.0003599921 0.0001889645 1.200016e-04
[1992,] 0.0003699182 0.0001889645 1.233114e-04
[1993,] 0.0003649095 0.0001889645 1.216418e-04
[1994,] 0.0001939862 0.0001889645 6.466427e-05
[1995,] 0.0002201758 0.0001889645 7.339185e-05
[1996,] 0.0003558448 0.0001889645 1.186200e-04
[1997,] 0.0001889644 0.0001889645 6.298815e-05
[1998,] 0.0003558448 0.0001889645 1.186201e-04
[1999,] 0.0002307950 0.0001889645 7.693155e-05
[2000,] 0.0002008218 0.0001889645 6.694079e-05
[2001,] 0.0003699182 0.0001889645 1.233115e-04
[2002,] 0.0003699182 0.0001889645 1.233115e-04
[2003,] 0.0001889644 0.0001889645 6.298815e-05
[2004,] 0.0003649095 0.0001889645 1.216418e-04
[2005,] 0.0003649095 0.0001889645 1.216419e-04
[2006,] 0.0003649095 0.0001889645 1.216417e-04
[2007,] 0.0001935243 0.0001889645 6.451021e-05
[2008,] 0.0002201758 0.0001889645 7.339206e-05
[2009,] 0.0002177290 0.0001889645 7.257645e-05
[2010,] 0.0003649095 0.0001889645 1.216417e-04
[2011,] 0.0001889644 0.0001889645 6.298815e-05
[2012,] 0.0003649095 0.0001889645 1.216417e-04
[2013,] 0.0003649095 0.0001889645 1.216417e-04
[2014,] 0.0003649095 0.0001889645 1.216417e-04
[2015,] 0.0002007245 0.0001889645 6.691036e-05
[2016,] 0.0001889644 0.0001889645 6.298815e-05
[2017,] 0.0003649095 0.0001889645 1.216417e-04
[2018,] 0.0002090990 0.0001889645 6.969996e-05
[2019,] 0.0003649095 0.0001889645 1.216417e-04
[2020,] 0.0003649095 0.0001889645 1.216417e-04
[2021,] 0.0003649095 0.0001889645 1.216417e-04
[2022,] 0.0003546864 0.0001889645 1.182329e-04
[2023,] 0.0001968954 0.0001889645 6.563193e-05
[2024,] 0.0002110614 0.0001889645 7.035394e-05
[2025,] 0.0002036024 0.0001889645 6.786755e-05
[2026,] 0.0003546864 0.0001889645 1.182331e-04
[2027,] 0.0003649095 0.0001889645 1.216418e-04
[2028,] 0.0003649095 0.0001889645 1.216417e-04
[2029,] 0.0001996273 0.0001889645 6.654446e-05
[2030,] 0.0003499550 0.0001889645 1.166558e-04
[2031,] 0.0003546864 0.0001889645 1.182330e-04
[2032,] 0.0001889644 0.0001889645 6.298815e-05
[2033,] 0.0003599921 0.0001889645 1.200025e-04
[2034,] 0.0003255005 0.0001889645 1.085051e-04
[2035,] 0.0001985593 0.0001889645 6.618852e-05
[2036,] 0.0003599921 0.0001889645 1.200027e-04
[2037,] 0.0001889644 0.0001889645 6.298815e-05
[2038,] 0.0003427589 0.0001889645 1.142580e-04
[2039,] 0.0001993419 0.0001889645 6.644957e-05
[2040,] 0.0002110643 0.0001889645 7.035508e-05
[2041,] 0.0001889644 0.0001889645 6.298815e-05
[2042,] 0.0003546864 0.0001889645 1.182331e-04
[2043,] 0.0002008746 0.0001889645 6.696050e-05
[2044,] 0.0003599921 0.0001889645 1.200027e-04
[2045,] 0.0001995952 0.0001889645 6.653399e-05
[2046,] 0.0001995952 0.0001889645 6.653399e-05
[2047,] 0.0003349885 0.0001889645 1.116708e-04
[2048,] 0.0001889644 0.0001889645 6.298815e-05
[2049,] 0.0003084440 0.0001889645 1.028219e-04
[2050,] 0.0003533297 0.0001889645 1.177819e-04
[2051,] 0.0001889644 0.0001889645 6.298815e-05
[2052,] 0.0003599921 0.0001889645 1.200029e-04
[2053,] 0.0001889644 0.0001889645 6.298814e-05
[2054,] 0.0003448495 0.0001889645 1.149551e-04
[2055,] 0.0003448495 0.0001889645 1.149551e-04
[2056,] 0.0001968954 0.0001889645 6.563206e-05
[2057,] 0.0003448495 0.0001889645 1.149547e-04
[2058,] 0.0003353824 0.0001889645 1.117984e-04
[2059,] 0.0003499550 0.0001889645 1.166571e-04
[2060,] 0.0003499550 0.0001889645 1.166571e-04
[2061,] 0.0003213643 0.0001889645 1.071263e-04
[2062,] 0.0003499550 0.0001889645 1.166571e-04
[2063,] 0.0003499550 0.0001889645 1.166571e-04
[2064,] 0.0003499550 0.0001889645 1.166571e-04
[2065,] 0.0003546864 0.0001889645 1.182343e-04
[2066,] 0.0003546864 0.0001889645 1.182343e-04
[2067,] 0.0003546864 0.0001889645 1.182344e-04
[2068,] 0.0003599921 0.0001889645 1.200030e-04
[2069,] 0.0003599921 0.0001889645 1.200030e-04
[2070,] 0.0003599921 0.0001889645 1.200030e-04
[2071,] 0.0003649095 0.0001889645 1.216422e-04
[2072,] 0.0003546864 0.0001889645 1.182334e-04
[2073,] 0.0003301363 0.0001889645 1.100504e-04
[2074,] 0.0003649095 0.0001889645 1.216422e-04
[2075,] 0.0002324181 0.0001889645 7.747181e-05
[2076,] 0.0001988100 0.0001889645 6.627023e-05
[2077,] 0.0003599921 0.0001889645 1.200021e-04
[2078,] 0.0002153097 0.0001889645 7.177019e-05
[2079,] 0.0003437017 0.0001889645 1.145724e-04
[2080,] 0.0003523286 0.0001889645 1.174476e-04
[2081,] 0.0003618094 0.0001889645 1.206088e-04
[2082,] 0.0003570261 0.0001889645 1.190136e-04
[2083,] 0.0002042470 0.0001889645 6.808255e-05
[2084,] 0.0001975018 0.0001889645 6.583616e-05
[2085,] 0.0003482411 0.0001889645 1.160857e-04
[2086,] 0.0003437017 0.0001889645 1.145718e-04
[2087,] 0.0003533297 0.0001889645 1.177819e-04
[2088,] 0.0003533297 0.0001889645 1.177820e-04
[2089,] 0.0001889645 0.0001889645 6.298815e-05
[2090,] 0.0001889644 0.0001889645 6.298814e-05
[2091,] 0.0001889644 0.0001889645 6.298814e-05
[2092,] 0.0003533297 0.0001889645 1.177820e-04
[2093,] 0.0001889644 0.0001889645 6.298814e-05
[2094,] 0.0003437017 0.0001889645 1.145716e-04
[2095,] 0.0002055613 0.0001889645 6.852066e-05
[2096,] 0.0002055613 0.0001889645 6.852065e-05
[2097,] 0.0002008471 0.0001889645 6.694927e-05
[2098,] 0.0001889644 0.0001889645 6.298814e-05
[2099,] 0.0003533297 0.0001889645 1.177819e-04
[2100,] 0.0001889645 0.0001889645 6.298816e-05
[2101,] 0.0003533297 0.0001889645 1.177819e-04
[2102,] 0.0003533297 0.0001889645 1.177819e-04
[2103,] 0.0003533297 0.0001889645 1.177819e-04
[2104,] 0.0003482411 0.0001889645 1.160847e-04
[2105,] 0.0003533297 0.0001889645 1.177819e-04
[2106,] 0.0003580441 0.0001889645 1.193535e-04
[2107,] 0.0003580441 0.0001889645 1.193535e-04
[2108,] 0.0003247077 0.0001889645 1.082406e-04
[2109,] 0.0001945100 0.0001889645 6.483962e-05
[2110,] 0.0001889644 0.0001889645 6.298813e-05
[2111,] 0.0002067778 0.0001889645 6.892612e-05
[2112,] 0.0003377401 0.0001889645 1.125848e-04
[2113,] 0.0002019230 0.0001889645 6.730988e-05
[2114,] 0.0003788051 0.0001889645 1.262739e-04
[2115,] 0.0003788051 0.0001889645 1.262740e-04
[2116,] 0.0003732136 0.0001889645 1.244097e-04
[2117,] 0.0003897969 0.0001889645 1.299382e-04
[2118,] 0.0001889644 0.0001889645 6.298814e-05
[2119,] 0.0003839867 0.0001889645 1.280013e-04
[2120,] 0.0001926201 0.0001889645 6.420862e-05
[2121,] 0.0002043896 0.0001889645 6.813031e-05
[2122,] 0.0002008621 0.0001889645 6.695423e-05
[2123,] 0.0003424006 0.0001889645 1.141379e-04
[2124,] 0.0002023308 0.0001889645 6.744583e-05
[2125,] 0.0003665322 0.0001889645 1.221828e-04
[2126,] 0.0003665322 0.0001889645 1.221828e-04
[2127,] 0.0003797193 0.0001889645 1.265789e-04
[2128,] 0.0003714070 0.0001889645 1.238078e-04
[2129,] 0.0003714070 0.0001889645 1.238078e-04
[2130,] 0.0002012579 0.0001889645 6.708830e-05
[2131,] 0.0002025130 0.0001889645 6.750661e-05
[2132,] 0.0003515053 0.0001889645 1.171736e-04
[2133,] 0.0001889644 0.0001889645 6.298813e-05
[2134,] 0.0001967167 0.0001889645 6.557246e-05
[2135,] 0.0001889644 0.0001889645 6.298815e-05
[2136,] 0.0003515053 0.0001889645 1.171736e-04
[2137,] 0.0003366619 0.0001889645 1.122256e-04
[2138,] 0.0003409296 0.0001889645 1.136483e-04
[2139,] 0.0003409296 0.0001889645 1.136483e-04
[2140,] 0.0001889645 0.0001889645 6.298816e-05
[2141,] 0.0003409296 0.0001889645 1.136483e-04
[2142,] 0.0003409296 0.0001889645 1.136480e-04
[2143,] 0.0002029068 0.0001889645 6.763604e-05
[2144,] 0.0003409296 0.0001889645 1.136482e-04
[2145,] 0.0003460241 0.0001889645 1.153460e-04
[2146,] 0.0002074040 0.0001889645 6.913497e-05
[2147,] 0.0003550974 0.0001889645 1.183713e-04
[2148,] 0.0001889645 0.0001889645 6.298816e-05
[2149,] 0.0003550974 0.0001889645 1.183715e-04
[2150,] 0.0001889644 0.0001889645 6.298814e-05
[2151,] 0.0003381610 0.0001889645 1.127289e-04
[2152,] 0.0003364855 0.0001889645 1.121700e-04
[2153,] 0.0003335821 0.0001889645 1.112021e-04
[2154,] 0.0001889645 0.0001889645 6.298815e-05
[2155,] 0.0001889644 0.0001889645 6.298813e-05
[2156,] 0.0002099497 0.0001889645 6.998397e-05
[2157,] 0.0003276310 0.0001889645 1.092182e-04
[2158,] 0.0003397475 0.0001889645 1.132544e-04
[2159,] 0.0003397475 0.0001889645 1.132543e-04
[2160,] 0.0003276310 0.0001889645 1.092182e-04
[2161,] 0.0001889644 0.0001889645 6.298815e-05
[2162,] 0.0002404570 0.0001889645 8.015568e-05
[2163,] 0.0002371884 0.0001889645 7.906618e-05
[2164,] 0.0002443739 0.0001889645 8.146187e-05
[2165,] 0.0002394702 0.0001889645 7.982684e-05
[2166,] 0.0001889644 0.0001889645 6.298814e-05
[2167,] 0.0001889644 0.0001889645 6.298813e-05
[2168,] 0.0002325053 0.0001889645 7.750535e-05
[2169,] 0.0002417862 0.0001889645 8.059882e-05
[2170,] 0.0001889644 0.0001889645 6.298813e-05
[2171,] 0.0002512964 0.0001889645 8.376950e-05
[2172,] 0.0001889644 0.0001889645 6.298813e-05
[2173,] 0.0002512964 0.0001889645 8.376954e-05
[2174,] 0.0002617712 0.0001889645 8.726136e-05
[2175,] 0.0002491996 0.0001889645 8.307014e-05
[2176,] 0.0002427886 0.0001889645 8.093298e-05
[2177,] 0.0001889644 0.0001889645 6.298813e-05
[2178,] 0.0002485939 0.0001889645 8.286865e-05
[2179,] 0.0002512964 0.0001889645 8.376943e-05
[2180,] 0.0001889644 0.0001889645 6.298813e-05
[2181,] 0.0002276833 0.0001889645 7.589783e-05
[2182,] 0.0002437928 0.0001889645 8.126782e-05
[2183,] 0.0002513983 0.0001889645 8.380313e-05
[2184,] 0.0002541471 0.0001889645 8.471979e-05
[2185,] 0.0002489384 0.0001889645 8.298312e-05
[2186,] 0.0001889644 0.0001889645 6.298813e-05
[2187,] 0.0001889645 0.0001889645 6.298816e-05
[2188,] 0.0002513983 0.0001889645 8.380348e-05
[2189,] 0.0002326938 0.0001889645 7.756815e-05
[2190,] 0.0001889644 0.0001889645 6.298813e-05
[2191,] 0.0001889644 0.0001889645 6.298813e-05
[2192,] 0.0001889644 0.0001889645 6.298813e-05
[2193,] 0.0002513983 0.0001889645 8.380348e-05
[2194,] 0.0002513983 0.0001889645 8.380348e-05
[2195,] 0.0002458330 0.0001889645 8.194823e-05
[2196,] 0.0002303325 0.0001889645 7.678100e-05
[2197,] 0.0002330359 0.0001889645 7.768218e-05
[2198,] 0.0002330359 0.0001889645 7.768219e-05
[2199,] 0.0002489384 0.0001889645 8.298343e-05
[2200,] 0.0001889645 0.0001889645 6.298816e-05
[2201,] 0.0002489384 0.0001889645 8.298339e-05
[2202,] 0.0002489384 0.0001889645 8.298339e-05
[2203,] 0.0001889644 0.0001889645 6.298813e-05
[2204,] 0.0002462747 0.0001889645 8.209512e-05
[2205,] 0.0001889644 0.0001889645 6.298814e-05
[2206,] 0.0002489384 0.0001889645 8.298339e-05
[2207,] 0.0002438908 0.0001889645 8.130052e-05
[2208,] 0.0002489384 0.0001889645 8.298345e-05
[2209,] 0.0002462747 0.0001889645 8.209512e-05
[2210,] 0.0001889644 0.0001889645 6.298813e-05
[2211,] 0.0001889644 0.0001889645 6.298814e-05
[2212,] 0.0001889644 0.0001889645 6.298813e-05
[2213,] 0.0001889645 0.0001889645 6.298816e-05
[2214,] 0.0002418372 0.0001889645 8.061590e-05
[2215,] 0.0001889644 0.0001889645 6.298814e-05
[2216,] 0.0002326938 0.0001889645 7.756812e-05
[2217,] 0.0002418372 0.0001889645 8.061615e-05
[2218,] 0.0001889645 0.0001889645 6.298816e-05
[2219,] 0.0001889644 0.0001889645 6.298813e-05
[2220,] 0.0002467377 0.0001889645 8.224976e-05
[2221,] 0.0002028562 0.0001889645 6.761803e-05
[2222,] 0.0002491250 0.0001889645 8.304553e-05
[2223,] 0.0001889645 0.0001889645 6.298816e-05
[2224,] 0.0001889645 0.0001889645 6.298816e-05
[2225,] 0.0002035685 0.0001889645 6.785544e-05
[2226,] 0.0001889644 0.0001889645 6.298813e-05
[2227,] 0.0002309677 0.0001889645 7.699266e-05
[2228,] 0.0001889644 0.0001889645 6.298813e-05
[2229,] 0.0002472944 0.0001889645 8.243524e-05
[2230,] 0.0002446129 0.0001889645 8.154138e-05
[2231,] 0.0002372913 0.0001889645 7.910061e-05
[2232,] 0.0001889644 0.0001889645 6.298813e-05
[2233,] 0.0002423286 0.0001889645 8.077985e-05
[2234,] 0.0001889644 0.0001889645 6.298813e-05
[2235,] 0.0002250644 0.0001889645 7.502468e-05
[2236,] 0.0002423286 0.0001889645 8.077963e-05
[2237,] 0.0002446129 0.0001889645 8.154136e-05
[2238,] 0.0001889644 0.0001889645 6.298813e-05
[2239,] 0.0002328381 0.0001889645 7.761342e-05
[2240,] 0.0001889644 0.0001889645 6.298815e-05
[2241,] 0.0004140216 0.0001889645 1.380131e-04
[2242,] 0.0004140216 0.0001889645 1.380135e-04
[2243,] 0.0003853030 0.0001889645 1.284400e-04
[2244,] 0.0002391927 0.0001889645 7.973101e-05
[2245,] 0.0004085643 0.0001889645 1.361943e-04
[2246,] 0.0001889645 0.0001889645 6.298816e-05
[2247,] 0.0001905463 0.0001889645 6.351625e-05
[2248,] 0.0002316669 0.0001889645 7.722249e-05
[2249,] 0.0003967969 0.0001889645 1.322715e-04
[2250,] 0.0004010480 0.0001889645 1.336883e-04
[2251,] 0.0001889645 0.0001889645 6.298816e-05
[2252,] 0.0003756041 0.0001889645 1.252068e-04
[2253,] 0.0001889644 0.0001889645 6.298815e-05
[2254,] 0.0004314318 0.0001889645 1.438172e-04
[2255,] 0.0001889644 0.0001889645 6.298814e-05
[2256,] 0.0002324588 0.0001889645 7.748957e-05
[2257,] 0.0002344976 0.0001889645 7.816939e-05
[2258,] 0.0002367731 0.0001889645 7.892781e-05
[2259,] 0.0002344976 0.0001889645 7.816925e-05
[2260,] 0.0002367731 0.0001889645 7.892782e-05
[2261,] 0.0002367731 0.0001889645 7.892784e-05
[2262,] 0.0002388721 0.0001889645 7.962753e-05
[2263,] 0.0002412147 0.0001889645 8.040848e-05
[2264,] 0.0002433757 0.0001889645 8.112886e-05
[2265,] 0.0001889644 0.0001889645 6.298814e-05
[2266,] 0.0002247956 0.0001889645 7.493506e-05
[2267,] 0.0002392898 0.0001889645 7.976677e-05
[2268,] 0.0002392898 0.0001889645 7.976677e-05
```
