## Supplementary material for "Characterization of shared and ancestry-specific signals driving complex traits using multi-ancestry fine-mapping": s2_data_1kg.pvar

```
##FILTER=<ID=PASS,Description="All filters passed">
##reference=ftp://ftp.1000genomes.ebi.ac.uk//vol1/ftp/technical/reference/phase2_reference_assembly_sequence/hs37d5.fa.gz
##contig=<ID=5,assembly=b37,length=180915260>
##ALT=<ID=CNV,Description="Copy Number Polymorphism">
##ALT=<ID=DEL,Description="Deletion">
##ALT=<ID=DUP,Description="Duplication">
##ALT=<ID=INS:ME:ALU,Description="Insertion of ALU element">
##ALT=<ID=INS:ME:LINE1,Description="Insertion of LINE1 element">
##ALT=<ID=INS:ME:SVA,Description="Insertion of SVA element">
##ALT=<ID=INS:MT,Description="Nuclear Mitochondrial Insertion">
##ALT=<ID=INV,Description="Inversion">
##ALT=<ID=CN0,Description="Copy number allele: 0 copies">
##ALT=<ID=CN1,Description="Copy number allele: 1 copy">
##ALT=<ID=CN2,Description="Copy number allele: 2 copies">
##ALT=<ID=CN3,Description="Copy number allele: 3 copies">
##ALT=<ID=CN4,Description="Copy number allele: 4 copies">
##ALT=<ID=CN5,Description="Copy number allele: 5 copies">
##ALT=<ID=CN6,Description="Copy number allele: 6 copies">
##ALT=<ID=CN7,Description="Copy number allele: 7 copies">
##ALT=<ID=CN8,Description="Copy number allele: 8 copies">
##ALT=<ID=CN9,Description="Copy number allele: 9 copies">
##ALT=<ID=CN10,Description="Copy number allele: 10 copies">
##ALT=<ID=CN11,Description="Copy number allele: 11 copies">
##ALT=<ID=CN12,Description="Copy number allele: 12 copies">
##ALT=<ID=CN13,Description="Copy number allele: 13 copies">
##ALT=<ID=CN14,Description="Copy number allele: 14 copies">
##ALT=<ID=CN15,Description="Copy number allele: 15 copies">
##ALT=<ID=CN16,Description="Copy number allele: 16 copies">
##ALT=<ID=CN17,Description="Copy number allele: 17 copies">
##ALT=<ID=CN18,Description="Copy number allele: 18 copies">
##ALT=<ID=CN19,Description="Copy number allele: 19 copies">
##ALT=<ID=CN20,Description="Copy number allele: 20 copies">
##ALT=<ID=CN21,Description="Copy number allele: 21 copies">
##ALT=<ID=CN22,Description="Copy number allele: 22 copies">
##ALT=<ID=CN23,Description="Copy number allele: 23 copies">
##ALT=<ID=CN24,Description="Copy number allele: 24 copies">
##ALT=<ID=CN25,Description="Copy number allele: 25 copies">
##ALT=<ID=CN26,Description="Copy number allele: 26 copies">
##ALT=<ID=CN27,Description="Copy number allele: 27 copies">
##ALT=<ID=CN28,Description="Copy number allele: 28 copies">
##ALT=<ID=CN29,Description="Copy number allele: 29 copies">
##ALT=<ID=CN30,Description="Copy number allele: 30 copies">
##ALT=<ID=CN31,Description="Copy number allele: 31 copies">
##ALT=<ID=CN32,Description="Copy number allele: 32 copies">
##ALT=<ID=CN33,Description="Copy number allele: 33 copies">
##ALT=<ID=CN34,Description="Copy number allele: 34 copies">
##ALT=<ID=CN35,Description="Copy number allele: 35 copies">
##ALT=<ID=CN36,Description="Copy number allele: 36 copies">
##ALT=<ID=CN37,Description="Copy number allele: 37 copies">
##ALT=<ID=CN38,Description="Copy number allele: 38 copies">
##ALT=<ID=CN39,Description="Copy number allele: 39 copies">
##ALT=<ID=CN40,Description="Copy number allele: 40 copies">
##ALT=<ID=CN41,Description="Copy number allele: 41 copies">
##ALT=<ID=CN42,Description="Copy number allele: 42 copies">
##ALT=<ID=CN43,Description="Copy number allele: 43 copies">
##ALT=<ID=CN44,Description="Copy number allele: 44 copies">
##ALT=<ID=CN45,Description="Copy number allele: 45 copies">
##ALT=<ID=CN46,Description="Copy number allele: 46 copies">
##ALT=<ID=CN47,Description="Copy number allele: 47 copies">
##ALT=<ID=CN48,Description="Copy number allele: 48 copies">
##ALT=<ID=CN49,Description="Copy number allele: 49 copies">
##ALT=<ID=CN50,Description="Copy number allele: 50 copies">
##ALT=<ID=CN51,Description="Copy number allele: 51 copies">
##ALT=<ID=CN52,Description="Copy number allele: 52 copies">
##ALT=<ID=CN53,Description="Copy number allele: 53 copies">
##ALT=<ID=CN54,Description="Copy number allele: 54 copies">
##ALT=<ID=CN55,Description="Copy number allele: 55 copies">
##ALT=<ID=CN56,Description="Copy number allele: 56 copies">
##ALT=<ID=CN57,Description="Copy number allele: 57 copies">
##ALT=<ID=CN58,Description="Copy number allele: 58 copies">
##ALT=<ID=CN59,Description="Copy number allele: 59 copies">
##ALT=<ID=CN60,Description="Copy number allele: 60 copies">
##ALT=<ID=CN61,Description="Copy number allele: 61 copies">
##ALT=<ID=CN62,Description="Copy number allele: 62 copies">
##ALT=<ID=CN63,Description="Copy number allele: 63 copies">
##ALT=<ID=CN64,Description="Copy number allele: 64 copies">
##ALT=<ID=CN65,Description="Copy number allele: 65 copies">
##ALT=<ID=CN66,Description="Copy number allele: 66 copies">
##ALT=<ID=CN67,Description="Copy number allele: 67 copies">
##ALT=<ID=CN68,Description="Copy number allele: 68 copies">
##ALT=<ID=CN69,Description="Copy number allele: 69 copies">
##ALT=<ID=CN70,Description="Copy number allele: 70 copies">
##ALT=<ID=CN71,Description="Copy number allele: 71 copies">
##ALT=<ID=CN72,Description="Copy number allele: 72 copies">
##ALT=<ID=CN73,Description="Copy number allele: 73 copies">
##ALT=<ID=CN74,Description="Copy number allele: 74 copies">
##ALT=<ID=CN75,Description="Copy number allele: 75 copies">
##ALT=<ID=CN76,Description="Copy number allele: 76 copies">
##ALT=<ID=CN77,Description="Copy number allele: 77 copies">
##ALT=<ID=CN78,Description="Copy number allele: 78 copies">
##ALT=<ID=CN79,Description="Copy number allele: 79 copies">
##ALT=<ID=CN80,Description="Copy number allele: 80 copies">
##ALT=<ID=CN81,Description="Copy number allele: 81 copies">
##ALT=<ID=CN82,Description="Copy number allele: 82 copies">
##ALT=<ID=CN83,Description="Copy number allele: 83 copies">
##ALT=<ID=CN84,Description="Copy number allele: 84 copies">
##ALT=<ID=CN85,Description="Copy number allele: 85 copies">
##ALT=<ID=CN86,Description="Copy number allele: 86 copies">
##ALT=<ID=CN87,Description="Copy number allele: 87 copies">
##ALT=<ID=CN88,Description="Copy number allele: 88 copies">
##ALT=<ID=CN89,Description="Copy number allele: 89 copies">
##ALT=<ID=CN90,Description="Copy number allele: 90 copies">
##ALT=<ID=CN91,Description="Copy number allele: 91 copies">
##ALT=<ID=CN92,Description="Copy number allele: 92 copies">
##ALT=<ID=CN93,Description="Copy number allele: 93 copies">
##ALT=<ID=CN94,Description="Copy number allele: 94 copies">
##ALT=<ID=CN95,Description="Copy number allele: 95 copies">
##ALT=<ID=CN96,Description="Copy number allele: 96 copies">
##ALT=<ID=CN97,Description="Copy number allele: 97 copies">
##ALT=<ID=CN98,Description="Copy number allele: 98 copies">
##ALT=<ID=CN99,Description="Copy number allele: 99 copies">
##ALT=<ID=CN100,Description="Copy number allele: 100 copies">
##ALT=<ID=CN101,Description="Copy number allele: 101 copies">
##ALT=<ID=CN102,Description="Copy number allele: 102 copies">
##ALT=<ID=CN103,Description="Copy number allele: 103 copies">
##ALT=<ID=CN104,Description="Copy number allele: 104 copies">
##ALT=<ID=CN105,Description="Copy number allele: 105 copies">
##ALT=<ID=CN106,Description="Copy number allele: 106 copies">
##ALT=<ID=CN107,Description="Copy number allele: 107 copies">
##ALT=<ID=CN108,Description="Copy number allele: 108 copies">
##ALT=<ID=CN109,Description="Copy number allele: 109 copies">
##ALT=<ID=CN110,Description="Copy number allele: 110 copies">
##ALT=<ID=CN111,Description="Copy number allele: 111 copies">
##ALT=<ID=CN112,Description="Copy number allele: 112 copies">
##ALT=<ID=CN113,Description="Copy number allele: 113 copies">
##ALT=<ID=CN114,Description="Copy number allele: 114 copies">
##ALT=<ID=CN115,Description="Copy number allele: 115 copies">
##ALT=<ID=CN116,Description="Copy number allele: 116 copies">
##ALT=<ID=CN117,Description="Copy number allele: 117 copies">
##ALT=<ID=CN118,Description="Copy number allele: 118 copies">
##ALT=<ID=CN119,Description="Copy number allele: 119 copies">
##ALT=<ID=CN120,Description="Copy number allele: 120 copies">
##ALT=<ID=CN121,Description="Copy number allele: 121 copies">
##ALT=<ID=CN122,Description="Copy number allele: 122 copies">
##ALT=<ID=CN123,Description="Copy number allele: 123 copies">
##ALT=<ID=CN124,Description="Copy number allele: 124 copies">
##INFO=<ID=CIEND,Number=2,Type=Integer,Description="Confidence interval around END for imprecise variants">
##INFO=<ID=CIPOS,Number=2,Type=Integer,Description="Confidence interval around POS for imprecise variants">
##INFO=<ID=CS,Number=1,Type=String,Description="Source call set.">
##INFO=<ID=END,Number=1,Type=Integer,Description="End coordinate of this variant">
##INFO=<ID=IMPRECISE,Number=0,Type=Flag,Description="Imprecise structural variation">
##INFO=<ID=MC,Number=.,Type=String,Description="Merged calls.">
##INFO=<ID=MEINFO,Number=4,Type=String,Description="Mobile element info of the form NAME,START,END<POLARITY; If there is only 5' OR 3' support for this call, will be NULL NULL for START and END">
##INFO=<ID=MEND,Number=1,Type=Integer,Description="Mitochondrial end coordinate of inserted sequence">
##INFO=<ID=MLEN,Number=1,Type=Integer,Description="Estimated length of mitochondrial insert">
##INFO=<ID=MSTART,Number=1,Type=Integer,Description="Mitochondrial start coordinate of inserted sequence">
##INFO=<ID=SVLEN,Number=.,Type=Integer,Description="SV length. It is only calculated for structural variation MEIs. For other types of SVs; one may calculate the SV length by INFO:END-START+1, or by finding the difference between lengthes of REF and ALT alleles">
##INFO=<ID=SVTYPE,Number=1,Type=String,Description="Type of structural variant">
##INFO=<ID=TSD,Number=1,Type=String,Description="Precise Target Site Duplication for bases, if unknown, value will be NULL">
##INFO=<ID=AC,Number=A,Type=Integer,Description="Total number of alternate alleles in called genotypes">
##INFO=<ID=AF,Number=A,Type=Float,Description="Estimated allele frequency in the range (0,1)">
##INFO=<ID=NS,Number=1,Type=Integer,Description="Number of samples with data">
##INFO=<ID=AN,Number=1,Type=Integer,Description="Total number of alleles in called genotypes">
##INFO=<ID=EAS_AF,Number=A,Type=Float,Description="Allele frequency in the EAS populations calculated from AC and AN, in the range (0,1)">
##INFO=<ID=EUR_AF,Number=A,Type=Float,Description="Allele frequency in the EUR populations calculated from AC and AN, in the range (0,1)">
##INFO=<ID=AFR_AF,Number=A,Type=Float,Description="Allele frequency in the AFR populations calculated from AC and AN, in the range (0,1)">
##INFO=<ID=AMR_AF,Number=A,Type=Float,Description="Allele frequency in the AMR populations calculated from AC and AN, in the range (0,1)">
##INFO=<ID=SAS_AF,Number=A,Type=Float,Description="Allele frequency in the SAS populations calculated from AC and AN, in the range (0,1)">
##INFO=<ID=DP,Number=1,Type=Integer,Description="Total read depth; only low coverage data were counted towards the DP, exome data were not used">
##INFO=<ID=AA,Number=1,Type=String,Description="Ancestral Allele. Format: AA|REF|ALT|IndelType. AA: Ancestral allele, REF:Reference Allele, ALT:Alternate Allele, IndelType:Type of Indel (REF, ALT and IndelType are only defined for indels)">
##INFO=<ID=VT,Number=.,Type=String,Description="indicates what type of variant the line represents">
##INFO=<ID=EX_TARGET,Number=0,Type=Flag,Description="indicates whether a variant is within the exon pull down target boundaries">
##INFO=<ID=MULTI_ALLELIC,Number=0,Type=Flag,Description="indicates whether a site is multi-allelic">
#CHROM	POS	ID	REF	ALT	QUAL	FILTER	INFO
5	44476872	rs12520604	A	C	100	PASS	AC=139;AF=0.0277556;AN=5008;NS=2504;DP=16368;EAS_AF=0.0149;AMR_AF=0.0605;AFR_AF=0.0076;EUR_AF=0.0268;SAS_AF=0.046;AA=A|||;VT=SNP
5	44477232	rs747187	G	A	100	PASS	AC=2213;AF=0.441893;AN=5008;NS=2504;DP=18620;EAS_AF=0.5317;AMR_AF=0.6455;AFR_AF=0.1362;EUR_AF=0.5755;SAS_AF=0.4806;AA=G|||;VT=SNP
5	44478742	rs1482684	A	G	100	PASS	AC=3384;AF=0.675719;AN=5008;NS=2504;DP=17659;EAS_AF=0.6488;AMR_AF=0.8631;AFR_AF=0.562;EUR_AF=0.7913;SAS_AF=0.6053;AA=G|||;VT=SNP
5	44479794	rs78528704	G	A	100	PASS	AC=167;AF=0.0333466;AN=5008;NS=2504;DP=20051;EAS_AF=0.119;AMR_AF=0.0519;AFR_AF=0;EUR_AF=0.003;SAS_AF=0.0082;AA=G|||;VT=SNP
5	44480144	rs1384450	T	C	100	PASS	AC=2267;AF=0.452676;AN=5008;NS=2504;DP=18864;EAS_AF=0.5308;AMR_AF=0.6455;AFR_AF=0.1762;EUR_AF=0.5765;SAS_AF=0.4816;AA=C|||;VT=SNP
5	44481274	rs11950046	C	T	100	PASS	AC=2245;AF=0.448283;AN=5008;NS=2504;DP=12395;EAS_AF=0.5308;AMR_AF=0.6455;AFR_AF=0.1634;EUR_AF=0.5755;SAS_AF=0.4775;AA=C|||;VT=SNP
5	44481388	rs144099389	A	G	100	PASS	AC=166;AF=0.033147;AN=5008;NS=2504;DP=12561;EAS_AF=0.119;AMR_AF=0.0519;AFR_AF=0;EUR_AF=0.003;SAS_AF=0.0072;AA=A|||;VT=SNP
5	44481396	rs117532944	A	C	100	PASS	AC=166;AF=0.033147;AN=5008;NS=2504;DP=12641;EAS_AF=0.119;AMR_AF=0.0519;AFR_AF=0;EUR_AF=0.003;SAS_AF=0.0072;AA=A|||;VT=SNP
5	44482225	rs74938811	A	G	100	PASS	AC=193;AF=0.0385383;AN=5008;NS=2504;DP=16745;EAS_AF=0.119;AMR_AF=0.0519;AFR_AF=0.0197;EUR_AF=0.003;SAS_AF=0.0082;AA=A|||;VT=SNP
5	44483299	rs117249617	C	T	100	PASS	AC=154;AF=0.0307508;AN=5008;NS=2504;DP=20848;EAS_AF=0.0665;AMR_AF=0.049;AFR_AF=0.0091;EUR_AF=0.0268;SAS_AF=0.0143;AA=C|||;VT=SNP
5	44483861	rs148036172	A	T	100	PASS	AC=166;AF=0.033147;AN=5008;NS=2504;DP=17114;EAS_AF=0.119;AMR_AF=0.0519;AFR_AF=0;EUR_AF=0.003;SAS_AF=0.0072;AA=A|||;VT=SNP
5	44485725	rs75412157	G	T	100	PASS	AC=167;AF=0.0333466;AN=5008;NS=2504;DP=15074;EAS_AF=0.119;AMR_AF=0.0504;AFR_AF=0.0015;EUR_AF=0.003;SAS_AF=0.0072;AA=G|||;VT=SNP
5	44486748	rs10461757	C	T	100	PASS	AC=2239;AF=0.447085;AN=5008;NS=2504;DP=16362;EAS_AF=0.5298;AMR_AF=0.6455;AFR_AF=0.1581;EUR_AF=0.5765;SAS_AF=0.4785;AA=C|||;VT=SNP
5	44487358	rs16901870	G	T	100	PASS	AC=1130;AF=0.225639;AN=5008;NS=2504;DP=14487;EAS_AF=0.119;AMR_AF=0.2176;AFR_AF=0.3941;EUR_AF=0.2157;SAS_AF=0.1237;AA=T|||;VT=SNP
5	44487477	rs1482691	A	C	100	PASS	AC=3519;AF=0.702676;AN=5008;NS=2504;DP=14648;EAS_AF=0.6508;AMR_AF=0.8761;AFR_AF=0.6566;EUR_AF=0.7922;SAS_AF=0.6033;AA=C|||;VT=SNP
5	44487501	rs16901871	T	A	100	PASS	AC=1139;AF=0.227436;AN=5008;NS=2504;DP=14034;EAS_AF=0.119;AMR_AF=0.2176;AFR_AF=0.4002;EUR_AF=0.2157;SAS_AF=0.1247;AA=T|||;VT=SNP
5	44487978	rs79102645	A	G	100	PASS	AC=165;AF=0.0329473;AN=5008;NS=2504;DP=14153;EAS_AF=0.119;AMR_AF=0.0504;AFR_AF=0;EUR_AF=0.003;SAS_AF=0.0072;AA=A|||;VT=SNP
5	44488156	rs12516346	C	A	100	PASS	AC=3380;AF=0.67492;AN=5008;NS=2504;DP=14033;EAS_AF=0.6488;AMR_AF=0.8631;AFR_AF=0.5613;EUR_AF=0.7913;SAS_AF=0.6022;AA=A|||;VT=SNP
5	44488840	rs1482690	A	T	100	PASS	AC=3381;AF=0.67512;AN=5008;NS=2504;DP=14813;EAS_AF=0.6488;AMR_AF=0.8631;AFR_AF=0.5613;EUR_AF=0.7913;SAS_AF=0.6033;AA=T|||;VT=SNP
5	44489695	rs34119371	A	G	100	PASS	AC=1128;AF=0.22524;AN=5008;NS=2504;DP=15770;EAS_AF=0.119;AMR_AF=0.2161;AFR_AF=0.3926;EUR_AF=0.2157;SAS_AF=0.1247;AA=A|||;VT=SNP
5	44490326	rs76505202	C	T	100	PASS	AC=19;AF=0.00379393;AN=5008;NS=2504;DP=18303;EAS_AF=0.0179;AMR_AF=0;AFR_AF=0;EUR_AF=0;SAS_AF=0.001;AA=C|||;VT=SNP
5	44490470	rs6865230	G	A	100	PASS	AC=1128;AF=0.22524;AN=5008;NS=2504;DP=17881;EAS_AF=0.119;AMR_AF=0.2161;AFR_AF=0.3926;EUR_AF=0.2157;SAS_AF=0.1247;AA=G|||;VT=SNP
5	44490529	rs79619877	C	A	100	PASS	AC=165;AF=0.0329473;AN=5008;NS=2504;DP=18090;EAS_AF=0.119;AMR_AF=0.0504;AFR_AF=0;EUR_AF=0.003;SAS_AF=0.0072;AA=C|||;VT=SNP
5	44490550	rs6865011	C	T	100	PASS	AC=1130;AF=0.225639;AN=5008;NS=2504;DP=17905;EAS_AF=0.119;AMR_AF=0.2161;AFR_AF=0.3941;EUR_AF=0.2157;SAS_AF=0.1247;AA=C|||;VT=SNP
5	44490799	rs6865330	A	G	100	PASS	AC=1130;AF=0.225639;AN=5008;NS=2504;DP=18227;EAS_AF=0.119;AMR_AF=0.2176;AFR_AF=0.3933;EUR_AF=0.2157;SAS_AF=0.1247;AA=G|||;VT=SNP
5	44491906	rs57068965	T	A	100	PASS	AC=1131;AF=0.225839;AN=5008;NS=2504;DP=14439;EAS_AF=0.119;AMR_AF=0.2176;AFR_AF=0.3941;EUR_AF=0.2157;SAS_AF=0.1247;AA=A|||;VT=SNP
5	44491975	rs16901875	T	C	100	PASS	AC=1131;AF=0.225839;AN=5008;NS=2504;DP=13961;EAS_AF=0.119;AMR_AF=0.2176;AFR_AF=0.3941;EUR_AF=0.2157;SAS_AF=0.1247;AA=T|||;VT=SNP
5	44492340	rs72748075	T	G	100	PASS	AC=1131;AF=0.225839;AN=5008;NS=2504;DP=17245;EAS_AF=0.119;AMR_AF=0.2176;AFR_AF=0.3941;EUR_AF=0.2157;SAS_AF=0.1247;AA=G|||;VT=SNP
5	44492998	rs1384454	T	C	100	PASS	AC=3384;AF=0.675719;AN=5008;NS=2504;DP=17401;EAS_AF=0.6488;AMR_AF=0.8631;AFR_AF=0.5628;EUR_AF=0.7922;SAS_AF=0.6033;AA=C|||;VT=SNP
5	44493017	rs117438345	G	A	100	PASS	AC=166;AF=0.033147;AN=5008;NS=2504;DP=16290;EAS_AF=0.119;AMR_AF=0.0519;AFR_AF=0;EUR_AF=0.003;SAS_AF=0.0072;AA=G|||;VT=SNP
5	44493802	rs56323939	G	A	100	PASS	AC=1132;AF=0.226038;AN=5008;NS=2504;DP=19235;EAS_AF=0.121;AMR_AF=0.2176;AFR_AF=0.3933;EUR_AF=0.2157;SAS_AF=0.1247;AA=A|||;VT=SNP
5	44493948	rs76918470	G	A	100	PASS	AC=166;AF=0.033147;AN=5008;NS=2504;DP=19519;EAS_AF=0.119;AMR_AF=0.0519;AFR_AF=0;EUR_AF=0.003;SAS_AF=0.0072;AA=G|||;VT=SNP
5	44493979	rs72748077	G	C	100	PASS	AC=406;AF=0.0810703;AN=5008;NS=2504;DP=19778;EAS_AF=0.119;AMR_AF=0.1124;AFR_AF=0.0946;EUR_AF=0.0646;SAS_AF=0.0184;AA=G|||;VT=SNP
5	44494681	rs10941667	A	G	100	PASS	AC=2218;AF=0.442891;AN=5008;NS=2504;DP=15881;EAS_AF=0.5298;AMR_AF=0.647;AFR_AF=0.1415;EUR_AF=0.5755;SAS_AF=0.4796;AA=A|||;VT=SNP
5	44496114	rs1384453	C	T	100	PASS	AC=3383;AF=0.675519;AN=5008;NS=2504;DP=18221;EAS_AF=0.6488;AMR_AF=0.8631;AFR_AF=0.562;EUR_AF=0.7922;SAS_AF=0.6033;AA=T|||;VT=SNP
5	44497861	rs117692400	G	C	100	PASS	AC=28;AF=0.00559105;AN=5008;NS=2504;DP=17633;EAS_AF=0.0278;AMR_AF=0;AFR_AF=0;EUR_AF=0;SAS_AF=0;AA=g|||;VT=SNP
5	44500469	rs7730866	C	T	100	PASS	AC=1172;AF=0.234026;AN=5008;NS=2504;DP=17232;EAS_AF=0.119;AMR_AF=0.2161;AFR_AF=0.4259;EUR_AF=0.2157;SAS_AF=0.1247;AA=T|||;VT=SNP
5	44501402	rs78327666	T	G	100	PASS	AC=166;AF=0.033147;AN=5008;NS=2504;DP=12790;EAS_AF=0.119;AMR_AF=0.0519;AFR_AF=0;EUR_AF=0.003;SAS_AF=0.0072;AA=T|||;VT=SNP
5	44503164	rs10941668	G	A	100	PASS	AC=2241;AF=0.447484;AN=5008;NS=2504;DP=14107;EAS_AF=0.5288;AMR_AF=0.647;AFR_AF=0.1604;EUR_AF=0.5755;SAS_AF=0.4785;AA=G|||;VT=SNP
5	44504060	rs138182379	G	C	100	PASS	AC=13;AF=0.00259585;AN=5008;NS=2504;DP=17750;EAS_AF=0.0129;AMR_AF=0;AFR_AF=0;EUR_AF=0;SAS_AF=0;AA=G|||;VT=SNP
5	44504199	rs1825237	C	T	100	PASS	AC=2206;AF=0.440495;AN=5008;NS=2504;DP=21557;EAS_AF=0.5278;AMR_AF=0.647;AFR_AF=0.1346;EUR_AF=0.5765;SAS_AF=0.4775;AA=C|||;VT=SNP
5	44504519	rs79350479	A	G	100	PASS	AC=167;AF=0.0333466;AN=5008;NS=2504;DP=20685;EAS_AF=0.119;AMR_AF=0.0519;AFR_AF=0.0008;EUR_AF=0.003;SAS_AF=0.0072;AA=A|||;VT=SNP
5	44504803	rs1905188	T	C	100	PASS	AC=1130;AF=0.225639;AN=5008;NS=2504;DP=19040;EAS_AF=0.119;AMR_AF=0.2161;AFR_AF=0.3949;EUR_AF=0.2157;SAS_AF=0.1237;AA=T|||;VT=SNP
5	44505931	rs16901883	C	G	100	PASS	AC=1128;AF=0.22524;AN=5008;NS=2504;DP=18871;EAS_AF=0.119;AMR_AF=0.2161;AFR_AF=0.3941;EUR_AF=0.2147;SAS_AF=0.1237;AA=G|||;VT=SNP
5	44506323	rs3898543	T	C	100	PASS	AC=1128;AF=0.22524;AN=5008;NS=2504;DP=19512;EAS_AF=0.119;AMR_AF=0.2161;AFR_AF=0.3941;EUR_AF=0.2147;SAS_AF=0.1237;AA=T|||;VT=SNP
5	44506691	rs960060	G	A	100	PASS	AC=1128;AF=0.22524;AN=5008;NS=2504;DP=20362;EAS_AF=0.119;AMR_AF=0.2161;AFR_AF=0.3941;EUR_AF=0.2147;SAS_AF=0.1237;AA=A|||;VT=SNP
5	44506898	rs59836876	G	A	100	PASS	AC=1128;AF=0.22524;AN=5008;NS=2504;DP=16791;EAS_AF=0.119;AMR_AF=0.2161;AFR_AF=0.3941;EUR_AF=0.2147;SAS_AF=0.1237;AA=A|||;VT=SNP
5	44507248	rs72748085	A	T	100	PASS	AC=747;AF=0.149161;AN=5008;NS=2504;DP=14089;EAS_AF=0.1399;AMR_AF=0.2622;AFR_AF=0.0197;EUR_AF=0.1859;SAS_AF=0.2157;AA=A|||;VT=SNP
5	44507983	rs76452182	T	A	100	PASS	AC=191;AF=0.038139;AN=5008;NS=2504;DP=17873;EAS_AF=0.119;AMR_AF=0.0519;AFR_AF=0.0189;EUR_AF=0.003;SAS_AF=0.0072;AA=T|||;VT=SNP
5	44509956	rs1384447	A	T	100	PASS	AC=2187;AF=0.436701;AN=5008;NS=2504;DP=21086;EAS_AF=0.5288;AMR_AF=0.6484;AFR_AF=0.1172;EUR_AF=0.5775;SAS_AF=0.4785;AA=A|||;VT=SNP
5	44510268	rs79755955	G	A	100	PASS	AC=191;AF=0.038139;AN=5008;NS=2504;DP=18402;EAS_AF=0.119;AMR_AF=0.0519;AFR_AF=0.0189;EUR_AF=0.003;SAS_AF=0.0072;AA=G|||;VT=SNP
5	44510769	rs13160582	C	T	100	PASS	AC=1128;AF=0.22524;AN=5008;NS=2504;DP=18001;EAS_AF=0.119;AMR_AF=0.2161;AFR_AF=0.3941;EUR_AF=0.2147;SAS_AF=0.1237;AA=T|||;VT=SNP
5	44511097	rs10512854	A	G	100	PASS	AC=1129;AF=0.225439;AN=5008;NS=2504;DP=14943;EAS_AF=0.119;AMR_AF=0.2161;AFR_AF=0.3949;EUR_AF=0.2147;SAS_AF=0.1237;AA=G|||;VT=SNP
5	44511528	rs6883915	C	T	100	PASS	AC=1127;AF=0.22504;AN=5008;NS=2504;DP=15268;EAS_AF=0.119;AMR_AF=0.2161;AFR_AF=0.3941;EUR_AF=0.2137;SAS_AF=0.1237;AA=C|||;VT=SNP
5	44511878	rs12108957	G	A	100	PASS	AC=1128;AF=0.22524;AN=5008;NS=2504;DP=16668;EAS_AF=0.119;AMR_AF=0.2161;AFR_AF=0.3941;EUR_AF=0.2147;SAS_AF=0.1237;AA=G|||;VT=SNP
5	44512515	rs16901890	G	A	100	PASS	AC=553;AF=0.110423;AN=5008;NS=2504;DP=19333;EAS_AF=0.2679;AMR_AF=0.0692;AFR_AF=0.0076;EUR_AF=0.1034;SAS_AF=0.1237;AA=G|||;VT=SNP
5	44513304	rs6864776	A	G	100	PASS	AC=3379;AF=0.67472;AN=5008;NS=2504;DP=15791;EAS_AF=0.6478;AMR_AF=0.8646;AFR_AF=0.5598;EUR_AF=0.7922;SAS_AF=0.6022;AA=G|||;VT=SNP
5	44513632	rs74436539	G	A	100	PASS	AC=20;AF=0.00399361;AN=5008;NS=2504;DP=17926;EAS_AF=0.0179;AMR_AF=0;AFR_AF=0;EUR_AF=0.001;SAS_AF=0.001;AA=G|||;VT=SNP
5	44513809	rs2128434	G	A	100	PASS	AC=2207;AF=0.440695;AN=5008;NS=2504;DP=17368;EAS_AF=0.5278;AMR_AF=0.6484;AFR_AF=0.1339;EUR_AF=0.5765;SAS_AF=0.4785;AA=G|||;VT=SNP
5	44513918	rs12109250	C	T	100	PASS	AC=1129;AF=0.225439;AN=5008;NS=2504;DP=17426;EAS_AF=0.119;AMR_AF=0.2161;AFR_AF=0.3941;EUR_AF=0.2187;SAS_AF=0.1207;AA=C|||;VT=SNP
5	44514095	rs7706806	A	G	100	PASS	AC=1127;AF=0.22504;AN=5008;NS=2504;DP=15717;EAS_AF=0.12;AMR_AF=0.2161;AFR_AF=0.3918;EUR_AF=0.2187;SAS_AF=0.1207;AA=A|||;VT=SNP
5	44514350	rs7710996	A	G	100	PASS	AC=3386;AF=0.676118;AN=5008;NS=2504;DP=14232;EAS_AF=0.6478;AMR_AF=0.866;AFR_AF=0.5658;EUR_AF=0.7913;SAS_AF=0.6012;AA=G|||;VT=SNP
5	44515072	rs12657591	T	C	100	PASS	AC=331;AF=0.0660942;AN=5008;NS=2504;DP=16893;EAS_AF=0.0843;AMR_AF=0.0749;AFR_AF=0.0151;EUR_AF=0.0229;SAS_AF=0.1544;AA=T|||;VT=SNP
5	44515935	rs13153459	A	C	100	PASS	AC=1138;AF=0.227236;AN=5008;NS=2504;DP=16500;EAS_AF=0.124;AMR_AF=0.2176;AFR_AF=0.3964;EUR_AF=0.2177;SAS_AF=0.1217;AA=A|||;VT=SNP
5	44517036	rs149271893	A	G	100	PASS	AC=13;AF=0.00259585;AN=5008;NS=2504;DP=15804;EAS_AF=0.0129;AMR_AF=0;AFR_AF=0;EUR_AF=0;SAS_AF=0;AA=A|||;VT=SNP
5	44517211	rs2128435	A	G	100	PASS	AC=2206;AF=0.440495;AN=5008;NS=2504;DP=16971;EAS_AF=0.5258;AMR_AF=0.6484;AFR_AF=0.1354;EUR_AF=0.5736;SAS_AF=0.4806;AA=A|||;VT=SNP
5	44518362	rs56203280	A	G	100	PASS	AC=1139;AF=0.227436;AN=5008;NS=2504;DP=13308;EAS_AF=0.124;AMR_AF=0.2176;AFR_AF=0.3964;EUR_AF=0.2187;SAS_AF=0.1217;AA=G|||;VT=SNP
5	44518409	rs56724254	G	A	100	PASS	AC=1133;AF=0.226238;AN=5008;NS=2504;DP=13334;EAS_AF=0.124;AMR_AF=0.2161;AFR_AF=0.3926;EUR_AF=0.2187;SAS_AF=0.1217;AA=G|||;VT=SNP
5	44518568	rs67667620	T	G	100	PASS	AC=1140;AF=0.227636;AN=5008;NS=2504;DP=14271;EAS_AF=0.124;AMR_AF=0.2176;AFR_AF=0.3964;EUR_AF=0.2197;SAS_AF=0.1217;AA=T|||;VT=SNP
5	44518714	rs117370848	A	G	100	PASS	AC=58;AF=0.0115815;AN=5008;NS=2504;DP=15075;EAS_AF=0.0218;AMR_AF=0.0519;AFR_AF=0;EUR_AF=0;SAS_AF=0;AA=A|||;VT=SNP
5	44519826	rs35420014	G	A	100	PASS	AC=1145;AF=0.228634;AN=5008;NS=2504;DP=15296;EAS_AF=0.122;AMR_AF=0.2219;AFR_AF=0.3964;EUR_AF=0.2237;SAS_AF=0.1217;AA=A|||;VT=SNP
5	44520014	rs80142907	T	G	100	PASS	AC=167;AF=0.0333466;AN=5008;NS=2504;DP=19053;EAS_AF=0.119;AMR_AF=0.0519;AFR_AF=0;EUR_AF=0.003;SAS_AF=0.0082;AA=T|||;VT=SNP
5	44521686	rs13173094	T	A	100	PASS	AC=1146;AF=0.228834;AN=5008;NS=2504;DP=14803;EAS_AF=0.124;AMR_AF=0.2205;AFR_AF=0.3964;EUR_AF=0.2237;SAS_AF=0.1217;AA=T|||;VT=SNP
5	44522128	rs6871730	G	A	100	PASS	AC=2229;AF=0.445088;AN=5008;NS=2504;DP=14862;EAS_AF=0.5238;AMR_AF=0.6441;AFR_AF=0.1611;EUR_AF=0.5676;SAS_AF=0.4806;AA=G|||;VT=SNP
5	44522304	rs146006026	G	A	100	PASS	AC=168;AF=0.0335463;AN=5008;NS=2504;DP=15250;EAS_AF=0.119;AMR_AF=0.0519;AFR_AF=0.0008;EUR_AF=0.003;SAS_AF=0.0082;AA=G|||;VT=SNP
5	44523306	rs116495539	T	A	100	PASS	AC=167;AF=0.0333466;AN=5008;NS=2504;DP=12721;EAS_AF=0.119;AMR_AF=0.0519;AFR_AF=0;EUR_AF=0.003;SAS_AF=0.0082;AA=a|||;VT=SNP
5	44523542	rs140529167	G	T	100	PASS	AC=168;AF=0.0335463;AN=5008;NS=2504;DP=15147;EAS_AF=0.119;AMR_AF=0.0519;AFR_AF=0.0008;EUR_AF=0.003;SAS_AF=0.0082;AA=G|||;VT=SNP
5	44524315	rs181375775	A	G	100	PASS	AC=167;AF=0.0333466;AN=5008;NS=2504;DP=18866;EAS_AF=0.119;AMR_AF=0.0519;AFR_AF=0;EUR_AF=0.003;SAS_AF=0.0082;AA=A|||;VT=SNP
5	44525589	rs4866776	A	T	100	PASS	AC=3384;AF=0.675719;AN=5008;NS=2504;DP=18066;EAS_AF=0.6478;AMR_AF=0.8646;AFR_AF=0.5643;EUR_AF=0.7922;SAS_AF=0.6012;AA=T|||;VT=SNP
5	44526154	rs12516986	A	G	100	PASS	AC=137;AF=0.0273562;AN=5008;NS=2504;DP=18232;EAS_AF=0.0079;AMR_AF=0.0605;AFR_AF=0.0076;EUR_AF=0.0298;SAS_AF=0.0481;AA=A|||;VT=SNP
5	44526729	rs7709753	C	T	100	PASS	AC=2227;AF=0.444688;AN=5008;NS=2504;DP=13924;EAS_AF=0.5248;AMR_AF=0.6441;AFR_AF=0.1619;EUR_AF=0.5676;SAS_AF=0.4765;AA=C|||;VT=SNP
5	44527050	rs58761628	C	A	100	PASS	AC=3385;AF=0.675919;AN=5008;NS=2504;DP=15791;EAS_AF=0.6498;AMR_AF=0.8646;AFR_AF=0.5681;EUR_AF=0.7893;SAS_AF=0.5982;AA=A|||;VT=SNP
5	44527623	rs146426223	A	C	100	PASS	AC=39;AF=0.00778754;AN=5008;NS=2504;DP=16929;EAS_AF=0.0387;AMR_AF=0;AFR_AF=0;EUR_AF=0;SAS_AF=0;AA=A|||;VT=SNP
5	44527841	rs6451763	A	C	100	PASS	AC=3390;AF=0.676917;AN=5008;NS=2504;DP=17579;EAS_AF=0.6498;AMR_AF=0.866;AFR_AF=0.5696;EUR_AF=0.7903;SAS_AF=0.5992;AA=C|||;VT=SNP
5	44528074	rs79558325	A	G	100	PASS	AC=118;AF=0.0235623;AN=5008;NS=2504;DP=18323;EAS_AF=0.0536;AMR_AF=0.0879;AFR_AF=0.0008;EUR_AF=0.001;SAS_AF=0.001;AA=A|||;VT=SNP
5	44528543	rs1531803	A	C	100	PASS	AC=846;AF=0.16893;AN=5008;NS=2504;DP=17636;EAS_AF=0.119;AMR_AF=0.1527;AFR_AF=0.2617;EUR_AF=0.162;SAS_AF=0.1135;AA=A|||;VT=SNP
5	44529997	rs77892853	T	C	100	PASS	AC=24;AF=0.00479233;AN=5008;NS=2504;DP=18931;EAS_AF=0.0238;AMR_AF=0;AFR_AF=0;EUR_AF=0;SAS_AF=0;AA=T|||;VT=SNP
5	44531355	rs2330570	C	T	100	PASS	AC=795;AF=0.158746;AN=5008;NS=2504;DP=21116;EAS_AF=0.119;AMR_AF=0.1513;AFR_AF=0.2262;EUR_AF=0.162;SAS_AF=0.1104;AA=C|||;VT=SNP
5	44531538	rs1905192	T	A	100	PASS	AC=3387;AF=0.676318;AN=5008;NS=2504;DP=20419;EAS_AF=0.6488;AMR_AF=0.8646;AFR_AF=0.5688;EUR_AF=0.7903;SAS_AF=0.5992;AA=A|||;VT=SNP
5	44532509	rs77399825	T	C	100	PASS	AC=167;AF=0.0333466;AN=5008;NS=2504;DP=18129;EAS_AF=0.119;AMR_AF=0.0519;AFR_AF=0;EUR_AF=0.003;SAS_AF=0.0082;AA=T|||;VT=SNP
5	44533603	rs74452757	C	T	100	PASS	AC=167;AF=0.0333466;AN=5008;NS=2504;DP=18376;EAS_AF=0.119;AMR_AF=0.0519;AFR_AF=0;EUR_AF=0.003;SAS_AF=0.0082;AA=C|||;VT=SNP
5	44533993	rs117250221	A	G	100	PASS	AC=164;AF=0.0327476;AN=5008;NS=2504;DP=16566;EAS_AF=0.1161;AMR_AF=0.0519;AFR_AF=0;EUR_AF=0.003;SAS_AF=0.0082;AA=A|||;VT=SNP
5	44534145	rs873475	T	A	100	PASS	AC=1152;AF=0.230032;AN=5008;NS=2504;DP=15961;EAS_AF=0.122;AMR_AF=0.2205;AFR_AF=0.4032;EUR_AF=0.2227;SAS_AF=0.1217;AA=A|||;VT=SNP
5	44535686	rs75016250	C	T	100	PASS	AC=167;AF=0.0333466;AN=5008;NS=2504;DP=17024;EAS_AF=0.119;AMR_AF=0.0519;AFR_AF=0;EUR_AF=0.003;SAS_AF=0.0082;AA=C|||;VT=SNP
5	44538513	rs6866555	A	C	100	PASS	AC=1154;AF=0.230431;AN=5008;NS=2504;DP=16704;EAS_AF=0.124;AMR_AF=0.2205;AFR_AF=0.4032;EUR_AF=0.2227;SAS_AF=0.1217;AA=A|||;VT=SNP
5	44538990	rs4866777	C	T	100	PASS	AC=2224;AF=0.444089;AN=5008;NS=2504;DP=20018;EAS_AF=0.5238;AMR_AF=0.6441;AFR_AF=0.1611;EUR_AF=0.5666;SAS_AF=0.4765;AA=C|||;VT=SNP
5	44539453	rs1482698	G	C	100	PASS	AC=1331;AF=0.265775;AN=5008;NS=2504;DP=16642;EAS_AF=0.378;AMR_AF=0.3746;AFR_AF=0.0749;EUR_AF=0.3688;SAS_AF=0.2249;AA=G|||;VT=SNP
5	44539953	rs10512860	C	G	100	PASS	AC=3385;AF=0.675919;AN=5008;NS=2504;DP=19408;EAS_AF=0.6478;AMR_AF=0.8646;AFR_AF=0.5688;EUR_AF=0.7893;SAS_AF=0.5992;AA=G|||;VT=SNP
5	44542265	rs13190489	T	C	100	PASS	AC=1152;AF=0.230032;AN=5008;NS=2504;DP=17579;EAS_AF=0.122;AMR_AF=0.2205;AFR_AF=0.4032;EUR_AF=0.2227;SAS_AF=0.1217;AA=C|||;VT=SNP
5	44542783	rs77951506	T	C	100	PASS	AC=20;AF=0.00399361;AN=5008;NS=2504;DP=19157;EAS_AF=0.0179;AMR_AF=0;AFR_AF=0;EUR_AF=0.001;SAS_AF=0.001;AA=T|||;VT=SNP
5	44543102	rs1482663	G	A	100	PASS	AC=3373;AF=0.673522;AN=5008;NS=2504;DP=18364;EAS_AF=0.6478;AMR_AF=0.8631;AFR_AF=0.5613;EUR_AF=0.7893;SAS_AF=0.5982;AA=A|||;VT=SNP
5	44543851	rs1351633	T	C	100	PASS	AC=3393;AF=0.677516;AN=5008;NS=2504;DP=18219;EAS_AF=0.6478;AMR_AF=0.8646;AFR_AF=0.5749;EUR_AF=0.7893;SAS_AF=0.5992;AA=C|||;VT=SNP
5	44544136	rs983940	A	G	100	PASS	AC=3386;AF=0.676118;AN=5008;NS=2504;DP=15837;EAS_AF=0.6478;AMR_AF=0.8646;AFR_AF=0.5696;EUR_AF=0.7893;SAS_AF=0.5992;AA=G|||;VT=SNP
5	44544688	rs148793370	A	G	100	PASS	AC=9;AF=0.00179712;AN=5008;NS=2504;DP=15288;EAS_AF=0.0079;AMR_AF=0;AFR_AF=0;EUR_AF=0.001;SAS_AF=0;AA=A|||;VT=SNP
5	44544720	rs4866902	T	C	100	PASS	AC=2190;AF=0.4373;AN=5008;NS=2504;DP=16289;EAS_AF=0.5258;AMR_AF=0.6441;AFR_AF=0.1339;EUR_AF=0.5666;SAS_AF=0.4765;AA=T|||;VT=SNP
5	44544889	rs4866903	C	T	100	PASS	AC=2227;AF=0.444688;AN=5008;NS=2504;DP=17065;EAS_AF=0.5258;AMR_AF=0.6441;AFR_AF=0.1619;EUR_AF=0.5666;SAS_AF=0.4765;AA=C|||;VT=SNP
5	44544927	rs4866904	T	C	100	PASS	AC=2227;AF=0.444688;AN=5008;NS=2504;DP=16899;EAS_AF=0.5258;AMR_AF=0.6441;AFR_AF=0.1619;EUR_AF=0.5666;SAS_AF=0.4765;AA=T|||;VT=SNP
5	44545592	rs13169165	T	A	100	PASS	AC=1152;AF=0.230032;AN=5008;NS=2504;DP=19512;EAS_AF=0.122;AMR_AF=0.2205;AFR_AF=0.4032;EUR_AF=0.2227;SAS_AF=0.1217;AA=A|||;VT=SNP
5	44545640	rs116943149	A	C	100	PASS	AC=167;AF=0.0333466;AN=5008;NS=2504;DP=20312;EAS_AF=0.119;AMR_AF=0.0519;AFR_AF=0;EUR_AF=0.003;SAS_AF=0.0082;AA=A|||;VT=SNP
5	44545776	rs62368491	C	T	100	PASS	AC=822;AF=0.164137;AN=5008;NS=2504;DP=21279;EAS_AF=0.1478;AMR_AF=0.2695;AFR_AF=0.0333;EUR_AF=0.1968;SAS_AF=0.2495;AA=C|||;VT=SNP
5	44546554	rs1482664	G	C	100	PASS	AC=1151;AF=0.229832;AN=5008;NS=2504;DP=19756;EAS_AF=0.122;AMR_AF=0.2205;AFR_AF=0.4024;EUR_AF=0.2227;SAS_AF=0.1217;AA=C|||;VT=SNP
5	44546628	rs1482665	A	G	100	PASS	AC=3386;AF=0.676118;AN=5008;NS=2504;DP=19624;EAS_AF=0.6478;AMR_AF=0.8646;AFR_AF=0.5696;EUR_AF=0.7893;SAS_AF=0.5992;AA=G|||;VT=SNP
5	44546982	rs75512727	T	A	100	PASS	AC=167;AF=0.0333466;AN=5008;NS=2504;DP=17845;EAS_AF=0.119;AMR_AF=0.0519;AFR_AF=0;EUR_AF=0.003;SAS_AF=0.0082;AA=T|||;VT=SNP
5	44547602	rs149431763	C	G	100	PASS	AC=26;AF=0.00519169;AN=5008;NS=2504;DP=10722;EAS_AF=0.0258;AMR_AF=0;AFR_AF=0;EUR_AF=0;SAS_AF=0;AA=c|||;VT=SNP
5	44547815	rs7727980	G	A	100	PASS	AC=1152;AF=0.230032;AN=5008;NS=2504;DP=9252;EAS_AF=0.122;AMR_AF=0.2205;AFR_AF=0.4032;EUR_AF=0.2227;SAS_AF=0.1217;AA=a|||;VT=SNP
5	44549237	rs12187906	G	C	100	PASS	AC=1153;AF=0.230232;AN=5008;NS=2504;DP=18643;EAS_AF=0.122;AMR_AF=0.2205;AFR_AF=0.4032;EUR_AF=0.2227;SAS_AF=0.1227;AA=C|||;VT=SNP
5	44549331	rs57060529	G	A	100	PASS	AC=1152;AF=0.230032;AN=5008;NS=2504;DP=19549;EAS_AF=0.122;AMR_AF=0.2205;AFR_AF=0.4032;EUR_AF=0.2227;SAS_AF=0.1217;AA=A|||;VT=SNP
5	44549480	rs67485736	T	G	100	PASS	AC=1151;AF=0.229832;AN=5008;NS=2504;DP=18493;EAS_AF=0.122;AMR_AF=0.2205;AFR_AF=0.4024;EUR_AF=0.2227;SAS_AF=0.1217;AA=T|||;VT=SNP
5	44549491	rs75680198	G	A	100	PASS	AC=270;AF=0.0539137;AN=5008;NS=2504;DP=18399;EAS_AF=0.0079;AMR_AF=0.0274;AFR_AF=0.0038;EUR_AF=0.0646;SAS_AF=0.1769;AA=g|||;VT=SNP
5	44549822	rs78271434	C	G	100	PASS	AC=167;AF=0.0333466;AN=5008;NS=2504;DP=20917;EAS_AF=0.119;AMR_AF=0.0519;AFR_AF=0;EUR_AF=0.003;SAS_AF=0.0082;AA=C|||;VT=SNP
5	44551245	rs10805684	A	G	100	PASS	AC=2229;AF=0.445088;AN=5008;NS=2504;DP=15576;EAS_AF=0.5268;AMR_AF=0.6441;AFR_AF=0.1619;EUR_AF=0.5666;SAS_AF=0.4775;AA=A|||;VT=SNP
5	44551306	rs76275307	T	C	100	PASS	AC=167;AF=0.0333466;AN=5008;NS=2504;DP=17120;EAS_AF=0.119;AMR_AF=0.0519;AFR_AF=0;EUR_AF=0.003;SAS_AF=0.0082;AA=T|||;VT=SNP
5	44552884	rs60010565	T	C	100	PASS	AC=1206;AF=0.240815;AN=5008;NS=2504;DP=11077;EAS_AF=0.122;AMR_AF=0.2219;AFR_AF=0.4433;EUR_AF=0.2227;SAS_AF=0.1217;AA=C|||;VT=SNP
5	44553120	rs13155151	T	G	100	PASS	AC=1205;AF=0.240615;AN=5008;NS=2504;DP=8869;EAS_AF=0.122;AMR_AF=0.2219;AFR_AF=0.4418;EUR_AF=0.2227;SAS_AF=0.1227;AA=G|||;VT=SNP
5	44553372	rs4645339	G	A	100	PASS	AC=856;AF=0.170927;AN=5008;NS=2504;DP=14083;EAS_AF=0.119;AMR_AF=0.1499;AFR_AF=0.2738;EUR_AF=0.161;SAS_AF=0.1104;AA=G|||;VT=SNP
5	44553611	rs4634356	T	C	100	PASS	AC=3429;AF=0.684704;AN=5008;NS=2504;DP=19640;EAS_AF=0.6478;AMR_AF=0.8646;AFR_AF=0.6082;EUR_AF=0.7893;SAS_AF=0.591;AA=C|||;VT=SNP
5	44553649	rs4346775	G	A	100	PASS	AC=1202;AF=0.240016;AN=5008;NS=2504;DP=19093;EAS_AF=0.122;AMR_AF=0.2205;AFR_AF=0.4402;EUR_AF=0.2237;SAS_AF=0.1217;AA=A|||;VT=SNP
5	44554264	rs6897255	C	G	100	PASS	AC=1203;AF=0.240216;AN=5008;NS=2504;DP=19158;EAS_AF=0.122;AMR_AF=0.2205;AFR_AF=0.441;EUR_AF=0.2237;SAS_AF=0.1217;AA=G|||;VT=SNP
5	44554638	rs79966993	G	A	100	PASS	AC=167;AF=0.0333466;AN=5008;NS=2504;DP=19730;EAS_AF=0.119;AMR_AF=0.0519;AFR_AF=0;EUR_AF=0.003;SAS_AF=0.0082;AA=G|||;VT=SNP
5	44554719	rs13179281	C	A	100	PASS	AC=1206;AF=0.240815;AN=5008;NS=2504;DP=18617;EAS_AF=0.122;AMR_AF=0.2205;AFR_AF=0.4433;EUR_AF=0.2237;SAS_AF=0.1217;AA=A|||;VT=SNP
5	44554751	rs34391578	G	A	100	PASS	AC=1206;AF=0.240815;AN=5008;NS=2504;DP=18738;EAS_AF=0.122;AMR_AF=0.2205;AFR_AF=0.4433;EUR_AF=0.2237;SAS_AF=0.1217;AA=A|||;VT=SNP
5	44554781	rs6897963	A	C	100	PASS	AC=3502;AF=0.699281;AN=5008;NS=2504;DP=19171;EAS_AF=0.6478;AMR_AF=0.8718;AFR_AF=0.6596;EUR_AF=0.7893;SAS_AF=0.591;AA=C|||;VT=SNP
5	44554797	rs35656601	A	C	100	PASS	AC=1206;AF=0.240815;AN=5008;NS=2504;DP=19581;EAS_AF=0.122;AMR_AF=0.2205;AFR_AF=0.4433;EUR_AF=0.2237;SAS_AF=0.1217;AA=A|||;VT=SNP
5	44554942	rs55912972	G	A	100	PASS	AC=2158;AF=0.430911;AN=5008;NS=2504;DP=20160;EAS_AF=0.5248;AMR_AF=0.6441;AFR_AF=0.1172;EUR_AF=0.5656;SAS_AF=0.4683;AA=G|||;VT=SNP
5	44555586	rs10055724	T	G	100	PASS	AC=1207;AF=0.241014;AN=5008;NS=2504;DP=19120;EAS_AF=0.122;AMR_AF=0.2205;AFR_AF=0.444;EUR_AF=0.2237;SAS_AF=0.1217;AA=G|||;VT=SNP
5	44555867	rs4866905	T	C	100	PASS	AC=3426;AF=0.684105;AN=5008;NS=2504;DP=18176;EAS_AF=0.6478;AMR_AF=0.8617;AFR_AF=0.6074;EUR_AF=0.7893;SAS_AF=0.591;AA=C|||;VT=SNP
5	44556313	rs13189602	G	C	100	PASS	AC=1207;AF=0.241014;AN=5008;NS=2504;DP=14488;EAS_AF=0.122;AMR_AF=0.2205;AFR_AF=0.444;EUR_AF=0.2237;SAS_AF=0.1217;AA=G|||;VT=SNP
5	44556484	rs79097567	A	G	100	PASS	AC=167;AF=0.0333466;AN=5008;NS=2504;DP=11818;EAS_AF=0.119;AMR_AF=0.0519;AFR_AF=0;EUR_AF=0.003;SAS_AF=0.0082;AA=A|||;VT=SNP
5	44557178	rs56209069	A	G	100	PASS	AC=2243;AF=0.447883;AN=5008;NS=2504;DP=13496;EAS_AF=0.5526;AMR_AF=0.6441;AFR_AF=0.1589;EUR_AF=0.5656;SAS_AF=0.4703;AA=A|||;VT=SNP
5	44557180	rs56008450	A	T	100	PASS	AC=2243;AF=0.447883;AN=5008;NS=2504;DP=13527;EAS_AF=0.5526;AMR_AF=0.6441;AFR_AF=0.1589;EUR_AF=0.5656;SAS_AF=0.4703;AA=A|||;VT=SNP
5	44557553	rs4435876	A	G	100	PASS	AC=1178;AF=0.235224;AN=5008;NS=2504;DP=14829;EAS_AF=0.0952;AMR_AF=0.219;AFR_AF=0.444;EUR_AF=0.2237;SAS_AF=0.1207;AA=A|||;VT=SNP
5	44557753	rs11745223	A	T	100	PASS	AC=2207;AF=0.440695;AN=5008;NS=2504;DP=14917;EAS_AF=0.5526;AMR_AF=0.6441;AFR_AF=0.1316;EUR_AF=0.5656;SAS_AF=0.4703;AA=A|||;VT=SNP
5	44557994	rs56264037	A	G	100	PASS	AC=2207;AF=0.440695;AN=5008;NS=2504;DP=11821;EAS_AF=0.5526;AMR_AF=0.6441;AFR_AF=0.1316;EUR_AF=0.5656;SAS_AF=0.4703;AA=A|||;VT=SNP
5	44558020	rs150122291	C	G	100	PASS	AC=38;AF=0.00758786;AN=5008;NS=2504;DP=12570;EAS_AF=0.0377;AMR_AF=0;AFR_AF=0;EUR_AF=0;SAS_AF=0;AA=C|||;VT=SNP
5	44558458	rs56163722	C	A	100	PASS	AC=2207;AF=0.440695;AN=5008;NS=2504;DP=13293;EAS_AF=0.5526;AMR_AF=0.6441;AFR_AF=0.1316;EUR_AF=0.5656;SAS_AF=0.4703;AA=C|||;VT=SNP
5	44558986	rs4493679	C	G	100	PASS	AC=1178;AF=0.235224;AN=5008;NS=2504;DP=19007;EAS_AF=0.0952;AMR_AF=0.2176;AFR_AF=0.4448;EUR_AF=0.2237;SAS_AF=0.1207;AA=C|||;VT=SNP
5	44559389	rs4274985	T	C	100	PASS	AC=1178;AF=0.235224;AN=5008;NS=2504;DP=19864;EAS_AF=0.0952;AMR_AF=0.2176;AFR_AF=0.4448;EUR_AF=0.2237;SAS_AF=0.1207;AA=C|||;VT=SNP
5	44560093	rs10061860	A	G	100	PASS	AC=1177;AF=0.235024;AN=5008;NS=2504;DP=15646;EAS_AF=0.0952;AMR_AF=0.2176;AFR_AF=0.444;EUR_AF=0.2237;SAS_AF=0.1207;AA=A|||;VT=SNP
5	44560424	rs13355205	T	C	100	PASS	AC=1179;AF=0.235423;AN=5008;NS=2504;DP=15641;EAS_AF=0.0952;AMR_AF=0.2176;AFR_AF=0.444;EUR_AF=0.2256;SAS_AF=0.1207;AA=C|||;VT=SNP
5	44560659	rs35797502	C	T	100	PASS	AC=1177;AF=0.235024;AN=5008;NS=2504;DP=17514;EAS_AF=0.0952;AMR_AF=0.2176;AFR_AF=0.444;EUR_AF=0.2237;SAS_AF=0.1207;AA=T|||;VT=SNP
5	44560848	rs34031096	A	C	100	PASS	AC=1178;AF=0.235224;AN=5008;NS=2504;DP=17935;EAS_AF=0.0952;AMR_AF=0.2176;AFR_AF=0.4448;EUR_AF=0.2237;SAS_AF=0.1207;AA=A|||;VT=SNP
5	44561244	rs10079194	G	T	100	PASS	AC=520;AF=0.103834;AN=5008;NS=2504;DP=17648;EAS_AF=0.004;AMR_AF=0.0432;AFR_AF=0.1868;EUR_AF=0.0646;SAS_AF=0.1779;AA=G|||;VT=SNP
5	44561473	rs10079222	C	G	100	PASS	AC=3502;AF=0.699281;AN=5008;NS=2504;DP=17198;EAS_AF=0.6478;AMR_AF=0.8703;AFR_AF=0.6604;EUR_AF=0.7893;SAS_AF=0.591;AA=G|||;VT=SNP
5	44564796	rs10040045	T	G	100	PASS	AC=833;AF=0.166334;AN=5008;NS=2504;DP=15150;EAS_AF=0.0923;AMR_AF=0.1484;AFR_AF=0.2776;EUR_AF=0.162;SAS_AF=0.1094;AA=T|||;VT=SNP
5	44565635	rs7729423	G	A	100	PASS	AC=2207;AF=0.440695;AN=5008;NS=2504;DP=19944;EAS_AF=0.5526;AMR_AF=0.6455;AFR_AF=0.1316;EUR_AF=0.5646;SAS_AF=0.4703;AA=G|||;VT=SNP
5	44565638	rs4627994	A	G	100	PASS	AC=1209;AF=0.241414;AN=5008;NS=2504;DP=19932;EAS_AF=0.0952;AMR_AF=0.2219;AFR_AF=0.466;EUR_AF=0.2237;SAS_AF=0.1207;AA=A|||;VT=SNP
5	44565705	rs4594862	C	G	100	PASS	AC=1209;AF=0.241414;AN=5008;NS=2504;DP=19600;EAS_AF=0.0952;AMR_AF=0.2219;AFR_AF=0.466;EUR_AF=0.2237;SAS_AF=0.1207;AA=a|||;VT=SNP
5	44567145	rs12188390	T	G	100	PASS	AC=813;AF=0.16234;AN=5008;NS=2504;DP=15746;EAS_AF=0.0913;AMR_AF=0.1455;AFR_AF=0.2648;EUR_AF=0.162;SAS_AF=0.1094;AA=T|||;VT=SNP
5	44567410	rs13182481	G	A	100	PASS	AC=3051;AF=0.609225;AN=5008;NS=2504;DP=13063;EAS_AF=0.6468;AMR_AF=0.6758;AFR_AF=0.6112;EUR_AF=0.5775;SAS_AF=0.5532;AA=A|||;VT=SNP
5	44568655	rs4463187	A	G	100	PASS	AC=3050;AF=0.609026;AN=5008;NS=2504;DP=13010;EAS_AF=0.6468;AMR_AF=0.6729;AFR_AF=0.6112;EUR_AF=0.5785;SAS_AF=0.5532;AA=G|||;VT=SNP
5	44569226	rs7708449	C	A	100	PASS	AC=1803;AF=0.360024;AN=5008;NS=2504;DP=18729;EAS_AF=0.5526;AMR_AF=0.4539;AFR_AF=0.1142;EUR_AF=0.3549;SAS_AF=0.4325;AA=C|||;VT=SNP
5	44569860	rs7713139	A	G	100	PASS	AC=1837;AF=0.366813;AN=5008;NS=2504;DP=17714;EAS_AF=0.5526;AMR_AF=0.4539;AFR_AF=0.1399;EUR_AF=0.3549;SAS_AF=0.4325;AA=A|||;VT=SNP
5	44570774	rs4273616	A	G	100	PASS	AC=1208;AF=0.241214;AN=5008;NS=2504;DP=19733;EAS_AF=0.0942;AMR_AF=0.2205;AFR_AF=0.4667;EUR_AF=0.2237;SAS_AF=0.1207;AA=G|||;VT=SNP
5	44570801	rs72750289	T	C	100	PASS	AC=779;AF=0.155551;AN=5008;NS=2504;DP=19376;EAS_AF=0.0913;AMR_AF=0.1455;AFR_AF=0.239;EUR_AF=0.162;SAS_AF=0.1094;AA=T|||;VT=SNP
5	44571214	rs57607823	G	A	100	PASS	AC=1802;AF=0.359824;AN=5008;NS=2504;DP=17317;EAS_AF=0.5516;AMR_AF=0.4539;AFR_AF=0.1142;EUR_AF=0.3549;SAS_AF=0.4325;AA=G|||;VT=SNP
5	44572138	rs6884594	C	T	100	PASS	AC=1206;AF=0.240815;AN=5008;NS=2504;DP=16651;EAS_AF=0.0942;AMR_AF=0.219;AFR_AF=0.466;EUR_AF=0.2237;SAS_AF=0.1207;AA=C|||;VT=SNP
5	44572594	rs6889725	G	A	100	PASS	AC=1206;AF=0.240815;AN=5008;NS=2504;DP=18381;EAS_AF=0.0942;AMR_AF=0.219;AFR_AF=0.466;EUR_AF=0.2237;SAS_AF=0.1207;AA=A|||;VT=SNP
5	44572809	rs6889804	C	T	100	PASS	AC=1207;AF=0.241014;AN=5008;NS=2504;DP=20109;EAS_AF=0.0942;AMR_AF=0.219;AFR_AF=0.4667;EUR_AF=0.2237;SAS_AF=0.1207;AA=T|||;VT=SNP
5	44572998	rs10063359	G	A	100	PASS	AC=1212;AF=0.242013;AN=5008;NS=2504;DP=18557;EAS_AF=0.0942;AMR_AF=0.219;AFR_AF=0.4705;EUR_AF=0.2237;SAS_AF=0.1207;AA=A|||;VT=SNP
5	44573113	rs34815748	T	C	100	PASS	AC=1206;AF=0.240815;AN=5008;NS=2504;DP=17814;EAS_AF=0.0942;AMR_AF=0.219;AFR_AF=0.466;EUR_AF=0.2237;SAS_AF=0.1207;AA=C|||;VT=SNP
5	44573149	rs35581367	G	A	100	PASS	AC=1206;AF=0.240815;AN=5008;NS=2504;DP=18539;EAS_AF=0.0942;AMR_AF=0.219;AFR_AF=0.466;EUR_AF=0.2237;SAS_AF=0.1207;AA=G|||;VT=SNP
5	44573253	rs34164548	T	C	100	PASS	AC=1206;AF=0.240815;AN=5008;NS=2504;DP=18171;EAS_AF=0.0942;AMR_AF=0.219;AFR_AF=0.466;EUR_AF=0.2237;SAS_AF=0.1207;AA=T|||;VT=SNP
5	44574828	rs151163004	T	G	100	PASS	AC=15;AF=0.00299521;AN=5008;NS=2504;DP=17470;EAS_AF=0.0149;AMR_AF=0;AFR_AF=0;EUR_AF=0;SAS_AF=0;AA=T|||;VT=SNP
5	44574965	rs72750292	A	G	100	PASS	AC=668;AF=0.133387;AN=5008;NS=2504;DP=19606;EAS_AF=0.004;AMR_AF=0.2161;AFR_AF=0.0212;EUR_AF=0.2744;SAS_AF=0.2147;AA=A|||;VT=SNP
5	44574988	rs4642379	C	T	100	PASS	AC=1207;AF=0.241014;AN=5008;NS=2504;DP=19786;EAS_AF=0.0942;AMR_AF=0.219;AFR_AF=0.4667;EUR_AF=0.2237;SAS_AF=0.1207;AA=C|||;VT=SNP
5	44575226	rs34577718	T	G	100	PASS	AC=1209;AF=0.241414;AN=5008;NS=2504;DP=20912;EAS_AF=0.0942;AMR_AF=0.219;AFR_AF=0.4682;EUR_AF=0.2237;SAS_AF=0.1207;AA=T|||;VT=SNP
5	44575750	rs28438634	A	G	100	PASS	AC=1209;AF=0.241414;AN=5008;NS=2504;DP=20525;EAS_AF=0.0942;AMR_AF=0.219;AFR_AF=0.4682;EUR_AF=0.2237;SAS_AF=0.1207;AA=G|||;VT=SNP
5	44575832	rs28483338	C	G	100	PASS	AC=1206;AF=0.240815;AN=5008;NS=2504;DP=19856;EAS_AF=0.0942;AMR_AF=0.2176;AFR_AF=0.4667;EUR_AF=0.2237;SAS_AF=0.1207;AA=G|||;VT=SNP
5	44575838	rs28488464	T	G	100	PASS	AC=1206;AF=0.240815;AN=5008;NS=2504;DP=19659;EAS_AF=0.0942;AMR_AF=0.2176;AFR_AF=0.4667;EUR_AF=0.2237;SAS_AF=0.1207;AA=G|||;VT=SNP
5	44576033	rs10054457	A	C	100	PASS	AC=1211;AF=0.241813;AN=5008;NS=2504;DP=16623;EAS_AF=0.0942;AMR_AF=0.219;AFR_AF=0.4675;EUR_AF=0.2237;SAS_AF=0.1237;AA=C|||;VT=SNP
5	44576068	rs10069792	G	A	100	PASS	AC=1214;AF=0.242412;AN=5008;NS=2504;DP=16242;EAS_AF=0.0942;AMR_AF=0.2205;AFR_AF=0.4682;EUR_AF=0.2266;SAS_AF=0.1217;AA=G|||;VT=SNP
5	44576131	rs10069750	C	G	100	PASS	AC=1206;AF=0.240815;AN=5008;NS=2504;DP=17605;EAS_AF=0.0942;AMR_AF=0.2176;AFR_AF=0.4667;EUR_AF=0.2237;SAS_AF=0.1207;AA=G|||;VT=SNP
5	44576171	rs10054521	A	C	100	PASS	AC=3144;AF=0.627796;AN=5008;NS=2504;DP=16801;EAS_AF=0.6458;AMR_AF=0.6816;AFR_AF=0.6778;EUR_AF=0.5795;SAS_AF=0.5532;AA=C|||;VT=SNP
5	44576310	rs150903484	G	A	100	PASS	AC=68;AF=0.0135783;AN=5008;NS=2504;DP=15052;EAS_AF=0.0645;AMR_AF=0;AFR_AF=0;EUR_AF=0.003;SAS_AF=0;AA=G|||;VT=SNP
5	44576450	rs148509025	T	C	100	PASS	AC=249;AF=0.0497204;AN=5008;NS=2504;DP=18924;EAS_AF=0.002;AMR_AF=0.0548;AFR_AF=0.0053;EUR_AF=0.0994;SAS_AF=0.1043;AA=T|||;VT=SNP
5	44576725	rs149661840	C	T	100	PASS	AC=140;AF=0.0279553;AN=5008;NS=2504;DP=21550;EAS_AF=0.0933;AMR_AF=0.0519;AFR_AF=0;EUR_AF=0.003;SAS_AF=0.0072;AA=C|||;VT=SNP
5	44576870	rs139584140	G	C	100	PASS	AC=138;AF=0.0275559;AN=5008;NS=2504;DP=21927;EAS_AF=0.0913;AMR_AF=0.0519;AFR_AF=0;EUR_AF=0.003;SAS_AF=0.0072;AA=G|||;VT=SNP
5	44577879	rs12187122	A	G	100	PASS	AC=143;AF=0.0285543;AN=5008;NS=2504;DP=20738;EAS_AF=0.0119;AMR_AF=0.062;AFR_AF=0.0068;EUR_AF=0.0298;SAS_AF=0.0501;AA=A|||;VT=SNP
5	44577998	rs150720135	T	A	100	PASS	AC=116;AF=0.0231629;AN=5008;NS=2504;DP=20020;EAS_AF=0.1141;AMR_AF=0;AFR_AF=0;EUR_AF=0;SAS_AF=0.001;AA=T|||;VT=SNP
5	44578351	rs10062844	C	G	100	PASS	AC=1200;AF=0.239617;AN=5008;NS=2504;DP=19276;EAS_AF=0.0942;AMR_AF=0.2205;AFR_AF=0.4607;EUR_AF=0.2237;SAS_AF=0.1207;AA=G|||;VT=SNP
5	44578360	rs4329026	A	G	100	PASS	AC=1784;AF=0.35623;AN=5008;NS=2504;DP=19118;EAS_AF=0.5516;AMR_AF=0.4539;AFR_AF=0.1006;EUR_AF=0.3549;SAS_AF=0.4325;AA=A|||;VT=SNP
5	44578950	rs10064677	C	A	100	PASS	AC=1208;AF=0.241214;AN=5008;NS=2504;DP=17815;EAS_AF=0.0942;AMR_AF=0.2205;AFR_AF=0.4667;EUR_AF=0.2237;SAS_AF=0.1207;AA=A|||;VT=SNP
5	44579082	rs10064870	G	A	100	PASS	AC=1152;AF=0.230032;AN=5008;NS=2504;DP=16646;EAS_AF=0.0952;AMR_AF=0.219;AFR_AF=0.4244;EUR_AF=0.2237;SAS_AF=0.1207;AA=g|||;VT=SNP
5	44579366	rs6869262	C	T	100	PASS	AC=791;AF=0.157947;AN=5008;NS=2504;DP=18675;EAS_AF=0.0913;AMR_AF=0.1455;AFR_AF=0.2474;EUR_AF=0.163;SAS_AF=0.1094;AA=c|||;VT=SNP
5	44579468	rs4505960	G	A	100	PASS	AC=3945;AF=0.78774;AN=5008;NS=2504;DP=18269;EAS_AF=0.6508;AMR_AF=0.9063;AFR_AF=0.7943;EUR_AF=0.8539;SAS_AF=0.7679;AA=a|||;VT=SNP
5	44579473	rs186038486	G	C	100	PASS	AC=37;AF=0.00738818;AN=5008;NS=2504;DP=18268;EAS_AF=0.0347;AMR_AF=0;AFR_AF=0;EUR_AF=0.001;SAS_AF=0.001;AA=g|||;VT=SNP
5	44579580	rs374389054	C	T	100	PASS	AC=138;AF=0.0275559;AN=5008;NS=2504;DP=19091;EAS_AF=0.0913;AMR_AF=0.0519;AFR_AF=0;EUR_AF=0.003;SAS_AF=0.0072;AA=c|||;VT=SNP
5	44580017	rs377153813	C	T	100	PASS	AC=143;AF=0.0285543;AN=5008;NS=2504;DP=24218;EAS_AF=0.0913;AMR_AF=0.0519;AFR_AF=0.003;EUR_AF=0.004;SAS_AF=0.0072;AA=c|||;VT=SNP
5	44580064	rs147175808	T	A	100	PASS	AC=138;AF=0.0275559;AN=5008;NS=2504;DP=22261;EAS_AF=0.0913;AMR_AF=0.0519;AFR_AF=0;EUR_AF=0.003;SAS_AF=0.0072;AA=t|||;VT=SNP
5	44580067	rs140418549	C	T	100	PASS	AC=138;AF=0.0275559;AN=5008;NS=2504;DP=22269;EAS_AF=0.0913;AMR_AF=0.0519;AFR_AF=0;EUR_AF=0.003;SAS_AF=0.0072;AA=c|||;VT=SNP
5	44580225	rs200389056	G	A	100	PASS	AC=26;AF=0.00519169;AN=5008;NS=2504;DP=21879;EAS_AF=0.0258;AMR_AF=0;AFR_AF=0;EUR_AF=0;SAS_AF=0;AA=g|||;VT=SNP
5	44582954	rs151101334	T	G	100	PASS	AC=138;AF=0.0275559;AN=5008;NS=2504;DP=20617;EAS_AF=0.0913;AMR_AF=0.0519;AFR_AF=0;EUR_AF=0.003;SAS_AF=0.0072;AA=T|||;VT=SNP
5	44583282	rs185393944	C	T	100	PASS	AC=138;AF=0.0275559;AN=5008;NS=2504;DP=18857;EAS_AF=0.0913;AMR_AF=0.0519;AFR_AF=0;EUR_AF=0.003;SAS_AF=0.0072;AA=c|||;VT=SNP
5	44583962	rs375736125	C	G	100	PASS	AC=30;AF=0.00599042;AN=5008;NS=2504;DP=18675;EAS_AF=0.0298;AMR_AF=0;AFR_AF=0;EUR_AF=0;SAS_AF=0;AA=c|||;VT=SNP
5	44584606	rs187261158	C	T	100	PASS	AC=139;AF=0.0277556;AN=5008;NS=2504;DP=21293;EAS_AF=0.0913;AMR_AF=0.0519;AFR_AF=0;EUR_AF=0.003;SAS_AF=0.0082;AA=t|||;VT=SNP
5	44585089	rs62368523	C	T	100	PASS	AC=1803;AF=0.360024;AN=5008;NS=2504;DP=12486;EAS_AF=0.5516;AMR_AF=0.4539;AFR_AF=0.115;EUR_AF=0.3549;SAS_AF=0.4325;AA=C|||;VT=SNP
5	44585194	rs77357606	T	G	100	PASS	AC=38;AF=0.00758786;AN=5008;NS=2504;DP=13789;EAS_AF=0.0367;AMR_AF=0.0014;AFR_AF=0;EUR_AF=0;SAS_AF=0;AA=T|||;VT=SNP
5	44585369	rs62368524	G	C	100	PASS	AC=1803;AF=0.360024;AN=5008;NS=2504;DP=16821;EAS_AF=0.5516;AMR_AF=0.4539;AFR_AF=0.115;EUR_AF=0.3549;SAS_AF=0.4325;AA=G|||;VT=SNP
5	44585534	rs10462078	G	T	100	PASS	AC=1834;AF=0.366214;AN=5008;NS=2504;DP=16482;EAS_AF=0.5516;AMR_AF=0.4539;AFR_AF=0.1384;EUR_AF=0.3549;SAS_AF=0.4325;AA=G|||;VT=SNP
5	44585552	rs7448715	T	C	100	PASS	AC=1831;AF=0.365615;AN=5008;NS=2504;DP=15974;EAS_AF=0.5496;AMR_AF=0.4539;AFR_AF=0.1384;EUR_AF=0.3549;SAS_AF=0.4315;AA=T|||;VT=SNP
5	44585815	rs77719555	C	G	100	PASS	AC=182;AF=0.0363419;AN=5008;NS=2504;DP=12274;EAS_AF=0.1052;AMR_AF=0.049;AFR_AF=0.0023;EUR_AF=0.0258;SAS_AF=0.0133;AA=C|||;VT=SNP
5	44586077	rs4640800	C	A	100	PASS	AC=1208;AF=0.241214;AN=5008;NS=2504;DP=11696;EAS_AF=0.0942;AMR_AF=0.2205;AFR_AF=0.4667;EUR_AF=0.2237;SAS_AF=0.1207;AA=C|||;VT=SNP
5	44586157	rs74769181	G	A	100	PASS	AC=175;AF=0.0349441;AN=5008;NS=2504;DP=12197;EAS_AF=0.127;AMR_AF=0.0519;AFR_AF=0;EUR_AF=0.004;SAS_AF=0.0072;AA=g|||;VT=SNP
5	44586168	rs7445263	G	A	100	PASS	AC=1199;AF=0.239417;AN=5008;NS=2504;DP=12072;EAS_AF=0.0933;AMR_AF=0.2161;AFR_AF=0.4667;EUR_AF=0.2237;SAS_AF=0.1155;AA=G|||;VT=SNP
5	44586740	rs4866911	C	G	100	PASS	AC=1834;AF=0.366214;AN=5008;NS=2504;DP=17224;EAS_AF=0.5516;AMR_AF=0.4539;AFR_AF=0.1384;EUR_AF=0.3549;SAS_AF=0.4325;AA=C|||;VT=SNP
5	44586908	rs118073991	C	T	100	PASS	AC=17;AF=0.00339457;AN=5008;NS=2504;DP=20618;EAS_AF=0.0169;AMR_AF=0;AFR_AF=0;EUR_AF=0;SAS_AF=0;AA=C|||;VT=SNP
5	44587161	rs10035625	G	A	100	PASS	AC=1208;AF=0.241214;AN=5008;NS=2504;DP=19261;EAS_AF=0.0942;AMR_AF=0.2205;AFR_AF=0.4667;EUR_AF=0.2237;SAS_AF=0.1207;AA=G|||;VT=SNP
5	44587165	rs10038534	T	C	100	PASS	AC=1208;AF=0.241214;AN=5008;NS=2504;DP=19541;EAS_AF=0.0942;AMR_AF=0.2205;AFR_AF=0.4667;EUR_AF=0.2237;SAS_AF=0.1207;AA=T|||;VT=SNP
5	44587238	rs10059745	T	C	100	PASS	AC=3049;AF=0.608826;AN=5008;NS=2504;DP=22059;EAS_AF=0.6458;AMR_AF=0.6744;AFR_AF=0.6104;EUR_AF=0.5785;SAS_AF=0.5532;AA=C|||;VT=SNP
5	44587716	rs6885437	G	A	100	PASS	AC=1208;AF=0.241214;AN=5008;NS=2504;DP=21022;EAS_AF=0.0942;AMR_AF=0.2205;AFR_AF=0.4667;EUR_AF=0.2237;SAS_AF=0.1207;AA=G|||;VT=SNP
5	44587902	rs148206037	T	G	100	PASS	AC=138;AF=0.0275559;AN=5008;NS=2504;DP=17273;EAS_AF=0.0913;AMR_AF=0.0519;AFR_AF=0;EUR_AF=0.003;SAS_AF=0.0072;AA=T|||;VT=SNP
5	44588494	rs6890819	G	T	100	PASS	AC=1209;AF=0.241414;AN=5008;NS=2504;DP=16580;EAS_AF=0.0942;AMR_AF=0.2205;AFR_AF=0.4675;EUR_AF=0.2237;SAS_AF=0.1207;AA=T|||;VT=SNP
5	44588581	rs3885701	A	T	100	PASS	AC=204;AF=0.0407348;AN=5008;NS=2504;DP=17539;EAS_AF=0.1994;AMR_AF=0.0014;AFR_AF=0;EUR_AF=0.001;SAS_AF=0.001;AA=A|||;VT=SNP
5	44588793	rs6890908	A	G	100	PASS	AC=1206;AF=0.240815;AN=5008;NS=2504;DP=16903;EAS_AF=0.0942;AMR_AF=0.219;AFR_AF=0.466;EUR_AF=0.2237;SAS_AF=0.1207;AA=T|||;VT=SNP
5	44589422	rs4469202	C	T	100	PASS	AC=1208;AF=0.241214;AN=5008;NS=2504;DP=13234;EAS_AF=0.0942;AMR_AF=0.2205;AFR_AF=0.4667;EUR_AF=0.2237;SAS_AF=0.1207;AA=c|||;VT=SNP
5	44589493	rs183644248	G	T	100	PASS	AC=138;AF=0.0275559;AN=5008;NS=2504;DP=12203;EAS_AF=0.0913;AMR_AF=0.0519;AFR_AF=0;EUR_AF=0.003;SAS_AF=0.0072;AA=G|||;VT=SNP
5	44589780	rs4866912	G	A	100	PASS	AC=826;AF=0.164936;AN=5008;NS=2504;DP=10370;EAS_AF=0.1498;AMR_AF=0.2666;AFR_AF=0.0416;EUR_AF=0.1998;SAS_AF=0.2393;AA=G|||;VT=SNP
5	44590149	rs78293990	T	C	100	PASS	AC=31;AF=0.0061901;AN=5008;NS=2504;DP=13549;EAS_AF=0.0308;AMR_AF=0;AFR_AF=0;EUR_AF=0;SAS_AF=0;AA=T|||;VT=SNP
5	44590257	rs34709098	C	A	100	PASS	AC=1209;AF=0.241414;AN=5008;NS=2504;DP=13963;EAS_AF=0.0952;AMR_AF=0.2205;AFR_AF=0.4667;EUR_AF=0.2237;SAS_AF=0.1207;AA=C|||;VT=SNP
5	44590408	rs61469554	A	C	100	PASS	AC=1208;AF=0.241214;AN=5008;NS=2504;DP=15410;EAS_AF=0.0942;AMR_AF=0.2205;AFR_AF=0.4667;EUR_AF=0.2237;SAS_AF=0.1207;AA=A|||;VT=SNP
5	44590910	rs6862655	G	A	100	PASS	AC=3048;AF=0.608626;AN=5008;NS=2504;DP=18644;EAS_AF=0.6458;AMR_AF=0.6744;AFR_AF=0.6097;EUR_AF=0.5785;SAS_AF=0.5532;AA=A|||;VT=SNP
5	44591079	rs6862704	C	G	100	PASS	AC=1208;AF=0.241214;AN=5008;NS=2504;DP=19027;EAS_AF=0.0942;AMR_AF=0.2205;AFR_AF=0.4667;EUR_AF=0.2237;SAS_AF=0.1207;AA=G|||;VT=SNP
5	44591815	rs4348227	C	T	100	PASS	AC=3048;AF=0.608626;AN=5008;NS=2504;DP=17494;EAS_AF=0.6458;AMR_AF=0.6744;AFR_AF=0.6097;EUR_AF=0.5785;SAS_AF=0.5532;AA=T|||;VT=SNP
5	44591995	rs4639238	G	A	100	PASS	AC=3057;AF=0.610423;AN=5008;NS=2504;DP=17597;EAS_AF=0.6468;AMR_AF=0.6744;AFR_AF=0.6157;EUR_AF=0.5785;SAS_AF=0.5532;AA=A|||;VT=SNP
5	44592084	rs4481354	A	G	100	PASS	AC=1208;AF=0.241214;AN=5008;NS=2504;DP=17847;EAS_AF=0.0942;AMR_AF=0.2205;AFR_AF=0.4667;EUR_AF=0.2237;SAS_AF=0.1207;AA=G|||;VT=SNP
5	44592274	rs4386739	C	T	100	PASS	AC=1214;AF=0.242412;AN=5008;NS=2504;DP=17380;EAS_AF=0.0942;AMR_AF=0.2205;AFR_AF=0.4713;EUR_AF=0.2237;SAS_AF=0.1207;AA=T|||;VT=SNP
5	44593167	rs4392631	C	T	100	PASS	AC=1782;AF=0.355831;AN=5008;NS=2504;DP=16597;EAS_AF=0.5516;AMR_AF=0.4539;AFR_AF=0.0991;EUR_AF=0.3549;SAS_AF=0.4325;AA=C|||;VT=SNP
5	44593483	rs78119084	A	G	100	PASS	AC=135;AF=0.0269569;AN=5008;NS=2504;DP=17321;EAS_AF=0.0883;AMR_AF=0.0519;AFR_AF=0;EUR_AF=0.003;SAS_AF=0.0072;AA=A|||;VT=SNP
5	44593802	rs75380477	T	G	100	PASS	AC=138;AF=0.0275559;AN=5008;NS=2504;DP=17801;EAS_AF=0.0913;AMR_AF=0.0519;AFR_AF=0;EUR_AF=0.003;SAS_AF=0.0072;AA=T|||;VT=SNP
5	44593915	rs4485935	A	G	100	PASS	AC=1208;AF=0.241214;AN=5008;NS=2504;DP=17205;EAS_AF=0.0942;AMR_AF=0.2205;AFR_AF=0.4667;EUR_AF=0.2237;SAS_AF=0.1207;AA=A|||;VT=SNP
5	44594078	rs189067717	C	G	100	PASS	AC=12;AF=0.00239617;AN=5008;NS=2504;DP=18028;EAS_AF=0.0119;AMR_AF=0;AFR_AF=0;EUR_AF=0;SAS_AF=0;AA=C|||;VT=SNP
5	44594081	rs138096085	T	C	100	PASS	AC=315;AF=0.0628994;AN=5008;NS=2504;DP=18045;EAS_AF=0.0853;AMR_AF=0.0749;AFR_AF=0.0144;EUR_AF=0.0209;SAS_AF=0.1401;AA=T|||;VT=SNP
5	44594217	rs4608931	T	A	100	PASS	AC=1208;AF=0.241214;AN=5008;NS=2504;DP=17374;EAS_AF=0.0942;AMR_AF=0.2205;AFR_AF=0.4667;EUR_AF=0.2237;SAS_AF=0.1207;AA=A|||;VT=SNP
5	44594324	rs4401578	T	A	100	PASS	AC=1208;AF=0.241214;AN=5008;NS=2504;DP=16937;EAS_AF=0.0942;AMR_AF=0.2205;AFR_AF=0.4667;EUR_AF=0.2237;SAS_AF=0.1207;AA=T|||;VT=SNP
5	44594604	rs79357949	T	A	100	PASS	AC=138;AF=0.0275559;AN=5008;NS=2504;DP=20372;EAS_AF=0.0913;AMR_AF=0.0519;AFR_AF=0;EUR_AF=0.003;SAS_AF=0.0072;AA=T|||;VT=SNP
5	44597364	rs4416611	C	T	100	PASS	AC=1208;AF=0.241214;AN=5008;NS=2504;DP=19024;EAS_AF=0.0942;AMR_AF=0.2205;AFR_AF=0.4667;EUR_AF=0.2237;SAS_AF=0.1207;AA=C|||;VT=SNP
5	44598946	rs10054541	C	T	100	PASS	AC=1214;AF=0.242412;AN=5008;NS=2504;DP=20049;EAS_AF=0.0942;AMR_AF=0.2205;AFR_AF=0.4713;EUR_AF=0.2237;SAS_AF=0.1207;AA=T|||;VT=SNP
5	44598959	rs10054544	C	T	100	PASS	AC=1214;AF=0.242412;AN=5008;NS=2504;DP=19575;EAS_AF=0.0942;AMR_AF=0.2205;AFR_AF=0.4713;EUR_AF=0.2237;SAS_AF=0.1207;AA=C|||;VT=SNP
5	44599080	rs181591960	T	G	100	PASS	AC=31;AF=0.0061901;AN=5008;NS=2504;DP=17959;EAS_AF=0.0308;AMR_AF=0;AFR_AF=0;EUR_AF=0;SAS_AF=0;AA=T|||;VT=SNP
5	44599170	rs10054677	C	T	100	PASS	AC=1208;AF=0.241214;AN=5008;NS=2504;DP=19972;EAS_AF=0.0942;AMR_AF=0.2205;AFR_AF=0.4667;EUR_AF=0.2237;SAS_AF=0.1207;AA=c|||;VT=SNP
5	44599440	rs7722103	A	G	100	PASS	AC=1208;AF=0.241214;AN=5008;NS=2504;DP=16497;EAS_AF=0.0942;AMR_AF=0.2205;AFR_AF=0.4667;EUR_AF=0.2237;SAS_AF=0.1207;AA=G|||;VT=SNP
5	44599762	rs7722716	A	G	100	PASS	AC=1208;AF=0.241214;AN=5008;NS=2504;DP=16559;EAS_AF=0.0942;AMR_AF=0.2205;AFR_AF=0.4667;EUR_AF=0.2237;SAS_AF=0.1207;AA=G|||;VT=SNP
5	44599991	rs13358061	T	A	100	PASS	AC=859;AF=0.171526;AN=5008;NS=2504;DP=19397;EAS_AF=0.0913;AMR_AF=0.1556;AFR_AF=0.2943;EUR_AF=0.162;SAS_AF=0.1094;AA=T|||;VT=SNP
5	44600085	rs10941669	G	T	100	PASS	AC=1208;AF=0.241214;AN=5008;NS=2504;DP=16532;EAS_AF=0.0942;AMR_AF=0.2205;AFR_AF=0.4667;EUR_AF=0.2237;SAS_AF=0.1207;AA=T|||;VT=SNP
5	44600668	rs13190202	T	C	100	PASS	AC=1208;AF=0.241214;AN=5008;NS=2504;DP=20405;EAS_AF=0.0942;AMR_AF=0.2205;AFR_AF=0.4667;EUR_AF=0.2237;SAS_AF=0.1207;AA=C|||;VT=SNP
5	44600996	rs10066953	T	G	100	PASS	AC=3048;AF=0.608626;AN=5008;NS=2504;DP=20044;EAS_AF=0.6458;AMR_AF=0.6744;AFR_AF=0.6097;EUR_AF=0.5785;SAS_AF=0.5532;AA=G|||;VT=SNP
5	44601557	rs10941670	T	G	100	PASS	AC=1208;AF=0.241214;AN=5008;NS=2504;DP=17936;EAS_AF=0.0942;AMR_AF=0.2205;AFR_AF=0.4667;EUR_AF=0.2237;SAS_AF=0.1207;AA=T|||;VT=SNP
5	44601605	rs10941671	C	A	100	PASS	AC=1208;AF=0.241214;AN=5008;NS=2504;DP=18345;EAS_AF=0.0942;AMR_AF=0.2205;AFR_AF=0.4667;EUR_AF=0.2237;SAS_AF=0.1207;AA=A|||;VT=SNP
5	44601793	rs138344058	T	A	100	PASS	AC=29;AF=0.00579073;AN=5008;NS=2504;DP=19072;EAS_AF=0.0278;AMR_AF=0;AFR_AF=0;EUR_AF=0;SAS_AF=0.001;AA=T|||;VT=SNP
5	44601807	rs10941672	C	A	100	PASS	AC=778;AF=0.155351;AN=5008;NS=2504;DP=18643;EAS_AF=0.0913;AMR_AF=0.1455;AFR_AF=0.2383;EUR_AF=0.162;SAS_AF=0.1094;AA=C|||;VT=SNP
5	44601931	rs10941674	T	C	100	PASS	AC=1208;AF=0.241214;AN=5008;NS=2504;DP=15466;EAS_AF=0.0942;AMR_AF=0.2205;AFR_AF=0.4667;EUR_AF=0.2237;SAS_AF=0.1207;AA=C|||;VT=SNP
5	44602089	rs10941675	T	A	100	PASS	AC=1208;AF=0.241214;AN=5008;NS=2504;DP=15252;EAS_AF=0.0942;AMR_AF=0.2205;AFR_AF=0.4667;EUR_AF=0.2237;SAS_AF=0.1207;AA=A|||;VT=SNP
5	44603422	rs79756396	T	A	100	PASS	AC=204;AF=0.0407348;AN=5008;NS=2504;DP=18205;EAS_AF=0.1994;AMR_AF=0.0014;AFR_AF=0;EUR_AF=0.001;SAS_AF=0.001;AA=T|||;VT=SNP
5	44603535	rs10155570	C	A	100	PASS	AC=1207;AF=0.241014;AN=5008;NS=2504;DP=19773;EAS_AF=0.0942;AMR_AF=0.219;AFR_AF=0.4667;EUR_AF=0.2237;SAS_AF=0.1207;AA=C|||;VT=SNP
5	44604099	rs55899909	C	G	100	PASS	AC=1210;AF=0.241613;AN=5008;NS=2504;DP=14864;EAS_AF=0.0952;AMR_AF=0.2205;AFR_AF=0.4675;EUR_AF=0.2237;SAS_AF=0.1207;AA=C|||;VT=SNP
5	44604313	rs12374507	G	A	100	PASS	AC=3050;AF=0.609026;AN=5008;NS=2504;DP=18430;EAS_AF=0.6458;AMR_AF=0.6744;AFR_AF=0.6097;EUR_AF=0.5805;SAS_AF=0.5532;AA=A|||;VT=SNP
5	44604890	rs7446551	G	A	100	PASS	AC=308;AF=0.0615016;AN=5008;NS=2504;DP=13250;EAS_AF=0.0853;AMR_AF=0.0706;AFR_AF=0.0151;EUR_AF=0.0179;SAS_AF=0.138;AA=G|||;VT=SNP
5	44605205	rs55732165	A	T	100	PASS	AC=1209;AF=0.241414;AN=5008;NS=2504;DP=15822;EAS_AF=0.0942;AMR_AF=0.2205;AFR_AF=0.4667;EUR_AF=0.2247;SAS_AF=0.1207;AA=A|||;VT=SNP
5	44605280	rs10067591	C	T	100	PASS	AC=1209;AF=0.241414;AN=5008;NS=2504;DP=16841;EAS_AF=0.0942;AMR_AF=0.2205;AFR_AF=0.4675;EUR_AF=0.2237;SAS_AF=0.1207;AA=C|||;VT=SNP
5	44605718	rs4594863	A	G	100	PASS	AC=1208;AF=0.241214;AN=5008;NS=2504;DP=20945;EAS_AF=0.0942;AMR_AF=0.2205;AFR_AF=0.4667;EUR_AF=0.2237;SAS_AF=0.1207;AA=G|||;VT=SNP
5	44605867	rs142940436	T	C	100	PASS	AC=39;AF=0.00778754;AN=5008;NS=2504;DP=20027;EAS_AF=0.0377;AMR_AF=0.0014;AFR_AF=0;EUR_AF=0;SAS_AF=0;AA=T|||;VT=SNP
5	44606233	rs6887936	C	T	100	PASS	AC=1208;AF=0.241214;AN=5008;NS=2504;DP=19364;EAS_AF=0.0942;AMR_AF=0.2205;AFR_AF=0.4667;EUR_AF=0.2237;SAS_AF=0.1207;AA=T|||;VT=SNP
5	44606379	rs6892239	A	G	100	PASS	AC=3123;AF=0.623602;AN=5008;NS=2504;DP=18965;EAS_AF=0.6458;AMR_AF=0.6801;AFR_AF=0.6634;EUR_AF=0.5785;SAS_AF=0.5532;AA=G|||;VT=SNP
5	44607068	rs117767518	C	A	100	PASS	AC=26;AF=0.00519169;AN=5008;NS=2504;DP=18048;EAS_AF=0.0258;AMR_AF=0;AFR_AF=0;EUR_AF=0;SAS_AF=0;AA=C|||;VT=SNP
5	44608195	rs117908210	A	G	100	PASS	AC=135;AF=0.0269569;AN=5008;NS=2504;DP=19168;EAS_AF=0.0883;AMR_AF=0.0519;AFR_AF=0;EUR_AF=0.003;SAS_AF=0.0072;AA=A|||;VT=SNP
5	44608353	rs10045149	A	T	100	PASS	AC=1205;AF=0.240615;AN=5008;NS=2504;DP=19880;EAS_AF=0.0942;AMR_AF=0.2205;AFR_AF=0.4644;EUR_AF=0.2237;SAS_AF=0.1207;AA=A|||;VT=SNP
5	44608390	rs12517698	G	A	100	PASS	AC=665;AF=0.132788;AN=5008;NS=2504;DP=20091;EAS_AF=0.004;AMR_AF=0.2133;AFR_AF=0.0212;EUR_AF=0.2734;SAS_AF=0.2147;AA=g|||;VT=SNP
5	44609166	rs145727453	G	A	100	PASS	AC=27;AF=0.00539137;AN=5008;NS=2504;DP=17909;EAS_AF=0.0258;AMR_AF=0;AFR_AF=0;EUR_AF=0;SAS_AF=0.001;AA=G|||;VT=SNP
5	44609167	rs78718798	C	T	100	PASS	AC=139;AF=0.0277556;AN=5008;NS=2504;DP=18026;EAS_AF=0.0913;AMR_AF=0.0533;AFR_AF=0;EUR_AF=0.003;SAS_AF=0.0072;AA=C|||;VT=SNP
5	44609392	rs73093976	C	T	100	PASS	AC=959;AF=0.191494;AN=5008;NS=2504;DP=19925;EAS_AF=0.4018;AMR_AF=0.1902;AFR_AF=0.0582;EUR_AF=0.1551;SAS_AF=0.1933;AA=C|||;VT=SNP
5	44609501	rs10079849	A	G	100	PASS	AC=1205;AF=0.240615;AN=5008;NS=2504;DP=17860;EAS_AF=0.0942;AMR_AF=0.2205;AFR_AF=0.4644;EUR_AF=0.2237;SAS_AF=0.1207;AA=A|||;VT=SNP
5	44609841	rs10065325	G	A	100	PASS	AC=3139;AF=0.626797;AN=5008;NS=2504;DP=15646;EAS_AF=0.6458;AMR_AF=0.6844;AFR_AF=0.6732;EUR_AF=0.5785;SAS_AF=0.5532;AA=A|||;VT=SNP
5	44610101	rs10051789	A	T	100	PASS	AC=1205;AF=0.240615;AN=5008;NS=2504;DP=14884;EAS_AF=0.0942;AMR_AF=0.2205;AFR_AF=0.4644;EUR_AF=0.2237;SAS_AF=0.1207;AA=A|||;VT=SNP
5	44610569	rs62368526	G	A	100	PASS	AC=1834;AF=0.366214;AN=5008;NS=2504;DP=17532;EAS_AF=0.5516;AMR_AF=0.4553;AFR_AF=0.1377;EUR_AF=0.3549;SAS_AF=0.4325;AA=G|||;VT=SNP
5	44610676	rs6896819	T	A	100	PASS	AC=1205;AF=0.240615;AN=5008;NS=2504;DP=17727;EAS_AF=0.0942;AMR_AF=0.2205;AFR_AF=0.4644;EUR_AF=0.2237;SAS_AF=0.1207;AA=A|||;VT=SNP
5	44611021	rs76199284	G	A	100	PASS	AC=135;AF=0.0269569;AN=5008;NS=2504;DP=17982;EAS_AF=0.0883;AMR_AF=0.0519;AFR_AF=0;EUR_AF=0.003;SAS_AF=0.0072;AA=G|||;VT=SNP
5	44611285	rs10076870	T	C	100	PASS	AC=1205;AF=0.240615;AN=5008;NS=2504;DP=17470;EAS_AF=0.0942;AMR_AF=0.2205;AFR_AF=0.4644;EUR_AF=0.2237;SAS_AF=0.1207;AA=T|||;VT=SNP
5	44611650	rs4573006	A	G	100	PASS	AC=3013;AF=0.601637;AN=5008;NS=2504;DP=18079;EAS_AF=0.6448;AMR_AF=0.6758;AFR_AF=0.5832;EUR_AF=0.5785;SAS_AF=0.5532;AA=a|||;VT=SNP
5	44613496	rs56101501	A	G	100	PASS	AC=1205;AF=0.240615;AN=5008;NS=2504;DP=16357;EAS_AF=0.0942;AMR_AF=0.2205;AFR_AF=0.4644;EUR_AF=0.2237;SAS_AF=0.1207;AA=G|||;VT=SNP
5	44613812	rs4441882	A	G	100	PASS	AC=3043;AF=0.607628;AN=5008;NS=2504;DP=18462;EAS_AF=0.6438;AMR_AF=0.6758;AFR_AF=0.6067;EUR_AF=0.5795;SAS_AF=0.5521;AA=G|||;VT=SNP
5	44613819	rs4485936	A	G	100	PASS	AC=3037;AF=0.60643;AN=5008;NS=2504;DP=18254;EAS_AF=0.6438;AMR_AF=0.6758;AFR_AF=0.6021;EUR_AF=0.5795;SAS_AF=0.5521;AA=G|||;VT=SNP
5	44613971	rs4529201	T	C	100	PASS	AC=3053;AF=0.609625;AN=5008;NS=2504;DP=17682;EAS_AF=0.6458;AMR_AF=0.6758;AFR_AF=0.6127;EUR_AF=0.5785;SAS_AF=0.5532;AA=C|||;VT=SNP
5	44614798	rs9292910	A	G	100	PASS	AC=1205;AF=0.240615;AN=5008;NS=2504;DP=15203;EAS_AF=0.0942;AMR_AF=0.2205;AFR_AF=0.4644;EUR_AF=0.2237;SAS_AF=0.1207;AA=A|||;VT=SNP
5	44615547	rs34810763	T	C	100	PASS	AC=1205;AF=0.240615;AN=5008;NS=2504;DP=18203;EAS_AF=0.0942;AMR_AF=0.2205;AFR_AF=0.4644;EUR_AF=0.2237;SAS_AF=0.1207;AA=T|||;VT=SNP
5	44616247	rs10079592	C	A	100	PASS	AC=1206;AF=0.240815;AN=5008;NS=2504;DP=13602;EAS_AF=0.0942;AMR_AF=0.2205;AFR_AF=0.4652;EUR_AF=0.2237;SAS_AF=0.1207;AA=C|||;VT=SNP
5	44617075	rs10472397	T	C	100	PASS	AC=1204;AF=0.240415;AN=5008;NS=2504;DP=15879;EAS_AF=0.0942;AMR_AF=0.2205;AFR_AF=0.4637;EUR_AF=0.2237;SAS_AF=0.1207;AA=T|||;VT=SNP
5	44617644	rs143951261	T	C	100	PASS	AC=7;AF=0.00139776;AN=5008;NS=2504;DP=17002;EAS_AF=0.0069;AMR_AF=0;AFR_AF=0;EUR_AF=0;SAS_AF=0;AA=T|||;VT=SNP
5	44618885	rs146559221	T	C	100	PASS	AC=137;AF=0.0273562;AN=5008;NS=2504;DP=21983;EAS_AF=0.0903;AMR_AF=0.0519;AFR_AF=0;EUR_AF=0.003;SAS_AF=0.0072;AA=t|||;VT=SNP
5	44619810	rs55636639	C	A	100	PASS	AC=1206;AF=0.240815;AN=5008;NS=2504;DP=14340;EAS_AF=0.0942;AMR_AF=0.2219;AFR_AF=0.4644;EUR_AF=0.2237;SAS_AF=0.1207;AA=C|||;VT=SNP
5	44620333	rs77047578	G	A	100	PASS	AC=136;AF=0.0271565;AN=5008;NS=2504;DP=14761;EAS_AF=0.0893;AMR_AF=0.0519;AFR_AF=0;EUR_AF=0.003;SAS_AF=0.0072;AA=G|||;VT=SNP
5	44620819	rs9654396	A	G	100	PASS	AC=3059;AF=0.610823;AN=5008;NS=2504;DP=17004;EAS_AF=0.6468;AMR_AF=0.6772;AFR_AF=0.6127;EUR_AF=0.5785;SAS_AF=0.5573;AA=G|||;VT=SNP
5	44621050	rs4866915	T	C	100	PASS	AC=1838;AF=0.367013;AN=5008;NS=2504;DP=15368;EAS_AF=0.5526;AMR_AF=0.4611;AFR_AF=0.1225;EUR_AF=0.3718;SAS_AF=0.4346;AA=T|||;VT=SNP
5	44621582	rs79258220	G	A	100	PASS	AC=139;AF=0.0277556;AN=5008;NS=2504;DP=12591;EAS_AF=0.0913;AMR_AF=0.0519;AFR_AF=0;EUR_AF=0.004;SAS_AF=0.0072;AA=G|||;VT=SNP
5	44621833	rs4279345	C	G	100	PASS	AC=1236;AF=0.246805;AN=5008;NS=2504;DP=13381;EAS_AF=0.0942;AMR_AF=0.2233;AFR_AF=0.4864;EUR_AF=0.2237;SAS_AF=0.1207;AA=C|||;VT=SNP
5	44621939	rs4286685	C	T	100	PASS	AC=1235;AF=0.246605;AN=5008;NS=2504;DP=13876;EAS_AF=0.0942;AMR_AF=0.2233;AFR_AF=0.4856;EUR_AF=0.2237;SAS_AF=0.1207;AA=T|||;VT=SNP
5	44622786	rs34306496	G	T	100	PASS	AC=1236;AF=0.246805;AN=5008;NS=2504;DP=18351;EAS_AF=0.0942;AMR_AF=0.2233;AFR_AF=0.4864;EUR_AF=0.2237;SAS_AF=0.1207;AA=T|||;VT=SNP
5	44623201	rs4866778	A	G	100	PASS	AC=3055;AF=0.610024;AN=5008;NS=2504;DP=19280;EAS_AF=0.6468;AMR_AF=0.6772;AFR_AF=0.612;EUR_AF=0.5785;SAS_AF=0.5542;AA=G|||;VT=SNP
5	44623350	rs4866779	G	T	100	PASS	AC=1813;AF=0.362021;AN=5008;NS=2504;DP=17696;EAS_AF=0.5526;AMR_AF=0.4539;AFR_AF=0.1203;EUR_AF=0.3559;SAS_AF=0.4335;AA=G|||;VT=SNP
5	44623421	rs60408016	T	G	100	PASS	AC=1235;AF=0.246605;AN=5008;NS=2504;DP=17495;EAS_AF=0.0942;AMR_AF=0.2233;AFR_AF=0.4864;EUR_AF=0.2227;SAS_AF=0.1207;AA=T|||;VT=SNP
5	44623745	rs4623153	G	T	100	PASS	AC=791;AF=0.157947;AN=5008;NS=2504;DP=17195;EAS_AF=0.0913;AMR_AF=0.1484;AFR_AF=0.2474;EUR_AF=0.161;SAS_AF=0.1094;AA=G|||;VT=SNP
5	44623888	rs4481355	T	C	100	PASS	AC=1235;AF=0.246605;AN=5008;NS=2504;DP=17861;EAS_AF=0.0942;AMR_AF=0.2233;AFR_AF=0.4864;EUR_AF=0.2227;SAS_AF=0.1207;AA=C|||;VT=SNP
5	44624747	rs12233997	T	C	100	PASS	AC=1826;AF=0.364617;AN=5008;NS=2504;DP=19313;EAS_AF=0.5526;AMR_AF=0.4553;AFR_AF=0.121;EUR_AF=0.3569;SAS_AF=0.4438;AA=T|||;VT=SNP
5	44625818	rs4315927	C	T	100	PASS	AC=1234;AF=0.246406;AN=5008;NS=2504;DP=20758;EAS_AF=0.0942;AMR_AF=0.2233;AFR_AF=0.4864;EUR_AF=0.2227;SAS_AF=0.1196;AA=C|||;VT=SNP
5	44626105	rs11745385	T	C	100	PASS	AC=1789;AF=0.357228;AN=5008;NS=2504;DP=16895;EAS_AF=0.5516;AMR_AF=0.4524;AFR_AF=0.0991;EUR_AF=0.3529;SAS_AF=0.4427;AA=t|||;VT=SNP
5	44626292	rs144781719	G	A	100	PASS	AC=123;AF=0.0245607;AN=5008;NS=2504;DP=18173;EAS_AF=0.0833;AMR_AF=0.0519;AFR_AF=0;EUR_AF=0.001;SAS_AF=0.002;AA=G|||;VT=SNP
5	44626545	rs34512724	G	A	100	PASS	AC=1234;AF=0.246406;AN=5008;NS=2504;DP=17431;EAS_AF=0.0952;AMR_AF=0.2219;AFR_AF=0.4864;EUR_AF=0.2227;SAS_AF=0.1196;AA=G|||;VT=SNP
5	44626810	rs6866354	G	T	100	PASS	AC=3043;AF=0.607628;AN=5008;NS=2504;DP=19580;EAS_AF=0.6448;AMR_AF=0.6758;AFR_AF=0.6067;EUR_AF=0.5775;SAS_AF=0.5532;AA=T|||;VT=SNP
5	44627284	rs11952948	G	A	100	PASS	AC=1785;AF=0.35643;AN=5008;NS=2504;DP=17033;EAS_AF=0.5496;AMR_AF=0.451;AFR_AF=0.0991;EUR_AF=0.3529;SAS_AF=0.4417;AA=G|||;VT=SNP
5	44627642	rs76665981	C	T	100	PASS	AC=200;AF=0.0399361;AN=5008;NS=2504;DP=15005;EAS_AF=0.1954;AMR_AF=0.0014;AFR_AF=0;EUR_AF=0.001;SAS_AF=0.001;AA=C|||;VT=SNP
5	44628005	rs12652273	C	T	100	PASS	AC=947;AF=0.189097;AN=5008;NS=2504;DP=16306;EAS_AF=0.1161;AMR_AF=0.1585;AFR_AF=0.3411;EUR_AF=0.159;SAS_AF=0.1115;AA=C|||;VT=SNP
5	44628098	rs6872069	A	C	100	PASS	AC=963;AF=0.192292;AN=5008;NS=2504;DP=17154;EAS_AF=0.121;AMR_AF=0.1585;AFR_AF=0.3487;EUR_AF=0.16;SAS_AF=0.1115;AA=C|||;VT=SNP
5	44628810	rs61133325	G	C	100	PASS	AC=359;AF=0.0716853;AN=5008;NS=2504;DP=18591;EAS_AF=0.0585;AMR_AF=0.0648;AFR_AF=0.1861;EUR_AF=0.003;SAS_AF=0.0061;AA=G|||;VT=SNP
5	44629485	rs144665568	T	C	100	PASS	AC=18;AF=0.00359425;AN=5008;NS=2504;DP=20844;EAS_AF=0.0159;AMR_AF=0;AFR_AF=0;EUR_AF=0;SAS_AF=0.002;AA=T|||;VT=SNP
5	44629545	rs75209549	A	G	100	PASS	AC=651;AF=0.129992;AN=5008;NS=2504;DP=19365;EAS_AF=0.2798;AMR_AF=0.1614;AFR_AF=0.0159;EUR_AF=0.1302;SAS_AF=0.1074;AA=A|||;VT=SNP
5	44629753	rs77616869	T	C	100	PASS	AC=102;AF=0.0203674;AN=5008;NS=2504;DP=21959;EAS_AF=0.0585;AMR_AF=0.0504;AFR_AF=0;EUR_AF=0.002;SAS_AF=0.0061;AA=T|||;VT=SNP
5	44630291	rs4549535	A	G	100	PASS	AC=700;AF=0.139776;AN=5008;NS=2504;DP=18083;EAS_AF=0.0645;AMR_AF=0.1527;AFR_AF=0.3154;EUR_AF=0.0427;SAS_AF=0.0706;AA=A|||;VT=SNP
5	44631172	rs78841023	T	C	100	PASS	AC=358;AF=0.0714856;AN=5008;NS=2504;DP=17641;EAS_AF=0.0585;AMR_AF=0.0634;AFR_AF=0.1861;EUR_AF=0.003;SAS_AF=0.0061;AA=T|||;VT=SNP
5	44631247	rs75923538	G	T	100	PASS	AC=351;AF=0.0700879;AN=5008;NS=2504;DP=16232;EAS_AF=0.0585;AMR_AF=0.0634;AFR_AF=0.1808;EUR_AF=0.003;SAS_AF=0.0061;AA=G|||;VT=SNP
5	44631585	rs113377048	G	T	100	PASS	AC=357;AF=0.0712859;AN=5008;NS=2504;DP=13506;EAS_AF=0.0585;AMR_AF=0.0634;AFR_AF=0.1853;EUR_AF=0.003;SAS_AF=0.0061;AA=T|||;VT=SNP
5	44631795	rs28705196	T	C	100	PASS	AC=596;AF=0.11901;AN=5008;NS=2504;DP=14955;EAS_AF=0.006;AMR_AF=0.1023;AFR_AF=0.3139;EUR_AF=0.0408;SAS_AF=0.0644;AA=T|||;VT=SNP
5	44632008	rs5004228	A	G	100	PASS	AC=699;AF=0.139577;AN=5008;NS=2504;DP=17610;EAS_AF=0.0645;AMR_AF=0.1527;AFR_AF=0.3147;EUR_AF=0.0427;SAS_AF=0.0706;AA=A|||;VT=SNP
5	44632713	rs13357090	C	T	100	PASS	AC=698;AF=0.139377;AN=5008;NS=2504;DP=17150;EAS_AF=0.0645;AMR_AF=0.1527;AFR_AF=0.3139;EUR_AF=0.0427;SAS_AF=0.0706;AA=C|||;VT=SNP
5	44633384	rs12520601	T	C	100	PASS	AC=736;AF=0.146965;AN=5008;NS=2504;DP=17052;EAS_AF=0.0923;AMR_AF=0.1628;AFR_AF=0.0454;EUR_AF=0.1869;SAS_AF=0.2883;AA=T|||;VT=SNP
5	44633608	rs78247545	G	A	100	PASS	AC=356;AF=0.0710863;AN=5008;NS=2504;DP=18529;EAS_AF=0.0585;AMR_AF=0.0634;AFR_AF=0.1846;EUR_AF=0.003;SAS_AF=0.0061;AA=G|||;VT=SNP
5	44633833	rs76378232	T	A	100	PASS	AC=357;AF=0.0712859;AN=5008;NS=2504;DP=19525;EAS_AF=0.0585;AMR_AF=0.0634;AFR_AF=0.1853;EUR_AF=0.003;SAS_AF=0.0061;AA=T|||;VT=SNP
5	44633984	rs74813939	C	T	100	PASS	AC=356;AF=0.0710863;AN=5008;NS=2504;DP=20265;EAS_AF=0.0585;AMR_AF=0.0634;AFR_AF=0.1846;EUR_AF=0.003;SAS_AF=0.0061;AA=C|||;VT=SNP
5	44634558	rs79480538	A	C	100	PASS	AC=356;AF=0.0710863;AN=5008;NS=2504;DP=19379;EAS_AF=0.0585;AMR_AF=0.0634;AFR_AF=0.1846;EUR_AF=0.003;SAS_AF=0.0061;AA=A|||;VT=SNP
5	44635184	rs79973866	T	C	100	PASS	AC=356;AF=0.0710863;AN=5008;NS=2504;DP=16795;EAS_AF=0.0585;AMR_AF=0.0634;AFR_AF=0.1846;EUR_AF=0.003;SAS_AF=0.0061;AA=T|||;VT=SNP
5	44635312	rs75360456	C	T	100	PASS	AC=385;AF=0.076877;AN=5008;NS=2504;DP=19061;EAS_AF=0.0585;AMR_AF=0.0677;AFR_AF=0.2035;EUR_AF=0.004;SAS_AF=0.0061;AA=T|||;VT=SNP
5	44635814	rs75317876	G	A	100	PASS	AC=357;AF=0.0712859;AN=5008;NS=2504;DP=17955;EAS_AF=0.0585;AMR_AF=0.0634;AFR_AF=0.1846;EUR_AF=0.003;SAS_AF=0.0072;AA=G|||;VT=SNP
5	44635849	rs74930300	G	A	100	PASS	AC=102;AF=0.0203674;AN=5008;NS=2504;DP=16979;EAS_AF=0.0585;AMR_AF=0.0504;AFR_AF=0;EUR_AF=0.002;SAS_AF=0.0061;AA=G|||;VT=SNP
5	44636098	rs72752200	G	C	100	PASS	AC=510;AF=0.101837;AN=5008;NS=2504;DP=17000;EAS_AF=0.005;AMR_AF=0.1196;AFR_AF=0.0121;EUR_AF=0.2137;SAS_AF=0.1953;AA=G|||;VT=SNP
5	44636983	rs182048645	C	T	100	PASS	AC=102;AF=0.0203674;AN=5008;NS=2504;DP=12075;EAS_AF=0.0585;AMR_AF=0.0504;AFR_AF=0;EUR_AF=0.002;SAS_AF=0.0061;AA=C|||;VT=SNP
5	44638125	rs57393653	A	T	100	PASS	AC=356;AF=0.0710863;AN=5008;NS=2504;DP=16578;EAS_AF=0.0585;AMR_AF=0.0634;AFR_AF=0.1846;EUR_AF=0.003;SAS_AF=0.0061;AA=A|||;VT=SNP
5	44639748	rs78729108	C	T	100	PASS	AC=102;AF=0.0203674;AN=5008;NS=2504;DP=18643;EAS_AF=0.0585;AMR_AF=0.0504;AFR_AF=0;EUR_AF=0.002;SAS_AF=0.0061;AA=C|||;VT=SNP
5	44640279	rs3935185	A	G	100	PASS	AC=102;AF=0.0203674;AN=5008;NS=2504;DP=17133;EAS_AF=0.0585;AMR_AF=0.0504;AFR_AF=0;EUR_AF=0.002;SAS_AF=0.0061;AA=A|||;VT=SNP
5	44640307	rs78272431	C	T	100	PASS	AC=19;AF=0.00379393;AN=5008;NS=2504;DP=16898;EAS_AF=0.0188;AMR_AF=0;AFR_AF=0;EUR_AF=0;SAS_AF=0;AA=T|||;VT=SNP
5	44640791	rs4464708	G	A	100	PASS	AC=102;AF=0.0203674;AN=5008;NS=2504;DP=19354;EAS_AF=0.0585;AMR_AF=0.0504;AFR_AF=0;EUR_AF=0.002;SAS_AF=0.0061;AA=G|||;VT=SNP
5	44641380	rs4308494	T	C	100	PASS	AC=455;AF=0.0908546;AN=5008;NS=2504;DP=20549;EAS_AF=0.0585;AMR_AF=0.0692;AFR_AF=0.2564;EUR_AF=0.003;SAS_AF=0.0061;AA=C|||;VT=SNP
5	44641444	rs113390753	G	A	100	PASS	AC=357;AF=0.0712859;AN=5008;NS=2504;DP=19807;EAS_AF=0.0585;AMR_AF=0.0634;AFR_AF=0.1846;EUR_AF=0.003;SAS_AF=0.0072;AA=G|||;VT=SNP
5	44641565	rs76246456	G	A	100	PASS	AC=369;AF=0.0736821;AN=5008;NS=2504;DP=18817;EAS_AF=0.0585;AMR_AF=0.0634;AFR_AF=0.1944;EUR_AF=0.003;SAS_AF=0.0061;AA=G|||;VT=SNP
5	44642471	rs12109801	G	C	100	PASS	AC=356;AF=0.0710863;AN=5008;NS=2504;DP=16385;EAS_AF=0.0585;AMR_AF=0.0634;AFR_AF=0.1846;EUR_AF=0.003;SAS_AF=0.0061;AA=G|||;VT=SNP
5	44642568	rs76096914	T	C	100	PASS	AC=356;AF=0.0710863;AN=5008;NS=2504;DP=19494;EAS_AF=0.0585;AMR_AF=0.0634;AFR_AF=0.1846;EUR_AF=0.003;SAS_AF=0.0061;AA=C|||;VT=SNP
5	44642670	rs4463188	T	C	100	PASS	AC=2598;AF=0.51877;AN=5008;NS=2504;DP=20323;EAS_AF=0.5496;AMR_AF=0.5548;AFR_AF=0.587;EUR_AF=0.4066;SAS_AF=0.4847;AA=C|||;VT=SNP
5	44642998	rs78886986	C	T	100	PASS	AC=102;AF=0.0203674;AN=5008;NS=2504;DP=16079;EAS_AF=0.0585;AMR_AF=0.0504;AFR_AF=0;EUR_AF=0.002;SAS_AF=0.0061;AA=C|||;VT=SNP
5	44643020	rs78985332	T	C	100	PASS	AC=356;AF=0.0710863;AN=5008;NS=2504;DP=15578;EAS_AF=0.0585;AMR_AF=0.0634;AFR_AF=0.1846;EUR_AF=0.003;SAS_AF=0.0061;AA=T|||;VT=SNP
5	44643090	rs76561928	A	C	100	PASS	AC=102;AF=0.0203674;AN=5008;NS=2504;DP=15553;EAS_AF=0.0585;AMR_AF=0.0504;AFR_AF=0;EUR_AF=0.002;SAS_AF=0.0061;AA=A|||;VT=SNP
5	44643195	rs79969269	C	A	100	PASS	AC=102;AF=0.0203674;AN=5008;NS=2504;DP=13269;EAS_AF=0.0585;AMR_AF=0.0504;AFR_AF=0;EUR_AF=0.002;SAS_AF=0.0061;AA=C|||;VT=SNP
5	44644006	rs4479849	G	A	100	PASS	AC=2145;AF=0.428315;AN=5008;NS=2504;DP=16846;EAS_AF=0.4911;AMR_AF=0.4856;AFR_AF=0.3336;EUR_AF=0.4026;SAS_AF=0.4775;AA=G|||;VT=SNP
5	44644337	rs74796084	C	T	100	PASS	AC=334;AF=0.0666933;AN=5008;NS=2504;DP=16143;EAS_AF=0.0585;AMR_AF=0.062;AFR_AF=0.1687;EUR_AF=0.003;SAS_AF=0.0061;AA=T|||;VT=SNP
5	44644495	rs12516900	A	G	100	PASS	AC=2596;AF=0.518371;AN=5008;NS=2504;DP=16552;EAS_AF=0.5506;AMR_AF=0.5548;AFR_AF=0.5855;EUR_AF=0.4066;SAS_AF=0.4836;AA=G|||;VT=SNP
5	44644527	rs77843367	C	T	100	PASS	AC=356;AF=0.0710863;AN=5008;NS=2504;DP=15714;EAS_AF=0.0585;AMR_AF=0.0634;AFR_AF=0.1846;EUR_AF=0.003;SAS_AF=0.0061;AA=T|||;VT=SNP
5	44644870	rs77192059	G	A	100	PASS	AC=357;AF=0.0712859;AN=5008;NS=2504;DP=16097;EAS_AF=0.0585;AMR_AF=0.0634;AFR_AF=0.1853;EUR_AF=0.003;SAS_AF=0.0061;AA=G|||;VT=SNP
5	44644943	rs76378923	G	A	100	PASS	AC=118;AF=0.0235623;AN=5008;NS=2504;DP=15358;EAS_AF=0.0486;AMR_AF=0.0865;AFR_AF=0.0008;EUR_AF=0.002;SAS_AF=0.0061;AA=G|||;VT=SNP
5	44645115	rs77921356	G	T	100	PASS	AC=356;AF=0.0710863;AN=5008;NS=2504;DP=15053;EAS_AF=0.0585;AMR_AF=0.0634;AFR_AF=0.1846;EUR_AF=0.003;SAS_AF=0.0061;AA=g|||;VT=SNP
5	44645607	rs78118130	T	C	100	PASS	AC=377;AF=0.0752796;AN=5008;NS=2504;DP=18575;EAS_AF=0.0585;AMR_AF=0.0677;AFR_AF=0.1982;EUR_AF=0.003;SAS_AF=0.0061;AA=C|||;VT=SNP
5	44645998	rs36068815	T	C	100	PASS	AC=2133;AF=0.425919;AN=5008;NS=2504;DP=18173;EAS_AF=0.4911;AMR_AF=0.4856;AFR_AF=0.3238;EUR_AF=0.4036;SAS_AF=0.4775;AA=T|||;VT=SNP
5	44646195	rs4321755	C	T	100	PASS	AC=2593;AF=0.517772;AN=5008;NS=2504;DP=18704;EAS_AF=0.5486;AMR_AF=0.5548;AFR_AF=0.5855;EUR_AF=0.4056;SAS_AF=0.4836;AA=T|||;VT=SNP
5	44646625	rs4492118	G	A	100	PASS	AC=2596;AF=0.518371;AN=5008;NS=2504;DP=16615;EAS_AF=0.5496;AMR_AF=0.5548;AFR_AF=0.5855;EUR_AF=0.4076;SAS_AF=0.4836;AA=A|||;VT=SNP
5	44647190	rs58586143	C	A	100	PASS	AC=378;AF=0.0754792;AN=5008;NS=2504;DP=15682;EAS_AF=0.0585;AMR_AF=0.0677;AFR_AF=0.1989;EUR_AF=0.003;SAS_AF=0.0061;AA=A|||;VT=SNP
5	44648666	rs6890556	C	G	100	PASS	AC=2593;AF=0.517772;AN=5008;NS=2504;DP=16630;EAS_AF=0.5476;AMR_AF=0.5548;AFR_AF=0.584;EUR_AF=0.4085;SAS_AF=0.4836;AA=G|||;VT=SNP
5	44649397	rs66996829	A	C	100	PASS	AC=2002;AF=0.39976;AN=5008;NS=2504;DP=17531;EAS_AF=0.4851;AMR_AF=0.464;AFR_AF=0.2617;EUR_AF=0.3787;SAS_AF=0.4744;AA=A|||;VT=SNP
5	44649944	rs4613718	C	T	100	PASS	AC=3317;AF=0.66234;AN=5008;NS=2504;DP=17018;EAS_AF=0.5526;AMR_AF=0.6844;AFR_AF=0.7572;EUR_AF=0.6163;SAS_AF=0.6789;AA=T|||;VT=SNP
5	44650176	rs7735881	A	G	100	PASS	AC=2578;AF=0.514776;AN=5008;NS=2504;DP=16307;EAS_AF=0.5476;AMR_AF=0.5548;AFR_AF=0.5741;EUR_AF=0.4056;SAS_AF=0.4847;AA=G|||;VT=SNP
5	44651426	rs78464865	A	G	100	PASS	AC=372;AF=0.0742812;AN=5008;NS=2504;DP=19164;EAS_AF=0.0536;AMR_AF=0.0677;AFR_AF=0.1982;EUR_AF=0.003;SAS_AF=0.0061;AA=G|||;VT=SNP
5	44651778	rs79588845	C	T	100	PASS	AC=118;AF=0.0235623;AN=5008;NS=2504;DP=18155;EAS_AF=0.0536;AMR_AF=0.0548;AFR_AF=0.0136;EUR_AF=0.002;SAS_AF=0.0061;AA=C|||;VT=SNP
5	44652503	rs139146356	C	T	100	PASS	AC=117;AF=0.0233626;AN=5008;NS=2504;DP=16878;EAS_AF=0.0526;AMR_AF=0.0548;AFR_AF=0.0136;EUR_AF=0.002;SAS_AF=0.0061;AA=T|||;VT=SNP
5	44652895	rs77165557	C	T	100	PASS	AC=118;AF=0.0235623;AN=5008;NS=2504;DP=17746;EAS_AF=0.0536;AMR_AF=0.0548;AFR_AF=0.0136;EUR_AF=0.002;SAS_AF=0.0061;AA=C|||;VT=SNP
5	44654078	rs61261601	T	C	100	PASS	AC=372;AF=0.0742812;AN=5008;NS=2504;DP=19408;EAS_AF=0.0536;AMR_AF=0.0677;AFR_AF=0.1982;EUR_AF=0.003;SAS_AF=0.0061;AA=C|||;VT=SNP
5	44654191	rs4573007	C	T	100	PASS	AC=118;AF=0.0235623;AN=5008;NS=2504;DP=17593;EAS_AF=0.0536;AMR_AF=0.0548;AFR_AF=0.0136;EUR_AF=0.002;SAS_AF=0.0061;AA=C|||;VT=SNP
5	44654437	rs4331910	A	G	100	PASS	AC=118;AF=0.0235623;AN=5008;NS=2504;DP=19777;EAS_AF=0.0536;AMR_AF=0.0548;AFR_AF=0.0136;EUR_AF=0.002;SAS_AF=0.0061;AA=A|||;VT=SNP
5	44656833	rs74552215	A	G	100	PASS	AC=120;AF=0.0239617;AN=5008;NS=2504;DP=19447;EAS_AF=0.0536;AMR_AF=0.0548;AFR_AF=0.0151;EUR_AF=0.002;SAS_AF=0.0061;AA=a|||;VT=SNP
5	44657118	rs117945829	A	C	100	PASS	AC=97;AF=0.019369;AN=5008;NS=2504;DP=20765;EAS_AF=0.0536;AMR_AF=0.0504;AFR_AF=0;EUR_AF=0.002;SAS_AF=0.0061;AA=A|||;VT=SNP
5	44657243	rs180759899	T	A	100	PASS	AC=35;AF=0.00698882;AN=5008;NS=2504;DP=17916;EAS_AF=0.0347;AMR_AF=0;AFR_AF=0;EUR_AF=0;SAS_AF=0;AA=T|||;VT=SNP
5	44658099	rs74407696	T	A	100	PASS	AC=118;AF=0.0235623;AN=5008;NS=2504;DP=16048;EAS_AF=0.0536;AMR_AF=0.0548;AFR_AF=0.0136;EUR_AF=0.002;SAS_AF=0.0061;AA=T|||;VT=SNP
5	44658750	rs76910127	A	G	100	PASS	AC=119;AF=0.023762;AN=5008;NS=2504;DP=16449;EAS_AF=0.0536;AMR_AF=0.0548;AFR_AF=0.0144;EUR_AF=0.002;SAS_AF=0.0061;AA=A|||;VT=SNP
5	44658785	rs77859579	T	A	100	PASS	AC=118;AF=0.0235623;AN=5008;NS=2504;DP=17862;EAS_AF=0.0536;AMR_AF=0.0548;AFR_AF=0.0136;EUR_AF=0.002;SAS_AF=0.0061;AA=T|||;VT=SNP
5	44659819	rs75382491	A	G	100	PASS	AC=97;AF=0.019369;AN=5008;NS=2504;DP=18411;EAS_AF=0.0536;AMR_AF=0.0504;AFR_AF=0;EUR_AF=0.002;SAS_AF=0.0061;AA=A|||;VT=SNP
5	44661158	rs76736736	G	A	100	PASS	AC=372;AF=0.0742812;AN=5008;NS=2504;DP=17740;EAS_AF=0.0536;AMR_AF=0.0677;AFR_AF=0.1982;EUR_AF=0.003;SAS_AF=0.0061;AA=A|||;VT=SNP
5	44661718	rs78492584	T	A	100	PASS	AC=228;AF=0.0455272;AN=5008;NS=2504;DP=16552;EAS_AF=0.0546;AMR_AF=0.1138;AFR_AF=0.0635;EUR_AF=0.003;SAS_AF=0.0072;AA=T|||;VT=SNP
5	44661958	rs10805685	C	G	100	PASS	AC=2137;AF=0.426717;AN=5008;NS=2504;DP=20498;EAS_AF=0.494;AMR_AF=0.4856;AFR_AF=0.3222;EUR_AF=0.4056;SAS_AF=0.4785;AA=C|||;VT=SNP
5	44662128	rs10805686	T	C	100	PASS	AC=2339;AF=0.467053;AN=5008;NS=2504;DP=21209;EAS_AF=0.5466;AMR_AF=0.5418;AFR_AF=0.3994;EUR_AF=0.4076;SAS_AF=0.4847;AA=T|||;VT=SNP
5	44662399	rs10941677	G	A	100	PASS	AC=2591;AF=0.517372;AN=5008;NS=2504;DP=21600;EAS_AF=0.5466;AMR_AF=0.5548;AFR_AF=0.584;EUR_AF=0.4095;SAS_AF=0.4816;AA=A|||;VT=SNP
5	44662515	rs4415084	C	T	100	PASS	AC=2682;AF=0.535543;AN=5008;NS=2504;DP=19246;EAS_AF=0.5466;AMR_AF=0.5576;AFR_AF=0.6498;EUR_AF=0.4085;SAS_AF=0.4847;AA=T|||;VT=SNP
5	44663137	rs7701466	C	T	100	PASS	AC=2136;AF=0.426518;AN=5008;NS=2504;DP=17190;EAS_AF=0.4931;AMR_AF=0.4856;AFR_AF=0.3222;EUR_AF=0.4056;SAS_AF=0.4785;AA=C|||;VT=SNP
5	44663571	rs117084256	G	A	100	PASS	AC=97;AF=0.019369;AN=5008;NS=2504;DP=13299;EAS_AF=0.0536;AMR_AF=0.0504;AFR_AF=0;EUR_AF=0.002;SAS_AF=0.0061;AA=G|||;VT=SNP
5	44664294	rs147749712	G	T	100	PASS	AC=31;AF=0.0061901;AN=5008;NS=2504;DP=19102;EAS_AF=0.0308;AMR_AF=0;AFR_AF=0;EUR_AF=0;SAS_AF=0;AA=G|||;VT=SNP
5	44664414	rs74688734	G	A	100	PASS	AC=372;AF=0.0742812;AN=5008;NS=2504;DP=16095;EAS_AF=0.0536;AMR_AF=0.0677;AFR_AF=0.1982;EUR_AF=0.003;SAS_AF=0.0061;AA=A|||;VT=SNP
5	44664477	rs7720551	C	T	100	PASS	AC=2150;AF=0.429313;AN=5008;NS=2504;DP=18153;EAS_AF=0.4931;AMR_AF=0.4856;AFR_AF=0.3328;EUR_AF=0.4056;SAS_AF=0.4785;AA=C|||;VT=SNP
5	44665590	rs117193339	A	C	100	PASS	AC=97;AF=0.019369;AN=5008;NS=2504;DP=17846;EAS_AF=0.0536;AMR_AF=0.0504;AFR_AF=0;EUR_AF=0.002;SAS_AF=0.0061;AA=A|||;VT=SNP
5	44665965	rs78458852	C	T	100	PASS	AC=118;AF=0.0235623;AN=5008;NS=2504;DP=19056;EAS_AF=0.0536;AMR_AF=0.0548;AFR_AF=0.0136;EUR_AF=0.002;SAS_AF=0.0061;AA=C|||;VT=SNP
5	44666965	rs6874055	T	A	100	PASS	AC=2592;AF=0.517572;AN=5008;NS=2504;DP=15667;EAS_AF=0.5466;AMR_AF=0.5548;AFR_AF=0.5832;EUR_AF=0.4085;SAS_AF=0.4847;AA=A|||;VT=SNP
5	44667256	rs79742323	G	A	100	PASS	AC=97;AF=0.019369;AN=5008;NS=2504;DP=16136;EAS_AF=0.0536;AMR_AF=0.0504;AFR_AF=0;EUR_AF=0.002;SAS_AF=0.0061;AA=G|||;VT=SNP
5	44667356	rs57535568	T	C	100	PASS	AC=174;AF=0.0347444;AN=5008;NS=2504;DP=15324;EAS_AF=0.1687;AMR_AF=0.0014;AFR_AF=0;EUR_AF=0.001;SAS_AF=0.002;AA=T|||;VT=SNP
5	44667527	rs75822509	C	T	100	PASS	AC=73;AF=0.0145767;AN=5008;NS=2504;DP=15448;EAS_AF=0.0357;AMR_AF=0.0504;AFR_AF=0;EUR_AF=0;SAS_AF=0.002;AA=C|||;VT=SNP
5	44668263	rs140262338	A	C	100	PASS	AC=42;AF=0.00838658;AN=5008;NS=2504;DP=18942;EAS_AF=0.0417;AMR_AF=0;AFR_AF=0;EUR_AF=0;SAS_AF=0;AA=A|||;VT=SNP
5	44668623	rs6863598	C	T	100	PASS	AC=2152;AF=0.429712;AN=5008;NS=2504;DP=18815;EAS_AF=0.4931;AMR_AF=0.487;AFR_AF=0.3336;EUR_AF=0.4056;SAS_AF=0.4785;AA=C|||;VT=SNP
5	44668656	rs147450333	C	T	100	PASS	AC=98;AF=0.0195687;AN=5008;NS=2504;DP=17567;EAS_AF=0.0546;AMR_AF=0.0504;AFR_AF=0;EUR_AF=0.002;SAS_AF=0.0061;AA=C|||;VT=SNP
5	44668765	rs147310707	C	T	100	PASS	AC=153;AF=0.0305511;AN=5008;NS=2504;DP=16089;EAS_AF=0.1448;AMR_AF=0;AFR_AF=0;EUR_AF=0.001;SAS_AF=0.0061;AA=C|||;VT=SNP
5	44669029	rs4613716	G	A	100	PASS	AC=97;AF=0.019369;AN=5008;NS=2504;DP=18735;EAS_AF=0.0536;AMR_AF=0.0504;AFR_AF=0;EUR_AF=0.002;SAS_AF=0.0061;AA=G|||;VT=SNP
5	44669094	rs4451055	C	T	100	PASS	AC=95;AF=0.0189696;AN=5008;NS=2504;DP=16507;EAS_AF=0.0516;AMR_AF=0.0504;AFR_AF=0;EUR_AF=0.002;SAS_AF=0.0061;AA=C|||;VT=SNP
5	44669344	rs191027672	C	T	100	PASS	AC=118;AF=0.0235623;AN=5008;NS=2504;DP=18918;EAS_AF=0.0536;AMR_AF=0.0548;AFR_AF=0.0136;EUR_AF=0.002;SAS_AF=0.0061;AA=c|||;VT=SNP
5	44670347	rs192697526	A	T	100	PASS	AC=118;AF=0.0235623;AN=5008;NS=2504;DP=20754;EAS_AF=0.0536;AMR_AF=0.0548;AFR_AF=0.0136;EUR_AF=0.002;SAS_AF=0.0061;AA=a|||;VT=SNP
5	44670460	rs182489028	G	A	100	PASS	AC=97;AF=0.019369;AN=5008;NS=2504;DP=18436;EAS_AF=0.0536;AMR_AF=0.0504;AFR_AF=0;EUR_AF=0.002;SAS_AF=0.0061;AA=g|||;VT=SNP
5	44670530	rs184992019	C	T	100	PASS	AC=97;AF=0.019369;AN=5008;NS=2504;DP=19863;EAS_AF=0.0536;AMR_AF=0.0504;AFR_AF=0;EUR_AF=0.002;SAS_AF=0.0061;AA=c|||;VT=SNP
5	44671187	rs376951845	C	T	100	PASS	AC=42;AF=0.00838658;AN=5008;NS=2504;DP=22550;EAS_AF=0.0417;AMR_AF=0;AFR_AF=0;EUR_AF=0;SAS_AF=0;AA=c|||;VT=SNP
5	44671537	rs190737993	C	T	100	PASS	AC=118;AF=0.0235623;AN=5008;NS=2504;DP=19413;EAS_AF=0.0536;AMR_AF=0.0548;AFR_AF=0.0136;EUR_AF=0.002;SAS_AF=0.0061;AA=c|||;VT=SNP
5	44671772	rs375171680	T	C	100	PASS	AC=118;AF=0.0235623;AN=5008;NS=2504;DP=21865;EAS_AF=0.0536;AMR_AF=0.0548;AFR_AF=0.0136;EUR_AF=0.002;SAS_AF=0.0061;AA=t|||;VT=SNP
5	44672104	rs181516187	C	T	100	PASS	AC=2135;AF=0.426318;AN=5008;NS=2504;DP=18956;EAS_AF=0.494;AMR_AF=0.4856;AFR_AF=0.3177;EUR_AF=0.4056;SAS_AF=0.4826;AA=c|||;VT=SNP
5	44674059	rs370885651	G	A	100	PASS	AC=95;AF=0.0189696;AN=5008;NS=2504;DP=20460;EAS_AF=0.0516;AMR_AF=0.0504;AFR_AF=0;EUR_AF=0.002;SAS_AF=0.0061;AA=G|||;VT=SNP
5	44674524	rs111970082	T	C	100	PASS	AC=451;AF=0.0900559;AN=5008;NS=2504;DP=10138;EAS_AF=0.0516;AMR_AF=0.0735;AFR_AF=0.2564;EUR_AF=0.003;SAS_AF=0.0061;AA=C|||;VT=SNP
5	44675187	rs111385188	G	A	100	PASS	AC=157;AF=0.0313498;AN=5008;NS=2504;DP=16937;EAS_AF=0.004;AMR_AF=0.0677;AFR_AF=0.0083;EUR_AF=0.0328;SAS_AF=0.0634;AA=G|||;VT=SNP
5	44675496	rs116853282	T	C	100	PASS	AC=32;AF=0.00638978;AN=5008;NS=2504;DP=20462;EAS_AF=0.0317;AMR_AF=0;AFR_AF=0;EUR_AF=0;SAS_AF=0;AA=T|||;VT=SNP
5	44676197	rs58144701	C	T	100	PASS	AC=2137;AF=0.426717;AN=5008;NS=2504;DP=20079;EAS_AF=0.4931;AMR_AF=0.487;AFR_AF=0.3222;EUR_AF=0.4056;SAS_AF=0.4785;AA=C|||;VT=SNP
5	44676305	rs6871484	T	C	100	PASS	AC=2598;AF=0.51877;AN=5008;NS=2504;DP=15108;EAS_AF=0.5476;AMR_AF=0.5562;AFR_AF=0.5832;EUR_AF=0.4085;SAS_AF=0.4888;AA=C|||;VT=SNP
5	44676337	rs116918648	G	A	100	PASS	AC=96;AF=0.0191693;AN=5008;NS=2504;DP=15446;EAS_AF=0.0536;AMR_AF=0.049;AFR_AF=0;EUR_AF=0.002;SAS_AF=0.0061;AA=G|||;VT=SNP
5	44676338	rs147009769	G	A	100	PASS	AC=96;AF=0.0191693;AN=5008;NS=2504;DP=15411;EAS_AF=0.0536;AMR_AF=0.049;AFR_AF=0;EUR_AF=0.002;SAS_AF=0.0061;AA=G|||;VT=SNP
5	44678095	rs79044389	T	A	100	PASS	AC=41;AF=0.0081869;AN=5008;NS=2504;DP=17101;EAS_AF=0.0218;AMR_AF=0.0274;AFR_AF=0;EUR_AF=0;SAS_AF=0;AA=T|||;VT=SNP
5	44678165	rs79989353	A	C	100	PASS	AC=67;AF=0.0133786;AN=5008;NS=2504;DP=15909;EAS_AF=0.0645;AMR_AF=0;AFR_AF=0;EUR_AF=0;SAS_AF=0.002;AA=A|||;VT=SNP
5	44678534	rs4419600	T	G	100	PASS	AC=2601;AF=0.519369;AN=5008;NS=2504;DP=15650;EAS_AF=0.5476;AMR_AF=0.5562;AFR_AF=0.584;EUR_AF=0.4095;SAS_AF=0.4898;AA=G|||;VT=SNP
5	44680687	rs13155752	A	C	100	PASS	AC=2582;AF=0.515575;AN=5008;NS=2504;DP=19383;EAS_AF=0.5476;AMR_AF=0.5533;AFR_AF=0.5749;EUR_AF=0.4056;SAS_AF=0.4888;AA=C|||;VT=SNP
5	44681267	rs56248730	A	G	100	PASS	AC=1990;AF=0.397364;AN=5008;NS=2504;DP=20276;EAS_AF=0.4891;AMR_AF=0.464;AFR_AF=0.2481;EUR_AF=0.3767;SAS_AF=0.4785;AA=A|||;VT=SNP
5	44682589	rs6884702	A	G	100	PASS	AC=2130;AF=0.425319;AN=5008;NS=2504;DP=19240;EAS_AF=0.4931;AMR_AF=0.4841;AFR_AF=0.3185;EUR_AF=0.4016;SAS_AF=0.4826;AA=A|||;VT=SNP
5	44682840	rs77182247	C	G	100	PASS	AC=96;AF=0.0191693;AN=5008;NS=2504;DP=17992;EAS_AF=0.0526;AMR_AF=0.0504;AFR_AF=0;EUR_AF=0.002;SAS_AF=0.0061;AA=C|||;VT=SNP
5	44683488	rs13153820	T	A	100	PASS	AC=819;AF=0.163538;AN=5008;NS=2504;DP=18120;EAS_AF=0.3839;AMR_AF=0.0749;AFR_AF=0.0113;EUR_AF=0.1541;SAS_AF=0.2147;AA=T|||;VT=SNP
5	44683819	rs12187196	A	C	100	PASS	AC=2143;AF=0.427915;AN=5008;NS=2504;DP=17210;EAS_AF=0.4931;AMR_AF=0.4841;AFR_AF=0.3283;EUR_AF=0.4016;SAS_AF=0.4826;AA=A|||;VT=SNP
5	44683925	rs80275887	C	T	100	PASS	AC=98;AF=0.0195687;AN=5008;NS=2504;DP=14916;EAS_AF=0.0546;AMR_AF=0.0504;AFR_AF=0;EUR_AF=0.002;SAS_AF=0.0061;AA=C|||;VT=SNP
5	44684243	rs60707950	A	G	100	PASS	AC=1966;AF=0.392572;AN=5008;NS=2504;DP=12577;EAS_AF=0.4891;AMR_AF=0.4625;AFR_AF=0.2315;EUR_AF=0.3757;SAS_AF=0.4785;AA=A|||;VT=SNP
5	44685698	rs12522626	G	T	100	PASS	AC=2344;AF=0.468051;AN=5008;NS=2504;DP=14875;EAS_AF=0.5476;AMR_AF=0.5403;AFR_AF=0.4032;EUR_AF=0.4036;SAS_AF=0.4888;AA=G|||;VT=SNP
5	44687091	rs79526722	A	T	100	PASS	AC=31;AF=0.0061901;AN=5008;NS=2504;DP=20857;EAS_AF=0.0288;AMR_AF=0;AFR_AF=0;EUR_AF=0;SAS_AF=0.002;AA=A|||;VT=SNP
5	44687188	rs4571480	C	T	100	PASS	AC=2130;AF=0.425319;AN=5008;NS=2504;DP=19532;EAS_AF=0.4931;AMR_AF=0.4841;AFR_AF=0.3185;EUR_AF=0.4016;SAS_AF=0.4826;AA=C|||;VT=SNP
5	44687475	rs74454101	T	C	100	PASS	AC=130;AF=0.0259585;AN=5008;NS=2504;DP=19851;EAS_AF=0.0546;AMR_AF=0.0548;AFR_AF=0.0219;EUR_AF=0.002;SAS_AF=0.0061;AA=T|||;VT=SNP
5	44687950	rs117864314	T	C	100	PASS	AC=130;AF=0.0259585;AN=5008;NS=2504;DP=18934;EAS_AF=0.0546;AMR_AF=0.0548;AFR_AF=0.0219;EUR_AF=0.002;SAS_AF=0.0061;AA=T|||;VT=SNP
5	44688226	rs10428667	C	T	100	PASS	AC=344;AF=0.0686901;AN=5008;NS=2504;DP=15681;EAS_AF=0.0546;AMR_AF=0.0663;AFR_AF=0.177;EUR_AF=0.003;SAS_AF=0.0061;AA=T|||;VT=SNP
5	44689796	rs10447145	T	G	100	PASS	AC=1989;AF=0.397165;AN=5008;NS=2504;DP=15230;EAS_AF=0.4891;AMR_AF=0.4625;AFR_AF=0.2489;EUR_AF=0.3757;SAS_AF=0.4785;AA=T|||;VT=SNP
5	44690964	rs13185555	G	A	100	PASS	AC=2057;AF=0.410743;AN=5008;NS=2504;DP=18421;EAS_AF=0.4931;AMR_AF=0.4769;AFR_AF=0.3154;EUR_AF=0.3847;SAS_AF=0.4346;AA=G|||;VT=SNP
5	44690982	rs117337175	A	G	100	PASS	AC=98;AF=0.0195687;AN=5008;NS=2504;DP=18020;EAS_AF=0.0546;AMR_AF=0.0504;AFR_AF=0;EUR_AF=0.002;SAS_AF=0.0061;AA=A|||;VT=SNP
5	44691395	rs6451770	T	G	100	PASS	AC=2337;AF=0.466653;AN=5008;NS=2504;DP=18462;EAS_AF=0.5476;AMR_AF=0.5389;AFR_AF=0.441;EUR_AF=0.3887;SAS_AF=0.4468;AA=G|||;VT=SNP
5	44692384	rs74463909	A	C	100	PASS	AC=98;AF=0.0195687;AN=5008;NS=2504;DP=17283;EAS_AF=0.0546;AMR_AF=0.0504;AFR_AF=0;EUR_AF=0.002;SAS_AF=0.0061;AA=A|||;VT=SNP
5	44693881	rs117992198	T	C	100	PASS	AC=36;AF=0.0071885;AN=5008;NS=2504;DP=19652;EAS_AF=0.0357;AMR_AF=0;AFR_AF=0;EUR_AF=0;SAS_AF=0;AA=T|||;VT=SNP
5	44693923	rs74638214	G	T	100	PASS	AC=98;AF=0.0195687;AN=5008;NS=2504;DP=19765;EAS_AF=0.0546;AMR_AF=0.0504;AFR_AF=0;EUR_AF=0.002;SAS_AF=0.0061;AA=G|||;VT=SNP
5	44694535	rs12515012	G	A	100	PASS	AC=2178;AF=0.434904;AN=5008;NS=2504;DP=18541;EAS_AF=0.4921;AMR_AF=0.4841;AFR_AF=0.3533;EUR_AF=0.4026;SAS_AF=0.4847;AA=G|||;VT=SNP
5	44695429	rs1898701	A	G	100	PASS	AC=2339;AF=0.467053;AN=5008;NS=2504;DP=17546;EAS_AF=0.5466;AMR_AF=0.5403;AFR_AF=0.3979;EUR_AF=0.4046;SAS_AF=0.4908;AA=G|||;VT=SNP
5	44696026	rs77818713	C	T	100	PASS	AC=98;AF=0.0195687;AN=5008;NS=2504;DP=21294;EAS_AF=0.0546;AMR_AF=0.0504;AFR_AF=0;EUR_AF=0.002;SAS_AF=0.0061;AA=C|||;VT=SNP
5	44696606	rs77998385	G	A	100	PASS	AC=80;AF=0.0159744;AN=5008;NS=2504;DP=18044;EAS_AF=0.0794;AMR_AF=0;AFR_AF=0;EUR_AF=0;SAS_AF=0;AA=G|||;VT=SNP
5	44696858	rs75164952	C	A	100	PASS	AC=98;AF=0.0195687;AN=5008;NS=2504;DP=18175;EAS_AF=0.0546;AMR_AF=0.0504;AFR_AF=0;EUR_AF=0.002;SAS_AF=0.0061;AA=C|||;VT=SNP
5	44697908	rs13176502	T	C	100	PASS	AC=2339;AF=0.467053;AN=5008;NS=2504;DP=14684;EAS_AF=0.5466;AMR_AF=0.5403;AFR_AF=0.3979;EUR_AF=0.4056;SAS_AF=0.4898;AA=C|||;VT=SNP
5	44697916	rs2165009	C	T	100	PASS	AC=2120;AF=0.423323;AN=5008;NS=2504;DP=14581;EAS_AF=0.4921;AMR_AF=0.4841;AFR_AF=0.3094;EUR_AF=0.4036;SAS_AF=0.4836;AA=C|||;VT=SNP
5	44698035	rs13156930	G	C	100	PASS	AC=2662;AF=0.53155;AN=5008;NS=2504;DP=15048;EAS_AF=0.5466;AMR_AF=0.5591;AFR_AF=0.6324;EUR_AF=0.4056;SAS_AF=0.4898;AA=C|||;VT=SNP
5	44699051	rs920328	G	A	100	PASS	AC=1961;AF=0.391573;AN=5008;NS=2504;DP=18089;EAS_AF=0.4891;AMR_AF=0.4625;AFR_AF=0.2269;EUR_AF=0.3757;SAS_AF=0.4796;AA=G|||;VT=SNP
5	44699482	rs1821936	A	C	100	PASS	AC=2340;AF=0.467252;AN=5008;NS=2504;DP=11550;EAS_AF=0.5476;AMR_AF=0.5403;AFR_AF=0.3986;EUR_AF=0.4046;SAS_AF=0.4898;AA=C|||;VT=SNP
5	44699857	rs1371027	T	C	100	PASS	AC=2338;AF=0.466853;AN=5008;NS=2504;DP=13715;EAS_AF=0.5466;AMR_AF=0.5403;AFR_AF=0.3979;EUR_AF=0.4046;SAS_AF=0.4898;AA=C|||;VT=SNP
5	44700110	rs10462079	G	T	100	PASS	AC=2222;AF=0.44369;AN=5008;NS=2504;DP=15983;EAS_AF=0.5466;AMR_AF=0.5346;AFR_AF=0.3132;EUR_AF=0.4046;SAS_AF=0.4898;AA=G|||;VT=SNP
5	44700225	rs75877225	T	C	100	PASS	AC=44;AF=0.00878594;AN=5008;NS=2504;DP=16340;EAS_AF=0.0427;AMR_AF=0.0014;AFR_AF=0;EUR_AF=0;SAS_AF=0;AA=T|||;VT=SNP
5	44701418	rs714130	T	C	100	PASS	AC=2340;AF=0.467252;AN=5008;NS=2504;DP=18687;EAS_AF=0.5466;AMR_AF=0.5403;AFR_AF=0.3994;EUR_AF=0.4046;SAS_AF=0.4898;AA=C|||;VT=SNP
5	44701997	rs143589210	C	T	100	PASS	AC=98;AF=0.0195687;AN=5008;NS=2504;DP=16329;EAS_AF=0.0546;AMR_AF=0.0504;AFR_AF=0;EUR_AF=0.002;SAS_AF=0.0061;AA=C|||;VT=SNP
5	44702306	rs2013513	G	A	100	PASS	AC=2318;AF=0.462859;AN=5008;NS=2504;DP=19400;EAS_AF=0.5466;AMR_AF=0.5375;AFR_AF=0.3843;EUR_AF=0.4046;SAS_AF=0.4898;AA=A|||;VT=SNP
5	44702507	rs920329	T	C	100	PASS	AC=2671;AF=0.533347;AN=5008;NS=2504;DP=19543;EAS_AF=0.5466;AMR_AF=0.5591;AFR_AF=0.6392;EUR_AF=0.4056;SAS_AF=0.4898;AA=C|||;VT=SNP
5	44702692	rs13179137	C	T	100	PASS	AC=2222;AF=0.44369;AN=5008;NS=2504;DP=18165;EAS_AF=0.5466;AMR_AF=0.5346;AFR_AF=0.3132;EUR_AF=0.4046;SAS_AF=0.4898;AA=C|||;VT=SNP
5	44704677	rs78768741	C	G	100	PASS	AC=98;AF=0.0195687;AN=5008;NS=2504;DP=16971;EAS_AF=0.0546;AMR_AF=0.0504;AFR_AF=0;EUR_AF=0.002;SAS_AF=0.0061;AA=C|||;VT=SNP
5	44704684	rs79614508	T	C	100	PASS	AC=118;AF=0.0235623;AN=5008;NS=2504;DP=16836;EAS_AF=0.0546;AMR_AF=0.0533;AFR_AF=0.0136;EUR_AF=0.002;SAS_AF=0.0061;AA=T|||;VT=SNP
5	44704887	rs76235588	A	T	100	PASS	AC=15;AF=0.00299521;AN=5008;NS=2504;DP=17904;EAS_AF=0.0149;AMR_AF=0;AFR_AF=0;EUR_AF=0;SAS_AF=0;AA=A|||;VT=SNP
5	44704935	rs117542925	A	G	100	PASS	AC=98;AF=0.0195687;AN=5008;NS=2504;DP=18763;EAS_AF=0.0546;AMR_AF=0.0504;AFR_AF=0;EUR_AF=0.002;SAS_AF=0.0061;AA=A|||;VT=SNP
5	44705140	rs2218081	C	T	100	PASS	AC=2661;AF=0.53135;AN=5008;NS=2504;DP=18408;EAS_AF=0.5466;AMR_AF=0.5591;AFR_AF=0.6316;EUR_AF=0.4056;SAS_AF=0.4898;AA=T|||;VT=SNP
5	44705459	rs117336197	A	T	100	PASS	AC=98;AF=0.0195687;AN=5008;NS=2504;DP=17925;EAS_AF=0.0546;AMR_AF=0.0504;AFR_AF=0;EUR_AF=0.002;SAS_AF=0.0061;AA=A|||;VT=SNP
5	44705514	rs34762678	T	C	100	PASS	AC=2222;AF=0.44369;AN=5008;NS=2504;DP=18310;EAS_AF=0.5466;AMR_AF=0.5346;AFR_AF=0.3132;EUR_AF=0.4046;SAS_AF=0.4898;AA=T|||;VT=SNP
5	44705800	rs117911570	G	A	100	PASS	AC=98;AF=0.0195687;AN=5008;NS=2504;DP=16706;EAS_AF=0.0546;AMR_AF=0.0504;AFR_AF=0;EUR_AF=0.002;SAS_AF=0.0061;AA=G|||;VT=SNP
5	44706498	rs10941679	A	G	100	PASS	AC=1583;AF=0.316094;AN=5008;NS=2504;DP=16676;EAS_AF=0.4871;AMR_AF=0.3862;AFR_AF=0.1823;EUR_AF=0.2326;SAS_AF=0.3569;AA=A|||;VT=SNP
5	44706780	rs2165010	A	C	100	PASS	AC=2338;AF=0.466853;AN=5008;NS=2504;DP=16106;EAS_AF=0.5466;AMR_AF=0.5403;AFR_AF=0.3979;EUR_AF=0.4046;SAS_AF=0.4898;AA=C|||;VT=SNP
5	44706931	rs1438825	G	A	100	PASS	AC=2759;AF=0.550919;AN=5008;NS=2504;DP=17101;EAS_AF=0.5466;AMR_AF=0.5605;AFR_AF=0.7057;EUR_AF=0.4046;SAS_AF=0.4898;AA=A|||;VT=SNP
5	44707149	rs79376078	A	G	100	PASS	AC=98;AF=0.0195687;AN=5008;NS=2504;DP=14209;EAS_AF=0.0546;AMR_AF=0.0504;AFR_AF=0;EUR_AF=0.002;SAS_AF=0.0061;AA=A|||;VT=SNP
5	44707394	rs80102234	C	T	100	PASS	AC=98;AF=0.0195687;AN=5008;NS=2504;DP=13607;EAS_AF=0.0546;AMR_AF=0.0504;AFR_AF=0;EUR_AF=0.002;SAS_AF=0.0061;AA=C|||;VT=SNP
5	44707490	rs76635262	G	A	100	PASS	AC=96;AF=0.0191693;AN=5008;NS=2504;DP=12011;EAS_AF=0.0526;AMR_AF=0.0504;AFR_AF=0;EUR_AF=0.002;SAS_AF=0.0061;AA=G|||;VT=SNP
5	44707634	rs116853716	A	G	100	PASS	AC=96;AF=0.0191693;AN=5008;NS=2504;DP=12127;EAS_AF=0.0526;AMR_AF=0.0504;AFR_AF=0;EUR_AF=0.002;SAS_AF=0.0061;AA=A|||;VT=SNP
5	44708378	rs6861560	C	G	100	PASS	AC=2668;AF=0.532748;AN=5008;NS=2504;DP=13525;EAS_AF=0.5466;AMR_AF=0.5576;AFR_AF=0.6377;EUR_AF=0.4056;SAS_AF=0.4898;AA=G|||;VT=SNP
5	44709141	rs16901937	A	G	100	PASS	AC=2131;AF=0.425519;AN=5008;NS=2504;DP=17759;EAS_AF=0.4921;AMR_AF=0.4899;AFR_AF=0.3132;EUR_AF=0.4056;SAS_AF=0.4836;AA=A|||;VT=SNP
5	44709494	rs80292610	G	A	100	PASS	AC=182;AF=0.0363419;AN=5008;NS=2504;DP=18220;EAS_AF=0.0546;AMR_AF=0.0533;AFR_AF=0.062;EUR_AF=0.002;SAS_AF=0.0061;AA=A|||;VT=SNP
5	44709901	rs117615069	C	T	100	PASS	AC=98;AF=0.0195687;AN=5008;NS=2504;DP=17615;EAS_AF=0.0546;AMR_AF=0.049;AFR_AF=0;EUR_AF=0.002;SAS_AF=0.0072;AA=C|||;VT=SNP
5	44714330	rs2218080	T	C	100	PASS	AC=2699;AF=0.538938;AN=5008;NS=2504;DP=16581;EAS_AF=0.5466;AMR_AF=0.5043;AFR_AF=0.7065;EUR_AF=0.4076;SAS_AF=0.4642;AA=T|||;VT=SNP
5	44715531	rs76969559	T	C	100	PASS	AC=69;AF=0.013778;AN=5008;NS=2504;DP=18808;EAS_AF=0.0665;AMR_AF=0;AFR_AF=0;EUR_AF=0;SAS_AF=0.002;AA=T|||;VT=SNP
5	44718359	rs76586153	G	A	100	PASS	AC=500;AF=0.0998403;AN=5008;NS=2504;DP=16322;EAS_AF=0.002;AMR_AF=0.121;AFR_AF=0.0129;EUR_AF=0.2038;SAS_AF=0.1963;AA=G|||;VT=SNP
5	44718509	rs62368553	G	A	100	PASS	AC=269;AF=0.0537141;AN=5008;NS=2504;DP=14779;EAS_AF=0.0466;AMR_AF=0.0476;AFR_AF=0.0227;EUR_AF=0.0656;SAS_AF=0.0951;AA=G|||;VT=SNP
5	44718764	rs112754768	A	G	100	PASS	AC=176;AF=0.0351438;AN=5008;NS=2504;DP=17322;EAS_AF=0.0079;AMR_AF=0.0749;AFR_AF=0.0159;EUR_AF=0.0378;SAS_AF=0.0583;AA=G|||;VT=SNP
5	44719846	rs74587756	A	C	100	PASS	AC=155;AF=0.0309505;AN=5008;NS=2504;DP=18575;EAS_AF=0.1468;AMR_AF=0;AFR_AF=0;EUR_AF=0;SAS_AF=0.0072;AA=A|||;VT=SNP
5	44723054	rs75256527	C	T	100	PASS	AC=131;AF=0.0261581;AN=5008;NS=2504;DP=16354;EAS_AF=0.124;AMR_AF=0;AFR_AF=0;EUR_AF=0;SAS_AF=0.0061;AA=C|||;VT=SNP
5	44727933	rs117375621	T	A	100	PASS	AC=36;AF=0.0071885;AN=5008;NS=2504;DP=19196;EAS_AF=0.0357;AMR_AF=0;AFR_AF=0;EUR_AF=0;SAS_AF=0;AA=T|||;VT=SNP
5	44737710	rs11747159	C	T	100	PASS	AC=2011;AF=0.401558;AN=5008;NS=2504;DP=17139;EAS_AF=0.5417;AMR_AF=0.4582;AFR_AF=0.2511;EUR_AF=0.3757;SAS_AF=0.4468;AA=C|||;VT=SNP
5	44737895	rs184462228	G	A	100	PASS	AC=22;AF=0.00439297;AN=5008;NS=2504;DP=20414;EAS_AF=0.0218;AMR_AF=0;AFR_AF=0;EUR_AF=0;SAS_AF=0;AA=G|||;VT=SNP
5	44740989	rs2330572	A	C	100	PASS	AC=2495;AF=0.498203;AN=5008;NS=2504;DP=18865;EAS_AF=0.5496;AMR_AF=0.4928;AFR_AF=0.5673;EUR_AF=0.4046;SAS_AF=0.4519;AA=C|||;VT=SNP
5	44743247	rs994793	A	G	100	PASS	AC=2548;AF=0.508786;AN=5008;NS=2504;DP=15390;EAS_AF=0.5486;AMR_AF=0.4957;AFR_AF=0.6067;EUR_AF=0.4046;SAS_AF=0.4519;AA=G|||;VT=SNP
5	44751956	rs1438827	C	A	100	PASS	AC=1960;AF=0.391374;AN=5008;NS=2504;DP=15844;EAS_AF=0.5367;AMR_AF=0.4539;AFR_AF=0.2179;EUR_AF=0.3767;SAS_AF=0.4468;AA=C|||;VT=SNP
5	44752169	rs11949847	A	G	100	PASS	AC=2548;AF=0.508786;AN=5008;NS=2504;DP=15059;EAS_AF=0.5466;AMR_AF=0.4942;AFR_AF=0.6082;EUR_AF=0.4046;SAS_AF=0.453;AA=G|||;VT=SNP
5	44754174	rs80230980	C	T	100	PASS	AC=21;AF=0.00419329;AN=5008;NS=2504;DP=14347;EAS_AF=0.0198;AMR_AF=0;AFR_AF=0;EUR_AF=0.001;SAS_AF=0;AA=C|||;VT=SNP
5	44754691	rs139395014	G	A	100	PASS	AC=36;AF=0.0071885;AN=5008;NS=2504;DP=16561;EAS_AF=0.0357;AMR_AF=0;AFR_AF=0;EUR_AF=0;SAS_AF=0;AA=G|||;VT=SNP
5	44770345	rs7712949	C	T	100	PASS	AC=1961;AF=0.391573;AN=5008;NS=2504;DP=17206;EAS_AF=0.5357;AMR_AF=0.4553;AFR_AF=0.2179;EUR_AF=0.3757;SAS_AF=0.4489;AA=C|||;VT=SNP
5	44775027	rs13154781	C	T	100	PASS	AC=1987;AF=0.396765;AN=5008;NS=2504;DP=18038;EAS_AF=0.5347;AMR_AF=0.4568;AFR_AF=0.2375;EUR_AF=0.3757;SAS_AF=0.4489;AA=C|||;VT=SNP
5	44776604	rs35190075	C	G	100	PASS	AC=229;AF=0.0457268;AN=5008;NS=2504;DP=18690;EAS_AF=0.1468;AMR_AF=0.0476;AFR_AF=0.0008;EUR_AF=0.0268;SAS_AF=0.0204;AA=C|||;VT=SNP
5	44777878	rs11746980	G	A	100	PASS	AC=2485;AF=0.496206;AN=5008;NS=2504;DP=17679;EAS_AF=0.5456;AMR_AF=0.4914;AFR_AF=0.5635;EUR_AF=0.4026;SAS_AF=0.454;AA=A|||;VT=SNP
5	44780403	rs7711697	A	T	100	PASS	AC=2555;AF=0.510184;AN=5008;NS=2504;DP=15549;EAS_AF=0.5456;AMR_AF=0.4942;AFR_AF=0.6165;EUR_AF=0.4006;SAS_AF=0.454;AA=T|||;VT=SNP
5	44782295	rs67274820	T	C	100	PASS	AC=1985;AF=0.396366;AN=5008;NS=2504;DP=17637;EAS_AF=0.5357;AMR_AF=0.4553;AFR_AF=0.2368;EUR_AF=0.3738;SAS_AF=0.4499;AA=T|||;VT=SNP
5	44783102	rs16901963	T	A	100	PASS	AC=1985;AF=0.396366;AN=5008;NS=2504;DP=20062;EAS_AF=0.5357;AMR_AF=0.4553;AFR_AF=0.2368;EUR_AF=0.3738;SAS_AF=0.4499;AA=T|||;VT=SNP
5	44783255	rs16901964	C	T	100	PASS	AC=2129;AF=0.42512;AN=5008;NS=2504;DP=16702;EAS_AF=0.5417;AMR_AF=0.4582;AFR_AF=0.3396;EUR_AF=0.3738;SAS_AF=0.4499;AA=T|||;VT=SNP
5	44783358	rs16901965	G	A	100	PASS	AC=1985;AF=0.396366;AN=5008;NS=2504;DP=17195;EAS_AF=0.5357;AMR_AF=0.4553;AFR_AF=0.2368;EUR_AF=0.3738;SAS_AF=0.4499;AA=G|||;VT=SNP
5	44783838	rs6859157	G	A	100	PASS	AC=1958;AF=0.390974;AN=5008;NS=2504;DP=19133;EAS_AF=0.5357;AMR_AF=0.4539;AFR_AF=0.2171;EUR_AF=0.3738;SAS_AF=0.4499;AA=G|||;VT=SNP
5	44785763	rs6451772	A	C	100	PASS	AC=2073;AF=0.413938;AN=5008;NS=2504;DP=17754;EAS_AF=0.5357;AMR_AF=0.4597;AFR_AF=0.3011;EUR_AF=0.3738;SAS_AF=0.4499;AA=C|||;VT=SNP
5	44785791	rs7710952	C	T	100	PASS	AC=2073;AF=0.413938;AN=5008;NS=2504;DP=18372;EAS_AF=0.5357;AMR_AF=0.4597;AFR_AF=0.3011;EUR_AF=0.3738;SAS_AF=0.4499;AA=C|||;VT=SNP
5	44785864	rs7710978	A	G	100	PASS	AC=2073;AF=0.413938;AN=5008;NS=2504;DP=18841;EAS_AF=0.5357;AMR_AF=0.4597;AFR_AF=0.3011;EUR_AF=0.3738;SAS_AF=0.4499;AA=G|||;VT=SNP
5	44786141	rs11750119	G	T	100	PASS	AC=1985;AF=0.396366;AN=5008;NS=2504;DP=19984;EAS_AF=0.5357;AMR_AF=0.4553;AFR_AF=0.2368;EUR_AF=0.3738;SAS_AF=0.4499;AA=G|||;VT=SNP
5	44786696	rs6875933	C	T	100	PASS	AC=1985;AF=0.396366;AN=5008;NS=2504;DP=16883;EAS_AF=0.5357;AMR_AF=0.4553;AFR_AF=0.2368;EUR_AF=0.3738;SAS_AF=0.4499;AA=C|||;VT=SNP
5	44787546	rs2118763	C	T	100	PASS	AC=205;AF=0.0409345;AN=5008;NS=2504;DP=16395;EAS_AF=0.0575;AMR_AF=0.0663;AFR_AF=0.0008;EUR_AF=0.0239;SAS_AF=0.0777;AA=T|||;VT=SNP
5	44787723	rs2118764	C	T	100	PASS	AC=2497;AF=0.498602;AN=5008;NS=2504;DP=16366;EAS_AF=0.5456;AMR_AF=0.4928;AFR_AF=0.5734;EUR_AF=0.3996;SAS_AF=0.455;AA=T|||;VT=SNP
5	44789172	rs1821934	T	C	100	PASS	AC=2405;AF=0.480232;AN=5008;NS=2504;DP=17198;EAS_AF=0.5456;AMR_AF=0.4885;AFR_AF=0.5068;EUR_AF=0.3996;SAS_AF=0.454;AA=C|||;VT=SNP
5	44790379	rs7736952	C	T	100	PASS	AC=2143;AF=0.427915;AN=5008;NS=2504;DP=19364;EAS_AF=0.5417;AMR_AF=0.4597;AFR_AF=0.3502;EUR_AF=0.3738;SAS_AF=0.4489;AA=t|||;VT=SNP
5	44790567	rs2877172	A	G	100	PASS	AC=2496;AF=0.498403;AN=5008;NS=2504;DP=18044;EAS_AF=0.5456;AMR_AF=0.4928;AFR_AF=0.5734;EUR_AF=0.3996;SAS_AF=0.454;AA=N|||;VT=SNP
5	44791608	rs190196937	A	T	100	PASS	AC=31;AF=0.0061901;AN=5008;NS=2504;DP=18195;EAS_AF=0.0288;AMR_AF=0;AFR_AF=0;EUR_AF=0;SAS_AF=0.002;AA=A|||;VT=SNP
5	44791791	rs13185174	G	A	100	PASS	AC=1997;AF=0.398762;AN=5008;NS=2504;DP=18482;EAS_AF=0.5357;AMR_AF=0.4553;AFR_AF=0.2466;EUR_AF=0.3738;SAS_AF=0.4489;AA=G|||;VT=SNP
5	44792405	rs141456563	G	A	100	PASS	AC=32;AF=0.00638978;AN=5008;NS=2504;DP=21268;EAS_AF=0.0288;AMR_AF=0.0014;AFR_AF=0;EUR_AF=0;SAS_AF=0.002;AA=G|||;VT=SNP
5	44793984	rs6451774	G	C	100	PASS	AC=2085;AF=0.416334;AN=5008;NS=2504;DP=18767;EAS_AF=0.5357;AMR_AF=0.4597;AFR_AF=0.3109;EUR_AF=0.3738;SAS_AF=0.4489;AA=C|||;VT=SNP
5	44796042	rs727305	T	C	100	PASS	AC=2091;AF=0.417532;AN=5008;NS=2504;DP=16743;EAS_AF=0.5417;AMR_AF=0.4597;AFR_AF=0.3109;EUR_AF=0.3738;SAS_AF=0.4489;AA=C|||;VT=SNP
5	44796062	rs2330619	T	C	100	PASS	AC=2085;AF=0.416334;AN=5008;NS=2504;DP=16492;EAS_AF=0.5357;AMR_AF=0.4597;AFR_AF=0.3109;EUR_AF=0.3738;SAS_AF=0.4489;AA=C|||;VT=SNP
5	44796285	rs727303	T	C	100	PASS	AC=583;AF=0.116414;AN=5008;NS=2504;DP=15304;EAS_AF=0.0605;AMR_AF=0.1542;AFR_AF=0.0446;EUR_AF=0.169;SAS_AF=0.1902;AA=T|||;VT=SNP
5	44796290	rs727304	G	A	100	PASS	AC=2086;AF=0.416534;AN=5008;NS=2504;DP=15261;EAS_AF=0.5357;AMR_AF=0.4597;AFR_AF=0.3109;EUR_AF=0.3738;SAS_AF=0.4499;AA=A|||;VT=SNP
5	44796962	rs13177711	A	T	100	PASS	AC=2436;AF=0.486422;AN=5008;NS=2504;DP=17637;EAS_AF=0.5456;AMR_AF=0.4885;AFR_AF=0.5303;EUR_AF=0.3996;SAS_AF=0.454;AA=T|||;VT=SNP
5	44797770	rs1438820	G	A	100	PASS	AC=2825;AF=0.564097;AN=5008;NS=2504;DP=20774;EAS_AF=0.5466;AMR_AF=0.5072;AFR_AF=0.8124;EUR_AF=0.4016;SAS_AF=0.454;AA=A|||;VT=SNP
5	44797846	rs1438819	T	A	100	PASS	AC=2085;AF=0.416334;AN=5008;NS=2504;DP=22612;EAS_AF=0.5357;AMR_AF=0.4597;AFR_AF=0.3109;EUR_AF=0.3738;SAS_AF=0.4489;AA=T|||;VT=SNP
5	44798609	rs12652026	C	T	100	PASS	AC=1970;AF=0.393371;AN=5008;NS=2504;DP=17687;EAS_AF=0.5357;AMR_AF=0.4539;AFR_AF=0.2269;EUR_AF=0.3738;SAS_AF=0.4489;AA=C|||;VT=SNP
5	44799052	rs10462080	C	A	100	PASS	AC=1997;AF=0.398762;AN=5008;NS=2504;DP=18749;EAS_AF=0.5357;AMR_AF=0.4553;AFR_AF=0.2466;EUR_AF=0.3738;SAS_AF=0.4489;AA=C|||;VT=SNP
5	44800665	rs10462081	G	A	100	PASS	AC=2096;AF=0.41853;AN=5008;NS=2504;DP=15401;EAS_AF=0.5407;AMR_AF=0.4582;AFR_AF=0.3169;EUR_AF=0.3738;SAS_AF=0.4479;AA=A|||;VT=SNP
5	44800917	rs10462082	A	C	100	PASS	AC=2301;AF=0.459465;AN=5008;NS=2504;DP=15119;EAS_AF=0.5387;AMR_AF=0.5173;AFR_AF=0.2912;EUR_AF=0.4841;SAS_AF=0.5389;AA=a|||;VT=SNP
5	44802638	rs6896417	A	G	100	PASS	AC=2437;AF=0.486621;AN=5008;NS=2504;DP=16101;EAS_AF=0.5456;AMR_AF=0.4885;AFR_AF=0.5303;EUR_AF=0.3996;SAS_AF=0.455;AA=G|||;VT=SNP
5	44802928	rs75036127	A	T	100	PASS	AC=148;AF=0.0295527;AN=5008;NS=2504;DP=16004;EAS_AF=0.006;AMR_AF=0.0706;AFR_AF=0.0045;EUR_AF=0.0328;SAS_AF=0.0552;AA=A|||;VT=SNP
5	44803749	rs13183209	G	A	100	PASS	AC=1998;AF=0.398962;AN=5008;NS=2504;DP=15660;EAS_AF=0.5357;AMR_AF=0.4568;AFR_AF=0.2466;EUR_AF=0.3738;SAS_AF=0.4489;AA=A|||;VT=SNP
5	44803784	rs6872254	C	T	100	PASS	AC=2142;AF=0.427716;AN=5008;NS=2504;DP=15630;EAS_AF=0.5417;AMR_AF=0.4597;AFR_AF=0.3495;EUR_AF=0.3738;SAS_AF=0.4489;AA=T|||;VT=SNP
5	44804052	rs969679	T	C	100	PASS	AC=1997;AF=0.398762;AN=5008;NS=2504;DP=13816;EAS_AF=0.5357;AMR_AF=0.4553;AFR_AF=0.2466;EUR_AF=0.3738;SAS_AF=0.4489;AA=T|||;VT=SNP
5	44804525	rs7717459	C	T	100	PASS	AC=1998;AF=0.398962;AN=5008;NS=2504;DP=18798;EAS_AF=0.5357;AMR_AF=0.4553;AFR_AF=0.2474;EUR_AF=0.3738;SAS_AF=0.4489;AA=C|||;VT=SNP
5	44805926	rs13159598	A	G	100	PASS	AC=2435;AF=0.486222;AN=5008;NS=2504;DP=19266;EAS_AF=0.5456;AMR_AF=0.4885;AFR_AF=0.5303;EUR_AF=0.3996;SAS_AF=0.453;AA=G|||;VT=SNP
5	44806737	rs10462083	T	G	100	PASS	AC=1999;AF=0.399161;AN=5008;NS=2504;DP=20358;EAS_AF=0.5357;AMR_AF=0.4553;AFR_AF=0.2481;EUR_AF=0.3738;SAS_AF=0.4489;AA=T|||;VT=SNP
5	44808024	rs116901715	A	T	100	PASS	AC=81;AF=0.0161741;AN=5008;NS=2504;DP=15525;EAS_AF=0.0804;AMR_AF=0;AFR_AF=0;EUR_AF=0;SAS_AF=0;AA=A|||;VT=SNP
5	44808079	rs3761648	A	G	100	PASS	AC=2000;AF=0.399361;AN=5008;NS=2504;DP=15668;EAS_AF=0.5357;AMR_AF=0.4568;AFR_AF=0.2489;EUR_AF=0.3738;SAS_AF=0.4479;AA=A|||;VT=SNP
5	44808164	rs3761649	T	C	100	PASS	AC=1996;AF=0.398562;AN=5008;NS=2504;DP=14955;EAS_AF=0.5357;AMR_AF=0.4553;AFR_AF=0.2466;EUR_AF=0.3738;SAS_AF=0.4479;AA=T|||;VT=SNP
5	44808356	rs3761650	G	A	100	PASS	AC=1996;AF=0.398562;AN=5008;NS=2504;DP=14549;EAS_AF=0.5357;AMR_AF=0.4553;AFR_AF=0.2466;EUR_AF=0.3738;SAS_AF=0.4479;AA=G|||;VT=SNP
5	44809157	rs181330521	G	A	100	PASS	AC=18;AF=0.00359425;AN=5008;NS=2504;DP=13248;EAS_AF=0.0169;AMR_AF=0;AFR_AF=0;EUR_AF=0;SAS_AF=0.001;AA=G|||;VT=SNP;EX_TARGET
5	44809408	rs145293565	T	A	100	PASS	AC=12;AF=0.00239617;AN=5008;NS=2504;DP=16860;EAS_AF=0.0119;AMR_AF=0;AFR_AF=0;EUR_AF=0;SAS_AF=0;AA=T|||;VT=SNP;EX_TARGET
5	44809945	rs1866406	G	C	100	PASS	AC=1996;AF=0.398562;AN=5008;NS=2504;DP=15798;EAS_AF=0.5357;AMR_AF=0.4553;AFR_AF=0.2466;EUR_AF=0.3738;SAS_AF=0.4479;AA=G|||;VT=SNP
5	44810740	rs13174122	T	C	100	PASS	AC=2141;AF=0.427516;AN=5008;NS=2504;DP=15801;EAS_AF=0.5417;AMR_AF=0.4597;AFR_AF=0.3502;EUR_AF=0.3738;SAS_AF=0.4468;AA=C|||;VT=SNP
5	44812566	rs11746506	C	T	100	PASS	AC=1995;AF=0.398363;AN=5008;NS=2504;DP=14602;EAS_AF=0.5357;AMR_AF=0.4568;AFR_AF=0.2458;EUR_AF=0.3738;SAS_AF=0.4468;AA=C|||;VT=SNP
5	44812710	rs138539990	A	T	100	PASS	AC=23;AF=0.00459265;AN=5008;NS=2504;DP=14852;EAS_AF=0.0228;AMR_AF=0;AFR_AF=0;EUR_AF=0;SAS_AF=0;AA=A|||;VT=SNP
5	44814004	rs12188871	G	A	100	PASS	AC=2082;AF=0.415735;AN=5008;NS=2504;DP=17314;EAS_AF=0.5357;AMR_AF=0.4597;AFR_AF=0.3116;EUR_AF=0.3728;SAS_AF=0.4458;AA=G|||;VT=SNP
5	44814597	rs11741772	A	C	100	PASS	AC=2085;AF=0.416334;AN=5008;NS=2504;DP=16832;EAS_AF=0.5357;AMR_AF=0.4597;AFR_AF=0.3116;EUR_AF=0.3738;SAS_AF=0.4479;AA=C|||;VT=SNP
5	44816984	rs7716571	G	A	100	PASS	AC=2491;AF=0.497404;AN=5008;NS=2504;DP=17241;EAS_AF=0.5456;AMR_AF=0.4928;AFR_AF=0.5711;EUR_AF=0.3986;SAS_AF=0.453;AA=A|||;VT=SNP
5	44817309	rs7720787	G	A	100	PASS	AC=2491;AF=0.497404;AN=5008;NS=2504;DP=16193;EAS_AF=0.5456;AMR_AF=0.4928;AFR_AF=0.5711;EUR_AF=0.3996;SAS_AF=0.4519;AA=A|||;VT=SNP
5	44817919	rs9637796	G	A	100	PASS	AC=2085;AF=0.416334;AN=5008;NS=2504;DP=16699;EAS_AF=0.5357;AMR_AF=0.4597;AFR_AF=0.3124;EUR_AF=0.3738;SAS_AF=0.4468;AA=G|||;VT=SNP
5	44819646	rs9637783	T	G	100	PASS	AC=2182;AF=0.435703;AN=5008;NS=2504;DP=17476;EAS_AF=0.5357;AMR_AF=0.4683;AFR_AF=0.3812;EUR_AF=0.3738;SAS_AF=0.4468;AA=G|||;VT=SNP
5	44820768	rs80035856	A	T	100	PASS	AC=517;AF=0.103235;AN=5008;NS=2504;DP=18755;EAS_AF=0.2768;AMR_AF=0.111;AFR_AF=0.0106;EUR_AF=0.0716;SAS_AF=0.0767;AA=A|||;VT=SNP
5	44820769	rs77918970	G	T	100	PASS	AC=524;AF=0.104633;AN=5008;NS=2504;DP=18753;EAS_AF=0.2837;AMR_AF=0.111;AFR_AF=0.0106;EUR_AF=0.0716;SAS_AF=0.0767;AA=G|||;VT=SNP
5	44820850	rs1061310	G	C	100	PASS	AC=2509;AF=0.500998;AN=5008;NS=2504;DP=18101;EAS_AF=0.5466;AMR_AF=0.4928;AFR_AF=0.584;EUR_AF=0.3996;SAS_AF=0.4519;AA=C|||;VT=SNP
5	44821679	rs2165008	G	A	100	PASS	AC=1997;AF=0.398762;AN=5008;NS=2504;DP=18138;EAS_AF=0.5357;AMR_AF=0.4553;AFR_AF=0.2481;EUR_AF=0.3728;SAS_AF=0.4479;AA=G|||;VT=SNP
5	44821736	rs4457089	C	T	100	PASS	AC=1996;AF=0.398562;AN=5008;NS=2504;DP=15939;EAS_AF=0.5357;AMR_AF=0.4553;AFR_AF=0.2474;EUR_AF=0.3728;SAS_AF=0.4479;AA=C|||;VT=SNP
5	44822283	rs13189120	A	T	100	PASS	AC=1995;AF=0.398363;AN=5008;NS=2504;DP=18181;EAS_AF=0.5357;AMR_AF=0.4553;AFR_AF=0.2466;EUR_AF=0.3728;SAS_AF=0.4479;AA=A|||;VT=SNP
5	44822458	rs930395	G	A	100	PASS	AC=1397;AF=0.278954;AN=5008;NS=2504;DP=17612;EAS_AF=0.4861;AMR_AF=0.2997;AFR_AF=0.1823;EUR_AF=0.2038;SAS_AF=0.2587;AA=g|||;VT=SNP
5	44822617	rs930394	G	A	100	PASS	AC=2142;AF=0.427716;AN=5008;NS=2504;DP=18127;EAS_AF=0.5417;AMR_AF=0.4597;AFR_AF=0.3502;EUR_AF=0.3738;SAS_AF=0.4479;AA=A|||;VT=SNP
5	44823079	rs7711136	G	C	100	PASS	AC=2438;AF=0.486821;AN=5008;NS=2504;DP=15768;EAS_AF=0.5456;AMR_AF=0.4885;AFR_AF=0.5325;EUR_AF=0.3996;SAS_AF=0.453;AA=C|||;VT=SNP
5	44823134	rs7730841	T	C	100	PASS	AC=2438;AF=0.486821;AN=5008;NS=2504;DP=14799;EAS_AF=0.5456;AMR_AF=0.4885;AFR_AF=0.5325;EUR_AF=0.3996;SAS_AF=0.453;AA=C|||;VT=SNP
5	44823321	rs13156720	A	G	100	PASS	AC=228;AF=0.0455272;AN=5008;NS=2504;DP=13421;EAS_AF=0.1478;AMR_AF=0.0447;AFR_AF=0.0008;EUR_AF=0.0268;SAS_AF=0.0204;AA=A|||;VT=SNP
5	44823367	rs10512865	C	T	100	PASS	AC=2438;AF=0.486821;AN=5008;NS=2504;DP=13630;EAS_AF=0.5456;AMR_AF=0.4885;AFR_AF=0.5325;EUR_AF=0.3996;SAS_AF=0.453;AA=T|||;VT=SNP
5	44824702	rs12656984	A	G	100	PASS	AC=2142;AF=0.427716;AN=5008;NS=2504;DP=20083;EAS_AF=0.5417;AMR_AF=0.4611;AFR_AF=0.3502;EUR_AF=0.3728;SAS_AF=0.4479;AA=G|||;VT=SNP
5	44826436	rs7703059	G	A	100	PASS	AC=2141;AF=0.427516;AN=5008;NS=2504;DP=18433;EAS_AF=0.5417;AMR_AF=0.4597;AFR_AF=0.3502;EUR_AF=0.3728;SAS_AF=0.4479;AA=A|||;VT=SNP
5	44827292	rs6867533	G	T	100	PASS	AC=2435;AF=0.486222;AN=5008;NS=2504;DP=19089;EAS_AF=0.5456;AMR_AF=0.4885;AFR_AF=0.5303;EUR_AF=0.3996;SAS_AF=0.453;AA=T|||;VT=SNP
5	44827680	rs6868232	G	C	100	PASS	AC=2060;AF=0.411342;AN=5008;NS=2504;DP=19265;EAS_AF=0.5119;AMR_AF=0.4597;AFR_AF=0.3116;EUR_AF=0.3728;SAS_AF=0.4479;AA=C|||;VT=SNP
5	44828203	rs12513749	G	A	100	PASS	AC=2142;AF=0.427716;AN=5008;NS=2504;DP=18680;EAS_AF=0.5427;AMR_AF=0.4597;AFR_AF=0.3502;EUR_AF=0.3728;SAS_AF=0.4479;AA=A|||;VT=SNP
5	44828231	rs12518851	A	G	100	PASS	AC=1996;AF=0.398562;AN=5008;NS=2504;DP=18866;EAS_AF=0.5367;AMR_AF=0.4553;AFR_AF=0.2466;EUR_AF=0.3728;SAS_AF=0.4479;AA=A|||;VT=SNP
5	44828594	rs1048758	G	A	100	PASS	AC=2436;AF=0.486422;AN=5008;NS=2504;DP=17733;EAS_AF=0.5456;AMR_AF=0.4885;AFR_AF=0.5295;EUR_AF=0.3996;SAS_AF=0.455;AA=A|||;VT=SNP
5	44828681	rs13155698	A	C	100	PASS	AC=1995;AF=0.398363;AN=5008;NS=2504;DP=16907;EAS_AF=0.5357;AMR_AF=0.4553;AFR_AF=0.2466;EUR_AF=0.3728;SAS_AF=0.4479;AA=A|||;VT=SNP
5	44828964	rs13160259	G	C	100	PASS	AC=2449;AF=0.489018;AN=5008;NS=2504;DP=18501;EAS_AF=0.5218;AMR_AF=0.4899;AFR_AF=0.5582;EUR_AF=0.3996;SAS_AF=0.453;AA=C|||;VT=SNP
5	44832226	rs10038562	C	T	100	PASS	AC=3013;AF=0.601637;AN=5008;NS=2504;DP=20393;EAS_AF=0.4643;AMR_AF=0.5447;AFR_AF=0.7534;EUR_AF=0.6272;SAS_AF=0.5521;AA=T|||;VT=SNP
5	44832571	rs6896350	C	A	100	PASS	AC=3013;AF=0.601637;AN=5008;NS=2504;DP=19905;EAS_AF=0.4643;AMR_AF=0.5447;AFR_AF=0.7534;EUR_AF=0.6272;SAS_AF=0.5521;AA=A|||;VT=SNP
5	44832972	rs79445997	G	C	100	PASS	AC=185;AF=0.0369409;AN=5008;NS=2504;DP=18804;EAS_AF=0.0496;AMR_AF=0.0663;AFR_AF=0.0008;EUR_AF=0.0199;SAS_AF=0.0695;AA=G|||;VT=SNP
5	44833742	rs148860999	G	T	100	PASS	AC=43;AF=0.00858626;AN=5008;NS=2504;DP=17247;EAS_AF=0.0317;AMR_AF=0.013;AFR_AF=0.0008;EUR_AF=0;SAS_AF=0.001;AA=G|||;VT=SNP
5	44834233	rs1371025	G	A	100	PASS	AC=3012;AF=0.601438;AN=5008;NS=2504;DP=16510;EAS_AF=0.4633;AMR_AF=0.5447;AFR_AF=0.7534;EUR_AF=0.6272;SAS_AF=0.5521;AA=A|||;VT=SNP
5	44834263	rs72756222	G	A	100	PASS	AC=561;AF=0.112021;AN=5008;NS=2504;DP=16764;EAS_AF=0.0496;AMR_AF=0.1542;AFR_AF=0.0454;EUR_AF=0.168;SAS_AF=0.1789;AA=G|||;VT=SNP
5	44834702	rs10064434	G	A	100	PASS	AC=2606;AF=0.520367;AN=5008;NS=2504;DP=16634;EAS_AF=0.4534;AMR_AF=0.5115;AFR_AF=0.4947;EUR_AF=0.6004;SAS_AF=0.5481;AA=G|||;VT=SNP
5	44834721	rs10064437	G	C	100	PASS	AC=3013;AF=0.601637;AN=5008;NS=2504;DP=16744;EAS_AF=0.4633;AMR_AF=0.5447;AFR_AF=0.7534;EUR_AF=0.6272;SAS_AF=0.5532;AA=C|||;VT=SNP
5	44834791	rs10072259	T	C	100	PASS	AC=2924;AF=0.583866;AN=5008;NS=2504;DP=17223;EAS_AF=0.4633;AMR_AF=0.5403;AFR_AF=0.6891;EUR_AF=0.6272;SAS_AF=0.5521;AA=T|||;VT=SNP
5	44836556	rs4596389	A	C	100	PASS	AC=3013;AF=0.601637;AN=5008;NS=2504;DP=17291;EAS_AF=0.4643;AMR_AF=0.5447;AFR_AF=0.7534;EUR_AF=0.6272;SAS_AF=0.5521;AA=C|||;VT=SNP
5	44836788	rs6451775	G	A	100	PASS	AC=2925;AF=0.584065;AN=5008;NS=2504;DP=14581;EAS_AF=0.4633;AMR_AF=0.5403;AFR_AF=0.6891;EUR_AF=0.6272;SAS_AF=0.5532;AA=G|||;VT=SNP
5	44837010	rs7380559	A	T	100	PASS	AC=2573;AF=0.513778;AN=5008;NS=2504;DP=14849;EAS_AF=0.4544;AMR_AF=0.5115;AFR_AF=0.4697;EUR_AF=0.6004;SAS_AF=0.547;AA=A|||;VT=SNP
5	44837129	rs16901989	C	T	100	PASS	AC=2868;AF=0.572684;AN=5008;NS=2504;DP=16077;EAS_AF=0.4583;AMR_AF=0.5403;AFR_AF=0.6505;EUR_AF=0.6272;SAS_AF=0.5521;AA=C|||;VT=SNP
5	44837954	rs117795863	C	T	100	PASS	AC=38;AF=0.00758786;AN=5008;NS=2504;DP=19373;EAS_AF=0.0357;AMR_AF=0;AFR_AF=0.0015;EUR_AF=0;SAS_AF=0;AA=C|||;VT=SNP
5	44839822	rs2330620	G	A	100	PASS	AC=3012;AF=0.601438;AN=5008;NS=2504;DP=19986;EAS_AF=0.4633;AMR_AF=0.5447;AFR_AF=0.7534;EUR_AF=0.6272;SAS_AF=0.5521;AA=A|||;VT=SNP
5	44840147	rs2083243	C	T	100	PASS	AC=3011;AF=0.601238;AN=5008;NS=2504;DP=21324;EAS_AF=0.4633;AMR_AF=0.5447;AFR_AF=0.7534;EUR_AF=0.6262;SAS_AF=0.5521;AA=T|||;VT=SNP
5	44841457	rs7449277	T	A	100	PASS	AC=2844;AF=0.567891;AN=5008;NS=2504;DP=17189;EAS_AF=0.4444;AMR_AF=0.5058;AFR_AF=0.6823;EUR_AF=0.6074;SAS_AF=0.544;AA=T|||;VT=SNP
5	44842237	rs117441511	A	G	100	PASS	AC=32;AF=0.00638978;AN=5008;NS=2504;DP=18203;EAS_AF=0.0317;AMR_AF=0;AFR_AF=0;EUR_AF=0;SAS_AF=0;AA=A|||;VT=SNP
5	44842260	rs729599	G	A	100	PASS	AC=3011;AF=0.601238;AN=5008;NS=2504;DP=18204;EAS_AF=0.4633;AMR_AF=0.5447;AFR_AF=0.7534;EUR_AF=0.6262;SAS_AF=0.5521;AA=A|||;VT=SNP
5	44842740	rs16901990	A	C	100	PASS	AC=3038;AF=0.606629;AN=5008;NS=2504;DP=18023;EAS_AF=0.4643;AMR_AF=0.5461;AFR_AF=0.7723;EUR_AF=0.6262;SAS_AF=0.5521;AA=C|||;VT=SNP
5	44843494	rs10072025	C	T	100	PASS	AC=3037;AF=0.60643;AN=5008;NS=2504;DP=13112;EAS_AF=0.4633;AMR_AF=0.5461;AFR_AF=0.7723;EUR_AF=0.6262;SAS_AF=0.5521;AA=T|||;VT=SNP
5	44843590	rs1371024	C	T	100	PASS	AC=3011;AF=0.601238;AN=5008;NS=2504;DP=15325;EAS_AF=0.4633;AMR_AF=0.5447;AFR_AF=0.7534;EUR_AF=0.6262;SAS_AF=0.5521;AA=T|||;VT=SNP
5	44846378	rs987394	A	G	100	PASS	AC=2867;AF=0.572484;AN=5008;NS=2504;DP=20832;EAS_AF=0.4583;AMR_AF=0.5403;AFR_AF=0.6505;EUR_AF=0.6262;SAS_AF=0.5521;AA=A|||;VT=SNP
5	44846575	rs1371023	C	T	100	PASS	AC=2574;AF=0.513978;AN=5008;NS=2504;DP=21189;EAS_AF=0.4544;AMR_AF=0.5115;AFR_AF=0.4705;EUR_AF=0.6004;SAS_AF=0.547;AA=C|||;VT=SNP
5	44846602	rs58940531	A	G	100	PASS	AC=23;AF=0.00459265;AN=5008;NS=2504;DP=21098;EAS_AF=0.0218;AMR_AF=0;AFR_AF=0;EUR_AF=0.001;SAS_AF=0;AA=A|||;VT=SNP
5	44846844	rs7715731	A	C	100	PASS	AC=3013;AF=0.601637;AN=5008;NS=2504;DP=20731;EAS_AF=0.4653;AMR_AF=0.5447;AFR_AF=0.7534;EUR_AF=0.6262;SAS_AF=0.5521;AA=C|||;VT=SNP
5	44847992	rs1371022	T	A	100	PASS	AC=2926;AF=0.584265;AN=5008;NS=2504;DP=19487;EAS_AF=0.4643;AMR_AF=0.5403;AFR_AF=0.6891;EUR_AF=0.6262;SAS_AF=0.5542;AA=T|||;VT=SNP
5	44848401	rs7708213	T	C	100	PASS	AC=3014;AF=0.601837;AN=5008;NS=2504;DP=18585;EAS_AF=0.4643;AMR_AF=0.5447;AFR_AF=0.7534;EUR_AF=0.6262;SAS_AF=0.5542;AA=G|||;VT=SNP
5	44848822	rs7726586	C	T	100	PASS	AC=2930;AF=0.585064;AN=5008;NS=2504;DP=15234;EAS_AF=0.4683;AMR_AF=0.5403;AFR_AF=0.6891;EUR_AF=0.6262;SAS_AF=0.5542;AA=C|||;VT=SNP
5	44850712	rs74533663	T	G	100	PASS	AC=15;AF=0.00299521;AN=5008;NS=2504;DP=13643;EAS_AF=0.0149;AMR_AF=0;AFR_AF=0;EUR_AF=0;SAS_AF=0;AA=T|||;VT=SNP
5	44851552	rs9885503	T	C	100	PASS	AC=4972;AF=0.992812;AN=5008;NS=2504;DP=14972;EAS_AF=0.9653;AMR_AF=0.9986;AFR_AF=1;EUR_AF=1;SAS_AF=1;AA=C|||;VT=SNP
5	44853352	rs4440370	A	G	100	PASS	AC=3015;AF=0.602037;AN=5008;NS=2504;DP=19462;EAS_AF=0.4643;AMR_AF=0.5447;AFR_AF=0.7542;EUR_AF=0.6262;SAS_AF=0.5542;AA=G|||;VT=SNP
5	44853593	rs17343002	G	C	100	PASS	AC=952;AF=0.190096;AN=5008;NS=2504;DP=19686;EAS_AF=0.0615;AMR_AF=0.3415;AFR_AF=0.174;EUR_AF=0.3111;SAS_AF=0.1125;AA=G|||;VT=SNP
5	44853998	rs117662954	A	T	100	PASS	AC=158;AF=0.0315495;AN=5008;NS=2504;DP=19172;EAS_AF=0.1498;AMR_AF=0;AFR_AF=0;EUR_AF=0;SAS_AF=0.0072;AA=A|||;VT=SNP
5	44854600	rs117177430	G	C	100	PASS	AC=112;AF=0.0223642;AN=5008;NS=2504;DP=17510;EAS_AF=0.0437;AMR_AF=0.0922;AFR_AF=0.0008;EUR_AF=0.001;SAS_AF=0.002;AA=G|||;VT=SNP
5	44855614	rs4492119	A	G	100	PASS	AC=3015;AF=0.602037;AN=5008;NS=2504;DP=14539;EAS_AF=0.4643;AMR_AF=0.5447;AFR_AF=0.7534;EUR_AF=0.6272;SAS_AF=0.5542;AA=a|||;VT=SNP
5	44855712	rs4605791	T	G	100	PASS	AC=3026;AF=0.604233;AN=5008;NS=2504;DP=15630;EAS_AF=0.4653;AMR_AF=0.5476;AFR_AF=0.7572;EUR_AF=0.6262;SAS_AF=0.5583;AA=G|||;VT=SNP
5	44855716	rs4604199	T	C	100	PASS	AC=3026;AF=0.604233;AN=5008;NS=2504;DP=15779;EAS_AF=0.4653;AMR_AF=0.5476;AFR_AF=0.7572;EUR_AF=0.6262;SAS_AF=0.5583;AA=C|||;VT=SNP
5	44855739	rs4566804	T	C	100	PASS	AC=3025;AF=0.604034;AN=5008;NS=2504;DP=16658;EAS_AF=0.4653;AMR_AF=0.5476;AFR_AF=0.7564;EUR_AF=0.6262;SAS_AF=0.5583;AA=C|||;VT=SNP
5	44856451	rs930396	T	G	100	PASS	AC=2516;AF=0.502396;AN=5008;NS=2504;DP=17520;EAS_AF=0.4534;AMR_AF=0.5072;AFR_AF=0.4281;EUR_AF=0.6004;SAS_AF=0.5491;AA=T|||;VT=SNP
5	44856554	rs117155192	G	A	100	PASS	AC=88;AF=0.0175719;AN=5008;NS=2504;DP=17950;EAS_AF=0.0198;AMR_AF=0.0908;AFR_AF=0.0008;EUR_AF=0.001;SAS_AF=0.0031;AA=G|||;VT=SNP
5	44857028	rs7703497	A	G	100	PASS	AC=2924;AF=0.583866;AN=5008;NS=2504;DP=16176;EAS_AF=0.4633;AMR_AF=0.5403;AFR_AF=0.6899;EUR_AF=0.6262;SAS_AF=0.5521;AA=A|||;VT=SNP
5	44857988	rs6451778	C	T	100	PASS	AC=3011;AF=0.601238;AN=5008;NS=2504;DP=16721;EAS_AF=0.4633;AMR_AF=0.5447;AFR_AF=0.7534;EUR_AF=0.6262;SAS_AF=0.5521;AA=T|||;VT=SNP
5	44858260	rs13362132	T	G	100	PASS	AC=2604;AF=0.519968;AN=5008;NS=2504;DP=15287;EAS_AF=0.4534;AMR_AF=0.5115;AFR_AF=0.4939;EUR_AF=0.6004;SAS_AF=0.547;AA=T|||;VT=SNP
5	44858451	rs1438821	G	A	100	PASS	AC=2574;AF=0.513978;AN=5008;NS=2504;DP=17266;EAS_AF=0.4534;AMR_AF=0.5115;AFR_AF=0.4713;EUR_AF=0.6004;SAS_AF=0.547;AA=G|||;VT=SNP
5	44858741	rs1837286	C	T	100	PASS	AC=2924;AF=0.583866;AN=5008;NS=2504;DP=16097;EAS_AF=0.4643;AMR_AF=0.5403;AFR_AF=0.6891;EUR_AF=0.6262;SAS_AF=0.5521;AA=c|||;VT=SNP
5	44859172	rs1438822	C	G	100	PASS	AC=3013;AF=0.601637;AN=5008;NS=2504;DP=14697;EAS_AF=0.4653;AMR_AF=0.5447;AFR_AF=0.7534;EUR_AF=0.6262;SAS_AF=0.5521;AA=G|||;VT=SNP
5	44860506	rs6451781	T	C	100	PASS	AC=3013;AF=0.601637;AN=5008;NS=2504;DP=16548;EAS_AF=0.4643;AMR_AF=0.5447;AFR_AF=0.7542;EUR_AF=0.6262;SAS_AF=0.5521;AA=C|||;VT=SNP
5	44861045	rs79670114	A	G	100	PASS	AC=186;AF=0.0371406;AN=5008;NS=2504;DP=16774;EAS_AF=0.006;AMR_AF=0.0749;AFR_AF=0.0242;EUR_AF=0.0368;SAS_AF=0.0603;AA=A|||;VT=SNP
5	44861819	rs79637927	G	T	100	PASS	AC=65;AF=0.0129792;AN=5008;NS=2504;DP=16666;EAS_AF=0.0625;AMR_AF=0;AFR_AF=0;EUR_AF=0;SAS_AF=0.002;AA=G|||;VT=SNP
5	44862884	rs4373287	G	T	100	PASS	AC=2924;AF=0.583866;AN=5008;NS=2504;DP=17757;EAS_AF=0.4643;AMR_AF=0.5403;AFR_AF=0.6891;EUR_AF=0.6272;SAS_AF=0.5511;AA=G|||;VT=SNP
5	44863317	rs6871052	C	T	100	PASS	AC=3014;AF=0.601837;AN=5008;NS=2504;DP=15859;EAS_AF=0.4643;AMR_AF=0.5447;AFR_AF=0.7534;EUR_AF=0.6282;SAS_AF=0.5521;AA=T|||;VT=SNP
5	44863729	rs6893319	T	G	100	PASS	AC=3014;AF=0.601837;AN=5008;NS=2504;DP=16532;EAS_AF=0.4643;AMR_AF=0.5447;AFR_AF=0.7534;EUR_AF=0.6282;SAS_AF=0.5521;AA=G|||;VT=SNP
5	44863959	rs10053247	C	T	100	PASS	AC=3013;AF=0.601637;AN=5008;NS=2504;DP=17940;EAS_AF=0.4643;AMR_AF=0.5447;AFR_AF=0.7526;EUR_AF=0.6282;SAS_AF=0.5521;AA=T|||;VT=SNP
5	44864057	rs76532459	T	A	100	PASS	AC=180;AF=0.0359425;AN=5008;NS=2504;DP=16365;EAS_AF=0.1746;AMR_AF=0.0014;AFR_AF=0;EUR_AF=0.001;SAS_AF=0.002;AA=T|||;VT=SNP
5	44865986	rs10057521	C	T	100	PASS	AC=2880;AF=0.57508;AN=5008;NS=2504;DP=19624;EAS_AF=0.4583;AMR_AF=0.5418;AFR_AF=0.6581;EUR_AF=0.6282;SAS_AF=0.5521;AA=C|||;VT=SNP
5	44866162	rs10065638	T	C	100	PASS	AC=3013;AF=0.601637;AN=5008;NS=2504;DP=18987;EAS_AF=0.4643;AMR_AF=0.5447;AFR_AF=0.7526;EUR_AF=0.6282;SAS_AF=0.5521;AA=C|||;VT=SNP
5	44866902	rs11958451	A	G	100	PASS	AC=2879;AF=0.57488;AN=5008;NS=2504;DP=17159;EAS_AF=0.4583;AMR_AF=0.5418;AFR_AF=0.6573;EUR_AF=0.6282;SAS_AF=0.5521;AA=A|||;VT=SNP
5	44867336	rs6894324	G	C	100	PASS	AC=3013;AF=0.601637;AN=5008;NS=2504;DP=16662;EAS_AF=0.4643;AMR_AF=0.5447;AFR_AF=0.7526;EUR_AF=0.6282;SAS_AF=0.5521;AA=C|||;VT=SNP
5	44869100	rs4395640	T	C	100	PASS	AC=3017;AF=0.602436;AN=5008;NS=2504;DP=20148;EAS_AF=0.4692;AMR_AF=0.5447;AFR_AF=0.7526;EUR_AF=0.6282;SAS_AF=0.5511;AA=C|||;VT=SNP
5	44869550	rs148596813	G	A	100	PASS	AC=13;AF=0.00259585;AN=5008;NS=2504;DP=19072;EAS_AF=0.0129;AMR_AF=0;AFR_AF=0;EUR_AF=0;SAS_AF=0;AA=G|||;VT=SNP
5	44870237	rs10070037	A	T	100	PASS	AC=3017;AF=0.602436;AN=5008;NS=2504;DP=15550;EAS_AF=0.4692;AMR_AF=0.5447;AFR_AF=0.7526;EUR_AF=0.6282;SAS_AF=0.5511;AA=T|||;VT=SNP
5	44870852	rs4518409	T	C	100	PASS	AC=2524;AF=0.503994;AN=5008;NS=2504;DP=15039;EAS_AF=0.4603;AMR_AF=0.5072;AFR_AF=0.4289;EUR_AF=0.6024;SAS_AF=0.547;AA=T|||;VT=SNP
5	44870879	rs9292913	G	A	100	PASS	AC=2743;AF=0.547724;AN=5008;NS=2504;DP=15561;EAS_AF=0.4663;AMR_AF=0.5245;AFR_AF=0.5802;EUR_AF=0.6034;SAS_AF=0.547;AA=G|||;VT=SNP
5	44871381	rs9292914	A	C	100	PASS	AC=3018;AF=0.602636;AN=5008;NS=2504;DP=20294;EAS_AF=0.4692;AMR_AF=0.5447;AFR_AF=0.7526;EUR_AF=0.6292;SAS_AF=0.5511;AA=C|||;VT=SNP
5	44871657	rs9292915	C	T	100	PASS	AC=2740;AF=0.547125;AN=5008;NS=2504;DP=18693;EAS_AF=0.4643;AMR_AF=0.5245;AFR_AF=0.5809;EUR_AF=0.6024;SAS_AF=0.546;AA=C|||;VT=SNP
5	44872007	rs10059086	C	T	100	PASS	AC=3017;AF=0.602436;AN=5008;NS=2504;DP=15459;EAS_AF=0.4692;AMR_AF=0.5447;AFR_AF=0.7526;EUR_AF=0.6282;SAS_AF=0.5511;AA=T|||;VT=SNP
5	44872172	rs11951760	G	A	100	PASS	AC=3009;AF=0.600839;AN=5008;NS=2504;DP=15154;EAS_AF=0.4692;AMR_AF=0.5403;AFR_AF=0.7489;EUR_AF=0.6282;SAS_AF=0.5511;AA=A|||;VT=SNP
5	44872353	rs4329028	T	A	100	PASS	AC=2740;AF=0.547125;AN=5008;NS=2504;DP=16301;EAS_AF=0.4653;AMR_AF=0.5245;AFR_AF=0.5802;EUR_AF=0.6024;SAS_AF=0.546;AA=T|||;VT=SNP
5	44872566	rs79745020	T	G	100	PASS	AC=20;AF=0.00399361;AN=5008;NS=2504;DP=17446;EAS_AF=0.0188;AMR_AF=0;AFR_AF=0;EUR_AF=0.001;SAS_AF=0;AA=T|||;VT=SNP
5	44875005	rs7716600	A	C	100	PASS	AC=3630;AF=0.72484;AN=5008;NS=2504;DP=16326;EAS_AF=0.5179;AMR_AF=0.7017;AFR_AF=0.8298;EUR_AF=0.7962;SAS_AF=0.7393;AA=C|||;VT=SNP
5	44875025	rs78722740	A	T	100	PASS	AC=69;AF=0.013778;AN=5008;NS=2504;DP=16021;EAS_AF=0.0665;AMR_AF=0;AFR_AF=0;EUR_AF=0;SAS_AF=0.002;AA=A|||;VT=SNP
5	44875449	rs62366821	A	G	100	PASS	AC=1204;AF=0.240415;AN=5008;NS=2504;DP=15531;EAS_AF=0.0585;AMR_AF=0.4409;AFR_AF=0.0295;EUR_AF=0.4901;SAS_AF=0.3139;AA=A|||;VT=SNP
5	44876288	rs4412123	T	C	100	PASS	AC=2579;AF=0.514976;AN=5008;NS=2504;DP=18873;EAS_AF=0.4593;AMR_AF=0.5115;AFR_AF=0.4697;EUR_AF=0.6024;SAS_AF=0.546;AA=T|||;VT=SNP
5	44876507	rs4866783	C	T	100	PASS	AC=3017;AF=0.602436;AN=5008;NS=2504;DP=18318;EAS_AF=0.4692;AMR_AF=0.5447;AFR_AF=0.7526;EUR_AF=0.6282;SAS_AF=0.5511;AA=T|||;VT=SNP
5	44877469	rs145435369	T	A	100	PASS	AC=36;AF=0.0071885;AN=5008;NS=2504;DP=19386;EAS_AF=0.0357;AMR_AF=0;AFR_AF=0;EUR_AF=0;SAS_AF=0;AA=T|||;VT=SNP
5	44878036	rs58853822	A	T	100	PASS	AC=21;AF=0.00419329;AN=5008;NS=2504;DP=13861;EAS_AF=0.0198;AMR_AF=0;AFR_AF=0;EUR_AF=0.001;SAS_AF=0;AA=A|||;VT=SNP
5	44879146	rs4866920	G	T	100	PASS	AC=2884;AF=0.575879;AN=5008;NS=2504;DP=18467;EAS_AF=0.4643;AMR_AF=0.5403;AFR_AF=0.6581;EUR_AF=0.6282;SAS_AF=0.5511;AA=G|||;VT=SNP
5	44879577	rs7705343	G	A	100	PASS	AC=2597;AF=0.51857;AN=5008;NS=2504;DP=20518;EAS_AF=0.4544;AMR_AF=0.5101;AFR_AF=0.4879;EUR_AF=0.6024;SAS_AF=0.546;AA=G|||;VT=SNP
5	44880288	rs10040488	G	T	100	PASS	AC=2885;AF=0.576078;AN=5008;NS=2504;DP=16582;EAS_AF=0.4643;AMR_AF=0.5418;AFR_AF=0.6581;EUR_AF=0.6282;SAS_AF=0.5511;AA=T|||;VT=SNP
5	44881229	rs11948636	A	C	100	PASS	AC=2938;AF=0.586661;AN=5008;NS=2504;DP=19561;EAS_AF=0.4643;AMR_AF=0.5432;AFR_AF=0.6974;EUR_AF=0.6282;SAS_AF=0.5511;AA=A|||;VT=SNP
5	44881504	rs13157608	C	T	100	PASS	AC=2881;AF=0.57528;AN=5008;NS=2504;DP=21338;EAS_AF=0.4583;AMR_AF=0.5418;AFR_AF=0.6589;EUR_AF=0.6282;SAS_AF=0.5521;AA=C|||;VT=SNP
5	44881955	rs76483146	G	A	100	PASS	AC=157;AF=0.0313498;AN=5008;NS=2504;DP=20410;EAS_AF=0.1488;AMR_AF=0;AFR_AF=0;EUR_AF=0;SAS_AF=0.0072;AA=G|||;VT=SNP
5	44881978	rs10069220	G	A	100	PASS	AC=3013;AF=0.601637;AN=5008;NS=2504;DP=20219;EAS_AF=0.4643;AMR_AF=0.5447;AFR_AF=0.7534;EUR_AF=0.6282;SAS_AF=0.5511;AA=A|||;VT=SNP
5	44883243	rs13187933	T	C	100	PASS	AC=3012;AF=0.601438;AN=5008;NS=2504;DP=17579;EAS_AF=0.4643;AMR_AF=0.5447;AFR_AF=0.7526;EUR_AF=0.6282;SAS_AF=0.5511;AA=t|||;VT=SNP
5	44883536	rs13168400	C	T	100	PASS	AC=2884;AF=0.575879;AN=5008;NS=2504;DP=19373;EAS_AF=0.4643;AMR_AF=0.5418;AFR_AF=0.6573;EUR_AF=0.6282;SAS_AF=0.5511;AA=C|||;VT=SNP
5	44884094	rs74918844	G	A	100	PASS	AC=561;AF=0.112021;AN=5008;NS=2504;DP=8393;EAS_AF=0.0476;AMR_AF=0.1542;AFR_AF=0.0469;EUR_AF=0.168;SAS_AF=0.1789;AA=G|||;VT=SNP
5	44884129	rs554856916	G	T	100	PASS	AC=25;AF=0.00499201;AN=5008;NS=2504;DP=7651;EAS_AF=0.0129;AMR_AF=0;AFR_AF=0.0061;EUR_AF=0.001;SAS_AF=0.0031;AA=G|||;VT=SNP
5	44884241	rs11948387	T	C	100	PASS	AC=3013;AF=0.601637;AN=5008;NS=2504;DP=9885;EAS_AF=0.4643;AMR_AF=0.5447;AFR_AF=0.7526;EUR_AF=0.6282;SAS_AF=0.5521;AA=t|||;VT=SNP
5	44885240	rs4642377	A	T	100	PASS	AC=2879;AF=0.57488;AN=5008;NS=2504;DP=16551;EAS_AF=0.4583;AMR_AF=0.5418;AFR_AF=0.6581;EUR_AF=0.6282;SAS_AF=0.5511;AA=A|||;VT=SNP
5	44886000	rs6868779	A	G	100	PASS	AC=2885;AF=0.576078;AN=5008;NS=2504;DP=14819;EAS_AF=0.4643;AMR_AF=0.5418;AFR_AF=0.6581;EUR_AF=0.6282;SAS_AF=0.5511;AA=A|||;VT=SNP
5	44886432	rs10045264	G	A	100	PASS	AC=2885;AF=0.576078;AN=5008;NS=2504;DP=15319;EAS_AF=0.4643;AMR_AF=0.5418;AFR_AF=0.6581;EUR_AF=0.6282;SAS_AF=0.5511;AA=G|||;VT=SNP
5	44887679	rs13356086	T	C	100	PASS	AC=3018;AF=0.602636;AN=5008;NS=2504;DP=16469;EAS_AF=0.4692;AMR_AF=0.5447;AFR_AF=0.7534;EUR_AF=0.6282;SAS_AF=0.5511;AA=t|||;VT=SNP
5	44888557	rs10070928	C	G	100	PASS	AC=3012;AF=0.601438;AN=5008;NS=2504;DP=9080;EAS_AF=0.4653;AMR_AF=0.5447;AFR_AF=0.7534;EUR_AF=0.6272;SAS_AF=0.5501;AA=G|||;VT=SNP
5	44888705	rs548669764	G	A	100	PASS	AC=38;AF=0.00758786;AN=5008;NS=2504;DP=6775;EAS_AF=0.0169;AMR_AF=0.0303;AFR_AF=0;EUR_AF=0;SAS_AF=0;AA=G|||;VT=SNP
5	44890056	rs4391175	A	G	100	PASS	AC=3012;AF=0.601438;AN=5008;NS=2504;DP=13384;EAS_AF=0.4643;AMR_AF=0.5447;AFR_AF=0.7534;EUR_AF=0.6272;SAS_AF=0.5511;AA=G|||;VT=SNP
5	44890760	rs10044321	G	A	100	PASS	AC=2883;AF=0.575679;AN=5008;NS=2504;DP=19137;EAS_AF=0.4643;AMR_AF=0.5418;AFR_AF=0.6581;EUR_AF=0.6272;SAS_AF=0.5501;AA=G|||;VT=SNP
5	44890888	rs77151373	T	C	100	PASS	AC=21;AF=0.00419329;AN=5008;NS=2504;DP=20150;EAS_AF=0.0208;AMR_AF=0;AFR_AF=0;EUR_AF=0;SAS_AF=0;AA=T|||;VT=SNP
5	44891014	rs7718354	T	G	100	PASS	AC=3011;AF=0.601238;AN=5008;NS=2504;DP=20437;EAS_AF=0.4643;AMR_AF=0.5447;AFR_AF=0.7534;EUR_AF=0.6272;SAS_AF=0.5501;AA=G|||;VT=SNP
5	44891620	rs6883465	T	C	100	PASS	AC=3011;AF=0.601238;AN=5008;NS=2504;DP=15974;EAS_AF=0.4643;AMR_AF=0.5447;AFR_AF=0.7534;EUR_AF=0.6272;SAS_AF=0.5501;AA=C|||;VT=SNP
5	44892801	rs34115673	T	G	100	PASS	AC=2877;AF=0.574481;AN=5008;NS=2504;DP=17149;EAS_AF=0.4583;AMR_AF=0.5418;AFR_AF=0.6581;EUR_AF=0.6272;SAS_AF=0.5501;AA=T|||;VT=SNP
5	44892902	rs10035358	C	A	100	PASS	AC=2875;AF=0.574081;AN=5008;NS=2504;DP=16780;EAS_AF=0.4583;AMR_AF=0.5418;AFR_AF=0.6581;EUR_AF=0.6282;SAS_AF=0.547;AA=C|||;VT=SNP
5	44892929	rs13154729	C	T	100	PASS	AC=2883;AF=0.575679;AN=5008;NS=2504;DP=16538;EAS_AF=0.4643;AMR_AF=0.5418;AFR_AF=0.6581;EUR_AF=0.6272;SAS_AF=0.5501;AA=T|||;VT=SNP
5	44894904	rs151071630	T	G	100	PASS	AC=43;AF=0.00858626;AN=5008;NS=2504;DP=17105;EAS_AF=0.0218;AMR_AF=0.0303;AFR_AF=0;EUR_AF=0;SAS_AF=0;AA=T|||;VT=SNP
5	44895091	rs4591754	G	A	100	PASS	AC=2935;AF=0.586062;AN=5008;NS=2504;DP=20044;EAS_AF=0.4643;AMR_AF=0.5418;AFR_AF=0.6974;EUR_AF=0.6272;SAS_AF=0.5501;AA=G|||;VT=SNP
5	44895199	rs7356604	T	C	100	PASS	AC=2935;AF=0.586062;AN=5008;NS=2504;DP=20736;EAS_AF=0.4643;AMR_AF=0.5418;AFR_AF=0.6974;EUR_AF=0.6272;SAS_AF=0.5501;AA=C|||;VT=SNP
5	44895588	rs7734331	G	A	100	PASS	AC=3011;AF=0.601238;AN=5008;NS=2504;DP=20012;EAS_AF=0.4643;AMR_AF=0.5447;AFR_AF=0.7534;EUR_AF=0.6272;SAS_AF=0.5501;AA=A|||;VT=SNP
5	44896044	rs6895871	C	G	100	PASS	AC=4964;AF=0.991214;AN=5008;NS=2504;DP=16343;EAS_AF=0.9573;AMR_AF=0.9986;AFR_AF=1;EUR_AF=1;SAS_AF=1;AA=G|||;VT=SNP
5	44897836	rs57300972	T	C	100	PASS	AC=2842;AF=0.567492;AN=5008;NS=2504;DP=15767;EAS_AF=0.4593;AMR_AF=0.5231;AFR_AF=0.6626;EUR_AF=0.6024;SAS_AF=0.546;AA=C|||;VT=SNP
5	44898129	rs4129642	G	T	100	PASS	AC=3007;AF=0.600439;AN=5008;NS=2504;DP=15438;EAS_AF=0.4633;AMR_AF=0.5432;AFR_AF=0.7519;EUR_AF=0.6272;SAS_AF=0.5501;AA=T|||;VT=SNP
5	44899424	rs10060878	T	C	100	PASS	AC=2931;AF=0.585264;AN=5008;NS=2504;DP=20107;EAS_AF=0.4633;AMR_AF=0.5403;AFR_AF=0.6959;EUR_AF=0.6272;SAS_AF=0.5501;AA=C|||;VT=SNP
5	44899885	rs9790879	C	T	100	PASS	AC=2542;AF=0.507588;AN=5008;NS=2504;DP=19125;EAS_AF=0.4534;AMR_AF=0.5072;AFR_AF=0.4486;EUR_AF=0.6024;SAS_AF=0.546;AA=C|||;VT=SNP
5	44900091	rs9790896	G	A	100	PASS	AC=2542;AF=0.507588;AN=5008;NS=2504;DP=19231;EAS_AF=0.4534;AMR_AF=0.5086;AFR_AF=0.4478;EUR_AF=0.6024;SAS_AF=0.546;AA=G|||;VT=SNP
5	44900447	rs9791059	A	C	100	PASS	AC=3007;AF=0.600439;AN=5008;NS=2504;DP=16713;EAS_AF=0.4633;AMR_AF=0.5432;AFR_AF=0.7519;EUR_AF=0.6272;SAS_AF=0.5501;AA=C|||;VT=SNP
5	44900954	rs4457088	T	A	100	PASS	AC=3007;AF=0.600439;AN=5008;NS=2504;DP=20380;EAS_AF=0.4633;AMR_AF=0.5432;AFR_AF=0.7519;EUR_AF=0.6272;SAS_AF=0.5501;AA=A|||;VT=SNP
5	44901131	rs4866784	T	C	100	PASS	AC=2875;AF=0.574081;AN=5008;NS=2504;DP=22023;EAS_AF=0.4573;AMR_AF=0.5403;AFR_AF=0.6581;EUR_AF=0.6272;SAS_AF=0.5501;AA=T|||;VT=SNP
5	44901349	rs10462084	A	G	100	PASS	AC=575;AF=0.114816;AN=5008;NS=2504;DP=19802;EAS_AF=0.0476;AMR_AF=0.1542;AFR_AF=0.0454;EUR_AF=0.169;SAS_AF=0.1943;AA=A|||;VT=SNP
5	44902503	rs74478101	T	C	100	PASS	AC=70;AF=0.0139776;AN=5008;NS=2504;DP=17397;EAS_AF=0.0337;AMR_AF=0.0504;AFR_AF=0;EUR_AF=0.001;SAS_AF=0;AA=T|||;VT=SNP
5	44903376	rs10039173	C	T	100	PASS	AC=2876;AF=0.574281;AN=5008;NS=2504;DP=17355;EAS_AF=0.4623;AMR_AF=0.5403;AFR_AF=0.6581;EUR_AF=0.6272;SAS_AF=0.546;AA=C|||;VT=SNP
5	44903891	rs9791056	T	C	100	PASS	AC=2996;AF=0.598243;AN=5008;NS=2504;DP=18502;EAS_AF=0.4623;AMR_AF=0.5418;AFR_AF=0.7466;EUR_AF=0.6272;SAS_AF=0.5481;AA=C|||;VT=SNP
5	44904030	rs9791164	A	G	100	PASS	AC=2922;AF=0.583466;AN=5008;NS=2504;DP=18064;EAS_AF=0.4623;AMR_AF=0.5389;AFR_AF=0.6921;EUR_AF=0.6272;SAS_AF=0.5481;AA=A|||;VT=SNP
5	44905086	rs11957920	T	C	100	PASS	AC=2509;AF=0.500998;AN=5008;NS=2504;DP=19743;EAS_AF=0.4524;AMR_AF=0.5086;AFR_AF=0.4251;EUR_AF=0.6024;SAS_AF=0.544;AA=T|||;VT=SNP
5	44905343	rs4395641	A	C	100	PASS	AC=4963;AF=0.991014;AN=5008;NS=2504;DP=20204;EAS_AF=0.9563;AMR_AF=0.9986;AFR_AF=1;EUR_AF=1;SAS_AF=1;AA=C|||;VT=SNP
5	44907882	rs10070339	G	A	100	PASS	AC=2509;AF=0.500998;AN=5008;NS=2504;DP=18921;EAS_AF=0.4524;AMR_AF=0.5086;AFR_AF=0.4251;EUR_AF=0.6024;SAS_AF=0.544;AA=G|||;VT=SNP
5	44908199	rs10060645	C	T	100	PASS	AC=2871;AF=0.573283;AN=5008;NS=2504;DP=15031;EAS_AF=0.4623;AMR_AF=0.5403;AFR_AF=0.6528;EUR_AF=0.6272;SAS_AF=0.5481;AA=C|||;VT=SNP
5	44908458	rs139904077	G	A	100	PASS	AC=188;AF=0.0375399;AN=5008;NS=2504;DP=13331;EAS_AF=0.0466;AMR_AF=0.0648;AFR_AF=0.0015;EUR_AF=0.0209;SAS_AF=0.0746;AA=G|||;VT=SNP
5	44908703	rs13179835	G	A	100	PASS	AC=2924;AF=0.583866;AN=5008;NS=2504;DP=8556;EAS_AF=0.4623;AMR_AF=0.5403;AFR_AF=0.6929;EUR_AF=0.6272;SAS_AF=0.5481;AA=G|||;VT=SNP
5	44908935	rs6880275	T	C	100	PASS	AC=2997;AF=0.598442;AN=5008;NS=2504;DP=13126;EAS_AF=0.4623;AMR_AF=0.5432;AFR_AF=0.7466;EUR_AF=0.6272;SAS_AF=0.5481;AA=C|||;VT=SNP
5	44910662	rs6870136	G	A	100	PASS	AC=2997;AF=0.598442;AN=5008;NS=2504;DP=16796;EAS_AF=0.4623;AMR_AF=0.5432;AFR_AF=0.7466;EUR_AF=0.6272;SAS_AF=0.5481;AA=A|||;VT=SNP
5	44910863	rs140839406	T	A	100	PASS	AC=51;AF=0.0101837;AN=5008;NS=2504;DP=18433;EAS_AF=0.0397;AMR_AF=0;AFR_AF=0;EUR_AF=0;SAS_AF=0.0112;AA=T|||;VT=SNP
5	44912853	rs6881563	C	T	100	PASS	AC=2997;AF=0.598442;AN=5008;NS=2504;DP=16438;EAS_AF=0.4623;AMR_AF=0.5432;AFR_AF=0.7466;EUR_AF=0.6272;SAS_AF=0.5481;AA=T|||;VT=SNP
5	44913079	rs34501299	T	G	100	PASS	AC=2924;AF=0.583866;AN=5008;NS=2504;DP=17481;EAS_AF=0.4633;AMR_AF=0.5403;AFR_AF=0.6921;EUR_AF=0.6272;SAS_AF=0.5481;AA=T|||;VT=SNP
5	44914285	rs7702731	A	G	100	PASS	AC=3123;AF=0.623602;AN=5008;NS=2504;DP=19843;EAS_AF=0.5089;AMR_AF=0.5807;AFR_AF=0.6611;EUR_AF=0.6889;SAS_AF=0.6544;AA=A|||;VT=SNP
5	44914579	rs7703618	G	A	100	PASS	AC=2711;AF=0.541334;AN=5008;NS=2504;DP=20430;EAS_AF=0.3135;AMR_AF=0.5317;AFR_AF=0.6573;EUR_AF=0.6272;SAS_AF=0.5378;AA=G|||;VT=SNP
5	44916492	rs6895062	T	C	100	PASS	AC=3014;AF=0.601837;AN=5008;NS=2504;DP=14892;EAS_AF=0.4623;AMR_AF=0.5432;AFR_AF=0.7564;EUR_AF=0.6292;SAS_AF=0.5501;AA=C|||;VT=SNP
5	44916674	rs6874167	G	A	100	PASS	AC=3004;AF=0.59984;AN=5008;NS=2504;DP=14839;EAS_AF=0.4623;AMR_AF=0.5432;AFR_AF=0.7496;EUR_AF=0.6282;SAS_AF=0.5501;AA=A|||;VT=SNP
5	44916789	rs10077814	C	T	100	PASS	AC=2459;AF=0.491014;AN=5008;NS=2504;DP=16726;EAS_AF=0.4524;AMR_AF=0.5058;AFR_AF=0.3865;EUR_AF=0.6034;SAS_AF=0.546;AA=C|||;VT=SNP
5	44917137	rs4866921	T	C	100	PASS	AC=3004;AF=0.59984;AN=5008;NS=2504;DP=18079;EAS_AF=0.4623;AMR_AF=0.5447;AFR_AF=0.7496;EUR_AF=0.6282;SAS_AF=0.5491;AA=C|||;VT=SNP
5	44917239	rs75119064	A	G	100	PASS	AC=17;AF=0.00339457;AN=5008;NS=2504;DP=19780;EAS_AF=0.0159;AMR_AF=0;AFR_AF=0;EUR_AF=0;SAS_AF=0.001;AA=A|||;VT=SNP
5	44918293	rs6451783	G	A	100	PASS	AC=2998;AF=0.598642;AN=5008;NS=2504;DP=19477;EAS_AF=0.4623;AMR_AF=0.5447;AFR_AF=0.7451;EUR_AF=0.6282;SAS_AF=0.5491;AA=A|||;VT=SNP
5	44918805	rs7707315	T	C	100	PASS	AC=2864;AF=0.571885;AN=5008;NS=2504;DP=18029;EAS_AF=0.4563;AMR_AF=0.5418;AFR_AF=0.6498;EUR_AF=0.6282;SAS_AF=0.5491;AA=T|||;VT=SNP
5	44919557	rs6871820	T	C	100	PASS	AC=2999;AF=0.598842;AN=5008;NS=2504;DP=19044;EAS_AF=0.4623;AMR_AF=0.5447;AFR_AF=0.7451;EUR_AF=0.6282;SAS_AF=0.5501;AA=C|||;VT=SNP
5	44920711	rs4298259	G	A	100	PASS	AC=2864;AF=0.571885;AN=5008;NS=2504;DP=18690;EAS_AF=0.4563;AMR_AF=0.5432;AFR_AF=0.649;EUR_AF=0.6282;SAS_AF=0.5491;AA=G|||;VT=SNP
5	44920995	rs7736092	C	T	100	PASS	AC=2999;AF=0.598842;AN=5008;NS=2504;DP=16354;EAS_AF=0.4623;AMR_AF=0.5461;AFR_AF=0.7451;EUR_AF=0.6282;SAS_AF=0.5491;AA=T|||;VT=SNP
5	44921183	rs10941687	G	A	100	PASS	AC=2999;AF=0.598842;AN=5008;NS=2504;DP=17081;EAS_AF=0.4623;AMR_AF=0.5461;AFR_AF=0.7451;EUR_AF=0.6282;SAS_AF=0.5491;AA=A|||;VT=SNP
5	44922232	rs149428448	A	T	100	PASS	AC=10;AF=0.00199681;AN=5008;NS=2504;DP=15178;EAS_AF=0.0099;AMR_AF=0;AFR_AF=0;EUR_AF=0;SAS_AF=0;AA=A|||;VT=SNP
5	44922331	rs6451784	A	G	100	PASS	AC=3006;AF=0.60024;AN=5008;NS=2504;DP=18000;EAS_AF=0.4623;AMR_AF=0.5461;AFR_AF=0.7496;EUR_AF=0.6282;SAS_AF=0.5501;AA=G|||;VT=SNP
5	44922557	rs112234443	C	T	100	PASS	AC=189;AF=0.0377396;AN=5008;NS=2504;DP=18869;EAS_AF=0.005;AMR_AF=0.0764;AFR_AF=0.025;EUR_AF=0.0358;SAS_AF=0.0634;AA=C|||;VT=SNP
5	44922679	rs7728431	T	C	100	PASS	AC=2864;AF=0.571885;AN=5008;NS=2504;DP=19495;EAS_AF=0.4563;AMR_AF=0.5432;AFR_AF=0.649;EUR_AF=0.6282;SAS_AF=0.5491;AA=T|||;VT=SNP
5	44922704	rs7708506	C	G	100	PASS	AC=3005;AF=0.60004;AN=5008;NS=2504;DP=19345;EAS_AF=0.4623;AMR_AF=0.5461;AFR_AF=0.7496;EUR_AF=0.6282;SAS_AF=0.5491;AA=G|||;VT=SNP
5	44922838	rs7708686	C	G	100	PASS	AC=3005;AF=0.60004;AN=5008;NS=2504;DP=22215;EAS_AF=0.4623;AMR_AF=0.5461;AFR_AF=0.7496;EUR_AF=0.6282;SAS_AF=0.5491;AA=G|||;VT=SNP
5	44922925	rs7708705	A	G	100	PASS	AC=3006;AF=0.60024;AN=5008;NS=2504;DP=20625;EAS_AF=0.4633;AMR_AF=0.5461;AFR_AF=0.7496;EUR_AF=0.6282;SAS_AF=0.5491;AA=G|||;VT=SNP
5	44923928	rs145343626	C	T	100	PASS	AC=15;AF=0.00299521;AN=5008;NS=2504;DP=20002;EAS_AF=0.0119;AMR_AF=0.0029;AFR_AF=0;EUR_AF=0;SAS_AF=0.001;AA=C|||;VT=SNP
5	44925018	rs10042455	A	G	100	PASS	AC=3007;AF=0.600439;AN=5008;NS=2504;DP=13094;EAS_AF=0.4633;AMR_AF=0.5461;AFR_AF=0.7496;EUR_AF=0.6282;SAS_AF=0.5501;AA=A|||;VT=SNP
5	44925061	rs10039866	T	A	100	PASS	AC=3007;AF=0.600439;AN=5008;NS=2504;DP=14319;EAS_AF=0.4633;AMR_AF=0.5461;AFR_AF=0.7496;EUR_AF=0.6282;SAS_AF=0.5501;AA=A|||;VT=SNP
5	44926079	rs145954857	G	A	100	PASS	AC=24;AF=0.00479233;AN=5008;NS=2504;DP=18210;EAS_AF=0.0238;AMR_AF=0;AFR_AF=0;EUR_AF=0;SAS_AF=0;AA=G|||;VT=SNP
5	44926518	rs10043344	A	T	100	PASS	AC=2133;AF=0.425919;AN=5008;NS=2504;DP=19428;EAS_AF=0.4524;AMR_AF=0.4942;AFR_AF=0.1475;EUR_AF=0.6024;SAS_AF=0.545;AA=A|||;VT=SNP
5	44927107	rs10038554	G	A	100	PASS	AC=2864;AF=0.571885;AN=5008;NS=2504;DP=18845;EAS_AF=0.4573;AMR_AF=0.5432;AFR_AF=0.6483;EUR_AF=0.6282;SAS_AF=0.5491;AA=G|||;VT=SNP
5	44927365	rs10044096	A	C	100	PASS	AC=2466;AF=0.492412;AN=5008;NS=2504;DP=17931;EAS_AF=0.4524;AMR_AF=0.5086;AFR_AF=0.3911;EUR_AF=0.6034;SAS_AF=0.545;AA=A|||;VT=SNP
5	44927406	rs10041518	T	C	100	PASS	AC=2921;AF=0.583267;AN=5008;NS=2504;DP=17987;EAS_AF=0.4623;AMR_AF=0.5432;AFR_AF=0.6876;EUR_AF=0.6282;SAS_AF=0.5491;AA=N|||;VT=SNP
5	44928101	rs13153556	G	A	100	PASS	AC=3005;AF=0.60004;AN=5008;NS=2504;DP=13968;EAS_AF=0.4623;AMR_AF=0.5461;AFR_AF=0.7496;EUR_AF=0.6282;SAS_AF=0.5491;AA=A|||;VT=SNP
5	44929928	rs12109710	A	G	100	PASS	AC=3005;AF=0.60004;AN=5008;NS=2504;DP=13590;EAS_AF=0.4633;AMR_AF=0.5476;AFR_AF=0.7481;EUR_AF=0.6282;SAS_AF=0.5491;AA=G|||;VT=SNP
5	44930709	rs10063172	T	C	100	PASS	AC=2919;AF=0.582867;AN=5008;NS=2504;DP=14245;EAS_AF=0.4623;AMR_AF=0.5432;AFR_AF=0.6861;EUR_AF=0.6282;SAS_AF=0.5491;AA=T|||;VT=SNP
5	44931228	rs10473376	C	T	100	PASS	AC=2997;AF=0.598442;AN=5008;NS=2504;DP=16600;EAS_AF=0.4623;AMR_AF=0.5461;AFR_AF=0.7436;EUR_AF=0.6282;SAS_AF=0.5491;AA=T|||;VT=SNP
5	44931246	rs10473377	T	C	100	PASS	AC=3003;AF=0.599641;AN=5008;NS=2504;DP=16941;EAS_AF=0.4623;AMR_AF=0.5461;AFR_AF=0.7481;EUR_AF=0.6282;SAS_AF=0.5491;AA=C|||;VT=SNP
5	44931483	rs10941689	T	A	100	PASS	AC=148;AF=0.0295527;AN=5008;NS=2504;DP=18526;EAS_AF=0.0099;AMR_AF=0.0951;AFR_AF=0.0091;EUR_AF=0.0557;SAS_AF=0.0041;AA=T|||;VT=SNP
5	44931840	rs10057341	C	T	100	PASS	AC=2869;AF=0.572883;AN=5008;NS=2504;DP=17129;EAS_AF=0.4633;AMR_AF=0.5432;AFR_AF=0.6475;EUR_AF=0.6282;SAS_AF=0.5491;AA=C|||;VT=SNP
5	44932134	rs10073945	A	G	100	PASS	AC=2864;AF=0.571885;AN=5008;NS=2504;DP=16992;EAS_AF=0.4573;AMR_AF=0.5432;AFR_AF=0.6475;EUR_AF=0.6282;SAS_AF=0.5501;AA=A|||;VT=SNP
5	44932505	rs4866922	C	G	100	PASS	AC=2458;AF=0.490815;AN=5008;NS=2504;DP=15355;EAS_AF=0.4534;AMR_AF=0.5086;AFR_AF=0.3843;EUR_AF=0.6034;SAS_AF=0.545;AA=C|||;VT=SNP
5	44932836	rs187251173	G	A	100	PASS	AC=34;AF=0.00678914;AN=5008;NS=2504;DP=10762;EAS_AF=0.0337;AMR_AF=0;AFR_AF=0;EUR_AF=0;SAS_AF=0;AA=G|||;VT=SNP
5	44935845	rs78829159	C	T	100	PASS	AC=158;AF=0.0315495;AN=5008;NS=2504;DP=20119;EAS_AF=0.1498;AMR_AF=0;AFR_AF=0;EUR_AF=0;SAS_AF=0.0072;AA=C|||;VT=SNP
5	44936860	rs34325259	G	T	100	PASS	AC=2039;AF=0.407149;AN=5008;NS=2504;DP=17084;EAS_AF=0.5377;AMR_AF=0.4524;AFR_AF=0.2784;EUR_AF=0.3718;SAS_AF=0.4509;AA=G|||;VT=SNP
5	44938392	rs149362951	T	A	100	PASS	AC=177;AF=0.0353435;AN=5008;NS=2504;DP=18076;EAS_AF=0.1726;AMR_AF=0.0014;AFR_AF=0;EUR_AF=0.001;SAS_AF=0.001;AA=T|||;VT=SNP
5	44938406	rs144673166	A	T	100	PASS	AC=115;AF=0.0229633;AN=5008;NS=2504;DP=18137;EAS_AF=0.0456;AMR_AF=0.0922;AFR_AF=0.0008;EUR_AF=0.001;SAS_AF=0.0031;AA=A|||;VT=SNP
5	44939293	rs12517690	G	A	100	PASS	AC=1991;AF=0.397564;AN=5008;NS=2504;DP=18130;EAS_AF=0.5377;AMR_AF=0.451;AFR_AF=0.2284;EUR_AF=0.3718;SAS_AF=0.4703;AA=A|||;VT=SNP
5	44941630	rs6875287	C	T	100	PASS	AC=1984;AF=0.396166;AN=5008;NS=2504;DP=18464;EAS_AF=0.5218;AMR_AF=0.451;AFR_AF=0.236;EUR_AF=0.3718;SAS_AF=0.4693;AA=C|||;VT=SNP
5	44944054	rs79732575	A	G	100	PASS	AC=540;AF=0.107827;AN=5008;NS=2504;DP=19051;EAS_AF=0.2917;AMR_AF=0.1124;AFR_AF=0.0106;EUR_AF=0.0716;SAS_AF=0.0838;AA=A|||;VT=SNP
5	44945090	rs11958808	G	C	100	PASS	AC=2621;AF=0.523363;AN=5008;NS=2504;DP=15574;EAS_AF=0.5456;AMR_AF=0.4928;AFR_AF=0.6467;EUR_AF=0.3976;SAS_AF=0.4847;AA=C|||;VT=SNP
5	44945125	rs149874411	A	G	100	PASS	AC=40;AF=0.00798722;AN=5008;NS=2504;DP=15072;EAS_AF=0.0397;AMR_AF=0;AFR_AF=0;EUR_AF=0;SAS_AF=0;AA=A|||;VT=SNP
5	44947273	rs13171177	T	C	100	PASS	AC=1145;AF=0.228634;AN=5008;NS=2504;DP=15997;EAS_AF=0.0119;AMR_AF=0.1772;AFR_AF=0.407;EUR_AF=0.2654;SAS_AF=0.2096;AA=C|||;VT=SNP
5	44947702	rs7701656	T	C	100	PASS	AC=1078;AF=0.215256;AN=5008;NS=2504;DP=16656;EAS_AF=0.0139;AMR_AF=0.0807;AFR_AF=0.5461;EUR_AF=0.1262;SAS_AF=0.1626;AA=T|||;VT=SNP
5	44949030	rs73752419	A	G	100	PASS	AC=569;AF=0.113618;AN=5008;NS=2504;DP=19161;EAS_AF=0.0208;AMR_AF=0.0303;AFR_AF=0.3926;EUR_AF=0.005;SAS_AF=0.0031;AA=G|||;VT=SNP
5	44949282	rs113725290	T	C	100	PASS	AC=598;AF=0.119409;AN=5008;NS=2504;DP=15982;EAS_AF=0.0208;AMR_AF=0.0317;AFR_AF=0.4138;EUR_AF=0.005;SAS_AF=0.0031;AA=C|||;VT=SNP
5	44951658	rs7722864	T	C	100	PASS	AC=571;AF=0.114018;AN=5008;NS=2504;DP=19049;EAS_AF=0.0208;AMR_AF=0.0303;AFR_AF=0.3941;EUR_AF=0.005;SAS_AF=0.0031;AA=C|||;VT=SNP
5	44951744	rs7702844	A	C	100	PASS	AC=574;AF=0.114617;AN=5008;NS=2504;DP=17449;EAS_AF=0.0208;AMR_AF=0.0303;AFR_AF=0.3964;EUR_AF=0.005;SAS_AF=0.0031;AA=C|||;VT=SNP
5	44954460	rs76031754	C	A	100	PASS	AC=661;AF=0.131989;AN=5008;NS=2504;DP=17787;EAS_AF=0.3849;AMR_AF=0.0259;AFR_AF=0.0038;EUR_AF=0.0716;SAS_AF=0.182;AA=C|||;VT=SNP
5	44954832	rs4516858	C	A	100	PASS	AC=443;AF=0.0884585;AN=5008;NS=2504;DP=18002;EAS_AF=0.0208;AMR_AF=0.0245;AFR_AF=0.3003;EUR_AF=0.005;SAS_AF=0.0031;AA=A|||;VT=SNP
5	44955388	rs73752420	T	C	100	PASS	AC=557;AF=0.111222;AN=5008;NS=2504;DP=16739;EAS_AF=0.0238;AMR_AF=0.0317;AFR_AF=0.3797;EUR_AF=0.005;SAS_AF=0.0041;AA=C|||;VT=SNP
5	44956376	rs117959492	C	T	100	PASS	AC=57;AF=0.0113818;AN=5008;NS=2504;DP=18564;EAS_AF=0.0546;AMR_AF=0;AFR_AF=0;EUR_AF=0.001;SAS_AF=0.001;AA=C|||;VT=SNP
5	44957781	rs75487724	C	T	100	PASS	AC=181;AF=0.0361422;AN=5008;NS=2504;DP=16116;EAS_AF=0.0198;AMR_AF=0.0043;AFR_AF=0.1195;EUR_AF=0;SAS_AF=0;AA=T|||;VT=SNP
5	44957864	rs117392261	G	A	100	PASS	AC=49;AF=0.00978435;AN=5008;NS=2504;DP=18608;EAS_AF=0.0397;AMR_AF=0.0101;AFR_AF=0.0008;EUR_AF=0;SAS_AF=0.001;AA=G|||;VT=SNP
5	44958671	rs185646832	T	G	100	PASS	AC=169;AF=0.033746;AN=5008;NS=2504;DP=15143;EAS_AF=0.0466;AMR_AF=0.0274;AFR_AF=0.0416;EUR_AF=0.0318;SAS_AF=0.0164;AA=T|||;VT=SNP
5	44960044	rs112163549	A	G	100	PASS	AC=48;AF=0.00958466;AN=5008;NS=2504;DP=16285;EAS_AF=0.0198;AMR_AF=0.0014;AFR_AF=0.0204;EUR_AF=0;SAS_AF=0;AA=A|||;VT=SNP
5	44960923	rs3935086	T	A	100	PASS	AC=2663;AF=0.531749;AN=5008;NS=2504;DP=16648;EAS_AF=0.5585;AMR_AF=0.4726;AFR_AF=0.7526;EUR_AF=0.331;SAS_AF=0.454;AA=A|||;VT=SNP
5	44961444	rs3935213	C	T	100	PASS	AC=1002;AF=0.20008;AN=5008;NS=2504;DP=16629;EAS_AF=0.0526;AMR_AF=0.281;AFR_AF=0.2738;EUR_AF=0.2018;SAS_AF=0.1933;AA=C|||;VT=SNP
5	44962200	rs4627995	G	A	100	PASS	AC=659;AF=0.131589;AN=5008;NS=2504;DP=19032;EAS_AF=0.0476;AMR_AF=0.255;AFR_AF=0.0431;EUR_AF=0.1968;SAS_AF=0.183;AA=G|||;VT=SNP
5	44962484	rs12054804	T	C	100	PASS	AC=42;AF=0.00838658;AN=5008;NS=2504;DP=18942;EAS_AF=0.0218;AMR_AF=0.0288;AFR_AF=0;EUR_AF=0;SAS_AF=0;AA=T|||;VT=SNP
5	44963129	rs4326150	C	T	100	PASS	AC=995;AF=0.198682;AN=5008;NS=2504;DP=20420;EAS_AF=0.0526;AMR_AF=0.2824;AFR_AF=0.267;EUR_AF=0.2018;SAS_AF=0.1943;AA=C|||;VT=SNP
5	44963826	rs61584374	T	G	100	PASS	AC=1293;AF=0.258187;AN=5008;NS=2504;DP=16938;EAS_AF=0.0744;AMR_AF=0.2911;AFR_AF=0.4713;EUR_AF=0.2018;SAS_AF=0.1943;AA=G|||;VT=SNP
5	44964267	rs76214773	C	T	100	PASS	AC=151;AF=0.0301518;AN=5008;NS=2504;DP=18730;EAS_AF=0.0198;AMR_AF=0.0029;AFR_AF=0.0976;EUR_AF=0;SAS_AF=0;AA=T|||;VT=SNP
5	44964717	rs76329869	T	A	100	PASS	AC=151;AF=0.0301518;AN=5008;NS=2504;DP=14442;EAS_AF=0.0198;AMR_AF=0.0029;AFR_AF=0.0976;EUR_AF=0;SAS_AF=0;AA=T|||;VT=SNP
5	44965087	rs73752421	T	C	100	PASS	AC=880;AF=0.175719;AN=5008;NS=2504;DP=14154;EAS_AF=0.0546;AMR_AF=0.2767;AFR_AF=0.1815;EUR_AF=0.2018;SAS_AF=0.1943;AA=T|||;VT=SNP
5	44965527	rs146203609	C	T	100	PASS	AC=28;AF=0.00559105;AN=5008;NS=2504;DP=16251;EAS_AF=0.0278;AMR_AF=0;AFR_AF=0;EUR_AF=0;SAS_AF=0;AA=C|||;VT=SNP
5	44968326	rs4460145	A	T	100	PASS	AC=1228;AF=0.245208;AN=5008;NS=2504;DP=21002;EAS_AF=0.0734;AMR_AF=0.2882;AFR_AF=0.4281;EUR_AF=0.2018;SAS_AF=0.1892;AA=T|||;VT=SNP
5	44968554	rs142393554	A	G	100	PASS	AC=20;AF=0.00399361;AN=5008;NS=2504;DP=18407;EAS_AF=0.0198;AMR_AF=0;AFR_AF=0;EUR_AF=0;SAS_AF=0;AA=A|||;VT=SNP
5	44969033	rs145848922	T	C	100	PASS	AC=20;AF=0.00399361;AN=5008;NS=2504;DP=17164;EAS_AF=0.0198;AMR_AF=0;AFR_AF=0;EUR_AF=0;SAS_AF=0;AA=C|||;VT=SNP
5	44969064	rs77989818	G	A	100	PASS	AC=112;AF=0.0223642;AN=5008;NS=2504;DP=16774;EAS_AF=0.0427;AMR_AF=0.0893;AFR_AF=0.0023;EUR_AF=0.001;SAS_AF=0.0031;AA=G|||;VT=SNP
5	44969095	rs138536775	A	G	100	PASS	AC=20;AF=0.00399361;AN=5008;NS=2504;DP=16056;EAS_AF=0.0198;AMR_AF=0;AFR_AF=0;EUR_AF=0;SAS_AF=0;AA=A|||;VT=SNP
5	44969124	rs75293065	C	T	100	PASS	AC=103;AF=0.0205671;AN=5008;NS=2504;DP=15377;EAS_AF=0.0367;AMR_AF=0.0865;AFR_AF=0.0015;EUR_AF=0.001;SAS_AF=0.0031;AA=C|||;VT=SNP
5	44969420	rs145380931	C	T	100	PASS	AC=22;AF=0.00439297;AN=5008;NS=2504;DP=11151;EAS_AF=0.0198;AMR_AF=0;AFR_AF=0.0015;EUR_AF=0;SAS_AF=0;AA=C|||;VT=SNP
5	44969527	rs137971166	T	G	100	PASS	AC=20;AF=0.00399361;AN=5008;NS=2504;DP=12661;EAS_AF=0.0198;AMR_AF=0;AFR_AF=0;EUR_AF=0;SAS_AF=0;AA=T|||;VT=SNP
5	44970235	rs144027950	G	A	100	PASS	AC=21;AF=0.00419329;AN=5008;NS=2504;DP=17977;EAS_AF=0.0198;AMR_AF=0;AFR_AF=0;EUR_AF=0.001;SAS_AF=0;AA=G|||;VT=SNP
5	44970516	rs6869488	G	C	100	PASS	AC=1001;AF=0.19988;AN=5008;NS=2504;DP=17147;EAS_AF=0.0546;AMR_AF=0.2824;AFR_AF=0.2723;EUR_AF=0.2008;SAS_AF=0.1922;AA=G|||;VT=SNP
5	44970770	rs141353057	G	T	100	PASS	AC=29;AF=0.00579073;AN=5008;NS=2504;DP=19405;EAS_AF=0.0288;AMR_AF=0;AFR_AF=0;EUR_AF=0;SAS_AF=0;AA=G|||;VT=SNP
5	44970951	rs145341850	G	T	100	PASS	AC=20;AF=0.00399361;AN=5008;NS=2504;DP=20521;EAS_AF=0.0198;AMR_AF=0;AFR_AF=0;EUR_AF=0;SAS_AF=0;AA=G|||;VT=SNP
5	44971090	rs6870215	C	G	100	PASS	AC=151;AF=0.0301518;AN=5008;NS=2504;DP=19542;EAS_AF=0.0198;AMR_AF=0.0029;AFR_AF=0.0976;EUR_AF=0;SAS_AF=0;AA=G|||;VT=SNP
5	44972715	rs148018191	A	G	100	PASS	AC=20;AF=0.00399361;AN=5008;NS=2504;DP=18069;EAS_AF=0.0198;AMR_AF=0;AFR_AF=0;EUR_AF=0;SAS_AF=0;AA=A|||;VT=SNP
5	44973031	rs150102294	G	A	100	PASS	AC=20;AF=0.00399361;AN=5008;NS=2504;DP=19238;EAS_AF=0.0198;AMR_AF=0;AFR_AF=0;EUR_AF=0;SAS_AF=0;AA=G|||;VT=SNP
5	44973916	rs74689748	A	T	100	PASS	AC=153;AF=0.0305511;AN=5008;NS=2504;DP=16163;EAS_AF=0.0198;AMR_AF=0.0058;AFR_AF=0.0976;EUR_AF=0;SAS_AF=0;AA=T|||;VT=SNP
5	44974237	rs72757850	A	G	100	PASS	AC=905;AF=0.180711;AN=5008;NS=2504;DP=15296;EAS_AF=0.0546;AMR_AF=0.2781;AFR_AF=0.2035;EUR_AF=0.2008;SAS_AF=0.1902;AA=A|||;VT=SNP
5	44974812	rs10941690	G	A	100	PASS	AC=667;AF=0.133187;AN=5008;NS=2504;DP=19023;EAS_AF=0.0536;AMR_AF=0.2565;AFR_AF=0.0431;EUR_AF=0.1978;SAS_AF=0.183;AA=G|||;VT=SNP
5	44975002	rs146649033	G	A	100	PASS	AC=20;AF=0.00399361;AN=5008;NS=2504;DP=18614;EAS_AF=0.0198;AMR_AF=0;AFR_AF=0;EUR_AF=0;SAS_AF=0;AA=G|||;VT=SNP
5	44975164	rs72757853	C	T	100	PASS	AC=727;AF=0.145168;AN=5008;NS=2504;DP=15858;EAS_AF=0.0992;AMR_AF=0.268;AFR_AF=0.0439;EUR_AF=0.1958;SAS_AF=0.1902;AA=C|||;VT=SNP
5	44975206	rs117759674	G	A	100	PASS	AC=161;AF=0.0321486;AN=5008;NS=2504;DP=18487;EAS_AF=0.1478;AMR_AF=0.0029;AFR_AF=0.0015;EUR_AF=0;SAS_AF=0.0082;AA=G|||;VT=SNP
5	44975238	rs144893848	C	T	100	PASS	AC=27;AF=0.00539137;AN=5008;NS=2504;DP=19623;EAS_AF=0.0238;AMR_AF=0.0014;AFR_AF=0;EUR_AF=0.001;SAS_AF=0.001;AA=C|||;VT=SNP
5	44975337	rs6879309	A	C	100	PASS	AC=1227;AF=0.245008;AN=5008;NS=2504;DP=19595;EAS_AF=0.0744;AMR_AF=0.2911;AFR_AF=0.4236;EUR_AF=0.2008;SAS_AF=0.1922;AA=C|||;VT=SNP
5	44975381	rs117373408	G	A	100	PASS	AC=78;AF=0.0155751;AN=5008;NS=2504;DP=19055;EAS_AF=0.0665;AMR_AF=0.0115;AFR_AF=0.0008;EUR_AF=0;SAS_AF=0.002;AA=G|||;VT=SNP
5	44975382	rs6879861	G	A	100	PASS	AC=152;AF=0.0303514;AN=5008;NS=2504;DP=18948;EAS_AF=0.0198;AMR_AF=0.0058;AFR_AF=0.0968;EUR_AF=0;SAS_AF=0;AA=G|||;VT=SNP
5	44975815	rs6880568	G	A	100	PASS	AC=153;AF=0.0305511;AN=5008;NS=2504;DP=18398;EAS_AF=0.0198;AMR_AF=0.0058;AFR_AF=0.0976;EUR_AF=0;SAS_AF=0;AA=G|||;VT=SNP
5	44975989	rs6880469	A	G	100	PASS	AC=2449;AF=0.489018;AN=5008;NS=2504;DP=19636;EAS_AF=0.5585;AMR_AF=0.4669;AFR_AF=0.5726;EUR_AF=0.3509;SAS_AF=0.4622;AA=a|||;VT=SNP
5	44976158	rs72759912	C	T	100	PASS	AC=986;AF=0.196885;AN=5008;NS=2504;DP=17468;EAS_AF=0.0536;AMR_AF=0.2824;AFR_AF=0.2648;EUR_AF=0.2008;SAS_AF=0.1881;AA=C|||;VT=SNP
5	44976584	rs75980938	G	A	100	PASS	AC=153;AF=0.0305511;AN=5008;NS=2504;DP=17110;EAS_AF=0.0198;AMR_AF=0.0058;AFR_AF=0.0976;EUR_AF=0;SAS_AF=0;AA=G|||;VT=SNP
5	44976635	rs79358990	G	A	100	PASS	AC=183;AF=0.0365415;AN=5008;NS=2504;DP=17505;EAS_AF=0.0228;AMR_AF=0.0086;AFR_AF=0.1165;EUR_AF=0;SAS_AF=0;AA=g|||;VT=SNP
5	44976648	rs75671250	G	A	100	PASS	AC=153;AF=0.0305511;AN=5008;NS=2504;DP=17673;EAS_AF=0.0198;AMR_AF=0.0058;AFR_AF=0.0976;EUR_AF=0;SAS_AF=0;AA=G|||;VT=SNP
5	44976665	rs76452503	A	T	100	PASS	AC=153;AF=0.0305511;AN=5008;NS=2504;DP=17551;EAS_AF=0.0198;AMR_AF=0.0058;AFR_AF=0.0976;EUR_AF=0;SAS_AF=0;AA=T|||;VT=SNP
5	44976847	rs6866995	T	C	100	PASS	AC=1221;AF=0.24381;AN=5008;NS=2504;DP=18061;EAS_AF=0.0744;AMR_AF=0.2896;AFR_AF=0.4228;EUR_AF=0.2008;SAS_AF=0.1881;AA=C|||;VT=SNP
5	44977954	rs76298941	G	C	100	PASS	AC=153;AF=0.0305511;AN=5008;NS=2504;DP=19603;EAS_AF=0.0198;AMR_AF=0.0058;AFR_AF=0.0976;EUR_AF=0;SAS_AF=0;AA=C|||;VT=SNP
5	44978208	rs79625041	G	A	100	PASS	AC=171;AF=0.0341454;AN=5008;NS=2504;DP=17162;EAS_AF=0.0198;AMR_AF=0.0058;AFR_AF=0.1112;EUR_AF=0;SAS_AF=0;AA=A|||;VT=SNP
5	44978592	rs79403471	G	A	100	PASS	AC=153;AF=0.0305511;AN=5008;NS=2504;DP=18682;EAS_AF=0.0198;AMR_AF=0.0058;AFR_AF=0.0976;EUR_AF=0;SAS_AF=0;AA=G|||;VT=SNP
5	44978661	rs139481231	G	A	100	PASS	AC=20;AF=0.00399361;AN=5008;NS=2504;DP=17184;EAS_AF=0.0198;AMR_AF=0;AFR_AF=0;EUR_AF=0;SAS_AF=0;AA=G|||;VT=SNP
5	44978982	rs74738525	C	A	100	PASS	AC=153;AF=0.0305511;AN=5008;NS=2504;DP=17858;EAS_AF=0.0198;AMR_AF=0.0058;AFR_AF=0.0976;EUR_AF=0;SAS_AF=0;AA=C|||;VT=SNP
5	44979135	rs116610236	C	T	100	PASS	AC=153;AF=0.0305511;AN=5008;NS=2504;DP=15481;EAS_AF=0.0198;AMR_AF=0.0058;AFR_AF=0.0976;EUR_AF=0;SAS_AF=0;AA=C|||;VT=SNP
5	44979491	rs11959627	A	G	100	PASS	AC=1681;AF=0.335663;AN=5008;NS=2504;DP=19617;EAS_AF=0.1101;AMR_AF=0.5893;AFR_AF=0.2179;EUR_AF=0.5258;SAS_AF=0.3517;AA=A|||;VT=SNP
5	44982317	rs2067980	A	G	100	PASS	AC=1158;AF=0.23123;AN=5008;NS=2504;DP=17737;EAS_AF=0.4851;AMR_AF=0.1787;AFR_AF=0.0923;EUR_AF=0.1521;SAS_AF=0.2761;AA=A|||;VT=SNP
5	44983226	rs150876167	T	C	100	PASS	AC=20;AF=0.00399361;AN=5008;NS=2504;DP=19737;EAS_AF=0.0198;AMR_AF=0;AFR_AF=0;EUR_AF=0;SAS_AF=0;AA=T|||;VT=SNP
5	44983790	rs139489846	C	G	100	PASS	AC=20;AF=0.00399361;AN=5008;NS=2504;DP=16656;EAS_AF=0.0198;AMR_AF=0;AFR_AF=0;EUR_AF=0;SAS_AF=0;AA=G|||;VT=SNP
5	44984162	rs4296810	T	A	100	PASS	AC=868;AF=0.173323;AN=5008;NS=2504;DP=17146;EAS_AF=0.0536;AMR_AF=0.2723;AFR_AF=0.1831;EUR_AF=0.1968;SAS_AF=0.1892;AA=T|||;VT=SNP
5	44984557	rs112102893	G	A	100	PASS	AC=656;AF=0.13099;AN=5008;NS=2504;DP=15761;EAS_AF=0.0496;AMR_AF=0.2536;AFR_AF=0.0439;EUR_AF=0.1909;SAS_AF=0.184;AA=G|||;VT=SNP
5	44984579	rs11747840	C	T	100	PASS	AC=512;AF=0.102236;AN=5008;NS=2504;DP=14664;EAS_AF=0.002;AMR_AF=0.1225;AFR_AF=0.0151;EUR_AF=0.2217;SAS_AF=0.1861;AA=C|||;VT=SNP
5	44984580	rs10462085	G	A	100	PASS	AC=868;AF=0.173323;AN=5008;NS=2504;DP=14529;EAS_AF=0.0546;AMR_AF=0.2738;AFR_AF=0.1831;EUR_AF=0.1958;SAS_AF=0.1881;AA=G|||;VT=SNP
5	44984762	rs149961144	C	T	100	PASS	AC=20;AF=0.00399361;AN=5008;NS=2504;DP=17802;EAS_AF=0.0198;AMR_AF=0;AFR_AF=0;EUR_AF=0;SAS_AF=0;AA=T|||;VT=SNP
5	44986189	rs111778497	A	G	100	PASS	AC=655;AF=0.130791;AN=5008;NS=2504;DP=18381;EAS_AF=0.0496;AMR_AF=0.2522;AFR_AF=0.0431;EUR_AF=0.1918;SAS_AF=0.184;AA=A|||;VT=SNP
5	44987600	rs140432524	T	C	100	PASS	AC=62;AF=0.0123802;AN=5008;NS=2504;DP=16713;EAS_AF=0.0238;AMR_AF=0.049;AFR_AF=0.0015;EUR_AF=0.002;SAS_AF=0;AA=C|||;VT=SNP
5	44988615	rs145234579	G	A	100	PASS	AC=12;AF=0.00239617;AN=5008;NS=2504;DP=17549;EAS_AF=0.0119;AMR_AF=0;AFR_AF=0;EUR_AF=0;SAS_AF=0;AA=G|||;VT=SNP
5	44989263	rs6869697	T	C	100	PASS	AC=667;AF=0.133187;AN=5008;NS=2504;DP=17891;EAS_AF=0.0437;AMR_AF=0.2565;AFR_AF=0.0431;EUR_AF=0.2068;SAS_AF=0.184;AA=T|||;VT=SNP
5	44989567	rs6889445	G	A	100	PASS	AC=1237;AF=0.247005;AN=5008;NS=2504;DP=17613;EAS_AF=0.0685;AMR_AF=0.2896;AFR_AF=0.4312;EUR_AF=0.2117;SAS_AF=0.1881;AA=A|||;VT=SNP
5	44990010	rs72759916	T	C	100	PASS	AC=153;AF=0.0305511;AN=5008;NS=2504;DP=18964;EAS_AF=0.004;AMR_AF=0.0648;AFR_AF=0.0121;EUR_AF=0.0368;SAS_AF=0.0521;AA=T|||;VT=SNP
5	44991059	rs72759917	G	T	100	PASS	AC=674;AF=0.134585;AN=5008;NS=2504;DP=18281;EAS_AF=0.0446;AMR_AF=0.2608;AFR_AF=0.0431;EUR_AF=0.2097;SAS_AF=0.184;AA=G|||;VT=SNP
5	44993093	rs72759919	A	G	100	PASS	AC=107;AF=0.0213658;AN=5008;NS=2504;DP=18570;EAS_AF=0.004;AMR_AF=0.0576;AFR_AF=0;EUR_AF=0.0318;SAS_AF=0.0317;AA=A|||;VT=SNP
5	44993465	rs79473963	A	T	100	PASS	AC=169;AF=0.033746;AN=5008;NS=2504;DP=16640;EAS_AF=0.1627;AMR_AF=0.0014;AFR_AF=0;EUR_AF=0.001;SAS_AF=0.0031;AA=A|||;VT=SNP
5	44993759	rs62369865	A	T	100	PASS	AC=679;AF=0.135583;AN=5008;NS=2504;DP=17827;EAS_AF=0.0456;AMR_AF=0.2622;AFR_AF=0.0439;EUR_AF=0.2107;SAS_AF=0.1851;AA=A|||;VT=SNP
5	44998794	rs72759920	T	G	100	PASS	AC=155;AF=0.0309505;AN=5008;NS=2504;DP=13485;EAS_AF=0.004;AMR_AF=0.0648;AFR_AF=0.0091;EUR_AF=0.0378;SAS_AF=0.0573;AA=T|||;VT=SNP
5	44999799	rs11738948	G	C	100	PASS	AC=504;AF=0.100639;AN=5008;NS=2504;DP=20980;EAS_AF=0.002;AMR_AF=0.1268;AFR_AF=0.0144;EUR_AF=0.2147;SAS_AF=0.183;AA=G|||;VT=SNP
5	45000378	rs4590186	T	G	100	PASS	AC=1008;AF=0.201278;AN=5008;NS=2504;DP=13482;EAS_AF=0.0496;AMR_AF=0.2853;AFR_AF=0.2708;EUR_AF=0.2157;SAS_AF=0.1892;AA=T|||;VT=SNP
5	45000917	rs80184858	G	A	100	PASS	AC=160;AF=0.0319489;AN=5008;NS=2504;DP=15391;EAS_AF=0.1508;AMR_AF=0;AFR_AF=0;EUR_AF=0;SAS_AF=0.0082;AA=G|||;VT=SNP
5	45003293	rs11742346	C	T	100	PASS	AC=869;AF=0.173522;AN=5008;NS=2504;DP=18366;EAS_AF=0.2758;AMR_AF=0.147;AFR_AF=0.0832;EUR_AF=0.1262;SAS_AF=0.2577;AA=C|||;VT=SNP
5	45004089	rs7709661	A	G	100	PASS	AC=1241;AF=0.247804;AN=5008;NS=2504;DP=15451;EAS_AF=0.0685;AMR_AF=0.2896;AFR_AF=0.4319;EUR_AF=0.2137;SAS_AF=0.1892;AA=G|||;VT=SNP
5	45004185	rs12517629	C	A	100	PASS	AC=1240;AF=0.247604;AN=5008;NS=2504;DP=14754;EAS_AF=0.0685;AMR_AF=0.2896;AFR_AF=0.4312;EUR_AF=0.2137;SAS_AF=0.1892;AA=A|||;VT=SNP
5	45004541	rs62369866	A	C	100	PASS	AC=1243;AF=0.248203;AN=5008;NS=2504;DP=15658;EAS_AF=0.0694;AMR_AF=0.2896;AFR_AF=0.4327;EUR_AF=0.2137;SAS_AF=0.1892;AA=C|||;VT=SNP
5	45006454	rs77280601	C	T	100	PASS	AC=24;AF=0.00479233;AN=5008;NS=2504;DP=15758;EAS_AF=0.0238;AMR_AF=0;AFR_AF=0;EUR_AF=0;SAS_AF=0;AA=c|||;VT=SNP
5	45007023	rs141364446	T	C	100	PASS	AC=28;AF=0.00559105;AN=5008;NS=2504;DP=17811;EAS_AF=0.0278;AMR_AF=0;AFR_AF=0;EUR_AF=0;SAS_AF=0;AA=T|||;VT=SNP
5	45009500	rs75651719	G	A	100	PASS	AC=667;AF=0.133187;AN=5008;NS=2504;DP=17474;EAS_AF=0.0238;AMR_AF=0.0418;AFR_AF=0.4576;EUR_AF=0.005;SAS_AF=0.0041;AA=A|||;VT=SNP
5	45013312	rs192667284	A	C	100	PASS	AC=28;AF=0.00559105;AN=5008;NS=2504;DP=15190;EAS_AF=0.0278;AMR_AF=0;AFR_AF=0;EUR_AF=0;SAS_AF=0;AA=A|||;VT=SNP
5	45014323	rs74922167	G	A	100	PASS	AC=21;AF=0.00419329;AN=5008;NS=2504;DP=11858;EAS_AF=0.0188;AMR_AF=0;AFR_AF=0;EUR_AF=0;SAS_AF=0.002;AA=G|||;VT=SNP
5	45014827	rs146894054	G	A	100	PASS	AC=22;AF=0.00439297;AN=5008;NS=2504;DP=15951;EAS_AF=0.0218;AMR_AF=0;AFR_AF=0;EUR_AF=0;SAS_AF=0;AA=G|||;VT=SNP
5	45015978	rs7707668	C	T	100	PASS	AC=1126;AF=0.22484;AN=5008;NS=2504;DP=18103;EAS_AF=0.0476;AMR_AF=0.2882;AFR_AF=0.3616;EUR_AF=0.2137;SAS_AF=0.1892;AA=-|||;VT=SNP
5	45016041	rs117563249	T	C	100	PASS	AC=409;AF=0.0816693;AN=5008;NS=2504;DP=18693;EAS_AF=0.3274;AMR_AF=0.0173;AFR_AF=0.0015;EUR_AF=0.004;SAS_AF=0.0624;AA=-|||;VT=SNP
5	45016177	rs144158672	C	T	100	PASS	AC=23;AF=0.00459265;AN=5008;NS=2504;DP=21026;EAS_AF=0.0228;AMR_AF=0;AFR_AF=0;EUR_AF=0;SAS_AF=0;AA=-|||;VT=SNP
5	45017543	rs149043222	C	T	100	PASS	AC=20;AF=0.00399361;AN=5008;NS=2504;DP=15602;EAS_AF=0.0198;AMR_AF=0;AFR_AF=0;EUR_AF=0;SAS_AF=0;AA=-|||;VT=SNP
5	45018723	rs57909303	G	A	100	PASS	AC=852;AF=0.170128;AN=5008;NS=2504;DP=18660;EAS_AF=0.4573;AMR_AF=0.0922;AFR_AF=0.0083;EUR_AF=0.1203;SAS_AF=0.1994;AA=-|||;VT=SNP
5	45020531	rs6894974	G	A	100	PASS	AC=1234;AF=0.246406;AN=5008;NS=2504;DP=14088;EAS_AF=0.0675;AMR_AF=0.2839;AFR_AF=0.4357;EUR_AF=0.2068;SAS_AF=0.1892;AA=-|||;VT=SNP
5	45022803	rs150793140	C	T	100	PASS	AC=22;AF=0.00439297;AN=5008;NS=2504;DP=16528;EAS_AF=0.0218;AMR_AF=0;AFR_AF=0;EUR_AF=0;SAS_AF=0;AA=A|||;VT=SNP
5	45024952	rs138599427	T	C	100	PASS	AC=13;AF=0.00259585;AN=5008;NS=2504;DP=17630;EAS_AF=0.0109;AMR_AF=0;AFR_AF=0;EUR_AF=0;SAS_AF=0.002;AA=-|||;VT=SNP
5	45025028	rs143625721	T	C	100	PASS	AC=27;AF=0.00539137;AN=5008;NS=2504;DP=20297;EAS_AF=0.0268;AMR_AF=0;AFR_AF=0;EUR_AF=0;SAS_AF=0;AA=-|||;VT=SNP
5	45025069	rs4533894	A	G	100	PASS	AC=1244;AF=0.248403;AN=5008;NS=2504;DP=19695;EAS_AF=0.0675;AMR_AF=0.2896;AFR_AF=0.4357;EUR_AF=0.2127;SAS_AF=0.1892;AA=-|||;VT=SNP
5	45025123	rs59468706	T	A	100	PASS	AC=909;AF=0.18151;AN=5008;NS=2504;DP=18475;EAS_AF=0.0476;AMR_AF=0.2767;AFR_AF=0.2042;EUR_AF=0.2127;SAS_AF=0.1892;AA=-|||;VT=SNP
5	45026063	rs139376311	G	T	100	PASS	AC=13;AF=0.00259585;AN=5008;NS=2504;DP=15305;EAS_AF=0.0129;AMR_AF=0;AFR_AF=0;EUR_AF=0;SAS_AF=0;AA=G|||;VT=SNP
5	45026220	rs4371761	G	A	100	PASS	AC=1246;AF=0.248802;AN=5008;NS=2504;DP=14235;EAS_AF=0.0675;AMR_AF=0.2896;AFR_AF=0.4372;EUR_AF=0.2127;SAS_AF=0.1892;AA=A|||;VT=SNP
5	45029217	rs34692501	A	G	100	PASS	AC=1299;AF=0.259385;AN=5008;NS=2504;DP=13696;EAS_AF=0.4048;AMR_AF=0.1571;AFR_AF=0.2965;EUR_AF=0.1292;SAS_AF=0.2658;AA=A|||;VT=SNP
5	45029769	rs187450721	A	G	100	PASS	AC=27;AF=0.00539137;AN=5008;NS=2504;DP=19597;EAS_AF=0.0268;AMR_AF=0;AFR_AF=0;EUR_AF=0;SAS_AF=0;AA=A|||;VT=SNP
5	45032718	rs74803377	G	A	100	PASS	AC=136;AF=0.0271565;AN=5008;NS=2504;DP=11690;EAS_AF=0.128;AMR_AF=0;AFR_AF=0;EUR_AF=0;SAS_AF=0.0072;AA=G|||;VT=SNP
5	45034506	rs78038455	G	A	100	PASS	AC=78;AF=0.0155751;AN=5008;NS=2504;DP=14242;EAS_AF=0.0774;AMR_AF=0;AFR_AF=0;EUR_AF=0;SAS_AF=0;AA=G|||;VT=SNP
5	45035142	rs75841864	G	T	100	PASS	AC=31;AF=0.0061901;AN=5008;NS=2504;DP=16390;EAS_AF=0.0198;AMR_AF=0;AFR_AF=0;EUR_AF=0.008;SAS_AF=0.0031;AA=G|||;VT=SNP
5	45035696	rs58125782	C	T	100	PASS	AC=28;AF=0.00559105;AN=5008;NS=2504;DP=17587;EAS_AF=0.0268;AMR_AF=0;AFR_AF=0;EUR_AF=0.001;SAS_AF=0;AA=C|||;VT=SNP
5	45037005	rs76631775	C	T	100	PASS	AC=678;AF=0.135383;AN=5008;NS=2504;DP=17617;EAS_AF=0.0526;AMR_AF=0.2565;AFR_AF=0.0439;EUR_AF=0.2068;SAS_AF=0.1851;AA=C|||;VT=SNP
5	45038026	rs7731099	G	A	100	PASS	AC=1247;AF=0.249002;AN=5008;NS=2504;DP=16977;EAS_AF=0.0675;AMR_AF=0.2896;AFR_AF=0.4372;EUR_AF=0.2127;SAS_AF=0.1902;AA=A|||;VT=SNP
5	45038062	rs117644996	G	A	100	PASS	AC=48;AF=0.00958466;AN=5008;NS=2504;DP=16860;EAS_AF=0.0119;AMR_AF=0.0519;AFR_AF=0;EUR_AF=0;SAS_AF=0;AA=G|||;VT=SNP
5	45040038	rs11750364	A	G	100	PASS	AC=220;AF=0.0439297;AN=5008;NS=2504;DP=16055;EAS_AF=0.0298;AMR_AF=0.0317;AFR_AF=0.0257;EUR_AF=0.0427;SAS_AF=0.093;AA=A|||;VT=SNP
5	45042794	rs7701679	T	A	100	PASS	AC=1024;AF=0.204473;AN=5008;NS=2504;DP=17418;EAS_AF=0.0675;AMR_AF=0.2795;AFR_AF=0.2738;EUR_AF=0.2127;SAS_AF=0.1902;AA=G|||;VT=SNP
5	45042938	rs140404271	C	T	100	PASS	AC=27;AF=0.00539137;AN=5008;NS=2504;DP=18164;EAS_AF=0.0268;AMR_AF=0;AFR_AF=0;EUR_AF=0;SAS_AF=0;AA=C|||;VT=SNP
5	45046090	rs78273393	A	T	100	PASS	AC=672;AF=0.134185;AN=5008;NS=2504;DP=8507;EAS_AF=0.0437;AMR_AF=0.2565;AFR_AF=0.0446;EUR_AF=0.2087;SAS_AF=0.1851;AA=A|||;VT=SNP
5	45049473	rs12522398	A	T	100	PASS	AC=707;AF=0.141174;AN=5008;NS=2504;DP=17109;EAS_AF=0.0754;AMR_AF=0.2579;AFR_AF=0.0446;EUR_AF=0.2087;SAS_AF=0.1871;AA=A|||;VT=SNP
5	45051381	rs4502832	A	G	100	PASS	AC=708;AF=0.141374;AN=5008;NS=2504;DP=16749;EAS_AF=0.0754;AMR_AF=0.2579;AFR_AF=0.0454;EUR_AF=0.2087;SAS_AF=0.1871;AA=G|||;VT=SNP
5	45051434	rs11948186	A	G	100	PASS	AC=2300;AF=0.459265;AN=5008;NS=2504;DP=14884;EAS_AF=0.5089;AMR_AF=0.4366;AFR_AF=0.5219;EUR_AF=0.3439;SAS_AF=0.4581;AA=G|||;VT=SNP
5	45051583	rs143512690	C	T	100	PASS	AC=22;AF=0.00439297;AN=5008;NS=2504;DP=18467;EAS_AF=0.0198;AMR_AF=0;AFR_AF=0.0008;EUR_AF=0;SAS_AF=0.001;AA=C|||;VT=SNP
5	45053296	rs73752426	G	A	100	PASS	AC=1057;AF=0.211062;AN=5008;NS=2504;DP=16399;EAS_AF=0.0992;AMR_AF=0.2795;AFR_AF=0.2731;EUR_AF=0.2137;SAS_AF=0.1912;AA=A|||;VT=SNP
5	45054127	rs80010589	G	A	100	PASS	AC=29;AF=0.00579073;AN=5008;NS=2504;DP=18221;EAS_AF=0.0278;AMR_AF=0;AFR_AF=0;EUR_AF=0.001;SAS_AF=0;AA=g|||;VT=SNP
5	45055514	rs62369894	G	A	100	PASS	AC=707;AF=0.141174;AN=5008;NS=2504;DP=17637;EAS_AF=0.0754;AMR_AF=0.2579;AFR_AF=0.0446;EUR_AF=0.2087;SAS_AF=0.1871;AA=G|||;VT=SNP
5	45055969	rs141737294	A	C	100	PASS	AC=13;AF=0.00259585;AN=5008;NS=2504;DP=19516;EAS_AF=0.0129;AMR_AF=0;AFR_AF=0;EUR_AF=0;SAS_AF=0;AA=A|||;VT=SNP
5	45057095	rs113297138	G	A	100	PASS	AC=228;AF=0.0455272;AN=5008;NS=2504;DP=15088;EAS_AF=0.0298;AMR_AF=0.0331;AFR_AF=0.0257;EUR_AF=0.0447;SAS_AF=0.0982;AA=G|||;VT=SNP
5	45057320	rs12054976	A	G	100	PASS	AC=1055;AF=0.210663;AN=5008;NS=2504;DP=19286;EAS_AF=0.0992;AMR_AF=0.2795;AFR_AF=0.2716;EUR_AF=0.2137;SAS_AF=0.1912;AA=G|||;VT=SNP
5	45059007	rs62369895	A	G	100	PASS	AC=707;AF=0.141174;AN=5008;NS=2504;DP=16352;EAS_AF=0.0754;AMR_AF=0.2579;AFR_AF=0.0446;EUR_AF=0.2087;SAS_AF=0.1871;AA=A|||;VT=SNP
5	45062343	rs62369896	A	G	100	PASS	AC=709;AF=0.141573;AN=5008;NS=2504;DP=18855;EAS_AF=0.0774;AMR_AF=0.2579;AFR_AF=0.0446;EUR_AF=0.2087;SAS_AF=0.1871;AA=A|||;VT=SNP
5	45062733	rs147494835	A	G	100	PASS	AC=17;AF=0.00339457;AN=5008;NS=2504;DP=19447;EAS_AF=0.0149;AMR_AF=0;AFR_AF=0;EUR_AF=0;SAS_AF=0.002;AA=A|||;VT=SNP
5	45064199	rs73752432	A	C	100	PASS	AC=1064;AF=0.21246;AN=5008;NS=2504;DP=13455;EAS_AF=0.1012;AMR_AF=0.281;AFR_AF=0.2738;EUR_AF=0.2157;SAS_AF=0.1922;AA=C|||;VT=SNP
5	45064390	rs80200339	T	G	100	PASS	AC=139;AF=0.0277556;AN=5008;NS=2504;DP=14708;EAS_AF=0.131;AMR_AF=0;AFR_AF=0;EUR_AF=0;SAS_AF=0.0072;AA=T|||;VT=SNP
5	45065643	rs4485937	C	T	100	PASS	AC=713;AF=0.142372;AN=5008;NS=2504;DP=16386;EAS_AF=0.0774;AMR_AF=0.2594;AFR_AF=0.0454;EUR_AF=0.2097;SAS_AF=0.1881;AA=C|||;VT=SNP
5	45065894	rs139844501	A	G	100	PASS	AC=34;AF=0.00678914;AN=5008;NS=2504;DP=14183;EAS_AF=0.0327;AMR_AF=0;AFR_AF=0;EUR_AF=0;SAS_AF=0.001;AA=A|||;VT=SNP
5	45068043	rs77887770	T	A	100	PASS	AC=21;AF=0.00419329;AN=5008;NS=2504;DP=17575;EAS_AF=0.0208;AMR_AF=0;AFR_AF=0;EUR_AF=0;SAS_AF=0;AA=T|||;VT=SNP
5	45068172	rs72759928	G	A	100	PASS	AC=147;AF=0.029353;AN=5008;NS=2504;DP=17963;EAS_AF=0.004;AMR_AF=0.0634;AFR_AF=0.0098;EUR_AF=0.0278;SAS_AF=0.0593;AA=G|||;VT=SNP
5	45068296	rs62369897	A	T	100	PASS	AC=742;AF=0.148163;AN=5008;NS=2504;DP=19865;EAS_AF=0.0972;AMR_AF=0.2579;AFR_AF=0.053;EUR_AF=0.2097;SAS_AF=0.1881;AA=T|||;VT=SNP
5	45071152	rs3860741	C	T	100	PASS	AC=713;AF=0.142372;AN=5008;NS=2504;DP=14703;EAS_AF=0.0774;AMR_AF=0.2579;AFR_AF=0.0461;EUR_AF=0.2097;SAS_AF=0.1881;AA=C|||;VT=SNP
5	45071911	rs4389695	G	A	100	PASS	AC=692;AF=0.138179;AN=5008;NS=2504;DP=18259;EAS_AF=0.0754;AMR_AF=0.2579;AFR_AF=0.0318;EUR_AF=0.2097;SAS_AF=0.1881;AA=G|||;VT=SNP
5	45072096	rs79980043	G	A	100	PASS	AC=30;AF=0.00599042;AN=5008;NS=2504;DP=18178;EAS_AF=0.0198;AMR_AF=0.0029;AFR_AF=0;EUR_AF=0.005;SAS_AF=0.0031;AA=A|||;VT=SNP
5	45073242	rs112633911	T	C	100	PASS	AC=89;AF=0.0177716;AN=5008;NS=2504;DP=15811;EAS_AF=0.0198;AMR_AF=0.0014;AFR_AF=0.0514;EUR_AF=0;SAS_AF=0;AA=C|||;VT=SNP
5	45073789	rs62369898	A	G	100	PASS	AC=1269;AF=0.253395;AN=5008;NS=2504;DP=20415;EAS_AF=0.1022;AMR_AF=0.2911;AFR_AF=0.4281;EUR_AF=0.2157;SAS_AF=0.1851;AA=A|||;VT=SNP
5	45074633	rs13183434	G	A	100	PASS	AC=985;AF=0.196685;AN=5008;NS=2504;DP=16020;EAS_AF=0.3958;AMR_AF=0.1383;AFR_AF=0.0794;EUR_AF=0.1213;SAS_AF=0.2689;AA=G|||;VT=SNP
5	45078323	rs62369900	A	G	100	PASS	AC=711;AF=0.141973;AN=5008;NS=2504;DP=17463;EAS_AF=0.0774;AMR_AF=0.2565;AFR_AF=0.0454;EUR_AF=0.2097;SAS_AF=0.1881;AA=A|||;VT=SNP
5	45078481	rs12521639	A	G	100	PASS	AC=1065;AF=0.21266;AN=5008;NS=2504;DP=16504;EAS_AF=0.1022;AMR_AF=0.2781;AFR_AF=0.2753;EUR_AF=0.2157;SAS_AF=0.1922;AA=a|||;VT=SNP
5	45080672	rs78481447	C	T	100	PASS	AC=136;AF=0.0271565;AN=5008;NS=2504;DP=10111;EAS_AF=0.128;AMR_AF=0;AFR_AF=0;EUR_AF=0;SAS_AF=0.0072;AA=C|||;VT=SNP
5	45082547	rs62369901	G	A	100	PASS	AC=696;AF=0.138978;AN=5008;NS=2504;DP=11422;EAS_AF=0.0774;AMR_AF=0.2565;AFR_AF=0.034;EUR_AF=0.2097;SAS_AF=0.1881;AA=G|||;VT=SNP
5	45082900	rs62369902	C	T	100	PASS	AC=692;AF=0.138179;AN=5008;NS=2504;DP=14727;EAS_AF=0.0754;AMR_AF=0.2565;AFR_AF=0.0325;EUR_AF=0.2097;SAS_AF=0.1881;AA=C|||;VT=SNP
5	45083042	rs12514910	A	G	100	PASS	AC=695;AF=0.138778;AN=5008;NS=2504;DP=16226;EAS_AF=0.0774;AMR_AF=0.2565;AFR_AF=0.0333;EUR_AF=0.2097;SAS_AF=0.1881;AA=A|||;VT=SNP
5	45083106	rs12520150	G	A	100	PASS	AC=696;AF=0.138978;AN=5008;NS=2504;DP=16806;EAS_AF=0.0774;AMR_AF=0.2565;AFR_AF=0.034;EUR_AF=0.2097;SAS_AF=0.1881;AA=G|||;VT=SNP
5	45083474	rs10434610	C	T	100	PASS	AC=1051;AF=0.209864;AN=5008;NS=2504;DP=16842;EAS_AF=0.1022;AMR_AF=0.2781;AFR_AF=0.2648;EUR_AF=0.2157;SAS_AF=0.1922;AA=T|||;VT=SNP
5	45086684	rs75923866	C	T	100	PASS	AC=39;AF=0.00778754;AN=5008;NS=2504;DP=18476;EAS_AF=0.0228;AMR_AF=0.0231;AFR_AF=0;EUR_AF=0;SAS_AF=0;AA=C|||;VT=SNP
5	45087790	rs10941691	C	G	100	PASS	AC=796;AF=0.158946;AN=5008;NS=2504;DP=12267;EAS_AF=0.0972;AMR_AF=0.2579;AFR_AF=0.0938;EUR_AF=0.2097;SAS_AF=0.1881;AA=G|||;VT=SNP
5	45088920	rs138460612	C	T	100	PASS	AC=17;AF=0.00339457;AN=5008;NS=2504;DP=18853;EAS_AF=0.0159;AMR_AF=0;AFR_AF=0.0008;EUR_AF=0;SAS_AF=0;AA=C|||;VT=SNP
5	45089926	rs4634357	T	C	100	PASS	AC=1290;AF=0.257588;AN=5008;NS=2504;DP=22360;EAS_AF=0.1012;AMR_AF=0.2896;AFR_AF=0.4402;EUR_AF=0.2157;SAS_AF=0.1922;AA=C|||;VT=SNP
5	45090306	rs10051592	T	G	100	PASS	AC=2599;AF=0.51897;AN=5008;NS=2504;DP=19318;EAS_AF=0.5198;AMR_AF=0.4467;AFR_AF=0.7375;EUR_AF=0.337;SAS_AF=0.4611;AA=G|||;VT=SNP
5	45092933	rs62369904	A	T	100	PASS	AC=710;AF=0.141773;AN=5008;NS=2504;DP=13304;EAS_AF=0.0774;AMR_AF=0.2579;AFR_AF=0.0439;EUR_AF=0.2097;SAS_AF=0.1881;AA=A|||;VT=SNP
5	45094503	rs6885307	A	C	100	PASS	AC=1296;AF=0.258786;AN=5008;NS=2504;DP=17118;EAS_AF=0.1012;AMR_AF=0.2911;AFR_AF=0.4418;EUR_AF=0.2157;SAS_AF=0.1953;AA=c|||;VT=SNP
5	45095000	rs62369905	T	C	100	PASS	AC=1292;AF=0.257987;AN=5008;NS=2504;DP=21247;EAS_AF=0.1012;AMR_AF=0.2911;AFR_AF=0.441;EUR_AF=0.2157;SAS_AF=0.1922;AA=C|||;VT=SNP
5	45096510	rs117371577	G	A	100	PASS	AC=36;AF=0.0071885;AN=5008;NS=2504;DP=19716;EAS_AF=0.0357;AMR_AF=0;AFR_AF=0;EUR_AF=0;SAS_AF=0;AA=G|||;VT=SNP
5	45097483	rs67996578	C	T	100	PASS	AC=515;AF=0.102835;AN=5008;NS=2504;DP=13276;EAS_AF=0.003;AMR_AF=0.1859;AFR_AF=0.0106;EUR_AF=0.2873;SAS_AF=0.0818;AA=C|||;VT=SNP
5	45099458	rs10805692	G	A	100	PASS	AC=760;AF=0.151757;AN=5008;NS=2504;DP=19140;EAS_AF=0.0972;AMR_AF=0.2579;AFR_AF=0.0688;EUR_AF=0.2078;SAS_AF=0.1871;AA=A|||;VT=SNP
5	45099778	rs10941692	T	C	100	PASS	AC=712;AF=0.142173;AN=5008;NS=2504;DP=16222;EAS_AF=0.0774;AMR_AF=0.2608;AFR_AF=0.0461;EUR_AF=0.2078;SAS_AF=0.1871;AA=T|||;VT=SNP
5	45100129	rs62369906	A	T	100	PASS	AC=812;AF=0.162141;AN=5008;NS=2504;DP=13587;EAS_AF=0.0972;AMR_AF=0.2594;AFR_AF=0.1074;EUR_AF=0.2078;SAS_AF=0.1871;AA=T|||;VT=SNP
5	45102762	rs79974306	G	C	100	PASS	AC=52;AF=0.0103834;AN=5008;NS=2504;DP=20051;EAS_AF=0.0496;AMR_AF=0;AFR_AF=0;EUR_AF=0.002;SAS_AF=0;AA=G|||;VT=SNP
5	45103608	rs138014792	G	C	100	PASS	AC=16;AF=0.00319489;AN=5008;NS=2504;DP=19004;EAS_AF=0.0159;AMR_AF=0;AFR_AF=0;EUR_AF=0;SAS_AF=0;AA=G|||;VT=SNP
5	45104125	rs62369907	G	T	100	PASS	AC=642;AF=0.128195;AN=5008;NS=2504;DP=20109;EAS_AF=0.0903;AMR_AF=0.2536;AFR_AF=0.0182;EUR_AF=0.175;SAS_AF=0.1789;AA=G|||;VT=SNP
5	45104874	rs62369908	T	G	100	PASS	AC=669;AF=0.133586;AN=5008;NS=2504;DP=20772;EAS_AF=0.0903;AMR_AF=0.2522;AFR_AF=0.0363;EUR_AF=0.1759;SAS_AF=0.182;AA=T|||;VT=SNP
5	45106989	rs77086177	G	C	100	PASS	AC=11;AF=0.00219649;AN=5008;NS=2504;DP=17653;EAS_AF=0.0109;AMR_AF=0;AFR_AF=0;EUR_AF=0;SAS_AF=0;AA=G|||;VT=SNP
5	45108488	rs12153053	G	A	100	PASS	AC=642;AF=0.128195;AN=5008;NS=2504;DP=19502;EAS_AF=0.0903;AMR_AF=0.2493;AFR_AF=0.0182;EUR_AF=0.175;SAS_AF=0.182;AA=G|||;VT=SNP
5	45109961	rs12153189	C	G	100	PASS	AC=723;AF=0.144369;AN=5008;NS=2504;DP=19744;EAS_AF=0.1012;AMR_AF=0.2522;AFR_AF=0.0696;EUR_AF=0.175;SAS_AF=0.182;AA=G|||;VT=SNP
5	45112193	rs62369912	C	A	100	PASS	AC=642;AF=0.128195;AN=5008;NS=2504;DP=15763;EAS_AF=0.0903;AMR_AF=0.2493;AFR_AF=0.0182;EUR_AF=0.175;SAS_AF=0.182;AA=C|||;VT=SNP
5	45112213	rs76500374	C	A	100	PASS	AC=133;AF=0.0265575;AN=5008;NS=2504;DP=16459;EAS_AF=0.125;AMR_AF=0;AFR_AF=0;EUR_AF=0;SAS_AF=0.0072;AA=C|||;VT=SNP
5	45112353	rs62369913	C	T	100	PASS	AC=792;AF=0.158147;AN=5008;NS=2504;DP=17392;EAS_AF=0.1012;AMR_AF=0.2579;AFR_AF=0.1188;EUR_AF=0.175;SAS_AF=0.182;AA=T|||;VT=SNP
5	45116428	rs145678215	C	T	100	PASS	AC=644;AF=0.128594;AN=5008;NS=2504;DP=19172;EAS_AF=0.0923;AMR_AF=0.2493;AFR_AF=0.0182;EUR_AF=0.175;SAS_AF=0.182;AA=C|||;VT=SNP
5	45116957	rs141345249	A	C	100	PASS	AC=12;AF=0.00239617;AN=5008;NS=2504;DP=20644;EAS_AF=0.0119;AMR_AF=0;AFR_AF=0;EUR_AF=0;SAS_AF=0;AA=A|||;VT=SNP
5	45116967	rs4267876	A	G	100	PASS	AC=684;AF=0.136581;AN=5008;NS=2504;DP=20614;EAS_AF=0.1062;AMR_AF=0.2507;AFR_AF=0.0363;EUR_AF=0.1759;SAS_AF=0.182;AA=A|||;VT=SNP
5	45118030	rs12055286	T	C	100	PASS	AC=703;AF=0.140375;AN=5008;NS=2504;DP=22779;EAS_AF=0.1062;AMR_AF=0.255;AFR_AF=0.0484;EUR_AF=0.1759;SAS_AF=0.182;AA=T|||;VT=SNP
5	45119581	rs12523384	T	C	100	PASS	AC=300;AF=0.0599042;AN=5008;NS=2504;DP=18246;EAS_AF=0.1052;AMR_AF=0.1412;AFR_AF=0.0038;EUR_AF=0.0348;SAS_AF=0.0573;AA=T|||;VT=SNP
5	45119647	rs12523398	T	A	100	PASS	AC=804;AF=0.160543;AN=5008;NS=2504;DP=19286;EAS_AF=0.1171;AMR_AF=0.255;AFR_AF=0.1165;EUR_AF=0.175;SAS_AF=0.183;AA=A|||;VT=SNP
5	45119880	rs12520813	G	A	100	PASS	AC=1235;AF=0.246605;AN=5008;NS=2504;DP=19543;EAS_AF=0.1171;AMR_AF=0.2839;AFR_AF=0.4138;EUR_AF=0.1859;SAS_AF=0.1902;AA=A|||;VT=SNP
5	45121088	rs186131320	G	A	100	PASS	AC=32;AF=0.00638978;AN=5008;NS=2504;DP=19750;EAS_AF=0.0317;AMR_AF=0;AFR_AF=0;EUR_AF=0;SAS_AF=0;AA=G|||;VT=SNP
5	45121563	rs188620490	C	T	100	PASS	AC=41;AF=0.0081869;AN=5008;NS=2504;DP=6466;EAS_AF=0.0407;AMR_AF=0;AFR_AF=0;EUR_AF=0;SAS_AF=0;AA=C|||;VT=SNP
5	45121961	rs112042289	G	A	100	PASS	AC=242;AF=0.0483227;AN=5008;NS=2504;DP=17864;EAS_AF=0.0337;AMR_AF=0.0764;AFR_AF=0.0219;EUR_AF=0.0398;SAS_AF=0.0879;AA=G|||;VT=SNP
5	45125604	rs142600354	A	G	100	PASS	AC=15;AF=0.00299521;AN=5008;NS=2504;DP=16077;EAS_AF=0.0149;AMR_AF=0;AFR_AF=0;EUR_AF=0;SAS_AF=0;AA=A|||;VT=SNP
5	45125618	rs56699889	A	G	100	PASS	AC=1097;AF=0.21905;AN=5008;NS=2504;DP=16367;EAS_AF=0.1171;AMR_AF=0.2767;AFR_AF=0.3124;EUR_AF=0.1869;SAS_AF=0.1902;AA=G|||;VT=SNP
5	45125672	rs62369916	A	G	100	PASS	AC=703;AF=0.140375;AN=5008;NS=2504;DP=17150;EAS_AF=0.1062;AMR_AF=0.2536;AFR_AF=0.0484;EUR_AF=0.1759;SAS_AF=0.183;AA=A|||;VT=SNP
5	45126083	rs10941693	G	C	100	PASS	AC=703;AF=0.140375;AN=5008;NS=2504;DP=15428;EAS_AF=0.1062;AMR_AF=0.2536;AFR_AF=0.0484;EUR_AF=0.1759;SAS_AF=0.183;AA=G|||;VT=SNP
5	45135217	rs62369917	A	G	100	PASS	AC=298;AF=0.0595048;AN=5008;NS=2504;DP=20073;EAS_AF=0.1052;AMR_AF=0.1398;AFR_AF=0.003;EUR_AF=0.0348;SAS_AF=0.0573;AA=A|||;VT=SNP
5	45136050	rs6859397	T	C	100	PASS	AC=2574;AF=0.513978;AN=5008;NS=2504;DP=17257;EAS_AF=0.494;AMR_AF=0.4539;AFR_AF=0.7269;EUR_AF=0.3429;SAS_AF=0.4652;AA=C|||;VT=SNP
5	45138034	rs62369918	G	T	100	PASS	AC=780;AF=0.155751;AN=5008;NS=2504;DP=17859;EAS_AF=0.1181;AMR_AF=0.2507;AFR_AF=0.1021;EUR_AF=0.173;SAS_AF=0.182;AA=T|||;VT=SNP
5	45139889	rs78835966	C	T	100	PASS	AC=846;AF=0.16893;AN=5008;NS=2504;DP=18897;EAS_AF=0.371;AMR_AF=0.1182;AFR_AF=0.0522;EUR_AF=0.1213;SAS_AF=0.2035;AA=C|||;VT=SNP
5	45140462	rs12520698	T	C	100	PASS	AC=683;AF=0.136382;AN=5008;NS=2504;DP=19757;EAS_AF=0.1071;AMR_AF=0.2507;AFR_AF=0.0356;EUR_AF=0.174;SAS_AF=0.183;AA=T|||;VT=SNP
5	45140582	rs143994741	T	C	100	PASS	AC=68;AF=0.0135783;AN=5008;NS=2504;DP=18725;EAS_AF=0.0317;AMR_AF=0.0519;AFR_AF=0;EUR_AF=0;SAS_AF=0;AA=T|||;VT=SNP
5	45143304	rs12520151	G	A	100	PASS	AC=655;AF=0.130791;AN=5008;NS=2504;DP=18539;EAS_AF=0.1071;AMR_AF=0.2478;AFR_AF=0.0174;EUR_AF=0.173;SAS_AF=0.182;AA=G|||;VT=SNP
5	45143369	rs12522803	T	C	100	PASS	AC=1320;AF=0.263578;AN=5008;NS=2504;DP=17783;EAS_AF=0.1181;AMR_AF=0.2882;AFR_AF=0.4766;EUR_AF=0.1849;SAS_AF=0.1892;AA=C|||;VT=SNP
5	45143465	rs12522822	T	C	100	PASS	AC=682;AF=0.136182;AN=5008;NS=2504;DP=19498;EAS_AF=0.1071;AMR_AF=0.2507;AFR_AF=0.0356;EUR_AF=0.174;SAS_AF=0.182;AA=T|||;VT=SNP
5	45143511	rs150656922	G	A	100	PASS	AC=12;AF=0.00239617;AN=5008;NS=2504;DP=19529;EAS_AF=0.0119;AMR_AF=0;AFR_AF=0;EUR_AF=0;SAS_AF=0;AA=G|||;VT=SNP
5	45143702	rs6893494	C	T	100	PASS	AC=1320;AF=0.263578;AN=5008;NS=2504;DP=19003;EAS_AF=0.1181;AMR_AF=0.2882;AFR_AF=0.4766;EUR_AF=0.1849;SAS_AF=0.1892;AA=T|||;VT=SNP
5	45145029	rs117399422	G	A	100	PASS	AC=75;AF=0.014976;AN=5008;NS=2504;DP=17755;EAS_AF=0.0744;AMR_AF=0;AFR_AF=0;EUR_AF=0;SAS_AF=0;AA=G|||;VT=SNP
5	45145764	rs117153754	A	G	100	PASS	AC=60;AF=0.0119808;AN=5008;NS=2504;DP=19049;EAS_AF=0.0585;AMR_AF=0;AFR_AF=0;EUR_AF=0;SAS_AF=0.001;AA=A|||;VT=SNP
5	45146361	rs12522305	G	A	100	PASS	AC=730;AF=0.145767;AN=5008;NS=2504;DP=14786;EAS_AF=0.1181;AMR_AF=0.2493;AFR_AF=0.0651;EUR_AF=0.173;SAS_AF=0.182;AA=A|||;VT=SNP
5	45147394	rs118165667	A	G	100	PASS	AC=48;AF=0.00958466;AN=5008;NS=2504;DP=17234;EAS_AF=0.0308;AMR_AF=0.0245;AFR_AF=0;EUR_AF=0;SAS_AF=0;AA=A|||;VT=SNP
5	45149610	rs74496359	A	G	100	PASS	AC=51;AF=0.0101837;AN=5008;NS=2504;DP=14857;EAS_AF=0.0496;AMR_AF=0;AFR_AF=0;EUR_AF=0;SAS_AF=0.001;AA=A|||;VT=SNP
5	45150432	rs147851243	A	G	100	PASS	AC=29;AF=0.00579073;AN=5008;NS=2504;DP=14786;EAS_AF=0.0268;AMR_AF=0;AFR_AF=0;EUR_AF=0;SAS_AF=0.002;AA=A|||;VT=SNP
5	45151470	rs62371360	C	T	100	PASS	AC=680;AF=0.135783;AN=5008;NS=2504;DP=16880;EAS_AF=0.1071;AMR_AF=0.2478;AFR_AF=0.0356;EUR_AF=0.174;SAS_AF=0.182;AA=C|||;VT=SNP
5	45151570	rs35561172	A	G	100	PASS	AC=1185;AF=0.236621;AN=5008;NS=2504;DP=18112;EAS_AF=0.376;AMR_AF=0.1585;AFR_AF=0.0915;EUR_AF=0.2018;SAS_AF=0.3804;AA=A|||;VT=SNP
5	45152206	rs139211895	C	T	100	PASS	AC=67;AF=0.0133786;AN=5008;NS=2504;DP=15509;EAS_AF=0.0635;AMR_AF=0.0014;AFR_AF=0;EUR_AF=0.002;SAS_AF=0;AA=C|||;VT=SNP
5	45152662	rs149952297	G	A	100	PASS	AC=20;AF=0.00399361;AN=5008;NS=2504;DP=17843;EAS_AF=0.0169;AMR_AF=0.0043;AFR_AF=0;EUR_AF=0;SAS_AF=0;AA=G|||;VT=SNP
5	45153509	rs62371361	C	T	100	PASS	AC=684;AF=0.136581;AN=5008;NS=2504;DP=17437;EAS_AF=0.1111;AMR_AF=0.2478;AFR_AF=0.0356;EUR_AF=0.174;SAS_AF=0.182;AA=c|||;VT=SNP
5	45153845	rs62367461	A	G	100	PASS	AC=681;AF=0.135982;AN=5008;NS=2504;DP=18357;EAS_AF=0.1071;AMR_AF=0.2493;AFR_AF=0.0356;EUR_AF=0.174;SAS_AF=0.182;AA=A|||;VT=SNP
5	45153895	rs117537852	C	T	100	PASS	AC=43;AF=0.00858626;AN=5008;NS=2504;DP=19882;EAS_AF=0.0417;AMR_AF=0;AFR_AF=0.0008;EUR_AF=0;SAS_AF=0;AA=C|||;VT=SNP
5	45160377	rs13172124	C	T	100	PASS	AC=1329;AF=0.265375;AN=5008;NS=2504;DP=19131;EAS_AF=0.3145;AMR_AF=0.4308;AFR_AF=0.0272;EUR_AF=0.4682;SAS_AF=0.2106;AA=C|||;VT=SNP
5	45161910	rs117486629	G	A	100	PASS	AC=48;AF=0.00958466;AN=5008;NS=2504;DP=18463;EAS_AF=0.0119;AMR_AF=0.0519;AFR_AF=0;EUR_AF=0;SAS_AF=0;AA=G|||;VT=SNP
5	45165346	rs6898476	T	C	100	PASS	AC=1324;AF=0.264377;AN=5008;NS=2504;DP=18425;EAS_AF=0.1181;AMR_AF=0.2867;AFR_AF=0.4796;EUR_AF=0.1839;SAS_AF=0.1912;AA=C|||;VT=SNP
5	45165715	rs12654948	T	C	100	PASS	AC=500;AF=0.0998403;AN=5008;NS=2504;DP=15593;EAS_AF=0.1825;AMR_AF=0.0605;AFR_AF=0.0098;EUR_AF=0.1074;SAS_AF=0.1564;AA=T|||;VT=SNP
5	45166568	rs12520430	A	T	100	PASS	AC=682;AF=0.136182;AN=5008;NS=2504;DP=14689;EAS_AF=0.1071;AMR_AF=0.2478;AFR_AF=0.0363;EUR_AF=0.173;SAS_AF=0.184;AA=A|||;VT=SNP
5	45168704	rs62367464	A	C	100	PASS	AC=1302;AF=0.259984;AN=5008;NS=2504;DP=14863;EAS_AF=0.1181;AMR_AF=0.2867;AFR_AF=0.4629;EUR_AF=0.1839;SAS_AF=0.1912;AA=C|||;VT=SNP
5	45168928	rs62367465	C	A	100	PASS	AC=683;AF=0.136382;AN=5008;NS=2504;DP=14772;EAS_AF=0.1071;AMR_AF=0.2493;AFR_AF=0.0363;EUR_AF=0.173;SAS_AF=0.184;AA=C|||;VT=SNP
5	45169201	rs6876773	T	C	100	PASS	AC=1290;AF=0.257588;AN=5008;NS=2504;DP=17403;EAS_AF=0.1181;AMR_AF=0.2824;AFR_AF=0.4561;EUR_AF=0.1839;SAS_AF=0.1912;AA=C|||;VT=SNP
5	45169346	rs62367466	G	A	100	PASS	AC=1248;AF=0.249201;AN=5008;NS=2504;DP=19149;EAS_AF=0.1181;AMR_AF=0.281;AFR_AF=0.4251;EUR_AF=0.1839;SAS_AF=0.1912;AA=a|||;VT=SNP
5	45170011	rs12516998	T	C	100	PASS	AC=1136;AF=0.226837;AN=5008;NS=2504;DP=16298;EAS_AF=0.1181;AMR_AF=0.2781;AFR_AF=0.3419;EUR_AF=0.1839;SAS_AF=0.1912;AA=N|||;VT=SNP
5	45170379	rs12519474	A	T	100	PASS	AC=1293;AF=0.258187;AN=5008;NS=2504;DP=17118;EAS_AF=0.1181;AMR_AF=0.2867;AFR_AF=0.4561;EUR_AF=0.1839;SAS_AF=0.1912;AA=N|||;VT=SNP
5	45170665	rs112411343	A	C	100	PASS	AC=685;AF=0.136781;AN=5008;NS=2504;DP=18877;EAS_AF=0.1081;AMR_AF=0.2507;AFR_AF=0.0363;EUR_AF=0.173;SAS_AF=0.184;AA=A|||;VT=SNP
5	45171161	rs75166874	C	T	100	PASS	AC=66;AF=0.0131789;AN=5008;NS=2504;DP=14899;EAS_AF=0.0298;AMR_AF=0.0519;AFR_AF=0;EUR_AF=0;SAS_AF=0;AA=C|||;VT=SNP
5	45173257	rs62367467	G	C	100	PASS	AC=683;AF=0.136382;AN=5008;NS=2504;DP=11637;EAS_AF=0.1071;AMR_AF=0.2493;AFR_AF=0.0363;EUR_AF=0.173;SAS_AF=0.184;AA=G|||;VT=SNP
5	45175818	rs12523157	A	G	100	PASS	AC=1298;AF=0.259185;AN=5008;NS=2504;DP=19346;EAS_AF=0.1181;AMR_AF=0.2882;AFR_AF=0.4584;EUR_AF=0.1839;SAS_AF=0.1922;AA=G|||;VT=SNP
5	45180211	rs78427123	A	G	100	PASS	AC=516;AF=0.103035;AN=5008;NS=2504;DP=17440;EAS_AF=0.3452;AMR_AF=0.0259;AFR_AF=0.0038;EUR_AF=0.0527;SAS_AF=0.0941;AA=A|||;VT=SNP
5	45181877	rs7711446	G	A	100	PASS	AC=1142;AF=0.228035;AN=5008;NS=2504;DP=17964;EAS_AF=0.1181;AMR_AF=0.2752;AFR_AF=0.348;EUR_AF=0.1839;SAS_AF=0.1912;AA=A|||;VT=SNP
5	45182131	rs7711528	C	A	100	PASS	AC=1135;AF=0.226637;AN=5008;NS=2504;DP=16791;EAS_AF=0.1171;AMR_AF=0.2752;AFR_AF=0.3434;EUR_AF=0.1839;SAS_AF=0.1912;AA=A|||;VT=SNP
5	45183148	rs36000907	G	A	100	PASS	AC=303;AF=0.0605032;AN=5008;NS=2504;DP=16680;EAS_AF=0.0268;AMR_AF=0.0937;AFR_AF=0.025;EUR_AF=0.0706;SAS_AF=0.1094;AA=G|||;VT=SNP
5	45183169	rs4357042	C	T	100	PASS	AC=681;AF=0.135982;AN=5008;NS=2504;DP=16610;EAS_AF=0.1071;AMR_AF=0.2464;AFR_AF=0.0363;EUR_AF=0.173;SAS_AF=0.184;AA=C|||;VT=SNP
5	45183745	rs62367468	C	T	100	PASS	AC=681;AF=0.135982;AN=5008;NS=2504;DP=20613;EAS_AF=0.1071;AMR_AF=0.2464;AFR_AF=0.0363;EUR_AF=0.173;SAS_AF=0.184;AA=C|||;VT=SNP
5	45184397	rs146920840	C	T	100	PASS	AC=12;AF=0.00239617;AN=5008;NS=2504;DP=18977;EAS_AF=0.0119;AMR_AF=0;AFR_AF=0;EUR_AF=0;SAS_AF=0;AA=C|||;VT=SNP
5	45186944	rs4533895	A	T	100	PASS	AC=1280;AF=0.255591;AN=5008;NS=2504;DP=18358;EAS_AF=0.1181;AMR_AF=0.2824;AFR_AF=0.4486;EUR_AF=0.1839;SAS_AF=0.1912;AA=T|||;VT=SNP
5	45187031	rs4308490	C	A	100	PASS	AC=1279;AF=0.255391;AN=5008;NS=2504;DP=17329;EAS_AF=0.1181;AMR_AF=0.2824;AFR_AF=0.4478;EUR_AF=0.1839;SAS_AF=0.1912;AA=A|||;VT=SNP
5	45187054	rs62367469	G	C	100	PASS	AC=681;AF=0.135982;AN=5008;NS=2504;DP=17201;EAS_AF=0.1071;AMR_AF=0.2464;AFR_AF=0.0363;EUR_AF=0.173;SAS_AF=0.184;AA=G|||;VT=SNP
5	45187804	rs4492120	G	A	100	PASS	AC=2523;AF=0.503794;AN=5008;NS=2504;DP=16655;EAS_AF=0.4921;AMR_AF=0.4452;AFR_AF=0.7035;EUR_AF=0.336;SAS_AF=0.4601;AA=A|||;VT=SNP
5	45187918	rs4566805	C	T	100	PASS	AC=682;AF=0.136182;AN=5008;NS=2504;DP=16143;EAS_AF=0.1071;AMR_AF=0.2478;AFR_AF=0.0363;EUR_AF=0.173;SAS_AF=0.184;AA=C|||;VT=SNP
5	45188024	rs4493682	G	C	100	PASS	AC=1300;AF=0.259585;AN=5008;NS=2504;DP=13543;EAS_AF=0.1181;AMR_AF=0.2853;AFR_AF=0.4622;EUR_AF=0.1839;SAS_AF=0.1912;AA=C|||;VT=SNP
5	45188230	rs75856200	A	G	100	PASS	AC=684;AF=0.136581;AN=5008;NS=2504;DP=16149;EAS_AF=0.1081;AMR_AF=0.2493;AFR_AF=0.0363;EUR_AF=0.173;SAS_AF=0.184;AA=A|||;VT=SNP
5	45190751	rs71616284	A	T	100	PASS	AC=891;AF=0.177915;AN=5008;NS=2504;DP=17484;EAS_AF=0.374;AMR_AF=0.1282;AFR_AF=0.0756;EUR_AF=0.1243;SAS_AF=0.2045;AA=A|||;VT=SNP
5	45192276	rs62367470	C	T	100	PASS	AC=733;AF=0.146366;AN=5008;NS=2504;DP=20264;EAS_AF=0.1181;AMR_AF=0.2493;AFR_AF=0.0658;EUR_AF=0.173;SAS_AF=0.184;AA=T|||;VT=SNP
5	45193469	rs12515820	T	G	100	PASS	AC=672;AF=0.134185;AN=5008;NS=2504;DP=18133;EAS_AF=0.1071;AMR_AF=0.245;AFR_AF=0.0303;EUR_AF=0.173;SAS_AF=0.184;AA=T|||;VT=SNP
5	45193550	rs12523359	C	T	100	PASS	AC=672;AF=0.134185;AN=5008;NS=2504;DP=17603;EAS_AF=0.1071;AMR_AF=0.245;AFR_AF=0.0303;EUR_AF=0.173;SAS_AF=0.184;AA=C|||;VT=SNP
5	45194681	rs142860675	A	G	100	PASS	AC=15;AF=0.00299521;AN=5008;NS=2504;DP=16372;EAS_AF=0.0149;AMR_AF=0;AFR_AF=0;EUR_AF=0;SAS_AF=0;AA=A|||;VT=SNP
5	45194718	rs13176182	T	A	100	PASS	AC=822;AF=0.164137;AN=5008;NS=2504;DP=15511;EAS_AF=0.373;AMR_AF=0.1196;AFR_AF=0.0265;EUR_AF=0.1252;SAS_AF=0.2065;AA=T|||;VT=SNP
5	45195001	rs12514414	C	T	100	PASS	AC=1275;AF=0.254593;AN=5008;NS=2504;DP=17847;EAS_AF=0.1181;AMR_AF=0.2853;AFR_AF=0.4433;EUR_AF=0.1839;SAS_AF=0.1912;AA=T|||;VT=SNP
5	45196147	rs6890289	A	G	100	PASS	AC=1139;AF=0.227436;AN=5008;NS=2504;DP=14628;EAS_AF=0.1181;AMR_AF=0.2781;AFR_AF=0.3442;EUR_AF=0.1839;SAS_AF=0.1912;AA=G|||;VT=SNP
5	45196849	rs7734497	A	C	100	PASS	AC=1133;AF=0.226238;AN=5008;NS=2504;DP=13423;EAS_AF=0.1181;AMR_AF=0.2738;AFR_AF=0.3411;EUR_AF=0.1849;SAS_AF=0.1912;AA=C|||;VT=SNP
5	45197319	rs62367471	C	T	100	PASS	AC=888;AF=0.177316;AN=5008;NS=2504;DP=17514;EAS_AF=0.1181;AMR_AF=0.2522;AFR_AF=0.1815;EUR_AF=0.173;SAS_AF=0.184;AA=T|||;VT=SNP
5	45197779	rs10941694	G	A	100	PASS	AC=673;AF=0.134385;AN=5008;NS=2504;DP=16277;EAS_AF=0.1071;AMR_AF=0.2464;AFR_AF=0.0303;EUR_AF=0.173;SAS_AF=0.184;AA=G|||;VT=SNP
5	45200838	rs117731490	A	T	100	PASS	AC=34;AF=0.00678914;AN=5008;NS=2504;DP=14113;EAS_AF=0.0238;AMR_AF=0.0115;AFR_AF=0.0008;EUR_AF=0;SAS_AF=0.001;AA=A|||;VT=SNP
5	45200943	rs79985782	T	C	100	PASS	AC=509;AF=0.101637;AN=5008;NS=2504;DP=15490;EAS_AF=0.3423;AMR_AF=0.0259;AFR_AF=0.0015;EUR_AF=0.0527;SAS_AF=0.093;AA=T|||;VT=SNP
5	45203199	rs12516488	G	A	100	PASS	AC=673;AF=0.134385;AN=5008;NS=2504;DP=15466;EAS_AF=0.1071;AMR_AF=0.2464;AFR_AF=0.0303;EUR_AF=0.173;SAS_AF=0.184;AA=G|||;VT=SNP
5	45206756	rs138346549	C	G	100	PASS	AC=5;AF=0.000998403;AN=5008;NS=2504;DP=18400;EAS_AF=0.005;AMR_AF=0;AFR_AF=0;EUR_AF=0;SAS_AF=0;AA=C|||;VT=SNP
5	45210282	rs1472584	G	A	100	PASS	AC=673;AF=0.134385;AN=5008;NS=2504;DP=14192;EAS_AF=0.1071;AMR_AF=0.2464;AFR_AF=0.0303;EUR_AF=0.173;SAS_AF=0.184;AA=G|||;VT=SNP
5	45211956	rs7711444	G	A	100	PASS	AC=1265;AF=0.252596;AN=5008;NS=2504;DP=18081;EAS_AF=0.1181;AMR_AF=0.2824;AFR_AF=0.4365;EUR_AF=0.1849;SAS_AF=0.1912;AA=A|||;VT=SNP
5	45214374	rs145370387	A	G	100	PASS	AC=12;AF=0.00239617;AN=5008;NS=2504;DP=17744;EAS_AF=0.0119;AMR_AF=0;AFR_AF=0;EUR_AF=0;SAS_AF=0;AA=A|||;VT=SNP
5	45216076	rs76286159	A	C	100	PASS	AC=59;AF=0.0117812;AN=5008;NS=2504;DP=15927;EAS_AF=0.0575;AMR_AF=0;AFR_AF=0;EUR_AF=0;SAS_AF=0.001;AA=A|||;VT=SNP
5	45216249	rs62367473	T	C	100	PASS	AC=681;AF=0.135982;AN=5008;NS=2504;DP=16016;EAS_AF=0.1062;AMR_AF=0.2493;AFR_AF=0.0348;EUR_AF=0.174;SAS_AF=0.184;AA=T|||;VT=SNP
5	45216377	rs140666979	A	G	100	PASS	AC=48;AF=0.00958466;AN=5008;NS=2504;DP=17930;EAS_AF=0.0119;AMR_AF=0.0519;AFR_AF=0;EUR_AF=0;SAS_AF=0;AA=A|||;VT=SNP
5	45216659	rs74964143	A	G	100	PASS	AC=304;AF=0.0607029;AN=5008;NS=2504;DP=15293;EAS_AF=0.251;AMR_AF=0.0259;AFR_AF=0;EUR_AF=0.003;SAS_AF=0.0307;AA=A|||;VT=SNP
5	45217843	rs185631069	A	G	100	PASS	AC=11;AF=0.00219649;AN=5008;NS=2504;DP=12151;EAS_AF=0.0109;AMR_AF=0;AFR_AF=0;EUR_AF=0;SAS_AF=0;AA=a|||;VT=SNP
5	45218599	rs2877195	A	T	100	PASS	AC=684;AF=0.136581;AN=5008;NS=2504;DP=18980;EAS_AF=0.1081;AMR_AF=0.2493;AFR_AF=0.0363;EUR_AF=0.173;SAS_AF=0.184;AA=A|||;VT=SNP
5	45221193	rs62367474	G	A	100	PASS	AC=712;AF=0.142173;AN=5008;NS=2504;DP=10846;EAS_AF=0.1071;AMR_AF=0.2493;AFR_AF=0.0582;EUR_AF=0.173;SAS_AF=0.184;AA=G|||;VT=SNP
5	45221896	rs181898468	A	G	100	PASS	AC=13;AF=0.00259585;AN=5008;NS=2504;DP=15717;EAS_AF=0.0109;AMR_AF=0.0014;AFR_AF=0;EUR_AF=0.001;SAS_AF=0;AA=A|||;VT=SNP
5	45225402	rs141331190	T	C	100	PASS	AC=48;AF=0.00958466;AN=5008;NS=2504;DP=20443;EAS_AF=0.0308;AMR_AF=0.0245;AFR_AF=0;EUR_AF=0;SAS_AF=0;AA=T|||;VT=SNP
5	45227500	rs6881773	T	C	100	PASS	AC=1152;AF=0.230032;AN=5008;NS=2504;DP=20009;EAS_AF=0.1181;AMR_AF=0.281;AFR_AF=0.348;EUR_AF=0.1879;SAS_AF=0.1933;AA=C|||;VT=SNP
5	45228836	rs12523231	G	A	100	PASS	AC=1278;AF=0.255192;AN=5008;NS=2504;DP=17137;EAS_AF=0.1181;AMR_AF=0.2853;AFR_AF=0.4425;EUR_AF=0.1839;SAS_AF=0.1953;AA=A|||;VT=SNP
5	45229083	rs12513513	G	A	100	PASS	AC=683;AF=0.136382;AN=5008;NS=2504;DP=18659;EAS_AF=0.1071;AMR_AF=0.2493;AFR_AF=0.0363;EUR_AF=0.173;SAS_AF=0.184;AA=G|||;VT=SNP
5	45229392	rs12655990	A	G	100	PASS	AC=894;AF=0.178514;AN=5008;NS=2504;DP=19833;EAS_AF=0.372;AMR_AF=0.1297;AFR_AF=0.0764;EUR_AF=0.1262;SAS_AF=0.2055;AA=A|||;VT=SNP
5	45229673	rs1392970	A	G	100	PASS	AC=741;AF=0.147963;AN=5008;NS=2504;DP=19929;EAS_AF=0.1181;AMR_AF=0.2507;AFR_AF=0.0719;EUR_AF=0.173;SAS_AF=0.183;AA=G|||;VT=SNP
5	45230105	rs185776504	G	A	100	PASS	AC=12;AF=0.00239617;AN=5008;NS=2504;DP=18733;EAS_AF=0.0119;AMR_AF=0;AFR_AF=0;EUR_AF=0;SAS_AF=0;AA=G|||;VT=SNP
5	45230523	rs149655916	C	T	100	PASS	AC=18;AF=0.00359425;AN=5008;NS=2504;DP=19577;EAS_AF=0.0109;AMR_AF=0;AFR_AF=0;EUR_AF=0.006;SAS_AF=0.001;AA=C|||;VT=SNP
5	45230524	rs183767048	G	A	100	PASS	AC=34;AF=0.00678914;AN=5008;NS=2504;DP=19585;EAS_AF=0.0337;AMR_AF=0;AFR_AF=0;EUR_AF=0;SAS_AF=0;AA=g|||;VT=SNP
5	45231335	rs80017032	G	T	100	PASS	AC=655;AF=0.130791;AN=5008;NS=2504;DP=18637;EAS_AF=0.1071;AMR_AF=0.2435;AFR_AF=0.0356;EUR_AF=0.1561;SAS_AF=0.1779;AA=G|||;VT=SNP
5	45231509	rs75089238	A	G	100	PASS	AC=655;AF=0.130791;AN=5008;NS=2504;DP=17886;EAS_AF=0.1071;AMR_AF=0.2435;AFR_AF=0.0356;EUR_AF=0.1561;SAS_AF=0.1779;AA=A|||;VT=SNP
5	45234262	rs62367475	T	C	100	PASS	AC=1199;AF=0.239417;AN=5008;NS=2504;DP=17822;EAS_AF=0.1181;AMR_AF=0.281;AFR_AF=0.3888;EUR_AF=0.1829;SAS_AF=0.1912;AA=T|||;VT=SNP
5	45236087	rs1909937	A	C	100	PASS	AC=683;AF=0.136382;AN=5008;NS=2504;DP=18547;EAS_AF=0.1071;AMR_AF=0.2493;AFR_AF=0.0363;EUR_AF=0.173;SAS_AF=0.184;AA=A|||;VT=SNP
5	45236411	rs11954598	G	C	100	PASS	AC=1142;AF=0.228035;AN=5008;NS=2504;DP=17018;EAS_AF=0.1181;AMR_AF=0.2767;AFR_AF=0.3472;EUR_AF=0.1839;SAS_AF=0.1912;AA=C|||;VT=SNP
5	45237399	rs150272429	G	A	100	PASS	AC=12;AF=0.00239617;AN=5008;NS=2504;DP=17291;EAS_AF=0.0119;AMR_AF=0;AFR_AF=0;EUR_AF=0;SAS_AF=0;AA=G|||;VT=SNP
5	45237796	rs138995382	G	A	100	PASS	AC=25;AF=0.00499201;AN=5008;NS=2504;DP=9376;EAS_AF=0.0248;AMR_AF=0;AFR_AF=0;EUR_AF=0;SAS_AF=0;AA=G|||;VT=SNP
5	45238398	rs142370604	C	T	100	PASS	AC=73;AF=0.0145767;AN=5008;NS=2504;DP=20089;EAS_AF=0.0724;AMR_AF=0;AFR_AF=0;EUR_AF=0;SAS_AF=0;AA=C|||;VT=SNP
5	45239581	rs62367478	G	A	100	PASS	AC=513;AF=0.102436;AN=5008;NS=2504;DP=19308;EAS_AF=0.1815;AMR_AF=0.0648;AFR_AF=0.0091;EUR_AF=0.1183;SAS_AF=0.1575;AA=G|||;VT=SNP
5	45240657	rs74633972	T	C	100	PASS	AC=132;AF=0.0263578;AN=5008;NS=2504;DP=19079;EAS_AF=0.0585;AMR_AF=0.0965;AFR_AF=0.0015;EUR_AF=0.001;SAS_AF=0.0031;AA=T|||;VT=SNP
5	45240710	rs144624827	G	A	100	PASS	AC=132;AF=0.0263578;AN=5008;NS=2504;DP=18688;EAS_AF=0.0585;AMR_AF=0.0965;AFR_AF=0.0015;EUR_AF=0.001;SAS_AF=0.0031;AA=G|||;VT=SNP
5	45241102	rs150747211	C	G	100	PASS	AC=12;AF=0.00239617;AN=5008;NS=2504;DP=20629;EAS_AF=0.0119;AMR_AF=0;AFR_AF=0;EUR_AF=0;SAS_AF=0;AA=C|||;VT=SNP
5	45241175	rs111280793	C	A	100	PASS	AC=683;AF=0.136382;AN=5008;NS=2504;DP=20222;EAS_AF=0.1071;AMR_AF=0.2493;AFR_AF=0.0363;EUR_AF=0.173;SAS_AF=0.184;AA=C|||;VT=SNP
5	45241905	rs147186236	T	G	100	PASS	AC=67;AF=0.0133786;AN=5008;NS=2504;DP=21224;EAS_AF=0.0635;AMR_AF=0.0014;AFR_AF=0;EUR_AF=0.002;SAS_AF=0;AA=T|||;VT=SNP
5	45242009	rs140644452	G	C	100	PASS	AC=22;AF=0.00439297;AN=5008;NS=2504;DP=21324;EAS_AF=0.0179;AMR_AF=0.0043;AFR_AF=0;EUR_AF=0;SAS_AF=0.001;AA=G|||;VT=SNP
5	45244428	rs187907937	T	G	100	PASS	AC=135;AF=0.0269569;AN=5008;NS=2504;DP=18350;EAS_AF=0.127;AMR_AF=0;AFR_AF=0;EUR_AF=0;SAS_AF=0.0072;AA=T|||;VT=SNP
5	45245682	rs7703487	A	T	100	PASS	AC=1286;AF=0.256789;AN=5008;NS=2504;DP=21428;EAS_AF=0.1181;AMR_AF=0.2867;AFR_AF=0.4508;EUR_AF=0.1839;SAS_AF=0.1912;AA=T|||;VT=SNP
5	45245712	rs138700139	A	G	100	PASS	AC=48;AF=0.00958466;AN=5008;NS=2504;DP=21901;EAS_AF=0.0308;AMR_AF=0.0245;AFR_AF=0;EUR_AF=0;SAS_AF=0;AA=A|||;VT=SNP
5	45247095	rs12515179	T	C	100	PASS	AC=1304;AF=0.260383;AN=5008;NS=2504;DP=19788;EAS_AF=0.1181;AMR_AF=0.2882;AFR_AF=0.4629;EUR_AF=0.1849;SAS_AF=0.1912;AA=C|||;VT=SNP
5	45249513	rs12521953	A	G	100	PASS	AC=685;AF=0.136781;AN=5008;NS=2504;DP=15495;EAS_AF=0.1071;AMR_AF=0.2507;AFR_AF=0.0363;EUR_AF=0.174;SAS_AF=0.184;AA=A|||;VT=SNP
5	45249604	rs10512876	T	C	100	PASS	AC=513;AF=0.102436;AN=5008;NS=2504;DP=15656;EAS_AF=0.3492;AMR_AF=0.0259;AFR_AF=0.0015;EUR_AF=0.0527;SAS_AF=0.09;AA=T|||;VT=SNP
5	45249874	rs62367515	G	A	100	PASS	AC=685;AF=0.136781;AN=5008;NS=2504;DP=15107;EAS_AF=0.1071;AMR_AF=0.2493;AFR_AF=0.0371;EUR_AF=0.174;SAS_AF=0.184;AA=g|||;VT=SNP
5	45249917	rs62367516	A	G	100	PASS	AC=684;AF=0.136581;AN=5008;NS=2504;DP=14482;EAS_AF=0.1071;AMR_AF=0.2493;AFR_AF=0.0363;EUR_AF=0.174;SAS_AF=0.184;AA=A|||;VT=SNP
5	45250475	rs12517546	C	T	100	PASS	AC=685;AF=0.136781;AN=5008;NS=2504;DP=14667;EAS_AF=0.1071;AMR_AF=0.2493;AFR_AF=0.0371;EUR_AF=0.174;SAS_AF=0.184;AA=C|||;VT=SNP
5	45250476	rs138208337	G	A	100	PASS	AC=166;AF=0.033147;AN=5008;NS=2504;DP=14393;EAS_AF=0.1597;AMR_AF=0.0014;AFR_AF=0.0008;EUR_AF=0.001;SAS_AF=0.002;AA=G|||;VT=SNP
5	45252500	rs10035564	A	G	100	PASS	AC=2536;AF=0.50639;AN=5008;NS=2504;DP=16125;EAS_AF=0.4931;AMR_AF=0.451;AFR_AF=0.7065;EUR_AF=0.339;SAS_AF=0.4611;AA=G|||;VT=SNP
5	45253659	rs12514615	A	G	100	PASS	AC=684;AF=0.136581;AN=5008;NS=2504;DP=22350;EAS_AF=0.1071;AMR_AF=0.2493;AFR_AF=0.0363;EUR_AF=0.174;SAS_AF=0.184;AA=A|||;VT=SNP
5	45254720	rs142523437	C	T	100	PASS	AC=58;AF=0.0115815;AN=5008;NS=2504;DP=18222;EAS_AF=0.0397;AMR_AF=0.0245;AFR_AF=0;EUR_AF=0.001;SAS_AF=0;AA=C|||;VT=SNP
5	45255478	rs16902068	A	T	100	PASS	AC=684;AF=0.136581;AN=5008;NS=2504;DP=18345;EAS_AF=0.1071;AMR_AF=0.2493;AFR_AF=0.0363;EUR_AF=0.174;SAS_AF=0.184;AA=A|||;VT=SNP
5	45255776	rs149106380	T	G	100	PASS	AC=35;AF=0.00698882;AN=5008;NS=2504;DP=17431;EAS_AF=0.0248;AMR_AF=0.0115;AFR_AF=0.0008;EUR_AF=0;SAS_AF=0.001;AA=T|||;VT=SNP
5	45257086	rs12522524	C	T	100	PASS	AC=686;AF=0.136981;AN=5008;NS=2504;DP=18452;EAS_AF=0.1081;AMR_AF=0.2493;AFR_AF=0.0363;EUR_AF=0.175;SAS_AF=0.184;AA=C|||;VT=SNP
5	45259363	rs12522910	T	C	100	PASS	AC=684;AF=0.136581;AN=5008;NS=2504;DP=10322;EAS_AF=0.1071;AMR_AF=0.2493;AFR_AF=0.0363;EUR_AF=0.174;SAS_AF=0.184;AA=T|||;VT=SNP
5	45260537	rs75700427	A	T	100	PASS	AC=135;AF=0.0269569;AN=5008;NS=2504;DP=18514;EAS_AF=0.127;AMR_AF=0;AFR_AF=0;EUR_AF=0;SAS_AF=0.0072;AA=A|||;VT=SNP
5	45263435	rs6864149	C	G	100	PASS	AC=1310;AF=0.261581;AN=5008;NS=2504;DP=18788;EAS_AF=0.1181;AMR_AF=0.2867;AFR_AF=0.4675;EUR_AF=0.1859;SAS_AF=0.1912;AA=G|||;VT=SNP
5	45265768	rs13180087	T	C	100	PASS	AC=898;AF=0.179313;AN=5008;NS=2504;DP=19577;EAS_AF=0.375;AMR_AF=0.1297;AFR_AF=0.0764;EUR_AF=0.1262;SAS_AF=0.2065;AA=T|||;VT=SNP
5	45266589	rs4866929	A	G	100	PASS	AC=1331;AF=0.265775;AN=5008;NS=2504;DP=15066;EAS_AF=0.3224;AMR_AF=0.4323;AFR_AF=0.0257;EUR_AF=0.4652;SAS_AF=0.2086;AA=A|||;VT=SNP
5	45266807	rs79174895	T	C	100	PASS	AC=1286;AF=0.256789;AN=5008;NS=2504;DP=14811;EAS_AF=0.1181;AMR_AF=0.2867;AFR_AF=0.4478;EUR_AF=0.1849;SAS_AF=0.1943;AA=C|||;VT=SNP
5	45269899	rs184563043	C	T	100	PASS	AC=24;AF=0.00479233;AN=5008;NS=2504;DP=19705;EAS_AF=0.0238;AMR_AF=0;AFR_AF=0;EUR_AF=0;SAS_AF=0;AA=C|||;VT=SNP
5	45274484	rs117396593	G	A	100	PASS	AC=78;AF=0.0155751;AN=5008;NS=2504;DP=16851;EAS_AF=0.0774;AMR_AF=0;AFR_AF=0;EUR_AF=0;SAS_AF=0;AA=G|||;VT=SNP
5	45275439	rs117759435	C	T	100	PASS	AC=32;AF=0.00638978;AN=5008;NS=2504;DP=18504;EAS_AF=0.0317;AMR_AF=0;AFR_AF=0;EUR_AF=0;SAS_AF=0;AA=C|||;VT=SNP
5	45277112	rs6451793	A	G	100	PASS	AC=1326;AF=0.264776;AN=5008;NS=2504;DP=17095;EAS_AF=0.1181;AMR_AF=0.2939;AFR_AF=0.4622;EUR_AF=0.2028;SAS_AF=0.1922;AA=G|||;VT=SNP
5	45278353	rs141339144	T	C	100	PASS	AC=95;AF=0.0189696;AN=5008;NS=2504;DP=17614;EAS_AF=0.0208;AMR_AF=0.098;AFR_AF=0.0015;EUR_AF=0.001;SAS_AF=0.0031;AA=T|||;VT=SNP
5	45279858	rs62367520	A	C	100	PASS	AC=708;AF=0.141374;AN=5008;NS=2504;DP=12418;EAS_AF=0.1071;AMR_AF=0.2565;AFR_AF=0.0363;EUR_AF=0.1918;SAS_AF=0.1851;AA=A|||;VT=SNP
5	45280212	rs62367522	A	C	100	PASS	AC=708;AF=0.141374;AN=5008;NS=2504;DP=14409;EAS_AF=0.1071;AMR_AF=0.2565;AFR_AF=0.0363;EUR_AF=0.1918;SAS_AF=0.1851;AA=A|||;VT=SNP
5	45280564	rs13183247	A	T	100	PASS	AC=832;AF=0.166134;AN=5008;NS=2504;DP=18451;EAS_AF=0.3482;AMR_AF=0.1196;AFR_AF=0.0272;EUR_AF=0.1262;SAS_AF=0.2403;AA=A|||;VT=SNP
5	45281627	rs58713827	A	G	100	PASS	AC=1326;AF=0.264776;AN=5008;NS=2504;DP=14581;EAS_AF=0.1181;AMR_AF=0.2939;AFR_AF=0.4622;EUR_AF=0.2028;SAS_AF=0.1922;AA=G|||;VT=SNP
5	45282808	rs16902083	A	C	100	PASS	AC=712;AF=0.142173;AN=5008;NS=2504;DP=18669;EAS_AF=0.1071;AMR_AF=0.2565;AFR_AF=0.0363;EUR_AF=0.1928;SAS_AF=0.1881;AA=A|||;VT=SNP
5	45283554	rs60533175	A	G	100	PASS	AC=486;AF=0.0970447;AN=5008;NS=2504;DP=19108;EAS_AF=0.1835;AMR_AF=0.0591;AFR_AF=0.0091;EUR_AF=0.0994;SAS_AF=0.1513;AA=A|||;VT=SNP
5	45285178	rs76211165	C	A	100	PASS	AC=133;AF=0.0265575;AN=5008;NS=2504;DP=17495;EAS_AF=0.0585;AMR_AF=0.098;AFR_AF=0.0015;EUR_AF=0.001;SAS_AF=0.0031;AA=C|||;VT=SNP
5	45285718	rs981782	A	C	100	PASS	AC=1350;AF=0.269569;AN=5008;NS=2504;DP=17087;EAS_AF=0.3462;AMR_AF=0.4323;AFR_AF=0.0257;EUR_AF=0.4662;SAS_AF=0.2025;AA=A|||;VT=SNP
5	45285752	rs16902086	A	G	100	PASS	AC=2582;AF=0.515575;AN=5008;NS=2504;DP=17487;EAS_AF=0.4683;AMR_AF=0.4568;AFR_AF=0.7337;EUR_AF=0.3579;SAS_AF=0.4734;AA=G|||;VT=SNP
5	45286097	rs16902088	T	C	100	PASS	AC=437;AF=0.0872604;AN=5008;NS=2504;DP=16144;EAS_AF=0.3224;AMR_AF=0.0187;AFR_AF=0.0015;EUR_AF=0.0159;SAS_AF=0.0828;AA=T|||;VT=SNP
5	45286708	rs79881187	C	T	100	PASS	AC=35;AF=0.00698882;AN=5008;NS=2504;DP=18188;EAS_AF=0.0327;AMR_AF=0;AFR_AF=0;EUR_AF=0;SAS_AF=0.002;AA=C|||;VT=SNP
5	45290128	rs184894552	G	T	100	PASS	AC=14;AF=0.00279553;AN=5008;NS=2504;DP=18628;EAS_AF=0.0139;AMR_AF=0;AFR_AF=0;EUR_AF=0;SAS_AF=0;AA=G|||;VT=SNP
5	45290986	rs144362060	G	T	100	PASS	AC=33;AF=0.00658946;AN=5008;NS=2504;DP=15408;EAS_AF=0.0327;AMR_AF=0;AFR_AF=0;EUR_AF=0;SAS_AF=0;AA=G|||;VT=SNP
5	45291046	rs188136477	A	C	100	PASS	AC=14;AF=0.00279553;AN=5008;NS=2504;DP=16266;EAS_AF=0.0139;AMR_AF=0;AFR_AF=0;EUR_AF=0;SAS_AF=0;AA=A|||;VT=SNP
5	45291514	rs9790873	T	C	100	PASS	AC=1435;AF=0.286542;AN=5008;NS=2504;DP=17480;EAS_AF=0.3581;AMR_AF=0.1643;AFR_AF=0.4387;EUR_AF=0.1441;SAS_AF=0.2403;AA=C|||;VT=SNP
5	45291910	rs1501365	G	A	100	PASS	AC=431;AF=0.0860623;AN=5008;NS=2504;DP=15820;EAS_AF=0.1121;AMR_AF=0.1427;AFR_AF=0.0938;EUR_AF=0.0378;SAS_AF=0.0583;AA=G|||;VT=SNP
5	45294058	rs143677575	G	C	100	PASS	AC=14;AF=0.00279553;AN=5008;NS=2504;DP=17621;EAS_AF=0.0139;AMR_AF=0;AFR_AF=0;EUR_AF=0;SAS_AF=0;AA=C|||;VT=SNP
5	45294725	rs151035487	G	T	100	PASS	AC=14;AF=0.00279553;AN=5008;NS=2504;DP=14631;EAS_AF=0.0139;AMR_AF=0;AFR_AF=0;EUR_AF=0;SAS_AF=0;AA=G|||;VT=SNP
5	45295280	rs10462087	T	C	100	PASS	AC=369;AF=0.0736821;AN=5008;NS=2504;DP=16843;EAS_AF=0.1161;AMR_AF=0.1412;AFR_AF=0.0446;EUR_AF=0.0378;SAS_AF=0.0583;AA=T|||;VT=SNP
5	45295935	rs138581670	G	C	100	PASS	AC=14;AF=0.00279553;AN=5008;NS=2504;DP=16703;EAS_AF=0.0139;AMR_AF=0;AFR_AF=0;EUR_AF=0;SAS_AF=0;AA=G|||;VT=SNP
5	45297149	rs189800493	A	G	100	PASS	AC=14;AF=0.00279553;AN=5008;NS=2504;DP=16749;EAS_AF=0.0139;AMR_AF=0;AFR_AF=0;EUR_AF=0;SAS_AF=0;AA=G|||;VT=SNP
5	45297391	rs187048989	G	A	100	PASS	AC=15;AF=0.00299521;AN=5008;NS=2504;DP=16665;EAS_AF=0.0139;AMR_AF=0;AFR_AF=0.0008;EUR_AF=0;SAS_AF=0;AA=G|||;VT=SNP
5	45298611	rs6864928	G	C	100	PASS	AC=2008;AF=0.400958;AN=5008;NS=2504;DP=18091;EAS_AF=0.4692;AMR_AF=0.3228;AFR_AF=0.6324;EUR_AF=0.1829;SAS_AF=0.2975;AA=C|||;VT=SNP
5	45301035	rs9292918	T	G	100	PASS	AC=2012;AF=0.401757;AN=5008;NS=2504;DP=15859;EAS_AF=0.4702;AMR_AF=0.3228;AFR_AF=0.6339;EUR_AF=0.1829;SAS_AF=0.2986;AA=G|||;VT=SNP
5	45301372	rs183411839	T	C	100	PASS	AC=14;AF=0.00279553;AN=5008;NS=2504;DP=10593;EAS_AF=0.0139;AMR_AF=0;AFR_AF=0;EUR_AF=0;SAS_AF=0;AA=C|||;VT=SNP
5	45302066	rs189711337	G	A	100	PASS	AC=15;AF=0.00299521;AN=5008;NS=2504;DP=15500;EAS_AF=0.0139;AMR_AF=0;AFR_AF=0.0008;EUR_AF=0;SAS_AF=0;AA=G|||;VT=SNP
5	45302669	rs117726848	C	T	100	PASS	AC=59;AF=0.0117812;AN=5008;NS=2504;DP=11815;EAS_AF=0.0575;AMR_AF=0;AFR_AF=0;EUR_AF=0;SAS_AF=0.001;AA=C|||;VT=SNP
5	45304186	rs140597780	T	C	100	PASS	AC=21;AF=0.00419329;AN=5008;NS=2504;DP=15086;EAS_AF=0.0169;AMR_AF=0.0043;AFR_AF=0;EUR_AF=0;SAS_AF=0.001;AA=T|||;VT=SNP
5	45305521	rs16902100	T	C	100	PASS	AC=135;AF=0.0269569;AN=5008;NS=2504;DP=20530;EAS_AF=0.127;AMR_AF=0;AFR_AF=0;EUR_AF=0;SAS_AF=0.0072;AA=T|||;VT=SNP
5	45305615	rs6874127	A	G	100	PASS	AC=2104;AF=0.420128;AN=5008;NS=2504;DP=20238;EAS_AF=0.4633;AMR_AF=0.3271;AFR_AF=0.6914;EUR_AF=0.1938;SAS_AF=0.3078;AA=G|||;VT=SNP
5	45307112	rs76983737	C	A	100	PASS	AC=421;AF=0.0840655;AN=5008;NS=2504;DP=17191;EAS_AF=0.1151;AMR_AF=0.1398;AFR_AF=0.0832;EUR_AF=0.0398;SAS_AF=0.0593;AA=C|||;VT=SNP
5	45307233	rs1392973	C	T	100	PASS	AC=1998;AF=0.398962;AN=5008;NS=2504;DP=17172;EAS_AF=0.4623;AMR_AF=0.3156;AFR_AF=0.6346;EUR_AF=0.1839;SAS_AF=0.2955;AA=T|||;VT=SNP
5	45307477	rs140245876	G	T	100	PASS	AC=37;AF=0.00738818;AN=5008;NS=2504;DP=18635;EAS_AF=0.0188;AMR_AF=0.0245;AFR_AF=0;EUR_AF=0;SAS_AF=0.001;AA=G|||;VT=SNP
5	45307926	rs12655983	T	G	100	PASS	AC=1160;AF=0.231629;AN=5008;NS=2504;DP=20312;EAS_AF=0.3373;AMR_AF=0.1499;AFR_AF=0.2564;EUR_AF=0.1431;SAS_AF=0.2382;AA=T|||;VT=SNP
5	45308375	rs117554737	C	A	100	PASS	AC=13;AF=0.00259585;AN=5008;NS=2504;DP=17318;EAS_AF=0.0129;AMR_AF=0;AFR_AF=0;EUR_AF=0;SAS_AF=0;AA=C|||;VT=SNP
5	45309477	rs7717890	T	C	100	PASS	AC=2001;AF=0.399561;AN=5008;NS=2504;DP=20315;EAS_AF=0.4623;AMR_AF=0.3156;AFR_AF=0.6354;EUR_AF=0.1839;SAS_AF=0.2975;AA=C|||;VT=SNP
5	45309513	rs7735655	A	G	100	PASS	AC=2002;AF=0.39976;AN=5008;NS=2504;DP=20422;EAS_AF=0.4633;AMR_AF=0.3156;AFR_AF=0.6354;EUR_AF=0.1849;SAS_AF=0.2965;AA=G|||;VT=SNP
5	45312318	rs192486112	C	T	100	PASS	AC=15;AF=0.00299521;AN=5008;NS=2504;DP=15788;EAS_AF=0.0149;AMR_AF=0;AFR_AF=0;EUR_AF=0;SAS_AF=0;AA=C|||;VT=SNP
5	45312554	rs12519016	C	T	100	PASS	AC=309;AF=0.0617013;AN=5008;NS=2504;DP=15889;EAS_AF=0.1131;AMR_AF=0.1369;AFR_AF=0.003;EUR_AF=0.0378;SAS_AF=0.0593;AA=C|||;VT=SNP
5	45313187	rs188023114	C	T	100	PASS	AC=13;AF=0.00259585;AN=5008;NS=2504;DP=18521;EAS_AF=0.0129;AMR_AF=0;AFR_AF=0;EUR_AF=0;SAS_AF=0;AA=C|||;VT=SNP
5	45313517	rs187410880	A	G	100	PASS	AC=59;AF=0.0117812;AN=5008;NS=2504;DP=21071;EAS_AF=0.0556;AMR_AF=0;AFR_AF=0;EUR_AF=0;SAS_AF=0.0031;AA=A|||;VT=SNP
5	45313905	rs55706118	G	C	100	PASS	AC=1007;AF=0.201078;AN=5008;NS=2504;DP=20280;EAS_AF=0.0685;AMR_AF=0.4035;AFR_AF=0.0257;EUR_AF=0.4543;SAS_AF=0.1708;AA=G|||;VT=SNP
5	45314413	rs12520413	C	T	100	PASS	AC=365;AF=0.0728834;AN=5008;NS=2504;DP=20838;EAS_AF=0.1111;AMR_AF=0.1383;AFR_AF=0.0446;EUR_AF=0.0398;SAS_AF=0.0593;AA=C|||;VT=SNP
5	45314485	rs146998409	G	A	100	PASS	AC=129;AF=0.0257588;AN=5008;NS=2504;DP=19048;EAS_AF=0.0427;AMR_AF=0.0072;AFR_AF=0.0598;EUR_AF=0.002;SAS_AF=0;AA=A|||;VT=SNP
5	45316415	rs148564862	C	T	100	PASS	AC=367;AF=0.0732827;AN=5008;NS=2504;DP=19679;EAS_AF=0.1131;AMR_AF=0.1383;AFR_AF=0.0446;EUR_AF=0.0398;SAS_AF=0.0593;AA=c|||;VT=SNP
5	45317216	rs6867827	G	T	100	PASS	AC=2000;AF=0.399361;AN=5008;NS=2504;DP=19550;EAS_AF=0.4623;AMR_AF=0.3156;AFR_AF=0.6346;EUR_AF=0.1839;SAS_AF=0.2975;AA=T|||;VT=SNP
5	45317307	rs148415520	G	A	100	PASS	AC=1007;AF=0.201078;AN=5008;NS=2504;DP=18812;EAS_AF=0.0675;AMR_AF=0.4035;AFR_AF=0.0257;EUR_AF=0.4533;SAS_AF=0.1728;AA=G|||;VT=SNP
5	45318211	rs138568089	C	T	100	PASS	AC=79;AF=0.0157748;AN=5008;NS=2504;DP=15403;EAS_AF=0.0744;AMR_AF=0.0029;AFR_AF=0;EUR_AF=0.002;SAS_AF=0;AA=T|||;VT=SNP
5	45321408	rs6895055	G	A	100	PASS	AC=1998;AF=0.398962;AN=5008;NS=2504;DP=16819;EAS_AF=0.4623;AMR_AF=0.3141;AFR_AF=0.6346;EUR_AF=0.1839;SAS_AF=0.2965;AA=A|||;VT=SNP
5	45322556	rs9885523	G	C	100	PASS	AC=1563;AF=0.312101;AN=5008;NS=2504;DP=17037;EAS_AF=0.3462;AMR_AF=0.1744;AFR_AF=0.5416;EUR_AF=0.1441;SAS_AF=0.2372;AA=C|||;VT=SNP
5	45323363	rs62367527	C	T	100	PASS	AC=439;AF=0.0876597;AN=5008;NS=2504;DP=15457;EAS_AF=0.126;AMR_AF=0.1398;AFR_AF=0.0885;EUR_AF=0.0398;SAS_AF=0.0593;AA=T|||;VT=SNP
5	45325915	rs6888352	G	A	100	PASS	AC=1999;AF=0.399161;AN=5008;NS=2504;DP=13789;EAS_AF=0.4623;AMR_AF=0.3156;AFR_AF=0.6346;EUR_AF=0.1839;SAS_AF=0.2965;AA=A|||;VT=SNP
5	45326333	rs77691931	A	C	100	PASS	AC=371;AF=0.0740815;AN=5008;NS=2504;DP=13649;EAS_AF=0.1161;AMR_AF=0.1383;AFR_AF=0.0454;EUR_AF=0.0398;SAS_AF=0.0593;AA=A|||;VT=SNP
5	45326773	rs1501361	T	G	100	PASS	AC=2000;AF=0.399361;AN=5008;NS=2504;DP=15255;EAS_AF=0.4623;AMR_AF=0.3156;AFR_AF=0.6346;EUR_AF=0.1839;SAS_AF=0.2975;AA=G|||;VT=SNP
5	45327157	rs4866789	T	C	100	PASS	AC=134;AF=0.0267572;AN=5008;NS=2504;DP=16248;EAS_AF=0.0605;AMR_AF=0.098;AFR_AF=0.0015;EUR_AF=0.001;SAS_AF=0.002;AA=T|||;VT=SNP
5	45328330	rs62367528	G	A	100	PASS	AC=426;AF=0.0850639;AN=5008;NS=2504;DP=19859;EAS_AF=0.1131;AMR_AF=0.1398;AFR_AF=0.0885;EUR_AF=0.0398;SAS_AF=0.0593;AA=G|||;VT=SNP
5	45329575	rs150399042	A	T	100	PASS	AC=10;AF=0.00199681;AN=5008;NS=2504;DP=15627;EAS_AF=0.0099;AMR_AF=0;AFR_AF=0;EUR_AF=0;SAS_AF=0;AA=A|||;VT=SNP
5	45331722	rs16902112	T	C	100	PASS	AC=133;AF=0.0265575;AN=5008;NS=2504;DP=16331;EAS_AF=0.125;AMR_AF=0;AFR_AF=0;EUR_AF=0;SAS_AF=0.0072;AA=T|||;VT=SNP
5	45332612	rs10064595	T	A	100	PASS	AC=1152;AF=0.230032;AN=5008;NS=2504;DP=18116;EAS_AF=0.3333;AMR_AF=0.1499;AFR_AF=0.2504;EUR_AF=0.1431;SAS_AF=0.2423;AA=T|||;VT=SNP
5	45332824	rs13168931	A	T	100	PASS	AC=2000;AF=0.399361;AN=5008;NS=2504;DP=17871;EAS_AF=0.4623;AMR_AF=0.3156;AFR_AF=0.6346;EUR_AF=0.1839;SAS_AF=0.2975;AA=T|||;VT=SNP
5	45333950	rs62367529	G	T	100	PASS	AC=431;AF=0.0860623;AN=5008;NS=2504;DP=18539;EAS_AF=0.1131;AMR_AF=0.1398;AFR_AF=0.0923;EUR_AF=0.0398;SAS_AF=0.0593;AA=G|||;VT=SNP
5	45334054	rs78052972	G	A	100	PASS	AC=30;AF=0.00599042;AN=5008;NS=2504;DP=17761;EAS_AF=0.0198;AMR_AF=0.013;AFR_AF=0.0008;EUR_AF=0;SAS_AF=0;AA=G|||;VT=SNP
5	45335759	rs994092	T	C	100	PASS	AC=2006;AF=0.400559;AN=5008;NS=2504;DP=18674;EAS_AF=0.4623;AMR_AF=0.3156;AFR_AF=0.6346;EUR_AF=0.1839;SAS_AF=0.3037;AA=C|||;VT=SNP
5	45336789	rs6861150	T	A	100	PASS	AC=830;AF=0.165735;AN=5008;NS=2504;DP=18772;EAS_AF=0.3333;AMR_AF=0.121;AFR_AF=0.0643;EUR_AF=0.1322;SAS_AF=0.1963;AA=T|||;VT=SNP
5	45337972	rs1501359	T	C	100	PASS	AC=369;AF=0.0736821;AN=5008;NS=2504;DP=17800;EAS_AF=0.1121;AMR_AF=0.1383;AFR_AF=0.0469;EUR_AF=0.0398;SAS_AF=0.0593;AA=T|||;VT=SNP
5	45338216	rs1501358	C	G	100	PASS	AC=1417;AF=0.282947;AN=5008;NS=2504;DP=17753;EAS_AF=0.3363;AMR_AF=0.1657;AFR_AF=0.444;EUR_AF=0.1431;SAS_AF=0.2372;AA=G|||;VT=SNP
5	45339243	rs10060015	C	G	100	PASS	AC=1413;AF=0.282149;AN=5008;NS=2504;DP=18146;EAS_AF=0.3333;AMR_AF=0.1643;AFR_AF=0.4433;EUR_AF=0.1431;SAS_AF=0.2382;AA=C|||;VT=SNP
5	45339608	rs142236002	C	T	100	PASS	AC=14;AF=0.00279553;AN=5008;NS=2504;DP=18421;EAS_AF=0.0139;AMR_AF=0;AFR_AF=0;EUR_AF=0;SAS_AF=0;AA=T|||;VT=SNP
5	45340141	rs182504408	C	A	100	PASS	AC=13;AF=0.00259585;AN=5008;NS=2504;DP=14997;EAS_AF=0.0129;AMR_AF=0;AFR_AF=0;EUR_AF=0;SAS_AF=0;AA=C|||;VT=SNP
5	45340170	rs62367530	A	G	100	PASS	AC=851;AF=0.169928;AN=5008;NS=2504;DP=14413;EAS_AF=0.129;AMR_AF=0.1657;AFR_AF=0.3835;EUR_AF=0.0408;SAS_AF=0.0593;AA=G|||;VT=SNP
5	45340319	rs117543014	G	A	100	PASS	AC=14;AF=0.00279553;AN=5008;NS=2504;DP=18271;EAS_AF=0.0139;AMR_AF=0;AFR_AF=0;EUR_AF=0;SAS_AF=0;AA=G|||;VT=SNP
5	45341801	rs6451795	G	C	100	PASS	AC=1413;AF=0.282149;AN=5008;NS=2504;DP=19018;EAS_AF=0.3333;AMR_AF=0.1643;AFR_AF=0.4433;EUR_AF=0.1431;SAS_AF=0.2382;AA=G|||;VT=SNP
5	45341952	rs28856284	C	A	100	PASS	AC=1145;AF=0.228634;AN=5008;NS=2504;DP=18745;EAS_AF=0.3333;AMR_AF=0.1499;AFR_AF=0.2489;EUR_AF=0.1431;SAS_AF=0.2372;AA=C|||;VT=SNP
5	45342044	rs7709262	A	G	100	PASS	AC=2104;AF=0.420128;AN=5008;NS=2504;DP=17126;EAS_AF=0.4623;AMR_AF=0.3271;AFR_AF=0.6921;EUR_AF=0.1938;SAS_AF=0.3078;AA=G|||;VT=SNP
5	45343810	rs10473384	G	A	100	PASS	AC=1981;AF=0.395567;AN=5008;NS=2504;DP=14570;EAS_AF=0.4623;AMR_AF=0.3141;AFR_AF=0.621;EUR_AF=0.1839;SAS_AF=0.2975;AA=A|||;VT=SNP
5	45343941	rs149230269	A	C	100	PASS	AC=164;AF=0.0327476;AN=5008;NS=2504;DP=11671;EAS_AF=0.1548;AMR_AF=0.0029;AFR_AF=0;EUR_AF=0.001;SAS_AF=0.0051;AA=A|||;VT=SNP
5	45344298	rs2330704	C	A	100	PASS	AC=1146;AF=0.228834;AN=5008;NS=2504;DP=17049;EAS_AF=0.3333;AMR_AF=0.1499;AFR_AF=0.2504;EUR_AF=0.1421;SAS_AF=0.2372;AA=C|||;VT=SNP
5	45344421	rs62367531	G	T	100	PASS	AC=368;AF=0.0734824;AN=5008;NS=2504;DP=17523;EAS_AF=0.1131;AMR_AF=0.1383;AFR_AF=0.0454;EUR_AF=0.0398;SAS_AF=0.0593;AA=G|||;VT=SNP
5	45344721	rs118134844	C	T	100	PASS	AC=21;AF=0.00419329;AN=5008;NS=2504;DP=20532;EAS_AF=0.0208;AMR_AF=0;AFR_AF=0;EUR_AF=0;SAS_AF=0;AA=C|||;VT=SNP
5	45345858	rs2330703	C	G	100	PASS	AC=1148;AF=0.229233;AN=5008;NS=2504;DP=18686;EAS_AF=0.3333;AMR_AF=0.1499;AFR_AF=0.2504;EUR_AF=0.1431;SAS_AF=0.2382;AA=C|||;VT=SNP
5	45346189	rs34835217	A	G	100	PASS	AC=1151;AF=0.229832;AN=5008;NS=2504;DP=19372;EAS_AF=0.3363;AMR_AF=0.1499;AFR_AF=0.2504;EUR_AF=0.1431;SAS_AF=0.2382;AA=A|||;VT=SNP
5	45346407	rs79094604	T	C	100	PASS	AC=476;AF=0.0950479;AN=5008;NS=2504;DP=23218;EAS_AF=0.3056;AMR_AF=0.0259;AFR_AF=0.0023;EUR_AF=0.0557;SAS_AF=0.093;AA=T|||;VT=SNP
5	45346760	rs10472402	C	G	100	PASS	AC=1151;AF=0.229832;AN=5008;NS=2504;DP=21106;EAS_AF=0.3363;AMR_AF=0.1499;AFR_AF=0.2504;EUR_AF=0.1431;SAS_AF=0.2382;AA=C|||;VT=SNP
5	45348826	rs191991119	T	G	100	PASS	AC=63;AF=0.0125799;AN=5008;NS=2504;DP=22752;EAS_AF=0.0615;AMR_AF=0;AFR_AF=0;EUR_AF=0;SAS_AF=0.001;AA=T|||;VT=SNP
5	45350279	rs62367532	C	T	100	PASS	AC=436;AF=0.0870607;AN=5008;NS=2504;DP=19557;EAS_AF=0.1131;AMR_AF=0.1412;AFR_AF=0.0946;EUR_AF=0.0408;SAS_AF=0.0593;AA=t|||;VT=SNP
5	45352298	rs79566767	A	G	100	PASS	AC=1151;AF=0.229832;AN=5008;NS=2504;DP=21549;EAS_AF=0.3363;AMR_AF=0.1499;AFR_AF=0.2519;EUR_AF=0.1421;SAS_AF=0.2372;AA=A|||;VT=SNP
5	45352387	rs62367550	G	T	100	PASS	AC=378;AF=0.0754792;AN=5008;NS=2504;DP=17236;EAS_AF=0.1131;AMR_AF=0.1383;AFR_AF=0.053;EUR_AF=0.0398;SAS_AF=0.0593;AA=G|||;VT=SNP
5	45354799	rs35804423	G	A	100	PASS	AC=1998;AF=0.398962;AN=5008;NS=2504;DP=18488;EAS_AF=0.4613;AMR_AF=0.3156;AFR_AF=0.6346;EUR_AF=0.1839;SAS_AF=0.2965;AA=A|||;VT=SNP
5	45355331	rs76063574	T	C	100	PASS	AC=16;AF=0.00319489;AN=5008;NS=2504;DP=17402;EAS_AF=0.0149;AMR_AF=0;AFR_AF=0;EUR_AF=0;SAS_AF=0.001;AA=T|||;VT=SNP
5	45356634	rs6451796	C	T	100	PASS	AC=1998;AF=0.398962;AN=5008;NS=2504;DP=14191;EAS_AF=0.4623;AMR_AF=0.3141;AFR_AF=0.6346;EUR_AF=0.1839;SAS_AF=0.2965;AA=T|||;VT=SNP
5	45357811	rs142077110	T	C	100	PASS	AC=24;AF=0.00479233;AN=5008;NS=2504;DP=16290;EAS_AF=0.0238;AMR_AF=0;AFR_AF=0;EUR_AF=0;SAS_AF=0;AA=T|||;VT=SNP
5	45359844	rs144806612	C	G	100	PASS	AC=28;AF=0.00559105;AN=5008;NS=2504;DP=10886;EAS_AF=0.0179;AMR_AF=0.013;AFR_AF=0.0008;EUR_AF=0;SAS_AF=0;AA=C|||;VT=SNP
5	45362180	rs12516996	A	T	100	PASS	AC=369;AF=0.0736821;AN=5008;NS=2504;DP=15868;EAS_AF=0.1141;AMR_AF=0.1383;AFR_AF=0.0454;EUR_AF=0.0398;SAS_AF=0.0593;AA=A|||;VT=SNP
5	45364875	rs1501357	T	C	100	PASS	AC=1999;AF=0.399161;AN=5008;NS=2504;DP=17157;EAS_AF=0.4623;AMR_AF=0.3156;AFR_AF=0.6346;EUR_AF=0.1839;SAS_AF=0.2965;AA=C|||;VT=SNP
5	45365071	rs62367555	A	G	100	PASS	AC=353;AF=0.0704872;AN=5008;NS=2504;DP=14487;EAS_AF=0.1141;AMR_AF=0.1369;AFR_AF=0.034;EUR_AF=0.0398;SAS_AF=0.0593;AA=A|||;VT=SNP
5	45366788	rs12517615	T	C	100	PASS	AC=379;AF=0.0756789;AN=5008;NS=2504;DP=16190;EAS_AF=0.1141;AMR_AF=0.1383;AFR_AF=0.053;EUR_AF=0.0398;SAS_AF=0.0593;AA=T|||;VT=SNP
5	45366926	rs6861183	T	C	100	PASS	AC=433;AF=0.0864617;AN=5008;NS=2504;DP=16678;EAS_AF=0.1141;AMR_AF=0.1398;AFR_AF=0.093;EUR_AF=0.0398;SAS_AF=0.0593;AA=T|||;VT=SNP
5	45367109	rs12515470	C	T	100	PASS	AC=379;AF=0.0756789;AN=5008;NS=2504;DP=17854;EAS_AF=0.1141;AMR_AF=0.1383;AFR_AF=0.053;EUR_AF=0.0398;SAS_AF=0.0593;AA=C|||;VT=SNP
5	45371868	rs142661959	A	T	100	PASS	AC=716;AF=0.142971;AN=5008;NS=2504;DP=7806;EAS_AF=0.1448;AMR_AF=0.049;AFR_AF=0.3427;EUR_AF=0.0249;SAS_AF=0.0593;AA=a|||;VT=SNP
5	45371878	rs146723394	T	C	100	PASS	AC=49;AF=0.00978435;AN=5008;NS=2504;DP=7381;EAS_AF=0.0476;AMR_AF=0;AFR_AF=0;EUR_AF=0;SAS_AF=0.001;AA=t|||;VT=SNP
5	45374988	rs10472403	A	G	100	PASS	AC=1152;AF=0.230032;AN=5008;NS=2504;DP=6288;EAS_AF=0.3353;AMR_AF=0.1499;AFR_AF=0.2542;EUR_AF=0.1421;SAS_AF=0.2362;AA=A|||;VT=SNP
5	45378207	rs1501362	C	T	100	PASS	AC=2100;AF=0.419329;AN=5008;NS=2504;DP=16028;EAS_AF=0.4603;AMR_AF=0.3271;AFR_AF=0.6914;EUR_AF=0.1938;SAS_AF=0.3067;AA=T|||;VT=SNP
5	45382918	rs12519431	G	A	100	PASS	AC=360;AF=0.071885;AN=5008;NS=2504;DP=17437;EAS_AF=0.1161;AMR_AF=0.1427;AFR_AF=0.034;EUR_AF=0.0408;SAS_AF=0.0593;AA=G|||;VT=SNP
5	45385306	rs75846016	G	T	100	PASS	AC=353;AF=0.0704872;AN=5008;NS=2504;DP=13832;EAS_AF=0.1131;AMR_AF=0.1383;AFR_AF=0.034;EUR_AF=0.0398;SAS_AF=0.0593;AA=G|||;VT=SNP
5	45387854	rs6451798	C	T	100	PASS	AC=2102;AF=0.419728;AN=5008;NS=2504;DP=17605;EAS_AF=0.4623;AMR_AF=0.3271;AFR_AF=0.6921;EUR_AF=0.1938;SAS_AF=0.3057;AA=T|||;VT=SNP
5	45388248	rs76868142	A	G	100	PASS	AC=474;AF=0.0946486;AN=5008;NS=2504;DP=16736;EAS_AF=0.3046;AMR_AF=0.0259;AFR_AF=0.0015;EUR_AF=0.0557;SAS_AF=0.093;AA=A|||;VT=SNP
5	45388492	rs140943982	G	A	100	PASS	AC=92;AF=0.0183706;AN=5008;NS=2504;DP=19846;EAS_AF=0.0188;AMR_AF=0.098;AFR_AF=0.0015;EUR_AF=0.001;SAS_AF=0.002;AA=G|||;VT=SNP
5	45388789	rs10044408	T	C	100	PASS	AC=2001;AF=0.399561;AN=5008;NS=2504;DP=18636;EAS_AF=0.4623;AMR_AF=0.3156;AFR_AF=0.6346;EUR_AF=0.1859;SAS_AF=0.2965;AA=C|||;VT=SNP
5	45389574	rs7721486	A	T	100	PASS	AC=1999;AF=0.399161;AN=5008;NS=2504;DP=17949;EAS_AF=0.4623;AMR_AF=0.3141;AFR_AF=0.6354;EUR_AF=0.1839;SAS_AF=0.2965;AA=T|||;VT=SNP
5	45391923	rs3923055	C	G	100	PASS	AC=1998;AF=0.398962;AN=5008;NS=2504;DP=18150;EAS_AF=0.4623;AMR_AF=0.3141;AFR_AF=0.6346;EUR_AF=0.1839;SAS_AF=0.2965;AA=G|||;VT=SNP
5	45392542	rs13179496	A	T	100	PASS	AC=1912;AF=0.381789;AN=5008;NS=2504;DP=16629;EAS_AF=0.4623;AMR_AF=0.3084;AFR_AF=0.5726;EUR_AF=0.1839;SAS_AF=0.2965;AA=T|||;VT=SNP
5	45392685	rs12332696	C	T	100	PASS	AC=1997;AF=0.398762;AN=5008;NS=2504;DP=15171;EAS_AF=0.4623;AMR_AF=0.3141;AFR_AF=0.6346;EUR_AF=0.1839;SAS_AF=0.2955;AA=T|||;VT=SNP
5	45393260	rs62367556	C	T	100	PASS	AC=408;AF=0.0814696;AN=5008;NS=2504;DP=18518;EAS_AF=0.1141;AMR_AF=0.1383;AFR_AF=0.0749;EUR_AF=0.0398;SAS_AF=0.0593;AA=C|||;VT=SNP
5	45393261	rs6874279	G	A	100	PASS	AC=430;AF=0.0858626;AN=5008;NS=2504;DP=18465;EAS_AF=0.0169;AMR_AF=0.0245;AFR_AF=0.2988;EUR_AF=0.001;SAS_AF=0;AA=A|||;VT=SNP
5	45393552	rs6874677	G	C	100	PASS	AC=1983;AF=0.395966;AN=5008;NS=2504;DP=17911;EAS_AF=0.4464;AMR_AF=0.3141;AFR_AF=0.6354;EUR_AF=0.1839;SAS_AF=0.2965;AA=C|||;VT=SNP
5	45393754	rs10045420	G	C	100	PASS	AC=1897;AF=0.378794;AN=5008;NS=2504;DP=19151;EAS_AF=0.4464;AMR_AF=0.3098;AFR_AF=0.5726;EUR_AF=0.1839;SAS_AF=0.2965;AA=C|||;VT=SNP
5	45394339	rs10461759	C	T	100	PASS	AC=336;AF=0.0670927;AN=5008;NS=2504;DP=16900;EAS_AF=0.2877;AMR_AF=0.0288;AFR_AF=0;EUR_AF=0.003;SAS_AF=0.0235;AA=C|||;VT=SNP
5	45396428	rs77539567	C	T	100	PASS	AC=68;AF=0.0135783;AN=5008;NS=2504;DP=17266;EAS_AF=0.0665;AMR_AF=0;AFR_AF=0;EUR_AF=0;SAS_AF=0.001;AA=C|||;VT=SNP
5	45401686	rs79132395	A	G	100	PASS	AC=377;AF=0.0752796;AN=5008;NS=2504;DP=12301;EAS_AF=0.127;AMR_AF=0.1326;AFR_AF=0.0378;EUR_AF=0.0417;SAS_AF=0.0665;AA=A|||;VT=SNP
5	45401817	rs7446182	A	T	100	PASS	AC=2671;AF=0.533347;AN=5008;NS=2504;DP=11203;EAS_AF=0.4673;AMR_AF=0.4798;AFR_AF=0.7421;EUR_AF=0.4235;SAS_AF=0.4703;AA=T|||;VT=SNP
5	45402364	rs144467776	G	T	100	PASS	AC=35;AF=0.00698882;AN=5008;NS=2504;DP=19456;EAS_AF=0.0179;AMR_AF=0.0231;AFR_AF=0;EUR_AF=0;SAS_AF=0.001;AA=G|||;VT=SNP
5	45403525	rs140412475	C	T	100	PASS	AC=10;AF=0.00199681;AN=5008;NS=2504;DP=20234;EAS_AF=0.0099;AMR_AF=0;AFR_AF=0;EUR_AF=0;SAS_AF=0;AA=T|||;VT=SNP
5	45403735	rs4133429	T	C	100	PASS	AC=2604;AF=0.519968;AN=5008;NS=2504;DP=17267;EAS_AF=0.4663;AMR_AF=0.4755;AFR_AF=0.7057;EUR_AF=0.4155;SAS_AF=0.4632;AA=C|||;VT=SNP
5	45405149	rs76175118	G	C	100	PASS	AC=28;AF=0.00559105;AN=5008;NS=2504;DP=15621;EAS_AF=0.0278;AMR_AF=0;AFR_AF=0;EUR_AF=0;SAS_AF=0;AA=G|||;VT=SNP
5	45406321	rs6414906	T	C	100	PASS	AC=2635;AF=0.526158;AN=5008;NS=2504;DP=13691;EAS_AF=0.4683;AMR_AF=0.4726;AFR_AF=0.7284;EUR_AF=0.4165;SAS_AF=0.4632;AA=C|||;VT=SNP
5	45408996	rs13175193	C	T	100	PASS	AC=2578;AF=0.514776;AN=5008;NS=2504;DP=15754;EAS_AF=0.4692;AMR_AF=0.464;AFR_AF=0.6921;EUR_AF=0.4135;SAS_AF=0.4622;AA=T|||;VT=SNP
5	45409900	rs13162651	T	C	100	PASS	AC=2608;AF=0.520767;AN=5008;NS=2504;DP=15498;EAS_AF=0.4722;AMR_AF=0.4755;AFR_AF=0.7057;EUR_AF=0.4145;SAS_AF=0.4622;AA=C|||;VT=SNP
5	45411926	rs12513449	A	G	100	PASS	AC=458;AF=0.0914537;AN=5008;NS=2504;DP=18200;EAS_AF=0.1329;AMR_AF=0.1311;AFR_AF=0.0938;EUR_AF=0.0408;SAS_AF=0.0695;AA=A|||;VT=SNP
5	45413359	rs35997793	T	C	100	PASS	AC=1385;AF=0.276558;AN=5008;NS=2504;DP=16098;EAS_AF=0.3284;AMR_AF=0.1974;AFR_AF=0.3185;EUR_AF=0.2266;SAS_AF=0.274;AA=T|||;VT=SNP
5	45413504	rs139994186	G	A	100	PASS	AC=26;AF=0.00519169;AN=5008;NS=2504;DP=16044;EAS_AF=0.0248;AMR_AF=0;AFR_AF=0;EUR_AF=0;SAS_AF=0.001;AA=G|||;VT=SNP
5	45414358	rs1483310	T	C	100	PASS	AC=458;AF=0.0914537;AN=5008;NS=2504;DP=19198;EAS_AF=0.1329;AMR_AF=0.1311;AFR_AF=0.0938;EUR_AF=0.0408;SAS_AF=0.0695;AA=T|||;VT=SNP
5	45414568	rs1483309	A	G	100	PASS	AC=1384;AF=0.276358;AN=5008;NS=2504;DP=20301;EAS_AF=0.3274;AMR_AF=0.1974;AFR_AF=0.3185;EUR_AF=0.2266;SAS_AF=0.274;AA=A|||;VT=SNP
5	45416615	rs117819982	G	A	100	PASS	AC=131;AF=0.0261581;AN=5008;NS=2504;DP=17311;EAS_AF=0.123;AMR_AF=0;AFR_AF=0;EUR_AF=0;SAS_AF=0.0072;AA=G|||;VT=SNP
5	45416794	rs56908114	T	C	100	PASS	AC=2683;AF=0.535743;AN=5008;NS=2504;DP=16999;EAS_AF=0.4712;AMR_AF=0.4827;AFR_AF=0.7436;EUR_AF=0.4254;SAS_AF=0.4724;AA=C|||;VT=SNP
5	45417690	rs12659024	C	T	100	PASS	AC=345;AF=0.0688898;AN=5008;NS=2504;DP=14909;EAS_AF=0.1567;AMR_AF=0.0303;AFR_AF=0.0038;EUR_AF=0.0497;SAS_AF=0.1135;AA=c|||;VT=SNP
5	45418421	rs10472404	C	T	100	PASS	AC=1381;AF=0.275759;AN=5008;NS=2504;DP=16358;EAS_AF=0.3264;AMR_AF=0.1974;AFR_AF=0.3177;EUR_AF=0.2256;SAS_AF=0.274;AA=C|||;VT=SNP
5	45418940	rs117219193	A	C	100	PASS	AC=130;AF=0.0259585;AN=5008;NS=2504;DP=14367;EAS_AF=0.122;AMR_AF=0;AFR_AF=0;EUR_AF=0;SAS_AF=0.0072;AA=A|||;VT=SNP
5	45419018	rs75106937	C	G	100	PASS	AC=140;AF=0.0279553;AN=5008;NS=2504;DP=16726;EAS_AF=0.0665;AMR_AF=0.098;AFR_AF=0.0015;EUR_AF=0.001;SAS_AF=0.002;AA=C|||;VT=SNP
5	45421618	rs76290736	A	G	100	PASS	AC=15;AF=0.00299521;AN=5008;NS=2504;DP=15400;EAS_AF=0.0149;AMR_AF=0;AFR_AF=0;EUR_AF=0;SAS_AF=0;AA=A|||;VT=SNP
5	45423606	rs953783	C	G	100	PASS	AC=38;AF=0.00758786;AN=5008;NS=2504;DP=18472;EAS_AF=0.0377;AMR_AF=0;AFR_AF=0;EUR_AF=0;SAS_AF=0;AA=C|||;VT=SNP
5	45425079	rs4613721	C	A	100	PASS	AC=450;AF=0.0898562;AN=5008;NS=2504;DP=17728;EAS_AF=0.126;AMR_AF=0.1311;AFR_AF=0.0938;EUR_AF=0.0408;SAS_AF=0.0685;AA=C|||;VT=SNP
5	45425160	rs12519133	A	G	100	PASS	AC=389;AF=0.0776757;AN=5008;NS=2504;DP=17187;EAS_AF=0.1329;AMR_AF=0.1297;AFR_AF=0.0431;EUR_AF=0.0408;SAS_AF=0.0685;AA=A|||;VT=SNP
5	45426260	rs76530823	A	G	100	PASS	AC=45;AF=0.00898562;AN=5008;NS=2504;DP=21523;EAS_AF=0.0417;AMR_AF=0.0014;AFR_AF=0;EUR_AF=0.002;SAS_AF=0;AA=A|||;VT=SNP
5	45427137	rs6892290	A	G	100	PASS	AC=2613;AF=0.521765;AN=5008;NS=2504;DP=12307;EAS_AF=0.4702;AMR_AF=0.4726;AFR_AF=0.7118;EUR_AF=0.4155;SAS_AF=0.4622;AA=G|||;VT=SNP
5	45427173	rs6892594	C	T	100	PASS	AC=2583;AF=0.515775;AN=5008;NS=2504;DP=13681;EAS_AF=0.4623;AMR_AF=0.4669;AFR_AF=0.6982;EUR_AF=0.4155;SAS_AF=0.4622;AA=T|||;VT=SNP
5	45428535	rs7723380	T	C	100	PASS	AC=2601;AF=0.519369;AN=5008;NS=2504;DP=14087;EAS_AF=0.4702;AMR_AF=0.4669;AFR_AF=0.7057;EUR_AF=0.4155;SAS_AF=0.4622;AA=C|||;VT=SNP
5	45428640	rs10941696	T	C	100	PASS	AC=388;AF=0.077476;AN=5008;NS=2504;DP=13664;EAS_AF=0.131;AMR_AF=0.1297;AFR_AF=0.0439;EUR_AF=0.0408;SAS_AF=0.0685;AA=T|||;VT=SNP
5	45432004	rs112042458	G	A	100	PASS	AC=373;AF=0.0744808;AN=5008;NS=2504;DP=18686;EAS_AF=0.125;AMR_AF=0.1282;AFR_AF=0.0378;EUR_AF=0.0408;SAS_AF=0.0685;AA=G|||;VT=SNP
5	45434486	rs118115501	C	T	100	PASS	AC=80;AF=0.0159744;AN=5008;NS=2504;DP=18414;EAS_AF=0.0764;AMR_AF=0.0014;AFR_AF=0;EUR_AF=0;SAS_AF=0.002;AA=C|||;VT=SNP
5	45435019	rs12520124	T	C	100	PASS	AC=2598;AF=0.51877;AN=5008;NS=2504;DP=12135;EAS_AF=0.4683;AMR_AF=0.4669;AFR_AF=0.705;EUR_AF=0.4155;SAS_AF=0.4622;AA=C|||;VT=SNP
5	45435058	rs75970377	T	C	100	PASS	AC=129;AF=0.0257588;AN=5008;NS=2504;DP=12071;EAS_AF=0.121;AMR_AF=0;AFR_AF=0;EUR_AF=0;SAS_AF=0.0072;AA=T|||;VT=SNP
5	45435986	rs34666220	T	A	100	PASS	AC=2598;AF=0.51877;AN=5008;NS=2504;DP=14454;EAS_AF=0.4633;AMR_AF=0.4669;AFR_AF=0.7088;EUR_AF=0.4155;SAS_AF=0.4622;AA=t|||;VT=SNP
5	45436897	rs1564684	T	C	100	PASS	AC=1704;AF=0.340256;AN=5008;NS=2504;DP=15069;EAS_AF=0.4544;AMR_AF=0.3256;AFR_AF=0.3169;EUR_AF=0.2644;SAS_AF=0.3425;AA=T|||;VT=SNP
5	45439433	rs6451801	G	A	100	PASS	AC=2612;AF=0.521565;AN=5008;NS=2504;DP=13174;EAS_AF=0.4613;AMR_AF=0.4697;AFR_AF=0.7201;EUR_AF=0.4145;SAS_AF=0.4622;AA=A|||;VT=SNP
5	45440343	rs6860200	G	T	100	PASS	AC=2595;AF=0.518171;AN=5008;NS=2504;DP=11504;EAS_AF=0.4633;AMR_AF=0.4654;AFR_AF=0.708;EUR_AF=0.4145;SAS_AF=0.4622;AA=T|||;VT=SNP
5	45440751	rs7721731	T	A	100	PASS	AC=1355;AF=0.270567;AN=5008;NS=2504;DP=18104;EAS_AF=0.3274;AMR_AF=0.196;AFR_AF=0.2988;EUR_AF=0.2247;SAS_AF=0.274;AA=T|||;VT=SNP
5	45440913	rs142163875	A	G	100	PASS	AC=10;AF=0.00199681;AN=5008;NS=2504;DP=19794;EAS_AF=0.0099;AMR_AF=0;AFR_AF=0;EUR_AF=0;SAS_AF=0;AA=A|||;VT=SNP
5	45441027	rs6451802	C	G	100	PASS	AC=2582;AF=0.515575;AN=5008;NS=2504;DP=15004;EAS_AF=0.4623;AMR_AF=0.464;AFR_AF=0.7057;EUR_AF=0.4076;SAS_AF=0.4611;AA=G|||;VT=SNP
5	45441740	rs80205111	T	C	100	PASS	AC=66;AF=0.0131789;AN=5008;NS=2504;DP=14018;EAS_AF=0.0615;AMR_AF=0;AFR_AF=0;EUR_AF=0.001;SAS_AF=0.0031;AA=T|||;VT=SNP
5	45443329	rs147638445	T	G	100	PASS	AC=15;AF=0.00299521;AN=5008;NS=2504;DP=15437;EAS_AF=0.0149;AMR_AF=0;AFR_AF=0;EUR_AF=0;SAS_AF=0;AA=T|||;VT=SNP
5	45445069	rs13169726	G	A	100	PASS	AC=2615;AF=0.522165;AN=5008;NS=2504;DP=13606;EAS_AF=0.4613;AMR_AF=0.4712;AFR_AF=0.7216;EUR_AF=0.4145;SAS_AF=0.4622;AA=G|||;VT=SNP
5	45445351	rs142754622	G	A	100	PASS	AC=87;AF=0.0173722;AN=5008;NS=2504;DP=19353;EAS_AF=0.0139;AMR_AF=0.098;AFR_AF=0.0015;EUR_AF=0.001;SAS_AF=0.002;AA=G|||;VT=SNP
5	45446365	rs138279086	C	T	100	PASS	AC=11;AF=0.00219649;AN=5008;NS=2504;DP=20551;EAS_AF=0.0099;AMR_AF=0;AFR_AF=0;EUR_AF=0.001;SAS_AF=0;AA=c|||;VT=SNP
5	45448580	rs6875925	C	G	100	PASS	AC=451;AF=0.0900559;AN=5008;NS=2504;DP=17452;EAS_AF=0.126;AMR_AF=0.1297;AFR_AF=0.0953;EUR_AF=0.0408;SAS_AF=0.0685;AA=C|||;VT=SNP
5	45451052	rs62369080	G	A	100	PASS	AC=374;AF=0.0746805;AN=5008;NS=2504;DP=15747;EAS_AF=0.126;AMR_AF=0.1282;AFR_AF=0.0378;EUR_AF=0.0408;SAS_AF=0.0685;AA=G|||;VT=SNP
5	45452146	rs7732970	C	T	100	PASS	AC=2543;AF=0.507788;AN=5008;NS=2504;DP=15881;EAS_AF=0.4613;AMR_AF=0.4611;AFR_AF=0.6732;EUR_AF=0.4135;SAS_AF=0.4622;AA=T|||;VT=SNP
5	45452950	rs117906573	A	G	100	PASS	AC=15;AF=0.00299521;AN=5008;NS=2504;DP=16471;EAS_AF=0.0149;AMR_AF=0;AFR_AF=0;EUR_AF=0;SAS_AF=0;AA=A|||;VT=SNP
5	45453335	rs12519313	G	A	100	PASS	AC=328;AF=0.0654952;AN=5008;NS=2504;DP=17266;EAS_AF=0.126;AMR_AF=0.1268;AFR_AF=0.0061;EUR_AF=0.0378;SAS_AF=0.0685;AA=G|||;VT=SNP
5	45453701	rs74852642	C	T	100	PASS	AC=59;AF=0.0117812;AN=5008;NS=2504;DP=16919;EAS_AF=0.0575;AMR_AF=0;AFR_AF=0;EUR_AF=0;SAS_AF=0.001;AA=C|||;VT=SNP
5	45454432	rs2878967	G	A	100	PASS	AC=1674;AF=0.334265;AN=5008;NS=2504;DP=13216;EAS_AF=0.4514;AMR_AF=0.3228;AFR_AF=0.2988;EUR_AF=0.2634;SAS_AF=0.3425;AA=G|||;VT=SNP
5	45457077	rs13354798	T	C	100	PASS	AC=2673;AF=0.533746;AN=5008;NS=2504;DP=18689;EAS_AF=0.4623;AMR_AF=0.4798;AFR_AF=0.7428;EUR_AF=0.4245;SAS_AF=0.4755;AA=C|||;VT=SNP
5	45460494	rs76606060	C	G	100	PASS	AC=568;AF=0.113419;AN=5008;NS=2504;DP=17423;EAS_AF=0.2748;AMR_AF=0.0519;AFR_AF=0.0068;EUR_AF=0.1223;SAS_AF=0.1258;AA=C|||;VT=SNP
5	45461198	rs10073055	C	T	100	PASS	AC=1346;AF=0.26877;AN=5008;NS=2504;DP=12351;EAS_AF=0.3224;AMR_AF=0.196;AFR_AF=0.2958;EUR_AF=0.2256;SAS_AF=0.273;AA=T|||;VT=SNP
5	45462451	rs77867477	A	G	100	PASS	AC=165;AF=0.0329473;AN=5008;NS=2504;DP=15336;EAS_AF=0.1567;AMR_AF=0.0014;AFR_AF=0;EUR_AF=0.001;SAS_AF=0.0051;AA=A|||;VT=SNP
5	45462637	rs12522039	G	T	100	PASS	AC=373;AF=0.0744808;AN=5008;NS=2504;DP=15868;EAS_AF=0.125;AMR_AF=0.1282;AFR_AF=0.0386;EUR_AF=0.0408;SAS_AF=0.0675;AA=G|||;VT=SNP
5	45463702	rs76866088	T	C	100	PASS	AC=99;AF=0.0197684;AN=5008;NS=2504;DP=14036;EAS_AF=0.0913;AMR_AF=0.0043;AFR_AF=0;EUR_AF=0;SAS_AF=0.0041;AA=T|||;VT=SNP
5	45464944	rs34186662	G	C	100	PASS	AC=925;AF=0.184704;AN=5008;NS=2504;DP=17241;EAS_AF=0.3204;AMR_AF=0.1614;AFR_AF=0.0416;EUR_AF=0.2137;SAS_AF=0.2249;AA=G|||;VT=SNP
5	45465812	rs2220083	A	G	100	PASS	AC=2593;AF=0.517772;AN=5008;NS=2504;DP=15781;EAS_AF=0.4613;AMR_AF=0.4654;AFR_AF=0.7088;EUR_AF=0.4135;SAS_AF=0.4622;AA=G|||;VT=SNP
5	45465926	rs6894152	T	C	100	PASS	AC=1377;AF=0.27496;AN=5008;NS=2504;DP=16815;EAS_AF=0.3224;AMR_AF=0.1974;AFR_AF=0.3169;EUR_AF=0.2256;SAS_AF=0.2751;AA=T|||;VT=SNP
5	45466162	rs139994424	C	T	100	PASS	AC=62;AF=0.0123802;AN=5008;NS=2504;DP=15348;EAS_AF=0.0308;AMR_AF=0.0447;AFR_AF=0;EUR_AF=0;SAS_AF=0;AA=c|||;VT=SNP
5	45466616	rs7717787	C	G	100	PASS	AC=2659;AF=0.53095;AN=5008;NS=2504;DP=17468;EAS_AF=0.4573;AMR_AF=0.4784;AFR_AF=0.7383;EUR_AF=0.4225;SAS_AF=0.4755;AA=G|||;VT=SNP
5	45467192	rs150013251	C	A	100	PASS	AC=94;AF=0.01877;AN=5008;NS=2504;DP=17971;EAS_AF=0.0208;AMR_AF=0.098;AFR_AF=0.0015;EUR_AF=0.001;SAS_AF=0.002;AA=C|||;VT=SNP
5	45467538	rs10473387	C	T	100	PASS	AC=1368;AF=0.273163;AN=5008;NS=2504;DP=18574;EAS_AF=0.3214;AMR_AF=0.1974;AFR_AF=0.3132;EUR_AF=0.2247;SAS_AF=0.273;AA=C|||;VT=SNP
5	45468234	rs78488490	G	T	100	PASS	AC=124;AF=0.0247604;AN=5008;NS=2504;DP=16841;EAS_AF=0.1161;AMR_AF=0;AFR_AF=0;EUR_AF=0;SAS_AF=0.0072;AA=G|||;VT=SNP
5	45469153	rs6871092	T	C	100	PASS	AC=1826;AF=0.364617;AN=5008;NS=2504;DP=13867;EAS_AF=0.4484;AMR_AF=0.3285;AFR_AF=0.4107;EUR_AF=0.2664;SAS_AF=0.3425;AA=T|||;VT=SNP
5	45469658	rs62369082	G	A	100	PASS	AC=358;AF=0.0714856;AN=5008;NS=2504;DP=14559;EAS_AF=0.126;AMR_AF=0.1282;AFR_AF=0.0257;EUR_AF=0.0408;SAS_AF=0.0685;AA=G|||;VT=SNP
5	45470423	rs12651887	C	T	100	PASS	AC=926;AF=0.184904;AN=5008;NS=2504;DP=18442;EAS_AF=0.3214;AMR_AF=0.1614;AFR_AF=0.0416;EUR_AF=0.2137;SAS_AF=0.2249;AA=c|||;VT=SNP
5	45471993	rs62369083	A	T	100	PASS	AC=459;AF=0.0916534;AN=5008;NS=2504;DP=18924;EAS_AF=0.126;AMR_AF=0.1297;AFR_AF=0.1014;EUR_AF=0.0408;SAS_AF=0.0685;AA=a|||;VT=SNP
5	45474814	rs7706140	A	C	100	PASS	AC=2667;AF=0.532548;AN=5008;NS=2504;DP=16235;EAS_AF=0.4593;AMR_AF=0.4784;AFR_AF=0.7443;EUR_AF=0.4235;SAS_AF=0.4724;AA=C|||;VT=SNP
5	45477103	rs1483306	C	A	100	PASS	AC=1347;AF=0.26897;AN=5008;NS=2504;DP=16296;EAS_AF=0.3244;AMR_AF=0.196;AFR_AF=0.2958;EUR_AF=0.2247;SAS_AF=0.273;AA=C|||;VT=SNP
5	45477535	rs10043815	T	G	100	PASS	AC=1379;AF=0.275359;AN=5008;NS=2504;DP=16050;EAS_AF=0.3254;AMR_AF=0.1974;AFR_AF=0.3169;EUR_AF=0.2256;SAS_AF=0.274;AA=T|||;VT=SNP
5	45478008	rs13168326	A	C	100	PASS	AC=1378;AF=0.27516;AN=5008;NS=2504;DP=16546;EAS_AF=0.3254;AMR_AF=0.1974;AFR_AF=0.3169;EUR_AF=0.2247;SAS_AF=0.274;AA=A|||;VT=SNP
5	45478771	rs7727890	G	A	100	PASS	AC=2658;AF=0.530751;AN=5008;NS=2504;DP=16343;EAS_AF=0.4603;AMR_AF=0.4784;AFR_AF=0.7375;EUR_AF=0.4225;SAS_AF=0.4724;AA=A|||;VT=SNP
5	45479425	rs1471683	C	T	100	PASS	AC=1343;AF=0.268171;AN=5008;NS=2504;DP=17673;EAS_AF=0.3224;AMR_AF=0.196;AFR_AF=0.2943;EUR_AF=0.2247;SAS_AF=0.273;AA=C|||;VT=SNP
5	45482235	rs6865621	A	G	100	PASS	AC=461;AF=0.0920527;AN=5008;NS=2504;DP=17972;EAS_AF=0.126;AMR_AF=0.134;AFR_AF=0.0998;EUR_AF=0.0408;SAS_AF=0.0695;AA=A|||;VT=SNP
5	45482986	rs79010845	T	C	100	PASS	AC=139;AF=0.0277556;AN=5008;NS=2504;DP=20601;EAS_AF=0.0655;AMR_AF=0.098;AFR_AF=0.0015;EUR_AF=0.001;SAS_AF=0.002;AA=T|||;VT=SNP
5	45483057	rs191828667	C	A	100	PASS	AC=23;AF=0.00459265;AN=5008;NS=2504;DP=20509;EAS_AF=0.0228;AMR_AF=0;AFR_AF=0;EUR_AF=0;SAS_AF=0;AA=C|||;VT=SNP
5	45483512	rs2337412	G	T	100	PASS	AC=2594;AF=0.517971;AN=5008;NS=2504;DP=20714;EAS_AF=0.4583;AMR_AF=0.4712;AFR_AF=0.7156;EUR_AF=0.4125;SAS_AF=0.454;AA=T|||;VT=SNP
5	45483549	rs76814380	G	T	100	PASS	AC=166;AF=0.033147;AN=5008;NS=2504;DP=20085;EAS_AF=0.1567;AMR_AF=0.0014;AFR_AF=0;EUR_AF=0.001;SAS_AF=0.0061;AA=G|||;VT=SNP
5	45484550	rs75295438	G	A	100	PASS	AC=33;AF=0.00658946;AN=5008;NS=2504;DP=17280;EAS_AF=0.0169;AMR_AF=0;AFR_AF=0.0106;EUR_AF=0.001;SAS_AF=0.001;AA=G|||;VT=SNP
5	45484607	rs147863075	C	A	100	PASS	AC=8;AF=0.00159744;AN=5008;NS=2504;DP=17907;EAS_AF=0.0079;AMR_AF=0;AFR_AF=0;EUR_AF=0;SAS_AF=0;AA=C|||;VT=SNP
5	45484608	rs77767383	A	G	100	PASS	AC=141;AF=0.028155;AN=5008;NS=2504;DP=17905;EAS_AF=0.0675;AMR_AF=0.098;AFR_AF=0.0015;EUR_AF=0.001;SAS_AF=0.002;AA=A|||;VT=SNP
5	45484628	rs117095150	C	T	100	PASS	AC=126;AF=0.0251597;AN=5008;NS=2504;DP=17537;EAS_AF=0.1181;AMR_AF=0;AFR_AF=0;EUR_AF=0;SAS_AF=0.0072;AA=c|||;VT=SNP
5	45488655	rs13358718	C	A	100	PASS	AC=1366;AF=0.272764;AN=5008;NS=2504;DP=15246;EAS_AF=0.3234;AMR_AF=0.1974;AFR_AF=0.3109;EUR_AF=0.2247;SAS_AF=0.272;AA=C|||;VT=SNP
5	45491572	rs79498246	C	T	100	PASS	AC=34;AF=0.00678914;AN=5008;NS=2504;DP=17671;EAS_AF=0.0238;AMR_AF=0.013;AFR_AF=0.0008;EUR_AF=0;SAS_AF=0;AA=C|||;VT=SNP
5	45491939	rs1483307	A	G	100	PASS	AC=1393;AF=0.278155;AN=5008;NS=2504;DP=17114;EAS_AF=0.379;AMR_AF=0.4366;AFR_AF=0.025;EUR_AF=0.4622;SAS_AF=0.2147;AA=A|||;VT=SNP
5	45492205	rs6451804	A	G	100	PASS	AC=2610;AF=0.521166;AN=5008;NS=2504;DP=14211;EAS_AF=0.4623;AMR_AF=0.4712;AFR_AF=0.7186;EUR_AF=0.4125;SAS_AF=0.4622;AA=G|||;VT=SNP
5	45492785	rs6897926	G	A	100	PASS	AC=448;AF=0.0894569;AN=5008;NS=2504;DP=9282;EAS_AF=0.126;AMR_AF=0.1297;AFR_AF=0.093;EUR_AF=0.0408;SAS_AF=0.0685;AA=G|||;VT=SNP
5	45492832	rs139734008	G	A	100	PASS	AC=59;AF=0.0117812;AN=5008;NS=2504;DP=12688;EAS_AF=0.0575;AMR_AF=0;AFR_AF=0;EUR_AF=0;SAS_AF=0.001;AA=G|||;VT=SNP
5	45494051	rs537297673	C	T	100	PASS	AC=43;AF=0.00858626;AN=5008;NS=2504;DP=19641;EAS_AF=0.0119;AMR_AF=0.0447;AFR_AF=0;EUR_AF=0;SAS_AF=0;AA=c|||;VT=SNP
5	45496742	rs375456771	C	T	100	PASS	AC=79;AF=0.0157748;AN=5008;NS=2504;DP=26791;EAS_AF=0.0774;AMR_AF=0;AFR_AF=0;EUR_AF=0;SAS_AF=0.001;AA=C|||;VT=SNP
5	45498492	rs141512686	C	G	100	PASS	AC=43;AF=0.00858626;AN=5008;NS=2504;DP=19999;EAS_AF=0.0397;AMR_AF=0.0014;AFR_AF=0;EUR_AF=0.002;SAS_AF=0;AA=C|||;VT=SNP
5	45500764	rs62369087	C	G	100	PASS	AC=449;AF=0.0896565;AN=5008;NS=2504;DP=15910;EAS_AF=0.127;AMR_AF=0.1297;AFR_AF=0.0923;EUR_AF=0.0408;SAS_AF=0.0695;AA=T|||;VT=SNP
5	45503909	rs184903754	C	T	100	PASS	AC=28;AF=0.00559105;AN=5008;NS=2504;DP=9170;EAS_AF=0.0268;AMR_AF=0;AFR_AF=0;EUR_AF=0;SAS_AF=0.001;AA=C|||;VT=SNP
5	45504042	rs57281202	C	T	100	PASS	AC=415;AF=0.0828674;AN=5008;NS=2504;DP=12346;EAS_AF=0.1339;AMR_AF=0.1239;AFR_AF=0.0628;EUR_AF=0.0417;SAS_AF=0.0706;AA=C|||;VT=SNP
5	45504210	rs116578360	C	A	100	PASS	AC=151;AF=0.0301518;AN=5008;NS=2504;DP=15789;EAS_AF=0.0258;AMR_AF=0.0144;AFR_AF=0.0681;EUR_AF=0.0209;SAS_AF=0.0041;AA=A|||;VT=SNP
5	45504250	rs6451805	T	C	100	PASS	AC=713;AF=0.142372;AN=5008;NS=2504;DP=19144;EAS_AF=0.1419;AMR_AF=0.1412;AFR_AF=0.2723;EUR_AF=0.0417;SAS_AF=0.0716;AA=C|||;VT=SNP
5	45505214	rs28824810	T	C	100	PASS	AC=387;AF=0.0772764;AN=5008;NS=2504;DP=17581;EAS_AF=0.1329;AMR_AF=0.1268;AFR_AF=0.0393;EUR_AF=0.0427;SAS_AF=0.0716;AA=C|||;VT=SNP
5	45506818	rs4532370	T	C	100	PASS	AC=1295;AF=0.258586;AN=5008;NS=2504;DP=13963;EAS_AF=0.3194;AMR_AF=0.1974;AFR_AF=0.2572;EUR_AF=0.2266;SAS_AF=0.274;AA=T|||;VT=SNP
5	45506986	rs4288123	C	G	100	PASS	AC=1000;AF=0.199681;AN=5008;NS=2504;DP=14695;EAS_AF=0.3194;AMR_AF=0.17;AFR_AF=0.093;EUR_AF=0.2167;SAS_AF=0.2239;AA=C|||;VT=SNP
5	45509575	rs17293295	G	A	100	PASS	AC=1294;AF=0.258387;AN=5008;NS=2504;DP=19381;EAS_AF=0.3194;AMR_AF=0.1974;AFR_AF=0.2572;EUR_AF=0.2266;SAS_AF=0.273;AA=G|||;VT=SNP
5	45511468	rs72762062	G	A	100	PASS	AC=1383;AF=0.276158;AN=5008;NS=2504;DP=15833;EAS_AF=0.377;AMR_AF=0.438;AFR_AF=0.0257;EUR_AF=0.4573;SAS_AF=0.2096;AA=G|||;VT=SNP
5	45512350	rs17293302	A	G	100	PASS	AC=394;AF=0.0786741;AN=5008;NS=2504;DP=15409;EAS_AF=0.1329;AMR_AF=0.1268;AFR_AF=0.0439;EUR_AF=0.0437;SAS_AF=0.0716;AA=A|||;VT=SNP
5	45513112	rs74776161	T	C	100	PASS	AC=67;AF=0.0133786;AN=5008;NS=2504;DP=15994;EAS_AF=0.0655;AMR_AF=0;AFR_AF=0;EUR_AF=0;SAS_AF=0.001;AA=T|||;VT=SNP
5	45513620	rs12656485	C	T	100	PASS	AC=1296;AF=0.258786;AN=5008;NS=2504;DP=17808;EAS_AF=0.3204;AMR_AF=0.1974;AFR_AF=0.2579;EUR_AF=0.2266;SAS_AF=0.273;AA=C|||;VT=SNP
5	45514974	rs1483311	T	A	100	PASS	AC=1294;AF=0.258387;AN=5008;NS=2504;DP=14811;EAS_AF=0.3194;AMR_AF=0.1974;AFR_AF=0.2572;EUR_AF=0.2266;SAS_AF=0.273;AA=T|||;VT=SNP
5	45515084	rs1483312	T	A	100	PASS	AC=1294;AF=0.258387;AN=5008;NS=2504;DP=13971;EAS_AF=0.3194;AMR_AF=0.1974;AFR_AF=0.2572;EUR_AF=0.2266;SAS_AF=0.273;AA=T|||;VT=SNP
5	45515424	rs1483313	G	C	100	PASS	AC=1294;AF=0.258387;AN=5008;NS=2504;DP=16878;EAS_AF=0.3194;AMR_AF=0.1974;AFR_AF=0.2572;EUR_AF=0.2266;SAS_AF=0.273;AA=G|||;VT=SNP
5	45516364	rs1384735	T	C	100	PASS	AC=386;AF=0.0770767;AN=5008;NS=2504;DP=15504;EAS_AF=0.1329;AMR_AF=0.1268;AFR_AF=0.0393;EUR_AF=0.0417;SAS_AF=0.0716;AA=T|||;VT=SNP
5	45516865	rs6863501	C	G	100	PASS	AC=1294;AF=0.258387;AN=5008;NS=2504;DP=15004;EAS_AF=0.3194;AMR_AF=0.1974;AFR_AF=0.2572;EUR_AF=0.2266;SAS_AF=0.273;AA=C|||;VT=SNP
5	45520485	rs1351719	G	C	100	PASS	AC=1296;AF=0.258786;AN=5008;NS=2504;DP=15938;EAS_AF=0.3204;AMR_AF=0.1974;AFR_AF=0.2572;EUR_AF=0.2266;SAS_AF=0.274;AA=G|||;VT=SNP
5	45523285	rs189703916	T	C	100	PASS	AC=20;AF=0.00399361;AN=5008;NS=2504;DP=19582;EAS_AF=0.0188;AMR_AF=0;AFR_AF=0;EUR_AF=0;SAS_AF=0.001;AA=T|||;VT=SNP
5	45528912	rs16902160	T	A	100	PASS	AC=125;AF=0.0249601;AN=5008;NS=2504;DP=16154;EAS_AF=0.1171;AMR_AF=0;AFR_AF=0;EUR_AF=0;SAS_AF=0.0072;AA=T|||;VT=SNP
5	45529721	rs117175153	G	C	100	PASS	AC=19;AF=0.00379393;AN=5008;NS=2504;DP=16351;EAS_AF=0.0188;AMR_AF=0;AFR_AF=0;EUR_AF=0;SAS_AF=0;AA=G|||;VT=SNP
5	45530161	rs6451806	G	A	100	PASS	AC=3517;AF=0.702276;AN=5008;NS=2504;DP=14839;EAS_AF=0.6796;AMR_AF=0.7867;AFR_AF=0.6044;EUR_AF=0.7724;SAS_AF=0.726;AA=A|||;VT=SNP
5	45530822	rs66990509	T	A	100	PASS	AC=1296;AF=0.258786;AN=5008;NS=2504;DP=14433;EAS_AF=0.3194;AMR_AF=0.2003;AFR_AF=0.2572;EUR_AF=0.2256;SAS_AF=0.274;AA=T|||;VT=SNP
5	45532052	rs13164549	G	T	100	PASS	AC=370;AF=0.0738818;AN=5008;NS=2504;DP=17179;EAS_AF=0.0486;AMR_AF=0.1138;AFR_AF=0.0356;EUR_AF=0.0954;SAS_AF=0.1012;AA=G|||;VT=SNP
5	45532067	rs150706907	G	A	100	PASS	AC=14;AF=0.00279553;AN=5008;NS=2504;DP=17242;EAS_AF=0.0139;AMR_AF=0;AFR_AF=0;EUR_AF=0;SAS_AF=0;AA=G|||;VT=SNP
5	45532348	rs77025567	C	A	100	PASS	AC=349;AF=0.0696885;AN=5008;NS=2504;DP=17004;EAS_AF=0.3016;AMR_AF=0.0288;AFR_AF=0;EUR_AF=0.003;SAS_AF=0.0225;AA=C|||;VT=SNP
5	45534423	rs6451807	C	G	100	PASS	AC=2600;AF=0.519169;AN=5008;NS=2504;DP=11387;EAS_AF=0.4623;AMR_AF=0.464;AFR_AF=0.711;EUR_AF=0.4155;SAS_AF=0.4642;AA=G|||;VT=SNP
5	45537299	rs10073636	T	G	100	PASS	AC=2149;AF=0.429113;AN=5008;NS=2504;DP=16445;EAS_AF=0.5347;AMR_AF=0.513;AFR_AF=0.1241;EUR_AF=0.5736;SAS_AF=0.5245;AA=T|||;VT=SNP
5	45537367	rs117890954	A	T	100	PASS	AC=60;AF=0.0119808;AN=5008;NS=2504;DP=14182;EAS_AF=0.0575;AMR_AF=0;AFR_AF=0;EUR_AF=0.001;SAS_AF=0.001;AA=A|||;VT=SNP
5	45537620	rs10043792	T	C	100	PASS	AC=2148;AF=0.428914;AN=5008;NS=2504;DP=10428;EAS_AF=0.5337;AMR_AF=0.513;AFR_AF=0.1241;EUR_AF=0.5736;SAS_AF=0.5245;AA=T|||;VT=SNP
5	45537952	rs16902163	A	G	100	PASS	AC=445;AF=0.0888578;AN=5008;NS=2504;DP=15539;EAS_AF=0.1329;AMR_AF=0.1311;AFR_AF=0.0825;EUR_AF=0.0417;SAS_AF=0.0706;AA=A|||;VT=SNP
5	45538384	rs1483308	G	A	100	PASS	AC=3457;AF=0.690296;AN=5008;NS=2504;DP=15368;EAS_AF=0.6766;AMR_AF=0.7594;AFR_AF=0.6021;EUR_AF=0.7406;SAS_AF=0.7229;AA=A|||;VT=SNP
5	45540309	rs1384733	A	C	100	PASS	AC=434;AF=0.0866613;AN=5008;NS=2504;DP=11092;EAS_AF=0.1329;AMR_AF=0.1268;AFR_AF=0.0764;EUR_AF=0.0417;SAS_AF=0.0706;AA=A|||;VT=SNP
5	45540407	rs1384734	T	A	100	PASS	AC=389;AF=0.0776757;AN=5008;NS=2504;DP=13374;EAS_AF=0.1329;AMR_AF=0.1268;AFR_AF=0.0416;EUR_AF=0.0417;SAS_AF=0.0716;AA=T|||;VT=SNP
5	45541181	rs4866975	T	C	100	PASS	AC=445;AF=0.0888578;AN=5008;NS=2504;DP=17234;EAS_AF=0.1329;AMR_AF=0.1311;AFR_AF=0.0825;EUR_AF=0.0417;SAS_AF=0.0706;AA=T|||;VT=SNP
5	45545521	rs73101274	T	C	100	PASS	AC=434;AF=0.0866613;AN=5008;NS=2504;DP=17921;EAS_AF=0.1329;AMR_AF=0.1268;AFR_AF=0.0764;EUR_AF=0.0417;SAS_AF=0.0706;AA=T|||;VT=SNP
5	45547046	rs142685027	C	T	100	PASS	AC=18;AF=0.00359425;AN=5008;NS=2504;DP=16303;EAS_AF=0.0169;AMR_AF=0;AFR_AF=0;EUR_AF=0.001;SAS_AF=0;AA=C|||;VT=SNP
5	45547547	rs16902164	C	T	100	PASS	AC=442;AF=0.0882588;AN=5008;NS=2504;DP=4991;EAS_AF=0.1419;AMR_AF=0.1268;AFR_AF=0.0756;EUR_AF=0.0417;SAS_AF=0.0706;AA=C|||;VT=SNP
5	45547962	rs62369104	C	T	100	PASS	AC=433;AF=0.0864617;AN=5008;NS=2504;DP=16642;EAS_AF=0.1329;AMR_AF=0.1268;AFR_AF=0.0756;EUR_AF=0.0417;SAS_AF=0.0706;AA=C|||;VT=SNP
5	45548751	rs531499624	T	A	100	PASS	AC=43;AF=0.00858626;AN=5008;NS=2504;DP=19938;EAS_AF=0.0119;AMR_AF=0.0447;AFR_AF=0;EUR_AF=0;SAS_AF=0;AA=T|||;VT=SNP
5	45548754	rs541763388	C	T	100	PASS	AC=43;AF=0.00858626;AN=5008;NS=2504;DP=19962;EAS_AF=0.0119;AMR_AF=0.0447;AFR_AF=0;EUR_AF=0;SAS_AF=0;AA=C|||;VT=SNP
5	45548760	rs561530775	A	G	100	PASS	AC=43;AF=0.00858626;AN=5008;NS=2504;DP=19976;EAS_AF=0.0119;AMR_AF=0.0447;AFR_AF=0;EUR_AF=0;SAS_AF=0;AA=A|||;VT=SNP
5	45551735	rs1483305	G	A	100	PASS	AC=393;AF=0.0784744;AN=5008;NS=2504;DP=15125;EAS_AF=0.1339;AMR_AF=0.1268;AFR_AF=0.0446;EUR_AF=0.0417;SAS_AF=0.0706;AA=G|||;VT=SNP
5	45552124	rs1483304	T	G	100	PASS	AC=392;AF=0.0782748;AN=5008;NS=2504;DP=15958;EAS_AF=0.1329;AMR_AF=0.1268;AFR_AF=0.0446;EUR_AF=0.0417;SAS_AF=0.0706;AA=T|||;VT=SNP
5	45552765	rs2625494	G	T	100	PASS	AC=2665;AF=0.532149;AN=5008;NS=2504;DP=16090;EAS_AF=0.4653;AMR_AF=0.4712;AFR_AF=0.7383;EUR_AF=0.4254;SAS_AF=0.4755;AA=T|||;VT=SNP
5	45553387	rs1384732	C	T	100	PASS	AC=2585;AF=0.516174;AN=5008;NS=2504;DP=18843;EAS_AF=0.4643;AMR_AF=0.4582;AFR_AF=0.7005;EUR_AF=0.4155;SAS_AF=0.4652;AA=T|||;VT=SNP
5	45553733	rs12518923	A	G	100	PASS	AC=447;AF=0.0892572;AN=5008;NS=2504;DP=19102;EAS_AF=0.1339;AMR_AF=0.1311;AFR_AF=0.0832;EUR_AF=0.0417;SAS_AF=0.0706;AA=A|||;VT=SNP
5	45553753	rs79824678	C	T	100	PASS	AC=12;AF=0.00239617;AN=5008;NS=2504;DP=18989;EAS_AF=0.0119;AMR_AF=0;AFR_AF=0;EUR_AF=0;SAS_AF=0;AA=C|||;VT=SNP
5	45556378	rs11741075	C	T	100	PASS	AC=2149;AF=0.429113;AN=5008;NS=2504;DP=18495;EAS_AF=0.5377;AMR_AF=0.5101;AFR_AF=0.1241;EUR_AF=0.5726;SAS_AF=0.5245;AA=C|||;VT=SNP
5	45557412	rs80017634	T	C	100	PASS	AC=14;AF=0.00279553;AN=5008;NS=2504;DP=17154;EAS_AF=0.0139;AMR_AF=0;AFR_AF=0;EUR_AF=0;SAS_AF=0;AA=T|||;VT=SNP
5	45560773	rs80093279	C	A	100	PASS	AC=386;AF=0.0770767;AN=5008;NS=2504;DP=11936;EAS_AF=0.1329;AMR_AF=0.1268;AFR_AF=0.0401;EUR_AF=0.0417;SAS_AF=0.0706;AA=C|||;VT=SNP
5	45561801	rs10473389	G	A	100	PASS	AC=1355;AF=0.270567;AN=5008;NS=2504;DP=15390;EAS_AF=0.3194;AMR_AF=0.2277;AFR_AF=0.2602;EUR_AF=0.2584;SAS_AF=0.2771;AA=G|||;VT=SNP
5	45561903	rs1351720	G	A	100	PASS	AC=2662;AF=0.53155;AN=5008;NS=2504;DP=16873;EAS_AF=0.4623;AMR_AF=0.4741;AFR_AF=0.7375;EUR_AF=0.4254;SAS_AF=0.4744;AA=A|||;VT=SNP
5	45565663	rs12513467	A	C	100	PASS	AC=392;AF=0.0782748;AN=5008;NS=2504;DP=16534;EAS_AF=0.1329;AMR_AF=0.1268;AFR_AF=0.0446;EUR_AF=0.0417;SAS_AF=0.0706;AA=A|||;VT=SNP
5	45568561	rs145822219	C	T	100	PASS	AC=37;AF=0.00738818;AN=5008;NS=2504;DP=13993;EAS_AF=0.0367;AMR_AF=0;AFR_AF=0;EUR_AF=0;SAS_AF=0;AA=C|||;VT=SNP
5	45571017	rs1527833	A	T	100	PASS	AC=3454;AF=0.689696;AN=5008;NS=2504;DP=15414;EAS_AF=0.6776;AMR_AF=0.7594;AFR_AF=0.6021;EUR_AF=0.7366;SAS_AF=0.7229;AA=T|||;VT=SNP
5	45572099	rs1483303	C	T	100	PASS	AC=2582;AF=0.515575;AN=5008;NS=2504;DP=17552;EAS_AF=0.4643;AMR_AF=0.4582;AFR_AF=0.6974;EUR_AF=0.4165;SAS_AF=0.4652;AA=T|||;VT=SNP
5	45573428	rs2589179	A	C	100	PASS	AC=722;AF=0.144169;AN=5008;NS=2504;DP=15979;EAS_AF=0.1409;AMR_AF=0.1455;AFR_AF=0.2784;EUR_AF=0.0417;SAS_AF=0.0706;AA=C|||;VT=SNP
5	45573997	rs117289378	A	G	100	PASS	AC=134;AF=0.0267572;AN=5008;NS=2504;DP=13789;EAS_AF=0.126;AMR_AF=0;AFR_AF=0;EUR_AF=0;SAS_AF=0.0072;AA=-|||;VT=SNP
5	45576786	rs12522771	C	T	100	PASS	AC=265;AF=0.0529153;AN=5008;NS=2504;DP=20463;EAS_AF=0.1101;AMR_AF=0.1196;AFR_AF=0.0023;EUR_AF=0.0119;SAS_AF=0.0573;AA=C|||;VT=SNP
5	45577972	rs7719500	C	T	100	PASS	AC=1357;AF=0.270966;AN=5008;NS=2504;DP=17238;EAS_AF=0.3234;AMR_AF=0.2248;AFR_AF=0.2602;EUR_AF=0.2594;SAS_AF=0.2761;AA=C|||;VT=SNP
5	45578037	rs138368082	T	C	100	PASS	AC=9;AF=0.00179712;AN=5008;NS=2504;DP=18227;EAS_AF=0.0089;AMR_AF=0;AFR_AF=0;EUR_AF=0;SAS_AF=0;AA=t|||;VT=SNP
5	45578410	rs77927497	T	A	100	PASS	AC=22;AF=0.00439297;AN=5008;NS=2504;DP=19896;EAS_AF=0.0208;AMR_AF=0;AFR_AF=0;EUR_AF=0;SAS_AF=0.001;AA=T|||;VT=SNP
5	45578998	rs62369109	A	G	100	PASS	AC=384;AF=0.0766773;AN=5008;NS=2504;DP=12431;EAS_AF=0.1319;AMR_AF=0.1268;AFR_AF=0.0393;EUR_AF=0.0417;SAS_AF=0.0706;AA=A|||;VT=SNP
5	45579298	rs150182972	C	T	100	PASS	AC=55;AF=0.0109824;AN=5008;NS=2504;DP=15623;EAS_AF=0.0526;AMR_AF=0;AFR_AF=0;EUR_AF=0.001;SAS_AF=0.001;AA=C|||;VT=SNP
5	45579692	rs2049656	C	T	100	PASS	AC=2193;AF=0.437899;AN=5008;NS=2504;DP=16946;EAS_AF=0.5357;AMR_AF=0.5202;AFR_AF=0.1513;EUR_AF=0.5825;SAS_AF=0.5174;AA=C|||;VT=SNP
5	45579793	rs4866976	A	G	100	PASS	AC=446;AF=0.0890575;AN=5008;NS=2504;DP=16626;EAS_AF=0.1329;AMR_AF=0.1326;AFR_AF=0.0825;EUR_AF=0.0417;SAS_AF=0.0706;AA=A|||;VT=SNP
5	45580196	rs6872419	T	C	100	PASS	AC=392;AF=0.0782748;AN=5008;NS=2504;DP=19090;EAS_AF=0.1329;AMR_AF=0.1268;AFR_AF=0.0446;EUR_AF=0.0417;SAS_AF=0.0706;AA=T|||;VT=SNP
5	45585192	rs116908233	C	T	100	PASS	AC=376;AF=0.0750799;AN=5008;NS=2504;DP=18366;EAS_AF=0.1131;AMR_AF=0.1297;AFR_AF=0.0454;EUR_AF=0.0417;SAS_AF=0.0716;AA=G|||;VT=SNP
5	45585208	rs12657229	A	G	100	PASS	AC=162;AF=0.0323482;AN=5008;NS=2504;DP=18391;EAS_AF=0.1548;AMR_AF=0.0014;AFR_AF=0;EUR_AF=0.001;SAS_AF=0.0041;AA=A|||;VT=SNP
5	45585723	rs2696018	C	T	100	PASS	AC=2584;AF=0.515974;AN=5008;NS=2504;DP=20152;EAS_AF=0.4643;AMR_AF=0.4582;AFR_AF=0.6989;EUR_AF=0.4165;SAS_AF=0.4652;AA=T|||;VT=SNP
5	45586917	rs2580258	C	T	100	PASS	AC=2663;AF=0.531749;AN=5008;NS=2504;DP=20134;EAS_AF=0.4643;AMR_AF=0.4697;AFR_AF=0.7375;EUR_AF=0.4264;SAS_AF=0.4755;AA=T|||;VT=SNP
5	45587762	rs62369112	G	A	100	PASS	AC=553;AF=0.110423;AN=5008;NS=2504;DP=16137;EAS_AF=0.2669;AMR_AF=0.0504;AFR_AF=0.0061;EUR_AF=0.1193;SAS_AF=0.1237;AA=G|||;VT=SNP
5	45588403	rs62369113	G	A	100	PASS	AC=161;AF=0.0321486;AN=5008;NS=2504;DP=17629;EAS_AF=0.003;AMR_AF=0.0389;AFR_AF=0.0053;EUR_AF=0.0825;SAS_AF=0.0419;AA=G|||;VT=SNP
5	45589206	rs7712920	G	A	100	PASS	AC=1355;AF=0.270567;AN=5008;NS=2504;DP=17761;EAS_AF=0.3214;AMR_AF=0.2233;AFR_AF=0.2602;EUR_AF=0.2594;SAS_AF=0.2771;AA=G|||;VT=SNP
5	45590669	rs75207879	T	C	100	PASS	AC=78;AF=0.0155751;AN=5008;NS=2504;DP=18977;EAS_AF=0.0764;AMR_AF=0;AFR_AF=0;EUR_AF=0;SAS_AF=0.001;AA=T|||;VT=SNP
5	45591401	rs2878988	T	C	100	PASS	AC=434;AF=0.0866613;AN=5008;NS=2504;DP=19614;EAS_AF=0.1319;AMR_AF=0.1254;AFR_AF=0.0779;EUR_AF=0.0417;SAS_AF=0.0706;AA=T|||;VT=SNP
5	45595531	rs71616300	C	T	100	PASS	AC=458;AF=0.0914537;AN=5008;NS=2504;DP=16546;EAS_AF=0.1567;AMR_AF=0.036;AFR_AF=0.0885;EUR_AF=0.0467;SAS_AF=0.1135;AA=C|||;VT=SNP
5	45596159	rs2005147	G	A	100	PASS	AC=2211;AF=0.441494;AN=5008;NS=2504;DP=14419;EAS_AF=0.5347;AMR_AF=0.5274;AFR_AF=0.1626;EUR_AF=0.5825;SAS_AF=0.5164;AA=G|||;VT=SNP
5	45596358	rs755048	T	C	100	PASS	AC=2233;AF=0.445887;AN=5008;NS=2504;DP=17992;EAS_AF=0.5367;AMR_AF=0.5274;AFR_AF=0.1626;EUR_AF=0.5835;SAS_AF=0.5358;AA=T|||;VT=SNP
5	45597039	rs10069510	C	T	100	PASS	AC=2230;AF=0.445288;AN=5008;NS=2504;DP=18284;EAS_AF=0.5347;AMR_AF=0.5274;AFR_AF=0.1626;EUR_AF=0.5825;SAS_AF=0.5358;AA=C|||;VT=SNP
5	45597689	rs2589160	G	A	100	PASS	AC=3442;AF=0.6873;AN=5008;NS=2504;DP=19931;EAS_AF=0.6776;AMR_AF=0.7608;AFR_AF=0.6021;EUR_AF=0.7396;SAS_AF=0.7065;AA=A|||;VT=SNP
5	45597905	rs112192983	A	T	100	PASS	AC=3446;AF=0.688099;AN=5008;NS=2504;DP=21016;EAS_AF=0.6786;AMR_AF=0.7608;AFR_AF=0.6021;EUR_AF=0.7396;SAS_AF=0.7096;AA=T|||;VT=SNP
5	45597920	rs138035012	C	T	100	PASS	AC=2217;AF=0.442692;AN=5008;NS=2504;DP=21095;EAS_AF=0.5357;AMR_AF=0.5274;AFR_AF=0.1626;EUR_AF=0.5825;SAS_AF=0.5215;AA=C|||;VT=SNP
5	45598041	rs113595177	T	C	100	PASS	AC=2193;AF=0.437899;AN=5008;NS=2504;DP=19963;EAS_AF=0.5347;AMR_AF=0.5216;AFR_AF=0.1505;EUR_AF=0.5825;SAS_AF=0.5184;AA=T|||;VT=SNP
5	45598139	rs148141619	C	T	100	PASS	AC=68;AF=0.0135783;AN=5008;NS=2504;DP=20588;EAS_AF=0.0655;AMR_AF=0;AFR_AF=0;EUR_AF=0;SAS_AF=0.002;AA=C|||;VT=SNP
5	45598365	rs10805695	G	A	100	PASS	AC=2194;AF=0.438099;AN=5008;NS=2504;DP=18144;EAS_AF=0.5357;AMR_AF=0.5216;AFR_AF=0.1505;EUR_AF=0.5825;SAS_AF=0.5184;AA=G|||;VT=SNP
5	45599139	rs13357371	C	T	100	PASS	AC=1355;AF=0.270567;AN=5008;NS=2504;DP=19107;EAS_AF=0.3234;AMR_AF=0.2233;AFR_AF=0.2595;EUR_AF=0.2594;SAS_AF=0.2761;AA=C|||;VT=SNP
5	45600628	rs12521112	T	C	100	PASS	AC=436;AF=0.0870607;AN=5008;NS=2504;DP=16390;EAS_AF=0.1329;AMR_AF=0.1268;AFR_AF=0.0772;EUR_AF=0.0417;SAS_AF=0.0716;AA=T|||;VT=SNP
5	45602053	rs190296030	T	C	100	PASS	AC=32;AF=0.00638978;AN=5008;NS=2504;DP=17307;EAS_AF=0.0198;AMR_AF=0.0144;AFR_AF=0.0008;EUR_AF=0;SAS_AF=0.001;AA=T|||;VT=SNP
5	45602976	rs1852598	T	C	100	PASS	AC=1042;AF=0.208067;AN=5008;NS=2504;DP=18036;EAS_AF=0.3224;AMR_AF=0.1945;AFR_AF=0.0703;EUR_AF=0.2495;SAS_AF=0.2434;AA=T|||;VT=SNP
5	45603206	rs2696013	C	T	100	PASS	AC=2584;AF=0.515974;AN=5008;NS=2504;DP=19129;EAS_AF=0.4643;AMR_AF=0.4582;AFR_AF=0.6997;EUR_AF=0.4165;SAS_AF=0.4642;AA=T|||;VT=SNP
5	45608322	rs2337483	T	C	100	PASS	AC=2574;AF=0.513978;AN=5008;NS=2504;DP=14639;EAS_AF=0.4633;AMR_AF=0.4582;AFR_AF=0.6929;EUR_AF=0.4165;SAS_AF=0.4642;AA=C|||;VT=SNP
5	45611988	rs16902186	T	C	100	PASS	AC=1028;AF=0.205272;AN=5008;NS=2504;DP=15090;EAS_AF=0.3214;AMR_AF=0.1974;AFR_AF=0.0703;EUR_AF=0.2505;SAS_AF=0.227;AA=T|||;VT=SNP
5	45612033	rs2589181	A	T	100	PASS	AC=2257;AF=0.450679;AN=5008;NS=2504;DP=15394;EAS_AF=0.4623;AMR_AF=0.3862;AFR_AF=0.6664;EUR_AF=0.3012;SAS_AF=0.3466;AA=T|||;VT=SNP
5	45614312	rs16902188	G	A	100	PASS	AC=387;AF=0.0772764;AN=5008;NS=2504;DP=17839;EAS_AF=0.128;AMR_AF=0.1268;AFR_AF=0.0446;EUR_AF=0.0417;SAS_AF=0.0706;AA=G|||;VT=SNP
5	45614975	rs11743392	T	C	100	PASS	AC=1395;AF=0.278554;AN=5008;NS=2504;DP=15557;EAS_AF=0.376;AMR_AF=0.4452;AFR_AF=0.028;EUR_AF=0.4592;SAS_AF=0.2127;AA=T|||;VT=SNP
5	45616760	rs149289844	T	C	100	PASS	AC=23;AF=0.00459265;AN=5008;NS=2504;DP=14872;EAS_AF=0.0218;AMR_AF=0;AFR_AF=0;EUR_AF=0;SAS_AF=0.001;AA=T|||;VT=SNP
5	45617013	rs35197327	G	A	100	PASS	AC=1361;AF=0.271765;AN=5008;NS=2504;DP=17266;EAS_AF=0.3224;AMR_AF=0.2248;AFR_AF=0.264;EUR_AF=0.2594;SAS_AF=0.2761;AA=G|||;VT=SNP
5	45620065	rs74628473	C	T	100	PASS	AC=53;AF=0.0105831;AN=5008;NS=2504;DP=18635;EAS_AF=0.0327;AMR_AF=0.0274;AFR_AF=0;EUR_AF=0;SAS_AF=0.001;AA=C|||;VT=SNP
5	45621089	rs62369118	T	C	100	PASS	AC=391;AF=0.0780751;AN=5008;NS=2504;DP=18086;EAS_AF=0.1319;AMR_AF=0.1268;AFR_AF=0.0446;EUR_AF=0.0417;SAS_AF=0.0706;AA=T|||;VT=SNP
5	45621911	rs77475077	T	C	100	PASS	AC=17;AF=0.00339457;AN=5008;NS=2504;DP=15710;EAS_AF=0.0159;AMR_AF=0;AFR_AF=0;EUR_AF=0;SAS_AF=0.001;AA=T|||;VT=SNP
5	45622496	rs6893773	C	A	100	PASS	AC=2605;AF=0.520168;AN=5008;NS=2504;DP=15415;EAS_AF=0.4633;AMR_AF=0.464;AFR_AF=0.7133;EUR_AF=0.4165;SAS_AF=0.4642;AA=A|||;VT=SNP
5	45625371	rs150705607	C	T	100	PASS	AC=22;AF=0.00439297;AN=5008;NS=2504;DP=16323;EAS_AF=0.0188;AMR_AF=0;AFR_AF=0;EUR_AF=0;SAS_AF=0.0031;AA=C|||;VT=SNP
5	45627499	rs139872748	C	A	100	PASS	AC=9;AF=0.00179712;AN=5008;NS=2504;DP=19348;EAS_AF=0.0089;AMR_AF=0;AFR_AF=0;EUR_AF=0;SAS_AF=0;AA=C|||;VT=SNP
5	45629010	rs2247112	A	G	100	PASS	AC=2112;AF=0.421725;AN=5008;NS=2504;DP=12622;EAS_AF=0.4623;AMR_AF=0.3703;AFR_AF=0.5522;EUR_AF=0.3012;SAS_AF=0.364;AA=a|||;VT=SNP
5	45630390	rs16902191	A	G	100	PASS	AC=433;AF=0.0864617;AN=5008;NS=2504;DP=17770;EAS_AF=0.1319;AMR_AF=0.1268;AFR_AF=0.0764;EUR_AF=0.0417;SAS_AF=0.0706;AA=A|||;VT=SNP
5	45633357	rs1534392	C	A	100	PASS	AC=1369;AF=0.273363;AN=5008;NS=2504;DP=14032;EAS_AF=0.3214;AMR_AF=0.2248;AFR_AF=0.27;EUR_AF=0.2594;SAS_AF=0.2771;AA=C|||;VT=SNP
5	45634000	rs6451810	T	G	100	PASS	AC=2610;AF=0.521166;AN=5008;NS=2504;DP=16109;EAS_AF=0.4643;AMR_AF=0.464;AFR_AF=0.7156;EUR_AF=0.4175;SAS_AF=0.4642;AA=G|||;VT=SNP
5	45635062	rs59041019	T	C	100	PASS	AC=125;AF=0.0249601;AN=5008;NS=2504;DP=17723;EAS_AF=0.0526;AMR_AF=0.0965;AFR_AF=0.0015;EUR_AF=0.001;SAS_AF=0.002;AA=T|||;VT=SNP
5	45636786	rs28405556	C	A	100	PASS	AC=1388;AF=0.277157;AN=5008;NS=2504;DP=15618;EAS_AF=0.3214;AMR_AF=0.2262;AFR_AF=0.2716;EUR_AF=0.2594;SAS_AF=0.2935;AA=C|||;VT=SNP
5	45638511	rs10214369	T	A	100	PASS	AC=1388;AF=0.277157;AN=5008;NS=2504;DP=17682;EAS_AF=0.3224;AMR_AF=0.2262;AFR_AF=0.2708;EUR_AF=0.2594;SAS_AF=0.2935;AA=T|||;VT=SNP
5	45638536	rs16902195	A	G	100	PASS	AC=382;AF=0.076278;AN=5008;NS=2504;DP=17526;EAS_AF=0.131;AMR_AF=0.1254;AFR_AF=0.0393;EUR_AF=0.0417;SAS_AF=0.0706;AA=A|||;VT=SNP
5	45638629	rs2580260	G	A	100	PASS	AC=2587;AF=0.516573;AN=5008;NS=2504;DP=19244;EAS_AF=0.4633;AMR_AF=0.4582;AFR_AF=0.7027;EUR_AF=0.4165;SAS_AF=0.4642;AA=A|||;VT=SNP
5	45644342	rs10462090	T	A	100	PASS	AC=390;AF=0.0778754;AN=5008;NS=2504;DP=19300;EAS_AF=0.1319;AMR_AF=0.1254;AFR_AF=0.0446;EUR_AF=0.0417;SAS_AF=0.0706;AA=T|||;VT=SNP
5	45644658	rs16902197	T	C	100	PASS	AC=84;AF=0.0167732;AN=5008;NS=2504;DP=17798;EAS_AF=0.0764;AMR_AF=0.0043;AFR_AF=0;EUR_AF=0;SAS_AF=0.0041;AA=T|||;VT=SNP
5	45647622	rs10805696	G	A	100	PASS	AC=392;AF=0.0782748;AN=5008;NS=2504;DP=18947;EAS_AF=0.1329;AMR_AF=0.1268;AFR_AF=0.0446;EUR_AF=0.0417;SAS_AF=0.0706;AA=G|||;VT=SNP
5	45648757	rs16902199	T	C	100	PASS	AC=1389;AF=0.277356;AN=5008;NS=2504;DP=17914;EAS_AF=0.3214;AMR_AF=0.2291;AFR_AF=0.2648;EUR_AF=0.2614;SAS_AF=0.2996;AA=T|||;VT=SNP
5	45650795	rs10462091	T	C	100	PASS	AC=391;AF=0.0780751;AN=5008;NS=2504;DP=14747;EAS_AF=0.1319;AMR_AF=0.1268;AFR_AF=0.0446;EUR_AF=0.0417;SAS_AF=0.0706;AA=T|||;VT=SNP
5	45651869	rs2337954	G	A	100	PASS	AC=1370;AF=0.273562;AN=5008;NS=2504;DP=15996;EAS_AF=0.3214;AMR_AF=0.2291;AFR_AF=0.2648;EUR_AF=0.2614;SAS_AF=0.2802;AA=G|||;VT=SNP
5	45653912	rs2589161	T	C	100	PASS	AC=2613;AF=0.521765;AN=5008;NS=2504;DP=12651;EAS_AF=0.4633;AMR_AF=0.4625;AFR_AF=0.7027;EUR_AF=0.4185;SAS_AF=0.4857;AA=C|||;VT=SNP
5	45655070	rs1405918	T	C	100	PASS	AC=2614;AF=0.521965;AN=5008;NS=2504;DP=16324;EAS_AF=0.4633;AMR_AF=0.4625;AFR_AF=0.7035;EUR_AF=0.4185;SAS_AF=0.4857;AA=C|||;VT=SNP
5	45655893	rs2589162	A	G	100	PASS	AC=2634;AF=0.525958;AN=5008;NS=2504;DP=18040;EAS_AF=0.4633;AMR_AF=0.4683;AFR_AF=0.7156;EUR_AF=0.4185;SAS_AF=0.4857;AA=G|||;VT=SNP
5	45656923	rs1527831	C	A	100	PASS	AC=2617;AF=0.522564;AN=5008;NS=2504;DP=16111;EAS_AF=0.4633;AMR_AF=0.4683;AFR_AF=0.7156;EUR_AF=0.4185;SAS_AF=0.4683;AA=A|||;VT=SNP
5	45658543	rs76597398	G	A	100	PASS	AC=384;AF=0.0766773;AN=5008;NS=2504;DP=18742;EAS_AF=0.1319;AMR_AF=0.1268;AFR_AF=0.0393;EUR_AF=0.0417;SAS_AF=0.0706;AA=g|||;VT=SNP
5	45664946	rs200721921	G	A	100	PASS	AC=76;AF=0.0151757;AN=5008;NS=2504;DP=22095;EAS_AF=0.0556;AMR_AF=0.0274;AFR_AF=0;EUR_AF=0;SAS_AF=0.001;AA=-|||;VT=SNP
5	45669038	rs1534391	A	G	100	PASS	AC=578;AF=0.115415;AN=5008;NS=2504;DP=17231;EAS_AF=0.2748;AMR_AF=0.0519;AFR_AF=0.0068;EUR_AF=0.1233;SAS_AF=0.135;AA=A|||;VT=SNP
5	45669044	rs62369141	T	G	100	PASS	AC=426;AF=0.0850639;AN=5008;NS=2504;DP=17009;EAS_AF=0.1419;AMR_AF=0.1311;AFR_AF=0.0613;EUR_AF=0.0417;SAS_AF=0.0706;AA=G|||;VT=SNP
5	45671667	rs10074312	T	G	100	PASS	AC=1390;AF=0.277556;AN=5008;NS=2504;DP=13823;EAS_AF=0.3244;AMR_AF=0.2305;AFR_AF=0.2655;EUR_AF=0.2634;SAS_AF=0.2935;AA=G|||;VT=SNP
5	45673018	rs12520240	C	A	100	PASS	AC=432;AF=0.086262;AN=5008;NS=2504;DP=15151;EAS_AF=0.1319;AMR_AF=0.1268;AFR_AF=0.0756;EUR_AF=0.0417;SAS_AF=0.0706;AA=C|||;VT=SNP
5	45673884	rs1405916	C	G	100	PASS	AC=1006;AF=0.200879;AN=5008;NS=2504;DP=15869;EAS_AF=0.3234;AMR_AF=0.1945;AFR_AF=0.0431;EUR_AF=0.2495;SAS_AF=0.2423;AA=C|||;VT=SNP
5	45675798	rs150075388	T	G	100	PASS	AC=21;AF=0.00419329;AN=5008;NS=2504;DP=20064;EAS_AF=0.0198;AMR_AF=0;AFR_AF=0;EUR_AF=0;SAS_AF=0.001;AA=T|||;VT=SNP
5	45676997	rs16902213	G	A	100	PASS	AC=385;AF=0.076877;AN=5008;NS=2504;DP=18116;EAS_AF=0.1319;AMR_AF=0.1268;AFR_AF=0.0401;EUR_AF=0.0417;SAS_AF=0.0706;AA=G|||;VT=SNP
5	45677122	rs80335816	T	C	100	PASS	AC=39;AF=0.00778754;AN=5008;NS=2504;DP=18812;EAS_AF=0.0278;AMR_AF=0.0144;AFR_AF=0.0008;EUR_AF=0;SAS_AF=0;AA=T|||;VT=SNP
5	45678378	rs7722380	G	C	100	PASS	AC=1060;AF=0.211661;AN=5008;NS=2504;DP=17687;EAS_AF=0.3234;AMR_AF=0.1988;AFR_AF=0.0946;EUR_AF=0.2485;SAS_AF=0.226;AA=G|||;VT=SNP
5	45679636	rs4437383	A	G	100	PASS	AC=1390;AF=0.277556;AN=5008;NS=2504;DP=17166;EAS_AF=0.3234;AMR_AF=0.2277;AFR_AF=0.2708;EUR_AF=0.2594;SAS_AF=0.2935;AA=A|||;VT=SNP
5	45679825	rs143860384	A	C	100	PASS	AC=21;AF=0.00419329;AN=5008;NS=2504;DP=16830;EAS_AF=0.0198;AMR_AF=0;AFR_AF=0;EUR_AF=0;SAS_AF=0.001;AA=A|||;VT=SNP
5	45680968	rs34423213	A	T	100	PASS	AC=1041;AF=0.207867;AN=5008;NS=2504;DP=16937;EAS_AF=0.3234;AMR_AF=0.1945;AFR_AF=0.0688;EUR_AF=0.2485;SAS_AF=0.2444;AA=A|||;VT=SNP
5	45681292	rs142109463	C	G	100	PASS	AC=31;AF=0.0061901;AN=5008;NS=2504;DP=18336;EAS_AF=0.0308;AMR_AF=0;AFR_AF=0;EUR_AF=0;SAS_AF=0;AA=C|||;VT=SNP
5	45684516	rs13178796	T	A	100	PASS	AC=1373;AF=0.274161;AN=5008;NS=2504;DP=17222;EAS_AF=0.3234;AMR_AF=0.2277;AFR_AF=0.2708;EUR_AF=0.2594;SAS_AF=0.2761;AA=T|||;VT=SNP
5	45685052	rs77807633	T	A	100	PASS	AC=27;AF=0.00539137;AN=5008;NS=2504;DP=17222;EAS_AF=0.0268;AMR_AF=0;AFR_AF=0;EUR_AF=0;SAS_AF=0;AA=T|||;VT=SNP
5	45685591	rs35304078	G	A	100	PASS	AC=1356;AF=0.270767;AN=5008;NS=2504;DP=16912;EAS_AF=0.3234;AMR_AF=0.2291;AFR_AF=0.2572;EUR_AF=0.2594;SAS_AF=0.2761;AA=G|||;VT=SNP
5	45687680	rs10462092	T	C	100	PASS	AC=433;AF=0.0864617;AN=5008;NS=2504;DP=16342;EAS_AF=0.131;AMR_AF=0.1268;AFR_AF=0.0772;EUR_AF=0.0417;SAS_AF=0.0706;AA=T|||;VT=SNP
5	45690187	rs35381866	A	G	100	PASS	AC=2601;AF=0.519369;AN=5008;NS=2504;DP=14906;EAS_AF=0.4653;AMR_AF=0.4712;AFR_AF=0.677;EUR_AF=0.4264;SAS_AF=0.4918;AA=G|||;VT=SNP
5	45692308	rs6451812	C	T	100	PASS	AC=2508;AF=0.500799;AN=5008;NS=2504;DP=15890;EAS_AF=0.4653;AMR_AF=0.4568;AFR_AF=0.6422;EUR_AF=0.4165;SAS_AF=0.4642;AA=T|||;VT=SNP
5	45694575	rs6873359	C	G	100	PASS	AC=1372;AF=0.273962;AN=5008;NS=2504;DP=16289;EAS_AF=0.3234;AMR_AF=0.2262;AFR_AF=0.2579;EUR_AF=0.2594;SAS_AF=0.2935;AA=C|||;VT=SNP
5	45695116	rs572887812	G	A	100	PASS	AC=9;AF=0.00179712;AN=5008;NS=2504;DP=14746;EAS_AF=0.0089;AMR_AF=0;AFR_AF=0;EUR_AF=0;SAS_AF=0;AA=G|||;VT=SNP
5	45697462	rs13361609	T	C	100	PASS	AC=1384;AF=0.276358;AN=5008;NS=2504;DP=17713;EAS_AF=0.3234;AMR_AF=0.2262;AFR_AF=0.2663;EUR_AF=0.2594;SAS_AF=0.2945;AA=T|||;VT=SNP
5	45699901	rs147650261	C	T	100	PASS	AC=28;AF=0.00559105;AN=5008;NS=2504;DP=18309;EAS_AF=0.0278;AMR_AF=0;AFR_AF=0;EUR_AF=0;SAS_AF=0;AA=C|||;VT=SNP
5	45701509	rs6894273	T	C	100	PASS	AC=1348;AF=0.269169;AN=5008;NS=2504;DP=15616;EAS_AF=0.3234;AMR_AF=0.2262;AFR_AF=0.2375;EUR_AF=0.2604;SAS_AF=0.2955;AA=T|||;VT=SNP
5	45702028	rs10036065	A	T	100	PASS	AC=2531;AF=0.505391;AN=5008;NS=2504;DP=14499;EAS_AF=0.4653;AMR_AF=0.4625;AFR_AF=0.6551;EUR_AF=0.4165;SAS_AF=0.4663;AA=T|||;VT=SNP
5	45704526	rs34923905	T	G	100	PASS	AC=1384;AF=0.276358;AN=5008;NS=2504;DP=11079;EAS_AF=0.3234;AMR_AF=0.2262;AFR_AF=0.2655;EUR_AF=0.2594;SAS_AF=0.2955;AA=T|||;VT=SNP
5	45705665	rs62369147	C	A	100	PASS	AC=384;AF=0.0766773;AN=5008;NS=2504;DP=12054;EAS_AF=0.1319;AMR_AF=0.1268;AFR_AF=0.0393;EUR_AF=0.0417;SAS_AF=0.0706;AA=C|||;VT=SNP
5	45706803	rs62369148	T	G	100	PASS	AC=384;AF=0.0766773;AN=5008;NS=2504;DP=19731;EAS_AF=0.1319;AMR_AF=0.1268;AFR_AF=0.0393;EUR_AF=0.0417;SAS_AF=0.0706;AA=T|||;VT=SNP
5	45707117	rs10078625	C	G	100	PASS	AC=2526;AF=0.504393;AN=5008;NS=2504;DP=17923;EAS_AF=0.4653;AMR_AF=0.4568;AFR_AF=0.643;EUR_AF=0.4165;SAS_AF=0.4816;AA=G|||;VT=SNP
5	45707538	rs13187565	G	T	100	PASS	AC=2508;AF=0.500799;AN=5008;NS=2504;DP=15254;EAS_AF=0.4653;AMR_AF=0.4568;AFR_AF=0.6415;EUR_AF=0.4165;SAS_AF=0.4652;AA=T|||;VT=SNP
5	45710061	rs10473392	G	T	100	PASS	AC=2530;AF=0.505192;AN=5008;NS=2504;DP=11461;EAS_AF=0.4653;AMR_AF=0.4625;AFR_AF=0.6558;EUR_AF=0.4165;SAS_AF=0.4642;AA=T|||;VT=SNP
5	45711037	rs6894784	A	G	100	PASS	AC=1376;AF=0.27476;AN=5008;NS=2504;DP=18422;EAS_AF=0.3234;AMR_AF=0.2262;AFR_AF=0.2579;EUR_AF=0.2594;SAS_AF=0.2975;AA=A|||;VT=SNP
5	45712047	rs150945071	A	G	100	PASS	AC=22;AF=0.00439297;AN=5008;NS=2504;DP=17181;EAS_AF=0.0208;AMR_AF=0.0014;AFR_AF=0;EUR_AF=0;SAS_AF=0;AA=a|||;VT=SNP
5	45712489	rs7705696	A	G	100	PASS	AC=2525;AF=0.504193;AN=5008;NS=2504;DP=18770;EAS_AF=0.4653;AMR_AF=0.4568;AFR_AF=0.6422;EUR_AF=0.4165;SAS_AF=0.4816;AA=G|||;VT=SNP
5	45713622	rs10512878	G	C	100	PASS	AC=506;AF=0.101038;AN=5008;NS=2504;DP=20039;EAS_AF=0.1419;AMR_AF=0.1311;AFR_AF=0.1203;EUR_AF=0.0417;SAS_AF=0.0726;AA=C|||;VT=SNP
5	45714653	rs62369149	C	T	100	PASS	AC=471;AF=0.0940495;AN=5008;NS=2504;DP=18026;EAS_AF=0.1319;AMR_AF=0.1268;AFR_AF=0.1051;EUR_AF=0.0417;SAS_AF=0.0706;AA=c|||;VT=SNP
5	45715628	rs62369150	C	T	100	PASS	AC=506;AF=0.101038;AN=5008;NS=2504;DP=17253;EAS_AF=0.1409;AMR_AF=0.1311;AFR_AF=0.1225;EUR_AF=0.0417;SAS_AF=0.0706;AA=T|||;VT=SNP
5	45715753	rs4367308	T	A	100	PASS	AC=2011;AF=0.401558;AN=5008;NS=2504;DP=15981;EAS_AF=0.4643;AMR_AF=0.3674;AFR_AF=0.4887;EUR_AF=0.3012;SAS_AF=0.3466;AA=A|||;VT=SNP
5	45716209	rs2879074	A	C	100	PASS	AC=2510;AF=0.501198;AN=5008;NS=2504;DP=18294;EAS_AF=0.4653;AMR_AF=0.4582;AFR_AF=0.6422;EUR_AF=0.4155;SAS_AF=0.4663;AA=C|||;VT=SNP
5	45716245	rs16902216	G	A	100	PASS	AC=470;AF=0.0938498;AN=5008;NS=2504;DP=18337;EAS_AF=0.1319;AMR_AF=0.1268;AFR_AF=0.1044;EUR_AF=0.0417;SAS_AF=0.0706;AA=A|||;VT=SNP
5	45716396	rs7736561	C	T	100	PASS	AC=2508;AF=0.500799;AN=5008;NS=2504;DP=17855;EAS_AF=0.4653;AMR_AF=0.4582;AFR_AF=0.6422;EUR_AF=0.4155;SAS_AF=0.4642;AA=T|||;VT=SNP
5	45717076	rs117313242	A	G	100	PASS	AC=117;AF=0.0233626;AN=5008;NS=2504;DP=13179;EAS_AF=0.1091;AMR_AF=0;AFR_AF=0;EUR_AF=0;SAS_AF=0.0072;AA=A|||;VT=SNP
5	45717865	rs6863984	A	C	100	PASS	AC=470;AF=0.0938498;AN=5008;NS=2504;DP=19203;EAS_AF=0.1319;AMR_AF=0.1282;AFR_AF=0.1044;EUR_AF=0.0408;SAS_AF=0.0706;AA=C|||;VT=SNP
5	45717936	rs2337951	C	T	100	PASS	AC=2508;AF=0.500799;AN=5008;NS=2504;DP=18468;EAS_AF=0.4653;AMR_AF=0.4582;AFR_AF=0.6422;EUR_AF=0.4155;SAS_AF=0.4642;AA=T|||;VT=SNP
5	45718314	rs62367666	A	G	100	PASS	AC=504;AF=0.100639;AN=5008;NS=2504;DP=16098;EAS_AF=0.1409;AMR_AF=0.1311;AFR_AF=0.121;EUR_AF=0.0417;SAS_AF=0.0706;AA=G|||;VT=SNP
5	45718602	rs62367667	G	C	100	PASS	AC=391;AF=0.0780751;AN=5008;NS=2504;DP=16402;EAS_AF=0.1319;AMR_AF=0.1268;AFR_AF=0.0446;EUR_AF=0.0417;SAS_AF=0.0706;AA=G|||;VT=SNP
5	45718771	rs12523582	G	A	100	PASS	AC=392;AF=0.0782748;AN=5008;NS=2504;DP=12569;EAS_AF=0.1329;AMR_AF=0.1268;AFR_AF=0.0446;EUR_AF=0.0417;SAS_AF=0.0706;AA=G|||;VT=SNP
5	45719325	rs16902217	G	A	100	PASS	AC=1354;AF=0.270367;AN=5008;NS=2504;DP=13849;EAS_AF=0.3234;AMR_AF=0.2262;AFR_AF=0.2579;EUR_AF=0.2584;SAS_AF=0.2761;AA=G|||;VT=SNP
5	45719826	rs12519195	A	T	100	PASS	AC=470;AF=0.0938498;AN=5008;NS=2504;DP=15830;EAS_AF=0.1319;AMR_AF=0.1268;AFR_AF=0.1044;EUR_AF=0.0417;SAS_AF=0.0706;AA=A|||;VT=SNP
5	45721287	rs951396	C	G	100	PASS	AC=392;AF=0.0782748;AN=5008;NS=2504;DP=18958;EAS_AF=0.1329;AMR_AF=0.1268;AFR_AF=0.0446;EUR_AF=0.0417;SAS_AF=0.0706;AA=C|||;VT=SNP
5	45722124	rs2337952	T	G	100	PASS	AC=2527;AF=0.504593;AN=5008;NS=2504;DP=18505;EAS_AF=0.4653;AMR_AF=0.464;AFR_AF=0.6536;EUR_AF=0.4155;SAS_AF=0.4642;AA=G|||;VT=SNP
5	45722622	rs62367668	G	A	100	PASS	AC=370;AF=0.0738818;AN=5008;NS=2504;DP=19041;EAS_AF=0.1329;AMR_AF=0.1268;AFR_AF=0.028;EUR_AF=0.0417;SAS_AF=0.0706;AA=G|||;VT=SNP
5	45722709	rs62367669	C	G	100	PASS	AC=385;AF=0.076877;AN=5008;NS=2504;DP=19432;EAS_AF=0.1329;AMR_AF=0.1268;AFR_AF=0.0393;EUR_AF=0.0417;SAS_AF=0.0706;AA=C|||;VT=SNP
5	45722994	rs6892627	A	C	100	PASS	AC=2725;AF=0.544129;AN=5008;NS=2504;DP=17327;EAS_AF=0.4663;AMR_AF=0.4712;AFR_AF=0.798;EUR_AF=0.4155;SAS_AF=0.4652;AA=C|||;VT=SNP
5	45723636	rs6867402	A	T	100	PASS	AC=526;AF=0.105032;AN=5008;NS=2504;DP=16773;EAS_AF=0.1329;AMR_AF=0.1282;AFR_AF=0.1044;EUR_AF=0.0427;SAS_AF=0.1247;AA=A|||;VT=SNP
5	45724280	rs12520275	T	G	100	PASS	AC=471;AF=0.0940495;AN=5008;NS=2504;DP=17184;EAS_AF=0.1329;AMR_AF=0.1268;AFR_AF=0.1044;EUR_AF=0.0417;SAS_AF=0.0706;AA=G|||;VT=SNP
5	45724857	rs12655211	C	T	100	PASS	AC=86;AF=0.0171725;AN=5008;NS=2504;DP=12184;EAS_AF=0.0794;AMR_AF=0.0014;AFR_AF=0;EUR_AF=0.001;SAS_AF=0.0041;AA=C|||;VT=SNP
5	45725246	rs12518235	C	A	100	PASS	AC=386;AF=0.0770767;AN=5008;NS=2504;DP=15969;EAS_AF=0.1329;AMR_AF=0.1268;AFR_AF=0.0401;EUR_AF=0.0417;SAS_AF=0.0706;AA=C|||;VT=SNP
5	45725597	rs7718785	C	T	100	PASS	AC=2530;AF=0.505192;AN=5008;NS=2504;DP=20836;EAS_AF=0.4663;AMR_AF=0.464;AFR_AF=0.6558;EUR_AF=0.4135;SAS_AF=0.4652;AA=T|||;VT=SNP
5	45725781	rs10805698	A	G	100	PASS	AC=432;AF=0.086262;AN=5008;NS=2504;DP=19429;EAS_AF=0.131;AMR_AF=0.1268;AFR_AF=0.0764;EUR_AF=0.0417;SAS_AF=0.0706;AA=A|||;VT=SNP
5	45727866	rs12110137	T	C	100	PASS	AC=2594;AF=0.517971;AN=5008;NS=2504;DP=13816;EAS_AF=0.4663;AMR_AF=0.4755;AFR_AF=0.6785;EUR_AF=0.4264;SAS_AF=0.4785;AA=C|||;VT=SNP
5	45727999	rs12109155	G	A	100	PASS	AC=1354;AF=0.270367;AN=5008;NS=2504;DP=14244;EAS_AF=0.3244;AMR_AF=0.2291;AFR_AF=0.2557;EUR_AF=0.2584;SAS_AF=0.2761;AA=G|||;VT=SNP
5	45728698	rs16902220	C	T	100	PASS	AC=434;AF=0.0866613;AN=5008;NS=2504;DP=20208;EAS_AF=0.1329;AMR_AF=0.1268;AFR_AF=0.0764;EUR_AF=0.0417;SAS_AF=0.0706;AA=T|||;VT=SNP
5	45731173	rs73107037	A	G	100	PASS	AC=473;AF=0.0944489;AN=5008;NS=2504;DP=10112;EAS_AF=0.1329;AMR_AF=0.1268;AFR_AF=0.1044;EUR_AF=0.0417;SAS_AF=0.0726;AA=A|||;VT=SNP
5	45732023	rs6873498	C	T	100	PASS	AC=473;AF=0.0944489;AN=5008;NS=2504;DP=15922;EAS_AF=0.1329;AMR_AF=0.1268;AFR_AF=0.1044;EUR_AF=0.0417;SAS_AF=0.0726;AA=C|||;VT=SNP
5	45732184	rs6873660	A	G	100	PASS	AC=473;AF=0.0944489;AN=5008;NS=2504;DP=14994;EAS_AF=0.1329;AMR_AF=0.1268;AFR_AF=0.1044;EUR_AF=0.0417;SAS_AF=0.0726;AA=A|||;VT=SNP
5	45732198	rs6873662	A	G	100	PASS	AC=482;AF=0.096246;AN=5008;NS=2504;DP=15235;EAS_AF=0.1419;AMR_AF=0.1268;AFR_AF=0.1044;EUR_AF=0.0417;SAS_AF=0.0726;AA=G|||;VT=SNP
5	45733662	rs58424904	A	T	100	PASS	AC=473;AF=0.0944489;AN=5008;NS=2504;DP=17197;EAS_AF=0.1329;AMR_AF=0.1268;AFR_AF=0.1044;EUR_AF=0.0417;SAS_AF=0.0726;AA=T|||;VT=SNP
5	45735083	rs6451814	C	T	100	PASS	AC=2523;AF=0.503794;AN=5008;NS=2504;DP=12595;EAS_AF=0.4673;AMR_AF=0.4582;AFR_AF=0.6543;EUR_AF=0.4135;SAS_AF=0.4632;AA=T|||;VT=SNP
5	45735587	rs12514177	T	A	100	PASS	AC=474;AF=0.0946486;AN=5008;NS=2504;DP=12510;EAS_AF=0.1329;AMR_AF=0.1282;AFR_AF=0.1044;EUR_AF=0.0417;SAS_AF=0.0726;AA=T|||;VT=SNP
5	45736002	rs12522392	G	T	100	PASS	AC=436;AF=0.0870607;AN=5008;NS=2504;DP=11549;EAS_AF=0.1329;AMR_AF=0.1268;AFR_AF=0.0764;EUR_AF=0.0417;SAS_AF=0.0726;AA=G|||;VT=SNP
5	45736281	rs12522404	C	T	100	PASS	AC=436;AF=0.0870607;AN=5008;NS=2504;DP=12381;EAS_AF=0.1329;AMR_AF=0.1268;AFR_AF=0.0764;EUR_AF=0.0417;SAS_AF=0.0726;AA=C|||;VT=SNP
5	45736307	rs12522459	G	C	100	PASS	AC=473;AF=0.0944489;AN=5008;NS=2504;DP=13018;EAS_AF=0.1329;AMR_AF=0.1268;AFR_AF=0.1044;EUR_AF=0.0417;SAS_AF=0.0726;AA=C|||;VT=SNP
5	45739636	rs12659948	T	A	100	PASS	AC=1362;AF=0.271965;AN=5008;NS=2504;DP=15909;EAS_AF=0.3353;AMR_AF=0.2277;AFR_AF=0.2557;EUR_AF=0.2575;SAS_AF=0.2751;AA=T|||;VT=SNP
5	45740040	rs16902221	G	A	100	PASS	AC=1363;AF=0.272165;AN=5008;NS=2504;DP=18907;EAS_AF=0.3304;AMR_AF=0.2277;AFR_AF=0.2557;EUR_AF=0.2584;SAS_AF=0.2802;AA=g|||;VT=SNP
5	45740067	rs10512877	G	T	100	PASS	AC=524;AF=0.104633;AN=5008;NS=2504;DP=18668;EAS_AF=0.1419;AMR_AF=0.1326;AFR_AF=0.1331;EUR_AF=0.0417;SAS_AF=0.0726;AA=T|||;VT=SNP
5	45740382	rs142328069	C	A	100	PASS	AC=93;AF=0.0185703;AN=5008;NS=2504;DP=19316;EAS_AF=0.0198;AMR_AF=0.098;AFR_AF=0.0015;EUR_AF=0.001;SAS_AF=0.002;AA=C|||;VT=SNP
5	45740570	rs28473745	C	A	100	PASS	AC=1357;AF=0.270966;AN=5008;NS=2504;DP=17115;EAS_AF=0.3304;AMR_AF=0.2277;AFR_AF=0.2564;EUR_AF=0.2575;SAS_AF=0.274;AA=C|||;VT=SNP
5	45741123	rs2337953	G	A	100	PASS	AC=474;AF=0.0946486;AN=5008;NS=2504;DP=16046;EAS_AF=0.1329;AMR_AF=0.1268;AFR_AF=0.1051;EUR_AF=0.0417;SAS_AF=0.0726;AA=g|||;VT=SNP
5	45741359	rs10462093	T	C	100	PASS	AC=473;AF=0.0944489;AN=5008;NS=2504;DP=17899;EAS_AF=0.1329;AMR_AF=0.1268;AFR_AF=0.1044;EUR_AF=0.0417;SAS_AF=0.0726;AA=T|||;VT=SNP
5	45742624	rs7706116	G	T	100	PASS	AC=2555;AF=0.510184;AN=5008;NS=2504;DP=17518;EAS_AF=0.4732;AMR_AF=0.464;AFR_AF=0.6664;EUR_AF=0.4125;SAS_AF=0.4703;AA=T|||;VT=SNP
5	45742969	rs6886950	T	C	100	PASS	AC=1369;AF=0.273363;AN=5008;NS=2504;DP=9147;EAS_AF=0.3363;AMR_AF=0.2291;AFR_AF=0.2564;EUR_AF=0.2575;SAS_AF=0.2791;AA=T|||;VT=SNP
5	45746038	rs376364151	C	T	100	PASS	AC=9;AF=0.00179712;AN=5008;NS=2504;DP=19724;EAS_AF=0.0079;AMR_AF=0.0014;AFR_AF=0;EUR_AF=0;SAS_AF=0;AA=c|||;VT=SNP
5	45746378	rs61296177	C	T	100	PASS	AC=435;AF=0.086861;AN=5008;NS=2504;DP=20840;EAS_AF=0.1329;AMR_AF=0.1268;AFR_AF=0.0749;EUR_AF=0.0417;SAS_AF=0.0736;AA=c|||;VT=SNP
5	45747782	rs192960801	T	C	100	PASS	AC=42;AF=0.00838658;AN=5008;NS=2504;DP=19768;EAS_AF=0.0109;AMR_AF=0.0447;AFR_AF=0;EUR_AF=0;SAS_AF=0;AA=T|||;VT=SNP
5	45747875	rs4266405	C	T	100	PASS	AC=484;AF=0.0966454;AN=5008;NS=2504;DP=19487;EAS_AF=0.1329;AMR_AF=0.1311;AFR_AF=0.1104;EUR_AF=0.0417;SAS_AF=0.0726;AA=T|||;VT=SNP
5	45747938	rs4629609	A	C	100	PASS	AC=2617;AF=0.522564;AN=5008;NS=2504;DP=18735;EAS_AF=0.4792;AMR_AF=0.4726;AFR_AF=0.6914;EUR_AF=0.4225;SAS_AF=0.4775;AA=C|||;VT=SNP
5	45747971	rs7704772	A	G	100	PASS	AC=4412;AF=0.88099;AN=5008;NS=2504;DP=18562;EAS_AF=0.9266;AMR_AF=0.9582;AFR_AF=0.7269;EUR_AF=0.9662;SAS_AF=0.8998;AA=G|||;VT=SNP
5	45749990	rs62367708	A	G	100	PASS	AC=493;AF=0.0984425;AN=5008;NS=2504;DP=15955;EAS_AF=0.1419;AMR_AF=0.1311;AFR_AF=0.1104;EUR_AF=0.0417;SAS_AF=0.0726;AA=G|||;VT=SNP
5	45750141	rs10058269	A	G	100	PASS	AC=1367;AF=0.272963;AN=5008;NS=2504;DP=18066;EAS_AF=0.3363;AMR_AF=0.2291;AFR_AF=0.2557;EUR_AF=0.2575;SAS_AF=0.2781;AA=A|||;VT=SNP
5	45750394	rs4257782	A	G	100	PASS	AC=2611;AF=0.521366;AN=5008;NS=2504;DP=15607;EAS_AF=0.4732;AMR_AF=0.4712;AFR_AF=0.6899;EUR_AF=0.4225;SAS_AF=0.4806;AA=G|||;VT=SNP
5	45750595	rs111278737	A	T	100	PASS	AC=489;AF=0.0976438;AN=5008;NS=2504;DP=14487;EAS_AF=0.1329;AMR_AF=0.1297;AFR_AF=0.1067;EUR_AF=0.0427;SAS_AF=0.0828;AA=A|||;VT=SNP
5	45751357	rs140570724	C	G	100	PASS	AC=47;AF=0.00938498;AN=5008;NS=2504;DP=17171;EAS_AF=0.0278;AMR_AF=0.0259;AFR_AF=0;EUR_AF=0;SAS_AF=0.001;AA=C|||;VT=SNP
5	45751455	rs117314001	C	T	100	PASS	AC=36;AF=0.0071885;AN=5008;NS=2504;DP=19296;EAS_AF=0.0179;AMR_AF=0.0144;AFR_AF=0.0061;EUR_AF=0;SAS_AF=0;AA=C|||;VT=SNP
5	45751536	rs10044479	G	C	100	PASS	AC=2522;AF=0.503594;AN=5008;NS=2504;DP=18968;EAS_AF=0.4712;AMR_AF=0.4568;AFR_AF=0.6445;EUR_AF=0.4125;SAS_AF=0.4734;AA=C|||;VT=SNP
5	45752054	rs113368850	A	T	100	PASS	AC=473;AF=0.0944489;AN=5008;NS=2504;DP=18727;EAS_AF=0.1329;AMR_AF=0.1268;AFR_AF=0.1044;EUR_AF=0.0417;SAS_AF=0.0726;AA=A|||;VT=SNP
5	45752348	rs62367709	G	A	100	PASS	AC=474;AF=0.0946486;AN=5008;NS=2504;DP=17113;EAS_AF=0.1339;AMR_AF=0.1268;AFR_AF=0.1044;EUR_AF=0.0417;SAS_AF=0.0726;AA=g|||;VT=SNP
5	45752862	rs4455566	T	C	100	PASS	AC=2561;AF=0.511382;AN=5008;NS=2504;DP=16421;EAS_AF=0.4792;AMR_AF=0.4654;AFR_AF=0.6664;EUR_AF=0.4125;SAS_AF=0.4693;AA=C|||;VT=SNP
5	45752968	rs73107077	A	T	100	PASS	AC=434;AF=0.0866613;AN=5008;NS=2504;DP=15971;EAS_AF=0.1329;AMR_AF=0.1268;AFR_AF=0.0749;EUR_AF=0.0417;SAS_AF=0.0726;AA=A|||;VT=SNP
5	45754257	rs112684775	C	T	100	PASS	AC=474;AF=0.0946486;AN=5008;NS=2504;DP=15817;EAS_AF=0.1329;AMR_AF=0.1268;AFR_AF=0.1044;EUR_AF=0.0427;SAS_AF=0.0726;AA=C|||;VT=SNP
5	45756195	rs4473778	T	G	100	PASS	AC=550;AF=0.109824;AN=5008;NS=2504;DP=18401;EAS_AF=0.1419;AMR_AF=0.134;AFR_AF=0.152;EUR_AF=0.0417;SAS_AF=0.0726;AA=G|||;VT=SNP
5	45756240	rs2879075	T	A	100	PASS	AC=524;AF=0.104633;AN=5008;NS=2504;DP=17081;EAS_AF=0.1419;AMR_AF=0.1326;AFR_AF=0.1331;EUR_AF=0.0417;SAS_AF=0.0726;AA=A|||;VT=SNP
5	45757305	rs1852599	T	C	100	PASS	AC=776;AF=0.154952;AN=5008;NS=2504;DP=17238;EAS_AF=0.1429;AMR_AF=0.2017;AFR_AF=0.112;EUR_AF=0.1551;SAS_AF=0.1922;AA=C|||;VT=SNP
5	45759165	rs12654213	T	G	100	PASS	AC=2624;AF=0.523962;AN=5008;NS=2504;DP=18383;EAS_AF=0.4792;AMR_AF=0.4726;AFR_AF=0.6906;EUR_AF=0.4225;SAS_AF=0.4857;AA=G|||;VT=SNP
5	45759876	rs9687260	A	G	100	PASS	AC=2567;AF=0.51258;AN=5008;NS=2504;DP=16237;EAS_AF=0.4792;AMR_AF=0.4654;AFR_AF=0.6672;EUR_AF=0.4125;SAS_AF=0.4744;AA=a|||;VT=SNP
5	45760805	rs10462094	T	A	100	PASS	AC=434;AF=0.0866613;AN=5008;NS=2504;DP=17104;EAS_AF=0.1329;AMR_AF=0.1268;AFR_AF=0.0749;EUR_AF=0.0417;SAS_AF=0.0726;AA=T|||;VT=SNP
5	45761754	rs9764211	T	C	100	PASS	AC=2294;AF=0.458067;AN=5008;NS=2504;DP=10153;EAS_AF=0.4792;AMR_AF=0.4395;AFR_AF=0.4766;EUR_AF=0.4125;SAS_AF=0.4714;AA=N|||;VT=SNP
5	45763681	rs59952198	G	T	100	PASS	AC=473;AF=0.0944489;AN=5008;NS=2504;DP=16155;EAS_AF=0.1329;AMR_AF=0.1268;AFR_AF=0.1044;EUR_AF=0.0417;SAS_AF=0.0726;AA=T|||;VT=SNP
5	45766308	rs6451818	T	C	100	PASS	AC=473;AF=0.0944489;AN=5008;NS=2504;DP=20426;EAS_AF=0.1329;AMR_AF=0.1268;AFR_AF=0.1044;EUR_AF=0.0417;SAS_AF=0.0726;AA=T|||;VT=SNP
5	45766364	rs62367712	G	A	100	PASS	AC=1042;AF=0.208067;AN=5008;NS=2504;DP=19651;EAS_AF=0.3363;AMR_AF=0.196;AFR_AF=0.0681;EUR_AF=0.2465;SAS_AF=0.2342;AA=G|||;VT=SNP
5	45766380	rs6451819	T	G	100	PASS	AC=475;AF=0.0948482;AN=5008;NS=2504;DP=19123;EAS_AF=0.1329;AMR_AF=0.1268;AFR_AF=0.1044;EUR_AF=0.0417;SAS_AF=0.0746;AA=G|||;VT=SNP
5	45766853	rs1819031	C	T	100	PASS	AC=473;AF=0.0944489;AN=5008;NS=2504;DP=18484;EAS_AF=0.1329;AMR_AF=0.1268;AFR_AF=0.1044;EUR_AF=0.0417;SAS_AF=0.0726;AA=C|||;VT=SNP
5	45767419	rs10041767	G	A	100	PASS	AC=1975;AF=0.394369;AN=5008;NS=2504;DP=14855;EAS_AF=0.4722;AMR_AF=0.366;AFR_AF=0.4523;EUR_AF=0.2992;SAS_AF=0.3538;AA=A|||;VT=SNP
5	45767488	rs10041772	G	A	100	PASS	AC=1982;AF=0.395767;AN=5008;NS=2504;DP=15267;EAS_AF=0.4782;AMR_AF=0.366;AFR_AF=0.4523;EUR_AF=0.2992;SAS_AF=0.3548;AA=A|||;VT=SNP
5	45768224	rs12521519	A	G	100	PASS	AC=473;AF=0.0944489;AN=5008;NS=2504;DP=15346;EAS_AF=0.1329;AMR_AF=0.1268;AFR_AF=0.1044;EUR_AF=0.0417;SAS_AF=0.0726;AA=G|||;VT=SNP
5	45768415	rs12521555	A	G	100	PASS	AC=473;AF=0.0944489;AN=5008;NS=2504;DP=15447;EAS_AF=0.1329;AMR_AF=0.1268;AFR_AF=0.1044;EUR_AF=0.0417;SAS_AF=0.0726;AA=A|||;VT=SNP
5	45769397	rs4380674	C	A	100	PASS	AC=3541;AF=0.707069;AN=5008;NS=2504;DP=17769;EAS_AF=0.5714;AMR_AF=0.768;AFR_AF=0.7458;EUR_AF=0.7416;SAS_AF=0.7157;AA=A|||;VT=SNP
5	45769918	rs13359915	T	A	100	PASS	AC=3627;AF=0.724241;AN=5008;NS=2504;DP=16294;EAS_AF=0.6538;AMR_AF=0.7709;AFR_AF=0.7458;EUR_AF=0.7425;SAS_AF=0.7157;AA=A|||;VT=SNP
5	45770252	rs7447717	A	G	100	PASS	AC=2470;AF=0.493211;AN=5008;NS=2504;DP=18609;EAS_AF=0.5218;AMR_AF=0.5432;AFR_AF=0.3464;EUR_AF=0.5875;SAS_AF=0.5297;AA=A|||;VT=SNP
5	45773102	rs73090028	C	T	100	PASS	AC=473;AF=0.0944489;AN=5008;NS=2504;DP=21263;EAS_AF=0.1329;AMR_AF=0.1268;AFR_AF=0.1044;EUR_AF=0.0417;SAS_AF=0.0726;AA=C|||;VT=SNP
5	45775010	rs62367713	G	A	100	PASS	AC=475;AF=0.0948482;AN=5008;NS=2504;DP=14357;EAS_AF=0.1329;AMR_AF=0.1282;AFR_AF=0.1044;EUR_AF=0.0427;SAS_AF=0.0726;AA=A|||;VT=SNP
5	45775309	rs6451820	T	A	100	PASS	AC=3637;AF=0.726238;AN=5008;NS=2504;DP=14687;EAS_AF=0.6637;AMR_AF=0.7723;AFR_AF=0.7451;EUR_AF=0.7425;SAS_AF=0.7157;AA=A|||;VT=SNP
5	45776170	rs62367715	T	C	100	PASS	AC=426;AF=0.0850639;AN=5008;NS=2504;DP=18327;EAS_AF=0.1329;AMR_AF=0.1268;AFR_AF=0.0688;EUR_AF=0.0417;SAS_AF=0.0726;AA=C|||;VT=SNP
5	45776815	rs62367716	G	A	100	PASS	AC=386;AF=0.0770767;AN=5008;NS=2504;DP=17684;EAS_AF=0.1329;AMR_AF=0.1268;AFR_AF=0.0386;EUR_AF=0.0417;SAS_AF=0.0726;AA=G|||;VT=SNP
5	45778652	rs4866972	G	A	100	PASS	AC=475;AF=0.0948482;AN=5008;NS=2504;DP=16347;EAS_AF=0.1329;AMR_AF=0.1282;AFR_AF=0.1051;EUR_AF=0.0417;SAS_AF=0.0726;AA=A|||;VT=SNP
5	45779553	rs62367717	A	C	100	PASS	AC=405;AF=0.0808706;AN=5008;NS=2504;DP=18806;EAS_AF=0.1319;AMR_AF=0.0562;AFR_AF=0.1044;EUR_AF=0.0308;SAS_AF=0.0654;AA=A|||;VT=SNP
5	45779647	rs117282626	C	G	100	PASS	AC=19;AF=0.00379393;AN=5008;NS=2504;DP=20064;EAS_AF=0.0188;AMR_AF=0;AFR_AF=0;EUR_AF=0;SAS_AF=0;AA=C|||;VT=SNP
5	45780750	rs4388219	A	G	100	PASS	AC=3232;AF=0.645367;AN=5008;NS=2504;DP=16427;EAS_AF=0.6597;AMR_AF=0.6945;AFR_AF=0.6558;EUR_AF=0.6282;SAS_AF=0.5992;AA=G|||;VT=SNP
5	45780799	rs4452566	A	T	100	PASS	AC=3554;AF=0.709665;AN=5008;NS=2504;DP=15764;EAS_AF=0.6518;AMR_AF=0.755;AFR_AF=0.7269;EUR_AF=0.7247;SAS_AF=0.6984;AA=A|||;VT=SNP
5	45781308	rs76633495	G	A	100	PASS	AC=79;AF=0.0157748;AN=5008;NS=2504;DP=18200;EAS_AF=0.0585;AMR_AF=0.0274;AFR_AF=0;EUR_AF=0;SAS_AF=0.001;AA=G|||;VT=SNP
5	45781872	rs10941703	C	T	100	PASS	AC=2718;AF=0.542732;AN=5008;NS=2504;DP=19498;EAS_AF=0.5179;AMR_AF=0.6254;AFR_AF=0.5023;EUR_AF=0.5885;SAS_AF=0.5174;AA=C|||;VT=SNP
5	45781962	rs7719703	T	G	100	PASS	AC=3634;AF=0.725639;AN=5008;NS=2504;DP=19943;EAS_AF=0.6597;AMR_AF=0.7709;AFR_AF=0.7443;EUR_AF=0.7425;SAS_AF=0.7188;AA=G|||;VT=SNP
5	45783506	rs10941704	G	A	100	PASS	AC=3989;AF=0.796526;AN=5008;NS=2504;DP=8743;EAS_AF=0.6607;AMR_AF=0.804;AFR_AF=0.9554;EUR_AF=0.7525;SAS_AF=0.7618;AA=A|||;VT=SNP
5	45784067	rs62367718	G	A	100	PASS	AC=506;AF=0.101038;AN=5008;NS=2504;DP=14719;EAS_AF=0.2897;AMR_AF=0.0447;AFR_AF=0.0061;EUR_AF=0.0825;SAS_AF=0.0941;AA=G|||;VT=SNP
5	45784470	rs7706676	T	C	100	PASS	AC=3630;AF=0.72484;AN=5008;NS=2504;DP=13626;EAS_AF=0.6597;AMR_AF=0.7709;AFR_AF=0.7458;EUR_AF=0.7416;SAS_AF=0.7137;AA=C|||;VT=SNP
5	45784939	rs7725177	C	T	100	PASS	AC=401;AF=0.0800719;AN=5008;NS=2504;DP=19946;EAS_AF=0.131;AMR_AF=0.0548;AFR_AF=0.1029;EUR_AF=0.0308;SAS_AF=0.0654;AA=c|||;VT=SNP
5	45784993	rs7707561	T	A	100	PASS	AC=401;AF=0.0800719;AN=5008;NS=2504;DP=20027;EAS_AF=0.131;AMR_AF=0.0548;AFR_AF=0.1029;EUR_AF=0.0308;SAS_AF=0.0654;AA=A|||;VT=SNP
5	45785031	rs7725203	A	G	100	PASS	AC=401;AF=0.0800719;AN=5008;NS=2504;DP=19540;EAS_AF=0.131;AMR_AF=0.0548;AFR_AF=0.1029;EUR_AF=0.0308;SAS_AF=0.0654;AA=G|||;VT=SNP
5	45786177	rs10056041	G	A	100	PASS	AC=3632;AF=0.72524;AN=5008;NS=2504;DP=15277;EAS_AF=0.6597;AMR_AF=0.7709;AFR_AF=0.7458;EUR_AF=0.7416;SAS_AF=0.7157;AA=A|||;VT=SNP
5	45786598	rs10064278	T	C	100	PASS	AC=3089;AF=0.616813;AN=5008;NS=2504;DP=19121;EAS_AF=0.5188;AMR_AF=0.7061;AFR_AF=0.5484;EUR_AF=0.7107;SAS_AF=0.6503;AA=T|||;VT=SNP
5	45787176	rs139786425	G	A	100	PASS	AC=61;AF=0.0121805;AN=5008;NS=2504;DP=19376;EAS_AF=0.0417;AMR_AF=0.0259;AFR_AF=0;EUR_AF=0;SAS_AF=0.001;AA=G|||;VT=SNP
5	45788381	rs7708189	G	A	100	PASS	AC=402;AF=0.0802716;AN=5008;NS=2504;DP=21272;EAS_AF=0.1319;AMR_AF=0.0548;AFR_AF=0.1029;EUR_AF=0.0308;SAS_AF=0.0654;AA=G|||;VT=SNP
5	45789024	rs4455564	C	T	100	PASS	AC=2505;AF=0.5002;AN=5008;NS=2504;DP=20536;EAS_AF=0.5179;AMR_AF=0.6066;AFR_AF=0.3351;EUR_AF=0.5974;SAS_AF=0.5297;AA=C|||;VT=SNP
5	45789504	rs6872937	A	G	100	PASS	AC=402;AF=0.0802716;AN=5008;NS=2504;DP=18882;EAS_AF=0.1319;AMR_AF=0.0548;AFR_AF=0.1029;EUR_AF=0.0308;SAS_AF=0.0654;AA=a|||;VT=SNP
5	45789800	rs4577699	C	A	100	PASS	AC=3060;AF=0.611022;AN=5008;NS=2504;DP=17714;EAS_AF=0.5188;AMR_AF=0.7017;AFR_AF=0.528;EUR_AF=0.7107;SAS_AF=0.6513;AA=C|||;VT=SNP
5	45789888	rs12332458	A	G	100	PASS	AC=402;AF=0.0802716;AN=5008;NS=2504;DP=19790;EAS_AF=0.1319;AMR_AF=0.0548;AFR_AF=0.1029;EUR_AF=0.0308;SAS_AF=0.0654;AA=A|||;VT=SNP
5	45790075	rs116873697	T	A	100	PASS	AC=33;AF=0.00658946;AN=5008;NS=2504;DP=20539;EAS_AF=0.0218;AMR_AF=0.0144;AFR_AF=0.0008;EUR_AF=0;SAS_AF=0;AA=T|||;VT=SNP
5	45790407	rs187865988	G	T	100	PASS	AC=128;AF=0.0255591;AN=5008;NS=2504;DP=21659;EAS_AF=0.0536;AMR_AF=0.0994;AFR_AF=0.0015;EUR_AF=0.001;SAS_AF=0.002;AA=G|||;VT=SNP
5	45790426	rs59450171	A	T	100	PASS	AC=364;AF=0.0726837;AN=5008;NS=2504;DP=21421;EAS_AF=0.1319;AMR_AF=0.0548;AFR_AF=0.0741;EUR_AF=0.0308;SAS_AF=0.0654;AA=A|||;VT=SNP
5	45790580	rs146933708	C	A	100	PASS	AC=225;AF=0.0449281;AN=5008;NS=2504;DP=20396;EAS_AF=0.2083;AMR_AF=0.0043;AFR_AF=0.0008;EUR_AF=0.001;SAS_AF=0.0102;AA=C|||;VT=SNP
5	45790588	rs137950146	G	A	100	PASS	AC=225;AF=0.0449281;AN=5008;NS=2504;DP=20106;EAS_AF=0.2083;AMR_AF=0.0043;AFR_AF=0.0008;EUR_AF=0.001;SAS_AF=0.0102;AA=G|||;VT=SNP
5	45790931	rs150174154	T	A	100	PASS	AC=316;AF=0.063099;AN=5008;NS=2504;DP=19500;EAS_AF=0.1319;AMR_AF=0.0548;AFR_AF=0.0378;EUR_AF=0.0308;SAS_AF=0.0654;AA=T|||;VT=SNP
5	45792329	rs62370579	A	T	100	PASS	AC=400;AF=0.0798722;AN=5008;NS=2504;DP=14575;EAS_AF=0.1319;AMR_AF=0.0548;AFR_AF=0.1014;EUR_AF=0.0308;SAS_AF=0.0654;AA=A|||;VT=SNP
5	45792753	rs4551074	T	C	100	PASS	AC=3642;AF=0.727236;AN=5008;NS=2504;DP=14204;EAS_AF=0.6696;AMR_AF=0.7709;AFR_AF=0.7451;EUR_AF=0.7416;SAS_AF=0.7168;AA=t|||;VT=SNP
5	45793061	rs6872194	T	C	100	PASS	AC=3633;AF=0.725439;AN=5008;NS=2504;DP=15588;EAS_AF=0.6597;AMR_AF=0.7709;AFR_AF=0.7458;EUR_AF=0.7416;SAS_AF=0.7168;AA=C|||;VT=SNP
5	45793164	rs62370580	G	T	100	PASS	AC=400;AF=0.0798722;AN=5008;NS=2504;DP=16266;EAS_AF=0.1319;AMR_AF=0.0548;AFR_AF=0.1014;EUR_AF=0.0308;SAS_AF=0.0654;AA=T|||;VT=SNP
5	45793599	rs118001832	C	T	100	PASS	AC=127;AF=0.0253594;AN=5008;NS=2504;DP=16215;EAS_AF=0.123;AMR_AF=0;AFR_AF=0;EUR_AF=0.001;SAS_AF=0.002;AA=C|||;VT=SNP
5	45793718	rs62370581	G	A	100	PASS	AC=295;AF=0.0589058;AN=5008;NS=2504;DP=17489;EAS_AF=0.1319;AMR_AF=0.0548;AFR_AF=0.0219;EUR_AF=0.0308;SAS_AF=0.0654;AA=G|||;VT=SNP
5	45793791	rs7706959	C	G	100	PASS	AC=3643;AF=0.727436;AN=5008;NS=2504;DP=15831;EAS_AF=0.6597;AMR_AF=0.7767;AFR_AF=0.7458;EUR_AF=0.7455;SAS_AF=0.7188;AA=G|||;VT=SNP
5	45795276	rs79814056	A	G	100	PASS	AC=314;AF=0.0626997;AN=5008;NS=2504;DP=16922;EAS_AF=0.1319;AMR_AF=0.0548;AFR_AF=0.0371;EUR_AF=0.0308;SAS_AF=0.0644;AA=A|||;VT=SNP
5	45796390	rs77198011	A	T	100	PASS	AC=22;AF=0.00439297;AN=5008;NS=2504;DP=19940;EAS_AF=0.0218;AMR_AF=0;AFR_AF=0;EUR_AF=0;SAS_AF=0;AA=A|||;VT=SNP
5	45796842	rs62370582	T	G	100	PASS	AC=417;AF=0.0832668;AN=5008;NS=2504;DP=17921;EAS_AF=0.1319;AMR_AF=0.0605;AFR_AF=0.112;EUR_AF=0.0308;SAS_AF=0.0644;AA=G|||;VT=SNP
5	45796851	rs77614697	G	T	100	PASS	AC=24;AF=0.00479233;AN=5008;NS=2504;DP=17915;EAS_AF=0.0228;AMR_AF=0;AFR_AF=0;EUR_AF=0;SAS_AF=0.001;AA=G|||;VT=SNP
5	45796940	rs9687374	C	T	100	PASS	AC=3627;AF=0.724241;AN=5008;NS=2504;DP=18717;EAS_AF=0.6597;AMR_AF=0.7695;AFR_AF=0.7436;EUR_AF=0.7396;SAS_AF=0.7168;AA=T|||;VT=SNP
5	45797071	rs74907209	G	A	100	PASS	AC=309;AF=0.0617013;AN=5008;NS=2504;DP=20065;EAS_AF=0.1319;AMR_AF=0.0548;AFR_AF=0.0333;EUR_AF=0.0308;SAS_AF=0.0644;AA=G|||;VT=SNP
5	45797602	rs10462095	A	G	100	PASS	AC=3641;AF=0.727037;AN=5008;NS=2504;DP=19986;EAS_AF=0.6696;AMR_AF=0.7709;AFR_AF=0.7443;EUR_AF=0.7406;SAS_AF=0.7178;AA=G|||;VT=SNP
5	45798723	rs7733616	C	T	100	PASS	AC=3070;AF=0.613019;AN=5008;NS=2504;DP=19162;EAS_AF=0.5188;AMR_AF=0.6974;AFR_AF=0.5386;EUR_AF=0.7087;SAS_AF=0.6524;AA=C|||;VT=SNP
5	45800138	rs78067946	G	A	100	PASS	AC=81;AF=0.0161741;AN=5008;NS=2504;DP=16688;EAS_AF=0.0744;AMR_AF=0.0043;AFR_AF=0;EUR_AF=0;SAS_AF=0.0031;AA=G|||;VT=SNP
5	45800267	rs75354369	G	A	100	PASS	AC=197;AF=0.0393371;AN=5008;NS=2504;DP=17652;EAS_AF=0.1101;AMR_AF=0.0476;AFR_AF=0.0008;EUR_AF=0.001;SAS_AF=0.0521;AA=G|||;VT=SNP
5	45800439	rs61735895	A	G	100	PASS	AC=504;AF=0.100639;AN=5008;NS=2504;DP=19936;EAS_AF=0.1409;AMR_AF=0.072;AFR_AF=0.1649;EUR_AF=0.0308;SAS_AF=0.0644;AA=G|||;VT=SNP
5	45800506	rs61734825	A	T	100	PASS	AC=416;AF=0.0830671;AN=5008;NS=2504;DP=19273;EAS_AF=0.1319;AMR_AF=0.0605;AFR_AF=0.1112;EUR_AF=0.0308;SAS_AF=0.0644;AA=T|||;VT=SNP
5	45800631	rs78922075	A	T	100	PASS	AC=357;AF=0.0712859;AN=5008;NS=2504;DP=17765;EAS_AF=0.003;AMR_AF=0.0548;AFR_AF=0.0076;EUR_AF=0.1034;SAS_AF=0.2065;AA=A|||;VT=SNP
5	45800656	rs62370584	G	A	100	PASS	AC=309;AF=0.0617013;AN=5008;NS=2504;DP=17805;EAS_AF=0.1319;AMR_AF=0.0548;AFR_AF=0.0333;EUR_AF=0.0308;SAS_AF=0.0644;AA=G|||;VT=SNP
5	45800738	rs4866978	T	C	100	PASS	AC=3629;AF=0.724641;AN=5008;NS=2504;DP=20247;EAS_AF=0.6597;AMR_AF=0.7695;AFR_AF=0.7451;EUR_AF=0.7396;SAS_AF=0.7168;AA=C|||;VT=SNP
5	45800996	rs73090063	T	C	100	PASS	AC=416;AF=0.0830671;AN=5008;NS=2504;DP=18133;EAS_AF=0.1319;AMR_AF=0.0605;AFR_AF=0.1112;EUR_AF=0.0308;SAS_AF=0.0644;AA=T|||;VT=SNP
5	45801764	rs6871250	A	C	100	PASS	AC=3641;AF=0.727037;AN=5008;NS=2504;DP=20187;EAS_AF=0.6696;AMR_AF=0.7709;AFR_AF=0.7436;EUR_AF=0.7406;SAS_AF=0.7188;AA=C|||;VT=SNP
5	45801781	rs139349505	T	A	100	PASS	AC=8;AF=0.00159744;AN=5008;NS=2504;DP=20165;EAS_AF=0.0079;AMR_AF=0;AFR_AF=0;EUR_AF=0;SAS_AF=0;AA=T|||;VT=SNP
5	45802079	rs4276421	C	T	100	PASS	AC=2448;AF=0.488818;AN=5008;NS=2504;DP=18955;EAS_AF=0.5179;AMR_AF=0.598;AFR_AF=0.3116;EUR_AF=0.5855;SAS_AF=0.5215;AA=C|||;VT=SNP
5	45802286	rs149265271	G	C	100	PASS	AC=136;AF=0.0271565;AN=5008;NS=2504;DP=16738;EAS_AF=0.0615;AMR_AF=0.0994;AFR_AF=0.0015;EUR_AF=0.001;SAS_AF=0.002;AA=G|||;VT=SNP
5	45802305	rs144504715	C	A	100	PASS	AC=95;AF=0.0189696;AN=5008;NS=2504;DP=16624;EAS_AF=0.0208;AMR_AF=0.0994;AFR_AF=0.0015;EUR_AF=0.001;SAS_AF=0.002;AA=C|||;VT=SNP
5	45803151	rs10069793	G	A	100	PASS	AC=2481;AF=0.495407;AN=5008;NS=2504;DP=14345;EAS_AF=0.5278;AMR_AF=0.6052;AFR_AF=0.3109;EUR_AF=0.5964;SAS_AF=0.5297;AA=g|||;VT=SNP
5	45803793	rs147698588	T	C	100	PASS	AC=14;AF=0.00279553;AN=5008;NS=2504;DP=12224;EAS_AF=0.0139;AMR_AF=0;AFR_AF=0;EUR_AF=0;SAS_AF=0;AA=T|||;VT=SNP
5	45804293	rs7718780	T	C	100	PASS	AC=3555;AF=0.709864;AN=5008;NS=2504;DP=18067;EAS_AF=0.6696;AMR_AF=0.768;AFR_AF=0.6831;EUR_AF=0.7406;SAS_AF=0.7147;AA=C|||;VT=SNP
5	45804384	rs57575351	T	C	100	PASS	AC=423;AF=0.0844649;AN=5008;NS=2504;DP=19819;EAS_AF=0.1319;AMR_AF=0.0605;AFR_AF=0.1188;EUR_AF=0.0308;SAS_AF=0.0613;AA=T|||;VT=SNP
5	45804817	rs59790351	C	T	100	PASS	AC=416;AF=0.0830671;AN=5008;NS=2504;DP=17167;EAS_AF=0.1319;AMR_AF=0.0605;AFR_AF=0.1135;EUR_AF=0.0308;SAS_AF=0.0613;AA=C|||;VT=SNP
5	45804990	rs6451822	T	A	100	PASS	AC=3542;AF=0.707268;AN=5008;NS=2504;DP=15826;EAS_AF=0.6597;AMR_AF=0.7666;AFR_AF=0.6831;EUR_AF=0.7396;SAS_AF=0.7137;AA=G|||;VT=SNP
5	45805592	rs75212852	C	T	100	PASS	AC=310;AF=0.061901;AN=5008;NS=2504;DP=12703;EAS_AF=0.1329;AMR_AF=0.0548;AFR_AF=0.0348;EUR_AF=0.0308;SAS_AF=0.0624;AA=C|||;VT=SNP
5	45805721	rs62370587	C	T	100	PASS	AC=416;AF=0.0830671;AN=5008;NS=2504;DP=18039;EAS_AF=0.1319;AMR_AF=0.0605;AFR_AF=0.1135;EUR_AF=0.0308;SAS_AF=0.0613;AA=C|||;VT=SNP
5	45806200	rs181621266	T	C	100	PASS	AC=16;AF=0.00319489;AN=5008;NS=2504;DP=16307;EAS_AF=0.0149;AMR_AF=0;AFR_AF=0;EUR_AF=0;SAS_AF=0.001;AA=T|||;VT=SNP
5	45808054	rs10941706	C	T	100	PASS	AC=2378;AF=0.47484;AN=5008;NS=2504;DP=15321;EAS_AF=0.5278;AMR_AF=0.598;AFR_AF=0.2504;EUR_AF=0.5865;SAS_AF=0.5215;AA=C|||;VT=SNP
5	45808154	rs62370588	A	G	100	PASS	AC=416;AF=0.0830671;AN=5008;NS=2504;DP=13919;EAS_AF=0.1319;AMR_AF=0.0605;AFR_AF=0.1135;EUR_AF=0.0308;SAS_AF=0.0613;AA=a|||;VT=SNP
5	45808214	rs193264315	G	A	100	PASS	AC=22;AF=0.00439297;AN=5008;NS=2504;DP=12975;EAS_AF=0.0218;AMR_AF=0;AFR_AF=0;EUR_AF=0;SAS_AF=0;AA=g|||;VT=SNP
5	45808639	rs7720657	C	T	100	PASS	AC=3554;AF=0.709665;AN=5008;NS=2504;DP=14781;EAS_AF=0.6696;AMR_AF=0.768;AFR_AF=0.6831;EUR_AF=0.7396;SAS_AF=0.7147;AA=T|||;VT=SNP
5	45808697	rs62370589	G	T	100	PASS	AC=410;AF=0.081869;AN=5008;NS=2504;DP=15295;EAS_AF=0.1319;AMR_AF=0.0605;AFR_AF=0.1089;EUR_AF=0.0308;SAS_AF=0.0613;AA=G|||;VT=SNP
5	45809105	rs117971116	A	G	100	PASS	AC=66;AF=0.0131789;AN=5008;NS=2504;DP=18336;EAS_AF=0.0645;AMR_AF=0;AFR_AF=0;EUR_AF=0;SAS_AF=0.001;AA=A|||;VT=SNP
5	45809479	rs192948818	A	T	100	PASS	AC=37;AF=0.00738818;AN=5008;NS=2504;DP=15938;EAS_AF=0.0367;AMR_AF=0;AFR_AF=0;EUR_AF=0;SAS_AF=0;AA=A|||;VT=SNP
5	45809983	rs62370590	A	C	100	PASS	AC=389;AF=0.0776757;AN=5008;NS=2504;DP=16587;EAS_AF=0.1319;AMR_AF=0.0548;AFR_AF=0.0953;EUR_AF=0.0308;SAS_AF=0.0624;AA=A|||;VT=SNP
5	45810835	rs11748089	C	T	100	PASS	AC=2380;AF=0.47524;AN=5008;NS=2504;DP=19047;EAS_AF=0.5298;AMR_AF=0.598;AFR_AF=0.2511;EUR_AF=0.5855;SAS_AF=0.5215;AA=C|||;VT=SNP
5	45812379	rs62370591	G	T	100	PASS	AC=416;AF=0.0830671;AN=5008;NS=2504;DP=17900;EAS_AF=0.1319;AMR_AF=0.0605;AFR_AF=0.1135;EUR_AF=0.0308;SAS_AF=0.0613;AA=G|||;VT=SNP
5	45812441	rs62370592	C	G	100	PASS	AC=306;AF=0.0611022;AN=5008;NS=2504;DP=18557;EAS_AF=0.1319;AMR_AF=0.0548;AFR_AF=0.0333;EUR_AF=0.0308;SAS_AF=0.0613;AA=C|||;VT=SNP
5	45813317	rs10037766	T	C	100	PASS	AC=2378;AF=0.47484;AN=5008;NS=2504;DP=15162;EAS_AF=0.5278;AMR_AF=0.598;AFR_AF=0.2504;EUR_AF=0.5865;SAS_AF=0.5215;AA=T|||;VT=SNP
5	45813459	rs150022107	A	T	100	PASS	AC=14;AF=0.00279553;AN=5008;NS=2504;DP=15826;EAS_AF=0.0139;AMR_AF=0;AFR_AF=0;EUR_AF=0;SAS_AF=0;AA=A|||;VT=SNP
5	45814069	rs78725790	A	G	100	PASS	AC=307;AF=0.0613019;AN=5008;NS=2504;DP=15742;EAS_AF=0.1329;AMR_AF=0.0548;AFR_AF=0.0333;EUR_AF=0.0308;SAS_AF=0.0613;AA=A|||;VT=SNP
5	45814221	rs73090094	T	C	100	PASS	AC=416;AF=0.0830671;AN=5008;NS=2504;DP=14372;EAS_AF=0.1319;AMR_AF=0.0605;AFR_AF=0.1135;EUR_AF=0.0308;SAS_AF=0.0613;AA=T|||;VT=SNP
5	45814273	rs75051736	A	T	100	PASS	AC=425;AF=0.0848642;AN=5008;NS=2504;DP=16546;EAS_AF=0.1409;AMR_AF=0.0605;AFR_AF=0.1135;EUR_AF=0.0308;SAS_AF=0.0613;AA=T|||;VT=SNP
5	45814275	rs13176359	T	C	100	PASS	AC=3524;AF=0.703674;AN=5008;NS=2504;DP=16572;EAS_AF=0.6696;AMR_AF=0.7666;AFR_AF=0.6604;EUR_AF=0.7406;SAS_AF=0.7147;AA=C|||;VT=SNP
5	45814740	rs7724971	G	A	100	PASS	AC=3550;AF=0.708866;AN=5008;NS=2504;DP=14313;EAS_AF=0.6696;AMR_AF=0.768;AFR_AF=0.6793;EUR_AF=0.7406;SAS_AF=0.7147;AA=A|||;VT=SNP
5	45814855	rs6885309	C	G	100	PASS	AC=535;AF=0.106829;AN=5008;NS=2504;DP=12009;EAS_AF=0.1409;AMR_AF=0.0677;AFR_AF=0.1929;EUR_AF=0.0308;SAS_AF=0.0613;AA=G|||;VT=SNP
5	45815261	rs191729551	T	G	100	PASS	AC=5;AF=0.000998403;AN=5008;NS=2504;DP=11525;EAS_AF=0.005;AMR_AF=0;AFR_AF=0;EUR_AF=0;SAS_AF=0;AA=T|||;VT=SNP
5	45815353	rs62370593	G	A	100	PASS	AC=416;AF=0.0830671;AN=5008;NS=2504;DP=12549;EAS_AF=0.1319;AMR_AF=0.0605;AFR_AF=0.1135;EUR_AF=0.0308;SAS_AF=0.0613;AA=G|||;VT=SNP
5	45815536	rs10755272	G	T	100	PASS	AC=2383;AF=0.475839;AN=5008;NS=2504;DP=13719;EAS_AF=0.5278;AMR_AF=0.598;AFR_AF=0.2542;EUR_AF=0.5865;SAS_AF=0.5215;AA=G|||;VT=SNP
5	45815787	rs75906938	A	G	100	PASS	AC=308;AF=0.0615016;AN=5008;NS=2504;DP=15304;EAS_AF=0.1319;AMR_AF=0.0548;AFR_AF=0.0348;EUR_AF=0.0308;SAS_AF=0.0613;AA=A|||;VT=SNP
5	45816356	rs62370594	A	C	100	PASS	AC=306;AF=0.0611022;AN=5008;NS=2504;DP=18061;EAS_AF=0.1319;AMR_AF=0.0548;AFR_AF=0.0333;EUR_AF=0.0308;SAS_AF=0.0613;AA=A|||;VT=SNP
5	45816562	rs62370595	G	A	100	PASS	AC=306;AF=0.0611022;AN=5008;NS=2504;DP=16829;EAS_AF=0.1319;AMR_AF=0.0548;AFR_AF=0.0333;EUR_AF=0.0308;SAS_AF=0.0613;AA=G|||;VT=SNP
5	45816608	rs62370596	G	A	100	PASS	AC=306;AF=0.0611022;AN=5008;NS=2504;DP=15896;EAS_AF=0.1319;AMR_AF=0.0548;AFR_AF=0.0333;EUR_AF=0.0308;SAS_AF=0.0613;AA=G|||;VT=SNP
5	45816686	rs4866973	A	G	100	PASS	AC=3554;AF=0.709665;AN=5008;NS=2504;DP=17692;EAS_AF=0.6696;AMR_AF=0.768;AFR_AF=0.6823;EUR_AF=0.7406;SAS_AF=0.7147;AA=G|||;VT=SNP
5	45816732	rs62370597	A	C	100	PASS	AC=416;AF=0.0830671;AN=5008;NS=2504;DP=18693;EAS_AF=0.1319;AMR_AF=0.0605;AFR_AF=0.1135;EUR_AF=0.0308;SAS_AF=0.0613;AA=C|||;VT=SNP
5	45816856	rs4866982	G	A	100	PASS	AC=2385;AF=0.476238;AN=5008;NS=2504;DP=17349;EAS_AF=0.5278;AMR_AF=0.5994;AFR_AF=0.2542;EUR_AF=0.5865;SAS_AF=0.5225;AA=g|||;VT=SNP
5	45818687	rs12518135	A	T	100	PASS	AC=2692;AF=0.53754;AN=5008;NS=2504;DP=17611;EAS_AF=0.5278;AMR_AF=0.6254;AFR_AF=0.4576;EUR_AF=0.5964;SAS_AF=0.5327;AA=A|||;VT=SNP
5	45820157	rs4242125	A	T	100	PASS	AC=3554;AF=0.709665;AN=5008;NS=2504;DP=14594;EAS_AF=0.6696;AMR_AF=0.7651;AFR_AF=0.6838;EUR_AF=0.7406;SAS_AF=0.7147;AA=T|||;VT=SNP
5	45820569	rs139544110	G	A	100	PASS	AC=37;AF=0.00738818;AN=5008;NS=2504;DP=18271;EAS_AF=0.0367;AMR_AF=0;AFR_AF=0;EUR_AF=0;SAS_AF=0;AA=g|||;VT=SNP
5	45820966	rs78218703	A	G	100	PASS	AC=128;AF=0.0255591;AN=5008;NS=2504;DP=16447;EAS_AF=0.0536;AMR_AF=0.0994;AFR_AF=0.0015;EUR_AF=0.001;SAS_AF=0.002;AA=A|||;VT=SNP
5	45821698	rs77306771	A	T	100	PASS	AC=14;AF=0.00279553;AN=5008;NS=2504;DP=15721;EAS_AF=0.0139;AMR_AF=0;AFR_AF=0;EUR_AF=0;SAS_AF=0;AA=A|||;VT=SNP
5	45821798	rs59870620	A	G	100	PASS	AC=416;AF=0.0830671;AN=5008;NS=2504;DP=16553;EAS_AF=0.1319;AMR_AF=0.0605;AFR_AF=0.1135;EUR_AF=0.0308;SAS_AF=0.0613;AA=G|||;VT=SNP
5	45822642	rs79447893	A	G	100	PASS	AC=416;AF=0.0830671;AN=5008;NS=2504;DP=14884;EAS_AF=0.1319;AMR_AF=0.0605;AFR_AF=0.1135;EUR_AF=0.0308;SAS_AF=0.0613;AA=G|||;VT=SNP
5	45823433	rs142016615	T	G	100	PASS	AC=20;AF=0.00399361;AN=5008;NS=2504;DP=17405;EAS_AF=0.0198;AMR_AF=0;AFR_AF=0;EUR_AF=0;SAS_AF=0;AA=T|||;VT=SNP
5	45825581	rs6898480	T	A	100	PASS	AC=3552;AF=0.709265;AN=5008;NS=2504;DP=16403;EAS_AF=0.6687;AMR_AF=0.7651;AFR_AF=0.6831;EUR_AF=0.7406;SAS_AF=0.7147;AA=A|||;VT=SNP
5	45825809	rs6877477	C	G	100	PASS	AC=3526;AF=0.704073;AN=5008;NS=2504;DP=16972;EAS_AF=0.6687;AMR_AF=0.7637;AFR_AF=0.6641;EUR_AF=0.7406;SAS_AF=0.7147;AA=G|||;VT=SNP
5	45826373	rs4242126	A	G	100	PASS	AC=3881;AF=0.77496;AN=5008;NS=2504;DP=19611;EAS_AF=0.6687;AMR_AF=0.7925;AFR_AF=0.8744;EUR_AF=0.7515;SAS_AF=0.7618;AA=G|||;VT=SNP
5	45827799	rs77506269	A	G	100	PASS	AC=374;AF=0.0746805;AN=5008;NS=2504;DP=19136;EAS_AF=0.1329;AMR_AF=0.0548;AFR_AF=0.0348;EUR_AF=0.0308;SAS_AF=0.1278;AA=A|||;VT=SNP
5	45827959	rs77772743	C	T	100	PASS	AC=41;AF=0.0081869;AN=5008;NS=2504;DP=17933;EAS_AF=0.0387;AMR_AF=0;AFR_AF=0.0008;EUR_AF=0.001;SAS_AF=0;AA=C|||;VT=SNP
5	45828932	rs75286884	G	A	100	PASS	AC=135;AF=0.0269569;AN=5008;NS=2504;DP=16258;EAS_AF=0.0625;AMR_AF=0.098;AFR_AF=0.0015;EUR_AF=0.001;SAS_AF=0.001;AA=G|||;VT=SNP
5	45829842	rs12055272	A	G	100	PASS	AC=416;AF=0.0830671;AN=5008;NS=2504;DP=16095;EAS_AF=0.1319;AMR_AF=0.0605;AFR_AF=0.1135;EUR_AF=0.0308;SAS_AF=0.0613;AA=A|||;VT=SNP
5	45830471	rs145036682	T	C	100	PASS	AC=20;AF=0.00399361;AN=5008;NS=2504;DP=15928;EAS_AF=0.0169;AMR_AF=0;AFR_AF=0;EUR_AF=0;SAS_AF=0.0031;AA=T|||;VT=SNP
5	45830508	rs6865429	G	A	100	PASS	AC=2690;AF=0.537141;AN=5008;NS=2504;DP=16083;EAS_AF=0.5278;AMR_AF=0.6254;AFR_AF=0.4561;EUR_AF=0.5964;SAS_AF=0.5327;AA=G|||;VT=SNP
5	45830896	rs10941707	T	C	100	PASS	AC=358;AF=0.0714856;AN=5008;NS=2504;DP=17478;EAS_AF=0.1319;AMR_AF=0.0548;AFR_AF=0.0726;EUR_AF=0.0308;SAS_AF=0.0613;AA=T|||;VT=SNP
5	45831523	rs35456801	G	A	100	PASS	AC=237;AF=0.0473243;AN=5008;NS=2504;DP=17482;EAS_AF=0.0833;AMR_AF=0.0216;AFR_AF=0.0023;EUR_AF=0.0328;SAS_AF=0.1043;AA=G|||;VT=SNP
5	45831550	rs7711240	A	G	100	PASS	AC=416;AF=0.0830671;AN=5008;NS=2504;DP=17442;EAS_AF=0.1319;AMR_AF=0.0605;AFR_AF=0.1135;EUR_AF=0.0308;SAS_AF=0.0613;AA=G|||;VT=SNP
5	45831831	rs146260413	T	G	100	PASS	AC=37;AF=0.00738818;AN=5008;NS=2504;DP=17916;EAS_AF=0.0367;AMR_AF=0;AFR_AF=0;EUR_AF=0;SAS_AF=0;AA=T|||;VT=SNP
5	45835171	rs376117391	T	A	100	PASS	AC=55;AF=0.0109824;AN=5008;NS=2504;DP=20341;EAS_AF=0.0536;AMR_AF=0;AFR_AF=0;EUR_AF=0;SAS_AF=0.001;AA=-|||;VT=SNP
5	45835503	rs201938154	T	C	100	PASS	AC=28;AF=0.00559105;AN=5008;NS=2504;DP=16238;EAS_AF=0.0278;AMR_AF=0;AFR_AF=0;EUR_AF=0;SAS_AF=0;AA=N|||;VT=SNP
5	45837248	rs551382531	G	A	100	PASS	AC=95;AF=0.0189696;AN=5008;NS=2504;DP=18268;EAS_AF=0.0228;AMR_AF=0.098;AFR_AF=0.0015;EUR_AF=0.001;SAS_AF=0.001;AA=G|||;VT=SNP
5	45837649	rs139976515	C	A	100	PASS	AC=67;AF=0.0133786;AN=5008;NS=2504;DP=19962;EAS_AF=0.0605;AMR_AF=0.0043;AFR_AF=0;EUR_AF=0;SAS_AF=0.0031;AA=C|||;VT=SNP
5	45838077	rs191141099	A	G	100	PASS	AC=34;AF=0.00678914;AN=5008;NS=2504;DP=21170;EAS_AF=0.0208;AMR_AF=0.0144;AFR_AF=0.0023;EUR_AF=0;SAS_AF=0;AA=A|||;VT=SNP
5	45838246	rs193103955	G	A	100	PASS	AC=33;AF=0.00658946;AN=5008;NS=2504;DP=18092;EAS_AF=0.0208;AMR_AF=0.0144;AFR_AF=0.0015;EUR_AF=0;SAS_AF=0;AA=G|||;VT=SNP
5	45838644	rs117830530	C	T	100	PASS	AC=78;AF=0.0155751;AN=5008;NS=2504;DP=18437;EAS_AF=0.0585;AMR_AF=0.0274;AFR_AF=0;EUR_AF=0;SAS_AF=0;AA=C|||;VT=SNP
5	45838825	rs145365333	G	A	100	PASS	AC=56;AF=0.0111821;AN=5008;NS=2504;DP=16783;EAS_AF=0.0546;AMR_AF=0;AFR_AF=0;EUR_AF=0;SAS_AF=0.001;AA=G|||;VT=SNP
5	45838831	rs137869077	C	T	100	PASS	AC=139;AF=0.0277556;AN=5008;NS=2504;DP=16833;EAS_AF=0.128;AMR_AF=0;AFR_AF=0;EUR_AF=0.001;SAS_AF=0.0092;AA=C|||;VT=SNP
5	45839207	rs10461763	A	G	100	PASS	AC=309;AF=0.0617013;AN=5008;NS=2504;DP=18201;EAS_AF=0.1319;AMR_AF=0.0548;AFR_AF=0.0356;EUR_AF=0.0308;SAS_AF=0.0613;AA=A|||;VT=SNP
5	45840303	rs7730617	A	G	100	PASS	AC=3244;AF=0.647764;AN=5008;NS=2504;DP=18728;EAS_AF=0.5377;AMR_AF=0.7133;AFR_AF=0.646;EUR_AF=0.7107;SAS_AF=0.6524;AA=G|||;VT=SNP
5	45841630	rs6451824	A	G	100	PASS	AC=4652;AF=0.928914;AN=5008;NS=2504;DP=18685;EAS_AF=0.9534;AMR_AF=0.8718;AFR_AF=0.9667;EUR_AF=0.9185;SAS_AF=0.9039;AA=a|||;VT=SNP
5	45841939	rs6898646	G	A	100	PASS	AC=3533;AF=0.705471;AN=5008;NS=2504;DP=18338;EAS_AF=0.6696;AMR_AF=0.7608;AFR_AF=0.6815;EUR_AF=0.7247;SAS_AF=0.7157;AA=A|||;VT=SNP
5	45842160	rs6898824	C	T	100	PASS	AC=2377;AF=0.474641;AN=5008;NS=2504;DP=18778;EAS_AF=0.5278;AMR_AF=0.5965;AFR_AF=0.2496;EUR_AF=0.5865;SAS_AF=0.5225;AA=C|||;VT=SNP
5	45842163	rs6898825	C	T	100	PASS	AC=3975;AF=0.79373;AN=5008;NS=2504;DP=18674;EAS_AF=0.6696;AMR_AF=0.7968;AFR_AF=0.9546;EUR_AF=0.7356;SAS_AF=0.7618;AA=T|||;VT=SNP
5	45842900	rs115155604	G	A	100	PASS	AC=18;AF=0.00359425;AN=5008;NS=2504;DP=14529;EAS_AF=0.0099;AMR_AF=0.0014;AFR_AF=0.0053;EUR_AF=0;SAS_AF=0;AA=G|||;VT=SNP
5	45842948	rs75389533	T	C	100	PASS	AC=14;AF=0.00279553;AN=5008;NS=2504;DP=14455;EAS_AF=0.0139;AMR_AF=0;AFR_AF=0;EUR_AF=0;SAS_AF=0;AA=T|||;VT=SNP
5	45843007	rs62370604	T	C	100	PASS	AC=292;AF=0.0583067;AN=5008;NS=2504;DP=15527;EAS_AF=0.1319;AMR_AF=0.0548;AFR_AF=0.0234;EUR_AF=0.0298;SAS_AF=0.0613;AA=T|||;VT=SNP
5	45843255	rs6878425	A	T	100	PASS	AC=2633;AF=0.525759;AN=5008;NS=2504;DP=13034;EAS_AF=0.4732;AMR_AF=0.4035;AFR_AF=0.7504;EUR_AF=0.4135;SAS_AF=0.4785;AA=T|||;VT=SNP
5	45844420	rs76883620	A	G	100	PASS	AC=308;AF=0.0615016;AN=5008;NS=2504;DP=19354;EAS_AF=0.1319;AMR_AF=0.0548;AFR_AF=0.0356;EUR_AF=0.0298;SAS_AF=0.0613;AA=a|||;VT=SNP
5	45845695	rs188622562	G	A	100	PASS	AC=37;AF=0.00738818;AN=5008;NS=2504;DP=14554;EAS_AF=0.0367;AMR_AF=0;AFR_AF=0;EUR_AF=0;SAS_AF=0;AA=G|||;VT=SNP
5	45845961	rs12108961	G	T	100	PASS	AC=1456;AF=0.290735;AN=5008;NS=2504;DP=16539;EAS_AF=0.3304;AMR_AF=0.232;AFR_AF=0.3185;EUR_AF=0.2604;SAS_AF=0.2853;AA=G|||;VT=SNP
5	45846206	rs117715261	C	A	100	PASS	AC=93;AF=0.0185703;AN=5008;NS=2504;DP=15159;EAS_AF=0.0913;AMR_AF=0;AFR_AF=0;EUR_AF=0;SAS_AF=0.001;AA=C|||;VT=SNP
5	45847184	rs62370618	T	A	100	PASS	AC=307;AF=0.0613019;AN=5008;NS=2504;DP=15286;EAS_AF=0.1319;AMR_AF=0.0548;AFR_AF=0.0348;EUR_AF=0.0298;SAS_AF=0.0613;AA=T|||;VT=SNP
5	45847993	rs71618213	G	A	100	PASS	AC=292;AF=0.0583067;AN=5008;NS=2504;DP=17538;EAS_AF=0.0099;AMR_AF=0.0692;AFR_AF=0.0015;EUR_AF=0.1133;SAS_AF=0.1207;AA=G|||;VT=SNP
5	45849729	rs10941710	A	T	100	PASS	AC=1062;AF=0.212061;AN=5008;NS=2504;DP=18507;EAS_AF=0.0645;AMR_AF=0.4683;AFR_AF=0.0272;EUR_AF=0.4433;SAS_AF=0.1943;AA=A|||;VT=SNP
5	45850236	rs6895453	T	C	100	PASS	AC=2348;AF=0.46885;AN=5008;NS=2504;DP=21189;EAS_AF=0.4722;AMR_AF=0.3329;AFR_AF=0.7481;EUR_AF=0.3002;SAS_AF=0.3579;AA=C|||;VT=SNP
5	45851485	rs28895306	G	A	100	PASS	AC=1424;AF=0.284345;AN=5008;NS=2504;DP=18074;EAS_AF=0.3294;AMR_AF=0.2233;AFR_AF=0.3162;EUR_AF=0.2425;SAS_AF=0.2812;AA=G|||;VT=SNP
5	45853598	rs147503757	C	T	100	PASS	AC=352;AF=0.0702875;AN=5008;NS=2504;DP=20045;EAS_AF=0.002;AMR_AF=0.0562;AFR_AF=0.0083;EUR_AF=0.1024;SAS_AF=0.2014;AA=C|||;VT=SNP
5	45854627	rs13175559	T	C	100	PASS	AC=2634;AF=0.525958;AN=5008;NS=2504;DP=13009;EAS_AF=0.4722;AMR_AF=0.4035;AFR_AF=0.7511;EUR_AF=0.4135;SAS_AF=0.4796;AA=C|||;VT=SNP
5	45854720	rs60927048	A	C	100	PASS	AC=1490;AF=0.297524;AN=5008;NS=2504;DP=13306;EAS_AF=0.3313;AMR_AF=0.2349;AFR_AF=0.3404;EUR_AF=0.2604;SAS_AF=0.2873;AA=A|||;VT=SNP
5	45857129	rs4541666	C	A	100	PASS	AC=2634;AF=0.525958;AN=5008;NS=2504;DP=11603;EAS_AF=0.4722;AMR_AF=0.4035;AFR_AF=0.7511;EUR_AF=0.4135;SAS_AF=0.4796;AA=A|||;VT=SNP
5	45857537	rs4626346	C	T	100	PASS	AC=1901;AF=0.379593;AN=5008;NS=2504;DP=15387;EAS_AF=0.4623;AMR_AF=0.2939;AFR_AF=0.4531;EUR_AF=0.2903;SAS_AF=0.3476;AA=C|||;VT=SNP
5	45859375	rs4331911	T	G	100	PASS	AC=2630;AF=0.52516;AN=5008;NS=2504;DP=19656;EAS_AF=0.4722;AMR_AF=0.4035;AFR_AF=0.7496;EUR_AF=0.4105;SAS_AF=0.4806;AA=G|||;VT=SNP
5	45860369	rs149543634	A	C	100	PASS	AC=59;AF=0.0117812;AN=5008;NS=2504;DP=15511;EAS_AF=0.0278;AMR_AF=0.0447;AFR_AF=0;EUR_AF=0;SAS_AF=0;AA=A|||;VT=SNP
5	45860382	rs4516859	T	C	100	PASS	AC=21;AF=0.00419329;AN=5008;NS=2504;DP=15831;EAS_AF=0.0169;AMR_AF=0;AFR_AF=0;EUR_AF=0;SAS_AF=0.0041;AA=T|||;VT=SNP
5	45860571	rs79844943	T	A	100	PASS	AC=32;AF=0.00638978;AN=5008;NS=2504;DP=15497;EAS_AF=0.0208;AMR_AF=0.0144;AFR_AF=0.0008;EUR_AF=0;SAS_AF=0;AA=T|||;VT=SNP
5	45860936	rs13340341	C	T	100	PASS	AC=2631;AF=0.525359;AN=5008;NS=2504;DP=17252;EAS_AF=0.4732;AMR_AF=0.4035;AFR_AF=0.7504;EUR_AF=0.4115;SAS_AF=0.4785;AA=T|||;VT=SNP
5	45861286	rs141087627	G	A	100	PASS	AC=46;AF=0.0091853;AN=5008;NS=2504;DP=15240;EAS_AF=0.0149;AMR_AF=0.0447;AFR_AF=0;EUR_AF=0;SAS_AF=0;AA=G|||;VT=SNP
5	45862787	rs71618215	C	T	100	PASS	AC=236;AF=0.0471246;AN=5008;NS=2504;DP=20077;EAS_AF=0.0833;AMR_AF=0.0216;AFR_AF=0.0023;EUR_AF=0.0328;SAS_AF=0.1033;AA=C|||;VT=SNP
5	45863699	rs28657933	C	A	100	PASS	AC=2629;AF=0.52496;AN=5008;NS=2504;DP=18688;EAS_AF=0.4722;AMR_AF=0.4035;AFR_AF=0.7496;EUR_AF=0.4105;SAS_AF=0.4796;AA=A|||;VT=SNP
5	45863962	rs139979167	C	T	100	PASS	AC=10;AF=0.00199681;AN=5008;NS=2504;DP=21018;EAS_AF=0.0099;AMR_AF=0;AFR_AF=0;EUR_AF=0;SAS_AF=0;AA=C|||;VT=SNP
5	45864703	rs76572217	A	T	100	PASS	AC=10;AF=0.00199681;AN=5008;NS=2504;DP=15961;EAS_AF=0.0099;AMR_AF=0;AFR_AF=0;EUR_AF=0;SAS_AF=0;AA=A|||;VT=SNP
5	45864843	rs10039283	G	A	100	PASS	AC=2629;AF=0.52496;AN=5008;NS=2504;DP=15657;EAS_AF=0.4722;AMR_AF=0.4035;AFR_AF=0.7496;EUR_AF=0.4105;SAS_AF=0.4796;AA=A|||;VT=SNP
5	45865160	rs62370623	C	T	100	PASS	AC=283;AF=0.0565096;AN=5008;NS=2504;DP=11802;EAS_AF=0.131;AMR_AF=0.0548;AFR_AF=0.0219;EUR_AF=0.0268;SAS_AF=0.0583;AA=C|||;VT=SNP
5	45865343	rs4282323	T	C	100	PASS	AC=2354;AF=0.470048;AN=5008;NS=2504;DP=15154;EAS_AF=0.4792;AMR_AF=0.3343;AFR_AF=0.7481;EUR_AF=0.2972;SAS_AF=0.3589;AA=C|||;VT=SNP
5	45865432	rs4282324	T	C	100	PASS	AC=2629;AF=0.52496;AN=5008;NS=2504;DP=14543;EAS_AF=0.4722;AMR_AF=0.4035;AFR_AF=0.7496;EUR_AF=0.4105;SAS_AF=0.4796;AA=C|||;VT=SNP
5	45865614	rs62370624	T	C	100	PASS	AC=312;AF=0.0623003;AN=5008;NS=2504;DP=15981;EAS_AF=0.1319;AMR_AF=0.0548;AFR_AF=0.0401;EUR_AF=0.0278;SAS_AF=0.0613;AA=T|||;VT=SNP
5	45866143	rs4283798	T	A	100	PASS	AC=2347;AF=0.46865;AN=5008;NS=2504;DP=18310;EAS_AF=0.4712;AMR_AF=0.3343;AFR_AF=0.7489;EUR_AF=0.2972;SAS_AF=0.3589;AA=A|||;VT=SNP
5	45866914	rs62370625	C	A	100	PASS	AC=303;AF=0.0605032;AN=5008;NS=2504;DP=16885;EAS_AF=0.1319;AMR_AF=0.0548;AFR_AF=0.0356;EUR_AF=0.0268;SAS_AF=0.0593;AA=C|||;VT=SNP
5	45867272	rs62370626	C	A	100	PASS	AC=303;AF=0.0605032;AN=5008;NS=2504;DP=14807;EAS_AF=0.1319;AMR_AF=0.0548;AFR_AF=0.0356;EUR_AF=0.0268;SAS_AF=0.0593;AA=C|||;VT=SNP
5	45867676	rs4560554	G	C	100	PASS	AC=1453;AF=0.290136;AN=5008;NS=2504;DP=15056;EAS_AF=0.3304;AMR_AF=0.2334;AFR_AF=0.3139;EUR_AF=0.2594;SAS_AF=0.2883;AA=G|||;VT=SNP
5	45868094	rs4132311	C	T	100	PASS	AC=1451;AF=0.289736;AN=5008;NS=2504;DP=17009;EAS_AF=0.3304;AMR_AF=0.232;AFR_AF=0.3132;EUR_AF=0.2594;SAS_AF=0.2883;AA=C|||;VT=SNP
5	45869861	rs13179818	G	C	100	PASS	AC=3518;AF=0.702476;AN=5008;NS=2504;DP=14586;EAS_AF=0.5595;AMR_AF=0.5;AFR_AF=0.9735;EUR_AF=0.5457;SAS_AF=0.7883;AA=C|||;VT=SNP
5	45870566	rs77521024	C	T	100	PASS	AC=23;AF=0.00459265;AN=5008;NS=2504;DP=17752;EAS_AF=0.0218;AMR_AF=0;AFR_AF=0;EUR_AF=0;SAS_AF=0.001;AA=C|||;VT=SNP
5	45871482	rs147762917	C	T	100	PASS	AC=69;AF=0.013778;AN=5008;NS=2504;DP=22353;EAS_AF=0.0099;AMR_AF=0.0807;AFR_AF=0.0008;EUR_AF=0.002;SAS_AF=0;AA=G|||;VT=SNP
5	45871550	rs10065035	C	A	100	PASS	AC=1410;AF=0.28155;AN=5008;NS=2504;DP=20051;EAS_AF=0.3304;AMR_AF=0.2277;AFR_AF=0.2905;EUR_AF=0.2555;SAS_AF=0.2843;AA=C|||;VT=SNP
5	45871725	rs55776184	G	A	100	PASS	AC=2309;AF=0.461062;AN=5008;NS=2504;DP=20894;EAS_AF=0.4673;AMR_AF=0.33;AFR_AF=0.7292;EUR_AF=0.2942;SAS_AF=0.3569;AA=A|||;VT=SNP
5	45872320	rs7703405	A	T	100	PASS	AC=1725;AF=0.344449;AN=5008;NS=2504;DP=18600;EAS_AF=0.4623;AMR_AF=0.2824;AFR_AF=0.3306;EUR_AF=0.2853;SAS_AF=0.3466;AA=A|||;VT=SNP
5	45874465	rs62370629	A	G	100	PASS	AC=287;AF=0.0573083;AN=5008;NS=2504;DP=16984;EAS_AF=0.131;AMR_AF=0.0548;AFR_AF=0.0212;EUR_AF=0.0288;SAS_AF=0.0613;AA=A|||;VT=SNP
5	45874809	rs139555460	C	T	100	PASS	AC=137;AF=0.0273562;AN=5008;NS=2504;DP=20855;EAS_AF=0.0615;AMR_AF=0.1009;AFR_AF=0.0015;EUR_AF=0.001;SAS_AF=0.002;AA=C|||;VT=SNP
5	45874925	rs62370630	G	T	100	PASS	AC=556;AF=0.111022;AN=5008;NS=2504;DP=21057;EAS_AF=0.2788;AMR_AF=0.0533;AFR_AF=0.0076;EUR_AF=0.1193;SAS_AF=0.1104;AA=G|||;VT=SNP
5	45875090	rs146493749	G	A	100	PASS	AC=304;AF=0.0607029;AN=5008;NS=2504;DP=21403;EAS_AF=0.131;AMR_AF=0.0548;AFR_AF=0.0356;EUR_AF=0.0278;SAS_AF=0.0603;AA=G|||;VT=SNP
5	45875505	rs6451826	G	T	100	PASS	AC=1466;AF=0.292732;AN=5008;NS=2504;DP=16826;EAS_AF=0.3393;AMR_AF=0.232;AFR_AF=0.3185;EUR_AF=0.2604;SAS_AF=0.2863;AA=G|||;VT=SNP
5	45876678	rs12109205	A	G	100	PASS	AC=1796;AF=0.358626;AN=5008;NS=2504;DP=17636;EAS_AF=0.4702;AMR_AF=0.2882;AFR_AF=0.3729;EUR_AF=0.2873;SAS_AF=0.3476;AA=A|||;VT=SNP
5	45877204	rs62370632	A	G	100	PASS	AC=305;AF=0.0609026;AN=5008;NS=2504;DP=17269;EAS_AF=0.131;AMR_AF=0.0548;AFR_AF=0.0356;EUR_AF=0.0278;SAS_AF=0.0613;AA=A|||;VT=SNP
5	45877674	rs6895191	T	G	100	PASS	AC=2630;AF=0.52516;AN=5008;NS=2504;DP=14456;EAS_AF=0.4722;AMR_AF=0.4049;AFR_AF=0.7489;EUR_AF=0.4115;SAS_AF=0.4796;AA=G|||;VT=SNP
5	45878308	rs12109652	C	T	100	PASS	AC=2623;AF=0.523762;AN=5008;NS=2504;DP=19064;EAS_AF=0.4722;AMR_AF=0.402;AFR_AF=0.7489;EUR_AF=0.4076;SAS_AF=0.4785;AA=T|||;VT=SNP
5	45878638	rs62370633	G	A	100	PASS	AC=285;AF=0.0569089;AN=5008;NS=2504;DP=16563;EAS_AF=0.131;AMR_AF=0.0548;AFR_AF=0.0219;EUR_AF=0.0268;SAS_AF=0.0603;AA=G|||;VT=SNP
5	45879274	rs74482938	G	A	100	PASS	AC=351;AF=0.0700879;AN=5008;NS=2504;DP=17246;EAS_AF=0.0446;AMR_AF=0.1268;AFR_AF=0.0333;EUR_AF=0.0795;SAS_AF=0.0961;AA=G|||;VT=SNP
5	45879409	rs10078485	T	G	100	PASS	AC=1481;AF=0.295727;AN=5008;NS=2504;DP=17730;EAS_AF=0.3313;AMR_AF=0.2334;AFR_AF=0.3359;EUR_AF=0.2575;SAS_AF=0.2883;AA=T|||;VT=SNP
5	45879434	rs6414908	A	G	100	PASS	AC=2277;AF=0.454673;AN=5008;NS=2504;DP=18053;EAS_AF=0.4712;AMR_AF=0.3256;AFR_AF=0.7186;EUR_AF=0.2843;SAS_AF=0.3476;AA=G|||;VT=SNP
5	45879598	rs6451827	T	C	100	PASS	AC=2630;AF=0.52516;AN=5008;NS=2504;DP=18746;EAS_AF=0.4752;AMR_AF=0.402;AFR_AF=0.7489;EUR_AF=0.4105;SAS_AF=0.4796;AA=t|||;VT=SNP
5	45881082	rs192233791	G	A	100	PASS	AC=25;AF=0.00499201;AN=5008;NS=2504;DP=13481;EAS_AF=0.0238;AMR_AF=0.0014;AFR_AF=0;EUR_AF=0;SAS_AF=0;AA=G|||;VT=SNP
5	45884036	rs144753974	C	T	100	PASS	AC=305;AF=0.0609026;AN=5008;NS=2504;DP=18002;EAS_AF=0.131;AMR_AF=0.0548;AFR_AF=0.0356;EUR_AF=0.0298;SAS_AF=0.0593;AA=c|||;VT=SNP
5	45885295	rs186990204	A	G	100	PASS	AC=12;AF=0.00239617;AN=5008;NS=2504;DP=19713;EAS_AF=0.0119;AMR_AF=0;AFR_AF=0;EUR_AF=0;SAS_AF=0;AA=a|||;VT=SNP
5	45885423	rs10472405	T	A	100	PASS	AC=1454;AF=0.290335;AN=5008;NS=2504;DP=20083;EAS_AF=0.3294;AMR_AF=0.232;AFR_AF=0.3169;EUR_AF=0.2584;SAS_AF=0.2883;AA=t|||;VT=SNP
5	45886691	rs4827574	A	T	100	PASS	AC=307;AF=0.0613019;AN=5008;NS=2504;DP=19383;EAS_AF=0.1319;AMR_AF=0.0548;AFR_AF=0.0348;EUR_AF=0.0298;SAS_AF=0.0613;AA=A|||;VT=SNP
5	45887941	rs74929555	G	A	100	PASS	AC=137;AF=0.0273562;AN=5008;NS=2504;DP=19286;EAS_AF=0.0615;AMR_AF=0.1009;AFR_AF=0.0015;EUR_AF=0.001;SAS_AF=0.002;AA=G|||;VT=SNP
5	45888335	rs79968077	G	A	100	PASS	AC=137;AF=0.0273562;AN=5008;NS=2504;DP=18385;EAS_AF=0.0615;AMR_AF=0.1009;AFR_AF=0.0015;EUR_AF=0.001;SAS_AF=0.002;AA=G|||;VT=SNP
5	45889123	rs79011481	C	A	100	PASS	AC=296;AF=0.0591054;AN=5008;NS=2504;DP=15808;EAS_AF=0.1319;AMR_AF=0.0591;AFR_AF=0.0212;EUR_AF=0.0358;SAS_AF=0.0593;AA=C|||;VT=SNP
5	45889259	rs182639101	A	G	100	PASS	AC=24;AF=0.00479233;AN=5008;NS=2504;DP=16084;EAS_AF=0.0238;AMR_AF=0;AFR_AF=0;EUR_AF=0;SAS_AF=0;AA=A|||;VT=SNP
5	45889265	rs76690713	T	A	100	PASS	AC=83;AF=0.0165735;AN=5008;NS=2504;DP=16237;EAS_AF=0.002;AMR_AF=0.0288;AFR_AF=0.0113;EUR_AF=0.0378;SAS_AF=0.0082;AA=T|||;VT=SNP
5	45890225	rs10052727	G	C	100	PASS	AC=1454;AF=0.290335;AN=5008;NS=2504;DP=15384;EAS_AF=0.3304;AMR_AF=0.232;AFR_AF=0.3169;EUR_AF=0.2575;SAS_AF=0.2883;AA=G|||;VT=SNP
5	45890282	rs10052736	G	T	100	PASS	AC=1785;AF=0.35643;AN=5008;NS=2504;DP=17078;EAS_AF=0.4613;AMR_AF=0.2882;AFR_AF=0.3714;EUR_AF=0.2873;SAS_AF=0.3476;AA=G|||;VT=SNP
5	45890829	rs537967855	C	T	100	PASS	AC=46;AF=0.0091853;AN=5008;NS=2504;DP=13976;EAS_AF=0.002;AMR_AF=0.0086;AFR_AF=0.0038;EUR_AF=0.0239;SAS_AF=0.0092;AA=c|||;VT=SNP
5	45891015	rs74774803	C	T	100	PASS	AC=288;AF=0.057508;AN=5008;NS=2504;DP=10802;EAS_AF=0.1319;AMR_AF=0.0548;AFR_AF=0.0219;EUR_AF=0.0298;SAS_AF=0.0593;AA=c|||;VT=SNP
5	45891179	rs188311985	C	T	100	PASS	AC=36;AF=0.0071885;AN=5008;NS=2504;DP=14877;EAS_AF=0.0357;AMR_AF=0;AFR_AF=0;EUR_AF=0;SAS_AF=0;AA=C|||;VT=SNP
5	45891186	rs4376278	G	A	100	PASS	AC=1481;AF=0.295727;AN=5008;NS=2504;DP=15296;EAS_AF=0.3304;AMR_AF=0.2334;AFR_AF=0.3374;EUR_AF=0.2575;SAS_AF=0.2873;AA=G|||;VT=SNP
5	45891419	rs7446649	C	T	100	PASS	AC=1796;AF=0.358626;AN=5008;NS=2504;DP=18183;EAS_AF=0.4623;AMR_AF=0.2882;AFR_AF=0.3775;EUR_AF=0.2893;SAS_AF=0.3476;AA=C|||;VT=SNP
5	45891794	rs75211132	G	A	100	PASS	AC=305;AF=0.0609026;AN=5008;NS=2504;DP=14888;EAS_AF=0.1319;AMR_AF=0.0548;AFR_AF=0.0348;EUR_AF=0.0298;SAS_AF=0.0593;AA=G|||;VT=SNP
5	45892788	rs4368738	G	A	100	PASS	AC=1787;AF=0.356829;AN=5008;NS=2504;DP=12733;EAS_AF=0.4623;AMR_AF=0.2882;AFR_AF=0.3714;EUR_AF=0.2883;SAS_AF=0.3476;AA=G|||;VT=SNP
5	45893362	rs6451829	C	T	100	PASS	AC=2565;AF=0.512181;AN=5008;NS=2504;DP=18708;EAS_AF=0.4722;AMR_AF=0.3948;AFR_AF=0.7209;EUR_AF=0.4016;SAS_AF=0.4683;AA=T|||;VT=SNP
5	45893456	rs6451830	A	G	100	PASS	AC=2629;AF=0.52496;AN=5008;NS=2504;DP=17290;EAS_AF=0.4722;AMR_AF=0.402;AFR_AF=0.7489;EUR_AF=0.4125;SAS_AF=0.4796;AA=G|||;VT=SNP
5	45893656	rs10223123	C	T	100	PASS	AC=1795;AF=0.358427;AN=5008;NS=2504;DP=21299;EAS_AF=0.4623;AMR_AF=0.2882;AFR_AF=0.3767;EUR_AF=0.2893;SAS_AF=0.3476;AA=C|||;VT=SNP
5	45893925	rs7705330	A	G	100	PASS	AC=3556;AF=0.710064;AN=5008;NS=2504;DP=17712;EAS_AF=0.5615;AMR_AF=0.5029;AFR_AF=0.9735;EUR_AF=0.5527;SAS_AF=0.816;AA=G|||;VT=SNP
5	45894270	rs9292929	G	A	100	PASS	AC=1795;AF=0.358427;AN=5008;NS=2504;DP=14375;EAS_AF=0.4623;AMR_AF=0.2882;AFR_AF=0.3767;EUR_AF=0.2893;SAS_AF=0.3476;AA=g|||;VT=SNP
5	45894380	rs12055259	A	C	100	PASS	AC=316;AF=0.063099;AN=5008;NS=2504;DP=12134;EAS_AF=0.1409;AMR_AF=0.0548;AFR_AF=0.0348;EUR_AF=0.0308;SAS_AF=0.0603;AA=A|||;VT=SNP
5	45894809	rs150516598	T	C	100	PASS	AC=24;AF=0.00479233;AN=5008;NS=2504;DP=14913;EAS_AF=0.0238;AMR_AF=0;AFR_AF=0;EUR_AF=0;SAS_AF=0;AA=T|||;VT=SNP
5	45895885	rs7716296	G	A	100	PASS	AC=2566;AF=0.51238;AN=5008;NS=2504;DP=16702;EAS_AF=0.4722;AMR_AF=0.3948;AFR_AF=0.7209;EUR_AF=0.4026;SAS_AF=0.4683;AA=A|||;VT=SNP
5	45896515	rs148616735	C	T	100	PASS	AC=36;AF=0.0071885;AN=5008;NS=2504;DP=12058;EAS_AF=0.0357;AMR_AF=0;AFR_AF=0;EUR_AF=0;SAS_AF=0;AA=C|||;VT=SNP
5	45897251	rs6882139	A	G	100	PASS	AC=2567;AF=0.51258;AN=5008;NS=2504;DP=19153;EAS_AF=0.4722;AMR_AF=0.3948;AFR_AF=0.7216;EUR_AF=0.4026;SAS_AF=0.4683;AA=G|||;VT=SNP
5	45897808	rs62371967	C	A	100	PASS	AC=1795;AF=0.358427;AN=5008;NS=2504;DP=16630;EAS_AF=0.4623;AMR_AF=0.2925;AFR_AF=0.3722;EUR_AF=0.2922;SAS_AF=0.3476;AA=C|||;VT=SNP
5	45900317	rs34462057	G	A	100	PASS	AC=2629;AF=0.52496;AN=5008;NS=2504;DP=10063;EAS_AF=0.4722;AMR_AF=0.4049;AFR_AF=0.7489;EUR_AF=0.4105;SAS_AF=0.4796;AA=A|||;VT=SNP
5	45900948	rs62371968	A	G	100	PASS	AC=289;AF=0.0577077;AN=5008;NS=2504;DP=15013;EAS_AF=0.1319;AMR_AF=0.0548;AFR_AF=0.0212;EUR_AF=0.0308;SAS_AF=0.0603;AA=A|||;VT=SNP
5	45901367	rs138566119	A	G	100	PASS	AC=10;AF=0.00199681;AN=5008;NS=2504;DP=15611;EAS_AF=0.0089;AMR_AF=0.0014;AFR_AF=0;EUR_AF=0;SAS_AF=0;AA=A|||;VT=SNP
5	45901603	rs75730939	G	A	100	PASS	AC=292;AF=0.0583067;AN=5008;NS=2504;DP=16527;EAS_AF=0.1329;AMR_AF=0.0548;AFR_AF=0.0234;EUR_AF=0.0298;SAS_AF=0.0603;AA=G|||;VT=SNP
5	45901975	rs79817855	A	T	100	PASS	AC=140;AF=0.0279553;AN=5008;NS=2504;DP=14900;EAS_AF=0.0635;AMR_AF=0.1023;AFR_AF=0.0015;EUR_AF=0.001;SAS_AF=0.002;AA=A|||;VT=SNP
5	45902092	rs9637798	A	T	100	PASS	AC=589;AF=0.117612;AN=5008;NS=2504;DP=15572;EAS_AF=0.1329;AMR_AF=0.1239;AFR_AF=0.0363;EUR_AF=0.1441;SAS_AF=0.18;AA=A|||;VT=SNP
5	45902608	rs9637799	A	G	100	PASS	AC=289;AF=0.0577077;AN=5008;NS=2504;DP=16519;EAS_AF=0.1329;AMR_AF=0.0548;AFR_AF=0.0212;EUR_AF=0.0298;SAS_AF=0.0603;AA=A|||;VT=SNP
5	45904802	rs62371969	T	C	100	PASS	AC=1481;AF=0.295727;AN=5008;NS=2504;DP=14146;EAS_AF=0.3304;AMR_AF=0.2334;AFR_AF=0.3366;EUR_AF=0.2594;SAS_AF=0.2863;AA=t|||;VT=SNP
5	45904962	rs35163964	T	C	100	PASS	AC=2556;AF=0.510383;AN=5008;NS=2504;DP=16695;EAS_AF=0.4712;AMR_AF=0.3948;AFR_AF=0.7141;EUR_AF=0.4026;SAS_AF=0.4683;AA=t|||;VT=SNP
5	45905332	rs183478780	A	G	100	PASS	AC=25;AF=0.00499201;AN=5008;NS=2504;DP=18335;EAS_AF=0.0238;AMR_AF=0.0014;AFR_AF=0;EUR_AF=0;SAS_AF=0;AA=a|||;VT=SNP
5	45905997	rs6862657	C	A	100	PASS	AC=2546;AF=0.508387;AN=5008;NS=2504;DP=16597;EAS_AF=0.4663;AMR_AF=0.3934;AFR_AF=0.7163;EUR_AF=0.3996;SAS_AF=0.4642;AA=a|||;VT=SNP
5	45906526	rs182592502	A	T	100	PASS	AC=25;AF=0.00499201;AN=5008;NS=2504;DP=14755;EAS_AF=0.0238;AMR_AF=0.0014;AFR_AF=0;EUR_AF=0;SAS_AF=0;AA=a|||;VT=SNP
5	45906895	rs28749824	G	T	100	PASS	AC=1476;AF=0.294728;AN=5008;NS=2504;DP=16028;EAS_AF=0.3294;AMR_AF=0.2334;AFR_AF=0.3366;EUR_AF=0.2594;SAS_AF=0.2822;AA=g|||;VT=SNP
5	45907227	rs7444228	A	G	100	PASS	AC=290;AF=0.0579073;AN=5008;NS=2504;DP=19015;EAS_AF=0.1329;AMR_AF=0.0548;AFR_AF=0.0212;EUR_AF=0.0298;SAS_AF=0.0613;AA=a|||;VT=SNP
5	45907926	rs62371973	T	C	100	PASS	AC=1046;AF=0.208866;AN=5008;NS=2504;DP=16559;EAS_AF=0.3442;AMR_AF=0.1988;AFR_AF=0.0446;EUR_AF=0.2525;SAS_AF=0.2536;AA=t|||;VT=SNP
5	45910286	rs62371974	C	G	100	PASS	AC=1577;AF=0.314896;AN=5008;NS=2504;DP=18888;EAS_AF=0.3512;AMR_AF=0.2378;AFR_AF=0.3888;EUR_AF=0.2604;SAS_AF=0.2883;AA=N|||;VT=SNP
5	45910324	rs80232260	C	T	100	PASS	AC=62;AF=0.0123802;AN=5008;NS=2504;DP=17816;EAS_AF=0.0506;AMR_AF=0;AFR_AF=0.0053;EUR_AF=0.001;SAS_AF=0.0031;AA=N|||;VT=SNP
5	45912967	rs7443189	G	A	100	PASS	AC=288;AF=0.057508;AN=5008;NS=2504;DP=19060;EAS_AF=0.1151;AMR_AF=0.0562;AFR_AF=0.034;EUR_AF=0.0298;SAS_AF=0.0593;AA=a|||;VT=SNP
5	45913272	rs141313914	C	G	100	PASS	AC=24;AF=0.00479233;AN=5008;NS=2504;DP=18622;EAS_AF=0.0238;AMR_AF=0;AFR_AF=0;EUR_AF=0;SAS_AF=0;AA=N|||;VT=SNP
5	45914280	rs62371976	A	G	100	PASS	AC=1494;AF=0.298323;AN=5008;NS=2504;DP=19717;EAS_AF=0.3512;AMR_AF=0.2334;AFR_AF=0.3207;EUR_AF=0.2654;SAS_AF=0.2935;AA=N|||;VT=SNP
5	45914909	rs10052977	C	T	100	PASS	AC=1476;AF=0.294728;AN=5008;NS=2504;DP=17711;EAS_AF=0.3492;AMR_AF=0.2305;AFR_AF=0.3177;EUR_AF=0.2624;SAS_AF=0.2863;AA=N|||;VT=SNP
5	45915475	rs7444405	T	A	100	PASS	AC=2577;AF=0.514577;AN=5008;NS=2504;DP=17889;EAS_AF=0.4712;AMR_AF=0.3948;AFR_AF=0.7224;EUR_AF=0.4076;SAS_AF=0.4734;AA=N|||;VT=SNP
5	45917420	rs6451831	T	C	100	PASS	AC=2644;AF=0.527955;AN=5008;NS=2504;DP=18921;EAS_AF=0.4712;AMR_AF=0.402;AFR_AF=0.7504;EUR_AF=0.4175;SAS_AF=0.4888;AA=-|||;VT=SNP
5	45917549	rs7442735	C	T	100	PASS	AC=1756;AF=0.350639;AN=5008;NS=2504;DP=18503;EAS_AF=0.4623;AMR_AF=0.2853;AFR_AF=0.3517;EUR_AF=0.2893;SAS_AF=0.3436;AA=a|||;VT=SNP
5	45917703	rs7442769	C	T	100	PASS	AC=270;AF=0.0539137;AN=5008;NS=2504;DP=19816;EAS_AF=0.1151;AMR_AF=0.0548;AFR_AF=0.0212;EUR_AF=0.0298;SAS_AF=0.0593;AA=g|||;VT=SNP
5	45920417	rs7445572	C	T	100	PASS	AC=2622;AF=0.523562;AN=5008;NS=2504;DP=19402;EAS_AF=0.4702;AMR_AF=0.3991;AFR_AF=0.7489;EUR_AF=0.4125;SAS_AF=0.4765;AA=-|||;VT=SNP
5	45920747	rs7445746	G	T	100	PASS	AC=1022;AF=0.204073;AN=5008;NS=2504;DP=18976;EAS_AF=0.3313;AMR_AF=0.196;AFR_AF=0.0439;EUR_AF=0.2535;SAS_AF=0.2444;AA=N|||;VT=SNP
5	45921030	rs62371979	T	A	100	PASS	AC=268;AF=0.0535144;AN=5008;NS=2504;DP=19150;EAS_AF=0.1151;AMR_AF=0.0548;AFR_AF=0.0212;EUR_AF=0.0278;SAS_AF=0.0593;AA=N|||;VT=SNP
5	45921374	rs10473403	C	T	100	PASS	AC=1468;AF=0.293131;AN=5008;NS=2504;DP=18172;EAS_AF=0.3462;AMR_AF=0.2291;AFR_AF=0.3177;EUR_AF=0.2584;SAS_AF=0.2863;AA=N|||;VT=SNP
5	45921718	rs149456059	G	A	100	PASS	AC=45;AF=0.00898562;AN=5008;NS=2504;DP=16259;EAS_AF=0.0437;AMR_AF=0.0014;AFR_AF=0;EUR_AF=0;SAS_AF=0;AA=g|||;VT=SNP
5	45923057	rs147886225	C	T	100	PASS	AC=65;AF=0.0129792;AN=5008;NS=2504;DP=20483;EAS_AF=0.0635;AMR_AF=0;AFR_AF=0;EUR_AF=0;SAS_AF=0.001;AA=N|||;VT=SNP
5	45923231	rs145687576	G	A	100	PASS	AC=15;AF=0.00299521;AN=5008;NS=2504;DP=19167;EAS_AF=0.0149;AMR_AF=0;AFR_AF=0;EUR_AF=0;SAS_AF=0;AA=N|||;VT=SNP
5	45923613	rs62371980	T	C	100	PASS	AC=1491;AF=0.297724;AN=5008;NS=2504;DP=20814;EAS_AF=0.3462;AMR_AF=0.232;AFR_AF=0.3215;EUR_AF=0.2644;SAS_AF=0.2965;AA=N|||;VT=SNP
5	45923786	rs7725171	T	A	100	PASS	AC=2643;AF=0.527756;AN=5008;NS=2504;DP=20345;EAS_AF=0.4712;AMR_AF=0.402;AFR_AF=0.7504;EUR_AF=0.4175;SAS_AF=0.4877;AA=N|||;VT=SNP
5	45924507	rs62371981	G	C	100	PASS	AC=290;AF=0.0579073;AN=5008;NS=2504;DP=17580;EAS_AF=0.131;AMR_AF=0.0548;AFR_AF=0.0219;EUR_AF=0.0298;SAS_AF=0.0624;AA=N|||;VT=SNP
5	45925699	rs62371982	A	G	100	PASS	AC=1509;AF=0.301318;AN=5008;NS=2504;DP=20708;EAS_AF=0.3462;AMR_AF=0.2334;AFR_AF=0.3404;EUR_AF=0.2624;SAS_AF=0.2904;AA=N|||;VT=SNP
5	45926273	rs4431353	C	G	100	PASS	AC=1484;AF=0.296326;AN=5008;NS=2504;DP=17032;EAS_AF=0.3462;AMR_AF=0.232;AFR_AF=0.3185;EUR_AF=0.2644;SAS_AF=0.2935;AA=N|||;VT=SNP
5	45926441	rs4274988	A	G	100	PASS	AC=2577;AF=0.514577;AN=5008;NS=2504;DP=18243;EAS_AF=0.4712;AMR_AF=0.3963;AFR_AF=0.7231;EUR_AF=0.4085;SAS_AF=0.4703;AA=N|||;VT=SNP
5	45926450	rs148787549	T	C	100	PASS	AC=38;AF=0.00758786;AN=5008;NS=2504;DP=18413;EAS_AF=0.0268;AMR_AF=0.0144;AFR_AF=0.0008;EUR_AF=0;SAS_AF=0;AA=N|||;VT=SNP
5	45927293	rs7725537	A	G	100	PASS	AC=2576;AF=0.514377;AN=5008;NS=2504;DP=20320;EAS_AF=0.4712;AMR_AF=0.3948;AFR_AF=0.7231;EUR_AF=0.4076;SAS_AF=0.4714;AA=N|||;VT=SNP
5	45927310	rs6451834	A	G	100	PASS	AC=2461;AF=0.491414;AN=5008;NS=2504;DP=19869;EAS_AF=0.4623;AMR_AF=0.389;AFR_AF=0.646;EUR_AF=0.4076;SAS_AF=0.4714;AA=N|||;VT=SNP
5	45927555	rs35730142	A	G	100	PASS	AC=2576;AF=0.514377;AN=5008;NS=2504;DP=18140;EAS_AF=0.4712;AMR_AF=0.3948;AFR_AF=0.7239;EUR_AF=0.4076;SAS_AF=0.4703;AA=N|||;VT=SNP
5	45928260	rs12109091	G	A	100	PASS	AC=1038;AF=0.207268;AN=5008;NS=2504;DP=18973;EAS_AF=0.3304;AMR_AF=0.1945;AFR_AF=0.0666;EUR_AF=0.2465;SAS_AF=0.2393;AA=N|||;VT=SNP
5	45928575	rs6892286	A	C	100	PASS	AC=4934;AF=0.985224;AN=5008;NS=2504;DP=17526;EAS_AF=0.9444;AMR_AF=0.9755;AFR_AF=1;EUR_AF=1;SAS_AF=0.999;AA=N|||;VT=SNP
5	45928837	rs6451835	A	G	100	PASS	AC=2577;AF=0.514577;AN=5008;NS=2504;DP=18637;EAS_AF=0.4712;AMR_AF=0.3948;AFR_AF=0.7239;EUR_AF=0.4085;SAS_AF=0.4703;AA=N|||;VT=SNP
5	45928918	rs6451836	T	C	100	PASS	AC=2578;AF=0.514776;AN=5008;NS=2504;DP=18573;EAS_AF=0.4712;AMR_AF=0.3948;AFR_AF=0.7247;EUR_AF=0.4085;SAS_AF=0.4703;AA=N|||;VT=SNP
5	45930342	rs10062641	C	T	100	PASS	AC=1489;AF=0.297324;AN=5008;NS=2504;DP=19215;EAS_AF=0.3313;AMR_AF=0.2305;AFR_AF=0.3389;EUR_AF=0.2614;SAS_AF=0.2904;AA=N|||;VT=SNP
5	45930877	rs72750046	C	T	100	PASS	AC=1498;AF=0.299121;AN=5008;NS=2504;DP=16522;EAS_AF=0.3452;AMR_AF=0.2305;AFR_AF=0.3381;EUR_AF=0.2614;SAS_AF=0.2863;AA=N|||;VT=SNP
5	45932109	rs552663568	C	A	100	PASS	AC=14;AF=0.00279553;AN=5008;NS=2504;DP=18775;EAS_AF=0.0139;AMR_AF=0;AFR_AF=0;EUR_AF=0;SAS_AF=0;AA=N|||;VT=SNP
5	45932122	rs187152126	G	A	100	PASS	AC=91;AF=0.0181709;AN=5008;NS=2504;DP=18482;EAS_AF=0.0208;AMR_AF=0.0965;AFR_AF=0.0008;EUR_AF=0.001;SAS_AF=0.001;AA=N|||;VT=SNP
5	45934183	rs62372030	A	G	100	PASS	AC=293;AF=0.0585064;AN=5008;NS=2504;DP=18837;EAS_AF=0.1329;AMR_AF=0.0548;AFR_AF=0.0227;EUR_AF=0.0308;SAS_AF=0.0613;AA=N|||;VT=SNP
5	45934521	rs7448999	G	A	100	PASS	AC=278;AF=0.0555112;AN=5008;NS=2504;DP=19361;EAS_AF=0.002;AMR_AF=0.0562;AFR_AF=0.0083;EUR_AF=0.1004;SAS_AF=0.1278;AA=N|||;VT=SNP
5	45934605	rs10056175	A	G	100	PASS	AC=2579;AF=0.514976;AN=5008;NS=2504;DP=18530;EAS_AF=0.4712;AMR_AF=0.3948;AFR_AF=0.7231;EUR_AF=0.4105;SAS_AF=0.4714;AA=N|||;VT=SNP
5	45934798	rs117362615	C	T	100	PASS	AC=47;AF=0.00938498;AN=5008;NS=2504;DP=18600;EAS_AF=0.0437;AMR_AF=0.0014;AFR_AF=0;EUR_AF=0;SAS_AF=0.002;AA=N|||;VT=SNP
5	45935162	rs6451838	C	T	100	PASS	AC=2567;AF=0.51258;AN=5008;NS=2504;DP=17360;EAS_AF=0.4712;AMR_AF=0.3905;AFR_AF=0.7231;EUR_AF=0.4066;SAS_AF=0.4663;AA=N|||;VT=SNP
5	45935611	rs146576488	G	A	100	PASS	AC=126;AF=0.0251597;AN=5008;NS=2504;DP=17187;EAS_AF=0.0526;AMR_AF=0.098;AFR_AF=0.0015;EUR_AF=0.001;SAS_AF=0.002;AA=N|||;VT=SNP
5	45935686	rs6451840	A	C	100	PASS	AC=2576;AF=0.514377;AN=5008;NS=2504;DP=16877;EAS_AF=0.4712;AMR_AF=0.3919;AFR_AF=0.7231;EUR_AF=0.4105;SAS_AF=0.4703;AA=N|||;VT=SNP
5	45935701	rs72751908	C	T	100	PASS	AC=1476;AF=0.294728;AN=5008;NS=2504;DP=16634;EAS_AF=0.3442;AMR_AF=0.2291;AFR_AF=0.3185;EUR_AF=0.2654;SAS_AF=0.2883;AA=N|||;VT=SNP
5	45936425	rs7443976	A	T	100	PASS	AC=2081;AF=0.415535;AN=5008;NS=2504;DP=20437;EAS_AF=0.4623;AMR_AF=0.3545;AFR_AF=0.3752;EUR_AF=0.4105;SAS_AF=0.4703;AA=N|||;VT=SNP
5	45936533	rs6451842	T	C	100	PASS	AC=2573;AF=0.513778;AN=5008;NS=2504;DP=18676;EAS_AF=0.4712;AMR_AF=0.3919;AFR_AF=0.7209;EUR_AF=0.4105;SAS_AF=0.4703;AA=N|||;VT=SNP
5	45937259	rs148926061	C	T	100	PASS	AC=11;AF=0.00219649;AN=5008;NS=2504;DP=19631;EAS_AF=0.0099;AMR_AF=0.0014;AFR_AF=0;EUR_AF=0;SAS_AF=0;AA=N|||;VT=SNP
5	45938421	rs62372031	A	C	100	PASS	AC=295;AF=0.0589058;AN=5008;NS=2504;DP=19179;EAS_AF=0.1329;AMR_AF=0.0562;AFR_AF=0.0227;EUR_AF=0.0318;SAS_AF=0.0613;AA=N|||;VT=SNP
5	45938815	rs7719401	G	A	100	PASS	AC=2629;AF=0.52496;AN=5008;NS=2504;DP=17932;EAS_AF=0.4712;AMR_AF=0.3991;AFR_AF=0.7504;EUR_AF=0.4165;SAS_AF=0.4765;AA=N|||;VT=SNP
5	45939551	rs147670067	G	A	100	PASS	AC=60;AF=0.0119808;AN=5008;NS=2504;DP=17891;EAS_AF=0.0288;AMR_AF=0.0447;AFR_AF=0;EUR_AF=0;SAS_AF=0;AA=N|||;VT=SNP
5	45939674	rs7724350	C	T	100	PASS	AC=1792;AF=0.357827;AN=5008;NS=2504;DP=19292;EAS_AF=0.4603;AMR_AF=0.2853;AFR_AF=0.3767;EUR_AF=0.2922;SAS_AF=0.3456;AA=N|||;VT=SNP
5	45940729	rs75223439	A	T	100	PASS	AC=45;AF=0.00898562;AN=5008;NS=2504;DP=16995;EAS_AF=0.0437;AMR_AF=0.0014;AFR_AF=0;EUR_AF=0;SAS_AF=0;AA=N|||;VT=SNP
5	45941024	rs10074470	C	T	100	PASS	AC=1469;AF=0.293331;AN=5008;NS=2504;DP=17252;EAS_AF=0.3452;AMR_AF=0.2291;AFR_AF=0.3192;EUR_AF=0.2614;SAS_AF=0.2832;AA=N|||;VT=SNP
5	45941102	rs61012768	A	C	100	PASS	AC=1496;AF=0.298722;AN=5008;NS=2504;DP=17167;EAS_AF=0.3452;AMR_AF=0.2305;AFR_AF=0.3389;EUR_AF=0.2614;SAS_AF=0.2832;AA=N|||;VT=SNP
5	45941449	rs7448897	G	T	100	PASS	AC=1496;AF=0.298722;AN=5008;NS=2504;DP=17410;EAS_AF=0.3462;AMR_AF=0.2291;AFR_AF=0.3389;EUR_AF=0.2614;SAS_AF=0.2832;AA=N|||;VT=SNP
5	45941584	rs7448901	C	T	100	PASS	AC=2280;AF=0.455272;AN=5008;NS=2504;DP=17219;EAS_AF=0.4692;AMR_AF=0.3228;AFR_AF=0.7201;EUR_AF=0.2922;SAS_AF=0.3446;AA=N|||;VT=SNP
5	45941615	rs7445658	T	G	100	PASS	AC=2280;AF=0.455272;AN=5008;NS=2504;DP=16224;EAS_AF=0.4692;AMR_AF=0.3228;AFR_AF=0.7201;EUR_AF=0.2922;SAS_AF=0.3446;AA=N|||;VT=SNP
5	45941832	rs7445730	T	C	100	PASS	AC=2278;AF=0.454872;AN=5008;NS=2504;DP=17802;EAS_AF=0.4673;AMR_AF=0.3228;AFR_AF=0.7201;EUR_AF=0.2922;SAS_AF=0.3446;AA=N|||;VT=SNP
5	45942094	rs145356532	G	A	100	PASS	AC=134;AF=0.0267572;AN=5008;NS=2504;DP=17496;EAS_AF=0.0595;AMR_AF=0.0994;AFR_AF=0.0015;EUR_AF=0.001;SAS_AF=0.002;AA=N|||;VT=SNP
5	45942154	rs10076636	C	G	100	PASS	AC=2280;AF=0.455272;AN=5008;NS=2504;DP=16218;EAS_AF=0.4692;AMR_AF=0.3228;AFR_AF=0.7201;EUR_AF=0.2922;SAS_AF=0.3446;AA=N|||;VT=SNP
5	45943118	rs7723218	T	C	100	PASS	AC=2566;AF=0.51238;AN=5008;NS=2504;DP=18670;EAS_AF=0.4702;AMR_AF=0.3919;AFR_AF=0.7231;EUR_AF=0.4066;SAS_AF=0.4652;AA=N|||;VT=SNP
5	45943327	rs147467476	T	A	100	PASS	AC=38;AF=0.00758786;AN=5008;NS=2504;DP=18732;EAS_AF=0.0377;AMR_AF=0;AFR_AF=0;EUR_AF=0;SAS_AF=0;AA=N|||;VT=SNP
5	45943605	rs139868214	T	A	100	PASS	AC=32;AF=0.00638978;AN=5008;NS=2504;DP=17525;EAS_AF=0.0208;AMR_AF=0.0144;AFR_AF=0.0008;EUR_AF=0;SAS_AF=0;AA=N|||;VT=SNP
5	45944161	rs148895808	G	A	100	PASS	AC=84;AF=0.0167732;AN=5008;NS=2504;DP=17273;EAS_AF=0.0754;AMR_AF=0.0014;AFR_AF=0;EUR_AF=0.001;SAS_AF=0.0061;AA=N|||;VT=SNP
5	45945301	rs7727331	A	G	100	PASS	AC=2573;AF=0.513778;AN=5008;NS=2504;DP=18483;EAS_AF=0.4792;AMR_AF=0.3919;AFR_AF=0.7231;EUR_AF=0.4046;SAS_AF=0.4652;AA=N|||;VT=SNP
5	45945880	rs35648163	T	C	100	PASS	AC=2628;AF=0.52476;AN=5008;NS=2504;DP=17008;EAS_AF=0.4722;AMR_AF=0.3991;AFR_AF=0.7504;EUR_AF=0.4145;SAS_AF=0.4765;AA=N|||;VT=SNP
5	45946479	rs75964308	G	C	100	PASS	AC=311;AF=0.0621006;AN=5008;NS=2504;DP=18926;EAS_AF=0.1429;AMR_AF=0.0548;AFR_AF=0.0303;EUR_AF=0.0308;SAS_AF=0.0593;AA=N|||;VT=SNP
5	45946785	rs6451843	T	C	100	PASS	AC=2636;AF=0.526358;AN=5008;NS=2504;DP=17311;EAS_AF=0.4782;AMR_AF=0.3991;AFR_AF=0.7511;EUR_AF=0.4155;SAS_AF=0.4765;AA=N|||;VT=SNP
5	45947440	rs34501453	C	T	100	PASS	AC=2546;AF=0.508387;AN=5008;NS=2504;DP=18326;EAS_AF=0.4712;AMR_AF=0.389;AFR_AF=0.7103;EUR_AF=0.4036;SAS_AF=0.4663;AA=N|||;VT=SNP
5	45950700	rs71618219	T	C	100	PASS	AC=2188;AF=0.436901;AN=5008;NS=2504;DP=17861;EAS_AF=0.4633;AMR_AF=0.3674;AFR_AF=0.4554;EUR_AF=0.4046;SAS_AF=0.4673;AA=N|||;VT=SNP
5	45951751	rs74859464	C	A	100	PASS	AC=252;AF=0.0503195;AN=5008;NS=2504;DP=17438;EAS_AF=0.119;AMR_AF=0.0562;AFR_AF=0.0363;EUR_AF=0.0308;SAS_AF=0.0143;AA=N|||;VT=SNP
5	45952057	rs62372037	G	A	100	PASS	AC=240;AF=0.0479233;AN=5008;NS=2504;DP=18092;EAS_AF=0.119;AMR_AF=0.0562;AFR_AF=0.0272;EUR_AF=0.0308;SAS_AF=0.0143;AA=N|||;VT=SNP
5	45952600	rs10213756	T	A	100	PASS	AC=2285;AF=0.45627;AN=5008;NS=2504;DP=16832;EAS_AF=0.4603;AMR_AF=0.3746;AFR_AF=0.5635;EUR_AF=0.4026;SAS_AF=0.4202;AA=N|||;VT=SNP
5	45952916	rs10214362	C	T	100	PASS	AC=1582;AF=0.315895;AN=5008;NS=2504;DP=16752;EAS_AF=0.3313;AMR_AF=0.2378;AFR_AF=0.4115;EUR_AF=0.2584;SAS_AF=0.2853;AA=N|||;VT=SNP
5	45954308	rs10213679	C	T	100	PASS	AC=2390;AF=0.477236;AN=5008;NS=2504;DP=17582;EAS_AF=0.4603;AMR_AF=0.3775;AFR_AF=0.6415;EUR_AF=0.4026;SAS_AF=0.4202;AA=N|||;VT=SNP
5	45954505	rs10214057	A	T	100	PASS	AC=1530;AF=0.305511;AN=5008;NS=2504;DP=18398;EAS_AF=0.3313;AMR_AF=0.2334;AFR_AF=0.3729;EUR_AF=0.2604;SAS_AF=0.2853;AA=N|||;VT=SNP
5	45954901	rs79095183	A	T	100	PASS	AC=14;AF=0.00279553;AN=5008;NS=2504;DP=17170;EAS_AF=0.0139;AMR_AF=0;AFR_AF=0;EUR_AF=0;SAS_AF=0;AA=N|||;VT=SNP
5	45955601	rs4289566	G	A	100	PASS	AC=2389;AF=0.477037;AN=5008;NS=2504;DP=18104;EAS_AF=0.4603;AMR_AF=0.3775;AFR_AF=0.6415;EUR_AF=0.4036;SAS_AF=0.4182;AA=N|||;VT=SNP
5	45956719	rs4502836	T	C	100	PASS	AC=2461;AF=0.491414;AN=5008;NS=2504;DP=18617;EAS_AF=0.4821;AMR_AF=0.379;AFR_AF=0.6422;EUR_AF=0.4046;SAS_AF=0.4663;AA=N|||;VT=SNP
5	45957409	rs57224710	G	C	100	PASS	AC=36;AF=0.0071885;AN=5008;NS=2504;DP=17712;EAS_AF=0.0347;AMR_AF=0;AFR_AF=0;EUR_AF=0;SAS_AF=0.001;AA=N|||;VT=SNP
5	45957756	rs117529442	A	T	100	PASS	AC=37;AF=0.00738818;AN=5008;NS=2504;DP=17347;EAS_AF=0.0367;AMR_AF=0;AFR_AF=0;EUR_AF=0;SAS_AF=0;AA=N|||;VT=SNP
5	45957898	rs57839327	C	T	100	PASS	AC=1536;AF=0.306709;AN=5008;NS=2504;DP=18158;EAS_AF=0.3304;AMR_AF=0.2334;AFR_AF=0.3782;EUR_AF=0.2614;SAS_AF=0.2843;AA=N|||;VT=SNP
5	45958913	rs4434390	T	C	100	PASS	AC=1563;AF=0.312101;AN=5008;NS=2504;DP=16193;EAS_AF=0.3323;AMR_AF=0.2392;AFR_AF=0.379;EUR_AF=0.2763;SAS_AF=0.2894;AA=N|||;VT=SNP
5	45960379	rs62372974	C	A	100	PASS	AC=1536;AF=0.306709;AN=5008;NS=2504;DP=15815;EAS_AF=0.3393;AMR_AF=0.2349;AFR_AF=0.3722;EUR_AF=0.2604;SAS_AF=0.2832;AA=N|||;VT=SNP
5	45960703	rs4473779	A	C	100	PASS	AC=427;AF=0.0852636;AN=5008;NS=2504;DP=17779;EAS_AF=0.1319;AMR_AF=0.0634;AFR_AF=0.1188;EUR_AF=0.0308;SAS_AF=0.0634;AA=N|||;VT=SNP
5	45960893	rs7443384	A	G	100	PASS	AC=2436;AF=0.486422;AN=5008;NS=2504;DP=16727;EAS_AF=0.4812;AMR_AF=0.3732;AFR_AF=0.643;EUR_AF=0.3877;SAS_AF=0.4622;AA=N|||;VT=SNP
5	45960933	rs7443410	C	T	100	PASS	AC=2450;AF=0.489217;AN=5008;NS=2504;DP=16864;EAS_AF=0.4712;AMR_AF=0.3775;AFR_AF=0.643;EUR_AF=0.4046;SAS_AF=0.4663;AA=N|||;VT=SNP
5	45961417	rs12386485	T	C	100	PASS	AC=1591;AF=0.317692;AN=5008;NS=2504;DP=16595;EAS_AF=0.3413;AMR_AF=0.2378;AFR_AF=0.3805;EUR_AF=0.2952;SAS_AF=0.2883;AA=N|||;VT=SNP
5	45961578	rs62372975	G	T	100	PASS	AC=296;AF=0.0591054;AN=5008;NS=2504;DP=17510;EAS_AF=0.13;AMR_AF=0.0562;AFR_AF=0.028;EUR_AF=0.0298;SAS_AF=0.0603;AA=N|||;VT=SNP
5	45961774	rs181316594	A	G	100	PASS	AC=17;AF=0.00339457;AN=5008;NS=2504;DP=15593;EAS_AF=0.0159;AMR_AF=0;AFR_AF=0;EUR_AF=0;SAS_AF=0.001;AA=N|||;VT=SNP
5	45961866	rs10062508	T	A	100	PASS	AC=2168;AF=0.432907;AN=5008;NS=2504;DP=14452;EAS_AF=0.4623;AMR_AF=0.3646;AFR_AF=0.444;EUR_AF=0.4036;SAS_AF=0.4663;AA=N|||;VT=SNP
5	45963019	rs4490592	T	C	100	PASS	AC=2532;AF=0.505591;AN=5008;NS=2504;DP=17469;EAS_AF=0.4702;AMR_AF=0.3876;AFR_AF=0.6853;EUR_AF=0.4135;SAS_AF=0.4775;AA=N|||;VT=SNP
5	45963250	rs10038082	G	A	100	PASS	AC=1523;AF=0.304113;AN=5008;NS=2504;DP=16205;EAS_AF=0.3284;AMR_AF=0.2334;AFR_AF=0.3729;EUR_AF=0.2584;SAS_AF=0.2832;AA=N|||;VT=SNP
5	45963889	rs13356313	C	T	100	PASS	AC=1897;AF=0.378794;AN=5008;NS=2504;DP=15431;EAS_AF=0.4603;AMR_AF=0.2925;AFR_AF=0.4561;EUR_AF=0.2883;SAS_AF=0.3446;AA=N|||;VT=SNP
5	45964123	rs62372977	G	C	100	PASS	AC=310;AF=0.061901;AN=5008;NS=2504;DP=17054;EAS_AF=0.1319;AMR_AF=0.0562;AFR_AF=0.0363;EUR_AF=0.0298;SAS_AF=0.0613;AA=N|||;VT=SNP
5	45965001	rs62372979	G	A	100	PASS	AC=1551;AF=0.309704;AN=5008;NS=2504;DP=17574;EAS_AF=0.3284;AMR_AF=0.2334;AFR_AF=0.3941;EUR_AF=0.2584;SAS_AF=0.2832;AA=N|||;VT=SNP
5	45965174	rs146047290	C	G	100	PASS	AC=10;AF=0.00199681;AN=5008;NS=2504;DP=17199;EAS_AF=0.0099;AMR_AF=0;AFR_AF=0;EUR_AF=0;SAS_AF=0;AA=N|||;VT=SNP
5	45965439	rs4492125	G	T	100	PASS	AC=2431;AF=0.485423;AN=5008;NS=2504;DP=16960;EAS_AF=0.4643;AMR_AF=0.3761;AFR_AF=0.6377;EUR_AF=0.4016;SAS_AF=0.4652;AA=N|||;VT=SNP
5	45965780	rs79767800	C	T	100	PASS	AC=990;AF=0.197684;AN=5008;NS=2504;DP=17198;EAS_AF=0.3194;AMR_AF=0.1729;AFR_AF=0.0787;EUR_AF=0.2117;SAS_AF=0.2362;AA=N|||;VT=SNP
5	45966295	rs62372981	G	A	100	PASS	AC=304;AF=0.0607029;AN=5008;NS=2504;DP=17748;EAS_AF=0.126;AMR_AF=0.0562;AFR_AF=0.0363;EUR_AF=0.0298;SAS_AF=0.0613;AA=N|||;VT=SNP
5	45966321	rs149277450	C	T	100	PASS	AC=29;AF=0.00579073;AN=5008;NS=2504;DP=18078;EAS_AF=0.0268;AMR_AF=0;AFR_AF=0.0015;EUR_AF=0;SAS_AF=0;AA=N|||;VT=SNP
5	45967326	rs144363977	A	G	100	PASS	AC=10;AF=0.00199681;AN=5008;NS=2504;DP=16924;EAS_AF=0.0099;AMR_AF=0;AFR_AF=0;EUR_AF=0;SAS_AF=0;AA=N|||;VT=SNP
5	45967601	rs13361098	T	C	100	PASS	AC=1567;AF=0.312899;AN=5008;NS=2504;DP=18038;EAS_AF=0.3413;AMR_AF=0.2363;AFR_AF=0.3926;EUR_AF=0.2604;SAS_AF=0.2843;AA=N|||;VT=SNP
5	45967948	rs10043270	A	G	100	PASS	AC=2451;AF=0.489417;AN=5008;NS=2504;DP=18735;EAS_AF=0.4752;AMR_AF=0.379;AFR_AF=0.6392;EUR_AF=0.4036;SAS_AF=0.4683;AA=N|||;VT=SNP
5	45968513	rs113548626	G	A	100	PASS	AC=290;AF=0.0579073;AN=5008;NS=2504;DP=16250;EAS_AF=0.124;AMR_AF=0.0576;AFR_AF=0.028;EUR_AF=0.0298;SAS_AF=0.0593;AA=N|||;VT=SNP
5	45968538	rs77608414	C	T	100	PASS	AC=2136;AF=0.426518;AN=5008;NS=2504;DP=16341;EAS_AF=0.4623;AMR_AF=0.3055;AFR_AF=0.6286;EUR_AF=0.2883;SAS_AF=0.3446;AA=N|||;VT=SNP
5	45968750	rs78137823	G	C	100	PASS	AC=258;AF=0.0515176;AN=5008;NS=2504;DP=18034;EAS_AF=0.124;AMR_AF=0.0548;AFR_AF=0.0053;EUR_AF=0.0298;SAS_AF=0.0593;AA=N|||;VT=SNP
5	45968862	rs4473777	T	C	100	PASS	AC=2526;AF=0.504393;AN=5008;NS=2504;DP=16202;EAS_AF=0.4653;AMR_AF=0.389;AFR_AF=0.6861;EUR_AF=0.4115;SAS_AF=0.4765;AA=N|||;VT=SNP
5	45969363	rs77486323	T	C	100	PASS	AC=367;AF=0.0732827;AN=5008;NS=2504;DP=16046;EAS_AF=0.003;AMR_AF=0.0576;AFR_AF=0.0083;EUR_AF=0.1074;SAS_AF=0.2096;AA=N|||;VT=SNP
5	45969705	rs62372983	T	A	100	PASS	AC=290;AF=0.0579073;AN=5008;NS=2504;DP=18003;EAS_AF=0.124;AMR_AF=0.0562;AFR_AF=0.028;EUR_AF=0.0298;SAS_AF=0.0603;AA=N|||;VT=SNP
5	45970396	rs192634877	A	G	100	PASS	AC=32;AF=0.00638978;AN=5008;NS=2504;DP=16060;EAS_AF=0.0317;AMR_AF=0;AFR_AF=0;EUR_AF=0;SAS_AF=0;AA=N|||;VT=SNP
5	45970534	rs10062325	G	A	100	PASS	AC=2443;AF=0.487819;AN=5008;NS=2504;DP=15747;EAS_AF=0.4653;AMR_AF=0.3775;AFR_AF=0.6407;EUR_AF=0.4016;SAS_AF=0.4714;AA=N|||;VT=SNP
5	45970612	rs75561331	C	G	100	PASS	AC=52;AF=0.0103834;AN=5008;NS=2504;DP=16469;EAS_AF=0.0496;AMR_AF=0;AFR_AF=0;EUR_AF=0;SAS_AF=0.002;AA=N|||;VT=SNP
5	45971001	rs62372984	C	T	100	PASS	AC=290;AF=0.0579073;AN=5008;NS=2504;DP=20006;EAS_AF=0.125;AMR_AF=0.0562;AFR_AF=0.028;EUR_AF=0.0298;SAS_AF=0.0593;AA=N|||;VT=SNP
5	45971322	rs139490928	T	A	100	PASS	AC=27;AF=0.00539137;AN=5008;NS=2504;DP=18636;EAS_AF=0.0268;AMR_AF=0;AFR_AF=0;EUR_AF=0;SAS_AF=0;AA=N|||;VT=SNP
5	45971337	rs34069575	G	C	100	PASS	AC=607;AF=0.121206;AN=5008;NS=2504;DP=19224;EAS_AF=0.125;AMR_AF=0.1297;AFR_AF=0.053;EUR_AF=0.1431;SAS_AF=0.181;AA=N|||;VT=SNP
5	45973214	rs8188031	G	A	100	PASS	AC=2055;AF=0.410343;AN=5008;NS=2504;DP=13160;EAS_AF=0.4554;AMR_AF=0.353;AFR_AF=0.3729;EUR_AF=0.4006;SAS_AF=0.4652;AA=N|||;VT=SNP
5	45973478	rs149972880	A	G	100	PASS	AC=47;AF=0.00938498;AN=5008;NS=2504;DP=21528;EAS_AF=0.0278;AMR_AF=0.0259;AFR_AF=0;EUR_AF=0;SAS_AF=0.001;AA=N|||;VT=SNP
5	45973864	rs62372986	G	T	100	PASS	AC=282;AF=0.0563099;AN=5008;NS=2504;DP=20095;EAS_AF=0.124;AMR_AF=0.0548;AFR_AF=0.0227;EUR_AF=0.0298;SAS_AF=0.0603;AA=N|||;VT=SNP
5	45974881	rs4501347	T	C	100	PASS	AC=2558;AF=0.510783;AN=5008;NS=2504;DP=17573;EAS_AF=0.4752;AMR_AF=0.3919;AFR_AF=0.7118;EUR_AF=0.4026;SAS_AF=0.4714;AA=N|||;VT=SNP
5	45975459	rs116898249	C	T	100	PASS	AC=51;AF=0.0101837;AN=5008;NS=2504;DP=19066;EAS_AF=0.0129;AMR_AF=0.0461;AFR_AF=0;EUR_AF=0.005;SAS_AF=0.001;AA=N|||;VT=SNP
5	45977055	rs10076736	G	C	100	PASS	AC=1566;AF=0.3127;AN=5008;NS=2504;DP=17107;EAS_AF=0.3304;AMR_AF=0.2291;AFR_AF=0.3109;EUR_AF=0.3141;SAS_AF=0.3548;AA=N|||;VT=SNP
5	45979991	rs62372987	T	C	100	PASS	AC=2559;AF=0.510982;AN=5008;NS=2504;DP=14514;EAS_AF=0.4772;AMR_AF=0.3919;AFR_AF=0.7126;EUR_AF=0.4026;SAS_AF=0.4693;AA=N|||;VT=SNP
5	45980056	rs111810259	A	G	100	PASS	AC=2554;AF=0.509984;AN=5008;NS=2504;DP=15611;EAS_AF=0.4722;AMR_AF=0.3919;AFR_AF=0.7103;EUR_AF=0.4026;SAS_AF=0.4724;AA=N|||;VT=SNP
5	45980269	rs79402747	A	G	100	PASS	AC=2633;AF=0.525759;AN=5008;NS=2504;DP=22958;EAS_AF=0.4722;AMR_AF=0.402;AFR_AF=0.7489;EUR_AF=0.4125;SAS_AF=0.4836;AA=N|||;VT=SNP
5	45980280	rs143594789	A	G	100	PASS	AC=27;AF=0.00539137;AN=5008;NS=2504;DP=22970;EAS_AF=0.0169;AMR_AF=0.013;AFR_AF=0;EUR_AF=0;SAS_AF=0.001;AA=N|||;VT=SNP
5	45980762	rs566268101	T	G	100	PASS	AC=11;AF=0.00219649;AN=5008;NS=2504;DP=18632;EAS_AF=0.0099;AMR_AF=0.0014;AFR_AF=0;EUR_AF=0;SAS_AF=0;AA=N|||;VT=SNP
5	45980763	rs538339024	C	T	100	PASS	AC=11;AF=0.00219649;AN=5008;NS=2504;DP=18616;EAS_AF=0.0099;AMR_AF=0.0014;AFR_AF=0;EUR_AF=0;SAS_AF=0;AA=N|||;VT=SNP
5	45980769	rs558179101	A	G	100	PASS	AC=16;AF=0.00319489;AN=5008;NS=2504;DP=18532;EAS_AF=0.0099;AMR_AF=0.0014;AFR_AF=0;EUR_AF=0;SAS_AF=0.0051;AA=N|||;VT=SNP
5	45980900	rs147028068	C	A	100	PASS	AC=12;AF=0.00239617;AN=5008;NS=2504;DP=19280;EAS_AF=0.0119;AMR_AF=0;AFR_AF=0;EUR_AF=0;SAS_AF=0;AA=N|||;VT=SNP
5	45983054	rs4492122	A	C	100	PASS	AC=2560;AF=0.511182;AN=5008;NS=2504;DP=17930;EAS_AF=0.4722;AMR_AF=0.3905;AFR_AF=0.7141;EUR_AF=0.4026;SAS_AF=0.4744;AA=N|||;VT=SNP
5	45983222	rs4371763	A	G	100	PASS	AC=2560;AF=0.511182;AN=5008;NS=2504;DP=18810;EAS_AF=0.4812;AMR_AF=0.3919;AFR_AF=0.711;EUR_AF=0.4036;SAS_AF=0.4673;AA=N|||;VT=SNP
5	45983725	rs117178666	T	C	100	PASS	AC=47;AF=0.00938498;AN=5008;NS=2504;DP=17267;EAS_AF=0.0466;AMR_AF=0;AFR_AF=0;EUR_AF=0;SAS_AF=0;AA=N|||;VT=SNP
5	45983733	rs78877037	G	A	100	PASS	AC=977;AF=0.195088;AN=5008;NS=2504;DP=17272;EAS_AF=0.3403;AMR_AF=0.1715;AFR_AF=0.0408;EUR_AF=0.2157;SAS_AF=0.2495;AA=N|||;VT=SNP
5	45984433	rs72751936	G	A	100	PASS	AC=270;AF=0.0539137;AN=5008;NS=2504;DP=18903;EAS_AF=0.0208;AMR_AF=0.1023;AFR_AF=0.0076;EUR_AF=0.1272;SAS_AF=0.0409;AA=N|||;VT=SNP
5	45984998	rs4254919	G	T	100	PASS	AC=317;AF=0.0632987;AN=5008;NS=2504;DP=17912;EAS_AF=0.13;AMR_AF=0.0548;AFR_AF=0.0439;EUR_AF=0.0298;SAS_AF=0.0613;AA=N|||;VT=SNP
5	45985094	rs145878232	C	G	100	PASS	AC=27;AF=0.00539137;AN=5008;NS=2504;DP=18711;EAS_AF=0.0169;AMR_AF=0.013;AFR_AF=0;EUR_AF=0;SAS_AF=0.001;AA=N|||;VT=SNP
5	45985581	rs117632899	A	G	100	PASS	AC=194;AF=0.038738;AN=5008;NS=2504;DP=17638;EAS_AF=0.1091;AMR_AF=0.0461;AFR_AF=0.0008;EUR_AF=0.001;SAS_AF=0.0511;AA=N|||;VT=SNP
5	45986569	rs4576156	G	A	100	PASS	AC=290;AF=0.0579073;AN=5008;NS=2504;DP=17095;EAS_AF=0.13;AMR_AF=0.0548;AFR_AF=0.0234;EUR_AF=0.0298;SAS_AF=0.0613;AA=N|||;VT=SNP
5	45987093	rs145090613	T	C	100	PASS	AC=102;AF=0.0203674;AN=5008;NS=2504;DP=17562;EAS_AF=0.0268;AMR_AF=0.0994;AFR_AF=0.0023;EUR_AF=0.001;SAS_AF=0.002;AA=N|||;VT=SNP
5	45987226	rs10056889	G	T	100	PASS	AC=2243;AF=0.447883;AN=5008;NS=2504;DP=17506;EAS_AF=0.4663;AMR_AF=0.3199;AFR_AF=0.6989;EUR_AF=0.2883;SAS_AF=0.3446;AA=N|||;VT=SNP
5	45987296	rs62372989	A	G	100	PASS	AC=299;AF=0.0597045;AN=5008;NS=2504;DP=17868;EAS_AF=0.13;AMR_AF=0.0548;AFR_AF=0.0303;EUR_AF=0.0298;SAS_AF=0.0613;AA=N|||;VT=SNP
5	45987518	rs75346245	G	T	100	PASS	AC=317;AF=0.0632987;AN=5008;NS=2504;DP=19028;EAS_AF=0.0476;AMR_AF=0.0749;AFR_AF=0.0333;EUR_AF=0.0815;SAS_AF=0.093;AA=N|||;VT=SNP
5	45988038	rs62372990	G	A	100	PASS	AC=713;AF=0.142372;AN=5008;NS=2504;DP=18134;EAS_AF=0.13;AMR_AF=0.0879;AFR_AF=0.295;EUR_AF=0.0408;SAS_AF=0.092;AA=N|||;VT=SNP
5	45988395	rs112919244	T	A	100	PASS	AC=144;AF=0.028754;AN=5008;NS=2504;DP=18852;EAS_AF=0.1389;AMR_AF=0.0014;AFR_AF=0;EUR_AF=0.001;SAS_AF=0.002;AA=N|||;VT=SNP
5	45988398	rs142191107	C	G	100	PASS	AC=65;AF=0.0129792;AN=5008;NS=2504;DP=18812;EAS_AF=0.0635;AMR_AF=0;AFR_AF=0;EUR_AF=0;SAS_AF=0.001;AA=N|||;VT=SNP
5	45989679	rs76732994	C	T	100	PASS	AC=43;AF=0.00858626;AN=5008;NS=2504;DP=18308;EAS_AF=0.0258;AMR_AF=0.0202;AFR_AF=0.0008;EUR_AF=0;SAS_AF=0.002;AA=N|||;VT=SNP
5	45990381	rs7293402	G	A	100	PASS	AC=727;AF=0.145168;AN=5008;NS=2504;DP=18735;EAS_AF=0.1319;AMR_AF=0.0893;AFR_AF=0.3026;EUR_AF=0.0417;SAS_AF=0.092;AA=N|||;VT=SNP
5	45990558	rs60223495	C	T	100	PASS	AC=1436;AF=0.286741;AN=5008;NS=2504;DP=18689;EAS_AF=0.3373;AMR_AF=0.2277;AFR_AF=0.3048;EUR_AF=0.2575;SAS_AF=0.2822;AA=N|||;VT=SNP
5	45990597	rs74774767	A	G	100	PASS	AC=134;AF=0.0267572;AN=5008;NS=2504;DP=18395;EAS_AF=0.13;AMR_AF=0;AFR_AF=0;EUR_AF=0.001;SAS_AF=0.002;AA=N|||;VT=SNP
5	45990968	rs4615309	A	T	100	PASS	AC=1060;AF=0.211661;AN=5008;NS=2504;DP=19581;EAS_AF=0.3373;AMR_AF=0.196;AFR_AF=0.0673;EUR_AF=0.2475;SAS_AF=0.2515;AA=N|||;VT=SNP
5	45991309	rs62372996	T	C	100	PASS	AC=292;AF=0.0583067;AN=5008;NS=2504;DP=18460;EAS_AF=0.131;AMR_AF=0.0548;AFR_AF=0.0234;EUR_AF=0.0298;SAS_AF=0.0624;AA=N|||;VT=SNP
5	45991809	rs8188173	C	G	100	PASS	AC=2279;AF=0.455072;AN=5008;NS=2504;DP=18494;EAS_AF=0.4821;AMR_AF=0.3213;AFR_AF=0.7088;EUR_AF=0.2883;SAS_AF=0.3507;AA=N|||;VT=SNP
5	45992174	rs8188180	C	T	100	PASS	AC=2551;AF=0.509385;AN=5008;NS=2504;DP=18341;EAS_AF=0.4792;AMR_AF=0.3919;AFR_AF=0.7103;EUR_AF=0.4006;SAS_AF=0.4642;AA=N|||;VT=SNP
5	45994205	rs28885449	G	A	100	PASS	AC=2075;AF=0.414337;AN=5008;NS=2504;DP=17476;EAS_AF=0.4702;AMR_AF=0.353;AFR_AF=0.3714;EUR_AF=0.4016;SAS_AF=0.4714;AA=N|||;VT=SNP
5	45994343	rs4426926	A	G	100	PASS	AC=2056;AF=0.410543;AN=5008;NS=2504;DP=18217;EAS_AF=0.4732;AMR_AF=0.3473;AFR_AF=0.3722;EUR_AF=0.3867;SAS_AF=0.4673;AA=N|||;VT=SNP
5	45994920	rs10062391	C	T	100	PASS	AC=1434;AF=0.286342;AN=5008;NS=2504;DP=17036;EAS_AF=0.3383;AMR_AF=0.2291;AFR_AF=0.3018;EUR_AF=0.2584;SAS_AF=0.2812;AA=N|||;VT=SNP
5	45995412	rs201152532	T	C	100	PASS	AC=9;AF=0.00179712;AN=5008;NS=2504;DP=16538;EAS_AF=0.0089;AMR_AF=0;AFR_AF=0;EUR_AF=0;SAS_AF=0;AA=N|||;VT=SNP
5	45995702	rs75633602	C	A	100	PASS	AC=40;AF=0.00798722;AN=5008;NS=2504;DP=17382;EAS_AF=0.0377;AMR_AF=0;AFR_AF=0;EUR_AF=0.002;SAS_AF=0;AA=N|||;VT=SNP
5	45996902	rs10041094	C	T	100	PASS	AC=1413;AF=0.282149;AN=5008;NS=2504;DP=17899;EAS_AF=0.3423;AMR_AF=0.2277;AFR_AF=0.2821;EUR_AF=0.2594;SAS_AF=0.2822;AA=N|||;VT=SNP
5	45997217	rs62373039	C	T	100	PASS	AC=316;AF=0.063099;AN=5008;NS=2504;DP=18649;EAS_AF=0.131;AMR_AF=0.0548;AFR_AF=0.0439;EUR_AF=0.0298;SAS_AF=0.0593;AA=N|||;VT=SNP
5	45998002	rs62373040	G	T	100	PASS	AC=303;AF=0.0605032;AN=5008;NS=2504;DP=17476;EAS_AF=0.131;AMR_AF=0.0548;AFR_AF=0.0318;EUR_AF=0.0298;SAS_AF=0.0624;AA=N|||;VT=SNP
5	45998264	rs57299032	A	G	100	PASS	AC=2578;AF=0.514776;AN=5008;NS=2504;DP=18324;EAS_AF=0.4831;AMR_AF=0.3905;AFR_AF=0.7126;EUR_AF=0.4026;SAS_AF=0.4836;AA=N|||;VT=SNP
5	45998410	rs116860684	C	T	100	PASS	AC=302;AF=0.0603035;AN=5008;NS=2504;DP=18392;EAS_AF=0.131;AMR_AF=0.0548;AFR_AF=0.0318;EUR_AF=0.0298;SAS_AF=0.0613;AA=N|||;VT=SNP
5	45998795	rs78174014	A	T	100	PASS	AC=1446;AF=0.288738;AN=5008;NS=2504;DP=17939;EAS_AF=0.3423;AMR_AF=0.2277;AFR_AF=0.3056;EUR_AF=0.2594;SAS_AF=0.2843;AA=N|||;VT=SNP
5	45998911	rs117996113	G	C	100	PASS	AC=53;AF=0.0105831;AN=5008;NS=2504;DP=18615;EAS_AF=0.0516;AMR_AF=0.0014;AFR_AF=0;EUR_AF=0;SAS_AF=0;AA=N|||;VT=SNP
5	45999387	rs13177136	G	A	100	PASS	AC=602;AF=0.120208;AN=5008;NS=2504;DP=18475;EAS_AF=0.1319;AMR_AF=0.1239;AFR_AF=0.0454;EUR_AF=0.1431;SAS_AF=0.183;AA=N|||;VT=SNP
5	45999388	rs13176864	C	A	100	PASS	AC=602;AF=0.120208;AN=5008;NS=2504;DP=18463;EAS_AF=0.1319;AMR_AF=0.1239;AFR_AF=0.0454;EUR_AF=0.1431;SAS_AF=0.183;AA=N|||;VT=SNP
5	45999638	rs13177665	G	T	100	PASS	AC=602;AF=0.120208;AN=5008;NS=2504;DP=18495;EAS_AF=0.1319;AMR_AF=0.1239;AFR_AF=0.0454;EUR_AF=0.1431;SAS_AF=0.183;AA=N|||;VT=SNP
5	46000751	rs7293310	A	G	100	PASS	AC=1842;AF=0.367812;AN=5008;NS=2504;DP=18220;EAS_AF=0.3502;AMR_AF=0.2867;AFR_AF=0.3336;EUR_AF=0.3638;SAS_AF=0.4939;AA=N|||;VT=SNP
5	46001467	rs62373042	T	A	100	PASS	AC=293;AF=0.0585064;AN=5008;NS=2504;DP=20156;EAS_AF=0.1319;AMR_AF=0.0548;AFR_AF=0.0234;EUR_AF=0.0298;SAS_AF=0.0624;AA=N|||;VT=SNP
5	46004086	rs7293482	A	G	100	PASS	AC=2571;AF=0.513379;AN=5008;NS=2504;DP=16481;EAS_AF=0.4831;AMR_AF=0.3905;AFR_AF=0.7103;EUR_AF=0.4026;SAS_AF=0.4796;AA=N|||;VT=SNP
5	46004231	rs10070596	G	A	100	PASS	AC=2060;AF=0.411342;AN=5008;NS=2504;DP=17257;EAS_AF=0.4742;AMR_AF=0.353;AFR_AF=0.3525;EUR_AF=0.4016;SAS_AF=0.4775;AA=N|||;VT=SNP
5	46004640	rs113338260	T	C	100	PASS	AC=979;AF=0.195487;AN=5008;NS=2504;DP=16793;EAS_AF=0.3383;AMR_AF=0.1686;AFR_AF=0.0416;EUR_AF=0.2137;SAS_AF=0.2566;AA=N|||;VT=SNP
5	46005154	rs62373044	A	C	100	PASS	AC=1443;AF=0.288139;AN=5008;NS=2504;DP=17415;EAS_AF=0.3383;AMR_AF=0.2262;AFR_AF=0.2965;EUR_AF=0.2604;SAS_AF=0.2975;AA=N|||;VT=SNP
5	46005425	rs4478331	C	A	100	PASS	AC=1771;AF=0.353634;AN=5008;NS=2504;DP=17464;EAS_AF=0.4712;AMR_AF=0.2839;AFR_AF=0.3517;EUR_AF=0.2883;SAS_AF=0.3517;AA=N|||;VT=SNP
5	46005664	rs78913668	T	A	100	PASS	AC=304;AF=0.0607029;AN=5008;NS=2504;DP=19177;EAS_AF=0.1349;AMR_AF=0.0548;AFR_AF=0.0295;EUR_AF=0.0298;SAS_AF=0.0624;AA=N|||;VT=SNP
5	46005698	rs34040576	T	G	100	PASS	AC=2055;AF=0.410343;AN=5008;NS=2504;DP=19035;EAS_AF=0.4742;AMR_AF=0.353;AFR_AF=0.348;EUR_AF=0.4026;SAS_AF=0.4775;AA=N|||;VT=SNP
5	46005743	rs116497679	G	A	100	PASS	AC=304;AF=0.0607029;AN=5008;NS=2504;DP=18840;EAS_AF=0.1349;AMR_AF=0.0548;AFR_AF=0.0295;EUR_AF=0.0298;SAS_AF=0.0624;AA=N|||;VT=SNP
5	46005944	rs13360955	G	A	100	PASS	AC=2055;AF=0.410343;AN=5008;NS=2504;DP=18669;EAS_AF=0.4742;AMR_AF=0.353;AFR_AF=0.348;EUR_AF=0.4026;SAS_AF=0.4775;AA=N|||;VT=SNP
5	46006345	rs117698936	G	A	100	PASS	AC=69;AF=0.013778;AN=5008;NS=2504;DP=12863;EAS_AF=0.0675;AMR_AF=0;AFR_AF=0;EUR_AF=0;SAS_AF=0.001;AA=N|||;VT=SNP
5	46007255	rs111699443	C	T	100	PASS	AC=269;AF=0.0537141;AN=5008;NS=2504;DP=19427;EAS_AF=0.0565;AMR_AF=0.0519;AFR_AF=0.0272;EUR_AF=0.0457;SAS_AF=0.0961;AA=N|||;VT=SNP
5	46007648	rs79983607	A	T	100	PASS	AC=295;AF=0.0589058;AN=5008;NS=2504;DP=20533;EAS_AF=0.1349;AMR_AF=0.0548;AFR_AF=0.0227;EUR_AF=0.0298;SAS_AF=0.0624;AA=N|||;VT=SNP
5	46008859	rs138576387	C	T	100	PASS	AC=50;AF=0.00998403;AN=5008;NS=2504;DP=17759;EAS_AF=0.0466;AMR_AF=0;AFR_AF=0;EUR_AF=0.001;SAS_AF=0.002;AA=N|||;VT=SNP
5	46008996	rs62373047	C	T	100	PASS	AC=292;AF=0.0583067;AN=5008;NS=2504;DP=14628;EAS_AF=0.131;AMR_AF=0.0548;AFR_AF=0.0234;EUR_AF=0.0298;SAS_AF=0.0624;AA=N|||;VT=SNP
5	46009738	rs13436599	C	T	100	PASS	AC=1639;AF=0.327276;AN=5008;NS=2504;DP=18759;EAS_AF=0.3512;AMR_AF=0.2853;AFR_AF=0.348;EUR_AF=0.2913;SAS_AF=0.3415;AA=N|||;VT=SNP
5	46010467	rs143183438	A	T	100	PASS	AC=15;AF=0.00299521;AN=5008;NS=2504;DP=19391;EAS_AF=0.0149;AMR_AF=0;AFR_AF=0;EUR_AF=0;SAS_AF=0;AA=N|||;VT=SNP
5	46011012	rs10434580	A	G	100	PASS	AC=2082;AF=0.415735;AN=5008;NS=2504;DP=18340;EAS_AF=0.4752;AMR_AF=0.3545;AFR_AF=0.3714;EUR_AF=0.4036;SAS_AF=0.4703;AA=N|||;VT=SNP
5	46011136	rs77219519	T	C	100	PASS	AC=454;AF=0.090655;AN=5008;NS=2504;DP=17530;EAS_AF=0.0694;AMR_AF=0.0922;AFR_AF=0.0378;EUR_AF=0.1282;SAS_AF=0.1442;AA=N|||;VT=SNP
5	46011475	rs4569880	T	C	100	PASS	AC=2567;AF=0.51258;AN=5008;NS=2504;DP=16757;EAS_AF=0.4851;AMR_AF=0.3905;AFR_AF=0.7118;EUR_AF=0.4036;SAS_AF=0.4703;AA=N|||;VT=SNP
5	46011769	rs4569881	T	C	100	PASS	AC=2564;AF=0.511981;AN=5008;NS=2504;DP=16429;EAS_AF=0.4831;AMR_AF=0.3905;AFR_AF=0.711;EUR_AF=0.4036;SAS_AF=0.4703;AA=N|||;VT=SNP
5	46011812	rs4551075	A	T	100	PASS	AC=2628;AF=0.52476;AN=5008;NS=2504;DP=17098;EAS_AF=0.4821;AMR_AF=0.3948;AFR_AF=0.7466;EUR_AF=0.4076;SAS_AF=0.4816;AA=N|||;VT=SNP
5	46011977	rs4569882	C	T	100	PASS	AC=1448;AF=0.289137;AN=5008;NS=2504;DP=18276;EAS_AF=0.3413;AMR_AF=0.2291;AFR_AF=0.3041;EUR_AF=0.2604;SAS_AF=0.2873;AA=N|||;VT=SNP
5	46012202	rs8185343	A	T	100	PASS	AC=1421;AF=0.283746;AN=5008;NS=2504;DP=18128;EAS_AF=0.3413;AMR_AF=0.2277;AFR_AF=0.2844;EUR_AF=0.2604;SAS_AF=0.2873;AA=N|||;VT=SNP
5	46013180	rs145107244	G	C	100	PASS	AC=15;AF=0.00299521;AN=5008;NS=2504;DP=19056;EAS_AF=0.0149;AMR_AF=0;AFR_AF=0;EUR_AF=0;SAS_AF=0;AA=N|||;VT=SNP
5	46013453	rs13362078	G	C	100	PASS	AC=2563;AF=0.511781;AN=5008;NS=2504;DP=18469;EAS_AF=0.4821;AMR_AF=0.3905;AFR_AF=0.7103;EUR_AF=0.4026;SAS_AF=0.4724;AA=N|||;VT=SNP
5	46013540	rs13362103	G	C	100	PASS	AC=1453;AF=0.290136;AN=5008;NS=2504;DP=19271;EAS_AF=0.3413;AMR_AF=0.2277;AFR_AF=0.3071;EUR_AF=0.2624;SAS_AF=0.2873;AA=N|||;VT=SNP
5	46014237	rs80214949	A	T	100	PASS	AC=132;AF=0.0263578;AN=5008;NS=2504;DP=18682;EAS_AF=0.123;AMR_AF=0;AFR_AF=0;EUR_AF=0;SAS_AF=0.0082;AA=N|||;VT=SNP
5	46014723	rs4440371	A	T	100	PASS	AC=1453;AF=0.290136;AN=5008;NS=2504;DP=17161;EAS_AF=0.3413;AMR_AF=0.2378;AFR_AF=0.2874;EUR_AF=0.2813;SAS_AF=0.2873;AA=N|||;VT=SNP
5	46015318	rs62370860	T	G	100	PASS	AC=609;AF=0.121605;AN=5008;NS=2504;DP=17045;EAS_AF=0.2847;AMR_AF=0.1037;AFR_AF=0.0053;EUR_AF=0.1282;SAS_AF=0.1166;AA=N|||;VT=SNP
5	46015430	rs4518411	T	C	100	PASS	AC=2281;AF=0.455471;AN=5008;NS=2504;DP=17398;EAS_AF=0.4821;AMR_AF=0.3213;AFR_AF=0.708;EUR_AF=0.2922;SAS_AF=0.3497;AA=N|||;VT=SNP
5	46015583	rs62370861	C	G	100	PASS	AC=300;AF=0.0599042;AN=5008;NS=2504;DP=18532;EAS_AF=0.131;AMR_AF=0.0548;AFR_AF=0.0295;EUR_AF=0.0298;SAS_AF=0.0624;AA=N|||;VT=SNP
5	46016563	rs80067547	A	G	100	PASS	AC=1039;AF=0.207468;AN=5008;NS=2504;DP=16721;EAS_AF=0.3442;AMR_AF=0.1916;AFR_AF=0.0431;EUR_AF=0.2475;SAS_AF=0.2587;AA=N|||;VT=SNP
5	46016917	rs13168838	G	C	100	PASS	AC=2597;AF=0.51857;AN=5008;NS=2504;DP=17213;EAS_AF=0.4851;AMR_AF=0.4006;AFR_AF=0.7156;EUR_AF=0.4215;SAS_AF=0.4703;AA=N|||;VT=SNP
5	46017318	rs4428422	T	C	100	PASS	AC=2081;AF=0.415535;AN=5008;NS=2504;DP=17528;EAS_AF=0.4762;AMR_AF=0.3631;AFR_AF=0.3525;EUR_AF=0.4205;SAS_AF=0.4703;AA=N|||;VT=SNP
5	46017346	rs77503717	T	A	100	PASS	AC=291;AF=0.058107;AN=5008;NS=2504;DP=17250;EAS_AF=0.131;AMR_AF=0.0548;AFR_AF=0.0227;EUR_AF=0.0298;SAS_AF=0.0624;AA=N|||;VT=SNP
5	46017722	rs4552614	T	C	100	PASS	AC=1424;AF=0.284345;AN=5008;NS=2504;DP=17825;EAS_AF=0.3442;AMR_AF=0.2277;AFR_AF=0.2852;EUR_AF=0.2594;SAS_AF=0.2873;AA=N|||;VT=SNP
5	46019005	rs4489075	G	T	100	PASS	AC=2567;AF=0.51258;AN=5008;NS=2504;DP=19117;EAS_AF=0.4851;AMR_AF=0.3905;AFR_AF=0.7126;EUR_AF=0.4016;SAS_AF=0.4714;AA=N|||;VT=SNP
5	46019077	rs4632807	C	T	100	PASS	AC=291;AF=0.058107;AN=5008;NS=2504;DP=19657;EAS_AF=0.131;AMR_AF=0.0548;AFR_AF=0.0227;EUR_AF=0.0298;SAS_AF=0.0624;AA=N|||;VT=SNP
5	46019167	rs4302598	A	G	100	PASS	AC=2598;AF=0.51877;AN=5008;NS=2504;DP=19592;EAS_AF=0.4861;AMR_AF=0.4006;AFR_AF=0.7156;EUR_AF=0.4215;SAS_AF=0.4703;AA=N|||;VT=SNP
5	46020751	rs62370863	G	C	100	PASS	AC=290;AF=0.0579073;AN=5008;NS=2504;DP=18657;EAS_AF=0.131;AMR_AF=0.0548;AFR_AF=0.0219;EUR_AF=0.0298;SAS_AF=0.0624;AA=N|||;VT=SNP
5	46020792	rs10052339	G	A	100	PASS	AC=2628;AF=0.52476;AN=5008;NS=2504;DP=18177;EAS_AF=0.4821;AMR_AF=0.3963;AFR_AF=0.7466;EUR_AF=0.4056;SAS_AF=0.4826;AA=N|||;VT=SNP
5	46020944	rs34577818	G	T	100	PASS	AC=601;AF=0.120008;AN=5008;NS=2504;DP=18927;EAS_AF=0.1319;AMR_AF=0.1239;AFR_AF=0.0446;EUR_AF=0.1431;SAS_AF=0.183;AA=N|||;VT=SNP
5	46021174	rs74418553	G	A	100	PASS	AC=600;AF=0.119808;AN=5008;NS=2504;DP=18008;EAS_AF=0.1319;AMR_AF=0.1239;AFR_AF=0.0439;EUR_AF=0.1431;SAS_AF=0.183;AA=N|||;VT=SNP
5	46021691	rs62370865	G	A	100	PASS	AC=1415;AF=0.282548;AN=5008;NS=2504;DP=18252;EAS_AF=0.3373;AMR_AF=0.2277;AFR_AF=0.2837;EUR_AF=0.2575;SAS_AF=0.2894;AA=N|||;VT=SNP
5	46024157	rs62370867	C	T	100	PASS	AC=590;AF=0.117812;AN=5008;NS=2504;DP=17367;EAS_AF=0.2778;AMR_AF=0.0994;AFR_AF=0.0053;EUR_AF=0.1143;SAS_AF=0.1217;AA=N|||;VT=SNP
5	46025455	rs4321758	T	C	100	PASS	AC=331;AF=0.0660942;AN=5008;NS=2504;DP=18519;EAS_AF=0.0635;AMR_AF=0.072;AFR_AF=0.0333;EUR_AF=0.0775;SAS_AF=0.0971;AA=N|||;VT=SNP
5	46026032	rs10043248	T	C	100	PASS	AC=2694;AF=0.537939;AN=5008;NS=2504;DP=17335;EAS_AF=0.4831;AMR_AF=0.4294;AFR_AF=0.7549;EUR_AF=0.4443;SAS_AF=0.4744;AA=N|||;VT=SNP
5	46026057	rs10045812	A	G	100	PASS	AC=2591;AF=0.517372;AN=5008;NS=2504;DP=17711;EAS_AF=0.4831;AMR_AF=0.4035;AFR_AF=0.7133;EUR_AF=0.4254;SAS_AF=0.4632;AA=N|||;VT=SNP
5	46027839	rs10067206	C	T	100	PASS	AC=1481;AF=0.295727;AN=5008;NS=2504;DP=20111;EAS_AF=0.3413;AMR_AF=0.2305;AFR_AF=0.32;EUR_AF=0.2624;SAS_AF=0.2965;AA=N|||;VT=SNP
5	46028041	rs59968174	C	T	100	PASS	AC=2265;AF=0.452276;AN=5008;NS=2504;DP=18414;EAS_AF=0.4812;AMR_AF=0.3228;AFR_AF=0.7027;EUR_AF=0.2922;SAS_AF=0.3405;AA=N|||;VT=SNP
5	46029626	rs62370870	T	C	100	PASS	AC=253;AF=0.0505192;AN=5008;NS=2504;DP=17479;EAS_AF=0.1369;AMR_AF=0.0533;AFR_AF=0.0045;EUR_AF=0.0278;SAS_AF=0.045;AA=N|||;VT=SNP
5	46030598	rs62370872	G	A	100	PASS	AC=1451;AF=0.289736;AN=5008;NS=2504;DP=17832;EAS_AF=0.3413;AMR_AF=0.2363;AFR_AF=0.2859;EUR_AF=0.2763;SAS_AF=0.2935;AA=N|||;VT=SNP
5	46031926	rs59057359	G	A	100	PASS	AC=2045;AF=0.408347;AN=5008;NS=2504;DP=18018;EAS_AF=0.4732;AMR_AF=0.3545;AFR_AF=0.3487;EUR_AF=0.4056;SAS_AF=0.4632;AA=N|||;VT=SNP
5	46032669	rs62370890	C	G	100	PASS	AC=280;AF=0.0559105;AN=5008;NS=2504;DP=19363;EAS_AF=0.1369;AMR_AF=0.0548;AFR_AF=0.0227;EUR_AF=0.0298;SAS_AF=0.045;AA=N|||;VT=SNP
5	46034263	rs62370891	T	A	100	PASS	AC=1035;AF=0.206669;AN=5008;NS=2504;DP=17702;EAS_AF=0.3383;AMR_AF=0.1916;AFR_AF=0.0439;EUR_AF=0.2435;SAS_AF=0.2638;AA=N|||;VT=SNP
5	46034274	rs112526769	A	T	100	PASS	AC=250;AF=0.0499201;AN=5008;NS=2504;DP=17992;EAS_AF=0.1339;AMR_AF=0.0533;AFR_AF=0.0045;EUR_AF=0.0278;SAS_AF=0.045;AA=N|||;VT=SNP
5	46034316	rs13165481	A	G	100	PASS	AC=2066;AF=0.41254;AN=5008;NS=2504;DP=18296;EAS_AF=0.4732;AMR_AF=0.3631;AFR_AF=0.351;EUR_AF=0.4195;SAS_AF=0.4611;AA=N|||;VT=SNP
5	46034363	rs13165909	G	A	100	PASS	AC=1779;AF=0.355232;AN=5008;NS=2504;DP=17981;EAS_AF=0.4722;AMR_AF=0.2925;AFR_AF=0.3495;EUR_AF=0.3052;SAS_AF=0.3384;AA=N|||;VT=SNP
5	46034492	rs4499842	C	T	100	PASS	AC=2578;AF=0.514776;AN=5008;NS=2504;DP=17863;EAS_AF=0.4821;AMR_AF=0.4006;AFR_AF=0.7126;EUR_AF=0.4185;SAS_AF=0.4611;AA=N|||;VT=SNP
5	46035780	rs4504391	C	T	100	PASS	AC=2304;AF=0.460064;AN=5008;NS=2504;DP=17687;EAS_AF=0.4821;AMR_AF=0.3228;AFR_AF=0.7088;EUR_AF=0.2883;SAS_AF=0.3753;AA=N|||;VT=SNP
5	46035901	rs10059350	A	T	100	PASS	AC=1780;AF=0.355431;AN=5008;NS=2504;DP=17192;EAS_AF=0.4722;AMR_AF=0.2925;AFR_AF=0.3502;EUR_AF=0.3052;SAS_AF=0.3384;AA=N|||;VT=SNP
5	46036554	rs12654375	A	G	100	PASS	AC=2576;AF=0.514377;AN=5008;NS=2504;DP=18478;EAS_AF=0.4821;AMR_AF=0.402;AFR_AF=0.708;EUR_AF=0.4215;SAS_AF=0.4611;AA=N|||;VT=SNP
5	46036618	rs12652371	T	A	100	PASS	AC=1451;AF=0.289736;AN=5008;NS=2504;DP=17943;EAS_AF=0.3552;AMR_AF=0.2277;AFR_AF=0.2927;EUR_AF=0.2594;SAS_AF=0.2935;AA=N|||;VT=SNP
5	46036965	rs10054419	T	G	100	PASS	AC=2596;AF=0.518371;AN=5008;NS=2504;DP=17270;EAS_AF=0.4831;AMR_AF=0.4035;AFR_AF=0.7179;EUR_AF=0.4215;SAS_AF=0.4663;AA=N|||;VT=SNP
5	46037785	rs77699138	G	T	100	PASS	AC=246;AF=0.0491214;AN=5008;NS=2504;DP=18344;EAS_AF=0.13;AMR_AF=0.0533;AFR_AF=0.0045;EUR_AF=0.0278;SAS_AF=0.045;AA=N|||;VT=SNP
5	46037882	rs6893390	T	A	100	PASS	AC=292;AF=0.0583067;AN=5008;NS=2504;DP=19408;EAS_AF=0.131;AMR_AF=0.0548;AFR_AF=0.0363;EUR_AF=0.0298;SAS_AF=0.045;AA=N|||;VT=SNP
5	46038106	rs4409106	A	G	100	PASS	AC=2589;AF=0.516973;AN=5008;NS=2504;DP=19474;EAS_AF=0.4821;AMR_AF=0.4092;AFR_AF=0.7148;EUR_AF=0.4205;SAS_AF=0.4611;AA=N|||;VT=SNP
5	46038472	rs77432450	T	A	100	PASS	AC=16;AF=0.00319489;AN=5008;NS=2504;DP=19138;EAS_AF=0.0159;AMR_AF=0;AFR_AF=0;EUR_AF=0;SAS_AF=0;AA=N|||;VT=SNP
5	46039117	rs77670908	T	A	100	PASS	AC=91;AF=0.0181709;AN=5008;NS=2504;DP=14844;EAS_AF=0.0873;AMR_AF=0.0014;AFR_AF=0;EUR_AF=0.002;SAS_AF=0;AA=N|||;VT=SNP
5	46039782	rs13359665	G	A	100	PASS	AC=1751;AF=0.349641;AN=5008;NS=2504;DP=17737;EAS_AF=0.4722;AMR_AF=0.2824;AFR_AF=0.3359;EUR_AF=0.2883;SAS_AF=0.3528;AA=N|||;VT=SNP
5	46039924	rs58445656	C	T	100	PASS	AC=1750;AF=0.349441;AN=5008;NS=2504;DP=17174;EAS_AF=0.4722;AMR_AF=0.2824;AFR_AF=0.3306;EUR_AF=0.2922;SAS_AF=0.3548;AA=N|||;VT=SNP
5	46040246	rs112450387	A	G	100	PASS	AC=303;AF=0.0605032;AN=5008;NS=2504;DP=17352;EAS_AF=0.1349;AMR_AF=0.0548;AFR_AF=0.0295;EUR_AF=0.0298;SAS_AF=0.0613;AA=N|||;VT=SNP
5	46041081	rs117390482	T	C	100	PASS	AC=130;AF=0.0259585;AN=5008;NS=2504;DP=17144;EAS_AF=0.121;AMR_AF=0;AFR_AF=0;EUR_AF=0.001;SAS_AF=0.0072;AA=N|||;VT=SNP
5	46044343	rs139231052	G	A	100	PASS	AC=18;AF=0.00359425;AN=5008;NS=2504;DP=17543;EAS_AF=0.006;AMR_AF=0.0043;AFR_AF=0;EUR_AF=0.008;SAS_AF=0.001;AA=N|||;VT=SNP
5	46045351	rs8188064	T	G	100	PASS	AC=2623;AF=0.523762;AN=5008;NS=2504;DP=18304;EAS_AF=0.4821;AMR_AF=0.4035;AFR_AF=0.7186;EUR_AF=0.4235;SAS_AF=0.4918;AA=N|||;VT=SNP
5	46045467	rs79043976	C	T	100	PASS	AC=297;AF=0.0593051;AN=5008;NS=2504;DP=18406;EAS_AF=0.13;AMR_AF=0.0548;AFR_AF=0.028;EUR_AF=0.0298;SAS_AF=0.0624;AA=N|||;VT=SNP
5	46045900	rs10039509	T	C	100	PASS	AC=3132;AF=0.625399;AN=5008;NS=2504;DP=19372;EAS_AF=0.5615;AMR_AF=0.4337;AFR_AF=0.9622;EUR_AF=0.4344;SAS_AF=0.5685;AA=N|||;VT=SNP
5	46046834	rs8175432	A	G	100	PASS	AC=2600;AF=0.519169;AN=5008;NS=2504;DP=19517;EAS_AF=0.4841;AMR_AF=0.3948;AFR_AF=0.7156;EUR_AF=0.4235;SAS_AF=0.4765;AA=N|||;VT=SNP
5	46047180	rs138812418	C	T	100	PASS	AC=1457;AF=0.290935;AN=5008;NS=2504;DP=16236;EAS_AF=0.3393;AMR_AF=0.2277;AFR_AF=0.3018;EUR_AF=0.2604;SAS_AF=0.3027;AA=N|||;VT=SNP
5	46047306	rs4362951	A	G	100	PASS	AC=2574;AF=0.513978;AN=5008;NS=2504;DP=13823;EAS_AF=0.4841;AMR_AF=0.3905;AFR_AF=0.7141;EUR_AF=0.4026;SAS_AF=0.4765;AA=N|||;VT=SNP
5	46047317	rs8188290	G	T	100	PASS	AC=2058;AF=0.410942;AN=5008;NS=2504;DP=13763;EAS_AF=0.4752;AMR_AF=0.3516;AFR_AF=0.3517;EUR_AF=0.4026;SAS_AF=0.4755;AA=N|||;VT=SNP
5	46048547	rs113889713	T	A	100	PASS	AC=292;AF=0.0583067;AN=5008;NS=2504;DP=18170;EAS_AF=0.1319;AMR_AF=0.0548;AFR_AF=0.0227;EUR_AF=0.0298;SAS_AF=0.0624;AA=N|||;VT=SNP
5	46048621	rs8188051	G	A	100	PASS	AC=578;AF=0.115415;AN=5008;NS=2504;DP=17863;EAS_AF=0.1319;AMR_AF=0.1239;AFR_AF=0.0401;EUR_AF=0.1402;SAS_AF=0.1687;AA=N|||;VT=SNP
5	46048668	rs4370277	A	G	100	PASS	AC=2607;AF=0.520567;AN=5008;NS=2504;DP=17546;EAS_AF=0.4841;AMR_AF=0.4006;AFR_AF=0.7171;EUR_AF=0.4254;SAS_AF=0.4755;AA=N|||;VT=SNP
5	46048859	rs4484447	A	T	100	PASS	AC=2606;AF=0.520367;AN=5008;NS=2504;DP=17843;EAS_AF=0.4831;AMR_AF=0.4006;AFR_AF=0.7171;EUR_AF=0.4264;SAS_AF=0.4744;AA=N|||;VT=SNP
5	46049893	rs62370895	G	A	100	PASS	AC=291;AF=0.058107;AN=5008;NS=2504;DP=17593;EAS_AF=0.131;AMR_AF=0.0548;AFR_AF=0.0227;EUR_AF=0.0298;SAS_AF=0.0624;AA=N|||;VT=SNP
5	46050364	rs138024273	A	G	100	PASS	AC=43;AF=0.00858626;AN=5008;NS=2504;DP=17359;EAS_AF=0.0119;AMR_AF=0.0447;AFR_AF=0;EUR_AF=0;SAS_AF=0;AA=N|||;VT=SNP
5	46050992	rs4383730	C	G	100	PASS	AC=2665;AF=0.532149;AN=5008;NS=2504;DP=17985;EAS_AF=0.4841;AMR_AF=0.4049;AFR_AF=0.7526;EUR_AF=0.4264;SAS_AF=0.4826;AA=N|||;VT=SNP
5	46051386	rs4431354	T	C	100	PASS	AC=2602;AF=0.519569;AN=5008;NS=2504;DP=17013;EAS_AF=0.4851;AMR_AF=0.3991;AFR_AF=0.7163;EUR_AF=0.4235;SAS_AF=0.4734;AA=N|||;VT=SNP
5	46051668	rs4389698	A	G	100	PASS	AC=2597;AF=0.51857;AN=5008;NS=2504;DP=18152;EAS_AF=0.4861;AMR_AF=0.3991;AFR_AF=0.7156;EUR_AF=0.4195;SAS_AF=0.4724;AA=N|||;VT=SNP
5	46052339	rs35319830	T	C	100	PASS	AC=618;AF=0.123403;AN=5008;NS=2504;DP=18591;EAS_AF=0.1369;AMR_AF=0.1282;AFR_AF=0.0552;EUR_AF=0.1412;SAS_AF=0.18;AA=N|||;VT=SNP
5	46053564	rs8188026	C	T	100	PASS	AC=2528;AF=0.504792;AN=5008;NS=2504;DP=18195;EAS_AF=0.4831;AMR_AF=0.3876;AFR_AF=0.6868;EUR_AF=0.4006;SAS_AF=0.4714;AA=N|||;VT=SNP
5	46054124	rs112575737	T	C	100	PASS	AC=312;AF=0.0623003;AN=5008;NS=2504;DP=18828;EAS_AF=0.1369;AMR_AF=0.0548;AFR_AF=0.034;EUR_AF=0.0298;SAS_AF=0.0624;AA=N|||;VT=SNP
5	46054132	rs34812524	G	A	100	PASS	AC=2266;AF=0.452476;AN=5008;NS=2504;DP=18627;EAS_AF=0.4821;AMR_AF=0.3631;AFR_AF=0.5023;EUR_AF=0.4006;SAS_AF=0.4714;AA=N|||;VT=SNP
5	46054545	rs13190242	G	A	100	PASS	AC=2053;AF=0.409944;AN=5008;NS=2504;DP=17328;EAS_AF=0.4732;AMR_AF=0.353;AFR_AF=0.3495;EUR_AF=0.4006;SAS_AF=0.4765;AA=N|||;VT=SNP
5	46055158	rs72754041	A	G	100	PASS	AC=1477;AF=0.294928;AN=5008;NS=2504;DP=18776;EAS_AF=0.3423;AMR_AF=0.2363;AFR_AF=0.3026;EUR_AF=0.2803;SAS_AF=0.2924;AA=N|||;VT=SNP
5	46055494	rs13157212	A	C	100	PASS	AC=613;AF=0.122404;AN=5008;NS=2504;DP=13172;EAS_AF=0.1379;AMR_AF=0.1239;AFR_AF=0.0492;EUR_AF=0.1431;SAS_AF=0.183;AA=N|||;VT=SNP
5	46055601	rs4426925	G	C	100	PASS	AC=2593;AF=0.517772;AN=5008;NS=2504;DP=18950;EAS_AF=0.4841;AMR_AF=0.3991;AFR_AF=0.7148;EUR_AF=0.4185;SAS_AF=0.4724;AA=N|||;VT=SNP
5	46056053	rs34618959	A	G	100	PASS	AC=662;AF=0.132188;AN=5008;NS=2504;DP=18046;EAS_AF=0.1339;AMR_AF=0.1282;AFR_AF=0.087;EUR_AF=0.1431;SAS_AF=0.183;AA=N|||;VT=SNP
5	46057198	rs80057645	C	T	100	PASS	AC=126;AF=0.0251597;AN=5008;NS=2504;DP=17037;EAS_AF=0.0536;AMR_AF=0.0965;AFR_AF=0.0015;EUR_AF=0.001;SAS_AF=0.002;AA=N|||;VT=SNP
5	46058072	rs12697490	C	T	100	PASS	AC=1451;AF=0.289736;AN=5008;NS=2504;DP=17424;EAS_AF=0.3373;AMR_AF=0.2363;AFR_AF=0.292;EUR_AF=0.2734;SAS_AF=0.2924;AA=N|||;VT=SNP
5	46058740	rs62370904	C	T	100	PASS	AC=304;AF=0.0607029;AN=5008;NS=2504;DP=17891;EAS_AF=0.1349;AMR_AF=0.0548;AFR_AF=0.0295;EUR_AF=0.0298;SAS_AF=0.0624;AA=N|||;VT=SNP
5	46060114	rs10462100	T	A	100	PASS	AC=198;AF=0.0395367;AN=5008;NS=2504;DP=17244;EAS_AF=0.1131;AMR_AF=0.0476;AFR_AF=0.0008;EUR_AF=0.001;SAS_AF=0.0501;AA=N|||;VT=SNP
5	46060869	rs4541667	A	G	100	PASS	AC=2677;AF=0.534545;AN=5008;NS=2504;DP=17440;EAS_AF=0.4831;AMR_AF=0.4049;AFR_AF=0.7526;EUR_AF=0.4304;SAS_AF=0.4918;AA=N|||;VT=SNP
5	46061260	rs62370905	C	T	100	PASS	AC=316;AF=0.063099;AN=5008;NS=2504;DP=18635;EAS_AF=0.1359;AMR_AF=0.0548;AFR_AF=0.0363;EUR_AF=0.0318;SAS_AF=0.0624;AA=N|||;VT=SNP
5	46061501	rs74506389	T	C	100	PASS	AC=66;AF=0.0131789;AN=5008;NS=2504;DP=19151;EAS_AF=0.0645;AMR_AF=0;AFR_AF=0;EUR_AF=0;SAS_AF=0.001;AA=N|||;VT=SNP
5	46061985	rs8188072	A	G	100	PASS	AC=2606;AF=0.520367;AN=5008;NS=2504;DP=19374;EAS_AF=0.4821;AMR_AF=0.402;AFR_AF=0.7163;EUR_AF=0.4254;SAS_AF=0.4765;AA=N|||;VT=SNP
5	46062139	rs35391434	C	A	100	PASS	AC=1463;AF=0.292133;AN=5008;NS=2504;DP=18759;EAS_AF=0.3373;AMR_AF=0.2363;AFR_AF=0.3033;EUR_AF=0.2793;SAS_AF=0.2832;AA=N|||;VT=SNP
5	46062426	rs8185118	G	A	100	PASS	AC=1468;AF=0.293131;AN=5008;NS=2504;DP=18122;EAS_AF=0.3423;AMR_AF=0.2363;AFR_AF=0.3033;EUR_AF=0.2793;SAS_AF=0.2832;AA=N|||;VT=SNP
5	46062889	rs13167350	G	T	100	PASS	AC=1464;AF=0.292332;AN=5008;NS=2504;DP=17620;EAS_AF=0.3373;AMR_AF=0.2363;AFR_AF=0.2988;EUR_AF=0.2803;SAS_AF=0.2894;AA=N|||;VT=SNP
5	46063136	rs4441886	G	A	100	PASS	AC=2404;AF=0.480032;AN=5008;NS=2504;DP=17711;EAS_AF=0.5169;AMR_AF=0.5994;AFR_AF=0.2837;EUR_AF=0.5736;SAS_AF=0.5266;AA=N|||;VT=SNP
5	46064396	rs10067983	T	A	100	PASS	AC=2118;AF=0.422923;AN=5008;NS=2504;DP=17999;EAS_AF=0.4712;AMR_AF=0.3646;AFR_AF=0.3782;EUR_AF=0.4245;SAS_AF=0.4734;AA=N|||;VT=SNP
5	46064626	rs10060199	G	A	100	PASS	AC=2117;AF=0.422724;AN=5008;NS=2504;DP=17874;EAS_AF=0.4712;AMR_AF=0.3646;AFR_AF=0.379;EUR_AF=0.4235;SAS_AF=0.4724;AA=N|||;VT=SNP
5	46065215	rs4354052	A	T	100	PASS	AC=1829;AF=0.365216;AN=5008;NS=2504;DP=19098;EAS_AF=0.4722;AMR_AF=0.2954;AFR_AF=0.3714;EUR_AF=0.3101;SAS_AF=0.3528;AA=N|||;VT=SNP
5	46065844	rs8188014	G	A	100	PASS	AC=1454;AF=0.290335;AN=5008;NS=2504;DP=17471;EAS_AF=0.3363;AMR_AF=0.2378;AFR_AF=0.2912;EUR_AF=0.2803;SAS_AF=0.2894;AA=N|||;VT=SNP
5	46065959	rs4367307	A	G	100	PASS	AC=2414;AF=0.482029;AN=5008;NS=2504;DP=18183;EAS_AF=0.5198;AMR_AF=0.6009;AFR_AF=0.2844;EUR_AF=0.5785;SAS_AF=0.5266;AA=N|||;VT=SNP
5	46066341	rs4479850	C	T	100	PASS	AC=1457;AF=0.290935;AN=5008;NS=2504;DP=17701;EAS_AF=0.3363;AMR_AF=0.2378;AFR_AF=0.2927;EUR_AF=0.2813;SAS_AF=0.2894;AA=N|||;VT=SNP
5	46066633	rs10079238	A	T	100	PASS	AC=2670;AF=0.533147;AN=5008;NS=2504;DP=16502;EAS_AF=0.5169;AMR_AF=0.6239;AFR_AF=0.469;EUR_AF=0.5765;SAS_AF=0.5276;AA=N|||;VT=SNP
5	46067069	rs145898342	A	G	100	PASS	AC=47;AF=0.00938498;AN=5008;NS=2504;DP=18768;EAS_AF=0.0347;AMR_AF=0.0159;AFR_AF=0.0008;EUR_AF=0;SAS_AF=0;AA=N|||;VT=SNP
5	46067629	rs10941722	G	A	100	PASS	AC=2408;AF=0.480831;AN=5008;NS=2504;DP=18464;EAS_AF=0.5169;AMR_AF=0.5994;AFR_AF=0.2844;EUR_AF=0.5775;SAS_AF=0.5256;AA=N|||;VT=SNP
5	46067723	rs12186454	A	C	100	PASS	AC=2434;AF=0.486022;AN=5008;NS=2504;DP=18245;EAS_AF=0.5169;AMR_AF=0.6052;AFR_AF=0.2844;EUR_AF=0.5934;SAS_AF=0.5317;AA=N|||;VT=SNP
5	46067941	rs75189763	G	C	100	PASS	AC=80;AF=0.0159744;AN=5008;NS=2504;DP=19418;EAS_AF=0.0595;AMR_AF=0.0274;AFR_AF=0;EUR_AF=0;SAS_AF=0.001;AA=N|||;VT=SNP
5	46068121	rs79230815	T	C	100	PASS	AC=322;AF=0.0642971;AN=5008;NS=2504;DP=18456;EAS_AF=0.1359;AMR_AF=0.0576;AFR_AF=0.0408;EUR_AF=0.0298;SAS_AF=0.0624;AA=N|||;VT=SNP
5	46069343	rs4421114	C	T	100	PASS	AC=2387;AF=0.476637;AN=5008;NS=2504;DP=16694;EAS_AF=0.502;AMR_AF=0.5994;AFR_AF=0.2837;EUR_AF=0.5755;SAS_AF=0.5225;AA=N|||;VT=SNP
5	46070390	rs78244060	C	A	100	PASS	AC=315;AF=0.0628994;AN=5008;NS=2504;DP=17359;EAS_AF=0.1369;AMR_AF=0.0548;AFR_AF=0.0356;EUR_AF=0.0298;SAS_AF=0.0634;AA=N|||;VT=SNP
5	46071634	rs62370917	C	A	100	PASS	AC=575;AF=0.114816;AN=5008;NS=2504;DP=18882;EAS_AF=0.2688;AMR_AF=0.0994;AFR_AF=0.0061;EUR_AF=0.1153;SAS_AF=0.1135;AA=N|||;VT=SNP
5	46071873	rs75621330	C	T	100	PASS	AC=305;AF=0.0609026;AN=5008;NS=2504;DP=12707;EAS_AF=0.1319;AMR_AF=0.0548;AFR_AF=0.0325;EUR_AF=0.0298;SAS_AF=0.0624;AA=N|||;VT=SNP
5	46072247	rs116867393	T	G	100	PASS	AC=79;AF=0.0157748;AN=5008;NS=2504;DP=18017;EAS_AF=0.0724;AMR_AF=0.0014;AFR_AF=0;EUR_AF=0.001;SAS_AF=0.0041;AA=N|||;VT=SNP
5	46072730	rs10050829	A	G	100	PASS	AC=2415;AF=0.482228;AN=5008;NS=2504;DP=17688;EAS_AF=0.5188;AMR_AF=0.6009;AFR_AF=0.2844;EUR_AF=0.5785;SAS_AF=0.5286;AA=N|||;VT=SNP
5	46072905	rs10067655	G	A	100	PASS	AC=2414;AF=0.482029;AN=5008;NS=2504;DP=17655;EAS_AF=0.5188;AMR_AF=0.6009;AFR_AF=0.2844;EUR_AF=0.5775;SAS_AF=0.5286;AA=N|||;VT=SNP
5	46073004	rs4492123	A	T	100	PASS	AC=2080;AF=0.415335;AN=5008;NS=2504;DP=17353;EAS_AF=0.4722;AMR_AF=0.3617;AFR_AF=0.3533;EUR_AF=0.4225;SAS_AF=0.4714;AA=N|||;VT=SNP
5	46073697	rs150892746	T	C	100	PASS	AC=43;AF=0.00858626;AN=5008;NS=2504;DP=18924;EAS_AF=0.0119;AMR_AF=0.0447;AFR_AF=0;EUR_AF=0;SAS_AF=0;AA=N|||;VT=SNP
5	46073947	rs57407363	G	T	100	PASS	AC=2344;AF=0.468051;AN=5008;NS=2504;DP=16581;EAS_AF=0.5188;AMR_AF=0.5951;AFR_AF=0.2474;EUR_AF=0.5746;SAS_AF=0.5143;AA=N|||;VT=SNP
5	46074051	rs144131084	A	T	100	PASS	AC=20;AF=0.00399361;AN=5008;NS=2504;DP=18130;EAS_AF=0.0198;AMR_AF=0;AFR_AF=0;EUR_AF=0;SAS_AF=0;AA=N|||;VT=SNP
5	46074349	rs62370922	A	C	100	PASS	AC=312;AF=0.0623003;AN=5008;NS=2504;DP=17212;EAS_AF=0.1359;AMR_AF=0.0548;AFR_AF=0.034;EUR_AF=0.0308;SAS_AF=0.0624;AA=N|||;VT=SNP
5	46074453	rs4259174	G	T	100	PASS	AC=2684;AF=0.535942;AN=5008;NS=2504;DP=17844;EAS_AF=0.5288;AMR_AF=0.6239;AFR_AF=0.4713;EUR_AF=0.5775;SAS_AF=0.5256;AA=N|||;VT=SNP
5	46074659	rs142072434	G	A	100	PASS	AC=19;AF=0.00379393;AN=5008;NS=2504;DP=16955;EAS_AF=0.0169;AMR_AF=0;AFR_AF=0;EUR_AF=0;SAS_AF=0.002;AA=N|||;VT=SNP
5	46075957	rs10462102	G	A	100	PASS	AC=294;AF=0.0587061;AN=5008;NS=2504;DP=18699;EAS_AF=0.13;AMR_AF=0.0591;AFR_AF=0.0227;EUR_AF=0.0308;SAS_AF=0.0624;AA=N|||;VT=SNP
5	46077433	rs79187413	G	A	100	PASS	AC=287;AF=0.0573083;AN=5008;NS=2504;DP=19269;EAS_AF=0.129;AMR_AF=0.0548;AFR_AF=0.0212;EUR_AF=0.0298;SAS_AF=0.0624;AA=N|||;VT=SNP
5	46077964	rs190169526	G	A	100	PASS	AC=60;AF=0.0119808;AN=5008;NS=2504;DP=18068;EAS_AF=0.0327;AMR_AF=0.0375;AFR_AF=0;EUR_AF=0;SAS_AF=0.001;AA=N|||;VT=SNP
5	46078122	rs13354272	A	T	100	PASS	AC=2417;AF=0.482628;AN=5008;NS=2504;DP=16897;EAS_AF=0.5188;AMR_AF=0.6009;AFR_AF=0.2882;EUR_AF=0.5785;SAS_AF=0.5256;AA=N|||;VT=SNP
5	46078410	rs13361118	T	C	100	PASS	AC=2420;AF=0.483227;AN=5008;NS=2504;DP=17178;EAS_AF=0.5188;AMR_AF=0.6009;AFR_AF=0.2882;EUR_AF=0.5785;SAS_AF=0.5286;AA=N|||;VT=SNP
5	46078420	rs183839733	G	A	100	PASS	AC=20;AF=0.00399361;AN=5008;NS=2504;DP=17147;EAS_AF=0.0188;AMR_AF=0;AFR_AF=0;EUR_AF=0;SAS_AF=0.001;AA=N|||;VT=SNP
5	46079337	rs4498260	G	A	100	PASS	AC=2415;AF=0.482228;AN=5008;NS=2504;DP=18640;EAS_AF=0.5179;AMR_AF=0.6009;AFR_AF=0.2867;EUR_AF=0.5795;SAS_AF=0.5256;AA=N|||;VT=SNP
5	46079857	rs4455568	T	C	100	PASS	AC=2320;AF=0.463259;AN=5008;NS=2504;DP=18326;EAS_AF=0.4722;AMR_AF=0.3746;AFR_AF=0.5265;EUR_AF=0.4215;SAS_AF=0.4744;AA=N|||;VT=SNP
5	46080192	rs11957047	G	A	100	PASS	AC=2678;AF=0.534744;AN=5008;NS=2504;DP=17910;EAS_AF=0.5188;AMR_AF=0.6254;AFR_AF=0.4705;EUR_AF=0.5785;SAS_AF=0.5286;AA=N|||;VT=SNP
5	46080362	rs10941732	G	T	100	PASS	AC=2690;AF=0.537141;AN=5008;NS=2504;DP=18248;EAS_AF=0.5278;AMR_AF=0.6254;AFR_AF=0.4728;EUR_AF=0.5785;SAS_AF=0.5286;AA=N|||;VT=SNP
5	46080397	rs11740578	A	G	100	PASS	AC=375;AF=0.0748802;AN=5008;NS=2504;DP=19052;EAS_AF=0.003;AMR_AF=0.0562;AFR_AF=0.0091;EUR_AF=0.1143;SAS_AF=0.2106;AA=N|||;VT=SNP
5	46080573	rs12657581	C	A	100	PASS	AC=2108;AF=0.420927;AN=5008;NS=2504;DP=19362;EAS_AF=0.4712;AMR_AF=0.3631;AFR_AF=0.3752;EUR_AF=0.4215;SAS_AF=0.4714;AA=N|||;VT=SNP
5	46080887	rs4274990	C	T	100	PASS	AC=2415;AF=0.482228;AN=5008;NS=2504;DP=18468;EAS_AF=0.5198;AMR_AF=0.6009;AFR_AF=0.2859;EUR_AF=0.5785;SAS_AF=0.5256;AA=N|||;VT=SNP
5	46080953	rs62370923	A	G	100	PASS	AC=288;AF=0.057508;AN=5008;NS=2504;DP=19084;EAS_AF=0.13;AMR_AF=0.0548;AFR_AF=0.0212;EUR_AF=0.0298;SAS_AF=0.0624;AA=N|||;VT=SNP
5	46081224	rs62370924	G	T	100	PASS	AC=286;AF=0.0571086;AN=5008;NS=2504;DP=18160;EAS_AF=0.128;AMR_AF=0.0548;AFR_AF=0.0212;EUR_AF=0.0298;SAS_AF=0.0624;AA=N|||;VT=SNP
5	46081636	rs13156079	T	C	100	PASS	AC=1490;AF=0.297524;AN=5008;NS=2504;DP=19220;EAS_AF=0.3433;AMR_AF=0.2378;AFR_AF=0.3079;EUR_AF=0.2803;SAS_AF=0.2965;AA=N|||;VT=SNP
5	46081884	rs4455569	C	A	100	PASS	AC=2724;AF=0.54393;AN=5008;NS=2504;DP=18559;EAS_AF=0.5278;AMR_AF=0.6282;AFR_AF=0.4992;EUR_AF=0.5785;SAS_AF=0.5256;AA=t|||;VT=SNP
5	46083229	rs8188009	G	A	100	PASS	AC=2454;AF=0.490016;AN=5008;NS=2504;DP=18092;EAS_AF=0.5198;AMR_AF=0.6037;AFR_AF=0.3139;EUR_AF=0.5785;SAS_AF=0.5256;AA=a|||;VT=SNP
5	46083578	rs4975885	G	A	100	PASS	AC=2723;AF=0.54373;AN=5008;NS=2504;DP=18097;EAS_AF=0.5278;AMR_AF=0.6282;AFR_AF=0.4985;EUR_AF=0.5785;SAS_AF=0.5256;AA=a|||;VT=SNP
5	46084439	rs10064905	A	G	100	PASS	AC=2345;AF=0.468251;AN=5008;NS=2504;DP=18483;EAS_AF=0.5179;AMR_AF=0.5951;AFR_AF=0.2466;EUR_AF=0.5746;SAS_AF=0.5174;AA=a|||;VT=SNP
5	46085114	rs150293029	C	A	100	PASS	AC=95;AF=0.0189696;AN=5008;NS=2504;DP=19114;EAS_AF=0.0198;AMR_AF=0.1009;AFR_AF=0.0015;EUR_AF=0.001;SAS_AF=0.002;AA=c|||;VT=SNP
5	46086053	rs11949490	G	A	100	PASS	AC=2706;AF=0.540335;AN=5008;NS=2504;DP=19040;EAS_AF=0.5179;AMR_AF=0.6268;AFR_AF=0.4939;EUR_AF=0.5785;SAS_AF=0.5256;AA=g|||;VT=SNP
5	46087066	rs12188518	A	G	100	PASS	AC=2992;AF=0.597444;AN=5008;NS=2504;DP=18129;EAS_AF=0.5188;AMR_AF=0.6974;AFR_AF=0.497;EUR_AF=0.6899;SAS_AF=0.6483;AA=a|||;VT=SNP
5	46087397	rs12515468	G	A	100	PASS	AC=1491;AF=0.297724;AN=5008;NS=2504;DP=16956;EAS_AF=0.4256;AMR_AF=0.5072;AFR_AF=0.0295;EUR_AF=0.4602;SAS_AF=0.2127;AA=g|||;VT=SNP
5	46087825	rs12655634	T	C	100	PASS	AC=1447;AF=0.288938;AN=5008;NS=2504;DP=17419;EAS_AF=0.3442;AMR_AF=0.2406;AFR_AF=0.2663;EUR_AF=0.2913;SAS_AF=0.2945;AA=t|||;VT=SNP
5	46088123	rs4263507	G	T	100	PASS	AC=2715;AF=0.542133;AN=5008;NS=2504;DP=18199;EAS_AF=0.5268;AMR_AF=0.6282;AFR_AF=0.4932;EUR_AF=0.5785;SAS_AF=0.5256;AA=g|||;VT=SNP
5	46089444	rs4277924	G	T	100	PASS	AC=2718;AF=0.542732;AN=5008;NS=2504;DP=17636;EAS_AF=0.5268;AMR_AF=0.6282;AFR_AF=0.4955;EUR_AF=0.5785;SAS_AF=0.5256;AA=t|||;VT=SNP
5	46089721	rs12697495	C	T	100	PASS	AC=2079;AF=0.415136;AN=5008;NS=2504;DP=17320;EAS_AF=0.4732;AMR_AF=0.3602;AFR_AF=0.3533;EUR_AF=0.4215;SAS_AF=0.4714;AA=N|||;VT=SNP
5	46090232	rs78660635	C	T	100	PASS	AC=96;AF=0.0191693;AN=5008;NS=2504;DP=16974;EAS_AF=0.0923;AMR_AF=0.0014;AFR_AF=0;EUR_AF=0.002;SAS_AF=0;AA=t|||;VT=SNP
5	46090514	rs10059426	T	C	100	PASS	AC=2451;AF=0.489417;AN=5008;NS=2504;DP=18617;EAS_AF=0.5188;AMR_AF=0.6037;AFR_AF=0.3101;EUR_AF=0.5815;SAS_AF=0.5256;AA=t|||;VT=SNP
5	46090865	rs8185144	G	A	100	PASS	AC=2446;AF=0.488419;AN=5008;NS=2504;DP=19302;EAS_AF=0.5179;AMR_AF=0.6037;AFR_AF=0.3094;EUR_AF=0.5785;SAS_AF=0.5256;AA=-|||;VT=SNP
5	46091267	rs4292455	G	A	100	PASS	AC=2447;AF=0.488618;AN=5008;NS=2504;DP=18133;EAS_AF=0.5179;AMR_AF=0.6037;AFR_AF=0.3094;EUR_AF=0.5785;SAS_AF=0.5266;AA=g|||;VT=SNP
5	46091291	rs4533899	C	T	100	PASS	AC=2447;AF=0.488618;AN=5008;NS=2504;DP=18340;EAS_AF=0.5179;AMR_AF=0.6037;AFR_AF=0.3094;EUR_AF=0.5785;SAS_AF=0.5266;AA=c|||;VT=SNP
5	46092395	rs150735419	C	T	100	PASS	AC=127;AF=0.0253594;AN=5008;NS=2504;DP=19126;EAS_AF=0.119;AMR_AF=0;AFR_AF=0;EUR_AF=0;SAS_AF=0.0072;AA=c|||;VT=SNP
5	46092412	rs10039961	T	G	100	PASS	AC=2042;AF=0.407748;AN=5008;NS=2504;DP=19194;EAS_AF=0.4722;AMR_AF=0.3501;AFR_AF=0.3275;EUR_AF=0.4225;SAS_AF=0.4755;AA=t|||;VT=SNP
5	46092527	rs143870787	C	T	100	PASS	AC=268;AF=0.0535144;AN=5008;NS=2504;DP=19013;EAS_AF=0.13;AMR_AF=0.0533;AFR_AF=0.0061;EUR_AF=0.0278;SAS_AF=0.0654;AA=c|||;VT=SNP
5	46092800	rs4585455	C	T	100	PASS	AC=47;AF=0.00938498;AN=5008;NS=2504;DP=18411;EAS_AF=0.0357;AMR_AF=0.013;AFR_AF=0.0008;EUR_AF=0;SAS_AF=0.001;AA=a|||;VT=SNP
5	46094441	rs111785242	A	G	100	PASS	AC=2715;AF=0.542133;AN=5008;NS=2504;DP=18138;EAS_AF=0.5188;AMR_AF=0.6311;AFR_AF=0.4955;EUR_AF=0.5785;SAS_AF=0.5286;AA=a|||;VT=SNP
5	46094452	rs13177151	G	C	100	PASS	AC=1455;AF=0.290535;AN=5008;NS=2504;DP=18653;EAS_AF=0.3413;AMR_AF=0.232;AFR_AF=0.2897;EUR_AF=0.2803;SAS_AF=0.2914;AA=a|||;VT=SNP
5	46096967	rs28556627	A	G	100	PASS	AC=481;AF=0.0960463;AN=5008;NS=2504;DP=16273;EAS_AF=0.0804;AMR_AF=0.0303;AFR_AF=0.2095;EUR_AF=0.0109;SAS_AF=0.093;AA=a|||;VT=SNP
5	46097487	rs10066479	G	A	100	PASS	AC=2451;AF=0.489417;AN=5008;NS=2504;DP=19124;EAS_AF=0.5188;AMR_AF=0.6037;AFR_AF=0.3109;EUR_AF=0.5775;SAS_AF=0.5286;AA=g|||;VT=SNP
5	46098606	rs12515804	C	T	100	PASS	AC=2448;AF=0.488818;AN=5008;NS=2504;DP=17528;EAS_AF=0.5188;AMR_AF=0.6037;AFR_AF=0.3079;EUR_AF=0.5785;SAS_AF=0.5286;AA=c|||;VT=SNP
5	46098785	rs12520938	A	G	100	PASS	AC=2350;AF=0.469249;AN=5008;NS=2504;DP=14728;EAS_AF=0.5188;AMR_AF=0.5951;AFR_AF=0.2496;EUR_AF=0.5746;SAS_AF=0.5174;AA=a|||;VT=SNP
5	46099071	rs4975889	A	C	100	PASS	AC=2996;AF=0.598243;AN=5008;NS=2504;DP=12657;EAS_AF=0.5218;AMR_AF=0.6974;AFR_AF=0.497;EUR_AF=0.6899;SAS_AF=0.6493;AA=a|||;VT=SNP
5	46099780	rs13175755	C	T	100	PASS	AC=336;AF=0.0670927;AN=5008;NS=2504;DP=19866;EAS_AF=0.0575;AMR_AF=0.0793;AFR_AF=0.034;EUR_AF=0.0855;SAS_AF=0.0941;AA=c|||;VT=SNP
5	46100310	rs10941740	G	T	100	PASS	AC=2351;AF=0.469449;AN=5008;NS=2504;DP=19174;EAS_AF=0.5208;AMR_AF=0.5951;AFR_AF=0.2489;EUR_AF=0.5746;SAS_AF=0.5174;AA=-|||;VT=SNP
5	46100349	rs28611436	C	T	100	PASS	AC=1805;AF=0.360423;AN=5008;NS=2504;DP=20281;EAS_AF=0.4683;AMR_AF=0.2911;AFR_AF=0.357;EUR_AF=0.3111;SAS_AF=0.3538;AA=-|||;VT=SNP
5	46100924	rs4639239	C	T	100	PASS	AC=1418;AF=0.283147;AN=5008;NS=2504;DP=14037;EAS_AF=0.3224;AMR_AF=0.2334;AFR_AF=0.2746;EUR_AF=0.2803;SAS_AF=0.2924;AA=-|||;VT=SNP
5	46101836	rs4601053	T	C	100	PASS	AC=2044;AF=0.408147;AN=5008;NS=2504;DP=18448;EAS_AF=0.4712;AMR_AF=0.3588;AFR_AF=0.3268;EUR_AF=0.4215;SAS_AF=0.4744;AA=T|||;VT=SNP
5	46102760	rs72755668	G	A	100	PASS	AC=2435;AF=0.486222;AN=5008;NS=2504;DP=10957;EAS_AF=0.5179;AMR_AF=0.6023;AFR_AF=0.3011;EUR_AF=0.5785;SAS_AF=0.5266;AA=G|||;VT=SNP
5	46102819	rs76882238	C	T	100	PASS	AC=51;AF=0.0101837;AN=5008;NS=2504;DP=10532;EAS_AF=0.0496;AMR_AF=0.0014;AFR_AF=0;EUR_AF=0;SAS_AF=0;AA=C|||;VT=SNP
5	46102845	rs117132470	A	G	100	PASS	AC=46;AF=0.0091853;AN=5008;NS=2504;DP=10567;EAS_AF=0.0456;AMR_AF=0;AFR_AF=0;EUR_AF=0;SAS_AF=0;AA=A|||;VT=SNP
5	46103289	rs10041478	C	T	100	PASS	AC=2705;AF=0.540136;AN=5008;NS=2504;DP=5459;EAS_AF=0.5268;AMR_AF=0.6268;AFR_AF=0.4864;EUR_AF=0.5785;SAS_AF=0.5256;AA=T|||;VT=SNP
5	46104048	rs10042199	C	T	100	PASS	AC=2432;AF=0.485623;AN=5008;NS=2504;DP=14942;EAS_AF=0.5188;AMR_AF=0.6023;AFR_AF=0.2988;EUR_AF=0.5785;SAS_AF=0.5256;AA=c|||;VT=SNP
5	46105257	rs35583419	A	G	100	PASS	AC=1445;AF=0.288538;AN=5008;NS=2504;DP=16513;EAS_AF=0.3413;AMR_AF=0.2334;AFR_AF=0.2791;EUR_AF=0.2803;SAS_AF=0.2945;AA=A|||;VT=SNP
5	46105865	rs4407637	A	T	100	PASS	AC=1804;AF=0.360224;AN=5008;NS=2504;DP=14257;EAS_AF=0.4782;AMR_AF=0.2882;AFR_AF=0.3487;EUR_AF=0.3101;SAS_AF=0.3569;AA=T|||;VT=SNP
5	46106068	rs146472958	C	T	100	PASS	AC=40;AF=0.00798722;AN=5008;NS=2504;DP=15507;EAS_AF=0.0377;AMR_AF=0;AFR_AF=0.0008;EUR_AF=0;SAS_AF=0.001;AA=C|||;VT=SNP
5	46106071	rs141021418	A	T	100	PASS	AC=20;AF=0.00399361;AN=5008;NS=2504;DP=15376;EAS_AF=0.0188;AMR_AF=0;AFR_AF=0;EUR_AF=0;SAS_AF=0.001;AA=A|||;VT=SNP
5	46106163	rs7720482	T	G	100	PASS	AC=2449;AF=0.489018;AN=5008;NS=2504;DP=13889;EAS_AF=0.5198;AMR_AF=0.6066;AFR_AF=0.3086;EUR_AF=0.5785;SAS_AF=0.5256;AA=T|||;VT=SNP
5	46106331	rs4357046	T	C	100	PASS	AC=1783;AF=0.35603;AN=5008;NS=2504;DP=15781;EAS_AF=0.4692;AMR_AF=0.2882;AFR_AF=0.3396;EUR_AF=0.3101;SAS_AF=0.3569;AA=T|||;VT=SNP
5	46106393	rs4640801	A	T	100	PASS	AC=1461;AF=0.291733;AN=5008;NS=2504;DP=13649;EAS_AF=0.3413;AMR_AF=0.2349;AFR_AF=0.2905;EUR_AF=0.2803;SAS_AF=0.2945;AA=a|||;VT=SNP
5	46107934	rs34170671	C	T	100	PASS	AC=1053;AF=0.210264;AN=5008;NS=2504;DP=20301;EAS_AF=0.3383;AMR_AF=0.1931;AFR_AF=0.0522;EUR_AF=0.2505;SAS_AF=0.2628;AA=-|||;VT=SNP
5	46109123	rs75314767	G	A	100	PASS	AC=1046;AF=0.208866;AN=5008;NS=2504;DP=18993;EAS_AF=0.3383;AMR_AF=0.1931;AFR_AF=0.0522;EUR_AF=0.2505;SAS_AF=0.2556;AA=-|||;VT=SNP
5	46109767	rs115610756	G	A	100	PASS	AC=1433;AF=0.286142;AN=5008;NS=2504;DP=20977;EAS_AF=0.3403;AMR_AF=0.2334;AFR_AF=0.2769;EUR_AF=0.2803;SAS_AF=0.2863;AA=g|||;VT=SNP
5	46109850	rs77167824	C	T	100	PASS	AC=1791;AF=0.357628;AN=5008;NS=2504;DP=19488;EAS_AF=0.4683;AMR_AF=0.2882;AFR_AF=0.3525;EUR_AF=0.3101;SAS_AF=0.3487;AA=c|||;VT=SNP
5	46110108	rs7446602	G	C	100	PASS	AC=1435;AF=0.286542;AN=5008;NS=2504;DP=19916;EAS_AF=0.3403;AMR_AF=0.2334;AFR_AF=0.2784;EUR_AF=0.2803;SAS_AF=0.2863;AA=G|||;VT=SNP
5	46110436	rs190973949	G	A	100	PASS	AC=30;AF=0.00599042;AN=5008;NS=2504;DP=19232;EAS_AF=0.0298;AMR_AF=0;AFR_AF=0;EUR_AF=0;SAS_AF=0;AA=G|||;VT=SNP
5	46110711	rs13188585	T	C	100	PASS	AC=1825;AF=0.364417;AN=5008;NS=2504;DP=17906;EAS_AF=0.4683;AMR_AF=0.2968;AFR_AF=0.3737;EUR_AF=0.3101;SAS_AF=0.3487;AA=c|||;VT=SNP
5	46110915	rs62372082	T	G	100	PASS	AC=288;AF=0.057508;AN=5008;NS=2504;DP=19298;EAS_AF=0.128;AMR_AF=0.0548;AFR_AF=0.0227;EUR_AF=0.0298;SAS_AF=0.0624;AA=T|||;VT=SNP
5	46111367	rs72755677	G	A	100	PASS	AC=1510;AF=0.301518;AN=5008;NS=2504;DP=19796;EAS_AF=0.4375;AMR_AF=0.5115;AFR_AF=0.0272;EUR_AF=0.4563;SAS_AF=0.2239;AA=G|||;VT=SNP
5	46112002	rs111585446	T	G	100	PASS	AC=1138;AF=0.227236;AN=5008;NS=2504;DP=16225;EAS_AF=0.0923;AMR_AF=0.5101;AFR_AF=0.0272;EUR_AF=0.4523;SAS_AF=0.2045;AA=T|||;VT=SNP
5	46112010	rs139885418	G	A	100	PASS	AC=37;AF=0.00738818;AN=5008;NS=2504;DP=16017;EAS_AF=0.0357;AMR_AF=0;AFR_AF=0;EUR_AF=0.001;SAS_AF=0;AA=G|||;VT=SNP
5	46112401	rs62372083	G	T	100	PASS	AC=290;AF=0.0579073;AN=5008;NS=2504;DP=20331;EAS_AF=0.129;AMR_AF=0.0562;AFR_AF=0.0227;EUR_AF=0.0298;SAS_AF=0.0624;AA=G|||;VT=SNP
5	46113265	rs12697499	T	C	100	PASS	AC=1826;AF=0.364617;AN=5008;NS=2504;DP=12907;EAS_AF=0.4683;AMR_AF=0.2968;AFR_AF=0.3744;EUR_AF=0.3101;SAS_AF=0.3487;AA=C|||;VT=SNP
5	46113454	rs62372085	G	A	100	PASS	AC=288;AF=0.057508;AN=5008;NS=2504;DP=13584;EAS_AF=0.128;AMR_AF=0.0548;AFR_AF=0.0227;EUR_AF=0.0298;SAS_AF=0.0624;AA=G|||;VT=SNP
5	46113638	rs4975890	C	T	100	PASS	AC=2737;AF=0.546526;AN=5008;NS=2504;DP=16093;EAS_AF=0.5228;AMR_AF=0.6729;AFR_AF=0.3109;EUR_AF=0.6909;SAS_AF=0.6513;AA=C|||;VT=SNP
5	46113762	rs12655230	A	G	100	PASS	AC=1743;AF=0.348043;AN=5008;NS=2504;DP=18438;EAS_AF=0.4692;AMR_AF=0.2882;AFR_AF=0.3154;EUR_AF=0.3101;SAS_AF=0.3487;AA=A|||;VT=SNP
5	46113931	rs7714540	C	A	100	PASS	AC=2746;AF=0.548323;AN=5008;NS=2504;DP=16794;EAS_AF=0.5317;AMR_AF=0.6729;AFR_AF=0.3124;EUR_AF=0.6899;SAS_AF=0.6503;AA=C|||;VT=SNP
5	46114117	rs7714713	A	G	100	PASS	AC=3005;AF=0.60004;AN=5008;NS=2504;DP=17829;EAS_AF=0.5288;AMR_AF=0.6974;AFR_AF=0.497;EUR_AF=0.6899;SAS_AF=0.6513;AA=a|||;VT=SNP
5	46114611	rs9686580	T	C	100	PASS	AC=3010;AF=0.601038;AN=5008;NS=2504;DP=17882;EAS_AF=0.5317;AMR_AF=0.6988;AFR_AF=0.497;EUR_AF=0.6899;SAS_AF=0.6524;AA=t|||;VT=SNP
5	46115369	rs6884716	C	G	100	PASS	AC=2552;AF=0.509585;AN=5008;NS=2504;DP=17656;EAS_AF=0.4782;AMR_AF=0.3963;AFR_AF=0.6914;EUR_AF=0.4215;SAS_AF=0.4673;AA=c|||;VT=SNP
5	46115727	rs34437929	G	C	100	PASS	AC=1435;AF=0.286542;AN=5008;NS=2504;DP=17445;EAS_AF=0.3383;AMR_AF=0.2334;AFR_AF=0.2799;EUR_AF=0.2803;SAS_AF=0.2863;AA=G|||;VT=SNP
5	46115901	rs34186466	G	C	100	PASS	AC=1966;AF=0.392572;AN=5008;NS=2504;DP=17392;EAS_AF=0.4683;AMR_AF=0.3012;AFR_AF=0.4773;EUR_AF=0.3111;SAS_AF=0.3487;AA=G|||;VT=SNP
5	46116070	rs77120057	C	T	100	PASS	AC=263;AF=0.052516;AN=5008;NS=2504;DP=17524;EAS_AF=0.128;AMR_AF=0.049;AFR_AF=0.0227;EUR_AF=0.0129;SAS_AF=0.0583;AA=C|||;VT=SNP
5	46116148	rs7447232	A	T	100	PASS	AC=2271;AF=0.453474;AN=5008;NS=2504;DP=16547;EAS_AF=0.4772;AMR_AF=0.3271;AFR_AF=0.6884;EUR_AF=0.3101;SAS_AF=0.3487;AA=T|||;VT=SNP
5	46116709	rs35436965	C	T	100	PASS	AC=289;AF=0.0577077;AN=5008;NS=2504;DP=16352;EAS_AF=0.0089;AMR_AF=0.0692;AFR_AF=0.0015;EUR_AF=0.1133;SAS_AF=0.1186;AA=C|||;VT=SNP
5	46119612	rs71620144	C	T	100	PASS	AC=1434;AF=0.286342;AN=5008;NS=2504;DP=18181;EAS_AF=0.3383;AMR_AF=0.2334;AFR_AF=0.2791;EUR_AF=0.2803;SAS_AF=0.2863;AA=.|||;VT=SNP
5	46120378	rs112393756	C	T	100	PASS	AC=2558;AF=0.510783;AN=5008;NS=2504;DP=18293;EAS_AF=0.4782;AMR_AF=0.3963;AFR_AF=0.6906;EUR_AF=0.4215;SAS_AF=0.4744;AA=.|||;VT=SNP
5	46120842	rs34930360	G	T	100	PASS	AC=1053;AF=0.210264;AN=5008;NS=2504;DP=19078;EAS_AF=0.3403;AMR_AF=0.196;AFR_AF=0.0537;EUR_AF=0.2475;SAS_AF=0.2597;AA=.|||;VT=SNP
5	46120886	rs8185138	C	T	100	PASS	AC=287;AF=0.0573083;AN=5008;NS=2504;DP=18673;EAS_AF=0.127;AMR_AF=0.0548;AFR_AF=0.0227;EUR_AF=0.0298;SAS_AF=0.0624;AA=.|||;VT=SNP
5	46121403	rs142730899	A	G	100	PASS	AC=134;AF=0.0267572;AN=5008;NS=2504;DP=18158;EAS_AF=0.126;AMR_AF=0;AFR_AF=0;EUR_AF=0;SAS_AF=0.0072;AA=.|||;VT=SNP
5	46121790	rs62372087	A	G	100	PASS	AC=306;AF=0.0611022;AN=5008;NS=2504;DP=18577;EAS_AF=0.128;AMR_AF=0.0548;AFR_AF=0.0363;EUR_AF=0.0298;SAS_AF=0.0624;AA=.|||;VT=SNP
5	46121806	rs8185016	T	C	100	PASS	AC=2559;AF=0.510982;AN=5008;NS=2504;DP=18743;EAS_AF=0.4782;AMR_AF=0.3963;AFR_AF=0.6914;EUR_AF=0.4215;SAS_AF=0.4744;AA=.|||;VT=SNP
5	46121875	rs139616689	T	C	100	PASS	AC=82;AF=0.0163738;AN=5008;NS=2504;DP=19173;EAS_AF=0.0774;AMR_AF=0;AFR_AF=0;EUR_AF=0;SAS_AF=0.0041;AA=.|||;VT=SNP
5	46121882	rs8185209	C	T	100	PASS	AC=2559;AF=0.510982;AN=5008;NS=2504;DP=19144;EAS_AF=0.4782;AMR_AF=0.3963;AFR_AF=0.6914;EUR_AF=0.4215;SAS_AF=0.4744;AA=.|||;VT=SNP
5	46122066	rs8188167	A	T	100	PASS	AC=2559;AF=0.510982;AN=5008;NS=2504;DP=19254;EAS_AF=0.4782;AMR_AF=0.3963;AFR_AF=0.6914;EUR_AF=0.4215;SAS_AF=0.4744;AA=.|||;VT=SNP
5	46122530	rs8188193	C	G	100	PASS	AC=2559;AF=0.510982;AN=5008;NS=2504;DP=18694;EAS_AF=0.4782;AMR_AF=0.3977;AFR_AF=0.6899;EUR_AF=0.4225;SAS_AF=0.4744;AA=.|||;VT=SNP
5	46123701	rs10040808	T	C	100	PASS	AC=2596;AF=0.518371;AN=5008;NS=2504;DP=17020;EAS_AF=0.4792;AMR_AF=0.4035;AFR_AF=0.6944;EUR_AF=0.4463;SAS_AF=0.4765;AA=.|||;VT=SNP
5	46124580	rs12658533	A	C	100	PASS	AC=1802;AF=0.359824;AN=5008;NS=2504;DP=18332;EAS_AF=0.4692;AMR_AF=0.2968;AFR_AF=0.3283;EUR_AF=0.335;SAS_AF=0.3599;AA=.|||;VT=SNP
5	46124585	rs12656601	T	C	100	PASS	AC=2597;AF=0.51857;AN=5008;NS=2504;DP=18344;EAS_AF=0.4792;AMR_AF=0.4035;AFR_AF=0.6936;EUR_AF=0.4463;SAS_AF=0.4785;AA=.|||;VT=SNP
5	46124854	rs12658590	A	T	100	PASS	AC=2044;AF=0.408147;AN=5008;NS=2504;DP=18794;EAS_AF=0.4683;AMR_AF=0.3098;AFR_AF=0.5053;EUR_AF=0.336;SAS_AF=0.3589;AA=.|||;VT=SNP
5	46125490	rs8185098	A	T	100	PASS	AC=2689;AF=0.536941;AN=5008;NS=2504;DP=17498;EAS_AF=0.4692;AMR_AF=0.4193;AFR_AF=0.7519;EUR_AF=0.4503;SAS_AF=0.4888;AA=.|||;VT=SNP
5	46125600	rs8175395	A	G	100	PASS	AC=2599;AF=0.51897;AN=5008;NS=2504;DP=17647;EAS_AF=0.4782;AMR_AF=0.4107;AFR_AF=0.6929;EUR_AF=0.4463;SAS_AF=0.4775;AA=.|||;VT=SNP
5	46126288	rs8187589	A	G	100	PASS	AC=2322;AF=0.463658;AN=5008;NS=2504;DP=18137;EAS_AF=0.4782;AMR_AF=0.3415;AFR_AF=0.6906;EUR_AF=0.336;SAS_AF=0.3599;AA=.|||;VT=SNP
5	46126360	rs62372113	C	T	100	PASS	AC=292;AF=0.0583067;AN=5008;NS=2504;DP=17635;EAS_AF=0.127;AMR_AF=0.062;AFR_AF=0.0227;EUR_AF=0.0298;SAS_AF=0.0624;AA=.|||;VT=SNP
5	46128424	rs7293357	T	C	100	PASS	AC=2113;AF=0.421925;AN=5008;NS=2504;DP=18558;EAS_AF=0.4772;AMR_AF=0.33;AFR_AF=0.5408;EUR_AF=0.334;SAS_AF=0.3599;AA=.|||;VT=SNP
5	46128425	rs62372114	G	A	100	PASS	AC=291;AF=0.058107;AN=5008;NS=2504;DP=18491;EAS_AF=0.126;AMR_AF=0.062;AFR_AF=0.0227;EUR_AF=0.0298;SAS_AF=0.0624;AA=.|||;VT=SNP
5	46128475	rs11486611	C	T	100	PASS	AC=2056;AF=0.410543;AN=5008;NS=2504;DP=18214;EAS_AF=0.4762;AMR_AF=0.317;AFR_AF=0.5053;EUR_AF=0.334;SAS_AF=0.3599;AA=.|||;VT=SNP
5	46128726	rs62372115	T	A	100	PASS	AC=2057;AF=0.410743;AN=5008;NS=2504;DP=19069;EAS_AF=0.4762;AMR_AF=0.317;AFR_AF=0.5061;EUR_AF=0.334;SAS_AF=0.3599;AA=.|||;VT=SNP
5	46128790	rs144620215	A	G	100	PASS	AC=187;AF=0.0373403;AN=5008;NS=2504;DP=18640;EAS_AF=0.0813;AMR_AF=0.0101;AFR_AF=0;EUR_AF=0.0099;SAS_AF=0.09;AA=.|||;VT=SNP
5	46128800	rs28769634	C	T	100	PASS	AC=1840;AF=0.367412;AN=5008;NS=2504;DP=18517;EAS_AF=0.4673;AMR_AF=0.3055;AFR_AF=0.3548;EUR_AF=0.334;SAS_AF=0.3599;AA=.|||;VT=SNP
5	46128818	rs13190590	T	C	100	PASS	AC=2056;AF=0.410543;AN=5008;NS=2504;DP=18486;EAS_AF=0.4762;AMR_AF=0.317;AFR_AF=0.5053;EUR_AF=0.334;SAS_AF=0.3599;AA=.|||;VT=SNP
5	46128842	rs13170769	G	A	100	PASS	AC=1770;AF=0.353435;AN=5008;NS=2504;DP=18452;EAS_AF=0.4673;AMR_AF=0.3012;AFR_AF=0.3041;EUR_AF=0.334;SAS_AF=0.3599;AA=.|||;VT=SNP
5	46128982	rs28799356	T	G	100	PASS	AC=1792;AF=0.357827;AN=5008;NS=2504;DP=19429;EAS_AF=0.4683;AMR_AF=0.304;AFR_AF=0.3185;EUR_AF=0.334;SAS_AF=0.3599;AA=.|||;VT=SNP
5	46129025	rs28778430	C	T	100	PASS	AC=1482;AF=0.295927;AN=5008;NS=2504;DP=20261;EAS_AF=0.3423;AMR_AF=0.2406;AFR_AF=0.2821;EUR_AF=0.3042;SAS_AF=0.2975;AA=.|||;VT=SNP
5	46129026	rs13156708	T	G	100	PASS	AC=2601;AF=0.519369;AN=5008;NS=2504;DP=20357;EAS_AF=0.4792;AMR_AF=0.4121;AFR_AF=0.6929;EUR_AF=0.4453;SAS_AF=0.4785;AA=.|||;VT=SNP
5	46129035	rs141382561	G	C	100	PASS	AC=20;AF=0.00399361;AN=5008;NS=2504;DP=20526;EAS_AF=0.0188;AMR_AF=0;AFR_AF=0;EUR_AF=0;SAS_AF=0.001;AA=.|||;VT=SNP
5	46129301	rs13174894	C	T	100	PASS	AC=2048;AF=0.408946;AN=5008;NS=2504;DP=20207;EAS_AF=0.4683;AMR_AF=0.317;AFR_AF=0.5053;EUR_AF=0.334;SAS_AF=0.3599;AA=.|||;VT=SNP
5	46129406	rs13157345	T	G	100	PASS	AC=2598;AF=0.51877;AN=5008;NS=2504;DP=19157;EAS_AF=0.4782;AMR_AF=0.4107;AFR_AF=0.6921;EUR_AF=0.4453;SAS_AF=0.4785;AA=.|||;VT=SNP
5	46129877	rs187626379	C	A	100	PASS	AC=37;AF=0.00738818;AN=5008;NS=2504;DP=20274;EAS_AF=0.0367;AMR_AF=0;AFR_AF=0;EUR_AF=0;SAS_AF=0;AA=.|||;VT=SNP
5	46130094	rs75541287	G	A	100	PASS	AC=1074;AF=0.214457;AN=5008;NS=2504;DP=20006;EAS_AF=0.3393;AMR_AF=0.2032;AFR_AF=0.0446;EUR_AF=0.2724;SAS_AF=0.2638;AA=.|||;VT=SNP
5	46130312	rs7293299	A	T	100	PASS	AC=466;AF=0.0930511;AN=5008;NS=2504;DP=19444;EAS_AF=0.0804;AMR_AF=0.0303;AFR_AF=0.2012;EUR_AF=0.0109;SAS_AF=0.089;AA=.|||;VT=SNP
5	46130789	rs8188175	T	C	100	PASS	AC=2048;AF=0.408946;AN=5008;NS=2504;DP=17727;EAS_AF=0.4683;AMR_AF=0.317;AFR_AF=0.5053;EUR_AF=0.334;SAS_AF=0.3599;AA=.|||;VT=SNP
5	46131012	rs8188019	G	A	100	PASS	AC=1478;AF=0.295128;AN=5008;NS=2504;DP=19108;EAS_AF=0.3403;AMR_AF=0.2392;AFR_AF=0.2814;EUR_AF=0.3032;SAS_AF=0.2986;AA=.|||;VT=SNP
5	46131179	rs7293302	G	C	100	PASS	AC=2598;AF=0.51877;AN=5008;NS=2504;DP=18319;EAS_AF=0.4782;AMR_AF=0.4107;AFR_AF=0.6921;EUR_AF=0.4453;SAS_AF=0.4785;AA=.|||;VT=SNP
5	46131217	rs116881136	A	G	100	PASS	AC=48;AF=0.00958466;AN=5008;NS=2504;DP=18489;EAS_AF=0.0278;AMR_AF=0.0274;AFR_AF=0;EUR_AF=0;SAS_AF=0.001;AA=.|||;VT=SNP
5	46131654	rs13186244	C	T	100	PASS	AC=1482;AF=0.295927;AN=5008;NS=2504;DP=19329;EAS_AF=0.3433;AMR_AF=0.2392;AFR_AF=0.2806;EUR_AF=0.3042;SAS_AF=0.2996;AA=.|||;VT=SNP
5	46131655	rs13186103	A	G	100	PASS	AC=2600;AF=0.519169;AN=5008;NS=2504;DP=19423;EAS_AF=0.4782;AMR_AF=0.4092;AFR_AF=0.6921;EUR_AF=0.4453;SAS_AF=0.4816;AA=.|||;VT=SNP
5	46131682	rs13186255	C	T	100	PASS	AC=1060;AF=0.211661;AN=5008;NS=2504;DP=18977;EAS_AF=0.3383;AMR_AF=0.2032;AFR_AF=0.0446;EUR_AF=0.2714;SAS_AF=0.2515;AA=.|||;VT=SNP
5	46131791	rs7293336	C	G	100	PASS	AC=2050;AF=0.409345;AN=5008;NS=2504;DP=19133;EAS_AF=0.4712;AMR_AF=0.317;AFR_AF=0.5045;EUR_AF=0.334;SAS_AF=0.3599;AA=.|||;VT=SNP
5	46132204	rs148080297	A	G	100	PASS	AC=37;AF=0.00738818;AN=5008;NS=2504;DP=20057;EAS_AF=0.0367;AMR_AF=0;AFR_AF=0;EUR_AF=0;SAS_AF=0;AA=.|||;VT=SNP
5	46133022	rs112283283	G	A	100	PASS	AC=2051;AF=0.409545;AN=5008;NS=2504;DP=21724;EAS_AF=0.4673;AMR_AF=0.3184;AFR_AF=0.5068;EUR_AF=0.335;SAS_AF=0.3599;AA=.|||;VT=SNP
5	46133273	rs8188207	C	T	100	PASS	AC=2048;AF=0.408946;AN=5008;NS=2504;DP=19788;EAS_AF=0.4683;AMR_AF=0.317;AFR_AF=0.5053;EUR_AF=0.334;SAS_AF=0.3599;AA=.|||;VT=SNP
5	46133296	rs8188070	T	C	100	PASS	AC=2057;AF=0.410743;AN=5008;NS=2504;DP=19532;EAS_AF=0.4772;AMR_AF=0.317;AFR_AF=0.5053;EUR_AF=0.334;SAS_AF=0.3599;AA=.|||;VT=SNP
5	46133412	rs115198813	T	C	100	PASS	AC=251;AF=0.0501198;AN=5008;NS=2504;DP=18839;EAS_AF=0.002;AMR_AF=0.0519;AFR_AF=0.0083;EUR_AF=0.1054;SAS_AF=0.0982;AA=.|||;VT=SNP
5	46133910	rs76096560	C	T	100	PASS	AC=235;AF=0.0469249;AN=5008;NS=2504;DP=19852;EAS_AF=0.1181;AMR_AF=0.0101;AFR_AF=0.0045;EUR_AF=0.0298;SAS_AF=0.0746;AA=.|||;VT=SNP
5	46134071	rs6868984	T	C	100	PASS	AC=2059;AF=0.411142;AN=5008;NS=2504;DP=19211;EAS_AF=0.4782;AMR_AF=0.317;AFR_AF=0.5053;EUR_AF=0.334;SAS_AF=0.3609;AA=.|||;VT=SNP
5	46135280	rs6451851	T	A	100	PASS	AC=2592;AF=0.517572;AN=5008;NS=2504;DP=20134;EAS_AF=0.4782;AMR_AF=0.4035;AFR_AF=0.6914;EUR_AF=0.4453;SAS_AF=0.4785;AA=.|||;VT=SNP
5	46135419	rs62372119	C	T	100	PASS	AC=287;AF=0.0573083;AN=5008;NS=2504;DP=19661;EAS_AF=0.127;AMR_AF=0.0548;AFR_AF=0.0227;EUR_AF=0.0298;SAS_AF=0.0624;AA=.|||;VT=SNP
5	46135530	rs144188601	G	C	100	PASS	AC=42;AF=0.00838658;AN=5008;NS=2504;DP=20065;EAS_AF=0.0119;AMR_AF=0.0432;AFR_AF=0;EUR_AF=0;SAS_AF=0;AA=.|||;VT=SNP
5	46136595	rs78319904	A	G	100	PASS	AC=2048;AF=0.408946;AN=5008;NS=2504;DP=19975;EAS_AF=0.4683;AMR_AF=0.317;AFR_AF=0.5053;EUR_AF=0.334;SAS_AF=0.3599;AA=.|||;VT=SNP
5	46137226	rs147340550	G	T	100	PASS	AC=42;AF=0.00838658;AN=5008;NS=2504;DP=17150;EAS_AF=0.0119;AMR_AF=0.0432;AFR_AF=0;EUR_AF=0;SAS_AF=0;AA=.|||;VT=SNP
5	46137495	rs12697507	T	G	100	PASS	AC=2057;AF=0.410743;AN=5008;NS=2504;DP=17740;EAS_AF=0.4772;AMR_AF=0.317;AFR_AF=0.5053;EUR_AF=0.334;SAS_AF=0.3599;AA=.|||;VT=SNP
5	46138103	rs6451852	T	A	100	PASS	AC=2048;AF=0.408946;AN=5008;NS=2504;DP=19897;EAS_AF=0.4683;AMR_AF=0.317;AFR_AF=0.5053;EUR_AF=0.334;SAS_AF=0.3599;AA=.|||;VT=SNP
5	46138158	rs6451853	C	G	100	PASS	AC=2048;AF=0.408946;AN=5008;NS=2504;DP=19450;EAS_AF=0.4683;AMR_AF=0.317;AFR_AF=0.5053;EUR_AF=0.334;SAS_AF=0.3599;AA=.|||;VT=SNP
5	46138228	rs6414909	C	G	100	PASS	AC=2596;AF=0.518371;AN=5008;NS=2504;DP=19181;EAS_AF=0.4782;AMR_AF=0.4107;AFR_AF=0.6906;EUR_AF=0.4453;SAS_AF=0.4785;AA=.|||;VT=SNP
5	46138457	rs7445348	G	A	100	PASS	AC=1069;AF=0.213458;AN=5008;NS=2504;DP=18772;EAS_AF=0.3393;AMR_AF=0.2032;AFR_AF=0.0439;EUR_AF=0.2734;SAS_AF=0.2587;AA=.|||;VT=SNP
5	46139661	rs7720735	A	G	100	PASS	AC=2027;AF=0.404752;AN=5008;NS=2504;DP=18564;EAS_AF=0.4702;AMR_AF=0.317;AFR_AF=0.4932;EUR_AF=0.334;SAS_AF=0.3528;AA=.|||;VT=SNP
5	46139676	rs7720870	C	T	100	PASS	AC=2706;AF=0.540335;AN=5008;NS=2504;DP=18480;EAS_AF=0.4871;AMR_AF=0.4207;AFR_AF=0.7489;EUR_AF=0.4583;SAS_AF=0.4826;AA=.|||;VT=SNP
5	46139795	rs78089132	C	A	100	PASS	AC=269;AF=0.0537141;AN=5008;NS=2504;DP=17843;EAS_AF=0.128;AMR_AF=0.0562;AFR_AF=0.0227;EUR_AF=0.0129;SAS_AF=0.0593;AA=.|||;VT=SNP
5	46140396	rs141902652	G	T	100	PASS	AC=11;AF=0.00219649;AN=5008;NS=2504;DP=18727;EAS_AF=0.0109;AMR_AF=0;AFR_AF=0;EUR_AF=0;SAS_AF=0;AA=.|||;VT=SNP
5	46140675	rs62372121	A	T	100	PASS	AC=293;AF=0.0585064;AN=5008;NS=2504;DP=17308;EAS_AF=0.128;AMR_AF=0.062;AFR_AF=0.0227;EUR_AF=0.0298;SAS_AF=0.0624;AA=.|||;VT=SNP
5	46141348	rs189602553	A	G	100	PASS	AC=14;AF=0.00279553;AN=5008;NS=2504;DP=17130;EAS_AF=0.0139;AMR_AF=0;AFR_AF=0;EUR_AF=0;SAS_AF=0;AA=.|||;VT=SNP
5	46141908	rs76533698	A	G	100	PASS	AC=293;AF=0.0585064;AN=5008;NS=2504;DP=19194;EAS_AF=0.128;AMR_AF=0.062;AFR_AF=0.0227;EUR_AF=0.0298;SAS_AF=0.0624;AA=.|||;VT=SNP
5	46142054	rs113409164	G	T	100	PASS	AC=268;AF=0.0535144;AN=5008;NS=2504;DP=17874;EAS_AF=0.128;AMR_AF=0.0562;AFR_AF=0.0227;EUR_AF=0.0129;SAS_AF=0.0583;AA=.|||;VT=SNP
5	46143327	rs149821933	G	T	100	PASS	AC=37;AF=0.00738818;AN=5008;NS=2504;DP=19045;EAS_AF=0.0367;AMR_AF=0;AFR_AF=0;EUR_AF=0;SAS_AF=0;AA=.|||;VT=SNP
5	46143549	rs7713759	C	A	100	PASS	AC=2568;AF=0.51278;AN=5008;NS=2504;DP=18222;EAS_AF=0.4812;AMR_AF=0.4049;AFR_AF=0.6868;EUR_AF=0.4284;SAS_AF=0.4734;AA=.|||;VT=SNP
5	46143589	rs28871274	G	A	100	PASS	AC=1485;AF=0.296526;AN=5008;NS=2504;DP=18088;EAS_AF=0.3423;AMR_AF=0.2406;AFR_AF=0.2859;EUR_AF=0.3042;SAS_AF=0.2955;AA=.|||;VT=SNP
5	46144019	rs12653713	T	C	100	PASS	AC=2034;AF=0.40615;AN=5008;NS=2504;DP=17402;EAS_AF=0.4782;AMR_AF=0.3141;AFR_AF=0.5053;EUR_AF=0.3171;SAS_AF=0.3548;AA=.|||;VT=SNP
5	46144119	rs143083416	C	T	100	PASS	AC=265;AF=0.0529153;AN=5008;NS=2504;DP=17724;EAS_AF=0.128;AMR_AF=0.0562;AFR_AF=0.0227;EUR_AF=0.0129;SAS_AF=0.0552;AA=.|||;VT=SNP
5	46146084	rs13161757	G	A	100	PASS	AC=2013;AF=0.401957;AN=5008;NS=2504;DP=18469;EAS_AF=0.4692;AMR_AF=0.3112;AFR_AF=0.4977;EUR_AF=0.3171;SAS_AF=0.3548;AA=.|||;VT=SNP
5	46146464	rs10054000	C	T	100	PASS	AC=2013;AF=0.401957;AN=5008;NS=2504;DP=19150;EAS_AF=0.4692;AMR_AF=0.3112;AFR_AF=0.4977;EUR_AF=0.3171;SAS_AF=0.3548;AA=.|||;VT=SNP
5	46147092	rs10055950	G	A	100	PASS	AC=2024;AF=0.404153;AN=5008;NS=2504;DP=17486;EAS_AF=0.4782;AMR_AF=0.3112;AFR_AF=0.4985;EUR_AF=0.3181;SAS_AF=0.3548;AA=.|||;VT=SNP
5	46148482	rs10066816	G	T	100	PASS	AC=2013;AF=0.401957;AN=5008;NS=2504;DP=18624;EAS_AF=0.4692;AMR_AF=0.3112;AFR_AF=0.4985;EUR_AF=0.3161;SAS_AF=0.3548;AA=.|||;VT=SNP
5	46148499	rs35874143	G	A	100	PASS	AC=1750;AF=0.349441;AN=5008;NS=2504;DP=18843;EAS_AF=0.4692;AMR_AF=0.2954;AFR_AF=0.3079;EUR_AF=0.3161;SAS_AF=0.3548;AA=.|||;VT=SNP
5	46149192	rs10053434	A	G	100	PASS	AC=1801;AF=0.359625;AN=5008;NS=2504;DP=18446;EAS_AF=0.4692;AMR_AF=0.2997;AFR_AF=0.3442;EUR_AF=0.3161;SAS_AF=0.3548;AA=.|||;VT=SNP
5	46149305	rs10068848	G	A	100	PASS	AC=2014;AF=0.402157;AN=5008;NS=2504;DP=18073;EAS_AF=0.4692;AMR_AF=0.3127;AFR_AF=0.4985;EUR_AF=0.3161;SAS_AF=0.3548;AA=.|||;VT=SNP
5	46149352	rs10068855	G	A	100	PASS	AC=1750;AF=0.349441;AN=5008;NS=2504;DP=17411;EAS_AF=0.4692;AMR_AF=0.2968;AFR_AF=0.3071;EUR_AF=0.3161;SAS_AF=0.3548;AA=.|||;VT=SNP
5	46149873	rs7444177	G	A	100	PASS	AC=1485;AF=0.296526;AN=5008;NS=2504;DP=17991;EAS_AF=0.3423;AMR_AF=0.2406;AFR_AF=0.2844;EUR_AF=0.3032;SAS_AF=0.2986;AA=.|||;VT=SNP
5	46150198	rs76227093	G	A	100	PASS	AC=276;AF=0.0551118;AN=5008;NS=2504;DP=18208;EAS_AF=0.125;AMR_AF=0.0562;AFR_AF=0.031;EUR_AF=0.0129;SAS_AF=0.0583;AA=.|||;VT=SNP
5	46151290	rs62372125	A	G	100	PASS	AC=293;AF=0.0585064;AN=5008;NS=2504;DP=17839;EAS_AF=0.128;AMR_AF=0.062;AFR_AF=0.0227;EUR_AF=0.0298;SAS_AF=0.0624;AA=.|||;VT=SNP
5	46151409	rs10072945	C	T	100	PASS	AC=2587;AF=0.516573;AN=5008;NS=2504;DP=16702;EAS_AF=0.4792;AMR_AF=0.4092;AFR_AF=0.6861;EUR_AF=0.4453;SAS_AF=0.4755;AA=.|||;VT=SNP
5	46151854	rs34347294	G	T	100	PASS	AC=2012;AF=0.401757;AN=5008;NS=2504;DP=20496;EAS_AF=0.4692;AMR_AF=0.3098;AFR_AF=0.4992;EUR_AF=0.3171;SAS_AF=0.3528;AA=.|||;VT=SNP
5	46153507	rs58111642	C	G	100	PASS	AC=2040;AF=0.407348;AN=5008;NS=2504;DP=19003;EAS_AF=0.4692;AMR_AF=0.3156;AFR_AF=0.4992;EUR_AF=0.334;SAS_AF=0.3599;AA=.|||;VT=SNP
5	46153911	rs10056884	T	A	100	PASS	AC=2023;AF=0.403954;AN=5008;NS=2504;DP=18661;EAS_AF=0.4782;AMR_AF=0.3098;AFR_AF=0.4992;EUR_AF=0.3171;SAS_AF=0.3548;AA=.|||;VT=SNP
5	46154412	rs11743949	A	G	100	PASS	AC=2047;AF=0.408746;AN=5008;NS=2504;DP=17845;EAS_AF=0.4772;AMR_AF=0.3156;AFR_AF=0.4992;EUR_AF=0.334;SAS_AF=0.3589;AA=.|||;VT=SNP
5	46154664	rs35894183	C	T	100	PASS	AC=1776;AF=0.354633;AN=5008;NS=2504;DP=19358;EAS_AF=0.4692;AMR_AF=0.3012;AFR_AF=0.3079;EUR_AF=0.334;SAS_AF=0.3589;AA=.|||;VT=SNP
5	46155237	rs13155082	A	G	100	PASS	AC=2591;AF=0.517372;AN=5008;NS=2504;DP=18369;EAS_AF=0.4792;AMR_AF=0.4092;AFR_AF=0.6876;EUR_AF=0.4453;SAS_AF=0.4775;AA=.|||;VT=SNP
5	46155950	rs10053306	G	A	100	PASS	AC=2303;AF=0.459864;AN=5008;NS=2504;DP=18144;EAS_AF=0.4782;AMR_AF=0.3415;AFR_AF=0.6785;EUR_AF=0.334;SAS_AF=0.3589;AA=.|||;VT=SNP
5	46157110	rs62372145	G	T	100	PASS	AC=1486;AF=0.296725;AN=5008;NS=2504;DP=20175;EAS_AF=0.3413;AMR_AF=0.2406;AFR_AF=0.2867;EUR_AF=0.3042;SAS_AF=0.2965;AA=.|||;VT=SNP
5	46157233	rs12653188	C	G	100	PASS	AC=2039;AF=0.407149;AN=5008;NS=2504;DP=18127;EAS_AF=0.4683;AMR_AF=0.317;AFR_AF=0.4992;EUR_AF=0.334;SAS_AF=0.3589;AA=.|||;VT=SNP
5	46157310	rs62372146	C	T	100	PASS	AC=291;AF=0.058107;AN=5008;NS=2504;DP=17678;EAS_AF=0.126;AMR_AF=0.062;AFR_AF=0.0227;EUR_AF=0.0298;SAS_AF=0.0624;AA=.|||;VT=SNP
5	46157427	rs12657327	A	T	100	PASS	AC=2040;AF=0.407348;AN=5008;NS=2504;DP=17727;EAS_AF=0.4683;AMR_AF=0.317;AFR_AF=0.4992;EUR_AF=0.335;SAS_AF=0.3589;AA=.|||;VT=SNP
5	46158051	rs59516938	C	T	100	PASS	AC=2042;AF=0.407748;AN=5008;NS=2504;DP=19891;EAS_AF=0.4692;AMR_AF=0.317;AFR_AF=0.5;EUR_AF=0.335;SAS_AF=0.3589;AA=.|||;VT=SNP
5	46158411	rs146775619	T	C	100	PASS	AC=15;AF=0.00299521;AN=5008;NS=2504;DP=19045;EAS_AF=0.0149;AMR_AF=0;AFR_AF=0;EUR_AF=0;SAS_AF=0;AA=.|||;VT=SNP
5	46158692	rs139253674	G	T	100	PASS	AC=12;AF=0.00239617;AN=5008;NS=2504;DP=18259;EAS_AF=0.0109;AMR_AF=0;AFR_AF=0;EUR_AF=0;SAS_AF=0.001;AA=.|||;VT=SNP
5	46159485	rs62372147	C	T	100	PASS	AC=291;AF=0.058107;AN=5008;NS=2504;DP=20056;EAS_AF=0.127;AMR_AF=0.062;AFR_AF=0.0227;EUR_AF=0.0298;SAS_AF=0.0613;AA=.|||;VT=SNP
5	46159870	rs10472413	C	A	100	PASS	AC=1364;AF=0.272364;AN=5008;NS=2504;DP=19872;EAS_AF=0.3413;AMR_AF=0.2349;AFR_AF=0.1967;EUR_AF=0.3052;SAS_AF=0.2965;AA=.|||;VT=SNP
5	46160697	rs10038249	T	C	100	PASS	AC=2688;AF=0.536741;AN=5008;NS=2504;DP=17747;EAS_AF=0.4782;AMR_AF=0.4193;AFR_AF=0.7458;EUR_AF=0.4503;SAS_AF=0.4867;AA=.|||;VT=SNP
5	46160726	rs10058962	T	C	100	PASS	AC=1785;AF=0.35643;AN=5008;NS=2504;DP=17276;EAS_AF=0.4663;AMR_AF=0.304;AFR_AF=0.3154;EUR_AF=0.335;SAS_AF=0.3579;AA=.|||;VT=SNP
5	46160787	rs8185226	T	C	100	PASS	AC=2584;AF=0.515974;AN=5008;NS=2504;DP=17832;EAS_AF=0.4772;AMR_AF=0.4107;AFR_AF=0.6831;EUR_AF=0.4463;SAS_AF=0.4765;AA=.|||;VT=SNP
5	46161427	rs116891726	A	G	100	PASS	AC=142;AF=0.0283546;AN=5008;NS=2504;DP=18519;EAS_AF=0.124;AMR_AF=0.0202;AFR_AF=0;EUR_AF=0.001;SAS_AF=0.002;AA=.|||;VT=SNP
5	46162116	rs11953347	T	G	100	PASS	AC=2300;AF=0.459265;AN=5008;NS=2504;DP=17823;EAS_AF=0.4673;AMR_AF=0.3415;AFR_AF=0.6853;EUR_AF=0.335;SAS_AF=0.3569;AA=.|||;VT=SNP
5	46162561	rs13165073	G	A	100	PASS	AC=2300;AF=0.459265;AN=5008;NS=2504;DP=18097;EAS_AF=0.4673;AMR_AF=0.3415;AFR_AF=0.6853;EUR_AF=0.335;SAS_AF=0.3569;AA=.|||;VT=SNP
5	46162882	rs10055347	G	A	100	PASS	AC=2224;AF=0.444089;AN=5008;NS=2504;DP=18099;EAS_AF=0.4673;AMR_AF=0.3329;AFR_AF=0.6324;EUR_AF=0.335;SAS_AF=0.3569;AA=.|||;VT=SNP
5	46163091	rs8185105	C	T	100	PASS	AC=2308;AF=0.460863;AN=5008;NS=2504;DP=18421;EAS_AF=0.4762;AMR_AF=0.3415;AFR_AF=0.6846;EUR_AF=0.335;SAS_AF=0.3569;AA=.|||;VT=SNP
5	46163321	rs13169771	A	T	100	PASS	AC=288;AF=0.057508;AN=5008;NS=2504;DP=18332;EAS_AF=0.0099;AMR_AF=0.0692;AFR_AF=0.0015;EUR_AF=0.1113;SAS_AF=0.1186;AA=.|||;VT=SNP
5	46163594	rs58173433	G	A	100	PASS	AC=1823;AF=0.364018;AN=5008;NS=2504;DP=18927;EAS_AF=0.4673;AMR_AF=0.3055;AFR_AF=0.3434;EUR_AF=0.335;SAS_AF=0.3569;AA=.|||;VT=SNP
5	46164615	rs28840992	A	G	100	PASS	AC=2310;AF=0.461262;AN=5008;NS=2504;DP=15358;EAS_AF=0.4762;AMR_AF=0.3415;AFR_AF=0.6861;EUR_AF=0.335;SAS_AF=0.3569;AA=.|||;VT=SNP
5	46164697	rs28836583	T	C	100	PASS	AC=2302;AF=0.459665;AN=5008;NS=2504;DP=17395;EAS_AF=0.4673;AMR_AF=0.3415;AFR_AF=0.6861;EUR_AF=0.335;SAS_AF=0.3579;AA=.|||;VT=SNP
5	46164761	rs28841282	C	T	100	PASS	AC=2302;AF=0.459665;AN=5008;NS=2504;DP=17011;EAS_AF=0.4673;AMR_AF=0.3415;AFR_AF=0.6861;EUR_AF=0.335;SAS_AF=0.3579;AA=.|||;VT=SNP
5	46164839	rs28882807	C	T	100	PASS	AC=2302;AF=0.459665;AN=5008;NS=2504;DP=18666;EAS_AF=0.4673;AMR_AF=0.3415;AFR_AF=0.6861;EUR_AF=0.335;SAS_AF=0.3579;AA=.|||;VT=SNP
5	46165293	rs8185376	A	G	100	PASS	AC=2590;AF=0.517173;AN=5008;NS=2504;DP=18878;EAS_AF=0.4772;AMR_AF=0.4107;AFR_AF=0.6876;EUR_AF=0.4463;SAS_AF=0.4765;AA=.|||;VT=SNP
5	46165780	rs6451854	C	G	100	PASS	AC=2580;AF=0.515176;AN=5008;NS=2504;DP=17617;EAS_AF=0.4772;AMR_AF=0.4092;AFR_AF=0.6808;EUR_AF=0.4463;SAS_AF=0.4765;AA=.|||;VT=SNP
5	46165987	rs80225299	C	G	100	PASS	AC=83;AF=0.0165735;AN=5008;NS=2504;DP=18328;EAS_AF=0.0813;AMR_AF=0;AFR_AF=0;EUR_AF=0;SAS_AF=0.001;AA=.|||;VT=SNP
5	46167447	rs12651760	A	C	100	PASS	AC=2293;AF=0.457867;AN=5008;NS=2504;DP=18229;EAS_AF=0.4673;AMR_AF=0.3401;AFR_AF=0.6793;EUR_AF=0.335;SAS_AF=0.3589;AA=.|||;VT=SNP
5	46167503	rs143285294	T	G	100	PASS	AC=55;AF=0.0109824;AN=5008;NS=2504;DP=19543;EAS_AF=0.0536;AMR_AF=0.0014;AFR_AF=0;EUR_AF=0;SAS_AF=0;AA=.|||;VT=SNP
5	46167572	rs12656025	G	A	100	PASS	AC=1822;AF=0.363818;AN=5008;NS=2504;DP=18640;EAS_AF=0.4673;AMR_AF=0.304;AFR_AF=0.3336;EUR_AF=0.335;SAS_AF=0.3701;AA=.|||;VT=SNP
5	46167713	rs12658237	T	G	100	PASS	AC=1822;AF=0.363818;AN=5008;NS=2504;DP=18033;EAS_AF=0.4673;AMR_AF=0.304;AFR_AF=0.3427;EUR_AF=0.335;SAS_AF=0.3579;AA=.|||;VT=SNP
5	46168095	rs35142578	C	T	100	PASS	AC=2292;AF=0.457668;AN=5008;NS=2504;DP=17690;EAS_AF=0.4673;AMR_AF=0.3401;AFR_AF=0.6793;EUR_AF=0.335;SAS_AF=0.3579;AA=.|||;VT=SNP
5	46168633	rs10213813	C	G	100	PASS	AC=1453;AF=0.290136;AN=5008;NS=2504;DP=20262;EAS_AF=0.3393;AMR_AF=0.2392;AFR_AF=0.2632;EUR_AF=0.3052;SAS_AF=0.2965;AA=.|||;VT=SNP
5	46168999	rs146209290	G	A	100	PASS	AC=30;AF=0.00599042;AN=5008;NS=2504;DP=19252;EAS_AF=0.0198;AMR_AF=0;AFR_AF=0.0076;EUR_AF=0;SAS_AF=0;AA=.|||;VT=SNP
5	46169141	rs111551556	T	C	100	PASS	AC=294;AF=0.0587061;AN=5008;NS=2504;DP=17985;EAS_AF=0.129;AMR_AF=0.062;AFR_AF=0.0227;EUR_AF=0.0298;SAS_AF=0.0624;AA=.|||;VT=SNP
5	46169317	rs8185217	G	A	100	PASS	AC=2585;AF=0.516174;AN=5008;NS=2504;DP=18591;EAS_AF=0.4782;AMR_AF=0.4092;AFR_AF=0.6838;EUR_AF=0.4463;SAS_AF=0.4765;AA=.|||;VT=SNP
5	46169363	rs10066664	T	A	100	PASS	AC=2293;AF=0.457867;AN=5008;NS=2504;DP=18396;EAS_AF=0.4683;AMR_AF=0.3401;AFR_AF=0.6793;EUR_AF=0.335;SAS_AF=0.3579;AA=.|||;VT=SNP
5	46169915	rs13178648	G	A	100	PASS	AC=2301;AF=0.459465;AN=5008;NS=2504;DP=19483;EAS_AF=0.4762;AMR_AF=0.3401;AFR_AF=0.6793;EUR_AF=0.335;SAS_AF=0.3579;AA=.|||;VT=SNP
5	46169980	rs13160523	T	A	100	PASS	AC=2293;AF=0.457867;AN=5008;NS=2504;DP=19528;EAS_AF=0.4673;AMR_AF=0.3401;AFR_AF=0.68;EUR_AF=0.335;SAS_AF=0.3579;AA=.|||;VT=SNP
5	46170176	rs13178604	A	G	100	PASS	AC=2292;AF=0.457668;AN=5008;NS=2504;DP=12194;EAS_AF=0.4673;AMR_AF=0.3401;AFR_AF=0.6793;EUR_AF=0.335;SAS_AF=0.3579;AA=.|||;VT=SNP
5	46171900	rs145234801	C	T	100	PASS	AC=80;AF=0.0159744;AN=5008;NS=2504;DP=21948;EAS_AF=0.0744;AMR_AF=0.0014;AFR_AF=0;EUR_AF=0.001;SAS_AF=0.0031;AA=.|||;VT=SNP
5	46173032	rs8188295	G	A	100	PASS	AC=1453;AF=0.290136;AN=5008;NS=2504;DP=18804;EAS_AF=0.3403;AMR_AF=0.2392;AFR_AF=0.2625;EUR_AF=0.3052;SAS_AF=0.2965;AA=.|||;VT=SNP
5	46173444	rs62372152	T	C	100	PASS	AC=1824;AF=0.364217;AN=5008;NS=2504;DP=18333;EAS_AF=0.4683;AMR_AF=0.304;AFR_AF=0.3427;EUR_AF=0.335;SAS_AF=0.3589;AA=.|||;VT=SNP
5	46173558	rs11958686	T	G	100	PASS	AC=2599;AF=0.51897;AN=5008;NS=2504;DP=18866;EAS_AF=0.4782;AMR_AF=0.4135;AFR_AF=0.6823;EUR_AF=0.4523;SAS_AF=0.4836;AA=.|||;VT=SNP
5	46173755	rs112219245	T	C	100	PASS	AC=3668;AF=0.732428;AN=5008;NS=2504;DP=19517;EAS_AF=0.5685;AMR_AF=0.5865;AFR_AF=0.9766;EUR_AF=0.5964;SAS_AF=0.8149;AA=.|||;VT=SNP
5	46174304	rs113792509	G	A	100	PASS	AC=292;AF=0.0583067;AN=5008;NS=2504;DP=18106;EAS_AF=0.128;AMR_AF=0.062;AFR_AF=0.0219;EUR_AF=0.0298;SAS_AF=0.0624;AA=.|||;VT=SNP
5	46174864	rs8188245	A	G	100	PASS	AC=3649;AF=0.728634;AN=5008;NS=2504;DP=17344;EAS_AF=0.5685;AMR_AF=0.5836;AFR_AF=0.9728;EUR_AF=0.5964;SAS_AF=0.8027;AA=.|||;VT=SNP
5	46174946	rs34009314	C	T	100	PASS	AC=2300;AF=0.459265;AN=5008;NS=2504;DP=17633;EAS_AF=0.4772;AMR_AF=0.3401;AFR_AF=0.677;EUR_AF=0.335;SAS_AF=0.3589;AA=.|||;VT=SNP
5	46175832	rs8175440	A	G	100	PASS	AC=2300;AF=0.459265;AN=5008;NS=2504;DP=17349;EAS_AF=0.4772;AMR_AF=0.3401;AFR_AF=0.677;EUR_AF=0.335;SAS_AF=0.3589;AA=.|||;VT=SNP
5	46175858	rs8185198	T	C	100	PASS	AC=299;AF=0.0597045;AN=5008;NS=2504;DP=16722;EAS_AF=0.129;AMR_AF=0.062;AFR_AF=0.0227;EUR_AF=0.0298;SAS_AF=0.0675;AA=.|||;VT=SNP
5	46176554	rs13155792	T	C	100	PASS	AC=2617;AF=0.522564;AN=5008;NS=2504;DP=16581;EAS_AF=0.496;AMR_AF=0.415;AFR_AF=0.6793;EUR_AF=0.4533;SAS_AF=0.4857;AA=.|||;VT=SNP
5	46176555	rs13173767	G	A	100	PASS	AC=2608;AF=0.520767;AN=5008;NS=2504;DP=16551;EAS_AF=0.4871;AMR_AF=0.415;AFR_AF=0.6793;EUR_AF=0.4533;SAS_AF=0.4857;AA=.|||;VT=SNP
5	46177721	rs7293353	G	A	100	PASS	AC=2306;AF=0.460463;AN=5008;NS=2504;DP=17933;EAS_AF=0.4782;AMR_AF=0.3415;AFR_AF=0.6815;EUR_AF=0.334;SAS_AF=0.3579;AA=.|||;VT=SNP
5	46178932	rs115841677	C	T	100	PASS	AC=81;AF=0.0161741;AN=5008;NS=2504;DP=18539;EAS_AF=0.0744;AMR_AF=0.0014;AFR_AF=0;EUR_AF=0.002;SAS_AF=0.0031;AA=.|||;VT=SNP
5	46178933	rs116225379	G	A	100	PASS	AC=37;AF=0.00738818;AN=5008;NS=2504;DP=18472;EAS_AF=0.0188;AMR_AF=0.0029;AFR_AF=0.0113;EUR_AF=0.001;SAS_AF=0;AA=.|||;VT=SNP
5	46179027	rs146088012	G	C	100	PASS	AC=9;AF=0.00179712;AN=5008;NS=2504;DP=18535;EAS_AF=0.0089;AMR_AF=0;AFR_AF=0;EUR_AF=0;SAS_AF=0;AA=.|||;VT=SNP
5	46179180	rs117500988	G	T	100	PASS	AC=37;AF=0.00738818;AN=5008;NS=2504;DP=19257;EAS_AF=0.0248;AMR_AF=0.0159;AFR_AF=0.0008;EUR_AF=0;SAS_AF=0;AA=.|||;VT=SNP
5	46179344	rs12108841	A	C	100	PASS	AC=1937;AF=0.386781;AN=5008;NS=2504;DP=18890;EAS_AF=0.4683;AMR_AF=0.3069;AFR_AF=0.4259;EUR_AF=0.336;SAS_AF=0.3589;AA=.|||;VT=SNP
5	46179900	rs11950077	A	G	100	PASS	AC=2597;AF=0.51857;AN=5008;NS=2504;DP=18330;EAS_AF=0.4792;AMR_AF=0.4135;AFR_AF=0.6793;EUR_AF=0.4533;SAS_AF=0.4836;AA=.|||;VT=SNP
5	46179980	rs28798176	T	G	100	PASS	AC=1757;AF=0.350839;AN=5008;NS=2504;DP=17503;EAS_AF=0.4683;AMR_AF=0.3012;AFR_AF=0.2927;EUR_AF=0.336;SAS_AF=0.3589;AA=.|||;VT=SNP
5	46180357	rs7293335	T	C	100	PASS	AC=2301;AF=0.459465;AN=5008;NS=2504;DP=19085;EAS_AF=0.4772;AMR_AF=0.3401;AFR_AF=0.677;EUR_AF=0.336;SAS_AF=0.3589;AA=.|||;VT=SNP
5	46180728	rs62370762	C	A	100	PASS	AC=265;AF=0.0529153;AN=5008;NS=2504;DP=19403;EAS_AF=0.128;AMR_AF=0.0591;AFR_AF=0.0045;EUR_AF=0.0278;SAS_AF=0.0624;AA=.|||;VT=SNP
5	46181189	rs140052418	T	C	100	PASS	AC=81;AF=0.0161741;AN=5008;NS=2504;DP=19513;EAS_AF=0.0794;AMR_AF=0;AFR_AF=0;EUR_AF=0;SAS_AF=0.001;AA=.|||;VT=SNP
5	46181945	rs8185114	T	C	100	PASS	AC=2597;AF=0.51857;AN=5008;NS=2504;DP=16572;EAS_AF=0.4782;AMR_AF=0.4135;AFR_AF=0.6793;EUR_AF=0.4543;SAS_AF=0.4836;AA=.|||;VT=SNP
5	46182363	rs8185362	C	G	100	PASS	AC=2292;AF=0.457668;AN=5008;NS=2504;DP=17877;EAS_AF=0.4683;AMR_AF=0.3401;AFR_AF=0.677;EUR_AF=0.336;SAS_AF=0.3589;AA=.|||;VT=SNP
5	46182420	rs8185363	C	T	100	PASS	AC=2292;AF=0.457668;AN=5008;NS=2504;DP=18706;EAS_AF=0.4683;AMR_AF=0.3401;AFR_AF=0.677;EUR_AF=0.336;SAS_AF=0.3589;AA=.|||;VT=SNP
5	46182522	rs8175408	T	A	100	PASS	AC=2301;AF=0.459465;AN=5008;NS=2504;DP=18979;EAS_AF=0.4772;AMR_AF=0.3401;AFR_AF=0.677;EUR_AF=0.336;SAS_AF=0.3589;AA=.|||;VT=SNP
5	46182833	rs8188276	A	G	100	PASS	AC=2596;AF=0.518371;AN=5008;NS=2504;DP=19096;EAS_AF=0.4782;AMR_AF=0.4135;AFR_AF=0.6793;EUR_AF=0.4533;SAS_AF=0.4836;AA=.|||;VT=SNP
5	46183350	rs8185101	A	G	100	PASS	AC=2593;AF=0.517772;AN=5008;NS=2504;DP=19181;EAS_AF=0.4782;AMR_AF=0.4135;AFR_AF=0.6793;EUR_AF=0.4523;SAS_AF=0.4816;AA=.|||;VT=SNP
5	46183663	rs8185111	C	G	100	PASS	AC=2401;AF=0.479433;AN=5008;NS=2504;DP=19293;EAS_AF=0.4772;AMR_AF=0.3602;AFR_AF=0.677;EUR_AF=0.3777;SAS_AF=0.4039;AA=.|||;VT=SNP
5	46184088	rs10078928	C	T	100	PASS	AC=2393;AF=0.477835;AN=5008;NS=2504;DP=19038;EAS_AF=0.4683;AMR_AF=0.3602;AFR_AF=0.677;EUR_AF=0.3777;SAS_AF=0.4049;AA=.|||;VT=SNP
5	46184305	rs13188002	G	A	100	PASS	AC=2595;AF=0.518171;AN=5008;NS=2504;DP=17676;EAS_AF=0.4782;AMR_AF=0.4135;AFR_AF=0.6785;EUR_AF=0.4533;SAS_AF=0.4836;AA=.|||;VT=SNP
5	46184443	rs13187899	C	T	100	PASS	AC=2394;AF=0.478035;AN=5008;NS=2504;DP=18922;EAS_AF=0.4683;AMR_AF=0.3602;AFR_AF=0.677;EUR_AF=0.3777;SAS_AF=0.4059;AA=.|||;VT=SNP
5	46184976	rs7293424	G	T	100	PASS	AC=2618;AF=0.522764;AN=5008;NS=2504;DP=19391;EAS_AF=0.4782;AMR_AF=0.4179;AFR_AF=0.6853;EUR_AF=0.4632;SAS_AF=0.4847;AA=.|||;VT=SNP
5	46185153	rs7293421	A	T	100	PASS	AC=2446;AF=0.488419;AN=5008;NS=2504;DP=18673;EAS_AF=0.4683;AMR_AF=0.3674;AFR_AF=0.6838;EUR_AF=0.3867;SAS_AF=0.4356;AA=.|||;VT=SNP
5	46185556	rs10059377	T	C	100	PASS	AC=2345;AF=0.468251;AN=5008;NS=2504;DP=18942;EAS_AF=0.4683;AMR_AF=0.3473;AFR_AF=0.6838;EUR_AF=0.3449;SAS_AF=0.3896;AA=.|||;VT=SNP
5	46185964	rs10053240	G	A	100	PASS	AC=2310;AF=0.461262;AN=5008;NS=2504;DP=20184;EAS_AF=0.4683;AMR_AF=0.3415;AFR_AF=0.6899;EUR_AF=0.336;SAS_AF=0.3589;AA=.|||;VT=SNP
5	46186489	rs10053475	C	A	100	PASS	AC=1477;AF=0.294928;AN=5008;NS=2504;DP=18611;EAS_AF=0.3393;AMR_AF=0.2421;AFR_AF=0.2791;EUR_AF=0.3062;SAS_AF=0.2965;AA=.|||;VT=SNP
5	46187026	rs8188231	A	G	100	PASS	AC=2613;AF=0.521765;AN=5008;NS=2504;DP=17495;EAS_AF=0.4782;AMR_AF=0.415;AFR_AF=0.6914;EUR_AF=0.4533;SAS_AF=0.4836;AA=.|||;VT=SNP
5	46187120	rs8188233	C	T	100	PASS	AC=2311;AF=0.461462;AN=5008;NS=2504;DP=17019;EAS_AF=0.4683;AMR_AF=0.3429;AFR_AF=0.6899;EUR_AF=0.336;SAS_AF=0.3589;AA=.|||;VT=SNP
5	46187345	rs8188133	T	C	100	PASS	AC=2311;AF=0.461462;AN=5008;NS=2504;DP=18029;EAS_AF=0.4692;AMR_AF=0.3415;AFR_AF=0.6899;EUR_AF=0.336;SAS_AF=0.3589;AA=.|||;VT=SNP
5	46187386	rs8188258	G	T	100	PASS	AC=2615;AF=0.522165;AN=5008;NS=2504;DP=17350;EAS_AF=0.4792;AMR_AF=0.415;AFR_AF=0.6921;EUR_AF=0.4533;SAS_AF=0.4836;AA=.|||;VT=SNP
5	46187396	rs61270764	C	G	100	PASS	AC=170;AF=0.0339457;AN=5008;NS=2504;DP=17571;EAS_AF=0.0754;AMR_AF=0.1268;AFR_AF=0.0015;EUR_AF=0.002;SAS_AF=0.002;AA=.|||;VT=SNP
5	46188339	rs13180635	A	G	100	PASS	AC=1067;AF=0.213059;AN=5008;NS=2504;DP=19605;EAS_AF=0.3403;AMR_AF=0.2305;AFR_AF=0.0499;EUR_AF=0.2406;SAS_AF=0.2618;AA=.|||;VT=SNP
5	46188442	rs8188012	A	G	100	PASS	AC=2319;AF=0.463059;AN=5008;NS=2504;DP=18922;EAS_AF=0.4782;AMR_AF=0.3415;AFR_AF=0.6891;EUR_AF=0.336;SAS_AF=0.3589;AA=.|||;VT=SNP
5	46188583	rs10076606	G	T	100	PASS	AC=1825;AF=0.364417;AN=5008;NS=2504;DP=18914;EAS_AF=0.4782;AMR_AF=0.304;AFR_AF=0.3351;EUR_AF=0.336;SAS_AF=0.3589;AA=.|||;VT=SNP
5	46189195	rs13186251	G	T	100	PASS	AC=2309;AF=0.461062;AN=5008;NS=2504;DP=19358;EAS_AF=0.4683;AMR_AF=0.3415;AFR_AF=0.6891;EUR_AF=0.336;SAS_AF=0.3589;AA=.|||;VT=SNP
5	46189624	rs10078628	C	A	100	PASS	AC=1831;AF=0.365615;AN=5008;NS=2504;DP=18328;EAS_AF=0.4683;AMR_AF=0.3055;AFR_AF=0.3464;EUR_AF=0.336;SAS_AF=0.3589;AA=.|||;VT=SNP
5	46190578	rs62370765	G	C	100	PASS	AC=280;AF=0.0559105;AN=5008;NS=2504;DP=19302;EAS_AF=0.128;AMR_AF=0.0605;AFR_AF=0.0219;EUR_AF=0.0219;SAS_AF=0.0593;AA=.|||;VT=SNP
5	46190695	rs10065920	A	G	100	PASS	AC=2614;AF=0.521965;AN=5008;NS=2504;DP=18615;EAS_AF=0.4782;AMR_AF=0.4164;AFR_AF=0.6914;EUR_AF=0.4533;SAS_AF=0.4836;AA=.|||;VT=SNP
5	46191504	rs8188292	T	A	100	PASS	AC=2616;AF=0.522364;AN=5008;NS=2504;DP=18933;EAS_AF=0.4792;AMR_AF=0.4164;AFR_AF=0.6921;EUR_AF=0.4533;SAS_AF=0.4836;AA=.|||;VT=SNP
5	46191816	rs148450391	C	A	100	PASS	AC=90;AF=0.0179712;AN=5008;NS=2504;DP=18527;EAS_AF=0.0179;AMR_AF=0.0965;AFR_AF=0.0015;EUR_AF=0.001;SAS_AF=0.002;AA=.|||;VT=SNP
5	46192107	rs7293420	G	A	100	PASS	AC=2310;AF=0.461262;AN=5008;NS=2504;DP=20319;EAS_AF=0.4683;AMR_AF=0.3415;AFR_AF=0.6899;EUR_AF=0.336;SAS_AF=0.3589;AA=.|||;VT=SNP
5	46192220	rs7293423	G	A	100	PASS	AC=2310;AF=0.461262;AN=5008;NS=2504;DP=18771;EAS_AF=0.4683;AMR_AF=0.3415;AFR_AF=0.6899;EUR_AF=0.336;SAS_AF=0.3589;AA=.|||;VT=SNP
5	46192456	rs10054896	C	T	100	PASS	AC=1783;AF=0.35603;AN=5008;NS=2504;DP=18528;EAS_AF=0.4683;AMR_AF=0.3026;AFR_AF=0.3116;EUR_AF=0.336;SAS_AF=0.3589;AA=.|||;VT=SNP
5	46192621	rs10055046	C	T	100	PASS	AC=1783;AF=0.35603;AN=5008;NS=2504;DP=18052;EAS_AF=0.4683;AMR_AF=0.3026;AFR_AF=0.3116;EUR_AF=0.336;SAS_AF=0.3589;AA=.|||;VT=SNP
5	46192708	rs10063187	T	G	100	PASS	AC=1820;AF=0.363419;AN=5008;NS=2504;DP=18683;EAS_AF=0.4683;AMR_AF=0.304;AFR_AF=0.3389;EUR_AF=0.336;SAS_AF=0.3589;AA=.|||;VT=SNP
5	46192880	rs10055176	C	T	100	PASS	AC=2311;AF=0.461462;AN=5008;NS=2504;DP=18655;EAS_AF=0.4683;AMR_AF=0.3429;AFR_AF=0.6899;EUR_AF=0.336;SAS_AF=0.3589;AA=.|||;VT=SNP
5	46193273	rs117359443	G	A	100	PASS	AC=10;AF=0.00199681;AN=5008;NS=2504;DP=18806;EAS_AF=0.0099;AMR_AF=0;AFR_AF=0;EUR_AF=0;SAS_AF=0;AA=.|||;VT=SNP
5	46193406	rs8185384	G	A	100	PASS	AC=1782;AF=0.355831;AN=5008;NS=2504;DP=21156;EAS_AF=0.4683;AMR_AF=0.3026;AFR_AF=0.3109;EUR_AF=0.336;SAS_AF=0.3589;AA=.|||;VT=SNP
5	46193462	rs8175415	T	C	100	PASS	AC=2616;AF=0.522364;AN=5008;NS=2504;DP=20437;EAS_AF=0.4792;AMR_AF=0.4164;AFR_AF=0.6921;EUR_AF=0.4533;SAS_AF=0.4836;AA=.|||;VT=SNP
5	46193585	rs62370766	C	T	100	PASS	AC=306;AF=0.0611022;AN=5008;NS=2504;DP=19340;EAS_AF=0.128;AMR_AF=0.0692;AFR_AF=0.0348;EUR_AF=0.0229;SAS_AF=0.0613;AA=.|||;VT=SNP
5	46193715	rs8185214	T	A	100	PASS	AC=1491;AF=0.297724;AN=5008;NS=2504;DP=19677;EAS_AF=0.3413;AMR_AF=0.2406;AFR_AF=0.2814;EUR_AF=0.3121;SAS_AF=0.3006;AA=.|||;VT=SNP
5	46193809	rs35936595	A	C	100	PASS	AC=2319;AF=0.463059;AN=5008;NS=2504;DP=20187;EAS_AF=0.4782;AMR_AF=0.3415;AFR_AF=0.6899;EUR_AF=0.335;SAS_AF=0.3589;AA=.|||;VT=SNP
5	46193826	rs35577984	T	G	100	PASS	AC=2318;AF=0.462859;AN=5008;NS=2504;DP=19962;EAS_AF=0.4782;AMR_AF=0.3415;AFR_AF=0.6899;EUR_AF=0.334;SAS_AF=0.3589;AA=.|||;VT=SNP
5	46193958	rs8188004	A	G	100	PASS	AC=2318;AF=0.462859;AN=5008;NS=2504;DP=16721;EAS_AF=0.4782;AMR_AF=0.3415;AFR_AF=0.6899;EUR_AF=0.334;SAS_AF=0.3589;AA=.|||;VT=SNP
5	46194119	rs8188008	A	G	100	PASS	AC=2309;AF=0.461062;AN=5008;NS=2504;DP=18225;EAS_AF=0.4692;AMR_AF=0.3415;AFR_AF=0.6899;EUR_AF=0.334;SAS_AF=0.3589;AA=.|||;VT=SNP
5	46194159	rs8188010	C	T	100	PASS	AC=2604;AF=0.519968;AN=5008;NS=2504;DP=18251;EAS_AF=0.4712;AMR_AF=0.4164;AFR_AF=0.6921;EUR_AF=0.4513;SAS_AF=0.4816;AA=.|||;VT=SNP
5	46194652	rs189749148	T	C	100	PASS	AC=62;AF=0.0123802;AN=5008;NS=2504;DP=18212;EAS_AF=0.0605;AMR_AF=0;AFR_AF=0;EUR_AF=0;SAS_AF=0.001;AA=.|||;VT=SNP
5	46195001	rs8188058	C	T	100	PASS	AC=2308;AF=0.460863;AN=5008;NS=2504;DP=18482;EAS_AF=0.4692;AMR_AF=0.3401;AFR_AF=0.6899;EUR_AF=0.334;SAS_AF=0.3589;AA=.|||;VT=SNP
5	46195886	rs62370770	T	C	100	PASS	AC=2613;AF=0.521765;AN=5008;NS=2504;DP=19771;EAS_AF=0.4792;AMR_AF=0.415;AFR_AF=0.6921;EUR_AF=0.4513;SAS_AF=0.4836;AA=.|||;VT=SNP
5	46196304	rs62370785	C	T	100	PASS	AC=299;AF=0.0597045;AN=5008;NS=2504;DP=20449;EAS_AF=0.128;AMR_AF=0.0634;AFR_AF=0.0356;EUR_AF=0.0219;SAS_AF=0.0583;AA=.|||;VT=SNP
5	46196713	rs62370786	C	T	100	PASS	AC=280;AF=0.0559105;AN=5008;NS=2504;DP=18640;EAS_AF=0.128;AMR_AF=0.062;AFR_AF=0.0219;EUR_AF=0.0219;SAS_AF=0.0583;AA=.|||;VT=SNP
5	46196755	rs141175297	C	T	100	PASS	AC=2614;AF=0.521965;AN=5008;NS=2504;DP=18000;EAS_AF=0.4792;AMR_AF=0.4164;AFR_AF=0.6921;EUR_AF=0.4513;SAS_AF=0.4836;AA=.|||;VT=SNP
5	46197712	rs150966436	A	T	100	PASS	AC=132;AF=0.0263578;AN=5008;NS=2504;DP=20733;EAS_AF=0.0565;AMR_AF=0.1009;AFR_AF=0.0015;EUR_AF=0.001;SAS_AF=0.002;AA=.|||;VT=SNP
5	46198447	rs142593267	C	T	100	PASS	AC=34;AF=0.00678914;AN=5008;NS=2504;DP=18558;EAS_AF=0.0337;AMR_AF=0;AFR_AF=0;EUR_AF=0;SAS_AF=0;AA=.|||;VT=SNP
5	46199438	rs61187820	A	G	100	PASS	AC=2595;AF=0.518171;AN=5008;NS=2504;DP=15110;EAS_AF=0.4802;AMR_AF=0.4121;AFR_AF=0.6884;EUR_AF=0.4453;SAS_AF=0.4775;AA=.|||;VT=SNP
5	46199454	rs62370796	C	T	100	PASS	AC=297;AF=0.0593051;AN=5008;NS=2504;DP=16132;EAS_AF=0.128;AMR_AF=0.062;AFR_AF=0.025;EUR_AF=0.0298;SAS_AF=0.0634;AA=.|||;VT=SNP
5	46199520	rs62370797	T	G	100	PASS	AC=294;AF=0.0587061;AN=5008;NS=2504;DP=15683;EAS_AF=0.128;AMR_AF=0.062;AFR_AF=0.0234;EUR_AF=0.0298;SAS_AF=0.0624;AA=.|||;VT=SNP
5	46200346	rs10075544	A	C	100	PASS	AC=2306;AF=0.460463;AN=5008;NS=2504;DP=17922;EAS_AF=0.4692;AMR_AF=0.3415;AFR_AF=0.6861;EUR_AF=0.334;SAS_AF=0.3609;AA=.|||;VT=SNP
5	46200354	rs10075547	A	G	100	PASS	AC=1489;AF=0.297324;AN=5008;NS=2504;DP=18008;EAS_AF=0.3413;AMR_AF=0.2421;AFR_AF=0.2867;EUR_AF=0.3042;SAS_AF=0.2986;AA=.|||;VT=SNP
5	46200373	rs10075550	A	G	100	PASS	AC=2315;AF=0.46226;AN=5008;NS=2504;DP=17931;EAS_AF=0.4782;AMR_AF=0.3415;AFR_AF=0.6861;EUR_AF=0.334;SAS_AF=0.3609;AA=.|||;VT=SNP
5	46200743	rs62370798	G	C	100	PASS	AC=294;AF=0.0587061;AN=5008;NS=2504;DP=18240;EAS_AF=0.128;AMR_AF=0.062;AFR_AF=0.0234;EUR_AF=0.0298;SAS_AF=0.0624;AA=.|||;VT=SNP
5	46201304	rs35247978	G	T	100	PASS	AC=1480;AF=0.295527;AN=5008;NS=2504;DP=18779;EAS_AF=0.3413;AMR_AF=0.2421;AFR_AF=0.2814;EUR_AF=0.3042;SAS_AF=0.2965;AA=.|||;VT=SNP
5	46201317	rs8188049	G	A	100	PASS	AC=2309;AF=0.461062;AN=5008;NS=2504;DP=18222;EAS_AF=0.4692;AMR_AF=0.3415;AFR_AF=0.6899;EUR_AF=0.334;SAS_AF=0.3589;AA=.|||;VT=SNP
5	46201451	rs8188197	T	G	100	PASS	AC=2318;AF=0.462859;AN=5008;NS=2504;DP=18839;EAS_AF=0.4782;AMR_AF=0.3415;AFR_AF=0.6899;EUR_AF=0.334;SAS_AF=0.3589;AA=.|||;VT=SNP
5	46201474	rs8188050	C	G	100	PASS	AC=2598;AF=0.51877;AN=5008;NS=2504;DP=18923;EAS_AF=0.4792;AMR_AF=0.4107;AFR_AF=0.6921;EUR_AF=0.4453;SAS_AF=0.4775;AA=.|||;VT=SNP
5	46201708	rs62370799	C	G	100	PASS	AC=294;AF=0.0587061;AN=5008;NS=2504;DP=19191;EAS_AF=0.128;AMR_AF=0.062;AFR_AF=0.0234;EUR_AF=0.0298;SAS_AF=0.0624;AA=.|||;VT=SNP
5	46201839	rs35553774	A	G	100	PASS	AC=1818;AF=0.363019;AN=5008;NS=2504;DP=17954;EAS_AF=0.4692;AMR_AF=0.304;AFR_AF=0.3381;EUR_AF=0.334;SAS_AF=0.3589;AA=.|||;VT=SNP
5	46201958	rs13188786	A	G	100	PASS	AC=2598;AF=0.51877;AN=5008;NS=2504;DP=19131;EAS_AF=0.4792;AMR_AF=0.4107;AFR_AF=0.6921;EUR_AF=0.4453;SAS_AF=0.4775;AA=.|||;VT=SNP
5	46202104	rs10064792	C	T	100	PASS	AC=2598;AF=0.51877;AN=5008;NS=2504;DP=20587;EAS_AF=0.4792;AMR_AF=0.4107;AFR_AF=0.6921;EUR_AF=0.4453;SAS_AF=0.4775;AA=.|||;VT=SNP
5	46202280	rs10072776	T	G	100	PASS	AC=2598;AF=0.51877;AN=5008;NS=2504;DP=18361;EAS_AF=0.4792;AMR_AF=0.4107;AFR_AF=0.6921;EUR_AF=0.4453;SAS_AF=0.4775;AA=.|||;VT=SNP
5	46202839	rs10941746	A	C	100	PASS	AC=2696;AF=0.538339;AN=5008;NS=2504;DP=19170;EAS_AF=0.4792;AMR_AF=0.4193;AFR_AF=0.7504;EUR_AF=0.4493;SAS_AF=0.4888;AA=.|||;VT=SNP
5	46202997	rs11958516	T	G	100	PASS	AC=2312;AF=0.461661;AN=5008;NS=2504;DP=19844;EAS_AF=0.4692;AMR_AF=0.3429;AFR_AF=0.6899;EUR_AF=0.335;SAS_AF=0.3599;AA=.|||;VT=SNP
5	46203497	rs7293337	T	G	100	PASS	AC=2611;AF=0.521366;AN=5008;NS=2504;DP=17922;EAS_AF=0.4792;AMR_AF=0.4107;AFR_AF=0.6921;EUR_AF=0.4463;SAS_AF=0.4898;AA=.|||;VT=SNP
5	46203756	rs146995798	G	A	100	PASS	AC=129;AF=0.0257588;AN=5008;NS=2504;DP=17978;EAS_AF=0.1101;AMR_AF=0.0216;AFR_AF=0;EUR_AF=0.001;SAS_AF=0.002;AA=.|||;VT=SNP
5	46204088	rs7293346	T	G	100	PASS	AC=2311;AF=0.461462;AN=5008;NS=2504;DP=18358;EAS_AF=0.4692;AMR_AF=0.3415;AFR_AF=0.6899;EUR_AF=0.335;SAS_AF=0.3599;AA=.|||;VT=SNP
5	46204427	rs8188239	G	A	100	PASS	AC=2312;AF=0.461661;AN=5008;NS=2504;DP=19622;EAS_AF=0.4692;AMR_AF=0.3429;AFR_AF=0.6899;EUR_AF=0.335;SAS_AF=0.3599;AA=.|||;VT=SNP
5	46204687	rs80209325	T	C	100	PASS	AC=51;AF=0.0101837;AN=5008;NS=2504;DP=19440;EAS_AF=0.0496;AMR_AF=0.0014;AFR_AF=0;EUR_AF=0;SAS_AF=0;AA=.|||;VT=SNP
5	46204748	rs8188241	A	G	100	PASS	AC=3657;AF=0.730232;AN=5008;NS=2504;DP=19173;EAS_AF=0.5714;AMR_AF=0.5821;AFR_AF=0.9766;EUR_AF=0.5994;SAS_AF=0.8006;AA=.|||;VT=SNP
5	46205700	rs13168431	C	T	100	PASS	AC=2598;AF=0.51877;AN=5008;NS=2504;DP=19393;EAS_AF=0.4792;AMR_AF=0.4107;AFR_AF=0.6921;EUR_AF=0.4453;SAS_AF=0.4775;AA=.|||;VT=SNP
5	46205764	rs13168463	C	T	100	PASS	AC=1486;AF=0.296725;AN=5008;NS=2504;DP=18712;EAS_AF=0.3502;AMR_AF=0.2406;AFR_AF=0.2799;EUR_AF=0.3042;SAS_AF=0.2965;AA=.|||;VT=SNP
5	46206284	rs7293306	A	C	100	PASS	AC=1478;AF=0.295128;AN=5008;NS=2504;DP=19152;EAS_AF=0.3413;AMR_AF=0.2406;AFR_AF=0.2799;EUR_AF=0.3052;SAS_AF=0.2965;AA=.|||;VT=SNP
5	46206560	rs117683361	G	T	100	PASS	AC=10;AF=0.00199681;AN=5008;NS=2504;DP=16951;EAS_AF=0.0099;AMR_AF=0;AFR_AF=0;EUR_AF=0;SAS_AF=0;AA=.|||;VT=SNP
5	46206655	rs77068171	C	T	100	PASS	AC=3527;AF=0.704273;AN=5008;NS=2504;DP=16182;EAS_AF=0.5645;AMR_AF=0.4899;AFR_AF=0.9728;EUR_AF=0.5557;SAS_AF=0.7904;AA=.|||;VT=SNP
5	46206902	rs7293315	A	G	100	PASS	AC=2467;AF=0.492612;AN=5008;NS=2504;DP=12948;EAS_AF=0.4653;AMR_AF=0.4078;AFR_AF=0.6051;EUR_AF=0.4453;SAS_AF=0.4775;AA=.|||;VT=SNP
5	46207649	rs59660247	T	C	100	PASS	AC=2244;AF=0.448083;AN=5008;NS=2504;DP=17917;EAS_AF=0.4782;AMR_AF=0.3372;AFR_AF=0.6354;EUR_AF=0.335;SAS_AF=0.3589;AA=.|||;VT=SNP
5	46207692	rs59725169	A	G	100	PASS	AC=2235;AF=0.446286;AN=5008;NS=2504;DP=17556;EAS_AF=0.4692;AMR_AF=0.3372;AFR_AF=0.6354;EUR_AF=0.335;SAS_AF=0.3589;AA=.|||;VT=SNP
5	46207782	rs61160862	T	A	100	PASS	AC=1791;AF=0.357628;AN=5008;NS=2504;DP=19159;EAS_AF=0.4692;AMR_AF=0.3026;AFR_AF=0.3177;EUR_AF=0.335;SAS_AF=0.3589;AA=.|||;VT=SNP
5	46208071	rs13155263	G	A	100	PASS	AC=1068;AF=0.213259;AN=5008;NS=2504;DP=19224;EAS_AF=0.3413;AMR_AF=0.2032;AFR_AF=0.0461;EUR_AF=0.2744;SAS_AF=0.2515;AA=.|||;VT=SNP
5	46208176	rs62370804	C	G	100	PASS	AC=304;AF=0.0607029;AN=5008;NS=2504;DP=19047;EAS_AF=0.128;AMR_AF=0.062;AFR_AF=0.031;EUR_AF=0.0298;SAS_AF=0.0624;AA=.|||;VT=SNP
5	46208644	rs34492793	G	A	100	PASS	AC=2310;AF=0.461262;AN=5008;NS=2504;DP=18506;EAS_AF=0.4692;AMR_AF=0.3415;AFR_AF=0.6899;EUR_AF=0.335;SAS_AF=0.3589;AA=.|||;VT=SNP
5	46208688	rs150392113	A	G	100	PASS	AC=181;AF=0.0361422;AN=5008;NS=2504;DP=18513;EAS_AF=0.0843;AMR_AF=0.1297;AFR_AF=0.0015;EUR_AF=0.001;SAS_AF=0.0031;AA=.|||;VT=SNP
5	46208805	rs8185137	A	C	100	PASS	AC=311;AF=0.0621006;AN=5008;NS=2504;DP=19101;EAS_AF=0.128;AMR_AF=0.062;AFR_AF=0.0363;EUR_AF=0.0298;SAS_AF=0.0624;AA=.|||;VT=SNP
5	46208921	rs8175401	G	T	100	PASS	AC=2311;AF=0.461462;AN=5008;NS=2504;DP=20065;EAS_AF=0.4692;AMR_AF=0.3415;AFR_AF=0.6906;EUR_AF=0.335;SAS_AF=0.3589;AA=.|||;VT=SNP
5	46209970	rs34532845	C	A	100	PASS	AC=1478;AF=0.295128;AN=5008;NS=2504;DP=18898;EAS_AF=0.3413;AMR_AF=0.2406;AFR_AF=0.2806;EUR_AF=0.3042;SAS_AF=0.2965;AA=.|||;VT=SNP
5	46210157	rs11960110	T	G	100	PASS	AC=2609;AF=0.520966;AN=5008;NS=2504;DP=18671;EAS_AF=0.4792;AMR_AF=0.4107;AFR_AF=0.6921;EUR_AF=0.4453;SAS_AF=0.4888;AA=.|||;VT=SNP
5	46210242	rs35550270	C	T	100	PASS	AC=1781;AF=0.355631;AN=5008;NS=2504;DP=18374;EAS_AF=0.4692;AMR_AF=0.3026;AFR_AF=0.3109;EUR_AF=0.334;SAS_AF=0.3589;AA=.|||;VT=SNP
5	46210588	rs13166566	C	T	100	PASS	AC=2600;AF=0.519169;AN=5008;NS=2504;DP=18917;EAS_AF=0.4792;AMR_AF=0.4121;AFR_AF=0.6929;EUR_AF=0.4453;SAS_AF=0.4775;AA=.|||;VT=SNP
5	46211142	rs7293461	A	G	100	PASS	AC=2309;AF=0.461062;AN=5008;NS=2504;DP=18881;EAS_AF=0.4692;AMR_AF=0.3415;AFR_AF=0.6899;EUR_AF=0.334;SAS_AF=0.3589;AA=.|||;VT=SNP
5	46211333	rs34216540	C	G	100	PASS	AC=1472;AF=0.29393;AN=5008;NS=2504;DP=19565;EAS_AF=0.3413;AMR_AF=0.2406;AFR_AF=0.2761;EUR_AF=0.3042;SAS_AF=0.2965;AA=.|||;VT=SNP
5	46211541	rs34361661	C	T	100	PASS	AC=2309;AF=0.461062;AN=5008;NS=2504;DP=18562;EAS_AF=0.4692;AMR_AF=0.3415;AFR_AF=0.6899;EUR_AF=0.334;SAS_AF=0.3589;AA=.|||;VT=SNP
5	46211796	rs13172097	A	G	100	PASS	AC=2609;AF=0.520966;AN=5008;NS=2504;DP=18706;EAS_AF=0.4792;AMR_AF=0.4107;AFR_AF=0.6921;EUR_AF=0.4453;SAS_AF=0.4888;AA=.|||;VT=SNP
5	46211903	rs11958464	C	T	100	PASS	AC=2310;AF=0.461262;AN=5008;NS=2504;DP=18035;EAS_AF=0.4692;AMR_AF=0.3415;AFR_AF=0.6899;EUR_AF=0.334;SAS_AF=0.3599;AA=.|||;VT=SNP
5	46212090	rs11951944	A	T	100	PASS	AC=2309;AF=0.461062;AN=5008;NS=2504;DP=18014;EAS_AF=0.4692;AMR_AF=0.3415;AFR_AF=0.6899;EUR_AF=0.334;SAS_AF=0.3589;AA=.|||;VT=SNP
5	46212652	rs8175409	T	G	100	PASS	AC=2322;AF=0.463658;AN=5008;NS=2504;DP=17503;EAS_AF=0.4821;AMR_AF=0.3415;AFR_AF=0.6899;EUR_AF=0.334;SAS_AF=0.3589;AA=.|||;VT=SNP
5	46212992	rs8188279	C	T	100	PASS	AC=2309;AF=0.461062;AN=5008;NS=2504;DP=18517;EAS_AF=0.4692;AMR_AF=0.3415;AFR_AF=0.6906;EUR_AF=0.334;SAS_AF=0.3579;AA=.|||;VT=SNP
5	46213311	rs10076982	G	A	100	PASS	AC=2309;AF=0.461062;AN=5008;NS=2504;DP=17713;EAS_AF=0.4692;AMR_AF=0.3401;AFR_AF=0.6899;EUR_AF=0.335;SAS_AF=0.3589;AA=.|||;VT=SNP
5	46213326	rs10061974	A	G	100	PASS	AC=2308;AF=0.460863;AN=5008;NS=2504;DP=17710;EAS_AF=0.4692;AMR_AF=0.3401;AFR_AF=0.6891;EUR_AF=0.335;SAS_AF=0.3589;AA=.|||;VT=SNP
5	46213456	rs11953025	A	T	100	PASS	AC=2310;AF=0.461262;AN=5008;NS=2504;DP=16841;EAS_AF=0.4692;AMR_AF=0.3415;AFR_AF=0.6899;EUR_AF=0.335;SAS_AF=0.3589;AA=.|||;VT=SNP
5	46213462	rs11959541	C	T	100	PASS	AC=2310;AF=0.461262;AN=5008;NS=2504;DP=16827;EAS_AF=0.4692;AMR_AF=0.3415;AFR_AF=0.6899;EUR_AF=0.335;SAS_AF=0.3589;AA=.|||;VT=SNP
5	46213475	rs11953028	A	T	100	PASS	AC=2310;AF=0.461262;AN=5008;NS=2504;DP=16789;EAS_AF=0.4692;AMR_AF=0.3415;AFR_AF=0.6899;EUR_AF=0.335;SAS_AF=0.3589;AA=.|||;VT=SNP
5	46214011	rs8185115	A	T	100	PASS	AC=2318;AF=0.462859;AN=5008;NS=2504;DP=17382;EAS_AF=0.4782;AMR_AF=0.3415;AFR_AF=0.6899;EUR_AF=0.334;SAS_AF=0.3589;AA=.|||;VT=SNP
5	46214460	rs8185185	G	C	100	PASS	AC=2600;AF=0.519169;AN=5008;NS=2504;DP=17697;EAS_AF=0.4792;AMR_AF=0.4107;AFR_AF=0.6929;EUR_AF=0.4453;SAS_AF=0.4785;AA=.|||;VT=SNP
5	46214843	rs75580595	G	A	100	PASS	AC=252;AF=0.0503195;AN=5008;NS=2504;DP=16471;EAS_AF=0.2004;AMR_AF=0.0519;AFR_AF=0.0008;EUR_AF=0.003;SAS_AF=0.0102;AA=.|||;VT=SNP
5	46214991	rs10051107	G	A	100	PASS	AC=2296;AF=0.458466;AN=5008;NS=2504;DP=17313;EAS_AF=0.4692;AMR_AF=0.3415;AFR_AF=0.6778;EUR_AF=0.334;SAS_AF=0.362;AA=.|||;VT=SNP
5	46215157	rs10051125	C	T	100	PASS	AC=2296;AF=0.458466;AN=5008;NS=2504;DP=17667;EAS_AF=0.4692;AMR_AF=0.3415;AFR_AF=0.6778;EUR_AF=0.334;SAS_AF=0.362;AA=.|||;VT=SNP
5	46215472	rs8188186	C	T	100	PASS	AC=2293;AF=0.457867;AN=5008;NS=2504;DP=18753;EAS_AF=0.4692;AMR_AF=0.3415;AFR_AF=0.6778;EUR_AF=0.334;SAS_AF=0.3589;AA=.|||;VT=SNP
5	46215658	rs8188054	T	G	100	PASS	AC=2584;AF=0.515974;AN=5008;NS=2504;DP=16593;EAS_AF=0.4802;AMR_AF=0.4107;AFR_AF=0.6808;EUR_AF=0.4453;SAS_AF=0.4775;AA=.|||;VT=SNP
5	46215997	rs13159863	C	T	100	PASS	AC=2293;AF=0.457867;AN=5008;NS=2504;DP=16515;EAS_AF=0.4692;AMR_AF=0.3415;AFR_AF=0.6778;EUR_AF=0.334;SAS_AF=0.3589;AA=.|||;VT=SNP
5	46216021	rs185359011	G	A	100	PASS	AC=44;AF=0.00878594;AN=5008;NS=2504;DP=16922;EAS_AF=0.0347;AMR_AF=0;AFR_AF=0.0068;EUR_AF=0;SAS_AF=0;AA=.|||;VT=SNP
5	46216298	rs8188219	C	T	100	PASS	AC=2293;AF=0.457867;AN=5008;NS=2504;DP=16821;EAS_AF=0.4692;AMR_AF=0.3415;AFR_AF=0.6778;EUR_AF=0.334;SAS_AF=0.3589;AA=.|||;VT=SNP
5	46216710	rs8188224	A	T	100	PASS	AC=2293;AF=0.457867;AN=5008;NS=2504;DP=18386;EAS_AF=0.4692;AMR_AF=0.3415;AFR_AF=0.6778;EUR_AF=0.334;SAS_AF=0.3589;AA=.|||;VT=SNP
5	46216790	rs10434612	C	T	100	PASS	AC=2293;AF=0.457867;AN=5008;NS=2504;DP=18447;EAS_AF=0.4692;AMR_AF=0.3415;AFR_AF=0.6778;EUR_AF=0.334;SAS_AF=0.3589;AA=.|||;VT=SNP
5	46216843	rs10434613	A	G	100	PASS	AC=1825;AF=0.364417;AN=5008;NS=2504;DP=17912;EAS_AF=0.4692;AMR_AF=0.304;AFR_AF=0.3434;EUR_AF=0.334;SAS_AF=0.3589;AA=.|||;VT=SNP
5	46217180	rs13165719	G	C	100	PASS	AC=2293;AF=0.457867;AN=5008;NS=2504;DP=16896;EAS_AF=0.4692;AMR_AF=0.3415;AFR_AF=0.6778;EUR_AF=0.334;SAS_AF=0.3589;AA=.|||;VT=SNP
5	46217503	rs116896607	T	C	100	PASS	AC=146;AF=0.0291534;AN=5008;NS=2504;DP=17275;EAS_AF=0.127;AMR_AF=0.0216;AFR_AF=0;EUR_AF=0.001;SAS_AF=0.002;AA=.|||;VT=SNP
5	46217584	rs10063585	T	C	100	PASS	AC=2293;AF=0.457867;AN=5008;NS=2504;DP=17265;EAS_AF=0.4692;AMR_AF=0.3415;AFR_AF=0.6778;EUR_AF=0.334;SAS_AF=0.3589;AA=.|||;VT=SNP
5	46217933	rs10061101	A	C	100	PASS	AC=2583;AF=0.515775;AN=5008;NS=2504;DP=18070;EAS_AF=0.4792;AMR_AF=0.4107;AFR_AF=0.6808;EUR_AF=0.4453;SAS_AF=0.4775;AA=.|||;VT=SNP
5	46218539	rs8185008	A	G	100	PASS	AC=2293;AF=0.457867;AN=5008;NS=2504;DP=19026;EAS_AF=0.4692;AMR_AF=0.3415;AFR_AF=0.6778;EUR_AF=0.334;SAS_AF=0.3589;AA=.|||;VT=SNP
5	46218714	rs13181575	G	A	100	PASS	AC=1078;AF=0.215256;AN=5008;NS=2504;DP=18074;EAS_AF=0.3413;AMR_AF=0.2032;AFR_AF=0.0461;EUR_AF=0.2753;SAS_AF=0.2607;AA=.|||;VT=SNP
5	46218948	rs8185018	C	T	100	PASS	AC=2294;AF=0.458067;AN=5008;NS=2504;DP=18785;EAS_AF=0.4702;AMR_AF=0.3415;AFR_AF=0.6778;EUR_AF=0.334;SAS_AF=0.3589;AA=.|||;VT=SNP
5	46219584	rs117079880	C	T	100	PASS	AC=39;AF=0.00778754;AN=5008;NS=2504;DP=18500;EAS_AF=0.0377;AMR_AF=0;AFR_AF=0;EUR_AF=0.001;SAS_AF=0;AA=.|||;VT=SNP
5	46219644	rs10078560	C	G	100	PASS	AC=2295;AF=0.458267;AN=5008;NS=2504;DP=18375;EAS_AF=0.4712;AMR_AF=0.3415;AFR_AF=0.6778;EUR_AF=0.334;SAS_AF=0.3589;AA=.|||;VT=SNP
5	46220107	rs8188061	A	G	100	PASS	AC=2294;AF=0.458067;AN=5008;NS=2504;DP=18747;EAS_AF=0.4702;AMR_AF=0.3415;AFR_AF=0.6778;EUR_AF=0.334;SAS_AF=0.3589;AA=.|||;VT=SNP
5	46220136	rs8188062	C	T	100	PASS	AC=2294;AF=0.458067;AN=5008;NS=2504;DP=18789;EAS_AF=0.4702;AMR_AF=0.3415;AFR_AF=0.6778;EUR_AF=0.334;SAS_AF=0.3589;AA=.|||;VT=SNP
5	46220292	rs8188104	A	T	100	PASS	AC=2294;AF=0.458067;AN=5008;NS=2504;DP=17421;EAS_AF=0.4702;AMR_AF=0.3415;AFR_AF=0.6778;EUR_AF=0.334;SAS_AF=0.3589;AA=.|||;VT=SNP
5	46220828	rs13154320	C	G	100	PASS	AC=2310;AF=0.461262;AN=5008;NS=2504;DP=18483;EAS_AF=0.4702;AMR_AF=0.3415;AFR_AF=0.6899;EUR_AF=0.334;SAS_AF=0.3589;AA=.|||;VT=SNP
5	46221285	rs140788239	G	C	100	PASS	AC=144;AF=0.028754;AN=5008;NS=2504;DP=19769;EAS_AF=0.127;AMR_AF=0.0187;AFR_AF=0;EUR_AF=0.001;SAS_AF=0.002;AA=.|||;VT=SNP
5	46221434	rs10052784	C	T	100	PASS	AC=2310;AF=0.461262;AN=5008;NS=2504;DP=17920;EAS_AF=0.4702;AMR_AF=0.3415;AFR_AF=0.6899;EUR_AF=0.334;SAS_AF=0.3589;AA=.|||;VT=SNP
5	46221502	rs10052940	G	A	100	PASS	AC=2311;AF=0.461462;AN=5008;NS=2504;DP=18484;EAS_AF=0.4702;AMR_AF=0.3415;AFR_AF=0.6899;EUR_AF=0.334;SAS_AF=0.3599;AA=.|||;VT=SNP
5	46221563	rs10060832	T	G	100	PASS	AC=1493;AF=0.298123;AN=5008;NS=2504;DP=18674;EAS_AF=0.3452;AMR_AF=0.2406;AFR_AF=0.289;EUR_AF=0.3042;SAS_AF=0.2965;AA=.|||;VT=SNP
5	46222597	rs79781808	T	C	100	PASS	AC=2315;AF=0.46226;AN=5008;NS=2504;DP=18206;EAS_AF=0.4782;AMR_AF=0.3415;AFR_AF=0.6891;EUR_AF=0.332;SAS_AF=0.3589;AA=.|||;VT=SNP
5	46222711	rs13164666	A	T	100	PASS	AC=1780;AF=0.355431;AN=5008;NS=2504;DP=18775;EAS_AF=0.4692;AMR_AF=0.3026;AFR_AF=0.3116;EUR_AF=0.332;SAS_AF=0.3589;AA=.|||;VT=SNP
5	46222931	rs10064681	T	C	100	PASS	AC=2597;AF=0.51857;AN=5008;NS=2504;DP=19357;EAS_AF=0.4792;AMR_AF=0.4107;AFR_AF=0.6929;EUR_AF=0.4433;SAS_AF=0.4775;AA=.|||;VT=SNP
5	46222932	rs144404842	G	T	100	PASS	AC=33;AF=0.00658946;AN=5008;NS=2504;DP=19349;EAS_AF=0.0327;AMR_AF=0;AFR_AF=0;EUR_AF=0;SAS_AF=0;AA=.|||;VT=SNP
5	46223000	rs10056731	C	T	100	PASS	AC=2316;AF=0.46246;AN=5008;NS=2504;DP=18981;EAS_AF=0.4782;AMR_AF=0.3415;AFR_AF=0.6899;EUR_AF=0.332;SAS_AF=0.3589;AA=.|||;VT=SNP
5	46223069	rs12109835	A	G	100	PASS	AC=2597;AF=0.51857;AN=5008;NS=2504;DP=19357;EAS_AF=0.4792;AMR_AF=0.4107;AFR_AF=0.6929;EUR_AF=0.4433;SAS_AF=0.4775;AA=.|||;VT=SNP
5	46223502	rs12109014	C	T	100	PASS	AC=2308;AF=0.460863;AN=5008;NS=2504;DP=17442;EAS_AF=0.4702;AMR_AF=0.3415;AFR_AF=0.6899;EUR_AF=0.332;SAS_AF=0.3589;AA=.|||;VT=SNP
5	46224111	rs62370827	C	T	100	PASS	AC=2318;AF=0.462859;AN=5008;NS=2504;DP=12141;EAS_AF=0.4782;AMR_AF=0.3429;AFR_AF=0.6899;EUR_AF=0.332;SAS_AF=0.3599;AA=.|||;VT=SNP
5	46224132	rs62370828	G	A	100	PASS	AC=2307;AF=0.460663;AN=5008;NS=2504;DP=11387;EAS_AF=0.4692;AMR_AF=0.3401;AFR_AF=0.6899;EUR_AF=0.332;SAS_AF=0.3599;AA=.|||;VT=SNP
5	46224433	rs13157222	T	C	100	PASS	AC=2316;AF=0.46246;AN=5008;NS=2504;DP=8639;EAS_AF=0.4782;AMR_AF=0.3415;AFR_AF=0.6899;EUR_AF=0.332;SAS_AF=0.3589;AA=.|||;VT=SNP
5	46224582	rs8185049	A	G	100	PASS	AC=2315;AF=0.46226;AN=5008;NS=2504;DP=12160;EAS_AF=0.4782;AMR_AF=0.3415;AFR_AF=0.6891;EUR_AF=0.332;SAS_AF=0.3589;AA=.|||;VT=SNP
5	46224796	rs8185059	G	A	100	PASS	AC=2308;AF=0.460863;AN=5008;NS=2504;DP=15653;EAS_AF=0.4692;AMR_AF=0.3415;AFR_AF=0.6899;EUR_AF=0.332;SAS_AF=0.3599;AA=.|||;VT=SNP
5	46225485	rs8185092	G	A	100	PASS	AC=1797;AF=0.358826;AN=5008;NS=2504;DP=18949;EAS_AF=0.4692;AMR_AF=0.304;AFR_AF=0.3253;EUR_AF=0.33;SAS_AF=0.3589;AA=.|||;VT=SNP
5	46225497	rs7293362	C	T	100	PASS	AC=2307;AF=0.460663;AN=5008;NS=2504;DP=18975;EAS_AF=0.4692;AMR_AF=0.3415;AFR_AF=0.6899;EUR_AF=0.332;SAS_AF=0.3589;AA=.|||;VT=SNP
5	46226684	rs71620155	T	C	100	PASS	AC=430;AF=0.0858626;AN=5008;NS=2504;DP=18685;EAS_AF=0.0942;AMR_AF=0.085;AFR_AF=0.0363;EUR_AF=0.0994;SAS_AF=0.1309;AA=.|||;VT=SNP
5	46226825	rs7293508	T	C	100	PASS	AC=2306;AF=0.460463;AN=5008;NS=2504;DP=18365;EAS_AF=0.4692;AMR_AF=0.3415;AFR_AF=0.6891;EUR_AF=0.332;SAS_AF=0.3589;AA=.|||;VT=SNP
5	46227347	rs10035118	A	G	100	PASS	AC=1787;AF=0.356829;AN=5008;NS=2504;DP=18410;EAS_AF=0.4692;AMR_AF=0.304;AFR_AF=0.3162;EUR_AF=0.332;SAS_AF=0.3589;AA=.|||;VT=SNP
5	46228251	rs7293323	T	C	100	PASS	AC=2307;AF=0.460663;AN=5008;NS=2504;DP=17600;EAS_AF=0.4692;AMR_AF=0.3415;AFR_AF=0.6899;EUR_AF=0.332;SAS_AF=0.3589;AA=.|||;VT=SNP
5	46228333	rs7293466	G	T	100	PASS	AC=2306;AF=0.460463;AN=5008;NS=2504;DP=18342;EAS_AF=0.4692;AMR_AF=0.3415;AFR_AF=0.6891;EUR_AF=0.332;SAS_AF=0.3589;AA=.|||;VT=SNP
5	46228716	rs7293469	A	T	100	PASS	AC=2306;AF=0.460463;AN=5008;NS=2504;DP=16980;EAS_AF=0.4692;AMR_AF=0.3415;AFR_AF=0.6891;EUR_AF=0.332;SAS_AF=0.3589;AA=.|||;VT=SNP
5	46228819	rs8185275	C	G	100	PASS	AC=659;AF=0.131589;AN=5008;NS=2504;DP=17195;EAS_AF=0.2599;AMR_AF=0.1124;AFR_AF=0.0386;EUR_AF=0.1491;SAS_AF=0.1207;AA=.|||;VT=SNP
5	46228849	rs7293470	A	T	100	PASS	AC=2271;AF=0.453474;AN=5008;NS=2504;DP=17985;EAS_AF=0.4692;AMR_AF=0.3415;AFR_AF=0.6626;EUR_AF=0.332;SAS_AF=0.3589;AA=.|||;VT=SNP
5	46228898	rs13172845	G	A	100	PASS	AC=1782;AF=0.355831;AN=5008;NS=2504;DP=17525;EAS_AF=0.4712;AMR_AF=0.304;AFR_AF=0.3109;EUR_AF=0.332;SAS_AF=0.3589;AA=.|||;VT=SNP
5	46228994	rs76940661	G	T	100	PASS	AC=327;AF=0.0652955;AN=5008;NS=2504;DP=19094;EAS_AF=0.004;AMR_AF=0.0389;AFR_AF=0.0053;EUR_AF=0.0905;SAS_AF=0.2025;AA=.|||;VT=SNP
5	46230088	rs8188250	A	G	100	PASS	AC=2308;AF=0.460863;AN=5008;NS=2504;DP=18302;EAS_AF=0.4692;AMR_AF=0.3415;AFR_AF=0.6891;EUR_AF=0.334;SAS_AF=0.3589;AA=.|||;VT=SNP
5	46230296	rs13178571	A	T	100	PASS	AC=2308;AF=0.460863;AN=5008;NS=2504;DP=18321;EAS_AF=0.4692;AMR_AF=0.3415;AFR_AF=0.6891;EUR_AF=0.334;SAS_AF=0.3589;AA=.|||;VT=SNP
5	46230498	rs13178889	A	G	100	PASS	AC=2308;AF=0.460863;AN=5008;NS=2504;DP=17997;EAS_AF=0.4692;AMR_AF=0.3415;AFR_AF=0.6891;EUR_AF=0.334;SAS_AF=0.3589;AA=.|||;VT=SNP
5	46230647	rs181383140	C	A	100	PASS	AC=10;AF=0.00199681;AN=5008;NS=2504;DP=19028;EAS_AF=0.0089;AMR_AF=0;AFR_AF=0.0008;EUR_AF=0;SAS_AF=0;AA=.|||;VT=SNP
5	46230830	rs13179724	G	C	100	PASS	AC=478;AF=0.0954473;AN=5008;NS=2504;DP=17863;EAS_AF=0.0863;AMR_AF=0.0908;AFR_AF=0.0454;EUR_AF=0.1262;SAS_AF=0.1442;AA=.|||;VT=SNP
5	46231754	rs8185050	C	T	100	PASS	AC=988;AF=0.197284;AN=5008;NS=2504;DP=18865;EAS_AF=0.246;AMR_AF=0.147;AFR_AF=0.236;EUR_AF=0.1779;SAS_AF=0.1503;AA=.|||;VT=SNP
5	46232050	rs61252746	G	A	100	PASS	AC=1466;AF=0.292732;AN=5008;NS=2504;DP=18558;EAS_AF=0.3413;AMR_AF=0.2378;AFR_AF=0.2723;EUR_AF=0.3052;SAS_AF=0.2965;AA=.|||;VT=SNP
5	46232327	rs62370854	A	T	100	PASS	AC=276;AF=0.0551118;AN=5008;NS=2504;DP=17836;EAS_AF=0.128;AMR_AF=0.0648;AFR_AF=0.0098;EUR_AF=0.0278;SAS_AF=0.0624;AA=.|||;VT=SNP
5	46232349	rs13189671	G	A	100	PASS	AC=2416;AF=0.482428;AN=5008;NS=2504;DP=18270;EAS_AF=0.5714;AMR_AF=0.3415;AFR_AF=0.6899;EUR_AF=0.336;SAS_AF=0.3609;AA=.|||;VT=SNP
5	46232484	rs13189439	A	G	100	PASS	AC=2398;AF=0.478834;AN=5008;NS=2504;DP=17888;EAS_AF=0.5724;AMR_AF=0.3357;AFR_AF=0.6868;EUR_AF=0.327;SAS_AF=0.3589;AA=.|||;VT=SNP
5	46232507	rs13171832	T	C	100	PASS	AC=2417;AF=0.482628;AN=5008;NS=2504;DP=18203;EAS_AF=0.5734;AMR_AF=0.3415;AFR_AF=0.6891;EUR_AF=0.336;SAS_AF=0.3609;AA=.|||;VT=SNP
5	46232852	rs73105418	T	C	100	PASS	AC=814;AF=0.16254;AN=5008;NS=2504;DP=18190;EAS_AF=0.128;AMR_AF=0.1023;AFR_AF=0.3956;EUR_AF=0.0298;SAS_AF=0.0624;AA=.|||;VT=SNP
5	46234382	rs62370855	A	G	100	PASS	AC=275;AF=0.0549121;AN=5008;NS=2504;DP=18162;EAS_AF=0.128;AMR_AF=0.0634;AFR_AF=0.0098;EUR_AF=0.0278;SAS_AF=0.0624;AA=.|||;VT=SNP
5	46234389	rs12697539	C	A	100	PASS	AC=2248;AF=0.448882;AN=5008;NS=2504;DP=18307;EAS_AF=0.4772;AMR_AF=0.3401;AFR_AF=0.6384;EUR_AF=0.334;SAS_AF=0.3589;AA=.|||;VT=SNP
5	46235298	rs10056067	A	G	100	PASS	AC=2580;AF=0.515176;AN=5008;NS=2504;DP=18522;EAS_AF=0.4792;AMR_AF=0.4092;AFR_AF=0.6793;EUR_AF=0.4453;SAS_AF=0.4775;AA=.|||;VT=SNP
5	46235779	rs12697541	C	A	100	PASS	AC=1763;AF=0.352037;AN=5008;NS=2504;DP=19229;EAS_AF=0.4692;AMR_AF=0.3026;AFR_AF=0.298;EUR_AF=0.332;SAS_AF=0.3599;AA=.|||;VT=SNP
5	46235926	rs12697543	A	C	100	PASS	AC=2596;AF=0.518371;AN=5008;NS=2504;DP=18834;EAS_AF=0.4782;AMR_AF=0.4107;AFR_AF=0.6914;EUR_AF=0.4453;SAS_AF=0.4775;AA=.|||;VT=SNP
5	46236082	rs10043557	G	A	100	PASS	AC=2220;AF=0.443291;AN=5008;NS=2504;DP=18898;EAS_AF=0.4692;AMR_AF=0.3401;AFR_AF=0.6233;EUR_AF=0.334;SAS_AF=0.3589;AA=.|||;VT=SNP
5	46236638	rs8185240	T	G	100	PASS	AC=2388;AF=0.476837;AN=5008;NS=2504;DP=19522;EAS_AF=0.5754;AMR_AF=0.3415;AFR_AF=0.6604;EUR_AF=0.334;SAS_AF=0.3701;AA=.|||;VT=SNP
5	46236725	rs8185242	T	C	100	PASS	AC=2394;AF=0.478035;AN=5008;NS=2504;DP=18912;EAS_AF=0.5843;AMR_AF=0.3415;AFR_AF=0.6581;EUR_AF=0.334;SAS_AF=0.3701;AA=.|||;VT=SNP
5	46237625	rs62370856	G	A	100	PASS	AC=302;AF=0.0603035;AN=5008;NS=2504;DP=17509;EAS_AF=0.128;AMR_AF=0.0634;AFR_AF=0.0287;EUR_AF=0.0298;SAS_AF=0.0624;AA=.|||;VT=SNP
5	46238733	rs10074483	T	A	100	PASS	AC=1469;AF=0.293331;AN=5008;NS=2504;DP=17187;EAS_AF=0.3413;AMR_AF=0.2406;AFR_AF=0.2746;EUR_AF=0.3042;SAS_AF=0.2955;AA=.|||;VT=SNP
5	46239020	rs8188123	A	G	100	PASS	AC=3712;AF=0.741214;AN=5008;NS=2504;DP=17690;EAS_AF=0.6746;AMR_AF=0.4986;AFR_AF=0.9705;EUR_AF=0.5656;SAS_AF=0.8528;AA=.|||;VT=SNP
5	46239131	rs28868066	G	A	100	PASS	AC=1530;AF=0.305511;AN=5008;NS=2504;DP=18115;EAS_AF=0.3938;AMR_AF=0.2392;AFR_AF=0.2769;EUR_AF=0.3042;SAS_AF=0.3016;AA=.|||;VT=SNP
5	46239179	rs28820612	T	C	100	PASS	AC=2379;AF=0.47504;AN=5008;NS=2504;DP=18674;EAS_AF=0.5754;AMR_AF=0.3415;AFR_AF=0.6619;EUR_AF=0.334;SAS_AF=0.3589;AA=.|||;VT=SNP
5	46239249	rs13180509	T	A	100	PASS	AC=2706;AF=0.540335;AN=5008;NS=2504;DP=17214;EAS_AF=0.5853;AMR_AF=0.4107;AFR_AF=0.6929;EUR_AF=0.4453;SAS_AF=0.4775;AA=.|||;VT=SNP
5	46239425	rs28892397	C	T	100	PASS	AC=2271;AF=0.453474;AN=5008;NS=2504;DP=19189;EAS_AF=0.4692;AMR_AF=0.3415;AFR_AF=0.6619;EUR_AF=0.334;SAS_AF=0.3579;AA=.|||;VT=SNP
5	46239651	rs35080434	C	T	100	PASS	AC=2380;AF=0.47524;AN=5008;NS=2504;DP=18528;EAS_AF=0.5754;AMR_AF=0.3415;AFR_AF=0.6619;EUR_AF=0.334;SAS_AF=0.3599;AA=.|||;VT=SNP
5	46239665	rs34259003	C	T	100	PASS	AC=2380;AF=0.47524;AN=5008;NS=2504;DP=18783;EAS_AF=0.5754;AMR_AF=0.3415;AFR_AF=0.6619;EUR_AF=0.334;SAS_AF=0.3599;AA=.|||;VT=SNP
5	46240036	rs10055263	A	C	100	PASS	AC=2380;AF=0.47524;AN=5008;NS=2504;DP=20032;EAS_AF=0.5754;AMR_AF=0.3429;AFR_AF=0.6619;EUR_AF=0.334;SAS_AF=0.3589;AA=.|||;VT=SNP
5	46240130	rs10078261	T	C	100	PASS	AC=2380;AF=0.47524;AN=5008;NS=2504;DP=20038;EAS_AF=0.5764;AMR_AF=0.3415;AFR_AF=0.6619;EUR_AF=0.334;SAS_AF=0.3589;AA=.|||;VT=SNP
5	46240444	rs142043681	A	G	100	PASS	AC=104;AF=0.0207668;AN=5008;NS=2504;DP=19682;EAS_AF=0.0645;AMR_AF=0.0533;AFR_AF=0;EUR_AF=0;SAS_AF=0.002;AA=.|||;VT=SNP
5	46240542	rs8185254	C	T	100	PASS	AC=122;AF=0.024361;AN=5008;NS=2504;DP=19177;EAS_AF=0.0506;AMR_AF=0.0951;AFR_AF=0.0015;EUR_AF=0.001;SAS_AF=0.002;AA=.|||;VT=SNP
5	46240641	rs62370858	A	G	100	PASS	AC=294;AF=0.0587061;AN=5008;NS=2504;DP=18316;EAS_AF=0.128;AMR_AF=0.0634;AFR_AF=0.0227;EUR_AF=0.0298;SAS_AF=0.0624;AA=.|||;VT=SNP
5	46240677	rs8188196	A	G	100	PASS	AC=2271;AF=0.453474;AN=5008;NS=2504;DP=17864;EAS_AF=0.4692;AMR_AF=0.3415;AFR_AF=0.6619;EUR_AF=0.334;SAS_AF=0.3579;AA=.|||;VT=SNP
5	46241293	rs117464276	C	T	100	PASS	AC=10;AF=0.00199681;AN=5008;NS=2504;DP=17397;EAS_AF=0.0099;AMR_AF=0;AFR_AF=0;EUR_AF=0;SAS_AF=0;AA=.|||;VT=SNP
5	46242031	rs8188113	T	A	100	PASS	AC=1894;AF=0.378195;AN=5008;NS=2504;DP=18986;EAS_AF=0.5764;AMR_AF=0.304;AFR_AF=0.3139;EUR_AF=0.334;SAS_AF=0.3589;AA=.|||;VT=SNP
5	46242609	rs8175437	A	G	100	PASS	AC=2476;AF=0.494409;AN=5008;NS=2504;DP=18832;EAS_AF=0.5764;AMR_AF=0.3501;AFR_AF=0.7156;EUR_AF=0.338;SAS_AF=0.3742;AA=.|||;VT=SNP
5	46242743	rs8188149	T	C	100	PASS	AC=2708;AF=0.540735;AN=5008;NS=2504;DP=19151;EAS_AF=0.5863;AMR_AF=0.4107;AFR_AF=0.6929;EUR_AF=0.4463;SAS_AF=0.4775;AA=.|||;VT=SNP
5	46243287	rs12654950	A	G	100	PASS	AC=2380;AF=0.47524;AN=5008;NS=2504;DP=18078;EAS_AF=0.5764;AMR_AF=0.3415;AFR_AF=0.6619;EUR_AF=0.334;SAS_AF=0.3589;AA=.|||;VT=SNP
5	46243854	rs13436333	A	C	100	PASS	AC=2416;AF=0.482428;AN=5008;NS=2504;DP=17089;EAS_AF=0.5754;AMR_AF=0.3415;AFR_AF=0.6899;EUR_AF=0.334;SAS_AF=0.3589;AA=.|||;VT=SNP
5	46243861	rs13436334	A	C	100	PASS	AC=2705;AF=0.540136;AN=5008;NS=2504;DP=17009;EAS_AF=0.5853;AMR_AF=0.4092;AFR_AF=0.6929;EUR_AF=0.4453;SAS_AF=0.4775;AA=.|||;VT=SNP
5	46244269	rs8175405	A	T	100	PASS	AC=2378;AF=0.47484;AN=5008;NS=2504;DP=18514;EAS_AF=0.5734;AMR_AF=0.3415;AFR_AF=0.6626;EUR_AF=0.334;SAS_AF=0.3589;AA=.|||;VT=SNP
5	46244580	rs8188148	A	G	100	PASS	AC=2377;AF=0.474641;AN=5008;NS=2504;DP=18755;EAS_AF=0.5734;AMR_AF=0.3415;AFR_AF=0.6619;EUR_AF=0.334;SAS_AF=0.3589;AA=.|||;VT=SNP
5	46244922	rs62370859	A	C	100	PASS	AC=277;AF=0.0553115;AN=5008;NS=2504;DP=17349;EAS_AF=0.129;AMR_AF=0.062;AFR_AF=0.0098;EUR_AF=0.0298;SAS_AF=0.0624;AA=.|||;VT=SNP
5	46245219	rs11525750	G	A	100	PASS	AC=283;AF=0.0565096;AN=5008;NS=2504;DP=16794;EAS_AF=0.129;AMR_AF=0.062;AFR_AF=0.0144;EUR_AF=0.0298;SAS_AF=0.0624;AA=.|||;VT=SNP
5	46245637	rs10051371	C	T	100	PASS	AC=2309;AF=0.461062;AN=5008;NS=2504;DP=18281;EAS_AF=0.4702;AMR_AF=0.3415;AFR_AF=0.6899;EUR_AF=0.333;SAS_AF=0.3589;AA=.|||;VT=SNP
5	46245662	rs77379787	A	G	100	PASS	AC=131;AF=0.0261581;AN=5008;NS=2504;DP=18248;EAS_AF=0.122;AMR_AF=0;AFR_AF=0;EUR_AF=0.001;SAS_AF=0.0072;AA=.|||;VT=SNP
5	46246023	rs75214427	T	C	100	PASS	AC=277;AF=0.0553115;AN=5008;NS=2504;DP=17605;EAS_AF=0.129;AMR_AF=0.062;AFR_AF=0.0098;EUR_AF=0.0298;SAS_AF=0.0624;AA=.|||;VT=SNP
5	46246155	rs11949119	C	T	100	PASS	AC=387;AF=0.0772764;AN=5008;NS=2504;DP=18635;EAS_AF=0.129;AMR_AF=0.0648;AFR_AF=0.0915;EUR_AF=0.0298;SAS_AF=0.0624;AA=.|||;VT=SNP
5	46246970	rs10473416	G	C	100	PASS	AC=2688;AF=0.536741;AN=5008;NS=2504;DP=16521;EAS_AF=0.5675;AMR_AF=0.4107;AFR_AF=0.6936;EUR_AF=0.4423;SAS_AF=0.4796;AA=.|||;VT=SNP
5	46247033	rs8188100	T	A	100	PASS	AC=2141;AF=0.427516;AN=5008;NS=2504;DP=16263;EAS_AF=0.4454;AMR_AF=0.2795;AFR_AF=0.6808;EUR_AF=0.3032;SAS_AF=0.2996;AA=.|||;VT=SNP
5	46247278	rs4975908	T	C	100	PASS	AC=2423;AF=0.483826;AN=5008;NS=2504;DP=16891;EAS_AF=0.5833;AMR_AF=0.3415;AFR_AF=0.6899;EUR_AF=0.333;SAS_AF=0.3589;AA=.|||;VT=SNP
5	46247615	rs8185339	C	G	100	PASS	AC=1683;AF=0.336062;AN=5008;NS=2504;DP=19119;EAS_AF=0.4454;AMR_AF=0.2464;AFR_AF=0.354;EUR_AF=0.3032;SAS_AF=0.2965;AA=.|||;VT=SNP
5	46247717	rs4975961	T	A	100	PASS	AC=2702;AF=0.539537;AN=5008;NS=2504;DP=18908;EAS_AF=0.5843;AMR_AF=0.4107;AFR_AF=0.6929;EUR_AF=0.4423;SAS_AF=0.4775;AA=.|||;VT=SNP
5	46247795	rs112439750	C	T	100	PASS	AC=277;AF=0.0553115;AN=5008;NS=2504;DP=18475;EAS_AF=0.129;AMR_AF=0.062;AFR_AF=0.0098;EUR_AF=0.0298;SAS_AF=0.0624;AA=.|||;VT=SNP
5	46248427	rs8188011	C	A	100	PASS	AC=643;AF=0.128395;AN=5008;NS=2504;DP=16046;EAS_AF=0.129;AMR_AF=0.0922;AFR_AF=0.2708;EUR_AF=0.0298;SAS_AF=0.0624;AA=.|||;VT=SNP
5	46248489	rs62372560	C	T	100	PASS	AC=277;AF=0.0553115;AN=5008;NS=2504;DP=16507;EAS_AF=0.129;AMR_AF=0.062;AFR_AF=0.0098;EUR_AF=0.0298;SAS_AF=0.0624;AA=.|||;VT=SNP
5	46248525	rs8175363	A	G	100	PASS	AC=2415;AF=0.482228;AN=5008;NS=2504;DP=17604;EAS_AF=0.5734;AMR_AF=0.3415;AFR_AF=0.6899;EUR_AF=0.334;SAS_AF=0.3599;AA=.|||;VT=SNP
5	46248723	rs62372561	T	A	100	PASS	AC=277;AF=0.0553115;AN=5008;NS=2504;DP=16481;EAS_AF=0.129;AMR_AF=0.062;AFR_AF=0.0098;EUR_AF=0.0298;SAS_AF=0.0624;AA=.|||;VT=SNP
5	46250094	rs8185287	T	A	100	PASS	AC=2603;AF=0.519768;AN=5008;NS=2504;DP=18422;EAS_AF=0.4802;AMR_AF=0.4107;AFR_AF=0.6967;EUR_AF=0.4433;SAS_AF=0.4775;AA=.|||;VT=SNP
5	46250120	rs8185071	G	T	100	PASS	AC=1439;AF=0.28734;AN=5008;NS=2504;DP=18773;EAS_AF=0.3413;AMR_AF=0.2406;AFR_AF=0.2504;EUR_AF=0.3042;SAS_AF=0.2975;AA=.|||;VT=SNP
5	46250721	rs8185100	A	G	100	PASS	AC=2709;AF=0.540935;AN=5008;NS=2504;DP=18158;EAS_AF=0.5863;AMR_AF=0.4107;AFR_AF=0.6929;EUR_AF=0.4433;SAS_AF=0.4816;AA=.|||;VT=SNP
5	46251306	rs10072283	G	A	100	PASS	AC=1517;AF=0.302915;AN=5008;NS=2504;DP=16937;EAS_AF=0.3423;AMR_AF=0.2406;AFR_AF=0.3026;EUR_AF=0.3042;SAS_AF=0.3057;AA=.|||;VT=SNP
5	46251575	rs62372562	C	T	100	PASS	AC=670;AF=0.133786;AN=5008;NS=2504;DP=17684;EAS_AF=0.129;AMR_AF=0.098;AFR_AF=0.2882;EUR_AF=0.0298;SAS_AF=0.0624;AA=.|||;VT=SNP
5	46252087	rs4128583	C	T	100	PASS	AC=2319;AF=0.463059;AN=5008;NS=2504;DP=8962;EAS_AF=0.4722;AMR_AF=0.3415;AFR_AF=0.6884;EUR_AF=0.334;SAS_AF=0.3681;AA=.|||;VT=SNP
5	46252103	rs4128582	C	T	100	PASS	AC=1515;AF=0.302516;AN=5008;NS=2504;DP=11619;EAS_AF=0.3423;AMR_AF=0.2406;AFR_AF=0.3011;EUR_AF=0.3042;SAS_AF=0.3057;AA=.|||;VT=SNP
5	46252282	rs4128581	G	A	100	PASS	AC=1454;AF=0.290335;AN=5008;NS=2504;DP=18684;EAS_AF=0.3423;AMR_AF=0.2406;AFR_AF=0.2549;EUR_AF=0.3042;SAS_AF=0.3057;AA=.|||;VT=SNP
5	46252408	rs8185235	C	T	100	PASS	AC=1525;AF=0.304513;AN=5008;NS=2504;DP=17911;EAS_AF=0.3423;AMR_AF=0.2406;AFR_AF=0.3086;EUR_AF=0.3042;SAS_AF=0.3057;AA=.|||;VT=SNP
5	46252554	rs8185047	T	C	100	PASS	AC=1606;AF=0.320687;AN=5008;NS=2504;DP=18568;EAS_AF=0.3423;AMR_AF=0.2435;AFR_AF=0.3684;EUR_AF=0.3042;SAS_AF=0.3057;AA=.|||;VT=SNP
5	46252594	rs8188185	G	A	100	PASS	AC=670;AF=0.133786;AN=5008;NS=2504;DP=18611;EAS_AF=0.129;AMR_AF=0.098;AFR_AF=0.2882;EUR_AF=0.0298;SAS_AF=0.0624;AA=.|||;VT=SNP
5	46253109	rs7293453	G	A	100	PASS	AC=1611;AF=0.321685;AN=5008;NS=2504;DP=17742;EAS_AF=0.3423;AMR_AF=0.2435;AFR_AF=0.3722;EUR_AF=0.3042;SAS_AF=0.3057;AA=.|||;VT=SNP
5	46253437	rs7293427	T	C	100	PASS	AC=2283;AF=0.455871;AN=5008;NS=2504;DP=17861;EAS_AF=0.4712;AMR_AF=0.3415;AFR_AF=0.6619;EUR_AF=0.334;SAS_AF=0.3681;AA=.|||;VT=SNP
5	46254046	rs8185387	A	C	100	PASS	AC=1716;AF=0.342652;AN=5008;NS=2504;DP=19359;EAS_AF=0.4464;AMR_AF=0.2435;AFR_AF=0.3714;EUR_AF=0.3042;SAS_AF=0.3067;AA=.|||;VT=SNP
5	46254140	rs10078317	C	T	100	PASS	AC=1612;AF=0.321885;AN=5008;NS=2504;DP=18328;EAS_AF=0.3423;AMR_AF=0.2435;AFR_AF=0.3714;EUR_AF=0.3052;SAS_AF=0.3067;AA=.|||;VT=SNP
5	46254240	rs58902336	C	A	100	PASS	AC=912;AF=0.182109;AN=5008;NS=2504;DP=18760;EAS_AF=0.13;AMR_AF=0.1657;AFR_AF=0.2693;EUR_AF=0.1412;SAS_AF=0.1718;AA=.|||;VT=SNP
5	46254628	rs10056653	T	A	100	PASS	AC=2387;AF=0.476637;AN=5008;NS=2504;DP=18251;EAS_AF=0.5754;AMR_AF=0.3415;AFR_AF=0.6604;EUR_AF=0.334;SAS_AF=0.3691;AA=.|||;VT=SNP
5	46255015	rs10058430	T	C	100	PASS	AC=2389;AF=0.477037;AN=5008;NS=2504;DP=19990;EAS_AF=0.5754;AMR_AF=0.3415;AFR_AF=0.6619;EUR_AF=0.334;SAS_AF=0.3691;AA=.|||;VT=SNP
5	46255113	rs4975928	C	G	100	PASS	AC=2428;AF=0.484824;AN=5008;NS=2504;DP=20749;EAS_AF=0.5754;AMR_AF=0.3415;AFR_AF=0.6914;EUR_AF=0.334;SAS_AF=0.3691;AA=.|||;VT=SNP
5	46255375	rs4975933	A	T	100	PASS	AC=1614;AF=0.322284;AN=5008;NS=2504;DP=19407;EAS_AF=0.4454;AMR_AF=0.2421;AFR_AF=0.2958;EUR_AF=0.3042;SAS_AF=0.3067;AA=.|||;VT=SNP
5	46255857	rs4975936	A	G	100	PASS	AC=2389;AF=0.477037;AN=5008;NS=2504;DP=19100;EAS_AF=0.5754;AMR_AF=0.3415;AFR_AF=0.6619;EUR_AF=0.334;SAS_AF=0.3691;AA=.|||;VT=SNP
5	46256269	rs7293503	T	A	100	PASS	AC=2388;AF=0.476837;AN=5008;NS=2504;DP=19852;EAS_AF=0.5734;AMR_AF=0.3415;AFR_AF=0.6619;EUR_AF=0.334;SAS_AF=0.3701;AA=.|||;VT=SNP
5	46256385	rs7293504	T	C	100	PASS	AC=2390;AF=0.477236;AN=5008;NS=2504;DP=18483;EAS_AF=0.5744;AMR_AF=0.3429;AFR_AF=0.6619;EUR_AF=0.334;SAS_AF=0.3701;AA=.|||;VT=SNP
5	46256402	rs7293400	C	T	100	PASS	AC=2398;AF=0.478834;AN=5008;NS=2504;DP=18423;EAS_AF=0.5823;AMR_AF=0.3429;AFR_AF=0.6619;EUR_AF=0.334;SAS_AF=0.3701;AA=.|||;VT=SNP
5	46256449	rs7293505	T	C	100	PASS	AC=2390;AF=0.477236;AN=5008;NS=2504;DP=18540;EAS_AF=0.5744;AMR_AF=0.3429;AFR_AF=0.6619;EUR_AF=0.334;SAS_AF=0.3701;AA=.|||;VT=SNP
5	46257641	rs8188169	A	G	100	PASS	AC=1688;AF=0.337061;AN=5008;NS=2504;DP=18376;EAS_AF=0.4454;AMR_AF=0.2464;AFR_AF=0.3495;EUR_AF=0.3042;SAS_AF=0.3067;AA=.|||;VT=SNP
5	46257689	rs7293434	A	G	100	PASS	AC=2651;AF=0.529353;AN=5008;NS=2504;DP=18228;EAS_AF=0.5675;AMR_AF=0.4107;AFR_AF=0.6649;EUR_AF=0.4453;SAS_AF=0.4775;AA=.|||;VT=SNP
5	46257990	rs4975948	A	G	100	PASS	AC=2368;AF=0.472843;AN=5008;NS=2504;DP=18979;EAS_AF=0.5744;AMR_AF=0.3372;AFR_AF=0.649;EUR_AF=0.334;SAS_AF=0.3691;AA=.|||;VT=SNP
5	46258099	rs4975949	T	A	100	PASS	AC=2425;AF=0.484225;AN=5008;NS=2504;DP=19140;EAS_AF=0.5744;AMR_AF=0.3415;AFR_AF=0.6899;EUR_AF=0.334;SAS_AF=0.3691;AA=.|||;VT=SNP
5	46258227	rs8188044	T	C	100	PASS	AC=802;AF=0.160144;AN=5008;NS=2504;DP=18571;EAS_AF=0.129;AMR_AF=0.1009;AFR_AF=0.3865;EUR_AF=0.0298;SAS_AF=0.0624;AA=.|||;VT=SNP
5	46258817	rs12110093	C	T	100	PASS	AC=2391;AF=0.477436;AN=5008;NS=2504;DP=18477;EAS_AF=0.5754;AMR_AF=0.3415;AFR_AF=0.6626;EUR_AF=0.334;SAS_AF=0.3701;AA=.|||;VT=SNP
5	46259465	rs7293390	T	C	100	PASS	AC=2409;AF=0.48103;AN=5008;NS=2504;DP=20046;EAS_AF=0.5575;AMR_AF=0.3415;AFR_AF=0.6899;EUR_AF=0.335;SAS_AF=0.3691;AA=.|||;VT=SNP
5	46261143	rs7293516	C	T	100	PASS	AC=2379;AF=0.47504;AN=5008;NS=2504;DP=17256;EAS_AF=0.5734;AMR_AF=0.3415;AFR_AF=0.6619;EUR_AF=0.335;SAS_AF=0.3599;AA=.|||;VT=SNP
5	46261456	rs8185043	C	A	100	PASS	AC=2709;AF=0.540935;AN=5008;NS=2504;DP=17295;EAS_AF=0.4266;AMR_AF=0.6657;AFR_AF=0.3949;EUR_AF=0.665;SAS_AF=0.6401;AA=.|||;VT=SNP
5	46261887	rs139112978	T	A	100	PASS	AC=47;AF=0.00938498;AN=5008;NS=2504;DP=17728;EAS_AF=0.0347;AMR_AF=0.0159;AFR_AF=0.0008;EUR_AF=0;SAS_AF=0;AA=.|||;VT=SNP
5	46261944	rs8185053	G	T	100	PASS	AC=3518;AF=0.702476;AN=5008;NS=2504;DP=17550;EAS_AF=0.6587;AMR_AF=0.7594;AFR_AF=0.7103;EUR_AF=0.6958;SAS_AF=0.7035;AA=.|||;VT=SNP
5	46262169	rs8185054	A	G	100	PASS	AC=4055;AF=0.809704;AN=5008;NS=2504;DP=17866;EAS_AF=0.7034;AMR_AF=0.8213;AFR_AF=0.9584;EUR_AF=0.7584;SAS_AF=0.7628;AA=.|||;VT=SNP
5	46262251	rs8185055	A	C	100	PASS	AC=2445;AF=0.488219;AN=5008;NS=2504;DP=18485;EAS_AF=0.5208;AMR_AF=0.5893;AFR_AF=0.3343;EUR_AF=0.5547;SAS_AF=0.5225;AA=.|||;VT=SNP
5	46263438	rs8185255	C	T	100	PASS	AC=2310;AF=0.461262;AN=5008;NS=2504;DP=17844;EAS_AF=0.5208;AMR_AF=0.5807;AFR_AF=0.2481;EUR_AF=0.5507;SAS_AF=0.5112;AA=.|||;VT=SNP
5	46263543	rs8175379	T	A	100	PASS	AC=3534;AF=0.705671;AN=5008;NS=2504;DP=16994;EAS_AF=0.6587;AMR_AF=0.7608;AFR_AF=0.7216;EUR_AF=0.6958;SAS_AF=0.7035;AA=.|||;VT=SNP
5	46263709	rs8185259	C	T	100	PASS	AC=2700;AF=0.539137;AN=5008;NS=2504;DP=16925;EAS_AF=0.5308;AMR_AF=0.6585;AFR_AF=0.3109;EUR_AF=0.666;SAS_AF=0.6411;AA=.|||;VT=SNP
5	46263825	rs79332954	C	G	100	PASS	AC=166;AF=0.033147;AN=5008;NS=2504;DP=16936;EAS_AF=0.0724;AMR_AF=0.1282;AFR_AF=0.0015;EUR_AF=0.001;SAS_AF=0.001;AA=.|||;VT=SNP
5	46263875	rs8188199	C	T	100	PASS	AC=3532;AF=0.705272;AN=5008;NS=2504;DP=17610;EAS_AF=0.6587;AMR_AF=0.7608;AFR_AF=0.7201;EUR_AF=0.6958;SAS_AF=0.7035;AA=.|||;VT=SNP
5	46263948	rs10058281	C	A	100	PASS	AC=2697;AF=0.538538;AN=5008;NS=2504;DP=17667;EAS_AF=0.5308;AMR_AF=0.6585;AFR_AF=0.3086;EUR_AF=0.666;SAS_AF=0.6411;AA=.|||;VT=SNP
5	46264184	rs10066477	T	C	100	PASS	AC=3526;AF=0.704073;AN=5008;NS=2504;DP=17876;EAS_AF=0.6587;AMR_AF=0.7608;AFR_AF=0.7088;EUR_AF=0.6958;SAS_AF=0.7127;AA=.|||;VT=SNP
5	46264563	rs10941754	G	T	100	PASS	AC=2697;AF=0.538538;AN=5008;NS=2504;DP=17980;EAS_AF=0.5308;AMR_AF=0.6585;AFR_AF=0.3086;EUR_AF=0.666;SAS_AF=0.6411;AA=.|||;VT=SNP
5	46265122	rs8185319	G	A	100	PASS	AC=283;AF=0.0565096;AN=5008;NS=2504;DP=17254;EAS_AF=0.128;AMR_AF=0.062;AFR_AF=0.0098;EUR_AF=0.0298;SAS_AF=0.0695;AA=.|||;VT=SNP
5	46265302	rs4975957	A	G	100	PASS	AC=2418;AF=0.482827;AN=5008;NS=2504;DP=18515;EAS_AF=0.5278;AMR_AF=0.5908;AFR_AF=0.3079;EUR_AF=0.5547;SAS_AF=0.5225;AA=.|||;VT=SNP
5	46265751	rs10941755	G	C	100	PASS	AC=3543;AF=0.707468;AN=5008;NS=2504;DP=17853;EAS_AF=0.6587;AMR_AF=0.7622;AFR_AF=0.7209;EUR_AF=0.6958;SAS_AF=0.7127;AA=.|||;VT=SNP
5	46265852	rs10069060	T	C	100	PASS	AC=3543;AF=0.707468;AN=5008;NS=2504;DP=18397;EAS_AF=0.6587;AMR_AF=0.7622;AFR_AF=0.7209;EUR_AF=0.6958;SAS_AF=0.7127;AA=.|||;VT=SNP
5	46265887	rs10061030	C	G	100	PASS	AC=2701;AF=0.539337;AN=5008;NS=2504;DP=17974;EAS_AF=0.5308;AMR_AF=0.6599;AFR_AF=0.3109;EUR_AF=0.666;SAS_AF=0.6411;AA=.|||;VT=SNP
5	46266431	rs10063007	G	A	100	PASS	AC=2699;AF=0.538938;AN=5008;NS=2504;DP=19572;EAS_AF=0.5337;AMR_AF=0.6599;AFR_AF=0.3071;EUR_AF=0.666;SAS_AF=0.6411;AA=.|||;VT=SNP
5	46266588	rs13184479	A	G	100	PASS	AC=2738;AF=0.546725;AN=5008;NS=2504;DP=18790;EAS_AF=0.5337;AMR_AF=0.6599;AFR_AF=0.3374;EUR_AF=0.666;SAS_AF=0.6401;AA=.|||;VT=SNP
5	46266964	rs10941759	G	A	100	PASS	AC=2410;AF=0.48123;AN=5008;NS=2504;DP=16746;EAS_AF=0.5238;AMR_AF=0.5908;AFR_AF=0.3041;EUR_AF=0.5557;SAS_AF=0.5225;AA=.|||;VT=SNP
5	46267204	rs10805711	A	C	100	PASS	AC=2740;AF=0.547125;AN=5008;NS=2504;DP=19412;EAS_AF=0.5337;AMR_AF=0.6599;AFR_AF=0.3374;EUR_AF=0.666;SAS_AF=0.6421;AA=.|||;VT=SNP
5	46267462	rs10941760	C	T	100	PASS	AC=2405;AF=0.480232;AN=5008;NS=2504;DP=17494;EAS_AF=0.5238;AMR_AF=0.5908;AFR_AF=0.3011;EUR_AF=0.5547;SAS_AF=0.5225;AA=.|||;VT=SNP
5	46269053	rs62372592	C	T	100	PASS	AC=351;AF=0.0700879;AN=5008;NS=2504;DP=18469;EAS_AF=0.128;AMR_AF=0.0677;AFR_AF=0.0635;EUR_AF=0.0298;SAS_AF=0.0624;AA=.|||;VT=SNP
5	46269679	rs72762266	G	T	100	PASS	AC=317;AF=0.0632987;AN=5008;NS=2504;DP=17943;EAS_AF=0.0347;AMR_AF=0.0476;AFR_AF=0.143;EUR_AF=0.0298;SAS_AF=0.0307;AA=.|||;VT=SNP
5	46269680	rs10941761	C	T	100	PASS	AC=2715;AF=0.542133;AN=5008;NS=2504;DP=17955;EAS_AF=0.5308;AMR_AF=0.6643;AFR_AF=0.3192;EUR_AF=0.666;SAS_AF=0.6411;AA=.|||;VT=SNP
5	46269758	rs188726294	A	C	100	PASS	AC=33;AF=0.00658946;AN=5008;NS=2504;DP=18114;EAS_AF=0.0327;AMR_AF=0;AFR_AF=0;EUR_AF=0;SAS_AF=0;AA=.|||;VT=SNP
5	46269893	rs8185213	G	A	100	PASS	AC=3515;AF=0.701877;AN=5008;NS=2504;DP=18006;EAS_AF=0.6587;AMR_AF=0.7594;AFR_AF=0.708;EUR_AF=0.6958;SAS_AF=0.7035;AA=.|||;VT=SNP
5	46270289	rs112128194	T	A	100	PASS	AC=283;AF=0.0565096;AN=5008;NS=2504;DP=16284;EAS_AF=0.128;AMR_AF=0.062;AFR_AF=0.0151;EUR_AF=0.0298;SAS_AF=0.0624;AA=.|||;VT=SNP
5	46270453	rs186329670	T	C	100	PASS	AC=33;AF=0.00658946;AN=5008;NS=2504;DP=16829;EAS_AF=0.0327;AMR_AF=0;AFR_AF=0;EUR_AF=0;SAS_AF=0;AA=.|||;VT=SNP
5	46273465	rs140000001	C	T	100	PASS	AC=30;AF=0.00599042;AN=5008;NS=2504;DP=9455;EAS_AF=0.0268;AMR_AF=0;AFR_AF=0.0023;EUR_AF=0;SAS_AF=0;AA=.|||;VT=SNP
5	46275245	rs10078400	T	C	100	PASS	AC=2545;AF=0.508187;AN=5008;NS=2504;DP=10124;EAS_AF=0.2817;AMR_AF=0.3631;AFR_AF=0.9175;EUR_AF=0.3559;SAS_AF=0.4479;AA=.|||;VT=SNP
5	46276053	rs4975958	C	A	100	PASS	AC=3522;AF=0.703275;AN=5008;NS=2504;DP=18554;EAS_AF=0.6587;AMR_AF=0.7594;AFR_AF=0.7133;EUR_AF=0.6958;SAS_AF=0.7035;AA=.|||;VT=SNP
5	46276787	rs35993179	C	T	100	PASS	AC=315;AF=0.0628994;AN=5008;NS=2504;DP=18345;EAS_AF=0.0099;AMR_AF=0.0749;AFR_AF=0.0159;EUR_AF=0.1133;SAS_AF=0.1207;AA=.|||;VT=SNP
5	46276849	rs140104971	C	T	100	PASS	AC=46;AF=0.0091853;AN=5008;NS=2504;DP=18962;EAS_AF=0.0337;AMR_AF=0.0159;AFR_AF=0.0008;EUR_AF=0;SAS_AF=0;AA=.|||;VT=SNP
5	46276962	rs62372595	C	T	100	PASS	AC=276;AF=0.0551118;AN=5008;NS=2504;DP=19883;EAS_AF=0.128;AMR_AF=0.062;AFR_AF=0.0098;EUR_AF=0.0298;SAS_AF=0.0624;AA=.|||;VT=SNP
5	46277644	rs35894268	C	A	100	PASS	AC=315;AF=0.0628994;AN=5008;NS=2504;DP=17542;EAS_AF=0.0099;AMR_AF=0.0749;AFR_AF=0.0159;EUR_AF=0.1133;SAS_AF=0.1207;AA=.|||;VT=SNP
5	46278023	rs13173369	T	C	100	PASS	AC=315;AF=0.0628994;AN=5008;NS=2504;DP=19289;EAS_AF=0.0099;AMR_AF=0.0749;AFR_AF=0.0159;EUR_AF=0.1133;SAS_AF=0.1207;AA=.|||;VT=SNP
5	46278145	rs13153857	G	C	100	PASS	AC=315;AF=0.0628994;AN=5008;NS=2504;DP=18466;EAS_AF=0.0099;AMR_AF=0.0749;AFR_AF=0.0159;EUR_AF=0.1133;SAS_AF=0.1207;AA=.|||;VT=SNP
5	46278212	rs13173725	T	A	100	PASS	AC=315;AF=0.0628994;AN=5008;NS=2504;DP=18823;EAS_AF=0.0099;AMR_AF=0.0749;AFR_AF=0.0159;EUR_AF=0.1133;SAS_AF=0.1207;AA=.|||;VT=SNP
5	46278236	rs13173740	T	C	100	PASS	AC=824;AF=0.164537;AN=5008;NS=2504;DP=18602;EAS_AF=0.0099;AMR_AF=0.1081;AFR_AF=0.3835;EUR_AF=0.1133;SAS_AF=0.1207;AA=.|||;VT=SNP
5	46278571	rs71620163	T	C	100	PASS	AC=315;AF=0.0628994;AN=5008;NS=2504;DP=18744;EAS_AF=0.0099;AMR_AF=0.0749;AFR_AF=0.0159;EUR_AF=0.1133;SAS_AF=0.1207;AA=.|||;VT=SNP
5	46279292	rs79777078	C	T	100	PASS	AC=277;AF=0.0553115;AN=5008;NS=2504;DP=17777;EAS_AF=0.128;AMR_AF=0.062;AFR_AF=0.0098;EUR_AF=0.0298;SAS_AF=0.0634;AA=.|||;VT=SNP
5	46279495	rs13159373	A	G	100	PASS	AC=315;AF=0.0628994;AN=5008;NS=2504;DP=18475;EAS_AF=0.0099;AMR_AF=0.0749;AFR_AF=0.0159;EUR_AF=0.1133;SAS_AF=0.1207;AA=.|||;VT=SNP
5	46279726	rs8185184	A	C	100	PASS	AC=3221;AF=0.643171;AN=5008;NS=2504;DP=18409;EAS_AF=0.5308;AMR_AF=0.6974;AFR_AF=0.6838;EUR_AF=0.667;SAS_AF=0.6411;AA=.|||;VT=SNP
5	46279905	rs78881804	T	C	100	PASS	AC=39;AF=0.00778754;AN=5008;NS=2504;DP=19848;EAS_AF=0.0278;AMR_AF=0.0144;AFR_AF=0.0008;EUR_AF=0;SAS_AF=0;AA=.|||;VT=SNP
5	46281241	rs12657760	C	T	100	PASS	AC=2716;AF=0.542332;AN=5008;NS=2504;DP=18518;EAS_AF=0.5308;AMR_AF=0.6643;AFR_AF=0.32;EUR_AF=0.667;SAS_AF=0.6401;AA=.|||;VT=SNP
5	46281267	rs12657764	C	T	100	PASS	AC=2716;AF=0.542332;AN=5008;NS=2504;DP=19259;EAS_AF=0.5308;AMR_AF=0.6643;AFR_AF=0.32;EUR_AF=0.667;SAS_AF=0.6401;AA=.|||;VT=SNP
5	46281727	rs4975959	G	A	100	PASS	AC=4389;AF=0.876398;AN=5008;NS=2504;DP=19847;EAS_AF=0.7401;AMR_AF=0.8876;AFR_AF=0.9932;EUR_AF=0.8499;SAS_AF=0.8783;AA=.|||;VT=SNP
5	46281919	rs10058966	A	G	100	PASS	AC=2717;AF=0.542532;AN=5008;NS=2504;DP=19744;EAS_AF=0.5308;AMR_AF=0.6643;AFR_AF=0.32;EUR_AF=0.667;SAS_AF=0.6411;AA=.|||;VT=SNP
5	46282533	rs75504252	C	T	100	PASS	AC=171;AF=0.0341454;AN=5008;NS=2504;DP=18278;EAS_AF=0.0714;AMR_AF=0.0086;AFR_AF=0;EUR_AF=0.008;SAS_AF=0.0869;AA=.|||;VT=SNP
5	46283140	rs4975960	T	C	100	PASS	AC=2721;AF=0.543331;AN=5008;NS=2504;DP=17221;EAS_AF=0.5288;AMR_AF=0.6671;AFR_AF=0.323;EUR_AF=0.667;SAS_AF=0.6411;AA=.|||;VT=SNP
5	46283185	rs76166555	A	C	100	PASS	AC=94;AF=0.01877;AN=5008;NS=2504;DP=18012;EAS_AF=0.0913;AMR_AF=0;AFR_AF=0;EUR_AF=0.001;SAS_AF=0.001;AA=.|||;VT=SNP
5	46283483	rs8185313	T	G	100	PASS	AC=2712;AF=0.541534;AN=5008;NS=2504;DP=19380;EAS_AF=0.5198;AMR_AF=0.6671;AFR_AF=0.323;EUR_AF=0.667;SAS_AF=0.6411;AA=.|||;VT=SNP
5	46284105	rs10045429	C	T	100	PASS	AC=2782;AF=0.555511;AN=5008;NS=2504;DP=15845;EAS_AF=0.5198;AMR_AF=0.6729;AFR_AF=0.3737;EUR_AF=0.666;SAS_AF=0.6411;AA=.|||;VT=SNP
5	46284472	rs117443525	C	G	100	PASS	AC=133;AF=0.0265575;AN=5008;NS=2504;DP=18241;EAS_AF=0.0595;AMR_AF=0.0994;AFR_AF=0.0015;EUR_AF=0.001;SAS_AF=0.001;AA=.|||;VT=SNP
5	46284854	rs4975962	C	T	100	PASS	AC=2721;AF=0.543331;AN=5008;NS=2504;DP=19062;EAS_AF=0.5288;AMR_AF=0.6671;AFR_AF=0.323;EUR_AF=0.667;SAS_AF=0.6411;AA=.|||;VT=SNP
5	46285430	rs113432056	C	T	100	PASS	AC=291;AF=0.058107;AN=5008;NS=2504;DP=17699;EAS_AF=0.1389;AMR_AF=0.062;AFR_AF=0.0113;EUR_AF=0.0298;SAS_AF=0.0644;AA=.|||;VT=SNP
5	46285528	rs8175348	A	T	100	PASS	AC=3524;AF=0.703674;AN=5008;NS=2504;DP=18763;EAS_AF=0.6587;AMR_AF=0.7594;AFR_AF=0.7126;EUR_AF=0.6968;SAS_AF=0.7055;AA=.|||;VT=SNP
5	46285725	rs8185037	T	G	100	PASS	AC=2721;AF=0.543331;AN=5008;NS=2504;DP=17730;EAS_AF=0.5288;AMR_AF=0.6671;AFR_AF=0.323;EUR_AF=0.667;SAS_AF=0.6411;AA=.|||;VT=SNP
5	46285925	rs8185041	T	C	100	PASS	AC=2721;AF=0.543331;AN=5008;NS=2504;DP=18158;EAS_AF=0.5288;AMR_AF=0.6671;AFR_AF=0.323;EUR_AF=0.667;SAS_AF=0.6411;AA=.|||;VT=SNP
5	46286666	rs149729866	G	T	100	PASS	AC=20;AF=0.00399361;AN=5008;NS=2504;DP=19228;EAS_AF=0.0198;AMR_AF=0;AFR_AF=0;EUR_AF=0;SAS_AF=0;AA=.|||;VT=SNP
5	46286807	rs7293474	A	G	100	PASS	AC=3228;AF=0.644569;AN=5008;NS=2504;DP=18109;EAS_AF=0.5288;AMR_AF=0.6974;AFR_AF=0.6906;EUR_AF=0.667;SAS_AF=0.6411;AA=.|||;VT=SNP
5	46287112	rs8185289	G	T	100	PASS	AC=2720;AF=0.543131;AN=5008;NS=2504;DP=17731;EAS_AF=0.5288;AMR_AF=0.6671;AFR_AF=0.3222;EUR_AF=0.667;SAS_AF=0.6411;AA=.|||;VT=SNP
5	46287651	rs8185331	G	A	100	PASS	AC=2715;AF=0.542133;AN=5008;NS=2504;DP=17036;EAS_AF=0.5198;AMR_AF=0.6671;AFR_AF=0.3253;EUR_AF=0.667;SAS_AF=0.6411;AA=.|||;VT=SNP
5	46287803	rs8185145	T	A	100	PASS	AC=2714;AF=0.541933;AN=5008;NS=2504;DP=17794;EAS_AF=0.5288;AMR_AF=0.6643;AFR_AF=0.3192;EUR_AF=0.667;SAS_AF=0.6411;AA=.|||;VT=SNP
5	46287832	rs8185332	C	T	100	PASS	AC=2705;AF=0.540136;AN=5008;NS=2504;DP=17707;EAS_AF=0.5198;AMR_AF=0.6643;AFR_AF=0.3192;EUR_AF=0.667;SAS_AF=0.6411;AA=.|||;VT=SNP
5	46287889	rs112492423	A	G	100	PASS	AC=307;AF=0.0613019;AN=5008;NS=2504;DP=17828;EAS_AF=0.131;AMR_AF=0.0648;AFR_AF=0.0212;EUR_AF=0.0298;SAS_AF=0.0736;AA=.|||;VT=SNP
5	46287984	rs8185335	C	T	100	PASS	AC=2705;AF=0.540136;AN=5008;NS=2504;DP=17564;EAS_AF=0.5198;AMR_AF=0.6643;AFR_AF=0.3192;EUR_AF=0.667;SAS_AF=0.6411;AA=.|||;VT=SNP
5	46288265	rs10060661	A	G	100	PASS	AC=3229;AF=0.644768;AN=5008;NS=2504;DP=17981;EAS_AF=0.5288;AMR_AF=0.6974;AFR_AF=0.6914;EUR_AF=0.667;SAS_AF=0.6411;AA=.|||;VT=SNP
5	46288453	rs13161439	T	C	100	PASS	AC=2718;AF=0.542732;AN=5008;NS=2504;DP=17735;EAS_AF=0.5288;AMR_AF=0.6643;AFR_AF=0.3222;EUR_AF=0.667;SAS_AF=0.6411;AA=.|||;VT=SNP
5	46288968	rs9292936	C	T	100	PASS	AC=3225;AF=0.64397;AN=5008;NS=2504;DP=16463;EAS_AF=0.5288;AMR_AF=0.6974;AFR_AF=0.6884;EUR_AF=0.667;SAS_AF=0.6411;AA=.|||;VT=SNP
5	46289918	rs4975963	A	G	100	PASS	AC=2717;AF=0.542532;AN=5008;NS=2504;DP=17572;EAS_AF=0.5288;AMR_AF=0.6643;AFR_AF=0.3215;EUR_AF=0.667;SAS_AF=0.6411;AA=.|||;VT=SNP
5	46290145	rs4975964	G	A	100	PASS	AC=2717;AF=0.542532;AN=5008;NS=2504;DP=18041;EAS_AF=0.5288;AMR_AF=0.6643;AFR_AF=0.3215;EUR_AF=0.667;SAS_AF=0.6411;AA=.|||;VT=SNP
5	46290389	rs4975965	A	G	100	PASS	AC=2406;AF=0.480431;AN=5008;NS=2504;DP=17602;EAS_AF=0.5188;AMR_AF=0.5879;AFR_AF=0.3064;EUR_AF=0.5557;SAS_AF=0.5225;AA=.|||;VT=SNP
5	46290859	rs10065314	A	G	100	PASS	AC=2757;AF=0.550519;AN=5008;NS=2504;DP=17840;EAS_AF=0.5288;AMR_AF=0.6657;AFR_AF=0.351;EUR_AF=0.667;SAS_AF=0.6411;AA=.|||;VT=SNP
5	46291075	rs139615907	G	A	100	PASS	AC=93;AF=0.0185703;AN=5008;NS=2504;DP=18665;EAS_AF=0.0437;AMR_AF=0;AFR_AF=0.0363;EUR_AF=0.001;SAS_AF=0;AA=.|||;VT=SNP
5	46291356	rs10472415	A	C	100	PASS	AC=2718;AF=0.542732;AN=5008;NS=2504;DP=17279;EAS_AF=0.5288;AMR_AF=0.6643;AFR_AF=0.3215;EUR_AF=0.668;SAS_AF=0.6411;AA=.|||;VT=SNP
5	46291675	rs4975966	T	C	100	PASS	AC=2748;AF=0.548722;AN=5008;NS=2504;DP=18409;EAS_AF=0.5198;AMR_AF=0.6643;AFR_AF=0.3517;EUR_AF=0.667;SAS_AF=0.6411;AA=.|||;VT=SNP
5	46292277	rs10054134	C	T	100	PASS	AC=2305;AF=0.460264;AN=5008;NS=2504;DP=18000;EAS_AF=0.5179;AMR_AF=0.5793;AFR_AF=0.2458;EUR_AF=0.5527;SAS_AF=0.5112;AA=.|||;VT=SNP
5	46293139	rs76651943	C	T	100	PASS	AC=141;AF=0.028155;AN=5008;NS=2504;DP=18683;EAS_AF=0.123;AMR_AF=0.0187;AFR_AF=0.0015;EUR_AF=0;SAS_AF=0.002;AA=.|||;VT=SNP
5	46293424	rs13168483	G	A	100	PASS	AC=2712;AF=0.541534;AN=5008;NS=2504;DP=18243;EAS_AF=0.5228;AMR_AF=0.6643;AFR_AF=0.3222;EUR_AF=0.667;SAS_AF=0.6411;AA=.|||;VT=SNP
5	46293465	rs13168085	A	T	100	PASS	AC=3227;AF=0.644369;AN=5008;NS=2504;DP=17985;EAS_AF=0.5278;AMR_AF=0.6974;AFR_AF=0.6906;EUR_AF=0.667;SAS_AF=0.6411;AA=.|||;VT=SNP
5	46293532	rs10064455	T	G	100	PASS	AC=3584;AF=0.715655;AN=5008;NS=2504;DP=18254;EAS_AF=0.6637;AMR_AF=0.7594;AFR_AF=0.7474;EUR_AF=0.6968;SAS_AF=0.7147;AA=.|||;VT=SNP
5	46293837	rs4975967	T	C	100	PASS	AC=2714;AF=0.541933;AN=5008;NS=2504;DP=17786;EAS_AF=0.5238;AMR_AF=0.6643;AFR_AF=0.323;EUR_AF=0.667;SAS_AF=0.6411;AA=.|||;VT=SNP
5	46293970	rs80053467	C	T	100	PASS	AC=280;AF=0.0559105;AN=5008;NS=2504;DP=17542;EAS_AF=0.13;AMR_AF=0.062;AFR_AF=0.0098;EUR_AF=0.0298;SAS_AF=0.0644;AA=.|||;VT=SNP
5	46294799	rs4975910	G	T	100	PASS	AC=4844;AF=0.967252;AN=5008;NS=2504;DP=18372;EAS_AF=0.8532;AMR_AF=0.9885;AFR_AF=1;EUR_AF=1;SAS_AF=0.9918;AA=.|||;VT=SNP
5	46295003	rs10060528	G	C	100	PASS	AC=2739;AF=0.546925;AN=5008;NS=2504;DP=17667;EAS_AF=0.5317;AMR_AF=0.6585;AFR_AF=0.3389;EUR_AF=0.667;SAS_AF=0.6411;AA=.|||;VT=SNP
5	46295341	rs8188068	A	G	100	PASS	AC=2738;AF=0.546725;AN=5008;NS=2504;DP=17569;EAS_AF=0.5317;AMR_AF=0.6585;AFR_AF=0.3389;EUR_AF=0.666;SAS_AF=0.6411;AA=.|||;VT=SNP
5	46295605	rs8188077	A	G	100	PASS	AC=2405;AF=0.480232;AN=5008;NS=2504;DP=18451;EAS_AF=0.5179;AMR_AF=0.5879;AFR_AF=0.3064;EUR_AF=0.5557;SAS_AF=0.5225;AA=.|||;VT=SNP
5	46295867	rs4975968	A	G	100	PASS	AC=2735;AF=0.546126;AN=5008;NS=2504;DP=18072;EAS_AF=0.5278;AMR_AF=0.6585;AFR_AF=0.3389;EUR_AF=0.667;SAS_AF=0.6411;AA=.|||;VT=SNP
5	46295980	rs62372630	C	G	100	PASS	AC=278;AF=0.0555112;AN=5008;NS=2504;DP=17977;EAS_AF=0.13;AMR_AF=0.0605;AFR_AF=0.0038;EUR_AF=0.0278;SAS_AF=0.0736;AA=.|||;VT=SNP
5	46295989	rs4975969	T	A	100	PASS	AC=2735;AF=0.546126;AN=5008;NS=2504;DP=17961;EAS_AF=0.5278;AMR_AF=0.6585;AFR_AF=0.3389;EUR_AF=0.667;SAS_AF=0.6411;AA=.|||;VT=SNP
5	46296214	rs4975970	C	T	100	PASS	AC=2735;AF=0.546126;AN=5008;NS=2504;DP=17272;EAS_AF=0.5278;AMR_AF=0.6585;AFR_AF=0.3389;EUR_AF=0.667;SAS_AF=0.6411;AA=.|||;VT=SNP
5	46296240	rs4975971	A	G	100	PASS	AC=2729;AF=0.544928;AN=5008;NS=2504;DP=17326;EAS_AF=0.5198;AMR_AF=0.6585;AFR_AF=0.3389;EUR_AF=0.667;SAS_AF=0.6431;AA=.|||;VT=SNP
5	46296286	rs34159378	A	G	100	PASS	AC=2722;AF=0.54353;AN=5008;NS=2504;DP=16197;EAS_AF=0.5159;AMR_AF=0.6585;AFR_AF=0.3381;EUR_AF=0.667;SAS_AF=0.6411;AA=.|||;VT=SNP
5	46296313	rs62372631	G	A	100	PASS	AC=290;AF=0.0579073;AN=5008;NS=2504;DP=16334;EAS_AF=0.13;AMR_AF=0.062;AFR_AF=0.0174;EUR_AF=0.0298;SAS_AF=0.0644;AA=.|||;VT=SNP
5	46297245	rs4975911	T	C	100	PASS	AC=2444;AF=0.488019;AN=5008;NS=2504;DP=19488;EAS_AF=0.5188;AMR_AF=0.5879;AFR_AF=0.3359;EUR_AF=0.5547;SAS_AF=0.5225;AA=.|||;VT=SNP
5	46297662	rs4975972	G	A	100	PASS	AC=2451;AF=0.489417;AN=5008;NS=2504;DP=19011;EAS_AF=0.5188;AMR_AF=0.5908;AFR_AF=0.3396;EUR_AF=0.5547;SAS_AF=0.5225;AA=.|||;VT=SNP
5	46297750	rs10065149	C	T	100	PASS	AC=2726;AF=0.544329;AN=5008;NS=2504;DP=17853;EAS_AF=0.5198;AMR_AF=0.6585;AFR_AF=0.3389;EUR_AF=0.666;SAS_AF=0.6411;AA=.|||;VT=SNP
5	46298065	rs10063520	T	C	100	PASS	AC=2735;AF=0.546126;AN=5008;NS=2504;DP=17933;EAS_AF=0.5288;AMR_AF=0.6585;AFR_AF=0.3389;EUR_AF=0.666;SAS_AF=0.6411;AA=.|||;VT=SNP
5	46298403	rs8185256	A	G	100	PASS	AC=2735;AF=0.546126;AN=5008;NS=2504;DP=18951;EAS_AF=0.5288;AMR_AF=0.6585;AFR_AF=0.3389;EUR_AF=0.666;SAS_AF=0.6411;AA=.|||;VT=SNP
5	46298426	rs117653892	T	G	100	PASS	AC=88;AF=0.0175719;AN=5008;NS=2504;DP=19176;EAS_AF=0.0853;AMR_AF=0;AFR_AF=0;EUR_AF=0.001;SAS_AF=0.001;AA=.|||;VT=SNP
5	46298947	rs140936940	G	A	100	PASS	AC=269;AF=0.0537141;AN=5008;NS=2504;DP=18832;EAS_AF=0.13;AMR_AF=0.0605;AFR_AF=0.0038;EUR_AF=0.0278;SAS_AF=0.0644;AA=.|||;VT=SNP
5	46299000	rs4975973	C	T	100	PASS	AC=3039;AF=0.606829;AN=5008;NS=2504;DP=19873;EAS_AF=0.6587;AMR_AF=0.7205;AFR_AF=0.3669;EUR_AF=0.6958;SAS_AF=0.7055;AA=.|||;VT=SNP
5	46299711	rs8185312	C	T	100	PASS	AC=2736;AF=0.546326;AN=5008;NS=2504;DP=17399;EAS_AF=0.5288;AMR_AF=0.6585;AFR_AF=0.3389;EUR_AF=0.667;SAS_AF=0.6411;AA=.|||;VT=SNP
5	46299750	rs8185314	G	T	100	PASS	AC=2445;AF=0.488219;AN=5008;NS=2504;DP=17407;EAS_AF=0.5188;AMR_AF=0.5879;AFR_AF=0.3359;EUR_AF=0.5557;SAS_AF=0.5225;AA=.|||;VT=SNP
5	46300393	rs8185180	T	A	100	PASS	AC=2735;AF=0.546126;AN=5008;NS=2504;DP=18679;EAS_AF=0.5288;AMR_AF=0.6585;AFR_AF=0.3389;EUR_AF=0.667;SAS_AF=0.6401;AA=.|||;VT=SNP
5	46300838	rs12516847	C	A	100	PASS	AC=3006;AF=0.60024;AN=5008;NS=2504;DP=18047;EAS_AF=0.6567;AMR_AF=0.7248;AFR_AF=0.3495;EUR_AF=0.6918;SAS_AF=0.6984;AA=.|||;VT=SNP
5	46302442	rs10434615	C	A	100	PASS	AC=3530;AF=0.704872;AN=5008;NS=2504;DP=16656;EAS_AF=0.6647;AMR_AF=0.7594;AFR_AF=0.7133;EUR_AF=0.6958;SAS_AF=0.7055;AA=.|||;VT=SNP
5	46302471	rs12523279	A	G	100	PASS	AC=2734;AF=0.545927;AN=5008;NS=2504;DP=15833;EAS_AF=0.5288;AMR_AF=0.6585;AFR_AF=0.3389;EUR_AF=0.666;SAS_AF=0.6401;AA=.|||;VT=SNP
5	46302558	rs12697557	G	A	100	PASS	AC=2735;AF=0.546126;AN=5008;NS=2504;DP=17123;EAS_AF=0.5288;AMR_AF=0.6585;AFR_AF=0.3389;EUR_AF=0.666;SAS_AF=0.6411;AA=.|||;VT=SNP
5	46302781	rs9717195	A	G	100	PASS	AC=2407;AF=0.480631;AN=5008;NS=2504;DP=17971;EAS_AF=0.5198;AMR_AF=0.5893;AFR_AF=0.3064;EUR_AF=0.5547;SAS_AF=0.5225;AA=.|||;VT=SNP
5	46303298	rs9716588	G	A	100	PASS	AC=2696;AF=0.538339;AN=5008;NS=2504;DP=17687;EAS_AF=0.5288;AMR_AF=0.6585;AFR_AF=0.3094;EUR_AF=0.666;SAS_AF=0.6411;AA=.|||;VT=SNP
5	46303500	rs75760365	G	A	100	PASS	AC=193;AF=0.0385383;AN=5008;NS=2504;DP=17899;EAS_AF=0.0347;AMR_AF=0.0187;AFR_AF=0.1051;EUR_AF=0.002;SAS_AF=0.0041;AA=.|||;VT=SNP
5	46303892	rs8185253	G	T	100	PASS	AC=2735;AF=0.546126;AN=5008;NS=2504;DP=18526;EAS_AF=0.5288;AMR_AF=0.6585;AFR_AF=0.3389;EUR_AF=0.666;SAS_AF=0.6411;AA=.|||;VT=SNP
5	46304368	rs35503553	A	G	100	PASS	AC=2736;AF=0.546326;AN=5008;NS=2504;DP=16832;EAS_AF=0.5288;AMR_AF=0.6585;AFR_AF=0.3389;EUR_AF=0.666;SAS_AF=0.6421;AA=.|||;VT=SNP
5	46305003	rs111444997	C	G	100	PASS	AC=269;AF=0.0537141;AN=5008;NS=2504;DP=18956;EAS_AF=0.131;AMR_AF=0.0605;AFR_AF=0.0038;EUR_AF=0.0278;SAS_AF=0.0634;AA=.|||;VT=SNP
5	46306099	rs72762292	G	A	100	PASS	AC=3043;AF=0.607628;AN=5008;NS=2504;DP=16986;EAS_AF=0.6637;AMR_AF=0.7205;AFR_AF=0.3661;EUR_AF=0.6958;SAS_AF=0.7055;AA=.|||;VT=SNP
5	46306475	rs8185010	A	G	100	PASS	AC=3040;AF=0.607029;AN=5008;NS=2504;DP=17848;EAS_AF=0.6647;AMR_AF=0.7205;AFR_AF=0.3661;EUR_AF=0.6958;SAS_AF=0.7014;AA=.|||;VT=SNP
5	46306905	rs10059495	A	T	100	PASS	AC=2692;AF=0.53754;AN=5008;NS=2504;DP=18844;EAS_AF=0.5278;AMR_AF=0.6585;AFR_AF=0.3071;EUR_AF=0.666;SAS_AF=0.6411;AA=.|||;VT=SNP
5	46306941	rs76137720	C	T	100	PASS	AC=77;AF=0.0153754;AN=5008;NS=2504;DP=18527;EAS_AF=0.0714;AMR_AF=0.0014;AFR_AF=0;EUR_AF=0.001;SAS_AF=0.0031;AA=.|||;VT=SNP
5	46307124	rs12697560	A	G	100	PASS	AC=4397;AF=0.877995;AN=5008;NS=2504;DP=18392;EAS_AF=0.755;AMR_AF=0.8833;AFR_AF=0.9909;EUR_AF=0.8479;SAS_AF=0.8793;AA=.|||;VT=SNP
5	46307566	rs4975974	G	A	100	PASS	AC=2696;AF=0.538339;AN=5008;NS=2504;DP=17462;EAS_AF=0.5278;AMR_AF=0.6585;AFR_AF=0.3101;EUR_AF=0.666;SAS_AF=0.6411;AA=.|||;VT=SNP
5	46307649	rs4975975	C	A	100	PASS	AC=2696;AF=0.538339;AN=5008;NS=2504;DP=17232;EAS_AF=0.5278;AMR_AF=0.6585;AFR_AF=0.3101;EUR_AF=0.666;SAS_AF=0.6411;AA=.|||;VT=SNP
5	46307746	rs4975976	T	C	100	PASS	AC=2735;AF=0.546126;AN=5008;NS=2504;DP=18042;EAS_AF=0.5278;AMR_AF=0.6585;AFR_AF=0.3396;EUR_AF=0.666;SAS_AF=0.6411;AA=.|||;VT=SNP
5	46307962	rs113130486	C	T	100	PASS	AC=323;AF=0.0644968;AN=5008;NS=2504;DP=17648;EAS_AF=0.1359;AMR_AF=0.062;AFR_AF=0.0378;EUR_AF=0.0298;SAS_AF=0.0644;AA=.|||;VT=SNP
5	46308090	rs4975977	C	T	100	PASS	AC=2531;AF=0.505391;AN=5008;NS=2504;DP=17407;EAS_AF=0.5179;AMR_AF=0.5922;AFR_AF=0.3994;EUR_AF=0.5547;SAS_AF=0.5235;AA=.|||;VT=SNP
5	46308133	rs4975978	A	T	100	PASS	AC=2735;AF=0.546126;AN=5008;NS=2504;DP=17552;EAS_AF=0.5278;AMR_AF=0.6585;AFR_AF=0.3396;EUR_AF=0.666;SAS_AF=0.6411;AA=.|||;VT=SNP
5	46308194	rs149992967	C	T	100	PASS	AC=166;AF=0.033147;AN=5008;NS=2504;DP=17974;EAS_AF=0.0754;AMR_AF=0.0086;AFR_AF=0;EUR_AF=0.008;SAS_AF=0.0777;AA=.|||;VT=SNP
5	46308738	rs10066145	G	A	100	PASS	AC=4035;AF=0.805711;AN=5008;NS=2504;DP=17076;EAS_AF=0.6994;AMR_AF=0.8199;AFR_AF=0.9561;EUR_AF=0.7584;SAS_AF=0.7505;AA=.|||;VT=SNP
5	46308833	rs117965403	A	G	100	PASS	AC=32;AF=0.00638978;AN=5008;NS=2504;DP=17849;EAS_AF=0.0317;AMR_AF=0;AFR_AF=0;EUR_AF=0;SAS_AF=0;AA=.|||;VT=SNP
5	46309059	rs12514163	A	C	100	PASS	AC=2736;AF=0.546326;AN=5008;NS=2504;DP=17685;EAS_AF=0.5278;AMR_AF=0.6585;AFR_AF=0.3404;EUR_AF=0.666;SAS_AF=0.6411;AA=.|||;VT=SNP
5	46309174	rs12514178	A	G	100	PASS	AC=2736;AF=0.546326;AN=5008;NS=2504;DP=17798;EAS_AF=0.5278;AMR_AF=0.6585;AFR_AF=0.3404;EUR_AF=0.666;SAS_AF=0.6411;AA=.|||;VT=SNP
5	46309346	rs75222504	G	A	100	PASS	AC=166;AF=0.033147;AN=5008;NS=2504;DP=17607;EAS_AF=0.0754;AMR_AF=0.0086;AFR_AF=0;EUR_AF=0.008;SAS_AF=0.0777;AA=.|||;VT=SNP
5	46309824	rs8185192	G	A	100	PASS	AC=2735;AF=0.546126;AN=5008;NS=2504;DP=19386;EAS_AF=0.5278;AMR_AF=0.6585;AFR_AF=0.3396;EUR_AF=0.666;SAS_AF=0.6411;AA=.|||;VT=SNP
5	46310175	rs8188158	C	T	100	PASS	AC=2726;AF=0.544329;AN=5008;NS=2504;DP=18925;EAS_AF=0.5188;AMR_AF=0.6585;AFR_AF=0.3396;EUR_AF=0.666;SAS_AF=0.6411;AA=.|||;VT=SNP
5	46310180	rs8188159	C	T	100	PASS	AC=3531;AF=0.705072;AN=5008;NS=2504;DP=18834;EAS_AF=0.6637;AMR_AF=0.7594;AFR_AF=0.7141;EUR_AF=0.6958;SAS_AF=0.7065;AA=.|||;VT=SNP
5	46310291	rs8188184	G	C	100	PASS	AC=3067;AF=0.61242;AN=5008;NS=2504;DP=18584;EAS_AF=0.6637;AMR_AF=0.7262;AFR_AF=0.3812;EUR_AF=0.6958;SAS_AF=0.7055;AA=.|||;VT=SNP
5	46311176	rs8185249	C	T	100	PASS	AC=3527;AF=0.704273;AN=5008;NS=2504;DP=18125;EAS_AF=0.6627;AMR_AF=0.7594;AFR_AF=0.7118;EUR_AF=0.6968;SAS_AF=0.7055;AA=.|||;VT=SNP
5	46311257	rs8175389	T	C	100	PASS	AC=2728;AF=0.544728;AN=5008;NS=2504;DP=17410;EAS_AF=0.5188;AMR_AF=0.6585;AFR_AF=0.3411;EUR_AF=0.666;SAS_AF=0.6411;AA=.|||;VT=SNP
5	46311261	rs8175427	G	T	100	PASS	AC=2733;AF=0.545727;AN=5008;NS=2504;DP=17144;EAS_AF=0.5288;AMR_AF=0.6571;AFR_AF=0.3389;EUR_AF=0.666;SAS_AF=0.6401;AA=.|||;VT=SNP
5	46311477	rs8188221	C	T	100	PASS	AC=2735;AF=0.546126;AN=5008;NS=2504;DP=16768;EAS_AF=0.5278;AMR_AF=0.6571;AFR_AF=0.3404;EUR_AF=0.666;SAS_AF=0.6411;AA=.|||;VT=SNP
5	46311667	rs62372640	T	A	100	PASS	AC=293;AF=0.0585064;AN=5008;NS=2504;DP=16635;EAS_AF=0.1359;AMR_AF=0.062;AFR_AF=0.0151;EUR_AF=0.0298;SAS_AF=0.0644;AA=.|||;VT=SNP
5	46311799	rs8185292	C	T	100	PASS	AC=2727;AF=0.544529;AN=5008;NS=2504;DP=17802;EAS_AF=0.5188;AMR_AF=0.6585;AFR_AF=0.3404;EUR_AF=0.666;SAS_AF=0.6411;AA=.|||;VT=SNP
5	46311897	rs8185095	T	A	100	PASS	AC=2727;AF=0.544529;AN=5008;NS=2504;DP=18833;EAS_AF=0.5188;AMR_AF=0.6585;AFR_AF=0.3404;EUR_AF=0.666;SAS_AF=0.6411;AA=.|||;VT=SNP
5	46312251	rs8185301	C	T	100	PASS	AC=2447;AF=0.488618;AN=5008;NS=2504;DP=20454;EAS_AF=0.5179;AMR_AF=0.5893;AFR_AF=0.3389;EUR_AF=0.5547;SAS_AF=0.5215;AA=.|||;VT=SNP
5	46312705	rs4975979	C	G	100	PASS	AC=2737;AF=0.546526;AN=5008;NS=2504;DP=19346;EAS_AF=0.5278;AMR_AF=0.6585;AFR_AF=0.3404;EUR_AF=0.666;SAS_AF=0.6421;AA=.|||;VT=SNP
5	46313145	rs4975912	T	C	100	PASS	AC=3222;AF=0.643371;AN=5008;NS=2504;DP=17751;EAS_AF=0.5327;AMR_AF=0.6974;AFR_AF=0.6876;EUR_AF=0.666;SAS_AF=0.636;AA=.|||;VT=SNP
5	46313227	rs10461766	G	A	100	PASS	AC=285;AF=0.0569089;AN=5008;NS=2504;DP=17198;EAS_AF=0.1349;AMR_AF=0.062;AFR_AF=0.0098;EUR_AF=0.0298;SAS_AF=0.0644;AA=.|||;VT=SNP
5	46313261	rs72764106	C	T	100	PASS	AC=166;AF=0.033147;AN=5008;NS=2504;DP=17616;EAS_AF=0.0754;AMR_AF=0.0086;AFR_AF=0;EUR_AF=0.008;SAS_AF=0.0777;AA=.|||;VT=SNP
5	46313275	rs4975913	T	C	100	PASS	AC=2737;AF=0.546526;AN=5008;NS=2504;DP=17923;EAS_AF=0.5288;AMR_AF=0.6585;AFR_AF=0.3404;EUR_AF=0.666;SAS_AF=0.6411;AA=.|||;VT=SNP
5	46313652	rs7293494	T	G	100	PASS	AC=2447;AF=0.488618;AN=5008;NS=2504;DP=16874;EAS_AF=0.5188;AMR_AF=0.5893;AFR_AF=0.3381;EUR_AF=0.5547;SAS_AF=0.5215;AA=.|||;VT=SNP
5	46313912	rs113808169	T	C	100	PASS	AC=2731;AF=0.545327;AN=5008;NS=2504;DP=17801;EAS_AF=0.5288;AMR_AF=0.6585;AFR_AF=0.3381;EUR_AF=0.663;SAS_AF=0.6411;AA=.|||;VT=SNP
5	46314068	rs62372641	C	A	100	PASS	AC=292;AF=0.0583067;AN=5008;NS=2504;DP=18811;EAS_AF=0.1349;AMR_AF=0.062;AFR_AF=0.0151;EUR_AF=0.0298;SAS_AF=0.0644;AA=.|||;VT=SNP
5	46314144	rs112874675	A	G	100	PASS	AC=4039;AF=0.80651;AN=5008;NS=2504;DP=19147;EAS_AF=0.6994;AMR_AF=0.8213;AFR_AF=0.9576;EUR_AF=0.7594;SAS_AF=0.7505;AA=.|||;VT=SNP
5	46314192	rs149621186	T	C	100	PASS	AC=2446;AF=0.488419;AN=5008;NS=2504;DP=20456;EAS_AF=0.5188;AMR_AF=0.5893;AFR_AF=0.3374;EUR_AF=0.5547;SAS_AF=0.5215;AA=.|||;VT=SNP
5	46314301	rs114220479	C	T	100	PASS	AC=2726;AF=0.544329;AN=5008;NS=2504;DP=19921;EAS_AF=0.5198;AMR_AF=0.6585;AFR_AF=0.3389;EUR_AF=0.666;SAS_AF=0.6411;AA=.|||;VT=SNP
5	46314306	rs117201027	G	A	100	PASS	AC=292;AF=0.0583067;AN=5008;NS=2504;DP=19902;EAS_AF=0.1349;AMR_AF=0.062;AFR_AF=0.0151;EUR_AF=0.0298;SAS_AF=0.0644;AA=.|||;VT=SNP
5	46314424	rs148999138	A	G	100	PASS	AC=2735;AF=0.546126;AN=5008;NS=2504;DP=20830;EAS_AF=0.5288;AMR_AF=0.6585;AFR_AF=0.3389;EUR_AF=0.666;SAS_AF=0.6411;AA=.|||;VT=SNP
5	46314609	rs62372642	G	A	100	PASS	AC=292;AF=0.0583067;AN=5008;NS=2504;DP=19928;EAS_AF=0.1349;AMR_AF=0.062;AFR_AF=0.0151;EUR_AF=0.0298;SAS_AF=0.0644;AA=.|||;VT=SNP
5	46316172	rs62372644	G	T	100	PASS	AC=288;AF=0.057508;AN=5008;NS=2504;DP=19510;EAS_AF=0.1349;AMR_AF=0.062;AFR_AF=0.0121;EUR_AF=0.0298;SAS_AF=0.0644;AA=.|||;VT=SNP
5	46317930	rs201599743	G	A	100	PASS	AC=50;AF=0.00998403;AN=5008;NS=2504;DP=20172;EAS_AF=0.0357;AMR_AF=0.0159;AFR_AF=0.0015;EUR_AF=0;SAS_AF=0.001;AA=.|||;VT=SNP
5	46318478	rs10053694	T	C	100	PASS	AC=2657;AF=0.530551;AN=5008;NS=2504;DP=16711;EAS_AF=0.4554;AMR_AF=0.6571;AFR_AF=0.3404;EUR_AF=0.664;SAS_AF=0.638;AA=.|||;VT=SNP
5	46318634	rs8185385	G	A	100	PASS	AC=2367;AF=0.472644;AN=5008;NS=2504;DP=16109;EAS_AF=0.4454;AMR_AF=0.5879;AFR_AF=0.3374;EUR_AF=0.5537;SAS_AF=0.5184;AA=.|||;VT=SNP
5	46318814	rs4128261	G	A	100	PASS	AC=3149;AF=0.628794;AN=5008;NS=2504;DP=16778;EAS_AF=0.4554;AMR_AF=0.696;AFR_AF=0.6921;EUR_AF=0.665;SAS_AF=0.637;AA=.|||;VT=SNP
5	46322099	rs113198380	C	T	100	PASS	AC=3151;AF=0.629193;AN=5008;NS=2504;DP=18469;EAS_AF=0.5288;AMR_AF=0.6931;AFR_AF=0.6346;EUR_AF=0.666;SAS_AF=0.6421;AA=.|||;VT=SNP
5	46322174	rs150699607	A	G	100	PASS	AC=2413;AF=0.481829;AN=5008;NS=2504;DP=19452;EAS_AF=0.5188;AMR_AF=0.5893;AFR_AF=0.3086;EUR_AF=0.5577;SAS_AF=0.5235;AA=.|||;VT=SNP
5	46322827	rs4975984	A	G	100	PASS	AC=2700;AF=0.539137;AN=5008;NS=2504;DP=18329;EAS_AF=0.5288;AMR_AF=0.6585;AFR_AF=0.3116;EUR_AF=0.666;SAS_AF=0.6421;AA=.|||;VT=SNP
5	46324183	rs76786173	T	C	100	PASS	AC=178;AF=0.0355431;AN=5008;NS=2504;DP=17681;EAS_AF=0.0813;AMR_AF=0.1239;AFR_AF=0.0023;EUR_AF=0.001;SAS_AF=0.0061;AA=.|||;VT=SNP
5	46325385	rs8175383	A	C	100	PASS	AC=2412;AF=0.481629;AN=5008;NS=2504;DP=18755;EAS_AF=0.5188;AMR_AF=0.5908;AFR_AF=0.3094;EUR_AF=0.5547;SAS_AF=0.5235;AA=.|||;VT=SNP
5	46328445	rs10037109	C	G	100	PASS	AC=2707;AF=0.540535;AN=5008;NS=2504;DP=17366;EAS_AF=0.5288;AMR_AF=0.6628;AFR_AF=0.3169;EUR_AF=0.666;SAS_AF=0.6391;AA=.|||;VT=SNP
5	46328647	rs4975991	G	C	100	PASS	AC=2731;AF=0.545327;AN=5008;NS=2504;DP=18042;EAS_AF=0.5288;AMR_AF=0.6628;AFR_AF=0.3328;EUR_AF=0.666;SAS_AF=0.6421;AA=.|||;VT=SNP
5	46328800	rs4975918	A	T	100	PASS	AC=3534;AF=0.705671;AN=5008;NS=2504;DP=17464;EAS_AF=0.6637;AMR_AF=0.7608;AFR_AF=0.7148;EUR_AF=0.6958;SAS_AF=0.7076;AA=.|||;VT=SNP
5	46328845	rs4975919	A	G	100	PASS	AC=2732;AF=0.545527;AN=5008;NS=2504;DP=18275;EAS_AF=0.5298;AMR_AF=0.6628;AFR_AF=0.3328;EUR_AF=0.666;SAS_AF=0.6421;AA=.|||;VT=SNP
5	46328852	rs4975920	C	T	100	PASS	AC=2722;AF=0.54353;AN=5008;NS=2504;DP=18285;EAS_AF=0.5198;AMR_AF=0.6628;AFR_AF=0.3328;EUR_AF=0.666;SAS_AF=0.6421;AA=.|||;VT=SNP
5	46329566	rs4975992	G	T	100	PASS	AC=2732;AF=0.545527;AN=5008;NS=2504;DP=18502;EAS_AF=0.5308;AMR_AF=0.6614;AFR_AF=0.3328;EUR_AF=0.666;SAS_AF=0.6421;AA=.|||;VT=SNP
5	46329751	rs202144568	T	A	100	PASS	AC=50;AF=0.00998403;AN=5008;NS=2504;DP=18454;EAS_AF=0.0486;AMR_AF=0.0014;AFR_AF=0;EUR_AF=0;SAS_AF=0;AA=.|||;VT=SNP
5	46330049	rs4975993	C	T	100	PASS	AC=2735;AF=0.546126;AN=5008;NS=2504;DP=17574;EAS_AF=0.5308;AMR_AF=0.6614;AFR_AF=0.3351;EUR_AF=0.666;SAS_AF=0.6421;AA=.|||;VT=SNP
5	46330253	rs111730907	G	T	100	PASS	AC=79;AF=0.0157748;AN=5008;NS=2504;DP=16913;EAS_AF=0.0724;AMR_AF=0.0014;AFR_AF=0;EUR_AF=0.002;SAS_AF=0.0031;AA=.|||;VT=SNP
5	46330380	rs12521795	A	G	100	PASS	AC=3210;AF=0.640974;AN=5008;NS=2504;DP=16531;EAS_AF=0.5308;AMR_AF=0.6974;AFR_AF=0.6755;EUR_AF=0.666;SAS_AF=0.6421;AA=.|||;VT=SNP
5	46330846	rs10068278	T	C	100	PASS	AC=2740;AF=0.547125;AN=5008;NS=2504;DP=17534;EAS_AF=0.5308;AMR_AF=0.6614;AFR_AF=0.3389;EUR_AF=0.666;SAS_AF=0.6421;AA=.|||;VT=SNP
5	46330923	rs10061916	G	T	100	PASS	AC=2739;AF=0.546925;AN=5008;NS=2504;DP=18016;EAS_AF=0.5308;AMR_AF=0.6614;AFR_AF=0.3381;EUR_AF=0.666;SAS_AF=0.6421;AA=.|||;VT=SNP
5	46331292	rs10941789	G	A	100	PASS	AC=2739;AF=0.546925;AN=5008;NS=2504;DP=18382;EAS_AF=0.5308;AMR_AF=0.6614;AFR_AF=0.3381;EUR_AF=0.666;SAS_AF=0.6421;AA=.|||;VT=SNP
5	46331845	rs4975994	T	C	100	PASS	AC=2707;AF=0.540535;AN=5008;NS=2504;DP=18490;EAS_AF=0.5308;AMR_AF=0.6585;AFR_AF=0.3154;EUR_AF=0.666;SAS_AF=0.6421;AA=.|||;VT=SNP
5	46332383	rs7293345	C	T	100	PASS	AC=2707;AF=0.540535;AN=5008;NS=2504;DP=18035;EAS_AF=0.5308;AMR_AF=0.6585;AFR_AF=0.3154;EUR_AF=0.666;SAS_AF=0.6421;AA=.|||;VT=SNP
5	46332720	rs55638678	C	G	100	PASS	AC=2709;AF=0.540935;AN=5008;NS=2504;DP=17610;EAS_AF=0.5278;AMR_AF=0.6585;AFR_AF=0.3215;EUR_AF=0.666;SAS_AF=0.6391;AA=.|||;VT=SNP
5	46333000	rs10066140	C	T	100	PASS	AC=2722;AF=0.54353;AN=5008;NS=2504;DP=18862;EAS_AF=0.5288;AMR_AF=0.6599;AFR_AF=0.3275;EUR_AF=0.666;SAS_AF=0.6421;AA=.|||;VT=SNP
5	46334133	rs11745763	G	A	100	PASS	AC=2701;AF=0.539337;AN=5008;NS=2504;DP=18983;EAS_AF=0.5288;AMR_AF=0.6585;AFR_AF=0.3132;EUR_AF=0.666;SAS_AF=0.6411;AA=.|||;VT=SNP
5	46334365	rs10941791	T	C	100	PASS	AC=2701;AF=0.539337;AN=5008;NS=2504;DP=18159;EAS_AF=0.5288;AMR_AF=0.6585;AFR_AF=0.3132;EUR_AF=0.666;SAS_AF=0.6411;AA=.|||;VT=SNP
5	46335154	rs4975995	T	C	100	PASS	AC=4777;AF=0.953874;AN=5008;NS=2504;DP=17940;EAS_AF=0.8135;AMR_AF=0.9481;AFR_AF=1;EUR_AF=1;SAS_AF=0.9928;AA=.|||;VT=SNP
5	46335290	rs4975923	T	A	100	PASS	AC=2699;AF=0.538938;AN=5008;NS=2504;DP=18924;EAS_AF=0.5288;AMR_AF=0.6585;AFR_AF=0.3109;EUR_AF=0.666;SAS_AF=0.6421;AA=.|||;VT=SNP
5	46335500	rs4975924	C	T	100	PASS	AC=2689;AF=0.536941;AN=5008;NS=2504;DP=17968;EAS_AF=0.5198;AMR_AF=0.6585;AFR_AF=0.3109;EUR_AF=0.666;SAS_AF=0.6411;AA=.|||;VT=SNP
5	46335589	rs4975925	G	A	100	PASS	AC=3230;AF=0.644968;AN=5008;NS=2504;DP=18224;EAS_AF=0.5288;AMR_AF=0.696;AFR_AF=0.6936;EUR_AF=0.666;SAS_AF=0.6411;AA=.|||;VT=SNP
5	46335594	rs4975926	C	T	100	PASS	AC=2698;AF=0.538738;AN=5008;NS=2504;DP=18413;EAS_AF=0.5288;AMR_AF=0.6585;AFR_AF=0.3109;EUR_AF=0.666;SAS_AF=0.6411;AA=.|||;VT=SNP
5	46335722	rs140509217	T	C	100	PASS	AC=78;AF=0.0155751;AN=5008;NS=2504;DP=19084;EAS_AF=0.0724;AMR_AF=0.0014;AFR_AF=0;EUR_AF=0.001;SAS_AF=0.0031;AA=.|||;VT=SNP
5	46335836	rs35887056	G	A	100	PASS	AC=240;AF=0.0479233;AN=5008;NS=2504;DP=19843;EAS_AF=0.0476;AMR_AF=0.0375;AFR_AF=0.0265;EUR_AF=0.0487;SAS_AF=0.0838;AA=.|||;VT=SNP
5	46336089	rs8185360	G	A	100	PASS	AC=3529;AF=0.704673;AN=5008;NS=2504;DP=18640;EAS_AF=0.6637;AMR_AF=0.7565;AFR_AF=0.7133;EUR_AF=0.6958;SAS_AF=0.7076;AA=.|||;VT=SNP
5	46336238	rs117838529	C	A	100	PASS	AC=147;AF=0.029353;AN=5008;NS=2504;DP=18889;EAS_AF=0.129;AMR_AF=0.0187;AFR_AF=0;EUR_AF=0.001;SAS_AF=0.0031;AA=.|||;VT=SNP
5	46336766	rs112288658	C	T	100	PASS	AC=2691;AF=0.53734;AN=5008;NS=2504;DP=18865;EAS_AF=0.5198;AMR_AF=0.6599;AFR_AF=0.3109;EUR_AF=0.666;SAS_AF=0.6421;AA=.|||;VT=SNP
5	46337089	rs10941794	G	T	100	PASS	AC=3001;AF=0.599241;AN=5008;NS=2504;DP=18703;EAS_AF=0.6627;AMR_AF=0.7219;AFR_AF=0.3328;EUR_AF=0.6958;SAS_AF=0.7076;AA=.|||;VT=SNP
5	46337526	rs8185064	C	T	100	PASS	AC=2700;AF=0.539137;AN=5008;NS=2504;DP=20005;EAS_AF=0.5298;AMR_AF=0.6585;AFR_AF=0.3109;EUR_AF=0.666;SAS_AF=0.6421;AA=.|||;VT=SNP
5	46337762	rs141817936	A	G	100	PASS	AC=50;AF=0.00998403;AN=5008;NS=2504;DP=18948;EAS_AF=0.0347;AMR_AF=0.013;AFR_AF=0.0045;EUR_AF=0;SAS_AF=0;AA=.|||;VT=SNP
5	46337808	rs8185283	T	C	100	PASS	AC=2688;AF=0.536741;AN=5008;NS=2504;DP=19238;EAS_AF=0.5198;AMR_AF=0.6571;AFR_AF=0.3109;EUR_AF=0.665;SAS_AF=0.6421;AA=.|||;VT=SNP
5	46337824	rs8185067	A	C	100	PASS	AC=2697;AF=0.538538;AN=5008;NS=2504;DP=19618;EAS_AF=0.5288;AMR_AF=0.6571;AFR_AF=0.3109;EUR_AF=0.665;SAS_AF=0.6421;AA=.|||;VT=SNP
5	46337863	rs10060049	A	T	100	PASS	AC=2687;AF=0.536542;AN=5008;NS=2504;DP=19647;EAS_AF=0.5188;AMR_AF=0.6571;AFR_AF=0.3109;EUR_AF=0.665;SAS_AF=0.6421;AA=.|||;VT=SNP
5	46338127	rs10073477	T	C	100	PASS	AC=3538;AF=0.70647;AN=5008;NS=2504;DP=18786;EAS_AF=0.6637;AMR_AF=0.7579;AFR_AF=0.7201;EUR_AF=0.6948;SAS_AF=0.7076;AA=.|||;VT=SNP
5	46338407	rs147445858	T	G	100	PASS	AC=330;AF=0.0658946;AN=5008;NS=2504;DP=19880;EAS_AF=0.1349;AMR_AF=0.0648;AFR_AF=0.0408;EUR_AF=0.0308;SAS_AF=0.0654;AA=.|||;VT=SNP
5	46338532	rs12513534	A	G	100	PASS	AC=2698;AF=0.538738;AN=5008;NS=2504;DP=18861;EAS_AF=0.5278;AMR_AF=0.6585;AFR_AF=0.3109;EUR_AF=0.666;SAS_AF=0.6421;AA=.|||;VT=SNP
5	46338791	rs8185103	A	G	100	PASS	AC=2689;AF=0.536941;AN=5008;NS=2504;DP=17798;EAS_AF=0.5188;AMR_AF=0.6585;AFR_AF=0.3109;EUR_AF=0.666;SAS_AF=0.6421;AA=.|||;VT=SNP
5	46339263	rs8185379	T	C	100	PASS	AC=2700;AF=0.539137;AN=5008;NS=2504;DP=18672;EAS_AF=0.5288;AMR_AF=0.6585;AFR_AF=0.3109;EUR_AF=0.666;SAS_AF=0.6431;AA=.|||;VT=SNP
5	46339335	rs8185380	T	G	100	PASS	AC=2698;AF=0.538738;AN=5008;NS=2504;DP=19505;EAS_AF=0.5278;AMR_AF=0.6585;AFR_AF=0.3109;EUR_AF=0.666;SAS_AF=0.6421;AA=.|||;VT=SNP
5	46339405	rs8175407	G	C	100	PASS	AC=4410;AF=0.880591;AN=5008;NS=2504;DP=19343;EAS_AF=0.749;AMR_AF=0.8876;AFR_AF=0.9924;EUR_AF=0.8559;SAS_AF=0.8855;AA=.|||;VT=SNP
5	46339544	rs8185178	C	T	100	PASS	AC=2423;AF=0.483826;AN=5008;NS=2504;DP=19064;EAS_AF=0.5179;AMR_AF=0.5908;AFR_AF=0.3185;EUR_AF=0.5547;SAS_AF=0.5235;AA=.|||;VT=SNP
5	46339658	rs8185186	G	A	100	PASS	AC=2408;AF=0.480831;AN=5008;NS=2504;DP=17924;EAS_AF=0.5179;AMR_AF=0.5893;AFR_AF=0.3079;EUR_AF=0.5547;SAS_AF=0.5235;AA=.|||;VT=SNP
5	46339817	rs8185182	A	G	100	PASS	AC=2698;AF=0.538738;AN=5008;NS=2504;DP=18459;EAS_AF=0.5278;AMR_AF=0.6585;AFR_AF=0.3109;EUR_AF=0.666;SAS_AF=0.6421;AA=.|||;VT=SNP
5	46340258	rs8185238	G	A	100	PASS	AC=446;AF=0.0890575;AN=5008;NS=2504;DP=19111;EAS_AF=0.0774;AMR_AF=0.0216;AFR_AF=0.2012;EUR_AF=0.004;SAS_AF=0.0849;AA=.|||;VT=SNP
5	46340344	rs10070024	C	G	100	PASS	AC=2309;AF=0.461062;AN=5008;NS=2504;DP=19047;EAS_AF=0.5179;AMR_AF=0.5807;AFR_AF=0.2474;EUR_AF=0.5527;SAS_AF=0.5123;AA=.|||;VT=SNP
5	46340497	rs10070136	C	T	100	PASS	AC=2689;AF=0.536941;AN=5008;NS=2504;DP=19164;EAS_AF=0.5188;AMR_AF=0.6585;AFR_AF=0.3109;EUR_AF=0.666;SAS_AF=0.6421;AA=.|||;VT=SNP
5	46340600	rs12189292	T	A	100	PASS	AC=3575;AF=0.713858;AN=5008;NS=2504;DP=19483;EAS_AF=0.6637;AMR_AF=0.7608;AFR_AF=0.7451;EUR_AF=0.6968;SAS_AF=0.7076;AA=.|||;VT=SNP
5	46340937	rs7446876	G	C	100	PASS	AC=3576;AF=0.714058;AN=5008;NS=2504;DP=20292;EAS_AF=0.6637;AMR_AF=0.7608;AFR_AF=0.7458;EUR_AF=0.6968;SAS_AF=0.7076;AA=.|||;VT=SNP
5	46341423	rs10072066	C	G	100	PASS	AC=3542;AF=0.707268;AN=5008;NS=2504;DP=19158;EAS_AF=0.6637;AMR_AF=0.7594;AFR_AF=0.7216;EUR_AF=0.6958;SAS_AF=0.7076;AA=.|||;VT=SNP
5	46341898	rs10462113	G	A	100	PASS	AC=2409;AF=0.48103;AN=5008;NS=2504;DP=19953;EAS_AF=0.5179;AMR_AF=0.5893;AFR_AF=0.3094;EUR_AF=0.5547;SAS_AF=0.5225;AA=.|||;VT=SNP
5	46342889	rs10941797	A	G	100	PASS	AC=2697;AF=0.538538;AN=5008;NS=2504;DP=17451;EAS_AF=0.5278;AMR_AF=0.6585;AFR_AF=0.3101;EUR_AF=0.666;SAS_AF=0.6421;AA=.|||;VT=SNP
5	46343189	rs79206774	A	T	100	PASS	AC=387;AF=0.0772764;AN=5008;NS=2504;DP=12775;EAS_AF=0.0308;AMR_AF=0.0908;AFR_AF=0.0469;EUR_AF=0.1123;SAS_AF=0.1207;AA=.|||;VT=SNP
5	46343234	rs10076113	C	T	100	PASS	AC=2697;AF=0.538538;AN=5008;NS=2504;DP=14337;EAS_AF=0.5288;AMR_AF=0.6571;AFR_AF=0.3101;EUR_AF=0.666;SAS_AF=0.6421;AA=.|||;VT=SNP
5	46343270	rs10076230	G	A	100	PASS	AC=2697;AF=0.538538;AN=5008;NS=2504;DP=15116;EAS_AF=0.5288;AMR_AF=0.6571;AFR_AF=0.3101;EUR_AF=0.666;SAS_AF=0.6421;AA=.|||;VT=SNP
5	46343863	rs10462115	T	C	100	PASS	AC=2699;AF=0.538938;AN=5008;NS=2504;DP=18740;EAS_AF=0.5288;AMR_AF=0.6585;AFR_AF=0.3109;EUR_AF=0.666;SAS_AF=0.6421;AA=.|||;VT=SNP
5	46344088	rs10461770	C	T	100	PASS	AC=2691;AF=0.53734;AN=5008;NS=2504;DP=17597;EAS_AF=0.5198;AMR_AF=0.6585;AFR_AF=0.3116;EUR_AF=0.666;SAS_AF=0.6421;AA=.|||;VT=SNP
5	46344427	rs10941801	C	T	100	PASS	AC=2700;AF=0.539137;AN=5008;NS=2504;DP=16831;EAS_AF=0.5288;AMR_AF=0.6585;AFR_AF=0.3116;EUR_AF=0.666;SAS_AF=0.6421;AA=.|||;VT=SNP
5	46344817	rs11750263	C	T	100	PASS	AC=2700;AF=0.539137;AN=5008;NS=2504;DP=18454;EAS_AF=0.5288;AMR_AF=0.6585;AFR_AF=0.3116;EUR_AF=0.666;SAS_AF=0.6421;AA=.|||;VT=SNP
5	46344889	rs11740690	T	G	100	PASS	AC=2701;AF=0.539337;AN=5008;NS=2504;DP=18469;EAS_AF=0.5288;AMR_AF=0.6585;AFR_AF=0.3124;EUR_AF=0.666;SAS_AF=0.6421;AA=.|||;VT=SNP
5	46345089	rs35335986	A	C	100	PASS	AC=3242;AF=0.647364;AN=5008;NS=2504;DP=18338;EAS_AF=0.5288;AMR_AF=0.6974;AFR_AF=0.7005;EUR_AF=0.666;SAS_AF=0.6431;AA=.|||;VT=SNP
5	46345127	rs12153005	T	A	100	PASS	AC=1435;AF=0.286542;AN=5008;NS=2504;DP=18540;EAS_AF=0.4315;AMR_AF=0.4942;AFR_AF=0.0257;EUR_AF=0.4205;SAS_AF=0.2045;AA=.|||;VT=SNP
5	46346216	rs12652297	C	T	100	PASS	AC=2414;AF=0.482029;AN=5008;NS=2504;DP=18884;EAS_AF=0.5188;AMR_AF=0.5893;AFR_AF=0.3086;EUR_AF=0.5577;SAS_AF=0.5245;AA=.|||;VT=SNP
5	46346229	rs28890529	A	G	100	PASS	AC=3554;AF=0.709665;AN=5008;NS=2504;DP=19109;EAS_AF=0.6637;AMR_AF=0.7608;AFR_AF=0.7216;EUR_AF=0.6958;SAS_AF=0.7188;AA=.|||;VT=SNP
5	46347545	rs13184337	T	G	100	PASS	AC=3245;AF=0.647963;AN=5008;NS=2504;DP=17192;EAS_AF=0.5298;AMR_AF=0.7017;AFR_AF=0.6997;EUR_AF=0.666;SAS_AF=0.6431;AA=.|||;VT=SNP
5	46348403	rs78707394	T	C	100	PASS	AC=286;AF=0.0571086;AN=5008;NS=2504;DP=18685;EAS_AF=0.1349;AMR_AF=0.0634;AFR_AF=0.0098;EUR_AF=0.0298;SAS_AF=0.0644;AA=.|||;VT=SNP
5	46348483	rs10941803	C	T	100	PASS	AC=2701;AF=0.539337;AN=5008;NS=2504;DP=17742;EAS_AF=0.5288;AMR_AF=0.6585;AFR_AF=0.3116;EUR_AF=0.666;SAS_AF=0.6431;AA=.|||;VT=SNP
5	46349051	rs36019653	T	C	100	PASS	AC=2701;AF=0.539337;AN=5008;NS=2504;DP=18241;EAS_AF=0.5288;AMR_AF=0.6585;AFR_AF=0.3116;EUR_AF=0.666;SAS_AF=0.6431;AA=.|||;VT=SNP
5	46349103	rs34101830	T	A	100	PASS	AC=2693;AF=0.53774;AN=5008;NS=2504;DP=18642;EAS_AF=0.5198;AMR_AF=0.6585;AFR_AF=0.3124;EUR_AF=0.666;SAS_AF=0.6431;AA=.|||;VT=SNP
5	46349193	rs13354339	A	G	100	PASS	AC=2702;AF=0.539537;AN=5008;NS=2504;DP=18508;EAS_AF=0.5288;AMR_AF=0.6585;AFR_AF=0.3124;EUR_AF=0.666;SAS_AF=0.6431;AA=.|||;VT=SNP
5	46349704	rs13358908	C	T	100	PASS	AC=2401;AF=0.479433;AN=5008;NS=2504;DP=17833;EAS_AF=0.5188;AMR_AF=0.5821;AFR_AF=0.3086;EUR_AF=0.5507;SAS_AF=0.5235;AA=.|||;VT=SNP
5	46349775	rs28823684	G	A	100	PASS	AC=2701;AF=0.539337;AN=5008;NS=2504;DP=18524;EAS_AF=0.5288;AMR_AF=0.6585;AFR_AF=0.3116;EUR_AF=0.666;SAS_AF=0.6431;AA=.|||;VT=SNP
5	46349795	rs185728853	G	A	100	PASS	AC=12;AF=0.00239617;AN=5008;NS=2504;DP=18265;EAS_AF=0.0099;AMR_AF=0.0014;AFR_AF=0;EUR_AF=0.001;SAS_AF=0;AA=.|||;VT=SNP
5	46349890	rs62388176	G	A	100	PASS	AC=287;AF=0.0573083;AN=5008;NS=2504;DP=17794;EAS_AF=0.1349;AMR_AF=0.062;AFR_AF=0.0098;EUR_AF=0.0318;SAS_AF=0.0644;AA=.|||;VT=SNP
5	46349905	rs111905787	C	T	100	PASS	AC=4053;AF=0.809305;AN=5008;NS=2504;DP=18194;EAS_AF=0.6974;AMR_AF=0.8213;AFR_AF=0.9576;EUR_AF=0.7584;SAS_AF=0.7679;AA=.|||;VT=SNP
5	46350126	rs12656982	C	T	100	PASS	AC=3539;AF=0.706669;AN=5008;NS=2504;DP=19801;EAS_AF=0.6637;AMR_AF=0.7594;AFR_AF=0.7194;EUR_AF=0.6958;SAS_AF=0.7076;AA=.|||;VT=SNP
5	46350429	rs4975927	C	T	100	PASS	AC=2691;AF=0.53734;AN=5008;NS=2504;DP=18476;EAS_AF=0.5198;AMR_AF=0.6585;AFR_AF=0.3116;EUR_AF=0.665;SAS_AF=0.6431;AA=.|||;VT=SNP
5	46350581	rs375872680	T	A	100	PASS	AC=169;AF=0.033746;AN=5008;NS=2504;DP=18826;EAS_AF=0.0784;AMR_AF=0.1225;AFR_AF=0.0015;EUR_AF=0.001;SAS_AF=0.002;AA=.|||;VT=SNP
5	46350853	rs77658617	G	A	100	PASS	AC=292;AF=0.0583067;AN=5008;NS=2504;DP=19089;EAS_AF=0.1349;AMR_AF=0.062;AFR_AF=0.0151;EUR_AF=0.0298;SAS_AF=0.0644;AA=.|||;VT=SNP
5	46350867	rs7293371	G	T	100	PASS	AC=2702;AF=0.539537;AN=5008;NS=2504;DP=18780;EAS_AF=0.5288;AMR_AF=0.6585;AFR_AF=0.3124;EUR_AF=0.666;SAS_AF=0.6431;AA=.|||;VT=SNP
5	46351465	rs8185150	A	C	100	PASS	AC=2700;AF=0.539137;AN=5008;NS=2504;DP=18293;EAS_AF=0.5288;AMR_AF=0.6585;AFR_AF=0.3116;EUR_AF=0.666;SAS_AF=0.6421;AA=.|||;VT=SNP
5	46352289	rs10073687	G	A	100	PASS	AC=2691;AF=0.53734;AN=5008;NS=2504;DP=18555;EAS_AF=0.5288;AMR_AF=0.6556;AFR_AF=0.3109;EUR_AF=0.665;SAS_AF=0.637;AA=.|||;VT=SNP
5	46352857	rs114223220	A	C	100	PASS	AC=2700;AF=0.539137;AN=5008;NS=2504;DP=18831;EAS_AF=0.5288;AMR_AF=0.6585;AFR_AF=0.3116;EUR_AF=0.666;SAS_AF=0.6421;AA=.|||;VT=SNP
5	46353225	rs34693648	T	G	100	PASS	AC=2698;AF=0.538738;AN=5008;NS=2504;DP=18861;EAS_AF=0.5288;AMR_AF=0.6585;AFR_AF=0.3116;EUR_AF=0.666;SAS_AF=0.6401;AA=.|||;VT=SNP
5	46353241	rs62388184	C	G	100	PASS	AC=297;AF=0.0593051;AN=5008;NS=2504;DP=18642;EAS_AF=0.1349;AMR_AF=0.062;AFR_AF=0.0159;EUR_AF=0.0298;SAS_AF=0.0685;AA=.|||;VT=SNP
5	46353260	rs62388185	A	G	100	PASS	AC=305;AF=0.0609026;AN=5008;NS=2504;DP=18346;EAS_AF=0.1349;AMR_AF=0.062;AFR_AF=0.0219;EUR_AF=0.0298;SAS_AF=0.0685;AA=.|||;VT=SNP
5	46353702	rs4975902	A	G	100	PASS	AC=2698;AF=0.538738;AN=5008;NS=2504;DP=19602;EAS_AF=0.5288;AMR_AF=0.6585;AFR_AF=0.3116;EUR_AF=0.666;SAS_AF=0.6401;AA=.|||;VT=SNP
5	46353859	rs12652727	T	C	100	PASS	AC=2414;AF=0.482029;AN=5008;NS=2504;DP=20338;EAS_AF=0.5188;AMR_AF=0.5893;AFR_AF=0.3101;EUR_AF=0.5586;SAS_AF=0.5215;AA=.|||;VT=SNP
5	46353968	rs12655159	A	G	100	PASS	AC=3550;AF=0.708866;AN=5008;NS=2504;DP=19189;EAS_AF=0.6637;AMR_AF=0.7608;AFR_AF=0.7209;EUR_AF=0.6978;SAS_AF=0.7137;AA=.|||;VT=SNP
5	46353976	rs12655160	A	G	100	PASS	AC=4394;AF=0.877396;AN=5008;NS=2504;DP=19357;EAS_AF=0.747;AMR_AF=0.8876;AFR_AF=0.9856;EUR_AF=0.8519;SAS_AF=0.8845;AA=.|||;VT=SNP
5	46354172	rs12515240	T	C	100	PASS	AC=2698;AF=0.538738;AN=5008;NS=2504;DP=19476;EAS_AF=0.5288;AMR_AF=0.6585;AFR_AF=0.3116;EUR_AF=0.666;SAS_AF=0.6401;AA=.|||;VT=SNP
5	46355019	rs150228449	G	A	100	PASS	AC=114;AF=0.0227636;AN=5008;NS=2504;DP=18527;EAS_AF=0.0764;AMR_AF=0.0519;AFR_AF=0;EUR_AF=0;SAS_AF=0.001;AA=.|||;VT=SNP
5	46355567	rs10058065	T	C	100	PASS	AC=2702;AF=0.539537;AN=5008;NS=2504;DP=19744;EAS_AF=0.5288;AMR_AF=0.6585;AFR_AF=0.3139;EUR_AF=0.666;SAS_AF=0.6411;AA=.|||;VT=SNP
5	46356419	rs28874955	T	A	100	PASS	AC=2701;AF=0.539337;AN=5008;NS=2504;DP=19946;EAS_AF=0.5288;AMR_AF=0.6585;AFR_AF=0.3139;EUR_AF=0.666;SAS_AF=0.6401;AA=.|||;VT=SNP
5	46356556	rs28753157	C	T	100	PASS	AC=2701;AF=0.539337;AN=5008;NS=2504;DP=18660;EAS_AF=0.5288;AMR_AF=0.6585;AFR_AF=0.3139;EUR_AF=0.666;SAS_AF=0.6401;AA=.|||;VT=SNP
5	46356664	rs8185127	A	G	100	PASS	AC=279;AF=0.0557109;AN=5008;NS=2504;DP=17564;EAS_AF=0.1349;AMR_AF=0.062;AFR_AF=0.0038;EUR_AF=0.0278;SAS_AF=0.0685;AA=.|||;VT=SNP
5	46356755	rs150769887	G	T	100	PASS	AC=2701;AF=0.539337;AN=5008;NS=2504;DP=18153;EAS_AF=0.5288;AMR_AF=0.6585;AFR_AF=0.3139;EUR_AF=0.666;SAS_AF=0.6401;AA=.|||;VT=SNP
5	46357190	rs10054179	G	A	100	PASS	AC=2693;AF=0.53774;AN=5008;NS=2504;DP=17408;EAS_AF=0.5208;AMR_AF=0.6585;AFR_AF=0.3139;EUR_AF=0.666;SAS_AF=0.6401;AA=.|||;VT=SNP
5	46357310	rs10062216	T	C	100	PASS	AC=4054;AF=0.809505;AN=5008;NS=2504;DP=18983;EAS_AF=0.6964;AMR_AF=0.8213;AFR_AF=0.9576;EUR_AF=0.7584;SAS_AF=0.7699;AA=.|||;VT=SNP
5	46357398	rs145767256	G	C	100	PASS	AC=76;AF=0.0151757;AN=5008;NS=2504;DP=19080;EAS_AF=0.0704;AMR_AF=0.0014;AFR_AF=0;EUR_AF=0.001;SAS_AF=0.0031;AA=.|||;VT=SNP
5	46357510	rs8185011	T	C	100	PASS	AC=2702;AF=0.539537;AN=5008;NS=2504;DP=17506;EAS_AF=0.5288;AMR_AF=0.6599;AFR_AF=0.3139;EUR_AF=0.666;SAS_AF=0.6401;AA=.|||;VT=SNP
5	46358370	rs10941806	C	T	100	PASS	AC=2688;AF=0.536741;AN=5008;NS=2504;DP=17734;EAS_AF=0.5198;AMR_AF=0.6599;AFR_AF=0.3101;EUR_AF=0.667;SAS_AF=0.6391;AA=.|||;VT=SNP
5	46358908	rs8188198	A	G	100	PASS	AC=3541;AF=0.707069;AN=5008;NS=2504;DP=18502;EAS_AF=0.6637;AMR_AF=0.7608;AFR_AF=0.7186;EUR_AF=0.6968;SAS_AF=0.7086;AA=.|||;VT=SNP
5	46359321	rs4975929	C	T	100	PASS	AC=2699;AF=0.538938;AN=5008;NS=2504;DP=20028;EAS_AF=0.5278;AMR_AF=0.6585;AFR_AF=0.3132;EUR_AF=0.666;SAS_AF=0.6401;AA=.|||;VT=SNP
5	46359394	rs10941808	C	T	100	PASS	AC=280;AF=0.0559105;AN=5008;NS=2504;DP=19922;EAS_AF=0.1359;AMR_AF=0.062;AFR_AF=0.0038;EUR_AF=0.0278;SAS_AF=0.0685;AA=.|||;VT=SNP
5	46359490	rs4975930	A	C	100	PASS	AC=2700;AF=0.539137;AN=5008;NS=2504;DP=19572;EAS_AF=0.5288;AMR_AF=0.6585;AFR_AF=0.3132;EUR_AF=0.666;SAS_AF=0.6401;AA=.|||;VT=SNP
5	46359673	rs4975931	A	T	100	PASS	AC=2722;AF=0.54353;AN=5008;NS=2504;DP=18423;EAS_AF=0.5655;AMR_AF=0.6513;AFR_AF=0.3457;EUR_AF=0.6421;SAS_AF=0.6104;AA=.|||;VT=SNP
5	46359749	rs4975932	T	C	100	PASS	AC=3002;AF=0.599441;AN=5008;NS=2504;DP=18280;EAS_AF=0.5774;AMR_AF=0.7161;AFR_AF=0.3472;EUR_AF=0.7455;SAS_AF=0.7301;AA=.|||;VT=SNP
5	46360114	rs13170159	T	C	100	PASS	AC=3006;AF=0.60024;AN=5008;NS=2504;DP=18029;EAS_AF=0.5774;AMR_AF=0.7205;AFR_AF=0.3442;EUR_AF=0.7505;SAS_AF=0.7301;AA=.|||;VT=SNP
5	46360605	rs10805718	A	G	100	PASS	AC=3005;AF=0.60004;AN=5008;NS=2504;DP=18300;EAS_AF=0.5774;AMR_AF=0.7205;AFR_AF=0.3434;EUR_AF=0.7505;SAS_AF=0.7301;AA=.|||;VT=SNP
5	46361127	rs10066426	A	G	100	PASS	AC=3852;AF=0.769169;AN=5008;NS=2504;DP=19615;EAS_AF=0.7123;AMR_AF=0.8228;AFR_AF=0.7542;EUR_AF=0.7803;SAS_AF=0.7986;AA=.|||;VT=SNP
5	46361167	rs10051501	G	A	100	PASS	AC=2399;AF=0.479034;AN=5008;NS=2504;DP=19948;EAS_AF=0.5159;AMR_AF=0.5893;AFR_AF=0.3026;EUR_AF=0.5577;SAS_AF=0.5204;AA=.|||;VT=SNP
5	46361848	rs4975903	C	G	100	PASS	AC=4038;AF=0.80631;AN=5008;NS=2504;DP=19490;EAS_AF=0.6855;AMR_AF=0.8213;AFR_AF=0.9576;EUR_AF=0.7584;SAS_AF=0.7648;AA=.|||;VT=SNP
5	46361986	rs13180478	T	C	100	PASS	AC=3014;AF=0.601837;AN=5008;NS=2504;DP=18589;EAS_AF=0.5754;AMR_AF=0.7219;AFR_AF=0.351;EUR_AF=0.7505;SAS_AF=0.7301;AA=.|||;VT=SNP
5	46362346	rs11949371	G	A	100	PASS	AC=2693;AF=0.53774;AN=5008;NS=2504;DP=19523;EAS_AF=0.5268;AMR_AF=0.6585;AFR_AF=0.3094;EUR_AF=0.666;SAS_AF=0.6401;AA=.|||;VT=SNP
5	46363080	rs368551691	G	T	100	PASS	AC=117;AF=0.0233626;AN=5008;NS=2504;DP=18688;EAS_AF=0.0992;AMR_AF=0.0202;AFR_AF=0;EUR_AF=0;SAS_AF=0.0031;AA=.|||;VT=SNP
5	46363515	rs10055898	G	A	100	PASS	AC=2693;AF=0.53774;AN=5008;NS=2504;DP=18804;EAS_AF=0.5268;AMR_AF=0.6585;AFR_AF=0.3094;EUR_AF=0.666;SAS_AF=0.6401;AA=.|||;VT=SNP
5	46365635	rs4975937	T	A	100	PASS	AC=3003;AF=0.599641;AN=5008;NS=2504;DP=18605;EAS_AF=0.5764;AMR_AF=0.7205;AFR_AF=0.3442;EUR_AF=0.7505;SAS_AF=0.728;AA=.|||;VT=SNP
5	46365857	rs13160126	T	C	100	PASS	AC=4397;AF=0.877995;AN=5008;NS=2504;DP=18354;EAS_AF=0.746;AMR_AF=0.8876;AFR_AF=0.9924;EUR_AF=0.8499;SAS_AF=0.8814;AA=.|||;VT=SNP
5	46366104	rs76100751	C	T	100	PASS	AC=169;AF=0.033746;AN=5008;NS=2504;DP=19072;EAS_AF=0.0744;AMR_AF=0.1254;AFR_AF=0.0023;EUR_AF=0.001;SAS_AF=0.0031;AA=.|||;VT=SNP
5	46366481	rs372995748	G	A	100	PASS	AC=11;AF=0.00219649;AN=5008;NS=2504;DP=18562;EAS_AF=0.0099;AMR_AF=0.0014;AFR_AF=0;EUR_AF=0;SAS_AF=0;AA=.|||;VT=SNP
5	46368110	rs4975938	T	A	100	PASS	AC=2685;AF=0.536142;AN=5008;NS=2504;DP=18679;EAS_AF=0.5169;AMR_AF=0.6599;AFR_AF=0.3094;EUR_AF=0.665;SAS_AF=0.6421;AA=.|||;VT=SNP
5	46368368	rs8188108	G	A	100	PASS	AC=2684;AF=0.535942;AN=5008;NS=2504;DP=17747;EAS_AF=0.5169;AMR_AF=0.6585;AFR_AF=0.3101;EUR_AF=0.664;SAS_AF=0.6421;AA=.|||;VT=SNP
5	46368664	rs13165344	C	T	100	PASS	AC=2695;AF=0.538139;AN=5008;NS=2504;DP=17546;EAS_AF=0.5258;AMR_AF=0.6585;AFR_AF=0.3094;EUR_AF=0.664;SAS_AF=0.6452;AA=.|||;VT=SNP
5	46369357	rs111294297	A	T	100	PASS	AC=2683;AF=0.535743;AN=5008;NS=2504;DP=17914;EAS_AF=0.5169;AMR_AF=0.6585;AFR_AF=0.3094;EUR_AF=0.664;SAS_AF=0.6421;AA=.|||;VT=SNP
5	46370101	rs34745294	T	C	100	PASS	AC=3542;AF=0.707268;AN=5008;NS=2504;DP=18591;EAS_AF=0.6627;AMR_AF=0.7608;AFR_AF=0.7209;EUR_AF=0.6948;SAS_AF=0.7096;AA=.|||;VT=SNP
5	46370123	rs61351693	A	T	100	PASS	AC=2398;AF=0.478834;AN=5008;NS=2504;DP=18779;EAS_AF=0.5159;AMR_AF=0.5893;AFR_AF=0.3033;EUR_AF=0.5537;SAS_AF=0.5225;AA=.|||;VT=SNP
5	46371489	rs12654872	C	T	100	PASS	AC=74;AF=0.0147764;AN=5008;NS=2504;DP=19488;EAS_AF=0.0685;AMR_AF=0.0014;AFR_AF=0;EUR_AF=0.001;SAS_AF=0.0031;AA=.|||;VT=SNP
5	46371497	rs4975940	A	G	100	PASS	AC=2692;AF=0.53754;AN=5008;NS=2504;DP=19616;EAS_AF=0.5258;AMR_AF=0.6585;AFR_AF=0.3094;EUR_AF=0.664;SAS_AF=0.6421;AA=.|||;VT=SNP
5	46371625	rs4975941	G	A	100	PASS	AC=2772;AF=0.553514;AN=5008;NS=2504;DP=20443;EAS_AF=0.5159;AMR_AF=0.6614;AFR_AF=0.3752;EUR_AF=0.664;SAS_AF=0.6431;AA=.|||;VT=SNP
5	46371935	rs4975942	C	A	100	PASS	AC=2401;AF=0.479433;AN=5008;NS=2504;DP=17847;EAS_AF=0.5149;AMR_AF=0.5893;AFR_AF=0.3064;EUR_AF=0.5527;SAS_AF=0.5235;AA=.|||;VT=SNP
5	46372186	rs8188228	A	G	100	PASS	AC=2695;AF=0.538139;AN=5008;NS=2504;DP=18378;EAS_AF=0.5258;AMR_AF=0.6599;AFR_AF=0.3094;EUR_AF=0.666;SAS_AF=0.6421;AA=.|||;VT=SNP
5	46372380	rs8188255	G	C	100	PASS	AC=2406;AF=0.480431;AN=5008;NS=2504;DP=19898;EAS_AF=0.5159;AMR_AF=0.5908;AFR_AF=0.3064;EUR_AF=0.5557;SAS_AF=0.5235;AA=.|||;VT=SNP
5	46372506	rs8188256	G	C	100	PASS	AC=2694;AF=0.537939;AN=5008;NS=2504;DP=19123;EAS_AF=0.5248;AMR_AF=0.6599;AFR_AF=0.3094;EUR_AF=0.666;SAS_AF=0.6421;AA=.|||;VT=SNP
5	46372754	rs10214016	G	T	100	PASS	AC=2694;AF=0.537939;AN=5008;NS=2504;DP=18896;EAS_AF=0.5248;AMR_AF=0.6599;AFR_AF=0.3094;EUR_AF=0.666;SAS_AF=0.6421;AA=.|||;VT=SNP
5	46373076	rs138809867	G	T	100	PASS	AC=20;AF=0.00399361;AN=5008;NS=2504;DP=17084;EAS_AF=0.0198;AMR_AF=0;AFR_AF=0;EUR_AF=0;SAS_AF=0;AA=.|||;VT=SNP
5	46373091	rs10214255	T	C	100	PASS	AC=2686;AF=0.536342;AN=5008;NS=2504;DP=16025;EAS_AF=0.5159;AMR_AF=0.6599;AFR_AF=0.3094;EUR_AF=0.667;SAS_AF=0.6421;AA=.|||;VT=SNP
5	46373130	rs12655987	G	C	100	PASS	AC=74;AF=0.0147764;AN=5008;NS=2504;DP=12629;EAS_AF=0.0685;AMR_AF=0.0014;AFR_AF=0;EUR_AF=0.001;SAS_AF=0.0031;AA=.|||;VT=SNP
5	46373178	rs10214256	T	C	100	PASS	AC=2753;AF=0.54972;AN=5008;NS=2504;DP=18767;EAS_AF=0.5159;AMR_AF=0.6657;AFR_AF=0.3585;EUR_AF=0.665;SAS_AF=0.6421;AA=.|||;VT=SNP
5	46373369	rs12518698	G	A	100	PASS	AC=2399;AF=0.479034;AN=5008;NS=2504;DP=17451;EAS_AF=0.5149;AMR_AF=0.5908;AFR_AF=0.3026;EUR_AF=0.5547;SAS_AF=0.5235;AA=.|||;VT=SNP
5	46373463	rs12513540	A	G	100	PASS	AC=2696;AF=0.538339;AN=5008;NS=2504;DP=18777;EAS_AF=0.5258;AMR_AF=0.6599;AFR_AF=0.3101;EUR_AF=0.666;SAS_AF=0.6421;AA=.|||;VT=SNP
5	46373683	rs7293440	C	T	100	PASS	AC=2695;AF=0.538139;AN=5008;NS=2504;DP=19170;EAS_AF=0.5258;AMR_AF=0.6599;AFR_AF=0.3094;EUR_AF=0.666;SAS_AF=0.6421;AA=.|||;VT=SNP
5	46373712	rs7293442	C	A	100	PASS	AC=2402;AF=0.479633;AN=5008;NS=2504;DP=19595;EAS_AF=0.5149;AMR_AF=0.5908;AFR_AF=0.3064;EUR_AF=0.5547;SAS_AF=0.5215;AA=.|||;VT=SNP
5	46373892	rs7293325	T	G	100	PASS	AC=3217;AF=0.642372;AN=5008;NS=2504;DP=20935;EAS_AF=0.5208;AMR_AF=0.6988;AFR_AF=0.6906;EUR_AF=0.663;SAS_AF=0.6411;AA=.|||;VT=SNP
5	46373993	rs7293446	C	T	100	PASS	AC=2685;AF=0.536142;AN=5008;NS=2504;DP=19682;EAS_AF=0.5159;AMR_AF=0.6599;AFR_AF=0.3094;EUR_AF=0.666;SAS_AF=0.6421;AA=.|||;VT=SNP
5	46374441	rs10213721	A	G	100	PASS	AC=2687;AF=0.536542;AN=5008;NS=2504;DP=19653;EAS_AF=0.5159;AMR_AF=0.6599;AFR_AF=0.3094;EUR_AF=0.668;SAS_AF=0.6421;AA=.|||;VT=SNP
5	46374578	rs10214118	C	T	100	PASS	AC=2696;AF=0.538339;AN=5008;NS=2504;DP=17471;EAS_AF=0.5248;AMR_AF=0.6599;AFR_AF=0.3094;EUR_AF=0.668;SAS_AF=0.6421;AA=.|||;VT=SNP
5	46375521	rs113734087	T	C	100	PASS	AC=2687;AF=0.536542;AN=5008;NS=2504;DP=20059;EAS_AF=0.5159;AMR_AF=0.6599;AFR_AF=0.3094;EUR_AF=0.668;SAS_AF=0.6421;AA=.|||;VT=SNP
5	46375637	rs140637026	C	G	100	PASS	AC=2405;AF=0.480232;AN=5008;NS=2504;DP=20205;EAS_AF=0.5149;AMR_AF=0.5908;AFR_AF=0.3056;EUR_AF=0.5567;SAS_AF=0.5235;AA=.|||;VT=SNP
5	46377415	rs62389474	C	T	100	PASS	AC=291;AF=0.058107;AN=5008;NS=2504;DP=16760;EAS_AF=0.1369;AMR_AF=0.062;AFR_AF=0.0098;EUR_AF=0.0308;SAS_AF=0.0675;AA=.|||;VT=SNP
5	46377660	rs11748472	G	A	100	PASS	AC=2697;AF=0.538538;AN=5008;NS=2504;DP=15688;EAS_AF=0.5248;AMR_AF=0.6599;AFR_AF=0.3101;EUR_AF=0.668;SAS_AF=0.6421;AA=.|||;VT=SNP
5	46378102	rs10941816	T	G	100	PASS	AC=3227;AF=0.644369;AN=5008;NS=2504;DP=18246;EAS_AF=0.5248;AMR_AF=0.6988;AFR_AF=0.6906;EUR_AF=0.668;SAS_AF=0.6421;AA=.|||;VT=SNP
5	46378660	rs28873151	G	A	100	PASS	AC=2402;AF=0.479633;AN=5008;NS=2504;DP=18800;EAS_AF=0.5149;AMR_AF=0.5908;AFR_AF=0.3033;EUR_AF=0.5567;SAS_AF=0.5235;AA=.|||;VT=SNP
5	46378931	rs28847123	T	A	100	PASS	AC=2404;AF=0.480032;AN=5008;NS=2504;DP=19309;EAS_AF=0.5149;AMR_AF=0.5908;AFR_AF=0.3048;EUR_AF=0.5567;SAS_AF=0.5235;AA=.|||;VT=SNP
5	46378957	rs28855077	T	G	100	PASS	AC=2404;AF=0.480032;AN=5008;NS=2504;DP=19197;EAS_AF=0.5149;AMR_AF=0.5908;AFR_AF=0.3048;EUR_AF=0.5567;SAS_AF=0.5235;AA=.|||;VT=SNP
5	46378995	rs13157277	G	A	100	PASS	AC=2708;AF=0.540735;AN=5008;NS=2504;DP=18580;EAS_AF=0.5248;AMR_AF=0.6599;AFR_AF=0.3177;EUR_AF=0.668;SAS_AF=0.6431;AA=.|||;VT=SNP
5	46379505	rs7293405	C	T	100	PASS	AC=2698;AF=0.538738;AN=5008;NS=2504;DP=18036;EAS_AF=0.5258;AMR_AF=0.6599;AFR_AF=0.3101;EUR_AF=0.668;SAS_AF=0.6421;AA=.|||;VT=SNP
5	46380204	rs7293512	T	C	100	PASS	AC=2695;AF=0.538139;AN=5008;NS=2504;DP=18862;EAS_AF=0.5258;AMR_AF=0.6599;AFR_AF=0.3086;EUR_AF=0.668;SAS_AF=0.6411;AA=.|||;VT=SNP
5	46380326	rs7293436	G	A	100	PASS	AC=3225;AF=0.64397;AN=5008;NS=2504;DP=18685;EAS_AF=0.5258;AMR_AF=0.6974;AFR_AF=0.6899;EUR_AF=0.668;SAS_AF=0.6411;AA=.|||;VT=SNP
5	46380462	rs12652814	A	T	100	PASS	AC=3226;AF=0.644169;AN=5008;NS=2504;DP=18462;EAS_AF=0.5258;AMR_AF=0.6974;AFR_AF=0.6899;EUR_AF=0.669;SAS_AF=0.6411;AA=.|||;VT=SNP
5	46380498	rs13163178	C	T	100	PASS	AC=3226;AF=0.644169;AN=5008;NS=2504;DP=19462;EAS_AF=0.5258;AMR_AF=0.6974;AFR_AF=0.6899;EUR_AF=0.669;SAS_AF=0.6411;AA=.|||;VT=SNP
5	46380704	rs201883142	A	T	100	PASS	AC=30;AF=0.00599042;AN=5008;NS=2504;DP=19230;EAS_AF=0.0298;AMR_AF=0;AFR_AF=0;EUR_AF=0;SAS_AF=0;AA=.|||;VT=SNP
5	46380904	rs8185233	G	A	100	PASS	AC=2699;AF=0.538938;AN=5008;NS=2504;DP=18160;EAS_AF=0.5258;AMR_AF=0.6599;AFR_AF=0.3116;EUR_AF=0.668;SAS_AF=0.6411;AA=.|||;VT=SNP
5	46381459	rs143353789	G	A	100	PASS	AC=305;AF=0.0609026;AN=5008;NS=2504;DP=13723;EAS_AF=0.1359;AMR_AF=0.062;AFR_AF=0.0227;EUR_AF=0.0298;SAS_AF=0.0665;AA=.|||;VT=SNP
5	46381507	rs140057369	C	T	100	PASS	AC=17;AF=0.00339457;AN=5008;NS=2504;DP=13921;EAS_AF=0.0169;AMR_AF=0;AFR_AF=0;EUR_AF=0;SAS_AF=0;AA=.|||;VT=SNP
5	46382120	rs138083847	A	C	100	PASS	AC=2696;AF=0.538339;AN=5008;NS=2504;DP=18550;EAS_AF=0.5258;AMR_AF=0.6599;AFR_AF=0.3094;EUR_AF=0.668;SAS_AF=0.6411;AA=.|||;VT=SNP
5	46382307	rs10043706	G	A	100	PASS	AC=2696;AF=0.538339;AN=5008;NS=2504;DP=17676;EAS_AF=0.5258;AMR_AF=0.6599;AFR_AF=0.3094;EUR_AF=0.668;SAS_AF=0.6411;AA=.|||;VT=SNP
5	46382426	rs8185324	G	A	100	PASS	AC=2408;AF=0.480831;AN=5008;NS=2504;DP=17654;EAS_AF=0.5159;AMR_AF=0.5908;AFR_AF=0.3079;EUR_AF=0.5567;SAS_AF=0.5225;AA=.|||;VT=SNP
5	46382512	rs8185321	A	T	100	PASS	AC=2687;AF=0.536542;AN=5008;NS=2504;DP=17522;EAS_AF=0.5169;AMR_AF=0.6599;AFR_AF=0.3094;EUR_AF=0.668;SAS_AF=0.6411;AA=.|||;VT=SNP
5	46382601	rs8185325	C	T	100	PASS	AC=3541;AF=0.707069;AN=5008;NS=2504;DP=17787;EAS_AF=0.6627;AMR_AF=0.7594;AFR_AF=0.7194;EUR_AF=0.6978;SAS_AF=0.7086;AA=.|||;VT=SNP
5	46382830	rs8185329	C	T	100	PASS	AC=2696;AF=0.538339;AN=5008;NS=2504;DP=17440;EAS_AF=0.5258;AMR_AF=0.6599;AFR_AF=0.3094;EUR_AF=0.668;SAS_AF=0.6411;AA=.|||;VT=SNP
5	46382895	rs8185334	G	A	100	PASS	AC=2687;AF=0.536542;AN=5008;NS=2504;DP=17284;EAS_AF=0.5169;AMR_AF=0.6599;AFR_AF=0.3094;EUR_AF=0.668;SAS_AF=0.6411;AA=.|||;VT=SNP
5	46382903	rs10060408	A	T	100	PASS	AC=2696;AF=0.538339;AN=5008;NS=2504;DP=17260;EAS_AF=0.5258;AMR_AF=0.6599;AFR_AF=0.3094;EUR_AF=0.668;SAS_AF=0.6411;AA=.|||;VT=SNP
5	46383124	rs10053509	T	C	100	PASS	AC=2687;AF=0.536542;AN=5008;NS=2504;DP=4336;EAS_AF=0.5169;AMR_AF=0.6599;AFR_AF=0.3094;EUR_AF=0.668;SAS_AF=0.6411;AA=.|||;VT=SNP
5	46383335	rs10053628	T	G	100	PASS	AC=2406;AF=0.480431;AN=5008;NS=2504;DP=18123;EAS_AF=0.5159;AMR_AF=0.5908;AFR_AF=0.3064;EUR_AF=0.5567;SAS_AF=0.5225;AA=.|||;VT=SNP
5	46383701	rs7293486	T	A	100	PASS	AC=3543;AF=0.707468;AN=5008;NS=2504;DP=17763;EAS_AF=0.6627;AMR_AF=0.7608;AFR_AF=0.7201;EUR_AF=0.6978;SAS_AF=0.7086;AA=.|||;VT=SNP
5	46384005	rs4975947	G	A	100	PASS	AC=2410;AF=0.48123;AN=5008;NS=2504;DP=18081;EAS_AF=0.5159;AMR_AF=0.5908;AFR_AF=0.3079;EUR_AF=0.5557;SAS_AF=0.5256;AA=.|||;VT=SNP
5	46384621	rs12173253	C	G	100	PASS	AC=290;AF=0.0579073;AN=5008;NS=2504;DP=17178;EAS_AF=0.1369;AMR_AF=0.062;AFR_AF=0.0098;EUR_AF=0.0298;SAS_AF=0.0675;AA=.|||;VT=SNP
5	46384667	rs200892626	C	T	100	PASS	AC=20;AF=0.00399361;AN=5008;NS=2504;DP=17125;EAS_AF=0.0198;AMR_AF=0;AFR_AF=0;EUR_AF=0;SAS_AF=0;AA=.|||;VT=SNP
5	46385138	rs12515963	T	C	100	PASS	AC=2688;AF=0.536741;AN=5008;NS=2504;DP=17344;EAS_AF=0.5169;AMR_AF=0.6599;AFR_AF=0.3094;EUR_AF=0.668;SAS_AF=0.6421;AA=.|||;VT=SNP
5	46385306	rs12523549	G	T	100	PASS	AC=3544;AF=0.707668;AN=5008;NS=2504;DP=17313;EAS_AF=0.6627;AMR_AF=0.7608;AFR_AF=0.7201;EUR_AF=0.6978;SAS_AF=0.7096;AA=.|||;VT=SNP
5	46385324	rs12515999	T	A	100	PASS	AC=3228;AF=0.644569;AN=5008;NS=2504;DP=17080;EAS_AF=0.5258;AMR_AF=0.6988;AFR_AF=0.6906;EUR_AF=0.668;SAS_AF=0.6421;AA=.|||;VT=SNP
5	46385465	rs138201544	C	T	100	PASS	AC=30;AF=0.00599042;AN=5008;NS=2504;DP=15501;EAS_AF=0.0298;AMR_AF=0;AFR_AF=0;EUR_AF=0;SAS_AF=0;AA=.|||;VT=SNP
5	46385474	rs36031455	C	T	100	PASS	AC=2697;AF=0.538538;AN=5008;NS=2504;DP=15117;EAS_AF=0.5258;AMR_AF=0.6599;AFR_AF=0.3094;EUR_AF=0.668;SAS_AF=0.6421;AA=.|||;VT=SNP
5	46385496	rs62389521	C	A	100	PASS	AC=290;AF=0.0579073;AN=5008;NS=2504;DP=15181;EAS_AF=0.1369;AMR_AF=0.062;AFR_AF=0.0098;EUR_AF=0.0298;SAS_AF=0.0675;AA=.|||;VT=SNP
5	46385558	rs12518422	A	G	100	PASS	AC=1850;AF=0.369409;AN=5008;NS=2504;DP=16925;EAS_AF=0.4454;AMR_AF=0.5519;AFR_AF=0.0371;EUR_AF=0.5427;SAS_AF=0.4325;AA=.|||;VT=SNP
5	46385745	rs10080117	C	A	100	PASS	AC=2693;AF=0.53774;AN=5008;NS=2504;DP=20736;EAS_AF=0.5258;AMR_AF=0.6599;AFR_AF=0.3064;EUR_AF=0.668;SAS_AF=0.6421;AA=.|||;VT=SNP
5	46387229	rs143816630	G	A	100	PASS	AC=303;AF=0.0605032;AN=5008;NS=2504;DP=20284;EAS_AF=0.0466;AMR_AF=0.062;AFR_AF=0.034;EUR_AF=0.0825;SAS_AF=0.0869;AA=.|||;VT=SNP
5	46388043	rs184831150	C	G	100	PASS	AC=120;AF=0.0239617;AN=5008;NS=2504;DP=22514;EAS_AF=0.0506;AMR_AF=0.0937;AFR_AF=0.0015;EUR_AF=0.001;SAS_AF=0.001;AA=.|||;VT=SNP
5	46388664	rs142822953	G	A	100	PASS	AC=2697;AF=0.538538;AN=5008;NS=2504;DP=20724;EAS_AF=0.5258;AMR_AF=0.6599;AFR_AF=0.3094;EUR_AF=0.668;SAS_AF=0.6421;AA=.|||;VT=SNP
5	46389134	rs149660212	G	C	100	PASS	AC=124;AF=0.0247604;AN=5008;NS=2504;DP=20954;EAS_AF=0.0536;AMR_AF=0.0951;AFR_AF=0.0015;EUR_AF=0.001;SAS_AF=0.001;AA=.|||;VT=SNP
5	46389209	rs62389523	T	G	100	PASS	AC=307;AF=0.0613019;AN=5008;NS=2504;DP=19649;EAS_AF=0.1369;AMR_AF=0.062;AFR_AF=0.0227;EUR_AF=0.0298;SAS_AF=0.0675;AA=.|||;VT=SNP
5	46389228	rs62389524	C	T	100	PASS	AC=292;AF=0.0583067;AN=5008;NS=2504;DP=19999;EAS_AF=0.1379;AMR_AF=0.062;AFR_AF=0.0106;EUR_AF=0.0298;SAS_AF=0.0675;AA=.|||;VT=SNP
5	46389341	rs35095616	C	T	100	PASS	AC=305;AF=0.0609026;AN=5008;NS=2504;DP=20204;EAS_AF=0.0466;AMR_AF=0.062;AFR_AF=0.034;EUR_AF=0.0835;SAS_AF=0.0879;AA=.|||;VT=SNP
5	46389368	rs12522625	G	A	100	PASS	AC=2407;AF=0.480631;AN=5008;NS=2504;DP=20460;EAS_AF=0.5159;AMR_AF=0.5908;AFR_AF=0.3064;EUR_AF=0.5567;SAS_AF=0.5235;AA=.|||;VT=SNP
5	46389391	rs10941822	A	G	100	PASS	AC=3227;AF=0.644369;AN=5008;NS=2504;DP=20567;EAS_AF=0.5258;AMR_AF=0.6988;AFR_AF=0.6899;EUR_AF=0.668;SAS_AF=0.6421;AA=.|||;VT=SNP
5	46389583	rs10941823	C	T	100	PASS	AC=2407;AF=0.480631;AN=5008;NS=2504;DP=19761;EAS_AF=0.5159;AMR_AF=0.5908;AFR_AF=0.3064;EUR_AF=0.5567;SAS_AF=0.5235;AA=.|||;VT=SNP
5	46390075	rs13187523	A	G	100	PASS	AC=2696;AF=0.538339;AN=5008;NS=2504;DP=16678;EAS_AF=0.5258;AMR_AF=0.6599;AFR_AF=0.3094;EUR_AF=0.667;SAS_AF=0.6421;AA=.|||;VT=SNP
5	46390543	rs145275480	T	C	100	PASS	AC=2697;AF=0.538538;AN=5008;NS=2504;DP=20004;EAS_AF=0.5258;AMR_AF=0.6599;AFR_AF=0.3094;EUR_AF=0.668;SAS_AF=0.6421;AA=.|||;VT=SNP
5	46390636	rs139157043	T	C	100	PASS	AC=2696;AF=0.538339;AN=5008;NS=2504;DP=19336;EAS_AF=0.5258;AMR_AF=0.6599;AFR_AF=0.3094;EUR_AF=0.667;SAS_AF=0.6421;AA=.|||;VT=SNP
5	46390973	rs8185088	G	A	100	PASS	AC=2408;AF=0.480831;AN=5008;NS=2504;DP=16982;EAS_AF=0.5159;AMR_AF=0.5908;AFR_AF=0.3064;EUR_AF=0.5567;SAS_AF=0.5245;AA=.|||;VT=SNP
5	46391224	rs8185303	T	G	100	PASS	AC=2697;AF=0.538538;AN=5008;NS=2504;DP=17736;EAS_AF=0.5258;AMR_AF=0.6599;AFR_AF=0.3094;EUR_AF=0.668;SAS_AF=0.6421;AA=.|||;VT=SNP
5	46392440	rs12652607	C	T	100	PASS	AC=2408;AF=0.480831;AN=5008;NS=2504;DP=17359;EAS_AF=0.5159;AMR_AF=0.5908;AFR_AF=0.3064;EUR_AF=0.5567;SAS_AF=0.5245;AA=.|||;VT=SNP
5	46392578	rs375736520	T	A	100	PASS	AC=87;AF=0.0173722;AN=5008;NS=2504;DP=18508;EAS_AF=0.0833;AMR_AF=0;AFR_AF=0;EUR_AF=0.001;SAS_AF=0.002;AA=.|||;VT=SNP
5	46393373	rs8188260	G	A	100	PASS	AC=3228;AF=0.644569;AN=5008;NS=2504;DP=17725;EAS_AF=0.5258;AMR_AF=0.6988;AFR_AF=0.6906;EUR_AF=0.668;SAS_AF=0.6421;AA=.|||;VT=SNP
5	46393685	rs8185354	G	A	100	PASS	AC=2689;AF=0.536941;AN=5008;NS=2504;DP=17927;EAS_AF=0.5179;AMR_AF=0.6599;AFR_AF=0.3094;EUR_AF=0.668;SAS_AF=0.6421;AA=.|||;VT=SNP
5	46393887	rs8185356	C	T	100	PASS	AC=2699;AF=0.538938;AN=5008;NS=2504;DP=18646;EAS_AF=0.5258;AMR_AF=0.6599;AFR_AF=0.3101;EUR_AF=0.668;SAS_AF=0.6431;AA=.|||;VT=SNP
5	46394116	rs8185366	G	C	100	PASS	AC=2304;AF=0.460064;AN=5008;NS=2504;DP=19328;EAS_AF=0.5159;AMR_AF=0.5821;AFR_AF=0.2436;EUR_AF=0.5537;SAS_AF=0.5123;AA=.|||;VT=SNP
5	46396206	rs8188071	G	A	100	PASS	AC=3304;AF=0.659744;AN=5008;NS=2504;DP=19727;EAS_AF=0.6518;AMR_AF=0.6657;AFR_AF=0.708;EUR_AF=0.5825;SAS_AF=0.6779;AA=.|||;VT=SNP
5	46396439	rs10062139	C	T	100	PASS	AC=2207;AF=0.440695;AN=5008;NS=2504;DP=18434;EAS_AF=0.5159;AMR_AF=0.5;AFR_AF=0.3003;EUR_AF=0.4423;SAS_AF=0.5092;AA=.|||;VT=SNP
5	46396459	rs59918341	T	A	100	PASS	AC=177;AF=0.0353435;AN=5008;NS=2504;DP=19072;EAS_AF=0.0813;AMR_AF=0.1268;AFR_AF=0.0015;EUR_AF=0.001;SAS_AF=0.0041;AA=.|||;VT=SNP
5	46396971	rs10941826	A	G	100	PASS	AC=2486;AF=0.496406;AN=5008;NS=2504;DP=18629;EAS_AF=0.5169;AMR_AF=0.5692;AFR_AF=0.3026;EUR_AF=0.5547;SAS_AF=0.6258;AA=.|||;VT=SNP
5	46397102	rs10064160	G	A	100	PASS	AC=2495;AF=0.498203;AN=5008;NS=2504;DP=18728;EAS_AF=0.5258;AMR_AF=0.5692;AFR_AF=0.3026;EUR_AF=0.5547;SAS_AF=0.6258;AA=.|||;VT=SNP
5	46398959	rs8185248	A	G	100	PASS	AC=2506;AF=0.500399;AN=5008;NS=2504;DP=19466;EAS_AF=0.5258;AMR_AF=0.5692;AFR_AF=0.3026;EUR_AF=0.5547;SAS_AF=0.637;AA=.|||;VT=SNP
5	46399093	rs7293455	C	T	100	PASS	AC=3342;AF=0.667332;AN=5008;NS=2504;DP=18729;EAS_AF=0.6607;AMR_AF=0.67;AFR_AF=0.7065;EUR_AF=0.5835;SAS_AF=0.7055;AA=.|||;VT=SNP
5	46399149	rs10071996	A	G	100	PASS	AC=2506;AF=0.500399;AN=5008;NS=2504;DP=18045;EAS_AF=0.5258;AMR_AF=0.5692;AFR_AF=0.3026;EUR_AF=0.5547;SAS_AF=0.637;AA=.|||;VT=SNP
5	46399261	rs77151869	G	A	100	PASS	AC=169;AF=0.033746;AN=5008;NS=2504;DP=18747;EAS_AF=0.0774;AMR_AF=0.1225;AFR_AF=0.0015;EUR_AF=0.001;SAS_AF=0.0031;AA=.|||;VT=SNP
5	46399386	rs8188226	G	A	100	PASS	AC=4041;AF=0.806909;AN=5008;NS=2504;DP=18248;EAS_AF=0.6855;AMR_AF=0.8141;AFR_AF=0.9569;EUR_AF=0.7584;SAS_AF=0.774;AA=.|||;VT=SNP
5	46399878	rs7293480	A	G	100	PASS	AC=4053;AF=0.809305;AN=5008;NS=2504;DP=18878;EAS_AF=0.6964;AMR_AF=0.8156;AFR_AF=0.9569;EUR_AF=0.7584;SAS_AF=0.774;AA=.|||;VT=SNP
5	46399907	rs10043849	A	G	100	PASS	AC=3323;AF=0.663538;AN=5008;NS=2504;DP=19044;EAS_AF=0.6627;AMR_AF=0.6715;AFR_AF=0.6906;EUR_AF=0.5855;SAS_AF=0.7025;AA=.|||;VT=SNP
5	46400054	rs10043876	A	G	100	PASS	AC=2506;AF=0.500399;AN=5008;NS=2504;DP=19093;EAS_AF=0.5258;AMR_AF=0.5692;AFR_AF=0.3026;EUR_AF=0.5547;SAS_AF=0.637;AA=.|||;VT=SNP
5	46400296	rs4975954	T	C	100	PASS	AC=2492;AF=0.497604;AN=5008;NS=2504;DP=19516;EAS_AF=0.5169;AMR_AF=0.5692;AFR_AF=0.2995;EUR_AF=0.5537;SAS_AF=0.637;AA=.|||;VT=SNP
5	46400935	rs62390069	A	G	100	PASS	AC=293;AF=0.0585064;AN=5008;NS=2504;DP=18384;EAS_AF=0.1369;AMR_AF=0.0648;AFR_AF=0.0098;EUR_AF=0.0308;SAS_AF=0.0675;AA=.|||;VT=SNP
5	46401185	rs8175436	C	T	100	PASS	AC=3026;AF=0.604233;AN=5008;NS=2504;DP=18732;EAS_AF=0.5258;AMR_AF=0.6052;AFR_AF=0.6762;EUR_AF=0.5557;SAS_AF=0.637;AA=.|||;VT=SNP
5	46401425	rs58729263	G	A	100	PASS	AC=2209;AF=0.441094;AN=5008;NS=2504;DP=18109;EAS_AF=0.5159;AMR_AF=0.5;AFR_AF=0.3003;EUR_AF=0.4443;SAS_AF=0.5092;AA=.|||;VT=SNP
5	46401707	rs12659028	A	G	100	PASS	AC=2496;AF=0.498403;AN=5008;NS=2504;DP=17795;EAS_AF=0.5258;AMR_AF=0.5692;AFR_AF=0.3026;EUR_AF=0.5557;SAS_AF=0.6258;AA=.|||;VT=SNP
5	46402277	rs4975905	A	G	100	PASS	AC=3515;AF=0.701877;AN=5008;NS=2504;DP=19296;EAS_AF=0.6627;AMR_AF=0.7594;AFR_AF=0.6997;EUR_AF=0.6978;SAS_AF=0.7086;AA=.|||;VT=SNP
5	46402926	rs11744550	G	A	100	PASS	AC=2699;AF=0.538938;AN=5008;NS=2504;DP=16706;EAS_AF=0.5258;AMR_AF=0.6585;AFR_AF=0.3116;EUR_AF=0.668;SAS_AF=0.6421;AA=.|||;VT=SNP
5	46403037	rs10941827	T	C	100	PASS	AC=2669;AF=0.532947;AN=5008;NS=2504;DP=15127;EAS_AF=0.5248;AMR_AF=0.6585;AFR_AF=0.3101;EUR_AF=0.668;SAS_AF=0.6145;AA=.|||;VT=SNP
5	46403248	rs12521357	T	A	100	PASS	AC=2697;AF=0.538538;AN=5008;NS=2504;DP=17973;EAS_AF=0.5258;AMR_AF=0.6585;AFR_AF=0.3101;EUR_AF=0.668;SAS_AF=0.6421;AA=.|||;VT=SNP
5	46403417	rs12513512	A	G	100	PASS	AC=2697;AF=0.538538;AN=5008;NS=2504;DP=18376;EAS_AF=0.5258;AMR_AF=0.6585;AFR_AF=0.3101;EUR_AF=0.668;SAS_AF=0.6421;AA=.|||;VT=SNP
5	46403633	rs13154405	G	T	100	PASS	AC=2696;AF=0.538339;AN=5008;NS=2504;DP=18137;EAS_AF=0.5258;AMR_AF=0.6585;AFR_AF=0.3101;EUR_AF=0.668;SAS_AF=0.6411;AA=.|||;VT=SNP
5	46403778	rs10035288	A	G	100	PASS	AC=2698;AF=0.538738;AN=5008;NS=2504;DP=18523;EAS_AF=0.5258;AMR_AF=0.6585;AFR_AF=0.3109;EUR_AF=0.668;SAS_AF=0.6421;AA=.|||;VT=SNP
5	46404132	rs13178754	T	C	100	PASS	AC=2698;AF=0.538738;AN=5008;NS=2504;DP=18925;EAS_AF=0.5258;AMR_AF=0.6585;AFR_AF=0.3109;EUR_AF=0.668;SAS_AF=0.6421;AA=.|||;VT=SNP
5	46404209	rs10035927	A	G	100	PASS	AC=2696;AF=0.538339;AN=5008;NS=2504;DP=19439;EAS_AF=0.5258;AMR_AF=0.6585;AFR_AF=0.3116;EUR_AF=0.668;SAS_AF=0.6391;AA=.|||;VT=SNP
5	46404314	rs201681642	C	A	100	PASS	AC=44;AF=0.00878594;AN=5008;NS=2504;DP=19466;EAS_AF=0.0417;AMR_AF=0;AFR_AF=0;EUR_AF=0;SAS_AF=0.002;AA=.|||;VT=SNP
5	46404343	rs10044454	T	C	100	PASS	AC=2704;AF=0.539936;AN=5008;NS=2504;DP=19069;EAS_AF=0.5258;AMR_AF=0.6599;AFR_AF=0.3147;EUR_AF=0.668;SAS_AF=0.6421;AA=.|||;VT=SNP
5	46404402	rs145928936	C	A	100	PASS	AC=162;AF=0.0323482;AN=5008;NS=2504;DP=18095;EAS_AF=0.0744;AMR_AF=0.1196;AFR_AF=0.0015;EUR_AF=0.001;SAS_AF=0.001;AA=.|||;VT=SNP
5	46404548	rs7293471	A	G	100	PASS	AC=3536;AF=0.70607;AN=5008;NS=2504;DP=18374;EAS_AF=0.6627;AMR_AF=0.7594;AFR_AF=0.7156;EUR_AF=0.6978;SAS_AF=0.7086;AA=.|||;VT=SNP
5	46404791	rs4975955	T	C	100	PASS	AC=3229;AF=0.644768;AN=5008;NS=2504;DP=19277;EAS_AF=0.5258;AMR_AF=0.6988;AFR_AF=0.6914;EUR_AF=0.668;SAS_AF=0.6421;AA=.|||;VT=SNP
5	46405053	rs28816182	A	G	100	PASS	AC=2698;AF=0.538738;AN=5008;NS=2504;DP=18242;EAS_AF=0.5258;AMR_AF=0.6614;AFR_AF=0.3101;EUR_AF=0.668;SAS_AF=0.6411;AA=.|||;VT=SNP
5	46405055	rs4975956	A	C	100	PASS	AC=2698;AF=0.538738;AN=5008;NS=2504;DP=18270;EAS_AF=0.5258;AMR_AF=0.6614;AFR_AF=0.3101;EUR_AF=0.668;SAS_AF=0.6411;AA=.|||;VT=SNP
```
