## Supplementary material for "Characterization of shared and ancestry-specific signals driving complex traits using multi-ancestry fine-mapping": mesusieoutput

```
                  eur afr       eur_afr
   [1,]  0.000000e+00   0  0.000000e+00
   [2,]  0.000000e+00   0  0.000000e+00
   [3,]  0.000000e+00   0  0.000000e+00
   [4,]  0.000000e+00   0  0.000000e+00
   [5,]  0.000000e+00   0  0.000000e+00
   [6,]  0.000000e+00   0  0.000000e+00
   [7,]  0.000000e+00   0  0.000000e+00
   [8,]  0.000000e+00   0  0.000000e+00
   [9,]  0.000000e+00   0  0.000000e+00
  [10,]  0.000000e+00   0  0.000000e+00
  [11,]  0.000000e+00   0  0.000000e+00
  [12,]  0.000000e+00   0  0.000000e+00
  [13,]  0.000000e+00   0  0.000000e+00
  [14,]  0.000000e+00   0  0.000000e+00
  [15,]  0.000000e+00   0  0.000000e+00
  [16,]  0.000000e+00   0  0.000000e+00
  [17,]  0.000000e+00   0  0.000000e+00
  [18,]  0.000000e+00   0  0.000000e+00
  [19,]  0.000000e+00   0  0.000000e+00
  [20,]  0.000000e+00   0  0.000000e+00
  [21,]  0.000000e+00   0  0.000000e+00
  [22,]  0.000000e+00   0  0.000000e+00
  [23,]  0.000000e+00   0  0.000000e+00
  [24,]  0.000000e+00   0  0.000000e+00
  [25,]  0.000000e+00   0  0.000000e+00
  [26,]  0.000000e+00   0  0.000000e+00
  [27,]  0.000000e+00   0  0.000000e+00
  [28,]  0.000000e+00   0  0.000000e+00
  [29,]  0.000000e+00   0  0.000000e+00
  [30,]  0.000000e+00   0  0.000000e+00
  [31,]  0.000000e+00   0  0.000000e+00
  [32,]  0.000000e+00   0  0.000000e+00
  [33,]  0.000000e+00   0  0.000000e+00
  [34,]  0.000000e+00   0  0.000000e+00
  [35,]  0.000000e+00   0  0.000000e+00
  [36,]  0.000000e+00   0  0.000000e+00
  [37,]  0.000000e+00   0  0.000000e+00
  [38,]  0.000000e+00   0  0.000000e+00
  [39,]  0.000000e+00   0  0.000000e+00
  [40,]  0.000000e+00   0  0.000000e+00
  [41,]  0.000000e+00   0  0.000000e+00
  [42,]  0.000000e+00   0  0.000000e+00
  [43,]  0.000000e+00   0  0.000000e+00
  [44,]  0.000000e+00   0  0.000000e+00
  [45,]  0.000000e+00   0  0.000000e+00
  [46,]  0.000000e+00   0  0.000000e+00
  [47,]  0.000000e+00   0  0.000000e+00
  [48,]  0.000000e+00   0  0.000000e+00
  [49,]  0.000000e+00   0  0.000000e+00
  [50,]  0.000000e+00   0  0.000000e+00
  [51,]  0.000000e+00   0  0.000000e+00
  [52,]  0.000000e+00   0  0.000000e+00
  [53,]  0.000000e+00   0  0.000000e+00
  [54,]  0.000000e+00   0  0.000000e+00
  [55,]  0.000000e+00   0  0.000000e+00
  [56,]  0.000000e+00   0  0.000000e+00
  [57,]  0.000000e+00   0  0.000000e+00
  [58,]  0.000000e+00   0  0.000000e+00
  [59,]  0.000000e+00   0  0.000000e+00
  [60,]  0.000000e+00   0  0.000000e+00
  [61,]  0.000000e+00   0  0.000000e+00
  [62,]  0.000000e+00   0  0.000000e+00
  [63,]  0.000000e+00   0  0.000000e+00
  [64,]  0.000000e+00   0  0.000000e+00
  [65,]  0.000000e+00   0  0.000000e+00
  [66,]  0.000000e+00   0  0.000000e+00
  [67,]  0.000000e+00   0  0.000000e+00
  [68,]  0.000000e+00   0  0.000000e+00
  [69,]  0.000000e+00   0  0.000000e+00
  [70,]  0.000000e+00   0  0.000000e+00
  [71,]  0.000000e+00   0  0.000000e+00
  [72,]  0.000000e+00   0  0.000000e+00
  [73,]  0.000000e+00   0  0.000000e+00
  [74,]  0.000000e+00   0  0.000000e+00
  [75,]  0.000000e+00   0  0.000000e+00
  [76,]  0.000000e+00   0  0.000000e+00
  [77,]  0.000000e+00   0  0.000000e+00
  [78,]  0.000000e+00   0  0.000000e+00
  [79,]  0.000000e+00   0  0.000000e+00
  [80,]  0.000000e+00   0  0.000000e+00
  [81,]  0.000000e+00   0  0.000000e+00
  [82,]  0.000000e+00   0  0.000000e+00
  [83,]  0.000000e+00   0  0.000000e+00
  [84,]  0.000000e+00   0  0.000000e+00
  [85,]  0.000000e+00   0  0.000000e+00
  [86,]  0.000000e+00   0  0.000000e+00
  [87,]  0.000000e+00   0  0.000000e+00
  [88,]  0.000000e+00   0  0.000000e+00
  [89,]  0.000000e+00   0  0.000000e+00
  [90,]  0.000000e+00   0  0.000000e+00
  [91,]  0.000000e+00   0  0.000000e+00
  [92,]  0.000000e+00   0  0.000000e+00
  [93,]  0.000000e+00   0  0.000000e+00
  [94,]  0.000000e+00   0  0.000000e+00
  [95,]  0.000000e+00   0  0.000000e+00
  [96,]  0.000000e+00   0  0.000000e+00
  [97,]  0.000000e+00   0  0.000000e+00
  [98,]  0.000000e+00   0  0.000000e+00
  [99,]  0.000000e+00   0  0.000000e+00
 [100,]  0.000000e+00   0  0.000000e+00
 [101,]  0.000000e+00   0  0.000000e+00
 [102,]  0.000000e+00   0  0.000000e+00
 [103,]  0.000000e+00   0  0.000000e+00
 [104,]  0.000000e+00   0  0.000000e+00
 [105,]  0.000000e+00   0  0.000000e+00
 [106,]  0.000000e+00   0  0.000000e+00
 [107,]  0.000000e+00   0  0.000000e+00
 [108,]  0.000000e+00   0  0.000000e+00
 [109,]  0.000000e+00   0  0.000000e+00
 [110,]  0.000000e+00   0  0.000000e+00
 [111,]  0.000000e+00   0  0.000000e+00
 [112,]  0.000000e+00   0  0.000000e+00
 [113,]  0.000000e+00   0  0.000000e+00
 [114,]  0.000000e+00   0  0.000000e+00
 [115,]  0.000000e+00   0  0.000000e+00
 [116,]  0.000000e+00   0  0.000000e+00
 [117,]  0.000000e+00   0  0.000000e+00
 [118,]  0.000000e+00   0  0.000000e+00
 [119,]  0.000000e+00   0  0.000000e+00
 [120,]  0.000000e+00   0  0.000000e+00
 [121,]  0.000000e+00   0  0.000000e+00
 [122,]  0.000000e+00   0  0.000000e+00
 [123,]  0.000000e+00   0  0.000000e+00
 [124,]  0.000000e+00   0  0.000000e+00
 [125,]  0.000000e+00   0  0.000000e+00
 [126,]  0.000000e+00   0  0.000000e+00
 [127,]  0.000000e+00   0  0.000000e+00
 [128,]  0.000000e+00   0  0.000000e+00
 [129,]  0.000000e+00   0  0.000000e+00
 [130,]  0.000000e+00   0  0.000000e+00
 [131,]  0.000000e+00   0  0.000000e+00
 [132,]  0.000000e+00   0  0.000000e+00
 [133,]  0.000000e+00   0  0.000000e+00
 [134,]  0.000000e+00   0  0.000000e+00
 [135,]  0.000000e+00   0  0.000000e+00
 [136,]  0.000000e+00   0  0.000000e+00
 [137,]  0.000000e+00   0  0.000000e+00
 [138,]  0.000000e+00   0  0.000000e+00
 [139,]  0.000000e+00   0  0.000000e+00
 [140,]  0.000000e+00   0  0.000000e+00
 [141,]  0.000000e+00   0  0.000000e+00
 [142,]  0.000000e+00   0  0.000000e+00
 [143,]  0.000000e+00   0  0.000000e+00
 [144,]  0.000000e+00   0  0.000000e+00
 [145,]  0.000000e+00   0  0.000000e+00
 [146,]  0.000000e+00   0  0.000000e+00
 [147,]  0.000000e+00   0  0.000000e+00
 [148,]  0.000000e+00   0  0.000000e+00
 [149,]  0.000000e+00   0  0.000000e+00
 [150,]  0.000000e+00   0  0.000000e+00
 [151,]  0.000000e+00   0  0.000000e+00
 [152,]  0.000000e+00   0  0.000000e+00
 [153,]  0.000000e+00   0  0.000000e+00
 [154,]  0.000000e+00   0  0.000000e+00
 [155,]  0.000000e+00   0  0.000000e+00
 [156,]  0.000000e+00   0  0.000000e+00
 [157,]  0.000000e+00   0  0.000000e+00
 [158,]  0.000000e+00   0  0.000000e+00
 [159,]  0.000000e+00   0  0.000000e+00
 [160,]  0.000000e+00   0  0.000000e+00
 [161,]  0.000000e+00   0  0.000000e+00
 [162,]  0.000000e+00   0  0.000000e+00
 [163,]  0.000000e+00   0  0.000000e+00
 [164,]  0.000000e+00   0  0.000000e+00
 [165,]  0.000000e+00   0  0.000000e+00
 [166,]  0.000000e+00   0  0.000000e+00
 [167,]  0.000000e+00   0  0.000000e+00
 [168,]  0.000000e+00   0  0.000000e+00
 [169,]  0.000000e+00   0  0.000000e+00
 [170,]  0.000000e+00   0  0.000000e+00
 [171,]  0.000000e+00   0  0.000000e+00
 [172,]  0.000000e+00   0  0.000000e+00
 [173,]  0.000000e+00   0  0.000000e+00
 [174,]  0.000000e+00   0  0.000000e+00
 [175,]  0.000000e+00   0  0.000000e+00
 [176,]  0.000000e+00   0  0.000000e+00
 [177,]  0.000000e+00   0  0.000000e+00
 [178,]  0.000000e+00   0  0.000000e+00
 [179,]  0.000000e+00   0  0.000000e+00
 [180,]  0.000000e+00   0  0.000000e+00
 [181,]  0.000000e+00   0  0.000000e+00
 [182,]  0.000000e+00   0  0.000000e+00
 [183,]  0.000000e+00   0  0.000000e+00
 [184,]  0.000000e+00   0  0.000000e+00
 [185,]  0.000000e+00   0  0.000000e+00
 [186,]  0.000000e+00   0  0.000000e+00
 [187,]  0.000000e+00   0  0.000000e+00
 [188,]  0.000000e+00   0  0.000000e+00
 [189,]  0.000000e+00   0  0.000000e+00
 [190,]  0.000000e+00   0  0.000000e+00
 [191,]  0.000000e+00   0  0.000000e+00
 [192,]  0.000000e+00   0  0.000000e+00
 [193,]  0.000000e+00   0  0.000000e+00
 [194,]  0.000000e+00   0  0.000000e+00
 [195,]  0.000000e+00   0  0.000000e+00
 [196,]  0.000000e+00   0  0.000000e+00
 [197,]  0.000000e+00   0  0.000000e+00
 [198,]  0.000000e+00   0  0.000000e+00
 [199,]  0.000000e+00   0  0.000000e+00
 [200,]  0.000000e+00   0  0.000000e+00
 [201,]  0.000000e+00   0  0.000000e+00
 [202,]  0.000000e+00   0  0.000000e+00
 [203,]  0.000000e+00   0  0.000000e+00
 [204,]  0.000000e+00   0  0.000000e+00
 [205,]  0.000000e+00   0  0.000000e+00
 [206,]  0.000000e+00   0  0.000000e+00
 [207,]  0.000000e+00   0  0.000000e+00
 [208,]  0.000000e+00   0  0.000000e+00
 [209,]  0.000000e+00   0  0.000000e+00
 [210,]  0.000000e+00   0  0.000000e+00
 [211,]  0.000000e+00   0  0.000000e+00
 [212,]  0.000000e+00   0  0.000000e+00
 [213,]  0.000000e+00   0  0.000000e+00
 [214,]  0.000000e+00   0  0.000000e+00
 [215,]  0.000000e+00   0  0.000000e+00
 [216,]  0.000000e+00   0  0.000000e+00
 [217,]  0.000000e+00   0  0.000000e+00
 [218,]  0.000000e+00   0  0.000000e+00
 [219,]  0.000000e+00   0  0.000000e+00
 [220,]  0.000000e+00   0  0.000000e+00
 [221,]  0.000000e+00   0  0.000000e+00
 [222,]  0.000000e+00   0  0.000000e+00
 [223,]  0.000000e+00   0  0.000000e+00
 [224,]  0.000000e+00   0  0.000000e+00
 [225,]  0.000000e+00   0  0.000000e+00
 [226,]  0.000000e+00   0  0.000000e+00
 [227,]  0.000000e+00   0  0.000000e+00
 [228,]  0.000000e+00   0  0.000000e+00
 [229,]  0.000000e+00   0  0.000000e+00
 [230,]  0.000000e+00   0  0.000000e+00
 [231,]  0.000000e+00   0  0.000000e+00
 [232,]  0.000000e+00   0  0.000000e+00
 [233,]  0.000000e+00   0  0.000000e+00
 [234,]  0.000000e+00   0  0.000000e+00
 [235,]  0.000000e+00   0  0.000000e+00
 [236,]  0.000000e+00   0  0.000000e+00
 [237,]  0.000000e+00   0  0.000000e+00
 [238,]  0.000000e+00   0  0.000000e+00
 [239,]  0.000000e+00   0  0.000000e+00
 [240,]  0.000000e+00   0  0.000000e+00
 [241,]  0.000000e+00   0  0.000000e+00
 [242,]  0.000000e+00   0  0.000000e+00
 [243,]  0.000000e+00   0  0.000000e+00
 [244,]  0.000000e+00   0  0.000000e+00
 [245,]  0.000000e+00   0  0.000000e+00
 [246,]  0.000000e+00   0  0.000000e+00
 [247,]  0.000000e+00   0  0.000000e+00
 [248,]  0.000000e+00   0  0.000000e+00
 [249,]  0.000000e+00   0  0.000000e+00
 [250,]  0.000000e+00   0  0.000000e+00
 [251,]  0.000000e+00   0  0.000000e+00
 [252,]  0.000000e+00   0  0.000000e+00
 [253,]  0.000000e+00   0  0.000000e+00
 [254,]  0.000000e+00   0  0.000000e+00
 [255,]  0.000000e+00   0  0.000000e+00
 [256,]  0.000000e+00   0  0.000000e+00
 [257,]  0.000000e+00   0  0.000000e+00
 [258,]  0.000000e+00   0  0.000000e+00
 [259,]  0.000000e+00   0  0.000000e+00
 [260,]  0.000000e+00   0  0.000000e+00
 [261,]  0.000000e+00   0  0.000000e+00
 [262,]  0.000000e+00   0  0.000000e+00
 [263,]  0.000000e+00   0  0.000000e+00
 [264,]  0.000000e+00   0  0.000000e+00
 [265,]  0.000000e+00   0  0.000000e+00
 [266,]  0.000000e+00   0  0.000000e+00
 [267,]  0.000000e+00   0  0.000000e+00
 [268,]  0.000000e+00   0  0.000000e+00
 [269,]  0.000000e+00   0  0.000000e+00
 [270,]  0.000000e+00   0  0.000000e+00
 [271,]  0.000000e+00   0  0.000000e+00
 [272,]  0.000000e+00   0  0.000000e+00
 [273,]  0.000000e+00   0  0.000000e+00
 [274,]  0.000000e+00   0  0.000000e+00
 [275,]  0.000000e+00   0  0.000000e+00
 [276,]  0.000000e+00   0  0.000000e+00
 [277,]  0.000000e+00   0  0.000000e+00
 [278,]  0.000000e+00   0  0.000000e+00
 [279,]  0.000000e+00   0  0.000000e+00
 [280,]  0.000000e+00   0  0.000000e+00
 [281,]  0.000000e+00   0  0.000000e+00
 [282,]  0.000000e+00   0  0.000000e+00
 [283,]  0.000000e+00   0  0.000000e+00
 [284,]  0.000000e+00   0  0.000000e+00
 [285,]  0.000000e+00   0  0.000000e+00
 [286,]  0.000000e+00   0  0.000000e+00
 [287,]  0.000000e+00   0  0.000000e+00
 [288,]  0.000000e+00   0  0.000000e+00
 [289,]  0.000000e+00   0  0.000000e+00
 [290,]  0.000000e+00   0  0.000000e+00
 [291,]  0.000000e+00   0  0.000000e+00
 [292,]  0.000000e+00   0  0.000000e+00
 [293,]  0.000000e+00   0  0.000000e+00
 [294,]  0.000000e+00   0  0.000000e+00
 [295,]  0.000000e+00   0  0.000000e+00
 [296,]  0.000000e+00   0  0.000000e+00
 [297,]  0.000000e+00   0  0.000000e+00
 [298,]  0.000000e+00   0  0.000000e+00
 [299,]  0.000000e+00   0  0.000000e+00
 [300,]  0.000000e+00   0  0.000000e+00
 [301,]  0.000000e+00   0  0.000000e+00
 [302,]  0.000000e+00   0  0.000000e+00
 [303,]  0.000000e+00   0  0.000000e+00
 [304,]  0.000000e+00   0  0.000000e+00
 [305,]  0.000000e+00   0  0.000000e+00
 [306,]  0.000000e+00   0  0.000000e+00
 [307,]  0.000000e+00   0  0.000000e+00
 [308,]  0.000000e+00   0  0.000000e+00
 [309,]  0.000000e+00   0  0.000000e+00
 [310,]  0.000000e+00   0  0.000000e+00
 [311,]  0.000000e+00   0  0.000000e+00
 [312,]  0.000000e+00   0  0.000000e+00
 [313,]  0.000000e+00   0  0.000000e+00
 [314,]  0.000000e+00   0  0.000000e+00
 [315,]  0.000000e+00   0  0.000000e+00
 [316,]  0.000000e+00   0  0.000000e+00
 [317,]  0.000000e+00   0  0.000000e+00
 [318,]  0.000000e+00   0  0.000000e+00
 [319,]  0.000000e+00   0  0.000000e+00
 [320,]  0.000000e+00   0  0.000000e+00
 [321,]  0.000000e+00   0  0.000000e+00
 [322,]  0.000000e+00   0  0.000000e+00
 [323,]  0.000000e+00   0  0.000000e+00
 [324,]  0.000000e+00   0  0.000000e+00
 [325,]  0.000000e+00   0  0.000000e+00
 [326,]  0.000000e+00   0  0.000000e+00
 [327,]  0.000000e+00   0  0.000000e+00
 [328,]  0.000000e+00   0  0.000000e+00
 [329,]  0.000000e+00   0  0.000000e+00
 [330,]  0.000000e+00   0  0.000000e+00
 [331,]  0.000000e+00   0  0.000000e+00
 [332,]  0.000000e+00   0  0.000000e+00
 [333,]  0.000000e+00   0  0.000000e+00
 [334,]  0.000000e+00   0  0.000000e+00
 [335,]  0.000000e+00   0  0.000000e+00
 [336,]  0.000000e+00   0  0.000000e+00
 [337,]  0.000000e+00   0  0.000000e+00
 [338,]  0.000000e+00   0  0.000000e+00
 [339,]  0.000000e+00   0  0.000000e+00
 [340,]  0.000000e+00   0  0.000000e+00
 [341,]  0.000000e+00   0  0.000000e+00
 [342,]  0.000000e+00   0  0.000000e+00
 [343,]  0.000000e+00   0  0.000000e+00
 [344,]  0.000000e+00   0  0.000000e+00
 [345,]  0.000000e+00   0  0.000000e+00
 [346,]  0.000000e+00   0  0.000000e+00
 [347,]  0.000000e+00   0  0.000000e+00
 [348,]  0.000000e+00   0  0.000000e+00
 [349,]  0.000000e+00   0  0.000000e+00
 [350,]  0.000000e+00   0  0.000000e+00
 [351,]  0.000000e+00   0  0.000000e+00
 [352,]  0.000000e+00   0  0.000000e+00
 [353,]  0.000000e+00   0  0.000000e+00
 [354,]  0.000000e+00   0  0.000000e+00
 [355,]  0.000000e+00   0  0.000000e+00
 [356,]  0.000000e+00   0  0.000000e+00
 [357,]  0.000000e+00   0  0.000000e+00
 [358,]  0.000000e+00   0  0.000000e+00
 [359,]  0.000000e+00   0  0.000000e+00
 [360,]  0.000000e+00   0  0.000000e+00
 [361,]  0.000000e+00   0  0.000000e+00
 [362,]  0.000000e+00   0  0.000000e+00
 [363,]  0.000000e+00   0  0.000000e+00
 [364,]  0.000000e+00   0  0.000000e+00
 [365,]  0.000000e+00   0  0.000000e+00
 [366,]  0.000000e+00   0  0.000000e+00
 [367,]  0.000000e+00   0  0.000000e+00
 [368,]  0.000000e+00   0  0.000000e+00
 [369,]  0.000000e+00   0  0.000000e+00
 [370,]  0.000000e+00   0  0.000000e+00
 [371,]  0.000000e+00   0  0.000000e+00
 [372,]  0.000000e+00   0  0.000000e+00
 [373,]  0.000000e+00   0  0.000000e+00
 [374,]  0.000000e+00   0  0.000000e+00
 [375,]  0.000000e+00   0  0.000000e+00
 [376,]  0.000000e+00   0  0.000000e+00
 [377,]  0.000000e+00   0  0.000000e+00
 [378,]  0.000000e+00   0  0.000000e+00
 [379,]  0.000000e+00   0  0.000000e+00
 [380,]  0.000000e+00   0  0.000000e+00
 [381,]  0.000000e+00   0  0.000000e+00
 [382,]  0.000000e+00   0  0.000000e+00
 [383,]  0.000000e+00   0  0.000000e+00
 [384,]  0.000000e+00   0  0.000000e+00
 [385,]  0.000000e+00   0  0.000000e+00
 [386,]  0.000000e+00   0  0.000000e+00
 [387,]  0.000000e+00   0  0.000000e+00
 [388,]  0.000000e+00   0  0.000000e+00
 [389,]  0.000000e+00   0  0.000000e+00
 [390,]  0.000000e+00   0  0.000000e+00
 [391,]  0.000000e+00   0  0.000000e+00
 [392,]  0.000000e+00   0  0.000000e+00
 [393,]  0.000000e+00   0  0.000000e+00
 [394,]  0.000000e+00   0  0.000000e+00
 [395,]  0.000000e+00   0  0.000000e+00
 [396,]  0.000000e+00   0  0.000000e+00
 [397,]  0.000000e+00   0  0.000000e+00
 [398,]  0.000000e+00   0  0.000000e+00
 [399,]  0.000000e+00   0  0.000000e+00
 [400,]  0.000000e+00   0  0.000000e+00
 [401,]  0.000000e+00   0  0.000000e+00
 [402,]  0.000000e+00   0  0.000000e+00
 [403,]  0.000000e+00   0  0.000000e+00
 [404,]  0.000000e+00   0  0.000000e+00
 [405,]  0.000000e+00   0  0.000000e+00
 [406,]  0.000000e+00   0  0.000000e+00
 [407,]  0.000000e+00   0  0.000000e+00
 [408,]  0.000000e+00   0  0.000000e+00
 [409,]  0.000000e+00   0  0.000000e+00
 [410,]  0.000000e+00   0  0.000000e+00
 [411,]  0.000000e+00   0  0.000000e+00
 [412,]  0.000000e+00   0  0.000000e+00
 [413,]  0.000000e+00   0  0.000000e+00
 [414,]  0.000000e+00   0  0.000000e+00
 [415,]  0.000000e+00   0  0.000000e+00
 [416,]  0.000000e+00   0  0.000000e+00
 [417,]  0.000000e+00   0  0.000000e+00
 [418,]  0.000000e+00   0  0.000000e+00
 [419,]  0.000000e+00   0  0.000000e+00
 [420,]  0.000000e+00   0  0.000000e+00
 [421,]  0.000000e+00   0  0.000000e+00
 [422,]  0.000000e+00   0  0.000000e+00
 [423,]  0.000000e+00   0  0.000000e+00
 [424,]  0.000000e+00   0  0.000000e+00
 [425,]  0.000000e+00   0  0.000000e+00
 [426,]  0.000000e+00   0  0.000000e+00
 [427,]  0.000000e+00   0  0.000000e+00
 [428,]  0.000000e+00   0  0.000000e+00
 [429,]  0.000000e+00   0  0.000000e+00
 [430,]  0.000000e+00   0  0.000000e+00
 [431,]  0.000000e+00   0  0.000000e+00
 [432,]  0.000000e+00   0  0.000000e+00
 [433,]  0.000000e+00   0  0.000000e+00
 [434,]  0.000000e+00   0  0.000000e+00
 [435,]  0.000000e+00   0  0.000000e+00
 [436,]  0.000000e+00   0  0.000000e+00
 [437,]  0.000000e+00   0  0.000000e+00
 [438,]  0.000000e+00   0  0.000000e+00
 [439,]  0.000000e+00   0  0.000000e+00
 [440,]  0.000000e+00   0  0.000000e+00
 [441,]  0.000000e+00   0  0.000000e+00
 [442,]  0.000000e+00   0  0.000000e+00
 [443,]  0.000000e+00   0  0.000000e+00
 [444,]  0.000000e+00   0  0.000000e+00
 [445,]  0.000000e+00   0  0.000000e+00
 [446,]  0.000000e+00   0  0.000000e+00
 [447,]  0.000000e+00   0  0.000000e+00
 [448,]  0.000000e+00   0  0.000000e+00
 [449,]  0.000000e+00   0  0.000000e+00
 [450,]  0.000000e+00   0  0.000000e+00
 [451,]  0.000000e+00   0  0.000000e+00
 [452,]  0.000000e+00   0  0.000000e+00
 [453,] 3.279716e-270   0 8.654038e-271
 [454,]  0.000000e+00   0  0.000000e+00
 [455,] 7.057406e-245   0 2.503087e-245
 [456,]  0.000000e+00   0  0.000000e+00
 [457,] 3.550200e-280   0 2.895520e-280
 [458,]  0.000000e+00   0  0.000000e+00
 [459,] 1.390229e-244   0 4.832602e-245
 [460,]  0.000000e+00   0  0.000000e+00
 [461,] 3.465912e-247   0 1.903387e-247
 [462,]  0.000000e+00   0  0.000000e+00
 [463,]  0.000000e+00   0  0.000000e+00
 [464,]  0.000000e+00   0  0.000000e+00
 [465,]  0.000000e+00   0  0.000000e+00
 [466,]  0.000000e+00   0  0.000000e+00
 [467,] 5.371596e-246   0 2.968190e-246
 [468,]  0.000000e+00   0  0.000000e+00
 [469,]  0.000000e+00   0  0.000000e+00
 [470,] 7.093407e-248   0 3.962184e-248
 [471,]  0.000000e+00   0  0.000000e+00
 [472,]  0.000000e+00   0  0.000000e+00
 [473,]  0.000000e+00   0  0.000000e+00
 [474,]  0.000000e+00   0  0.000000e+00
 [475,]  0.000000e+00   0  0.000000e+00
 [476,]  0.000000e+00   0  0.000000e+00
 [477,]  0.000000e+00   0  0.000000e+00
 [478,]  0.000000e+00   0  0.000000e+00
 [479,]  0.000000e+00   0  0.000000e+00
 [480,] 8.910638e-237   0 4.592413e-237
 [481,] 2.325948e-225   0 5.205774e-226
 [482,] 2.073830e-167   0 4.460550e-168
 [483,]  0.000000e+00   0  0.000000e+00
 [484,] 2.073830e-167   0 4.460550e-168
 [485,] 1.132672e-250   0 2.909616e-251
 [486,]  0.000000e+00   0  0.000000e+00
 [487,] 1.556997e-166   0 3.284311e-167
 [488,]  0.000000e+00   0  0.000000e+00
 [489,] 2.325948e-225   0 5.159887e-226
 [490,]  0.000000e+00   0  0.000000e+00
 [491,] 1.415594e-167   0 2.894673e-168
 [492,]  0.000000e+00   0  0.000000e+00
 [493,] 5.765118e-227   0 1.257400e-227
 [494,]  0.000000e+00   0  0.000000e+00
 [495,]  0.000000e+00   0  0.000000e+00
 [496,]  0.000000e+00   0  0.000000e+00
 [497,]  0.000000e+00   0  0.000000e+00
 [498,]  0.000000e+00   0  0.000000e+00
 [499,] 6.485466e-146   0 3.301567e-147
 [500,]  0.000000e+00   0  0.000000e+00
 [501,]  0.000000e+00   0  0.000000e+00
 [502,]  0.000000e+00   0  0.000000e+00
 [503,] 8.187465e-251   0 2.019772e-251
 [504,] 9.301692e-168   0 1.869751e-168
 [505,] 9.301692e-168   0 1.858836e-168
 [506,] 9.301692e-168   0 1.847984e-168
 [507,] 6.350423e-168   0 1.330185e-168
 [508,]  0.000000e+00   0  0.000000e+00
 [509,]  0.000000e+00   0  0.000000e+00
 [510,]  0.000000e+00   0  0.000000e+00
 [511,]  0.000000e+00   0  0.000000e+00
 [512,]  0.000000e+00   0  0.000000e+00
 [513,] 2.047686e-163   0 3.749458e-164
 [514,]  0.000000e+00   0  0.000000e+00
 [515,] 2.884730e-164   0 5.293585e-165
 [516,]  0.000000e+00   0  0.000000e+00
 [517,]  0.000000e+00   0  0.000000e+00
 [518,]  0.000000e+00   0  0.000000e+00
 [519,]  0.000000e+00   0  0.000000e+00
 [520,]  0.000000e+00   0  0.000000e+00
 [521,] 2.884730e-164   0 5.262729e-165
 [522,]  0.000000e+00   0  0.000000e+00
 [523,] 2.884730e-164   0 5.264568e-165
 [524,] 4.402645e-164   0 7.845234e-165
 [525,] 4.776865e-163   0 8.047159e-164
 [526,] 8.566860e-166   0 1.446721e-166
 [527,]  0.000000e+00   0  0.000000e+00
 [528,] 6.466483e-164   0 1.073977e-164
 [529,] 6.466483e-164   0 1.061580e-164
 [530,] 1.072660e-162   0 1.755083e-163
 [531,] 9.870959e-164   0 1.591687e-164
 [532,] 2.409565e-162   0 3.846698e-163
 [533,]  0.000000e+00   0  0.000000e+00
 [534,]  0.000000e+00   0  0.000000e+00
 [535,]  0.000000e+00   0  0.000000e+00
 [536,]  0.000000e+00   0  0.000000e+00
 [537,]  0.000000e+00   0  0.000000e+00
 [538,]  0.000000e+00   0  0.000000e+00
 [539,]  0.000000e+00   0  0.000000e+00
 [540,] 1.104457e-159   0 1.561109e-160
 [541,] 5.393796e-160   0 7.630978e-161
 [542,]  0.000000e+00   0  0.000000e+00
 [543,] 1.065105e-156   0 1.074999e-157
 [544,] 4.978440e-157   0 4.787743e-158
 [545,]  0.000000e+00   0  0.000000e+00
 [546,]  0.000000e+00   0  0.000000e+00
 [547,]  0.000000e+00   0  0.000000e+00
 [548,]  0.000000e+00   0  0.000000e+00
 [549,]  0.000000e+00   0  0.000000e+00
 [550,]  0.000000e+00   0  0.000000e+00
 [551,]  0.000000e+00   0  0.000000e+00
 [552,]  0.000000e+00   0  0.000000e+00
 [553,]  0.000000e+00   0  0.000000e+00
 [554,]  0.000000e+00   0  0.000000e+00
 [555,]  0.000000e+00   0  0.000000e+00
 [556,]  0.000000e+00   0  0.000000e+00
 [557,]  0.000000e+00   0  0.000000e+00
 [558,]  0.000000e+00   0  0.000000e+00
 [559,]  0.000000e+00   0  0.000000e+00
 [560,]  0.000000e+00   0  0.000000e+00
 [561,]  0.000000e+00   0  0.000000e+00
 [562,]  0.000000e+00   0  0.000000e+00
 [563,]  0.000000e+00   0  0.000000e+00
 [564,]  0.000000e+00   0  0.000000e+00
 [565,]  0.000000e+00   0  0.000000e+00
 [566,]  0.000000e+00   0  0.000000e+00
 [567,]  0.000000e+00   0  0.000000e+00
 [568,]  0.000000e+00   0  0.000000e+00
 [569,]  0.000000e+00   0  0.000000e+00
 [570,]  0.000000e+00   0  0.000000e+00
 [571,]  0.000000e+00   0  0.000000e+00
 [572,]  0.000000e+00   0  0.000000e+00
 [573,] 2.127223e-246   0 6.612092e-247
 [574,]  0.000000e+00   0  0.000000e+00
 [575,]  0.000000e+00   0  0.000000e+00
 [576,]  0.000000e+00   0  0.000000e+00
 [577,]  0.000000e+00   0  0.000000e+00
 [578,]  0.000000e+00   0  0.000000e+00
 [579,]  0.000000e+00   0  0.000000e+00
 [580,]  0.000000e+00   0  0.000000e+00
 [581,]  0.000000e+00   0  0.000000e+00
 [582,]  0.000000e+00   0  0.000000e+00
 [583,]  0.000000e+00   0  0.000000e+00
 [584,]  0.000000e+00   0  0.000000e+00
 [585,] 2.336253e-128   0 1.013345e-128
 [586,]  0.000000e+00   0  0.000000e+00
 [587,]  0.000000e+00   0  0.000000e+00
 [588,]  0.000000e+00   0  0.000000e+00
 [589,]  0.000000e+00   0  0.000000e+00
 [590,]  0.000000e+00   0  0.000000e+00
 [591,]  0.000000e+00   0  0.000000e+00
 [592,]  0.000000e+00   0  0.000000e+00
 [593,]  0.000000e+00   0  0.000000e+00
 [594,]  0.000000e+00   0  0.000000e+00
 [595,]  0.000000e+00   0  0.000000e+00
 [596,]  0.000000e+00   0  0.000000e+00
 [597,]  0.000000e+00   0  0.000000e+00
 [598,]  0.000000e+00   0  0.000000e+00
 [599,]  0.000000e+00   0  0.000000e+00
 [600,]  0.000000e+00   0  0.000000e+00
 [601,]  0.000000e+00   0  0.000000e+00
 [602,]  0.000000e+00   0  0.000000e+00
 [603,]  0.000000e+00   0  0.000000e+00
 [604,]  0.000000e+00   0  0.000000e+00
 [605,]  0.000000e+00   0  0.000000e+00
 [606,]  0.000000e+00   0  0.000000e+00
 [607,]  0.000000e+00   0  0.000000e+00
 [608,]  0.000000e+00   0  0.000000e+00
 [609,]  0.000000e+00   0  0.000000e+00
 [610,]  0.000000e+00   0  0.000000e+00
 [611,]  0.000000e+00   0  0.000000e+00
 [612,]  0.000000e+00   0  0.000000e+00
 [613,]  0.000000e+00   0  0.000000e+00
 [614,]  0.000000e+00   0  0.000000e+00
 [615,]  0.000000e+00   0  0.000000e+00
 [616,]  0.000000e+00   0  0.000000e+00
 [617,]  0.000000e+00   0  0.000000e+00
 [618,]  0.000000e+00   0  0.000000e+00
 [619,]  0.000000e+00   0  0.000000e+00
 [620,]  0.000000e+00   0  0.000000e+00
 [621,]  0.000000e+00   0  0.000000e+00
 [622,]  0.000000e+00   0  0.000000e+00
 [623,]  0.000000e+00   0  0.000000e+00
 [624,]  0.000000e+00   0  0.000000e+00
 [625,]  7.489135e-01   0  2.510865e-01
 [626,]  0.000000e+00   0  0.000000e+00
 [627,]  0.000000e+00   0  0.000000e+00
 [628,]  0.000000e+00   0  0.000000e+00
 [629,]  0.000000e+00   0  0.000000e+00
 [630,]  1.197254e-66   0  6.798429e-67
 [631,]  0.000000e+00   0  0.000000e+00
 [632,]  0.000000e+00   0  0.000000e+00
 [633,]  0.000000e+00   0  0.000000e+00
 [634,]  0.000000e+00   0  0.000000e+00
 [635,]  0.000000e+00   0  0.000000e+00
 [636,]  0.000000e+00   0  0.000000e+00
 [637,]  0.000000e+00   0  0.000000e+00
 [638,]  0.000000e+00   0  0.000000e+00
 [639,]  0.000000e+00   0  0.000000e+00
 [640,]  0.000000e+00   0  0.000000e+00
 [641,]  0.000000e+00   0  0.000000e+00
 [642,]  0.000000e+00   0  0.000000e+00
 [643,]  5.944777e-05   0  6.712644e-05
 [644,]  0.000000e+00   0  0.000000e+00
 [645,]  0.000000e+00   0  0.000000e+00
 [646,]  0.000000e+00   0  0.000000e+00
 [647,]  4.047129e-01   0  5.952871e-01
 [648,]  0.000000e+00   0  0.000000e+00
 [649,]  0.000000e+00   0  0.000000e+00
 [650,]  4.695997e-01   0  5.302737e-01
 [651,]  0.000000e+00   0  0.000000e+00
 [652,]  0.000000e+00   0  0.000000e+00
 [653,]  0.000000e+00   0  0.000000e+00
 [654,]  0.000000e+00   0  0.000000e+00
 [655,]  0.000000e+00   0  0.000000e+00
 [656,]  0.000000e+00   0  0.000000e+00
 [657,]  0.000000e+00   0  0.000000e+00
 [658,]  0.000000e+00   0  0.000000e+00
 [659,]  0.000000e+00   0  0.000000e+00
 [660,]  0.000000e+00   0  0.000000e+00
 [661,]  0.000000e+00   0  0.000000e+00
 [662,]  0.000000e+00   0  0.000000e+00
 [663,]  0.000000e+00   0  0.000000e+00
 [664,]  0.000000e+00   0  0.000000e+00
 [665,]  0.000000e+00   0  0.000000e+00
 [666,]  0.000000e+00   0  0.000000e+00
 [667,]  0.000000e+00   0  0.000000e+00
 [668,]  0.000000e+00   0  0.000000e+00
 [669,]  1.218291e-08   0  1.251091e-08
 [670,]  3.494970e-49   0  4.379887e-49
 [671,]  0.000000e+00   0  0.000000e+00
 [672,]  0.000000e+00   0  0.000000e+00
 [673,]  0.000000e+00   0  0.000000e+00
 [674,]  0.000000e+00   0  0.000000e+00
 [675,]  2.173406e-30   0  2.923326e-30
 [676,]  5.222187e-22   0  4.014726e-22
 [677,]  0.000000e+00   0  0.000000e+00
 [678,]  6.358436e-24   0  4.933089e-24
 [679,]  0.000000e+00   0  0.000000e+00
 [680,]  0.000000e+00   0  0.000000e+00
 [681,]  0.000000e+00   0  0.000000e+00
 [682,]  0.000000e+00   0  0.000000e+00
 [683,]  0.000000e+00   0  0.000000e+00
 [684,]  0.000000e+00   0  0.000000e+00
 [685,]  0.000000e+00   0  0.000000e+00
 [686,]  4.114330e-33   0  5.012905e-33
 [687,]  1.838615e-32   0  2.148119e-32
 [688,]  6.655964e-33   0  8.000828e-33
 [689,]  0.000000e+00   0  0.000000e+00
 [690,]  4.114330e-33   0  4.989340e-33
 [691,]  0.000000e+00   0  0.000000e+00
 [692,]  0.000000e+00   0  0.000000e+00
 [693,]  0.000000e+00   0  0.000000e+00
 [694,]  0.000000e+00   0  0.000000e+00
 [695,]  0.000000e+00   0  0.000000e+00
 [696,]  0.000000e+00   0  0.000000e+00
 [697,]  5.305360e-35   0  6.303579e-35
 [698,]  5.305360e-35   0  6.262609e-35
 [699,]  0.000000e+00   0  0.000000e+00
 [700,]  0.000000e+00   0  0.000000e+00
 [701,]  0.000000e+00   0  0.000000e+00
 [702,]  0.000000e+00   0  0.000000e+00
 [703,]  0.000000e+00   0  0.000000e+00
 [704,]  0.000000e+00   0  0.000000e+00
 [705,]  0.000000e+00   0  0.000000e+00
 [706,]  0.000000e+00   0  0.000000e+00
 [707,]  0.000000e+00   0  0.000000e+00
 [708,]  0.000000e+00   0  0.000000e+00
 [709,]  0.000000e+00   0  0.000000e+00
 [710,]  0.000000e+00   0  0.000000e+00
 [711,]  0.000000e+00   0  0.000000e+00
 [712,]  0.000000e+00   0  0.000000e+00
 [713,]  0.000000e+00   0  0.000000e+00
 [714,]  0.000000e+00   0  0.000000e+00
 [715,]  0.000000e+00   0  0.000000e+00
 [716,]  0.000000e+00   0  0.000000e+00
 [717,]  0.000000e+00   0  0.000000e+00
 [718,]  0.000000e+00   0  0.000000e+00
 [719,]  0.000000e+00   0  0.000000e+00
 [720,]  0.000000e+00   0  0.000000e+00
 [721,]  0.000000e+00   0  0.000000e+00
 [722,]  0.000000e+00   0  0.000000e+00
 [723,]  0.000000e+00   0  0.000000e+00
 [724,]  0.000000e+00   0  0.000000e+00
 [725,]  0.000000e+00   0  0.000000e+00
 [726,]  0.000000e+00   0  0.000000e+00
 [727,]  0.000000e+00   0  0.000000e+00
 [728,] 9.226811e-209   0 9.304126e-209
 [729,]  0.000000e+00   0  0.000000e+00
 [730,]  0.000000e+00   0  0.000000e+00
 [731,]  0.000000e+00   0  0.000000e+00
 [732,] 4.538764e-209   0 4.498873e-209
 [733,] 4.538764e-209   0 4.498873e-209
 [734,] 2.234064e-209   0 2.238869e-209
 [735,] 2.234064e-209   0 2.238869e-209
 [736,]  3.741460e-46   0  4.391790e-46
 [737,] 1.046959e-210   0 1.065115e-210
 [738,]  0.000000e+00   0  0.000000e+00
 [739,] 2.113660e-222   0 2.097800e-222
 [740,]  1.122260e-35   0  1.187213e-35
 [741,]  0.000000e+00   0  0.000000e+00
 [742,] 3.437921e-209   0 3.522390e-209
 [743,]  4.079705e-36   0  4.505552e-36
 [744,] 1.296300e-209   0 1.349444e-209
 [745,]  7.771389e-42   0  4.163646e-42
 [746,]  0.000000e+00   0  0.000000e+00
 [747,] 4.432490e-260   0 4.751080e-260
 [748,] 1.593948e-253   0 1.589060e-253
 [749,] 2.656621e-259   0 2.844751e-259
 [750,] 4.409485e-270   0 4.746281e-271
 [751,]  0.000000e+00   0  0.000000e+00
 [752,] 7.852124e-261   0 8.651155e-261
 [753,]  1.755095e-87   0  2.158817e-87
 [754,] 3.042288e-253   0 3.177912e-253
 [755,] 1.593948e-253   0 1.629285e-253
 [756,]  0.000000e+00   0  0.000000e+00
 [757,] 1.106323e-257   0 1.305183e-257
 [758,]  0.000000e+00   0  0.000000e+00
 [759,] 2.150556e-257   0 2.564389e-257
 [760,]  2.365432e-94   0  3.165588e-94
 [761,] 3.520661e-255   0 2.476616e-255
 [762,] 2.616858e-259   0 3.235194e-259
 [763,]  0.000000e+00   0  0.000000e+00
 [764,]  8.217713e-90   0  8.596128e-90
 [765,] 2.616858e-259   0 3.126967e-259
 [766,] 2.491336e-257   0 2.793939e-257
 [767,]  0.000000e+00   0  0.000000e+00
 [768,]  0.000000e+00   0  0.000000e+00
 [769,] 1.006403e-252   0 1.172265e-252
 [770,] 3.360584e-257   0 4.272590e-257
 [771,] 1.981309e-258   0 2.086766e-258
 [772,]  0.000000e+00   0  0.000000e+00
 [773,]  0.000000e+00   0  0.000000e+00
 [774,]  2.719892e-93   0  3.073214e-93
 [775,] 3.360584e-257   0 3.678490e-257
 [776,] 4.687164e-257   0 5.131936e-257
 [777,] 4.687164e-257   0 5.157660e-257
 [778,] 1.006403e-252   0 1.019807e-252
 [779,] 1.367550e-252   0 1.393002e-252
 [780,] 4.309922e-252   0 4.457882e-252
 [781,] 8.823802e-257   0 9.906000e-257
 [782,] 1.231307e-256   0 1.389647e-256
 [783,]  3.613146e-87   0  3.932599e-87
 [784,]  0.000000e+00   0  0.000000e+00
 [785,] 1.662146e-256   0 1.866983e-256
 [786,] 1.231307e-256   0 1.382704e-256
 [787,] 8.823802e-257   0 9.906000e-257
 [788,]  0.000000e+00   0  0.000000e+00
 [789,] 8.823802e-257   0 9.864133e-257
 [790,]  0.000000e+00   0  0.000000e+00
 [791,]  2.201523e-87   0  2.509628e-87
 [792,] 4.687164e-257   0 5.211129e-257
 [793,] 4.687164e-257   0 5.211129e-257
 [794,]  0.000000e+00   0  0.000000e+00
 [795,]  0.000000e+00   0  0.000000e+00
 [796,] 3.360584e-257   0 3.735223e-257
 [797,]  0.000000e+00   0  0.000000e+00
 [798,] 7.069852e-253   0 7.326524e-253
 [799,] 2.220578e-254   0 2.295523e-254
 [800,] 1.506790e-258   0 1.670444e-258
 [801,] 6.538524e-257   0 7.340279e-257
 [802,] 1.030796e-253   0 1.137154e-253
 [803,] 4.365074e-221   0 5.077820e-221
 [804,] 2.410654e-254   0 2.669470e-254
 [805,]  0.000000e+00   0  0.000000e+00
 [806,]  0.000000e+00   0  0.000000e+00
 [807,]  0.000000e+00   0  0.000000e+00
 [808,] 2.407786e-249   0 2.475953e-249
 [809,] 1.772165e-249   0 1.821957e-249
 [810,] 1.395336e-253   0 1.569743e-253
 [811,]  0.000000e+00   0  0.000000e+00
 [812,]  1.409787e-87   0  1.708329e-87
 [813,]  1.075031e-92   0  1.325729e-92
 [814,]  0.000000e+00   0  0.000000e+00
 [815,]  0.000000e+00   0  0.000000e+00
 [816,] 2.410654e-254   0 2.696653e-254
 [817,] 4.561651e-254   0 5.105529e-254
 [818,]  0.000000e+00   0  0.000000e+00
 [819,]  0.000000e+00   0  0.000000e+00
 [820,] 5.486239e-250   0 5.755222e-250
 [821,]  0.000000e+00   0  0.000000e+00
 [822,]  0.000000e+00   0  0.000000e+00
 [823,] 1.106323e-257   0 1.253138e-257
 [824,] 1.542337e-257   0 1.755962e-257
 [825,]  0.000000e+00   0  0.000000e+00
 [826,]  0.000000e+00   0  0.000000e+00
 [827,] 3.345555e-254   0 3.817259e-254
 [828,] 4.941479e-262   0 5.618674e-262
 [829,]  0.000000e+00   0  0.000000e+00
 [830,] 7.989841e-253   0 8.592791e-253
 [831,] 2.003331e-256   0 2.329453e-256
 [832,]  0.000000e+00   0  0.000000e+00
 [833,]  1.788338e-84   0  2.477816e-84
 [834,] 1.681035e-253   0 2.189981e-253
 [835,]  0.000000e+00   0  0.000000e+00
 [836,]  0.000000e+00   0  0.000000e+00
 [837,]  0.000000e+00   0  0.000000e+00
 [838,] 1.435106e-256   0 1.691094e-256
 [839,]  0.000000e+00   0  0.000000e+00
 [840,] 1.119341e-252   0 1.233650e-252
 [841,] 4.449475e-284   0 2.378105e-284
 [842,]  0.000000e+00   0  0.000000e+00
 [843,]  0.000000e+00   0  0.000000e+00
 [844,]  5.273781e-89   0  7.755961e-89
 [845,] 2.446120e-282   0 1.329244e-282
 [846,] 2.265889e-278   0 1.241041e-278
 [847,]  0.000000e+00   0  0.000000e+00
 [848,]  0.000000e+00   0  0.000000e+00
 [849,]  0.000000e+00   0  0.000000e+00
 [850,]  0.000000e+00   0  0.000000e+00
 [851,]  0.000000e+00   0  0.000000e+00
 [852,]  0.000000e+00   0  0.000000e+00
 [853,]  0.000000e+00   0  0.000000e+00
 [854,]  0.000000e+00   0  0.000000e+00
 [855,]  0.000000e+00   0  0.000000e+00
 [856,]  0.000000e+00   0  0.000000e+00
 [857,]  0.000000e+00   0  0.000000e+00
 [858,]  0.000000e+00   0  0.000000e+00
 [859,]  0.000000e+00   0  0.000000e+00
 [860,]  0.000000e+00   0  0.000000e+00
 [861,]  0.000000e+00   0  0.000000e+00
 [862,]  0.000000e+00   0  0.000000e+00
 [863,]  0.000000e+00   0  0.000000e+00
 [864,]  0.000000e+00   0  0.000000e+00
 [865,]  0.000000e+00   0  0.000000e+00
 [866,]  0.000000e+00   0  0.000000e+00
 [867,]  0.000000e+00   0  0.000000e+00
 [868,]  0.000000e+00   0  0.000000e+00
 [869,]  0.000000e+00   0  0.000000e+00
 [870,]  0.000000e+00   0  0.000000e+00
 [871,]  0.000000e+00   0  0.000000e+00
 [872,]  0.000000e+00   0  0.000000e+00
 [873,]  0.000000e+00   0  0.000000e+00
 [874,]  0.000000e+00   0  0.000000e+00
 [875,]  0.000000e+00   0  0.000000e+00
 [876,]  0.000000e+00   0  0.000000e+00
 [877,]  0.000000e+00   0  0.000000e+00
 [878,]  0.000000e+00   0  0.000000e+00
 [879,]  0.000000e+00   0  0.000000e+00
 [880,]  0.000000e+00   0  0.000000e+00
 [881,]  0.000000e+00   0  0.000000e+00
 [882,]  0.000000e+00   0  0.000000e+00
 [883,]  0.000000e+00   0  0.000000e+00
 [884,]  0.000000e+00   0  0.000000e+00
 [885,]  0.000000e+00   0  0.000000e+00
 [886,]  0.000000e+00   0  0.000000e+00
 [887,]  0.000000e+00   0  0.000000e+00
 [888,]  0.000000e+00   0  0.000000e+00
 [889,]  0.000000e+00   0  0.000000e+00
 [890,]  0.000000e+00   0  0.000000e+00
 [891,]  0.000000e+00   0  0.000000e+00
 [892,]  0.000000e+00   0  0.000000e+00
 [893,]  0.000000e+00   0  0.000000e+00
 [894,]  0.000000e+00   0  0.000000e+00
 [895,]  0.000000e+00   0  0.000000e+00
 [896,]  0.000000e+00   0  0.000000e+00
 [897,]  0.000000e+00   0  0.000000e+00
 [898,]  0.000000e+00   0  0.000000e+00
 [899,]  0.000000e+00   0  0.000000e+00
 [900,]  0.000000e+00   0  0.000000e+00
 [901,]  0.000000e+00   0  0.000000e+00
 [902,]  0.000000e+00   0  0.000000e+00
 [903,]  0.000000e+00   0  0.000000e+00
 [904,]  0.000000e+00   0  0.000000e+00
 [905,]  0.000000e+00   0  0.000000e+00
 [906,]  0.000000e+00   0  0.000000e+00
 [907,]  0.000000e+00   0  0.000000e+00
 [908,]  0.000000e+00   0  0.000000e+00
 [909,]  0.000000e+00   0  0.000000e+00
 [910,]  0.000000e+00   0  0.000000e+00
 [911,]  0.000000e+00   0  0.000000e+00
 [912,]  0.000000e+00   0  0.000000e+00
 [913,]  0.000000e+00   0  0.000000e+00
 [914,]  0.000000e+00   0  0.000000e+00
 [915,]  0.000000e+00   0  0.000000e+00
 [916,]  0.000000e+00   0  0.000000e+00
 [917,]  0.000000e+00   0  0.000000e+00
 [918,]  0.000000e+00   0  0.000000e+00
 [919,]  0.000000e+00   0  0.000000e+00
 [920,]  0.000000e+00   0  0.000000e+00
 [921,]  0.000000e+00   0  0.000000e+00
 [922,]  0.000000e+00   0  0.000000e+00
 [923,]  0.000000e+00   0  0.000000e+00
 [924,]  0.000000e+00   0  0.000000e+00
 [925,]  0.000000e+00   0  0.000000e+00
 [926,]  0.000000e+00   0  0.000000e+00
 [927,]  0.000000e+00   0  0.000000e+00
 [928,]  0.000000e+00   0  0.000000e+00
 [929,]  0.000000e+00   0  0.000000e+00
 [930,]  0.000000e+00   0  0.000000e+00
 [931,]  0.000000e+00   0  0.000000e+00
 [932,]  0.000000e+00   0  0.000000e+00
 [933,]  0.000000e+00   0  0.000000e+00
 [934,]  0.000000e+00   0  0.000000e+00
 [935,]  0.000000e+00   0  0.000000e+00
 [936,]  0.000000e+00   0  0.000000e+00
 [937,]  0.000000e+00   0  0.000000e+00
 [938,]  0.000000e+00   0  0.000000e+00
 [939,]  0.000000e+00   0  0.000000e+00
 [940,]  0.000000e+00   0  0.000000e+00
 [941,]  0.000000e+00   0  0.000000e+00
 [942,]  0.000000e+00   0  0.000000e+00
 [943,]  0.000000e+00   0  0.000000e+00
 [944,]  0.000000e+00   0  0.000000e+00
 [945,]  0.000000e+00   0  0.000000e+00
 [946,]  0.000000e+00   0  0.000000e+00
 [947,]  0.000000e+00   0  0.000000e+00
 [948,]  0.000000e+00   0  0.000000e+00
 [949,]  0.000000e+00   0  0.000000e+00
 [950,]  0.000000e+00   0  0.000000e+00
 [951,]  0.000000e+00   0  0.000000e+00
 [952,]  0.000000e+00   0  0.000000e+00
 [953,]  0.000000e+00   0  0.000000e+00
 [954,]  0.000000e+00   0  0.000000e+00
 [955,]  0.000000e+00   0  0.000000e+00
 [956,]  0.000000e+00   0  0.000000e+00
 [957,]  0.000000e+00   0  0.000000e+00
 [958,]  0.000000e+00   0  0.000000e+00
 [959,]  0.000000e+00   0  0.000000e+00
 [960,]  0.000000e+00   0  0.000000e+00
 [961,]  0.000000e+00   0  0.000000e+00
 [962,]  0.000000e+00   0  0.000000e+00
 [963,]  0.000000e+00   0  0.000000e+00
 [964,]  0.000000e+00   0  0.000000e+00
 [965,]  0.000000e+00   0  0.000000e+00
 [966,]  0.000000e+00   0  0.000000e+00
 [967,]  0.000000e+00   0  0.000000e+00
 [968,]  0.000000e+00   0  0.000000e+00
 [969,]  0.000000e+00   0  0.000000e+00
 [970,]  0.000000e+00   0  0.000000e+00
 [971,]  0.000000e+00   0  0.000000e+00
 [972,]  0.000000e+00   0  0.000000e+00
 [973,]  0.000000e+00   0  0.000000e+00
 [974,]  0.000000e+00   0  0.000000e+00
 [975,]  0.000000e+00   0  0.000000e+00
 [976,]  0.000000e+00   0  0.000000e+00
 [977,]  0.000000e+00   0  0.000000e+00
 [978,]  0.000000e+00   0  0.000000e+00
 [979,]  0.000000e+00   0  0.000000e+00
 [980,]  0.000000e+00   0  0.000000e+00
 [981,]  0.000000e+00   0  0.000000e+00
 [982,]  0.000000e+00   0  0.000000e+00
 [983,]  0.000000e+00   0  0.000000e+00
 [984,]  0.000000e+00   0  0.000000e+00
 [985,]  0.000000e+00   0  0.000000e+00
 [986,]  0.000000e+00   0  0.000000e+00
 [987,]  0.000000e+00   0  0.000000e+00
 [988,]  0.000000e+00   0  0.000000e+00
 [989,]  0.000000e+00   0  0.000000e+00
 [990,]  0.000000e+00   0  0.000000e+00
 [991,]  0.000000e+00   0  0.000000e+00
 [992,]  0.000000e+00   0  0.000000e+00
 [993,]  0.000000e+00   0  0.000000e+00
 [994,]  0.000000e+00   0  0.000000e+00
 [995,]  0.000000e+00   0  0.000000e+00
 [996,]  0.000000e+00   0  0.000000e+00
 [997,]  0.000000e+00   0  0.000000e+00
 [998,]  0.000000e+00   0  0.000000e+00
 [999,]  0.000000e+00   0  0.000000e+00
[1000,]  0.000000e+00   0  0.000000e+00
[1001,]  0.000000e+00   0  0.000000e+00
[1002,]  0.000000e+00   0  0.000000e+00
[1003,]  0.000000e+00   0  0.000000e+00
[1004,]  0.000000e+00   0  0.000000e+00
[1005,]  0.000000e+00   0  0.000000e+00
[1006,]  0.000000e+00   0  0.000000e+00
[1007,]  0.000000e+00   0  0.000000e+00
[1008,]  0.000000e+00   0  0.000000e+00
[1009,]  0.000000e+00   0  0.000000e+00
[1010,]  0.000000e+00   0  0.000000e+00
[1011,]  0.000000e+00   0  0.000000e+00
[1012,]  0.000000e+00   0  0.000000e+00
[1013,]  0.000000e+00   0  0.000000e+00
[1014,]  0.000000e+00   0  0.000000e+00
[1015,]  0.000000e+00   0  0.000000e+00
[1016,]  0.000000e+00   0  0.000000e+00
[1017,]  0.000000e+00   0  0.000000e+00
[1018,]  0.000000e+00   0  0.000000e+00
[1019,]  0.000000e+00   0  0.000000e+00
[1020,]  0.000000e+00   0  0.000000e+00
[1021,]  0.000000e+00   0  0.000000e+00
[1022,]  0.000000e+00   0  0.000000e+00
[1023,]  0.000000e+00   0  0.000000e+00
[1024,]  0.000000e+00   0  0.000000e+00
[1025,]  0.000000e+00   0  0.000000e+00
[1026,]  0.000000e+00   0  0.000000e+00
[1027,]  0.000000e+00   0  0.000000e+00
[1028,]  0.000000e+00   0  0.000000e+00
[1029,]  0.000000e+00   0  0.000000e+00
[1030,]  0.000000e+00   0  0.000000e+00
[1031,]  0.000000e+00   0  0.000000e+00
[1032,]  0.000000e+00   0  0.000000e+00
[1033,]  0.000000e+00   0  0.000000e+00
[1034,]  0.000000e+00   0  0.000000e+00
[1035,]  0.000000e+00   0  0.000000e+00
[1036,]  0.000000e+00   0  0.000000e+00
[1037,]  0.000000e+00   0  0.000000e+00
[1038,]  0.000000e+00   0  0.000000e+00
[1039,]  0.000000e+00   0  0.000000e+00
[1040,]  0.000000e+00   0  0.000000e+00
[1041,]  0.000000e+00   0  0.000000e+00
[1042,]  0.000000e+00   0  0.000000e+00
[1043,]  0.000000e+00   0  0.000000e+00
[1044,]  0.000000e+00   0  0.000000e+00
[1045,]  0.000000e+00   0  0.000000e+00
[1046,]  0.000000e+00   0  0.000000e+00
[1047,]  0.000000e+00   0  0.000000e+00
[1048,]  0.000000e+00   0  0.000000e+00
[1049,]  0.000000e+00   0  0.000000e+00
[1050,]  0.000000e+00   0  0.000000e+00
[1051,]  0.000000e+00   0  0.000000e+00
[1052,]  0.000000e+00   0  0.000000e+00
[1053,]  0.000000e+00   0  0.000000e+00
[1054,]  0.000000e+00   0  0.000000e+00
[1055,]  0.000000e+00   0  0.000000e+00
[1056,]  0.000000e+00   0  0.000000e+00
[1057,]  0.000000e+00   0  0.000000e+00
[1058,]  0.000000e+00   0  0.000000e+00
[1059,]  0.000000e+00   0  0.000000e+00
[1060,]  0.000000e+00   0  0.000000e+00
[1061,]  0.000000e+00   0  0.000000e+00
[1062,]  0.000000e+00   0  0.000000e+00
[1063,]  0.000000e+00   0  0.000000e+00
[1064,]  0.000000e+00   0  0.000000e+00
[1065,]  0.000000e+00   0  0.000000e+00
[1066,]  0.000000e+00   0  0.000000e+00
[1067,]  0.000000e+00   0  0.000000e+00
[1068,]  0.000000e+00   0  0.000000e+00
[1069,]  0.000000e+00   0  0.000000e+00
[1070,]  0.000000e+00   0  0.000000e+00
[1071,]  0.000000e+00   0  0.000000e+00
[1072,]  0.000000e+00   0  0.000000e+00
[1073,]  0.000000e+00   0  0.000000e+00
[1074,]  0.000000e+00   0  0.000000e+00
[1075,]  0.000000e+00   0  0.000000e+00
[1076,]  0.000000e+00   0  0.000000e+00
[1077,]  0.000000e+00   0  0.000000e+00
[1078,]  0.000000e+00   0  0.000000e+00
[1079,]  0.000000e+00   0  0.000000e+00
[1080,]  0.000000e+00   0  0.000000e+00
[1081,]  0.000000e+00   0  0.000000e+00
[1082,]  0.000000e+00   0  0.000000e+00
[1083,]  0.000000e+00   0  0.000000e+00
[1084,]  0.000000e+00   0  0.000000e+00
[1085,]  0.000000e+00   0  0.000000e+00
[1086,]  0.000000e+00   0  0.000000e+00
[1087,]  0.000000e+00   0  0.000000e+00
[1088,]  0.000000e+00   0  0.000000e+00
[1089,]  0.000000e+00   0  0.000000e+00
[1090,]  0.000000e+00   0  0.000000e+00
[1091,]  0.000000e+00   0  0.000000e+00
[1092,]  0.000000e+00   0  0.000000e+00
[1093,]  0.000000e+00   0  0.000000e+00
[1094,]  0.000000e+00   0  0.000000e+00
[1095,]  0.000000e+00   0  0.000000e+00
[1096,]  0.000000e+00   0  0.000000e+00
[1097,]  0.000000e+00   0  0.000000e+00
[1098,]  0.000000e+00   0  0.000000e+00
[1099,]  0.000000e+00   0  0.000000e+00
[1100,]  0.000000e+00   0  0.000000e+00
[1101,]  0.000000e+00   0  0.000000e+00
[1102,]  0.000000e+00   0  0.000000e+00
[1103,]  0.000000e+00   0  0.000000e+00
[1104,]  0.000000e+00   0  0.000000e+00
[1105,]  0.000000e+00   0  0.000000e+00
[1106,]  0.000000e+00   0  0.000000e+00
[1107,]  0.000000e+00   0  0.000000e+00
[1108,]  0.000000e+00   0  0.000000e+00
[1109,]  0.000000e+00   0  0.000000e+00
[1110,]  0.000000e+00   0  0.000000e+00
[1111,]  0.000000e+00   0  0.000000e+00
[1112,]  0.000000e+00   0  0.000000e+00
[1113,]  0.000000e+00   0  0.000000e+00
[1114,]  0.000000e+00   0  0.000000e+00
[1115,]  0.000000e+00   0  0.000000e+00
[1116,]  0.000000e+00   0  0.000000e+00
[1117,]  0.000000e+00   0  0.000000e+00
[1118,]  0.000000e+00   0  0.000000e+00
[1119,]  0.000000e+00   0  0.000000e+00
[1120,]  0.000000e+00   0  0.000000e+00
[1121,]  0.000000e+00   0  0.000000e+00
[1122,]  0.000000e+00   0  0.000000e+00
[1123,]  0.000000e+00   0  0.000000e+00
[1124,]  0.000000e+00   0  0.000000e+00
[1125,]  0.000000e+00   0  0.000000e+00
[1126,]  0.000000e+00   0  0.000000e+00
[1127,]  0.000000e+00   0  0.000000e+00
[1128,]  0.000000e+00   0  0.000000e+00
[1129,]  0.000000e+00   0  0.000000e+00
[1130,]  0.000000e+00   0  0.000000e+00
[1131,]  0.000000e+00   0  0.000000e+00
[1132,]  0.000000e+00   0  0.000000e+00
[1133,]  0.000000e+00   0  0.000000e+00
[1134,]  0.000000e+00   0  0.000000e+00
[1135,]  0.000000e+00   0  0.000000e+00
[1136,]  0.000000e+00   0  0.000000e+00
[1137,]  0.000000e+00   0  0.000000e+00
[1138,]  0.000000e+00   0  0.000000e+00
[1139,]  0.000000e+00   0  0.000000e+00
[1140,]  0.000000e+00   0  0.000000e+00
[1141,]  0.000000e+00   0  0.000000e+00
[1142,]  0.000000e+00   0  0.000000e+00
[1143,]  0.000000e+00   0  0.000000e+00
[1144,]  0.000000e+00   0  0.000000e+00
[1145,]  0.000000e+00   0  0.000000e+00
[1146,]  0.000000e+00   0  0.000000e+00
[1147,]  0.000000e+00   0  0.000000e+00
[1148,]  0.000000e+00   0  0.000000e+00
[1149,]  0.000000e+00   0  0.000000e+00
[1150,]  0.000000e+00   0  0.000000e+00
[1151,]  0.000000e+00   0  0.000000e+00
[1152,]  0.000000e+00   0  0.000000e+00
[1153,]  0.000000e+00   0  0.000000e+00
[1154,]  0.000000e+00   0  0.000000e+00
[1155,]  0.000000e+00   0  0.000000e+00
[1156,]  0.000000e+00   0  0.000000e+00
[1157,]  0.000000e+00   0  0.000000e+00
[1158,]  0.000000e+00   0  0.000000e+00
[1159,]  0.000000e+00   0  0.000000e+00
[1160,]  0.000000e+00   0  0.000000e+00
[1161,]  0.000000e+00   0  0.000000e+00
[1162,]  0.000000e+00   0  0.000000e+00
[1163,]  0.000000e+00   0  0.000000e+00
[1164,]  0.000000e+00   0  0.000000e+00
[1165,]  0.000000e+00   0  0.000000e+00
[1166,]  0.000000e+00   0  0.000000e+00
[1167,]  0.000000e+00   0  0.000000e+00
[1168,]  0.000000e+00   0  0.000000e+00
[1169,]  0.000000e+00   0  0.000000e+00
[1170,]  0.000000e+00   0  0.000000e+00
[1171,]  0.000000e+00   0  0.000000e+00
[1172,]  0.000000e+00   0  0.000000e+00
[1173,]  0.000000e+00   0  0.000000e+00
[1174,]  0.000000e+00   0  0.000000e+00
[1175,]  0.000000e+00   0  0.000000e+00
[1176,]  0.000000e+00   0  0.000000e+00
[1177,]  0.000000e+00   0  0.000000e+00
[1178,]  0.000000e+00   0  0.000000e+00
[1179,]  0.000000e+00   0  0.000000e+00
[1180,]  0.000000e+00   0  0.000000e+00
[1181,]  0.000000e+00   0  0.000000e+00
[1182,]  0.000000e+00   0  0.000000e+00
[1183,]  0.000000e+00   0  0.000000e+00
[1184,]  0.000000e+00   0  0.000000e+00
[1185,]  0.000000e+00   0  0.000000e+00
[1186,]  0.000000e+00   0  0.000000e+00
[1187,]  0.000000e+00   0  0.000000e+00
[1188,]  0.000000e+00   0  0.000000e+00
[1189,]  0.000000e+00   0  0.000000e+00
[1190,]  0.000000e+00   0  0.000000e+00
[1191,]  0.000000e+00   0  0.000000e+00
[1192,]  0.000000e+00   0  0.000000e+00
[1193,]  0.000000e+00   0  0.000000e+00
[1194,]  0.000000e+00   0  0.000000e+00
[1195,]  0.000000e+00   0  0.000000e+00
[1196,]  0.000000e+00   0  0.000000e+00
[1197,]  0.000000e+00   0  0.000000e+00
[1198,]  0.000000e+00   0  0.000000e+00
[1199,]  0.000000e+00   0  0.000000e+00
[1200,]  0.000000e+00   0  0.000000e+00
[1201,]  0.000000e+00   0  0.000000e+00
[1202,]  0.000000e+00   0  0.000000e+00
[1203,]  0.000000e+00   0  0.000000e+00
[1204,]  0.000000e+00   0  0.000000e+00
[1205,]  0.000000e+00   0  0.000000e+00
[1206,]  0.000000e+00   0  0.000000e+00
[1207,]  0.000000e+00   0  0.000000e+00
[1208,]  0.000000e+00   0  0.000000e+00
[1209,]  0.000000e+00   0  0.000000e+00
[1210,]  0.000000e+00   0  0.000000e+00
[1211,]  0.000000e+00   0  0.000000e+00
[1212,]  0.000000e+00   0  0.000000e+00
[1213,]  0.000000e+00   0  0.000000e+00
[1214,]  0.000000e+00   0  0.000000e+00
[1215,]  0.000000e+00   0  0.000000e+00
[1216,]  0.000000e+00   0  0.000000e+00
[1217,]  0.000000e+00   0  0.000000e+00
[1218,]  0.000000e+00   0  0.000000e+00
[1219,]  0.000000e+00   0  0.000000e+00
[1220,]  0.000000e+00   0  0.000000e+00
[1221,]  0.000000e+00   0  0.000000e+00
[1222,]  0.000000e+00   0  0.000000e+00
[1223,]  0.000000e+00   0  0.000000e+00
[1224,]  0.000000e+00   0  0.000000e+00
[1225,]  0.000000e+00   0  0.000000e+00
[1226,]  0.000000e+00   0  0.000000e+00
[1227,]  0.000000e+00   0  0.000000e+00
[1228,]  0.000000e+00   0  0.000000e+00
[1229,]  0.000000e+00   0  0.000000e+00
[1230,]  0.000000e+00   0  0.000000e+00
[1231,]  0.000000e+00   0  0.000000e+00
[1232,]  0.000000e+00   0  0.000000e+00
[1233,]  0.000000e+00   0  0.000000e+00
[1234,]  0.000000e+00   0  0.000000e+00
[1235,]  0.000000e+00   0  0.000000e+00
[1236,]  0.000000e+00   0  0.000000e+00
[1237,]  0.000000e+00   0  0.000000e+00
[1238,]  0.000000e+00   0  0.000000e+00
[1239,]  0.000000e+00   0  0.000000e+00
[1240,]  0.000000e+00   0  0.000000e+00
[1241,]  0.000000e+00   0  0.000000e+00
[1242,]  0.000000e+00   0  0.000000e+00
[1243,]  0.000000e+00   0  0.000000e+00
[1244,]  0.000000e+00   0  0.000000e+00
[1245,]  0.000000e+00   0  0.000000e+00
[1246,]  0.000000e+00   0  0.000000e+00
[1247,]  0.000000e+00   0  0.000000e+00
[1248,]  0.000000e+00   0  0.000000e+00
[1249,]  0.000000e+00   0  0.000000e+00
[1250,]  0.000000e+00   0  0.000000e+00
[1251,]  0.000000e+00   0  0.000000e+00
[1252,]  0.000000e+00   0  0.000000e+00
[1253,]  0.000000e+00   0  0.000000e+00
[1254,]  0.000000e+00   0  0.000000e+00
[1255,]  0.000000e+00   0  0.000000e+00
[1256,]  0.000000e+00   0  0.000000e+00
[1257,]  0.000000e+00   0  0.000000e+00
[1258,]  0.000000e+00   0  0.000000e+00
[1259,]  0.000000e+00   0  0.000000e+00
[1260,]  0.000000e+00   0  0.000000e+00
[1261,]  0.000000e+00   0  0.000000e+00
[1262,]  0.000000e+00   0  0.000000e+00
[1263,]  0.000000e+00   0  0.000000e+00
[1264,]  0.000000e+00   0  0.000000e+00
[1265,]  0.000000e+00   0  0.000000e+00
[1266,]  0.000000e+00   0  0.000000e+00
[1267,]  0.000000e+00   0  0.000000e+00
[1268,]  0.000000e+00   0  0.000000e+00
[1269,]  0.000000e+00   0  0.000000e+00
[1270,]  0.000000e+00   0  0.000000e+00
[1271,]  0.000000e+00   0  0.000000e+00
[1272,]  0.000000e+00   0  0.000000e+00
[1273,]  0.000000e+00   0  0.000000e+00
[1274,]  0.000000e+00   0  0.000000e+00
[1275,]  0.000000e+00   0  0.000000e+00
[1276,]  0.000000e+00   0  0.000000e+00
[1277,]  0.000000e+00   0  0.000000e+00
[1278,]  0.000000e+00   0  0.000000e+00
[1279,]  0.000000e+00   0  0.000000e+00
[1280,]  0.000000e+00   0  0.000000e+00
[1281,]  0.000000e+00   0  0.000000e+00
[1282,]  0.000000e+00   0  0.000000e+00
[1283,]  0.000000e+00   0  0.000000e+00
[1284,]  0.000000e+00   0  0.000000e+00
[1285,]  0.000000e+00   0  0.000000e+00
[1286,]  0.000000e+00   0  0.000000e+00
[1287,]  0.000000e+00   0  0.000000e+00
[1288,]  0.000000e+00   0  0.000000e+00
[1289,]  0.000000e+00   0  0.000000e+00
[1290,]  0.000000e+00   0  0.000000e+00
[1291,]  0.000000e+00   0  0.000000e+00
[1292,]  0.000000e+00   0  0.000000e+00
[1293,]  0.000000e+00   0  0.000000e+00
[1294,]  0.000000e+00   0  0.000000e+00
[1295,]  0.000000e+00   0  0.000000e+00
[1296,]  0.000000e+00   0  0.000000e+00
[1297,]  0.000000e+00   0  0.000000e+00
[1298,]  0.000000e+00   0  0.000000e+00
[1299,]  0.000000e+00   0  0.000000e+00
[1300,]  0.000000e+00   0  0.000000e+00
[1301,]  0.000000e+00   0  0.000000e+00
[1302,]  0.000000e+00   0  0.000000e+00
[1303,]  0.000000e+00   0  0.000000e+00
[1304,]  0.000000e+00   0  0.000000e+00
[1305,]  0.000000e+00   0  0.000000e+00
[1306,]  0.000000e+00   0  0.000000e+00
[1307,]  0.000000e+00   0  0.000000e+00
[1308,]  0.000000e+00   0  0.000000e+00
[1309,]  0.000000e+00   0  0.000000e+00
[1310,]  0.000000e+00   0  0.000000e+00
[1311,]  0.000000e+00   0  0.000000e+00
[1312,]  0.000000e+00   0  0.000000e+00
[1313,]  0.000000e+00   0  0.000000e+00
[1314,]  0.000000e+00   0  0.000000e+00
[1315,]  0.000000e+00   0  0.000000e+00
[1316,]  0.000000e+00   0  0.000000e+00
[1317,]  0.000000e+00   0  0.000000e+00
[1318,]  0.000000e+00   0  0.000000e+00
[1319,]  0.000000e+00   0  0.000000e+00
[1320,]  0.000000e+00   0  0.000000e+00
[1321,]  0.000000e+00   0  0.000000e+00
[1322,]  0.000000e+00   0  0.000000e+00
[1323,]  0.000000e+00   0  0.000000e+00
[1324,]  0.000000e+00   0  0.000000e+00
[1325,]  0.000000e+00   0  0.000000e+00
[1326,]  0.000000e+00   0  0.000000e+00
[1327,]  0.000000e+00   0  0.000000e+00
[1328,]  0.000000e+00   0  0.000000e+00
[1329,]  0.000000e+00   0  0.000000e+00
[1330,]  0.000000e+00   0  0.000000e+00
[1331,]  0.000000e+00   0  0.000000e+00
[1332,]  0.000000e+00   0  0.000000e+00
[1333,]  0.000000e+00   0  0.000000e+00
[1334,]  0.000000e+00   0  0.000000e+00
[1335,]  0.000000e+00   0  0.000000e+00
[1336,]  0.000000e+00   0  0.000000e+00
[1337,]  0.000000e+00   0  0.000000e+00
[1338,]  0.000000e+00   0  0.000000e+00
[1339,]  0.000000e+00   0  0.000000e+00
[1340,]  0.000000e+00   0  0.000000e+00
[1341,]  0.000000e+00   0  0.000000e+00
[1342,]  0.000000e+00   0  0.000000e+00
[1343,]  0.000000e+00   0  0.000000e+00
[1344,]  0.000000e+00   0  0.000000e+00
[1345,]  0.000000e+00   0  0.000000e+00
[1346,]  0.000000e+00   0  0.000000e+00
[1347,]  0.000000e+00   0  0.000000e+00
[1348,]  0.000000e+00   0  0.000000e+00
[1349,]  0.000000e+00   0  0.000000e+00
[1350,]  0.000000e+00   0  0.000000e+00
[1351,]  0.000000e+00   0  0.000000e+00
[1352,]  0.000000e+00   0  0.000000e+00
[1353,]  0.000000e+00   0  0.000000e+00
[1354,]  0.000000e+00   0  0.000000e+00
[1355,]  0.000000e+00   0  0.000000e+00
[1356,]  0.000000e+00   0  0.000000e+00
[1357,]  0.000000e+00   0  0.000000e+00
[1358,]  0.000000e+00   0  0.000000e+00
[1359,]  0.000000e+00   0  0.000000e+00
[1360,]  0.000000e+00   0  0.000000e+00
[1361,]  0.000000e+00   0  0.000000e+00
[1362,]  0.000000e+00   0  0.000000e+00
[1363,]  0.000000e+00   0  0.000000e+00
[1364,]  0.000000e+00   0  0.000000e+00
[1365,]  0.000000e+00   0  0.000000e+00
[1366,]  0.000000e+00   0  0.000000e+00
[1367,]  0.000000e+00   0  0.000000e+00
[1368,]  0.000000e+00   0  0.000000e+00
[1369,]  0.000000e+00   0  0.000000e+00
[1370,]  0.000000e+00   0  0.000000e+00
[1371,]  0.000000e+00   0  0.000000e+00
[1372,]  0.000000e+00   0  0.000000e+00
[1373,]  0.000000e+00   0  0.000000e+00
[1374,]  0.000000e+00   0  0.000000e+00
[1375,]  0.000000e+00   0  0.000000e+00
```
