## Supplementary material for "Characterization of shared and ancestry-specific signals driving complex traits using multi-ancestry fine-mapping": s2_data_1kg.pvar

```
##FILTER=<ID=PASS,Description="All filters passed">
##reference=ftp://ftp.1000genomes.ebi.ac.uk//vol1/ftp/technical/reference/phase2_reference_assembly_sequence/hs37d5.fa.gz
##contig=<ID=5,assembly=b37,length=180915260>
##ALT=<ID=CNV,Description="Copy Number Polymorphism">
##ALT=<ID=DEL,Description="Deletion">
##ALT=<ID=DUP,Description="Duplication">
##ALT=<ID=INS:ME:ALU,Description="Insertion of ALU element">
##ALT=<ID=INS:ME:LINE1,Description="Insertion of LINE1 element">
##ALT=<ID=INS:ME:SVA,Description="Insertion of SVA element">
##ALT=<ID=INS:MT,Description="Nuclear Mitochondrial Insertion">
##ALT=<ID=INV,Description="Inversion">
##ALT=<ID=CN0,Description="Copy number allele: 0 copies">
##ALT=<ID=CN1,Description="Copy number allele: 1 copy">
##ALT=<ID=CN2,Description="Copy number allele: 2 copies">
##ALT=<ID=CN3,Description="Copy number allele: 3 copies">
##ALT=<ID=CN4,Description="Copy number allele: 4 copies">
##ALT=<ID=CN5,Description="Copy number allele: 5 copies">
##ALT=<ID=CN6,Description="Copy number allele: 6 copies">
##ALT=<ID=CN7,Description="Copy number allele: 7 copies">
##ALT=<ID=CN8,Description="Copy number allele: 8 copies">
##ALT=<ID=CN9,Description="Copy number allele: 9 copies">
##ALT=<ID=CN10,Description="Copy number allele: 10 copies">
##ALT=<ID=CN11,Description="Copy number allele: 11 copies">
##ALT=<ID=CN12,Description="Copy number allele: 12 copies">
##ALT=<ID=CN13,Description="Copy number allele: 13 copies">
##ALT=<ID=CN14,Description="Copy number allele: 14 copies">
##ALT=<ID=CN15,Description="Copy number allele: 15 copies">
##ALT=<ID=CN16,Description="Copy number allele: 16 copies">
##ALT=<ID=CN17,Description="Copy number allele: 17 copies">
##ALT=<ID=CN18,Description="Copy number allele: 18 copies">
##ALT=<ID=CN19,Description="Copy number allele: 19 copies">
##ALT=<ID=CN20,Description="Copy number allele: 20 copies">
##ALT=<ID=CN21,Description="Copy number allele: 21 copies">
##ALT=<ID=CN22,Description="Copy number allele: 22 copies">
##ALT=<ID=CN23,Description="Copy number allele: 23 copies">
##ALT=<ID=CN24,Description="Copy number allele: 24 copies">
##ALT=<ID=CN25,Description="Copy number allele: 25 copies">
##ALT=<ID=CN26,Description="Copy number allele: 26 copies">
##ALT=<ID=CN27,Description="Copy number allele: 27 copies">
##ALT=<ID=CN28,Description="Copy number allele: 28 copies">
##ALT=<ID=CN29,Description="Copy number allele: 29 copies">
##ALT=<ID=CN30,Description="Copy number allele: 30 copies">
##ALT=<ID=CN31,Description="Copy number allele: 31 copies">
##ALT=<ID=CN32,Description="Copy number allele: 32 copies">
##ALT=<ID=CN33,Description="Copy number allele: 33 copies">
##ALT=<ID=CN34,Description="Copy number allele: 34 copies">
##ALT=<ID=CN35,Description="Copy number allele: 35 copies">
##ALT=<ID=CN36,Description="Copy number allele: 36 copies">
##ALT=<ID=CN37,Description="Copy number allele: 37 copies">
##ALT=<ID=CN38,Description="Copy number allele: 38 copies">
##ALT=<ID=CN39,Description="Copy number allele: 39 copies">
##ALT=<ID=CN40,Description="Copy number allele: 40 copies">
##ALT=<ID=CN41,Description="Copy number allele: 41 copies">
##ALT=<ID=CN42,Description="Copy number allele: 42 copies">
##ALT=<ID=CN43,Description="Copy number allele: 43 copies">
##ALT=<ID=CN44,Description="Copy number allele: 44 copies">
##ALT=<ID=CN45,Description="Copy number allele: 45 copies">
##ALT=<ID=CN46,Description="Copy number allele: 46 copies">
##ALT=<ID=CN47,Description="Copy number allele: 47 copies">
##ALT=<ID=CN48,Description="Copy number allele: 48 copies">
##ALT=<ID=CN49,Description="Copy number allele: 49 copies">
##ALT=<ID=CN50,Description="Copy number allele: 50 copies">
##ALT=<ID=CN51,Description="Copy number allele: 51 copies">
##ALT=<ID=CN52,Description="Copy number allele: 52 copies">
##ALT=<ID=CN53,Description="Copy number allele: 53 copies">
##ALT=<ID=CN54,Description="Copy number allele: 54 copies">
##ALT=<ID=CN55,Description="Copy number allele: 55 copies">
##ALT=<ID=CN56,Description="Copy number allele: 56 copies">
##ALT=<ID=CN57,Description="Copy number allele: 57 copies">
##ALT=<ID=CN58,Description="Copy number allele: 58 copies">
##ALT=<ID=CN59,Description="Copy number allele: 59 copies">
##ALT=<ID=CN60,Description="Copy number allele: 60 copies">
##ALT=<ID=CN61,Description="Copy number allele: 61 copies">
##ALT=<ID=CN62,Description="Copy number allele: 62 copies">
##ALT=<ID=CN63,Description="Copy number allele: 63 copies">
##ALT=<ID=CN64,Description="Copy number allele: 64 copies">
##ALT=<ID=CN65,Description="Copy number allele: 65 copies">
##ALT=<ID=CN66,Description="Copy number allele: 66 copies">
##ALT=<ID=CN67,Description="Copy number allele: 67 copies">
##ALT=<ID=CN68,Description="Copy number allele: 68 copies">
##ALT=<ID=CN69,Description="Copy number allele: 69 copies">
##ALT=<ID=CN70,Description="Copy number allele: 70 copies">
##ALT=<ID=CN71,Description="Copy number allele: 71 copies">
##ALT=<ID=CN72,Description="Copy number allele: 72 copies">
##ALT=<ID=CN73,Description="Copy number allele: 73 copies">
##ALT=<ID=CN74,Description="Copy number allele: 74 copies">
##ALT=<ID=CN75,Description="Copy number allele: 75 copies">
##ALT=<ID=CN76,Description="Copy number allele: 76 copies">
##ALT=<ID=CN77,Description="Copy number allele: 77 copies">
##ALT=<ID=CN78,Description="Copy number allele: 78 copies">
##ALT=<ID=CN79,Description="Copy number allele: 79 copies">
##ALT=<ID=CN80,Description="Copy number allele: 80 copies">
##ALT=<ID=CN81,Description="Copy number allele: 81 copies">
##ALT=<ID=CN82,Description="Copy number allele: 82 copies">
##ALT=<ID=CN83,Description="Copy number allele: 83 copies">
##ALT=<ID=CN84,Description="Copy number allele: 84 copies">
##ALT=<ID=CN85,Description="Copy number allele: 85 copies">
##ALT=<ID=CN86,Description="Copy number allele: 86 copies">
##ALT=<ID=CN87,Description="Copy number allele: 87 copies">
##ALT=<ID=CN88,Description="Copy number allele: 88 copies">
##ALT=<ID=CN89,Description="Copy number allele: 89 copies">
##ALT=<ID=CN90,Description="Copy number allele: 90 copies">
##ALT=<ID=CN91,Description="Copy number allele: 91 copies">
##ALT=<ID=CN92,Description="Copy number allele: 92 copies">
##ALT=<ID=CN93,Description="Copy number allele: 93 copies">
##ALT=<ID=CN94,Description="Copy number allele: 94 copies">
##ALT=<ID=CN95,Description="Copy number allele: 95 copies">
##ALT=<ID=CN96,Description="Copy number allele: 96 copies">
##ALT=<ID=CN97,Description="Copy number allele: 97 copies">
##ALT=<ID=CN98,Description="Copy number allele: 98 copies">
##ALT=<ID=CN99,Description="Copy number allele: 99 copies">
##ALT=<ID=CN100,Description="Copy number allele: 100 copies">
##ALT=<ID=CN101,Description="Copy number allele: 101 copies">
##ALT=<ID=CN102,Description="Copy number allele: 102 copies">
##ALT=<ID=CN103,Description="Copy number allele: 103 copies">
##ALT=<ID=CN104,Description="Copy number allele: 104 copies">
##ALT=<ID=CN105,Description="Copy number allele: 105 copies">
##ALT=<ID=CN106,Description="Copy number allele: 106 copies">
##ALT=<ID=CN107,Description="Copy number allele: 107 copies">
##ALT=<ID=CN108,Description="Copy number allele: 108 copies">
##ALT=<ID=CN109,Description="Copy number allele: 109 copies">
##ALT=<ID=CN110,Description="Copy number allele: 110 copies">
##ALT=<ID=CN111,Description="Copy number allele: 111 copies">
##ALT=<ID=CN112,Description="Copy number allele: 112 copies">
##ALT=<ID=CN113,Description="Copy number allele: 113 copies">
##ALT=<ID=CN114,Description="Copy number allele: 114 copies">
##ALT=<ID=CN115,Description="Copy number allele: 115 copies">
##ALT=<ID=CN116,Description="Copy number allele: 116 copies">
##ALT=<ID=CN117,Description="Copy number allele: 117 copies">
##ALT=<ID=CN118,Description="Copy number allele: 118 copies">
##ALT=<ID=CN119,Description="Copy number allele: 119 copies">
##ALT=<ID=CN120,Description="Copy number allele: 120 copies">
##ALT=<ID=CN121,Description="Copy number allele: 121 copies">
##ALT=<ID=CN122,Description="Copy number allele: 122 copies">
##ALT=<ID=CN123,Description="Copy number allele: 123 copies">
##ALT=<ID=CN124,Description="Copy number allele: 124 copies">
##INFO=<ID=CIEND,Number=2,Type=Integer,Description="Confidence interval around END for imprecise variants">
##INFO=<ID=CIPOS,Number=2,Type=Integer,Description="Confidence interval around POS for imprecise variants">
##INFO=<ID=CS,Number=1,Type=String,Description="Source call set.">
##INFO=<ID=END,Number=1,Type=Integer,Description="End coordinate of this variant">
##INFO=<ID=IMPRECISE,Number=0,Type=Flag,Description="Imprecise structural variation">
##INFO=<ID=MC,Number=.,Type=String,Description="Merged calls.">
##INFO=<ID=MEINFO,Number=4,Type=String,Description="Mobile element info of the form NAME,START,END<POLARITY; If there is only 5' OR 3' support for this call, will be NULL NULL for START and END">
##INFO=<ID=MEND,Number=1,Type=Integer,Description="Mitochondrial end coordinate of inserted sequence">
##INFO=<ID=MLEN,Number=1,Type=Integer,Description="Estimated length of mitochondrial insert">
##INFO=<ID=MSTART,Number=1,Type=Integer,Description="Mitochondrial start coordinate of inserted sequence">
##INFO=<ID=SVLEN,Number=.,Type=Integer,Description="SV length. It is only calculated for structural variation MEIs. For other types of SVs; one may calculate the SV length by INFO:END-START+1, or by finding the difference between lengthes of REF and ALT alleles">
##INFO=<ID=SVTYPE,Number=1,Type=String,Description="Type of structural variant">
##INFO=<ID=TSD,Number=1,Type=String,Description="Precise Target Site Duplication for bases, if unknown, value will be NULL">
##INFO=<ID=AC,Number=A,Type=Integer,Description="Total number of alternate alleles in called genotypes">
##INFO=<ID=AF,Number=A,Type=Float,Description="Estimated allele frequency in the range (0,1)">
##INFO=<ID=NS,Number=1,Type=Integer,Description="Number of samples with data">
##INFO=<ID=AN,Number=1,Type=Integer,Description="Total number of alleles in called genotypes">
##INFO=<ID=EAS_AF,Number=A,Type=Float,Description="Allele frequency in the EAS populations calculated from AC and AN, in the range (0,1)">
##INFO=<ID=EUR_AF,Number=A,Type=Float,Description="Allele frequency in the EUR populations calculated from AC and AN, in the range (0,1)">
##INFO=<ID=AFR_AF,Number=A,Type=Float,Description="Allele frequency in the AFR populations calculated from AC and AN, in the range (0,1)">
##INFO=<ID=AMR_AF,Number=A,Type=Float,Description="Allele frequency in the AMR populations calculated from AC and AN, in the range (0,1)">
##INFO=<ID=SAS_AF,Number=A,Type=Float,Description="Allele frequency in the SAS populations calculated from AC and AN, in the range (0,1)">
##INFO=<ID=DP,Number=1,Type=Integer,Description="Total read depth; only low coverage data were counted towards the DP, exome data were not used">
##INFO=<ID=AA,Number=1,Type=String,Description="Ancestral Allele. Format: AA|REF|ALT|IndelType. AA: Ancestral allele, REF:Reference Allele, ALT:Alternate Allele, IndelType:Type of Indel (REF, ALT and IndelType are only defined for indels)">
##INFO=<ID=VT,Number=.,Type=String,Description="indicates what type of variant the line represents">
##INFO=<ID=EX_TARGET,Number=0,Type=Flag,Description="indicates whether a variant is within the exon pull down target boundaries">
##INFO=<ID=MULTI_ALLELIC,Number=0,Type=Flag,Description="indicates whether a site is multi-allelic">
#CHROM	POS	ID	REF	ALT	QUAL	FILTER	INFO
5	60124005	rs75231442	C	T	100	PASS	AC=35;AF=0.00698882;AN=5008;NS=2504;DP=16886;EAS_AF=0.0327;AMR_AF=0;AFR_AF=0;EUR_AF=0;SAS_AF=0.002;AA=C|||;VT=SNP
5	60126266	rs4410607	T	C	100	PASS	AC=4034;AF=0.805511;AN=5008;NS=2504;DP=15281;EAS_AF=0.9048;AMR_AF=0.755;AFR_AF=0.8011;EUR_AF=0.84;SAS_AF=0.7096;AA=t|||;VT=SNP
5	60127724	rs1807017	T	C	100	PASS	AC=2223;AF=0.44389;AN=5008;NS=2504;DP=16549;EAS_AF=0.8522;AMR_AF=0.451;AFR_AF=0.211;EUR_AF=0.4254;SAS_AF=0.3517;AA=T|||;VT=SNP
5	60129361	rs6869332	A	G	100	PASS	AC=4074;AF=0.813498;AN=5008;NS=2504;DP=14700;EAS_AF=0.9048;AMR_AF=0.7579;AFR_AF=0.8298;EUR_AF=0.84;SAS_AF=0.7096;AA=G|||;VT=SNP
5	60129748	rs185776811	A	G	100	PASS	AC=36;AF=0.0071885;AN=5008;NS=2504;DP=12210;EAS_AF=0.0357;AMR_AF=0;AFR_AF=0;EUR_AF=0;SAS_AF=0;AA=a|||;VT=SNP
5	60133707	rs58078456	A	G	100	PASS	AC=4022;AF=0.803115;AN=5008;NS=2504;DP=20481;EAS_AF=0.8214;AMR_AF=0.7133;AFR_AF=0.9032;EUR_AF=0.8141;SAS_AF=0.7014;AA=G|||;VT=SNP
5	60134638	rs139392063	G	A	100	PASS	AC=363;AF=0.072484;AN=5008;NS=2504;DP=14517;EAS_AF=0.0486;AMR_AF=0.0749;AFR_AF=0.0749;EUR_AF=0.1024;SAS_AF=0.0613;AA=G|||;VT=SNP
5	60135962	rs4700397	G	A	100	PASS	AC=2149;AF=0.429113;AN=5008;NS=2504;DP=19810;EAS_AF=0.8125;AMR_AF=0.4323;AFR_AF=0.2179;EUR_AF=0.3976;SAS_AF=0.3497;AA=G|||;VT=SNP
5	60135985	rs4700398	A	G	100	PASS	AC=3680;AF=0.734824;AN=5008;NS=2504;DP=20405;EAS_AF=0.8641;AMR_AF=0.7248;AFR_AF=0.6324;EUR_AF=0.8091;SAS_AF=0.6708;AA=G|||;VT=SNP
5	60136454	rs4700399	C	T	100	PASS	AC=2148;AF=0.428914;AN=5008;NS=2504;DP=19773;EAS_AF=0.8125;AMR_AF=0.4337;AFR_AF=0.2163;EUR_AF=0.3976;SAS_AF=0.3497;AA=C|||;VT=SNP
5	60137168	rs7731760	A	T	100	PASS	AC=4092;AF=0.817093;AN=5008;NS=2504;DP=18598;EAS_AF=0.8661;AMR_AF=0.7493;AFR_AF=0.9024;EUR_AF=0.8141;SAS_AF=0.7025;AA=T|||;VT=SNP
5	60137270	rs7717909	T	A	100	PASS	AC=4197;AF=0.838059;AN=5008;NS=2504;DP=18495;EAS_AF=0.8661;AMR_AF=0.7507;AFR_AF=0.9811;EUR_AF=0.8141;SAS_AF=0.7025;AA=A|||;VT=SNP
5	60137830	rs1867597	G	C	100	PASS	AC=4092;AF=0.817093;AN=5008;NS=2504;DP=19328;EAS_AF=0.8661;AMR_AF=0.7493;AFR_AF=0.9024;EUR_AF=0.8141;SAS_AF=0.7025;AA=C|||;VT=SNP
5	60137859	rs13189346	C	A	100	PASS	AC=4092;AF=0.817093;AN=5008;NS=2504;DP=20421;EAS_AF=0.8661;AMR_AF=0.7493;AFR_AF=0.9024;EUR_AF=0.8141;SAS_AF=0.7025;AA=A|||;VT=SNP
5	60137959	rs1867598	A	G	100	PASS	AC=697;AF=0.139177;AN=5008;NS=2504;DP=21588;EAS_AF=0.0496;AMR_AF=0.1066;AFR_AF=0.267;EUR_AF=0.1143;SAS_AF=0.1074;AA=A|||;VT=SNP
5	60138590	rs4699963	C	T	100	PASS	AC=703;AF=0.140375;AN=5008;NS=2504;DP=16709;EAS_AF=0.0496;AMR_AF=0.1066;AFR_AF=0.2685;EUR_AF=0.1183;SAS_AF=0.1074;AA=C|||;VT=SNP
5	60139548	rs34741733	C	T	100	PASS	AC=2152;AF=0.429712;AN=5008;NS=2504;DP=11956;EAS_AF=0.8125;AMR_AF=0.4352;AFR_AF=0.2163;EUR_AF=0.4016;SAS_AF=0.3487;AA=C|||;VT=SNP
5	60139881	rs62372102	A	G	100	PASS	AC=2830;AF=0.565096;AN=5008;NS=2504;DP=8975;EAS_AF=0.8145;AMR_AF=0.4928;AFR_AF=0.618;EUR_AF=0.4553;SAS_AF=0.4008;AA=G|||;VT=SNP
5	60140454	rs7714071	A	T	100	PASS	AC=4243;AF=0.847244;AN=5008;NS=2504;DP=14882;EAS_AF=0.8661;AMR_AF=0.7666;AFR_AF=0.9818;EUR_AF=0.8469;SAS_AF=0.7035;AA=T|||;VT=SNP
5	60141245	rs11740632	G	A	100	PASS	AC=2193;AF=0.437899;AN=5008;NS=2504;DP=13102;EAS_AF=0.8125;AMR_AF=0.4366;AFR_AF=0.2428;EUR_AF=0.4046;SAS_AF=0.3507;AA=G|||;VT=SNP
5	60141888	rs180721206	G	A	100	PASS	AC=12;AF=0.00239617;AN=5008;NS=2504;DP=15924;EAS_AF=0.0089;AMR_AF=0;AFR_AF=0;EUR_AF=0.003;SAS_AF=0;AA=g|||;VT=SNP
5	60143228	rs67555188	T	G	100	PASS	AC=2198;AF=0.438898;AN=5008;NS=2504;DP=16738;EAS_AF=0.8115;AMR_AF=0.4352;AFR_AF=0.2428;EUR_AF=0.4085;SAS_AF=0.3538;AA=T|||;VT=SNP
5	60143251	rs67858932	A	G	100	PASS	AC=2198;AF=0.438898;AN=5008;NS=2504;DP=16455;EAS_AF=0.8115;AMR_AF=0.4352;AFR_AF=0.2428;EUR_AF=0.4085;SAS_AF=0.3538;AA=A|||;VT=SNP
5	60145010	rs1020371	A	C	100	PASS	AC=695;AF=0.138778;AN=5008;NS=2504;DP=16663;EAS_AF=0.0496;AMR_AF=0.1052;AFR_AF=0.2678;EUR_AF=0.1123;SAS_AF=0.1074;AA=A|||;VT=SNP
5	60145448	rs62372103	A	G	100	PASS	AC=2188;AF=0.436901;AN=5008;NS=2504;DP=16210;EAS_AF=0.8115;AMR_AF=0.4352;AFR_AF=0.2368;EUR_AF=0.4066;SAS_AF=0.3538;AA=A|||;VT=SNP
5	60145817	rs973304	G	A	100	PASS	AC=694;AF=0.138578;AN=5008;NS=2504;DP=16850;EAS_AF=0.0496;AMR_AF=0.1052;AFR_AF=0.2678;EUR_AF=0.1123;SAS_AF=0.1063;AA=G|||;VT=SNP
5	60146675	rs139123382	C	T	100	PASS	AC=37;AF=0.00738818;AN=5008;NS=2504;DP=15184;EAS_AF=0.0367;AMR_AF=0;AFR_AF=0;EUR_AF=0;SAS_AF=0;AA=C|||;VT=SNP
5	60148798	rs138855665	G	A	100	PASS	AC=13;AF=0.00259585;AN=5008;NS=2504;DP=19743;EAS_AF=0.0089;AMR_AF=0;AFR_AF=0;EUR_AF=0.003;SAS_AF=0.001;AA=G|||;VT=SNP
5	60152854	rs7712931	C	T	100	PASS	AC=1749;AF=0.349241;AN=5008;NS=2504;DP=15361;EAS_AF=0.0516;AMR_AF=0.2882;AFR_AF=0.6112;EUR_AF=0.3827;SAS_AF=0.3108;AA=c|||;VT=SNP
5	60153189	rs149880548	T	C	100	PASS	AC=66;AF=0.0131789;AN=5008;NS=2504;DP=7970;EAS_AF=0.003;AMR_AF=0.0187;AFR_AF=0.0023;EUR_AF=0.0358;SAS_AF=0.0112;AA=-|||;VT=SNP
5	60154984	rs10052649	T	A	100	PASS	AC=1891;AF=0.377596;AN=5008;NS=2504;DP=14638;EAS_AF=0.0536;AMR_AF=0.3012;AFR_AF=0.68;EUR_AF=0.3897;SAS_AF=0.3446;AA=T|||;VT=SNP
5	60156061	rs7700975	A	G	100	PASS	AC=4243;AF=0.847244;AN=5008;NS=2504;DP=16349;EAS_AF=0.8651;AMR_AF=0.7651;AFR_AF=0.9773;EUR_AF=0.8439;SAS_AF=0.7147;AA=G|||;VT=SNP
5	60159971	rs34435485	T	C	100	PASS	AC=1382;AF=0.275958;AN=5008;NS=2504;DP=21543;EAS_AF=0.0516;AMR_AF=0.2738;AFR_AF=0.3404;EUR_AF=0.3837;SAS_AF=0.3108;AA=-|||;VT=SNP
5	60161819	rs13185301	C	T	100	PASS	AC=1382;AF=0.275958;AN=5008;NS=2504;DP=22546;EAS_AF=0.0516;AMR_AF=0.2738;AFR_AF=0.3404;EUR_AF=0.3837;SAS_AF=0.3108;AA=C|||;VT=SNP
5	60162211	rs10471498	T	C	100	PASS	AC=4243;AF=0.847244;AN=5008;NS=2504;DP=15864;EAS_AF=0.8651;AMR_AF=0.7651;AFR_AF=0.9773;EUR_AF=0.8439;SAS_AF=0.7147;AA=C|||;VT=SNP
5	60162907	rs6449506	T	C	100	PASS	AC=4243;AF=0.847244;AN=5008;NS=2504;DP=15834;EAS_AF=0.8651;AMR_AF=0.7651;AFR_AF=0.9773;EUR_AF=0.8439;SAS_AF=0.7147;AA=C|||;VT=SNP
5	60163670	rs6449507	C	G	100	PASS	AC=4241;AF=0.846845;AN=5008;NS=2504;DP=19743;EAS_AF=0.8651;AMR_AF=0.7651;AFR_AF=0.9773;EUR_AF=0.8439;SAS_AF=0.7127;AA=G|||;VT=SNP
5	60163845	rs6885989	T	G	100	PASS	AC=1720;AF=0.34345;AN=5008;NS=2504;DP=20215;EAS_AF=0.0516;AMR_AF=0.2867;AFR_AF=0.5893;EUR_AF=0.3837;SAS_AF=0.3108;AA=T|||;VT=SNP
5	60164490	rs12656993	A	T	100	PASS	AC=13;AF=0.00259585;AN=5008;NS=2504;DP=16290;EAS_AF=0.0129;AMR_AF=0;AFR_AF=0;EUR_AF=0;SAS_AF=0;AA=A|||;VT=SNP
5	60164776	rs12652878	C	T	100	PASS	AC=2183;AF=0.435903;AN=5008;NS=2504;DP=15503;EAS_AF=0.8115;AMR_AF=0.4352;AFR_AF=0.2352;EUR_AF=0.4066;SAS_AF=0.3507;AA=C|||;VT=SNP
5	60165200	rs17392014	G	A	100	PASS	AC=2185;AF=0.436302;AN=5008;NS=2504;DP=14708;EAS_AF=0.8115;AMR_AF=0.4352;AFR_AF=0.2375;EUR_AF=0.4066;SAS_AF=0.3497;AA=G|||;VT=SNP
5	60165281	rs189178957	C	T	100	PASS	AC=13;AF=0.00259585;AN=5008;NS=2504;DP=15198;EAS_AF=0.0129;AMR_AF=0;AFR_AF=0;EUR_AF=0;SAS_AF=0;AA=C|||;VT=SNP
5	60165450	rs148046583	C	A	100	PASS	AC=30;AF=0.00599042;AN=5008;NS=2504;DP=16036;EAS_AF=0.0218;AMR_AF=0.0014;AFR_AF=0;EUR_AF=0.005;SAS_AF=0.002;AA=C|||;VT=SNP
5	60166187	rs17332824	C	G	100	PASS	AC=1944;AF=0.388179;AN=5008;NS=2504;DP=13635;EAS_AF=0.8105;AMR_AF=0.4207;AFR_AF=0.0643;EUR_AF=0.4036;SAS_AF=0.3517;AA=C|||;VT=SNP
5	60167020	rs6449508	A	C	100	PASS	AC=4242;AF=0.847045;AN=5008;NS=2504;DP=17486;EAS_AF=0.8651;AMR_AF=0.7651;AFR_AF=0.9773;EUR_AF=0.8439;SAS_AF=0.7137;AA=C|||;VT=SNP
5	60167888	rs4699965	A	C	100	PASS	AC=1249;AF=0.249401;AN=5008;NS=2504;DP=17802;EAS_AF=0.4484;AMR_AF=0.3314;AFR_AF=0.0356;EUR_AF=0.3459;SAS_AF=0.1759;AA=A|||;VT=SNP
5	60168165	rs4700401	A	C	100	PASS	AC=3569;AF=0.71266;AN=5008;NS=2504;DP=19172;EAS_AF=0.8631;AMR_AF=0.7089;AFR_AF=0.5779;EUR_AF=0.7903;SAS_AF=0.6626;AA=A|||;VT=SNP
5	60169114	rs4647168	C	T	100	PASS	AC=4241;AF=0.846845;AN=5008;NS=2504;DP=19868;EAS_AF=0.8651;AMR_AF=0.7651;AFR_AF=0.9773;EUR_AF=0.8439;SAS_AF=0.7127;AA=T|||;VT=SNP
5	60169405	rs4647162	T	G	100	PASS	AC=2048;AF=0.408946;AN=5008;NS=2504;DP=13931;EAS_AF=0.0536;AMR_AF=0.33;AFR_AF=0.7345;EUR_AF=0.4364;SAS_AF=0.363;AA=G|||;VT=SNP
5	60170337	rs3117	A	G	100	PASS	AC=1536;AF=0.306709;AN=5008;NS=2504;DP=18946;EAS_AF=0.0516;AMR_AF=0.3026;AFR_AF=0.3926;EUR_AF=0.4304;SAS_AF=0.3292;AA=A|||;VT=SNP
5	60170558	rs4647151	T	C	100	PASS	AC=693;AF=0.138379;AN=5008;NS=2504;DP=16140;EAS_AF=0.0496;AMR_AF=0.1052;AFR_AF=0.2678;EUR_AF=0.1123;SAS_AF=0.1053;AA=T|||;VT=SNP
5	60170605	rs4647150	T	C	100	PASS	AC=2184;AF=0.436102;AN=5008;NS=2504;DP=17933;EAS_AF=0.8105;AMR_AF=0.4337;AFR_AF=0.2375;EUR_AF=0.4076;SAS_AF=0.3497;AA=T|||;VT=SNP
5	60171907	rs4647139	G	C	100	PASS	AC=1536;AF=0.306709;AN=5008;NS=2504;DP=12980;EAS_AF=0.0516;AMR_AF=0.3026;AFR_AF=0.3926;EUR_AF=0.4304;SAS_AF=0.3292;AA=C|||;VT=SNP
5	60173991	rs561599360	C	T	100	PASS	AC=45;AF=0.00898562;AN=5008;NS=2504;DP=21224;EAS_AF=0.0278;AMR_AF=0.0014;AFR_AF=0;EUR_AF=0;SAS_AF=0.0164;AA=G|||;VT=SNP
5	60175032	rs9687099	C	A	100	PASS	AC=2181;AF=0.435503;AN=5008;NS=2504;DP=21257;EAS_AF=0.8115;AMR_AF=0.4337;AFR_AF=0.2345;EUR_AF=0.4076;SAS_AF=0.3497;AA=C|||;VT=SNP
5	60176236	rs9763418	C	T	100	PASS	AC=1381;AF=0.275759;AN=5008;NS=2504;DP=19992;EAS_AF=0.0516;AMR_AF=0.2738;AFR_AF=0.3404;EUR_AF=0.3827;SAS_AF=0.3108;AA=C|||;VT=SNP
5	60176548	rs35617853	C	T	100	PASS	AC=694;AF=0.138578;AN=5008;NS=2504;DP=20725;EAS_AF=0.0506;AMR_AF=0.1052;AFR_AF=0.2678;EUR_AF=0.1123;SAS_AF=0.1053;AA=c|||;VT=SNP
5	60176552	rs10939874	A	T	100	PASS	AC=4241;AF=0.846845;AN=5008;NS=2504;DP=20831;EAS_AF=0.8651;AMR_AF=0.7651;AFR_AF=0.9773;EUR_AF=0.8439;SAS_AF=0.7127;AA=T|||;VT=SNP
5	60176771	rs150950141	C	G	100	PASS	AC=25;AF=0.00499201;AN=5008;NS=2504;DP=21594;EAS_AF=0.0248;AMR_AF=0;AFR_AF=0;EUR_AF=0;SAS_AF=0;AA=C|||;VT=SNP
5	60176989	rs7445953	A	G	100	PASS	AC=4241;AF=0.846845;AN=5008;NS=2504;DP=20633;EAS_AF=0.8651;AMR_AF=0.7651;AFR_AF=0.9773;EUR_AF=0.8439;SAS_AF=0.7127;AA=G|||;VT=SNP
5	60178136	rs80243820	T	A	100	PASS	AC=88;AF=0.0175719;AN=5008;NS=2504;DP=19328;EAS_AF=0.0843;AMR_AF=0;AFR_AF=0;EUR_AF=0;SAS_AF=0.0031;AA=T|||;VT=SNP
5	60178175	rs77551122	A	T	100	PASS	AC=27;AF=0.00539137;AN=5008;NS=2504;DP=18919;EAS_AF=0.0258;AMR_AF=0;AFR_AF=0;EUR_AF=0.001;SAS_AF=0;AA=A|||;VT=SNP
5	60178833	rs1820083	T	C	100	PASS	AC=1530;AF=0.305511;AN=5008;NS=2504;DP=13527;EAS_AF=0.0546;AMR_AF=0.3055;AFR_AF=0.357;EUR_AF=0.4334;SAS_AF=0.363;AA=c|||;VT=SNP
5	60179301	rs6449509	A	G	100	PASS	AC=4390;AF=0.876597;AN=5008;NS=2504;DP=20194;EAS_AF=0.8998;AMR_AF=0.7695;AFR_AF=0.9879;EUR_AF=0.8459;SAS_AF=0.8098;AA=G|||;VT=SNP
5	60179318	rs6449510	T	C	100	PASS	AC=4252;AF=0.849042;AN=5008;NS=2504;DP=20880;EAS_AF=0.8651;AMR_AF=0.768;AFR_AF=0.9818;EUR_AF=0.8439;SAS_AF=0.7157;AA=T|||;VT=SNP
5	60180251	rs61101592	C	T	100	PASS	AC=2185;AF=0.436302;AN=5008;NS=2504;DP=12144;EAS_AF=0.8115;AMR_AF=0.4337;AFR_AF=0.236;EUR_AF=0.4076;SAS_AF=0.3517;AA=C|||;VT=SNP
5	60180474	rs74316631	C	T	100	PASS	AC=358;AF=0.0714856;AN=5008;NS=2504;DP=15058;EAS_AF=0.0486;AMR_AF=0.0735;AFR_AF=0.0741;EUR_AF=0.1004;SAS_AF=0.0603;AA=C|||;VT=SNP
5	60181134	rs13155076	C	A	100	PASS	AC=1535;AF=0.30651;AN=5008;NS=2504;DP=18355;EAS_AF=0.0516;AMR_AF=0.3026;AFR_AF=0.3918;EUR_AF=0.4304;SAS_AF=0.3292;AA=C|||;VT=SNP
5	60181500	rs12522154	T	C	100	PASS	AC=1381;AF=0.275759;AN=5008;NS=2504;DP=15999;EAS_AF=0.0516;AMR_AF=0.2738;AFR_AF=0.3404;EUR_AF=0.3827;SAS_AF=0.3108;AA=T|||;VT=SNP
5	60182222	rs4647138	G	A	100	PASS	AC=1879;AF=0.3752;AN=5008;NS=2504;DP=15052;EAS_AF=0.0516;AMR_AF=0.317;AFR_AF=0.6445;EUR_AF=0.4304;SAS_AF=0.3292;AA=A|||;VT=SNP
5	60182324	rs4647137	T	C	100	PASS	AC=2358;AF=0.470847;AN=5008;NS=2504;DP=14044;EAS_AF=0.8135;AMR_AF=0.4481;AFR_AF=0.3283;EUR_AF=0.4135;SAS_AF=0.3855;AA=T|||;VT=SNP
5	60182478	rs4647135	A	G	100	PASS	AC=4245;AF=0.847644;AN=5008;NS=2504;DP=13259;EAS_AF=0.8651;AMR_AF=0.7651;AFR_AF=0.9773;EUR_AF=0.8439;SAS_AF=0.7168;AA=G|||;VT=SNP
5	60182514	rs4647134	T	G	100	PASS	AC=4245;AF=0.847644;AN=5008;NS=2504;DP=12893;EAS_AF=0.8651;AMR_AF=0.7651;AFR_AF=0.9773;EUR_AF=0.8439;SAS_AF=0.7168;AA=G|||;VT=SNP
5	60182720	rs4647132	C	T	100	PASS	AC=2185;AF=0.436302;AN=5008;NS=2504;DP=11793;EAS_AF=0.8115;AMR_AF=0.4337;AFR_AF=0.236;EUR_AF=0.4076;SAS_AF=0.3517;AA=C|||;VT=SNP
5	60183309	rs4647130	A	G	100	PASS	AC=67;AF=0.0133786;AN=5008;NS=2504;DP=18725;EAS_AF=0.0655;AMR_AF=0;AFR_AF=0;EUR_AF=0;SAS_AF=0.001;AA=A|||;VT=SNP;EX_TARGET
5	60185425	rs35948426	G	A	100	PASS	AC=1536;AF=0.306709;AN=5008;NS=2504;DP=17984;EAS_AF=0.0516;AMR_AF=0.3026;AFR_AF=0.3926;EUR_AF=0.4304;SAS_AF=0.3292;AA=G|||;VT=SNP
5	60186618	rs2306350	C	T	100	PASS	AC=4243;AF=0.847244;AN=5008;NS=2504;DP=17078;EAS_AF=0.8651;AMR_AF=0.7651;AFR_AF=0.9773;EUR_AF=0.8439;SAS_AF=0.7147;AA=T|||;VT=SNP
5	60186975	rs2306351	C	A	100	PASS	AC=4249;AF=0.848442;AN=5008;NS=2504;DP=16480;EAS_AF=0.8651;AMR_AF=0.7651;AFR_AF=0.9818;EUR_AF=0.8439;SAS_AF=0.7147;AA=A|||;VT=SNP
5	60187221	rs77502795	T	A	100	PASS	AC=25;AF=0.00499201;AN=5008;NS=2504;DP=15342;EAS_AF=0.0248;AMR_AF=0;AFR_AF=0;EUR_AF=0;SAS_AF=0;AA=T|||;VT=SNP
5	60188072	rs4647123	C	T	100	PASS	AC=17;AF=0.00339457;AN=5008;NS=2504;DP=22378;EAS_AF=0.0149;AMR_AF=0;AFR_AF=0;EUR_AF=0;SAS_AF=0.002;AA=C|||;VT=SNP
5	60188222	rs4235483	C	T	100	PASS	AC=1556;AF=0.310703;AN=5008;NS=2504;DP=21285;EAS_AF=0.0516;AMR_AF=0.3055;AFR_AF=0.407;EUR_AF=0.4304;SAS_AF=0.3282;AA=C|||;VT=SNP
5	60188287	rs4647121	G	T	100	PASS	AC=6;AF=0.00119808;AN=5008;NS=2504;DP=21045;EAS_AF=0.006;AMR_AF=0;AFR_AF=0;EUR_AF=0;SAS_AF=0;AA=G|||;VT=SNP
5	60189026	rs929780	G	C	100	PASS	AC=718;AF=0.143371;AN=5008;NS=2504;DP=20075;EAS_AF=0.0506;AMR_AF=0.1081;AFR_AF=0.2829;EUR_AF=0.1123;SAS_AF=0.1074;AA=G|||;VT=SNP
5	60190764	rs117098869	G	A	100	PASS	AC=243;AF=0.0485224;AN=5008;NS=2504;DP=16733;EAS_AF=0.1875;AMR_AF=0.0403;AFR_AF=0.0008;EUR_AF=0.007;SAS_AF=0.0184;AA=G|||;VT=SNP
5	60191460	rs1021005	A	G	100	PASS	AC=2185;AF=0.436302;AN=5008;NS=2504;DP=19405;EAS_AF=0.8115;AMR_AF=0.4337;AFR_AF=0.236;EUR_AF=0.4076;SAS_AF=0.3517;AA=A|||;VT=SNP
5	60191876	rs193279626	T	A	100	PASS	AC=9;AF=0.00179712;AN=5008;NS=2504;DP=17438;EAS_AF=0.003;AMR_AF=0;AFR_AF=0;EUR_AF=0.004;SAS_AF=0.002;AA=T|||;VT=SNP
5	60192106	rs2120956	C	T	100	PASS	AC=2185;AF=0.436302;AN=5008;NS=2504;DP=16074;EAS_AF=0.8115;AMR_AF=0.4337;AFR_AF=0.236;EUR_AF=0.4076;SAS_AF=0.3517;AA=C|||;VT=SNP
5	60192269	rs2120957	C	T	100	PASS	AC=2184;AF=0.436102;AN=5008;NS=2504;DP=16110;EAS_AF=0.8115;AMR_AF=0.4337;AFR_AF=0.2352;EUR_AF=0.4076;SAS_AF=0.3517;AA=C|||;VT=SNP
5	60193339	rs6884966	T	C	100	PASS	AC=2185;AF=0.436302;AN=5008;NS=2504;DP=16939;EAS_AF=0.8115;AMR_AF=0.4337;AFR_AF=0.236;EUR_AF=0.4076;SAS_AF=0.3517;AA=T|||;VT=SNP
5	60197100	rs3797562	T	C	100	PASS	AC=762;AF=0.152157;AN=5008;NS=2504;DP=15781;EAS_AF=0.1349;AMR_AF=0.232;AFR_AF=0.0219;EUR_AF=0.1561;SAS_AF=0.2853;AA=T|||;VT=SNP
5	60197397	rs148964292	C	G	100	PASS	AC=8;AF=0.00159744;AN=5008;NS=2504;DP=20140;EAS_AF=0.0079;AMR_AF=0;AFR_AF=0;EUR_AF=0;SAS_AF=0;AA=C|||;VT=SNP
5	60197715	rs4647108	C	T	100	PASS	AC=766;AF=0.152955;AN=5008;NS=2504;DP=19535;EAS_AF=0.1349;AMR_AF=0.2349;AFR_AF=0.0227;EUR_AF=0.1571;SAS_AF=0.2853;AA=C|||;VT=SNP
5	60199201	rs1038144	C	T	100	PASS	AC=4314;AF=0.861422;AN=5008;NS=2504;DP=15487;EAS_AF=0.9494;AMR_AF=0.8948;AFR_AF=0.7322;EUR_AF=0.8877;SAS_AF=0.8947;AA=T|||;VT=SNP
5	60199363	rs4647102	C	T	100	PASS	AC=3473;AF=0.69349;AN=5008;NS=2504;DP=17805;EAS_AF=0.9474;AMR_AF=0.6974;AFR_AF=0.6082;EUR_AF=0.5706;SAS_AF=0.6708;AA=T|||;VT=SNP
5	60201715	rs11744756	T	C	100	PASS	AC=4300;AF=0.858626;AN=5008;NS=2504;DP=16160;EAS_AF=0.9504;AMR_AF=0.8948;AFR_AF=0.7209;EUR_AF=0.8877;SAS_AF=0.8947;AA=C|||;VT=SNP
5	60202177	rs62372133	T	G	100	PASS	AC=2185;AF=0.436302;AN=5008;NS=2504;DP=15876;EAS_AF=0.8115;AMR_AF=0.4337;AFR_AF=0.236;EUR_AF=0.4076;SAS_AF=0.3517;AA=T|||;VT=SNP
5	60202247	rs62372134	A	T	100	PASS	AC=2185;AF=0.436302;AN=5008;NS=2504;DP=14377;EAS_AF=0.8115;AMR_AF=0.4337;AFR_AF=0.236;EUR_AF=0.4076;SAS_AF=0.3517;AA=A|||;VT=SNP
5	60202585	rs13359074	T	C	100	PASS	AC=3151;AF=0.629193;AN=5008;NS=2504;DP=12657;EAS_AF=0.9484;AMR_AF=0.683;AFR_AF=0.3722;EUR_AF=0.5696;SAS_AF=0.6708;AA=T|||;VT=SNP
5	60202739	rs77068501	T	C	100	PASS	AC=246;AF=0.0491214;AN=5008;NS=2504;DP=13801;EAS_AF=0.1905;AMR_AF=0.0403;AFR_AF=0.0008;EUR_AF=0.007;SAS_AF=0.0184;AA=T|||;VT=SNP
5	60202906	rs12696976	A	G	100	PASS	AC=765;AF=0.152756;AN=5008;NS=2504;DP=15468;EAS_AF=0.1349;AMR_AF=0.2349;AFR_AF=0.0227;EUR_AF=0.1561;SAS_AF=0.2853;AA=A|||;VT=SNP
5	60203215	rs181469435	T	C	100	PASS	AC=35;AF=0.00698882;AN=5008;NS=2504;DP=12234;EAS_AF=0.0347;AMR_AF=0;AFR_AF=0;EUR_AF=0;SAS_AF=0;AA=T|||;VT=SNP
5	60203340	rs186606779	C	T	100	PASS	AC=35;AF=0.00698882;AN=5008;NS=2504;DP=15345;EAS_AF=0.0347;AMR_AF=0;AFR_AF=0;EUR_AF=0;SAS_AF=0;AA=C|||;VT=SNP
5	60203370	rs10076937	A	G	100	PASS	AC=3473;AF=0.69349;AN=5008;NS=2504;DP=16182;EAS_AF=0.9484;AMR_AF=0.6974;AFR_AF=0.6082;EUR_AF=0.5696;SAS_AF=0.6708;AA=G|||;VT=SNP
5	60204596	rs12655603	C	T	100	PASS	AC=2187;AF=0.436701;AN=5008;NS=2504;DP=12942;EAS_AF=0.8115;AMR_AF=0.4337;AFR_AF=0.2368;EUR_AF=0.4085;SAS_AF=0.3517;AA=C|||;VT=SNP
5	60206125	rs12657309	A	G	100	PASS	AC=246;AF=0.0491214;AN=5008;NS=2504;DP=16272;EAS_AF=0.1905;AMR_AF=0.0403;AFR_AF=0.0008;EUR_AF=0.007;SAS_AF=0.0184;AA=A|||;VT=SNP
5	60207131	rs60858663	T	C	100	PASS	AC=2186;AF=0.436502;AN=5008;NS=2504;DP=16492;EAS_AF=0.8115;AMR_AF=0.4337;AFR_AF=0.236;EUR_AF=0.4076;SAS_AF=0.3528;AA=T|||;VT=SNP
5	60207263	rs185366743	G	A	100	PASS	AC=12;AF=0.00239617;AN=5008;NS=2504;DP=18281;EAS_AF=0.0119;AMR_AF=0;AFR_AF=0;EUR_AF=0;SAS_AF=0;AA=G|||;VT=SNP
5	60207265	rs190161593	G	T	100	PASS	AC=70;AF=0.0139776;AN=5008;NS=2504;DP=18285;EAS_AF=0.0337;AMR_AF=0.0029;AFR_AF=0.0257;EUR_AF=0;SAS_AF=0;AA=G|||;VT=SNP
5	60208805	rs35319315	G	T	100	PASS	AC=779;AF=0.155551;AN=5008;NS=2504;DP=20480;EAS_AF=0.1349;AMR_AF=0.2349;AFR_AF=0.0227;EUR_AF=0.1571;SAS_AF=0.2986;AA=G|||;VT=SNP
5	60210131	rs10064187	G	T	100	PASS	AC=3628;AF=0.724441;AN=5008;NS=2504;DP=19807;EAS_AF=0.9484;AMR_AF=0.7262;AFR_AF=0.6604;EUR_AF=0.6173;SAS_AF=0.6892;AA=t|||;VT=SNP
5	60210728	rs118063318	T	C	100	PASS	AC=136;AF=0.0271565;AN=5008;NS=2504;DP=16427;EAS_AF=0.0347;AMR_AF=0.0014;AFR_AF=0.0045;EUR_AF=0.002;SAS_AF=0.0941;AA=T|||;VT=SNP
5	60210936	rs35383830	A	G	100	PASS	AC=626;AF=0.125;AN=5008;NS=2504;DP=15541;EAS_AF=0.1002;AMR_AF=0.2334;AFR_AF=0.0159;EUR_AF=0.1541;SAS_AF=0.1912;AA=A|||;VT=SNP
5	60211425	rs976581	T	C	100	PASS	AC=3474;AF=0.69369;AN=5008;NS=2504;DP=17687;EAS_AF=0.9484;AMR_AF=0.6974;AFR_AF=0.6089;EUR_AF=0.5696;SAS_AF=0.6708;AA=T|||;VT=SNP
5	60215481	rs976630	A	C	100	PASS	AC=2187;AF=0.436701;AN=5008;NS=2504;DP=17552;EAS_AF=0.8115;AMR_AF=0.4337;AFR_AF=0.236;EUR_AF=0.4076;SAS_AF=0.3538;AA=A|||;VT=SNP
5	60216043	rs976631	T	C	100	PASS	AC=2187;AF=0.436701;AN=5008;NS=2504;DP=17102;EAS_AF=0.8115;AMR_AF=0.4337;AFR_AF=0.236;EUR_AF=0.4076;SAS_AF=0.3538;AA=T|||;VT=SNP
5	60216633	rs4235484	C	T	100	PASS	AC=4315;AF=0.861621;AN=5008;NS=2504;DP=16576;EAS_AF=0.9504;AMR_AF=0.8948;AFR_AF=0.7322;EUR_AF=0.8877;SAS_AF=0.8947;AA=T|||;VT=SNP
5	60217038	rs4647078	G	A	100	PASS	AC=762;AF=0.152157;AN=5008;NS=2504;DP=16988;EAS_AF=0.1349;AMR_AF=0.2349;AFR_AF=0.0212;EUR_AF=0.1561;SAS_AF=0.2843;AA=g|||;VT=SNP
5	60217651	rs976080	A	C	100	PASS	AC=4315;AF=0.861621;AN=5008;NS=2504;DP=17006;EAS_AF=0.9504;AMR_AF=0.8948;AFR_AF=0.7322;EUR_AF=0.8877;SAS_AF=0.8947;AA=C|||;VT=SNP
5	60219368	rs2120955	A	G	100	PASS	AC=3474;AF=0.69369;AN=5008;NS=2504;DP=15820;EAS_AF=0.9484;AMR_AF=0.6974;AFR_AF=0.6089;EUR_AF=0.5696;SAS_AF=0.6708;AA=G|||;VT=SNP
5	60219480	rs2120954	A	C	100	PASS	AC=4397;AF=0.877995;AN=5008;NS=2504;DP=16241;EAS_AF=0.9504;AMR_AF=0.9049;AFR_AF=0.7897;EUR_AF=0.8867;SAS_AF=0.8947;AA=C|||;VT=SNP
5	60219800	rs28407266	G	A	100	PASS	AC=3128;AF=0.624601;AN=5008;NS=2504;DP=16769;EAS_AF=0.9474;AMR_AF=0.683;AFR_AF=0.3555;EUR_AF=0.5696;SAS_AF=0.6708;AA=G|||;VT=SNP
5	60221294	rs2590570	G	A	100	PASS	AC=4397;AF=0.877995;AN=5008;NS=2504;DP=16783;EAS_AF=0.9514;AMR_AF=0.9049;AFR_AF=0.7859;EUR_AF=0.8907;SAS_AF=0.8947;AA=A|||;VT=SNP
5	60223741	rs3797559	A	G	100	PASS	AC=2188;AF=0.436901;AN=5008;NS=2504;DP=17534;EAS_AF=0.8105;AMR_AF=0.4337;AFR_AF=0.2383;EUR_AF=0.4076;SAS_AF=0.3528;AA=A|||;VT=SNP
5	60224914	rs158570	C	T	100	PASS	AC=3137;AF=0.626398;AN=5008;NS=2504;DP=15723;EAS_AF=0.9484;AMR_AF=0.683;AFR_AF=0.3616;EUR_AF=0.5696;SAS_AF=0.6708;AA=T|||;VT=SNP
5	60226041	rs158929	A	G	100	PASS	AC=3473;AF=0.69349;AN=5008;NS=2504;DP=16227;EAS_AF=0.9484;AMR_AF=0.6974;AFR_AF=0.6082;EUR_AF=0.5696;SAS_AF=0.6708;AA=G|||;VT=SNP
5	60226586	rs162228	T	C	100	PASS	AC=3473;AF=0.69349;AN=5008;NS=2504;DP=19526;EAS_AF=0.9484;AMR_AF=0.6974;AFR_AF=0.6082;EUR_AF=0.5696;SAS_AF=0.6708;AA=T|||;VT=SNP
5	60227923	rs158928	A	G	100	PASS	AC=758;AF=0.151358;AN=5008;NS=2504;DP=21217;EAS_AF=0.1349;AMR_AF=0.2349;AFR_AF=0.0182;EUR_AF=0.1561;SAS_AF=0.2843;AA=A|||;VT=SNP
5	60228016	rs75979228	A	C	100	PASS	AC=261;AF=0.0521166;AN=5008;NS=2504;DP=19987;EAS_AF=0.0486;AMR_AF=0.0663;AFR_AF=0.0045;EUR_AF=0.1004;SAS_AF=0.0603;AA=A|||;VT=SNP
5	60228616	rs79897465	A	G	100	PASS	AC=129;AF=0.0257588;AN=5008;NS=2504;DP=20077;EAS_AF=0.0337;AMR_AF=0.0014;AFR_AF=0;EUR_AF=0.002;SAS_AF=0.0941;AA=A|||;VT=SNP
5	60229150	rs145298549	A	G	100	PASS	AC=31;AF=0.0061901;AN=5008;NS=2504;DP=13029;EAS_AF=0.0288;AMR_AF=0;AFR_AF=0;EUR_AF=0;SAS_AF=0.002;AA=A|||;VT=SNP
5	60229266	rs158927	A	G	100	PASS	AC=3557;AF=0.710264;AN=5008;NS=2504;DP=13452;EAS_AF=0.9484;AMR_AF=0.7219;AFR_AF=0.6089;EUR_AF=0.6173;SAS_AF=0.6892;AA=G|||;VT=SNP
5	60230321	rs290514	G	A	100	PASS	AC=3558;AF=0.710463;AN=5008;NS=2504;DP=20339;EAS_AF=0.9484;AMR_AF=0.7219;AFR_AF=0.6097;EUR_AF=0.6173;SAS_AF=0.6892;AA=A|||;VT=SNP
5	60230331	rs141936115	T	C	100	PASS	AC=42;AF=0.00838658;AN=5008;NS=2504;DP=20516;EAS_AF=0.0417;AMR_AF=0;AFR_AF=0;EUR_AF=0;SAS_AF=0;AA=T|||;VT=SNP
5	60230713	rs290515	C	T	100	PASS	AC=3474;AF=0.69369;AN=5008;NS=2504;DP=20736;EAS_AF=0.9484;AMR_AF=0.6974;AFR_AF=0.6089;EUR_AF=0.5696;SAS_AF=0.6708;AA=T|||;VT=SNP
5	60232537	rs1820082	C	T	100	PASS	AC=4335;AF=0.865615;AN=5008;NS=2504;DP=19528;EAS_AF=0.9504;AMR_AF=0.8948;AFR_AF=0.7474;EUR_AF=0.8877;SAS_AF=0.8947;AA=T|||;VT=SNP
5	60233836	rs2694518	G	A	100	PASS	AC=3472;AF=0.693291;AN=5008;NS=2504;DP=8424;EAS_AF=0.9484;AMR_AF=0.6974;AFR_AF=0.6082;EUR_AF=0.5696;SAS_AF=0.6697;AA=G|||;VT=SNP
5	60234166	rs12520314	T	C	100	PASS	AC=293;AF=0.0585064;AN=5008;NS=2504;DP=9908;EAS_AF=0.1409;AMR_AF=0.0389;AFR_AF=0.003;EUR_AF=0.0427;SAS_AF=0.0787;AA=T|||;VT=SNP
5	60234242	rs6449512	A	G	100	PASS	AC=2362;AF=0.471645;AN=5008;NS=2504;DP=10230;EAS_AF=0.8135;AMR_AF=0.4481;AFR_AF=0.3306;EUR_AF=0.4135;SAS_AF=0.3865;AA=A|||;VT=SNP
5	60234329	rs290516	T	C	100	PASS	AC=3473;AF=0.69349;AN=5008;NS=2504;DP=12571;EAS_AF=0.9474;AMR_AF=0.6974;AFR_AF=0.6082;EUR_AF=0.5696;SAS_AF=0.6718;AA=C|||;VT=SNP
5	60234429	rs290517	T	C	100	PASS	AC=4335;AF=0.865615;AN=5008;NS=2504;DP=15192;EAS_AF=0.9504;AMR_AF=0.8948;AFR_AF=0.7474;EUR_AF=0.8877;SAS_AF=0.8947;AA=C|||;VT=SNP
5	60235240	rs158938	G	A	100	PASS	AC=3558;AF=0.710463;AN=5008;NS=2504;DP=16998;EAS_AF=0.9484;AMR_AF=0.7219;AFR_AF=0.6089;EUR_AF=0.6173;SAS_AF=0.6902;AA=A|||;VT=SNP
5	60235483	rs4647052	C	T	100	PASS	AC=2187;AF=0.436701;AN=5008;NS=2504;DP=15208;EAS_AF=0.8115;AMR_AF=0.4337;AFR_AF=0.236;EUR_AF=0.4076;SAS_AF=0.3538;AA=C|||;VT=SNP
5	60236206	rs158937	A	G	100	PASS	AC=4335;AF=0.865615;AN=5008;NS=2504;DP=19981;EAS_AF=0.9504;AMR_AF=0.8948;AFR_AF=0.7474;EUR_AF=0.8877;SAS_AF=0.8947;AA=G|||;VT=SNP
5	60236480	rs4647045	A	C	100	PASS	AC=64;AF=0.0127796;AN=5008;NS=2504;DP=19758;EAS_AF=0.0377;AMR_AF=0.0346;AFR_AF=0;EUR_AF=0.002;SAS_AF=0;AA=A|||;VT=SNP
5	60236736	rs158571	G	A	100	PASS	AC=3128;AF=0.624601;AN=5008;NS=2504;DP=19249;EAS_AF=0.9484;AMR_AF=0.683;AFR_AF=0.3548;EUR_AF=0.5696;SAS_AF=0.6708;AA=G|||;VT=SNP
5	60237436	rs142397458	T	A	100	PASS	AC=35;AF=0.00698882;AN=5008;NS=2504;DP=17175;EAS_AF=0.0248;AMR_AF=0.0014;AFR_AF=0;EUR_AF=0.006;SAS_AF=0.0031;AA=T|||;VT=SNP
5	60237984	rs158935	C	T	100	PASS	AC=3473;AF=0.69349;AN=5008;NS=2504;DP=16241;EAS_AF=0.9484;AMR_AF=0.6974;AFR_AF=0.6082;EUR_AF=0.5696;SAS_AF=0.6708;AA=T|||;VT=SNP
5	60238252	rs158934	A	T	100	PASS	AC=3128;AF=0.624601;AN=5008;NS=2504;DP=17851;EAS_AF=0.9484;AMR_AF=0.683;AFR_AF=0.3548;EUR_AF=0.5696;SAS_AF=0.6708;AA=A|||;VT=SNP
5	60238590	rs158933	A	G	100	PASS	AC=3128;AF=0.624601;AN=5008;NS=2504;DP=17047;EAS_AF=0.9484;AMR_AF=0.683;AFR_AF=0.3548;EUR_AF=0.5696;SAS_AF=0.6708;AA=A|||;VT=SNP
5	60238658	rs78162412	G	A	100	PASS	AC=293;AF=0.0585064;AN=5008;NS=2504;DP=17567;EAS_AF=0.1419;AMR_AF=0.0389;AFR_AF=0.003;EUR_AF=0.0427;SAS_AF=0.0777;AA=G|||;VT=SNP
5	60238696	rs158932	C	G	100	PASS	AC=3473;AF=0.69349;AN=5008;NS=2504;DP=18300;EAS_AF=0.9484;AMR_AF=0.6974;AFR_AF=0.6082;EUR_AF=0.5696;SAS_AF=0.6708;AA=G|||;VT=SNP
5	60238833	rs78232441	C	T	100	PASS	AC=25;AF=0.00499201;AN=5008;NS=2504;DP=16113;EAS_AF=0.0248;AMR_AF=0;AFR_AF=0;EUR_AF=0;SAS_AF=0;AA=C|||;VT=SNP
5	60239443	rs158572	G	A	100	PASS	AC=3474;AF=0.69369;AN=5008;NS=2504;DP=17601;EAS_AF=0.9484;AMR_AF=0.6974;AFR_AF=0.6082;EUR_AF=0.5696;SAS_AF=0.6718;AA=G|||;VT=SNP
5	60239698	rs158931	C	G	100	PASS	AC=3473;AF=0.69349;AN=5008;NS=2504;DP=20046;EAS_AF=0.9484;AMR_AF=0.6974;AFR_AF=0.6082;EUR_AF=0.5696;SAS_AF=0.6708;AA=C|||;VT=SNP
5	60240986	rs158922	A	G	100	PASS	AC=3627;AF=0.724241;AN=5008;NS=2504;DP=16307;EAS_AF=0.9484;AMR_AF=0.7262;AFR_AF=0.6596;EUR_AF=0.6173;SAS_AF=0.6892;AA=G|||;VT=SNP
5	60241142	rs158921	G	A	100	PASS	AC=3470;AF=0.692891;AN=5008;NS=2504;DP=18298;EAS_AF=0.9484;AMR_AF=0.6974;AFR_AF=0.6074;EUR_AF=0.5696;SAS_AF=0.6687;AA=G|||;VT=SNP;EX_TARGET
5	60241268	rs158920	G	A	100	PASS	AC=764;AF=0.152556;AN=5008;NS=2504;DP=18056;EAS_AF=0.1349;AMR_AF=0.2349;AFR_AF=0.0227;EUR_AF=0.1561;SAS_AF=0.2843;AA=G|||;VT=SNP
5	60241946	rs158919	T	G	100	PASS	AC=3473;AF=0.69349;AN=5008;NS=2504;DP=17459;EAS_AF=0.9484;AMR_AF=0.6974;AFR_AF=0.6082;EUR_AF=0.5696;SAS_AF=0.6708;AA=T|||;VT=SNP
5	60242121	rs158918	A	T	100	PASS	AC=4336;AF=0.865815;AN=5008;NS=2504;DP=19216;EAS_AF=0.9504;AMR_AF=0.8948;AFR_AF=0.7474;EUR_AF=0.8877;SAS_AF=0.8957;AA=T|||;VT=SNP
5	60243486	rs12517310	G	A	100	PASS	AC=2184;AF=0.436102;AN=5008;NS=2504;DP=14939;EAS_AF=0.8115;AMR_AF=0.4337;AFR_AF=0.2352;EUR_AF=0.4076;SAS_AF=0.3517;AA=G|||;VT=SNP
5	60245145	rs158916	A	G	100	PASS	AC=762;AF=0.152157;AN=5008;NS=2504;DP=20192;EAS_AF=0.1349;AMR_AF=0.2349;AFR_AF=0.0212;EUR_AF=0.1561;SAS_AF=0.2843;AA=A|||;VT=SNP
5	60245533	rs158915	G	A	100	PASS	AC=3473;AF=0.69349;AN=5008;NS=2504;DP=17247;EAS_AF=0.9484;AMR_AF=0.6974;AFR_AF=0.6082;EUR_AF=0.5696;SAS_AF=0.6708;AA=A|||;VT=SNP
5	60246409	rs158914	G	A	100	PASS	AC=3629;AF=0.724641;AN=5008;NS=2504;DP=17523;EAS_AF=0.9484;AMR_AF=0.7262;AFR_AF=0.6611;EUR_AF=0.6173;SAS_AF=0.6892;AA=A|||;VT=SNP
5	60247815	rs7722373	G	A	100	PASS	AC=2795;AF=0.558107;AN=5008;NS=2504;DP=15092;EAS_AF=0.8135;AMR_AF=0.487;AFR_AF=0.5877;EUR_AF=0.4612;SAS_AF=0.4049;AA=A|||;VT=SNP
5	60248728	rs172348	G	A	100	PASS	AC=3116;AF=0.622204;AN=5008;NS=2504;DP=15056;EAS_AF=0.9494;AMR_AF=0.683;AFR_AF=0.3548;EUR_AF=0.5696;SAS_AF=0.6575;AA=G|||;VT=SNP
5	60251207	rs158926	G	T	100	PASS	AC=762;AF=0.152157;AN=5008;NS=2504;DP=20824;EAS_AF=0.1349;AMR_AF=0.2349;AFR_AF=0.0212;EUR_AF=0.1561;SAS_AF=0.2843;AA=G|||;VT=SNP
5	60251804	rs158925	C	T	100	PASS	AC=757;AF=0.151158;AN=5008;NS=2504;DP=15326;EAS_AF=0.1349;AMR_AF=0.2349;AFR_AF=0.0174;EUR_AF=0.1561;SAS_AF=0.2843;AA=C|||;VT=SNP
5	60251851	rs158924	C	A	100	PASS	AC=3474;AF=0.69369;AN=5008;NS=2504;DP=18077;EAS_AF=0.9494;AMR_AF=0.6974;AFR_AF=0.6082;EUR_AF=0.5696;SAS_AF=0.6708;AA=C|||;VT=SNP
5	60252482	rs12652830	A	G	100	PASS	AC=2262;AF=0.451677;AN=5008;NS=2504;DP=16361;EAS_AF=0.8145;AMR_AF=0.4409;AFR_AF=0.2579;EUR_AF=0.4135;SAS_AF=0.3865;AA=A|||;VT=SNP
5	60252495	rs1382917	A	G	100	PASS	AC=2183;AF=0.435903;AN=5008;NS=2504;DP=16190;EAS_AF=0.8125;AMR_AF=0.4337;AFR_AF=0.233;EUR_AF=0.4076;SAS_AF=0.3528;AA=A|||;VT=SNP
5	60253841	rs158923	C	T	100	PASS	AC=3470;AF=0.692891;AN=5008;NS=2504;DP=18525;EAS_AF=0.9494;AMR_AF=0.696;AFR_AF=0.6067;EUR_AF=0.5686;SAS_AF=0.6708;AA=C|||;VT=SNP
5	60253870	rs56031340	A	G	100	PASS	AC=2180;AF=0.435304;AN=5008;NS=2504;DP=18076;EAS_AF=0.8125;AMR_AF=0.4323;AFR_AF=0.2315;EUR_AF=0.4076;SAS_AF=0.3528;AA=A|||;VT=SNP
5	60255004	rs158563	A	C	100	PASS	AC=764;AF=0.152556;AN=5008;NS=2504;DP=15455;EAS_AF=0.1349;AMR_AF=0.2349;AFR_AF=0.0212;EUR_AF=0.1561;SAS_AF=0.2863;AA=A|||;VT=SNP
5	60257100	rs62365455	A	G	100	PASS	AC=2185;AF=0.436302;AN=5008;NS=2504;DP=15501;EAS_AF=0.8125;AMR_AF=0.4323;AFR_AF=0.2315;EUR_AF=0.4076;SAS_AF=0.3579;AA=A|||;VT=SNP
5	60258548	rs170658	T	C	100	PASS	AC=762;AF=0.152157;AN=5008;NS=2504;DP=11518;EAS_AF=0.1349;AMR_AF=0.2349;AFR_AF=0.0212;EUR_AF=0.1561;SAS_AF=0.2843;AA=-|||;VT=SNP
5	60258980	rs290509	A	G	100	PASS	AC=3472;AF=0.693291;AN=5008;NS=2504;DP=16078;EAS_AF=0.9494;AMR_AF=0.696;AFR_AF=0.6074;EUR_AF=0.5696;SAS_AF=0.6708;AA=G|||;VT=SNP
5	60259286	rs142368267	A	G	100	PASS	AC=22;AF=0.00439297;AN=5008;NS=2504;DP=21135;EAS_AF=0.0218;AMR_AF=0;AFR_AF=0;EUR_AF=0;SAS_AF=0;AA=G|||;VT=SNP
5	60260543	rs162227	C	T	100	PASS	AC=4334;AF=0.865415;AN=5008;NS=2504;DP=19897;EAS_AF=0.9514;AMR_AF=0.8934;AFR_AF=0.7466;EUR_AF=0.8877;SAS_AF=0.8947;AA=T|||;VT=SNP
5	60261889	rs1609041	C	T	100	PASS	AC=761;AF=0.151957;AN=5008;NS=2504;DP=20548;EAS_AF=0.1349;AMR_AF=0.2349;AFR_AF=0.0212;EUR_AF=0.1551;SAS_AF=0.2843;AA=C|||;VT=SNP
5	60262047	rs4700402	A	G	100	PASS	AC=2260;AF=0.451278;AN=5008;NS=2504;DP=19369;EAS_AF=0.8145;AMR_AF=0.4395;AFR_AF=0.2572;EUR_AF=0.4135;SAS_AF=0.3865;AA=A|||;VT=SNP
5	60262342	rs2928243	A	G	100	PASS	AC=762;AF=0.152157;AN=5008;NS=2504;DP=19388;EAS_AF=0.1349;AMR_AF=0.2349;AFR_AF=0.0212;EUR_AF=0.1561;SAS_AF=0.2843;AA=A|||;VT=SNP
5	60263228	rs12055359	G	A	100	PASS	AC=247;AF=0.0493211;AN=5008;NS=2504;DP=18222;EAS_AF=0.1915;AMR_AF=0.0403;AFR_AF=0.0008;EUR_AF=0.007;SAS_AF=0.0184;AA=G|||;VT=SNP
5	60263766	rs72757187	T	A	100	PASS	AC=2182;AF=0.435703;AN=5008;NS=2504;DP=16711;EAS_AF=0.8125;AMR_AF=0.4323;AFR_AF=0.2322;EUR_AF=0.4085;SAS_AF=0.3528;AA=T|||;VT=SNP
5	60263818	rs67490467	G	C	100	PASS	AC=2180;AF=0.435304;AN=5008;NS=2504;DP=16739;EAS_AF=0.8125;AMR_AF=0.4323;AFR_AF=0.2315;EUR_AF=0.4076;SAS_AF=0.3528;AA=G|||;VT=SNP
5	60264003	rs61017995	A	G	100	PASS	AC=2261;AF=0.451478;AN=5008;NS=2504;DP=16938;EAS_AF=0.8145;AMR_AF=0.4395;AFR_AF=0.2579;EUR_AF=0.4135;SAS_AF=0.3865;AA=A|||;VT=SNP
5	60264432	rs182351	T	C	100	PASS	AC=762;AF=0.152157;AN=5008;NS=2504;DP=11468;EAS_AF=0.1349;AMR_AF=0.2349;AFR_AF=0.0212;EUR_AF=0.1561;SAS_AF=0.2843;AA=T|||;VT=SNP
5	60264439	rs290511	G	T	100	PASS	AC=4335;AF=0.865615;AN=5008;NS=2504;DP=11676;EAS_AF=0.9514;AMR_AF=0.8934;AFR_AF=0.7466;EUR_AF=0.8877;SAS_AF=0.8957;AA=T|||;VT=SNP
5	60265108	rs169700	A	C	100	PASS	AC=3556;AF=0.710064;AN=5008;NS=2504;DP=19202;EAS_AF=0.9494;AMR_AF=0.7205;AFR_AF=0.6082;EUR_AF=0.6173;SAS_AF=0.6892;AA=C|||;VT=SNP
5	60265923	rs77247019	T	G	100	PASS	AC=2357;AF=0.470647;AN=5008;NS=2504;DP=18396;EAS_AF=0.8145;AMR_AF=0.4467;AFR_AF=0.3268;EUR_AF=0.4135;SAS_AF=0.3865;AA=T|||;VT=SNP
5	60266666	rs1382914	G	C	100	PASS	AC=3472;AF=0.693291;AN=5008;NS=2504;DP=16662;EAS_AF=0.9494;AMR_AF=0.696;AFR_AF=0.6074;EUR_AF=0.5696;SAS_AF=0.6708;AA=C|||;VT=SNP
5	60266875	rs3101879	G	A	100	PASS	AC=3626;AF=0.724042;AN=5008;NS=2504;DP=13968;EAS_AF=0.9494;AMR_AF=0.7248;AFR_AF=0.6589;EUR_AF=0.6173;SAS_AF=0.6892;AA=A|||;VT=SNP
5	60267054	rs192814718	T	C	100	PASS	AC=22;AF=0.00439297;AN=5008;NS=2504;DP=15242;EAS_AF=0.0218;AMR_AF=0;AFR_AF=0;EUR_AF=0;SAS_AF=0;AA=T|||;VT=SNP
5	60267799	rs2928244	G	A	100	PASS	AC=3626;AF=0.724042;AN=5008;NS=2504;DP=9893;EAS_AF=0.9494;AMR_AF=0.7248;AFR_AF=0.6589;EUR_AF=0.6173;SAS_AF=0.6892;AA=G|||;VT=SNP
5	60267852	rs2950235	T	C	100	PASS	AC=3473;AF=0.69349;AN=5008;NS=2504;DP=13700;EAS_AF=0.9494;AMR_AF=0.696;AFR_AF=0.6082;EUR_AF=0.5696;SAS_AF=0.6708;AA=T|||;VT=SNP
5	60268961	rs62367862	C	A	100	PASS	AC=2261;AF=0.451478;AN=5008;NS=2504;DP=16429;EAS_AF=0.8145;AMR_AF=0.4395;AFR_AF=0.2579;EUR_AF=0.4135;SAS_AF=0.3865;AA=C|||;VT=SNP
5	60270835	rs868791	C	T	100	PASS	AC=2357;AF=0.470647;AN=5008;NS=2504;DP=15977;EAS_AF=0.8145;AMR_AF=0.4467;AFR_AF=0.3268;EUR_AF=0.4135;SAS_AF=0.3865;AA=C|||;VT=SNP
5	60272161	rs2650512	C	A	100	PASS	AC=3127;AF=0.624401;AN=5008;NS=2504;DP=14669;EAS_AF=0.9494;AMR_AF=0.6816;AFR_AF=0.354;EUR_AF=0.5696;SAS_AF=0.6708;AA=C|||;VT=SNP
5	60272328	rs185290660	T	G	100	PASS	AC=8;AF=0.00159744;AN=5008;NS=2504;DP=15575;EAS_AF=0.003;AMR_AF=0;AFR_AF=0;EUR_AF=0.003;SAS_AF=0.002;AA=T|||;VT=SNP
5	60272542	rs2650517	G	A	100	PASS	AC=3127;AF=0.624401;AN=5008;NS=2504;DP=16446;EAS_AF=0.9494;AMR_AF=0.6816;AFR_AF=0.354;EUR_AF=0.5696;SAS_AF=0.6708;AA=G|||;VT=SNP
5	60272770	rs62367872	A	G	100	PASS	AC=2181;AF=0.435503;AN=5008;NS=2504;DP=13486;EAS_AF=0.8125;AMR_AF=0.4323;AFR_AF=0.2322;EUR_AF=0.4076;SAS_AF=0.3528;AA=A|||;VT=SNP
5	60272990	rs7723901	C	T	100	PASS	AC=2357;AF=0.470647;AN=5008;NS=2504;DP=12852;EAS_AF=0.8145;AMR_AF=0.4467;AFR_AF=0.3268;EUR_AF=0.4135;SAS_AF=0.3865;AA=C|||;VT=SNP
5	60273083	rs2619890	C	T	100	PASS	AC=3626;AF=0.724042;AN=5008;NS=2504;DP=12370;EAS_AF=0.9494;AMR_AF=0.7248;AFR_AF=0.6589;EUR_AF=0.6173;SAS_AF=0.6892;AA=T|||;VT=SNP
5	60273414	rs55738840	G	C	100	PASS	AC=2182;AF=0.435703;AN=5008;NS=2504;DP=17490;EAS_AF=0.8125;AMR_AF=0.4323;AFR_AF=0.233;EUR_AF=0.4076;SAS_AF=0.3528;AA=G|||;VT=SNP
5	60273799	rs2619891	C	T	100	PASS	AC=763;AF=0.152356;AN=5008;NS=2504;DP=18666;EAS_AF=0.1359;AMR_AF=0.2349;AFR_AF=0.0212;EUR_AF=0.1561;SAS_AF=0.2843;AA=C|||;VT=SNP
5	60273923	rs2694528	C	A	100	PASS	AC=4334;AF=0.865415;AN=5008;NS=2504;DP=18720;EAS_AF=0.9514;AMR_AF=0.8934;AFR_AF=0.7466;EUR_AF=0.8877;SAS_AF=0.8947;AA=A|||;VT=SNP
5	60274347	rs2619892	G	A	100	PASS	AC=762;AF=0.152157;AN=5008;NS=2504;DP=22224;EAS_AF=0.1349;AMR_AF=0.2349;AFR_AF=0.0212;EUR_AF=0.1561;SAS_AF=0.2843;AA=G|||;VT=SNP
5	60275694	rs58646987	C	T	100	PASS	AC=2179;AF=0.435104;AN=5008;NS=2504;DP=21139;EAS_AF=0.8125;AMR_AF=0.4323;AFR_AF=0.2307;EUR_AF=0.4076;SAS_AF=0.3528;AA=C|||;VT=SNP
5	60275977	rs11739952	C	A	100	PASS	AC=2181;AF=0.435503;AN=5008;NS=2504;DP=21893;EAS_AF=0.8125;AMR_AF=0.4323;AFR_AF=0.2322;EUR_AF=0.4076;SAS_AF=0.3528;AA=C|||;VT=SNP
5	60277111	rs2694531	A	G	100	PASS	AC=3472;AF=0.693291;AN=5008;NS=2504;DP=18931;EAS_AF=0.9494;AMR_AF=0.696;AFR_AF=0.6074;EUR_AF=0.5696;SAS_AF=0.6708;AA=A|||;VT=SNP
5	60277248	rs2263514	A	G	100	PASS	AC=3472;AF=0.693291;AN=5008;NS=2504;DP=17960;EAS_AF=0.9494;AMR_AF=0.696;AFR_AF=0.6074;EUR_AF=0.5696;SAS_AF=0.6708;AA=G|||;VT=SNP
5	60277373	rs2898309	T	A	100	PASS	AC=2262;AF=0.451677;AN=5008;NS=2504;DP=18838;EAS_AF=0.8145;AMR_AF=0.4395;AFR_AF=0.2579;EUR_AF=0.4135;SAS_AF=0.3875;AA=T|||;VT=SNP
5	60277381	rs2619893	T	C	100	PASS	AC=3627;AF=0.724241;AN=5008;NS=2504;DP=18702;EAS_AF=0.9494;AMR_AF=0.7248;AFR_AF=0.6589;EUR_AF=0.6173;SAS_AF=0.6902;AA=t|||;VT=SNP
5	60278362	rs187671446	G	C	100	PASS	AC=72;AF=0.014377;AN=5008;NS=2504;DP=11662;EAS_AF=0.0694;AMR_AF=0;AFR_AF=0;EUR_AF=0;SAS_AF=0.002;AA=G|||;VT=SNP
5	60278496	rs141831565	G	A	100	PASS	AC=156;AF=0.0311502;AN=5008;NS=2504;DP=17340;EAS_AF=0.1478;AMR_AF=0;AFR_AF=0;EUR_AF=0.004;SAS_AF=0.0031;AA=G|||;VT=SNP
5	60278724	rs76281741	A	T	100	PASS	AC=4335;AF=0.865615;AN=5008;NS=2504;DP=19956;EAS_AF=0.9514;AMR_AF=0.8934;AFR_AF=0.7466;EUR_AF=0.8887;SAS_AF=0.8947;AA=T|||;VT=SNP
5	60278734	rs192490569	A	G	100	PASS	AC=45;AF=0.00898562;AN=5008;NS=2504;DP=19362;EAS_AF=0.0387;AMR_AF=0.0014;AFR_AF=0;EUR_AF=0;SAS_AF=0.0051;AA=A|||;VT=SNP
5	60280042	rs149249183	T	G	100	PASS	AC=3127;AF=0.624401;AN=5008;NS=2504;DP=21091;EAS_AF=0.9494;AMR_AF=0.6816;AFR_AF=0.354;EUR_AF=0.5696;SAS_AF=0.6708;AA=T|||;VT=SNP
5	60281585	rs543419052	A	G	100	PASS	AC=7;AF=0.00139776;AN=5008;NS=2504;DP=16177;EAS_AF=0.0069;AMR_AF=0;AFR_AF=0;EUR_AF=0;SAS_AF=0;AA=A|||;VT=SNP
5	60282684	rs329627	A	T	100	PASS	AC=744;AF=0.148562;AN=5008;NS=2504;DP=15141;EAS_AF=0.1349;AMR_AF=0.2349;AFR_AF=0.0212;EUR_AF=0.1551;SAS_AF=0.2669;AA=A|||;VT=SNP
5	60282728	rs329626	T	C	100	PASS	AC=3472;AF=0.693291;AN=5008;NS=2504;DP=12267;EAS_AF=0.9494;AMR_AF=0.696;AFR_AF=0.6082;EUR_AF=0.5686;SAS_AF=0.6708;AA=C|||;VT=SNP
5	60283149	rs329625	A	T	100	PASS	AC=3472;AF=0.693291;AN=5008;NS=2504;DP=18755;EAS_AF=0.9494;AMR_AF=0.696;AFR_AF=0.6074;EUR_AF=0.5696;SAS_AF=0.6708;AA=T|||;VT=SNP
5	60284996	rs167912	G	A	100	PASS	AC=746;AF=0.148962;AN=5008;NS=2504;DP=20646;EAS_AF=0.1349;AMR_AF=0.2363;AFR_AF=0.0212;EUR_AF=0.1561;SAS_AF=0.2669;AA=g|||;VT=SNP
5	60285137	rs329624	A	G	100	PASS	AC=3626;AF=0.724042;AN=5008;NS=2504;DP=18103;EAS_AF=0.9494;AMR_AF=0.7248;AFR_AF=0.6589;EUR_AF=0.6173;SAS_AF=0.6892;AA=G|||;VT=SNP
5	60285619	rs111793128	C	T	100	PASS	AC=144;AF=0.028754;AN=5008;NS=2504;DP=18214;EAS_AF=0.0079;AMR_AF=0.0086;AFR_AF=0.0968;EUR_AF=0.002;SAS_AF=0;AA=C|||;VT=SNP
5	60285836	rs329623	A	C	100	PASS	AC=3127;AF=0.624401;AN=5008;NS=2504;DP=19442;EAS_AF=0.9494;AMR_AF=0.6816;AFR_AF=0.354;EUR_AF=0.5696;SAS_AF=0.6708;AA=A|||;VT=SNP
5	60286097	rs1471488	T	C	100	PASS	AC=2375;AF=0.474241;AN=5008;NS=2504;DP=16281;EAS_AF=0.8145;AMR_AF=0.4467;AFR_AF=0.3268;EUR_AF=0.4135;SAS_AF=0.4049;AA=T|||;VT=SNP
5	60286383	rs329622	G	A	100	PASS	AC=3473;AF=0.69349;AN=5008;NS=2504;DP=13349;EAS_AF=0.9494;AMR_AF=0.696;AFR_AF=0.6082;EUR_AF=0.5696;SAS_AF=0.6708;AA=G|||;VT=SNP
5	60287985	rs78647011	T	C	100	PASS	AC=22;AF=0.00439297;AN=5008;NS=2504;DP=19046;EAS_AF=0.0208;AMR_AF=0;AFR_AF=0;EUR_AF=0.001;SAS_AF=0;AA=T|||;VT=SNP
5	60288527	rs329620	G	A	100	PASS	AC=743;AF=0.148363;AN=5008;NS=2504;DP=16621;EAS_AF=0.1349;AMR_AF=0.2349;AFR_AF=0.0212;EUR_AF=0.1561;SAS_AF=0.2648;AA=G|||;VT=SNP
5	60288707	rs329619	T	C	100	PASS	AC=745;AF=0.148762;AN=5008;NS=2504;DP=19912;EAS_AF=0.1349;AMR_AF=0.2349;AFR_AF=0.0219;EUR_AF=0.1561;SAS_AF=0.2658;AA=T|||;VT=SNP
5	60289523	rs329618	A	C	100	PASS	AC=628;AF=0.125399;AN=5008;NS=2504;DP=19456;EAS_AF=0.1012;AMR_AF=0.2334;AFR_AF=0.0166;EUR_AF=0.1541;SAS_AF=0.1912;AA=A|||;VT=SNP
5	60290098	rs162248	C	T	100	PASS	AC=3128;AF=0.624601;AN=5008;NS=2504;DP=17814;EAS_AF=0.9494;AMR_AF=0.6816;AFR_AF=0.3548;EUR_AF=0.5696;SAS_AF=0.6708;AA=C|||;VT=SNP
5	60290199	rs162247	G	A	100	PASS	AC=3471;AF=0.693091;AN=5008;NS=2504;DP=13806;EAS_AF=0.9484;AMR_AF=0.696;AFR_AF=0.6074;EUR_AF=0.5696;SAS_AF=0.6708;AA=G|||;VT=SNP
5	60290686	rs162246	G	A	100	PASS	AC=4334;AF=0.865415;AN=5008;NS=2504;DP=18963;EAS_AF=0.9514;AMR_AF=0.8934;AFR_AF=0.7466;EUR_AF=0.8877;SAS_AF=0.8947;AA=A|||;VT=SNP
5	60290803	rs79729220	A	G	100	PASS	AC=401;AF=0.0800719;AN=5008;NS=2504;DP=20012;EAS_AF=0.2242;AMR_AF=0.0504;AFR_AF=0.0234;EUR_AF=0.0159;SAS_AF=0.0951;AA=A|||;VT=SNP
5	60290811	rs117338365	C	G	100	PASS	AC=31;AF=0.0061901;AN=5008;NS=2504;DP=19772;EAS_AF=0.0308;AMR_AF=0;AFR_AF=0;EUR_AF=0;SAS_AF=0;AA=C|||;VT=SNP
5	60291553	rs76197672	A	G	100	PASS	AC=112;AF=0.0223642;AN=5008;NS=2504;DP=19568;EAS_AF=0.0347;AMR_AF=0.0014;AFR_AF=0;EUR_AF=0.002;SAS_AF=0.0757;AA=A|||;VT=SNP
5	60291661	rs290503	C	T	100	PASS	AC=3127;AF=0.624401;AN=5008;NS=2504;DP=19086;EAS_AF=0.9494;AMR_AF=0.6816;AFR_AF=0.354;EUR_AF=0.5696;SAS_AF=0.6708;AA=C|||;VT=SNP
5	60292211	rs62367879	G	A	100	PASS	AC=2279;AF=0.455072;AN=5008;NS=2504;DP=21815;EAS_AF=0.8145;AMR_AF=0.4395;AFR_AF=0.2579;EUR_AF=0.4135;SAS_AF=0.4049;AA=G|||;VT=SNP
5	60292284	rs162251	T	C	100	PASS	AC=3626;AF=0.724042;AN=5008;NS=2504;DP=21384;EAS_AF=0.9494;AMR_AF=0.7248;AFR_AF=0.6589;EUR_AF=0.6173;SAS_AF=0.6892;AA=C|||;VT=SNP
5	60292758	rs4642318	A	G	100	PASS	AC=2179;AF=0.435104;AN=5008;NS=2504;DP=19378;EAS_AF=0.8125;AMR_AF=0.4323;AFR_AF=0.2315;EUR_AF=0.4066;SAS_AF=0.3528;AA=A|||;VT=SNP
5	60295049	rs290504	G	A	100	PASS	AC=762;AF=0.152157;AN=5008;NS=2504;DP=19331;EAS_AF=0.1349;AMR_AF=0.2349;AFR_AF=0.0212;EUR_AF=0.1561;SAS_AF=0.2843;AA=G|||;VT=SNP
5	60295311	rs162250	G	A	100	PASS	AC=762;AF=0.152157;AN=5008;NS=2504;DP=20362;EAS_AF=0.1349;AMR_AF=0.2349;AFR_AF=0.0212;EUR_AF=0.1561;SAS_AF=0.2843;AA=G|||;VT=SNP
5	60295580	rs162249	T	A	100	PASS	AC=3626;AF=0.724042;AN=5008;NS=2504;DP=19253;EAS_AF=0.9494;AMR_AF=0.7248;AFR_AF=0.6589;EUR_AF=0.6173;SAS_AF=0.6892;AA=A|||;VT=SNP
5	60296468	rs146379261	T	G	100	PASS	AC=23;AF=0.00459265;AN=5008;NS=2504;DP=17219;EAS_AF=0.0129;AMR_AF=0.0014;AFR_AF=0;EUR_AF=0.007;SAS_AF=0.002;AA=T|||;VT=SNP
5	60296556	rs290505	C	T	100	PASS	AC=744;AF=0.148562;AN=5008;NS=2504;DP=17637;EAS_AF=0.1349;AMR_AF=0.2349;AFR_AF=0.0212;EUR_AF=0.1561;SAS_AF=0.2658;AA=C|||;VT=SNP
5	60297424	rs162244	G	A	100	PASS	AC=3474;AF=0.69369;AN=5008;NS=2504;DP=14602;EAS_AF=0.9494;AMR_AF=0.696;AFR_AF=0.6082;EUR_AF=0.5706;SAS_AF=0.6708;AA=g|||;VT=SNP
5	60297500	rs162243	A	G	100	PASS	AC=4394;AF=0.877396;AN=5008;NS=2504;DP=12986;EAS_AF=0.9504;AMR_AF=0.9035;AFR_AF=0.7874;EUR_AF=0.8877;SAS_AF=0.8947;AA=A|||;VT=SNP
5	60298360	rs290506	A	G	100	PASS	AC=3472;AF=0.693291;AN=5008;NS=2504;DP=18543;EAS_AF=0.9494;AMR_AF=0.696;AFR_AF=0.6074;EUR_AF=0.5696;SAS_AF=0.6708;AA=G|||;VT=SNP
5	60299072	rs162242	G	A	100	PASS	AC=3473;AF=0.69349;AN=5008;NS=2504;DP=16341;EAS_AF=0.9494;AMR_AF=0.696;AFR_AF=0.6074;EUR_AF=0.5706;SAS_AF=0.6708;AA=A|||;VT=SNP
5	60299142	rs162241	T	G	100	PASS	AC=3472;AF=0.693291;AN=5008;NS=2504;DP=15544;EAS_AF=0.9494;AMR_AF=0.696;AFR_AF=0.6074;EUR_AF=0.5696;SAS_AF=0.6708;AA=G|||;VT=SNP
5	60299344	rs162240	G	A	100	PASS	AC=763;AF=0.152356;AN=5008;NS=2504;DP=12533;EAS_AF=0.1349;AMR_AF=0.2349;AFR_AF=0.0212;EUR_AF=0.1561;SAS_AF=0.2853;AA=G|||;VT=SNP
5	60299905	rs10805374	A	G	100	PASS	AC=2262;AF=0.451677;AN=5008;NS=2504;DP=18006;EAS_AF=0.8145;AMR_AF=0.4409;AFR_AF=0.2579;EUR_AF=0.4135;SAS_AF=0.3865;AA=A|||;VT=SNP
5	60299909	rs2928246	T	C	100	PASS	AC=761;AF=0.151957;AN=5008;NS=2504;DP=18091;EAS_AF=0.1349;AMR_AF=0.2334;AFR_AF=0.0212;EUR_AF=0.1561;SAS_AF=0.2843;AA=T|||;VT=SNP
5	60300013	rs290507	A	C	100	PASS	AC=3472;AF=0.693291;AN=5008;NS=2504;DP=17639;EAS_AF=0.9494;AMR_AF=0.696;AFR_AF=0.6074;EUR_AF=0.5696;SAS_AF=0.6708;AA=C|||;VT=SNP
5	60300635	rs162239	G	C	100	PASS	AC=762;AF=0.152157;AN=5008;NS=2504;DP=13718;EAS_AF=0.1349;AMR_AF=0.2349;AFR_AF=0.0212;EUR_AF=0.1561;SAS_AF=0.2843;AA=G|||;VT=SNP
5	60300790	rs118062283	G	A	100	PASS	AC=30;AF=0.00599042;AN=5008;NS=2504;DP=15292;EAS_AF=0.0298;AMR_AF=0;AFR_AF=0;EUR_AF=0;SAS_AF=0;AA=G|||;VT=SNP
5	60301810	rs162238	T	G	100	PASS	AC=3127;AF=0.624401;AN=5008;NS=2504;DP=19887;EAS_AF=0.9494;AMR_AF=0.6816;AFR_AF=0.354;EUR_AF=0.5696;SAS_AF=0.6708;AA=T|||;VT=SNP
5	60302442	rs62367885	C	G	100	PASS	AC=2262;AF=0.451677;AN=5008;NS=2504;DP=19311;EAS_AF=0.8145;AMR_AF=0.4395;AFR_AF=0.2587;EUR_AF=0.4135;SAS_AF=0.3865;AA=C|||;VT=SNP
5	60302799	rs290508	T	C	100	PASS	AC=762;AF=0.152157;AN=5008;NS=2504;DP=16785;EAS_AF=0.1349;AMR_AF=0.2349;AFR_AF=0.0212;EUR_AF=0.1561;SAS_AF=0.2843;AA=T|||;VT=SNP
5	60303262	rs162237	G	A	100	PASS	AC=762;AF=0.152157;AN=5008;NS=2504;DP=18794;EAS_AF=0.1349;AMR_AF=0.2349;AFR_AF=0.0212;EUR_AF=0.1561;SAS_AF=0.2843;AA=G|||;VT=SNP
5	60305027	rs162229	G	A	100	PASS	AC=704;AF=0.140575;AN=5008;NS=2504;DP=18192;EAS_AF=0.1329;AMR_AF=0.1513;AFR_AF=0.0212;EUR_AF=0.1561;SAS_AF=0.2863;AA=G|||;VT=SNP
5	60306052	rs12655209	T	C	100	PASS	AC=2315;AF=0.46226;AN=5008;NS=2504;DP=20943;EAS_AF=0.8065;AMR_AF=0.5216;AFR_AF=0.264;EUR_AF=0.4135;SAS_AF=0.3834;AA=T|||;VT=SNP
5	60307904	rs17419290	A	G	100	PASS	AC=2009;AF=0.401158;AN=5008;NS=2504;DP=21641;EAS_AF=0.8135;AMR_AF=0.5058;AFR_AF=0.0651;EUR_AF=0.4056;SAS_AF=0.3517;AA=A|||;VT=SNP
5	60307964	rs162231	A	G	100	PASS	AC=1041;AF=0.207867;AN=5008;NS=2504;DP=19681;EAS_AF=0.1339;AMR_AF=0.1643;AFR_AF=0.2685;EUR_AF=0.1561;SAS_AF=0.2863;AA=A|||;VT=SNP
5	60308047	rs162232	A	G	100	PASS	AC=1041;AF=0.207867;AN=5008;NS=2504;DP=16928;EAS_AF=0.1339;AMR_AF=0.1643;AFR_AF=0.2685;EUR_AF=0.1561;SAS_AF=0.2863;AA=A|||;VT=SNP
5	60308274	rs12516995	C	T	100	PASS	AC=2339;AF=0.467053;AN=5008;NS=2504;DP=16770;EAS_AF=0.8155;AMR_AF=0.5231;AFR_AF=0.2602;EUR_AF=0.4135;SAS_AF=0.4029;AA=C|||;VT=SNP
5	60308836	rs13179721	A	G	100	PASS	AC=464;AF=0.0926518;AN=5008;NS=2504;DP=13927;EAS_AF=0.1002;AMR_AF=0.0879;AFR_AF=0.0061;EUR_AF=0.1243;SAS_AF=0.1728;AA=A|||;VT=SNP
5	60309934	rs55814394	C	T	100	PASS	AC=2332;AF=0.465655;AN=5008;NS=2504;DP=17402;EAS_AF=0.8155;AMR_AF=0.5231;AFR_AF=0.2685;EUR_AF=0.4135;SAS_AF=0.3845;AA=C|||;VT=SNP
5	60310763	rs290513	T	C	100	PASS	AC=3610;AF=0.720847;AN=5008;NS=2504;DP=16729;EAS_AF=0.9494;AMR_AF=0.7219;AFR_AF=0.6475;EUR_AF=0.6173;SAS_AF=0.6902;AA=C|||;VT=SNP
5	60310824	rs117710637	A	G	100	PASS	AC=128;AF=0.0255591;AN=5008;NS=2504;DP=15382;EAS_AF=0.0337;AMR_AF=0.0014;AFR_AF=0;EUR_AF=0.002;SAS_AF=0.093;AA=A|||;VT=SNP
5	60312205	rs162233	T	A	100	PASS	AC=705;AF=0.140775;AN=5008;NS=2504;DP=16451;EAS_AF=0.1339;AMR_AF=0.1513;AFR_AF=0.0204;EUR_AF=0.1561;SAS_AF=0.2873;AA=T|||;VT=SNP
5	60313015	rs162235	T	C	100	PASS	AC=699;AF=0.139577;AN=5008;NS=2504;DP=18435;EAS_AF=0.1339;AMR_AF=0.1513;AFR_AF=0.0159;EUR_AF=0.1561;SAS_AF=0.2873;AA=T|||;VT=SNP
5	60313197	rs158569	C	T	100	PASS	AC=704;AF=0.140575;AN=5008;NS=2504;DP=15622;EAS_AF=0.1339;AMR_AF=0.1513;AFR_AF=0.0204;EUR_AF=0.1561;SAS_AF=0.2863;AA=C|||;VT=SNP
5	60313555	rs158568	G	A	100	PASS	AC=698;AF=0.139377;AN=5008;NS=2504;DP=14861;EAS_AF=0.1339;AMR_AF=0.1513;AFR_AF=0.0159;EUR_AF=0.1561;SAS_AF=0.2863;AA=G|||;VT=SNP
5	60314399	rs158567	A	G	100	PASS	AC=704;AF=0.140575;AN=5008;NS=2504;DP=15520;EAS_AF=0.1339;AMR_AF=0.1513;AFR_AF=0.0204;EUR_AF=0.1561;SAS_AF=0.2863;AA=A|||;VT=SNP
5	60314983	rs158566	T	G	100	PASS	AC=698;AF=0.139377;AN=5008;NS=2504;DP=17099;EAS_AF=0.1339;AMR_AF=0.1513;AFR_AF=0.0159;EUR_AF=0.1561;SAS_AF=0.2863;AA=T|||;VT=SNP
5	60315823	rs10939879	T	C	100	PASS	AC=2322;AF=0.463658;AN=5008;NS=2504;DP=14752;EAS_AF=0.8155;AMR_AF=0.5231;AFR_AF=0.261;EUR_AF=0.4135;SAS_AF=0.3845;AA=T|||;VT=SNP
5	60316116	rs147098166	C	T	100	PASS	AC=128;AF=0.0255591;AN=5008;NS=2504;DP=14581;EAS_AF=0.0337;AMR_AF=0.0014;AFR_AF=0;EUR_AF=0.002;SAS_AF=0.093;AA=C|||;VT=SNP
5	60316927	rs158565	A	G	100	PASS	AC=704;AF=0.140575;AN=5008;NS=2504;DP=18495;EAS_AF=0.1339;AMR_AF=0.1513;AFR_AF=0.0204;EUR_AF=0.1561;SAS_AF=0.2863;AA=A|||;VT=SNP
5	60317433	rs248688	T	C	100	PASS	AC=3609;AF=0.720647;AN=5008;NS=2504;DP=20904;EAS_AF=0.9494;AMR_AF=0.7219;AFR_AF=0.6475;EUR_AF=0.6173;SAS_AF=0.6892;AA=C|||;VT=SNP
5	60318015	rs7709522	A	G	100	PASS	AC=2694;AF=0.537939;AN=5008;NS=2504;DP=20081;EAS_AF=0.8175;AMR_AF=0.536;AFR_AF=0.5166;EUR_AF=0.4135;SAS_AF=0.408;AA=A|||;VT=SNP
5	60318240	rs183845900	T	C	100	PASS	AC=44;AF=0.00878594;AN=5008;NS=2504;DP=18293;EAS_AF=0.0377;AMR_AF=0.0014;AFR_AF=0;EUR_AF=0;SAS_AF=0.0051;AA=T|||;VT=SNP
5	60318503	rs7714396	G	A	100	PASS	AC=2238;AF=0.446885;AN=5008;NS=2504;DP=18024;EAS_AF=0.8135;AMR_AF=0.5159;AFR_AF=0.2322;EUR_AF=0.4076;SAS_AF=0.3507;AA=G|||;VT=SNP
5	60318741	rs555428747	G	C	100	PASS	AC=6;AF=0.00119808;AN=5008;NS=2504;DP=18044;EAS_AF=0.006;AMR_AF=0;AFR_AF=0;EUR_AF=0;SAS_AF=0;AA=G|||;VT=SNP
5	60318748	rs158564	C	A	100	PASS	AC=3458;AF=0.690495;AN=5008;NS=2504;DP=18183;EAS_AF=0.9494;AMR_AF=0.6945;AFR_AF=0.5976;EUR_AF=0.5696;SAS_AF=0.6708;AA=A|||;VT=SNP
5	60318973	rs62367903	A	G	100	PASS	AC=2246;AF=0.448482;AN=5008;NS=2504;DP=14064;EAS_AF=0.8135;AMR_AF=0.5159;AFR_AF=0.2383;EUR_AF=0.4076;SAS_AF=0.3507;AA=A|||;VT=SNP
5	60319731	rs1479645	G	A	100	PASS	AC=2331;AF=0.465455;AN=5008;NS=2504;DP=15389;EAS_AF=0.8155;AMR_AF=0.5231;AFR_AF=0.2685;EUR_AF=0.4125;SAS_AF=0.3845;AA=G|||;VT=SNP
5	60323119	rs2950232	C	T	100	PASS	AC=1100;AF=0.219649;AN=5008;NS=2504;DP=13411;EAS_AF=0.1339;AMR_AF=0.17;AFR_AF=0.3238;EUR_AF=0.1561;SAS_AF=0.2679;AA=C|||;VT=SNP
5	60323753	rs7723349	T	G	100	PASS	AC=2118;AF=0.422923;AN=5008;NS=2504;DP=18700;EAS_AF=0.8145;AMR_AF=0.4251;AFR_AF=0.2912;EUR_AF=0.2545;SAS_AF=0.3691;AA=T|||;VT=SNP
5	60323974	rs76951404	G	A	100	PASS	AC=72;AF=0.014377;AN=5008;NS=2504;DP=19248;EAS_AF=0.0109;AMR_AF=0.0187;AFR_AF=0.0008;EUR_AF=0.0368;SAS_AF=0.0102;AA=G|||;VT=SNP
5	60324081	rs158700	C	T	100	PASS	AC=4321;AF=0.862819;AN=5008;NS=2504;DP=17600;EAS_AF=0.9514;AMR_AF=0.8876;AFR_AF=0.7526;EUR_AF=0.8748;SAS_AF=0.8906;AA=T|||;VT=SNP
5	60324596	rs4700404	C	T	100	PASS	AC=2374;AF=0.474042;AN=5008;NS=2504;DP=17219;EAS_AF=0.8145;AMR_AF=0.5274;AFR_AF=0.2821;EUR_AF=0.4165;SAS_AF=0.4039;AA=C|||;VT=SNP
5	60325888	rs158699	T	C	100	PASS	AC=4327;AF=0.864018;AN=5008;NS=2504;DP=20062;EAS_AF=0.9514;AMR_AF=0.889;AFR_AF=0.7564;EUR_AF=0.8748;SAS_AF=0.8906;AA=C|||;VT=SNP
5	60326711	rs34595	G	A	100	PASS	AC=690;AF=0.13778;AN=5008;NS=2504;DP=16577;EAS_AF=0.1349;AMR_AF=0.1484;AFR_AF=0.0197;EUR_AF=0.162;SAS_AF=0.2679;AA=G|||;VT=SNP
5	60327880	rs34594	T	C	100	PASS	AC=3647;AF=0.728235;AN=5008;NS=2504;DP=21701;EAS_AF=0.9494;AMR_AF=0.7233;AFR_AF=0.6679;EUR_AF=0.6262;SAS_AF=0.6902;AA=C|||;VT=SNP
5	60328642	rs117933918	C	T	100	PASS	AC=6;AF=0.00119808;AN=5008;NS=2504;DP=20849;EAS_AF=0.006;AMR_AF=0;AFR_AF=0;EUR_AF=0;SAS_AF=0;AA=C|||;VT=SNP
5	60329290	rs34593	C	T	100	PASS	AC=3448;AF=0.688498;AN=5008;NS=2504;DP=17074;EAS_AF=0.9494;AMR_AF=0.6974;AFR_AF=0.5809;EUR_AF=0.5785;SAS_AF=0.6718;AA=C|||;VT=SNP
5	60329624	rs34592	C	T	100	PASS	AC=3564;AF=0.711661;AN=5008;NS=2504;DP=16231;EAS_AF=0.9494;AMR_AF=0.7233;AFR_AF=0.6051;EUR_AF=0.6262;SAS_AF=0.6902;AA=T|||;VT=SNP
5	60329866	rs34591	G	C	100	PASS	AC=3532;AF=0.705272;AN=5008;NS=2504;DP=17384;EAS_AF=0.9494;AMR_AF=0.7219;AFR_AF=0.5817;EUR_AF=0.6262;SAS_AF=0.6902;AA=C|||;VT=SNP
5	60330165	rs158697	A	G	100	PASS	AC=4245;AF=0.847644;AN=5008;NS=2504;DP=19425;EAS_AF=0.9514;AMR_AF=0.889;AFR_AF=0.6936;EUR_AF=0.8748;SAS_AF=0.8916;AA=G|||;VT=SNP
5	60330171	rs158696	C	A	100	PASS	AC=4245;AF=0.847644;AN=5008;NS=2504;DP=19486;EAS_AF=0.9514;AMR_AF=0.889;AFR_AF=0.6936;EUR_AF=0.8748;SAS_AF=0.8916;AA=A|||;VT=SNP
5	60332816	rs726824	A	G	100	PASS	AC=2375;AF=0.474241;AN=5008;NS=2504;DP=19106;EAS_AF=0.8135;AMR_AF=0.5274;AFR_AF=0.2844;EUR_AF=0.4165;SAS_AF=0.4029;AA=A|||;VT=SNP
5	60333785	rs2909851	A	C	100	PASS	AC=1019;AF=0.203474;AN=5008;NS=2504;DP=13924;EAS_AF=0.1339;AMR_AF=0.1671;AFR_AF=0.2602;EUR_AF=0.161;SAS_AF=0.2679;AA=A|||;VT=SNP
5	60334411	rs28436304	G	A	100	PASS	AC=2470;AF=0.493211;AN=5008;NS=2504;DP=16868;EAS_AF=0.8145;AMR_AF=0.5274;AFR_AF=0.354;EUR_AF=0.4175;SAS_AF=0.4039;AA=G|||;VT=SNP
5	60335117	rs9291702	A	G	100	PASS	AC=4352;AF=0.86901;AN=5008;NS=2504;DP=15786;EAS_AF=0.9514;AMR_AF=0.8919;AFR_AF=0.77;EUR_AF=0.8797;SAS_AF=0.8906;AA=G|||;VT=SNP
5	60336004	rs2545493	A	G	100	PASS	AC=4590;AF=0.916534;AN=5008;NS=2504;DP=15439;EAS_AF=0.9524;AMR_AF=0.9006;AFR_AF=0.9266;EUR_AF=0.8658;SAS_AF=0.9294;AA=G|||;VT=SNP
5	60336401	rs74330945	T	G	100	PASS	AC=49;AF=0.00978435;AN=5008;NS=2504;DP=15465;EAS_AF=0.0288;AMR_AF=0.0014;AFR_AF=0;EUR_AF=0;SAS_AF=0.0194;AA=T|||;VT=SNP
5	60336479	rs248679	C	T	100	PASS	AC=689;AF=0.13758;AN=5008;NS=2504;DP=16428;EAS_AF=0.1349;AMR_AF=0.1484;AFR_AF=0.0197;EUR_AF=0.161;SAS_AF=0.2679;AA=C|||;VT=SNP
5	60337858	rs248678	C	T	100	PASS	AC=689;AF=0.13758;AN=5008;NS=2504;DP=17234;EAS_AF=0.1349;AMR_AF=0.1484;AFR_AF=0.0197;EUR_AF=0.161;SAS_AF=0.2679;AA=C|||;VT=SNP
5	60338288	rs4699967	T	G	100	PASS	AC=155;AF=0.0309505;AN=5008;NS=2504;DP=13205;EAS_AF=0.0486;AMR_AF=0.0548;AFR_AF=0.0242;EUR_AF=0.0298;SAS_AF=0.0061;AA=G|||;VT=SNP
5	60338844	rs72759206	C	G	100	PASS	AC=2378;AF=0.47484;AN=5008;NS=2504;DP=16805;EAS_AF=0.8145;AMR_AF=0.5274;AFR_AF=0.2837;EUR_AF=0.4175;SAS_AF=0.4049;AA=C|||;VT=SNP
5	60339090	rs78246204	G	A	100	PASS	AC=55;AF=0.0109824;AN=5008;NS=2504;DP=20619;EAS_AF=0.0536;AMR_AF=0;AFR_AF=0;EUR_AF=0;SAS_AF=0.001;AA=G|||;VT=SNP
5	60339606	rs248677	C	G	100	PASS	AC=3493;AF=0.697484;AN=5008;NS=2504;DP=20044;EAS_AF=0.9494;AMR_AF=0.696;AFR_AF=0.6165;EUR_AF=0.5785;SAS_AF=0.6708;AA=G|||;VT=SNP
5	60341451	rs75185203	C	A	100	PASS	AC=33;AF=0.00658946;AN=5008;NS=2504;DP=10723;EAS_AF=0.0327;AMR_AF=0;AFR_AF=0;EUR_AF=0;SAS_AF=0;AA=C|||;VT=SNP
5	60341996	rs12518404	T	C	100	PASS	AC=2285;AF=0.45627;AN=5008;NS=2504;DP=19692;EAS_AF=0.8125;AMR_AF=0.5202;AFR_AF=0.2632;EUR_AF=0.4105;SAS_AF=0.3517;AA=T|||;VT=SNP
5	60342002	rs187459	A	T	100	PASS	AC=3495;AF=0.697883;AN=5008;NS=2504;DP=19605;EAS_AF=0.9494;AMR_AF=0.6945;AFR_AF=0.6172;EUR_AF=0.5795;SAS_AF=0.6718;AA=A|||;VT=SNP
5	60344297	rs767634	A	G	100	PASS	AC=467;AF=0.0932508;AN=5008;NS=2504;DP=18522;EAS_AF=0.1012;AMR_AF=0.085;AFR_AF=0.0061;EUR_AF=0.1262;SAS_AF=0.1748;AA=A|||;VT=SNP
5	60344455	rs34644	C	T	100	PASS	AC=3494;AF=0.697684;AN=5008;NS=2504;DP=19743;EAS_AF=0.9494;AMR_AF=0.6945;AFR_AF=0.6165;EUR_AF=0.5795;SAS_AF=0.6718;AA=T|||;VT=SNP
5	60344744	rs40084	C	T	100	PASS	AC=3494;AF=0.697684;AN=5008;NS=2504;DP=17631;EAS_AF=0.9494;AMR_AF=0.6945;AFR_AF=0.6165;EUR_AF=0.5795;SAS_AF=0.6718;AA=T|||;VT=SNP
5	60345103	rs78747697	A	G	100	PASS	AC=127;AF=0.0253594;AN=5008;NS=2504;DP=12687;EAS_AF=0.0337;AMR_AF=0.0014;AFR_AF=0;EUR_AF=0.002;SAS_AF=0.092;AA=A|||;VT=SNP
5	60345190	rs888799	C	T	100	PASS	AC=2376;AF=0.474441;AN=5008;NS=2504;DP=14586;EAS_AF=0.8145;AMR_AF=0.5274;AFR_AF=0.2821;EUR_AF=0.4175;SAS_AF=0.4049;AA=c|||;VT=SNP
5	60345424	rs75646569	T	G	100	PASS	AC=682;AF=0.136182;AN=5008;NS=2504;DP=15759;EAS_AF=0.0486;AMR_AF=0.111;AFR_AF=0.2443;EUR_AF=0.1252;SAS_AF=0.1094;AA=T|||;VT=SNP
5	60346825	rs1983484	A	G	100	PASS	AC=2376;AF=0.474441;AN=5008;NS=2504;DP=18650;EAS_AF=0.8155;AMR_AF=0.5274;AFR_AF=0.2821;EUR_AF=0.4175;SAS_AF=0.4039;AA=A|||;VT=SNP
5	60346881	rs72759210	C	T	100	PASS	AC=1310;AF=0.261581;AN=5008;NS=2504;DP=18291;EAS_AF=0.4464;AMR_AF=0.4179;AFR_AF=0.0378;EUR_AF=0.3469;SAS_AF=0.1748;AA=C|||;VT=SNP
5	60347572	rs34641	G	A	100	PASS	AC=689;AF=0.13758;AN=5008;NS=2504;DP=18073;EAS_AF=0.1349;AMR_AF=0.1484;AFR_AF=0.0197;EUR_AF=0.161;SAS_AF=0.2679;AA=G|||;VT=SNP
5	60348046	rs42437	G	A	100	PASS	AC=3647;AF=0.728235;AN=5008;NS=2504;DP=15222;EAS_AF=0.9494;AMR_AF=0.7233;AFR_AF=0.6672;EUR_AF=0.6272;SAS_AF=0.6902;AA=A|||;VT=SNP
5	60348211	rs140419694	T	C	100	PASS	AC=73;AF=0.0145767;AN=5008;NS=2504;DP=14833;EAS_AF=0.0466;AMR_AF=0.036;AFR_AF=0;EUR_AF=0.001;SAS_AF=0;AA=t|||;VT=SNP
5	60348715	rs34640	G	A	100	PASS	AC=570;AF=0.113818;AN=5008;NS=2504;DP=18988;EAS_AF=0.1012;AMR_AF=0.1484;AFR_AF=0.0113;EUR_AF=0.159;SAS_AF=0.1943;AA=G|||;VT=SNP
5	60348727	rs116950639	A	G	100	PASS	AC=73;AF=0.0145767;AN=5008;NS=2504;DP=19151;EAS_AF=0.0466;AMR_AF=0.036;AFR_AF=0;EUR_AF=0.001;SAS_AF=0;AA=A|||;VT=SNP
5	60349003	rs78709717	A	G	100	PASS	AC=411;AF=0.0820687;AN=5008;NS=2504;DP=19233;EAS_AF=0.2232;AMR_AF=0.049;AFR_AF=0.028;EUR_AF=0.0199;SAS_AF=0.0971;AA=A|||;VT=SNP
5	60349620	rs56025209	T	C	100	PASS	AC=2377;AF=0.474641;AN=5008;NS=2504;DP=17412;EAS_AF=0.8145;AMR_AF=0.5274;AFR_AF=0.2837;EUR_AF=0.4175;SAS_AF=0.4039;AA=T|||;VT=SNP
5	60349848	rs34639	C	T	100	PASS	AC=3494;AF=0.697684;AN=5008;NS=2504;DP=13974;EAS_AF=0.9494;AMR_AF=0.6945;AFR_AF=0.6165;EUR_AF=0.5795;SAS_AF=0.6718;AA=C|||;VT=SNP
5	60350356	rs76745739	G	A	100	PASS	AC=246;AF=0.0491214;AN=5008;NS=2504;DP=18181;EAS_AF=0.1905;AMR_AF=0.0403;AFR_AF=0.0008;EUR_AF=0.007;SAS_AF=0.0184;AA=G|||;VT=SNP
5	60350487	rs34638	G	A	100	PASS	AC=3647;AF=0.728235;AN=5008;NS=2504;DP=22397;EAS_AF=0.9504;AMR_AF=0.7233;AFR_AF=0.6672;EUR_AF=0.6272;SAS_AF=0.6892;AA=A|||;VT=SNP
5	60350665	rs2049579	A	G	100	PASS	AC=2378;AF=0.47484;AN=5008;NS=2504;DP=18577;EAS_AF=0.8155;AMR_AF=0.5274;AFR_AF=0.2837;EUR_AF=0.4175;SAS_AF=0.4039;AA=A|||;VT=SNP
5	60350961	rs79299974	A	G	100	PASS	AC=495;AF=0.0988419;AN=5008;NS=2504;DP=18214;EAS_AF=0.0466;AMR_AF=0.0893;AFR_AF=0.174;EUR_AF=0.0974;SAS_AF=0.0593;AA=A|||;VT=SNP
5	60352583	rs72759215	C	T	100	PASS	AC=2404;AF=0.480032;AN=5008;NS=2504;DP=9088;EAS_AF=0.8165;AMR_AF=0.5303;AFR_AF=0.2935;EUR_AF=0.4175;SAS_AF=0.4141;AA=C|||;VT=SNP
5	60353945	rs77847688	A	G	100	PASS	AC=25;AF=0.00499201;AN=5008;NS=2504;DP=12942;EAS_AF=0.0248;AMR_AF=0;AFR_AF=0;EUR_AF=0;SAS_AF=0;AA=A|||;VT=SNP
5	60353983	rs248685	G	A	100	PASS	AC=3294;AF=0.657748;AN=5008;NS=2504;DP=12612;EAS_AF=0.9504;AMR_AF=0.6859;AFR_AF=0.4697;EUR_AF=0.5775;SAS_AF=0.6728;AA=A|||;VT=SNP
5	60355284	rs17444495	G	A	100	PASS	AC=2300;AF=0.459265;AN=5008;NS=2504;DP=16294;EAS_AF=0.8115;AMR_AF=0.5231;AFR_AF=0.2678;EUR_AF=0.4125;SAS_AF=0.3579;AA=G|||;VT=SNP
5	60355458	rs34599	A	G	100	PASS	AC=672;AF=0.134185;AN=5008;NS=2504;DP=17116;EAS_AF=0.1339;AMR_AF=0.1427;AFR_AF=0.0197;EUR_AF=0.1571;SAS_AF=0.2597;AA=A|||;VT=SNP
5	60355621	rs74402060	A	G	100	PASS	AC=424;AF=0.0846645;AN=5008;NS=2504;DP=16842;EAS_AF=0.2312;AMR_AF=0.049;AFR_AF=0.0272;EUR_AF=0.0209;SAS_AF=0.1022;AA=A|||;VT=SNP
5	60356423	rs17590149	C	T	100	PASS	AC=216;AF=0.043131;AN=5008;NS=2504;DP=19075;EAS_AF=0.1181;AMR_AF=0.0403;AFR_AF=0.0008;EUR_AF=0.0398;SAS_AF=0.0286;AA=C|||;VT=SNP
5	60356483	rs34598	T	C	100	PASS	AC=553;AF=0.110423;AN=5008;NS=2504;DP=17790;EAS_AF=0.1002;AMR_AF=0.1412;AFR_AF=0.0113;EUR_AF=0.1551;SAS_AF=0.1871;AA=T|||;VT=SNP
5	60358708	rs12653132	A	G	100	PASS	AC=2453;AF=0.489816;AN=5008;NS=2504;DP=10087;EAS_AF=0.8155;AMR_AF=0.5303;AFR_AF=0.3313;EUR_AF=0.4195;SAS_AF=0.4121;AA=A|||;VT=SNP
5	60359710	rs1526896	A	G	100	PASS	AC=2403;AF=0.479832;AN=5008;NS=2504;DP=19320;EAS_AF=0.8155;AMR_AF=0.5303;AFR_AF=0.2935;EUR_AF=0.4195;SAS_AF=0.4121;AA=A|||;VT=SNP
5	60359731	rs185080696	A	T	100	PASS	AC=13;AF=0.00259585;AN=5008;NS=2504;DP=19340;EAS_AF=0.0129;AMR_AF=0;AFR_AF=0;EUR_AF=0;SAS_AF=0;AA=A|||;VT=SNP
5	60360158	rs248683	C	T	100	PASS	AC=3370;AF=0.672923;AN=5008;NS=2504;DP=19282;EAS_AF=0.9494;AMR_AF=0.7104;AFR_AF=0.466;EUR_AF=0.6252;SAS_AF=0.6902;AA=T|||;VT=SNP
5	60360218	rs248682	C	A	100	PASS	AC=3286;AF=0.65615;AN=5008;NS=2504;DP=19551;EAS_AF=0.9494;AMR_AF=0.6859;AFR_AF=0.4652;EUR_AF=0.5775;SAS_AF=0.6718;AA=A|||;VT=SNP
5	60361550	rs56284222	C	T	100	PASS	AC=2452;AF=0.489617;AN=5008;NS=2504;DP=16535;EAS_AF=0.8155;AMR_AF=0.5303;AFR_AF=0.3306;EUR_AF=0.4195;SAS_AF=0.4121;AA=C|||;VT=SNP
5	60361654	rs248680	A	G	100	PASS	AC=673;AF=0.134385;AN=5008;NS=2504;DP=15999;EAS_AF=0.1339;AMR_AF=0.1427;AFR_AF=0.0197;EUR_AF=0.1571;SAS_AF=0.2607;AA=A|||;VT=SNP
5	60362913	rs9291704	T	C	100	PASS	AC=671;AF=0.133986;AN=5008;NS=2504;DP=18331;EAS_AF=0.1339;AMR_AF=0.1427;AFR_AF=0.0197;EUR_AF=0.1571;SAS_AF=0.2587;AA=T|||;VT=SNP
5	60364867	rs76576811	T	C	100	PASS	AC=16;AF=0.00319489;AN=5008;NS=2504;DP=19305;EAS_AF=0.0149;AMR_AF=0;AFR_AF=0;EUR_AF=0;SAS_AF=0.001;AA=T|||;VT=SNP
5	60365535	rs77191020	T	C	100	PASS	AC=27;AF=0.00539137;AN=5008;NS=2504;DP=15278;EAS_AF=0.0268;AMR_AF=0;AFR_AF=0;EUR_AF=0;SAS_AF=0;AA=T|||;VT=SNP
5	60365774	rs34425764	C	T	100	PASS	AC=671;AF=0.133986;AN=5008;NS=2504;DP=15568;EAS_AF=0.1339;AMR_AF=0.1427;AFR_AF=0.0197;EUR_AF=0.1571;SAS_AF=0.2587;AA=C|||;VT=SNP
5	60365875	rs4700406	T	C	100	PASS	AC=3371;AF=0.673123;AN=5008;NS=2504;DP=14520;EAS_AF=0.9494;AMR_AF=0.7104;AFR_AF=0.4675;EUR_AF=0.6243;SAS_AF=0.6902;AA=C|||;VT=SNP
5	60366528	rs4700407	C	T	100	PASS	AC=2291;AF=0.457468;AN=5008;NS=2504;DP=14793;EAS_AF=0.8115;AMR_AF=0.5231;AFR_AF=0.2557;EUR_AF=0.4125;SAS_AF=0.365;AA=C|||;VT=SNP
5	60367377	rs16878547	A	C	100	PASS	AC=729;AF=0.145567;AN=5008;NS=2504;DP=20130;EAS_AF=0.0486;AMR_AF=0.1124;AFR_AF=0.2761;EUR_AF=0.1282;SAS_AF=0.1104;AA=A|||;VT=SNP
5	60367626	rs16878548	T	C	100	PASS	AC=694;AF=0.138578;AN=5008;NS=2504;DP=18399;EAS_AF=0.0486;AMR_AF=0.1124;AFR_AF=0.2496;EUR_AF=0.1282;SAS_AF=0.1104;AA=T|||;VT=SNP
5	60369083	rs10471502	A	G	100	PASS	AC=3381;AF=0.67512;AN=5008;NS=2504;DP=16641;EAS_AF=0.9494;AMR_AF=0.7118;AFR_AF=0.4705;EUR_AF=0.6252;SAS_AF=0.6943;AA=G|||;VT=SNP
5	60370037	rs10471503	G	A	100	PASS	AC=672;AF=0.134185;AN=5008;NS=2504;DP=17921;EAS_AF=0.1339;AMR_AF=0.1427;AFR_AF=0.0197;EUR_AF=0.1571;SAS_AF=0.2597;AA=G|||;VT=SNP
5	60371175	rs6871236	A	C	100	PASS	AC=672;AF=0.134185;AN=5008;NS=2504;DP=17152;EAS_AF=0.1339;AMR_AF=0.1427;AFR_AF=0.0197;EUR_AF=0.1571;SAS_AF=0.2597;AA=A|||;VT=SNP
5	60371449	rs138266039	G	C	100	PASS	AC=27;AF=0.00539137;AN=5008;NS=2504;DP=16989;EAS_AF=0.0268;AMR_AF=0;AFR_AF=0;EUR_AF=0;SAS_AF=0;AA=G|||;VT=SNP
5	60372196	rs148492717	C	T	100	PASS	AC=27;AF=0.00539137;AN=5008;NS=2504;DP=17170;EAS_AF=0.0268;AMR_AF=0;AFR_AF=0;EUR_AF=0;SAS_AF=0;AA=C|||;VT=SNP
5	60372438	rs11951504	C	G	100	PASS	AC=681;AF=0.135982;AN=5008;NS=2504;DP=18081;EAS_AF=0.1339;AMR_AF=0.1427;AFR_AF=0.0197;EUR_AF=0.1571;SAS_AF=0.2689;AA=C|||;VT=SNP
5	60372582	rs11951606	G	A	100	PASS	AC=672;AF=0.134185;AN=5008;NS=2504;DP=19945;EAS_AF=0.1339;AMR_AF=0.1427;AFR_AF=0.0197;EUR_AF=0.1571;SAS_AF=0.2597;AA=G|||;VT=SNP
5	60372588	rs76339698	A	G	100	PASS	AC=626;AF=0.125;AN=5008;NS=2504;DP=19952;EAS_AF=0.0486;AMR_AF=0.1052;AFR_AF=0.202;EUR_AF=0.1282;SAS_AF=0.1104;AA=A|||;VT=SNP
5	60376415	rs13357828	T	C	100	PASS	AC=674;AF=0.134585;AN=5008;NS=2504;DP=16194;EAS_AF=0.1359;AMR_AF=0.1427;AFR_AF=0.0197;EUR_AF=0.1571;SAS_AF=0.2597;AA=T|||;VT=SNP
5	60377136	rs723276	T	C	100	PASS	AC=3294;AF=0.657748;AN=5008;NS=2504;DP=18294;EAS_AF=0.9494;AMR_AF=0.6888;AFR_AF=0.4697;EUR_AF=0.5775;SAS_AF=0.6718;AA=T|||;VT=SNP
5	60377144	rs57541965	C	G	100	PASS	AC=76;AF=0.0151757;AN=5008;NS=2504;DP=18389;EAS_AF=0.0129;AMR_AF=0.0187;AFR_AF=0.0008;EUR_AF=0.0368;SAS_AF=0.0123;AA=C|||;VT=SNP
5	60378103	rs117702129	T	C	100	PASS	AC=12;AF=0.00239617;AN=5008;NS=2504;DP=17690;EAS_AF=0.0089;AMR_AF=0;AFR_AF=0;EUR_AF=0.003;SAS_AF=0;AA=T|||;VT=SNP
5	60378204	rs80154095	C	T	100	PASS	AC=625;AF=0.1248;AN=5008;NS=2504;DP=19652;EAS_AF=0.0486;AMR_AF=0.1037;AFR_AF=0.202;EUR_AF=0.1282;SAS_AF=0.1104;AA=C|||;VT=SNP
5	60379015	rs6886481	C	T	100	PASS	AC=3294;AF=0.657748;AN=5008;NS=2504;DP=18680;EAS_AF=0.9494;AMR_AF=0.6888;AFR_AF=0.4697;EUR_AF=0.5775;SAS_AF=0.6718;AA=C|||;VT=SNP
5	60381428	rs12656243	C	T	100	PASS	AC=73;AF=0.0145767;AN=5008;NS=2504;DP=15533;EAS_AF=0.0694;AMR_AF=0;AFR_AF=0;EUR_AF=0;SAS_AF=0.0031;AA=C|||;VT=SNP
5	60382960	rs6868884	A	G	100	PASS	AC=3377;AF=0.674321;AN=5008;NS=2504;DP=18881;EAS_AF=0.9494;AMR_AF=0.7133;AFR_AF=0.4705;EUR_AF=0.6243;SAS_AF=0.6902;AA=G|||;VT=SNP
5	60382973	rs10939881	G	A	100	PASS	AC=2410;AF=0.48123;AN=5008;NS=2504;DP=18799;EAS_AF=0.8155;AMR_AF=0.5331;AFR_AF=0.2943;EUR_AF=0.4235;SAS_AF=0.4121;AA=G|||;VT=SNP
5	60383389	rs79365162	T	C	100	PASS	AC=669;AF=0.133586;AN=5008;NS=2504;DP=19958;EAS_AF=0.0486;AMR_AF=0.1081;AFR_AF=0.233;EUR_AF=0.1282;SAS_AF=0.1104;AA=T|||;VT=SNP
5	60384196	rs13168191	G	A	100	PASS	AC=3294;AF=0.657748;AN=5008;NS=2504;DP=19694;EAS_AF=0.9494;AMR_AF=0.6888;AFR_AF=0.4697;EUR_AF=0.5775;SAS_AF=0.6718;AA=G|||;VT=SNP
5	60384332	rs11957772	G	A	100	PASS	AC=3294;AF=0.657748;AN=5008;NS=2504;DP=18906;EAS_AF=0.9494;AMR_AF=0.6888;AFR_AF=0.4697;EUR_AF=0.5775;SAS_AF=0.6718;AA=A|||;VT=SNP
5	60385620	rs4141502	T	C	100	PASS	AC=3294;AF=0.657748;AN=5008;NS=2504;DP=16309;EAS_AF=0.9494;AMR_AF=0.6888;AFR_AF=0.4697;EUR_AF=0.5785;SAS_AF=0.6708;AA=C|||;VT=SNP
5	60385738	rs78406720	G	A	100	PASS	AC=510;AF=0.101837;AN=5008;NS=2504;DP=14601;EAS_AF=0.0476;AMR_AF=0.0937;AFR_AF=0.177;EUR_AF=0.1014;SAS_AF=0.0624;AA=G|||;VT=SNP
5	60386653	rs12518792	C	T	100	PASS	AC=2405;AF=0.480232;AN=5008;NS=2504;DP=16735;EAS_AF=0.8155;AMR_AF=0.5331;AFR_AF=0.2935;EUR_AF=0.4195;SAS_AF=0.4121;AA=C|||;VT=SNP
5	60386872	rs12518865	C	T	100	PASS	AC=3296;AF=0.658147;AN=5008;NS=2504;DP=21612;EAS_AF=0.9494;AMR_AF=0.6888;AFR_AF=0.4697;EUR_AF=0.5785;SAS_AF=0.6728;AA=C|||;VT=SNP
5	60388578	rs2080869	A	T	100	PASS	AC=3294;AF=0.657748;AN=5008;NS=2504;DP=20504;EAS_AF=0.9494;AMR_AF=0.6873;AFR_AF=0.4697;EUR_AF=0.5775;SAS_AF=0.6728;AA=A|||;VT=SNP
5	60388865	rs7713481	G	A	100	PASS	AC=2404;AF=0.480032;AN=5008;NS=2504;DP=19730;EAS_AF=0.8155;AMR_AF=0.5317;AFR_AF=0.2935;EUR_AF=0.4195;SAS_AF=0.4121;AA=G|||;VT=SNP
5	60389495	rs114260952	T	C	100	PASS	AC=667;AF=0.133187;AN=5008;NS=2504;DP=20600;EAS_AF=0.1339;AMR_AF=0.1441;AFR_AF=0.0151;EUR_AF=0.1571;SAS_AF=0.2597;AA=T|||;VT=SNP
5	60389688	rs6878124	A	G	100	PASS	AC=3294;AF=0.657748;AN=5008;NS=2504;DP=18642;EAS_AF=0.9494;AMR_AF=0.6888;AFR_AF=0.4697;EUR_AF=0.5775;SAS_AF=0.6718;AA=G|||;VT=SNP
5	60390090	rs1989653	A	C	100	PASS	AC=724;AF=0.144569;AN=5008;NS=2504;DP=20820;EAS_AF=0.0486;AMR_AF=0.111;AFR_AF=0.2731;EUR_AF=0.1282;SAS_AF=0.1104;AA=A|||;VT=SNP
5	60391475	rs117576600	G	A	100	PASS	AC=111;AF=0.0221645;AN=5008;NS=2504;DP=11108;EAS_AF=0.0337;AMR_AF=0.0014;AFR_AF=0.0023;EUR_AF=0.002;SAS_AF=0.0726;AA=G|||;VT=SNP
5	60392622	rs7734205	C	T	100	PASS	AC=2404;AF=0.480032;AN=5008;NS=2504;DP=16828;EAS_AF=0.8155;AMR_AF=0.5331;AFR_AF=0.2927;EUR_AF=0.4195;SAS_AF=0.4121;AA=C|||;VT=SNP
5	60392766	rs113306887	G	A	100	PASS	AC=722;AF=0.144169;AN=5008;NS=2504;DP=19401;EAS_AF=0.0486;AMR_AF=0.111;AFR_AF=0.2723;EUR_AF=0.1272;SAS_AF=0.1104;AA=G|||;VT=SNP
5	60393968	rs295533	A	G	100	PASS	AC=3294;AF=0.657748;AN=5008;NS=2504;DP=15693;EAS_AF=0.9494;AMR_AF=0.6888;AFR_AF=0.4697;EUR_AF=0.5775;SAS_AF=0.6718;AA=G|||;VT=SNP
5	60394706	rs80113651	T	A	100	PASS	AC=669;AF=0.133586;AN=5008;NS=2504;DP=13981;EAS_AF=0.0486;AMR_AF=0.1081;AFR_AF=0.233;EUR_AF=0.1282;SAS_AF=0.1104;AA=T|||;VT=SNP
5	60395288	rs295532	G	A	100	PASS	AC=3289;AF=0.656749;AN=5008;NS=2504;DP=7025;EAS_AF=0.9494;AMR_AF=0.6888;AFR_AF=0.466;EUR_AF=0.5775;SAS_AF=0.6718;AA=A|||;VT=SNP
5	60395289	rs6862622	T	A	100	PASS	AC=724;AF=0.144569;AN=5008;NS=2504;DP=7034;EAS_AF=0.0486;AMR_AF=0.111;AFR_AF=0.2731;EUR_AF=0.1282;SAS_AF=0.1104;AA=T|||;VT=SNP
5	60395743	rs295531	G	A	100	PASS	AC=3376;AF=0.674121;AN=5008;NS=2504;DP=14685;EAS_AF=0.9494;AMR_AF=0.7133;AFR_AF=0.4705;EUR_AF=0.6233;SAS_AF=0.6902;AA=A|||;VT=SNP
5	60396513	rs117626839	C	T	100	PASS	AC=45;AF=0.00898562;AN=5008;NS=2504;DP=22647;EAS_AF=0.0337;AMR_AF=0.0144;AFR_AF=0;EUR_AF=0;SAS_AF=0.001;AA=C|||;VT=SNP
5	60396851	rs78866441	C	T	100	PASS	AC=115;AF=0.0229633;AN=5008;NS=2504;DP=18777;EAS_AF=0.1071;AMR_AF=0;AFR_AF=0;EUR_AF=0.004;SAS_AF=0.0031;AA=C|||;VT=SNP
5	60396957	rs142730939	A	G	100	PASS	AC=50;AF=0.00998403;AN=5008;NS=2504;DP=17098;EAS_AF=0.0437;AMR_AF=0.0014;AFR_AF=0;EUR_AF=0;SAS_AF=0.0051;AA=A|||;VT=SNP
5	60397646	rs295567	C	T	100	PASS	AC=673;AF=0.134385;AN=5008;NS=2504;DP=20474;EAS_AF=0.1339;AMR_AF=0.1427;AFR_AF=0.0197;EUR_AF=0.1571;SAS_AF=0.2607;AA=C|||;VT=SNP
5	60397945	rs295566	T	C	100	PASS	AC=3294;AF=0.657748;AN=5008;NS=2504;DP=19063;EAS_AF=0.9494;AMR_AF=0.6888;AFR_AF=0.4697;EUR_AF=0.5775;SAS_AF=0.6718;AA=T|||;VT=SNP
5	60398157	rs295565	G	A	100	PASS	AC=553;AF=0.110423;AN=5008;NS=2504;DP=18206;EAS_AF=0.1002;AMR_AF=0.1412;AFR_AF=0.0113;EUR_AF=0.1551;SAS_AF=0.1871;AA=G|||;VT=SNP
5	60398294	rs7737276	A	G	100	PASS	AC=2407;AF=0.480631;AN=5008;NS=2504;DP=17442;EAS_AF=0.8155;AMR_AF=0.5331;AFR_AF=0.295;EUR_AF=0.4195;SAS_AF=0.4121;AA=A|||;VT=SNP
5	60398992	rs295564	A	G	100	PASS	AC=3377;AF=0.674321;AN=5008;NS=2504;DP=18032;EAS_AF=0.9494;AMR_AF=0.7133;AFR_AF=0.4705;EUR_AF=0.6243;SAS_AF=0.6902;AA=G|||;VT=SNP
5	60399075	rs295563	G	C	100	PASS	AC=3377;AF=0.674321;AN=5008;NS=2504;DP=17528;EAS_AF=0.9494;AMR_AF=0.7133;AFR_AF=0.4705;EUR_AF=0.6243;SAS_AF=0.6902;AA=C|||;VT=SNP
5	60399228	rs295562	C	T	100	PASS	AC=3294;AF=0.657748;AN=5008;NS=2504;DP=19691;EAS_AF=0.9494;AMR_AF=0.6888;AFR_AF=0.4697;EUR_AF=0.5775;SAS_AF=0.6718;AA=T|||;VT=SNP
5	60399400	rs192327281	A	G	100	PASS	AC=13;AF=0.00259585;AN=5008;NS=2504;DP=18746;EAS_AF=0.0129;AMR_AF=0;AFR_AF=0;EUR_AF=0;SAS_AF=0;AA=A|||;VT=SNP
5	60400217	rs295561	T	G	100	PASS	AC=3377;AF=0.674321;AN=5008;NS=2504;DP=18896;EAS_AF=0.9494;AMR_AF=0.7133;AFR_AF=0.4705;EUR_AF=0.6243;SAS_AF=0.6902;AA=G|||;VT=SNP
5	60400848	rs295560	G	A	100	PASS	AC=3294;AF=0.657748;AN=5008;NS=2504;DP=17701;EAS_AF=0.9494;AMR_AF=0.6888;AFR_AF=0.4697;EUR_AF=0.5775;SAS_AF=0.6718;AA=G|||;VT=SNP
5	60401222	rs295559	A	T	100	PASS	AC=3335;AF=0.665935;AN=5008;NS=2504;DP=16400;EAS_AF=0.9494;AMR_AF=0.7104;AFR_AF=0.4402;EUR_AF=0.6243;SAS_AF=0.6902;AA=T|||;VT=SNP
5	60401606	rs295557	A	G	100	PASS	AC=678;AF=0.135383;AN=5008;NS=2504;DP=16640;EAS_AF=0.1339;AMR_AF=0.1455;AFR_AF=0.0227;EUR_AF=0.1571;SAS_AF=0.2597;AA=A|||;VT=SNP
5	60401736	rs76988560	A	C	100	PASS	AC=117;AF=0.0233626;AN=5008;NS=2504;DP=15990;EAS_AF=0.0169;AMR_AF=0.0072;AFR_AF=0.0265;EUR_AF=0.007;SAS_AF=0.0542;AA=A|||;VT=SNP
5	60402210	rs295556	A	G	100	PASS	AC=767;AF=0.153155;AN=5008;NS=2504;DP=15909;EAS_AF=0.1339;AMR_AF=0.1513;AFR_AF=0.0862;EUR_AF=0.1581;SAS_AF=0.2597;AA=A|||;VT=SNP
5	60402843	rs68104763	T	C	100	PASS	AC=2312;AF=0.461661;AN=5008;NS=2504;DP=13989;EAS_AF=0.7986;AMR_AF=0.5274;AFR_AF=0.2837;EUR_AF=0.4125;SAS_AF=0.3589;AA=T|||;VT=SNP
5	60403254	rs182410	T	G	100	PASS	AC=3253;AF=0.649561;AN=5008;NS=2504;DP=15080;EAS_AF=0.9494;AMR_AF=0.6859;AFR_AF=0.4402;EUR_AF=0.5775;SAS_AF=0.6718;AA=T|||;VT=SNP
5	60404367	rs148195563	A	G	100	PASS	AC=38;AF=0.00758786;AN=5008;NS=2504;DP=20279;EAS_AF=0.0169;AMR_AF=0;AFR_AF=0;EUR_AF=0;SAS_AF=0.0215;AA=A|||;VT=SNP
5	60404882	rs295551	G	A	100	PASS	AC=3294;AF=0.657748;AN=5008;NS=2504;DP=19488;EAS_AF=0.9494;AMR_AF=0.6888;AFR_AF=0.4697;EUR_AF=0.5775;SAS_AF=0.6718;AA=A|||;VT=SNP
5	60406125	rs2545478	T	C	100	PASS	AC=3296;AF=0.658147;AN=5008;NS=2504;DP=17497;EAS_AF=0.9494;AMR_AF=0.6902;AFR_AF=0.4697;EUR_AF=0.5775;SAS_AF=0.6728;AA=T|||;VT=SNP
5	60406172	rs6869454	A	G	100	PASS	AC=667;AF=0.133187;AN=5008;NS=2504;DP=18713;EAS_AF=0.0486;AMR_AF=0.1066;AFR_AF=0.233;EUR_AF=0.1282;SAS_AF=0.1094;AA=A|||;VT=SNP
5	60406899	rs114077670	C	G	100	PASS	AC=219;AF=0.04373;AN=5008;NS=2504;DP=15972;EAS_AF=0.0337;AMR_AF=0.0634;AFR_AF=0.0136;EUR_AF=0.0348;SAS_AF=0.09;AA=C|||;VT=SNP
5	60408936	rs4699969	A	G	100	PASS	AC=2857;AF=0.570487;AN=5008;NS=2504;DP=16243;EAS_AF=0.9157;AMR_AF=0.6124;AFR_AF=0.2988;EUR_AF=0.5417;SAS_AF=0.5818;AA=A|||;VT=SNP
5	60408993	rs2545476	A	T	100	PASS	AC=219;AF=0.04373;AN=5008;NS=2504;DP=17026;EAS_AF=0.0337;AMR_AF=0.0634;AFR_AF=0.0136;EUR_AF=0.0348;SAS_AF=0.09;AA=A|||;VT=SNP
5	60409077	rs2545475	T	C	100	PASS	AC=3293;AF=0.657548;AN=5008;NS=2504;DP=16823;EAS_AF=0.9494;AMR_AF=0.6888;AFR_AF=0.4697;EUR_AF=0.5775;SAS_AF=0.6708;AA=T|||;VT=SNP
5	60409227	rs192970917	T	C	100	PASS	AC=7;AF=0.00139776;AN=5008;NS=2504;DP=18569;EAS_AF=0.0069;AMR_AF=0;AFR_AF=0;EUR_AF=0;SAS_AF=0;AA=T|||;VT=SNP
5	60410404	rs10939882	G	A	100	PASS	AC=2858;AF=0.570687;AN=5008;NS=2504;DP=19069;EAS_AF=0.9157;AMR_AF=0.6124;AFR_AF=0.2995;EUR_AF=0.5417;SAS_AF=0.5818;AA=G|||;VT=SNP
5	60410626	rs2613632	A	C	100	PASS	AC=219;AF=0.04373;AN=5008;NS=2504;DP=21767;EAS_AF=0.0337;AMR_AF=0.0634;AFR_AF=0.0136;EUR_AF=0.0348;SAS_AF=0.09;AA=A|||;VT=SNP
5	60410899	rs11744226	G	A	100	PASS	AC=552;AF=0.110224;AN=5008;NS=2504;DP=19623;EAS_AF=0.1042;AMR_AF=0.0865;AFR_AF=0.0287;EUR_AF=0.1292;SAS_AF=0.2239;AA=G|||;VT=SNP
5	60411135	rs79926751	C	A	100	PASS	AC=85;AF=0.0169728;AN=5008;NS=2504;DP=17898;EAS_AF=0.0823;AMR_AF=0;AFR_AF=0;EUR_AF=0;SAS_AF=0.002;AA=C|||;VT=SNP
5	60411216	rs2112365	C	T	100	PASS	AC=2907;AF=0.580471;AN=5008;NS=2504;DP=18285;EAS_AF=0.9157;AMR_AF=0.6124;AFR_AF=0.3366;EUR_AF=0.5417;SAS_AF=0.5818;AA=T|||;VT=SNP
5	60411282	rs78579471	G	A	100	PASS	AC=669;AF=0.133586;AN=5008;NS=2504;DP=18344;EAS_AF=0.0486;AMR_AF=0.1081;AFR_AF=0.233;EUR_AF=0.1282;SAS_AF=0.1104;AA=G|||;VT=SNP
5	60411832	rs1460961	A	G	100	PASS	AC=2309;AF=0.461062;AN=5008;NS=2504;DP=18677;EAS_AF=0.8115;AMR_AF=0.5259;AFR_AF=0.2731;EUR_AF=0.4125;SAS_AF=0.3579;AA=A|||;VT=SNP
5	60413128	rs6869073	C	G	100	PASS	AC=3377;AF=0.674321;AN=5008;NS=2504;DP=18243;EAS_AF=0.9494;AMR_AF=0.7133;AFR_AF=0.4705;EUR_AF=0.6243;SAS_AF=0.6902;AA=G|||;VT=SNP
5	60413392	rs1841504	A	G	100	PASS	AC=383;AF=0.0764776;AN=5008;NS=2504;DP=17573;EAS_AF=0.0337;AMR_AF=0.0764;AFR_AF=0.1301;EUR_AF=0.0358;SAS_AF=0.09;AA=A|||;VT=SNP
5	60413899	rs143872074	A	G	100	PASS	AC=30;AF=0.00599042;AN=5008;NS=2504;DP=18733;EAS_AF=0.0288;AMR_AF=0;AFR_AF=0;EUR_AF=0;SAS_AF=0.001;AA=A|||;VT=SNP
5	60417118	rs77691613	C	T	100	PASS	AC=361;AF=0.0720847;AN=5008;NS=2504;DP=18192;EAS_AF=0.0476;AMR_AF=0.0793;AFR_AF=0.0734;EUR_AF=0.0994;SAS_AF=0.0624;AA=C|||;VT=SNP
5	60417396	rs7706753	A	G	100	PASS	AC=2862;AF=0.571486;AN=5008;NS=2504;DP=17732;EAS_AF=0.9157;AMR_AF=0.6124;AFR_AF=0.3018;EUR_AF=0.5427;SAS_AF=0.5818;AA=A|||;VT=SNP
5	60417457	rs74985265	G	T	100	PASS	AC=361;AF=0.0720847;AN=5008;NS=2504;DP=17152;EAS_AF=0.0476;AMR_AF=0.0793;AFR_AF=0.0734;EUR_AF=0.0994;SAS_AF=0.0624;AA=G|||;VT=SNP
5	60417939	rs295581	T	C	100	PASS	AC=219;AF=0.04373;AN=5008;NS=2504;DP=17429;EAS_AF=0.0337;AMR_AF=0.0634;AFR_AF=0.0136;EUR_AF=0.0348;SAS_AF=0.09;AA=T|||;VT=SNP
5	60418014	rs59292447	C	G	100	PASS	AC=669;AF=0.133586;AN=5008;NS=2504;DP=18004;EAS_AF=0.0486;AMR_AF=0.1081;AFR_AF=0.233;EUR_AF=0.1282;SAS_AF=0.1104;AA=C|||;VT=SNP
5	60418506	rs7712364	A	T	100	PASS	AC=630;AF=0.125799;AN=5008;NS=2504;DP=17080;EAS_AF=0.0486;AMR_AF=0.1037;AFR_AF=0.2057;EUR_AF=0.1282;SAS_AF=0.1104;AA=A|||;VT=SNP
5	60418703	rs295580	A	G	100	PASS	AC=219;AF=0.04373;AN=5008;NS=2504;DP=19136;EAS_AF=0.0337;AMR_AF=0.0634;AFR_AF=0.0136;EUR_AF=0.0348;SAS_AF=0.09;AA=A|||;VT=SNP
5	60419102	rs13186053	T	C	100	PASS	AC=565;AF=0.112819;AN=5008;NS=2504;DP=23870;EAS_AF=0.1171;AMR_AF=0.0865;AFR_AF=0.0287;EUR_AF=0.1292;SAS_AF=0.2239;AA=T|||;VT=SNP
5	60419377	rs13190305	T	C	100	PASS	AC=565;AF=0.112819;AN=5008;NS=2504;DP=22502;EAS_AF=0.1171;AMR_AF=0.0865;AFR_AF=0.0287;EUR_AF=0.1292;SAS_AF=0.2239;AA=T|||;VT=SNP
5	60420211	rs11951076	A	G	100	PASS	AC=2859;AF=0.570887;AN=5008;NS=2504;DP=13149;EAS_AF=0.9157;AMR_AF=0.6124;AFR_AF=0.2995;EUR_AF=0.5427;SAS_AF=0.5818;AA=A|||;VT=SNP
5	60420775	rs113445535	C	T	100	PASS	AC=724;AF=0.144569;AN=5008;NS=2504;DP=19681;EAS_AF=0.0486;AMR_AF=0.111;AFR_AF=0.2731;EUR_AF=0.1282;SAS_AF=0.1104;AA=C|||;VT=SNP
5	60420782	rs295578	G	C	100	PASS	AC=3377;AF=0.674321;AN=5008;NS=2504;DP=19552;EAS_AF=0.9494;AMR_AF=0.7133;AFR_AF=0.4705;EUR_AF=0.6243;SAS_AF=0.6902;AA=C|||;VT=SNP
5	60422641	rs79107668	C	G	100	PASS	AC=20;AF=0.00399361;AN=5008;NS=2504;DP=16058;EAS_AF=0.0198;AMR_AF=0;AFR_AF=0;EUR_AF=0;SAS_AF=0;AA=C|||;VT=SNP
5	60422696	rs295576	C	A	100	PASS	AC=220;AF=0.0439297;AN=5008;NS=2504;DP=17487;EAS_AF=0.0337;AMR_AF=0.0634;AFR_AF=0.0136;EUR_AF=0.0358;SAS_AF=0.09;AA=C|||;VT=SNP
5	60423234	rs56159106	A	G	100	PASS	AC=2861;AF=0.571286;AN=5008;NS=2504;DP=21765;EAS_AF=0.9157;AMR_AF=0.6124;AFR_AF=0.3011;EUR_AF=0.5417;SAS_AF=0.5828;AA=A|||;VT=SNP
5	60423375	rs7721096	T	C	100	PASS	AC=2860;AF=0.571086;AN=5008;NS=2504;DP=20832;EAS_AF=0.9157;AMR_AF=0.6124;AFR_AF=0.2995;EUR_AF=0.5427;SAS_AF=0.5828;AA=T|||;VT=SNP
5	60424497	rs295574	A	T	100	PASS	AC=219;AF=0.04373;AN=5008;NS=2504;DP=19951;EAS_AF=0.0337;AMR_AF=0.0634;AFR_AF=0.0136;EUR_AF=0.0348;SAS_AF=0.09;AA=A|||;VT=SNP
5	60425734	rs79210445	T	C	100	PASS	AC=457;AF=0.091254;AN=5008;NS=2504;DP=14176;EAS_AF=0.2202;AMR_AF=0.0548;AFR_AF=0.0575;EUR_AF=0.0219;SAS_AF=0.1012;AA=t|||;VT=SNP
5	60426260	rs295573	T	C	100	PASS	AC=3380;AF=0.67492;AN=5008;NS=2504;DP=19613;EAS_AF=0.9494;AMR_AF=0.7133;AFR_AF=0.4713;EUR_AF=0.6243;SAS_AF=0.6922;AA=C|||;VT=SNP
5	60426994	rs295572	A	G	100	PASS	AC=219;AF=0.04373;AN=5008;NS=2504;DP=17782;EAS_AF=0.0337;AMR_AF=0.0634;AFR_AF=0.0136;EUR_AF=0.0348;SAS_AF=0.09;AA=A|||;VT=SNP
5	60427184	rs10054247	T	G	100	PASS	AC=568;AF=0.113419;AN=5008;NS=2504;DP=15218;EAS_AF=0.1042;AMR_AF=0.0908;AFR_AF=0.0386;EUR_AF=0.1282;SAS_AF=0.2249;AA=t|||;VT=SNP
5	60428781	rs159380	G	A	100	PASS	AC=3294;AF=0.657748;AN=5008;NS=2504;DP=19319;EAS_AF=0.9494;AMR_AF=0.6873;AFR_AF=0.4697;EUR_AF=0.5775;SAS_AF=0.6728;AA=G|||;VT=SNP
5	60429025	rs159378	G	A	100	PASS	AC=3294;AF=0.657748;AN=5008;NS=2504;DP=20088;EAS_AF=0.9494;AMR_AF=0.6873;AFR_AF=0.4697;EUR_AF=0.5775;SAS_AF=0.6728;AA=A|||;VT=SNP
5	60429656	rs159377	T	C	100	PASS	AC=3295;AF=0.657947;AN=5008;NS=2504;DP=19609;EAS_AF=0.9494;AMR_AF=0.6873;AFR_AF=0.4697;EUR_AF=0.5785;SAS_AF=0.6728;AA=T|||;VT=SNP
5	60429695	rs295570	A	C	100	PASS	AC=219;AF=0.04373;AN=5008;NS=2504;DP=19693;EAS_AF=0.0337;AMR_AF=0.0634;AFR_AF=0.0136;EUR_AF=0.0348;SAS_AF=0.09;AA=A|||;VT=SNP
5	60429823	rs80120114	T	A	100	PASS	AC=668;AF=0.133387;AN=5008;NS=2504;DP=18849;EAS_AF=0.0486;AMR_AF=0.1081;AFR_AF=0.233;EUR_AF=0.1282;SAS_AF=0.1094;AA=T|||;VT=SNP
5	60430340	rs159376	A	G	100	PASS	AC=3295;AF=0.657947;AN=5008;NS=2504;DP=13913;EAS_AF=0.9494;AMR_AF=0.6873;AFR_AF=0.4705;EUR_AF=0.5775;SAS_AF=0.6728;AA=G|||;VT=SNP
5	60433267	rs159375	G	A	100	PASS	AC=3376;AF=0.674121;AN=5008;NS=2504;DP=19889;EAS_AF=0.9494;AMR_AF=0.7118;AFR_AF=0.4705;EUR_AF=0.6243;SAS_AF=0.6902;AA=A|||;VT=SNP
5	60434760	rs6893210	A	T	100	PASS	AC=670;AF=0.133786;AN=5008;NS=2504;DP=20886;EAS_AF=0.0486;AMR_AF=0.1081;AFR_AF=0.2337;EUR_AF=0.1282;SAS_AF=0.1104;AA=A|||;VT=SNP
5	60434944	rs159374	A	G	100	PASS	AC=3376;AF=0.674121;AN=5008;NS=2504;DP=22563;EAS_AF=0.9494;AMR_AF=0.7118;AFR_AF=0.4705;EUR_AF=0.6243;SAS_AF=0.6902;AA=G|||;VT=SNP
5	60435350	rs159373	T	G	100	PASS	AC=227;AF=0.0453275;AN=5008;NS=2504;DP=21050;EAS_AF=0.0337;AMR_AF=0.0648;AFR_AF=0.0136;EUR_AF=0.0348;SAS_AF=0.0971;AA=T|||;VT=SNP
5	60437381	rs1563908	A	G	100	PASS	AC=874;AF=0.174521;AN=5008;NS=2504;DP=14624;EAS_AF=0.0863;AMR_AF=0.415;AFR_AF=0.0356;EUR_AF=0.3429;SAS_AF=0.1094;AA=A|||;VT=SNP
5	60438068	rs34637	G	A	100	PASS	AC=3293;AF=0.657548;AN=5008;NS=2504;DP=17273;EAS_AF=0.9494;AMR_AF=0.6873;AFR_AF=0.4697;EUR_AF=0.5775;SAS_AF=0.6718;AA=A|||;VT=SNP
5	60439580	rs34636	G	A	100	PASS	AC=3293;AF=0.657548;AN=5008;NS=2504;DP=13407;EAS_AF=0.9494;AMR_AF=0.6873;AFR_AF=0.4697;EUR_AF=0.5775;SAS_AF=0.6718;AA=A|||;VT=SNP
5	60442087	rs39661	A	G	100	PASS	AC=3293;AF=0.657548;AN=5008;NS=2504;DP=20523;EAS_AF=0.9494;AMR_AF=0.6873;AFR_AF=0.4697;EUR_AF=0.5775;SAS_AF=0.6718;AA=G|||;VT=SNP
5	60442291	rs295569	T	C	100	PASS	AC=3293;AF=0.657548;AN=5008;NS=2504;DP=19533;EAS_AF=0.9494;AMR_AF=0.6873;AFR_AF=0.4697;EUR_AF=0.5775;SAS_AF=0.6718;AA=T|||;VT=SNP
5	60444271	rs13163684	T	C	100	PASS	AC=453;AF=0.0904553;AN=5008;NS=2504;DP=19994;EAS_AF=0.1002;AMR_AF=0.0793;AFR_AF=0.0061;EUR_AF=0.1223;SAS_AF=0.1697;AA=T|||;VT=SNP
5	60444276	rs159371	G	A	100	PASS	AC=3374;AF=0.673722;AN=5008;NS=2504;DP=19669;EAS_AF=0.9484;AMR_AF=0.7118;AFR_AF=0.4705;EUR_AF=0.6233;SAS_AF=0.6902;AA=A|||;VT=SNP
5	60444402	rs295568	C	T	100	PASS	AC=219;AF=0.04373;AN=5008;NS=2504;DP=19754;EAS_AF=0.0337;AMR_AF=0.0634;AFR_AF=0.0136;EUR_AF=0.0348;SAS_AF=0.09;AA=C|||;VT=SNP
5	60445803	rs256375	T	C	100	PASS	AC=3376;AF=0.674121;AN=5008;NS=2504;DP=17105;EAS_AF=0.9494;AMR_AF=0.7118;AFR_AF=0.4705;EUR_AF=0.6243;SAS_AF=0.6902;AA=C|||;VT=SNP
5	60446071	rs298630	A	C	100	PASS	AC=219;AF=0.04373;AN=5008;NS=2504;DP=15576;EAS_AF=0.0337;AMR_AF=0.0634;AFR_AF=0.0136;EUR_AF=0.0348;SAS_AF=0.09;AA=A|||;VT=SNP
5	60447177	rs298631	G	T	100	PASS	AC=219;AF=0.04373;AN=5008;NS=2504;DP=13914;EAS_AF=0.0337;AMR_AF=0.0634;AFR_AF=0.0136;EUR_AF=0.0348;SAS_AF=0.09;AA=G|||;VT=SNP
5	60447422	rs159536	A	G	100	PASS	AC=2317;AF=0.46266;AN=5008;NS=2504;DP=15326;EAS_AF=0.8095;AMR_AF=0.5245;AFR_AF=0.2814;EUR_AF=0.4125;SAS_AF=0.3579;AA=A|||;VT=SNP
5	60447881	rs557092	G	A	100	PASS	AC=219;AF=0.04373;AN=5008;NS=2504;DP=19294;EAS_AF=0.0337;AMR_AF=0.0634;AFR_AF=0.0136;EUR_AF=0.0348;SAS_AF=0.09;AA=G|||;VT=SNP
5	60448276	rs810884	A	G	100	PASS	AC=3377;AF=0.674321;AN=5008;NS=2504;DP=13524;EAS_AF=0.9504;AMR_AF=0.7118;AFR_AF=0.4705;EUR_AF=0.6243;SAS_AF=0.6902;AA=G|||;VT=SNP
5	60448947	rs810883	G	A	100	PASS	AC=3293;AF=0.657548;AN=5008;NS=2504;DP=19669;EAS_AF=0.9494;AMR_AF=0.6873;AFR_AF=0.4697;EUR_AF=0.5775;SAS_AF=0.6718;AA=A|||;VT=SNP
5	60451248	rs159535	T	C	100	PASS	AC=2309;AF=0.461062;AN=5008;NS=2504;DP=18323;EAS_AF=0.7996;AMR_AF=0.5245;AFR_AF=0.2829;EUR_AF=0.4125;SAS_AF=0.3579;AA=T|||;VT=SNP
5	60451839	rs298626	T	C	100	PASS	AC=219;AF=0.04373;AN=5008;NS=2504;DP=17462;EAS_AF=0.0337;AMR_AF=0.0634;AFR_AF=0.0136;EUR_AF=0.0348;SAS_AF=0.09;AA=T|||;VT=SNP
5	60452133	rs298627	C	A	100	PASS	AC=219;AF=0.04373;AN=5008;NS=2504;DP=14974;EAS_AF=0.0337;AMR_AF=0.0634;AFR_AF=0.0136;EUR_AF=0.0348;SAS_AF=0.09;AA=C|||;VT=SNP
5	60452888	rs298628	T	C	100	PASS	AC=219;AF=0.04373;AN=5008;NS=2504;DP=18581;EAS_AF=0.0337;AMR_AF=0.0634;AFR_AF=0.0136;EUR_AF=0.0348;SAS_AF=0.09;AA=T|||;VT=SNP
5	60453158	rs2545503	T	C	100	PASS	AC=3294;AF=0.657748;AN=5008;NS=2504;DP=17510;EAS_AF=0.9494;AMR_AF=0.6888;AFR_AF=0.4697;EUR_AF=0.5775;SAS_AF=0.6718;AA=C|||;VT=SNP
5	60453162	rs298629	C	T	100	PASS	AC=2911;AF=0.58127;AN=5008;NS=2504;DP=17435;EAS_AF=0.9157;AMR_AF=0.6124;AFR_AF=0.3396;EUR_AF=0.5417;SAS_AF=0.5818;AA=C|||;VT=SNP
5	60454626	rs76253290	A	G	100	PASS	AC=115;AF=0.0229633;AN=5008;NS=2504;DP=16219;EAS_AF=0.1071;AMR_AF=0;AFR_AF=0;EUR_AF=0.004;SAS_AF=0.0031;AA=A|||;VT=SNP
5	60456272	rs498497	T	A	100	PASS	AC=219;AF=0.04373;AN=5008;NS=2504;DP=17634;EAS_AF=0.0337;AMR_AF=0.0634;AFR_AF=0.0136;EUR_AF=0.0348;SAS_AF=0.09;AA=T|||;VT=SNP
5	60456331	rs1460962	T	C	100	PASS	AC=71;AF=0.0141773;AN=5008;NS=2504;DP=17206;EAS_AF=0.0109;AMR_AF=0.0187;AFR_AF=0.0008;EUR_AF=0.0368;SAS_AF=0.0092;AA=T|||;VT=SNP
5	60456544	rs150902376	G	A	100	PASS	AC=30;AF=0.00599042;AN=5008;NS=2504;DP=20027;EAS_AF=0.0188;AMR_AF=0.0144;AFR_AF=0.0008;EUR_AF=0;SAS_AF=0;AA=G|||;VT=SNP
5	60457627	rs6863749	C	T	100	PASS	AC=725;AF=0.144768;AN=5008;NS=2504;DP=18716;EAS_AF=0.0486;AMR_AF=0.111;AFR_AF=0.2738;EUR_AF=0.1282;SAS_AF=0.1104;AA=C|||;VT=SNP
5	60457634	rs34608	A	G	100	PASS	AC=2285;AF=0.45627;AN=5008;NS=2504;DP=18396;EAS_AF=0.7986;AMR_AF=0.5231;AFR_AF=0.2663;EUR_AF=0.4125;SAS_AF=0.3579;AA=A|||;VT=SNP
5	60458315	rs376720741	T	A	100	PASS	AC=27;AF=0.00539137;AN=5008;NS=2504;DP=12561;EAS_AF=0.0268;AMR_AF=0;AFR_AF=0;EUR_AF=0;SAS_AF=0;AA=T|||;VT=SNP
5	60459040	rs2270822	C	T	100	PASS	AC=669;AF=0.133586;AN=5008;NS=2504;DP=22199;EAS_AF=0.0486;AMR_AF=0.1081;AFR_AF=0.233;EUR_AF=0.1282;SAS_AF=0.1104;AA=C|||;VT=SNP
5	60459174	rs34625	A	C	100	PASS	AC=2870;AF=0.573083;AN=5008;NS=2504;DP=20351;EAS_AF=0.9157;AMR_AF=0.611;AFR_AF=0.3094;EUR_AF=0.5417;SAS_AF=0.5818;AA=A|||;VT=SNP
5	60459716	rs34624	G	A	100	PASS	AC=3293;AF=0.657548;AN=5008;NS=2504;DP=20463;EAS_AF=0.9494;AMR_AF=0.6873;AFR_AF=0.4697;EUR_AF=0.5775;SAS_AF=0.6718;AA=A|||;VT=SNP
5	60461194	rs74366686	C	A	100	PASS	AC=724;AF=0.144569;AN=5008;NS=2504;DP=11026;EAS_AF=0.0486;AMR_AF=0.111;AFR_AF=0.2731;EUR_AF=0.1282;SAS_AF=0.1104;AA=C|||;VT=SNP
5	60461839	rs34623	T	C	100	PASS	AC=3376;AF=0.674121;AN=5008;NS=2504;DP=12565;EAS_AF=0.9494;AMR_AF=0.7118;AFR_AF=0.4705;EUR_AF=0.6243;SAS_AF=0.6902;AA=C|||;VT=SNP
5	60463824	rs34621	C	T	100	PASS	AC=3289;AF=0.656749;AN=5008;NS=2504;DP=17557;EAS_AF=0.9494;AMR_AF=0.6873;AFR_AF=0.4667;EUR_AF=0.5775;SAS_AF=0.6718;AA=C|||;VT=SNP
5	60464849	rs34620	A	T	100	PASS	AC=66;AF=0.0131789;AN=5008;NS=2504;DP=20388;EAS_AF=0.0556;AMR_AF=0;AFR_AF=0.0008;EUR_AF=0;SAS_AF=0.0092;AA=A|||;VT=SNP
5	60465322	rs295530	G	C	100	PASS	AC=220;AF=0.0439297;AN=5008;NS=2504;DP=19013;EAS_AF=0.0337;AMR_AF=0.0648;AFR_AF=0.0136;EUR_AF=0.0348;SAS_AF=0.09;AA=G|||;VT=SNP
5	60465365	rs34619	G	A	100	PASS	AC=2307;AF=0.460663;AN=5008;NS=2504;DP=17914;EAS_AF=0.7986;AMR_AF=0.5231;AFR_AF=0.2829;EUR_AF=0.4125;SAS_AF=0.3579;AA=G|||;VT=SNP
5	60466269	rs7723754	C	T	100	PASS	AC=670;AF=0.133786;AN=5008;NS=2504;DP=17540;EAS_AF=0.0486;AMR_AF=0.1081;AFR_AF=0.2337;EUR_AF=0.1282;SAS_AF=0.1104;AA=C|||;VT=SNP
5	60467589	rs295529	A	C	100	PASS	AC=220;AF=0.0439297;AN=5008;NS=2504;DP=18123;EAS_AF=0.0337;AMR_AF=0.0648;AFR_AF=0.0136;EUR_AF=0.0348;SAS_AF=0.09;AA=A|||;VT=SNP
5	60467731	rs159537	C	T	100	PASS	AC=2856;AF=0.570288;AN=5008;NS=2504;DP=19027;EAS_AF=0.9157;AMR_AF=0.6095;AFR_AF=0.2995;EUR_AF=0.5417;SAS_AF=0.5818;AA=C|||;VT=SNP
5	60468131	rs116200242	T	C	100	PASS	AC=62;AF=0.0123802;AN=5008;NS=2504;DP=22089;EAS_AF=0.003;AMR_AF=0.0187;AFR_AF=0.0008;EUR_AF=0.0368;SAS_AF=0.0082;AA=T|||;VT=SNP
5	60468792	rs124898	A	C	100	PASS	AC=3289;AF=0.656749;AN=5008;NS=2504;DP=19931;EAS_AF=0.9494;AMR_AF=0.6873;AFR_AF=0.466;EUR_AF=0.5775;SAS_AF=0.6728;AA=C|||;VT=SNP
5	60469912	rs159358	T	C	100	PASS	AC=3293;AF=0.657548;AN=5008;NS=2504;DP=20503;EAS_AF=0.9494;AMR_AF=0.6873;AFR_AF=0.4697;EUR_AF=0.5775;SAS_AF=0.6718;AA=C|||;VT=SNP
5	60469923	rs295526	G	A	100	PASS	AC=214;AF=0.0427316;AN=5008;NS=2504;DP=20174;EAS_AF=0.0337;AMR_AF=0.0648;AFR_AF=0.0091;EUR_AF=0.0348;SAS_AF=0.09;AA=G|||;VT=SNP
5	60470190	rs159357	C	G	100	PASS	AC=3377;AF=0.674321;AN=5008;NS=2504;DP=20138;EAS_AF=0.9494;AMR_AF=0.7118;AFR_AF=0.4713;EUR_AF=0.6243;SAS_AF=0.6902;AA=G|||;VT=SNP
5	60470353	rs150633963	G	A	100	PASS	AC=16;AF=0.00319489;AN=5008;NS=2504;DP=21165;EAS_AF=0.0159;AMR_AF=0;AFR_AF=0;EUR_AF=0;SAS_AF=0;AA=G|||;VT=SNP
5	60471080	rs10076568	T	C	100	PASS	AC=557;AF=0.111222;AN=5008;NS=2504;DP=19072;EAS_AF=0.1171;AMR_AF=0.0865;AFR_AF=0.0227;EUR_AF=0.1292;SAS_AF=0.2239;AA=T|||;VT=SNP
5	60472308	rs7718028	C	G	100	PASS	AC=668;AF=0.133387;AN=5008;NS=2504;DP=17796;EAS_AF=0.0486;AMR_AF=0.1081;AFR_AF=0.2322;EUR_AF=0.1282;SAS_AF=0.1104;AA=C|||;VT=SNP
5	60472866	rs295525	A	G	100	PASS	AC=220;AF=0.0439297;AN=5008;NS=2504;DP=19550;EAS_AF=0.0337;AMR_AF=0.0648;AFR_AF=0.0136;EUR_AF=0.0348;SAS_AF=0.09;AA=A|||;VT=SNP
5	60473051	rs295524	A	G	100	PASS	AC=3378;AF=0.674521;AN=5008;NS=2504;DP=17172;EAS_AF=0.9494;AMR_AF=0.7118;AFR_AF=0.4713;EUR_AF=0.6243;SAS_AF=0.6912;AA=G|||;VT=SNP
5	60473053	rs298638	G	T	100	PASS	AC=365;AF=0.0728834;AN=5008;NS=2504;DP=17186;EAS_AF=0.2103;AMR_AF=0.049;AFR_AF=0.0008;EUR_AF=0.0179;SAS_AF=0.1022;AA=G|||;VT=SNP
5	60473408	rs295523	G	A	100	PASS	AC=220;AF=0.0439297;AN=5008;NS=2504;DP=13846;EAS_AF=0.0337;AMR_AF=0.0648;AFR_AF=0.0136;EUR_AF=0.0348;SAS_AF=0.09;AA=G|||;VT=SNP
5	60474457	rs295522	A	G	100	PASS	AC=3293;AF=0.657548;AN=5008;NS=2504;DP=17686;EAS_AF=0.9494;AMR_AF=0.6873;AFR_AF=0.4697;EUR_AF=0.5775;SAS_AF=0.6718;AA=G|||;VT=SNP
5	60474581	rs10514906	A	T	100	PASS	AC=725;AF=0.144768;AN=5008;NS=2504;DP=18465;EAS_AF=0.0486;AMR_AF=0.111;AFR_AF=0.2738;EUR_AF=0.1282;SAS_AF=0.1104;AA=A|||;VT=SNP
5	60475627	rs78315696	G	A	100	PASS	AC=20;AF=0.00399361;AN=5008;NS=2504;DP=19018;EAS_AF=0.0198;AMR_AF=0;AFR_AF=0;EUR_AF=0;SAS_AF=0;AA=G|||;VT=SNP
5	60476132	rs298625	A	G	100	PASS	AC=220;AF=0.0439297;AN=5008;NS=2504;DP=17122;EAS_AF=0.0337;AMR_AF=0.0648;AFR_AF=0.0136;EUR_AF=0.0348;SAS_AF=0.09;AA=A|||;VT=SNP
5	60476226	rs9291707	T	G	100	PASS	AC=561;AF=0.112021;AN=5008;NS=2504;DP=17805;EAS_AF=0.1171;AMR_AF=0.0865;AFR_AF=0.0257;EUR_AF=0.1292;SAS_AF=0.2239;AA=T|||;VT=SNP
5	60476705	rs34617	A	G	100	PASS	AC=2854;AF=0.569888;AN=5008;NS=2504;DP=16989;EAS_AF=0.9157;AMR_AF=0.6066;AFR_AF=0.2995;EUR_AF=0.5417;SAS_AF=0.5818;AA=A|||;VT=SNP
5	60476776	rs34616	A	G	100	PASS	AC=2903;AF=0.579673;AN=5008;NS=2504;DP=19120;EAS_AF=0.9157;AMR_AF=0.6095;AFR_AF=0.3366;EUR_AF=0.5417;SAS_AF=0.5798;AA=A|||;VT=SNP
5	60476874	rs298624	G	A	100	PASS	AC=220;AF=0.0439297;AN=5008;NS=2504;DP=19974;EAS_AF=0.0337;AMR_AF=0.0648;AFR_AF=0.0136;EUR_AF=0.0348;SAS_AF=0.09;AA=G|||;VT=SNP
5	60478491	rs34614	A	G	100	PASS	AC=3292;AF=0.657348;AN=5008;NS=2504;DP=19517;EAS_AF=0.9494;AMR_AF=0.6873;AFR_AF=0.469;EUR_AF=0.5775;SAS_AF=0.6718;AA=G|||;VT=SNP
5	60478558	rs34613	C	T	100	PASS	AC=2905;AF=0.580072;AN=5008;NS=2504;DP=18830;EAS_AF=0.9157;AMR_AF=0.6095;AFR_AF=0.3366;EUR_AF=0.5417;SAS_AF=0.5818;AA=C|||;VT=SNP
5	60479320	rs10075959	C	T	100	PASS	AC=558;AF=0.111422;AN=5008;NS=2504;DP=18440;EAS_AF=0.1171;AMR_AF=0.0865;AFR_AF=0.0227;EUR_AF=0.1292;SAS_AF=0.2249;AA=C|||;VT=SNP
5	60479681	rs34610	C	G	100	PASS	AC=3375;AF=0.673922;AN=5008;NS=2504;DP=20962;EAS_AF=0.9494;AMR_AF=0.7118;AFR_AF=0.4697;EUR_AF=0.6243;SAS_AF=0.6902;AA=G|||;VT=SNP
5	60480572	rs13185516	A	C	100	PASS	AC=453;AF=0.0904553;AN=5008;NS=2504;DP=18464;EAS_AF=0.1002;AMR_AF=0.0793;AFR_AF=0.0061;EUR_AF=0.1223;SAS_AF=0.1697;AA=A|||;VT=SNP
5	60481408	rs34609	G	A	100	PASS	AC=2854;AF=0.569888;AN=5008;NS=2504;DP=15187;EAS_AF=0.9157;AMR_AF=0.6095;AFR_AF=0.298;EUR_AF=0.5417;SAS_AF=0.5818;AA=g|||;VT=SNP
5	60482104	rs256376	A	G	100	PASS	AC=3376;AF=0.674121;AN=5008;NS=2504;DP=18355;EAS_AF=0.9494;AMR_AF=0.7133;AFR_AF=0.4697;EUR_AF=0.6243;SAS_AF=0.6902;AA=G|||;VT=SNP
5	60482695	rs10052753	G	A	100	PASS	AC=544;AF=0.108626;AN=5008;NS=2504;DP=19811;EAS_AF=0.1081;AMR_AF=0.0865;AFR_AF=0.0227;EUR_AF=0.1292;SAS_AF=0.2198;AA=G|||;VT=SNP
5	60482798	rs12186613	G	T	100	PASS	AC=217;AF=0.0433307;AN=5008;NS=2504;DP=19368;EAS_AF=0.0337;AMR_AF=0.0677;AFR_AF=0.0091;EUR_AF=0.0338;SAS_AF=0.092;AA=G|||;VT=SNP
5	60482972	rs1072667	A	G	100	PASS	AC=1026;AF=0.204872;AN=5008;NS=2504;DP=20603;EAS_AF=0.0992;AMR_AF=0.1354;AFR_AF=0.2375;EUR_AF=0.2535;SAS_AF=0.2689;AA=A|||;VT=SNP
5	60483547	rs10069718	A	G	100	PASS	AC=596;AF=0.11901;AN=5008;NS=2504;DP=20262;EAS_AF=0.1389;AMR_AF=0.0951;AFR_AF=0.0318;EUR_AF=0.1352;SAS_AF=0.2168;AA=A|||;VT=SNP
5	60483840	rs295550	C	A	100	PASS	AC=242;AF=0.0483227;AN=5008;NS=2504;DP=20001;EAS_AF=0.0308;AMR_AF=0.0677;AFR_AF=0.0151;EUR_AF=0.0338;SAS_AF=0.1125;AA=C|||;VT=SNP
5	60483858	rs117569673	A	T	100	PASS	AC=45;AF=0.00898562;AN=5008;NS=2504;DP=19531;EAS_AF=0.0407;AMR_AF=0;AFR_AF=0;EUR_AF=0.002;SAS_AF=0.002;AA=A|||;VT=SNP
5	60483913	rs4700410	G	A	100	PASS	AC=887;AF=0.177117;AN=5008;NS=2504;DP=19514;EAS_AF=0.0476;AMR_AF=0.1225;AFR_AF=0.3941;EUR_AF=0.1173;SAS_AF=0.1176;AA=G|||;VT=SNP
5	60483935	rs62366190	C	G	100	PASS	AC=1160;AF=0.231629;AN=5008;NS=2504;DP=19735;EAS_AF=0.4563;AMR_AF=0.2363;AFR_AF=0.0356;EUR_AF=0.327;SAS_AF=0.1636;AA=C|||;VT=SNP
5	60484087	rs10055076	G	A	100	PASS	AC=479;AF=0.095647;AN=5008;NS=2504;DP=20279;EAS_AF=0.121;AMR_AF=0.0793;AFR_AF=0.0083;EUR_AF=0.1292;SAS_AF=0.1646;AA=G|||;VT=SNP
5	60484179	rs159539	C	T	100	PASS	AC=3248;AF=0.648562;AN=5008;NS=2504;DP=21499;EAS_AF=0.8294;AMR_AF=0.5014;AFR_AF=0.7973;EUR_AF=0.5567;SAS_AF=0.4601;AA=T|||;VT=SNP
5	60484214	rs295549	C	T	100	PASS	AC=245;AF=0.0489217;AN=5008;NS=2504;DP=21182;EAS_AF=0.0308;AMR_AF=0.0663;AFR_AF=0.0136;EUR_AF=0.0348;SAS_AF=0.1176;AA=C|||;VT=SNP
5	60484660	rs159540	A	G	100	PASS	AC=3826;AF=0.763978;AN=5008;NS=2504;DP=18892;EAS_AF=0.9673;AMR_AF=0.5879;AFR_AF=0.823;EUR_AF=0.6918;SAS_AF=0.6738;AA=A|||;VT=SNP
5	60484763	rs295548	C	G	100	PASS	AC=254;AF=0.0507188;AN=5008;NS=2504;DP=20056;EAS_AF=0.0308;AMR_AF=0.0677;AFR_AF=0.0197;EUR_AF=0.0348;SAS_AF=0.1176;AA=C|||;VT=SNP
5	60485778	rs159542	G	A	100	PASS	AC=3241;AF=0.647165;AN=5008;NS=2504;DP=15597;EAS_AF=0.8294;AMR_AF=0.4986;AFR_AF=0.7935;EUR_AF=0.5567;SAS_AF=0.4601;AA=A|||;VT=SNP
5	60485886	rs295547	T	C	100	PASS	AC=274;AF=0.0547125;AN=5008;NS=2504;DP=16189;EAS_AF=0.0308;AMR_AF=0.0692;AFR_AF=0.034;EUR_AF=0.0348;SAS_AF=0.1176;AA=T|||;VT=SNP
5	60486505	rs75466780	T	C	100	PASS	AC=139;AF=0.0277556;AN=5008;NS=2504;DP=18322;EAS_AF=0.0308;AMR_AF=0.0029;AFR_AF=0.0015;EUR_AF=0.003;SAS_AF=0.1033;AA=T|||;VT=SNP
5	60486515	rs159543	A	G	100	PASS	AC=2098;AF=0.41893;AN=5008;NS=2504;DP=18139;EAS_AF=0.7847;AMR_AF=0.3415;AFR_AF=0.2708;EUR_AF=0.3917;SAS_AF=0.3252;AA=A|||;VT=SNP
5	60486588	rs28409386	A	T	100	PASS	AC=575;AF=0.114816;AN=5008;NS=2504;DP=18079;EAS_AF=0.1359;AMR_AF=0.0865;AFR_AF=0.0272;EUR_AF=0.1322;SAS_AF=0.2137;AA=A|||;VT=SNP
5	60487672	rs295546	G	T	100	PASS	AC=275;AF=0.0549121;AN=5008;NS=2504;DP=17255;EAS_AF=0.0308;AMR_AF=0.0692;AFR_AF=0.0348;EUR_AF=0.0348;SAS_AF=0.1176;AA=G|||;VT=SNP
5	60487850	rs10471505	C	A	100	PASS	AC=571;AF=0.114018;AN=5008;NS=2504;DP=21639;EAS_AF=0.1359;AMR_AF=0.0865;AFR_AF=0.0242;EUR_AF=0.1322;SAS_AF=0.2137;AA=C|||;VT=SNP
5	60488087	rs295545	G	A	100	PASS	AC=275;AF=0.0549121;AN=5008;NS=2504;DP=18578;EAS_AF=0.0308;AMR_AF=0.0692;AFR_AF=0.0348;EUR_AF=0.0348;SAS_AF=0.1176;AA=G|||;VT=SNP
5	60488167	rs295544	A	G	100	PASS	AC=1302;AF=0.259984;AN=5008;NS=2504;DP=18713;EAS_AF=0.0784;AMR_AF=0.2161;AFR_AF=0.4713;EUR_AF=0.2018;SAS_AF=0.2526;AA=G|||;VT=SNP
5	60488297	rs173946	T	C	100	PASS	AC=2267;AF=0.452676;AN=5008;NS=2504;DP=20470;EAS_AF=0.7837;AMR_AF=0.3501;AFR_AF=0.3949;EUR_AF=0.3917;SAS_AF=0.3252;AA=T|||;VT=SNP
5	60488379	rs295543	G	C	100	PASS	AC=1250;AF=0.249601;AN=5008;NS=2504;DP=19718;EAS_AF=0.0784;AMR_AF=0.2161;AFR_AF=0.4327;EUR_AF=0.2018;SAS_AF=0.2515;AA=C|||;VT=SNP
5	60489094	rs113804356	C	A	100	PASS	AC=559;AF=0.111621;AN=5008;NS=2504;DP=21494;EAS_AF=0.0476;AMR_AF=0.098;AFR_AF=0.1944;EUR_AF=0.0934;SAS_AF=0.0941;AA=C|||;VT=SNP
5	60489247	rs159544	A	G	100	PASS	AC=2279;AF=0.455072;AN=5008;NS=2504;DP=20272;EAS_AF=0.7837;AMR_AF=0.3501;AFR_AF=0.4039;EUR_AF=0.3926;SAS_AF=0.3241;AA=A|||;VT=SNP
5	60489288	rs295542	C	T	100	PASS	AC=258;AF=0.0515176;AN=5008;NS=2504;DP=20593;EAS_AF=0.0308;AMR_AF=0.0692;AFR_AF=0.0219;EUR_AF=0.0348;SAS_AF=0.1176;AA=c|||;VT=SNP
5	60489533	rs77007672	G	A	100	PASS	AC=670;AF=0.133786;AN=5008;NS=2504;DP=19011;EAS_AF=0.0476;AMR_AF=0.111;AFR_AF=0.236;EUR_AF=0.1173;SAS_AF=0.1176;AA=G|||;VT=SNP
5	60490063	rs295541	C	A	100	PASS	AC=277;AF=0.0553115;AN=5008;NS=2504;DP=15411;EAS_AF=0.0308;AMR_AF=0.0692;AFR_AF=0.0363;EUR_AF=0.0348;SAS_AF=0.1176;AA=C|||;VT=SNP
5	60491591	rs139450692	A	C	100	PASS	AC=23;AF=0.00459265;AN=5008;NS=2504;DP=17821;EAS_AF=0.0129;AMR_AF=0.0014;AFR_AF=0;EUR_AF=0.007;SAS_AF=0.002;AA=A|||;VT=SNP
5	60492521	rs181840257	T	G	100	PASS	AC=25;AF=0.00499201;AN=5008;NS=2504;DP=20950;EAS_AF=0.0139;AMR_AF=0.0144;AFR_AF=0.0008;EUR_AF=0;SAS_AF=0;AA=T|||;VT=SNP
5	60493014	rs191376373	C	T	100	PASS	AC=22;AF=0.00439297;AN=5008;NS=2504;DP=19518;EAS_AF=0.0218;AMR_AF=0;AFR_AF=0;EUR_AF=0;SAS_AF=0;AA=C|||;VT=SNP
5	60493200	rs73099826	G	C	100	PASS	AC=972;AF=0.194089;AN=5008;NS=2504;DP=16925;EAS_AF=0.0476;AMR_AF=0.147;AFR_AF=0.3971;EUR_AF=0.164;SAS_AF=0.135;AA=G|||;VT=SNP
5	60493292	rs111309770	G	C	100	PASS	AC=725;AF=0.144768;AN=5008;NS=2504;DP=16283;EAS_AF=0.0476;AMR_AF=0.1138;AFR_AF=0.2761;EUR_AF=0.1173;SAS_AF=0.1176;AA=G|||;VT=SNP
5	60493438	rs116860342	G	T	100	PASS	AC=126;AF=0.0251597;AN=5008;NS=2504;DP=16049;EAS_AF=0.1181;AMR_AF=0;AFR_AF=0;EUR_AF=0.004;SAS_AF=0.0031;AA=G|||;VT=SNP
5	60493695	rs295540	A	G	100	PASS	AC=1881;AF=0.375599;AN=5008;NS=2504;DP=17024;EAS_AF=0.2143;AMR_AF=0.3012;AFR_AF=0.503;EUR_AF=0.332;SAS_AF=0.4673;AA=a|||;VT=SNP
5	60493944	rs145501821	G	A	100	PASS	AC=725;AF=0.144768;AN=5008;NS=2504;DP=19264;EAS_AF=0.0476;AMR_AF=0.1138;AFR_AF=0.2761;EUR_AF=0.1173;SAS_AF=0.1176;AA=G|||;VT=SNP
5	60495052	rs295539	G	A	100	PASS	AC=275;AF=0.0549121;AN=5008;NS=2504;DP=17465;EAS_AF=0.0308;AMR_AF=0.0692;AFR_AF=0.0348;EUR_AF=0.0348;SAS_AF=0.1176;AA=G|||;VT=SNP
5	60495749	rs11741215	G	T	100	PASS	AC=63;AF=0.0125799;AN=5008;NS=2504;DP=21111;EAS_AF=0.004;AMR_AF=0.0187;AFR_AF=0.0008;EUR_AF=0.0368;SAS_AF=0.0082;AA=G|||;VT=SNP
5	60496259	rs118060801	C	T	100	PASS	AC=158;AF=0.0315495;AN=5008;NS=2504;DP=21568;EAS_AF=0.0308;AMR_AF=0.0043;AFR_AF=0.0136;EUR_AF=0.003;SAS_AF=0.1053;AA=C|||;VT=SNP
5	60496392	rs159538	C	T	100	PASS	AC=3173;AF=0.633586;AN=5008;NS=2504;DP=20074;EAS_AF=0.8393;AMR_AF=0.4914;AFR_AF=0.7352;EUR_AF=0.5606;SAS_AF=0.4601;AA=T|||;VT=SNP
5	60497575	rs543536137	A	G	100	PASS	AC=22;AF=0.00439297;AN=5008;NS=2504;DP=19849;EAS_AF=0.0218;AMR_AF=0;AFR_AF=0;EUR_AF=0;SAS_AF=0;AA=A|||;VT=SNP
5	60498663	rs117435654	T	C	100	PASS	AC=6;AF=0.00119808;AN=5008;NS=2504;DP=16796;EAS_AF=0.006;AMR_AF=0;AFR_AF=0;EUR_AF=0;SAS_AF=0;AA=T|||;VT=SNP
5	60499131	rs171748	A	G	100	PASS	AC=3219;AF=0.642772;AN=5008;NS=2504;DP=19086;EAS_AF=0.7857;AMR_AF=0.5086;AFR_AF=0.7988;EUR_AF=0.5656;SAS_AF=0.4591;AA=G|||;VT=SNP
5	60499185	rs194369	A	G	100	PASS	AC=2536;AF=0.50639;AN=5008;NS=2504;DP=19932;EAS_AF=0.7857;AMR_AF=0.438;AFR_AF=0.4047;EUR_AF=0.493;SAS_AF=0.4182;AA=A|||;VT=SNP
5	60499287	rs167190	A	G	100	PASS	AC=312;AF=0.0623003;AN=5008;NS=2504;DP=21401;EAS_AF=0.0863;AMR_AF=0.0677;AFR_AF=0.0197;EUR_AF=0.0348;SAS_AF=0.1196;AA=a|||;VT=SNP
5	60500191	rs256374	A	G	100	PASS	AC=2537;AF=0.506589;AN=5008;NS=2504;DP=22119;EAS_AF=0.7857;AMR_AF=0.438;AFR_AF=0.4047;EUR_AF=0.493;SAS_AF=0.4192;AA=A|||;VT=SNP
5	60500273	rs159365	A	G	100	PASS	AC=3603;AF=0.719449;AN=5008;NS=2504;DP=17861;EAS_AF=0.872;AMR_AF=0.5778;AFR_AF=0.8714;EUR_AF=0.6004;SAS_AF=0.5798;AA=A|||;VT=SNP
5	60500357	rs11745696	C	A	100	PASS	AC=556;AF=0.111022;AN=5008;NS=2504;DP=14799;EAS_AF=0.126;AMR_AF=0.085;AFR_AF=0.0242;EUR_AF=0.1312;SAS_AF=0.2106;AA=C|||;VT=SNP
5	60502010	rs256372	C	T	100	PASS	AC=2354;AF=0.470048;AN=5008;NS=2504;DP=21671;EAS_AF=0.7857;AMR_AF=0.4251;AFR_AF=0.2738;EUR_AF=0.492;SAS_AF=0.4192;AA=C|||;VT=SNP
5	60502583	rs71630094	G	A	100	PASS	AC=557;AF=0.111222;AN=5008;NS=2504;DP=13167;EAS_AF=0.127;AMR_AF=0.085;AFR_AF=0.0242;EUR_AF=0.1312;SAS_AF=0.2106;AA=G|||;VT=SNP
5	60502793	rs149086116	C	T	100	PASS	AC=25;AF=0.00499201;AN=5008;NS=2504;DP=20901;EAS_AF=0.0139;AMR_AF=0.0014;AFR_AF=0.0008;EUR_AF=0.007;SAS_AF=0.002;AA=C|||;VT=SNP
5	60503133	rs150534	G	A	100	PASS	AC=3216;AF=0.642173;AN=5008;NS=2504;DP=21168;EAS_AF=0.7847;AMR_AF=0.5072;AFR_AF=0.7973;EUR_AF=0.5656;SAS_AF=0.4601;AA=A|||;VT=SNP
5	60503303	rs67148734	G	T	100	PASS	AC=557;AF=0.111222;AN=5008;NS=2504;DP=22424;EAS_AF=0.127;AMR_AF=0.085;AFR_AF=0.0242;EUR_AF=0.1312;SAS_AF=0.2106;AA=G|||;VT=SNP
5	60505815	rs190947	T	C	100	PASS	AC=2536;AF=0.50639;AN=5008;NS=2504;DP=15322;EAS_AF=0.7847;AMR_AF=0.4366;AFR_AF=0.4054;EUR_AF=0.493;SAS_AF=0.4192;AA=T|||;VT=SNP
5	60506056	rs298633	G	A	100	PASS	AC=331;AF=0.0660942;AN=5008;NS=2504;DP=14384;EAS_AF=0.0853;AMR_AF=0.0692;AFR_AF=0.034;EUR_AF=0.0348;SAS_AF=0.1196;AA=G|||;VT=SNP
5	60506069	rs177114	A	C	100	PASS	AC=3221;AF=0.643171;AN=5008;NS=2504;DP=13314;EAS_AF=0.7857;AMR_AF=0.5101;AFR_AF=0.7973;EUR_AF=0.5666;SAS_AF=0.4611;AA=C|||;VT=SNP
5	60506171	rs591268	G	A	100	PASS	AC=333;AF=0.0664936;AN=5008;NS=2504;DP=10238;EAS_AF=0.0853;AMR_AF=0.0692;AFR_AF=0.0356;EUR_AF=0.0348;SAS_AF=0.1196;AA=G|||;VT=SNP
5	60507036	rs11956542	G	T	100	PASS	AC=557;AF=0.111222;AN=5008;NS=2504;DP=19270;EAS_AF=0.127;AMR_AF=0.085;AFR_AF=0.0242;EUR_AF=0.1312;SAS_AF=0.2106;AA=G|||;VT=SNP
5	60507106	rs11959961	T	C	100	PASS	AC=556;AF=0.111022;AN=5008;NS=2504;DP=19884;EAS_AF=0.127;AMR_AF=0.085;AFR_AF=0.0242;EUR_AF=0.1312;SAS_AF=0.2096;AA=T|||;VT=SNP
5	60507773	rs17421093	C	T	100	PASS	AC=556;AF=0.111022;AN=5008;NS=2504;DP=16756;EAS_AF=0.127;AMR_AF=0.085;AFR_AF=0.0242;EUR_AF=0.1312;SAS_AF=0.2096;AA=C|||;VT=SNP
5	60507774	rs298632	G	A	100	PASS	AC=312;AF=0.0623003;AN=5008;NS=2504;DP=16731;EAS_AF=0.0863;AMR_AF=0.0677;AFR_AF=0.0197;EUR_AF=0.0348;SAS_AF=0.1196;AA=A|||;VT=SNP
5	60508492	rs56219078	T	C	100	PASS	AC=1702;AF=0.339856;AN=5008;NS=2504;DP=18235;EAS_AF=0.5952;AMR_AF=0.3588;AFR_AF=0.0408;EUR_AF=0.4702;SAS_AF=0.3333;AA=T|||;VT=SNP
5	60511427	rs11954384	A	G	100	PASS	AC=568;AF=0.113419;AN=5008;NS=2504;DP=22722;EAS_AF=0.127;AMR_AF=0.085;AFR_AF=0.0325;EUR_AF=0.1312;SAS_AF=0.2106;AA=A|||;VT=SNP
5	60511495	rs64409	G	A	100	PASS	AC=332;AF=0.0662939;AN=5008;NS=2504;DP=21594;EAS_AF=0.0863;AMR_AF=0.0692;AFR_AF=0.034;EUR_AF=0.0348;SAS_AF=0.1196;AA=G|||;VT=SNP
5	60513119	rs298634	T	A	100	PASS	AC=335;AF=0.066893;AN=5008;NS=2504;DP=20426;EAS_AF=0.0863;AMR_AF=0.0706;AFR_AF=0.0356;EUR_AF=0.0348;SAS_AF=0.1196;AA=T|||;VT=SNP
5	60513501	rs34635	A	G	100	PASS	AC=1456;AF=0.290735;AN=5008;NS=2504;DP=20831;EAS_AF=0.129;AMR_AF=0.4207;AFR_AF=0.1672;EUR_AF=0.3996;SAS_AF=0.4202;AA=A|||;VT=SNP
5	60513566	rs34634	C	T	100	PASS	AC=2537;AF=0.506589;AN=5008;NS=2504;DP=22076;EAS_AF=0.7847;AMR_AF=0.4395;AFR_AF=0.4047;EUR_AF=0.493;SAS_AF=0.4192;AA=C|||;VT=SNP
5	60515794	rs581318	A	T	100	PASS	AC=2537;AF=0.506589;AN=5008;NS=2504;DP=19264;EAS_AF=0.7847;AMR_AF=0.4395;AFR_AF=0.4047;EUR_AF=0.493;SAS_AF=0.4192;AA=A|||;VT=SNP
5	60516119	rs589794	G	A	100	PASS	AC=2538;AF=0.506789;AN=5008;NS=2504;DP=18414;EAS_AF=0.7847;AMR_AF=0.4395;AFR_AF=0.4054;EUR_AF=0.493;SAS_AF=0.4192;AA=g|||;VT=SNP
5	60517070	rs702565	A	C	100	PASS	AC=2537;AF=0.506589;AN=5008;NS=2504;DP=19476;EAS_AF=0.7837;AMR_AF=0.4395;AFR_AF=0.4047;EUR_AF=0.493;SAS_AF=0.4202;AA=A|||;VT=SNP
5	60521599	rs2898321	G	A	100	PASS	AC=560;AF=0.111821;AN=5008;NS=2504;DP=20556;EAS_AF=0.128;AMR_AF=0.085;AFR_AF=0.0242;EUR_AF=0.1312;SAS_AF=0.2127;AA=G|||;VT=SNP
5	60521739	rs295535	G	A	100	PASS	AC=313;AF=0.0625;AN=5008;NS=2504;DP=18169;EAS_AF=0.0863;AMR_AF=0.0677;AFR_AF=0.0204;EUR_AF=0.0348;SAS_AF=0.1196;AA=G|||;VT=SNP
5	60521741	rs6867285	T	C	100	PASS	AC=3710;AF=0.740815;AN=5008;NS=2504;DP=18243;EAS_AF=0.872;AMR_AF=0.8458;AFR_AF=0.5371;EUR_AF=0.7962;SAS_AF=0.7495;AA=T|||;VT=SNP
5	60522186	rs75599697	T	C	100	PASS	AC=200;AF=0.0399361;AN=5008;NS=2504;DP=16424;EAS_AF=0.0863;AMR_AF=0.0029;AFR_AF=0.0023;EUR_AF=0.003;SAS_AF=0.1074;AA=T|||;VT=SNP
5	60522414	rs159364	A	G	100	PASS	AC=4081;AF=0.814896;AN=5008;NS=2504;DP=21088;EAS_AF=0.9137;AMR_AF=0.8847;AFR_AF=0.5772;EUR_AF=0.9394;SAS_AF=0.8569;AA=A|||;VT=SNP
5	60522739	rs295534	G	A	100	PASS	AC=332;AF=0.0662939;AN=5008;NS=2504;DP=20521;EAS_AF=0.0873;AMR_AF=0.0692;AFR_AF=0.0333;EUR_AF=0.0348;SAS_AF=0.1196;AA=G|||;VT=SNP
5	60523035	rs187482937	T	C	100	PASS	AC=6;AF=0.00119808;AN=5008;NS=2504;DP=18297;EAS_AF=0.003;AMR_AF=0;AFR_AF=0;EUR_AF=0.003;SAS_AF=0;AA=T|||;VT=SNP
5	60523969	rs117852712	A	G	100	PASS	AC=41;AF=0.0081869;AN=5008;NS=2504;DP=18283;EAS_AF=0.0308;AMR_AF=0.0014;AFR_AF=0;EUR_AF=0.007;SAS_AF=0.002;AA=A|||;VT=SNP
5	60525122	rs117405220	T	C	100	PASS	AC=199;AF=0.0397364;AN=5008;NS=2504;DP=21426;EAS_AF=0.0863;AMR_AF=0.0029;AFR_AF=0.0015;EUR_AF=0.003;SAS_AF=0.1074;AA=T|||;VT=SNP
5	60525210	rs40506	T	C	100	PASS	AC=2567;AF=0.51258;AN=5008;NS=2504;DP=23307;EAS_AF=0.7827;AMR_AF=0.4769;AFR_AF=0.4002;EUR_AF=0.498;SAS_AF=0.4264;AA=T|||;VT=SNP
5	60525835	rs575464	C	T	100	PASS	AC=30;AF=0.00599042;AN=5008;NS=2504;DP=22545;EAS_AF=0.0298;AMR_AF=0;AFR_AF=0;EUR_AF=0;SAS_AF=0;AA=C|||;VT=SNP
5	60525987	rs78281012	C	G	100	PASS	AC=293;AF=0.0585064;AN=5008;NS=2504;DP=18951;EAS_AF=0.0863;AMR_AF=0.0331;AFR_AF=0.0318;EUR_AF=0.0288;SAS_AF=0.1145;AA=C|||;VT=SNP
5	60526326	rs34631	T	C	100	PASS	AC=2575;AF=0.514177;AN=5008;NS=2504;DP=20989;EAS_AF=0.7827;AMR_AF=0.4769;AFR_AF=0.4054;EUR_AF=0.499;SAS_AF=0.4264;AA=T|||;VT=SNP
5	60526529	rs143218496	G	A	100	PASS	AC=12;AF=0.00239617;AN=5008;NS=2504;DP=22115;EAS_AF=0.0089;AMR_AF=0;AFR_AF=0;EUR_AF=0.003;SAS_AF=0;AA=G|||;VT=SNP
5	60527107	rs76015421	C	T	100	PASS	AC=273;AF=0.0545128;AN=5008;NS=2504;DP=19162;EAS_AF=0.0863;AMR_AF=0.0317;AFR_AF=0.0174;EUR_AF=0.0288;SAS_AF=0.1145;AA=C|||;VT=SNP
5	60527418	rs13181515	A	C	100	PASS	AC=556;AF=0.111022;AN=5008;NS=2504;DP=20686;EAS_AF=0.129;AMR_AF=0.0836;AFR_AF=0.0242;EUR_AF=0.1312;SAS_AF=0.2086;AA=A|||;VT=SNP
5	60527421	rs13181517	A	T	100	PASS	AC=556;AF=0.111022;AN=5008;NS=2504;DP=20686;EAS_AF=0.129;AMR_AF=0.0836;AFR_AF=0.0242;EUR_AF=0.1312;SAS_AF=0.2086;AA=A|||;VT=SNP
5	60528127	rs10514905	A	G	100	PASS	AC=293;AF=0.0585064;AN=5008;NS=2504;DP=18070;EAS_AF=0.0863;AMR_AF=0.0331;AFR_AF=0.0318;EUR_AF=0.0288;SAS_AF=0.1145;AA=A|||;VT=SNP
5	60528251	rs13183007	C	A	100	PASS	AC=556;AF=0.111022;AN=5008;NS=2504;DP=15508;EAS_AF=0.129;AMR_AF=0.0836;AFR_AF=0.0242;EUR_AF=0.1312;SAS_AF=0.2086;AA=C|||;VT=SNP
5	60528786	rs76779515	C	G	100	PASS	AC=26;AF=0.00519169;AN=5008;NS=2504;DP=20036;EAS_AF=0.0258;AMR_AF=0;AFR_AF=0;EUR_AF=0;SAS_AF=0;AA=C|||;VT=SNP
5	60529160	rs141711917	G	A	100	PASS	AC=49;AF=0.00978435;AN=5008;NS=2504;DP=14690;EAS_AF=0.0377;AMR_AF=0.0144;AFR_AF=0;EUR_AF=0;SAS_AF=0.001;AA=G|||;VT=SNP
5	60529450	rs159360	C	A	100	PASS	AC=2576;AF=0.514377;AN=5008;NS=2504;DP=18521;EAS_AF=0.7827;AMR_AF=0.4769;AFR_AF=0.4062;EUR_AF=0.499;SAS_AF=0.4264;AA=C|||;VT=SNP
5	60530431	rs79051399	C	T	100	PASS	AC=293;AF=0.0585064;AN=5008;NS=2504;DP=14678;EAS_AF=0.0863;AMR_AF=0.0331;AFR_AF=0.0318;EUR_AF=0.0288;SAS_AF=0.1145;AA=C|||;VT=SNP
5	60531220	rs2055375	T	G	100	PASS	AC=2573;AF=0.513778;AN=5008;NS=2504;DP=18261;EAS_AF=0.7817;AMR_AF=0.4769;AFR_AF=0.4062;EUR_AF=0.499;SAS_AF=0.4243;AA=T|||;VT=SNP
5	60531565	rs10939886	A	T	100	PASS	AC=2575;AF=0.514177;AN=5008;NS=2504;DP=16325;EAS_AF=0.7817;AMR_AF=0.4769;AFR_AF=0.4062;EUR_AF=0.499;SAS_AF=0.4264;AA=A|||;VT=SNP
5	60533207	rs12513581	T	C	100	PASS	AC=2389;AF=0.477037;AN=5008;NS=2504;DP=16491;EAS_AF=0.7837;AMR_AF=0.464;AFR_AF=0.2716;EUR_AF=0.498;SAS_AF=0.4264;AA=T|||;VT=SNP
5	60533982	rs7443733	T	C	100	PASS	AC=2577;AF=0.514577;AN=5008;NS=2504;DP=20273;EAS_AF=0.7837;AMR_AF=0.4755;AFR_AF=0.4062;EUR_AF=0.5;SAS_AF=0.4264;AA=T|||;VT=SNP
5	60534538	rs76560656	A	T	100	PASS	AC=292;AF=0.0583067;AN=5008;NS=2504;DP=18403;EAS_AF=0.0853;AMR_AF=0.0331;AFR_AF=0.0318;EUR_AF=0.0288;SAS_AF=0.1145;AA=A|||;VT=SNP
5	60534659	rs7444594	T	G	100	PASS	AC=2576;AF=0.514377;AN=5008;NS=2504;DP=18769;EAS_AF=0.7837;AMR_AF=0.4755;AFR_AF=0.4062;EUR_AF=0.499;SAS_AF=0.4264;AA=T|||;VT=SNP
5	60535020	rs4699973	A	G	100	PASS	AC=2576;AF=0.514377;AN=5008;NS=2504;DP=20047;EAS_AF=0.7837;AMR_AF=0.4755;AFR_AF=0.4062;EUR_AF=0.499;SAS_AF=0.4264;AA=A|||;VT=SNP
5	60535158	rs7712204	T	G	100	PASS	AC=2389;AF=0.477037;AN=5008;NS=2504;DP=18859;EAS_AF=0.7837;AMR_AF=0.464;AFR_AF=0.2716;EUR_AF=0.498;SAS_AF=0.4264;AA=T|||;VT=SNP
5	60535582	rs116910169	T	A	100	PASS	AC=71;AF=0.0141773;AN=5008;NS=2504;DP=20634;EAS_AF=0.0526;AMR_AF=0.0144;AFR_AF=0.0008;EUR_AF=0.004;SAS_AF=0.0031;AA=T|||;VT=SNP
5	60537401	rs6449522	A	T	100	PASS	AC=2577;AF=0.514577;AN=5008;NS=2504;DP=21979;EAS_AF=0.7837;AMR_AF=0.4755;AFR_AF=0.407;EUR_AF=0.499;SAS_AF=0.4264;AA=A|||;VT=SNP
5	60538789	rs538885447	T	G	100	PASS	AC=32;AF=0.00638978;AN=5008;NS=2504;DP=21185;EAS_AF=0.0218;AMR_AF=0.0014;AFR_AF=0;EUR_AF=0.007;SAS_AF=0.002;AA=T|||;VT=SNP
5	60539497	rs77250761	T	C	100	PASS	AC=2576;AF=0.514377;AN=5008;NS=2504;DP=19154;EAS_AF=0.7847;AMR_AF=0.4769;AFR_AF=0.4054;EUR_AF=0.498;SAS_AF=0.4264;AA=T|||;VT=SNP
5	60539921	rs183917832	C	A	100	PASS	AC=25;AF=0.00499201;AN=5008;NS=2504;DP=20458;EAS_AF=0.0218;AMR_AF=0;AFR_AF=0;EUR_AF=0;SAS_AF=0.0031;AA=C|||;VT=SNP
5	60541282	rs12522729	T	A	100	PASS	AC=73;AF=0.0145767;AN=5008;NS=2504;DP=19448;EAS_AF=0.0585;AMR_AF=0.0144;AFR_AF=0;EUR_AF=0.003;SAS_AF=0.001;AA=T|||;VT=SNP
5	60541735	rs79653080	G	A	100	PASS	AC=376;AF=0.0750799;AN=5008;NS=2504;DP=16299;EAS_AF=0.3026;AMR_AF=0.0086;AFR_AF=0;EUR_AF=0.004;SAS_AF=0.0624;AA=G|||;VT=SNP
5	60541910	rs9291710	C	A	100	PASS	AC=3408;AF=0.680511;AN=5008;NS=2504;DP=14719;EAS_AF=0.7857;AMR_AF=0.8098;AFR_AF=0.4992;EUR_AF=0.7674;SAS_AF=0.636;AA=C|||;VT=SNP
5	60542486	rs6876627	A	G	100	PASS	AC=296;AF=0.0591054;AN=5008;NS=2504;DP=15595;EAS_AF=0.0853;AMR_AF=0.036;AFR_AF=0.0325;EUR_AF=0.0298;SAS_AF=0.1145;AA=A|||;VT=SNP
5	60543095	rs78949775	G	A	100	PASS	AC=394;AF=0.0786741;AN=5008;NS=2504;DP=17819;EAS_AF=0.1885;AMR_AF=0.0533;AFR_AF=0.0461;EUR_AF=0.0199;SAS_AF=0.0879;AA=G|||;VT=SNP
5	60544502	rs181810641	G	A	100	PASS	AC=25;AF=0.00499201;AN=5008;NS=2504;DP=16883;EAS_AF=0.0149;AMR_AF=0.013;AFR_AF=0.0008;EUR_AF=0;SAS_AF=0;AA=G|||;VT=SNP
5	60545065	rs35185283	C	T	100	PASS	AC=555;AF=0.110823;AN=5008;NS=2504;DP=17782;EAS_AF=0.129;AMR_AF=0.0836;AFR_AF=0.0242;EUR_AF=0.1302;SAS_AF=0.2086;AA=C|||;VT=SNP
5	60545205	rs6889637	G	A	100	PASS	AC=294;AF=0.0587061;AN=5008;NS=2504;DP=19671;EAS_AF=0.0853;AMR_AF=0.0346;AFR_AF=0.0318;EUR_AF=0.0298;SAS_AF=0.1145;AA=G|||;VT=SNP
5	60545332	rs11745179	G	A	100	PASS	AC=556;AF=0.111022;AN=5008;NS=2504;DP=21732;EAS_AF=0.129;AMR_AF=0.0836;AFR_AF=0.0242;EUR_AF=0.1302;SAS_AF=0.2096;AA=G|||;VT=SNP
5	60545472	rs11745233	G	A	100	PASS	AC=556;AF=0.111022;AN=5008;NS=2504;DP=18369;EAS_AF=0.129;AMR_AF=0.0836;AFR_AF=0.0242;EUR_AF=0.1302;SAS_AF=0.2096;AA=G|||;VT=SNP
5	60545515	rs6864095	G	T	100	PASS	AC=2577;AF=0.514577;AN=5008;NS=2504;DP=19972;EAS_AF=0.7837;AMR_AF=0.4755;AFR_AF=0.4062;EUR_AF=0.501;SAS_AF=0.4254;AA=G|||;VT=SNP
5	60545970	rs6864489	A	G	100	PASS	AC=2560;AF=0.511182;AN=5008;NS=2504;DP=18674;EAS_AF=0.7837;AMR_AF=0.4726;AFR_AF=0.3956;EUR_AF=0.501;SAS_AF=0.4243;AA=A|||;VT=SNP
5	60547015	rs13183464	T	G	100	PASS	AC=624;AF=0.124601;AN=5008;NS=2504;DP=16260;EAS_AF=0.129;AMR_AF=0.0821;AFR_AF=0.0764;EUR_AF=0.1302;SAS_AF=0.2096;AA=T|||;VT=SNP
5	60549520	rs62366215	C	G	100	PASS	AC=2401;AF=0.479433;AN=5008;NS=2504;DP=20790;EAS_AF=0.7877;AMR_AF=0.4697;AFR_AF=0.2738;EUR_AF=0.501;SAS_AF=0.4243;AA=C|||;VT=SNP
5	60550041	rs6868457	T	C	100	PASS	AC=2576;AF=0.514377;AN=5008;NS=2504;DP=19243;EAS_AF=0.7877;AMR_AF=0.4798;AFR_AF=0.4009;EUR_AF=0.5;SAS_AF=0.4254;AA=T|||;VT=SNP
5	60550943	rs72759289	G	A	100	PASS	AC=446;AF=0.0890575;AN=5008;NS=2504;DP=18306;EAS_AF=0.0774;AMR_AF=0.0692;AFR_AF=0.0227;EUR_AF=0.1262;SAS_AF=0.1667;AA=G|||;VT=SNP
5	60551197	rs74568270	G	A	100	PASS	AC=238;AF=0.047524;AN=5008;NS=2504;DP=21109;EAS_AF=0.0585;AMR_AF=0.0115;AFR_AF=0.0015;EUR_AF=0.0527;SAS_AF=0.1186;AA=G|||;VT=SNP
5	60551630	rs77136149	A	G	100	PASS	AC=396;AF=0.0790735;AN=5008;NS=2504;DP=17010;EAS_AF=0.0605;AMR_AF=0.0101;AFR_AF=0.0688;EUR_AF=0.0477;SAS_AF=0.1933;AA=A|||;VT=SNP
5	60551804	rs7737448	G	C	100	PASS	AC=3632;AF=0.72524;AN=5008;NS=2504;DP=12845;EAS_AF=0.8611;AMR_AF=0.8444;AFR_AF=0.5439;EUR_AF=0.7952;SAS_AF=0.6738;AA=G|||;VT=SNP
5	60553232	rs7705381	C	T	100	PASS	AC=3373;AF=0.673522;AN=5008;NS=2504;DP=16714;EAS_AF=0.8611;AMR_AF=0.8285;AFR_AF=0.3563;EUR_AF=0.7942;SAS_AF=0.6748;AA=C|||;VT=SNP
5	60553954	rs78619024	C	T	100	PASS	AC=336;AF=0.0670927;AN=5008;NS=2504;DP=16655;EAS_AF=0.0605;AMR_AF=0.0115;AFR_AF=0.0242;EUR_AF=0.0477;SAS_AF=0.1912;AA=A|||;VT=SNP
5	60554013	rs10062338	T	A	100	PASS	AC=3374;AF=0.673722;AN=5008;NS=2504;DP=17042;EAS_AF=0.8611;AMR_AF=0.8314;AFR_AF=0.3533;EUR_AF=0.7952;SAS_AF=0.6769;AA=T|||;VT=SNP
5	60554339	rs7448844	T	C	100	PASS	AC=3377;AF=0.674321;AN=5008;NS=2504;DP=17196;EAS_AF=0.8651;AMR_AF=0.83;AFR_AF=0.354;EUR_AF=0.7942;SAS_AF=0.6769;AA=T|||;VT=SNP
5	60554362	rs13167234	A	G	100	PASS	AC=3789;AF=0.756589;AN=5008;NS=2504;DP=17133;EAS_AF=0.9256;AMR_AF=0.8415;AFR_AF=0.4365;EUR_AF=0.8419;SAS_AF=0.8671;AA=G|||;VT=SNP
5	60554657	rs13187871	T	C	100	PASS	AC=3787;AF=0.75619;AN=5008;NS=2504;DP=14931;EAS_AF=0.9216;AMR_AF=0.8429;AFR_AF=0.4357;EUR_AF=0.8439;SAS_AF=0.8671;AA=C|||;VT=SNP
5	60554858	rs4700415	T	C	100	PASS	AC=3787;AF=0.75619;AN=5008;NS=2504;DP=14473;EAS_AF=0.9216;AMR_AF=0.8429;AFR_AF=0.4365;EUR_AF=0.8429;SAS_AF=0.8671;AA=C|||;VT=SNP
5	60555207	rs67749311	A	G	100	PASS	AC=361;AF=0.0720847;AN=5008;NS=2504;DP=17292;EAS_AF=0.0784;AMR_AF=0.062;AFR_AF=0.0204;EUR_AF=0.1024;SAS_AF=0.1115;AA=A|||;VT=SNP
5	60555264	rs10939888	A	G	100	PASS	AC=3443;AF=0.6875;AN=5008;NS=2504;DP=18108;EAS_AF=0.8611;AMR_AF=0.8602;AFR_AF=0.3722;EUR_AF=0.8171;SAS_AF=0.6789;AA=A|||;VT=SNP
5	60555388	rs4379148	C	A	100	PASS	AC=3835;AF=0.765775;AN=5008;NS=2504;DP=16751;EAS_AF=0.9216;AMR_AF=0.8718;AFR_AF=0.441;EUR_AF=0.8638;SAS_AF=0.8681;AA=A|||;VT=SNP
5	60555922	rs4540126	T	C	100	PASS	AC=3426;AF=0.684105;AN=5008;NS=2504;DP=17467;EAS_AF=0.8611;AMR_AF=0.8602;AFR_AF=0.3593;EUR_AF=0.8171;SAS_AF=0.6789;AA=T|||;VT=SNP
5	60556220	rs12696979	T	A	100	PASS	AC=3429;AF=0.684704;AN=5008;NS=2504;DP=16806;EAS_AF=0.8611;AMR_AF=0.8602;AFR_AF=0.3616;EUR_AF=0.8171;SAS_AF=0.6789;AA=T|||;VT=SNP
5	60556268	rs12696980	T	C	100	PASS	AC=3426;AF=0.684105;AN=5008;NS=2504;DP=17169;EAS_AF=0.8611;AMR_AF=0.8602;AFR_AF=0.3593;EUR_AF=0.8171;SAS_AF=0.6789;AA=T|||;VT=SNP
5	60556317	rs13355792	T	C	100	PASS	AC=3837;AF=0.766174;AN=5008;NS=2504;DP=17397;EAS_AF=0.9216;AMR_AF=0.8718;AFR_AF=0.441;EUR_AF=0.8648;SAS_AF=0.8691;AA=T|||;VT=SNP
5	60556376	rs12189426	G	A	100	PASS	AC=3429;AF=0.684704;AN=5008;NS=2504;DP=18732;EAS_AF=0.8611;AMR_AF=0.8602;AFR_AF=0.3616;EUR_AF=0.8171;SAS_AF=0.6789;AA=G|||;VT=SNP
5	60556475	rs139631421	G	T	100	PASS	AC=138;AF=0.0275559;AN=5008;NS=2504;DP=15061;EAS_AF=0.125;AMR_AF=0.0072;AFR_AF=0;EUR_AF=0.004;SAS_AF=0.0031;AA=-|||;VT=SNP
5	60556529	rs185092528	G	T	100	PASS	AC=109;AF=0.0217652;AN=5008;NS=2504;DP=12888;EAS_AF=0.1002;AMR_AF=0.0072;AFR_AF=0;EUR_AF=0.003;SAS_AF=0;AA=-|||;VT=SNP
5	60556856	rs75190473	A	T	100	PASS	AC=408;AF=0.0814696;AN=5008;NS=2504;DP=15546;EAS_AF=0.0605;AMR_AF=0.0115;AFR_AF=0.0794;EUR_AF=0.0477;SAS_AF=0.1902;AA=A|||;VT=SNP
5	60557305	rs10939891	T	G	100	PASS	AC=3522;AF=0.703275;AN=5008;NS=2504;DP=20024;EAS_AF=0.9206;AMR_AF=0.8573;AFR_AF=0.298;EUR_AF=0.8648;SAS_AF=0.7515;AA=T|||;VT=SNP
5	60557497	rs4235485	C	A	100	PASS	AC=4098;AF=0.818291;AN=5008;NS=2504;DP=21198;EAS_AF=0.9216;AMR_AF=0.8847;AFR_AF=0.6278;EUR_AF=0.8668;SAS_AF=0.8722;AA=A|||;VT=SNP
5	60557974	rs12696981	C	G	100	PASS	AC=3838;AF=0.766374;AN=5008;NS=2504;DP=18628;EAS_AF=0.9216;AMR_AF=0.8732;AFR_AF=0.438;EUR_AF=0.8658;SAS_AF=0.8722;AA=G|||;VT=SNP
5	60558282	rs12696982	T	C	100	PASS	AC=3827;AF=0.764177;AN=5008;NS=2504;DP=17071;EAS_AF=0.9117;AMR_AF=0.8732;AFR_AF=0.4372;EUR_AF=0.8658;SAS_AF=0.8722;AA=C|||;VT=SNP
5	60558410	rs6867417	G	A	100	PASS	AC=3356;AF=0.670128;AN=5008;NS=2504;DP=18206;EAS_AF=0.8512;AMR_AF=0.8314;AFR_AF=0.348;EUR_AF=0.7952;SAS_AF=0.6759;AA=G|||;VT=SNP
5	60558471	rs6867268	C	T	100	PASS	AC=3357;AF=0.670327;AN=5008;NS=2504;DP=19546;EAS_AF=0.8512;AMR_AF=0.8314;AFR_AF=0.348;EUR_AF=0.7952;SAS_AF=0.6769;AA=C|||;VT=SNP
5	60558879	rs7708674	C	T	100	PASS	AC=462;AF=0.0922524;AN=5008;NS=2504;DP=21465;EAS_AF=0.0605;AMR_AF=0.0418;AFR_AF=0.0862;EUR_AF=0.0696;SAS_AF=0.1922;AA=C|||;VT=SNP
5	60558886	rs11949390	G	A	100	PASS	AC=369;AF=0.0736821;AN=5008;NS=2504;DP=21371;EAS_AF=0.0873;AMR_AF=0.0605;AFR_AF=0.0204;EUR_AF=0.1024;SAS_AF=0.1115;AA=G|||;VT=SNP
5	60559040	rs58939856	C	T	100	PASS	AC=669;AF=0.133586;AN=5008;NS=2504;DP=16510;EAS_AF=0.0605;AMR_AF=0.0519;AFR_AF=0.2368;EUR_AF=0.0706;SAS_AF=0.1922;AA=C|||;VT=SNP
5	60559156	rs36198109	G	A	100	PASS	AC=1449;AF=0.289337;AN=5008;NS=2504;DP=15227;EAS_AF=0.0605;AMR_AF=0.3963;AFR_AF=0.3124;EUR_AF=0.3459;SAS_AF=0.3599;AA=G|||;VT=SNP
5	60559743	rs4640746	A	C	100	PASS	AC=4027;AF=0.804113;AN=5008;NS=2504;DP=20072;EAS_AF=0.9117;AMR_AF=0.8833;AFR_AF=0.5847;EUR_AF=0.8658;SAS_AF=0.8701;AA=C|||;VT=SNP
5	60559844	rs57793854	A	T	100	PASS	AC=561;AF=0.112021;AN=5008;NS=2504;DP=20525;EAS_AF=0.0605;AMR_AF=0.0245;AFR_AF=0.1876;EUR_AF=0.0487;SAS_AF=0.1902;AA=A|||;VT=SNP
5	60561748	rs6449523	C	A	100	PASS	AC=4029;AF=0.804513;AN=5008;NS=2504;DP=18266;EAS_AF=0.9117;AMR_AF=0.8833;AFR_AF=0.5862;EUR_AF=0.8658;SAS_AF=0.8701;AA=A|||;VT=SNP
5	60561932	rs4441832	A	G	100	PASS	AC=3413;AF=0.68151;AN=5008;NS=2504;DP=18994;EAS_AF=0.8502;AMR_AF=0.8602;AFR_AF=0.357;EUR_AF=0.8171;SAS_AF=0.68;AA=A|||;VT=SNP
5	60561940	rs6885308	G	T	100	PASS	AC=619;AF=0.123602;AN=5008;NS=2504;DP=18919;EAS_AF=0.0615;AMR_AF=0.0231;AFR_AF=0.2315;EUR_AF=0.0487;SAS_AF=0.1902;AA=G|||;VT=SNP
5	60562303	rs4400074	T	C	100	PASS	AC=3358;AF=0.670527;AN=5008;NS=2504;DP=19163;EAS_AF=0.8502;AMR_AF=0.8314;AFR_AF=0.3487;EUR_AF=0.7952;SAS_AF=0.6779;AA=T|||;VT=SNP
5	60562640	rs10044874	A	G	100	PASS	AC=675;AF=0.134784;AN=5008;NS=2504;DP=16007;EAS_AF=0.0605;AMR_AF=0.0519;AFR_AF=0.2413;EUR_AF=0.0706;SAS_AF=0.1922;AA=A|||;VT=SNP
5	60562651	rs4315878	A	G	100	PASS	AC=4049;AF=0.808506;AN=5008;NS=2504;DP=16030;EAS_AF=0.9117;AMR_AF=0.8847;AFR_AF=0.6006;EUR_AF=0.8658;SAS_AF=0.8701;AA=G|||;VT=SNP
5	60562802	rs9291714	T	C	100	PASS	AC=671;AF=0.133986;AN=5008;NS=2504;DP=18344;EAS_AF=0.0605;AMR_AF=0.0519;AFR_AF=0.2383;EUR_AF=0.0706;SAS_AF=0.1922;AA=T|||;VT=SNP
5	60562811	rs9291715	T	A	100	PASS	AC=671;AF=0.133986;AN=5008;NS=2504;DP=18314;EAS_AF=0.0605;AMR_AF=0.0519;AFR_AF=0.2383;EUR_AF=0.0706;SAS_AF=0.1922;AA=T|||;VT=SNP
5	60563883	rs12518152	C	T	100	PASS	AC=3369;AF=0.672724;AN=5008;NS=2504;DP=17685;EAS_AF=0.8502;AMR_AF=0.8386;AFR_AF=0.3502;EUR_AF=0.7952;SAS_AF=0.682;AA=C|||;VT=SNP
5	60563907	rs12523278	A	G	100	PASS	AC=2300;AF=0.459265;AN=5008;NS=2504;DP=17911;EAS_AF=0.8353;AMR_AF=0.4741;AFR_AF=0.0885;EUR_AF=0.5239;SAS_AF=0.4959;AA=A|||;VT=SNP
5	60564184	rs72759299	C	T	100	PASS	AC=351;AF=0.0700879;AN=5008;NS=2504;DP=18616;EAS_AF=0.0883;AMR_AF=0.0605;AFR_AF=0.0204;EUR_AF=0.1004;SAS_AF=0.0941;AA=C|||;VT=SNP
5	60564322	rs10939892	T	C	100	PASS	AC=975;AF=0.194688;AN=5008;NS=2504;DP=19609;EAS_AF=0.1498;AMR_AF=0.1124;AFR_AF=0.2209;EUR_AF=0.171;SAS_AF=0.2883;AA=t|||;VT=SNP
5	60564573	rs10939893	C	A	100	PASS	AC=996;AF=0.198882;AN=5008;NS=2504;DP=18357;EAS_AF=0.1498;AMR_AF=0.1182;AFR_AF=0.2201;EUR_AF=0.1879;SAS_AF=0.2894;AA=C|||;VT=SNP
5	60564993	rs13175564	T	C	100	PASS	AC=979;AF=0.195487;AN=5008;NS=2504;DP=16886;EAS_AF=0.1498;AMR_AF=0.1124;AFR_AF=0.2239;EUR_AF=0.171;SAS_AF=0.2883;AA=T|||;VT=SNP
5	60565297	rs35310874	A	G	100	PASS	AC=3368;AF=0.672524;AN=5008;NS=2504;DP=17396;EAS_AF=0.8502;AMR_AF=0.8386;AFR_AF=0.351;EUR_AF=0.7952;SAS_AF=0.68;AA=a|||;VT=SNP
5	60566442	rs6882613	C	T	100	PASS	AC=624;AF=0.124601;AN=5008;NS=2504;DP=18700;EAS_AF=0.0615;AMR_AF=0.0504;AFR_AF=0.2005;EUR_AF=0.0706;SAS_AF=0.1953;AA=C|||;VT=SNP
5	60566539	rs9291718	C	T	100	PASS	AC=3351;AF=0.669129;AN=5008;NS=2504;DP=17761;EAS_AF=0.8502;AMR_AF=0.8357;AFR_AF=0.351;EUR_AF=0.7823;SAS_AF=0.6779;AA=C|||;VT=SNP
5	60566775	rs34439016	G	A	100	PASS	AC=975;AF=0.194688;AN=5008;NS=2504;DP=17783;EAS_AF=0.1498;AMR_AF=0.111;AFR_AF=0.2209;EUR_AF=0.171;SAS_AF=0.2894;AA=G|||;VT=SNP
5	60566789	rs10461467	T	A	100	PASS	AC=3368;AF=0.672524;AN=5008;NS=2504;DP=17591;EAS_AF=0.8502;AMR_AF=0.8386;AFR_AF=0.3517;EUR_AF=0.7952;SAS_AF=0.6789;AA=T|||;VT=SNP
5	60567617	rs10939894	A	G	100	PASS	AC=349;AF=0.0696885;AN=5008;NS=2504;DP=13106;EAS_AF=0.0873;AMR_AF=0.0605;AFR_AF=0.0204;EUR_AF=0.1004;SAS_AF=0.093;AA=A|||;VT=SNP
5	60567819	rs10939895	A	G	100	PASS	AC=349;AF=0.0696885;AN=5008;NS=2504;DP=13205;EAS_AF=0.0873;AMR_AF=0.0605;AFR_AF=0.0204;EUR_AF=0.1004;SAS_AF=0.093;AA=G|||;VT=SNP
5	60568784	rs75465653	A	G	100	PASS	AC=343;AF=0.0684904;AN=5008;NS=2504;DP=20640;EAS_AF=0.0625;AMR_AF=0.0115;AFR_AF=0.0257;EUR_AF=0.0477;SAS_AF=0.1943;AA=A|||;VT=SNP
5	60568861	rs10434526	T	C	100	PASS	AC=3277;AF=0.654353;AN=5008;NS=2504;DP=21754;EAS_AF=0.8512;AMR_AF=0.8357;AFR_AF=0.2837;EUR_AF=0.7952;SAS_AF=0.6789;AA=C|||;VT=SNP
5	60569207	rs74590125	C	A	100	PASS	AC=311;AF=0.0621006;AN=5008;NS=2504;DP=22191;EAS_AF=0.0615;AMR_AF=0.0086;AFR_AF=0.003;EUR_AF=0.0477;SAS_AF=0.1953;AA=C|||;VT=SNP
5	60569280	rs10065444	C	T	100	PASS	AC=3277;AF=0.654353;AN=5008;NS=2504;DP=20747;EAS_AF=0.8512;AMR_AF=0.8357;AFR_AF=0.2837;EUR_AF=0.7952;SAS_AF=0.6789;AA=C|||;VT=SNP
5	60569497	rs79180789	C	A	100	PASS	AC=69;AF=0.013778;AN=5008;NS=2504;DP=20980;EAS_AF=0.0595;AMR_AF=0;AFR_AF=0.0008;EUR_AF=0;SAS_AF=0.0082;AA=C|||;VT=SNP
5	60570104	rs7721603	T	C	100	PASS	AC=364;AF=0.0726837;AN=5008;NS=2504;DP=20422;EAS_AF=0.0873;AMR_AF=0.0605;AFR_AF=0.0318;EUR_AF=0.1004;SAS_AF=0.093;AA=T|||;VT=SNP
5	60570289	rs79014964	C	T	100	PASS	AC=310;AF=0.061901;AN=5008;NS=2504;DP=19543;EAS_AF=0.0615;AMR_AF=0.0086;AFR_AF=0.003;EUR_AF=0.0477;SAS_AF=0.1943;AA=c|||;VT=SNP
5	60570792	rs72761408	T	A	100	PASS	AC=363;AF=0.072484;AN=5008;NS=2504;DP=16836;EAS_AF=0.0863;AMR_AF=0.0605;AFR_AF=0.0318;EUR_AF=0.1004;SAS_AF=0.093;AA=T|||;VT=SNP
5	60573147	rs11747588	C	G	100	PASS	AC=349;AF=0.0696885;AN=5008;NS=2504;DP=14736;EAS_AF=0.0873;AMR_AF=0.0605;AFR_AF=0.0204;EUR_AF=0.1004;SAS_AF=0.093;AA=C|||;VT=SNP
5	60573487	rs10471510	A	C	100	PASS	AC=3292;AF=0.657348;AN=5008;NS=2504;DP=18002;EAS_AF=0.8482;AMR_AF=0.8357;AFR_AF=0.298;EUR_AF=0.7952;SAS_AF=0.6779;AA=A|||;VT=SNP
5	60573938	rs117925581	G	C	100	PASS	AC=195;AF=0.0389377;AN=5008;NS=2504;DP=18327;EAS_AF=0.1032;AMR_AF=0.0159;AFR_AF=0;EUR_AF=0.007;SAS_AF=0.0746;AA=G|||;VT=SNP
5	60574377	rs13179814	C	T	100	PASS	AC=354;AF=0.0706869;AN=5008;NS=2504;DP=17124;EAS_AF=0.0903;AMR_AF=0.0605;AFR_AF=0.0212;EUR_AF=0.1004;SAS_AF=0.0941;AA=C|||;VT=SNP
5	60574619	rs62366231	G	A	100	PASS	AC=354;AF=0.0706869;AN=5008;NS=2504;DP=18113;EAS_AF=0.0903;AMR_AF=0.0605;AFR_AF=0.0212;EUR_AF=0.1004;SAS_AF=0.0941;AA=G|||;VT=SNP
5	60575221	rs77792384	G	A	100	PASS	AC=500;AF=0.0998403;AN=5008;NS=2504;DP=16986;EAS_AF=0.0625;AMR_AF=0.0245;AFR_AF=0.1967;EUR_AF=0.0258;SAS_AF=0.137;AA=G|||;VT=SNP
5	60575359	rs73103614	G	T	100	PASS	AC=500;AF=0.0998403;AN=5008;NS=2504;DP=21438;EAS_AF=0.0625;AMR_AF=0.0245;AFR_AF=0.1967;EUR_AF=0.0258;SAS_AF=0.137;AA=G|||;VT=SNP
5	60575406	rs142946043	A	G	100	PASS	AC=51;AF=0.0101837;AN=5008;NS=2504;DP=23098;EAS_AF=0.0456;AMR_AF=0;AFR_AF=0.0008;EUR_AF=0;SAS_AF=0.0041;AA=A|||;VT=SNP
5	60575859	rs79513808	C	T	100	PASS	AC=322;AF=0.0642971;AN=5008;NS=2504;DP=20704;EAS_AF=0.0625;AMR_AF=0.0403;AFR_AF=0.0363;EUR_AF=0.0467;SAS_AF=0.1391;AA=C|||;VT=SNP
5	60575897	rs6885499	T	G	100	PASS	AC=3369;AF=0.672724;AN=5008;NS=2504;DP=19474;EAS_AF=0.8472;AMR_AF=0.8372;AFR_AF=0.2958;EUR_AF=0.8191;SAS_AF=0.7352;AA=T|||;VT=SNP
5	60576050	rs6864367	A	G	100	PASS	AC=3371;AF=0.673123;AN=5008;NS=2504;DP=17845;EAS_AF=0.8472;AMR_AF=0.8372;AFR_AF=0.2965;EUR_AF=0.8191;SAS_AF=0.7362;AA=A|||;VT=SNP
5	60576278	rs10041973	C	T	100	PASS	AC=4002;AF=0.799121;AN=5008;NS=2504;DP=17601;EAS_AF=0.9097;AMR_AF=0.889;AFR_AF=0.5598;EUR_AF=0.8668;SAS_AF=0.8753;AA=T|||;VT=SNP
5	60576666	rs4699974	G	A	100	PASS	AC=3333;AF=0.665535;AN=5008;NS=2504;DP=18807;EAS_AF=0.8472;AMR_AF=0.8372;AFR_AF=0.2678;EUR_AF=0.8191;SAS_AF=0.7362;AA=G|||;VT=SNP
5	60577292	rs4699975	G	T	100	PASS	AC=3371;AF=0.673123;AN=5008;NS=2504;DP=16812;EAS_AF=0.8472;AMR_AF=0.8372;AFR_AF=0.2965;EUR_AF=0.8191;SAS_AF=0.7362;AA=G|||;VT=SNP
5	60577603	rs10042872	G	C	100	PASS	AC=499;AF=0.0996406;AN=5008;NS=2504;DP=11542;EAS_AF=0.0615;AMR_AF=0.0245;AFR_AF=0.1967;EUR_AF=0.0258;SAS_AF=0.137;AA=G|||;VT=SNP
5	60578911	rs182352689	A	C	100	PASS	AC=490;AF=0.0978435;AN=5008;NS=2504;DP=2549;EAS_AF=0.0526;AMR_AF=0.0245;AFR_AF=0.1974;EUR_AF=0.0258;SAS_AF=0.136;AA=A|||;VT=SNP
5	60579370	rs150056678	C	T	100	PASS	AC=61;AF=0.0121805;AN=5008;NS=2504;DP=17196;EAS_AF=0.0169;AMR_AF=0.0072;AFR_AF=0.0121;EUR_AF=0.002;SAS_AF=0.0215;AA=C|||;VT=SNP
5	60581265	rs79799370	A	G	100	PASS	AC=50;AF=0.00998403;AN=5008;NS=2504;DP=18103;EAS_AF=0.0496;AMR_AF=0;AFR_AF=0;EUR_AF=0;SAS_AF=0;AA=A|||;VT=SNP
5	60581371	rs4129437	T	C	100	PASS	AC=1673;AF=0.334065;AN=5008;NS=2504;DP=16364;EAS_AF=0.1498;AMR_AF=0.1628;AFR_AF=0.7322;EUR_AF=0.1809;SAS_AF=0.2648;AA=C|||;VT=SNP
5	60582040	rs10079986	C	T	100	PASS	AC=586;AF=0.117013;AN=5008;NS=2504;DP=18748;EAS_AF=0.0615;AMR_AF=0.0245;AFR_AF=0.2625;EUR_AF=0.0258;SAS_AF=0.137;AA=C|||;VT=SNP
5	60582057	rs75097745	T	C	100	PASS	AC=282;AF=0.0563099;AN=5008;NS=2504;DP=18854;EAS_AF=0.0615;AMR_AF=0.013;AFR_AF=0.0393;EUR_AF=0.0249;SAS_AF=0.137;AA=T|||;VT=SNP
5	60582401	rs79187860	G	C	100	PASS	AC=225;AF=0.0449281;AN=5008;NS=2504;DP=20470;EAS_AF=0.0615;AMR_AF=0.0072;AFR_AF=0;EUR_AF=0.0239;SAS_AF=0.137;AA=G|||;VT=SNP
5	60582793	rs6449524	G	C	100	PASS	AC=498;AF=0.0994409;AN=5008;NS=2504;DP=16773;EAS_AF=0.0615;AMR_AF=0.0245;AFR_AF=0.1959;EUR_AF=0.0258;SAS_AF=0.137;AA=G|||;VT=SNP
5	60583560	rs6869228	G	A	100	PASS	AC=491;AF=0.0980431;AN=5008;NS=2504;DP=19177;EAS_AF=0.0615;AMR_AF=0.0245;AFR_AF=0.1967;EUR_AF=0.0258;SAS_AF=0.1288;AA=G|||;VT=SNP
5	60585889	rs7444792	T	C	100	PASS	AC=1785;AF=0.35643;AN=5008;NS=2504;DP=17728;EAS_AF=0.2321;AMR_AF=0.17;AFR_AF=0.6967;EUR_AF=0.173;SAS_AF=0.3456;AA=T|||;VT=SNP
5	60586040	rs139324268	C	A	100	PASS	AC=14;AF=0.00279553;AN=5008;NS=2504;DP=16050;EAS_AF=0.0139;AMR_AF=0;AFR_AF=0;EUR_AF=0;SAS_AF=0;AA=C|||;VT=SNP
5	60586625	rs4352559	T	C	100	PASS	AC=3255;AF=0.64996;AN=5008;NS=2504;DP=20426;EAS_AF=0.4653;AMR_AF=0.6023;AFR_AF=0.9561;EUR_AF=0.492;SAS_AF=0.6227;AA=C|||;VT=SNP
5	60586982	rs4382119	T	C	100	PASS	AC=769;AF=0.153554;AN=5008;NS=2504;DP=20512;EAS_AF=0.0268;AMR_AF=0.0591;AFR_AF=0.4206;EUR_AF=0.0239;SAS_AF=0.1237;AA=T|||;VT=SNP
5	60587248	rs117097473	G	T	100	PASS	AC=154;AF=0.0307508;AN=5008;NS=2504;DP=22168;EAS_AF=0.0268;AMR_AF=0.0043;AFR_AF=0;EUR_AF=0.005;SAS_AF=0.1217;AA=G|||;VT=SNP
5	60588572	rs6867278	C	G	100	PASS	AC=1461;AF=0.291733;AN=5008;NS=2504;DP=19333;EAS_AF=0.2183;AMR_AF=0.1542;AFR_AF=0.5023;EUR_AF=0.172;SAS_AF=0.3037;AA=G|||;VT=SNP
5	60589021	rs6889338	T	G	100	PASS	AC=1475;AF=0.294529;AN=5008;NS=2504;DP=19700;EAS_AF=0.2282;AMR_AF=0.1542;AFR_AF=0.5023;EUR_AF=0.1759;SAS_AF=0.3037;AA=G|||;VT=SNP
5	60589535	rs59628996	G	C	100	PASS	AC=770;AF=0.153754;AN=5008;NS=2504;DP=19902;EAS_AF=0.0268;AMR_AF=0.0591;AFR_AF=0.4213;EUR_AF=0.0239;SAS_AF=0.1237;AA=G|||;VT=SNP
5	60589739	rs4546329	C	T	100	PASS	AC=2611;AF=0.521366;AN=5008;NS=2504;DP=22113;EAS_AF=0.2282;AMR_AF=0.5303;AFR_AF=0.7905;EUR_AF=0.4712;SAS_AF=0.5051;AA=T|||;VT=SNP
5	60590433	rs13171223	G	A	100	PASS	AC=691;AF=0.137979;AN=5008;NS=2504;DP=21150;EAS_AF=0.1915;AMR_AF=0.0951;AFR_AF=0.0825;EUR_AF=0.1481;SAS_AF=0.1779;AA=G|||;VT=SNP
5	60590591	rs6449525	C	T	100	PASS	AC=1471;AF=0.29373;AN=5008;NS=2504;DP=21022;EAS_AF=0.2183;AMR_AF=0.1542;AFR_AF=0.5113;EUR_AF=0.172;SAS_AF=0.3016;AA=T|||;VT=SNP
5	60592791	rs13182603	G	A	100	PASS	AC=683;AF=0.136382;AN=5008;NS=2504;DP=18915;EAS_AF=0.2004;AMR_AF=0.0951;AFR_AF=0.0673;EUR_AF=0.1511;SAS_AF=0.1779;AA=G|||;VT=SNP
5	60593198	rs4452517	C	T	100	PASS	AC=733;AF=0.146366;AN=5008;NS=2504;DP=16312;EAS_AF=0.0268;AMR_AF=0.0576;AFR_AF=0.3933;EUR_AF=0.0249;SAS_AF=0.1237;AA=C|||;VT=SNP
5	60593212	rs11743133	G	A	100	PASS	AC=672;AF=0.134185;AN=5008;NS=2504;DP=16370;EAS_AF=0.1915;AMR_AF=0.0951;AFR_AF=0.0696;EUR_AF=0.1461;SAS_AF=0.1779;AA=A|||;VT=SNP
5	60593771	rs6449526	A	G	100	PASS	AC=1426;AF=0.284744;AN=5008;NS=2504;DP=20136;EAS_AF=0.2183;AMR_AF=0.1527;AFR_AF=0.4796;EUR_AF=0.17;SAS_AF=0.3016;AA=G|||;VT=SNP
5	60594297	rs6860599	C	G	100	PASS	AC=1426;AF=0.284744;AN=5008;NS=2504;DP=20990;EAS_AF=0.2183;AMR_AF=0.1527;AFR_AF=0.4796;EUR_AF=0.17;SAS_AF=0.3016;AA=G|||;VT=SNP
5	60594343	rs13154663	G	A	100	PASS	AC=669;AF=0.133586;AN=5008;NS=2504;DP=20890;EAS_AF=0.1915;AMR_AF=0.0951;AFR_AF=0.0673;EUR_AF=0.1461;SAS_AF=0.1779;AA=G|||;VT=SNP
5	60594520	rs13154581	A	T	100	PASS	AC=449;AF=0.0896565;AN=5008;NS=2504;DP=20714;EAS_AF=0.1369;AMR_AF=0.0735;AFR_AF=0.0068;EUR_AF=0.1441;SAS_AF=0.1084;AA=A|||;VT=SNP
5	60594987	rs76608909	G	A	100	PASS	AC=143;AF=0.0285543;AN=5008;NS=2504;DP=18561;EAS_AF=0.13;AMR_AF=0.0072;AFR_AF=0.0008;EUR_AF=0.004;SAS_AF=0.002;AA=G|||;VT=SNP
5	60595439	rs12188621	A	G	100	PASS	AC=720;AF=0.14377;AN=5008;NS=2504;DP=19216;EAS_AF=0.0268;AMR_AF=0.0576;AFR_AF=0.3843;EUR_AF=0.0239;SAS_AF=0.1237;AA=A|||;VT=SNP
5	60595455	rs150969213	C	T	100	PASS	AC=20;AF=0.00399361;AN=5008;NS=2504;DP=19710;EAS_AF=0.0198;AMR_AF=0;AFR_AF=0;EUR_AF=0;SAS_AF=0;AA=C|||;VT=SNP
5	60597127	rs6449527	C	G	100	PASS	AC=1854;AF=0.370208;AN=5008;NS=2504;DP=17740;EAS_AF=0.2183;AMR_AF=0.1931;AFR_AF=0.7625;EUR_AF=0.1759;SAS_AF=0.3221;AA=G|||;VT=SNP
5	60597622	rs28685817	G	A	100	PASS	AC=737;AF=0.147165;AN=5008;NS=2504;DP=20845;EAS_AF=0.0268;AMR_AF=0.0591;AFR_AF=0.3964;EUR_AF=0.0239;SAS_AF=0.1237;AA=G|||;VT=SNP
5	60597704	rs117241746	C	T	100	PASS	AC=20;AF=0.00399361;AN=5008;NS=2504;DP=17975;EAS_AF=0.0198;AMR_AF=0;AFR_AF=0;EUR_AF=0;SAS_AF=0;AA=C|||;VT=SNP
5	60598543	rs4391122	A	G	100	PASS	AC=2750;AF=0.549121;AN=5008;NS=2504;DP=21283;EAS_AF=0.2183;AMR_AF=0.5389;AFR_AF=0.8956;EUR_AF=0.4692;SAS_AF=0.5112;AA=G|||;VT=SNP
5	60598943	rs151209044	T	G	100	PASS	AC=40;AF=0.00798722;AN=5008;NS=2504;DP=19578;EAS_AF=0.0387;AMR_AF=0;AFR_AF=0;EUR_AF=0;SAS_AF=0.001;AA=T|||;VT=SNP
5	60599010	rs4544785	T	C	100	PASS	AC=669;AF=0.133586;AN=5008;NS=2504;DP=19972;EAS_AF=0.1915;AMR_AF=0.0951;AFR_AF=0.0673;EUR_AF=0.1461;SAS_AF=0.1779;AA=T|||;VT=SNP
5	60599110	rs73105361	A	G	100	PASS	AC=397;AF=0.0792732;AN=5008;NS=2504;DP=19890;EAS_AF=0.0268;AMR_AF=0.0375;AFR_AF=0.152;EUR_AF=0.0219;SAS_AF=0.1237;AA=A|||;VT=SNP
5	60600524	rs10939897	C	T	100	PASS	AC=672;AF=0.134185;AN=5008;NS=2504;DP=15808;EAS_AF=0.1925;AMR_AF=0.0951;AFR_AF=0.0688;EUR_AF=0.1461;SAS_AF=0.1779;AA=C|||;VT=SNP
5	60601079	rs7443842	G	T	100	PASS	AC=2590;AF=0.517173;AN=5008;NS=2504;DP=12800;EAS_AF=0.4673;AMR_AF=0.5389;AFR_AF=0.7035;EUR_AF=0.4841;SAS_AF=0.3354;AA=g|||;VT=SNP
5	60601155	rs4513641	T	C	100	PASS	AC=671;AF=0.133986;AN=5008;NS=2504;DP=16788;EAS_AF=0.1915;AMR_AF=0.0951;AFR_AF=0.0688;EUR_AF=0.1461;SAS_AF=0.1779;AA=T|||;VT=SNP
5	60601182	rs74948200	T	C	100	PASS	AC=45;AF=0.00898562;AN=5008;NS=2504;DP=18513;EAS_AF=0.0347;AMR_AF=0.013;AFR_AF=0;EUR_AF=0;SAS_AF=0.001;AA=T|||;VT=SNP
5	60601335	rs4409043	G	A	100	PASS	AC=669;AF=0.133586;AN=5008;NS=2504;DP=17676;EAS_AF=0.1915;AMR_AF=0.0951;AFR_AF=0.0673;EUR_AF=0.1461;SAS_AF=0.1779;AA=G|||;VT=SNP
5	60601434	rs4583848	A	C	100	PASS	AC=2748;AF=0.548722;AN=5008;NS=2504;DP=16112;EAS_AF=0.2183;AMR_AF=0.5389;AFR_AF=0.8956;EUR_AF=0.4672;SAS_AF=0.5112;AA=C|||;VT=SNP
5	60602074	rs13164720	C	T	100	PASS	AC=671;AF=0.133986;AN=5008;NS=2504;DP=19346;EAS_AF=0.1915;AMR_AF=0.0951;AFR_AF=0.0688;EUR_AF=0.1461;SAS_AF=0.1779;AA=C|||;VT=SNP
5	60603161	rs73105363	G	T	100	PASS	AC=755;AF=0.150759;AN=5008;NS=2504;DP=15300;EAS_AF=0.0268;AMR_AF=0.0576;AFR_AF=0.4107;EUR_AF=0.0239;SAS_AF=0.1237;AA=G|||;VT=SNP
5	60603462	rs10471513	G	A	100	PASS	AC=486;AF=0.0970447;AN=5008;NS=2504;DP=19534;EAS_AF=0.0724;AMR_AF=0.062;AFR_AF=0.0061;EUR_AF=0.171;SAS_AF=0.1943;AA=G|||;VT=SNP
5	60603643	rs12188882	G	A	100	PASS	AC=753;AF=0.150359;AN=5008;NS=2504;DP=17525;EAS_AF=0.0268;AMR_AF=0.0576;AFR_AF=0.4092;EUR_AF=0.0239;SAS_AF=0.1237;AA=G|||;VT=SNP
5	60603696	rs4235486	A	G	100	PASS	AC=1855;AF=0.370407;AN=5008;NS=2504;DP=14614;EAS_AF=0.2183;AMR_AF=0.1931;AFR_AF=0.7625;EUR_AF=0.1759;SAS_AF=0.3231;AA=G|||;VT=SNP
5	60603730	rs4421060	A	G	100	PASS	AC=1856;AF=0.370607;AN=5008;NS=2504;DP=17890;EAS_AF=0.2183;AMR_AF=0.1931;AFR_AF=0.7625;EUR_AF=0.1769;SAS_AF=0.3231;AA=G|||;VT=SNP
5	60603853	rs7704636	T	G	100	PASS	AC=672;AF=0.134185;AN=5008;NS=2504;DP=15752;EAS_AF=0.1925;AMR_AF=0.0951;AFR_AF=0.0688;EUR_AF=0.1461;SAS_AF=0.1779;AA=T|||;VT=SNP
5	60603956	rs13174916	A	G	100	PASS	AC=671;AF=0.133986;AN=5008;NS=2504;DP=14275;EAS_AF=0.1915;AMR_AF=0.0951;AFR_AF=0.0688;EUR_AF=0.1461;SAS_AF=0.1779;AA=A|||;VT=SNP
5	60604261	rs10044518	C	A	100	PASS	AC=732;AF=0.146166;AN=5008;NS=2504;DP=14943;EAS_AF=0.0268;AMR_AF=0.0576;AFR_AF=0.3933;EUR_AF=0.0239;SAS_AF=0.1237;AA=C|||;VT=SNP
5	60604392	rs10044575	G	C	100	PASS	AC=753;AF=0.150359;AN=5008;NS=2504;DP=18280;EAS_AF=0.0268;AMR_AF=0.0576;AFR_AF=0.4092;EUR_AF=0.0239;SAS_AF=0.1237;AA=G|||;VT=SNP
5	60605187	rs77447831	G	A	100	PASS	AC=180;AF=0.0359425;AN=5008;NS=2504;DP=16550;EAS_AF=0.0992;AMR_AF=0.013;AFR_AF=0.0008;EUR_AF=0.002;SAS_AF=0.0695;AA=G|||;VT=SNP
5	60606145	rs147810439	C	T	100	PASS	AC=152;AF=0.0303514;AN=5008;NS=2504;DP=14900;EAS_AF=0.0258;AMR_AF=0.0043;AFR_AF=0;EUR_AF=0.005;SAS_AF=0.1207;AA=C|||;VT=SNP
5	60606679	rs375392922	G	A	100	PASS	AC=18;AF=0.00359425;AN=5008;NS=2504;DP=16489;EAS_AF=0.0179;AMR_AF=0;AFR_AF=0;EUR_AF=0;SAS_AF=0;AA=G|||;VT=SNP
5	60606878	rs117517222	T	C	100	PASS	AC=41;AF=0.0081869;AN=5008;NS=2504;DP=17545;EAS_AF=0.0308;AMR_AF=0.013;AFR_AF=0.0008;EUR_AF=0;SAS_AF=0;AA=T|||;VT=SNP
5	60606943	rs13162866	C	T	100	PASS	AC=670;AF=0.133786;AN=5008;NS=2504;DP=19323;EAS_AF=0.1915;AMR_AF=0.0951;AFR_AF=0.0688;EUR_AF=0.1461;SAS_AF=0.1769;AA=C|||;VT=SNP
5	60607134	rs6870349	G	A	100	PASS	AC=665;AF=0.132788;AN=5008;NS=2504;DP=17494;EAS_AF=0.1905;AMR_AF=0.0951;AFR_AF=0.0666;EUR_AF=0.1451;SAS_AF=0.1769;AA=G|||;VT=SNP
5	60607678	rs11747144	C	T	100	PASS	AC=690;AF=0.13778;AN=5008;NS=2504;DP=22040;EAS_AF=0.1905;AMR_AF=0.0951;AFR_AF=0.0855;EUR_AF=0.1451;SAS_AF=0.1769;AA=T|||;VT=SNP
5	60608162	rs11960587	T	A	100	PASS	AC=401;AF=0.0800719;AN=5008;NS=2504;DP=22907;EAS_AF=0.0923;AMR_AF=0.0735;AFR_AF=0.0061;EUR_AF=0.1431;SAS_AF=0.1074;AA=T|||;VT=SNP
5	60609122	rs13156118	T	C	100	PASS	AC=472;AF=0.0942492;AN=5008;NS=2504;DP=16504;EAS_AF=0.0933;AMR_AF=0.0807;AFR_AF=0.0552;EUR_AF=0.1431;SAS_AF=0.1074;AA=T|||;VT=SNP
5	60609252	rs6881622	A	G	100	PASS	AC=696;AF=0.138978;AN=5008;NS=2504;DP=20021;EAS_AF=0.1915;AMR_AF=0.0951;AFR_AF=0.0666;EUR_AF=0.1451;SAS_AF=0.2076;AA=A|||;VT=SNP
5	60612602	rs10939898	G	A	100	PASS	AC=714;AF=0.142572;AN=5008;NS=2504;DP=17962;EAS_AF=0.2044;AMR_AF=0.0821;AFR_AF=0.0756;EUR_AF=0.1461;SAS_AF=0.2086;AA=A|||;VT=SNP
5	60614586	rs4323189	T	A	100	PASS	AC=1117;AF=0.223043;AN=5008;NS=2504;DP=17488;EAS_AF=0.0258;AMR_AF=0.098;AFR_AF=0.6672;EUR_AF=0.0308;SAS_AF=0.1125;AA=A|||;VT=SNP
5	60614857	rs79001797	C	G	100	PASS	AC=391;AF=0.0780751;AN=5008;NS=2504;DP=18602;EAS_AF=0.2113;AMR_AF=0.0519;AFR_AF=0.0227;EUR_AF=0.0189;SAS_AF=0.0951;AA=C|||;VT=SNP
5	60614879	rs4132385	G	T	100	PASS	AC=2766;AF=0.552316;AN=5008;NS=2504;DP=19056;EAS_AF=0.2331;AMR_AF=0.5375;AFR_AF=0.8971;EUR_AF=0.4702;SAS_AF=0.5102;AA=T|||;VT=SNP
5	60615648	rs78064954	C	T	100	PASS	AC=450;AF=0.0898562;AN=5008;NS=2504;DP=18813;EAS_AF=0.1012;AMR_AF=0.0202;AFR_AF=0.1778;EUR_AF=0.001;SAS_AF=0.1002;AA=C|||;VT=SNP
5	60615886	rs6890684	A	G	100	PASS	AC=2920;AF=0.583067;AN=5008;NS=2504;DP=16824;EAS_AF=0.2619;AMR_AF=0.5447;AFR_AF=0.913;EUR_AF=0.496;SAS_AF=0.5849;AA=G|||;VT=SNP
5	60616026	rs34599407	T	G	100	PASS	AC=2448;AF=0.488818;AN=5008;NS=2504;DP=13703;EAS_AF=0.7589;AMR_AF=0.5677;AFR_AF=0.1051;EUR_AF=0.6501;SAS_AF=0.5072;AA=T|||;VT=SNP
5	60616525	rs77132701	T	C	100	PASS	AC=411;AF=0.0820687;AN=5008;NS=2504;DP=20526;EAS_AF=0.2133;AMR_AF=0.0576;AFR_AF=0.0461;EUR_AF=0.0119;SAS_AF=0.0849;AA=T|||;VT=SNP
5	60617520	rs78029181	G	A	100	PASS	AC=338;AF=0.067492;AN=5008;NS=2504;DP=17206;EAS_AF=0.125;AMR_AF=0.0086;AFR_AF=0.0015;EUR_AF=0.0189;SAS_AF=0.1892;AA=G|||;VT=SNP
5	60617585	rs34027100	T	A	100	PASS	AC=491;AF=0.0980431;AN=5008;NS=2504;DP=19028;EAS_AF=0.0774;AMR_AF=0.1009;AFR_AF=0.0643;EUR_AF=0.1431;SAS_AF=0.1166;AA=T|||;VT=SNP
5	60617776	rs34323293	G	A	100	PASS	AC=507;AF=0.101238;AN=5008;NS=2504;DP=18309;EAS_AF=0.0774;AMR_AF=0.1023;AFR_AF=0.0756;EUR_AF=0.1431;SAS_AF=0.1166;AA=G|||;VT=SNP
5	60620980	rs7701440	T	C	100	PASS	AC=2791;AF=0.557308;AN=5008;NS=2504;DP=18482;EAS_AF=0.2143;AMR_AF=0.5461;AFR_AF=0.913;EUR_AF=0.4742;SAS_AF=0.5235;AA=C|||;VT=SNP
5	60621839	rs4700418	C	G	100	PASS	AC=3172;AF=0.633387;AN=5008;NS=2504;DP=15473;EAS_AF=0.4177;AMR_AF=0.5922;AFR_AF=0.9554;EUR_AF=0.4801;SAS_AF=0.6074;AA=G|||;VT=SNP
5	60623038	rs5027472	C	G	100	PASS	AC=1232;AF=0.246006;AN=5008;NS=2504;DP=12593;EAS_AF=0.2133;AMR_AF=0.1527;AFR_AF=0.3253;EUR_AF=0.175;SAS_AF=0.3119;AA=G|||;VT=SNP
5	60624958	rs11954859	C	A	100	PASS	AC=3169;AF=0.632788;AN=5008;NS=2504;DP=20963;EAS_AF=0.4167;AMR_AF=0.5922;AFR_AF=0.9554;EUR_AF=0.4791;SAS_AF=0.6063;AA=A|||;VT=SNP
5	60625875	rs4276369	A	G	100	PASS	AC=1082;AF=0.216054;AN=5008;NS=2504;DP=16930;EAS_AF=0.2133;AMR_AF=0.1441;AFR_AF=0.2179;EUR_AF=0.173;SAS_AF=0.3119;AA=A|||;VT=SNP
5	60626874	rs370521708	T	C	100	PASS	AC=9;AF=0.00179712;AN=5008;NS=2504;DP=9854;EAS_AF=0.0069;AMR_AF=0;AFR_AF=0;EUR_AF=0;SAS_AF=0.002;AA=T|||;VT=SNP
5	60628411	rs75429795	G	T	100	PASS	AC=510;AF=0.101837;AN=5008;NS=2504;DP=2584;EAS_AF=0.0724;AMR_AF=0.1037;AFR_AF=0.0802;EUR_AF=0.1431;SAS_AF=0.1176;AA=G|||;VT=SNP
5	60628414	rs111274143	G	T	100	PASS	AC=509;AF=0.101637;AN=5008;NS=2504;DP=2581;EAS_AF=0.0724;AMR_AF=0.1037;AFR_AF=0.0794;EUR_AF=0.1431;SAS_AF=0.1176;AA=G|||;VT=SNP
5	60628774	rs76811816	C	T	100	PASS	AC=351;AF=0.0700879;AN=5008;NS=2504;DP=5278;EAS_AF=0.2024;AMR_AF=0.0432;AFR_AF=0.0227;EUR_AF=0.006;SAS_AF=0.0828;AA=c|||;VT=SNP
5	60629133	rs182728817	G	T	100	PASS	AC=286;AF=0.0571086;AN=5008;NS=2504;DP=5860;EAS_AF=0.1954;AMR_AF=0.0418;AFR_AF=0;EUR_AF=0;SAS_AF=0.0613;AA=g|||;VT=SNP
5	60629236	rs75989234	C	T	100	PASS	AC=389;AF=0.0776757;AN=5008;NS=2504;DP=7535;EAS_AF=0.1359;AMR_AF=0.0346;AFR_AF=0.0053;EUR_AF=0.0298;SAS_AF=0.1953;AA=c|||;VT=SNP
5	60632150	rs6893130	T	C	100	PASS	AC=434;AF=0.0866613;AN=5008;NS=2504;DP=18203;EAS_AF=0.1359;AMR_AF=0.036;AFR_AF=0.0386;EUR_AF=0.0298;SAS_AF=0.1953;AA=T|||;VT=SNP
5	60636828	rs4590138	C	T	100	PASS	AC=431;AF=0.0860623;AN=5008;NS=2504;DP=21591;EAS_AF=0.1359;AMR_AF=0.036;AFR_AF=0.0363;EUR_AF=0.0298;SAS_AF=0.1953;AA=C|||;VT=SNP
5	60637122	rs181473692	A	G	100	PASS	AC=15;AF=0.00299521;AN=5008;NS=2504;DP=19317;EAS_AF=0.0149;AMR_AF=0;AFR_AF=0;EUR_AF=0;SAS_AF=0;AA=A|||;VT=SNP
5	60637233	rs117900915	A	G	100	PASS	AC=196;AF=0.0391374;AN=5008;NS=2504;DP=11216;EAS_AF=0.1835;AMR_AF=0.0058;AFR_AF=0.0008;EUR_AF=0.004;SAS_AF=0.002;AA=A|||;VT=SNP
5	60638880	rs4484384	A	G	100	PASS	AC=1231;AF=0.245807;AN=5008;NS=2504;DP=17356;EAS_AF=0.2133;AMR_AF=0.1513;AFR_AF=0.3253;EUR_AF=0.174;SAS_AF=0.3129;AA=G|||;VT=SNP
5	60638928	rs74465877	T	C	100	PASS	AC=13;AF=0.00259585;AN=5008;NS=2504;DP=17905;EAS_AF=0.0099;AMR_AF=0;AFR_AF=0;EUR_AF=0.003;SAS_AF=0;AA=T|||;VT=SNP
5	60641715	rs117482093	G	C	100	PASS	AC=25;AF=0.00499201;AN=5008;NS=2504;DP=21495;EAS_AF=0.0248;AMR_AF=0;AFR_AF=0;EUR_AF=0;SAS_AF=0;AA=G|||;VT=SNP
5	60642347	rs6449528	G	A	100	PASS	AC=2774;AF=0.553914;AN=5008;NS=2504;DP=18857;EAS_AF=0.2133;AMR_AF=0.5432;AFR_AF=0.913;EUR_AF=0.4732;SAS_AF=0.5102;AA=A|||;VT=SNP
5	60642595	rs4604142	C	T	100	PASS	AC=2786;AF=0.55631;AN=5008;NS=2504;DP=16953;EAS_AF=0.2133;AMR_AF=0.5432;AFR_AF=0.913;EUR_AF=0.4732;SAS_AF=0.5225;AA=T|||;VT=SNP
5	60643513	rs6449529	T	C	100	PASS	AC=2774;AF=0.553914;AN=5008;NS=2504;DP=19618;EAS_AF=0.2133;AMR_AF=0.5432;AFR_AF=0.913;EUR_AF=0.4732;SAS_AF=0.5102;AA=C|||;VT=SNP
5	60643641	rs144131696	C	T	100	PASS	AC=21;AF=0.00419329;AN=5008;NS=2504;DP=19147;EAS_AF=0.0208;AMR_AF=0;AFR_AF=0;EUR_AF=0;SAS_AF=0;AA=C|||;VT=SNP
5	60643659	rs10939900	C	T	100	PASS	AC=1197;AF=0.239018;AN=5008;NS=2504;DP=19366;EAS_AF=0.2133;AMR_AF=0.1499;AFR_AF=0.3018;EUR_AF=0.173;SAS_AF=0.3119;AA=C|||;VT=SNP
5	60646338	rs146064793	A	G	100	PASS	AC=14;AF=0.00279553;AN=5008;NS=2504;DP=18342;EAS_AF=0.0099;AMR_AF=0;AFR_AF=0;EUR_AF=0.004;SAS_AF=0;AA=A|||;VT=SNP
5	60649205	rs117561986	T	G	100	PASS	AC=9;AF=0.00179712;AN=5008;NS=2504;DP=20802;EAS_AF=0.0089;AMR_AF=0;AFR_AF=0;EUR_AF=0;SAS_AF=0;AA=T|||;VT=SNP
5	60649468	rs7724551	G	A	100	PASS	AC=2774;AF=0.553914;AN=5008;NS=2504;DP=22506;EAS_AF=0.2133;AMR_AF=0.5432;AFR_AF=0.913;EUR_AF=0.4732;SAS_AF=0.5102;AA=A|||;VT=SNP
5	60649687	rs74807749	G	C	100	PASS	AC=433;AF=0.0864617;AN=5008;NS=2504;DP=21131;EAS_AF=0.1359;AMR_AF=0.036;AFR_AF=0.0386;EUR_AF=0.0298;SAS_AF=0.1943;AA=G|||;VT=SNP
5	60649733	rs56035042	A	G	100	PASS	AC=1231;AF=0.245807;AN=5008;NS=2504;DP=19800;EAS_AF=0.2133;AMR_AF=0.1527;AFR_AF=0.3253;EUR_AF=0.174;SAS_AF=0.3119;AA=G|||;VT=SNP
5	60650268	rs55819324	C	T	100	PASS	AC=509;AF=0.101637;AN=5008;NS=2504;DP=21103;EAS_AF=0.0774;AMR_AF=0.1023;AFR_AF=0.0802;EUR_AF=0.1421;SAS_AF=0.1135;AA=C|||;VT=SNP
5	60651929	rs11750589	G	A	100	PASS	AC=1131;AF=0.225839;AN=5008;NS=2504;DP=17092;EAS_AF=0.2133;AMR_AF=0.1455;AFR_AF=0.2542;EUR_AF=0.172;SAS_AF=0.3129;AA=G|||;VT=SNP
5	60652030	rs13188327	A	G	100	PASS	AC=1198;AF=0.239217;AN=5008;NS=2504;DP=15881;EAS_AF=0.2133;AMR_AF=0.1499;AFR_AF=0.3026;EUR_AF=0.173;SAS_AF=0.3119;AA=A|||;VT=SNP
5	60652755	rs74736625	A	G	100	PASS	AC=383;AF=0.0764776;AN=5008;NS=2504;DP=11050;EAS_AF=0.2054;AMR_AF=0.0476;AFR_AF=0.0424;EUR_AF=0.006;SAS_AF=0.0828;AA=A|||;VT=SNP
5	60654709	rs74962191	T	C	100	PASS	AC=31;AF=0.0061901;AN=5008;NS=2504;DP=18138;EAS_AF=0.0308;AMR_AF=0;AFR_AF=0;EUR_AF=0;SAS_AF=0;AA=T|||;VT=SNP
5	60655844	rs13181015	A	G	100	PASS	AC=1130;AF=0.225639;AN=5008;NS=2504;DP=18308;EAS_AF=0.2133;AMR_AF=0.1455;AFR_AF=0.2542;EUR_AF=0.172;SAS_AF=0.3119;AA=A|||;VT=SNP
5	60656950	rs139762417	T	C	100	PASS	AC=25;AF=0.00499201;AN=5008;NS=2504;DP=17315;EAS_AF=0.0248;AMR_AF=0;AFR_AF=0;EUR_AF=0;SAS_AF=0;AA=T|||;VT=SNP
5	60657746	rs78149913	C	T	100	PASS	AC=174;AF=0.0347444;AN=5008;NS=2504;DP=20116;EAS_AF=0.1181;AMR_AF=0.0159;AFR_AF=0.0008;EUR_AF=0.007;SAS_AF=0.0368;AA=C|||;VT=SNP
5	60660401	rs13169711	G	A	100	PASS	AC=2774;AF=0.553914;AN=5008;NS=2504;DP=18062;EAS_AF=0.2133;AMR_AF=0.5432;AFR_AF=0.913;EUR_AF=0.4722;SAS_AF=0.5112;AA=A|||;VT=SNP
5	60660942	rs13170135	A	G	100	PASS	AC=2774;AF=0.553914;AN=5008;NS=2504;DP=14677;EAS_AF=0.2133;AMR_AF=0.5432;AFR_AF=0.913;EUR_AF=0.4722;SAS_AF=0.5112;AA=G|||;VT=SNP
5	60662166	rs75686262	C	T	100	PASS	AC=354;AF=0.0706869;AN=5008;NS=2504;DP=17852;EAS_AF=0.2024;AMR_AF=0.0432;AFR_AF=0.0227;EUR_AF=0.006;SAS_AF=0.0859;AA=C|||;VT=SNP
5	60663699	rs56885035	A	G	100	PASS	AC=620;AF=0.123802;AN=5008;NS=2504;DP=18515;EAS_AF=0.1359;AMR_AF=0.0432;AFR_AF=0.1725;EUR_AF=0.0298;SAS_AF=0.1994;AA=A|||;VT=SNP
5	60664289	rs7446236	T	A	100	PASS	AC=404;AF=0.0806709;AN=5008;NS=2504;DP=15612;EAS_AF=0.0774;AMR_AF=0.0937;AFR_AF=0.0076;EUR_AF=0.1412;SAS_AF=0.1115;AA=T|||;VT=SNP
5	60664356	rs7700289	C	T	100	PASS	AC=1199;AF=0.239417;AN=5008;NS=2504;DP=15501;EAS_AF=0.2133;AMR_AF=0.1499;AFR_AF=0.3033;EUR_AF=0.173;SAS_AF=0.3119;AA=T|||;VT=SNP
5	60664576	rs146067508	A	G	100	PASS	AC=30;AF=0.00599042;AN=5008;NS=2504;DP=18749;EAS_AF=0.0298;AMR_AF=0;AFR_AF=0;EUR_AF=0;SAS_AF=0;AA=A|||;VT=SNP
5	60665439	rs13168165	G	A	100	PASS	AC=407;AF=0.08127;AN=5008;NS=2504;DP=17410;EAS_AF=0.0774;AMR_AF=0.0937;AFR_AF=0.0091;EUR_AF=0.1412;SAS_AF=0.1125;AA=G|||;VT=SNP
5	60666229	rs7445500	A	G	100	PASS	AC=366;AF=0.0730831;AN=5008;NS=2504;DP=17911;EAS_AF=0.1359;AMR_AF=0.0216;AFR_AF=0.0015;EUR_AF=0.0189;SAS_AF=0.1973;AA=A|||;VT=SNP
5	60666767	rs6881765	G	A	100	PASS	AC=1199;AF=0.239417;AN=5008;NS=2504;DP=17011;EAS_AF=0.2133;AMR_AF=0.1499;AFR_AF=0.3033;EUR_AF=0.173;SAS_AF=0.3119;AA=A|||;VT=SNP
5	60668775	rs34739794	A	G	100	PASS	AC=1203;AF=0.240216;AN=5008;NS=2504;DP=13356;EAS_AF=0.2133;AMR_AF=0.1499;AFR_AF=0.3033;EUR_AF=0.1769;SAS_AF=0.3119;AA=G|||;VT=SNP
5	60669258	rs78690404	G	A	100	PASS	AC=392;AF=0.0782748;AN=5008;NS=2504;DP=12921;EAS_AF=0.1359;AMR_AF=0.0346;AFR_AF=0.0045;EUR_AF=0.0298;SAS_AF=0.1994;AA=-|||;VT=SNP
5	60669713	rs76749324	T	A	100	PASS	AC=48;AF=0.00958466;AN=5008;NS=2504;DP=15843;EAS_AF=0.0198;AMR_AF=0.0403;AFR_AF=0;EUR_AF=0;SAS_AF=0;AA=T|||;VT=SNP
5	60670192	rs6449530	G	A	100	PASS	AC=1201;AF=0.239816;AN=5008;NS=2504;DP=13349;EAS_AF=0.2143;AMR_AF=0.1499;AFR_AF=0.3041;EUR_AF=0.173;SAS_AF=0.3119;AA=A|||;VT=SNP
5	60673819	rs4392578	G	A	100	PASS	AC=1199;AF=0.239417;AN=5008;NS=2504;DP=17364;EAS_AF=0.2133;AMR_AF=0.1499;AFR_AF=0.3033;EUR_AF=0.173;SAS_AF=0.3119;AA=A|||;VT=SNP
5	60676594	rs35704054	G	C	100	PASS	AC=502;AF=0.10024;AN=5008;NS=2504;DP=18082;EAS_AF=0.0774;AMR_AF=0.1023;AFR_AF=0.0756;EUR_AF=0.1421;SAS_AF=0.1125;AA=G|||;VT=SNP
5	60676909	rs189385649	C	T	100	PASS	AC=33;AF=0.00658946;AN=5008;NS=2504;DP=16064;EAS_AF=0.0327;AMR_AF=0;AFR_AF=0;EUR_AF=0;SAS_AF=0;AA=C|||;VT=SNP
5	60679405	rs73107409	C	A	100	PASS	AC=622;AF=0.124201;AN=5008;NS=2504;DP=16199;EAS_AF=0.1359;AMR_AF=0.0432;AFR_AF=0.174;EUR_AF=0.0298;SAS_AF=0.1994;AA=C|||;VT=SNP
5	60680244	rs12189001	G	A	100	PASS	AC=1232;AF=0.246006;AN=5008;NS=2504;DP=15995;EAS_AF=0.2133;AMR_AF=0.1527;AFR_AF=0.3253;EUR_AF=0.174;SAS_AF=0.3129;AA=A|||;VT=SNP
5	60683123	rs11738493	C	T	100	PASS	AC=404;AF=0.0806709;AN=5008;NS=2504;DP=19848;EAS_AF=0.0764;AMR_AF=0.0937;AFR_AF=0.0076;EUR_AF=0.1412;SAS_AF=0.1125;AA=C|||;VT=SNP
5	60685266	rs13162358	T	C	100	PASS	AC=1130;AF=0.225639;AN=5008;NS=2504;DP=14009;EAS_AF=0.2133;AMR_AF=0.1455;AFR_AF=0.2542;EUR_AF=0.172;SAS_AF=0.3119;AA=T|||;VT=SNP
5	60688532	rs13158675	C	T	100	PASS	AC=1193;AF=0.238219;AN=5008;NS=2504;DP=14268;EAS_AF=0.2133;AMR_AF=0.1499;AFR_AF=0.2988;EUR_AF=0.173;SAS_AF=0.3119;AA=C|||;VT=SNP
5	60689152	rs62368660	C	T	100	PASS	AC=1198;AF=0.239217;AN=5008;NS=2504;DP=11161;EAS_AF=0.2133;AMR_AF=0.1499;AFR_AF=0.3018;EUR_AF=0.173;SAS_AF=0.3129;AA=C|||;VT=SNP
5	60691073	rs6877610	A	C	100	PASS	AC=1232;AF=0.246006;AN=5008;NS=2504;DP=18791;EAS_AF=0.2133;AMR_AF=0.1527;AFR_AF=0.326;EUR_AF=0.174;SAS_AF=0.3119;AA=C|||;VT=SNP
5	60692405	rs117160234	A	G	100	PASS	AC=16;AF=0.00319489;AN=5008;NS=2504;DP=14813;EAS_AF=0.0159;AMR_AF=0;AFR_AF=0;EUR_AF=0;SAS_AF=0;AA=A|||;VT=SNP
5	60692718	rs79931464	A	C	100	PASS	AC=74;AF=0.0147764;AN=5008;NS=2504;DP=16403;EAS_AF=0.0685;AMR_AF=0.0014;AFR_AF=0;EUR_AF=0;SAS_AF=0.0041;AA=A|||;VT=SNP
5	60693874	rs62368661	T	C	100	PASS	AC=508;AF=0.101438;AN=5008;NS=2504;DP=20358;EAS_AF=0.0774;AMR_AF=0.1023;AFR_AF=0.0772;EUR_AF=0.1421;SAS_AF=0.1166;AA=T|||;VT=SNP
5	60694049	rs79535748	G	A	100	PASS	AC=361;AF=0.0720847;AN=5008;NS=2504;DP=19130;EAS_AF=0.1359;AMR_AF=0.0216;AFR_AF=0.0015;EUR_AF=0.0189;SAS_AF=0.1922;AA=G|||;VT=SNP
5	60695171	rs6860608	G	A	100	PASS	AC=1231;AF=0.245807;AN=5008;NS=2504;DP=19780;EAS_AF=0.2133;AMR_AF=0.1527;AFR_AF=0.3253;EUR_AF=0.174;SAS_AF=0.3119;AA=A|||;VT=SNP
5	60695853	rs35262187	G	A	100	PASS	AC=1130;AF=0.225639;AN=5008;NS=2504;DP=19902;EAS_AF=0.2133;AMR_AF=0.1455;AFR_AF=0.2542;EUR_AF=0.172;SAS_AF=0.3119;AA=G|||;VT=SNP
5	60696425	rs10939901	C	T	100	PASS	AC=1198;AF=0.239217;AN=5008;NS=2504;DP=20680;EAS_AF=0.2133;AMR_AF=0.1499;AFR_AF=0.3026;EUR_AF=0.173;SAS_AF=0.3119;AA=T|||;VT=SNP
5	60698360	rs11743218	C	T	100	PASS	AC=1197;AF=0.239018;AN=5008;NS=2504;DP=16787;EAS_AF=0.2123;AMR_AF=0.1513;AFR_AF=0.3018;EUR_AF=0.174;SAS_AF=0.3108;AA=c|||;VT=SNP
5	60699573	rs60886975	C	A	100	PASS	AC=1198;AF=0.239217;AN=5008;NS=2504;DP=16700;EAS_AF=0.2133;AMR_AF=0.1499;AFR_AF=0.3026;EUR_AF=0.173;SAS_AF=0.3119;AA=A|||;VT=SNP
5	60700239	rs12518479	C	G	100	PASS	AC=1198;AF=0.239217;AN=5008;NS=2504;DP=16660;EAS_AF=0.2133;AMR_AF=0.1499;AFR_AF=0.3026;EUR_AF=0.173;SAS_AF=0.3119;AA=C|||;VT=SNP
5	60702143	rs79793234	G	A	100	PASS	AC=205;AF=0.0409345;AN=5008;NS=2504;DP=14787;EAS_AF=0.1617;AMR_AF=0.0418;AFR_AF=0;EUR_AF=0;SAS_AF=0.0133;AA=G|||;VT=SNP
5	60702838	rs12520628	C	G	100	PASS	AC=1240;AF=0.247604;AN=5008;NS=2504;DP=12031;EAS_AF=0.2133;AMR_AF=0.1527;AFR_AF=0.3253;EUR_AF=0.174;SAS_AF=0.3211;AA=G|||;VT=SNP
5	60704811	rs79942193	C	G	100	PASS	AC=391;AF=0.0780751;AN=5008;NS=2504;DP=12379;EAS_AF=0.1359;AMR_AF=0.0346;AFR_AF=0.0045;EUR_AF=0.0298;SAS_AF=0.1984;AA=C|||;VT=SNP
5	60704813	rs13178686	C	G	100	PASS	AC=1199;AF=0.239417;AN=5008;NS=2504;DP=12347;EAS_AF=0.2133;AMR_AF=0.1499;AFR_AF=0.3033;EUR_AF=0.173;SAS_AF=0.3119;AA=G|||;VT=SNP
5	60706426	rs7727824	T	C	100	PASS	AC=1705;AF=0.340455;AN=5008;NS=2504;DP=17148;EAS_AF=0.2143;AMR_AF=0.2968;AFR_AF=0.4221;EUR_AF=0.3529;SAS_AF=0.3783;AA=C|||;VT=SNP
5	60707445	rs11746741	C	G	100	PASS	AC=526;AF=0.105032;AN=5008;NS=2504;DP=19166;EAS_AF=0.0784;AMR_AF=0.1037;AFR_AF=0.0877;EUR_AF=0.1431;SAS_AF=0.1176;AA=G|||;VT=SNP
5	60708880	rs78369853	G	T	100	PASS	AC=406;AF=0.0810703;AN=5008;NS=2504;DP=11595;EAS_AF=0.0784;AMR_AF=0.0937;AFR_AF=0.0076;EUR_AF=0.1412;SAS_AF=0.1125;AA=G|||;VT=SNP
5	60709670	rs57709834	A	G	100	PASS	AC=391;AF=0.0780751;AN=5008;NS=2504;DP=21328;EAS_AF=0.1359;AMR_AF=0.0346;AFR_AF=0.0045;EUR_AF=0.0298;SAS_AF=0.1984;AA=A|||;VT=SNP
5	60711508	rs188632567	A	G	100	PASS	AC=13;AF=0.00259585;AN=5008;NS=2504;DP=17632;EAS_AF=0.0069;AMR_AF=0;AFR_AF=0;EUR_AF=0.004;SAS_AF=0.002;AA=A|||;VT=SNP
5	60711632	rs7734879	C	A	100	PASS	AC=1713;AF=0.342053;AN=5008;NS=2504;DP=18202;EAS_AF=0.2143;AMR_AF=0.2968;AFR_AF=0.4274;EUR_AF=0.3529;SAS_AF=0.3793;AA=C|||;VT=SNP
5	60712212	rs6449531	G	A	100	PASS	AC=1710;AF=0.341454;AN=5008;NS=2504;DP=19394;EAS_AF=0.2143;AMR_AF=0.2968;AFR_AF=0.4259;EUR_AF=0.3529;SAS_AF=0.3783;AA=G|||;VT=SNP
5	60713289	rs143786729	A	G	100	PASS	AC=10;AF=0.00199681;AN=5008;NS=2504;DP=16985;EAS_AF=0.0099;AMR_AF=0;AFR_AF=0;EUR_AF=0;SAS_AF=0;AA=A|||;VT=SNP
5	60714751	rs149262078	C	T	100	PASS	AC=317;AF=0.0632987;AN=5008;NS=2504;DP=16263;EAS_AF=0.2044;AMR_AF=0.0418;AFR_AF=0;EUR_AF=0.003;SAS_AF=0.0808;AA=C|||;VT=SNP
5	60715446	rs6449532	C	T	100	PASS	AC=1712;AF=0.341853;AN=5008;NS=2504;DP=21080;EAS_AF=0.2143;AMR_AF=0.2968;AFR_AF=0.4274;EUR_AF=0.3529;SAS_AF=0.3783;AA=C|||;VT=SNP
5	60716631	rs6894675	G	C	100	PASS	AC=1711;AF=0.341653;AN=5008;NS=2504;DP=15386;EAS_AF=0.2143;AMR_AF=0.2968;AFR_AF=0.4266;EUR_AF=0.3529;SAS_AF=0.3783;AA=G|||;VT=SNP
5	60720682	rs12188627	A	G	100	PASS	AC=2407;AF=0.480631;AN=5008;NS=2504;DP=14556;EAS_AF=0.2143;AMR_AF=0.5058;AFR_AF=0.6702;EUR_AF=0.4692;SAS_AF=0.4928;AA=G|||;VT=SNP
5	60720700	rs12187112	G	A	100	PASS	AC=1717;AF=0.342851;AN=5008;NS=2504;DP=14506;EAS_AF=0.2143;AMR_AF=0.2968;AFR_AF=0.4281;EUR_AF=0.3539;SAS_AF=0.3814;AA=G|||;VT=SNP
5	60721565	rs62368664	A	C	100	PASS	AC=510;AF=0.101837;AN=5008;NS=2504;DP=20077;EAS_AF=0.0784;AMR_AF=0.1023;AFR_AF=0.0772;EUR_AF=0.1421;SAS_AF=0.1176;AA=A|||;VT=SNP
5	60722644	rs6449533	T	C	100	PASS	AC=1647;AF=0.328874;AN=5008;NS=2504;DP=17402;EAS_AF=0.2113;AMR_AF=0.2896;AFR_AF=0.4062;EUR_AF=0.338;SAS_AF=0.364;AA=T|||;VT=SNP
5	60723105	rs12522321	A	T	100	PASS	AC=53;AF=0.0105831;AN=5008;NS=2504;DP=17338;EAS_AF=0.0427;AMR_AF=0.013;AFR_AF=0;EUR_AF=0;SAS_AF=0.001;AA=A|||;VT=SNP
5	60723154	rs77328955	A	G	100	PASS	AC=351;AF=0.0700879;AN=5008;NS=2504;DP=16753;EAS_AF=0.2054;AMR_AF=0.0418;AFR_AF=0.0219;EUR_AF=0.006;SAS_AF=0.0818;AA=A|||;VT=SNP
5	60727990	rs10939902	T	C	100	PASS	AC=2793;AF=0.557708;AN=5008;NS=2504;DP=18348;EAS_AF=0.2143;AMR_AF=0.5447;AFR_AF=0.9138;EUR_AF=0.4732;SAS_AF=0.5266;AA=C|||;VT=SNP
5	60728480	rs74646315	C	T	100	PASS	AC=362;AF=0.0722843;AN=5008;NS=2504;DP=21215;EAS_AF=0.1359;AMR_AF=0.0216;AFR_AF=0.0015;EUR_AF=0.0189;SAS_AF=0.1933;AA=C|||;VT=SNP
5	60730870	rs6885005	T	A	100	PASS	AC=1712;AF=0.341853;AN=5008;NS=2504;DP=15404;EAS_AF=0.2143;AMR_AF=0.2968;AFR_AF=0.4266;EUR_AF=0.3539;SAS_AF=0.3783;AA=T|||;VT=SNP
5	60731458	rs7709645	G	C	100	PASS	AC=2780;AF=0.555112;AN=5008;NS=2504;DP=17251;EAS_AF=0.2143;AMR_AF=0.5447;AFR_AF=0.9138;EUR_AF=0.4732;SAS_AF=0.5133;AA=C|||;VT=SNP
5	60732095	rs188956051	C	T	100	PASS	AC=29;AF=0.00579073;AN=5008;NS=2504;DP=17042;EAS_AF=0.0248;AMR_AF=0;AFR_AF=0;EUR_AF=0;SAS_AF=0.0041;AA=C|||;VT=SNP
5	60732552	rs7714712	C	A	100	PASS	AC=1748;AF=0.349042;AN=5008;NS=2504;DP=21105;EAS_AF=0.2143;AMR_AF=0.2997;AFR_AF=0.4508;EUR_AF=0.3549;SAS_AF=0.3793;AA=A|||;VT=SNP
5	60733933	rs7720894	G	C	100	PASS	AC=3193;AF=0.63758;AN=5008;NS=2504;DP=17207;EAS_AF=0.4306;AMR_AF=0.6009;AFR_AF=0.9554;EUR_AF=0.4811;SAS_AF=0.6084;AA=C|||;VT=SNP
5	60734210	rs11958102	G	C	100	PASS	AC=903;AF=0.180312;AN=5008;NS=2504;DP=17574;EAS_AF=0.2272;AMR_AF=0.17;AFR_AF=0.1959;EUR_AF=0.1481;SAS_AF=0.1513;AA=G|||;VT=SNP
5	60735530	rs11743711	T	C	100	PASS	AC=1823;AF=0.364018;AN=5008;NS=2504;DP=8512;EAS_AF=0.2232;AMR_AF=0.3055;AFR_AF=0.4191;EUR_AF=0.3976;SAS_AF=0.4417;AA=T|||;VT=SNP
5	60735662	rs11950318	C	G	100	PASS	AC=1862;AF=0.371805;AN=5008;NS=2504;DP=19158;EAS_AF=0.2232;AMR_AF=0.3127;AFR_AF=0.4297;EUR_AF=0.3966;SAS_AF=0.4632;AA=G|||;VT=SNP
5	60736544	rs13171757	C	T	100	PASS	AC=1822;AF=0.363818;AN=5008;NS=2504;DP=19286;EAS_AF=0.2232;AMR_AF=0.3026;AFR_AF=0.4221;EUR_AF=0.3946;SAS_AF=0.4417;AA=C|||;VT=SNP
5	60736949	rs7719676	A	G	100	PASS	AC=4400;AF=0.878594;AN=5008;NS=2504;DP=18405;EAS_AF=0.9931;AMR_AF=0.7493;AFR_AF=0.9788;EUR_AF=0.6899;SAS_AF=0.911;AA=G|||;VT=SNP
5	60738574	rs12520195	T	A	100	PASS	AC=377;AF=0.0752796;AN=5008;NS=2504;DP=20079;EAS_AF=0.1429;AMR_AF=0.0216;AFR_AF=0.0015;EUR_AF=0.0209;SAS_AF=0.1994;AA=T|||;VT=SNP
5	60739052	rs12522647	A	G	100	PASS	AC=1828;AF=0.365016;AN=5008;NS=2504;DP=21000;EAS_AF=0.2232;AMR_AF=0.3055;AFR_AF=0.4236;EUR_AF=0.3966;SAS_AF=0.4417;AA=A|||;VT=SNP
5	60742205	rs10041978	G	A	100	PASS	AC=2895;AF=0.578075;AN=5008;NS=2504;DP=19731;EAS_AF=0.2232;AMR_AF=0.5504;AFR_AF=0.9145;EUR_AF=0.5139;SAS_AF=0.5746;AA=A|||;VT=SNP
5	60744339	rs1445979	T	A	100	PASS	AC=1868;AF=0.373003;AN=5008;NS=2504;DP=17521;EAS_AF=0.2232;AMR_AF=0.3127;AFR_AF=0.4342;EUR_AF=0.3966;SAS_AF=0.4632;AA=A|||;VT=SNP
5	60746985	rs1348716	G	A	100	PASS	AC=1858;AF=0.371006;AN=5008;NS=2504;DP=15269;EAS_AF=0.2143;AMR_AF=0.3127;AFR_AF=0.4342;EUR_AF=0.3966;SAS_AF=0.4622;AA=A|||;VT=SNP
5	60749326	rs13174756	C	T	100	PASS	AC=626;AF=0.125;AN=5008;NS=2504;DP=16558;EAS_AF=0.0804;AMR_AF=0.1095;AFR_AF=0.0961;EUR_AF=0.174;SAS_AF=0.1708;AA=C|||;VT=SNP
5	60749794	rs7722810	A	T	100	PASS	AC=1824;AF=0.364217;AN=5008;NS=2504;DP=11711;EAS_AF=0.2232;AMR_AF=0.3026;AFR_AF=0.4236;EUR_AF=0.3946;SAS_AF=0.4417;AA=A|||;VT=SNP
5	60750167	rs74825745	C	T	100	PASS	AC=376;AF=0.0750799;AN=5008;NS=2504;DP=12580;EAS_AF=0.1429;AMR_AF=0.0216;AFR_AF=0.0015;EUR_AF=0.0209;SAS_AF=0.1984;AA=C|||;VT=SNP
5	60750477	rs13162694	T	C	100	PASS	AC=1824;AF=0.364217;AN=5008;NS=2504;DP=14781;EAS_AF=0.2232;AMR_AF=0.3026;AFR_AF=0.4236;EUR_AF=0.3946;SAS_AF=0.4417;AA=C|||;VT=SNP
5	60750818	rs76561424	C	A	100	PASS	AC=40;AF=0.00798722;AN=5008;NS=2504;DP=14557;EAS_AF=0.0397;AMR_AF=0;AFR_AF=0;EUR_AF=0;SAS_AF=0;AA=C|||;VT=SNP
5	60751467	rs10939903	T	C	100	PASS	AC=2564;AF=0.511981;AN=5008;NS=2504;DP=12490;EAS_AF=0.2232;AMR_AF=0.5259;AFR_AF=0.6831;EUR_AF=0.5129;SAS_AF=0.5675;AA=C|||;VT=SNP
5	60751524	rs13185783	A	T	100	PASS	AC=1939;AF=0.387181;AN=5008;NS=2504;DP=12770;EAS_AF=0.256;AMR_AF=0.3156;AFR_AF=0.4592;EUR_AF=0.3976;SAS_AF=0.4652;AA=T|||;VT=SNP
5	60752953	rs6881799	T	A	100	PASS	AC=1834;AF=0.366214;AN=5008;NS=2504;DP=12164;EAS_AF=0.2232;AMR_AF=0.3069;AFR_AF=0.4259;EUR_AF=0.3986;SAS_AF=0.4417;AA=-|||;VT=SNP
5	60753480	rs150187198	C	G	100	PASS	AC=340;AF=0.0678914;AN=5008;NS=2504;DP=13179;EAS_AF=0.1954;AMR_AF=0.0403;AFR_AF=0.0219;EUR_AF=0.006;SAS_AF=0.0818;AA=C|||;VT=SNP
5	60753799	rs117469114	C	T	100	PASS	AC=8;AF=0.00159744;AN=5008;NS=2504;DP=16221;EAS_AF=0.0079;AMR_AF=0;AFR_AF=0;EUR_AF=0;SAS_AF=0;AA=C|||;VT=SNP
5	60754136	rs34993457	A	G	100	PASS	AC=503;AF=0.100439;AN=5008;NS=2504;DP=16072;EAS_AF=0.0714;AMR_AF=0.1009;AFR_AF=0.0106;EUR_AF=0.1759;SAS_AF=0.1738;AA=A|||;VT=SNP
5	60754419	rs1986252	A	G	100	PASS	AC=2895;AF=0.578075;AN=5008;NS=2504;DP=16656;EAS_AF=0.2143;AMR_AF=0.5562;AFR_AF=0.9153;EUR_AF=0.5179;SAS_AF=0.5746;AA=G|||;VT=SNP
5	60754661	rs12517711	T	C	100	PASS	AC=1836;AF=0.366613;AN=5008;NS=2504;DP=13076;EAS_AF=0.2232;AMR_AF=0.3084;AFR_AF=0.4266;EUR_AF=0.3986;SAS_AF=0.4417;AA=t|||;VT=SNP
5	60758847	rs13157657	C	A	100	PASS	AC=1819;AF=0.363219;AN=5008;NS=2504;DP=14665;EAS_AF=0.2143;AMR_AF=0.304;AFR_AF=0.4251;EUR_AF=0.3956;SAS_AF=0.4417;AA=C|||;VT=SNP
5	60759524	rs10514908	T	C	100	PASS	AC=595;AF=0.11881;AN=5008;NS=2504;DP=19652;EAS_AF=0.0714;AMR_AF=0.1081;AFR_AF=0.0817;EUR_AF=0.173;SAS_AF=0.1697;AA=T|||;VT=SNP
5	60759598	rs10514909	C	A	100	PASS	AC=492;AF=0.0982428;AN=5008;NS=2504;DP=19924;EAS_AF=0.0714;AMR_AF=0.098;AFR_AF=0.0091;EUR_AF=0.173;SAS_AF=0.1697;AA=C|||;VT=SNP
5	60760700	rs1477355	T	C	100	PASS	AC=1905;AF=0.380391;AN=5008;NS=2504;DP=19931;EAS_AF=0.2232;AMR_AF=0.317;AFR_AF=0.4576;EUR_AF=0.3996;SAS_AF=0.4632;AA=C|||;VT=SNP
5	60761585	rs6449535	T	G	100	PASS	AC=1827;AF=0.364816;AN=5008;NS=2504;DP=16626;EAS_AF=0.2232;AMR_AF=0.304;AFR_AF=0.4244;EUR_AF=0.3956;SAS_AF=0.4417;AA=T|||;VT=SNP
5	60762072	rs6882136	G	A	100	PASS	AC=1817;AF=0.362819;AN=5008;NS=2504;DP=17923;EAS_AF=0.2123;AMR_AF=0.304;AFR_AF=0.4259;EUR_AF=0.3946;SAS_AF=0.4417;AA=A|||;VT=SNP
5	60763815	rs79245278	C	A	100	PASS	AC=382;AF=0.076278;AN=5008;NS=2504;DP=17711;EAS_AF=0.1429;AMR_AF=0.0216;AFR_AF=0.0023;EUR_AF=0.0209;SAS_AF=0.2035;AA=C|||;VT=SNP
5	60763999	rs78393020	A	G	100	PASS	AC=34;AF=0.00678914;AN=5008;NS=2504;DP=15975;EAS_AF=0.0327;AMR_AF=0;AFR_AF=0;EUR_AF=0;SAS_AF=0.001;AA=A|||;VT=SNP
5	60765209	rs11954430	G	A	100	PASS	AC=1241;AF=0.247804;AN=5008;NS=2504;DP=17266;EAS_AF=0.2153;AMR_AF=0.1412;AFR_AF=0.2753;EUR_AF=0.1958;SAS_AF=0.3732;AA=G|||;VT=SNP
5	60765587	rs6895046	T	C	100	PASS	AC=2537;AF=0.506589;AN=5008;NS=2504;DP=14104;EAS_AF=0.2143;AMR_AF=0.5259;AFR_AF=0.6649;EUR_AF=0.5129;SAS_AF=0.5736;AA=C|||;VT=SNP
5	60765660	rs13166934	G	A	100	PASS	AC=1820;AF=0.363419;AN=5008;NS=2504;DP=16486;EAS_AF=0.2143;AMR_AF=0.3055;AFR_AF=0.4251;EUR_AF=0.3956;SAS_AF=0.4417;AA=G|||;VT=SNP
5	60766530	rs13171497	A	C	100	PASS	AC=1807;AF=0.360823;AN=5008;NS=2504;DP=15505;EAS_AF=0.2143;AMR_AF=0.304;AFR_AF=0.416;EUR_AF=0.3956;SAS_AF=0.4417;AA=A|||;VT=SNP
5	60766893	rs13172080	A	G	100	PASS	AC=1819;AF=0.363219;AN=5008;NS=2504;DP=19195;EAS_AF=0.2143;AMR_AF=0.3055;AFR_AF=0.4244;EUR_AF=0.3956;SAS_AF=0.4417;AA=A|||;VT=SNP
5	60769411	rs7717082	T	C	100	PASS	AC=1884;AF=0.376198;AN=5008;NS=2504;DP=14445;EAS_AF=0.2143;AMR_AF=0.317;AFR_AF=0.4486;EUR_AF=0.3996;SAS_AF=0.4632;AA=C|||;VT=SNP
5	60769721	rs13170262	T	C	100	PASS	AC=1884;AF=0.376198;AN=5008;NS=2504;DP=15151;EAS_AF=0.2143;AMR_AF=0.317;AFR_AF=0.4486;EUR_AF=0.3996;SAS_AF=0.4632;AA=C|||;VT=SNP
5	60770569	rs10074255	T	C	100	PASS	AC=4816;AF=0.961661;AN=5008;NS=2504;DP=18361;EAS_AF=0.8204;AMR_AF=0.9942;AFR_AF=0.9992;EUR_AF=0.996;SAS_AF=0.998;AA=C|||;VT=SNP
5	60771688	rs13160801	C	G	100	PASS	AC=1864;AF=0.372204;AN=5008;NS=2504;DP=18130;EAS_AF=0.2143;AMR_AF=0.3141;AFR_AF=0.4357;EUR_AF=0.3986;SAS_AF=0.4632;AA=G|||;VT=SNP
5	60773229	rs7714457	C	T	100	PASS	AC=1821;AF=0.363618;AN=5008;NS=2504;DP=23048;EAS_AF=0.2143;AMR_AF=0.304;AFR_AF=0.4266;EUR_AF=0.3956;SAS_AF=0.4417;AA=T|||;VT=SNP
5	60773968	rs7719647	G	A	100	PASS	AC=1820;AF=0.363419;AN=5008;NS=2504;DP=18910;EAS_AF=0.2143;AMR_AF=0.304;AFR_AF=0.4259;EUR_AF=0.3956;SAS_AF=0.4417;AA=A|||;VT=SNP
5	60774227	rs1374043	G	A	100	PASS	AC=2900;AF=0.579073;AN=5008;NS=2504;DP=16516;EAS_AF=0.2143;AMR_AF=0.5548;AFR_AF=0.9123;EUR_AF=0.5149;SAS_AF=0.5879;AA=A|||;VT=SNP
5	60776577	rs13158938	A	T	100	PASS	AC=620;AF=0.123802;AN=5008;NS=2504;DP=19326;EAS_AF=0.0714;AMR_AF=0.1095;AFR_AF=0.0961;EUR_AF=0.174;SAS_AF=0.1738;AA=A|||;VT=SNP
5	60777345	rs13163970	C	A	100	PASS	AC=1818;AF=0.363019;AN=5008;NS=2504;DP=20082;EAS_AF=0.2143;AMR_AF=0.304;AFR_AF=0.4244;EUR_AF=0.3956;SAS_AF=0.4417;AA=C|||;VT=SNP
5	60778811	rs11747564	C	A	100	PASS	AC=1820;AF=0.363419;AN=5008;NS=2504;DP=16351;EAS_AF=0.2143;AMR_AF=0.304;AFR_AF=0.4259;EUR_AF=0.3956;SAS_AF=0.4417;AA=A|||;VT=SNP
5	60780411	rs188322430	G	T	100	PASS	AC=27;AF=0.00539137;AN=5008;NS=2504;DP=19487;EAS_AF=0.0119;AMR_AF=0.0014;AFR_AF=0;EUR_AF=0;SAS_AF=0.0143;AA=G|||;VT=SNP
5	60781432	rs55838118	G	A	100	PASS	AC=1820;AF=0.363419;AN=5008;NS=2504;DP=19396;EAS_AF=0.2143;AMR_AF=0.304;AFR_AF=0.4259;EUR_AF=0.3956;SAS_AF=0.4417;AA=A|||;VT=SNP
5	60781494	rs17338553	C	A	100	PASS	AC=612;AF=0.122204;AN=5008;NS=2504;DP=18892;EAS_AF=0.0714;AMR_AF=0.1095;AFR_AF=0.093;EUR_AF=0.174;SAS_AF=0.1697;AA=C|||;VT=SNP
5	60783500	rs7443602	A	T	100	PASS	AC=1820;AF=0.363419;AN=5008;NS=2504;DP=18827;EAS_AF=0.2143;AMR_AF=0.304;AFR_AF=0.4259;EUR_AF=0.3956;SAS_AF=0.4417;AA=T|||;VT=SNP
5	60784656	rs12517679	T	C	100	PASS	AC=382;AF=0.076278;AN=5008;NS=2504;DP=3688;EAS_AF=0.1429;AMR_AF=0.0216;AFR_AF=0.0023;EUR_AF=0.0209;SAS_AF=0.2035;AA=T|||;VT=SNP
5	60785264	rs117585159	G	A	100	PASS	AC=111;AF=0.0221645;AN=5008;NS=2504;DP=14900;EAS_AF=0.1052;AMR_AF=0;AFR_AF=0;EUR_AF=0.001;SAS_AF=0.0041;AA=G|||;VT=SNP
5	60786060	rs140762009	G	C	100	PASS	AC=34;AF=0.00678914;AN=5008;NS=2504;DP=17211;EAS_AF=0.0337;AMR_AF=0;AFR_AF=0;EUR_AF=0;SAS_AF=0;AA=G|||;VT=SNP
5	60786880	rs7732234	C	T	100	PASS	AC=2887;AF=0.576478;AN=5008;NS=2504;DP=14663;EAS_AF=0.2143;AMR_AF=0.5519;AFR_AF=0.9138;EUR_AF=0.5149;SAS_AF=0.5746;AA=T|||;VT=SNP
5	60787423	rs117636920	G	A	100	PASS	AC=23;AF=0.00459265;AN=5008;NS=2504;DP=15661;EAS_AF=0.0208;AMR_AF=0;AFR_AF=0;EUR_AF=0;SAS_AF=0.002;AA=G|||;VT=SNP
5	60789045	rs13157831	C	T	100	PASS	AC=1820;AF=0.363419;AN=5008;NS=2504;DP=17572;EAS_AF=0.2143;AMR_AF=0.304;AFR_AF=0.4259;EUR_AF=0.3956;SAS_AF=0.4417;AA=T|||;VT=SNP
5	60789520	rs1363892	A	T	100	PASS	AC=1820;AF=0.363419;AN=5008;NS=2504;DP=19689;EAS_AF=0.2143;AMR_AF=0.304;AFR_AF=0.4259;EUR_AF=0.3956;SAS_AF=0.4417;AA=A|||;VT=SNP
5	60790905	rs16891822	A	G	100	PASS	AC=382;AF=0.076278;AN=5008;NS=2504;DP=17594;EAS_AF=0.1429;AMR_AF=0.0216;AFR_AF=0.0023;EUR_AF=0.0219;SAS_AF=0.2025;AA=A|||;VT=SNP
5	60791300	rs79316161	A	G	100	PASS	AC=20;AF=0.00399361;AN=5008;NS=2504;DP=19011;EAS_AF=0.0198;AMR_AF=0;AFR_AF=0;EUR_AF=0;SAS_AF=0;AA=A|||;VT=SNP
5	60792575	rs10060668	G	C	100	PASS	AC=249;AF=0.0497204;AN=5008;NS=2504;DP=18280;EAS_AF=0.002;AMR_AF=0.0533;AFR_AF=0.0045;EUR_AF=0.1243;SAS_AF=0.0808;AA=g|||;VT=SNP
5	60795485	rs13186194	T	C	100	PASS	AC=1820;AF=0.363419;AN=5008;NS=2504;DP=19132;EAS_AF=0.2143;AMR_AF=0.304;AFR_AF=0.4259;EUR_AF=0.3956;SAS_AF=0.4417;AA=C|||;VT=SNP
5	60795669	rs13166779	G	C	100	PASS	AC=593;AF=0.118411;AN=5008;NS=2504;DP=16276;EAS_AF=0.0724;AMR_AF=0.1066;AFR_AF=0.0817;EUR_AF=0.167;SAS_AF=0.1738;AA=G|||;VT=SNP
5	60795792	rs6873712	C	A	100	PASS	AC=1863;AF=0.372005;AN=5008;NS=2504;DP=14334;EAS_AF=0.2143;AMR_AF=0.3141;AFR_AF=0.4357;EUR_AF=0.3986;SAS_AF=0.4622;AA=A|||;VT=SNP
5	60796052	rs145532115	C	A	100	PASS	AC=31;AF=0.0061901;AN=5008;NS=2504;DP=13317;EAS_AF=0.0308;AMR_AF=0;AFR_AF=0;EUR_AF=0;SAS_AF=0;AA=C|||;VT=SNP
5	60796156	rs6874264	C	T	100	PASS	AC=1868;AF=0.373003;AN=5008;NS=2504;DP=15172;EAS_AF=0.2143;AMR_AF=0.3141;AFR_AF=0.438;EUR_AF=0.3996;SAS_AF=0.4632;AA=T|||;VT=SNP
5	60796200	rs6874266	A	G	100	PASS	AC=1821;AF=0.363618;AN=5008;NS=2504;DP=16402;EAS_AF=0.2143;AMR_AF=0.304;AFR_AF=0.4259;EUR_AF=0.3966;SAS_AF=0.4417;AA=G|||;VT=SNP
5	60796291	rs6878927	G	T	100	PASS	AC=1819;AF=0.363219;AN=5008;NS=2504;DP=17473;EAS_AF=0.2143;AMR_AF=0.304;AFR_AF=0.4251;EUR_AF=0.3956;SAS_AF=0.4417;AA=G|||;VT=SNP
5	60797046	rs16891878	C	T	100	PASS	AC=111;AF=0.0221645;AN=5008;NS=2504;DP=18234;EAS_AF=0.1052;AMR_AF=0;AFR_AF=0;EUR_AF=0;SAS_AF=0.0051;AA=C|||;VT=SNP
5	60797053	rs151322924	C	T	100	PASS	AC=26;AF=0.00519169;AN=5008;NS=2504;DP=18057;EAS_AF=0.0248;AMR_AF=0;AFR_AF=0;EUR_AF=0;SAS_AF=0.001;AA=C|||;VT=SNP
5	60797758	rs78922867	G	C	100	PASS	AC=218;AF=0.0435304;AN=5008;NS=2504;DP=20022;EAS_AF=0.1756;AMR_AF=0.0403;AFR_AF=0;EUR_AF=0;SAS_AF=0.0133;AA=G|||;VT=SNP
5	60798717	rs141955747	C	T	100	PASS	AC=23;AF=0.00459265;AN=5008;NS=2504;DP=15001;EAS_AF=0.0198;AMR_AF=0;AFR_AF=0;EUR_AF=0;SAS_AF=0.0031;AA=C|||;VT=SNP
5	60798886	rs1445981	G	A	100	PASS	AC=1815;AF=0.36242;AN=5008;NS=2504;DP=16844;EAS_AF=0.2143;AMR_AF=0.304;AFR_AF=0.4266;EUR_AF=0.3936;SAS_AF=0.4376;AA=A|||;VT=SNP
5	60800336	rs10223052	A	G	100	PASS	AC=3692;AF=0.73722;AN=5008;NS=2504;DP=20815;EAS_AF=0.4871;AMR_AF=0.6628;AFR_AF=0.9614;EUR_AF=0.662;SAS_AF=0.8221;AA=G|||;VT=SNP
5	60800957	rs13156100	G	A	100	PASS	AC=1846;AF=0.36861;AN=5008;NS=2504;DP=18248;EAS_AF=0.2143;AMR_AF=0.3069;AFR_AF=0.4478;EUR_AF=0.3946;SAS_AF=0.4376;AA=A|||;VT=SNP
5	60802029	rs75674370	G	A	100	PASS	AC=375;AF=0.0748802;AN=5008;NS=2504;DP=16771;EAS_AF=0.1419;AMR_AF=0.0216;AFR_AF=0.0015;EUR_AF=0.0209;SAS_AF=0.1984;AA=G|||;VT=SNP
5	60802176	rs77996320	G	A	100	PASS	AC=374;AF=0.0746805;AN=5008;NS=2504;DP=14591;EAS_AF=0.1409;AMR_AF=0.0216;AFR_AF=0.0015;EUR_AF=0.0209;SAS_AF=0.1984;AA=G|||;VT=SNP
5	60805277	rs61431275	G	A	100	PASS	AC=608;AF=0.121406;AN=5008;NS=2504;DP=17365;EAS_AF=0.1419;AMR_AF=0.0303;AFR_AF=0.1725;EUR_AF=0.0209;SAS_AF=0.1994;AA=G|||;VT=SNP
5	60806019	rs2053693	C	T	100	PASS	AC=1857;AF=0.370807;AN=5008;NS=2504;DP=19378;EAS_AF=0.2143;AMR_AF=0.3141;AFR_AF=0.4349;EUR_AF=0.3966;SAS_AF=0.4591;AA=T|||;VT=SNP
5	60806489	rs13159018	G	A	100	PASS	AC=1858;AF=0.371006;AN=5008;NS=2504;DP=20444;EAS_AF=0.2143;AMR_AF=0.3141;AFR_AF=0.4357;EUR_AF=0.3966;SAS_AF=0.4591;AA=A|||;VT=SNP
5	60806658	rs6865624	A	T	100	PASS	AC=1813;AF=0.362021;AN=5008;NS=2504;DP=19775;EAS_AF=0.2143;AMR_AF=0.304;AFR_AF=0.4251;EUR_AF=0.3936;SAS_AF=0.4376;AA=A|||;VT=SNP
5	60806765	rs16891983	A	G	100	PASS	AC=377;AF=0.0752796;AN=5008;NS=2504;DP=19261;EAS_AF=0.1429;AMR_AF=0.0216;AFR_AF=0.0015;EUR_AF=0.0209;SAS_AF=0.1994;AA=A|||;VT=SNP
5	60807734	rs1445976	G	C	100	PASS	AC=2887;AF=0.576478;AN=5008;NS=2504;DP=18410;EAS_AF=0.2143;AMR_AF=0.5519;AFR_AF=0.9138;EUR_AF=0.5149;SAS_AF=0.5746;AA=C|||;VT=SNP
5	60807886	rs2053694	T	C	100	PASS	AC=2537;AF=0.506589;AN=5008;NS=2504;DP=17047;EAS_AF=0.2143;AMR_AF=0.5245;AFR_AF=0.6649;EUR_AF=0.5129;SAS_AF=0.5746;AA=C|||;VT=SNP
5	60809103	rs13170519	C	G	100	PASS	AC=609;AF=0.121605;AN=5008;NS=2504;DP=19014;EAS_AF=0.0714;AMR_AF=0.1081;AFR_AF=0.0983;EUR_AF=0.166;SAS_AF=0.1687;AA=C|||;VT=SNP
5	60809644	rs11741726	A	G	100	PASS	AC=482;AF=0.096246;AN=5008;NS=2504;DP=17620;EAS_AF=0.0724;AMR_AF=0.0951;AFR_AF=0.0091;EUR_AF=0.165;SAS_AF=0.1687;AA=A|||;VT=SNP
5	60810610	rs10939905	G	T	100	PASS	AC=1845;AF=0.368411;AN=5008;NS=2504;DP=17431;EAS_AF=0.2143;AMR_AF=0.3069;AFR_AF=0.447;EUR_AF=0.3946;SAS_AF=0.4376;AA=T|||;VT=SNP
5	60810717	rs11742658	A	G	100	PASS	AC=1847;AF=0.36881;AN=5008;NS=2504;DP=16410;EAS_AF=0.2143;AMR_AF=0.3069;AFR_AF=0.4486;EUR_AF=0.3946;SAS_AF=0.4376;AA=G|||;VT=SNP
5	60811960	rs145919109	A	T	100	PASS	AC=40;AF=0.00798722;AN=5008;NS=2504;DP=11221;EAS_AF=0.0298;AMR_AF=0.0144;AFR_AF=0;EUR_AF=0;SAS_AF=0;AA=A|||;VT=SNP
5	60813605	rs13158413	A	T	100	PASS	AC=1277;AF=0.254992;AN=5008;NS=2504;DP=7751;EAS_AF=0.2133;AMR_AF=0.1398;AFR_AF=0.2912;EUR_AF=0.1928;SAS_AF=0.3947;AA=A|||;VT=SNP
5	60814132	rs13159349	C	G	100	PASS	AC=71;AF=0.0141773;AN=5008;NS=2504;DP=21119;EAS_AF=0.0675;AMR_AF=0;AFR_AF=0;EUR_AF=0;SAS_AF=0.0031;AA=c|||;VT=SNP
5	60814435	rs141624936	T	A	100	PASS	AC=74;AF=0.0147764;AN=5008;NS=2504;DP=21181;EAS_AF=0.0675;AMR_AF=0.0014;AFR_AF=0;EUR_AF=0;SAS_AF=0.0051;AA=T|||;VT=SNP
5	60814521	rs12655178	T	C	100	PASS	AC=217;AF=0.0433307;AN=5008;NS=2504;DP=21261;EAS_AF=0.1746;AMR_AF=0.0403;AFR_AF=0;EUR_AF=0;SAS_AF=0.0133;AA=T|||;VT=SNP
5	60815113	rs79683912	A	G	100	PASS	AC=381;AF=0.0760783;AN=5008;NS=2504;DP=18003;EAS_AF=0.1429;AMR_AF=0.0216;AFR_AF=0.0015;EUR_AF=0.0209;SAS_AF=0.2035;AA=A|||;VT=SNP
5	60815767	rs2034239	T	C	100	PASS	AC=1857;AF=0.370807;AN=5008;NS=2504;DP=19492;EAS_AF=0.2143;AMR_AF=0.3141;AFR_AF=0.4357;EUR_AF=0.3956;SAS_AF=0.4591;AA=C|||;VT=SNP
5	60816368	rs78948561	T	C	100	PASS	AC=90;AF=0.0179712;AN=5008;NS=2504;DP=15080;EAS_AF=0.0308;AMR_AF=0.0187;AFR_AF=0.0008;EUR_AF=0.0308;SAS_AF=0.0143;AA=T|||;VT=SNP
5	60816865	rs13166910	T	C	100	PASS	AC=616;AF=0.123003;AN=5008;NS=2504;DP=10977;EAS_AF=0.0714;AMR_AF=0.1081;AFR_AF=0.0983;EUR_AF=0.167;SAS_AF=0.1748;AA=T|||;VT=SNP
5	60818081	rs150334703	G	A	100	PASS	AC=74;AF=0.0147764;AN=5008;NS=2504;DP=16328;EAS_AF=0.0675;AMR_AF=0.0014;AFR_AF=0;EUR_AF=0;SAS_AF=0.0051;AA=G|||;VT=SNP
5	60818863	rs11952146	T	C	100	PASS	AC=1819;AF=0.363219;AN=5008;NS=2504;DP=19798;EAS_AF=0.2143;AMR_AF=0.304;AFR_AF=0.4259;EUR_AF=0.3946;SAS_AF=0.4417;AA=C|||;VT=SNP
5	60819475	rs6890351	T	C	100	PASS	AC=1818;AF=0.363019;AN=5008;NS=2504;DP=15837;EAS_AF=0.2143;AMR_AF=0.304;AFR_AF=0.4251;EUR_AF=0.3946;SAS_AF=0.4417;AA=C|||;VT=SNP
5	60819833	rs13162534	A	G	100	PASS	AC=593;AF=0.118411;AN=5008;NS=2504;DP=19683;EAS_AF=0.0724;AMR_AF=0.1066;AFR_AF=0.0825;EUR_AF=0.166;SAS_AF=0.1738;AA=A|||;VT=SNP
5	60820444	rs13167695	G	A	100	PASS	AC=482;AF=0.096246;AN=5008;NS=2504;DP=19759;EAS_AF=0.0714;AMR_AF=0.098;AFR_AF=0.0091;EUR_AF=0.164;SAS_AF=0.1687;AA=G|||;VT=SNP
5	60822997	rs13179091	C	T	100	PASS	AC=1813;AF=0.362021;AN=5008;NS=2504;DP=16734;EAS_AF=0.2153;AMR_AF=0.304;AFR_AF=0.4251;EUR_AF=0.3926;SAS_AF=0.4376;AA=T|||;VT=SNP
5	60823170	rs13179617	G	T	100	PASS	AC=1802;AF=0.359824;AN=5008;NS=2504;DP=16956;EAS_AF=0.2143;AMR_AF=0.2997;AFR_AF=0.4251;EUR_AF=0.3857;SAS_AF=0.4376;AA=T|||;VT=SNP
5	60824235	rs13185068	G	C	100	PASS	AC=1224;AF=0.244409;AN=5008;NS=2504;DP=14685;EAS_AF=0.2143;AMR_AF=0.1383;AFR_AF=0.2716;EUR_AF=0.1879;SAS_AF=0.3722;AA=G|||;VT=SNP
5	60824406	rs13188685	A	G	100	PASS	AC=1863;AF=0.372005;AN=5008;NS=2504;DP=15809;EAS_AF=0.2143;AMR_AF=0.3141;AFR_AF=0.4357;EUR_AF=0.3976;SAS_AF=0.4632;AA=G|||;VT=SNP
5	60825144	rs13172084	T	C	100	PASS	AC=1817;AF=0.362819;AN=5008;NS=2504;DP=19930;EAS_AF=0.2143;AMR_AF=0.304;AFR_AF=0.4244;EUR_AF=0.3946;SAS_AF=0.4417;AA=t|||;VT=SNP
5	60826643	rs75899430	C	A	100	PASS	AC=383;AF=0.0764776;AN=5008;NS=2504;DP=17272;EAS_AF=0.1419;AMR_AF=0.0303;AFR_AF=0.003;EUR_AF=0.0209;SAS_AF=0.1984;AA=C|||;VT=SNP
5	60826956	rs6879809	G	A	100	PASS	AC=2880;AF=0.57508;AN=5008;NS=2504;DP=16955;EAS_AF=0.2143;AMR_AF=0.5519;AFR_AF=0.913;EUR_AF=0.5129;SAS_AF=0.5706;AA=A|||;VT=SNP
5	60827739	rs13159166	T	G	100	PASS	AC=1818;AF=0.363019;AN=5008;NS=2504;DP=19953;EAS_AF=0.2212;AMR_AF=0.304;AFR_AF=0.4244;EUR_AF=0.3926;SAS_AF=0.4376;AA=T|||;VT=SNP
5	60828602	rs16892286	T	A	100	PASS	AC=379;AF=0.0756789;AN=5008;NS=2504;DP=16091;EAS_AF=0.1419;AMR_AF=0.0216;AFR_AF=0.0015;EUR_AF=0.0209;SAS_AF=0.2025;AA=T|||;VT=SNP
5	60829488	rs79053743	G	T	100	PASS	AC=55;AF=0.0109824;AN=5008;NS=2504;DP=20195;EAS_AF=0.0437;AMR_AF=0.013;AFR_AF=0;EUR_AF=0;SAS_AF=0.002;AA=G|||;VT=SNP
5	60830916	rs16892307	A	G	100	PASS	AC=378;AF=0.0754792;AN=5008;NS=2504;DP=18422;EAS_AF=0.1429;AMR_AF=0.0216;AFR_AF=0.0023;EUR_AF=0.0209;SAS_AF=0.1994;AA=A|||;VT=SNP
5	60831739	rs12519658	G	A	100	PASS	AC=375;AF=0.0748802;AN=5008;NS=2504;DP=21514;EAS_AF=0.1419;AMR_AF=0.0216;AFR_AF=0.0015;EUR_AF=0.0209;SAS_AF=0.1984;AA=G|||;VT=SNP
5	60833080	rs1045352	A	C	100	PASS	AC=1819;AF=0.363219;AN=5008;NS=2504;DP=19198;EAS_AF=0.2143;AMR_AF=0.304;AFR_AF=0.4259;EUR_AF=0.3946;SAS_AF=0.4417;AA=C|||;VT=SNP
5	60834332	rs10514910	C	T	100	PASS	AC=602;AF=0.120208;AN=5008;NS=2504;DP=17915;EAS_AF=0.1419;AMR_AF=0.0303;AFR_AF=0.1687;EUR_AF=0.0209;SAS_AF=0.1984;AA=c|||;VT=SNP
5	60835021	rs2276987	T	C	100	PASS	AC=1862;AF=0.371805;AN=5008;NS=2504;DP=21296;EAS_AF=0.2143;AMR_AF=0.3141;AFR_AF=0.4349;EUR_AF=0.3976;SAS_AF=0.4632;AA=C|||;VT=SNP
5	60837059	rs190615609	C	T	100	PASS	AC=9;AF=0.00179712;AN=5008;NS=2504;DP=15540;EAS_AF=0.0089;AMR_AF=0;AFR_AF=0;EUR_AF=0;SAS_AF=0;AA=C|||;VT=SNP
5	60838791	rs78846350	G	T	100	PASS	AC=28;AF=0.00559105;AN=5008;NS=2504;DP=20952;EAS_AF=0.0169;AMR_AF=0.0144;AFR_AF=0.0008;EUR_AF=0;SAS_AF=0;AA=G|||;VT=SNP
5	60838903	rs17424296	G	A	100	PASS	AC=1215;AF=0.242612;AN=5008;NS=2504;DP=20605;EAS_AF=0.0724;AMR_AF=0.2738;AFR_AF=0.2557;EUR_AF=0.3748;SAS_AF=0.2423;AA=G|||;VT=SNP
5	60839907	rs16892374	C	A	100	PASS	AC=375;AF=0.0748802;AN=5008;NS=2504;DP=16871;EAS_AF=0.1419;AMR_AF=0.0216;AFR_AF=0.0015;EUR_AF=0.0209;SAS_AF=0.1984;AA=c|||;VT=SNP
5	60842210	rs10053166	A	G	100	PASS	AC=426;AF=0.0850639;AN=5008;NS=2504;DP=18984;EAS_AF=0.0794;AMR_AF=0.0634;AFR_AF=0.0053;EUR_AF=0.1431;SAS_AF=0.1544;AA=A|||;VT=SNP
5	60843706	rs6898746	T	A	100	PASS	AC=2899;AF=0.578874;AN=5008;NS=2504;DP=18357;EAS_AF=0.2133;AMR_AF=0.5548;AFR_AF=0.913;EUR_AF=0.5159;SAS_AF=0.5859;AA=A|||;VT=SNP
5	60843924	rs12188685	G	C	100	PASS	AC=1188;AF=0.23722;AN=5008;NS=2504;DP=14970;EAS_AF=0.0714;AMR_AF=0.2738;AFR_AF=0.2398;EUR_AF=0.3738;SAS_AF=0.2382;AA=g|||;VT=SNP
5	60844213	rs12188710	G	A	100	PASS	AC=1162;AF=0.232029;AN=5008;NS=2504;DP=12991;EAS_AF=0.0615;AMR_AF=0.2709;AFR_AF=0.2352;EUR_AF=0.3708;SAS_AF=0.2331;AA=A|||;VT=SNP
5	60844874	rs10059353	A	T	100	PASS	AC=2203;AF=0.439896;AN=5008;NS=2504;DP=19117;EAS_AF=0.2718;AMR_AF=0.3631;AFR_AF=0.6702;EUR_AF=0.4433;SAS_AF=0.3528;AA=t|||;VT=SNP
5	60845634	rs13190437	G	C	100	PASS	AC=678;AF=0.135383;AN=5008;NS=2504;DP=18165;EAS_AF=0.0694;AMR_AF=0.0879;AFR_AF=0.1604;EUR_AF=0.1531;SAS_AF=0.1851;AA=G|||;VT=SNP
5	60846044	rs138442341	A	G	100	PASS	AC=23;AF=0.00459265;AN=5008;NS=2504;DP=16484;EAS_AF=0.0228;AMR_AF=0;AFR_AF=0;EUR_AF=0;SAS_AF=0;AA=A|||;VT=SNP
5	60846319	rs79988488	C	T	100	PASS	AC=890;AF=0.177716;AN=5008;NS=2504;DP=17728;EAS_AF=0.249;AMR_AF=0.2118;AFR_AF=0.0719;EUR_AF=0.2296;SAS_AF=0.1697;AA=C|||;VT=SNP
5	60847019	rs1550816	T	C	100	PASS	AC=2565;AF=0.512181;AN=5008;NS=2504;DP=21675;EAS_AF=0.495;AMR_AF=0.5086;AFR_AF=0.4924;EUR_AF=0.4503;SAS_AF=0.6227;AA=C|||;VT=SNP
5	60847272	rs6890611	T	G	100	PASS	AC=3704;AF=0.739617;AN=5008;NS=2504;DP=21313;EAS_AF=0.5645;AMR_AF=0.6412;AFR_AF=0.9448;EUR_AF=0.6352;SAS_AF=0.82;AA=G|||;VT=SNP
5	60847717	rs117217565	C	T	100	PASS	AC=18;AF=0.00359425;AN=5008;NS=2504;DP=19657;EAS_AF=0.0159;AMR_AF=0;AFR_AF=0;EUR_AF=0;SAS_AF=0.002;AA=C|||;VT=SNP
5	60848153	rs16892406	A	G	100	PASS	AC=1489;AF=0.297324;AN=5008;NS=2504;DP=22304;EAS_AF=0.3006;AMR_AF=0.2867;AFR_AF=0.2602;EUR_AF=0.2157;SAS_AF=0.4356;AA=A|||;VT=SNP
5	60848185	rs16892408	C	T	100	PASS	AC=448;AF=0.0894569;AN=5008;NS=2504;DP=21176;EAS_AF=0.1915;AMR_AF=0.0821;AFR_AF=0.0038;EUR_AF=0.0755;SAS_AF=0.1196;AA=C|||;VT=SNP
5	60848204	rs13164150	G	T	100	PASS	AC=676;AF=0.134984;AN=5008;NS=2504;DP=21080;EAS_AF=0.0665;AMR_AF=0.0879;AFR_AF=0.1626;EUR_AF=0.159;SAS_AF=0.1769;AA=G|||;VT=SNP
5	60848409	rs16892410	A	G	100	PASS	AC=847;AF=0.169129;AN=5008;NS=2504;DP=21268;EAS_AF=0.1984;AMR_AF=0.2118;AFR_AF=0.0741;EUR_AF=0.2306;SAS_AF=0.1738;AA=A|||;VT=SNP
5	60848497	rs13168452	G	A	100	PASS	AC=863;AF=0.172324;AN=5008;NS=2504;DP=20715;EAS_AF=0.0675;AMR_AF=0.1412;AFR_AF=0.2201;EUR_AF=0.2078;SAS_AF=0.2014;AA=G|||;VT=SNP
5	60848745	rs4582229	C	T	100	PASS	AC=841;AF=0.167931;AN=5008;NS=2504;DP=19883;EAS_AF=0.0685;AMR_AF=0.1398;AFR_AF=0.205;EUR_AF=0.2068;SAS_AF=0.2004;AA=C|||;VT=SNP
5	60848890	rs116988934	A	G	100	PASS	AC=82;AF=0.0163738;AN=5008;NS=2504;DP=17107;EAS_AF=0.0149;AMR_AF=0.0014;AFR_AF=0;EUR_AF=0;SAS_AF=0.0675;AA=A|||;VT=SNP
5	60850325	rs143656501	C	T	100	PASS	AC=54;AF=0.0107827;AN=5008;NS=2504;DP=18974;EAS_AF=0.0536;AMR_AF=0;AFR_AF=0;EUR_AF=0;SAS_AF=0;AA=C|||;VT=SNP
5	60850522	rs2084131	A	G	100	PASS	AC=3700;AF=0.738818;AN=5008;NS=2504;DP=18312;EAS_AF=0.5556;AMR_AF=0.6614;AFR_AF=0.938;EUR_AF=0.6481;SAS_AF=0.8067;AA=G|||;VT=SNP
5	60852845	rs13189938	A	G	100	PASS	AC=515;AF=0.102835;AN=5008;NS=2504;DP=18641;EAS_AF=0.2569;AMR_AF=0.0879;AFR_AF=0.0038;EUR_AF=0.0845;SAS_AF=0.1074;AA=A|||;VT=SNP
5	60853523	rs13177031	T	A	100	PASS	AC=1473;AF=0.294129;AN=5008;NS=2504;DP=20676;EAS_AF=0.3244;AMR_AF=0.3184;AFR_AF=0.1536;EUR_AF=0.4085;SAS_AF=0.318;AA=T|||;VT=SNP
5	60854916	rs17340123	C	T	100	PASS	AC=484;AF=0.0966454;AN=5008;NS=2504;DP=18122;EAS_AF=0.0665;AMR_AF=0.0951;AFR_AF=0.028;EUR_AF=0.164;SAS_AF=0.1524;AA=C|||;VT=SNP
5	60855070	rs1445978	T	C	100	PASS	AC=3525;AF=0.703874;AN=5008;NS=2504;DP=19346;EAS_AF=0.5476;AMR_AF=0.6571;AFR_AF=0.8003;EUR_AF=0.661;SAS_AF=0.8119;AA=C|||;VT=SNP
5	60855550	rs16892436	G	C	100	PASS	AC=391;AF=0.0780751;AN=5008;NS=2504;DP=20139;EAS_AF=0.1488;AMR_AF=0.0202;AFR_AF=0.0023;EUR_AF=0.0099;SAS_AF=0.2188;AA=G|||;VT=SNP
5	60856042	rs77253302	G	T	100	PASS	AC=39;AF=0.00778754;AN=5008;NS=2504;DP=18324;EAS_AF=0.0387;AMR_AF=0;AFR_AF=0;EUR_AF=0;SAS_AF=0;AA=G|||;VT=SNP
5	60857217	rs80324204	C	T	100	PASS	AC=45;AF=0.00898562;AN=5008;NS=2504;DP=18512;EAS_AF=0.0446;AMR_AF=0;AFR_AF=0;EUR_AF=0;SAS_AF=0;AA=C|||;VT=SNP
5	60858429	rs16892456	C	T	100	PASS	AC=338;AF=0.067492;AN=5008;NS=2504;DP=17665;EAS_AF=0.0675;AMR_AF=0.0418;AFR_AF=0.0197;EUR_AF=0.0984;SAS_AF=0.1186;AA=C|||;VT=SNP
5	60858470	rs16892459	T	C	100	PASS	AC=542;AF=0.108227;AN=5008;NS=2504;DP=18539;EAS_AF=0.2867;AMR_AF=0.0893;AFR_AF=0.0053;EUR_AF=0.0885;SAS_AF=0.0971;AA=T|||;VT=SNP
5	60859416	rs10053423	C	T	100	PASS	AC=1345;AF=0.26857;AN=5008;NS=2504;DP=20204;EAS_AF=0.2728;AMR_AF=0.2536;AFR_AF=0.4138;EUR_AF=0.1968;SAS_AF=0.1524;AA=C|||;VT=SNP
5	60860451	rs1423326	G	T	100	PASS	AC=3175;AF=0.633986;AN=5008;NS=2504;DP=21569;EAS_AF=0.5446;AMR_AF=0.6556;AFR_AF=0.7443;EUR_AF=0.6392;SAS_AF=0.5562;AA=G|||;VT=SNP
5	60860951	rs6449537	T	C	100	PASS	AC=1396;AF=0.278754;AN=5008;NS=2504;DP=21091;EAS_AF=0.3095;AMR_AF=0.2651;AFR_AF=0.4304;EUR_AF=0.1928;SAS_AF=0.1401;AA=T|||;VT=SNP
5	60861122	rs10042706	A	G	100	PASS	AC=854;AF=0.170527;AN=5008;NS=2504;DP=20025;EAS_AF=0.246;AMR_AF=0.2075;AFR_AF=0.2118;EUR_AF=0.1123;SAS_AF=0.0706;AA=A|||;VT=SNP
5	60861407	rs1833832	T	C	100	PASS	AC=4169;AF=0.832468;AN=5008;NS=2504;DP=19111;EAS_AF=0.5893;AMR_AF=0.8862;AFR_AF=0.9455;EUR_AF=0.9732;SAS_AF=0.7474;AA=t|||;VT=SNP
5	60861439	rs74665531	G	A	100	PASS	AC=40;AF=0.00798722;AN=5008;NS=2504;DP=18797;EAS_AF=0.0397;AMR_AF=0;AFR_AF=0;EUR_AF=0;SAS_AF=0;AA=g|||;VT=SNP
5	60861551	rs11741170	C	A	100	PASS	AC=577;AF=0.115216;AN=5008;NS=2504;DP=17922;EAS_AF=0.0417;AMR_AF=0.1527;AFR_AF=0.0477;EUR_AF=0.2455;SAS_AF=0.1217;AA=c|||;VT=SNP
5	60861742	rs1582545	G	A	100	PASS	AC=1375;AF=0.274561;AN=5008;NS=2504;DP=20937;EAS_AF=0.3065;AMR_AF=0.2651;AFR_AF=0.4206;EUR_AF=0.1918;SAS_AF=0.136;AA=G|||;VT=SNP
5	60861956	rs74506444	G	T	100	PASS	AC=55;AF=0.0109824;AN=5008;NS=2504;DP=19991;EAS_AF=0.0536;AMR_AF=0;AFR_AF=0.0008;EUR_AF=0;SAS_AF=0;AA=G|||;VT=SNP
5	60862543	rs10059992	G	T	100	PASS	AC=1298;AF=0.259185;AN=5008;NS=2504;DP=17383;EAS_AF=0.3056;AMR_AF=0.2594;AFR_AF=0.3654;EUR_AF=0.1928;SAS_AF=0.136;AA=G|||;VT=SNP
5	60862917	rs933685	T	C	100	PASS	AC=4191;AF=0.836861;AN=5008;NS=2504;DP=20213;EAS_AF=0.5903;AMR_AF=0.889;AFR_AF=0.9569;EUR_AF=0.9742;SAS_AF=0.7505;AA=C|||;VT=SNP
5	60863287	rs13164048	T	A	100	PASS	AC=593;AF=0.118411;AN=5008;NS=2504;DP=18905;EAS_AF=0.0417;AMR_AF=0.1527;AFR_AF=0.0469;EUR_AF=0.2475;SAS_AF=0.137;AA=T|||;VT=SNP
5	60863384	rs117238720	C	T	100	PASS	AC=79;AF=0.0157748;AN=5008;NS=2504;DP=16399;EAS_AF=0.0714;AMR_AF=0;AFR_AF=0;EUR_AF=0;SAS_AF=0.0072;AA=C|||;VT=SNP
5	60863400	rs1971065	C	T	100	PASS	AC=4749;AF=0.948283;AN=5008;NS=2504;DP=17747;EAS_AF=0.7827;AMR_AF=0.9971;AFR_AF=0.9992;EUR_AF=0.997;SAS_AF=0.9652;AA=T|||;VT=SNP
5	60863461	rs1971513	A	G	100	PASS	AC=4187;AF=0.836062;AN=5008;NS=2504;DP=18720;EAS_AF=0.5913;AMR_AF=0.889;AFR_AF=0.9531;EUR_AF=0.9742;SAS_AF=0.7505;AA=G|||;VT=SNP
5	60864458	rs10064124	C	G	100	PASS	AC=269;AF=0.0537141;AN=5008;NS=2504;DP=14967;EAS_AF=0.0625;AMR_AF=0.036;AFR_AF=0.0242;EUR_AF=0.0805;SAS_AF=0.0695;AA=c|||;VT=SNP
5	60864467	rs12518098	C	G	100	PASS	AC=929;AF=0.185503;AN=5008;NS=2504;DP=14773;EAS_AF=0.2401;AMR_AF=0.2061;AFR_AF=0.0454;EUR_AF=0.2803;SAS_AF=0.2065;AA=C|||;VT=SNP
5	60864610	rs10072118	T	C	100	PASS	AC=4187;AF=0.836062;AN=5008;NS=2504;DP=15813;EAS_AF=0.5913;AMR_AF=0.889;AFR_AF=0.9531;EUR_AF=0.9742;SAS_AF=0.7505;AA=C|||;VT=SNP
5	60864744	rs6877486	T	A	100	PASS	AC=3769;AF=0.752596;AN=5008;NS=2504;DP=17146;EAS_AF=0.5903;AMR_AF=0.8084;AFR_AF=0.7897;EUR_AF=0.8857;SAS_AF=0.6933;AA=T|||;VT=SNP
5	60865570	rs11746516	A	G	100	PASS	AC=590;AF=0.117812;AN=5008;NS=2504;DP=18539;EAS_AF=0.0417;AMR_AF=0.1527;AFR_AF=0.0439;EUR_AF=0.2485;SAS_AF=0.137;AA=A|||;VT=SNP
5	60866192	rs6872620	A	C	100	PASS	AC=4192;AF=0.837061;AN=5008;NS=2504;DP=17762;EAS_AF=0.5923;AMR_AF=0.8862;AFR_AF=0.9569;EUR_AF=0.9742;SAS_AF=0.7515;AA=C|||;VT=SNP
5	60866414	rs139025911	C	T	100	PASS	AC=13;AF=0.00259585;AN=5008;NS=2504;DP=19617;EAS_AF=0.0119;AMR_AF=0;AFR_AF=0;EUR_AF=0;SAS_AF=0.001;AA=C|||;VT=SNP
5	60867365	rs10067201	T	C	100	PASS	AC=683;AF=0.136382;AN=5008;NS=2504;DP=20825;EAS_AF=0.0506;AMR_AF=0.1758;AFR_AF=0.0446;EUR_AF=0.3042;SAS_AF=0.1483;AA=T|||;VT=SNP
5	60868531	rs79676188	T	C	100	PASS	AC=24;AF=0.00479233;AN=5008;NS=2504;DP=19748;EAS_AF=0.0218;AMR_AF=0.0029;AFR_AF=0;EUR_AF=0;SAS_AF=0;AA=T|||;VT=SNP
5	60868661	rs34082374	A	G	100	PASS	AC=166;AF=0.033147;AN=5008;NS=2504;DP=17593;EAS_AF=0.0645;AMR_AF=0.0144;AFR_AF=0.0219;EUR_AF=0.0219;SAS_AF=0.0409;AA=A|||;VT=SNP
5	60869603	rs72761471	A	G	100	PASS	AC=1463;AF=0.292133;AN=5008;NS=2504;DP=18588;EAS_AF=0.2371;AMR_AF=0.2954;AFR_AF=0.2806;EUR_AF=0.3757;SAS_AF=0.2761;AA=A|||;VT=SNP
5	60870130	rs13169225	T	G	100	PASS	AC=687;AF=0.137181;AN=5008;NS=2504;DP=19271;EAS_AF=0.0506;AMR_AF=0.1758;AFR_AF=0.0484;EUR_AF=0.3032;SAS_AF=0.1483;AA=T|||;VT=SNP
5	60870354	rs10050451	A	G	100	PASS	AC=681;AF=0.135982;AN=5008;NS=2504;DP=14145;EAS_AF=0.0506;AMR_AF=0.1758;AFR_AF=0.0446;EUR_AF=0.3022;SAS_AF=0.1483;AA=A|||;VT=SNP
5	60870626	rs146471226	C	T	100	PASS	AC=48;AF=0.00958466;AN=5008;NS=2504;DP=18402;EAS_AF=0.0446;AMR_AF=0.0014;AFR_AF=0;EUR_AF=0;SAS_AF=0.002;AA=C|||;VT=SNP
5	60871157	rs11954764	G	A	100	PASS	AC=1265;AF=0.252596;AN=5008;NS=2504;DP=20919;EAS_AF=0.0516;AMR_AF=0.3127;AFR_AF=0.2322;EUR_AF=0.4026;SAS_AF=0.2904;AA=G|||;VT=SNP
5	60872053	rs10939907	G	A	100	PASS	AC=1119;AF=0.223442;AN=5008;NS=2504;DP=22756;EAS_AF=0.1627;AMR_AF=0.1916;AFR_AF=0.2065;EUR_AF=0.339;SAS_AF=0.2127;AA=A|||;VT=SNP
5	60872562	rs75180524	T	C	100	PASS	AC=487;AF=0.0972444;AN=5008;NS=2504;DP=21424;EAS_AF=0.0109;AMR_AF=0.1499;AFR_AF=0.0363;EUR_AF=0.1233;SAS_AF=0.2045;AA=T|||;VT=SNP
5	60874322	rs62364970	A	G	100	PASS	AC=959;AF=0.191494;AN=5008;NS=2504;DP=20963;EAS_AF=0.1954;AMR_AF=0.2118;AFR_AF=0.32;EUR_AF=0.1133;SAS_AF=0.0798;AA=A|||;VT=SNP
5	60874578	rs9291728	A	G	100	PASS	AC=1732;AF=0.345847;AN=5008;NS=2504;DP=19895;EAS_AF=0.1637;AMR_AF=0.3069;AFR_AF=0.4402;EUR_AF=0.4583;SAS_AF=0.318;AA=G|||;VT=SNP
5	60874787	rs75505926	C	T	100	PASS	AC=96;AF=0.0191693;AN=5008;NS=2504;DP=21234;EAS_AF=0.0923;AMR_AF=0.0014;AFR_AF=0;EUR_AF=0;SAS_AF=0.002;AA=C|||;VT=SNP
5	60876529	rs16892584	T	G	100	PASS	AC=55;AF=0.0109824;AN=5008;NS=2504;DP=20414;EAS_AF=0.0179;AMR_AF=0.0029;AFR_AF=0.0008;EUR_AF=0.0179;SAS_AF=0.0164;AA=T|||;VT=SNP
5	60876664	rs2341235	C	T	100	PASS	AC=4019;AF=0.802516;AN=5008;NS=2504;DP=18475;EAS_AF=0.5933;AMR_AF=0.8818;AFR_AF=0.8086;EUR_AF=0.9742;SAS_AF=0.7771;AA=T|||;VT=SNP
5	60877639	rs1965035	A	G	100	PASS	AC=1726;AF=0.344649;AN=5008;NS=2504;DP=14032;EAS_AF=0.1647;AMR_AF=0.3055;AFR_AF=0.4372;EUR_AF=0.4592;SAS_AF=0.3149;AA=A|||;VT=SNP
5	60878424	rs13168127	G	A	100	PASS	AC=1645;AF=0.328474;AN=5008;NS=2504;DP=17989;EAS_AF=0.1637;AMR_AF=0.3012;AFR_AF=0.3797;EUR_AF=0.4583;SAS_AF=0.3149;AA=A|||;VT=SNP
5	60878805	rs62364974	A	G	100	PASS	AC=1797;AF=0.358826;AN=5008;NS=2504;DP=21398;EAS_AF=0.4246;AMR_AF=0.4251;AFR_AF=0.3215;EUR_AF=0.3917;SAS_AF=0.2607;AA=A|||;VT=SNP
5	60879560	rs10939908	A	C	100	PASS	AC=1674;AF=0.334265;AN=5008;NS=2504;DP=19709;EAS_AF=0.1627;AMR_AF=0.3069;AFR_AF=0.3979;EUR_AF=0.4583;SAS_AF=0.317;AA=C|||;VT=SNP
5	60879854	rs11951472	A	C	100	PASS	AC=1671;AF=0.333666;AN=5008;NS=2504;DP=18574;EAS_AF=0.1637;AMR_AF=0.3026;AFR_AF=0.3971;EUR_AF=0.4583;SAS_AF=0.317;AA=C|||;VT=SNP
5	60880550	rs117352084	A	C	100	PASS	AC=21;AF=0.00419329;AN=5008;NS=2504;DP=20828;EAS_AF=0.0208;AMR_AF=0;AFR_AF=0;EUR_AF=0;SAS_AF=0;AA=G|||;VT=SNP
5	60883190	rs10058219	T	C	100	PASS	AC=2018;AF=0.402955;AN=5008;NS=2504;DP=20917;EAS_AF=0.3919;AMR_AF=0.4741;AFR_AF=0.3306;EUR_AF=0.4374;SAS_AF=0.4264;AA=C|||;VT=SNP
5	60883593	rs863088	G	A	100	PASS	AC=1543;AF=0.308107;AN=5008;NS=2504;DP=16918;EAS_AF=0.2371;AMR_AF=0.3314;AFR_AF=0.2141;EUR_AF=0.3936;SAS_AF=0.4039;AA=A|||;VT=SNP
5	60884054	rs75334440	C	T	100	PASS	AC=273;AF=0.0545128;AN=5008;NS=2504;DP=19568;EAS_AF=0.0198;AMR_AF=0.1081;AFR_AF=0.0053;EUR_AF=0.0755;SAS_AF=0.0971;AA=C|||;VT=SNP
5	60884182	rs10060358	T	C	100	PASS	AC=362;AF=0.0722843;AN=5008;NS=2504;DP=20945;EAS_AF=0.0526;AMR_AF=0.0389;AFR_AF=0.1362;EUR_AF=0.0467;SAS_AF=0.0562;AA=T|||;VT=SNP
5	60884572	rs442374	A	C	100	PASS	AC=4081;AF=0.814896;AN=5008;NS=2504;DP=21651;EAS_AF=0.5069;AMR_AF=0.7911;AFR_AF=0.9463;EUR_AF=0.9453;SAS_AF=0.8374;AA=C|||;VT=SNP
5	60885180	rs11743162	T	C	100	PASS	AC=2138;AF=0.426917;AN=5008;NS=2504;DP=20168;EAS_AF=0.2698;AMR_AF=0.5216;AFR_AF=0.2421;EUR_AF=0.5944;SAS_AF=0.5992;AA=T|||;VT=SNP
5	60885635	rs383455	T	G	100	PASS	AC=4227;AF=0.84405;AN=5008;NS=2504;DP=19549;EAS_AF=0.505;AMR_AF=0.8184;AFR_AF=0.9977;EUR_AF=0.9811;SAS_AF=0.863;AA=N|||;VT=SNP
5	60885663	rs2084134	T	A	100	PASS	AC=2125;AF=0.424321;AN=5008;NS=2504;DP=18384;EAS_AF=0.2688;AMR_AF=0.5101;AFR_AF=0.2443;EUR_AF=0.5865;SAS_AF=0.6002;AA=T|||;VT=SNP
5	60885700	rs2084135	T	C	100	PASS	AC=2124;AF=0.424121;AN=5008;NS=2504;DP=17194;EAS_AF=0.2698;AMR_AF=0.5115;AFR_AF=0.2428;EUR_AF=0.5865;SAS_AF=0.5992;AA=T|||;VT=SNP
5	60886299	rs420518	A	C	100	PASS	AC=4079;AF=0.814497;AN=5008;NS=2504;DP=16830;EAS_AF=0.505;AMR_AF=0.7911;AFR_AF=0.9463;EUR_AF=0.9453;SAS_AF=0.8374;AA=C|||;VT=SNP
5	60887485	rs10064174	A	C	100	PASS	AC=2257;AF=0.450679;AN=5008;NS=2504;DP=19174;EAS_AF=0.2728;AMR_AF=0.513;AFR_AF=0.3359;EUR_AF=0.5865;SAS_AF=0.6053;AA=-|||;VT=SNP
5	60888310	rs253185	G	T	100	PASS	AC=4225;AF=0.84365;AN=5008;NS=2504;DP=19861;EAS_AF=0.504;AMR_AF=0.8184;AFR_AF=0.9977;EUR_AF=0.9811;SAS_AF=0.862;AA=T|||;VT=SNP
5	60888353	rs117268899	A	G	100	PASS	AC=8;AF=0.00159744;AN=5008;NS=2504;DP=19652;EAS_AF=0.004;AMR_AF=0;AFR_AF=0;EUR_AF=0.004;SAS_AF=0;AA=A|||;VT=SNP
5	60890409	rs7713549	G	A	100	PASS	AC=2624;AF=0.523962;AN=5008;NS=2504;DP=21968;EAS_AF=0.2688;AMR_AF=0.536;AFR_AF=0.5893;EUR_AF=0.5845;SAS_AF=0.6278;AA=A|||;VT=SNP
5	60891915	rs117856319	A	G	100	PASS	AC=70;AF=0.0139776;AN=5008;NS=2504;DP=18137;EAS_AF=0.0694;AMR_AF=0;AFR_AF=0;EUR_AF=0;SAS_AF=0;AA=A|||;VT=SNP
5	60892043	rs412649	C	T	100	PASS	AC=1127;AF=0.22504;AN=5008;NS=2504;DP=20137;EAS_AF=0.2302;AMR_AF=0.2147;AFR_AF=0.2088;EUR_AF=0.2952;SAS_AF=0.1769;AA=C|||;VT=SNP
5	60892191	rs79985418	G	C	100	PASS	AC=70;AF=0.0139776;AN=5008;NS=2504;DP=21044;EAS_AF=0.0694;AMR_AF=0;AFR_AF=0;EUR_AF=0;SAS_AF=0;AA=G|||;VT=SNP
5	60892205	rs381034	G	A	100	PASS	AC=1131;AF=0.225839;AN=5008;NS=2504;DP=20984;EAS_AF=0.2302;AMR_AF=0.2147;AFR_AF=0.2088;EUR_AF=0.2952;SAS_AF=0.181;AA=G|||;VT=SNP
5	60893168	rs13356781	G	A	100	PASS	AC=1264;AF=0.252396;AN=5008;NS=2504;DP=17553;EAS_AF=0.249;AMR_AF=0.2867;AFR_AF=0.0257;EUR_AF=0.3807;SAS_AF=0.4059;AA=G|||;VT=SNP
5	60893356	rs374682	T	C	100	PASS	AC=2652;AF=0.529553;AN=5008;NS=2504;DP=18112;EAS_AF=0.2698;AMR_AF=0.5418;AFR_AF=0.5938;EUR_AF=0.5954;SAS_AF=0.6339;AA=C|||;VT=SNP
5	60893693	rs76734393	A	G	100	PASS	AC=78;AF=0.0155751;AN=5008;NS=2504;DP=20477;EAS_AF=0.0675;AMR_AF=0;AFR_AF=0;EUR_AF=0.008;SAS_AF=0.002;AA=A|||;VT=SNP
5	60894246	rs972187	T	C	100	PASS	AC=71;AF=0.0141773;AN=5008;NS=2504;DP=22140;EAS_AF=0.0704;AMR_AF=0;AFR_AF=0;EUR_AF=0;SAS_AF=0;AA=T|||;VT=SNP
5	60894261	rs422771	G	C	100	PASS	AC=2137;AF=0.426717;AN=5008;NS=2504;DP=22234;EAS_AF=0.2708;AMR_AF=0.513;AFR_AF=0.236;EUR_AF=0.5885;SAS_AF=0.6176;AA=G|||;VT=SNP
5	60894552	rs447427	T	C	100	PASS	AC=2782;AF=0.555511;AN=5008;NS=2504;DP=19519;EAS_AF=0.2708;AMR_AF=0.5476;AFR_AF=0.6846;EUR_AF=0.5924;SAS_AF=0.6421;AA=C|||;VT=SNP
5	60894557	rs191934991	C	A	100	PASS	AC=9;AF=0.00179712;AN=5008;NS=2504;DP=19579;EAS_AF=0.004;AMR_AF=0;AFR_AF=0;EUR_AF=0.005;SAS_AF=0;AA=C|||;VT=SNP
5	60897109	rs117409644	C	T	100	PASS	AC=51;AF=0.0101837;AN=5008;NS=2504;DP=14917;EAS_AF=0.0456;AMR_AF=0.0014;AFR_AF=0;EUR_AF=0;SAS_AF=0.0041;AA=C|||;VT=SNP
5	60897484	rs696887	C	T	100	PASS	AC=3815;AF=0.761781;AN=5008;NS=2504;DP=10865;EAS_AF=0.506;AMR_AF=0.8026;AFR_AF=0.7118;EUR_AF=0.9811;SAS_AF=0.8384;AA=C|||;VT=SNP
5	60897649	rs701470	C	T	100	PASS	AC=3816;AF=0.761981;AN=5008;NS=2504;DP=11041;EAS_AF=0.505;AMR_AF=0.804;AFR_AF=0.7126;EUR_AF=0.9811;SAS_AF=0.8384;AA=C|||;VT=SNP
5	60897763	rs185228	G	A	100	PASS	AC=2145;AF=0.428315;AN=5008;NS=2504;DP=13481;EAS_AF=0.2708;AMR_AF=0.5173;AFR_AF=0.2421;EUR_AF=0.5885;SAS_AF=0.6145;AA=G|||;VT=SNP
5	60898157	rs696888	A	G	100	PASS	AC=4012;AF=0.801118;AN=5008;NS=2504;DP=17139;EAS_AF=0.506;AMR_AF=0.7118;AFR_AF=0.941;EUR_AF=0.9294;SAS_AF=0.8476;AA=G|||;VT=SNP
5	60898708	rs696161	C	T	100	PASS	AC=4164;AF=0.83147;AN=5008;NS=2504;DP=18842;EAS_AF=0.506;AMR_AF=0.8199;AFR_AF=0.947;EUR_AF=0.9831;SAS_AF=0.863;AA=T|||;VT=SNP
5	60899361	rs199638343	G	T	100	PASS	AC=1315;AF=0.26258;AN=5008;NS=2504;DP=7194;EAS_AF=0.2351;AMR_AF=0.2608;AFR_AF=0.2648;EUR_AF=0.3857;SAS_AF=0.1626;AA=G|||;VT=SNP
5	60900104	rs10078642	A	G	100	PASS	AC=1959;AF=0.391174;AN=5008;NS=2504;DP=20140;EAS_AF=0.2708;AMR_AF=0.5014;AFR_AF=0.1649;EUR_AF=0.5527;SAS_AF=0.5767;AA=A|||;VT=SNP
5	60901605	rs410386	T	C	100	PASS	AC=1329;AF=0.265375;AN=5008;NS=2504;DP=20874;EAS_AF=0.2351;AMR_AF=0.2435;AFR_AF=0.2844;EUR_AF=0.339;SAS_AF=0.2106;AA=T|||;VT=SNP
5	60901869	rs701471	A	G	100	PASS	AC=3749;AF=0.748602;AN=5008;NS=2504;DP=17399;EAS_AF=0.505;AMR_AF=0.7853;AFR_AF=0.6891;EUR_AF=0.9602;SAS_AF=0.8364;AA=A|||;VT=SNP
5	60902046	rs253497	C	T	100	PASS	AC=2051;AF=0.409545;AN=5008;NS=2504;DP=12960;EAS_AF=0.2688;AMR_AF=0.513;AFR_AF=0.1732;EUR_AF=0.5875;SAS_AF=0.6176;AA=T|||;VT=SNP
5	60902091	rs701472	T	C	100	PASS	AC=3846;AF=0.767971;AN=5008;NS=2504;DP=15321;EAS_AF=0.505;AMR_AF=0.7896;AFR_AF=0.7602;EUR_AF=0.9602;SAS_AF=0.8364;AA=t|||;VT=SNP
5	60902176	rs253499	C	T	100	PASS	AC=2060;AF=0.411342;AN=5008;NS=2504;DP=14958;EAS_AF=0.2679;AMR_AF=0.5115;AFR_AF=0.18;EUR_AF=0.5875;SAS_AF=0.6196;AA=C|||;VT=SNP
5	60902270	rs701473	T	A	100	PASS	AC=3713;AF=0.741414;AN=5008;NS=2504;DP=18170;EAS_AF=0.504;AMR_AF=0.781;AFR_AF=0.6702;EUR_AF=0.9592;SAS_AF=0.8303;AA=T|||;VT=SNP
5	60902342	rs253503	T	G	100	PASS	AC=1399;AF=0.279353;AN=5008;NS=2504;DP=20604;EAS_AF=0.2361;AMR_AF=0.2522;AFR_AF=0.3086;EUR_AF=0.3698;SAS_AF=0.2106;AA=T|||;VT=SNP
5	60902527	rs701474	C	T	100	PASS	AC=3682;AF=0.735224;AN=5008;NS=2504;DP=20107;EAS_AF=0.504;AMR_AF=0.781;AFR_AF=0.6467;EUR_AF=0.9592;SAS_AF=0.8303;AA=c|||;VT=SNP
5	60903201	rs173780	G	A	100	PASS	AC=930;AF=0.185703;AN=5008;NS=2504;DP=19232;EAS_AF=0.1796;AMR_AF=0.196;AFR_AF=0.1808;EUR_AF=0.174;SAS_AF=0.2035;AA=G|||;VT=SNP
5	60903264	rs696889	G	C	100	PASS	AC=3704;AF=0.739617;AN=5008;NS=2504;DP=19611;EAS_AF=0.4722;AMR_AF=0.6931;AFR_AF=0.8926;EUR_AF=0.7823;SAS_AF=0.7975;AA=C|||;VT=SNP
5	60903450	rs117019341	G	A	100	PASS	AC=64;AF=0.0127796;AN=5008;NS=2504;DP=17078;EAS_AF=0.0635;AMR_AF=0;AFR_AF=0;EUR_AF=0;SAS_AF=0;AA=G|||;VT=SNP
5	60904164	rs696890	T	A	100	PASS	AC=2037;AF=0.406749;AN=5008;NS=2504;DP=17790;EAS_AF=0.2391;AMR_AF=0.3156;AFR_AF=0.6679;EUR_AF=0.4334;SAS_AF=0.2638;AA=A|||;VT=SNP
5	60904429	rs36084	A	G	100	PASS	AC=647;AF=0.129193;AN=5008;NS=2504;DP=16535;EAS_AF=0.1815;AMR_AF=0.1571;AFR_AF=0.0144;EUR_AF=0.2237;SAS_AF=0.1135;AA=A|||;VT=SNP
5	60904561	rs696891	A	G	100	PASS	AC=2747;AF=0.548522;AN=5008;NS=2504;DP=15136;EAS_AF=0.4127;AMR_AF=0.4006;AFR_AF=0.913;EUR_AF=0.5159;SAS_AF=0.3344;AA=G|||;VT=SNP
5	60904910	rs10074348	G	A	100	PASS	AC=1211;AF=0.241813;AN=5008;NS=2504;DP=16927;EAS_AF=0.2183;AMR_AF=0.2954;AFR_AF=0.028;EUR_AF=0.3797;SAS_AF=0.3753;AA=G|||;VT=SNP
5	60905732	rs139108012	C	T	100	PASS	AC=23;AF=0.00459265;AN=5008;NS=2504;DP=20659;EAS_AF=0.0208;AMR_AF=0.0014;AFR_AF=0;EUR_AF=0;SAS_AF=0.001;AA=C|||;VT=SNP
5	60906140	rs13190528	A	G	100	PASS	AC=156;AF=0.0311502;AN=5008;NS=2504;DP=17070;EAS_AF=0.002;AMR_AF=0.0576;AFR_AF=0.003;EUR_AF=0.0686;SAS_AF=0.0419;AA=A|||;VT=SNP
5	60906664	rs77975443	G	A	100	PASS	AC=329;AF=0.0656949;AN=5008;NS=2504;DP=16648;EAS_AF=0.0298;AMR_AF=0.1268;AFR_AF=0.0068;EUR_AF=0.0855;SAS_AF=0.1186;AA=g|||;VT=SNP
5	60907801	rs895381	T	C	100	PASS	AC=3033;AF=0.605631;AN=5008;NS=2504;DP=23913;EAS_AF=0.7639;AMR_AF=0.6902;AFR_AF=0.3646;EUR_AF=0.5726;SAS_AF=0.7423;AA=T|||;VT=SNP
5	60908030	rs895382	C	T	100	PASS	AC=3012;AF=0.601438;AN=5008;NS=2504;DP=20457;EAS_AF=0.7569;AMR_AF=0.6888;AFR_AF=0.3654;EUR_AF=0.5676;SAS_AF=0.7331;AA=C|||;VT=SNP
5	60909708	rs6880967	A	G	100	PASS	AC=3025;AF=0.604034;AN=5008;NS=2504;DP=18826;EAS_AF=0.7639;AMR_AF=0.6902;AFR_AF=0.3654;EUR_AF=0.5726;SAS_AF=0.7331;AA=A|||;VT=SNP
5	60909926	rs56257445	G	A	100	PASS	AC=2254;AF=0.45008;AN=5008;NS=2504;DP=17357;EAS_AF=0.5833;AMR_AF=0.5994;AFR_AF=0.0877;EUR_AF=0.4831;SAS_AF=0.6626;AA=G|||;VT=SNP
5	60910078	rs4699977	G	A	100	PASS	AC=2257;AF=0.450679;AN=5008;NS=2504;DP=19031;EAS_AF=0.5833;AMR_AF=0.5994;AFR_AF=0.0877;EUR_AF=0.4831;SAS_AF=0.6656;AA=G|||;VT=SNP
5	60910890	rs253184	T	C	100	PASS	AC=3743;AF=0.747404;AN=5008;NS=2504;DP=20436;EAS_AF=0.7649;AMR_AF=0.7767;AFR_AF=0.7133;EUR_AF=0.6938;SAS_AF=0.8098;AA=C|||;VT=SNP
5	60912151	rs12517746	A	G	100	PASS	AC=2277;AF=0.454673;AN=5008;NS=2504;DP=18991;EAS_AF=0.5863;AMR_AF=0.6009;AFR_AF=0.0885;EUR_AF=0.494;SAS_AF=0.6697;AA=C|||;VT=SNP
5	60912736	rs2455386	A	G	100	PASS	AC=3754;AF=0.749601;AN=5008;NS=2504;DP=17353;EAS_AF=0.7659;AMR_AF=0.7781;AFR_AF=0.7148;EUR_AF=0.6998;SAS_AF=0.8108;AA=G|||;VT=SNP
5	60913434	rs144881081	T	A	100	PASS	AC=50;AF=0.00998403;AN=5008;NS=2504;DP=21932;EAS_AF=0.0476;AMR_AF=0;AFR_AF=0;EUR_AF=0;SAS_AF=0.002;AA=T|||;VT=SNP
5	60915216	rs4699978	G	T	100	PASS	AC=2292;AF=0.457668;AN=5008;NS=2504;DP=19915;EAS_AF=0.5635;AMR_AF=0.5994;AFR_AF=0.112;EUR_AF=0.4881;SAS_AF=0.684;AA=G|||;VT=SNP
5	60916032	rs2030892	A	G	100	PASS	AC=3004;AF=0.59984;AN=5008;NS=2504;DP=19210;EAS_AF=0.8165;AMR_AF=0.6787;AFR_AF=0.3116;EUR_AF=0.5825;SAS_AF=0.728;AA=A|||;VT=SNP
5	60917134	rs183900864	G	A	100	PASS	AC=5;AF=0.000998403;AN=5008;NS=2504;DP=17131;EAS_AF=0.002;AMR_AF=0;AFR_AF=0;EUR_AF=0.003;SAS_AF=0;AA=G|||;VT=SNP
5	60918143	rs12518216	A	T	100	PASS	AC=1239;AF=0.247404;AN=5008;NS=2504;DP=23494;EAS_AF=0.4058;AMR_AF=0.2536;AFR_AF=0.1838;EUR_AF=0.1471;SAS_AF=0.2689;AA=A|||;VT=SNP
5	60918227	rs73760095	G	T	100	PASS	AC=621;AF=0.124002;AN=5008;NS=2504;DP=22705;EAS_AF=0.1627;AMR_AF=0.0432;AFR_AF=0.236;EUR_AF=0.0527;SAS_AF=0.0634;AA=G|||;VT=SNP
5	60918657	rs6861818	C	T	100	PASS	AC=943;AF=0.188299;AN=5008;NS=2504;DP=21546;EAS_AF=0.0942;AMR_AF=0.2478;AFR_AF=0.1362;EUR_AF=0.3111;SAS_AF=0.1871;AA=T|||;VT=SNP
5	60918763	rs409912	A	G	100	PASS	AC=443;AF=0.0884585;AN=5008;NS=2504;DP=21517;EAS_AF=0.0625;AMR_AF=0.0735;AFR_AF=0.0976;EUR_AF=0.1014;SAS_AF=0.1002;AA=A|||;VT=SNP
5	60919296	rs10053221	C	A	100	PASS	AC=730;AF=0.145767;AN=5008;NS=2504;DP=17893;EAS_AF=0.0942;AMR_AF=0.1671;AFR_AF=0.0424;EUR_AF=0.3111;SAS_AF=0.1534;AA=C|||;VT=SNP
5	60919428	rs56300029	C	T	100	PASS	AC=554;AF=0.110623;AN=5008;NS=2504;DP=18711;EAS_AF=0.003;AMR_AF=0.1455;AFR_AF=0.0144;EUR_AF=0.2893;SAS_AF=0.1431;AA=C|||;VT=SNP
5	60920832	rs9291730	C	G	100	PASS	AC=1276;AF=0.254792;AN=5008;NS=2504;DP=15882;EAS_AF=0.4831;AMR_AF=0.2392;AFR_AF=0.1823;EUR_AF=0.1203;SAS_AF=0.2669;AA=c|||;VT=SNP
5	60921680	rs11951145	G	A	100	PASS	AC=860;AF=0.171725;AN=5008;NS=2504;DP=11403;EAS_AF=0.0952;AMR_AF=0.1801;AFR_AF=0.1157;EUR_AF=0.3062;SAS_AF=0.182;AA=G|||;VT=SNP
5	60921861	rs11951156	C	T	100	PASS	AC=936;AF=0.186901;AN=5008;NS=2504;DP=11257;EAS_AF=0.0962;AMR_AF=0.1931;AFR_AF=0.1399;EUR_AF=0.333;SAS_AF=0.1892;AA=T|||;VT=SNP
5	60922316	rs6883945	C	T	100	PASS	AC=935;AF=0.186701;AN=5008;NS=2504;DP=10511;EAS_AF=0.0952;AMR_AF=0.1931;AFR_AF=0.1399;EUR_AF=0.333;SAS_AF=0.1892;AA=C|||;VT=SNP
5	60922355	rs6449539	A	C	100	PASS	AC=1044;AF=0.208466;AN=5008;NS=2504;DP=10864;EAS_AF=0.0952;AMR_AF=0.196;AFR_AF=0.2209;EUR_AF=0.333;SAS_AF=0.1892;AA=C|||;VT=SNP
5	60922922	rs77997006	C	T	100	PASS	AC=96;AF=0.0191693;AN=5008;NS=2504;DP=17087;EAS_AF=0.0744;AMR_AF=0.0173;AFR_AF=0;EUR_AF=0.008;SAS_AF=0.001;AA=C|||;VT=SNP
5	60923182	rs17426483	T	C	100	PASS	AC=1016;AF=0.202875;AN=5008;NS=2504;DP=17999;EAS_AF=0.0952;AMR_AF=0.2565;AFR_AF=0.1415;EUR_AF=0.3499;SAS_AF=0.2076;AA=T|||;VT=SNP
5	60923475	rs36091	G	A	100	PASS	AC=1696;AF=0.338658;AN=5008;NS=2504;DP=15789;EAS_AF=0.1538;AMR_AF=0.2925;AFR_AF=0.4675;EUR_AF=0.4473;SAS_AF=0.2761;AA=A|||;VT=SNP
5	60923990	rs36090	C	T	100	PASS	AC=439;AF=0.0876597;AN=5008;NS=2504;DP=19635;EAS_AF=0.0585;AMR_AF=0.0778;AFR_AF=0.0953;EUR_AF=0.1133;SAS_AF=0.0879;AA=C|||;VT=SNP
5	60925028	rs4413488	G	A	100	PASS	AC=933;AF=0.186302;AN=5008;NS=2504;DP=19206;EAS_AF=0.0952;AMR_AF=0.1931;AFR_AF=0.1392;EUR_AF=0.333;SAS_AF=0.1881;AA=G|||;VT=SNP
5	60925195	rs42881	T	C	100	PASS	AC=4381;AF=0.8748;AN=5008;NS=2504;DP=19395;EAS_AF=0.8323;AMR_AF=0.9352;AFR_AF=0.7821;EUR_AF=0.9433;SAS_AF=0.9305;AA=C|||;VT=SNP
5	60925532	rs36089	G	A	100	PASS	AC=4480;AF=0.894569;AN=5008;NS=2504;DP=21904;EAS_AF=0.8323;AMR_AF=0.9409;AFR_AF=0.854;EUR_AF=0.9433;SAS_AF=0.9305;AA=A|||;VT=SNP
5	60925638	rs6871345	C	G	100	PASS	AC=940;AF=0.1877;AN=5008;NS=2504;DP=20897;EAS_AF=0.0952;AMR_AF=0.1945;AFR_AF=0.1399;EUR_AF=0.338;SAS_AF=0.1881;AA=C|||;VT=SNP
5	60925717	rs56241055	G	A	100	PASS	AC=790;AF=0.157748;AN=5008;NS=2504;DP=19932;EAS_AF=0.0952;AMR_AF=0.1729;AFR_AF=0.0635;EUR_AF=0.3111;SAS_AF=0.181;AA=G|||;VT=SNP
5	60925743	rs141924830	A	T	100	PASS	AC=1235;AF=0.246605;AN=5008;NS=2504;DP=20617;EAS_AF=0.4206;AMR_AF=0.2378;AFR_AF=0.2005;EUR_AF=0.1173;SAS_AF=0.2689;AA=A|||;VT=SNP
5	60925938	rs42880	G	A	100	PASS	AC=1639;AF=0.327276;AN=5008;NS=2504;DP=17814;EAS_AF=0.1538;AMR_AF=0.2925;AFR_AF=0.4266;EUR_AF=0.4463;SAS_AF=0.274;AA=A|||;VT=SNP
5	60926357	rs113176167	G	A	100	PASS	AC=790;AF=0.157748;AN=5008;NS=2504;DP=15096;EAS_AF=0.0952;AMR_AF=0.1729;AFR_AF=0.0635;EUR_AF=0.3111;SAS_AF=0.181;AA=G|||;VT=SNP
5	60928329	rs7727255	A	G	100	PASS	AC=1016;AF=0.202875;AN=5008;NS=2504;DP=18900;EAS_AF=0.0952;AMR_AF=0.2565;AFR_AF=0.1392;EUR_AF=0.3549;SAS_AF=0.2055;AA=A|||;VT=SNP
5	60928771	rs26914	T	C	100	PASS	AC=3580;AF=0.714856;AN=5008;NS=2504;DP=20030;EAS_AF=0.744;AMR_AF=0.5922;AFR_AF=0.8956;EUR_AF=0.6272;SAS_AF=0.6176;AA=C|||;VT=SNP
5	60928947	rs9291731	C	G	100	PASS	AC=1239;AF=0.247404;AN=5008;NS=2504;DP=20394;EAS_AF=0.4187;AMR_AF=0.2378;AFR_AF=0.2057;EUR_AF=0.1173;SAS_AF=0.2679;AA=C|||;VT=SNP
5	60929982	rs26913	C	T	100	PASS	AC=3524;AF=0.703674;AN=5008;NS=2504;DP=17902;EAS_AF=0.7292;AMR_AF=0.5793;AFR_AF=0.8918;EUR_AF=0.6093;SAS_AF=0.6084;AA=T|||;VT=SNP
5	60930305	rs36088	A	G	100	PASS	AC=3693;AF=0.73742;AN=5008;NS=2504;DP=18834;EAS_AF=0.745;AMR_AF=0.598;AFR_AF=0.9622;EUR_AF=0.6342;SAS_AF=0.6309;AA=G|||;VT=SNP
5	60930584	rs1910026	C	T	100	PASS	AC=704;AF=0.140575;AN=5008;NS=2504;DP=21401;EAS_AF=0.0952;AMR_AF=0.1628;AFR_AF=0.0303;EUR_AF=0.3042;SAS_AF=0.1524;AA=C|||;VT=SNP
5	60930951	rs57300882	C	T	100	PASS	AC=910;AF=0.181709;AN=5008;NS=2504;DP=19958;EAS_AF=0.0942;AMR_AF=0.1902;AFR_AF=0.1233;EUR_AF=0.333;SAS_AF=0.1892;AA=C|||;VT=SNP
5	60932347	rs76375961	C	T	100	PASS	AC=93;AF=0.0185703;AN=5008;NS=2504;DP=19633;EAS_AF=0.0704;AMR_AF=0.0187;AFR_AF=0;EUR_AF=0.008;SAS_AF=0.001;AA=C|||;VT=SNP
5	60932673	rs62365020	C	T	100	PASS	AC=909;AF=0.18151;AN=5008;NS=2504;DP=19043;EAS_AF=0.0952;AMR_AF=0.1916;AFR_AF=0.121;EUR_AF=0.333;SAS_AF=0.1892;AA=C|||;VT=SNP
5	60932726	rs149610341	T	C	100	PASS	AC=29;AF=0.00579073;AN=5008;NS=2504;DP=19709;EAS_AF=0.0278;AMR_AF=0;AFR_AF=0;EUR_AF=0;SAS_AF=0.001;AA=T|||;VT=SNP
5	60933255	rs1354138	T	G	100	PASS	AC=914;AF=0.182508;AN=5008;NS=2504;DP=18109;EAS_AF=0.0942;AMR_AF=0.1945;AFR_AF=0.1195;EUR_AF=0.339;SAS_AF=0.1892;AA=G|||;VT=SNP
5	60934459	rs10073941	C	G	100	PASS	AC=912;AF=0.182109;AN=5008;NS=2504;DP=18948;EAS_AF=0.0952;AMR_AF=0.1931;AFR_AF=0.121;EUR_AF=0.334;SAS_AF=0.1902;AA=G|||;VT=SNP
5	60935451	rs17348492	T	C	100	PASS	AC=902;AF=0.180112;AN=5008;NS=2504;DP=18596;EAS_AF=0.0992;AMR_AF=0.196;AFR_AF=0.1278;EUR_AF=0.3449;SAS_AF=0.1534;AA=t|||;VT=SNP
5	60935907	rs12514870	C	G	100	PASS	AC=1525;AF=0.304513;AN=5008;NS=2504;DP=17532;EAS_AF=0.4534;AMR_AF=0.3487;AFR_AF=0.2965;EUR_AF=0.1292;SAS_AF=0.3108;AA=C|||;VT=SNP
5	60936095	rs26912	T	C	100	PASS	AC=1222;AF=0.24401;AN=5008;NS=2504;DP=18373;EAS_AF=0.0784;AMR_AF=0.304;AFR_AF=0.2428;EUR_AF=0.2823;SAS_AF=0.3344;AA=T|||;VT=SNP
5	60936230	rs76091073	G	C	100	PASS	AC=163;AF=0.0325479;AN=5008;NS=2504;DP=18931;EAS_AF=0.0218;AMR_AF=0.0447;AFR_AF=0.0151;EUR_AF=0.0636;SAS_AF=0.0266;AA=C|||;VT=SNP
5	60936255	rs10514914	G	T	100	PASS	AC=491;AF=0.0980431;AN=5008;NS=2504;DP=18887;EAS_AF=0.0556;AMR_AF=0.0447;AFR_AF=0.1641;EUR_AF=0.0746;SAS_AF=0.1145;AA=T|||;VT=SNP
5	60936296	rs7715669	G	A	100	PASS	AC=1062;AF=0.212061;AN=5008;NS=2504;DP=18364;EAS_AF=0.2123;AMR_AF=0.1599;AFR_AF=0.1634;EUR_AF=0.2445;SAS_AF=0.2812;AA=A|||;VT=SNP
5	60936894	rs396712	T	C	100	PASS	AC=341;AF=0.0680911;AN=5008;NS=2504;DP=21579;EAS_AF=0.0069;AMR_AF=0.098;AFR_AF=0.0076;EUR_AF=0.161;SAS_AF=0.0961;AA=T|||;VT=SNP
5	60936935	rs1867732	T	G	100	PASS	AC=2425;AF=0.484225;AN=5008;NS=2504;DP=20324;EAS_AF=0.7024;AMR_AF=0.5403;AFR_AF=0.3654;EUR_AF=0.3966;SAS_AF=0.4703;AA=T|||;VT=SNP
5	60937072	rs55821052	G	A	100	PASS	AC=1046;AF=0.208866;AN=5008;NS=2504;DP=16989;EAS_AF=0.1865;AMR_AF=0.1686;AFR_AF=0.2345;EUR_AF=0.2018;SAS_AF=0.2331;AA=G|||;VT=SNP
5	60937921	rs78764712	T	C	100	PASS	AC=50;AF=0.00998403;AN=5008;NS=2504;DP=19751;EAS_AF=0.0476;AMR_AF=0;AFR_AF=0.0008;EUR_AF=0.001;SAS_AF=0;AA=T|||;VT=SNP
5	60937931	rs62365023	T	C	100	PASS	AC=2816;AF=0.5623;AN=5008;NS=2504;DP=19798;EAS_AF=0.6766;AMR_AF=0.6196;AFR_AF=0.4433;EUR_AF=0.5139;SAS_AF=0.6145;AA=T|||;VT=SNP
5	60937964	rs16893212	C	T	100	PASS	AC=752;AF=0.15016;AN=5008;NS=2504;DP=19879;EAS_AF=0.004;AMR_AF=0.0893;AFR_AF=0.388;EUR_AF=0.1252;SAS_AF=0.0481;AA=C|||;VT=SNP
5	60938249	rs13174785	C	A	100	PASS	AC=1658;AF=0.33107;AN=5008;NS=2504;DP=21755;EAS_AF=0.3284;AMR_AF=0.2507;AFR_AF=0.4546;EUR_AF=0.2823;SAS_AF=0.274;AA=C|||;VT=SNP
5	60939019	rs2455404	G	A	100	PASS	AC=2010;AF=0.401358;AN=5008;NS=2504;DP=20145;EAS_AF=0.5873;AMR_AF=0.5014;AFR_AF=0.0696;EUR_AF=0.5149;SAS_AF=0.4703;AA=G|||;VT=SNP
5	60939264	rs2441136	C	G	100	PASS	AC=493;AF=0.0984425;AN=5008;NS=2504;DP=20457;EAS_AF=0.128;AMR_AF=0.1225;AFR_AF=0.0287;EUR_AF=0.165;SAS_AF=0.0767;AA=C|||;VT=SNP
5	60939334	rs2455388	T	A	100	PASS	AC=1719;AF=0.343251;AN=5008;NS=2504;DP=21737;EAS_AF=0.3056;AMR_AF=0.3012;AFR_AF=0.4198;EUR_AF=0.338;SAS_AF=0.3139;AA=A|||;VT=SNP
5	60939407	rs2463066	T	C	100	PASS	AC=494;AF=0.0986422;AN=5008;NS=2504;DP=21530;EAS_AF=0.129;AMR_AF=0.1225;AFR_AF=0.0287;EUR_AF=0.165;SAS_AF=0.0767;AA=T|||;VT=SNP
5	60939890	rs2455403	T	G	100	PASS	AC=466;AF=0.0930511;AN=5008;NS=2504;DP=20989;EAS_AF=0.127;AMR_AF=0.1182;AFR_AF=0.0113;EUR_AF=0.165;SAS_AF=0.0767;AA=T|||;VT=SNP
5	60939977	rs57617820	G	A	100	PASS	AC=1539;AF=0.307308;AN=5008;NS=2504;DP=19053;EAS_AF=0.4603;AMR_AF=0.3818;AFR_AF=0.0582;EUR_AF=0.3479;SAS_AF=0.3916;AA=G|||;VT=SNP
5	60940496	rs2937840	C	G	100	PASS	AC=462;AF=0.0922524;AN=5008;NS=2504;DP=18337;EAS_AF=0.127;AMR_AF=0.1167;AFR_AF=0.0098;EUR_AF=0.164;SAS_AF=0.0767;AA=C|||;VT=SNP
5	60940644	rs142514247	C	T	100	PASS	AC=66;AF=0.0131789;AN=5008;NS=2504;DP=18812;EAS_AF=0.0218;AMR_AF=0.0576;AFR_AF=0;EUR_AF=0.001;SAS_AF=0.0031;AA=T|||;VT=SNP
5	60940718	rs6899064	G	A	100	PASS	AC=1227;AF=0.245008;AN=5008;NS=2504;DP=19874;EAS_AF=0.1786;AMR_AF=0.1801;AFR_AF=0.3903;EUR_AF=0.174;SAS_AF=0.2362;AA=G|||;VT=SNP
5	60940751	rs1880849	C	A	100	PASS	AC=3439;AF=0.686701;AN=5008;NS=2504;DP=19715;EAS_AF=0.7728;AMR_AF=0.7003;AFR_AF=0.5832;EUR_AF=0.6918;SAS_AF=0.7229;AA=A|||;VT=SNP
5	60940776	rs6880041	T	A	100	PASS	AC=1231;AF=0.245807;AN=5008;NS=2504;DP=20926;EAS_AF=0.1786;AMR_AF=0.1816;AFR_AF=0.3918;EUR_AF=0.174;SAS_AF=0.2372;AA=T|||;VT=SNP
5	60941007	rs1569022	C	G	100	PASS	AC=2155;AF=0.430312;AN=5008;NS=2504;DP=18817;EAS_AF=0.4623;AMR_AF=0.4193;AFR_AF=0.5;EUR_AF=0.3509;SAS_AF=0.3926;AA=C|||;VT=SNP
5	60941930	rs379212	A	G	100	PASS	AC=620;AF=0.123802;AN=5008;NS=2504;DP=17337;EAS_AF=0.128;AMR_AF=0.1369;AFR_AF=0.1157;EUR_AF=0.167;SAS_AF=0.0767;AA=A|||;VT=SNP
5	60942192	rs444797	A	T	100	PASS	AC=1843;AF=0.368011;AN=5008;NS=2504;DP=18648;EAS_AF=0.3056;AMR_AF=0.3098;AFR_AF=0.5061;EUR_AF=0.3429;SAS_AF=0.3129;AA=T|||;VT=SNP
5	60944461	rs253486	T	A	100	PASS	AC=466;AF=0.0930511;AN=5008;NS=2504;DP=17953;EAS_AF=0.127;AMR_AF=0.1182;AFR_AF=0.0113;EUR_AF=0.165;SAS_AF=0.0767;AA=T|||;VT=SNP
5	60944590	rs253487	C	T	100	PASS	AC=1688;AF=0.337061;AN=5008;NS=2504;DP=17348;EAS_AF=0.3026;AMR_AF=0.2925;AFR_AF=0.4009;EUR_AF=0.3419;SAS_AF=0.3129;AA=C|||;VT=SNP
5	60944734	rs12654033	A	T	100	PASS	AC=1555;AF=0.310503;AN=5008;NS=2504;DP=17906;EAS_AF=0.4643;AMR_AF=0.3833;AFR_AF=0.0605;EUR_AF=0.3499;SAS_AF=0.3978;AA=a|||;VT=SNP
5	60944760	rs194139	G	C	100	PASS	AC=3892;AF=0.777157;AN=5008;NS=2504;DP=17999;EAS_AF=0.7679;AMR_AF=0.7205;AFR_AF=0.9281;EUR_AF=0.6938;SAS_AF=0.7086;AA=C|||;VT=SNP
5	60944856	rs12658207	C	A	100	PASS	AC=2030;AF=0.405351;AN=5008;NS=2504;DP=16586;EAS_AF=0.4643;AMR_AF=0.4063;AFR_AF=0.4085;EUR_AF=0.3509;SAS_AF=0.3957;AA=C|||;VT=SNP
5	60945612	rs253177	A	G	100	PASS	AC=1809;AF=0.361222;AN=5008;NS=2504;DP=19066;EAS_AF=0.2887;AMR_AF=0.3112;AFR_AF=0.497;EUR_AF=0.3429;SAS_AF=0.3067;AA=G|||;VT=SNP
5	60946622	rs141033303	G	A	100	PASS	AC=24;AF=0.00479233;AN=5008;NS=2504;DP=22555;EAS_AF=0.0238;AMR_AF=0;AFR_AF=0;EUR_AF=0;SAS_AF=0;AA=G|||;VT=SNP
5	60947302	rs7728181	T	C	100	PASS	AC=1184;AF=0.236422;AN=5008;NS=2504;DP=19531;EAS_AF=0.1766;AMR_AF=0.1801;AFR_AF=0.3631;EUR_AF=0.1779;SAS_AF=0.227;AA=T|||;VT=SNP
5	60947483	rs1501841	A	G	100	PASS	AC=3404;AF=0.679712;AN=5008;NS=2504;DP=20310;EAS_AF=0.625;AMR_AF=0.6023;AFR_AF=0.91;EUR_AF=0.5308;SAS_AF=0.6329;AA=A|||;VT=SNP
5	60948989	rs403043	C	T	100	PASS	AC=3631;AF=0.72504;AN=5008;NS=2504;DP=18606;EAS_AF=0.7808;AMR_AF=0.6729;AFR_AF=0.8601;EUR_AF=0.6153;SAS_AF=0.635;AA=T|||;VT=SNP
5	60949167	rs446275	G	A	100	PASS	AC=3645;AF=0.727835;AN=5008;NS=2504;DP=19555;EAS_AF=0.7808;AMR_AF=0.6729;AFR_AF=0.8707;EUR_AF=0.6153;SAS_AF=0.635;AA=A|||;VT=SNP
5	60949237	rs7714841	A	G	100	PASS	AC=1263;AF=0.252196;AN=5008;NS=2504;DP=20733;EAS_AF=0.1696;AMR_AF=0.1801;AFR_AF=0.4297;EUR_AF=0.1789;SAS_AF=0.2239;AA=A|||;VT=SNP
5	60949939	rs13172214	A	T	100	PASS	AC=473;AF=0.0944489;AN=5008;NS=2504;DP=16610;EAS_AF=0.1518;AMR_AF=0.1066;AFR_AF=0.0121;EUR_AF=0.1014;SAS_AF=0.1309;AA=A|||;VT=SNP
5	60949968	rs438600	G	A	100	PASS	AC=3642;AF=0.727236;AN=5008;NS=2504;DP=16848;EAS_AF=0.7817;AMR_AF=0.6715;AFR_AF=0.8676;EUR_AF=0.6163;SAS_AF=0.635;AA=A|||;VT=SNP
5	60950211	rs11738335	T	G	100	PASS	AC=1124;AF=0.224441;AN=5008;NS=2504;DP=17195;EAS_AF=0.1696;AMR_AF=0.1729;AFR_AF=0.3298;EUR_AF=0.1779;SAS_AF=0.2229;AA=T|||;VT=SNP
5	60950429	rs12654405	A	G	100	PASS	AC=1297;AF=0.258986;AN=5008;NS=2504;DP=17681;EAS_AF=0.4474;AMR_AF=0.3458;AFR_AF=0.0227;EUR_AF=0.2684;SAS_AF=0.3129;AA=A|||;VT=SNP
5	60950489	rs138055741	G	A	100	PASS	AC=43;AF=0.00858626;AN=5008;NS=2504;DP=17868;EAS_AF=0.0327;AMR_AF=0.013;AFR_AF=0;EUR_AF=0;SAS_AF=0.001;AA=G|||;VT=SNP
5	60951124	rs424876	G	A	100	PASS	AC=3641;AF=0.727037;AN=5008;NS=2504;DP=18329;EAS_AF=0.7817;AMR_AF=0.6729;AFR_AF=0.8676;EUR_AF=0.6143;SAS_AF=0.635;AA=A|||;VT=SNP
5	60951652	rs79828896	G	A	100	PASS	AC=33;AF=0.00658946;AN=5008;NS=2504;DP=19695;EAS_AF=0.0317;AMR_AF=0;AFR_AF=0;EUR_AF=0;SAS_AF=0.001;AA=G|||;VT=SNP
5	60952547	rs11750531	G	C	100	PASS	AC=1076;AF=0.214856;AN=5008;NS=2504;DP=20435;EAS_AF=0.1687;AMR_AF=0.1686;AFR_AF=0.2973;EUR_AF=0.1779;SAS_AF=0.2219;AA=G|||;VT=SNP
5	60953099	rs16893320	G	T	100	PASS	AC=1108;AF=0.221246;AN=5008;NS=2504;DP=20829;EAS_AF=0.1687;AMR_AF=0.17;AFR_AF=0.32;EUR_AF=0.1779;SAS_AF=0.2229;AA=G|||;VT=SNP
5	60953327	rs16893322	G	C	100	PASS	AC=1087;AF=0.217053;AN=5008;NS=2504;DP=19075;EAS_AF=0.1687;AMR_AF=0.1686;AFR_AF=0.3048;EUR_AF=0.1779;SAS_AF=0.2229;AA=G|||;VT=SNP
5	60954719	rs16893327	T	C	100	PASS	AC=1353;AF=0.270168;AN=5008;NS=2504;DP=17742;EAS_AF=0.4484;AMR_AF=0.3516;AFR_AF=0.0613;EUR_AF=0.2684;SAS_AF=0.3129;AA=T|||;VT=SNP
5	60956220	rs35438183	G	T	100	PASS	AC=1071;AF=0.213858;AN=5008;NS=2504;DP=20142;EAS_AF=0.1657;AMR_AF=0.1671;AFR_AF=0.295;EUR_AF=0.1779;SAS_AF=0.2239;AA=G|||;VT=SNP
5	60956627	rs554052	G	C	100	PASS	AC=3613;AF=0.721446;AN=5008;NS=2504;DP=20419;EAS_AF=0.7798;AMR_AF=0.6715;AFR_AF=0.8472;EUR_AF=0.6153;SAS_AF=0.636;AA=C|||;VT=SNP
5	60956901	rs12522477	G	T	100	PASS	AC=1296;AF=0.258786;AN=5008;NS=2504;DP=19665;EAS_AF=0.4474;AMR_AF=0.3458;AFR_AF=0.0219;EUR_AF=0.2674;SAS_AF=0.3139;AA=G|||;VT=SNP
5	60956930	rs144806714	G	A	100	PASS	AC=24;AF=0.00479233;AN=5008;NS=2504;DP=20202;EAS_AF=0.0238;AMR_AF=0;AFR_AF=0;EUR_AF=0;SAS_AF=0;AA=G|||;VT=SNP
5	60957135	rs430637	T	C	100	PASS	AC=584;AF=0.116613;AN=5008;NS=2504;DP=23233;EAS_AF=0.1627;AMR_AF=0.1239;AFR_AF=0.0696;EUR_AF=0.167;SAS_AF=0.0757;AA=T|||;VT=SNP
5	60957472	rs16875007	T	A	100	PASS	AC=1325;AF=0.264577;AN=5008;NS=2504;DP=23088;EAS_AF=0.4474;AMR_AF=0.3458;AFR_AF=0.0446;EUR_AF=0.2664;SAS_AF=0.3139;AA=T|||;VT=SNP
5	60958406	rs117217701	G	A	100	PASS	AC=19;AF=0.00379393;AN=5008;NS=2504;DP=18571;EAS_AF=0.0188;AMR_AF=0;AFR_AF=0;EUR_AF=0;SAS_AF=0;AA=G|||;VT=SNP
5	60959461	rs2280686	G	A	100	PASS	AC=1312;AF=0.261981;AN=5008;NS=2504;DP=20214;EAS_AF=0.4375;AMR_AF=0.3487;AFR_AF=0.0416;EUR_AF=0.2664;SAS_AF=0.3129;AA=G|||;VT=SNP
5	60959491	rs40148	G	A	100	PASS	AC=3612;AF=0.721246;AN=5008;NS=2504;DP=21076;EAS_AF=0.7778;AMR_AF=0.6772;AFR_AF=0.8563;EUR_AF=0.6133;SAS_AF=0.6227;AA=A|||;VT=SNP
5	60959722	rs77316617	T	G	100	PASS	AC=580;AF=0.115815;AN=5008;NS=2504;DP=19042;EAS_AF=0.2063;AMR_AF=0.1124;AFR_AF=0.0015;EUR_AF=0.0785;SAS_AF=0.2178;AA=T|||;VT=SNP
5	60959834	rs80009853	C	T	100	PASS	AC=43;AF=0.00858626;AN=5008;NS=2504;DP=20664;EAS_AF=0.0407;AMR_AF=0;AFR_AF=0;EUR_AF=0.002;SAS_AF=0;AA=C|||;VT=SNP
5	60960063	rs4700422	G	A	100	PASS	AC=1337;AF=0.266973;AN=5008;NS=2504;DP=21178;EAS_AF=0.4395;AMR_AF=0.3487;AFR_AF=0.059;EUR_AF=0.2664;SAS_AF=0.3129;AA=G|||;VT=SNP
5	60960544	rs36032	T	G	100	PASS	AC=1493;AF=0.298123;AN=5008;NS=2504;DP=18897;EAS_AF=0.3373;AMR_AF=0.2767;AFR_AF=0.2398;EUR_AF=0.3449;SAS_AF=0.3037;AA=T|||;VT=SNP
5	60960545	rs77062879	T	C	100	PASS	AC=25;AF=0.00499201;AN=5008;NS=2504;DP=18934;EAS_AF=0.0248;AMR_AF=0;AFR_AF=0;EUR_AF=0;SAS_AF=0;AA=T|||;VT=SNP
5	60960727	rs36033	T	C	100	PASS	AC=1927;AF=0.384784;AN=5008;NS=2504;DP=20112;EAS_AF=0.6062;AMR_AF=0.4784;AFR_AF=0.1362;EUR_AF=0.4294;SAS_AF=0.3804;AA=C|||;VT=SNP
5	60960764	rs4700423	A	G	100	PASS	AC=1337;AF=0.266973;AN=5008;NS=2504;DP=20169;EAS_AF=0.4395;AMR_AF=0.3487;AFR_AF=0.059;EUR_AF=0.2664;SAS_AF=0.3129;AA=A|||;VT=SNP
5	60961396	rs40345	G	T	100	PASS	AC=501;AF=0.10004;AN=5008;NS=2504;DP=17787;EAS_AF=0.1667;AMR_AF=0.1153;AFR_AF=0.0106;EUR_AF=0.163;SAS_AF=0.0767;AA=G|||;VT=SNP
5	60961978	rs41180	G	A	100	PASS	AC=3385;AF=0.675919;AN=5008;NS=2504;DP=19495;EAS_AF=0.7808;AMR_AF=0.6614;AFR_AF=0.6891;EUR_AF=0.6133;SAS_AF=0.6247;AA=A|||;VT=SNP
5	60962703	rs16893398	T	A	100	PASS	AC=1302;AF=0.259984;AN=5008;NS=2504;DP=14869;EAS_AF=0.4494;AMR_AF=0.3473;AFR_AF=0.0257;EUR_AF=0.2664;SAS_AF=0.3129;AA=T|||;VT=SNP
5	60962766	rs13175381	A	G	100	PASS	AC=992;AF=0.198083;AN=5008;NS=2504;DP=15037;EAS_AF=0.1706;AMR_AF=0.1614;AFR_AF=0.2292;EUR_AF=0.1819;SAS_AF=0.227;AA=A|||;VT=SNP
5	60962948	rs2441134	C	T	100	PASS	AC=489;AF=0.0976438;AN=5008;NS=2504;DP=15754;EAS_AF=0.1567;AMR_AF=0.1124;AFR_AF=0.0106;EUR_AF=0.163;SAS_AF=0.0767;AA=C|||;VT=SNP
5	60962986	rs6883938	G	T	100	PASS	AC=992;AF=0.198083;AN=5008;NS=2504;DP=16857;EAS_AF=0.1706;AMR_AF=0.1614;AFR_AF=0.2292;EUR_AF=0.1819;SAS_AF=0.227;AA=G|||;VT=SNP
5	60963231	rs2455486	A	C	100	PASS	AC=2163;AF=0.431909;AN=5008;NS=2504;DP=18551;EAS_AF=0.6062;AMR_AF=0.4741;AFR_AF=0.3094;EUR_AF=0.4304;SAS_AF=0.3896;AA=C|||;VT=SNP
5	60963675	rs4700424	C	A	100	PASS	AC=1005;AF=0.200679;AN=5008;NS=2504;DP=22696;EAS_AF=0.1746;AMR_AF=0.1614;AFR_AF=0.2292;EUR_AF=0.1829;SAS_AF=0.2352;AA=C|||;VT=SNP
5	60963848	rs1467350	A	T	100	PASS	AC=1839;AF=0.367212;AN=5008;NS=2504;DP=21347;EAS_AF=0.6052;AMR_AF=0.464;AFR_AF=0.0703;EUR_AF=0.4304;SAS_AF=0.3896;AA=A|||;VT=SNP
5	60964335	rs1664960	A	G	100	PASS	AC=3462;AF=0.691294;AN=5008;NS=2504;DP=22558;EAS_AF=0.7798;AMR_AF=0.6657;AFR_AF=0.7443;EUR_AF=0.6143;SAS_AF=0.6258;AA=G|||;VT=SNP
5	60964939	rs2280687	A	G	100	PASS	AC=1338;AF=0.267173;AN=5008;NS=2504;DP=20509;EAS_AF=0.4385;AMR_AF=0.3487;AFR_AF=0.0598;EUR_AF=0.2664;SAS_AF=0.3139;AA=A|||;VT=SNP
5	60965517	rs414976	C	A	100	PASS	AC=1836;AF=0.366613;AN=5008;NS=2504;DP=20044;EAS_AF=0.6052;AMR_AF=0.4611;AFR_AF=0.0703;EUR_AF=0.4294;SAS_AF=0.3896;AA=C|||;VT=SNP
5	60965899	rs446248	C	T	100	PASS	AC=3444;AF=0.6877;AN=5008;NS=2504;DP=20871;EAS_AF=0.7798;AMR_AF=0.6628;AFR_AF=0.733;EUR_AF=0.6133;SAS_AF=0.6258;AA=T|||;VT=SNP
5	60967801	rs11741636	G	A	100	PASS	AC=979;AF=0.195487;AN=5008;NS=2504;DP=11774;EAS_AF=0.1706;AMR_AF=0.1614;AFR_AF=0.2186;EUR_AF=0.1819;SAS_AF=0.228;AA=G|||;VT=SNP
5	60968475	rs36049	A	G	100	PASS	AC=1480;AF=0.295527;AN=5008;NS=2504;DP=18571;EAS_AF=0.3373;AMR_AF=0.2767;AFR_AF=0.2292;EUR_AF=0.3449;SAS_AF=0.3047;AA=A|||;VT=SNP
5	60968762	rs26911	A	G	100	PASS	AC=2832;AF=0.565495;AN=5008;NS=2504;DP=18998;EAS_AF=0.7758;AMR_AF=0.6225;AFR_AF=0.3011;EUR_AF=0.6113;SAS_AF=0.6186;AA=A|||;VT=SNP
5	60968872	rs16893470	T	C	100	PASS	AC=1306;AF=0.260783;AN=5008;NS=2504;DP=18908;EAS_AF=0.4385;AMR_AF=0.3487;AFR_AF=0.0363;EUR_AF=0.2664;SAS_AF=0.3129;AA=T|||;VT=SNP
5	60969943	rs36072	T	C	100	PASS	AC=3205;AF=0.639976;AN=5008;NS=2504;DP=20409;EAS_AF=0.7857;AMR_AF=0.6354;AFR_AF=0.5605;EUR_AF=0.6143;SAS_AF=0.6268;AA=T|||;VT=SNP
5	60970937	rs148839574	C	G	100	PASS	AC=55;AF=0.0109824;AN=5008;NS=2504;DP=19653;EAS_AF=0.0496;AMR_AF=0;AFR_AF=0;EUR_AF=0.005;SAS_AF=0;AA=C|||;VT=SNP
5	60971051	rs12523615	A	G	100	PASS	AC=1311;AF=0.261781;AN=5008;NS=2504;DP=21211;EAS_AF=0.504;AMR_AF=0.3112;AFR_AF=0.0265;EUR_AF=0.2515;SAS_AF=0.3057;AA=A|||;VT=SNP
5	60971119	rs12518552	G	A	100	PASS	AC=3272;AF=0.653355;AN=5008;NS=2504;DP=23180;EAS_AF=0.6974;AMR_AF=0.6369;AFR_AF=0.8767;EUR_AF=0.4473;SAS_AF=0.5297;AA=A|||;VT=SNP
5	60971732	rs432733	G	A	100	PASS	AC=494;AF=0.0986422;AN=5008;NS=2504;DP=20249;EAS_AF=0.1796;AMR_AF=0.0965;AFR_AF=0.0265;EUR_AF=0.1461;SAS_AF=0.0654;AA=G|||;VT=SNP
5	60971778	rs410850	G	A	100	PASS	AC=1689;AF=0.33726;AN=5008;NS=2504;DP=19086;EAS_AF=0.3472;AMR_AF=0.2911;AFR_AF=0.3858;EUR_AF=0.3519;SAS_AF=0.2791;AA=A|||;VT=SNP
5	60971822	rs7704929	A	G	100	PASS	AC=1319;AF=0.263379;AN=5008;NS=2504;DP=17613;EAS_AF=0.1736;AMR_AF=0.2017;AFR_AF=0.4251;EUR_AF=0.2137;SAS_AF=0.2321;AA=A|||;VT=SNP
5	60972283	rs11746049	C	T	100	PASS	AC=964;AF=0.192492;AN=5008;NS=2504;DP=14920;EAS_AF=0.1657;AMR_AF=0.1772;AFR_AF=0.2042;EUR_AF=0.2018;SAS_AF=0.2055;AA=C|||;VT=SNP
5	60972390	rs389441	A	G	100	PASS	AC=3103;AF=0.619609;AN=5008;NS=2504;DP=15047;EAS_AF=0.8899;AMR_AF=0.6369;AFR_AF=0.4728;EUR_AF=0.5775;SAS_AF=0.5706;AA=G|||;VT=SNP
5	60973167	rs12659270	T	C	100	PASS	AC=34;AF=0.00678914;AN=5008;NS=2504;DP=18530;EAS_AF=0.0069;AMR_AF=0;AFR_AF=0.003;EUR_AF=0.0109;SAS_AF=0.0123;AA=T|||;VT=SNP
5	60973297	rs391101	T	G	100	PASS	AC=4293;AF=0.857228;AN=5008;NS=2504;DP=18346;EAS_AF=0.998;AMR_AF=0.7824;AFR_AF=0.9516;EUR_AF=0.673;SAS_AF=0.8272;AA=G|||;VT=SNP
5	60973577	rs11747208	G	C	100	PASS	AC=1077;AF=0.215056;AN=5008;NS=2504;DP=19069;EAS_AF=0.1687;AMR_AF=0.1844;AFR_AF=0.2829;EUR_AF=0.2018;SAS_AF=0.2065;AA=G|||;VT=SNP
5	60974063	rs11750644	T	C	100	PASS	AC=1014;AF=0.202476;AN=5008;NS=2504;DP=18218;EAS_AF=0.1667;AMR_AF=0.183;AFR_AF=0.2383;EUR_AF=0.2018;SAS_AF=0.2055;AA=T|||;VT=SNP
5	60974357	rs6880870	G	T	100	PASS	AC=2520;AF=0.503195;AN=5008;NS=2504;DP=21324;EAS_AF=0.7173;AMR_AF=0.5288;AFR_AF=0.3585;EUR_AF=0.4423;SAS_AF=0.5225;AA=G|||;VT=SNP
5	60974920	rs16893553	C	G	100	PASS	AC=1078;AF=0.215256;AN=5008;NS=2504;DP=18666;EAS_AF=0.1667;AMR_AF=0.1844;AFR_AF=0.2859;EUR_AF=0.2018;SAS_AF=0.2055;AA=C|||;VT=SNP
5	60975484	rs6896690	C	T	100	PASS	AC=1049;AF=0.209465;AN=5008;NS=2504;DP=18431;EAS_AF=0.1706;AMR_AF=0.1816;AFR_AF=0.2617;EUR_AF=0.2028;SAS_AF=0.2055;AA=C|||;VT=SNP
5	60976083	rs10514916	A	G	100	PASS	AC=1359;AF=0.271366;AN=5008;NS=2504;DP=20833;EAS_AF=0.5446;AMR_AF=0.3415;AFR_AF=0.0287;EUR_AF=0.2406;SAS_AF=0.2996;AA=A|||;VT=SNP
5	60976610	rs1501845	A	G	100	PASS	AC=1085;AF=0.216653;AN=5008;NS=2504;DP=20750;EAS_AF=0.1736;AMR_AF=0.1844;AFR_AF=0.2852;EUR_AF=0.2038;SAS_AF=0.2045;AA=A|||;VT=SNP
5	60976677	rs72647204	C	T	100	PASS	AC=2265;AF=0.452276;AN=5008;NS=2504;DP=21275;EAS_AF=0.6458;AMR_AF=0.4769;AFR_AF=0.2995;EUR_AF=0.335;SAS_AF=0.5624;AA=C|||;VT=SNP
5	60977098	rs13156487	C	T	100	PASS	AC=1081;AF=0.215855;AN=5008;NS=2504;DP=21055;EAS_AF=0.1736;AMR_AF=0.1844;AFR_AF=0.2821;EUR_AF=0.2038;SAS_AF=0.2045;AA=C|||;VT=SNP
5	60977920	rs39695	C	T	100	PASS	AC=438;AF=0.0874601;AN=5008;NS=2504;DP=20044;EAS_AF=0.1786;AMR_AF=0.0937;AFR_AF=0.0083;EUR_AF=0.1322;SAS_AF=0.0501;AA=C|||;VT=SNP
5	60978374	rs4700425	C	T	100	PASS	AC=1359;AF=0.271366;AN=5008;NS=2504;DP=18867;EAS_AF=0.5446;AMR_AF=0.3415;AFR_AF=0.0272;EUR_AF=0.2406;SAS_AF=0.3016;AA=C|||;VT=SNP
5	60978500	rs16893642	G	T	100	PASS	AC=1360;AF=0.271565;AN=5008;NS=2504;DP=18995;EAS_AF=0.5446;AMR_AF=0.3415;AFR_AF=0.0272;EUR_AF=0.2406;SAS_AF=0.3027;AA=G|||;VT=SNP
5	60978590	rs73111252	C	A	100	PASS	AC=805;AF=0.160743;AN=5008;NS=2504;DP=18449;EAS_AF=0.0942;AMR_AF=0.1297;AFR_AF=0.2216;EUR_AF=0.0835;SAS_AF=0.2485;AA=C|||;VT=SNP
5	60979230	rs4700426	T	C	100	PASS	AC=3553;AF=0.709465;AN=5008;NS=2504;DP=18580;EAS_AF=0.8046;AMR_AF=0.6772;AFR_AF=0.7337;EUR_AF=0.5398;SAS_AF=0.7761;AA=C|||;VT=SNP
5	60979340	rs4700427	G	A	100	PASS	AC=1360;AF=0.271565;AN=5008;NS=2504;DP=18872;EAS_AF=0.5446;AMR_AF=0.3415;AFR_AF=0.0272;EUR_AF=0.2416;SAS_AF=0.3016;AA=G|||;VT=SNP
5	60980549	rs4145723	G	A	100	PASS	AC=1365;AF=0.272564;AN=5008;NS=2504;DP=22357;EAS_AF=0.5446;AMR_AF=0.3415;AFR_AF=0.0295;EUR_AF=0.2406;SAS_AF=0.3047;AA=G|||;VT=SNP
5	60981186	rs16893676	T	C	100	PASS	AC=804;AF=0.160543;AN=5008;NS=2504;DP=19320;EAS_AF=0.0942;AMR_AF=0.1297;AFR_AF=0.2224;EUR_AF=0.0835;SAS_AF=0.2464;AA=T|||;VT=SNP
5	60981850	rs16893680	T	C	100	PASS	AC=1455;AF=0.290535;AN=5008;NS=2504;DP=19946;EAS_AF=0.5446;AMR_AF=0.3444;AFR_AF=0.0968;EUR_AF=0.2406;SAS_AF=0.3037;AA=C|||;VT=SNP
5	60982103	rs201559987	C	T	100	PASS	AC=97;AF=0.019369;AN=5008;NS=2504;DP=15696;EAS_AF=0.0069;AMR_AF=0.0043;AFR_AF=0.0477;EUR_AF=0.0109;SAS_AF=0.0133;AA=C|||;VT=SNP
5	60982578	rs16893684	A	G	100	PASS	AC=1454;AF=0.290335;AN=5008;NS=2504;DP=20015;EAS_AF=0.5446;AMR_AF=0.3444;AFR_AF=0.0968;EUR_AF=0.2406;SAS_AF=0.3027;AA=A|||;VT=SNP
5	60982841	rs16893687	G	A	100	PASS	AC=2482;AF=0.495607;AN=5008;NS=2504;DP=19731;EAS_AF=0.6458;AMR_AF=0.4914;AFR_AF=0.4486;EUR_AF=0.336;SAS_AF=0.5716;AA=A|||;VT=SNP;EX_TARGET
5	60983027	rs13188780	G	C	100	PASS	AC=3547;AF=0.708267;AN=5008;NS=2504;DP=20609;EAS_AF=0.8056;AMR_AF=0.6758;AFR_AF=0.73;EUR_AF=0.5398;SAS_AF=0.7751;AA=C|||;VT=SNP
5	60983430	rs6882777	T	C	100	PASS	AC=3547;AF=0.708267;AN=5008;NS=2504;DP=21025;EAS_AF=0.8056;AMR_AF=0.6758;AFR_AF=0.73;EUR_AF=0.5398;SAS_AF=0.7751;AA=C|||;VT=SNP
5	60983499	rs76767126	G	A	100	PASS	AC=97;AF=0.019369;AN=5008;NS=2504;DP=22763;EAS_AF=0.0069;AMR_AF=0.0043;AFR_AF=0.0484;EUR_AF=0.0109;SAS_AF=0.0123;AA=G|||;VT=SNP
5	60983692	rs60167838	A	G	100	PASS	AC=804;AF=0.160543;AN=5008;NS=2504;DP=19932;EAS_AF=0.0942;AMR_AF=0.1297;AFR_AF=0.2224;EUR_AF=0.0835;SAS_AF=0.2464;AA=A|||;VT=SNP
5	60983838	rs402996	T	C	100	PASS	AC=451;AF=0.0900559;AN=5008;NS=2504;DP=21289;EAS_AF=0.1925;AMR_AF=0.0937;AFR_AF=0.0083;EUR_AF=0.1322;SAS_AF=0.0491;AA=T|||;VT=SNP
5	60983945	rs16893701	A	G	100	PASS	AC=1365;AF=0.272564;AN=5008;NS=2504;DP=20795;EAS_AF=0.5456;AMR_AF=0.3415;AFR_AF=0.0295;EUR_AF=0.2406;SAS_AF=0.3037;AA=A|||;VT=SNP
5	60984143	rs76879835	A	G	100	PASS	AC=1453;AF=0.290136;AN=5008;NS=2504;DP=15847;EAS_AF=0.5456;AMR_AF=0.3444;AFR_AF=0.0946;EUR_AF=0.2406;SAS_AF=0.3037;AA=G|||;VT=SNP
5	60984261	rs377667	T	C	100	PASS	AC=451;AF=0.0900559;AN=5008;NS=2504;DP=16073;EAS_AF=0.1925;AMR_AF=0.0937;AFR_AF=0.0083;EUR_AF=0.1322;SAS_AF=0.0491;AA=T|||;VT=SNP
5	60985047	rs73111286	T	C	100	PASS	AC=819;AF=0.163538;AN=5008;NS=2504;DP=19050;EAS_AF=0.0952;AMR_AF=0.1297;AFR_AF=0.233;EUR_AF=0.0835;SAS_AF=0.2464;AA=T|||;VT=SNP
5	60985418	rs58983571	C	A	100	PASS	AC=1365;AF=0.272564;AN=5008;NS=2504;DP=20414;EAS_AF=0.5456;AMR_AF=0.3415;AFR_AF=0.0295;EUR_AF=0.2406;SAS_AF=0.3037;AA=C|||;VT=SNP
5	60985699	rs13175459	A	G	100	PASS	AC=1066;AF=0.212859;AN=5008;NS=2504;DP=21314;EAS_AF=0.1577;AMR_AF=0.1844;AFR_AF=0.2837;EUR_AF=0.2038;SAS_AF=0.2035;AA=A|||;VT=SNP
5	60986143	rs381182	T	C	100	PASS	AC=451;AF=0.0900559;AN=5008;NS=2504;DP=20597;EAS_AF=0.1925;AMR_AF=0.0937;AFR_AF=0.0083;EUR_AF=0.1322;SAS_AF=0.0491;AA=T|||;VT=SNP
5	60986181	rs1501844	T	A	100	PASS	AC=1365;AF=0.272564;AN=5008;NS=2504;DP=21927;EAS_AF=0.5456;AMR_AF=0.3415;AFR_AF=0.0295;EUR_AF=0.2406;SAS_AF=0.3037;AA=T|||;VT=SNP
5	60986193	rs1501843	G	T	100	PASS	AC=1365;AF=0.272564;AN=5008;NS=2504;DP=22234;EAS_AF=0.5456;AMR_AF=0.3415;AFR_AF=0.0295;EUR_AF=0.2406;SAS_AF=0.3037;AA=G|||;VT=SNP
5	60986646	rs409465	T	C	100	PASS	AC=451;AF=0.0900559;AN=5008;NS=2504;DP=17594;EAS_AF=0.1925;AMR_AF=0.0937;AFR_AF=0.0083;EUR_AF=0.1322;SAS_AF=0.0491;AA=T|||;VT=SNP
5	60986698	rs58324429	C	T	100	PASS	AC=758;AF=0.151358;AN=5008;NS=2504;DP=17990;EAS_AF=0.0952;AMR_AF=0.1297;AFR_AF=0.1868;EUR_AF=0.0835;SAS_AF=0.2464;AA=C|||;VT=SNP
5	60987340	rs11743540	A	G	100	PASS	AC=3562;AF=0.711262;AN=5008;NS=2504;DP=16394;EAS_AF=0.8056;AMR_AF=0.6758;AFR_AF=0.7413;EUR_AF=0.5398;SAS_AF=0.7751;AA=a|||;VT=SNP
5	60988124	rs79069878	A	G	100	PASS	AC=35;AF=0.00698882;AN=5008;NS=2504;DP=18360;EAS_AF=0.0069;AMR_AF=0;AFR_AF=0.0038;EUR_AF=0.0109;SAS_AF=0.0123;AA=A|||;VT=SNP
5	60988406	rs1393176	T	C	100	PASS	AC=818;AF=0.163339;AN=5008;NS=2504;DP=15681;EAS_AF=0.0952;AMR_AF=0.1297;AFR_AF=0.2322;EUR_AF=0.0835;SAS_AF=0.2464;AA=T|||;VT=SNP
5	60988579	rs1393175	G	A	100	PASS	AC=842;AF=0.168131;AN=5008;NS=2504;DP=16105;EAS_AF=0.0952;AMR_AF=0.1326;AFR_AF=0.2489;EUR_AF=0.0835;SAS_AF=0.2464;AA=G|||;VT=SNP
5	60988939	rs4472220	A	G	100	PASS	AC=758;AF=0.151358;AN=5008;NS=2504;DP=18567;EAS_AF=0.0952;AMR_AF=0.1297;AFR_AF=0.1868;EUR_AF=0.0835;SAS_AF=0.2464;AA=A|||;VT=SNP
5	60989166	rs55680328	C	T	100	PASS	AC=1365;AF=0.272564;AN=5008;NS=2504;DP=18703;EAS_AF=0.5456;AMR_AF=0.3415;AFR_AF=0.0295;EUR_AF=0.2406;SAS_AF=0.3037;AA=C|||;VT=SNP
5	60989252	rs1604441	A	G	100	PASS	AC=1365;AF=0.272564;AN=5008;NS=2504;DP=18675;EAS_AF=0.5456;AMR_AF=0.3415;AFR_AF=0.0295;EUR_AF=0.2406;SAS_AF=0.3037;AA=A|||;VT=SNP
5	60989461	rs1604440	A	T	100	PASS	AC=1564;AF=0.3123;AN=5008;NS=2504;DP=19047;EAS_AF=0.5456;AMR_AF=0.3573;AFR_AF=0.1717;EUR_AF=0.2406;SAS_AF=0.3037;AA=T|||;VT=SNP
5	60989543	rs1580860	A	T	100	PASS	AC=4548;AF=0.908147;AN=5008;NS=2504;DP=18166;EAS_AF=0.8075;AMR_AF=0.9035;AFR_AF=0.9917;EUR_AF=0.8628;SAS_AF=0.9489;AA=T|||;VT=SNP
5	60989596	rs1580859	A	T	100	PASS	AC=2494;AF=0.498003;AN=5008;NS=2504;DP=18505;EAS_AF=0.6478;AMR_AF=0.4914;AFR_AF=0.4561;EUR_AF=0.336;SAS_AF=0.5716;AA=T|||;VT=SNP
5	60990307	rs59222977	T	C	100	PASS	AC=758;AF=0.151358;AN=5008;NS=2504;DP=19902;EAS_AF=0.0952;AMR_AF=0.1297;AFR_AF=0.1868;EUR_AF=0.0835;SAS_AF=0.2464;AA=T|||;VT=SNP
5	60990426	rs73113106	T	C	100	PASS	AC=818;AF=0.163339;AN=5008;NS=2504;DP=19755;EAS_AF=0.0952;AMR_AF=0.1297;AFR_AF=0.2322;EUR_AF=0.0835;SAS_AF=0.2464;AA=T|||;VT=SNP
5	60990953	rs11740126	G	A	100	PASS	AC=1063;AF=0.21226;AN=5008;NS=2504;DP=14147;EAS_AF=0.1577;AMR_AF=0.1844;AFR_AF=0.2814;EUR_AF=0.2038;SAS_AF=0.2035;AA=G|||;VT=SNP
5	60991072	rs2937830	T	C	100	PASS	AC=1451;AF=0.289736;AN=5008;NS=2504;DP=14981;EAS_AF=0.1944;AMR_AF=0.3271;AFR_AF=0.2602;EUR_AF=0.4602;SAS_AF=0.226;AA=T|||;VT=SNP
5	60991392	rs1393174	G	C	100	PASS	AC=1449;AF=0.289337;AN=5008;NS=2504;DP=16994;EAS_AF=0.1944;AMR_AF=0.3256;AFR_AF=0.2602;EUR_AF=0.4602;SAS_AF=0.2249;AA=G|||;VT=SNP
5	60992170	rs2937831	T	G	100	PASS	AC=3643;AF=0.727436;AN=5008;NS=2504;DP=20461;EAS_AF=0.4544;AMR_AF=0.6585;AFR_AF=0.9705;EUR_AF=0.7594;SAS_AF=0.6963;AA=G|||;VT=SNP
5	60992367	rs2950219	C	T	100	PASS	AC=3555;AF=0.709864;AN=5008;NS=2504;DP=15969;EAS_AF=0.4544;AMR_AF=0.6556;AFR_AF=0.9054;EUR_AF=0.7594;SAS_AF=0.6963;AA=C|||;VT=SNP
5	60992452	rs7722134	C	T	100	PASS	AC=1031;AF=0.205871;AN=5008;NS=2504;DP=13753;EAS_AF=0.1577;AMR_AF=0.183;AFR_AF=0.2579;EUR_AF=0.2038;SAS_AF=0.2035;AA=C|||;VT=SNP
5	60992571	rs12654255	G	A	100	PASS	AC=106;AF=0.0211661;AN=5008;NS=2504;DP=11394;EAS_AF=0.0069;AMR_AF=0.0058;AFR_AF=0.0484;EUR_AF=0.0179;SAS_AF=0.0133;AA=G|||;VT=SNP
5	60992856	rs12654292	G	A	100	PASS	AC=917;AF=0.183107;AN=5008;NS=2504;DP=17294;EAS_AF=0.1022;AMR_AF=0.134;AFR_AF=0.2821;EUR_AF=0.0944;SAS_AF=0.2587;AA=g|||;VT=SNP
5	60993594	rs2030888	T	C	100	PASS	AC=3584;AF=0.715655;AN=5008;NS=2504;DP=20700;EAS_AF=0.3621;AMR_AF=0.6671;AFR_AF=0.972;EUR_AF=0.7813;SAS_AF=0.7004;AA=C|||;VT=SNP
5	60993656	rs153384	C	T	100	PASS	AC=397;AF=0.0792732;AN=5008;NS=2504;DP=19702;EAS_AF=0.1062;AMR_AF=0.1023;AFR_AF=0.0098;EUR_AF=0.1541;SAS_AF=0.0521;AA=C|||;VT=SNP
5	60994164	rs2950220	C	T	100	PASS	AC=3316;AF=0.662141;AN=5008;NS=2504;DP=20852;EAS_AF=0.3601;AMR_AF=0.6398;AFR_AF=0.8071;EUR_AF=0.7594;SAS_AF=0.6933;AA=C|||;VT=SNP
5	60994493	rs74428954	G	A	100	PASS	AC=95;AF=0.0189696;AN=5008;NS=2504;DP=22731;EAS_AF=0.0069;AMR_AF=0.0058;AFR_AF=0.0461;EUR_AF=0.0109;SAS_AF=0.0123;AA=G|||;VT=SNP
5	60994693	rs76567284	C	T	100	PASS	AC=684;AF=0.136581;AN=5008;NS=2504;DP=17142;EAS_AF=0.0972;AMR_AF=0.1081;AFR_AF=0.1823;EUR_AF=0.0388;SAS_AF=0.2362;AA=C|||;VT=SNP
5	60994698	rs79474763	G	A	100	PASS	AC=689;AF=0.13758;AN=5008;NS=2504;DP=17171;EAS_AF=0.0972;AMR_AF=0.1081;AFR_AF=0.1861;EUR_AF=0.0388;SAS_AF=0.2362;AA=G|||;VT=SNP
5	60994816	rs2937832	T	C	100	PASS	AC=1553;AF=0.310104;AN=5008;NS=2504;DP=18828;EAS_AF=0.1012;AMR_AF=0.3444;AFR_AF=0.3631;EUR_AF=0.504;SAS_AF=0.2301;AA=T|||;VT=SNP
5	60994828	rs11743702	G	A	100	PASS	AC=962;AF=0.192093;AN=5008;NS=2504;DP=19017;EAS_AF=0.1528;AMR_AF=0.1787;AFR_AF=0.2095;EUR_AF=0.2048;SAS_AF=0.2055;AA=G|||;VT=SNP
5	60994867	rs11747263	T	C	100	PASS	AC=961;AF=0.191893;AN=5008;NS=2504;DP=20064;EAS_AF=0.1528;AMR_AF=0.1801;AFR_AF=0.208;EUR_AF=0.2048;SAS_AF=0.2055;AA=T|||;VT=SNP
5	60995037	rs13186555	C	T	100	PASS	AC=964;AF=0.192492;AN=5008;NS=2504;DP=18545;EAS_AF=0.1528;AMR_AF=0.1787;AFR_AF=0.208;EUR_AF=0.2048;SAS_AF=0.2096;AA=C|||;VT=SNP
5	60995113	rs74782763	C	T	100	PASS	AC=693;AF=0.138379;AN=5008;NS=2504;DP=16416;EAS_AF=0.0972;AMR_AF=0.1081;AFR_AF=0.1891;EUR_AF=0.0388;SAS_AF=0.2362;AA=C|||;VT=SNP
5	60995211	rs2950221	G	A	100	PASS	AC=2354;AF=0.470048;AN=5008;NS=2504;DP=16133;EAS_AF=0.2054;AMR_AF=0.4597;AFR_AF=0.6029;EUR_AF=0.5547;SAS_AF=0.4836;AA=G|||;VT=SNP
5	60995261	rs2974452	T	G	100	PASS	AC=3373;AF=0.673522;AN=5008;NS=2504;DP=18008;EAS_AF=0.3581;AMR_AF=0.6412;AFR_AF=0.851;EUR_AF=0.7594;SAS_AF=0.6933;AA=G|||;VT=SNP
5	60995351	rs253180	C	T	100	PASS	AC=351;AF=0.0700879;AN=5008;NS=2504;DP=19059;EAS_AF=0.0992;AMR_AF=0.0893;AFR_AF=0.0076;EUR_AF=0.1322;SAS_AF=0.047;AA=C|||;VT=SNP
5	60995530	rs4700429	C	T	100	PASS	AC=1022;AF=0.204073;AN=5008;NS=2504;DP=15367;EAS_AF=0.1518;AMR_AF=0.1816;AFR_AF=0.2519;EUR_AF=0.2048;SAS_AF=0.2086;AA=C|||;VT=SNP
5	60995876	rs6870236	C	T	100	PASS	AC=963;AF=0.192292;AN=5008;NS=2504;DP=16939;EAS_AF=0.1518;AMR_AF=0.1787;AFR_AF=0.208;EUR_AF=0.2058;SAS_AF=0.2086;AA=C|||;VT=SNP
5	60996142	rs13163936	G	A	100	PASS	AC=965;AF=0.192692;AN=5008;NS=2504;DP=21542;EAS_AF=0.1518;AMR_AF=0.1787;AFR_AF=0.2095;EUR_AF=0.2058;SAS_AF=0.2086;AA=G|||;VT=SNP
5	60997309	rs4700430	G	A	100	PASS	AC=1019;AF=0.203474;AN=5008;NS=2504;DP=17705;EAS_AF=0.1518;AMR_AF=0.1816;AFR_AF=0.2496;EUR_AF=0.2048;SAS_AF=0.2086;AA=G|||;VT=SNP
5	60997490	rs253532	G	T	100	PASS	AC=443;AF=0.0884585;AN=5008;NS=2504;DP=19339;EAS_AF=0.0992;AMR_AF=0.1354;AFR_AF=0.0219;EUR_AF=0.169;SAS_AF=0.0511;AA=G|||;VT=SNP
5	60998679	rs11748959	A	G	100	PASS	AC=964;AF=0.192492;AN=5008;NS=2504;DP=17864;EAS_AF=0.1518;AMR_AF=0.1787;AFR_AF=0.2095;EUR_AF=0.2048;SAS_AF=0.2086;AA=A|||;VT=SNP
5	60998978	rs253535	C	G	100	PASS	AC=526;AF=0.105032;AN=5008;NS=2504;DP=18135;EAS_AF=0.1825;AMR_AF=0.134;AFR_AF=0.0219;EUR_AF=0.169;SAS_AF=0.0511;AA=T|||;VT=SNP
5	60999030	rs12517109	G	C	100	PASS	AC=1193;AF=0.238219;AN=5008;NS=2504;DP=18007;EAS_AF=0.1518;AMR_AF=0.1931;AFR_AF=0.3752;EUR_AF=0.2048;SAS_AF=0.2086;AA=C|||;VT=SNP
5	60999190	rs973471	A	G	100	PASS	AC=2852;AF=0.569489;AN=5008;NS=2504;DP=18781;EAS_AF=0.3373;AMR_AF=0.5389;AFR_AF=0.7489;EUR_AF=0.7068;SAS_AF=0.4468;AA=G|||;VT=SNP
5	60999360	rs12520360	T	C	100	PASS	AC=1195;AF=0.238618;AN=5008;NS=2504;DP=21056;EAS_AF=0.1518;AMR_AF=0.1931;AFR_AF=0.3752;EUR_AF=0.2058;SAS_AF=0.2096;AA=C|||;VT=SNP
5	60999961	rs74835233	A	G	100	PASS	AC=94;AF=0.01877;AN=5008;NS=2504;DP=19608;EAS_AF=0.0069;AMR_AF=0.0058;AFR_AF=0.0454;EUR_AF=0.0109;SAS_AF=0.0123;AA=A|||;VT=SNP
5	61001389	rs13156637	A	G	100	PASS	AC=981;AF=0.195887;AN=5008;NS=2504;DP=19705;EAS_AF=0.1637;AMR_AF=0.1801;AFR_AF=0.211;EUR_AF=0.2058;SAS_AF=0.2096;AA=A|||;VT=SNP
5	61001546	rs153377	A	T	100	PASS	AC=379;AF=0.0756789;AN=5008;NS=2504;DP=17846;EAS_AF=0.125;AMR_AF=0.0893;AFR_AF=0.0076;EUR_AF=0.1332;SAS_AF=0.0481;AA=A|||;VT=SNP
5	61002359	rs153378	T	G	100	PASS	AC=517;AF=0.103235;AN=5008;NS=2504;DP=20091;EAS_AF=0.125;AMR_AF=0.1398;AFR_AF=0.0514;EUR_AF=0.169;SAS_AF=0.0573;AA=T|||;VT=SNP
5	61002694	rs1032750	T	C	100	PASS	AC=3572;AF=0.713259;AN=5008;NS=2504;DP=22057;EAS_AF=0.3879;AMR_AF=0.6527;AFR_AF=0.9728;EUR_AF=0.7545;SAS_AF=0.6984;AA=C|||;VT=SNP
5	61002747	rs1501842	T	C	100	PASS	AC=3472;AF=0.693291;AN=5008;NS=2504;DP=21245;EAS_AF=0.377;AMR_AF=0.647;AFR_AF=0.9259;EUR_AF=0.7435;SAS_AF=0.6861;AA=C|||;VT=SNP
5	61003342	rs4699979	C	T	100	PASS	AC=1038;AF=0.207268;AN=5008;NS=2504;DP=21604;EAS_AF=0.1627;AMR_AF=0.183;AFR_AF=0.2534;EUR_AF=0.2058;SAS_AF=0.2096;AA=C|||;VT=SNP
5	61003422	rs4699980	T	A	100	PASS	AC=1209;AF=0.241414;AN=5008;NS=2504;DP=20946;EAS_AF=0.1627;AMR_AF=0.1945;AFR_AF=0.3767;EUR_AF=0.2058;SAS_AF=0.2096;AA=A|||;VT=SNP
5	61003695	rs4700432	G	A	100	PASS	AC=1038;AF=0.207268;AN=5008;NS=2504;DP=21748;EAS_AF=0.1627;AMR_AF=0.183;AFR_AF=0.2534;EUR_AF=0.2058;SAS_AF=0.2096;AA=G|||;VT=SNP
5	61004249	rs74354172	T	A	100	PASS	AC=98;AF=0.0195687;AN=5008;NS=2504;DP=20052;EAS_AF=0.0109;AMR_AF=0.0058;AFR_AF=0.0454;EUR_AF=0.0109;SAS_AF=0.0123;AA=T|||;VT=SNP
5	61004446	rs17429209	T	C	100	PASS	AC=980;AF=0.195687;AN=5008;NS=2504;DP=20819;EAS_AF=0.1627;AMR_AF=0.1801;AFR_AF=0.211;EUR_AF=0.2058;SAS_AF=0.2096;AA=T|||;VT=SNP
5	61005429	rs13170002	T	C	100	PASS	AC=1242;AF=0.248003;AN=5008;NS=2504;DP=21250;EAS_AF=0.1627;AMR_AF=0.1945;AFR_AF=0.4017;EUR_AF=0.2058;SAS_AF=0.2096;AA=C|||;VT=SNP
5	61005501	rs4700433	A	G	100	PASS	AC=1238;AF=0.247204;AN=5008;NS=2504;DP=21235;EAS_AF=0.1627;AMR_AF=0.1945;AFR_AF=0.3986;EUR_AF=0.2058;SAS_AF=0.2096;AA=G|||;VT=SNP
5	61005570	rs139242753	A	G	100	PASS	AC=42;AF=0.00838658;AN=5008;NS=2504;DP=20720;EAS_AF=0.0109;AMR_AF=0.0014;AFR_AF=0.0053;EUR_AF=0.0109;SAS_AF=0.0123;AA=A|||;VT=SNP
5	61005815	rs7381041	C	T	100	PASS	AC=3472;AF=0.693291;AN=5008;NS=2504;DP=22348;EAS_AF=0.377;AMR_AF=0.647;AFR_AF=0.9259;EUR_AF=0.7435;SAS_AF=0.6861;AA=T|||;VT=SNP
5	61006885	rs11738494	A	G	100	PASS	AC=1071;AF=0.213858;AN=5008;NS=2504;DP=18838;EAS_AF=0.1627;AMR_AF=0.183;AFR_AF=0.2784;EUR_AF=0.2058;SAS_AF=0.2096;AA=A|||;VT=SNP
5	61007313	rs138312191	C	T	100	PASS	AC=51;AF=0.0101837;AN=5008;NS=2504;DP=22852;EAS_AF=0.0506;AMR_AF=0;AFR_AF=0;EUR_AF=0;SAS_AF=0;AA=A|||;VT=SNP
5	61007335	rs77191465	A	T	100	PASS	AC=636;AF=0.126997;AN=5008;NS=2504;DP=22973;EAS_AF=0.0863;AMR_AF=0.1081;AFR_AF=0.1551;EUR_AF=0.0358;SAS_AF=0.2382;AA=A|||;VT=SNP
5	61007446	rs13160822	G	T	100	PASS	AC=948;AF=0.189297;AN=5008;NS=2504;DP=18569;EAS_AF=0.1627;AMR_AF=0.1628;AFR_AF=0.211;EUR_AF=0.1899;SAS_AF=0.2055;AA=G|||;VT=SNP
5	61007721	rs12519720	G	C	100	PASS	AC=946;AF=0.188898;AN=5008;NS=2504;DP=19791;EAS_AF=0.1627;AMR_AF=0.1628;AFR_AF=0.2095;EUR_AF=0.1899;SAS_AF=0.2055;AA=G|||;VT=SNP
5	61007823	rs12519709	C	T	100	PASS	AC=945;AF=0.188698;AN=5008;NS=2504;DP=18806;EAS_AF=0.1617;AMR_AF=0.1628;AFR_AF=0.2095;EUR_AF=0.1899;SAS_AF=0.2055;AA=C|||;VT=SNP
5	61007830	rs12522405	T	C	100	PASS	AC=1039;AF=0.207468;AN=5008;NS=2504;DP=18768;EAS_AF=0.1617;AMR_AF=0.1657;AFR_AF=0.2791;EUR_AF=0.1899;SAS_AF=0.2055;AA=T|||;VT=SNP
5	61008306	rs6872706	A	G	100	PASS	AC=1211;AF=0.241813;AN=5008;NS=2504;DP=19433;EAS_AF=0.1627;AMR_AF=0.1787;AFR_AF=0.4017;EUR_AF=0.1899;SAS_AF=0.2055;AA=G|||;VT=SNP
5	61008687	rs78790340	A	G	100	PASS	AC=637;AF=0.127196;AN=5008;NS=2504;DP=23206;EAS_AF=0.0873;AMR_AF=0.1081;AFR_AF=0.1551;EUR_AF=0.0358;SAS_AF=0.2382;AA=A|||;VT=SNP
5	61010558	rs79592822	A	G	100	PASS	AC=221;AF=0.0441294;AN=5008;NS=2504;DP=16806;EAS_AF=0.0258;AMR_AF=0.0346;AFR_AF=0.0287;EUR_AF=0.0746;SAS_AF=0.0593;AA=A|||;VT=SNP
5	61010605	rs1123763	C	T	100	PASS	AC=951;AF=0.189896;AN=5008;NS=2504;DP=17394;EAS_AF=0.1637;AMR_AF=0.1628;AFR_AF=0.2126;EUR_AF=0.1899;SAS_AF=0.2055;AA=C|||;VT=SNP
5	61010938	rs12521924	G	A	100	PASS	AC=1033;AF=0.20627;AN=5008;NS=2504;DP=20672;EAS_AF=0.1637;AMR_AF=0.1657;AFR_AF=0.2731;EUR_AF=0.1899;SAS_AF=0.2055;AA=G|||;VT=SNP
5	61011059	rs153375	T	C	100	PASS	AC=478;AF=0.0954473;AN=5008;NS=2504;DP=21001;EAS_AF=0.124;AMR_AF=0.1354;AFR_AF=0.025;EUR_AF=0.169;SAS_AF=0.0573;AA=T|||;VT=SNP
5	61011112	rs13159935	T	C	100	PASS	AC=1206;AF=0.240815;AN=5008;NS=2504;DP=21574;EAS_AF=0.1637;AMR_AF=0.1772;AFR_AF=0.3979;EUR_AF=0.1899;SAS_AF=0.2055;AA=C|||;VT=SNP
5	61011200	rs12514378	T	C	100	PASS	AC=1207;AF=0.241014;AN=5008;NS=2504;DP=23282;EAS_AF=0.1637;AMR_AF=0.1772;AFR_AF=0.3986;EUR_AF=0.1899;SAS_AF=0.2055;AA=C|||;VT=SNP
5	61011419	rs149080	C	T	100	PASS	AC=471;AF=0.0940495;AN=5008;NS=2504;DP=21085;EAS_AF=0.124;AMR_AF=0.1354;AFR_AF=0.0197;EUR_AF=0.169;SAS_AF=0.0573;AA=C|||;VT=SNP
5	61012159	rs2937626	A	G	100	PASS	AC=3573;AF=0.713458;AN=5008;NS=2504;DP=20071;EAS_AF=0.3879;AMR_AF=0.6527;AFR_AF=0.9728;EUR_AF=0.7555;SAS_AF=0.6984;AA=G|||;VT=SNP
5	61012342	rs153428	C	A	100	PASS	AC=378;AF=0.0754792;AN=5008;NS=2504;DP=20661;EAS_AF=0.124;AMR_AF=0.0893;AFR_AF=0.0076;EUR_AF=0.1332;SAS_AF=0.0481;AA=C|||;VT=SNP
5	61012655	rs78104792	G	A	100	PASS	AC=633;AF=0.126398;AN=5008;NS=2504;DP=20913;EAS_AF=0.0873;AMR_AF=0.1081;AFR_AF=0.152;EUR_AF=0.0358;SAS_AF=0.2382;AA=G|||;VT=SNP
5	61012775	rs251895	A	T	100	PASS	AC=829;AF=0.165535;AN=5008;NS=2504;DP=22857;EAS_AF=0.002;AMR_AF=0.2118;AFR_AF=0.1218;EUR_AF=0.3479;SAS_AF=0.1728;AA=G|||;VT=SNP
5	61012890	rs166142	A	C	100	PASS	AC=471;AF=0.0940495;AN=5008;NS=2504;DP=21059;EAS_AF=0.124;AMR_AF=0.1354;AFR_AF=0.0197;EUR_AF=0.169;SAS_AF=0.0573;AA=A|||;VT=SNP
5	61013268	rs13154578	A	T	100	PASS	AC=1207;AF=0.241014;AN=5008;NS=2504;DP=22126;EAS_AF=0.1637;AMR_AF=0.1772;AFR_AF=0.3986;EUR_AF=0.1899;SAS_AF=0.2055;AA=A|||;VT=SNP
5	61013371	rs12651926	C	T	100	PASS	AC=106;AF=0.0211661;AN=5008;NS=2504;DP=19177;EAS_AF=0.0109;AMR_AF=0.0058;AFR_AF=0.0514;EUR_AF=0.0109;SAS_AF=0.0123;AA=C|||;VT=SNP
5	61013420	rs149856525	C	T	100	PASS	AC=42;AF=0.00838658;AN=5008;NS=2504;DP=18937;EAS_AF=0.0109;AMR_AF=0.0014;AFR_AF=0.0053;EUR_AF=0.0109;SAS_AF=0.0123;AA=C|||;VT=SNP
5	61013725	rs16894149	C	A	100	PASS	AC=642;AF=0.128195;AN=5008;NS=2504;DP=19025;EAS_AF=0.0873;AMR_AF=0.111;AFR_AF=0.1558;EUR_AF=0.0358;SAS_AF=0.2403;AA=C|||;VT=SNP
5	61013776	rs11738462	G	A	100	PASS	AC=1206;AF=0.240815;AN=5008;NS=2504;DP=17819;EAS_AF=0.1637;AMR_AF=0.1772;AFR_AF=0.3979;EUR_AF=0.1899;SAS_AF=0.2055;AA=G|||;VT=SNP
5	61014119	rs74288889	G	T	100	PASS	AC=548;AF=0.109425;AN=5008;NS=2504;DP=17866;EAS_AF=0.0873;AMR_AF=0.0994;AFR_AF=0.0991;EUR_AF=0.0358;SAS_AF=0.229;AA=G|||;VT=SNP
5	61014425	rs9291733	G	T	100	PASS	AC=3558;AF=0.710463;AN=5008;NS=2504;DP=20972;EAS_AF=0.3879;AMR_AF=0.6513;AFR_AF=0.9622;EUR_AF=0.7545;SAS_AF=0.6994;AA=T|||;VT=SNP
5	61015098	rs7447792	T	C	100	PASS	AC=3567;AF=0.71226;AN=5008;NS=2504;DP=18357;EAS_AF=0.3909;AMR_AF=0.6513;AFR_AF=0.9788;EUR_AF=0.7256;SAS_AF=0.7127;AA=C|||;VT=SNP
5	61016374	rs436985	A	G	100	PASS	AC=1716;AF=0.342652;AN=5008;NS=2504;DP=21054;EAS_AF=0.2708;AMR_AF=0.3329;AFR_AF=0.4191;EUR_AF=0.3588;SAS_AF=0.3037;AA=G|||;VT=SNP
5	61017073	rs425209	T	C	100	PASS	AC=545;AF=0.108826;AN=5008;NS=2504;DP=19935;EAS_AF=0.127;AMR_AF=0.1153;AFR_AF=0.0318;EUR_AF=0.169;SAS_AF=0.1278;AA=t|||;VT=SNP
5	61017131	rs2202118	A	T	100	PASS	AC=1083;AF=0.216254;AN=5008;NS=2504;DP=18934;EAS_AF=0.1438;AMR_AF=0.2147;AFR_AF=0.3215;EUR_AF=0.1909;SAS_AF=0.1759;AA=A|||;VT=SNP
5	61017508	rs436685	A	G	100	PASS	AC=545;AF=0.108826;AN=5008;NS=2504;DP=20255;EAS_AF=0.127;AMR_AF=0.1153;AFR_AF=0.0318;EUR_AF=0.169;SAS_AF=0.1278;AA=A|||;VT=SNP
5	61017763	rs13186290	A	G	100	PASS	AC=1083;AF=0.216254;AN=5008;NS=2504;DP=18855;EAS_AF=0.1438;AMR_AF=0.2147;AFR_AF=0.3215;EUR_AF=0.1909;SAS_AF=0.1759;AA=A|||;VT=SNP
5	61019045	rs834262	T	G	100	PASS	AC=515;AF=0.102835;AN=5008;NS=2504;DP=15920;EAS_AF=0.127;AMR_AF=0.1153;AFR_AF=0.0091;EUR_AF=0.169;SAS_AF=0.1278;AA=T|||;VT=SNP
5	61019225	rs13154864	G	C	100	PASS	AC=1084;AF=0.216454;AN=5008;NS=2504;DP=16522;EAS_AF=0.1438;AMR_AF=0.2147;AFR_AF=0.3215;EUR_AF=0.1909;SAS_AF=0.1769;AA=G|||;VT=SNP
5	61019309	rs834261	T	C	100	PASS	AC=546;AF=0.109026;AN=5008;NS=2504;DP=15598;EAS_AF=0.128;AMR_AF=0.1153;AFR_AF=0.0318;EUR_AF=0.169;SAS_AF=0.1278;AA=T|||;VT=SNP
5	61019422	rs863069	C	T	100	PASS	AC=546;AF=0.109026;AN=5008;NS=2504;DP=14989;EAS_AF=0.127;AMR_AF=0.1153;AFR_AF=0.0318;EUR_AF=0.17;SAS_AF=0.1278;AA=C|||;VT=SNP
5	61019612	rs514754	T	G	100	PASS	AC=546;AF=0.109026;AN=5008;NS=2504;DP=18679;EAS_AF=0.127;AMR_AF=0.1153;AFR_AF=0.0318;EUR_AF=0.17;SAS_AF=0.1278;AA=T|||;VT=SNP
5	61020250	rs60256764	G	A	100	PASS	AC=44;AF=0.00878594;AN=5008;NS=2504;DP=18056;EAS_AF=0.0407;AMR_AF=0.0029;AFR_AF=0;EUR_AF=0;SAS_AF=0.001;AA=G|||;VT=SNP
5	61020329	rs6449548	A	G	100	PASS	AC=3557;AF=0.710264;AN=5008;NS=2504;DP=18568;EAS_AF=0.3919;AMR_AF=0.6527;AFR_AF=0.9713;EUR_AF=0.7247;SAS_AF=0.7117;AA=G|||;VT=SNP
5	61020428	rs80125237	T	C	100	PASS	AC=117;AF=0.0233626;AN=5008;NS=2504;DP=19070;EAS_AF=0.0129;AMR_AF=0.0101;AFR_AF=0.0363;EUR_AF=0.0129;SAS_AF=0.0368;AA=T|||;VT=SNP
5	61020822	rs10514917	G	A	100	PASS	AC=132;AF=0.0263578;AN=5008;NS=2504;DP=18628;EAS_AF=0.0129;AMR_AF=0.013;AFR_AF=0.0461;EUR_AF=0.0129;SAS_AF=0.0368;AA=G|||;VT=SNP
5	61020933	rs418524	C	T	100	PASS	AC=544;AF=0.108626;AN=5008;NS=2504;DP=18502;EAS_AF=0.127;AMR_AF=0.1153;AFR_AF=0.0318;EUR_AF=0.168;SAS_AF=0.1278;AA=C|||;VT=SNP
5	61021050	rs1550822	T	C	100	PASS	AC=999;AF=0.199481;AN=5008;NS=2504;DP=17611;EAS_AF=0.1438;AMR_AF=0.2118;AFR_AF=0.2595;EUR_AF=0.1909;SAS_AF=0.1759;AA=T|||;VT=SNP
5	61021202	rs377054	C	G	100	PASS	AC=545;AF=0.108826;AN=5008;NS=2504;DP=17832;EAS_AF=0.127;AMR_AF=0.1153;AFR_AF=0.0318;EUR_AF=0.169;SAS_AF=0.1278;AA=C|||;VT=SNP
5	61021332	rs421579	C	T	100	PASS	AC=545;AF=0.108826;AN=5008;NS=2504;DP=19226;EAS_AF=0.127;AMR_AF=0.1153;AFR_AF=0.0318;EUR_AF=0.169;SAS_AF=0.1278;AA=C|||;VT=SNP
5	61021402	rs432999	T	C	100	PASS	AC=757;AF=0.151158;AN=5008;NS=2504;DP=19940;EAS_AF=0.127;AMR_AF=0.1657;AFR_AF=0.1309;EUR_AF=0.2058;SAS_AF=0.137;AA=C|||;VT=SNP
5	61021440	rs78516540	C	T	100	PASS	AC=21;AF=0.00419329;AN=5008;NS=2504;DP=20056;EAS_AF=0.0208;AMR_AF=0;AFR_AF=0;EUR_AF=0;SAS_AF=0;AA=C|||;VT=SNP
5	61021907	rs472106	C	G	100	PASS	AC=757;AF=0.151158;AN=5008;NS=2504;DP=20144;EAS_AF=0.127;AMR_AF=0.1657;AFR_AF=0.1309;EUR_AF=0.2058;SAS_AF=0.137;AA=G|||;VT=SNP
5	61022039	rs436969	T	C	100	PASS	AC=547;AF=0.109225;AN=5008;NS=2504;DP=19761;EAS_AF=0.127;AMR_AF=0.1167;AFR_AF=0.0325;EUR_AF=0.169;SAS_AF=0.1278;AA=T|||;VT=SNP
5	61022650	rs115752065	T	A	100	PASS	AC=198;AF=0.0395367;AN=5008;NS=2504;DP=16497;EAS_AF=0.0238;AMR_AF=0.0331;AFR_AF=0.0129;EUR_AF=0.0755;SAS_AF=0.0593;AA=T|||;VT=SNP
5	61022652	rs1466011	C	T	100	PASS	AC=667;AF=0.133187;AN=5008;NS=2504;DP=16573;EAS_AF=0.127;AMR_AF=0.1628;AFR_AF=0.0643;EUR_AF=0.2058;SAS_AF=0.137;AA=C|||;VT=SNP
5	61022763	rs1466012	T	C	100	PASS	AC=544;AF=0.108626;AN=5008;NS=2504;DP=19795;EAS_AF=0.127;AMR_AF=0.1153;AFR_AF=0.031;EUR_AF=0.169;SAS_AF=0.1278;AA=T|||;VT=SNP
5	61022962	rs116688467	G	T	100	PASS	AC=194;AF=0.038738;AN=5008;NS=2504;DP=15863;EAS_AF=0.0238;AMR_AF=0.0331;AFR_AF=0.0098;EUR_AF=0.0755;SAS_AF=0.0593;AA=G|||;VT=SNP
5	61023201	rs7446832	A	C	100	PASS	AC=3558;AF=0.710463;AN=5008;NS=2504;DP=19221;EAS_AF=0.3919;AMR_AF=0.6527;AFR_AF=0.9713;EUR_AF=0.7247;SAS_AF=0.7127;AA=C|||;VT=SNP
5	61023320	rs16894269	C	T	100	PASS	AC=146;AF=0.0291534;AN=5008;NS=2504;DP=18117;EAS_AF=0.0129;AMR_AF=0.013;AFR_AF=0.0469;EUR_AF=0.0139;SAS_AF=0.0491;AA=C|||;VT=SNP
5	61023981	rs153381	G	A	100	PASS	AC=544;AF=0.108626;AN=5008;NS=2504;DP=18943;EAS_AF=0.127;AMR_AF=0.1138;AFR_AF=0.0318;EUR_AF=0.169;SAS_AF=0.1278;AA=G|||;VT=SNP
5	61024554	rs149328	C	G	100	PASS	AC=545;AF=0.108826;AN=5008;NS=2504;DP=20008;EAS_AF=0.127;AMR_AF=0.1153;AFR_AF=0.0318;EUR_AF=0.169;SAS_AF=0.1278;AA=C|||;VT=SNP
5	61024594	rs149127	T	A	100	PASS	AC=545;AF=0.108826;AN=5008;NS=2504;DP=20613;EAS_AF=0.127;AMR_AF=0.1153;AFR_AF=0.0318;EUR_AF=0.169;SAS_AF=0.1278;AA=A|||;VT=SNP
5	61024764	rs79269796	A	G	100	PASS	AC=210;AF=0.0419329;AN=5008;NS=2504;DP=20050;EAS_AF=0.0129;AMR_AF=0.0216;AFR_AF=0.0847;EUR_AF=0.0139;SAS_AF=0.0573;AA=A|||;VT=SNP
5	61025082	rs4699982	A	T	100	PASS	AC=1076;AF=0.214856;AN=5008;NS=2504;DP=20293;EAS_AF=0.1438;AMR_AF=0.2133;AFR_AF=0.3139;EUR_AF=0.1938;SAS_AF=0.1769;AA=A|||;VT=SNP
5	61025254	rs153382	A	G	100	PASS	AC=548;AF=0.109425;AN=5008;NS=2504;DP=17506;EAS_AF=0.129;AMR_AF=0.1153;AFR_AF=0.0325;EUR_AF=0.169;SAS_AF=0.1278;AA=A|||;VT=SNP
5	61025943	rs2937834	T	A	100	PASS	AC=1649;AF=0.329273;AN=5008;NS=2504;DP=19259;EAS_AF=0.127;AMR_AF=0.3127;AFR_AF=0.4841;EUR_AF=0.4284;SAS_AF=0.2382;AA=A|||;VT=SNP
5	61025954	rs2937835	T	G	100	PASS	AC=1647;AF=0.328874;AN=5008;NS=2504;DP=19322;EAS_AF=0.127;AMR_AF=0.3127;AFR_AF=0.4834;EUR_AF=0.4284;SAS_AF=0.2372;AA=T|||;VT=SNP
5	61026060	rs116591423	G	A	100	PASS	AC=195;AF=0.0389377;AN=5008;NS=2504;DP=18917;EAS_AF=0.0238;AMR_AF=0.0331;AFR_AF=0.0091;EUR_AF=0.0736;SAS_AF=0.0634;AA=G|||;VT=SNP
5	61027042	rs2950218	C	T	100	PASS	AC=3262;AF=0.651358;AN=5008;NS=2504;DP=19108;EAS_AF=0.3085;AMR_AF=0.5865;AFR_AF=0.9705;EUR_AF=0.7078;SAS_AF=0.5613;AA=T|||;VT=SNP
5	61028575	rs1880851	C	G	100	PASS	AC=1035;AF=0.206669;AN=5008;NS=2504;DP=17043;EAS_AF=0.1438;AMR_AF=0.2075;AFR_AF=0.3139;EUR_AF=0.172;SAS_AF=0.1616;AA=C|||;VT=SNP
5	61029525	rs6873285	T	C	100	PASS	AC=1015;AF=0.202676;AN=5008;NS=2504;DP=20760;EAS_AF=0.1438;AMR_AF=0.2061;AFR_AF=0.2988;EUR_AF=0.173;SAS_AF=0.1616;AA=T|||;VT=SNP
5	61029813	rs16894355	A	T	100	PASS	AC=65;AF=0.0129792;AN=5008;NS=2504;DP=19850;EAS_AF=0.0129;AMR_AF=0.0029;AFR_AF=0.0008;EUR_AF=0.0129;SAS_AF=0.0368;AA=A|||;VT=SNP
5	61029912	rs76153370	C	T	100	PASS	AC=474;AF=0.0946486;AN=5008;NS=2504;DP=22840;EAS_AF=0.0833;AMR_AF=0.0778;AFR_AF=0.0877;EUR_AF=0.0199;SAS_AF=0.2045;AA=C|||;VT=SNP
5	61030356	rs6897695	C	T	100	PASS	AC=474;AF=0.0946486;AN=5008;NS=2504;DP=19593;EAS_AF=0.0833;AMR_AF=0.0778;AFR_AF=0.0877;EUR_AF=0.0199;SAS_AF=0.2045;AA=C|||;VT=SNP
5	61030432	rs6449549	C	T	100	PASS	AC=661;AF=0.131989;AN=5008;NS=2504;DP=6691;EAS_AF=0.1071;AMR_AF=0.1124;AFR_AF=0.1021;EUR_AF=0.0934;SAS_AF=0.2515;AA=C|||;VT=SNP
5	61030558	rs2880045	C	G	100	PASS	AC=1012;AF=0.202077;AN=5008;NS=2504;DP=19440;EAS_AF=0.1438;AMR_AF=0.2046;AFR_AF=0.2973;EUR_AF=0.173;SAS_AF=0.1616;AA=C|||;VT=SNP
5	61030954	rs2974454	C	T	100	PASS	AC=1552;AF=0.309904;AN=5008;NS=2504;DP=16467;EAS_AF=0.127;AMR_AF=0.3127;AFR_AF=0.4115;EUR_AF=0.4274;SAS_AF=0.2382;AA=T|||;VT=SNP
5	61033393	rs1979016	T	C	100	PASS	AC=3566;AF=0.712061;AN=5008;NS=2504;DP=21493;EAS_AF=0.4345;AMR_AF=0.6499;AFR_AF=0.9743;EUR_AF=0.7097;SAS_AF=0.6902;AA=C|||;VT=SNP
5	61033487	rs1983049	C	T	100	PASS	AC=1695;AF=0.338458;AN=5008;NS=2504;DP=18262;EAS_AF=0.1448;AMR_AF=0.3429;AFR_AF=0.497;EUR_AF=0.3946;SAS_AF=0.2628;AA=C|||;VT=SNP
5	61034313	rs6449550	C	G	100	PASS	AC=468;AF=0.0934505;AN=5008;NS=2504;DP=22661;EAS_AF=0.0833;AMR_AF=0.0807;AFR_AF=0.0877;EUR_AF=0.0229;SAS_AF=0.1933;AA=C|||;VT=SNP
5	61034668	rs6449551	G	A	100	PASS	AC=501;AF=0.10004;AN=5008;NS=2504;DP=17711;EAS_AF=0.0833;AMR_AF=0.0836;AFR_AF=0.1301;EUR_AF=0.0209;SAS_AF=0.1697;AA=G|||;VT=SNP
5	61035450	rs17430144	A	C	100	PASS	AC=193;AF=0.0385383;AN=5008;NS=2504;DP=17831;EAS_AF=0.0357;AMR_AF=0.0245;AFR_AF=0.0053;EUR_AF=0.0616;SAS_AF=0.0726;AA=A|||;VT=SNP
5	61035590	rs921038	T	C	100	PASS	AC=2317;AF=0.46266;AN=5008;NS=2504;DP=19837;EAS_AF=0.3284;AMR_AF=0.5216;AFR_AF=0.4244;EUR_AF=0.6342;SAS_AF=0.4346;AA=T|||;VT=SNP
5	61035802	rs4700434	G	A	100	PASS	AC=1028;AF=0.205272;AN=5008;NS=2504;DP=18258;EAS_AF=0.1587;AMR_AF=0.2565;AFR_AF=0.1808;EUR_AF=0.2406;SAS_AF=0.2137;AA=G|||;VT=SNP
5	61036023	rs116251515	C	T	100	PASS	AC=194;AF=0.038738;AN=5008;NS=2504;DP=20104;EAS_AF=0.0357;AMR_AF=0.0245;AFR_AF=0.0061;EUR_AF=0.0616;SAS_AF=0.0726;AA=T|||;VT=SNP
5	61036436	rs16894458	T	A	100	PASS	AC=524;AF=0.104633;AN=5008;NS=2504;DP=21241;EAS_AF=0.0833;AMR_AF=0.0836;AFR_AF=0.149;EUR_AF=0.0199;SAS_AF=0.1687;AA=T|||;VT=SNP
5	61037631	rs13172013	A	T	100	PASS	AC=1049;AF=0.209465;AN=5008;NS=2504;DP=18819;EAS_AF=0.1567;AMR_AF=0.2579;AFR_AF=0.1815;EUR_AF=0.2565;SAS_AF=0.2188;AA=A|||;VT=SNP
5	61038369	rs34404532	C	A	100	PASS	AC=169;AF=0.033746;AN=5008;NS=2504;DP=18117;EAS_AF=0.002;AMR_AF=0.062;AFR_AF=0.0068;EUR_AF=0.0865;SAS_AF=0.0286;AA=C|||;VT=SNP
5	61038510	rs13177369	C	T	100	PASS	AC=1047;AF=0.209065;AN=5008;NS=2504;DP=16114;EAS_AF=0.1567;AMR_AF=0.2579;AFR_AF=0.1808;EUR_AF=0.2555;SAS_AF=0.2188;AA=C|||;VT=SNP
5	61038945	rs116436091	C	A	100	PASS	AC=132;AF=0.0263578;AN=5008;NS=2504;DP=12010;EAS_AF=0.0238;AMR_AF=0.0216;AFR_AF=0.0061;EUR_AF=0.0487;SAS_AF=0.0368;AA=T|||;VT=SNP
5	61039041	rs149961455	T	A	100	PASS	AC=193;AF=0.0385383;AN=5008;NS=2504;DP=5906;EAS_AF=0.0357;AMR_AF=0.0245;AFR_AF=0.0053;EUR_AF=0.0616;SAS_AF=0.0726;AA=T|||;VT=SNP
5	61039326	rs6890547	C	T	100	PASS	AC=528;AF=0.105431;AN=5008;NS=2504;DP=11598;EAS_AF=0.0833;AMR_AF=0.0836;AFR_AF=0.152;EUR_AF=0.0199;SAS_AF=0.1687;AA=C|||;VT=SNP
5	61039466	rs74543735	T	C	100	PASS	AC=193;AF=0.0385383;AN=5008;NS=2504;DP=14620;EAS_AF=0.0357;AMR_AF=0.0245;AFR_AF=0.0053;EUR_AF=0.0616;SAS_AF=0.0726;AA=T|||;VT=SNP
5	61039870	rs1002115	A	G	100	PASS	AC=737;AF=0.147165;AN=5008;NS=2504;DP=19919;EAS_AF=0.1567;AMR_AF=0.1916;AFR_AF=0.0189;EUR_AF=0.2237;SAS_AF=0.2004;AA=A|||;VT=SNP
5	61042082	rs116748621	A	G	100	PASS	AC=193;AF=0.0385383;AN=5008;NS=2504;DP=20996;EAS_AF=0.0357;AMR_AF=0.0245;AFR_AF=0.0053;EUR_AF=0.0616;SAS_AF=0.0726;AA=A|||;VT=SNP
5	61042352	rs1037106	G	A	100	PASS	AC=1203;AF=0.240216;AN=5008;NS=2504;DP=22043;EAS_AF=0.1746;AMR_AF=0.2464;AFR_AF=0.2133;EUR_AF=0.3648;SAS_AF=0.2117;AA=G|||;VT=SNP
5	61042594	rs77425774	G	A	100	PASS	AC=64;AF=0.0127796;AN=5008;NS=2504;DP=20161;EAS_AF=0.0129;AMR_AF=0.0029;AFR_AF=0.0008;EUR_AF=0.0129;SAS_AF=0.0358;AA=G|||;VT=SNP
5	61042855	rs11745987	G	A	100	PASS	AC=192;AF=0.0383387;AN=5008;NS=2504;DP=18884;EAS_AF=0.0347;AMR_AF=0.0245;AFR_AF=0.0053;EUR_AF=0.0616;SAS_AF=0.0726;AA=G|||;VT=SNP
5	61043057	rs16894565	G	C	100	PASS	AC=64;AF=0.0127796;AN=5008;NS=2504;DP=17809;EAS_AF=0.0129;AMR_AF=0.0029;AFR_AF=0.0008;EUR_AF=0.0129;SAS_AF=0.0358;AA=G|||;VT=SNP
5	61043308	rs6873040	C	T	100	PASS	AC=1313;AF=0.262181;AN=5008;NS=2504;DP=20677;EAS_AF=0.1875;AMR_AF=0.2954;AFR_AF=0.2277;EUR_AF=0.33;SAS_AF=0.2924;AA=C|||;VT=SNP
5	61043566	rs1847015	G	A	100	PASS	AC=1069;AF=0.213458;AN=5008;NS=2504;DP=13589;EAS_AF=0.1528;AMR_AF=0.2594;AFR_AF=0.1982;EUR_AF=0.2584;SAS_AF=0.2178;AA=G|||;VT=SNP
5	61043596	rs1501848	C	T	100	PASS	AC=1177;AF=0.235024;AN=5008;NS=2504;DP=12623;EAS_AF=0.1667;AMR_AF=0.2464;AFR_AF=0.1997;EUR_AF=0.3658;SAS_AF=0.2106;AA=C|||;VT=SNP
5	61044083	rs16894569	T	C	100	PASS	AC=530;AF=0.105831;AN=5008;NS=2504;DP=20483;EAS_AF=0.0833;AMR_AF=0.0836;AFR_AF=0.152;EUR_AF=0.0199;SAS_AF=0.1708;AA=T|||;VT=SNP
5	61044410	rs2937623	G	A	100	PASS	AC=3493;AF=0.697484;AN=5008;NS=2504;DP=14688;EAS_AF=0.4365;AMR_AF=0.6527;AFR_AF=0.9123;EUR_AF=0.7187;SAS_AF=0.6861;AA=A|||;VT=SNP
5	61045161	rs117015787	T	C	100	PASS	AC=192;AF=0.0383387;AN=5008;NS=2504;DP=14047;EAS_AF=0.0347;AMR_AF=0.0245;AFR_AF=0.0053;EUR_AF=0.0616;SAS_AF=0.0726;AA=T|||;VT=SNP
5	61045224	rs2937622	A	G	100	PASS	AC=3491;AF=0.697085;AN=5008;NS=2504;DP=15013;EAS_AF=0.4365;AMR_AF=0.6499;AFR_AF=0.9123;EUR_AF=0.7187;SAS_AF=0.6861;AA=G|||;VT=SNP
5	61045934	rs187574	G	A	100	PASS	AC=2900;AF=0.579073;AN=5008;NS=2504;DP=20283;EAS_AF=0.4355;AMR_AF=0.5058;AFR_AF=0.7867;EUR_AF=0.494;SAS_AF=0.5859;AA=A|||;VT=SNP
5	61046023	rs153376	G	T	100	PASS	AC=2883;AF=0.575679;AN=5008;NS=2504;DP=19935;EAS_AF=0.4355;AMR_AF=0.5058;AFR_AF=0.7738;EUR_AF=0.494;SAS_AF=0.5859;AA=G|||;VT=SNP
5	61046423	rs114921108	T	C	100	PASS	AC=192;AF=0.0383387;AN=5008;NS=2504;DP=21212;EAS_AF=0.0347;AMR_AF=0.0245;AFR_AF=0.0053;EUR_AF=0.0616;SAS_AF=0.0726;AA=T|||;VT=SNP
5	61046595	rs116044944	A	T	100	PASS	AC=192;AF=0.0383387;AN=5008;NS=2504;DP=21299;EAS_AF=0.0347;AMR_AF=0.0245;AFR_AF=0.0053;EUR_AF=0.0616;SAS_AF=0.0726;AA=A|||;VT=SNP
5	61047818	rs1446001	T	C	100	PASS	AC=1482;AF=0.295927;AN=5008;NS=2504;DP=19300;EAS_AF=0.1518;AMR_AF=0.2954;AFR_AF=0.4803;EUR_AF=0.2714;SAS_AF=0.2209;AA=T|||;VT=SNP
5	61047911	rs2937621	G	A	100	PASS	AC=2968;AF=0.592652;AN=5008;NS=2504;DP=19295;EAS_AF=0.4355;AMR_AF=0.5245;AFR_AF=0.8079;EUR_AF=0.507;SAS_AF=0.6002;AA=A|||;VT=SNP
5	61048432	rs115977975	G	T	100	PASS	AC=192;AF=0.0383387;AN=5008;NS=2504;DP=18954;EAS_AF=0.0347;AMR_AF=0.0245;AFR_AF=0.0053;EUR_AF=0.0616;SAS_AF=0.0726;AA=G|||;VT=SNP
5	61048767	rs2030891	T	A	100	PASS	AC=3495;AF=0.697883;AN=5008;NS=2504;DP=18118;EAS_AF=0.4365;AMR_AF=0.6527;AFR_AF=0.9138;EUR_AF=0.7187;SAS_AF=0.6861;AA=A|||;VT=SNP
5	61048992	rs13165769	G	A	100	PASS	AC=1058;AF=0.211262;AN=5008;NS=2504;DP=20961;EAS_AF=0.1518;AMR_AF=0.2709;AFR_AF=0.1747;EUR_AF=0.2684;SAS_AF=0.2209;AA=G|||;VT=SNP
5	61049055	rs2030890	A	C	100	PASS	AC=1803;AF=0.360024;AN=5008;NS=2504;DP=20865;EAS_AF=0.2589;AMR_AF=0.3458;AFR_AF=0.3911;EUR_AF=0.3966;SAS_AF=0.3947;AA=A|||;VT=SNP
5	61049167	rs2030889	G	A	100	PASS	AC=671;AF=0.133986;AN=5008;NS=2504;DP=19536;EAS_AF=0.1657;AMR_AF=0.1182;AFR_AF=0.1097;EUR_AF=0.1541;SAS_AF=0.1247;AA=G|||;VT=SNP
5	61049723	rs144089157	A	G	100	PASS	AC=64;AF=0.0127796;AN=5008;NS=2504;DP=21007;EAS_AF=0.0129;AMR_AF=0.0029;AFR_AF=0.0008;EUR_AF=0.0129;SAS_AF=0.0358;AA=A|||;VT=SNP
5	61050434	rs117874831	C	G	100	PASS	AC=42;AF=0.00838658;AN=5008;NS=2504;DP=18735;EAS_AF=0.0397;AMR_AF=0.0014;AFR_AF=0;EUR_AF=0;SAS_AF=0.001;AA=C|||;VT=SNP
5	61050837	rs6864793	T	C	100	PASS	AC=577;AF=0.115216;AN=5008;NS=2504;DP=19304;EAS_AF=0.0903;AMR_AF=0.1297;AFR_AF=0.1203;EUR_AF=0.0567;SAS_AF=0.184;AA=T|||;VT=SNP
5	61052112	rs141712261	T	A	100	PASS	AC=47;AF=0.00938498;AN=5008;NS=2504;DP=20535;EAS_AF=0.0069;AMR_AF=0.0043;AFR_AF=0.0008;EUR_AF=0.0099;SAS_AF=0.0266;AA=T|||;VT=SNP
5	61052260	rs7733491	G	T	100	PASS	AC=2624;AF=0.523962;AN=5008;NS=2504;DP=17054;EAS_AF=0.3462;AMR_AF=0.3674;AFR_AF=0.8873;EUR_AF=0.3807;SAS_AF=0.4744;AA=T|||;VT=SNP
5	61052263	rs7733076	A	T	100	PASS	AC=2049;AF=0.409145;AN=5008;NS=2504;DP=16952;EAS_AF=0.251;AMR_AF=0.2795;AFR_AF=0.7428;EUR_AF=0.3598;SAS_AF=0.2638;AA=T|||;VT=SNP
5	61052608	rs6875778	T	G	100	PASS	AC=2676;AF=0.534345;AN=5008;NS=2504;DP=16043;EAS_AF=0.3492;AMR_AF=0.3818;AFR_AF=0.8986;EUR_AF=0.4056;SAS_AF=0.4734;AA=G|||;VT=SNP
5	61052618	rs6895115	G	T	100	PASS	AC=1945;AF=0.388379;AN=5008;NS=2504;DP=16464;EAS_AF=0.246;AMR_AF=0.2882;AFR_AF=0.6732;EUR_AF=0.3748;SAS_AF=0.2352;AA=T|||;VT=SNP
5	61052969	rs73760504	A	G	100	PASS	AC=433;AF=0.0864617;AN=5008;NS=2504;DP=20838;EAS_AF=0.0952;AMR_AF=0.0735;AFR_AF=0.0643;EUR_AF=0.0209;SAS_AF=0.184;AA=A|||;VT=SNP
5	61052988	rs722173	C	T	100	PASS	AC=47;AF=0.00938498;AN=5008;NS=2504;DP=20754;EAS_AF=0.0069;AMR_AF=0.0043;AFR_AF=0.0008;EUR_AF=0.0099;SAS_AF=0.0266;AA=C|||;VT=SNP
5	61053123	rs2077786	T	C	100	PASS	AC=2098;AF=0.41893;AN=5008;NS=2504;DP=22552;EAS_AF=0.251;AMR_AF=0.2968;AFR_AF=0.7534;EUR_AF=0.3847;SAS_AF=0.2618;AA=T|||;VT=SNP
5	61053708	rs73104124	C	T	100	PASS	AC=144;AF=0.028754;AN=5008;NS=2504;DP=17815;EAS_AF=0.0069;AMR_AF=0.0086;AFR_AF=0.0719;EUR_AF=0.0099;SAS_AF=0.0266;AA=T|||;VT=SNP
5	61053812	rs73104128	G	A	100	PASS	AC=112;AF=0.0223642;AN=5008;NS=2504;DP=18336;EAS_AF=0.0069;AMR_AF=0.0072;AFR_AF=0.0484;EUR_AF=0.0099;SAS_AF=0.0266;AA=G|||;VT=SNP
5	61054357	rs6449552	A	G	100	PASS	AC=1937;AF=0.386781;AN=5008;NS=2504;DP=18746;EAS_AF=0.2431;AMR_AF=0.2882;AFR_AF=0.6687;EUR_AF=0.3748;SAS_AF=0.2362;AA=A|||;VT=SNP
5	61054994	rs59121816	T	A	100	PASS	AC=118;AF=0.0235623;AN=5008;NS=2504;DP=17171;EAS_AF=0.0069;AMR_AF=0.0072;AFR_AF=0.053;EUR_AF=0.0099;SAS_AF=0.0266;AA=T|||;VT=SNP
5	61055110	rs1880850	A	G	100	PASS	AC=2107;AF=0.420727;AN=5008;NS=2504;DP=15596;EAS_AF=0.249;AMR_AF=0.2968;AFR_AF=0.7496;EUR_AF=0.3837;SAS_AF=0.2791;AA=G|||;VT=SNP
5	61055207	rs6449553	G	A	100	PASS	AC=2658;AF=0.530751;AN=5008;NS=2504;DP=17517;EAS_AF=0.3433;AMR_AF=0.3818;AFR_AF=0.8903;EUR_AF=0.4036;SAS_AF=0.4744;AA=A|||;VT=SNP
5	61055384	rs6862305	T	C	100	PASS	AC=2659;AF=0.53095;AN=5008;NS=2504;DP=20944;EAS_AF=0.3442;AMR_AF=0.3818;AFR_AF=0.8903;EUR_AF=0.4046;SAS_AF=0.4734;AA=C|||;VT=SNP
5	61055557	rs1501847	T	C	100	PASS	AC=1921;AF=0.383586;AN=5008;NS=2504;DP=18879;EAS_AF=0.2431;AMR_AF=0.2839;AFR_AF=0.6679;EUR_AF=0.3728;SAS_AF=0.226;AA=T|||;VT=SNP
5	61055934	rs113750468	G	T	100	PASS	AC=151;AF=0.0301518;AN=5008;NS=2504;DP=16508;EAS_AF=0.0069;AMR_AF=0.0086;AFR_AF=0.0772;EUR_AF=0.0099;SAS_AF=0.0266;AA=T|||;VT=SNP
5	61055943	rs1501846	T	A	100	PASS	AC=1935;AF=0.386382;AN=5008;NS=2504;DP=16729;EAS_AF=0.2431;AMR_AF=0.2882;AFR_AF=0.6687;EUR_AF=0.3728;SAS_AF=0.2362;AA=A|||;VT=SNP
5	61056528	rs2937838	A	G	100	PASS	AC=1953;AF=0.389976;AN=5008;NS=2504;DP=20060;EAS_AF=0.2431;AMR_AF=0.2853;AFR_AF=0.6914;EUR_AF=0.3728;SAS_AF=0.226;AA=A|||;VT=SNP
5	61056964	rs1830177	G	A	100	PASS	AC=1957;AF=0.390775;AN=5008;NS=2504;DP=16111;EAS_AF=0.2431;AMR_AF=0.2853;AFR_AF=0.6944;EUR_AF=0.3728;SAS_AF=0.226;AA=A|||;VT=SNP
5	61057015	rs1830176	T	C	100	PASS	AC=2588;AF=0.516773;AN=5008;NS=2504;DP=16602;EAS_AF=0.3433;AMR_AF=0.3746;AFR_AF=0.8464;EUR_AF=0.3936;SAS_AF=0.4775;AA=T|||;VT=SNP
5	61057347	rs145727107	C	G	100	PASS	AC=47;AF=0.00938498;AN=5008;NS=2504;DP=14497;EAS_AF=0.0069;AMR_AF=0.0043;AFR_AF=0.0008;EUR_AF=0.0099;SAS_AF=0.0266;AA=C|||;VT=SNP
5	61058278	rs1984883	G	A	100	PASS	AC=1935;AF=0.386382;AN=5008;NS=2504;DP=15407;EAS_AF=0.2669;AMR_AF=0.3199;AFR_AF=0.525;EUR_AF=0.3499;SAS_AF=0.407;AA=G|||;VT=SNP
5	61059337	rs117259326	T	C	100	PASS	AC=13;AF=0.00259585;AN=5008;NS=2504;DP=16888;EAS_AF=0.0129;AMR_AF=0;AFR_AF=0;EUR_AF=0;SAS_AF=0;AA=T|||;VT=SNP
5	61060545	rs79552304	T	C	100	PASS	AC=344;AF=0.0686901;AN=5008;NS=2504;DP=20417;EAS_AF=0.0952;AMR_AF=0.0677;AFR_AF=0;EUR_AF=0.0209;SAS_AF=0.184;AA=T|||;VT=SNP
5	61060663	rs895383	G	T	100	PASS	AC=1859;AF=0.371206;AN=5008;NS=2504;DP=21827;EAS_AF=0.2649;AMR_AF=0.3084;AFR_AF=0.4955;EUR_AF=0.3489;SAS_AF=0.3804;AA=G|||;VT=SNP
5	61060715	rs73104146	C	T	100	PASS	AC=124;AF=0.0247604;AN=5008;NS=2504;DP=21536;EAS_AF=0.0069;AMR_AF=0.0115;AFR_AF=0.0446;EUR_AF=0.0139;SAS_AF=0.0368;AA=T|||;VT=SNP
5	61061202	rs2937661	C	A	100	PASS	AC=2412;AF=0.481629;AN=5008;NS=2504;DP=18637;EAS_AF=0.3383;AMR_AF=0.3689;AFR_AF=0.7534;EUR_AF=0.3907;SAS_AF=0.4356;AA=C|||;VT=SNP
5	61062526	rs1446002	T	G	100	PASS	AC=2658;AF=0.530751;AN=5008;NS=2504;DP=18316;EAS_AF=0.3452;AMR_AF=0.3818;AFR_AF=0.8888;EUR_AF=0.4056;SAS_AF=0.4724;AA=G|||;VT=SNP
5	61062625	rs991386	T	C	100	PASS	AC=2659;AF=0.53095;AN=5008;NS=2504;DP=19170;EAS_AF=0.3452;AMR_AF=0.3818;AFR_AF=0.8896;EUR_AF=0.4056;SAS_AF=0.4724;AA=t|||;VT=SNP
5	61063208	rs141200011	G	T	100	PASS	AC=47;AF=0.00938498;AN=5008;NS=2504;DP=7338;EAS_AF=0.0069;AMR_AF=0.0043;AFR_AF=0.0008;EUR_AF=0.0099;SAS_AF=0.0266;AA=G|||;VT=SNP
5	61063602	rs1374065	G	C	100	PASS	AC=2451;AF=0.489417;AN=5008;NS=2504;DP=21050;EAS_AF=0.3373;AMR_AF=0.3703;AFR_AF=0.7829;EUR_AF=0.3917;SAS_AF=0.4346;AA=G|||;VT=SNP
5	61064463	rs10514920	T	A	100	PASS	AC=123;AF=0.0245607;AN=5008;NS=2504;DP=20922;EAS_AF=0.0069;AMR_AF=0.0115;AFR_AF=0.0454;EUR_AF=0.0119;SAS_AF=0.0368;AA=A|||;VT=SNP
5	61064740	rs147316752	C	T	100	PASS	AC=47;AF=0.00938498;AN=5008;NS=2504;DP=20726;EAS_AF=0.0069;AMR_AF=0.0043;AFR_AF=0.0008;EUR_AF=0.0099;SAS_AF=0.0266;AA=C|||;VT=SNP
5	61065205	rs117911601	G	A	100	PASS	AC=100;AF=0.0199681;AN=5008;NS=2504;DP=20631;EAS_AF=0.0933;AMR_AF=0;AFR_AF=0;EUR_AF=0.001;SAS_AF=0.0051;AA=g|||;VT=SNP
5	61066604	rs60937014	G	A	100	PASS	AC=110;AF=0.0219649;AN=5008;NS=2504;DP=19643;EAS_AF=0.0069;AMR_AF=0.0072;AFR_AF=0.0469;EUR_AF=0.0099;SAS_AF=0.0266;AA=G|||;VT=SNP
5	61066652	rs117499453	C	G	100	PASS	AC=28;AF=0.00559105;AN=5008;NS=2504;DP=20499;EAS_AF=0.0278;AMR_AF=0;AFR_AF=0;EUR_AF=0;SAS_AF=0;AA=C|||;VT=SNP
5	61066916	rs990728	C	T	100	PASS	AC=2654;AF=0.529952;AN=5008;NS=2504;DP=19217;EAS_AF=0.3442;AMR_AF=0.3818;AFR_AF=0.8896;EUR_AF=0.4026;SAS_AF=0.4714;AA=T|||;VT=SNP
5	61067244	rs73104179	C	T	100	PASS	AC=123;AF=0.0245607;AN=5008;NS=2504;DP=21029;EAS_AF=0.0069;AMR_AF=0.0086;AFR_AF=0.056;EUR_AF=0.0099;SAS_AF=0.0266;AA=C|||;VT=SNP
5	61068401	rs115581904	T	A	100	PASS	AC=165;AF=0.0329473;AN=5008;NS=2504;DP=21567;EAS_AF=0.0714;AMR_AF=0.0274;AFR_AF=0.0045;EUR_AF=0.0417;SAS_AF=0.0266;AA=T|||;VT=SNP
5	61068608	rs150885513	G	T	100	PASS	AC=62;AF=0.0123802;AN=5008;NS=2504;DP=21515;EAS_AF=0.0069;AMR_AF=0.0058;AFR_AF=0.0113;EUR_AF=0.0099;SAS_AF=0.0266;AA=G|||;VT=SNP
5	61070028	rs2950223	G	A	100	PASS	AC=2657;AF=0.530551;AN=5008;NS=2504;DP=19819;EAS_AF=0.3452;AMR_AF=0.3818;AFR_AF=0.8903;EUR_AF=0.4026;SAS_AF=0.4724;AA=A|||;VT=SNP
5	61070091	rs2950222	T	C	100	PASS	AC=2606;AF=0.520367;AN=5008;NS=2504;DP=18847;EAS_AF=0.3452;AMR_AF=0.3818;AFR_AF=0.8517;EUR_AF=0.4026;SAS_AF=0.4724;AA=C|||;VT=SNP
5	61071777	rs58243859	C	T	100	PASS	AC=66;AF=0.0131789;AN=5008;NS=2504;DP=21137;EAS_AF=0.0069;AMR_AF=0.0058;AFR_AF=0.0144;EUR_AF=0.0099;SAS_AF=0.0266;AA=C|||;VT=SNP
5	61071912	rs10471519	T	C	100	PASS	AC=2487;AF=0.496605;AN=5008;NS=2504;DP=19908;EAS_AF=0.3393;AMR_AF=0.3718;AFR_AF=0.8086;EUR_AF=0.3887;SAS_AF=0.4366;AA=C|||;VT=SNP
5	61072029	rs10471520	T	C	100	PASS	AC=1943;AF=0.387979;AN=5008;NS=2504;DP=19929;EAS_AF=0.2659;AMR_AF=0.3228;AFR_AF=0.5303;EUR_AF=0.3479;SAS_AF=0.409;AA=T|||;VT=SNP
5	61072878	rs59231306	C	T	100	PASS	AC=94;AF=0.01877;AN=5008;NS=2504;DP=15401;EAS_AF=0.0069;AMR_AF=0.0058;AFR_AF=0.0348;EUR_AF=0.0109;SAS_AF=0.0266;AA=C|||;VT=SNP
5	61074968	rs144586471	C	T	100	PASS	AC=17;AF=0.00339457;AN=5008;NS=2504;DP=19654;EAS_AF=0.0069;AMR_AF=0;AFR_AF=0;EUR_AF=0.007;SAS_AF=0.0031;AA=C|||;VT=SNP
5	61075772	rs4133155	C	T	100	PASS	AC=2492;AF=0.497604;AN=5008;NS=2504;DP=19132;EAS_AF=0.3373;AMR_AF=0.3703;AFR_AF=0.8154;EUR_AF=0.3887;SAS_AF=0.4356;AA=T|||;VT=SNP
5	61076083	rs151147156	C	T	100	PASS	AC=52;AF=0.0103834;AN=5008;NS=2504;DP=17043;EAS_AF=0.0069;AMR_AF=0.0043;AFR_AF=0.0045;EUR_AF=0.0099;SAS_AF=0.0266;AA=C|||;VT=SNP
5	61076783	rs9291737	A	T	100	PASS	AC=2499;AF=0.499002;AN=5008;NS=2504;DP=17136;EAS_AF=0.3373;AMR_AF=0.3732;AFR_AF=0.8192;EUR_AF=0.3887;SAS_AF=0.4356;AA=A|||;VT=SNP
5	61076857	rs10066181	G	A	100	PASS	AC=2597;AF=0.51857;AN=5008;NS=2504;DP=19282;EAS_AF=0.3442;AMR_AF=0.3761;AFR_AF=0.8517;EUR_AF=0.3996;SAS_AF=0.4714;AA=A|||;VT=SNP
5	61077134	rs6861444	G	A	100	PASS	AC=2586;AF=0.516374;AN=5008;NS=2504;DP=15376;EAS_AF=0.3442;AMR_AF=0.3761;AFR_AF=0.8502;EUR_AF=0.3996;SAS_AF=0.4622;AA=A|||;VT=SNP
5	61077330	rs73105811	T	C	100	PASS	AC=95;AF=0.0189696;AN=5008;NS=2504;DP=17260;EAS_AF=0.0069;AMR_AF=0.0058;AFR_AF=0.0356;EUR_AF=0.0109;SAS_AF=0.0266;AA=T|||;VT=SNP
5	61077467	rs73760507	T	G	100	PASS	AC=398;AF=0.0794728;AN=5008;NS=2504;DP=17594;EAS_AF=0.0714;AMR_AF=0.0403;AFR_AF=0.1732;EUR_AF=0.0417;SAS_AF=0.0276;AA=T|||;VT=SNP
5	61078159	rs141816247	C	A	100	PASS	AC=54;AF=0.0107827;AN=5008;NS=2504;DP=18396;EAS_AF=0.0069;AMR_AF=0.0043;AFR_AF=0.0061;EUR_AF=0.0099;SAS_AF=0.0266;AA=C|||;VT=SNP
5	61078275	rs10805376	T	C	100	PASS	AC=2512;AF=0.501597;AN=5008;NS=2504;DP=18357;EAS_AF=0.3383;AMR_AF=0.3761;AFR_AF=0.8154;EUR_AF=0.3926;SAS_AF=0.4468;AA=T|||;VT=SNP
5	61079024	rs6449554	T	C	100	PASS	AC=3485;AF=0.695887;AN=5008;NS=2504;DP=18309;EAS_AF=0.4345;AMR_AF=0.5735;AFR_AF=0.9788;EUR_AF=0.665;SAS_AF=0.7014;AA=C|||;VT=SNP
5	61079032	rs6872704	G	A	100	PASS	AC=2523;AF=0.503794;AN=5008;NS=2504;DP=18399;EAS_AF=0.3383;AMR_AF=0.3718;AFR_AF=0.8374;EUR_AF=0.3887;SAS_AF=0.4356;AA=G|||;VT=SNP
5	61079700	rs73105820	A	C	100	PASS	AC=95;AF=0.0189696;AN=5008;NS=2504;DP=18742;EAS_AF=0.0069;AMR_AF=0.0058;AFR_AF=0.0356;EUR_AF=0.0109;SAS_AF=0.0266;AA=A|||;VT=SNP
5	61080390	rs6882661	A	G	100	PASS	AC=2588;AF=0.516773;AN=5008;NS=2504;DP=20731;EAS_AF=0.3462;AMR_AF=0.3775;AFR_AF=0.8517;EUR_AF=0.3996;SAS_AF=0.4591;AA=G|||;VT=SNP
5	61080599	rs6449555	G	A	100	PASS	AC=2489;AF=0.497005;AN=5008;NS=2504;DP=17016;EAS_AF=0.3383;AMR_AF=0.3703;AFR_AF=0.8162;EUR_AF=0.3887;SAS_AF=0.4305;AA=G|||;VT=SNP
5	61081176	rs34803252	C	G	100	PASS	AC=498;AF=0.0994409;AN=5008;NS=2504;DP=20788;EAS_AF=0.0952;AMR_AF=0.0865;AFR_AF=0.09;EUR_AF=0.0199;SAS_AF=0.2076;AA=C|||;VT=SNP
5	61081211	rs4418051	G	A	100	PASS	AC=2485;AF=0.496206;AN=5008;NS=2504;DP=20778;EAS_AF=0.3373;AMR_AF=0.366;AFR_AF=0.8192;EUR_AF=0.3827;SAS_AF=0.4325;AA=G|||;VT=SNP
5	61081734	rs3924739	T	C	100	PASS	AC=2604;AF=0.519968;AN=5008;NS=2504;DP=19433;EAS_AF=0.3442;AMR_AF=0.3818;AFR_AF=0.8533;EUR_AF=0.4016;SAS_AF=0.4703;AA=C|||;VT=SNP
5	61081801	rs6449556	G	A	100	PASS	AC=2643;AF=0.527756;AN=5008;NS=2504;DP=20072;EAS_AF=0.3442;AMR_AF=0.3761;AFR_AF=0.8911;EUR_AF=0.3956;SAS_AF=0.4693;AA=A|||;VT=SNP
5	61081845	rs10076599	G	A	100	PASS	AC=2521;AF=0.503395;AN=5008;NS=2504;DP=20958;EAS_AF=0.3373;AMR_AF=0.3718;AFR_AF=0.8396;EUR_AF=0.3877;SAS_AF=0.4325;AA=G|||;VT=SNP
5	61081952	rs6889177	A	G	100	PASS	AC=2549;AF=0.508986;AN=5008;NS=2504;DP=20184;EAS_AF=0.3373;AMR_AF=0.3833;AFR_AF=0.8411;EUR_AF=0.4036;SAS_AF=0.4346;AA=A|||;VT=SNP
5	61082105	rs138187439	G	A	100	PASS	AC=51;AF=0.0101837;AN=5008;NS=2504;DP=20293;EAS_AF=0.0069;AMR_AF=0.0043;AFR_AF=0.0045;EUR_AF=0.0099;SAS_AF=0.0256;AA=G|||;VT=SNP
5	61082381	rs116708596	G	A	100	PASS	AC=64;AF=0.0127796;AN=5008;NS=2504;DP=18719;EAS_AF=0.0069;AMR_AF=0.0043;AFR_AF=0.0136;EUR_AF=0.0109;SAS_AF=0.0256;AA=G|||;VT=SNP
5	61082397	rs4640743	A	G	100	PASS	AC=2591;AF=0.517372;AN=5008;NS=2504;DP=17636;EAS_AF=0.3462;AMR_AF=0.3775;AFR_AF=0.8533;EUR_AF=0.3996;SAS_AF=0.4601;AA=G|||;VT=SNP
5	61082607	rs116491646	C	T	100	PASS	AC=56;AF=0.0111821;AN=5008;NS=2504;DP=18695;EAS_AF=0.0069;AMR_AF=0.0058;AFR_AF=0.0076;EUR_AF=0.0099;SAS_AF=0.0256;AA=C|||;VT=SNP
5	61083318	rs114557525	G	A	100	PASS	AC=165;AF=0.0329473;AN=5008;NS=2504;DP=22171;EAS_AF=0.0714;AMR_AF=0.0274;AFR_AF=0.0045;EUR_AF=0.0417;SAS_AF=0.0266;AA=A|||;VT=SNP
5	61083439	rs6859773	G	A	100	PASS	AC=2623;AF=0.523762;AN=5008;NS=2504;DP=20747;EAS_AF=0.3442;AMR_AF=0.3674;AFR_AF=0.8896;EUR_AF=0.3867;SAS_AF=0.4663;AA=A|||;VT=SNP
5	61084523	rs114788108	T	C	100	PASS	AC=82;AF=0.0163738;AN=5008;NS=2504;DP=18538;EAS_AF=0.0069;AMR_AF=0.0086;AFR_AF=0.0151;EUR_AF=0.0129;SAS_AF=0.0368;AA=T|||;VT=SNP
5	61084790	rs4235487	T	C	100	PASS	AC=4818;AF=0.962061;AN=5008;NS=2504;DP=21792;EAS_AF=0.8363;AMR_AF=1;AFR_AF=1;EUR_AF=0.999;SAS_AF=0.9755;AA=C|||;VT=SNP
5	61085116	rs75831462	C	T	100	PASS	AC=82;AF=0.0163738;AN=5008;NS=2504;DP=21303;EAS_AF=0.0069;AMR_AF=0.0086;AFR_AF=0.0151;EUR_AF=0.0129;SAS_AF=0.0368;AA=C|||;VT=SNP
5	61085298	rs6449557	T	C	100	PASS	AC=2683;AF=0.535743;AN=5008;NS=2504;DP=18935;EAS_AF=0.3452;AMR_AF=0.3991;AFR_AF=0.8933;EUR_AF=0.4135;SAS_AF=0.4714;AA=C|||;VT=SNP
5	61085324	rs75097391	A	T	100	PASS	AC=82;AF=0.0163738;AN=5008;NS=2504;DP=18436;EAS_AF=0.0069;AMR_AF=0.0086;AFR_AF=0.0151;EUR_AF=0.0129;SAS_AF=0.0368;AA=A|||;VT=SNP
5	61085552	rs6449558	C	T	100	PASS	AC=1992;AF=0.397764;AN=5008;NS=2504;DP=16536;EAS_AF=0.2629;AMR_AF=0.2824;AFR_AF=0.6475;EUR_AF=0.2883;SAS_AF=0.3937;AA=C|||;VT=SNP
5	61087569	rs73105835	G	A	100	PASS	AC=666;AF=0.132987;AN=5008;NS=2504;DP=18329;EAS_AF=0.1498;AMR_AF=0.0879;AFR_AF=0.2292;EUR_AF=0.0716;SAS_AF=0.0808;AA=A|||;VT=SNP
5	61088150	rs76680925	C	A	100	PASS	AC=418;AF=0.0834665;AN=5008;NS=2504;DP=18935;EAS_AF=0.1647;AMR_AF=0.0922;AFR_AF=0.0023;EUR_AF=0.1014;SAS_AF=0.0849;AA=C|||;VT=SNP
5	61089512	rs189862524	A	C	100	PASS	AC=21;AF=0.00419329;AN=5008;NS=2504;DP=22506;EAS_AF=0.0198;AMR_AF=0.0014;AFR_AF=0;EUR_AF=0;SAS_AF=0;AA=A|||;VT=SNP
5	61090075	rs56208678	T	C	100	PASS	AC=962;AF=0.192093;AN=5008;NS=2504;DP=18135;EAS_AF=0.1994;AMR_AF=0.1383;AFR_AF=0.1755;EUR_AF=0.1521;SAS_AF=0.2863;AA=C|||;VT=SNP
5	61092022	rs56926544	C	T	100	PASS	AC=655;AF=0.130791;AN=5008;NS=2504;DP=18659;EAS_AF=0.1766;AMR_AF=0.1196;AFR_AF=0.1293;EUR_AF=0.1312;SAS_AF=0.093;AA=c|||;VT=SNP
5	61092064	rs77301520	G	A	100	PASS	AC=48;AF=0.00958466;AN=5008;NS=2504;DP=18497;EAS_AF=0.0427;AMR_AF=0;AFR_AF=0;EUR_AF=0.004;SAS_AF=0.001;AA=G|||;VT=SNP
5	61092389	rs73760508	G	C	100	PASS	AC=606;AF=0.121006;AN=5008;NS=2504;DP=16399;EAS_AF=0.0486;AMR_AF=0.1297;AFR_AF=0.3154;EUR_AF=0.0219;SAS_AF=0.0286;AA=G|||;VT=SNP
5	61092625	rs12516216	C	A	100	PASS	AC=601;AF=0.120008;AN=5008;NS=2504;DP=18382;EAS_AF=0.0496;AMR_AF=0.1297;AFR_AF=0.3147;EUR_AF=0.0219;SAS_AF=0.0235;AA=C|||;VT=SNP
5	61092881	rs12521396	A	T	100	PASS	AC=2155;AF=0.430312;AN=5008;NS=2504;DP=19143;EAS_AF=0.3006;AMR_AF=0.3689;AFR_AF=0.7171;EUR_AF=0.2634;SAS_AF=0.3916;AA=T|||;VT=SNP
5	61093227	rs66527929	G	A	100	PASS	AC=1703;AF=0.340056;AN=5008;NS=2504;DP=18317;EAS_AF=0.252;AMR_AF=0.2464;AFR_AF=0.497;EUR_AF=0.2445;SAS_AF=0.3834;AA=A|||;VT=SNP
5	61093914	rs35862959	C	G	100	PASS	AC=2156;AF=0.430511;AN=5008;NS=2504;DP=16893;EAS_AF=0.3006;AMR_AF=0.3689;AFR_AF=0.7171;EUR_AF=0.2634;SAS_AF=0.3926;AA=G|||;VT=SNP
5	61094008	rs17456510	G	A	100	PASS	AC=689;AF=0.13758;AN=5008;NS=2504;DP=19640;EAS_AF=0.1776;AMR_AF=0.1182;AFR_AF=0.1589;EUR_AF=0.1262;SAS_AF=0.093;AA=G|||;VT=SNP
5	61094859	rs56084736	G	A	100	PASS	AC=723;AF=0.144369;AN=5008;NS=2504;DP=18550;EAS_AF=0.1776;AMR_AF=0.1254;AFR_AF=0.1589;EUR_AF=0.1362;SAS_AF=0.1125;AA=A|||;VT=SNP
5	61095181	rs56098416	C	G	100	PASS	AC=442;AF=0.0882588;AN=5008;NS=2504;DP=14738;EAS_AF=0.1776;AMR_AF=0.0994;AFR_AF=0.0023;EUR_AF=0.1064;SAS_AF=0.0859;AA=C|||;VT=SNP
5	61096098	rs12519781	A	T	100	PASS	AC=488;AF=0.0974441;AN=5008;NS=2504;DP=17318;EAS_AF=0.0486;AMR_AF=0.1268;AFR_AF=0.2322;EUR_AF=0.0209;SAS_AF=0.0235;AA=A|||;VT=SNP
5	61096191	rs77704453	G	A	100	PASS	AC=442;AF=0.0882588;AN=5008;NS=2504;DP=18154;EAS_AF=0.1776;AMR_AF=0.0994;AFR_AF=0.0023;EUR_AF=0.1064;SAS_AF=0.0859;AA=G|||;VT=SNP
5	61096445	rs17352800	T	A	100	PASS	AC=727;AF=0.145168;AN=5008;NS=2504;DP=17591;EAS_AF=0.1776;AMR_AF=0.1254;AFR_AF=0.1589;EUR_AF=0.1372;SAS_AF=0.1155;AA=A|||;VT=SNP
5	61096648	rs111509711	C	T	100	PASS	AC=301;AF=0.0601038;AN=5008;NS=2504;DP=19057;EAS_AF=0.0575;AMR_AF=0.0821;AFR_AF=0.003;EUR_AF=0.0954;SAS_AF=0.0879;AA=C|||;VT=SNP
5	61097055	rs17456587	C	T	100	PASS	AC=702;AF=0.140176;AN=5008;NS=2504;DP=19708;EAS_AF=0.1776;AMR_AF=0.1225;AFR_AF=0.1589;EUR_AF=0.1322;SAS_AF=0.0971;AA=T|||;VT=SNP
5	61097555	rs78308368	A	G	100	PASS	AC=445;AF=0.0888578;AN=5008;NS=2504;DP=19252;EAS_AF=0.1776;AMR_AF=0.0994;AFR_AF=0.0023;EUR_AF=0.1064;SAS_AF=0.089;AA=a|||;VT=SNP
5	61098274	rs10514922	T	C	100	PASS	AC=727;AF=0.145168;AN=5008;NS=2504;DP=18890;EAS_AF=0.1776;AMR_AF=0.1254;AFR_AF=0.1589;EUR_AF=0.1372;SAS_AF=0.1155;AA=C|||;VT=SNP
5	61098400	rs73105860	C	T	100	PASS	AC=727;AF=0.145168;AN=5008;NS=2504;DP=14693;EAS_AF=0.1776;AMR_AF=0.1239;AFR_AF=0.1589;EUR_AF=0.1382;SAS_AF=0.1155;AA=T|||;VT=SNP
5	61098446	rs74733629	C	T	100	PASS	AC=664;AF=0.132588;AN=5008;NS=2504;DP=13037;EAS_AF=0.1776;AMR_AF=0.121;AFR_AF=0.1286;EUR_AF=0.1332;SAS_AF=0.0992;AA=C|||;VT=SNP
5	61098865	rs2342074	A	C	100	PASS	AC=4817;AF=0.961861;AN=5008;NS=2504;DP=21005;EAS_AF=0.8482;AMR_AF=1;AFR_AF=0.9992;EUR_AF=0.995;SAS_AF=0.9673;AA=C|||;VT=SNP
5	61099076	rs953040	T	C	100	PASS	AC=740;AF=0.147764;AN=5008;NS=2504;DP=21021;EAS_AF=0.1776;AMR_AF=0.1254;AFR_AF=0.1679;EUR_AF=0.1382;SAS_AF=0.1155;AA=C|||;VT=SNP
5	61099252	rs4700437	T	A	100	PASS	AC=445;AF=0.0888578;AN=5008;NS=2504;DP=19274;EAS_AF=0.1776;AMR_AF=0.098;AFR_AF=0.003;EUR_AF=0.1064;SAS_AF=0.089;AA=T|||;VT=SNP
5	61099375	rs4700438	T	C	100	PASS	AC=735;AF=0.146765;AN=5008;NS=2504;DP=18071;EAS_AF=0.1776;AMR_AF=0.1225;AFR_AF=0.1679;EUR_AF=0.1372;SAS_AF=0.1135;AA=C|||;VT=SNP
5	61099376	rs4700439	G	A	100	PASS	AC=693;AF=0.138379;AN=5008;NS=2504;DP=18075;EAS_AF=0.1776;AMR_AF=0.121;AFR_AF=0.1377;EUR_AF=0.1372;SAS_AF=0.1125;AA=G|||;VT=SNP
5	61099768	rs4700440	C	G	100	PASS	AC=692;AF=0.138179;AN=5008;NS=2504;DP=18092;EAS_AF=0.1776;AMR_AF=0.1239;AFR_AF=0.1377;EUR_AF=0.1322;SAS_AF=0.1145;AA=G|||;VT=SNP
5	61100192	rs78827610	T	C	100	PASS	AC=590;AF=0.117812;AN=5008;NS=2504;DP=20673;EAS_AF=0.1776;AMR_AF=0.1182;AFR_AF=0.0802;EUR_AF=0.1272;SAS_AF=0.0971;AA=T|||;VT=SNP
5	61100269	rs72765203	C	T	100	PASS	AC=208;AF=0.0415335;AN=5008;NS=2504;DP=20178;EAS_AF=0.0169;AMR_AF=0.0072;AFR_AF=0.0113;EUR_AF=0.0089;SAS_AF=0.1656;AA=C|||;VT=SNP
5	61100642	rs73105866	C	T	100	PASS	AC=845;AF=0.16873;AN=5008;NS=2504;DP=21063;EAS_AF=0.1746;AMR_AF=0.1369;AFR_AF=0.2277;EUR_AF=0.1421;SAS_AF=0.1329;AA=C|||;VT=SNP
5	61100975	rs59740657	A	G	100	PASS	AC=846;AF=0.16893;AN=5008;NS=2504;DP=19876;EAS_AF=0.1776;AMR_AF=0.1354;AFR_AF=0.2277;EUR_AF=0.1412;SAS_AF=0.1329;AA=C|||;VT=SNP
5	61101470	rs6861457	A	G	100	PASS	AC=1096;AF=0.21885;AN=5008;NS=2504;DP=22760;EAS_AF=0.1964;AMR_AF=0.1441;AFR_AF=0.2663;EUR_AF=0.1501;SAS_AF=0.3016;AA=A|||;VT=SNP
5	61101476	rs10461469	T	C	100	PASS	AC=846;AF=0.16893;AN=5008;NS=2504;DP=23076;EAS_AF=0.1776;AMR_AF=0.1354;AFR_AF=0.2277;EUR_AF=0.1412;SAS_AF=0.1329;AA=C|||;VT=SNP
5	61101577	rs73105870	G	A	100	PASS	AC=843;AF=0.168331;AN=5008;NS=2504;DP=22073;EAS_AF=0.1746;AMR_AF=0.1354;AFR_AF=0.2277;EUR_AF=0.1412;SAS_AF=0.1329;AA=G|||;VT=SNP
5	61101963	rs10461470	C	A	100	PASS	AC=819;AF=0.163538;AN=5008;NS=2504;DP=22620;EAS_AF=0.1746;AMR_AF=0.1326;AFR_AF=0.2277;EUR_AF=0.1362;SAS_AF=0.1155;AA=C|||;VT=SNP
5	61102255	rs72765207	G	T	100	PASS	AC=209;AF=0.0417332;AN=5008;NS=2504;DP=21521;EAS_AF=0.0169;AMR_AF=0.0072;AFR_AF=0.0106;EUR_AF=0.0089;SAS_AF=0.1677;AA=G|||;VT=SNP
5	61102598	rs10514923	G	A	100	PASS	AC=153;AF=0.0305511;AN=5008;NS=2504;DP=22889;EAS_AF=0.0486;AMR_AF=0.1037;AFR_AF=0.0008;EUR_AF=0.0199;SAS_AF=0.0112;AA=G|||;VT=SNP
5	61103080	rs79987937	T	C	100	PASS	AC=63;AF=0.0125799;AN=5008;NS=2504;DP=19854;EAS_AF=0.0615;AMR_AF=0.0014;AFR_AF=0;EUR_AF=0;SAS_AF=0;AA=T|||;VT=SNP
5	61103410	rs56150211	C	T	100	PASS	AC=824;AF=0.164537;AN=5008;NS=2504;DP=19699;EAS_AF=0.1776;AMR_AF=0.1326;AFR_AF=0.2277;EUR_AF=0.1372;SAS_AF=0.1166;AA=C|||;VT=SNP
5	61103479	rs56363905	C	T	100	PASS	AC=214;AF=0.0427316;AN=5008;NS=2504;DP=20290;EAS_AF=0.0169;AMR_AF=0.0072;AFR_AF=0.0136;EUR_AF=0.0089;SAS_AF=0.1687;AA=C|||;VT=SNP
5	61103484	rs75037884	C	T	100	PASS	AC=470;AF=0.0938498;AN=5008;NS=2504;DP=20264;EAS_AF=0.0556;AMR_AF=0.0937;AFR_AF=0.1248;EUR_AF=0.0974;SAS_AF=0.0879;AA=C|||;VT=SNP
5	61103495	rs56261580	C	T	100	PASS	AC=585;AF=0.116813;AN=5008;NS=2504;DP=20173;EAS_AF=0.1746;AMR_AF=0.1167;AFR_AF=0.0794;EUR_AF=0.1272;SAS_AF=0.0971;AA=C|||;VT=SNP
5	61103661	rs55969352	A	G	100	PASS	AC=881;AF=0.175919;AN=5008;NS=2504;DP=18168;EAS_AF=0.1776;AMR_AF=0.1369;AFR_AF=0.2534;EUR_AF=0.1412;SAS_AF=0.1329;AA=G|||;VT=SNP
5	61103824	rs78088444	C	T	100	PASS	AC=72;AF=0.014377;AN=5008;NS=2504;DP=19532;EAS_AF=0.0665;AMR_AF=0.0014;AFR_AF=0;EUR_AF=0.004;SAS_AF=0;AA=C|||;VT=SNP
5	61103862	rs56073771	G	A	100	PASS	AC=438;AF=0.0874601;AN=5008;NS=2504;DP=20457;EAS_AF=0.1756;AMR_AF=0.0994;AFR_AF=0.0023;EUR_AF=0.1014;SAS_AF=0.089;AA=g|||;VT=SNP
5	61104560	rs6859872	T	C	100	PASS	AC=464;AF=0.0926518;AN=5008;NS=2504;DP=16964;EAS_AF=0.0575;AMR_AF=0.0937;AFR_AF=0.1188;EUR_AF=0.0974;SAS_AF=0.0879;AA=T|||;VT=SNP
5	61105134	rs118055125	G	A	100	PASS	AC=54;AF=0.0107827;AN=5008;NS=2504;DP=19650;EAS_AF=0.0367;AMR_AF=0.0216;AFR_AF=0;EUR_AF=0.002;SAS_AF=0;AA=G|||;VT=SNP
5	61105357	rs17352975	T	C	100	PASS	AC=1092;AF=0.218051;AN=5008;NS=2504;DP=19361;EAS_AF=0.1935;AMR_AF=0.1441;AFR_AF=0.2663;EUR_AF=0.1501;SAS_AF=0.3006;AA=C|||;VT=SNP
5	61106070	rs6895749	C	T	100	PASS	AC=1931;AF=0.385583;AN=5008;NS=2504;DP=21127;EAS_AF=0.2788;AMR_AF=0.3573;AFR_AF=0.6982;EUR_AF=0.2535;SAS_AF=0.229;AA=C|||;VT=SNP
5	61106657	rs16895276	G	A	100	PASS	AC=443;AF=0.0884585;AN=5008;NS=2504;DP=18450;EAS_AF=0.1141;AMR_AF=0.0893;AFR_AF=0.062;EUR_AF=0.0964;SAS_AF=0.089;AA=G|||;VT=SNP
5	61106895	rs185534905	G	A	100	PASS	AC=23;AF=0.00459265;AN=5008;NS=2504;DP=18939;EAS_AF=0.0218;AMR_AF=0.0014;AFR_AF=0;EUR_AF=0;SAS_AF=0;AA=G|||;VT=SNP
5	61107013	rs4700441	C	T	100	PASS	AC=2339;AF=0.467053;AN=5008;NS=2504;DP=18044;EAS_AF=0.3234;AMR_AF=0.3847;AFR_AF=0.8132;EUR_AF=0.2684;SAS_AF=0.41;AA=T|||;VT=SNP
5	61107095	rs12656124	G	A	100	PASS	AC=272;AF=0.0543131;AN=5008;NS=2504;DP=18701;EAS_AF=0.0169;AMR_AF=0.0086;AFR_AF=0.0567;EUR_AF=0.0089;SAS_AF=0.1687;AA=G|||;VT=SNP
5	61107132	rs75250422	A	G	100	PASS	AC=72;AF=0.014377;AN=5008;NS=2504;DP=18976;EAS_AF=0.0665;AMR_AF=0.0014;AFR_AF=0;EUR_AF=0.004;SAS_AF=0;AA=A|||;VT=SNP
5	61107460	rs6449559	G	T	100	PASS	AC=2334;AF=0.466054;AN=5008;NS=2504;DP=17849;EAS_AF=0.3224;AMR_AF=0.3876;AFR_AF=0.8086;EUR_AF=0.2684;SAS_AF=0.41;AA=T|||;VT=SNP
5	61108632	rs78711094	G	A	100	PASS	AC=192;AF=0.0383387;AN=5008;NS=2504;DP=21947;EAS_AF=0.128;AMR_AF=0.0303;AFR_AF=0.0008;EUR_AF=0.0288;SAS_AF=0.0123;AA=G|||;VT=SNP
5	61108988	rs6872207	C	A	100	PASS	AC=2342;AF=0.467652;AN=5008;NS=2504;DP=21135;EAS_AF=0.3224;AMR_AF=0.3862;AFR_AF=0.8132;EUR_AF=0.2674;SAS_AF=0.4141;AA=A|||;VT=SNP
5	61109124	rs6872402	C	T	100	PASS	AC=1584;AF=0.316294;AN=5008;NS=2504;DP=20641;EAS_AF=0.3026;AMR_AF=0.3314;AFR_AF=0.4766;EUR_AF=0.2207;SAS_AF=0.2014;AA=C|||;VT=SNP
5	61109215	rs6872575	C	T	100	PASS	AC=594;AF=0.11861;AN=5008;NS=2504;DP=20277;EAS_AF=0.0377;AMR_AF=0.134;AFR_AF=0.3162;EUR_AF=0.0219;SAS_AF=0.0235;AA=C|||;VT=SNP
5	61109605	rs145782992	T	A	100	PASS	AC=15;AF=0.00299521;AN=5008;NS=2504;DP=21417;EAS_AF=0.0109;AMR_AF=0;AFR_AF=0;EUR_AF=0.004;SAS_AF=0;AA=T|||;VT=SNP
5	61110388	rs56326965	A	C	100	PASS	AC=2379;AF=0.47504;AN=5008;NS=2504;DP=17844;EAS_AF=0.3294;AMR_AF=0.4078;AFR_AF=0.8222;EUR_AF=0.2823;SAS_AF=0.4018;AA=C|||;VT=SNP
5	61110916	rs61596462	T	C	100	PASS	AC=216;AF=0.043131;AN=5008;NS=2504;DP=19564;EAS_AF=0.0526;AMR_AF=0.1081;AFR_AF=0.0431;EUR_AF=0.0199;SAS_AF=0.0112;AA=T|||;VT=SNP
5	61111747	rs12658967	C	T	100	PASS	AC=1217;AF=0.243011;AN=5008;NS=2504;DP=19145;EAS_AF=0.251;AMR_AF=0.1513;AFR_AF=0.3268;EUR_AF=0.1342;SAS_AF=0.2986;AA=T|||;VT=SNP
5	61111866	rs6449560	G	A	100	PASS	AC=4681;AF=0.934704;AN=5008;NS=2504;DP=19180;EAS_AF=0.8353;AMR_AF=0.9755;AFR_AF=0.966;EUR_AF=0.9771;SAS_AF=0.9223;AA=A|||;VT=SNP
5	61112152	rs60143966	C	A	100	PASS	AC=1836;AF=0.366613;AN=5008;NS=2504;DP=16055;EAS_AF=0.3313;AMR_AF=0.3386;AFR_AF=0.5681;EUR_AF=0.2346;SAS_AF=0.2863;AA=A|||;VT=SNP
5	61113093	rs72765216	C	T	100	PASS	AC=270;AF=0.0539137;AN=5008;NS=2504;DP=20468;EAS_AF=0.0188;AMR_AF=0.0548;AFR_AF=0.0136;EUR_AF=0.0298;SAS_AF=0.1687;AA=C|||;VT=SNP
5	61113114	rs1500216	T	C	100	PASS	AC=2406;AF=0.480431;AN=5008;NS=2504;DP=20606;EAS_AF=0.372;AMR_AF=0.4063;AFR_AF=0.7738;EUR_AF=0.3022;SAS_AF=0.4315;AA=C|||;VT=SNP
5	61113301	rs140678165	A	T	100	PASS	AC=20;AF=0.00399361;AN=5008;NS=2504;DP=21254;EAS_AF=0.0188;AMR_AF=0.0014;AFR_AF=0;EUR_AF=0;SAS_AF=0;AA=A|||;VT=SNP
5	61114231	rs79259762	C	T	100	PASS	AC=232;AF=0.0463259;AN=5008;NS=2504;DP=19324;EAS_AF=0.0357;AMR_AF=0.1124;AFR_AF=0.0613;EUR_AF=0.0278;SAS_AF=0.0092;AA=T|||;VT=SNP
5	61114781	rs138402454	A	T	100	PASS	AC=6;AF=0.00119808;AN=5008;NS=2504;DP=21648;EAS_AF=0.006;AMR_AF=0;AFR_AF=0;EUR_AF=0;SAS_AF=0;AA=a|||;VT=SNP
5	61115439	rs7720585	A	G	100	PASS	AC=2374;AF=0.474042;AN=5008;NS=2504;DP=18640;EAS_AF=0.371;AMR_AF=0.3963;AFR_AF=0.7731;EUR_AF=0.2863;SAS_AF=0.4243;AA=G|||;VT=SNP
5	61116102	rs76056675	C	T	100	PASS	AC=27;AF=0.00539137;AN=5008;NS=2504;DP=18972;EAS_AF=0.0248;AMR_AF=0;AFR_AF=0;EUR_AF=0;SAS_AF=0.002;AA=C|||;VT=SNP
5	61117208	rs77443222	C	A	100	PASS	AC=680;AF=0.135783;AN=5008;NS=2504;DP=20458;EAS_AF=0.2401;AMR_AF=0.1009;AFR_AF=0.1218;EUR_AF=0.1014;SAS_AF=0.1074;AA=C|||;VT=SNP
5	61117272	rs4700442	A	G	100	PASS	AC=2376;AF=0.474441;AN=5008;NS=2504;DP=19025;EAS_AF=0.372;AMR_AF=0.3991;AFR_AF=0.7723;EUR_AF=0.2863;SAS_AF=0.4243;AA=G|||;VT=SNP
5	61117417	rs4700443	T	C	100	PASS	AC=929;AF=0.185503;AN=5008;NS=2504;DP=21066;EAS_AF=0.244;AMR_AF=0.2478;AFR_AF=0.0166;EUR_AF=0.2763;SAS_AF=0.2157;AA=T|||;VT=SNP
5	61119308	rs7724203	T	C	100	PASS	AC=1088;AF=0.217252;AN=5008;NS=2504;DP=21284;EAS_AF=0.2738;AMR_AF=0.2277;AFR_AF=0.298;EUR_AF=0.1352;SAS_AF=0.1268;AA=C|||;VT=SNP
5	61120592	rs4700445	A	G	100	PASS	AC=2398;AF=0.478834;AN=5008;NS=2504;DP=20619;EAS_AF=0.37;AMR_AF=0.4049;AFR_AF=0.7943;EUR_AF=0.2863;SAS_AF=0.4151;AA=G|||;VT=SNP
5	61120698	rs11746125	A	C	100	PASS	AC=851;AF=0.169928;AN=5008;NS=2504;DP=19687;EAS_AF=0.2738;AMR_AF=0.2118;AFR_AF=0.146;EUR_AF=0.1292;SAS_AF=0.1074;AA=A|||;VT=SNP
5	61120825	rs16895507	A	G	100	PASS	AC=590;AF=0.117812;AN=5008;NS=2504;DP=21394;EAS_AF=0.2381;AMR_AF=0.098;AFR_AF=0.0635;EUR_AF=0.1014;SAS_AF=0.0982;AA=A|||;VT=SNP
5	61121370	rs79640874	T	C	100	PASS	AC=165;AF=0.0329473;AN=5008;NS=2504;DP=18258;EAS_AF=0.0357;AMR_AF=0.111;AFR_AF=0.0113;EUR_AF=0.0278;SAS_AF=0.0092;AA=T|||;VT=SNP
```
