## Supplementary material for "Characterization of shared and ancestry-specific signals driving complex traits using multi-ancestry fine-mapping": mesusieoutput

```
                 eur          afr      eur_afr
   [1,] 0.0002277439 0.0002367128 7.658540e-05
   [2,] 0.0002268220 0.0002109799 6.613009e-05
   [3,] 0.0002341644 0.0002090736 6.106416e-05
   [4,] 0.0002298196 0.0002081681 6.214685e-05
   [5,] 0.0002290723 0.0002128688 6.106141e-05
   [6,] 0.0002504531 0.0002439291 7.503271e-05
   [7,] 0.0002263588 0.0002125846 6.632850e-05
   [8,] 0.0002427973 0.0002620503 9.633141e-05
   [9,] 0.0002266335 0.0002123207 6.627263e-05
  [10,] 0.0002205406 0.0002157735 6.009182e-05
  [11,] 0.0002425358 0.0002634577 9.661061e-05
  [12,] 0.0002428294 0.0002478590 8.660219e-05
  [13,] 0.0002422337 0.0002666443 9.763199e-05
  [14,] 0.0002393351 0.0002309522 8.321518e-05
  [15,] 0.0002386143 0.0002177397 7.287508e-05
  [16,] 0.0002374580 0.0002548641 8.674486e-05
  [17,] 0.0002262896 0.0002251198 6.019701e-05
  [18,] 0.0002418031 0.0002351403 7.962843e-05
  [19,] 0.0002328697 0.0002159582 6.983382e-05
  [20,] 0.0002256714 0.0002134677 6.652133e-05
  [21,] 0.0002212628 0.0002069364 5.905077e-05
  [22,] 0.0002173530 0.0002203284 6.211454e-05
  [23,] 0.0002265482 0.0002114810 6.633553e-05
  [24,] 0.0002245481 0.0002197136 5.978883e-05
  [25,] 0.0002187736 0.0002285670 6.289490e-05
  [26,] 0.0002242623 0.0002222523 6.006331e-05
  [27,] 0.0002414988 0.0002190265 7.456540e-05
  [28,] 0.0003149167 0.0002419985 8.992355e-05
  [29,] 0.0002609981 0.0002374153 7.467624e-05
  [30,] 0.0002249474 0.0002205679 6.005501e-05
  [31,] 0.0002235776 0.0002191226 5.983546e-05
  [32,] 0.0002244362 0.0002122511 5.953248e-05
  [33,] 0.0002622973 0.0002398537 7.817752e-05
  [34,] 0.0002533058 0.0002401554 8.748402e-05
  [35,] 0.0002308010 0.0002114002 6.713171e-05
  [36,] 0.0002517992 0.0002623879 1.101173e-04
  [37,] 0.0002301843 0.0002123155 6.655197e-05
  [38,] 0.0002563640 0.0002412441 9.020105e-05
  [39,] 0.0002426131 0.0002348330 7.697724e-05
  [40,] 0.0002432452 0.0002272175 8.568576e-05
  [41,] 0.0002426043 0.0002321615 7.606659e-05
  [42,] 0.0002425854 0.0002350828 7.718705e-05
  [43,] 0.0002559857 0.0002402339 8.885819e-05
  [44,] 0.0002426716 0.0002359393 7.708467e-05
  [45,] 0.0002421149 0.0002350688 8.889193e-05
  [46,] 0.0002383603 0.0001965127 6.598418e-05
  [47,] 0.0002367438 0.0001966225 6.561800e-05
  [48,] 0.0002311852 0.0002316568 7.769882e-05
  [49,] 0.0002167081 0.0002111798 6.004199e-05
  [50,] 0.0002518526 0.0002201020 7.557906e-05
  [51,] 0.0002371840 0.0001962739 6.543397e-05
  [52,] 0.0002378370 0.0001950339 6.397207e-05
  [53,] 0.0002581311 0.0002417654 9.167808e-05
  [54,] 0.0002378335 0.0001962167 6.557903e-05
  [55,] 0.0002590425 0.0002440790 9.457865e-05
  [56,] 0.0002362089 0.0002399464 7.755692e-05
  [57,] 0.0002482653 0.0002145759 8.011434e-05
  [58,] 0.0002470603 0.0002168684 8.078711e-05
  [59,] 0.0002855183 0.0002542866 7.515357e-05
  [60,] 0.0002340628 0.0002252960 7.600857e-05
  [61,] 0.0002367549 0.0001955126 6.409490e-05
  [62,] 0.0002433692 0.0002495540 8.835416e-05
  [63,] 0.0002568342 0.0002403180 8.935869e-05
  [64,] 0.0002299132 0.0002092990 6.045895e-05
  [65,] 0.0002145765 0.0002093678 6.023019e-05
  [66,] 0.0002477164 0.0002179528 8.182499e-05
  [67,] 0.0002481340 0.0002156028 8.054884e-05
  [68,] 0.0002737433 0.0002478074 7.504795e-05
  [69,] 0.0002567766 0.0002409522 9.004111e-05
  [70,] 0.0002321130 0.0002048395 6.017405e-05
  [71,] 0.0002297979 0.0002308838 7.631625e-05
  [72,] 0.0002387633 0.0002581736 8.574272e-05
  [73,] 0.0002666126 0.0002452814 7.484450e-05
  [74,] 0.0002377435 0.0001957360 6.469838e-05
  [75,] 0.0002377202 0.0001957238 6.467511e-05
  [76,] 0.0002390055 0.0002585000 8.647472e-05
  [77,] 0.0002350594 0.0002264400 7.724752e-05
  [78,] 0.0002391824 0.0001958080 6.513930e-05
  [79,] 0.0002130822 0.0002091642 6.075746e-05
  [80,] 0.0002393149 0.0002600026 8.779231e-05
  [81,] 0.0002312539 0.0002316132 7.772800e-05
  [82,] 0.0002367293 0.0001959445 6.497889e-05
  [83,] 0.0002312350 0.0002301567 7.699958e-05
  [84,] 0.0002467090 0.0002130835 7.828996e-05
  [85,] 0.0002155385 0.0002080054 5.986168e-05
  [86,] 0.0002658161 0.0002431487 7.520646e-05
  [87,] 0.0002662435 0.0002459455 7.461541e-05
  [88,] 0.0002312212 0.0002280972 7.591624e-05
  [89,] 0.0002510090 0.0002038763 7.429789e-05
  [90,] 0.0002388261 0.0002496019 8.312614e-05
  [91,] 0.0002312233 0.0002290311 7.639724e-05
  [92,] 0.0002352379 0.0002242823 7.586874e-05
  [93,] 0.0002332795 0.0002265355 7.573367e-05
  [94,] 0.0002428001 0.0002593569 8.681441e-05
  [95,] 0.0002235096 0.0002190512 6.777931e-05
  [96,] 0.0002179905 0.0002476097 7.738859e-05
  [97,] 0.0002301983 0.0002156305 6.801120e-05
  [98,] 0.0002318944 0.0002005396 6.786900e-05
  [99,] 0.0002236067 0.0003072766 1.138075e-04
 [100,] 0.0002371493 0.0002186393 6.735445e-05
 [101,] 0.0002346043 0.0002442493 8.795528e-05
 [102,] 0.0002446978 0.0002042440 6.729604e-05
 [103,] 0.0002211070 0.0003160879 1.133427e-04
 [104,] 0.0002213716 0.0003124482 1.123831e-04
 [105,] 0.0002358633 0.0002207605 6.738521e-05
 [106,] 0.0002593384 0.0002259791 8.693520e-05
 [107,] 0.0002250898 0.0002932071 1.106621e-04
 [108,] 0.0002442304 0.0002038697 6.738000e-05
 [109,] 0.0002442855 0.0002045782 6.724470e-05
 [110,] 0.0002366626 0.0002410325 7.756149e-05
 [111,] 0.0002368238 0.0002415541 7.758412e-05
 [112,] 0.0002438273 0.0002027177 6.703422e-05
 [113,] 0.0002411962 0.0002423494 7.909163e-05
 [114,] 0.0002204537 0.0003565872 1.270835e-04
 [115,] 0.0002601328 0.0002378688 1.048750e-04
 [116,] 0.0002426656 0.0002037200 6.785617e-05
 [117,] 0.0002294543 0.0002124900 6.836656e-05
 [118,] 0.0002441569 0.0002301434 8.047796e-05
 [119,] 0.0002597465 0.0002177821 8.054347e-05
 [120,] 0.0002433517 0.0002521713 8.970226e-05
 [121,] 0.0002313267 0.0002412095 7.621837e-05
 [122,] 0.0002316448 0.0002412433 7.667169e-05
 [123,] 0.0002383918 0.0002399233 9.209985e-05
 [124,] 0.0002449745 0.0002449148 8.905730e-05
 [125,] 0.0002315898 0.0002413324 7.646013e-05
 [126,] 0.0002427225 0.0003045888 8.912969e-05
 [127,] 0.0002297726 0.0002544863 8.277120e-05
 [128,] 0.0002296866 0.0002805090 9.088756e-05
 [129,] 0.0002450298 0.0002453325 8.940558e-05
 [130,] 0.0002319026 0.0002410737 7.678822e-05
 [131,] 0.0002341746 0.0002392094 7.705289e-05
 [132,] 0.0002487443 0.0002495670 9.635456e-05
 [133,] 0.0002391796 0.0002630660 8.222933e-05
 [134,] 0.0002150187 0.0002521960 7.762029e-05
 [135,] 0.0002139107 0.0002510095 7.550182e-05
 [136,] 0.0002430240 0.0002465607 8.628251e-05
 [137,] 0.0002162674 0.0002651782 8.337532e-05
 [138,] 0.0002324724 0.0002397227 7.477165e-05
 [139,] 0.0002429722 0.0002423019 8.451310e-05
 [140,] 0.0002431238 0.0002336909 8.135646e-05
 [141,] 0.0002431672 0.0002505538 8.824252e-05
 [142,] 0.0002346135 0.0002059808 6.569032e-05
 [143,] 0.0002353878 0.0002083267 6.417539e-05
 [144,] 0.0002430910 0.0002441618 8.547088e-05
 [145,] 0.0002330533 0.0002359864 7.995169e-05
 [146,] 0.0002375715 0.0002068704 6.542079e-05
 [147,] 0.0002438211 0.0002159257 7.420776e-05
 [148,] 0.0002430696 0.0002423115 8.469328e-05
 [149,] 0.0002430828 0.0002383281 8.312266e-05
 [150,] 0.0002304298 0.0003284779 1.070351e-04
 [151,] 0.0002430596 0.0002418824 8.449136e-05
 [152,] 0.0002432493 0.0002404770 8.426663e-05
 [153,] 0.0002431854 0.0002410529 8.439916e-05
 [154,] 0.0002432750 0.0002448587 8.611450e-05
 [155,] 0.0002433496 0.0002434395 8.566422e-05
 [156,] 0.0002487668 0.0002954766 1.366918e-04
 [157,] 0.0002318293 0.0002425191 7.733052e-05
 [158,] 0.0002316939 0.0002418300 7.691229e-05
 [159,] 0.0002433369 0.0002424270 8.522874e-05
 [160,] 0.0002442732 0.0003750910 1.396319e-04
 [161,] 0.0002171961 0.0002792860 8.875609e-05
 [162,] 0.0002306286 0.0003832007 9.740077e-05
 [163,] 0.0002435567 0.0002470285 8.753000e-05
 [164,] 0.0002441798 0.0002456172 8.802668e-05
 [165,] 0.0002317351 0.0002381039 7.959072e-05
 [166,] 0.0002283164 0.0003401687 9.376538e-05
 [167,] 0.0002387145 0.0003708527 1.136603e-04
 [168,] 0.0002366538 0.0002100355 6.484945e-05
 [169,] 0.0002282168 0.0003527706 9.684896e-05
 [170,] 0.0002430860 0.0002426620 9.748941e-05
 [171,] 0.0002316131 0.0002376242 7.927550e-05
 [172,] 0.0002432735 0.0002445706 8.598620e-05
 [173,] 0.0002317119 0.0002327356 7.739484e-05
 [174,] 0.0002367358 0.0002381999 8.023175e-05
 [175,] 0.0002385013 0.0004095822 1.278123e-04
 [176,] 0.0002435721 0.0002367829 8.327815e-05
 [177,] 0.0002348180 0.0003007489 1.208765e-04
 [178,] 0.0002384934 0.0004118457 1.285994e-04
 [179,] 0.0002318011 0.0002355556 7.861646e-05
 [180,] 0.0002385766 0.0004105029 1.237591e-04
 [181,] 0.0002278766 0.0003526575 9.745619e-05
 [182,] 0.0002425667 0.0002396201 8.221342e-05
 [183,] 0.0002418308 0.0002359025 9.133858e-05
 [184,] 0.0002284671 0.0003751491 1.003913e-04
 [185,] 0.0002271743 0.0003821070 1.092241e-04
 [186,] 0.0002273407 0.0003793306 1.070433e-04
 [187,] 0.0002314363 0.0002417270 7.644499e-05
 [188,] 0.0002330487 0.0002277940 7.454933e-05
 [189,] 0.0002328249 0.0002260945 7.365641e-05
 [190,] 0.0002286145 0.0003720272 9.931986e-05
 [191,] 0.0002432644 0.0002566684 9.087563e-05
 [192,] 0.0002134237 0.0003201535 8.400286e-05
 [193,] 0.0002181741 0.0002650439 9.120713e-05
 [194,] 0.0002128855 0.0002970549 8.592890e-05
 [195,] 0.0002357956 0.0002034773 6.405941e-05
 [196,] 0.0002301977 0.0002168274 6.852465e-05
 [197,] 0.0002340374 0.0002099780 6.221206e-05
 [198,] 0.0002426616 0.0002175822 6.795267e-05
 [199,] 0.0002431572 0.0002365588 7.413078e-05
 [200,] 0.0002430064 0.0002383936 7.483537e-05
 [201,] 0.0002298185 0.0002533181 8.298017e-05
 [202,] 0.0002299468 0.0002246813 7.681542e-05
 [203,] 0.0002390436 0.0002418561 7.601852e-05
 [204,] 0.0002202167 0.0002104716 6.909544e-05
 [205,] 0.0002223795 0.0001979667 6.201587e-05
 [206,] 0.0002462242 0.0002312702 7.219461e-05
 [207,] 0.0002445895 0.0002325076 7.269698e-05
 [208,] 0.0002101871 0.0002345276 7.002519e-05
 [209,] 0.0002669018 0.0002543908 1.079857e-04
 [210,] 0.0002108963 0.0002524468 6.919203e-05
 [211,] 0.0002446843 0.0002209777 7.087304e-05
 [212,] 0.0002446905 0.0002336110 7.314686e-05
 [213,] 0.0002445709 0.0002369396 7.379653e-05
 [214,] 0.0002325271 0.0002320773 8.329678e-05
 [215,] 0.0002462175 0.0002164906 7.289942e-05
 [216,] 0.0002465576 0.0002165235 7.321090e-05
 [217,] 0.0002452730 0.0002166970 7.350540e-05
 [218,] 0.0002448329 0.0002228019 7.559765e-05
 [219,] 0.0002559498 0.0002310965 8.344443e-05
 [220,] 0.0002334371 0.0001982242 6.395784e-05
 [221,] 0.0002345721 0.0002317925 8.410267e-05
 [222,] 0.0002461304 0.0002165087 7.302580e-05
 [223,] 0.0002415163 0.0002268996 7.439063e-05
 [224,] 0.0002692360 0.0002173741 6.371473e-05
 [225,] 0.0002640527 0.0002159345 6.375079e-05
 [226,] 0.0002115252 0.0002328971 6.462026e-05
 [227,] 0.0002120829 0.0002234832 6.249908e-05
 [228,] 0.0002591524 0.0002423198 9.261946e-05
 [229,] 0.0002474061 0.0002168625 7.443562e-05
 [230,] 0.0002156584 0.0002970978 7.502397e-05
 [231,] 0.0002337989 0.0001990505 6.429776e-05
 [232,] 0.0002103021 0.0002101910 6.350060e-05
 [233,] 0.0002149115 0.0002912363 7.490314e-05
 [234,] 0.0002415472 0.0002429217 7.990951e-05
 [235,] 0.0002117605 0.0002269272 6.331393e-05
 [236,] 0.0002478214 0.0002229036 7.638813e-05
 [237,] 0.0002099673 0.0002459334 6.911946e-05
 [238,] 0.0002103373 0.0002715521 7.435299e-05
 [239,] 0.0002452205 0.0002356498 7.333519e-05
 [240,] 0.0002614788 0.0002494815 1.000262e-04
 [241,] 0.0002339648 0.0002346004 8.574874e-05
 [242,] 0.0002338292 0.0001994923 6.438225e-05
 [243,] 0.0002159255 0.0003093444 7.650855e-05
 [244,] 0.0002474680 0.0002243119 8.204809e-05
 [245,] 0.0002113185 0.0002230992 6.297898e-05
 [246,] 0.0002449884 0.0002353032 7.336148e-05
 [247,] 0.0002338682 0.0001997529 6.439012e-05
 [248,] 0.0002337895 0.0001990456 6.391843e-05
 [249,] 0.0002102337 0.0002625373 7.290248e-05
 [250,] 0.0002133711 0.0002642585 7.287274e-05
 [251,] 0.0002450453 0.0002424785 7.469012e-05
 [252,] 0.0002156406 0.0002935170 7.453242e-05
 [253,] 0.0002338039 0.0001996665 6.443776e-05
 [254,] 0.0002373013 0.0002332147 8.666958e-05
 [255,] 0.0002101966 0.0002723648 7.512361e-05
 [256,] 0.0002309218 0.0002325108 8.271400e-05
 [257,] 0.0002505109 0.0002248612 7.414411e-05
 [258,] 0.0002103923 0.0002102915 6.362728e-05
 [259,] 0.0002447950 0.0002354178 7.345072e-05
 [260,] 0.0002415501 0.0002412112 7.937993e-05
 [261,] 0.0002433455 0.0002354441 7.409201e-05
 [262,] 0.0002104711 0.0002114329 6.406383e-05
 [263,] 0.0002133222 0.0002639309 7.283913e-05
 [264,] 0.0002146732 0.0002917264 7.522596e-05
 [265,] 0.0002446567 0.0002421009 7.480641e-05
 [266,] 0.0002102078 0.0002764342 7.590231e-05
 [267,] 0.0002415730 0.0002426309 7.974423e-05
 [268,] 0.0002445923 0.0002411474 7.463776e-05
 [269,] 0.0002130815 0.0002648478 7.360019e-05
 [270,] 0.0002101413 0.0002712833 7.859331e-05
 [271,] 0.0002452915 0.0002259490 7.212647e-05
 [272,] 0.0002132982 0.0002938792 7.761674e-05
 [273,] 0.0002450575 0.0002258742 8.218963e-05
 [274,] 0.0002097523 0.0002090096 6.252559e-05
 [275,] 0.0002447366 0.0002361410 7.360901e-05
 [276,] 0.0002402197 0.0002428397 8.111904e-05
 [277,] 0.0002453485 0.0002457538 7.520183e-05
 [278,] 0.0002415929 0.0002412135 7.932675e-05
 [279,] 0.0002148968 0.0002913683 7.496358e-05
 [280,] 0.0002438852 0.0002187272 7.521780e-05
 [281,] 0.0002130039 0.0002629945 7.350963e-05
 [282,] 0.0002329778 0.0002326524 8.391247e-05
 [283,] 0.0002450644 0.0002331913 7.295032e-05
 [284,] 0.0002415537 0.0002413378 7.940188e-05
 [285,] 0.0002106544 0.0002188597 6.653688e-05
 [286,] 0.0002116675 0.0002301231 6.398310e-05
 [287,] 0.0002106885 0.0002137749 6.500725e-05
 [288,] 0.0002107444 0.0002761029 7.424750e-05
 [289,] 0.0002338056 0.0001984274 6.417885e-05
 [290,] 0.0002449238 0.0002196122 7.651222e-05
 [291,] 0.0002467949 0.0002209817 6.921248e-05
 [292,] 0.0002436960 0.0002405474 7.476383e-05
 [293,] 0.0002107334 0.0002128182 6.473323e-05
 [294,] 0.0002106168 0.0002668015 7.276042e-05
 [295,] 0.0002327057 0.0002344073 8.489186e-05
 [296,] 0.0002339357 0.0001992352 6.453106e-05
 [297,] 0.0002462037 0.0002277426 7.040320e-05
 [298,] 0.0002105108 0.0002128301 6.452382e-05
 [299,] 0.0002466744 0.0002215774 6.932398e-05
 [300,] 0.0002454188 0.0002321410 7.265725e-05
 [301,] 0.0002379055 0.0002229763 7.240046e-05
 [302,] 0.0002109709 0.0002165227 6.616350e-05
 [303,] 0.0002439677 0.0002228506 7.311987e-05
 [304,] 0.0002107898 0.0002112209 6.424482e-05
 [305,] 0.0002348651 0.0002021984 6.583060e-05
 [306,] 0.0002143667 0.0002926151 7.578989e-05
 [307,] 0.0002116996 0.0002552174 6.859989e-05
 [308,] 0.0002106466 0.0002839227 7.584740e-05
 [309,] 0.0002114180 0.0002694108 7.162652e-05
 [310,] 0.0002453825 0.0002316458 7.257418e-05
 [311,] 0.0002267082 0.0002335576 8.106813e-05
 [312,] 0.0002331382 0.0002325733 8.395242e-05
 [313,] 0.0002463225 0.0002259563 7.005297e-05
 [314,] 0.0002471406 0.0002211524 6.918552e-05
 [315,] 0.0002107081 0.0002134213 6.491684e-05
 [316,] 0.0002105319 0.0002175617 6.601348e-05
 [317,] 0.0002473843 0.0002203357 6.902854e-05
 [318,] 0.0002452700 0.0002333425 7.290692e-05
 [319,] 0.0002472685 0.0002207425 6.910385e-05
 [320,] 0.0002446214 0.0003125386 6.870819e-05
 [321,] 0.0002096350 0.0002189379 6.483656e-05
 [322,] 0.0002345797 0.0002318255 8.419509e-05
 [323,] 0.0002818033 0.0002367635 7.009232e-05
 [324,] 0.0002259629 0.0002702763 6.418326e-05
 [325,] 0.0002359422 0.0002441273 9.314184e-05
 [326,] 0.0002907816 0.0002191201 6.832544e-05
 [327,] 0.0002314864 0.0002941387 6.512645e-05
 [328,] 0.0002108198 0.0002249098 6.856727e-05
 [329,] 0.0002341083 0.0002484655 6.050856e-05
 [330,] 0.0002250709 0.0003195770 7.000553e-05
 [331,] 0.0002107321 0.0002256530 6.862971e-05
 [332,] 0.0002264315 0.0003261388 7.017122e-05
 [333,] 0.0002356602 0.0002538024 6.074789e-05
 [334,] 0.0002867384 0.0002514656 1.173990e-04
 [335,] 0.0002342219 0.0002510102 6.069849e-05
 [336,] 0.0002347823 0.0002431090 9.171622e-05
 [337,] 0.0002441304 0.0002420590 7.437953e-05
 [338,] 0.0002810333 0.0002393098 7.003042e-05
 [339,] 0.0002416793 0.0002526953 8.216344e-05
 [340,] 0.0002906562 0.0002281733 6.739241e-05
 [341,] 0.0002349924 0.0002446128 9.279422e-05
 [342,] 0.0002378043 0.0002444729 9.463112e-05
 [343,] 0.0002812071 0.0002407486 7.001411e-05
 [344,] 0.0002828181 0.0002391593 7.006887e-05
 [345,] 0.0002909906 0.0002296181 6.736195e-05
 [346,] 0.0002908572 0.0002296613 6.734022e-05
 [347,] 0.0002393610 0.0002273043 7.009391e-05
 [348,] 0.0002391290 0.0002207236 7.120179e-05
 [349,] 0.0002816548 0.0002332515 7.037651e-05
 [350,] 0.0002297574 0.0003185384 6.813571e-05
 [351,] 0.0002807234 0.0002396009 7.002718e-05
 [352,] 0.0002415629 0.0002423122 9.565966e-05
 [353,] 0.0002409976 0.0002428866 9.569239e-05
 [354,] 0.0002905101 0.0002292126 6.730733e-05
 [355,] 0.0002114332 0.0002188666 6.735363e-05
 [356,] 0.0002364256 0.0002747412 1.114615e-04
 [357,] 0.0002792744 0.0002382202 7.002195e-05
 [358,] 0.0002910428 0.0002204858 6.813571e-05
 [359,] 0.0002460019 0.0002231774 7.556464e-05
 [360,] 0.0002391428 0.0002427744 9.439819e-05
 [361,] 0.0002559203 0.0002483115 9.518885e-05
 [362,] 0.0002277430 0.0002729813 6.388762e-05
 [363,] 0.0002269597 0.0002924092 6.621256e-05
 [364,] 0.0002880035 0.0002287066 6.729257e-05
 [365,] 0.0002097324 0.0003859853 9.879863e-05
 [366,] 0.0002913735 0.0002225617 6.790548e-05
 [367,] 0.0002908660 0.0002288642 6.733482e-05
 [368,] 0.0002896080 0.0002210420 6.799621e-05
 [369,] 0.0002900528 0.0002279280 6.736409e-05
 [370,] 0.0002616827 0.0002485264 9.912176e-05
 [371,] 0.0002352571 0.0002433488 9.219060e-05
 [372,] 0.0002778956 0.0002347097 7.010351e-05
 [373,] 0.0002294552 0.0002638503 6.256146e-05
 [374,] 0.0002338166 0.0001986032 6.423702e-05
 [375,] 0.0002106377 0.0002221525 6.753653e-05
 [376,] 0.0002877095 0.0002198856 6.805161e-05
 [377,] 0.0002284534 0.0002701948 6.323285e-05
 [378,] 0.0002361673 0.0002308419 7.435165e-05
 [379,] 0.0002845381 0.0002216147 6.772788e-05
 [380,] 0.0002862190 0.0002305909 6.722348e-05
 [381,] 0.0002107601 0.0002231179 6.797058e-05
 [382,] 0.0002105642 0.0002242662 6.805836e-05
 [383,] 0.0002107265 0.0002237249 6.811209e-05
 [384,] 0.0002113018 0.0002229429 6.854177e-05
 [385,] 0.0002107217 0.0002227366 6.780850e-05
 [386,] 0.0002354606 0.0002964748 6.869921e-05
 [387,] 0.0002855697 0.0002305803 6.721825e-05
 [388,] 0.0002451310 0.0002244046 7.366077e-05
 [389,] 0.0002105829 0.0002226764 6.761122e-05
 [390,] 0.0002108381 0.0002232628 6.811215e-05
 [391,] 0.0002105186 0.0002222737 6.740336e-05
 [392,] 0.0002106135 0.0002227228 6.765813e-05
 [393,] 0.0002788225 0.0002288100 7.065299e-05
 [394,] 0.0002108126 0.0002217066 6.760707e-05
 [395,] 0.0002862026 0.0002199091 6.797508e-05
 [396,] 0.0002462042 0.0003239047 6.905626e-05
 [397,] 0.0002105662 0.0002372755 7.151081e-05
 [398,] 0.0002112245 0.0002279631 7.003775e-05
 [399,] 0.0002105338 0.0002255354 6.836898e-05
 [400,] 0.0002110613 0.0002255417 6.908495e-05
 [401,] 0.0002101844 0.0002389920 7.127371e-05
 [402,] 0.0002099584 0.0002361716 6.997504e-05
 [403,] 0.0002102172 0.0002334984 6.982264e-05
 [404,] 0.0002099566 0.0002349490 6.962977e-05
 [405,] 0.0002100136 0.0002356723 6.997469e-05
 [406,] 0.0002792329 0.0002347008 7.722831e-05
 [407,] 0.0002098448 0.0002369945 6.984748e-05
 [408,] 0.0002098521 0.0002373233 6.995784e-05
 [409,] 0.0002099704 0.0002375493 7.037898e-05
 [410,] 0.0002367178 0.0003098414 6.868254e-05
 [411,] 0.0002102552 0.0002279367 6.840784e-05
 [412,] 0.0002096980 0.0002353969 6.884297e-05
 [413,] 0.0002407768 0.0002889221 6.284598e-05
 [414,] 0.0002098972 0.0002384295 7.039494e-05
 [415,] 0.0002098847 0.0002363642 6.981907e-05
 [416,] 0.0002098086 0.0002373465 6.982360e-05
 [417,] 0.0002099527 0.0002396480 7.086150e-05
 [418,] 0.0002099226 0.0002381138 7.038568e-05
 [419,] 0.0002405174 0.0002873995 6.275948e-05
 [420,] 0.0002096690 0.0002374402 6.920474e-05
 [421,] 0.0002273047 0.0001945866 6.145615e-05
 [422,] 0.0002325200 0.0001976913 6.392080e-05
 [423,] 0.0002396716 0.0002231811 7.252374e-05
 [424,] 0.0002099562 0.0002360156 6.993524e-05
 [425,] 0.0002396654 0.0002223661 7.394921e-05
 [426,] 0.0002346937 0.0002876823 6.381964e-05
 [427,] 0.0002100624 0.0002253571 6.730809e-05
 [428,] 0.0002339235 0.0003102944 6.932441e-05
 [429,] 0.0002100207 0.0002238627 6.681341e-05
 [430,] 0.0002099450 0.0002340095 6.935121e-05
 [431,] 0.0002919462 0.0002164672 6.831337e-05
 [432,] 0.0002100351 0.0002390542 7.093219e-05
 [433,] 0.0002413118 0.0002234384 7.233609e-05
 [434,] 0.0002340803 0.0002572178 6.138545e-05
 [435,] 0.0002102067 0.0002341658 7.000225e-05
 [436,] 0.0002151021 0.0002143335 6.602771e-05
 [437,] 0.0002212733 0.0002454903 8.339543e-05
 [438,] 0.0002100954 0.0002253555 6.734063e-05
 [439,] 0.0002311505 0.0002544978 6.149707e-05
 [440,] 0.0002617989 0.0002501549 1.008928e-04
 [441,] 0.0002362262 0.0003011172 6.937008e-05
 [442,] 0.0002104792 0.0002256920 6.804940e-05
 [443,] 0.0002347076 0.0002698489 6.221594e-05
 [444,] 0.0002101619 0.0002282528 6.827859e-05
 [445,] 0.0002332162 0.0001979980 6.434199e-05
 [446,] 0.0002361686 0.0003103476 6.998843e-05
 [447,] 0.0002793984 0.0002363999 7.139333e-05
 [448,] 0.0003283955 0.0002340758 1.240944e-04
 [449,] 0.0002102520 0.0002232539 6.700591e-05
 [450,] 0.0002100449 0.0002373776 7.049130e-05
 [451,] 0.0002102057 0.0002227062 6.678188e-05
 [452,] 0.0002101494 0.0002276772 6.807066e-05
 [453,] 0.0002297161 0.0002849466 6.468165e-05
 [454,] 0.0002101071 0.0002268725 6.777629e-05
 [455,] 0.0002303967 0.0002858798 6.460898e-05
 [456,] 0.0002099758 0.0002323526 6.900371e-05
 [457,] 0.0002099381 0.0002232522 6.647441e-05
 [458,] 0.0002104290 0.0002301650 6.929830e-05
 [459,] 0.0002105185 0.0002334324 7.037576e-05
 [460,] 0.0002107482 0.0002334328 7.074415e-05
 [461,] 0.0002106990 0.0002320099 7.025683e-05
 [462,] 0.0002111215 0.0002326667 7.104487e-05
 [463,] 0.0002096720 0.0002280192 6.619337e-05
 [464,] 0.0002105381 0.0002280025 6.892312e-05
 [465,] 0.0002139882 0.0002179028 6.850761e-05
 [466,] 0.0002143510 0.0002279034 7.272869e-05
 [467,] 0.0002159874 0.0002513595 6.530057e-05
 [468,] 0.0002131077 0.0002278689 7.163137e-05
 [469,] 0.0002156156 0.0002359686 7.654418e-05
 [470,] 0.0002136857 0.0002334407 7.417487e-05
 [471,] 0.0002133176 0.0002328115 7.359860e-05
 [472,] 0.0002133315 0.0002274413 7.170159e-05
 [473,] 0.0002120610 0.0002182680 6.729706e-05
 [474,] 0.0002182725 0.0002852903 6.896386e-05
 [475,] 0.0002682717 0.0002438535 6.716187e-05
 [476,] 0.0002192000 0.0002072028 6.203741e-05
 [477,] 0.0002469018 0.0002049942 6.252566e-05
 [478,] 0.0002185426 0.0002091878 6.163245e-05
 [479,] 0.0002660943 0.0002543812 7.203518e-05
 [480,] 0.0002193981 0.0002072120 6.172144e-05
 [481,] 0.0002461115 0.0002117530 6.220685e-05
 [482,] 0.0002298644 0.0002393847 8.624682e-05
 [483,] 0.0002640981 0.0002943746 7.470942e-05
 [484,] 0.0002791291 0.0002644792 6.748852e-05
 [485,] 0.0002669913 0.0002527626 7.185824e-05
 [486,] 0.0002316318 0.0001947803 6.265113e-05
 [487,] 0.0002796763 0.0002690299 6.752827e-05
 [488,] 0.0002308736 0.0001971251 6.327706e-05
 [489,] 0.0002355776 0.0001949654 6.381409e-05
 [490,] 0.0002627645 0.0002174050 6.234431e-05
 [491,] 0.0002675480 0.0002497702 7.163371e-05
 [492,] 0.0002446405 0.0002156481 6.235606e-05
 [493,] 0.0002331557 0.0002074065 6.704872e-05
 [494,] 0.0002329459 0.0002250766 7.223097e-05
 [495,] 0.0002175201 0.0002114924 6.173652e-05
 [496,] 0.0002469275 0.0002138853 6.224678e-05
 [497,] 0.0002475804 0.0002101473 6.222060e-05
 [498,] 0.0002465033 0.0002151031 6.228360e-05
 [499,] 0.0002577837 0.0002445629 9.505101e-05
 [500,] 0.0002669394 0.0002464812 7.150127e-05
 [501,] 0.0002314857 0.0001947924 6.270751e-05
 [502,] 0.0002307720 0.0002003838 6.418972e-05
 [503,] 0.0002664969 0.0002531143 7.192085e-05
 [504,] 0.0002608456 0.0002484651 7.381813e-05
 [505,] 0.0002307894 0.0002007355 6.436301e-05
 [506,] 0.0002347514 0.0002232484 7.381391e-05
 [507,] 0.0002308644 0.0001969438 6.324520e-05
 [508,] 0.0002308639 0.0001961285 6.298020e-05
 [509,] 0.0002725918 0.0002459756 7.403968e-05
 [510,] 0.0002690969 0.0002239297 8.866381e-05
 [511,] 0.0002444106 0.0002094077 6.220440e-05
 [512,] 0.0002735335 0.0002659262 6.753528e-05
 [513,] 0.0002471951 0.0002081084 6.227725e-05
 [514,] 0.0002477018 0.0002060914 6.240112e-05
 [515,] 0.0002308541 0.0001988981 6.378094e-05
 [516,] 0.0002308777 0.0001985131 6.348237e-05
 [517,] 0.0002285710 0.0002424726 8.714943e-05
 [518,] 0.0002482230 0.0002072060 6.234981e-05
 [519,] 0.0002460758 0.0002110187 6.223291e-05
 [520,] 0.0002471085 0.0002066232 6.235053e-05
 [521,] 0.0002313776 0.0002443110 9.016469e-05
 [522,] 0.0002285093 0.0002432830 8.755126e-05
 [523,] 0.0002488465 0.0002081854 6.231120e-05
 [524,] 0.0002308575 0.0001981140 6.349228e-05
 [525,] 0.0002482122 0.0002153682 6.224273e-05
 [526,] 0.0002307734 0.0002044198 6.531097e-05
 [527,] 0.0002488435 0.0002081157 6.231609e-05
 [528,] 0.0002541458 0.0002421565 7.536668e-05
 [529,] 0.0002416161 0.0002099039 6.229772e-05
 [530,] 0.0002308817 0.0001982524 6.370041e-05
 [531,] 0.0002511372 0.0002077280 6.240657e-05
 [532,] 0.0002479431 0.0002086025 6.226675e-05
 [533,] 0.0002639484 0.0002874897 7.401300e-05
 [534,] 0.0002664002 0.0002547095 7.201176e-05
 [535,] 0.0002461147 0.0002087670 6.222864e-05
 [536,] 0.0002660144 0.0002502894 7.172926e-05
 [537,] 0.0002672233 0.0002548398 7.195755e-05
 [538,] 0.0002307920 0.0002181842 6.967386e-05
 [539,] 0.0002468121 0.0002595477 6.809686e-05
 [540,] 0.0002469134 0.0001994053 6.362090e-05
 [541,] 0.0002133972 0.0002137064 6.654888e-05
 [542,] 0.0002659129 0.0002441495 9.844972e-05
 [543,] 0.0002169040 0.0003993900 2.243907e-04
 [544,] 0.0002275946 0.0002174762 6.922712e-05
 [545,] 0.0002651762 0.0002228679 8.600975e-05
 [546,] 0.0002682876 0.0002236885 8.784031e-05
 [547,] 0.0002134903 0.0008494650 3.814689e-04
 [548,] 0.0002576947 0.0002485500 6.817774e-05
 [549,] 0.0002137820 0.0005493853 2.655889e-04
 [550,] 0.0002746387 0.0002226412 8.787857e-05
 [551,] 0.0002138741 0.0005345960 2.663666e-04
 [552,] 0.0002135335 0.0004683626 2.300812e-04
 [553,] 0.0002348056 0.0002417419 8.022033e-05
 [554,] 0.0002312998 0.0002417306 7.942229e-05
 [555,] 0.0002311850 0.0002399938 7.852617e-05
 [556,] 0.0002790082 0.0002237175 9.151447e-05
 [557,] 0.0002764672 0.0002235571 9.035303e-05
 [558,] 0.0002314622 0.0002616354 8.614309e-05
 [559,] 0.0002731944 0.0002239567 8.997009e-05
 [560,] 0.0002606047 0.0002552100 7.915133e-05
 [561,] 0.0002101038 0.0004958789 1.242620e-04
 [562,] 0.0002115905 0.0002210753 6.224596e-05
 [563,] 0.0002128710 0.0002213687 6.172189e-05
 [564,] 0.0002116126 0.0002216363 6.232659e-05
 [565,] 0.0002436679 0.0002271114 7.696920e-05
 [566,] 0.0002104854 0.0002402997 7.086375e-05
 [567,] 0.0002399743 0.0002305773 7.819895e-05
 [568,] 0.0002118812 0.0002190654 6.171072e-05
 [569,] 0.0002117037 0.0002187347 6.173828e-05
 [570,] 0.0002118401 0.0002172868 6.144712e-05
 [571,] 0.0002106154 0.0002118353 6.134991e-05
 [572,] 0.0002310284 0.0002604598 8.404754e-05
 [573,] 0.0002111825 0.0002136669 6.125261e-05
 [574,] 0.0002108589 0.0002100090 6.080959e-05
 [575,] 0.0002109090 0.0002184948 6.223064e-05
 [576,] 0.0003230469 0.0002244908 1.061677e-04
 [577,] 0.0002111782 0.0002195201 6.223258e-05
 [578,] 0.0002114621 0.0002185148 6.190273e-05
 [579,] 0.0002111567 0.0002193976 6.222757e-05
 [580,] 0.0002109208 0.0002294588 6.421096e-05
 [581,] 0.0003190873 0.0002546205 6.667725e-05
 [582,] 0.0002113170 0.0002203334 6.228348e-05
 [583,] 0.0002111364 0.0002188790 6.215039e-05
 [584,] 0.0003186999 0.0002575428 6.641517e-05
 [585,] 0.0002874880 0.0002430187 1.183779e-04
 [586,] 0.0002100338 0.0002064654 6.234839e-05
 [587,] 0.0002129209 0.0002053024 5.971942e-05
 [588,] 0.0002120975 0.0002029787 5.958540e-05
 [589,] 0.0002115305 0.0002014497 5.952926e-05
 [590,] 0.0003243788 0.0002226270 9.988666e-05
 [591,] 0.0002101985 0.0002264935 6.462995e-05
 [592,] 0.0003174560 0.0002229923 9.960496e-05
 [593,] 0.0003827004 0.0002076203 8.724316e-05
 [594,] 0.0002118390 0.0002017498 5.952681e-05
 [595,] 0.0003825882 0.0002076986 8.697450e-05
 [596,] 0.0003444419 0.0002501190 6.709337e-05
 [597,] 0.0003165955 0.0002199032 9.209570e-05
 [598,] 0.0003930608 0.0002082217 8.731707e-05
 [599,] 0.0003837489 0.0002097971 8.319348e-05
 [600,] 0.0003839117 0.0002091393 8.410602e-05
 [601,] 0.0002664764 0.0002535092 7.898450e-05
 [602,] 0.0003878402 0.0002101452 8.318686e-05
 [603,] 0.0002940835 0.0002463455 1.261747e-04
 [604,] 0.0002437833 0.0002464188 7.975309e-05
 [605,] 0.0003222606 0.0002666829 6.610568e-05
 [606,] 0.0003370447 0.0002310730 6.926927e-05
 [607,] 0.0003872825 0.0002789073 6.662246e-05
 [608,] 0.0003288443 0.0002241150 1.062388e-04
 [609,] 0.0002421980 0.0002439651 7.490128e-05
 [610,] 0.0003777613 0.0002042695 8.945651e-05
 [611,] 0.0002119583 0.0002018066 5.930095e-05
 [612,] 0.0003230966 0.0002501961 6.701266e-05
 [613,] 0.0002553958 0.0002003789 6.503151e-05
 [614,] 0.0003179691 0.0002273718 1.107485e-04
 [615,] 0.0002115005 0.0002021122 5.939948e-05
 [616,] 0.0003306530 0.0002167898 7.577704e-05
 [617,] 0.0003340065 0.0002256988 1.128886e-04
 [618,] 0.0003600600 0.0002437016 8.925787e-05
 [619,] 0.0003206526 0.0002262903 1.095263e-04
 [620,] 0.0002917513 0.0002204393 9.348157e-05
 [621,] 0.0003241678 0.0002424064 6.714024e-05
 [622,] 0.0002807237 0.0002424552 1.027659e-04
 [623,] 0.0003216489 0.0002262890 1.097950e-04
 [624,] 0.0003146954 0.0002154539 7.325508e-05
 [625,] 0.0003002536 0.0002135844 6.977154e-05
 [626,] 0.0002277054 0.0002356601 7.260848e-05
 [627,] 0.0002425978 0.0002707079 9.390239e-05
 [628,] 0.0002102007 0.0032919960 8.182200e-04
 [629,] 0.0003029701 0.0002245568 6.879487e-05
 [630,] 0.0003140350 0.0002639495 1.605237e-04
 [631,] 0.0003123143 0.0002592021 1.532382e-04
 [632,] 0.0002969176 0.0002280954 1.055032e-04
 [633,] 0.0002410263 0.0002260767 7.347394e-05
 [634,] 0.0002431961 0.0003004677 1.082938e-04
 [635,] 0.0002113584 0.0004733555 1.042818e-04
 [636,] 0.0004102452 0.0002008825 7.863004e-05
 [637,] 0.0002116736 0.0006118025 1.230559e-04
 [638,] 0.0002724588 0.0002446347 1.022194e-04
 [639,] 0.0003059109 0.0002222956 9.667438e-05
 [640,] 0.0003100767 0.0002219041 9.667120e-05
 [641,] 0.0003081407 0.0002221396 9.687245e-05
 [642,] 0.0002375597 0.0004197096 1.656502e-04
 [643,] 0.0002513768 0.0003294781 1.431495e-04
 [644,] 0.0002112095 0.0006428384 1.377922e-04
 [645,] 0.0002264311 0.0005339414 2.132456e-04
 [646,] 0.0002769672 0.0002399128 9.609258e-05
 [647,] 0.0002834472 0.0002427440 8.686041e-05
 [648,] 0.0002737895 0.0002463350 7.526765e-05
 [649,] 0.0002525770 0.0003368549 1.496753e-04
 [650,] 0.0002103349 0.0002992316 7.989669e-05
 [651,] 0.0002146656 0.0048557685 2.312623e-03
 [652,] 0.0002338924 0.0003301198 1.181701e-04
 [653,] 0.0002505864 0.0003204260 1.365986e-04
 [654,] 0.0002509504 0.0003282001 1.416323e-04
 [655,] 0.0002511924 0.0003246450 1.400676e-04
 [656,] 0.0003260145 0.0004078159 3.452275e-04
 [657,] 0.0003021755 0.0007355051 2.157776e-03
 [658,] 0.0002508177 0.0003276556 1.410786e-04
 [659,] 0.0002741400 0.0002383971 7.812021e-05
 [660,] 0.0002108397 0.0004672970 1.171571e-04
 [661,] 0.0003155335 0.0002275933 1.078925e-04
 [662,] 0.0002421054 0.0002515069 1.062542e-04
 [663,] 0.0002110017 0.0005102666 1.221085e-04
 [664,] 0.0002348924 0.0002684424 9.543893e-05
 [665,] 0.0002738242 0.0002391014 7.776085e-05
 [666,] 0.0002109662 0.0007416404 1.663834e-04
 [667,] 0.0003490879 0.0003473055 3.063442e-04
 [668,] 0.0003646647 0.0004057386 4.149245e-04
 [669,] 0.0003533930 0.0004021420 3.893685e-04
 [670,] 0.0003578369 0.0003744270 3.566808e-04
 [671,] 0.0003591356 0.0003781950 3.641613e-04
 [672,] 0.0002523377 0.0003265093 1.432095e-04
 [673,] 0.0002500792 0.0003287292 1.402856e-04
 [674,] 0.0003652401 0.0003748848 3.688786e-04
 [675,] 0.0002360118 0.0002582877 9.105112e-05
 [676,] 0.0002687057 0.0002415289 7.583650e-05
 [677,] 0.0003064732 0.0002313517 1.109077e-04
 [678,] 0.0002681902 0.0002398407 7.646188e-05
 [679,] 0.0002702810 0.0002389721 7.725382e-05
 [680,] 0.0002108897 0.0006430153 1.506715e-04
 [681,] 0.0002104396 0.0002238640 6.586614e-05
 [682,] 0.0002465060 0.0002394410 8.004111e-05
 [683,] 0.0002341982 0.0002442335 8.098483e-05
 [684,] 0.0002699178 0.0002410645 7.617711e-05
 [685,] 0.0004191764 0.0001964103 1.064413e-04
 [686,] 0.0003127264 0.0002324936 1.157102e-04
 [687,] 0.0002711265 0.0002392776 7.721664e-05
 [688,] 0.0003196389 0.0002286039 1.118682e-04
 [689,] 0.0002439770 0.0002519879 1.080461e-04
 [690,] 0.0002346606 0.0003357048 1.224585e-04
 [691,] 0.0002113960 0.0009566708 1.941353e-04
 [692,] 0.0002520745 0.0003168287 1.370516e-04
 [693,] 0.0003150690 0.0002276426 1.079653e-04
 [694,] 0.0002112918 0.0006800647 1.473901e-04
 [695,] 0.0003647853 0.0003658417 3.546724e-04
 [696,] 0.0003627473 0.0003802432 3.729221e-04
 [697,] 0.0002744849 0.0002397303 7.752228e-05
 [698,] 0.0002429238 0.0002367464 7.863743e-05
 [699,] 0.0002429224 0.0002367459 7.863308e-05
 [700,] 0.0002530357 0.0002454432 7.108655e-05
 [701,] 0.0002762474 0.0002491248 7.545037e-05
 [702,] 0.0002112396 0.0004205390 1.016451e-04
 [703,] 0.0002354679 0.0002254284 7.286993e-05
 [704,] 0.0003565881 0.0003655457 3.418160e-04
 [705,] 0.0002596936 0.0002411253 1.121103e-04
 [706,] 0.0002098574 0.0003057542 8.412874e-05
 [707,] 0.0002699350 0.0002403866 7.624349e-05
 [708,] 0.0002764238 0.0002392707 7.785003e-05
 [709,] 0.0002458924 0.0002258374 7.513328e-05
 [710,] 0.0002726059 0.0002445658 7.545580e-05
 [711,] 0.0002887213 0.0002174375 1.057470e-04
 [712,] 0.0002360670 0.0003305999 1.239625e-04
 [713,] 0.0002358827 0.0002261928 7.358465e-05
 [714,] 0.0003085320 0.0002307783 1.107262e-04
 [715,] 0.0002112782 0.0007420229 1.581751e-04
 [716,] 0.0002109735 0.0005805390 1.368890e-04
 [717,] 0.0002520448 0.0002136421 6.652159e-05
 [718,] 0.0002352017 0.0002737705 9.797797e-05
 [719,] 0.0003175439 0.0002278178 1.091867e-04
 [720,] 0.0002719381 0.0002446145 7.535331e-05
 [721,] 0.0002724322 0.0002389462 7.736677e-05
 [722,] 0.0002788318 0.0002181160 1.020705e-04
 [723,] 0.0003071513 0.0002332286 1.145166e-04
 [724,] 0.0002116380 0.0005643473 1.223634e-04
 [725,] 0.0002199985 0.0002864794 6.977043e-05
 [726,] 0.0002728619 0.0002414779 7.614698e-05
 [727,] 0.0002787500 0.0002148358 9.871671e-05
 [728,] 0.0002113428 0.0006109696 1.345693e-04
 [729,] 0.0002112991 0.0007360501 1.572652e-04
 [730,] 0.0002338528 0.0003133838 1.115913e-04
 [731,] 0.0002749840 0.0002434813 7.559457e-05
 [732,] 0.0003559867 0.0003630043 3.373639e-04
 [733,] 0.0002477439 0.0002427161 8.433258e-05
 [734,] 0.0002770620 0.0002501496 7.522209e-05
 [735,] 0.0002742083 0.0002132549 9.556591e-05
 [736,] 0.0002793308 0.0002402763 9.817099e-05
 [737,] 0.0002108142 0.0007043352 1.652348e-04
 [738,] 0.0002361754 0.0003186818 1.191495e-04
 [739,] 0.0002757048 0.0002407644 7.705612e-05
 [740,] 0.0002345258 0.0003210723 1.163267e-04
 [741,] 0.0002322282 0.0002674380 9.008714e-05
 [742,] 0.0002563928 0.0002330174 1.040916e-04
 [743,] 0.0002360193 0.0002748322 9.987508e-05
 [744,] 0.0003069752 0.0002290405 1.090730e-04
 [745,] 0.0002733056 0.0002433892 8.386777e-05
 [746,] 0.0002698960 0.0002116888 9.208222e-05
 [747,] 0.0002795340 0.0002124446 9.655784e-05
 [748,] 0.0002697553 0.0002537189 7.311663e-05
 [749,] 0.0002348797 0.0002414635 7.774421e-05
 [750,] 0.0003591999 0.0002495295 1.815454e-04
 [751,] 0.0003238833 0.0002242249 1.064162e-04
 [752,] 0.0002338786 0.0003373128 1.207741e-04
 [753,] 0.0002510575 0.0002541189 9.600008e-05
 [754,] 0.0002107856 0.0002743850 7.388435e-05
 [755,] 0.0002762050 0.0002124447 9.527099e-05
 [756,] 0.0002339042 0.0003321131 1.188601e-04
 [757,] 0.0002780686 0.0002401383 9.712961e-05
 [758,] 0.0003560893 0.0002493654 1.793994e-04
 [759,] 0.0002111026 0.0007881241 1.720700e-04
 [760,] 0.0002341029 0.0003284228 1.179793e-04
 [761,] 0.0002583180 0.0002327066 1.049558e-04
 [762,] 0.0003171929 0.0002273889 1.102605e-04
 [763,] 0.0002587094 0.0002333205 1.056414e-04
 [764,] 0.0002560265 0.0002333858 1.041559e-04
 [765,] 0.0002781019 0.0002128013 9.638389e-05
 [766,] 0.0002772672 0.0002121656 9.540197e-05
 [767,] 0.0002778969 0.0002125902 9.608351e-05
 [768,] 0.0003622563 0.0003498512 3.274972e-04
 [769,] 0.0002839108 0.0002119523 9.767959e-05
 [770,] 0.0002713117 0.0002442405 7.497770e-05
 [771,] 0.0002772931 0.0002109923 9.416234e-05
 [772,] 0.0002733947 0.0002407791 7.669396e-05
 [773,] 0.0002809714 0.0002123083 9.696056e-05
 [774,] 0.0002345718 0.0002450978 8.177100e-05
 [775,] 0.0003682828 0.0003475127 3.321608e-04
 [776,] 0.0002256750 0.0002945712 1.125309e-04
 [777,] 0.0003210535 0.0002239686 1.047462e-04
 [778,] 0.0003167342 0.0002240674 1.036653e-04
 [779,] 0.0002700370 0.0002405324 7.630822e-05
 [780,] 0.0002751630 0.0002485083 7.474639e-05
 [781,] 0.0002103781 0.0003944694 1.699702e-04
 [782,] 0.0002104680 0.0009748913 2.328142e-04
 [783,] 0.0003613971 0.0002493659 1.826903e-04
 [784,] 0.0002106107 0.0004712949 1.229530e-04
 [785,] 0.0003330883 0.0002240450 1.088738e-04
 [786,] 0.0003209238 0.0002264902 1.096931e-04
 [787,] 0.0003151649 0.0002268649 1.084023e-04
 [788,] 0.0002103913 0.0004544366 1.267448e-04
 [789,] 0.0003150683 0.0002257565 1.070684e-04
 [790,] 0.0002685244 0.0002051298 8.475137e-05
 [791,] 0.0003218604 0.0002268527 1.107926e-04
 [792,] 0.0002104790 0.0004890721 1.309337e-04
 [793,] 0.0002108264 0.0004421395 1.114101e-04
 [794,] 0.0002103640 0.0002949900 8.542352e-05
 [795,] 0.0002731596 0.0002412439 7.645587e-05
 [796,] 0.0003663766 0.0002333554 1.614209e-04
 [797,] 0.0002829742 0.0002065287 9.110017e-05
 [798,] 0.0003849541 0.0003354514 3.348106e-04
 [799,] 0.0002340678 0.0002929397 1.041668e-04
 [800,] 0.0002401634 0.0002441803 8.238382e-05
 [801,] 0.0002807647 0.0002401490 9.821785e-05
 [802,] 0.0002099066 0.0002722192 7.782882e-05
 [803,] 0.0002598056 0.0002235478 9.861091e-05
 [804,] 0.0002107160 0.0004423188 1.137761e-04
 [805,] 0.0002099409 0.0002722353 7.813386e-05
 [806,] 0.0003727966 0.0003165519 2.908010e-04
 [807,] 0.0002103769 0.0004366052 1.226012e-04
 [808,] 0.0002338627 0.0003012400 1.069745e-04
 [809,] 0.0002693479 0.0002393848 7.675911e-05
 [810,] 0.0002696440 0.0002394511 7.677133e-05
 [811,] 0.0002108550 0.0003889341 9.953873e-05
 [812,] 0.0002107278 0.0004446124 1.141261e-04
 [813,] 0.0002811951 0.0002061149 9.002716e-05
 [814,] 0.0002821667 0.0002053890 8.943564e-05
 [815,] 0.0002103625 0.0002963905 8.745265e-05
 [816,] 0.0003751040 0.0003239263 3.047008e-04
 [817,] 0.0002568634 0.0002233422 9.699899e-05
 [818,] 0.0002570817 0.0002213965 9.556068e-05
 [819,] 0.0002104046 0.0002897718 8.421279e-05
 [820,] 0.0002367252 0.0002270898 7.465603e-05
 [821,] 0.0002621487 0.0002381232 7.627335e-05
 [822,] 0.0002794066 0.0002052583 8.829586e-05
 [823,] 0.0002697671 0.0002392790 7.688278e-05
 [824,] 0.0003661616 0.0003242434 2.948216e-04
 [825,] 0.0002589321 0.0002221924 9.710301e-05
 [826,] 0.0002099754 0.0002773267 7.952868e-05
 [827,] 0.0002821245 0.0002069792 9.135622e-05
 [828,] 0.0002335679 0.0001944720 6.345095e-05
 [829,] 0.0002723173 0.0002392546 7.730270e-05
 [830,] 0.0002727089 0.0002484950 7.520943e-05
 [831,] 0.0002597250 0.0002210313 9.655572e-05
 [832,] 0.0002796213 0.0002066060 9.010074e-05
 [833,] 0.0002694667 0.0002469197 8.028823e-05
 [834,] 0.0002571040 0.0002228143 9.670755e-05
 [835,] 0.0002565941 0.0002232988 9.683236e-05
 [836,] 0.0002563121 0.0002232988 9.669266e-05
 [837,] 0.0003663355 0.0003260187 2.976453e-04
 [838,] 0.0002786292 0.0002408586 9.900094e-05
 [839,] 0.0002106520 0.0004609733 1.197041e-04
 [840,] 0.0002107789 0.0002835631 8.396337e-05
 [841,] 0.0002718641 0.0002391142 7.730002e-05
 [842,] 0.0002722286 0.0002388435 7.751924e-05
 [843,] 0.0003734217 0.0003209687 2.982361e-04
 [844,] 0.0002835098 0.0002066954 9.148420e-05
 [845,] 0.0002820641 0.0002069463 9.130912e-05
 [846,] 0.0002354320 0.0002646564 9.456116e-05
 [847,] 0.0002804823 0.0002062502 8.995293e-05
 [848,] 0.0003282260 0.0002273258 1.142871e-04
 [849,] 0.0002825497 0.0002061002 9.044414e-05
 [850,] 0.0002103948 0.0002862481 8.329386e-05
 [851,] 0.0002736244 0.0002372293 7.888553e-05
 [852,] 0.0002708664 0.0002439940 7.549769e-05
 [853,] 0.0002103525 0.0003479721 1.024439e-04
 [854,] 0.0002597717 0.0002222163 9.752792e-05
 [855,] 0.0002103522 0.0002865349 8.316667e-05
 [856,] 0.0002832827 0.0002401423 9.919116e-05
 [857,] 0.0002711501 0.0002378078 7.795801e-05
 [858,] 0.0002810198 0.0002071277 9.116280e-05
 [859,] 0.0002821384 0.0002072991 9.174726e-05
 [860,] 0.0002730598 0.0002378246 7.830056e-05
 [861,] 0.0002696813 0.0002384249 7.732565e-05
 [862,] 0.0002652828 0.0002363051 7.788297e-05
 [863,] 0.0003150800 0.0002237697 1.013479e-04
 [864,] 0.0002173408 0.0002220617 6.844170e-05
 [865,] 0.0002548219 0.0002226247 6.316449e-05
 [866,] 0.0002525818 0.0002246037 6.312795e-05
 [867,] 0.0002796464 0.0001995329 8.088271e-05
 [868,] 0.0002198967 0.0002732930 1.026193e-04
 [869,] 0.0002316676 0.0002441372 7.457595e-05
 [870,] 0.0002204761 0.0002821192 1.160279e-04
 [871,] 0.0002409520 0.0002360614 7.455633e-05
 [872,] 0.0002411103 0.0002413916 7.302646e-05
 [873,] 0.0002404972 0.0002414384 7.294029e-05
 [874,] 0.0002415748 0.0002361103 7.465760e-05
 [875,] 0.0002192945 0.0003234423 2.362329e-04
 [876,] 0.0003574874 0.0003112364 2.664324e-04
 [877,] 0.0002805502 0.0002116657 9.632498e-05
 [878,] 0.0003729191 0.0003297668 3.108856e-04
 [879,] 0.0002328224 0.0002209900 8.319110e-05
 [880,] 0.0002128080 0.0003213543 1.787270e-04
 [881,] 0.0002125282 0.0004572849 2.382661e-04
 [882,] 0.0002339613 0.0002440135 8.072129e-05
 [883,] 0.0002708380 0.0002087026 6.340551e-05
 [884,] 0.0002313624 0.0003281611 1.121562e-04
 [885,] 0.0002157877 0.0005390155 3.834279e-04
 [886,] 0.0002309158 0.0003209594 1.081065e-04
 [887,] 0.0002401830 0.0002368477 7.385903e-05
 [888,] 0.0003404482 0.0003092089 2.457561e-04
 [889,] 0.0002711313 0.0002361238 1.147625e-04
 [890,] 0.0003541707 0.0003430084 3.062224e-04
 [891,] 0.0003406692 0.0002959659 2.289301e-04
 [892,] 0.0002327841 0.0003452496 1.232518e-04
 [893,] 0.0002532686 0.0002157612 6.314224e-05
 [894,] 0.0002154075 0.0002665528 8.782453e-05
 [895,] 0.0002316035 0.0003250862 1.110640e-04
 [896,] 0.0002403178 0.0002370086 7.380302e-05
 [897,] 0.0002136092 0.0004552366 2.747024e-04
 [898,] 0.0002472246 0.0002651290 1.005421e-04
 [899,] 0.0002797245 0.0002404149 9.833065e-05
 [900,] 0.0002704156 0.0002404328 9.461434e-05
 [901,] 0.0002698506 0.0002118096 9.211856e-05
 [902,] 0.0002106881 0.0028009526 8.910531e-04
 [903,] 0.0002757442 0.0002119111 9.447839e-05
 [904,] 0.0002742640 0.0002403406 9.607712e-05
 [905,] 0.0002712269 0.0002147436 9.553585e-05
 [906,] 0.0003491834 0.0003136532 2.608981e-04
 [907,] 0.0003132362 0.0002232004 9.627126e-05
 [908,] 0.0002155111 0.0004258592 3.027434e-04
 [909,] 0.0003367179 0.0002268208 1.072806e-04
 [910,] 0.0002403003 0.0002373224 7.365154e-05
 [911,] 0.0003417516 0.0003129386 2.519225e-04
 [912,] 0.0002392453 0.0002498714 7.247346e-05
 [913,] 0.0002819106 0.0002387669 8.831264e-05
 [914,] 0.0002153385 0.0003925056 2.773875e-04
 [915,] 0.0003441419 0.0003153466 2.576462e-04
 [916,] 0.0002160128 0.0004853912 3.541676e-04
 [917,] 0.0002364053 0.0002356939 8.150213e-05
 [918,] 0.0002204396 0.0003982104 3.937095e-04
 [919,] 0.0002433707 0.0003089945 1.412328e-04
 [920,] 0.0003051403 0.0002270150 1.011987e-04
 [921,] 0.0002116504 0.0004865678 2.387048e-04
 [922,] 0.0002339549 0.0002385702 7.243344e-05
 [923,] 0.0002397827 0.0002418766 7.922968e-05
 [924,] 0.0002334782 0.0002533542 7.262656e-05
 [925,] 0.0002384441 0.0002292014 7.485336e-05
 [926,] 0.0002170343 0.0003402169 2.481777e-04
 [927,] 0.0002176889 0.0004010600 3.382520e-04
 [928,] 0.0002895528 0.0004003078 2.736065e-04
 [929,] 0.0002175746 0.0003411454 2.592488e-04
 [930,] 0.0002350236 0.0002381734 7.268294e-05
 [931,] 0.0002348082 0.0002380051 7.269091e-05
 [932,] 0.0002344010 0.0002380871 7.262030e-05
 [933,] 0.0002939152 0.0004600901 3.371797e-04
 [934,] 0.0002130281 0.0002359051 7.420729e-05
 [935,] 0.0002458480 0.0002435876 7.564982e-05
 [936,] 0.0002890875 0.0004300433 2.995251e-04
 [937,] 0.0002328454 0.0002382218 7.238627e-05
 [938,] 0.0002698905 0.0002111958 8.720750e-05
 [939,] 0.0002361679 0.0002383849 7.278815e-05
 [940,] 0.0002430406 0.0002414437 8.037501e-05
 [941,] 0.0003092478 0.0002271485 1.029543e-04
 [942,] 0.0002454876 0.0002399365 7.970232e-05
 [943,] 0.0002454238 0.0002407229 7.915281e-05
 [944,] 0.0002304332 0.0002421790 7.966647e-05
 [945,] 0.0002465174 0.0003150698 1.486566e-04
 [946,] 0.0002197707 0.0020009349 1.339940e-03
 [947,] 0.0002183513 0.0004721676 4.012416e-04
 [948,] 0.0002310346 0.0002495788 8.367525e-05
 [949,] 0.0002576995 0.0002407012 8.946966e-05
 [950,] 0.0002711888 0.0002104384 8.676813e-05
 [951,] 0.0002723637 0.0002090526 8.545904e-05
 [952,] 0.0002437171 0.0003202006 1.480237e-04
 [953,] 0.0002441256 0.0003194197 1.481265e-04
 [954,] 0.0002348097 0.0002310684 7.826788e-05
 [955,] 0.0003064782 0.0002285921 1.056931e-04
 [956,] 0.0002451962 0.0002402944 7.950197e-05
 [957,] 0.0002161894 0.0005354143 3.997531e-04
 [958,] 0.0002441187 0.0003225937 1.499294e-04
 [959,] 0.0002683707 0.0002117069 8.723610e-05
 [960,] 0.0002586812 0.0002428005 9.017742e-05
 [961,] 0.0002162468 0.0004014577 3.077334e-04
 [962,] 0.0002342688 0.0002444761 7.208910e-05
 [963,] 0.0002430422 0.0003183835 1.460931e-04
 [964,] 0.0002318360 0.0003811829 1.333617e-04
 [965,] 0.0002161589 0.0003696015 2.886287e-04
 [966,] 0.0002159632 0.0004356077 3.249543e-04
 [967,] 0.0002318749 0.0003642152 1.274113e-04
 [968,] 0.0002428145 0.0003164375 1.446948e-04
 [969,] 0.0002308103 0.0002477633 8.264452e-05
 [970,] 0.0002317238 0.0003744545 1.305379e-04
 [971,] 0.0002936384 0.0004517285 3.287127e-04
 [972,] 0.0002435194 0.0003177434 1.463683e-04
 [973,] 0.0002354711 0.0002382044 7.274218e-05
 [974,] 0.0002454373 0.0003142119 1.468544e-04
 [975,] 0.0002343868 0.0002527021 7.256305e-05
 [976,] 0.0002167484 0.0003058668 2.476160e-04
 [977,] 0.0002914937 0.0004515858 3.240448e-04
 [978,] 0.0002437158 0.0003096881 1.420566e-04
 [979,] 0.0002930305 0.0005455145 5.423752e-04
 [980,] 0.0002332252 0.0002345561 7.240092e-05
 [981,] 0.0002439587 0.0002415949 7.899705e-05
 [982,] 0.0002348388 0.0002228239 7.595798e-05
 [983,] 0.0002386384 0.0002397403 7.943110e-05
 [984,] 0.0002124801 0.0006238983 3.358471e-04
 [985,] 0.0002449474 0.0003690284 1.779770e-04
 [986,] 0.0002333066 0.0002347343 7.241739e-05
 [987,] 0.0002437874 0.0003010802 1.372381e-04
 [988,] 0.0002310280 0.0002551793 9.939943e-05
 [989,] 0.0002464554 0.0003117023 1.465974e-04
 [990,] 0.0002319641 0.0002511033 9.816694e-05
 [991,] 0.0002413383 0.0002478542 7.311709e-05
 [992,] 0.0002376277 0.0002292339 7.421396e-05
 [993,] 0.0002306694 0.0002487565 8.275926e-05
 [994,] 0.0002117837 0.0016263731 7.120055e-04
 [995,] 0.0002717969 0.0002408257 9.605744e-05
 [996,] 0.0002904968 0.0004260647 2.986402e-04
 [997,] 0.0002378520 0.0002209216 7.386533e-05
 [998,] 0.0002321224 0.0002750280 1.104707e-04
 [999,] 0.0002391615 0.0002416538 8.130846e-05
[1000,] 0.0002282695 0.0002448311 9.191409e-05
[1001,] 0.0002375665 0.0002417339 7.933222e-05
[1002,] 0.0002308519 0.0002508071 8.378509e-05
[1003,] 0.0002382526 0.0002416359 7.968152e-05
[1004,] 0.0002375979 0.0002471471 7.311869e-05
[1005,] 0.0002378049 0.0002459207 7.309529e-05
[1006,] 0.0002369328 0.0002548077 7.344814e-05
[1007,] 0.0002456837 0.0003010941 1.394903e-04
[1008,] 0.0002943132 0.0004218598 3.019965e-04
[1009,] 0.0002313885 0.0002502043 9.722202e-05
[1010,] 0.0002471176 0.0002485985 7.780115e-05
[1011,] 0.0002947730 0.0004380345 3.181379e-04
[1012,] 0.0002377310 0.0002416185 7.936406e-05
[1013,] 0.0003095471 0.0002261505 1.001998e-04
[1014,] 0.0002952356 0.0004337287 3.149812e-04
[1015,] 0.0002430932 0.0002987969 1.351161e-04
[1016,] 0.0002375949 0.0002415086 7.918559e-05
[1017,] 0.0002476544 0.0003073750 1.454142e-04
[1018,] 0.0002377971 0.0002416268 7.940060e-05
[1019,] 0.0002310531 0.0002542926 8.535958e-05
[1020,] 0.0002341293 0.0002616556 1.057179e-04
[1021,] 0.0002375179 0.0002408695 7.874598e-05
[1022,] 0.0002472334 0.0003080668 1.453456e-04
[1023,] 0.0002367494 0.0002198032 7.271486e-05
[1024,] 0.0003010008 0.0004312460 3.238862e-04
[1025,] 0.0002312904 0.0002453879 8.253671e-05
[1026,] 0.0002377051 0.0002416430 7.937968e-05
[1027,] 0.0003842329 0.0002264335 1.140324e-04
[1028,] 0.0002447818 0.0003081967 1.425414e-04
[1029,] 0.0002483922 0.0003069385 1.459846e-04
[1030,] 0.0003034305 0.0002258639 9.747021e-05
[1031,] 0.0002336341 0.0002490827 7.485441e-05
[1032,] 0.0002897481 0.0004281497 2.990965e-04
[1033,] 0.0002374276 0.0002416175 7.915811e-05
[1034,] 0.0002946919 0.0004151970 2.964395e-04
[1035,] 0.0002379373 0.0002416292 7.949296e-05
[1036,] 0.0002123466 0.0006831365 3.578133e-04
[1037,] 0.0002375218 0.0002416223 7.922159e-05
[1038,] 0.0002478503 0.0003055660 1.445506e-04
[1039,] 0.0002709616 0.0002071807 8.256391e-05
[1040,] 0.0002141044 0.0019189203 1.100035e-03
[1041,] 0.0002375435 0.0002416238 7.923677e-05
[1042,] 0.0002472518 0.0003234780 1.545040e-04
[1043,] 0.0002376260 0.0002411679 7.898640e-05
[1044,] 0.0002493353 0.0003038676 1.451696e-04
[1045,] 0.0002329433 0.0002607235 1.041698e-04
[1046,] 0.0002319747 0.0003676015 1.290030e-04
[1047,] 0.0002348689 0.0002589632 1.048560e-04
[1048,] 0.0002522572 0.0003025932 1.474536e-04
[1049,] 0.0002951608 0.0004291724 3.105212e-04
[1050,] 0.0002381730 0.0002418420 7.977276e-05
[1051,] 0.0002505559 0.0003148495 1.533174e-04
[1052,] 0.0002373941 0.0002416333 7.915596e-05
[1053,] 0.0002365365 0.0002291578 7.411063e-05
[1054,] 0.0002309482 0.0002445243 8.169430e-05
[1055,] 0.0002377716 0.0002416928 7.943171e-05
[1056,] 0.0002346774 0.0002479917 9.878075e-05
[1057,] 0.0003072656 0.0002256625 9.788877e-05
[1058,] 0.0002503549 0.0003133015 1.521281e-04
[1059,] 0.0002457561 0.0002984170 1.380022e-04
[1060,] 0.0002375086 0.0002536866 7.356214e-05
[1061,] 0.0002314544 0.0002448028 8.255350e-05
[1062,] 0.0002380433 0.0002418197 7.968144e-05
[1063,] 0.0002993737 0.0004116371 3.015406e-04
[1064,] 0.0002378544 0.0002418032 7.955482e-05
[1065,] 0.0002321418 0.0003687340 1.300016e-04
[1066,] 0.0002308133 0.0002484809 9.586980e-05
[1067,] 0.0002381567 0.0002418032 7.973628e-05
[1068,] 0.0002387525 0.0002638404 7.403358e-05
[1069,] 0.0002306047 0.0002421324 9.240873e-05
[1070,] 0.0002311189 0.0002504198 9.736580e-05
[1071,] 0.0002377860 0.0002416313 7.939720e-05
[1072,] 0.0002428504 0.0002438798 8.393292e-05
[1073,] 0.0002458044 0.0002998993 1.389232e-04
[1074,] 0.0002480274 0.0002925940 1.368921e-04
[1075,] 0.0002274864 0.0002584507 9.790406e-05
[1076,] 0.0002380317 0.0002565530 7.366127e-05
[1077,] 0.0003069292 0.0002262983 9.987581e-05
[1078,] 0.0002339682 0.0002474668 7.472077e-05
[1079,] 0.0002377615 0.0002408369 7.808377e-05
[1080,] 0.0002310680 0.0002561581 9.991270e-05
[1081,] 0.0002939096 0.0004090835 2.892985e-04
[1082,] 0.0002447261 0.0002541920 7.334100e-05
[1083,] 0.0002368860 0.0002410050 7.801894e-05
[1084,] 0.0002405164 0.0002476357 7.258398e-05
[1085,] 0.0002298004 0.0002394211 7.304856e-05
[1086,] 0.0002741399 0.0002282663 8.598888e-05
[1087,] 0.0002282231 0.0002575961 7.888855e-05
[1088,] 0.0002115738 0.0002066310 6.273440e-05
[1089,] 0.0002364888 0.0002441639 7.982584e-05
[1090,] 0.0002180261 0.0002198908 6.270488e-05
[1091,] 0.0002375294 0.0002437904 8.138711e-05
[1092,] 0.0002373547 0.0002690287 9.171587e-05
[1093,] 0.0002144819 0.0002523166 6.678365e-05
[1094,] 0.0002367511 0.0002448982 8.103931e-05
[1095,] 0.0002281384 0.0002593584 7.741037e-05
[1096,] 0.0002370561 0.0002441330 8.106733e-05
[1097,] 0.0002380287 0.0001954314 6.350437e-05
[1098,] 0.0002128825 0.0002135848 6.107634e-05
[1099,] 0.0002395405 0.0001971933 6.304458e-05
[1100,] 0.0002299623 0.0002084540 6.629954e-05
[1101,] 0.0002373678 0.0002441400 8.141540e-05
[1102,] 0.0002355771 0.0002086929 6.259112e-05
[1103,] 0.0002380811 0.0002089558 5.919678e-05
[1104,] 0.0002371560 0.0002438490 8.101597e-05
[1105,] 0.0002244876 0.0002207250 6.695198e-05
[1106,] 0.0002101565 0.0002004387 6.010470e-05
[1107,] 0.0002201468 0.0002197485 6.746884e-05
[1108,] 0.0002206775 0.0002382102 7.657386e-05
[1109,] 0.0002119752 0.0002106632 6.540333e-05
[1110,] 0.0002278449 0.0002595612 8.016126e-05
[1111,] 0.0002278400 0.0002571988 7.944575e-05
[1112,] 0.0002360876 0.0002443867 7.990481e-05
[1113,] 0.0002101692 0.0002176046 6.611984e-05
[1114,] 0.0002161514 0.0002379108 7.671550e-05
[1115,] 0.0002426007 0.0002400438 8.502937e-05
[1116,] 0.0002387308 0.0002417929 7.797666e-05
[1117,] 0.0002197547 0.0002357797 7.485040e-05
[1118,] 0.0002095039 0.0002631413 1.182267e-04
[1119,] 0.0002278810 0.0002590214 8.035817e-05
[1120,] 0.0002130173 0.0002087479 6.443182e-05
[1121,] 0.0002278876 0.0002559801 7.958632e-05
[1122,] 0.0002439256 0.0002097568 6.967096e-05
[1123,] 0.0002100640 0.0002219649 6.715477e-05
[1124,] 0.0002099055 0.0002233517 6.726088e-05
[1125,] 0.0002429823 0.0002424124 8.666138e-05
[1126,] 0.0002358754 0.0002429600 7.936482e-05
[1127,] 0.0002205649 0.0002198700 6.782068e-05
[1128,] 0.0002144019 0.0002092110 6.530628e-05
[1129,] 0.0002279344 0.0002580430 8.047010e-05
[1130,] 0.0002424689 0.0002420790 8.567443e-05
[1131,] 0.0002424274 0.0002440037 8.642231e-05
[1132,] 0.0002228083 0.0002378866 7.791223e-05
[1133,] 0.0002430937 0.0002444303 8.770404e-05
[1134,] 0.0002278261 0.0002586087 7.953846e-05
[1135,] 0.0002429517 0.0002414326 8.619084e-05
[1136,] 0.0002429816 0.0002403510 8.577492e-05
[1137,] 0.0002427523 0.0002402582 8.538931e-05
[1138,] 0.0002360731 0.0002433341 7.979229e-05
[1139,] 0.0002424731 0.0002385661 8.420441e-05
[1140,] 0.0002170618 0.0002284860 7.435972e-05
[1141,] 0.0002100048 0.0002199957 6.653993e-05
[1142,] 0.0002430211 0.0002403877 8.584382e-05
[1143,] 0.0002103748 0.0002199503 6.712164e-05
[1144,] 0.0002325131 0.0002351441 7.638740e-05
[1145,] 0.0002428115 0.0002368009 8.397211e-05
[1146,] 0.0002357278 0.0002429168 7.907876e-05
[1147,] 0.0002278462 0.0002582384 7.971020e-05
[1148,] 0.0002356769 0.0002442028 7.922295e-05
[1149,] 0.0002231141 0.0002403944 6.981962e-05
[1150,] 0.0002312815 0.0002379008 7.511993e-05
[1151,] 0.0002323930 0.0002135492 6.985481e-05
[1152,] 0.0002299327 0.0002345351 8.716832e-05
[1153,] 0.0002425388 0.0002434055 8.634582e-05
[1154,] 0.0002223897 0.0002377230 7.755052e-05
[1155,] 0.0002309935 0.0002368898 8.919043e-05
[1156,] 0.0002434887 0.0002100063 6.956493e-05
[1157,] 0.0002233982 0.0002184132 6.815768e-05
[1158,] 0.0002106799 0.0002237208 6.878078e-05
[1159,] 0.0002279040 0.0002549573 7.896926e-05
[1160,] 0.0002278967 0.0002549573 7.875967e-05
[1161,] 0.0002368464 0.0002439057 7.911104e-05
[1162,] 0.0002227105 0.0002192556 6.917461e-05
[1163,] 0.0002373004 0.0002385399 7.777854e-05
[1164,] 0.0002105786 0.0002329529 7.136021e-05
[1165,] 0.0002430325 0.0002383506 8.503563e-05
[1166,] 0.0002371085 0.0002385602 7.750214e-05
[1167,] 0.0002434750 0.0002100235 7.000409e-05
[1168,] 0.0002426836 0.0002424749 8.625542e-05
[1169,] 0.0002098168 0.0002551541 1.437917e-04
[1170,] 0.0002108274 0.0002215921 6.831768e-05
[1171,] 0.0002371752 0.0002385778 7.761654e-05
[1172,] 0.0002233083 0.0002194585 6.794472e-05
[1173,] 0.0002425535 0.0002386541 8.442378e-05
[1174,] 0.0002109407 0.0002218943 6.854976e-05
[1175,] 0.0002446517 0.0002390281 8.648477e-05
[1176,] 0.0002241619 0.0002191329 6.859999e-05
[1177,] 0.0002254128 0.0002190843 6.894075e-05
[1178,] 0.0002109022 0.0002184336 6.743580e-05
[1179,] 0.0002277702 0.0002402786 7.495754e-05
[1180,] 0.0002448256 0.0002386710 8.652979e-05
[1181,] 0.0002373224 0.0002384303 7.775745e-05
[1182,] 0.0002374471 0.0002389303 7.810951e-05
[1183,] 0.0002107440 0.0002215007 6.817793e-05
[1184,] 0.0002377345 0.0002382074 7.807885e-05
[1185,] 0.0002782261 0.0002457296 7.903274e-05
[1186,] 0.0002293862 0.0002360921 8.751432e-05
[1187,] 0.0002279942 0.0002545328 7.943991e-05
[1188,] 0.0002279943 0.0002551705 7.959118e-05
[1189,] 0.0002118099 0.0002186436 6.846146e-05
[1190,] 0.0002107536 0.0002130417 6.554883e-05
[1191,] 0.0002428332 0.0002362587 8.381393e-05
[1192,] 0.0002428313 0.0002361919 8.379015e-05
[1193,] 0.0002278980 0.0002408255 7.585290e-05
[1194,] 0.0002234882 0.0002277036 7.438095e-05
[1195,] 0.0002101467 0.0002284095 6.924680e-05
[1196,] 0.0002433986 0.0002439167 8.802934e-05
[1197,] 0.0002392984 0.0002454203 7.860148e-05
[1198,] 0.0002387860 0.0002284587 7.444994e-05
[1199,] 0.0002211563 0.0002062461 6.439330e-05
[1200,] 0.0002364584 0.0002424785 7.809109e-05
[1201,] 0.0002405564 0.0002450326 7.859098e-05
[1202,] 0.0002389933 0.0002442254 7.915361e-05
[1203,] 0.0002207179 0.0002527429 7.950540e-05
[1204,] 0.0002203846 0.0002525525 7.840111e-05
[1205,] 0.0002235912 0.0002470022 7.849776e-05
[1206,] 0.0002233780 0.0002499127 7.865682e-05
[1207,] 0.0002235939 0.0002475820 7.870041e-05
[1208,] 0.0002388142 0.0002280712 7.437930e-05
[1209,] 0.0002235711 0.0002516732 7.985765e-05
[1210,] 0.0002292930 0.0002315992 7.379623e-05
[1211,] 0.0002435422 0.0002473080 8.990335e-05
[1212,] 0.0002280008 0.0002242116 7.652214e-05
[1213,] 0.0002299949 0.0002272806 7.739596e-05
[1214,] 0.0002270868 0.0002313093 7.842636e-05
[1215,] 0.0002266298 0.0002282836 7.677955e-05
[1216,] 0.0002283415 0.0001978421 6.269488e-05
[1217,] 0.0002281169 0.0002301114 7.898285e-05
[1218,] 0.0002311978 0.0002247292 7.755213e-05
[1219,] 0.0002274847 0.0001988267 6.299824e-05
[1220,] 0.0002276473 0.0002468510 8.495433e-05
[1221,] 0.0002387145 0.0002254366 7.359156e-05
[1222,] 0.0002405037 0.0002458193 7.868071e-05
[1223,] 0.0002308670 0.0002164827 7.384487e-05
[1224,] 0.0002287022 0.0001990923 6.309226e-05
[1225,] 0.0002403824 0.0002457970 7.870284e-05
[1226,] 0.0002305033 0.0002162025 7.344566e-05
[1227,] 0.0002213059 0.0002375086 7.610664e-05
[1228,] 0.0002213524 0.0002395021 7.683099e-05
[1229,] 0.0002344541 0.0002449104 7.443563e-05
[1230,] 0.0002301948 0.0001967554 6.307073e-05
[1231,] 0.0002384873 0.0002219293 7.338275e-05
[1232,] 0.0002413434 0.0002434531 7.851826e-05
[1233,] 0.0002384436 0.0002231200 7.370218e-05
[1234,] 0.0002146534 0.0002245440 6.684727e-05
[1235,] 0.0002303216 0.0001967598 6.312973e-05
[1236,] 0.0002381693 0.0002317012 7.625410e-05
[1237,] 0.0002208329 0.0002332662 7.365067e-05
[1238,] 0.0002341507 0.0002424815 7.427538e-05
[1239,] 0.0002315573 0.0001976734 6.384834e-05
[1240,] 0.0002344174 0.0002408518 7.352183e-05
[1241,] 0.0002151127 0.0002256587 6.761170e-05
[1242,] 0.0002140908 0.0002169790 6.504874e-05
[1243,] 0.0002470852 0.0002477145 9.252886e-05
[1244,] 0.0002202224 0.0003190162 9.522023e-05
[1245,] 0.0002203446 0.0003128732 9.395279e-05
[1246,] 0.0002289093 0.0003089523 1.429802e-04
[1247,] 0.0002423939 0.0002432314 7.855989e-05
[1248,] 0.0002351902 0.0002592307 7.724930e-05
[1249,] 0.0002232953 0.0003595484 1.967114e-04
[1250,] 0.0002428379 0.0002445485 7.852411e-05
[1251,] 0.0002290745 0.0003436179 2.562154e-04
[1252,] 0.0002211127 0.0003562533 1.694655e-04
[1253,] 0.0002438305 0.0002229544 7.956064e-05
[1254,] 0.0002502232 0.0002472309 9.415012e-05
[1255,] 0.0002389816 0.0002375436 7.744540e-05
[1256,] 0.0002235246 0.0002629758 8.796473e-05
[1257,] 0.0002441178 0.0002136141 7.537153e-05
[1258,] 0.0002503733 0.0002476870 9.573573e-05
[1259,] 0.0002239368 0.0002235781 7.410367e-05
[1260,] 0.0002360424 0.0002148694 7.703114e-05
[1261,] 0.0002415422 0.0002421379 7.857965e-05
[1262,] 0.0002437279 0.0002385623 8.676880e-05
[1263,] 0.0002427485 0.0002472511 8.924907e-05
[1264,] 0.0002541945 0.0002482944 9.745792e-05
[1265,] 0.0002418428 0.0002421376 7.861154e-05
[1266,] 0.0002430499 0.0002409189 8.685981e-05
[1267,] 0.0002506181 0.0002478978 9.494736e-05
[1268,] 0.0002492322 0.0002463533 9.280509e-05
[1269,] 0.0002442464 0.0002677245 9.972717e-05
[1270,] 0.0002436031 0.0002431705 8.855381e-05
[1271,] 0.0002234880 0.0002376201 7.297984e-05
[1272,] 0.0002439438 0.0002681352 9.882969e-05
[1273,] 0.0002417919 0.0002418094 7.866762e-05
[1274,] 0.0002419270 0.0002418113 7.868676e-05
[1275,] 0.0002356738 0.0002433055 7.827410e-05
[1276,] 0.0002332312 0.0002121016 6.324065e-05
[1277,] 0.0002334305 0.0002482023 9.246124e-05
[1278,] 0.0002414216 0.0002360884 7.812679e-05
[1279,] 0.0002242790 0.0002380041 7.377549e-05
[1280,] 0.0002311871 0.0002491338 9.074614e-05
[1281,] 0.0002439465 0.0002732378 1.017519e-04
[1282,] 0.0002434110 0.0002429830 8.351200e-05
[1283,] 0.0002433253 0.0002455692 8.913739e-05
[1284,] 0.0002439560 0.0002731908 1.010576e-04
[1285,] 0.0002415399 0.0002418348 7.863106e-05
[1286,] 0.0002433437 0.0002768584 1.014341e-04
[1287,] 0.0002428785 0.0002073029 7.581165e-05
[1288,] 0.0005425825 0.0002257377 1.299713e-04
[1289,] 0.0002379119 0.0002311675 7.136576e-05
[1290,] 0.0002214687 0.0007514932 2.638732e-04
[1291,] 0.0002443159 0.0002265329 7.300322e-05
[1292,] 0.0002371325 0.0002253983 7.078803e-05
[1293,] 0.0002210419 0.0002286492 3.557284e-04
[1294,] 0.0002261871 0.0002272435 7.096286e-05
[1295,] 0.0002215903 0.0012304629 3.975896e-04
[1296,] 0.0002276242 0.0002385106 7.479318e-05
[1297,] 0.0002272488 0.0002288717 7.271813e-05
[1298,] 0.0002442739 0.0002233467 7.240043e-05
[1299,] 0.0002401777 0.0002159482 6.671551e-05
[1300,] 0.0002266690 0.0002282167 7.189889e-05
[1301,] 0.0002268630 0.0002273268 7.173294e-05
[1302,] 0.0002401575 0.0002184885 6.726593e-05
[1303,] 0.0002468242 0.0002149923 7.095212e-05
[1304,] 0.0002203084 0.0002014310 6.230485e-05
[1305,] 0.0002218825 0.0003242560 1.124328e-04
[1306,] 0.0002187122 0.0002164936 6.516814e-05
[1307,] 0.0002272240 0.0002289419 7.268980e-05
[1308,] 0.0002426295 0.0002271035 7.111095e-05
[1309,] 0.0002267392 0.0002281409 7.193512e-05
[1310,] 0.0002266764 0.0002268696 7.138110e-05
[1311,] 0.0002189406 0.0002164799 6.520819e-05
[1312,] 0.0002268891 0.0002278991 7.201148e-05
[1313,] 0.0002401780 0.0002034953 6.446107e-05
[1314,] 0.0002301272 0.0002486042 8.120203e-05
[1315,] 0.0002396781 0.0002083133 6.532700e-05
[1316,] 0.0002202341 0.0002010407 6.227113e-05
[1317,] 0.0002202674 0.0002010373 6.225814e-05
[1318,] 0.0002268394 0.0002279562 7.198551e-05
[1319,] 0.0002265344 0.0002263353 7.090377e-05
[1320,] 0.0002399519 0.0002095917 6.547982e-05
[1321,] 0.0002261647 0.0002424188 7.741796e-05
[1322,] 0.0002265413 0.0002281044 7.169784e-05
[1323,] 0.0002267674 0.0002287382 7.213194e-05
[1324,] 0.0002271030 0.0002218947 7.021000e-05
[1325,] 0.0002296629 0.0002461271 7.938798e-05
[1326,] 0.0002428152 0.0002539399 7.949102e-05
[1327,] 0.0002307805 0.0002306764 7.491767e-05
[1328,] 0.0002368333 0.0002246359 7.538189e-05
[1329,] 0.0002357628 0.0001961132 6.390368e-05
[1330,] 0.0002904201 0.0002407072 1.004978e-04
[1331,] 0.0002244677 0.0002164382 8.829307e-05
[1332,] 0.0002482212 0.0002163053 7.082761e-05
[1333,] 0.0002409360 0.0002208852 2.566577e-04
[1334,] 0.0003138630 0.0002368064 1.047895e-04
[1335,] 0.0002272953 0.0002312592 7.163841e-05
[1336,] 0.0002276388 0.0002275163 7.068981e-05
[1337,] 0.0002253524 0.0002183474 9.036534e-05
[1338,] 0.0002262479 0.0002207664 6.768425e-05
[1339,] 0.0002288863 0.0002122136 6.468315e-05
[1340,] 0.0002274468 0.0002301396 7.278755e-05
[1341,] 0.0002333846 0.0002382332 7.682774e-05
[1342,] 0.0002399202 0.0002416081 7.607782e-05
[1343,] 0.0002350386 0.0002425833 7.790415e-05
[1344,] 0.0002390156 0.0002443588 7.810394e-05
[1345,] 0.0002392128 0.0002443845 7.676607e-05
[1346,] 0.0002374030 0.0002475402 8.258096e-05
[1347,] 0.0002390184 0.0002467151 7.833038e-05
[1348,] 0.0002236637 0.0002013105 6.375023e-05
[1349,] 0.0002336524 0.0002380326 7.655573e-05
[1350,] 0.0002308878 0.0002176962 1.469917e-04
[1351,] 0.0002302729 0.0002177298 1.390195e-04
[1352,] 0.0002238986 0.0002024160 6.288709e-05
[1353,] 0.0002279585 0.0002177187 1.265670e-04
[1354,] 0.0002236646 0.0002017901 6.401077e-05
[1355,] 0.0002273911 0.0002299045 7.264718e-05
[1356,] 0.0002899420 0.0002362263 8.884181e-05
[1357,] 0.0002279313 0.0002177049 1.297626e-04
[1358,] 0.0002262465 0.0002176991 1.211725e-04
[1359,] 0.0002953498 0.0002426758 1.069279e-04
[1360,] 0.0002395137 0.0002402481 7.357052e-05
[1361,] 0.0002272007 0.0002294509 7.226757e-05
[1362,] 0.0002270577 0.0002464960 7.586291e-05
[1363,] 0.0002232081 0.0002036424 6.281500e-05
[1364,] 0.0002270480 0.0002465420 7.591683e-05
[1365,] 0.0002253172 0.0002205175 6.759360e-05
[1366,] 0.0002234239 0.0002027913 6.277532e-05
[1367,] 0.0002419243 0.0002432256 8.085064e-05
[1368,] 0.0002246963 0.0002023137 6.285785e-05
[1369,] 0.0002338942 0.0002384385 7.713593e-05
[1370,] 0.0002449469 0.0002097623 6.975087e-05
[1371,] 0.0002235753 0.0002014207 6.376260e-05
[1372,] 0.0002236820 0.0002035388 6.277542e-05
[1373,] 0.0002430123 0.0002110376 6.917130e-05
[1374,] 0.0002391462 0.0002299945 8.486800e-05
[1375,] 0.0002229886 0.0002015532 6.358174e-05
[1376,] 0.0002269703 0.0002280279 7.092263e-05
[1377,] 0.0002271137 0.0002464960 7.568192e-05
[1378,] 0.0002265879 0.0002213350 6.769655e-05
[1379,] 0.0002277967 0.0002122756 6.391761e-05
[1380,] 0.0002388976 0.0002074043 8.686906e-05
[1381,] 0.0002240869 0.0002026258 6.290833e-05
[1382,] 0.0002233872 0.0002020754 6.289108e-05
[1383,] 0.0002233265 0.0002017175 6.382598e-05
[1384,] 0.0002272825 0.0002216257 6.766845e-05
[1385,] 0.0002272793 0.0002296170 7.241614e-05
[1386,] 0.0002390677 0.0002293177 8.443105e-05
[1387,] 0.0002231731 0.0002009837 6.332552e-05
[1388,] 0.0002252641 0.0002137877 6.426156e-05
[1389,] 0.0002273215 0.0002211628 6.765834e-05
[1390,] 0.0005852984 0.0002354882 4.763765e-04
[1391,] 0.0002235476 0.0002028883 6.276314e-05
[1392,] 0.0002232374 0.0002024187 6.278713e-05
[1393,] 0.0002237086 0.0002019713 6.297125e-05
[1394,] 0.0002267473 0.0002213607 6.768480e-05
[1395,] 0.0002233856 0.0002015356 6.373690e-05
[1396,] 0.0002387541 0.0002450101 7.820153e-05
[1397,] 0.0002235525 0.0002020009 6.296094e-05
[1398,] 0.0002372180 0.0002265289 8.171917e-05
[1399,] 0.0002262349 0.0002203062 6.664616e-05
[1400,] 0.0002124442 0.0001960568 5.944828e-05
[1401,] 0.0002267133 0.0002246883 7.020846e-05
[1402,] 0.0002271337 0.0002465216 7.571491e-05
[1403,] 0.0002386633 0.0002437699 7.494357e-05
[1404,] 0.0002387941 0.0002426281 7.458231e-05
[1405,] 0.0002383435 0.0002421374 7.803541e-05
[1406,] 0.0002124861 0.0001969624 5.976161e-05
[1407,] 0.0002125247 0.0001971334 5.985427e-05
[1408,] 0.0002276339 0.0002206636 6.762744e-05
[1409,] 0.0002127079 0.0001969960 5.944503e-05
[1410,] 0.0002126282 0.0001972627 5.951886e-05
[1411,] 0.0002280123 0.0002208040 6.763410e-05
[1412,] 0.0002267380 0.0002205022 6.656442e-05
[1413,] 0.0002232182 0.0017590521 2.088102e-02
[1414,] 0.0002124662 0.0001970547 5.961132e-05
[1415,] 0.0002273116 0.0002340153 7.403017e-05
[1416,] 0.0002264167 0.0002203563 6.661121e-05
[1417,] 0.0002126267 0.0001976841 6.013579e-05
[1418,] 0.0002963533 0.0002421304 1.060548e-04
[1419,] 0.0002253744 0.0002204436 6.769412e-05
[1420,] 0.0002381067 0.0002336577 8.606873e-05
[1421,] 0.0002244918 0.0002185381 8.429085e-05
[1422,] 0.0002272645 0.0002211834 6.655868e-05
[1423,] 0.0002260707 0.0002152961 6.615704e-05
[1424,] 0.0002233830 0.0002177580 1.087097e-04
[1425,] 0.0002124445 0.0002026657 6.143432e-05
[1426,] 0.0002262345 0.0002134839 6.757527e-05
[1427,] 0.0002121674 0.0001970880 5.920424e-05
[1428,] 0.0004102414 0.0002312155 1.543657e-04
[1429,] 0.0002123957 0.0001979034 5.925431e-05
[1430,] 0.0002357081 0.0002400338 7.626097e-05
[1431,] 0.0002192743 0.0002186363 1.076717e-04
[1432,] 0.0002239043 0.0002257264 6.911931e-05
[1433,] 0.0002267487 0.0002269225 6.976933e-05
[1434,] 0.0002265898 0.0002255383 7.127018e-05
[1435,] 0.0002126305 0.0001958755 5.916024e-05
[1436,] 0.0002132129 0.0001955594 5.931730e-05
[1437,] 0.0002117109 0.0001998872 6.075573e-05
[1438,] 0.0002820981 0.0002412600 9.810825e-05
[1439,] 0.0002256348 0.0002523156 7.544527e-05
[1440,] 0.0002243606 0.0002185270 1.784756e-04
[1441,] 0.0002117945 0.0001962163 5.914183e-05
[1442,] 0.0002260153 0.0002224756 6.704889e-05
[1443,] 0.0002442907 0.0002438497 7.813197e-05
[1444,] 0.0002123300 0.0001955068 5.915046e-05
[1445,] 0.0002268235 0.0002468871 7.410522e-05
[1446,] 0.0002115542 0.0002006056 6.066001e-05
[1447,] 0.0002120012 0.0001954327 5.912272e-05
[1448,] 0.0002434890 0.0002414985 8.063923e-05
[1449,] 0.0002260820 0.0002567912 7.601502e-05
[1450,] 0.0002247093 0.0002058751 6.540225e-05
[1451,] 0.0002185164 0.0213066553 2.771794e-01
[1452,] 0.0002122042 0.0001953864 5.926830e-05
[1453,] 0.0002115128 0.0002007641 6.031889e-05
[1454,] 0.0002115036 0.0001999459 6.012825e-05
[1455,] 0.0002115865 0.0001953146 5.909741e-05
[1456,] 0.0002123065 0.0001954006 5.920346e-05
[1457,] 0.0002122354 0.0001953840 5.920718e-05
[1458,] 0.0002246726 0.0002133142 6.677680e-05
[1459,] 0.0002258020 0.0002223135 6.706843e-05
[1460,] 0.0002125099 0.0001954631 5.920446e-05
[1461,] 0.0002253397 0.0002132390 6.662827e-05
[1462,] 0.0002260509 0.0002525673 7.519479e-05
[1463,] 0.0002123130 0.0001956554 5.910896e-05
[1464,] 0.0002125628 0.0001954672 5.916050e-05
[1465,] 0.0002267205 0.0002443379 7.115385e-05
[1466,] 0.0002234572 0.0002188284 1.275399e-04
[1467,] 0.0002123028 0.0001954421 5.916759e-05
[1468,] 0.0002130565 0.0001956255 5.918954e-05
[1469,] 0.0002261051 0.0002292787 7.066491e-05
[1470,] 0.0002123472 0.0001953620 5.925971e-05
[1471,] 0.0002261032 0.0002292787 7.066579e-05
[1472,] 0.0002116462 0.0001952239 5.908626e-05
[1473,] 0.0002117746 0.0001951564 5.910603e-05
[1474,] 0.0002125906 0.0001953493 5.928407e-05
[1475,] 0.0002126881 0.0001954436 5.921954e-05
[1476,] 0.0002129103 0.0001954050 5.924313e-05
[1477,] 0.0024022750 0.0002281916 1.141360e-03
[1478,] 0.0002237529 0.0002206887 6.737593e-05
[1479,] 0.0002418699 0.0002429134 8.064324e-05
[1480,] 0.0002126653 0.0001995659 6.128803e-05
[1481,] 0.0002237185 0.0002059179 6.482392e-05
[1482,] 0.0002131915 0.0001956516 5.918813e-05
[1483,] 0.0002464696 0.0002297925 8.280481e-05
[1484,] 0.0002115998 0.0001952046 5.904198e-05
[1485,] 0.0002208913 0.0322150600 5.073129e-01
[1486,] 0.0002265610 0.0002453875 7.432381e-05
[1487,] 0.0002236244 0.0002227014 6.841667e-05
[1488,] 0.0002131348 0.0001991265 6.142939e-05
[1489,] 0.0002264775 0.0002299605 7.072478e-05
[1490,] 0.0002116712 0.0001951580 5.902306e-05
[1491,] 0.0002265539 0.0002242624 6.978568e-05
[1492,] 0.0002238506 0.0002233827 6.840441e-05
[1493,] 0.0002344605 0.0002382657 7.726124e-05
[1494,] 0.0002118329 0.0001953453 5.910622e-05
[1495,] 0.0002121657 0.0001953948 5.913198e-05
[1496,] 0.0002260396 0.0002296253 7.074574e-05
[1497,] 0.0002266813 0.0002450787 7.419035e-05
[1498,] 0.0002255295 0.0002400291 7.080270e-05
[1499,] 0.0002128551 0.0001953518 5.931901e-05
[1500,] 0.0002133492 0.0001959607 5.914742e-05
[1501,] 0.0002246318 0.0002054354 6.484792e-05
[1502,] 0.0002211978 0.0002191272 1.031426e-04
[1503,] 0.0002119780 0.0001956493 5.910924e-05
[1504,] 0.0002389139 0.0002639939 1.176914e-04
[1505,] 0.0002337322 0.0002381785 7.682896e-05
[1506,] 0.0002265581 0.0002131793 6.700361e-05
[1507,] 0.0002121656 0.0001953624 5.915035e-05
[1508,] 0.0002339055 0.0002399329 7.594147e-05
[1509,] 0.0002124947 0.0001954798 5.914977e-05
[1510,] 0.0002479963 0.0002273953 8.230989e-05
[1511,] 0.0002270879 0.0002132287 6.728551e-05
[1512,] 0.0002478938 0.0002311984 8.453616e-05
[1513,] 0.0002196104 0.0002114972 6.856295e-05
[1514,] 0.0002458085 0.0002496338 9.281944e-05
[1515,] 0.0002235987 0.0002219915 6.825915e-05
[1516,] 0.0002177632 0.0002191144 8.452932e-05
[1517,] 0.0002406748 0.0002414660 7.961325e-05
[1518,] 0.0002315695 0.0002169171 7.720125e-05
[1519,] 0.0002324239 0.0002161858 6.802403e-05
[1520,] 0.0004498171 0.0002242790 1.245045e-04
[1521,] 0.0003476020 0.0002184789 1.325825e-04
[1522,] 0.0003079193 0.0002323627 2.793182e-04
[1523,] 0.0003820949 0.0002425053 1.400848e-04
[1524,] 0.0002293778 0.0002196333 6.745342e-05
[1525,] 0.0004698239 0.0002241928 1.329987e-04
[1526,] 0.0002438995 0.0002215895 8.292428e-05
[1527,] 0.0002507865 0.0002133143 6.741273e-05
[1528,] 0.0002453853 0.0003748712 1.583771e-04
[1529,] 0.0002791009 0.0002284586 7.497880e-05
[1530,] 0.0004089788 0.0002412661 1.461130e-04
[1531,] 0.0004519227 0.0002379155 2.042135e-04
[1532,] 0.0002459147 0.0003621894 1.535015e-04
[1533,] 0.0002261403 0.0002387139 7.457341e-05
[1534,] 0.0002571219 0.0002405968 8.842083e-05
[1535,] 0.0002348164 0.0002514528 7.604299e-05
[1536,] 0.0002495047 0.0002158862 7.067060e-05
[1537,] 0.0003530579 0.0002418186 1.291087e-04
[1538,] 0.0002484805 0.0002143604 7.276092e-05
[1539,] 0.0002329726 0.0002398077 7.618975e-05
[1540,] 0.0002510576 0.0002190975 6.143758e-05
[1541,] 0.0002210604 0.0001958411 6.074217e-05
[1542,] 0.0002274187 0.0002076338 6.544183e-05
[1543,] 0.0002346539 0.0002462002 6.658572e-05
[1544,] 0.0003686279 0.0002392950 1.486131e-04
[1545,] 0.0002210716 0.0001959856 6.081874e-05
[1546,] 0.0003754065 0.0002478604 1.718025e-04
[1547,] 0.0002308985 0.0002402222 6.689636e-05
[1548,] 0.0002343021 0.0002420242 7.642356e-05
[1549,] 0.0002325548 0.0002398569 7.614314e-05
[1550,] 0.0002380288 0.0002821496 1.096147e-04
[1551,] 0.0003582876 0.0002585332 1.815525e-04
[1552,] 0.0002365817 0.0002339284 7.317272e-05
[1553,] 0.0002420459 0.0002422373 7.993849e-05
[1554,] 0.0002310664 0.0002408884 7.589027e-05
[1555,] 0.0002265793 0.0002655643 9.896922e-05
[1556,] 0.0003234208 0.0002606798 1.622800e-04
[1557,] 0.0002305398 0.0002345582 7.439136e-05
[1558,] 0.0003058616 0.0006682195 5.898727e-04
[1559,] 0.0003109540 0.0002304806 1.253333e-04
[1560,] 0.0002277175 0.0002558984 7.597353e-05
[1561,] 0.0002795975 0.0002452752 1.281340e-04
[1562,] 0.0002430187 0.0002279423 7.445947e-05
[1563,] 0.0003511630 0.0002717855 1.991089e-04
[1564,] 0.0002278239 0.0002246620 7.031986e-05
[1565,] 0.0002818372 0.0002283209 1.140856e-04
[1566,] 0.0002906041 0.0002056238 9.312207e-05
[1567,] 0.0002195358 0.0002689611 9.369502e-05
[1568,] 0.0002280466 0.0002267421 7.081827e-05
[1569,] 0.0002837849 0.0002105957 9.699143e-05
[1570,] 0.0002265605 0.0002011589 6.373509e-05
[1571,] 0.0002278941 0.0002267254 7.077802e-05
[1572,] 0.0002433572 0.0002290277 7.446084e-05
[1573,] 0.0002487204 0.0002332959 8.727711e-05
[1574,] 0.0003101199 0.0001965277 7.495905e-05
[1575,] 0.0002781019 0.0004040970 6.592819e-05
[1576,] 0.0002526109 0.0002419427 7.877300e-05
[1577,] 0.0002504388 0.0002570164 7.292111e-05
[1578,] 0.0002435477 0.0001989988 6.606180e-05
[1579,] 0.0003093582 0.0002018934 7.719335e-05
[1580,] 0.0002618110 0.0002023976 6.812401e-05
[1581,] 0.0002630608 0.0002023696 6.837601e-05
[1582,] 0.0002680653 0.0002453407 6.234038e-05
[1583,] 0.0002434058 0.0001990272 6.614783e-05
[1584,] 0.0002376357 0.0002449277 7.712191e-05
[1585,] 0.0002389244 0.0002555258 8.226557e-05
[1586,] 0.0002436641 0.0001990122 6.611157e-05
[1587,] 0.0002432723 0.0001994197 6.640622e-05
[1588,] 0.0002435484 0.0001990773 6.604475e-05
[1589,] 0.0002559641 0.0001958652 7.005259e-05
[1590,] 0.0002435115 0.0002035318 6.681360e-05
[1591,] 0.0002436179 0.0002025319 6.654005e-05
[1592,] 0.0002373544 0.0002408242 7.736224e-05
[1593,] 0.0002390627 0.0002411692 7.898863e-05
[1594,] 0.0002605674 0.0002242345 6.356345e-05
[1595,] 0.0002592028 0.0002259693 6.332515e-05
[1596,] 0.0002368966 0.0001978091 6.075221e-05
[1597,] 0.0002391225 0.0002591767 8.252322e-05
[1598,] 0.0002231708 0.0002159852 6.025717e-05
[1599,] 0.0002362275 0.0002111424 7.337958e-05
[1600,] 0.0002470789 0.0002436266 8.431388e-05
[1601,] 0.0002436333 0.0002270643 6.255345e-05
[1602,] 0.0002370809 0.0002015007 6.334307e-05
[1603,] 0.0002385283 0.0002303522 7.921539e-05
[1604,] 0.0002502797 0.0002079428 7.473925e-05
[1605,] 0.0002771311 0.0001996490 6.836433e-05
[1606,] 0.0002436661 0.0002295183 7.955815e-05
[1607,] 0.0002198231 0.0002198004 6.641928e-05
[1608,] 0.0003368591 0.0002367798 1.093549e-04
[1609,] 0.0002355030 0.0002276114 7.302027e-05
[1610,] 0.0002462308 0.0002351616 7.485577e-05
[1611,] 0.0002176227 0.0002206215 6.995982e-05
[1612,] 0.0002422212 0.0002433215 7.739064e-05
[1613,] 0.0003049675 0.0002381752 1.187386e-04
[1614,] 0.0002521202 0.0002338136 8.183687e-05
[1615,] 0.0002475928 0.0002327021 7.100090e-05
[1616,] 0.0002463837 0.0002426798 8.387330e-05
[1617,] 0.0002360549 0.0002426013 7.980923e-05
[1618,] 0.0002477871 0.0002150139 6.889398e-05
[1619,] 0.0002424081 0.0002396185 7.695370e-05
[1620,] 0.0002421418 0.0002622946 8.105389e-05
[1621,] 0.0002360595 0.0002464803 8.139889e-05
[1622,] 0.0002288199 0.0002071953 5.899671e-05
[1623,] 0.0002390119 0.0003080010 1.003081e-04
[1624,] 0.0002316891 0.0002060899 5.911296e-05
[1625,] 0.0002389931 0.0003086295 1.001159e-04
[1626,] 0.0002275100 0.0002050457 5.903553e-05
[1627,] 0.0002201405 0.0002208924 7.130615e-05
[1628,] 0.0002204185 0.0002213169 7.168905e-05
[1629,] 0.0002391375 0.0003025568 1.000037e-04
[1630,] 0.0002680472 0.0002044764 6.531977e-05
[1631,] 0.0002390507 0.0003025100 9.908283e-05
[1632,] 0.0002359220 0.0002445318 8.030771e-05
[1633,] 0.0002321920 0.0002142339 6.683104e-05
[1634,] 0.0002389358 0.0003361462 1.069949e-04
[1635,] 0.0002426984 0.0002031889 6.131265e-05
[1636,] 0.0002331244 0.0002128107 7.140741e-05
[1637,] 0.0003044538 0.0002548144 1.479703e-04
[1638,] 0.0002303572 0.0002343032 7.596885e-05
[1639,] 0.0002536585 0.0002361301 8.220931e-05
[1640,] 0.0002277860 0.0002210758 6.756918e-05
[1641,] 0.0002627647 0.0002325907 9.874761e-05
[1642,] 0.0002341271 0.0002347090 8.626016e-05
[1643,] 0.0002335355 0.0002350358 8.607500e-05
[1644,] 0.0002258610 0.0001980619 6.574818e-05
[1645,] 0.0002292946 0.0002435933 7.702439e-05
[1646,] 0.0002339606 0.0002341472 8.580569e-05
[1647,] 0.0002381239 0.0002137114 6.837097e-05
[1648,] 0.0002365669 0.0002245696 7.119813e-05
[1649,] 0.0002499248 0.0002248338 7.947791e-05
[1650,] 0.0002363061 0.0002175928 6.548313e-05
[1651,] 0.0002286874 0.0001960079 6.483498e-05
[1652,] 0.0002317916 0.0002280167 8.109068e-05
[1653,] 0.0002314783 0.0002268508 8.023795e-05
[1654,] 0.0002594850 0.0002232754 9.117195e-05
[1655,] 0.0002136119 0.0002290651 7.072305e-05
[1656,] 0.0002377577 0.0002185930 6.532774e-05
[1657,] 0.0002143056 0.0002310295 7.239095e-05
[1658,] 0.0002187689 0.0002925217 9.763694e-05
[1659,] 0.0002578294 0.0002324574 8.684307e-05
[1660,] 0.0002379866 0.0002288744 8.421631e-05
[1661,] 0.0002323023 0.0002412697 8.812115e-05
[1662,] 0.0002449430 0.0002057047 6.822963e-05
[1663,] 0.0002405797 0.0002415812 7.843946e-05
[1664,] 0.0002419605 0.0002389853 7.686391e-05
[1665,] 0.0002243441 0.0002158066 6.477452e-05
[1666,] 0.0002285899 0.0002382995 7.477284e-05
[1667,] 0.0002118264 0.0002251866 6.387497e-05
[1668,] 0.0002209663 0.0002090014 6.368902e-05
[1669,] 0.0002647842 0.0002555117 5.863883e-05
[1670,] 0.0002572283 0.0002341505 1.035144e-04
[1671,] 0.0002462646 0.0002339853 9.235494e-05
[1672,] 0.0002141848 0.0002915084 7.661808e-05
[1673,] 0.0002242187 0.0002337268 7.195676e-05
[1674,] 0.0002623022 0.0002362091 9.989925e-05
[1675,] 0.0002244880 0.0002402487 7.328831e-05
[1676,] 0.0002230267 0.0003154200 8.788470e-05
[1677,] 0.0002444840 0.0002225148 5.878472e-05
[1678,] 0.0002252320 0.0002240178 7.093266e-05
[1679,] 0.0002159846 0.0002883851 7.320962e-05
[1680,] 0.0002246201 0.0002407811 7.319775e-05
[1681,] 0.0002433819 0.0002996216 1.042442e-04
[1682,] 0.0002152809 0.0003832908 9.055431e-05
[1683,] 0.0002819155 0.0002321045 1.044823e-04
[1684,] 0.0002687014 0.0002142235 6.029252e-05
[1685,] 0.0002178319 0.0003565497 8.231492e-05
[1686,] 0.0002357929 0.0002400637 9.129484e-05
[1687,] 0.0002119622 0.0002193255 6.352291e-05
[1688,] 0.0002239099 0.0002207623 6.529696e-05
[1689,] 0.0002472776 0.0002426307 7.691597e-05
[1690,] 0.0002117702 0.0002135832 6.295747e-05
[1691,] 0.0002222876 0.0002662759 8.831137e-05
[1692,] 0.0002111424 0.0002138827 6.306893e-05
[1693,] 0.0002231577 0.0002754769 7.896050e-05
[1694,] 0.0002234264 0.0002887249 8.128527e-05
[1695,] 0.0002429826 0.0003327278 1.088310e-04
[1696,] 0.0002349047 0.0002388989 7.387363e-05
[1697,] 0.0002228990 0.0002230268 7.037938e-05
[1698,] 0.0002255472 0.0002684826 7.405874e-05
[1699,] 0.0002119911 0.0002100018 6.242680e-05
[1700,] 0.0002287303 0.0002341777 7.704018e-05
[1701,] 0.0002417604 0.0002418514 8.006657e-05
[1702,] 0.0002433921 0.0002281705 7.752108e-05
[1703,] 0.0002399212 0.0002469079 7.557963e-05
[1704,] 0.0002209792 0.0002374170 7.659044e-05
[1705,] 0.0002153616 0.0002167060 6.235302e-05
[1706,] 0.0002101290 0.0002142098 6.277826e-05
[1707,] 0.0002211041 0.0002398854 7.773600e-05
[1708,] 0.0002106215 0.0002118429 6.252863e-05
[1709,] 0.0002352252 0.0002535289 7.859735e-05
[1710,] 0.0002251868 0.0002623852 8.981793e-05
[1711,] 0.0002228242 0.0002093583 6.549982e-05
[1712,] 0.0002101276 0.0002462060 7.175710e-05
[1713,] 0.0002110106 0.0002133835 6.245340e-05
[1714,] 0.0002236308 0.0002394752 7.946728e-05
[1715,] 0.0002350866 0.0002541372 7.875776e-05
[1716,] 0.0002109249 0.0002023687 6.046440e-05
[1717,] 0.0002227223 0.0002343015 7.152107e-05
[1718,] 0.0002107604 0.0002331959 6.933784e-05
[1719,] 0.0002227602 0.0002459970 8.095040e-05
[1720,] 0.0002122323 0.0002446474 7.602538e-05
[1721,] 0.0002586645 0.0003117640 1.545192e-04
[1722,] 0.0002131708 0.0002182277 6.271180e-05
[1723,] 0.0002287438 0.0002454753 8.002110e-05
[1724,] 0.0002207167 0.0002178144 6.796386e-05
[1725,] 0.0002230449 0.0002470757 7.126159e-05
[1726,] 0.0002104103 0.0001983014 5.954945e-05
[1727,] 0.0002321414 0.0002296532 6.875882e-05
[1728,] 0.0002262579 0.0002176026 6.381286e-05
[1729,] 0.0002250631 0.0002202758 6.449620e-05
[1730,] 0.0002247863 0.0002179894 6.458240e-05
[1731,] 0.0002106974 0.0002709781 8.057402e-05
[1732,] 0.0002265047 0.0002204192 6.412168e-05
[1733,] 0.0002233437 0.0002205915 6.526581e-05
[1734,] 0.0002242619 0.0002809241 9.516975e-05
[1735,] 0.0002235449 0.0002142501 6.399307e-05
[1736,] 0.0002136772 0.0002260311 6.443242e-05
```
