## Supplementary material for "Characterization of shared and ancestry-specific signals driving complex traits using multi-ancestry fine-mapping": s1_data.bim

```
5	chr5:60429840:T:G	0	60429840	G	T
5	chr5:60429945:A:G	0	60429945	G	A
5	chr5:60430620:G:A	0	60430620	A	G
5	chr5:60431557:C:T	0	60431557	T	C
5	chr5:60432354:G:T	0	60432354	T	G
5	chr5:60432820:G:A	0	60432820	A	G
5	chr5:60432916:T:C	0	60432916	C	T
5	chr5:60433777:T:A	0	60433777	A	T
5	chr5:60435139:A:C	0	60435139	C	A
5	chr5:60435814:C:T	0	60435814	T	C
5	chr5:60435989:G:A	0	60435989	A	G
5	chr5:60436496:T:C	0	60436496	C	T
5	chr5:60437045:C:T	0	60437045	T	C
5	chr5:60437538:G:T	0	60437538	T	G
5	chr5:60438134:T:C	0	60438134	C	T
5	chr5:60438432:T:G	0	60438432	G	T
5	chr5:60438541:C:T	0	60438541	T	C
5	chr5:60438773:G:A	0	60438773	A	G
5	chr5:60438962:G:A	0	60438962	A	G
5	chr5:60439279:TG:T	0	60439279	T	TG
5	chr5:60439972:C:T	0	60439972	T	C
5	chr5:60440038:T:C	0	60440038	C	T
5	chr5:60440258:A:G	0	60440258	G	A
5	chr5:60440350:A:G	0	60440350	G	A
5	chr5:60440514:C:T	0	60440514	T	C
5	chr5:60440946:A:T	0	60440946	T	A
5	chr5:60441640:G:A	0	60441640	A	G
5	chr5:60441931:C:G	0	60441931	G	C
5	chr5:60441953:A:T	0	60441953	T	A
5	chr5:60442364:T:C	0	60442364	C	T
5	chr5:60442649:T:C	0	60442649	C	T
5	chr5:60443359:C:T	0	60443359	T	C
5	chr5:60443708:C:G	0	60443708	G	C
5	chr5:60447098:G:A	0	60447098	A	G
5	chr5:60447743:C:A	0	60447743	A	C
5	chr5:60448192:T:A	0	60448192	A	T
5	chr5:60449658:TA:T	0	60449658	T	TA
5	chr5:60450021:A:G	0	60450021	G	A
5	chr5:60450600:T:C	0	60450600	C	T
5	chr5:60451093:C:T	0	60451093	T	C
5	chr5:60451143:C:T	0	60451143	T	C
5	chr5:60452311:T:C	0	60452311	C	T
5	chr5:60453057:G:T	0	60453057	T	G
5	chr5:60454100:G:A	0	60454100	A	G
5	chr5:60454155:C:T	0	60454155	T	C
5	chr5:60455559:A:G	0	60455559	G	A
5	chr5:60455813:T:G	0	60455813	G	T
5	chr5:60456699:C:T	0	60456699	T	C
5	chr5:60456775:C:T	0	60456775	T	C
5	chr5:60456813:C:T	0	60456813	T	C
5	chr5:60457148:C:T	0	60457148	T	C
5	chr5:60458110:T:C	0	60458110	C	T
5	chr5:60458424:A:AATGTGTG	0	60458424	AATGTGTG	A
5	chr5:60459023:T:C	0	60459023	C	T
5	chr5:60459147:A:T	0	60459147	T	A
5	chr5:60461670:T:C	0	60461670	C	T
5	chr5:60461984:G:A	0	60461984	A	G
5	chr5:60463268:C:G	0	60463268	G	C
5	chr5:60463830:C:T	0	60463830	T	C
5	chr5:60464497:A:G	0	60464497	G	A
5	chr5:60464714:A:G	0	60464714	G	A
5	chr5:60464871:G:A	0	60464871	A	G
5	chr5:60465065:C:T	0	60465065	T	C
5	chr5:60467002:T:C	0	60467002	C	T
5	chr5:60467572:G:A	0	60467572	A	G
5	chr5:60468563:T:C	0	60468563	C	T
5	chr5:60469149:G:A	0	60469149	A	G
5	chr5:60469421:A:G	0	60469421	G	A
5	chr5:60472287:C:A	0	60472287	A	C
5	chr5:60473012:C:T	0	60473012	T	C
5	chr5:60474262:C:T	0	60474262	T	C
5	chr5:60475516:T:C	0	60475516	C	T
5	chr5:60475896:A:G	0	60475896	G	A
5	chr5:60475971:CT:C	0	60475971	C	CT
5	chr5:60477784:G:A	0	60477784	A	G
5	chr5:60477841:T:C	0	60477841	C	T
5	chr5:60478848:A:G	0	60478848	G	A
5	chr5:60479055:C:T	0	60479055	T	C
5	chr5:60479309:G:A	0	60479309	A	G
5	chr5:60479908:T:G	0	60479908	G	T
5	chr5:60480137:C:T	0	60480137	T	C
5	chr5:60480186:T:C	0	60480186	C	T
5	chr5:60480252:T:A	0	60480252	A	T
5	chr5:60480567:GA:G	0	60480567	G	GA
5	chr5:60482109:A:G	0	60482109	G	A
5	chr5:60482555:C:T	0	60482555	T	C
5	chr5:60482570:A:G	0	60482570	G	A
5	chr5:60483178:G:A	0	60483178	A	G
5	chr5:60483246:A:T	0	60483246	T	A
5	chr5:60484738:T:G	0	60484738	G	T
5	chr5:60484812:CATA:C	0	60484812	C	CATA
5	chr5:60487490:C:T	0	60487490	T	C
5	chr5:60487714:A:G	0	60487714	G	A
5	chr5:60489269:G:A	0	60489269	A	G
5	chr5:60494629:A:T	0	60494629	T	A
5	chr5:60495158:C:A	0	60495158	A	C
5	chr5:60495521:T:C	0	60495521	C	T
5	chr5:60497708:C:T	0	60497708	T	C
5	chr5:60498403:G:T	0	60498403	T	G
5	chr5:60498997:T:C	0	60498997	C	T
5	chr5:60499877:T:A	0	60499877	A	T
5	chr5:60500781:G:T	0	60500781	T	G
5	chr5:60500907:G:A	0	60500907	A	G
5	chr5:60500908:A:G	0	60500908	G	A
5	chr5:60501393:T:C	0	60501393	C	T
5	chr5:60501875:C:T	0	60501875	T	C
5	chr5:60502253:A:G	0	60502253	G	A
5	chr5:60502517:T:C	0	60502517	C	T
5	chr5:60502862:G:A	0	60502862	A	G
5	chr5:60503158:A:G	0	60503158	G	A
5	chr5:60503682:T:C	0	60503682	C	T
5	chr5:60506058:T:C	0	60506058	C	T
5	chr5:60506448:G:T	0	60506448	T	G
5	chr5:60506868:TC:T	0	60506868	T	TC
5	chr5:60506956:T:C	0	60506956	C	T
5	chr5:60507980:G:T	0	60507980	T	G
5	chr5:60508361:T:A	0	60508361	A	T
5	chr5:60509140:A:G	0	60509140	G	A
5	chr5:60509640:C:T	0	60509640	T	C
5	chr5:60509903:C:T	0	60509903	T	C
5	chr5:60510585:T:C	0	60510585	C	T
5	chr5:60510961:T:C	0	60510961	C	T
5	chr5:60511354:A:T	0	60511354	T	A
5	chr5:60512153:T:C	0	60512153	C	T
5	chr5:60512428:A:G	0	60512428	G	A
5	chr5:60512977:C:T	0	60512977	T	C
5	chr5:60513007:A:T	0	60513007	T	A
5	chr5:60513579:A:G	0	60513579	G	A
5	chr5:60513831:T:G	0	60513831	G	T
5	chr5:60515525:A:G	0	60515525	G	A
5	chr5:60516774:A:AT	0	60516774	AT	A
5	chr5:60517130:C:T	0	60517130	T	C
5	chr5:60517659:CTT:C	0	60517659	C	CTT
5	chr5:60518150:T:G	0	60518150	G	T
5	chr5:60518487:G:A	0	60518487	A	G
5	chr5:60518955:G:A	0	60518955	A	G
5	chr5:60519016:A:G	0	60519016	G	A
5	chr5:60519707:T:C	0	60519707	C	T
5	chr5:60519877:C:A	0	60519877	A	C
5	chr5:60520477:T:C	0	60520477	C	T
5	chr5:60520680:A:G	0	60520680	G	A
5	chr5:60520967:A:G	0	60520967	G	A
5	chr5:60521151:G:C	0	60521151	C	G
5	chr5:60521569:T:G	0	60521569	G	T
5	chr5:60522035:C:T	0	60522035	T	C
5	chr5:60522419:T:C	0	60522419	C	T
5	chr5:60522621:TAGTC:T	0	60522621	T	TAGTC
5	chr5:60522792:C:T	0	60522792	T	C
5	chr5:60522848:T:C	0	60522848	C	T
5	chr5:60522951:G:A	0	60522951	A	G
5	chr5:60522977:A:G	0	60522977	G	A
5	chr5:60523087:A:G	0	60523087	G	A
5	chr5:60523278:G:A	0	60523278	A	G
5	chr5:60523439:T:C	0	60523439	C	T
5	chr5:60524034:C:T	0	60524034	T	C
5	chr5:60524113:T:C	0	60524113	C	T
5	chr5:60524174:T:G	0	60524174	G	T
5	chr5:60524352:C:A	0	60524352	A	C
5	chr5:60524382:G:A	0	60524382	A	G
5	chr5:60525390:C:T	0	60525390	T	C
5	chr5:60525406:T:C	0	60525406	C	T
5	chr5:60525771:A:G	0	60525771	G	A
5	chr5:60526058:T:C	0	60526058	C	T
5	chr5:60526366:C:T	0	60526366	T	C
5	chr5:60527176:G:A	0	60527176	A	G
5	chr5:60527371:T:C	0	60527371	C	T
5	chr5:60527423:G:A	0	60527423	A	G
5	chr5:60527964:C:T	0	60527964	T	C
5	chr5:60528043:A:C	0	60528043	C	A
5	chr5:60529473:T:C	0	60529473	C	T
5	chr5:60529534:A:G	0	60529534	G	A
5	chr5:60529658:G:A	0	60529658	A	G
5	chr5:60530185:C:T	0	60530185	T	C
5	chr5:60531386:G:A	0	60531386	A	G
5	chr5:60533052:G:A	0	60533052	A	G
5	chr5:60533241:C:G	0	60533241	G	C
5	chr5:60533314:T:C	0	60533314	C	T
5	chr5:60533638:C:T	0	60533638	T	C
5	chr5:60534754:G:A	0	60534754	A	G
5	chr5:60535271:C:G	0	60535271	G	C
5	chr5:60536549:A:C	0	60536549	C	A
5	chr5:60537727:G:A	0	60537727	A	G
5	chr5:60538105:TAC:T	0	60538105	T	TAC
5	chr5:60538116:A:C	0	60538116	C	A
5	chr5:60538434:C:T	0	60538434	T	C
5	chr5:60538776:T:A	0	60538776	A	T
5	chr5:60538793:T:C	0	60538793	C	T
5	chr5:60539241:T:A	0	60539241	A	T
5	chr5:60539619:C:A	0	60539619	A	C
5	chr5:60539722:A:G	0	60539722	G	A
5	chr5:60540260:C:G	0	60540260	G	C
5	chr5:60541649:G:A	0	60541649	A	G
5	chr5:60541764:C:T	0	60541764	T	C
5	chr5:60541807:A:T	0	60541807	T	A
5	chr5:60541940:A:G	0	60541940	G	A
5	chr5:60543562:G:A	0	60543562	A	G
5	chr5:60545534:A:G	0	60545534	G	A
5	chr5:60545847:A:G	0	60545847	G	A
5	chr5:60547424:T:C	0	60547424	C	T
5	chr5:60547564:G:A	0	60547564	A	G
5	chr5:60547832:A:G	0	60547832	G	A
5	chr5:60548252:C:T	0	60548252	T	C
5	chr5:60549156:A:T	0	60549156	T	A
5	chr5:60550136:T:A	0	60550136	A	T
5	chr5:60551711:T:C	0	60551711	C	T
5	chr5:60553660:G:C	0	60553660	C	G
5	chr5:60553796:A:AT	0	60553796	AT	A
5	chr5:60554367:A:C	0	60554367	C	A
5	chr5:60554397:A:G	0	60554397	G	A
5	chr5:60555816:T:C	0	60555816	C	T
5	chr5:60556146:G:A	0	60556146	A	G
5	chr5:60556193:C:T	0	60556193	T	C
5	chr5:60556433:C:T	0	60556433	T	C
5	chr5:60556809:C:T	0	60556809	T	C
5	chr5:60556992:C:G	0	60556992	G	C
5	chr5:60557047:C:T	0	60557047	T	C
5	chr5:60557392:A:G	0	60557392	G	A
5	chr5:60557787:C:A	0	60557787	A	C
5	chr5:60558327:C:T	0	60558327	T	C
5	chr5:60558655:C:A	0	60558655	A	C
5	chr5:60559205:G:C	0	60559205	C	G
5	chr5:60559537:A:G	0	60559537	G	A
5	chr5:60559894:T:C	0	60559894	C	T
5	chr5:60560032:C:T	0	60560032	T	C
5	chr5:60560196:A:G	0	60560196	G	A
5	chr5:60560514:G:A	0	60560514	A	G
5	chr5:60561066:T:C	0	60561066	C	T
5	chr5:60563041:T:G	0	60563041	G	T
5	chr5:60563604:T:A	0	60563604	A	T
5	chr5:60566626:C:T	0	60566626	T	C
5	chr5:60566916:A:G	0	60566916	G	A
5	chr5:60567821:C:A	0	60567821	A	C
5	chr5:60568759:T:C	0	60568759	C	T
5	chr5:60569117:A:T	0	60569117	T	A
5	chr5:60569928:G:A	0	60569928	A	G
5	chr5:60572526:G:T	0	60572526	T	G
5	chr5:60572720:C:T	0	60572720	T	C
5	chr5:60572761:C:T	0	60572761	T	C
5	chr5:60574290:C:T	0	60574290	T	C
5	chr5:60574707:T:G	0	60574707	G	T
5	chr5:60575052:T:A	0	60575052	A	T
5	chr5:60575998:G:A	0	60575998	A	G
5	chr5:60576011:A:G	0	60576011	G	A
5	chr5:60576054:G:A	0	60576054	A	G
5	chr5:60576565:G:A	0	60576565	A	G
5	chr5:60576572:T:C	0	60576572	C	T
5	chr5:60576579:C:T	0	60576579	T	C
5	chr5:60576587:A:G	0	60576587	G	A
5	chr5:60577635:C:T	0	60577635	T	C
5	chr5:60577882:A:G	0	60577882	G	A
5	chr5:60578635:C:T	0	60578635	T	C
5	chr5:60580106:C:G	0	60580106	G	C
5	chr5:60580888:A:G	0	60580888	G	A
5	chr5:60580922:C:T	0	60580922	T	C
5	chr5:60581113:C:G	0	60581113	G	C
5	chr5:60581364:A:T	0	60581364	T	A
5	chr5:60582048:G:A	0	60582048	A	G
5	chr5:60584860:C:T	0	60584860	T	C
5	chr5:60586118:G:A	0	60586118	A	G
5	chr5:60586313:G:A	0	60586313	A	G
5	chr5:60586717:GA:G	0	60586717	G	GA
5	chr5:60588406:C:G	0	60588406	G	C
5	chr5:60588490:C:T	0	60588490	T	C
5	chr5:60588926:G:T	0	60588926	T	G
5	chr5:60589807:G:T	0	60589807	T	G
5	chr5:60589971:C:A	0	60589971	A	C
5	chr5:60590533:C:T	0	60590533	T	C
5	chr5:60593444:G:A	0	60593444	A	G
5	chr5:60594451:A:G	0	60594451	G	A
5	chr5:60595477:C:T	0	60595477	T	C
5	chr5:60595639:A:G	0	60595639	G	A
5	chr5:60595955:C:T	0	60595955	T	C
5	chr5:60599456:C:T	0	60599456	T	C
5	chr5:60599673:G:A	0	60599673	A	G
5	chr5:60599699:A:G	0	60599699	G	A
5	chr5:60600101:C:T	0	60600101	T	C
5	chr5:60604593:C:T	0	60604593	T	C
5	chr5:60605594:C:A	0	60605594	A	C
5	chr5:60608144:C:T	0	60608144	T	C
5	chr5:60608355:C:A	0	60608355	A	C
5	chr5:60608652:T:TA	0	60608652	TA	T
5	chr5:60610568:T:C	0	60610568	C	T
5	chr5:60610760:T:C	0	60610760	C	T
5	chr5:60613176:G:A	0	60613176	A	G
5	chr5:60613702:G:A	0	60613702	A	G
5	chr5:60615609:A:G	0	60615609	G	A
5	chr5:60616133:C:T	0	60616133	T	C
5	chr5:60617932:G:A	0	60617932	A	G
5	chr5:60617942:T:C	0	60617942	C	T
5	chr5:60618431:T:C	0	60618431	C	T
5	chr5:60619539:A:G	0	60619539	G	A
5	chr5:60619758:A:G	0	60619758	G	A
5	chr5:60620065:G:C	0	60620065	C	G
5	chr5:60620328:C:A	0	60620328	A	C
5	chr5:60620516:G:A	0	60620516	A	G
5	chr5:60621157:A:T	0	60621157	T	A
5	chr5:60621338:T:C	0	60621338	C	T
5	chr5:60621851:C:A	0	60621851	A	C
5	chr5:60622749:A:G	0	60622749	G	A
5	chr5:60622976:C:T	0	60622976	T	C
5	chr5:60623013:A:G	0	60623013	G	A
5	chr5:60623110:T:C	0	60623110	C	T
5	chr5:60623207:T:A	0	60623207	A	T
5	chr5:60624780:G:A	0	60624780	A	G
5	chr5:60624883:A:G	0	60624883	G	A
5	chr5:60626882:C:G	0	60626882	G	C
5	chr5:60629082:A:C	0	60629082	C	A
5	chr5:60631084:C:T	0	60631084	T	C
5	chr5:60633121:A:G	0	60633121	G	A
5	chr5:60633910:G:A	0	60633910	A	G
5	chr5:60634444:G:A	0	60634444	A	G
5	chr5:60634469:G:A	0	60634469	A	G
5	chr5:60637241:T:C	0	60637241	C	T
5	chr5:60639912:G:A	0	60639912	A	G
5	chr5:60640920:CT:C	0	60640920	C	CT
5	chr5:60643319:T:C	0	60643319	C	T
5	chr5:60643540:G:A	0	60643540	A	G
5	chr5:60643877:C:A	0	60643877	A	C
5	chr5:60644964:A:G	0	60644964	G	A
5	chr5:60646302:C:T	0	60646302	T	C
5	chr5:60646482:T:C	0	60646482	C	T
5	chr5:60646573:G:A	0	60646573	A	G
5	chr5:60648473:C:T	0	60648473	T	C
5	chr5:60653710:T:C	0	60653710	C	T
5	chr5:60658230:C:T	0	60658230	T	C
5	chr5:60658370:T:C	0	60658370	C	T
5	chr5:60658581:T:TG	0	60658581	TG	T
5	chr5:60658617:T:A	0	60658617	A	T
5	chr5:60658889:A:G	0	60658889	G	A
5	chr5:60659889:C:T	0	60659889	T	C
5	chr5:60660332:G:C	0	60660332	C	G
5	chr5:60660974:C:T	0	60660974	T	C
5	chr5:60661246:A:C	0	60661246	C	A
5	chr5:60663212:G:A	0	60663212	A	G
5	chr5:60663940:T:C	0	60663940	C	T
5	chr5:60665716:G:A	0	60665716	A	G
5	chr5:60668492:C:A	0	60668492	A	C
5	chr5:60670258:C:T	0	60670258	T	C
5	chr5:60670990:A:C	0	60670990	C	A
5	chr5:60671553:A:G	0	60671553	G	A
5	chr5:60671889:A:C	0	60671889	C	A
5	chr5:60673188:T:C	0	60673188	C	T
5	chr5:60673878:G:A	0	60673878	A	G
5	chr5:60675165:G:C	0	60675165	C	G
5	chr5:60675306:A:AT	0	60675306	AT	A
5	chr5:60675308:A:T	0	60675308	T	A
5	chr5:60677334:T:A	0	60677334	A	T
5	chr5:60677336:T:A	0	60677336	A	T
5	chr5:60678079:G:T	0	60678079	T	G
5	chr5:60678271:G:C	0	60678271	C	G
5	chr5:60679180:C:T	0	60679180	T	C
5	chr5:60679237:T:C	0	60679237	C	T
5	chr5:60681231:G:A	0	60681231	A	G
5	chr5:60682499:A:C	0	60682499	C	A
5	chr5:60682579:A:G	0	60682579	G	A
5	chr5:60685258:C:A	0	60685258	A	C
5	chr5:60685737:G:C	0	60685737	C	G
5	chr5:60686337:C:T	0	60686337	T	C
5	chr5:60686606:A:G	0	60686606	G	A
5	chr5:60687654:T:A	0	60687654	A	T
5	chr5:60687808:G:C	0	60687808	C	G
5	chr5:60688417:A:T	0	60688417	T	A
5	chr5:60691855:C:G	0	60691855	G	C
5	chr5:60692464:C:T	0	60692464	T	C
5	chr5:60692720:G:A	0	60692720	A	G
5	chr5:60692900:A:T	0	60692900	T	A
5	chr5:60693201:T:C	0	60693201	C	T
5	chr5:60694015:A:G	0	60694015	G	A
5	chr5:60694492:T:C	0	60694492	C	T
5	chr5:60696452:T:C	0	60696452	C	T
5	chr5:60697441:T:C	0	60697441	C	T
5	chr5:60698271:C:T	0	60698271	T	C
5	chr5:60699614:C:T	0	60699614	T	C
5	chr5:60699915:C:A	0	60699915	A	C
5	chr5:60699993:G:C	0	60699993	C	G
5	chr5:60700257:C:A	0	60700257	A	C
5	chr5:60700274:C:G	0	60700274	G	C
5	chr5:60701097:G:A	0	60701097	A	G
5	chr5:60701585:T:C	0	60701585	C	T
5	chr5:60701749:A:G	0	60701749	G	A
5	chr5:60701971:A:G	0	60701971	G	A
5	chr5:60702059:A:C	0	60702059	C	A
5	chr5:60702102:G:A	0	60702102	A	G
5	chr5:60702409:A:G	0	60702409	G	A
5	chr5:60702474:G:A	0	60702474	A	G
5	chr5:60702828:A:T	0	60702828	T	A
5	chr5:60702842:A:G	0	60702842	G	A
5	chr5:60702977:C:T	0	60702977	T	C
5	chr5:60703123:G:A	0	60703123	A	G
5	chr5:60703533:C:T	0	60703533	T	C
5	chr5:60703610:G:A	0	60703610	A	G
5	chr5:60703924:GAAA:G	0	60703924	G	GAAA
5	chr5:60704360:CTTT:C	0	60704360	C	CTTT
5	chr5:60704781:C:T	0	60704781	T	C
5	chr5:60705225:T:C	0	60705225	C	T
5	chr5:60705295:C:T	0	60705295	T	C
5	chr5:60708633:C:T	0	60708633	T	C
5	chr5:60709058:A:C	0	60709058	C	A
5	chr5:60709909:G:A	0	60709909	A	G
5	chr5:60710039:T:G	0	60710039	G	T
5	chr5:60711234:C:T	0	60711234	T	C
5	chr5:60711594:T:A	0	60711594	A	T
5	chr5:60712352:TTGTTTG:T	0	60712352	T	TTGTTTG
5	chr5:60712364:T:A	0	60712364	A	T
5	chr5:60712530:G:A	0	60712530	A	G
5	chr5:60712993:C:T	0	60712993	T	C
5	chr5:60713017:C:T	0	60713017	T	C
5	chr5:60713236:G:A	0	60713236	A	G
5	chr5:60713337:G:A	0	60713337	A	G
5	chr5:60713505:G:A	0	60713505	A	G
5	chr5:60713826:A:C	0	60713826	C	A
5	chr5:60713875:T:C	0	60713875	C	T
5	chr5:60713980:G:T	0	60713980	T	G
5	chr5:60714122:C:G	0	60714122	G	C
5	chr5:60714123:A:C	0	60714123	C	A
5	chr5:60714461:G:A	0	60714461	A	G
5	chr5:60714747:C:G	0	60714747	G	C
5	chr5:60715090:G:A	0	60715090	A	G
5	chr5:60715168:G:A	0	60715168	A	G
5	chr5:60715446:T:C	0	60715446	C	T
5	chr5:60715695:C:T	0	60715695	T	C
5	chr5:60715809:G:A	0	60715809	A	G
5	chr5:60715823:C:A	0	60715823	A	C
5	chr5:60715849:T:A	0	60715849	A	T
5	chr5:60716284:A:G	0	60716284	G	A
5	chr5:60716408:T:C	0	60716408	C	T
5	chr5:60717117:T:C	0	60717117	C	T
5	chr5:60718086:T:C	0	60718086	C	T
5	chr5:60720971:A:G	0	60720971	G	A
5	chr5:60724251:C:T	0	60724251	T	C
5	chr5:60724693:C:T	0	60724693	T	C
5	chr5:60724818:G:T	0	60724818	T	G
5	chr5:60724900:G:GT	0	60724900	GT	G
5	chr5:60725806:T:G	0	60725806	G	T
5	chr5:60726384:A:G	0	60726384	G	A
5	chr5:60728061:C:T	0	60728061	T	C
5	chr5:60728264:A:G	0	60728264	G	A
5	chr5:60728726:G:A	0	60728726	A	G
5	chr5:60728814:G:A	0	60728814	A	G
5	chr5:60728985:C:T	0	60728985	T	C
5	chr5:60729325:A:G	0	60729325	G	A
5	chr5:60729552:C:T	0	60729552	T	C
5	chr5:60730409:T:C	0	60730409	C	T
5	chr5:60731634:C:T	0	60731634	T	C
5	chr5:60731925:C:T	0	60731925	T	C
5	chr5:60732331:G:A	0	60732331	A	G
5	chr5:60734386:C:CATG	0	60734386	CATG	C
5	chr5:60734964:T:A	0	60734964	A	T
5	chr5:60735422:T:C	0	60735422	C	T
5	chr5:60735534:C:T	0	60735534	T	C
5	chr5:60735840:A:G	0	60735840	G	A
5	chr5:60736324:T:G	0	60736324	G	T
5	chr5:60736544:C:T	0	60736544	T	C
5	chr5:60736586:T:C	0	60736586	C	T
5	chr5:60736772:G:A	0	60736772	A	G
5	chr5:60737405:C:T	0	60737405	T	C
5	chr5:60738648:G:A	0	60738648	A	G
5	chr5:60738848:T:G	0	60738848	G	T
5	chr5:60738997:G:A	0	60738997	A	G
5	chr5:60739059:C:T	0	60739059	T	C
5	chr5:60739180:T:C	0	60739180	C	T
5	chr5:60739395:C:T	0	60739395	T	C
5	chr5:60739593:C:G	0	60739593	G	C
5	chr5:60739813:A:G	0	60739813	G	A
5	chr5:60740388:T:G	0	60740388	G	T
5	chr5:60740550:A:G	0	60740550	G	A
5	chr5:60740924:T:C	0	60740924	C	T
5	chr5:60740993:A:C	0	60740993	C	A
5	chr5:60742398:G:A	0	60742398	A	G
5	chr5:60744220:C:G	0	60744220	G	C
5	chr5:60744233:A:T	0	60744233	T	A
5	chr5:60744640:G:A	0	60744640	A	G
5	chr5:60744809:A:G	0	60744809	G	A
5	chr5:60745207:G:C	0	60745207	C	G
5	chr5:60745382:C:T	0	60745382	T	C
5	chr5:60745524:A:G	0	60745524	G	A
5	chr5:60746497:C:T	0	60746497	T	C
5	chr5:60747588:C:T	0	60747588	T	C
5	chr5:60748530:T:C	0	60748530	C	T
5	chr5:60749043:T:G	0	60749043	G	T
5	chr5:60749293:C:T	0	60749293	T	C
5	chr5:60751005:C:T	0	60751005	T	C
5	chr5:60751596:A:G	0	60751596	G	A
5	chr5:60752147:T:A	0	60752147	A	T
5	chr5:60752201:G:A	0	60752201	A	G
5	chr5:60753292:T:C	0	60753292	C	T
5	chr5:60753750:G:C	0	60753750	C	G
5	chr5:60756132:AG:A	0	60756132	A	AG
5	chr5:60756742:C:A	0	60756742	A	C
5	chr5:60756816:G:A	0	60756816	A	G
5	chr5:60759104:C:G	0	60759104	G	C
5	chr5:60759784:T:C	0	60759784	C	T
5	chr5:60759817:T:A	0	60759817	A	T
5	chr5:60760028:C:T	0	60760028	T	C
5	chr5:60760762:C:T	0	60760762	T	C
5	chr5:60761156:G:A	0	60761156	A	G
5	chr5:60761173:T:A	0	60761173	A	T
5	chr5:60761699:A:G	0	60761699	G	A
5	chr5:60761891:C:T	0	60761891	T	C
5	chr5:60762009:T:C	0	60762009	C	T
5	chr5:60762046:T:C	0	60762046	C	T
5	chr5:60762105:A:G	0	60762105	G	A
5	chr5:60762166:G:C	0	60762166	C	G
5	chr5:60762426:C:T	0	60762426	T	C
5	chr5:60762571:C:T	0	60762571	T	C
5	chr5:60763031:C:T	0	60763031	T	C
5	chr5:60763160:A:G	0	60763160	G	A
5	chr5:60763305:T:C	0	60763305	C	T
5	chr5:60764870:C:T	0	60764870	T	C
5	chr5:60765659:C:T	0	60765659	T	C
5	chr5:60765727:T:C	0	60765727	C	T
5	chr5:60765729:G:C	0	60765729	C	G
5	chr5:60766103:C:T	0	60766103	T	C
5	chr5:60766332:G:A	0	60766332	A	G
5	chr5:60766797:C:A	0	60766797	A	C
5	chr5:60766841:C:T	0	60766841	T	C
5	chr5:60766918:T:C	0	60766918	C	T
5	chr5:60767185:T:C	0	60767185	C	T
5	chr5:60767485:C:T	0	60767485	T	C
5	chr5:60767684:G:T	0	60767684	T	G
5	chr5:60767749:G:A	0	60767749	A	G
5	chr5:60768126:C:T	0	60768126	T	C
5	chr5:60768510:G:A	0	60768510	A	G
5	chr5:60768558:C:T	0	60768558	T	C
5	chr5:60768805:CT:C	0	60768805	C	CT
5	chr5:60769017:A:G	0	60769017	G	A
5	chr5:60769211:G:A	0	60769211	A	G
5	chr5:60769692:G:A	0	60769692	A	G
5	chr5:60770029:T:C	0	60770029	C	T
5	chr5:60770114:G:T	0	60770114	T	G
5	chr5:60770498:C:G	0	60770498	G	C
5	chr5:60770669:T:A	0	60770669	A	T
5	chr5:60770683:A:C	0	60770683	C	A
5	chr5:60770839:G:A	0	60770839	A	G
5	chr5:60771017:A:G	0	60771017	G	A
5	chr5:60771023:C:T	0	60771023	T	C
5	chr5:60771723:C:T	0	60771723	T	C
5	chr5:60772520:G:A	0	60772520	A	G
5	chr5:60772528:T:C	0	60772528	C	T
5	chr5:60772807:T:C	0	60772807	C	T
5	chr5:60773230:C:T	0	60773230	T	C
5	chr5:60773612:C:T	0	60773612	T	C
5	chr5:60774107:G:A	0	60774107	A	G
5	chr5:60776650:A:G	0	60776650	G	A
5	chr5:60776952:A:G	0	60776952	G	A
5	chr5:60777398:A:T	0	60777398	T	A
5	chr5:60778173:T:C	0	60778173	C	T
5	chr5:60779366:C:T	0	60779366	T	C
5	chr5:60779501:C:T	0	60779501	T	C
5	chr5:60780189:G:A	0	60780189	A	G
5	chr5:60782085:T:G	0	60782085	G	T
5	chr5:60782585:C:T	0	60782585	T	C
5	chr5:60784354:G:A	0	60784354	A	G
5	chr5:60784547:A:G	0	60784547	G	A
5	chr5:60784591:G:T	0	60784591	T	G
5	chr5:60784596:C:T	0	60784596	T	C
5	chr5:60785198:C:T	0	60785198	T	C
5	chr5:60785469:T:C	0	60785469	C	T
5	chr5:60785491:T:C	0	60785491	C	T
5	chr5:60785981:T:C	0	60785981	C	T
5	chr5:60786814:T:C	0	60786814	C	T
5	chr5:60788076:A:G	0	60788076	G	A
5	chr5:60788664:AC:A	0	60788664	A	AC
5	chr5:60789936:G:A	0	60789936	A	G
5	chr5:60790850:T:G	0	60790850	G	T
5	chr5:60791073:C:T	0	60791073	T	C
5	chr5:60791509:G:A	0	60791509	A	G
5	chr5:60792321:A:G	0	60792321	G	A
5	chr5:60792423:C:T	0	60792423	T	C
5	chr5:60792428:T:C	0	60792428	C	T
5	chr5:60792967:A:G	0	60792967	G	A
5	chr5:60793609:T:G	0	60793609	G	T
5	chr5:60795124:C:G	0	60795124	G	C
5	chr5:60795219:C:T	0	60795219	T	C
5	chr5:60795365:C:G	0	60795365	G	C
5	chr5:60795496:G:A	0	60795496	A	G
5	chr5:60795503:T:C	0	60795503	C	T
5	chr5:60795729:A:G	0	60795729	G	A
5	chr5:60795846:AAG:A	0	60795846	A	AAG
5	chr5:60795991:T:C	0	60795991	C	T
5	chr5:60797268:T:C	0	60797268	C	T
5	chr5:60797560:C:T	0	60797560	T	C
5	chr5:60797785:A:G	0	60797785	G	A
5	chr5:60798439:G:T	0	60798439	T	G
5	chr5:60799177:T:C	0	60799177	C	T
5	chr5:60799445:G:A	0	60799445	A	G
5	chr5:60799841:T:C	0	60799841	C	T
5	chr5:60799899:T:C	0	60799899	C	T
5	chr5:60800670:T:C	0	60800670	C	T
5	chr5:60800778:TC:T	0	60800778	T	TC
5	chr5:60802440:A:G	0	60802440	G	A
5	chr5:60803976:T:C	0	60803976	C	T
5	chr5:60807625:C:T	0	60807625	T	C
5	chr5:60807665:A:G	0	60807665	G	A
5	chr5:60807737:C:T	0	60807737	T	C
5	chr5:60807771:A:G	0	60807771	G	A
5	chr5:60807827:G:A	0	60807827	A	G
5	chr5:60809409:T:C	0	60809409	C	T
5	chr5:60810179:G:A	0	60810179	A	G
5	chr5:60813097:C:G	0	60813097	G	C
5	chr5:60813134:A:G	0	60813134	G	A
5	chr5:60813695:T:A	0	60813695	A	T
5	chr5:60815752:A:G	0	60815752	G	A
5	chr5:60816088:T:C	0	60816088	C	T
5	chr5:60816122:A:G	0	60816122	G	A
5	chr5:60816209:A:G	0	60816209	G	A
5	chr5:60817850:A:G	0	60817850	G	A
5	chr5:60818433:A:T	0	60818433	T	A
5	chr5:60820706:C:T	0	60820706	T	C
5	chr5:60821053:C:T	0	60821053	T	C
5	chr5:60821375:A:T	0	60821375	T	A
5	chr5:60821679:A:G	0	60821679	G	A
5	chr5:60823134:T:A	0	60823134	A	T
5	chr5:60823135:GAAGT:G	0	60823135	G	GAAGT
5	chr5:60823910:A:G	0	60823910	G	A
5	chr5:60824295:C:G	0	60824295	G	C
5	chr5:60824963:T:TC	0	60824963	TC	T
5	chr5:60825270:A:G	0	60825270	G	A
5	chr5:60825411:C:T	0	60825411	T	C
5	chr5:60825444:T:C	0	60825444	C	T
5	chr5:60825535:G:C	0	60825535	C	G
5	chr5:60825643:A:T	0	60825643	T	A
5	chr5:60826374:T:A	0	60826374	A	T
5	chr5:60828013:AC:A	0	60828013	A	AC
5	chr5:60830439:T:C	0	60830439	C	T
5	chr5:60830475:A:T	0	60830475	T	A
5	chr5:60830613:T:C	0	60830613	C	T
5	chr5:60831897:T:C	0	60831897	C	T
5	chr5:60833534:A:G	0	60833534	G	A
5	chr5:60835824:C:T	0	60835824	T	C
5	chr5:60836057:T:C	0	60836057	C	T
5	chr5:60837880:A:G	0	60837880	G	A
5	chr5:60838811:G:A	0	60838811	A	G
5	chr5:60839355:G:A	0	60839355	A	G
5	chr5:60840135:G:A	0	60840135	A	G
5	chr5:60840158:A:G	0	60840158	G	A
5	chr5:60840627:C:T	0	60840627	T	C
5	chr5:60840799:G:A	0	60840799	A	G
5	chr5:60841341:A:T	0	60841341	T	A
5	chr5:60842003:G:C	0	60842003	C	G
5	chr5:60842032:C:A	0	60842032	A	C
5	chr5:60842763:C:T	0	60842763	T	C
5	chr5:60843056:C:G	0	60843056	G	C
5	chr5:60843721:C:T	0	60843721	T	C
5	chr5:60844054:A:G	0	60844054	G	A
5	chr5:60844234:T:C	0	60844234	C	T
5	chr5:60844250:C:T	0	60844250	T	C
5	chr5:60844627:A:T	0	60844627	T	A
5	chr5:60845640:A:T	0	60845640	T	A
5	chr5:60847424:A:G	0	60847424	G	A
5	chr5:60847655:A:AAG	0	60847655	AAG	A
5	chr5:60849990:G:A	0	60849990	A	G
5	chr5:60850163:T:C	0	60850163	C	T
5	chr5:60852270:A:T	0	60852270	T	A
5	chr5:60854764:A:G	0	60854764	G	A
5	chr5:60857027:C:T	0	60857027	T	C
5	chr5:60859157:T:A	0	60859157	A	T
5	chr5:60859289:C:A	0	60859289	A	C
5	chr5:60860234:A:G	0	60860234	G	A
5	chr5:60860290:G:A	0	60860290	A	G
5	chr5:60860396:G:A	0	60860396	A	G
5	chr5:60860546:A:G	0	60860546	G	A
5	chr5:60861226:G:T	0	60861226	T	G
5	chr5:60861543:T:C	0	60861543	C	T
5	chr5:60861576:G:A	0	60861576	A	G
5	chr5:60861797:G:A	0	60861797	A	G
5	chr5:60862276:A:C	0	60862276	C	A
5	chr5:60862278:A:G	0	60862278	G	A
5	chr5:60862280:T:C	0	60862280	C	T
5	chr5:60864144:T:C	0	60864144	C	T
5	chr5:60865033:T:C	0	60865033	C	T
5	chr5:60865067:A:G	0	60865067	G	A
5	chr5:60865068:G:A	0	60865068	A	G
5	chr5:60865992:C:T	0	60865992	T	C
5	chr5:60866367:C:G	0	60866367	G	C
5	chr5:60866384:T:C	0	60866384	C	T
5	chr5:60866856:T:G	0	60866856	G	T
5	chr5:60867080:T:C	0	60867080	C	T
5	chr5:60867843:C:G	0	60867843	G	C
5	chr5:60868949:C:T	0	60868949	T	C
5	chr5:60870360:C:G	0	60870360	G	C
5	chr5:60870618:C:T	0	60870618	T	C
5	chr5:60870981:C:A	0	60870981	A	C
5	chr5:60871193:A:C	0	60871193	C	A
5	chr5:60872338:A:C	0	60872338	C	A
5	chr5:60873145:A:G	0	60873145	G	A
5	chr5:60873287:C:T	0	60873287	T	C
5	chr5:60873324:T:C	0	60873324	C	T
5	chr5:60873578:T:G	0	60873578	G	T
5	chr5:60874731:T:C	0	60874731	C	T
5	chr5:60874778:T:C	0	60874778	C	T
5	chr5:60877792:A:T	0	60877792	T	A
5	chr5:60878733:T:TA	0	60878733	TA	T
5	chr5:60879205:C:A	0	60879205	A	C
5	chr5:60879907:G:T	0	60879907	T	G
5	chr5:60880409:C:T	0	60880409	T	C
5	chr5:60880725:A:T	0	60880725	T	A
5	chr5:60880967:G:T	0	60880967	T	G
5	chr5:60880968:C:T	0	60880968	T	C
5	chr5:60881643:G:A	0	60881643	A	G
5	chr5:60883474:A:G	0	60883474	G	A
5	chr5:60884424:C:T	0	60884424	T	C
5	chr5:60884647:C:T	0	60884647	T	C
5	chr5:60885673:T:C	0	60885673	C	T
5	chr5:60886395:G:A	0	60886395	A	G
5	chr5:60886497:T:C	0	60886497	C	T
5	chr5:60886651:A:G	0	60886651	G	A
5	chr5:60886687:T:G	0	60886687	G	T
5	chr5:60889069:C:T	0	60889069	T	C
5	chr5:60891148:C:A	0	60891148	A	C
5	chr5:60892395:C:T	0	60892395	T	C
5	chr5:60893199:G:C	0	60893199	C	G
5	chr5:60894070:C:T	0	60894070	T	C
5	chr5:60894767:A:G	0	60894767	G	A
5	chr5:60896442:C:T	0	60896442	T	C
5	chr5:60897512:T:C	0	60897512	C	T
5	chr5:60897593:A:C	0	60897593	C	A
5	chr5:60900538:T:A	0	60900538	A	T
5	chr5:60900605:C:T	0	60900605	T	C
5	chr5:60901273:T:C	0	60901273	C	T
5	chr5:60901888:C:T	0	60901888	T	C
5	chr5:60903536:C:T	0	60903536	T	C
5	chr5:60904838:A:G	0	60904838	G	A
5	chr5:60906350:T:G	0	60906350	G	T
5	chr5:60906420:A:T	0	60906420	T	A
5	chr5:60907079:A:G	0	60907079	G	A
5	chr5:60907543:A:G	0	60907543	G	A
5	chr5:60908769:C:T	0	60908769	T	C
5	chr5:60911304:T:C	0	60911304	C	T
5	chr5:60911774:GT:G	0	60911774	G	GT
5	chr5:60912978:G:T	0	60912978	T	G
5	chr5:60914304:G:T	0	60914304	T	G
5	chr5:60914595:G:A	0	60914595	A	G
5	chr5:60915109:A:G	0	60915109	G	A
5	chr5:60915598:T:C	0	60915598	C	T
5	chr5:60915669:A:G	0	60915669	G	A
5	chr5:60920216:T:C	0	60920216	C	T
5	chr5:60920806:C:T	0	60920806	T	C
5	chr5:60921211:G:A	0	60921211	A	G
5	chr5:60921824:A:C	0	60921824	C	A
5	chr5:60923653:A:C	0	60923653	C	A
5	chr5:60923973:G:A	0	60923973	A	G
5	chr5:60925467:G:A	0	60925467	A	G
5	chr5:60928029:C:G	0	60928029	G	C
5	chr5:60929696:A:G	0	60929696	G	A
5	chr5:60930214:A:G	0	60930214	G	A
5	chr5:60930759:T:C	0	60930759	C	T
5	chr5:60932096:A:G	0	60932096	G	A
5	chr5:60932189:A:C	0	60932189	C	A
5	chr5:60934494:G:A	0	60934494	A	G
5	chr5:60936515:A:G	0	60936515	G	A
5	chr5:60936710:C:T	0	60936710	T	C
5	chr5:60938339:T:C	0	60938339	C	T
5	chr5:60938415:A:G	0	60938415	G	A
5	chr5:60938502:T:C	0	60938502	C	T
5	chr5:60938602:T:C	0	60938602	C	T
5	chr5:60939005:G:T	0	60939005	T	G
5	chr5:60939413:G:A	0	60939413	A	G
5	chr5:60939656:C:T	0	60939656	T	C
5	chr5:60940379:A:G	0	60940379	G	A
5	chr5:60940909:G:A	0	60940909	A	G
5	chr5:60941869:G:T	0	60941869	T	G
5	chr5:60942425:A:T	0	60942425	T	A
5	chr5:60942763:A:G	0	60942763	G	A
5	chr5:60942869:C:G	0	60942869	G	C
5	chr5:60943616:G:A	0	60943616	A	G
5	chr5:60943871:C:G	0	60943871	G	C
5	chr5:60945159:A:G	0	60945159	G	A
5	chr5:60945315:G:A	0	60945315	A	G
5	chr5:60945441:G:A	0	60945441	A	G
5	chr5:60946119:T:G	0	60946119	G	T
5	chr5:60949318:A:G	0	60949318	G	A
5	chr5:60949706:G:A	0	60949706	A	G
5	chr5:60949771:T:G	0	60949771	G	T
5	chr5:60950582:G:A	0	60950582	A	G
5	chr5:60951988:G:A	0	60951988	A	G
5	chr5:60952487:A:G	0	60952487	G	A
5	chr5:60952806:T:A	0	60952806	A	T
5	chr5:60955380:G:T	0	60955380	T	G
5	chr5:60955977:C:T	0	60955977	T	C
5	chr5:60956655:A:G	0	60956655	G	A
5	chr5:60956668:A:G	0	60956668	G	A
5	chr5:60956962:C:CTT	0	60956962	CTT	C
5	chr5:60958043:A:G	0	60958043	G	A
5	chr5:60960229:G:T	0	60960229	T	G
5	chr5:60960712:T:C	0	60960712	C	T
5	chr5:60960805:G:A	0	60960805	A	G
5	chr5:60961273:A:G	0	60961273	G	A
5	chr5:60961623:A:G	0	60961623	G	A
5	chr5:60963153:A:G	0	60963153	G	A
5	chr5:60967399:G:A	0	60967399	A	G
5	chr5:60967939:T:A	0	60967939	A	T
5	chr5:60967991:G:C	0	60967991	C	G
5	chr5:60968176:A:G	0	60968176	G	A
5	chr5:60968605:T:C	0	60968605	C	T
5	chr5:60969281:A:C	0	60969281	C	A
5	chr5:60970839:G:C	0	60970839	C	G
5	chr5:60971048:G:A	0	60971048	A	G
5	chr5:60971475:A:G	0	60971475	G	A
5	chr5:60973278:G:A	0	60973278	A	G
5	chr5:60973713:T:A	0	60973713	A	T
5	chr5:60975008:C:T	0	60975008	T	C
5	chr5:60976715:G:A	0	60976715	A	G
5	chr5:60976943:A:G	0	60976943	G	A
5	chr5:60977163:C:T	0	60977163	T	C
5	chr5:60977256:C:T	0	60977256	T	C
5	chr5:60977587:G:C	0	60977587	C	G
5	chr5:60978096:C:A	0	60978096	A	C
5	chr5:60978256:TG:T	0	60978256	T	TG
5	chr5:60978520:G:A	0	60978520	A	G
5	chr5:60979867:C:T	0	60979867	T	C
5	chr5:60980150:C:A	0	60980150	A	C
5	chr5:60981284:A:G	0	60981284	G	A
5	chr5:60981421:A:G	0	60981421	G	A
5	chr5:60981546:T:A	0	60981546	A	T
5	chr5:60981554:T:C	0	60981554	C	T
5	chr5:60984215:T:G	0	60984215	G	T
5	chr5:60984380:G:A	0	60984380	A	G
5	chr5:60984519:A:T	0	60984519	T	A
5	chr5:60985209:T:C	0	60985209	C	T
5	chr5:60986857:A:T	0	60986857	T	A
5	chr5:60986901:T:C	0	60986901	C	T
5	chr5:60989169:G:A	0	60989169	A	G
5	chr5:60989310:A:G	0	60989310	G	A
5	chr5:60990009:A:C	0	60990009	C	A
5	chr5:60990270:T:C	0	60990270	C	T
5	chr5:60990556:G:A	0	60990556	A	G
5	chr5:60991175:A:C	0	60991175	C	A
5	chr5:60992880:T:C	0	60992880	C	T
5	chr5:60993696:A:C	0	60993696	C	A
5	chr5:60994271:C:T	0	60994271	T	C
5	chr5:60994372:G:A	0	60994372	A	G
5	chr5:60994976:A:G	0	60994976	G	A
5	chr5:60995834:C:T	0	60995834	T	C
5	chr5:60995949:C:T	0	60995949	T	C
5	chr5:60995950:A:T	0	60995950	T	A
5	chr5:60996457:T:C	0	60996457	C	T
5	chr5:60996599:G:T	0	60996599	T	G
5	chr5:60996931:A:G	0	60996931	G	A
5	chr5:60998813:TTTA:T	0	60998813	T	TTTA
5	chr5:60999222:G:A	0	60999222	A	G
5	chr5:60999484:G:A	0	60999484	A	G
5	chr5:60999753:T:A	0	60999753	A	T
5	chr5:61000653:TAAG:T	0	61000653	T	TAAG
5	chr5:61001597:G:A	0	61001597	A	G
5	chr5:61001673:A:G	0	61001673	G	A
5	chr5:61002533:A:G	0	61002533	G	A
5	chr5:61002633:T:C	0	61002633	C	T
5	chr5:61003245:G:A	0	61003245	A	G
5	chr5:61004078:A:G	0	61004078	G	A
5	chr5:61004082:T:C	0	61004082	C	T
5	chr5:61004808:G:C	0	61004808	C	G
5	chr5:61005517:T:A	0	61005517	A	T
5	chr5:61005983:T:G	0	61005983	G	T
5	chr5:61006615:C:G	0	61006615	G	C
5	chr5:61006879:C:A	0	61006879	A	C
5	chr5:61006972:T:C	0	61006972	C	T
5	chr5:61007339:A:T	0	61007339	T	A
5	chr5:61007340:G:T	0	61007340	T	G
5	chr5:61007435:G:A	0	61007435	A	G
5	chr5:61007696:T:C	0	61007696	C	T
5	chr5:61008046:G:A	0	61008046	A	G
5	chr5:61010460:T:C	0	61010460	C	T
5	chr5:61012077:A:G	0	61012077	G	A
5	chr5:61012137:A:G	0	61012137	G	A
5	chr5:61012220:A:G	0	61012220	G	A
5	chr5:61012290:GC:G	0	61012290	G	GC
5	chr5:61012447:C:T	0	61012447	T	C
5	chr5:61013009:A:G	0	61013009	G	A
5	chr5:61014107:C:T	0	61014107	T	C
5	chr5:61016378:T:A	0	61016378	A	T
5	chr5:61017188:T:C	0	61017188	C	T
5	chr5:61017728:G:A	0	61017728	A	G
5	chr5:61018572:A:G	0	61018572	G	A
5	chr5:61019996:T:C	0	61019996	C	T
5	chr5:61021073:C:G	0	61021073	G	C
5	chr5:61021351:ATCTGTCGC:A	0	61021351	A	ATCTGTCGC
5	chr5:61021606:T:C	0	61021606	C	T
5	chr5:61022188:A:G	0	61022188	G	A
5	chr5:61022676:G:A	0	61022676	A	G
5	chr5:61023146:A:G	0	61023146	G	A
5	chr5:61024330:A:G	0	61024330	G	A
5	chr5:61027292:C:T	0	61027292	T	C
5	chr5:61028254:C:T	0	61028254	T	C
5	chr5:61028769:C:T	0	61028769	T	C
5	chr5:61030061:T:C	0	61030061	C	T
5	chr5:61030884:G:A	0	61030884	A	G
5	chr5:61032053:T:C	0	61032053	C	T
5	chr5:61033463:C:T	0	61033463	T	C
5	chr5:61033797:C:T	0	61033797	T	C
5	chr5:61034039:G:C	0	61034039	C	G
5	chr5:61034338:A:G	0	61034338	G	A
5	chr5:61037958:A:C	0	61037958	C	A
5	chr5:61038584:G:A	0	61038584	A	G
5	chr5:61039290:A:G	0	61039290	G	A
5	chr5:61040652:C:T	0	61040652	T	C
5	chr5:61043017:C:G	0	61043017	G	C
5	chr5:61043176:C:T	0	61043176	T	C
5	chr5:61043422:TGTATA:T	0	61043422	T	TGTATA
5	chr5:61043728:CATCTAT:C	0	61043728	C	CATCTAT
5	chr5:61043779:C:G	0	61043779	G	C
5	chr5:61046169:T:C	0	61046169	C	T
5	chr5:61046175:A:T	0	61046175	T	A
5	chr5:61048572:T:C	0	61048572	C	T
5	chr5:61048628:C:T	0	61048628	T	C
5	chr5:61048750:A:G	0	61048750	G	A
5	chr5:61049924:C:T	0	61049924	T	C
5	chr5:61050998:A:G	0	61050998	G	A
5	chr5:61051054:C:T	0	61051054	T	C
5	chr5:61051745:G:A	0	61051745	A	G
5	chr5:61052219:G:A	0	61052219	A	G
5	chr5:61052888:G:A	0	61052888	A	G
5	chr5:61053176:A:G	0	61053176	G	A
5	chr5:61053793:T:C	0	61053793	C	T
5	chr5:61054660:G:A	0	61054660	A	G
5	chr5:61054838:A:G	0	61054838	G	A
5	chr5:61055134:A:G	0	61055134	G	A
5	chr5:61056756:C:T	0	61056756	T	C
5	chr5:61058156:G:A	0	61058156	A	G
5	chr5:61058695:C:T	0	61058695	T	C
5	chr5:61059457:G:A	0	61059457	A	G
5	chr5:61059631:A:G	0	61059631	G	A
5	chr5:61059759:A:G	0	61059759	G	A
5	chr5:61060656:T:C	0	61060656	C	T
5	chr5:61062042:A:C	0	61062042	C	A
5	chr5:61062881:A:G	0	61062881	G	A
5	chr5:61063883:A:G	0	61063883	G	A
5	chr5:61064331:C:T	0	61064331	T	C
5	chr5:61065723:C:T	0	61065723	T	C
5	chr5:61065827:A:G	0	61065827	G	A
5	chr5:61067086:T:C	0	61067086	C	T
5	chr5:61069947:C:T	0	61069947	T	C
5	chr5:61070048:T:C	0	61070048	C	T
5	chr5:61070701:C:T	0	61070701	T	C
5	chr5:61072954:T:G	0	61072954	G	T
5	chr5:61073256:A:G	0	61073256	G	A
5	chr5:61074210:G:A	0	61074210	A	G
5	chr5:61074836:C:T	0	61074836	T	C
5	chr5:61076755:G:A	0	61076755	A	G
5	chr5:61078218:G:C	0	61078218	C	G
5	chr5:61079085:A:G	0	61079085	G	A
5	chr5:61079569:A:G	0	61079569	G	A
5	chr5:61080474:G:C	0	61080474	C	G
5	chr5:61082377:C:T	0	61082377	T	C
5	chr5:61083188:C:T	0	61083188	T	C
5	chr5:61084229:TTA:T	0	61084229	T	TTA
5	chr5:61087146:G:A	0	61087146	A	G
5	chr5:61087562:T:C	0	61087562	C	T
5	chr5:61087705:G:A	0	61087705	A	G
5	chr5:61088269:C:T	0	61088269	T	C
5	chr5:61088344:T:C	0	61088344	C	T
5	chr5:61088369:G:A	0	61088369	A	G
5	chr5:61089793:T:C	0	61089793	C	T
5	chr5:61089911:G:A	0	61089911	A	G
5	chr5:61090069:C:A	0	61090069	A	C
5	chr5:61090668:A:G	0	61090668	G	A
5	chr5:61090826:C:T	0	61090826	T	C
5	chr5:61091045:C:T	0	61091045	T	C
5	chr5:61092486:A:T	0	61092486	T	A
5	chr5:61092921:C:T	0	61092921	T	C
5	chr5:61093038:G:A	0	61093038	A	G
5	chr5:61093668:T:C	0	61093668	C	T
5	chr5:61093861:A:G	0	61093861	G	A
5	chr5:61094263:A:C	0	61094263	C	A
5	chr5:61095582:G:GA	0	61095582	GA	G
5	chr5:61096795:C:T	0	61096795	T	C
5	chr5:61096939:G:A	0	61096939	A	G
5	chr5:61098141:A:G	0	61098141	G	A
5	chr5:61098879:T:A	0	61098879	A	T
5	chr5:61099462:T:A	0	61099462	A	T
5	chr5:61099916:G:A	0	61099916	A	G
5	chr5:61100122:TG:T	0	61100122	T	TG
5	chr5:61101819:C:T	0	61101819	T	C
5	chr5:61102118:T:C	0	61102118	C	T
5	chr5:61102330:G:A	0	61102330	A	G
5	chr5:61102467:A:G	0	61102467	G	A
5	chr5:61103248:G:C	0	61103248	C	G
5	chr5:61105021:G:A	0	61105021	A	G
5	chr5:61105395:A:T	0	61105395	T	A
5	chr5:61105779:A:G	0	61105779	G	A
5	chr5:61105909:A:C	0	61105909	C	A
5	chr5:61106383:A:G	0	61106383	G	A
5	chr5:61106963:G:T	0	61106963	T	G
5	chr5:61107016:T:C	0	61107016	C	T
5	chr5:61107427:T:G	0	61107427	G	T
5	chr5:61108017:T:C	0	61108017	C	T
5	chr5:61109055:G:A	0	61109055	A	G
5	chr5:61113109:A:G	0	61113109	G	A
5	chr5:61113250:T:C	0	61113250	C	T
5	chr5:61114577:G:A	0	61114577	A	G
5	chr5:61115072:G:A	0	61115072	A	G
5	chr5:61115090:A:G	0	61115090	G	A
5	chr5:61115455:G:A	0	61115455	A	G
5	chr5:61116005:A:G	0	61116005	G	A
5	chr5:61116992:C:T	0	61116992	T	C
5	chr5:61117301:C:G	0	61117301	G	C
5	chr5:61117565:A:G	0	61117565	G	A
5	chr5:61118572:A:C	0	61118572	C	A
5	chr5:61120739:C:CAT	0	61120739	CAT	C
5	chr5:61121569:A:G	0	61121569	G	A
5	chr5:61122112:T:C	0	61122112	C	T
5	chr5:61122187:C:G	0	61122187	G	C
5	chr5:61122876:A:G	0	61122876	G	A
5	chr5:61123275:T:C	0	61123275	C	T
5	chr5:61123550:T:C	0	61123550	C	T
5	chr5:61123895:GA:G	0	61123895	G	GA
5	chr5:61123924:T:A	0	61123924	A	T
5	chr5:61124955:G:C	0	61124955	C	G
5	chr5:61127548:T:C	0	61127548	C	T
5	chr5:61129149:C:T	0	61129149	T	C
5	chr5:61130433:T:C	0	61130433	C	T
5	chr5:61131167:A:G	0	61131167	G	A
5	chr5:61131217:G:A	0	61131217	A	G
5	chr5:61131887:T:TG	0	61131887	TG	T
5	chr5:61132954:G:A	0	61132954	A	G
5	chr5:61132985:C:T	0	61132985	T	C
5	chr5:61133829:T:C	0	61133829	C	T
5	chr5:61133868:A:C	0	61133868	C	A
5	chr5:61133996:T:A	0	61133996	A	T
5	chr5:61134259:CAG:C	0	61134259	C	CAG
5	chr5:61134279:CAGGT:C	0	61134279	C	CAGGT
5	chr5:61134513:A:G	0	61134513	G	A
5	chr5:61135128:CAT:C	0	61135128	C	CAT
5	chr5:61137440:G:A	0	61137440	A	G
5	chr5:61138933:A:T	0	61138933	T	A
5	chr5:61139523:T:G	0	61139523	G	T
5	chr5:61141554:A:G	0	61141554	G	A
5	chr5:61143753:G:A	0	61143753	A	G
5	chr5:61146260:A:G	0	61146260	G	A
5	chr5:61147600:A:G	0	61147600	G	A
5	chr5:61148444:T:C	0	61148444	C	T
5	chr5:61148449:G:A	0	61148449	A	G
5	chr5:61148575:C:T	0	61148575	T	C
5	chr5:61149976:T:C	0	61149976	C	T
5	chr5:61150244:A:C	0	61150244	C	A
5	chr5:61151595:A:G	0	61151595	G	A
5	chr5:61152054:G:A	0	61152054	A	G
5	chr5:61153120:G:A	0	61153120	A	G
5	chr5:61154375:C:T	0	61154375	T	C
5	chr5:61155421:T:C	0	61155421	C	T
5	chr5:61156306:C:A	0	61156306	A	C
5	chr5:61156785:TGGGA:T	0	61156785	T	TGGGA
5	chr5:61157061:T:C	0	61157061	C	T
5	chr5:61157331:T:C	0	61157331	C	T
5	chr5:61157335:C:T	0	61157335	T	C
5	chr5:61161800:C:T	0	61161800	T	C
5	chr5:61163347:A:C	0	61163347	C	A
5	chr5:61164790:G:A	0	61164790	A	G
5	chr5:61166012:T:C	0	61166012	C	T
5	chr5:61166807:T:TG	0	61166807	TG	T
5	chr5:61167997:C:T	0	61167997	T	C
5	chr5:61169495:G:C	0	61169495	C	G
5	chr5:61170353:GT:G	0	61170353	G	GT
5	chr5:61170442:C:T	0	61170442	T	C
5	chr5:61171762:A:C	0	61171762	C	A
5	chr5:61171904:C:T	0	61171904	T	C
5	chr5:61172856:C:T	0	61172856	T	C
5	chr5:61172965:A:C	0	61172965	C	A
5	chr5:61174085:T:C	0	61174085	C	T
5	chr5:61175253:T:C	0	61175253	C	T
5	chr5:61176481:C:G	0	61176481	G	C
5	chr5:61177039:A:G	0	61177039	G	A
5	chr5:61177224:A:G	0	61177224	G	A
5	chr5:61177581:G:A	0	61177581	A	G
5	chr5:61178754:A:T	0	61178754	T	A
5	chr5:61180052:AGGGGTATTATGTGT:A	0	61180052	A	AGGGGTATTATGTGT
5	chr5:61180305:A:G	0	61180305	G	A
5	chr5:61180399:T:G	0	61180399	G	T
5	chr5:61180878:A:G	0	61180878	G	A
5	chr5:61180949:A:G	0	61180949	G	A
5	chr5:61181047:G:A	0	61181047	A	G
5	chr5:61181264:A:G	0	61181264	G	A
5	chr5:61182113:TA:T	0	61182113	T	TA
5	chr5:61182664:A:G	0	61182664	G	A
5	chr5:61182731:C:T	0	61182731	T	C
5	chr5:61183493:C:T	0	61183493	T	C
5	chr5:61183497:A:T	0	61183497	T	A
5	chr5:61184745:A:C	0	61184745	C	A
5	chr5:61184901:T:C	0	61184901	C	T
5	chr5:61185581:G:A	0	61185581	A	G
5	chr5:61186277:A:G	0	61186277	G	A
5	chr5:61186868:G:A	0	61186868	A	G
5	chr5:61186971:G:T	0	61186971	T	G
5	chr5:61187720:A:G	0	61187720	G	A
5	chr5:61188086:G:A	0	61188086	A	G
5	chr5:61188108:C:G	0	61188108	G	C
5	chr5:61188260:G:A	0	61188260	A	G
5	chr5:61188352:C:T	0	61188352	T	C
5	chr5:61188387:C:T	0	61188387	T	C
5	chr5:61188833:A:G	0	61188833	G	A
5	chr5:61190059:T:C	0	61190059	C	T
5	chr5:61190603:G:GA	0	61190603	GA	G
5	chr5:61190688:A:G	0	61190688	G	A
5	chr5:61191845:G:T	0	61191845	T	G
5	chr5:61192023:C:A	0	61192023	A	C
5	chr5:61192260:G:A	0	61192260	A	G
5	chr5:61192340:A:G	0	61192340	G	A
5	chr5:61192470:T:C	0	61192470	C	T
5	chr5:61192552:G:C	0	61192552	C	G
5	chr5:61193706:G:A	0	61193706	A	G
5	chr5:61194236:C:A	0	61194236	A	C
5	chr5:61197373:G:C	0	61197373	C	G
5	chr5:61197868:A:G	0	61197868	G	A
5	chr5:61199225:G:A	0	61199225	A	G
5	chr5:61199888:A:G	0	61199888	G	A
5	chr5:61200565:C:T	0	61200565	T	C
5	chr5:61201153:A:G	0	61201153	G	A
5	chr5:61202625:T:C	0	61202625	C	T
5	chr5:61203358:A:G	0	61203358	G	A
5	chr5:61203369:A:T	0	61203369	T	A
5	chr5:61203378:T:TG	0	61203378	TG	T
5	chr5:61203460:A:G	0	61203460	G	A
5	chr5:61204364:A:G	0	61204364	G	A
5	chr5:61204446:A:G	0	61204446	G	A
5	chr5:61204517:A:G	0	61204517	G	A
5	chr5:61204822:C:T	0	61204822	T	C
5	chr5:61205768:G:A	0	61205768	A	G
5	chr5:61206183:C:T	0	61206183	T	C
5	chr5:61206756:G:A	0	61206756	A	G
5	chr5:61207306:G:A	0	61207306	A	G
5	chr5:61207476:G:T	0	61207476	T	G
5	chr5:61208775:C:T	0	61208775	T	C
5	chr5:61209921:TTTTA:T	0	61209921	T	TTTTA
5	chr5:61209988:T:C	0	61209988	C	T
5	chr5:61210123:ATTTTC:A	0	61210123	A	ATTTTC
5	chr5:61210344:G:A	0	61210344	A	G
5	chr5:61211331:A:C	0	61211331	C	A
5	chr5:61211503:GT:G	0	61211503	G	GT
5	chr5:61211946:C:T	0	61211946	T	C
5	chr5:61212144:T:C	0	61212144	C	T
5	chr5:61213085:C:T	0	61213085	T	C
5	chr5:61214083:A:G	0	61214083	G	A
5	chr5:61215059:A:G	0	61215059	G	A
5	chr5:61215600:A:G	0	61215600	G	A
5	chr5:61215698:G:A	0	61215698	A	G
5	chr5:61216392:T:C	0	61216392	C	T
5	chr5:61217121:AT:A	0	61217121	A	AT
5	chr5:61217292:T:A	0	61217292	A	T
5	chr5:61217631:CA:C	0	61217631	C	CA
5	chr5:61217674:A:G	0	61217674	G	A
5	chr5:61217739:C:T	0	61217739	T	C
5	chr5:61220107:G:A	0	61220107	A	G
5	chr5:61220292:G:A	0	61220292	A	G
5	chr5:61222494:C:A	0	61222494	A	C
5	chr5:61223928:G:T	0	61223928	T	G
5	chr5:61225150:CTCA:C	0	61225150	C	CTCA
5	chr5:61225772:G:A	0	61225772	A	G
5	chr5:61225912:G:A	0	61225912	A	G
5	chr5:61225914:T:C	0	61225914	C	T
5	chr5:61226198:CT:C	0	61226198	C	CT
5	chr5:61226587:A:G	0	61226587	G	A
5	chr5:61226625:T:C	0	61226625	C	T
5	chr5:61226896:T:G	0	61226896	G	T
5	chr5:61227854:C:T	0	61227854	T	C
5	chr5:61228703:C:G	0	61228703	G	C
5	chr5:61228758:T:C	0	61228758	C	T
5	chr5:61228904:A:G	0	61228904	G	A
5	chr5:61230499:T:C	0	61230499	C	T
5	chr5:61231591:A:C	0	61231591	C	A
5	chr5:61231594:A:T	0	61231594	T	A
5	chr5:61231679:G:A	0	61231679	A	G
5	chr5:61231693:A:C	0	61231693	C	A
5	chr5:61232300:A:G	0	61232300	G	A
5	chr5:61233623:C:A	0	61233623	A	C
5	chr5:61234600:G:A	0	61234600	A	G
5	chr5:61234604:C:T	0	61234604	T	C
5	chr5:61235893:G:A	0	61235893	A	G
5	chr5:61236181:G:A	0	61236181	A	G
5	chr5:61237380:T:C	0	61237380	C	T
5	chr5:61238155:T:C	0	61238155	C	T
5	chr5:61238711:A:T	0	61238711	T	A
5	chr5:61238893:G:A	0	61238893	A	G
5	chr5:61239116:A:G	0	61239116	G	A
5	chr5:61239193:A:G	0	61239193	G	A
5	chr5:61239514:T:G	0	61239514	G	T
5	chr5:61240482:G:C	0	61240482	C	G
5	chr5:61241095:A:G	0	61241095	G	A
5	chr5:61241574:A:T	0	61241574	T	A
5	chr5:61242769:G:A	0	61242769	A	G
5	chr5:61242781:G:A	0	61242781	A	G
5	chr5:61242791:C:T	0	61242791	T	C
5	chr5:61242817:A:T	0	61242817	T	A
5	chr5:61243041:G:A	0	61243041	A	G
5	chr5:61246659:A:G	0	61246659	G	A
5	chr5:61247268:G:A	0	61247268	A	G
5	chr5:61248559:A:G	0	61248559	G	A
5	chr5:61249238:C:T	0	61249238	T	C
5	chr5:61249645:G:A	0	61249645	A	G
5	chr5:61249688:G:T	0	61249688	T	G
5	chr5:61250143:A:G	0	61250143	G	A
5	chr5:61250347:G:A	0	61250347	A	G
5	chr5:61250431:T:C	0	61250431	C	T
5	chr5:61251188:T:G	0	61251188	G	T
5	chr5:61253283:A:G	0	61253283	G	A
5	chr5:61254214:T:C	0	61254214	C	T
5	chr5:61255116:G:A	0	61255116	A	G
5	chr5:61255784:G:C	0	61255784	C	G
5	chr5:61255803:A:G	0	61255803	G	A
5	chr5:61255977:G:C	0	61255977	C	G
5	chr5:61257354:C:T	0	61257354	T	C
5	chr5:61258043:C:G	0	61258043	G	C
5	chr5:61258127:C:T	0	61258127	T	C
5	chr5:61258186:T:A	0	61258186	A	T
5	chr5:61258512:T:C	0	61258512	C	T
5	chr5:61258535:A:G	0	61258535	G	A
5	chr5:61258556:A:G	0	61258556	G	A
5	chr5:61258830:T:C	0	61258830	C	T
5	chr5:61258908:AAG:A	0	61258908	A	AAG
5	chr5:61259031:T:C	0	61259031	C	T
5	chr5:61259107:C:T	0	61259107	T	C
5	chr5:61259380:A:G	0	61259380	G	A
5	chr5:61259437:A:G	0	61259437	G	A
5	chr5:61259561:C:A	0	61259561	A	C
5	chr5:61260095:T:C	0	61260095	C	T
5	chr5:61260441:T:C	0	61260441	C	T
5	chr5:61260510:G:C	0	61260510	C	G
5	chr5:61260549:G:A	0	61260549	A	G
5	chr5:61260650:C:T	0	61260650	T	C
5	chr5:61260678:G:A	0	61260678	A	G
5	chr5:61260946:T:C	0	61260946	C	T
5	chr5:61261029:A:T	0	61261029	T	A
5	chr5:61261221:A:C	0	61261221	C	A
5	chr5:61261477:GT:G	0	61261477	G	GT
5	chr5:61261670:C:A	0	61261670	A	C
5	chr5:61262394:G:GTTA	0	61262394	GTTA	G
5	chr5:61262455:T:C	0	61262455	C	T
5	chr5:61262583:G:A	0	61262583	A	G
5	chr5:61262644:C:T	0	61262644	T	C
5	chr5:61263213:C:T	0	61263213	T	C
5	chr5:61263916:A:C	0	61263916	C	A
5	chr5:61264017:A:T	0	61264017	T	A
5	chr5:61264232:C:G	0	61264232	G	C
5	chr5:61264332:GAA:G	0	61264332	G	GAA
5	chr5:61265694:G:T	0	61265694	T	G
5	chr5:61265921:C:A	0	61265921	A	C
5	chr5:61266113:G:T	0	61266113	T	G
5	chr5:61266476:T:C	0	61266476	C	T
5	chr5:61266813:A:G	0	61266813	G	A
5	chr5:61266824:A:G	0	61266824	G	A
5	chr5:61266984:T:A	0	61266984	A	T
5	chr5:61267037:G:T	0	61267037	T	G
5	chr5:61268080:A:G	0	61268080	G	A
5	chr5:61268357:C:T	0	61268357	T	C
5	chr5:61269382:AAGAAAAGAAAGAAAG:A	0	61269382	A	AAGAAAAGAAAGAAAG
5	chr5:61269470:A:G	0	61269470	G	A
5	chr5:61270538:ACCTT:A	0	61270538	A	ACCTT
5	chr5:61270563:TGCCA:T	0	61270563	T	TGCCA
5	chr5:61270615:C:T	0	61270615	T	C
5	chr5:61270712:C:T	0	61270712	T	C
5	chr5:61270916:G:T	0	61270916	T	G
5	chr5:61270948:G:A	0	61270948	A	G
5	chr5:61270962:T:A	0	61270962	A	T
5	chr5:61271414:G:C	0	61271414	C	G
5	chr5:61271790:A:G	0	61271790	G	A
5	chr5:61272957:A:G	0	61272957	G	A
5	chr5:61273453:C:T	0	61273453	T	C
5	chr5:61274140:A:G	0	61274140	G	A
5	chr5:61274277:T:C	0	61274277	C	T
5	chr5:61274964:A:T	0	61274964	T	A
5	chr5:61275549:T:G	0	61275549	G	T
5	chr5:61276209:G:A	0	61276209	A	G
5	chr5:61276292:G:A	0	61276292	A	G
5	chr5:61276706:A:G	0	61276706	G	A
5	chr5:61277320:C:G	0	61277320	G	C
5	chr5:61277454:A:C	0	61277454	C	A
5	chr5:61277712:G:A	0	61277712	A	G
5	chr5:61278550:C:T	0	61278550	T	C
5	chr5:61278792:G:A	0	61278792	A	G
5	chr5:61278798:T:TG	0	61278798	TG	T
5	chr5:61279033:C:T	0	61279033	T	C
5	chr5:61279079:C:T	0	61279079	T	C
5	chr5:61279532:G:T	0	61279532	T	G
5	chr5:61279571:G:T	0	61279571	T	G
5	chr5:61279710:C:G	0	61279710	G	C
5	chr5:61280032:C:T	0	61280032	T	C
5	chr5:61280451:C:T	0	61280451	T	C
5	chr5:61280839:G:A	0	61280839	A	G
5	chr5:61284901:G:A	0	61284901	A	G
5	chr5:61285134:T:C	0	61285134	C	T
5	chr5:61285544:T:C	0	61285544	C	T
5	chr5:61286213:C:T	0	61286213	T	C
5	chr5:61286230:T:C	0	61286230	C	T
5	chr5:61286320:T:G	0	61286320	G	T
5	chr5:61286966:G:C	0	61286966	C	G
5	chr5:61287064:C:A	0	61287064	A	C
5	chr5:61287733:G:A	0	61287733	A	G
5	chr5:61290062:T:C	0	61290062	C	T
5	chr5:61290798:T:C	0	61290798	C	T
5	chr5:61291155:T:C	0	61291155	C	T
5	chr5:61292745:C:G	0	61292745	G	C
5	chr5:61293659:C:A	0	61293659	A	C
5	chr5:61293708:G:C	0	61293708	C	G
5	chr5:61293912:C:T	0	61293912	T	C
5	chr5:61294606:G:A	0	61294606	A	G
5	chr5:61294764:C:T	0	61294764	T	C
5	chr5:61295376:T:C	0	61295376	C	T
5	chr5:61296964:G:A	0	61296964	A	G
5	chr5:61297030:A:G	0	61297030	G	A
5	chr5:61297371:C:T	0	61297371	T	C
5	chr5:61297385:G:A	0	61297385	A	G
5	chr5:61298516:G:A	0	61298516	A	G
5	chr5:61299612:A:G	0	61299612	G	A
5	chr5:61299705:A:G	0	61299705	G	A
5	chr5:61301300:C:G	0	61301300	G	C
5	chr5:61301529:AG:A	0	61301529	A	AG
5	chr5:61302716:A:G	0	61302716	G	A
5	chr5:61303183:T:C	0	61303183	C	T
5	chr5:61303283:A:G	0	61303283	G	A
5	chr5:61304697:C:T	0	61304697	T	C
5	chr5:61305508:G:A	0	61305508	A	G
5	chr5:61305607:A:C	0	61305607	C	A
5	chr5:61306247:C:T	0	61306247	T	C
5	chr5:61307334:G:T	0	61307334	T	G
5	chr5:61307635:G:A	0	61307635	A	G
5	chr5:61307816:G:A	0	61307816	A	G
5	chr5:61307869:A:G	0	61307869	G	A
5	chr5:61307903:A:G	0	61307903	G	A
5	chr5:61308026:T:G	0	61308026	G	T
5	chr5:61308129:A:G	0	61308129	G	A
5	chr5:61308565:G:C	0	61308565	C	G
5	chr5:61310655:G:A	0	61310655	A	G
5	chr5:61311116:C:T	0	61311116	T	C
5	chr5:61311307:G:A	0	61311307	A	G
5	chr5:61311851:C:T	0	61311851	T	C
5	chr5:61312335:T:A	0	61312335	A	T
5	chr5:61312784:T:G	0	61312784	G	T
5	chr5:61313295:T:C	0	61313295	C	T
5	chr5:61316775:G:A	0	61316775	A	G
5	chr5:61318759:T:A	0	61318759	A	T
5	chr5:61319030:C:G	0	61319030	G	C
5	chr5:61319052:G:T	0	61319052	T	G
5	chr5:61319821:C:T	0	61319821	T	C
5	chr5:61320059:A:G	0	61320059	G	A
5	chr5:61320698:T:C	0	61320698	C	T
5	chr5:61321758:T:A	0	61321758	A	T
5	chr5:61321949:G:A	0	61321949	A	G
5	chr5:61325153:T:C	0	61325153	C	T
5	chr5:61325647:C:G	0	61325647	G	C
5	chr5:61330048:A:G	0	61330048	G	A
5	chr5:61332587:G:T	0	61332587	T	G
5	chr5:61333652:TGGC:T	0	61333652	T	TGGC
5	chr5:61336323:T:C	0	61336323	C	T
5	chr5:61338791:G:A	0	61338791	A	G
5	chr5:61339516:CTTTAT:C	0	61339516	C	CTTTAT
5	chr5:61341001:C:T	0	61341001	T	C
5	chr5:61341245:T:TG	0	61341245	TG	T
5	chr5:61342848:AC:A	0	61342848	A	AC
5	chr5:61343053:A:G	0	61343053	G	A
5	chr5:61346005:C:T	0	61346005	T	C
5	chr5:61346520:G:A	0	61346520	A	G
5	chr5:61347686:T:C	0	61347686	C	T
5	chr5:61347832:C:T	0	61347832	T	C
5	chr5:61353641:G:A	0	61353641	A	G
5	chr5:61353906:A:G	0	61353906	G	A
5	chr5:61354441:C:T	0	61354441	T	C
5	chr5:61356928:A:G	0	61356928	G	A
5	chr5:61364574:G:A	0	61364574	A	G
5	chr5:61365115:A:G	0	61365115	G	A
5	chr5:61366339:C:T	0	61366339	T	C
5	chr5:61367872:A:G	0	61367872	G	A
5	chr5:61367945:G:A	0	61367945	A	G
5	chr5:61368462:T:A	0	61368462	A	T
5	chr5:61368529:C:T	0	61368529	T	C
5	chr5:61369612:G:A	0	61369612	A	G
5	chr5:61369925:G:C	0	61369925	C	G
5	chr5:61370940:G:A	0	61370940	A	G
5	chr5:61372031:T:A	0	61372031	A	T
5	chr5:61372948:A:G	0	61372948	G	A
5	chr5:61373778:A:G	0	61373778	G	A
5	chr5:61376439:G:A	0	61376439	A	G
5	chr5:61377394:A:G	0	61377394	G	A
5	chr5:61377992:G:A	0	61377992	A	G
5	chr5:61380977:G:A	0	61380977	A	G
5	chr5:61381947:C:G	0	61381947	G	C
5	chr5:61384417:G:A	0	61384417	A	G
5	chr5:61387104:G:A	0	61387104	A	G
5	chr5:61387296:C:T	0	61387296	T	C
5	chr5:61387803:C:T	0	61387803	T	C
5	chr5:61389439:T:C	0	61389439	C	T
5	chr5:61389930:A:G	0	61389930	G	A
5	chr5:61392705:C:T	0	61392705	T	C
5	chr5:61393325:C:T	0	61393325	T	C
5	chr5:61395246:A:C	0	61395246	C	A
5	chr5:61396164:A:G	0	61396164	G	A
5	chr5:61398047:T:C	0	61398047	C	T
5	chr5:61398554:C:T	0	61398554	T	C
5	chr5:61399344:G:A	0	61399344	A	G
5	chr5:61400026:G:A	0	61400026	A	G
5	chr5:61400464:G:T	0	61400464	T	G
5	chr5:61400496:A:G	0	61400496	G	A
5	chr5:61400598:C:T	0	61400598	T	C
5	chr5:61403746:C:A	0	61403746	A	C
5	chr5:61404412:C:G	0	61404412	G	C
5	chr5:61406852:A:G	0	61406852	G	A
5	chr5:61407011:C:G	0	61407011	G	C
5	chr5:61408984:C:G	0	61408984	G	C
5	chr5:61408986:C:G	0	61408986	G	C
5	chr5:61409883:A:G	0	61409883	G	A
5	chr5:61410064:T:A	0	61410064	A	T
5	chr5:61410599:T:C	0	61410599	C	T
5	chr5:61411618:C:G	0	61411618	G	C
5	chr5:61413053:G:T	0	61413053	T	G
5	chr5:61413431:A:C	0	61413431	C	A
5	chr5:61413440:G:C	0	61413440	C	G
5	chr5:61414520:A:T	0	61414520	T	A
5	chr5:61415805:C:A	0	61415805	A	C
5	chr5:61416385:G:A	0	61416385	A	G
5	chr5:61418536:G:A	0	61418536	A	G
5	chr5:61419619:C:T	0	61419619	T	C
5	chr5:61420804:G:C	0	61420804	C	G
5	chr5:61420857:A:G	0	61420857	G	A
5	chr5:61422881:A:G	0	61422881	G	A
5	chr5:61424855:A:G	0	61424855	G	A
5	chr5:61424873:G:A	0	61424873	A	G
5	chr5:61425738:A:C	0	61425738	C	A
5	chr5:61425784:T:C	0	61425784	C	T
5	chr5:61426817:T:C	0	61426817	C	T
5	chr5:61427327:A:G	0	61427327	G	A
5	chr5:61427806:T:C	0	61427806	C	T
5	chr5:61431633:TACTCGGGAGGCTGAGGCAGGAGAATGGCCTGA:T	0	61431633	T	TACTCGGGAGGCTGAGGCAGGAGAATGGCCTGA
5	chr5:61432163:T:C	0	61432163	C	T
5	chr5:61433014:A:G	0	61433014	G	A
5	chr5:61434060:TATA:T	0	61434060	T	TATA
5	chr5:61435631:G:C	0	61435631	C	G
5	chr5:61436725:C:A	0	61436725	A	C
5	chr5:61439566:A:G	0	61439566	G	A
5	chr5:61439703:T:C	0	61439703	C	T
5	chr5:61441122:A:G	0	61441122	G	A
5	chr5:61443225:A:G	0	61443225	G	A
5	chr5:61444415:C:T	0	61444415	T	C
5	chr5:61446378:G:A	0	61446378	A	G
5	chr5:61447591:C:T	0	61447591	T	C
5	chr5:61451657:G:A	0	61451657	A	G
5	chr5:61453499:C:T	0	61453499	T	C
5	chr5:61453967:A:T	0	61453967	T	A
5	chr5:61454650:T:C	0	61454650	C	T
5	chr5:61455697:A:T	0	61455697	T	A
5	chr5:61457653:C:G	0	61457653	G	C
5	chr5:61458309:A:G	0	61458309	G	A
5	chr5:61458592:A:G	0	61458592	G	A
5	chr5:61458834:T:C	0	61458834	C	T
5	chr5:61459318:C:A	0	61459318	A	C
5	chr5:61459586:C:T	0	61459586	T	C
5	chr5:61463020:C:A	0	61463020	A	C
5	chr5:61463771:C:A	0	61463771	A	C
5	chr5:61464873:T:C	0	61464873	C	T
5	chr5:61466245:G:A	0	61466245	A	G
5	chr5:61467724:C:G	0	61467724	G	C
5	chr5:61467850:CT:C	0	61467850	C	CT
5	chr5:61469382:G:A	0	61469382	A	G
5	chr5:61469760:T:C	0	61469760	C	T
5	chr5:61471066:A:G	0	61471066	G	A
5	chr5:61473584:T:C	0	61473584	C	T
5	chr5:61473894:T:C	0	61473894	C	T
5	chr5:61475861:C:G	0	61475861	G	C
5	chr5:61477402:C:T	0	61477402	T	C
5	chr5:61478141:G:A	0	61478141	A	G
5	chr5:61478186:G:A	0	61478186	A	G
5	chr5:61478596:A:G	0	61478596	G	A
5	chr5:61481518:C:A	0	61481518	A	C
5	chr5:61482287:G:C	0	61482287	C	G
5	chr5:61482363:TA:T	0	61482363	T	TA
5	chr5:61485605:G:A	0	61485605	A	G
5	chr5:61487673:A:T	0	61487673	T	A
5	chr5:61489880:G:T	0	61489880	T	G
5	chr5:61491053:C:T	0	61491053	T	C
5	chr5:61493218:C:T	0	61493218	T	C
5	chr5:61493693:A:T	0	61493693	T	A
5	chr5:61499482:A:T	0	61499482	T	A
5	chr5:61499658:T:C	0	61499658	C	T
5	chr5:61499842:G:C	0	61499842	C	G
5	chr5:61499965:C:A	0	61499965	A	C
5	chr5:61500329:C:T	0	61500329	T	C
5	chr5:61500373:A:G	0	61500373	G	A
5	chr5:61500464:G:T	0	61500464	T	G
5	chr5:61503059:G:A	0	61503059	A	G
5	chr5:61504509:A:G	0	61504509	G	A
5	chr5:61504647:C:T	0	61504647	T	C
5	chr5:61504979:G:A	0	61504979	A	G
5	chr5:61505130:G:A	0	61505130	A	G
5	chr5:61505843:G:A	0	61505843	A	G
5	chr5:61509302:CT:C	0	61509302	C	CT
5	chr5:61509450:G:A	0	61509450	A	G
5	chr5:61510192:C:T	0	61510192	T	C
5	chr5:61512059:T:C	0	61512059	C	T
5	chr5:61513817:A:G	0	61513817	G	A
5	chr5:61513957:C:A	0	61513957	A	C
5	chr5:61514783:G:T	0	61514783	T	G
5	chr5:61519566:TTTG:T	0	61519566	T	TTTG
5	chr5:61519940:T:C	0	61519940	C	T
5	chr5:61521038:T:C	0	61521038	C	T
5	chr5:61521840:C:G	0	61521840	G	C
5	chr5:61522281:T:C	0	61522281	C	T
5	chr5:61523036:T:C	0	61523036	C	T
5	chr5:61523648:T:C	0	61523648	C	T
5	chr5:61524006:A:G	0	61524006	G	A
5	chr5:61524617:G:A	0	61524617	A	G
5	chr5:61526765:C:T	0	61526765	T	C
5	chr5:61527170:C:T	0	61527170	T	C
5	chr5:61527343:G:T	0	61527343	T	G
5	chr5:61528408:G:C	0	61528408	C	G
5	chr5:61531129:G:A	0	61531129	A	G
5	chr5:61531912:T:G	0	61531912	G	T
5	chr5:61532142:T:C	0	61532142	C	T
5	chr5:61534689:CT:C	0	61534689	C	CT
5	chr5:61535306:C:T	0	61535306	T	C
5	chr5:61535754:T:G	0	61535754	G	T
5	chr5:61536901:A:T	0	61536901	T	A
5	chr5:61537253:A:C	0	61537253	C	A
5	chr5:61538505:C:T	0	61538505	T	C
5	chr5:61540724:AAG:A	0	61540724	A	AAG
5	chr5:61541562:GT:G	0	61541562	G	GT
5	chr5:61543227:C:CT	0	61543227	CT	C
5	chr5:61546383:A:G	0	61546383	G	A
5	chr5:61546683:T:TA	0	61546683	TA	T
5	chr5:61547879:T:A	0	61547879	A	T
5	chr5:61548242:T:G	0	61548242	G	T
5	chr5:61548386:G:A	0	61548386	A	G
5	chr5:61549807:G:C	0	61549807	C	G
5	chr5:61550492:C:T	0	61550492	T	C
5	chr5:61551192:T:C	0	61551192	C	T
5	chr5:61551445:T:G	0	61551445	G	T
5	chr5:61552358:C:T	0	61552358	T	C
5	chr5:61552377:G:T	0	61552377	T	G
5	chr5:61552582:A:G	0	61552582	G	A
5	chr5:61552918:C:T	0	61552918	T	C
5	chr5:61553807:A:G	0	61553807	G	A
5	chr5:61554640:T:C	0	61554640	C	T
5	chr5:61554695:A:G	0	61554695	G	A
5	chr5:61557018:A:G	0	61557018	G	A
5	chr5:61557696:T:A	0	61557696	A	T
5	chr5:61557841:A:T	0	61557841	T	A
5	chr5:61559089:C:T	0	61559089	T	C
5	chr5:61561163:G:A	0	61561163	A	G
5	chr5:61562602:C:T	0	61562602	T	C
5	chr5:61562619:C:G	0	61562619	G	C
5	chr5:61562643:T:C	0	61562643	C	T
5	chr5:61562716:C:A	0	61562716	A	C
5	chr5:61564122:G:A	0	61564122	A	G
5	chr5:61564624:G:T	0	61564624	T	G
5	chr5:61565124:T:C	0	61565124	C	T
5	chr5:61565295:A:G	0	61565295	G	A
5	chr5:61565690:A:G	0	61565690	G	A
5	chr5:61565724:C:A	0	61565724	A	C
5	chr5:61565915:G:A	0	61565915	A	G
5	chr5:61567460:T:A	0	61567460	A	T
5	chr5:61567543:G:A	0	61567543	A	G
5	chr5:61568631:C:G	0	61568631	G	C
5	chr5:61568655:C:T	0	61568655	T	C
5	chr5:61568917:T:A	0	61568917	A	T
5	chr5:61569743:A:G	0	61569743	G	A
5	chr5:61570666:A:G	0	61570666	G	A
5	chr5:61570761:A:AG	0	61570761	AG	A
5	chr5:61572886:G:A	0	61572886	A	G
5	chr5:61573776:A:G	0	61573776	G	A
5	chr5:61574303:T:G	0	61574303	G	T
5	chr5:61574852:A:G	0	61574852	G	A
5	chr5:61575330:G:A	0	61575330	A	G
5	chr5:61576226:G:A	0	61576226	A	G
5	chr5:61578495:A:G	0	61578495	G	A
5	chr5:61578751:A:G	0	61578751	G	A
5	chr5:61579576:C:G	0	61579576	G	C
5	chr5:61581033:TAA:T	0	61581033	T	TAA
5	chr5:61581395:C:T	0	61581395	T	C
5	chr5:61581812:A:G	0	61581812	G	A
5	chr5:61582597:G:A	0	61582597	A	G
5	chr5:61582978:A:G	0	61582978	G	A
5	chr5:61583259:G:C	0	61583259	C	G
5	chr5:61583733:A:C	0	61583733	C	A
5	chr5:61583904:G:C	0	61583904	C	G
5	chr5:61584380:C:T	0	61584380	T	C
5	chr5:61584546:C:T	0	61584546	T	C
5	chr5:61587251:G:A	0	61587251	A	G
5	chr5:61587363:T:C	0	61587363	C	T
5	chr5:61587766:G:A	0	61587766	A	G
5	chr5:61588227:C:T	0	61588227	T	C
5	chr5:61588355:T:C	0	61588355	C	T
5	chr5:61589105:T:C	0	61589105	C	T
5	chr5:61589353:T:C	0	61589353	C	T
5	chr5:61589836:T:A	0	61589836	A	T
5	chr5:61589873:T:C	0	61589873	C	T
5	chr5:61589935:A:G	0	61589935	G	A
5	chr5:61590625:A:C	0	61590625	C	A
5	chr5:61591343:C:T	0	61591343	T	C
5	chr5:61591744:T:C	0	61591744	C	T
5	chr5:61592844:A:G	0	61592844	G	A
5	chr5:61593466:A:G	0	61593466	G	A
5	chr5:61594218:T:G	0	61594218	G	T
5	chr5:61594582:G:A	0	61594582	A	G
5	chr5:61594602:G:A	0	61594602	A	G
5	chr5:61594858:T:C	0	61594858	C	T
5	chr5:61595554:G:A	0	61595554	A	G
5	chr5:61595688:T:C	0	61595688	C	T
5	chr5:61596216:C:T	0	61596216	T	C
5	chr5:61596378:G:A	0	61596378	A	G
5	chr5:61597529:T:C	0	61597529	C	T
5	chr5:61601670:G:T	0	61601670	T	G
5	chr5:61603533:TG:T	0	61603533	T	TG
5	chr5:61604277:A:G	0	61604277	G	A
5	chr5:61604608:C:T	0	61604608	T	C
5	chr5:61605496:CAA:C	0	61605496	C	CAA
5	chr5:61605778:T:C	0	61605778	C	T
5	chr5:61606264:T:C	0	61606264	C	T
5	chr5:61606349:C:T	0	61606349	T	C
5	chr5:61606515:T:G	0	61606515	G	T
5	chr5:61607032:C:T	0	61607032	T	C
5	chr5:61607437:G:C	0	61607437	C	G
5	chr5:61607819:A:T	0	61607819	T	A
5	chr5:61608161:A:G	0	61608161	G	A
5	chr5:61608602:A:G	0	61608602	G	A
5	chr5:61608734:A:G	0	61608734	G	A
5	chr5:61608942:T:C	0	61608942	C	T
5	chr5:61609083:G:A	0	61609083	A	G
5	chr5:61610220:G:A	0	61610220	A	G
5	chr5:61610287:A:G	0	61610287	G	A
5	chr5:61610313:A:G	0	61610313	G	A
5	chr5:61610460:A:G	0	61610460	G	A
5	chr5:61611552:A:G	0	61611552	G	A
5	chr5:61611595:G:A	0	61611595	A	G
5	chr5:61611678:C:T	0	61611678	T	C
5	chr5:61611933:T:C	0	61611933	C	T
5	chr5:61611974:T:C	0	61611974	C	T
5	chr5:61612156:C:T	0	61612156	T	C
5	chr5:61612203:C:T	0	61612203	T	C
5	chr5:61612355:C:T	0	61612355	T	C
5	chr5:61613881:A:G	0	61613881	G	A
5	chr5:61614099:G:A	0	61614099	A	G
5	chr5:61614251:G:A	0	61614251	A	G
5	chr5:61616301:C:T	0	61616301	T	C
5	chr5:61616909:A:G	0	61616909	G	A
5	chr5:61617612:C:T	0	61617612	T	C
5	chr5:61618028:G:A	0	61618028	A	G
5	chr5:61619389:G:T	0	61619389	T	G
5	chr5:61619825:A:G	0	61619825	G	A
5	chr5:61620205:A:G	0	61620205	G	A
5	chr5:61622316:A:T	0	61622316	T	A
5	chr5:61622830:C:T	0	61622830	T	C
5	chr5:61622936:A:G	0	61622936	G	A
5	chr5:61624663:T:C	0	61624663	C	T
5	chr5:61625005:C:G	0	61625005	G	C
5	chr5:61625853:G:A	0	61625853	A	G
5	chr5:61626034:C:T	0	61626034	T	C
5	chr5:61626489:C:T	0	61626489	T	C
5	chr5:61627648:G:A	0	61627648	A	G
5	chr5:61628163:C:T	0	61628163	T	C
5	chr5:61629201:G:A	0	61629201	A	G
5	chr5:61629368:T:C	0	61629368	C	T
5	chr5:61629705:G:A	0	61629705	A	G
5	chr5:61629890:G:A	0	61629890	A	G
5	chr5:61629916:A:T	0	61629916	T	A
5	chr5:61630111:G:A	0	61630111	A	G
5	chr5:61630472:G:A	0	61630472	A	G
5	chr5:61630480:C:G	0	61630480	G	C
5	chr5:61632502:A:G	0	61632502	G	A
5	chr5:61632944:T:C	0	61632944	C	T
5	chr5:61633120:C:G	0	61633120	G	C
5	chr5:61634155:C:T	0	61634155	T	C
5	chr5:61634478:A:G	0	61634478	G	A
5	chr5:61634757:C:T	0	61634757	T	C
5	chr5:61635124:C:T	0	61635124	T	C
5	chr5:61636846:C:T	0	61636846	T	C
5	chr5:61640268:T:C	0	61640268	C	T
5	chr5:61640364:C:T	0	61640364	T	C
5	chr5:61640403:G:C	0	61640403	C	G
5	chr5:61640469:G:A	0	61640469	A	G
5	chr5:61641067:T:C	0	61641067	C	T
5	chr5:61641108:T:G	0	61641108	G	T
5	chr5:61641245:G:A	0	61641245	A	G
5	chr5:61642104:T:C	0	61642104	C	T
5	chr5:61642511:TCTC:T	0	61642511	T	TCTC
5	chr5:61643192:G:A	0	61643192	A	G
5	chr5:61643507:T:A	0	61643507	A	T
5	chr5:61643580:T:C	0	61643580	C	T
5	chr5:61644150:G:A	0	61644150	A	G
5	chr5:61644669:C:G	0	61644669	G	C
5	chr5:61644891:G:A	0	61644891	A	G
5	chr5:61645180:C:G	0	61645180	G	C
5	chr5:61646103:A:G	0	61646103	G	A
5	chr5:61646365:A:T	0	61646365	T	A
5	chr5:61648634:T:A	0	61648634	A	T
5	chr5:61648678:C:T	0	61648678	T	C
5	chr5:61648763:C:T	0	61648763	T	C
5	chr5:61648907:A:T	0	61648907	T	A
5	chr5:61649029:C:A	0	61649029	A	C
5	chr5:61649785:A:G	0	61649785	G	A
5	chr5:61651656:A:G	0	61651656	G	A
5	chr5:61653162:C:T	0	61653162	T	C
5	chr5:61653410:A:G	0	61653410	G	A
5	chr5:61654112:A:T	0	61654112	T	A
5	chr5:61654141:G:A	0	61654141	A	G
5	chr5:61654602:A:G	0	61654602	G	A
5	chr5:61655297:G:A	0	61655297	A	G
5	chr5:61656210:TG:T	0	61656210	T	TG
5	chr5:61657500:G:C	0	61657500	C	G
5	chr5:61658455:T:C	0	61658455	C	T
5	chr5:61658862:A:AG	0	61658862	AG	A
5	chr5:61658892:T:C	0	61658892	C	T
5	chr5:61660393:G:T	0	61660393	T	G
5	chr5:61660800:G:C	0	61660800	C	G
5	chr5:61661308:T:C	0	61661308	C	T
5	chr5:61662549:C:T	0	61662549	T	C
5	chr5:61663392:G:A	0	61663392	A	G
5	chr5:61663895:T:G	0	61663895	G	T
5	chr5:61664236:G:A	0	61664236	A	G
5	chr5:61664717:T:G	0	61664717	G	T
5	chr5:61664900:T:C	0	61664900	C	T
5	chr5:61664937:A:G	0	61664937	G	A
5	chr5:61666151:G:A	0	61666151	A	G
5	chr5:61666652:T:G	0	61666652	G	T
5	chr5:61666876:T:A	0	61666876	A	T
5	chr5:61666939:A:G	0	61666939	G	A
5	chr5:61668021:A:T	0	61668021	T	A
5	chr5:61668508:A:G	0	61668508	G	A
5	chr5:61669112:A:G	0	61669112	G	A
5	chr5:61670041:A:G	0	61670041	G	A
5	chr5:61670072:C:T	0	61670072	T	C
5	chr5:61671974:G:A	0	61671974	A	G
5	chr5:61672935:A:G	0	61672935	G	A
5	chr5:61673045:T:C	0	61673045	C	T
5	chr5:61674116:T:C	0	61674116	C	T
5	chr5:61675224:A:G	0	61675224	G	A
5	chr5:61675292:G:A	0	61675292	A	G
5	chr5:61675905:G:A	0	61675905	A	G
5	chr5:61675995:A:G	0	61675995	G	A
5	chr5:61676456:C:T	0	61676456	T	C
5	chr5:61676563:A:G	0	61676563	G	A
5	chr5:61677470:T:G	0	61677470	G	T
5	chr5:61677750:G:C	0	61677750	C	G
5	chr5:61678062:C:T	0	61678062	T	C
5	chr5:61678236:T:C	0	61678236	C	T
5	chr5:61678530:G:T	0	61678530	T	G
5	chr5:61679093:C:G	0	61679093	G	C
5	chr5:61679657:C:T	0	61679657	T	C
5	chr5:61680256:A:G	0	61680256	G	A
5	chr5:61680783:A:G	0	61680783	G	A
5	chr5:61680850:C:T	0	61680850	T	C
```
