## Supplementary material for "Characterization of shared and ancestry-specific signals driving complex traits using multi-ancestry fine-mapping": mesusieoutput

```
                 eur          afr      eur_afr
   [1,] 0.0002601083 0.0002174047 7.245941e-05
   [2,] 0.0002589849 0.0001850162 6.282403e-05
   [3,] 0.0003079966 0.0002215952 1.024006e-04
   [4,] 0.0002586130 0.0002878570 9.767805e-05
   [5,] 0.0003367177 0.0002172965 7.242309e-05
   [6,] 0.0002590343 0.0001888399 6.415450e-05
   [7,] 0.0002600980 0.0002335177 1.407637e-04
   [8,] 0.0003270615 0.0002305562 7.681026e-05
   [9,] 0.0002597418 0.0002158341 7.280838e-05
  [10,] 0.0002586130 0.0002845612 9.483455e-05
  [11,] 0.0002586130 0.0002579072 8.595613e-05
  [12,] 0.0002586130 0.0001834108 6.123199e-05
  [13,] 0.0002586130 0.0002380269 7.933190e-05
  [14,] 0.0002586130 0.0002386280 7.953185e-05
  [15,] 0.0002586130 0.0002236552 7.454321e-05
  [16,] 0.0002586130 0.0002221313 7.403591e-05
  [17,] 0.0002586130 0.0003696079 1.231600e-04
  [18,] 0.0002595487 0.0002318266 8.043627e-05
  [19,] 0.0002586130 0.0002246696 7.488129e-05
  [20,] 0.0002586130 0.0002538874 8.461633e-05
  [21,] 0.0002586129 0.0002214644 7.562328e-05
  [22,] 0.0002586130 0.0002220843 7.401895e-05
  [23,] 0.0002596450 0.0002334821 8.127793e-05
  [24,] 0.0002586129 0.0001886810 6.288724e-05
  [25,] 0.0002586130 0.0002536477 8.453650e-05
  [26,] 0.0002586130 0.0002128835 7.095670e-05
  [27,] 0.0002586130 0.0003449860 1.158151e-04
  [28,] 0.0002586130 0.0001868754 6.228703e-05
  [29,] 0.0002586130 0.0003254980 1.088724e-04
  [30,] 0.0002586130 0.0002452543 8.213304e-05
  [31,] 0.0002586130 0.0003007760 1.002590e-04
  [32,] 0.0002586130 0.0002743665 9.144522e-05
  [33,] 0.0002586130 0.0002850891 1.001893e-04
  [34,] 0.0002586130 0.0002446699 8.154627e-05
  [35,] 0.0002595219 0.0002327731 8.087341e-05
  [36,] 0.0002586130 0.0001800074 6.009425e-05
  [37,] 0.0002586130 0.0002970522 9.901780e-05
  [38,] 0.0002586129 0.0001890078 6.299573e-05
  [39,] 0.0002586130 0.0002783837 9.771071e-05
  [40,] 0.0002586130 0.0002452403 8.173572e-05
  [41,] 0.0002586130 0.0002486926 8.288499e-05
  [42,] 0.0002594137 0.0002311505 8.000009e-05
  [43,] 0.0002586130 0.0001814514 6.060435e-05
  [44,] 0.0002586129 0.0001904264 6.346848e-05
  [45,] 0.0002595299 0.0002278909 7.853410e-05
  [46,] 0.0002586130 0.0002602264 9.092827e-05
  [47,] 0.0002586129 0.0001888532 6.294375e-05
  [48,] 0.0002586130 0.0001922328 6.411283e-05
  [49,] 0.0002586130 0.0001922031 6.410224e-05
  [50,] 0.0002586129 0.0003610031 1.274718e-04
  [51,] 0.0002586130 0.0002152190 7.173230e-05
  [52,] 0.0002596655 0.0002313648 8.030928e-05
  [53,] 0.0002586130 0.0002387529 7.957010e-05
  [54,] 0.0002586130 0.0002174453 7.247203e-05
  [55,] 0.0002586130 0.0001992807 6.678005e-05
  [56,] 0.0002586129 0.0003123015 1.096161e-04
  [57,] 0.0003940052 0.0002325144 1.820573e-04
  [58,] 0.0002586130 0.0002155973 7.185623e-05
  [59,] 0.0002586130 0.0002475681 8.250545e-05
  [60,] 0.0002586130 0.0002654200 8.953930e-05
  [61,] 0.0002586130 0.0002411926 8.038283e-05
  [62,] 0.0002586129 0.0002698305 9.151599e-05
  [63,] 0.0002586130 0.0002537486 8.457978e-05
  [64,] 0.0002586130 0.0002619261 8.728736e-05
  [65,] 0.0002586130 0.0002499775 8.330786e-05
  [66,] 0.0002595601 0.0002190513 7.394478e-05
  [67,] 0.0002586130 0.0002703037 9.008089e-05
  [68,] 0.0002586130 0.0002633584 8.776539e-05
  [69,] 0.0002586130 0.0002518029 8.391497e-05
  [70,] 0.0005899927 0.0002197232 1.739912e-04
  [71,] 0.0002586129 0.0001829596 6.098605e-05
  [72,] 0.0002586129 0.0002379395 7.931130e-05
  [73,] 0.0002586129 0.0002381544 7.938250e-05
  [74,] 0.0002586130 0.0002559523 8.530874e-05
  [75,] 0.0002586130 0.0002515991 8.476311e-05
  [76,] 0.0002586129 0.0002381683 7.938695e-05
  [77,] 0.0002586129 0.0001841791 6.139307e-05
  [78,] 0.0002586129 0.0002013303 6.710865e-05
  [79,] 0.0002586129 0.0002205753 7.352580e-05
  [80,] 0.0002586130 0.0002540937 8.469497e-05
  [81,] 0.0002586129 0.0004695325 1.564870e-04
  [82,] 0.0002586129 0.0002348271 7.881470e-05
  [83,] 0.0002586129 0.0003528108 1.175871e-04
  [84,] 0.0002586129 0.0004831438 1.610308e-04
  [85,] 0.0002586130 0.0002070040 6.899908e-05
  [86,] 0.0002586129 0.0003253476 1.085707e-04
  [87,] 0.0002586130 0.0002467527 8.278604e-05
  [88,] 0.0002586129 0.0003285003 1.097771e-04
  [89,] 0.0002586129 0.0004932348 1.643939e-04
  [90,] 0.0002586129 0.0003291166 1.099100e-04
  [91,] 0.0002586130 0.0002560801 8.535868e-05
  [92,] 0.0002586129 0.0004786299 1.595344e-04
  [93,] 0.0002586129 0.0002389397 7.964286e-05
  [94,] 0.0002586130 0.0002589638 8.631967e-05
  [95,] 0.0002586129 0.0004823194 1.607554e-04
  [96,] 0.0002586129 0.0003316771 1.107219e-04
  [97,] 0.0002586129 0.0004830785 1.610097e-04
  [98,] 0.0002586130 0.0002534258 8.497796e-05
  [99,] 0.0002586129 0.0003691050 1.230219e-04
 [100,] 0.0002586129 0.0002437980 8.215064e-05
 [101,] 0.0002586129 0.0002385585 7.951564e-05
 [102,] 0.0002586129 0.0003288377 1.101025e-04
 [103,] 0.0002586129 0.0002171027 7.236699e-05
 [104,] 0.0002586129 0.0004425013 1.474935e-04
 [105,] 0.0002586129 0.0004645096 1.548213e-04
 [106,] 0.0002586129 0.0002036333 6.787747e-05
 [107,] 0.0002586129 0.0002080982 6.936589e-05
 [108,] 0.0002586129 0.0004662765 1.554092e-04
 [109,] 0.0002586129 0.0002404851 8.015726e-05
 [110,] 0.0002586129 0.0002376647 7.921735e-05
 [111,] 0.0002586129 0.0002376850 7.922436e-05
 [112,] 0.0002586129 0.0002872093 9.593849e-05
 [113,] 0.0002586129 0.0004766232 1.588589e-04
 [114,] 0.0002586129 0.0002863720 9.560123e-05
 [115,] 0.0002586129 0.0002225470 7.472646e-05
 [116,] 0.0002586129 0.0002387649 7.958366e-05
 [117,] 0.0002586129 0.0002394659 7.981752e-05
 [118,] 0.0002586129 0.0004171461 1.390351e-04
 [119,] 0.0002586129 0.0004075260 1.358282e-04
 [120,] 0.0002586129 0.0004453366 1.484359e-04
 [121,] 0.0002586129 0.0004862909 1.620820e-04
 [122,] 0.0002586129 0.0002130703 7.102297e-05
 [123,] 0.0002586129 0.0005120929 1.706775e-04
 [124,] 0.0002586129 0.0002352094 7.840056e-05
 [125,] 0.0002586130 0.0002525477 8.418245e-05
 [126,] 0.0002586129 0.0001978939 6.596423e-05
 [127,] 0.0002586130 0.0002524480 8.414921e-05
 [128,] 0.0002586130 0.0002750249 9.165960e-05
 [129,] 0.0002586129 0.0002362759 7.875650e-05
 [130,] 0.0002586129 0.0002457938 8.192941e-05
 [131,] 0.0002586130 0.0002580905 8.602858e-05
 [132,] 0.0002586130 0.0002568591 8.561810e-05
 [133,] 0.0002586129 0.0002083227 6.956928e-05
 [134,] 0.0002586129 0.0002357377 7.857733e-05
 [135,] 0.0002586129 0.0005476821 1.825478e-04
 [136,] 0.0002586129 0.0002440096 8.133503e-05
 [137,] 0.0002586129 0.0002354121 7.846892e-05
 [138,] 0.0002586130 0.0002580628 8.601922e-05
 [139,] 0.0002586130 0.0002328349 7.760385e-05
 [140,] 0.0002586129 0.0002450411 8.167943e-05
 [141,] 0.0002586130 0.0002576882 8.589434e-05
 [142,] 0.0002586129 0.0001919613 6.398655e-05
 [143,] 0.0002586129 0.0002145510 7.161819e-05
 [144,] 0.0002586130 0.0002401161 8.055936e-05
 [145,] 0.0002586129 0.0002359554 7.864966e-05
 [146,] 0.0002586129 0.0005643259 1.880898e-04
 [147,] 0.0002586129 0.0002363117 7.876821e-05
 [148,] 0.0002586129 0.0002496271 8.388276e-05
 [149,] 0.0002586129 0.0002793474 9.310960e-05
 [150,] 0.0002586129 0.0002313142 7.710631e-05
 [151,] 0.0002586129 0.0002353560 7.844977e-05
 [152,] 0.0002586129 0.0002391912 7.981156e-05
 [153,] 0.0002586129 0.0002346205 7.889191e-05
 [154,] 0.0002586129 0.0002832817 9.442292e-05
 [155,] 0.0002586129 0.0002347774 7.825630e-05
 [156,] 0.0002586129 0.0002317547 7.725018e-05
 [157,] 0.0002586129 0.0001996183 6.665924e-05
 [158,] 0.0002586129 0.0001872510 6.241775e-05
 [159,] 0.0002586129 0.0002174710 7.248781e-05
 [160,] 0.0002586129 0.0002343218 7.810462e-05
 [161,] 0.0002586129 0.0005376476 1.791965e-04
 [162,] 0.0002586129 0.0002815594 9.383908e-05
 [163,] 0.0002586130 0.0002535657 8.452077e-05
 [164,] 0.0002586129 0.0002377682 7.925285e-05
 [165,] 0.0002586130 0.0003981664 1.327163e-04
 [166,] 0.0002586129 0.0002452442 8.174641e-05
 [167,] 0.0002586130 0.0002456829 8.189404e-05
 [168,] 0.0002586129 0.0002971986 9.906342e-05
 [169,] 0.0002586129 0.0005552691 1.850736e-04
 [170,] 0.0002586129 0.0002353922 7.846072e-05
 [171,] 0.0002586129 0.0002296541 7.655005e-05
 [172,] 0.0002586129 0.0002598989 8.747313e-05
 [173,] 0.0002586129 0.0002084920 7.024886e-05
 [174,] 0.0002586129 0.0002586779 8.748457e-05
 [175,] 0.0002586129 0.0002272516 7.574824e-05
 [176,] 0.0002586129 0.0002969323 9.897819e-05
 [177,] 0.0002586129 0.0002871311 9.571268e-05
 [178,] 0.0002586129 0.0002997807 9.992715e-05
 [179,] 0.0002586129 0.0001915320 6.384314e-05
 [180,] 0.0002586130 0.0002044573 6.815198e-05
 [181,] 0.0002586129 0.0002054399 6.847427e-05
 [182,] 0.0002586130 0.0003254514 1.084570e-04
 [183,] 0.0002586129 0.0002593790 8.645611e-05
 [184,] 0.0002586130 0.0002197602 7.325290e-05
 [185,] 0.0002586130 0.0002183181 7.277189e-05
 [186,] 0.0007859023 0.0002203974 1.139339e-04
 [187,] 0.0002586130 0.0002213824 7.379371e-05
 [188,] 0.0126584113 0.0002043258 6.260522e-03
 [189,] 0.0278077989 0.0002133848 3.939488e-02
 [190,] 0.0002586130 0.0002170653 7.235512e-05
 [191,] 0.0290475390 0.0002052687 3.458931e-02
 [192,] 0.0275685717 0.0002042195 3.205023e-02
 [193,] 0.0002586130 0.0002520852 8.402900e-05
 [194,] 0.0172222361 0.0001978313 6.709850e-03
 [195,] 0.0002586130 0.0002259178 7.530666e-05
 [196,] 0.0007855910 0.0002197213 1.156918e-04
 [197,] 0.0002586129 0.0002843534 9.477946e-05
 [198,] 0.0002586130 0.0002223474 7.411548e-05
 [199,] 0.0002586130 0.0002470909 8.236403e-05
 [200,] 0.0158806668 0.0002683325 2.706229e-02
 [201,] 0.0007816640 0.0002206233 1.127298e-04
 [202,] 0.0002586130 0.0002471016 8.236669e-05
 [203,] 0.0003774294 0.0002040249 1.440381e-04
 [204,] 0.0002586129 0.0003511734 1.170345e-04
 [205,] 0.0002586130 0.0002528846 8.429559e-05
 [206,] 0.0002586130 0.0003913634 1.304186e-04
 [207,] 0.0004445644 0.0002163845 2.313939e-04
 [208,] 0.0278909602 0.0002157322 4.141315e-02
 [209,] 0.0005909967 0.0002041644 2.251634e-04
 [210,] 0.0004827488 0.0002046353 1.860627e-04
 [211,] 0.0002586130 0.0002607274 8.690561e-05
 [212,] 0.0217765741 0.0002431035 5.065569e-02
 [213,] 0.0207527116 0.0002298078 3.999925e-02
 [214,] 0.0209559200 0.0002311878 4.125331e-02
 [215,] 0.0081816260 0.0002220236 1.372406e-02
 [216,] 0.0223261377 0.0002381785 4.864346e-02
 [217,] 0.0185328146 0.0002317241 3.673395e-02
 [218,] 0.0002586130 0.0002406340 8.020876e-05
 [219,] 0.0002586129 0.0004652991 1.550571e-04
 [220,] 0.0254766210 0.0002290905 4.863684e-02
 [221,] 0.0151817277 0.0002702438 2.637034e-02
 [222,] 0.0002586130 0.0002733948 9.113274e-05
 [223,] 0.0003848167 0.0002039369 1.471156e-04
 [224,] 0.0249163791 0.0002286846 4.724688e-02
 [225,] 0.0002586130 0.0002406331 8.020779e-05
 [226,] 0.0003961017 0.0002026631 1.318484e-04
 [227,] 0.0002586130 0.0002599374 8.669772e-05
 [228,] 0.0155105070 0.0003001684 3.554336e-02
 [229,] 0.0007454989 0.0002130980 1.325124e-04
 [230,] 0.0002586129 0.0002355945 7.853241e-05
 [231,] 0.0133396521 0.0002107920 7.824004e-03
 [232,] 0.0004595808 0.0002057576 1.737754e-04
 [233,] 0.0010270234 0.0002101787 3.387269e-04
 [234,] 0.0002586130 0.0002511548 8.371891e-05
 [235,] 0.0002586129 0.0002000984 6.669995e-05
 [236,] 0.0007445504 0.0002033441 2.158062e-04
 [237,] 0.0002586130 0.0002508449 8.361526e-05
 [238,] 0.0002586129 0.0002302192 7.673479e-05
 [239,] 0.0002586130 0.0001893965 6.313176e-05
 [240,] 0.0002586130 0.0002224430 7.414734e-05
 [241,] 0.0007351239 0.0001985336 2.507611e-04
 [242,] 0.0011480494 0.0002267674 8.604031e-04
 [243,] 0.0002586130 0.0002508467 8.361591e-05
 [244,] 0.0002586129 0.0002035323 6.784372e-05
 [245,] 0.0015484379 0.0002362837 1.336138e-03
 [246,] 0.0002586130 0.0002285478 7.618037e-05
 [247,] 0.0012035973 0.0001983844 3.933701e-04
 [248,] 0.0002586130 0.0002508449 8.361524e-05
 [249,] 0.0002586129 0.0002080465 7.011309e-05
 [250,] 0.0002666551 0.0003892950 6.019699e-04
 [251,] 0.0002586129 0.0002007793 6.726172e-05
 [252,] 0.0002586130 0.0002232451 7.444102e-05
 [253,] 0.0002586129 0.0002446921 8.228452e-05
 [254,] 0.0002586130 0.0002540194 8.467199e-05
 [255,] 0.0002586130 0.0002511372 8.371293e-05
 [256,] 0.0002586129 0.0002060334 6.915401e-05
 [257,] 0.0002586129 0.0003463165 1.154309e-04
 [258,] 0.0002586129 0.0006111632 2.036953e-04
 [259,] 0.0002586130 0.0002554821 8.516061e-05
 [260,] 0.0002586129 0.0003814606 1.273021e-04
 [261,] 0.0002586129 0.0001849305 6.164352e-05
 [262,] 0.0002586130 0.0002523130 8.410482e-05
 [263,] 0.0002586129 0.0012531849 4.175885e-04
 [264,] 0.0002586129 0.0002449858 8.165693e-05
 [265,] 0.0002586130 0.0002519791 8.399360e-05
 [266,] 0.0002586130 0.0002416252 8.053451e-05
 [267,] 0.0002586129 0.0003590617 1.196865e-04
 [268,] 0.0002586129 0.0008941534 2.980185e-04
 [269,] 0.0002586130 0.0002520643 8.402229e-05
 [270,] 0.0002586130 0.0002057831 6.859369e-05
 [271,] 0.0002586130 0.0002094837 6.982708e-05
 [272,] 0.0002586129 0.0002005865 6.685982e-05
 [273,] 0.0002586130 0.0002527503 8.426651e-05
 [274,] 0.0002586130 0.0002527294 8.424949e-05
 [275,] 0.0002586130 0.0002527484 8.426686e-05
 [276,] 0.0002586130 0.0002662239 8.873455e-05
 [277,] 0.0002586130 0.0002525458 8.419240e-05
 [278,] 0.0002586130 0.0002527336 8.425841e-05
 [279,] 0.0002586130 0.0002096824 6.989307e-05
 [280,] 0.0002586130 0.0002221065 7.403430e-05
 [281,] 0.0002586129 0.0004992605 1.663532e-04
 [282,] 0.0002586129 0.0001838807 6.129362e-05
 [283,] 0.0002586129 0.0001994305 6.647581e-05
 [284,] 0.0002586129 0.0011991073 3.996105e-04
 [285,] 0.0002586129 0.0010691634 3.562950e-04
 [286,] 0.0002586130 0.0002565534 8.551630e-05
 [287,] 0.0002586130 0.0002530869 8.437802e-05
 [288,] 0.0002586130 0.0002527338 8.424555e-05
 [289,] 0.0002586129 0.0001997954 6.659690e-05
 [290,] 0.0002586130 0.0002023837 6.746095e-05
 [291,] 0.0002586129 0.0007377374 2.459088e-04
 [292,] 0.0002586130 0.0006415199 2.233637e-04
 [293,] 0.0002586129 0.0003518616 1.207754e-04
 [294,] 0.0002586129 0.0006483053 2.160950e-04
 [295,] 0.0002586129 0.0001996209 6.653886e-05
 [296,] 0.0002586129 0.0001995104 6.650216e-05
 [297,] 0.0002586129 0.0003477331 1.196310e-04
 [298,] 0.0002586129 0.0002015974 6.719613e-05
 [299,] 0.0002586129 0.0002015587 6.718323e-05
 [300,] 0.0002586129 0.0002007314 6.690828e-05
 [301,] 0.0002586129 0.0007265288 2.421626e-04
 [302,] 0.0002586129 0.0002021655 6.738627e-05
 [303,] 0.0002586129 0.0002011079 6.703358e-05
 [304,] 0.0002586130 0.0002551217 8.503949e-05
 [305,] 0.0002586129 0.0006584916 2.230773e-04
 [306,] 0.0002586130 0.0002529984 8.435471e-05
 [307,] 0.0002586129 0.0002015308 6.717549e-05
 [308,] 0.0002586130 0.0002502359 8.341247e-05
 [309,] 0.0002586129 0.0002021548 6.738318e-05
 [310,] 0.0002586129 0.0008864251 2.954670e-04
 [311,] 0.0002586130 0.0002463666 8.212110e-05
 [312,] 0.0002586130 0.0002464193 8.213858e-05
 [313,] 0.0002586129 0.0008694916 2.898316e-04
 [314,] 0.0002586129 0.0001952681 6.508927e-05
 [315,] 0.0002586129 0.0007873729 2.624467e-04
 [316,] 0.0002586130 0.0002126526 7.088469e-05
 [317,] 0.0002586129 0.0009149725 3.049908e-04
 [318,] 0.0002586129 0.0008933883 2.977979e-04
 [319,] 0.0002586580 0.0002597816 8.815183e-05
 [320,] 0.0002586130 0.0002122163 7.073919e-05
 [321,] 0.0002586130 0.0002465399 8.217898e-05
 [322,] 0.0002586130 0.0002465624 8.218653e-05
 [323,] 0.0002586130 0.0002455978 8.186498e-05
 [324,] 0.0002586130 0.0002462993 8.209882e-05
 [325,] 0.0002586130 0.0006032843 2.095456e-04
 [326,] 0.0002586129 0.0001936071 6.453619e-05
 [327,] 0.0002586129 0.0001936196 6.454040e-05
 [328,] 0.0002586129 0.0001931774 6.439248e-05
 [329,] 0.0002586129 0.0007739806 2.626090e-04
 [330,] 0.0002586129 0.0001934864 6.449590e-05
 [331,] 0.0002586130 0.0002496169 8.320596e-05
 [332,] 0.0002586130 0.0002142650 7.142042e-05
 [333,] 0.0002586130 0.0002502410 8.341418e-05
 [334,] 0.0002586129 0.0001940544 6.468512e-05
 [335,] 0.0002586129 0.0009313422 3.104336e-04
 [336,] 0.0002586129 0.0008964385 2.988069e-04
 [337,] 0.0002586130 0.0002195706 7.319063e-05
 [338,] 0.0002586129 0.0001999536 6.665038e-05
 [339,] 0.0002586129 0.0006954264 2.365477e-04
 [340,] 0.0002586130 0.0002425414 8.084581e-05
 [341,] 0.0002586130 0.0002412275 8.040820e-05
 [342,] 0.0002586130 0.0002874214 9.578827e-05
 [343,] 0.0002586129 0.0001984962 6.616522e-05
 [344,] 0.0002920857 0.0001806617 6.021846e-05
 [345,] 0.0002586129 0.0003571800 1.190610e-04
 [346,] 0.0002586130 0.0002861836 9.537469e-05
 [347,] 0.0002586129 0.0001936909 6.456347e-05
 [348,] 0.0002599752 0.0001806056 6.780232e-05
 [349,] 0.0002586130 0.0002528799 8.429384e-05
 [350,] 0.0002586130 0.0002510049 8.366852e-05
 [351,] 0.0002586129 0.0001807590 7.252867e-05
 [352,] 0.0002586130 0.0002279798 7.598859e-05
 [353,] 0.0002586130 0.0002489184 8.297287e-05
 [354,] 0.0002586129 0.0001841055 6.136600e-05
 [355,] 0.0002586130 0.0002260431 7.534381e-05
 [356,] 0.0002586130 0.0002509280 8.364310e-05
 [357,] 0.0002586129 0.0001828166 8.260983e-05
 [358,] 0.0002586129 0.0001829110 7.269321e-05
 [359,] 0.0002586129 0.0001834303 6.114101e-05
 [360,] 0.0002586129 0.0001800868 6.002745e-05
 [361,] 0.0002586129 0.0001819368 6.064558e-05
 [362,] 0.0002586130 0.0002510588 8.368608e-05
 [363,] 0.0002586129 0.0001853657 6.178515e-05
 [364,] 0.0002586129 0.0001808598 6.028493e-05
 [365,] 0.0002586129 0.0001827838 7.801993e-05
 [366,] 0.0002586129 0.0001811856 6.039578e-05
 [367,] 0.0002586129 0.0001812780 6.042687e-05
 [368,] 0.0002586129 0.0001873815 6.246055e-05
 [369,] 0.0002586129 0.0001805795 6.019342e-05
 [370,] 0.0002586130 0.0002459560 8.198540e-05
 [371,] 0.0002586130 0.0002113488 7.044865e-05
 [372,] 0.0002586130 0.0002529194 8.446779e-05
 [373,] 0.0002586130 0.0002459681 8.198935e-05
 [374,] 0.0002586129 0.0001817300 6.057721e-05
 [375,] 0.0002586129 0.0001809336 6.031167e-05
 [376,] 0.0002586130 0.0002460343 8.201151e-05
 [377,] 0.0002586129 0.0001877892 6.259618e-05
 [378,] 0.0002586129 0.0003137316 1.045784e-04
 [379,] 0.0002586129 0.0001918976 6.396533e-05
 [380,] 0.0002586130 0.0002469930 8.442631e-05
 [381,] 0.0002586130 0.0002507607 8.369420e-05
 [382,] 0.0002586129 0.0001888637 6.295468e-05
 [383,] 0.0002586129 0.0001824364 6.081289e-05
 [384,] 0.0002586129 0.0001806109 6.020356e-05
 [385,] 0.0002586129 0.0001870659 6.235529e-05
 [386,] 0.0002586129 0.0002059796 6.865638e-05
 [387,] 0.0002586129 0.0001875192 6.250637e-05
 [388,] 0.0002586129 0.0001809181 6.030636e-05
 [389,] 0.0002586129 0.0001800203 6.000523e-05
 [390,] 0.0002586130 0.0002238607 7.461488e-05
 [391,] 0.0002586130 0.0002510018 8.366752e-05
 [392,] 0.0002586130 0.0002509782 8.365963e-05
 [393,] 0.0002586130 0.0002245659 7.485269e-05
 [394,] 0.0002586130 0.0002098316 6.994002e-05
 [395,] 0.0002586129 0.0002078101 6.926611e-05
 [396,] 0.0002586129 0.0001939496 6.464997e-05
 [397,] 0.0002586130 0.0002237491 7.458048e-05
 [398,] 0.0002586129 0.0001816461 6.054919e-05
 [399,] 0.0002586129 0.0001814575 6.048621e-05
 [400,] 0.0002586129 0.0001873789 6.245964e-05
 [401,] 0.0002586129 0.0001881920 6.273054e-05
 [402,] 0.0002586129 0.0001877580 6.258589e-05
 [403,] 0.0002586129 0.0001815899 6.053052e-05
 [404,] 0.0002586129 0.0001838106 6.127081e-05
 [405,] 0.0002586129 0.0001816173 6.053729e-05
 [406,] 0.0002586130 0.0002167540 7.225029e-05
 [407,] 0.0002586129 0.0001836671 6.122315e-05
 [408,] 0.0002586129 0.0001876577 6.255268e-05
 [409,] 0.0002586129 0.0001870640 6.235464e-05
 [410,] 0.0002586130 0.0002285605 7.618424e-05
 [411,] 0.0002586129 0.0002477080 8.256799e-05
 [412,] 0.0002586130 0.0002317105 7.723309e-05
 [413,] 0.0002586129 0.0001875326 6.251079e-05
 [414,] 0.0002586129 0.0001871893 6.239641e-05
 [415,] 0.0002586130 0.0002163056 7.210049e-05
 [416,] 0.0002586130 0.0002153948 7.179716e-05
 [417,] 0.0002586130 0.0002233916 7.446144e-05
 [418,] 0.0002586129 0.0001922121 6.407051e-05
 [419,] 0.0002586130 0.0002153038 7.176669e-05
 [420,] 0.0002586130 0.0002509918 8.366406e-05
 [421,] 0.0002586129 0.0001835325 6.117806e-05
 [422,] 0.0002586130 0.0002856520 9.520046e-05
 [423,] 0.0002586130 0.0002509978 8.366614e-05
 [424,] 0.0002586129 0.0001807192 6.023991e-05
 [425,] 0.0002586129 0.0001992622 6.641833e-05
 [426,] 0.0002586129 0.0001873579 6.245262e-05
 [427,] 0.0002586130 0.0002510082 8.366946e-05
 [428,] 0.0002586130 0.0002088261 6.960497e-05
 [429,] 0.0002586130 0.0002509978 8.366621e-05
 [430,] 0.0002586130 0.0002188301 7.309383e-05
 [431,] 0.0002586129 0.0001870750 6.235831e-05
 [432,] 0.0002586130 0.0002086574 6.954886e-05
 [433,] 0.0002586129 0.0001805748 6.019185e-05
 [434,] 0.0002586129 0.0001826909 6.089696e-05
 [435,] 0.0002586129 0.0001942997 6.476663e-05
 [436,] 0.0002586129 0.0001870508 6.235025e-05
 [437,] 0.0002586129 0.0001827739 6.092506e-05
 [438,] 0.0002586130 0.0002535369 8.451285e-05
 [439,] 0.0002586129 0.0001886884 6.289604e-05
 [440,] 0.0002586129 0.0001880590 6.268627e-05
 [441,] 0.0002586130 0.0002103259 7.010486e-05
 [442,] 0.0002586129 0.0001981156 6.603674e-05
 [443,] 0.0002586129 0.0001873874 6.246249e-05
 [444,] 0.0002586129 0.0001811057 6.036874e-05
 [445,] 0.0002586129 0.0001934904 6.449669e-05
 [446,] 0.0002586130 0.0002142393 7.141202e-05
 [447,] 0.0002586130 0.0002510018 8.366733e-05
 [448,] 0.0002586129 0.0001826141 6.087195e-05
 [449,] 0.0002586129 0.0002023982 6.746533e-05
 [450,] 0.0002586129 0.0001843035 6.143499e-05
 [451,] 0.0002586129 0.0001829500 6.098378e-05
 [452,] 0.0002586129 0.0001812581 6.041979e-05
 [453,] 0.0002586129 0.0001814649 6.048701e-05
 [454,] 0.0002586129 0.0001871072 6.236906e-05
 [455,] 0.0002586129 0.0001879575 6.265256e-05
 [456,] 0.0002586130 0.0002511208 8.370693e-05
 [457,] 0.0002586129 0.0001806938 6.023164e-05
 [458,] 0.0002586129 0.0001806954 6.023217e-05
 [459,] 0.0002586130 0.0002742488 9.222183e-05
 [460,] 0.0002586130 0.0002071893 6.905997e-05
 [461,] 0.0002586130 0.0002509853 8.366192e-05
 [462,] 0.0002586130 0.0002106603 7.021607e-05
 [463,] 0.0002586129 0.0001870824 6.236081e-05
 [464,] 0.0002586129 0.0002006547 6.688397e-05
 [465,] 0.0002586129 0.0001826434 6.088174e-05
 [466,] 0.0002586129 0.0001842082 6.140296e-05
 [467,] 0.0002586130 0.0002509978 8.366606e-05
 [468,] 0.0002586130 0.0003888420 1.308115e-04
 [469,] 0.0002586129 0.0001835892 6.119706e-05
 [470,] 0.0002586130 0.0002085596 6.951613e-05
 [471,] 0.0002586130 0.0002101859 7.005796e-05
 [472,] 0.0002586129 0.0001872342 6.241135e-05
 [473,] 0.0002586129 0.0001856266 6.187580e-05
 [474,] 0.0002586129 0.0001872686 6.242277e-05
 [475,] 0.0002586129 0.0001875545 6.251780e-05
 [476,] 0.0002586129 0.0001874704 6.248988e-05
 [477,] 0.0002586130 0.0002172653 7.242057e-05
 [478,] 0.0002586129 0.0001873210 6.244013e-05
 [479,] 0.0002586129 0.0001872400 6.241351e-05
 [480,] 0.0002586130 0.0002504334 8.347845e-05
 [481,] 0.0002586129 0.0001837026 6.123450e-05
 [482,] 0.0002586129 0.0001991264 6.637479e-05
 [483,] 0.0002586129 0.0001985709 6.618811e-05
 [484,] 0.0002586129 0.0001870961 6.236537e-05
 [485,] 0.0002586129 0.0001816811 6.056083e-05
 [486,] 0.0002586129 0.0001838653 6.128924e-05
 [487,] 0.0002586129 0.0001953466 6.511362e-05
 [488,] 0.0002586129 0.0001817573 6.058627e-05
 [489,] 0.0002586130 0.0002232361 7.440987e-05
 [490,] 0.0002586129 0.0001874051 6.246834e-05
 [491,] 0.0002586130 0.0002507377 8.357950e-05
 [492,] 0.0002586129 0.0002002206 6.673744e-05
 [493,] 0.0002586129 0.0001885556 6.285220e-05
 [494,] 0.0002586130 0.0002542509 8.474987e-05
 [495,] 0.0002586129 0.0002781990 9.273568e-05
 [496,] 0.0002586130 0.0002261225 7.536528e-05
 [497,] 0.0002586129 0.0002799287 9.337896e-05
 [498,] 0.0002586129 0.0002656414 8.876420e-05
 [499,] 0.0002586130 0.0002552861 8.509459e-05
 [500,] 0.0002586130 0.0002821099 9.402700e-05
 [501,] 0.0002586129 0.0003602453 1.200704e-04
 [502,] 0.0002586129 0.0002664986 8.921576e-05
 [503,] 0.0002586129 0.0002867199 9.556710e-05
 [504,] 0.0002586129 0.0003706235 1.235275e-04
 [505,] 0.0002586129 0.0001924877 6.416375e-05
 [506,] 0.0002586129 0.0002691769 8.972648e-05
 [507,] 0.0002586129 0.0003106509 1.035529e-04
 [508,] 0.0002586129 0.0001912560 6.375210e-05
 [509,] 0.0002586129 0.0001913410 6.378049e-05
 [510,] 0.0002586130 0.0002040478 6.800202e-05
 [511,] 0.0002586129 0.0002087926 7.004201e-05
 [512,] 0.0002586130 0.0002560297 8.548087e-05
 [513,] 0.0002591139 0.0002357305 7.857363e-05
 [514,] 0.0002587106 0.0001867692 7.030756e-05
 [515,] 0.0002586130 0.0004085010 1.366934e-04
 [516,] 0.0002586129 0.0002394032 8.011323e-05
 [517,] 0.0002587110 0.0002322434 7.740320e-05
 [518,] 0.0002586130 0.0002868724 9.662859e-05
 [519,] 0.0002586130 0.0002930237 9.856161e-05
 [520,] 0.0002586130 0.0002647991 8.883745e-05
 [521,] 0.0002586129 0.0002456872 8.216284e-05
 [522,] 0.0002586129 0.0004343645 1.773860e-04
 [523,] 0.0002587447 0.0001884635 7.526326e-05
 [524,] 0.0002586491 0.0001981314 6.603004e-05
 [525,] 0.0002586129 0.0003415285 1.138463e-04
 [526,] 0.0002586129 0.0007542985 3.009263e-04
 [527,] 0.0002586129 0.0004136508 2.671601e-04
 [528,] 0.0002586129 0.0003299356 1.100892e-04
 [529,] 0.0002586130 0.0002634747 8.850724e-05
 [530,] 0.0002587994 0.0002342383 7.806664e-05
 [531,] 0.0002586331 0.0002348515 7.827203e-05
 [532,] 0.0002586129 0.0003070781 1.023605e-04
 [533,] 0.0002586130 0.0002605406 8.748418e-05
 [534,] 0.0002588650 0.0002361512 7.870296e-05
 [535,] 0.0002586130 0.0001908334 6.547300e-05
 [536,] 0.0002586130 0.0002700222 9.086259e-05
 [537,] 0.0002586130 0.0001900020 6.507604e-05
 [538,] 0.0002593805 0.0002614030 8.711866e-05
 [539,] 0.0002586130 0.0002630049 8.851290e-05
 [540,] 0.0002591208 0.0002998481 9.991499e-05
 [541,] 0.0002586129 0.0004255040 2.607912e-04
 [542,] 0.0002586129 0.0002460589 8.202171e-05
 [543,] 0.0002586130 0.0002603920 8.758473e-05
 [544,] 0.0002586129 0.0003550614 1.183553e-04
 [545,] 0.0002586129 0.0003485516 1.161871e-04
 [546,] 0.0002586130 0.0002611823 8.790497e-05
 [547,] 0.0002586130 0.0001866025 6.367667e-05
 [548,] 0.0002586130 0.0001952825 6.508289e-05
 [549,] 0.0002586130 0.0002540797 8.492373e-05
 [550,] 0.0002586129 0.0002452589 8.175155e-05
 [551,] 0.0002586130 0.0001890313 6.467414e-05
 [552,] 0.0002593972 0.0002070823 6.901435e-05
 [553,] 0.0002586129 0.0004024889 1.825242e-04
 [554,] 0.0002586129 0.0003216393 1.072115e-04
 [555,] 0.0002586129 0.0003468101 1.156034e-04
 [556,] 0.0002586130 0.0002482109 8.288640e-05
 [557,] 0.0002586130 0.0002337064 7.802985e-05
 [558,] 0.0002586129 0.0004005258 1.872511e-04
 [559,] 0.0002586129 0.0002553455 8.511117e-05
 [560,] 0.0002586129 0.0002453799 8.179226e-05
 [561,] 0.0002586129 0.0002435949 8.120005e-05
 [562,] 0.0002586130 0.0001980267 6.776289e-05
 [563,] 0.0002586130 0.0001895530 6.317770e-05
 [564,] 0.0002586129 0.0002443859 8.146355e-05
 [565,] 0.0002586130 0.0002518069 8.409188e-05
 [566,] 0.0002586129 0.0002413548 8.045345e-05
 [567,] 0.0002586129 0.0003453668 1.151235e-04
 [568,] 0.0002586130 0.0002540640 8.544575e-05
 [569,] 0.0002589046 0.0002370011 7.898550e-05
 [570,] 0.0002586130 0.0002609716 8.777450e-05
 [571,] 0.0002586129 0.0003445580 1.148540e-04
 [572,] 0.0002586130 0.0002544054 8.496568e-05
 [573,] 0.0002586130 0.0002349855 7.848620e-05
 [574,] 0.0002586130 0.0002672471 8.974071e-05
 [575,] 0.0002588941 0.0003326601 1.108380e-04
 [576,] 0.0002586129 0.0004081591 2.366548e-04
 [577,] 0.0002586129 0.0003440412 1.146831e-04
 [578,] 0.0002586130 0.0002532952 8.443225e-05
 [579,] 0.0002586129 0.0002363571 7.878529e-05
 [580,] 0.0002586130 0.0002590150 8.692812e-05
 [581,] 0.0002587836 0.0002322718 7.741218e-05
 [582,] 0.0002586130 0.0002432827 8.181309e-05
 [583,] 0.0002784750 0.0002063131 6.875847e-05
 [584,] 0.0002586130 0.0002625728 8.816642e-05
 [585,] 0.0002586129 0.0002122638 7.122763e-05
 [586,] 0.0002586130 0.0002920309 9.733612e-05
 [587,] 0.0002587487 0.0002339234 7.796218e-05
 [588,] 0.0002586129 0.0002409151 8.038728e-05
 [589,] 0.0002587757 0.0002334819 7.781499e-05
 [590,] 0.0002586129 0.0005861014 1.953694e-04
 [591,] 0.0002586130 0.0002527576 8.474756e-05
 [592,] 0.0002586130 0.0002578728 8.648665e-05
 [593,] 0.0002586129 0.0003245533 1.088227e-04
 [594,] 0.0002592807 0.0002617099 8.722234e-05
 [595,] 0.0002586130 0.0002608000 8.763394e-05
 [596,] 0.0002586129 0.0004119222 2.352990e-04
 [597,] 0.0002586129 0.0003410170 1.136741e-04
 [598,] 0.0002586129 0.0002829144 9.456218e-05
 [599,] 0.0002586130 0.0001975791 6.584692e-05
 [600,] 0.0002586130 0.0002617729 8.789657e-05
 [601,] 0.0002586129 0.0003938400 2.131030e-04
 [602,] 0.0002586129 0.0002850250 9.519351e-05
 [603,] 0.0002586130 0.0001927252 6.423149e-05
 [604,] 0.0002586129 0.0004277967 2.779529e-04
 [605,] 0.0002586130 0.0001886272 6.286867e-05
 [606,] 0.0002586129 0.0002567818 8.684930e-05
 [607,] 0.0002596641 0.0001958901 6.528007e-05
 [608,] 0.0002586129 0.0002576625 8.782861e-05
 [609,] 0.0002586129 0.0002877364 9.597343e-05
 [610,] 0.0002586130 0.0002578015 8.659544e-05
 [611,] 0.0002586129 0.0003958962 2.038945e-04
 [612,] 0.0002586129 0.0004092011 2.446068e-04
 [613,] 0.0002586129 0.0002382867 7.942829e-05
 [614,] 0.0002586130 0.0001881307 6.431598e-05
 [615,] 0.0002586130 0.0003205242 1.092119e-04
 [616,] 0.0002586130 0.0002553640 8.512047e-05
 [617,] 0.0002586129 0.0003490122 1.180878e-04
 [618,] 0.0002586129 0.0004189898 2.396330e-04
 [619,] 0.0002586129 0.0002466581 8.222007e-05
 [620,] 0.0002586129 0.0003472099 1.157388e-04
 [621,] 0.0002586129 0.0002463811 8.212936e-05
 [622,] 0.0002586130 0.0001895856 6.498761e-05
 [623,] 0.0002586129 0.0004260353 2.176603e-04
 [624,] 0.0002591991 0.0001830110 6.250608e-05
 [625,] 0.0002586346 0.0001949257 6.496330e-05
 [626,] 0.0002586129 0.0004056473 1.902664e-04
 [627,] 0.0002586129 0.0003717988 1.239333e-04
 [628,] 0.0002586129 0.0002370244 7.900735e-05
 [629,] 0.0002591364 0.0002973693 9.908950e-05
 [630,] 0.0002586129 0.0003596681 1.198916e-04
 [631,] 0.0002586129 0.0004173421 2.246541e-04
 [632,] 0.0002586129 0.0002364323 7.888460e-05
 [633,] 0.0002587938 0.0002360634 7.867414e-05
 [634,] 0.0002586129 0.0003990629 1.965394e-04
 [635,] 0.0002586130 0.0002540904 8.490237e-05
 [636,] 0.0002586360 0.0001955775 6.518015e-05
 [637,] 0.0002586130 0.0001859586 6.343615e-05
 [638,] 0.0002591190 0.0003025472 1.008135e-04
 [639,] 0.0002586130 0.0002578421 8.649621e-05
 [640,] 0.0002586130 0.0002529288 8.493748e-05
 [641,] 0.0002586129 0.0001911189 6.370733e-05
 [642,] 0.0002586130 0.0002498964 8.384572e-05
 [643,] 0.0002586129 0.0003537540 1.179153e-04
 [644,] 0.0002591374 0.0002294758 7.647959e-05
 [645,] 0.0002586130 0.0002526765 8.475761e-05
 [646,] 0.0002586129 0.0003636888 1.212290e-04
 [647,] 0.0002586129 0.0003693161 1.231011e-04
 [648,] 0.0002586936 0.0001903992 7.288821e-05
 [649,] 0.0002586130 0.0002926276 9.753426e-05
 [650,] 0.0002590718 0.0002357037 7.855264e-05
 [651,] 0.0002586129 0.0002426424 8.088024e-05
 [652,] 0.0002586130 0.0002521754 8.455255e-05
 [653,] 0.0002586130 0.0002419129 8.116427e-05
 [654,] 0.0002586130 0.0002521442 8.456686e-05
 [655,] 0.0002586129 0.0002373524 7.911655e-05
 [656,] 0.0002586129 0.0002480267 8.267587e-05
 [657,] 0.0002594726 0.0002989839 9.962193e-05
 [658,] 0.0002591021 0.0002354974 7.848352e-05
 [659,] 0.0002591230 0.0002338087 7.792139e-05
 [660,] 0.0002586130 0.0002535777 8.506533e-05
 [661,] 0.0002586129 0.0002345263 7.817525e-05
 [662,] 0.0002586130 0.0002550395 8.552167e-05
 [663,] 0.0002586129 0.0003956679 1.322919e-04
 [664,] 0.0002586129 0.0003983641 1.504945e-04
 [665,] 0.0002586130 0.0002534376 8.459691e-05
 [666,] 0.0002586130 0.0002366369 7.925243e-05
 [667,] 0.0002586129 0.0002565818 8.645831e-05
 [668,] 0.0002586130 0.0002537252 8.510205e-05
 [669,] 0.0002586129 0.0003583494 1.194476e-04
 [670,] 0.0002586130 0.0002421053 8.161845e-05
 [671,] 0.0002586130 0.0002528802 8.472086e-05
 [672,] 0.0002594847 0.0002615489 8.716761e-05
 [673,] 0.0002590918 0.0002348229 7.825907e-05
 [674,] 0.0002586129 0.0002246818 7.489539e-05
 [675,] 0.0002586129 0.0002544816 8.482730e-05
 [676,] 0.0002586130 0.0002521741 8.463628e-05
 [677,] 0.0002586130 0.0002525163 8.480098e-05
 [678,] 0.0002586129 0.0002451934 8.173349e-05
 [679,] 0.0002589405 0.0002323111 7.742418e-05
 [680,] 0.0002590330 0.0002324903 7.748325e-05
 [681,] 0.0002586130 0.0002695548 9.045149e-05
 [682,] 0.0002586129 0.0002648363 8.937299e-05
 [683,] 0.0002586129 0.0002606761 8.791814e-05
 [684,] 0.0002586130 0.0002453475 8.209090e-05
 [685,] 0.0002586130 0.0002526324 8.494082e-05
 [686,] 0.0002589454 0.0002343279 7.809535e-05
 [687,] 0.0002589360 0.0002368553 7.893667e-05
 [688,] 0.0002586129 0.0004132575 1.886964e-04
 [689,] 0.0002586130 0.0002316732 7.772370e-05
 [690,] 0.0002590906 0.0002343977 7.811773e-05
 [691,] 0.0002586129 0.0003910040 1.515738e-04
 [692,] 0.0002586129 0.0002425877 8.086288e-05
 [693,] 0.0002586130 0.0001967860 6.711681e-05
 [694,] 0.0002586130 0.0002482761 8.323855e-05
 [695,] 0.0002586129 0.0003765493 1.409059e-04
 [696,] 0.0002586129 0.0002453946 8.179724e-05
 [697,] 0.0002586130 0.0002539425 8.484277e-05
 [698,] 0.0002586130 0.0002589671 8.631902e-05
 [699,] 0.0002586130 0.0001886830 6.463620e-05
 [700,] 0.0002586129 0.0002385744 7.952314e-05
 [701,] 0.0002586129 0.0002386898 7.956117e-05
 [702,] 0.0002586130 0.0002404528 8.083393e-05
 [703,] 0.0002586130 0.0002564051 8.612360e-05
 [704,] 0.0002586129 0.0002453043 8.176935e-05
 [705,] 0.0002586129 0.0002708030 9.107752e-05
 [706,] 0.0002586129 0.0002545968 8.486443e-05
 [707,] 0.0002586130 0.0002378881 7.975976e-05
 [708,] 0.0002586130 0.0002357231 7.901772e-05
 [709,] 0.0002586130 0.0002362758 7.919203e-05
 [710,] 0.0002587013 0.0001895773 7.112602e-05
 [711,] 0.0002586129 0.0002964729 9.882626e-05
 [712,] 0.0002586130 0.0002496127 8.362905e-05
 [713,] 0.0002586130 0.0002514957 8.428499e-05
 [714,] 0.0002586130 0.0002518558 8.449788e-05
 [715,] 0.0002590097 0.0002312230 7.706165e-05
 [716,] 0.0002586130 0.0002622565 8.741505e-05
 [717,] 0.0002586130 0.0002460933 8.246163e-05
 [718,] 0.0002586129 0.0002454082 8.180135e-05
 [719,] 0.0002586129 0.0002593926 8.646504e-05
 [720,] 0.0002586129 0.0003485132 1.161638e-04
 [721,] 0.0002586129 0.0002527997 8.426477e-05
 [722,] 0.0002586130 0.0002091712 6.972390e-05
 [723,] 0.0002808179 0.0002009871 6.698937e-05
 [724,] 0.0002586129 0.0002458153 8.193489e-05
 [725,] 0.0002586129 0.0002535896 8.452161e-05
 [726,] 0.0002586130 0.0002106286 7.021013e-05
 [727,] 0.0002586582 0.0001842206 6.140333e-05
 [728,] 0.0002586130 0.0002306554 7.688546e-05
 [729,] 0.0002586129 0.0002637098 8.907201e-05
 [730,] 0.0002586130 0.0002265134 7.558832e-05
 [731,] 0.0002586130 0.0002529184 8.430528e-05
 [732,] 0.0002586130 0.0002438714 8.213516e-05
 [733,] 0.0002586129 0.0002600376 8.775666e-05
 [734,] 0.0003901820 0.0001995190 9.728489e-05
 [735,] 0.0002586129 0.0002577387 8.712364e-05
 [736,] 0.0002599917 0.0002372300 7.905424e-05
 [737,] 0.0002586129 0.0002352221 7.840498e-05
 [738,] 0.0002586130 0.0002292058 7.640236e-05
 [739,] 0.0002588460 0.0002050665 1.060763e-04
 [740,] 0.0002586130 0.0002450850 8.244366e-05
 [741,] 0.0002586130 0.0002107604 8.733495e-05
 [742,] 0.0002586129 0.0002506525 8.462768e-05
 [743,] 0.0002586129 0.0001931739 6.439131e-05
 [744,] 0.0002586129 0.0002253332 7.511092e-05
 [745,] 0.0002598713 0.0003140796 1.046405e-04
 [746,] 0.0002586129 0.0002326483 7.755007e-05
 [747,] 0.0002586129 0.0002266353 7.554499e-05
 [748,] 0.0002586130 0.0002254479 7.527286e-05
 [749,] 0.0002595311 0.0002428652 8.093239e-05
 [750,] 0.0002596864 0.0002448303 8.158531e-05
 [751,] 0.0002586129 0.0002384927 8.030337e-05
 [752,] 0.0002587666 0.0002045380 9.516030e-05
 [753,] 0.0002586130 0.0002449739 8.260970e-05
 [754,] 0.0002586129 0.0002330390 7.850685e-05
 [755,] 0.0002586129 0.0002392556 7.975081e-05
 [756,] 0.0002586129 0.0002284221 7.614039e-05
 [757,] 0.0002586129 0.0002107250 7.024187e-05
 [758,] 0.0002586130 0.0002318121 7.727098e-05
 [759,] 0.0002595889 0.0002375040 7.914791e-05
 [760,] 0.0002586129 0.0005394495 1.797522e-04
 [761,] 0.0002586130 0.0002051984 6.838291e-05
 [762,] 0.0002597514 0.0003217646 1.072002e-04
 [763,] 0.0002586129 0.0003986257 1.328804e-04
 [764,] 0.0002586129 0.0002305457 7.690994e-05
 [765,] 0.0002586130 0.0003026885 1.023008e-04
 [766,] 0.0002586129 0.0002348321 7.827955e-05
 [767,] 0.0002586129 0.0002312546 7.708699e-05
 [768,] 0.0002586130 0.0002599572 8.799284e-05
 [769,] 0.0002586129 0.0002310179 7.713609e-05
 [770,] 0.0002586129 0.0004602366 1.558301e-04
 [771,] 0.0002586129 0.0002417089 8.056884e-05
 [772,] 0.0002587800 0.0002494908 8.457320e-05
 [773,] 0.0002586129 0.0002494161 8.313988e-05
 [774,] 0.0002598200 0.0002494899 8.313477e-05
 [775,] 0.0002586129 0.0002415174 8.050793e-05
 [776,] 0.0002586130 0.0002300772 7.675812e-05
 [777,] 0.0002586130 0.0002717452 9.128944e-05
 [778,] 0.0002586129 0.0002551833 8.506206e-05
 [779,] 0.0002685855 0.0001796997 5.989603e-05
 [780,] 0.0002586129 0.0002555844 8.519704e-05
 [781,] 0.0002586130 0.0002744979 9.245849e-05
 [782,] 0.0002586130 0.0002520201 8.400708e-05
 [783,] 0.0002602085 0.0008844839 2.944949e-04
 [784,] 0.0002603754 0.0002043681 6.811101e-05
 [785,] 0.0002586130 0.0002802477 9.437780e-05
 [786,] 0.0002588317 0.0002157982 7.192950e-05
 [787,] 0.0002586130 0.0001935797 6.462529e-05
 [788,] 0.0002586130 0.0001881170 6.274808e-05
 [789,] 0.0002586130 0.0002275355 7.583410e-05
 [790,] 0.0002586129 0.0002209252 7.412591e-05
 [791,] 0.0002586130 0.0002406653 8.021730e-05
 [792,] 0.0002586130 0.0002260525 7.534190e-05
 [793,] 0.0002586770 0.0001799366 5.997564e-05
 [794,] 0.0002586130 0.0002264051 7.545790e-05
 [795,] 0.0002586130 0.0002257818 7.525078e-05
 [796,] 0.0002586130 0.0001934176 6.457831e-05
 [797,] 0.0002586130 0.0002579996 8.950046e-05
 [798,] 0.0002586130 0.0002021984 6.739041e-05
 [799,] 0.0002586129 0.0001772139 5.907067e-05
 [800,] 0.0002588896 0.0002474044 8.244673e-05
 [801,] 0.0002586130 0.0002841659 9.469551e-05
 [802,] 0.0002586129 0.0002537085 8.456636e-05
 [803,] 0.0002586130 0.0001954403 6.513836e-05
 [804,] 0.0002599256 0.0001857885 6.243115e-05
 [805,] 0.0002586130 0.0001858376 6.194224e-05
 [806,] 0.0002586130 0.0002465868 8.219546e-05
 [807,] 0.0002607864 0.0002545884 8.480890e-05
 [808,] 0.0002586417 0.0002290076 7.633042e-05
 [809,] 0.0002586130 0.0002173392 7.341711e-05
 [810,] 0.0002586129 0.0002426227 8.290321e-05
 [811,] 0.0002586130 0.0002510402 8.367949e-05
 [812,] 0.0002590469 0.0007928572 2.640503e-04
 [813,] 0.0002586130 0.0002465919 8.219717e-05
 [814,] 0.0002586130 0.0002282020 7.606690e-05
 [815,] 0.0002586130 0.0002463196 8.210646e-05
 [816,] 0.0002586130 0.0002196261 7.439433e-05
 [817,] 0.0002586130 0.0002288048 7.636393e-05
 [818,] 0.0002586130 0.0002250588 7.680543e-05
 [819,] 0.0002588586 0.0002352314 7.862680e-05
 [820,] 0.0002586129 0.0002334287 7.934731e-05
 [821,] 0.0002586130 0.0002290281 7.759960e-05
 [822,] 0.0002609653 0.0002152428 7.171408e-05
 [823,] 0.0002586129 0.0002301375 7.882512e-05
 [824,] 0.0002586130 0.0002466028 8.220084e-05
 [825,] 0.0002586130 0.0002303823 7.679090e-05
 [826,] 0.0002589695 0.0006983441 2.325886e-04
 [827,] 0.0002586130 0.0002212551 7.535528e-05
 [828,] 0.0002588371 0.0002360423 7.929735e-05
 [829,] 0.0002602856 0.0001957026 6.522348e-05
 [830,] 0.0002591555 0.0009346049 3.112349e-04
 [831,] 0.0002586130 0.0002294549 7.677657e-05
 [832,] 0.0002615690 0.0002132578 7.105127e-05
 [833,] 0.0002586130 0.0002377315 8.010389e-05
 [834,] 0.0002586129 0.0002276659 7.871544e-05
 [835,] 0.0002587805 0.0002520283 8.399260e-05
 [836,] 0.0002587882 0.0002271432 7.570924e-05
 [837,] 0.0002586130 0.0002221980 7.579115e-05
 [838,] 0.0002590230 0.0006993839 2.329326e-04
 [839,] 0.0002586130 0.0002860982 9.535089e-05
 [840,] 0.0002586130 0.0002103883 7.080878e-05
 [841,] 0.0002586129 0.0002448877 8.162489e-05
 [842,] 0.0002586130 0.0002083927 7.042342e-05
 [843,] 0.0002586130 0.0002313179 7.902610e-05
 [844,] 0.0002586130 0.0002605997 8.770916e-05
 [845,] 0.0002586129 0.0001946422 6.487922e-05
 [846,] 0.0002586129 0.0002003764 6.679056e-05
 [847,] 0.0002586129 0.0002114184 7.046736e-05
 [848,] 0.0002586129 0.0003083104 1.038714e-04
 [849,] 0.0002586129 0.0001980358 6.600895e-05
 [850,] 0.0002586129 0.0002281663 7.727721e-05
 [851,] 0.0002586130 0.0002455459 8.245255e-05
 [852,] 0.0002586129 0.0002288420 7.748628e-05
 [853,] 0.0002586129 0.0002094827 6.982399e-05
 [854,] 0.0002586129 0.0002891736 9.651503e-05
 [855,] 0.0002586129 0.0003996587 1.332201e-04
 [856,] 0.0002586129 0.0003992025 1.330660e-04
 [857,] 0.0002586129 0.0002275251 7.711730e-05
 [858,] 0.0002586130 0.0002166817 7.222695e-05
 [859,] 0.0002586129 0.0001919296 6.397700e-05
 [860,] 0.0002586130 0.0002179768 7.265721e-05
 [861,] 0.0002586129 0.0002390683 8.105456e-05
 [862,] 0.0002586129 0.0002418117 8.192911e-05
 [863,] 0.0002586129 0.0002429561 8.219620e-05
 [864,] 0.0002586129 0.0002089385 7.042545e-05
 [865,] 0.0002586129 0.0002177680 7.258809e-05
 [866,] 0.0002586129 0.0001913244 6.377484e-05
 [867,] 0.0002586129 0.0001912870 6.376234e-05
 [868,] 0.0002586130 0.0002161620 7.205371e-05
 [869,] 0.0002586129 0.0001913439 6.378135e-05
 [870,] 0.0002586129 0.0001913270 6.377570e-05
 [871,] 0.0002586129 0.0002769342 9.230843e-05
 [872,] 0.0002586129 0.0001913115 6.377052e-05
 [873,] 0.0002586129 0.0002232331 7.441071e-05
 [874,] 0.0002586129 0.0001913448 6.378157e-05
 [875,] 0.0002586129 0.0002485528 8.284901e-05
 [876,] 0.0002586129 0.0002345866 7.819410e-05
 [877,] 0.0002586129 0.0002350483 7.959268e-05
 [878,] 0.0002586129 0.0002503730 8.345532e-05
 [879,] 0.0002586130 0.0002321909 7.793005e-05
 [880,] 0.0002586129 0.0001912973 6.376578e-05
 [881,] 0.0002586130 0.0002281618 7.633220e-05
 [882,] 0.0002586130 0.0002057447 6.931330e-05
 [883,] 0.0002586129 0.0001915187 6.383964e-05
 [884,] 0.0002586130 0.0002673139 8.909857e-05
 [885,] 0.0002586129 0.0001915976 6.386596e-05
 [886,] 0.0002586129 0.0002095048 6.983500e-05
 [887,] 0.0002586129 0.0001914054 6.380179e-05
 [888,] 0.0002586129 0.0001860378 6.213279e-05
 [889,] 0.0002586129 0.0002597668 8.658508e-05
 [890,] 0.0002586129 0.0001914947 6.383149e-05
 [891,] 0.0002589557 0.0004832466 1.609651e-04
 [892,] 0.0002586130 0.0002073372 6.910177e-05
 [893,] 0.0002587340 0.0005488564 1.828200e-04
 [894,] 0.0002586130 0.0002253753 7.520147e-05
 [895,] 0.0002586998 0.0002511435 8.372323e-05
 [896,] 0.0002586129 0.0002261089 7.536980e-05
 [897,] 0.0002588943 0.0004006805 1.334673e-04
 [898,] 0.0002586130 0.0002211103 7.415680e-05
 [899,] 0.0002586129 0.0002260518 7.535057e-05
 [900,] 0.0002593698 0.0001838939 6.129452e-05
 [901,] 0.0002586129 0.0002367762 7.892613e-05
 [902,] 0.0002590895 0.0002107911 7.024067e-05
 [903,] 0.0002590338 0.0001842507 6.141291e-05
 [904,] 0.0002589406 0.0001885416 6.284118e-05
 [905,] 0.0002586130 0.0002253086 7.562041e-05
 [906,] 0.0002586130 0.0002170123 7.232337e-05
 [907,] 0.0002586130 0.0002292887 7.707775e-05
 [908,] 0.0002586130 0.0002288920 7.691574e-05
 [909,] 0.0002586130 0.0002291371 7.637876e-05
 [910,] 0.0002588171 0.0002517050 8.390118e-05
 [911,] 0.0002586130 0.0002635538 8.783888e-05
 [912,] 0.0002586130 0.0002277168 7.649371e-05
 [913,] 0.0002590083 0.0001828955 6.099356e-05
 [914,] 0.0002586129 0.0002399421 7.997962e-05
 [915,] 0.0002586130 0.0002120141 7.065802e-05
 [916,] 0.0002589184 0.0001829286 6.097561e-05
 [917,] 0.0002586130 0.0002308605 7.740849e-05
 [918,] 0.0002591098 0.0004743159 1.579863e-04
 [919,] 0.0002586129 0.0002385480 7.951624e-05
 [920,] 0.0002586130 0.0002307827 7.740491e-05
 [921,] 0.0002586130 0.0002102629 7.007586e-05
 [922,] 0.0002586129 0.0002526779 8.422481e-05
 [923,] 0.0002586129 0.0002191704 7.305628e-05
 [924,] 0.0002586130 0.0002282522 7.659942e-05
 [925,] 0.0002586130 0.0002166537 7.224728e-05
 [926,] 0.0002586130 0.0002433346 8.110992e-05
 [927,] 0.0002586130 0.0002168975 7.229978e-05
 [928,] 0.0002586130 0.0002168872 7.229631e-05
 [929,] 0.0002586130 0.0002244380 7.481199e-05
 [930,] 0.0002586130 0.0002332469 7.774701e-05
 [931,] 0.0002586130 0.0003179439 1.059778e-04
 [932,] 0.0002586129 0.0003399950 1.165283e-04
 [933,] 0.0002586130 0.0002379668 8.000670e-05
 [934,] 0.0002587646 0.0002492642 8.352082e-05
 [935,] 0.0002586129 0.0004641360 1.546626e-04
 [936,] 0.0002586129 0.0005519700 1.839086e-04
 [937,] 0.0002586129 0.0002332604 7.775330e-05
 [938,] 0.0002586130 0.0002174787 7.249309e-05
 [939,] 0.0002586130 0.0002172052 7.239955e-05
 [940,] 0.0002586130 0.0002184665 7.281867e-05
 [941,] 0.0002586130 0.0002726357 9.087600e-05
 [942,] 0.0002586129 0.0002577580 8.749907e-05
 [943,] 0.0002586129 0.0002615016 8.845710e-05
 [944,] 0.0002586129 0.0005608075 1.868299e-04
 [945,] 0.0002586129 0.0001838714 6.142466e-05
 [946,] 0.0002586129 0.0002560292 8.660390e-05
 [947,] 0.0002586130 0.0002183554 7.278530e-05
 [948,] 0.0002586129 0.0002010616 6.701551e-05
 [949,] 0.0002586129 0.0002185276 7.284260e-05
 [950,] 0.0002586129 0.0002627087 8.893307e-05
 [951,] 0.0002586130 0.0002346284 7.818676e-05
 [952,] 0.0002586129 0.0001903491 6.370108e-05
 [953,] 0.0002586130 0.0002784016 9.432742e-05
 [954,] 0.0002586130 0.0002175901 7.252700e-05
 [955,] 0.0002586129 0.0001993444 6.644518e-05
 [956,] 0.0002586130 0.0002255727 7.527080e-05
 [957,] 0.0002586130 0.0002131092 7.103565e-05
 [958,] 0.0002586129 0.0001949157 6.496998e-05
 [959,] 0.0002586129 0.0002185625 7.285404e-05
 [960,] 0.0002586130 0.0002184640 7.282123e-05
 [961,] 0.0002588767 0.0002264290 7.545308e-05
 [962,] 0.0002586129 0.0002258098 7.526992e-05
 [963,] 0.0002586129 0.0002005971 6.686009e-05
 [964,] 0.0002586130 0.0002847959 9.492427e-05
 [965,] 0.0002586129 0.0002211033 7.368521e-05
 [966,] 0.0002586130 0.0007844394 2.613049e-04
 [967,] 0.0002586130 0.0002607328 8.688168e-05
 [968,] 0.0002586130 0.0006411677 2.135770e-04
 [969,] 0.0002601847 0.0007123513 2.371747e-04
 [970,] 0.0002596815 0.0003204890 1.067557e-04
 [971,] 0.0002600214 0.0005967452 1.987050e-04
 [972,] 0.0002586130 0.0002263623 7.545047e-05
 [973,] 0.0002598908 0.0005816156 1.936738e-04
 [974,] 0.0002600479 0.0005927116 1.973556e-04
 [975,] 0.0002598387 0.0005509366 1.834590e-04
 [976,] 0.0002595798 0.0005650479 1.881697e-04
 [977,] 0.0002594989 0.0005550021 1.848284e-04
 [978,] 0.0002590353 0.0005012215 1.669404e-04
 [979,] 0.0002601934 0.0004693554 1.562989e-04
 [980,] 0.0002603253 0.0004694551 1.563289e-04
 [981,] 0.0002596116 0.0005791159 1.928515e-04
 [982,] 0.0002586130 0.0002288276 7.772795e-05
 [983,] 0.0002597951 0.0005731270 1.908516e-04
 [984,] 0.0002586130 0.0002562675 8.540901e-05
 [985,] 0.0002586129 0.0004741578 1.580013e-04
 [986,] 0.0002586129 0.0004851481 1.616474e-04
 [987,] 0.0002586130 0.0002159705 7.199019e-05
 [988,] 0.0002605177 0.0004861065 1.618663e-04
 [989,] 0.0002586130 0.0003160173 1.076447e-04
 [990,] 0.0002599360 0.0005742901 1.912340e-04
 [991,] 0.0002586130 0.0002426232 8.086440e-05
 [992,] 0.0002586130 0.0002606120 8.686821e-05
 [993,] 0.0002599283 0.0005414211 1.802938e-04
 [994,] 0.0002598044 0.0005432074 1.808923e-04
 [995,] 0.0002605483 0.0004503063 1.499508e-04
 [996,] 0.0002600108 0.0004045704 1.347455e-04
 [997,] 0.0002586129 0.0001900151 6.333479e-05
 [998,] 0.0002586129 0.0001920032 6.400185e-05
 [999,] 0.0002586129 0.0002026156 6.753848e-05
[1000,] 0.0002586129 0.0001951031 6.511865e-05
[1001,] 0.0002586129 0.0001942144 6.480870e-05
[1002,] 0.0002586129 0.0001942166 6.473964e-05
[1003,] 0.0002586129 0.0001899963 6.363640e-05
[1004,] 0.0002586129 0.0002319674 7.732132e-05
[1005,] 0.0002586130 0.0002314615 7.723126e-05
[1006,] 0.0002586129 0.0002362890 7.876066e-05
[1007,] 0.0002586130 0.0001765282 5.883983e-05
[1008,] 0.0002586308 0.0001754396 5.861024e-05
[1009,] 0.0002586129 0.0002214473 7.413431e-05
[1010,] 0.0002586130 0.0002187759 7.292167e-05
[1011,] 0.0002589683 0.0002186475 7.554968e-05
[1012,] 0.0002586130 0.0001918652 6.395317e-05
[1013,] 0.0002586130 0.0002165425 7.218084e-05
[1014,] 0.0002586130 0.0002571500 8.570851e-05
[1015,] 0.0002586130 0.0001757207 5.857180e-05
[1016,] 0.0002586130 0.0001756627 5.855261e-05
[1017,] 0.0002586130 0.0001755310 5.850907e-05
[1018,] 0.0002586130 0.0001763305 5.877515e-05
[1019,] 0.0002595410 0.0001830411 6.100546e-05
[1020,] 0.0002586129 0.0002301298 7.670691e-05
[1021,] 0.0002586130 0.0002544427 8.480631e-05
[1022,] 0.0002586130 0.0001946579 6.488411e-05
[1023,] 0.0002586129 0.0002086740 6.955797e-05
[1024,] 0.0002586129 0.0002324588 7.748204e-05
[1025,] 0.0002586129 0.0002302364 7.674104e-05
[1026,] 0.0002586130 0.0002038878 6.813557e-05
[1027,] 0.0002595372 0.0001816724 6.054928e-05
[1028,] 0.0002586130 0.0002955698 9.852168e-05
[1029,] 0.0002586130 0.0001968916 6.600048e-05
[1030,] 0.0002586130 0.0002037900 6.804884e-05
[1031,] 0.0002586129 0.0002246519 7.488079e-05
[1032,] 0.0002586129 0.0001936071 6.453564e-05
[1033,] 0.0002586130 0.0002391648 7.971632e-05
[1034,] 0.0002594528 0.0002188162 7.355537e-05
[1035,] 0.0002586130 0.0002510553 8.367489e-05
[1036,] 0.0002586129 0.0002248829 7.496162e-05
[1037,] 0.0002586129 0.0002431155 8.117136e-05
[1038,] 0.0002599309 0.0002538217 8.457726e-05
[1039,] 0.0002586129 0.0002245972 7.486709e-05
[1040,] 0.0002586129 0.0002224004 7.413122e-05
[1041,] 0.0002586129 0.0002048262 6.827262e-05
[1042,] 0.0002586130 0.0002189878 7.299157e-05
[1043,] 0.0002586130 0.0001992226 6.640558e-05
[1044,] 0.0002586130 0.0002442819 8.141771e-05
[1045,] 0.0002586129 0.0002311720 7.716062e-05
[1046,] 0.0002594049 0.0002146792 7.439537e-05
[1047,] 0.0002586129 0.0002491908 8.305697e-05
[1048,] 0.0002586130 0.0001989817 6.632575e-05
[1049,] 0.0002586129 0.0002037704 6.819103e-05
[1050,] 0.0002586129 0.0002049307 6.851476e-05
[1051,] 0.0002586130 0.0002849050 9.496770e-05
[1052,] 0.0002594553 0.0002157966 7.490656e-05
[1053,] 0.0002586130 0.0001988040 6.626723e-05
[1054,] 0.0002586130 0.0003430551 1.169173e-04
[1055,] 0.0002586129 0.0002045272 6.817505e-05
[1056,] 0.0002586129 0.0002213493 7.378307e-05
[1057,] 0.0002586130 0.0002839119 9.463007e-05
[1058,] 0.0002586129 0.0002083790 6.945659e-05
[1059,] 0.0002586129 0.0002207553 7.358431e-05
[1060,] 0.0002586129 0.0002044011 6.813234e-05
[1061,] 0.0002586129 0.0002439309 8.131089e-05
[1062,] 0.0002594673 0.0002147637 7.449066e-05
[1063,] 0.0002586130 0.0002531846 8.439322e-05
[1064,] 0.0002586129 0.0002208173 7.360486e-05
[1065,] 0.0002586130 0.0002771327 9.236678e-05
[1066,] 0.0002586129 0.0001943911 6.479682e-05
[1067,] 0.0002586129 0.0001942684 6.475599e-05
[1068,] 0.0002595153 0.0002199653 7.668986e-05
[1069,] 0.0002586129 0.0002022620 6.744838e-05
[1070,] 0.0002586129 0.0001896069 6.320217e-05
[1071,] 0.0002587658 0.0001988697 6.628857e-05
[1072,] 0.0002593923 0.0002196310 7.430530e-05
[1073,] 0.0002586129 0.0002151199 7.170797e-05
[1074,] 0.0002594871 0.0002163967 7.224709e-05
[1075,] 0.0002586129 0.0002108220 7.033423e-05
[1076,] 0.0002586129 0.0002133642 7.112230e-05
[1077,] 0.0002586129 0.0002234341 7.447044e-05
[1078,] 0.0002589606 0.0001988090 6.631696e-05
[1079,] 0.0002586130 0.0002511032 8.369915e-05
[1080,] 0.0002595954 0.0002206803 7.705920e-05
[1081,] 0.0002594339 0.0002238828 7.648298e-05
[1082,] 0.0002594646 0.0002130358 7.375729e-05
[1083,] 0.0002599816 0.0002057560 6.953329e-05
[1084,] 0.0002594677 0.0002117378 7.321904e-05
[1085,] 0.0002589011 0.0002003704 6.678506e-05
[1086,] 0.0002586129 0.0002109189 7.030723e-05
[1087,] 0.0002586129 0.0002147763 7.159396e-05
[1088,] 0.0002586129 0.0002156832 7.189550e-05
[1089,] 0.0002586129 0.0001945850 6.486156e-05
[1090,] 0.0002590106 0.0001988564 6.628426e-05
[1091,] 0.0002586129 0.0002100426 7.001517e-05
[1092,] 0.0002586129 0.0002134779 7.116010e-05
[1093,] 0.0002587109 0.0001991196 6.886912e-05
[1094,] 0.0002586130 0.0002471833 8.278901e-05
[1095,] 0.0002586130 0.0002000837 6.669046e-05
[1096,] 0.0002588507 0.0001977668 6.844306e-05
[1097,] 0.0002586130 0.0002535008 8.449835e-05
[1098,] 0.0002586129 0.0001946941 6.489787e-05
[1099,] 0.0002588056 0.0001971149 6.814876e-05
[1100,] 0.0002586129 0.0002194863 7.316220e-05
[1101,] 0.0002586129 0.0002159477 7.198369e-05
[1102,] 0.0002586129 0.0002115806 7.052635e-05
[1103,] 0.0002590240 0.0001987969 6.626490e-05
[1104,] 0.0002587180 0.0001978286 6.835966e-05
[1105,] 0.0002586130 0.0002085969 6.953275e-05
[1106,] 0.0002586129 0.0002038818 6.796056e-05
[1107,] 0.0002586129 0.0001933575 6.445249e-05
[1108,] 0.0002586129 0.0002080646 6.935523e-05
[1109,] 0.0002596317 0.0002391163 7.968657e-05
[1110,] 0.0002590320 0.0001987271 6.624102e-05
[1111,] 0.0002586646 0.0001983498 6.852138e-05
[1112,] 0.0002590411 0.0001988750 6.629036e-05
[1113,] 0.0002590513 0.0001989285 6.630794e-05
[1114,] 0.0002586129 0.0002164998 7.216744e-05
[1115,] 0.0002586129 0.0002183673 7.278944e-05
[1116,] 0.0002586130 0.0002729774 9.098199e-05
[1117,] 0.0002586129 0.0002095355 6.984512e-05
[1118,] 0.0002590626 0.0002005615 6.684827e-05
[1119,] 0.0002590325 0.0001988431 6.627993e-05
[1120,] 0.0002591028 0.0002000453 6.667666e-05
[1121,] 0.0002591209 0.0002003381 6.677379e-05
[1122,] 0.0002588147 0.0002019368 6.730561e-05
[1123,] 0.0002588260 0.0002098534 7.322702e-05
[1124,] 0.0002586130 0.0002261643 7.546744e-05
[1125,] 0.0002594170 0.0002036146 6.906879e-05
[1126,] 0.0002586129 0.0002334674 7.782172e-05
[1127,] 0.0002586129 0.0002333400 7.885976e-05
[1128,] 0.0002586129 0.0002207818 7.358833e-05
[1129,] 0.0002588489 0.0002572546 8.970674e-05
[1130,] 0.0002586129 0.0002154240 7.241397e-05
[1131,] 0.0002586129 0.0002217107 7.454462e-05
[1132,] 0.0002586129 0.0003222005 1.073605e-04
[1133,] 0.0002592297 0.0002302306 7.673429e-05
[1134,] 0.0002586129 0.0003253589 1.084154e-04
[1135,] 0.0002586129 0.0003213177 1.070683e-04
[1136,] 0.0002586987 0.0001999581 6.664025e-05
[1137,] 0.0002586129 0.0002182312 7.339770e-05
[1138,] 0.0002586130 0.0004780468 1.593315e-04
[1139,] 0.0002586595 0.0002361533 7.869087e-05
[1140,] 0.0002586129 0.0002199994 7.396524e-05
[1141,] 0.0002586781 0.0002334968 7.780614e-05
[1142,] 0.0002586129 0.0003287211 1.095357e-04
[1143,] 0.0002586130 0.0002456946 8.194772e-05
[1144,] 0.0002586130 0.0002218034 7.393812e-05
[1145,] 0.0002586130 0.0004770536 1.589997e-04
[1146,] 0.0002586129 0.0002425639 8.084506e-05
[1147,] 0.0002586130 0.0001996812 6.680097e-05
[1148,] 0.0002586129 0.0002190185 7.368735e-05
[1149,] 0.0002586129 0.0002420772 8.070356e-05
[1150,] 0.0002586130 0.0002265241 7.550581e-05
[1151,] 0.0002586129 0.0002210724 7.444051e-05
[1152,] 0.0002586995 0.0002348961 7.827190e-05
[1153,] 0.0002586130 0.0002002886 6.675079e-05
[1154,] 0.0002586130 0.0001995235 6.665725e-05
[1155,] 0.0002586129 0.0002200350 7.406174e-05
[1156,] 0.0002586130 0.0004939324 1.646276e-04
[1157,] 0.0002586130 0.0001997194 6.685838e-05
[1158,] 0.0002587777 0.0002030746 6.805027e-05
[1159,] 0.0002586129 0.0002458442 8.193634e-05
[1160,] 0.0002586129 0.0002462662 8.207677e-05
[1161,] 0.0002587192 0.0002028766 6.783334e-05
[1162,] 0.0002586610 0.0002029180 6.786944e-05
[1163,] 0.0002586810 0.0002002187 6.672703e-05
[1164,] 0.0002586129 0.0002185354 7.356383e-05
[1165,] 0.0002586129 0.0002155461 7.250816e-05
[1166,] 0.0002586129 0.0002471814 8.238165e-05
[1167,] 0.0002586130 0.0004776320 1.591938e-04
[1168,] 0.0002586837 0.0002032053 6.811473e-05
[1169,] 0.0002586130 0.0004733463 1.577646e-04
[1170,] 0.0002586130 0.0001996173 6.676180e-05
[1171,] 0.0002586130 0.0002342900 7.807329e-05
[1172,] 0.0002586129 0.0002191543 7.376480e-05
[1173,] 0.0002586129 0.0002160542 7.265210e-05
[1174,] 0.0002586129 0.0002474889 8.248384e-05
[1175,] 0.0002586130 0.0002365893 7.883682e-05
[1176,] 0.0002586129 0.0002513624 8.377502e-05
[1177,] 0.0002586130 0.0001995176 6.665820e-05
[1178,] 0.0002586129 0.0002922269 9.737816e-05
[1179,] 0.0002586129 0.0002935075 9.780329e-05
[1180,] 0.0002586129 0.0003261055 1.086643e-04
[1181,] 0.0002586129 0.0003196043 1.065016e-04
[1182,] 0.0002586889 0.0002345744 7.816487e-05
[1183,] 0.0002586129 0.0002184170 7.349018e-05
[1184,] 0.0002586317 0.0001964429 6.547060e-05
[1185,] 0.0002586130 0.0001995738 6.671021e-05
[1186,] 0.0002586129 0.0003271781 1.114075e-04
[1187,] 0.0002586129 0.0002184594 7.355919e-05
[1188,] 0.0002586129 0.0002490429 8.300143e-05
[1189,] 0.0002586607 0.0002029908 6.793684e-05
[1190,] 0.0002586130 0.0001996232 6.675860e-05
[1191,] 0.0002586130 0.0004589123 1.529541e-04
[1192,] 0.0002586130 0.0001995808 6.673987e-05
[1193,] 0.0002586469 0.0001996297 6.679630e-05
[1194,] 0.0002586130 0.0001999644 6.703845e-05
[1195,] 0.0002587020 0.0002028064 6.775499e-05
[1196,] 0.0002586129 0.0003093959 1.030941e-04
[1197,] 0.0002586130 0.0004529756 1.509778e-04
[1198,] 0.0002586130 0.0004522179 1.507247e-04
[1199,] 0.0002586130 0.0004507793 1.502461e-04
[1200,] 0.0002586129 0.0002175442 7.314960e-05
[1201,] 0.0002586188 0.0002360225 7.864772e-05
[1202,] 0.0002586129 0.0003323492 1.107432e-04
[1203,] 0.0002586129 0.0002363815 7.878686e-05
[1204,] 0.0002607650 0.0003429606 1.142302e-04
[1205,] 0.0002586129 0.0001772912 5.909694e-05
[1206,] 0.0002586130 0.0002045690 6.848510e-05
[1207,] 0.0002586129 0.0002297131 7.657231e-05
[1208,] 0.0002600926 0.0002253183 7.510253e-05
[1209,] 0.0002586129 0.0001987918 6.670383e-05
[1210,] 0.0002586130 0.0002042750 6.829033e-05
[1211,] 0.0002598944 0.0002252212 7.507088e-05
[1212,] 0.0002586129 0.0003096835 1.069474e-04
[1213,] 0.0002586129 0.0002871411 9.894310e-05
[1214,] 0.0002586129 0.0002557410 8.522795e-05
[1215,] 0.0002586129 0.0002884991 9.931147e-05
[1216,] 0.0002586130 0.0002180685 7.268980e-05
[1217,] 0.0002586129 0.0002352915 7.843219e-05
[1218,] 0.0002586130 0.0002044080 6.836250e-05
[1219,] 0.0002586129 0.0001794156 5.980463e-05
[1220,] 0.0002586129 0.0001792460 5.974815e-05
[1221,] 0.0002586130 0.0002058238 6.911540e-05
[1222,] 0.0002586130 0.0002047733 6.864251e-05
[1223,] 0.0002586130 0.0002002271 6.689947e-05
[1224,] 0.0002586130 0.0002510625 8.368743e-05
[1225,] 0.0002586129 0.0001762947 5.876474e-05
[1226,] 0.0002586129 0.0001763026 5.876736e-05
[1227,] 0.0002586129 0.0001772685 5.908906e-05
[1228,] 0.0002586130 0.0002058474 6.908678e-05
[1229,] 0.0002588967 0.0002683833 9.221594e-05
[1230,] 0.0002586129 0.0002013817 6.739927e-05
[1231,] 0.0002586130 0.0002082659 7.064338e-05
[1232,] 0.0002599113 0.0002208356 7.383340e-05
[1233,] 0.0002586130 0.0002106908 7.023024e-05
[1234,] 0.0002586129 0.0001765155 5.883828e-05
[1235,] 0.0002586129 0.0001990859 6.680266e-05
[1236,] 0.0002586130 0.0002803281 9.741204e-05
[1237,] 0.0002586130 0.0002107240 7.024136e-05
[1238,] 0.0002586129 0.0001791098 5.970269e-05
[1239,] 0.0002586130 0.0002037686 6.792690e-05
[1240,] 0.0002586129 0.0002206805 7.355991e-05
[1241,] 0.0002586777 0.0002470876 8.258679e-05
[1242,] 0.0002586129 0.0001822534 6.074949e-05
[1243,] 0.0002586129 0.0001778683 5.928865e-05
[1244,] 0.0002586129 0.0002514436 8.639929e-05
[1245,] 0.0002586130 0.0002583652 9.059023e-05
[1246,] 0.0002605165 0.0002398544 8.730966e-05
[1247,] 0.0002586381 0.0002205363 7.515650e-05
[1248,] 0.0002586129 0.0002338633 7.795423e-05
[1249,] 0.0002626435 0.0002153607 7.833970e-05
[1250,] 0.0002606229 0.0001821585 6.071455e-05
[1251,] 0.0002586823 0.0001962719 6.541880e-05
[1252,] 0.0002586233 0.0002058836 6.948179e-05
[1253,] 0.0002586129 0.0002287121 7.623312e-05
[1254,] 0.0002586129 0.0002280597 7.601640e-05
[1255,] 0.0002586130 0.0002368392 8.074622e-05
[1256,] 0.0002586130 0.0002490932 8.303066e-05
[1257,] 0.0002602442 0.0002354458 8.535601e-05
[1258,] 0.0002599908 0.0002531101 9.171729e-05
[1259,] 0.0002586173 0.0002342438 8.264251e-05
[1260,] 0.0002587380 0.0003125901 1.131932e-04
[1261,] 0.0002586129 0.0002210478 7.449083e-05
[1262,] 0.0002586130 0.0002896010 1.038037e-04
[1263,] 0.0002588533 0.0003015788 1.092390e-04
[1264,] 0.0002591916 0.0002279704 7.693667e-05
[1265,] 0.0002586130 0.0001970732 6.569087e-05
[1266,] 0.0002589411 0.0002451134 8.450503e-05
[1267,] 0.0002590374 0.0002348604 8.352248e-05
[1268,] 0.0002590691 0.0002349662 8.361077e-05
[1269,] 0.0002586129 0.0004616600 1.555110e-04
[1270,] 0.0002587734 0.0002739063 9.829380e-05
[1271,] 0.0002586129 0.0001932269 6.489311e-05
[1272,] 0.0002586130 0.0002302982 7.693899e-05
[1273,] 0.0002591147 0.0002823466 1.023451e-04
[1274,] 0.0002591263 0.0002340912 8.334593e-05
[1275,] 0.0002634031 0.0002466398 8.427682e-05
[1276,] 0.0002587465 0.0002941396 1.060701e-04
[1277,] 0.0002588697 0.0002464012 8.778380e-05
[1278,] 0.0002589577 0.0002488777 8.890333e-05
[1279,] 0.0002591701 0.0002010554 6.978046e-05
[1280,] 0.0002589985 0.0001976135 6.825581e-05
[1281,] 0.0002586130 0.0002216539 7.398561e-05
[1282,] 0.0002586130 0.0002051466 6.837940e-05
[1283,] 0.0002588733 0.0002899553 1.047656e-04
[1284,] 0.0002587931 0.0002936649 1.020949e-04
[1285,] 0.0002601335 0.0003225813 1.208296e-04
[1286,] 0.0002588794 0.0002919414 1.055550e-04
[1287,] 0.0002586129 0.0002354746 7.970347e-05
[1288,] 0.0002590515 0.0002857240 1.035341e-04
[1289,] 0.0002593080 0.0002661652 9.634801e-05
[1290,] 0.0002587207 0.0002529135 9.005227e-05
[1291,] 0.0002590484 0.0002824983 1.022607e-04
[1292,] 0.0002592456 0.0002391232 8.552375e-05
[1293,] 0.0002586130 0.0002453007 8.176690e-05
[1294,] 0.0002586130 0.0001973748 6.579120e-05
[1295,] 0.0002593858 0.0002342086 7.864560e-05
[1296,] 0.0002587292 0.0002954506 1.065322e-04
[1297,] 0.0002590354 0.0002828641 1.023758e-04
[1298,] 0.0002590642 0.0002644363 9.520449e-05
[1299,] 0.0002642613 0.0002395201 7.982523e-05
[1300,] 0.0002659498 0.0002461795 9.551005e-05
[1301,] 0.0002590347 0.0002424588 8.350402e-05
[1302,] 0.0002595411 0.0002126810 7.087885e-05
[1303,] 0.0002588915 0.0003102917 1.127403e-04
[1304,] 0.0002591699 0.0002330786 7.829163e-05
[1305,] 0.0002602379 0.0002494572 9.112311e-05
[1306,] 0.0002588783 0.0003085361 1.120192e-04
[1307,] 0.0002590486 0.0003044102 1.108608e-04
[1308,] 0.0002587988 0.0002957112 1.068181e-04
[1309,] 0.0002586130 0.0003219890 1.162813e-04
[1310,] 0.0002598552 0.0002576965 9.389598e-05
[1311,] 0.0002587607 0.0002990214 1.080028e-04
[1312,] 0.0002588205 0.0002917466 1.053343e-04
[1313,] 0.0002596206 0.0003365460 1.251431e-04
[1314,] 0.0002586130 0.0002450400 8.167637e-05
[1315,] 0.0002587729 0.0002936160 1.059386e-04
[1316,] 0.0002601430 0.0002147760 7.672625e-05
[1317,] 0.0002591137 0.0002313915 7.712382e-05
[1318,] 0.0002589332 0.0002938118 1.064188e-04
[1319,] 0.0002588482 0.0002882959 1.040614e-04
[1320,] 0.0002586648 0.0002962245 1.036407e-04
[1321,] 0.0002589275 0.0003028580 1.099365e-04
[1322,] 0.0002586130 0.0002388931 7.963048e-05
[1323,] 0.0002586130 0.0002440612 8.135040e-05
[1324,] 0.0002586130 0.0002463953 8.212752e-05
[1325,] 0.0002586130 0.0002649122 8.829492e-05
[1326,] 0.0002586130 0.0002433358 8.111168e-05
[1327,] 0.0002586130 0.0002072524 6.907985e-05
[1328,] 0.0002602026 0.0002649320 9.740408e-05
[1329,] 0.0002601543 0.0002586446 9.475356e-05
[1330,] 0.0002591193 0.0003096478 1.131043e-04
[1331,] 0.0002586130 0.0002451471 8.171201e-05
[1332,] 0.0002590566 0.0003101228 1.131243e-04
[1333,] 0.0002586130 0.0003421842 1.233649e-04
[1334,] 0.0002586130 0.0003249345 1.172011e-04
[1335,] 0.0002586130 0.0003457262 1.245698e-04
[1336,] 0.0002586130 0.0003283235 1.187744e-04
[1337,] 0.0002594287 0.0002857739 1.043705e-04
[1338,] 0.0002586130 0.0003380131 1.220309e-04
[1339,] 0.0002591258 0.0002877632 1.044871e-04
[1340,] 0.0002586130 0.0002442437 8.141140e-05
[1341,] 0.0002593973 0.0002873377 1.049246e-04
[1342,] 0.0002586129 0.0002333071 7.834802e-05
[1343,] 0.0002586130 0.0002442303 8.140669e-05
[1344,] 0.0002586130 0.0003328030 1.200779e-04
[1345,] 0.0002586130 0.0002451818 8.172412e-05
[1346,] 0.0002594191 0.0002678047 9.720347e-05
[1347,] 0.0002586129 0.0003335991 1.125558e-04
[1348,] 0.0002586130 0.0003323688 1.199067e-04
[1349,] 0.0002586130 0.0003358571 1.214296e-04
[1350,] 0.0002594843 0.0002752256 1.002850e-04
[1351,] 0.0002586130 0.0002450444 8.167791e-05
[1352,] 0.0002592245 0.0003513238 1.298258e-04
[1353,] 0.0002586130 0.0003359170 1.210195e-04
[1354,] 0.0002590665 0.0002325418 7.935605e-05
[1355,] 0.0002586130 0.0003343913 1.199821e-04
[1356,] 0.0002586130 0.0003842827 1.395364e-04
[1357,] 0.0002586130 0.0003239464 1.162511e-04
[1358,] 0.0002586130 0.0003228377 1.155256e-04
[1359,] 0.0002589037 0.0002045922 7.136918e-05
[1360,] 0.0002586130 0.0003533455 1.278355e-04
[1361,] 0.0002586130 0.0003360706 1.199436e-04
[1362,] 0.0002586130 0.0002633559 8.778020e-05
[1363,] 0.0002586129 0.0002448833 8.175964e-05
[1364,] 0.0002586129 0.0002645399 8.818214e-05
[1365,] 0.0002586129 0.0001942394 6.474737e-05
[1366,] 0.0002586130 0.0001999530 6.664834e-05
[1367,] 0.0002586129 0.0002274658 7.617123e-05
[1368,] 0.0002586130 0.0003505114 1.254902e-04
[1369,] 0.0002586130 0.0002505300 8.350739e-05
[1370,] 0.0002586130 0.0002629845 8.765626e-05
[1371,] 0.0002586129 0.0002044731 6.816859e-05
[1372,] 0.0002586130 0.0003584482 1.288498e-04
[1373,] 0.0002586129 0.0002059168 6.864035e-05
[1374,] 0.0002586130 0.0002628889 8.762404e-05
[1375,] 0.0002586130 0.0001960986 6.536485e-05
[1376,] 0.0002586130 0.0002548210 8.493799e-05
[1377,] 0.0002590702 0.0002499338 8.518558e-05
[1378,] 0.0002586129 0.0002039869 6.799596e-05
[1379,] 0.0002586129 0.0002061141 6.870499e-05
[1380,] 0.0002586130 0.0002629789 8.765500e-05
[1381,] 0.0002586129 0.0002068931 6.896585e-05
[1382,] 0.0002586129 0.0002332417 7.774508e-05
[1383,] 0.0002586130 0.0002623941 8.746028e-05
[1384,] 0.0002586130 0.0002615344 8.717402e-05
[1385,] 0.0002586130 0.0002615260 8.717109e-05
[1386,] 0.0002586130 0.0002514228 8.380540e-05
[1387,] 0.0002591345 0.0002538850 8.853313e-05
[1388,] 0.0002586130 0.0002631416 8.770940e-05
[1389,] 0.0002590308 0.0004354811 1.623355e-04
[1390,] 0.0002587659 0.0004352116 1.609108e-04
[1391,] 0.0002586130 0.0002214103 7.399615e-05
[1392,] 0.0002586130 0.0002629789 8.765508e-05
[1393,] 0.0002586130 0.0002199724 7.360157e-05
[1394,] 0.0002595565 0.0004624820 1.755767e-04
[1395,] 0.0002586130 0.0004160824 1.524594e-04
[1396,] 0.0002589458 0.0002502967 8.523964e-05
[1397,] 0.0002587538 0.0005197665 1.940220e-04
[1398,] 0.0002586130 0.0002206886 7.383069e-05
[1399,] 0.0002586130 0.0002619256 8.730285e-05
[1400,] 0.0002593564 0.0002487539 8.771642e-05
[1401,] 0.0002586129 0.0002687640 9.047180e-05
[1402,] 0.0002586130 0.0002264061 7.585366e-05
[1403,] 0.0002586130 0.0002633710 8.778468e-05
[1404,] 0.0002592930 0.0002466495 8.675799e-05
[1405,] 0.0002586130 0.0002127200 7.108031e-05
[1406,] 0.0002586130 0.0002505253 8.350565e-05
[1407,] 0.0002592909 0.0002482112 8.738888e-05
[1408,] 0.0002586130 0.0002107291 7.031667e-05
[1409,] 0.0002593416 0.0002457340 8.646622e-05
[1410,] 0.0002586129 0.0002281044 7.721877e-05
[1411,] 0.0002590560 0.0005355930 2.023027e-04
[1412,] 0.0002586130 0.0002107558 7.032390e-05
[1413,] 0.0002586130 0.0002635516 8.784544e-05
[1414,] 0.0002589719 0.0005162104 1.940576e-04
[1415,] 0.0002592264 0.0002509576 8.838179e-05
[1416,] 0.0002586130 0.0002354929 8.123082e-05
[1417,] 0.0002586130 0.0002630717 8.768499e-05
[1418,] 0.0002586130 0.0002777931 9.540439e-05
[1419,] 0.0002586130 0.0002776154 9.532374e-05
[1420,] 0.0002601431 0.0005427574 2.114996e-04
[1421,] 0.0002586130 0.0002108733 7.039198e-05
[1422,] 0.0002586130 0.0002573615 8.578285e-05
[1423,] 0.0002586130 0.0002632932 8.775877e-05
[1424,] 0.0002586130 0.0002636963 8.789260e-05
[1425,] 0.0002586130 0.0002622369 8.740683e-05
[1426,] 0.0002588256 0.0005231081 1.958180e-04
[1427,] 0.0002586130 0.0002109660 7.043253e-05
[1428,] 0.0002586130 0.0002632082 8.773054e-05
[1429,] 0.0002600958 0.0005520059 2.150624e-04
[1430,] 0.0002586130 0.0002133718 7.112280e-05
[1431,] 0.0002589561 0.0005266178 1.980793e-04
[1432,] 0.0002586130 0.0002633029 8.776182e-05
[1433,] 0.0002586130 0.0002108000 7.035816e-05
[1434,] 0.0002586130 0.0002729665 9.515804e-05
[1435,] 0.0002597982 0.0002682622 8.939228e-05
[1436,] 0.0002586130 0.0002799427 9.331480e-05
[1437,] 0.0002590189 0.0005683835 2.151069e-04
[1438,] 0.0002586130 0.0001987126 6.623545e-05
[1439,] 0.0002593958 0.0002528515 8.916047e-05
[1440,] 0.0002593194 0.0002549417 9.015435e-05
[1441,] 0.0002586130 0.0008043276 2.902253e-04
[1442,] 0.0002586130 0.0002682904 8.942403e-05
[1443,] 0.0002586130 0.0002520062 8.400018e-05
[1444,] 0.0002586130 0.0002688117 8.959780e-05
[1445,] 0.0002586130 0.0002682742 8.941870e-05
[1446,] 0.0002586130 0.0002481048 8.269641e-05
[1447,] 0.0002586130 0.0002679004 8.929415e-05
[1448,] 0.0002586130 0.0002731109 9.103137e-05
[1449,] 0.0002586129 0.0003178954 1.081679e-04
[1450,] 0.0002586130 0.0002682753 8.941907e-05
[1451,] 0.0002594950 0.0002219406 7.659565e-05
[1452,] 0.0002586130 0.0002104217 7.014051e-05
[1453,] 0.0002597007 0.0003797996 1.428399e-04
[1454,] 0.0002587665 0.0002529095 8.428001e-05
[1455,] 0.0002586130 0.0003099050 1.048207e-04
[1456,] 0.0002586130 0.0002661000 8.869469e-05
[1457,] 0.0002586130 0.0002104383 7.017500e-05
[1458,] 0.0002586130 0.0002581074 8.803869e-05
[1459,] 0.0002586130 0.0002684439 8.947417e-05
[1460,] 0.0002586130 0.0002697200 8.989973e-05
[1461,] 0.0002586130 0.0002103955 7.013190e-05
[1462,] 0.0002590382 0.0005243944 1.977320e-04
[1463,] 0.0002586130 0.0002104351 7.016269e-05
[1464,] 0.0002586130 0.0002105679 7.023927e-05
[1465,] 0.0002586130 0.0002103994 7.013321e-05
[1466,] 0.0002586130 0.0002103899 7.013001e-05
[1467,] 0.0002586130 0.0002676410 8.920784e-05
[1468,] 0.0002597812 0.0002673818 8.909959e-05
[1469,] 0.0002586130 0.0002677201 8.923431e-05
[1470,] 0.0002586130 0.0002676625 8.921488e-05
[1471,] 0.0002586130 0.0002517761 8.392363e-05
[1472,] 0.0002586130 0.0002552731 8.508771e-05
[1473,] 0.0002586130 0.0002544604 8.481708e-05
[1474,] 0.0002586130 0.0002224350 7.414098e-05
[1475,] 0.0002592516 0.0002476735 8.710750e-05
[1476,] 0.0002586130 0.0002541497 8.471319e-05
[1477,] 0.0002586129 0.0002444001 8.324373e-05
[1478,] 0.0002586130 0.0002257478 7.726819e-05
[1479,] 0.0002586130 0.0003017819 1.066943e-04
[1480,] 0.0002586130 0.0003033657 1.071282e-04
[1481,] 0.0002586130 0.0003071576 1.085805e-04
[1482,] 0.0002586130 0.0002072359 7.052818e-05
[1483,] 0.0002586130 0.0003086919 1.085981e-04
[1484,] 0.0002587393 0.0002855177 9.872876e-05
[1485,] 0.0002586130 0.0002100822 7.166437e-05
[1486,] 0.0002586130 0.0002706352 9.491119e-05
[1487,] 0.0002586130 0.0002835415 9.939092e-05
[1488,] 0.0002586130 0.0002079868 7.066310e-05
[1489,] 0.0002591597 0.0002563731 9.015877e-05
[1490,] 0.0002586130 0.0002781338 9.671447e-05
[1491,] 0.0002586130 0.0002751613 9.579274e-05
[1492,] 0.0002586130 0.0002994385 1.050810e-04
[1493,] 0.0002586130 0.0002818581 9.891458e-05
[1494,] 0.0002588293 0.0002538214 8.675816e-05
[1495,] 0.0002586130 0.0002761528 9.669211e-05
[1496,] 0.0002586130 0.0003598984 1.221549e-04
[1497,] 0.0002586130 0.0002601265 8.886182e-05
[1498,] 0.0002586130 0.0002880623 1.011477e-04
[1499,] 0.0002586130 0.0002548104 8.838970e-05
[1500,] 0.0002586130 0.0002720561 9.497141e-05
[1501,] 0.0002586130 0.0002519874 8.398978e-05
[1502,] 0.0002620814 0.0007537773 3.167859e-04
[1503,] 0.0002586130 0.0002659405 9.260751e-05
[1504,] 0.0002596841 0.0002728990 9.723924e-05
[1505,] 0.0002586130 0.0002948560 1.037140e-04
[1506,] 0.0002586130 0.0002699768 9.430029e-05
[1507,] 0.0002586130 0.0002935067 1.033291e-04
[1508,] 0.0002586130 0.0002831208 9.909810e-05
[1509,] 0.0002586130 0.0002904010 1.021810e-04
[1510,] 0.0002586130 0.0002689195 9.419724e-05
[1511,] 0.0002627059 0.0007211465 3.065177e-04
[1512,] 0.0002586130 0.0002587233 8.998728e-05
[1513,] 0.0002586130 0.0002051964 6.975928e-05
[1514,] 0.0002586130 0.0002010451 6.701267e-05
[1515,] 0.0002586130 0.0003029321 1.069142e-04
[1516,] 0.0002586130 0.0002029307 6.884512e-05
[1517,] 0.0002586130 0.0002003797 6.785278e-05
[1518,] 0.0002586130 0.0002584586 8.978124e-05
[1519,] 0.0002586130 0.0003049158 1.076774e-04
[1520,] 0.0002586130 0.0002134636 7.291725e-05
[1521,] 0.0002588575 0.0002532842 8.654307e-05
[1522,] 0.0002586130 0.0002063507 7.006365e-05
[1523,] 0.0002626731 0.0007380110 3.140304e-04
[1524,] 0.0002586130 0.0002008087 6.806877e-05
[1525,] 0.0002586130 0.0002393306 8.215104e-05
[1526,] 0.0002625469 0.0007090160 2.998508e-04
[1527,] 0.0002586130 0.0002540781 8.487705e-05
[1528,] 0.0002586130 0.0002913671 1.020659e-04
[1529,] 0.0002627975 0.0006944063 2.948458e-04
[1530,] 0.0002586130 0.0002856076 9.963142e-05
[1531,] 0.0002586130 0.0002078336 7.061787e-05
[1532,] 0.0002586130 0.0001998309 6.752686e-05
[1533,] 0.0002586130 0.0003069248 1.082095e-04
[1534,] 0.0002615384 0.0003007039 1.001587e-04
[1535,] 0.0002586130 0.0003653798 1.238011e-04
[1536,] 0.0002586130 0.0002979926 1.044849e-04
[1537,] 0.0002586130 0.0002834254 9.447554e-05
[1538,] 0.0002586130 0.0002472303 8.347732e-05
[1539,] 0.0002586130 0.0002850678 9.951282e-05
[1540,] 0.0002594460 0.0003289106 1.212317e-04
[1541,] 0.0002586130 0.0001978297 6.674251e-05
[1542,] 0.0002586129 0.0002609763 8.698557e-05
[1543,] 0.0002586130 0.0002610920 9.049888e-05
[1544,] 0.0002586130 0.0001999332 6.767348e-05
[1545,] 0.0002586130 0.0002473735 8.245851e-05
[1546,] 0.0002586130 0.0003024539 1.062636e-04
[1547,] 0.0002586130 0.0002766607 9.683729e-05
[1548,] 0.0002606791 0.0003358025 1.269469e-04
[1549,] 0.0002653938 0.0002754755 1.089086e-04
[1550,] 0.0002586130 0.0002536378 8.454362e-05
[1551,] 0.0002586130 0.0002461963 8.470713e-05
[1552,] 0.0002609397 0.0003404139 1.296220e-04
[1553,] 0.0002594298 0.0003050511 1.117040e-04
[1554,] 0.0002586130 0.0002033629 6.902069e-05
[1555,] 0.0002586130 0.0002120401 7.250967e-05
[1556,] 0.0002586130 0.0002551712 8.842735e-05
[1557,] 0.0002586130 0.0002465030 8.507452e-05
[1558,] 0.0002586130 0.0001997133 6.656894e-05
[1559,] 0.0002586130 0.0002866495 1.007031e-04
[1560,] 0.0002592536 0.0003088286 1.127410e-04
[1561,] 0.0002586130 0.0003025871 1.061802e-04
[1562,] 0.0002621178 0.0005722514 2.353174e-04
[1563,] 0.0002586130 0.0002234343 7.715439e-05
[1564,] 0.0002627274 0.0006299269 2.648513e-04
[1565,] 0.0002586129 0.0002658676 8.861394e-05
[1566,] 0.0002630617 0.0007005744 2.993899e-04
[1567,] 0.0002586130 0.0002433270 8.373866e-05
[1568,] 0.0002594337 0.0003035258 1.111057e-04
[1569,] 0.0002586130 0.0001969004 6.563189e-05
[1570,] 0.0002586130 0.0002237670 7.683864e-05
[1571,] 0.0002586130 0.0001997635 6.658563e-05
[1572,] 0.0002627082 0.0006615657 2.791960e-04
[1573,] 0.0002586130 0.0002949428 1.033517e-04
[1574,] 0.0002592951 0.0003163918 1.158403e-04
[1575,] 0.0002627833 0.0006721723 2.845231e-04
[1576,] 0.0002586130 0.0002920718 1.024788e-04
[1577,] 0.0002607900 0.0004061920 1.573161e-04
[1578,] 0.0002586130 0.0002218933 7.639320e-05
[1579,] 0.0002586130 0.0002191781 7.544364e-05
[1580,] 0.0002627366 0.0006663620 2.815614e-04
[1581,] 0.0002586130 0.0002180883 7.413680e-05
[1582,] 0.0002586130 0.0002418233 8.317936e-05
[1583,] 0.0002586130 0.0003011125 1.055157e-04
[1584,] 0.0002592426 0.0002118686 7.438849e-05
[1585,] 0.0002593408 0.0003198601 1.173397e-04
[1586,] 0.0002625495 0.0006553254 2.753585e-04
[1587,] 0.0002590222 0.0002584423 9.245197e-05
[1588,] 0.0002586130 0.0002299178 7.869087e-05
[1589,] 0.0002590739 0.0002176744 7.655901e-05
[1590,] 0.0002586130 0.0002060155 6.866745e-05
[1591,] 0.0002586130 0.0002879991 1.005746e-04
[1592,] 0.0002589874 0.0002447630 8.703007e-05
[1593,] 0.0002605825 0.0004380343 1.701042e-04
[1594,] 0.0002590752 0.0002174443 7.642861e-05
[1595,] 0.0002588032 0.0003131120 1.131223e-04
[1596,] 0.0002586130 0.0002609631 8.883084e-05
[1597,] 0.0002586130 0.0002914693 1.023020e-04
[1598,] 0.0002586130 0.0003781240 1.337152e-04
[1599,] 0.0002591557 0.0002563242 9.186707e-05
[1600,] 0.0002593810 0.0002175483 7.688399e-05
[1601,] 0.0002592056 0.0002525067 9.046096e-05
[1602,] 0.0002590773 0.0003428670 1.255814e-04
[1603,] 0.0002592695 0.0002340364 8.326187e-05
[1604,] 0.0002594517 0.0002366432 8.454936e-05
[1605,] 0.0002586130 0.0002640716 8.801607e-05
[1606,] 0.0002586130 0.0002853836 1.015179e-04
[1607,] 0.0002586130 0.0003045075 1.085384e-04
[1608,] 0.0002588447 0.0002720309 9.349848e-05
[1609,] 0.0002622176 0.0004391494 1.766576e-04
[1610,] 0.0002586346 0.0002525320 8.936203e-05
[1611,] 0.0002586130 0.0001935317 6.644395e-05
[1612,] 0.0002586878 0.0002504652 8.867365e-05
[1613,] 0.0002586298 0.0001987416 6.853043e-05
[1614,] 0.0002586130 0.0002902314 9.847502e-05
[1615,] 0.0002586130 0.0002035047 7.040933e-05
[1616,] 0.0002617562 0.0002364543 8.748619e-05
[1617,] 0.0002589260 0.0002433793 8.182810e-05
[1618,] 0.0002586130 0.0002484996 8.770190e-05
[1619,] 0.0002617489 0.0002370637 8.774280e-05
[1620,] 0.0002586130 0.0001843980 6.263918e-05
[1621,] 0.0002587754 0.0002447256 8.531611e-05
[1622,] 0.0002636430 0.0003757095 1.523423e-04
[1623,] 0.0002586130 0.0002317035 8.084268e-05
[1624,] 0.0002597335 0.0006858976 2.656894e-04
```
