## Supplementary material for "Characterization of shared and ancestry-specific signals driving complex traits using multi-ancestry fine-mapping": s1_data.bim

```
5	chr5:62067516:C:T	0	62067516	T	C
5	chr5:62067538:A:G	0	62067538	G	A
5	chr5:62068955:C:CA	0	62068955	CA	C
5	chr5:62069282:C:T	0	62069282	T	C
5	chr5:62069285:A:G	0	62069285	G	A
5	chr5:62069717:G:C	0	62069717	C	G
5	chr5:62069761:C:T	0	62069761	T	C
5	chr5:62070355:T:C	0	62070355	C	T
5	chr5:62071291:C:A	0	62071291	A	C
5	chr5:62071309:CT:C	0	62071309	C	CT
5	chr5:62072217:G:A	0	62072217	A	G
5	chr5:62072605:A:C	0	62072605	C	A
5	chr5:62072849:A:G	0	62072849	G	A
5	chr5:62072857:G:GAAACTAGC	0	62072857	GAAACTAGC	G
5	chr5:62072862:T:TA	0	62072862	TA	T
5	chr5:62073506:T:C	0	62073506	C	T
5	chr5:62073564:C:T	0	62073564	T	C
5	chr5:62073680:G:A	0	62073680	A	G
5	chr5:62073778:T:C	0	62073778	C	T
5	chr5:62074096:A:AC	0	62074096	AC	A
5	chr5:62074392:A:G	0	62074392	G	A
5	chr5:62074532:T:C	0	62074532	C	T
5	chr5:62075386:A:C	0	62075386	C	A
5	chr5:62075479:T:A	0	62075479	A	T
5	chr5:62076073:G:A	0	62076073	A	G
5	chr5:62076764:T:A	0	62076764	A	T
5	chr5:62077447:G:C	0	62077447	C	G
5	chr5:62077502:C:T	0	62077502	T	C
5	chr5:62077687:C:T	0	62077687	T	C
5	chr5:62078012:C:T	0	62078012	T	C
5	chr5:62078093:CTCTG:C	0	62078093	C	CTCTG
5	chr5:62078461:T:C	0	62078461	C	T
5	chr5:62078829:A:G	0	62078829	G	A
5	chr5:62079503:C:T	0	62079503	T	C
5	chr5:62079885:C:T	0	62079885	T	C
5	chr5:62080051:C:T	0	62080051	T	C
5	chr5:62080332:A:G	0	62080332	G	A
5	chr5:62080446:C:T	0	62080446	T	C
5	chr5:62081428:A:G	0	62081428	G	A
5	chr5:62081486:T:C	0	62081486	C	T
5	chr5:62082006:T:A	0	62082006	A	T
5	chr5:62083450:T:C	0	62083450	C	T
5	chr5:62083726:C:T	0	62083726	T	C
5	chr5:62084177:T:A	0	62084177	A	T
5	chr5:62084942:C:T	0	62084942	T	C
5	chr5:62085680:T:C	0	62085680	C	T
5	chr5:62086558:A:G	0	62086558	G	A
5	chr5:62087771:T:C	0	62087771	C	T
5	chr5:62087970:T:C	0	62087970	C	T
5	chr5:62088384:C:T	0	62088384	T	C
5	chr5:62088483:A:G	0	62088483	G	A
5	chr5:62089079:A:C	0	62089079	C	A
5	chr5:62089779:G:A	0	62089779	A	G
5	chr5:62090590:T:C	0	62090590	C	T
5	chr5:62090831:T:G	0	62090831	G	T
5	chr5:62090969:A:T	0	62090969	T	A
5	chr5:62091875:T:C	0	62091875	C	T
5	chr5:62093336:T:C	0	62093336	C	T
5	chr5:62094318:G:T	0	62094318	T	G
5	chr5:62094545:A:G	0	62094545	G	A
5	chr5:62095267:A:T	0	62095267	T	A
5	chr5:62095896:T:C	0	62095896	C	T
5	chr5:62096172:C:T	0	62096172	T	C
5	chr5:62096344:A:G	0	62096344	G	A
5	chr5:62097056:A:C	0	62097056	C	A
5	chr5:62097649:T:C	0	62097649	C	T
5	chr5:62098328:G:GA	0	62098328	GA	G
5	chr5:62098681:G:A	0	62098681	A	G
5	chr5:62099106:A:C	0	62099106	C	A
5	chr5:62100645:A:G	0	62100645	G	A
5	chr5:62102226:C:G	0	62102226	G	C
5	chr5:62102542:T:C	0	62102542	C	T
5	chr5:62102585:C:A	0	62102585	A	C
5	chr5:62103482:A:C	0	62103482	C	A
5	chr5:62105506:G:A	0	62105506	A	G
5	chr5:62107854:T:C	0	62107854	C	T
5	chr5:62108133:T:A	0	62108133	A	T
5	chr5:62108846:A:G	0	62108846	G	A
5	chr5:62109729:T:C	0	62109729	C	T
5	chr5:62110894:A:C	0	62110894	C	A
5	chr5:62111285:T:G	0	62111285	G	T
5	chr5:62112206:A:C	0	62112206	C	A
5	chr5:62113938:A:G	0	62113938	G	A
5	chr5:62114666:T:A	0	62114666	A	T
5	chr5:62117679:G:T	0	62117679	T	G
5	chr5:62119047:G:A	0	62119047	A	G
5	chr5:62120020:C:T	0	62120020	T	C
5	chr5:62120601:G:A	0	62120601	A	G
5	chr5:62120841:G:A	0	62120841	A	G
5	chr5:62121099:G:A	0	62121099	A	G
5	chr5:62121933:T:C	0	62121933	C	T
5	chr5:62121987:G:C	0	62121987	C	G
5	chr5:62122610:A:T	0	62122610	T	A
5	chr5:62122994:A:C	0	62122994	C	A
5	chr5:62123148:A:T	0	62123148	T	A
5	chr5:62123631:T:G	0	62123631	G	T
5	chr5:62123831:C:A	0	62123831	A	C
5	chr5:62123902:A:G	0	62123902	G	A
5	chr5:62124005:G:A	0	62124005	A	G
5	chr5:62124202:T:C	0	62124202	C	T
5	chr5:62124598:A:G	0	62124598	G	A
5	chr5:62124674:A:G	0	62124674	G	A
5	chr5:62126151:G:A	0	62126151	A	G
5	chr5:62126154:G:A	0	62126154	A	G
5	chr5:62127042:C:T	0	62127042	T	C
5	chr5:62127453:C:T	0	62127453	T	C
5	chr5:62128281:C:T	0	62128281	T	C
5	chr5:62128528:C:T	0	62128528	T	C
5	chr5:62128742:A:C	0	62128742	C	A
5	chr5:62129597:C:A	0	62129597	A	C
5	chr5:62130775:T:C	0	62130775	C	T
5	chr5:62131511:C:T	0	62131511	T	C
5	chr5:62132310:C:T	0	62132310	T	C
5	chr5:62132662:A:G	0	62132662	G	A
5	chr5:62132786:T:C	0	62132786	C	T
5	chr5:62133844:T:C	0	62133844	C	T
5	chr5:62134489:C:A	0	62134489	A	C
5	chr5:62134544:TA:T	0	62134544	T	TA
5	chr5:62134604:G:A	0	62134604	A	G
5	chr5:62134647:G:A	0	62134647	A	G
5	chr5:62134863:A:C	0	62134863	C	A
5	chr5:62135646:G:A	0	62135646	A	G
5	chr5:62136981:T:C	0	62136981	C	T
5	chr5:62137032:A:G	0	62137032	G	A
5	chr5:62137327:T:G	0	62137327	G	T
5	chr5:62137998:G:T	0	62137998	T	G
5	chr5:62138449:T:C	0	62138449	C	T
5	chr5:62140484:T:C	0	62140484	C	T
5	chr5:62140678:G:A	0	62140678	A	G
5	chr5:62141606:C:T	0	62141606	T	C
5	chr5:62141818:C:T	0	62141818	T	C
5	chr5:62142944:G:A	0	62142944	A	G
5	chr5:62143697:G:T	0	62143697	T	G
5	chr5:62144494:G:A	0	62144494	A	G
5	chr5:62145589:C:T	0	62145589	T	C
5	chr5:62145902:A:G	0	62145902	G	A
5	chr5:62146369:A:G	0	62146369	G	A
5	chr5:62147562:C:T	0	62147562	T	C
5	chr5:62147593:T:C	0	62147593	C	T
5	chr5:62147946:C:T	0	62147946	T	C
5	chr5:62148094:T:C	0	62148094	C	T
5	chr5:62150522:C:T	0	62150522	T	C
5	chr5:62150558:C:T	0	62150558	T	C
5	chr5:62151671:C:T	0	62151671	T	C
5	chr5:62151984:T:C	0	62151984	C	T
5	chr5:62152859:A:T	0	62152859	T	A
5	chr5:62154459:G:A	0	62154459	A	G
5	chr5:62155847:GA:G	0	62155847	G	GA
5	chr5:62156776:T:G	0	62156776	G	T
5	chr5:62157569:G:A	0	62157569	A	G
5	chr5:62157799:T:C	0	62157799	C	T
5	chr5:62158178:G:C	0	62158178	C	G
5	chr5:62161154:T:C	0	62161154	C	T
5	chr5:62161745:C:T	0	62161745	T	C
5	chr5:62162395:A:G	0	62162395	G	A
5	chr5:62162857:T:C	0	62162857	C	T
5	chr5:62163199:G:A	0	62163199	A	G
5	chr5:62163871:T:C	0	62163871	C	T
5	chr5:62164247:C:T	0	62164247	T	C
5	chr5:62164402:A:G	0	62164402	G	A
5	chr5:62165550:G:A	0	62165550	A	G
5	chr5:62165601:G:A	0	62165601	A	G
5	chr5:62165782:C:T	0	62165782	T	C
5	chr5:62167358:C:T	0	62167358	T	C
5	chr5:62167532:A:T	0	62167532	T	A
5	chr5:62168529:A:G	0	62168529	G	A
5	chr5:62169581:T:G	0	62169581	G	T
5	chr5:62169796:A:C	0	62169796	C	A
5	chr5:62170233:A:G	0	62170233	G	A
5	chr5:62170575:T:C	0	62170575	C	T
5	chr5:62172613:C:T	0	62172613	T	C
5	chr5:62173303:A:T	0	62173303	T	A
5	chr5:62174500:C:G	0	62174500	G	C
5	chr5:62175388:T:A	0	62175388	A	T
5	chr5:62175678:T:C	0	62175678	C	T
5	chr5:62175786:G:C	0	62175786	C	G
5	chr5:62176191:G:C	0	62176191	C	G
5	chr5:62176991:T:TTC	0	62176991	TTC	T
5	chr5:62177077:A:C	0	62177077	C	A
5	chr5:62180350:C:T	0	62180350	T	C
5	chr5:62181230:A:G	0	62181230	G	A
5	chr5:62182307:G:C	0	62182307	C	G
5	chr5:62182364:C:A	0	62182364	A	C
5	chr5:62182553:G:A	0	62182553	A	G
5	chr5:62183357:T:C	0	62183357	C	T
5	chr5:62184462:T:C	0	62184462	C	T
5	chr5:62184886:G:A	0	62184886	A	G
5	chr5:62184948:A:G	0	62184948	G	A
5	chr5:62187266:T:A	0	62187266	A	T
5	chr5:62188004:T:G	0	62188004	G	T
5	chr5:62189528:C:T	0	62189528	T	C
5	chr5:62189992:C:T	0	62189992	T	C
5	chr5:62190511:T:A	0	62190511	A	T
5	chr5:62191256:C:T	0	62191256	T	C
5	chr5:62191768:A:G	0	62191768	G	A
5	chr5:62192803:A:C	0	62192803	C	A
5	chr5:62193353:G:T	0	62193353	T	G
5	chr5:62193376:A:G	0	62193376	G	A
5	chr5:62196598:G:A	0	62196598	A	G
5	chr5:62197944:T:C	0	62197944	C	T
5	chr5:62198057:T:C	0	62198057	C	T
5	chr5:62199890:A:G	0	62199890	G	A
5	chr5:62200449:T:C	0	62200449	C	T
5	chr5:62200828:C:T	0	62200828	T	C
5	chr5:62201756:G:A	0	62201756	A	G
5	chr5:62201767:T:A	0	62201767	A	T
5	chr5:62201889:C:T	0	62201889	T	C
5	chr5:62203371:G:A	0	62203371	A	G
5	chr5:62204568:A:G	0	62204568	G	A
5	chr5:62204812:G:A	0	62204812	A	G
5	chr5:62205641:T:C	0	62205641	C	T
5	chr5:62205733:G:C	0	62205733	C	G
5	chr5:62208562:G:A	0	62208562	A	G
5	chr5:62208719:G:A	0	62208719	A	G
5	chr5:62213484:T:C	0	62213484	C	T
5	chr5:62213828:C:T	0	62213828	T	C
5	chr5:62213859:C:T	0	62213859	T	C
5	chr5:62215839:G:A	0	62215839	A	G
5	chr5:62216426:G:T	0	62216426	T	G
5	chr5:62217478:G:A	0	62217478	A	G
5	chr5:62218784:T:C	0	62218784	C	T
5	chr5:62218952:C:T	0	62218952	T	C
5	chr5:62220707:C:G	0	62220707	G	C
5	chr5:62220798:G:A	0	62220798	A	G
5	chr5:62220916:C:T	0	62220916	T	C
5	chr5:62226955:T:C	0	62226955	C	T
5	chr5:62228174:G:C	0	62228174	C	G
5	chr5:62229519:C:T	0	62229519	T	C
5	chr5:62229737:T:C	0	62229737	C	T
5	chr5:62230173:A:G	0	62230173	G	A
5	chr5:62230632:A:G	0	62230632	G	A
5	chr5:62235390:AT:A	0	62235390	A	AT
5	chr5:62235674:A:G	0	62235674	G	A
5	chr5:62236221:C:T	0	62236221	T	C
5	chr5:62236954:G:C	0	62236954	C	G
5	chr5:62236998:G:C	0	62236998	C	G
5	chr5:62238556:C:T	0	62238556	T	C
5	chr5:62238708:G:C	0	62238708	C	G
5	chr5:62239061:A:G	0	62239061	G	A
5	chr5:62239208:T:G	0	62239208	G	T
5	chr5:62239297:T:C	0	62239297	C	T
5	chr5:62239832:G:A	0	62239832	A	G
5	chr5:62240004:T:C	0	62240004	C	T
5	chr5:62242356:C:CT	0	62242356	CT	C
5	chr5:62242660:A:T	0	62242660	T	A
5	chr5:62244326:T:C	0	62244326	C	T
5	chr5:62244430:G:A	0	62244430	A	G
5	chr5:62245141:C:T	0	62245141	T	C
5	chr5:62246588:T:C	0	62246588	C	T
5	chr5:62247124:A:G	0	62247124	G	A
5	chr5:62247161:T:G	0	62247161	G	T
5	chr5:62247844:G:A	0	62247844	A	G
5	chr5:62248012:G:T	0	62248012	T	G
5	chr5:62248863:A:G	0	62248863	G	A
5	chr5:62249020:G:A	0	62249020	A	G
5	chr5:62249807:C:T	0	62249807	T	C
5	chr5:62250208:T:C	0	62250208	C	T
5	chr5:62251036:G:T	0	62251036	T	G
5	chr5:62252133:A:G	0	62252133	G	A
5	chr5:62252998:C:T	0	62252998	T	C
5	chr5:62253528:ACAT:A	0	62253528	A	ACAT
5	chr5:62254347:T:C	0	62254347	C	T
5	chr5:62256170:C:A	0	62256170	A	C
5	chr5:62256299:C:T	0	62256299	T	C
5	chr5:62256932:G:A	0	62256932	A	G
5	chr5:62256985:C:A	0	62256985	A	C
5	chr5:62257102:G:A	0	62257102	A	G
5	chr5:62257241:C:T	0	62257241	T	C
5	chr5:62257373:G:A	0	62257373	A	G
5	chr5:62257490:AAATT:A	0	62257490	A	AAATT
5	chr5:62257938:C:A	0	62257938	A	C
5	chr5:62258054:C:T	0	62258054	T	C
5	chr5:62259314:T:TC	0	62259314	TC	T
5	chr5:62259969:C:G	0	62259969	G	C
5	chr5:62260379:T:C	0	62260379	C	T
5	chr5:62260435:T:C	0	62260435	C	T
5	chr5:62260789:G:T	0	62260789	T	G
5	chr5:62261132:G:A	0	62261132	A	G
5	chr5:62261319:C:G	0	62261319	G	C
5	chr5:62261866:T:A	0	62261866	A	T
5	chr5:62262345:T:C	0	62262345	C	T
5	chr5:62262978:A:T	0	62262978	T	A
5	chr5:62263158:A:G	0	62263158	G	A
5	chr5:62263873:G:A	0	62263873	A	G
5	chr5:62265151:C:A	0	62265151	A	C
5	chr5:62265343:C:T	0	62265343	T	C
5	chr5:62266094:G:A	0	62266094	A	G
5	chr5:62267189:G:A	0	62267189	A	G
5	chr5:62267759:G:A	0	62267759	A	G
5	chr5:62268225:A:G	0	62268225	G	A
5	chr5:62269014:C:T	0	62269014	T	C
5	chr5:62269272:A:C	0	62269272	C	A
5	chr5:62269347:T:G	0	62269347	G	T
5	chr5:62270135:C:T	0	62270135	T	C
5	chr5:62270449:T:C	0	62270449	C	T
5	chr5:62270518:A:G	0	62270518	G	A
5	chr5:62270597:G:A	0	62270597	A	G
5	chr5:62271061:T:C	0	62271061	C	T
5	chr5:62271069:C:T	0	62271069	T	C
5	chr5:62272029:C:T	0	62272029	T	C
5	chr5:62273019:A:T	0	62273019	T	A
5	chr5:62273252:T:C	0	62273252	C	T
5	chr5:62273342:T:C	0	62273342	C	T
5	chr5:62273455:A:G	0	62273455	G	A
5	chr5:62275185:T:C	0	62275185	C	T
5	chr5:62275230:C:A	0	62275230	A	C
5	chr5:62275620:A:G	0	62275620	G	A
5	chr5:62277162:A:G	0	62277162	G	A
5	chr5:62278238:A:G	0	62278238	G	A
5	chr5:62281905:A:G	0	62281905	G	A
5	chr5:62281941:AACTCACTTT:A	0	62281941	A	AACTCACTTT
5	chr5:62281952:AT:A	0	62281952	A	AT
5	chr5:62281969:T:C	0	62281969	C	T
5	chr5:62282010:T:C	0	62282010	C	T
5	chr5:62282214:C:T	0	62282214	T	C
5	chr5:62282312:G:A	0	62282312	A	G
5	chr5:62284487:A:G	0	62284487	G	A
5	chr5:62284876:T:G	0	62284876	G	T
5	chr5:62285604:G:A	0	62285604	A	G
5	chr5:62286367:A:G	0	62286367	G	A
5	chr5:62286798:C:T	0	62286798	T	C
5	chr5:62287359:G:A	0	62287359	A	G
5	chr5:62287489:G:A	0	62287489	A	G
5	chr5:62288053:G:T	0	62288053	T	G
5	chr5:62289096:TG:T	0	62289096	T	TG
5	chr5:62289413:G:A	0	62289413	A	G
5	chr5:62289479:C:T	0	62289479	T	C
5	chr5:62290415:G:A	0	62290415	A	G
5	chr5:62290493:T:C	0	62290493	C	T
5	chr5:62290655:C:CT	0	62290655	CT	C
5	chr5:62291021:C:T	0	62291021	T	C
5	chr5:62291665:A:G	0	62291665	G	A
5	chr5:62292339:T:C	0	62292339	C	T
5	chr5:62293544:C:A	0	62293544	A	C
5	chr5:62294416:A:G	0	62294416	G	A
5	chr5:62294896:C:A	0	62294896	A	C
5	chr5:62295438:T:C	0	62295438	C	T
5	chr5:62297189:T:C	0	62297189	C	T
5	chr5:62297450:A:G	0	62297450	G	A
5	chr5:62298068:A:G	0	62298068	G	A
5	chr5:62298353:C:T	0	62298353	T	C
5	chr5:62301420:T:C	0	62301420	C	T
5	chr5:62302071:A:G	0	62302071	G	A
5	chr5:62302811:A:G	0	62302811	G	A
5	chr5:62303182:C:T	0	62303182	T	C
5	chr5:62303405:T:C	0	62303405	C	T
5	chr5:62303763:T:G	0	62303763	G	T
5	chr5:62303942:T:C	0	62303942	C	T
5	chr5:62304038:A:C	0	62304038	C	A
5	chr5:62304179:A:C	0	62304179	C	A
5	chr5:62304540:C:G	0	62304540	G	C
5	chr5:62304568:C:A	0	62304568	A	C
5	chr5:62305018:G:A	0	62305018	A	G
5	chr5:62306834:T:C	0	62306834	C	T
5	chr5:62307130:T:TC	0	62307130	TC	T
5	chr5:62307596:A:G	0	62307596	G	A
5	chr5:62308377:C:A	0	62308377	A	C
5	chr5:62308629:T:C	0	62308629	C	T
5	chr5:62309740:A:G	0	62309740	G	A
5	chr5:62310544:G:A	0	62310544	A	G
5	chr5:62310783:T:C	0	62310783	C	T
5	chr5:62311268:C:G	0	62311268	G	C
5	chr5:62311441:A:G	0	62311441	G	A
5	chr5:62313616:A:G	0	62313616	G	A
5	chr5:62314025:C:T	0	62314025	T	C
5	chr5:62314428:C:T	0	62314428	T	C
5	chr5:62315743:T:C	0	62315743	C	T
5	chr5:62316162:A:G	0	62316162	G	A
5	chr5:62316280:C:T	0	62316280	T	C
5	chr5:62316454:T:A	0	62316454	A	T
5	chr5:62318143:C:T	0	62318143	T	C
5	chr5:62318951:C:T	0	62318951	T	C
5	chr5:62321767:T:C	0	62321767	C	T
5	chr5:62322233:T:C	0	62322233	C	T
5	chr5:62322734:G:A	0	62322734	A	G
5	chr5:62322768:A:C	0	62322768	C	A
5	chr5:62323238:G:A	0	62323238	A	G
5	chr5:62323395:C:T	0	62323395	T	C
5	chr5:62323424:G:A	0	62323424	A	G
5	chr5:62324144:A:G	0	62324144	G	A
5	chr5:62324447:C:G	0	62324447	G	C
5	chr5:62324945:A:G	0	62324945	G	A
5	chr5:62325113:A:G	0	62325113	G	A
5	chr5:62326363:T:C	0	62326363	C	T
5	chr5:62327782:G:A	0	62327782	A	G
5	chr5:62328500:C:T	0	62328500	T	C
5	chr5:62328771:C:T	0	62328771	T	C
5	chr5:62328781:C:T	0	62328781	T	C
5	chr5:62330435:A:G	0	62330435	G	A
5	chr5:62330707:G:T	0	62330707	T	G
5	chr5:62333712:A:G	0	62333712	G	A
5	chr5:62334049:T:C	0	62334049	C	T
5	chr5:62334284:T:C	0	62334284	C	T
5	chr5:62334894:C:A	0	62334894	A	C
5	chr5:62335052:A:G	0	62335052	G	A
5	chr5:62335316:C:T	0	62335316	T	C
5	chr5:62336277:C:G	0	62336277	G	C
5	chr5:62336348:T:A	0	62336348	A	T
5	chr5:62336442:A:G	0	62336442	G	A
5	chr5:62337061:ATCT:A	0	62337061	A	ATCT
5	chr5:62337779:TC:T	0	62337779	T	TC
5	chr5:62338143:G:A	0	62338143	A	G
5	chr5:62338521:C:T	0	62338521	T	C
5	chr5:62338774:C:T	0	62338774	T	C
5	chr5:62339378:C:T	0	62339378	T	C
5	chr5:62340031:C:T	0	62340031	T	C
5	chr5:62340538:G:A	0	62340538	A	G
5	chr5:62340588:T:TC	0	62340588	TC	T
5	chr5:62342673:G:A	0	62342673	A	G
5	chr5:62343116:T:C	0	62343116	C	T
5	chr5:62344304:C:T	0	62344304	T	C
5	chr5:62344336:G:A	0	62344336	A	G
5	chr5:62344521:T:C	0	62344521	C	T
5	chr5:62345114:G:A	0	62345114	A	G
5	chr5:62346157:C:T	0	62346157	T	C
5	chr5:62346499:GGAGCCC:G	0	62346499	G	GGAGCCC
5	chr5:62347004:A:G	0	62347004	G	A
5	chr5:62347110:T:C	0	62347110	C	T
5	chr5:62347834:G:A	0	62347834	A	G
5	chr5:62347942:G:A	0	62347942	A	G
5	chr5:62347989:G:A	0	62347989	A	G
5	chr5:62349086:T:C	0	62349086	C	T
5	chr5:62350043:A:G	0	62350043	G	A
5	chr5:62350432:T:C	0	62350432	C	T
5	chr5:62351406:A:G	0	62351406	G	A
5	chr5:62351447:G:A	0	62351447	A	G
5	chr5:62351812:CTG:C	0	62351812	C	CTG
5	chr5:62352226:G:A	0	62352226	A	G
5	chr5:62352505:T:TG	0	62352505	TG	T
5	chr5:62352791:G:A	0	62352791	A	G
5	chr5:62352911:T:G	0	62352911	G	T
5	chr5:62353576:T:G	0	62353576	G	T
5	chr5:62355016:G:A	0	62355016	A	G
5	chr5:62355421:T:C	0	62355421	C	T
5	chr5:62355948:AT:A	0	62355948	A	AT
5	chr5:62356139:C:A	0	62356139	A	C
5	chr5:62357158:G:A	0	62357158	A	G
5	chr5:62357587:A:G	0	62357587	G	A
5	chr5:62357930:C:T	0	62357930	T	C
5	chr5:62358360:G:C	0	62358360	C	G
5	chr5:62359694:T:C	0	62359694	C	T
5	chr5:62359995:T:G	0	62359995	G	T
5	chr5:62360043:G:A	0	62360043	A	G
5	chr5:62360077:T:C	0	62360077	C	T
5	chr5:62360204:G:A	0	62360204	A	G
5	chr5:62360962:T:C	0	62360962	C	T
5	chr5:62361092:G:A	0	62361092	A	G
5	chr5:62361401:T:C	0	62361401	C	T
5	chr5:62361550:A:T	0	62361550	T	A
5	chr5:62361747:T:C	0	62361747	C	T
5	chr5:62361759:T:C	0	62361759	C	T
5	chr5:62361920:A:G	0	62361920	G	A
5	chr5:62362130:A:G	0	62362130	G	A
5	chr5:62362821:T:A	0	62362821	A	T
5	chr5:62363512:C:T	0	62363512	T	C
5	chr5:62364479:G:T	0	62364479	T	G
5	chr5:62364585:C:A	0	62364585	A	C
5	chr5:62364587:C:G	0	62364587	G	C
5	chr5:62364860:C:T	0	62364860	T	C
5	chr5:62365791:G:C	0	62365791	C	G
5	chr5:62366107:A:G	0	62366107	G	A
5	chr5:62366602:C:T	0	62366602	T	C
5	chr5:62366630:G:A	0	62366630	A	G
5	chr5:62366728:A:G	0	62366728	G	A
5	chr5:62368104:A:G	0	62368104	G	A
5	chr5:62370128:G:A	0	62370128	A	G
5	chr5:62372323:A:C	0	62372323	C	A
5	chr5:62373378:A:T	0	62373378	T	A
5	chr5:62373449:A:G	0	62373449	G	A
5	chr5:62373663:T:C	0	62373663	C	T
5	chr5:62373676:T:C	0	62373676	C	T
5	chr5:62374504:T:C	0	62374504	C	T
5	chr5:62374746:A:G	0	62374746	G	A
5	chr5:62376618:A:C	0	62376618	C	A
5	chr5:62376906:A:G	0	62376906	G	A
5	chr5:62377843:A:G	0	62377843	G	A
5	chr5:62378185:C:T	0	62378185	T	C
5	chr5:62379085:A:G	0	62379085	G	A
5	chr5:62379530:C:T	0	62379530	T	C
5	chr5:62380048:C:T	0	62380048	T	C
5	chr5:62381075:G:T	0	62381075	T	G
5	chr5:62381084:T:G	0	62381084	G	T
5	chr5:62383101:A:G	0	62383101	G	A
5	chr5:62384621:T:C	0	62384621	C	T
5	chr5:62384960:T:C	0	62384960	C	T
5	chr5:62385130:AG:A	0	62385130	A	AG
5	chr5:62387298:G:C	0	62387298	C	G
5	chr5:62387764:ATAT:A	0	62387764	A	ATAT
5	chr5:62388203:T:C	0	62388203	C	T
5	chr5:62389599:T:C	0	62389599	C	T
5	chr5:62390117:A:G	0	62390117	G	A
5	chr5:62390820:C:T	0	62390820	T	C
5	chr5:62391714:A:G	0	62391714	G	A
5	chr5:62392698:T:C	0	62392698	C	T
5	chr5:62393065:G:A	0	62393065	A	G
5	chr5:62393693:C:T	0	62393693	T	C
5	chr5:62394715:GATTAT:G	0	62394715	G	GATTAT
5	chr5:62394876:C:T	0	62394876	T	C
5	chr5:62395235:G:A	0	62395235	A	G
5	chr5:62395530:A:G	0	62395530	G	A
5	chr5:62395733:C:T	0	62395733	T	C
5	chr5:62396688:T:C	0	62396688	C	T
5	chr5:62396920:T:C	0	62396920	C	T
5	chr5:62398269:A:G	0	62398269	G	A
5	chr5:62398552:T:C	0	62398552	C	T
5	chr5:62399020:C:T	0	62399020	T	C
5	chr5:62399780:C:T	0	62399780	T	C
5	chr5:62400294:C:T	0	62400294	T	C
5	chr5:62400355:C:T	0	62400355	T	C
5	chr5:62400808:T:C	0	62400808	C	T
5	chr5:62400827:T:C	0	62400827	C	T
5	chr5:62401375:A:G	0	62401375	G	A
5	chr5:62401861:G:A	0	62401861	A	G
5	chr5:62402032:C:T	0	62402032	T	C
5	chr5:62402836:A:G	0	62402836	G	A
5	chr5:62402995:A:G	0	62402995	G	A
5	chr5:62403638:G:A	0	62403638	A	G
5	chr5:62405465:C:T	0	62405465	T	C
5	chr5:62405668:C:G	0	62405668	G	C
5	chr5:62405783:G:A	0	62405783	A	G
5	chr5:62405812:A:T	0	62405812	T	A
5	chr5:62405888:T:C	0	62405888	C	T
5	chr5:62406901:T:C	0	62406901	C	T
5	chr5:62407238:T:C	0	62407238	C	T
5	chr5:62407432:A:C	0	62407432	C	A
5	chr5:62408719:G:A	0	62408719	A	G
5	chr5:62408837:G:A	0	62408837	A	G
5	chr5:62408910:G:A	0	62408910	A	G
5	chr5:62409157:A:T	0	62409157	T	A
5	chr5:62409948:C:T	0	62409948	T	C
5	chr5:62410512:C:A	0	62410512	A	C
5	chr5:62411432:G:A	0	62411432	A	G
5	chr5:62411814:G:T	0	62411814	T	G
5	chr5:62412068:TTA:T	0	62412068	T	TTA
5	chr5:62414203:G:A	0	62414203	A	G
5	chr5:62416158:TTC:T	0	62416158	T	TTC
5	chr5:62416529:T:C	0	62416529	C	T
5	chr5:62416707:C:CT	0	62416707	CT	C
5	chr5:62417836:T:C	0	62417836	C	T
5	chr5:62418785:T:C	0	62418785	C	T
5	chr5:62419213:C:T	0	62419213	T	C
5	chr5:62420062:G:A	0	62420062	A	G
5	chr5:62420705:G:T	0	62420705	T	G
5	chr5:62420841:C:A	0	62420841	A	C
5	chr5:62422586:T:C	0	62422586	C	T
5	chr5:62422775:G:T	0	62422775	T	G
5	chr5:62423679:A:G	0	62423679	G	A
5	chr5:62424522:T:TC	0	62424522	TC	T
5	chr5:62425115:T:G	0	62425115	G	T
5	chr5:62425147:C:T	0	62425147	T	C
5	chr5:62425351:G:C	0	62425351	C	G
5	chr5:62425381:A:G	0	62425381	G	A
5	chr5:62427012:C:A	0	62427012	A	C
5	chr5:62427028:C:T	0	62427028	T	C
5	chr5:62427153:T:C	0	62427153	C	T
5	chr5:62428332:A:G	0	62428332	G	A
5	chr5:62428366:C:T	0	62428366	T	C
5	chr5:62429472:T:C	0	62429472	C	T
5	chr5:62429577:G:A	0	62429577	A	G
5	chr5:62430100:T:C	0	62430100	C	T
5	chr5:62430137:A:G	0	62430137	G	A
5	chr5:62430720:G:C	0	62430720	C	G
5	chr5:62431897:T:C	0	62431897	C	T
5	chr5:62433652:G:A	0	62433652	A	G
5	chr5:62435461:G:A	0	62435461	A	G
5	chr5:62436256:A:T	0	62436256	T	A
5	chr5:62437521:G:A	0	62437521	A	G
5	chr5:62438834:C:T	0	62438834	T	C
5	chr5:62438913:G:A	0	62438913	A	G
5	chr5:62439443:C:T	0	62439443	T	C
5	chr5:62439681:A:G	0	62439681	G	A
5	chr5:62440275:A:G	0	62440275	G	A
5	chr5:62441290:C:T	0	62441290	T	C
5	chr5:62442296:T:C	0	62442296	C	T
5	chr5:62442405:A:T	0	62442405	T	A
5	chr5:62442418:C:T	0	62442418	T	C
5	chr5:62442650:A:G	0	62442650	G	A
5	chr5:62447165:A:G	0	62447165	G	A
5	chr5:62448450:G:A	0	62448450	A	G
5	chr5:62448585:C:T	0	62448585	T	C
5	chr5:62448587:G:A	0	62448587	A	G
5	chr5:62449218:A:G	0	62449218	G	A
5	chr5:62450315:A:G	0	62450315	G	A
5	chr5:62451673:G:A	0	62451673	A	G
5	chr5:62453779:A:G	0	62453779	G	A
5	chr5:62454260:C:T	0	62454260	T	C
5	chr5:62454530:C:T	0	62454530	T	C
5	chr5:62454904:C:A	0	62454904	A	C
5	chr5:62456282:C:T	0	62456282	T	C
5	chr5:62458351:AGTGCAGTG:A	0	62458351	A	AGTGCAGTG
5	chr5:62459168:G:A	0	62459168	A	G
5	chr5:62459378:ACT:A	0	62459378	A	ACT
5	chr5:62459611:T:C	0	62459611	C	T
5	chr5:62459679:T:G	0	62459679	G	T
5	chr5:62460117:AT:A	0	62460117	A	AT
5	chr5:62460126:G:A	0	62460126	A	G
5	chr5:62460267:C:CTT	0	62460267	CTT	C
5	chr5:62460433:G:T	0	62460433	T	G
5	chr5:62461057:A:G	0	62461057	G	A
5	chr5:62462908:G:T	0	62462908	T	G
5	chr5:62464579:G:A	0	62464579	A	G
5	chr5:62465615:T:G	0	62465615	G	T
5	chr5:62467053:A:G	0	62467053	G	A
5	chr5:62468025:A:G	0	62468025	G	A
5	chr5:62468986:G:A	0	62468986	A	G
5	chr5:62470984:T:C	0	62470984	C	T
5	chr5:62471150:A:T	0	62471150	T	A
5	chr5:62472489:G:C	0	62472489	C	G
5	chr5:62472509:A:G	0	62472509	G	A
5	chr5:62472583:A:G	0	62472583	G	A
5	chr5:62472596:C:T	0	62472596	T	C
5	chr5:62472631:G:A	0	62472631	A	G
5	chr5:62474158:A:G	0	62474158	G	A
5	chr5:62476708:G:T	0	62476708	T	G
5	chr5:62476764:T:C	0	62476764	C	T
5	chr5:62479423:C:A	0	62479423	A	C
5	chr5:62479948:C:A	0	62479948	A	C
5	chr5:62480729:G:T	0	62480729	T	G
5	chr5:62481017:A:G	0	62481017	G	A
5	chr5:62481410:A:T	0	62481410	T	A
5	chr5:62484755:A:G	0	62484755	G	A
5	chr5:62484795:C:T	0	62484795	T	C
5	chr5:62486283:T:A	0	62486283	A	T
5	chr5:62487320:T:C	0	62487320	C	T
5	chr5:62488562:G:A	0	62488562	A	G
5	chr5:62490109:T:C	0	62490109	C	T
5	chr5:62492410:G:A	0	62492410	A	G
5	chr5:62492899:A:G	0	62492899	G	A
5	chr5:62493082:A:G	0	62493082	G	A
5	chr5:62496440:T:A	0	62496440	A	T
5	chr5:62497137:T:C	0	62497137	C	T
5	chr5:62497194:C:T	0	62497194	T	C
5	chr5:62498337:T:G	0	62498337	G	T
5	chr5:62498483:G:A	0	62498483	A	G
5	chr5:62499235:G:A	0	62499235	A	G
5	chr5:62500854:A:C	0	62500854	C	A
5	chr5:62503613:G:T	0	62503613	T	G
5	chr5:62505373:A:G	0	62505373	G	A
5	chr5:62505845:G:A	0	62505845	A	G
5	chr5:62509306:G:A	0	62509306	A	G
5	chr5:62510880:A:G	0	62510880	G	A
5	chr5:62511463:AAT:A	0	62511463	A	AAT
5	chr5:62517714:C:T	0	62517714	T	C
5	chr5:62520842:G:T	0	62520842	T	G
5	chr5:62521315:A:T	0	62521315	T	A
5	chr5:62521669:G:C	0	62521669	C	G
5	chr5:62522002:G:A	0	62522002	A	G
5	chr5:62523532:G:GA	0	62523532	GA	G
5	chr5:62524467:A:G	0	62524467	G	A
5	chr5:62525369:TG:T	0	62525369	T	TG
5	chr5:62525822:A:T	0	62525822	T	A
5	chr5:62527443:G:C	0	62527443	C	G
5	chr5:62528935:C:A	0	62528935	A	C
5	chr5:62529205:A:G	0	62529205	G	A
5	chr5:62529341:G:A	0	62529341	A	G
5	chr5:62529806:G:A	0	62529806	A	G
5	chr5:62530148:T:G	0	62530148	G	T
5	chr5:62530189:T:A	0	62530189	A	T
5	chr5:62530334:T:C	0	62530334	C	T
5	chr5:62530454:G:A	0	62530454	A	G
5	chr5:62530836:G:T	0	62530836	T	G
5	chr5:62532320:G:A	0	62532320	A	G
5	chr5:62534612:C:T	0	62534612	T	C
5	chr5:62535151:G:A	0	62535151	A	G
5	chr5:62535887:G:A	0	62535887	A	G
5	chr5:62536910:G:C	0	62536910	C	G
5	chr5:62537613:A:G	0	62537613	G	A
5	chr5:62541359:G:A	0	62541359	A	G
5	chr5:62541516:CA:C	0	62541516	C	CA
5	chr5:62541809:A:T	0	62541809	T	A
5	chr5:62543602:G:T	0	62543602	T	G
5	chr5:62544214:G:A	0	62544214	A	G
5	chr5:62544611:T:C	0	62544611	C	T
5	chr5:62545020:A:G	0	62545020	G	A
5	chr5:62545246:T:C	0	62545246	C	T
5	chr5:62545494:C:T	0	62545494	T	C
5	chr5:62547942:A:G	0	62547942	G	A
5	chr5:62550093:G:A	0	62550093	A	G
5	chr5:62550750:G:A	0	62550750	A	G
5	chr5:62551719:C:T	0	62551719	T	C
5	chr5:62552041:G:A	0	62552041	A	G
5	chr5:62552857:T:C	0	62552857	C	T
5	chr5:62552875:A:G	0	62552875	G	A
5	chr5:62553391:G:A	0	62553391	A	G
5	chr5:62554190:A:G	0	62554190	G	A
5	chr5:62555811:G:A	0	62555811	A	G
5	chr5:62555900:C:G	0	62555900	G	C
5	chr5:62557410:C:T	0	62557410	T	C
5	chr5:62558823:C:T	0	62558823	T	C
5	chr5:62559448:A:G	0	62559448	G	A
5	chr5:62559525:T:G	0	62559525	G	T
5	chr5:62560329:C:T	0	62560329	T	C
5	chr5:62561750:G:A	0	62561750	A	G
5	chr5:62562336:G:A	0	62562336	A	G
5	chr5:62562834:A:G	0	62562834	G	A
5	chr5:62563467:A:G	0	62563467	G	A
5	chr5:62563618:A:G	0	62563618	G	A
5	chr5:62563808:GATTTTTGGAT:G	0	62563808	G	GATTTTTGGAT
5	chr5:62564361:G:T	0	62564361	T	G
5	chr5:62564584:A:T	0	62564584	T	A
5	chr5:62564661:T:A	0	62564661	A	T
5	chr5:62566638:T:C	0	62566638	C	T
5	chr5:62569373:A:G	0	62569373	G	A
5	chr5:62570040:C:A	0	62570040	A	C
5	chr5:62570732:C:T	0	62570732	T	C
5	chr5:62571063:A:G	0	62571063	G	A
5	chr5:62572093:T:C	0	62572093	C	T
5	chr5:62572303:A:G	0	62572303	G	A
5	chr5:62572398:C:T	0	62572398	T	C
5	chr5:62575182:A:G	0	62575182	G	A
5	chr5:62576517:G:A	0	62576517	A	G
5	chr5:62577339:G:T	0	62577339	T	G
5	chr5:62577838:G:T	0	62577838	T	G
5	chr5:62578080:C:T	0	62578080	T	C
5	chr5:62578506:G:A	0	62578506	A	G
5	chr5:62579206:G:C	0	62579206	C	G
5	chr5:62581801:G:A	0	62581801	A	G
5	chr5:62583425:A:G	0	62583425	G	A
5	chr5:62583537:C:T	0	62583537	T	C
5	chr5:62585088:G:A	0	62585088	A	G
5	chr5:62586707:C:T	0	62586707	T	C
5	chr5:62588513:G:A	0	62588513	A	G
5	chr5:62588997:T:TC	0	62588997	TC	T
5	chr5:62592848:G:A	0	62592848	A	G
5	chr5:62593182:GA:G	0	62593182	G	GA
5	chr5:62593739:T:C	0	62593739	C	T
5	chr5:62595795:T:C	0	62595795	C	T
5	chr5:62595928:A:C	0	62595928	C	A
5	chr5:62599002:G:A	0	62599002	A	G
5	chr5:62599297:A:G	0	62599297	G	A
5	chr5:62599448:G:A	0	62599448	A	G
5	chr5:62600685:T:TTATA	0	62600685	TTATA	T
5	chr5:62603321:A:G	0	62603321	G	A
5	chr5:62603408:C:T	0	62603408	T	C
5	chr5:62603452:CAAT:C	0	62603452	C	CAAT
5	chr5:62604230:A:G	0	62604230	G	A
5	chr5:62604283:T:A	0	62604283	A	T
5	chr5:62606225:A:G	0	62606225	G	A
5	chr5:62606882:A:G	0	62606882	G	A
5	chr5:62610326:A:G	0	62610326	G	A
5	chr5:62611199:A:G	0	62611199	G	A
5	chr5:62611651:G:T	0	62611651	T	G
5	chr5:62614059:G:A	0	62614059	A	G
5	chr5:62616461:T:C	0	62616461	C	T
5	chr5:62616487:A:T	0	62616487	T	A
5	chr5:62616886:C:T	0	62616886	T	C
5	chr5:62618206:T:C	0	62618206	C	T
5	chr5:62618752:G:A	0	62618752	A	G
5	chr5:62619499:A:T	0	62619499	T	A
5	chr5:62620025:C:T	0	62620025	T	C
5	chr5:62620506:G:A	0	62620506	A	G
5	chr5:62622127:A:T	0	62622127	T	A
5	chr5:62624139:A:G	0	62624139	G	A
5	chr5:62624214:A:G	0	62624214	G	A
5	chr5:62624559:A:G	0	62624559	G	A
5	chr5:62624835:T:A	0	62624835	A	T
5	chr5:62625988:T:C	0	62625988	C	T
5	chr5:62626139:C:T	0	62626139	T	C
5	chr5:62629926:A:G	0	62629926	G	A
5	chr5:62630552:G:A	0	62630552	A	G
5	chr5:62630695:A:T	0	62630695	T	A
5	chr5:62630756:A:G	0	62630756	G	A
5	chr5:62630910:T:C	0	62630910	C	T
5	chr5:62632686:T:C	0	62632686	C	T
5	chr5:62632966:G:A	0	62632966	A	G
5	chr5:62633892:T:G	0	62633892	G	T
5	chr5:62634862:A:G	0	62634862	G	A
5	chr5:62635138:A:T	0	62635138	T	A
5	chr5:62635336:T:C	0	62635336	C	T
5	chr5:62637242:A:G	0	62637242	G	A
5	chr5:62637864:T:C	0	62637864	C	T
5	chr5:62639896:A:T	0	62639896	T	A
5	chr5:62641902:A:G	0	62641902	G	A
5	chr5:62641941:T:C	0	62641941	C	T
5	chr5:62642305:T:C	0	62642305	C	T
5	chr5:62642708:T:C	0	62642708	C	T
5	chr5:62642719:G:A	0	62642719	A	G
5	chr5:62643069:A:T	0	62643069	T	A
5	chr5:62643934:G:C	0	62643934	C	G
5	chr5:62644146:T:C	0	62644146	C	T
5	chr5:62644742:C:T	0	62644742	T	C
5	chr5:62645826:G:A	0	62645826	A	G
5	chr5:62646343:T:C	0	62646343	C	T
5	chr5:62646406:A:G	0	62646406	G	A
5	chr5:62648495:A:G	0	62648495	G	A
5	chr5:62653107:C:T	0	62653107	T	C
5	chr5:62654616:C:T	0	62654616	T	C
5	chr5:62654984:A:G	0	62654984	G	A
5	chr5:62655589:C:T	0	62655589	T	C
5	chr5:62657462:A:G	0	62657462	G	A
5	chr5:62657618:G:A	0	62657618	A	G
5	chr5:62658384:AG:A	0	62658384	A	AG
5	chr5:62660144:A:G	0	62660144	G	A
5	chr5:62660890:G:A	0	62660890	A	G
5	chr5:62662580:GA:G	0	62662580	G	GA
5	chr5:62664565:G:A	0	62664565	A	G
5	chr5:62666148:G:T	0	62666148	T	G
5	chr5:62666325:T:A	0	62666325	A	T
5	chr5:62666464:A:C	0	62666464	C	A
5	chr5:62666846:T:G	0	62666846	G	T
5	chr5:62667193:A:G	0	62667193	G	A
5	chr5:62668132:T:A	0	62668132	A	T
5	chr5:62670191:T:C	0	62670191	C	T
5	chr5:62670698:G:A	0	62670698	A	G
5	chr5:62671138:C:G	0	62671138	G	C
5	chr5:62673126:G:A	0	62673126	A	G
5	chr5:62673262:T:C	0	62673262	C	T
5	chr5:62674119:C:T	0	62674119	T	C
5	chr5:62674690:A:C	0	62674690	C	A
5	chr5:62674795:T:C	0	62674795	C	T
5	chr5:62674835:C:T	0	62674835	T	C
5	chr5:62675555:T:G	0	62675555	G	T
5	chr5:62675698:T:G	0	62675698	G	T
5	chr5:62676877:T:C	0	62676877	C	T
5	chr5:62678533:A:G	0	62678533	G	A
5	chr5:62679507:C:G	0	62679507	G	C
5	chr5:62680548:G:A	0	62680548	A	G
5	chr5:62681802:A:C	0	62681802	C	A
5	chr5:62682648:C:T	0	62682648	T	C
5	chr5:62683162:C:T	0	62683162	T	C
5	chr5:62685155:A:G	0	62685155	G	A
5	chr5:62686069:A:G	0	62686069	G	A
5	chr5:62686105:A:G	0	62686105	G	A
5	chr5:62686488:T:C	0	62686488	C	T
5	chr5:62686663:G:A	0	62686663	A	G
5	chr5:62686672:G:A	0	62686672	A	G
5	chr5:62687708:A:G	0	62687708	G	A
5	chr5:62688000:C:A	0	62688000	A	C
5	chr5:62688021:C:T	0	62688021	T	C
5	chr5:62689026:A:G	0	62689026	G	A
5	chr5:62689994:C:T	0	62689994	T	C
5	chr5:62690659:C:T	0	62690659	T	C
5	chr5:62690706:T:C	0	62690706	C	T
5	chr5:62692027:T:C	0	62692027	C	T
5	chr5:62692267:C:T	0	62692267	T	C
5	chr5:62695136:C:T	0	62695136	T	C
5	chr5:62695542:C:T	0	62695542	T	C
5	chr5:62696712:TTGAGG:T	0	62696712	T	TTGAGG
5	chr5:62698710:A:G	0	62698710	G	A
5	chr5:62698870:C:T	0	62698870	T	C
5	chr5:62700622:A:G	0	62700622	G	A
5	chr5:62700817:G:A	0	62700817	A	G
5	chr5:62704181:G:C	0	62704181	C	G
5	chr5:62704826:A:G	0	62704826	G	A
5	chr5:62706313:C:A	0	62706313	A	C
5	chr5:62707733:T:C	0	62707733	C	T
5	chr5:62709150:A:G	0	62709150	G	A
5	chr5:62710648:T:A	0	62710648	A	T
5	chr5:62712244:A:G	0	62712244	G	A
5	chr5:62714535:A:T	0	62714535	T	A
5	chr5:62714561:G:A	0	62714561	A	G
5	chr5:62714813:C:T	0	62714813	T	C
5	chr5:62714932:C:G	0	62714932	G	C
5	chr5:62715020:C:T	0	62715020	T	C
5	chr5:62715848:A:G	0	62715848	G	A
5	chr5:62715976:A:G	0	62715976	G	A
5	chr5:62716156:G:T	0	62716156	T	G
5	chr5:62716288:G:A	0	62716288	A	G
5	chr5:62719068:A:G	0	62719068	G	A
5	chr5:62720113:G:A	0	62720113	A	G
5	chr5:62720972:T:C	0	62720972	C	T
5	chr5:62721348:T:TA	0	62721348	TA	T
5	chr5:62721735:A:T	0	62721735	T	A
5	chr5:62722470:C:T	0	62722470	T	C
5	chr5:62722660:G:A	0	62722660	A	G
5	chr5:62723025:C:G	0	62723025	G	C
5	chr5:62723186:A:G	0	62723186	G	A
5	chr5:62723533:A:G	0	62723533	G	A
5	chr5:62723576:A:G	0	62723576	G	A
5	chr5:62723671:A:G	0	62723671	G	A
5	chr5:62724170:G:T	0	62724170	T	G
5	chr5:62724247:A:G	0	62724247	G	A
5	chr5:62724847:A:G	0	62724847	G	A
5	chr5:62725199:T:C	0	62725199	C	T
5	chr5:62725979:T:C	0	62725979	C	T
5	chr5:62726509:T:C	0	62726509	C	T
5	chr5:62726639:A:T	0	62726639	T	A
5	chr5:62726645:T:G	0	62726645	G	T
5	chr5:62728076:C:T	0	62728076	T	C
5	chr5:62728344:T:A	0	62728344	A	T
5	chr5:62728652:G:T	0	62728652	T	G
5	chr5:62728851:T:C	0	62728851	C	T
5	chr5:62729196:A:G	0	62729196	G	A
5	chr5:62730017:G:A	0	62730017	A	G
5	chr5:62730678:A:G	0	62730678	G	A
5	chr5:62731246:C:T	0	62731246	T	C
5	chr5:62733051:G:A	0	62733051	A	G
5	chr5:62733512:G:A	0	62733512	A	G
5	chr5:62734000:A:G	0	62734000	G	A
5	chr5:62734386:T:C	0	62734386	C	T
5	chr5:62734961:T:C	0	62734961	C	T
5	chr5:62735538:C:T	0	62735538	T	C
5	chr5:62735599:G:T	0	62735599	T	G
5	chr5:62735635:A:G	0	62735635	G	A
5	chr5:62736833:A:G	0	62736833	G	A
5	chr5:62737010:T:A	0	62737010	A	T
5	chr5:62737089:G:C	0	62737089	C	G
5	chr5:62737289:C:T	0	62737289	T	C
5	chr5:62737847:A:G	0	62737847	G	A
5	chr5:62738814:C:T	0	62738814	T	C
5	chr5:62738968:C:A	0	62738968	A	C
5	chr5:62739017:T:C	0	62739017	C	T
5	chr5:62739314:T:C	0	62739314	C	T
5	chr5:62739506:T:G	0	62739506	G	T
5	chr5:62739513:G:GT	0	62739513	GT	G
5	chr5:62739602:T:C	0	62739602	C	T
5	chr5:62740716:C:T	0	62740716	T	C
5	chr5:62740731:G:C	0	62740731	C	G
5	chr5:62741017:T:C	0	62741017	C	T
5	chr5:62741066:C:T	0	62741066	T	C
5	chr5:62741137:A:G	0	62741137	G	A
5	chr5:62741413:G:A	0	62741413	A	G
5	chr5:62741857:G:A	0	62741857	A	G
5	chr5:62742468:C:T	0	62742468	T	C
5	chr5:62742498:C:T	0	62742498	T	C
5	chr5:62742583:G:T	0	62742583	T	G
5	chr5:62742656:T:G	0	62742656	G	T
5	chr5:62742951:A:G	0	62742951	G	A
5	chr5:62743097:C:T	0	62743097	T	C
5	chr5:62743662:A:G	0	62743662	G	A
5	chr5:62743816:G:T	0	62743816	T	G
5	chr5:62744133:A:G	0	62744133	G	A
5	chr5:62744677:A:G	0	62744677	G	A
5	chr5:62744718:G:A	0	62744718	A	G
5	chr5:62745486:T:G	0	62745486	G	T
5	chr5:62745783:G:A	0	62745783	A	G
5	chr5:62745878:C:G	0	62745878	G	C
5	chr5:62745926:G:T	0	62745926	T	G
5	chr5:62746218:C:T	0	62746218	T	C
5	chr5:62746355:G:T	0	62746355	T	G
5	chr5:62746841:C:T	0	62746841	T	C
5	chr5:62746894:C:G	0	62746894	G	C
5	chr5:62748673:C:T	0	62748673	T	C
5	chr5:62749261:C:T	0	62749261	T	C
5	chr5:62752182:T:C	0	62752182	C	T
5	chr5:62753095:T:C	0	62753095	C	T
5	chr5:62753384:T:C	0	62753384	C	T
5	chr5:62753721:A:G	0	62753721	G	A
5	chr5:62754041:C:T	0	62754041	T	C
5	chr5:62754276:C:T	0	62754276	T	C
5	chr5:62754340:G:A	0	62754340	A	G
5	chr5:62754790:T:C	0	62754790	C	T
5	chr5:62754791:G:A	0	62754791	A	G
5	chr5:62754845:G:T	0	62754845	T	G
5	chr5:62754860:A:G	0	62754860	G	A
5	chr5:62754898:C:A	0	62754898	A	C
5	chr5:62755091:C:T	0	62755091	T	C
5	chr5:62755887:C:T	0	62755887	T	C
5	chr5:62756187:G:C	0	62756187	C	G
5	chr5:62756373:A:T	0	62756373	T	A
5	chr5:62756757:A:G	0	62756757	G	A
5	chr5:62757551:T:C	0	62757551	C	T
5	chr5:62757832:G:A	0	62757832	A	G
5	chr5:62758012:C:T	0	62758012	T	C
5	chr5:62758298:G:A	0	62758298	A	G
5	chr5:62758959:C:T	0	62758959	T	C
5	chr5:62759442:G:A	0	62759442	A	G
5	chr5:62759473:G:A	0	62759473	A	G
5	chr5:62759600:C:T	0	62759600	T	C
5	chr5:62759672:T:A	0	62759672	A	T
5	chr5:62759936:G:T	0	62759936	T	G
5	chr5:62760337:CA:C	0	62760337	C	CA
5	chr5:62762372:A:T	0	62762372	T	A
5	chr5:62762724:G:C	0	62762724	C	G
5	chr5:62764083:G:A	0	62764083	A	G
5	chr5:62764088:T:A	0	62764088	A	T
5	chr5:62764523:C:T	0	62764523	T	C
5	chr5:62764908:C:G	0	62764908	G	C
5	chr5:62765126:A:G	0	62765126	G	A
5	chr5:62765549:A:G	0	62765549	G	A
5	chr5:62765741:A:G	0	62765741	G	A
5	chr5:62765847:T:C	0	62765847	C	T
5	chr5:62766224:T:TAGGGAAAA	0	62766224	TAGGGAAAA	T
5	chr5:62766397:T:C	0	62766397	C	T
5	chr5:62766997:G:A	0	62766997	A	G
5	chr5:62767252:G:C	0	62767252	C	G
5	chr5:62767410:G:A	0	62767410	A	G
5	chr5:62767432:A:G	0	62767432	G	A
5	chr5:62767465:T:A	0	62767465	A	T
5	chr5:62767539:C:T	0	62767539	T	C
5	chr5:62767724:A:C	0	62767724	C	A
5	chr5:62767887:T:C	0	62767887	C	T
5	chr5:62768068:G:A	0	62768068	A	G
5	chr5:62768173:C:G	0	62768173	G	C
5	chr5:62768265:G:A	0	62768265	A	G
5	chr5:62769193:A:G	0	62769193	G	A
5	chr5:62769674:A:G	0	62769674	G	A
5	chr5:62770089:G:A	0	62770089	A	G
5	chr5:62770098:A:G	0	62770098	G	A
5	chr5:62770864:A:G	0	62770864	G	A
5	chr5:62770911:C:T	0	62770911	T	C
5	chr5:62770995:C:T	0	62770995	T	C
5	chr5:62771293:A:G	0	62771293	G	A
5	chr5:62771411:A:G	0	62771411	G	A
5	chr5:62771548:A:G	0	62771548	G	A
5	chr5:62771770:C:T	0	62771770	T	C
5	chr5:62772058:A:G	0	62772058	G	A
5	chr5:62772893:A:G	0	62772893	G	A
5	chr5:62773725:C:A	0	62773725	A	C
5	chr5:62773846:A:G	0	62773846	G	A
5	chr5:62774855:T:C	0	62774855	C	T
5	chr5:62775454:TC:T	0	62775454	T	TC
5	chr5:62775500:G:A	0	62775500	A	G
5	chr5:62776280:G:T	0	62776280	T	G
5	chr5:62776687:G:A	0	62776687	A	G
5	chr5:62777763:T:C	0	62777763	C	T
5	chr5:62777871:T:C	0	62777871	C	T
5	chr5:62777956:C:T	0	62777956	T	C
5	chr5:62778007:G:A	0	62778007	A	G
5	chr5:62778421:C:A	0	62778421	A	C
5	chr5:62778445:A:C	0	62778445	C	A
5	chr5:62778683:A:G	0	62778683	G	A
5	chr5:62778870:G:A	0	62778870	A	G
5	chr5:62779199:T:C	0	62779199	C	T
5	chr5:62779289:A:G	0	62779289	G	A
5	chr5:62779352:A:G	0	62779352	G	A
5	chr5:62779531:C:CAT	0	62779531	CAT	C
5	chr5:62779980:A:C	0	62779980	C	A
5	chr5:62780072:A:G	0	62780072	G	A
5	chr5:62780583:G:A	0	62780583	A	G
5	chr5:62780710:G:A	0	62780710	A	G
5	chr5:62781132:C:G	0	62781132	G	C
5	chr5:62781436:T:G	0	62781436	G	T
5	chr5:62781524:C:T	0	62781524	T	C
5	chr5:62782243:T:C	0	62782243	C	T
5	chr5:62782475:C:T	0	62782475	T	C
5	chr5:62782496:A:G	0	62782496	G	A
5	chr5:62782661:A:G	0	62782661	G	A
5	chr5:62782976:A:G	0	62782976	G	A
5	chr5:62783389:C:T	0	62783389	T	C
5	chr5:62783638:C:G	0	62783638	G	C
5	chr5:62783960:G:A	0	62783960	A	G
5	chr5:62784386:T:C	0	62784386	C	T
5	chr5:62784819:C:T	0	62784819	T	C
5	chr5:62784828:AATAC:A	0	62784828	A	AATAC
5	chr5:62785189:C:T	0	62785189	T	C
5	chr5:62785361:T:C	0	62785361	C	T
5	chr5:62785530:T:G	0	62785530	G	T
5	chr5:62785707:A:G	0	62785707	G	A
5	chr5:62785847:A:G	0	62785847	G	A
5	chr5:62786063:C:T	0	62786063	T	C
5	chr5:62786708:G:T	0	62786708	T	G
5	chr5:62787612:G:A	0	62787612	A	G
5	chr5:62787620:G:A	0	62787620	A	G
5	chr5:62788369:A:G	0	62788369	G	A
5	chr5:62788679:A:G	0	62788679	G	A
5	chr5:62789176:T:C	0	62789176	C	T
5	chr5:62789309:T:C	0	62789309	C	T
5	chr5:62789425:G:C	0	62789425	C	G
5	chr5:62789654:C:T	0	62789654	T	C
5	chr5:62789966:TTC:T	0	62789966	T	TTC
5	chr5:62792142:A:G	0	62792142	G	A
5	chr5:62792318:T:C	0	62792318	C	T
5	chr5:62793143:A:ATTTT	0	62793143	ATTTT	A
5	chr5:62793765:G:C	0	62793765	C	G
5	chr5:62794478:G:C	0	62794478	C	G
5	chr5:62794517:G:C	0	62794517	C	G
5	chr5:62795198:T:C	0	62795198	C	T
5	chr5:62795318:T:A	0	62795318	A	T
5	chr5:62795431:A:G	0	62795431	G	A
5	chr5:62795439:C:T	0	62795439	T	C
5	chr5:62795444:A:G	0	62795444	G	A
5	chr5:62795445:G:A	0	62795445	A	G
5	chr5:62795841:A:G	0	62795841	G	A
5	chr5:62795969:G:A	0	62795969	A	G
5	chr5:62797162:G:A	0	62797162	A	G
5	chr5:62797252:G:A	0	62797252	A	G
5	chr5:62797355:C:T	0	62797355	T	C
5	chr5:62798207:A:G	0	62798207	G	A
5	chr5:62798488:T:C	0	62798488	C	T
5	chr5:62798635:T:C	0	62798635	C	T
5	chr5:62798914:G:A	0	62798914	A	G
5	chr5:62799145:G:A	0	62799145	A	G
5	chr5:62799468:C:A	0	62799468	A	C
5	chr5:62800531:G:T	0	62800531	T	G
5	chr5:62801020:T:C	0	62801020	C	T
5	chr5:62801243:T:A	0	62801243	A	T
5	chr5:62801769:T:C	0	62801769	C	T
5	chr5:62802167:T:G	0	62802167	G	T
5	chr5:62802254:A:G	0	62802254	G	A
5	chr5:62802651:G:T	0	62802651	T	G
5	chr5:62803805:C:T	0	62803805	T	C
5	chr5:62803927:G:A	0	62803927	A	G
5	chr5:62804223:AC:A	0	62804223	A	AC
5	chr5:62804676:G:A	0	62804676	A	G
5	chr5:62804822:G:C	0	62804822	C	G
5	chr5:62804827:G:A	0	62804827	A	G
5	chr5:62804905:C:G	0	62804905	G	C
5	chr5:62804983:T:TC	0	62804983	TC	T
5	chr5:62805396:C:A	0	62805396	A	C
5	chr5:62805419:C:A	0	62805419	A	C
5	chr5:62805586:A:G	0	62805586	G	A
5	chr5:62805648:G:A	0	62805648	A	G
5	chr5:62806223:C:G	0	62806223	G	C
5	chr5:62807505:C:T	0	62807505	T	C
5	chr5:62807880:T:C	0	62807880	C	T
5	chr5:62808655:A:G	0	62808655	G	A
5	chr5:62809226:C:T	0	62809226	T	C
5	chr5:62809574:C:T	0	62809574	T	C
5	chr5:62809737:G:A	0	62809737	A	G
5	chr5:62809999:G:A	0	62809999	A	G
5	chr5:62810466:G:T	0	62810466	T	G
5	chr5:62811082:G:A	0	62811082	A	G
5	chr5:62811174:G:A	0	62811174	A	G
5	chr5:62811451:C:T	0	62811451	T	C
5	chr5:62811810:C:T	0	62811810	T	C
5	chr5:62811985:A:G	0	62811985	G	A
5	chr5:62811988:A:G	0	62811988	G	A
5	chr5:62812257:G:A	0	62812257	A	G
5	chr5:62812351:T:C	0	62812351	C	T
5	chr5:62812477:C:T	0	62812477	T	C
5	chr5:62812737:C:T	0	62812737	T	C
5	chr5:62813089:G:A	0	62813089	A	G
5	chr5:62814419:T:A	0	62814419	A	T
5	chr5:62814622:G:C	0	62814622	C	G
5	chr5:62814685:G:T	0	62814685	T	G
5	chr5:62815125:G:A	0	62815125	A	G
5	chr5:62816063:C:T	0	62816063	T	C
5	chr5:62816476:C:T	0	62816476	T	C
5	chr5:62816654:G:A	0	62816654	A	G
5	chr5:62816702:A:T	0	62816702	T	A
5	chr5:62817351:G:C	0	62817351	C	G
5	chr5:62817352:T:C	0	62817352	C	T
5	chr5:62817727:G:A	0	62817727	A	G
5	chr5:62817933:T:C	0	62817933	C	T
5	chr5:62823108:A:G	0	62823108	G	A
5	chr5:62824014:C:T	0	62824014	T	C
5	chr5:62824120:C:G	0	62824120	G	C
5	chr5:62824162:G:A	0	62824162	A	G
5	chr5:62825079:T:G	0	62825079	G	T
5	chr5:62825756:T:C	0	62825756	C	T
5	chr5:62826882:G:C	0	62826882	C	G
5	chr5:62827589:A:G	0	62827589	G	A
5	chr5:62828315:CTCTGAGTTTACAT:C	0	62828315	C	CTCTGAGTTTACAT
5	chr5:62828404:G:A	0	62828404	A	G
5	chr5:62828624:T:A	0	62828624	A	T
5	chr5:62828794:C:T	0	62828794	T	C
5	chr5:62829099:C:G	0	62829099	G	C
5	chr5:62829462:T:G	0	62829462	G	T
5	chr5:62829735:G:A	0	62829735	A	G
5	chr5:62830337:T:A	0	62830337	A	T
5	chr5:62831338:G:T	0	62831338	T	G
5	chr5:62831370:C:T	0	62831370	T	C
5	chr5:62831866:C:T	0	62831866	T	C
5	chr5:62832726:G:A	0	62832726	A	G
5	chr5:62832754:C:T	0	62832754	T	C
5	chr5:62833018:C:T	0	62833018	T	C
5	chr5:62833349:C:T	0	62833349	T	C
5	chr5:62833783:A:G	0	62833783	G	A
5	chr5:62833967:A:G	0	62833967	G	A
5	chr5:62834067:T:C	0	62834067	C	T
5	chr5:62834221:T:A	0	62834221	A	T
5	chr5:62835336:A:G	0	62835336	G	A
5	chr5:62835539:G:A	0	62835539	A	G
5	chr5:62835821:A:G	0	62835821	G	A
5	chr5:62835941:G:A	0	62835941	A	G
5	chr5:62835990:T:C	0	62835990	C	T
5	chr5:62837426:C:A	0	62837426	A	C
5	chr5:62837846:T:C	0	62837846	C	T
5	chr5:62837847:T:C	0	62837847	C	T
5	chr5:62838339:G:A	0	62838339	A	G
5	chr5:62838356:A:T	0	62838356	T	A
5	chr5:62838374:G:A	0	62838374	A	G
5	chr5:62838570:A:G	0	62838570	G	A
5	chr5:62838653:C:T	0	62838653	T	C
5	chr5:62838944:A:T	0	62838944	T	A
5	chr5:62839257:T:C	0	62839257	C	T
5	chr5:62839745:T:A	0	62839745	A	T
5	chr5:62842256:C:T	0	62842256	T	C
5	chr5:62843782:G:A	0	62843782	A	G
5	chr5:62844328:T:C	0	62844328	C	T
5	chr5:62845334:G:A	0	62845334	A	G
5	chr5:62845789:C:T	0	62845789	T	C
5	chr5:62845990:C:T	0	62845990	T	C
5	chr5:62846552:G:A	0	62846552	A	G
5	chr5:62846618:C:A	0	62846618	A	C
5	chr5:62847043:A:G	0	62847043	G	A
5	chr5:62847688:T:A	0	62847688	A	T
5	chr5:62847993:C:T	0	62847993	T	C
5	chr5:62849224:G:T	0	62849224	T	G
5	chr5:62850512:C:T	0	62850512	T	C
5	chr5:62851217:C:T	0	62851217	T	C
5	chr5:62851402:C:A	0	62851402	A	C
5	chr5:62852583:T:C	0	62852583	C	T
5	chr5:62853172:C:T	0	62853172	T	C
5	chr5:62853193:C:T	0	62853193	T	C
5	chr5:62853634:T:G	0	62853634	G	T
5	chr5:62853638:A:T	0	62853638	T	A
5	chr5:62853761:G:T	0	62853761	T	G
5	chr5:62854025:A:C	0	62854025	C	A
5	chr5:62855653:C:T	0	62855653	T	C
5	chr5:62856125:G:T	0	62856125	T	G
5	chr5:62856729:C:T	0	62856729	T	C
5	chr5:62857275:G:T	0	62857275	T	G
5	chr5:62857516:G:A	0	62857516	A	G
5	chr5:62858276:C:T	0	62858276	T	C
5	chr5:62858469:C:A	0	62858469	A	C
5	chr5:62858489:T:A	0	62858489	A	T
5	chr5:62858566:G:A	0	62858566	A	G
5	chr5:62858769:A:G	0	62858769	G	A
5	chr5:62859364:T:TCTG	0	62859364	TCTG	T
5	chr5:62859609:CT:C	0	62859609	C	CT
5	chr5:62859937:C:A	0	62859937	A	C
5	chr5:62860180:T:C	0	62860180	C	T
5	chr5:62861358:T:C	0	62861358	C	T
5	chr5:62861669:C:T	0	62861669	T	C
5	chr5:62861789:C:T	0	62861789	T	C
5	chr5:62862016:G:A	0	62862016	A	G
5	chr5:62862070:C:T	0	62862070	T	C
5	chr5:62862139:C:T	0	62862139	T	C
5	chr5:62862327:C:T	0	62862327	T	C
5	chr5:62862562:C:T	0	62862562	T	C
5	chr5:62862773:C:G	0	62862773	G	C
5	chr5:62862946:G:A	0	62862946	A	G
5	chr5:62863011:T:C	0	62863011	C	T
5	chr5:62863384:TC:T	0	62863384	T	TC
5	chr5:62863598:A:C	0	62863598	C	A
5	chr5:62863932:C:T	0	62863932	T	C
5	chr5:62863968:A:G	0	62863968	G	A
5	chr5:62863969:A:C	0	62863969	C	A
5	chr5:62864659:G:A	0	62864659	A	G
5	chr5:62864788:G:A	0	62864788	A	G
5	chr5:62864791:C:T	0	62864791	T	C
5	chr5:62865638:C:T	0	62865638	T	C
5	chr5:62865879:G:A	0	62865879	A	G
5	chr5:62865882:G:T	0	62865882	T	G
5	chr5:62865914:T:G	0	62865914	G	T
5	chr5:62865930:A:C	0	62865930	C	A
5	chr5:62866559:C:G	0	62866559	G	C
5	chr5:62866722:G:C	0	62866722	C	G
5	chr5:62866790:G:A	0	62866790	A	G
5	chr5:62866793:C:T	0	62866793	T	C
5	chr5:62867392:T:C	0	62867392	C	T
5	chr5:62867458:A:G	0	62867458	G	A
5	chr5:62867664:C:T	0	62867664	T	C
5	chr5:62869523:C:A	0	62869523	A	C
5	chr5:62869722:C:G	0	62869722	G	C
5	chr5:62871152:T:A	0	62871152	A	T
5	chr5:62871388:A:G	0	62871388	G	A
5	chr5:62871412:C:T	0	62871412	T	C
5	chr5:62871942:ACTC:A	0	62871942	A	ACTC
5	chr5:62873927:T:A	0	62873927	A	T
5	chr5:62873942:A:C	0	62873942	C	A
5	chr5:62875476:A:C	0	62875476	C	A
5	chr5:62876316:T:A	0	62876316	A	T
5	chr5:62876649:G:A	0	62876649	A	G
5	chr5:62876736:AAAAC:A	0	62876736	A	AAAAC
5	chr5:62877295:A:G	0	62877295	G	A
5	chr5:62878037:T:G	0	62878037	G	T
5	chr5:62880089:G:A	0	62880089	A	G
5	chr5:62881389:T:G	0	62881389	G	T
5	chr5:62881434:C:T	0	62881434	T	C
5	chr5:62883807:A:G	0	62883807	G	A
5	chr5:62883823:T:C	0	62883823	C	T
5	chr5:62883988:A:G	0	62883988	G	A
5	chr5:62884523:G:A	0	62884523	A	G
5	chr5:62884560:A:G	0	62884560	G	A
5	chr5:62884975:ATACT:A	0	62884975	A	ATACT
5	chr5:62886185:G:A	0	62886185	A	G
5	chr5:62886648:C:T	0	62886648	T	C
5	chr5:62887158:T:C	0	62887158	C	T
5	chr5:62887453:A:C	0	62887453	C	A
5	chr5:62888765:G:A	0	62888765	A	G
5	chr5:62889057:A:G	0	62889057	G	A
5	chr5:62889720:T:C	0	62889720	C	T
5	chr5:62890849:ACTTTT:A	0	62890849	A	ACTTTT
5	chr5:62892690:T:C	0	62892690	C	T
5	chr5:62893195:T:C	0	62893195	C	T
5	chr5:62894209:T:G	0	62894209	G	T
5	chr5:62894720:G:T	0	62894720	T	G
5	chr5:62894726:T:A	0	62894726	A	T
5	chr5:62895475:C:G	0	62895475	G	C
5	chr5:62895725:A:G	0	62895725	G	A
5	chr5:62895731:T:C	0	62895731	C	T
5	chr5:62896537:T:C	0	62896537	C	T
5	chr5:62897120:A:G	0	62897120	G	A
5	chr5:62897128:T:C	0	62897128	C	T
5	chr5:62897659:A:G	0	62897659	G	A
5	chr5:62897865:G:C	0	62897865	C	G
5	chr5:62897867:G:C	0	62897867	C	G
5	chr5:62897871:G:C	0	62897871	C	G
5	chr5:62898775:C:T	0	62898775	T	C
5	chr5:62899071:C:T	0	62899071	T	C
5	chr5:62899072:G:A	0	62899072	A	G
5	chr5:62900527:C:T	0	62900527	T	C
5	chr5:62901392:C:G	0	62901392	G	C
5	chr5:62901451:T:TTA	0	62901451	TTA	T
5	chr5:62901620:A:G	0	62901620	G	A
5	chr5:62903078:C:T	0	62903078	T	C
5	chr5:62903241:C:T	0	62903241	T	C
5	chr5:62903456:A:G	0	62903456	G	A
5	chr5:62904284:A:C	0	62904284	C	A
5	chr5:62905007:A:T	0	62905007	T	A
5	chr5:62905111:T:C	0	62905111	C	T
5	chr5:62906350:A:G	0	62906350	G	A
5	chr5:62906673:G:A	0	62906673	A	G
5	chr5:62906710:G:A	0	62906710	A	G
5	chr5:62906879:C:T	0	62906879	T	C
5	chr5:62907947:T:C	0	62907947	C	T
5	chr5:62908012:C:G	0	62908012	G	C
5	chr5:62908306:C:T	0	62908306	T	C
5	chr5:62908707:C:T	0	62908707	T	C
5	chr5:62909158:T:C	0	62909158	C	T
5	chr5:62909651:T:A	0	62909651	A	T
5	chr5:62909792:G:T	0	62909792	T	G
5	chr5:62911035:C:T	0	62911035	T	C
5	chr5:62911296:G:C	0	62911296	C	G
5	chr5:62911645:A:C	0	62911645	C	A
5	chr5:62912002:T:G	0	62912002	G	T
5	chr5:62912125:G:A	0	62912125	A	G
5	chr5:62912408:C:T	0	62912408	T	C
5	chr5:62912732:C:T	0	62912732	T	C
5	chr5:62913045:A:G	0	62913045	G	A
5	chr5:62913662:C:T	0	62913662	T	C
5	chr5:62913795:G:A	0	62913795	A	G
5	chr5:62914913:C:A	0	62914913	A	C
5	chr5:62915344:A:C	0	62915344	C	A
5	chr5:62915594:A:G	0	62915594	G	A
5	chr5:62916246:C:T	0	62916246	T	C
5	chr5:62916589:T:C	0	62916589	C	T
5	chr5:62916694:A:G	0	62916694	G	A
5	chr5:62917573:G:A	0	62917573	A	G
5	chr5:62917647:A:G	0	62917647	G	A
5	chr5:62918323:T:A	0	62918323	A	T
5	chr5:62919880:A:G	0	62919880	G	A
5	chr5:62919950:T:G	0	62919950	G	T
5	chr5:62920826:T:C	0	62920826	C	T
5	chr5:62923830:TG:T	0	62923830	T	TG
5	chr5:62924368:G:T	0	62924368	T	G
5	chr5:62924475:G:A	0	62924475	A	G
5	chr5:62924629:A:T	0	62924629	T	A
5	chr5:62924642:C:T	0	62924642	T	C
5	chr5:62925374:C:T	0	62925374	T	C
5	chr5:62925509:C:T	0	62925509	T	C
5	chr5:62925549:T:G	0	62925549	G	T
5	chr5:62925665:T:C	0	62925665	C	T
5	chr5:62925911:C:T	0	62925911	T	C
5	chr5:62926236:T:G	0	62926236	G	T
5	chr5:62926490:A:G	0	62926490	G	A
5	chr5:62926503:T:C	0	62926503	C	T
5	chr5:62926656:C:T	0	62926656	T	C
5	chr5:62927498:C:T	0	62927498	T	C
5	chr5:62927976:C:T	0	62927976	T	C
5	chr5:62928635:C:T	0	62928635	T	C
5	chr5:62928819:C:A	0	62928819	A	C
5	chr5:62928858:C:T	0	62928858	T	C
5	chr5:62929072:A:G	0	62929072	G	A
5	chr5:62929299:T:C	0	62929299	C	T
5	chr5:62929379:T:C	0	62929379	C	T
5	chr5:62929725:A:G	0	62929725	G	A
5	chr5:62930248:G:A	0	62930248	A	G
5	chr5:62930838:G:A	0	62930838	A	G
5	chr5:62931015:T:C	0	62931015	C	T
5	chr5:62931176:A:T	0	62931176	T	A
5	chr5:62931511:G:T	0	62931511	T	G
5	chr5:62932793:T:C	0	62932793	C	T
5	chr5:62933722:T:C	0	62933722	C	T
5	chr5:62933800:G:A	0	62933800	A	G
5	chr5:62934303:C:T	0	62934303	T	C
5	chr5:62934464:G:T	0	62934464	T	G
5	chr5:62934487:T:C	0	62934487	C	T
5	chr5:62935533:C:T	0	62935533	T	C
5	chr5:62935763:G:A	0	62935763	A	G
5	chr5:62935801:G:A	0	62935801	A	G
5	chr5:62936341:A:G	0	62936341	G	A
5	chr5:62936581:C:G	0	62936581	G	C
5	chr5:62936923:AC:A	0	62936923	A	AC
5	chr5:62937792:C:T	0	62937792	T	C
5	chr5:62937850:A:G	0	62937850	G	A
5	chr5:62937980:TC:T	0	62937980	T	TC
5	chr5:62938583:T:A	0	62938583	A	T
5	chr5:62938754:T:G	0	62938754	G	T
5	chr5:62939040:C:T	0	62939040	T	C
5	chr5:62939068:AG:A	0	62939068	A	AG
5	chr5:62939256:G:A	0	62939256	A	G
5	chr5:62939457:A:T	0	62939457	T	A
5	chr5:62940057:G:A	0	62940057	A	G
5	chr5:62940886:G:A	0	62940886	A	G
5	chr5:62940990:G:T	0	62940990	T	G
5	chr5:62941107:T:C	0	62941107	C	T
5	chr5:62941166:T:A	0	62941166	A	T
5	chr5:62941261:T:C	0	62941261	C	T
5	chr5:62941827:T:C	0	62941827	C	T
5	chr5:62941932:G:A	0	62941932	A	G
5	chr5:62942225:G:T	0	62942225	T	G
5	chr5:62942390:G:T	0	62942390	T	G
5	chr5:62942431:C:T	0	62942431	T	C
5	chr5:62943049:A:G	0	62943049	G	A
5	chr5:62943182:T:C	0	62943182	C	T
5	chr5:62944363:G:A	0	62944363	A	G
5	chr5:62944816:C:T	0	62944816	T	C
5	chr5:62944910:C:T	0	62944910	T	C
5	chr5:62945099:T:C	0	62945099	C	T
5	chr5:62945299:C:A	0	62945299	A	C
5	chr5:62945978:T:A	0	62945978	A	T
5	chr5:62946337:G:T	0	62946337	T	G
5	chr5:62946917:T:C	0	62946917	C	T
5	chr5:62947729:C:G	0	62947729	G	C
5	chr5:62949231:G:A	0	62949231	A	G
5	chr5:62949286:T:A	0	62949286	A	T
5	chr5:62949499:A:G	0	62949499	G	A
5	chr5:62949590:C:G	0	62949590	G	C
5	chr5:62950078:G:C	0	62950078	C	G
5	chr5:62950347:C:T	0	62950347	T	C
5	chr5:62950756:G:A	0	62950756	A	G
5	chr5:62951544:G:C	0	62951544	C	G
5	chr5:62951575:G:T	0	62951575	T	G
5	chr5:62951754:C:G	0	62951754	G	C
5	chr5:62951860:A:G	0	62951860	G	A
5	chr5:62951982:G:C	0	62951982	C	G
5	chr5:62952066:C:A	0	62952066	A	C
5	chr5:62952355:T:G	0	62952355	G	T
5	chr5:62952370:C:A	0	62952370	A	C
5	chr5:62953259:C:T	0	62953259	T	C
5	chr5:62953266:T:A	0	62953266	A	T
5	chr5:62953346:A:G	0	62953346	G	A
5	chr5:62953606:T:C	0	62953606	C	T
5	chr5:62953934:G:A	0	62953934	A	G
5	chr5:62953935:G:A	0	62953935	A	G
5	chr5:62954076:C:G	0	62954076	G	C
5	chr5:62954663:G:A	0	62954663	A	G
5	chr5:62955408:T:G	0	62955408	G	T
5	chr5:62955517:C:T	0	62955517	T	C
5	chr5:62955719:T:A	0	62955719	A	T
5	chr5:62955852:C:T	0	62955852	T	C
5	chr5:62956541:C:A	0	62956541	A	C
5	chr5:62956617:G:A	0	62956617	A	G
5	chr5:62957019:A:G	0	62957019	G	A
5	chr5:62957387:C:A	0	62957387	A	C
5	chr5:62957615:A:AAAC	0	62957615	AAAC	A
5	chr5:62957813:A:C	0	62957813	C	A
5	chr5:62958461:G:T	0	62958461	T	G
5	chr5:62958815:A:C	0	62958815	C	A
5	chr5:62958841:G:A	0	62958841	A	G
5	chr5:62959917:A:G	0	62959917	G	A
5	chr5:62959980:A:G	0	62959980	G	A
5	chr5:62961181:T:C	0	62961181	C	T
5	chr5:62961808:T:C	0	62961808	C	T
5	chr5:62963587:G:C	0	62963587	C	G
5	chr5:62964177:T:C	0	62964177	C	T
5	chr5:62964191:C:T	0	62964191	T	C
5	chr5:62964928:C:T	0	62964928	T	C
5	chr5:62965257:A:G	0	62965257	G	A
5	chr5:62965328:G:A	0	62965328	A	G
5	chr5:62965478:T:C	0	62965478	C	T
5	chr5:62965701:G:A	0	62965701	A	G
5	chr5:62965884:C:A	0	62965884	A	C
5	chr5:62966003:T:C	0	62966003	C	T
5	chr5:62967125:T:C	0	62967125	C	T
5	chr5:62967629:T:A	0	62967629	A	T
5	chr5:62968271:G:A	0	62968271	A	G
5	chr5:62969242:T:C	0	62969242	C	T
5	chr5:62969729:A:G	0	62969729	G	A
5	chr5:62970926:C:G	0	62970926	G	C
5	chr5:62971278:C:T	0	62971278	T	C
5	chr5:62971387:G:T	0	62971387	T	G
5	chr5:62971529:C:A	0	62971529	A	C
5	chr5:62971933:T:G	0	62971933	G	T
5	chr5:62972916:C:T	0	62972916	T	C
5	chr5:62973028:T:G	0	62973028	G	T
5	chr5:62973185:A:G	0	62973185	G	A
5	chr5:62973249:C:A	0	62973249	A	C
5	chr5:62973333:A:G	0	62973333	G	A
5	chr5:62973583:G:A	0	62973583	A	G
5	chr5:62974123:C:T	0	62974123	T	C
5	chr5:62975261:C:T	0	62975261	T	C
5	chr5:62975304:TA:T	0	62975304	T	TA
5	chr5:62975627:A:G	0	62975627	G	A
5	chr5:62975698:A:G	0	62975698	G	A
5	chr5:62977331:T:C	0	62977331	C	T
5	chr5:62979110:C:T	0	62979110	T	C
5	chr5:62979632:T:C	0	62979632	C	T
5	chr5:62979847:G:C	0	62979847	C	G
5	chr5:62980262:T:C	0	62980262	C	T
5	chr5:62980716:C:T	0	62980716	T	C
5	chr5:62981443:G:A	0	62981443	A	G
5	chr5:62981557:C:T	0	62981557	T	C
5	chr5:62982193:T:G	0	62982193	G	T
5	chr5:62982826:G:A	0	62982826	A	G
5	chr5:62982992:C:A	0	62982992	A	C
5	chr5:62983054:T:C	0	62983054	C	T
5	chr5:62984271:T:C	0	62984271	C	T
5	chr5:62985223:G:A	0	62985223	A	G
5	chr5:62985232:G:T	0	62985232	T	G
5	chr5:62985650:A:C	0	62985650	C	A
5	chr5:62985711:T:G	0	62985711	G	T
5	chr5:62986364:A:G	0	62986364	G	A
5	chr5:62986917:G:A	0	62986917	A	G
5	chr5:62987136:A:G	0	62987136	G	A
5	chr5:62988439:C:T	0	62988439	T	C
5	chr5:62988454:C:A	0	62988454	A	C
5	chr5:62989049:C:A	0	62989049	A	C
5	chr5:62990008:G:A	0	62990008	A	G
5	chr5:62990696:C:T	0	62990696	T	C
5	chr5:62990707:C:T	0	62990707	T	C
5	chr5:62993004:A:G	0	62993004	G	A
5	chr5:62993389:A:G	0	62993389	G	A
5	chr5:62993482:C:A	0	62993482	A	C
5	chr5:62993542:T:G	0	62993542	G	T
5	chr5:62993765:A:C	0	62993765	C	A
5	chr5:62993892:AG:A	0	62993892	A	AG
5	chr5:62995488:A:C	0	62995488	C	A
5	chr5:62995822:G:A	0	62995822	A	G
5	chr5:62995843:A:G	0	62995843	G	A
5	chr5:62996771:T:C	0	62996771	C	T
5	chr5:62996902:A:T	0	62996902	T	A
5	chr5:62996966:A:G	0	62996966	G	A
5	chr5:62998528:A:C	0	62998528	C	A
5	chr5:62999187:C:T	0	62999187	T	C
5	chr5:62999720:A:G	0	62999720	G	A
5	chr5:62999934:A:G	0	62999934	G	A
5	chr5:63000308:GT:G	0	63000308	G	GT
5	chr5:63001096:A:G	0	63001096	G	A
5	chr5:63001121:C:A	0	63001121	A	C
5	chr5:63001985:G:A	0	63001985	A	G
5	chr5:63002103:A:G	0	63002103	G	A
5	chr5:63002857:C:T	0	63002857	T	C
5	chr5:63002881:C:T	0	63002881	T	C
5	chr5:63003352:A:G	0	63003352	G	A
5	chr5:63004020:A:G	0	63004020	G	A
5	chr5:63005725:A:T	0	63005725	T	A
5	chr5:63007583:C:T	0	63007583	T	C
5	chr5:63008513:T:C	0	63008513	C	T
5	chr5:63008704:A:G	0	63008704	G	A
5	chr5:63008744:T:A	0	63008744	A	T
5	chr5:63009115:T:C	0	63009115	C	T
5	chr5:63009151:C:T	0	63009151	T	C
5	chr5:63011351:A:G	0	63011351	G	A
5	chr5:63011417:T:G	0	63011417	G	T
5	chr5:63012013:A:G	0	63012013	G	A
5	chr5:63012210:C:A	0	63012210	A	C
5	chr5:63012705:G:T	0	63012705	T	G
5	chr5:63013252:A:T	0	63013252	T	A
5	chr5:63014152:A:C	0	63014152	C	A
5	chr5:63014259:C:T	0	63014259	T	C
5	chr5:63016323:G:T	0	63016323	T	G
5	chr5:63016919:C:T	0	63016919	T	C
5	chr5:63017253:T:G	0	63017253	G	T
5	chr5:63017435:T:C	0	63017435	C	T
5	chr5:63017715:T:A	0	63017715	A	T
5	chr5:63018610:C:T	0	63018610	T	C
5	chr5:63020448:G:A	0	63020448	A	G
5	chr5:63020678:T:C	0	63020678	C	T
5	chr5:63022313:T:C	0	63022313	C	T
5	chr5:63022665:A:G	0	63022665	G	A
5	chr5:63023110:T:C	0	63023110	C	T
5	chr5:63024019:A:G	0	63024019	G	A
5	chr5:63024236:G:A	0	63024236	A	G
5	chr5:63026277:G:A	0	63026277	A	G
5	chr5:63026681:C:A	0	63026681	A	C
5	chr5:63027192:A:C	0	63027192	C	A
5	chr5:63028135:G:A	0	63028135	A	G
5	chr5:63028470:T:C	0	63028470	C	T
5	chr5:63029468:T:C	0	63029468	C	T
5	chr5:63029751:G:A	0	63029751	A	G
5	chr5:63030991:C:A	0	63030991	A	C
5	chr5:63031451:T:A	0	63031451	A	T
5	chr5:63032133:T:C	0	63032133	C	T
5	chr5:63032353:G:A	0	63032353	A	G
5	chr5:63032497:GA:G	0	63032497	G	GA
5	chr5:63033262:TA:T	0	63033262	T	TA
5	chr5:63034015:T:C	0	63034015	C	T
5	chr5:63034100:G:A	0	63034100	A	G
5	chr5:63034768:A:G	0	63034768	G	A
5	chr5:63036226:G:T	0	63036226	T	G
5	chr5:63038153:G:A	0	63038153	A	G
5	chr5:63038841:G:A	0	63038841	A	G
5	chr5:63038881:G:T	0	63038881	T	G
5	chr5:63039011:A:G	0	63039011	G	A
5	chr5:63039557:G:C	0	63039557	C	G
5	chr5:63039824:G:T	0	63039824	T	G
5	chr5:63040880:T:G	0	63040880	G	T
5	chr5:63040881:T:G	0	63040881	G	T
5	chr5:63041112:G:A	0	63041112	A	G
5	chr5:63041419:A:G	0	63041419	G	A
5	chr5:63041429:A:T	0	63041429	T	A
5	chr5:63041858:T:G	0	63041858	G	T
5	chr5:63042296:T:C	0	63042296	C	T
5	chr5:63042887:T:C	0	63042887	C	T
5	chr5:63043155:T:C	0	63043155	C	T
5	chr5:63043202:C:G	0	63043202	G	C
5	chr5:63044027:G:A	0	63044027	A	G
5	chr5:63044634:T:C	0	63044634	C	T
5	chr5:63045391:G:A	0	63045391	A	G
5	chr5:63046145:C:G	0	63046145	G	C
5	chr5:63046424:A:G	0	63046424	G	A
5	chr5:63046566:T:C	0	63046566	C	T
5	chr5:63046702:C:T	0	63046702	T	C
5	chr5:63047526:G:T	0	63047526	T	G
5	chr5:63047556:C:T	0	63047556	T	C
5	chr5:63047611:C:T	0	63047611	T	C
5	chr5:63048226:C:T	0	63048226	T	C
5	chr5:63048679:C:T	0	63048679	T	C
5	chr5:63049001:A:C	0	63049001	C	A
5	chr5:63049632:G:A	0	63049632	A	G
5	chr5:63049772:T:C	0	63049772	C	T
5	chr5:63049968:T:C	0	63049968	C	T
5	chr5:63050484:C:T	0	63050484	T	C
5	chr5:63050923:G:A	0	63050923	A	G
5	chr5:63051369:A:G	0	63051369	G	A
5	chr5:63052801:G:A	0	63052801	A	G
5	chr5:63053301:G:A	0	63053301	A	G
5	chr5:63053541:G:A	0	63053541	A	G
5	chr5:63053568:G:A	0	63053568	A	G
5	chr5:63053866:A:G	0	63053866	G	A
5	chr5:63057098:T:A	0	63057098	A	T
5	chr5:63058063:TATAA:T	0	63058063	T	TATAA
5	chr5:63058374:G:A	0	63058374	A	G
5	chr5:63058422:C:T	0	63058422	T	C
5	chr5:63058957:A:G	0	63058957	G	A
5	chr5:63059669:G:A	0	63059669	A	G
5	chr5:63059679:A:G	0	63059679	G	A
5	chr5:63060642:C:T	0	63060642	T	C
5	chr5:63060665:C:T	0	63060665	T	C
5	chr5:63061388:T:C	0	63061388	C	T
5	chr5:63062039:A:C	0	63062039	C	A
5	chr5:63063329:T:C	0	63063329	C	T
5	chr5:63063984:A:G	0	63063984	G	A
5	chr5:63064949:C:T	0	63064949	T	C
5	chr5:63065140:T:C	0	63065140	C	T
5	chr5:63065168:C:A	0	63065168	A	C
5	chr5:63066333:G:A	0	63066333	A	G
5	chr5:63066733:A:T	0	63066733	T	A
5	chr5:63067385:T:C	0	63067385	C	T
```
