## Supplementary material for "Characterization of shared and ancestry-specific signals driving complex traits using multi-ancestry fine-mapping": mesusieoutput

```
                 eur          afr      eur_afr
   [1,] 1.120619e-04 2.319556e-04 3.990829e-05
   [2,] 1.754332e-04 1.304275e-04 4.043008e-05
   [3,] 1.116281e-04 1.099414e-04 2.712235e-05
   [4,] 1.129553e-04 1.003886e-04 2.612617e-05
   [5,] 1.121603e-04 1.011025e-04 2.649244e-05
   [6,] 2.323576e-04 2.341714e-04 1.456584e-04
   [7,] 1.522521e-04 1.840517e-04 4.384451e-05
   [8,] 1.546755e-04 1.840395e-04 4.417528e-05
   [9,] 1.312983e-04 1.639327e-04 4.392220e-05
  [10,] 1.109109e-04 2.058449e-04 3.827883e-05
  [11,] 1.165758e-04 1.583476e-04 3.558575e-05
  [12,] 2.002729e-04 1.904417e-04 1.051291e-04
  [13,] 1.507645e-04 1.181499e-04 4.309847e-05
  [14,] 1.811331e-04 1.157782e-04 3.775843e-05
  [15,] 1.786073e-04 1.427995e-04 5.181686e-05
  [16,] 1.518574e-04 1.787658e-04 6.194723e-05
  [17,] 1.645217e-04 1.572413e-04 4.528955e-05
  [18,] 1.145662e-04 3.324725e-04 3.882562e-05
  [19,] 1.423307e-04 1.487137e-04 4.000356e-05
  [20,] 1.475729e-04 1.237584e-04 4.002684e-05
  [21,] 1.658444e-04 1.565415e-04 4.661088e-05
  [22,] 1.205341e-04 3.838802e-04 3.981138e-05
  [23,] 3.103471e-04 4.808789e-04 4.352567e-05
  [24,] 1.375426e-04 1.587044e-04 3.733024e-05
  [25,] 1.581860e-04 1.564369e-04 4.543913e-05
  [26,] 1.410965e-04 1.610001e-04 4.144486e-05
  [27,] 1.202600e-04 2.577895e-04 3.344480e-05
  [28,] 1.595211e-04 1.569028e-04 4.524243e-05
  [29,] 1.183759e-04 2.605120e-04 3.419055e-05
  [30,] 1.144940e-04 1.549489e-04 2.854508e-05
  [31,] 1.394612e-04 1.208478e-04 3.471058e-05
  [32,] 1.632816e-04 1.566483e-04 4.748517e-05
  [33,] 3.540318e-04 2.307289e-04 4.624582e-05
  [34,] 3.636778e-04 2.364303e-04 6.117707e-05
  [35,] 1.645889e-04 1.566615e-04 4.724547e-05
  [36,] 1.201113e-04 2.382727e-04 3.234674e-05
  [37,] 1.911477e-04 2.761258e-04 3.309318e-05
  [38,] 1.268255e-04 2.721184e-04 3.197232e-05
  [39,] 1.239478e-04 2.972946e-04 3.398689e-05
  [40,] 1.842466e-04 1.764201e-04 6.026541e-05
  [41,] 1.351053e-04 3.383261e-04 9.833466e-05
  [42,] 1.255887e-04 2.584727e-04 3.213960e-05
  [43,] 1.253302e-04 2.598690e-04 3.226913e-05
  [44,] 1.590917e-04 2.316041e-04 3.375926e-05
  [45,] 1.402869e-04 2.849370e-04 8.357992e-05
  [46,] 1.395937e-04 1.556760e-04 4.151125e-05
  [47,] 1.715998e-04 1.567084e-04 5.027070e-05
  [48,] 1.098195e-04 1.365486e-04 2.571539e-05
  [49,] 1.210265e-04 2.694190e-04 3.383665e-05
  [50,] 1.222940e-04 2.764099e-04 3.385730e-05
  [51,] 1.645215e-04 1.566317e-04 4.794145e-05
  [52,] 1.392888e-04 1.492576e-04 4.051180e-05
  [53,] 1.925899e-04 1.999294e-04 8.978393e-05
  [54,] 1.706384e-04 1.566659e-04 4.872629e-05
  [55,] 1.983509e-04 1.826847e-04 7.104215e-05
  [56,] 2.980365e-04 2.789206e-04 3.621706e-05
  [57,] 1.614602e-04 1.565670e-04 4.687296e-05
  [58,] 1.249004e-04 3.456103e-04 3.651405e-05
  [59,] 1.385085e-04 1.485875e-04 3.956840e-05
  [60,] 1.741723e-04 1.346663e-04 3.924183e-05
  [61,] 1.158947e-04 1.556040e-04 3.591600e-05
  [62,] 1.229927e-04 4.122847e-04 4.022330e-05
  [63,] 1.231856e-04 3.158956e-04 3.562966e-05
  [64,] 1.345528e-04 2.972127e-04 8.651128e-05
  [65,] 1.400066e-04 1.486390e-04 3.979375e-05
  [66,] 1.583249e-04 1.566703e-04 4.554492e-05
  [67,] 1.518334e-04 1.601942e-04 3.818726e-05
  [68,] 1.394403e-04 1.493576e-04 4.043421e-05
  [69,] 1.367210e-04 1.261564e-04 3.650716e-05
  [70,] 1.398253e-04 1.486936e-04 3.991908e-05
  [71,] 1.612739e-04 1.635970e-04 5.483773e-05
  [72,] 1.463961e-04 3.714894e-04 3.343527e-05
  [73,] 1.938598e-04 1.754126e-04 6.041063e-05
  [74,] 1.365257e-04 2.654722e-04 3.077134e-05
  [75,] 1.382467e-04 1.485664e-04 4.050521e-05
  [76,] 1.939194e-04 1.600927e-04 6.213350e-05
  [77,] 1.419760e-04 3.261086e-04 3.233756e-05
  [78,] 1.861880e-04 1.612522e-04 6.124389e-05
  [79,] 1.642098e-04 1.582754e-04 5.110966e-05
  [80,] 1.285094e-04 2.801317e-04 3.283538e-05
  [81,] 1.476433e-04 1.506694e-04 4.295272e-05
  [82,] 1.258636e-04 2.784923e-04 3.328430e-05
  [83,] 1.335136e-04 3.601975e-04 3.517825e-05
  [84,] 1.957948e-04 1.630922e-04 6.647622e-05
  [85,] 1.938713e-04 1.612827e-04 6.366414e-05
  [86,] 1.021959e-04 2.094063e-04 3.869103e-05
  [87,] 1.091535e-04 1.687766e-04 2.980453e-05
  [88,] 1.523282e-04 1.630810e-04 5.293833e-05
  [89,] 1.500294e-04 1.527672e-04 4.435295e-05
  [90,] 1.221505e-04 1.569899e-04 3.690566e-05
  [91,] 1.481387e-04 1.878504e-04 6.499729e-05
  [92,] 1.106092e-04 4.149581e-04 4.533928e-05
  [93,] 1.419564e-04 1.321311e-04 3.847865e-05
  [94,] 1.495169e-04 1.611978e-04 5.074918e-05
  [95,] 1.146336e-04 2.423209e-04 3.294859e-05
  [96,] 1.424440e-04 1.685864e-04 4.957973e-05
  [97,] 1.641820e-04 1.548320e-04 5.031940e-05
  [98,] 1.262349e-04 1.807010e-04 3.860760e-05
  [99,] 1.371692e-04 1.547106e-04 4.197489e-05
 [100,] 1.414674e-04 1.643400e-04 4.717446e-05
 [101,] 9.598759e-05 3.034819e-04 4.196027e-05
 [102,] 9.628397e-05 2.706679e-04 3.893342e-05
 [103,] 2.552906e-04 3.139944e-04 4.090178e-05
 [104,] 1.013388e-04 3.429998e-04 3.764758e-05
 [105,] 1.421456e-04 1.672639e-04 4.847722e-05
 [106,] 1.360524e-04 1.580437e-04 4.367446e-05
 [107,] 9.584419e-05 2.334687e-04 3.694703e-05
 [108,] 9.673960e-05 2.078033e-04 3.358281e-05
 [109,] 1.320298e-04 1.547651e-04 4.055639e-05
 [110,] 9.768436e-05 3.387469e-04 4.100244e-05
 [111,] 9.822529e-05 2.591086e-04 3.564903e-05
 [112,] 9.616725e-05 2.591909e-04 3.826495e-05
 [113,] 1.504959e-04 2.097578e-04 6.294264e-05
 [114,] 1.057836e-04 3.745056e-04 3.637285e-05
 [115,] 9.881636e-05 4.457860e-04 4.522384e-05
 [116,] 1.434975e-04 1.690731e-04 4.991316e-05
 [117,] 9.923999e-05 4.390295e-04 4.430730e-05
 [118,] 9.917123e-05 4.487852e-04 4.487627e-05
 [119,] 1.395849e-04 1.417366e-04 3.931823e-05
 [120,] 1.226657e-04 1.580827e-04 3.538703e-05
 [121,] 1.440513e-04 1.888322e-04 5.960277e-05
 [122,] 1.316255e-04 1.523685e-04 3.393949e-05
 [123,] 1.073474e-04 4.416562e-04 3.813994e-05
 [124,] 1.058340e-04 2.542588e-03 1.698388e-04
 [125,] 1.360295e-04 1.528818e-04 3.948059e-05
 [126,] 1.361252e-04 1.611982e-04 3.346194e-05
 [127,] 1.200611e-04 1.566729e-04 3.675358e-05
 [128,] 1.624676e-04 1.541045e-04 5.481958e-05
 [129,] 1.590623e-04 1.470365e-04 4.993340e-05
 [130,] 1.163978e-04 1.625191e-04 3.142435e-05
 [131,] 1.560193e-04 1.594495e-04 5.324758e-05
 [132,] 1.620188e-04 2.004789e-04 4.266004e-05
 [133,] 2.747765e-04 1.657392e-04 6.980270e-05
 [134,] 1.454816e-04 2.672203e-04 2.748118e-05
 [135,] 1.266674e-04 1.620351e-04 4.029053e-05
 [136,] 1.293007e-04 1.094958e-04 3.479304e-05
 [137,] 1.185856e-04 1.603738e-04 3.546137e-05
 [138,] 1.701754e-04 1.193789e-04 3.176769e-05
 [139,] 1.121800e-04 4.788473e-04 9.866527e-05
 [140,] 1.858099e-04 1.814861e-04 4.676946e-05
 [141,] 1.569444e-04 1.938639e-04 4.882781e-05
 [142,] 3.121448e-04 1.147628e-04 6.178346e-05
 [143,] 1.170669e-04 1.916393e-04 4.037907e-05
 [144,] 1.525267e-04 1.029201e-04 2.995650e-05
 [145,] 1.097522e-04 1.425914e-04 3.813982e-05
 [146,] 2.889536e-04 1.294151e-04 7.499531e-05
 [147,] 2.104907e-04 1.134199e-04 3.521908e-05
 [148,] 9.958193e-05 1.119647e-04 2.810959e-05
 [149,] 1.817434e-04 1.550500e-04 7.603683e-05
 [150,] 2.957638e-04 1.383529e-04 7.066696e-05
 [151,] 2.563222e-04 1.148436e-04 3.787733e-05
 [152,] 2.594042e-04 1.154602e-04 3.773417e-05
 [153,] 1.001544e-04 2.219698e-04 3.750235e-05
 [154,] 1.644640e-04 1.024462e-04 3.177267e-05
 [155,] 1.553269e-04 1.025940e-04 3.077563e-05
 [156,] 1.166251e-04 1.211907e-04 3.297343e-05
 [157,] 2.606477e-04 1.112282e-04 4.118604e-05
 [158,] 2.331104e-04 1.083213e-04 4.371026e-05
 [159,] 1.990553e-04 1.008883e-04 4.055679e-05
 [160,] 1.479107e-04 1.485812e-04 4.256293e-05
 [161,] 2.237905e-04 1.157250e-04 3.561599e-05
 [162,] 2.992181e-04 1.190296e-04 6.434903e-05
 [163,] 2.312030e-04 1.144108e-04 3.693512e-05
 [164,] 2.286065e-04 1.131825e-04 3.754742e-05
 [165,] 3.143135e-04 2.434956e-04 4.579924e-05
 [166,] 2.302884e-04 1.151759e-04 3.665951e-05
 [167,] 3.309872e-04 2.531509e-04 5.073195e-05
 [168,] 1.163924e-04 1.166690e-04 3.151972e-05
 [169,] 2.213768e-04 1.143910e-04 3.641377e-05
 [170,] 3.149821e-04 2.550117e-04 4.940744e-05
 [171,] 2.621080e-04 1.086409e-04 3.805552e-05
 [172,] 2.818725e-04 1.551040e-04 9.105584e-05
 [173,] 2.164748e-04 1.142829e-04 3.604581e-05
 [174,] 3.066724e-04 2.542104e-04 4.888459e-05
 [175,] 2.142874e-04 1.201633e-04 3.326467e-05
 [176,] 1.416305e-04 1.343215e-04 3.804760e-05
 [177,] 1.465638e-04 1.781055e-04 5.208124e-05
 [178,] 2.125769e-04 1.210997e-04 3.287797e-05
 [179,] 2.368226e-04 1.142713e-04 3.496599e-05
 [180,] 1.552524e-04 1.009223e-04 2.895313e-05
 [181,] 2.182416e-04 1.182541e-04 3.435070e-05
 [182,] 2.150702e-04 1.175266e-04 3.441426e-05
 [183,] 1.161488e-04 1.148609e-04 3.080692e-05
 [184,] 2.455421e-04 1.079549e-04 3.832229e-05
 [185,] 2.169368e-04 1.182746e-04 3.440972e-05
 [186,] 2.217395e-04 1.190600e-04 3.442857e-05
 [187,] 2.212466e-04 1.154707e-04 3.587156e-05
 [188,] 2.524306e-04 1.114216e-04 3.597552e-05
 [189,] 3.206485e-04 1.812147e-04 1.151741e-04
 [190,] 1.156071e-04 1.145408e-04 3.057293e-05
 [191,] 1.461375e-04 1.501340e-04 4.314983e-05
 [192,] 2.953289e-04 1.421482e-04 7.771877e-05
 [193,] 2.182610e-04 1.154119e-04 3.568430e-05
 [194,] 2.246329e-04 1.172706e-04 3.527618e-05
 [195,] 2.644944e-04 2.525024e-04 4.630638e-05
 [196,] 2.558003e-04 1.387135e-04 5.890965e-05
 [197,] 2.384411e-04 1.093701e-04 3.654884e-05
 [198,] 1.175655e-04 1.147474e-04 3.116156e-05
 [199,] 3.141277e-04 1.807748e-04 1.112797e-04
 [200,] 2.271505e-04 1.170220e-04 3.553774e-05
 [201,] 3.158414e-04 1.395860e-04 7.310811e-05
 [202,] 1.161639e-04 1.149292e-04 3.088649e-05
 [203,] 2.487884e-04 1.222768e-04 3.499889e-05
 [204,] 2.118078e-04 1.107754e-04 3.805722e-05
 [205,] 2.436899e-04 1.082516e-04 3.782907e-05
 [206,] 1.533423e-04 1.601764e-04 5.955393e-05
 [207,] 2.454248e-04 1.085952e-04 3.744344e-05
 [208,] 2.274656e-04 1.146118e-04 3.499028e-05
 [209,] 3.157633e-04 1.392014e-04 7.179710e-05
 [210,] 1.402678e-04 1.339583e-04 3.770592e-05
 [211,] 2.486642e-04 1.080092e-04 3.865138e-05
 [212,] 1.395612e-04 1.641626e-04 4.169828e-05
 [213,] 3.093227e-04 2.548688e-04 4.901053e-05
 [214,] 1.170192e-04 1.137897e-04 3.066870e-05
 [215,] 2.293687e-04 1.170944e-04 3.566341e-05
 [216,] 3.195884e-04 1.829869e-04 1.200219e-04
 [217,] 1.547020e-04 1.267920e-04 4.297701e-05
 [218,] 4.987514e-04 1.380104e-04 2.905453e-05
 [219,] 1.388919e-04 1.334111e-04 3.700492e-05
 [220,] 2.297552e-04 1.180197e-04 3.529927e-05
 [221,] 2.227442e-04 1.546951e-04 5.173066e-05
 [222,] 1.173619e-04 1.146705e-04 3.113333e-05
 [223,] 2.252451e-04 1.169228e-04 3.546923e-05
 [224,] 2.240179e-04 1.170321e-04 3.532845e-05
 [225,] 2.629361e-04 1.078207e-04 4.027615e-05
 [226,] 1.428535e-04 1.006175e-04 2.796243e-05
 [227,] 1.576970e-04 1.864831e-04 4.710907e-05
 [228,] 1.180577e-04 1.157007e-04 3.172560e-05
 [229,] 2.270651e-04 1.543681e-04 5.260154e-05
 [230,] 1.395090e-04 1.788298e-04 4.454037e-05
 [231,] 1.434333e-04 1.024631e-04 2.728478e-05
 [232,] 2.415914e-04 1.176362e-04 3.631388e-05
 [233,] 1.480077e-04 1.033167e-04 2.735377e-05
 [234,] 2.600012e-04 1.078818e-04 3.937557e-05
 [235,] 2.619185e-04 1.077475e-04 4.005115e-05
 [236,] 2.680212e-04 1.137267e-04 3.595854e-05
 [237,] 2.037564e-04 1.156296e-04 3.434235e-05
 [238,] 2.931396e-04 2.488446e-04 4.830603e-05
 [239,] 1.169614e-04 1.003330e-04 2.423942e-05
 [240,] 1.675727e-04 2.360460e-04 1.030755e-04
 [241,] 1.702585e-04 1.722712e-04 7.332625e-05
 [242,] 2.541501e-04 1.080013e-04 3.896037e-05
 [243,] 4.496795e-04 9.477916e-05 6.601063e-05
 [244,] 2.890491e-04 2.526324e-04 4.764966e-05
 [245,] 1.418171e-04 1.025375e-04 2.712586e-05
 [246,] 2.502702e-04 1.089533e-04 3.729579e-05
 [247,] 1.694687e-04 2.346334e-04 1.042461e-04
 [248,] 4.353031e-04 1.209829e-04 3.377869e-05
 [249,] 1.195957e-04 1.433730e-04 4.101259e-05
 [250,] 2.964557e-04 2.528396e-04 4.816188e-05
 [251,] 1.342762e-04 9.599364e-05 3.253063e-05
 [252,] 2.493524e-04 1.079885e-04 3.877961e-05
 [253,] 1.686379e-04 1.649642e-04 4.096907e-05
 [254,] 1.457458e-04 1.496998e-04 4.198805e-05
 [255,] 1.722506e-04 1.624085e-04 4.084791e-05
 [256,] 2.450228e-04 2.463931e-04 4.495338e-05
 [257,] 1.318778e-04 1.532505e-04 3.291617e-05
 [258,] 1.320783e-04 1.537097e-04 3.292605e-05
 [259,] 2.875286e-04 1.219836e-04 4.403800e-05
 [260,] 2.263483e-04 2.402542e-04 4.398388e-05
 [261,] 2.624273e-04 1.807430e-04 5.800082e-05
 [262,] 3.083729e-04 1.820710e-04 1.443547e-04
 [263,] 3.216153e-04 9.638895e-05 3.670127e-05
 [264,] 1.739684e-04 1.347758e-04 5.338171e-05
 [265,] 1.469646e-04 1.421496e-04 3.824263e-05
 [266,] 3.397560e-04 1.925818e-04 2.035746e-04
 [267,] 3.362025e-04 2.083245e-04 2.244538e-04
 [268,] 1.750883e-04 2.716212e-04 1.321142e-04
 [269,] 1.863674e-04 4.039048e-04 2.245423e-04
 [270,] 2.003071e-04 1.410364e-04 6.495581e-05
 [271,] 1.235403e-04 1.700188e-04 5.626315e-05
 [272,] 1.247676e-04 1.575912e-04 2.774577e-05
 [273,] 1.022716e-04 1.083572e-04 2.890370e-05
 [274,] 2.029319e-04 1.441225e-04 3.589040e-05
 [275,] 2.033527e-04 1.450403e-04 3.592610e-05
 [276,] 2.134132e-04 2.253259e-04 4.404696e-05
 [277,] 1.335024e-04 1.352116e-04 3.230052e-05
 [278,] 1.768579e-04 1.538720e-04 5.453002e-05
 [279,] 1.874574e-04 3.004382e-04 1.646996e-04
 [280,] 1.932293e-04 1.423760e-04 6.350723e-05
 [281,] 1.428094e-04 1.813126e-04 5.246072e-05
 [282,] 1.356621e-04 1.363604e-04 3.231917e-05
 [283,] 1.212396e-04 9.761981e-05 2.470551e-05
 [284,] 1.182280e-04 9.654089e-05 2.471292e-05
 [285,] 1.425592e-04 1.815324e-04 5.237625e-05
 [286,] 2.323954e-04 1.606854e-04 9.301374e-05
 [287,] 2.039902e-04 2.175176e-04 4.429936e-05
 [288,] 1.483324e-04 1.297128e-04 3.460793e-05
 [289,] 1.128890e-04 1.160359e-04 2.375964e-05
 [290,] 1.226095e-04 1.266815e-04 4.090815e-05
 [291,] 1.072621e-04 9.907213e-05 2.606335e-05
 [292,] 9.933991e-05 9.646511e-05 2.380140e-05
 [293,] 1.294489e-04 1.250228e-04 2.625209e-05
 [294,] 1.922968e-04 1.403603e-04 3.659016e-05
 [295,] 1.304168e-04 1.037037e-04 2.850299e-05
 [296,] 1.557019e-04 1.283279e-04 3.754295e-05
 [297,] 1.940423e-04 1.344861e-04 3.763039e-05
 [298,] 1.668442e-04 1.276894e-04 3.513496e-05
 [299,] 1.582871e-04 1.275753e-04 3.363905e-05
 [300,] 9.906074e-04 1.278850e-04 3.592710e-05
 [301,] 2.297323e-04 1.459964e-04 6.421853e-05
 [302,] 1.687482e-04 1.103261e-04 4.021788e-05
 [303,] 1.604188e-04 1.271256e-04 3.634824e-05
 [304,] 1.356779e-04 1.828328e-04 3.571758e-05
 [305,] 1.403676e-04 1.177505e-04 3.562883e-05
 [306,] 1.981492e-04 1.200844e-04 4.701823e-05
 [307,] 1.644834e-04 1.661218e-04 4.218235e-05
 [308,] 1.142084e-04 3.090620e-04 8.830600e-05
 [309,] 1.874647e-04 1.726248e-04 4.048039e-05
 [310,] 2.126849e-04 2.102519e-04 5.118596e-05
 [311,] 2.724606e-04 1.924940e-04 5.457453e-05
 [312,] 2.082084e-04 1.053300e-04 4.727228e-05
 [313,] 1.229091e-04 1.676022e-04 3.724422e-05
 [314,] 1.260599e-04 1.591369e-04 5.305877e-05
 [315,] 1.683100e-04 1.642097e-04 4.014268e-05
 [316,] 1.057900e-04 1.139995e-04 2.963881e-05
 [317,] 1.033170e-04 4.009750e-04 8.588660e-05
 [318,] 1.695181e-04 1.523033e-04 4.498895e-05
 [319,] 1.598812e-04 1.761228e-04 5.548947e-05
 [320,] 9.969570e-05 3.800392e-04 5.792879e-05
 [321,] 1.198956e-04 1.695518e-04 3.696841e-05
 [322,] 1.419127e-04 1.929842e-04 5.843625e-05
 [323,] 1.202574e-04 1.700984e-04 3.710993e-05
 [324,] 1.052777e-04 2.054181e-04 3.785872e-05
 [325,] 1.817586e-04 1.771642e-04 5.948753e-05
 [326,] 1.079345e-04 1.630167e-04 4.147232e-05
 [327,] 1.381506e-04 1.956545e-04 5.442453e-05
 [328,] 1.072925e-04 2.954226e-04 6.392843e-05
 [329,] 1.779141e-04 1.496687e-04 5.644487e-05
 [330,] 1.002655e-04 2.839821e-04 5.070877e-05
 [331,] 1.330844e-04 1.679062e-04 5.308527e-05
 [332,] 1.926369e-04 4.121003e-04 9.005564e-05
 [333,] 2.138650e-04 1.273421e-04 3.358033e-05
 [334,] 1.302380e-04 1.754797e-04 5.403630e-05
 [335,] 1.095481e-04 1.317517e-04 3.154752e-05
 [336,] 9.599546e-05 9.243633e-05 2.357705e-05
 [337,] 1.004612e-04 1.167628e-04 2.914885e-05
 [338,] 1.002185e-04 1.119092e-04 2.736350e-05
 [339,] 9.815836e-05 9.200962e-05 2.364863e-05
 [340,] 9.977851e-05 1.164922e-04 2.878882e-05
 [341,] 1.560539e-04 1.865391e-04 4.367849e-05
 [342,] 1.004076e-04 1.164476e-04 2.906265e-05
 [343,] 9.983124e-05 1.061467e-04 2.566555e-05
 [344,] 1.148218e-04 1.006523e-04 2.420095e-05
 [345,] 9.923673e-05 1.157402e-04 2.835772e-05
 [346,] 9.918477e-05 1.140183e-04 2.796513e-05
 [347,] 1.102297e-04 1.348828e-04 3.143121e-05
 [348,] 1.197209e-04 1.833963e-04 3.796195e-05
 [349,] 1.969772e-04 1.402028e-04 4.696834e-05
 [350,] 1.952628e-04 1.418013e-04 4.554100e-05
 [351,] 1.968390e-04 1.374079e-04 4.685992e-05
 [352,] 1.968407e-04 1.374153e-04 4.688161e-05
 [353,] 1.111006e-04 1.597157e-04 3.193990e-05
 [354,] 1.493746e-04 1.778913e-04 4.367311e-05
 [355,] 9.630704e-05 1.045904e-04 2.548254e-05
 [356,] 1.516734e-04 1.795963e-04 4.342246e-05
 [357,] 1.020465e-04 1.006760e-04 2.594330e-05
 [358,] 9.719380e-05 9.963977e-05 2.470094e-05
 [359,] 1.902332e-04 1.675689e-04 6.504166e-05
 [360,] 1.905013e-04 1.335431e-04 4.962485e-05
 [361,] 1.457639e-04 1.684858e-04 4.762115e-05
 [362,] 1.188662e-04 1.640003e-04 3.705646e-05
 [363,] 1.334017e-04 1.899906e-04 5.027372e-05
 [364,] 9.636117e-05 1.075203e-04 2.575984e-05
 [365,] 1.041739e-04 1.838280e-04 4.032982e-05
 [366,] 1.023054e-04 1.876179e-04 3.942009e-05
 [367,] 9.640152e-05 1.067697e-04 2.553918e-05
 [368,] 1.005703e-04 1.247660e-04 2.965908e-05
 [369,] 1.189876e-04 2.441724e-04 4.689860e-05
 [370,] 1.190344e-04 2.832974e-04 5.080212e-05
 [371,] 1.881390e-04 1.773602e-04 6.168191e-05
 [372,] 1.890142e-04 1.819064e-04 6.740877e-05
 [373,] 9.560154e-05 5.025572e-03 2.629987e-04
 [374,] 9.549456e-05 6.494386e-03 3.121064e-04
 [375,] 1.598073e-04 1.765336e-04 5.239125e-05
 [376,] 1.163953e-04 2.298063e-04 3.828240e-05
 [377,] 1.595213e-04 1.768858e-04 5.135470e-05
 [378,] 9.520517e-05 1.172274e-02 4.333507e-04
 [379,] 1.128512e-04 1.233442e-04 2.856698e-05
 [380,] 1.256783e-04 1.882303e-04 3.685759e-05
 [381,] 1.412967e-04 1.501380e-04 3.933662e-05
 [382,] 9.858791e-05 1.216050e-04 2.905305e-05
 [383,] 1.729344e-04 1.870117e-04 6.208386e-05
 [384,] 1.216880e-04 1.819850e-04 3.717458e-05
 [385,] 1.454159e-04 1.599065e-04 3.135372e-05
 [386,] 1.092026e-04 2.037991e-04 4.244540e-05
 [387,] 2.994523e-04 4.608134e-04 5.207301e-04
 [388,] 3.237527e-04 1.994311e-04 2.081164e-04
 [389,] 3.232941e-04 1.708570e-04 1.597078e-04
 [390,] 2.353844e-04 1.891559e-04 1.421669e-04
 [391,] 1.713584e-04 1.782140e-04 5.171881e-05
 [392,] 2.275273e-04 1.897870e-04 1.370135e-04
 [393,] 2.684231e-04 1.687741e-04 4.574207e-05
 [394,] 2.145105e-04 1.823697e-04 1.021393e-04
 [395,] 1.720329e-04 1.820794e-04 5.658690e-05
 [396,] 1.704797e-04 1.662775e-04 4.864836e-05
 [397,] 2.886851e-04 1.244277e-04 9.354217e-05
 [398,] 2.417205e-04 1.191764e-04 7.487160e-05
 [399,] 2.142964e-04 1.569471e-04 5.503920e-05
 [400,] 2.048636e-04 1.571138e-04 6.753371e-05
 [401,] 3.945175e-04 4.270010e-04 6.607618e-04
 [402,] 1.927633e-04 1.525191e-04 6.032095e-05
 [403,] 9.544034e-05 1.330010e-04 2.716970e-05
 [404,] 2.395375e-04 1.766140e-04 7.969436e-05
 [405,] 1.494656e-04 1.612230e-04 4.613895e-05
 [406,] 1.815671e-04 3.568551e-04 9.541990e-05
 [407,] 9.480675e-05 1.998713e-04 3.737372e-05
 [408,] 1.490657e-04 2.055140e-04 3.796048e-05
 [409,] 1.445477e-04 1.847138e-04 3.919362e-05
 [410,] 1.283588e-04 1.527685e-04 3.720950e-05
 [411,] 1.435877e-04 2.014229e-04 3.835394e-05
 [412,] 2.408092e-04 1.753923e-04 8.087467e-05
 [413,] 1.408161e-04 1.903850e-04 3.927515e-05
 [414,] 1.438531e-04 2.063965e-04 3.854171e-05
 [415,] 1.497248e-04 2.026981e-04 3.823411e-05
 [416,] 1.496655e-04 2.016399e-04 3.820285e-05
 [417,] 1.499058e-04 2.015269e-04 3.818860e-05
 [418,] 1.417691e-04 2.077598e-04 3.883982e-05
 [419,] 1.497629e-04 2.013378e-04 3.819094e-05
 [420,] 1.501443e-04 2.016099e-04 3.818020e-05
 [421,] 1.490078e-04 2.011935e-04 3.822490e-05
 [422,] 1.482787e-04 2.038345e-04 3.833891e-05
 [423,] 1.495598e-04 1.986742e-04 3.814289e-05
 [424,] 1.477681e-04 2.025752e-04 3.833895e-05
 [425,] 1.401692e-04 1.887430e-04 3.926191e-05
 [426,] 1.428811e-04 1.209646e-04 3.939723e-05
 [427,] 1.477963e-04 2.025125e-04 3.834203e-05
 [428,] 1.490802e-04 2.013378e-04 3.822427e-05
 [429,] 1.501320e-04 2.030400e-04 3.821778e-05
 [430,] 1.405239e-04 1.956262e-04 4.078501e-05
 [431,] 1.412291e-04 2.029545e-04 3.870895e-05
 [432,] 1.410079e-04 2.073398e-04 3.892873e-05
 [433,] 1.134293e-04 1.526705e-04 3.448519e-05
 [434,] 1.488641e-04 2.007724e-04 3.822712e-05
 [435,] 1.399765e-04 2.062352e-04 3.903195e-05
 [436,] 1.395196e-04 2.072220e-04 3.915695e-05
 [437,] 1.406822e-04 2.052698e-04 3.888027e-05
 [438,] 1.411161e-04 2.065535e-04 3.887470e-05
 [439,] 1.406551e-04 2.136521e-04 3.926531e-05
 [440,] 1.073967e-04 1.410677e-04 3.641599e-05
 [441,] 1.414543e-04 2.054948e-04 3.878449e-05
 [442,] 1.413388e-04 2.056096e-04 3.880305e-05
 [443,] 1.408275e-04 2.031736e-04 3.877537e-05
 [444,] 1.399234e-04 2.034028e-04 3.890912e-05
 [445,] 1.422125e-04 1.956869e-04 4.081643e-05
 [446,] 1.408843e-04 2.054808e-04 3.885925e-05
 [447,] 1.409006e-04 1.901420e-04 4.106367e-05
 [448,] 1.148778e-04 1.533015e-04 3.509276e-05
 [449,] 1.406191e-04 2.044252e-04 3.885390e-05
 [450,] 1.143158e-04 1.831622e-04 3.597735e-05
 [451,] 1.422878e-04 1.884712e-04 3.918831e-05
 [452,] 1.420644e-04 2.029210e-04 3.860233e-05
 [453,] 1.402081e-04 2.062977e-04 3.899235e-05
 [454,] 1.809054e-04 2.770357e-04 8.233841e-05
 [455,] 1.414669e-04 2.072477e-04 3.885456e-05
 [456,] 1.439535e-04 2.022862e-04 3.838621e-05
 [457,] 1.426879e-04 2.007784e-04 3.847274e-05
 [458,] 1.416570e-04 2.235860e-04 3.950776e-05
 [459,] 1.422120e-04 2.046952e-04 3.866022e-05
 [460,] 1.408900e-04 2.080616e-04 3.896526e-05
 [461,] 1.406481e-04 2.045384e-04 3.883090e-05
 [462,] 1.085689e-04 2.947318e-04 7.741497e-05
 [463,] 1.415755e-04 2.053266e-04 3.875303e-05
 [464,] 1.405709e-04 2.025873e-04 3.877191e-05
 [465,] 1.417715e-04 1.867681e-04 3.797879e-05
 [466,] 1.406196e-04 2.017021e-04 3.872989e-05
 [467,] 1.426640e-04 2.027283e-04 3.853141e-05
 [468,] 1.350167e-04 1.270027e-04 3.832777e-05
 [469,] 1.408298e-04 2.044252e-04 3.881383e-05
 [470,] 1.618154e-04 1.767463e-04 5.032430e-05
 [471,] 1.406676e-04 1.860178e-04 3.919783e-05
 [472,] 1.398176e-04 2.022030e-04 3.897413e-05
 [473,] 1.152022e-04 1.532110e-04 3.511003e-05
 [474,] 1.420155e-04 2.042065e-04 3.865539e-05
 [475,] 1.405122e-04 2.048185e-04 3.888103e-05
 [476,] 1.369909e-04 1.254422e-04 3.836231e-05
 [477,] 1.411606e-04 2.043774e-04 3.876939e-05
 [478,] 1.808863e-04 2.678163e-04 7.902292e-05
 [479,] 1.409695e-04 2.082617e-04 3.898995e-05
 [480,] 1.423906e-04 1.900031e-04 3.922759e-05
 [481,] 1.045338e-04 1.537621e-04 3.173676e-05
 [482,] 1.155056e-04 1.537843e-04 3.543031e-05
 [483,] 1.051951e-04 4.163052e-04 7.734673e-05
 [484,] 1.398972e-04 2.027654e-04 3.888082e-05
 [485,] 1.185369e-04 1.533263e-04 3.619899e-05
 [486,] 1.463892e-04 1.627921e-04 4.180008e-05
 [487,] 1.131468e-04 1.531178e-04 3.442039e-05
 [488,] 1.422580e-04 2.057435e-04 3.869381e-05
 [489,] 1.138079e-04 1.711515e-04 3.722463e-05
 [490,] 1.400833e-04 2.184261e-04 3.973001e-05
 [491,] 1.424439e-04 1.996339e-04 3.847042e-05
 [492,] 1.413650e-04 2.137038e-04 3.915658e-05
 [493,] 1.420154e-04 2.092685e-04 3.918523e-05
 [494,] 1.381567e-04 2.005795e-04 3.938769e-05
 [495,] 1.806520e-04 2.814999e-04 8.553617e-05
 [496,] 1.411500e-04 1.975322e-04 3.853223e-05
 [497,] 1.399954e-04 2.050443e-04 3.897002e-05
 [498,] 1.433677e-04 2.103192e-04 3.873293e-05
 [499,] 1.324372e-04 1.293289e-04 3.794110e-05
 [500,] 1.408860e-04 2.046700e-04 3.882296e-05
 [501,] 1.412648e-04 2.046369e-04 3.878651e-05
 [502,] 1.423316e-04 2.044252e-04 3.862705e-05
 [503,] 1.049531e-04 1.615975e-04 3.461964e-05
 [504,] 1.807907e-04 2.701906e-04 8.014314e-05
 [505,] 1.404681e-04 1.668674e-04 3.707546e-05
 [506,] 1.409131e-04 2.042897e-04 3.879957e-05
 [507,] 1.406096e-04 2.027339e-04 3.877761e-05
 [508,] 1.806957e-04 2.707599e-04 8.132619e-05
 [509,] 1.403438e-04 2.050217e-04 3.892410e-05
 [510,] 1.417469e-04 2.042187e-04 3.869315e-05
 [511,] 1.585843e-04 1.287455e-04 4.555725e-05
 [512,] 1.418465e-04 2.071440e-04 3.881964e-05
 [513,] 1.045368e-04 1.625601e-04 4.036703e-05
 [514,] 1.406141e-04 2.044120e-04 3.885337e-05
 [515,] 1.426004e-04 2.043438e-04 3.859957e-05
 [516,] 1.136777e-04 1.665643e-04 3.636520e-05
 [517,] 1.420445e-04 2.043968e-04 3.866857e-05
 [518,] 1.418599e-04 1.981551e-04 3.844534e-05
 [519,] 1.416437e-04 1.995817e-04 3.852531e-05
 [520,] 1.425564e-04 2.003632e-04 3.845700e-05
 [521,] 1.418643e-04 2.037112e-04 3.865779e-05
 [522,] 1.418190e-04 2.013665e-04 3.857033e-05
 [523,] 1.413941e-04 1.987077e-04 3.851764e-05
 [524,] 1.414308e-04 2.044216e-04 3.874246e-05
 [525,] 1.418564e-04 2.041514e-04 3.867661e-05
 [526,] 1.131552e-04 1.490246e-04 3.348443e-05
 [527,] 1.418246e-04 2.044252e-04 3.869277e-05
 [528,] 1.429916e-04 2.026878e-04 3.849570e-05
 [529,] 1.412173e-04 2.024207e-04 3.868688e-05
 [530,] 1.806422e-04 2.674983e-04 8.112446e-05
 [531,] 1.360895e-04 1.262612e-04 3.838405e-05
 [532,] 1.419401e-04 2.023056e-04 3.859580e-05
 [533,] 1.423527e-04 2.044199e-04 3.863105e-05
 [534,] 1.417701e-04 2.042183e-04 3.869506e-05
 [535,] 1.018612e-04 1.835846e-04 4.038489e-05
 [536,] 1.435198e-04 2.044487e-04 3.850180e-05
 [537,] 1.407729e-04 2.044252e-04 3.882767e-05
 [538,] 1.130828e-04 1.998345e-04 3.886103e-05
 [539,] 1.412663e-04 2.013985e-04 3.863925e-05
 [540,] 1.414212e-04 2.044252e-04 3.873015e-05
 [541,] 1.415722e-04 2.047854e-04 3.873968e-05
 [542,] 1.420256e-04 2.044252e-04 3.866779e-05
 [543,] 1.421575e-04 2.039022e-04 3.863097e-05
 [544,] 1.037718e-04 1.610335e-04 3.931734e-05
 [545,] 1.404373e-04 2.056308e-04 3.892923e-05
 [546,] 1.806519e-04 2.371612e-04 7.233195e-05
 [547,] 1.336457e-04 1.321876e-04 3.944620e-05
 [548,] 1.131545e-04 1.528929e-04 3.449186e-05
 [549,] 1.409887e-04 2.047439e-04 3.881317e-05
 [550,] 1.347446e-04 1.269967e-04 3.823877e-05
 [551,] 1.055585e-04 1.567815e-04 4.051780e-05
 [552,] 1.473169e-04 2.197877e-04 3.830980e-05
 [553,] 1.807595e-04 2.827055e-04 8.390327e-05
 [554,] 1.131926e-04 1.534577e-04 3.433337e-05
 [555,] 1.807939e-04 2.895128e-04 8.536544e-05
 [556,] 1.245722e-04 2.135554e-04 3.973291e-05
 [557,] 1.133243e-04 1.536924e-04 3.462403e-05
 [558,] 1.294338e-04 1.256546e-04 3.678180e-05
 [559,] 1.332726e-04 2.236734e-04 3.806191e-05
 [560,] 1.034184e-04 1.555983e-04 3.398941e-05
 [561,] 1.436720e-04 2.269891e-04 3.915688e-05
 [562,] 1.132991e-04 1.532761e-04 3.443272e-05
 [563,] 1.806210e-04 2.834400e-04 8.465432e-05
 [564,] 1.445589e-04 2.039191e-04 4.080018e-05
 [565,] 1.476663e-04 1.646116e-04 4.559596e-05
 [566,] 1.279195e-04 1.196926e-04 3.420242e-05
 [567,] 1.073156e-04 1.307049e-04 3.603431e-05
 [568,] 1.136632e-04 1.528436e-04 3.448983e-05
 [569,] 2.058313e-04 1.626610e-04 4.256733e-05
 [570,] 1.898234e-04 1.359780e-04 4.995428e-05
 [571,] 1.750367e-04 1.438294e-04 4.086737e-05
 [572,] 1.844493e-04 1.732165e-04 5.332437e-05
 [573,] 1.840448e-04 1.749560e-04 5.558327e-05
 [574,] 1.839666e-04 1.749449e-04 5.550166e-05
 [575,] 1.846964e-04 1.749498e-04 5.573725e-05
 [576,] 1.767086e-04 1.658423e-04 4.924240e-05
 [577,] 1.844679e-04 1.749533e-04 5.559767e-05
 [578,] 1.849736e-04 1.760921e-04 5.527423e-05
 [579,] 1.471040e-04 1.720778e-04 4.150969e-05
 [580,] 2.362704e-04 1.884489e-04 4.548724e-05
 [581,] 2.348079e-04 1.823696e-04 4.510042e-05
 [582,] 1.093430e-04 1.217148e-04 2.995721e-05
 [583,] 1.812738e-04 1.610974e-04 4.304253e-05
 [584,] 1.097398e-04 1.215602e-04 3.002401e-05
 [585,] 1.395643e-04 1.694875e-04 4.440564e-05
 [586,] 1.792064e-04 1.622190e-04 4.566877e-05
 [587,] 1.808210e-04 1.585556e-04 4.534368e-05
 [588,] 1.743919e-04 1.988856e-04 5.253974e-05
 [589,] 1.386015e-04 9.247389e-05 2.848756e-05
 [590,] 1.413810e-04 1.749122e-04 4.055831e-05
 [591,] 1.255043e-04 1.141911e-04 3.034535e-05
 [592,] 1.834306e-04 2.353463e-04 5.200260e-05
 [593,] 1.957344e-04 1.808481e-04 5.983492e-05
 [594,] 1.911305e-04 1.821681e-04 4.375123e-05
 [595,] 1.326044e-04 1.447010e-04 3.561147e-05
 [596,] 1.272672e-04 1.394449e-04 3.501529e-05
 [597,] 1.824877e-04 1.765973e-04 5.738376e-05
 [598,] 1.272177e-04 5.128050e-04 8.067304e-05
 [599,] 1.475045e-04 1.592737e-04 4.037184e-05
 [600,] 1.268326e-04 2.893120e-04 6.027009e-05
 [601,] 1.446144e-04 1.731596e-04 4.322027e-05
 [602,] 1.432781e-04 1.463258e-04 3.378716e-05
 [603,] 1.113503e-04 1.696916e-04 3.767046e-05
 [604,] 1.115817e-04 1.685594e-04 3.759899e-05
 [605,] 9.860569e-05 1.103915e-04 2.707697e-05
 [606,] 9.985789e-05 1.429065e-04 3.577410e-05
 [607,] 1.051190e-04 2.038853e-04 5.336038e-05
 [608,] 1.004041e-04 1.402266e-04 3.574169e-05
 [609,] 2.245792e-04 1.155323e-04 4.123988e-05
 [610,] 1.015234e-04 1.020333e-04 2.554381e-05
 [611,] 1.038553e-04 1.038077e-04 2.923774e-05
 [612,] 1.091089e-04 1.686096e-04 3.611490e-05
 [613,] 1.027785e-04 2.374338e-04 5.584168e-05
 [614,] 1.010986e-04 3.030816e-04 6.420056e-05
 [615,] 9.746488e-05 1.545709e-04 3.150993e-05
 [616,] 1.015786e-04 3.023993e-04 6.514744e-05
 [617,] 1.429472e-04 1.250205e-04 3.156248e-05
 [618,] 1.937910e-04 2.935072e-04 6.542817e-05
 [619,] 2.277370e-04 1.194930e-04 4.713409e-05
 [620,] 1.360454e-04 2.011323e-04 4.322938e-05
 [621,] 1.092633e-04 1.509379e-04 3.267611e-05
 [622,] 9.858153e-05 1.537159e-04 3.216931e-05
 [623,] 2.322277e-04 1.163746e-04 4.329472e-05
 [624,] 2.341188e-04 1.163606e-04 4.341423e-05
 [625,] 1.577589e-04 2.072535e-04 5.011015e-05
 [626,] 1.075083e-04 1.531819e-04 4.374560e-05
 [627,] 1.425332e-04 1.190356e-04 3.162876e-05
 [628,] 1.497330e-04 1.440347e-04 3.438446e-05
 [629,] 1.044842e-04 1.627151e-04 4.400620e-05
 [630,] 1.525601e-04 1.452091e-04 3.437657e-05
 [631,] 2.289489e-04 1.165016e-04 4.304923e-05
 [632,] 1.012036e-04 1.335497e-04 3.456730e-05
 [633,] 1.081043e-04 1.570817e-04 4.514217e-05
 [634,] 1.118983e-04 1.679836e-04 3.770073e-05
 [635,] 9.745513e-05 1.739714e-04 3.405979e-05
 [636,] 2.279076e-04 1.166235e-04 4.358999e-05
 [637,] 1.103490e-04 1.176479e-04 3.540538e-05
 [638,] 1.426559e-04 1.102959e-04 3.194926e-05
 [639,] 1.624876e-04 1.519212e-04 5.565236e-05
 [640,] 9.715627e-05 1.095731e-04 2.646839e-05
 [641,] 2.028864e-04 1.120083e-04 4.486625e-05
 [642,] 9.648408e-05 1.100856e-04 2.645533e-05
 [643,] 1.929271e-04 1.126687e-04 4.326465e-05
 [644,] 1.358154e-04 9.522703e-05 2.715932e-05
 [645,] 1.451539e-04 2.250550e-04 4.506484e-05
 [646,] 1.456800e-04 2.251543e-04 4.496336e-05
 [647,] 1.265549e-04 1.099212e-04 2.953374e-05
 [648,] 1.261697e-04 1.103193e-04 3.027176e-05
 [649,] 1.278984e-04 1.100415e-04 3.079841e-05
 [650,] 1.294903e-04 1.100835e-04 3.095816e-05
 [651,] 1.290419e-04 1.100326e-04 3.107566e-05
 [652,] 1.808972e-04 1.049537e-04 3.367891e-05
 [653,] 1.552548e-04 1.054512e-04 2.998370e-05
 [654,] 1.321660e-04 1.129375e-04 2.872717e-05
 [655,] 1.504501e-04 1.008116e-04 3.320130e-05
 [656,] 1.550202e-04 1.064182e-04 3.002116e-05
 [657,] 1.484663e-04 1.793691e-04 3.927785e-05
 [658,] 1.545417e-04 1.055174e-04 2.996352e-05
 [659,] 1.287917e-04 1.099266e-04 3.145687e-05
 [660,] 2.201877e-04 1.440677e-04 7.780642e-05
 [661,] 9.616048e-05 1.094817e-04 2.616057e-05
 [662,] 1.350621e-04 1.007344e-04 3.578080e-05
 [663,] 1.285279e-04 1.100027e-04 3.122887e-05
 [664,] 1.246317e-04 1.101150e-04 3.047214e-05
 [665,] 1.279554e-04 1.099312e-04 3.114362e-05
 [666,] 1.808746e-04 9.946338e-05 3.215801e-05
 [667,] 1.322129e-04 1.101433e-04 3.122547e-05
 [668,] 1.362870e-04 1.100497e-04 3.208467e-05
 [669,] 1.525541e-04 9.783568e-05 2.612377e-05
 [670,] 1.486570e-04 1.785618e-04 3.927587e-05
 [671,] 1.371957e-04 1.100423e-04 3.224557e-05
 [672,] 1.497826e-04 1.755823e-04 3.917320e-05
 [673,] 1.266246e-04 1.103018e-04 3.026450e-05
 [674,] 1.257431e-04 3.061735e-04 4.919639e-05
 [675,] 1.490834e-04 9.887828e-05 2.564625e-05
 [676,] 1.212846e-04 2.834320e-04 5.205589e-05
 [677,] 1.553698e-04 1.013963e-04 3.048734e-05
 [678,] 1.271357e-04 1.104528e-04 3.026137e-05
 [679,] 1.417442e-04 1.170205e-04 2.378370e-05
 [680,] 1.290079e-04 1.117744e-04 2.996666e-05
 [681,] 1.293669e-04 1.103660e-04 3.057428e-05
 [682,] 1.391310e-04 1.182214e-04 2.371089e-05
 [683,] 1.376750e-04 1.165339e-04 2.372542e-05
 [684,] 1.381362e-04 1.164630e-04 2.373383e-05
 [685,] 1.486222e-04 1.242698e-04 3.300070e-05
 [686,] 1.452903e-04 1.237424e-04 3.387055e-05
 [687,] 1.587190e-04 1.802695e-04 4.355781e-05
 [688,] 2.074401e-04 1.127726e-04 4.658344e-05
 [689,] 9.608765e-05 1.098310e-04 2.618103e-05
 [690,] 1.250378e-04 1.101660e-04 3.029854e-05
 [691,] 1.489886e-04 1.843560e-04 3.938985e-05
 [692,] 1.357350e-04 3.446964e-04 9.087891e-05
 [693,] 1.317989e-04 1.103254e-04 3.103770e-05
 [694,] 1.648828e-04 1.561021e-04 5.923607e-05
 [695,] 9.607976e-05 1.100156e-04 2.621155e-05
 [696,] 1.460864e-04 1.803860e-04 4.669404e-05
 [697,] 2.228514e-04 1.429572e-04 7.756859e-05
 [698,] 9.570331e-05 9.552024e-05 2.424518e-05
 [699,] 1.883196e-04 1.126979e-04 3.472969e-05
 [700,] 9.561114e-05 9.323872e-05 2.375839e-05
 [701,] 9.593417e-05 1.087421e-04 2.583266e-05
 [702,] 9.558504e-05 9.504363e-05 2.404417e-05
 [703,] 9.580125e-05 9.561066e-05 2.432589e-05
 [704,] 9.568086e-05 9.635903e-05 2.437255e-05
 [705,] 1.806792e-04 1.809486e-04 5.801979e-05
 [706,] 9.564621e-05 9.521749e-05 2.413436e-05
 [707,] 9.579859e-05 9.592753e-05 2.438133e-05
 [708,] 9.571253e-05 9.627127e-05 2.438053e-05
 [709,] 9.711491e-05 9.454409e-05 2.453700e-05
 [710,] 9.598660e-05 1.112899e-04 2.627463e-05
 [711,] 9.584166e-05 9.607420e-05 2.443746e-05
 [712,] 9.586797e-05 9.613692e-05 2.446747e-05
 [713,] 9.558295e-05 9.278120e-05 2.365251e-05
 [714,] 9.581605e-05 9.585136e-05 2.437958e-05
 [715,] 9.568120e-05 9.590949e-05 2.428672e-05
 [716,] 9.580771e-05 9.542355e-05 2.429284e-05
 [717,] 1.285428e-04 1.101577e-04 3.027651e-05
 [718,] 9.590237e-05 9.655009e-05 2.456719e-05
 [719,] 9.561023e-05 9.283001e-05 2.367707e-05
 [720,] 9.557672e-05 9.298042e-05 2.367572e-05
 [721,] 1.816056e-04 1.809507e-04 5.832277e-05
 [722,] 9.603577e-05 1.085778e-04 2.592639e-05
 [723,] 9.883286e-05 9.438385e-05 2.371609e-05
 [724,] 9.804641e-05 9.349997e-05 2.379302e-05
 [725,] 9.649010e-05 1.022176e-04 2.423070e-05
 [726,] 1.630159e-04 1.412052e-04 4.859764e-05
 [727,] 1.875001e-04 1.149200e-04 3.509011e-05
 [728,] 9.603264e-05 9.290760e-05 2.388193e-05
 [729,] 1.303919e-04 1.191162e-04 2.883818e-05
 [730,] 1.288586e-04 1.102424e-04 3.077622e-05
 [731,] 1.017067e-04 1.096963e-04 2.710261e-05
 [732,] 9.581587e-05 9.287658e-05 2.381229e-05
 [733,] 9.587824e-05 9.283448e-05 2.381869e-05
 [734,] 9.609112e-05 9.290189e-05 2.389424e-05
 [735,] 9.601348e-05 9.301876e-05 2.391146e-05
 [736,] 9.598096e-05 9.301727e-05 2.390175e-05
 [737,] 1.570298e-04 9.791547e-05 3.350147e-05
 [738,] 9.592500e-05 9.279282e-05 2.381637e-05
 [739,] 1.548812e-04 9.826297e-05 3.368362e-05
 [740,] 9.593232e-05 9.330421e-05 2.396345e-05
 [741,] 9.541634e-05 9.442527e-05 2.384098e-05
 [742,] 1.347984e-04 2.676132e-04 7.477539e-05
 [743,] 1.770281e-04 1.815636e-04 5.761582e-05
 [744,] 9.565430e-05 9.393404e-05 2.364472e-05
 [745,] 9.598142e-05 9.298382e-05 2.389036e-05
 [746,] 9.618198e-05 9.294512e-05 2.393238e-05
 [747,] 1.304880e-04 1.100193e-04 3.085980e-05
 [748,] 1.540270e-04 9.790409e-05 3.310914e-05
 [749,] 1.147599e-04 1.249890e-04 3.278912e-05
 [750,] 9.899749e-05 1.219778e-04 2.856336e-05
 [751,] 9.714349e-05 1.141947e-04 2.760631e-05
 [752,] 9.666525e-05 9.334424e-05 2.418847e-05
 [753,] 1.888003e-04 1.131602e-04 3.474373e-05
 [754,] 9.547319e-05 9.443047e-05 2.376419e-05
 [755,] 1.960741e-04 1.364742e-04 4.243482e-05
 [756,] 1.504138e-04 1.003679e-04 2.899858e-05
 [757,] 2.219347e-04 1.112166e-04 4.563277e-05
 [758,] 9.600969e-05 1.117915e-04 2.641951e-05
 [759,] 1.262653e-04 1.097259e-04 3.011506e-05
 [760,] 9.754753e-05 9.358935e-05 2.373452e-05
 [761,] 9.608312e-05 1.085538e-04 2.595427e-05
 [762,] 1.247574e-04 1.098385e-04 2.974798e-05
 [763,] 9.546769e-05 9.560029e-05 2.391807e-05
 [764,] 1.498862e-04 1.013487e-04 2.843749e-05
 [765,] 1.500796e-04 9.803881e-05 3.260388e-05
 [766,] 9.577907e-05 9.435221e-05 2.414649e-05
 [767,] 1.480322e-04 1.752794e-04 3.901864e-05
 [768,] 1.518234e-04 1.743975e-04 3.920548e-05
 [769,] 1.701465e-04 1.512928e-04 5.839256e-05
 [770,] 1.873651e-04 1.096840e-04 3.446075e-05
 [771,] 9.595595e-05 1.073816e-04 2.569806e-05
 [772,] 1.265279e-04 1.103230e-04 3.206328e-05
 [773,] 9.674665e-05 9.931478e-05 2.571992e-05
 [774,] 1.771684e-04 1.815806e-04 5.768596e-05
 [775,] 1.895150e-04 1.082754e-04 3.438689e-05
 [776,] 1.369033e-04 1.014172e-04 2.765034e-05
 [777,] 9.592690e-05 1.083888e-04 2.598143e-05
 [778,] 9.568081e-05 1.238095e-04 2.762416e-05
 [779,] 1.897005e-04 1.082513e-04 3.439564e-05
 [780,] 1.887717e-04 1.085415e-04 3.439310e-05
 [781,] 1.921459e-04 1.083260e-04 3.441056e-05
 [782,] 9.670250e-05 9.791620e-05 2.539028e-05
 [783,] 1.909632e-04 1.081591e-04 3.440468e-05
 [784,] 1.801718e-04 1.197238e-04 3.186828e-05
 [785,] 1.888739e-04 1.085792e-04 3.438858e-05
 [786,] 1.244886e-04 1.135021e-04 3.063171e-05
 [787,] 1.914855e-04 1.079517e-04 3.444563e-05
 [788,] 1.873108e-04 1.122284e-04 3.473628e-05
 [789,] 1.887508e-04 1.078740e-04 3.440387e-05
 [790,] 1.794534e-04 2.078470e-04 7.487801e-05
 [791,] 1.890872e-04 1.082776e-04 3.439334e-05
 [792,] 1.885868e-04 1.084611e-04 3.439230e-05
 [793,] 1.940332e-04 1.099972e-04 3.441456e-05
 [794,] 1.888142e-04 1.155560e-04 3.272723e-05
 [795,] 1.891816e-04 1.079894e-04 3.439714e-05
 [796,] 9.989744e-05 9.305519e-05 2.417315e-05
 [797,] 9.894117e-05 9.343357e-05 2.385550e-05
 [798,] 9.863456e-05 9.313324e-05 2.394133e-05
 [799,] 9.612430e-05 1.094087e-04 2.626747e-05
 [800,] 9.849578e-05 9.310310e-05 2.394332e-05
 [801,] 9.889930e-05 9.312865e-05 2.397483e-05
 [802,] 9.909377e-05 9.307785e-05 2.405259e-05
 [803,] 9.869414e-05 9.308156e-05 2.399126e-05
 [804,] 9.829221e-05 9.390161e-05 2.458542e-05
 [805,] 9.889305e-05 9.307599e-05 2.400045e-05
 [806,] 1.894478e-04 1.088468e-04 3.440085e-05
 [807,] 1.894822e-04 1.088172e-04 3.440075e-05
 [808,] 9.582947e-05 1.088106e-04 2.598223e-05
 [809,] 1.005701e-04 9.308901e-05 2.418561e-05
 [810,] 1.126818e-04 1.339895e-04 3.496346e-05
 [811,] 1.399438e-04 9.784114e-05 3.110940e-05
 [812,] 1.167952e-04 1.238948e-04 2.916361e-05
 [813,] 9.759590e-05 9.718318e-05 2.530629e-05
 [814,] 9.796861e-05 9.315192e-05 2.386822e-05
 [815,] 1.477647e-04 3.374986e-04 6.430336e-05
 [816,] 1.443032e-04 1.039902e-04 2.988811e-05
 [817,] 1.212516e-04 3.127348e-04 3.645485e-05
 [818,] 1.574577e-04 2.001918e-04 8.268235e-05
 [819,] 1.414855e-04 1.003338e-04 2.929114e-05
 [820,] 1.019658e-04 1.441323e-04 3.724781e-05
 [821,] 1.474599e-04 3.374514e-04 6.498616e-05
 [822,] 1.997684e-04 1.289159e-04 4.248384e-05
 [823,] 1.635234e-04 2.035846e-04 8.846404e-05
 [824,] 1.820175e-04 1.116868e-04 3.712953e-05
 [825,] 1.069802e-04 1.212686e-04 3.465872e-05
 [826,] 1.115916e-04 1.509830e-04 3.736615e-05
 [827,] 1.471312e-04 3.490346e-04 6.733443e-05
 [828,] 1.473581e-04 3.375118e-04 6.525434e-05
 [829,] 1.237911e-04 2.762975e-04 4.539271e-05
 [830,] 1.490268e-04 4.071723e-04 1.573149e-04
 [831,] 1.799672e-04 1.135676e-04 4.486999e-05
 [832,] 1.817230e-04 1.118629e-04 3.681224e-05
 [833,] 1.474002e-04 2.766683e-04 5.749586e-05
 [834,] 1.111109e-04 1.472914e-04 3.633682e-05
 [835,] 1.422940e-04 1.074210e-04 3.230350e-05
 [836,] 1.431588e-04 9.860845e-05 3.030152e-05
 [837,] 1.417616e-04 1.000048e-04 3.077192e-05
 [838,] 1.286331e-04 2.738299e-04 6.943020e-05
 [839,] 1.459255e-04 2.458548e-04 5.287456e-05
 [840,] 1.047143e-04 1.861081e-04 4.721098e-05
 [841,] 1.471874e-04 1.915686e-04 4.729174e-05
 [842,] 1.471970e-04 1.889908e-04 4.696901e-05
 [843,] 1.021569e-04 1.241235e-04 3.266344e-05
 [844,] 2.042759e-04 1.269376e-04 4.048007e-05
 [845,] 1.263232e-04 1.314141e-04 3.292815e-05
 [846,] 1.811182e-04 2.467297e-04 7.262124e-05
 [847,] 1.472591e-04 2.559064e-04 5.552508e-05
 [848,] 1.257354e-04 2.399586e-04 4.164404e-05
 [849,] 1.278674e-04 1.343022e-04 3.506362e-05
 [850,] 1.266749e-04 1.334935e-04 3.479383e-05
 [851,] 1.474250e-04 2.739658e-04 5.717341e-05
 [852,] 1.261729e-04 1.350019e-04 3.486024e-05
 [853,] 1.267454e-04 2.512776e-04 4.250495e-05
 [854,] 1.259260e-04 1.341335e-04 3.494034e-05
 [855,] 9.801625e-05 2.589105e-04 5.110772e-05
 [856,] 1.345672e-04 1.431042e-04 4.411957e-05
 [857,] 1.341592e-04 1.460286e-04 4.516009e-05
 [858,] 1.491625e-04 1.377087e-04 3.930956e-05
 [859,] 1.284489e-04 1.623737e-04 4.916534e-05
 [860,] 1.325843e-04 1.441270e-04 4.377226e-05
 [861,] 1.315751e-04 1.420232e-04 4.234743e-05
 [862,] 1.276873e-04 2.565097e-04 4.245976e-05
 [863,] 1.245803e-04 4.392344e-04 1.262770e-04
 [864,] 1.884995e-04 1.976184e-04 5.392879e-05
 [865,] 1.285807e-04 2.828938e-04 4.437021e-05
 [866,] 1.473987e-04 1.391039e-04 4.216403e-05
 [867,] 1.023062e-04 1.129293e-04 2.525185e-05
 [868,] 1.814617e-04 2.369078e-04 6.907244e-05
 [869,] 1.277870e-04 2.488060e-04 4.101018e-05
 [870,] 9.783590e-05 2.977034e-04 5.538268e-05
 [871,] 1.280039e-04 2.171663e-04 3.837878e-05
 [872,] 1.272201e-04 1.764535e-04 3.599817e-05
 [873,] 1.267968e-04 2.675073e-04 4.278193e-05
 [874,] 1.275536e-04 1.363903e-04 3.454614e-05
 [875,] 1.804860e-04 1.638846e-04 5.215643e-05
 [876,] 1.484232e-04 2.425783e-04 5.214155e-05
 [877,] 1.918263e-04 1.907790e-04 2.914710e-05
 [878,] 9.891669e-05 3.297798e-03 1.144591e-04
 [879,] 1.134405e-04 1.936351e-04 5.034843e-05
 [880,] 1.215879e-04 3.967903e-04 1.027926e-04
 [881,] 9.858861e-05 1.973012e-03 9.254731e-05
 [882,] 1.121257e-04 1.666667e-04 4.409463e-05
 [883,] 1.151424e-04 3.722864e-04 8.595848e-05
 [884,] 1.625021e-04 5.805866e-04 3.800646e-05
 [885,] 1.311164e-04 1.556764e-04 3.567467e-05
 [886,] 1.656292e-04 6.354445e-04 3.895594e-05
 [887,] 1.649690e-04 6.256158e-04 3.888398e-05
 [888,] 1.078815e-04 1.126036e-04 2.477983e-05
 [889,] 1.136283e-04 1.467603e-04 3.032624e-05
 [890,] 1.129715e-04 2.238615e-04 3.515650e-05
 [891,] 1.373261e-04 1.890886e-04 4.131413e-05
 [892,] 1.142307e-04 3.840649e-04 8.605341e-05
 [893,] 1.598768e-04 5.492494e-04 3.828320e-05
 [894,] 1.593022e-04 6.389558e-04 4.005110e-05
 [895,] 1.381825e-04 1.850258e-04 4.507530e-05
 [896,] 1.141235e-04 3.527284e-04 8.080590e-05
 [897,] 1.132388e-04 2.048985e-04 5.218591e-05
 [898,] 1.139601e-04 3.657348e-04 8.259301e-05
 [899,] 1.574343e-04 1.576693e-04 7.603424e-05
 [900,] 1.572163e-04 1.577655e-04 7.596895e-05
 [901,] 1.634857e-04 1.158332e-04 5.331404e-05
 [902,] 1.478483e-04 1.444664e-04 5.813792e-05
 [903,] 1.396601e-04 1.709837e-04 3.459161e-05
 [904,] 1.381229e-04 1.686287e-04 3.462280e-05
 [905,] 1.299497e-04 1.373690e-04 4.248946e-05
 [906,] 1.322018e-04 2.035208e-04 3.829227e-05
 [907,] 1.378235e-04 1.361317e-04 3.731411e-05
 [908,] 1.865219e-04 2.178316e-04 4.885590e-05
 [909,] 1.296280e-04 1.385403e-04 4.263365e-05
 [910,] 1.159202e-04 1.448221e-04 3.004400e-05
 [911,] 1.291752e-04 1.400650e-04 4.277965e-05
 [912,] 1.291957e-04 1.379458e-04 4.218322e-05
 [913,] 1.295251e-04 1.379146e-04 4.238523e-05
 [914,] 1.287897e-04 1.391589e-04 4.226408e-05
 [915,] 1.316117e-04 2.085930e-04 3.865030e-05
 [916,] 1.290865e-04 1.368687e-04 4.180204e-05
 [917,] 1.248416e-04 1.635030e-04 4.700129e-05
 [918,] 1.143842e-04 1.455960e-04 3.017489e-05
 [919,] 1.304851e-04 2.087896e-04 3.893900e-05
 [920,] 1.777067e-04 1.541884e-04 5.417306e-05
 [921,] 1.862747e-04 2.012146e-04 4.946751e-05
 [922,] 1.551450e-04 1.771054e-04 8.458488e-05
 [923,] 1.375698e-04 1.665922e-04 3.460238e-05
 [924,] 1.119349e-04 1.054950e-04 2.994797e-05
 [925,] 1.675358e-04 1.959214e-04 3.349211e-05
 [926,] 1.382235e-04 1.900905e-04 4.686434e-05
 [927,] 1.327310e-04 3.009943e-04 9.411318e-05
 [928,] 1.410440e-04 1.571246e-04 3.410725e-05
 [929,] 1.392895e-04 1.544670e-04 3.411490e-05
 [930,] 1.398733e-04 1.545773e-04 3.412564e-05
 [931,] 1.410140e-04 1.568979e-04 3.411220e-05
 [932,] 1.395755e-04 1.583366e-04 3.408091e-05
 [933,] 1.668048e-04 1.465066e-04 3.183867e-05
 [934,] 1.481759e-04 1.872333e-04 4.280350e-05
 [935,] 1.400305e-04 1.598263e-04 3.408527e-05
 [936,] 1.352315e-04 3.672804e-04 4.519489e-05
 [937,] 1.409232e-04 1.571246e-04 3.410489e-05
 [938,] 1.379108e-04 1.469338e-04 3.421409e-05
 [939,] 1.462741e-04 2.654459e-04 3.727470e-05
 [940,] 1.101155e-04 1.443814e-04 4.374497e-05
 [941,] 1.385096e-04 1.595495e-04 3.407823e-05
 [942,] 1.380482e-04 1.584143e-04 3.407985e-05
 [943,] 1.415824e-04 1.881673e-04 4.264482e-05
 [944,] 1.379255e-04 1.524344e-04 3.412699e-05
 [945,] 1.396080e-04 1.571246e-04 3.408928e-05
 [946,] 1.388815e-04 1.571246e-04 3.408243e-05
 [947,] 1.394154e-04 1.589403e-04 3.407880e-05
 [948,] 1.395207e-04 1.591543e-04 3.407393e-05
 [949,] 1.376536e-04 1.571948e-04 3.407672e-05
 [950,] 1.368649e-04 1.571612e-04 3.407778e-05
 [951,] 1.372484e-04 1.571324e-04 3.407847e-05
 [952,] 9.583829e-05 2.017218e-04 3.332184e-05
 [953,] 1.394412e-04 1.570767e-04 3.409103e-05
 [954,] 1.370358e-04 2.207605e-04 5.075113e-05
 [955,] 1.102599e-04 1.294177e-04 3.248407e-05
 [956,] 1.256329e-04 1.678423e-04 3.606870e-05
 [957,] 1.255978e-04 1.687481e-04 3.616004e-05
 [958,] 1.261899e-04 1.653025e-04 3.571377e-05
 [959,] 1.263318e-04 1.662365e-04 3.573990e-05
 [960,] 1.261218e-04 1.663696e-04 3.581057e-05
 [961,] 2.603755e-04 1.757482e-04 4.864326e-05
 [962,] 1.277491e-04 1.591797e-04 3.032760e-05
 [963,] 1.255615e-04 1.649061e-04 3.587163e-05
 [964,] 2.075296e-04 1.062138e-04 2.721207e-05
 [965,] 1.147795e-04 4.567154e-04 5.943900e-05
 [966,] 3.213098e-04 1.520300e-04 5.810279e-05
 [967,] 1.302299e-04 2.462801e-04 2.829019e-05
 [968,] 2.776356e-04 9.545011e-05 4.837721e-05
 [969,] 1.646770e-04 1.440936e-04 3.615822e-05
 [970,] 2.200448e-04 9.860285e-05 3.186417e-05
 [971,] 2.314393e-04 9.589991e-05 4.447733e-05
 [972,] 1.183215e-04 2.217765e-04 6.430774e-05
 [973,] 1.163641e-04 2.174908e-04 6.139083e-05
 [974,] 1.646976e-04 9.438783e-05 2.891665e-05
 [975,] 1.823589e-04 1.987350e-04 3.788607e-05
 [976,] 1.861035e-04 1.787070e-04 3.553262e-05
 [977,] 2.551018e-04 1.206413e-04 2.838920e-05
 [978,] 1.924990e-04 1.410216e-04 3.768088e-05
 [979,] 1.727825e-04 3.152957e-04 5.116051e-05
 [980,] 2.147920e-04 3.119050e-04 4.223592e-05
 [981,] 1.944310e-04 1.000745e-04 4.051355e-05
 [982,] 1.185174e-04 3.841207e-04 6.785956e-05
 [983,] 1.179830e-04 1.939985e-04 5.576398e-05
 [984,] 1.323620e-04 1.519808e-04 3.547017e-05
 [985,] 4.219806e-04 1.345671e-04 3.893932e-05
 [986,] 2.950132e-04 1.689701e-04 2.539389e-05
 [987,] 2.955138e-04 1.698410e-04 2.537034e-05
 [988,] 3.165945e-04 1.349279e-04 2.756706e-05
 [989,] 1.291182e-04 2.855412e-04 3.783494e-05
 [990,] 1.201807e-04 1.583017e-04 3.408059e-05
 [991,] 1.267688e-04 2.453150e-04 3.602041e-05
 [992,] 3.678108e-04 1.621655e-04 2.686465e-05
 [993,] 5.036402e-04 1.015847e-04 5.933172e-05
 [994,] 2.080328e-04 1.188197e-04 3.589688e-05
 [995,] 2.380656e-04 1.222185e-04 7.504666e-05
 [996,] 2.171106e-04 1.199307e-04 3.597992e-05
 [997,] 1.293789e-04 4.416907e-04 4.634651e-05
 [998,] 4.114803e-04 1.530913e-04 2.753626e-05
 [999,] 3.301713e-04 1.043508e-04 2.993345e-05
[1000,] 2.886719e-04 2.055597e-04 2.510636e-05
[1001,] 1.249725e-04 9.024834e-04 7.210930e-05
[1002,] 3.518424e-04 2.299196e-04 2.387686e-04
[1003,] 1.960345e-04 1.746154e-04 4.627800e-05
[1004,] 2.542121e-04 2.317764e-04 1.732942e-04
[1005,] 2.528908e-04 2.421975e-04 1.695143e-04
[1006,] 1.883215e-04 1.519229e-04 3.944054e-05
[1007,] 2.605228e-04 2.358759e-04 1.831187e-04
[1008,] 2.991074e-04 1.234743e-04 2.778415e-05
[1009,] 2.793767e-04 2.079684e-04 1.662255e-04
[1010,] 1.210622e-04 6.696408e-04 6.367106e-05
[1011,] 2.165954e-04 1.341380e-04 4.159261e-05
[1012,] 1.726012e-04 5.840703e-04 8.168010e-05
[1013,] 1.154627e-04 4.405699e-04 3.239882e-05
[1014,] 2.053917e-04 9.750892e-05 3.610372e-05
[1015,] 2.644911e-04 1.454590e-04 6.579955e-05
[1016,] 1.778037e-04 1.282561e-04 3.211217e-05
[1017,] 1.713099e-04 1.314179e-04 3.270074e-05
[1018,] 3.077098e-04 1.465956e-04 6.895557e-05
[1019,] 1.047558e-04 1.206412e-04 2.693049e-05
[1020,] 1.165553e-04 1.200907e-04 3.837146e-05
[1021,] 1.218031e-04 2.364219e-04 7.270940e-05
[1022,] 1.482456e-04 2.291568e-04 6.127569e-05
[1023,] 1.098547e-04 1.349923e-04 3.168795e-05
[1024,] 1.485762e-04 1.331052e-04 5.656212e-05
[1025,] 1.047454e-04 9.661030e-05 2.473317e-05
[1026,] 2.545904e-04 2.168083e-04 1.426431e-04
[1027,] 1.053052e-04 9.611882e-05 2.466963e-05
[1028,] 1.058783e-04 9.574984e-05 2.463465e-05
[1029,] 1.420626e-04 1.621778e-04 6.857996e-05
[1030,] 1.031543e-04 9.904119e-05 2.535086e-05
[1031,] 1.777537e-04 1.677043e-04 4.584451e-05
[1032,] 1.658580e-04 1.183740e-04 3.473967e-05
[1033,] 1.681243e-04 1.245456e-04 3.354363e-05
[1034,] 2.850457e-04 1.835800e-04 1.014797e-04
[1035,] 1.481172e-04 3.677126e-04 5.243823e-05
[1036,] 2.810105e-04 3.253597e-04 3.175281e-04
[1037,] 1.494058e-04 2.068303e-04 9.512876e-05
[1038,] 2.023957e-04 1.347951e-04 4.638612e-05
[1039,] 1.161356e-03 3.102688e-04 1.408393e-03
[1040,] 1.978665e-04 1.536243e-04 5.200804e-05
[1041,] 5.662527e-04 2.145159e-04 3.826903e-04
[1042,] 4.558043e-04 1.111059e-04 7.590295e-05
[1043,] 1.441793e-03 1.906398e-03 1.605785e-02
[1044,] 2.306034e-04 2.021036e-04 1.486905e-04
[1045,] 1.954112e-04 2.163318e-04 1.021713e-04
[1046,] 2.107114e-04 1.553553e-04 5.250982e-05
[1047,] 1.632747e-04 1.033109e-04 3.044699e-05
[1048,] 2.115693e-04 1.556565e-04 5.212977e-05
[1049,] 1.168998e-04 1.256131e-04 2.749085e-05
[1050,] 2.787384e-03 1.761099e-03 3.131049e-02
[1051,] 1.769584e-04 1.039434e-04 3.093386e-05
[1052,] 4.813541e-04 1.119877e-04 6.663900e-05
[1053,] 1.063111e-04 9.631180e-05 2.784968e-05
[1054,] 4.800995e-04 1.118391e-04 7.035634e-05
[1055,] 1.415326e-04 1.901540e-04 6.056444e-05
[1056,] 1.138757e-04 1.069288e-04 2.796305e-05
[1057,] 2.015799e-04 1.564122e-04 5.043395e-05
[1058,] 5.244439e-04 1.970290e-04 3.169906e-04
[1059,] 4.275350e-04 1.120179e-04 6.247539e-05
[1060,] 1.245903e-04 1.277760e-04 2.770580e-05
[1061,] 1.201825e-04 1.205680e-04 2.779218e-05
[1062,] 4.645169e-04 2.582932e-04 4.134625e-04
[1063,] 1.166106e-04 1.049705e-04 2.794466e-05
[1064,] 4.402094e-04 3.031042e-04 4.760261e-04
[1065,] 1.896209e-04 1.922350e-04 8.505230e-05
[1066,] 3.526778e-04 4.956272e-04 5.972514e-04
[1067,] 1.204915e-04 1.705669e-04 5.052502e-05
[1068,] 1.076222e-04 5.413656e-04 9.489622e-05
[1069,] 1.021799e-04 4.749829e-02 1.583286e-02
[1070,] 5.078442e-04 3.917116e-03 1.305618e-03
[1071,] 1.044397e-02 2.553815e-04 8.534313e-03
[1072,] 5.810737e-04 9.557123e-05 6.478674e-05
[1073,] 9.086985e-03 2.556077e-04 7.391411e-03
[1074,] 1.149234e-04 5.379107e-04 1.189634e-04
[1075,] 1.032108e-04 1.102317e-04 3.045079e-05
[1076,] 2.538112e-04 4.281060e-03 2.905036e-03
[1077,] 1.448174e-04 3.556282e-04 8.560847e-05
[1078,] 5.727460e-04 9.578558e-05 6.984585e-05
[1079,] 2.221414e-04 1.516233e-04 7.555557e-05
[1080,] 2.209818e-04 1.551511e-04 7.861929e-05
[1081,] 2.290900e-04 1.176579e-04 4.441705e-05
[1082,] 1.447354e-04 3.207523e-04 7.671964e-05
[1083,] 2.476039e-04 4.810936e-04 3.452835e-04
[1084,] 2.331415e-04 1.566671e-04 8.587022e-05
[1085,] 2.161741e-04 1.100605e-04 4.634087e-05
[1086,] 5.806755e-04 1.358673e-04 3.124967e-05
[1087,] 2.203911e-04 1.615481e-04 1.069969e-04
[1088,] 1.459921e-04 1.353390e-04 3.767059e-05
[1089,] 1.464951e-04 1.978296e-04 4.913072e-05
[1090,] 2.270626e-04 1.140081e-04 2.845863e-05
[1091,] 1.128386e-04 2.730718e-02 9.102356e-03
[1092,] 1.067699e-04 1.907392e-04 5.039887e-05
[1093,] 2.525123e-04 4.567871e-04 3.389875e-04
[1094,] 1.172133e-04 1.904586e-03 6.348569e-04
[1095,] 1.071539e-04 5.042309e-03 1.680778e-03
[1096,] 1.127536e-04 1.230827e-02 4.102742e-03
[1097,] 2.387638e-04 2.186383e-04 1.494539e-04
[1098,] 1.924763e-04 1.139072e-04 6.071906e-05
[1099,] 7.762540e-03 2.782938e-04 6.819192e-03
[1100,] 1.413340e-03 2.137202e-04 2.162120e-04
[1101,] 1.841872e-04 9.315997e-03 3.105190e-03
[1102,] 2.481609e-04 1.927374e-04 1.105375e-04
[1103,] 2.086912e-04 9.614479e-05 3.448427e-05
[1104,] 1.079068e-04 3.617804e-04 8.446187e-05
[1105,] 1.027623e-04 3.392383e-04 7.173190e-05
[1106,] 1.463483e-04 1.956962e-04 5.048015e-05
[1107,] 4.444742e-04 1.992547e-04 2.623122e-04
[1108,] 1.060535e-04 1.038146e-03 3.460501e-04
[1109,] 1.073077e-04 1.303071e-04 3.892435e-05
[1110,] 1.188725e-04 1.230156e-04 3.249429e-05
[1111,] 3.432700e-04 3.863014e-04 5.315129e-04
[1112,] 1.464129e-04 1.675398e-04 4.427847e-05
[1113,] 1.435430e-04 1.665490e-04 4.789939e-05
[1114,] 2.284986e-04 1.211546e-04 4.187481e-05
[1115,] 1.411220e-04 2.484390e-04 1.063669e-04
[1116,] 1.047553e-04 1.879627e-03 6.265370e-04
[1117,] 1.557661e-04 2.641350e-04 1.295065e-04
[1118,] 1.426406e-04 1.787341e-04 5.084698e-05
[1119,] 2.123323e-04 2.780548e-04 1.945821e-04
[1120,] 1.058751e-04 4.269166e-04 6.471148e-05
[1121,] 2.734921e-04 1.257493e-04 3.384026e-05
[1122,] 1.045692e-04 1.894883e-03 6.316245e-04
[1123,] 1.104907e-04 4.339910e-04 8.930967e-05
[1124,] 1.143835e-04 5.837081e-04 1.490970e-04
[1125,] 2.344619e-04 1.298616e-04 8.842343e-05
[1126,] 1.461600e-04 2.117069e-04 5.237089e-05
[1127,] 2.134169e-04 1.595308e-04 8.016568e-05
[1128,] 1.463986e-04 1.462630e-04 3.941221e-05
[1129,] 1.171481e-04 4.912121e-04 1.376550e-04
[1130,] 1.220971e-04 2.006322e-03 6.687648e-04
[1131,] 1.141690e-04 4.766662e-04 1.271673e-04
[1132,] 1.171608e-04 6.146836e-04 1.638986e-04
[1133,] 1.183282e-04 5.273152e-04 1.486660e-04
[1134,] 1.170897e-04 5.277031e-04 1.454303e-04
[1135,] 1.454158e-04 1.300300e-04 3.705152e-05
[1136,] 1.182537e-04 5.101231e-04 1.446325e-04
[1137,] 3.144496e-04 4.068020e-04 4.106989e-04
[1138,] 1.171240e-04 5.128763e-04 1.423199e-04
[1139,] 1.309587e-04 1.746916e-04 4.160657e-05
[1140,] 1.162157e-04 1.386959e-03 4.623152e-04
[1141,] 2.318103e-04 1.157179e-04 4.662835e-05
[1142,] 2.281212e-04 3.077445e-03 1.025762e-03
[1143,] 1.455186e-04 1.310882e-04 3.718776e-05
[1144,] 7.165762e-04 1.095721e-04 4.117684e-05
[1145,] 2.241692e-04 1.155135e-04 4.493937e-05
[1146,] 2.645264e-04 1.168633e-04 8.269538e-05
[1147,] 2.187171e-04 1.157459e-04 4.511941e-05
[1148,] 2.227516e-04 1.155616e-04 4.504540e-05
[1149,] 1.195675e-04 1.597187e-04 5.499561e-05
[1150,] 1.122115e-04 1.392054e-04 4.252022e-05
[1151,] 1.223431e-04 1.072834e-04 2.575530e-05
[1152,] 1.131235e-04 1.723031e-04 5.417057e-05
[1153,] 1.463004e-04 1.834449e-04 4.785782e-05
[1154,] 2.183192e-04 1.205682e-04 2.645194e-05
[1155,] 1.078843e-04 4.296919e-04 8.182475e-05
[1156,] 2.447828e-04 1.481003e-04 1.113944e-04
[1157,] 2.469609e-04 1.462907e-04 1.104271e-04
[1158,] 1.099466e-04 4.143380e-04 8.518010e-05
[1159,] 1.394641e-04 1.181102e-04 2.935257e-05
[1160,] 1.397852e-04 1.377818e-04 2.888868e-05
[1161,] 1.024275e-04 1.650789e-04 3.674727e-05
[1162,] 1.071749e-04 4.445307e-04 8.109597e-05
[1163,] 1.860319e-04 1.664987e-04 7.938516e-05
[1164,] 1.128052e-04 1.492292e-04 4.587041e-05
[1165,] 8.608003e-03 1.533904e-04 5.110730e-04
[1166,] 1.969592e-04 2.498090e-04 1.376015e-04
[1167,] 9.260064e-03 1.589254e-04 5.081189e-04
[1168,] 1.088742e-04 2.511179e-04 5.805987e-05
[1169,] 1.280635e-04 1.937984e-02 6.459834e-03
[1170,] 1.278837e-04 1.756802e-02 5.855905e-03
[1171,] 1.889153e-04 2.392031e-04 1.232139e-04
[1172,] 1.048429e-04 3.051653e-04 6.337407e-05
[1173,] 1.044010e-04 2.842427e-04 5.916904e-05
[1174,] 1.168023e-04 1.502699e-04 4.862353e-05
[1175,] 1.869437e-04 2.324424e-04 1.172155e-04
[1176,] 7.675247e-03 2.547377e-04 6.186002e-03
[1177,] 1.352388e-04 1.491587e-04 5.960774e-05
[1178,] 1.144006e-04 1.592758e-04 5.107665e-05
[1179,] 1.149091e-02 1.531508e-04 2.786711e-03
[1180,] 1.104218e-04 2.453214e-04 5.939486e-05
[1181,] 1.163214e-04 1.822205e-04 5.907642e-05
[1182,] 1.490469e-02 1.540216e-04 3.367326e-03
[1183,] 2.853385e-04 1.525575e-04 1.593376e-04
[1184,] 2.576844e-04 1.990157e-04 1.934028e-04
[1185,] 2.822851e-04 1.591150e-04 1.766157e-04
[1186,] 2.198805e-02 1.541047e-04 4.928514e-03
[1187,] 6.768362e-03 2.594485e-04 5.533408e-03
[1188,] 2.506136e-04 1.446749e-04 1.278809e-04
[1189,] 1.294234e-04 2.386078e-01 7.953425e-02
[1190,] 1.056943e-04 1.323024e-04 3.416102e-05
[1191,] 2.637849e-04 1.172561e-04 9.737757e-05
[1192,] 2.444535e-04 1.664566e-04 1.426488e-04
[1193,] 1.382941e-04 5.230983e-04 1.743618e-04
[1194,] 1.922258e-02 1.476643e-04 7.107033e-03
[1195,] 1.421968e-02 1.574096e-04 2.803420e-03
[1196,] 6.220839e-03 1.819841e-04 3.353771e-03
[1197,] 4.932722e-03 2.550371e-04 3.942615e-03
[1198,] 1.428931e-04 1.113544e-04 3.906894e-05
[1199,] 1.700256e-04 1.197388e-04 4.427483e-05
[1200,] 1.397361e-04 1.410518e-01 4.701588e-02
[1201,] 1.409544e-04 1.109897e-04 3.839017e-05
[1202,] 2.905567e-02 1.535974e-04 1.295648e-02
[1203,] 1.442486e-04 1.039654e-04 3.409258e-05
[1204,] 5.286956e-03 2.695629e-04 4.468628e-03
[1205,] 1.781850e-04 1.806313e-04 5.994220e-05
[1206,] 1.677684e-04 2.127872e-04 9.043935e-05
[1207,] 1.490418e-04 1.127861e-01 3.759407e-02
[1208,] 1.462061e-04 9.499071e-02 3.166253e-02
[1209,] 3.638139e-03 2.540346e-04 2.837456e-03
[1210,] 2.966827e-02 1.570868e-04 1.421976e-02
[1211,] 6.352848e-03 9.485791e-05 1.282862e-03
[1212,] 3.629078e-02 1.614388e-04 1.881087e-02
[1213,] 2.558102e-02 1.549583e-04 5.443064e-03
[1214,] 2.017020e-02 1.551449e-04 4.301598e-03
[1215,] 7.388819e-03 9.608856e-05 1.603562e-03
[1216,] 1.325645e-04 1.231921e-04 4.144117e-05
[1217,] 3.909946e-03 2.573471e-04 3.097750e-03
[1218,] 2.127482e-02 1.576289e-04 4.168505e-03
[1219,] 2.061678e-02 1.569667e-04 4.144655e-03
[1220,] 1.894428e-04 1.149747e-04 3.480573e-05
[1221,] 2.126401e-02 1.588874e-04 3.997741e-03
[1222,] 1.034371e-04 1.026123e-04 2.620043e-05
[1223,] 1.781434e-04 1.817641e-04 8.165245e-05
[1224,] 2.012147e-03 1.239864e-04 9.064850e-04
[1225,] 3.219614e-02 1.576753e-04 1.554327e-02
[1226,] 2.123798e-02 1.579789e-04 4.106011e-03
[1227,] 1.821422e-04 1.133936e-04 3.453868e-05
[1228,] 1.355067e-04 1.747538e-04 4.267951e-05
[1229,] 1.372541e-04 1.278452e-04 4.510573e-05
[1230,] 2.775649e-02 1.569575e-04 1.323855e-02
[1231,] 1.841237e-04 2.363629e-04 1.089667e-04
[1232,] 3.615135e-03 2.976069e-04 4.093059e-03
[1233,] 1.736155e-02 3.174639e-04 1.784720e-02
[1234,] 2.824058e-02 1.596698e-04 5.109473e-03
[1235,] 2.783282e-03 4.993161e-04 4.757468e-03
[1236,] 1.537970e-04 1.234666e-04 4.858306e-05
[1237,] 4.837443e-03 3.776472e-04 6.767359e-03
[1238,] 1.592207e-04 1.251969e-04 3.140165e-05
[1239,] 1.038785e-04 1.053304e-04 2.580483e-05
[1240,] 4.069891e-03 3.721759e-04 5.565819e-03
[1241,] 1.631934e-04 1.125945e-04 4.408801e-05
[1242,] 1.800269e-04 1.015090e-04 3.148213e-05
[1243,] 4.502241e-02 1.912500e-04 3.439569e-02
[1244,] 3.754047e-02 1.566739e-04 7.393513e-03
[1245,] 2.567779e-04 2.112219e-04 1.455684e-04
[1246,] 1.623499e-04 9.288047e-05 3.282441e-05
[1247,] 1.406278e-03 1.037218e-04 2.991347e-04
[1248,] 5.597715e-04 1.004863e-04 9.793326e-05
[1249,] 1.240922e-04 1.259137e-04 4.485990e-05
[1250,] 3.192292e-03 2.045912e-04 5.089555e-04
[1251,] 1.519520e-04 9.540331e-05 3.151701e-05
[1252,] 1.263858e-04 1.672735e-04 6.105608e-05
[1253,] 2.644810e-04 1.494613e-04 1.100052e-04
[1254,] 5.891015e-03 1.589833e-04 1.212645e-03
[1255,] 1.954930e-04 1.796317e-04 6.050958e-05
[1256,] 1.742697e-04 1.952118e-04 8.278074e-05
[1257,] 1.455851e-04 9.541434e-05 3.149634e-05
[1258,] 2.141116e-04 1.447120e-04 8.550815e-05
[1259,] 1.452491e-04 9.562904e-05 3.210974e-05
[1260,] 2.814052e-03 2.420430e-04 2.105091e-03
[1261,] 1.350928e-04 9.688509e-05 3.225257e-05
[1262,] 1.352540e-04 1.436015e-04 4.164116e-05
[1263,] 1.659920e-04 1.614236e-04 5.418358e-05
[1264,] 1.690920e-04 1.945000e-04 8.037536e-05
[1265,] 1.604299e-04 1.142625e-04 4.629825e-05
[1266,] 1.464069e-04 1.066247e-04 2.576509e-05
[1267,] 1.446088e-04 1.365764e-04 2.400992e-05
[1268,] 1.480675e-04 1.368435e-04 2.402364e-05
[1269,] 1.579600e-04 1.377284e-04 2.409526e-05
[1270,] 2.309010e-04 1.218108e-04 4.847390e-05
[1271,] 1.348722e-04 1.105350e-04 2.793330e-05
[1272,] 1.773112e-04 1.265750e-04 3.791099e-05
[1273,] 1.265263e-04 1.606153e-04 4.795743e-05
[1274,] 2.395458e-04 1.595833e-04 8.263975e-05
[1275,] 1.033192e-04 1.262788e-04 2.580274e-05
[1276,] 1.721093e-04 9.282896e-05 3.311691e-05
[1277,] 3.783190e-04 1.560355e-04 1.294831e-04
[1278,] 1.475329e-04 9.812308e-05 2.998602e-05
[1279,] 2.673412e-04 3.504490e-04 3.156904e-04
[1280,] 2.515764e-04 1.586762e-04 5.516970e-05
[1281,] 4.702483e-04 1.562415e-04 1.596283e-04
[1282,] 4.447980e-04 1.537520e-04 1.426817e-04
[1283,] 3.984266e-04 1.402335e-04 9.186823e-05
[1284,] 2.769659e-04 3.770040e-04 3.862699e-04
[1285,] 2.681720e-04 3.755533e-04 3.478726e-04
[1286,] 1.395859e-04 1.406143e-04 3.281361e-05
[1287,] 5.880835e-04 1.358204e-04 2.532666e-04
[1288,] 1.275288e-04 1.344821e-04 3.313713e-05
[1289,] 1.243813e-04 1.346460e-04 3.386719e-05
[1290,] 4.665189e-04 1.524059e-04 1.444133e-04
[1291,] 2.363833e-04 1.455784e-04 5.452995e-05
[1292,] 2.120672e-04 2.019568e-04 4.681119e-05
[1293,] 2.783914e-04 1.122151e-04 4.286086e-05
[1294,] 2.333319e-04 1.458596e-04 5.772972e-05
[1295,] 1.186541e-04 2.698267e-04 4.792515e-05
[1296,] 1.762069e-04 1.237447e-04 4.207327e-05
[1297,] 1.288366e-04 1.808740e-04 4.638679e-05
[1298,] 1.924898e-04 1.180413e-04 4.145236e-05
[1299,] 7.272428e-04 1.921276e-04 8.509517e-05
[1300,] 2.326238e-04 1.459872e-04 5.772672e-05
[1301,] 1.789817e-04 1.560655e-04 4.851759e-05
[1302,] 2.428059e-04 1.263224e-04 3.140058e-05
[1303,] 2.451513e-04 1.825428e-04 6.529834e-05
[1304,] 6.659037e-04 1.452868e-04 7.856371e-05
[1305,] 1.290509e-04 2.050211e-04 5.082680e-05
[1306,] 1.307890e-04 1.737822e-04 4.145717e-05
[1307,] 1.280805e-04 2.143850e-04 5.059440e-05
[1308,] 1.288264e-04 2.003548e-04 4.981907e-05
[1309,] 1.779017e-04 5.229865e-04 2.787828e-04
[1310,] 2.019098e-04 1.804512e-04 6.383604e-05
[1311,] 2.451379e-04 1.818385e-04 6.620931e-05
[1312,] 1.659713e-04 1.220908e-04 4.624434e-05
[1313,] 1.605925e-04 1.244213e-04 4.513093e-05
[1314,] 1.466919e-04 1.238319e-04 2.603398e-05
[1315,] 1.726802e-04 2.084512e-04 1.031854e-04
[1316,] 1.607634e-04 1.306538e-04 4.981572e-05
[1317,] 1.565931e-04 1.946162e-04 8.246947e-05
[1318,] 1.624948e-04 1.223586e-04 5.026893e-05
[1319,] 1.908096e-04 9.926642e-05 3.359356e-05
[1320,] 1.367709e-04 1.731182e-04 6.168660e-05
[1321,] 3.440967e-04 1.727878e-04 8.871810e-05
[1322,] 1.801992e-04 1.401003e-04 4.608036e-05
[1323,] 1.560792e-04 1.296523e-04 4.777581e-05
[1324,] 1.432692e-04 1.254142e-04 2.615643e-05
[1325,] 1.223978e-03 2.122821e-04 8.556994e-04
[1326,] 1.498774e-04 1.200696e-04 4.062312e-05
[1327,] 1.811126e-04 2.239949e-04 6.901540e-05
[1328,] 1.523438e-04 1.188932e-04 4.043020e-05
[1329,] 1.626648e-04 1.301884e-04 5.431314e-05
[1330,] 1.916150e-04 9.970118e-05 3.374190e-05
[1331,] 1.495192e-03 9.367039e-05 1.224356e-04
[1332,] 1.469906e-03 1.247158e-04 1.170795e-04
[1333,] 1.511961e-03 1.516298e-04 4.367140e-04
[1334,] 3.191686e-04 2.482139e-04 2.354635e-05
[1335,] 3.381246e-04 1.075240e-04 3.267784e-05
[1336,] 1.491465e-04 1.167944e-04 3.769273e-05
[1337,] 1.467228e-04 1.267986e-04 4.245429e-05
[1338,] 1.752388e-03 1.830853e-04 9.050596e-04
[1339,] 1.739770e-03 1.185494e-04 2.151126e-04
[1340,] 3.330823e-04 1.091736e-04 3.186738e-05
[1341,] 1.563437e-04 1.146209e-04 3.638816e-05
[1342,] 1.517406e-04 1.335143e-04 2.931624e-05
[1343,] 1.549028e-04 1.389240e-04 5.252981e-05
[1344,] 1.561721e-04 1.394969e-04 5.331933e-05
[1345,] 1.894723e-04 1.167359e-04 6.091483e-05
[1346,] 1.090766e-04 1.045680e-04 2.364110e-05
[1347,] 1.716220e-04 1.355311e-04 2.510008e-05
[1348,] 1.500879e-04 1.345851e-04 4.863991e-05
[1349,] 1.522530e-04 1.209847e-04 4.040454e-05
[1350,] 1.003646e-03 1.708326e-04 4.772829e-04
[1351,] 1.080280e-03 1.700466e-04 5.059786e-04
[1352,] 2.802964e-03 1.359024e-04 1.089706e-03
[1353,] 2.814844e-04 1.712583e-04 7.628748e-05
[1354,] 2.284132e-04 1.329684e-04 5.081205e-05
[1355,] 5.165561e-04 9.410162e-05 5.311249e-05
[1356,] 2.723101e-03 2.296208e-04 2.036978e-03
[1357,] 2.317031e-04 1.337845e-04 4.811732e-05
[1358,] 2.379533e-04 1.333188e-04 4.644307e-05
[1359,] 2.262053e-04 1.354249e-04 5.390210e-05
[1360,] 2.305136e-04 1.338297e-04 4.781238e-05
[1361,] 2.303103e-04 1.338915e-04 4.771248e-05
[1362,] 5.232476e-04 1.055990e-04 3.779722e-05
[1363,] 2.583578e-04 1.842285e-04 1.145326e-04
[1364,] 2.953308e-03 1.512594e-04 1.369829e-03
[1365,] 1.570231e-04 1.702871e-04 2.908437e-05
[1366,] 1.011411e-03 1.708475e-04 4.806430e-04
[1367,] 2.501583e-04 1.886016e-04 1.150665e-04
[1368,] 2.336996e-04 1.351798e-04 5.452865e-05
[1369,] 2.335367e-04 1.336249e-04 4.929385e-05
[1370,] 2.268015e-04 1.357007e-04 5.443434e-05
[1371,] 2.291886e-04 1.344809e-04 4.635639e-05
[1372,] 2.451737e-04 1.884028e-04 1.120683e-04
[1373,] 2.270315e-04 1.336154e-04 4.922912e-05
[1374,] 5.566796e-04 9.686981e-05 4.610739e-05
[1375,] 2.266878e-04 1.345160e-04 4.835888e-05
[1376,] 2.459036e-04 1.805590e-04 6.528493e-05
[1377,] 9.974595e-04 1.589052e-04 3.954366e-04
[1378,] 1.412687e-04 1.321356e-04 3.565260e-05
[1379,] 1.717229e-04 1.180957e-04 3.005987e-05
[1380,] 1.794632e-04 1.556095e-04 2.872897e-05
[1381,] 1.717371e-04 1.191499e-04 2.981527e-05
[1382,] 1.829750e-04 9.721190e-05 3.100441e-05
[1383,] 1.508401e-04 1.146837e-04 3.906564e-05
[1384,] 2.435559e-04 1.620429e-04 8.261921e-05
[1385,] 1.525666e-04 1.166575e-04 4.070409e-05
[1386,] 2.279399e-04 1.347387e-04 4.793664e-05
[1387,] 2.256175e-04 1.347003e-04 4.783537e-05
[1388,] 2.250648e-04 1.346547e-04 4.792183e-05
[1389,] 2.272767e-04 1.345847e-04 4.845420e-05
[1390,] 1.370390e-04 1.136845e-04 3.534746e-05
[1391,] 2.235877e-04 1.346928e-04 4.756014e-05
[1392,] 2.083466e-04 1.283835e-04 2.956455e-05
[1393,] 2.226823e-04 1.348478e-04 4.711322e-05
[1394,] 2.223592e-04 1.363262e-04 5.356982e-05
[1395,] 1.490039e-04 1.133079e-04 3.766997e-05
[1396,] 8.434996e-04 1.538609e-04 3.169919e-04
[1397,] 2.386361e-04 1.575415e-04 8.060415e-05
[1398,] 9.957348e-04 1.544936e-04 3.680848e-04
[1399,] 1.458055e-04 1.246339e-04 4.297963e-05
[1400,] 2.335621e-04 1.376402e-04 5.770689e-05
[1401,] 2.330609e-04 1.925773e-04 1.091606e-04
[1402,] 1.590685e-04 1.164242e-04 4.179763e-05
[1403,] 4.804144e-04 9.382279e-05 5.687963e-05
[1404,] 2.285339e-04 1.342598e-04 4.857848e-05
[1405,] 1.569464e-04 1.034677e-04 3.077001e-05
[1406,] 2.248596e-04 1.347744e-04 4.672432e-05
[1407,] 2.577484e-04 1.839895e-04 1.139192e-04
[1408,] 1.021798e-03 1.530368e-04 3.675110e-04
[1409,] 9.192781e-04 1.540122e-04 3.434956e-04
[1410,] 2.306787e-04 1.255659e-04 3.056481e-05
[1411,] 2.415444e-04 1.929924e-04 1.146961e-04
[1412,] 2.450779e-04 1.972695e-04 1.213335e-04
[1413,] 1.442775e-04 1.022996e-04 3.701878e-05
[1414,] 3.463378e-04 9.584534e-05 3.869636e-05
[1415,] 8.233722e-04 1.583348e-04 3.318446e-04
[1416,] 2.318357e-04 1.368794e-04 4.600085e-05
[1417,] 2.321372e-04 1.370089e-04 4.591097e-05
[1418,] 1.440690e-04 1.340099e-04 4.659834e-05
[1419,] 8.692850e-04 1.390539e-04 2.423330e-04
[1420,] 1.469757e-04 1.300557e-04 4.585770e-05
[1421,] 1.432699e-04 1.284318e-04 4.382192e-05
[1422,] 2.226200e-04 1.358464e-04 4.691870e-05
[1423,] 1.422380e-04 1.136461e-04 3.260343e-05
[1424,] 5.780030e-04 1.133834e-04 3.592137e-05
[1425,] 1.848133e-04 1.203367e-04 3.901070e-05
[1426,] 9.050508e-04 1.701040e-04 4.174628e-04
[1427,] 9.494085e-04 1.400963e-04 2.696623e-04
[1428,] 1.682246e-04 1.838669e-04 5.804215e-05
[1429,] 4.069096e-04 9.512733e-05 4.457466e-05
[1430,] 3.364831e-04 1.855156e-04 1.343902e-04
[1431,] 1.078701e-03 1.756776e-04 5.189012e-04
[1432,] 1.412173e-04 1.209248e-04 3.648838e-05
[1433,] 7.496026e-04 1.237745e-04 1.299255e-04
[1434,] 8.574930e-04 1.546890e-04 2.936738e-04
[1435,] 9.219037e-04 1.405308e-04 2.538851e-04
[1436,] 4.466396e-04 1.799491e-04 1.584335e-04
[1437,] 3.577874e-04 1.008716e-04 3.466483e-05
[1438,] 1.896823e-04 1.275798e-04 2.898437e-05
[1439,] 9.034609e-04 1.371646e-04 2.254692e-04
[1440,] 9.039450e-04 1.526540e-04 2.947415e-04
[1441,] 1.639730e-04 1.221005e-04 3.566698e-05
[1442,] 1.603966e-04 1.130462e-04 4.098027e-05
[1443,] 2.420589e-04 1.355288e-04 6.302097e-05
[1444,] 7.642455e-04 1.376989e-04 1.989144e-04
[1445,] 7.172540e-04 1.229980e-04 8.769041e-05
[1446,] 1.704100e-04 1.451964e-04 2.881448e-05
[1447,] 2.421597e-04 1.322573e-04 6.028162e-05
[1448,] 2.485059e-04 1.315512e-04 6.054774e-05
[1449,] 1.512445e-04 1.124147e-04 3.865155e-05
[1450,] 8.340231e-04 1.403343e-04 2.314896e-04
[1451,] 8.915910e-04 2.023585e-04 5.611061e-04
[1452,] 7.453694e-04 1.380039e-04 1.984646e-04
[1453,] 6.601771e-04 1.888335e-04 3.596047e-04
[1454,] 1.699791e-04 1.744968e-04 5.447186e-05
[1455,] 1.810063e-04 1.537259e-04 5.039736e-05
[1456,] 1.299620e-04 1.422564e-04 3.868677e-05
[1457,] 2.660618e-04 1.778493e-04 1.426202e-04
[1458,] 6.456138e-04 2.530680e-04 5.727830e-04
[1459,] 1.931368e-04 1.467617e-04 5.436958e-05
[1460,] 3.532082e-04 1.266843e-04 5.711059e-05
[1461,] 1.734085e-04 2.113050e-04 3.865300e-05
[1462,] 2.125067e-04 1.830180e-04 7.962230e-05
[1463,] 1.525452e-04 1.551168e-04 3.650601e-05
[1464,] 1.680773e-04 1.872794e-04 4.161981e-05
[1465,] 1.862549e-04 1.288036e-04 4.672222e-05
[1466,] 1.545964e-04 1.922433e-04 4.444474e-05
[1467,] 4.065524e-04 3.593467e-04 5.564780e-04
[1468,] 1.612791e-04 1.289319e-04 4.340007e-05
[1469,] 1.666077e-04 1.872794e-04 4.144673e-05
[1470,] 6.792525e-04 2.511351e-04 5.999394e-04
[1471,] 2.100987e-04 1.388840e-04 3.442524e-05
[1472,] 1.269536e-04 1.586933e-04 4.087584e-05
[1473,] 1.908541e-04 1.488554e-04 5.552070e-05
[1474,] 1.881979e-04 1.490434e-04 5.497202e-05
[1475,] 5.901420e-04 3.135357e-04 6.924788e-04
[1476,] 1.043656e-04 1.508805e-04 3.526158e-05
[1477,] 3.717266e-04 1.967346e-04 2.328214e-04
[1478,] 1.269523e-04 1.432978e-04 3.878866e-05
[1479,] 1.289269e-04 1.418060e-04 3.476137e-05
[1480,] 1.891188e-04 1.411798e-03 7.322062e-05
[1481,] 2.327374e-04 2.199673e-04 1.362440e-04
[1482,] 1.450401e-04 1.372757e-04 4.642224e-05
[1483,] 1.109668e-04 9.423728e-05 2.714180e-05
[1484,] 2.041413e-04 1.558176e-04 4.830785e-05
[1485,] 1.947017e-04 1.787255e-04 5.445750e-05
[1486,] 1.749237e-04 1.768235e-04 2.551033e-05
[1487,] 1.969754e-04 1.824054e-04 7.122673e-05
[1488,] 2.031108e-04 2.374099e-04 1.372261e-04
[1489,] 1.859615e-04 1.679843e-04 6.092200e-05
[1490,] 1.299775e-04 1.028176e-04 2.965920e-05
[1491,] 1.120454e-04 9.386336e-05 2.637555e-05
[1492,] 1.137576e-04 9.380229e-05 2.645916e-05
[1493,] 1.185741e-04 9.471078e-05 2.629549e-05
[1494,] 1.129297e-04 1.671708e-04 4.667758e-05
[1495,] 1.088258e-04 9.454767e-05 2.608855e-05
[1496,] 1.091064e-04 9.444108e-05 2.594855e-05
[1497,] 1.103068e-04 9.454619e-05 2.629626e-05
[1498,] 1.069088e-04 1.935870e-04 5.012165e-05
[1499,] 1.145276e-04 9.438962e-05 2.638443e-05
[1500,] 1.891249e-04 1.325542e-04 7.052507e-05
[1501,] 1.043266e-04 9.934667e-05 2.708134e-05
[1502,] 1.119638e-04 9.466026e-05 2.670443e-05
[1503,] 1.022318e-04 1.001344e-04 2.690245e-05
[1504,] 1.017534e-04 9.989435e-05 2.669206e-05
[1505,] 1.033983e-04 9.970247e-05 2.702904e-05
[1506,] 1.042762e-04 1.003442e-04 2.750203e-05
[1507,] 1.032608e-04 9.976938e-05 2.701325e-05
[1508,] 1.031462e-04 9.982299e-05 2.701337e-05
[1509,] 1.096672e-04 9.471445e-05 2.642470e-05
[1510,] 2.089239e-04 1.015425e-04 4.149706e-05
[1511,] 1.158712e-04 1.891960e-04 5.436820e-05
[1512,] 1.069993e-04 9.460751e-05 2.589305e-05
[1513,] 1.036166e-04 9.907966e-05 2.681011e-05
[1514,] 1.028061e-04 9.899908e-05 2.659345e-05
[1515,] 2.048319e-04 9.948827e-05 3.817668e-05
[1516,] 1.187771e-04 1.883738e-04 5.629921e-05
[1517,] 2.001975e-04 1.450678e-04 7.378689e-05
[1518,] 2.003270e-04 1.451525e-04 7.389692e-05
[1519,] 1.680749e-04 1.169246e-04 5.249083e-05
[1520,] 1.300981e-04 2.033630e-04 4.450451e-05
[1521,] 1.503023e-04 1.080739e-04 2.837599e-05
[1522,] 1.844067e-04 1.231891e-04 5.354302e-05
[1523,] 2.499685e-04 2.064529e-04 1.525277e-04
[1524,] 1.839068e-04 9.976775e-05 3.678623e-05
[1525,] 1.641460e-04 1.245875e-04 4.508174e-05
[1526,] 3.626119e-04 1.313979e-04 1.022870e-04
[1527,] 1.834738e-04 1.060906e-04 3.043803e-05
[1528,] 1.868388e-04 1.055527e-04 3.090050e-05
[1529,] 1.822096e-04 1.066671e-04 3.013588e-05
[1530,] 1.897952e-04 1.067557e-04 3.059791e-05
[1531,] 1.896217e-04 1.818020e-04 6.763043e-05
[1532,] 2.240767e-04 1.313174e-04 6.618094e-05
[1533,] 1.933651e-04 1.788592e-04 6.599146e-05
[1534,] 1.910664e-04 1.064516e-04 3.068714e-05
[1535,] 2.192532e-04 1.067879e-04 3.373504e-05
[1536,] 2.330185e-04 1.176848e-04 6.105958e-05
[1537,] 2.234650e-04 1.051568e-04 3.518013e-05
[1538,] 2.061267e-04 2.066251e-04 5.609660e-05
[1539,] 2.224550e-04 1.058917e-04 3.453333e-05
[1540,] 2.212866e-04 2.636323e-04 1.854318e-04
[1541,] 2.177136e-04 1.055676e-04 3.442554e-05
[1542,] 1.554753e-04 1.913808e-04 5.526656e-05
[1543,] 2.228865e-04 3.022078e-04 2.147778e-04
[1544,] 2.301366e-04 1.089373e-04 5.178400e-05
[1545,] 5.706165e-04 9.588853e-05 8.454351e-05
[1546,] 2.306379e-04 1.852260e-04 1.175200e-04
[1547,] 2.714688e-04 1.506431e-04 8.595296e-05
[1548,] 2.003339e-04 9.785616e-05 3.266043e-05
[1549,] 5.175800e-04 9.556550e-05 7.239376e-05
[1550,] 1.979325e-04 1.687636e-04 5.138662e-05
[1551,] 2.133598e-04 2.198668e-04 1.480429e-04
[1552,] 1.923402e-04 1.016891e-04 2.891579e-05
[1553,] 6.913373e-04 1.071657e-04 1.401684e-04
[1554,] 2.013485e-04 2.067398e-04 5.605488e-05
[1555,] 1.860881e-04 1.570200e-04 2.907044e-05
[1556,] 2.931834e-04 1.162643e-04 8.037141e-05
[1557,] 5.874351e-04 1.030271e-04 1.123779e-04
[1558,] 6.211873e-04 1.029125e-04 1.164247e-04
[1559,] 5.720022e-04 1.029171e-04 1.099642e-04
[1560,] 1.820271e-04 1.978013e-04 5.763921e-05
[1561,] 5.911916e-04 1.037243e-04 1.151872e-04
[1562,] 2.107699e-04 1.103916e-04 4.584284e-05
[1563,] 5.980609e-04 1.047872e-04 1.185732e-04
[1564,] 6.635277e-04 1.033019e-04 1.233628e-04
[1565,] 5.763168e-04 1.041633e-04 1.145511e-04
[1566,] 5.806725e-04 9.745816e-05 9.261523e-05
[1567,] 5.907226e-04 1.052475e-04 1.191238e-04
[1568,] 2.617450e-04 1.827323e-04 1.327908e-04
[1569,] 6.249492e-04 1.100808e-04 1.415770e-04
[1570,] 5.244126e-04 1.131743e-04 1.322556e-04
[1571,] 5.646948e-04 1.141056e-04 1.428716e-04
[1572,] 1.920725e-04 1.101529e-04 4.277033e-05
[1573,] 5.394582e-04 1.126754e-04 1.341880e-04
[1574,] 1.911225e-04 1.746843e-04 5.733476e-05
[1575,] 5.323625e-04 1.007671e-04 9.767400e-05
[1576,] 1.867197e-04 1.747288e-04 5.611184e-05
[1577,] 2.798623e-04 1.159708e-04 7.792234e-05
[1578,] 5.455701e-04 1.010470e-04 1.002364e-04
[1579,] 2.327202e-04 2.899563e-04 2.255288e-04
[1580,] 5.385353e-04 9.935224e-05 9.362395e-05
[1581,] 1.915147e-04 1.897682e-04 3.026464e-05
[1582,] 6.413925e-04 1.087678e-04 1.399332e-04
[1583,] 2.079804e-04 5.018351e-04 3.287814e-04
[1584,] 6.340336e-04 1.125278e-04 1.508058e-04
[1585,] 2.142599e-04 4.848613e-04 3.324498e-04
[1586,] 5.617889e-04 9.871660e-05 9.227695e-05
[1587,] 1.298719e-04 1.951318e-04 4.447951e-05
[1588,] 5.727725e-04 9.718490e-05 8.921685e-05
[1589,] 2.167339e-04 1.112311e-04 4.789916e-05
[1590,] 6.056890e-04 9.762466e-05 9.439263e-05
[1591,] 2.828484e-04 1.016648e-04 5.129945e-05
[1592,] 5.951640e-04 9.765974e-05 9.342005e-05
[1593,] 2.299040e-04 2.824955e-04 2.160336e-04
[1594,] 6.446976e-04 9.804136e-05 1.001205e-04
[1595,] 6.026479e-04 9.738468e-05 9.303725e-05
[1596,] 5.640672e-04 9.931963e-05 9.489278e-05
[1597,] 6.131764e-04 9.768778e-05 9.540214e-05
[1598,] 6.142186e-04 9.829122e-05 9.802965e-05
[1599,] 2.456037e-04 2.942650e-04 2.449217e-04
[1600,] 2.273600e-04 1.483729e-04 6.118537e-05
[1601,] 2.861972e-04 1.017222e-04 5.186659e-05
[1602,] 3.001929e-04 1.015385e-04 5.272577e-05
[1603,] 5.695987e-04 9.763321e-05 8.877334e-05
[1604,] 2.158505e-04 1.101041e-04 4.607778e-05
[1605,] 2.342937e-04 2.724596e-04 2.126378e-04
[1606,] 5.657002e-04 9.705837e-05 8.804213e-05
[1607,] 2.218923e-04 3.028226e-04 2.223398e-04
[1608,] 2.405740e-04 1.332920e-04 7.322438e-05
[1609,] 1.839986e-04 1.092094e-04 4.169726e-05
[1610,] 1.831080e-04 1.096489e-04 4.206170e-05
[1611,] 3.705360e-04 2.118965e-04 2.604584e-04
[1612,] 9.271708e-04 1.813960e-04 5.009708e-04
[1613,] 2.467863e-04 1.118235e-04 5.271701e-05
[1614,] 2.390351e-04 1.150397e-04 5.556378e-05
[1615,] 1.865595e-04 4.098692e-04 1.783930e-04
[1616,] 1.900393e-04 4.268481e-04 1.978238e-04
[1617,] 2.253847e-04 1.494243e-04 4.713919e-05
[1618,] 1.870362e-04 4.062389e-04 1.780823e-04
[1619,] 1.875845e-04 4.187248e-04 1.857614e-04
[1620,] 1.875453e-04 4.214811e-04 1.869560e-04
[1621,] 1.876666e-04 4.147399e-04 1.841035e-04
[1622,] 1.646927e-04 1.938102e-04 3.136909e-05
[1623,] 1.869062e-04 4.194445e-04 1.839445e-04
[1624,] 1.863167e-04 4.194633e-04 1.820241e-04
[1625,] 1.853975e-04 3.956470e-04 1.681297e-04
[1626,] 2.424080e-04 1.155280e-04 5.702865e-05
[1627,] 1.858791e-04 4.089931e-04 1.757364e-04
[1628,] 1.866322e-04 4.193209e-04 1.829848e-04
[1629,] 1.948510e-04 1.371925e-04 6.927573e-05
[1630,] 1.882554e-04 4.044840e-04 1.810001e-04
[1631,] 1.865729e-04 4.474076e-04 1.959490e-04
[1632,] 2.450572e-04 1.498793e-04 5.768175e-05
[1633,] 1.863295e-04 4.242173e-04 1.842514e-04
[1634,] 1.896142e-04 4.335555e-04 1.996461e-04
[1635,] 1.879892e-04 4.281225e-04 1.916375e-04
[1636,] 1.881859e-04 4.188928e-04 1.877743e-04
[1637,] 1.881776e-04 4.241790e-04 1.903251e-04
[1638,] 2.896377e-04 1.039833e-04 5.868350e-05
[1639,] 1.868375e-04 4.312438e-04 1.892520e-04
[1640,] 1.879902e-04 4.191279e-04 1.872798e-04
[1641,] 1.875134e-04 3.986481e-04 1.759602e-04
[1642,] 1.874123e-04 4.152908e-04 1.836070e-04
[1643,] 1.893295e-04 4.164373e-04 1.901572e-04
[1644,] 1.868385e-04 4.221856e-04 1.850086e-04
[1645,] 1.874367e-04 4.146166e-04 1.833682e-04
[1646,] 5.225157e-04 9.715409e-05 5.499568e-05
[1647,] 1.874466e-04 4.366685e-04 1.939285e-04
[1648,] 2.481343e-04 1.148054e-04 5.716868e-05
[1649,] 2.429990e-04 1.137660e-04 5.491107e-05
[1650,] 1.864118e-04 4.149129e-04 1.802098e-04
[1651,] 1.873627e-04 4.134897e-04 1.825899e-04
[1652,] 2.333298e-04 1.692835e-04 6.483453e-05
[1653,] 1.857267e-04 7.885579e-04 3.502518e-04
[1654,] 1.875782e-04 7.879366e-04 3.635748e-04
[1655,] 3.178785e-04 1.193793e-04 8.012968e-05
[1656,] 1.933337e-04 1.696788e-04 1.005620e-04
[1657,] 1.978531e-04 2.482488e-04 1.562971e-04
[1658,] 3.048993e-04 1.057640e-04 4.126543e-05
[1659,] 3.218377e-04 1.144724e-04 6.588218e-05
[1660,] 1.959521e-04 1.522560e-04 8.941397e-05
[1661,] 2.327978e-04 1.043856e-04 3.988718e-05
[1662,] 2.130954e-04 1.244814e-04 5.397487e-05
[1663,] 1.791515e-04 2.152670e-04 7.430509e-05
[1664,] 2.058460e-04 1.049379e-04 3.555497e-05
[1665,] 1.249156e-04 1.659965e-04 3.264029e-05
[1666,] 5.082787e-04 1.290056e-04 1.691729e-04
[1667,] 1.952759e-04 1.485187e-04 5.309144e-05
[1668,] 2.062794e-04 1.409834e-04 7.429841e-05
[1669,] 1.365993e-04 1.175104e-04 4.503614e-05
[1670,] 1.252734e-04 1.191749e-04 4.190377e-05
[1671,] 3.473027e-04 1.945432e-04 3.518807e-05
[1672,] 3.488867e-04 1.327923e-04 2.873897e-05
[1673,] 3.357808e-04 3.093969e-04 3.463582e-05
[1674,] 3.596468e-04 3.791948e-04 3.650916e-05
[1675,] 4.316643e-04 1.180528e-04 4.552917e-05
[1676,] 4.156836e-04 1.183585e-04 4.455780e-05
[1677,] 4.312510e-04 1.192320e-04 4.440462e-05
[1678,] 3.620801e-04 1.712460e-04 4.017749e-05
[1679,] 3.649467e-04 1.793467e-04 3.953912e-05
[1680,] 3.258246e-04 3.173688e-04 3.522494e-05
[1681,] 3.096020e-04 1.392083e-04 2.873671e-05
[1682,] 4.115599e-04 1.881322e-04 3.280316e-05
[1683,] 3.989642e-04 1.187211e-04 4.350164e-05
[1684,] 2.730698e-04 1.052842e-03 6.545426e-05
[1685,] 3.478434e-04 4.483662e-04 3.980273e-05
[1686,] 3.398857e-04 1.825590e-04 3.881385e-05
[1687,] 3.256089e-04 4.714748e-04 4.107966e-05
[1688,] 3.460704e-04 4.754687e-04 4.045293e-05
[1689,] 1.637682e-04 1.761960e-04 5.102997e-05
[1690,] 5.503783e-04 1.818148e-04 1.738387e-04
[1691,] 3.290392e-04 1.772788e-04 3.883998e-05
[1692,] 2.171298e-04 3.226877e-04 1.763293e-04
[1693,] 1.451473e-04 1.375935e-04 3.912881e-05
[1694,] 2.206772e-04 1.633386e-04 7.791341e-05
[1695,] 2.221830e-04 3.206143e-04 1.816913e-04
[1696,] 2.140399e-04 2.092189e-04 1.024913e-04
[1697,] 3.039892e-04 1.816225e-04 1.117449e-04
[1698,] 1.704318e-04 9.661363e-05 3.107382e-05
[1699,] 2.005035e-04 1.765549e-04 6.449669e-05
[1700,] 1.992988e-04 1.796563e-04 6.606842e-05
[1701,] 1.996636e-04 1.794982e-04 6.590829e-05
[1702,] 2.331884e-04 1.922504e-04 1.172634e-04
[1703,] 2.075338e-04 1.797177e-04 6.896399e-05
[1704,] 2.134622e-04 1.153221e-04 4.550359e-05
[1705,] 2.129130e-04 1.197148e-04 4.826771e-05
[1706,] 2.148433e-04 1.178513e-04 4.738934e-05
[1707,] 2.153480e-04 1.179875e-04 4.756884e-05
[1708,] 2.143530e-04 1.122669e-04 4.346267e-05
[1709,] 2.122766e-04 1.213362e-04 4.919246e-05
[1710,] 2.123766e-04 1.220116e-04 4.966280e-05
[1711,] 2.153941e-04 1.242529e-04 5.168716e-05
[1712,] 2.150797e-04 1.213301e-04 4.974891e-05
[1713,] 2.046961e-04 2.348224e-04 1.096073e-04
[1714,] 2.036229e-04 2.377421e-04 1.101751e-04
[1715,] 2.024031e-04 2.347945e-04 1.074105e-04
[1716,] 1.469380e-04 2.720368e-04 4.971692e-05
[1717,] 1.694439e-04 1.159622e-04 2.931366e-05
[1718,] 1.806669e-04 1.311548e-04 4.547572e-05
[1719,] 1.961403e-04 1.775103e-04 6.288470e-05
[1720,] 1.146575e-04 4.641816e-04 7.291685e-05
[1721,] 1.396892e-04 1.722727e-04 4.045047e-05
[1722,] 1.678569e-04 9.917607e-05 2.850640e-05
[1723,] 1.654925e-04 1.179805e-04 2.900895e-05
[1724,] 1.651751e-04 1.175147e-04 2.900766e-05
[1725,] 1.874389e-04 1.789746e-04 6.014525e-05
[1726,] 1.477743e-04 3.282367e-04 5.462961e-05
[1727,] 1.752835e-04 1.543552e-04 4.244235e-05
[1728,] 1.077287e-04 1.030952e-04 2.691503e-05
[1729,] 1.653512e-04 1.082719e-04 2.852901e-05
[1730,] 1.751084e-04 1.836337e-04 5.425486e-05
[1731,] 1.879038e-04 1.787299e-04 6.776894e-05
[1732,] 1.450865e-04 2.498120e-04 4.900221e-05
[1733,] 1.587811e-04 9.714387e-05 2.866732e-05
[1734,] 1.592128e-04 1.156761e-04 2.923642e-05
[1735,] 1.624583e-04 9.504956e-05 2.964967e-05
[1736,] 1.824203e-04 1.787456e-04 5.657615e-05
[1737,] 1.654256e-04 1.771113e-04 5.432831e-05
[1738,] 1.909771e-04 1.788079e-04 5.864910e-05
[1739,] 1.466417e-04 2.717066e-04 4.608711e-05
[1740,] 1.560252e-04 1.035071e-04 2.824212e-05
[1741,] 1.824850e-04 1.787423e-04 5.716330e-05
[1742,] 1.699525e-04 1.000636e-04 2.837996e-05
[1743,] 1.605476e-04 1.088741e-04 2.840286e-05
[1744,] 1.830503e-04 9.568552e-05 3.119982e-05
[1745,] 1.950020e-04 1.791590e-04 5.793110e-05
[1746,] 9.964551e-05 9.472126e-05 2.452054e-05
[1747,] 1.760248e-04 1.399662e-04 4.380515e-05
[1748,] 1.589675e-04 1.238629e-04 4.541791e-05
[1749,] 9.462091e-05 1.307554e-04 2.702452e-05
[1750,] 1.602215e-04 1.631744e-04 4.720166e-05
[1751,] 9.881243e-05 1.373299e-04 2.613410e-05
[1752,] 1.176264e-04 1.217616e-04 3.856661e-05
[1753,] 1.541248e-04 1.059496e-04 3.093314e-05
[1754,] 1.437805e-04 1.041314e-04 3.254860e-05
[1755,] 1.260868e-04 1.293692e-04 3.674177e-05
[1756,] 9.500134e-05 9.994524e-05 2.481317e-05
[1757,] 9.791730e-05 1.333724e-04 2.617568e-05
[1758,] 9.517222e-05 9.533822e-05 2.399434e-05
[1759,] 1.658428e-04 1.030888e-04 3.362819e-05
[1760,] 9.546648e-05 9.412002e-05 2.395144e-05
[1761,] 1.652423e-04 1.070610e-04 3.914969e-05
[1762,] 1.292006e-04 1.041487e-04 2.549503e-05
[1763,] 2.261603e-04 1.838960e-04 5.797269e-05
[1764,] 1.312393e-04 1.713498e-04 4.377660e-05
[1765,] 1.004989e-04 1.324254e-04 2.543007e-05
[1766,] 1.305780e-04 1.114507e-04 3.152237e-05
[1767,] 1.173790e-04 1.471433e-04 2.439225e-05
[1768,] 1.256343e-04 1.208934e-04 3.743417e-05
[1769,] 1.094024e-04 1.269192e-04 3.328551e-05
[1770,] 1.188603e-04 9.901187e-05 2.900438e-05
[1771,] 1.210086e-04 1.227715e-04 3.676354e-05
[1772,] 1.261195e-04 1.292902e-04 3.690478e-05
[1773,] 1.231314e-04 1.252106e-04 3.803220e-05
[1774,] 1.508767e-04 2.147319e-04 5.860393e-05
[1775,] 1.154725e-04 1.548568e-04 3.346880e-05
[1776,] 1.000552e-04 1.548518e-04 3.554175e-05
[1777,] 1.296421e-04 1.051922e-04 3.056811e-05
[1778,] 1.313187e-04 1.111858e-04 3.224486e-05
[1779,] 1.308670e-04 1.130119e-04 3.184048e-05
[1780,] 1.180589e-04 9.655275e-05 2.422974e-05
[1781,] 1.274699e-04 1.260510e-04 3.351656e-05
[1782,] 1.176612e-04 2.702058e-04 4.626101e-05
[1783,] 1.740364e-04 1.744553e-04 6.041712e-05
[1784,] 1.811461e-04 2.150909e-04 6.696544e-05
[1785,] 1.812461e-04 1.665740e-04 5.066919e-05
[1786,] 1.146447e-04 1.249656e-04 2.425221e-05
[1787,] 1.188366e-04 1.238395e-04 2.433305e-05
[1788,] 1.167110e-04 9.623887e-05 2.419096e-05
[1789,] 1.327310e-04 1.148385e-04 2.490791e-05
[1790,] 2.017233e-04 1.790545e-04 5.689234e-05
[1791,] 1.231865e-04 1.261329e-04 3.321247e-05
[1792,] 1.431889e-04 1.294816e-04 3.262611e-05
[1793,] 1.154097e-04 1.149797e-04 2.438672e-05
[1794,] 1.167260e-04 1.816987e-04 2.591239e-05
[1795,] 1.172890e-04 2.146915e-04 4.225175e-05
[1796,] 1.133776e-04 1.231509e-04 2.440172e-05
[1797,] 1.340320e-04 1.286471e-04 3.838600e-05
[1798,] 1.794898e-04 1.669147e-04 4.974173e-05
[1799,] 1.798164e-04 1.636429e-04 5.120310e-05
[1800,] 1.226673e-04 1.191105e-04 2.451392e-05
[1801,] 1.145954e-04 1.277209e-04 3.244419e-05
[1802,] 1.140245e-04 1.231023e-04 2.805127e-05
[1803,] 1.213370e-04 1.132610e-04 2.943373e-05
[1804,] 1.134527e-04 1.129842e-04 3.011418e-05
[1805,] 1.818545e-04 1.110993e-04 3.692096e-05
[1806,] 1.800653e-04 1.559483e-04 4.997602e-05
[1807,] 1.811364e-04 1.560199e-04 5.045716e-05
[1808,] 1.106942e-04 1.300356e-04 3.227021e-05
[1809,] 1.051916e-04 9.477698e-05 2.393937e-05
[1810,] 1.119869e-04 1.283179e-04 3.182848e-05
[1811,] 1.505620e-04 1.888515e-04 5.030384e-05
[1812,] 1.062615e-04 1.067431e-04 2.440874e-05
[1813,] 1.155167e-04 1.282860e-04 3.299662e-05
[1814,] 1.177487e-04 1.889594e-04 3.956020e-05
[1815,] 1.124936e-04 1.033049e-04 3.037668e-05
[1816,] 1.247229e-04 1.236434e-04 2.819239e-05
[1817,] 1.254557e-04 1.234501e-04 2.822138e-05
[1818,] 1.151634e-04 1.114271e-04 3.390180e-05
[1819,] 1.060585e-04 9.735688e-05 2.369505e-05
[1820,] 1.804454e-04 1.662490e-04 5.104610e-05
[1821,] 1.256913e-04 3.756190e-04 4.628908e-05
[1822,] 1.032430e-04 1.320080e-04 2.542761e-05
[1823,] 1.258503e-04 2.320820e-04 3.815803e-05
[1824,] 1.265278e-04 2.352065e-04 3.809038e-05
[1825,] 1.092579e-04 1.136741e-04 2.932065e-05
[1826,] 1.786316e-04 1.560281e-04 4.903854e-05
[1827,] 1.104598e-04 9.636023e-05 2.677091e-05
[1828,] 1.761743e-04 1.556602e-04 4.876592e-05
[1829,] 1.093245e-04 9.705767e-05 2.678275e-05
[1830,] 1.219936e-04 2.232057e-04 3.808089e-05
[1831,] 1.083952e-04 1.277717e-04 3.047192e-05
[1832,] 1.076201e-04 9.584848e-05 2.594460e-05
[1833,] 1.089830e-04 9.506515e-05 2.578306e-05
[1834,] 1.242794e-04 2.654308e-04 4.122979e-05
[1835,] 1.089341e-04 1.050276e-04 2.623207e-05
[1836,] 1.089922e-04 1.055939e-04 2.626903e-05
[1837,] 1.089607e-04 1.062034e-04 2.632582e-05
[1838,] 1.898031e-04 1.570448e-04 4.840081e-05
[1839,] 1.086680e-04 9.783798e-05 2.670211e-05
[1840,] 1.036460e-04 1.115640e-04 2.419808e-05
[1841,] 1.804035e-04 1.566915e-04 4.957294e-05
[1842,] 1.216990e-04 2.077430e-04 3.869887e-05
[1843,] 1.518618e-04 2.078823e-04 4.481213e-05
[1844,] 1.126858e-04 1.130923e-04 2.993755e-05
[1845,] 1.821215e-04 1.668763e-04 4.927740e-05
[1846,] 9.804702e-05 1.058789e-04 2.465738e-05
[1847,] 1.252805e-04 1.242702e-04 3.205412e-05
[1848,] 1.746591e-04 1.792076e-04 5.063420e-05
[1849,] 9.717079e-05 1.064013e-04 2.487938e-05
[1850,] 1.091255e-04 1.107388e-04 2.813282e-05
[1851,] 1.078307e-04 1.097057e-04 2.794876e-05
[1852,] 9.819921e-05 1.105510e-04 2.492930e-05
[1853,] 1.798640e-04 1.742884e-04 5.315095e-05
[1854,] 1.010237e-04 1.044781e-04 2.415866e-05
[1855,] 1.804379e-04 1.561650e-04 4.952691e-05
[1856,] 1.857379e-04 1.660872e-04 4.807728e-05
[1857,] 1.251932e-04 1.188988e-04 3.251067e-05
[1858,] 1.087084e-04 1.178957e-04 2.932001e-05
[1859,] 1.216119e-04 1.964809e-04 3.798848e-05
[1860,] 1.152575e-04 2.719681e-04 4.958749e-05
[1861,] 1.423336e-04 1.428107e-04 4.183874e-05
[1862,] 9.665875e-05 9.851699e-05 2.386482e-05
[1863,] 9.722979e-05 1.027370e-04 2.412891e-05
[1864,] 1.172507e-04 4.398550e-04 5.977148e-05
[1865,] 1.176253e-04 3.006591e-04 4.799228e-05
[1866,] 1.153015e-04 2.356774e-04 6.619040e-05
[1867,] 1.115780e-04 1.107452e-04 2.956168e-05
[1868,] 1.251244e-04 1.210476e-04 2.836027e-05
[1869,] 1.736612e-04 9.968178e-05 3.898133e-05
[1870,] 3.131699e-04 1.087020e-04 3.184784e-05
[1871,] 1.421052e-04 1.065232e-04 2.719224e-05
[1872,] 1.856225e-04 1.210225e-04 3.941149e-05
[1873,] 1.736582e-04 1.695940e-04 5.262978e-05
[1874,] 1.301279e-04 9.569432e-05 3.089720e-05
[1875,] 1.258426e-04 9.501128e-05 2.974508e-05
[1876,] 1.437907e-04 9.395972e-05 3.170126e-05
[1877,] 1.610738e-04 1.002061e-04 3.157455e-05
[1878,] 1.473403e-04 9.410019e-05 3.233670e-05
[1879,] 1.817839e-04 1.261784e-04 4.130907e-05
[1880,] 1.528755e-04 1.052025e-04 2.816548e-05
[1881,] 1.729880e-04 1.690878e-04 5.201391e-05
[1882,] 1.812817e-04 1.113224e-04 3.634059e-05
[1883,] 1.812324e-04 1.113900e-04 3.635377e-05
[1884,] 1.754968e-04 1.717930e-04 5.095257e-05
[1885,] 1.767580e-04 1.629215e-04 5.416061e-05
[1886,] 1.778703e-04 1.017215e-04 3.275390e-05
[1887,] 2.818933e-04 1.399382e-04 3.011804e-05
[1888,] 1.804491e-04 1.034724e-04 3.426369e-05
[1889,] 3.705071e-04 9.387244e-05 3.909066e-05
[1890,] 2.252154e-04 1.148283e-04 3.494491e-05
[1891,] 4.011991e-04 1.779163e-04 2.627110e-05
[1892,] 3.716214e-04 9.594287e-05 3.699658e-05
[1893,] 1.383045e-04 9.597877e-05 3.029695e-05
[1894,] 3.235470e-04 1.526093e-04 2.815354e-05
[1895,] 3.524215e-04 1.047818e-04 4.753741e-05
[1896,] 1.712888e-04 1.666832e-04 5.053804e-05
[1897,] 1.724118e-04 1.710254e-04 5.228251e-05
[1898,] 5.846202e-04 1.019852e-04 8.656826e-05
[1899,] 1.803492e-04 1.653407e-04 3.093007e-05
[1900,] 1.789652e-04 1.191149e-04 3.761962e-05
[1901,] 1.671308e-04 1.007598e-04 3.268396e-05
[1902,] 1.828730e-04 1.603878e-04 3.153449e-05
[1903,] 6.479002e-04 1.636731e-04 1.826722e-04
[1904,] 1.659620e-04 9.749817e-05 3.622620e-05
[1905,] 1.352591e-04 1.006549e-04 2.855990e-05
[1906,] 2.703523e-04 1.073823e-04 4.351149e-05
[1907,] 1.640053e-04 9.825725e-05 3.259524e-05
[1908,] 1.842730e-04 1.238544e-04 4.056344e-05
[1909,] 1.255536e-04 1.010530e-04 2.729904e-05
[1910,] 3.039738e-04 1.069252e-04 4.950466e-05
[1911,] 1.677549e-04 9.754433e-05 3.068877e-05
[1912,] 1.835071e-04 1.229331e-04 4.081896e-05
[1913,] 4.215757e-04 1.045724e-04 6.992575e-05
[1914,] 1.636624e-04 9.831387e-05 3.212939e-05
[1915,] 2.530021e-04 1.806356e-04 6.789980e-05
[1916,] 2.902185e-04 1.060882e-04 5.466232e-05
[1917,] 1.725558e-04 1.755679e-04 5.392923e-05
[1918,] 1.672668e-04 2.013627e-04 6.279894e-05
[1919,] 2.838850e-04 1.150140e-04 2.880683e-05
[1920,] 1.737208e-04 1.730160e-04 5.396189e-05
[1921,] 1.431996e-04 9.790876e-05 3.128872e-05
[1922,] 2.796174e-04 1.753357e-04 1.087380e-04
[1923,] 2.408807e-04 1.046756e-04 4.355353e-05
[1924,] 1.229882e-04 1.078928e-04 3.337805e-05
[1925,] 1.799313e-04 2.118218e-04 4.639725e-05
[1926,] 1.673533e-04 2.185145e-04 4.580730e-05
[1927,] 1.730234e-04 1.769833e-04 5.429424e-05
[1928,] 1.988141e-04 1.336763e-04 4.162910e-05
[1929,] 2.035421e-04 1.257992e-04 4.188755e-05
[1930,] 1.400144e-04 2.351292e-04 6.084546e-05
[1931,] 1.916774e-04 1.173905e-04 3.944496e-05
[1932,] 1.773345e-04 1.870282e-04 6.501776e-05
[1933,] 1.692925e-04 9.976468e-05 3.335305e-05
[1934,] 1.872051e-04 1.353844e-04 3.512062e-05
[1935,] 1.593484e-04 9.990141e-05 3.252869e-05
[1936,] 1.646738e-04 1.351891e-04 3.492066e-05
[1937,] 3.308382e-04 1.130184e-04 2.912636e-05
[1938,] 3.455197e-04 1.038098e-04 5.305812e-05
[1939,] 1.530377e-04 2.436613e-04 4.900681e-05
[1940,] 3.391068e-04 1.035987e-04 5.298222e-05
[1941,] 1.114208e-04 1.545000e-04 3.463721e-05
[1942,] 1.731069e-04 1.658054e-04 4.938296e-05
[1943,] 9.805257e-05 1.167167e-04 2.756233e-05
[1944,] 1.553908e-04 1.189582e-04 3.465242e-05
[1945,] 2.150472e-04 1.692415e-04 6.124295e-05
[1946,] 1.876936e-04 1.379927e-04 4.087367e-05
[1947,] 1.871735e-04 1.603966e-04 4.517417e-05
[1948,] 1.843377e-04 1.436984e-04 4.503837e-05
[1949,] 1.875041e-04 1.406607e-04 4.493190e-05
[1950,] 1.001298e-04 1.014815e-04 2.407881e-05
[1951,] 1.859835e-04 1.390275e-04 4.198670e-05
[1952,] 1.858849e-04 1.391673e-04 4.202053e-05
[1953,] 1.871771e-04 1.405515e-04 4.489062e-05
[1954,] 1.932017e-04 1.288447e-04 4.215954e-05
[1955,] 1.919005e-04 1.408941e-04 4.074366e-05
[1956,] 1.292947e-04 1.440506e-04 3.229569e-05
[1957,] 1.057561e-04 1.000942e-04 2.610333e-05
[1958,] 1.911146e-04 1.340527e-04 4.227691e-05
[1959,] 1.351106e-04 1.577188e-04 4.912128e-05
[1960,] 1.843423e-04 1.276926e-04 4.245928e-05
[1961,] 1.955375e-04 1.695632e-04 5.869414e-05
[1962,] 1.687640e-04 1.721344e-04 4.865637e-05
[1963,] 1.829804e-04 1.271150e-04 3.915159e-05
[1964,] 1.842829e-04 1.196950e-04 3.845381e-05
[1965,] 2.751506e-04 2.208865e-04 1.716672e-04
[1966,] 1.583837e-04 1.196395e-04 2.823264e-05
[1967,] 1.816753e-04 1.440095e-04 4.730169e-05
[1968,] 1.109925e-04 1.002646e-04 2.623204e-05
[1969,] 1.675179e-04 1.779360e-04 4.604018e-05
[1970,] 1.697273e-04 1.726159e-04 4.797148e-05
[1971,] 1.516061e-04 1.221851e-04 3.668360e-05
[1972,] 1.835183e-04 1.470974e-04 4.861498e-05
[1973,] 2.980528e-04 1.335061e-04 5.175935e-05
```
