## Supplementary material for "Characterization of shared and ancestry-specific signals driving complex traits using multi-ancestry fine-mapping": s1_data.bim

```
5	chr5:66121210:G:A	0	66121210	A	G
5	chr5:66123030:G:A	0	66123030	A	G
5	chr5:66123595:C:T	0	66123595	T	C
5	chr5:66123720:C:T	0	66123720	T	C
5	chr5:66124457:C:A	0	66124457	A	C
5	chr5:66124871:C:T	0	66124871	T	C
5	chr5:66126005:C:G	0	66126005	G	C
5	chr5:66126006:T:G	0	66126006	G	T
5	chr5:66126480:G:T	0	66126480	T	G
5	chr5:66126901:C:T	0	66126901	T	C
5	chr5:66127757:C:T	0	66127757	T	C
5	chr5:66129047:G:A	0	66129047	A	G
5	chr5:66130331:G:A	0	66130331	A	G
5	chr5:66131052:T:C	0	66131052	C	T
5	chr5:66131126:A:G	0	66131126	G	A
5	chr5:66131894:ACAACTTCTC:A	0	66131894	A	ACAACTTCTC
5	chr5:66132472:C:T	0	66132472	T	C
5	chr5:66132879:A:G	0	66132879	G	A
5	chr5:66133274:A:T	0	66133274	T	A
5	chr5:66134462:G:A	0	66134462	A	G
5	chr5:66135205:C:G	0	66135205	G	C
5	chr5:66135259:G:C	0	66135259	C	G
5	chr5:66135472:A:G	0	66135472	G	A
5	chr5:66137314:G:A	0	66137314	A	G
5	chr5:66138111:T:G	0	66138111	G	T
5	chr5:66139121:G:A	0	66139121	A	G
5	chr5:66139458:G:A	0	66139458	A	G
5	chr5:66139703:G:T	0	66139703	T	G
5	chr5:66140037:C:T	0	66140037	T	C
5	chr5:66140324:A:C	0	66140324	C	A
5	chr5:66142327:T:G	0	66142327	G	T
5	chr5:66142823:T:C	0	66142823	C	T
5	chr5:66145687:C:T	0	66145687	T	C
5	chr5:66145809:G:GA	0	66145809	GA	G
5	chr5:66145861:G:A	0	66145861	A	G
5	chr5:66146443:A:G	0	66146443	G	A
5	chr5:66147445:A:G	0	66147445	G	A
5	chr5:66148138:C:T	0	66148138	T	C
5	chr5:66148335:C:T	0	66148335	T	C
5	chr5:66148688:CTGGGCTTAAGCAG:C	0	66148688	C	CTGGGCTTAAGCAG
5	chr5:66149232:T:A	0	66149232	A	T
5	chr5:66149503:G:C	0	66149503	C	G
5	chr5:66150045:G:A	0	66150045	A	G
5	chr5:66150445:G:T	0	66150445	T	G
5	chr5:66152026:T:C	0	66152026	C	T
5	chr5:66152082:T:A	0	66152082	A	T
5	chr5:66152444:T:A	0	66152444	A	T
5	chr5:66154368:A:G	0	66154368	G	A
5	chr5:66157222:G:A	0	66157222	A	G
5	chr5:66157357:A:G	0	66157357	G	A
5	chr5:66157900:A:C	0	66157900	C	A
5	chr5:66158224:T:C	0	66158224	C	T
5	chr5:66159503:A:G	0	66159503	G	A
5	chr5:66159780:G:A	0	66159780	A	G
5	chr5:66160767:AT:A	0	66160767	A	AT
5	chr5:66161347:G:A	0	66161347	A	G
5	chr5:66162869:A:G	0	66162869	G	A
5	chr5:66163532:C:A	0	66163532	A	C
5	chr5:66163663:TTCTGTATATCATTC:T	0	66163663	T	TTCTGTATATCATTC
5	chr5:66163945:T:C	0	66163945	C	T
5	chr5:66167506:C:T	0	66167506	T	C
5	chr5:66168955:G:C	0	66168955	C	G
5	chr5:66169028:C:T	0	66169028	T	C
5	chr5:66169108:G:A	0	66169108	A	G
5	chr5:66171754:ATTT:A	0	66171754	A	ATTT
5	chr5:66174098:A:G	0	66174098	G	A
5	chr5:66177162:G:A	0	66177162	A	G
5	chr5:66181654:C:T	0	66181654	T	C
5	chr5:66182175:CTT:C	0	66182175	C	CTT
5	chr5:66183134:T:G	0	66183134	G	T
5	chr5:66184152:A:G	0	66184152	G	A
5	chr5:66184179:C:A	0	66184179	A	C
5	chr5:66186818:A:G	0	66186818	G	A
5	chr5:66188977:C:T	0	66188977	T	C
5	chr5:66189466:G:A	0	66189466	A	G
5	chr5:66194904:G:A	0	66194904	A	G
5	chr5:66196409:C:T	0	66196409	T	C
5	chr5:66197169:G:A	0	66197169	A	G
5	chr5:66198145:G:C	0	66198145	C	G
5	chr5:66201725:C:T	0	66201725	T	C
5	chr5:66202718:T:C	0	66202718	C	T
5	chr5:66203397:C:T	0	66203397	T	C
5	chr5:66203573:A:G	0	66203573	G	A
5	chr5:66203762:C:T	0	66203762	T	C
5	chr5:66204772:T:C	0	66204772	C	T
5	chr5:66208119:A:G	0	66208119	G	A
5	chr5:66209099:G:A	0	66209099	A	G
5	chr5:66210233:G:A	0	66210233	A	G
5	chr5:66210434:A:G	0	66210434	G	A
5	chr5:66211374:C:T	0	66211374	T	C
5	chr5:66212850:G:A	0	66212850	A	G
5	chr5:66213288:G:T	0	66213288	T	G
5	chr5:66213334:C:T	0	66213334	T	C
5	chr5:66213660:G:A	0	66213660	A	G
5	chr5:66213981:A:G	0	66213981	G	A
5	chr5:66214671:G:C	0	66214671	C	G
5	chr5:66215526:A:G	0	66215526	G	A
5	chr5:66215649:T:C	0	66215649	C	T
5	chr5:66216083:A:G	0	66216083	G	A
5	chr5:66216144:C:T	0	66216144	T	C
5	chr5:66216479:C:T	0	66216479	T	C
5	chr5:66217669:C:T	0	66217669	T	C
5	chr5:66218110:T:C	0	66218110	C	T
5	chr5:66218383:C:T	0	66218383	T	C
5	chr5:66218582:G:A	0	66218582	A	G
5	chr5:66219283:A:T	0	66219283	T	A
5	chr5:66220946:G:A	0	66220946	A	G
5	chr5:66221323:T:C	0	66221323	C	T
5	chr5:66221674:A:G	0	66221674	G	A
5	chr5:66222309:C:T	0	66222309	T	C
5	chr5:66223598:T:C	0	66223598	C	T
5	chr5:66224025:G:A	0	66224025	A	G
5	chr5:66226177:C:T	0	66226177	T	C
5	chr5:66226222:T:G	0	66226222	G	T
5	chr5:66227060:C:T	0	66227060	T	C
5	chr5:66227502:A:G	0	66227502	G	A
5	chr5:66227974:G:A	0	66227974	A	G
5	chr5:66228057:C:A	0	66228057	A	C
5	chr5:66229628:T:A	0	66229628	A	T
5	chr5:66229733:A:G	0	66229733	G	A
5	chr5:66230677:A:G	0	66230677	G	A
5	chr5:66230720:A:G	0	66230720	G	A
5	chr5:66231038:A:G	0	66231038	G	A
5	chr5:66231818:C:G	0	66231818	G	C
5	chr5:66232083:A:G	0	66232083	G	A
5	chr5:66232302:G:T	0	66232302	T	G
5	chr5:66233433:A:G	0	66233433	G	A
5	chr5:66234606:T:G	0	66234606	G	T
5	chr5:66234626:C:T	0	66234626	T	C
5	chr5:66234851:T:C	0	66234851	C	T
5	chr5:66234901:G:A	0	66234901	A	G
5	chr5:66235703:C:T	0	66235703	T	C
5	chr5:66236579:C:G	0	66236579	G	C
5	chr5:66236677:G:A	0	66236677	A	G
5	chr5:66236866:T:C	0	66236866	C	T
5	chr5:66237827:C:T	0	66237827	T	C
5	chr5:66238037:T:C	0	66238037	C	T
5	chr5:66238959:CT:C	0	66238959	C	CT
5	chr5:66239820:C:T	0	66239820	T	C
5	chr5:66240525:G:A	0	66240525	A	G
5	chr5:66240852:GAGAA:G	0	66240852	G	GAGAA
5	chr5:66241249:A:T	0	66241249	T	A
5	chr5:66241369:A:G	0	66241369	G	A
5	chr5:66242963:T:C	0	66242963	C	T
5	chr5:66244019:T:C	0	66244019	C	T
5	chr5:66244710:C:T	0	66244710	T	C
5	chr5:66244954:C:A	0	66244954	A	C
5	chr5:66245152:A:G	0	66245152	G	A
5	chr5:66245586:A:G	0	66245586	G	A
5	chr5:66245655:G:A	0	66245655	A	G
5	chr5:66246691:G:A	0	66246691	A	G
5	chr5:66246820:T:A	0	66246820	A	T
5	chr5:66246924:C:T	0	66246924	T	C
5	chr5:66247239:C:T	0	66247239	T	C
5	chr5:66247283:C:T	0	66247283	T	C
5	chr5:66247484:A:C	0	66247484	C	A
5	chr5:66247744:T:C	0	66247744	C	T
5	chr5:66247976:ACTT:A	0	66247976	A	ACTT
5	chr5:66248324:A:G	0	66248324	G	A
5	chr5:66248781:T:C	0	66248781	C	T
5	chr5:66249008:T:C	0	66249008	C	T
5	chr5:66249399:A:G	0	66249399	G	A
5	chr5:66249426:A:G	0	66249426	G	A
5	chr5:66249497:G:A	0	66249497	A	G
5	chr5:66249836:T:G	0	66249836	G	T
5	chr5:66250240:C:T	0	66250240	T	C
5	chr5:66250421:C:T	0	66250421	T	C
5	chr5:66250461:G:A	0	66250461	A	G
5	chr5:66250554:G:A	0	66250554	A	G
5	chr5:66251300:A:G	0	66251300	G	A
5	chr5:66251308:C:T	0	66251308	T	C
5	chr5:66251621:T:C	0	66251621	C	T
5	chr5:66252101:G:A	0	66252101	A	G
5	chr5:66252589:T:A	0	66252589	A	T
5	chr5:66252791:CTTTAA:C	0	66252791	C	CTTTAA
5	chr5:66253487:A:C	0	66253487	C	A
5	chr5:66253760:T:G	0	66253760	G	T
5	chr5:66254105:G:A	0	66254105	A	G
5	chr5:66254286:G:A	0	66254286	A	G
5	chr5:66254406:A:C	0	66254406	C	A
5	chr5:66254947:C:A	0	66254947	A	C
5	chr5:66255015:A:T	0	66255015	T	A
5	chr5:66255052:A:C	0	66255052	C	A
5	chr5:66255220:G:C	0	66255220	C	G
5	chr5:66255599:AC:A	0	66255599	A	AC
5	chr5:66255773:T:C	0	66255773	C	T
5	chr5:66256647:C:T	0	66256647	T	C
5	chr5:66256923:C:T	0	66256923	T	C
5	chr5:66257259:A:G	0	66257259	G	A
5	chr5:66257383:G:T	0	66257383	T	G
5	chr5:66257487:A:C	0	66257487	C	A
5	chr5:66257803:G:A	0	66257803	A	G
5	chr5:66258111:C:G	0	66258111	G	C
5	chr5:66258398:C:A	0	66258398	A	C
5	chr5:66259485:G:A	0	66259485	A	G
5	chr5:66259518:C:T	0	66259518	T	C
5	chr5:66260029:G:A	0	66260029	A	G
5	chr5:66260220:AGTTT:A	0	66260220	A	AGTTT
5	chr5:66260245:A:C	0	66260245	C	A
5	chr5:66260527:G:T	0	66260527	T	G
5	chr5:66261593:G:A	0	66261593	A	G
5	chr5:66261607:A:C	0	66261607	C	A
5	chr5:66262548:G:A	0	66262548	A	G
5	chr5:66262848:C:T	0	66262848	T	C
5	chr5:66262881:A:G	0	66262881	G	A
5	chr5:66262951:C:T	0	66262951	T	C
5	chr5:66262993:C:T	0	66262993	T	C
5	chr5:66263277:G:A	0	66263277	A	G
5	chr5:66263463:T:C	0	66263463	C	T
5	chr5:66263653:T:C	0	66263653	C	T
5	chr5:66263711:T:C	0	66263711	C	T
5	chr5:66264456:A:C	0	66264456	C	A
5	chr5:66265697:G:A	0	66265697	A	G
5	chr5:66266240:G:A	0	66266240	A	G
5	chr5:66266899:A:G	0	66266899	G	A
5	chr5:66267422:G:A	0	66267422	A	G
5	chr5:66268797:G:A	0	66268797	A	G
5	chr5:66268995:G:T	0	66268995	T	G
5	chr5:66269319:T:C	0	66269319	C	T
5	chr5:66269404:T:C	0	66269404	C	T
5	chr5:66269839:G:A	0	66269839	A	G
5	chr5:66269892:G:A	0	66269892	A	G
5	chr5:66270040:C:A	0	66270040	A	C
5	chr5:66270041:T:A	0	66270041	A	T
5	chr5:66270478:T:C	0	66270478	C	T
5	chr5:66270830:C:T	0	66270830	T	C
5	chr5:66271053:A:G	0	66271053	G	A
5	chr5:66271453:A:G	0	66271453	G	A
5	chr5:66271501:G:A	0	66271501	A	G
5	chr5:66271807:A:G	0	66271807	G	A
5	chr5:66271896:C:T	0	66271896	T	C
5	chr5:66272444:G:A	0	66272444	A	G
5	chr5:66273078:C:A	0	66273078	A	C
5	chr5:66273388:C:T	0	66273388	T	C
5	chr5:66273430:G:A	0	66273430	A	G
5	chr5:66273491:G:A	0	66273491	A	G
5	chr5:66273664:C:G	0	66273664	G	C
5	chr5:66274284:T:C	0	66274284	C	T
5	chr5:66274779:T:C	0	66274779	C	T
5	chr5:66275624:C:T	0	66275624	T	C
5	chr5:66275899:A:G	0	66275899	G	A
5	chr5:66276020:A:C	0	66276020	C	A
5	chr5:66276059:G:A	0	66276059	A	G
5	chr5:66276148:A:G	0	66276148	G	A
5	chr5:66276448:T:C	0	66276448	C	T
5	chr5:66276557:C:T	0	66276557	T	C
5	chr5:66277304:G:A	0	66277304	A	G
5	chr5:66277503:T:G	0	66277503	G	T
5	chr5:66278480:A:G	0	66278480	G	A
5	chr5:66278544:T:C	0	66278544	C	T
5	chr5:66278588:A:G	0	66278588	G	A
5	chr5:66278667:G:T	0	66278667	T	G
5	chr5:66280760:TG:T	0	66280760	T	TG
5	chr5:66281649:T:C	0	66281649	C	T
5	chr5:66282339:C:T	0	66282339	T	C
5	chr5:66282512:T:C	0	66282512	C	T
5	chr5:66282528:TC:T	0	66282528	T	TC
5	chr5:66282776:G:A	0	66282776	A	G
5	chr5:66283799:T:C	0	66283799	C	T
5	chr5:66283841:T:C	0	66283841	C	T
5	chr5:66284859:T:C	0	66284859	C	T
5	chr5:66284889:T:C	0	66284889	C	T
5	chr5:66285045:A:AC	0	66285045	AC	A
5	chr5:66285413:G:A	0	66285413	A	G
5	chr5:66285535:A:G	0	66285535	G	A
5	chr5:66285678:T:C	0	66285678	C	T
5	chr5:66285701:T:TG	0	66285701	TG	T
5	chr5:66285971:C:T	0	66285971	T	C
5	chr5:66286200:C:A	0	66286200	A	C
5	chr5:66286220:C:T	0	66286220	T	C
5	chr5:66286523:A:G	0	66286523	G	A
5	chr5:66286703:TA:T	0	66286703	T	TA
5	chr5:66286882:A:G	0	66286882	G	A
5	chr5:66287050:C:A	0	66287050	A	C
5	chr5:66287284:A:G	0	66287284	G	A
5	chr5:66288035:A:G	0	66288035	G	A
5	chr5:66288279:A:G	0	66288279	G	A
5	chr5:66289079:A:G	0	66289079	G	A
5	chr5:66289116:C:T	0	66289116	T	C
5	chr5:66289195:C:G	0	66289195	G	C
5	chr5:66290217:A:G	0	66290217	G	A
5	chr5:66290614:C:T	0	66290614	T	C
5	chr5:66290880:C:T	0	66290880	T	C
5	chr5:66291956:A:G	0	66291956	G	A
5	chr5:66293118:C:T	0	66293118	T	C
5	chr5:66293514:T:G	0	66293514	G	T
5	chr5:66294064:C:T	0	66294064	T	C
5	chr5:66294795:A:C	0	66294795	C	A
5	chr5:66295683:T:C	0	66295683	C	T
5	chr5:66295823:A:G	0	66295823	G	A
5	chr5:66298221:T:A	0	66298221	A	T
5	chr5:66298274:A:T	0	66298274	T	A
5	chr5:66298307:T:C	0	66298307	C	T
5	chr5:66298451:T:A	0	66298451	A	T
5	chr5:66299398:T:C	0	66299398	C	T
5	chr5:66300427:A:AG	0	66300427	AG	A
5	chr5:66300993:T:C	0	66300993	C	T
5	chr5:66301424:G:A	0	66301424	A	G
5	chr5:66301629:G:C	0	66301629	C	G
5	chr5:66301647:T:C	0	66301647	C	T
5	chr5:66301678:G:A	0	66301678	A	G
5	chr5:66302866:G:T	0	66302866	T	G
5	chr5:66302901:T:C	0	66302901	C	T
5	chr5:66303212:C:T	0	66303212	T	C
5	chr5:66303232:T:C	0	66303232	C	T
5	chr5:66303532:G:A	0	66303532	A	G
5	chr5:66304212:G:A	0	66304212	A	G
5	chr5:66304513:C:A	0	66304513	A	C
5	chr5:66304871:C:T	0	66304871	T	C
5	chr5:66305140:G:A	0	66305140	A	G
5	chr5:66305507:G:C	0	66305507	C	G
5	chr5:66305690:G:C	0	66305690	C	G
5	chr5:66305789:T:C	0	66305789	C	T
5	chr5:66306575:A:C	0	66306575	C	A
5	chr5:66307811:A:G	0	66307811	G	A
5	chr5:66308890:G:A	0	66308890	A	G
5	chr5:66312028:C:T	0	66312028	T	C
5	chr5:66312773:T:C	0	66312773	C	T
5	chr5:66313579:T:C	0	66313579	C	T
5	chr5:66315235:G:A	0	66315235	A	G
5	chr5:66316045:T:A	0	66316045	A	T
5	chr5:66318410:C:T	0	66318410	T	C
5	chr5:66318493:A:C	0	66318493	C	A
5	chr5:66319439:G:A	0	66319439	A	G
5	chr5:66320135:G:A	0	66320135	A	G
5	chr5:66320768:A:G	0	66320768	G	A
5	chr5:66321267:C:T	0	66321267	T	C
5	chr5:66321592:A:G	0	66321592	G	A
5	chr5:66323185:G:A	0	66323185	A	G
5	chr5:66325331:G:A	0	66325331	A	G
5	chr5:66326687:T:A	0	66326687	A	T
5	chr5:66327093:C:T	0	66327093	T	C
5	chr5:66327805:G:A	0	66327805	A	G
5	chr5:66328105:G:A	0	66328105	A	G
5	chr5:66328731:G:A	0	66328731	A	G
5	chr5:66330558:C:A	0	66330558	A	C
5	chr5:66331196:A:G	0	66331196	G	A
5	chr5:66331247:AATC:A	0	66331247	A	AATC
5	chr5:66331278:A:G	0	66331278	G	A
5	chr5:66331432:C:T	0	66331432	T	C
5	chr5:66331683:C:T	0	66331683	T	C
5	chr5:66332130:A:G	0	66332130	G	A
5	chr5:66333073:G:A	0	66333073	A	G
5	chr5:66333952:A:G	0	66333952	G	A
5	chr5:66334709:A:G	0	66334709	G	A
5	chr5:66334724:A:G	0	66334724	G	A
5	chr5:66335177:T:C	0	66335177	C	T
5	chr5:66336449:C:T	0	66336449	T	C
5	chr5:66336615:C:G	0	66336615	G	C
5	chr5:66336927:C:T	0	66336927	T	C
5	chr5:66337573:G:T	0	66337573	T	G
5	chr5:66337574:A:C	0	66337574	C	A
5	chr5:66338958:G:A	0	66338958	A	G
5	chr5:66339677:A:G	0	66339677	G	A
5	chr5:66340085:T:C	0	66340085	C	T
5	chr5:66340751:T:C	0	66340751	C	T
5	chr5:66340846:G:A	0	66340846	A	G
5	chr5:66341227:T:C	0	66341227	C	T
5	chr5:66341634:T:C	0	66341634	C	T
5	chr5:66342549:A:G	0	66342549	G	A
5	chr5:66343034:G:T	0	66343034	T	G
5	chr5:66343283:G:A	0	66343283	A	G
5	chr5:66343521:C:T	0	66343521	T	C
5	chr5:66344398:T:A	0	66344398	A	T
5	chr5:66344524:A:G	0	66344524	G	A
5	chr5:66344628:A:G	0	66344628	G	A
5	chr5:66344812:A:G	0	66344812	G	A
5	chr5:66345342:C:T	0	66345342	T	C
5	chr5:66346138:T:C	0	66346138	C	T
5	chr5:66346151:T:C	0	66346151	C	T
5	chr5:66346230:AG:A	0	66346230	A	AG
5	chr5:66346412:G:A	0	66346412	A	G
5	chr5:66347427:A:G	0	66347427	G	A
5	chr5:66348449:T:C	0	66348449	C	T
5	chr5:66350074:CT:C	0	66350074	C	CT
5	chr5:66350429:C:T	0	66350429	T	C
5	chr5:66350480:G:A	0	66350480	A	G
5	chr5:66351622:G:A	0	66351622	A	G
5	chr5:66352256:A:C	0	66352256	C	A
5	chr5:66352290:C:A	0	66352290	A	C
5	chr5:66352907:A:T	0	66352907	T	A
5	chr5:66353996:A:T	0	66353996	T	A
5	chr5:66354222:C:T	0	66354222	T	C
5	chr5:66354939:A:G	0	66354939	G	A
5	chr5:66357243:A:G	0	66357243	G	A
5	chr5:66358113:A:G	0	66358113	G	A
5	chr5:66358887:A:G	0	66358887	G	A
5	chr5:66359068:T:C	0	66359068	C	T
5	chr5:66359164:A:G	0	66359164	G	A
5	chr5:66359389:A:G	0	66359389	G	A
5	chr5:66359417:G:A	0	66359417	A	G
5	chr5:66359482:G:C	0	66359482	C	G
5	chr5:66359940:T:C	0	66359940	C	T
5	chr5:66360220:A:G	0	66360220	G	A
5	chr5:66360697:C:G	0	66360697	G	C
5	chr5:66361672:T:C	0	66361672	C	T
5	chr5:66362061:G:A	0	66362061	A	G
5	chr5:66362096:A:C	0	66362096	C	A
5	chr5:66362391:G:C	0	66362391	C	G
5	chr5:66362904:G:A	0	66362904	A	G
5	chr5:66362955:C:T	0	66362955	T	C
5	chr5:66362991:T:C	0	66362991	C	T
5	chr5:66363293:A:G	0	66363293	G	A
5	chr5:66363326:G:T	0	66363326	T	G
5	chr5:66364790:G:T	0	66364790	T	G
5	chr5:66365666:G:A	0	66365666	A	G
5	chr5:66366305:C:T	0	66366305	T	C
5	chr5:66366397:A:G	0	66366397	G	A
5	chr5:66366630:C:T	0	66366630	T	C
5	chr5:66366639:A:G	0	66366639	G	A
5	chr5:66366752:T:C	0	66366752	C	T
5	chr5:66367041:C:T	0	66367041	T	C
5	chr5:66367519:G:A	0	66367519	A	G
5	chr5:66367654:A:G	0	66367654	G	A
5	chr5:66368161:G:A	0	66368161	A	G
5	chr5:66368346:C:T	0	66368346	T	C
5	chr5:66368639:A:G	0	66368639	G	A
5	chr5:66368655:T:C	0	66368655	C	T
5	chr5:66368759:C:T	0	66368759	T	C
5	chr5:66368976:T:C	0	66368976	C	T
5	chr5:66369140:C:T	0	66369140	T	C
5	chr5:66369293:T:A	0	66369293	A	T
5	chr5:66369643:A:G	0	66369643	G	A
5	chr5:66370039:C:T	0	66370039	T	C
5	chr5:66370076:C:G	0	66370076	G	C
5	chr5:66370085:A:G	0	66370085	G	A
5	chr5:66370096:A:G	0	66370096	G	A
5	chr5:66370214:G:A	0	66370214	A	G
5	chr5:66370303:AATT:A	0	66370303	A	AATT
5	chr5:66370639:G:C	0	66370639	C	G
5	chr5:66370840:C:T	0	66370840	T	C
5	chr5:66371418:A:G	0	66371418	G	A
5	chr5:66371650:T:A	0	66371650	A	T
5	chr5:66372601:G:A	0	66372601	A	G
5	chr5:66372682:T:C	0	66372682	C	T
5	chr5:66372846:T:C	0	66372846	C	T
5	chr5:66373179:T:C	0	66373179	C	T
5	chr5:66373205:T:C	0	66373205	C	T
5	chr5:66373263:T:C	0	66373263	C	T
5	chr5:66373313:C:A	0	66373313	A	C
5	chr5:66373401:C:T	0	66373401	T	C
5	chr5:66373504:T:C	0	66373504	C	T
5	chr5:66374013:C:T	0	66374013	T	C
5	chr5:66374147:A:G	0	66374147	G	A
5	chr5:66374550:A:G	0	66374550	G	A
5	chr5:66374725:C:T	0	66374725	T	C
5	chr5:66374897:T:C	0	66374897	C	T
5	chr5:66375277:C:T	0	66375277	T	C
5	chr5:66375418:C:T	0	66375418	T	C
5	chr5:66375434:T:C	0	66375434	C	T
5	chr5:66375582:C:T	0	66375582	T	C
5	chr5:66375741:G:A	0	66375741	A	G
5	chr5:66375808:C:T	0	66375808	T	C
5	chr5:66375876:T:C	0	66375876	C	T
5	chr5:66376018:A:G	0	66376018	G	A
5	chr5:66376393:T:C	0	66376393	C	T
5	chr5:66376945:T:C	0	66376945	C	T
5	chr5:66377031:C:T	0	66377031	T	C
5	chr5:66377047:C:T	0	66377047	T	C
5	chr5:66377544:C:G	0	66377544	G	C
5	chr5:66377687:A:G	0	66377687	G	A
5	chr5:66378158:G:A	0	66378158	A	G
5	chr5:66378861:G:C	0	66378861	C	G
5	chr5:66378927:A:G	0	66378927	G	A
5	chr5:66379134:C:T	0	66379134	T	C
5	chr5:66379305:A:G	0	66379305	G	A
5	chr5:66379545:C:T	0	66379545	T	C
5	chr5:66379813:A:G	0	66379813	G	A
5	chr5:66380845:A:C	0	66380845	C	A
5	chr5:66380999:G:C	0	66380999	C	G
5	chr5:66381098:A:G	0	66381098	G	A
5	chr5:66381148:A:G	0	66381148	G	A
5	chr5:66381154:AG:A	0	66381154	A	AG
5	chr5:66381193:T:C	0	66381193	C	T
5	chr5:66381250:A:G	0	66381250	G	A
5	chr5:66381659:A:G	0	66381659	G	A
5	chr5:66381771:A:T	0	66381771	T	A
5	chr5:66382236:T:C	0	66382236	C	T
5	chr5:66382527:T:C	0	66382527	C	T
5	chr5:66382775:T:C	0	66382775	C	T
5	chr5:66383529:C:T	0	66383529	T	C
5	chr5:66384072:C:T	0	66384072	T	C
5	chr5:66384913:G:A	0	66384913	A	G
5	chr5:66385214:T:G	0	66385214	G	T
5	chr5:66385584:G:A	0	66385584	A	G
5	chr5:66386655:C:G	0	66386655	G	C
5	chr5:66386798:T:G	0	66386798	G	T
5	chr5:66387066:G:GC	0	66387066	GC	G
5	chr5:66387383:A:G	0	66387383	G	A
5	chr5:66387485:C:T	0	66387485	T	C
5	chr5:66387657:A:G	0	66387657	G	A
5	chr5:66387772:C:T	0	66387772	T	C
5	chr5:66388026:T:G	0	66388026	G	T
5	chr5:66388037:C:G	0	66388037	G	C
5	chr5:66388070:G:A	0	66388070	A	G
5	chr5:66388177:G:T	0	66388177	T	G
5	chr5:66388309:C:G	0	66388309	G	C
5	chr5:66388321:C:T	0	66388321	T	C
5	chr5:66388426:T:C	0	66388426	C	T
5	chr5:66388532:G:T	0	66388532	T	G
5	chr5:66388630:T:C	0	66388630	C	T
5	chr5:66388707:T:C	0	66388707	C	T
5	chr5:66389531:A:G	0	66389531	G	A
5	chr5:66389796:G:A	0	66389796	A	G
5	chr5:66390231:T:C	0	66390231	C	T
5	chr5:66390450:A:G	0	66390450	G	A
5	chr5:66390464:A:T	0	66390464	T	A
5	chr5:66390671:C:T	0	66390671	T	C
5	chr5:66391189:C:CAAAAAT	0	66391189	CAAAAAT	C
5	chr5:66391656:A:C	0	66391656	C	A
5	chr5:66392066:T:G	0	66392066	G	T
5	chr5:66392145:T:C	0	66392145	C	T
5	chr5:66392323:A:C	0	66392323	C	A
5	chr5:66392343:T:C	0	66392343	C	T
5	chr5:66392439:C:T	0	66392439	T	C
5	chr5:66392508:C:T	0	66392508	T	C
5	chr5:66392525:A:G	0	66392525	G	A
5	chr5:66392589:T:C	0	66392589	C	T
5	chr5:66392591:T:C	0	66392591	C	T
5	chr5:66392619:T:C	0	66392619	C	T
5	chr5:66392733:G:A	0	66392733	A	G
5	chr5:66392813:A:C	0	66392813	C	A
5	chr5:66393020:G:A	0	66393020	A	G
5	chr5:66393045:G:A	0	66393045	A	G
5	chr5:66393175:A:C	0	66393175	C	A
5	chr5:66393213:T:G	0	66393213	G	T
5	chr5:66393411:C:A	0	66393411	A	C
5	chr5:66393432:G:T	0	66393432	T	G
5	chr5:66393879:C:T	0	66393879	T	C
5	chr5:66394103:G:T	0	66394103	T	G
5	chr5:66394275:A:G	0	66394275	G	A
5	chr5:66394300:G:A	0	66394300	A	G
5	chr5:66394365:G:A	0	66394365	A	G
5	chr5:66394538:T:A	0	66394538	A	T
5	chr5:66394692:G:A	0	66394692	A	G
5	chr5:66394921:T:C	0	66394921	C	T
5	chr5:66395237:T:C	0	66395237	C	T
5	chr5:66395374:A:G	0	66395374	G	A
5	chr5:66395377:G:A	0	66395377	A	G
5	chr5:66395562:C:G	0	66395562	G	C
5	chr5:66395718:T:C	0	66395718	C	T
5	chr5:66395723:C:G	0	66395723	G	C
5	chr5:66395798:G:A	0	66395798	A	G
5	chr5:66395932:C:G	0	66395932	G	C
5	chr5:66398298:A:T	0	66398298	T	A
5	chr5:66398369:G:A	0	66398369	A	G
5	chr5:66399228:G:A	0	66399228	A	G
5	chr5:66399440:T:C	0	66399440	C	T
5	chr5:66399721:G:A	0	66399721	A	G
5	chr5:66399993:T:C	0	66399993	C	T
5	chr5:66400164:T:C	0	66400164	C	T
5	chr5:66400533:T:G	0	66400533	G	T
5	chr5:66400847:G:A	0	66400847	A	G
5	chr5:66401173:T:C	0	66401173	C	T
5	chr5:66401948:T:A	0	66401948	A	T
5	chr5:66402767:T:C	0	66402767	C	T
5	chr5:66403263:G:A	0	66403263	A	G
5	chr5:66403453:A:C	0	66403453	C	A
5	chr5:66403845:G:T	0	66403845	T	G
5	chr5:66405392:A:T	0	66405392	T	A
5	chr5:66405798:G:A	0	66405798	A	G
5	chr5:66405845:G:A	0	66405845	A	G
5	chr5:66406202:A:G	0	66406202	G	A
5	chr5:66406675:G:A	0	66406675	A	G
5	chr5:66406910:ATCT:A	0	66406910	A	ATCT
5	chr5:66407146:T:C	0	66407146	C	T
5	chr5:66407431:G:A	0	66407431	A	G
5	chr5:66408139:AC:A	0	66408139	A	AC
5	chr5:66409658:T:C	0	66409658	C	T
5	chr5:66410608:A:G	0	66410608	G	A
5	chr5:66410814:G:A	0	66410814	A	G
5	chr5:66411209:G:C	0	66411209	C	G
5	chr5:66411328:G:T	0	66411328	T	G
5	chr5:66411502:T:C	0	66411502	C	T
5	chr5:66412102:C:A	0	66412102	A	C
5	chr5:66412248:G:T	0	66412248	T	G
5	chr5:66412407:A:AC	0	66412407	AC	A
5	chr5:66412564:G:A	0	66412564	A	G
5	chr5:66412818:G:A	0	66412818	A	G
5	chr5:66412924:C:A	0	66412924	A	C
5	chr5:66413180:C:A	0	66413180	A	C
5	chr5:66414165:G:A	0	66414165	A	G
5	chr5:66414199:G:A	0	66414199	A	G
5	chr5:66415605:A:T	0	66415605	T	A
5	chr5:66416120:G:T	0	66416120	T	G
5	chr5:66416354:T:C	0	66416354	C	T
5	chr5:66416402:T:G	0	66416402	G	T
5	chr5:66417760:C:T	0	66417760	T	C
5	chr5:66418622:G:A	0	66418622	A	G
5	chr5:66419812:T:C	0	66419812	C	T
5	chr5:66423112:T:G	0	66423112	G	T
5	chr5:66426056:T:C	0	66426056	C	T
5	chr5:66426276:T:C	0	66426276	C	T
5	chr5:66426654:A:G	0	66426654	G	A
5	chr5:66429138:C:T	0	66429138	T	C
5	chr5:66429382:C:T	0	66429382	T	C
5	chr5:66429654:C:T	0	66429654	T	C
5	chr5:66429873:T:C	0	66429873	C	T
5	chr5:66430163:G:A	0	66430163	A	G
5	chr5:66430956:C:T	0	66430956	T	C
5	chr5:66431016:T:C	0	66431016	C	T
5	chr5:66436352:C:T	0	66436352	T	C
5	chr5:66436531:T:A	0	66436531	A	T
5	chr5:66436683:GA:G	0	66436683	G	GA
5	chr5:66437230:C:A	0	66437230	A	C
5	chr5:66437557:T:C	0	66437557	C	T
5	chr5:66438702:A:AG	0	66438702	AG	A
5	chr5:66439143:A:G	0	66439143	G	A
5	chr5:66440290:G:A	0	66440290	A	G
5	chr5:66440595:T:C	0	66440595	C	T
5	chr5:66441462:C:G	0	66441462	G	C
5	chr5:66442847:C:T	0	66442847	T	C
5	chr5:66443270:T:C	0	66443270	C	T
5	chr5:66443611:T:C	0	66443611	C	T
5	chr5:66444287:T:C	0	66444287	C	T
5	chr5:66444383:A:G	0	66444383	G	A
5	chr5:66444854:C:T	0	66444854	T	C
5	chr5:66446294:T:C	0	66446294	C	T
5	chr5:66446385:T:C	0	66446385	C	T
5	chr5:66446890:A:G	0	66446890	G	A
5	chr5:66447104:C:T	0	66447104	T	C
5	chr5:66447113:C:T	0	66447113	T	C
5	chr5:66447237:G:T	0	66447237	T	G
5	chr5:66447238:G:A	0	66447238	A	G
5	chr5:66447684:C:A	0	66447684	A	C
5	chr5:66449158:G:A	0	66449158	A	G
5	chr5:66449327:G:T	0	66449327	T	G
5	chr5:66449610:C:T	0	66449610	T	C
5	chr5:66449611:A:G	0	66449611	G	A
5	chr5:66449874:C:T	0	66449874	T	C
5	chr5:66450110:G:A	0	66450110	A	G
5	chr5:66450324:G:C	0	66450324	C	G
5	chr5:66450640:G:A	0	66450640	A	G
5	chr5:66450712:A:G	0	66450712	G	A
5	chr5:66451464:A:C	0	66451464	C	A
5	chr5:66452166:T:G	0	66452166	G	T
5	chr5:66453652:C:T	0	66453652	T	C
5	chr5:66455283:G:C	0	66455283	C	G
5	chr5:66455697:G:A	0	66455697	A	G
5	chr5:66456135:T:C	0	66456135	C	T
5	chr5:66457843:A:T	0	66457843	T	A
5	chr5:66458318:G:A	0	66458318	A	G
5	chr5:66459328:A:C	0	66459328	C	A
5	chr5:66459906:A:G	0	66459906	G	A
5	chr5:66461079:A:G	0	66461079	G	A
5	chr5:66461659:A:G	0	66461659	G	A
5	chr5:66462131:A:G	0	66462131	G	A
5	chr5:66462456:T:A	0	66462456	A	T
5	chr5:66462514:A:G	0	66462514	G	A
5	chr5:66462627:G:A	0	66462627	A	G
5	chr5:66463133:AC:A	0	66463133	A	AC
5	chr5:66463421:G:T	0	66463421	T	G
5	chr5:66463798:C:G	0	66463798	G	C
5	chr5:66465106:C:T	0	66465106	T	C
5	chr5:66465417:A:C	0	66465417	C	A
5	chr5:66465528:A:G	0	66465528	G	A
5	chr5:66466115:A:G	0	66466115	G	A
5	chr5:66466386:G:A	0	66466386	A	G
5	chr5:66466956:G:A	0	66466956	A	G
5	chr5:66467366:A:T	0	66467366	T	A
5	chr5:66468448:A:C	0	66468448	C	A
5	chr5:66468976:T:C	0	66468976	C	T
5	chr5:66469136:G:A	0	66469136	A	G
5	chr5:66469682:G:C	0	66469682	C	G
5	chr5:66470547:A:G	0	66470547	G	A
5	chr5:66470696:T:C	0	66470696	C	T
5	chr5:66470807:G:T	0	66470807	T	G
5	chr5:66470954:T:A	0	66470954	A	T
5	chr5:66472179:T:C	0	66472179	C	T
5	chr5:66472944:G:A	0	66472944	A	G
5	chr5:66475440:A:T	0	66475440	T	A
5	chr5:66475593:A:G	0	66475593	G	A
5	chr5:66476981:TCCCA:T	0	66476981	T	TCCCA
5	chr5:66477884:G:A	0	66477884	A	G
5	chr5:66478089:G:A	0	66478089	A	G
5	chr5:66478519:A:G	0	66478519	G	A
5	chr5:66478736:G:A	0	66478736	A	G
5	chr5:66479184:C:A	0	66479184	A	C
5	chr5:66480241:C:A	0	66480241	A	C
5	chr5:66480589:G:A	0	66480589	A	G
5	chr5:66481182:G:A	0	66481182	A	G
5	chr5:66481275:G:A	0	66481275	A	G
5	chr5:66481288:C:A	0	66481288	A	C
5	chr5:66481291:G:A	0	66481291	A	G
5	chr5:66481371:T:A	0	66481371	A	T
5	chr5:66481463:T:C	0	66481463	C	T
5	chr5:66481977:A:C	0	66481977	C	A
5	chr5:66482018:G:A	0	66482018	A	G
5	chr5:66482194:T:C	0	66482194	C	T
5	chr5:66482341:A:G	0	66482341	G	A
5	chr5:66484865:G:A	0	66484865	A	G
5	chr5:66485103:T:C	0	66485103	C	T
5	chr5:66487053:A:G	0	66487053	G	A
5	chr5:66487486:G:A	0	66487486	A	G
5	chr5:66487881:T:C	0	66487881	C	T
5	chr5:66487933:T:C	0	66487933	C	T
5	chr5:66487952:C:A	0	66487952	A	C
5	chr5:66489429:A:G	0	66489429	G	A
5	chr5:66489487:C:G	0	66489487	G	C
5	chr5:66489906:C:T	0	66489906	T	C
5	chr5:66489951:G:GT	0	66489951	GT	G
5	chr5:66490159:T:G	0	66490159	G	T
5	chr5:66490859:G:A	0	66490859	A	G
5	chr5:66490924:A:G	0	66490924	G	A
5	chr5:66491116:A:C	0	66491116	C	A
5	chr5:66491133:A:T	0	66491133	T	A
5	chr5:66491231:C:A	0	66491231	A	C
5	chr5:66491562:T:C	0	66491562	C	T
5	chr5:66491856:G:T	0	66491856	T	G
5	chr5:66491904:A:G	0	66491904	G	A
5	chr5:66492141:T:C	0	66492141	C	T
5	chr5:66492825:C:T	0	66492825	T	C
5	chr5:66492887:C:T	0	66492887	T	C
5	chr5:66493053:C:T	0	66493053	T	C
5	chr5:66493452:G:T	0	66493452	T	G
5	chr5:66493536:G:A	0	66493536	A	G
5	chr5:66493901:A:G	0	66493901	G	A
5	chr5:66493911:G:A	0	66493911	A	G
5	chr5:66494839:G:A	0	66494839	A	G
5	chr5:66494877:G:A	0	66494877	A	G
5	chr5:66496554:G:A	0	66496554	A	G
5	chr5:66497091:G:A	0	66497091	A	G
5	chr5:66497612:A:G	0	66497612	G	A
5	chr5:66498436:C:G	0	66498436	G	C
5	chr5:66498545:G:A	0	66498545	A	G
5	chr5:66499312:C:T	0	66499312	T	C
5	chr5:66499889:G:A	0	66499889	A	G
5	chr5:66500234:C:T	0	66500234	T	C
5	chr5:66500701:T:A	0	66500701	A	T
5	chr5:66502014:T:G	0	66502014	G	T
5	chr5:66502664:T:C	0	66502664	C	T
5	chr5:66502685:T:C	0	66502685	C	T
5	chr5:66503156:C:T	0	66503156	T	C
5	chr5:66503203:T:C	0	66503203	C	T
5	chr5:66503318:G:C	0	66503318	C	G
5	chr5:66503456:A:G	0	66503456	G	A
5	chr5:66503567:C:T	0	66503567	T	C
5	chr5:66503696:C:T	0	66503696	T	C
5	chr5:66503721:G:C	0	66503721	C	G
5	chr5:66504411:G:A	0	66504411	A	G
5	chr5:66504447:G:A	0	66504447	A	G
5	chr5:66505433:C:T	0	66505433	T	C
5	chr5:66505576:T:G	0	66505576	G	T
5	chr5:66505888:T:G	0	66505888	G	T
5	chr5:66506155:C:A	0	66506155	A	C
5	chr5:66506670:C:T	0	66506670	T	C
5	chr5:66506891:G:A	0	66506891	A	G
5	chr5:66506926:A:G	0	66506926	G	A
5	chr5:66507136:C:T	0	66507136	T	C
5	chr5:66507540:A:G	0	66507540	G	A
5	chr5:66508050:T:G	0	66508050	G	T
5	chr5:66508277:C:A	0	66508277	A	C
5	chr5:66508334:A:G	0	66508334	G	A
5	chr5:66508480:G:T	0	66508480	T	G
5	chr5:66508523:T:C	0	66508523	C	T
5	chr5:66508536:G:T	0	66508536	T	G
5	chr5:66508585:C:T	0	66508585	T	C
5	chr5:66508623:T:C	0	66508623	C	T
5	chr5:66509875:GT:G	0	66509875	G	GT
5	chr5:66510026:G:T	0	66510026	T	G
5	chr5:66512469:A:C	0	66512469	C	A
5	chr5:66512694:C:T	0	66512694	T	C
5	chr5:66513133:G:C	0	66513133	C	G
5	chr5:66513447:C:T	0	66513447	T	C
5	chr5:66513475:C:G	0	66513475	G	C
5	chr5:66513848:C:T	0	66513848	T	C
5	chr5:66514254:A:G	0	66514254	G	A
5	chr5:66515012:C:A	0	66515012	A	C
5	chr5:66515092:C:T	0	66515092	T	C
5	chr5:66515778:G:A	0	66515778	A	G
5	chr5:66516710:A:G	0	66516710	G	A
5	chr5:66517033:C:A	0	66517033	A	C
5	chr5:66517519:C:T	0	66517519	T	C
5	chr5:66517769:G:A	0	66517769	A	G
5	chr5:66517799:TAAGA:T	0	66517799	T	TAAGA
5	chr5:66518185:G:A	0	66518185	A	G
5	chr5:66518213:T:C	0	66518213	C	T
5	chr5:66519070:C:T	0	66519070	T	C
5	chr5:66519374:A:AT	0	66519374	AT	A
5	chr5:66519475:TC:T	0	66519475	T	TC
5	chr5:66519894:C:T	0	66519894	T	C
5	chr5:66520085:G:T	0	66520085	T	G
5	chr5:66520296:A:G	0	66520296	G	A
5	chr5:66521070:C:G	0	66521070	G	C
5	chr5:66521275:G:A	0	66521275	A	G
5	chr5:66521353:T:C	0	66521353	C	T
5	chr5:66521993:A:C	0	66521993	C	A
5	chr5:66522096:A:G	0	66522096	G	A
5	chr5:66523131:A:G	0	66523131	G	A
5	chr5:66523840:A:T	0	66523840	T	A
5	chr5:66523842:A:G	0	66523842	G	A
5	chr5:66523870:C:A	0	66523870	A	C
5	chr5:66523946:G:A	0	66523946	A	G
5	chr5:66523994:C:T	0	66523994	T	C
5	chr5:66524398:G:A	0	66524398	A	G
5	chr5:66524838:A:G	0	66524838	G	A
5	chr5:66525190:C:T	0	66525190	T	C
5	chr5:66526272:A:T	0	66526272	T	A
5	chr5:66526420:G:A	0	66526420	A	G
5	chr5:66526450:A:G	0	66526450	G	A
5	chr5:66526873:A:G	0	66526873	G	A
5	chr5:66526945:A:C	0	66526945	C	A
5	chr5:66526975:A:G	0	66526975	G	A
5	chr5:66527444:G:T	0	66527444	T	G
5	chr5:66527779:G:A	0	66527779	A	G
5	chr5:66527903:CT:C	0	66527903	C	CT
5	chr5:66527908:G:A	0	66527908	A	G
5	chr5:66527930:A:G	0	66527930	G	A
5	chr5:66528393:C:T	0	66528393	T	C
5	chr5:66528658:T:A	0	66528658	A	T
5	chr5:66528722:C:T	0	66528722	T	C
5	chr5:66528886:G:A	0	66528886	A	G
5	chr5:66529087:C:T	0	66529087	T	C
5	chr5:66529327:T:C	0	66529327	C	T
5	chr5:66531254:A:G	0	66531254	G	A
5	chr5:66531954:T:TCTTG	0	66531954	TCTTG	T
5	chr5:66531988:G:A	0	66531988	A	G
5	chr5:66532228:T:C	0	66532228	C	T
5	chr5:66532453:C:T	0	66532453	T	C
5	chr5:66532657:A:AC	0	66532657	AC	A
5	chr5:66532794:T:G	0	66532794	G	T
5	chr5:66532799:A:G	0	66532799	G	A
5	chr5:66533126:C:A	0	66533126	A	C
5	chr5:66533991:C:T	0	66533991	T	C
5	chr5:66534039:G:A	0	66534039	A	G
5	chr5:66534796:C:T	0	66534796	T	C
5	chr5:66535504:A:G	0	66535504	G	A
5	chr5:66535523:T:C	0	66535523	C	T
5	chr5:66535611:C:T	0	66535611	T	C
5	chr5:66535648:T:C	0	66535648	C	T
5	chr5:66536424:C:T	0	66536424	T	C
5	chr5:66536934:A:G	0	66536934	G	A
5	chr5:66537095:G:A	0	66537095	A	G
5	chr5:66538012:G:A	0	66538012	A	G
5	chr5:66538202:A:G	0	66538202	G	A
5	chr5:66538758:C:T	0	66538758	T	C
5	chr5:66538919:C:A	0	66538919	A	C
5	chr5:66540048:C:T	0	66540048	T	C
5	chr5:66540088:A:G	0	66540088	G	A
5	chr5:66540285:G:A	0	66540285	A	G
5	chr5:66541120:C:T	0	66541120	T	C
5	chr5:66541306:CTTTAG:C	0	66541306	C	CTTTAG
5	chr5:66541710:A:C	0	66541710	C	A
5	chr5:66542025:C:T	0	66542025	T	C
5	chr5:66542792:C:T	0	66542792	T	C
5	chr5:66542939:T:C	0	66542939	C	T
5	chr5:66543399:T:C	0	66543399	C	T
5	chr5:66544236:C:A	0	66544236	A	C
5	chr5:66544555:A:C	0	66544555	C	A
5	chr5:66544725:T:G	0	66544725	G	T
5	chr5:66545044:C:A	0	66545044	A	C
5	chr5:66545699:A:G	0	66545699	G	A
5	chr5:66546299:T:A	0	66546299	A	T
5	chr5:66546339:A:G	0	66546339	G	A
5	chr5:66548622:C:T	0	66548622	T	C
5	chr5:66548675:A:G	0	66548675	G	A
5	chr5:66548793:C:A	0	66548793	A	C
5	chr5:66548849:G:T	0	66548849	T	G
5	chr5:66548979:G:A	0	66548979	A	G
5	chr5:66550525:C:T	0	66550525	T	C
5	chr5:66550787:G:T	0	66550787	T	G
5	chr5:66550927:G:A	0	66550927	A	G
5	chr5:66551229:T:C	0	66551229	C	T
5	chr5:66551820:T:C	0	66551820	C	T
5	chr5:66553043:A:G	0	66553043	G	A
5	chr5:66553293:A:G	0	66553293	G	A
5	chr5:66553451:A:G	0	66553451	G	A
5	chr5:66553985:A:G	0	66553985	G	A
5	chr5:66554232:T:C	0	66554232	C	T
5	chr5:66555086:T:C	0	66555086	C	T
5	chr5:66556857:T:G	0	66556857	G	T
5	chr5:66557254:T:C	0	66557254	C	T
5	chr5:66557460:G:A	0	66557460	A	G
5	chr5:66557736:A:G	0	66557736	G	A
5	chr5:66557874:G:A	0	66557874	A	G
5	chr5:66558792:A:G	0	66558792	G	A
5	chr5:66559642:G:A	0	66559642	A	G
5	chr5:66559797:T:C	0	66559797	C	T
5	chr5:66560028:C:A	0	66560028	A	C
5	chr5:66560251:G:T	0	66560251	T	G
5	chr5:66560761:A:G	0	66560761	G	A
5	chr5:66561570:C:T	0	66561570	T	C
5	chr5:66561893:T:C	0	66561893	C	T
5	chr5:66562190:G:A	0	66562190	A	G
5	chr5:66562237:T:C	0	66562237	C	T
5	chr5:66562417:C:G	0	66562417	G	C
5	chr5:66562421:C:T	0	66562421	T	C
5	chr5:66562578:G:A	0	66562578	A	G
5	chr5:66563302:C:T	0	66563302	T	C
5	chr5:66563394:G:A	0	66563394	A	G
5	chr5:66563686:G:A	0	66563686	A	G
5	chr5:66563766:G:T	0	66563766	T	G
5	chr5:66564000:G:C	0	66564000	C	G
5	chr5:66564074:C:T	0	66564074	T	C
5	chr5:66564264:G:A	0	66564264	A	G
5	chr5:66564439:T:C	0	66564439	C	T
5	chr5:66564619:T:C	0	66564619	C	T
5	chr5:66564933:C:G	0	66564933	G	C
5	chr5:66565393:C:T	0	66565393	T	C
5	chr5:66565398:T:C	0	66565398	C	T
5	chr5:66565742:A:G	0	66565742	G	A
5	chr5:66566021:G:A	0	66566021	A	G
5	chr5:66566566:A:G	0	66566566	G	A
5	chr5:66566670:C:T	0	66566670	T	C
5	chr5:66566868:T:C	0	66566868	C	T
5	chr5:66566883:T:C	0	66566883	C	T
5	chr5:66567237:G:A	0	66567237	A	G
5	chr5:66567455:A:C	0	66567455	C	A
5	chr5:66567836:A:G	0	66567836	G	A
5	chr5:66567907:G:A	0	66567907	A	G
5	chr5:66568086:T:C	0	66568086	C	T
5	chr5:66568124:G:A	0	66568124	A	G
5	chr5:66568128:A:G	0	66568128	G	A
5	chr5:66568361:A:G	0	66568361	G	A
5	chr5:66568927:C:T	0	66568927	T	C
5	chr5:66569218:G:A	0	66569218	A	G
5	chr5:66569464:G:A	0	66569464	A	G
5	chr5:66569737:A:T	0	66569737	T	A
5	chr5:66569964:CCTT:C	0	66569964	C	CCTT
5	chr5:66570096:A:G	0	66570096	G	A
5	chr5:66570290:A:C	0	66570290	C	A
5	chr5:66571075:T:C	0	66571075	C	T
5	chr5:66571885:AATAATG:A	0	66571885	A	AATAATG
5	chr5:66572090:C:T	0	66572090	T	C
5	chr5:66572919:G:A	0	66572919	A	G
5	chr5:66572938:T:A	0	66572938	A	T
5	chr5:66573762:C:G	0	66573762	G	C
5	chr5:66574117:G:A	0	66574117	A	G
5	chr5:66575273:A:G	0	66575273	G	A
5	chr5:66575276:C:A	0	66575276	A	C
5	chr5:66575315:G:A	0	66575315	A	G
5	chr5:66575746:G:C	0	66575746	C	G
5	chr5:66576165:G:A	0	66576165	A	G
5	chr5:66576225:G:A	0	66576225	A	G
5	chr5:66576619:T:C	0	66576619	C	T
5	chr5:66576647:T:G	0	66576647	G	T
5	chr5:66576736:G:A	0	66576736	A	G
5	chr5:66576892:T:C	0	66576892	C	T
5	chr5:66577249:A:G	0	66577249	G	A
5	chr5:66577253:A:G	0	66577253	G	A
5	chr5:66577972:A:G	0	66577972	G	A
5	chr5:66578422:A:G	0	66578422	G	A
5	chr5:66578589:G:T	0	66578589	T	G
5	chr5:66579034:G:A	0	66579034	A	G
5	chr5:66579186:A:G	0	66579186	G	A
5	chr5:66579619:T:C	0	66579619	C	T
5	chr5:66579634:T:C	0	66579634	C	T
5	chr5:66579832:G:A	0	66579832	A	G
5	chr5:66579835:C:T	0	66579835	T	C
5	chr5:66579990:C:T	0	66579990	T	C
5	chr5:66580049:C:T	0	66580049	T	C
5	chr5:66580110:T:G	0	66580110	G	T
5	chr5:66580326:T:C	0	66580326	C	T
5	chr5:66580753:A:G	0	66580753	G	A
5	chr5:66580789:G:C	0	66580789	C	G
5	chr5:66581436:G:T	0	66581436	T	G
5	chr5:66581564:A:G	0	66581564	G	A
5	chr5:66581831:C:T	0	66581831	T	C
5	chr5:66581890:G:A	0	66581890	A	G
5	chr5:66582024:CA:C	0	66582024	C	CA
5	chr5:66582134:C:T	0	66582134	T	C
5	chr5:66582155:G:A	0	66582155	A	G
5	chr5:66582277:C:T	0	66582277	T	C
5	chr5:66583573:C:A	0	66583573	A	C
5	chr5:66583925:T:C	0	66583925	C	T
5	chr5:66584038:T:C	0	66584038	C	T
5	chr5:66584457:G:A	0	66584457	A	G
5	chr5:66584509:C:T	0	66584509	T	C
5	chr5:66585373:C:T	0	66585373	T	C
5	chr5:66586264:A:G	0	66586264	G	A
5	chr5:66586583:G:A	0	66586583	A	G
5	chr5:66588377:C:A	0	66588377	A	C
5	chr5:66588795:G:T	0	66588795	T	G
5	chr5:66589412:G:A	0	66589412	A	G
5	chr5:66589463:T:C	0	66589463	C	T
5	chr5:66589850:A:G	0	66589850	G	A
5	chr5:66589864:G:A	0	66589864	A	G
5	chr5:66590169:A:C	0	66590169	C	A
5	chr5:66590277:T:C	0	66590277	C	T
5	chr5:66590401:A:G	0	66590401	G	A
5	chr5:66590420:G:A	0	66590420	A	G
5	chr5:66590694:A:G	0	66590694	G	A
5	chr5:66590764:A:G	0	66590764	G	A
5	chr5:66591026:TA:T	0	66591026	T	TA
5	chr5:66592457:G:A	0	66592457	A	G
5	chr5:66592829:T:A	0	66592829	A	T
5	chr5:66592830:C:T	0	66592830	T	C
5	chr5:66593098:C:T	0	66593098	T	C
5	chr5:66593483:T:C	0	66593483	C	T
5	chr5:66594516:A:T	0	66594516	T	A
5	chr5:66594639:T:C	0	66594639	C	T
5	chr5:66595375:C:T	0	66595375	T	C
5	chr5:66595404:C:T	0	66595404	T	C
5	chr5:66595714:C:T	0	66595714	T	C
5	chr5:66596620:C:G	0	66596620	G	C
5	chr5:66596766:C:T	0	66596766	T	C
5	chr5:66597535:TG:T	0	66597535	T	TG
5	chr5:66598634:T:G	0	66598634	G	T
5	chr5:66599254:G:C	0	66599254	C	G
5	chr5:66599365:A:G	0	66599365	G	A
5	chr5:66600047:T:C	0	66600047	C	T
5	chr5:66600970:T:C	0	66600970	C	T
5	chr5:66602035:C:T	0	66602035	T	C
5	chr5:66602191:T:C	0	66602191	C	T
5	chr5:66602261:G:A	0	66602261	A	G
5	chr5:66602583:G:T	0	66602583	T	G
5	chr5:66602694:G:A	0	66602694	A	G
5	chr5:66603348:T:C	0	66603348	C	T
5	chr5:66603550:T:G	0	66603550	G	T
5	chr5:66604991:T:C	0	66604991	C	T
5	chr5:66605557:T:C	0	66605557	C	T
5	chr5:66608104:C:A	0	66608104	A	C
5	chr5:66608496:C:T	0	66608496	T	C
5	chr5:66609346:T:C	0	66609346	C	T
5	chr5:66610551:C:T	0	66610551	T	C
5	chr5:66610723:G:T	0	66610723	T	G
5	chr5:66611743:A:G	0	66611743	G	A
5	chr5:66612051:C:T	0	66612051	T	C
5	chr5:66612359:A:G	0	66612359	G	A
5	chr5:66612598:T:A	0	66612598	A	T
5	chr5:66612748:C:T	0	66612748	T	C
5	chr5:66612815:A:G	0	66612815	G	A
5	chr5:66612986:A:G	0	66612986	G	A
5	chr5:66613368:T:C	0	66613368	C	T
5	chr5:66613403:A:G	0	66613403	G	A
5	chr5:66613486:G:A	0	66613486	A	G
5	chr5:66613595:C:T	0	66613595	T	C
5	chr5:66613939:T:TG	0	66613939	TG	T
5	chr5:66614488:T:C	0	66614488	C	T
5	chr5:66614891:T:C	0	66614891	C	T
5	chr5:66615144:G:A	0	66615144	A	G
5	chr5:66615461:G:A	0	66615461	A	G
5	chr5:66615465:T:C	0	66615465	C	T
5	chr5:66615753:G:A	0	66615753	A	G
5	chr5:66616082:T:C	0	66616082	C	T
5	chr5:66616157:T:C	0	66616157	C	T
5	chr5:66617413:T:A	0	66617413	A	T
5	chr5:66617474:TA:T	0	66617474	T	TA
5	chr5:66617564:C:T	0	66617564	T	C
5	chr5:66617748:C:T	0	66617748	T	C
5	chr5:66618060:A:G	0	66618060	G	A
5	chr5:66618459:G:A	0	66618459	A	G
5	chr5:66618668:G:GTTTA	0	66618668	GTTTA	G
5	chr5:66619112:T:G	0	66619112	G	T
5	chr5:66619259:G:T	0	66619259	T	G
5	chr5:66619928:A:G	0	66619928	G	A
5	chr5:66619966:G:A	0	66619966	A	G
5	chr5:66620516:A:T	0	66620516	T	A
5	chr5:66620555:G:A	0	66620555	A	G
5	chr5:66620956:G:A	0	66620956	A	G
5	chr5:66621150:C:T	0	66621150	T	C
5	chr5:66621357:T:C	0	66621357	C	T
5	chr5:66622831:A:C	0	66622831	C	A
5	chr5:66623071:T:A	0	66623071	A	T
5	chr5:66623577:A:G	0	66623577	G	A
5	chr5:66624480:A:T	0	66624480	T	A
5	chr5:66624848:G:A	0	66624848	A	G
5	chr5:66624962:G:A	0	66624962	A	G
5	chr5:66625038:TA:T	0	66625038	T	TA
5	chr5:66625364:G:A	0	66625364	A	G
5	chr5:66626156:TA:T	0	66626156	T	TA
5	chr5:66626197:C:T	0	66626197	T	C
5	chr5:66626364:A:G	0	66626364	G	A
5	chr5:66626926:G:A	0	66626926	A	G
5	chr5:66627048:CAT:C	0	66627048	C	CAT
5	chr5:66627600:A:G	0	66627600	G	A
5	chr5:66627756:G:A	0	66627756	A	G
5	chr5:66628775:T:G	0	66628775	G	T
5	chr5:66628992:A:G	0	66628992	G	A
5	chr5:66629434:T:A	0	66629434	A	T
5	chr5:66630127:C:T	0	66630127	T	C
5	chr5:66630220:A:T	0	66630220	T	A
5	chr5:66630269:C:T	0	66630269	T	C
5	chr5:66632013:C:G	0	66632013	G	C
5	chr5:66632217:G:A	0	66632217	A	G
5	chr5:66633384:G:A	0	66633384	A	G
5	chr5:66633498:A:G	0	66633498	G	A
5	chr5:66634165:T:G	0	66634165	G	T
5	chr5:66634168:TC:T	0	66634168	T	TC
5	chr5:66634903:C:T	0	66634903	T	C
5	chr5:66634925:C:T	0	66634925	T	C
5	chr5:66635504:A:G	0	66635504	G	A
5	chr5:66636101:A:G	0	66636101	G	A
5	chr5:66636207:C:T	0	66636207	T	C
5	chr5:66636328:C:T	0	66636328	T	C
5	chr5:66636515:C:A	0	66636515	A	C
5	chr5:66638104:T:C	0	66638104	C	T
5	chr5:66638392:C:T	0	66638392	T	C
5	chr5:66638564:T:C	0	66638564	C	T
5	chr5:66638718:A:G	0	66638718	G	A
5	chr5:66639064:G:A	0	66639064	A	G
5	chr5:66640305:G:C	0	66640305	C	G
5	chr5:66640497:T:A	0	66640497	A	T
5	chr5:66640551:G:A	0	66640551	A	G
5	chr5:66641538:C:T	0	66641538	T	C
5	chr5:66642076:A:G	0	66642076	G	A
5	chr5:66642816:T:A	0	66642816	A	T
5	chr5:66643024:A:G	0	66643024	G	A
5	chr5:66643459:T:TA	0	66643459	TA	T
5	chr5:66644576:C:T	0	66644576	T	C
5	chr5:66644850:C:T	0	66644850	T	C
5	chr5:66645116:G:A	0	66645116	A	G
5	chr5:66645150:C:A	0	66645150	A	C
5	chr5:66645632:C:G	0	66645632	G	C
5	chr5:66646254:AT:A	0	66646254	A	AT
5	chr5:66646533:A:G	0	66646533	G	A
5	chr5:66646544:A:G	0	66646544	G	A
5	chr5:66647393:C:T	0	66647393	T	C
5	chr5:66647772:A:G	0	66647772	G	A
5	chr5:66647869:G:C	0	66647869	C	G
5	chr5:66648772:A:C	0	66648772	C	A
5	chr5:66648795:G:A	0	66648795	A	G
5	chr5:66649924:A:G	0	66649924	G	A
5	chr5:66650432:C:T	0	66650432	T	C
5	chr5:66650588:A:C	0	66650588	C	A
5	chr5:66650800:G:A	0	66650800	A	G
5	chr5:66651036:G:C	0	66651036	C	G
5	chr5:66651344:G:A	0	66651344	A	G
5	chr5:66652112:C:T	0	66652112	T	C
5	chr5:66652362:A:T	0	66652362	T	A
5	chr5:66652385:G:A	0	66652385	A	G
5	chr5:66652527:G:T	0	66652527	T	G
5	chr5:66653232:C:G	0	66653232	G	C
5	chr5:66654320:G:A	0	66654320	A	G
5	chr5:66654617:A:C	0	66654617	C	A
5	chr5:66654682:AC:A	0	66654682	A	AC
5	chr5:66655432:A:G	0	66655432	G	A
5	chr5:66655550:G:T	0	66655550	T	G
5	chr5:66656307:C:T	0	66656307	T	C
5	chr5:66656423:A:G	0	66656423	G	A
5	chr5:66656498:C:T	0	66656498	T	C
5	chr5:66656857:A:G	0	66656857	G	A
5	chr5:66657190:C:T	0	66657190	T	C
5	chr5:66657725:C:T	0	66657725	T	C
5	chr5:66657992:A:G	0	66657992	G	A
5	chr5:66658088:C:T	0	66658088	T	C
5	chr5:66658934:G:A	0	66658934	A	G
5	chr5:66659430:G:A	0	66659430	A	G
5	chr5:66659950:TGTG:T	0	66659950	T	TGTG
5	chr5:66660414:G:A	0	66660414	A	G
5	chr5:66660443:A:G	0	66660443	G	A
5	chr5:66661730:C:G	0	66661730	G	C
5	chr5:66661854:A:G	0	66661854	G	A
5	chr5:66661934:G:C	0	66661934	C	G
5	chr5:66662662:T:C	0	66662662	C	T
5	chr5:66662848:GTT:G	0	66662848	G	GTT
5	chr5:66663184:T:C	0	66663184	C	T
5	chr5:66663513:A:G	0	66663513	G	A
5	chr5:66663644:G:A	0	66663644	A	G
5	chr5:66664482:A:G	0	66664482	G	A
5	chr5:66664732:C:A	0	66664732	A	C
5	chr5:66665153:G:A	0	66665153	A	G
5	chr5:66665217:ATTGT:A	0	66665217	A	ATTGT
5	chr5:66665377:G:T	0	66665377	T	G
5	chr5:66665489:A:G	0	66665489	G	A
5	chr5:66665905:T:C	0	66665905	C	T
5	chr5:66665936:C:A	0	66665936	A	C
5	chr5:66665974:C:T	0	66665974	T	C
5	chr5:66667320:A:C	0	66667320	C	A
5	chr5:66667593:G:A	0	66667593	A	G
5	chr5:66667681:C:T	0	66667681	T	C
5	chr5:66668403:A:G	0	66668403	G	A
5	chr5:66668955:T:C	0	66668955	C	T
5	chr5:66669683:A:G	0	66669683	G	A
5	chr5:66670449:A:G	0	66670449	G	A
5	chr5:66670630:A:T	0	66670630	T	A
5	chr5:66670785:A:G	0	66670785	G	A
5	chr5:66671227:C:T	0	66671227	T	C
5	chr5:66671586:T:TG	0	66671586	TG	T
5	chr5:66671587:A:C	0	66671587	C	A
5	chr5:66671932:A:G	0	66671932	G	A
5	chr5:66672344:C:A	0	66672344	A	C
5	chr5:66672500:C:T	0	66672500	T	C
5	chr5:66673040:T:C	0	66673040	C	T
5	chr5:66673334:G:A	0	66673334	A	G
5	chr5:66673388:G:A	0	66673388	A	G
5	chr5:66673553:G:A	0	66673553	A	G
5	chr5:66676463:CTT:C	0	66676463	C	CTT
5	chr5:66676565:G:C	0	66676565	C	G
5	chr5:66676680:C:T	0	66676680	T	C
5	chr5:66676940:T:G	0	66676940	G	T
5	chr5:66677254:C:T	0	66677254	T	C
5	chr5:66677673:T:C	0	66677673	C	T
5	chr5:66677696:G:A	0	66677696	A	G
5	chr5:66677885:T:C	0	66677885	C	T
5	chr5:66677925:A:G	0	66677925	G	A
5	chr5:66678215:C:T	0	66678215	T	C
5	chr5:66678783:T:C	0	66678783	C	T
5	chr5:66678993:T:G	0	66678993	G	T
5	chr5:66679830:T:C	0	66679830	C	T
5	chr5:66680912:T:C	0	66680912	C	T
5	chr5:66681121:T:C	0	66681121	C	T
5	chr5:66681523:C:G	0	66681523	G	C
5	chr5:66681653:T:C	0	66681653	C	T
5	chr5:66682184:AC:A	0	66682184	A	AC
5	chr5:66682556:A:G	0	66682556	G	A
5	chr5:66684315:G:C	0	66684315	C	G
5	chr5:66684708:A:G	0	66684708	G	A
5	chr5:66685119:A:T	0	66685119	T	A
5	chr5:66685940:G:C	0	66685940	C	G
5	chr5:66686353:A:G	0	66686353	G	A
5	chr5:66686934:T:A	0	66686934	A	T
5	chr5:66686958:T:C	0	66686958	C	T
5	chr5:66687105:T:C	0	66687105	C	T
5	chr5:66688002:C:T	0	66688002	T	C
5	chr5:66688392:A:G	0	66688392	G	A
5	chr5:66689520:C:T	0	66689520	T	C
5	chr5:66689545:C:T	0	66689545	T	C
5	chr5:66690088:G:A	0	66690088	A	G
5	chr5:66690529:C:T	0	66690529	T	C
5	chr5:66691057:T:C	0	66691057	C	T
5	chr5:66691615:G:A	0	66691615	A	G
5	chr5:66691734:G:A	0	66691734	A	G
5	chr5:66691775:C:G	0	66691775	G	C
5	chr5:66692145:A:G	0	66692145	G	A
5	chr5:66692336:A:G	0	66692336	G	A
5	chr5:66693192:G:C	0	66693192	C	G
5	chr5:66693263:G:A	0	66693263	A	G
5	chr5:66693406:A:C	0	66693406	C	A
5	chr5:66693718:C:G	0	66693718	G	C
5	chr5:66693869:C:T	0	66693869	T	C
5	chr5:66694130:T:C	0	66694130	C	T
5	chr5:66694788:A:G	0	66694788	G	A
5	chr5:66695039:C:A	0	66695039	A	C
5	chr5:66695100:A:G	0	66695100	G	A
5	chr5:66695285:T:C	0	66695285	C	T
5	chr5:66696108:A:G	0	66696108	G	A
5	chr5:66696621:C:T	0	66696621	T	C
5	chr5:66696950:A:G	0	66696950	G	A
5	chr5:66697318:G:A	0	66697318	A	G
5	chr5:66698021:C:CT	0	66698021	CT	C
5	chr5:66698157:T:C	0	66698157	C	T
5	chr5:66698192:T:C	0	66698192	C	T
5	chr5:66699007:G:A	0	66699007	A	G
5	chr5:66699147:T:C	0	66699147	C	T
5	chr5:66700039:A:G	0	66700039	G	A
5	chr5:66700965:G:GA	0	66700965	GA	G
5	chr5:66701054:TA:T	0	66701054	T	TA
5	chr5:66701230:C:T	0	66701230	T	C
5	chr5:66701541:C:T	0	66701541	T	C
5	chr5:66701850:G:A	0	66701850	A	G
5	chr5:66702312:C:T	0	66702312	T	C
5	chr5:66702434:C:T	0	66702434	T	C
5	chr5:66704208:C:T	0	66704208	T	C
5	chr5:66706342:T:G	0	66706342	G	T
5	chr5:66706788:A:G	0	66706788	G	A
5	chr5:66706926:G:A	0	66706926	A	G
5	chr5:66706960:G:A	0	66706960	A	G
5	chr5:66709540:CTCTGG:C	0	66709540	C	CTCTGG
5	chr5:66709696:C:T	0	66709696	T	C
5	chr5:66709740:G:A	0	66709740	A	G
5	chr5:66710082:T:G	0	66710082	G	T
5	chr5:66711591:T:C	0	66711591	C	T
5	chr5:66711595:G:C	0	66711595	C	G
5	chr5:66712399:C:T	0	66712399	T	C
5	chr5:66712529:A:G	0	66712529	G	A
5	chr5:66713586:G:A	0	66713586	A	G
5	chr5:66713706:G:A	0	66713706	A	G
5	chr5:66713884:G:C	0	66713884	C	G
5	chr5:66714531:T:C	0	66714531	C	T
5	chr5:66714848:T:C	0	66714848	C	T
5	chr5:66715346:C:A	0	66715346	A	C
5	chr5:66717018:C:T	0	66717018	T	C
5	chr5:66719814:T:C	0	66719814	C	T
5	chr5:66720054:G:A	0	66720054	A	G
5	chr5:66721865:A:G	0	66721865	G	A
5	chr5:66721933:C:T	0	66721933	T	C
5	chr5:66721937:C:T	0	66721937	T	C
5	chr5:66722124:G:A	0	66722124	A	G
5	chr5:66722238:T:A	0	66722238	A	T
5	chr5:66722368:A:G	0	66722368	G	A
5	chr5:66722688:T:C	0	66722688	C	T
5	chr5:66724629:A:G	0	66724629	G	A
5	chr5:66725152:G:A	0	66725152	A	G
5	chr5:66725400:T:TC	0	66725400	TC	T
5	chr5:66726323:A:G	0	66726323	G	A
5	chr5:66729141:G:A	0	66729141	A	G
5	chr5:66731066:G:A	0	66731066	A	G
5	chr5:66731220:A:G	0	66731220	G	A
5	chr5:66733333:CAG:C	0	66733333	C	CAG
5	chr5:66733561:A:G	0	66733561	G	A
5	chr5:66733565:A:C	0	66733565	C	A
5	chr5:66733904:T:C	0	66733904	C	T
5	chr5:66734794:C:T	0	66734794	T	C
5	chr5:66734825:G:A	0	66734825	A	G
5	chr5:66735476:T:C	0	66735476	C	T
5	chr5:66737977:G:A	0	66737977	A	G
5	chr5:66738980:A:G	0	66738980	G	A
5	chr5:66739066:C:A	0	66739066	A	C
5	chr5:66739077:A:G	0	66739077	G	A
5	chr5:66740164:G:A	0	66740164	A	G
5	chr5:66741502:T:C	0	66741502	C	T
5	chr5:66742381:G:A	0	66742381	A	G
5	chr5:66743195:C:G	0	66743195	G	C
5	chr5:66744313:A:G	0	66744313	G	A
5	chr5:66746152:T:A	0	66746152	A	T
5	chr5:66747463:A:T	0	66747463	T	A
5	chr5:66747811:C:T	0	66747811	T	C
5	chr5:66747812:A:G	0	66747812	G	A
5	chr5:66748991:T:C	0	66748991	C	T
5	chr5:66749544:T:C	0	66749544	C	T
5	chr5:66750701:C:T	0	66750701	T	C
5	chr5:66750755:ACAAAG:A	0	66750755	A	ACAAAG
5	chr5:66750968:T:C	0	66750968	C	T
5	chr5:66751023:C:T	0	66751023	T	C
5	chr5:66751095:G:A	0	66751095	A	G
5	chr5:66754258:A:G	0	66754258	G	A
5	chr5:66754740:T:G	0	66754740	G	T
5	chr5:66755037:T:A	0	66755037	A	T
5	chr5:66755794:ACT:A	0	66755794	A	ACT
5	chr5:66757787:A:T	0	66757787	T	A
5	chr5:66758317:A:G	0	66758317	G	A
5	chr5:66760227:TGCCTCA:T	0	66760227	T	TGCCTCA
5	chr5:66760316:G:A	0	66760316	A	G
5	chr5:66760436:T:C	0	66760436	C	T
5	chr5:66760741:A:G	0	66760741	G	A
5	chr5:66760862:GAT:G	0	66760862	G	GAT
5	chr5:66764000:G:A	0	66764000	A	G
5	chr5:66764531:G:A	0	66764531	A	G
5	chr5:66766609:C:G	0	66766609	G	C
5	chr5:66766650:G:A	0	66766650	A	G
5	chr5:66766962:C:T	0	66766962	T	C
5	chr5:66768198:A:G	0	66768198	G	A
5	chr5:66769818:G:A	0	66769818	A	G
5	chr5:66771026:C:T	0	66771026	T	C
5	chr5:66771528:T:A	0	66771528	A	T
5	chr5:66772571:G:A	0	66772571	A	G
5	chr5:66773299:T:C	0	66773299	C	T
5	chr5:66773522:G:C	0	66773522	C	G
5	chr5:66773656:C:T	0	66773656	T	C
5	chr5:66773991:G:A	0	66773991	A	G
5	chr5:66774269:C:T	0	66774269	T	C
5	chr5:66774285:A:G	0	66774285	G	A
5	chr5:66774419:A:G	0	66774419	G	A
5	chr5:66774451:C:A	0	66774451	A	C
5	chr5:66774516:A:G	0	66774516	G	A
5	chr5:66776051:C:T	0	66776051	T	C
5	chr5:66778751:A:G	0	66778751	G	A
5	chr5:66779251:C:G	0	66779251	G	C
5	chr5:66780389:A:G	0	66780389	G	A
5	chr5:66780674:C:G	0	66780674	G	C
5	chr5:66783587:C:T	0	66783587	T	C
5	chr5:66784025:G:T	0	66784025	T	G
5	chr5:66784193:CCATAGG:C	0	66784193	C	CCATAGG
5	chr5:66785012:G:T	0	66785012	T	G
5	chr5:66785101:C:T	0	66785101	T	C
5	chr5:66788432:G:T	0	66788432	T	G
5	chr5:66788550:A:G	0	66788550	G	A
5	chr5:66788848:G:A	0	66788848	A	G
5	chr5:66789226:A:AT	0	66789226	AT	A
5	chr5:66789379:T:A	0	66789379	A	T
5	chr5:66789661:A:G	0	66789661	G	A
5	chr5:66789757:A:G	0	66789757	G	A
5	chr5:66790913:A:G	0	66790913	G	A
5	chr5:66790993:G:A	0	66790993	A	G
5	chr5:66791204:G:A	0	66791204	A	G
5	chr5:66792646:C:T	0	66792646	T	C
5	chr5:66792664:T:C	0	66792664	C	T
5	chr5:66792927:G:A	0	66792927	A	G
5	chr5:66792938:A:G	0	66792938	G	A
5	chr5:66793009:A:G	0	66793009	G	A
5	chr5:66793249:G:A	0	66793249	A	G
5	chr5:66793657:G:A	0	66793657	A	G
5	chr5:66793707:G:A	0	66793707	A	G
5	chr5:66794824:C:T	0	66794824	T	C
5	chr5:66794856:A:C	0	66794856	C	A
5	chr5:66795487:G:T	0	66795487	T	G
5	chr5:66795509:G:T	0	66795509	T	G
5	chr5:66795568:C:A	0	66795568	A	C
5	chr5:66796288:C:T	0	66796288	T	C
5	chr5:66796938:T:C	0	66796938	C	T
5	chr5:66797525:A:G	0	66797525	G	A
5	chr5:66798236:T:TCA	0	66798236	TCA	T
5	chr5:66799684:G:A	0	66799684	A	G
5	chr5:66800599:A:C	0	66800599	C	A
5	chr5:66801796:A:C	0	66801796	C	A
5	chr5:66803083:C:T	0	66803083	T	C
5	chr5:66803399:C:T	0	66803399	T	C
5	chr5:66803524:T:C	0	66803524	C	T
5	chr5:66803528:T:C	0	66803528	C	T
5	chr5:66803531:A:C	0	66803531	C	A
5	chr5:66803913:C:A	0	66803913	A	C
5	chr5:66804030:A:C	0	66804030	C	A
5	chr5:66805594:T:C	0	66805594	C	T
5	chr5:66806475:C:A	0	66806475	A	C
5	chr5:66806882:T:G	0	66806882	G	T
5	chr5:66807014:C:T	0	66807014	T	C
5	chr5:66807198:C:T	0	66807198	T	C
5	chr5:66807222:T:C	0	66807222	C	T
5	chr5:66807490:G:A	0	66807490	A	G
5	chr5:66807536:C:T	0	66807536	T	C
5	chr5:66807654:T:C	0	66807654	C	T
5	chr5:66808096:T:C	0	66808096	C	T
5	chr5:66809537:A:G	0	66809537	G	A
5	chr5:66810116:C:T	0	66810116	T	C
5	chr5:66810121:G:A	0	66810121	A	G
5	chr5:66810232:T:A	0	66810232	A	T
5	chr5:66810312:C:T	0	66810312	T	C
5	chr5:66810366:A:T	0	66810366	T	A
5	chr5:66811823:T:A	0	66811823	A	T
5	chr5:66811883:G:A	0	66811883	A	G
5	chr5:66813035:C:T	0	66813035	T	C
5	chr5:66813810:G:T	0	66813810	T	G
5	chr5:66814679:T:C	0	66814679	C	T
5	chr5:66814940:C:T	0	66814940	T	C
5	chr5:66815711:A:G	0	66815711	G	A
5	chr5:66816345:G:A	0	66816345	A	G
5	chr5:66816887:G:A	0	66816887	A	G
5	chr5:66817236:G:T	0	66817236	T	G
5	chr5:66817865:T:C	0	66817865	C	T
5	chr5:66818070:A:T	0	66818070	T	A
5	chr5:66818566:A:G	0	66818566	G	A
5	chr5:66819747:C:T	0	66819747	T	C
5	chr5:66820154:T:C	0	66820154	C	T
5	chr5:66822277:A:G	0	66822277	G	A
5	chr5:66822406:T:C	0	66822406	C	T
5	chr5:66822481:T:C	0	66822481	C	T
5	chr5:66823153:C:A	0	66823153	A	C
5	chr5:66823783:T:C	0	66823783	C	T
5	chr5:66824268:C:T	0	66824268	T	C
5	chr5:66824377:G:A	0	66824377	A	G
5	chr5:66824393:C:A	0	66824393	A	C
5	chr5:66824742:G:A	0	66824742	A	G
5	chr5:66825916:G:A	0	66825916	A	G
5	chr5:66826500:G:A	0	66826500	A	G
5	chr5:66826829:A:G	0	66826829	G	A
5	chr5:66827025:G:A	0	66827025	A	G
5	chr5:66827262:G:C	0	66827262	C	G
5	chr5:66828398:G:A	0	66828398	A	G
5	chr5:66828432:C:T	0	66828432	T	C
5	chr5:66828518:C:T	0	66828518	T	C
5	chr5:66831818:T:C	0	66831818	C	T
5	chr5:66832649:C:G	0	66832649	G	C
5	chr5:66833938:C:T	0	66833938	T	C
5	chr5:66833987:T:C	0	66833987	C	T
5	chr5:66834176:AG:A	0	66834176	A	AG
5	chr5:66834768:A:G	0	66834768	G	A
5	chr5:66835228:A:G	0	66835228	G	A
5	chr5:66835803:T:A	0	66835803	A	T
5	chr5:66836084:T:G	0	66836084	G	T
5	chr5:66836108:C:T	0	66836108	T	C
5	chr5:66838883:T:C	0	66838883	C	T
5	chr5:66839053:G:T	0	66839053	T	G
5	chr5:66842401:G:A	0	66842401	A	G
5	chr5:66842689:A:G	0	66842689	G	A
5	chr5:66843410:G:A	0	66843410	A	G
5	chr5:66844012:A:G	0	66844012	G	A
5	chr5:66844049:C:T	0	66844049	T	C
5	chr5:66844397:A:G	0	66844397	G	A
5	chr5:66845371:T:G	0	66845371	G	T
5	chr5:66846545:A:G	0	66846545	G	A
5	chr5:66848985:C:T	0	66848985	T	C
5	chr5:66849735:A:G	0	66849735	G	A
5	chr5:66850943:TTTGAAGAAAAAAA:T	0	66850943	T	TTTGAAGAAAAAAA
5	chr5:66851520:G:T	0	66851520	T	G
5	chr5:66851888:T:C	0	66851888	C	T
5	chr5:66853285:C:T	0	66853285	T	C
5	chr5:66854738:A:G	0	66854738	G	A
5	chr5:66854743:C:G	0	66854743	G	C
5	chr5:66854909:C:T	0	66854909	T	C
5	chr5:66855414:G:A	0	66855414	A	G
5	chr5:66855636:G:A	0	66855636	A	G
5	chr5:66855723:A:G	0	66855723	G	A
5	chr5:66855776:G:C	0	66855776	C	G
5	chr5:66856282:C:T	0	66856282	T	C
5	chr5:66856283:G:A	0	66856283	A	G
5	chr5:66856430:A:G	0	66856430	G	A
5	chr5:66856981:C:T	0	66856981	T	C
5	chr5:66857350:C:T	0	66857350	T	C
5	chr5:66857696:G:A	0	66857696	A	G
5	chr5:66857947:A:C	0	66857947	C	A
5	chr5:66858113:C:T	0	66858113	T	C
5	chr5:66858331:G:A	0	66858331	A	G
5	chr5:66858820:C:T	0	66858820	T	C
5	chr5:66859192:C:T	0	66859192	T	C
5	chr5:66859339:A:T	0	66859339	T	A
5	chr5:66859722:T:C	0	66859722	C	T
5	chr5:66859915:A:G	0	66859915	G	A
5	chr5:66860311:T:C	0	66860311	C	T
5	chr5:66860523:G:A	0	66860523	A	G
5	chr5:66860538:A:C	0	66860538	C	A
5	chr5:66861342:G:T	0	66861342	T	G
5	chr5:66861563:T:C	0	66861563	C	T
5	chr5:66862229:C:T	0	66862229	T	C
5	chr5:66862372:A:G	0	66862372	G	A
5	chr5:66862546:A:G	0	66862546	G	A
5	chr5:66863272:T:A	0	66863272	A	T
5	chr5:66863427:G:T	0	66863427	T	G
5	chr5:66863596:A:G	0	66863596	G	A
5	chr5:66863903:C:T	0	66863903	T	C
5	chr5:66863962:A:G	0	66863962	G	A
5	chr5:66863965:T:G	0	66863965	G	T
5	chr5:66864115:T:C	0	66864115	C	T
5	chr5:66864194:G:A	0	66864194	A	G
5	chr5:66864342:T:A	0	66864342	A	T
5	chr5:66864457:C:T	0	66864457	T	C
5	chr5:66864487:T:C	0	66864487	C	T
5	chr5:66864774:C:G	0	66864774	G	C
5	chr5:66865220:T:C	0	66865220	C	T
5	chr5:66865379:G:T	0	66865379	T	G
5	chr5:66865516:G:T	0	66865516	T	G
5	chr5:66865840:T:C	0	66865840	C	T
5	chr5:66865918:T:C	0	66865918	C	T
5	chr5:66866205:C:CTGCATTT	0	66866205	CTGCATTT	C
5	chr5:66866216:C:T	0	66866216	T	C
5	chr5:66866374:T:A	0	66866374	A	T
5	chr5:66866569:C:T	0	66866569	T	C
5	chr5:66866624:G:A	0	66866624	A	G
5	chr5:66866965:T:C	0	66866965	C	T
5	chr5:66867038:A:G	0	66867038	G	A
5	chr5:66867291:C:T	0	66867291	T	C
5	chr5:66867681:A:C	0	66867681	C	A
5	chr5:66868216:A:G	0	66868216	G	A
5	chr5:66868273:G:A	0	66868273	A	G
5	chr5:66868312:G:A	0	66868312	A	G
5	chr5:66868335:G:A	0	66868335	A	G
5	chr5:66869880:A:T	0	66869880	T	A
5	chr5:66869881:A:C	0	66869881	C	A
5	chr5:66870347:T:G	0	66870347	G	T
5	chr5:66870786:G:A	0	66870786	A	G
5	chr5:66872360:G:A	0	66872360	A	G
5	chr5:66872451:G:T	0	66872451	T	G
5	chr5:66872821:C:G	0	66872821	G	C
5	chr5:66874676:G:T	0	66874676	T	G
5	chr5:66874704:T:C	0	66874704	C	T
5	chr5:66874710:A:G	0	66874710	G	A
5	chr5:66874750:A:G	0	66874750	G	A
5	chr5:66874917:T:G	0	66874917	G	T
5	chr5:66875396:T:C	0	66875396	C	T
5	chr5:66875827:C:G	0	66875827	G	C
5	chr5:66876744:C:T	0	66876744	T	C
5	chr5:66876844:A:G	0	66876844	G	A
5	chr5:66877532:C:T	0	66877532	T	C
5	chr5:66878041:G:A	0	66878041	A	G
5	chr5:66878345:C:T	0	66878345	T	C
5	chr5:66879055:A:G	0	66879055	G	A
5	chr5:66879108:T:A	0	66879108	A	T
5	chr5:66879538:C:T	0	66879538	T	C
5	chr5:66879596:T:C	0	66879596	C	T
5	chr5:66879768:C:T	0	66879768	T	C
5	chr5:66879854:A:G	0	66879854	G	A
5	chr5:66880186:A:G	0	66880186	G	A
5	chr5:66881031:C:A	0	66881031	A	C
5	chr5:66881312:G:A	0	66881312	A	G
5	chr5:66882405:G:A	0	66882405	A	G
5	chr5:66882913:G:A	0	66882913	A	G
5	chr5:66883221:C:G	0	66883221	G	C
5	chr5:66883586:A:G	0	66883586	G	A
5	chr5:66885195:G:A	0	66885195	A	G
5	chr5:66885923:A:G	0	66885923	G	A
5	chr5:66886441:C:A	0	66886441	A	C
5	chr5:66886648:C:T	0	66886648	T	C
5	chr5:66887301:C:G	0	66887301	G	C
5	chr5:66887579:T:C	0	66887579	C	T
5	chr5:66888975:C:T	0	66888975	T	C
5	chr5:66889323:T:C	0	66889323	C	T
5	chr5:66890429:T:C	0	66890429	C	T
5	chr5:66890713:G:A	0	66890713	A	G
5	chr5:66890955:A:T	0	66890955	T	A
5	chr5:66891004:A:C	0	66891004	C	A
5	chr5:66891081:T:A	0	66891081	A	T
5	chr5:66891220:A:G	0	66891220	G	A
5	chr5:66891315:T:C	0	66891315	C	T
5	chr5:66891506:T:C	0	66891506	C	T
5	chr5:66891739:A:T	0	66891739	T	A
5	chr5:66891782:A:G	0	66891782	G	A
5	chr5:66892305:T:C	0	66892305	C	T
5	chr5:66892447:A:G	0	66892447	G	A
5	chr5:66893964:G:A	0	66893964	A	G
5	chr5:66894217:G:A	0	66894217	A	G
5	chr5:66894456:C:T	0	66894456	T	C
5	chr5:66894907:C:T	0	66894907	T	C
5	chr5:66895242:G:A	0	66895242	A	G
5	chr5:66895645:T:C	0	66895645	C	T
5	chr5:66895730:A:G	0	66895730	G	A
5	chr5:66895868:A:G	0	66895868	G	A
5	chr5:66896143:A:G	0	66896143	G	A
5	chr5:66896404:T:C	0	66896404	C	T
5	chr5:66896566:A:G	0	66896566	G	A
5	chr5:66897275:C:T	0	66897275	T	C
5	chr5:66897503:A:G	0	66897503	G	A
5	chr5:66898355:G:C	0	66898355	C	G
5	chr5:66898491:CTT:C	0	66898491	C	CTT
5	chr5:66898729:T:G	0	66898729	G	T
5	chr5:66898738:A:T	0	66898738	T	A
5	chr5:66899669:G:A	0	66899669	A	G
5	chr5:66899782:C:T	0	66899782	T	C
5	chr5:66899873:C:T	0	66899873	T	C
5	chr5:66899946:T:C	0	66899946	C	T
5	chr5:66900562:G:A	0	66900562	A	G
5	chr5:66900951:C:T	0	66900951	T	C
5	chr5:66901343:C:T	0	66901343	T	C
5	chr5:66901683:T:C	0	66901683	C	T
5	chr5:66901750:A:C	0	66901750	C	A
5	chr5:66901989:A:G	0	66901989	G	A
5	chr5:66902031:G:T	0	66902031	T	G
5	chr5:66902227:T:C	0	66902227	C	T
5	chr5:66902464:C:T	0	66902464	T	C
5	chr5:66902522:G:A	0	66902522	A	G
5	chr5:66902895:A:G	0	66902895	G	A
5	chr5:66903031:A:G	0	66903031	G	A
5	chr5:66903147:G:A	0	66903147	A	G
5	chr5:66903183:C:T	0	66903183	T	C
5	chr5:66903380:TTATG:T	0	66903380	T	TTATG
5	chr5:66903646:G:T	0	66903646	T	G
5	chr5:66903673:C:T	0	66903673	T	C
5	chr5:66903928:A:G	0	66903928	G	A
5	chr5:66904420:T:C	0	66904420	C	T
5	chr5:66904566:C:T	0	66904566	T	C
5	chr5:66904683:TG:T	0	66904683	T	TG
5	chr5:66904955:C:T	0	66904955	T	C
5	chr5:66905072:A:G	0	66905072	G	A
5	chr5:66905113:C:T	0	66905113	T	C
5	chr5:66905263:C:T	0	66905263	T	C
5	chr5:66905994:T:C	0	66905994	C	T
5	chr5:66906205:C:T	0	66906205	T	C
5	chr5:66906403:T:C	0	66906403	C	T
5	chr5:66906600:G:A	0	66906600	A	G
5	chr5:66906839:T:A	0	66906839	A	T
5	chr5:66906840:T:C	0	66906840	C	T
5	chr5:66906848:C:T	0	66906848	T	C
5	chr5:66907089:T:C	0	66907089	C	T
5	chr5:66907365:G:C	0	66907365	C	G
5	chr5:66907503:A:C	0	66907503	C	A
5	chr5:66907568:A:G	0	66907568	G	A
5	chr5:66907787:T:C	0	66907787	C	T
5	chr5:66907954:A:G	0	66907954	G	A
5	chr5:66908088:C:T	0	66908088	T	C
5	chr5:66908379:A:G	0	66908379	G	A
5	chr5:66908632:A:C	0	66908632	C	A
5	chr5:66909083:C:A	0	66909083	A	C
5	chr5:66909914:T:C	0	66909914	C	T
5	chr5:66910085:A:G	0	66910085	G	A
5	chr5:66910628:C:T	0	66910628	T	C
5	chr5:66910629:A:G	0	66910629	G	A
5	chr5:66910907:T:C	0	66910907	C	T
5	chr5:66911403:C:T	0	66911403	T	C
5	chr5:66911433:T:C	0	66911433	C	T
5	chr5:66911711:G:T	0	66911711	T	G
5	chr5:66911919:A:G	0	66911919	G	A
5	chr5:66911945:T:A	0	66911945	A	T
5	chr5:66912411:C:T	0	66912411	T	C
5	chr5:66912645:G:T	0	66912645	T	G
5	chr5:66912771:T:A	0	66912771	A	T
5	chr5:66912980:A:G	0	66912980	G	A
5	chr5:66913012:T:C	0	66913012	C	T
5	chr5:66913866:G:A	0	66913866	A	G
5	chr5:66914089:T:C	0	66914089	C	T
5	chr5:66915115:T:C	0	66915115	C	T
5	chr5:66915603:G:A	0	66915603	A	G
5	chr5:66915655:T:C	0	66915655	C	T
5	chr5:66916337:A:G	0	66916337	G	A
5	chr5:66917325:T:C	0	66917325	C	T
5	chr5:66917842:T:C	0	66917842	C	T
5	chr5:66918172:T:C	0	66918172	C	T
5	chr5:66918448:C:T	0	66918448	T	C
5	chr5:66918668:TAAAGAC:T	0	66918668	T	TAAAGAC
5	chr5:66918695:T:G	0	66918695	G	T
5	chr5:66920104:GAAAGT:G	0	66920104	G	GAAAGT
5	chr5:66920627:A:C	0	66920627	C	A
5	chr5:66920862:T:C	0	66920862	C	T
5	chr5:66921064:T:C	0	66921064	C	T
5	chr5:66921118:A:G	0	66921118	G	A
5	chr5:66922883:C:T	0	66922883	T	C
5	chr5:66923205:T:C	0	66923205	C	T
5	chr5:66923289:T:G	0	66923289	G	T
5	chr5:66924736:G:A	0	66924736	A	G
5	chr5:66925434:A:G	0	66925434	G	A
5	chr5:66926502:G:A	0	66926502	A	G
5	chr5:66926536:G:T	0	66926536	T	G
5	chr5:66928192:T:C	0	66928192	C	T
5	chr5:66928894:A:G	0	66928894	G	A
5	chr5:66929570:G:A	0	66929570	A	G
5	chr5:66930913:T:C	0	66930913	C	T
5	chr5:66930970:T:C	0	66930970	C	T
5	chr5:66931368:T:C	0	66931368	C	T
5	chr5:66931546:A:G	0	66931546	G	A
5	chr5:66931802:G:A	0	66931802	A	G
5	chr5:66931864:C:T	0	66931864	T	C
5	chr5:66931897:A:G	0	66931897	G	A
5	chr5:66933539:A:G	0	66933539	G	A
5	chr5:66933758:C:T	0	66933758	T	C
5	chr5:66933955:T:A	0	66933955	A	T
5	chr5:66934426:G:A	0	66934426	A	G
5	chr5:66934628:A:G	0	66934628	G	A
5	chr5:66934857:G:A	0	66934857	A	G
5	chr5:66934873:T:G	0	66934873	G	T
5	chr5:66935075:T:C	0	66935075	C	T
5	chr5:66935194:C:T	0	66935194	T	C
5	chr5:66935671:TTTC:T	0	66935671	T	TTTC
5	chr5:66936115:A:G	0	66936115	G	A
5	chr5:66937980:A:G	0	66937980	G	A
5	chr5:66938613:A:G	0	66938613	G	A
5	chr5:66939372:A:G	0	66939372	G	A
5	chr5:66940270:C:T	0	66940270	T	C
5	chr5:66944440:G:C	0	66944440	C	G
5	chr5:66944916:T:C	0	66944916	C	T
5	chr5:66947893:G:A	0	66947893	A	G
5	chr5:66950182:G:A	0	66950182	A	G
5	chr5:66952806:AG:A	0	66952806	A	AG
5	chr5:66952944:C:T	0	66952944	T	C
5	chr5:66953347:T:C	0	66953347	C	T
5	chr5:66953393:G:T	0	66953393	T	G
5	chr5:66954305:C:T	0	66954305	T	C
5	chr5:66954556:T:C	0	66954556	C	T
5	chr5:66954768:A:G	0	66954768	G	A
5	chr5:66954987:G:GTC	0	66954987	GTC	G
5	chr5:66955110:A:G	0	66955110	G	A
5	chr5:66955190:C:T	0	66955190	T	C
5	chr5:66955345:T:C	0	66955345	C	T
5	chr5:66955375:T:C	0	66955375	C	T
5	chr5:66955626:T:C	0	66955626	C	T
5	chr5:66955798:A:C	0	66955798	C	A
5	chr5:66955839:G:A	0	66955839	A	G
5	chr5:66955846:C:T	0	66955846	T	C
5	chr5:66956498:A:G	0	66956498	G	A
5	chr5:66956802:C:T	0	66956802	T	C
5	chr5:66957336:C:T	0	66957336	T	C
5	chr5:66958523:C:A	0	66958523	A	C
5	chr5:66959498:A:G	0	66959498	G	A
5	chr5:66960186:A:G	0	66960186	G	A
5	chr5:66960598:G:A	0	66960598	A	G
5	chr5:66960755:C:T	0	66960755	T	C
5	chr5:66962020:A:T	0	66962020	T	A
5	chr5:66962249:C:T	0	66962249	T	C
5	chr5:66962753:A:G	0	66962753	G	A
5	chr5:66963285:G:A	0	66963285	A	G
5	chr5:66964300:A:G	0	66964300	G	A
5	chr5:66966013:G:A	0	66966013	A	G
5	chr5:66967071:G:A	0	66967071	A	G
5	chr5:66968576:G:A	0	66968576	A	G
5	chr5:66968727:A:G	0	66968727	G	A
5	chr5:66969213:A:G	0	66969213	G	A
5	chr5:66969316:T:C	0	66969316	C	T
5	chr5:66971923:T:TG	0	66971923	TG	T
5	chr5:66972981:T:C	0	66972981	C	T
5	chr5:66973445:G:C	0	66973445	C	G
5	chr5:66973595:T:C	0	66973595	C	T
5	chr5:66974494:T:G	0	66974494	G	T
5	chr5:66975358:T:C	0	66975358	C	T
5	chr5:66975986:A:G	0	66975986	G	A
5	chr5:66978792:A:G	0	66978792	G	A
5	chr5:66979224:T:C	0	66979224	C	T
5	chr5:66979456:T:C	0	66979456	C	T
5	chr5:66979972:C:T	0	66979972	T	C
5	chr5:66981140:A:T	0	66981140	T	A
5	chr5:66982570:A:G	0	66982570	G	A
5	chr5:66982886:A:G	0	66982886	G	A
5	chr5:66983085:C:T	0	66983085	T	C
5	chr5:66985131:C:G	0	66985131	G	C
5	chr5:66985179:G:A	0	66985179	A	G
5	chr5:66986070:C:G	0	66986070	G	C
5	chr5:66986967:T:C	0	66986967	C	T
5	chr5:66987357:G:C	0	66987357	C	G
5	chr5:66988774:A:T	0	66988774	T	A
5	chr5:66988871:T:C	0	66988871	C	T
5	chr5:66989845:C:A	0	66989845	A	C
5	chr5:66990385:T:C	0	66990385	C	T
5	chr5:66991770:A:G	0	66991770	G	A
5	chr5:66992055:A:G	0	66992055	G	A
5	chr5:66992139:G:A	0	66992139	A	G
5	chr5:66992475:TG:T	0	66992475	T	TG
5	chr5:66992796:C:T	0	66992796	T	C
5	chr5:66994480:CATTT:C	0	66994480	C	CATTT
5	chr5:66995160:ACTT:A	0	66995160	A	ACTT
5	chr5:66995542:A:G	0	66995542	G	A
5	chr5:66996287:T:A	0	66996287	A	T
5	chr5:66997717:A:G	0	66997717	G	A
5	chr5:66997816:G:A	0	66997816	A	G
5	chr5:66998266:T:C	0	66998266	C	T
5	chr5:66998374:T:G	0	66998374	G	T
5	chr5:66998599:C:G	0	66998599	G	C
5	chr5:66999561:A:G	0	66999561	G	A
5	chr5:66999978:T:C	0	66999978	C	T
5	chr5:67000324:A:G	0	67000324	G	A
5	chr5:67002809:A:G	0	67002809	G	A
5	chr5:67007518:G:A	0	67007518	A	G
5	chr5:67008995:T:C	0	67008995	C	T
5	chr5:67009610:A:C	0	67009610	C	A
5	chr5:67009622:G:A	0	67009622	A	G
5	chr5:67010164:T:C	0	67010164	C	T
5	chr5:67011102:G:A	0	67011102	A	G
5	chr5:67011174:G:A	0	67011174	A	G
5	chr5:67011279:G:A	0	67011279	A	G
5	chr5:67012194:TAGAG:T	0	67012194	T	TAGAG
5	chr5:67012399:C:T	0	67012399	T	C
5	chr5:67012663:A:C	0	67012663	C	A
5	chr5:67013756:A:G	0	67013756	G	A
5	chr5:67014277:T:C	0	67014277	C	T
5	chr5:67014323:G:A	0	67014323	A	G
5	chr5:67014364:A:G	0	67014364	G	A
5	chr5:67015511:A:G	0	67015511	G	A
5	chr5:67017095:G:A	0	67017095	A	G
5	chr5:67017390:T:C	0	67017390	C	T
5	chr5:67017755:T:C	0	67017755	C	T
5	chr5:67018413:A:G	0	67018413	G	A
5	chr5:67019033:T:A	0	67019033	A	T
5	chr5:67019051:TTACTA:T	0	67019051	T	TTACTA
5	chr5:67019565:G:T	0	67019565	T	G
5	chr5:67020181:A:G	0	67020181	G	A
5	chr5:67021394:A:G	0	67021394	G	A
5	chr5:67021437:A:G	0	67021437	G	A
5	chr5:67021489:T:C	0	67021489	C	T
5	chr5:67022368:A:G	0	67022368	G	A
5	chr5:67024338:C:T	0	67024338	T	C
5	chr5:67024371:A:G	0	67024371	G	A
5	chr5:67024484:TACATATCTA:T	0	67024484	T	TACATATCTA
5	chr5:67025112:A:G	0	67025112	G	A
5	chr5:67025551:G:C	0	67025551	C	G
5	chr5:67025751:G:A	0	67025751	A	G
5	chr5:67025899:T:C	0	67025899	C	T
5	chr5:67026224:C:T	0	67026224	T	C
5	chr5:67026772:T:C	0	67026772	C	T
5	chr5:67026908:G:A	0	67026908	A	G
5	chr5:67026913:A:G	0	67026913	G	A
5	chr5:67028166:A:AG	0	67028166	AG	A
5	chr5:67028168:A:G	0	67028168	G	A
5	chr5:67028324:A:G	0	67028324	G	A
5	chr5:67028467:T:G	0	67028467	G	T
5	chr5:67028923:G:A	0	67028923	A	G
5	chr5:67030173:T:G	0	67030173	G	T
5	chr5:67031179:A:G	0	67031179	G	A
5	chr5:67031352:A:G	0	67031352	G	A
5	chr5:67031360:A:T	0	67031360	T	A
5	chr5:67031365:A:T	0	67031365	T	A
5	chr5:67031782:C:T	0	67031782	T	C
5	chr5:67032481:A:G	0	67032481	G	A
5	chr5:67032888:A:G	0	67032888	G	A
5	chr5:67035375:T:C	0	67035375	C	T
5	chr5:67035519:A:C	0	67035519	C	A
5	chr5:67035643:G:A	0	67035643	A	G
5	chr5:67035857:G:A	0	67035857	A	G
5	chr5:67036578:A:G	0	67036578	G	A
5	chr5:67037613:A:G	0	67037613	G	A
5	chr5:67038674:A:T	0	67038674	T	A
5	chr5:67038724:T:A	0	67038724	A	T
5	chr5:67038803:C:T	0	67038803	T	C
5	chr5:67040606:A:G	0	67040606	G	A
5	chr5:67041716:C:A	0	67041716	A	C
5	chr5:67042461:T:C	0	67042461	C	T
5	chr5:67042518:CCT:C	0	67042518	C	CCT
5	chr5:67043054:A:G	0	67043054	G	A
5	chr5:67043465:A:T	0	67043465	T	A
5	chr5:67043694:T:C	0	67043694	C	T
5	chr5:67045365:C:T	0	67045365	T	C
5	chr5:67045422:T:C	0	67045422	C	T
5	chr5:67045801:A:G	0	67045801	G	A
5	chr5:67046181:G:C	0	67046181	C	G
5	chr5:67046918:G:T	0	67046918	T	G
5	chr5:67047959:G:A	0	67047959	A	G
5	chr5:67048479:G:A	0	67048479	A	G
5	chr5:67052162:T:G	0	67052162	G	T
5	chr5:67052535:G:A	0	67052535	A	G
5	chr5:67052776:C:T	0	67052776	T	C
5	chr5:67055741:G:C	0	67055741	C	G
5	chr5:67056079:A:G	0	67056079	G	A
5	chr5:67056977:A:G	0	67056977	G	A
5	chr5:67057494:A:C	0	67057494	C	A
5	chr5:67057882:T:C	0	67057882	C	T
5	chr5:67058959:A:G	0	67058959	G	A
5	chr5:67059147:C:T	0	67059147	T	C
5	chr5:67059224:T:C	0	67059224	C	T
5	chr5:67059259:G:C	0	67059259	C	G
5	chr5:67059777:A:AAAT	0	67059777	AAAT	A
5	chr5:67060116:C:A	0	67060116	A	C
5	chr5:67060602:T:C	0	67060602	C	T
5	chr5:67060804:C:A	0	67060804	A	C
5	chr5:67061540:T:C	0	67061540	C	T
5	chr5:67061593:A:T	0	67061593	T	A
5	chr5:67062000:A:G	0	67062000	G	A
5	chr5:67062303:T:C	0	67062303	C	T
5	chr5:67062450:T:C	0	67062450	C	T
5	chr5:67065365:C:T	0	67065365	T	C
5	chr5:67066423:T:C	0	67066423	C	T
5	chr5:67066631:T:C	0	67066631	C	T
5	chr5:67067654:A:G	0	67067654	G	A
5	chr5:67068235:G:A	0	67068235	A	G
5	chr5:67069037:T:C	0	67069037	C	T
5	chr5:67070472:G:A	0	67070472	A	G
5	chr5:67071127:T:C	0	67071127	C	T
5	chr5:67071169:ACT:A	0	67071169	A	ACT
5	chr5:67071932:T:TTAAC	0	67071932	TTAAC	T
5	chr5:67072203:A:G	0	67072203	G	A
5	chr5:67074313:G:A	0	67074313	A	G
5	chr5:67074599:TA:T	0	67074599	T	TA
5	chr5:67076151:T:C	0	67076151	C	T
5	chr5:67076154:C:G	0	67076154	G	C
5	chr5:67077699:G:A	0	67077699	A	G
5	chr5:67078133:G:A	0	67078133	A	G
5	chr5:67079021:A:T	0	67079021	T	A
5	chr5:67080010:C:T	0	67080010	T	C
5	chr5:67080060:A:G	0	67080060	G	A
5	chr5:67080588:A:G	0	67080588	G	A
5	chr5:67083846:T:A	0	67083846	A	T
5	chr5:67083973:A:T	0	67083973	T	A
5	chr5:67084482:G:A	0	67084482	A	G
5	chr5:67087598:GC:G	0	67087598	G	GC
5	chr5:67088151:T:G	0	67088151	G	T
5	chr5:67088635:G:A	0	67088635	A	G
5	chr5:67090002:G:A	0	67090002	A	G
5	chr5:67091222:G:A	0	67091222	A	G
5	chr5:67091964:A:T	0	67091964	T	A
5	chr5:67092277:C:T	0	67092277	T	C
5	chr5:67092571:A:C	0	67092571	C	A
5	chr5:67092848:A:AG	0	67092848	AG	A
5	chr5:67095256:T:C	0	67095256	C	T
5	chr5:67097782:T:C	0	67097782	C	T
5	chr5:67099300:G:A	0	67099300	A	G
5	chr5:67099502:A:T	0	67099502	T	A
5	chr5:67099562:A:G	0	67099562	G	A
5	chr5:67099795:T:C	0	67099795	C	T
5	chr5:67103496:G:A	0	67103496	A	G
5	chr5:67106341:T:C	0	67106341	C	T
5	chr5:67107672:A:G	0	67107672	G	A
5	chr5:67109533:G:A	0	67109533	A	G
5	chr5:67110315:G:A	0	67110315	A	G
5	chr5:67112089:G:C	0	67112089	C	G
5	chr5:67112799:T:C	0	67112799	C	T
5	chr5:67113627:A:G	0	67113627	G	A
5	chr5:67117791:G:T	0	67117791	T	G
5	chr5:67120936:C:A	0	67120936	A	C
5	chr5:67122705:C:T	0	67122705	T	C
5	chr5:67124013:T:A	0	67124013	A	T
5	chr5:67124406:T:C	0	67124406	C	T
5	chr5:67125052:A:G	0	67125052	G	A
5	chr5:67125494:C:T	0	67125494	T	C
5	chr5:67126180:C:T	0	67126180	T	C
5	chr5:67126494:T:C	0	67126494	C	T
5	chr5:67130502:A:G	0	67130502	G	A
5	chr5:67130602:A:G	0	67130602	G	A
5	chr5:67132141:A:C	0	67132141	C	A
5	chr5:67132221:C:T	0	67132221	T	C
5	chr5:67133263:T:C	0	67133263	C	T
5	chr5:67135462:C:T	0	67135462	T	C
5	chr5:67141294:G:A	0	67141294	A	G
5	chr5:67142346:C:T	0	67142346	T	C
5	chr5:67143169:T:C	0	67143169	C	T
5	chr5:67145913:G:A	0	67145913	A	G
5	chr5:67146177:GGGGCTT:G	0	67146177	G	GGGGCTT
5	chr5:67146557:G:A	0	67146557	A	G
5	chr5:67152085:T:G	0	67152085	G	T
5	chr5:67152794:C:T	0	67152794	T	C
5	chr5:67156347:G:A	0	67156347	A	G
5	chr5:67157911:C:A	0	67157911	A	C
5	chr5:67159455:G:T	0	67159455	T	G
5	chr5:67163994:T:C	0	67163994	C	T
5	chr5:67164802:T:C	0	67164802	C	T
5	chr5:67165736:A:T	0	67165736	T	A
5	chr5:67168454:G:A	0	67168454	A	G
5	chr5:67169605:G:A	0	67169605	A	G
5	chr5:67169817:G:A	0	67169817	A	G
5	chr5:67169941:A:T	0	67169941	T	A
5	chr5:67170467:C:T	0	67170467	T	C
5	chr5:67171256:A:C	0	67171256	C	A
5	chr5:67171366:G:A	0	67171366	A	G
5	chr5:67171489:C:G	0	67171489	G	C
5	chr5:67171618:A:G	0	67171618	G	A
5	chr5:67172422:C:T	0	67172422	T	C
5	chr5:67172498:GTTATC:G	0	67172498	G	GTTATC
5	chr5:67172958:T:C	0	67172958	C	T
5	chr5:67173311:G:A	0	67173311	A	G
5	chr5:67173328:G:C	0	67173328	C	G
5	chr5:67173887:G:C	0	67173887	C	G
5	chr5:67173976:G:A	0	67173976	A	G
5	chr5:67174710:T:C	0	67174710	C	T
5	chr5:67175592:T:A	0	67175592	A	T
5	chr5:67176141:G:A	0	67176141	A	G
5	chr5:67177309:G:T	0	67177309	T	G
5	chr5:67177471:C:G	0	67177471	G	C
5	chr5:67177667:C:T	0	67177667	T	C
5	chr5:67178003:T:A	0	67178003	A	T
5	chr5:67178837:C:T	0	67178837	T	C
5	chr5:67178906:T:A	0	67178906	A	T
```
