## Supplementary material for "Characterization of shared and ancestry-specific signals driving complex traits using multi-ancestry fine-mapping": s1_data.bim

```
5	chr5:67415756:T:A	0	67415756	A	T
5	chr5:67417639:T:C	0	67417639	C	T
5	chr5:67418313:A:G	0	67418313	G	A
5	chr5:67418730:A:C	0	67418730	C	A
5	chr5:67420316:C:T	0	67420316	T	C
5	chr5:67420778:G:A	0	67420778	A	G
5	chr5:67422644:G:A	0	67422644	A	G
5	chr5:67423530:T:C	0	67423530	C	T
5	chr5:67424897:G:A	0	67424897	A	G
5	chr5:67425257:T:G	0	67425257	G	T
5	chr5:67425436:T:C	0	67425436	C	T
5	chr5:67426247:G:T	0	67426247	T	G
5	chr5:67426642:C:T	0	67426642	T	C
5	chr5:67426668:A:G	0	67426668	G	A
5	chr5:67427138:G:T	0	67427138	T	G
5	chr5:67427517:T:G	0	67427517	G	T
5	chr5:67428445:G:A	0	67428445	A	G
5	chr5:67428662:G:A	0	67428662	A	G
5	chr5:67428698:T:C	0	67428698	C	T
5	chr5:67428821:C:T	0	67428821	T	C
5	chr5:67428917:A:T	0	67428917	T	A
5	chr5:67428981:T:A	0	67428981	A	T
5	chr5:67429155:C:T	0	67429155	T	C
5	chr5:67429678:CT:C	0	67429678	C	CT
5	chr5:67429909:C:G	0	67429909	G	C
5	chr5:67429986:G:A	0	67429986	A	G
5	chr5:67430181:T:TC	0	67430181	TC	T
5	chr5:67430594:CT:C	0	67430594	C	CT
5	chr5:67431351:A:G	0	67431351	G	A
5	chr5:67431370:G:A	0	67431370	A	G
5	chr5:67431456:C:T	0	67431456	T	C
5	chr5:67431947:G:A	0	67431947	A	G
5	chr5:67432296:C:T	0	67432296	T	C
5	chr5:67432630:C:T	0	67432630	T	C
5	chr5:67432791:C:T	0	67432791	T	C
5	chr5:67432922:C:A	0	67432922	A	C
5	chr5:67437410:G:A	0	67437410	A	G
5	chr5:67437589:G:A	0	67437589	A	G
5	chr5:67438744:G:A	0	67438744	A	G
5	chr5:67439359:C:T	0	67439359	T	C
5	chr5:67439723:T:G	0	67439723	G	T
5	chr5:67440683:T:C	0	67440683	C	T
5	chr5:67440869:T:G	0	67440869	G	T
5	chr5:67441368:C:T	0	67441368	T	C
5	chr5:67441763:C:T	0	67441763	T	C
5	chr5:67441974:C:T	0	67441974	T	C
5	chr5:67442283:G:A	0	67442283	A	G
5	chr5:67443510:T:C	0	67443510	C	T
5	chr5:67445323:T:G	0	67445323	G	T
5	chr5:67445378:T:A	0	67445378	A	T
5	chr5:67445479:G:A	0	67445479	A	G
5	chr5:67446118:T:C	0	67446118	C	T
5	chr5:67447035:T:C	0	67447035	C	T
5	chr5:67447703:C:T	0	67447703	T	C
5	chr5:67447720:G:A	0	67447720	A	G
5	chr5:67447915:A:G	0	67447915	G	A
5	chr5:67448937:T:A	0	67448937	A	T
5	chr5:67449772:T:A	0	67449772	A	T
5	chr5:67450369:G:A	0	67450369	A	G
5	chr5:67451234:C:T	0	67451234	T	C
5	chr5:67451652:G:C	0	67451652	C	G
5	chr5:67452415:T:A	0	67452415	A	T
5	chr5:67452562:G:A	0	67452562	A	G
5	chr5:67452850:A:G	0	67452850	G	A
5	chr5:67454061:C:T	0	67454061	T	C
5	chr5:67454127:C:T	0	67454127	T	C
5	chr5:67454188:C:T	0	67454188	T	C
5	chr5:67454275:T:C	0	67454275	C	T
5	chr5:67454388:A:G	0	67454388	G	A
5	chr5:67457001:G:A	0	67457001	A	G
5	chr5:67457892:T:C	0	67457892	C	T
5	chr5:67458972:ATG:A	0	67458972	A	ATG
5	chr5:67460015:C:T	0	67460015	T	C
5	chr5:67460528:A:G	0	67460528	G	A
5	chr5:67461000:T:A	0	67461000	A	T
5	chr5:67461534:T:A	0	67461534	A	T
5	chr5:67462237:C:T	0	67462237	T	C
5	chr5:67462764:G:C	0	67462764	C	G
5	chr5:67462808:C:T	0	67462808	T	C
5	chr5:67463027:A:G	0	67463027	G	A
5	chr5:67463172:ACCACT:A	0	67463172	A	ACCACT
5	chr5:67463257:T:G	0	67463257	G	T
5	chr5:67463843:G:A	0	67463843	A	G
5	chr5:67464568:G:A	0	67464568	A	G
5	chr5:67465518:G:T	0	67465518	T	G
5	chr5:67465766:C:T	0	67465766	T	C
5	chr5:67466163:A:G	0	67466163	G	A
5	chr5:67467241:C:G	0	67467241	G	C
5	chr5:67467764:A:G	0	67467764	G	A
5	chr5:67467868:G:A	0	67467868	A	G
5	chr5:67468149:T:C	0	67468149	C	T
5	chr5:67468232:A:C	0	67468232	C	A
5	chr5:67468248:A:C	0	67468248	C	A
5	chr5:67469228:T:C	0	67469228	C	T
5	chr5:67469480:CT:C	0	67469480	C	CT
5	chr5:67469651:T:A	0	67469651	A	T
5	chr5:67470185:C:T	0	67470185	T	C
5	chr5:67470446:GTTAT:G	0	67470446	G	GTTAT
5	chr5:67470629:G:A	0	67470629	A	G
5	chr5:67471043:T:C	0	67471043	C	T
5	chr5:67471708:C:T	0	67471708	T	C
5	chr5:67471877:C:G	0	67471877	G	C
5	chr5:67472023:C:T	0	67472023	T	C
5	chr5:67472297:C:T	0	67472297	T	C
5	chr5:67472312:C:T	0	67472312	T	C
5	chr5:67473877:G:A	0	67473877	A	G
5	chr5:67474109:G:T	0	67474109	T	G
5	chr5:67474381:A:G	0	67474381	G	A
5	chr5:67474658:T:C	0	67474658	C	T
5	chr5:67474873:C:T	0	67474873	T	C
5	chr5:67475806:G:C	0	67475806	C	G
5	chr5:67476191:T:C	0	67476191	C	T
5	chr5:67477567:T:G	0	67477567	G	T
5	chr5:67477572:T:G	0	67477572	G	T
5	chr5:67477880:G:A	0	67477880	A	G
5	chr5:67478127:T:C	0	67478127	C	T
5	chr5:67478552:C:T	0	67478552	T	C
5	chr5:67478596:G:A	0	67478596	A	G
5	chr5:67478676:C:T	0	67478676	T	C
5	chr5:67480766:G:A	0	67480766	A	G
5	chr5:67484762:C:T	0	67484762	T	C
5	chr5:67486452:C:T	0	67486452	T	C
5	chr5:67486478:T:G	0	67486478	G	T
5	chr5:67486707:G:A	0	67486707	A	G
5	chr5:67486711:G:A	0	67486711	A	G
5	chr5:67489287:G:A	0	67489287	A	G
5	chr5:67490330:AAG:A	0	67490330	A	AAG
5	chr5:67491000:T:C	0	67491000	C	T
5	chr5:67491115:C:T	0	67491115	T	C
5	chr5:67491589:G:A	0	67491589	A	G
5	chr5:67492984:T:C	0	67492984	C	T
5	chr5:67493374:C:T	0	67493374	T	C
5	chr5:67495123:G:T	0	67495123	T	G
5	chr5:67496508:A:G	0	67496508	G	A
5	chr5:67496728:A:G	0	67496728	G	A
5	chr5:67497543:A:G	0	67497543	G	A
5	chr5:67498246:A:G	0	67498246	G	A
5	chr5:67498260:A:C	0	67498260	C	A
5	chr5:67498560:A:G	0	67498560	G	A
5	chr5:67498804:A:G	0	67498804	G	A
5	chr5:67498986:A:G	0	67498986	G	A
5	chr5:67500043:C:T	0	67500043	T	C
5	chr5:67501205:T:C	0	67501205	C	T
5	chr5:67501336:A:G	0	67501336	G	A
5	chr5:67501479:A:C	0	67501479	C	A
5	chr5:67501895:G:T	0	67501895	T	G
5	chr5:67502279:C:T	0	67502279	T	C
5	chr5:67502305:A:AG	0	67502305	AG	A
5	chr5:67503414:A:G	0	67503414	G	A
5	chr5:67503624:A:G	0	67503624	G	A
5	chr5:67505154:T:C	0	67505154	C	T
5	chr5:67505383:A:G	0	67505383	G	A
5	chr5:67508098:A:C	0	67508098	C	A
5	chr5:67509011:G:A	0	67509011	A	G
5	chr5:67509604:C:T	0	67509604	T	C
5	chr5:67509788:A:G	0	67509788	G	A
5	chr5:67510771:C:G	0	67510771	G	C
5	chr5:67511214:C:T	0	67511214	T	C
5	chr5:67512082:C:A	0	67512082	A	C
5	chr5:67514069:T:C	0	67514069	C	T
5	chr5:67514725:G:C	0	67514725	C	G
5	chr5:67515033:A:G	0	67515033	G	A
5	chr5:67515042:T:C	0	67515042	C	T
5	chr5:67515069:A:G	0	67515069	G	A
5	chr5:67515072:A:G	0	67515072	G	A
5	chr5:67516413:G:A	0	67516413	A	G
5	chr5:67516567:T:A	0	67516567	A	T
5	chr5:67516622:T:C	0	67516622	C	T
5	chr5:67517444:TA:T	0	67517444	T	TA
5	chr5:67517475:C:T	0	67517475	T	C
5	chr5:67517476:G:A	0	67517476	A	G
5	chr5:67518282:G:A	0	67518282	A	G
5	chr5:67518759:G:A	0	67518759	A	G
5	chr5:67519882:A:T	0	67519882	T	A
5	chr5:67520398:C:T	0	67520398	T	C
5	chr5:67521476:G:A	0	67521476	A	G
5	chr5:67521795:C:T	0	67521795	T	C
5	chr5:67522657:G:T	0	67522657	T	G
5	chr5:67522711:C:CA	0	67522711	CA	C
5	chr5:67523563:A:G	0	67523563	G	A
5	chr5:67524173:CTCTT:C	0	67524173	C	CTCTT
5	chr5:67524446:C:T	0	67524446	T	C
5	chr5:67524945:C:T	0	67524945	T	C
5	chr5:67525742:G:C	0	67525742	C	G
5	chr5:67526427:C:T	0	67526427	T	C
5	chr5:67526616:T:A	0	67526616	A	T
5	chr5:67527883:A:G	0	67527883	G	A
5	chr5:67528064:A:G	0	67528064	G	A
5	chr5:67528138:A:G	0	67528138	G	A
5	chr5:67528363:G:A	0	67528363	A	G
5	chr5:67530467:C:T	0	67530467	T	C
5	chr5:67531286:T:C	0	67531286	C	T
5	chr5:67531651:A:G	0	67531651	G	A
5	chr5:67531779:A:G	0	67531779	G	A
5	chr5:67532261:A:G	0	67532261	G	A
5	chr5:67533291:T:C	0	67533291	C	T
5	chr5:67533708:A:C	0	67533708	C	A
5	chr5:67533939:T:C	0	67533939	C	T
5	chr5:67533983:AC:A	0	67533983	A	AC
5	chr5:67534435:T:A	0	67534435	A	T
5	chr5:67534618:A:G	0	67534618	G	A
5	chr5:67534676:A:G	0	67534676	G	A
5	chr5:67534957:T:C	0	67534957	C	T
5	chr5:67535911:T:A	0	67535911	A	T
5	chr5:67536423:C:G	0	67536423	G	C
5	chr5:67536666:T:C	0	67536666	C	T
5	chr5:67537638:C:T	0	67537638	T	C
5	chr5:67538581:G:A	0	67538581	A	G
5	chr5:67538909:G:A	0	67538909	A	G
5	chr5:67539061:T:A	0	67539061	A	T
5	chr5:67539133:T:C	0	67539133	C	T
5	chr5:67539318:C:T	0	67539318	T	C
5	chr5:67539376:T:C	0	67539376	C	T
5	chr5:67539562:G:A	0	67539562	A	G
5	chr5:67539608:G:A	0	67539608	A	G
5	chr5:67539988:G:C	0	67539988	C	G
5	chr5:67540022:T:C	0	67540022	C	T
5	chr5:67540132:A:C	0	67540132	C	A
5	chr5:67541295:A:T	0	67541295	T	A
5	chr5:67542733:A:G	0	67542733	G	A
5	chr5:67543085:C:T	0	67543085	T	C
5	chr5:67543517:C:T	0	67543517	T	C
5	chr5:67544225:A:G	0	67544225	G	A
5	chr5:67544383:T:C	0	67544383	C	T
5	chr5:67544449:A:G	0	67544449	G	A
5	chr5:67544507:C:A	0	67544507	A	C
5	chr5:67544787:G:A	0	67544787	A	G
5	chr5:67544876:T:C	0	67544876	C	T
5	chr5:67545183:T:C	0	67545183	C	T
5	chr5:67546221:T:C	0	67546221	C	T
5	chr5:67546592:T:A	0	67546592	A	T
5	chr5:67546857:G:A	0	67546857	A	G
5	chr5:67547010:A:G	0	67547010	G	A
5	chr5:67547018:T:G	0	67547018	G	T
5	chr5:67547692:A:T	0	67547692	T	A
5	chr5:67549408:G:A	0	67549408	A	G
5	chr5:67549663:T:C	0	67549663	C	T
5	chr5:67550367:A:G	0	67550367	G	A
5	chr5:67550890:T:C	0	67550890	C	T
5	chr5:67551557:A:G	0	67551557	G	A
5	chr5:67551592:T:G	0	67551592	G	T
5	chr5:67552022:G:T	0	67552022	T	G
5	chr5:67552713:G:A	0	67552713	A	G
5	chr5:67553244:C:T	0	67553244	T	C
5	chr5:67553883:A:T	0	67553883	T	A
5	chr5:67558342:A:G	0	67558342	G	A
5	chr5:67558366:C:G	0	67558366	G	C
5	chr5:67560920:G:A	0	67560920	A	G
5	chr5:67561310:G:A	0	67561310	A	G
5	chr5:67562710:T:G	0	67562710	G	T
5	chr5:67563233:G:A	0	67563233	A	G
5	chr5:67564461:G:A	0	67564461	A	G
5	chr5:67564929:A:G	0	67564929	G	A
5	chr5:67565180:A:G	0	67565180	G	A
5	chr5:67565412:A:G	0	67565412	G	A
5	chr5:67565703:A:C	0	67565703	C	A
5	chr5:67565889:C:T	0	67565889	T	C
5	chr5:67566264:G:T	0	67566264	T	G
5	chr5:67566684:A:T	0	67566684	T	A
5	chr5:67567572:T:C	0	67567572	C	T
5	chr5:67567878:A:T	0	67567878	T	A
5	chr5:67568092:A:T	0	67568092	T	A
5	chr5:67568185:A:G	0	67568185	G	A
5	chr5:67568399:C:A	0	67568399	A	C
5	chr5:67568438:G:A	0	67568438	A	G
5	chr5:67568630:A:G	0	67568630	G	A
5	chr5:67569895:G:A	0	67569895	A	G
5	chr5:67571286:C:T	0	67571286	T	C
5	chr5:67572386:T:G	0	67572386	G	T
5	chr5:67573965:A:G	0	67573965	G	A
5	chr5:67574807:T:G	0	67574807	G	T
5	chr5:67575899:T:C	0	67575899	C	T
5	chr5:67576441:G:C	0	67576441	C	G
5	chr5:67577029:T:C	0	67577029	C	T
5	chr5:67577843:T:C	0	67577843	C	T
5	chr5:67578015:G:A	0	67578015	A	G
5	chr5:67579058:A:G	0	67579058	G	A
5	chr5:67579143:T:C	0	67579143	C	T
5	chr5:67579808:G:A	0	67579808	A	G
5	chr5:67579997:A:C	0	67579997	C	A
5	chr5:67580789:G:A	0	67580789	A	G
5	chr5:67580990:G:A	0	67580990	A	G
5	chr5:67581103:G:A	0	67581103	A	G
5	chr5:67582117:T:A	0	67582117	A	T
5	chr5:67582659:G:A	0	67582659	A	G
5	chr5:67583315:C:A	0	67583315	A	C
5	chr5:67583613:G:A	0	67583613	A	G
5	chr5:67583675:C:T	0	67583675	T	C
5	chr5:67585336:C:A	0	67585336	A	C
5	chr5:67585972:G:A	0	67585972	A	G
5	chr5:67586015:A:G	0	67586015	G	A
5	chr5:67586177:A:G	0	67586177	G	A
5	chr5:67586481:G:A	0	67586481	A	G
5	chr5:67587587:G:A	0	67587587	A	G
5	chr5:67588296:T:C	0	67588296	C	T
5	chr5:67588836:C:T	0	67588836	T	C
5	chr5:67588884:G:A	0	67588884	A	G
5	chr5:67589527:A:G	0	67589527	G	A
5	chr5:67589681:C:G	0	67589681	G	C
5	chr5:67590002:C:T	0	67590002	T	C
5	chr5:67592132:T:C	0	67592132	C	T
5	chr5:67592770:T:G	0	67592770	G	T
5	chr5:67592915:A:T	0	67592915	T	A
5	chr5:67593076:T:C	0	67593076	C	T
5	chr5:67595948:T:C	0	67595948	C	T
5	chr5:67596677:G:A	0	67596677	A	G
5	chr5:67597224:AG:A	0	67597224	A	AG
5	chr5:67597382:A:T	0	67597382	T	A
5	chr5:67597397:T:C	0	67597397	C	T
5	chr5:67597480:T:A	0	67597480	A	T
5	chr5:67598359:C:T	0	67598359	T	C
5	chr5:67598915:T:C	0	67598915	C	T
5	chr5:67599894:C:G	0	67599894	G	C
5	chr5:67599948:T:C	0	67599948	C	T
5	chr5:67600365:G:A	0	67600365	A	G
5	chr5:67601083:AT:A	0	67601083	A	AT
5	chr5:67601117:A:G	0	67601117	G	A
5	chr5:67601323:C:T	0	67601323	T	C
5	chr5:67601365:G:C	0	67601365	C	G
5	chr5:67601748:C:T	0	67601748	T	C
5	chr5:67602234:A:G	0	67602234	G	A
5	chr5:67602721:A:T	0	67602721	T	A
5	chr5:67603247:G:T	0	67603247	T	G
5	chr5:67603356:C:T	0	67603356	T	C
5	chr5:67603365:C:T	0	67603365	T	C
5	chr5:67603375:C:T	0	67603375	T	C
5	chr5:67603580:G:A	0	67603580	A	G
5	chr5:67606153:C:T	0	67606153	T	C
5	chr5:67606235:T:C	0	67606235	C	T
5	chr5:67606551:A:G	0	67606551	G	A
5	chr5:67606677:G:C	0	67606677	C	G
5	chr5:67606832:A:T	0	67606832	T	A
5	chr5:67607392:C:T	0	67607392	T	C
5	chr5:67607460:A:G	0	67607460	G	A
5	chr5:67607558:A:T	0	67607558	T	A
5	chr5:67607665:G:A	0	67607665	A	G
5	chr5:67607682:T:TC	0	67607682	TC	T
5	chr5:67608718:G:A	0	67608718	A	G
5	chr5:67609205:CT:C	0	67609205	C	CT
5	chr5:67609336:T:C	0	67609336	C	T
5	chr5:67610236:G:A	0	67610236	A	G
5	chr5:67610673:G:A	0	67610673	A	G
5	chr5:67610846:C:T	0	67610846	T	C
5	chr5:67610977:A:G	0	67610977	G	A
5	chr5:67611723:A:C	0	67611723	C	A
5	chr5:67612089:A:G	0	67612089	G	A
5	chr5:67612209:T:G	0	67612209	G	T
5	chr5:67612340:C:T	0	67612340	T	C
5	chr5:67612502:G:A	0	67612502	A	G
5	chr5:67612558:G:A	0	67612558	A	G
5	chr5:67612645:G:C	0	67612645	C	G
5	chr5:67612779:T:C	0	67612779	C	T
5	chr5:67612893:A:G	0	67612893	G	A
5	chr5:67613544:C:A	0	67613544	A	C
5	chr5:67614024:A:G	0	67614024	G	A
5	chr5:67614252:C:T	0	67614252	T	C
5	chr5:67614645:G:T	0	67614645	T	G
5	chr5:67614809:A:G	0	67614809	G	A
5	chr5:67615778:A:G	0	67615778	G	A
5	chr5:67615803:C:T	0	67615803	T	C
5	chr5:67615896:CA:C	0	67615896	C	CA
5	chr5:67616309:C:T	0	67616309	T	C
5	chr5:67616405:C:T	0	67616405	T	C
5	chr5:67616486:A:G	0	67616486	G	A
5	chr5:67616665:T:C	0	67616665	C	T
5	chr5:67616693:C:T	0	67616693	T	C
5	chr5:67616714:C:A	0	67616714	A	C
5	chr5:67616960:T:C	0	67616960	C	T
5	chr5:67617190:A:G	0	67617190	G	A
5	chr5:67619602:T:C	0	67619602	C	T
5	chr5:67620727:T:C	0	67620727	C	T
5	chr5:67620891:A:C	0	67620891	C	A
5	chr5:67621245:T:C	0	67621245	C	T
5	chr5:67621404:C:T	0	67621404	T	C
5	chr5:67622625:C:T	0	67622625	T	C
5	chr5:67624697:G:A	0	67624697	A	G
5	chr5:67624960:C:T	0	67624960	T	C
5	chr5:67625439:T:G	0	67625439	G	T
5	chr5:67625650:T:C	0	67625650	C	T
5	chr5:67628097:T:C	0	67628097	C	T
5	chr5:67629026:A:G	0	67629026	G	A
5	chr5:67632196:G:GA	0	67632196	GA	G
5	chr5:67632495:G:A	0	67632495	A	G
5	chr5:67632562:C:T	0	67632562	T	C
5	chr5:67632612:G:A	0	67632612	A	G
5	chr5:67632840:A:G	0	67632840	G	A
5	chr5:67633266:C:A	0	67633266	A	C
5	chr5:67634032:C:A	0	67634032	A	C
5	chr5:67634831:T:C	0	67634831	C	T
5	chr5:67635289:C:A	0	67635289	A	C
5	chr5:67635679:C:G	0	67635679	G	C
5	chr5:67635711:T:C	0	67635711	C	T
5	chr5:67636410:C:G	0	67636410	G	C
5	chr5:67636501:C:A	0	67636501	A	C
5	chr5:67637367:C:T	0	67637367	T	C
5	chr5:67638285:A:C	0	67638285	C	A
5	chr5:67638384:A:G	0	67638384	G	A
5	chr5:67640303:A:G	0	67640303	G	A
5	chr5:67640434:A:G	0	67640434	G	A
5	chr5:67640441:G:C	0	67640441	C	G
5	chr5:67640590:G:T	0	67640590	T	G
5	chr5:67641197:T:C	0	67641197	C	T
5	chr5:67641921:G:C	0	67641921	C	G
5	chr5:67642954:C:A	0	67642954	A	C
5	chr5:67643265:C:T	0	67643265	T	C
5	chr5:67643938:T:C	0	67643938	C	T
5	chr5:67644127:T:A	0	67644127	A	T
5	chr5:67644692:T:G	0	67644692	G	T
5	chr5:67644759:A:G	0	67644759	G	A
5	chr5:67645335:T:C	0	67645335	C	T
5	chr5:67645470:A:G	0	67645470	G	A
5	chr5:67645626:C:T	0	67645626	T	C
5	chr5:67645816:C:T	0	67645816	T	C
5	chr5:67645822:A:C	0	67645822	C	A
5	chr5:67647750:C:T	0	67647750	T	C
5	chr5:67647794:G:A	0	67647794	A	G
5	chr5:67649046:A:G	0	67649046	G	A
5	chr5:67649295:G:A	0	67649295	A	G
5	chr5:67649722:C:T	0	67649722	T	C
5	chr5:67649771:C:T	0	67649771	T	C
5	chr5:67649794:A:G	0	67649794	G	A
5	chr5:67649910:T:C	0	67649910	C	T
5	chr5:67649951:A:G	0	67649951	G	A
5	chr5:67649964:T:C	0	67649964	C	T
5	chr5:67649995:G:T	0	67649995	T	G
5	chr5:67650359:A:G	0	67650359	G	A
5	chr5:67650382:T:C	0	67650382	C	T
5	chr5:67650556:C:G	0	67650556	G	C
5	chr5:67650763:T:G	0	67650763	G	T
5	chr5:67651097:A:G	0	67651097	G	A
5	chr5:67651431:C:T	0	67651431	T	C
5	chr5:67651590:A:G	0	67651590	G	A
5	chr5:67652170:T:C	0	67652170	C	T
5	chr5:67652172:C:T	0	67652172	T	C
5	chr5:67653178:A:G	0	67653178	G	A
5	chr5:67653430:C:T	0	67653430	T	C
5	chr5:67653542:C:T	0	67653542	T	C
5	chr5:67653674:C:T	0	67653674	T	C
5	chr5:67653730:G:A	0	67653730	A	G
5	chr5:67653805:G:A	0	67653805	A	G
5	chr5:67655491:T:C	0	67655491	C	T
5	chr5:67655730:A:G	0	67655730	G	A
5	chr5:67656020:T:C	0	67656020	C	T
5	chr5:67656855:G:A	0	67656855	A	G
5	chr5:67657060:C:T	0	67657060	T	C
5	chr5:67657123:C:T	0	67657123	T	C
5	chr5:67657294:G:A	0	67657294	A	G
5	chr5:67657832:A:G	0	67657832	G	A
5	chr5:67658259:G:A	0	67658259	A	G
5	chr5:67658660:T:C	0	67658660	C	T
5	chr5:67659282:G:A	0	67659282	A	G
5	chr5:67659369:A:T	0	67659369	T	A
5	chr5:67659716:A:G	0	67659716	G	A
5	chr5:67659838:C:T	0	67659838	T	C
5	chr5:67659943:G:A	0	67659943	A	G
5	chr5:67660190:T:A	0	67660190	A	T
5	chr5:67660328:T:C	0	67660328	C	T
5	chr5:67660985:G:T	0	67660985	T	G
5	chr5:67661072:G:C	0	67661072	C	G
5	chr5:67661094:A:G	0	67661094	G	A
5	chr5:67661237:G:A	0	67661237	A	G
5	chr5:67661657:C:T	0	67661657	T	C
5	chr5:67662249:G:C	0	67662249	C	G
5	chr5:67663119:A:G	0	67663119	G	A
5	chr5:67663429:T:G	0	67663429	G	T
5	chr5:67663434:G:T	0	67663434	T	G
5	chr5:67663559:C:T	0	67663559	T	C
5	chr5:67663783:C:G	0	67663783	G	C
5	chr5:67664050:T:C	0	67664050	C	T
5	chr5:67664084:G:A	0	67664084	A	G
5	chr5:67664116:T:G	0	67664116	G	T
5	chr5:67664427:GT:G	0	67664427	G	GT
5	chr5:67664787:C:A	0	67664787	A	C
5	chr5:67664969:C:G	0	67664969	G	C
5	chr5:67665069:A:G	0	67665069	G	A
5	chr5:67665291:A:G	0	67665291	G	A
5	chr5:67665679:C:T	0	67665679	T	C
5	chr5:67666100:T:C	0	67666100	C	T
5	chr5:67666198:C:T	0	67666198	T	C
5	chr5:67667313:C:T	0	67667313	T	C
5	chr5:67667385:G:T	0	67667385	T	G
5	chr5:67667661:T:G	0	67667661	G	T
5	chr5:67668184:C:T	0	67668184	T	C
5	chr5:67669091:T:C	0	67669091	C	T
5	chr5:67669629:C:T	0	67669629	T	C
5	chr5:67669656:C:T	0	67669656	T	C
5	chr5:67670300:A:G	0	67670300	G	A
5	chr5:67670522:T:C	0	67670522	C	T
5	chr5:67671095:AT:A	0	67671095	A	AT
5	chr5:67671704:C:T	0	67671704	T	C
5	chr5:67672026:A:G	0	67672026	G	A
5	chr5:67672059:A:C	0	67672059	C	A
5	chr5:67672507:G:C	0	67672507	C	G
5	chr5:67672631:G:A	0	67672631	A	G
5	chr5:67673581:T:C	0	67673581	C	T
5	chr5:67673614:C:T	0	67673614	T	C
5	chr5:67673830:G:A	0	67673830	A	G
5	chr5:67674011:A:G	0	67674011	G	A
5	chr5:67674270:C:T	0	67674270	T	C
5	chr5:67674520:C:A	0	67674520	A	C
5	chr5:67675076:A:T	0	67675076	T	A
5	chr5:67675543:G:A	0	67675543	A	G
5	chr5:67675632:T:C	0	67675632	C	T
5	chr5:67676236:C:T	0	67676236	T	C
5	chr5:67676423:A:T	0	67676423	T	A
5	chr5:67676425:C:T	0	67676425	T	C
5	chr5:67677749:G:A	0	67677749	A	G
5	chr5:67677818:A:G	0	67677818	G	A
5	chr5:67678786:A:T	0	67678786	T	A
5	chr5:67678803:C:T	0	67678803	T	C
5	chr5:67680081:C:A	0	67680081	A	C
5	chr5:67680087:C:A	0	67680087	A	C
5	chr5:67680893:T:C	0	67680893	C	T
5	chr5:67681249:C:T	0	67681249	T	C
5	chr5:67681297:TG:T	0	67681297	T	TG
5	chr5:67681304:G:A	0	67681304	A	G
5	chr5:67681445:C:T	0	67681445	T	C
5	chr5:67681628:C:A	0	67681628	A	C
5	chr5:67681755:C:T	0	67681755	T	C
5	chr5:67682431:T:C	0	67682431	C	T
5	chr5:67682470:G:A	0	67682470	A	G
5	chr5:67682759:C:T	0	67682759	T	C
5	chr5:67682925:C:T	0	67682925	T	C
5	chr5:67683047:T:A	0	67683047	A	T
5	chr5:67683233:C:T	0	67683233	T	C
5	chr5:67683468:C:G	0	67683468	G	C
5	chr5:67683810:A:G	0	67683810	G	A
5	chr5:67684048:T:C	0	67684048	C	T
5	chr5:67684077:G:A	0	67684077	A	G
5	chr5:67684602:T:G	0	67684602	G	T
5	chr5:67684813:G:T	0	67684813	T	G
5	chr5:67686376:C:T	0	67686376	T	C
5	chr5:67686756:TA:T	0	67686756	T	TA
5	chr5:67687426:C:T	0	67687426	T	C
5	chr5:67687684:T:A	0	67687684	A	T
5	chr5:67687975:C:T	0	67687975	T	C
5	chr5:67688425:G:T	0	67688425	T	G
5	chr5:67688508:T:C	0	67688508	C	T
5	chr5:67688515:C:T	0	67688515	T	C
5	chr5:67689245:C:T	0	67689245	T	C
5	chr5:67689638:C:T	0	67689638	T	C
5	chr5:67689666:T:C	0	67689666	C	T
5	chr5:67690032:T:C	0	67690032	C	T
5	chr5:67690333:T:A	0	67690333	A	T
5	chr5:67690552:G:A	0	67690552	A	G
5	chr5:67691251:G:A	0	67691251	A	G
5	chr5:67691320:A:C	0	67691320	C	A
5	chr5:67691599:T:C	0	67691599	C	T
5	chr5:67691957:C:T	0	67691957	T	C
5	chr5:67692293:G:A	0	67692293	A	G
5	chr5:67692576:A:T	0	67692576	T	A
5	chr5:67692579:T:G	0	67692579	G	T
5	chr5:67693197:A:C	0	67693197	C	A
5	chr5:67693686:G:A	0	67693686	A	G
5	chr5:67693718:A:C	0	67693718	C	A
5	chr5:67693991:GA:G	0	67693991	G	GA
5	chr5:67694076:C:T	0	67694076	T	C
5	chr5:67694176:G:A	0	67694176	A	G
5	chr5:67695187:A:G	0	67695187	G	A
5	chr5:67695303:A:G	0	67695303	G	A
5	chr5:67695472:G:A	0	67695472	A	G
5	chr5:67695957:A:G	0	67695957	G	A
5	chr5:67696002:A:G	0	67696002	G	A
5	chr5:67696040:GA:G	0	67696040	G	GA
5	chr5:67696201:C:A	0	67696201	A	C
5	chr5:67696312:A:T	0	67696312	T	A
5	chr5:67696880:T:C	0	67696880	C	T
5	chr5:67696934:AG:A	0	67696934	A	AG
5	chr5:67696977:G:C	0	67696977	C	G
5	chr5:67697038:C:T	0	67697038	T	C
5	chr5:67697394:G:A	0	67697394	A	G
5	chr5:67697452:C:T	0	67697452	T	C
5	chr5:67697572:G:A	0	67697572	A	G
5	chr5:67697808:C:T	0	67697808	T	C
5	chr5:67697845:A:G	0	67697845	G	A
5	chr5:67697868:G:A	0	67697868	A	G
5	chr5:67697928:A:C	0	67697928	C	A
5	chr5:67697929:C:T	0	67697929	T	C
5	chr5:67698037:C:T	0	67698037	T	C
5	chr5:67698061:A:G	0	67698061	G	A
5	chr5:67698247:G:A	0	67698247	A	G
5	chr5:67698281:C:T	0	67698281	T	C
5	chr5:67698890:A:T	0	67698890	T	A
5	chr5:67699037:T:A	0	67699037	A	T
5	chr5:67699784:G:A	0	67699784	A	G
5	chr5:67700231:C:A	0	67700231	A	C
5	chr5:67700476:A:G	0	67700476	G	A
5	chr5:67701594:A:T	0	67701594	T	A
5	chr5:67701773:G:A	0	67701773	A	G
5	chr5:67702564:A:C	0	67702564	C	A
5	chr5:67703033:A:G	0	67703033	G	A
5	chr5:67703429:C:T	0	67703429	T	C
5	chr5:67703959:C:G	0	67703959	G	C
5	chr5:67704159:G:A	0	67704159	A	G
5	chr5:67704311:G:C	0	67704311	C	G
5	chr5:67705224:A:G	0	67705224	G	A
5	chr5:67705346:A:C	0	67705346	C	A
5	chr5:67705378:G:T	0	67705378	T	G
5	chr5:67705462:T:C	0	67705462	C	T
5	chr5:67706034:T:A	0	67706034	A	T
5	chr5:67706143:A:C	0	67706143	C	A
5	chr5:67706205:T:C	0	67706205	C	T
5	chr5:67706319:T:C	0	67706319	C	T
5	chr5:67706429:A:T	0	67706429	T	A
5	chr5:67706431:G:T	0	67706431	T	G
5	chr5:67706557:T:C	0	67706557	C	T
5	chr5:67706596:G:A	0	67706596	A	G
5	chr5:67706643:G:A	0	67706643	A	G
5	chr5:67706934:GA:G	0	67706934	G	GA
5	chr5:67707377:A:G	0	67707377	G	A
5	chr5:67707492:A:C	0	67707492	C	A
5	chr5:67707654:C:T	0	67707654	T	C
5	chr5:67707765:T:C	0	67707765	C	T
5	chr5:67707997:G:A	0	67707997	A	G
5	chr5:67708072:GA:G	0	67708072	G	GA
5	chr5:67708574:C:T	0	67708574	T	C
5	chr5:67708781:G:A	0	67708781	A	G
5	chr5:67708875:C:T	0	67708875	T	C
5	chr5:67708934:A:G	0	67708934	G	A
5	chr5:67708991:G:T	0	67708991	T	G
5	chr5:67709311:G:A	0	67709311	A	G
5	chr5:67709337:A:C	0	67709337	C	A
5	chr5:67709366:A:G	0	67709366	G	A
5	chr5:67709499:A:G	0	67709499	G	A
5	chr5:67710289:G:C	0	67710289	C	G
5	chr5:67710401:C:T	0	67710401	T	C
5	chr5:67710586:C:T	0	67710586	T	C
5	chr5:67710594:A:G	0	67710594	G	A
5	chr5:67711341:T:C	0	67711341	C	T
5	chr5:67711778:C:T	0	67711778	T	C
5	chr5:67712242:A:G	0	67712242	G	A
5	chr5:67712362:A:C	0	67712362	C	A
5	chr5:67713089:C:T	0	67713089	T	C
5	chr5:67713661:C:A	0	67713661	A	C
5	chr5:67713969:C:T	0	67713969	T	C
5	chr5:67714710:T:C	0	67714710	C	T
5	chr5:67715018:ATAGT:A	0	67715018	A	ATAGT
5	chr5:67715324:G:A	0	67715324	A	G
5	chr5:67715551:G:A	0	67715551	A	G
5	chr5:67715672:T:C	0	67715672	C	T
5	chr5:67715683:A:G	0	67715683	G	A
5	chr5:67715853:G:A	0	67715853	A	G
5	chr5:67716278:T:G	0	67716278	G	T
5	chr5:67716325:C:G	0	67716325	G	C
5	chr5:67716327:A:T	0	67716327	T	A
5	chr5:67716348:A:G	0	67716348	G	A
5	chr5:67716969:A:G	0	67716969	G	A
5	chr5:67716983:T:C	0	67716983	C	T
5	chr5:67717072:G:A	0	67717072	A	G
5	chr5:67717631:A:G	0	67717631	G	A
5	chr5:67717648:TAAG:T	0	67717648	T	TAAG
5	chr5:67718546:G:A	0	67718546	A	G
5	chr5:67719386:G:T	0	67719386	T	G
5	chr5:67719474:A:G	0	67719474	G	A
5	chr5:67719786:C:A	0	67719786	A	C
5	chr5:67720940:G:A	0	67720940	A	G
5	chr5:67721221:A:G	0	67721221	G	A
5	chr5:67721425:C:T	0	67721425	T	C
5	chr5:67721552:T:C	0	67721552	C	T
5	chr5:67722385:C:T	0	67722385	T	C
5	chr5:67722695:G:A	0	67722695	A	G
5	chr5:67722735:C:T	0	67722735	T	C
5	chr5:67722957:G:A	0	67722957	A	G
5	chr5:67723412:C:G	0	67723412	G	C
5	chr5:67725039:G:C	0	67725039	C	G
5	chr5:67725361:G:C	0	67725361	C	G
5	chr5:67725846:A:T	0	67725846	T	A
5	chr5:67725949:C:T	0	67725949	T	C
5	chr5:67726017:A:G	0	67726017	G	A
5	chr5:67727051:T:G	0	67727051	G	T
5	chr5:67727075:C:A	0	67727075	A	C
5	chr5:67727246:A:T	0	67727246	T	A
5	chr5:67727259:T:C	0	67727259	C	T
5	chr5:67727380:C:T	0	67727380	T	C
5	chr5:67727838:G:A	0	67727838	A	G
5	chr5:67728147:C:T	0	67728147	T	C
5	chr5:67728815:T:C	0	67728815	C	T
5	chr5:67729262:A:C	0	67729262	C	A
5	chr5:67729380:C:T	0	67729380	T	C
5	chr5:67731290:G:T	0	67731290	T	G
5	chr5:67731406:T:C	0	67731406	C	T
5	chr5:67732054:G:A	0	67732054	A	G
5	chr5:67732594:G:A	0	67732594	A	G
5	chr5:67733097:T:G	0	67733097	G	T
5	chr5:67733319:G:A	0	67733319	A	G
5	chr5:67733325:G:A	0	67733325	A	G
5	chr5:67733728:C:T	0	67733728	T	C
5	chr5:67734901:T:C	0	67734901	C	T
5	chr5:67735292:C:T	0	67735292	T	C
5	chr5:67735632:T:C	0	67735632	C	T
5	chr5:67735717:G:A	0	67735717	A	G
5	chr5:67735990:T:C	0	67735990	C	T
5	chr5:67736277:G:A	0	67736277	A	G
5	chr5:67736335:A:G	0	67736335	G	A
5	chr5:67736557:T:C	0	67736557	C	T
5	chr5:67737214:T:C	0	67737214	C	T
5	chr5:67737314:G:A	0	67737314	A	G
5	chr5:67738095:G:T	0	67738095	T	G
5	chr5:67739006:C:T	0	67739006	T	C
5	chr5:67739592:A:G	0	67739592	G	A
5	chr5:67740173:T:C	0	67740173	C	T
5	chr5:67740608:T:C	0	67740608	C	T
5	chr5:67742767:C:T	0	67742767	T	C
5	chr5:67743302:A:G	0	67743302	G	A
5	chr5:67744967:T:G	0	67744967	G	T
5	chr5:67745566:T:G	0	67745566	G	T
5	chr5:67745684:C:T	0	67745684	T	C
5	chr5:67746071:C:T	0	67746071	T	C
5	chr5:67746638:T:C	0	67746638	C	T
5	chr5:67747612:C:T	0	67747612	T	C
5	chr5:67748087:G:A	0	67748087	A	G
5	chr5:67748314:A:G	0	67748314	G	A
5	chr5:67748516:G:A	0	67748516	A	G
5	chr5:67749206:G:C	0	67749206	C	G
5	chr5:67750136:C:T	0	67750136	T	C
5	chr5:67750704:C:T	0	67750704	T	C
5	chr5:67752079:G:A	0	67752079	A	G
5	chr5:67752142:C:T	0	67752142	T	C
5	chr5:67752220:TG:T	0	67752220	T	TG
5	chr5:67752235:A:G	0	67752235	G	A
5	chr5:67752379:C:T	0	67752379	T	C
5	chr5:67753310:A:G	0	67753310	G	A
5	chr5:67753957:G:T	0	67753957	T	G
5	chr5:67753976:C:T	0	67753976	T	C
5	chr5:67754022:G:A	0	67754022	A	G
5	chr5:67754645:G:A	0	67754645	A	G
5	chr5:67754725:A:G	0	67754725	G	A
5	chr5:67755125:C:A	0	67755125	A	C
5	chr5:67755321:C:A	0	67755321	A	C
5	chr5:67757626:A:G	0	67757626	G	A
5	chr5:67757910:C:T	0	67757910	T	C
5	chr5:67758516:A:G	0	67758516	G	A
5	chr5:67758740:C:T	0	67758740	T	C
5	chr5:67758741:G:A	0	67758741	A	G
5	chr5:67759030:G:T	0	67759030	T	G
5	chr5:67759643:C:A	0	67759643	A	C
5	chr5:67759768:A:G	0	67759768	G	A
5	chr5:67760251:T:C	0	67760251	C	T
5	chr5:67760351:C:T	0	67760351	T	C
5	chr5:67760454:G:T	0	67760454	T	G
5	chr5:67761193:G:A	0	67761193	A	G
5	chr5:67761310:G:A	0	67761310	A	G
5	chr5:67761530:G:A	0	67761530	A	G
5	chr5:67761671:G:A	0	67761671	A	G
5	chr5:67761767:A:G	0	67761767	G	A
5	chr5:67761769:C:T	0	67761769	T	C
5	chr5:67762268:C:T	0	67762268	T	C
5	chr5:67762991:C:G	0	67762991	G	C
5	chr5:67763120:T:C	0	67763120	C	T
5	chr5:67763603:G:C	0	67763603	C	G
5	chr5:67764506:G:A	0	67764506	A	G
5	chr5:67764661:A:T	0	67764661	T	A
5	chr5:67764860:G:A	0	67764860	A	G
5	chr5:67765932:C:G	0	67765932	G	C
5	chr5:67766063:C:T	0	67766063	T	C
5	chr5:67766883:G:A	0	67766883	A	G
5	chr5:67767225:T:C	0	67767225	C	T
5	chr5:67767898:G:A	0	67767898	A	G
5	chr5:67769376:C:T	0	67769376	T	C
5	chr5:67769944:C:A	0	67769944	A	C
5	chr5:67770765:C:T	0	67770765	T	C
5	chr5:67771183:C:A	0	67771183	A	C
5	chr5:67771390:G:T	0	67771390	T	G
5	chr5:67773216:T:C	0	67773216	C	T
5	chr5:67775468:A:T	0	67775468	T	A
5	chr5:67778748:C:T	0	67778748	T	C
5	chr5:67779696:C:T	0	67779696	T	C
5	chr5:67782786:A:T	0	67782786	T	A
5	chr5:67783415:G:C	0	67783415	C	G
5	chr5:67784451:A:T	0	67784451	T	A
5	chr5:67784677:A:G	0	67784677	G	A
5	chr5:67784994:T:A	0	67784994	A	T
5	chr5:67785453:A:T	0	67785453	T	A
5	chr5:67787052:G:C	0	67787052	C	G
5	chr5:67788644:A:G	0	67788644	G	A
5	chr5:67788698:A:G	0	67788698	G	A
5	chr5:67789291:T:A	0	67789291	A	T
5	chr5:67789504:G:C	0	67789504	C	G
5	chr5:67790487:C:A	0	67790487	A	C
5	chr5:67790719:C:T	0	67790719	T	C
5	chr5:67791671:A:G	0	67791671	G	A
5	chr5:67792167:C:T	0	67792167	T	C
5	chr5:67792478:T:G	0	67792478	G	T
5	chr5:67792805:G:A	0	67792805	A	G
5	chr5:67792808:T:A	0	67792808	A	T
5	chr5:67793316:T:A	0	67793316	A	T
5	chr5:67793951:A:G	0	67793951	G	A
5	chr5:67794318:G:A	0	67794318	A	G
5	chr5:67794364:G:A	0	67794364	A	G
5	chr5:67795175:T:C	0	67795175	C	T
5	chr5:67795297:C:G	0	67795297	G	C
5	chr5:67796563:G:A	0	67796563	A	G
5	chr5:67796993:TA:T	0	67796993	T	TA
5	chr5:67797111:G:A	0	67797111	A	G
5	chr5:67797498:A:G	0	67797498	G	A
5	chr5:67797851:A:T	0	67797851	T	A
5	chr5:67798863:C:T	0	67798863	T	C
5	chr5:67799623:TTTTG:T	0	67799623	T	TTTTG
5	chr5:67800249:G:A	0	67800249	A	G
5	chr5:67800287:G:A	0	67800287	A	G
5	chr5:67800360:G:A	0	67800360	A	G
5	chr5:67800380:A:G	0	67800380	G	A
5	chr5:67800952:C:T	0	67800952	T	C
5	chr5:67801426:G:A	0	67801426	A	G
5	chr5:67801703:G:A	0	67801703	A	G
5	chr5:67802394:T:C	0	67802394	C	T
5	chr5:67802713:T:C	0	67802713	C	T
5	chr5:67802819:T:A	0	67802819	A	T
5	chr5:67802824:A:G	0	67802824	G	A
5	chr5:67803049:GAGTT:G	0	67803049	G	GAGTT
5	chr5:67803236:GAGA:G	0	67803236	G	GAGA
5	chr5:67803754:A:G	0	67803754	G	A
5	chr5:67803770:A:C	0	67803770	C	A
5	chr5:67803814:G:A	0	67803814	A	G
5	chr5:67803848:G:T	0	67803848	T	G
5	chr5:67803855:C:T	0	67803855	T	C
5	chr5:67803887:G:A	0	67803887	A	G
5	chr5:67803970:C:T	0	67803970	T	C
5	chr5:67804208:T:TG	0	67804208	TG	T
5	chr5:67804209:A:T	0	67804209	T	A
5	chr5:67804428:A:G	0	67804428	G	A
5	chr5:67804514:G:GA	0	67804514	GA	G
5	chr5:67804574:G:A	0	67804574	A	G
5	chr5:67804854:G:A	0	67804854	A	G
5	chr5:67806038:G:A	0	67806038	A	G
5	chr5:67806331:A:G	0	67806331	G	A
5	chr5:67806602:C:G	0	67806602	G	C
5	chr5:67806652:C:G	0	67806652	G	C
5	chr5:67807832:C:T	0	67807832	T	C
5	chr5:67807861:A:G	0	67807861	G	A
5	chr5:67808214:A:G	0	67808214	G	A
5	chr5:67808403:A:G	0	67808403	G	A
5	chr5:67808506:T:C	0	67808506	C	T
5	chr5:67808784:A:G	0	67808784	G	A
5	chr5:67808842:A:T	0	67808842	T	A
5	chr5:67809010:G:A	0	67809010	A	G
5	chr5:67809029:G:A	0	67809029	A	G
5	chr5:67809041:G:C	0	67809041	C	G
5	chr5:67809322:C:T	0	67809322	T	C
5	chr5:67809351:C:T	0	67809351	T	C
5	chr5:67809371:A:C	0	67809371	C	A
5	chr5:67809373:C:T	0	67809373	T	C
5	chr5:67809410:AT:A	0	67809410	A	AT
5	chr5:67809838:A:G	0	67809838	G	A
5	chr5:67809922:G:A	0	67809922	A	G
5	chr5:67810424:A:C	0	67810424	C	A
5	chr5:67810491:G:A	0	67810491	A	G
5	chr5:67810752:T:C	0	67810752	C	T
5	chr5:67810980:A:G	0	67810980	G	A
5	chr5:67811142:C:T	0	67811142	T	C
5	chr5:67811289:C:T	0	67811289	T	C
5	chr5:67811342:T:A	0	67811342	A	T
5	chr5:67811402:T:A	0	67811402	A	T
5	chr5:67811620:T:C	0	67811620	C	T
5	chr5:67812190:T:C	0	67812190	C	T
5	chr5:67812305:T:G	0	67812305	G	T
5	chr5:67813186:A:G	0	67813186	G	A
5	chr5:67813820:AG:A	0	67813820	A	AG
5	chr5:67813892:T:C	0	67813892	C	T
5	chr5:67814592:T:G	0	67814592	G	T
5	chr5:67814655:AAGG:A	0	67814655	A	AAGG
5	chr5:67814889:C:T	0	67814889	T	C
5	chr5:67814900:CT:C	0	67814900	C	CT
5	chr5:67815136:T:C	0	67815136	C	T
5	chr5:67815225:G:C	0	67815225	C	G
5	chr5:67815936:G:A	0	67815936	A	G
5	chr5:67816978:A:C	0	67816978	C	A
5	chr5:67817719:C:T	0	67817719	T	C
5	chr5:67817819:C:T	0	67817819	T	C
5	chr5:67817857:CT:C	0	67817857	C	CT
5	chr5:67818007:A:G	0	67818007	G	A
5	chr5:67818168:G:A	0	67818168	A	G
5	chr5:67818298:C:T	0	67818298	T	C
5	chr5:67818528:C:G	0	67818528	G	C
5	chr5:67818575:T:C	0	67818575	C	T
5	chr5:67818961:G:A	0	67818961	A	G
5	chr5:67819133:A:G	0	67819133	G	A
5	chr5:67819342:G:A	0	67819342	A	G
5	chr5:67819744:G:A	0	67819744	A	G
5	chr5:67819831:G:C	0	67819831	C	G
5	chr5:67820700:C:T	0	67820700	T	C
5	chr5:67821046:C:T	0	67821046	T	C
5	chr5:67821321:G:A	0	67821321	A	G
5	chr5:67821648:A:T	0	67821648	T	A
5	chr5:67821919:T:A	0	67821919	A	T
5	chr5:67824035:T:C	0	67824035	C	T
5	chr5:67824506:G:T	0	67824506	T	G
5	chr5:67824887:C:T	0	67824887	T	C
5	chr5:67825081:G:A	0	67825081	A	G
5	chr5:67825339:G:A	0	67825339	A	G
5	chr5:67825373:C:T	0	67825373	T	C
5	chr5:67825422:G:C	0	67825422	C	G
5	chr5:67827043:G:A	0	67827043	A	G
5	chr5:67827349:A:G	0	67827349	G	A
5	chr5:67827417:T:C	0	67827417	C	T
5	chr5:67828349:C:T	0	67828349	T	C
5	chr5:67828794:G:A	0	67828794	A	G
5	chr5:67829793:A:G	0	67829793	G	A
5	chr5:67829821:G:C	0	67829821	C	G
5	chr5:67830130:C:T	0	67830130	T	C
5	chr5:67830180:C:T	0	67830180	T	C
5	chr5:67830398:C:T	0	67830398	T	C
5	chr5:67830495:C:T	0	67830495	T	C
5	chr5:67830746:T:C	0	67830746	C	T
5	chr5:67830835:T:C	0	67830835	C	T
5	chr5:67830925:C:T	0	67830925	T	C
5	chr5:67831035:G:A	0	67831035	A	G
5	chr5:67831488:C:T	0	67831488	T	C
5	chr5:67831887:G:A	0	67831887	A	G
5	chr5:67832359:G:A	0	67832359	A	G
5	chr5:67832402:C:G	0	67832402	G	C
5	chr5:67833616:T:C	0	67833616	C	T
5	chr5:67833875:T:C	0	67833875	C	T
5	chr5:67834517:A:C	0	67834517	C	A
5	chr5:67834788:A:G	0	67834788	G	A
5	chr5:67835367:T:C	0	67835367	C	T
5	chr5:67835482:G:A	0	67835482	A	G
5	chr5:67836073:G:A	0	67836073	A	G
5	chr5:67836283:C:T	0	67836283	T	C
5	chr5:67836766:A:C	0	67836766	C	A
5	chr5:67836965:C:A	0	67836965	A	C
5	chr5:67837230:A:G	0	67837230	G	A
5	chr5:67837497:G:A	0	67837497	A	G
5	chr5:67837665:C:T	0	67837665	T	C
5	chr5:67837703:T:C	0	67837703	C	T
5	chr5:67837704:G:A	0	67837704	A	G
5	chr5:67837869:A:G	0	67837869	G	A
5	chr5:67837899:T:C	0	67837899	C	T
5	chr5:67838245:T:C	0	67838245	C	T
5	chr5:67838253:C:T	0	67838253	T	C
5	chr5:67838270:C:T	0	67838270	T	C
5	chr5:67838538:G:T	0	67838538	T	G
5	chr5:67838700:T:C	0	67838700	C	T
5	chr5:67838925:C:T	0	67838925	T	C
5	chr5:67838957:T:G	0	67838957	G	T
5	chr5:67839398:A:G	0	67839398	G	A
5	chr5:67839462:A:G	0	67839462	G	A
5	chr5:67839498:G:T	0	67839498	T	G
5	chr5:67839526:C:T	0	67839526	T	C
5	chr5:67840499:C:T	0	67840499	T	C
5	chr5:67840590:T:C	0	67840590	C	T
5	chr5:67840923:T:C	0	67840923	C	T
5	chr5:67840967:C:T	0	67840967	T	C
5	chr5:67841133:CTGCT:C	0	67841133	C	CTGCT
5	chr5:67841432:T:C	0	67841432	C	T
5	chr5:67841537:T:C	0	67841537	C	T
5	chr5:67841856:G:A	0	67841856	A	G
5	chr5:67841899:C:T	0	67841899	T	C
5	chr5:67841955:A:C	0	67841955	C	A
5	chr5:67842482:A:G	0	67842482	G	A
5	chr5:67842541:T:C	0	67842541	C	T
5	chr5:67842602:T:A	0	67842602	A	T
5	chr5:67843285:T:C	0	67843285	C	T
5	chr5:67844204:T:C	0	67844204	C	T
5	chr5:67845162:T:C	0	67845162	C	T
5	chr5:67845295:T:A	0	67845295	A	T
5	chr5:67845970:C:A	0	67845970	A	C
5	chr5:67846451:T:C	0	67846451	C	T
5	chr5:67846468:G:A	0	67846468	A	G
5	chr5:67846470:A:G	0	67846470	G	A
5	chr5:67846672:A:G	0	67846672	G	A
5	chr5:67846805:A:G	0	67846805	G	A
5	chr5:67846857:C:T	0	67846857	T	C
5	chr5:67846920:TC:T	0	67846920	T	TC
5	chr5:67847107:T:C	0	67847107	C	T
5	chr5:67847212:C:T	0	67847212	T	C
5	chr5:67847563:A:G	0	67847563	G	A
5	chr5:67848391:A:T	0	67848391	T	A
5	chr5:67848400:A:T	0	67848400	T	A
5	chr5:67848522:A:C	0	67848522	C	A
5	chr5:67848561:C:T	0	67848561	T	C
5	chr5:67848760:T:C	0	67848760	C	T
5	chr5:67849106:A:G	0	67849106	G	A
5	chr5:67849177:A:T	0	67849177	T	A
5	chr5:67849233:A:G	0	67849233	G	A
5	chr5:67849571:T:G	0	67849571	G	T
5	chr5:67849572:A:G	0	67849572	G	A
5	chr5:67849838:G:C	0	67849838	C	G
5	chr5:67850322:A:T	0	67850322	T	A
5	chr5:67850534:T:C	0	67850534	C	T
5	chr5:67851045:C:T	0	67851045	T	C
5	chr5:67851382:T:A	0	67851382	A	T
5	chr5:67851940:T:C	0	67851940	C	T
5	chr5:67852017:T:C	0	67852017	C	T
5	chr5:67852162:C:T	0	67852162	T	C
5	chr5:67852279:T:A	0	67852279	A	T
5	chr5:67852490:A:T	0	67852490	T	A
5	chr5:67852568:G:A	0	67852568	A	G
5	chr5:67852649:C:A	0	67852649	A	C
5	chr5:67853116:G:A	0	67853116	A	G
5	chr5:67853285:A:T	0	67853285	T	A
5	chr5:67854144:A:G	0	67854144	G	A
5	chr5:67854937:G:A	0	67854937	A	G
5	chr5:67855053:T:C	0	67855053	C	T
5	chr5:67855194:C:T	0	67855194	T	C
5	chr5:67855840:A:G	0	67855840	G	A
5	chr5:67856527:C:T	0	67856527	T	C
5	chr5:67858098:G:C	0	67858098	C	G
5	chr5:67859131:G:A	0	67859131	A	G
5	chr5:67859358:G:A	0	67859358	A	G
5	chr5:67859576:A:G	0	67859576	G	A
5	chr5:67859974:T:C	0	67859974	C	T
5	chr5:67860029:A:G	0	67860029	G	A
5	chr5:67860355:A:G	0	67860355	G	A
5	chr5:67860449:G:A	0	67860449	A	G
5	chr5:67860513:A:G	0	67860513	G	A
5	chr5:67860576:C:T	0	67860576	T	C
5	chr5:67860657:A:G	0	67860657	G	A
5	chr5:67861187:A:C	0	67861187	C	A
5	chr5:67862024:G:A	0	67862024	A	G
5	chr5:67862071:C:T	0	67862071	T	C
5	chr5:67862778:A:G	0	67862778	G	A
5	chr5:67862901:G:A	0	67862901	A	G
5	chr5:67863052:A:G	0	67863052	G	A
5	chr5:67863060:C:T	0	67863060	T	C
5	chr5:67863295:T:C	0	67863295	C	T
5	chr5:67863540:C:G	0	67863540	G	C
5	chr5:67863579:T:C	0	67863579	C	T
5	chr5:67864537:T:C	0	67864537	C	T
5	chr5:67864541:G:A	0	67864541	A	G
5	chr5:67864724:G:T	0	67864724	T	G
5	chr5:67864766:C:T	0	67864766	T	C
5	chr5:67865024:C:A	0	67865024	A	C
5	chr5:67865431:C:T	0	67865431	T	C
5	chr5:67865978:G:A	0	67865978	A	G
5	chr5:67866344:C:T	0	67866344	T	C
5	chr5:67866488:T:C	0	67866488	C	T
5	chr5:67866657:A:G	0	67866657	G	A
5	chr5:67867094:GT:G	0	67867094	G	GT
5	chr5:67867223:T:C	0	67867223	C	T
5	chr5:67867327:C:G	0	67867327	G	C
5	chr5:67867411:A:AG	0	67867411	AG	A
5	chr5:67867480:T:A	0	67867480	A	T
5	chr5:67867699:C:T	0	67867699	T	C
5	chr5:67867790:G:A	0	67867790	A	G
5	chr5:67867961:T:C	0	67867961	C	T
5	chr5:67868060:A:G	0	67868060	G	A
5	chr5:67868172:T:G	0	67868172	G	T
5	chr5:67868185:T:C	0	67868185	C	T
5	chr5:67868210:A:G	0	67868210	G	A
5	chr5:67868468:G:A	0	67868468	A	G
5	chr5:67868592:G:A	0	67868592	A	G
5	chr5:67868778:T:C	0	67868778	C	T
5	chr5:67869486:C:T	0	67869486	T	C
5	chr5:67869888:G:A	0	67869888	A	G
5	chr5:67870011:GCT:G	0	67870011	G	GCT
5	chr5:67870021:C:G	0	67870021	G	C
5	chr5:67870680:A:G	0	67870680	G	A
5	chr5:67870719:T:C	0	67870719	C	T
5	chr5:67871423:G:GT	0	67871423	GT	G
5	chr5:67871893:A:G	0	67871893	G	A
5	chr5:67872418:T:A	0	67872418	A	T
5	chr5:67873199:C:T	0	67873199	T	C
5	chr5:67873905:A:T	0	67873905	T	A
5	chr5:67874110:A:G	0	67874110	G	A
5	chr5:67874120:A:G	0	67874120	G	A
5	chr5:67874162:T:C	0	67874162	C	T
5	chr5:67874628:A:G	0	67874628	G	A
5	chr5:67874805:AC:A	0	67874805	A	AC
5	chr5:67874885:T:C	0	67874885	C	T
5	chr5:67875535:C:T	0	67875535	T	C
5	chr5:67875663:A:G	0	67875663	G	A
5	chr5:67876132:A:G	0	67876132	G	A
5	chr5:67876425:A:G	0	67876425	G	A
5	chr5:67877182:A:G	0	67877182	G	A
5	chr5:67877202:C:T	0	67877202	T	C
5	chr5:67877438:T:A	0	67877438	A	T
5	chr5:67878025:G:A	0	67878025	A	G
5	chr5:67878045:G:T	0	67878045	T	G
5	chr5:67878229:A:G	0	67878229	G	A
5	chr5:67878491:G:A	0	67878491	A	G
5	chr5:67879179:T:C	0	67879179	C	T
5	chr5:67879645:G:A	0	67879645	A	G
5	chr5:67879817:G:A	0	67879817	A	G
5	chr5:67881005:T:A	0	67881005	A	T
5	chr5:67881165:C:T	0	67881165	T	C
5	chr5:67881776:G:A	0	67881776	A	G
5	chr5:67882234:C:T	0	67882234	T	C
5	chr5:67882760:T:G	0	67882760	G	T
5	chr5:67882801:C:T	0	67882801	T	C
5	chr5:67883341:T:G	0	67883341	G	T
5	chr5:67883483:A:G	0	67883483	G	A
5	chr5:67883507:A:G	0	67883507	G	A
5	chr5:67883579:T:C	0	67883579	C	T
5	chr5:67883973:T:C	0	67883973	C	T
5	chr5:67884275:T:C	0	67884275	C	T
5	chr5:67885185:C:T	0	67885185	T	C
5	chr5:67885601:AAAAC:A	0	67885601	A	AAAAC
5	chr5:67885756:G:A	0	67885756	A	G
5	chr5:67886968:G:A	0	67886968	A	G
5	chr5:67887979:C:G	0	67887979	G	C
5	chr5:67889394:G:A	0	67889394	A	G
5	chr5:67890159:G:A	0	67890159	A	G
5	chr5:67890622:A:G	0	67890622	G	A
5	chr5:67891446:G:C	0	67891446	C	G
5	chr5:67891734:A:G	0	67891734	G	A
5	chr5:67895353:A:T	0	67895353	T	A
5	chr5:67896148:TC:T	0	67896148	T	TC
5	chr5:67896749:C:G	0	67896749	G	C
5	chr5:67897623:G:A	0	67897623	A	G
5	chr5:67897692:C:G	0	67897692	G	C
5	chr5:67898152:G:T	0	67898152	T	G
5	chr5:67898641:C:T	0	67898641	T	C
5	chr5:67901135:C:A	0	67901135	A	C
5	chr5:67902127:T:C	0	67902127	C	T
5	chr5:67904242:C:A	0	67904242	A	C
5	chr5:67904934:G:C	0	67904934	C	G
5	chr5:67906038:A:G	0	67906038	G	A
5	chr5:67906393:G:A	0	67906393	A	G
5	chr5:67906460:G:A	0	67906460	A	G
5	chr5:67906675:G:C	0	67906675	C	G
5	chr5:67907962:A:G	0	67907962	G	A
5	chr5:67909058:G:A	0	67909058	A	G
5	chr5:67909175:G:GA	0	67909175	GA	G
5	chr5:67910318:G:A	0	67910318	A	G
5	chr5:67911030:A:G	0	67911030	G	A
5	chr5:67911897:A:G	0	67911897	G	A
5	chr5:67912698:A:G	0	67912698	G	A
5	chr5:67914047:T:A	0	67914047	A	T
5	chr5:67914155:G:T	0	67914155	T	G
5	chr5:67914602:A:G	0	67914602	G	A
5	chr5:67915213:C:T	0	67915213	T	C
5	chr5:67918229:A:T	0	67918229	T	A
5	chr5:67918560:A:T	0	67918560	T	A
5	chr5:67921064:C:T	0	67921064	T	C
5	chr5:67921827:G:A	0	67921827	A	G
5	chr5:67922302:AGATAAT:A	0	67922302	A	AGATAAT
5	chr5:67922388:T:C	0	67922388	C	T
5	chr5:67923858:G:T	0	67923858	T	G
5	chr5:67923933:G:A	0	67923933	A	G
5	chr5:67924368:C:A	0	67924368	A	C
5	chr5:67925107:A:G	0	67925107	G	A
5	chr5:67925504:C:G	0	67925504	G	C
5	chr5:67926354:C:T	0	67926354	T	C
5	chr5:67926693:C:T	0	67926693	T	C
5	chr5:67927420:A:G	0	67927420	G	A
5	chr5:67927504:T:G	0	67927504	G	T
5	chr5:67928120:T:C	0	67928120	C	T
5	chr5:67928263:G:A	0	67928263	A	G
5	chr5:67928618:G:A	0	67928618	A	G
5	chr5:67928978:C:T	0	67928978	T	C
5	chr5:67929046:A:C	0	67929046	C	A
5	chr5:67929122:C:T	0	67929122	T	C
5	chr5:67929248:G:A	0	67929248	A	G
5	chr5:67929605:A:T	0	67929605	T	A
5	chr5:67929786:A:G	0	67929786	G	A
5	chr5:67930574:A:C	0	67930574	C	A
5	chr5:67930879:C:A	0	67930879	A	C
5	chr5:67931331:A:T	0	67931331	T	A
5	chr5:67931416:T:C	0	67931416	C	T
5	chr5:67931465:A:C	0	67931465	C	A
5	chr5:67931466:A:T	0	67931466	T	A
5	chr5:67931467:A:G	0	67931467	G	A
5	chr5:67931469:TAG:T	0	67931469	T	TAG
5	chr5:67931556:A:G	0	67931556	G	A
5	chr5:67931622:A:C	0	67931622	C	A
5	chr5:67932114:G:C	0	67932114	C	G
5	chr5:67932650:G:C	0	67932650	C	G
5	chr5:67933008:G:A	0	67933008	A	G
5	chr5:67933106:C:A	0	67933106	A	C
5	chr5:67934697:T:C	0	67934697	C	T
5	chr5:67934862:G:A	0	67934862	A	G
5	chr5:67935703:A:T	0	67935703	T	A
5	chr5:67935704:A:T	0	67935704	T	A
5	chr5:67936035:G:A	0	67936035	A	G
5	chr5:67936114:C:G	0	67936114	G	C
5	chr5:67936161:C:T	0	67936161	T	C
5	chr5:67936831:T:A	0	67936831	A	T
5	chr5:67937158:T:C	0	67937158	C	T
5	chr5:67937529:A:C	0	67937529	C	A
5	chr5:67937879:A:AAT	0	67937879	AAT	A
5	chr5:67937900:T:C	0	67937900	C	T
5	chr5:67937915:G:A	0	67937915	A	G
5	chr5:67937927:A:G	0	67937927	G	A
5	chr5:67938043:G:GT	0	67938043	GT	G
5	chr5:67938058:C:A	0	67938058	A	C
5	chr5:67938405:A:G	0	67938405	G	A
5	chr5:67938830:T:TAA	0	67938830	TAA	T
5	chr5:67939395:A:G	0	67939395	G	A
5	chr5:67939568:C:T	0	67939568	T	C
5	chr5:67939748:C:G	0	67939748	G	C
5	chr5:67939836:A:T	0	67939836	T	A
5	chr5:67941453:C:T	0	67941453	T	C
5	chr5:67941676:C:T	0	67941676	T	C
5	chr5:67942160:G:A	0	67942160	A	G
5	chr5:67942267:A:G	0	67942267	G	A
5	chr5:67942595:T:C	0	67942595	C	T
5	chr5:67942650:T:C	0	67942650	C	T
5	chr5:67943011:C:T	0	67943011	T	C
5	chr5:67943040:G:A	0	67943040	A	G
5	chr5:67943525:T:C	0	67943525	C	T
5	chr5:67944058:T:C	0	67944058	C	T
5	chr5:67945227:A:T	0	67945227	T	A
5	chr5:67947288:C:A	0	67947288	A	C
5	chr5:67947587:C:T	0	67947587	T	C
5	chr5:67948478:C:T	0	67948478	T	C
5	chr5:67948687:A:G	0	67948687	G	A
5	chr5:67950151:T:C	0	67950151	C	T
5	chr5:67950174:T:C	0	67950174	C	T
5	chr5:67950218:G:A	0	67950218	A	G
5	chr5:67951531:T:C	0	67951531	C	T
5	chr5:67951843:T:C	0	67951843	C	T
5	chr5:67952147:G:A	0	67952147	A	G
5	chr5:67952604:G:A	0	67952604	A	G
5	chr5:67952863:G:A	0	67952863	A	G
5	chr5:67953682:T:A	0	67953682	A	T
5	chr5:67953791:T:G	0	67953791	G	T
5	chr5:67953809:T:G	0	67953809	G	T
5	chr5:67954338:C:T	0	67954338	T	C
5	chr5:67956109:T:C	0	67956109	C	T
5	chr5:67956360:A:T	0	67956360	T	A
5	chr5:67956905:T:C	0	67956905	C	T
5	chr5:67957237:T:C	0	67957237	C	T
5	chr5:67957277:AC:A	0	67957277	A	AC
5	chr5:67957595:A:T	0	67957595	T	A
5	chr5:67957991:A:G	0	67957991	G	A
5	chr5:67958210:G:C	0	67958210	C	G
5	chr5:67958613:G:A	0	67958613	A	G
5	chr5:67958735:CA:C	0	67958735	C	CA
5	chr5:67959061:A:G	0	67959061	G	A
5	chr5:67959514:G:A	0	67959514	A	G
5	chr5:67959534:C:T	0	67959534	T	C
5	chr5:67959677:C:T	0	67959677	T	C
5	chr5:67959807:T:C	0	67959807	C	T
5	chr5:67960741:T:C	0	67960741	C	T
5	chr5:67961045:G:A	0	67961045	A	G
5	chr5:67961964:A:G	0	67961964	G	A
5	chr5:67962348:C:T	0	67962348	T	C
5	chr5:67963454:A:G	0	67963454	G	A
5	chr5:67963520:C:T	0	67963520	T	C
5	chr5:67964557:C:T	0	67964557	T	C
5	chr5:67965559:G:A	0	67965559	A	G
5	chr5:67965735:G:A	0	67965735	A	G
5	chr5:67965776:C:T	0	67965776	T	C
5	chr5:67966819:G:T	0	67966819	T	G
5	chr5:67967173:ATAT:A	0	67967173	A	ATAT
5	chr5:67968229:C:T	0	67968229	T	C
5	chr5:67968755:C:A	0	67968755	A	C
5	chr5:67968920:A:G	0	67968920	G	A
5	chr5:67969930:T:C	0	67969930	C	T
5	chr5:67970338:A:G	0	67970338	G	A
5	chr5:67970762:A:G	0	67970762	G	A
5	chr5:67971993:G:T	0	67971993	T	G
5	chr5:67972457:C:T	0	67972457	T	C
5	chr5:67973929:T:C	0	67973929	C	T
5	chr5:67974054:A:G	0	67974054	G	A
5	chr5:67974777:A:T	0	67974777	T	A
5	chr5:67975412:C:G	0	67975412	G	C
5	chr5:67976228:T:C	0	67976228	C	T
5	chr5:67977346:C:A	0	67977346	A	C
5	chr5:67977381:G:A	0	67977381	A	G
5	chr5:67978518:G:A	0	67978518	A	G
5	chr5:67978624:C:G	0	67978624	G	C
5	chr5:67979450:A:C	0	67979450	C	A
5	chr5:67979460:C:T	0	67979460	T	C
5	chr5:67979484:G:A	0	67979484	A	G
5	chr5:67979528:G:A	0	67979528	A	G
5	chr5:67980797:A:G	0	67980797	G	A
5	chr5:67982358:TGA:T	0	67982358	T	TGA
5	chr5:67983089:T:G	0	67983089	G	T
5	chr5:67983552:T:C	0	67983552	C	T
5	chr5:67984467:G:A	0	67984467	A	G
5	chr5:67984549:A:C	0	67984549	C	A
5	chr5:67984595:TGGGGGTGA:T	0	67984595	T	TGGGGGTGA
5	chr5:67986502:T:C	0	67986502	C	T
5	chr5:67986662:G:C	0	67986662	C	G
5	chr5:67987879:G:C	0	67987879	C	G
5	chr5:67987916:G:A	0	67987916	A	G
5	chr5:67988785:A:G	0	67988785	G	A
5	chr5:67989025:G:A	0	67989025	A	G
5	chr5:67990212:T:C	0	67990212	C	T
5	chr5:67990533:T:C	0	67990533	C	T
5	chr5:67990830:A:G	0	67990830	G	A
5	chr5:67990960:T:C	0	67990960	C	T
5	chr5:67991150:C:T	0	67991150	T	C
5	chr5:67991193:T:C	0	67991193	C	T
5	chr5:67991211:T:C	0	67991211	C	T
5	chr5:67991258:C:G	0	67991258	G	C
5	chr5:67991264:C:T	0	67991264	T	C
5	chr5:67991818:A:G	0	67991818	G	A
5	chr5:67991943:G:C	0	67991943	C	G
5	chr5:67992382:C:T	0	67992382	T	C
5	chr5:67992559:T:C	0	67992559	C	T
5	chr5:67992688:T:A	0	67992688	A	T
5	chr5:67994456:C:T	0	67994456	T	C
5	chr5:67994905:A:G	0	67994905	G	A
5	chr5:67995008:A:G	0	67995008	G	A
5	chr5:67995144:A:G	0	67995144	G	A
5	chr5:67996512:C:G	0	67996512	G	C
5	chr5:67997581:A:G	0	67997581	G	A
5	chr5:67998302:AG:A	0	67998302	A	AG
5	chr5:67998344:T:C	0	67998344	C	T
5	chr5:67998423:AGCC:A	0	67998423	A	AGCC
5	chr5:67998811:C:T	0	67998811	T	C
5	chr5:67999079:G:A	0	67999079	A	G
5	chr5:67999585:T:C	0	67999585	C	T
5	chr5:67999694:G:T	0	67999694	T	G
5	chr5:68000095:C:T	0	68000095	T	C
5	chr5:68000962:A:G	0	68000962	G	A
5	chr5:68001281:C:T	0	68001281	T	C
5	chr5:68001656:T:C	0	68001656	C	T
5	chr5:68001678:C:T	0	68001678	T	C
5	chr5:68002942:A:G	0	68002942	G	A
5	chr5:68003559:C:T	0	68003559	T	C
5	chr5:68004621:C:T	0	68004621	T	C
5	chr5:68004762:G:A	0	68004762	A	G
5	chr5:68004943:C:G	0	68004943	G	C
5	chr5:68004948:G:A	0	68004948	A	G
5	chr5:68004953:T:A	0	68004953	A	T
5	chr5:68004968:T:C	0	68004968	C	T
5	chr5:68005210:G:A	0	68005210	A	G
5	chr5:68005338:A:G	0	68005338	G	A
5	chr5:68005369:A:G	0	68005369	G	A
5	chr5:68005555:A:C	0	68005555	C	A
5	chr5:68005576:G:A	0	68005576	A	G
5	chr5:68005684:C:T	0	68005684	T	C
5	chr5:68005723:A:G	0	68005723	G	A
5	chr5:68005797:A:C	0	68005797	C	A
5	chr5:68005921:A:G	0	68005921	G	A
5	chr5:68005925:A:G	0	68005925	G	A
5	chr5:68006008:A:G	0	68006008	G	A
5	chr5:68006120:C:T	0	68006120	T	C
5	chr5:68006266:T:A	0	68006266	A	T
5	chr5:68006348:G:A	0	68006348	A	G
5	chr5:68006402:C:T	0	68006402	T	C
5	chr5:68006460:C:T	0	68006460	T	C
5	chr5:68006550:G:T	0	68006550	T	G
5	chr5:68006632:A:G	0	68006632	G	A
5	chr5:68006646:C:A	0	68006646	A	C
5	chr5:68006823:C:T	0	68006823	T	C
5	chr5:68006941:T:C	0	68006941	C	T
5	chr5:68007100:T:C	0	68007100	C	T
5	chr5:68007179:T:G	0	68007179	G	T
5	chr5:68009100:A:G	0	68009100	G	A
5	chr5:68009902:A:C	0	68009902	C	A
5	chr5:68010034:G:A	0	68010034	A	G
5	chr5:68010035:T:C	0	68010035	C	T
5	chr5:68010276:A:T	0	68010276	T	A
5	chr5:68010591:T:G	0	68010591	G	T
5	chr5:68010646:G:C	0	68010646	C	G
5	chr5:68010926:A:G	0	68010926	G	A
5	chr5:68011234:A:C	0	68011234	C	A
5	chr5:68012090:G:A	0	68012090	A	G
5	chr5:68012175:G:A	0	68012175	A	G
5	chr5:68012193:G:C	0	68012193	C	G
5	chr5:68012384:A:T	0	68012384	T	A
5	chr5:68012449:G:A	0	68012449	A	G
5	chr5:68012453:T:C	0	68012453	C	T
5	chr5:68012643:A:G	0	68012643	G	A
5	chr5:68012801:G:A	0	68012801	A	G
5	chr5:68012887:T:C	0	68012887	C	T
5	chr5:68012894:T:TGGA	0	68012894	TGGA	T
5	chr5:68012923:AT:A	0	68012923	A	AT
5	chr5:68013936:A:G	0	68013936	G	A
5	chr5:68013947:T:C	0	68013947	C	T
5	chr5:68014105:G:C	0	68014105	C	G
5	chr5:68014412:C:T	0	68014412	T	C
5	chr5:68015362:T:G	0	68015362	G	T
5	chr5:68017149:C:T	0	68017149	T	C
5	chr5:68017769:G:A	0	68017769	A	G
5	chr5:68018083:G:A	0	68018083	A	G
5	chr5:68018131:A:T	0	68018131	T	A
5	chr5:68019593:T:C	0	68019593	C	T
5	chr5:68019597:A:G	0	68019597	G	A
5	chr5:68019831:C:A	0	68019831	A	C
5	chr5:68019861:T:C	0	68019861	C	T
5	chr5:68020097:G:A	0	68020097	A	G
5	chr5:68020438:A:G	0	68020438	G	A
5	chr5:68020614:C:T	0	68020614	T	C
5	chr5:68021145:T:C	0	68021145	C	T
5	chr5:68021671:G:A	0	68021671	A	G
5	chr5:68022086:T:C	0	68022086	C	T
5	chr5:68022243:C:T	0	68022243	T	C
5	chr5:68022561:A:G	0	68022561	G	A
5	chr5:68023272:A:G	0	68023272	G	A
5	chr5:68023688:A:G	0	68023688	G	A
5	chr5:68023936:C:T	0	68023936	T	C
5	chr5:68024397:C:G	0	68024397	G	C
5	chr5:68025250:T:A	0	68025250	A	T
5	chr5:68025424:C:T	0	68025424	T	C
5	chr5:68025485:T:C	0	68025485	C	T
5	chr5:68026240:C:T	0	68026240	T	C
5	chr5:68027523:G:A	0	68027523	A	G
5	chr5:68027680:G:C	0	68027680	C	G
5	chr5:68027724:G:A	0	68027724	A	G
5	chr5:68027858:A:G	0	68027858	G	A
5	chr5:68027983:G:A	0	68027983	A	G
5	chr5:68028031:T:C	0	68028031	C	T
5	chr5:68028461:A:G	0	68028461	G	A
5	chr5:68028495:T:C	0	68028495	C	T
5	chr5:68029113:A:G	0	68029113	G	A
5	chr5:68029230:G:T	0	68029230	T	G
5	chr5:68029292:G:C	0	68029292	C	G
5	chr5:68029656:T:C	0	68029656	C	T
5	chr5:68029862:T:A	0	68029862	A	T
5	chr5:68030430:C:T	0	68030430	T	C
5	chr5:68030978:G:A	0	68030978	A	G
5	chr5:68031464:G:A	0	68031464	A	G
5	chr5:68031772:A:G	0	68031772	G	A
5	chr5:68031869:C:T	0	68031869	T	C
5	chr5:68031999:A:T	0	68031999	T	A
5	chr5:68032924:C:T	0	68032924	T	C
5	chr5:68034005:T:C	0	68034005	C	T
5	chr5:68036733:C:A	0	68036733	A	C
5	chr5:68037578:C:A	0	68037578	A	C
5	chr5:68037611:G:A	0	68037611	A	G
5	chr5:68038514:G:T	0	68038514	T	G
5	chr5:68039720:T:C	0	68039720	C	T
5	chr5:68039763:G:A	0	68039763	A	G
5	chr5:68039830:T:C	0	68039830	C	T
5	chr5:68040031:A:C	0	68040031	C	A
5	chr5:68040448:C:T	0	68040448	T	C
5	chr5:68040833:C:T	0	68040833	T	C
5	chr5:68040860:C:A	0	68040860	A	C
5	chr5:68041033:A:G	0	68041033	G	A
5	chr5:68041425:A:T	0	68041425	T	A
5	chr5:68044089:T:C	0	68044089	C	T
5	chr5:68044091:G:A	0	68044091	A	G
5	chr5:68044527:C:T	0	68044527	T	C
5	chr5:68046404:G:A	0	68046404	A	G
5	chr5:68046500:C:T	0	68046500	T	C
5	chr5:68046605:G:A	0	68046605	A	G
5	chr5:68046775:C:T	0	68046775	T	C
5	chr5:68047134:T:C	0	68047134	C	T
5	chr5:68047563:A:G	0	68047563	G	A
5	chr5:68047862:G:A	0	68047862	A	G
5	chr5:68049165:C:T	0	68049165	T	C
5	chr5:68049743:G:A	0	68049743	A	G
5	chr5:68050223:T:C	0	68050223	C	T
5	chr5:68050653:G:A	0	68050653	A	G
5	chr5:68050946:T:A	0	68050946	A	T
5	chr5:68051186:A:T	0	68051186	T	A
5	chr5:68051400:A:G	0	68051400	G	A
5	chr5:68051439:T:C	0	68051439	C	T
5	chr5:68052714:T:C	0	68052714	C	T
5	chr5:68052856:C:T	0	68052856	T	C
5	chr5:68052990:C:A	0	68052990	A	C
5	chr5:68055112:C:T	0	68055112	T	C
5	chr5:68056252:A:G	0	68056252	G	A
5	chr5:68056658:TA:T	0	68056658	T	TA
5	chr5:68057495:T:C	0	68057495	C	T
5	chr5:68061967:A:G	0	68061967	G	A
5	chr5:68062426:C:T	0	68062426	T	C
5	chr5:68063836:A:G	0	68063836	G	A
5	chr5:68064420:T:C	0	68064420	C	T
5	chr5:68064422:C:G	0	68064422	G	C
5	chr5:68065101:C:T	0	68065101	T	C
5	chr5:68065145:C:T	0	68065145	T	C
5	chr5:68066007:A:G	0	68066007	G	A
5	chr5:68066763:G:T	0	68066763	T	G
5	chr5:68066791:AC:A	0	68066791	A	AC
5	chr5:68071300:T:C	0	68071300	C	T
5	chr5:68072543:T:C	0	68072543	C	T
5	chr5:68075775:C:T	0	68075775	T	C
5	chr5:68076996:G:A	0	68076996	A	G
5	chr5:68077627:C:A	0	68077627	A	C
5	chr5:68080249:C:T	0	68080249	T	C
5	chr5:68080330:C:T	0	68080330	T	C
5	chr5:68083322:C:T	0	68083322	T	C
5	chr5:68085393:G:C	0	68085393	C	G
5	chr5:68085702:G:C	0	68085702	C	G
5	chr5:68089346:TTTTTG:T	0	68089346	T	TTTTTG
5	chr5:68090943:C:T	0	68090943	T	C
5	chr5:68091563:A:T	0	68091563	T	A
5	chr5:68093078:C:G	0	68093078	G	C
5	chr5:68093142:A:T	0	68093142	T	A
5	chr5:68094556:T:A	0	68094556	A	T
5	chr5:68094987:T:C	0	68094987	C	T
5	chr5:68095948:C:A	0	68095948	A	C
5	chr5:68097582:C:T	0	68097582	T	C
5	chr5:68097652:T:A	0	68097652	A	T
5	chr5:68097839:G:A	0	68097839	A	G
5	chr5:68098265:T:C	0	68098265	C	T
5	chr5:68099181:G:A	0	68099181	A	G
5	chr5:68099212:A:G	0	68099212	G	A
5	chr5:68100961:G:A	0	68100961	A	G
5	chr5:68101169:G:C	0	68101169	C	G
5	chr5:68101377:A:T	0	68101377	T	A
5	chr5:68101876:A:G	0	68101876	G	A
5	chr5:68102080:C:T	0	68102080	T	C
5	chr5:68102286:G:A	0	68102286	A	G
5	chr5:68102767:T:G	0	68102767	G	T
5	chr5:68103924:A:G	0	68103924	G	A
5	chr5:68104638:A:G	0	68104638	G	A
5	chr5:68104990:T:C	0	68104990	C	T
5	chr5:68105245:T:C	0	68105245	C	T
5	chr5:68106415:G:A	0	68106415	A	G
5	chr5:68106969:C:T	0	68106969	T	C
5	chr5:68107280:C:A	0	68107280	A	C
5	chr5:68107678:G:A	0	68107678	A	G
5	chr5:68108820:G:C	0	68108820	C	G
5	chr5:68111952:T:C	0	68111952	C	T
5	chr5:68112012:A:C	0	68112012	C	A
5	chr5:68112581:C:T	0	68112581	T	C
5	chr5:68113246:A:C	0	68113246	C	A
5	chr5:68113613:A:C	0	68113613	C	A
5	chr5:68116375:T:C	0	68116375	C	T
5	chr5:68116491:C:T	0	68116491	T	C
5	chr5:68116601:C:A	0	68116601	A	C
5	chr5:68116656:T:C	0	68116656	C	T
5	chr5:68116760:G:C	0	68116760	C	G
5	chr5:68116768:T:G	0	68116768	G	T
5	chr5:68116969:G:A	0	68116969	A	G
5	chr5:68117104:T:C	0	68117104	C	T
5	chr5:68117315:C:T	0	68117315	T	C
5	chr5:68117375:A:C	0	68117375	C	A
5	chr5:68117477:T:G	0	68117477	G	T
5	chr5:68117784:T:C	0	68117784	C	T
5	chr5:68118453:A:G	0	68118453	G	A
5	chr5:68118829:A:G	0	68118829	G	A
5	chr5:68118905:T:C	0	68118905	C	T
5	chr5:68118916:A:G	0	68118916	G	A
5	chr5:68119031:G:A	0	68119031	A	G
5	chr5:68119185:T:C	0	68119185	C	T
5	chr5:68119199:C:G	0	68119199	G	C
5	chr5:68119214:C:T	0	68119214	T	C
5	chr5:68119886:C:T	0	68119886	T	C
5	chr5:68120145:A:T	0	68120145	T	A
5	chr5:68120258:A:C	0	68120258	C	A
5	chr5:68120581:C:T	0	68120581	T	C
5	chr5:68121289:C:T	0	68121289	T	C
5	chr5:68121349:AC:A	0	68121349	A	AC
5	chr5:68121452:C:A	0	68121452	A	C
5	chr5:68121579:T:C	0	68121579	C	T
5	chr5:68121769:A:G	0	68121769	G	A
5	chr5:68122160:C:G	0	68122160	G	C
5	chr5:68122187:G:A	0	68122187	A	G
5	chr5:68122525:T:C	0	68122525	C	T
5	chr5:68122679:C:G	0	68122679	G	C
5	chr5:68123017:C:A	0	68123017	A	C
5	chr5:68123590:T:C	0	68123590	C	T
5	chr5:68124723:A:C	0	68124723	C	A
5	chr5:68124880:G:A	0	68124880	A	G
5	chr5:68127164:G:A	0	68127164	A	G
5	chr5:68127458:A:G	0	68127458	G	A
5	chr5:68127505:G:A	0	68127505	A	G
5	chr5:68127518:C:G	0	68127518	G	C
5	chr5:68127525:G:T	0	68127525	T	G
5	chr5:68127570:C:T	0	68127570	T	C
5	chr5:68127610:T:C	0	68127610	C	T
5	chr5:68127938:C:T	0	68127938	T	C
5	chr5:68128028:C:T	0	68128028	T	C
5	chr5:68128293:C:CTG	0	68128293	CTG	C
5	chr5:68128630:A:G	0	68128630	G	A
5	chr5:68129547:C:T	0	68129547	T	C
5	chr5:68129582:C:T	0	68129582	T	C
5	chr5:68129642:C:T	0	68129642	T	C
5	chr5:68129775:T:G	0	68129775	G	T
5	chr5:68130028:G:A	0	68130028	A	G
5	chr5:68130047:G:A	0	68130047	A	G
5	chr5:68130319:A:G	0	68130319	G	A
5	chr5:68130746:G:A	0	68130746	A	G
5	chr5:68131054:T:C	0	68131054	C	T
5	chr5:68132072:G:A	0	68132072	A	G
5	chr5:68132349:G:A	0	68132349	A	G
5	chr5:68132463:A:T	0	68132463	T	A
5	chr5:68134507:C:T	0	68134507	T	C
5	chr5:68134619:C:T	0	68134619	T	C
5	chr5:68134881:G:C	0	68134881	C	G
5	chr5:68135770:T:A	0	68135770	A	T
5	chr5:68136073:AC:A	0	68136073	A	AC
5	chr5:68136716:A:G	0	68136716	G	A
5	chr5:68136931:A:T	0	68136931	T	A
5	chr5:68136963:T:C	0	68136963	C	T
5	chr5:68137071:T:C	0	68137071	C	T
5	chr5:68137315:C:A	0	68137315	A	C
5	chr5:68137679:T:C	0	68137679	C	T
5	chr5:68138497:C:T	0	68138497	T	C
5	chr5:68138614:C:T	0	68138614	T	C
5	chr5:68138861:A:G	0	68138861	G	A
5	chr5:68138993:A:G	0	68138993	G	A
5	chr5:68139117:T:C	0	68139117	C	T
5	chr5:68139388:T:A	0	68139388	A	T
5	chr5:68141424:C:A	0	68141424	A	C
5	chr5:68141531:T:C	0	68141531	C	T
5	chr5:68142611:G:A	0	68142611	A	G
5	chr5:68142822:G:A	0	68142822	A	G
5	chr5:68142877:A:G	0	68142877	G	A
5	chr5:68142901:A:T	0	68142901	T	A
5	chr5:68142961:G:A	0	68142961	A	G
5	chr5:68143096:T:C	0	68143096	C	T
5	chr5:68143231:A:G	0	68143231	G	A
5	chr5:68143663:C:T	0	68143663	T	C
5	chr5:68143749:A:G	0	68143749	G	A
5	chr5:68144159:G:A	0	68144159	A	G
5	chr5:68145561:G:A	0	68145561	A	G
5	chr5:68145598:C:T	0	68145598	T	C
5	chr5:68145625:T:C	0	68145625	C	T
5	chr5:68145843:T:G	0	68145843	G	T
5	chr5:68146103:G:A	0	68146103	A	G
5	chr5:68146578:T:C	0	68146578	C	T
5	chr5:68146795:G:T	0	68146795	T	G
5	chr5:68147358:C:G	0	68147358	G	C
5	chr5:68147488:A:G	0	68147488	G	A
5	chr5:68147706:A:G	0	68147706	G	A
5	chr5:68147759:C:T	0	68147759	T	C
5	chr5:68147832:C:T	0	68147832	T	C
5	chr5:68147845:G:A	0	68147845	A	G
5	chr5:68148073:A:T	0	68148073	T	A
5	chr5:68148920:A:G	0	68148920	G	A
5	chr5:68149080:T:C	0	68149080	C	T
5	chr5:68149429:A:G	0	68149429	G	A
5	chr5:68149893:A:G	0	68149893	G	A
5	chr5:68150144:T:C	0	68150144	C	T
5	chr5:68150572:G:A	0	68150572	A	G
5	chr5:68150691:A:C	0	68150691	C	A
5	chr5:68150747:C:T	0	68150747	T	C
5	chr5:68150787:A:G	0	68150787	G	A
5	chr5:68151194:C:T	0	68151194	T	C
5	chr5:68152388:G:A	0	68152388	A	G
5	chr5:68152752:C:T	0	68152752	T	C
5	chr5:68152944:T:A	0	68152944	A	T
5	chr5:68152973:T:C	0	68152973	C	T
5	chr5:68153285:A:G	0	68153285	G	A
5	chr5:68153393:A:G	0	68153393	G	A
5	chr5:68153469:G:A	0	68153469	A	G
5	chr5:68153480:G:A	0	68153480	A	G
5	chr5:68153514:C:T	0	68153514	T	C
5	chr5:68153716:A:G	0	68153716	G	A
5	chr5:68153879:A:C	0	68153879	C	A
5	chr5:68153901:T:C	0	68153901	C	T
5	chr5:68153950:C:T	0	68153950	T	C
5	chr5:68153965:C:T	0	68153965	T	C
5	chr5:68154145:A:G	0	68154145	G	A
5	chr5:68154522:T:C	0	68154522	C	T
5	chr5:68154527:A:C	0	68154527	C	A
5	chr5:68154537:C:T	0	68154537	T	C
5	chr5:68154751:G:A	0	68154751	A	G
5	chr5:68155058:T:C	0	68155058	C	T
5	chr5:68155082:C:A	0	68155082	A	C
5	chr5:68155089:A:G	0	68155089	G	A
5	chr5:68155158:A:G	0	68155158	G	A
5	chr5:68155471:A:G	0	68155471	G	A
5	chr5:68155550:C:T	0	68155550	T	C
5	chr5:68155595:C:T	0	68155595	T	C
5	chr5:68155873:G:A	0	68155873	A	G
5	chr5:68155928:A:G	0	68155928	G	A
5	chr5:68156207:C:T	0	68156207	T	C
5	chr5:68156251:A:G	0	68156251	G	A
5	chr5:68156307:TCATGTTCA:T	0	68156307	T	TCATGTTCA
5	chr5:68156487:A:G	0	68156487	G	A
5	chr5:68156498:G:A	0	68156498	A	G
5	chr5:68156605:G:C	0	68156605	C	G
5	chr5:68156685:A:G	0	68156685	G	A
5	chr5:68157331:T:G	0	68157331	G	T
5	chr5:68157441:G:T	0	68157441	T	G
5	chr5:68157597:TTGA:T	0	68157597	T	TTGA
5	chr5:68157643:T:G	0	68157643	G	T
5	chr5:68157937:A:G	0	68157937	G	A
5	chr5:68158036:A:G	0	68158036	G	A
5	chr5:68158113:T:C	0	68158113	C	T
5	chr5:68158141:T:C	0	68158141	C	T
5	chr5:68158322:C:T	0	68158322	T	C
5	chr5:68158596:C:CA	0	68158596	CA	C
5	chr5:68158673:G:A	0	68158673	A	G
5	chr5:68158876:C:T	0	68158876	T	C
5	chr5:68158987:A:G	0	68158987	G	A
5	chr5:68159179:A:T	0	68159179	T	A
5	chr5:68159530:T:A	0	68159530	A	T
5	chr5:68159627:TC:T	0	68159627	T	TC
5	chr5:68159708:A:G	0	68159708	G	A
5	chr5:68159785:T:C	0	68159785	C	T
5	chr5:68159870:A:G	0	68159870	G	A
5	chr5:68159998:A:G	0	68159998	G	A
5	chr5:68160004:T:C	0	68160004	C	T
5	chr5:68160015:TG:T	0	68160015	T	TG
5	chr5:68160135:A:G	0	68160135	G	A
5	chr5:68160172:T:A	0	68160172	A	T
5	chr5:68160378:T:C	0	68160378	C	T
5	chr5:68160468:A:G	0	68160468	G	A
5	chr5:68160695:A:C	0	68160695	C	A
5	chr5:68160702:A:G	0	68160702	G	A
5	chr5:68160728:T:C	0	68160728	C	T
5	chr5:68161078:G:A	0	68161078	A	G
5	chr5:68161117:ATTGACC:A	0	68161117	A	ATTGACC
5	chr5:68161299:C:G	0	68161299	G	C
5	chr5:68161332:G:A	0	68161332	A	G
5	chr5:68161477:T:C	0	68161477	C	T
5	chr5:68161511:A:C	0	68161511	C	A
5	chr5:68161597:A:G	0	68161597	G	A
5	chr5:68161694:C:T	0	68161694	T	C
5	chr5:68161905:T:C	0	68161905	C	T
5	chr5:68162049:C:T	0	68162049	T	C
5	chr5:68162441:A:G	0	68162441	G	A
5	chr5:68162576:G:T	0	68162576	T	G
5	chr5:68162702:T:C	0	68162702	C	T
5	chr5:68162855:A:G	0	68162855	G	A
5	chr5:68162950:G:A	0	68162950	A	G
5	chr5:68163242:T:A	0	68163242	A	T
5	chr5:68163509:C:G	0	68163509	G	C
5	chr5:68163527:A:T	0	68163527	T	A
5	chr5:68164231:G:A	0	68164231	A	G
5	chr5:68164878:T:C	0	68164878	C	T
5	chr5:68165034:G:C	0	68165034	C	G
5	chr5:68165060:T:C	0	68165060	C	T
5	chr5:68165387:G:T	0	68165387	T	G
5	chr5:68165402:T:C	0	68165402	C	T
5	chr5:68165707:G:A	0	68165707	A	G
5	chr5:68165826:G:A	0	68165826	A	G
5	chr5:68166291:C:T	0	68166291	T	C
5	chr5:68166354:A:T	0	68166354	T	A
5	chr5:68166756:T:C	0	68166756	C	T
5	chr5:68166765:C:A	0	68166765	A	C
5	chr5:68166767:A:G	0	68166767	G	A
5	chr5:68167117:G:A	0	68167117	A	G
5	chr5:68167380:T:C	0	68167380	C	T
5	chr5:68167403:G:A	0	68167403	A	G
5	chr5:68167506:G:A	0	68167506	A	G
5	chr5:68168377:C:T	0	68168377	T	C
5	chr5:68168551:G:A	0	68168551	A	G
5	chr5:68168664:T:C	0	68168664	C	T
5	chr5:68169346:C:T	0	68169346	T	C
5	chr5:68169651:T:C	0	68169651	C	T
5	chr5:68169975:G:A	0	68169975	A	G
5	chr5:68170619:G:A	0	68170619	A	G
5	chr5:68172193:T:C	0	68172193	C	T
5	chr5:68173234:C:T	0	68173234	T	C
5	chr5:68173470:A:T	0	68173470	T	A
5	chr5:68174501:A:C	0	68174501	C	A
5	chr5:68174678:T:C	0	68174678	C	T
5	chr5:68174688:G:A	0	68174688	A	G
5	chr5:68177171:G:T	0	68177171	T	G
5	chr5:68177402:T:C	0	68177402	C	T
5	chr5:68177545:G:A	0	68177545	A	G
5	chr5:68178126:T:C	0	68178126	C	T
5	chr5:68178519:C:T	0	68178519	T	C
5	chr5:68179316:G:A	0	68179316	A	G
5	chr5:68179377:G:A	0	68179377	A	G
5	chr5:68179597:C:T	0	68179597	T	C
5	chr5:68179637:T:C	0	68179637	C	T
5	chr5:68179833:A:C	0	68179833	C	A
5	chr5:68180124:A:G	0	68180124	G	A
5	chr5:68180562:T:C	0	68180562	C	T
5	chr5:68181304:T:C	0	68181304	C	T
5	chr5:68181370:T:C	0	68181370	C	T
5	chr5:68181406:C:T	0	68181406	T	C
5	chr5:68182808:C:T	0	68182808	T	C
5	chr5:68184055:G:A	0	68184055	A	G
5	chr5:68184633:T:A	0	68184633	A	T
5	chr5:68184847:T:G	0	68184847	G	T
5	chr5:68185148:G:A	0	68185148	A	G
5	chr5:68185342:G:T	0	68185342	T	G
5	chr5:68185372:C:T	0	68185372	T	C
5	chr5:68185488:T:A	0	68185488	A	T
5	chr5:68185959:G:A	0	68185959	A	G
5	chr5:68186259:G:A	0	68186259	A	G
5	chr5:68186696:C:T	0	68186696	T	C
5	chr5:68187000:T:A	0	68187000	A	T
5	chr5:68187242:G:T	0	68187242	T	G
5	chr5:68187893:A:T	0	68187893	T	A
5	chr5:68187904:T:C	0	68187904	C	T
5	chr5:68187916:A:G	0	68187916	G	A
5	chr5:68188132:T:C	0	68188132	C	T
5	chr5:68189375:G:A	0	68189375	A	G
5	chr5:68189601:C:T	0	68189601	T	C
5	chr5:68190292:A:G	0	68190292	G	A
5	chr5:68190333:T:C	0	68190333	C	T
5	chr5:68190636:T:C	0	68190636	C	T
5	chr5:68191500:A:G	0	68191500	G	A
5	chr5:68191849:A:G	0	68191849	G	A
5	chr5:68192147:C:A	0	68192147	A	C
5	chr5:68193512:A:G	0	68193512	G	A
5	chr5:68195430:A:T	0	68195430	T	A
5	chr5:68196434:C:G	0	68196434	G	C
5	chr5:68196824:C:G	0	68196824	G	C
5	chr5:68197005:A:G	0	68197005	G	A
5	chr5:68198035:T:G	0	68198035	G	T
5	chr5:68198133:G:A	0	68198133	A	G
5	chr5:68198242:A:T	0	68198242	T	A
5	chr5:68199129:C:T	0	68199129	T	C
5	chr5:68199582:A:G	0	68199582	G	A
5	chr5:68201544:G:C	0	68201544	C	G
5	chr5:68201794:A:G	0	68201794	G	A
5	chr5:68202361:A:G	0	68202361	G	A
5	chr5:68206052:T:G	0	68206052	G	T
5	chr5:68206946:A:G	0	68206946	G	A
5	chr5:68207723:G:A	0	68207723	A	G
5	chr5:68207911:C:T	0	68207911	T	C
5	chr5:68207931:C:T	0	68207931	T	C
5	chr5:68209391:A:G	0	68209391	G	A
5	chr5:68209897:T:G	0	68209897	G	T
5	chr5:68210104:G:A	0	68210104	A	G
5	chr5:68210174:A:G	0	68210174	G	A
5	chr5:68210825:T:C	0	68210825	C	T
5	chr5:68210843:T:A	0	68210843	A	T
5	chr5:68211369:G:C	0	68211369	C	G
5	chr5:68212006:G:A	0	68212006	A	G
5	chr5:68212683:A:G	0	68212683	G	A
5	chr5:68213973:T:C	0	68213973	C	T
5	chr5:68214644:T:G	0	68214644	G	T
5	chr5:68215102:G:A	0	68215102	A	G
5	chr5:68215317:T:A	0	68215317	A	T
5	chr5:68218681:G:A	0	68218681	A	G
5	chr5:68219774:T:C	0	68219774	C	T
5	chr5:68220066:T:C	0	68220066	C	T
5	chr5:68220905:G:A	0	68220905	A	G
5	chr5:68221735:C:T	0	68221735	T	C
5	chr5:68221818:T:G	0	68221818	G	T
5	chr5:68222531:G:A	0	68222531	A	G
5	chr5:68223360:G:C	0	68223360	C	G
5	chr5:68223444:C:T	0	68223444	T	C
5	chr5:68224398:G:A	0	68224398	A	G
5	chr5:68225691:C:T	0	68225691	T	C
5	chr5:68227439:A:G	0	68227439	G	A
5	chr5:68229712:G:C	0	68229712	C	G
5	chr5:68229747:T:A	0	68229747	A	T
5	chr5:68230485:A:C	0	68230485	C	A
5	chr5:68231498:A:C	0	68231498	C	A
5	chr5:68233363:G:A	0	68233363	A	G
5	chr5:68235159:T:C	0	68235159	C	T
5	chr5:68235381:T:C	0	68235381	C	T
5	chr5:68235841:A:G	0	68235841	G	A
5	chr5:68236482:C:T	0	68236482	T	C
5	chr5:68236987:G:C	0	68236987	C	G
5	chr5:68238211:C:T	0	68238211	T	C
5	chr5:68238229:A:G	0	68238229	G	A
5	chr5:68239982:A:C	0	68239982	C	A
5	chr5:68240166:G:A	0	68240166	A	G
5	chr5:68241244:T:A	0	68241244	A	T
5	chr5:68242273:T:C	0	68242273	C	T
5	chr5:68242466:TC:T	0	68242466	T	TC
5	chr5:68243198:ATG:A	0	68243198	A	ATG
5	chr5:68244139:T:C	0	68244139	C	T
5	chr5:68244885:T:G	0	68244885	G	T
5	chr5:68246254:T:C	0	68246254	C	T
5	chr5:68246716:T:C	0	68246716	C	T
5	chr5:68249925:T:C	0	68249925	C	T
5	chr5:68250173:G:A	0	68250173	A	G
5	chr5:68250578:A:G	0	68250578	G	A
5	chr5:68251448:C:T	0	68251448	T	C
5	chr5:68252614:C:T	0	68252614	T	C
5	chr5:68254099:G:A	0	68254099	A	G
5	chr5:68255643:T:C	0	68255643	C	T
5	chr5:68256476:C:T	0	68256476	T	C
5	chr5:68257141:T:C	0	68257141	C	T
5	chr5:68257188:G:A	0	68257188	A	G
5	chr5:68257808:A:G	0	68257808	G	A
5	chr5:68257943:A:C	0	68257943	C	A
5	chr5:68257999:C:T	0	68257999	T	C
5	chr5:68258195:A:G	0	68258195	G	A
5	chr5:68259098:C:T	0	68259098	T	C
5	chr5:68260417:G:A	0	68260417	A	G
5	chr5:68261264:C:A	0	68261264	A	C
5	chr5:68262254:C:A	0	68262254	A	C
5	chr5:68263382:T:C	0	68263382	C	T
5	chr5:68264345:A:G	0	68264345	G	A
5	chr5:68264499:C:T	0	68264499	T	C
5	chr5:68264718:A:G	0	68264718	G	A
5	chr5:68264888:G:T	0	68264888	T	G
5	chr5:68265115:C:T	0	68265115	T	C
5	chr5:68265168:C:T	0	68265168	T	C
5	chr5:68265232:C:CT	0	68265232	CT	C
5	chr5:68265379:TAACAAAACACCA:T	0	68265379	T	TAACAAAACACCA
5	chr5:68266522:G:T	0	68266522	T	G
5	chr5:68266938:T:G	0	68266938	G	T
5	chr5:68267102:A:G	0	68267102	G	A
5	chr5:68267399:T:A	0	68267399	A	T
5	chr5:68267769:TGTG:T	0	68267769	T	TGTG
5	chr5:68268104:A:C	0	68268104	C	A
5	chr5:68268368:A:G	0	68268368	G	A
5	chr5:68268499:T:C	0	68268499	C	T
5	chr5:68268555:G:A	0	68268555	A	G
5	chr5:68268891:G:A	0	68268891	A	G
5	chr5:68270365:A:G	0	68270365	G	A
5	chr5:68271225:G:C	0	68271225	C	G
5	chr5:68271248:A:C	0	68271248	C	A
5	chr5:68271585:AT:A	0	68271585	A	AT
5	chr5:68271804:ATCTATG:A	0	68271804	A	ATCTATG
5	chr5:68271887:T:C	0	68271887	C	T
5	chr5:68272376:A:T	0	68272376	T	A
5	chr5:68272412:C:G	0	68272412	G	C
5	chr5:68272701:T:C	0	68272701	C	T
5	chr5:68272900:A:G	0	68272900	G	A
5	chr5:68273042:C:T	0	68273042	T	C
5	chr5:68273651:A:G	0	68273651	G	A
5	chr5:68273774:A:G	0	68273774	G	A
5	chr5:68273918:G:A	0	68273918	A	G
5	chr5:68274785:A:G	0	68274785	G	A
5	chr5:68275002:G:A	0	68275002	A	G
5	chr5:68275200:A:G	0	68275200	G	A
5	chr5:68275442:C:T	0	68275442	T	C
5	chr5:68275943:T:C	0	68275943	C	T
5	chr5:68276040:T:G	0	68276040	G	T
5	chr5:68276339:C:T	0	68276339	T	C
5	chr5:68276543:A:T	0	68276543	T	A
5	chr5:68277214:G:A	0	68277214	A	G
5	chr5:68277635:C:T	0	68277635	T	C
5	chr5:68278091:T:C	0	68278091	C	T
5	chr5:68278922:T:A	0	68278922	A	T
5	chr5:68279814:A:G	0	68279814	G	A
5	chr5:68281223:G:A	0	68281223	A	G
5	chr5:68282118:C:T	0	68282118	T	C
5	chr5:68282439:T:C	0	68282439	C	T
5	chr5:68282917:A:G	0	68282917	G	A
5	chr5:68282937:G:A	0	68282937	A	G
5	chr5:68283395:A:G	0	68283395	G	A
5	chr5:68283748:C:T	0	68283748	T	C
5	chr5:68284068:C:A	0	68284068	A	C
5	chr5:68284132:CCT:C	0	68284132	C	CCT
5	chr5:68284862:TCTC:T	0	68284862	T	TCTC
5	chr5:68285476:G:A	0	68285476	A	G
5	chr5:68286346:A:G	0	68286346	G	A
5	chr5:68287043:T:C	0	68287043	C	T
5	chr5:68287858:TG:T	0	68287858	T	TG
5	chr5:68287979:C:T	0	68287979	T	C
5	chr5:68288930:A:G	0	68288930	G	A
5	chr5:68289314:A:C	0	68289314	C	A
5	chr5:68291606:A:G	0	68291606	G	A
5	chr5:68292166:C:T	0	68292166	T	C
5	chr5:68293360:C:T	0	68293360	T	C
5	chr5:68294086:G:A	0	68294086	A	G
5	chr5:68296453:G:A	0	68296453	A	G
5	chr5:68297188:T:C	0	68297188	C	T
5	chr5:68298496:A:G	0	68298496	G	A
5	chr5:68300033:C:A	0	68300033	A	C
5	chr5:68300260:G:A	0	68300260	A	G
5	chr5:68301105:C:T	0	68301105	T	C
5	chr5:68301502:A:G	0	68301502	G	A
5	chr5:68302107:A:G	0	68302107	G	A
5	chr5:68302356:A:G	0	68302356	G	A
5	chr5:68303828:T:G	0	68303828	G	T
5	chr5:68303849:AAAAAG:A	0	68303849	A	AAAAAG
5	chr5:68308800:C:G	0	68308800	G	C
5	chr5:68309530:A:C	0	68309530	C	A
5	chr5:68310056:T:C	0	68310056	C	T
5	chr5:68312851:A:C	0	68312851	C	A
5	chr5:68312886:T:TAGAA	0	68312886	TAGAA	T
5	chr5:68312915:C:T	0	68312915	T	C
5	chr5:68314429:C:T	0	68314429	T	C
5	chr5:68314520:C:A	0	68314520	A	C
5	chr5:68314901:C:A	0	68314901	A	C
5	chr5:68315658:T:C	0	68315658	C	T
5	chr5:68316007:A:G	0	68316007	G	A
5	chr5:68317815:C:T	0	68317815	T	C
5	chr5:68317973:A:C	0	68317973	C	A
5	chr5:68318215:G:T	0	68318215	T	G
5	chr5:68318567:G:C	0	68318567	C	G
5	chr5:68319700:T:C	0	68319700	C	T
5	chr5:68319903:A:C	0	68319903	C	A
5	chr5:68320579:G:A	0	68320579	A	G
5	chr5:68322261:C:A	0	68322261	A	C
5	chr5:68324447:G:A	0	68324447	A	G
5	chr5:68325035:G:A	0	68325035	A	G
5	chr5:68325517:GGAA:G	0	68325517	G	GGAA
5	chr5:68325850:A:C	0	68325850	C	A
5	chr5:68327254:G:A	0	68327254	A	G
5	chr5:68327372:C:T	0	68327372	T	C
5	chr5:68328717:A:G	0	68328717	G	A
5	chr5:68329333:A:T	0	68329333	T	A
5	chr5:68330167:C:T	0	68330167	T	C
5	chr5:68330830:G:C	0	68330830	C	G
5	chr5:68332061:C:T	0	68332061	T	C
5	chr5:68333058:T:C	0	68333058	C	T
5	chr5:68333231:G:T	0	68333231	T	G
5	chr5:68336875:A:G	0	68336875	G	A
5	chr5:68340229:T:C	0	68340229	C	T
5	chr5:68342223:C:T	0	68342223	T	C
5	chr5:68343001:A:G	0	68343001	G	A
5	chr5:68344087:A:G	0	68344087	G	A
5	chr5:68344596:G:T	0	68344596	T	G
5	chr5:68346155:T:C	0	68346155	C	T
5	chr5:68346493:C:G	0	68346493	G	C
5	chr5:68346960:C:A	0	68346960	A	C
5	chr5:68347127:C:T	0	68347127	T	C
5	chr5:68349678:G:T	0	68349678	T	G
5	chr5:68350717:G:C	0	68350717	C	G
5	chr5:68350737:A:G	0	68350737	G	A
5	chr5:68350814:C:G	0	68350814	G	C
5	chr5:68350866:A:G	0	68350866	G	A
5	chr5:68352006:C:T	0	68352006	T	C
5	chr5:68352380:T:C	0	68352380	C	T
5	chr5:68352571:A:G	0	68352571	G	A
5	chr5:68353751:A:G	0	68353751	G	A
5	chr5:68353783:T:C	0	68353783	C	T
5	chr5:68353841:A:T	0	68353841	T	A
5	chr5:68354401:C:T	0	68354401	T	C
5	chr5:68354536:T:C	0	68354536	C	T
5	chr5:68354972:A:T	0	68354972	T	A
5	chr5:68355187:A:C	0	68355187	C	A
5	chr5:68356234:G:A	0	68356234	A	G
5	chr5:68357954:A:C	0	68357954	C	A
5	chr5:68359667:A:G	0	68359667	G	A
5	chr5:68361079:G:A	0	68361079	A	G
5	chr5:68361832:A:C	0	68361832	C	A
5	chr5:68364812:G:A	0	68364812	A	G
5	chr5:68365060:T:C	0	68365060	C	T
5	chr5:68365120:G:C	0	68365120	C	G
5	chr5:68365881:G:A	0	68365881	A	G
5	chr5:68366953:A:T	0	68366953	T	A
5	chr5:68367583:A:T	0	68367583	T	A
5	chr5:68369399:G:T	0	68369399	T	G
5	chr5:68369482:T:C	0	68369482	C	T
5	chr5:68371535:G:A	0	68371535	A	G
5	chr5:68372955:A:G	0	68372955	G	A
5	chr5:68373033:G:A	0	68373033	A	G
5	chr5:68373690:GC:G	0	68373690	G	GC
5	chr5:68375762:G:A	0	68375762	A	G
5	chr5:68375856:A:T	0	68375856	T	A
5	chr5:68376932:T:C	0	68376932	C	T
5	chr5:68377807:A:G	0	68377807	G	A
5	chr5:68380513:G:A	0	68380513	A	G
5	chr5:68380562:C:T	0	68380562	T	C
5	chr5:68380585:A:T	0	68380585	T	A
5	chr5:68382195:ATAT:A	0	68382195	A	ATAT
5	chr5:68382676:G:A	0	68382676	A	G
5	chr5:68382678:A:G	0	68382678	G	A
5	chr5:68385597:G:A	0	68385597	A	G
5	chr5:68386944:G:A	0	68386944	A	G
5	chr5:68388429:A:G	0	68388429	G	A
5	chr5:68390160:T:G	0	68390160	G	T
5	chr5:68391837:T:C	0	68391837	C	T
5	chr5:68393428:G:C	0	68393428	C	G
5	chr5:68394364:T:C	0	68394364	C	T
5	chr5:68395657:A:T	0	68395657	T	A
5	chr5:68396052:G:A	0	68396052	A	G
5	chr5:68396878:T:C	0	68396878	C	T
5	chr5:68397270:A:G	0	68397270	G	A
5	chr5:68398419:C:T	0	68398419	T	C
5	chr5:68399025:G:A	0	68399025	A	G
5	chr5:68400198:A:G	0	68400198	G	A
5	chr5:68400450:T:C	0	68400450	C	T
5	chr5:68400517:T:C	0	68400517	C	T
5	chr5:68400836:A:T	0	68400836	T	A
5	chr5:68401382:T:C	0	68401382	C	T
5	chr5:68401675:T:C	0	68401675	C	T
5	chr5:68401679:T:C	0	68401679	C	T
5	chr5:68401822:A:G	0	68401822	G	A
5	chr5:68402210:G:A	0	68402210	A	G
5	chr5:68402685:C:T	0	68402685	T	C
5	chr5:68403217:C:T	0	68403217	T	C
5	chr5:68403865:A:G	0	68403865	G	A
5	chr5:68405613:A:G	0	68405613	G	A
5	chr5:68406243:C:G	0	68406243	G	C
5	chr5:68406560:A:G	0	68406560	G	A
5	chr5:68407263:A:G	0	68407263	G	A
5	chr5:68407490:T:A	0	68407490	A	T
5	chr5:68407938:T:C	0	68407938	C	T
5	chr5:68410463:C:T	0	68410463	T	C
5	chr5:68411242:G:A	0	68411242	A	G
5	chr5:68411877:G:A	0	68411877	A	G
5	chr5:68412034:G:A	0	68412034	A	G
5	chr5:68412305:C:T	0	68412305	T	C
5	chr5:68412391:T:C	0	68412391	C	T
5	chr5:68412684:C:T	0	68412684	T	C
5	chr5:68413239:T:A	0	68413239	A	T
5	chr5:68413487:C:A	0	68413487	A	C
5	chr5:68414217:G:T	0	68414217	T	G
```
