## Supplementary material for "Characterization of shared and ancestry-specific signals driving complex traits using multi-ancestry fine-mapping": mesusieoutput

```
                 eur          afr      eur_afr
   [1,] 0.0001417917 0.0002020036 4.794018e-05
   [2,] 0.0001411074 0.0002015500 4.743611e-05
   [3,] 0.0001416640 0.0002013522 4.771440e-05
   [4,] 0.0001393130 0.0002389248 5.337493e-05
   [5,] 0.0001386518 0.0002014308 4.580205e-05
   [6,] 0.0001382242 0.0002012006 4.466949e-05
   [7,] 0.0001392211 0.0002024148 4.632462e-05
   [8,] 0.0001387915 0.0002018085 4.596994e-05
   [9,] 0.0001384351 0.0001977214 4.432585e-05
  [10,] 0.0001384518 0.0002004099 4.545723e-05
  [11,] 0.0001387447 0.0002017739 4.590294e-05
  [12,] 0.0001387238 0.0002016936 4.587331e-05
  [13,] 0.0001380608 0.0002046777 4.562349e-05
  [14,] 0.0001373903 0.0002067297 4.550581e-05
  [15,] 0.0003607757 0.0002193239 1.532969e-04
  [16,] 0.0001833396 0.0002349594 8.129484e-05
  [17,] 0.0001364018 0.0002374579 4.560916e-05
  [18,] 0.0002035399 0.0002141158 6.853009e-05
  [19,] 0.0001369334 0.0002388883 4.524727e-05
  [20,] 0.0001365676 0.0002431579 4.578616e-05
  [21,] 0.0001886708 0.0002350302 8.450561e-05
  [22,] 0.0001362650 0.0002431245 4.627857e-05
  [23,] 0.0001361501 0.0002411006 4.614076e-05
  [24,] 0.0001367108 0.0002412442 4.555353e-05
  [25,] 0.0001364522 0.0002439555 4.596988e-05
  [26,] 0.0001384059 0.0002035187 4.478968e-05
  [27,] 0.0002316531 0.0002424253 1.168581e-04
  [28,] 0.0001374147 0.0002473770 4.607146e-05
  [29,] 0.0002100368 0.0002015755 6.121100e-05
  [30,] 0.0001382386 0.0002039204 4.477459e-05
  [31,] 0.0001982673 0.0002142535 6.572140e-05
  [32,] 0.0001366316 0.0002393768 4.554263e-05
  [33,] 0.0001371313 0.0002399236 4.518907e-05
  [34,] 0.0001380562 0.0002086650 4.592639e-05
  [35,] 0.0001379437 0.0002074733 4.517542e-05
  [36,] 0.0001381870 0.0002039874 4.488835e-05
  [37,] 0.0001362216 0.0002396445 4.602236e-05
  [38,] 0.0001379162 0.0002083369 4.538177e-05
  [39,] 0.0001359167 0.0002391594 4.649294e-05
  [40,] 0.0001768923 0.0002121815 5.854725e-05
  [41,] 0.0001378784 0.0002186670 4.556547e-05
  [42,] 0.0001364588 0.0002334569 4.648326e-05
  [43,] 0.0001361928 0.0002347801 4.565240e-05
  [44,] 0.0001363383 0.0002386029 4.576984e-05
  [45,] 0.0001378992 0.0002174272 4.545268e-05
  [46,] 0.0001376107 0.0002230582 4.451559e-05
  [47,] 0.0001387275 0.0002087102 4.443000e-05
  [48,] 0.0001363618 0.0002342891 4.541897e-05
  [49,] 0.0001422797 0.0002141309 4.325979e-05
  [50,] 0.0002457349 0.0002198014 9.652346e-05
  [51,] 0.0001367166 0.0002235209 4.513895e-05
  [52,] 0.0001391448 0.0002061115 4.418438e-05
  [53,] 0.0001424180 0.0001990144 4.331545e-05
  [54,] 0.0001387361 0.0002051599 4.425742e-05
  [55,] 0.0001382991 0.0002053596 4.470632e-05
  [56,] 0.0002483968 0.0002098782 7.969088e-05
  [57,] 0.0001362854 0.0002166830 4.442740e-05
  [58,] 0.0001828514 0.0002047820 6.947444e-05
  [59,] 0.0001363346 0.0003169972 5.311596e-05
  [60,] 0.0001650490 0.0002201178 5.576348e-05
  [61,] 0.0001926605 0.0002203457 6.715163e-05
  [62,] 0.0002317169 0.0002141293 7.912008e-05
  [63,] 0.0001408317 0.0002081557 4.039649e-05
  [64,] 0.0001556903 0.0002326957 4.049991e-05
  [65,] 0.0002104465 0.0002124738 6.693249e-05
  [66,] 0.0001466486 0.0003141950 4.940279e-05
  [67,] 0.0001529146 0.0002050833 5.201978e-05
  [68,] 0.0001763707 0.0002021097 4.781517e-05
  [69,] 0.0001557754 0.0002030122 5.154981e-05
  [70,] 0.0001935724 0.0002143779 6.496214e-05
  [71,] 0.0001743412 0.0002472105 4.166908e-05
  [72,] 0.0001568191 0.0003657366 3.833171e-05
  [73,] 0.0001611981 0.0002530599 4.006220e-05
  [74,] 0.0001533715 0.0002010394 5.039757e-05
  [75,] 0.0001582708 0.0002015562 4.475130e-05
  [76,] 0.0001572018 0.0002116497 4.333084e-05
  [77,] 0.0001467074 0.0002011106 4.798921e-05
  [78,] 0.0001474348 0.0002032835 4.865350e-05
  [79,] 0.0001404800 0.0002483219 3.867447e-05
  [80,] 0.0001419131 0.0002394584 3.897319e-05
  [81,] 0.0001481539 0.0002035927 4.916687e-05
  [82,] 0.0001480040 0.0002005477 4.390390e-05
  [83,] 0.0001451337 0.0002913180 3.846571e-05
  [84,] 0.0001517449 0.0002131207 5.151051e-05
  [85,] 0.0001306258 0.0001915907 4.257591e-05
  [86,] 0.0001239010 0.0002130147 4.207459e-05
  [87,] 0.0001483952 0.0002060993 4.798780e-05
  [88,] 0.0001479356 0.0002109532 4.924831e-05
  [89,] 0.0002177205 0.0002040841 6.392316e-05
  [90,] 0.0001764188 0.0001927219 5.917764e-05
  [91,] 0.0001531615 0.0002456803 5.121483e-05
  [92,] 0.0001529809 0.0002303604 5.000018e-05
  [93,] 0.0001784124 0.0001965763 5.071897e-05
  [94,] 0.0001620891 0.0002887295 4.630737e-05
  [95,] 0.0001534679 0.0002046210 5.473169e-05
  [96,] 0.0001522224 0.0002626093 6.740429e-05
  [97,] 0.0001524379 0.0002050072 5.430842e-05
  [98,] 0.0001493108 0.0002636680 5.490197e-05
  [99,] 0.0001473026 0.0001987129 4.307538e-05
 [100,] 0.0001529355 0.0002045841 5.443797e-05
 [101,] 0.0001541387 0.0002516023 5.126233e-05
 [102,] 0.0001312725 0.0001983956 3.985424e-05
 [103,] 0.0001529532 0.0002051699 5.463791e-05
 [104,] 0.0001539516 0.0002052437 5.519287e-05
 [105,] 0.0002054668 0.0002153680 6.700322e-05
 [106,] 0.0001533903 0.0002051018 5.484717e-05
 [107,] 0.0001522383 0.0002050677 5.421772e-05
 [108,] 0.0001518263 0.0002051620 5.402325e-05
 [109,] 0.0001535961 0.0002051779 5.498203e-05
 [110,] 0.0001493034 0.0002645102 5.523953e-05
 [111,] 0.0001530468 0.0002043404 5.441354e-05
 [112,] 0.0001534103 0.0002050027 5.482708e-05
 [113,] 0.0002020940 0.0002221360 6.660103e-05
 [114,] 0.0001493068 0.0002637680 5.510308e-05
 [115,] 0.0001532868 0.0002069622 5.538861e-05
 [116,] 0.0001562202 0.0002067923 5.693156e-05
 [117,] 0.0001493114 0.0002635375 5.514002e-05
 [118,] 0.0001534880 0.0002074381 5.565039e-05
 [119,] 0.0002068841 0.0001975719 6.327396e-05
 [120,] 0.0001531807 0.0002069242 5.531664e-05
 [121,] 0.0001527408 0.0002078920 5.537124e-05
 [122,] 0.0001536766 0.0002064520 5.544065e-05
 [123,] 0.0002086102 0.0001976514 6.334460e-05
 [124,] 0.0001531863 0.0002070129 5.534968e-05
 [125,] 0.0001525298 0.0002079302 5.526059e-05
 [126,] 0.0001531495 0.0002070442 5.533558e-05
 [127,] 0.0001536578 0.0002082027 5.597908e-05
 [128,] 0.0001570958 0.0002145255 5.955672e-05
 [129,] 0.0001313933 0.0001970048 3.997217e-05
 [130,] 0.0001534907 0.0002071662 5.556653e-05
 [131,] 0.0002070968 0.0001966707 6.364647e-05
 [132,] 0.0001516253 0.0002029866 5.050019e-05
 [133,] 0.0001550009 0.0002069066 5.630807e-05
 [134,] 0.0001523833 0.0002092009 5.550713e-05
 [135,] 0.0001522703 0.0002083850 5.525073e-05
 [136,] 0.0001488789 0.0001998120 4.314775e-05
 [137,] 0.0001526519 0.0002091472 5.569672e-05
 [138,] 0.0001508103 0.0002708644 6.763330e-05
 [139,] 0.0001517462 0.0002724741 6.893262e-05
 [140,] 0.0001508380 0.0002715688 6.779568e-05
 [141,] 0.0001534361 0.0002761302 7.156230e-05
 [142,] 0.0001492089 0.0002605027 5.506670e-05
 [143,] 0.0001514907 0.0002725779 6.868409e-05
 [144,] 0.0001512296 0.0002715308 6.820618e-05
 [145,] 0.0001510570 0.0002710150 6.792276e-05
 [146,] 0.0001504005 0.0002724126 6.746134e-05
 [147,] 0.0001498503 0.0002722748 6.682683e-05
 [148,] 0.0001499995 0.0002723736 6.700773e-05
 [149,] 0.0001496277 0.0002719915 6.652802e-05
 [150,] 0.0001499420 0.0002693055 6.637908e-05
 [151,] 0.0001506604 0.0002693170 6.716390e-05
 [152,] 0.0001516842 0.0002722910 6.884128e-05
 [153,] 0.0001502485 0.0002715978 6.714886e-05
 [154,] 0.0001510326 0.0002722816 6.813313e-05
 [155,] 0.0001507378 0.0002719033 6.774099e-05
 [156,] 0.0001507501 0.0002705310 6.750083e-05
 [157,] 0.0001604668 0.0002099021 4.370368e-05
 [158,] 0.0001522295 0.0002719348 6.935395e-05
 [159,] 0.0001515257 0.0002716457 6.853897e-05
 [160,] 0.0001527936 0.0002720768 6.997019e-05
 [161,] 0.0001507921 0.0002716041 6.773468e-05
 [162,] 0.0001451811 0.0002144834 4.982407e-05
 [163,] 0.0001491898 0.0002349261 5.264471e-05
 [164,] 0.0001517678 0.0002716040 6.879822e-05
 [165,] 0.0001528130 0.0002694567 6.946634e-05
 [166,] 0.0001524119 0.0002726753 6.969468e-05
 [167,] 0.0001526001 0.0002738275 7.012308e-05
 [168,] 0.0001825863 0.0002179460 6.576571e-05
 [169,] 0.0001516575 0.0002714090 6.864522e-05
 [170,] 0.0001550024 0.0001970273 4.527587e-05
 [171,] 0.0001518233 0.0002711645 6.877224e-05
 [172,] 0.0001513807 0.0002713980 6.834680e-05
 [173,] 0.0001558218 0.0002034954 5.243746e-05
 [174,] 0.0001522792 0.0002729681 6.962681e-05
 [175,] 0.0001499684 0.0002041170 5.058056e-05
 [176,] 0.0001284079 0.0002035844 4.431630e-05
 [177,] 0.0001496917 0.0002717128 6.659351e-05
 [178,] 0.0001479604 0.0002613219 6.284270e-05
 [179,] 0.0001455159 0.0002019505 4.759182e-05
 [180,] 0.0001450120 0.0002536517 5.843113e-05
 [181,] 0.0001470411 0.0002527381 6.022761e-05
 [182,] 0.0001495169 0.0002530784 6.289141e-05
 [183,] 0.0001512680 0.0002512189 6.419942e-05
 [184,] 0.0001499814 0.0002572488 6.414884e-05
 [185,] 0.0001511727 0.0002537660 6.463034e-05
 [186,] 0.0001523937 0.0002535781 6.574304e-05
 [187,] 0.0001511782 0.0002553732 6.496385e-05
 [188,] 0.0001513645 0.0002547388 6.501418e-05
 [189,] 0.0001520605 0.0002548428 6.573120e-05
 [190,] 0.0001562206 0.0001906422 4.940423e-05
 [191,] 0.0001514693 0.0002552723 6.526330e-05
 [192,] 0.0001521339 0.0002546693 6.575822e-05
 [193,] 0.0001528850 0.0002553206 6.660118e-05
 [194,] 0.0001615632 0.0001907488 5.000307e-05
 [195,] 0.0001532412 0.0002473299 6.524848e-05
 [196,] 0.0001529618 0.0002480192 6.516034e-05
 [197,] 0.0001496815 0.0002336103 5.082070e-05
 [198,] 0.0001525637 0.0002470594 6.459452e-05
 [199,] 0.0001533165 0.0002475370 6.536259e-05
 [200,] 0.0004995652 0.0002127064 1.921882e-04
 [201,] 0.0001541825 0.0002471004 6.601052e-05
 [202,] 0.0001547829 0.0002464384 6.636829e-05
 [203,] 0.0001540192 0.0002029155 5.137744e-05
 [204,] 0.0001602554 0.0001910527 5.151916e-05
 [205,] 0.0001500660 0.0002347029 5.050512e-05
 [206,] 0.0001528795 0.0002500400 6.545859e-05
 [207,] 0.0001798946 0.0002280097 8.021537e-05
 [208,] 0.0002139340 0.0001982887 6.332692e-05
 [209,] 0.0001823298 0.0002258317 8.074183e-05
 [210,] 0.0002036520 0.0002139352 6.626984e-05
 [211,] 0.0002187869 0.0002195539 9.850119e-05
 [212,] 0.0001696681 0.0002123061 6.740757e-05
 [213,] 0.0002305727 0.0002234747 9.382498e-05
 [214,] 0.0001301516 0.0002445173 3.935413e-05
 [215,] 0.0001305548 0.0002436474 3.930752e-05
 [216,] 0.0002288415 0.0002039079 5.923191e-05
 [217,] 0.0001285085 0.0002138762 4.457185e-05
 [218,] 0.0002131437 0.0002132940 7.093457e-05
 [219,] 0.0002255386 0.0002039738 5.871669e-05
 [220,] 0.0001284859 0.0002150280 4.470542e-05
 [221,] 0.0003338314 0.0002484619 6.020103e-05
 [222,] 0.0001880082 0.0002017337 5.910186e-05
 [223,] 0.0001296911 0.0002512812 3.951397e-05
 [224,] 0.0001973908 0.0001964125 6.068135e-05
 [225,] 0.0002351552 0.0001986899 6.982560e-05
 [226,] 0.0001986775 0.0001988606 6.195721e-05
 [227,] 0.0001684534 0.0002463606 4.977369e-05
 [228,] 0.0001673952 0.0002453272 4.978438e-05
 [229,] 0.0001659247 0.0001977756 5.443660e-05
 [230,] 0.0001324262 0.0002496819 3.927654e-05
 [231,] 0.0001322389 0.0005062088 3.867205e-05
 [232,] 0.0003284952 0.0002001361 8.791948e-05
 [233,] 0.0001696651 0.0002453861 4.978397e-05
 [234,] 0.0001717399 0.0002476664 4.982482e-05
 [235,] 0.0001818276 0.0001990498 5.671203e-05
 [236,] 0.0001915211 0.0001969173 6.229516e-05
 [237,] 0.0001469448 0.0002315576 5.206135e-05
 [238,] 0.0002077213 0.0002180642 6.628072e-05
 [239,] 0.0001647949 0.0001976039 5.388932e-05
 [240,] 0.0001627442 0.0001979007 5.349765e-05
 [241,] 0.0001323479 0.0002427634 3.921667e-05
 [242,] 0.0001890710 0.0001990193 6.076754e-05
 [243,] 0.0001738043 0.0002043276 5.695715e-05
 [244,] 0.0001592742 0.0001968826 5.143412e-05
 [245,] 0.0002905855 0.0002165594 8.343523e-05
 [246,] 0.0001678023 0.0002501323 4.985015e-05
 [247,] 0.0001391402 0.0002382312 5.937021e-05
 [248,] 0.0001993529 0.0002100213 6.463642e-05
 [249,] 0.0001295427 0.0002469550 4.560675e-05
 [250,] 0.0001256253 0.0004947684 3.992752e-05
 [251,] 0.0001700768 0.0002505245 4.982419e-05
 [252,] 0.0001852779 0.0001987419 5.881649e-05
 [253,] 0.0001798294 0.0001989560 5.659884e-05
 [254,] 0.0001815396 0.0001987532 5.785530e-05
 [255,] 0.0001826965 0.0001987598 5.823746e-05
 [256,] 0.0001722117 0.0002529188 4.980101e-05
 [257,] 0.0001336484 0.0002525829 4.473213e-05
 [258,] 0.0001649882 0.0002529261 4.138341e-05
 [259,] 0.0001382095 0.0002186134 3.858217e-05
 [260,] 0.0001548356 0.0004544671 3.794864e-05
 [261,] 0.0002302875 0.0001997877 6.612575e-05
 [262,] 0.0001791522 0.0001990179 5.653006e-05
 [263,] 0.0001329092 0.0002574306 4.560065e-05
 [264,] 0.0001425898 0.0002355376 3.837511e-05
 [265,] 0.0003157393 0.0001992164 8.969181e-05
 [266,] 0.0001300676 0.0002242587 4.097892e-05
 [267,] 0.0002443498 0.0002330448 5.146619e-05
 [268,] 0.0002551047 0.0002296337 5.341168e-05
 [269,] 0.0003806714 0.0001975649 1.087542e-04
 [270,] 0.0001349700 0.0002222129 4.148876e-05
 [271,] 0.0001424205 0.0002242379 4.678742e-05
 [272,] 0.0001304806 0.0002712714 3.774025e-05
 [273,] 0.0001859570 0.0002072207 5.643916e-05
 [274,] 0.0003786108 0.0001979951 1.061032e-04
 [275,] 0.0002046427 0.0001999747 6.599905e-05
 [276,] 0.0001373385 0.0002215822 4.157035e-05
 [277,] 0.0001344550 0.0002225001 4.148720e-05
 [278,] 0.0002285761 0.0002089890 8.156492e-05
 [279,] 0.0001341521 0.0002226517 4.148466e-05
 [280,] 0.0002162458 0.0002135481 7.262079e-05
 [281,] 0.0001432978 0.0002234317 4.639687e-05
 [282,] 0.0002147333 0.0002093131 7.684908e-05
 [283,] 0.0001426059 0.0002232561 4.666341e-05
 [284,] 0.0002107890 0.0002136227 7.162959e-05
 [285,] 0.0002162185 0.0002128787 7.265048e-05
 [286,] 0.0001382860 0.0002201954 4.159153e-05
 [287,] 0.0001225314 0.0002096489 3.813743e-05
 [288,] 0.0001264028 0.0002196117 4.414837e-05
 [289,] 0.0001485153 0.0002077678 4.796740e-05
 [290,] 0.0003489274 0.0002011921 8.644988e-05
 [291,] 0.0001675680 0.0002138723 5.548419e-05
 [292,] 0.0001245839 0.0002011977 3.848597e-05
 [293,] 0.0002147224 0.0002274734 9.961309e-05
 [294,] 0.0002260264 0.0002179448 8.870652e-05
 [295,] 0.0002187630 0.0002260692 1.010987e-04
 [296,] 0.0002162049 0.0002251594 9.890767e-05
 [297,] 0.0001876568 0.0002123028 6.081118e-05
 [298,] 0.0001533274 0.0002012002 5.130514e-05
 [299,] 0.0001235731 0.0002298769 3.789097e-05
 [300,] 0.0001382213 0.0002457450 5.195603e-05
 [301,] 0.0003125219 0.0002034621 7.997881e-05
 [302,] 0.0002264968 0.0002242845 1.006542e-04
 [303,] 0.0001901673 0.0002142935 6.151126e-05
 [304,] 0.0002117828 0.0002282548 9.831998e-05
 [305,] 0.0004231970 0.0002256709 2.014578e-04
 [306,] 0.0002327878 0.0002235937 1.035662e-04
 [307,] 0.0001512329 0.0002022953 5.082801e-05
 [308,] 0.0002187178 0.0002251741 1.007636e-04
 [309,] 0.0001541958 0.0002021631 5.182156e-05
 [310,] 0.0001495175 0.0002030232 4.865133e-05
 [311,] 0.0002201065 0.0002245500 1.011431e-04
 [312,] 0.0002347747 0.0002193170 1.052482e-04
 [313,] 0.0003007632 0.0002212384 1.352499e-04
 [314,] 0.0001880157 0.0002141088 6.111937e-05
 [315,] 0.0001215642 0.0002309601 3.811748e-05
 [316,] 0.0001476917 0.0002304747 5.284285e-05
 [317,] 0.0002360708 0.0002226726 1.010205e-04
 [318,] 0.0002729440 0.0002275660 1.292529e-04
 [319,] 0.0002916076 0.0002063266 7.321378e-05
 [320,] 0.0001419037 0.0002185897 5.049472e-05
 [321,] 0.0001258167 0.0002304088 4.114654e-05
 [322,] 0.0001699319 0.0002176797 6.316803e-05
 [323,] 0.0001250922 0.0002267229 4.139997e-05
 [324,] 0.0001255033 0.0002315692 4.134555e-05
 [325,] 0.0001256492 0.0002282964 4.113048e-05
 [326,] 0.0001577630 0.0002301583 6.477639e-05
 [327,] 0.0001153182 0.0002144792 3.780559e-05
 [328,] 0.0001665093 0.0002179339 6.173814e-05
 [329,] 0.0001256464 0.0002284222 4.113930e-05
 [330,] 0.0001267492 0.0002263181 4.074773e-05
 [331,] 0.0001506821 0.0002080880 4.966221e-05
 [332,] 0.0001442098 0.0001944581 4.927652e-05
 [333,] 0.0001466132 0.0001969407 5.139899e-05
 [334,] 0.0003551475 0.0002018416 1.154213e-04
 [335,] 0.0001418973 0.0001926533 4.742456e-05
 [336,] 0.0001254851 0.0001944353 4.006674e-05
 [337,] 0.0001406129 0.0001943524 4.779922e-05
 [338,] 0.0001259449 0.0001940968 4.031519e-05
 [339,] 0.0001430978 0.0001926898 4.785869e-05
 [340,] 0.0001150355 0.0001994901 3.733848e-05
 [341,] 0.0003452608 0.0002014139 1.130610e-04
 [342,] 0.0001496135 0.0001897868 4.736141e-05
 [343,] 0.0001507180 0.0001897756 4.763942e-05
 [344,] 0.0001789878 0.0002144914 5.845598e-05
 [345,] 0.0001459958 0.0001938943 4.964317e-05
 [346,] 0.0001150076 0.0001970433 3.725209e-05
 [347,] 0.0001511368 0.0002115640 4.794316e-05
 [348,] 0.0001822774 0.0002134444 6.052049e-05
 [349,] 0.0009410974 0.0001919596 2.985482e-04
 [350,] 0.0008604686 0.0001926144 2.814667e-04
 [351,] 0.0006991472 0.0001971949 1.714286e-04
 [352,] 0.0002124150 0.0002025097 6.716348e-05
 [353,] 0.0009303541 0.0001925513 3.049646e-04
 [354,] 0.0008372055 0.0001937560 2.101778e-04
 [355,] 0.0014176646 0.0002230266 8.094182e-04
 [356,] 0.0006506060 0.0002105803 1.901611e-04
 [357,] 0.0011360394 0.0002262099 6.628721e-04
 [358,] 0.0010801456 0.0001940609 2.932137e-04
 [359,] 0.0011757767 0.0002251285 6.799675e-04
 [360,] 0.0004039047 0.0002049855 1.712826e-04
 [361,] 0.0012244277 0.0001951760 4.323483e-04
 [362,] 0.0008351795 0.0002615295 6.465006e-04
 [363,] 0.0001748781 0.0002235654 6.415557e-05
 [364,] 0.0002437577 0.0002180102 7.078550e-05
 [365,] 0.0001742340 0.0002238378 6.379311e-05
 [366,] 0.0027010997 0.0002054370 1.220560e-03
 [367,] 0.0001752436 0.0002226460 6.409483e-05
 [368,] 0.0001762483 0.0002100180 5.530310e-05
 [369,] 0.0001828063 0.0002143126 5.579355e-05
 [370,] 0.0001823878 0.0002144905 5.572265e-05
 [371,] 0.0001773388 0.0002105096 5.537377e-05
 [372,] 0.0025643870 0.0001963875 9.137882e-04
 [373,] 0.0001823218 0.0002139961 5.575551e-05
 [374,] 0.0008342940 0.0002550918 6.143517e-04
 [375,] 0.0008189193 0.0002013906 3.363451e-04
 [376,] 0.0007277931 0.0002451465 4.805661e-04
 [377,] 0.0001578214 0.0002333858 5.125151e-05
 [378,] 0.0002304165 0.0002149881 8.128617e-05
 [379,] 0.0001588061 0.0002335093 5.108022e-05
 [380,] 0.0016448304 0.0001910964 4.843168e-04
 [381,] 0.0001741552 0.0002077961 5.907792e-05
 [382,] 0.0001592246 0.0002341446 5.102203e-05
 [383,] 0.0001552532 0.0002346328 5.315511e-05
 [384,] 0.0001549407 0.0002104702 5.024457e-05
 [385,] 0.0001550302 0.0002364554 5.447301e-05
 [386,] 0.0001469268 0.0002053773 5.271952e-05
 [387,] 0.0001552320 0.0002102368 5.317651e-05
 [388,] 0.0001546668 0.0002132555 5.104726e-05
 [389,] 0.0002036112 0.0002366149 5.132024e-05
 [390,] 0.0011488111 0.0002094487 5.330313e-04
 [391,] 0.0001758528 0.0002119689 4.538173e-05
 [392,] 0.0002070528 0.0002412664 5.064053e-05
 [393,] 0.0002066976 0.0002320219 8.128751e-05
 [394,] 0.0002395838 0.0001912846 7.674403e-05
 [395,] 0.0001986227 0.0002241955 7.895814e-05
 [396,] 0.0002408120 0.0001921576 8.000387e-05
 [397,] 0.0002375989 0.0001902694 7.283121e-05
 [398,] 0.0001966384 0.0002097410 4.980987e-05
 [399,] 0.0001851299 0.0001933889 5.243649e-05
 [400,] 0.0001821885 0.0001930643 5.201879e-05
 [401,] 0.0002103067 0.0002107292 5.157103e-05
 [402,] 0.0001505588 0.0002267212 5.067489e-05
 [403,] 0.0002067847 0.0002382469 8.432249e-05
 [404,] 0.0001948812 0.0002143709 4.855159e-05
 [405,] 0.0045053997 0.0002042259 7.304924e-04
 [406,] 0.0002332229 0.0001902688 7.152723e-05
 [407,] 0.0002149635 0.0002115296 5.205720e-05
 [408,] 0.0001551603 0.0002376957 5.577954e-05
 [409,] 0.0002093543 0.0002357073 5.216266e-05
 [410,] 0.0002402123 0.0001910467 7.731582e-05
 [411,] 0.0001372740 0.0002198824 5.357345e-05
 [412,] 0.0001526348 0.0002276964 4.961326e-05
 [413,] 0.0001974585 0.0002028148 6.374493e-05
 [414,] 0.0013325458 0.0002113481 4.673859e-04
 [415,] 0.0001968397 0.0002366388 5.056067e-05
 [416,] 0.0002694320 0.0001922836 7.276554e-05
 [417,] 0.0002488080 0.0002254305 1.135205e-04
 [418,] 0.0002408122 0.0002262999 1.099516e-04
 [419,] 0.0002373196 0.0001901106 7.298869e-05
 [420,] 0.0002073633 0.0002086051 7.003011e-05
 [421,] 0.0002062430 0.0002049238 6.796887e-05
 [422,] 0.0001986716 0.0002020362 6.186438e-05
 [423,] 0.0002457735 0.0002259780 1.123702e-04
 [424,] 0.0002104091 0.0002046656 6.830071e-05
 [425,] 0.0002366277 0.0001900699 7.182908e-05
 [426,] 0.0002062737 0.0002137650 7.144399e-05
 [427,] 0.0002287559 0.0002294493 1.057391e-04
 [428,] 0.0001987405 0.0002067591 6.439674e-05
 [429,] 0.0002051552 0.0002087692 6.840836e-05
 [430,] 0.0001722002 0.0001967389 6.171219e-05
 [431,] 0.0001803854 0.0001931960 6.129992e-05
 [432,] 0.0004596715 0.0002205923 2.031148e-04
 [433,] 0.0001943349 0.0002164855 4.935157e-05
 [434,] 0.0006300345 0.0002056150 1.864214e-04
 [435,] 0.0001990772 0.0002125696 6.687001e-05
 [436,] 0.0001734802 0.0001953073 5.712026e-05
 [437,] 0.0001701962 0.0002082391 6.650950e-05
 [438,] 0.0002174498 0.0002203780 8.686436e-05
 [439,] 0.0002662594 0.0001913448 7.634757e-05
 [440,] 0.0001596454 0.0002106686 5.289196e-05
 [441,] 0.0004021653 0.0001908544 1.202302e-04
 [442,] 0.0001231670 0.0001929369 4.001495e-05
 [443,] 0.0001340810 0.0002116256 4.435847e-05
 [444,] 0.0001638179 0.0002286764 4.544913e-05
 [445,] 0.0001639376 0.0002279579 4.551142e-05
 [446,] 0.0001350936 0.0002463214 5.012220e-05
 [447,] 0.0001472603 0.0002173707 5.248564e-05
 [448,] 0.0001269487 0.0002082216 4.147811e-05
 [449,] 0.0001257264 0.0001946424 4.077853e-05
 [450,] 0.0001453172 0.0002180743 5.175237e-05
 [451,] 0.0001672328 0.0002350325 6.382427e-05
 [452,] 0.0002061240 0.0002087115 5.956298e-05
 [453,] 0.0001254249 0.0002211976 4.280191e-05
 [454,] 0.0002241945 0.0001983539 7.661985e-05
 [455,] 0.0001161481 0.0002012555 3.794422e-05
 [456,] 0.0001863326 0.0002141654 6.383057e-05
 [457,] 0.0001495264 0.0002267314 6.174582e-05
 [458,] 0.0001918312 0.0002033209 6.082731e-05
 [459,] 0.0001897996 0.0002080095 6.174226e-05
 [460,] 0.0001238343 0.0002035704 4.066747e-05
 [461,] 0.0001293165 0.0002009729 4.174815e-05
 [462,] 0.0001963689 0.0002125468 6.488261e-05
 [463,] 0.0001439892 0.0001965142 4.258522e-05
 [464,] 0.0002041747 0.0002136772 6.739729e-05
 [465,] 0.0001310823 0.0002003544 4.245755e-05
 [466,] 0.0001520582 0.0002126518 5.004637e-05
 [467,] 0.0001402678 0.0002082306 4.670099e-05
 [468,] 0.0001378722 0.0002085570 4.488873e-05
 [469,] 0.0001368294 0.0002082099 4.404675e-05
 [470,] 0.0001466927 0.0002038450 5.323658e-05
 [471,] 0.0001615279 0.0002089696 5.640456e-05
 [472,] 0.0001720850 0.0002036850 5.819836e-05
 [473,] 0.0001754310 0.0002033963 5.888675e-05
 [474,] 0.0001606077 0.0002073166 4.401183e-05
 [475,] 0.0001585432 0.0002188344 4.241970e-05
 [476,] 0.0001577826 0.0002116615 4.281598e-05
 [477,] 0.0001892494 0.0002296055 6.837942e-05
 [478,] 0.0001897315 0.0002285454 6.895472e-05
 [479,] 0.0001484802 0.0002032555 4.459069e-05
 [480,] 0.0001401056 0.0002048001 4.463505e-05
 [481,] 0.0001617914 0.0002088182 5.420864e-05
 [482,] 0.0002130559 0.0002106002 7.086558e-05
 [483,] 0.0001510342 0.0002122369 5.608484e-05
 [484,] 0.0001939134 0.0002057204 5.458855e-05
 [485,] 0.0001905478 0.0002139995 6.040530e-05
 [486,] 0.0001888529 0.0002315850 6.506091e-05
 [487,] 0.0001237172 0.0002032917 4.036992e-05
 [488,] 0.0001423129 0.0002091197 4.570760e-05
 [489,] 0.0001886774 0.0002290856 6.514939e-05
 [490,] 0.0002078969 0.0002105990 6.839998e-05
 [491,] 0.0001396410 0.0002091550 4.493752e-05
 [492,] 0.0001879401 0.0002196732 5.658971e-05
 [493,] 0.0001201997 0.0002033274 3.923699e-05
 [494,] 0.0001365476 0.0002070333 4.091639e-05
 [495,] 0.0001473148 0.0002124873 4.949221e-05
 [496,] 0.0001521572 0.0002052363 4.842686e-05
 [497,] 0.0001885711 0.0002310281 6.592635e-05
 [498,] 0.0001219967 0.0002023302 3.911305e-05
 [499,] 0.0001178274 0.0002336549 4.219432e-05
 [500,] 0.0001415565 0.0002082316 4.610508e-05
 [501,] 0.0001559475 0.0002133058 5.212948e-05
 [502,] 0.0001507089 0.0002062310 4.720469e-05
 [503,] 0.0001893801 0.0002107442 5.569213e-05
 [504,] 0.0001888615 0.0002256145 6.385764e-05
 [505,] 0.0002300132 0.0002162939 8.530833e-05
 [506,] 0.0001813783 0.0002131311 5.934712e-05
 [507,] 0.0001382672 0.0002121268 4.074998e-05
 [508,] 0.0001396985 0.0002080965 4.585808e-05
 [509,] 0.0001202021 0.0002034119 3.922621e-05
 [510,] 0.0001884300 0.0002322130 6.095183e-05
 [511,] 0.0001885787 0.0002289353 6.557246e-05
 [512,] 0.0001406020 0.0002081472 4.588256e-05
 [513,] 0.0001887135 0.0002302047 6.519351e-05
 [514,] 0.0001374439 0.0002117732 4.112273e-05
 [515,] 0.0001872541 0.0002204486 6.122854e-05
 [516,] 0.0001356125 0.0002124194 4.039891e-05
 [517,] 0.0001395826 0.0002081698 4.552212e-05
 [518,] 0.0002221201 0.0002156673 8.095954e-05
 [519,] 0.0001887039 0.0002330234 6.574536e-05
 [520,] 0.0001868569 0.0002462161 7.097745e-05
 [521,] 0.0001896973 0.0002279335 5.688255e-05
 [522,] 0.0001382618 0.0002081393 4.517673e-05
 [523,] 0.0001887039 0.0002332334 6.624726e-05
 [524,] 0.0001889795 0.0002352259 6.538012e-05
 [525,] 0.0001414176 0.0002091331 4.540522e-05
 [526,] 0.0001861870 0.0002132742 6.037069e-05
 [527,] 0.0001387565 0.0002081494 4.530774e-05
 [528,] 0.0001887063 0.0002329341 6.619074e-05
 [529,] 0.0001226323 0.0002033514 3.997852e-05
 [530,] 0.0001881845 0.0002345596 6.155424e-05
 [531,] 0.0001909596 0.0002075076 6.163738e-05
 [532,] 0.0001886814 0.0002337938 6.655562e-05
 [533,] 0.0001401618 0.0002090976 4.507951e-05
 [534,] 0.0001887190 0.0002332968 6.626752e-05
 [535,] 0.0001888891 0.0002350486 6.594529e-05
 [536,] 0.0002219166 0.0002153981 6.937009e-05
 [537,] 0.0001338159 0.0002080336 4.409815e-05
 [538,] 0.0001366498 0.0002071018 4.069003e-05
 [539,] 0.0001887576 0.0002331479 6.609080e-05
 [540,] 0.0001894103 0.0002266800 5.688196e-05
 [541,] 0.0001887997 0.0002342793 6.614165e-05
 [542,] 0.0001887189 0.0002328946 6.622651e-05
 [543,] 0.0001865541 0.0002131955 6.074535e-05
 [544,] 0.0001885242 0.0002411283 6.367992e-05
 [545,] 0.0001868428 0.0002367917 6.306444e-05
 [546,] 0.0001432404 0.0002148585 4.122723e-05
 [547,] 0.0001886649 0.0002340509 6.714533e-05
 [548,] 0.0001828743 0.0002131633 5.968762e-05
 [549,] 0.0001865751 0.0002367849 6.347603e-05
 [550,] 0.0001822652 0.0002187938 5.782453e-05
 [551,] 0.0001886965 0.0002355180 6.808027e-05
 [552,] 0.0001388731 0.0002378825 3.959739e-05
 [553,] 0.0001888187 0.0002433789 7.113116e-05
 [554,] 0.0001889348 0.0002446829 7.189332e-05
 [555,] 0.0002000508 0.0002139355 6.318805e-05
 [556,] 0.0001187677 0.0002033897 3.883323e-05
 [557,] 0.0001397458 0.0002060181 4.445056e-05
 [558,] 0.0001870674 0.0002433492 6.395198e-05
 [559,] 0.0001942008 0.0002103848 5.270865e-05
 [560,] 0.0001849437 0.0002302374 5.882899e-05
 [561,] 0.0001182565 0.0002033693 3.871676e-05
 [562,] 0.0001251438 0.0002113429 4.156445e-05
 [563,] 0.0001300742 0.0002119680 3.984690e-05
 [564,] 0.0001892854 0.0002445711 7.242181e-05
 [565,] 0.0001897255 0.0002356902 7.096592e-05
 [566,] 0.0001903434 0.0002433540 7.463063e-05
 [567,] 0.0001182334 0.0002033924 3.869239e-05
 [568,] 0.0001296283 0.0002095071 4.233150e-05
 [569,] 0.0001901532 0.0002554028 7.815867e-05
 [570,] 0.0001892599 0.0002474115 7.279920e-05
 [571,] 0.0001299138 0.0002083060 4.235840e-05
 [572,] 0.0001880003 0.0002348373 6.907307e-05
 [573,] 0.0001827727 0.0002305149 6.066061e-05
 [574,] 0.0001894319 0.0002514712 7.447630e-05
 [575,] 0.0001794583 0.0002151507 6.253409e-05
 [576,] 0.0001282240 0.0002081400 4.202236e-05
 [577,] 0.0001938522 0.0002202359 6.863278e-05
 [578,] 0.0001892807 0.0002517423 7.392109e-05
 [579,] 0.0001889601 0.0002512069 7.210697e-05
 [580,] 0.0001892297 0.0002518418 7.379086e-05
 [581,] 0.0001314292 0.0002081521 4.294169e-05
 [582,] 0.0001892155 0.0002550604 7.449525e-05
 [583,] 0.0001891081 0.0002512031 7.293713e-05
 [584,] 0.0002501826 0.0002349262 5.737228e-05
 [585,] 0.0001319341 0.0002126831 3.991651e-05
 [586,] 0.0001886336 0.0002592497 7.165352e-05
 [587,] 0.0001887420 0.0002716747 7.451618e-05
 [588,] 0.0001481908 0.0002467068 5.127828e-05
 [589,] 0.0001461263 0.0002126976 5.137067e-05
 [590,] 0.0001932663 0.0002101812 6.428201e-05
 [591,] 0.0001417339 0.0002146677 5.031024e-05
 [592,] 0.0001335421 0.0002036755 4.365530e-05
 [593,] 0.0001667352 0.0002011902 5.159281e-05
 [594,] 0.0001716929 0.0002026943 4.850196e-05
 [595,] 0.0001160488 0.0002065454 3.815408e-05
 [596,] 0.0001758294 0.0002010293 5.392085e-05
 [597,] 0.0001561312 0.0001912583 4.791954e-05
 [598,] 0.0001494915 0.0002313707 4.904825e-05
 [599,] 0.0001597248 0.0002272166 6.618860e-05
 [600,] 0.0001681522 0.0002117472 4.913925e-05
 [601,] 0.0001590925 0.0002296347 6.663282e-05
 [602,] 0.0001581323 0.0002286074 6.574085e-05
 [603,] 0.0002043795 0.0002131645 6.658212e-05
 [604,] 0.0001925812 0.0002140718 6.288347e-05
 [605,] 0.0003899652 0.0002009929 1.062804e-04
 [606,] 0.0001302029 0.0002069834 4.326722e-05
 [607,] 0.0005107098 0.0001940294 1.359743e-04
 [608,] 0.0004762882 0.0001938656 1.287190e-04
 [609,] 0.0001504594 0.0002080960 5.045805e-05
 [610,] 0.0005407502 0.0001939457 1.435006e-04
 [611,] 0.0003021886 0.0002221605 1.423113e-04
 [612,] 0.0002678331 0.0001959559 7.187885e-05
 [613,] 0.0001529762 0.0002083382 5.169348e-05
 [614,] 0.0002381428 0.0001985586 6.266672e-05
 [615,] 0.0001609038 0.0002011549 5.541406e-05
 [616,] 0.0004505086 0.0002057136 1.319740e-04
 [617,] 0.0001770253 0.0002139993 6.053512e-05
 [618,] 0.0001366400 0.0001903135 4.401490e-05
 [619,] 0.0001343340 0.0002035118 4.652224e-05
 [620,] 0.0001334798 0.0002035822 4.620710e-05
 [621,] 0.0001332688 0.0002031500 4.594837e-05
 [622,] 0.0001317460 0.0002064472 4.661313e-05
 [623,] 0.0001375737 0.0002030486 4.760979e-05
 [624,] 0.0004696131 0.0002224957 2.358827e-04
 [625,] 0.0001366345 0.0002089596 4.992850e-05
 [626,] 0.0001574995 0.0001951091 5.518802e-05
 [627,] 0.0001426199 0.0002105018 4.627902e-05
 [628,] 0.0001423040 0.0001964095 4.989618e-05
 [629,] 0.0001222396 0.0002024245 4.053298e-05
 [630,] 0.0002437433 0.0002166529 7.144892e-05
 [631,] 0.0004845810 0.0002017069 1.737918e-04
 [632,] 0.0002123154 0.0001933743 6.809323e-05
 [633,] 0.0002173359 0.0001935220 7.015238e-05
 [634,] 0.0001391295 0.0002033612 5.104474e-05
 [635,] 0.0001423849 0.0002036444 5.264389e-05
 [636,] 0.0001463915 0.0002041927 5.468486e-05
 [637,] 0.0001429197 0.0002084674 5.205630e-05
 [638,] 0.0001411453 0.0002089822 5.145912e-05
 [639,] 0.0001838201 0.0002142726 6.067105e-05
 [640,] 0.0001698217 0.0002139583 5.774931e-05
 [641,] 0.0001660885 0.0002091346 6.248331e-05
 [642,] 0.0001662368 0.0002089750 6.245959e-05
 [643,] 0.0001644619 0.0002174041 5.593681e-05
 [644,] 0.0001562943 0.0001958966 5.195064e-05
 [645,] 0.0001763384 0.0001986691 5.791212e-05
 [646,] 0.0001843901 0.0002043088 6.332901e-05
 [647,] 0.0001688721 0.0001985400 5.314908e-05
 [648,] 0.0001546177 0.0001946241 5.299846e-05
 [649,] 0.0002094310 0.0002182007 8.974585e-05
 [650,] 0.0001588418 0.0001958591 5.376074e-05
 [651,] 0.0001531458 0.0001977475 5.207083e-05
 [652,] 0.0001528825 0.0001975239 5.182295e-05
 [653,] 0.0004141231 0.0002031566 1.519853e-04
 [654,] 0.0001858649 0.0001979555 5.882498e-05
 [655,] 0.0001530724 0.0002107348 4.899664e-05
 [656,] 0.0001964654 0.0002279544 8.675831e-05
 [657,] 0.0001985467 0.0002034958 6.750724e-05
 [658,] 0.0003348730 0.0002064503 1.294821e-04
 [659,] 0.0003615594 0.0002073408 1.427484e-04
 [660,] 0.0001798947 0.0002147982 6.963094e-05
 [661,] 0.0001805292 0.0002147227 6.990433e-05
 [662,] 0.0001703310 0.0002122216 6.616736e-05
 [663,] 0.0001704472 0.0001991520 5.536473e-05
 [664,] 0.0001688416 0.0001992996 5.511314e-05
 [665,] 0.0001702421 0.0002056600 6.122951e-05
 [666,] 0.0001759004 0.0001988685 5.631833e-05
 [667,] 0.0001701764 0.0001990797 5.514027e-05
 [668,] 0.0001981698 0.0002001640 6.999443e-05
 [669,] 0.0001730262 0.0001991813 5.619715e-05
 [670,] 0.0003611828 0.0002037972 1.149680e-04
 [671,] 0.0001670026 0.0002025380 5.967098e-05
 [672,] 0.0001680321 0.0002019159 5.979004e-05
 [673,] 0.0001665160 0.0002024493 5.940712e-05
 [674,] 0.0001916252 0.0002091071 6.237422e-05
 [675,] 0.0001869413 0.0002073512 6.082210e-05
 [676,] 0.0002004449 0.0002004451 7.114908e-05
 [677,] 0.0001813100 0.0002123992 6.882833e-05
 [678,] 0.0001327017 0.0002080099 4.729794e-05
 [679,] 0.0001699143 0.0002011803 6.019675e-05
 [680,] 0.0001326331 0.0002076779 4.718625e-05
 [681,] 0.0001638919 0.0002044974 5.451530e-05
 [682,] 0.0001671785 0.0002022123 5.957179e-05
 [683,] 0.0001693733 0.0002021670 6.051260e-05
 [684,] 0.0001660406 0.0002020281 5.896955e-05
 [685,] 0.0001753948 0.0002028540 6.197397e-05
 [686,] 0.0001792304 0.0002130717 6.820879e-05
 [687,] 0.0001342785 0.0002129062 4.527933e-05
 [688,] 0.0001695955 0.0002013824 6.016080e-05
 [689,] 0.0001704705 0.0002016402 6.068448e-05
 [690,] 0.0001500159 0.0002585018 4.350392e-05
 [691,] 0.0001825778 0.0002130633 6.982110e-05
 [692,] 0.0001833681 0.0002123426 6.975397e-05
 [693,] 0.0001816778 0.0002121472 6.883746e-05
 [694,] 0.0001708845 0.0002134583 6.422578e-05
 [695,] 0.0003175721 0.0002084583 1.265716e-04
 [696,] 0.0002026489 0.0002236380 8.553284e-05
 [697,] 0.0002061380 0.0002227751 8.697520e-05
 [698,] 0.0001377806 0.0002417837 4.174195e-05
 [699,] 0.0001296748 0.0001946191 4.359856e-05
 [700,] 0.0001350251 0.0002110879 4.560091e-05
 [701,] 0.0001347293 0.0002179481 4.606992e-05
 [702,] 0.0001539717 0.0002144022 5.048407e-05
 [703,] 0.0001345883 0.0002202687 4.778187e-05
 [704,] 0.0001349180 0.0002178040 4.629016e-05
 [705,] 0.0001283772 0.0001900979 4.125040e-05
 [706,] 0.0001495779 0.0001979664 5.082402e-05
 [707,] 0.0001877375 0.0002256274 6.866710e-05
 [708,] 0.0001795672 0.0002228844 4.855689e-05
 [709,] 0.0001706100 0.0001958563 5.882263e-05
 [710,] 0.0002028962 0.0002139866 6.762698e-05
 [711,] 0.0001406581 0.0002201955 5.088716e-05
 [712,] 0.0001887771 0.0002181217 6.611152e-05
 [713,] 0.0001377356 0.0002241248 4.953103e-05
 [714,] 0.0001792566 0.0002189902 7.251010e-05
 [715,] 0.0002360638 0.0002135838 8.010512e-05
 [716,] 0.0002251750 0.0002277006 5.499126e-05
 [717,] 0.0001926892 0.0002226247 7.147449e-05
 [718,] 0.0001157111 0.0001943678 3.754085e-05
 [719,] 0.0002491930 0.0002207475 6.737319e-05
 [720,] 0.0001457355 0.0002044680 4.499923e-05
 [721,] 0.0001788102 0.0002144874 5.936836e-05
 [722,] 0.0001453096 0.0001925330 4.809677e-05
 [723,] 0.0001486834 0.0001904001 4.662319e-05
 [724,] 0.0001409134 0.0002072784 4.901122e-05
 [725,] 0.0001826649 0.0002139685 6.046153e-05
 [726,] 0.0001401802 0.0002062648 4.836026e-05
 [727,] 0.0002398666 0.0002167086 9.232123e-05
 [728,] 0.0001350793 0.0002030761 4.464369e-05
 [729,] 0.0001517934 0.0002191618 5.879018e-05
 [730,] 0.0002048055 0.0002142327 6.813152e-05
 [731,] 0.0001443118 0.0002021118 4.865549e-05
 [732,] 0.0001354139 0.0002079835 4.485789e-05
 [733,] 0.0001350576 0.0002056646 4.439069e-05
 [734,] 0.0001391954 0.0002121015 4.532799e-05
 [735,] 0.0002642561 0.0002045714 9.451681e-05
 [736,] 0.0001436134 0.0002115493 5.172337e-05
 [737,] 0.0001445581 0.0002113266 5.214748e-05
 [738,] 0.0001352678 0.0002139032 4.570154e-05
 [739,] 0.0001338709 0.0002093400 4.427250e-05
 [740,] 0.0001383133 0.0002066051 4.752482e-05
 [741,] 0.0001356890 0.0002138560 4.596475e-05
 [742,] 0.0001370102 0.0002116417 4.605801e-05
 [743,] 0.0002987308 0.0002153442 9.059795e-05
 [744,] 0.0002324652 0.0002339286 1.033773e-04
 [745,] 0.0001391269 0.0002120927 4.531109e-05
 [746,] 0.0001698911 0.0002181736 6.169566e-05
 [747,] 0.0001554716 0.0002026100 5.672948e-05
 [748,] 0.0001336571 0.0002050456 4.356431e-05
 [749,] 0.0002319007 0.0002392086 1.074456e-04
 [750,] 0.0001342673 0.0002069971 4.402025e-05
 [751,] 0.0001337289 0.0002060941 4.396908e-05
 [752,] 0.0001338789 0.0002059149 4.410625e-05
 [753,] 0.0001489047 0.0001926975 4.938032e-05
 [754,] 0.0001337412 0.0002057905 4.395147e-05
 [755,] 0.0001369959 0.0002139425 4.673332e-05
 [756,] 0.0001338799 0.0002054835 4.403771e-05
 [757,] 0.0001337609 0.0002064914 4.408809e-05
 [758,] 0.0002278275 0.0002420412 1.062026e-04
 [759,] 0.0001339496 0.0002015896 4.334428e-05
 [760,] 0.0001901562 0.0002125650 6.103980e-05
 [761,] 0.0001359661 0.0002065532 4.491861e-05
 [762,] 0.0001347812 0.0002031872 4.374416e-05
 [763,] 0.0001359150 0.0002067547 4.493543e-05
 [764,] 0.0001360072 0.0002066326 4.496091e-05
 [765,] 0.0001461087 0.0002171409 5.463563e-05
 [766,] 0.0001348460 0.0002034328 4.366352e-05
 [767,] 0.0001345243 0.0002030870 4.371751e-05
 [768,] 0.0001386976 0.0002057301 4.586306e-05
 [769,] 0.0001360801 0.0002055687 4.471673e-05
 [770,] 0.0001346685 0.0002031841 4.372714e-05
 [771,] 0.0001399184 0.0002106217 4.668082e-05
 [772,] 0.0001381867 0.0002121470 4.664377e-05
 [773,] 0.0001399719 0.0001902697 4.397683e-05
 [774,] 0.0001348390 0.0002035501 4.401372e-05
 [775,] 0.0001343016 0.0002034125 4.373687e-05
 [776,] 0.0001346535 0.0002034991 4.391513e-05
 [777,] 0.0001347621 0.0002034834 4.395857e-05
 [778,] 0.0001994754 0.0002145559 6.969548e-05
 [779,] 0.0002012472 0.0002143014 6.473204e-05
 [780,] 0.0001350163 0.0002035605 4.409375e-05
 [781,] 0.0001356374 0.0002052808 4.447550e-05
 [782,] 0.0001349255 0.0002034617 4.401614e-05
 [783,] 0.0001353952 0.0002055650 4.439094e-05
 [784,] 0.0001347656 0.0002036387 4.400403e-05
 [785,] 0.0001389296 0.0002106150 4.629014e-05
 [786,] 0.0001354107 0.0002057515 4.443523e-05
 [787,] 0.0001352546 0.0002035584 4.418686e-05
 [788,] 0.0001337499 0.0002050805 4.372812e-05
 [789,] 0.0001348134 0.0002034323 4.395637e-05
 [790,] 0.0001353040 0.0002034879 4.417302e-05
 [791,] 0.0001355909 0.0002057831 4.454152e-05
 [792,] 0.0001353678 0.0002054626 4.435138e-05
 [793,] 0.0001351611 0.0002056826 4.417812e-05
 [794,] 0.0001390342 0.0002137853 4.518985e-05
 [795,] 0.0001704964 0.0002172088 6.163344e-05
 [796,] 0.0001398356 0.0001909842 4.503968e-05
 [797,] 0.0001373360 0.0001998777 4.599332e-05
 [798,] 0.0001371355 0.0002057010 4.687874e-05
 [799,] 0.0002199437 0.0002253299 8.877977e-05
 [800,] 0.0001385514 0.0002017280 4.709998e-05
 [801,] 0.0001335029 0.0002036710 4.377785e-05
 [802,] 0.0001379135 0.0002021450 4.686158e-05
 [803,] 0.0001335094 0.0002038094 4.396453e-05
 [804,] 0.0002193629 0.0002270531 8.935303e-05
 [805,] 0.0001513936 0.0001988031 5.329938e-05
 [806,] 0.0002206851 0.0002284365 9.156782e-05
 [807,] 0.0001375685 0.0001926666 4.501372e-05
 [808,] 0.0001337134 0.0002025460 4.407809e-05
 [809,] 0.0001393612 0.0002009448 4.735472e-05
 [810,] 0.0001336242 0.0002026467 4.396107e-05
 [811,] 0.0002204205 0.0002286260 9.130357e-05
 [812,] 0.0001368848 0.0001919584 4.447004e-05
 [813,] 0.0001775560 0.0002199035 5.223029e-05
 [814,] 0.0002188879 0.0002263867 8.869366e-05
 [815,] 0.0001382134 0.0001917978 4.490500e-05
 [816,] 0.0001892033 0.0002160867 5.738002e-05
 [817,] 0.0002074011 0.0001911724 6.211755e-05
 [818,] 0.0002034681 0.0002083269 6.462062e-05
 [819,] 0.0001271178 0.0001912779 4.069415e-05
 [820,] 0.0002186050 0.0002221937 8.557049e-05
 [821,] 0.0001305634 0.0001906449 4.186361e-05
 [822,] 0.0001316240 0.0001906872 4.233727e-05
 [823,] 0.0001336044 0.0002143212 4.751755e-05
 [824,] 0.0001329248 0.0001963207 4.482560e-05
 [825,] 0.0001306095 0.0001906630 4.188731e-05
 [826,] 0.0001335064 0.0002135358 4.731257e-05
 [827,] 0.0001313676 0.0001983380 4.455646e-05
 [828,] 0.0002599863 0.0002460591 1.434943e-04
 [829,] 0.0002182800 0.0002220133 8.517934e-05
 [830,] 0.0001296311 0.0002029752 4.358840e-05
 [831,] 0.0001304189 0.0002003202 4.368300e-05
 [832,] 0.0001337624 0.0002126399 4.731112e-05
 [833,] 0.0002587076 0.0002420561 1.379133e-04
 [834,] 0.0001270567 0.0001922038 4.051785e-05
 [835,] 0.0001286129 0.0002066780 4.244465e-05
 [836,] 0.0001313441 0.0002094889 4.313698e-05
 [837,] 0.0001285672 0.0002068943 4.228352e-05
 [838,] 0.0001285651 0.0002075085 4.228073e-05
 [839,] 0.0002194455 0.0001955521 6.344189e-05
 [840,] 0.0002183888 0.0002211249 8.462380e-05
 [841,] 0.0001328350 0.0001945150 4.426479e-05
 [842,] 0.0001287114 0.0002068734 4.211049e-05
 [843,] 0.0001286898 0.0002064705 4.217782e-05
 [844,] 0.0001322342 0.0001943401 4.394891e-05
 [845,] 0.0002175882 0.0002215325 8.434268e-05
 [846,] 0.0001286809 0.0002073020 4.224049e-05
 [847,] 0.0001655048 0.0002214187 5.140276e-05
 [848,] 0.0001312910 0.0001944205 4.354967e-05
 [849,] 0.0001291060 0.0002057382 4.172110e-05
 [850,] 0.0001287783 0.0002066515 4.198122e-05
 [851,] 0.0001288970 0.0002065633 4.186628e-05
 [852,] 0.0001287961 0.0002063863 4.195297e-05
 [853,] 0.0001289741 0.0002063461 4.180663e-05
 [854,] 0.0001288437 0.0002063248 4.190636e-05
 [855,] 0.0001288952 0.0002067208 4.187860e-05
 [856,] 0.0001287383 0.0002087391 4.217899e-05
 [857,] 0.0001288437 0.0002064285 4.190094e-05
 [858,] 0.0001288188 0.0002071005 4.197505e-05
 [859,] 0.0002156011 0.0001953432 6.290592e-05
 [860,] 0.0001288807 0.0002062188 4.187804e-05
 [861,] 0.0001287546 0.0002066792 4.204152e-05
 [862,] 0.0001289137 0.0002066515 4.186773e-05
 [863,] 0.0001287740 0.0002067547 4.200208e-05
 [864,] 0.0001288658 0.0002060842 4.186758e-05
 [865,] 0.0001288911 0.0002071468 4.191131e-05
 [866,] 0.0001288826 0.0002069902 4.191460e-05
 [867,] 0.0001288196 0.0002062947 4.192031e-05
 [868,] 0.0001289106 0.0002071278 4.184998e-05
 [869,] 0.0001288545 0.0002062489 4.188933e-05
 [870,] 0.0001288827 0.0002056065 4.183132e-05
 [871,] 0.0001287814 0.0002056593 4.193797e-05
 [872,] 0.0001290333 0.0002063673 4.177693e-05
 [873,] 0.0001288696 0.0002056197 4.184242e-05
 [874,] 0.0001305172 0.0001906573 4.194718e-05
 [875,] 0.0001288789 0.0002061394 4.186134e-05
 [876,] 0.0001287362 0.0002064735 4.202411e-05
 [877,] 0.0001289868 0.0002064036 4.180395e-05
 [878,] 0.0001290496 0.0002064893 4.178085e-05
 [879,] 0.0001288447 0.0002069287 4.193288e-05
 [880,] 0.0001288672 0.0002069407 4.190984e-05
 [881,] 0.0001288956 0.0002071619 4.190244e-05
 [882,] 0.0001287581 0.0002066682 4.201682e-05
 [883,] 0.0001313094 0.0001928098 4.309552e-05
 [884,] 0.0001288957 0.0002073661 4.191298e-05
 [885,] 0.0001288357 0.0002067637 4.193355e-05
 [886,] 0.0001288425 0.0002063562 4.189968e-05
 [887,] 0.0001288705 0.0002074229 4.193916e-05
 [888,] 0.0001289290 0.0002062465 4.182860e-05
 [889,] 0.0001288935 0.0002071860 4.190093e-05
 [890,] 0.0001289420 0.0002062976 4.182545e-05
 [891,] 0.0001287737 0.0002102517 4.216546e-05
 [892,] 0.0001292814 0.0002069919 4.175364e-05
 [893,] 0.0001285816 0.0002188090 4.310152e-05
 [894,] 0.0001682974 0.0002146883 5.649035e-05
 [895,] 0.0001312016 0.0001935034 4.325861e-05
 [896,] 0.0001299165 0.0002127185 4.245277e-05
 [897,] 0.0001318768 0.0001932243 4.345000e-05
 [898,] 0.0002167130 0.0002120808 7.563558e-05
 [899,] 0.0001325051 0.0002005350 4.420599e-05
 [900,] 0.0002014625 0.0002165359 5.996654e-05
 [901,] 0.0001269725 0.0001947710 4.065928e-05
 [902,] 0.0001952384 0.0002133338 6.567833e-05
 [903,] 0.0002145664 0.0002113561 7.378085e-05
 [904,] 0.0001307774 0.0001955467 4.127078e-05
 [905,] 0.0002162894 0.0002119634 7.484988e-05
 [906,] 0.0002450349 0.0002006351 7.566453e-05
 [907,] 0.0001334343 0.0001987650 4.130210e-05
 [908,] 0.0001550537 0.0001940763 4.754916e-05
 [909,] 0.0002139753 0.0002117087 7.342942e-05
 [910,] 0.0001544209 0.0001919864 4.873872e-05
 [911,] 0.0002075631 0.0002040423 7.114625e-05
 [912,] 0.0002416668 0.0002074233 8.182556e-05
 [913,] 0.0002590053 0.0002225089 1.191098e-04
 [914,] 0.0002057089 0.0002147667 7.126327e-05
 [915,] 0.0003669927 0.0001945948 9.686555e-05
 [916,] 0.0003563599 0.0001952270 9.278654e-05
 [917,] 0.0001869150 0.0002137018 6.464132e-05
 [918,] 0.0002906118 0.0001965694 7.588500e-05
 [919,] 0.0002038650 0.0001995073 6.568689e-05
 [920,] 0.0001829048 0.0002131586 6.104430e-05
 [921,] 0.0002244560 0.0002089936 6.532866e-05
 [922,] 0.0005115246 0.0002003817 1.132059e-04
 [923,] 0.0004560865 0.0001900737 1.292297e-04
 [924,] 0.0005065774 0.0001987842 1.154269e-04
 [925,] 0.0007963277 0.0002083112 1.921001e-04
 [926,] 0.0002365515 0.0001908025 6.789549e-05
 [927,] 0.0002414184 0.0001907507 7.018032e-05
 [928,] 0.0002166141 0.0002137155 7.106745e-05
 [929,] 0.0002063780 0.0001946981 6.433533e-05
 [930,] 0.0005971624 0.0002158885 1.165936e-04
 [931,] 0.0002223240 0.0001910470 6.377098e-05
 [932,] 0.0001736985 0.0002133060 5.653972e-05
 [933,] 0.0001337377 0.0002072390 4.325598e-05
 [934,] 0.0001332093 0.0002059119 4.377399e-05
 [935,] 0.0001338136 0.0002066191 4.318492e-05
 [936,] 0.0001331811 0.0002058638 4.369802e-05
 [937,] 0.0001366898 0.0002060117 4.339533e-05
 [938,] 0.0001493762 0.0002058489 4.340807e-05
 [939,] 0.0001798919 0.0002122929 5.542900e-05
 [940,] 0.0001332269 0.0002079354 4.381418e-05
 [941,] 0.0001411132 0.0002064458 4.303072e-05
 [942,] 0.0001341489 0.0002069530 4.310194e-05
 [943,] 0.0004033671 0.0001985124 2.468960e-03
 [944,] 0.0001450519 0.0002056403 4.340088e-05
 [945,] 0.0001332561 0.0002057999 4.347249e-05
 [946,] 0.0004749302 0.0001974933 2.414321e-03
 [947,] 0.0001341454 0.0002054256 4.303561e-05
 [948,] 0.0001708702 0.0002137799 5.727368e-05
 [949,] 0.0001345272 0.0002053462 4.303256e-05
 [950,] 0.0002049583 0.0001957662 6.265848e-05
 [951,] 0.0001338458 0.0002054430 4.312002e-05
 [952,] 0.0002564492 0.0002026955 4.343850e-05
 [953,] 0.0002356782 0.0002163389 9.830488e-05
 [954,] 0.0001824022 0.0002202093 4.354739e-05
 [955,] 0.0001334187 0.0002054735 4.411139e-05
 [956,] 0.0002235550 0.0002045041 8.245576e-05
 [957,] 0.0001333167 0.0002049873 4.391286e-05
 [958,] 0.0001324263 0.0002080215 4.349461e-05
 [959,] 0.0001578202 0.0002049091 4.300076e-05
 [960,] 0.0003510613 0.0001960459 1.207290e-03
 [961,] 0.0001495991 0.0002122702 4.959915e-05
 [962,] 0.0001844321 0.0001990386 6.970652e-05
 [963,] 0.0001332582 0.0002111676 4.553355e-05
 [964,] 0.0001330224 0.0002056136 4.343120e-05
 [965,] 0.0001323019 0.0002141848 4.395674e-05
 [966,] 0.0001323507 0.0002117391 4.343887e-05
 [967,] 0.0001322659 0.0002110397 4.359191e-05
 [968,] 0.0001323661 0.0002120149 4.345805e-05
 [969,] 0.0001323190 0.0002113223 4.346785e-05
 [970,] 0.0001323520 0.0002129762 4.363783e-05
 [971,] 0.0001323039 0.0002123703 4.356843e-05
 [972,] 0.0001322492 0.0002117315 4.370926e-05
 [973,] 0.0001334549 0.0002067108 4.354699e-05
 [974,] 0.0001357626 0.0002112182 4.330185e-05
 [975,] 0.0002066391 0.0002000828 6.695170e-05
 [976,] 0.0001324172 0.0002308444 4.627796e-05
 [977,] 0.0001322167 0.0002054581 4.315840e-05
 [978,] 0.0001336137 0.0002109295 4.342316e-05
 [979,] 0.0001324060 0.0002302384 4.597943e-05
 [980,] 0.0001323473 0.0002312024 4.578948e-05
 [981,] 0.0002455322 0.0002088060 4.268978e-05
 [982,] 0.0001812000 0.0002108950 4.304848e-05
 [983,] 0.0002580435 0.0002069038 4.171856e-03
 [984,] 0.0001325462 0.0002148475 4.480194e-05
 [985,] 0.0001323342 0.0002135230 4.438060e-05
 [986,] 0.0001336015 0.0002143172 4.641591e-05
 [987,] 0.0001330306 0.0002123459 4.555826e-05
 [988,] 0.0001337400 0.0002103465 4.355429e-05
 [989,] 0.0001850109 0.0002147071 6.079024e-05
 [990,] 0.0001772479 0.0002118529 5.517676e-05
 [991,] 0.0002477931 0.0002207451 4.299719e-05
 [992,] 0.0001862024 0.0002120606 6.105076e-05
 [993,] 0.0002537859 0.0002263650 1.199008e-04
 [994,] 0.0001324004 0.0002117706 4.448822e-05
 [995,] 0.0001340906 0.0002280242 4.468937e-05
 [996,] 0.0001547557 0.0002106952 4.314717e-05
 [997,] 0.0004953546 0.0001968031 2.543460e-03
 [998,] 0.0002685042 0.0002464322 1.532966e-04
 [999,] 0.0001600697 0.0002098065 4.323977e-05
[1000,] 0.0001324625 0.0002103296 4.455964e-05
[1001,] 0.0002118476 0.0002198750 7.671352e-05
[1002,] 0.0004537253 0.0002391693 4.403580e-05
[1003,] 0.0001530277 0.0002304242 4.763130e-05
[1004,] 0.0007227398 0.0001958103 1.956707e-03
[1005,] 0.0002496675 0.0002611796 4.778507e-05
[1006,] 0.0002651390 0.0002613543 4.752039e-05
[1007,] 0.0001184084 0.0002089535 3.874845e-05
[1008,] 0.0002748283 0.0002657189 4.768626e-05
[1009,] 0.0001740364 0.0002331185 4.732426e-05
[1010,] 0.0002111178 0.0002185120 7.536711e-05
[1011,] 0.0002970440 0.0002211327 4.405400e-05
[1012,] 0.0002622775 0.0002632783 4.771751e-05
[1013,] 0.0002120243 0.0002188016 7.616265e-05
[1014,] 0.0001547362 0.0002129086 5.076583e-05
[1015,] 0.0014798985 0.0002160908 1.111342e-04
[1016,] 0.0002804552 0.0002215093 4.419132e-05
[1017,] 0.0002404590 0.0002651886 4.833078e-05
[1018,] 0.0001763571 0.0002139357 5.803674e-05
[1019,] 0.0002366668 0.0002638207 4.831462e-05
[1020,] 0.0002272690 0.0002673474 4.879900e-05
[1021,] 0.0002391878 0.0002635807 4.823634e-05
[1022,] 0.0004801749 0.0001922130 8.644434e-04
[1023,] 0.0002913530 0.0002218615 4.413585e-05
[1024,] 0.0002788528 0.0002213574 4.419866e-05
[1025,] 0.0001283715 0.0002196585 4.281033e-05
[1026,] 0.0001759840 0.0002307235 4.710568e-05
[1027,] 0.0003486998 0.0002371996 4.455581e-05
[1028,] 0.0003239535 0.0002245286 4.405448e-05
[1029,] 0.0001450988 0.0001984864 4.610282e-05
[1030,] 0.0003353294 0.0002221579 4.388309e-05
[1031,] 0.0002115326 0.0002194133 7.622169e-05
[1032,] 0.0002830264 0.0002310386 4.486787e-05
[1033,] 0.0002633135 0.0002222682 4.437681e-05
[1034,] 0.0002157246 0.0002154308 8.069251e-05
[1035,] 0.0001924297 0.0002160390 5.834441e-05
[1036,] 0.0002427162 0.0002217927 4.455827e-05
[1037,] 0.0002110869 0.0002192873 7.582982e-05
[1038,] 0.0001814731 0.0002296365 4.687108e-05
[1039,] 0.0002557786 0.0002220040 4.442302e-05
[1040,] 0.0002722169 0.0002221309 4.429408e-05
[1041,] 0.0002654613 0.0002219235 4.433622e-05
[1042,] 0.0002667341 0.0002216286 4.430861e-05
[1043,] 0.0001661462 0.0002305071 4.737968e-05
[1044,] 0.0001686026 0.0002296426 4.721299e-05
[1045,] 0.0005498301 0.0001931837 1.095971e-03
[1046,] 0.0002854224 0.0002244647 4.432706e-05
[1047,] 0.0002110606 0.0002194118 7.588844e-05
[1048,] 0.0005000672 0.0001928005 1.104200e-03
[1049,] 0.0002836063 0.0002230475 4.426069e-05
[1050,] 0.0002015319 0.0002023933 6.680968e-05
[1051,] 0.0003592742 0.0002343958 4.491959e-05
[1052,] 0.0003047339 0.0002414064 4.601202e-05
[1053,] 0.0005097685 0.0002444986 4.450371e-05
[1054,] 0.0007276289 0.0002111390 4.316756e-05
[1055,] 0.0016375438 0.0001933185 4.772729e-02
[1056,] 0.0003761151 0.0002306415 4.490446e-05
[1057,] 0.0007900626 0.0002110077 4.319228e-05
[1058,] 0.0011331812 0.0001953987 1.544384e-01
[1059,] 0.0011037642 0.0001951366 1.423987e-01
[1060,] 0.0011498400 0.0001949625 1.429304e-01
[1061,] 0.0003623392 0.0002341374 4.527862e-05
[1062,] 0.0001193283 0.0002066364 4.030068e-05
[1063,] 0.0004958422 0.0002469646 4.471953e-05
[1064,] 0.0001740934 0.0001984849 3.800337e-04
[1065,] 0.0003006087 0.0002170665 8.053193e-05
[1066,] 0.0011681677 0.0001954109 1.594311e-01
[1067,] 0.0005029386 0.0002410537 4.438003e-05
[1068,] 0.0004432054 0.0002516134 4.525864e-05
[1069,] 0.0006644272 0.0002080329 4.335493e-05
[1070,] 0.0003406468 0.0002333861 4.544819e-05
[1071,] 0.0009465975 0.0001952333 1.239110e-01
[1072,] 0.0006069784 0.0002094617 4.329420e-05
[1073,] 0.0004607471 0.0002489392 4.502348e-05
[1074,] 0.0005779559 0.0002099468 4.316945e-05
[1075,] 0.0011660444 0.0001948620 1.297435e-01
[1076,] 0.0003632622 0.0002282540 4.479612e-05
[1077,] 0.0001786111 0.0001985464 3.489908e-04
[1078,] 0.0001970963 0.0002472528 4.757851e-05
[1079,] 0.0002439157 0.0002110688 4.380227e-05
[1080,] 0.0002823545 0.0001930747 1.744518e-02
[1081,] 0.0001343971 0.0002525825 5.022499e-05
[1082,] 0.0001370478 0.0002531784 4.960218e-05
[1083,] 0.0003282656 0.0001931121 9.615856e-03
[1084,] 0.0001347801 0.0002523051 5.091148e-05
[1085,] 0.0001463980 0.0002132109 4.492928e-05
[1086,] 0.0002241044 0.0002193218 6.108941e-05
[1087,] 0.0002096624 0.0002268998 5.817114e-05
[1088,] 0.0002338828 0.0002143978 5.497565e-05
[1089,] 0.0002072557 0.0001925721 6.706972e-05
[1090,] 0.0001220626 0.0001992427 4.025318e-05
[1091,] 0.0002307218 0.0001932909 7.221180e-05
[1092,] 0.0002279144 0.0001929603 6.852061e-05
[1093,] 0.0001215304 0.0001989418 3.982889e-05
[1094,] 0.0002215246 0.0002129677 6.479288e-05
[1095,] 0.0002298690 0.0001932151 7.163821e-05
[1096,] 0.0002229068 0.0001929859 6.669555e-05
[1097,] 0.0002310765 0.0001932099 7.195499e-05
[1098,] 0.0002267277 0.0001930626 6.711682e-05
[1099,] 0.0002288350 0.0001931993 7.123645e-05
[1100,] 0.0001215466 0.0001990494 3.986107e-05
[1101,] 0.0002285249 0.0001932079 7.119896e-05
[1102,] 0.0002292968 0.0001932155 7.148713e-05
[1103,] 0.0001215558 0.0002050510 4.053687e-05
[1104,] 0.0002345154 0.0002161315 5.598657e-05
[1105,] 0.0002289519 0.0001931684 7.111973e-05
[1106,] 0.0002352503 0.0002155069 5.626028e-05
[1107,] 0.0002276382 0.0001932214 7.091742e-05
[1108,] 0.0002452313 0.0002093105 5.863756e-05
[1109,] 0.0001215581 0.0002003203 4.000827e-05
[1110,] 0.0001214211 0.0001998237 3.983025e-05
[1111,] 0.0002329638 0.0001932141 7.249389e-05
[1112,] 0.0002023820 0.0002137779 6.461156e-05
[1113,] 0.0002256516 0.0001932468 7.058969e-05
[1114,] 0.0002229556 0.0001932729 6.995650e-05
[1115,] 0.0002310710 0.0001932879 7.236266e-05
[1116,] 0.0001877494 0.0002006045 5.200106e-05
[1117,] 0.0002282448 0.0001932241 7.122600e-05
[1118,] 0.0002171579 0.0001932057 6.791835e-05
[1119,] 0.0002441564 0.0002026210 6.117031e-05
[1120,] 0.0002352701 0.0001932377 7.332635e-05
[1121,] 0.0001211585 0.0001992668 3.939202e-05
[1122,] 0.0002427188 0.0002027758 6.083106e-05
[1123,] 0.0002044732 0.0002187959 5.674827e-05
[1124,] 0.0002273204 0.0001931395 7.044696e-05
[1125,] 0.0002296787 0.0001931871 7.144295e-05
[1126,] 0.0002228918 0.0001930145 6.637918e-05
[1127,] 0.0002438939 0.0002026503 6.111151e-05
[1128,] 0.0001212768 0.0001991628 3.960455e-05
[1129,] 0.0002354305 0.0002149823 5.643414e-05
[1130,] 0.0002359616 0.0002145060 5.664657e-05
[1131,] 0.0002399174 0.0002022978 6.059152e-05
[1132,] 0.0002297872 0.0001931832 7.142740e-05
[1133,] 0.0001835773 0.0002131180 4.871274e-05
[1134,] 0.0002257724 0.0001931887 7.031919e-05
[1135,] 0.0001771122 0.0002171872 4.753634e-05
[1136,] 0.0001943763 0.0002006705 5.320955e-05
[1137,] 0.0001219753 0.0002041775 4.082250e-05
[1138,] 0.0002317737 0.0001930469 6.852583e-05
[1139,] 0.0002242622 0.0001931637 6.970599e-05
[1140,] 0.0002295962 0.0001930318 6.810522e-05
[1141,] 0.0002289989 0.0001930765 6.766532e-05
[1142,] 0.0002371962 0.0001931788 7.355179e-05
[1143,] 0.0001811446 0.0002132617 5.788979e-05
[1144,] 0.0002316769 0.0001930537 6.847691e-05
[1145,] 0.0002291660 0.0001930464 6.787203e-05
[1146,] 0.0002306064 0.0001931939 7.167330e-05
[1147,] 0.0002310646 0.0001933438 7.258163e-05
[1148,] 0.0002271291 0.0001929632 6.837003e-05
[1149,] 0.0001211641 0.0001991686 3.935609e-05
[1150,] 0.0002297708 0.0001932621 7.181833e-05
[1151,] 0.0002301241 0.0001932700 7.194091e-05
[1152,] 0.0002372188 0.0002139725 5.699478e-05
[1153,] 0.0002510434 0.0002022991 6.260299e-05
[1154,] 0.0002189282 0.0001931121 6.488386e-05
[1155,] 0.0002420959 0.0002020753 6.109770e-05
[1156,] 0.0002354609 0.0002013156 6.031481e-05
[1157,] 0.0002308289 0.0002017898 5.919976e-05
[1158,] 0.0002277792 0.0002045195 5.738382e-05
[1159,] 0.0001213760 0.0001999006 3.966849e-05
[1160,] 0.0002225606 0.0001933344 7.003493e-05
[1161,] 0.0001669018 0.0002127022 4.678609e-05
[1162,] 0.0002256343 0.0001932737 7.068072e-05
[1163,] 0.0002242995 0.0001933968 7.079820e-05
[1164,] 0.0002260317 0.0001933191 7.099726e-05
[1165,] 0.0002243868 0.0001932409 7.013231e-05
[1166,] 0.0001217473 0.0001933792 3.922955e-05
[1167,] 0.0002319232 0.0002155744 5.573570e-05
[1168,] 0.0001921513 0.0001946239 5.629350e-05
[1169,] 0.0002331197 0.0002162797 5.572683e-05
[1170,] 0.0001249097 0.0001982420 3.887447e-05
[1171,] 0.0001246355 0.0001983177 3.885661e-05
[1172,] 0.0001241035 0.0001979948 3.883699e-05
[1173,] 0.0002310741 0.0002158224 5.554172e-05
[1174,] 0.0002316400 0.0002161701 5.553502e-05
[1175,] 0.0001252268 0.0001966506 3.897982e-05
[1176,] 0.0002362835 0.0002178427 5.579655e-05
[1177,] 0.0002323293 0.0002182975 5.511831e-05
[1178,] 0.0001957426 0.0001948121 5.696503e-05
[1179,] 0.0002301362 0.0002157766 5.541486e-05
[1180,] 0.0002342513 0.0002164522 5.584972e-05
[1181,] 0.0001904353 0.0001944213 5.454690e-05
[1182,] 0.0001917833 0.0001947742 5.607092e-05
[1183,] 0.0002384608 0.0002147023 5.696380e-05
[1184,] 0.0001244594 0.0001967144 3.890822e-05
[1185,] 0.0002312458 0.0002140754 5.603816e-05
[1186,] 0.0002319215 0.0002134996 5.630624e-05
[1187,] 0.0001758993 0.0002138359 5.816127e-05
[1188,] 0.0001896096 0.0001937003 5.502024e-05
[1189,] 0.0001908908 0.0001936998 5.531724e-05
[1190,] 0.0001902313 0.0001941599 5.471672e-05
[1191,] 0.0001236100 0.0001990974 3.882929e-05
[1192,] 0.0001895917 0.0001927620 5.631824e-05
[1193,] 0.0001213947 0.0001986236 3.967653e-05
[1194,] 0.0001966902 0.0002139852 4.932939e-05
[1195,] 0.0002394480 0.0002144862 5.717260e-05
[1196,] 0.0001838949 0.0002006624 5.124049e-05
[1197,] 0.0002379458 0.0002139534 5.710515e-05
[1198,] 0.0002185044 0.0002184712 5.945477e-05
[1199,] 0.0001239572 0.0001987644 3.882797e-05
[1200,] 0.0001962065 0.0001940980 5.611889e-05
[1201,] 0.0001910160 0.0001939087 5.513079e-05
[1202,] 0.0001924439 0.0002187465 4.810022e-05
[1203,] 0.0001238676 0.0001923290 4.015610e-05
[1204,] 0.0002343718 0.0002139455 5.656383e-05
[1205,] 0.0002272530 0.0001954998 6.654116e-05
[1206,] 0.0001830443 0.0002008656 5.101459e-05
[1207,] 0.0002235367 0.0001954489 6.572516e-05
[1208,] 0.0002204398 0.0001956183 6.449636e-05
[1209,] 0.0002180555 0.0001955242 6.413678e-05
[1210,] 0.0001180026 0.0002277954 4.218651e-05
[1211,] 0.0001786651 0.0002152959 5.759691e-05
[1212,] 0.0001882965 0.0002109368 4.829208e-05
[1213,] 0.0001212180 0.0001984710 3.943708e-05
[1214,] 0.0001869807 0.0002004789 5.188034e-05
[1215,] 0.0001847433 0.0001909908 5.495251e-05
[1216,] 0.0002319860 0.0002109921 5.711022e-05
[1217,] 0.0001996050 0.0002118718 4.966886e-05
[1218,] 0.0001818656 0.0002109136 4.746447e-05
[1219,] 0.0001818432 0.0002016336 5.048739e-05
[1220,] 0.0001779384 0.0002150324 5.829113e-05
[1221,] 0.0001802389 0.0002027809 4.994455e-05
[1222,] 0.0001758619 0.0002166012 4.728976e-05
[1223,] 0.0002474869 0.0002228359 5.639837e-05
[1224,] 0.0002040244 0.0002177822 4.909964e-05
[1225,] 0.0001212778 0.0001983199 3.951029e-05
[1226,] 0.0002289836 0.0002105434 5.677208e-05
[1227,] 0.0002034019 0.0002151933 4.939461e-05
[1228,] 0.0001212019 0.0001986503 3.942197e-05
[1229,] 0.0001990521 0.0001928944 5.563111e-05
[1230,] 0.0001960933 0.0001929735 5.493678e-05
[1231,] 0.0002059799 0.0002134002 4.999826e-05
[1232,] 0.0002052792 0.0002147025 4.970033e-05
[1233,] 0.0002077348 0.0002132077 5.246197e-05
[1234,] 0.0001227404 0.0001978186 4.053109e-05
[1235,] 0.0001215609 0.0001986043 3.900591e-05
[1236,] 0.0001217666 0.0001990675 3.897991e-05
[1237,] 0.0001212648 0.0001976449 3.942587e-05
[1238,] 0.0001212035 0.0001983537 3.939509e-05
[1239,] 0.0001212449 0.0001977209 3.941269e-05
[1240,] 0.0001212629 0.0001979223 3.945030e-05
[1241,] 0.0002025241 0.0002005504 5.279850e-05
[1242,] 0.0002083761 0.0002141830 6.572120e-05
[1243,] 0.0001885264 0.0001978165 5.332572e-05
[1244,] 0.0001805240 0.0002086793 4.919596e-05
[1245,] 0.0002322683 0.0002123648 7.743089e-05
[1246,] 0.0002137953 0.0002127741 6.311284e-05
[1247,] 0.0001852777 0.0001970936 5.314590e-05
[1248,] 0.0001322260 0.0002008248 3.942861e-05
[1249,] 0.0001816713 0.0002143538 6.039808e-05
[1250,] 0.0001856814 0.0001998516 5.218766e-05
[1251,] 0.0002227198 0.0002047763 7.191651e-05
[1252,] 0.0002242730 0.0002025677 5.886502e-05
[1253,] 0.0001390926 0.0002117603 4.639960e-05
[1254,] 0.0002291358 0.0002038660 5.907904e-05
[1255,] 0.0001315097 0.0002057562 3.868894e-05
[1256,] 0.0003220100 0.0001942739 8.117135e-05
[1257,] 0.0001354789 0.0001950406 4.253990e-05
[1258,] 0.0002088620 0.0002141619 6.161015e-05
[1259,] 0.0002177298 0.0002051764 7.256311e-05
[1260,] 0.0002132138 0.0002048078 6.986493e-05
[1261,] 0.0001388771 0.0001952294 4.328849e-05
[1262,] 0.0002309653 0.0001958401 6.660904e-05
[1263,] 0.0003395174 0.0001944958 8.446097e-05
[1264,] 0.0001844955 0.0001983335 5.224505e-05
[1265,] 0.0002042178 0.0002141492 6.047882e-05
[1266,] 0.0001357517 0.0001960191 4.242918e-05
[1267,] 0.0002419347 0.0002024658 6.228151e-05
[1268,] 0.0001663168 0.0002100043 4.688310e-05
[1269,] 0.0001666049 0.0002248404 5.945132e-05
[1270,] 0.0003002459 0.0001910922 8.588015e-05
[1271,] 0.0001335644 0.0001959208 4.194468e-05
[1272,] 0.0001762940 0.0001988147 5.074413e-05
[1273,] 0.0002045642 0.0002035789 6.531399e-05
[1274,] 0.0002132035 0.0001954106 6.328909e-05
[1275,] 0.0002026296 0.0002036683 6.542949e-05
[1276,] 0.0001397690 0.0001965511 4.195901e-05
[1277,] 0.0002185134 0.0001953477 6.481073e-05
[1278,] 0.0002398228 0.0002075328 6.050085e-05
[1279,] 0.0002131487 0.0002084123 7.248442e-05
[1280,] 0.0001404499 0.0001952314 4.376295e-05
[1281,] 0.0002140717 0.0001949129 6.961578e-05
[1282,] 0.0002804636 0.0002066495 8.858805e-05
[1283,] 0.0001866289 0.0002113867 4.935279e-05
[1284,] 0.0001783740 0.0002269032 4.700538e-05
[1285,] 0.0002287041 0.0002009406 6.069730e-05
[1286,] 0.0002564625 0.0002140395 7.751554e-05
[1287,] 0.0001256757 0.0001938956 4.123267e-05
[1288,] 0.0001754433 0.0002420592 4.595123e-05
[1289,] 0.0001586947 0.0002021969 4.478174e-05
[1290,] 0.0002013323 0.0002115025 6.104957e-05
[1291,] 0.0002013371 0.0002114203 6.113607e-05
[1292,] 0.0001913297 0.0002137438 6.609401e-05
[1293,] 0.0001717440 0.0002122262 4.539671e-05
[1294,] 0.0001230604 0.0002282296 4.458236e-05
[1295,] 0.0001807832 0.0002146121 4.653800e-05
[1296,] 0.0001628920 0.0002041948 4.512020e-05
[1297,] 0.0002355268 0.0001956175 6.753805e-05
[1298,] 0.0002327186 0.0001945806 7.015544e-05
[1299,] 0.0002226584 0.0001956145 6.454311e-05
[1300,] 0.0002092158 0.0001953015 6.253978e-05
[1301,] 0.0001754770 0.0002187352 4.710230e-05
[1302,] 0.0001792798 0.0002092967 4.859232e-05
[1303,] 0.0001680208 0.0002035306 4.634919e-05
[1304,] 0.0002216358 0.0001963901 7.509120e-05
[1305,] 0.0002392153 0.0001958041 6.817514e-05
[1306,] 0.0001705910 0.0002031780 4.697565e-05
[1307,] 0.0003966677 0.0002091791 1.609567e-04
[1308,] 0.0003421096 0.0002044608 1.178841e-04
[1309,] 0.0002273733 0.0001954601 6.689269e-05
[1310,] 0.0002376496 0.0001962053 6.700750e-05
[1311,] 0.0003309475 0.0002017714 1.019595e-04
[1312,] 0.0002379498 0.0001966726 6.626987e-05
[1313,] 0.0001773060 0.0002115625 4.624689e-05
[1314,] 0.0002219087 0.0002007799 5.942145e-05
[1315,] 0.0002195681 0.0001952817 6.547780e-05
[1316,] 0.0001687411 0.0002436463 4.561720e-05
[1317,] 0.0003206393 0.0002070932 1.189605e-04
[1318,] 0.0001704502 0.0002164405 5.878917e-05
[1319,] 0.0001974332 0.0002117350 5.980773e-05
[1320,] 0.0003200432 0.0002038895 1.078280e-04
[1321,] 0.0002201772 0.0001958017 7.358488e-05
[1322,] 0.0002248626 0.0001953296 7.560276e-05
[1323,] 0.0001887753 0.0002125413 5.698609e-05
[1324,] 0.0002202289 0.0001961812 6.292999e-05
[1325,] 0.0003019665 0.0002051190 1.058195e-04
[1326,] 0.0001539568 0.0002075977 4.270416e-05
[1327,] 0.0001238104 0.0002405424 4.671697e-05
[1328,] 0.0002167431 0.0001963603 6.186197e-05
[1329,] 0.0001721435 0.0002256921 4.604029e-05
[1330,] 0.0003108098 0.0002052281 1.093996e-04
[1331,] 0.0001703921 0.0002113897 4.503256e-05
[1332,] 0.0001739225 0.0002457498 4.574783e-05
[1333,] 0.0003812724 0.0002028231 1.357443e-04
[1334,] 0.0003438658 0.0002017835 1.038660e-04
[1335,] 0.0003131822 0.0002084261 1.064955e-04
[1336,] 0.0001752559 0.0002082109 4.659943e-05
[1337,] 0.0002127360 0.0001975835 5.957446e-05
[1338,] 0.0002107001 0.0002038912 5.565618e-05
[1339,] 0.0001855618 0.0002120792 6.056263e-05
[1340,] 0.0002962791 0.0002053509 9.856105e-05
[1341,] 0.0001771960 0.0002242740 4.661940e-05
[1342,] 0.0002611417 0.0002141748 9.484300e-05
[1343,] 0.0003264272 0.0002093636 1.156328e-04
[1344,] 0.0002210355 0.0001964916 6.255417e-05
[1345,] 0.0002395806 0.0002099689 7.966171e-05
[1346,] 0.0002148521 0.0001965098 6.119481e-05
[1347,] 0.0002208386 0.0002025064 5.819831e-05
[1348,] 0.0002861297 0.0002136677 1.030354e-04
[1349,] 0.0001839824 0.0002142867 4.692024e-05
[1350,] 0.0001762286 0.0002110808 4.616182e-05
[1351,] 0.0003502710 0.0002032891 1.108858e-04
[1352,] 0.0001762958 0.0002241795 4.653434e-05
[1353,] 0.0002068656 0.0002024292 5.562521e-05
[1354,] 0.0001734009 0.0002292740 4.597458e-05
[1355,] 0.0003424638 0.0002056157 1.224890e-04
[1356,] 0.0001641074 0.0002597362 4.528997e-05
[1357,] 0.0001643252 0.0002547837 4.536782e-05
[1358,] 0.0003566313 0.0002093666 1.438480e-04
[1359,] 0.0001698959 0.0002255776 4.606097e-05
[1360,] 0.0001699620 0.0002212117 6.370809e-05
[1361,] 0.0001875472 0.0002117013 5.757677e-05
[1362,] 0.0001639187 0.0002548759 4.523407e-05
[1363,] 0.0002136079 0.0001965958 6.080336e-05
[1364,] 0.0001756048 0.0002093178 4.643143e-05
[1365,] 0.0002170877 0.0002150765 6.960484e-05
[1366,] 0.0003379013 0.0002081186 1.130352e-04
[1367,] 0.0001228548 0.0002354270 4.512816e-05
[1368,] 0.0002074906 0.0001956855 6.912095e-05
[1369,] 0.0001687169 0.0002502254 4.540085e-05
[1370,] 0.0002086111 0.0001962946 6.039738e-05
[1371,] 0.0001628917 0.0002120473 4.359602e-05
[1372,] 0.0001883748 0.0002143225 5.598161e-05
[1373,] 0.0002076253 0.0002182833 5.885992e-05
[1374,] 0.0006669039 0.0002442075 9.335439e-05
[1375,] 0.0001718393 0.0002120289 5.374981e-05
[1376,] 0.0001735715 0.0002206657 5.073688e-05
[1377,] 0.0001649043 0.0002119640 5.204587e-05
[1378,] 0.0001714248 0.0002148665 4.698071e-05
[1379,] 0.0001652415 0.0002090003 5.257808e-05
[1380,] 0.0004444178 0.0002017513 1.456286e-04
[1381,] 0.0001680559 0.0002226901 6.008875e-05
[1382,] 0.0004823771 0.0001948432 1.575727e-04
[1383,] 0.0003661331 0.0002090923 1.276190e-04
[1384,] 0.0003209682 0.0002155104 1.226640e-04
[1385,] 0.0001639041 0.0002107271 5.322066e-05
[1386,] 0.0003858281 0.0002065008 1.446385e-04
[1387,] 0.0001652123 0.0002111603 5.302939e-05
[1388,] 0.0005509862 0.0001974914 1.923941e-04
[1389,] 0.0001662499 0.0002091466 5.444146e-05
[1390,] 0.0003712779 0.0002081308 1.442303e-04
[1391,] 0.0001885136 0.0002147888 6.531092e-05
[1392,] 0.0005054942 0.0001954180 1.638241e-04
[1393,] 0.0001616485 0.0002106982 5.244941e-05
[1394,] 0.0001657833 0.0002111882 5.310644e-05
[1395,] 0.0001655187 0.0002117391 5.292895e-05
[1396,] 0.0003926971 0.0002081221 1.480769e-04
[1397,] 0.0004080036 0.0002032652 1.431807e-04
[1398,] 0.0001657566 0.0002118349 5.288283e-05
[1399,] 0.0001662758 0.0002106687 5.388459e-05
[1400,] 0.0001645052 0.0002111217 5.287131e-05
[1401,] 0.0004079786 0.0002047542 1.429321e-04
[1402,] 0.0001620474 0.0001936517 4.974222e-05
[1403,] 0.0004042919 0.0002067456 1.470176e-04
[1404,] 0.0001648558 0.0002106605 5.347528e-05
[1405,] 0.0006645379 0.0001969948 2.326186e-04
[1406,] 0.0004391882 0.0002056747 1.461289e-04
[1407,] 0.0003993135 0.0002089860 1.384470e-04
[1408,] 0.0002317764 0.0001912462 6.720929e-05
[1409,] 0.0001725096 0.0001950884 5.693484e-05
[1410,] 0.0001736342 0.0002166909 5.575301e-05
[1411,] 0.0001717351 0.0002277870 6.930031e-05
[1412,] 0.0002016633 0.0001943890 6.507805e-05
[1413,] 0.0004160936 0.0002042574 1.420215e-04
[1414,] 0.0001799228 0.0002104162 5.946989e-05
[1415,] 0.0001784436 0.0002105102 5.838904e-05
[1416,] 0.0001973001 0.0001950510 6.532830e-05
[1417,] 0.0002040055 0.0001922208 6.718415e-05
[1418,] 0.0006908531 0.0001995506 2.589761e-04
[1419,] 0.0001786047 0.0002105234 5.833895e-05
[1420,] 0.0001645232 0.0002373480 7.285414e-05
[1421,] 0.0001756859 0.0002104254 5.815409e-05
[1422,] 0.0004170861 0.0002045428 1.441487e-04
[1423,] 0.0001744784 0.0002104244 5.774896e-05
[1424,] 0.0001653932 0.0002368087 7.318649e-05
[1425,] 0.0008143992 0.0001966460 2.812226e-04
[1426,] 0.0004420734 0.0002041830 1.507213e-04
[1427,] 0.0004443724 0.0002052568 1.430791e-04
[1428,] 0.0007505503 0.0001987318 2.758074e-04
[1429,] 0.0003808577 0.0002046922 1.326088e-04
[1430,] 0.0004318211 0.0002055408 1.421584e-04
[1431,] 0.0004110542 0.0002044706 1.416065e-04
[1432,] 0.0001755612 0.0002104170 5.805738e-05
[1433,] 0.0001538787 0.0002142335 5.013616e-05
[1434,] 0.0004442978 0.0002055967 1.549461e-04
[1435,] 0.0001771586 0.0002104244 5.863469e-05
[1436,] 0.0001784564 0.0002104102 5.897774e-05
[1437,] 0.0007603034 0.0001982949 2.761268e-04
[1438,] 0.0001585979 0.0002143892 5.091949e-05
[1439,] 0.0006598235 0.0001974041 2.339073e-04
[1440,] 0.0001797598 0.0002104241 5.949120e-05
[1441,] 0.0004073282 0.0002094220 1.442744e-04
[1442,] 0.0002212565 0.0001947473 7.185002e-05
[1443,] 0.0001792096 0.0002104790 5.961259e-05
[1444,] 0.0007776451 0.0001968526 2.705601e-04
[1445,] 0.0002109990 0.0001949316 6.911995e-05
[1446,] 0.0004365977 0.0002040726 1.476870e-04
[1447,] 0.0001786433 0.0002104084 5.899768e-05
[1448,] 0.0001492982 0.0002191881 5.238354e-05
[1449,] 0.0002019953 0.0001910763 5.999031e-05
[1450,] 0.0001756518 0.0002104272 5.815414e-05
[1451,] 0.0001848820 0.0001915893 5.996027e-05
[1452,] 0.0001822164 0.0002133843 6.050107e-05
[1453,] 0.0001748174 0.0002104177 5.781689e-05
[1454,] 0.0001861238 0.0002157990 6.415939e-05
[1455,] 0.0001743781 0.0002104087 5.758757e-05
[1456,] 0.0001229435 0.0001957593 3.866864e-05
[1457,] 0.0002000364 0.0002052047 6.684243e-05
[1458,] 0.0002297348 0.0001950613 7.497649e-05
[1459,] 0.0001770488 0.0002104703 5.882950e-05
[1460,] 0.0001858293 0.0002105186 6.190281e-05
[1461,] 0.0011736752 0.0001982885 4.206754e-04
[1462,] 0.0001761285 0.0002104194 5.826017e-05
[1463,] 0.0001899744 0.0001908945 5.786259e-05
[1464,] 0.0002033598 0.0001910092 6.063667e-05
[1465,] 0.0001783640 0.0002104573 5.921681e-05
[1466,] 0.0001754838 0.0002104207 5.804281e-05
[1467,] 0.0001921080 0.0001909264 6.098054e-05
[1468,] 0.0001758671 0.0002104248 5.821001e-05
[1469,] 0.0001819256 0.0001902491 5.719722e-05
[1470,] 0.0004479901 0.0002034745 1.456714e-04
[1471,] 0.0004324799 0.0002037664 1.442301e-04
[1472,] 0.0007305282 0.0001957875 2.448599e-04
[1473,] 0.0001820212 0.0002104133 6.017443e-05
[1474,] 0.0001906640 0.0002072584 6.940125e-05
[1475,] 0.0002060566 0.0001913628 6.009754e-05
[1476,] 0.0001739548 0.0002103905 5.720645e-05
[1477,] 0.0001728935 0.0002104062 5.710020e-05
[1478,] 0.0001784636 0.0002104112 5.898777e-05
[1479,] 0.0008656841 0.0002031940 3.548136e-04
[1480,] 0.0002100503 0.0002064642 6.790889e-05
[1481,] 0.0002440943 0.0001962507 8.276961e-05
[1482,] 0.0008149461 0.0001964689 2.796317e-04
[1483,] 0.0008359011 0.0001976789 2.982458e-04
[1484,] 0.0007435064 0.0001973602 2.630889e-04
[1485,] 0.0007588114 0.0001969322 2.648668e-04
[1486,] 0.0007833210 0.0001972302 2.759483e-04
[1487,] 0.0001903572 0.0002153814 6.583691e-05
[1488,] 0.0008170684 0.0001969881 2.853165e-04
[1489,] 0.0001947946 0.0002199441 4.926530e-05
[1490,] 0.0001888366 0.0002174887 5.860285e-05
[1491,] 0.0007976384 0.0001970805 2.794408e-04
[1492,] 0.0004552528 0.0002055322 1.501806e-04
[1493,] 0.0007081750 0.0001977661 2.537002e-04
[1494,] 0.0001800646 0.0001950612 5.959268e-05
[1495,] 0.0001708637 0.0002104673 5.673962e-05
[1496,] 0.0004698677 0.0002043250 1.610396e-04
[1497,] 0.0004494372 0.0002040715 1.522771e-04
[1498,] 0.0007185134 0.0001976856 2.568520e-04
[1499,] 0.0007405492 0.0001969733 2.588842e-04
[1500,] 0.0007287726 0.0001972245 2.567783e-04
[1501,] 0.0002144286 0.0001957725 7.188326e-05
[1502,] 0.0007714517 0.0001975577 2.745448e-04
[1503,] 0.0007255414 0.0001968550 2.526236e-04
[1504,] 0.0004642687 0.0002052117 1.468702e-04
[1505,] 0.0007649133 0.0001970083 2.673847e-04
[1506,] 0.0008068503 0.0001968828 2.110289e-04
[1507,] 0.0007112010 0.0001975230 2.531273e-04
[1508,] 0.0007343520 0.0001971811 2.584714e-04
[1509,] 0.0007533640 0.0001968932 2.626123e-04
[1510,] 0.0002128341 0.0001950356 6.979886e-05
[1511,] 0.0007073544 0.0001977175 2.531237e-04
[1512,] 0.0001934395 0.0001920004 6.338062e-05
[1513,] 0.0007269268 0.0001983850 2.651534e-04
[1514,] 0.0007744584 0.0001978010 2.775936e-04
[1515,] 0.0002101206 0.0001945945 6.776661e-05
[1516,] 0.0004318276 0.0002044056 1.485794e-04
[1517,] 0.0003664220 0.0002149688 1.393603e-04
[1518,] 0.0005141777 0.0002014200 1.741857e-04
[1519,] 0.0007531888 0.0001971745 2.648963e-04
[1520,] 0.0001760724 0.0002104086 5.819353e-05
[1521,] 0.0007587101 0.0001967116 2.628895e-04
[1522,] 0.0001986314 0.0002151476 6.998726e-05
[1523,] 0.0007545543 0.0001970857 2.647123e-04
[1524,] 0.0007959997 0.0001971012 2.791796e-04
[1525,] 0.0004504257 0.0002054073 1.469105e-04
[1526,] 0.0007753406 0.0001969364 2.705468e-04
[1527,] 0.0005350290 0.0002035597 1.720948e-04
[1528,] 0.0001801773 0.0002104224 5.962883e-05
[1529,] 0.0007484658 0.0001975185 2.660307e-04
[1530,] 0.0004487188 0.0002042264 1.532380e-04
[1531,] 0.0002197808 0.0002220530 8.644178e-05
[1532,] 0.0007604120 0.0001978652 2.730651e-04
[1533,] 0.0001757125 0.0002104067 5.806018e-05
[1534,] 0.0002202537 0.0001955188 7.334129e-05
[1535,] 0.0007746020 0.0001978515 2.780902e-04
[1536,] 0.0002218777 0.0001949740 7.189291e-05
[1537,] 0.0007761619 0.0001974195 2.750825e-04
[1538,] 0.0004443941 0.0002042682 1.519078e-04
[1539,] 0.0001764197 0.0002104110 5.831393e-05
[1540,] 0.0004355459 0.0002095940 1.559488e-04
[1541,] 0.0005985528 0.0002034063 2.330484e-04
[1542,] 0.0007021972 0.0002022075 2.707617e-04
[1543,] 0.0002348926 0.0002157849 8.538500e-05
[1544,] 0.0004454410 0.0002042785 1.524626e-04
[1545,] 0.0007565648 0.0002028446 2.921012e-04
[1546,] 0.0007857959 0.0001974816 2.789644e-04
[1547,] 0.0007874306 0.0001972500 2.775089e-04
[1548,] 0.0007906608 0.0001975699 2.814279e-04
[1549,] 0.0001787815 0.0002103840 5.902179e-05
[1550,] 0.0007679578 0.0001981762 2.782612e-04
[1551,] 0.0007610091 0.0001984845 2.781320e-04
[1552,] 0.0007821947 0.0001985908 2.866447e-04
[1553,] 0.0007516268 0.0001978145 2.695894e-04
[1554,] 0.0007961023 0.0001976429 2.839332e-04
[1555,] 0.0008396024 0.0001981790 3.040297e-04
[1556,] 0.0002038917 0.0001909220 6.227929e-05
[1557,] 0.0007957794 0.0001980034 2.868371e-04
[1558,] 0.0001779819 0.0002104041 5.874793e-05
[1559,] 0.0008034086 0.0001975144 2.850774e-04
[1560,] 0.0007457319 0.0001984515 2.722298e-04
[1561,] 0.0002191180 0.0001955176 7.291966e-05
[1562,] 0.0008693546 0.0001981834 3.155923e-04
[1563,] 0.0004755988 0.0002039692 1.602115e-04
[1564,] 0.0002240045 0.0001969087 7.723166e-05
[1565,] 0.0002102325 0.0002086695 7.227980e-05
[1566,] 0.0004528242 0.0002043921 1.557529e-04
[1567,] 0.0001789918 0.0002104239 6.003460e-05
[1568,] 0.0001994586 0.0002149355 6.998245e-05
[1569,] 0.0004719161 0.0002041735 1.606423e-04
[1570,] 0.0008142148 0.0001990596 3.028220e-04
[1571,] 0.0007977089 0.0001993570 2.988926e-04
[1572,] 0.0008259027 0.0001996761 3.118417e-04
[1573,] 0.0008128606 0.0001988614 3.006743e-04
[1574,] 0.0003632253 0.0002144614 1.358757e-04
[1575,] 0.0004209958 0.0002039617 1.418619e-04
[1576,] 0.0006957104 0.0001997493 2.631859e-04
[1577,] 0.0007688703 0.0002000769 2.933293e-04
[1578,] 0.0002120459 0.0001946339 6.878381e-05
[1579,] 0.0001743105 0.0002103100 5.808611e-05
[1580,] 0.0003693009 0.0002146951 1.392800e-04
[1581,] 0.0004658922 0.0002036872 1.492310e-04
[1582,] 0.0007679332 0.0002003687 2.949363e-04
[1583,] 0.0002204866 0.0001924015 7.288406e-05
[1584,] 0.0002126231 0.0001950546 7.434259e-05
[1585,] 0.0001671029 0.0002221877 5.880554e-05
[1586,] 0.0001588648 0.0002108580 5.229660e-05
[1587,] 0.0001612363 0.0001989126 5.674824e-05
[1588,] 0.0002433018 0.0001944782 8.466324e-05
[1589,] 0.0001705044 0.0002126652 6.024391e-05
[1590,] 0.0001747231 0.0001954181 5.907069e-05
[1591,] 0.0001360356 0.0001960787 4.592722e-05
[1592,] 0.0001373070 0.0002128528 4.600009e-05
[1593,] 0.0008396206 0.0003047409 9.223246e-04
[1594,] 0.0001976711 0.0002028492 6.802686e-05
[1595,] 0.0001217787 0.0001937102 3.980984e-05
[1596,] 0.0002638568 0.0002233977 1.174289e-04
[1597,] 0.0001212414 0.0001993038 4.033533e-05
[1598,] 0.0001747993 0.0002070506 5.745503e-05
[1599,] 0.0001217313 0.0001936196 3.978235e-05
[1600,] 0.0005088486 0.0002883290 4.522975e-04
[1601,] 0.0002891775 0.0002166165 1.125549e-04
[1602,] 0.0001494661 0.0002122325 5.612105e-05
[1603,] 0.0001587950 0.0001950345 4.528665e-05
[1604,] 0.0001319249 0.0001936298 4.294866e-05
[1605,] 0.0001341968 0.0002322054 5.402002e-05
[1606,] 0.0001325967 0.0002131155 4.307176e-05
[1607,] 0.0001305720 0.0001901742 4.103410e-05
[1608,] 0.0001641839 0.0002169743 5.120982e-05
[1609,] 0.0001324041 0.0002134751 4.301657e-05
[1610,] 0.0004137841 0.0002154974 1.779427e-04
[1611,] 0.0001193599 0.0002071856 4.034339e-05
[1612,] 0.0001639190 0.0002190530 5.125782e-05
[1613,] 0.0002207725 0.0002071118 6.841385e-05
[1614,] 0.0001302239 0.0001904126 4.103274e-05
[1615,] 0.0001746563 0.0002194625 7.201404e-05
[1616,] 0.0001838769 0.0002221862 5.641696e-05
[1617,] 0.0001455005 0.0002023565 5.341295e-05
[1618,] 0.0002736629 0.0002219316 1.158228e-04
[1619,] 0.0001887344 0.0002103593 6.496432e-05
[1620,] 0.0002124762 0.0002345712 9.630254e-05
[1621,] 0.0001418223 0.0001922523 4.290934e-05
[1622,] 0.0003667370 0.0002256443 1.707888e-04
[1623,] 0.0002898334 0.0002213991 6.586699e-05
[1624,] 0.0001501035 0.0001920664 4.733303e-05
[1625,] 0.0001867226 0.0002305097 7.961267e-05
[1626,] 0.0002327565 0.0001959196 8.399754e-05
[1627,] 0.0004543085 0.0001923627 1.515480e-04
[1628,] 0.0004256935 0.0002039700 1.783358e-04
[1629,] 0.0007640306 0.0002025757 2.690297e-04
[1630,] 0.0001923334 0.0001949099 6.215207e-05
[1631,] 0.0004885212 0.0002125815 2.296574e-04
[1632,] 0.0004695891 0.0002143517 2.243180e-04
[1633,] 0.0004681347 0.0002138828 2.224423e-04
[1634,] 0.0004547199 0.0002134457 2.145237e-04
[1635,] 0.0004419480 0.0002136385 2.084017e-04
[1636,] 0.0004690247 0.0002089878 2.107993e-04
[1637,] 0.0001551412 0.0002128321 5.135895e-05
[1638,] 0.0004558950 0.0002153937 2.195937e-04
[1639,] 0.0004480619 0.0002096024 2.021714e-04
[1640,] 0.0004165737 0.0002050830 1.769042e-04
[1641,] 0.0001692521 0.0002092646 5.265691e-05
[1642,] 0.0009782731 0.0001947100 2.616496e-04
[1643,] 0.0001671762 0.0002272844 5.338198e-05
[1644,] 0.0004169655 0.0002024128 1.707135e-04
[1645,] 0.0004331981 0.0002088985 1.934268e-04
[1646,] 0.0004029977 0.0002024876 1.649020e-04
[1647,] 0.0001881347 0.0001981880 6.026344e-05
[1648,] 0.0003915761 0.0002027935 1.608037e-04
[1649,] 0.0011559851 0.0002375750 7.663462e-04
[1650,] 0.0001858656 0.0002150510 6.942003e-05
[1651,] 0.0001746829 0.0002188001 6.608037e-05
[1652,] 0.0003890565 0.0002110740 1.764373e-04
[1653,] 0.0001556801 0.0002131341 5.167102e-05
[1654,] 0.0001755208 0.0002366939 7.348853e-05
[1655,] 0.0005026827 0.0002089562 2.268597e-04
[1656,] 0.0001816986 0.0002318024 7.507687e-05
[1657,] 0.0005056173 0.0002106284 2.329280e-04
[1658,] 0.0002682909 0.0002091548 8.674652e-05
[1659,] 0.0001682368 0.0002082372 5.315980e-05
[1660,] 0.0014983238 0.0002530099 1.165863e-03
[1661,] 0.0005907988 0.0002105601 2.748306e-04
[1662,] 0.0005404902 0.0002103798 2.494040e-04
[1663,] 0.0001793546 0.0002298390 7.259706e-05
[1664,] 0.0005414301 0.0002106343 2.506418e-04
[1665,] 0.0005326757 0.0002109289 2.471704e-04
[1666,] 0.0015582308 0.0002514901 1.202611e-03
[1667,] 0.0005372955 0.0002108924 2.493638e-04
[1668,] 0.0002678825 0.0002078613 9.291281e-05
[1669,] 0.0005324108 0.0002099419 2.441272e-04
[1670,] 0.0005465439 0.0002113376 2.552982e-04
[1671,] 0.0005521018 0.0002105752 2.557232e-04
[1672,] 0.0005383336 0.0002087453 2.432735e-04
[1673,] 0.0001573345 0.0002130645 5.245011e-05
[1674,] 0.0006415087 0.0002100917 2.980652e-04
[1675,] 0.0001651478 0.0002138484 5.294262e-05
[1676,] 0.0002026598 0.0002261025 8.677789e-05
[1677,] 0.0005369372 0.0002155709 2.626808e-04
[1678,] 0.0001689339 0.0002128319 5.440679e-05
[1679,] 0.0001665747 0.0002125388 5.406635e-05
[1680,] 0.0005994680 0.0002123073 2.850543e-04
[1681,] 0.0001648291 0.0002079360 5.328913e-05
[1682,] 0.0006656979 0.0002116973 3.163958e-04
[1683,] 0.0001919567 0.0002082299 6.964249e-05
[1684,] 0.0001825904 0.0002113032 6.792078e-05
[1685,] 0.0006415498 0.0002150067 3.163456e-04
[1686,] 0.0006149806 0.0002149222 3.020070e-04
[1687,] 0.0005791028 0.0002133097 2.779444e-04
[1688,] 0.0001729065 0.0002126339 5.578659e-05
[1689,] 0.0001937687 0.0002097300 7.168218e-05
[1690,] 0.0006225847 0.0002142033 3.035189e-04
[1691,] 0.0001800155 0.0002097953 6.610563e-05
[1692,] 0.0024699914 0.0002543923 2.049258e-03
[1693,] 0.0006266230 0.0002143457 3.061256e-04
[1694,] 0.0006162923 0.0002138956 2.991464e-04
[1695,] 0.0006369253 0.0002145860 3.124024e-04
[1696,] 0.0006507089 0.0002140394 3.176432e-04
[1697,] 0.0006555457 0.0002148942 3.233636e-04
[1698,] 0.0006405447 0.0002144034 3.136420e-04
[1699,] 0.0006393510 0.0002154474 3.167735e-04
[1700,] 0.0006595379 0.0002142277 3.229660e-04
[1701,] 0.0006475733 0.0002161846 3.238434e-04
[1702,] 0.0006193340 0.0002148316 3.039755e-04
[1703,] 0.0006184233 0.0002149208 3.038084e-04
[1704,] 0.0002838884 0.0002006418 1.062202e-04
[1705,] 0.0001759651 0.0002123822 5.736204e-05
[1706,] 0.0001757745 0.0002123741 5.731053e-05
[1707,] 0.0021736648 0.0002628722 1.910048e-03
[1708,] 0.0020628193 0.0002560776 1.704274e-03
[1709,] 0.0026528405 0.0002590007 2.307931e-03
[1710,] 0.0002893669 0.0002001252 1.074357e-04
[1711,] 0.0001441684 0.0002048728 4.874191e-05
[1712,] 0.0002823228 0.0002042514 9.169660e-05
[1713,] 0.0002853775 0.0002047859 1.018069e-04
[1714,] 0.0002640322 0.0002184164 7.313898e-05
[1715,] 0.0020756315 0.0002511607 1.644684e-03
[1716,] 0.0001762256 0.0002108011 6.490335e-05
[1717,] 0.0003094029 0.0001980329 1.111047e-04
[1718,] 0.0014540622 0.0002632651 1.219729e-03
[1719,] 0.0001999024 0.0002089564 7.727193e-05
[1720,] 0.0014937853 0.0002616140 1.241871e-03
[1721,] 0.0001695762 0.0002108752 5.305747e-05
[1722,] 0.0001700130 0.0002108866 5.309630e-05
[1723,] 0.0001871860 0.0002142038 6.239460e-05
[1724,] 0.0001730848 0.0002125684 5.385206e-05
[1725,] 0.0001657708 0.0002124327 5.423367e-05
[1726,] 0.0002016054 0.0002108111 6.528699e-05
[1727,] 0.0007768388 0.0002031343 3.297776e-04
[1728,] 0.0001923835 0.0002105588 6.571282e-05
[1729,] 0.0001742750 0.0002138963 5.342275e-05
[1730,] 0.0007323572 0.0001964474 2.435607e-04
[1731,] 0.0008226121 0.0002008049 3.356610e-04
[1732,] 0.0001723451 0.0002109791 5.347123e-05
[1733,] 0.0001487738 0.0002035379 4.992861e-05
[1734,] 0.0007358133 0.0002022192 3.071153e-04
[1735,] 0.0006843010 0.0001939522 1.883633e-04
[1736,] 0.0001565503 0.0002255662 6.090301e-05
[1737,] 0.0001599038 0.0002042154 5.471871e-05
[1738,] 0.0001713810 0.0002111386 5.912081e-05
[1739,] 0.0001730304 0.0002138314 5.331647e-05
[1740,] 0.0001762987 0.0002145729 5.354727e-05
[1741,] 0.0008931104 0.0002026379 3.764085e-04
[1742,] 0.0001719700 0.0002128959 5.392095e-05
[1743,] 0.0001704909 0.0002144589 5.419905e-05
[1744,] 0.0002138383 0.0002071210 6.981523e-05
[1745,] 0.0001576713 0.0001926866 4.956383e-05
[1746,] 0.0001597436 0.0002038949 5.476818e-05
[1747,] 0.0001695245 0.0002381760 5.213272e-05
[1748,] 0.0001625994 0.0002090770 4.818412e-05
[1749,] 0.0002134351 0.0002100643 6.909721e-05
[1750,] 0.0001785550 0.0001980571 5.478316e-05
[1751,] 0.0001591590 0.0002050830 5.093774e-05
[1752,] 0.0002091603 0.0002092157 6.958940e-05
[1753,] 0.0001571754 0.0001988535 5.616526e-05
[1754,] 0.0002592609 0.0002559984 1.439133e-04
[1755,] 0.0001747076 0.0001970632 5.450638e-05
[1756,] 0.0001467664 0.0002270278 5.790828e-05
[1757,] 0.0001658963 0.0002306079 5.217247e-05
[1758,] 0.0002064944 0.0002292505 6.670334e-05
[1759,] 0.0001498102 0.0002437154 6.412095e-05
[1760,] 0.0001492989 0.0002002143 5.061434e-05
[1761,] 0.0001526862 0.0001953315 4.475917e-05
[1762,] 0.0001634620 0.0002011044 5.144154e-05
[1763,] 0.0001549012 0.0002411331 6.658867e-05
[1764,] 0.0001595820 0.0001956908 5.386605e-05
[1765,] 0.0001732860 0.0002127851 5.633040e-05
[1766,] 0.0001560621 0.0002122970 4.744248e-05
[1767,] 0.0002092893 0.0002101620 7.002442e-05
[1768,] 0.0002423043 0.0002007451 9.000250e-05
[1769,] 0.0001597627 0.0001997056 5.767768e-05
[1770,] 0.0001607848 0.0001950781 5.395865e-05
[1771,] 0.0001576335 0.0002051008 5.037046e-05
[1772,] 0.0002965297 0.0002159960 1.105383e-04
[1773,] 0.0001562162 0.0001992455 5.593087e-05
[1774,] 0.0002983029 0.0002015210 1.110142e-04
[1775,] 0.0001626403 0.0001923467 4.944852e-05
[1776,] 0.0001594981 0.0002104542 4.809944e-05
[1777,] 0.0001629084 0.0002052225 5.170117e-05
[1778,] 0.0001668132 0.0002013470 5.411929e-05
[1779,] 0.0001680971 0.0002048623 5.629312e-05
[1780,] 0.0001438487 0.0001924931 4.772866e-05
[1781,] 0.0001769491 0.0001947479 6.141114e-05
[1782,] 0.0001486529 0.0002527355 6.526241e-05
[1783,] 0.0001785156 0.0002073284 6.600286e-05
[1784,] 0.0001664893 0.0001920900 5.363093e-05
[1785,] 0.0001656562 0.0001954082 4.720601e-05
[1786,] 0.0002687702 0.0002583473 1.586716e-04
[1787,] 0.0001626316 0.0002267078 5.386969e-05
[1788,] 0.0001754048 0.0002660045 9.049301e-05
[1789,] 0.0001623590 0.0002207458 5.353103e-05
[1790,] 0.0001944713 0.0002134871 7.972675e-05
[1791,] 0.0001639247 0.0002125293 5.265833e-05
[1792,] 0.0003356310 0.0001951392 1.192754e-04
[1793,] 0.0001649315 0.0002211780 5.240709e-05
[1794,] 0.0004025458 0.0002654616 2.721326e-04
[1795,] 0.0002900556 0.0002053397 1.201482e-04
[1796,] 0.0001988985 0.0002206801 8.801149e-05
[1797,] 0.0002945598 0.0002035240 1.196456e-04
[1798,] 0.0001643597 0.0002201066 5.240090e-05
[1799,] 0.0002071173 0.0001988974 7.428568e-05
[1800,] 0.0001638508 0.0002206638 5.239374e-05
[1801,] 0.0001980904 0.0002187673 8.647656e-05
[1802,] 0.0001652506 0.0002200769 5.244121e-05
[1803,] 0.0004124270 0.0002378927 2.337504e-04
[1804,] 0.0001681294 0.0002322172 5.207030e-05
[1805,] 0.0003486771 0.0001991478 1.347258e-04
[1806,] 0.0001654449 0.0002200155 5.244027e-05
[1807,] 0.0001652739 0.0002200420 5.243217e-05
[1808,] 0.0001652128 0.0002200420 5.242997e-05
[1809,] 0.0003496319 0.0002130265 1.588200e-04
[1810,] 0.0003331244 0.0002135817 1.513150e-04
[1811,] 0.0003367171 0.0002157445 1.563660e-04
[1812,] 0.0001515459 0.0002184723 5.916977e-05
[1813,] 0.0001954837 0.0002006209 6.622504e-05
[1814,] 0.0001547870 0.0002136766 4.742968e-05
[1815,] 0.0001611102 0.0002160868 5.226118e-05
[1816,] 0.0001230516 0.0002923669 5.437192e-05
[1817,] 0.0001562408 0.0002257677 6.593312e-05
[1818,] 0.0001357406 0.0002215356 4.669091e-05
[1819,] 0.0002321725 0.0002322830 1.050243e-04
[1820,] 0.0003856667 0.0002163284 1.483833e-04
[1821,] 0.0002173272 0.0002022554 6.266187e-05
[1822,] 0.0002307833 0.0002313343 1.034179e-04
[1823,] 0.0001716959 0.0002247178 5.381586e-05
[1824,] 0.0001713294 0.0002246200 5.379637e-05
[1825,] 0.0001693678 0.0002141347 5.566551e-05
[1826,] 0.0002238828 0.0002114105 6.440706e-05
[1827,] 0.0001323908 0.0002038134 3.915567e-05
[1828,] 0.0001265735 0.0001989039 3.871605e-05
[1829,] 0.0001689108 0.0002141166 5.556335e-05
[1830,] 0.0001312314 0.0001902353 4.167865e-05
[1831,] 0.0001683277 0.0002085854 4.760731e-05
[1832,] 0.0001313920 0.0001902353 4.169384e-05
[1833,] 0.0001321029 0.0001910994 4.293808e-05
[1834,] 0.0001276219 0.0002131329 3.845842e-05
[1835,] 0.0002098232 0.0002015202 6.562551e-05
[1836,] 0.0001658307 0.0002142284 5.471501e-05
[1837,] 0.0001321968 0.0001986833 4.098747e-05
[1838,] 0.0001763110 0.0002135228 5.694371e-05
[1839,] 0.0001977425 0.0002157220 6.306405e-05
[1840,] 0.0001261438 0.0001919021 3.933338e-05
[1841,] 0.0001226597 0.0001993363 3.872625e-05
[1842,] 0.0001428868 0.0002009137 4.716639e-05
[1843,] 0.0002292423 0.0002023432 6.613204e-05
[1844,] 0.0001292055 0.0002029865 4.583720e-05
[1845,] 0.0001570140 0.0002042672 4.880954e-05
[1846,] 0.0002225917 0.0002020113 6.500543e-05
[1847,] 0.0002302136 0.0002017163 6.738592e-05
[1848,] 0.0002116201 0.0002011284 6.123174e-05
```
