## Supplementary material for "Characterization of shared and ancestry-specific signals driving complex traits using multi-ancestry fine-mapping": s1_data.bim

```
5	chr5:71967874:A:T	0	71967874	T	A
5	chr5:71968116:T:C	0	71968116	C	T
5	chr5:71968285:CT:C	0	71968285	C	CT
5	chr5:71969436:T:C	0	71969436	C	T
5	chr5:71969640:G:T	0	71969640	T	G
5	chr5:71970379:T:C	0	71970379	C	T
5	chr5:71970886:C:T	0	71970886	T	C
5	chr5:71971092:A:G	0	71971092	G	A
5	chr5:71971186:G:A	0	71971186	A	G
5	chr5:71971192:C:T	0	71971192	T	C
5	chr5:71971430:G:T	0	71971430	T	G
5	chr5:71971551:T:A	0	71971551	A	T
5	chr5:71971887:A:G	0	71971887	G	A
5	chr5:71971890:G:A	0	71971890	A	G
5	chr5:71973122:A:G	0	71973122	G	A
5	chr5:71975863:T:C	0	71975863	C	T
5	chr5:71977261:C:T	0	71977261	T	C
5	chr5:71977520:G:A	0	71977520	A	G
5	chr5:71977633:A:T	0	71977633	T	A
5	chr5:71978179:T:G	0	71978179	G	T
5	chr5:71979120:A:G	0	71979120	G	A
5	chr5:71980640:T:C	0	71980640	C	T
5	chr5:71981338:A:C	0	71981338	C	A
5	chr5:71981524:C:T	0	71981524	T	C
5	chr5:71984359:G:A	0	71984359	A	G
5	chr5:71984939:T:C	0	71984939	C	T
5	chr5:71985147:C:T	0	71985147	T	C
5	chr5:71985299:A:G	0	71985299	G	A
5	chr5:71985428:T:C	0	71985428	C	T
5	chr5:71986408:A:G	0	71986408	G	A
5	chr5:71986877:G:A	0	71986877	A	G
5	chr5:71988425:C:G	0	71988425	G	C
5	chr5:71988623:T:C	0	71988623	C	T
5	chr5:71990260:T:G	0	71990260	G	T
5	chr5:71990465:TG:T	0	71990465	T	TG
5	chr5:71990686:T:G	0	71990686	G	T
5	chr5:71992477:A:G	0	71992477	G	A
5	chr5:71993129:G:A	0	71993129	A	G
5	chr5:71995536:GGAAA:G	0	71995536	G	GGAAA
5	chr5:71995933:G:T	0	71995933	T	G
5	chr5:71996436:T:C	0	71996436	C	T
5	chr5:71997247:C:T	0	71997247	T	C
5	chr5:71997822:C:G	0	71997822	G	C
5	chr5:71998052:T:C	0	71998052	C	T
5	chr5:71998855:T:C	0	71998855	C	T
5	chr5:71999330:C:T	0	71999330	T	C
5	chr5:71999685:T:A	0	71999685	A	T
5	chr5:71999813:T:C	0	71999813	C	T
5	chr5:71999822:T:C	0	71999822	C	T
5	chr5:72000032:G:A	0	72000032	A	G
5	chr5:72001103:G:A	0	72001103	A	G
5	chr5:72004408:C:T	0	72004408	T	C
5	chr5:72006331:T:C	0	72006331	C	T
5	chr5:72006902:T:C	0	72006902	C	T
5	chr5:72007132:T:A	0	72007132	A	T
5	chr5:72008086:G:A	0	72008086	A	G
5	chr5:72009769:A:T	0	72009769	T	A
5	chr5:72011553:A:G	0	72011553	G	A
5	chr5:72013776:T:G	0	72013776	G	T
5	chr5:72014002:G:A	0	72014002	A	G
5	chr5:72014476:A:G	0	72014476	G	A
5	chr5:72014762:A:T	0	72014762	T	A
5	chr5:72015715:T:C	0	72015715	C	T
5	chr5:72016411:G:T	0	72016411	T	G
5	chr5:72017305:T:A	0	72017305	A	T
5	chr5:72019007:T:C	0	72019007	C	T
5	chr5:72019482:G:A	0	72019482	A	G
5	chr5:72023467:C:T	0	72023467	T	C
5	chr5:72023925:G:T	0	72023925	T	G
5	chr5:72024474:T:C	0	72024474	C	T
5	chr5:72024573:A:G	0	72024573	G	A
5	chr5:72024902:C:T	0	72024902	T	C
5	chr5:72026440:G:T	0	72026440	T	G
5	chr5:72026695:T:C	0	72026695	C	T
5	chr5:72027688:C:T	0	72027688	T	C
5	chr5:72027950:T:C	0	72027950	C	T
5	chr5:72030545:C:T	0	72030545	T	C
5	chr5:72030600:C:T	0	72030600	T	C
5	chr5:72031839:G:A	0	72031839	A	G
5	chr5:72032122:T:C	0	72032122	C	T
5	chr5:72032390:G:A	0	72032390	A	G
5	chr5:72032777:T:C	0	72032777	C	T
5	chr5:72033459:A:G	0	72033459	G	A
5	chr5:72034545:G:A	0	72034545	A	G
5	chr5:72034748:T:C	0	72034748	C	T
5	chr5:72034975:A:G	0	72034975	G	A
5	chr5:72035207:A:T	0	72035207	T	A
5	chr5:72035260:C:A	0	72035260	A	C
5	chr5:72037474:CTTACA:C	0	72037474	C	CTTACA
5	chr5:72037494:A:AG	0	72037494	AG	A
5	chr5:72037555:G:A	0	72037555	A	G
5	chr5:72037674:C:T	0	72037674	T	C
5	chr5:72038376:T:C	0	72038376	C	T
5	chr5:72039361:T:A	0	72039361	A	T
5	chr5:72039451:T:C	0	72039451	C	T
5	chr5:72039489:C:T	0	72039489	T	C
5	chr5:72039649:A:G	0	72039649	G	A
5	chr5:72039870:T:TC	0	72039870	TC	T
5	chr5:72040646:G:C	0	72040646	C	G
5	chr5:72040679:G:A	0	72040679	A	G
5	chr5:72040978:G:T	0	72040978	T	G
5	chr5:72041099:A:C	0	72041099	C	A
5	chr5:72041267:C:T	0	72041267	T	C
5	chr5:72041326:T:A	0	72041326	A	T
5	chr5:72041839:G:A	0	72041839	A	G
5	chr5:72041984:A:G	0	72041984	G	A
5	chr5:72042023:A:G	0	72042023	G	A
5	chr5:72042244:T:C	0	72042244	C	T
5	chr5:72042287:A:G	0	72042287	G	A
5	chr5:72042549:C:T	0	72042549	T	C
5	chr5:72042650:A:G	0	72042650	G	A
5	chr5:72042714:C:T	0	72042714	T	C
5	chr5:72042935:C:G	0	72042935	G	C
5	chr5:72043033:G:A	0	72043033	A	G
5	chr5:72043368:C:T	0	72043368	T	C
5	chr5:72043580:C:T	0	72043580	T	C
5	chr5:72043968:G:A	0	72043968	A	G
5	chr5:72044640:C:A	0	72044640	A	C
5	chr5:72044682:G:A	0	72044682	A	G
5	chr5:72044874:C:A	0	72044874	A	C
5	chr5:72044934:A:G	0	72044934	G	A
5	chr5:72045322:A:G	0	72045322	G	A
5	chr5:72045449:C:A	0	72045449	A	C
5	chr5:72045460:G:A	0	72045460	A	G
5	chr5:72046218:T:C	0	72046218	C	T
5	chr5:72046223:T:A	0	72046223	A	T
5	chr5:72046596:A:T	0	72046596	T	A
5	chr5:72046890:C:G	0	72046890	G	C
5	chr5:72047077:T:A	0	72047077	A	T
5	chr5:72047498:C:A	0	72047498	A	C
5	chr5:72047696:A:G	0	72047696	G	A
5	chr5:72047701:C:T	0	72047701	T	C
5	chr5:72048255:T:C	0	72048255	C	T
5	chr5:72048466:A:G	0	72048466	G	A
5	chr5:72048490:T:A	0	72048490	A	T
5	chr5:72048641:G:A	0	72048641	A	G
5	chr5:72048671:A:G	0	72048671	G	A
5	chr5:72049130:TAA:T	0	72049130	T	TAA
5	chr5:72049402:ACTCAACTG:A	0	72049402	A	ACTCAACTG
5	chr5:72050555:GT:G	0	72050555	G	GT
5	chr5:72050822:G:A	0	72050822	A	G
5	chr5:72051019:T:C	0	72051019	C	T
5	chr5:72051368:A:T	0	72051368	T	A
5	chr5:72051629:T:G	0	72051629	G	T
5	chr5:72051635:C:T	0	72051635	T	C
5	chr5:72051657:T:G	0	72051657	G	T
5	chr5:72051675:G:A	0	72051675	A	G
5	chr5:72051783:T:G	0	72051783	G	T
5	chr5:72051843:C:A	0	72051843	A	C
5	chr5:72052089:G:T	0	72052089	T	G
5	chr5:72052093:T:G	0	72052093	G	T
5	chr5:72052575:G:A	0	72052575	A	G
5	chr5:72052765:C:T	0	72052765	T	C
5	chr5:72052776:T:C	0	72052776	C	T
5	chr5:72052828:T:G	0	72052828	G	T
5	chr5:72052851:T:C	0	72052851	C	T
5	chr5:72052954:G:A	0	72052954	A	G
5	chr5:72053076:C:T	0	72053076	T	C
5	chr5:72053294:A:G	0	72053294	G	A
5	chr5:72053298:C:T	0	72053298	T	C
5	chr5:72053381:C:T	0	72053381	T	C
5	chr5:72053487:A:T	0	72053487	T	A
5	chr5:72053503:A:T	0	72053503	T	A
5	chr5:72053696:A:G	0	72053696	G	A
5	chr5:72053714:A:G	0	72053714	G	A
5	chr5:72053964:T:C	0	72053964	C	T
5	chr5:72053977:G:A	0	72053977	A	G
5	chr5:72054364:T:C	0	72054364	C	T
5	chr5:72054376:A:G	0	72054376	G	A
5	chr5:72054377:G:A	0	72054377	A	G
5	chr5:72054483:T:C	0	72054483	C	T
5	chr5:72054839:G:A	0	72054839	A	G
5	chr5:72055155:A:T	0	72055155	T	A
5	chr5:72055358:A:C	0	72055358	C	A
5	chr5:72055515:C:T	0	72055515	T	C
5	chr5:72055669:A:T	0	72055669	T	A
5	chr5:72055738:A:C	0	72055738	C	A
5	chr5:72055903:T:C	0	72055903	C	T
5	chr5:72056308:A:G	0	72056308	G	A
5	chr5:72056425:A:G	0	72056425	G	A
5	chr5:72056849:T:TG	0	72056849	TG	T
5	chr5:72057233:T:G	0	72057233	G	T
5	chr5:72057307:G:A	0	72057307	A	G
5	chr5:72057318:AAAAT:A	0	72057318	A	AAAAT
5	chr5:72057395:C:T	0	72057395	T	C
5	chr5:72057658:C:T	0	72057658	T	C
5	chr5:72057703:G:C	0	72057703	C	G
5	chr5:72057742:T:A	0	72057742	A	T
5	chr5:72058193:T:C	0	72058193	C	T
5	chr5:72058206:T:C	0	72058206	C	T
5	chr5:72058504:T:C	0	72058504	C	T
5	chr5:72058638:T:C	0	72058638	C	T
5	chr5:72058640:G:A	0	72058640	A	G
5	chr5:72058766:T:C	0	72058766	C	T
5	chr5:72058902:A:G	0	72058902	G	A
5	chr5:72058957:A:G	0	72058957	G	A
5	chr5:72059082:G:T	0	72059082	T	G
5	chr5:72059268:A:G	0	72059268	G	A
5	chr5:72059290:A:T	0	72059290	T	A
5	chr5:72059541:C:A	0	72059541	A	C
5	chr5:72059653:G:GA	0	72059653	GA	G
5	chr5:72059690:C:G	0	72059690	G	C
5	chr5:72061353:T:C	0	72061353	C	T
5	chr5:72062270:T:C	0	72062270	C	T
5	chr5:72063585:C:T	0	72063585	T	C
5	chr5:72063724:G:C	0	72063724	C	G
5	chr5:72063738:A:G	0	72063738	G	A
5	chr5:72063812:C:T	0	72063812	T	C
5	chr5:72063950:T:C	0	72063950	C	T
5	chr5:72064352:G:A	0	72064352	A	G
5	chr5:72064897:A:G	0	72064897	G	A
5	chr5:72065569:A:T	0	72065569	T	A
5	chr5:72065998:T:C	0	72065998	C	T
5	chr5:72068454:C:A	0	72068454	A	C
5	chr5:72068555:T:A	0	72068555	A	T
5	chr5:72068932:T:C	0	72068932	C	T
5	chr5:72069002:C:T	0	72069002	T	C
5	chr5:72069055:A:G	0	72069055	G	A
5	chr5:72069110:T:C	0	72069110	C	T
5	chr5:72069381:G:A	0	72069381	A	G
5	chr5:72069882:A:G	0	72069882	G	A
5	chr5:72070525:A:C	0	72070525	C	A
5	chr5:72070739:T:A	0	72070739	A	T
5	chr5:72071168:C:T	0	72071168	T	C
5	chr5:72071179:C:T	0	72071179	T	C
5	chr5:72071236:T:C	0	72071236	C	T
5	chr5:72071786:A:C	0	72071786	C	A
5	chr5:72072213:G:A	0	72072213	A	G
5	chr5:72072668:A:T	0	72072668	T	A
5	chr5:72072713:T:C	0	72072713	C	T
5	chr5:72073010:T:C	0	72073010	C	T
5	chr5:72073172:A:G	0	72073172	G	A
5	chr5:72073618:G:A	0	72073618	A	G
5	chr5:72073742:G:A	0	72073742	A	G
5	chr5:72074065:A:G	0	72074065	G	A
5	chr5:72074215:C:T	0	72074215	T	C
5	chr5:72074669:C:G	0	72074669	G	C
5	chr5:72074923:A:G	0	72074923	G	A
5	chr5:72074982:A:G	0	72074982	G	A
5	chr5:72075035:G:A	0	72075035	A	G
5	chr5:72075357:G:A	0	72075357	A	G
5	chr5:72075727:G:A	0	72075727	A	G
5	chr5:72077054:G:A	0	72077054	A	G
5	chr5:72077176:T:G	0	72077176	G	T
5	chr5:72077206:C:T	0	72077206	T	C
5	chr5:72078154:C:G	0	72078154	G	C
5	chr5:72078254:C:T	0	72078254	T	C
5	chr5:72078510:A:G	0	72078510	G	A
5	chr5:72078538:A:G	0	72078538	G	A
5	chr5:72079644:CT:C	0	72079644	C	CT
5	chr5:72079666:T:C	0	72079666	C	T
5	chr5:72079687:C:T	0	72079687	T	C
5	chr5:72079892:T:C	0	72079892	C	T
5	chr5:72080084:T:C	0	72080084	C	T
5	chr5:72080121:C:T	0	72080121	T	C
5	chr5:72080322:C:T	0	72080322	T	C
5	chr5:72080410:G:A	0	72080410	A	G
5	chr5:72081305:T:G	0	72081305	G	T
5	chr5:72082255:G:C	0	72082255	C	G
5	chr5:72082732:G:A	0	72082732	A	G
5	chr5:72082773:A:G	0	72082773	G	A
5	chr5:72082787:C:T	0	72082787	T	C
5	chr5:72082880:G:A	0	72082880	A	G
5	chr5:72082912:C:T	0	72082912	T	C
5	chr5:72083002:G:A	0	72083002	A	G
5	chr5:72084527:TC:T	0	72084527	T	TC
5	chr5:72084966:T:C	0	72084966	C	T
5	chr5:72085087:T:C	0	72085087	C	T
5	chr5:72086294:A:G	0	72086294	G	A
5	chr5:72086302:A:T	0	72086302	T	A
5	chr5:72086605:A:G	0	72086605	G	A
5	chr5:72086879:CCT:C	0	72086879	C	CCT
5	chr5:72087150:C:T	0	72087150	T	C
5	chr5:72087196:T:C	0	72087196	C	T
5	chr5:72088096:T:C	0	72088096	C	T
5	chr5:72089002:T:C	0	72089002	C	T
5	chr5:72089911:G:A	0	72089911	A	G
5	chr5:72090312:G:C	0	72090312	C	G
5	chr5:72090777:T:C	0	72090777	C	T
5	chr5:72091107:A:C	0	72091107	C	A
5	chr5:72092321:C:A	0	72092321	A	C
5	chr5:72092947:A:C	0	72092947	C	A
5	chr5:72093167:G:A	0	72093167	A	G
5	chr5:72093432:C:G	0	72093432	G	C
5	chr5:72093811:A:C	0	72093811	C	A
5	chr5:72093895:G:A	0	72093895	A	G
5	chr5:72093924:G:A	0	72093924	A	G
5	chr5:72094577:C:A	0	72094577	A	C
5	chr5:72094954:G:A	0	72094954	A	G
5	chr5:72095269:A:G	0	72095269	G	A
5	chr5:72095280:A:G	0	72095280	G	A
5	chr5:72095585:A:G	0	72095585	G	A
5	chr5:72096126:T:C	0	72096126	C	T
5	chr5:72096754:G:A	0	72096754	A	G
5	chr5:72097259:A:G	0	72097259	G	A
5	chr5:72097375:A:G	0	72097375	G	A
5	chr5:72097894:C:T	0	72097894	T	C
5	chr5:72097992:T:C	0	72097992	C	T
5	chr5:72098288:C:A	0	72098288	A	C
5	chr5:72098645:G:A	0	72098645	A	G
5	chr5:72099008:C:A	0	72099008	A	C
5	chr5:72099424:C:T	0	72099424	T	C
5	chr5:72099532:C:A	0	72099532	A	C
5	chr5:72099916:A:G	0	72099916	G	A
5	chr5:72101895:G:A	0	72101895	A	G
5	chr5:72103172:C:T	0	72103172	T	C
5	chr5:72103307:A:G	0	72103307	G	A
5	chr5:72103843:TTC:GTC	0	72103843	GTC	TTC
5	chr5:72104422:C:T	0	72104422	T	C
5	chr5:72104589:G:A	0	72104589	A	G
5	chr5:72105698:C:T	0	72105698	T	C
5	chr5:72106512:A:G	0	72106512	G	A
5	chr5:72106555:C:T	0	72106555	T	C
5	chr5:72106618:A:T	0	72106618	T	A
5	chr5:72107446:T:C	0	72107446	C	T
5	chr5:72107479:T:A	0	72107479	A	T
5	chr5:72108567:C:G	0	72108567	G	C
5	chr5:72109685:C:T	0	72109685	T	C
5	chr5:72110077:A:T	0	72110077	T	A
5	chr5:72110843:T:C	0	72110843	C	T
5	chr5:72111717:G:C	0	72111717	C	G
5	chr5:72111768:C:T	0	72111768	T	C
5	chr5:72111831:G:C	0	72111831	C	G
5	chr5:72112063:T:G	0	72112063	G	T
5	chr5:72113040:A:G	0	72113040	G	A
5	chr5:72113556:A:G	0	72113556	G	A
5	chr5:72114227:G:A	0	72114227	A	G
5	chr5:72114285:A:T	0	72114285	T	A
5	chr5:72114529:G:C	0	72114529	C	G
5	chr5:72115177:T:G	0	72115177	G	T
5	chr5:72115479:C:T	0	72115479	T	C
5	chr5:72115891:T:C	0	72115891	C	T
5	chr5:72116049:C:T	0	72116049	T	C
5	chr5:72116465:A:G	0	72116465	G	A
5	chr5:72116546:A:G	0	72116546	G	A
5	chr5:72117268:G:A	0	72117268	A	G
5	chr5:72117327:G:A	0	72117327	A	G
5	chr5:72117492:A:G	0	72117492	G	A
5	chr5:72118339:A:G	0	72118339	G	A
5	chr5:72118773:G:A	0	72118773	A	G
5	chr5:72118805:A:G	0	72118805	G	A
5	chr5:72118832:C:T	0	72118832	T	C
5	chr5:72118985:C:A	0	72118985	A	C
5	chr5:72119160:TC:T	0	72119160	T	TC
5	chr5:72119306:C:G	0	72119306	G	C
5	chr5:72119595:C:A	0	72119595	A	C
5	chr5:72120800:A:G	0	72120800	G	A
5	chr5:72121295:C:T	0	72121295	T	C
5	chr5:72126181:G:A	0	72126181	A	G
5	chr5:72126359:T:C	0	72126359	C	T
5	chr5:72127398:A:G	0	72127398	G	A
5	chr5:72129532:A:G	0	72129532	G	A
5	chr5:72130637:A:G	0	72130637	G	A
5	chr5:72132082:A:G	0	72132082	G	A
5	chr5:72135068:G:A	0	72135068	A	G
5	chr5:72135106:A:G	0	72135106	G	A
5	chr5:72135889:G:A	0	72135889	A	G
5	chr5:72139747:T:C	0	72139747	C	T
5	chr5:72140527:G:A	0	72140527	A	G
5	chr5:72141435:A:G	0	72141435	G	A
5	chr5:72142222:A:T	0	72142222	T	A
5	chr5:72144103:A:C	0	72144103	C	A
5	chr5:72144328:G:A	0	72144328	A	G
5	chr5:72144374:C:T	0	72144374	T	C
5	chr5:72145641:A:T	0	72145641	T	A
5	chr5:72145762:T:C	0	72145762	C	T
5	chr5:72145847:G:T	0	72145847	T	G
5	chr5:72145873:G:A	0	72145873	A	G
5	chr5:72148517:T:G	0	72148517	G	T
5	chr5:72148559:AG:A	0	72148559	A	AG
5	chr5:72149419:C:T	0	72149419	T	C
5	chr5:72150164:A:T	0	72150164	T	A
5	chr5:72150254:T:C	0	72150254	C	T
5	chr5:72150380:C:T	0	72150380	T	C
5	chr5:72151049:G:GT	0	72151049	GT	G
5	chr5:72151380:G:A	0	72151380	A	G
5	chr5:72152760:T:C	0	72152760	C	T
5	chr5:72152921:G:A	0	72152921	A	G
5	chr5:72153278:G:C	0	72153278	C	G
5	chr5:72154118:G:T	0	72154118	T	G
5	chr5:72154188:T:C	0	72154188	C	T
5	chr5:72154352:C:A	0	72154352	A	C
5	chr5:72154948:G:A	0	72154948	A	G
5	chr5:72155085:C:T	0	72155085	T	C
5	chr5:72155128:A:G	0	72155128	G	A
5	chr5:72155333:C:T	0	72155333	T	C
5	chr5:72155348:A:G	0	72155348	G	A
5	chr5:72155383:C:T	0	72155383	T	C
5	chr5:72155693:T:C	0	72155693	C	T
5	chr5:72155799:C:T	0	72155799	T	C
5	chr5:72156267:G:A	0	72156267	A	G
5	chr5:72156423:G:A	0	72156423	A	G
5	chr5:72158373:A:G	0	72158373	G	A
5	chr5:72158442:G:A	0	72158442	A	G
5	chr5:72158719:C:T	0	72158719	T	C
5	chr5:72158956:C:T	0	72158956	T	C
5	chr5:72159433:CAGAT:C	0	72159433	C	CAGAT
5	chr5:72159447:A:G	0	72159447	G	A
5	chr5:72159791:A:G	0	72159791	G	A
5	chr5:72160795:A:G	0	72160795	G	A
5	chr5:72161181:C:T	0	72161181	T	C
5	chr5:72161201:G:A	0	72161201	A	G
5	chr5:72161358:A:G	0	72161358	G	A
5	chr5:72161986:A:G	0	72161986	G	A
5	chr5:72162295:C:T	0	72162295	T	C
5	chr5:72162644:G:A	0	72162644	A	G
5	chr5:72163322:G:A	0	72163322	A	G
5	chr5:72163643:A:C	0	72163643	C	A
5	chr5:72163987:A:G	0	72163987	G	A
5	chr5:72164168:T:G	0	72164168	G	T
5	chr5:72165267:C:T	0	72165267	T	C
5	chr5:72165642:T:C	0	72165642	C	T
5	chr5:72165662:T:C	0	72165662	C	T
5	chr5:72166238:C:T	0	72166238	T	C
5	chr5:72166805:T:C	0	72166805	C	T
5	chr5:72168441:T:C	0	72168441	C	T
5	chr5:72168640:G:A	0	72168640	A	G
5	chr5:72169344:C:G	0	72169344	G	C
5	chr5:72169534:T:A	0	72169534	A	T
5	chr5:72169907:A:G	0	72169907	G	A
5	chr5:72170094:G:T	0	72170094	T	G
5	chr5:72170231:CAAGGGCCT:C	0	72170231	C	CAAGGGCCT
5	chr5:72170875:A:AG	0	72170875	AG	A
5	chr5:72171176:T:C	0	72171176	C	T
5	chr5:72171352:C:T	0	72171352	T	C
5	chr5:72171372:G:A	0	72171372	A	G
5	chr5:72171843:T:C	0	72171843	C	T
5	chr5:72172841:C:T	0	72172841	T	C
5	chr5:72172974:T:C	0	72172974	C	T
5	chr5:72173954:C:A	0	72173954	A	C
5	chr5:72174366:C:G	0	72174366	G	C
5	chr5:72175487:T:C	0	72175487	C	T
5	chr5:72175502:C:T	0	72175502	T	C
5	chr5:72175886:T:C	0	72175886	C	T
5	chr5:72176705:G:T	0	72176705	T	G
5	chr5:72178447:C:T	0	72178447	T	C
5	chr5:72178460:C:T	0	72178460	T	C
5	chr5:72179129:A:G	0	72179129	G	A
5	chr5:72179948:C:G	0	72179948	G	C
5	chr5:72181078:C:T	0	72181078	T	C
5	chr5:72181130:G:A	0	72181130	A	G
5	chr5:72181288:G:A	0	72181288	A	G
5	chr5:72186060:C:T	0	72186060	T	C
5	chr5:72187624:G:A	0	72187624	A	G
5	chr5:72187914:G:A	0	72187914	A	G
5	chr5:72188285:A:G	0	72188285	G	A
5	chr5:72188991:T:G	0	72188991	G	T
5	chr5:72190401:C:T	0	72190401	T	C
5	chr5:72190958:C:T	0	72190958	T	C
5	chr5:72191974:C:T	0	72191974	T	C
5	chr5:72196907:C:T	0	72196907	T	C
5	chr5:72199079:G:A	0	72199079	A	G
5	chr5:72200592:A:G	0	72200592	G	A
5	chr5:72201077:G:T	0	72201077	T	G
5	chr5:72201449:GT:G	0	72201449	G	GT
5	chr5:72202556:G:A	0	72202556	A	G
5	chr5:72202840:G:A	0	72202840	A	G
5	chr5:72204998:G:C	0	72204998	C	G
5	chr5:72206717:C:T	0	72206717	T	C
5	chr5:72207680:C:G	0	72207680	G	C
5	chr5:72208086:T:TA	0	72208086	TA	T
5	chr5:72209920:T:A	0	72209920	A	T
5	chr5:72209965:C:T	0	72209965	T	C
5	chr5:72210369:G:C	0	72210369	C	G
5	chr5:72210607:A:G	0	72210607	G	A
5	chr5:72211646:T:C	0	72211646	C	T
5	chr5:72211943:CTTG:C	0	72211943	C	CTTG
5	chr5:72212162:G:A	0	72212162	A	G
5	chr5:72213236:A:G	0	72213236	G	A
5	chr5:72213980:T:C	0	72213980	C	T
5	chr5:72215065:T:C	0	72215065	C	T
5	chr5:72216723:A:G	0	72216723	G	A
5	chr5:72216975:T:C	0	72216975	C	T
5	chr5:72219246:GACT:G	0	72219246	G	GACT
5	chr5:72221670:G:A	0	72221670	A	G
5	chr5:72223837:C:T	0	72223837	T	C
5	chr5:72224998:T:C	0	72224998	C	T
5	chr5:72225597:C:G	0	72225597	G	C
5	chr5:72225604:G:C	0	72225604	C	G
5	chr5:72225724:A:G	0	72225724	G	A
5	chr5:72225855:T:C	0	72225855	C	T
5	chr5:72226298:A:T	0	72226298	T	A
5	chr5:72228336:A:T	0	72228336	T	A
5	chr5:72229574:A:AT	0	72229574	AT	A
5	chr5:72236355:A:G	0	72236355	G	A
5	chr5:72236907:T:G	0	72236907	G	T
5	chr5:72238380:T:C	0	72238380	C	T
5	chr5:72238492:G:C	0	72238492	C	G
5	chr5:72238974:CT:C	0	72238974	C	CT
5	chr5:72239027:G:A	0	72239027	A	G
5	chr5:72243563:T:A	0	72243563	A	T
5	chr5:72244688:TG:T	0	72244688	T	TG
5	chr5:72244777:T:C	0	72244777	C	T
5	chr5:72246173:A:G	0	72246173	G	A
5	chr5:72246376:T:C	0	72246376	C	T
5	chr5:72247187:A:G	0	72247187	G	A
5	chr5:72247315:A:C	0	72247315	C	A
5	chr5:72248493:C:T	0	72248493	T	C
5	chr5:72248712:TTAAA:T	0	72248712	T	TTAAA
5	chr5:72249210:T:C	0	72249210	C	T
5	chr5:72249407:C:T	0	72249407	T	C
5	chr5:72250834:C:T	0	72250834	T	C
5	chr5:72253221:C:T	0	72253221	T	C
5	chr5:72254928:G:A	0	72254928	A	G
5	chr5:72255196:A:G	0	72255196	G	A
5	chr5:72256360:C:T	0	72256360	T	C
5	chr5:72257558:G:A	0	72257558	A	G
5	chr5:72258113:A:G	0	72258113	G	A
5	chr5:72258351:A:C	0	72258351	C	A
5	chr5:72260072:C:T	0	72260072	T	C
5	chr5:72262838:A:G	0	72262838	G	A
5	chr5:72266110:G:C	0	72266110	C	G
5	chr5:72266597:C:T	0	72266597	T	C
5	chr5:72266899:C:T	0	72266899	T	C
5	chr5:72267827:G:A	0	72267827	A	G
5	chr5:72267995:G:T	0	72267995	T	G
5	chr5:72269564:G:C	0	72269564	C	G
5	chr5:72270157:T:C	0	72270157	C	T
5	chr5:72270377:T:C	0	72270377	C	T
5	chr5:72272948:G:T	0	72272948	T	G
5	chr5:72273498:C:T	0	72273498	T	C
5	chr5:72273786:C:T	0	72273786	T	C
5	chr5:72275539:T:C	0	72275539	C	T
5	chr5:72276892:G:A	0	72276892	A	G
5	chr5:72277299:G:C	0	72277299	C	G
5	chr5:72277416:C:T	0	72277416	T	C
5	chr5:72277485:T:C	0	72277485	C	T
5	chr5:72277778:T:C	0	72277778	C	T
5	chr5:72278029:C:T	0	72278029	T	C
5	chr5:72283291:A:G	0	72283291	G	A
5	chr5:72285477:G:A	0	72285477	A	G
5	chr5:72285785:A:G	0	72285785	G	A
5	chr5:72288402:G:A	0	72288402	A	G
5	chr5:72289081:C:T	0	72289081	T	C
5	chr5:72289666:G:A	0	72289666	A	G
5	chr5:72290908:G:A	0	72290908	A	G
5	chr5:72292915:C:A	0	72292915	A	C
5	chr5:72293001:T:C	0	72293001	C	T
5	chr5:72294259:C:T	0	72294259	T	C
5	chr5:72294700:G:A	0	72294700	A	G
5	chr5:72296819:TAA:T	0	72296819	T	TAA
5	chr5:72297311:A:G	0	72297311	G	A
5	chr5:72298836:G:A	0	72298836	A	G
5	chr5:72299351:G:A	0	72299351	A	G
5	chr5:72299686:T:C	0	72299686	C	T
5	chr5:72299775:T:A	0	72299775	A	T
5	chr5:72302088:T:G	0	72302088	G	T
5	chr5:72302104:A:G	0	72302104	G	A
5	chr5:72303077:A:G	0	72303077	G	A
5	chr5:72303200:A:G	0	72303200	G	A
5	chr5:72303378:C:T	0	72303378	T	C
5	chr5:72306820:G:A	0	72306820	A	G
5	chr5:72308071:A:G	0	72308071	G	A
5	chr5:72308575:C:T	0	72308575	T	C
5	chr5:72309359:G:A	0	72309359	A	G
5	chr5:72310026:G:C	0	72310026	C	G
5	chr5:72312287:A:T	0	72312287	T	A
5	chr5:72316589:G:A	0	72316589	A	G
5	chr5:72316824:G:A	0	72316824	A	G
5	chr5:72318149:T:C	0	72318149	C	T
5	chr5:72321735:T:C	0	72321735	C	T
5	chr5:72322449:C:A	0	72322449	A	C
5	chr5:72329681:GC:G	0	72329681	G	GC
5	chr5:72330081:C:T	0	72330081	T	C
5	chr5:72330782:G:C	0	72330782	C	G
5	chr5:72332757:G:A	0	72332757	A	G
5	chr5:72339986:G:A	0	72339986	A	G
5	chr5:72340841:G:A	0	72340841	A	G
5	chr5:72341028:G:A	0	72341028	A	G
5	chr5:72341161:T:C	0	72341161	C	T
5	chr5:72343724:C:T	0	72343724	T	C
5	chr5:72344877:A:G	0	72344877	G	A
5	chr5:72345293:A:C	0	72345293	C	A
5	chr5:72347198:C:T	0	72347198	T	C
5	chr5:72348974:G:A	0	72348974	A	G
5	chr5:72350295:AATTT:A	0	72350295	A	AATTT
5	chr5:72350662:T:C	0	72350662	C	T
5	chr5:72357860:T:G	0	72357860	G	T
5	chr5:72358931:A:G	0	72358931	G	A
5	chr5:72359110:G:A	0	72359110	A	G
5	chr5:72361587:G:A	0	72361587	A	G
5	chr5:72362278:G:C	0	72362278	C	G
5	chr5:72363629:C:T	0	72363629	T	C
5	chr5:72365012:T:A	0	72365012	A	T
5	chr5:72365761:A:G	0	72365761	G	A
5	chr5:72365771:A:G	0	72365771	G	A
5	chr5:72366007:G:A	0	72366007	A	G
5	chr5:72367771:G:A	0	72367771	A	G
5	chr5:72368204:G:A	0	72368204	A	G
5	chr5:72369418:C:G	0	72369418	G	C
5	chr5:72371247:C:T	0	72371247	T	C
5	chr5:72371334:C:T	0	72371334	T	C
5	chr5:72371851:G:A	0	72371851	A	G
5	chr5:72372002:A:G	0	72372002	G	A
5	chr5:72376138:A:G	0	72376138	G	A
5	chr5:72377207:C:T	0	72377207	T	C
5	chr5:72379028:A:G	0	72379028	G	A
5	chr5:72379530:G:C	0	72379530	C	G
5	chr5:72380133:T:C	0	72380133	C	T
5	chr5:72380560:C:T	0	72380560	T	C
5	chr5:72382310:G:T	0	72382310	T	G
5	chr5:72382517:A:G	0	72382517	G	A
5	chr5:72382546:G:A	0	72382546	A	G
5	chr5:72382608:C:T	0	72382608	T	C
5	chr5:72387184:C:T	0	72387184	T	C
5	chr5:72388058:G:A	0	72388058	A	G
5	chr5:72392396:G:A	0	72392396	A	G
5	chr5:72393211:T:A	0	72393211	A	T
5	chr5:72393844:C:G	0	72393844	G	C
5	chr5:72394053:T:C	0	72394053	C	T
5	chr5:72395201:C:A	0	72395201	A	C
5	chr5:72397636:C:T	0	72397636	T	C
5	chr5:72398072:C:T	0	72398072	T	C
5	chr5:72399010:G:A	0	72399010	A	G
5	chr5:72400053:T:C	0	72400053	C	T
5	chr5:72401691:C:T	0	72401691	T	C
5	chr5:72401767:T:C	0	72401767	C	T
5	chr5:72402150:A:G	0	72402150	G	A
5	chr5:72402277:G:A	0	72402277	A	G
5	chr5:72404555:A:G	0	72404555	G	A
5	chr5:72404764:A:G	0	72404764	G	A
5	chr5:72405893:T:G	0	72405893	G	T
5	chr5:72405987:C:T	0	72405987	T	C
5	chr5:72408462:T:C	0	72408462	C	T
5	chr5:72410136:A:G	0	72410136	G	A
5	chr5:72411447:G:A	0	72411447	A	G
5	chr5:72412649:A:T	0	72412649	T	A
5	chr5:72412871:G:T	0	72412871	T	G
5	chr5:72413035:C:T	0	72413035	T	C
5	chr5:72415497:C:T	0	72415497	T	C
5	chr5:72416412:A:T	0	72416412	T	A
5	chr5:72417372:G:A	0	72417372	A	G
5	chr5:72418005:C:T	0	72418005	T	C
5	chr5:72418030:A:G	0	72418030	G	A
5	chr5:72418500:C:T	0	72418500	T	C
5	chr5:72418762:G:A	0	72418762	A	G
5	chr5:72418844:C:A	0	72418844	A	C
5	chr5:72419004:TA:T	0	72419004	T	TA
5	chr5:72421047:A:C	0	72421047	C	A
5	chr5:72422251:C:T	0	72422251	T	C
5	chr5:72422275:A:G	0	72422275	G	A
5	chr5:72423202:A:G	0	72423202	G	A
5	chr5:72424357:G:A	0	72424357	A	G
5	chr5:72425101:A:G	0	72425101	G	A
5	chr5:72427817:C:T	0	72427817	T	C
5	chr5:72429229:G:T	0	72429229	T	G
5	chr5:72429473:G:A	0	72429473	A	G
5	chr5:72429489:C:T	0	72429489	T	C
5	chr5:72430085:G:A	0	72430085	A	G
5	chr5:72430460:G:A	0	72430460	A	G
5	chr5:72431703:C:T	0	72431703	T	C
5	chr5:72431749:T:A	0	72431749	A	T
5	chr5:72432070:T:A	0	72432070	A	T
5	chr5:72432095:G:T	0	72432095	T	G
5	chr5:72432515:G:C	0	72432515	C	G
5	chr5:72432861:A:G	0	72432861	G	A
5	chr5:72433394:G:A	0	72433394	A	G
5	chr5:72434636:G:T	0	72434636	T	G
5	chr5:72438455:C:T	0	72438455	T	C
5	chr5:72442047:AT:A	0	72442047	A	AT
5	chr5:72442054:A:C	0	72442054	C	A
5	chr5:72444889:T:C	0	72444889	C	T
5	chr5:72445224:T:C	0	72445224	C	T
5	chr5:72445267:T:G	0	72445267	G	T
5	chr5:72445363:A:AG	0	72445363	AG	A
5	chr5:72445455:C:T	0	72445455	T	C
5	chr5:72445554:A:G	0	72445554	G	A
5	chr5:72445963:C:T	0	72445963	T	C
5	chr5:72446024:G:A	0	72446024	A	G
5	chr5:72446329:G:A	0	72446329	A	G
5	chr5:72446352:C:T	0	72446352	T	C
5	chr5:72446617:C:T	0	72446617	T	C
5	chr5:72446795:T:C	0	72446795	C	T
5	chr5:72446926:G:C	0	72446926	C	G
5	chr5:72447152:T:C	0	72447152	C	T
5	chr5:72447495:G:A	0	72447495	A	G
5	chr5:72447928:G:A	0	72447928	A	G
5	chr5:72448127:C:T	0	72448127	T	C
5	chr5:72448372:A:G	0	72448372	G	A
5	chr5:72448541:T:A	0	72448541	A	T
5	chr5:72449564:T:C	0	72449564	C	T
5	chr5:72449585:C:T	0	72449585	T	C
5	chr5:72449630:G:A	0	72449630	A	G
5	chr5:72450211:C:T	0	72450211	T	C
5	chr5:72450905:A:G	0	72450905	G	A
5	chr5:72450955:C:G	0	72450955	G	C
5	chr5:72451182:G:A	0	72451182	A	G
5	chr5:72451256:A:G	0	72451256	G	A
5	chr5:72451418:T:A	0	72451418	A	T
5	chr5:72451621:C:T	0	72451621	T	C
5	chr5:72451928:A:G	0	72451928	G	A
5	chr5:72452092:A:G	0	72452092	G	A
5	chr5:72452797:G:A	0	72452797	A	G
5	chr5:72453267:T:C	0	72453267	C	T
5	chr5:72454972:TC:T	0	72454972	T	TC
5	chr5:72455073:T:C	0	72455073	C	T
5	chr5:72455077:T:C	0	72455077	C	T
5	chr5:72455552:T:C	0	72455552	C	T
5	chr5:72456054:C:T	0	72456054	T	C
5	chr5:72457434:A:G	0	72457434	G	A
5	chr5:72458150:G:A	0	72458150	A	G
5	chr5:72458178:G:A	0	72458178	A	G
5	chr5:72458267:C:T	0	72458267	T	C
5	chr5:72458638:G:T	0	72458638	T	G
5	chr5:72459366:G:A	0	72459366	A	G
5	chr5:72460843:C:T	0	72460843	T	C
5	chr5:72461439:T:C	0	72461439	C	T
5	chr5:72462067:G:A	0	72462067	A	G
5	chr5:72462126:A:G	0	72462126	G	A
5	chr5:72462503:C:A	0	72462503	A	C
5	chr5:72462682:C:G	0	72462682	G	C
5	chr5:72462972:T:G	0	72462972	G	T
5	chr5:72463551:T:C	0	72463551	C	T
5	chr5:72463692:C:T	0	72463692	T	C
5	chr5:72464448:T:G	0	72464448	G	T
5	chr5:72464815:A:G	0	72464815	G	A
5	chr5:72466210:TAAGGC:T	0	72466210	T	TAAGGC
5	chr5:72466717:G:A	0	72466717	A	G
5	chr5:72466884:G:A	0	72466884	A	G
5	chr5:72467327:G:T	0	72467327	T	G
5	chr5:72467629:C:T	0	72467629	T	C
5	chr5:72467888:A:G	0	72467888	G	A
5	chr5:72469402:A:T	0	72469402	T	A
5	chr5:72469712:G:A	0	72469712	A	G
5	chr5:72470492:T:C	0	72470492	C	T
5	chr5:72471020:C:G	0	72471020	G	C
5	chr5:72471592:A:G	0	72471592	G	A
5	chr5:72473079:C:G	0	72473079	G	C
5	chr5:72476283:T:C	0	72476283	C	T
5	chr5:72476303:G:A	0	72476303	A	G
5	chr5:72476634:A:G	0	72476634	G	A
5	chr5:72479467:C:A	0	72479467	A	C
5	chr5:72479589:A:G	0	72479589	G	A
5	chr5:72483545:C:T	0	72483545	T	C
5	chr5:72484206:C:T	0	72484206	T	C
5	chr5:72484955:CTT:C	0	72484955	C	CTT
5	chr5:72486012:T:C	0	72486012	C	T
5	chr5:72486724:G:A	0	72486724	A	G
5	chr5:72487067:G:A	0	72487067	A	G
5	chr5:72488165:A:G	0	72488165	G	A
5	chr5:72489266:G:A	0	72489266	A	G
5	chr5:72490476:C:A	0	72490476	A	C
5	chr5:72490574:A:C	0	72490574	C	A
5	chr5:72490589:G:A	0	72490589	A	G
5	chr5:72490939:T:C	0	72490939	C	T
5	chr5:72491072:G:T	0	72491072	T	G
5	chr5:72491996:A:C	0	72491996	C	A
5	chr5:72493194:C:T	0	72493194	T	C
5	chr5:72493743:A:G	0	72493743	G	A
5	chr5:72494007:A:G	0	72494007	G	A
5	chr5:72494118:A:C	0	72494118	C	A
5	chr5:72494136:C:T	0	72494136	T	C
5	chr5:72496012:G:A	0	72496012	A	G
5	chr5:72496877:G:A	0	72496877	A	G
5	chr5:72497359:T:C	0	72497359	C	T
5	chr5:72497360:G:A	0	72497360	A	G
5	chr5:72498742:G:A	0	72498742	A	G
5	chr5:72499960:C:G	0	72499960	G	C
5	chr5:72500253:T:C	0	72500253	C	T
5	chr5:72501198:C:T	0	72501198	T	C
5	chr5:72501832:C:G	0	72501832	G	C
5	chr5:72502024:G:A	0	72502024	A	G
5	chr5:72502846:G:A	0	72502846	A	G
5	chr5:72502856:G:T	0	72502856	T	G
5	chr5:72503004:G:A	0	72503004	A	G
5	chr5:72503393:T:C	0	72503393	C	T
5	chr5:72503485:A:G	0	72503485	G	A
5	chr5:72504058:C:T	0	72504058	T	C
5	chr5:72504475:G:T	0	72504475	T	G
5	chr5:72504586:T:C	0	72504586	C	T
5	chr5:72504717:T:C	0	72504717	C	T
5	chr5:72505198:C:T	0	72505198	T	C
5	chr5:72505917:G:A	0	72505917	A	G
5	chr5:72507619:T:C	0	72507619	C	T
5	chr5:72507816:A:G	0	72507816	G	A
5	chr5:72507878:T:C	0	72507878	C	T
5	chr5:72508175:T:C	0	72508175	C	T
5	chr5:72508667:TATC:T	0	72508667	T	TATC
5	chr5:72508983:T:C	0	72508983	C	T
5	chr5:72509270:A:G	0	72509270	G	A
5	chr5:72509278:C:T	0	72509278	T	C
5	chr5:72512073:A:C	0	72512073	C	A
5	chr5:72512745:A:G	0	72512745	G	A
5	chr5:72512872:T:G	0	72512872	G	T
5	chr5:72513232:C:T	0	72513232	T	C
5	chr5:72513420:G:T	0	72513420	T	G
5	chr5:72513536:T:G	0	72513536	G	T
5	chr5:72514419:G:A	0	72514419	A	G
5	chr5:72515068:A:AG	0	72515068	AG	A
5	chr5:72515295:T:C	0	72515295	C	T
5	chr5:72515651:T:A	0	72515651	A	T
5	chr5:72515777:A:G	0	72515777	G	A
5	chr5:72517455:A:C	0	72517455	C	A
5	chr5:72517842:C:T	0	72517842	T	C
5	chr5:72518709:A:G	0	72518709	G	A
5	chr5:72519717:T:A	0	72519717	A	T
5	chr5:72519787:G:A	0	72519787	A	G
5	chr5:72520508:T:C	0	72520508	C	T
5	chr5:72520690:A:T	0	72520690	T	A
5	chr5:72521191:G:A	0	72521191	A	G
5	chr5:72521799:C:A	0	72521799	A	C
5	chr5:72522672:G:A	0	72522672	A	G
5	chr5:72523073:T:A	0	72523073	A	T
5	chr5:72523521:C:T	0	72523521	T	C
5	chr5:72523990:T:G	0	72523990	G	T
5	chr5:72524583:T:C	0	72524583	C	T
5	chr5:72526187:G:A	0	72526187	A	G
5	chr5:72527075:A:G	0	72527075	G	A
5	chr5:72527443:T:C	0	72527443	C	T
5	chr5:72527491:T:C	0	72527491	C	T
5	chr5:72528387:C:A	0	72528387	A	C
5	chr5:72528559:A:G	0	72528559	G	A
5	chr5:72529694:G:A	0	72529694	A	G
5	chr5:72531204:T:A	0	72531204	A	T
5	chr5:72531731:T:A	0	72531731	A	T
5	chr5:72532376:C:T	0	72532376	T	C
5	chr5:72532682:A:G	0	72532682	G	A
5	chr5:72532723:A:C	0	72532723	C	A
5	chr5:72533484:A:G	0	72533484	G	A
5	chr5:72533562:A:G	0	72533562	G	A
5	chr5:72533832:ATGTT:A	0	72533832	A	ATGTT
5	chr5:72533919:C:T	0	72533919	T	C
5	chr5:72534144:T:A	0	72534144	A	T
5	chr5:72534635:T:A	0	72534635	A	T
5	chr5:72534734:CA:C	0	72534734	C	CA
5	chr5:72535137:G:C	0	72535137	C	G
5	chr5:72535447:A:C	0	72535447	C	A
5	chr5:72535916:C:T	0	72535916	T	C
5	chr5:72536072:C:T	0	72536072	T	C
5	chr5:72536246:G:A	0	72536246	A	G
5	chr5:72536507:G:T	0	72536507	T	G
5	chr5:72536581:A:G	0	72536581	G	A
5	chr5:72536795:A:AC	0	72536795	AC	A
5	chr5:72537222:C:T	0	72537222	T	C
5	chr5:72538212:T:C	0	72538212	C	T
5	chr5:72538936:G:A	0	72538936	A	G
5	chr5:72539303:A:G	0	72539303	G	A
5	chr5:72540288:G:A	0	72540288	A	G
5	chr5:72540332:G:A	0	72540332	A	G
5	chr5:72540711:T:C	0	72540711	C	T
5	chr5:72540770:G:C	0	72540770	C	G
5	chr5:72541169:C:T	0	72541169	T	C
5	chr5:72541290:G:T	0	72541290	T	G
5	chr5:72541632:T:C	0	72541632	C	T
5	chr5:72541914:G:A	0	72541914	A	G
5	chr5:72541940:G:A	0	72541940	A	G
5	chr5:72542101:T:C	0	72542101	C	T
5	chr5:72542784:T:TAA	0	72542784	TAA	T
5	chr5:72543085:T:C	0	72543085	C	T
5	chr5:72543300:T:G	0	72543300	G	T
5	chr5:72543854:A:C	0	72543854	C	A
5	chr5:72543969:G:A	0	72543969	A	G
5	chr5:72544131:G:A	0	72544131	A	G
5	chr5:72544371:A:C	0	72544371	C	A
5	chr5:72544656:C:T	0	72544656	T	C
5	chr5:72544684:T:C	0	72544684	C	T
5	chr5:72544720:A:C	0	72544720	C	A
5	chr5:72544763:T:C	0	72544763	C	T
5	chr5:72544834:C:T	0	72544834	T	C
5	chr5:72544927:T:C	0	72544927	C	T
5	chr5:72544966:A:G	0	72544966	G	A
5	chr5:72545105:C:T	0	72545105	T	C
5	chr5:72545383:T:C	0	72545383	C	T
5	chr5:72545415:A:T	0	72545415	T	A
5	chr5:72545456:T:C	0	72545456	C	T
5	chr5:72545466:A:G	0	72545466	G	A
5	chr5:72545569:G:T	0	72545569	T	G
5	chr5:72545776:G:A	0	72545776	A	G
5	chr5:72545787:A:T	0	72545787	T	A
5	chr5:72545913:G:A	0	72545913	A	G
5	chr5:72545933:A:G	0	72545933	G	A
5	chr5:72546217:G:A	0	72546217	A	G
5	chr5:72546225:C:T	0	72546225	T	C
5	chr5:72546780:C:T	0	72546780	T	C
5	chr5:72546932:A:G	0	72546932	G	A
5	chr5:72547073:G:T	0	72547073	T	G
5	chr5:72547286:T:C	0	72547286	C	T
5	chr5:72547387:C:T	0	72547387	T	C
5	chr5:72547423:G:A	0	72547423	A	G
5	chr5:72547786:T:C	0	72547786	C	T
5	chr5:72547796:T:G	0	72547796	G	T
5	chr5:72547928:G:A	0	72547928	A	G
5	chr5:72548083:A:T	0	72548083	T	A
5	chr5:72548244:C:T	0	72548244	T	C
5	chr5:72548252:G:A	0	72548252	A	G
5	chr5:72548388:G:T	0	72548388	T	G
5	chr5:72548495:A:AT	0	72548495	AT	A
5	chr5:72548678:C:T	0	72548678	T	C
5	chr5:72549073:C:T	0	72549073	T	C
5	chr5:72549173:T:C	0	72549173	C	T
5	chr5:72549807:C:T	0	72549807	T	C
5	chr5:72549854:A:G	0	72549854	G	A
5	chr5:72550135:T:TA	0	72550135	TA	T
5	chr5:72550785:A:G	0	72550785	G	A
5	chr5:72550976:A:G	0	72550976	G	A
5	chr5:72551450:G:T	0	72551450	T	G
5	chr5:72551839:A:C	0	72551839	C	A
5	chr5:72552040:T:C	0	72552040	C	T
5	chr5:72552469:G:C	0	72552469	C	G
5	chr5:72552485:T:A	0	72552485	A	T
5	chr5:72552668:G:C	0	72552668	C	G
5	chr5:72553742:G:A	0	72553742	A	G
5	chr5:72554043:A:G	0	72554043	G	A
5	chr5:72554364:C:T	0	72554364	T	C
5	chr5:72554403:G:A	0	72554403	A	G
5	chr5:72554406:A:G	0	72554406	G	A
5	chr5:72554458:T:C	0	72554458	C	T
5	chr5:72554733:T:C	0	72554733	C	T
5	chr5:72555056:C:T	0	72555056	T	C
5	chr5:72557234:T:C	0	72557234	C	T
5	chr5:72557704:A:G	0	72557704	G	A
5	chr5:72557837:C:T	0	72557837	T	C
5	chr5:72561317:G:A	0	72561317	A	G
5	chr5:72567459:G:C	0	72567459	C	G
5	chr5:72567509:A:G	0	72567509	G	A
5	chr5:72572156:C:T	0	72572156	T	C
5	chr5:72580338:A:C	0	72580338	C	A
5	chr5:72580351:T:C	0	72580351	C	T
5	chr5:72581875:T:A	0	72581875	A	T
5	chr5:72582054:G:A	0	72582054	A	G
5	chr5:72582574:G:A	0	72582574	A	G
5	chr5:72584687:T:C	0	72584687	C	T
5	chr5:72586782:G:A	0	72586782	A	G
5	chr5:72592611:G:A	0	72592611	A	G
5	chr5:72597085:G:A	0	72597085	A	G
5	chr5:72597567:A:G	0	72597567	G	A
5	chr5:72598656:T:C	0	72598656	C	T
5	chr5:72598845:A:G	0	72598845	G	A
5	chr5:72600628:C:T	0	72600628	T	C
5	chr5:72602128:C:T	0	72602128	T	C
5	chr5:72603217:T:A	0	72603217	A	T
5	chr5:72604773:T:C	0	72604773	C	T
5	chr5:72605471:C:A	0	72605471	A	C
5	chr5:72605591:A:G	0	72605591	G	A
5	chr5:72606047:T:A	0	72606047	A	T
5	chr5:72606865:A:G	0	72606865	G	A
5	chr5:72607425:G:A	0	72607425	A	G
5	chr5:72607564:A:C	0	72607564	C	A
5	chr5:72607957:G:T	0	72607957	T	G
5	chr5:72608262:G:A	0	72608262	A	G
5	chr5:72609611:G:A	0	72609611	A	G
5	chr5:72609637:G:A	0	72609637	A	G
5	chr5:72610697:G:C	0	72610697	C	G
5	chr5:72611616:T:C	0	72611616	C	T
5	chr5:72612198:A:G	0	72612198	G	A
5	chr5:72612512:A:AGTTT	0	72612512	AGTTT	A
5	chr5:72612643:T:C	0	72612643	C	T
5	chr5:72613520:C:T	0	72613520	T	C
5	chr5:72613556:C:T	0	72613556	T	C
5	chr5:72614143:T:C	0	72614143	C	T
5	chr5:72615772:C:T	0	72615772	T	C
5	chr5:72615786:AG:A	0	72615786	A	AG
5	chr5:72615857:G:A	0	72615857	A	G
5	chr5:72618307:C:T	0	72618307	T	C
5	chr5:72618988:A:G	0	72618988	G	A
5	chr5:72619029:G:A	0	72619029	A	G
5	chr5:72619183:A:G	0	72619183	G	A
5	chr5:72621245:T:G	0	72621245	G	T
5	chr5:72622597:G:A	0	72622597	A	G
5	chr5:72622851:T:C	0	72622851	C	T
5	chr5:72622952:G:A	0	72622952	A	G
5	chr5:72623447:T:C	0	72623447	C	T
5	chr5:72624526:C:T	0	72624526	T	C
5	chr5:72625884:G:A	0	72625884	A	G
5	chr5:72626912:AC:A	0	72626912	A	AC
5	chr5:72627415:T:A	0	72627415	A	T
5	chr5:72628178:C:G	0	72628178	G	C
5	chr5:72628282:A:G	0	72628282	G	A
5	chr5:72628347:T:C	0	72628347	C	T
5	chr5:72628796:A:T	0	72628796	T	A
5	chr5:72630928:T:A	0	72630928	A	T
5	chr5:72631177:C:T	0	72631177	T	C
5	chr5:72631186:G:A	0	72631186	A	G
5	chr5:72631922:T:G	0	72631922	G	T
5	chr5:72632126:T:C	0	72632126	C	T
5	chr5:72633447:A:G	0	72633447	G	A
5	chr5:72634494:A:G	0	72634494	G	A
5	chr5:72634874:G:A	0	72634874	A	G
5	chr5:72635455:A:G	0	72635455	G	A
5	chr5:72635896:T:C	0	72635896	C	T
5	chr5:72636497:G:A	0	72636497	A	G
5	chr5:72636502:T:C	0	72636502	C	T
5	chr5:72636564:T:A	0	72636564	A	T
5	chr5:72636895:C:A	0	72636895	A	C
5	chr5:72637020:G:A	0	72637020	A	G
5	chr5:72638771:G:A	0	72638771	A	G
5	chr5:72639406:A:G	0	72639406	G	A
5	chr5:72639747:C:T	0	72639747	T	C
5	chr5:72640428:A:T	0	72640428	T	A
5	chr5:72640578:T:C	0	72640578	C	T
5	chr5:72644471:A:G	0	72644471	G	A
5	chr5:72644882:A:G	0	72644882	G	A
5	chr5:72644918:T:C	0	72644918	C	T
5	chr5:72645055:C:A	0	72645055	A	C
5	chr5:72645268:G:C	0	72645268	C	G
5	chr5:72646371:C:G	0	72646371	G	C
5	chr5:72646434:A:G	0	72646434	G	A
5	chr5:72647003:G:A	0	72647003	A	G
5	chr5:72647325:T:C	0	72647325	C	T
5	chr5:72647350:A:G	0	72647350	G	A
5	chr5:72650692:C:T	0	72650692	T	C
5	chr5:72651322:C:T	0	72651322	T	C
5	chr5:72651827:A:G	0	72651827	G	A
5	chr5:72651880:AT:A	0	72651880	A	AT
5	chr5:72652504:A:G	0	72652504	G	A
5	chr5:72652688:T:C	0	72652688	C	T
5	chr5:72653252:T:C	0	72653252	C	T
5	chr5:72654426:C:T	0	72654426	T	C
5	chr5:72655347:C:T	0	72655347	T	C
5	chr5:72657709:G:A	0	72657709	A	G
5	chr5:72658566:C:T	0	72658566	T	C
5	chr5:72658576:G:A	0	72658576	A	G
5	chr5:72658750:C:T	0	72658750	T	C
5	chr5:72659099:G:A	0	72659099	A	G
5	chr5:72661491:G:A	0	72661491	A	G
5	chr5:72664175:C:T	0	72664175	T	C
5	chr5:72664230:C:T	0	72664230	T	C
5	chr5:72664382:G:T	0	72664382	T	G
5	chr5:72664874:T:C	0	72664874	C	T
5	chr5:72665440:A:G	0	72665440	G	A
5	chr5:72666016:T:G	0	72666016	G	T
5	chr5:72666537:G:A	0	72666537	A	G
5	chr5:72667413:C:A	0	72667413	A	C
5	chr5:72667835:T:C	0	72667835	C	T
5	chr5:72669180:G:A	0	72669180	A	G
5	chr5:72671074:C:T	0	72671074	T	C
5	chr5:72671422:A:G	0	72671422	G	A
5	chr5:72672245:C:T	0	72672245	T	C
5	chr5:72673065:T:C	0	72673065	C	T
5	chr5:72673294:T:A	0	72673294	A	T
5	chr5:72674579:T:C	0	72674579	C	T
5	chr5:72674727:G:A	0	72674727	A	G
5	chr5:72675983:T:C	0	72675983	C	T
5	chr5:72676072:G:A	0	72676072	A	G
5	chr5:72676767:A:G	0	72676767	G	A
5	chr5:72676917:A:G	0	72676917	G	A
5	chr5:72677202:G:C	0	72677202	C	G
5	chr5:72678619:A:G	0	72678619	G	A
5	chr5:72679995:A:G	0	72679995	G	A
5	chr5:72681940:T:C	0	72681940	C	T
5	chr5:72682641:A:G	0	72682641	G	A
5	chr5:72682820:T:C	0	72682820	C	T
5	chr5:72683058:T:TGC	0	72683058	TGC	T
5	chr5:72683338:C:T	0	72683338	T	C
5	chr5:72683367:A:T	0	72683367	T	A
5	chr5:72684070:G:A	0	72684070	A	G
5	chr5:72685011:C:T	0	72685011	T	C
5	chr5:72685107:A:G	0	72685107	G	A
5	chr5:72685340:G:A	0	72685340	A	G
5	chr5:72688000:A:C	0	72688000	C	A
5	chr5:72690630:G:A	0	72690630	A	G
5	chr5:72691690:C:T	0	72691690	T	C
5	chr5:72692402:C:T	0	72692402	T	C
5	chr5:72692476:A:G	0	72692476	G	A
5	chr5:72693702:G:T	0	72693702	T	G
5	chr5:72695900:A:C	0	72695900	C	A
5	chr5:72696121:G:A	0	72696121	A	G
5	chr5:72696292:T:C	0	72696292	C	T
5	chr5:72696304:T:A	0	72696304	A	T
5	chr5:72696305:T:G	0	72696305	G	T
5	chr5:72697394:A:G	0	72697394	G	A
5	chr5:72697584:A:G	0	72697584	G	A
5	chr5:72698637:A:T	0	72698637	T	A
5	chr5:72700510:C:A	0	72700510	A	C
5	chr5:72701074:T:A	0	72701074	A	T
5	chr5:72701448:T:G	0	72701448	G	T
5	chr5:72701819:C:T	0	72701819	T	C
5	chr5:72703280:T:C	0	72703280	C	T
5	chr5:72704490:TA:T	0	72704490	T	TA
5	chr5:72705050:C:A	0	72705050	A	C
5	chr5:72705438:C:G	0	72705438	G	C
5	chr5:72705646:T:C	0	72705646	C	T
5	chr5:72706168:A:G	0	72706168	G	A
5	chr5:72708749:C:G	0	72708749	G	C
5	chr5:72710462:AG:A	0	72710462	A	AG
5	chr5:72711477:C:A	0	72711477	A	C
5	chr5:72711879:T:C	0	72711879	C	T
5	chr5:72712465:G:A	0	72712465	A	G
5	chr5:72713128:T:C	0	72713128	C	T
5	chr5:72714865:T:C	0	72714865	C	T
5	chr5:72716014:T:C	0	72716014	C	T
5	chr5:72717408:G:A	0	72717408	A	G
5	chr5:72717746:T:G	0	72717746	G	T
5	chr5:72718573:A:G	0	72718573	G	A
5	chr5:72718742:G:A	0	72718742	A	G
5	chr5:72721891:C:T	0	72721891	T	C
5	chr5:72722702:A:G	0	72722702	G	A
5	chr5:72723448:A:T	0	72723448	T	A
5	chr5:72724020:G:A	0	72724020	A	G
5	chr5:72724139:G:A	0	72724139	A	G
5	chr5:72724368:C:T	0	72724368	T	C
5	chr5:72724460:T:G	0	72724460	G	T
5	chr5:72725093:A:G	0	72725093	G	A
5	chr5:72725256:A:G	0	72725256	G	A
5	chr5:72725364:G:A	0	72725364	A	G
5	chr5:72726113:T:C	0	72726113	C	T
5	chr5:72726477:C:T	0	72726477	T	C
5	chr5:72726492:G:A	0	72726492	A	G
5	chr5:72727091:G:C	0	72727091	C	G
5	chr5:72727276:A:T	0	72727276	T	A
5	chr5:72727333:T:A	0	72727333	A	T
5	chr5:72727781:A:G	0	72727781	G	A
5	chr5:72728047:A:G	0	72728047	G	A
5	chr5:72728228:C:T	0	72728228	T	C
5	chr5:72728572:G:A	0	72728572	A	G
5	chr5:72728727:C:A	0	72728727	A	C
5	chr5:72728973:A:G	0	72728973	G	A
5	chr5:72729354:T:C	0	72729354	C	T
5	chr5:72729509:A:G	0	72729509	G	A
5	chr5:72730284:G:A	0	72730284	A	G
5	chr5:72730731:T:A	0	72730731	A	T
5	chr5:72730746:C:T	0	72730746	T	C
5	chr5:72731312:C:T	0	72731312	T	C
5	chr5:72732942:T:C	0	72732942	C	T
5	chr5:72733403:T:G	0	72733403	G	T
5	chr5:72733611:G:T	0	72733611	T	G
5	chr5:72734159:T:C	0	72734159	C	T
5	chr5:72734416:G:A	0	72734416	A	G
5	chr5:72735533:T:C	0	72735533	C	T
5	chr5:72735548:A:T	0	72735548	T	A
5	chr5:72735617:C:T	0	72735617	T	C
5	chr5:72735822:T:C	0	72735822	C	T
5	chr5:72735837:G:C	0	72735837	C	G
5	chr5:72735941:G:A	0	72735941	A	G
5	chr5:72735986:G:C	0	72735986	C	G
5	chr5:72736339:A:G	0	72736339	G	A
5	chr5:72737171:T:C	0	72737171	C	T
5	chr5:72737690:T:C	0	72737690	C	T
5	chr5:72738159:A:G	0	72738159	G	A
5	chr5:72738480:T:G	0	72738480	G	T
5	chr5:72738795:A:T	0	72738795	T	A
5	chr5:72738829:G:GATC	0	72738829	GATC	G
5	chr5:72739724:G:A	0	72739724	A	G
5	chr5:72739926:G:A	0	72739926	A	G
5	chr5:72740233:T:C	0	72740233	C	T
5	chr5:72740764:A:T	0	72740764	T	A
5	chr5:72741938:CTT:C	0	72741938	C	CTT
5	chr5:72741986:T:C	0	72741986	C	T
5	chr5:72742397:A:G	0	72742397	G	A
5	chr5:72743304:A:G	0	72743304	G	A
5	chr5:72743366:C:T	0	72743366	T	C
5	chr5:72744031:A:G	0	72744031	G	A
5	chr5:72744214:G:A	0	72744214	A	G
5	chr5:72744832:A:G	0	72744832	G	A
5	chr5:72745195:C:T	0	72745195	T	C
5	chr5:72745632:G:A	0	72745632	A	G
5	chr5:72746192:C:T	0	72746192	T	C
5	chr5:72746498:A:G	0	72746498	G	A
5	chr5:72746876:A:G	0	72746876	G	A
5	chr5:72747735:A:G	0	72747735	G	A
5	chr5:72748264:A:G	0	72748264	G	A
5	chr5:72748456:G:C	0	72748456	C	G
5	chr5:72748860:A:G	0	72748860	G	A
5	chr5:72749282:A:T	0	72749282	T	A
5	chr5:72749690:T:C	0	72749690	C	T
5	chr5:72749819:G:T	0	72749819	T	G
5	chr5:72750215:A:G	0	72750215	G	A
5	chr5:72751451:C:A	0	72751451	A	C
5	chr5:72752640:T:A	0	72752640	A	T
5	chr5:72752922:C:T	0	72752922	T	C
5	chr5:72753465:C:T	0	72753465	T	C
5	chr5:72754832:A:G	0	72754832	G	A
5	chr5:72755748:C:T	0	72755748	T	C
5	chr5:72755814:A:C	0	72755814	C	A
5	chr5:72755830:G:A	0	72755830	A	G
5	chr5:72756687:C:T	0	72756687	T	C
5	chr5:72757555:A:G	0	72757555	G	A
5	chr5:72757879:A:C	0	72757879	C	A
5	chr5:72759009:C:T	0	72759009	T	C
5	chr5:72759145:C:T	0	72759145	T	C
5	chr5:72759146:A:G	0	72759146	G	A
5	chr5:72759553:T:G	0	72759553	G	T
5	chr5:72759768:T:C	0	72759768	C	T
5	chr5:72759795:T:C	0	72759795	C	T
5	chr5:72760272:T:G	0	72760272	G	T
5	chr5:72761055:A:G	0	72761055	G	A
5	chr5:72761056:T:A	0	72761056	A	T
5	chr5:72762338:A:G	0	72762338	G	A
5	chr5:72762436:G:A	0	72762436	A	G
5	chr5:72762618:G:T	0	72762618	T	G
5	chr5:72762829:C:T	0	72762829	T	C
5	chr5:72763095:T:C	0	72763095	C	T
5	chr5:72763683:C:T	0	72763683	T	C
5	chr5:72763914:C:A	0	72763914	A	C
5	chr5:72764005:T:A	0	72764005	A	T
5	chr5:72764422:C:T	0	72764422	T	C
5	chr5:72765259:T:G	0	72765259	G	T
5	chr5:72765300:G:A	0	72765300	A	G
5	chr5:72765434:T:C	0	72765434	C	T
5	chr5:72765455:T:C	0	72765455	C	T
5	chr5:72765713:A:G	0	72765713	G	A
5	chr5:72767344:G:A	0	72767344	A	G
5	chr5:72768560:C:T	0	72768560	T	C
5	chr5:72768654:T:A	0	72768654	A	T
5	chr5:72768663:C:G	0	72768663	G	C
5	chr5:72769658:T:C	0	72769658	C	T
5	chr5:72770003:T:C	0	72770003	C	T
5	chr5:72770715:T:C	0	72770715	C	T
5	chr5:72770970:T:C	0	72770970	C	T
5	chr5:72771320:G:A	0	72771320	A	G
5	chr5:72771519:C:T	0	72771519	T	C
5	chr5:72771571:A:G	0	72771571	G	A
5	chr5:72771877:G:A	0	72771877	A	G
5	chr5:72772042:A:G	0	72772042	G	A
5	chr5:72773105:A:G	0	72773105	G	A
5	chr5:72773205:CAATTGT:C	0	72773205	C	CAATTGT
5	chr5:72773639:A:C	0	72773639	C	A
5	chr5:72773857:T:C	0	72773857	C	T
5	chr5:72773956:C:T	0	72773956	T	C
5	chr5:72775245:T:A	0	72775245	A	T
5	chr5:72775266:TA:T	0	72775266	T	TA
5	chr5:72775942:T:C	0	72775942	C	T
5	chr5:72775976:C:T	0	72775976	T	C
5	chr5:72776163:A:C	0	72776163	C	A
5	chr5:72777345:T:G	0	72777345	G	T
5	chr5:72777675:G:C	0	72777675	C	G
5	chr5:72779547:G:A	0	72779547	A	G
5	chr5:72780711:T:G	0	72780711	G	T
5	chr5:72782562:T:A	0	72782562	A	T
5	chr5:72783771:G:A	0	72783771	A	G
5	chr5:72784673:A:G	0	72784673	G	A
5	chr5:72784705:A:T	0	72784705	T	A
5	chr5:72784711:C:T	0	72784711	T	C
5	chr5:72785004:C:A	0	72785004	A	C
5	chr5:72785943:T:C	0	72785943	C	T
5	chr5:72786563:T:G	0	72786563	G	T
5	chr5:72786786:T:C	0	72786786	C	T
5	chr5:72787076:A:T	0	72787076	T	A
5	chr5:72788214:T:C	0	72788214	C	T
5	chr5:72789198:C:T	0	72789198	T	C
5	chr5:72789260:C:T	0	72789260	T	C
5	chr5:72789814:A:G	0	72789814	G	A
5	chr5:72789857:C:G	0	72789857	G	C
5	chr5:72791470:C:T	0	72791470	T	C
5	chr5:72791653:T:C	0	72791653	C	T
5	chr5:72795174:A:G	0	72795174	G	A
5	chr5:72795463:C:T	0	72795463	T	C
5	chr5:72795532:A:G	0	72795532	G	A
5	chr5:72795688:A:G	0	72795688	G	A
5	chr5:72795785:C:T	0	72795785	T	C
5	chr5:72797280:C:T	0	72797280	T	C
5	chr5:72797669:G:C	0	72797669	C	G
5	chr5:72799119:T:C	0	72799119	C	T
5	chr5:72799836:T:A	0	72799836	A	T
5	chr5:72800519:G:GT	0	72800519	GT	G
5	chr5:72800659:T:C	0	72800659	C	T
5	chr5:72801177:C:A	0	72801177	A	C
5	chr5:72801524:T:C	0	72801524	C	T
5	chr5:72801925:G:A	0	72801925	A	G
5	chr5:72803018:T:C	0	72803018	C	T
5	chr5:72805040:A:G	0	72805040	G	A
5	chr5:72805141:G:T	0	72805141	T	G
5	chr5:72805368:T:C	0	72805368	C	T
5	chr5:72806882:T:C	0	72806882	C	T
5	chr5:72807021:G:A	0	72807021	A	G
5	chr5:72807097:A:T	0	72807097	T	A
5	chr5:72807897:T:C	0	72807897	C	T
5	chr5:72808183:C:T	0	72808183	T	C
5	chr5:72808210:A:G	0	72808210	G	A
5	chr5:72808587:T:C	0	72808587	C	T
5	chr5:72808588:G:A	0	72808588	A	G
5	chr5:72809193:G:A	0	72809193	A	G
5	chr5:72809423:A:G	0	72809423	G	A
5	chr5:72809439:C:T	0	72809439	T	C
5	chr5:72809521:T:C	0	72809521	C	T
5	chr5:72812174:C:T	0	72812174	T	C
5	chr5:72812253:G:A	0	72812253	A	G
5	chr5:72812763:A:T	0	72812763	T	A
5	chr5:72813132:C:T	0	72813132	T	C
5	chr5:72813873:T:C	0	72813873	C	T
5	chr5:72814688:C:T	0	72814688	T	C
5	chr5:72814746:T:C	0	72814746	C	T
5	chr5:72816603:C:G	0	72816603	G	C
5	chr5:72817234:C:T	0	72817234	T	C
5	chr5:72817426:T:C	0	72817426	C	T
5	chr5:72818788:GA:G	0	72818788	G	GA
5	chr5:72819936:A:G	0	72819936	G	A
5	chr5:72821301:G:T	0	72821301	T	G
5	chr5:72821457:A:T	0	72821457	T	A
5	chr5:72821554:G:A	0	72821554	A	G
5	chr5:72824802:C:CT	0	72824802	CT	C
5	chr5:72825297:A:G	0	72825297	G	A
5	chr5:72825545:G:A	0	72825545	A	G
5	chr5:72826137:C:T	0	72826137	T	C
5	chr5:72826833:G:A	0	72826833	A	G
5	chr5:72827758:T:A	0	72827758	A	T
5	chr5:72828783:A:G	0	72828783	G	A
5	chr5:72829646:T:G	0	72829646	G	T
5	chr5:72830168:A:G	0	72830168	G	A
5	chr5:72830246:T:C	0	72830246	C	T
5	chr5:72830314:G:A	0	72830314	A	G
5	chr5:72830926:G:A	0	72830926	A	G
5	chr5:72831642:C:T	0	72831642	T	C
5	chr5:72832940:G:A	0	72832940	A	G
5	chr5:72833777:C:T	0	72833777	T	C
5	chr5:72834819:A:G	0	72834819	G	A
5	chr5:72835428:A:G	0	72835428	G	A
5	chr5:72836704:T:C	0	72836704	C	T
5	chr5:72840072:C:T	0	72840072	T	C
5	chr5:72840128:C:T	0	72840128	T	C
5	chr5:72840786:A:G	0	72840786	G	A
5	chr5:72841196:C:T	0	72841196	T	C
5	chr5:72841408:G:A	0	72841408	A	G
5	chr5:72842625:A:G	0	72842625	G	A
5	chr5:72843837:G:C	0	72843837	C	G
5	chr5:72843961:A:G	0	72843961	G	A
5	chr5:72844346:A:G	0	72844346	G	A
5	chr5:72848382:C:T	0	72848382	T	C
5	chr5:72848636:G:C	0	72848636	C	G
5	chr5:72850653:A:G	0	72850653	G	A
5	chr5:72850672:A:C	0	72850672	C	A
5	chr5:72851442:A:G	0	72851442	G	A
5	chr5:72851914:G:A	0	72851914	A	G
5	chr5:72852369:G:A	0	72852369	A	G
5	chr5:72852669:A:G	0	72852669	G	A
5	chr5:72853598:C:T	0	72853598	T	C
5	chr5:72854032:C:T	0	72854032	T	C
5	chr5:72854368:C:T	0	72854368	T	C
5	chr5:72855980:G:A	0	72855980	A	G
5	chr5:72856528:TG:T	0	72856528	T	TG
5	chr5:72858724:C:G	0	72858724	G	C
5	chr5:72858742:C:A	0	72858742	A	C
5	chr5:72860268:T:G	0	72860268	G	T
5	chr5:72862569:T:C	0	72862569	C	T
5	chr5:72864728:C:T	0	72864728	T	C
5	chr5:72865147:A:G	0	72865147	G	A
5	chr5:72866437:C:T	0	72866437	T	C
5	chr5:72869562:G:A	0	72869562	A	G
5	chr5:72869959:A:T	0	72869959	T	A
5	chr5:72870656:C:T	0	72870656	T	C
5	chr5:72873030:T:C	0	72873030	C	T
5	chr5:72873573:C:T	0	72873573	T	C
5	chr5:72874551:A:T	0	72874551	T	A
5	chr5:72874568:T:A	0	72874568	A	T
5	chr5:72875888:C:T	0	72875888	T	C
5	chr5:72876952:G:A	0	72876952	A	G
5	chr5:72878605:C:G	0	72878605	G	C
5	chr5:72878726:G:A	0	72878726	A	G
5	chr5:72880255:A:G	0	72880255	G	A
5	chr5:72882063:A:G	0	72882063	G	A
5	chr5:72883459:A:G	0	72883459	G	A
5	chr5:72883584:C:T	0	72883584	T	C
5	chr5:72883893:C:T	0	72883893	T	C
5	chr5:72884550:C:T	0	72884550	T	C
5	chr5:72884876:A:G	0	72884876	G	A
5	chr5:72885577:G:A	0	72885577	A	G
5	chr5:72886203:T:G	0	72886203	G	T
5	chr5:72886328:A:G	0	72886328	G	A
5	chr5:72886916:A:G	0	72886916	G	A
5	chr5:72887030:A:G	0	72887030	G	A
5	chr5:72887228:CCTAAGTCCAGTTTGAATTATGTAAGTTGGCTTCTTACTACTATTAGGTACTAATAAGGCTAGGCTACTTTAAGG:C	0	72887228	C	CCTAAGTCCAGTTTGAATTATGTAAGTTGGCTTCTTACTACTATTAGGTACTAATAAGGCTAGGCTACTTTAAGG
5	chr5:72888023:A:G	0	72888023	G	A
5	chr5:72888271:C:T	0	72888271	T	C
5	chr5:72890894:C:T	0	72890894	T	C
5	chr5:72890941:C:T	0	72890941	T	C
5	chr5:72891138:C:T	0	72891138	T	C
5	chr5:72892703:T:C	0	72892703	C	T
5	chr5:72894402:C:T	0	72894402	T	C
5	chr5:72898124:T:C	0	72898124	C	T
5	chr5:72900340:T:G	0	72900340	G	T
5	chr5:72900764:A:T	0	72900764	T	A
5	chr5:72901277:A:G	0	72901277	G	A
5	chr5:72904266:G:A	0	72904266	A	G
5	chr5:72904518:G:A	0	72904518	A	G
5	chr5:72904802:A:C	0	72904802	C	A
5	chr5:72904804:A:G	0	72904804	G	A
5	chr5:72905231:G:A	0	72905231	A	G
5	chr5:72907801:T:C	0	72907801	C	T
5	chr5:72907859:C:T	0	72907859	T	C
5	chr5:72907869:T:C	0	72907869	C	T
5	chr5:72908197:A:G	0	72908197	G	A
5	chr5:72908255:A:T	0	72908255	T	A
5	chr5:72909246:C:T	0	72909246	T	C
5	chr5:72911035:T:G	0	72911035	G	T
5	chr5:72913241:A:G	0	72913241	G	A
5	chr5:72914771:G:A	0	72914771	A	G
5	chr5:72916886:G:A	0	72916886	A	G
5	chr5:72917656:G:A	0	72917656	A	G
5	chr5:72919947:TA:T	0	72919947	T	TA
5	chr5:72920823:T:G	0	72920823	G	T
5	chr5:72922750:T:A	0	72922750	A	T
5	chr5:72923924:A:G	0	72923924	G	A
5	chr5:72925306:TAAAG:T	0	72925306	T	TAAAG
5	chr5:72925746:C:A	0	72925746	A	C
5	chr5:72925838:G:A	0	72925838	A	G
5	chr5:72925878:G:A	0	72925878	A	G
5	chr5:72925919:G:A	0	72925919	A	G
5	chr5:72927274:C:A	0	72927274	A	C
5	chr5:72927459:G:A	0	72927459	A	G
5	chr5:72929374:GAAAC:G	0	72929374	G	GAAAC
5	chr5:72930836:G:A	0	72930836	A	G
5	chr5:72931793:C:T	0	72931793	T	C
5	chr5:72931812:C:T	0	72931812	T	C
5	chr5:72934689:G:A	0	72934689	A	G
5	chr5:72935673:G:A	0	72935673	A	G
5	chr5:72936590:G:A	0	72936590	A	G
5	chr5:72936685:A:T	0	72936685	T	A
5	chr5:72938362:A:G	0	72938362	G	A
5	chr5:72938614:A:G	0	72938614	G	A
5	chr5:72939805:G:T	0	72939805	T	G
5	chr5:72940033:A:G	0	72940033	G	A
5	chr5:72940176:G:A	0	72940176	A	G
5	chr5:72940941:C:T	0	72940941	T	C
5	chr5:72941629:A:T	0	72941629	T	A
5	chr5:72945641:A:C	0	72945641	C	A
5	chr5:72946842:C:T	0	72946842	T	C
5	chr5:72946906:T:C	0	72946906	C	T
5	chr5:72952041:T:C	0	72952041	C	T
5	chr5:72952892:G:A	0	72952892	A	G
5	chr5:72953194:C:T	0	72953194	T	C
5	chr5:72955134:T:C	0	72955134	C	T
5	chr5:72956648:A:G	0	72956648	G	A
5	chr5:72957235:TCC:T	0	72957235	T	TCC
5	chr5:72958237:A:G	0	72958237	G	A
5	chr5:72958395:G:T	0	72958395	T	G
5	chr5:72959981:T:C	0	72959981	C	T
5	chr5:72960311:G:GA	0	72960311	GA	G
5	chr5:72960607:C:T	0	72960607	T	C
5	chr5:72960800:A:C	0	72960800	C	A
5	chr5:72961353:G:T	0	72961353	T	G
5	chr5:72963185:C:T	0	72963185	T	C
5	chr5:72963729:T:A	0	72963729	A	T
5	chr5:72964619:C:T	0	72964619	T	C
5	chr5:72966386:G:A	0	72966386	A	G
5	chr5:72966655:T:C	0	72966655	C	T
5	chr5:72967124:A:G	0	72967124	G	A
5	chr5:72970585:T:A	0	72970585	A	T
5	chr5:72972684:G:A	0	72972684	A	G
5	chr5:72972720:T:C	0	72972720	C	T
5	chr5:72974719:G:T	0	72974719	T	G
5	chr5:72974885:G:T	0	72974885	T	G
5	chr5:72976285:C:G	0	72976285	G	C
5	chr5:72976298:C:T	0	72976298	T	C
5	chr5:72976667:G:A	0	72976667	A	G
5	chr5:72976976:G:A	0	72976976	A	G
5	chr5:72978001:A:G	0	72978001	G	A
5	chr5:72978023:A:G	0	72978023	G	A
5	chr5:72978299:A:G	0	72978299	G	A
5	chr5:72980272:T:A	0	72980272	A	T
5	chr5:72980849:G:A	0	72980849	A	G
5	chr5:72981733:G:A	0	72981733	A	G
5	chr5:72981897:C:A	0	72981897	A	C
5	chr5:72984577:A:G	0	72984577	G	A
5	chr5:72984937:A:G	0	72984937	G	A
5	chr5:72985488:T:A	0	72985488	A	T
5	chr5:72986823:A:G	0	72986823	G	A
5	chr5:72987153:G:A	0	72987153	A	G
5	chr5:72988109:C:G	0	72988109	G	C
5	chr5:72988392:T:C	0	72988392	C	T
5	chr5:72991126:G:A	0	72991126	A	G
5	chr5:72993844:G:T	0	72993844	T	G
5	chr5:72994559:G:A	0	72994559	A	G
5	chr5:72995868:C:T	0	72995868	T	C
5	chr5:72998343:C:T	0	72998343	T	C
5	chr5:72998345:G:A	0	72998345	A	G
5	chr5:72998631:A:G	0	72998631	G	A
5	chr5:72999241:C:T	0	72999241	T	C
5	chr5:72999750:C:T	0	72999750	T	C
5	chr5:72999799:G:A	0	72999799	A	G
5	chr5:73000458:T:A	0	73000458	A	T
5	chr5:73000558:T:C	0	73000558	C	T
5	chr5:73001202:G:A	0	73001202	A	G
5	chr5:73002429:A:C	0	73002429	C	A
5	chr5:73003212:C:T	0	73003212	T	C
5	chr5:73003920:C:T	0	73003920	T	C
5	chr5:73006106:TTC:T	0	73006106	T	TTC
5	chr5:73007961:A:T	0	73007961	T	A
5	chr5:73009710:T:C	0	73009710	C	T
5	chr5:73010019:A:C	0	73010019	C	A
5	chr5:73011315:G:T	0	73011315	T	G
5	chr5:73013844:C:G	0	73013844	G	C
5	chr5:73014934:A:G	0	73014934	G	A
5	chr5:73018047:T:C	0	73018047	C	T
5	chr5:73020031:A:G	0	73020031	G	A
5	chr5:73020610:G:A	0	73020610	A	G
5	chr5:73021092:G:A	0	73021092	A	G
5	chr5:73023559:G:A	0	73023559	A	G
5	chr5:73023731:A:T	0	73023731	T	A
5	chr5:73024185:A:G	0	73024185	G	A
5	chr5:73026054:C:T	0	73026054	T	C
5	chr5:73027881:A:T	0	73027881	T	A
5	chr5:73029507:T:C	0	73029507	C	T
5	chr5:73030143:G:A	0	73030143	A	G
5	chr5:73030617:G:A	0	73030617	A	G
5	chr5:73033248:T:C	0	73033248	C	T
5	chr5:73034504:T:TTAAC	0	73034504	TTAAC	T
5	chr5:73035905:G:A	0	73035905	A	G
5	chr5:73036083:T:A	0	73036083	A	T
5	chr5:73036233:A:T	0	73036233	T	A
5	chr5:73036478:A:G	0	73036478	G	A
5	chr5:73039500:A:G	0	73039500	G	A
5	chr5:73039681:AT:A	0	73039681	A	AT
5	chr5:73039876:C:T	0	73039876	T	C
5	chr5:73039881:C:T	0	73039881	T	C
5	chr5:73039918:TA:T	0	73039918	T	TA
5	chr5:73040998:A:T	0	73040998	T	A
5	chr5:73041986:A:G	0	73041986	G	A
5	chr5:73042024:C:A	0	73042024	A	C
5	chr5:73042642:T:A	0	73042642	A	T
5	chr5:73043154:C:A	0	73043154	A	C
5	chr5:73043282:T:C	0	73043282	C	T
5	chr5:73045691:A:G	0	73045691	G	A
5	chr5:73048088:GC:G	0	73048088	G	GC
5	chr5:73048243:A:G	0	73048243	G	A
5	chr5:73048781:TTA:T	0	73048781	T	TTA
5	chr5:73049682:T:A	0	73049682	A	T
5	chr5:73049936:T:G	0	73049936	G	T
5	chr5:73051263:A:T	0	73051263	T	A
5	chr5:73051396:A:G	0	73051396	G	A
5	chr5:73051700:T:G	0	73051700	G	T
5	chr5:73052203:G:A	0	73052203	A	G
5	chr5:73052445:A:G	0	73052445	G	A
5	chr5:73053363:C:T	0	73053363	T	C
5	chr5:73053897:TAA:T	0	73053897	T	TAA
5	chr5:73055235:C:G	0	73055235	G	C
5	chr5:73055806:G:A	0	73055806	A	G
5	chr5:73056078:A:G	0	73056078	G	A
5	chr5:73056941:C:T	0	73056941	T	C
5	chr5:73058939:G:A	0	73058939	A	G
5	chr5:73059070:T:G	0	73059070	G	T
5	chr5:73060354:A:T	0	73060354	T	A
5	chr5:73061078:C:A	0	73061078	A	C
5	chr5:73061259:G:A	0	73061259	A	G
5	chr5:73061914:T:C	0	73061914	C	T
5	chr5:73062427:G:A	0	73062427	A	G
5	chr5:73062962:A:G	0	73062962	G	A
5	chr5:73064282:C:G	0	73064282	G	C
5	chr5:73065510:A:G	0	73065510	G	A
5	chr5:73065805:C:T	0	73065805	T	C
5	chr5:73066462:A:G	0	73066462	G	A
5	chr5:73066528:A:C	0	73066528	C	A
5	chr5:73067102:G:A	0	73067102	A	G
5	chr5:73068000:A:G	0	73068000	G	A
5	chr5:73068846:A:G	0	73068846	G	A
5	chr5:73069090:G:A	0	73069090	A	G
5	chr5:73069505:C:T	0	73069505	T	C
5	chr5:73070029:A:G	0	73070029	G	A
5	chr5:73071339:C:T	0	73071339	T	C
5	chr5:73072226:A:T	0	73072226	T	A
5	chr5:73073139:T:G	0	73073139	G	T
5	chr5:73073705:T:A	0	73073705	A	T
5	chr5:73074043:C:T	0	73074043	T	C
5	chr5:73074702:C:A	0	73074702	A	C
5	chr5:73074918:C:T	0	73074918	T	C
5	chr5:73075900:A:AG	0	73075900	AG	A
5	chr5:73076313:A:G	0	73076313	G	A
5	chr5:73076502:T:C	0	73076502	C	T
5	chr5:73077034:A:G	0	73077034	G	A
5	chr5:73079052:A:G	0	73079052	G	A
5	chr5:73079953:A:G	0	73079953	G	A
5	chr5:73080245:G:A	0	73080245	A	G
5	chr5:73080963:C:A	0	73080963	A	C
5	chr5:73081461:C:T	0	73081461	T	C
5	chr5:73082188:A:C	0	73082188	C	A
5	chr5:73083036:A:G	0	73083036	G	A
5	chr5:73084411:A:G	0	73084411	G	A
5	chr5:73084702:G:A	0	73084702	A	G
5	chr5:73085099:C:T	0	73085099	T	C
5	chr5:73085131:G:A	0	73085131	A	G
5	chr5:73085273:C:T	0	73085273	T	C
5	chr5:73089231:A:G	0	73089231	G	A
5	chr5:73090087:A:G	0	73090087	G	A
5	chr5:73090312:A:G	0	73090312	G	A
5	chr5:73090902:T:C	0	73090902	C	T
5	chr5:73090957:C:T	0	73090957	T	C
5	chr5:73091406:T:C	0	73091406	C	T
5	chr5:73091659:T:C	0	73091659	C	T
5	chr5:73091934:T:A	0	73091934	A	T
5	chr5:73092573:C:T	0	73092573	T	C
5	chr5:73092905:T:C	0	73092905	C	T
5	chr5:73093370:A:G	0	73093370	G	A
5	chr5:73093445:G:A	0	73093445	A	G
5	chr5:73095184:T:G	0	73095184	G	T
5	chr5:73095266:T:C	0	73095266	C	T
5	chr5:73098169:T:C	0	73098169	C	T
5	chr5:73098268:C:T	0	73098268	T	C
5	chr5:73098958:A:G	0	73098958	G	A
5	chr5:73099362:G:A	0	73099362	A	G
5	chr5:73100895:G:A	0	73100895	A	G
5	chr5:73102324:A:G	0	73102324	G	A
5	chr5:73102367:C:T	0	73102367	T	C
5	chr5:73102830:A:G	0	73102830	G	A
5	chr5:73103068:C:T	0	73103068	T	C
5	chr5:73104363:T:C	0	73104363	C	T
5	chr5:73104995:C:T	0	73104995	T	C
5	chr5:73105313:G:A	0	73105313	A	G
5	chr5:73106308:G:A	0	73106308	A	G
5	chr5:73107139:G:A	0	73107139	A	G
5	chr5:73108523:T:C	0	73108523	C	T
5	chr5:73109487:T:C	0	73109487	C	T
5	chr5:73110201:A:G	0	73110201	G	A
5	chr5:73110276:T:C	0	73110276	C	T
5	chr5:73110376:T:C	0	73110376	C	T
5	chr5:73111019:A:T	0	73111019	T	A
5	chr5:73111711:C:T	0	73111711	T	C
5	chr5:73112762:C:T	0	73112762	T	C
5	chr5:73113507:A:C	0	73113507	C	A
5	chr5:73113560:G:A	0	73113560	A	G
5	chr5:73115224:TAC:T	0	73115224	T	TAC
5	chr5:73115508:G:A	0	73115508	A	G
5	chr5:73115950:C:T	0	73115950	T	C
5	chr5:73116775:G:A	0	73116775	A	G
5	chr5:73116953:T:A	0	73116953	A	T
5	chr5:73118856:G:GTAATAAA	0	73118856	GTAATAAA	G
5	chr5:73120457:A:G	0	73120457	G	A
5	chr5:73121138:A:T	0	73121138	T	A
5	chr5:73121814:T:A	0	73121814	A	T
5	chr5:73121820:T:C	0	73121820	C	T
5	chr5:73123214:T:C	0	73123214	C	T
5	chr5:73123440:T:C	0	73123440	C	T
5	chr5:73124512:T:C	0	73124512	C	T
5	chr5:73124921:A:G	0	73124921	G	A
5	chr5:73124957:C:T	0	73124957	T	C
5	chr5:73126191:G:A	0	73126191	A	G
5	chr5:73126948:T:C	0	73126948	C	T
5	chr5:73127724:C:T	0	73127724	T	C
5	chr5:73128756:CATCT:C	0	73128756	C	CATCT
5	chr5:73129250:C:T	0	73129250	T	C
5	chr5:73129631:T:C	0	73129631	C	T
5	chr5:73129834:C:T	0	73129834	T	C
5	chr5:73130258:G:A	0	73130258	A	G
5	chr5:73130948:C:T	0	73130948	T	C
5	chr5:73130968:A:G	0	73130968	G	A
5	chr5:73132527:TCTC:T	0	73132527	T	TCTC
5	chr5:73134539:GT:G	0	73134539	G	GT
5	chr5:73135630:C:T	0	73135630	T	C
5	chr5:73136901:C:T	0	73136901	T	C
5	chr5:73137704:T:C	0	73137704	C	T
5	chr5:73138165:C:T	0	73138165	T	C
5	chr5:73138442:C:G	0	73138442	G	C
5	chr5:73138474:G:T	0	73138474	T	G
5	chr5:73138747:T:C	0	73138747	C	T
5	chr5:73138778:G:A	0	73138778	A	G
5	chr5:73139075:C:T	0	73139075	T	C
5	chr5:73139248:A:C	0	73139248	C	A
5	chr5:73139259:C:T	0	73139259	T	C
5	chr5:73139520:C:T	0	73139520	T	C
5	chr5:73139567:A:G	0	73139567	G	A
5	chr5:73139873:G:C	0	73139873	C	G
5	chr5:73140171:G:A	0	73140171	A	G
5	chr5:73140364:G:A	0	73140364	A	G
5	chr5:73140397:G:A	0	73140397	A	G
5	chr5:73140493:C:T	0	73140493	T	C
5	chr5:73140590:C:T	0	73140590	T	C
5	chr5:73140644:T:C	0	73140644	C	T
5	chr5:73140803:C:T	0	73140803	T	C
5	chr5:73140815:A:T	0	73140815	T	A
5	chr5:73141227:G:A	0	73141227	A	G
5	chr5:73141695:C:T	0	73141695	T	C
5	chr5:73141707:A:G	0	73141707	G	A
5	chr5:73142107:G:A	0	73142107	A	G
5	chr5:73142386:TGG:T	0	73142386	T	TGG
5	chr5:73142978:A:G	0	73142978	G	A
5	chr5:73143527:G:T	0	73143527	T	G
5	chr5:73143818:G:A	0	73143818	A	G
5	chr5:73143947:G:A	0	73143947	A	G
5	chr5:73144171:A:G	0	73144171	G	A
5	chr5:73144855:G:A	0	73144855	A	G
5	chr5:73145023:A:G	0	73145023	G	A
5	chr5:73145103:A:AT	0	73145103	AT	A
5	chr5:73145294:G:C	0	73145294	C	G
5	chr5:73145417:T:TG	0	73145417	TG	T
5	chr5:73145649:G:A	0	73145649	A	G
5	chr5:73145720:G:A	0	73145720	A	G
5	chr5:73145904:T:C	0	73145904	C	T
5	chr5:73145987:C:T	0	73145987	T	C
5	chr5:73146030:T:C	0	73146030	C	T
5	chr5:73146065:C:T	0	73146065	T	C
5	chr5:73146556:C:T	0	73146556	T	C
5	chr5:73146594:T:TG	0	73146594	TG	T
5	chr5:73146704:G:A	0	73146704	A	G
5	chr5:73146841:T:C	0	73146841	C	T
5	chr5:73147028:A:G	0	73147028	G	A
5	chr5:73147138:T:A	0	73147138	A	T
5	chr5:73147242:C:A	0	73147242	A	C
5	chr5:73147286:T:C	0	73147286	C	T
5	chr5:73147796:A:G	0	73147796	G	A
5	chr5:73147844:C:T	0	73147844	T	C
5	chr5:73148133:G:A	0	73148133	A	G
5	chr5:73148629:A:G	0	73148629	G	A
5	chr5:73148688:A:C	0	73148688	C	A
5	chr5:73148769:G:C	0	73148769	C	G
5	chr5:73148930:A:G	0	73148930	G	A
5	chr5:73148941:A:G	0	73148941	G	A
5	chr5:73149434:T:G	0	73149434	G	T
5	chr5:73149674:T:C	0	73149674	C	T
5	chr5:73149806:G:T	0	73149806	T	G
5	chr5:73149857:A:G	0	73149857	G	A
5	chr5:73150093:AT:A	0	73150093	A	AT
5	chr5:73150354:T:G	0	73150354	G	T
5	chr5:73150507:C:T	0	73150507	T	C
5	chr5:73150742:G:A	0	73150742	A	G
5	chr5:73151070:G:A	0	73151070	A	G
5	chr5:73151124:T:C	0	73151124	C	T
5	chr5:73151270:T:A	0	73151270	A	T
5	chr5:73151968:G:A	0	73151968	A	G
5	chr5:73151976:T:C	0	73151976	C	T
5	chr5:73152135:T:C	0	73152135	C	T
5	chr5:73152191:T:A	0	73152191	A	T
5	chr5:73152328:T:C	0	73152328	C	T
5	chr5:73152432:G:A	0	73152432	A	G
5	chr5:73153206:C:T	0	73153206	T	C
5	chr5:73153214:G:T	0	73153214	T	G
5	chr5:73153613:G:A	0	73153613	A	G
5	chr5:73153745:C:T	0	73153745	T	C
5	chr5:73154128:A:G	0	73154128	G	A
5	chr5:73154423:C:T	0	73154423	T	C
5	chr5:73154882:C:T	0	73154882	T	C
5	chr5:73154895:T:G	0	73154895	G	T
5	chr5:73155351:C:T	0	73155351	T	C
5	chr5:73155482:G:A	0	73155482	A	G
5	chr5:73155894:T:C	0	73155894	C	T
5	chr5:73156005:A:T	0	73156005	T	A
5	chr5:73156231:G:A	0	73156231	A	G
5	chr5:73156257:A:C	0	73156257	C	A
5	chr5:73156528:C:T	0	73156528	T	C
5	chr5:73156792:G:T	0	73156792	T	G
5	chr5:73157060:A:G	0	73157060	G	A
5	chr5:73158131:C:T	0	73158131	T	C
5	chr5:73158149:C:T	0	73158149	T	C
5	chr5:73158693:A:C	0	73158693	C	A
5	chr5:73159053:C:G	0	73159053	G	C
5	chr5:73159348:G:A	0	73159348	A	G
5	chr5:73159595:C:T	0	73159595	T	C
5	chr5:73160440:A:G	0	73160440	G	A
5	chr5:73160594:C:T	0	73160594	T	C
5	chr5:73160695:A:G	0	73160695	G	A
5	chr5:73160869:C:T	0	73160869	T	C
5	chr5:73161019:A:ACTT	0	73161019	ACTT	A
5	chr5:73161169:G:T	0	73161169	T	G
5	chr5:73161293:C:T	0	73161293	T	C
5	chr5:73162012:G:C	0	73162012	C	G
5	chr5:73163073:G:A	0	73163073	A	G
5	chr5:73163239:C:T	0	73163239	T	C
5	chr5:73164299:A:G	0	73164299	G	A
5	chr5:73164368:A:G	0	73164368	G	A
5	chr5:73164602:C:T	0	73164602	T	C
5	chr5:73166981:T:A	0	73166981	A	T
5	chr5:73167091:C:A	0	73167091	A	C
5	chr5:73167415:A:C	0	73167415	C	A
5	chr5:73167609:G:T	0	73167609	T	G
5	chr5:73168785:A:G	0	73168785	G	A
5	chr5:73169161:A:G	0	73169161	G	A
5	chr5:73170192:A:T	0	73170192	T	A
5	chr5:73170492:C:T	0	73170492	T	C
5	chr5:73170549:T:C	0	73170549	C	T
5	chr5:73172125:T:C	0	73172125	C	T
5	chr5:73172132:T:C	0	73172132	C	T
5	chr5:73172226:A:C	0	73172226	C	A
5	chr5:73172493:A:G	0	73172493	G	A
5	chr5:73172885:AGAGT:A	0	73172885	A	AGAGT
5	chr5:73174228:C:G	0	73174228	G	C
5	chr5:73174881:T:A	0	73174881	A	T
5	chr5:73175026:T:C	0	73175026	C	T
5	chr5:73176686:T:A	0	73176686	A	T
5	chr5:73176937:A:G	0	73176937	G	A
5	chr5:73177044:T:TC	0	73177044	TC	T
5	chr5:73177431:T:C	0	73177431	C	T
5	chr5:73177520:G:A	0	73177520	A	G
5	chr5:73177665:C:G	0	73177665	G	C
5	chr5:73177987:T:C	0	73177987	C	T
5	chr5:73178072:A:G	0	73178072	G	A
5	chr5:73179080:A:G	0	73179080	G	A
5	chr5:73179646:A:G	0	73179646	G	A
5	chr5:73180259:G:A	0	73180259	A	G
5	chr5:73180269:G:A	0	73180269	A	G
5	chr5:73180642:T:C	0	73180642	C	T
5	chr5:73180921:T:C	0	73180921	C	T
5	chr5:73181095:AAGC:A	0	73181095	A	AAGC
5	chr5:73181145:G:T	0	73181145	T	G
5	chr5:73181283:T:C	0	73181283	C	T
5	chr5:73181295:G:T	0	73181295	T	G
5	chr5:73181308:T:A	0	73181308	A	T
5	chr5:73181388:G:A	0	73181388	A	G
5	chr5:73182658:T:A	0	73182658	A	T
5	chr5:73183062:A:G	0	73183062	G	A
5	chr5:73184001:C:G	0	73184001	G	C
5	chr5:73185937:G:A	0	73185937	A	G
5	chr5:73187711:T:C	0	73187711	C	T
5	chr5:73187717:C:T	0	73187717	T	C
5	chr5:73188215:T:C	0	73188215	C	T
5	chr5:73188356:A:AAAAATG	0	73188356	AAAAATG	A
5	chr5:73188380:A:G	0	73188380	G	A
5	chr5:73189056:A:G	0	73189056	G	A
5	chr5:73189443:T:A	0	73189443	A	T
5	chr5:73191914:T:C	0	73191914	C	T
5	chr5:73191924:A:G	0	73191924	G	A
5	chr5:73192342:C:A	0	73192342	A	C
5	chr5:73192456:T:C	0	73192456	C	T
5	chr5:73192856:A:G	0	73192856	G	A
5	chr5:73193684:G:A	0	73193684	A	G
5	chr5:73194133:A:G	0	73194133	G	A
5	chr5:73195441:T:C	0	73195441	C	T
5	chr5:73196049:A:G	0	73196049	G	A
5	chr5:73197270:G:A	0	73197270	A	G
5	chr5:73197439:A:G	0	73197439	G	A
5	chr5:73197501:A:G	0	73197501	G	A
5	chr5:73198069:A:C	0	73198069	C	A
5	chr5:73198319:C:A	0	73198319	A	C
5	chr5:73198328:T:C	0	73198328	C	T
5	chr5:73198370:G:T	0	73198370	T	G
5	chr5:73198384:G:A	0	73198384	A	G
5	chr5:73198966:C:T	0	73198966	T	C
5	chr5:73199074:ACTCTTCAATCTCACTTTGTTTTCATT:A	0	73199074	A	ACTCTTCAATCTCACTTTGTTTTCATT
5	chr5:73199288:T:C	0	73199288	C	T
5	chr5:73199826:C:T	0	73199826	T	C
5	chr5:73200352:T:C	0	73200352	C	T
5	chr5:73200632:A:G	0	73200632	G	A
5	chr5:73200939:C:T	0	73200939	T	C
5	chr5:73201113:T:C	0	73201113	C	T
5	chr5:73201668:C:A	0	73201668	A	C
5	chr5:73202193:C:T	0	73202193	T	C
5	chr5:73203081:A:T	0	73203081	T	A
5	chr5:73203099:G:A	0	73203099	A	G
5	chr5:73204313:G:A	0	73204313	A	G
5	chr5:73205269:G:A	0	73205269	A	G
5	chr5:73206202:C:T	0	73206202	T	C
5	chr5:73206505:C:T	0	73206505	T	C
5	chr5:73210029:C:T	0	73210029	T	C
5	chr5:73210941:A:G	0	73210941	G	A
5	chr5:73211354:T:C	0	73211354	C	T
5	chr5:73211738:C:T	0	73211738	T	C
5	chr5:73217122:G:A	0	73217122	A	G
5	chr5:73217838:G:A	0	73217838	A	G
5	chr5:73218550:T:G	0	73218550	G	T
5	chr5:73218880:A:T	0	73218880	T	A
5	chr5:73222321:T:C	0	73222321	C	T
5	chr5:73222625:A:G	0	73222625	G	A
5	chr5:73225080:C:T	0	73225080	T	C
5	chr5:73225375:A:G	0	73225375	G	A
5	chr5:73225907:G:A	0	73225907	A	G
5	chr5:73226027:C:T	0	73226027	T	C
5	chr5:73226610:C:T	0	73226610	T	C
5	chr5:73227601:T:C	0	73227601	C	T
5	chr5:73228140:G:A	0	73228140	A	G
5	chr5:73229911:T:A	0	73229911	A	T
5	chr5:73230159:G:A	0	73230159	A	G
5	chr5:73230678:C:T	0	73230678	T	C
5	chr5:73230787:A:G	0	73230787	G	A
5	chr5:73232022:T:C	0	73232022	C	T
5	chr5:73233095:A:C	0	73233095	C	A
5	chr5:73235502:A:G	0	73235502	G	A
5	chr5:73236003:A:T	0	73236003	T	A
5	chr5:73236167:A:C	0	73236167	C	A
5	chr5:73236595:C:G	0	73236595	G	C
5	chr5:73236682:TA:T	0	73236682	T	TA
5	chr5:73237471:C:CA	0	73237471	CA	C
5	chr5:73237954:A:G	0	73237954	G	A
```
