## Supplementary material for "Characterization of shared and ancestry-specific signals driving complex traits using multi-ancestry fine-mapping": mesusiecsinfo

```
*************************************************************

  Multiple Ancestry Sum of Single Effect Model (MESuSiE)          

   Visit http://www.xzlab.org/software.html For Update            

            (C) 2022 Boran Gao, Xiang Zhou                        

              GNU General Public License                          

*************************************************************
# Start data processing for sufficient statistics 
# Create MESuSiE object 
# Start data analysis 

# Data analysis is done, and now generates result 

Potential causal SNPs with PIP > 0.5:  chr5:76756251:C:T 

Credible sets for effects: 
$cs
$cs$L1
 [1] 7396 7402 7406 7407 7409 7411 7413 7421 7431 7437 7443 7451 7453 7468 7469
[16] 7482 7483 7484 7489 7491 7494 7498 7499 7500 7520 7526 7535 7536 7541 7544
[31] 7558 7560 7562 7563 7573 7574 7575 7577 7579 7587 7591 7599 7602

$cs$L2
 [1] 4100 4133 4137 4143 4148 4156 4158 4159 4163 4164 4207 4209 4213


$cs_category
       L1        L2 
"eur_afr"     "eur" 

$purity
   min.abs.corr mean.abs.corr median.abs.corr
L1     0.943877     0.9874177        0.995372
L2     0.637441     0.8694982        0.836126

$cs_index
[1] 1 2

$coverage
[1] 0.9590538 0.9516428

$requested_coverage
[1] 0.95


 Use MESuSiE_Plot() for visualization
# Total time used for the analysis: 1.38 mins
```
