## Supplementary material for "Characterization of shared and ancestry-specific signals driving complex traits using multi-ancestry fine-mapping": mesusieoutput

```
                 eur          afr      eur_afr
   [1,] 2.256205e-05 2.200580e-05 5.469878e-06
   [2,] 8.848137e-06 2.032830e-05 3.215981e-06
   [3,] 9.392415e-06 1.853453e-05 3.324873e-06
   [4,] 8.899186e-06 2.039567e-05 3.226677e-06
   [5,] 8.408051e-06 2.116821e-05 2.721354e-06
   [6,] 9.615717e-06 2.059794e-05 3.174269e-06
   [7,] 9.066879e-06 2.209174e-05 3.446402e-06
   [8,] 9.510985e-06 2.133717e-05 3.741373e-06
   [9,] 9.269775e-06 1.863788e-05 3.161449e-06
  [10,] 9.862529e-06 2.349261e-05 2.637973e-06
  [11,] 2.006539e-05 1.691020e-05 4.840342e-06
  [12,] 1.843021e-05 2.241276e-05 5.661807e-06
  [13,] 8.604370e-06 2.243860e-05 2.972586e-06
  [14,] 8.306018e-06 2.055675e-05 2.710257e-06
  [15,] 7.657813e-06 1.679279e-05 2.332945e-06
  [16,] 5.659426e-06 1.657669e-05 1.831172e-06
  [17,] 8.557007e-06 2.118848e-05 2.783525e-06
  [18,] 1.142819e-05 2.355392e-05 3.148598e-06
  [19,] 8.228051e-06 1.946405e-05 2.278095e-06
  [20,] 1.262233e-05 2.057451e-05 3.840942e-06
  [21,] 6.265260e-06 1.760593e-05 2.167742e-06
  [22,] 8.565142e-06 1.846084e-05 2.774682e-06
  [23,] 7.189239e-06 1.764381e-05 2.491465e-06
  [24,] 6.611601e-06 1.759676e-05 2.087623e-06
  [25,] 6.770781e-06 1.855035e-05 2.019573e-06
  [26,] 9.427110e-06 1.845945e-05 3.155090e-06
  [27,] 6.980575e-06 1.754261e-05 2.164432e-06
  [28,] 1.046259e-05 2.167328e-05 3.608345e-06
  [29,] 8.299739e-06 1.919273e-05 2.559245e-06
  [30,] 5.768633e-06 1.854286e-05 1.826015e-06
  [31,] 2.325247e-05 2.081785e-05 6.225119e-06
  [32,] 6.416135e-06 1.820012e-05 1.973047e-06
  [33,] 6.478268e-06 1.957856e-05 2.110895e-06
  [34,] 6.565804e-06 1.722847e-05 2.117843e-06
  [35,] 6.233228e-06 1.682922e-05 1.967662e-06
  [36,] 6.939109e-06 1.721661e-05 2.212852e-06
  [37,] 9.512588e-06 1.915809e-05 3.341966e-06
  [38,] 6.428067e-06 1.824487e-05 1.959662e-06
  [39,] 6.011231e-06 1.688826e-05 1.926148e-06
  [40,] 9.559296e-06 1.908593e-05 3.349935e-06
  [41,] 9.284724e-06 2.019390e-05 3.362256e-06
  [42,] 5.887552e-06 1.679293e-05 1.899827e-06
  [43,] 7.638696e-06 2.101821e-05 2.535207e-06
  [44,] 5.893406e-06 1.680087e-05 1.906221e-06
  [45,] 6.613708e-06 1.717873e-05 2.151560e-06
  [46,] 6.560716e-06 1.715001e-05 2.155881e-06
  [47,] 1.035592e-05 1.919348e-05 3.662821e-06
  [48,] 5.907192e-06 1.770637e-05 2.014267e-06
  [49,] 5.740210e-06 1.885052e-05 1.803087e-06
  [50,] 1.240741e-05 3.413258e-05 6.560891e-06
  [51,] 1.015240e-05 2.182835e-05 3.364330e-06
  [52,] 8.718635e-06 1.986456e-05 3.028238e-06
  [53,] 5.426625e-06 1.709891e-05 1.759514e-06
  [54,] 5.402998e-06 1.742600e-05 1.769902e-06
  [55,] 1.230857e-05 2.573236e-05 5.531628e-06
  [56,] 7.815863e-06 2.159010e-05 2.571548e-06
  [57,] 1.256283e-05 3.274588e-05 6.540137e-06
  [58,] 8.925016e-06 2.164891e-05 3.083983e-06
  [59,] 1.524173e-05 2.349659e-05 7.490800e-06
  [60,] 1.220434e-05 2.743913e-05 5.688741e-06
  [61,] 1.146314e-05 1.753316e-05 4.053278e-06
  [62,] 5.987556e-06 1.772042e-05 2.053609e-06
  [63,] 6.093392e-06 1.774351e-05 2.101033e-06
  [64,] 6.294936e-06 1.912942e-05 2.054815e-06
  [65,] 6.151791e-06 2.262096e-05 2.313585e-06
  [66,] 5.563109e-06 2.214841e-05 1.994224e-06
  [67,] 1.032196e-05 2.203923e-05 4.084538e-06
  [68,] 8.562339e-06 1.879119e-05 2.890370e-06
  [69,] 6.343807e-06 2.329895e-05 2.396143e-06
  [70,] 6.640130e-06 1.772659e-05 2.093762e-06
  [71,] 6.474765e-06 1.777774e-05 2.055253e-06
  [72,] 6.394615e-06 1.745931e-05 2.047073e-06
  [73,] 1.075008e-05 2.133331e-05 4.198030e-06
  [74,] 6.654631e-06 2.089460e-05 2.174396e-06
  [75,] 6.829717e-06 1.804053e-05 2.119072e-06
  [76,] 5.595023e-06 2.475368e-05 1.958197e-06
  [77,] 1.321321e-05 2.651625e-05 6.372750e-06
  [78,] 1.204696e-05 2.286495e-05 5.111269e-06
  [79,] 7.030095e-06 3.527366e-05 2.653157e-06
  [80,] 6.522859e-06 2.088636e-05 2.132648e-06
  [81,] 5.669934e-06 2.116202e-05 1.966380e-06
  [82,] 1.575748e-05 3.643653e-05 1.006391e-05
  [83,] 1.589944e-05 4.866976e-05 1.206113e-05
  [84,] 1.427490e-05 5.421690e-05 1.125297e-05
  [85,] 1.449130e-05 5.907127e-05 1.203425e-05
  [86,] 1.179262e-05 2.213543e-05 4.247022e-06
  [87,] 1.305147e-05 4.724698e-05 9.063163e-06
  [88,] 1.309246e-05 5.199875e-05 9.634330e-06
  [89,] 6.960051e-06 2.094922e-05 2.256580e-06
  [90,] 1.262266e-05 5.135420e-05 9.038492e-06
  [91,] 1.297952e-05 5.379134e-05 9.662424e-06
  [92,] 1.064610e-05 2.169571e-05 3.538672e-06
  [93,] 1.148621e-05 2.794861e-05 5.786384e-06
  [94,] 1.346999e-05 4.561895e-05 9.402290e-06
  [95,] 1.506405e-05 4.114985e-05 1.039034e-05
  [96,] 6.910392e-06 2.049104e-05 2.242373e-06
  [97,] 1.600875e-05 4.394910e-05 1.188558e-05
  [98,] 1.450875e-05 4.663490e-05 1.077633e-05
  [99,] 1.388637e-05 5.064062e-05 1.022156e-05
 [100,] 1.422216e-05 5.779201e-05 1.142974e-05
 [101,] 6.722026e-06 1.689713e-05 2.254003e-06
 [102,] 1.046424e-04 1.709056e-05 1.342077e-05
 [103,] 1.094032e-05 2.099581e-05 3.752068e-06
 [104,] 9.563692e-06 1.987370e-05 3.319547e-06
 [105,] 6.547747e-06 3.782430e-05 1.979201e-06
 [106,] 1.155891e-05 2.506964e-05 2.998549e-06
 [107,] 6.768379e-06 2.374530e-05 2.456351e-06
 [108,] 5.978544e-06 1.648067e-05 1.936074e-06
 [109,] 5.972055e-06 1.639962e-05 1.932262e-06
 [110,] 5.267156e-06 2.491223e-05 1.792104e-06
 [111,] 5.988469e-06 1.645408e-05 1.939265e-06
 [112,] 6.789476e-06 2.337976e-05 2.460806e-06
 [113,] 6.031965e-06 1.644916e-05 1.952618e-06
 [114,] 1.059592e-05 2.192236e-05 3.624243e-06
 [115,] 5.971034e-06 1.647079e-05 1.933299e-06
 [116,] 5.971434e-06 1.646850e-05 1.932986e-06
 [117,] 6.517062e-06 2.123396e-05 1.998548e-06
 [118,] 6.545456e-06 2.060380e-05 1.985696e-06
 [119,] 6.417523e-06 2.044842e-05 1.970344e-06
 [120,] 6.569696e-06 1.907321e-05 2.008297e-06
 [121,] 5.276176e-06 2.772835e-05 1.821146e-06
 [122,] 6.530668e-06 2.317537e-05 2.272729e-06
 [123,] 6.357966e-06 2.153278e-05 1.952972e-06
 [124,] 5.285160e-06 2.329057e-05 1.749427e-06
 [125,] 5.274815e-06 1.675756e-05 1.728741e-06
 [126,] 5.274451e-06 2.372407e-05 1.760090e-06
 [127,] 3.578273e-05 2.051921e-05 8.825399e-06
 [128,] 6.125992e-06 1.809247e-05 1.991608e-06
 [129,] 5.436615e-06 1.680653e-05 1.806456e-06
 [130,] 2.315717e-05 1.998414e-05 6.733404e-06
 [131,] 1.528618e-05 2.165416e-05 5.046013e-06
 [132,] 6.168298e-06 2.412485e-05 1.985266e-06
 [133,] 6.108199e-06 2.368804e-05 2.002212e-06
 [134,] 6.030400e-06 3.269201e-05 2.069847e-06
 [135,] 6.614512e-06 1.878194e-05 2.307267e-06
 [136,] 6.389234e-06 1.668689e-05 2.054209e-06
 [137,] 6.105294e-06 1.764259e-05 2.006915e-06
 [138,] 5.530907e-06 3.691651e-05 1.808659e-06
 [139,] 8.469183e-06 1.771674e-05 2.743578e-06
 [140,] 8.050808e-06 1.748980e-05 2.502008e-06
 [141,] 8.485862e-06 1.745615e-05 2.633461e-06
 [142,] 8.463676e-06 1.754021e-05 2.603807e-06
 [143,] 8.643232e-06 1.738866e-05 2.763596e-06
 [144,] 9.527135e-06 2.470923e-05 2.478931e-06
 [145,] 7.969323e-06 1.746331e-05 2.565576e-06
 [146,] 7.573982e-06 1.784337e-05 2.490756e-06
 [147,] 6.168012e-06 1.677546e-05 1.957630e-06
 [148,] 7.448930e-06 1.742922e-05 2.369317e-06
 [149,] 7.571451e-06 1.747867e-05 2.389178e-06
 [150,] 8.729167e-06 1.742155e-05 2.542178e-06
 [151,] 6.693826e-06 1.737441e-05 2.173926e-06
 [152,] 9.123058e-06 2.549429e-05 2.417457e-06
 [153,] 6.643848e-06 1.776647e-05 2.194649e-06
 [154,] 6.318333e-06 1.743732e-05 1.998262e-06
 [155,] 6.160034e-06 1.728884e-05 1.976563e-06
 [156,] 1.293348e-05 2.174715e-05 4.398039e-06
 [157,] 7.498888e-06 1.891179e-05 2.656013e-06
 [158,] 9.711184e-06 2.663289e-05 2.483959e-06
 [159,] 1.380240e-05 2.104752e-05 4.422829e-06
 [160,] 6.804130e-06 1.706834e-05 2.061611e-06
 [161,] 5.426208e-06 1.780636e-05 1.729475e-06
 [162,] 7.361351e-06 1.681881e-05 2.490984e-06
 [163,] 7.055378e-06 1.820731e-05 2.281050e-06
 [164,] 7.581666e-06 2.118815e-05 2.962330e-06
 [165,] 8.716690e-06 2.008835e-05 3.138188e-06
 [166,] 6.918539e-06 8.631734e-05 3.465238e-06
 [167,] 9.246506e-06 2.011542e-05 2.989045e-06
 [168,] 8.886133e-06 1.092858e-04 6.192522e-06
 [169,] 1.702169e-05 2.233123e-05 6.481596e-06
 [170,] 5.904242e-06 1.897465e-05 2.054382e-06
 [171,] 9.081869e-06 1.984268e-05 3.086830e-06
 [172,] 8.044467e-06 4.535738e-05 3.939426e-06
 [173,] 5.680632e-06 1.859327e-05 1.940984e-06
 [174,] 8.793747e-06 1.986706e-05 2.992175e-06
 [175,] 9.009955e-06 1.989131e-05 3.075495e-06
 [176,] 9.134510e-06 1.996053e-05 3.138023e-06
 [177,] 7.623770e-06 2.800850e-05 3.175728e-06
 [178,] 1.484433e-05 2.080207e-05 4.828788e-06
 [179,] 9.264012e-06 1.989856e-05 3.168406e-06
 [180,] 2.285808e-05 2.176381e-05 7.066789e-06
 [181,] 9.426426e-06 1.992249e-05 3.233436e-06
 [182,] 8.671020e-06 2.345229e-05 3.224482e-06
 [183,] 8.385018e-06 2.960168e-05 3.643714e-06
 [184,] 8.632109e-06 2.777634e-05 3.706024e-06
 [185,] 1.120196e-05 3.610485e-05 6.219309e-06
 [186,] 1.485788e-05 2.079164e-05 4.831479e-06
 [187,] 7.666825e-06 4.502544e-05 3.660987e-06
 [188,] 7.791361e-06 6.220922e-05 3.994338e-06
 [189,] 7.899950e-06 5.364807e-05 3.932834e-06
 [190,] 8.089778e-06 2.340002e-05 2.967345e-06
 [191,] 5.624512e-06 1.966609e-05 1.980243e-06
 [192,] 5.468531e-06 1.952531e-05 1.884565e-06
 [193,] 5.391157e-06 1.998837e-05 1.837650e-06
 [194,] 5.544765e-06 1.937845e-05 1.929005e-06
 [195,] 5.562092e-06 1.941537e-05 1.939532e-06
 [196,] 7.856633e-06 2.366203e-05 2.874227e-06
 [197,] 5.908658e-06 1.645278e-05 1.903402e-06
 [198,] 5.531227e-06 1.932583e-05 1.920049e-06
 [199,] 5.515576e-06 2.504985e-05 2.015761e-06
 [200,] 5.723469e-06 1.645678e-05 1.882883e-06
 [201,] 5.853678e-06 1.870344e-05 1.887727e-06
 [202,] 8.749024e-06 2.288085e-05 3.201651e-06
 [203,] 5.938139e-06 1.637308e-05 1.917826e-06
 [204,] 6.073447e-06 1.635450e-05 1.969649e-06
 [205,] 6.028037e-06 1.638543e-05 1.962871e-06
 [206,] 5.836512e-06 2.173185e-05 1.988192e-06
 [207,] 5.887490e-06 1.641669e-05 1.900143e-06
 [208,] 5.931025e-06 1.641999e-05 1.910893e-06
 [209,] 5.833694e-06 2.181430e-05 1.983064e-06
 [210,] 4.004181e-05 2.218288e-05 1.113541e-05
 [211,] 1.436361e-05 1.741282e-05 5.113762e-06
 [212,] 1.270449e-05 1.718574e-05 4.395295e-06
 [213,] 1.213876e-05 1.718402e-05 4.194988e-06
 [214,] 1.223178e-05 1.721150e-05 4.239629e-06
 [215,] 1.032199e-05 2.942361e-05 5.036584e-06
 [216,] 2.212930e-05 2.090416e-05 8.834824e-06
 [217,] 2.124316e-05 2.047447e-05 8.152781e-06
 [218,] 1.194159e-05 1.716510e-05 4.114962e-06
 [219,] 1.188256e-05 1.733212e-05 4.161736e-06
 [220,] 1.100251e-05 1.735712e-05 3.850475e-06
 [221,] 1.197696e-05 1.723448e-05 4.157660e-06
 [222,] 1.028649e-05 3.115969e-05 5.124622e-06
 [223,] 8.335909e-06 1.680026e-05 2.849400e-06
 [224,] 1.131819e-05 3.715659e-05 6.339929e-06
 [225,] 7.180075e-06 1.780601e-05 2.470265e-06
 [226,] 1.169087e-05 3.685455e-05 6.603865e-06
 [227,] 1.323852e-05 1.744496e-05 4.714760e-06
 [228,] 5.452723e-06 2.023690e-05 1.799369e-06
 [229,] 1.130716e-05 3.501879e-05 6.164629e-06
 [230,] 1.309308e-05 1.729089e-05 4.595727e-06
 [231,] 1.259761e-05 1.753624e-05 4.504922e-06
 [232,] 5.401951e-06 1.664235e-05 1.763313e-06
 [233,] 1.859532e-05 2.876931e-05 1.043012e-05
 [234,] 8.490480e-06 2.310265e-05 3.108057e-06
 [235,] 8.269008e-06 2.337165e-05 3.029174e-06
 [236,] 1.533978e-05 2.310172e-05 5.127120e-06
 [237,] 2.955949e-05 2.230266e-05 1.221553e-05
 [238,] 1.146717e-05 2.207298e-05 4.051499e-06
 [239,] 1.688734e-05 1.787582e-05 4.422009e-06
 [240,] 7.785680e-06 1.915748e-05 2.605024e-06
 [241,] 7.770346e-06 1.814538e-05 2.506352e-06
 [242,] 7.737371e-06 1.988215e-05 2.580098e-06
 [243,] 6.214249e-05 2.131067e-05 2.072970e-05
 [244,] 8.572853e-06 2.126439e-05 2.828869e-06
 [245,] 7.865961e-06 1.790391e-05 2.528037e-06
 [246,] 7.865038e-06 1.790268e-05 2.528144e-06
 [247,] 7.866011e-06 1.790077e-05 2.528600e-06
 [248,] 7.835155e-06 1.790549e-05 2.520097e-06
 [249,] 1.198837e-05 1.725070e-05 3.639848e-06
 [250,] 9.040970e-06 2.152250e-05 3.011253e-06
 [251,] 1.368850e-05 2.372497e-05 4.322111e-06
 [252,] 7.758748e-06 1.795093e-05 2.494778e-06
 [253,] 6.007972e-06 1.684840e-05 1.946506e-06
 [254,] 1.014803e-05 1.684116e-05 2.953420e-06
 [255,] 7.817331e-06 1.681580e-05 2.466163e-06
 [256,] 8.432413e-06 1.795770e-05 2.572929e-06
 [257,] 6.144607e-06 1.691480e-05 1.998085e-06
 [258,] 7.598407e-06 1.680125e-05 2.427678e-06
 [259,] 1.342056e-05 1.809065e-05 4.120254e-06
 [260,] 7.892379e-06 1.788498e-05 2.526829e-06
 [261,] 6.048578e-06 1.635298e-05 1.958609e-06
 [262,] 1.347932e-05 1.821018e-05 4.155755e-06
 [263,] 6.063227e-06 1.678510e-05 1.958643e-06
 [264,] 1.366788e-05 2.425731e-05 4.331084e-06
 [265,] 7.783418e-06 1.791230e-05 2.510345e-06
 [266,] 6.070339e-06 1.677694e-05 1.961178e-06
 [267,] 7.939020e-06 1.760935e-05 2.582283e-06
 [268,] 8.892579e-06 2.153604e-05 2.964462e-06
 [269,] 1.348128e-05 1.820381e-05 4.150212e-06
 [270,] 8.017974e-06 1.998321e-05 2.768781e-06
 [271,] 7.901546e-06 1.842550e-05 2.638467e-06
 [272,] 6.077703e-06 1.635474e-05 1.968541e-06
 [273,] 6.053894e-06 1.637701e-05 1.963777e-06
 [274,] 1.271436e-05 2.319968e-05 3.724067e-06
 [275,] 9.899823e-06 2.183030e-05 3.393073e-06
 [276,] 7.861932e-06 1.787608e-05 2.535901e-06
 [277,] 8.556377e-06 2.136476e-05 2.827697e-06
 [278,] 2.809492e-05 1.919947e-05 9.043755e-06
 [279,] 8.583000e-06 2.134007e-05 2.827560e-06
 [280,] 8.815228e-06 2.154324e-05 2.942956e-06
 [281,] 1.157244e-05 1.747441e-05 3.422664e-06
 [282,] 7.821082e-06 1.792353e-05 2.564245e-06
 [283,] 7.742620e-06 1.791671e-05 2.495307e-06
 [284,] 9.870858e-06 2.164351e-05 3.343051e-06
 [285,] 6.227840e-06 1.700509e-05 2.040513e-06
 [286,] 6.052188e-06 1.679566e-05 1.957621e-06
 [287,] 8.521238e-06 1.758949e-05 2.616200e-06
 [288,] 7.860892e-06 1.790411e-05 2.535134e-06
 [289,] 8.570282e-06 1.762220e-05 2.624023e-06
 [290,] 6.223959e-06 1.705574e-05 2.045041e-06
 [291,] 7.804482e-06 1.642272e-05 2.502375e-06
 [292,] 7.795458e-06 1.702686e-05 2.481163e-06
 [293,] 7.797079e-06 1.788608e-05 2.517771e-06
 [294,] 3.507135e-05 2.474718e-05 7.859557e-06
 [295,] 8.369343e-06 1.756816e-05 2.586067e-06
 [296,] 8.507401e-06 1.775632e-05 2.599247e-06
 [297,] 8.487718e-06 1.752811e-05 2.615252e-06
 [298,] 8.648203e-06 2.135906e-05 2.858277e-06
 [299,] 8.410260e-06 1.774060e-05 2.579616e-06
 [300,] 6.202414e-06 1.689144e-05 2.020880e-06
 [301,] 8.490544e-06 1.776352e-05 2.595551e-06
 [302,] 1.348257e-05 1.839492e-05 4.142758e-06
 [303,] 4.472725e-05 2.102953e-05 1.331729e-05
 [304,] 8.085222e-06 1.970591e-05 2.787662e-06
 [305,] 8.334044e-06 1.750501e-05 2.582793e-06
 [306,] 8.323401e-06 1.752152e-05 2.578662e-06
 [307,] 5.484795e-05 2.128483e-05 1.783453e-05
 [308,] 1.821032e-05 2.108639e-05 5.565687e-06
 [309,] 8.387100e-06 1.742027e-05 2.604622e-06
 [310,] 2.396919e-05 1.948442e-05 7.190735e-06
 [311,] 8.018902e-06 1.801855e-05 2.655969e-06
 [312,] 7.745445e-06 1.786106e-05 2.506735e-06
 [313,] 7.740734e-06 1.768415e-05 2.489047e-06
 [314,] 8.429724e-06 1.753509e-05 2.601765e-06
 [315,] 7.972426e-06 1.781962e-05 2.614048e-06
 [316,] 7.732067e-06 1.787322e-05 2.498112e-06
 [317,] 8.517831e-06 1.787037e-05 2.592392e-06
 [318,] 1.087281e-05 2.310106e-05 3.340186e-06
 [319,] 4.935545e-05 2.099586e-05 1.474459e-05
 [320,] 6.038850e-06 1.687750e-05 1.951936e-06
 [321,] 8.432860e-06 1.757826e-05 2.597736e-06
 [322,] 7.821089e-06 1.699922e-05 2.492961e-06
 [323,] 6.225181e-06 1.701786e-05 2.042479e-06
 [324,] 1.512299e-05 2.187704e-05 4.891678e-06
 [325,] 8.487857e-06 2.134970e-05 2.802396e-06
 [326,] 1.354410e-05 1.831792e-05 4.153259e-06
 [327,] 6.128692e-06 1.714088e-05 2.016129e-06
 [328,] 6.195061e-06 1.696805e-05 1.995379e-06
 [329,] 7.442783e-06 1.714127e-05 2.385585e-06
 [330,] 6.152771e-06 1.697621e-05 2.012006e-06
 [331,] 6.142456e-06 1.699584e-05 2.010404e-06
 [332,] 6.236139e-04 2.052351e-05 1.170704e-04
 [333,] 6.155237e-06 1.702657e-05 2.017196e-06
 [334,] 7.793880e-06 1.707240e-05 2.478487e-06
 [335,] 6.019309e-05 2.022151e-05 1.823472e-05
 [336,] 8.330106e-06 1.731186e-05 2.607514e-06
 [337,] 8.452802e-06 1.744240e-05 2.618001e-06
 [338,] 5.677902e-05 2.130564e-05 1.792263e-05
 [339,] 8.335974e-06 1.737937e-05 2.598145e-06
 [340,] 1.378671e-05 1.855387e-05 4.165416e-06
 [341,] 7.990312e-06 1.978728e-05 2.743565e-06
 [342,] 6.164579e-06 1.689748e-05 2.001737e-06
 [343,] 8.306213e-06 1.736054e-05 2.592651e-06
 [344,] 7.747500e-06 1.775985e-05 2.497257e-06
 [345,] 9.508951e-06 2.105077e-05 3.129879e-06
 [346,] 8.052160e-06 1.806753e-05 2.675319e-06
 [347,] 6.045393e-06 1.688058e-05 1.963319e-06
 [348,] 7.962577e-06 1.728623e-05 2.516468e-06
 [349,] 7.914085e-06 1.742448e-05 2.492091e-06
 [350,] 6.058702e-06 1.695407e-05 1.972339e-06
 [351,] 7.707459e-06 1.708736e-05 2.466188e-06
 [352,] 6.098773e-06 1.710343e-05 2.000717e-06
 [353,] 2.079016e-05 1.763289e-05 7.064118e-06
 [354,] 6.232008e-06 1.732310e-05 2.021923e-06
 [355,] 1.429999e-05 1.708469e-05 4.239332e-06
 [356,] 6.221019e-06 1.695102e-05 2.002562e-06
 [357,] 9.988855e-06 2.171859e-05 3.407204e-06
 [358,] 6.277618e-06 1.747873e-05 2.023135e-06
 [359,] 8.106850e-06 1.786763e-05 2.675713e-06
 [360,] 6.221329e-06 1.732649e-05 2.020725e-06
 [361,] 6.101376e-06 1.705237e-05 1.966734e-06
 [362,] 8.420362e-06 2.249499e-05 2.827398e-06
 [363,] 6.151619e-06 1.642020e-05 1.984350e-06
 [364,] 6.234382e-06 1.729110e-05 2.022812e-06
 [365,] 6.265332e-06 1.739052e-05 2.024517e-06
 [366,] 8.424831e-06 2.270889e-05 2.829473e-06
 [367,] 6.295515e-06 1.743423e-05 2.027749e-06
 [368,] 1.552316e-05 1.820141e-05 4.985137e-06
 [369,] 1.460878e-05 1.824350e-05 4.685471e-06
 [370,] 6.044084e-06 1.704538e-05 1.975210e-06
 [371,] 6.261517e-06 1.741744e-05 2.032408e-06
 [372,] 6.211186e-06 1.646761e-05 1.994702e-06
 [373,] 6.061106e-06 1.688407e-05 1.965502e-06
 [374,] 8.495304e-06 2.260617e-05 2.916493e-06
 [375,] 8.472760e-06 2.259603e-05 2.896620e-06
 [376,] 6.268228e-06 1.745080e-05 2.025384e-06
 [377,] 4.996146e-05 2.106274e-05 1.468516e-05
 [378,] 6.246011e-06 1.735754e-05 2.024037e-06
 [379,] 1.466425e-05 1.825301e-05 4.403331e-06
 [380,] 6.022197e-06 1.662801e-05 1.950591e-06
 [381,] 6.820192e-05 2.132377e-05 2.166027e-05
 [382,] 1.477572e-05 2.174099e-05 4.886137e-06
 [383,] 5.858913e-05 2.427186e-05 1.251011e-05
 [384,] 6.266562e-06 1.730973e-05 2.025484e-06
 [385,] 6.208300e-05 2.126916e-05 2.021979e-05
 [386,] 8.485612e-06 2.222301e-05 2.894336e-06
 [387,] 1.489883e-05 1.976639e-05 5.013981e-06
 [388,] 8.399765e-06 1.874204e-05 2.568273e-06
 [389,] 8.421574e-06 2.189806e-05 2.817802e-06
 [390,] 7.920884e-06 1.826052e-05 2.632339e-06
 [391,] 7.809194e-06 1.823764e-05 2.577074e-06
 [392,] 1.431950e-05 1.868499e-05 4.701686e-06
 [393,] 6.147967e-06 1.691921e-05 2.001562e-06
 [394,] 1.514677e-05 1.832104e-05 4.916112e-06
 [395,] 1.476720e-05 1.723910e-05 4.530870e-06
 [396,] 1.482305e-05 1.720171e-05 4.518142e-06
 [397,] 8.517139e-06 2.206278e-05 2.910672e-06
 [398,] 6.237966e-06 1.731126e-05 2.022434e-06
 [399,] 1.454607e-05 1.963193e-05 4.787942e-06
 [400,] 1.401467e-05 1.940518e-05 4.474288e-06
 [401,] 6.230050e-06 1.736559e-05 2.024940e-06
 [402,] 7.852160e-06 1.996342e-05 2.665993e-06
 [403,] 1.454205e-05 1.977960e-05 4.838278e-06
 [404,] 1.478674e-05 2.172583e-05 4.860184e-06
 [405,] 8.493541e-06 2.231164e-05 2.903059e-06
 [406,] 6.676340e-06 1.731274e-05 2.268136e-06
 [407,] 1.194673e-05 2.071430e-05 3.940985e-06
 [408,] 1.806496e-05 1.740292e-05 5.874658e-06
 [409,] 7.921553e-06 1.789154e-05 2.605624e-06
 [410,] 6.588052e-06 1.716330e-05 2.220067e-06
 [411,] 6.267926e-06 1.744217e-05 2.025345e-06
 [412,] 7.904317e-06 1.974260e-05 2.598429e-06
 [413,] 6.427370e-06 1.645299e-05 2.054940e-06
 [414,] 3.011032e-05 2.415156e-05 7.017765e-06
 [415,] 2.982069e-05 2.405075e-05 6.977967e-06
 [416,] 6.390291e-06 1.719372e-05 2.126322e-06
 [417,] 8.020234e-06 1.837392e-05 2.688181e-06
 [418,] 6.022858e-06 1.690888e-05 1.958088e-06
 [419,] 6.212039e-06 1.640989e-05 2.006724e-06
 [420,] 6.243856e-06 1.732677e-05 2.024068e-06
 [421,] 1.103300e-05 2.224109e-05 3.384952e-06
 [422,] 1.473948e-05 2.170794e-05 4.849519e-06
 [423,] 6.232054e-06 1.722377e-05 2.022801e-06
 [424,] 6.242498e-06 1.721018e-05 2.022827e-06
 [425,] 6.321665e-06 1.714953e-05 2.094166e-06
 [426,] 6.234740e-06 1.737154e-05 2.019362e-06
 [427,] 8.481003e-06 2.277539e-05 2.907061e-06
 [428,] 8.466687e-06 2.259581e-05 2.889110e-06
 [429,] 8.463502e-06 2.270081e-05 2.886483e-06
 [430,] 1.231384e-05 2.186981e-05 3.912607e-06
 [431,] 8.526030e-06 2.311836e-05 2.958786e-06
 [432,] 8.452027e-06 2.228314e-05 2.867119e-06
 [433,] 1.000230e-05 2.292184e-05 3.186961e-06
 [434,] 7.848956e-06 1.787613e-05 2.570217e-06
 [435,] 7.766710e-06 1.778161e-05 2.537919e-06
 [436,] 8.201442e-06 1.848268e-05 2.492870e-06
 [437,] 6.090961e-06 1.690154e-05 1.979454e-06
 [438,] 7.755360e-06 1.800840e-05 2.535287e-06
 [439,] 7.780130e-06 1.816585e-05 2.556327e-06
 [440,] 7.809893e-06 1.816484e-05 2.573119e-06
 [441,] 8.436696e-06 2.250164e-05 2.853141e-06
 [442,] 7.879146e-06 1.836145e-05 2.621045e-06
 [443,] 4.587495e-05 2.181123e-05 1.696205e-05
 [444,] 6.243726e-06 1.730971e-05 2.022924e-06
 [445,] 5.750728e-06 1.774439e-05 1.906615e-06
 [446,] 8.452521e-06 2.236358e-05 2.871588e-06
 [447,] 6.785620e-06 1.644393e-05 2.219211e-06
 [448,] 8.486059e-06 2.218481e-05 2.893645e-06
 [449,] 6.249611e-06 1.707123e-05 2.022241e-06
 [450,] 8.475663e-06 2.215834e-05 2.885076e-06
 [451,] 6.249846e-06 1.707164e-05 2.024487e-06
 [452,] 7.946681e-06 1.799562e-05 2.621723e-06
 [453,] 8.455921e-06 2.252974e-05 2.884322e-06
 [454,] 1.390680e-05 1.824104e-05 4.222068e-06
 [455,] 6.441918e-06 1.661884e-05 2.091920e-06
 [456,] 8.445565e-06 2.252571e-05 2.867054e-06
 [457,] 7.834889e-06 1.814139e-05 2.584798e-06
 [458,] 6.107209e-06 1.695678e-05 1.993252e-06
 [459,] 6.094261e-06 1.693801e-05 1.986936e-06
 [460,] 6.150160e-06 1.646056e-05 1.982860e-06
 [461,] 7.903705e-06 1.838807e-05 2.633980e-06
 [462,] 8.001944e-05 2.132465e-05 2.513119e-05
 [463,] 6.106409e-06 1.648457e-05 1.968669e-06
 [464,] 7.802252e-06 1.796519e-05 2.556052e-06
 [465,] 8.457416e-06 2.243233e-05 2.881396e-06
 [466,] 8.734911e-06 2.239654e-05 3.043155e-06
 [467,] 6.025447e-06 1.698674e-05 1.962741e-06
 [468,] 6.288039e-06 1.733537e-05 2.028354e-06
 [469,] 6.305809e-06 1.733444e-05 2.030835e-06
 [470,] 8.465668e-06 2.246720e-05 2.884031e-06
 [471,] 8.318237e-06 1.637546e-05 2.609313e-06
 [472,] 6.671618e-06 1.670373e-05 2.216069e-06
 [473,] 7.758348e-06 1.798742e-05 2.538053e-06
 [474,] 8.974553e-06 2.029947e-05 3.142045e-06
 [475,] 6.391750e-06 1.769128e-05 2.031397e-06
 [476,] 8.538659e-06 2.154957e-05 2.845225e-06
 [477,] 6.126960e-06 1.707002e-05 2.006860e-06
 [478,] 7.826977e-06 1.837731e-05 2.595093e-06
 [479,] 8.161840e-06 1.696945e-05 2.532491e-06
 [480,] 7.828407e-06 1.797314e-05 2.568692e-06
 [481,] 6.273244e-06 1.635370e-05 2.034092e-06
 [482,] 5.997622e-06 1.695336e-05 1.954552e-06
 [483,] 3.648449e-05 2.525776e-05 7.577411e-06
 [484,] 6.940649e-06 1.746401e-05 2.392654e-06
 [485,] 8.481244e-06 1.925421e-05 2.915372e-06
 [486,] 7.999664e-06 1.797906e-05 2.546163e-06
 [487,] 8.311615e-06 2.082257e-05 3.025238e-06
 [488,] 8.131389e-06 1.944052e-05 2.669024e-06
 [489,] 8.116482e-06 2.014994e-05 3.034418e-06
 [490,] 5.996349e-06 1.775434e-05 1.966273e-06
 [491,] 8.482694e-06 2.135324e-05 2.835102e-06
 [492,] 7.676366e-06 1.866991e-05 2.502202e-06
 [493,] 8.506418e-06 2.129896e-05 2.850738e-06
 [494,] 5.979170e-06 1.788964e-05 1.972615e-06
 [495,] 5.925449e-06 1.781414e-05 1.947510e-06
 [496,] 6.966756e-06 1.758652e-05 2.314490e-06
 [497,] 8.698957e-06 1.809946e-05 2.813617e-06
 [498,] 7.089046e-06 1.731747e-05 2.343491e-06
 [499,] 3.380471e-05 2.140397e-05 1.039981e-05
 [500,] 9.919161e-06 1.765600e-05 2.827830e-06
 [501,] 7.273077e-06 1.745019e-05 2.264101e-06
 [502,] 7.564491e-06 1.872979e-05 2.505909e-06
 [503,] 7.287414e-06 1.866744e-05 2.382189e-06
 [504,] 9.248872e-06 1.800707e-05 2.922458e-06
 [505,] 6.956033e-06 2.168336e-05 2.305322e-06
 [506,] 7.918156e-06 1.713263e-05 2.540972e-06
 [507,] 8.922425e-06 2.256803e-05 2.844556e-06
 [508,] 8.939467e-06 1.798871e-05 2.911369e-06
 [509,] 6.808289e-06 1.863736e-05 1.999694e-06
 [510,] 2.106652e-05 2.061721e-05 6.126758e-06
 [511,] 6.706185e-06 1.936231e-05 1.953034e-06
 [512,] 7.561560e-06 1.739884e-05 2.380222e-06
 [513,] 7.480160e-06 1.739299e-05 2.365664e-06
 [514,] 2.530972e-05 1.886683e-05 7.614565e-06
 [515,] 7.016772e-06 1.793143e-05 2.223989e-06
 [516,] 1.420060e-05 2.378805e-05 5.782840e-06
 [517,] 7.350477e-06 1.887465e-05 2.451207e-06
 [518,] 1.885585e-05 2.075220e-05 5.455062e-06
 [519,] 8.119536e-06 1.714573e-05 2.515859e-06
 [520,] 1.061494e-05 1.788113e-05 3.791105e-06
 [521,] 7.355120e-06 1.897886e-05 2.462078e-06
 [522,] 9.146117e-06 1.722987e-05 2.811029e-06
 [523,] 1.161244e-05 1.827775e-05 4.269529e-06
 [524,] 1.125732e-05 1.902542e-05 4.295896e-06
 [525,] 8.227966e-06 1.716925e-05 2.566285e-06
 [526,] 8.321147e-06 1.872262e-05 2.522393e-06
 [527,] 8.675654e-06 2.641273e-05 3.152844e-06
 [528,] 7.838177e-06 1.867852e-05 2.584593e-06
 [529,] 4.343472e-05 1.800617e-05 1.703156e-05
 [530,] 8.082576e-06 1.865333e-05 2.656477e-06
 [531,] 8.103742e-06 2.215613e-05 2.696236e-06
 [532,] 1.005951e-05 1.724314e-05 3.520596e-06
 [533,] 5.804951e-05 1.742338e-05 2.106016e-05
 [534,] 1.109160e-05 2.192540e-05 3.898461e-06
 [535,] 5.128826e-05 1.737236e-05 1.856431e-05
 [536,] 7.042015e-06 2.090735e-05 2.339490e-06
 [537,] 7.970872e-06 1.865592e-05 2.619666e-06
 [538,] 8.094854e-06 1.905568e-05 2.448597e-06
 [539,] 2.219114e-05 1.768916e-05 6.795109e-06
 [540,] 1.870880e-05 1.947550e-05 6.545016e-06
 [541,] 1.895996e-05 1.930947e-05 6.568441e-06
 [542,] 2.843170e-05 1.739543e-05 9.400690e-06
 [543,] 1.891042e-05 1.709274e-05 5.928774e-06
 [544,] 7.121860e-06 2.090269e-05 2.360823e-06
 [545,] 1.102824e-05 1.658940e-05 3.527352e-06
 [546,] 7.337143e-06 2.539241e-05 2.386962e-06
 [547,] 7.211760e-06 3.947601e-05 2.939057e-06
 [548,] 3.316197e-05 2.622129e-05 2.091732e-05
 [549,] 7.554649e-06 1.954560e-05 2.447267e-06
 [550,] 2.657193e-05 2.819965e-05 1.715480e-05
 [551,] 1.708771e-05 1.844468e-05 6.653967e-06
 [552,] 2.316294e-05 2.291297e-05 1.184003e-05
 [553,] 1.819244e-05 1.939341e-05 7.594614e-06
 [554,] 1.732529e-05 1.740396e-05 5.282989e-06
 [555,] 3.606582e-05 2.062127e-05 1.611090e-05
 [556,] 1.097085e-05 2.032057e-05 4.533221e-06
 [557,] 8.182017e-06 2.188545e-05 2.635477e-06
 [558,] 8.411856e-06 2.160140e-05 3.257735e-06
 [559,] 8.270751e-06 1.945917e-05 2.762314e-06
 [560,] 1.124469e-04 1.945569e-05 4.690231e-05
 [561,] 2.324720e-05 1.919972e-05 9.816139e-06
 [562,] 2.058234e-05 1.831165e-05 7.606184e-06
 [563,] 1.990272e-05 1.897034e-05 8.129141e-06
 [564,] 1.511907e-04 1.793049e-05 5.310583e-05
 [565,] 1.775677e-05 2.019872e-05 5.145558e-06
 [566,] 1.069672e-05 1.934461e-05 3.353932e-06
 [567,] 7.428679e-06 1.777603e-05 2.403647e-06
 [568,] 9.266741e-06 2.707550e-05 3.960676e-06
 [569,] 5.654955e-05 2.257763e-05 2.445088e-05
 [570,] 6.824246e-06 2.475162e-05 2.648145e-06
 [571,] 7.489177e-06 1.941360e-05 2.404834e-06
 [572,] 8.252775e-06 1.946528e-05 2.633719e-06
 [573,] 3.711624e-05 2.220823e-05 1.467336e-05
 [574,] 4.792321e-04 2.174044e-05 1.112152e-04
 [575,] 7.269634e-06 1.829679e-05 2.360824e-06
 [576,] 7.407160e-06 2.070030e-05 2.461126e-06
 [577,] 1.178691e-05 2.166744e-05 4.119643e-06
 [578,] 1.730364e-05 2.242244e-05 5.503955e-06
 [579,] 2.991082e-05 2.195879e-05 8.698236e-06
 [580,] 6.021936e-06 2.111142e-05 2.144933e-06
 [581,] 6.123410e-06 2.139917e-05 2.201304e-06
 [582,] 9.150199e-06 2.357681e-05 3.187302e-06
 [583,] 6.064739e-06 2.138831e-05 2.175329e-06
 [584,] 5.994759e-06 2.123037e-05 2.138128e-06
 [585,] 1.754404e-05 2.243627e-05 5.456126e-06
 [586,] 1.065299e-05 1.973074e-05 3.219316e-06
 [587,] 8.186347e-06 2.186563e-05 3.057963e-06
 [588,] 7.948289e-06 2.140187e-05 2.914694e-06
 [589,] 8.549390e-06 1.970876e-05 2.994374e-06
 [590,] 2.201800e-04 2.038795e-05 5.846981e-05
 [591,] 8.667277e-06 2.165178e-05 2.865628e-06
 [592,] 2.621825e-04 2.046370e-05 7.191747e-05
 [593,] 5.711775e-06 2.221492e-05 1.956661e-06
 [594,] 5.723329e-06 2.163579e-05 1.962336e-06
 [595,] 5.408265e-06 2.909750e-05 1.990636e-06
 [596,] 2.294372e-05 2.436062e-05 1.164281e-05
 [597,] 7.511897e-06 2.191985e-05 2.576332e-06
 [598,] 1.778689e-04 2.023700e-05 5.128540e-05
 [599,] 6.911527e-06 1.986775e-05 2.271757e-06
 [600,] 2.029987e-04 2.026147e-05 6.295617e-05
 [601,] 8.157457e-06 2.108538e-05 2.702907e-06
 [602,] 3.128989e-05 2.280863e-05 1.551368e-05
 [603,] 2.490096e-05 1.775461e-05 8.102774e-06
 [604,] 2.187272e-05 2.113950e-05 6.596289e-06
 [605,] 6.650289e-06 1.982283e-05 2.307720e-06
 [606,] 2.773987e-04 2.151174e-05 6.792450e-05
 [607,] 6.915610e-06 1.898184e-05 2.266745e-06
 [608,] 2.577819e-05 2.035043e-05 1.140019e-05
 [609,] 2.001264e-04 2.033679e-05 6.590997e-05
 [610,] 3.748655e-05 2.238807e-05 1.804043e-05
 [611,] 2.043033e-05 2.095741e-05 6.456677e-06
 [612,] 3.473793e-05 2.337148e-05 1.584591e-05
 [613,] 6.932167e-06 1.686669e-05 2.222345e-06
 [614,] 3.361516e-05 2.104659e-05 1.360906e-05
 [615,] 1.849988e-05 2.291853e-05 5.251449e-06
 [616,] 3.089388e-05 1.949075e-05 1.348825e-05
 [617,] 6.305297e-06 2.023281e-05 2.205649e-06
 [618,] 6.098617e-06 1.739474e-05 2.104139e-06
 [619,] 2.824983e-05 2.139025e-05 1.157014e-05
 [620,] 6.971619e-06 1.691236e-05 2.228583e-06
 [621,] 6.982337e-06 1.996596e-05 2.336188e-06
 [622,] 1.913215e-05 2.146694e-05 5.327165e-06
 [623,] 3.402765e-04 2.028317e-05 1.018624e-04
 [624,] 6.953059e-06 1.958447e-05 2.306910e-06
 [625,] 3.652705e-05 2.075543e-05 1.405800e-05
 [626,] 6.879716e-06 1.700171e-05 2.206792e-06
 [627,] 3.261944e-05 2.305619e-05 1.607108e-05
 [628,] 6.185876e-06 2.186582e-05 2.183474e-06
 [629,] 7.954375e-06 1.972241e-05 2.837570e-06
 [630,] 7.107275e-06 1.912578e-05 2.339132e-06
 [631,] 2.381964e-04 2.020259e-05 6.683917e-05
 [632,] 1.565700e-05 1.881646e-05 5.027926e-06
 [633,] 4.205890e-05 1.755924e-05 1.312838e-05
 [634,] 2.157553e-05 2.133064e-05 6.135064e-06
 [635,] 2.839498e-04 2.023912e-05 7.876450e-05
 [636,] 1.575441e-05 2.136879e-05 3.566974e-06
 [637,] 1.485272e-05 2.056493e-05 3.555065e-06
 [638,] 1.955696e-05 1.997085e-05 7.311035e-06
 [639,] 7.224365e-06 2.194142e-05 2.554688e-06
 [640,] 3.127189e-04 2.017103e-05 9.671386e-05
 [641,] 2.793960e-05 1.769614e-05 6.697074e-06
 [642,] 2.128135e-05 2.030709e-05 8.353815e-06
 [643,] 2.207042e-05 2.118540e-05 8.946574e-06
 [644,] 1.450252e-05 2.050064e-05 4.599446e-06
 [645,] 1.408128e-05 2.064654e-05 4.336004e-06
 [646,] 9.883488e-06 1.915535e-05 2.877346e-06
 [647,] 7.256411e-04 2.210376e-05 1.503489e-04
 [648,] 1.469733e-05 2.192895e-05 4.453167e-06
 [649,] 1.390605e-05 2.071076e-05 4.249204e-06
 [650,] 2.806454e-05 1.789460e-05 9.941382e-06
 [651,] 2.014065e-05 1.893333e-05 6.669854e-06
 [652,] 3.967494e-05 1.846145e-05 1.610129e-05
 [653,] 1.357553e-05 2.067281e-05 4.172533e-06
 [654,] 1.218334e-05 2.152408e-05 3.914204e-06
 [655,] 2.637365e-05 1.875399e-05 1.010882e-05
 [656,] 7.043874e-06 1.970796e-05 2.313988e-06
 [657,] 1.943945e-05 1.894915e-05 6.499497e-06
 [658,] 1.335931e-05 1.871178e-05 5.097294e-06
 [659,] 1.943534e-05 2.024709e-05 8.501960e-06
 [660,] 1.381694e-05 2.062692e-05 4.270031e-06
 [661,] 2.048814e-05 2.054225e-05 9.121066e-06
 [662,] 2.768988e-05 1.786100e-05 9.767199e-06
 [663,] 1.363150e-05 2.063737e-05 4.210843e-06
 [664,] 2.798915e-05 1.779388e-05 9.783887e-06
 [665,] 7.957550e-04 2.264595e-05 1.523113e-04
 [666,] 1.567452e-05 2.017964e-05 5.874207e-06
 [667,] 2.543145e-05 2.024916e-05 1.070480e-05
 [668,] 1.724718e-05 1.843777e-05 6.821527e-06
 [669,] 1.497796e-05 1.770554e-05 5.603806e-06
 [670,] 1.156062e-05 1.677688e-05 3.857689e-06
 [671,] 1.548826e-05 1.761269e-05 5.762720e-06
 [672,] 1.934421e-05 1.858476e-05 6.181999e-06
 [673,] 1.496943e-05 1.769609e-05 5.597031e-06
 [674,] 1.538347e-05 1.784829e-05 5.820493e-06
 [675,] 3.205502e-05 2.620463e-05 6.488356e-06
 [676,] 4.037490e-05 2.142966e-05 1.109887e-05
 [677,] 1.946796e-05 1.858150e-05 6.223443e-06
 [678,] 2.200217e-05 1.880169e-05 8.412143e-06
 [679,] 3.652659e-05 3.139044e-05 5.970995e-06
 [680,] 1.615552e-05 2.056855e-05 6.505129e-06
 [681,] 1.507246e-05 2.154489e-05 6.292348e-06
 [682,] 7.764680e-05 1.695164e-05 2.686794e-05
 [683,] 7.084346e-06 1.949058e-05 2.343424e-06
 [684,] 9.100828e-05 1.756718e-05 2.839283e-05
 [685,] 8.529807e-06 2.072040e-05 2.634247e-06
 [686,] 4.416884e-05 2.078070e-05 1.946081e-05
 [687,] 1.798768e-04 2.126568e-05 9.582806e-05
 [688,] 8.911299e-06 1.798194e-05 2.833113e-06
 [689,] 9.793763e-04 1.975729e-05 4.654535e-04
 [690,] 2.928400e-05 1.852954e-05 9.210715e-06
 [691,] 2.517773e-04 2.578164e-05 1.668137e-04
 [692,] 5.109793e-05 2.039718e-05 2.296037e-05
 [693,] 2.498210e-04 2.667395e-05 1.712295e-04
 [694,] 3.543507e-05 2.134158e-05 1.316827e-05
 [695,] 5.204121e-05 2.006989e-05 2.269520e-05
 [696,] 5.235376e-05 1.988353e-05 2.241076e-05
 [697,] 1.561748e-04 2.742895e-05 1.030728e-04
 [698,] 8.087189e-06 2.550196e-05 2.620937e-06
 [699,] 5.568886e-05 2.049432e-05 2.538543e-05
 [700,] 3.339132e-04 2.452711e-05 2.126684e-04
 [701,] 4.362039e-05 2.019336e-05 1.917428e-05
 [702,] 5.340652e-05 2.065469e-05 2.464072e-05
 [703,] 1.209783e-05 2.599937e-05 5.908143e-06
 [704,] 6.749041e-05 3.951181e-05 5.730452e-05
 [705,] 1.313914e-05 2.684610e-05 6.674078e-06
 [706,] 1.378944e-04 2.239837e-05 7.390188e-05
 [707,] 6.749197e-05 5.186226e-05 6.803654e-05
 [708,] 2.743165e-04 3.045595e-05 2.149077e-04
 [709,] 5.435662e-05 2.003824e-05 2.364521e-05
 [710,] 2.647727e-04 3.029080e-05 2.067925e-04
 [711,] 5.159517e-05 2.004005e-05 2.240385e-05
 [712,] 6.731391e-05 1.981442e-05 2.453601e-05
 [713,] 3.510795e-05 2.181034e-05 1.017563e-05
 [714,] 5.210117e-05 2.021664e-05 2.302718e-05
 [715,] 3.398104e-04 3.100931e-05 2.757726e-04
 [716,] 6.852607e-05 5.596597e-05 7.256771e-05
 [717,] 5.219455e-05 2.003382e-05 2.269424e-05
 [718,] 5.814802e-04 2.935881e-05 4.605886e-04
 [719,] 1.483315e-04 3.970800e-05 1.391844e-04
 [720,] 1.542350e-04 4.018676e-05 1.467369e-04
 [721,] 2.292305e-05 2.541561e-05 1.256380e-05
 [722,] 3.234436e-05 2.180822e-05 9.446757e-06
 [723,] 1.461457e-05 2.294337e-05 4.337375e-06
 [724,] 2.645408e-05 2.141604e-05 8.329482e-06
 [725,] 9.088295e-05 6.539532e-05 1.114138e-04
 [726,] 3.097363e-05 2.190344e-05 8.906710e-06
 [727,] 4.024598e-05 1.961292e-05 1.657926e-05
 [728,] 8.427919e-06 4.983413e-05 2.828856e-06
 [729,] 6.216069e-04 3.378123e-05 5.750040e-04
 [730,] 2.830038e-05 2.045423e-05 1.225021e-05
 [731,] 2.621753e-05 2.091588e-05 9.187993e-06
 [732,] 8.665876e-06 2.034783e-05 2.852785e-06
 [733,] 2.295068e-05 2.138954e-05 7.176413e-06
 [734,] 5.209739e-05 2.371145e-05 1.078228e-05
 [735,] 2.255519e-05 2.138920e-05 7.058159e-06
 [736,] 2.047448e-05 2.137292e-05 6.471016e-06
 [737,] 1.518183e-05 2.243695e-05 5.162315e-06
 [738,] 9.854911e-06 2.716712e-05 4.565455e-06
 [739,] 1.636095e-04 2.264213e-05 3.758929e-05
 [740,] 4.939524e-05 2.151676e-05 1.795602e-05
 [741,] 2.018639e-04 2.266230e-05 1.117994e-04
 [742,] 2.122695e-04 2.247563e-05 1.166259e-04
 [743,] 1.736210e-04 2.156285e-05 4.105401e-05
 [744,] 2.307413e-04 2.237022e-05 1.264912e-04
 [745,] 1.169053e-04 3.341335e-05 1.546462e-05
 [746,] 2.792682e-05 2.090364e-05 1.251307e-05
 [747,] 1.191653e-05 2.167309e-05 3.964337e-06
 [748,] 2.402950e-04 2.243458e-05 1.324549e-04
 [749,] 1.089370e-04 1.854985e-05 3.099201e-05
 [750,] 2.961048e-05 2.034904e-05 1.111325e-05
 [751,] 3.504580e-05 2.037157e-05 1.327156e-05
 [752,] 2.480989e-05 2.138041e-05 7.709589e-06
 [753,] 8.208086e-06 2.709048e-05 3.267066e-06
 [754,] 2.525418e-04 2.168846e-05 5.693045e-05
 [755,] 1.166514e-05 2.091063e-05 3.423553e-06
 [756,] 8.255157e-06 2.132135e-05 2.735388e-06
 [757,] 1.933051e-04 2.165425e-05 4.466919e-05
 [758,] 8.408955e-06 1.835202e-05 2.807605e-06
 [759,] 3.283177e-04 1.901025e-05 5.917707e-05
 [760,] 1.990796e-04 1.694989e-05 4.291926e-05
 [761,] 2.936085e-05 1.831935e-05 1.079765e-05
 [762,] 2.793407e-05 2.211459e-05 7.673948e-06
 [763,] 2.680291e-05 2.191028e-05 7.578781e-06
 [764,] 9.630391e-05 2.178069e-05 1.578340e-05
 [765,] 2.889813e-05 2.211817e-05 7.910422e-06
 [766,] 2.806762e-05 2.211528e-05 7.706237e-06
 [767,] 7.130937e-05 1.649913e-05 1.806948e-05
 [768,] 2.379465e-05 2.215445e-05 6.620257e-06
 [769,] 8.946035e-06 1.744988e-05 2.950232e-06
 [770,] 1.635612e-05 3.170865e-05 9.540231e-06
 [771,] 8.943968e-06 2.180617e-05 2.967363e-06
 [772,] 1.719330e-05 2.458607e-05 8.086000e-06
 [773,] 1.204393e-04 1.865570e-05 4.104684e-05
 [774,] 1.071643e-04 2.182589e-05 1.612991e-05
 [775,] 5.081939e-04 1.984519e-05 7.350500e-05
 [776,] 2.686406e-05 2.237511e-05 7.221769e-06
 [777,] 8.849208e-06 1.962647e-05 3.074642e-06
 [778,] 2.796965e-05 2.230705e-05 7.527570e-06
 [779,] 3.169437e-03 2.873077e-05 2.408309e-04
 [780,] 9.694903e-06 2.983590e-05 2.615267e-06
 [781,] 4.100461e-05 1.875949e-05 1.179762e-05
 [782,] 1.527712e-05 1.931344e-05 4.944101e-06
 [783,] 3.296341e-05 2.166246e-05 1.409541e-05
 [784,] 3.625629e-05 1.879496e-05 1.286762e-05
 [785,] 2.865287e-05 1.797118e-05 9.400692e-06
 [786,] 1.640289e-05 1.870763e-05 5.993977e-06
 [787,] 2.134977e-04 1.787960e-05 6.642818e-05
 [788,] 1.540366e-05 2.046115e-05 4.092134e-06
 [789,] 8.920244e-06 2.475121e-05 3.827753e-06
 [790,] 2.026967e-05 2.226710e-05 9.063977e-06
 [791,] 7.471519e-06 1.872088e-05 2.404078e-06
 [792,] 9.116699e-06 3.079465e-05 4.297118e-06
 [793,] 1.042825e-05 2.536357e-05 2.792137e-06
 [794,] 4.553771e-04 1.851110e-05 1.597501e-04
 [795,] 4.364676e-04 1.855254e-05 1.544891e-04
 [796,] 4.673670e-04 1.844566e-05 1.615352e-04
 [797,] 1.650427e-05 1.961912e-05 5.269656e-06
 [798,] 1.760055e-04 1.823321e-05 5.267638e-05
 [799,] 6.914440e-04 5.226714e-05 4.194661e-05
 [800,] 1.840228e-04 1.863902e-05 6.388138e-05
 [801,] 1.770425e-05 1.870580e-05 5.426789e-06
 [802,] 1.996021e-05 2.126232e-05 6.413561e-06
 [803,] 9.984116e-06 1.694323e-05 3.281425e-06
 [804,] 2.453346e-04 1.866395e-05 8.717996e-05
 [805,] 1.673684e-05 1.905463e-05 5.464608e-06
 [806,] 1.667875e-05 1.877652e-05 5.072259e-06
 [807,] 2.326337e-04 1.882916e-05 8.365534e-05
 [808,] 6.934426e-06 1.764425e-05 2.231976e-06
 [809,] 2.214548e-04 1.843959e-05 7.486911e-05
 [810,] 2.199126e-04 1.890414e-05 8.010183e-05
 [811,] 1.270400e-05 2.173010e-05 4.518808e-06
 [812,] 2.391513e-04 1.885672e-05 8.642419e-05
 [813,] 7.476893e-06 2.045984e-05 2.312295e-06
 [814,] 3.282839e-04 1.752253e-05 5.159830e-05
 [815,] 2.056604e-04 1.893364e-05 7.528263e-05
 [816,] 2.057505e-04 1.826601e-05 6.417350e-05
 [817,] 1.975544e-04 1.843666e-05 6.684387e-05
 [818,] 1.714712e-05 1.913906e-05 5.667612e-06
 [819,] 1.575845e-05 1.966071e-05 4.659410e-06
 [820,] 8.849529e-04 2.609527e-05 1.108463e-04
 [821,] 3.146641e-04 2.432107e-05 3.099831e-05
 [822,] 2.480534e-04 1.889170e-05 9.015351e-05
 [823,] 1.732038e-05 1.883871e-05 5.270621e-06
 [824,] 1.643137e-05 2.223982e-05 5.882764e-06
 [825,] 1.884222e-05 2.067750e-05 7.398427e-06
 [826,] 1.759945e-05 1.877248e-05 5.358883e-06
 [827,] 2.093548e-04 1.827849e-05 6.580488e-05
 [828,] 1.770259e-05 1.876168e-05 5.326961e-06
 [829,] 1.424148e-04 2.245790e-05 2.874926e-05
 [830,] 1.891817e-05 2.079893e-05 7.500977e-06
 [831,] 9.944713e-06 2.412210e-05 2.742770e-06
 [832,] 2.067988e-04 1.844792e-05 7.014285e-05
 [833,] 2.169354e-04 1.880843e-05 7.771545e-05
 [834,] 9.784272e-04 2.687230e-05 1.156727e-04
 [835,] 1.764766e-05 1.876427e-05 5.278859e-06
 [836,] 2.023112e-05 2.065698e-05 8.111633e-06
 [837,] 2.242652e-04 1.882707e-05 8.062434e-05
 [838,] 2.318168e-04 1.886690e-05 8.391733e-05
 [839,] 1.433540e-04 2.378625e-05 2.643654e-05
 [840,] 2.194832e-04 1.826123e-05 6.816461e-05
 [841,] 2.173075e-04 1.889514e-05 7.903586e-05
 [842,] 2.040536e-04 1.898809e-05 7.542453e-05
 [843,] 2.006489e-04 1.886136e-05 7.260224e-05
 [844,] 1.854146e-05 1.876479e-05 5.580460e-06
 [845,] 2.295216e-04 1.891953e-05 8.383110e-05
 [846,] 1.132611e-04 2.055602e-05 5.341384e-05
 [847,] 4.549388e-04 1.777373e-05 1.523684e-04
 [848,] 1.760168e-05 1.875981e-05 5.328941e-06
 [849,] 8.525203e-05 1.643117e-05 2.228208e-05
 [850,] 9.511372e-06 2.114896e-05 2.787415e-06
 [851,] 1.756017e-05 1.875779e-05 5.290204e-06
 [852,] 9.014368e-06 2.056059e-05 2.716013e-06
 [853,] 9.491594e-04 2.623492e-05 1.141403e-04
 [854,] 7.120187e-06 1.840468e-05 2.315223e-06
 [855,] 1.610151e-05 1.983198e-05 4.669290e-06
 [856,] 1.601524e-05 1.985657e-05 4.660735e-06
 [857,] 7.190074e-05 1.911749e-05 2.662694e-05
 [858,] 1.991408e-05 2.381328e-05 9.556756e-06
 [859,] 2.116558e-04 1.900484e-05 7.834203e-05
 [860,] 1.681121e-05 1.876824e-05 5.135327e-06
 [861,] 1.555765e-05 1.944162e-05 4.653603e-06
 [862,] 1.931967e-04 1.865302e-05 6.856042e-05
 [863,] 1.872419e-04 1.853032e-05 6.481101e-05
 [864,] 2.021646e-05 2.432647e-05 1.004178e-05
 [865,] 8.329334e-06 1.816565e-05 2.668648e-06
 [866,] 1.759383e-05 1.903584e-05 5.758064e-06
 [867,] 1.683598e-05 1.890953e-05 5.393187e-06
 [868,] 1.143245e-04 2.390469e-05 2.053597e-05
 [869,] 1.821090e-04 1.898270e-05 6.716077e-05
 [870,] 3.705067e-05 2.131639e-05 1.263838e-05
 [871,] 1.941597e-05 2.425767e-05 9.403427e-06
 [872,] 5.283579e-04 2.957596e-05 5.447450e-05
 [873,] 1.761642e-04 1.898952e-05 6.501693e-05
 [874,] 1.479582e-04 1.888850e-05 5.460958e-05
 [875,] 2.156630e-04 1.934398e-05 7.358735e-05
 [876,] 5.573793e-05 2.357382e-05 9.369612e-06
 [877,] 1.772854e-04 1.903757e-05 6.590473e-05
 [878,] 2.022892e-05 2.128149e-05 6.385378e-06
 [879,] 1.805502e-04 1.861574e-05 6.362325e-05
 [880,] 1.407679e-05 2.089311e-05 4.642396e-06
 [881,] 8.966991e-06 1.815231e-05 2.875227e-06
 [882,] 2.050434e-05 2.127414e-05 6.481477e-06
 [883,] 9.275867e-06 2.151914e-05 3.158175e-06
 [884,] 1.715023e-05 1.877231e-05 5.236406e-06
 [885,] 1.724424e-04 1.880256e-05 3.753864e-05
 [886,] 8.641697e-06 1.802940e-05 2.833409e-06
 [887,] 9.603909e-06 2.359338e-05 2.691488e-06
 [888,] 1.026765e-04 2.394649e-05 1.891997e-05
 [889,] 1.745413e-05 1.875878e-05 5.273969e-06
 [890,] 1.718643e-05 1.876008e-05 5.203923e-06
 [891,] 1.922334e-04 1.847218e-05 6.560234e-05
 [892,] 1.712535e-05 1.877666e-05 5.143050e-06
 [893,] 1.811483e-04 1.891049e-05 6.603842e-05
 [894,] 1.584195e-05 2.001225e-05 4.644870e-06
 [895,] 1.882950e-04 1.874779e-05 6.725262e-05
 [896,] 1.341098e-04 2.312366e-05 2.462559e-05
 [897,] 1.962667e-04 1.886598e-05 7.101120e-05
 [898,] 8.372827e-06 1.818773e-05 2.665690e-06
 [899,] 1.682913e-05 1.884781e-05 5.351678e-06
 [900,] 1.699399e-05 1.877471e-05 5.175531e-06
 [901,] 2.101623e-05 2.331255e-05 1.005066e-05
 [902,] 1.851133e-04 1.853416e-05 6.406110e-05
 [903,] 1.645572e-05 1.883888e-05 5.050251e-06
 [904,] 1.549423e-05 1.884306e-05 4.785460e-06
 [905,] 2.049911e-04 1.883771e-05 7.368188e-05
 [906,] 8.914004e-04 2.769316e-05 9.188503e-05
 [907,] 2.047560e-05 2.128166e-05 6.454869e-06
 [908,] 5.490754e-05 2.328892e-05 9.354233e-06
 [909,] 8.924823e-06 2.154032e-05 3.032332e-06
 [910,] 8.507751e-06 1.821419e-05 2.693321e-06
 [911,] 1.605500e-05 2.020458e-05 4.648305e-06
 [912,] 6.733556e-06 1.809185e-05 2.226216e-06
 [913,] 1.604946e-05 2.015091e-05 4.650016e-06
 [914,] 1.613722e-05 2.014545e-05 4.653387e-06
 [915,] 1.840834e-04 1.902838e-05 6.834813e-05
 [916,] 1.119329e-03 1.672761e-05 2.399574e-04
 [917,] 1.911468e-04 1.828156e-05 6.033129e-05
 [918,] 1.938505e-04 2.835417e-05 1.967102e-05
 [919,] 1.687994e-05 1.883325e-05 5.104482e-06
 [920,] 1.692185e-04 1.828527e-05 5.363992e-05
 [921,] 1.684647e-04 1.830684e-05 5.395288e-05
 [922,] 1.879704e-04 1.829338e-05 5.971190e-05
 [923,] 1.537660e-05 2.013248e-05 4.611637e-06
 [924,] 1.782312e-04 1.829192e-05 5.662773e-05
 [925,] 1.845803e-04 1.895781e-05 6.780689e-05
 [926,] 2.349498e-04 1.933570e-05 7.996101e-05
 [927,] 7.000550e-04 2.846170e-05 7.378461e-05
 [928,] 1.119171e-05 2.156354e-05 3.779289e-06
 [929,] 8.622321e-06 1.696325e-05 2.803845e-06
 [930,] 1.625391e-05 2.067351e-05 4.566437e-06
 [931,] 1.871180e-04 1.847944e-05 6.409088e-05
 [932,] 6.981193e-06 1.839707e-05 2.274889e-06
 [933,] 1.708175e-05 1.883143e-05 5.077013e-06
 [934,] 1.851153e-04 1.900186e-05 6.847063e-05
 [935,] 2.099134e-05 2.438475e-05 1.066534e-05
 [936,] 7.317350e-04 2.548146e-05 9.046798e-05
 [937,] 1.817222e-05 1.896513e-05 5.913478e-06
 [938,] 1.150933e-05 2.163502e-05 3.866601e-06
 [939,] 9.709998e-06 2.292395e-05 2.777259e-06
 [940,] 1.834900e-04 1.898422e-05 6.768839e-05
 [941,] 1.774943e-04 1.889141e-05 6.450539e-05
 [942,] 1.695810e-05 1.883090e-05 5.045628e-06
 [943,] 7.128517e-06 1.839482e-05 2.325183e-06
 [944,] 1.753189e-04 1.850392e-05 6.040839e-05
 [945,] 1.554271e-04 1.854872e-05 5.410908e-05
 [946,] 1.734833e-04 1.874521e-05 6.176998e-05
 [947,] 1.914305e-04 1.831657e-05 6.159515e-05
 [948,] 1.706987e-05 1.877508e-05 5.119878e-06
 [949,] 1.817061e-04 1.885944e-05 6.571995e-05
 [950,] 1.813844e-04 1.825036e-05 5.614055e-05
 [951,] 1.587641e-05 1.998678e-05 4.645662e-06
 [952,] 8.115049e-04 2.888060e-05 8.198358e-05
 [953,] 3.076834e-04 1.655635e-05 6.309410e-05
 [954,] 8.799432e-06 2.153852e-05 2.985026e-06
 [955,] 1.750583e-04 1.884752e-05 6.319017e-05
 [956,] 1.827865e-04 1.883535e-05 6.584099e-05
 [957,] 1.841493e-05 2.042496e-05 6.617584e-06
 [958,] 2.380015e-04 1.924657e-05 7.867023e-05
 [959,] 1.917482e-04 1.886812e-05 6.941765e-05
 [960,] 1.783801e-04 1.900484e-05 6.600116e-05
 [961,] 2.078276e-04 2.897659e-05 2.040406e-05
 [962,] 1.735636e-04 1.897619e-05 6.393297e-05
 [963,] 1.708838e-05 1.877011e-05 5.218941e-06
 [964,] 1.688963e-05 2.438572e-05 7.843184e-06
 [965,] 9.678467e-06 1.712381e-05 3.282526e-06
 [966,] 1.700960e-05 2.486069e-05 8.106100e-06
 [967,] 1.699634e-05 2.490198e-05 8.107899e-06
 [968,] 2.110544e-04 2.784868e-05 2.135967e-05
 [969,] 6.926515e-06 1.880829e-05 2.381466e-06
 [970,] 7.045405e-04 2.462853e-05 9.225367e-05
 [971,] 1.670643e-05 1.876819e-05 5.104705e-06
 [972,] 1.718221e-05 1.876574e-05 5.218916e-06
 [973,] 1.968211e-04 1.910627e-05 7.393484e-05
 [974,] 8.047428e-06 2.166589e-05 2.668826e-06
 [975,] 2.132842e-05 2.382626e-05 1.057347e-05
 [976,] 1.977790e-04 1.898107e-05 7.292838e-05
 [977,] 2.393624e-04 1.853895e-05 9.951903e-05
 [978,] 9.327378e-05 2.170885e-05 3.419220e-05
 [979,] 2.008610e-04 1.903711e-05 7.468535e-05
 [980,] 1.852078e-04 1.896336e-05 6.809225e-05
 [981,] 1.669410e-04 1.894321e-05 6.116900e-05
 [982,] 7.622131e-04 2.951662e-05 7.450979e-05
 [983,] 1.689219e-05 1.876510e-05 5.134097e-06
 [984,] 3.075827e-04 1.648690e-05 6.595272e-05
 [985,] 1.711819e-05 1.876577e-05 5.201913e-06
 [986,] 7.002156e-06 1.836496e-05 2.369713e-06
 [987,] 1.946061e-04 1.905225e-05 7.252899e-05
 [988,] 1.686794e-05 1.876465e-05 5.124257e-06
 [989,] 6.935612e-06 1.868956e-05 2.376926e-06
 [990,] 1.938778e-04 1.898609e-05 7.154408e-05
 [991,] 7.025387e-06 1.867614e-05 2.411637e-06
 [992,] 1.595068e-05 1.857930e-05 4.763348e-06
 [993,] 1.097620e-04 1.729194e-05 3.703123e-05
 [994,] 6.975790e-04 2.549914e-05 8.668788e-05
 [995,] 7.612466e-04 2.968358e-05 7.370666e-05
 [996,] 1.703645e-05 1.876661e-05 5.174340e-06
 [997,] 1.905032e-04 1.899949e-05 7.044482e-05
 [998,] 1.883115e-04 1.900640e-05 6.970263e-05
 [999,] 1.696375e-05 1.876682e-05 5.162485e-06
[1000,] 2.044456e-05 2.422619e-05 1.016015e-05
[1001,] 1.595656e-05 2.067674e-05 5.498740e-06
[1002,] 1.596935e-05 2.061803e-05 5.487160e-06
[1003,] 1.824520e-04 1.901835e-05 6.765033e-05
[1004,] 1.880533e-05 2.054073e-05 6.868305e-06
[1005,] 1.779940e-04 1.894191e-05 6.521731e-05
[1006,] 1.046829e-03 1.675001e-05 2.380633e-04
[1007,] 1.614143e-05 2.030249e-05 4.649343e-06
[1008,] 1.841859e-04 1.892588e-05 6.731812e-05
[1009,] 7.761987e-04 2.020012e-05 3.892731e-04
[1010,] 1.645468e-05 2.672149e-05 7.584863e-06
[1011,] 1.700928e-05 1.877109e-05 5.179885e-06
[1012,] 1.800175e-04 1.904552e-05 6.700276e-05
[1013,] 1.155264e-05 2.211461e-05 3.604939e-06
[1014,] 1.604611e-04 1.875788e-05 5.800933e-05
[1015,] 1.691476e-05 1.877017e-05 5.118359e-06
[1016,] 6.144076e-06 1.697772e-05 2.017773e-06
[1017,] 2.021379e-05 2.124976e-05 6.543237e-06
[1018,] 6.671372e-06 1.859912e-05 2.262557e-06
[1019,] 7.138721e-06 2.028864e-05 2.237013e-06
[1020,] 1.713290e-05 2.448248e-05 8.077701e-06
[1021,] 4.030800e-04 1.655717e-05 8.030445e-05
[1022,] 8.388393e-04 2.952463e-05 8.043203e-05
[1023,] 7.104033e-06 2.029584e-05 2.228267e-06
[1024,] 6.934901e-06 1.866076e-05 2.374856e-06
[1025,] 1.058627e-04 1.725504e-05 3.543785e-05
[1026,] 2.115398e-04 1.905590e-05 7.891511e-05
[1027,] 1.707090e-05 1.876322e-05 5.172639e-06
[1028,] 2.175854e-04 2.830540e-05 2.155692e-05
[1029,] 1.898046e-04 1.899255e-05 7.010927e-05
[1030,] 1.926416e-04 1.859602e-05 6.759447e-05
[1031,] 1.056474e-04 1.726022e-05 3.540695e-05
[1032,] 1.098569e-04 1.727167e-05 3.688916e-05
[1033,] 1.882915e-04 1.909743e-05 7.064324e-05
[1034,] 1.703269e-05 1.876357e-05 5.156549e-06
[1035,] 1.128083e-04 1.723196e-05 3.751642e-05
[1036,] 1.958818e-04 1.899580e-05 7.239833e-05
[1037,] 1.819338e-04 1.870501e-05 6.517655e-05
[1038,] 1.703258e-05 1.876980e-05 5.197608e-06
[1039,] 1.149664e-05 2.223003e-05 3.583109e-06
[1040,] 1.924948e-04 1.857699e-05 6.726971e-05
[1041,] 2.223414e-05 2.361475e-05 1.107319e-05
[1042,] 7.172599e-04 2.545673e-05 8.900389e-05
[1043,] 2.319065e-04 2.845964e-05 2.254429e-05
[1044,] 1.908251e-04 2.224833e-05 9.538507e-05
[1045,] 6.610015e-06 1.835560e-05 2.208536e-06
[1046,] 1.602933e-05 2.023816e-05 4.642366e-06
[1047,] 2.049000e-05 2.397130e-05 1.005577e-05
[1048,] 2.166093e-04 2.841638e-05 2.140980e-05
[1049,] 3.156651e-04 1.654392e-05 6.512269e-05
[1050,] 1.798833e-04 1.894297e-05 6.589108e-05
[1051,] 1.701111e-05 1.876923e-05 5.182937e-06
[1052,] 1.012431e-04 1.721289e-05 3.356440e-05
[1053,] 1.706583e-05 1.877774e-05 5.226008e-06
[1054,] 1.802626e-04 1.902250e-05 6.689015e-05
[1055,] 6.897241e-06 1.879304e-05 2.369731e-06
[1056,] 6.804154e-06 1.835085e-05 2.281023e-06
[1057,] 1.837705e-04 1.895103e-05 6.743574e-05
[1058,] 2.049412e-04 1.889070e-05 7.449604e-05
[1059,] 1.928936e-04 1.861482e-05 6.792750e-05
[1060,] 1.688542e-05 1.877421e-05 5.176180e-06
[1061,] 6.625821e-06 1.850556e-05 2.226265e-06
[1062,] 1.742645e-05 1.883057e-05 5.241402e-06
[1063,] 1.722011e-05 1.876668e-05 5.228172e-06
[1064,] 1.980929e-04 1.868271e-05 7.066474e-05
[1065,] 2.120908e-04 1.905954e-05 7.915485e-05
[1066,] 2.498661e-04 2.868311e-05 2.371995e-05
[1067,] 2.168171e-04 1.859089e-05 7.596003e-05
[1068,] 2.046809e-05 2.446640e-05 1.030642e-05
[1069,] 2.056542e-04 1.897612e-05 7.576950e-05
[1070,] 2.040370e-04 1.859027e-05 7.147442e-05
[1071,] 6.901424e-06 1.945391e-05 2.438574e-06
[1072,] 1.729505e-05 1.876771e-05 5.168414e-06
[1073,] 1.515868e-04 2.517179e-05 1.833968e-05
[1074,] 5.069962e-04 2.532963e-05 6.636846e-05
[1075,] 2.091779e-05 2.426615e-05 1.053158e-05
[1076,] 7.172935e-06 1.993144e-05 2.266237e-06
[1077,] 1.929457e-04 1.896571e-05 7.098291e-05
[1078,] 2.037418e-05 2.127351e-05 6.446031e-06
[1079,] 1.156500e-05 2.163428e-05 3.885757e-06
[1080,] 2.249268e-04 2.807570e-05 2.229386e-05
[1081,] 1.966586e-04 1.895210e-05 7.218419e-05
[1082,] 1.890137e-04 1.858401e-05 6.617827e-05
[1083,] 1.972386e-04 1.892171e-05 7.204084e-05
[1084,] 2.053354e-04 1.896184e-05 7.550094e-05
[1085,] 1.991597e-04 1.860698e-05 7.003418e-05
[1086,] 1.760698e-04 1.898433e-05 6.493473e-05
[1087,] 2.032213e-04 2.851842e-05 2.031553e-05
[1088,] 2.040611e-04 1.855472e-05 7.096673e-05
[1089,] 2.103147e-04 2.819884e-05 2.107865e-05
[1090,] 1.780032e-05 1.877376e-05 5.414279e-06
[1091,] 1.875884e-04 1.892907e-05 6.859639e-05
[1092,] 2.042459e-04 2.802222e-05 2.071910e-05
[1093,] 7.685585e-06 1.774820e-05 2.689709e-06
[1094,] 1.008351e-04 2.169833e-05 3.685642e-05
[1095,] 1.987920e-04 1.866361e-05 7.067495e-05
[1096,] 1.993339e-04 3.512386e-05 1.523772e-05
[1097,] 2.104605e-05 2.403610e-05 1.049477e-05
[1098,] 5.253790e-05 2.135967e-05 1.850406e-05
[1099,] 6.941647e-06 1.894889e-05 2.398288e-06
[1100,] 1.857182e-05 2.050689e-05 6.739581e-06
[1101,] 1.760044e-05 1.876563e-05 5.259006e-06
[1102,] 2.102528e-04 1.860999e-05 7.395799e-05
[1103,] 1.778082e-05 1.876852e-05 5.299008e-06
[1104,] 2.043823e-04 1.859720e-05 7.171802e-05
[1105,] 2.049734e-04 1.891793e-05 7.630382e-05
[1106,] 7.057146e-06 2.009260e-05 2.227580e-06
[1107,] 7.091190e-06 1.875651e-05 2.399541e-06
[1108,] 2.642264e-04 1.931562e-05 8.927867e-05
[1109,] 2.078013e-04 1.892969e-05 7.599712e-05
[1110,] 1.821310e-05 1.884003e-05 5.387593e-06
[1111,] 1.989542e-04 1.908187e-05 7.448928e-05
[1112,] 1.692296e-05 2.326727e-05 7.506695e-06
[1113,] 4.766146e-05 2.135576e-05 1.656473e-05
[1114,] 1.913325e-04 1.861234e-05 6.740804e-05
[1115,] 6.266622e-06 1.847759e-05 2.084168e-06
[1116,] 1.900325e-04 1.897205e-05 6.997347e-05
[1117,] 2.048457e-05 2.445191e-05 1.031146e-05
[1118,] 2.107505e-04 1.931698e-05 7.129220e-05
[1119,] 1.002637e-05 2.451404e-05 2.771215e-06
[1120,] 1.745412e-05 1.882827e-05 5.268680e-06
[1121,] 2.051936e-05 2.394043e-05 1.006116e-05
[1122,] 1.644729e-05 2.014027e-05 4.676587e-06
[1123,] 1.751959e-05 1.876156e-05 5.282718e-06
[1124,] 1.895441e-04 1.862856e-05 6.695334e-05
[1125,] 2.067175e-05 2.433166e-05 1.038739e-05
[1126,] 1.912020e-04 1.861652e-05 6.734182e-05
[1127,] 7.162557e-06 2.053169e-05 2.233107e-06
[1128,] 1.914779e-04 1.901544e-05 7.096441e-05
[1129,] 1.922030e-04 1.863682e-05 6.797572e-05
[1130,] 1.814581e-04 1.857542e-05 6.340489e-05
[1131,] 6.663750e-04 2.539397e-05 8.379986e-05
[1132,] 2.120572e-04 2.802819e-05 2.132022e-05
[1133,] 1.793617e-04 1.903088e-05 6.662275e-05
[1134,] 1.700972e-04 1.852099e-05 5.889662e-05
[1135,] 6.746881e-06 1.834409e-05 2.258749e-06
[1136,] 2.211815e-04 2.879065e-05 2.150397e-05
[1137,] 2.249105e-04 1.900114e-05 8.320920e-05
[1138,] 2.140180e-04 1.863898e-05 7.571618e-05
[1139,] 1.735040e-05 1.882990e-05 5.233155e-06
[1140,] 1.744618e-05 1.876668e-05 5.296820e-06
[1141,] 1.663485e-05 2.054901e-05 4.669292e-06
[1142,] 8.456638e-04 5.333444e-05 4.556145e-05
[1143,] 4.749558e-05 2.139410e-05 1.673822e-05
[1144,] 3.368473e-04 1.926154e-05 1.294819e-04
[1145,] 3.464692e-04 1.933267e-05 1.344871e-04
[1146,] 1.971286e-05 2.140789e-05 6.196594e-06
[1147,] 3.113745e-04 1.926419e-05 1.196809e-04
[1148,] 7.210602e-06 1.794049e-05 2.401317e-06
[1149,] 1.842591e-05 1.943947e-05 6.002804e-06
[1150,] 1.289126e-05 2.162367e-05 4.334297e-06
[1151,] 1.738556e-05 1.881333e-05 5.119534e-06
[1152,] 2.813843e-04 1.925175e-05 1.079580e-04
[1153,] 1.573740e-03 2.504759e-05 1.839504e-04
[1154,] 1.725540e-05 1.880971e-05 5.094525e-06
[1155,] 3.470250e-04 1.922492e-05 1.327947e-04
[1156,] 1.811710e-05 2.056716e-05 6.301966e-06
[1157,] 2.915537e-04 1.964363e-05 1.174811e-04
[1158,] 3.364429e-04 1.940177e-05 1.318396e-04
[1159,] 1.233089e-03 2.316587e-05 1.708498e-04
[1160,] 7.742506e-06 1.817181e-05 2.465567e-06
[1161,] 4.092372e-04 1.951597e-05 1.445494e-04
[1162,] 1.620390e-03 2.337348e-05 2.143670e-04
[1163,] 2.484692e-04 1.909384e-05 9.303045e-05
[1164,] 2.229662e-04 1.901449e-05 8.244968e-05
[1165,] 4.761500e-04 2.360130e-05 4.996560e-05
[1166,] 1.675047e-03 4.322105e-05 9.306397e-05
[1167,] 2.226489e-03 2.557585e-05 2.295411e-04
[1168,] 1.584660e-05 3.576976e-05 4.427043e-06
[1169,] 7.741759e-06 1.782741e-05 2.544437e-06
[1170,] 2.329591e-04 2.367850e-05 1.263049e-04
[1171,] 5.385949e-04 2.385604e-05 5.558205e-05
[1172,] 2.250323e-04 2.401574e-05 1.237790e-04
[1173,] 2.449369e-04 2.409946e-05 1.358501e-04
[1174,] 2.122398e-04 2.356174e-05 1.139874e-04
[1175,] 1.387843e-05 2.069784e-05 4.810261e-06
[1176,] 2.195220e-04 2.426725e-05 1.220107e-04
[1177,] 1.768915e-05 1.866082e-05 5.516522e-06
[1178,] 2.607095e-04 2.390707e-05 1.437318e-04
[1179,] 7.990905e-06 2.407287e-05 3.387439e-06
[1180,] 1.380501e-05 2.121764e-05 4.883879e-06
[1181,] 7.758930e-06 2.011130e-05 2.405341e-06
[1182,] 4.537137e-04 1.661551e-05 1.041602e-04
[1183,] 1.390624e-05 2.072395e-05 4.834087e-06
[1184,] 2.471678e-04 2.446962e-05 1.396282e-04
[1185,] 2.377331e-04 2.453399e-05 1.343950e-04
[1186,] 2.183326e-03 2.362294e-05 2.728686e-04
[1187,] 2.261294e-04 2.398322e-05 1.242372e-04
[1188,] 2.819174e-04 2.396008e-05 1.564135e-04
[1189,] 1.391979e-05 2.082583e-05 4.862243e-06
[1190,] 7.610371e-06 1.784866e-05 2.511439e-06
[1191,] 7.564287e-06 1.985297e-05 2.376450e-06
[1192,] 1.921065e-05 2.167608e-05 5.851935e-06
[1193,] 1.376720e-05 2.103502e-05 4.798800e-06
[1194,] 2.709883e-04 2.326657e-05 1.449175e-04
[1195,] 1.795187e-05 1.983397e-05 5.252570e-06
[1196,] 8.871433e-06 2.145274e-05 2.942260e-06
[1197,] 8.171000e-06 1.930997e-05 3.023600e-06
[1198,] 2.313561e-04 2.401959e-05 1.274697e-04
[1199,] 1.107759e-05 2.210149e-05 3.163645e-06
[1200,] 5.805224e-04 2.420024e-05 5.707227e-05
[1201,] 1.686425e-05 2.062088e-05 4.685477e-06
[1202,] 4.761907e-04 2.361886e-05 2.663998e-04
[1203,] 2.826007e-04 1.983520e-05 1.250307e-04
[1204,] 8.891686e-06 3.142039e-05 3.294018e-06
[1205,] 1.518513e-05 2.022217e-05 5.965965e-06
[1206,] 1.953857e-04 2.412673e-05 9.913466e-05
[1207,] 1.192543e-05 2.289865e-05 3.554401e-06
[1208,] 9.907499e-06 2.781827e-05 4.430239e-06
[1209,] 8.887554e-05 1.881457e-05 2.368526e-05
[1210,] 1.136229e-05 2.077756e-05 3.353539e-06
[1211,] 1.205648e-05 2.289865e-05 3.578880e-06
[1212,] 1.191754e-05 2.290888e-05 3.555224e-06
[1213,] 1.114208e-05 2.025370e-05 3.348353e-06
[1214,] 9.911785e-05 1.941337e-05 4.290046e-05
[1215,] 1.136088e-03 2.048448e-05 2.819006e-04
[1216,] 6.633332e-05 1.958883e-05 1.963029e-05
[1217,] 1.148405e-05 2.030725e-05 3.407398e-06
[1218,] 1.190790e-05 2.287616e-05 3.552382e-06
[1219,] 7.712616e-05 1.964571e-05 2.228075e-05
[1220,] 1.214236e-05 2.289657e-05 3.595144e-06
[1221,] 1.136304e-05 2.041552e-05 3.377396e-06
[1222,] 1.181395e-05 2.036540e-05 3.464143e-06
[1223,] 7.730158e-06 1.771366e-05 2.489812e-06
[1224,] 1.220576e-05 2.305573e-05 3.596472e-06
[1225,] 1.243388e-05 2.181049e-05 3.773679e-06
[1226,] 1.246518e-05 2.362701e-05 3.603044e-06
[1227,] 1.210879e-04 3.243284e-05 8.942146e-05
[1228,] 3.986438e-04 4.283581e-05 4.341418e-04
[1229,] 1.147638e-04 3.526966e-05 8.963282e-05
[1230,] 1.306309e-05 3.294458e-05 5.863525e-06
[1231,] 8.219347e-06 1.802615e-05 2.735279e-06
[1232,] 1.434190e-05 2.037891e-05 5.236411e-06
[1233,] 8.125249e-06 1.800444e-05 2.695466e-06
[1234,] 1.349086e-05 3.092524e-05 5.660339e-06
[1235,] 1.434461e-05 2.055361e-05 5.306332e-06
[1236,] 1.258308e-05 2.264105e-05 3.697133e-06
[1237,] 1.506162e-05 2.178206e-05 4.561388e-06
[1238,] 7.665270e-06 1.935400e-05 2.565700e-06
[1239,] 1.244166e-05 2.268703e-05 3.665478e-06
[1240,] 1.311529e-05 2.933341e-05 5.575098e-06
[1241,] 1.318573e-05 2.940585e-05 5.728971e-06
[1242,] 1.346304e-05 2.713825e-05 5.153086e-06
[1243,] 1.297916e-05 4.497944e-05 8.858667e-06
[1244,] 1.316140e-05 2.950049e-05 5.705575e-06
[1245,] 1.046700e-04 2.472866e-05 6.079679e-05
[1246,] 1.330303e-05 2.007131e-05 4.686279e-06
[1247,] 1.404369e-05 2.059045e-05 5.193035e-06
[1248,] 1.279893e-05 2.262831e-05 3.742054e-06
[1249,] 1.383090e-04 2.747409e-05 9.020590e-05
[1250,] 1.359611e-05 2.047687e-05 4.964933e-06
[1251,] 1.349947e-05 2.744045e-05 5.266522e-06
[1252,] 1.251885e-05 2.264762e-05 3.683849e-06
[1253,] 1.260151e-05 2.264105e-05 3.700934e-06
[1254,] 1.268039e-05 2.263841e-05 3.717031e-06
[1255,] 1.260288e-05 2.149255e-05 3.866448e-06
[1256,] 1.300842e-05 3.044276e-05 5.500956e-06
[1257,] 1.428795e-05 2.252207e-05 4.066421e-06
[1258,] 1.402163e-05 2.263181e-05 3.995283e-06
[1259,] 1.381453e-05 2.276684e-05 3.936012e-06
[1260,] 1.347402e-05 2.909036e-05 5.434141e-06
[1261,] 1.254572e-05 2.259424e-05 3.692121e-06
[1262,] 1.438323e-05 2.065933e-05 5.376134e-06
[1263,] 1.335413e-05 3.024456e-05 6.085692e-06
[1264,] 9.137221e-05 1.656394e-05 2.832320e-05
[1265,] 3.373879e-03 2.067661e-05 7.309011e-04
[1266,] 1.036845e-04 2.924058e-05 6.937095e-05
[1267,] 1.453718e-05 2.109418e-05 5.596832e-06
[1268,] 1.731011e-05 2.151872e-05 7.007907e-06
[1269,] 1.301059e-05 2.019966e-05 4.181796e-06
[1270,] 1.629077e-05 2.254336e-05 5.909610e-06
[1271,] 7.944843e-06 2.172347e-05 2.820939e-06
[1272,] 1.423897e-05 2.237944e-05 4.076696e-06
[1273,] 7.874697e-06 2.410893e-05 2.774087e-06
[1274,] 1.300698e-05 2.017036e-05 4.186010e-06
[1275,] 1.526344e-05 2.143865e-05 6.023803e-06
[1276,] 7.892759e-06 1.798034e-05 2.595582e-06
[1277,] 2.445200e-05 2.200101e-05 9.043212e-06
[1278,] 1.274863e-05 2.206328e-05 3.793276e-06
[1279,] 1.301011e-05 2.206012e-05 3.851767e-06
[1280,] 1.566565e-04 1.746424e-05 5.820695e-05
[1281,] 9.846515e-05 2.146000e-05 3.672773e-05
[1282,] 1.296150e-05 2.216378e-05 3.827051e-06
[1283,] 1.239038e-04 2.049838e-05 5.430563e-05
[1284,] 1.329387e-05 2.223218e-05 3.891241e-06
[1285,] 8.096945e-06 1.781445e-05 2.648447e-06
[1286,] 1.402110e-05 2.201241e-05 4.088446e-06
[1287,] 3.372738e-05 1.758203e-05 8.531010e-06
[1288,] 8.031914e-06 1.792315e-05 2.573848e-06
[1289,] 5.010204e-05 1.707321e-05 1.582371e-05
[1290,] 1.069919e-05 2.216502e-05 3.402458e-06
[1291,] 1.071599e-05 2.204698e-05 3.407696e-06
[1292,] 1.067943e-05 2.202070e-05 3.403473e-06
[1293,] 1.130245e-05 2.004284e-05 3.977335e-06
[1294,] 1.117614e-05 2.006454e-05 3.927893e-06
[1295,] 1.067145e-05 2.205351e-05 3.401830e-06
[1296,] 1.072442e-05 2.206605e-05 3.408298e-06
[1297,] 1.063901e-05 2.205237e-05 3.397234e-06
[1298,] 6.095297e-05 2.374873e-05 2.864522e-05
[1299,] 1.069651e-05 2.205406e-05 3.404705e-06
[1300,] 1.067531e-05 2.206823e-05 3.401507e-06
[1301,] 1.345302e-05 1.994001e-05 4.254339e-06
[1302,] 1.072860e-05 2.192685e-05 3.413215e-06
[1303,] 1.081610e-05 2.205884e-05 3.422056e-06
[1304,] 1.342422e-05 2.012532e-05 4.272229e-06
[1305,] 1.313701e-05 2.172619e-05 4.237439e-06
[1306,] 1.085249e-05 2.209697e-05 3.429398e-06
[1307,] 1.343124e-05 2.004359e-05 4.267963e-06
[1308,] 1.143578e-05 2.013443e-05 4.053977e-06
[1309,] 6.480053e-05 2.440609e-05 3.140721e-05
[1310,] 1.129197e-05 2.069573e-05 3.682257e-06
[1311,] 1.130402e-05 2.069636e-05 3.684979e-06
[1312,] 5.224914e-05 2.313194e-05 2.368390e-05
[1313,] 8.925787e-06 2.159798e-05 2.850734e-06
[1314,] 1.072773e-05 2.190292e-05 3.414116e-06
[1315,] 1.060737e-05 2.186519e-05 3.398820e-06
[1316,] 1.343836e-05 2.095505e-05 4.338915e-06
[1317,] 1.116309e-05 2.185982e-05 3.561818e-06
[1318,] 1.069476e-05 2.189960e-05 3.409525e-06
[1319,] 5.646358e-05 1.746383e-05 2.062936e-05
[1320,] 7.391710e-05 1.716034e-05 2.569521e-05
[1321,] 1.036690e-04 1.738854e-05 3.814072e-05
[1322,] 1.067119e-05 2.139597e-05 3.423693e-06
[1323,] 1.068482e-05 2.120516e-05 3.440399e-06
[1324,] 1.064741e-05 2.146057e-05 3.419726e-06
[1325,] 1.704087e-04 1.953427e-05 5.525346e-05
[1326,] 6.180421e-05 1.696244e-05 2.070492e-05
[1327,] 1.052258e-05 2.114879e-05 3.411295e-06
[1328,] 1.136226e-05 2.076962e-05 3.672635e-06
[1329,] 7.865333e-06 1.792955e-05 2.548143e-06
[1330,] 9.837822e-05 1.759816e-05 3.718355e-05
[1331,] 1.066474e-05 2.119559e-05 3.434528e-06
[1332,] 1.131258e-05 2.075704e-05 3.791894e-06
[1333,] 1.285361e-05 2.180119e-05 3.773092e-06
[1334,] 9.260716e-06 2.133977e-05 2.967645e-06
[1335,] 5.887948e-06 1.848403e-05 1.920614e-06
[1336,] 9.981883e-05 1.758135e-05 3.644474e-05
[1337,] 1.072179e-05 2.113018e-05 3.452542e-06
[1338,] 2.641949e-04 2.018081e-05 4.737237e-05
[1339,] 9.541337e-05 1.758783e-05 3.487876e-05
[1340,] 1.058161e-05 2.113209e-05 3.420371e-06
[1341,] 2.779032e-04 2.019165e-05 4.953641e-05
[1342,] 2.770660e-04 2.017563e-05 4.961971e-05
[1343,] 1.061318e-05 2.114220e-05 3.427343e-06
[1344,] 8.773050e-06 2.605974e-05 2.695977e-06
[1345,] 3.159696e-04 1.963435e-05 5.866053e-05
[1346,] 1.382131e-05 2.178976e-05 4.345781e-06
[1347,] 2.752749e-03 2.071953e-05 6.326987e-04
[1348,] 1.045206e-05 2.206736e-05 3.349535e-06
[1349,] 8.583779e-06 2.169572e-05 2.775461e-06
[1350,] 8.534197e-06 2.153681e-05 2.771039e-06
[1351,] 7.004987e-06 2.197406e-05 2.291434e-06
[1352,] 7.123566e-05 1.853004e-05 2.706895e-05
[1353,] 7.794273e-05 1.790895e-05 2.951237e-05
[1354,] 8.862738e-05 2.764862e-05 5.003076e-05
[1355,] 9.155510e-05 2.048482e-05 4.133582e-05
[1356,] 1.671232e-04 1.808747e-05 5.965979e-05
[1357,] 9.141710e-05 2.054212e-05 4.142338e-05
[1358,] 1.076061e-05 2.134892e-05 3.456178e-06
[1359,] 8.565691e-06 2.151241e-05 2.778281e-06
[1360,] 8.338142e-06 2.038153e-05 2.753934e-06
[1361,] 1.311912e-05 1.999752e-05 4.268748e-06
[1362,] 8.143294e-06 2.124298e-05 2.693964e-06
[1363,] 2.512877e-04 1.946535e-05 6.374106e-05
[1364,] 6.133758e-05 1.849365e-05 1.328069e-05
[1365,] 8.629446e-06 2.156022e-05 2.790123e-06
[1366,] 1.069265e-05 2.114199e-05 3.465061e-06
[1367,] 8.632546e-06 2.154719e-05 2.791645e-06
[1368,] 2.289091e-04 1.886324e-05 4.861581e-05
[1369,] 2.088202e-04 1.936427e-05 5.481354e-05
[1370,] 1.033858e-04 3.010850e-05 6.293676e-05
[1371,] 7.092143e-06 2.194966e-05 2.287051e-06
[1372,] 1.239339e-04 3.035044e-05 7.758847e-05
[1373,] 1.090716e-05 2.137834e-05 3.485181e-06
[1374,] 1.090701e-05 2.138027e-05 3.484930e-06
[1375,] 1.380286e-05 2.136240e-05 4.310736e-06
[1376,] 9.528042e-05 2.136254e-05 4.544517e-05
[1377,] 1.088521e-05 2.130044e-05 3.487604e-06
[1378,] 8.361498e-06 2.166632e-05 2.732533e-06
[1379,] 8.277451e-06 2.036288e-05 2.730439e-06
[1380,] 8.708445e-06 2.166904e-05 2.800822e-06
[1381,] 8.930884e-06 2.158421e-05 2.860340e-06
[1382,] 3.654114e-04 3.634724e-05 3.451246e-04
[1383,] 3.241756e-03 1.845384e-05 1.288201e-03
[1384,] 1.126475e-05 2.131118e-05 3.580300e-06
[1385,] 8.344702e-06 2.170543e-05 2.730742e-06
[1386,] 1.104592e-05 2.171833e-05 3.713268e-06
[1387,] 9.318568e-06 2.071716e-05 2.970771e-06
[1388,] 1.280056e-05 2.638570e-05 5.530960e-06
[1389,] 7.019785e-06 2.013305e-05 2.317378e-06
[1390,] 9.231777e-06 2.168917e-05 2.929203e-06
[1391,] 5.975824e-05 1.822429e-05 2.422510e-05
[1392,] 8.167456e-04 3.107534e-05 7.378419e-04
[1393,] 6.940928e-04 1.778076e-05 2.546799e-04
[1394,] 9.698829e-04 2.361811e-05 5.811027e-04
[1395,] 1.001515e-05 2.060688e-05 3.154627e-06
[1396,] 1.291862e-05 2.454912e-05 4.817399e-06
[1397,] 8.817396e-04 1.776718e-05 2.937416e-04
[1398,] 1.143703e-05 2.019669e-05 3.867683e-06
[1399,] 9.601459e-04 1.763055e-05 3.087899e-04
[1400,] 1.198806e-05 2.009799e-05 4.054400e-06
[1401,] 9.941606e-06 2.053392e-05 3.158006e-06
[1402,] 1.974973e-03 2.092524e-05 4.576605e-04
[1403,] 1.111882e-03 1.755267e-05 3.471119e-04
[1404,] 1.896443e-05 2.246495e-05 7.299582e-06
[1405,] 1.156316e-03 2.047001e-05 3.103227e-04
[1406,] 6.683678e-04 3.215534e-05 6.176626e-04
[1407,] 6.581736e-04 2.060112e-05 3.446407e-04
[1408,] 1.110770e-05 2.028634e-05 3.775978e-06
[1409,] 1.198870e-03 2.089079e-05 5.346491e-04
[1410,] 8.371740e-04 1.763496e-05 2.685540e-04
[1411,] 9.878418e-06 2.056190e-05 3.133569e-06
[1412,] 1.019334e-05 2.053816e-05 3.219941e-06
[1413,] 2.872782e-03 1.807338e-05 9.747466e-04
[1414,] 2.209437e-04 2.616307e-05 1.269598e-04
[1415,] 8.198584e-06 2.056442e-05 2.703374e-06
[1416,] 3.273016e-04 2.049275e-05 1.670968e-04
[1417,] 1.025123e-05 2.055785e-05 3.231269e-06
[1418,] 7.647424e-04 2.761139e-05 5.376302e-04
[1419,] 8.690134e-06 2.046238e-05 2.891370e-06
[1420,] 8.665326e-06 2.048780e-05 2.887516e-06
[1421,] 2.221346e-03 2.259828e-05 4.633092e-04
[1422,] 1.013137e-05 2.045363e-05 3.248524e-06
[1423,] 1.591726e-03 2.107632e-05 7.425385e-04
[1424,] 1.286583e-05 2.377520e-05 4.633819e-06
[1425,] 1.059957e-05 2.092083e-05 3.407400e-06
[1426,] 1.275970e-03 2.206178e-05 6.714798e-04
[1427,] 1.082868e-05 2.063615e-05 3.368558e-06
[1428,] 1.048999e-05 2.069198e-05 3.270125e-06
[1429,] 1.533487e-03 2.156941e-05 7.638254e-04
[1430,] 7.202964e-04 2.161219e-05 3.519962e-04
[1431,] 1.050693e-05 2.214906e-05 3.570506e-06
[1432,] 1.020943e-05 2.044772e-05 3.243103e-06
[1433,] 1.353443e-05 2.003261e-05 4.539680e-06
[1434,] 1.058519e-05 2.053733e-05 3.323834e-06
[1435,] 1.024805e-05 2.015012e-05 3.344673e-06
[1436,] 1.145998e-05 2.017763e-05 3.859091e-06
[1437,] 7.020375e-06 2.012488e-05 2.318572e-06
[1438,] 9.504121e-04 1.759532e-05 3.001634e-04
[1439,] 1.064656e-03 2.033348e-05 5.218883e-04
[1440,] 1.482844e-03 2.049418e-05 3.904736e-04
[1441,] 1.331576e-05 2.357675e-05 4.283126e-06
[1442,] 1.075115e-05 2.015243e-05 3.494713e-06
[1443,] 9.897169e-04 2.097046e-05 4.455044e-04
[1444,] 1.033887e-05 2.017217e-05 3.340102e-06
[1445,] 1.008439e-05 2.055718e-05 3.187354e-06
[1446,] 1.008665e-05 2.053894e-05 3.190954e-06
[1447,] 1.030731e-05 2.016598e-05 3.333738e-06
[1448,] 1.131528e-05 2.009613e-05 3.755219e-06
[1449,] 1.520347e-03 2.044265e-05 6.276705e-04
[1450,] 5.622938e-05 2.146058e-05 2.368352e-05
[1451,] 7.578682e-04 1.755603e-05 2.374602e-04
[1452,] 1.004117e-05 2.055776e-05 3.175753e-06
[1453,] 1.003157e-05 2.055506e-05 3.202136e-06
[1454,] 1.390790e-05 2.019560e-05 4.089687e-06
[1455,] 3.999422e-04 2.965557e-05 3.292734e-04
[1456,] 3.204792e-04 3.365005e-05 2.941999e-04
[1457,] 1.272388e-05 2.797580e-05 4.221074e-06
[1458,] 1.315289e-03 2.154233e-05 6.500297e-04
[1459,] 8.553034e-06 2.172287e-05 2.769959e-06
[1460,] 3.947939e-04 2.937132e-05 3.216024e-04
[1461,] 7.659979e-04 2.703797e-05 5.879209e-04
[1462,] 1.060235e-05 2.204364e-05 3.598524e-06
[1463,] 9.681432e-06 2.048587e-05 3.085013e-06
[1464,] 9.422670e-06 2.051100e-05 3.042608e-06
[1465,] 1.258570e-05 2.895355e-05 4.403435e-06
[1466,] 9.101853e-06 2.102870e-05 2.940069e-06
[1467,] 1.285331e-05 2.792279e-05 4.406213e-06
[1468,] 1.000636e-05 2.062933e-05 3.156307e-06
[1469,] 1.006374e-03 2.621576e-05 7.689835e-04
[1470,] 1.001219e-05 2.053822e-05 3.171346e-06
[1471,] 1.182576e-05 2.102862e-05 3.782692e-06
[1472,] 1.154904e-05 2.124526e-05 3.666686e-06
[1473,] 1.999777e-04 2.821424e-05 1.227058e-04
[1474,] 1.018277e-05 2.168758e-05 3.382836e-06
[1475,] 1.064640e-05 2.016883e-05 3.464118e-06
[1476,] 2.046223e-03 2.066897e-05 5.440778e-04
[1477,] 9.944020e-06 2.050742e-05 3.188406e-06
[1478,] 1.807981e-03 2.092907e-05 8.257063e-04
[1479,] 1.539112e-03 2.085482e-05 6.849262e-04
[1480,] 7.022423e-06 2.018718e-05 2.318967e-06
[1481,] 1.564523e-04 2.883480e-05 9.608181e-05
[1482,] 1.323569e-05 2.319992e-05 4.382082e-06
[1483,] 1.038092e-05 2.054293e-05 3.268588e-06
[1484,] 1.020161e-05 2.057584e-05 3.214707e-06
[1485,] 1.283021e-05 2.311360e-05 4.390812e-06
[1486,] 1.456584e-03 2.097392e-05 6.603457e-04
[1487,] 1.020251e-05 2.032623e-05 3.264332e-06
[1488,] 1.094739e-05 2.243221e-05 3.497956e-06
[1489,] 9.849386e-06 2.103374e-05 3.082817e-06
[1490,] 1.884838e-03 2.124800e-05 9.004193e-04
[1491,] 1.009289e-05 2.031078e-05 3.237612e-06
[1492,] 1.091772e-05 2.243221e-05 3.492295e-06
[1493,] 3.220184e-04 2.871481e-05 2.078029e-04
[1494,] 1.280100e-05 2.603893e-05 4.386102e-06
[1495,] 6.812062e-04 2.639927e-05 5.085305e-04
[1496,] 2.976856e-03 2.296404e-05 1.780812e-03
[1497,] 1.711137e-03 2.125246e-05 8.168469e-04
[1498,] 1.101564e-05 2.170716e-05 3.685316e-06
[1499,] 1.407024e-03 2.074795e-05 6.144513e-04
[1500,] 9.582561e-06 2.176552e-05 3.006824e-06
[1501,] 1.990601e-03 2.049251e-05 5.150350e-04
[1502,] 1.444737e-03 2.060496e-05 6.154541e-04
[1503,] 1.390270e-05 2.025417e-05 4.085036e-06
[1504,] 1.265873e-05 2.782166e-05 4.267219e-06
[1505,] 9.474486e-04 1.728337e-05 2.570276e-04
[1506,] 9.033607e-06 2.176664e-05 2.923127e-06
[1507,] 1.290574e-05 2.565613e-05 4.294172e-06
[1508,] 1.030580e-05 2.017686e-05 3.349645e-06
[1509,] 1.431497e-03 2.187967e-05 7.367903e-04
[1510,] 1.029136e-05 2.062820e-05 3.229471e-06
[1511,] 1.062954e-05 2.017659e-05 3.453938e-06
[1512,] 9.323577e-04 2.607305e-05 6.968436e-04
[1513,] 1.028161e-05 2.063251e-05 3.226224e-06
[1514,] 1.284060e-05 2.341178e-05 4.517597e-06
[1515,] 2.283322e-04 3.027685e-05 1.504111e-04
[1516,] 1.262909e-03 2.098110e-05 5.721207e-04
[1517,] 1.283562e-05 2.348413e-05 4.534623e-06
[1518,] 9.853808e-06 2.059853e-05 3.121751e-06
[1519,] 1.015624e-05 2.061680e-05 3.196513e-06
[1520,] 5.394213e-04 2.460029e-05 3.622152e-04
[1521,] 1.021942e-05 2.066520e-05 3.204762e-06
[1522,] 1.013953e-05 2.017947e-05 3.298237e-06
[1523,] 1.897460e-03 2.102635e-05 8.798230e-04
[1524,] 9.821037e-06 2.014335e-05 3.225764e-06
[1525,] 1.247396e-05 2.234230e-05 3.874057e-06
[1526,] 1.449438e-03 2.096910e-05 6.563852e-04
[1527,] 1.015594e-05 2.061423e-05 3.196611e-06
[1528,] 1.106789e-05 2.248871e-05 3.518659e-06
[1529,] 1.959441e-05 2.219681e-05 7.335568e-06
[1530,] 1.012626e-05 2.058205e-05 3.194252e-06
[1531,] 1.018872e-05 2.032679e-05 3.352464e-06
[1532,] 1.838636e-04 3.311339e-05 1.281436e-04
[1533,] 1.965791e-03 2.060585e-05 5.706505e-04
[1534,] 2.049516e-03 2.061722e-05 5.796724e-04
[1535,] 9.866378e-06 2.059437e-05 3.125515e-06
[1536,] 1.905372e-04 2.806018e-05 1.158873e-04
[1537,] 1.011520e-03 2.140174e-05 4.842984e-04
[1538,] 1.277842e-05 2.643519e-05 4.415291e-06
[1539,] 1.004300e-05 2.061157e-05 3.168472e-06
[1540,] 5.642939e-04 1.935006e-05 2.426473e-04
[1541,] 8.914139e-06 2.212133e-05 2.825015e-06
[1542,] 1.229843e-05 2.246079e-05 3.814509e-06
[1543,] 1.017680e-05 2.019477e-05 3.287387e-06
[1544,] 1.242100e-03 2.055429e-05 5.236939e-04
[1545,] 9.862244e-06 2.058875e-05 3.125160e-06
[1546,] 4.537363e-03 2.003691e-05 1.782989e-03
[1547,] 1.723419e-04 3.005932e-05 1.104680e-04
[1548,] 1.068201e-05 2.185610e-05 3.426220e-06
[1549,] 9.015364e-06 2.199026e-05 2.853398e-06
[1550,] 1.708835e-03 2.059382e-05 4.232637e-04
[1551,] 1.323888e-03 2.234201e-05 7.596777e-04
[1552,] 9.806614e-06 2.048315e-05 3.155870e-06
[1553,] 9.824766e-06 2.056233e-05 3.144265e-06
[1554,] 9.688143e-06 2.055215e-05 3.108487e-06
[1555,] 1.263387e-05 2.279295e-05 4.428777e-06
[1556,] 2.597367e-03 2.067580e-05 6.809691e-04
[1557,] 1.006088e-05 2.057978e-05 3.177792e-06
[1558,] 1.313249e-05 2.338704e-05 4.631341e-06
[1559,] 1.271081e-05 2.214681e-05 4.196259e-06
[1560,] 1.000085e-05 2.059286e-05 3.160419e-06
[1561,] 1.269407e-05 2.168944e-05 4.168989e-06
[1562,] 1.039495e-05 2.057501e-05 3.266459e-06
[1563,] 2.849401e-03 2.081269e-05 1.290018e-03
[1564,] 1.141008e-03 2.071062e-05 4.918458e-04
[1565,] 1.352418e-03 1.872129e-05 5.796106e-04
[1566,] 9.791134e-06 2.050804e-05 3.145459e-06
[1567,] 9.836367e-06 2.056233e-05 3.147329e-06
[1568,] 9.443805e-06 2.065920e-05 3.014579e-06
[1569,] 5.479141e-04 3.360241e-05 5.161616e-04
[1570,] 1.140779e-03 2.250590e-05 6.598612e-04
[1571,] 1.088850e-03 2.220612e-05 6.145965e-04
[1572,] 9.937246e-06 2.048173e-05 3.193382e-06
[1573,] 1.332402e-05 2.329245e-05 4.856133e-06
[1574,] 1.334872e-05 2.329245e-05 4.888768e-06
[1575,] 1.102751e-05 2.186404e-05 3.727650e-06
[1576,] 1.600867e-03 2.250348e-05 9.352582e-04
[1577,] 1.326916e-05 2.146647e-05 4.610197e-06
[1578,] 1.392557e-03 2.038917e-05 5.690256e-04
[1579,] 8.965239e-06 2.201626e-05 2.841435e-06
[1580,] 1.131697e-05 2.138894e-05 3.586805e-06
[1581,] 9.781805e-06 2.044477e-05 3.160421e-06
[1582,] 4.533988e-04 2.176113e-05 2.518371e-04
[1583,] 1.062248e-05 2.017481e-05 3.428396e-06
[1584,] 1.443134e-03 2.334501e-05 8.941328e-04
[1585,] 1.391448e-03 2.308649e-05 8.454748e-04
[1586,] 1.359852e-03 2.036186e-05 5.524967e-04
[1587,] 9.766796e-06 2.036404e-05 3.139810e-06
[1588,] 7.219475e-06 2.341887e-05 2.327293e-06
[1589,] 7.260417e-06 2.445223e-05 2.327088e-06
[1590,] 3.813500e-05 2.137738e-05 1.345191e-05
[1591,] 1.232051e-03 2.055490e-05 5.195084e-04
[1592,] 9.908204e-06 2.261449e-05 3.842674e-06
[1593,] 9.570832e-06 2.044170e-05 3.100493e-06
[1594,] 1.016888e-05 2.019371e-05 3.285361e-06
[1595,] 8.156833e-04 4.174822e-05 9.771415e-04
[1596,] 3.929293e-03 2.090200e-05 1.808082e-03
[1597,] 1.657023e-03 2.246762e-05 9.662277e-04
[1598,] 2.378413e-04 2.725967e-05 1.425187e-04
[1599,] 3.330141e-04 2.644004e-05 1.980440e-04
[1600,] 9.753390e-06 2.057061e-05 3.121995e-06
[1601,] 8.033815e-04 3.903346e-05 9.053056e-04
[1602,] 7.016049e-05 2.342206e-05 1.636880e-05
[1603,] 9.894896e-06 2.057013e-05 3.136495e-06
[1604,] 1.237006e-03 1.887019e-05 4.420078e-04
[1605,] 8.420188e-04 4.231899e-05 1.024573e-03
[1606,] 1.847387e-03 2.045835e-05 4.902416e-04
[1607,] 2.280394e-03 2.010474e-05 9.063978e-04
[1608,] 1.358885e-05 2.555194e-05 5.526864e-06
[1609,] 1.150095e-05 2.015182e-05 3.849557e-06
[1610,] 1.609089e-03 2.240247e-05 9.326202e-04
[1611,] 1.197680e-03 1.958625e-05 4.848986e-04
[1612,] 1.243435e-03 2.051290e-05 5.203151e-04
[1613,] 1.689950e-03 2.050432e-05 4.361273e-04
[1614,] 7.505261e-05 2.342357e-05 1.739635e-05
[1615,] 1.576717e-03 2.272254e-05 9.362850e-04
[1616,] 1.352959e-03 2.046848e-05 5.616831e-04
[1617,] 2.590087e-03 2.062870e-05 7.472972e-04
[1618,] 1.470227e-03 2.054567e-05 6.196328e-04
[1619,] 1.124997e-05 2.182991e-05 3.854210e-06
[1620,] 9.701281e-06 2.050206e-05 3.122229e-06
[1621,] 1.406020e-03 2.056985e-05 5.950802e-04
[1622,] 1.333197e-03 2.065455e-05 5.725638e-04
[1623,] 1.402821e-05 2.040098e-05 4.334811e-06
[1624,] 2.729978e-04 2.581215e-05 1.566767e-04
[1625,] 1.598326e-03 2.064440e-05 3.931360e-04
[1626,] 1.323320e-05 2.457460e-05 4.952975e-06
[1627,] 1.391689e-05 2.062323e-05 4.315979e-06
[1628,] 3.580941e-03 2.101147e-05 1.678071e-03
[1629,] 3.886770e-04 2.638464e-05 2.325498e-04
[1630,] 1.396872e-05 2.065414e-05 4.314506e-06
[1631,] 2.339861e-04 2.696132e-05 1.385508e-04
[1632,] 1.148778e-03 1.949687e-05 5.424849e-04
[1633,] 1.076159e-05 2.215815e-05 3.695136e-06
[1634,] 2.268074e-03 1.700724e-05 6.905608e-04
[1635,] 1.089946e-05 2.102388e-05 3.332082e-06
[1636,] 1.532377e-03 2.038468e-05 4.302322e-04
[1637,] 1.658117e-03 2.099570e-05 7.646373e-04
[1638,] 7.563888e-04 2.055146e-05 3.950435e-04
[1639,] 2.328487e-03 1.838176e-05 9.369142e-04
[1640,] 1.426543e-03 1.845958e-05 5.832276e-04
[1641,] 1.929324e-03 1.765887e-05 7.047162e-04
[1642,] 1.084032e-05 2.229870e-05 3.757990e-06
[1643,] 8.542294e-04 1.892384e-05 3.127615e-04
[1644,] 1.607062e-03 1.879685e-05 7.004069e-04
[1645,] 1.315470e-05 2.201239e-05 4.483262e-06
[1646,] 2.298792e-03 1.833624e-05 9.330363e-04
[1647,] 9.032624e-04 1.865513e-05 2.932411e-04
[1648,] 1.239067e-05 1.813023e-05 4.005029e-06
[1649,] 2.193497e-03 1.801365e-05 4.701545e-04
[1650,] 1.239465e-03 2.072913e-05 2.553499e-04
[1651,] 3.379964e-04 2.162924e-05 1.163791e-04
[1652,] 1.756970e-03 1.922491e-05 2.435645e-04
[1653,] 1.646394e-05 2.363247e-05 6.321903e-06
[1654,] 1.408443e-05 2.253695e-05 3.534265e-06
[1655,] 3.494016e-03 1.656806e-05 6.624131e-04
[1656,] 1.254111e-03 2.069132e-05 2.598627e-04
[1657,] 1.938868e-05 1.962455e-05 5.222877e-06
[1658,] 1.264324e-05 1.735586e-05 3.847733e-06
[1659,] 3.111044e-03 1.722762e-05 1.037047e-03
[1660,] 1.206370e-05 2.296984e-05 4.376114e-06
[1661,] 1.225111e-05 1.849583e-05 3.995421e-06
[1662,] 1.264716e-05 1.898743e-05 4.077391e-06
[1663,] 1.877377e-04 2.171792e-05 8.505603e-05
[1664,] 7.063586e-04 2.016680e-05 2.058305e-04
[1665,] 1.209045e-05 2.591793e-05 4.637228e-06
[1666,] 1.267096e-05 1.891497e-05 4.102155e-06
[1667,] 1.268493e-05 1.895834e-05 4.120974e-06
[1668,] 1.267874e-05 1.889440e-05 4.109283e-06
[1669,] 1.208257e-05 2.632115e-05 4.643400e-06
[1670,] 8.223013e-04 2.015756e-05 2.403157e-04
[1671,] 1.450736e-03 2.180482e-05 7.810554e-04
[1672,] 1.280170e-05 1.895264e-05 4.070492e-06
[1673,] 1.401846e-03 2.201063e-05 7.650617e-04
[1674,] 1.557501e-05 2.195328e-05 4.815321e-06
[1675,] 1.286887e-05 1.764878e-05 4.058958e-06
[1676,] 1.300122e-05 1.761264e-05 4.107214e-06
[1677,] 1.286407e-05 1.759116e-05 4.041613e-06
[1678,] 5.510743e-04 2.040128e-05 1.532735e-04
[1679,] 1.330705e-05 2.312223e-05 5.665097e-06
[1680,] 1.292159e-05 1.767163e-05 4.087851e-06
[1681,] 7.058684e-04 2.023315e-05 1.967847e-04
[1682,] 1.223152e-05 3.509994e-05 6.383101e-06
[1683,] 1.755713e-03 2.155934e-05 9.375252e-04
[1684,] 1.244130e-05 2.804323e-05 5.695231e-06
[1685,] 1.293421e-05 1.770075e-05 4.100614e-06
[1686,] 1.251954e-05 1.778273e-05 3.954496e-06
[1687,] 1.294331e-05 1.758412e-05 4.074972e-06
[1688,] 1.323940e-05 2.292083e-05 5.574130e-06
[1689,] 1.272900e-05 1.728621e-05 3.897545e-06
[1690,] 1.310758e-05 2.294706e-05 5.474773e-06
[1691,] 1.258504e-05 1.728246e-05 3.819143e-06
[1692,] 1.278843e-05 2.085713e-05 4.863635e-06
[1693,] 2.651766e-05 2.014847e-05 6.425890e-06
[1694,] 7.954572e-06 2.049514e-05 2.669847e-06
[1695,] 9.691009e-04 1.686994e-05 3.085905e-04
[1696,] 8.359294e-06 1.768825e-05 2.582861e-06
[1697,] 2.664888e-05 2.038004e-05 6.318197e-06
[1698,] 1.359392e-03 1.638240e-05 3.315973e-04
[1699,] 6.612108e-04 1.735573e-05 2.364138e-04
[1700,] 9.736325e-04 1.699036e-05 3.194463e-04
[1701,] 1.327679e-03 1.729569e-05 4.373325e-04
[1702,] 4.760735e-05 1.970205e-05 1.026755e-05
[1703,] 3.783766e-05 1.935391e-05 8.905753e-06
[1704,] 3.475961e-05 1.959047e-05 8.424847e-06
[1705,] 3.401306e-05 2.023821e-05 7.675380e-06
[1706,] 3.356023e-05 1.978008e-05 7.934511e-06
[1707,] 2.133379e-05 1.966870e-05 5.606743e-06
[1708,] 3.492404e-05 1.978658e-05 8.188343e-06
[1709,] 1.221432e-05 2.105012e-05 3.610094e-06
[1710,] 1.418000e-05 2.069292e-05 4.918276e-06
[1711,] 1.072186e-04 2.608940e-05 6.617733e-05
[1712,] 7.362870e-06 1.971701e-05 2.428978e-06
[1713,] 1.431357e-05 2.068415e-05 4.963469e-06
[1714,] 1.322416e-03 2.002993e-05 3.220981e-04
[1715,] 1.282481e-05 2.079092e-05 4.240600e-06
[1716,] 8.995374e-05 2.048698e-05 4.210123e-05
[1717,] 5.464258e-04 1.741799e-05 2.008027e-04
[1718,] 6.298642e-04 1.758496e-05 2.364629e-04
[1719,] 6.806891e-06 1.696223e-05 2.261300e-06
[1720,] 6.861250e-06 1.701635e-05 2.288483e-06
[1721,] 1.799821e-05 1.847001e-05 4.618982e-06
[1722,] 7.083701e-06 1.690631e-05 2.355902e-06
[1723,] 5.016575e-04 1.741443e-05 1.843373e-04
[1724,] 1.548314e-05 2.162271e-05 4.869038e-06
[1725,] 1.331450e-05 1.893040e-05 3.525180e-06
[1726,] 1.326763e-05 1.932682e-05 3.475956e-06
[1727,] 1.339912e-05 1.878009e-05 3.565444e-06
[1728,] 1.323847e-05 1.889095e-05 3.517171e-06
[1729,] 7.090797e-06 1.702180e-05 2.370612e-06
[1730,] 1.913680e-05 2.081024e-05 6.831062e-06
[1731,] 7.061786e-06 1.707830e-05 2.364630e-06
[1732,] 6.933306e-06 2.334155e-05 2.612806e-06
[1733,] 1.394980e-05 2.088852e-05 4.943775e-06
[1734,] 7.175071e-06 1.693201e-05 2.393618e-06
[1735,] 4.202198e-04 1.637570e-05 1.142170e-04
[1736,] 7.960735e-06 1.810510e-05 2.851310e-06
[1737,] 7.096175e-06 1.691101e-05 2.374765e-06
[1738,] 1.472326e-05 2.414208e-05 6.610059e-06
[1739,] 7.333214e-06 1.787994e-05 2.560813e-06
[1740,] 2.350045e-05 1.755089e-05 8.617454e-06
[1741,] 2.524818e-05 1.747321e-05 9.198611e-06
[1742,] 1.418921e-05 2.084076e-05 5.009944e-06
[1743,] 2.591777e-05 1.746634e-05 9.436554e-06
[1744,] 1.341891e-05 2.215998e-05 4.157028e-06
[1745,] 2.709104e-05 1.835335e-05 1.082952e-05
[1746,] 2.506635e-05 1.810565e-05 9.765259e-06
[1747,] 1.786623e-05 1.982199e-05 5.871749e-06
[1748,] 2.320095e-03 2.061695e-05 8.673372e-04
[1749,] 2.226627e-05 1.733280e-05 7.966626e-06
[1750,] 2.475955e-04 1.851624e-05 7.001665e-05
[1751,] 1.698735e-05 2.643782e-05 4.444016e-06
[1752,] 1.258831e-05 2.094351e-05 3.994565e-06
[1753,] 1.339639e-04 1.812283e-05 4.049388e-05
[1754,] 1.600231e-04 2.016932e-05 3.366619e-05
[1755,] 7.505699e-05 1.836766e-05 3.012084e-05
[1756,] 1.277838e-04 1.812340e-05 3.879462e-05
[1757,] 1.298961e-04 1.811205e-05 3.855438e-05
[1758,] 1.343708e-03 1.957412e-05 4.467298e-04
[1759,] 1.444567e-03 1.958297e-05 4.819796e-04
[1760,] 1.413398e-04 1.814545e-05 4.048906e-05
[1761,] 1.147555e-05 2.031438e-05 3.992863e-06
[1762,] 1.259124e-04 1.812440e-05 3.669276e-05
[1763,] 1.236354e-05 2.082297e-05 4.017912e-06
[1764,] 1.716342e-03 1.958382e-05 5.716845e-04
[1765,] 1.270570e-05 2.081429e-05 4.150154e-06
[1766,] 1.376660e-03 1.973968e-05 4.740577e-04
[1767,] 4.117318e-04 1.782438e-05 1.619570e-04
[1768,] 1.104364e-04 1.813834e-05 3.410136e-05
[1769,] 1.222934e-04 1.811343e-05 3.638620e-05
[1770,] 1.366865e-03 1.954343e-05 4.485055e-04
[1771,] 1.305791e-05 2.069133e-05 4.216670e-06
[1772,] 1.336974e-04 1.813718e-05 4.107671e-05
[1773,] 1.240335e-05 1.988886e-05 4.151155e-06
[1774,] 1.084262e-05 2.094846e-05 3.766916e-06
[1775,] 1.199047e-04 1.814702e-05 3.720029e-05
[1776,] 1.546096e-03 1.958460e-05 5.156437e-04
[1777,] 3.484860e-04 1.691515e-05 1.184463e-04
[1778,] 1.154349e-04 1.821476e-05 3.619095e-05
[1779,] 1.057479e-05 2.097526e-05 3.665015e-06
[1780,] 1.241947e-05 1.985696e-05 4.130472e-06
[1781,] 1.291789e-03 1.969938e-05 4.384041e-04
[1782,] 2.243852e-05 1.652943e-05 7.390341e-06
[1783,] 1.142448e-05 1.991924e-05 3.831398e-06
[1784,] 1.035712e-05 2.093460e-05 3.568200e-06
[1785,] 1.305040e-05 2.081608e-05 4.292421e-06
[1786,] 1.192464e-04 1.812586e-05 3.630997e-05
[1787,] 1.528862e-05 1.803313e-05 4.079402e-06
[1788,] 1.300773e-04 1.816247e-05 4.064321e-05
[1789,] 1.252186e-04 1.813694e-05 3.852286e-05
[1790,] 5.137064e-04 1.840198e-05 2.167218e-04
[1791,] 1.195288e-04 1.813377e-05 3.670665e-05
[1792,] 1.067814e-05 2.093592e-05 3.698032e-06
[1793,] 1.088760e-05 2.099180e-05 3.794820e-06
[1794,] 1.211257e-04 1.812655e-05 3.691074e-05
[1795,] 1.639237e-03 1.956889e-05 5.426460e-04
[1796,] 1.210997e-04 1.813933e-05 3.732735e-05
[1797,] 1.178164e-04 1.811992e-05 3.556362e-05
[1798,] 1.114265e-04 1.811884e-05 3.382381e-05
[1799,] 1.196017e-04 1.813928e-05 3.689285e-05
[1800,] 1.242431e-05 2.000814e-05 4.056600e-06
[1801,] 1.209466e-05 1.987334e-05 4.034962e-06
[1802,] 1.329704e-04 1.812777e-05 4.040000e-05
[1803,] 1.307927e-04 1.812152e-05 3.940601e-05
[1804,] 6.926477e-05 1.818415e-05 2.723310e-05
[1805,] 1.272003e-04 1.815778e-05 3.962047e-05
[1806,] 1.331376e-04 1.812661e-05 4.041604e-05
[1807,] 1.895831e-04 1.871393e-05 8.092633e-05
[1808,] 1.334679e-05 2.083113e-05 4.410899e-06
[1809,] 1.226420e-05 2.027258e-05 3.876262e-06
[1810,] 1.262144e-04 1.811587e-05 3.781491e-05
[1811,] 3.393979e-04 1.679773e-05 1.123859e-04
[1812,] 1.309548e-04 1.812656e-05 3.971273e-05
[1813,] 1.639315e-03 1.951835e-05 5.298575e-04
[1814,] 1.209398e-05 1.984807e-05 4.017345e-06
[1815,] 9.518752e-04 2.059176e-05 3.503244e-04
[1816,] 2.147917e-03 2.024932e-05 8.643502e-04
[1817,] 5.527055e-04 1.831931e-05 2.311128e-04
[1818,] 1.016872e-05 2.090733e-05 3.487254e-06
[1819,] 2.348318e-03 2.019258e-05 9.350542e-04
[1820,] 9.890905e-04 2.065308e-05 5.018611e-04
[1821,] 1.015203e-05 2.077551e-05 3.455608e-06
[1822,] 1.100014e-03 2.066817e-05 5.598409e-04
[1823,] 1.450437e-03 1.965161e-05 4.964335e-04
[1824,] 1.238018e-03 1.983884e-05 4.403807e-04
[1825,] 1.054019e-04 1.913151e-05 4.577118e-05
[1826,] 1.463126e-05 1.961504e-05 3.973618e-06
[1827,] 9.276801e-04 2.096264e-05 4.842912e-04
[1828,] 2.499035e-03 2.039255e-05 1.032833e-03
[1829,] 9.211668e-04 2.094171e-05 4.799277e-04
[1830,] 3.296534e-04 1.673491e-05 1.076622e-04
[1831,] 3.290290e-05 2.169717e-05 1.119436e-05
[1832,] 2.465447e-03 2.017507e-05 9.784031e-04
[1833,] 1.006470e-05 2.084311e-05 3.434145e-06
[1834,] 1.006157e-05 2.083681e-05 3.431715e-06
[1835,] 1.006427e-05 2.084105e-05 3.433594e-06
[1836,] 1.001339e-05 2.088838e-05 3.421056e-06
[1837,] 3.701336e-04 1.889834e-05 1.219136e-04
[1838,] 2.437248e-03 2.024831e-05 9.811076e-04
[1839,] 2.444125e-03 2.042338e-05 1.015423e-03
[1840,] 1.592964e-03 1.967829e-05 5.496681e-04
[1841,] 2.214769e-03 2.019367e-05 8.819790e-04
[1842,] 9.511586e-05 1.846148e-05 3.870975e-05
[1843,] 1.529223e-03 1.970389e-05 5.325349e-04
[1844,] 2.502390e-03 2.019327e-05 9.966941e-04
[1845,] 1.283372e-05 2.091654e-05 4.075297e-06
[1846,] 1.286143e-05 2.099583e-05 4.036664e-06
[1847,] 2.404975e-03 2.024954e-05 9.620875e-04
[1848,] 2.195683e-03 2.024949e-05 8.780581e-04
[1849,] 1.532884e-03 1.970326e-05 5.270284e-04
[1850,] 3.363590e-05 2.100725e-05 1.257294e-05
[1851,] 2.801639e-04 1.879312e-05 1.194199e-04
[1852,] 1.462435e-03 1.979327e-05 5.176742e-04
[1853,] 9.562566e-06 2.113483e-05 3.221303e-06
[1854,] 1.605528e-05 1.907252e-05 4.443162e-06
[1855,] 9.584453e-06 2.113739e-05 3.233682e-06
[1856,] 1.307160e-03 1.719531e-05 4.582732e-04
[1857,] 1.346489e-05 2.098383e-05 4.212096e-06
[1858,] 1.400273e-05 2.043808e-05 4.031581e-06
[1859,] 1.020430e-05 1.979139e-05 3.369684e-06
[1860,] 1.255474e-05 2.095424e-05 3.974017e-06
[1861,] 9.554823e-06 2.138432e-05 3.215859e-06
[1862,] 3.870093e-04 1.696659e-05 1.312939e-04
[1863,] 9.689787e-06 1.997940e-05 3.220740e-06
[1864,] 8.525322e-04 1.979978e-05 2.968852e-04
[1865,] 9.618930e-06 2.129791e-05 3.251136e-06
[1866,] 1.484175e-05 1.994879e-05 3.974867e-06
[1867,] 9.500206e-06 2.137541e-05 3.166642e-06
[1868,] 8.092711e-04 1.980862e-05 2.827376e-04
[1869,] 7.560744e-04 1.996557e-05 2.757351e-04
[1870,] 1.102202e-05 1.693443e-05 3.268249e-06
[1871,] 2.190828e-04 1.753279e-05 6.271373e-05
[1872,] 1.243209e-04 1.761146e-05 3.770046e-05
[1873,] 9.484531e-06 2.017916e-05 3.092715e-06
[1874,] 2.159266e-04 1.944659e-05 8.131350e-05
[1875,] 9.673980e-06 2.043965e-05 3.129391e-06
[1876,] 9.532506e-06 2.021735e-05 3.100000e-06
[1877,] 1.094530e-05 1.977961e-05 3.226194e-06
[1878,] 1.085687e-05 2.173422e-05 3.276135e-06
[1879,] 2.213473e-04 2.047727e-05 5.888346e-05
[1880,] 1.561302e-04 2.042375e-05 6.125495e-05
[1881,] 1.051276e-05 2.151874e-05 3.412670e-06
[1882,] 1.198295e-04 1.771224e-05 3.793876e-05
[1883,] 1.610804e-04 1.761284e-05 4.913826e-05
[1884,] 9.945994e-06 2.047825e-05 3.186461e-06
[1885,] 9.715489e-06 2.022506e-05 3.139639e-06
[1886,] 5.884996e-04 2.054022e-05 2.633490e-04
[1887,] 1.628167e-03 2.546782e-05 1.604001e-04
[1888,] 6.439681e-04 1.864847e-05 1.496667e-04
[1889,] 1.868631e-05 2.124874e-05 5.519219e-06
[1890,] 3.495418e-04 2.000003e-05 9.401128e-05
[1891,] 9.377343e-06 2.023128e-05 3.026437e-06
[1892,] 1.209953e-05 2.194607e-05 3.388619e-06
[1893,] 9.533244e-06 1.965015e-05 3.073146e-06
[1894,] 2.603936e-03 1.928149e-05 4.057211e-04
[1895,] 1.129717e-03 1.805879e-05 2.806117e-04
[1896,] 9.394336e-06 2.607132e-05 2.976685e-06
[1897,] 7.117622e-05 1.981844e-05 3.244895e-05
[1898,] 1.731875e-05 2.085199e-05 5.119856e-06
[1899,] 2.037727e-04 1.791382e-05 6.387448e-05
[1900,] 1.288994e-05 2.346748e-05 3.198116e-06
[1901,] 1.424889e-05 1.759629e-05 4.116136e-06
[1902,] 8.534190e-06 2.208234e-05 2.216910e-06
[1903,] 1.314473e-05 2.673076e-05 3.090186e-06
[1904,] 5.400232e-05 1.979690e-05 1.436274e-05
[1905,] 1.027553e-05 2.167123e-05 3.106537e-06
[1906,] 9.892284e-06 5.809949e-05 2.055853e-06
[1907,] 1.315756e-05 2.809822e-05 3.041367e-06
[1908,] 9.980367e-06 2.689612e-05 2.364107e-06
[1909,] 1.296411e-05 2.412882e-05 3.023787e-06
[1910,] 1.202825e-05 3.548836e-05 2.569776e-06
[1911,] 1.057327e-05 2.152917e-05 3.169745e-06
[1912,] 1.215935e-05 2.366072e-05 3.025220e-06
[1913,] 7.119190e-06 2.095082e-05 2.374498e-06
[1914,] 7.222492e-06 2.231896e-05 2.047002e-06
[1915,] 9.836777e-06 2.159325e-05 3.034873e-06
[1916,] 5.822764e-06 1.670464e-05 1.923610e-06
[1917,] 9.776352e-06 2.164788e-05 3.023287e-06
[1918,] 9.580610e-06 2.172816e-05 3.002073e-06
[1919,] 7.292989e-06 1.869818e-05 2.186279e-06
[1920,] 7.168630e-06 1.744391e-05 2.167469e-06
[1921,] 7.218987e-06 1.929518e-05 2.148161e-06
[1922,] 7.249068e-06 1.935497e-05 2.152409e-06
[1923,] 7.953513e-06 2.383607e-05 2.176012e-06
[1924,] 7.105963e-06 1.750768e-05 2.164330e-06
[1925,] 1.479686e-05 2.175682e-05 4.933896e-06
[1926,] 5.980444e-06 1.743580e-05 2.054057e-06
[1927,] 6.554984e-06 1.806486e-05 1.998416e-06
[1928,] 6.846608e-06 1.922410e-05 2.063855e-06
[1929,] 6.741125e-06 1.831098e-05 2.031126e-06
[1930,] 5.697383e-06 1.728921e-05 1.931686e-06
[1931,] 3.813369e-05 2.304684e-05 1.633817e-05
[1932,] 1.497114e-05 2.175666e-05 5.013908e-06
[1933,] 7.254629e-06 1.860569e-05 2.187090e-06
[1934,] 6.914663e-06 1.725791e-05 2.145926e-06
[1935,] 9.922726e-06 1.893697e-05 3.367304e-06
[1936,] 2.957325e-05 2.048886e-05 8.322424e-06
[1937,] 5.641708e-06 1.748101e-05 1.917114e-06
[1938,] 6.771641e-06 1.859926e-05 2.056352e-06
[1939,] 6.803215e-06 1.913485e-05 2.057855e-06
[1940,] 7.418334e-06 1.968265e-05 2.106291e-06
[1941,] 1.043114e-05 1.843829e-05 3.500124e-06
[1942,] 1.119798e-05 1.800225e-05 3.135765e-06
[1943,] 1.253825e-05 2.128087e-05 4.191425e-06
[1944,] 6.861275e-06 1.852465e-05 2.226446e-06
[1945,] 1.928434e-05 2.584270e-05 9.590492e-06
[1946,] 6.331376e-06 2.077296e-05 1.904062e-06
[1947,] 6.481084e-06 2.306096e-05 1.880656e-06
[1948,] 6.661870e-06 2.073693e-05 1.972741e-06
[1949,] 8.264219e-06 2.105440e-05 2.243689e-06
[1950,] 9.312921e-06 1.864601e-05 3.150694e-06
[1951,] 9.683611e-06 2.046643e-05 3.086053e-06
[1952,] 9.909558e-06 2.063349e-05 3.123081e-06
[1953,] 1.145658e-05 1.693418e-05 3.477031e-06
[1954,] 7.932503e-06 2.709965e-05 2.033703e-06
[1955,] 1.052008e-05 1.840084e-05 3.827801e-06
[1956,] 1.017143e-05 1.883792e-05 3.518014e-06
[1957,] 1.002104e-05 1.881844e-05 3.458419e-06
[1958,] 8.798044e-06 1.904171e-05 3.024322e-06
[1959,] 1.030218e-05 2.076068e-05 3.198673e-06
[1960,] 9.435665e-06 1.804368e-05 3.008059e-06
[1961,] 6.260547e-06 2.202831e-05 1.833266e-06
[1962,] 9.711866e-06 1.910481e-05 3.366741e-06
[1963,] 1.053813e-05 1.852848e-05 3.862699e-06
[1964,] 9.911813e-06 1.876748e-05 3.403154e-06
[1965,] 1.004995e-05 1.885086e-05 3.478780e-06
[1966,] 1.008282e-05 1.886889e-05 3.495819e-06
[1967,] 1.053181e-05 1.846487e-05 3.846076e-06
[1968,] 9.239087e-06 1.656495e-05 2.997516e-06
[1969,] 9.435007e-06 1.803271e-05 3.031075e-06
[1970,] 6.176200e-06 2.078342e-05 1.871365e-06
[1971,] 1.019196e-05 1.891211e-05 3.547675e-06
[1972,] 1.014850e-05 1.720401e-05 3.523841e-06
[1973,] 2.481762e-05 2.875062e-05 1.709689e-05
[1974,] 1.003561e-05 2.074189e-05 3.141183e-06
[1975,] 1.072181e-05 1.859314e-05 3.948994e-06
[1976,] 1.036704e-05 1.843094e-05 3.775297e-06
[1977,] 7.262733e-06 2.335954e-05 1.986013e-06
[1978,] 1.048757e-05 1.853632e-05 3.844764e-06
[1979,] 1.067754e-05 1.843303e-05 3.895595e-06
[1980,] 1.866308e-05 2.886352e-05 9.992849e-06
[1981,] 7.490845e-06 2.596482e-05 2.007365e-06
[1982,] 1.030677e-05 1.851915e-05 3.770511e-06
[1983,] 5.766919e-06 1.886816e-05 1.788119e-06
[1984,] 1.079508e-05 1.851503e-05 3.960087e-06
[1985,] 9.152500e-06 1.912267e-05 3.170649e-06
[1986,] 1.095952e-05 1.724323e-05 3.903689e-06
[1987,] 7.678216e-06 2.549869e-05 2.044186e-06
[1988,] 7.508802e-06 2.510808e-05 2.022029e-06
[1989,] 6.664149e-06 1.996036e-05 1.999091e-06
[1990,] 1.069565e-05 1.850221e-05 3.918837e-06
[1991,] 1.067854e-05 1.848318e-05 3.907855e-06
[1992,] 7.362764e-06 2.506811e-05 1.998674e-06
[1993,] 1.011215e-05 2.072547e-05 3.159403e-06
[1994,] 9.601232e-06 1.654126e-05 3.087018e-06
[1995,] 1.058948e-05 1.857859e-05 3.894003e-06
[1996,] 9.478908e-06 1.656357e-05 3.073178e-06
[1997,] 7.279725e-06 2.065467e-05 2.040418e-06
[1998,] 7.443646e-06 2.564822e-05 2.004666e-06
[1999,] 6.636221e-06 2.069706e-05 1.972001e-06
[2000,] 1.046398e-05 1.843805e-05 3.814897e-06
[2001,] 1.048394e-05 1.874711e-05 3.597180e-06
[2002,] 1.100011e-05 1.836817e-05 4.005712e-06
[2003,] 9.784599e-06 1.654229e-05 3.138972e-06
[2004,] 9.900302e-06 1.655162e-05 3.190433e-06
[2005,] 7.372911e-06 2.079063e-05 2.054441e-06
[2006,] 1.103121e-05 1.843716e-05 4.034337e-06
[2007,] 1.048366e-05 1.871544e-05 3.570717e-06
[2008,] 9.758919e-06 1.655171e-05 3.148470e-06
[2009,] 1.089199e-05 1.843581e-05 3.980112e-06
[2010,] 1.121094e-05 1.836780e-05 4.086616e-06
[2011,] 1.098843e-05 1.844804e-05 4.020407e-06
[2012,] 9.787197e-06 2.063111e-05 3.093804e-06
[2013,] 1.894898e-05 2.908234e-05 1.043994e-05
[2014,] 1.078382e-05 1.843315e-05 3.937738e-06
[2015,] 2.505599e-05 2.460455e-05 1.397046e-05
[2016,] 1.021169e-05 1.677671e-05 3.204756e-06
[2017,] 1.012622e-05 1.680348e-05 3.157122e-06
[2018,] 9.660756e-06 1.674491e-05 3.074743e-06
[2019,] 1.217556e-05 1.661659e-05 3.547556e-06
[2020,] 1.225548e-05 1.656719e-05 3.594185e-06
[2021,] 1.248773e-05 1.686322e-05 4.089245e-06
[2022,] 1.349326e-05 1.767127e-05 4.110381e-06
[2023,] 1.061473e-05 2.672526e-05 2.503544e-06
[2024,] 1.079476e-05 2.574943e-05 2.558263e-06
[2025,] 1.297420e-05 1.756357e-05 3.470806e-06
[2026,] 1.337906e-05 1.683363e-05 4.336843e-06
[2027,] 1.254065e-05 1.767117e-05 3.836775e-06
[2028,] 1.053758e-05 2.511078e-05 2.534479e-06
[2029,] 1.049038e-05 1.696875e-05 3.032541e-06
[2030,] 2.435117e-05 1.787213e-05 7.078328e-06
[2031,] 1.045852e-05 2.580193e-05 2.501693e-06
[2032,] 1.287621e-05 1.683310e-05 4.177516e-06
[2033,] 9.707851e-06 2.125312e-05 2.481000e-06
[2034,] 1.250052e-05 1.686143e-05 4.090802e-06
[2035,] 9.942830e-06 2.566416e-05 2.420540e-06
[2036,] 9.627883e-06 1.642043e-05 2.962264e-06
[2037,] 8.564549e-06 2.103331e-05 2.383721e-06
[2038,] 1.014363e-05 2.155663e-05 3.128391e-06
[2039,] 1.493707e-05 1.906818e-05 5.294390e-06
[2040,] 1.244714e-05 1.688147e-05 4.091843e-06
[2041,] 1.264931e-05 1.982339e-05 4.669409e-06
[2042,] 1.195611e-05 1.689508e-05 3.944018e-06
[2043,] 1.349873e-05 1.974825e-05 4.977081e-06
[2044,] 1.215012e-05 1.763562e-05 3.757620e-06
[2045,] 1.164803e-05 1.636769e-05 3.627845e-06
[2046,] 9.479657e-06 2.552143e-05 2.347322e-06
[2047,] 1.263642e-05 2.118734e-05 2.999109e-06
[2048,] 1.231621e-05 1.688549e-05 4.053110e-06
[2049,] 1.238917e-05 1.761307e-05 3.861181e-06
[2050,] 9.673233e-06 2.460385e-05 2.402959e-06
[2051,] 1.272256e-05 1.710482e-05 4.357116e-06
[2052,] 8.303187e-06 1.639208e-05 2.619078e-06
[2053,] 8.342177e-06 1.644827e-05 2.584163e-06
[2054,] 9.742464e-06 1.682529e-05 3.173522e-06
[2055,] 7.585002e-06 1.641858e-05 2.383385e-06
[2056,] 7.465048e-06 2.122703e-05 2.077301e-06
[2057,] 1.770092e-05 1.819380e-05 5.288603e-06
[2058,] 1.017576e-05 1.963133e-05 3.675494e-06
[2059,] 7.766181e-06 1.642806e-05 2.431159e-06
[2060,] 9.644195e-06 1.683151e-05 3.147677e-06
[2061,] 9.509894e-06 1.685093e-05 3.117898e-06
[2062,] 9.016545e-06 1.690090e-05 2.986878e-06
[2063,] 8.703977e-06 1.682068e-05 2.840478e-06
[2064,] 6.889356e-06 2.095366e-05 2.304238e-06
[2065,] 6.848881e-06 1.644468e-05 2.239236e-06
[2066,] 6.406829e-06 2.051511e-05 1.920712e-06
[2067,] 6.728396e-06 1.640008e-05 2.168894e-06
[2068,] 8.116561e-06 1.689293e-05 2.670799e-06
[2069,] 9.551148e-06 1.879175e-05 3.286815e-06
[2070,] 8.618687e-06 1.685219e-05 2.805528e-06
[2071,] 8.280403e-06 1.684896e-05 2.696179e-06
[2072,] 1.848044e-05 2.250310e-05 8.619826e-06
[2073,] 2.059780e-05 1.901677e-05 5.467293e-06
[2074,] 1.906825e-05 1.749528e-05 6.336159e-06
[2075,] 1.550312e-05 1.740692e-05 4.472113e-06
[2076,] 1.499504e-05 1.974960e-05 4.939451e-06
[2077,] 1.833120e-05 1.850665e-05 6.537562e-06
[2078,] 1.983886e-05 2.166512e-05 8.419102e-06
[2079,] 1.705638e-05 2.676667e-05 4.197614e-06
[2080,] 2.041450e-05 1.838093e-05 7.165155e-06
[2081,] 1.565668e-05 2.030085e-05 4.179613e-06
[2082,] 2.322028e-05 2.970752e-05 1.323768e-05
[2083,] 1.954509e-05 1.990470e-05 4.489744e-06
[2084,] 2.169762e-05 3.090633e-05 1.252000e-05
[2085,] 2.226781e-05 3.046578e-05 1.279757e-05
[2086,] 1.496696e-05 2.011854e-05 5.985791e-06
[2087,] 1.547755e-05 2.312115e-05 4.798013e-06
[2088,] 2.336652e-05 3.111215e-05 1.369586e-05
[2089,] 2.119647e-05 3.067153e-05 1.213343e-05
[2090,] 2.176551e-05 2.962945e-05 1.225314e-05
[2091,] 2.308510e-05 3.023456e-05 1.328417e-05
[2092,] 1.427263e-05 2.011663e-05 5.687238e-06
[2093,] 1.643046e-05 2.022886e-05 4.414596e-06
[2094,] 5.956664e-05 2.169555e-05 2.967876e-05
[2095,] 2.211607e-05 3.079916e-05 1.277665e-05
[2096,] 1.486202e-05 1.998769e-05 5.905652e-06
[2097,] 1.135890e-05 2.382197e-05 4.286879e-06
[2098,] 1.459598e-05 1.999677e-05 5.795168e-06
[2099,] 3.072670e-05 1.869341e-05 1.263563e-05
[2100,] 1.863200e-05 1.921692e-05 5.391921e-06
[2101,] 2.270476e-05 2.160993e-05 1.030226e-05
[2102,] 1.619378e-05 2.257574e-05 7.226438e-06
[2103,] 1.499325e-05 1.990040e-05 5.926867e-06
[2104,] 1.491027e-05 1.990239e-05 5.891026e-06
[2105,] 1.569289e-05 2.045679e-05 4.043589e-06
[2106,] 1.548277e-05 2.006482e-05 6.196007e-06
[2107,] 4.831063e-05 1.926446e-05 2.034086e-05
[2108,] 2.245313e-05 2.513331e-05 1.132529e-05
[2109,] 2.282536e-05 1.891992e-05 6.202599e-06
[2110,] 2.036107e-05 2.824361e-05 1.103521e-05
[2111,] 4.764535e-05 1.864433e-05 1.915994e-05
[2112,] 1.755933e-05 2.069597e-05 4.342908e-06
[2113,] 4.571802e-05 1.873571e-05 1.849567e-05
[2114,] 6.813470e-06 2.086654e-05 2.257683e-06
[2115,] 1.429393e-05 1.978365e-05 5.608834e-06
[2116,] 1.646185e-05 2.128035e-05 4.067897e-06
[2117,] 2.026938e-05 2.717090e-05 1.074000e-05
[2118,] 1.406779e-05 1.963197e-05 5.473967e-06
[2119,] 2.200403e-05 2.579286e-05 1.140496e-05
[2120,] 5.619381e-05 1.806685e-05 2.155170e-05
[2121,] 1.469076e-05 1.968759e-05 5.748972e-06
[2122,] 1.648170e-05 2.161975e-05 4.193653e-06
[2123,] 3.828151e-05 1.784733e-05 1.484437e-05
[2124,] 1.475440e-05 2.019607e-05 5.912218e-06
[2125,] 1.605239e-05 2.337830e-05 4.812492e-06
[2126,] 1.681937e-04 2.456413e-05 9.668462e-05
[2127,] 2.282854e-05 2.935367e-05 1.388315e-05
[2128,] 1.572490e-05 2.191036e-05 4.995040e-06
[2129,] 1.464944e-05 3.036157e-05 8.216498e-06
[2130,] 2.362215e-05 2.867606e-05 1.420027e-05
[2131,] 1.644692e-05 2.137968e-05 5.310553e-06
[2132,] 9.094312e-06 1.714297e-05 2.871474e-06
[2133,] 1.143090e-05 1.977722e-05 3.764370e-06
[2134,] 5.130672e-05 1.753790e-05 1.167304e-05
[2135,] 5.977997e-05 1.808993e-05 1.207357e-05
[2136,] 6.270207e-05 1.810950e-05 1.242898e-05
[2137,] 1.071454e-05 2.175254e-05 3.566625e-06
[2138,] 3.460543e-05 2.059482e-05 1.176675e-05
[2139,] 1.701444e-05 2.288231e-05 5.834845e-06
[2140,] 8.001260e-06 1.700609e-05 2.626897e-06
[2141,] 2.237557e-05 2.040795e-05 5.598413e-06
[2142,] 1.703585e-05 2.300228e-05 5.962079e-06
[2143,] 1.478280e-05 1.965827e-05 4.618541e-06
[2144,] 5.283032e-05 1.808279e-05 1.101002e-05
[2145,] 1.701499e-05 2.290103e-05 5.872955e-06
[2146,] 1.612311e-05 1.968762e-05 4.955541e-06
[2147,] 5.436196e-05 1.811246e-05 1.115031e-05
[2148,] 1.701968e-05 2.305523e-05 5.913619e-06
[2149,] 1.941530e-05 1.973661e-05 5.047502e-06
[2150,] 1.646272e-05 1.974218e-05 4.991735e-06
[2151,] 5.615719e-05 1.806803e-05 1.158251e-05
[2152,] 6.487990e-06 1.970751e-05 2.011157e-06
[2153,] 6.217552e-05 1.778578e-05 9.327463e-06
[2154,] 1.484901e-05 1.969326e-05 4.592851e-06
[2155,] 2.242346e-05 1.950764e-05 4.889849e-06
[2156,] 2.056157e-05 1.680694e-05 5.610945e-06
[2157,] 2.041161e-05 2.264836e-05 4.334394e-06
[2158,] 7.796324e-06 1.787897e-05 2.364858e-06
[2159,] 7.988832e-06 1.658074e-05 2.601284e-06
[2160,] 1.530504e-05 1.997252e-05 5.029222e-06
[2161,] 7.602449e-06 1.695432e-05 2.492338e-06
[2162,] 1.645204e-05 2.064989e-05 5.004180e-06
[2163,] 8.129703e-06 1.676682e-05 2.479613e-06
[2164,] 1.558128e-05 2.031134e-05 5.411083e-06
[2165,] 1.833820e-05 2.471650e-05 4.646830e-06
[2166,] 8.751574e-06 1.659271e-05 2.651314e-06
[2167,] 1.568630e-05 1.976128e-05 4.756752e-06
[2168,] 8.140288e-06 1.676298e-05 2.694460e-06
[2169,] 8.302466e-05 1.746295e-05 1.552997e-05
[2170,] 8.130662e-06 1.669931e-05 2.677456e-06
[2171,] 7.855724e-06 1.707033e-05 2.601076e-06
[2172,] 7.715955e-06 1.811956e-05 2.681929e-06
[2173,] 1.775815e-05 1.868226e-05 5.504454e-06
[2174,] 1.578998e-05 1.985118e-05 4.715877e-06
[2175,] 1.690134e-05 1.975450e-05 4.328160e-06
[2176,] 8.437400e-06 1.669409e-05 2.782630e-06
[2177,] 8.292347e-06 1.656626e-05 2.696785e-06
[2178,] 8.452155e-06 1.668726e-05 2.785312e-06
[2179,] 8.075006e-06 1.671075e-05 2.660605e-06
[2180,] 1.690647e-05 1.680460e-05 4.496795e-06
[2181,] 1.981278e-05 1.661203e-05 5.295859e-06
[2182,] 2.029202e-05 1.648489e-05 5.555852e-06
[2183,] 2.120164e-05 1.649995e-05 5.763466e-06
[2184,] 1.136321e-05 2.309828e-05 4.296638e-06
[2185,] 1.065468e-04 2.040594e-05 1.709041e-05
[2186,] 1.833803e-05 1.979948e-05 5.436904e-06
[2187,] 1.129936e-04 2.048495e-05 1.781678e-05
[2188,] 1.038806e-04 2.030132e-05 1.687824e-05
[2189,] 1.852453e-05 2.233136e-05 5.258865e-06
[2190,] 8.615995e-05 2.154413e-05 1.329381e-05
[2191,] 1.056488e-04 2.094308e-05 1.628793e-05
[2192,] 2.006803e-05 2.226379e-05 5.672644e-06
[2193,] 1.093393e-04 2.062880e-05 1.714666e-05
[2194,] 9.933548e-05 2.036198e-05 1.620548e-05
[2195,] 1.086799e-04 2.025699e-05 1.758369e-05
[2196,] 2.952258e-05 1.830531e-05 5.557136e-06
[2197,] 3.107911e-05 1.892999e-05 6.197726e-06
[2198,] 8.339785e-05 2.090835e-05 1.349146e-05
[2199,] 3.485152e-05 2.146495e-05 5.858678e-06
[2200,] 1.873112e-05 2.230445e-05 5.319354e-06
[2201,] 9.960440e-05 2.057460e-05 1.596161e-05
[2202,] 1.501491e-05 1.974604e-05 4.572464e-06
[2203,] 1.684240e-05 2.050305e-05 4.653203e-06
[2204,] 9.146443e-05 2.045325e-05 1.503083e-05
[2205,] 3.711283e-05 2.388226e-05 5.728649e-06
[2206,] 1.924841e-05 2.229759e-05 5.449736e-06
[2207,] 9.577528e-05 2.073194e-05 1.527069e-05
[2208,] 1.698376e-05 2.269362e-05 5.732324e-06
[2209,] 1.150281e-04 2.037497e-05 1.823270e-05
[2210,] 1.140861e-04 2.048375e-05 1.796083e-05
[2211,] 3.920298e-05 2.441099e-05 5.855410e-06
[2212,] 1.480423e-05 1.981695e-05 4.455085e-06
[2213,] 1.040876e-04 2.047668e-05 1.667059e-05
[2214,] 9.584828e-05 2.071115e-05 1.530455e-05
[2215,] 2.059397e-05 2.386466e-05 5.360454e-06
[2216,] 8.367923e-05 2.018994e-05 1.426386e-05
[2217,] 1.039966e-04 2.005764e-05 1.725256e-05
[2218,] 3.235665e-05 2.479930e-05 5.093748e-06
[2219,] 3.249361e-05 1.891644e-05 6.416817e-06
[2220,] 1.698486e-05 2.253059e-05 5.703732e-06
[2221,] 9.692721e-05 2.061867e-05 1.555367e-05
[2222,] 3.172722e-05 2.647216e-05 4.851921e-06
[2223,] 3.425673e-05 1.928311e-05 6.539052e-06
[2224,] 9.244877e-05 2.054650e-05 1.504343e-05
[2225,] 3.122272e-05 1.899373e-05 6.191463e-06
[2226,] 1.000685e-04 2.062179e-05 1.595464e-05
[2227,] 1.007994e-04 2.075467e-05 1.589096e-05
[2228,] 8.883417e-05 2.065970e-05 1.443910e-05
[2229,] 1.681494e-05 1.855648e-05 5.072732e-06
[2230,] 9.809031e-05 2.040943e-05 1.595303e-05
[2231,] 9.756234e-05 2.046549e-05 1.581357e-05
[2232,] 9.733940e-05 2.049092e-05 1.575080e-05
[2233,] 1.085800e-04 2.034629e-05 1.742473e-05
[2234,] 6.322534e-06 1.829421e-05 2.007465e-06
[2235,] 1.197852e-05 1.971390e-05 3.293046e-06
[2236,] 9.806192e-05 2.059615e-05 1.571908e-05
[2237,] 1.995823e-05 2.231650e-05 5.620701e-06
[2238,] 2.214641e-05 2.372158e-05 4.018948e-06
[2239,] 1.001611e-04 2.055898e-05 1.603844e-05
[2240,] 1.462093e-05 2.221248e-05 4.450053e-06
[2241,] 9.410047e-05 2.039805e-05 1.544257e-05
[2242,] 2.066244e-05 2.228573e-05 4.049030e-06
[2243,] 2.141989e-04 2.140909e-05 2.918947e-05
[2244,] 1.022431e-05 1.978570e-05 3.288407e-06
[2245,] 1.450222e-05 1.999803e-05 4.288634e-06
[2246,] 1.980497e-05 2.229454e-05 5.591510e-06
[2247,] 1.015414e-04 2.094005e-05 1.577074e-05
[2248,] 1.043547e-04 2.065692e-05 1.646375e-05
[2249,] 2.204230e-05 2.374327e-05 4.004611e-06
[2250,] 2.003875e-05 2.231679e-05 5.640810e-06
[2251,] 3.338791e-05 2.279178e-05 1.758215e-05
[2252,] 1.967603e-05 2.231679e-05 5.550406e-06
[2253,] 1.011099e-05 1.869145e-05 2.871200e-06
[2254,] 9.980453e-06 1.916557e-05 2.827192e-06
[2255,] 1.895123e-05 2.231866e-05 5.368817e-06
[2256,] 1.135759e-05 1.988038e-05 3.138960e-06
[2257,] 1.216913e-05 1.752736e-05 3.543087e-06
[2258,] 1.316484e-05 1.686469e-05 3.903732e-06
[2259,] 1.921971e-05 1.693608e-05 5.613744e-06
[2260,] 1.428834e-05 2.020319e-05 4.156769e-06
[2261,] 1.184968e-05 1.960710e-05 3.290175e-06
[2262,] 1.386100e-05 2.032335e-05 4.009924e-06
[2263,] 2.267936e-05 1.672151e-05 6.428205e-06
[2264,] 9.607729e-06 1.991752e-05 3.044775e-06
[2265,] 7.388309e-06 1.916180e-05 2.412254e-06
[2266,] 1.531202e-05 2.007909e-05 3.493908e-06
[2267,] 1.721975e-05 2.183347e-05 6.209950e-06
[2268,] 1.724051e-05 2.194430e-05 6.261045e-06
[2269,] 1.360796e-05 2.006841e-05 4.022352e-06
[2270,] 1.484063e-05 2.482785e-05 3.921320e-06
[2271,] 1.729269e-05 2.189282e-05 6.277491e-06
[2272,] 1.123005e-05 1.796561e-05 3.050899e-06
[2273,] 2.063739e-05 2.233187e-05 5.783135e-06
[2274,] 2.020242e-05 2.205019e-05 5.796377e-06
[2275,] 3.351558e-05 2.776501e-05 2.500097e-05
[2276,] 3.099799e-05 2.307235e-05 7.941660e-06
[2277,] 2.575082e-05 1.977339e-05 5.113302e-06
[2278,] 6.470874e-06 1.945019e-05 2.070934e-06
[2279,] 2.899341e-05 2.073074e-05 5.314197e-06
[2280,] 2.312302e-05 1.692474e-05 5.375180e-06
[2281,] 8.133657e-06 2.093988e-05 2.687019e-06
[2282,] 1.591092e-05 2.573765e-05 5.188279e-06
[2283,] 1.374848e-05 1.666240e-05 3.903524e-06
[2284,] 2.147700e-05 2.428220e-05 5.298003e-06
[2285,] 1.370322e-05 1.673360e-05 3.879484e-06
[2286,] 1.380227e-05 1.670164e-05 3.900765e-06
[2287,] 1.958101e-05 1.677664e-05 5.824367e-06
[2288,] 3.150045e-05 2.180242e-05 8.969027e-06
[2289,] 6.712036e-06 1.922386e-05 2.175591e-06
[2290,] 1.398454e-05 1.665200e-05 3.943869e-06
[2291,] 1.818764e-05 1.894236e-05 5.576388e-06
[2292,] 5.773437e-06 1.769460e-05 1.846794e-06
[2293,] 2.009251e-05 1.680348e-05 5.991994e-06
[2294,] 2.070230e-05 2.440747e-05 5.123402e-06
[2295,] 1.377272e-05 1.684317e-05 3.870750e-06
[2296,] 6.810660e-06 1.995969e-05 2.138991e-06
[2297,] 6.881202e-06 1.826923e-05 2.107495e-06
[2298,] 2.932780e-05 2.211980e-05 8.088094e-06
[2299,] 1.561714e-05 1.995546e-05 5.231683e-06
[2300,] 1.418563e-05 1.685991e-05 4.011457e-06
[2301,] 3.341318e-05 2.285494e-05 8.731456e-06
[2302,] 8.398022e-06 2.289455e-05 2.279184e-06
[2303,] 1.026591e-05 1.954278e-05 3.462693e-06
[2304,] 9.861405e-06 2.061832e-05 3.585167e-06
[2305,] 1.473093e-05 1.993469e-05 5.356038e-06
[2306,] 1.736755e-05 1.707216e-05 4.838620e-06
[2307,] 2.009549e-05 1.995206e-05 6.604464e-06
[2308,] 1.969553e-05 1.652532e-05 5.494104e-06
[2309,] 6.480531e-06 1.833147e-05 2.104934e-06
[2310,] 1.568801e-05 1.800070e-05 4.159720e-06
[2311,] 1.081608e-05 2.584311e-05 3.064179e-06
[2312,] 7.226583e-06 2.153678e-05 1.991455e-06
[2313,] 2.345078e-05 1.841196e-05 4.713368e-06
[2314,] 1.002778e-05 2.486084e-05 2.965585e-06
[2315,] 9.247990e-06 2.336407e-05 3.356842e-06
[2316,] 1.686232e-05 2.531354e-05 7.222857e-06
[2317,] 1.687516e-05 2.503617e-05 7.167274e-06
[2318,] 7.614687e-06 3.646937e-05 2.109128e-06
[2319,] 1.688845e-05 2.541605e-05 7.269349e-06
[2320,] 8.310842e-06 2.226306e-05 2.995003e-06
[2321,] 6.652927e-06 3.312970e-05 2.563922e-06
[2322,] 1.695461e-05 2.497111e-05 7.242789e-06
[2323,] 6.713199e-06 2.438918e-05 2.391838e-06
[2324,] 5.501353e-06 2.012280e-05 1.756441e-06
[2325,] 6.576643e-06 2.148284e-05 2.323997e-06
[2326,] 5.419366e-06 2.160448e-05 1.880440e-06
[2327,] 1.043354e-05 2.267155e-05 3.191845e-06
[2328,] 6.698577e-06 1.953544e-05 2.154953e-06
[2329,] 7.191112e-06 2.227635e-05 2.226456e-06
[2330,] 1.817470e-05 1.733700e-05 5.006339e-06
[2331,] 1.752013e-05 1.765619e-05 4.524578e-06
[2332,] 5.242764e-06 1.679590e-05 1.718010e-06
[2333,] 5.241590e-06 1.872763e-05 1.728790e-06
[2334,] 5.304478e-06 2.462669e-05 1.866973e-06
[2335,] 5.501982e-06 2.499890e-05 2.015311e-06
[2336,] 5.566603e-06 2.178161e-05 1.993571e-06
[2337,] 5.493992e-06 2.515538e-05 2.012619e-06
[2338,] 5.443592e-06 2.527764e-05 1.980709e-06
[2339,] 6.976271e-06 1.842091e-05 2.262465e-06
[2340,] 5.767115e-06 1.963724e-05 1.907490e-06
[2341,] 7.084437e-06 2.176600e-05 2.569832e-06
[2342,] 5.247549e-06 1.914623e-05 1.741017e-06
[2343,] 5.445786e-06 1.675856e-05 1.757113e-06
[2344,] 5.411297e-06 2.488425e-05 1.952674e-06
[2345,] 9.537667e-06 2.288204e-05 3.440270e-06
[2346,] 5.245139e-06 1.936232e-05 1.730466e-06
[2347,] 5.249755e-06 1.982589e-05 1.730221e-06
[2348,] 1.755076e-05 2.137130e-05 5.664342e-06
[2349,] 5.638211e-06 1.847444e-05 1.944815e-06
[2350,] 1.429946e-05 2.262245e-05 5.014208e-06
[2351,] 6.590179e-06 1.840075e-05 2.154066e-06
[2352,] 5.240817e-06 1.876358e-05 1.730424e-06
[2353,] 5.642822e-06 1.755547e-05 1.840548e-06
[2354,] 5.595443e-06 1.869645e-05 1.932531e-06
[2355,] 5.724737e-06 1.965152e-05 1.889640e-06
[2356,] 5.307352e-06 1.857550e-05 1.771802e-06
[2357,] 5.260985e-06 1.951457e-05 1.760402e-06
[2358,] 1.442034e-05 2.417281e-05 5.738984e-06
[2359,] 5.274959e-06 1.935506e-05 1.766199e-06
[2360,] 7.502642e-06 1.861713e-05 2.326244e-06
[2361,] 5.859260e-06 1.978823e-05 1.956192e-06
[2362,] 1.398301e-05 2.239442e-05 5.208911e-06
[2363,] 1.461234e-05 2.214763e-05 4.826107e-06
[2364,] 6.420395e-06 1.687846e-05 2.057591e-06
[2365,] 1.569526e-05 2.433977e-05 6.664952e-06
[2366,] 1.187184e-05 3.668144e-05 6.060700e-06
[2367,] 5.587357e-06 1.653110e-05 1.791068e-06
[2368,] 6.057427e-06 3.116697e-05 1.749604e-06
[2369,] 2.118795e-05 2.021831e-05 7.666710e-06
[2370,] 5.890806e-06 2.529467e-05 2.185813e-06
[2371,] 1.265363e-04 3.145078e-05 1.411371e-04
[2372,] 5.826070e-06 2.074257e-05 2.117109e-06
[2373,] 1.054823e-05 2.085567e-05 3.246702e-06
[2374,] 5.353290e-06 1.753779e-05 1.776254e-06
[2375,] 5.520735e-06 1.836628e-05 1.828423e-06
[2376,] 9.560268e-06 2.174995e-05 2.444476e-06
[2377,] 1.540294e-05 2.663611e-05 7.777548e-06
[2378,] 1.539728e-05 2.673159e-05 7.795823e-06
[2379,] 1.546236e-05 2.176554e-05 6.554365e-06
[2380,] 8.732944e-06 2.068719e-05 2.641738e-06
[2381,] 8.934972e-06 2.306599e-05 2.588235e-06
[2382,] 9.029384e-06 2.161435e-05 3.136192e-06
[2383,] 9.183935e-06 4.384068e-05 2.224855e-06
[2384,] 8.973982e-06 2.910166e-05 2.384752e-06
[2385,] 9.230074e-06 4.140106e-05 2.249209e-06
[2386,] 1.045489e-05 3.983880e-05 2.452730e-06
[2387,] 1.004865e-05 4.126427e-05 2.371322e-06
[2388,] 1.031522e-05 4.075922e-05 2.416070e-06
[2389,] 1.248341e-05 1.664633e-05 4.214480e-06
[2390,] 9.893440e-06 4.016572e-05 2.357037e-06
[2391,] 1.578732e-05 3.771486e-05 1.054797e-05
[2392,] 1.595683e-05 3.769328e-05 1.081033e-05
[2393,] 1.029068e-05 1.685984e-05 3.552045e-06
[2394,] 1.051526e-05 3.652075e-05 2.518551e-06
[2395,] 9.598722e-06 2.237082e-05 2.773276e-06
[2396,] 1.485569e-05 2.126571e-05 4.868089e-06
[2397,] 1.072058e-05 3.931810e-05 2.519255e-06
[2398,] 9.725709e-06 2.235429e-05 2.809118e-06
[2399,] 9.479639e-06 1.927495e-05 3.450779e-06
[2400,] 1.790742e-05 2.123523e-05 7.305494e-06
[2401,] 1.025875e-05 3.914782e-05 2.449835e-06
[2402,] 1.572690e-05 3.916855e-05 1.074364e-05
[2403,] 1.526485e-05 3.933421e-05 9.994615e-06
[2404,] 5.721526e-06 1.875319e-05 1.829371e-06
[2405,] 1.638550e-05 3.651581e-05 1.118563e-05
[2406,] 1.622645e-05 3.634854e-05 1.090828e-05
[2407,] 8.453186e-06 2.246129e-05 2.484200e-06
[2408,] 1.645316e-05 4.141591e-05 9.989147e-06
[2409,] 1.650450e-05 3.479077e-05 1.090592e-05
[2410,] 6.302983e-06 1.993300e-05 2.236904e-06
[2411,] 6.034843e-06 2.911542e-05 2.352970e-06
[2412,] 6.414448e-06 4.385580e-05 1.802537e-06
[2413,] 8.828165e-06 2.219091e-05 3.080823e-06
[2414,] 5.920385e-06 1.970570e-05 2.057627e-06
[2415,] 1.695282e-05 3.020837e-05 8.821669e-06
[2416,] 8.458163e-06 3.828334e-05 2.155449e-06
[2417,] 1.550544e-05 3.148438e-05 8.824253e-06
[2418,] 9.244277e-06 4.035433e-05 2.257754e-06
[2419,] 1.626822e-05 3.379854e-05 1.031778e-05
[2420,] 1.635721e-05 3.417992e-05 1.054503e-05
[2421,] 1.060700e-05 3.924721e-05 2.474717e-06
[2422,] 1.012817e-05 3.929486e-05 2.400642e-06
[2423,] 8.521330e-06 1.641042e-05 2.729286e-06
[2424,] 1.442578e-05 3.755080e-05 8.390072e-06
[2425,] 1.666453e-05 3.170066e-05 1.031924e-05
[2426,] 1.014627e-05 2.299682e-05 2.876620e-06
[2427,] 1.259536e-05 1.659164e-05 4.217743e-06
[2428,] 5.658190e-06 2.013868e-05 1.836921e-06
[2429,] 1.594043e-05 3.106336e-05 9.276694e-06
[2430,] 5.865874e-06 2.204055e-05 1.855242e-06
[2431,] 2.215024e-05 1.897744e-05 7.621527e-06
[2432,] 1.637424e-05 3.115804e-05 9.822852e-06
[2433,] 1.025081e-05 4.222365e-05 2.388913e-06
[2434,] 1.637893e-05 3.179291e-05 1.000567e-05
[2435,] 8.513486e-06 2.122883e-05 2.885968e-06
[2436,] 9.425362e-06 3.809006e-05 2.304653e-06
[2437,] 1.616962e-05 2.449852e-05 7.733700e-06
[2438,] 1.662575e-05 2.692441e-05 8.831375e-06
[2439,] 1.592832e-05 2.405270e-05 7.427308e-06
[2440,] 7.142617e-06 1.899425e-05 2.342031e-06
[2441,] 8.042112e-06 3.405719e-05 2.136853e-06
[2442,] 5.484479e-06 1.661283e-05 1.761404e-06
[2443,] 1.629291e-05 3.012122e-05 9.417693e-06
[2444,] 1.601005e-05 2.434956e-05 7.555177e-06
[2445,] 1.721471e-05 1.867412e-05 5.334921e-06
[2446,] 7.903736e-06 3.625083e-05 2.102228e-06
[2447,] 1.631204e-05 3.273648e-05 1.017068e-05
[2448,] 8.085956e-06 3.753072e-05 2.122834e-06
[2449,] 8.928235e-06 2.299894e-05 3.181506e-06
[2450,] 1.620982e-05 3.034937e-05 9.408884e-06
[2451,] 1.485173e-05 3.669425e-05 8.999450e-06
[2452,] 1.661203e-05 3.180192e-05 1.028573e-05
[2453,] 1.628332e-05 3.194244e-05 9.924087e-06
[2454,] 2.761672e-05 2.097043e-05 8.319563e-06
[2455,] 8.960521e-06 2.226751e-05 3.153454e-06
[2456,] 1.584275e-05 2.723726e-05 8.184769e-06
[2457,] 1.631356e-05 2.743028e-05 8.702076e-06
[2458,] 8.401916e-06 2.345243e-05 2.439957e-06
[2459,] 9.373651e-06 1.668982e-05 3.177223e-06
[2460,] 7.847206e-06 3.096130e-05 2.131431e-06
[2461,] 7.885248e-06 3.113952e-05 2.135956e-06
[2462,] 1.642163e-05 1.745274e-05 4.762651e-06
[2463,] 1.621972e-05 2.966670e-05 9.219720e-06
[2464,] 7.524331e-06 3.020232e-05 2.088620e-06
[2465,] 1.634272e-05 1.872958e-05 5.315637e-06
[2466,] 7.587658e-06 2.109353e-05 2.323327e-06
[2467,] 1.482936e-05 3.038590e-05 7.486234e-06
[2468,] 2.682001e-05 2.958645e-05 4.911868e-06
[2469,] 5.572078e-06 2.286946e-05 1.958163e-06
[2470,] 8.190740e-06 1.922689e-05 2.676219e-06
[2471,] 5.770240e-06 2.024117e-05 1.876537e-06
[2472,] 5.652078e-06 1.994439e-05 1.857277e-06
[2473,] 5.686206e-06 2.395374e-05 2.051180e-06
[2474,] 5.635017e-06 1.938008e-05 1.861070e-06
[2475,] 2.371493e-05 4.998108e-05 3.632694e-06
[2476,] 5.639727e-06 2.002402e-05 1.867801e-06
[2477,] 2.637157e-05 4.573741e-05 3.998161e-06
[2478,] 1.130877e-05 2.286903e-05 4.194870e-06
[2479,] 1.079303e-05 1.162620e-04 2.011071e-06
[2480,] 1.127949e-05 1.164413e-04 2.047089e-06
[2481,] 1.296370e-05 1.922497e-05 4.356898e-06
[2482,] 1.143952e-05 8.250561e-05 2.130011e-06
[2483,] 8.021499e-06 2.056295e-04 1.969724e-06
[2484,] 5.645847e-06 2.009903e-05 1.861058e-06
[2485,] 8.494836e-06 2.032358e-04 1.968457e-06
[2486,] 1.152673e-05 7.580747e-05 2.159633e-06
[2487,] 8.414715e-06 3.007871e-04 1.970300e-06
[2488,] 5.679732e-06 2.086788e-05 1.857785e-06
[2489,] 1.046374e-05 2.257220e-05 3.472120e-06
[2490,] 1.038072e-05 2.215291e-05 3.626839e-06
[2491,] 6.662351e-06 2.562415e-05 1.969954e-06
[2492,] 9.538972e-06 2.086002e-05 2.834028e-06
[2493,] 1.438878e-05 1.958307e-05 3.831690e-06
[2494,] 1.367533e-05 2.043704e-05 3.827504e-06
[2495,] 1.089821e-05 2.172571e-05 3.185676e-06
[2496,] 5.407431e-06 1.653054e-05 1.747871e-06
[2497,] 5.415417e-06 1.654603e-05 1.749221e-06
[2498,] 5.423387e-06 1.652693e-05 1.751998e-06
[2499,] 5.438724e-06 1.654837e-05 1.754788e-06
[2500,] 9.931734e-06 2.121412e-05 2.903473e-06
[2501,] 1.509091e-05 1.826535e-05 4.145405e-06
[2502,] 9.303425e-06 1.778573e-05 2.602313e-06
[2503,] 9.628428e-06 1.812877e-05 2.644758e-06
[2504,] 9.556948e-06 1.811670e-05 2.627576e-06
[2505,] 6.707195e-06 1.924534e-05 2.159550e-06
[2506,] 9.108218e-06 2.082189e-05 2.380136e-06
[2507,] 8.969294e-06 2.054581e-05 2.694629e-06
[2508,] 1.501545e-05 2.101195e-05 3.877903e-06
[2509,] 5.461852e-06 1.648790e-05 1.764045e-06
[2510,] 5.444477e-06 1.657620e-05 1.759329e-06
[2511,] 1.228511e-05 1.839190e-05 3.693781e-06
[2512,] 5.650316e-06 1.681180e-05 1.801825e-06
[2513,] 5.399683e-06 1.655956e-05 1.748673e-06
[2514,] 5.434162e-06 1.655339e-05 1.758021e-06
[2515,] 5.429887e-06 1.653345e-05 1.758309e-06
[2516,] 5.451754e-06 1.658474e-05 1.760855e-06
[2517,] 5.419922e-06 1.671031e-05 1.748017e-06
[2518,] 5.445498e-06 1.654827e-05 1.761394e-06
[2519,] 5.428516e-06 1.658776e-05 1.754820e-06
[2520,] 9.587391e-06 2.073493e-05 2.833153e-06
[2521,] 1.299725e-05 1.826396e-05 3.981061e-06
[2522,] 5.500869e-06 1.727562e-05 1.751673e-06
[2523,] 1.532272e-05 2.107184e-05 4.977934e-06
[2524,] 5.393266e-06 1.769198e-05 1.730339e-06
[2525,] 5.417623e-06 1.742728e-05 1.735399e-06
[2526,] 1.294166e-05 1.827948e-05 3.965801e-06
[2527,] 9.074225e-06 2.247802e-05 3.066754e-06
[2528,] 9.955045e-06 1.765106e-05 3.016327e-06
[2529,] 5.313111e-06 1.684510e-05 1.729581e-06
[2530,] 5.388449e-06 1.653714e-05 1.751072e-06
[2531,] 5.395399e-06 1.659567e-05 1.748825e-06
[2532,] 5.371024e-06 1.652132e-05 1.751203e-06
[2533,] 1.130020e-05 2.261265e-05 3.284749e-06
[2534,] 8.944411e-06 2.040643e-05 2.701905e-06
[2535,] 9.184139e-06 2.226829e-05 3.153555e-06
[2536,] 9.947488e-06 2.199101e-05 3.296328e-06
[2537,] 5.360835e-06 1.652596e-05 1.748617e-06
[2538,] 6.579319e-06 1.786676e-05 2.000804e-06
[2539,] 1.506779e-05 2.017611e-05 4.048994e-06
[2540,] 1.029303e-05 1.752592e-05 3.167503e-06
[2541,] 5.435789e-06 1.649671e-05 1.765306e-06
[2542,] 5.399240e-06 1.653664e-05 1.750841e-06
[2543,] 5.376442e-06 1.652921e-05 1.745238e-06
[2544,] 5.363221e-06 1.652160e-05 1.742166e-06
[2545,] 6.414927e-06 2.166169e-05 2.219858e-06
[2546,] 6.981640e-06 2.116092e-05 2.319347e-06
[2547,] 5.934425e-06 1.652855e-05 1.958980e-06
[2548,] 5.810183e-06 1.651661e-05 1.914320e-06
[2549,] 5.790733e-06 2.536415e-05 1.795243e-06
[2550,] 9.983147e-06 1.760379e-05 3.485838e-06
[2551,] 1.840452e-05 2.817384e-05 4.056425e-06
[2552,] 6.539973e-06 2.138807e-05 2.264004e-06
[2553,] 2.493941e-05 2.196909e-05 4.743698e-06
[2554,] 6.327551e-06 1.749612e-05 2.066323e-06
[2555,] 1.072086e-05 1.992408e-05 3.645860e-06
[2556,] 5.659139e-06 2.494236e-05 2.080150e-06
[2557,] 2.629493e-05 2.126104e-05 1.094093e-05
[2558,] 2.820201e-05 2.124755e-05 1.184007e-05
[2559,] 2.872897e-05 2.165864e-05 1.264491e-05
[2560,] 5.784032e-05 2.376228e-05 3.253122e-05
[2561,] 6.182261e-06 2.645993e-05 2.165317e-06
[2562,] 5.409632e-06 1.846924e-05 1.733216e-06
[2563,] 7.280047e-06 1.829020e-05 2.430759e-06
[2564,] 1.226881e-05 2.219602e-05 4.404973e-06
[2565,] 4.163825e-05 2.104839e-05 1.741107e-05
[2566,] 7.219113e-06 1.846001e-05 2.431991e-06
[2567,] 6.242204e-06 2.645783e-05 2.227733e-06
[2568,] 5.811423e-06 2.465779e-05 2.162875e-06
[2569,] 3.093856e-05 2.104857e-05 1.264203e-05
[2570,] 6.264589e-06 2.669728e-05 2.186498e-06
[2571,] 6.046758e-06 2.135049e-05 2.161949e-06
[2572,] 5.498148e-06 1.964426e-05 1.736065e-06
[2573,] 5.458376e-06 2.172813e-05 1.893467e-06
[2574,] 7.920366e-06 1.829474e-05 2.591200e-06
[2575,] 5.612552e-06 2.069747e-05 1.967223e-06
[2576,] 5.383439e-06 1.836367e-05 1.748350e-06
[2577,] 1.595037e-05 2.116841e-05 5.461549e-06
[2578,] 5.301750e-06 1.918212e-05 1.750384e-06
[2579,] 5.354377e-06 1.844872e-05 1.756991e-06
[2580,] 5.305715e-06 2.145065e-05 1.759247e-06
[2581,] 5.359849e-06 1.758083e-05 1.742087e-06
[2582,] 7.685568e-06 1.759610e-05 2.492875e-06
[2583,] 1.251854e-05 2.147322e-05 4.127169e-06
[2584,] 6.262598e-06 2.241044e-05 2.253380e-06
[2585,] 6.377713e-06 2.372493e-05 2.208575e-06
[2586,] 6.420184e-06 2.033793e-05 2.172255e-06
[2587,] 6.198785e-06 2.210912e-05 2.192373e-06
[2588,] 6.364771e-06 2.912386e-05 2.492257e-06
[2589,] 6.360844e-06 2.492564e-05 2.237748e-06
[2590,] 6.285688e-06 2.378766e-05 2.168075e-06
[2591,] 6.603737e-06 2.116961e-05 2.295129e-06
[2592,] 1.883813e-05 2.665044e-05 5.046005e-06
[2593,] 6.599369e-06 2.152857e-05 2.303190e-06
[2594,] 6.608018e-06 2.140677e-05 2.304742e-06
[2595,] 6.049863e-06 2.066762e-05 2.047876e-06
[2596,] 5.928420e-06 2.637815e-05 2.246581e-06
[2597,] 1.436971e-05 2.163886e-05 4.776362e-06
[2598,] 6.300389e-06 2.531695e-05 2.422276e-06
[2599,] 6.620987e-06 2.157259e-05 2.316066e-06
[2600,] 5.698238e-06 6.155219e-05 2.516595e-06
[2601,] 1.737341e-05 1.663521e-05 4.506047e-06
[2602,] 6.571330e-06 1.724994e-05 2.232867e-06
[2603,] 1.617841e-05 1.661548e-05 4.563343e-06
[2604,] 6.529158e-06 2.156186e-05 2.271345e-06
[2605,] 6.322625e-06 2.804575e-05 2.503046e-06
[2606,] 6.135814e-06 2.658998e-05 2.367858e-06
[2607,] 6.351870e-06 2.499414e-05 2.235419e-06
[2608,] 1.681021e-05 1.747376e-05 4.817157e-06
[2609,] 6.242448e-06 2.571870e-05 2.403360e-06
[2610,] 6.015042e-06 2.644308e-05 2.297268e-06
[2611,] 6.272605e-06 2.265543e-05 2.323874e-06
[2612,] 6.121467e-06 2.545752e-05 2.332900e-06
[2613,] 6.417168e-06 2.138876e-05 2.257519e-06
[2614,] 6.415148e-06 2.552625e-05 2.267601e-06
[2615,] 5.829568e-06 2.632660e-05 2.192499e-06
[2616,] 6.334413e-06 2.370975e-05 2.180724e-06
[2617,] 6.129927e-06 2.313741e-05 2.009429e-06
[2618,] 1.182910e-05 2.188748e-05 4.133545e-06
[2619,] 1.930778e-05 2.191572e-05 4.815496e-06
[2620,] 6.164039e-06 2.113050e-05 2.145515e-06
[2621,] 1.881668e-05 2.057841e-05 4.796998e-06
[2622,] 5.512512e-06 4.494780e-05 2.263831e-06
[2623,] 1.957201e-05 2.115469e-05 4.782813e-06
[2624,] 6.139102e-06 2.596079e-05 2.354052e-06
[2625,] 6.474183e-06 2.089759e-05 2.225965e-06
[2626,] 6.602802e-06 1.942024e-05 2.230916e-06
[2627,] 5.975258e-06 2.107315e-05 2.135232e-06
[2628,] 6.253156e-06 2.421119e-05 2.147763e-06
[2629,] 6.291795e-06 2.330789e-05 2.168709e-06
[2630,] 6.601919e-06 2.245433e-05 2.331650e-06
[2631,] 6.589206e-06 2.296127e-05 2.312111e-06
[2632,] 6.648966e-06 2.281857e-05 2.336486e-06
[2633,] 6.575256e-06 2.178935e-05 2.298608e-06
[2634,] 5.863707e-06 2.694157e-05 2.222536e-06
[2635,] 6.307984e-06 2.410630e-05 2.185990e-06
[2636,] 6.462977e-06 2.217614e-05 2.278246e-06
[2637,] 1.411728e-05 1.900803e-05 3.928101e-06
[2638,] 1.496385e-05 2.159834e-05 4.903633e-06
[2639,] 6.224526e-06 2.240126e-05 2.298310e-06
[2640,] 6.361253e-06 1.699905e-05 2.100529e-06
[2641,] 6.253529e-06 2.301311e-05 2.332403e-06
[2642,] 5.723314e-06 3.803769e-05 2.374507e-06
[2643,] 6.181691e-06 2.238985e-05 2.277521e-06
[2644,] 6.329790e-06 2.417635e-05 2.203005e-06
[2645,] 6.201663e-06 2.205425e-05 2.275392e-06
[2646,] 1.426706e-05 2.159407e-05 4.714896e-06
[2647,] 6.616841e-06 1.868658e-05 2.250004e-06
[2648,] 6.197091e-06 2.644863e-05 2.403468e-06
[2649,] 6.154434e-06 2.594084e-05 2.367455e-06
[2650,] 1.456033e-05 2.204020e-05 4.555465e-06
[2651,] 1.782420e-05 2.161441e-05 5.961526e-06
[2652,] 6.387153e-06 1.657457e-05 2.073018e-06
[2653,] 6.351612e-06 2.196837e-05 2.339931e-06
[2654,] 6.298310e-06 2.447693e-05 2.162164e-06
[2655,] 6.274588e-06 1.973052e-05 2.200301e-06
[2656,] 6.332486e-06 2.413214e-05 2.204811e-06
[2657,] 1.667224e-05 2.042421e-05 3.949407e-06
[2658,] 5.772419e-06 2.409574e-05 2.163961e-06
[2659,] 5.625288e-06 2.460134e-05 2.085554e-06
[2660,] 5.838897e-06 2.489001e-05 2.226037e-06
[2661,] 6.404086e-06 2.167706e-05 2.353248e-06
[2662,] 5.764195e-06 2.480496e-05 2.179072e-06
[2663,] 5.667981e-06 3.727975e-05 2.320353e-06
[2664,] 6.779105e-06 1.966731e-05 2.322823e-06
[2665,] 3.293379e-05 1.945644e-05 1.063521e-05
[2666,] 6.679775e-06 1.974258e-05 2.281200e-06
[2667,] 1.462923e-05 2.163999e-05 4.847284e-06
[2668,] 6.352361e-06 2.225263e-05 2.352207e-06
[2669,] 6.085885e-06 2.633938e-05 2.394075e-06
[2670,] 5.950914e-06 3.251462e-05 2.447278e-06
[2671,] 1.692921e-05 1.684813e-05 4.735833e-06
[2672,] 6.410787e-06 2.573105e-05 2.491395e-06
[2673,] 5.946631e-06 5.007092e-05 2.706533e-06
[2674,] 6.317500e-06 3.288945e-05 2.699512e-06
[2675,] 6.779247e-06 2.552434e-05 2.675027e-06
[2676,] 6.779741e-06 2.213339e-05 2.431448e-06
[2677,] 1.715783e-05 1.686024e-05 4.818639e-06
[2678,] 5.735636e-06 2.501993e-05 2.162261e-06
[2679,] 6.352589e-06 2.254972e-05 2.363653e-06
[2680,] 5.541814e-06 2.166506e-05 1.979839e-06
[2681,] 1.707767e-05 1.685705e-05 4.796378e-06
[2682,] 1.712322e-05 1.686373e-05 4.803613e-06
[2683,] 1.720276e-05 1.687222e-05 4.828447e-06
[2684,] 1.387049e-05 1.681785e-05 4.071671e-06
[2685,] 6.424556e-06 2.385840e-05 2.476197e-06
[2686,] 6.424244e-06 2.304484e-05 2.398371e-06
[2687,] 5.574987e-06 2.896152e-05 2.103057e-06
[2688,] 9.820790e-06 2.168610e-05 3.264736e-06
[2689,] 6.870402e-06 2.041500e-05 2.405336e-06
[2690,] 6.970708e-06 2.580852e-05 2.896121e-06
[2691,] 7.560574e-06 1.699297e-05 2.337628e-06
[2692,] 6.342274e-06 2.369508e-05 2.479401e-06
[2693,] 6.352448e-06 2.412940e-05 2.499173e-06
[2694,] 7.326093e-06 2.442688e-05 2.737083e-06
[2695,] 7.943451e-06 2.364718e-05 3.172672e-06
[2696,] 7.942368e-06 2.586669e-05 3.436975e-06
[2697,] 7.008629e-06 2.051549e-05 2.591940e-06
[2698,] 7.030695e-06 1.655986e-05 2.288403e-06
[2699,] 7.032257e-06 2.414856e-05 2.567992e-06
[2700,] 7.056369e-06 2.354997e-05 2.646048e-06
[2701,] 8.507623e-06 2.465710e-05 3.506292e-06
[2702,] 6.871077e-06 1.977340e-05 2.486228e-06
[2703,] 1.584297e-05 1.653146e-05 4.460217e-06
[2704,] 7.381603e-06 1.795560e-05 2.601713e-06
[2705,] 7.543926e-06 1.812677e-05 2.686454e-06
[2706,] 7.512292e-06 3.104932e-05 3.409511e-06
[2707,] 8.366124e-06 2.223900e-05 3.260716e-06
[2708,] 7.285543e-06 3.072174e-05 3.261017e-06
[2709,] 7.237304e-06 2.371710e-05 2.648807e-06
[2710,] 7.611456e-06 2.058848e-05 2.755023e-06
[2711,] 7.526199e-06 2.396183e-05 2.907745e-06
[2712,] 6.976292e-06 2.267289e-05 2.566039e-06
[2713,] 7.480568e-06 2.327701e-05 2.730181e-06
[2714,] 7.310103e-06 3.069356e-05 3.274882e-06
[2715,] 6.315454e-06 2.772316e-05 2.441057e-06
[2716,] 7.412623e-06 2.410062e-05 2.743728e-06
[2717,] 1.302342e-05 2.148361e-05 4.351785e-06
[2718,] 1.650323e-05 1.768190e-05 4.631798e-06
[2719,] 7.553451e-06 1.663460e-05 2.366211e-06
[2720,] 1.093463e-05 2.019406e-05 3.624505e-06
[2721,] 8.477631e-06 1.848437e-05 2.394518e-06
[2722,] 1.667729e-05 1.706760e-05 4.569295e-06
[2723,] 7.306473e-06 2.129706e-05 2.845912e-06
[2724,] 6.700413e-06 2.236128e-05 2.401386e-06
[2725,] 7.434457e-06 1.683196e-05 2.476978e-06
[2726,] 6.972834e-06 1.676560e-05 2.303789e-06
[2727,] 7.659255e-06 1.973891e-05 2.712034e-06
[2728,] 7.014300e-06 2.367932e-05 2.561348e-06
[2729,] 6.382791e-06 2.285197e-05 2.334322e-06
[2730,] 7.174698e-06 2.445071e-05 2.748906e-06
[2731,] 6.613165e-06 2.299074e-05 2.347290e-06
[2732,] 7.233347e-06 1.965945e-05 2.577323e-06
[2733,] 6.473459e-06 2.312797e-05 2.253410e-06
[2734,] 8.503619e-06 1.764565e-05 3.033742e-06
[2735,] 7.677071e-06 2.037279e-05 2.817245e-06
[2736,] 8.248301e-06 2.031142e-05 2.660247e-06
[2737,] 1.570642e-05 1.667778e-05 4.454689e-06
[2738,] 1.575098e-05 1.672495e-05 4.455564e-06
[2739,] 7.899093e-06 1.893762e-05 2.717468e-06
[2740,] 1.451194e-05 2.213789e-05 5.597003e-06
[2741,] 6.714727e-06 2.000936e-05 2.317059e-06
[2742,] 8.530164e-06 1.667616e-05 2.841908e-06
[2743,] 8.410160e-06 1.688481e-05 2.830359e-06
[2744,] 7.283136e-06 2.167807e-05 2.682257e-06
[2745,] 7.336784e-06 2.120383e-05 2.777243e-06
[2746,] 8.116670e-06 1.941004e-05 2.862775e-06
[2747,] 8.023138e-06 1.651052e-05 2.492625e-06
[2748,] 7.907880e-06 1.686668e-05 2.685709e-06
[2749,] 6.597719e-06 1.754730e-05 2.235004e-06
[2750,] 7.407773e-06 2.031983e-05 2.764524e-06
[2751,] 6.647528e-06 1.956455e-05 2.335615e-06
[2752,] 1.604909e-05 1.806492e-05 5.002395e-06
[2753,] 1.709821e-05 2.133076e-05 5.548747e-06
[2754,] 1.735664e-05 2.015178e-05 5.114674e-06
[2755,] 1.735081e-05 2.022127e-05 5.119476e-06
[2756,] 5.995596e-06 1.995892e-05 1.922457e-06
[2757,] 1.026504e-05 2.220463e-05 3.096335e-06
[2758,] 2.441294e-05 2.183217e-05 5.627776e-06
[2759,] 1.730452e-05 2.037329e-05 5.162749e-06
[2760,] 1.705587e-05 2.010354e-05 5.213236e-06
[2761,] 6.123005e-05 1.769831e-05 1.796426e-05
[2762,] 7.010273e-06 1.979453e-05 2.229678e-06
[2763,] 3.039996e-05 2.118845e-05 1.329236e-05
[2764,] 1.840956e-05 1.744004e-05 5.954350e-06
[2765,] 2.355305e-05 1.854158e-05 6.977900e-06
[2766,] 1.772386e-05 2.405543e-05 5.053759e-06
[2767,] 2.364668e-05 1.687080e-05 7.975972e-06
[2768,] 6.612954e-06 1.764244e-05 2.260354e-06
[2769,] 6.092910e-06 1.959012e-05 1.833714e-06
[2770,] 7.231673e-06 2.221262e-05 2.562808e-06
[2771,] 7.335093e-06 2.037076e-05 2.414066e-06
[2772,] 8.791404e-06 1.831484e-05 2.948982e-06
[2773,] 9.904147e-06 2.031936e-05 3.516336e-06
[2774,] 9.852715e-06 2.004560e-05 3.440185e-06
[2775,] 9.722460e-06 2.008481e-05 3.398449e-06
[2776,] 9.822512e-06 2.031538e-05 3.466015e-06
[2777,] 5.085552e-05 2.060690e-05 1.674713e-05
[2778,] 9.673501e-06 2.015397e-05 3.386884e-06
[2779,] 1.002797e-05 2.004502e-05 3.500731e-06
[2780,] 1.022899e-05 2.010390e-05 3.592068e-06
[2781,] 9.725577e-06 2.006466e-05 3.389024e-06
[2782,] 1.015389e-05 2.017321e-05 3.577385e-06
[2783,] 8.946049e-06 2.006847e-05 3.378431e-06
[2784,] 3.236156e-05 1.655455e-05 1.034069e-05
[2785,] 1.677684e-05 2.273905e-05 6.688742e-06
[2786,] 9.192517e-06 2.008326e-05 3.483794e-06
[2787,] 1.055873e-05 2.085409e-05 3.519904e-06
[2788,] 8.751330e-06 2.049097e-05 3.335907e-06
[2789,] 8.970738e-06 2.010910e-05 3.393388e-06
[2790,] 7.364480e-06 1.917463e-05 2.627783e-06
[2791,] 8.585429e-06 1.984946e-05 3.202859e-06
[2792,] 8.728425e-06 1.976115e-05 3.251664e-06
[2793,] 8.834515e-06 1.997226e-05 3.320554e-06
[2794,] 1.570101e-05 2.009107e-05 6.012019e-06
[2795,] 8.808440e-06 1.992004e-05 3.303542e-06
[2796,] 8.794612e-06 1.982027e-05 3.285960e-06
[2797,] 1.132834e-05 2.806936e-05 5.210960e-06
[2798,] 1.235922e-05 2.079774e-05 4.948680e-06
[2799,] 1.091757e-05 2.376964e-05 4.631171e-06
[2800,] 1.017911e-05 2.175600e-05 3.403023e-06
[2801,] 1.076260e-05 1.966775e-05 3.437554e-06
[2802,] 6.987884e-06 1.686599e-05 2.219577e-06
[2803,] 1.034626e-05 2.723898e-05 4.606247e-06
[2804,] 5.315021e-06 1.749272e-05 1.739942e-06
[2805,] 1.108459e-05 2.087200e-05 3.724911e-06
[2806,] 5.296416e-06 1.747973e-05 1.735531e-06
[2807,] 5.487879e-06 2.003191e-05 1.838103e-06
[2808,] 5.315390e-06 1.748427e-05 1.740537e-06
[2809,] 5.311348e-06 1.748024e-05 1.741137e-06
[2810,] 5.315227e-06 1.748227e-05 1.740922e-06
[2811,] 5.265749e-06 1.719453e-05 1.725492e-06
[2812,] 5.489705e-06 2.003702e-05 1.839966e-06
[2813,] 5.277097e-06 1.721565e-05 1.731315e-06
[2814,] 5.259367e-06 1.724583e-05 1.725010e-06
[2815,] 5.942673e-06 2.188776e-05 2.124805e-06
[2816,] 5.261886e-06 1.721572e-05 1.725597e-06
[2817,] 5.457641e-06 1.968286e-05 1.820344e-06
[2818,] 5.253271e-06 1.792752e-05 1.730127e-06
[2819,] 5.266776e-06 1.762072e-05 1.733524e-06
[2820,] 5.260394e-06 1.799906e-05 1.720356e-06
[2821,] 5.254645e-06 1.802395e-05 1.723227e-06
[2822,] 1.124247e-05 1.977757e-05 3.606152e-06
[2823,] 5.253412e-06 1.811441e-05 1.723388e-06
[2824,] 5.252241e-06 1.816664e-05 1.725353e-06
[2825,] 6.000510e-06 2.159247e-05 2.143482e-06
[2826,] 5.254116e-06 1.816534e-05 1.723951e-06
[2827,] 1.165218e-05 2.163964e-05 4.116053e-06
[2828,] 7.222355e-06 3.233380e-05 3.302029e-06
[2829,] 7.867442e-06 3.314887e-05 3.740575e-06
[2830,] 7.323037e-06 3.113171e-05 3.326355e-06
[2831,] 1.058804e-05 4.713222e-05 6.136197e-06
[2832,] 7.290234e-06 1.761883e-05 2.386564e-06
[2833,] 1.308537e-05 1.772388e-05 4.673679e-06
[2834,] 1.009507e-05 2.112813e-05 3.484027e-06
[2835,] 7.857662e-06 3.098310e-05 3.655658e-06
[2836,] 1.844426e-05 4.271780e-05 1.237732e-05
[2837,] 8.650652e-06 2.372461e-05 3.723205e-06
[2838,] 7.833882e-06 2.931720e-05 3.571159e-06
[2839,] 1.065297e-05 2.155617e-05 3.955382e-06
[2840,] 8.837851e-06 2.545057e-05 3.937333e-06
[2841,] 8.617404e-06 2.393661e-05 3.720478e-06
[2842,] 2.046244e-05 2.248116e-05 8.184067e-06
[2843,] 9.061148e-06 2.546472e-05 4.061520e-06
[2844,] 8.769007e-06 2.665424e-05 3.975760e-06
[2845,] 7.143045e-06 1.802526e-05 2.433298e-06
[2846,] 8.900884e-06 2.681728e-05 4.061674e-06
[2847,] 8.748817e-06 2.687329e-05 3.977974e-06
[2848,] 9.677793e-06 2.091938e-05 3.346051e-06
[2849,] 1.172165e-05 1.993507e-05 3.925172e-06
[2850,] 8.836609e-06 3.430442e-05 4.422655e-06
[2851,] 7.284010e-06 1.788876e-05 2.276550e-06
[2852,] 7.441078e-06 1.757693e-05 2.384469e-06
[2853,] 1.796484e-05 6.104692e-05 1.389747e-05
[2854,] 1.911333e-05 5.481789e-05 1.436267e-05
[2855,] 1.001737e-05 2.227822e-05 3.758164e-06
[2856,] 7.346062e-06 1.782346e-05 2.448315e-06
[2857,] 1.209712e-05 1.942563e-05 4.731340e-06
[2858,] 9.552151e-06 2.153192e-05 3.292838e-06
[2859,] 7.025115e-06 1.789772e-05 2.369162e-06
[2860,] 5.967310e-06 2.088461e-05 2.090863e-06
[2861,] 9.940280e-06 2.269827e-05 3.772073e-06
[2862,] 9.544559e-06 2.116552e-05 3.291284e-06
[2863,] 1.338179e-05 2.488091e-05 6.043080e-06
[2864,] 9.931057e-06 2.220688e-05 3.710002e-06
[2865,] 9.923256e-06 2.210278e-05 3.693566e-06
[2866,] 2.051961e-05 3.737903e-05 1.312783e-05
[2867,] 1.060880e-05 2.222903e-05 4.020667e-06
[2868,] 1.036562e-05 2.163312e-05 3.450676e-06
[2869,] 2.068679e-05 3.745093e-05 1.326528e-05
[2870,] 2.101814e-05 2.251930e-05 8.503011e-06
[2871,] 6.246141e-06 2.192820e-05 2.274026e-06
[2872,] 1.004810e-05 3.202479e-05 5.069539e-06
[2873,] 1.015282e-05 3.168382e-05 5.114417e-06
[2874,] 8.690722e-06 1.794962e-04 6.887886e-06
[2875,] 9.706954e-06 3.424974e-05 4.997418e-06
[2876,] 1.054224e-05 3.082578e-05 5.300687e-06
[2877,] 6.160429e-06 1.775049e-05 2.019409e-06
[2878,] 9.132052e-06 2.296026e-05 3.361637e-06
[2879,] 9.183516e-06 2.285442e-05 3.377014e-06
[2880,] 9.284384e-06 2.299857e-05 3.437665e-06
[2881,] 9.315778e-06 2.273895e-05 3.515675e-06
[2882,] 9.206010e-06 2.301665e-05 3.402010e-06
[2883,] 2.013704e-05 2.215362e-05 7.794494e-06
[2884,] 8.591197e-06 1.882591e-05 3.114787e-06
[2885,] 2.247901e-05 2.179668e-05 8.547560e-06
[2886,] 9.531809e-06 2.309038e-05 3.646631e-06
[2887,] 6.196698e-06 1.961830e-05 2.124284e-06
[2888,] 6.005791e-06 2.041995e-05 2.078759e-06
[2889,] 9.487478e-06 2.325363e-05 3.569080e-06
[2890,] 9.259083e-06 2.334158e-05 3.466555e-06
[2891,] 8.468246e-06 2.298758e-05 3.423203e-06
[2892,] 6.415932e-06 1.930300e-05 2.219017e-06
[2893,] 6.404471e-06 1.920111e-05 2.207400e-06
[2894,] 8.179737e-05 2.082056e-05 2.527195e-05
[2895,] 8.681355e-06 2.127261e-05 2.975628e-06
[2896,] 7.054443e-06 2.199974e-05 2.805335e-06
[2897,] 7.583554e-06 2.384346e-05 3.044322e-06
[2898,] 7.818406e-06 2.404628e-05 3.172297e-06
[2899,] 6.335649e-06 1.918812e-05 2.179376e-06
[2900,] 6.426451e-06 1.915449e-05 2.212313e-06
[2901,] 6.963571e-06 1.829246e-05 2.294977e-06
[2902,] 5.989598e-06 2.037204e-05 2.069901e-06
[2903,] 7.892045e-06 2.405425e-05 3.209564e-06
[2904,] 6.198734e-06 1.939059e-05 2.137788e-06
[2905,] 6.289284e-06 1.933978e-05 2.171092e-06
[2906,] 6.117922e-06 1.932380e-05 2.101359e-06
[2907,] 6.037680e-06 1.933377e-05 2.069312e-06
[2908,] 9.306759e-06 2.172551e-05 3.297234e-06
[2909,] 6.291798e-06 1.931873e-05 2.170833e-06
[2910,] 6.294854e-06 1.933942e-05 2.173331e-06
[2911,] 6.243885e-06 1.931847e-05 2.151674e-06
[2912,] 6.176605e-06 1.935511e-05 2.126813e-06
[2913,] 7.494070e-06 2.219077e-05 2.896990e-06
[2914,] 2.051205e-05 2.207687e-05 7.920397e-06
[2915,] 6.214773e-06 1.932318e-05 2.140327e-06
[2916,] 6.198002e-06 1.929436e-05 2.131913e-06
[2917,] 6.203224e-06 1.924722e-05 2.131053e-06
[2918,] 6.492992e-06 1.971807e-05 2.278715e-06
[2919,] 6.305087e-06 1.982221e-05 2.206945e-06
[2920,] 6.347520e-06 1.986579e-05 2.227081e-06
[2921,] 6.279206e-06 2.666832e-05 2.043699e-06
[2922,] 8.737460e-06 2.125615e-05 2.995196e-06
[2923,] 6.168379e-06 2.525597e-05 2.063435e-06
[2924,] 6.176543e-06 2.606117e-05 2.152604e-06
[2925,] 2.013252e-05 2.230639e-05 7.907356e-06
[2926,] 6.220392e-06 2.522337e-05 2.039785e-06
[2927,] 6.267431e-06 2.516392e-05 2.033346e-06
[2928,] 6.260613e-06 2.544047e-05 2.033995e-06
[2929,] 6.280499e-06 2.402347e-05 2.038326e-06
[2930,] 6.199366e-06 2.610536e-05 2.048048e-06
[2931,] 6.218719e-06 2.531889e-05 2.040788e-06
[2932,] 6.219012e-06 2.531889e-05 2.040813e-06
[2933,] 6.191480e-06 2.552777e-05 2.050331e-06
[2934,] 6.217077e-06 2.603543e-05 2.043814e-06
[2935,] 5.667139e-06 3.247642e-05 2.079429e-06
[2936,] 5.682797e-06 3.362394e-05 2.104560e-06
[2937,] 6.217733e-06 2.602293e-05 2.043098e-06
[2938,] 6.728846e-06 3.117252e-05 2.878929e-06
[2939,] 5.494116e-06 2.143947e-05 1.947543e-06
[2940,] 5.725851e-06 3.371852e-05 2.142669e-06
[2941,] 8.704346e-06 2.232704e-05 3.117173e-06
[2942,] 6.195558e-06 2.551670e-05 2.047907e-06
[2943,] 6.182888e-06 2.576038e-05 2.054870e-06
[2944,] 5.782430e-06 3.358098e-05 2.190170e-06
[2945,] 9.060991e-06 2.159208e-05 3.117132e-06
[2946,] 8.782176e-06 2.121805e-05 3.007173e-06
[2947,] 9.282588e-06 1.980974e-05 3.024691e-06
[2948,] 8.834158e-06 2.113704e-05 3.013507e-06
[2949,] 8.962091e-06 2.121943e-05 3.076868e-06
[2950,] 8.807041e-06 2.074028e-05 2.984492e-06
[2951,] 8.846306e-06 2.076016e-05 3.003287e-06
[2952,] 8.857786e-06 2.124784e-05 3.040017e-06
[2953,] 9.015891e-06 2.197438e-05 3.154581e-06
[2954,] 8.337093e-06 2.418710e-05 3.135382e-06
[2955,] 8.362966e-06 2.750652e-05 3.453417e-06
[2956,] 1.218749e-05 1.787996e-05 3.240825e-06
[2957,] 9.956836e-06 2.016772e-05 2.900306e-06
[2958,] 1.565071e-05 2.657349e-05 5.991134e-06
[2959,] 1.924156e-05 2.468748e-05 8.974347e-06
[2960,] 9.053583e-06 3.576318e-05 3.227718e-06
[2961,] 9.952576e-06 2.636807e-05 4.483281e-06
[2962,] 1.617520e-05 2.064702e-05 5.418980e-06
[2963,] 8.071658e-06 2.575235e-05 3.043547e-06
[2964,] 9.952519e-06 2.669704e-05 4.510527e-06
[2965,] 1.467495e-05 2.022966e-05 5.911071e-06
[2966,] 1.439301e-05 1.853959e-05 5.231608e-06
[2967,] 1.438789e-05 1.831446e-05 5.127130e-06
[2968,] 3.192937e-05 4.497245e-05 2.385037e-05
[2969,] 3.800248e-05 2.169590e-05 1.126469e-05
[2970,] 2.102444e-05 2.128977e-05 9.576893e-06
[2971,] 1.322365e-05 2.221792e-05 5.571822e-06
[2972,] 1.432786e-05 3.737326e-05 8.167236e-06
[2973,] 1.682104e-05 3.955048e-05 1.018670e-05
[2974,] 1.903464e-05 2.367863e-05 8.250632e-06
[2975,] 6.074149e-06 1.830614e-05 2.052572e-06
[2976,] 2.366828e-05 2.202076e-05 8.813568e-06
[2977,] 1.029572e-05 2.175983e-05 3.343301e-06
[2978,] 9.444645e-06 2.272845e-05 3.766411e-06
[2979,] 1.797870e-05 3.475721e-05 1.044797e-05
[2980,] 8.609874e-06 1.709512e-05 3.014655e-06
[2981,] 8.413972e-06 2.749956e-05 3.791249e-06
[2982,] 9.073534e-06 2.775595e-05 3.960148e-06
[2983,] 1.298579e-05 1.774572e-05 4.301474e-06
[2984,] 1.798497e-05 2.005171e-05 6.564486e-06
[2985,] 1.700246e-05 2.167342e-05 5.597381e-06
[2986,] 9.071186e-06 2.115979e-05 3.061656e-06
[2987,] 1.693334e-05 2.358245e-05 6.984686e-06
[2988,] 8.127286e-06 2.048469e-05 3.050740e-06
[2989,] 4.607048e-05 2.253166e-05 1.944231e-05
[2990,] 7.983264e-06 1.948397e-05 3.039653e-06
[2991,] 4.032793e-05 3.091092e-05 2.482512e-05
[2992,] 1.769251e-05 2.209374e-05 6.716760e-06
[2993,] 9.488757e-05 9.161901e-05 1.231607e-04
[2994,] 3.617502e-05 6.593200e-05 3.368877e-05
[2995,] 1.373815e-05 2.442362e-05 6.314767e-06
[2996,] 6.380433e-06 2.090553e-05 2.351689e-06
[2997,] 6.465169e-06 2.172336e-05 2.274348e-06
[2998,] 1.866313e-05 1.701305e-05 5.970870e-06
[2999,] 1.430431e-05 2.010449e-05 5.497055e-06
[3000,] 1.380726e-05 2.770756e-05 3.851007e-06
[3001,] 1.636100e-05 1.865612e-05 5.784700e-06
[3002,] 5.846354e-06 1.665973e-05 1.888613e-06
[3003,] 6.673538e-06 4.081436e-05 2.926027e-06
[3004,] 6.082904e-06 2.469121e-05 1.799378e-06
[3005,] 1.334132e-05 1.770921e-05 4.092627e-06
[3006,] 6.613692e-06 4.091754e-05 2.886544e-06
[3007,] 6.274619e-06 4.372080e-05 2.681605e-06
[3008,] 6.036471e-06 1.707272e-05 2.023614e-06
[3009,] 6.187796e-06 1.820821e-05 1.997047e-06
[3010,] 5.855452e-06 1.728080e-05 1.952559e-06
[3011,] 5.862058e-06 1.710706e-05 1.949238e-06
[3012,] 5.810198e-06 1.903656e-05 1.946840e-06
[3013,] 5.874357e-06 1.717356e-05 1.957652e-06
[3014,] 5.919622e-06 1.720654e-05 1.980251e-06
[3015,] 1.658445e-05 1.642097e-05 4.714457e-06
[3016,] 2.192780e-05 2.366869e-05 1.004265e-05
[3017,] 6.163819e-06 1.809604e-05 2.118823e-06
[3018,] 1.129875e-05 2.032106e-05 3.797961e-06
[3019,] 6.402635e-06 3.350727e-05 1.769431e-06
[3020,] 5.709620e-06 1.914857e-05 1.759293e-06
[3021,] 5.533705e-06 2.185205e-05 1.928862e-06
[3022,] 5.730324e-06 2.623211e-05 2.128997e-06
[3023,] 5.444620e-06 2.070694e-05 1.858488e-06
[3024,] 1.268672e-05 2.175153e-05 4.780108e-06
[3025,] 5.997334e-06 1.702054e-05 1.872771e-06
[3026,] 7.794694e-06 2.036005e-05 3.019377e-06
[3027,] 8.515813e-06 2.351721e-05 2.515712e-06
[3028,] 8.138986e-06 2.357753e-05 2.562526e-06
[3029,] 8.146870e-06 2.389695e-05 2.561996e-06
[3030,] 8.132326e-06 2.288353e-05 2.644295e-06
[3031,] 8.173849e-06 2.385938e-05 2.555461e-06
[3032,] 1.889018e-05 1.978660e-05 5.015250e-06
[3033,] 8.146916e-06 2.379190e-05 2.556875e-06
[3034,] 8.803601e-06 2.624220e-05 2.518464e-06
[3035,] 8.554014e-06 2.692543e-05 2.525634e-06
[3036,] 1.838140e-05 2.980817e-05 1.141854e-05
[3037,] 6.478682e-06 2.749931e-05 2.569729e-06
[3038,] 5.574437e-06 1.890822e-05 1.808187e-06
[3039,] 1.064063e-05 2.055090e-05 3.594981e-06
[3040,] 6.809068e-06 4.588950e-05 3.185517e-06
[3041,] 2.109631e-05 3.167263e-05 1.539860e-05
[3042,] 2.105971e-05 3.163873e-05 1.533894e-05
[3043,] 2.104279e-05 3.161689e-05 1.530836e-05
[3044,] 2.104430e-05 3.195241e-05 1.548176e-05
[3045,] 5.687252e-06 1.860373e-05 1.965481e-06
[3046,] 2.104292e-05 3.230585e-05 1.566070e-05
[3047,] 2.103233e-05 3.215875e-05 1.557337e-05
[3048,] 2.141269e-05 3.278634e-05 1.635071e-05
[3049,] 2.083264e-05 3.221157e-05 1.536366e-05
[3050,] 2.168925e-05 3.204893e-05 1.628777e-05
[3051,] 2.170167e-05 3.188948e-05 1.621521e-05
[3052,] 2.116531e-05 3.222171e-05 1.576277e-05
[3053,] 2.104150e-05 3.219349e-05 1.560185e-05
[3054,] 2.119981e-05 3.232504e-05 1.585623e-05
[3055,] 2.095384e-05 3.225799e-05 1.553075e-05
[3056,] 5.891018e-06 1.667638e-05 1.950462e-06
[3057,] 1.873501e-05 3.359076e-05 1.339768e-05
[3058,] 2.109714e-05 3.235068e-05 1.574777e-05
[3059,] 2.106264e-05 3.278492e-05 1.592816e-05
[3060,] 1.884331e-05 3.318487e-05 1.337862e-05
[3061,] 1.779345e-05 2.145340e-05 6.532036e-06
[3062,] 1.914837e-05 3.354433e-05 1.390505e-05
[3063,] 7.462293e-06 4.385271e-05 3.621636e-06
[3064,] 1.955326e-05 3.137903e-05 1.348269e-05
[3065,] 1.856902e-05 3.172437e-05 1.247945e-05
[3066,] 1.896901e-05 3.205769e-05 1.308337e-05
[3067,] 5.771992e-06 1.695543e-05 1.929627e-06
[3068,] 1.777674e-05 2.197502e-05 6.670831e-06
[3069,] 1.900828e-05 3.235326e-05 1.324949e-05
[3070,] 3.121571e-05 2.009558e-05 6.931838e-06
[3071,] 6.228960e-06 2.851807e-05 2.448623e-06
[3072,] 1.885099e-05 3.274330e-05 1.321149e-05
[3073,] 1.977226e-05 3.208525e-05 1.404856e-05
[3074,] 1.928906e-05 3.186775e-05 1.338469e-05
[3075,] 1.894135e-05 3.172012e-05 1.291568e-05
[3076,] 1.832042e-05 2.268580e-05 7.439417e-06
[3077,] 2.081671e-05 2.203227e-05 8.950307e-06
[3078,] 7.197934e-06 5.281848e-05 3.601717e-06
[3079,] 2.060430e-05 3.183596e-05 1.491033e-05
[3080,] 1.931431e-05 3.298288e-05 1.388032e-05
[3081,] 1.958155e-05 3.198879e-05 1.377920e-05
[3082,] 1.925197e-05 3.192210e-05 1.336404e-05
[3083,] 1.925557e-05 3.201721e-05 1.340805e-05
[3084,] 1.926547e-05 3.172640e-05 1.329784e-05
[3085,] 1.090246e-05 2.043702e-05 3.683791e-06
[3086,] 1.928263e-05 3.149525e-05 1.322029e-05
[3087,] 1.073441e-05 2.045248e-05 3.636701e-06
[3088,] 1.927774e-05 3.224292e-05 1.352820e-05
[3089,] 1.873732e-05 3.184984e-05 1.272566e-05
[3090,] 1.957725e-05 3.136725e-05 1.350262e-05
[3091,] 2.062702e-05 3.134245e-05 1.469391e-05
[3092,] 2.087687e-05 3.113163e-05 1.487153e-05
[3093,] 1.827460e-05 2.194003e-05 7.227479e-06
[3094,] 1.769900e-05 2.165375e-05 6.490874e-06
[3095,] 2.081321e-05 3.030475e-05 1.438171e-05
[3096,] 6.088695e-06 1.869113e-05 2.155085e-06
[3097,] 5.990084e-06 1.693247e-05 2.009488e-06
[3098,] 2.020279e-05 3.110257e-05 1.409740e-05
[3099,] 2.102886e-05 3.114799e-05 1.505093e-05
[3100,] 1.952333e-05 3.257765e-05 1.389344e-05
[3101,] 1.902316e-05 3.219174e-05 1.320222e-05
[3102,] 7.657578e-06 4.802646e-05 3.861008e-06
[3103,] 6.323269e-06 1.755712e-05 2.194222e-06
[3104,] 1.146615e-05 2.205873e-05 4.004629e-06
[3105,] 1.935886e-05 3.310142e-05 1.398509e-05
[3106,] 1.818781e-05 2.158851e-05 6.962488e-06
[3107,] 1.750070e-05 2.151866e-05 6.557856e-06
[3108,] 1.782540e-05 2.190867e-05 6.513364e-06
[3109,] 1.743667e-05 3.155649e-05 1.102766e-05
[3110,] 6.433689e-06 2.131324e-05 1.996413e-06
[3111,] 5.891788e-06 1.635040e-05 1.915472e-06
[3112,] 1.214712e-05 2.218641e-05 5.010189e-06
[3113,] 1.282349e-05 2.243249e-05 5.408493e-06
[3114,] 6.247738e-06 2.781970e-05 2.443778e-06
[3115,] 6.217204e-06 2.827800e-05 2.435839e-06
[3116,] 6.525151e-06 4.905555e-05 3.036722e-06
[3117,] 1.159388e-05 2.218533e-05 4.092475e-06
[3118,] 6.290661e-06 2.835973e-05 2.481080e-06
[3119,] 6.704684e-06 2.150862e-05 2.374817e-06
[3120,] 3.482365e-05 2.131776e-05 6.824090e-06
[3121,] 6.257393e-06 3.007675e-05 2.497489e-06
[3122,] 8.263691e-06 2.872422e-05 3.793842e-06
[3123,] 7.677000e-06 1.766399e-05 2.712861e-06
[3124,] 1.952586e-05 2.422539e-05 5.474955e-06
[3125,] 6.475829e-06 2.024927e-05 2.188191e-06
[3126,] 6.881357e-06 2.702664e-05 2.784469e-06
[3127,] 9.268775e-06 1.942173e-05 2.805033e-06
[3128,] 9.171613e-06 2.315074e-05 3.908333e-06
[3129,] 9.153827e-06 2.787559e-05 4.269508e-06
[3130,] 9.379165e-06 2.142410e-05 3.351313e-06
[3131,] 1.697841e-05 1.911589e-05 5.245388e-06
[3132,] 8.840832e-06 3.177450e-05 4.297073e-06
[3133,] 6.868334e-06 2.098058e-05 2.275126e-06
[3134,] 1.374202e-05 2.110220e-05 4.615239e-06
[3135,] 1.645263e-05 2.037611e-05 4.618202e-06
[3136,] 1.047212e-05 2.011189e-05 3.800023e-06
[3137,] 7.032640e-06 3.987005e-05 3.236011e-06
[3138,] 8.701178e-06 2.054398e-05 2.967292e-06
[3139,] 8.934747e-06 2.931966e-05 4.222427e-06
[3140,] 9.231948e-06 2.051435e-05 3.143930e-06
[3141,] 3.131396e-05 2.063763e-05 8.719212e-06
[3142,] 6.095459e-06 2.064949e-05 2.080590e-06
[3143,] 1.644107e-05 2.204365e-05 4.764103e-06
[3144,] 9.943654e-06 2.219354e-05 4.244919e-06
[3145,] 1.037945e-05 2.483442e-05 4.732975e-06
[3146,] 8.797414e-06 1.753261e-05 2.859524e-06
[3147,] 1.041653e-05 2.214047e-05 3.585025e-06
[3148,] 6.715836e-06 2.360299e-05 2.627892e-06
[3149,] 1.186039e-05 1.957450e-05 3.767604e-06
[3150,] 8.992019e-06 1.895413e-05 2.860542e-06
[3151,] 7.146438e-06 2.028249e-05 2.367834e-06
[3152,] 6.954220e-06 1.821507e-05 2.355523e-06
[3153,] 8.752310e-06 1.919411e-05 2.804249e-06
[3154,] 1.188782e-05 2.164893e-05 4.035441e-06
[3155,] 8.614129e-06 1.637600e-05 2.736360e-06
[3156,] 8.543965e-06 1.911086e-05 2.737106e-06
[3157,] 8.686785e-06 1.676287e-05 2.885178e-06
[3158,] 8.806818e-06 1.638369e-05 2.780269e-06
[3159,] 8.722049e-06 1.739011e-05 2.582330e-06
[3160,] 7.649703e-06 1.696387e-05 2.631645e-06
[3161,] 8.504339e-06 1.910589e-05 2.728512e-06
[3162,] 8.496471e-06 1.787747e-05 2.468639e-06
[3163,] 6.787864e-06 2.090997e-05 2.209704e-06
[3164,] 7.041222e-06 1.804690e-05 2.166045e-06
[3165,] 7.508592e-06 1.736861e-05 2.309631e-06
[3166,] 6.030409e-06 2.037346e-05 1.998337e-06
[3167,] 9.597291e-06 1.637773e-05 3.062270e-06
[3168,] 8.801840e-06 1.643737e-05 2.853221e-06
[3169,] 7.914619e-06 2.051420e-05 2.623251e-06
[3170,] 7.178343e-06 1.846484e-05 2.100668e-06
[3171,] 8.768635e-06 1.833848e-05 2.479086e-06
[3172,] 6.843698e-06 1.911511e-05 1.992915e-06
[3173,] 7.606077e-06 1.925158e-05 2.549955e-06
[3174,] 8.946345e-06 2.020974e-05 2.926426e-06
[3175,] 7.830295e-06 2.031401e-05 2.616717e-06
[3176,] 7.410036e-06 1.918916e-05 2.484786e-06
[3177,] 7.240076e-06 1.958236e-05 2.466245e-06
[3178,] 7.071301e-06 1.945083e-05 2.388743e-06
[3179,] 7.448166e-06 1.927054e-05 2.481571e-06
[3180,] 8.823890e-06 1.663438e-05 2.911432e-06
[3181,] 6.138681e-06 1.867748e-05 1.870066e-06
[3182,] 6.908684e-06 1.952436e-05 2.330916e-06
[3183,] 8.118065e-06 2.154636e-05 2.893939e-06
[3184,] 7.862151e-06 1.827378e-05 2.265994e-06
[3185,] 8.191756e-06 2.173157e-05 2.954663e-06
[3186,] 8.337208e-06 1.682977e-05 2.711818e-06
[3187,] 7.514347e-06 1.763820e-05 2.224947e-06
[3188,] 5.725864e-06 1.851882e-05 1.838225e-06
[3189,] 5.938803e-06 1.764851e-05 1.851040e-06
[3190,] 8.228274e-06 2.024048e-05 2.687190e-06
[3191,] 1.056897e-05 1.686628e-05 3.347160e-06
[3192,] 7.505636e-06 2.003172e-05 2.086537e-06
[3193,] 7.545020e-06 1.675598e-05 2.296052e-06
[3194,] 8.479910e-06 1.996706e-05 3.028748e-06
[3195,] 1.153215e-05 1.753476e-05 4.101611e-06
[3196,] 7.846754e-06 1.845293e-05 2.390938e-06
[3197,] 6.223659e-06 1.637224e-05 2.035574e-06
[3198,] 1.707979e-05 1.926084e-05 5.390635e-06
[3199,] 1.166554e-05 1.957919e-05 3.866701e-06
[3200,] 1.267367e-05 2.094115e-05 4.498502e-06
[3201,] 7.982878e-05 2.293424e-05 4.415977e-05
[3202,] 2.072201e-04 2.076270e-05 1.043082e-04
[3203,] 2.087012e-04 2.080611e-05 1.055296e-04
[3204,] 1.905886e-04 1.910224e-05 7.958414e-05
[3205,] 1.903917e-04 1.860940e-05 7.387183e-05
[3206,] 1.723692e-04 1.891982e-05 7.009071e-05
[3207,] 1.897850e-04 1.845278e-05 7.159787e-05
[3208,] 1.880483e-04 1.897535e-05 7.714311e-05
[3209,] 2.022577e-04 1.847585e-05 7.669408e-05
[3210,] 1.824434e-04 2.160362e-05 5.619373e-05
[3211,] 1.898558e-04 1.856515e-05 7.316422e-05
[3212,] 2.952706e-04 1.883468e-05 1.178588e-04
[3213,] 7.858522e-05 1.809829e-05 2.870048e-05
[3214,] 5.542211e-05 1.811328e-05 2.030829e-05
[3215,] 5.738780e-05 1.787515e-05 2.008666e-05
[3216,] 9.721320e-05 1.869989e-05 3.116866e-05
[3217,] 1.582537e-04 2.000501e-05 6.177345e-05
[3218,] 4.969418e-05 1.867459e-05 1.947064e-05
[3219,] 1.211838e-04 2.000004e-05 4.714780e-05
[3220,] 8.315828e-06 2.302845e-05 2.546209e-06
[3221,] 4.015226e-05 1.760629e-05 1.151865e-05
[3222,] 5.811036e-05 1.791763e-05 1.424577e-05
[3223,] 6.632647e-05 1.801000e-05 1.850320e-05
[3224,] 4.577431e-05 1.795775e-05 1.552250e-05
[3225,] 5.366288e-05 1.785713e-05 1.323950e-05
[3226,] 5.144921e-05 1.779694e-05 1.313795e-05
[3227,] 1.421191e-04 2.072704e-05 6.177758e-05
[3228,] 1.428755e-04 2.050836e-05 6.028261e-05
[3229,] 1.430370e-05 2.443686e-05 4.837371e-06
[3230,] 1.062336e-05 2.542111e-05 2.776095e-06
[3231,] 1.422789e-04 1.922931e-05 4.991737e-05
[3232,] 1.452357e-05 2.081976e-05 4.679341e-06
[3233,] 3.997337e-05 1.807325e-05 1.447912e-05
[3234,] 1.456435e-04 2.129330e-05 6.758925e-05
[3235,] 7.039581e-05 2.183421e-05 3.545613e-05
[3236,] 3.038377e-05 1.878968e-05 1.197776e-05
[3237,] 8.124728e-06 1.859555e-05 2.390366e-06
[3238,] 1.233280e-04 2.102896e-05 5.709015e-05
[3239,] 6.062061e-06 3.656264e-05 2.617438e-06
[3240,] 1.261097e-04 2.124364e-05 5.816204e-05
[3241,] 6.085557e-06 3.859715e-05 2.666506e-06
[3242,] 1.418524e-05 1.688832e-05 3.980928e-06
[3243,] 9.242952e-06 2.148000e-05 3.036704e-06
[3244,] 1.195915e-05 2.036869e-05 3.896877e-06
[3245,] 2.466519e-05 2.025081e-05 9.410673e-06
[3246,] 2.244173e-05 2.001055e-05 8.317593e-06
[3247,] 2.249284e-05 1.980718e-05 8.150333e-06
[3248,] 2.284560e-05 2.006519e-05 8.519611e-06
[3249,] 2.435749e-05 2.011761e-05 9.161409e-06
[3250,] 1.193946e-05 2.179257e-05 3.955307e-06
[3251,] 6.467252e-05 2.131298e-05 2.845975e-05
[3252,] 6.432442e-06 2.783123e-05 1.873777e-06
[3253,] 5.943684e-06 1.835466e-05 2.072782e-06
[3254,] 1.262144e-05 2.033453e-05 4.068667e-06
[3255,] 3.017224e-05 2.073674e-05 1.208594e-05
[3256,] 2.478081e-05 2.095014e-05 9.997821e-06
[3257,] 2.876494e-05 2.148192e-05 1.223225e-05
[3258,] 2.687967e-05 2.085891e-05 1.082127e-05
[3259,] 6.481313e-06 2.945191e-05 1.869232e-06
[3260,] 1.241542e-05 2.032100e-05 3.978706e-06
[3261,] 3.154563e-05 2.016248e-05 1.148403e-05
[3262,] 5.884552e-06 2.670140e-05 2.281477e-06
[3263,] 7.493504e-05 2.052097e-05 2.906892e-05
[3264,] 6.547082e-06 2.331257e-05 1.914897e-06
[3265,] 3.568137e-05 2.008549e-05 1.302952e-05
[3266,] 4.063829e-05 2.044005e-05 1.619062e-05
[3267,] 3.993838e-05 2.105613e-05 1.626011e-05
[3268,] 4.295514e-05 2.021790e-05 1.667077e-05
[3269,] 3.773730e-05 2.083578e-05 1.496999e-05
[3270,] 3.739758e-05 2.093513e-05 1.498787e-05
[3271,] 3.651484e-05 2.092463e-05 1.462178e-05
[3272,] 3.874769e-05 2.078966e-05 1.530853e-05
[3273,] 3.980219e-05 2.080890e-05 1.577807e-05
[3274,] 3.718234e-05 2.094213e-05 1.491019e-05
[3275,] 4.044984e-05 2.123166e-05 1.678334e-05
[3276,] 1.302490e-04 2.135101e-05 4.154124e-05
[3277,] 7.290433e-06 2.892039e-05 3.168972e-06
[3278,] 4.929446e-05 2.147405e-05 2.118845e-05
[3279,] 1.291226e-05 2.163594e-05 4.162103e-06
[3280,] 8.112544e-06 2.146848e-05 2.706634e-06
[3281,] 7.063668e-06 2.773913e-05 2.992944e-06
[3282,] 7.830911e-06 2.266362e-05 3.230561e-06
[3283,] 1.069708e-04 2.209117e-05 5.077452e-05
[3284,] 6.187165e-06 2.601640e-05 1.903527e-06
[3285,] 7.127382e-06 2.123932e-05 2.359377e-06
[3286,] 8.661369e-06 2.202498e-05 3.367556e-06
[3287,] 1.979005e-05 2.157525e-05 6.091551e-06
[3288,] 1.186915e-05 2.007880e-05 4.897822e-06
[3289,] 8.337478e-06 2.982155e-05 3.678494e-06
[3290,] 6.008738e-06 2.213073e-05 2.026930e-06
[3291,] 6.443844e-06 2.507757e-05 2.060645e-06
[3292,] 1.879331e-05 2.721423e-05 4.332992e-06
[3293,] 1.276978e-05 1.805823e-05 4.109594e-06
[3294,] 1.010716e-05 2.258143e-05 2.732863e-06
[3295,] 6.990351e-06 2.187057e-05 2.382271e-06
[3296,] 1.779017e-05 1.807045e-05 6.014988e-06
[3297,] 8.064538e-06 2.526274e-05 3.274468e-06
[3298,] 1.948518e-05 2.227497e-05 5.724371e-06
[3299,] 1.376079e-05 2.178085e-05 4.326100e-06
[3300,] 2.787235e-05 2.104555e-05 1.259640e-05
[3301,] 2.734961e-05 2.103997e-05 1.232471e-05
[3302,] 2.712465e-05 2.107307e-05 1.224358e-05
[3303,] 1.044443e-05 2.410467e-05 4.129539e-06
[3304,] 2.800401e-05 2.094613e-05 1.255635e-05
[3305,] 2.798290e-05 2.124154e-05 1.285734e-05
[3306,] 1.374275e-05 2.173270e-05 4.334613e-06
[3307,] 1.192205e-05 3.111511e-05 5.705411e-06
[3308,] 1.505894e-05 2.257065e-05 6.609027e-06
[3309,] 8.286831e-06 4.636360e-05 4.215923e-06
[3310,] 1.802288e-05 2.221258e-05 5.420808e-06
[3311,] 5.631571e-06 2.436166e-05 2.061589e-06
[3312,] 8.609617e-06 4.808748e-05 4.509129e-06
[3313,] 2.148283e-05 2.177718e-05 6.622170e-06
[3314,] 2.563166e-05 2.000907e-05 1.055728e-05
[3315,] 2.810324e-05 1.804671e-05 6.227990e-06
[3316,] 2.793267e-05 1.795986e-05 6.287862e-06
[3317,] 2.997092e-05 1.764286e-05 7.259797e-06
[3318,] 4.248029e-05 1.784859e-05 1.345593e-05
[3319,] 8.204115e-06 1.637720e-05 2.620546e-06
[3320,] 9.062028e-06 2.229052e-05 3.463437e-06
[3321,] 7.319458e-06 1.637905e-05 2.328032e-06
[3322,] 6.223039e-06 1.648234e-05 1.977185e-06
[3323,] 5.773738e-06 1.665092e-05 1.897368e-06
[3324,] 5.668383e-06 1.635758e-05 1.838118e-06
[3325,] 5.642677e-06 1.637612e-05 1.832809e-06
[3326,] 5.401815e-06 1.939192e-05 1.747037e-06
[3327,] 5.691825e-06 2.096757e-05 1.880793e-06
[3328,] 5.672111e-06 1.636256e-05 1.844278e-06
[3329,] 5.358541e-06 1.944410e-05 1.743870e-06
[3330,] 9.190077e-06 2.516580e-05 3.723547e-06
[3331,] 1.616098e-05 1.949463e-05 5.768174e-06
[3332,] 6.371871e-06 1.990726e-05 2.208142e-06
[3333,] 6.222568e-06 1.911339e-05 2.091614e-06
[3334,] 1.795303e-05 2.159213e-05 4.949110e-06
[3335,] 5.336526e-06 1.954983e-05 1.744054e-06
[3336,] 1.922590e-05 1.963850e-05 7.006838e-06
[3337,] 1.873026e-05 1.951064e-05 6.727031e-06
[3338,] 5.352943e-06 1.837548e-05 1.742626e-06
[3339,] 5.310377e-06 1.943832e-05 1.758965e-06
[3340,] 5.309944e-06 2.097967e-05 1.764491e-06
[3341,] 5.310156e-06 2.117973e-05 1.769790e-06
[3342,] 5.303347e-06 2.024282e-05 1.760698e-06
[3343,] 1.440162e-05 3.005999e-05 6.674498e-06
[3344,] 1.873432e-05 2.215963e-05 8.131381e-06
[3345,] 5.342122e-06 3.785505e-05 1.939123e-06
[3346,] 5.334979e-06 2.880648e-05 1.859218e-06
[3347,] 5.935711e-06 1.748022e-05 1.974190e-06
[3348,] 6.064854e-06 2.392147e-05 2.209372e-06
[3349,] 5.879162e-06 3.219508e-05 1.736773e-06
[3350,] 5.886376e-06 1.739107e-05 1.947793e-06
[3351,] 5.626242e-06 2.723862e-05 1.732990e-06
[3352,] 5.510877e-06 3.629444e-05 1.748358e-06
[3353,] 5.627719e-06 2.579102e-05 1.732504e-06
[3354,] 5.461181e-06 3.746788e-05 1.774351e-06
[3355,] 1.756545e-05 2.636118e-05 3.346672e-06
[3356,] 1.754050e-05 2.609653e-05 3.356865e-06
[3357,] 1.886638e-05 2.949438e-05 3.374852e-06
[3358,] 3.235824e-05 2.135213e-05 1.027566e-05
[3359,] 1.525931e-05 2.430095e-05 3.190585e-06
[3360,] 1.530501e-05 1.856465e-05 3.939817e-06
[3361,] 1.845788e-05 2.968445e-05 3.330101e-06
[3362,] 1.832520e-05 2.960960e-05 3.320001e-06
[3363,] 2.314593e-05 1.763525e-05 5.785290e-06
[3364,] 1.658143e-05 3.063800e-05 3.132838e-06
[3365,] 8.899326e-06 2.174888e-05 3.107311e-06
[3366,] 2.120300e-05 2.081401e-05 4.679633e-06
[3367,] 2.192616e-05 1.960674e-05 6.775574e-06
[3368,] 4.966362e-05 2.083216e-05 7.540216e-06
[3369,] 1.004460e-05 1.832755e-05 3.281942e-06
[3370,] 1.056560e-05 1.917141e-05 3.726948e-06
[3371,] 9.674746e-06 1.828689e-05 3.221633e-06
[3372,] 5.987358e-05 2.223206e-05 9.297826e-06
[3373,] 6.270661e-05 2.210524e-05 9.541826e-06
[3374,] 9.429312e-06 1.646170e-05 2.897822e-06
[3375,] 1.156652e-05 2.265976e-05 3.556925e-06
[3376,] 9.481839e-06 2.194386e-05 3.018299e-06
[3377,] 6.501472e-06 2.066002e-05 2.155842e-06
[3378,] 2.342600e-05 1.706691e-05 6.360572e-06
[3379,] 8.632591e-05 1.998453e-05 1.179077e-05
[3380,] 6.696609e-05 2.260854e-05 9.555326e-06
[3381,] 2.859595e-05 2.145590e-05 8.778481e-06
[3382,] 1.421600e-04 2.460335e-05 1.164584e-05
[3383,] 1.453579e-04 2.467600e-05 1.176127e-05
[3384,] 1.421603e-04 2.478337e-05 1.154031e-05
[3385,] 2.542031e-05 2.380384e-05 6.241687e-06
[3386,] 1.264049e-04 2.484549e-05 1.078347e-05
[3387,] 1.498484e-04 2.544904e-05 1.157518e-05
[3388,] 1.610972e-04 2.560098e-05 1.208039e-05
[3389,] 1.414960e-04 2.509867e-05 1.133039e-05
[3390,] 6.583947e-06 1.843429e-05 2.108170e-06
[3391,] 1.516347e-04 2.532289e-05 1.168631e-05
[3392,] 6.601403e-06 1.855949e-05 2.090125e-06
[3393,] 1.442060e-04 2.429394e-05 1.195230e-05
[3394,] 1.456845e-04 2.431741e-05 1.200390e-05
[3395,] 2.300607e-04 2.775360e-05 1.400151e-05
[3396,] 1.551496e-04 2.428151e-05 1.246855e-05
[3397,] 1.681898e-04 2.462867e-05 1.284865e-05
[3398,] 1.349635e-05 2.466368e-05 2.925898e-06
[3399,] 1.530839e-04 2.273212e-05 1.369797e-05
[3400,] 2.153401e-05 1.873641e-05 5.927339e-06
[3401,] 2.714946e-04 2.515421e-05 1.772250e-05
[3402,] 2.519108e-04 1.908537e-05 2.424297e-05
[3403,] 1.014672e-05 2.231791e-05 3.141633e-06
[3404,] 6.943984e-06 1.896794e-05 2.257071e-06
[3405,] 5.758866e-06 1.897106e-05 1.861408e-06
[3406,] 6.986000e-06 2.125992e-05 2.411759e-06
[3407,] 6.832459e-05 1.916085e-05 2.665117e-05
[3408,] 1.025383e-05 1.812192e-05 3.698719e-06
[3409,] 7.354692e-05 2.352385e-05 4.571397e-05
[3410,] 7.444298e-05 2.339410e-05 4.573218e-05
[3411,] 2.480726e-05 2.123589e-05 7.313488e-06
[3412,] 6.877269e-06 1.723301e-05 2.201336e-06
[3413,] 5.692185e-06 1.977271e-05 1.953331e-06
[3414,] 5.777962e-06 2.004480e-05 2.001305e-06
[3415,] 1.861898e-05 2.232361e-05 4.806969e-06
[3416,] 6.070391e-05 2.288674e-05 3.469977e-05
[3417,] 4.683104e-05 2.189236e-05 1.313331e-05
[3418,] 1.590369e-05 2.157672e-05 4.538096e-06
[3419,] 1.051288e-05 1.967522e-05 3.376143e-06
[3420,] 1.603512e-05 2.134717e-05 5.985464e-06
[3421,] 1.163126e-05 2.629716e-05 2.702802e-06
[3422,] 8.915523e-06 1.958539e-05 2.870228e-06
[3423,] 1.540644e-05 2.408275e-05 5.298379e-06
[3424,] 1.089648e-05 2.247170e-05 3.275791e-06
[3425,] 1.057027e-05 3.061043e-05 2.413358e-06
[3426,] 1.059365e-05 4.243340e-05 4.953396e-06
[3427,] 9.441539e-06 2.176755e-05 3.152111e-06
[3428,] 1.287690e-05 1.821908e-05 4.441613e-06
[3429,] 6.343482e-05 2.336860e-05 1.476231e-05
[3430,] 8.817534e-06 2.036588e-05 2.629092e-06
[3431,] 9.579610e-06 1.747697e-05 3.100130e-06
[3432,] 1.092452e-05 1.764105e-05 3.481496e-06
[3433,] 7.831998e-06 1.994832e-05 2.428957e-06
[3434,] 3.293565e-05 2.783105e-05 1.840523e-05
[3435,] 1.072478e-05 1.825747e-05 3.754997e-06
[3436,] 1.318580e-04 2.506929e-05 8.129712e-05
[3437,] 1.368083e-05 2.284737e-05 4.323307e-06
[3438,] 2.247188e-05 2.502095e-05 1.120092e-05
[3439,] 9.900446e-05 3.232988e-05 7.408279e-05
[3440,] 1.160514e-05 1.796706e-05 3.888973e-06
[3441,] 3.272353e-05 3.249658e-05 2.014419e-05
[3442,] 1.009888e-05 1.854523e-05 3.513764e-06
[3443,] 1.596596e-05 2.309373e-05 5.476768e-06
[3444,] 9.290794e-06 1.809930e-05 2.745930e-06
[3445,] 8.719585e-06 2.018038e-05 2.624666e-06
[3446,] 2.511814e-05 2.748528e-05 1.344795e-05
[3447,] 1.640919e-05 2.191617e-05 5.432721e-06
[3448,] 5.830224e-06 2.214199e-05 2.048527e-06
[3449,] 7.631836e-05 3.676843e-05 5.788440e-05
[3450,] 4.278892e-05 2.551776e-05 2.313726e-05
[3451,] 8.798710e-05 4.907817e-05 8.103107e-05
[3452,] 8.393677e-05 4.630826e-05 7.419830e-05
[3453,] 4.350378e-05 2.912870e-05 2.588652e-05
[3454,] 2.536207e-04 2.178814e-05 6.147954e-05
[3455,] 1.948311e-04 1.926657e-05 6.046137e-05
[3456,] 1.203168e-04 4.844335e-05 1.126840e-04
[3457,] 1.365242e-04 4.849332e-05 1.301241e-04
[3458,] 1.602316e-04 2.157946e-05 5.619145e-05
[3459,] 7.378977e-05 5.928801e-05 7.238184e-05
[3460,] 8.215509e-05 4.849008e-05 7.297681e-05
[3461,] 7.580983e-05 4.764474e-05 6.589361e-05
[3462,] 1.282021e-04 4.746917e-05 1.195812e-04
[3463,] 1.198370e-04 4.550962e-05 1.079643e-04
[3464,] 6.267105e-05 2.583133e-05 3.471572e-05
[3465,] 9.443539e-06 3.492134e-05 2.336708e-06
[3466,] 1.940391e-05 2.005193e-05 4.755832e-06
[3467,] 1.309517e-05 2.277991e-05 4.415453e-06
[3468,] 9.209409e-06 3.504682e-05 2.304779e-06
[3469,] 7.381010e-06 8.844128e-05 2.084481e-06
[3470,] 1.227155e-05 2.692948e-05 2.995973e-06
[3471,] 1.380252e-05 2.885338e-05 3.024592e-06
[3472,] 1.114051e-05 1.827971e-05 3.533970e-06
[3473,] 3.442717e-05 2.067703e-05 1.001910e-05
[3474,] 3.111758e-05 2.691197e-05 5.087350e-06
[3475,] 1.697353e-05 2.198253e-05 7.324821e-06
[3476,] 2.441148e-05 2.667054e-05 5.353105e-06
[3477,] 1.024701e-05 2.246486e-05 3.591494e-06
[3478,] 1.748287e-05 2.190259e-05 3.981088e-06
[3479,] 9.149310e-06 2.083885e-05 2.934492e-06
[3480,] 6.281860e-05 2.057195e-05 1.822346e-05
[3481,] 8.983922e-06 1.824486e-05 2.975625e-06
[3482,] 2.040861e-05 2.549774e-05 9.761812e-06
[3483,] 1.901000e-05 2.490044e-05 8.882885e-06
[3484,] 1.882436e-05 2.505157e-05 8.820510e-06
[3485,] 7.775570e-06 2.422674e-05 2.837282e-06
[3486,] 1.742428e-05 2.551081e-05 8.181515e-06
[3487,] 1.727557e-05 2.537144e-05 8.076023e-06
[3488,] 1.797645e-05 3.088557e-05 9.165599e-06
[3489,] 1.552193e-05 2.349437e-05 3.642446e-06
[3490,] 1.602371e-05 2.080838e-05 5.173304e-06
[3491,] 1.891955e-05 3.425493e-05 1.021348e-05
[3492,] 1.757853e-05 2.484579e-05 8.128446e-06
[3493,] 1.775499e-05 2.405923e-05 8.045351e-06
[3494,] 1.679027e-05 2.488263e-05 7.729145e-06
[3495,] 1.676162e-05 2.474283e-05 7.687100e-06
[3496,] 1.697985e-05 2.466435e-05 7.783348e-06
[3497,] 1.668971e-05 2.535930e-05 7.770369e-06
[3498,] 1.735398e-05 2.545630e-05 8.134792e-06
[3499,] 1.233228e-05 2.831752e-05 2.947933e-06
[3500,] 1.773977e-05 2.578850e-05 8.405171e-06
[3501,] 1.449394e-05 3.356965e-05 7.404741e-06
[3502,] 9.364903e-06 2.174195e-05 3.097980e-06
[3503,] 2.105551e-05 2.039278e-05 5.451219e-06
[3504,] 7.476174e-06 2.683545e-05 2.735244e-06
[3505,] 8.026053e-06 2.686563e-05 3.290986e-06
[3506,] 2.836534e-05 1.715833e-05 9.659968e-06
[3507,] 8.451871e-06 1.988927e-05 2.985992e-06
[3508,] 1.641123e-05 2.083817e-05 5.281929e-06
[3509,] 2.674249e-05 2.498003e-05 4.997353e-06
[3510,] 7.887887e-06 2.720475e-05 3.194305e-06
[3511,] 3.899911e-05 2.063983e-05 1.135210e-05
[3512,] 1.061147e-05 1.691569e-05 3.312436e-06
[3513,] 1.886623e-05 1.978188e-05 5.304973e-06
[3514,] 7.447249e-06 4.300871e-05 3.068872e-06
[3515,] 8.800752e-06 1.947190e-05 3.116714e-06
[3516,] 1.406692e-05 1.937625e-05 4.454920e-06
[3517,] 7.532821e-06 4.075873e-05 3.160279e-06
[3518,] 1.449071e-05 2.754098e-05 4.390207e-06
[3519,] 1.407478e-05 1.902948e-05 4.377147e-06
[3520,] 8.592387e-06 1.882135e-05 2.952853e-06
[3521,] 1.407298e-05 1.924210e-05 4.464738e-06
[3522,] 8.664012e-06 1.761747e-05 2.776339e-06
[3523,] 1.406912e-05 1.940603e-05 4.459846e-06
[3524,] 1.407101e-05 1.949767e-05 4.450256e-06
[3525,] 1.406875e-05 1.963709e-05 4.495779e-06
[3526,] 7.429014e-06 2.093933e-05 2.560406e-06
[3527,] 1.413719e-05 1.970984e-05 4.445197e-06
[3528,] 1.412207e-05 1.964202e-05 4.516037e-06
[3529,] 1.413080e-05 1.977306e-05 4.466450e-06
[3530,] 1.412868e-05 1.975556e-05 4.456355e-06
[3531,] 1.037815e-05 1.766947e-05 3.393593e-06
[3532,] 2.467129e-05 3.076904e-05 1.309398e-05
[3533,] 1.407358e-05 1.952840e-05 4.523846e-06
[3534,] 7.376502e-06 1.927530e-05 2.460672e-06
[3535,] 2.539765e-05 2.914435e-05 1.304199e-05
[3536,] 1.407236e-05 1.997464e-05 4.629954e-06
[3537,] 1.371319e-05 2.905642e-05 5.016467e-06
[3538,] 1.236339e-05 2.185649e-05 3.647956e-06
[3539,] 8.122301e-06 2.277506e-05 2.430140e-06
[3540,] 1.969424e-05 2.087845e-05 8.549456e-06
[3541,] 6.013845e-06 1.920799e-05 2.136472e-06
[3542,] 2.205274e-05 2.387762e-05 5.023446e-06
[3543,] 6.255089e-06 3.090187e-05 2.262756e-06
[3544,] 6.808052e-06 2.286626e-05 2.384906e-06
[3545,] 6.746195e-06 2.561604e-05 2.539827e-06
[3546,] 6.836302e-06 2.699299e-05 2.648057e-06
[3547,] 1.688876e-05 2.189510e-05 4.281312e-06
[3548,] 7.332142e-06 2.192396e-05 2.811683e-06
[3549,] 5.751552e-06 1.865435e-05 1.788823e-06
[3550,] 6.782797e-06 2.559219e-05 2.567759e-06
[3551,] 6.761501e-06 2.098721e-05 2.410390e-06
[3552,] 6.690424e-06 2.070704e-05 2.356915e-06
[3553,] 6.723727e-06 2.065558e-05 2.374778e-06
[3554,] 1.224208e-05 1.713079e-05 4.030069e-06
[3555,] 6.764607e-06 1.889224e-05 2.337128e-06
[3556,] 1.295163e-04 2.391753e-05 2.365515e-05
[3557,] 6.697503e-06 1.816768e-05 2.273113e-06
[3558,] 1.354836e-05 2.948726e-05 3.154501e-06
[3559,] 6.638324e-06 1.871519e-05 2.267941e-06
[3560,] 2.377590e-05 2.762881e-05 4.994266e-06
[3561,] 6.427809e-06 1.866809e-05 2.124039e-06
[3562,] 6.479041e-06 1.881520e-05 2.174277e-06
[3563,] 2.319517e-05 2.166174e-05 6.738828e-06
[3564,] 6.554897e-06 1.837102e-05 2.177988e-06
[3565,] 8.601830e-06 1.687737e-05 2.769881e-06
[3566,] 3.157431e-05 2.759326e-05 6.237010e-06
[3567,] 2.504286e-05 1.814052e-05 6.751210e-06
[3568,] 6.559215e-06 1.852881e-05 2.212842e-06
[3569,] 8.746465e-06 1.678918e-05 2.817727e-06
[3570,] 8.872132e-06 1.688651e-05 2.877218e-06
[3571,] 9.326520e-05 2.262074e-05 1.948353e-05
[3572,] 6.656338e-06 1.872823e-05 2.278585e-06
[3573,] 6.634520e-06 1.844244e-05 2.250048e-06
[3574,] 6.626918e-06 1.831196e-05 2.240249e-06
[3575,] 6.520204e-06 1.827945e-05 2.181964e-06
[3576,] 6.461100e-06 1.888660e-05 2.166115e-06
[3577,] 1.354516e-05 1.813995e-05 3.574738e-06
[3578,] 3.796389e-05 2.254954e-05 7.350641e-06
[3579,] 7.444162e-06 1.682938e-05 2.369743e-06
[3580,] 1.209240e-05 1.652843e-05 3.844427e-06
[3581,] 1.468453e-05 2.381401e-05 3.575536e-06
[3582,] 6.510938e-06 1.786861e-05 2.133783e-06
[3583,] 1.293016e-05 1.724662e-05 4.654150e-06
[3584,] 2.121791e-05 2.769310e-05 4.514028e-06
[3585,] 1.327622e-05 1.643786e-05 4.333079e-06
[3586,] 1.215963e-05 1.646792e-05 4.002321e-06
[3587,] 1.194725e-05 1.639882e-05 3.867202e-06
[3588,] 1.240077e-05 2.268919e-05 3.594974e-06
[3589,] 1.215009e-05 1.659424e-05 3.559198e-06
[3590,] 5.844202e-05 2.349498e-05 1.033126e-05
[3591,] 2.417753e-05 2.241257e-05 6.471947e-06
[3592,] 6.688845e-06 2.098591e-05 2.045546e-06
[3593,] 6.906898e-06 2.101986e-05 2.158081e-06
[3594,] 1.434449e-05 2.131365e-05 4.716141e-06
[3595,] 6.996667e-06 2.326603e-05 1.925598e-06
[3596,] 6.444622e-06 1.938259e-05 1.893855e-06
[3597,] 5.351055e-06 1.657969e-05 1.753765e-06
[3598,] 1.813818e-05 2.047812e-05 6.245115e-06
[3599,] 5.680227e-06 2.196272e-05 1.910569e-06
[3600,] 1.208630e-05 1.974151e-05 3.057039e-06
[3601,] 8.283150e-06 3.165334e-05 2.013757e-06
[3602,] 7.837531e-06 3.276977e-05 1.944177e-06
[3603,] 6.817349e-06 3.298079e-05 1.820864e-06
[3604,] 5.454448e-06 3.613204e-05 1.753669e-06
[3605,] 1.171961e-05 3.601310e-05 2.532012e-06
[3606,] 1.548914e-05 2.099762e-05 4.815174e-06
[3607,] 7.993101e-06 2.640299e-05 2.042850e-06
[3608,] 1.054152e-05 2.169703e-05 3.488487e-06
[3609,] 5.881541e-06 1.939566e-05 1.925423e-06
[3610,] 6.111952e-06 2.024719e-05 1.921831e-06
[3611,] 6.377053e-06 1.837751e-05 2.098903e-06
[3612,] 1.727862e-05 1.904233e-05 5.235576e-06
[3613,] 5.720998e-06 1.888543e-05 1.944598e-06
[3614,] 1.777022e-05 1.745228e-05 4.853140e-06
[3615,] 1.661278e-05 1.696753e-05 4.702129e-06
[3616,] 1.182534e-05 1.885435e-05 4.028513e-06
[3617,] 5.676425e-06 2.149722e-05 1.770947e-06
[3618,] 7.047487e-06 2.321496e-05 2.491887e-06
[3619,] 1.207838e-05 2.751862e-05 2.870571e-06
[3620,] 7.237090e-06 1.968391e-05 2.525858e-06
[3621,] 2.873192e-05 2.168059e-05 8.451336e-06
[3622,] 5.786329e-06 2.131280e-05 1.758630e-06
[3623,] 7.535556e-06 1.997645e-05 2.301128e-06
[3624,] 5.793624e-06 2.127583e-05 1.759721e-06
[3625,] 7.017949e-06 1.963019e-05 2.205320e-06
[3626,] 6.519627e-06 2.171145e-05 1.868066e-06
[3627,] 7.107357e-06 1.996170e-05 2.213185e-06
[3628,] 6.532260e-06 2.173257e-05 1.872044e-06
[3629,] 1.151478e-05 2.149755e-05 3.823175e-06
[3630,] 6.899498e-06 2.118526e-05 2.187986e-06
[3631,] 2.087728e-05 2.333735e-05 4.816522e-06
[3632,] 1.093829e-05 2.161678e-05 3.697931e-06
[3633,] 1.483610e-05 2.025384e-05 4.426709e-06
[3634,] 5.857143e-06 3.030404e-05 1.737152e-06
[3635,] 7.443998e-06 1.843616e-05 2.361724e-06
[3636,] 8.022778e-06 1.858096e-05 2.385057e-06
[3637,] 2.337976e-05 1.701387e-05 7.553581e-06
[3638,] 1.106562e-05 2.009618e-05 2.983317e-06
[3639,] 5.738367e-06 1.947114e-05 1.811902e-06
[3640,] 9.715826e-06 2.046736e-05 3.210361e-06
[3641,] 5.904560e-05 2.192530e-05 1.632140e-05
[3642,] 7.509757e-05 2.237611e-05 3.829752e-05
[3643,] 9.391556e-06 1.673004e-05 3.029273e-06
[3644,] 1.058427e-04 1.744106e-05 3.305806e-05
[3645,] 7.169830e-05 2.323338e-05 3.953635e-05
[3646,] 6.168414e-05 2.279581e-05 3.222323e-05
[3647,] 1.595438e-05 2.183433e-05 4.990054e-06
[3648,] 1.297289e-05 1.927021e-05 3.899273e-06
[3649,] 1.235602e-05 1.832781e-05 3.820167e-06
[3650,] 9.636662e-06 1.966840e-05 2.714452e-06
[3651,] 1.147774e-05 2.142407e-05 3.983589e-06
[3652,] 3.951713e-05 2.250293e-05 1.921905e-05
[3653,] 1.328475e-05 1.839570e-05 4.048849e-06
[3654,] 8.993372e-06 1.806757e-05 2.721357e-06
[3655,] 7.630247e-05 2.220240e-05 3.832666e-05
[3656,] 1.040372e-05 2.227329e-05 3.365257e-06
[3657,] 1.301486e-05 1.836318e-05 4.034261e-06
[3658,] 7.428629e-05 2.265673e-05 3.903332e-05
[3659,] 1.299384e-05 2.050315e-05 3.136968e-06
[3660,] 1.020092e-05 2.020950e-05 2.774075e-06
[3661,] 9.169611e-06 2.043298e-05 2.972012e-06
[3662,] 2.370976e-05 1.859761e-05 5.744299e-06
[3663,] 6.128400e-05 2.238815e-05 3.069489e-05
[3664,] 7.596529e-05 5.241660e-05 8.297644e-06
[3665,] 5.749324e-05 4.102700e-05 7.420698e-06
[3666,] 2.763853e-05 1.978809e-05 7.714322e-06
[3667,] 2.344314e-05 1.768583e-05 5.789680e-06
[3668,] 5.472796e-05 1.953544e-05 1.523022e-05
[3669,] 6.196887e-05 2.169575e-05 1.097861e-05
[3670,] 6.289729e-06 1.857241e-05 2.032696e-06
[3671,] 1.031338e-05 1.775861e-05 3.222180e-06
[3672,] 8.657742e-06 2.357833e-05 3.719520e-06
[3673,] 8.740324e-06 2.400328e-05 3.793867e-06
[3674,] 8.081786e-06 2.116830e-05 3.254990e-06
[3675,] 1.499354e-05 3.152928e-05 3.434026e-06
[3676,] 7.993201e-06 1.961711e-05 3.085403e-06
[3677,] 7.769383e-06 1.923462e-05 2.952337e-06
[3678,] 6.269926e-06 2.211343e-05 2.363023e-06
[3679,] 2.445393e-04 2.235457e-05 1.267883e-04
[3680,] 2.035055e-04 2.601405e-05 1.321531e-04
[3681,] 7.493864e-06 1.841735e-05 2.700118e-06
[3682,] 1.065165e-05 1.672682e-05 3.185753e-06
[3683,] 1.302035e-05 1.707270e-05 3.678733e-06
[3684,] 5.800561e-06 1.971803e-05 2.064878e-06
[3685,] 8.051291e-06 2.050700e-05 3.150236e-06
[3686,] 9.886844e-06 1.835815e-05 2.682818e-06
[3687,] 8.833793e-04 2.119968e-05 4.277229e-04
[3688,] 1.002422e-05 1.750146e-05 2.822242e-06
[3689,] 3.192715e-04 2.550561e-05 2.169743e-04
[3690,] 3.062757e-04 2.497406e-05 2.016400e-04
[3691,] 7.225309e-06 2.138328e-05 2.802017e-06
[3692,] 7.738839e-06 2.242708e-05 3.123946e-06
[3693,] 7.736435e-06 2.178078e-05 3.081614e-06
[3694,] 7.363155e-06 2.263495e-05 2.964325e-06
[3695,] 1.013456e-03 1.928268e-05 3.390204e-04
[3696,] 1.342590e-03 2.372490e-05 8.393031e-04
[3697,] 6.959160e-06 1.927571e-05 2.500156e-06
[3698,] 1.338150e-03 2.230415e-05 7.364681e-04
[3699,] 7.112561e-06 2.325665e-05 2.838472e-06
[3700,] 7.506359e-06 1.803895e-05 2.332788e-06
[3701,] 1.439364e-05 1.725951e-05 5.179676e-06
[3702,] 1.431924e-05 1.749218e-05 5.249011e-06
[3703,] 1.371145e-05 2.164557e-05 4.615240e-06
[3704,] 8.035143e-06 2.188717e-05 3.177244e-06
[3705,] 1.877993e-03 2.201791e-05 1.009191e-03
[3706,] 3.559704e-03 2.200891e-05 1.976501e-03
[3707,] 8.039437e-06 1.873637e-05 2.313246e-06
[3708,] 3.579959e-03 2.239116e-05 2.067402e-03
[3709,] 1.384623e-05 2.623321e-05 6.605821e-06
[3710,] 7.617581e-06 1.868449e-05 2.213432e-06
[3711,] 8.768377e-06 2.382494e-05 3.646626e-06
[3712,] 9.615398e-06 1.679984e-05 3.279770e-06
[3713,] 8.828927e-06 2.124702e-05 3.485345e-06
[3714,] 1.798423e-03 2.207417e-05 9.884338e-04
[3715,] 2.791887e-03 1.929576e-05 1.191702e-03
[3716,] 2.549766e-03 1.849991e-05 9.498669e-04
[3717,] 2.072327e-03 2.141573e-05 1.166602e-03
[3718,] 7.894977e-06 2.049239e-05 2.982658e-06
[3719,] 8.817285e-06 2.138837e-05 3.467435e-06
[3720,] 7.680786e-06 2.007661e-05 2.856076e-06
[3721,] 8.194630e-06 1.976147e-05 3.072169e-06
[3722,] 8.686702e-06 1.819274e-05 2.625111e-06
[3723,] 1.058138e-05 2.057047e-05 4.178113e-06
[3724,] 1.420500e-05 2.173313e-05 4.746351e-06
[3725,] 9.439526e-06 2.120662e-05 3.763312e-06
[3726,] 2.225590e-05 2.107703e-05 7.572789e-06
[3727,] 8.276646e-06 1.763330e-05 2.421292e-06
[3728,] 2.390500e-05 2.089785e-05 1.079044e-05
[3729,] 2.049365e-03 2.018900e-05 8.993494e-04
[3730,] 1.296212e-05 2.106946e-05 5.552659e-06
[3731,] 1.127232e-03 2.023914e-05 4.961005e-04
[3732,] 1.021987e-05 1.756854e-05 3.323199e-06
[3733,] 1.560215e-05 1.974111e-05 6.463093e-06
[3734,] 1.586370e-05 1.978957e-05 6.594127e-06
[3735,] 9.407482e-06 1.757309e-05 2.700664e-06
[3736,] 8.073765e-06 2.195658e-05 3.177852e-06
[3737,] 7.716525e-06 1.857764e-05 2.234292e-06
[3738,] 6.644997e-04 1.786351e-05 1.572285e-04
[3739,] 1.206391e-03 1.963520e-05 4.862008e-04
[3740,] 8.768362e-06 2.143124e-05 3.489725e-06
[3741,] 7.475049e-06 2.589986e-05 3.141505e-06
[3742,] 8.249002e-06 2.165441e-05 3.266971e-06
[3743,] 9.392387e-06 2.391478e-05 4.105801e-06
[3744,] 1.090204e-03 1.861394e-05 3.779154e-04
[3745,] 8.245888e-06 2.572215e-05 3.548289e-06
[3746,] 7.942534e-06 2.670450e-05 3.436568e-06
[3747,] 1.559453e-03 2.006982e-05 6.743843e-04
[3748,] 1.457544e-03 1.983670e-05 6.075654e-04
[3749,] 1.439631e-03 1.987777e-05 6.040859e-04
[3750,] 7.696901e-06 1.790815e-05 2.777419e-06
[3751,] 1.799140e-05 1.699652e-05 6.350894e-06
[3752,] 7.148058e-06 2.377867e-05 2.882941e-06
[3753,] 9.274899e-06 2.197696e-05 3.050204e-06
[3754,] 7.070980e-06 1.807047e-05 2.500160e-06
[3755,] 1.294184e-03 1.990540e-05 5.422795e-04
[3756,] 3.060883e-03 1.835683e-05 8.660025e-04
[3757,] 1.935953e-03 1.775807e-05 4.323110e-04
[3758,] 2.812687e-05 1.670986e-05 8.002683e-06
[3759,] 1.015959e-05 1.806652e-05 3.036753e-06
[3760,] 1.266251e-05 1.710565e-05 4.449855e-06
[3761,] 1.276085e-03 2.786396e-05 1.044558e-03
[3762,] 1.507592e-05 1.683953e-05 4.447395e-06
[3763,] 1.730694e-05 2.118548e-05 4.112409e-06
[3764,] 1.640506e-05 1.690299e-05 4.751146e-06
[3765,] 1.556037e-05 1.682660e-05 4.600514e-06
[3766,] 3.370351e-04 2.105081e-05 1.624133e-04
[3767,] 8.737869e-06 1.767695e-05 3.028676e-06
[3768,] 1.471607e-03 2.251817e-05 8.540985e-04
[3769,] 8.859228e-06 1.782926e-05 3.107059e-06
[3770,] 1.133125e-03 2.255161e-05 6.545140e-04
[3771,] 1.265312e-03 2.249096e-05 7.295347e-04
[3772,] 1.263094e-03 2.232857e-05 7.180662e-04
[3773,] 1.560083e-03 2.246903e-05 9.031658e-04
[3774,] 1.162697e-03 2.274903e-05 6.830529e-04
[3775,] 1.499615e-03 2.324704e-05 9.244718e-04
[3776,] 1.572591e-03 2.226129e-05 8.943629e-04
[3777,] 1.438248e-05 2.164473e-05 4.764514e-06
[3778,] 1.614691e-05 2.003686e-05 3.958435e-06
[3779,] 1.485280e-05 1.700218e-05 5.074356e-06
[3780,] 1.744598e-05 1.674433e-05 5.494762e-06
[3781,] 2.275002e-03 1.754923e-05 6.996274e-04
[3782,] 1.336768e-05 1.712659e-05 4.660320e-06
[3783,] 1.194900e-05 1.874036e-05 4.670076e-06
[3784,] 7.161045e-06 1.978506e-05 2.706712e-06
[3785,] 1.346906e-03 2.427175e-05 8.929809e-04
[3786,] 8.111823e-06 1.793941e-05 2.818539e-06
[3787,] 7.957179e-06 2.001718e-05 2.556045e-06
[3788,] 1.786012e-05 1.688553e-05 5.344950e-06
[3789,] 1.360140e-03 2.565730e-05 9.884030e-04
[3790,] 1.314695e-03 2.328437e-05 8.092661e-04
[3791,] 1.333234e-05 1.797994e-05 3.894654e-06
[3792,] 1.657434e-03 2.294981e-05 9.930664e-04
[3793,] 1.275405e-03 2.497168e-05 8.764196e-04
[3794,] 1.678382e-05 1.800466e-05 4.574634e-06
[3795,] 1.532418e-03 2.636804e-05 1.157707e-03
[3796,] 6.049971e-06 1.741560e-05 2.022343e-06
[3797,] 1.229636e-03 2.544213e-05 8.690759e-04
[3798,] 1.776242e-05 1.659151e-05 5.432710e-06
[3799,] 5.083812e-04 2.657658e-05 3.651688e-04
[3800,] 1.148513e-03 2.566441e-05 8.196791e-04
[3801,] 1.003837e-05 2.148100e-05 3.289044e-06
[3802,] 2.201807e-05 1.907600e-05 8.312276e-06
[3803,] 2.303643e-05 2.425868e-05 5.799884e-06
[3804,] 2.322887e-05 2.348918e-05 6.036181e-06
[3805,] 1.666455e-05 2.124389e-05 5.998176e-06
[3806,] 2.181440e-05 1.854427e-05 7.643894e-06
[3807,] 7.535223e-06 1.785583e-05 2.583676e-06
[3808,] 1.599162e-05 2.196369e-05 5.189138e-06
[3809,] 2.716773e-05 2.312068e-05 1.302475e-05
[3810,] 1.621127e-05 2.159260e-05 5.191958e-06
[3811,] 3.811717e-05 2.369581e-05 1.904783e-05
[3812,] 3.421825e-05 2.300708e-05 1.667551e-05
[3813,] 7.142209e-06 1.743639e-05 2.385267e-06
[3814,] 7.280076e-06 1.859653e-05 2.436170e-06
[3815,] 4.614778e-05 2.359678e-05 2.429601e-05
[3816,] 1.623069e-05 2.174977e-05 5.877794e-06
[3817,] 2.481211e-05 2.366619e-05 6.236880e-06
[3818,] 1.631734e-05 2.177330e-05 5.944490e-06
[3819,] 1.625930e-05 2.518769e-05 7.502318e-06
[3820,] 1.705476e-05 2.020599e-05 6.612000e-06
[3821,] 1.295017e-05 2.534328e-05 5.809103e-06
[3822,] 2.578001e-05 2.421762e-05 6.241095e-06
[3823,] 3.118313e-05 2.307093e-05 1.511614e-05
[3824,] 2.503944e-05 1.875533e-05 9.673137e-06
[3825,] 1.677907e-05 2.144963e-05 6.141039e-06
[3826,] 2.027079e-05 2.092302e-05 8.131423e-06
[3827,] 2.200370e-05 1.829996e-05 7.349574e-06
[3828,] 9.722415e-06 1.840806e-05 3.272827e-06
[3829,] 8.931494e-06 1.833530e-05 3.068929e-06
[3830,] 1.287220e-04 2.102207e-05 3.181825e-05
[3831,] 1.668173e-05 2.159163e-05 5.263806e-06
[3832,] 7.014458e-06 1.685293e-05 2.150867e-06
[3833,] 1.286958e-05 2.230560e-05 3.260598e-06
[3834,] 1.671082e-05 2.219957e-05 7.374436e-06
[3835,] 1.466085e-05 2.215137e-05 6.361386e-06
[3836,] 1.627395e-05 2.189859e-05 7.085636e-06
[3837,] 7.774503e-06 1.695685e-05 2.446625e-06
[3838,] 8.042850e-06 3.674680e-05 3.855340e-06
[3839,] 6.978400e-06 3.480779e-05 3.150684e-06
[3840,] 1.947389e-05 2.195229e-05 8.708973e-06
[3841,] 7.029755e-06 4.690997e-05 3.460882e-06
[3842,] 7.431446e-06 4.409068e-05 3.710376e-06
[3843,] 7.510674e-06 4.462944e-05 3.783274e-06
[3844,] 6.566940e-06 4.456214e-05 3.061534e-06
[3845,] 6.534168e-06 4.472027e-05 3.038627e-06
[3846,] 1.397000e-05 2.167274e-05 5.880970e-06
[3847,] 5.314808e-06 2.110565e-05 1.804159e-06
[3848,] 5.310588e-06 2.192913e-05 1.802233e-06
[3849,] 5.309726e-06 2.174757e-05 1.798981e-06
[3850,] 5.306644e-06 2.147151e-05 1.790118e-06
[3851,] 7.990698e-06 1.708787e-05 2.749617e-06
[3852,] 5.305125e-06 2.139102e-05 1.765223e-06
[3853,] 8.076386e-06 2.926811e-05 3.331689e-06
[3854,] 8.160501e-06 1.707010e-05 2.807443e-06
[3855,] 8.082311e-06 1.699257e-05 2.763349e-06
[3856,] 4.941813e-05 2.348644e-05 1.107631e-05
[3857,] 6.829093e-06 1.705437e-05 2.322488e-06
[3858,] 5.403740e-06 2.193707e-05 1.735126e-06
[3859,] 2.100122e-05 2.125404e-05 6.889070e-06
[3860,] 5.400308e-06 2.270984e-05 1.737829e-06
[3861,] 3.031662e-05 2.445777e-05 1.694204e-05
[3862,] 4.808268e-05 2.268945e-05 2.476773e-05
[3863,] 6.776046e-06 1.725015e-05 2.326007e-06
[3864,] 5.371750e-06 2.067291e-05 1.738956e-06
[3865,] 5.374549e-06 2.073796e-05 1.738596e-06
[3866,] 6.805100e-06 1.728117e-05 2.340519e-06
[3867,] 5.358856e-06 2.058407e-05 1.742056e-06
[3868,] 5.351367e-06 2.138048e-05 1.748322e-06
[3869,] 5.381293e-06 2.210004e-05 1.742006e-06
[3870,] 5.372873e-06 2.083323e-05 1.739738e-06
[3871,] 6.347985e-06 1.703340e-05 2.143077e-06
[3872,] 7.861676e-06 2.950568e-05 3.219870e-06
[3873,] 5.367851e-06 2.107460e-05 1.741464e-06
[3874,] 1.547401e-05 3.186129e-05 8.235531e-06
[3875,] 1.228887e-05 2.219981e-05 3.371241e-06
[3876,] 5.403975e-06 2.209517e-05 1.738657e-06
[3877,] 5.393845e-06 2.094757e-05 1.737019e-06
[3878,] 5.352238e-06 2.080880e-05 1.742554e-06
[3879,] 2.040070e-05 2.128311e-05 6.704361e-06
[3880,] 1.994715e-05 2.127431e-05 6.676707e-06
[3881,] 5.332782e-06 1.986688e-05 1.745234e-06
[3882,] 5.336789e-06 1.976682e-05 1.742938e-06
[3883,] 5.335319e-06 1.993324e-05 1.744356e-06
[3884,] 8.555798e-06 1.771652e-05 2.967040e-06
[3885,] 5.339097e-06 1.972662e-05 1.741431e-06
[3886,] 5.336944e-06 1.972955e-05 1.742381e-06
[3887,] 5.333782e-06 1.974098e-05 1.743689e-06
[3888,] 5.320632e-06 1.990114e-05 1.757007e-06
[3889,] 6.983238e-06 1.726065e-05 2.406122e-06
[3890,] 5.396525e-06 2.028759e-05 1.732907e-06
[3891,] 5.375395e-06 1.995706e-05 1.733953e-06
[3892,] 5.354013e-06 2.032118e-05 1.738991e-06
[3893,] 5.330553e-06 1.983741e-05 1.748833e-06
[3894,] 1.549167e-05 1.782501e-05 5.679971e-06
[3895,] 5.971125e-06 2.853102e-05 1.772499e-06
[3896,] 2.191143e-05 2.088462e-05 7.720115e-06
[3897,] 2.257415e-05 2.245000e-05 1.022062e-05
[3898,] 6.118659e-06 2.842345e-05 1.782907e-06
[3899,] 6.049847e-06 2.833802e-05 1.777815e-06
[3900,] 6.250899e-06 2.469356e-05 1.811728e-06
[3901,] 6.496109e-06 2.774353e-05 1.824524e-06
[3902,] 6.093066e-06 2.611475e-05 1.787996e-06
[3903,] 6.201434e-06 2.835544e-05 1.790235e-06
[3904,] 1.965744e-05 2.078137e-05 6.658200e-06
[3905,] 1.396210e-05 2.136373e-05 4.298991e-06
[3906,] 1.321693e-05 2.059573e-05 3.983376e-06
[3907,] 8.880542e-06 1.797229e-05 3.151796e-06
[3908,] 6.022286e-06 2.927397e-05 1.774430e-06
[3909,] 5.926439e-06 2.699665e-05 1.772999e-06
[3910,] 6.092130e-06 2.931336e-05 1.778950e-06
[3911,] 5.973218e-06 2.691175e-05 1.776258e-06
[3912,] 5.915968e-06 2.683067e-05 1.772815e-06
[3913,] 5.909781e-06 2.662121e-05 1.772712e-06
[3914,] 5.853232e-06 2.777264e-05 1.769182e-06
[3915,] 7.726758e-06 2.320214e-05 2.638306e-06
[3916,] 5.880894e-06 2.971232e-05 1.767655e-06
[3917,] 6.170250e-06 2.908175e-05 1.785581e-06
[3918,] 6.043602e-06 2.837775e-05 1.777905e-06
[3919,] 6.102660e-06 2.827715e-05 1.782192e-06
[3920,] 6.160870e-06 2.821168e-05 1.787132e-06
[3921,] 6.011107e-06 3.001276e-05 1.774420e-06
[3922,] 6.150102e-06 2.859185e-05 1.785294e-06
[3923,] 6.102958e-06 2.823032e-05 1.783044e-06
[3924,] 6.116212e-06 3.297933e-05 1.775606e-06
[3925,] 4.986121e-05 1.849042e-05 1.513316e-05
[3926,] 6.154915e-06 2.569500e-05 1.796056e-06
[3927,] 6.237616e-06 2.773882e-05 1.795647e-06
[3928,] 6.738991e-05 2.260307e-05 1.649489e-05
[3929,] 6.129917e-06 2.790926e-05 1.785425e-06
[3930,] 5.871223e-06 2.847869e-05 1.768244e-06
[3931,] 5.333477e-06 1.985724e-05 1.837418e-06
[3932,] 2.411118e-05 2.779263e-05 1.467458e-05
[3933,] 1.943234e-05 2.005995e-05 4.524813e-06
[3934,] 6.362024e-06 3.255864e-05 1.816338e-06
[3935,] 1.701400e-05 2.155170e-05 6.127521e-06
[3936,] 1.468214e-05 2.335238e-05 5.956702e-06
[3937,] 9.106231e-06 1.894961e-05 3.439349e-06
[3938,] 6.831745e-06 3.480692e-05 1.852324e-06
[3939,] 6.805329e-06 3.519577e-05 1.848287e-06
[3940,] 5.341547e-06 3.369966e-05 1.818917e-06
[3941,] 5.393375e-06 2.506792e-05 1.749239e-06
[3942,] 5.462475e-06 1.999905e-05 1.732404e-06
[3943,] 5.500537e-06 1.989285e-05 1.734885e-06
[3944,] 5.507499e-06 2.180471e-05 1.732794e-06
[3945,] 5.437291e-06 2.093722e-05 1.732694e-06
[3946,] 5.389922e-06 2.033960e-05 1.741513e-06
[3947,] 8.134658e-06 1.741600e-05 2.842750e-06
[3948,] 5.346417e-06 1.996585e-05 1.741636e-06
[3949,] 5.408369e-06 1.994796e-05 1.732606e-06
[3950,] 5.403765e-06 2.025024e-05 1.733107e-06
[3951,] 5.408941e-06 2.030405e-05 1.733184e-06
[3952,] 5.435075e-06 2.017226e-05 1.732125e-06
[3953,] 5.353956e-06 1.828472e-05 1.734398e-06
[3954,] 5.416558e-06 2.023073e-05 1.732565e-06
[3955,] 5.478098e-06 2.090061e-05 1.732627e-06
[3956,] 5.389565e-06 1.991128e-05 1.734549e-06
[3957,] 5.549867e-06 2.060267e-05 1.734233e-06
[3958,] 1.692208e-05 2.142697e-05 4.947258e-06
[3959,] 5.412240e-06 1.999615e-05 1.732564e-06
[3960,] 5.432887e-06 2.021357e-05 1.732259e-06
[3961,] 5.394765e-06 2.007342e-05 1.733725e-06
[3962,] 7.960052e-06 2.576130e-05 3.188149e-06
[3963,] 5.442080e-06 2.038517e-05 1.732187e-06
[3964,] 5.443604e-06 2.099448e-05 1.732744e-06
[3965,] 5.375934e-06 1.993299e-05 1.735874e-06
[3966,] 5.355309e-06 1.921209e-05 1.736948e-06
[3967,] 5.426140e-06 2.009665e-05 1.732122e-06
[3968,] 5.364730e-06 1.989249e-05 1.737226e-06
[3969,] 5.414521e-06 2.024327e-05 1.732562e-06
[3970,] 5.399868e-06 2.025324e-05 1.733436e-06
[3971,] 5.592109e-06 1.958274e-05 1.748600e-06
[3972,] 5.498767e-06 2.396415e-05 1.733767e-06
[3973,] 7.363051e-06 4.394826e-05 1.864959e-06
[3974,] 5.553284e-06 2.639248e-05 1.733784e-06
[3975,] 8.077363e-06 3.980805e-05 1.967264e-06
[3976,] 9.734198e-06 1.957093e-05 2.813467e-06
[3977,] 8.119272e-06 3.869643e-05 1.978261e-06
[3978,] 8.246131e-06 3.865235e-05 1.994167e-06
[3979,] 6.266779e-06 3.040824e-05 1.799095e-06
[3980,] 6.198490e-06 3.044540e-05 1.793264e-06
[3981,] 5.640643e-06 1.830619e-05 1.774527e-06
[3982,] 6.310830e-06 2.834578e-05 1.809676e-06
[3983,] 6.396525e-06 3.192059e-05 1.806587e-06
[3984,] 6.288859e-06 3.040366e-05 1.801361e-06
[3985,] 6.248832e-06 2.787398e-05 1.805407e-06
[3986,] 6.118483e-06 3.473257e-05 1.784081e-06
[3987,] 6.181696e-06 3.111689e-05 1.791181e-06
[3988,] 7.803086e-06 2.347507e-05 2.690159e-06
[3989,] 6.272739e-06 2.916688e-05 1.803560e-06
[3990,] 6.772648e-06 3.807568e-05 1.821150e-06
[3991,] 5.924774e-06 1.794631e-05 2.051639e-06
[3992,] 5.430295e-06 3.316926e-05 1.826492e-06
[3993,] 9.449335e-06 1.828491e-05 3.531860e-06
[3994,] 1.353786e-05 2.339583e-05 4.273570e-06
[3995,] 1.278934e-05 1.971449e-05 4.164063e-06
[3996,] 1.619392e-05 2.526934e-05 7.998842e-06
[3997,] 1.275567e-05 1.987861e-05 4.139729e-06
[3998,] 1.658505e-05 2.592145e-05 8.348465e-06
[3999,] 2.141886e-05 3.268540e-05 1.279144e-05
[4000,] 1.685569e-05 2.760589e-05 8.818463e-06
[4001,] 1.276034e-05 1.930105e-05 4.089023e-06
[4002,] 1.679269e-05 3.985871e-05 1.059522e-05
[4003,] 1.638603e-05 3.898952e-05 1.018085e-05
[4004,] 1.321586e-05 2.363436e-05 4.162962e-06
[4005,] 2.081921e-05 2.541648e-05 1.073103e-05
[4006,] 1.349016e-05 2.378571e-05 4.288845e-06
[4007,] 6.489214e-06 1.904137e-05 2.144807e-06
[4008,] 2.415702e-05 2.366134e-05 1.085741e-05
[4009,] 2.593343e-05 1.761882e-05 8.241563e-06
[4010,] 2.513423e-05 2.096409e-05 1.043104e-05
[4011,] 2.381057e-05 1.897280e-05 9.601575e-06
[4012,] 2.792357e-05 1.761152e-05 8.788421e-06
[4013,] 4.439202e-05 2.015844e-05 2.022987e-05
[4014,] 5.982123e-06 3.226423e-05 2.376808e-06
[4015,] 8.790088e-06 1.832911e-05 2.644146e-06
[4016,] 7.487054e-06 1.724603e-05 2.344232e-06
[4017,] 3.252861e-05 1.816292e-05 8.891669e-06
[4018,] 2.100022e-05 1.985709e-05 4.962716e-06
[4019,] 1.825416e-05 2.218828e-05 5.531856e-06
[4020,] 4.217543e-05 1.780459e-05 1.092922e-05
[4021,] 3.361221e-05 2.678504e-05 5.892932e-06
[4022,] 6.207404e-05 1.912294e-05 1.283097e-05
[4023,] 4.662975e-05 2.376479e-05 9.138853e-06
[4024,] 3.053168e-05 2.239824e-05 1.295781e-05
[4025,] 1.191730e-05 1.902440e-05 3.758752e-06
[4026,] 2.606778e-05 1.952550e-05 6.911007e-06
[4027,] 5.309923e-05 1.861716e-05 1.242455e-05
[4028,] 3.982978e-05 1.741949e-05 1.242780e-05
[4029,] 4.363860e-05 1.771204e-05 1.119162e-05
[4030,] 3.314252e-05 2.152326e-05 7.531635e-06
[4031,] 4.672870e-05 1.769798e-05 1.510432e-05
[4032,] 5.698828e-06 2.114815e-05 1.770482e-06
[4033,] 3.396318e-05 2.110050e-05 7.862117e-06
[4034,] 7.017454e-06 1.864585e-05 2.264755e-06
[4035,] 4.941748e-05 1.847723e-05 1.708956e-05
[4036,] 1.252437e-05 1.906363e-05 4.107845e-06
[4037,] 1.242165e-05 1.944952e-05 4.388596e-06
[4038,] 1.419178e-05 2.163766e-05 4.609323e-06
[4039,] 1.083907e-05 2.112002e-05 3.987713e-06
[4040,] 4.053427e-05 1.808041e-05 1.445538e-05
[4041,] 4.755555e-05 1.763100e-05 1.630840e-05
[4042,] 3.753409e-05 2.355970e-05 8.308318e-06
[4043,] 1.247784e-05 2.220754e-05 4.494248e-06
[4044,] 1.071569e-05 1.967028e-05 3.555051e-06
[4045,] 9.044512e-06 1.912145e-05 2.676704e-06
[4046,] 1.468525e-05 1.899361e-05 4.619294e-06
[4047,] 9.908908e-06 1.836484e-05 3.270143e-06
[4048,] 1.403062e-05 2.232754e-05 4.077315e-06
[4049,] 8.861388e-06 1.856359e-05 2.445976e-06
[4050,] 8.633518e-06 1.716224e-05 2.900795e-06
[4051,] 8.375413e-06 1.833058e-05 2.986466e-06
[4052,] 7.056791e-06 2.020844e-05 2.248972e-06
[4053,] 6.686672e-06 1.673158e-05 2.191747e-06
[4054,] 7.211006e-06 2.019694e-05 2.258871e-06
[4055,] 8.879917e-06 1.881626e-05 2.865475e-06
[4056,] 1.064801e-05 1.959018e-05 3.145731e-06
[4057,] 5.597252e-06 2.644040e-05 1.975646e-06
[4058,] 5.598238e-06 2.538192e-05 1.964639e-06
[4059,] 5.571900e-06 2.494268e-05 1.919821e-06
[4060,] 5.598122e-06 2.563502e-05 1.966980e-06
[4061,] 5.598531e-06 2.504031e-05 1.961237e-06
[4062,] 5.646445e-05 2.111638e-05 2.102501e-05
[4063,] 5.593317e-06 2.504829e-05 1.954484e-06
[4064,] 5.629923e-06 2.527443e-05 1.998216e-06
[4065,] 5.601357e-06 2.525705e-05 1.966628e-06
[4066,] 5.605246e-06 2.505610e-05 1.968792e-06
[4067,] 5.571995e-06 2.457272e-05 1.915891e-06
[4068,] 1.951665e-04 2.067691e-05 4.390213e-05
[4069,] 5.605334e-06 2.648402e-05 1.983860e-06
[4070,] 5.725258e-06 2.285433e-05 2.031734e-06
[4071,] 5.628682e-06 2.573399e-05 2.001190e-06
[4072,] 5.608876e-06 2.638595e-05 1.987107e-06
[4073,] 5.634525e-06 2.622349e-05 2.013075e-06
[4074,] 5.633698e-06 2.579249e-05 2.007014e-06
[4075,] 1.110061e-05 2.072222e-05 4.111660e-06
[4076,] 5.641431e-06 2.517784e-05 2.006824e-06
[4077,] 5.744820e-06 2.183751e-05 2.026327e-06
[4078,] 5.526033e-06 1.638740e-05 1.796656e-06
[4079,] 5.611247e-06 2.570151e-05 1.979281e-06
[4080,] 5.621819e-06 2.566256e-05 1.990613e-06
[4081,] 5.614128e-06 2.577199e-05 1.983507e-06
[4082,] 5.618964e-06 2.583390e-05 1.989674e-06
[4083,] 5.618453e-06 2.597060e-05 1.990634e-06
[4084,] 5.651288e-06 2.638791e-05 2.026296e-06
[4085,] 2.918059e-05 2.503198e-05 1.527580e-05
[4086,] 5.716875e-06 2.637474e-05 2.060610e-06
[4087,] 5.682665e-06 2.527931e-05 2.039632e-06
[4088,] 5.615059e-06 2.430810e-05 1.962852e-06
[4089,] 5.615837e-06 2.497704e-05 1.974405e-06
[4090,] 5.611175e-06 2.518517e-05 1.971268e-06
[4091,] 5.616819e-06 2.513134e-05 1.977688e-06
[4092,] 5.632613e-06 2.518099e-05 1.994477e-06
[4093,] 5.620214e-06 2.550571e-05 1.985486e-06
[4094,] 5.611716e-06 2.513559e-05 1.971827e-06
[4095,] 4.040612e-03 1.719754e-05 6.616600e-04
[4096,] 5.635023e-06 2.532301e-05 1.998753e-06
[4097,] 5.615578e-06 2.541032e-05 1.979522e-06
[4098,] 5.969179e-05 2.053946e-05 1.795525e-05
[4099,] 5.613192e-06 2.538602e-05 1.976498e-06
[4100,] 4.939851e-02 1.973510e-05 1.787227e-02
[4101,] 5.588635e-06 2.375709e-05 1.928097e-06
[4102,] 1.005486e-05 1.919140e-05 3.316751e-06
[4103,] 5.719332e-06 1.891548e-05 1.843507e-06
[4104,] 5.770873e-06 1.855230e-05 1.841503e-06
[4105,] 1.566440e-04 1.750921e-05 3.736158e-05
[4106,] 1.024775e-05 2.006209e-05 2.678834e-06
[4107,] 3.009781e-05 1.751112e-05 9.123777e-06
[4108,] 9.840685e-06 1.922207e-05 2.650457e-06
[4109,] 1.665356e-05 1.944651e-05 4.020641e-06
[4110,] 9.949565e-06 1.948097e-05 2.656427e-06
[4111,] 9.967011e-06 1.956165e-05 2.654529e-06
[4112,] 1.001811e-05 1.974103e-05 2.653208e-06
[4113,] 9.757745e-06 1.975617e-05 2.595784e-06
[4114,] 9.733234e-06 2.136151e-05 2.507718e-06
[4115,] 8.085099e-06 2.001743e-05 2.651539e-06
[4116,] 1.263356e-05 1.828807e-05 3.341473e-06
[4117,] 1.272072e-05 1.703947e-05 3.620737e-06
[4118,] 5.421064e-06 1.753259e-05 1.778435e-06
[4119,] 1.061742e-03 2.048886e-05 6.520467e-04
[4120,] 5.424409e-06 1.750864e-05 1.776428e-06
[4121,] 3.158097e-05 1.641048e-05 9.735945e-06
[4122,] 5.719570e-06 1.804141e-05 1.824755e-06
[4123,] 8.149299e-06 1.783826e-05 2.898531e-06
[4124,] 5.626845e-06 1.871764e-05 1.946059e-06
[4125,] 7.087648e-05 2.095022e-05 2.026889e-05
[4126,] 5.335035e-06 1.774274e-05 1.743917e-06
[4127,] 1.183342e-05 2.383614e-05 4.696299e-06
[4128,] 4.088862e-05 2.213477e-05 1.594239e-05
[4129,] 5.896487e-06 1.753805e-05 1.962286e-06
[4130,] 4.787891e-04 2.737823e-05 1.091283e-03
[4131,] 5.870266e-06 1.767975e-05 1.964248e-06
[4132,] 9.045075e-03 1.738558e-05 1.129126e-03
[4133,] 2.286939e-02 1.768755e-05 3.223784e-03
[4134,] 9.748168e-03 1.737230e-05 1.167251e-03
[4135,] 6.118686e-06 1.746163e-05 2.019216e-06
[4136,] 3.286461e-03 1.774929e-05 6.517353e-04
[4137,] 5.574635e-03 2.360861e-05 7.165810e-03
[4138,] 5.885428e-06 1.720851e-05 1.927148e-06
[4139,] 2.196111e-05 2.208403e-05 5.122936e-06
[4140,] 2.384603e-05 2.207086e-05 5.358706e-06
[4141,] 1.005967e-05 2.165239e-05 3.274873e-06
[4142,] 9.866480e-06 2.033712e-05 2.838932e-06
[4143,] 1.485265e-02 2.021585e-05 8.147064e-03
[4144,] 7.298634e-06 1.974882e-05 2.217664e-06
[4145,] 9.997980e-06 1.653761e-05 3.002444e-06
[4146,] 2.159580e-05 2.110882e-05 5.179609e-06
[4147,] 1.858855e-05 2.114219e-05 4.733350e-06
[4148,] 9.532466e-03 2.033486e-05 5.605235e-03
[4149,] 1.722305e-05 2.056730e-05 6.092999e-06
[4150,] 1.807167e-05 2.081882e-05 4.755115e-06
[4151,] 6.157794e-06 1.818528e-05 2.003679e-06
[4152,] 6.819125e-06 1.824818e-05 2.187171e-06
[4153,] 1.823048e-05 2.115386e-05 4.745533e-06
[4154,] 1.889893e-05 2.056496e-05 4.807904e-06
[4155,] 1.912813e-05 1.934627e-05 6.323899e-06
[4156,] 3.658173e-02 2.192687e-05 4.078145e-02
[4157,] 1.020576e-05 1.951520e-05 3.892421e-06
[4158,] 1.697800e-02 2.045434e-05 1.048250e-02
[4159,] 1.129748e-02 2.147799e-05 1.034696e-02
[4160,] 1.959853e-05 2.107334e-05 4.864277e-06
[4161,] 6.358201e-06 1.744583e-05 2.076062e-06
[4162,] 8.042144e-06 2.152532e-05 2.778841e-06
[4163,] 2.238888e-02 2.189881e-05 2.468267e-02
[4164,] 1.121108e-02 2.111052e-05 5.376706e-03
[4165,] 9.015526e-06 2.161099e-05 2.448398e-06
[4166,] 6.886062e-06 2.032302e-05 2.613753e-06
[4167,] 9.583346e-06 2.177038e-05 3.138967e-06
[4168,] 2.878231e-05 2.173529e-05 1.200691e-05
[4169,] 1.358352e-05 1.642746e-05 4.348550e-06
[4170,] 1.497192e-05 2.102202e-05 4.717218e-06
[4171,] 1.718414e-05 1.710901e-05 4.709827e-06
[4172,] 4.518314e-03 2.336558e-05 5.211144e-03
[4173,] 2.079620e-05 2.167739e-05 4.944214e-06
[4174,] 9.210641e-06 1.991487e-05 2.518989e-06
[4175,] 2.411858e-05 2.135496e-05 9.446913e-06
[4176,] 9.138362e-06 2.070048e-05 2.464364e-06
[4177,] 9.821877e-06 2.059219e-05 2.809904e-06
[4178,] 2.117107e-05 2.251281e-05 4.972098e-06
[4179,] 1.117797e-05 2.174326e-05 3.777639e-06
[4180,] 7.862294e-06 1.711942e-05 2.485538e-06
[4181,] 7.990361e-06 1.713962e-05 2.549873e-06
[4182,] 8.334268e-06 1.710491e-05 2.630946e-06
[4183,] 7.979424e-06 1.716682e-05 2.565172e-06
[4184,] 6.190766e-06 1.683926e-05 2.077908e-06
[4185,] 1.249518e-05 2.217176e-05 3.249765e-06
[4186,] 1.110182e-05 1.832816e-05 2.957359e-06
[4187,] 2.210998e-05 2.163465e-05 5.068506e-06
[4188,] 2.595351e-05 2.084658e-05 5.736104e-06
[4189,] 2.328621e-05 2.108795e-05 5.263289e-06
[4190,] 2.270155e-05 2.078310e-05 5.263249e-06
[4191,] 1.246310e-05 1.719881e-05 3.741106e-06
[4192,] 1.867817e-05 2.147177e-05 5.106104e-06
[4193,] 1.884738e-05 2.028787e-05 5.009773e-06
[4194,] 8.342611e-06 2.222681e-05 2.593654e-06
[4195,] 1.823520e-05 2.030340e-05 4.859681e-06
[4196,] 2.004994e-05 2.183400e-05 7.099453e-06
[4197,] 3.939835e-05 1.882259e-05 1.039793e-05
[4198,] 1.751576e-05 2.218758e-05 5.032195e-06
[4199,] 4.082982e-05 1.892889e-05 1.045359e-05
[4200,] 7.730301e-06 2.152139e-05 2.545421e-06
[4201,] 1.613366e-05 1.704229e-05 5.057360e-06
[4202,] 2.632354e-05 1.799941e-05 6.357841e-06
[4203,] 4.068496e-05 1.882967e-05 1.067705e-05
[4204,] 7.151474e-06 1.663155e-05 2.201642e-06
[4205,] 1.581648e-05 1.780816e-05 5.475863e-06
[4206,] 1.323307e-05 2.307456e-05 3.078392e-06
[4207,] 8.008009e-03 2.622016e-05 1.811906e-02
[4208,] 5.510624e-06 2.166329e-05 1.976151e-06
[4209,] 2.558891e-01 2.152475e-05 2.890114e-01
[4210,] 9.326430e-06 2.137797e-05 2.413963e-06
[4211,] 1.941172e-05 2.038633e-05 5.506400e-06
[4212,] 2.476632e-05 2.070753e-05 5.649522e-06
[4213,] 4.102754e-02 1.798307e-05 5.218366e-03
[4214,] 2.092132e-05 2.405264e-05 5.150192e-06
[4215,] 1.157472e-05 1.862266e-05 3.345436e-06
[4216,] 2.099099e-05 2.333381e-05 5.292123e-06
[4217,] 6.188671e-05 1.871525e-05 1.845666e-05
[4218,] 2.234827e-05 2.066214e-05 5.564814e-06
[4219,] 5.628810e-05 1.870097e-05 1.664223e-05
[4220,] 2.202735e-05 2.115902e-05 5.339957e-06
[4221,] 7.596058e-06 1.885865e-05 2.223262e-06
[4222,] 1.551515e-05 2.303936e-05 4.134918e-06
[4223,] 8.118839e-06 1.642217e-05 2.552430e-06
[4224,] 2.652309e-05 2.021045e-05 6.463576e-06
[4225,] 3.656505e-05 2.212453e-05 9.895603e-06
[4226,] 4.878629e-05 2.163520e-05 1.362944e-05
[4227,] 7.752985e-06 1.799977e-05 2.225819e-06
[4228,] 7.821844e-06 1.658534e-05 2.397420e-06
[4229,] 4.886921e-05 2.168345e-05 1.357799e-05
[4230,] 1.092081e-05 2.113559e-05 2.931314e-06
[4231,] 6.645227e-06 2.335592e-05 2.524640e-06
[4232,] 6.929864e-06 1.812815e-05 2.264039e-06
[4233,] 7.264478e-06 1.733258e-05 2.229903e-06
[4234,] 7.530835e-06 1.662160e-05 2.313178e-06
[4235,] 1.348604e-04 2.700544e-05 2.379336e-04
[4236,] 6.503463e-06 2.719104e-05 2.564180e-06
[4237,] 8.974251e-06 1.749691e-05 3.202272e-06
[4238,] 7.107983e-06 2.134460e-05 2.785650e-06
[4239,] 6.912996e-06 1.799861e-05 2.236644e-06
[4240,] 6.238643e-06 2.880207e-05 2.454661e-06
[4241,] 6.997225e-06 1.799560e-05 2.255947e-06
[4242,] 1.033396e-05 1.679396e-05 3.477779e-06
[4243,] 2.170490e-04 2.771030e-05 4.194514e-04
[4244,] 7.269744e-06 2.611584e-05 2.189315e-06
[4245,] 7.271859e-06 3.456085e-05 3.319758e-06
[4246,] 6.976264e-06 1.795927e-05 2.253383e-06
[4247,] 7.588704e-06 1.731604e-05 2.624976e-06
[4248,] 6.383392e-06 3.118950e-05 2.591642e-06
[4249,] 6.351758e-06 3.226471e-05 2.593802e-06
[4250,] 1.082690e-05 1.678412e-05 3.637229e-06
[4251,] 1.283747e-05 1.764667e-05 3.523539e-06
[4252,] 1.340192e-05 1.762572e-05 3.664442e-06
[4253,] 7.202567e-06 2.058314e-05 2.633325e-06
[4254,] 8.916385e-06 2.402370e-05 3.869439e-06
[4255,] 6.769637e-06 1.867640e-05 2.290400e-06
[4256,] 1.927031e-05 1.770998e-05 5.595168e-06
[4257,] 1.142617e-05 1.687738e-05 3.932779e-06
[4258,] 7.786445e-06 1.908998e-05 2.511573e-06
[4259,] 6.250153e-06 1.869584e-05 2.108174e-06
[4260,] 9.055458e-06 2.166445e-05 3.186855e-06
[4261,] 5.977878e-06 1.866239e-05 2.007104e-06
[4262,] 8.500823e-06 1.820902e-05 2.863743e-06
[4263,] 5.895667e-06 1.877114e-05 1.987000e-06
[4264,] 5.595107e-04 2.134245e-05 4.232937e-04
[4265,] 1.304926e-05 1.694759e-05 4.483639e-06
[4266,] 4.738526e-04 2.123947e-05 3.497674e-04
[4267,] 8.044332e-06 1.793999e-05 2.616117e-06
[4268,] 1.469806e-05 1.849498e-05 4.241742e-06
[4269,] 1.504181e-05 2.155419e-05 4.686977e-06
[4270,] 7.298307e-06 1.988678e-05 2.051195e-06
[4271,] 6.659373e-06 1.946644e-05 1.936662e-06
[4272,] 6.769234e-06 2.368463e-05 1.882527e-06
[4273,] 6.742395e-06 1.896033e-05 1.969163e-06
[4274,] 6.700255e-06 1.766469e-05 2.013218e-06
[4275,] 5.574815e-06 1.638284e-05 1.812702e-06
[4276,] 4.705611e-05 1.915647e-05 1.120204e-05
[4277,] 8.025469e-06 1.652453e-05 2.617143e-06
[4278,] 6.696428e-06 1.763578e-05 2.013357e-06
[4279,] 6.713771e-06 1.767661e-05 2.015313e-06
[4280,] 7.463367e-06 2.210266e-05 2.587555e-06
[4281,] 1.424589e-05 2.008112e-05 3.914847e-06
[4282,] 8.727148e-05 2.250192e-05 2.162003e-05
[4283,] 6.193774e-05 2.071315e-05 1.266818e-05
[4284,] 7.096579e-06 1.650651e-05 2.278415e-06
[4285,] 2.818295e-04 2.301276e-05 2.869489e-04
[4286,] 5.599621e-06 1.720215e-05 1.797818e-06
[4287,] 6.976324e-06 1.918598e-05 2.539455e-06
[4288,] 5.529654e-06 1.716031e-05 1.781171e-06
[4289,] 5.890012e-06 1.715545e-05 1.874487e-06
[4290,] 5.759601e-06 1.715779e-05 1.839790e-06
[4291,] 8.203881e-06 2.343284e-05 3.180478e-06
[4292,] 6.512727e-06 2.156729e-05 2.470324e-06
[4293,] 8.468135e-06 2.622253e-05 3.524085e-06
[4294,] 5.554230e-06 1.721357e-05 1.786656e-06
[4295,] 5.525150e-06 1.756821e-05 1.769692e-06
[4296,] 5.545442e-06 1.782944e-05 1.767845e-06
[4297,] 5.343646e-06 1.774602e-05 1.740479e-06
[4298,] 5.336366e-06 1.762600e-05 1.741430e-06
[4299,] 5.363619e-06 1.773001e-05 1.741413e-06
[4300,] 5.342067e-06 1.768305e-05 1.740945e-06
[4301,] 5.363223e-06 1.787288e-05 1.740513e-06
[4302,] 5.451003e-06 1.707652e-05 1.781163e-06
[4303,] 5.343417e-06 1.768007e-05 1.741053e-06
[4304,] 5.344619e-06 1.774746e-05 1.740704e-06
[4305,] 5.830419e-06 1.741345e-05 1.844994e-06
[4306,] 1.020541e-05 2.474328e-05 4.601395e-06
[4307,] 6.234404e-06 2.279057e-05 2.354802e-06
[4308,] 6.562058e-05 1.787190e-05 2.572938e-05
[4309,] 6.071682e-06 1.765157e-05 2.086846e-06
[4310,] 6.031347e-06 1.966527e-05 2.161630e-06
[4311,] 6.127295e-06 1.952966e-05 2.199318e-06
[4312,] 4.430772e-05 2.254579e-05 1.146568e-05
[4313,] 6.050960e-06 1.883247e-05 2.133229e-06
[4314,] 5.146822e-04 2.103386e-05 3.342194e-04
[4315,] 6.760089e-06 2.161128e-05 2.531248e-06
[4316,] 5.915209e-06 1.822411e-05 2.045243e-06
[4317,] 5.939736e-06 1.730974e-05 2.010720e-06
[4318,] 8.007662e-06 2.142013e-05 2.684138e-06
[4319,] 8.943180e-06 2.082168e-05 2.933692e-06
[4320,] 8.232988e-06 2.114858e-05 3.163646e-06
[4321,] 9.240350e-06 2.146216e-05 2.965241e-06
[4322,] 4.435276e-05 1.730647e-05 1.618923e-05
[4323,] 1.073268e-05 2.148863e-05 3.555945e-06
[4324,] 6.160410e-06 1.880025e-05 2.200036e-06
[4325,] 4.257553e-05 2.200738e-05 1.135616e-05
[4326,] 6.095381e-06 2.002348e-05 2.235729e-06
[4327,] 6.069350e-06 1.726600e-05 2.080237e-06
[4328,] 5.892834e-06 1.857457e-05 2.071904e-06
[4329,] 5.574902e-06 1.731540e-05 1.861990e-06
[4330,] 8.227303e-06 2.152148e-05 2.781368e-06
[4331,] 8.204190e-06 2.093448e-05 2.663906e-06
[4332,] 5.599218e-06 1.714504e-05 1.879276e-06
[4333,] 5.736714e-06 1.685025e-05 1.859587e-06
[4334,] 5.539171e-06 1.752567e-05 1.872018e-06
[4335,] 7.968804e-06 1.724630e-05 2.550951e-06
[4336,] 5.468368e-06 1.806592e-05 1.862513e-06
[4337,] 3.443888e-05 2.206380e-05 9.412211e-06
[4338,] 1.201574e-05 2.187690e-05 4.137199e-06
[4339,] 5.618942e-05 2.183274e-05 1.495213e-05
[4340,] 5.503006e-06 2.087372e-05 1.910931e-06
[4341,] 1.350369e-04 2.270710e-05 9.428130e-05
[4342,] 1.418924e-05 2.216001e-05 6.358607e-06
[4343,] 4.285909e-05 2.119704e-05 2.316014e-05
[4344,] 1.072054e-04 2.189339e-05 6.607577e-05
[4345,] 1.194631e-05 1.888157e-05 4.584342e-06
[4346,] 1.303659e-05 2.820937e-05 3.233710e-06
[4347,] 6.846671e-06 2.254330e-05 2.179453e-06
[4348,] 1.027136e-05 2.236430e-05 3.019422e-06
[4349,] 1.052976e-05 2.012989e-05 2.862603e-06
[4350,] 7.390674e-06 1.688150e-05 2.366967e-06
[4351,] 1.469619e-05 2.378328e-05 3.731004e-06
[4352,] 1.236037e-05 2.138812e-05 5.004608e-06
[4353,] 1.280306e-05 1.811770e-05 4.372931e-06
[4354,] 1.469282e-05 2.018063e-05 4.654705e-06
[4355,] 3.488909e-05 2.473393e-05 6.223801e-06
[4356,] 1.357627e-05 2.217389e-05 4.832928e-06
[4357,] 1.129410e-05 1.946292e-05 3.514139e-06
[4358,] 1.383966e-05 2.141619e-05 4.716719e-06
[4359,] 6.147699e-05 2.169718e-05 1.576972e-05
[4360,] 3.009792e-05 2.407142e-05 5.576807e-06
[4361,] 3.988033e-05 1.734593e-05 1.269418e-05
[4362,] 1.086441e-05 1.935301e-05 3.432746e-06
[4363,] 1.096949e-05 2.185013e-05 3.671368e-06
[4364,] 4.977856e-05 1.748772e-05 1.494006e-05
[4365,] 1.715697e-05 2.461976e-05 6.493808e-06
[4366,] 2.269780e-05 1.816393e-05 5.966127e-06
[4367,] 2.060819e-05 1.824691e-05 5.424453e-06
[4368,] 1.441835e-05 1.843584e-05 4.780046e-06
[4369,] 1.457005e-05 1.759540e-05 4.494431e-06
[4370,] 1.245935e-05 1.949060e-05 5.035161e-06
[4371,] 1.207684e-05 1.666073e-05 3.853675e-06
[4372,] 1.424997e-05 1.658757e-05 4.740598e-06
[4373,] 1.205839e-05 2.214589e-05 3.504169e-06
[4374,] 1.682691e-05 1.931486e-05 5.177350e-06
[4375,] 1.692269e-05 1.907786e-05 5.151908e-06
[4376,] 9.568421e-06 1.680693e-05 3.079938e-06
[4377,] 9.765564e-06 1.668270e-05 3.130889e-06
[4378,] 2.118694e-05 1.687340e-05 6.553268e-06
[4379,] 1.517440e-05 1.918679e-05 4.662794e-06
[4380,] 1.623163e-05 2.007012e-05 5.077417e-06
[4381,] 1.619156e-05 2.006869e-05 5.068330e-06
[4382,] 1.517791e-05 1.913962e-05 4.746069e-06
[4383,] 1.629250e-05 2.007753e-05 5.085140e-06
[4384,] 2.132222e-05 1.667185e-05 5.883727e-06
[4385,] 1.703024e-05 2.205974e-05 4.209520e-06
[4386,] 1.517507e-05 1.960512e-05 6.280207e-06
[4387,] 1.744890e-05 1.677495e-05 4.833831e-06
[4388,] 1.226711e-05 2.267653e-05 3.181456e-06
[4389,] 1.223814e-05 1.794307e-05 4.257987e-06
[4390,] 1.220657e-05 1.790700e-05 4.235204e-06
[4391,] 1.231609e-05 1.789418e-05 4.278254e-06
[4392,] 1.487032e-05 1.677634e-05 4.543563e-06
[4393,] 1.583615e-05 1.669237e-05 4.597405e-06
[4394,] 1.093236e-05 3.418155e-05 3.948444e-06
[4395,] 1.316317e-05 2.073771e-05 3.498548e-06
[4396,] 1.497040e-05 1.915523e-05 4.634553e-06
[4397,] 1.492547e-05 1.915576e-05 4.622177e-06
[4398,] 1.140866e-05 1.772110e-05 3.828715e-06
[4399,] 1.466087e-05 1.736347e-05 4.062057e-06
[4400,] 1.517713e-05 1.978680e-05 4.585021e-06
[4401,] 1.174139e-05 1.752899e-05 3.943628e-06
[4402,] 1.473469e-05 1.695321e-05 4.268961e-06
[4403,] 1.192980e-05 2.054538e-05 3.171840e-06
[4404,] 1.081130e-05 3.663246e-05 4.867119e-06
[4405,] 1.102908e-05 2.060342e-05 3.020336e-06
[4406,] 1.030237e-05 3.312455e-05 3.461835e-06
[4407,] 1.443953e-05 1.757797e-05 4.093085e-06
[4408,] 6.605315e-06 1.721492e-05 2.140957e-06
[4409,] 1.706293e-05 1.957534e-05 4.808219e-06
[4410,] 2.179095e-05 1.994553e-05 4.954752e-06
[4411,] 2.888750e-05 2.021438e-05 6.232538e-06
[4412,] 2.669235e-05 1.931774e-05 7.823807e-06
[4413,] 2.262933e-05 1.802514e-05 6.348009e-06
[4414,] 2.832628e-05 1.841020e-05 6.705329e-06
[4415,] 6.738388e-06 1.777078e-05 2.225179e-06
[4416,] 3.474040e-05 1.653328e-05 1.052853e-05
[4417,] 3.514657e-05 2.993792e-05 6.189109e-06
[4418,] 4.660753e-05 2.060762e-05 1.162838e-05
[4419,] 2.406346e-05 1.761210e-05 6.202244e-06
[4420,] 2.440035e-05 1.830083e-05 7.404642e-06
[4421,] 2.239028e-05 1.844657e-05 7.397949e-06
[4422,] 1.979629e-05 1.841567e-05 4.900183e-06
[4423,] 6.730325e-06 1.768711e-05 2.218397e-06
[4424,] 4.135764e-05 1.788546e-05 9.565712e-06
[4425,] 2.673408e-05 1.638581e-05 7.966112e-06
[4426,] 2.211984e-05 1.716649e-05 5.880680e-06
[4427,] 3.502432e-05 1.638437e-05 1.022622e-05
[4428,] 8.201094e-05 4.369802e-05 1.076846e-05
[4429,] 3.351303e-05 1.888273e-05 9.123275e-06
[4430,] 1.522638e-05 1.675343e-05 4.400529e-06
[4431,] 3.675238e-05 3.765964e-05 5.404912e-06
[4432,] 1.087901e-05 2.011697e-05 3.227384e-06
[4433,] 2.073891e-05 2.110396e-05 4.509055e-06
[4434,] 5.125023e-05 4.049432e-05 6.641392e-06
[4435,] 4.340484e-05 2.111151e-05 8.158926e-06
[4436,] 1.912827e-05 2.045140e-05 4.876711e-06
[4437,] 1.106505e-05 2.239281e-05 3.941516e-06
[4438,] 1.336380e-05 1.974003e-05 4.104744e-06
[4439,] 2.725313e-05 1.943523e-05 6.239511e-06
[4440,] 2.781930e-05 1.913667e-05 9.465884e-06
[4441,] 1.755775e-05 2.901700e-05 3.500825e-06
[4442,] 1.891448e-05 2.205453e-05 4.880044e-06
[4443,] 1.804604e-05 2.938842e-05 3.563126e-06
[4444,] 1.239581e-05 1.972098e-05 3.984910e-06
[4445,] 2.886324e-05 2.197924e-05 1.111498e-05
[4446,] 1.765021e-04 1.979006e-05 4.540188e-05
[4447,] 1.977832e-05 2.530936e-05 4.120818e-06
[4448,] 2.347461e-05 1.835003e-05 6.388386e-06
[4449,] 1.420233e-05 2.150668e-05 3.862715e-06
[4450,] 1.930366e-05 2.047092e-05 4.639898e-06
[4451,] 1.333267e-05 2.619010e-05 2.968092e-06
[4452,] 1.393324e-05 5.282640e-05 2.529773e-06
[4453,] 2.463405e-05 2.131515e-05 5.140532e-06
[4454,] 1.836049e-05 2.107509e-05 4.373203e-06
[4455,] 1.369811e-05 2.813567e-05 2.945904e-06
[4456,] 1.287218e-05 3.747067e-05 2.572598e-06
[4457,] 2.413475e-05 2.132414e-05 7.912323e-06
[4458,] 2.619981e-05 2.140082e-05 9.025989e-06
[4459,] 1.919386e-05 1.866754e-05 5.342062e-06
[4460,] 2.413933e-05 2.021137e-05 6.026235e-06
[4461,] 2.510880e-05 2.141041e-05 8.661941e-06
[4462,] 2.271594e-05 2.046721e-05 5.120161e-06
[4463,] 2.854293e-05 2.157816e-05 9.483146e-06
[4464,] 1.969947e-05 1.921761e-05 5.262905e-06
[4465,] 2.504845e-05 2.031143e-05 7.936646e-06
[4466,] 2.282868e-05 2.026768e-05 5.385376e-06
[4467,] 2.274821e-05 2.004697e-05 5.436865e-06
[4468,] 2.437160e-05 2.140945e-05 8.392746e-06
[4469,] 2.295026e-05 1.976460e-05 5.598496e-06
[4470,] 2.566475e-05 2.029184e-05 7.892609e-06
[4471,] 2.681205e-05 2.125517e-05 8.790962e-06
[4472,] 2.889740e-05 1.996789e-05 7.424880e-06
[4473,] 2.576106e-05 2.193828e-05 9.446169e-06
[4474,] 2.653630e-05 2.126859e-05 8.781591e-06
[4475,] 2.785949e-05 1.717764e-05 8.832833e-06
[4476,] 1.654762e-05 2.269093e-05 4.724072e-06
[4477,] 1.758800e-05 1.813987e-05 5.389229e-06
[4478,] 1.073451e-05 2.171052e-05 3.662454e-06
[4479,] 2.308206e-05 1.734992e-05 6.421589e-06
[4480,] 1.737815e-05 1.832450e-05 5.261027e-06
[4481,] 2.563779e-05 2.126347e-05 8.421696e-06
[4482,] 2.352830e-05 2.125160e-05 7.638460e-06
[4483,] 1.586137e-05 2.016697e-05 4.692221e-06
[4484,] 2.711845e-05 2.126765e-05 8.935065e-06
[4485,] 1.616802e-05 1.972412e-05 4.562394e-06
[4486,] 1.607912e-05 1.987312e-05 4.591620e-06
[4487,] 2.304806e-05 1.648630e-05 6.349770e-06
[4488,] 1.485853e-05 1.818496e-05 4.738368e-06
[4489,] 2.513391e-05 2.125691e-05 8.201535e-06
[4490,] 2.513762e-05 2.125691e-05 8.202722e-06
[4491,] 2.589372e-05 2.126296e-05 8.511935e-06
[4492,] 2.506764e-05 2.171040e-05 8.983889e-06
[4493,] 2.368440e-05 2.167818e-05 8.374774e-06
[4494,] 2.528964e-05 2.125217e-05 8.201278e-06
[4495,] 2.458803e-05 2.129348e-05 8.188660e-06
[4496,] 2.852329e-05 2.168207e-05 9.874569e-06
[4497,] 2.373446e-05 2.125871e-05 7.762112e-06
[4498,] 2.209377e-05 2.142671e-05 7.582426e-06
[4499,] 2.344002e-05 2.125756e-05 7.657924e-06
[4500,] 2.271366e-05 2.125290e-05 7.387406e-06
[4501,] 1.142561e-05 2.380297e-05 3.025302e-06
[4502,] 1.581285e-05 1.814659e-05 4.335236e-06
[4503,] 2.476020e-05 2.125363e-05 8.055747e-06
[4504,] 2.533503e-05 2.127046e-05 8.380190e-06
[4505,] 4.415588e-05 1.929797e-05 7.844520e-06
[4506,] 1.405553e-05 1.852272e-05 4.779180e-06
[4507,] 1.746946e-05 2.476153e-05 4.729485e-06
[4508,] 2.328501e-05 2.125847e-05 7.615860e-06
[4509,] 2.328001e-05 2.125847e-05 7.614251e-06
[4510,] 1.924344e-05 1.982972e-05 4.777231e-06
[4511,] 1.395052e-05 1.897508e-05 4.897544e-06
[4512,] 2.182644e-05 2.140208e-05 7.434158e-06
[4513,] 2.252336e-05 2.125590e-05 7.356388e-06
[4514,] 1.346841e-05 2.600916e-05 3.337468e-06
[4515,] 1.725752e-05 2.490301e-05 4.777315e-06
[4516,] 1.725602e-05 2.506993e-05 4.787214e-06
[4517,] 1.374599e-05 2.059302e-05 4.990120e-06
[4518,] 1.772937e-05 1.887719e-05 5.740960e-06
[4519,] 2.138878e-05 2.136797e-05 7.478800e-06
[4520,] 1.555208e-05 2.757118e-05 3.509417e-06
[4521,] 2.273051e-05 2.171116e-05 8.065819e-06
[4522,] 1.602742e-05 2.356311e-05 3.935703e-06
[4523,] 2.083216e-05 2.180039e-05 7.676988e-06
[4524,] 1.664578e-05 2.780309e-05 3.692006e-06
[4525,] 1.557971e-05 2.604360e-05 3.597787e-06
[4526,] 2.034804e-05 2.179082e-05 7.446882e-06
[4527,] 2.253317e-05 2.170726e-05 7.980848e-06
[4528,] 3.553143e-05 1.991120e-05 7.544562e-06
[4529,] 3.303561e-05 1.801238e-05 8.149519e-06
[4530,] 3.234668e-05 1.958719e-05 7.136690e-06
[4531,] 1.595397e-05 2.405553e-05 3.982956e-06
[4532,] 1.097996e-04 2.095538e-05 2.629898e-05
[4533,] 1.262831e-05 2.258106e-05 3.236273e-06
[4534,] 2.500096e-05 2.085031e-05 5.437053e-06
[4535,] 1.772100e-05 2.206107e-05 4.550218e-06
[4536,] 2.072550e-05 1.822047e-05 6.099854e-06
[4537,] 1.805732e-05 2.377110e-05 4.325876e-06
[4538,] 1.177486e-05 1.792826e-05 3.868830e-06
[4539,] 1.086414e-05 3.370267e-05 2.402480e-06
[4540,] 1.993787e-05 2.755462e-05 1.077449e-05
[4541,] 1.584250e-05 2.028944e-05 5.364405e-06
[4542,] 1.190060e-05 1.874148e-05 3.266813e-06
[4543,] 1.300013e-05 2.231997e-05 3.141474e-06
[4544,] 7.786091e-06 4.143590e-05 2.024880e-06
[4545,] 2.056969e-04 2.011408e-05 8.349163e-05
[4546,] 2.682536e-05 2.264260e-05 1.292497e-05
[4547,] 2.654780e-05 1.729815e-05 6.833153e-06
[4548,] 1.006998e-05 2.161476e-05 3.320378e-06
[4549,] 8.282883e-05 2.007286e-05 2.496056e-05
[4550,] 7.776875e-06 1.909609e-05 2.385015e-06
[4551,] 1.990400e-05 1.792694e-05 4.687668e-06
[4552,] 7.883656e-06 1.945223e-05 2.613771e-06
[4553,] 2.040141e-05 2.088802e-05 8.130951e-06
[4554,] 1.272159e-05 3.170139e-05 6.791464e-06
[4555,] 7.472157e-06 1.896405e-05 2.438031e-06
[4556,] 1.280096e-05 3.165706e-05 6.840900e-06
[4557,] 1.405917e-04 1.989246e-05 3.992071e-05
[4558,] 1.974002e-04 2.166929e-05 5.746631e-05
[4559,] 1.803645e-05 2.258108e-05 7.220331e-06
[4560,] 1.108644e-05 2.169472e-05 3.655437e-06
[4561,] 1.728429e-05 2.074458e-05 6.772064e-06
[4562,] 1.284950e-05 1.672779e-05 3.708629e-06
[4563,] 8.069373e-06 2.013277e-05 2.706416e-06
[4564,] 8.068118e-06 1.994108e-05 2.672519e-06
[4565,] 8.140587e-06 2.516181e-05 2.569728e-06
[4566,] 1.827203e-04 2.022293e-05 5.001489e-05
[4567,] 1.617792e-04 2.442122e-05 1.974753e-05
[4568,] 1.892999e-04 2.012729e-05 5.729555e-05
[4569,] 1.434188e-05 2.164831e-05 5.200604e-06
[4570,] 1.112323e-04 2.512113e-05 1.474915e-05
[4571,] 1.575308e-04 2.010791e-05 4.900663e-05
[4572,] 5.943621e-06 2.277868e-05 2.159953e-06
[4573,] 9.173729e-05 2.012471e-05 2.488732e-05
[4574,] 5.409174e-06 1.947476e-05 1.821012e-06
[4575,] 2.388486e-05 3.123838e-05 1.497026e-05
[4576,] 2.565553e-05 3.091466e-05 1.617756e-05
[4577,] 2.693136e-05 3.122336e-05 1.724389e-05
[4578,] 2.552359e-05 3.147993e-05 1.627458e-05
[4579,] 2.688159e-05 2.711028e-05 1.557101e-05
[4580,] 5.539785e-06 1.963958e-05 1.885432e-06
[4581,] 7.987381e-06 1.871647e-05 2.616250e-06
[4582,] 2.040349e-05 3.113104e-05 1.234086e-05
[4583,] 1.767843e-05 2.988631e-05 1.014301e-05
[4584,] 1.695487e-05 3.160182e-05 9.960590e-06
[4585,] 1.906932e-05 3.242883e-05 1.167098e-05
[4586,] 5.296180e-06 1.985224e-05 1.754795e-06
[4587,] 1.677168e-05 2.307169e-05 7.947376e-06
[4588,] 1.671400e-05 3.156739e-05 9.782685e-06
[4589,] 1.250261e-05 2.166344e-05 3.824945e-06
[4590,] 1.893917e-05 3.215260e-05 1.151912e-05
[4591,] 1.922262e-05 3.142929e-05 1.156746e-05
[4592,] 5.336917e-06 1.962867e-05 1.787391e-06
[4593,] 1.882943e-05 3.185507e-05 1.137213e-05
[4594,] 1.661383e-05 2.470927e-05 8.343649e-06
[4595,] 1.210170e-05 1.769448e-05 3.611794e-06
[4596,] 7.072909e-06 2.102088e-05 2.726882e-06
[4597,] 7.723089e-05 1.882785e-05 1.962406e-05
[4598,] 6.809323e-06 2.134223e-05 2.611033e-06
[4599,] 6.836511e-06 1.985527e-05 2.546812e-06
[4600,] 6.907341e-06 2.091841e-05 2.638784e-06
[4601,] 6.828428e-06 2.070355e-05 2.588884e-06
[4602,] 7.024035e-06 2.072479e-05 2.685329e-06
[4603,] 6.903472e-06 2.064156e-05 2.622610e-06
[4604,] 7.054312e-06 2.434035e-05 2.885184e-06
[4605,] 7.025021e-06 2.233136e-05 2.778411e-06
[4606,] 7.278020e-06 2.240328e-05 2.914247e-06
[4607,] 7.100493e-06 2.403712e-05 2.898179e-06
[4608,] 1.390654e-04 2.150435e-05 4.479995e-05
[4609,] 6.846963e-06 2.422498e-05 2.764385e-06
[4610,] 2.814869e-05 2.381264e-05 1.410192e-05
[4611,] 2.377881e-05 2.317138e-05 1.109036e-05
[4612,] 2.677552e-05 1.827855e-05 8.438314e-06
[4613,] 5.304950e-06 1.884511e-05 1.746943e-06
[4614,] 1.170214e-05 2.315185e-05 5.149660e-06
[4615,] 2.919093e-05 2.865831e-05 1.910715e-05
[4616,] 2.487880e-05 1.824383e-05 7.783075e-06
[4617,] 2.242618e-05 1.824826e-05 6.137589e-06
[4618,] 2.363337e-05 1.820701e-05 6.514110e-06
[4619,] 2.081963e-05 1.932322e-05 4.952986e-06
[4620,] 1.312182e-05 1.768152e-05 3.481840e-06
[4621,] 2.571901e-05 1.814869e-05 7.641710e-06
[4622,] 5.292499e-06 1.891590e-05 1.745783e-06
[4623,] 2.622903e-05 1.817401e-05 7.906017e-06
[4624,] 5.311403e-06 1.939567e-05 1.746790e-06
[4625,] 2.116295e-05 2.139417e-05 6.990060e-06
[4626,] 2.407505e-05 1.896858e-05 7.546004e-06
[4627,] 2.535243e-05 1.813999e-05 7.458307e-06
[4628,] 2.587741e-05 2.258761e-05 1.168796e-05
[4629,] 2.464906e-05 1.821541e-05 7.598534e-06
[4630,] 2.437830e-05 1.818011e-05 7.416445e-06
[4631,] 2.447217e-05 1.814432e-05 7.264980e-06
[4632,] 8.093532e-06 2.064655e-05 2.354076e-06
[4633,] 5.038735e-05 2.148103e-05 1.637171e-05
[4634,] 2.134967e-05 1.830851e-05 5.797173e-06
[4635,] 2.207805e-05 1.835133e-05 5.899100e-06
[4636,] 2.406554e-05 1.816015e-05 7.239348e-06
[4637,] 2.412112e-05 1.826361e-05 6.627250e-06
[4638,] 2.381409e-05 2.241160e-05 9.866810e-06
[4639,] 3.245378e-05 1.792646e-05 8.911101e-06
[4640,] 1.616754e-05 2.110990e-05 5.342804e-06
[4641,] 1.820844e-05 2.156219e-05 6.165729e-06
[4642,] 1.966641e-05 2.403875e-05 9.683407e-06
[4643,] 2.476529e-05 2.815023e-05 4.309119e-06
[4644,] 1.553802e-05 1.904621e-05 4.438715e-06
[4645,] 3.126926e-05 2.755259e-05 1.733120e-05
[4646,] 3.884442e-05 2.185398e-05 1.479555e-05
[4647,] 1.490154e-04 1.769887e-05 2.422371e-05
[4648,] 7.426832e-06 1.746951e-05 2.352737e-06
[4649,] 6.771363e-06 1.772918e-05 2.305427e-06
[4650,] 7.306641e-06 2.000489e-05 2.412790e-06
[4651,] 9.165091e-06 1.694523e-05 3.161853e-06
[4652,] 6.703081e-06 1.761331e-05 2.217327e-06
[4653,] 1.993070e-04 1.967585e-05 4.101975e-05
[4654,] 6.781727e-06 1.750676e-05 2.127155e-06
[4655,] 5.795262e-05 2.188278e-05 1.207866e-05
[4656,] 6.615967e-06 1.754727e-05 2.076710e-06
[4657,] 3.071113e-05 2.236733e-05 5.975998e-06
[4658,] 6.855732e-06 1.742546e-05 2.162353e-06
[4659,] 7.502732e-06 2.004527e-05 2.500100e-06
[4660,] 2.797072e-05 2.241786e-05 5.515490e-06
[4661,] 5.673623e-05 2.405389e-05 9.346189e-06
[4662,] 7.496581e-06 1.997508e-05 2.491119e-06
[4663,] 9.870820e-05 2.141251e-05 1.110162e-05
[4664,] 6.251123e-05 2.226066e-05 1.269835e-05
[4665,] 7.146915e-06 1.679547e-05 2.310459e-06
[4666,] 9.335917e-05 2.124726e-05 1.093019e-05
[4667,] 6.967268e-05 2.161416e-05 1.624494e-05
[4668,] 4.303077e-05 1.853041e-05 9.953705e-06
[4669,] 4.271316e-05 1.715192e-05 1.073856e-05
[4670,] 7.160540e-06 1.742496e-05 2.260041e-06
[4671,] 7.687325e-06 1.833922e-05 2.467772e-06
[4672,] 9.694812e-05 1.887516e-05 1.581211e-05
[4673,] 4.687817e-05 2.643899e-05 8.536342e-06
[4674,] 2.434692e-05 1.721052e-05 8.064536e-06
[4675,] 2.650399e-05 1.735799e-05 9.055747e-06
[4676,] 2.931032e-05 1.943080e-05 7.690764e-06
[4677,] 1.587691e-05 1.707393e-05 5.150787e-06
[4678,] 2.694783e-05 1.738935e-05 9.449586e-06
[4679,] 2.089125e-05 1.736125e-05 6.810679e-06
[4680,] 2.464866e-05 1.731758e-05 8.544515e-06
[4681,] 2.428282e-05 1.741696e-05 8.531397e-06
[4682,] 9.117913e-06 2.385042e-05 2.422276e-06
[4683,] 9.720343e-06 2.155285e-05 2.578461e-06
[4684,] 2.447817e-05 1.732713e-05 8.490512e-06
[4685,] 2.389820e-05 1.736026e-05 8.331241e-06
[4686,] 2.501816e-05 1.733647e-05 8.693276e-06
[4687,] 1.929471e-05 1.761514e-05 6.794342e-06
[4688,] 1.742181e-05 1.693398e-05 5.562676e-06
[4689,] 1.567571e-05 2.204784e-05 4.324231e-06
[4690,] 1.766109e-05 1.701739e-05 5.752907e-06
[4691,] 9.403345e-06 2.499211e-05 2.445512e-06
[4692,] 2.198033e-05 1.767013e-05 7.789416e-06
[4693,] 2.738474e-05 2.546902e-05 5.783223e-06
[4694,] 1.647766e-05 1.700772e-05 5.050071e-06
[4695,] 2.259076e-05 1.723897e-05 7.735344e-06
[4696,] 1.736508e-05 1.757782e-05 6.081153e-06
[4697,] 1.784750e-05 1.722828e-05 5.927729e-06
[4698,] 2.423129e-05 2.151139e-05 5.840831e-06
[4699,] 1.509404e-05 1.779638e-05 3.823225e-06
[4700,] 6.283459e-06 2.077580e-05 2.039007e-06
[4701,] 1.747365e-05 2.073555e-05 5.721777e-06
[4702,] 1.620034e-05 2.052451e-05 3.955219e-06
[4703,] 1.104513e-05 1.890869e-05 3.163129e-06
[4704,] 1.680569e-05 2.152089e-05 5.017796e-06
[4705,] 1.410623e-05 1.719780e-05 3.760694e-06
[4706,] 4.072499e-05 1.669859e-05 1.152385e-05
[4707,] 1.067090e-05 1.761394e-05 3.306253e-06
[4708,] 1.941802e-05 1.659584e-05 5.925661e-06
[4709,] 1.344871e-05 1.697373e-05 3.638740e-06
[4710,] 2.956465e-05 1.950705e-05 9.323258e-06
[4711,] 1.526865e-05 2.128871e-05 4.738191e-06
[4712,] 1.015159e-05 1.674042e-05 3.203506e-06
[4713,] 9.138187e-06 1.842219e-05 2.747049e-06
[4714,] 5.909726e-06 1.657513e-05 1.932351e-06
[4715,] 1.606275e-05 2.008357e-05 5.094902e-06
[4716,] 1.764932e-05 2.101127e-05 5.525014e-06
[4717,] 6.137454e-06 1.955820e-05 2.131744e-06
[4718,] 6.339068e-06 2.017226e-05 2.293393e-06
[4719,] 7.136872e-06 1.709831e-05 2.280826e-06
[4720,] 9.049195e-06 2.742275e-05 4.003160e-06
[4721,] 3.026740e-05 2.180281e-05 1.196960e-05
[4722,] 8.353925e-06 2.217258e-05 3.334751e-06
[4723,] 5.925017e-06 2.154327e-05 2.168635e-06
[4724,] 8.067865e-06 1.989140e-05 2.995473e-06
[4725,] 8.293495e-06 1.783089e-05 2.551479e-06
[4726,] 5.673528e-06 1.915537e-05 1.898001e-06
[4727,] 6.968894e-06 1.936000e-05 2.594979e-06
[4728,] 6.656496e-06 2.303489e-05 2.623690e-06
[4729,] 7.164919e-06 2.396615e-05 2.915067e-06
[4730,] 1.005906e-05 2.186400e-05 3.184373e-06
[4731,] 6.839039e-06 2.302422e-05 2.703187e-06
[4732,] 5.704919e-06 2.422378e-05 1.998424e-06
[4733,] 6.209155e-06 2.090397e-05 2.307089e-06
[4734,] 1.937339e-05 2.153772e-05 6.760944e-06
[4735,] 1.962492e-05 2.149560e-05 6.811025e-06
[4736,] 7.691870e-06 2.661488e-05 3.357180e-06
[4737,] 6.683966e-06 1.713081e-05 2.119893e-06
[4738,] 3.613864e-05 2.152164e-05 9.993131e-06
[4739,] 8.347249e-06 2.687334e-05 3.731325e-06
[4740,] 4.198521e-05 1.980379e-05 1.126285e-05
[4741,] 8.326273e-06 2.732882e-05 3.745252e-06
[4742,] 8.261255e-06 2.404919e-05 3.536708e-06
[4743,] 3.606316e-05 2.145157e-05 1.003076e-05
[4744,] 7.278319e-06 2.533342e-05 3.060285e-06
[4745,] 5.446662e-06 3.084410e-05 1.721576e-06
[4746,] 5.400863e-06 2.910822e-05 1.726121e-06
[4747,] 6.779331e-06 2.288677e-05 2.689021e-06
[4748,] 5.698997e-06 2.347489e-05 1.985572e-06
[4749,] 4.324497e-05 2.149501e-05 1.229807e-05
[4750,] 4.003869e-05 2.146698e-05 1.242741e-05
[4751,] 1.602398e-05 2.212578e-05 5.801718e-06
[4752,] 3.992115e-05 2.146810e-05 1.238579e-05
[4753,] 1.604890e-05 2.220565e-05 5.852907e-06
[4754,] 7.325520e-06 1.937209e-05 2.210578e-06
[4755,] 3.586949e-05 2.214065e-05 9.247973e-06
[4756,] 3.558451e-05 2.224096e-05 9.395504e-06
[4757,] 2.907016e-05 2.201400e-05 8.019832e-06
[4758,] 8.791635e-06 2.320810e-05 3.742449e-06
[4759,] 1.053736e-05 2.163172e-05 3.580550e-06
[4760,] 1.105905e-05 2.582245e-05 5.127803e-06
[4761,] 3.529752e-05 2.094082e-05 7.994101e-06
[4762,] 5.641427e-06 2.955568e-05 1.998780e-06
[4763,] 8.912493e-06 2.788393e-05 4.071132e-06
[4764,] 5.417085e-06 2.072186e-05 1.826880e-06
[4765,] 1.721892e-05 2.169544e-05 6.757532e-06
[4766,] 5.762816e-06 1.993728e-05 1.889616e-06
[4767,] 2.074024e-05 1.974995e-05 6.233541e-06
[4768,] 5.367518e-06 1.879107e-05 1.774507e-06
[4769,] 1.589430e-05 1.953602e-05 4.912290e-06
[4770,] 9.588709e-06 2.228693e-05 2.615392e-06
[4771,] 5.833869e-06 2.028397e-05 1.918070e-06
[4772,] 3.313184e-05 2.429018e-05 6.634655e-06
[4773,] 1.040694e-05 2.090382e-05 4.252729e-06
[4774,] 3.338184e-05 2.470546e-05 6.585576e-06
[4775,] 5.871318e-06 2.273286e-05 1.904135e-06
[4776,] 1.032622e-05 2.218195e-05 3.052649e-06
[4777,] 6.344452e-06 2.083143e-05 2.108106e-06
[4778,] 6.387978e-06 2.079334e-05 2.127985e-06
[4779,] 2.329140e-05 1.862197e-05 6.732411e-06
[4780,] 4.700297e-05 2.894556e-05 6.649462e-06
[4781,] 6.858371e-05 2.459635e-05 1.030319e-05
[4782,] 1.084925e-05 2.203706e-05 3.109367e-06
[4783,] 5.992852e-05 2.449027e-05 9.554074e-06
[4784,] 5.814930e-06 2.074317e-05 1.925014e-06
[4785,] 2.038951e-05 1.876542e-05 5.773055e-06
[4786,] 6.699510e-05 2.445894e-05 1.022443e-05
[4787,] 5.813960e-06 2.066476e-05 1.926603e-06
[4788,] 5.809173e-06 2.098209e-05 1.932869e-06
[4789,] 6.820233e-05 2.420815e-05 1.051043e-05
[4790,] 5.971160e-06 2.131489e-05 2.015704e-06
[4791,] 1.281945e-05 2.161524e-05 3.872137e-06
[4792,] 5.545909e-06 1.919977e-05 1.845136e-06
[4793,] 5.825540e-06 2.102965e-05 1.953926e-06
[4794,] 1.983537e-05 1.866252e-05 5.786045e-06
[4795,] 5.818597e-06 2.080931e-05 1.946829e-06
[4796,] 3.713113e-05 2.269791e-05 9.749515e-06
[4797,] 6.354285e-06 2.064591e-05 2.106949e-06
[4798,] 2.883559e-05 2.189389e-05 8.474615e-06
[4799,] 6.714258e-05 2.507890e-05 9.899616e-06
[4800,] 1.945922e-05 1.868112e-05 5.645338e-06
[4801,] 7.315601e-06 1.692625e-05 2.345577e-06
[4802,] 6.313651e-06 2.086846e-05 2.095966e-06
[4803,] 5.674164e-05 2.250563e-05 1.471711e-05
[4804,] 5.808384e-06 2.070685e-05 1.935721e-06
[4805,] 9.882529e-06 1.925402e-05 2.939739e-06
[4806,] 6.489548e-05 2.440700e-05 1.014434e-05
[4807,] 6.121266e-06 1.748851e-05 2.112482e-06
[4808,] 5.955927e-06 1.678917e-05 1.881481e-06
[4809,] 5.999071e-06 1.757213e-05 2.068056e-06
[4810,] 1.895463e-05 1.875217e-05 5.437825e-06
[4811,] 1.080398e-05 1.899984e-05 3.211041e-06
[4812,] 5.703970e-06 2.587772e-05 1.879408e-06
[4813,] 5.685113e-06 2.592409e-05 1.890204e-06
[4814,] 1.279019e-05 2.506339e-05 3.330632e-06
[4815,] 1.256379e-05 2.152427e-05 3.821583e-06
[4816,] 1.249137e-05 2.158857e-05 3.789835e-06
[4817,] 6.563661e-05 2.449544e-05 1.013983e-05
[4818,] 1.916119e-05 1.870833e-05 5.536918e-06
[4819,] 6.836062e-05 2.430641e-05 1.047618e-05
[4820,] 5.689871e-06 2.669750e-05 1.892030e-06
[4821,] 1.240625e-05 2.143263e-05 3.800463e-06
[4822,] 6.263450e-06 2.141283e-05 2.225957e-06
[4823,] 1.005258e-05 1.909779e-05 3.057224e-06
[4824,] 5.819421e-06 2.070715e-05 1.945600e-06
[4825,] 1.386618e-05 2.146242e-05 4.206528e-06
[4826,] 2.066069e-05 2.246514e-05 5.900787e-06
[4827,] 1.909463e-05 1.869562e-05 5.535958e-06
[4828,] 1.945173e-05 1.869975e-05 5.623877e-06
[4829,] 6.347269e-05 2.419219e-05 1.012415e-05
[4830,] 5.815689e-06 2.068464e-05 1.942376e-06
[4831,] 6.552539e-05 2.456813e-05 1.008553e-05
[4832,] 5.708420e-06 2.528837e-05 1.872004e-06
[4833,] 1.859658e-05 1.874679e-05 5.350253e-06
[4834,] 6.312342e-06 2.098916e-05 2.093014e-06
[4835,] 5.827761e-06 2.058874e-05 1.950380e-06
[4836,] 7.874060e-05 2.873497e-05 8.812664e-06
[4837,] 5.810649e-06 2.036768e-05 1.930492e-06
[4838,] 1.520786e-05 2.577233e-05 3.734061e-06
[4839,] 8.285906e-05 2.960898e-05 8.750963e-06
[4840,] 1.999317e-05 1.874574e-05 5.712631e-06
[4841,] 5.947317e-06 1.789863e-05 2.064205e-06
[4842,] 6.767206e-05 2.476785e-05 1.013041e-05
[4843,] 6.051352e-06 1.669050e-05 1.918139e-06
[4844,] 2.130847e-05 1.858621e-05 6.530409e-06
[4845,] 5.805788e-06 2.085672e-05 1.927813e-06
[4846,] 8.098364e-05 2.891201e-05 8.900487e-06
[4847,] 1.973648e-05 1.867762e-05 5.725460e-06
[4848,] 2.043842e-05 2.157227e-05 5.746361e-06
[4849,] 1.810880e-05 1.873089e-05 5.194048e-06
[4850,] 1.206699e-05 2.168732e-05 3.498705e-06
[4851,] 5.806820e-06 2.092330e-05 1.924641e-06
[4852,] 6.359942e-06 2.101620e-05 2.158940e-06
[4853,] 6.205518e-05 2.590490e-05 8.957032e-06
[4854,] 6.892707e-05 3.160169e-05 7.536337e-06
[4855,] 8.724764e-06 2.239261e-05 2.892516e-06
[4856,] 1.500291e-05 2.548101e-05 3.744595e-06
[4857,] 9.307605e-06 1.772394e-05 3.182230e-06
[4858,] 4.922390e-05 2.597329e-05 7.816752e-06
[4859,] 1.331000e-05 2.157360e-05 4.023061e-06
[4860,] 5.257396e-05 1.962428e-05 1.033066e-05
[4861,] 1.151467e-05 1.807726e-05 3.550149e-06
[4862,] 1.116908e-05 1.863639e-05 3.460519e-06
[4863,] 4.429256e-05 2.099475e-05 8.524786e-06
[4864,] 2.074397e-05 1.869104e-05 6.040966e-06
[4865,] 5.411898e-05 2.645966e-05 8.115087e-06
[4866,] 5.140908e-05 2.665741e-05 7.854876e-06
[4867,] 5.810368e-06 2.052517e-05 1.934227e-06
[4868,] 6.566216e-06 1.918738e-05 2.018660e-06
[4869,] 6.741484e-06 2.233868e-05 1.979827e-06
[4870,] 5.808354e-06 2.015680e-05 1.922825e-06
[4871,] 9.918072e-06 1.895407e-05 3.379372e-06
[4872,] 5.991741e-05 2.420445e-05 8.027779e-06
[4873,] 5.995049e-06 1.889517e-05 1.960055e-06
[4874,] 1.865719e-05 1.869035e-05 5.478093e-06
[4875,] 1.065900e-05 2.184300e-05 3.612775e-06
[4876,] 6.348263e-06 1.824408e-05 2.065489e-06
[4877,] 5.786817e-06 1.808362e-05 1.897607e-06
[4878,] 1.269757e-05 2.163668e-05 3.837724e-06
[4879,] 8.681217e-06 1.870694e-05 2.734763e-06
[4880,] 5.848627e-06 1.988132e-05 1.947483e-06
[4881,] 5.802326e-06 1.816830e-05 1.893189e-06
[4882,] 8.285499e-06 1.698360e-05 2.755630e-06
[4883,] 5.812888e-06 1.872413e-05 1.927535e-06
[4884,] 3.360385e-05 1.897786e-05 1.165282e-05
[4885,] 5.906742e-06 3.525152e-05 2.327269e-06
[4886,] 5.853337e-06 2.069073e-05 1.969965e-06
[4887,] 3.628122e-05 1.971745e-05 1.372843e-05
[4888,] 1.045582e-05 2.072407e-05 2.660035e-06
[4889,] 3.454995e-05 1.889429e-05 1.166036e-05
[4890,] 6.528075e-06 1.830476e-05 2.121321e-06
[4891,] 3.792898e-05 1.942002e-05 1.378611e-05
[4892,] 7.518577e-06 1.967721e-05 2.416749e-06
[4893,] 6.503074e-06 1.844049e-05 2.123814e-06
[4894,] 6.791033e-06 1.780804e-05 2.105250e-06
[4895,] 8.652972e-06 1.889816e-05 2.836976e-06
[4896,] 3.234289e-05 3.254853e-05 5.474016e-06
[4897,] 6.597555e-06 1.660838e-05 2.201748e-06
[4898,] 6.340440e-06 1.640857e-05 2.074327e-06
[4899,] 1.386022e-05 2.077697e-05 4.997854e-06
[4900,] 1.827045e-05 2.930595e-05 4.977150e-06
[4901,] 1.900026e-05 1.808636e-05 6.352417e-06
[4902,] 2.039196e-05 2.110142e-05 4.725499e-06
[4903,] 5.270119e-05 2.028965e-05 1.722498e-05
[4904,] 6.157259e-05 2.159838e-05 1.496886e-05
[4905,] 3.832319e-05 2.038390e-05 1.318475e-05
[4906,] 4.800843e-05 2.143383e-05 1.155773e-05
[4907,] 3.776426e-05 2.116762e-05 9.560221e-06
[4908,] 1.782441e-05 3.682945e-05 4.747930e-06
[4909,] 1.986799e-05 6.210465e-05 5.481554e-06
[4910,] 4.028051e-05 3.067692e-05 7.614078e-06
[4911,] 1.892480e-05 2.874162e-05 4.866466e-06
[4912,] 4.391598e-05 2.140419e-05 1.070000e-05
[4913,] 4.066550e-05 2.193771e-05 9.696739e-06
[4914,] 2.704537e-05 2.020630e-05 4.763066e-06
[4915,] 6.143634e-05 2.088072e-05 2.302833e-05
[4916,] 4.733034e-05 2.406137e-05 1.092620e-05
[4917,] 5.666546e-05 2.507011e-05 1.197732e-05
[4918,] 7.906964e-06 2.115399e-05 2.698799e-06
[4919,] 1.269629e-04 1.123865e-04 9.503645e-06
[4920,] 1.072481e-05 2.901703e-05 3.637119e-06
[4921,] 5.361771e-05 2.202404e-05 1.320534e-05
[4922,] 4.706704e-05 3.894700e-05 7.498568e-06
[4923,] 4.820745e-05 2.393634e-05 1.115898e-05
[4924,] 4.894685e-05 2.046580e-05 1.384095e-05
[4925,] 8.346794e-06 1.951191e-05 2.778978e-06
[4926,] 6.085739e-05 2.781493e-05 1.114253e-05
[4927,] 6.555382e-05 2.194784e-05 1.598448e-05
[4928,] 1.653824e-05 1.762302e-05 5.540173e-06
[4929,] 7.179169e-06 2.081900e-05 2.370475e-06
[4930,] 3.615537e-05 2.608106e-05 8.086472e-06
[4931,] 1.159386e-05 2.154917e-05 3.824496e-06
[4932,] 1.935698e-05 1.659082e-05 5.580545e-06
[4933,] 1.245081e-05 2.175919e-05 4.176411e-06
[4934,] 1.944960e-05 1.653675e-05 5.682249e-06
[4935,] 3.340413e-05 2.194831e-05 8.482002e-06
[4936,] 3.515752e-05 2.580868e-05 7.948034e-06
[4937,] 3.384052e-05 2.080582e-05 8.550482e-06
[4938,] 7.949092e-06 1.939121e-05 2.512465e-06
[4939,] 9.530239e-06 2.368639e-05 3.402004e-06
[4940,] 8.083592e-06 2.157792e-05 2.601135e-06
[4941,] 8.008444e-06 2.167723e-05 2.591353e-06
[4942,] 1.628565e-05 1.670290e-05 4.989050e-06
[4943,] 7.008058e-05 1.900993e-05 2.055241e-05
[4944,] 7.636275e-06 2.533362e-05 2.676566e-06
[4945,] 5.474912e-05 2.020955e-05 2.541923e-05
[4946,] 9.501351e-05 2.723372e-05 1.850742e-05
[4947,] 7.619485e-06 2.213484e-05 2.519690e-06
[4948,] 5.846338e-06 3.453344e-05 1.959918e-06
[4949,] 1.123123e-05 1.845092e-05 3.315806e-06
[4950,] 5.508674e-05 2.414778e-05 1.168647e-05
[4951,] 5.591054e-06 2.910417e-05 1.987093e-06
[4952,] 6.953844e-05 2.567948e-05 1.430678e-05
[4953,] 6.981035e-05 2.730678e-05 1.402659e-05
[4954,] 5.128177e-05 1.946745e-05 1.868276e-05
[4955,] 7.532222e-06 2.196684e-05 2.508601e-06
[4956,] 1.175282e-04 4.507883e-05 1.241875e-05
[4957,] 7.570155e-06 2.442221e-05 2.574500e-06
[4958,] 7.550975e-06 2.577237e-05 2.528082e-06
[4959,] 1.821036e-05 1.964320e-05 5.859025e-06
[4960,] 7.571747e-06 2.462990e-05 2.581710e-06
[4961,] 7.546449e-06 2.227576e-05 2.422872e-06
[4962,] 7.499672e-06 1.940995e-05 2.468420e-06
[4963,] 1.988430e-05 1.919857e-05 5.161962e-06
[4964,] 1.996607e-05 2.512380e-05 9.722553e-06
[4965,] 7.613962e-06 2.357230e-05 2.498980e-06
[4966,] 7.570889e-06 2.369581e-05 2.518328e-06
[4967,] 2.109347e-04 2.107675e-04 1.240705e-05
[4968,] 7.587395e-06 2.295289e-05 2.538526e-06
[4969,] 1.375783e-05 3.327672e-05 4.016105e-06
[4970,] 7.019533e-06 1.788865e-05 2.217721e-06
[4971,] 2.415986e-05 3.505500e-05 5.009218e-06
[4972,] 1.539597e-05 2.469341e-05 4.262311e-06
[4973,] 1.025472e-05 1.790213e-05 3.269931e-06
[4974,] 1.255455e-05 2.276096e-05 4.159850e-06
[4975,] 3.550167e-05 4.283347e-05 5.544171e-06
[4976,] 9.587619e-05 1.727751e-05 2.752503e-05
[4977,] 4.018130e-05 2.143529e-05 1.656325e-05
[4978,] 4.007433e-05 2.144364e-05 1.653348e-05
[4979,] 3.680375e-05 4.245706e-05 5.950297e-06
[4980,] 7.533321e-06 5.797754e-05 3.241026e-06
[4981,] 7.509112e-06 6.118692e-05 3.214074e-06
[4982,] 7.489676e-06 5.956335e-05 3.105348e-06
[4983,] 7.672421e-06 6.836612e-05 3.591296e-06
[4984,] 2.049334e-05 4.035464e-05 3.877733e-06
[4985,] 8.641472e-06 2.197371e-05 2.946995e-06
[4986,] 7.579195e-06 7.735131e-05 3.492341e-06
[4987,] 7.819135e-06 4.775658e-05 2.086579e-06
[4988,] 7.747203e-05 1.736232e-05 2.142244e-05
[4989,] 6.650779e-06 1.694352e-05 2.178224e-06
[4990,] 3.921424e-05 2.181209e-05 1.612491e-05
[4991,] 1.113093e-05 1.907533e-05 3.876280e-06
[4992,] 1.037039e-04 1.747238e-05 3.482797e-05
[4993,] 7.474082e-06 4.554357e-05 2.808644e-06
[4994,] 3.045074e-05 2.006182e-05 1.012181e-05
[4995,] 1.912695e-05 1.680932e-05 6.566232e-06
[4996,] 8.179883e-06 1.847684e-05 2.396743e-06
[4997,] 7.687672e-06 5.068752e-05 2.555126e-06
[4998,] 1.879196e-05 2.206547e-05 5.806607e-06
[4999,] 7.501701e-06 4.014857e-05 3.568754e-06
[5000,] 3.413122e-05 2.025522e-05 1.039405e-05
[5001,] 1.002990e-05 3.454511e-05 2.491611e-06
[5002,] 9.490058e-06 4.551621e-05 2.292030e-06
[5003,] 1.341219e-04 2.112348e-05 2.458209e-05
[5004,] 1.976155e-05 4.111928e-05 3.258285e-06
[5005,] 1.968656e-05 3.938976e-05 3.274689e-06
[5006,] 1.390091e-04 1.879397e-05 2.965671e-05
[5007,] 1.719056e-05 1.823316e-05 5.031184e-06
[5008,] 2.166058e-05 2.677405e-05 3.682120e-06
[5009,] 2.249351e-05 1.956307e-05 4.839911e-06
[5010,] 2.297822e-05 2.358543e-05 4.316228e-06
[5011,] 4.088632e-05 2.241271e-05 7.885410e-06
[5012,] 2.255935e-05 2.392542e-05 4.184571e-06
[5013,] 3.070695e-05 2.330979e-05 1.493640e-05
[5014,] 2.198529e-05 2.551234e-05 3.772812e-06
[5015,] 2.305624e-05 2.444641e-05 4.233493e-06
[5016,] 1.473586e-04 1.905195e-05 3.079931e-05
[5017,] 1.519572e-04 1.920666e-05 3.125787e-05
[5018,] 2.357906e-04 2.459745e-05 3.393250e-05
[5019,] 3.899328e-05 2.188857e-05 1.830370e-05
[5020,] 2.303921e-05 2.431436e-05 4.244006e-06
[5021,] 9.629269e-06 2.155354e-05 3.150583e-06
[5022,] 1.770121e-04 1.962181e-05 3.390289e-05
[5023,] 3.401497e-05 2.129656e-05 1.538538e-05
[5024,] 1.018875e-05 2.184023e-05 3.426139e-06
[5025,] 1.308728e-05 2.297596e-05 4.319004e-06
[5026,] 4.205337e-05 2.281207e-05 7.813487e-06
[5027,] 2.904972e-05 3.014652e-05 4.415085e-06
[5028,] 2.967756e-05 2.172916e-05 1.356886e-05
[5029,] 4.594964e-05 2.295320e-05 8.239919e-06
[5030,] 2.602329e-04 2.903185e-05 3.859213e-05
[5031,] 2.584237e-05 2.113472e-05 4.752638e-06
[5032,] 1.718654e-05 1.729040e-05 4.847660e-06
[5033,] 2.942149e-05 2.173840e-05 1.344801e-05
[5034,] 1.491393e-05 1.990982e-05 4.897616e-06
[5035,] 3.155625e-04 1.871606e-05 8.347080e-05
[5036,] 1.592475e-05 2.038596e-05 4.774501e-06
[5037,] 1.561944e-05 2.919889e-05 7.718064e-06
[5038,] 1.453905e-05 2.000170e-05 4.603443e-06
[5039,] 1.797145e-04 1.846992e-05 5.576772e-05
[5040,] 1.433055e-05 2.156807e-05 4.809989e-06
[5041,] 9.673590e-06 1.655351e-05 3.215389e-06
[5042,] 5.764076e-06 1.998482e-05 1.895958e-06
[5043,] 5.840451e-06 2.040894e-05 1.872451e-06
[5044,] 5.745657e-06 2.037276e-05 1.855450e-06
[5045,] 1.312913e-05 1.929937e-05 4.610920e-06
[5046,] 1.523732e-05 2.178892e-05 5.159987e-06
[5047,] 1.375856e-05 6.901802e-05 1.211874e-05
[5048,] 2.572593e-05 3.968493e-05 4.416230e-06
[5049,] 1.216761e-05 2.150180e-05 4.592107e-06
[5050,] 2.679397e-05 4.786417e-05 4.299206e-06
[5051,] 1.353119e-05 7.889898e-05 1.244170e-05
[5052,] 1.191493e-05 2.179011e-05 3.817253e-06
[5053,] 1.250963e-05 2.007855e-05 4.512670e-06
[5054,] 1.282710e-05 2.012027e-05 4.692726e-06
[5055,] 3.725809e-05 2.390574e-05 8.691057e-06
[5056,] 5.838838e-06 1.984998e-05 1.936705e-06
[5057,] 1.235426e-05 1.989224e-05 4.399508e-06
[5058,] 1.431801e-05 1.798755e-05 5.117482e-06
[5059,] 1.208515e-05 1.916597e-05 4.096715e-06
[5060,] 2.046148e-05 1.928034e-05 5.875939e-06
[5061,] 5.768552e-06 2.097496e-05 1.832183e-06
[5062,] 1.868812e-05 1.971086e-05 7.791724e-06
[5063,] 2.107777e-04 3.691039e-05 2.479602e-04
[5064,] 2.735311e-04 3.742035e-05 3.384466e-04
[5065,] 2.119338e-04 4.784039e-05 3.306244e-04
[5066,] 5.857771e-06 4.320369e-05 1.793887e-06
[5067,] 1.386421e-05 2.062149e-05 4.578636e-06
[5068,] 1.366442e-05 2.151678e-05 4.979710e-06
[5069,] 2.513175e-05 1.975368e-05 8.011613e-06
[5070,] 1.401009e-05 2.174705e-05 5.210263e-06
[5071,] 2.770955e-05 2.416876e-05 6.290768e-06
[5072,] 2.218156e-04 2.022418e-05 1.106710e-04
[5073,] 1.302842e-05 1.849041e-05 5.027521e-06
[5074,] 7.477201e-05 1.712500e-05 2.556274e-05
[5075,] 1.372843e-05 1.745004e-05 4.943973e-06
[5076,] 2.466611e-05 1.978445e-05 7.970472e-06
[5077,] 2.492034e-05 1.980810e-05 8.137709e-06
[5078,] 8.555838e-06 2.484216e-05 2.216674e-06
[5079,] 8.322823e-06 2.264497e-05 2.837781e-06
[5080,] 2.804393e-05 2.452557e-05 6.589394e-06
[5081,] 2.646855e-05 1.975153e-05 8.331379e-06
[5082,] 2.406074e-05 1.979338e-05 7.777662e-06
[5083,] 5.394988e-05 1.754512e-05 1.405308e-05
[5084,] 1.559008e-04 2.585846e-05 1.148103e-04
[5085,] 9.747890e-06 2.584373e-05 2.624819e-06
[5086,] 1.694958e-05 1.660766e-05 5.531089e-06
[5087,] 1.044756e-05 2.022310e-05 3.625203e-06
[5088,] 1.660751e-05 2.109940e-05 5.861467e-06
[5089,] 1.641514e-05 2.422154e-05 6.295447e-06
[5090,] 8.873001e-05 1.706974e-05 2.076481e-05
[5091,] 8.516943e-05 1.704375e-05 2.001286e-05
[5092,] 8.306977e-05 1.751566e-05 1.910318e-05
[5093,] 9.003146e-05 1.757954e-05 2.036205e-05
[5094,] 1.390852e-05 2.084972e-05 4.748298e-06
[5095,] 8.201378e-06 2.997309e-05 2.129297e-06
[5096,] 7.761586e-05 1.730288e-05 1.777074e-05
[5097,] 1.708128e-05 2.157165e-05 5.673855e-06
[5098,] 1.625649e-05 1.911414e-05 4.963964e-06
[5099,] 1.619740e-05 1.839446e-05 4.845210e-06
[5100,] 3.811210e-05 2.911274e-05 7.796720e-06
[5101,] 8.866469e-06 1.816367e-05 2.936895e-06
[5102,] 1.222201e-05 2.150897e-05 4.584257e-06
[5103,] 1.673390e-05 2.238839e-05 5.727110e-06
[5104,] 5.293427e-05 1.911835e-05 1.826883e-05
[5105,] 4.717055e-05 2.038398e-05 1.751172e-05
[5106,] 1.783026e-05 3.129962e-05 9.426537e-06
[5107,] 9.918509e-06 2.085411e-05 4.060838e-06
[5108,] 9.641348e-06 2.070318e-05 3.902414e-06
[5109,] 1.620888e-05 7.239339e-05 9.265709e-06
[5110,] 1.027502e-05 1.711380e-05 3.474338e-06
[5111,] 9.902813e-06 3.225573e-05 2.244342e-06
[5112,] 5.578580e-06 2.042436e-05 1.905702e-06
[5113,] 9.015476e-05 1.786342e-05 2.442518e-05
[5114,] 5.565450e-06 1.838927e-05 1.852498e-06
[5115,] 3.831780e-05 2.090895e-05 1.258915e-05
[5116,] 2.203457e-05 1.968163e-05 6.691312e-06
[5117,] 2.071596e-05 2.018675e-05 5.525154e-06
[5118,] 2.365340e-05 1.899257e-05 9.804443e-06
[5119,] 4.590508e-05 2.103374e-05 1.213133e-05
[5120,] 2.133710e-05 1.994421e-05 5.756403e-06
[5121,] 9.439755e-06 2.047744e-05 3.020881e-06
[5122,] 5.569805e-06 3.249718e-05 1.875110e-06
[5123,] 5.584936e-06 2.048687e-05 1.836703e-06
[5124,] 3.922928e-05 1.753670e-05 1.244982e-05
[5125,] 5.637522e-06 2.023532e-05 1.868177e-06
[5126,] 5.588085e-06 1.810909e-05 1.842909e-06
[5127,] 3.551138e-05 2.206979e-05 9.119169e-06
[5128,] 1.359700e-05 1.778962e-05 4.469479e-06
[5129,] 1.559884e-05 2.126501e-05 3.632459e-06
[5130,] 1.351610e-05 1.808581e-05 4.518859e-06
[5131,] 5.783430e-06 2.270433e-05 2.050892e-06
[5132,] 1.261423e-05 1.798707e-05 4.064275e-06
[5133,] 1.176738e-05 1.944175e-05 3.719684e-06
[5134,] 1.188331e-05 1.945018e-05 3.749140e-06
[5135,] 2.549470e-05 2.367838e-05 6.086034e-06
[5136,] 5.487843e-06 1.764575e-05 1.814396e-06
[5137,] 2.165662e-05 1.909276e-05 6.886163e-06
[5138,] 5.481353e-06 1.728108e-05 1.801913e-06
[5139,] 5.483563e-06 1.745900e-05 1.807451e-06
[5140,] 5.483258e-06 1.748244e-05 1.807525e-06
[5141,] 5.935310e-06 1.793940e-05 1.978855e-06
[5142,] 9.923604e-06 2.495037e-05 2.938809e-06
[5143,] 5.719323e-06 1.835931e-05 1.878658e-06
[5144,] 2.491094e-05 2.218352e-05 6.368634e-06
[5145,] 5.716542e-06 1.837420e-05 1.877939e-06
[5146,] 3.676026e-05 1.938855e-05 8.755587e-06
[5147,] 1.489612e-05 2.016867e-05 3.690208e-06
[5148,] 6.791895e-05 1.819399e-05 1.445732e-05
[5149,] 1.149359e-05 2.728637e-05 5.178713e-06
[5150,] 1.320957e-05 1.966654e-05 4.274653e-06
[5151,] 1.336377e-05 1.970968e-05 4.353668e-06
[5152,] 7.614405e-06 1.699831e-05 2.401045e-06
[5153,] 1.476088e-05 1.960882e-05 4.575610e-06
[5154,] 9.048505e-06 2.245007e-05 3.243031e-06
[5155,] 7.986297e-06 2.053411e-05 2.567860e-06
[5156,] 9.572493e-06 2.902684e-05 2.562180e-06
[5157,] 8.286163e-06 2.312381e-05 2.729308e-06
[5158,] 8.005389e-06 2.054548e-05 2.569836e-06
[5159,] 7.198862e-06 2.258294e-05 2.063469e-06
[5160,] 8.609466e-06 2.056812e-05 2.746124e-06
[5161,] 1.275532e-05 2.028992e-05 3.184894e-06
[5162,] 1.098101e-05 3.891893e-05 2.604981e-06
[5163,] 1.232464e-05 2.015496e-05 3.695036e-06
[5164,] 8.844215e-06 1.765718e-05 2.909197e-06
[5165,] 7.896557e-06 2.447428e-05 2.910287e-06
[5166,] 1.428480e-05 1.901117e-05 3.868951e-06
[5167,] 1.342442e-05 1.987942e-05 4.327035e-06
[5168,] 7.814165e-06 1.923040e-05 2.448174e-06
[5169,] 9.221104e-06 2.156664e-05 3.116331e-06
[5170,] 8.959762e-06 1.780381e-05 3.126218e-06
[5171,] 7.626543e-06 2.208672e-05 2.591127e-06
[5172,] 5.933062e-06 1.963550e-05 2.063250e-06
[5173,] 6.170620e-06 1.957257e-05 2.161002e-06
[5174,] 8.690591e-06 2.146444e-05 2.664038e-06
[5175,] 7.059842e-06 1.718403e-05 2.273189e-06
[5176,] 1.441980e-05 2.189225e-05 4.626149e-06
[5177,] 7.079687e-06 2.165836e-05 2.208686e-06
[5178,] 5.689199e-06 1.960291e-05 1.955303e-06
[5179,] 1.263000e-05 1.828734e-05 3.754030e-06
[5180,] 1.237221e-05 1.833043e-05 3.664773e-06
[5181,] 1.226312e-05 1.818068e-05 3.738294e-06
[5182,] 7.852600e-06 1.935846e-05 2.641881e-06
[5183,] 1.270363e-05 1.844464e-05 3.682102e-06
[5184,] 1.262975e-05 1.834460e-05 3.700813e-06
[5185,] 1.273388e-05 1.834522e-05 3.726293e-06
[5186,] 1.287713e-05 1.835344e-05 3.758636e-06
[5187,] 5.911937e-06 1.813921e-05 1.851524e-06
[5188,] 6.159531e-06 1.654003e-05 1.962906e-06
[5189,] 5.821001e-06 1.909791e-05 1.811742e-06
[5190,] 1.059388e-05 1.816696e-05 3.296957e-06
[5191,] 1.054844e-05 1.816643e-05 3.284904e-06
[5192,] 5.874028e-06 2.025460e-05 1.811624e-06
[5193,] 1.055417e-05 1.832413e-05 3.439961e-06
[5194,] 5.939290e-06 1.814457e-05 1.858097e-06
[5195,] 5.945804e-06 1.839788e-05 1.852154e-06
[5196,] 7.249775e-06 1.810866e-05 2.365466e-06
[5197,] 6.161418e-06 1.778840e-05 1.955615e-06
[5198,] 8.009201e-06 1.790197e-05 2.504915e-06
[5199,] 5.844429e-06 1.705632e-05 1.905031e-06
[5200,] 5.631769e-06 2.083727e-05 1.759763e-06
[5201,] 5.848332e-06 1.689298e-05 1.898898e-06
[5202,] 5.463694e-06 1.722879e-05 1.759980e-06
[5203,] 6.329962e-06 2.111756e-05 1.843927e-06
[5204,] 5.637122e-06 1.972551e-05 1.838282e-06
[5205,] 6.225413e-06 1.988734e-05 1.853961e-06
[5206,] 6.418630e-06 1.998983e-05 1.888274e-06
[5207,] 6.294739e-06 2.090554e-05 1.840909e-06
[5208,] 6.397108e-06 2.394894e-05 1.824374e-06
[5209,] 5.902349e-06 2.272655e-05 1.781739e-06
[5210,] 6.043275e-06 2.245668e-05 1.799376e-06
[5211,] 6.008986e-06 2.182205e-05 1.799310e-06
[5212,] 5.641824e-06 1.784428e-05 1.867885e-06
[5213,] 1.495111e-05 2.143591e-05 5.260637e-06
[5214,] 1.452096e-05 1.868625e-05 4.572999e-06
[5215,] 1.392276e-05 2.140242e-05 4.723784e-06
[5216,] 6.383294e-06 1.781641e-05 1.972345e-06
[5217,] 7.419288e-06 1.910910e-05 2.469355e-06
[5218,] 5.518763e-06 1.663315e-05 1.803771e-06
[5219,] 1.358976e-05 2.590138e-05 3.578473e-06
[5220,] 5.353626e-06 1.929468e-05 1.752479e-06
[5221,] 5.891284e-06 1.747592e-05 1.823666e-06
[5222,] 5.691600e-06 1.732050e-05 1.853943e-06
[5223,] 7.536355e-06 1.634079e-05 2.432692e-06
[5224,] 7.608375e-06 1.639948e-05 2.496949e-06
[5225,] 9.748486e-06 2.184015e-05 3.488672e-06
[5226,] 6.761645e-06 1.634116e-05 2.176621e-06
[5227,] 7.531616e-06 1.636016e-05 2.449818e-06
[5228,] 7.626075e-06 1.634692e-05 2.445647e-06
[5229,] 9.230284e-06 1.762528e-05 3.348085e-06
[5230,] 5.643901e-06 1.756658e-05 1.861784e-06
[5231,] 5.598961e-06 1.718433e-05 1.823101e-06
[5232,] 1.414061e-05 2.232245e-05 3.780073e-06
[5233,] 1.445934e-05 2.230143e-05 3.831980e-06
[5234,] 6.465128e-06 2.724342e-05 2.649818e-06
[5235,] 1.445184e-05 2.176119e-05 3.879050e-06
[5236,] 5.919077e-06 2.169216e-05 2.202607e-06
[5237,] 1.050271e-05 1.901970e-05 3.514019e-06
[5238,] 1.008592e-05 1.901584e-05 3.369228e-06
[5239,] 1.473602e-05 2.458315e-05 3.613937e-06
[5240,] 1.434749e-05 2.171562e-05 3.863900e-06
[5241,] 1.082672e-05 2.136484e-05 3.653951e-06
[5242,] 1.510546e-05 2.470291e-05 3.647203e-06
[5243,] 1.535107e-05 2.177324e-05 5.866027e-06
[5244,] 1.459124e-05 2.180888e-05 5.446012e-06
[5245,] 1.539665e-05 2.098344e-05 5.242227e-06
[5246,] 1.462056e-05 2.174453e-05 5.446341e-06
[5247,] 8.237325e-06 2.287187e-05 2.184379e-06
[5248,] 1.294123e-05 1.887485e-05 3.757066e-06
[5249,] 1.452856e-05 2.140612e-05 3.933066e-06
[5250,] 9.803998e-06 3.232227e-05 2.286557e-06
[5251,] 1.491678e-05 2.170165e-05 5.594767e-06
[5252,] 2.352566e-05 2.120552e-05 5.518135e-06
[5253,] 1.123702e-05 1.858036e-05 3.496526e-06
[5254,] 9.623175e-06 1.917297e-05 3.253525e-06
[5255,] 1.122140e-05 1.858216e-05 3.500519e-06
[5256,] 1.100219e-05 1.826400e-05 3.317052e-06
[5257,] 9.180956e-06 1.658949e-05 2.767545e-06
[5258,] 1.725955e-05 2.088897e-05 5.859325e-06
[5259,] 1.422340e-05 1.919680e-05 4.460288e-06
[5260,] 6.249172e-06 1.864112e-05 1.943544e-06
[5261,] 1.481569e-05 1.844333e-05 5.081807e-06
[5262,] 1.510617e-05 2.605896e-05 6.425825e-06
[5263,] 1.168918e-05 2.014168e-05 3.821431e-06
[5264,] 1.761038e-05 1.931309e-05 5.082442e-06
[5265,] 1.287269e-05 2.010440e-05 4.240789e-06
[5266,] 1.244487e-05 2.180054e-05 4.355792e-06
[5267,] 2.679631e-05 1.836946e-05 7.461198e-06
[5268,] 2.058848e-05 1.866803e-05 5.721517e-06
[5269,] 1.148007e-05 2.183548e-05 3.990626e-06
[5270,] 1.355452e-05 1.636121e-05 4.316976e-06
[5271,] 7.611927e-06 1.988742e-05 2.619113e-06
[5272,] 1.513847e-05 2.230121e-05 4.903177e-06
[5273,] 6.608075e-06 1.886813e-05 2.194775e-06
[5274,] 6.759994e-06 2.039498e-05 2.316019e-06
[5275,] 6.862424e-06 2.056655e-05 2.371491e-06
[5276,] 1.533283e-05 2.094868e-05 5.260820e-06
[5277,] 6.801508e-06 2.032245e-05 2.284497e-06
[5278,] 5.526428e-06 1.796196e-05 1.820303e-06
[5279,] 6.372762e-06 1.954472e-05 2.117618e-06
[5280,] 6.835429e-06 2.096178e-05 2.336246e-06
[5281,] 6.409218e-06 2.004476e-05 2.147535e-06
[5282,] 6.593050e-06 2.119978e-05 2.260187e-06
[5283,] 6.597739e-06 2.045543e-05 2.214238e-06
[5284,] 7.141437e-06 2.046221e-05 2.425082e-06
[5285,] 7.033454e-06 2.047364e-05 2.384720e-06
[5286,] 1.003861e-05 2.174108e-05 3.478705e-06
[5287,] 7.581187e-06 1.979467e-05 2.492850e-06
[5288,] 7.601868e-06 1.998866e-05 2.505764e-06
[5289,] 9.941004e-06 2.144549e-05 3.481289e-06
[5290,] 7.184411e-06 1.932286e-05 2.321145e-06
[5291,] 6.957979e-06 1.918988e-05 2.248627e-06
[5292,] 1.449837e-05 2.004161e-05 4.500768e-06
[5293,] 1.413988e-05 1.843948e-05 4.341398e-06
[5294,] 7.644815e-06 1.991440e-05 2.515199e-06
[5295,] 7.189143e-06 1.922907e-05 2.335042e-06
[5296,] 6.979461e-06 2.117051e-05 2.409065e-06
[5297,] 6.571359e-06 1.892230e-05 2.121470e-06
[5298,] 6.501887e-06 1.836733e-05 2.117573e-06
[5299,] 5.480209e-06 1.768090e-05 1.786280e-06
[5300,] 7.673013e-06 2.000028e-05 2.532446e-06
[5301,] 5.475593e-06 1.767722e-05 1.786382e-06
[5302,] 7.428829e-06 1.839494e-05 2.452177e-06
[5303,] 6.482931e-06 2.109355e-05 2.209898e-06
[5304,] 5.438124e-06 1.759796e-05 1.808755e-06
[5305,] 7.403521e-06 1.921564e-05 2.407072e-06
[5306,] 8.337321e-06 2.165981e-05 2.747290e-06
[5307,] 6.579327e-06 1.924752e-05 2.140820e-06
[5308,] 7.133991e-06 1.918451e-05 2.299910e-06
[5309,] 5.467011e-06 1.975742e-05 1.861408e-06
[5310,] 7.232674e-06 1.921708e-05 2.328715e-06
[5311,] 7.009137e-06 1.931132e-05 2.250636e-06
[5312,] 7.023850e-06 2.049311e-05 2.408913e-06
[5313,] 1.144617e-05 2.162017e-05 3.877207e-06
[5314,] 7.053411e-06 2.196947e-05 2.608998e-06
[5315,] 8.132844e-06 1.748156e-05 2.745367e-06
[5316,] 6.726576e-06 2.038853e-05 2.284762e-06
[5317,] 7.932458e-06 1.751448e-05 2.681035e-06
[5318,] 5.306767e-06 1.766204e-05 1.728469e-06
[5319,] 1.516178e-05 2.041658e-05 5.046950e-06
[5320,] 8.750234e-06 2.025889e-05 2.939249e-06
[5321,] 7.810153e-06 2.083348e-05 2.664260e-06
[5322,] 6.854486e-06 1.850200e-05 2.457779e-06
[5323,] 6.760578e-06 1.833120e-05 2.405553e-06
[5324,] 6.740781e-06 1.836005e-05 2.399182e-06
[5325,] 6.702335e-06 1.843722e-05 2.388113e-06
[5326,] 7.104098e-06 1.865162e-05 2.575821e-06
[5327,] 1.357286e-05 2.016792e-05 4.513990e-06
[5328,] 7.998455e-06 2.034177e-05 3.066392e-06
[5329,] 1.237688e-05 2.030518e-05 4.545867e-06
[5330,] 9.566624e-06 2.033781e-05 3.358834e-06
[5331,] 9.410783e-06 1.793807e-05 3.047481e-06
[5332,] 9.397937e-06 2.040088e-05 3.308917e-06
[5333,] 1.230753e-05 1.989685e-05 4.430025e-06
[5334,] 9.587136e-06 1.755475e-05 3.171107e-06
[5335,] 7.561077e-06 1.821925e-05 2.751716e-06
[5336,] 1.193702e-05 1.943840e-05 4.153569e-06
[5337,] 1.179783e-05 2.210453e-05 4.167648e-06
[5338,] 8.348255e-06 2.032973e-05 2.810664e-06
[5339,] 5.302981e-06 1.669936e-05 1.725094e-06
[5340,] 1.332001e-05 1.888510e-05 4.203769e-06
[5341,] 8.025547e-06 2.073615e-05 3.111407e-06
[5342,] 1.225544e-05 1.969320e-05 4.366499e-06
[5343,] 1.456320e-05 2.081481e-05 5.054630e-06
[5344,] 1.210462e-05 2.003433e-05 4.342769e-06
[5345,] 1.095837e-05 1.857825e-05 3.902784e-06
[5346,] 1.158677e-05 2.183757e-05 4.078891e-06
[5347,] 1.229068e-05 1.911241e-05 4.296302e-06
[5348,] 6.814234e-06 2.146748e-05 2.592458e-06
[5349,] 9.224497e-06 2.019305e-05 3.096943e-06
[5350,] 7.188995e-06 1.775428e-05 2.473856e-06
[5351,] 5.522096e-06 1.637953e-05 1.805210e-06
[5352,] 1.251907e-05 2.187849e-05 4.715481e-06
[5353,] 6.969949e-06 2.051973e-05 2.335634e-06
[5354,] 7.185610e-06 2.083006e-05 2.430202e-06
[5355,] 5.607056e-06 1.840837e-05 1.816648e-06
[5356,] 1.143214e-05 1.826316e-05 3.005030e-06
[5357,] 1.157691e-05 1.822313e-05 3.039178e-06
[5358,] 1.433879e-05 2.000244e-05 4.581807e-06
[5359,] 1.327404e-05 1.928129e-05 3.242887e-06
[5360,] 7.455882e-06 2.036270e-05 2.619080e-06
[5361,] 1.159633e-05 1.792462e-05 3.084582e-06
[5362,] 7.724734e-06 1.839421e-05 2.588573e-06
[5363,] 1.197664e-05 2.247216e-05 4.426620e-06
[5364,] 7.320095e-06 2.073455e-05 2.580445e-06
[5365,] 1.254398e-05 1.911291e-05 3.124742e-06
[5366,] 1.596200e-05 1.723656e-05 4.303572e-06
[5367,] 1.573753e-05 1.721115e-05 4.258534e-06
[5368,] 7.378094e-06 2.091928e-05 2.618184e-06
[5369,] 8.416259e-06 1.946540e-05 2.769397e-06
[5370,] 7.327853e-06 2.073734e-05 2.583655e-06
[5371,] 1.267888e-05 1.846852e-05 3.223682e-06
[5372,] 1.281402e-05 1.918017e-05 3.168920e-06
[5373,] 1.570307e-05 1.670179e-05 4.478719e-06
[5374,] 9.321622e-06 1.980806e-05 3.142375e-06
[5375,] 1.642674e-05 1.933132e-05 3.769373e-06
[5376,] 1.172703e-05 2.234913e-05 4.209668e-06
[5377,] 7.301261e-06 2.096514e-05 2.590337e-06
[5378,] 1.026871e-05 2.022866e-05 3.497523e-06
[5379,] 8.494497e-06 2.079830e-05 2.926558e-06
[5380,] 6.743230e-06 1.804970e-05 2.057133e-06
[5381,] 1.279342e-05 1.699211e-05 3.551987e-06
[5382,] 7.766102e-06 2.103692e-05 2.664181e-06
[5383,] 7.372380e-06 2.073102e-05 2.601211e-06
[5384,] 1.162823e-05 1.713794e-05 3.234813e-06
[5385,] 8.517433e-06 2.041795e-05 2.893505e-06
[5386,] 7.367772e-06 2.088760e-05 2.612115e-06
[5387,] 1.808012e-05 1.915032e-05 3.995902e-06
[5388,] 5.829988e-06 1.930177e-05 1.790923e-06
[5389,] 5.885937e-06 1.911559e-05 1.803594e-06
[5390,] 3.841722e-05 2.031288e-05 9.367080e-06
[5391,] 3.854659e-05 2.026159e-05 9.467420e-06
[5392,] 7.589033e-06 2.115004e-05 2.615114e-06
[5393,] 1.945886e-05 1.916015e-05 4.172146e-06
[5394,] 7.276782e-06 2.093670e-05 2.577483e-06
[5395,] 1.328038e-05 1.718160e-05 3.618566e-06
[5396,] 5.967191e-06 1.872141e-05 1.827619e-06
[5397,] 5.822176e-06 1.848527e-05 1.802580e-06
[5398,] 7.700966e-06 2.115657e-05 2.657772e-06
[5399,] 5.873625e-06 1.898666e-05 1.803812e-06
[5400,] 1.258570e-05 1.638103e-05 3.796931e-06
[5401,] 7.683858e-06 1.833281e-05 2.595200e-06
[5402,] 5.278974e-06 1.809147e-05 1.716725e-06
[5403,] 1.201425e-05 2.302518e-05 4.561455e-06
[5404,] 1.530185e-05 2.100120e-05 5.680036e-06
[5405,] 1.203170e-05 2.276857e-05 4.551254e-06
[5406,] 7.628942e-06 2.177744e-05 2.719489e-06
[5407,] 1.237646e-05 2.369780e-05 4.924364e-06
[5408,] 1.507981e-05 2.087174e-05 5.530099e-06
[5409,] 6.298141e-06 1.657465e-05 2.043055e-06
[5410,] 6.569841e-06 1.662393e-05 2.090951e-06
[5411,] 4.376808e-05 2.049823e-05 1.029770e-05
[5412,] 5.794389e-06 1.664328e-05 1.912671e-06
[5413,] 7.576607e-06 1.838660e-05 2.536898e-06
[5414,] 1.295369e-05 1.640468e-05 4.197868e-06
[5415,] 5.365363e-06 1.808202e-05 1.765204e-06
[5416,] 7.181462e-06 2.136305e-05 2.525171e-06
[5417,] 8.239831e-06 1.857691e-05 2.762092e-06
[5418,] 1.138839e-05 2.036685e-05 3.873626e-06
[5419,] 8.344788e-06 1.868230e-05 2.797225e-06
[5420,] 9.259363e-06 1.901798e-05 3.362572e-06
[5421,] 1.107825e-05 2.061961e-05 3.706106e-06
[5422,] 7.688972e-06 2.244851e-05 2.789258e-06
[5423,] 1.272954e-05 1.647090e-05 4.198299e-06
[5424,] 6.727924e-06 2.162913e-05 2.363959e-06
[5425,] 5.539412e-06 1.686966e-05 1.772940e-06
[5426,] 6.209654e-06 1.960457e-05 1.898104e-06
[5427,] 2.762037e-05 1.911189e-05 5.502869e-06
[5428,] 1.322393e-05 2.380836e-05 5.533811e-06
[5429,] 1.333772e-05 2.345191e-05 5.542372e-06
[5430,] 1.077260e-05 2.126675e-05 3.693973e-06
[5431,] 1.337295e-05 2.392451e-05 5.655742e-06
[5432,] 1.425355e-05 2.618753e-05 6.746951e-06
[5433,] 2.831619e-05 1.883816e-05 5.669583e-06
[5434,] 6.468930e-06 2.256771e-05 2.264251e-06
[5435,] 9.965595e-06 1.633088e-05 3.091423e-06
[5436,] 1.397118e-05 2.447539e-05 6.142533e-06
[5437,] 5.623401e-06 1.828864e-05 1.890916e-06
[5438,] 8.424172e-06 2.041275e-05 2.815355e-06
[5439,] 9.716265e-06 2.541806e-05 3.257000e-06
[5440,] 2.014159e-05 1.859374e-05 4.647685e-06
[5441,] 6.945884e-06 1.955094e-05 2.232708e-06
[5442,] 6.567133e-06 2.277747e-05 2.311199e-06
[5443,] 6.593602e-06 2.132185e-05 2.250844e-06
[5444,] 7.885405e-06 2.017680e-05 2.927871e-06
[5445,] 6.647021e-06 2.281698e-05 2.350063e-06
[5446,] 1.089439e-05 2.072783e-05 3.746981e-06
[5447,] 1.370064e-05 2.403564e-05 5.869028e-06
[5448,] 7.958650e-06 1.771144e-05 2.758170e-06
[5449,] 5.510746e-05 1.962935e-05 1.644408e-05
[5450,] 1.666411e-05 2.273303e-05 7.437668e-06
[5451,] 1.631778e-05 2.273303e-05 7.233740e-06
[5452,] 1.580126e-05 2.270124e-05 6.918472e-06
[5453,] 8.708307e-06 2.038805e-05 2.902980e-06
[5454,] 6.831546e-06 1.986799e-05 2.464878e-06
[5455,] 4.953058e-05 1.962857e-05 1.407332e-05
[5456,] 6.753985e-06 2.061969e-05 2.296268e-06
[5457,] 7.264664e-06 1.978371e-05 2.275750e-06
[5458,] 8.261220e-06 1.827243e-05 2.361273e-06
[5459,] 1.833786e-05 1.670836e-05 4.708418e-06
[5460,] 7.224780e-06 1.981636e-05 2.273748e-06
[5461,] 1.385045e-05 2.298585e-05 5.739767e-06
[5462,] 6.477521e-06 2.134295e-05 2.206184e-06
[5463,] 8.333799e-06 1.719513e-05 2.727069e-06
[5464,] 6.768219e-06 1.939182e-05 2.324889e-06
[5465,] 8.850205e-06 2.195196e-05 2.972057e-06
[5466,] 1.259961e-05 2.163304e-05 4.362348e-06
[5467,] 1.081063e-05 2.029525e-05 3.338954e-06
[5468,] 1.367329e-05 2.030391e-05 4.655145e-06
[5469,] 6.319802e-06 2.312482e-05 2.213099e-06
[5470,] 7.499940e-06 2.091120e-05 2.488650e-06
[5471,] 7.950364e-06 2.448229e-05 2.722427e-06
[5472,] 1.816413e-05 1.997352e-05 6.764265e-06
[5473,] 7.187373e-06 1.864414e-05 2.335711e-06
[5474,] 8.603804e-06 2.046706e-05 2.926526e-06
[5475,] 8.882063e-06 2.041651e-05 3.007961e-06
[5476,] 6.333781e-06 2.322672e-05 2.151533e-06
[5477,] 1.316056e-05 4.654108e-05 8.649802e-06
[5478,] 6.435506e-06 2.378083e-05 2.545521e-06
[5479,] 5.959761e-06 2.052262e-05 1.974991e-06
[5480,] 1.807572e-05 2.092025e-05 7.085820e-06
[5481,] 7.128838e-06 2.381604e-05 2.798911e-06
[5482,] 6.996243e-06 2.761428e-05 2.887535e-06
[5483,] 5.973855e-06 2.052002e-05 1.981228e-06
[5484,] 1.106823e-05 2.170896e-05 3.824292e-06
[5485,] 7.002815e-06 1.864763e-05 2.280454e-06
[5486,] 1.202465e-05 4.732280e-05 6.898540e-06
[5487,] 1.633021e-05 2.475595e-05 3.839973e-06
[5488,] 6.360048e-06 2.335502e-05 2.167493e-06
[5489,] 1.255511e-05 2.022949e-05 4.096172e-06
[5490,] 1.166804e-05 6.460754e-05 6.956552e-06
[5491,] 2.286085e-05 1.728935e-05 5.727109e-06
[5492,] 5.590825e-06 3.655518e-05 1.799517e-06
[5493,] 2.518186e-05 1.726838e-05 6.531964e-06
[5494,] 5.961277e-06 2.051228e-05 1.975168e-06
[5495,] 5.588449e-06 3.365860e-05 1.793904e-06
[5496,] 6.081194e-06 3.380212e-05 2.267354e-06
[5497,] 1.028430e-05 2.041921e-05 3.485820e-06
[5498,] 9.911535e-06 2.042517e-05 3.358817e-06
[5499,] 1.302150e-05 2.102269e-05 4.777227e-06
[5500,] 1.008906e-05 2.093825e-05 3.279004e-06
[5501,] 5.873429e-06 1.967752e-05 1.996878e-06
[5502,] 6.010217e-06 2.051507e-05 1.991526e-06
[5503,] 5.639012e-06 3.166445e-05 1.771199e-06
[5504,] 5.019029e-05 2.222811e-05 1.170046e-05
[5505,] 1.223795e-05 2.038115e-05 4.253190e-06
[5506,] 6.017325e-06 2.886895e-05 2.053955e-06
[5507,] 6.304783e-06 2.394795e-05 2.130600e-06
[5508,] 1.058034e-05 2.042123e-05 3.594458e-06
[5509,] 6.096547e-06 1.735492e-05 1.995069e-06
[5510,] 7.682535e-06 2.302834e-05 2.051182e-06
[5511,] 8.598294e-06 2.082066e-05 2.948953e-06
[5512,] 1.036327e-05 2.083416e-05 3.416209e-06
[5513,] 7.981338e-06 2.146898e-05 2.977123e-06
[5514,] 7.975098e-06 2.114252e-05 2.634853e-06
[5515,] 1.246406e-05 1.919761e-05 4.017830e-06
[5516,] 6.623502e-06 2.271801e-05 2.609919e-06
[5517,] 8.111722e-06 2.088552e-05 2.849113e-06
[5518,] 8.374170e-06 2.081800e-05 2.773117e-06
[5519,] 1.365587e-05 2.093992e-05 4.036056e-06
[5520,] 8.745680e-06 2.082075e-05 2.899003e-06
[5521,] 1.356258e-05 2.213053e-05 4.655773e-06
[5522,] 8.256987e-06 2.018463e-05 2.690684e-06
[5523,] 6.591156e-06 1.761123e-05 2.179629e-06
[5524,] 5.593185e-06 1.766234e-05 1.895246e-06
[5525,] 1.385876e-05 2.248474e-05 5.403157e-06
[5526,] 8.636152e-06 1.914090e-05 2.840250e-06
[5527,] 1.125484e-05 2.503141e-05 5.260616e-06
[5528,] 1.020546e-05 2.108080e-05 4.044754e-06
[5529,] 8.674925e-06 1.987298e-05 2.980700e-06
[5530,] 1.061863e-05 2.421095e-05 4.784333e-06
[5531,] 1.221766e-05 1.847093e-05 4.481509e-06
[5532,] 8.416095e-06 2.107073e-05 2.725255e-06
[5533,] 8.996777e-06 1.774693e-05 2.745468e-06
[5534,] 8.477568e-06 1.826808e-05 2.601978e-06
[5535,] 6.068828e-06 1.713546e-05 1.971837e-06
[5536,] 7.597920e-06 2.114559e-05 2.514790e-06
[5537,] 1.358581e-05 1.899111e-05 5.333251e-06
[5538,] 1.094062e-05 2.103654e-05 4.503966e-06
[5539,] 9.912543e-06 2.147800e-05 3.645707e-06
[5540,] 1.073452e-05 1.916529e-05 3.246036e-06
[5541,] 5.693695e-06 1.998246e-05 2.034946e-06
[5542,] 5.589812e-06 1.897917e-05 1.867719e-06
[5543,] 8.239267e-06 2.102003e-05 2.726895e-06
[5544,] 4.080157e-05 2.133187e-05 9.269032e-06
[5545,] 5.603549e-06 1.824695e-05 1.859466e-06
[5546,] 7.778184e-06 2.184192e-05 2.804255e-06
[5547,] 5.692533e-06 1.828094e-05 1.897690e-06
[5548,] 5.276011e-06 1.759902e-05 1.746376e-06
[5549,] 1.303306e-05 2.106338e-05 4.646779e-06
[5550,] 1.291288e-05 2.125149e-05 4.596283e-06
[5551,] 6.884064e-06 1.800422e-05 2.298550e-06
[5552,] 1.163791e-05 2.140175e-05 4.328948e-06
[5553,] 6.799862e-06 1.829896e-05 2.315837e-06
[5554,] 7.862725e-06 2.098492e-05 2.632557e-06
[5555,] 7.860086e-06 2.091264e-05 2.623970e-06
[5556,] 5.944342e-06 2.353010e-05 2.036679e-06
[5557,] 1.336093e-05 2.020291e-05 4.653735e-06
[5558,] 1.207185e-05 1.902196e-05 4.102189e-06
[5559,] 8.091526e-06 2.169742e-05 2.746559e-06
[5560,] 1.168651e-05 2.022579e-05 3.470949e-06
[5561,] 7.736800e-06 2.426553e-05 2.188228e-06
[5562,] 1.125250e-05 1.888172e-05 3.424530e-06
[5563,] 9.783218e-06 1.892450e-05 3.607336e-06
[5564,] 6.215033e-06 2.029127e-05 2.007304e-06
[5565,] 9.034693e-06 1.945715e-05 3.139454e-06
[5566,] 1.269858e-05 2.151659e-05 5.204851e-06
[5567,] 1.514346e-05 1.742285e-05 5.548076e-06
[5568,] 2.113601e-05 1.861106e-05 6.037033e-06
[5569,] 1.809885e-05 2.011547e-05 7.254676e-06
[5570,] 2.525268e-05 1.915802e-05 8.525288e-06
[5571,] 5.357381e-06 2.531548e-05 1.831808e-06
[5572,] 9.302671e-06 2.306794e-05 3.416406e-06
[5573,] 2.612825e-05 2.126251e-05 8.911177e-06
[5574,] 5.636385e-06 2.143988e-05 1.969008e-06
[5575,] 5.450205e-06 2.113305e-05 1.861484e-06
[5576,] 4.654873e-05 1.837666e-05 1.536159e-05
[5577,] 2.699691e-05 2.089704e-05 9.057194e-06
[5578,] 7.732956e-06 2.403202e-05 2.451796e-06
[5579,] 1.048179e-05 2.005890e-05 3.436261e-06
[5580,] 2.192968e-05 2.106559e-05 1.034738e-05
[5581,] 2.833239e-05 2.133300e-05 9.886263e-06
[5582,] 1.411989e-05 1.696653e-05 4.824304e-06
[5583,] 8.831699e-06 2.364879e-05 3.787301e-06
[5584,] 9.695147e-06 2.012709e-05 3.244519e-06
[5585,] 7.414417e-06 2.285421e-05 2.545822e-06
[5586,] 5.291579e-06 1.918353e-05 1.766607e-06
[5587,] 3.504284e-05 2.147148e-05 1.701676e-05
[5588,] 9.248617e-06 2.017312e-05 3.085314e-06
[5589,] 5.283808e-06 1.656076e-05 1.724311e-06
[5590,] 1.164049e-05 2.392409e-05 4.468147e-06
[5591,] 2.253344e-05 2.080565e-05 9.239446e-06
[5592,] 2.134048e-05 1.911568e-05 6.969819e-06
[5593,] 1.983490e-05 1.931879e-05 6.886752e-06
[5594,] 2.571344e-05 2.282499e-05 1.324813e-05
[5595,] 4.481342e-05 1.804202e-05 1.204245e-05
[5596,] 5.518413e-06 1.707066e-05 1.765190e-06
[5597,] 1.134532e-05 1.816097e-05 4.301425e-06
[5598,] 8.999979e-06 1.788340e-05 3.288706e-06
[5599,] 5.680134e-06 2.106382e-05 1.981087e-06
[5600,] 2.690107e-05 2.130518e-05 9.374333e-06
[5601,] 2.769274e-05 2.035471e-05 1.213399e-05
[5602,] 1.201763e-05 1.789233e-05 4.405079e-06
[5603,] 8.909884e-06 1.673523e-05 2.700328e-06
[5604,] 9.206086e-06 2.076800e-05 3.386452e-06
[5605,] 4.392210e-05 1.806897e-05 1.357550e-05
[5606,] 7.666975e-06 2.368347e-05 2.443922e-06
[5607,] 5.778642e-06 1.958689e-05 1.819986e-06
[5608,] 1.082794e-05 1.673009e-05 3.390841e-06
[5609,] 9.300150e-06 2.068630e-05 3.433379e-06
[5610,] 8.036518e-06 2.346141e-05 2.512599e-06
[5611,] 9.252346e-06 2.017144e-05 3.361169e-06
[5612,] 2.682505e-05 2.111114e-05 9.129436e-06
[5613,] 7.013684e-06 1.697409e-05 2.212855e-06
[5614,] 2.370061e-05 1.915271e-05 9.454467e-06
[5615,] 2.369376e-05 2.194678e-05 8.841675e-06
[5616,] 2.623259e-05 2.179102e-05 9.492822e-06
[5617,] 5.489749e-06 2.072838e-05 1.877662e-06
[5618,] 7.549990e-06 2.295144e-05 2.618133e-06
[5619,] 2.408253e-05 2.174863e-05 8.550175e-06
[5620,] 6.194295e-06 1.702412e-05 1.937203e-06
[5621,] 2.115718e-05 1.872373e-05 8.517818e-06
[5622,] 3.554768e-05 1.727705e-05 1.077218e-05
[5623,] 1.348154e-05 1.671777e-05 4.176854e-06
[5624,] 1.632483e-04 1.951556e-05 6.052753e-05
[5625,] 8.878359e-06 1.986153e-05 3.096661e-06
[5626,] 2.531113e-05 2.118990e-05 8.844928e-06
[5627,] 5.371602e-06 2.048022e-05 1.797791e-06
[5628,] 7.558072e-06 1.693606e-05 2.389355e-06
[5629,] 2.628241e-05 2.130836e-05 9.170901e-06
[5630,] 1.146613e-05 1.676281e-05 3.392004e-06
[5631,] 1.098541e-05 1.683657e-05 3.234896e-06
[5632,] 2.065540e-05 1.822569e-05 8.086409e-06
[5633,] 2.626449e-05 2.129418e-05 9.067237e-06
[5634,] 9.189690e-06 2.008709e-05 3.054507e-06
[5635,] 2.793609e-05 2.129072e-05 9.635476e-06
[5636,] 2.720219e-05 2.128167e-05 9.353647e-06
[5637,] 7.067768e-06 1.697799e-05 2.226210e-06
[5638,] 1.321741e-04 1.982843e-05 5.193673e-05
[5639,] 1.663969e-05 1.901732e-05 6.715116e-06
[5640,] 5.784364e-06 1.960436e-05 1.820875e-06
[5641,] 1.179997e-05 2.324110e-05 4.463908e-06
[5642,] 5.399541e-06 2.051243e-05 1.822562e-06
[5643,] 1.779018e-05 1.915935e-05 7.264087e-06
[5644,] 8.343281e-06 2.394628e-05 2.654410e-06
[5645,] 9.190713e-06 2.004568e-05 3.315937e-06
[5646,] 7.858583e-06 2.405898e-05 2.469922e-06
[5647,] 7.167222e-06 1.691390e-05 2.272894e-06
[5648,] 1.418973e-04 1.909061e-05 3.244532e-05
[5649,] 1.026861e-05 1.682195e-05 3.048023e-06
[5650,] 5.744914e-06 1.940633e-05 1.820739e-06
[5651,] 1.127806e-05 1.637353e-05 3.563377e-06
[5652,] 1.690925e-05 1.915754e-05 6.663181e-06
[5653,] 1.142516e-05 1.681812e-05 3.360025e-06
[5654,] 7.035452e-06 1.689599e-05 2.239973e-06
[5655,] 1.444922e-04 1.910364e-05 3.239753e-05
[5656,] 1.293263e-05 1.763289e-05 4.670078e-06
[5657,] 5.668215e-06 1.936442e-05 1.804709e-06
[5658,] 1.428263e-05 2.157178e-05 4.993648e-06
[5659,] 8.912625e-06 1.976726e-05 3.134966e-06
[5660,] 4.608217e-05 1.815950e-05 1.458148e-05
[5661,] 1.556819e-05 2.004142e-05 5.511559e-06
[5662,] 8.668173e-06 2.159519e-05 2.872286e-06
[5663,] 1.185810e-05 2.046362e-05 3.922502e-06
[5664,] 2.630819e-05 1.924543e-05 1.104830e-05
[5665,] 1.721948e-05 1.930978e-05 6.883933e-06
[5666,] 6.505121e-06 1.954040e-05 1.993623e-06
[5667,] 1.847889e-05 1.668182e-05 5.744990e-06
[5668,] 1.743263e-05 1.922979e-05 6.912189e-06
[5669,] 5.445394e-06 2.055010e-05 1.849648e-06
[5670,] 1.804934e-05 1.911287e-05 6.022253e-06
[5671,] 7.033940e-06 1.933690e-05 2.123024e-06
[5672,] 5.441619e-06 2.038136e-05 1.844433e-06
[5673,] 2.049526e-05 2.194666e-05 7.549449e-06
[5674,] 1.909720e-05 1.921764e-05 7.607527e-06
[5675,] 1.335019e-04 1.990232e-05 5.326872e-05
[5676,] 1.224142e-05 2.043171e-05 3.981592e-06
[5677,] 2.569404e-05 2.107834e-05 8.609448e-06
[5678,] 5.415504e-06 2.089038e-05 1.758070e-06
[5679,] 1.282623e-04 1.819229e-05 4.431040e-05
[5680,] 2.098311e-05 1.888984e-05 8.231063e-06
[5681,] 2.089908e-05 1.904681e-05 8.278587e-06
[5682,] 7.407217e-06 1.690854e-05 2.347960e-06
[5683,] 1.334443e-04 1.908352e-05 3.098068e-05
[5684,] 2.099703e-05 1.899036e-05 8.289005e-06
[5685,] 5.523692e-06 2.067094e-05 1.769580e-06
[5686,] 2.806012e-05 2.132460e-05 9.790558e-06
[5687,] 1.267774e-05 2.046387e-05 4.199660e-06
[5688,] 1.228355e-05 2.053460e-05 4.120856e-06
[5689,] 3.185444e-04 2.025532e-05 1.446450e-04
[5690,] 4.843796e-05 1.830620e-05 1.587758e-05
[5691,] 1.336935e-04 2.021610e-05 5.558773e-05
[5692,] 1.295779e-05 2.045927e-05 4.286747e-06
[5693,] 8.691035e-06 2.323443e-05 3.168819e-06
[5694,] 8.760335e-06 2.159555e-05 2.895563e-06
[5695,] 5.431743e-06 2.073859e-05 1.759158e-06
[5696,] 2.354763e-05 1.668264e-05 7.196672e-06
[5697,] 2.250394e-05 1.668323e-05 6.911590e-06
[5698,] 1.218573e-05 2.045214e-05 4.021997e-06
[5699,] 1.203800e-05 2.042942e-05 3.939565e-06
[5700,] 3.255853e-04 1.981827e-05 1.384689e-04
[5701,] 8.945720e-06 2.022038e-05 2.970973e-06
[5702,] 5.470684e-06 2.010999e-05 1.763697e-06
[5703,] 2.257228e-05 2.179262e-05 8.103320e-06
[5704,] 5.423777e-06 2.061023e-05 1.757025e-06
[5705,] 2.543111e-05 2.113504e-05 8.383711e-06
[5706,] 9.839152e-06 1.684676e-05 3.089224e-06
[5707,] 1.215116e-05 2.044323e-05 4.001009e-06
[5708,] 7.873515e-06 2.314569e-05 2.789203e-06
[5709,] 2.134896e-05 1.670876e-05 6.796485e-06
[5710,] 9.008607e-06 2.012872e-05 2.979318e-06
[5711,] 1.334418e-04 2.030749e-05 5.731752e-05
[5712,] 2.186727e-05 2.035321e-05 7.068584e-06
[5713,] 1.205374e-05 2.048095e-05 4.011783e-06
[5714,] 5.409492e-06 2.075755e-05 1.755563e-06
[5715,] 5.415542e-06 2.072323e-05 1.755712e-06
[5716,] 3.047047e-04 2.087935e-05 1.502249e-04
[5717,] 2.068014e-05 1.669845e-05 6.554015e-06
[5718,] 5.410119e-06 2.072544e-05 1.757556e-06
[5719,] 5.394674e-06 2.113810e-05 1.755731e-06
[5720,] 3.514291e-04 2.090606e-05 1.741641e-04
[5721,] 5.411093e-06 2.141549e-05 1.760761e-06
[5722,] 5.397201e-06 2.038283e-05 1.755583e-06
[5723,] 1.166812e-04 2.050759e-05 5.156343e-05
[5724,] 2.287821e-05 1.906132e-05 7.535854e-06
[5725,] 7.102368e-06 1.929925e-05 2.154051e-06
[5726,] 7.825049e-05 2.038333e-05 3.394492e-05
[5727,] 8.482179e-06 2.215105e-05 2.924089e-06
[5728,] 7.229324e-06 1.935366e-05 2.170301e-06
[5729,] 7.293648e-06 1.952538e-05 2.177149e-06
[5730,] 5.403727e-06 2.090300e-05 1.757603e-06
[5731,] 2.549598e-05 2.128900e-05 8.774206e-06
[5732,] 1.444682e-05 1.705716e-05 4.040080e-06
[5733,] 7.514317e-06 2.392650e-05 2.442014e-06
[5734,] 7.221217e-06 1.962363e-05 2.154895e-06
[5735,] 7.447244e-06 1.873564e-05 2.318074e-06
[5736,] 2.336627e-05 1.789955e-05 8.545051e-06
[5737,] 1.261134e-04 1.962586e-05 4.463070e-05
[5738,] 5.430083e-06 2.036384e-05 1.821561e-06
[5739,] 1.266011e-04 2.010710e-05 5.251606e-05
[5740,] 8.765069e-06 2.316313e-05 3.197625e-06
[5741,] 2.564260e-05 2.128601e-05 8.815503e-06
[5742,] 2.092600e-05 2.194626e-05 7.722956e-06
[5743,] 2.468362e-05 1.913125e-05 8.285121e-06
[5744,] 5.391658e-06 2.059479e-05 1.818272e-06
[5745,] 1.406749e-05 1.671467e-05 4.447066e-06
[5746,] 2.083082e-05 2.188598e-05 7.656894e-06
[5747,] 8.553755e-06 1.686560e-05 2.627789e-06
[5748,] 5.884197e-06 1.959364e-05 1.842774e-06
[5749,] 6.067404e-06 1.952737e-05 1.885832e-06
[5750,] 5.385995e-06 2.042356e-05 1.811721e-06
[5751,] 6.177063e-06 1.945632e-05 1.913607e-06
[5752,] 1.495762e-05 1.672160e-05 4.666938e-06
[5753,] 7.400957e-06 1.950058e-05 2.205239e-06
[5754,] 7.431056e-06 1.957031e-05 2.221076e-06
[5755,] 2.533868e-05 2.114018e-05 8.710472e-06
[5756,] 1.672364e-05 1.678315e-05 4.768081e-06
[5757,] 2.027514e-05 1.903942e-05 8.015580e-06
[5758,] 8.086204e-06 2.258053e-05 2.748116e-06
[5759,] 1.444357e-04 2.042663e-05 6.260318e-05
[5760,] 5.354127e-06 2.030093e-05 1.758742e-06
[5761,] 8.471819e-06 2.060475e-05 2.747496e-06
[5762,] 6.277333e-06 2.051777e-05 1.879352e-06
[5763,] 5.943633e-06 2.023853e-05 1.819344e-06
[5764,] 1.616705e-04 2.056005e-05 7.152647e-05
[5765,] 5.321822e-06 2.125926e-05 1.781816e-06
[5766,] 1.747707e-04 2.058943e-05 7.781476e-05
[5767,] 5.320514e-06 2.133807e-05 1.778271e-06
[5768,] 2.273428e-05 1.760738e-05 8.047988e-06
[5769,] 1.785971e-04 2.074563e-05 8.161129e-05
[5770,] 5.323572e-06 2.164667e-05 1.789483e-06
[5771,] 1.788376e-05 1.671973e-05 5.118012e-06
[5772,] 1.270814e-05 2.098521e-05 4.457692e-06
[5773,] 1.749268e-05 1.673709e-05 5.000104e-06
[5774,] 5.386708e-06 2.044549e-05 1.757199e-06
[5775,] 7.148014e-06 1.950157e-05 2.144361e-06
[5776,] 7.488253e-06 2.301661e-05 2.592815e-06
[5777,] 2.059580e-05 2.194654e-05 7.589852e-06
[5778,] 5.320492e-06 2.161827e-05 1.773923e-06
[5779,] 5.320631e-06 2.165055e-05 1.774435e-06
[5780,] 5.415277e-06 2.021117e-05 1.826233e-06
[5781,] 5.327090e-06 2.133789e-05 1.791456e-06
[5782,] 2.258426e-05 1.878246e-05 8.823815e-06
[5783,] 1.252402e-05 2.076644e-05 4.325582e-06
[5784,] 5.320087e-06 2.184483e-05 1.776255e-06
[5785,] 6.515894e-06 2.077115e-05 1.922013e-06
[5786,] 6.368479e-06 2.081844e-05 1.891883e-06
[5787,] 2.089805e-05 1.836452e-05 7.925268e-06
[5788,] 5.393075e-06 2.049016e-05 1.756956e-06
[5789,] 5.319378e-06 2.186092e-05 1.777350e-06
[5790,] 5.468720e-06 2.105644e-05 1.877842e-06
[5791,] 6.580834e-06 2.076855e-05 1.935347e-06
[5792,] 7.468089e-06 2.299275e-05 2.578244e-06
[5793,] 2.503938e-05 1.922879e-05 8.527768e-06
[5794,] 6.494944e-06 2.074698e-05 1.918402e-06
[5795,] 2.041542e-05 2.045751e-05 7.542817e-06
[5796,] 5.420592e-06 2.055781e-05 1.835109e-06
[5797,] 5.383023e-06 2.019717e-05 1.804651e-06
[5798,] 5.417211e-06 2.013576e-05 1.826171e-06
[5799,] 2.086937e-05 1.893459e-05 8.154847e-06
[5800,] 5.322780e-06 1.985060e-05 1.770596e-06
[5801,] 4.264237e-04 2.014230e-05 1.905321e-04
[5802,] 5.265773e-06 1.647166e-05 1.717973e-06
[5803,] 1.670677e-04 2.073705e-05 7.622007e-05
[5804,] 5.415704e-06 2.028767e-05 1.827890e-06
[5805,] 2.864164e-05 2.128039e-05 9.860758e-06
[5806,] 6.496110e-06 2.043078e-05 1.925278e-06
[5807,] 2.286440e-05 2.182618e-05 8.387213e-06
[5808,] 2.647535e-04 1.768052e-05 8.225855e-05
[5809,] 2.844453e-05 2.097870e-05 9.545479e-06
[5810,] 2.861496e-05 1.746253e-05 1.029219e-05
[5811,] 2.126067e-05 2.017351e-05 9.001005e-06
[5812,] 5.390171e-06 1.976824e-05 1.803768e-06
[5813,] 6.428176e-06 1.943799e-05 1.936220e-06
[5814,] 1.749917e-04 2.067922e-05 7.909567e-05
[5815,] 5.381655e-06 1.970342e-05 1.796848e-06
[5816,] 6.604120e-06 1.994192e-05 1.960829e-06
[5817,] 2.257043e-05 1.975656e-05 9.346452e-06
[5818,] 6.492620e-06 2.011850e-05 1.932652e-06
[5819,] 8.483301e-06 2.056126e-05 2.883326e-06
[5820,] 5.285082e-06 1.658466e-05 1.730161e-06
[5821,] 5.368335e-06 1.965031e-05 1.786640e-06
[5822,] 1.639301e-04 2.067599e-05 7.403636e-05
[5823,] 1.710451e-04 2.085652e-05 7.955463e-05
[5824,] 1.843303e-05 1.966527e-05 5.157160e-06
[5825,] 1.928577e-05 1.980219e-05 5.287343e-06
[5826,] 2.597551e-05 2.166318e-05 9.111998e-06
[5827,] 3.520752e-04 2.032717e-05 1.614787e-04
[5828,] 1.740317e-04 2.064949e-05 7.829190e-05
[5829,] 5.481950e-06 1.989149e-05 1.769553e-06
[5830,] 5.321647e-06 2.054088e-05 1.768686e-06
[5831,] 8.797577e-06 1.920110e-05 3.013933e-06
[5832,] 8.725243e-06 1.865855e-05 2.933480e-06
[5833,] 1.405578e-05 1.869309e-05 5.507026e-06
[5834,] 8.715969e-06 1.639987e-05 2.745043e-06
[5835,] 5.372103e-06 1.699947e-05 1.747391e-06
[5836,] 1.898126e-05 2.225193e-05 7.370022e-06
[5837,] 8.284855e-06 2.314490e-05 2.965278e-06
[5838,] 1.474450e-05 1.893200e-05 5.826336e-06
[5839,] 7.440279e-06 1.637776e-05 2.377954e-06
[5840,] 7.737835e-06 1.657644e-05 2.580353e-06
[5841,] 5.306089e-06 1.701557e-05 1.734496e-06
[5842,] 2.604474e-05 2.116534e-05 8.504383e-06
[5843,] 9.742839e-06 1.674892e-05 2.983307e-06
[5844,] 6.358084e-06 1.853408e-05 2.032016e-06
[5845,] 6.211049e-05 1.849691e-05 2.206547e-05
[5846,] 4.480792e-05 1.651751e-05 1.270527e-05
[5847,] 1.202811e-05 1.962428e-05 4.030103e-06
[5848,] 5.619643e-06 1.790424e-05 1.827399e-06
[5849,] 5.506234e-05 1.861365e-05 1.990228e-05
[5850,] 5.307536e-06 1.705273e-05 1.737254e-06
[5851,] 5.307455e-06 1.694699e-05 1.733729e-06
[5852,] 1.126691e-05 1.936318e-05 3.293869e-06
[5853,] 4.921023e-05 1.807512e-05 1.629232e-05
[5854,] 5.309196e-06 1.702844e-05 1.733212e-06
[5855,] 1.295180e-05 1.925007e-05 3.731048e-06
[5856,] 2.985372e-04 1.987169e-05 1.008682e-04
[5857,] 9.425871e-06 2.253402e-05 3.415471e-06
[5858,] 5.636878e-05 1.858770e-05 2.042756e-05
[5859,] 1.061373e-04 1.685970e-05 3.040807e-05
[5860,] 2.936192e-04 1.983638e-05 9.798967e-05
[5861,] 5.861960e-05 1.876944e-05 2.188506e-05
[5862,] 6.271290e-05 1.857117e-05 2.259082e-05
[5863,] 6.193365e-06 1.804181e-05 1.909718e-06
[5864,] 9.395417e-06 1.679236e-05 2.967965e-06
[5865,] 5.735817e-06 1.771628e-05 1.824231e-06
[5866,] 5.726884e-06 1.673114e-05 1.853209e-06
[5867,] 5.768956e-06 1.679642e-05 1.858639e-06
[5868,] 5.310448e-06 1.780971e-05 1.751435e-06
[5869,] 5.306151e-06 1.787899e-05 1.746619e-06
[5870,] 2.963601e-04 2.013543e-05 1.090236e-04
[5871,] 8.059721e-05 1.748010e-05 2.181639e-05
[5872,] 1.266735e-05 1.916192e-05 5.003419e-06
[5873,] 1.171978e-05 2.219641e-05 3.331105e-06
[5874,] 5.850652e-06 1.667014e-05 1.894497e-06
[5875,] 5.665722e-06 1.688862e-05 1.830339e-06
[5876,] 5.740485e-06 1.689433e-05 1.849552e-06
[5877,] 5.860687e-06 1.693271e-05 1.832849e-06
[5878,] 6.943012e-06 1.864052e-05 2.215581e-06
[5879,] 6.024399e-06 1.682216e-05 1.928235e-06
[5880,] 1.160822e-05 1.972803e-05 3.853279e-06
[5881,] 5.313297e-06 1.774849e-05 1.750520e-06
[5882,] 5.981644e-06 1.879942e-05 1.868901e-06
[5883,] 5.741830e-06 1.685076e-05 1.849471e-06
[5884,] 2.932250e-05 2.201317e-05 1.150219e-05
[5885,] 1.236716e-05 2.004010e-05 3.411483e-06
[5886,] 5.666140e-06 1.839431e-05 1.838416e-06
[5887,] 1.291159e-05 1.969437e-05 4.293457e-06
[5888,] 1.423880e-05 1.969379e-05 4.759119e-06
[5889,] 5.747785e-06 1.663867e-05 1.816159e-06
[5890,] 7.486692e-06 2.270574e-05 2.443183e-06
[5891,] 5.331806e-06 1.696338e-05 1.746936e-06
[5892,] 1.339515e-05 2.098480e-05 3.488872e-06
[5893,] 9.084457e-06 1.648347e-05 2.752211e-06
[5894,] 1.315105e-05 1.977036e-05 3.614182e-06
[5895,] 2.276659e-05 2.172499e-05 8.110846e-06
[5896,] 9.429053e-06 1.979315e-05 3.008482e-06
[5897,] 5.852179e-06 1.665818e-05 1.849305e-06
[5898,] 5.975335e-06 1.670145e-05 1.878232e-06
[5899,] 9.355396e-06 1.659970e-05 2.951858e-06
[5900,] 5.364967e-06 1.788285e-05 1.734993e-06
[5901,] 9.193124e-06 1.664484e-05 2.921042e-06
[5902,] 1.832223e-05 2.428338e-05 8.344285e-06
[5903,] 1.850724e-05 2.554721e-05 8.954657e-06
[5904,] 6.739778e-06 1.877635e-05 2.146171e-06
[5905,] 9.760414e-06 1.734447e-05 2.887356e-06
[5906,] 9.155306e-06 1.662271e-05 2.898279e-06
[5907,] 8.949619e-06 1.660851e-05 2.827665e-06
[5908,] 5.591894e-06 1.822761e-05 1.831544e-06
[5909,] 9.540224e-06 1.667589e-05 2.943928e-06
[5910,] 9.290498e-06 1.671068e-05 2.860375e-06
[5911,] 8.390624e-06 1.763969e-05 2.423704e-06
[5912,] 9.452816e-06 1.670027e-05 3.013679e-06
[5913,] 1.044398e-05 1.799697e-05 3.221194e-06
[5914,] 1.084074e-05 1.831878e-05 3.009223e-06
[5915,] 1.098482e-05 1.817304e-05 3.047893e-06
[5916,] 1.082589e-05 1.806035e-05 3.030712e-06
[5917,] 1.094737e-05 1.801123e-05 3.057836e-06
[5918,] 1.322405e-05 2.054183e-05 3.133166e-06
[5919,] 1.013318e-05 1.709354e-05 3.060305e-06
[5920,] 9.631700e-06 1.921257e-05 2.805616e-06
[5921,] 1.150721e-05 2.001876e-05 3.134956e-06
[5922,] 5.605554e-06 1.784945e-05 1.845683e-06
[5923,] 9.087378e-06 2.083964e-05 3.345601e-06
[5924,] 4.163544e-05 2.155159e-05 1.427097e-05
[5925,] 9.760925e-06 1.768282e-05 2.877052e-06
[5926,] 9.802594e-06 2.019303e-05 2.788001e-06
[5927,] 7.452590e-06 2.257397e-05 2.443767e-06
[5928,] 7.112160e-06 1.717484e-05 2.298453e-06
[5929,] 1.076748e-05 2.227253e-05 4.000205e-06
[5930,] 7.103727e-06 1.759274e-05 2.158283e-06
[5931,] 9.452716e-06 1.808937e-05 2.842625e-06
[5932,] 7.332571e-06 1.883191e-05 2.148628e-06
[5933,] 7.307737e-06 2.094881e-05 2.092860e-06
[5934,] 1.100651e-05 2.265940e-05 4.174271e-06
[5935,] 1.085682e-05 2.197506e-05 4.029906e-06
[5936,] 2.856968e-05 2.157996e-05 1.121585e-05
[5937,] 6.979495e-06 1.919661e-05 2.322935e-06
[5938,] 9.103812e-06 1.771119e-05 2.695701e-06
[5939,] 9.465377e-06 1.889460e-05 2.807564e-06
[5940,] 6.358197e-06 2.380318e-05 2.176559e-06
[5941,] 5.593114e-06 2.672644e-05 1.898557e-06
[5942,] 7.797547e-06 1.805806e-05 2.476581e-06
[5943,] 6.420634e-06 2.600122e-05 2.264048e-06
[5944,] 1.178948e-05 2.092865e-05 4.123495e-06
[5945,] 1.720024e-05 2.210606e-05 6.371482e-06
[5946,] 7.547244e-06 2.254296e-05 2.453451e-06
[5947,] 6.731945e-06 3.099860e-05 2.816166e-06
[5948,] 6.091606e-06 3.080267e-05 2.302560e-06
[5949,] 7.141468e-05 2.221492e-05 3.186959e-05
[5950,] 3.459480e-05 2.000257e-05 1.294010e-05
[5951,] 6.086425e-06 2.721725e-05 2.244003e-06
[5952,] 6.071037e-06 2.827680e-05 2.244199e-06
[5953,] 5.987814e-06 2.165950e-05 2.055921e-06
[5954,] 6.063243e-06 3.136986e-05 2.275976e-06
[5955,] 2.172097e-04 2.142408e-05 1.083851e-04
[5956,] 1.077090e-05 2.140307e-05 3.885538e-06
[5957,] 6.623936e-06 2.426054e-05 1.870747e-06
[5958,] 2.285123e-05 2.186817e-05 9.211976e-06
[5959,] 6.823926e-06 2.408008e-05 1.903251e-06
[5960,] 1.713350e-05 2.327025e-05 5.234051e-06
[5961,] 1.009468e-05 2.320465e-05 3.623236e-06
[5962,] 6.051324e-06 3.109581e-05 2.257681e-06
[5963,] 6.037960e-06 2.480638e-05 2.164407e-06
[5964,] 6.045934e-06 2.543836e-05 2.182465e-06
[5965,] 3.760168e-05 2.152033e-05 1.317973e-05
[5966,] 6.035195e-06 2.386924e-05 2.101141e-06
[5967,] 6.154973e-06 2.115375e-05 1.944257e-06
[5968,] 8.043217e-06 2.364436e-05 2.116490e-06
[5969,] 6.337187e-06 2.446746e-05 2.375848e-06
[5970,] 6.019365e-06 2.125531e-05 1.912038e-06
[5971,] 6.238586e-06 2.846727e-05 2.383752e-06
[5972,] 2.674047e-04 2.048224e-05 1.079330e-04
[5973,] 5.781674e-06 1.953118e-05 1.986993e-06
[5974,] 6.346831e-06 2.271747e-05 2.122831e-06
[5975,] 5.871447e-06 2.121047e-05 2.081924e-06
[5976,] 5.344717e-06 2.317705e-05 1.789602e-06
[5977,] 6.273456e-06 2.556839e-05 2.357856e-06
[5978,] 1.128253e-05 2.054269e-05 4.176751e-06
[5979,] 6.412644e-06 2.022695e-05 2.130945e-06
[5980,] 6.041484e-06 1.914613e-05 2.104740e-06
[5981,] 7.966840e-06 2.238731e-05 2.547732e-06
[5982,] 1.077633e-05 2.125971e-05 3.871495e-06
[5983,] 6.405140e-06 2.035749e-05 2.125580e-06
[5984,] 6.361229e-06 2.820956e-05 2.150436e-06
[5985,] 6.362662e-06 2.929151e-05 2.155783e-06
[5986,] 1.014212e-05 2.357915e-05 3.716772e-06
[5987,] 4.304570e-05 1.881764e-05 1.542170e-05
[5988,] 8.869812e-06 2.013547e-05 3.183443e-06
[5989,] 8.989046e-06 3.428135e-05 2.266503e-06
[5990,] 6.900520e-06 2.282138e-05 1.973086e-06
[5991,] 1.087634e-05 1.778115e-05 3.510468e-06
[5992,] 6.830458e-06 1.650635e-05 2.188907e-06
[5993,] 1.630183e-05 2.189812e-05 6.080900e-06
[5994,] 5.614655e-06 2.201850e-05 1.843055e-06
[5995,] 6.634557e-06 1.765719e-05 2.049195e-06
[5996,] 7.528430e-06 1.838737e-05 2.353128e-06
[5997,] 8.264344e-06 2.198511e-05 2.823696e-06
[5998,] 1.571164e-05 2.210309e-05 5.876364e-06
[5999,] 8.147740e-06 2.191663e-05 2.755245e-06
[6000,] 7.869336e-06 2.078721e-05 2.664311e-06
[6001,] 1.360720e-05 2.147107e-05 4.470246e-06
[6002,] 7.837648e-06 2.155315e-05 2.859450e-06
[6003,] 6.771873e-06 3.100602e-05 1.898305e-06
[6004,] 1.584902e-05 2.272474e-05 6.179760e-06
[6005,] 8.012093e-06 2.208320e-05 2.679126e-06
[6006,] 5.916873e-06 2.060407e-05 1.799436e-06
[6007,] 8.125208e-06 2.114419e-05 2.992564e-06
[6008,] 8.879588e-06 1.918091e-05 2.858193e-06
[6009,] 7.983852e-06 2.032824e-05 2.588795e-06
[6010,] 8.099851e-06 2.210672e-05 2.739645e-06
[6011,] 7.681766e-06 1.980507e-05 2.440607e-06
[6012,] 7.694322e-06 1.962361e-05 2.440045e-06
[6013,] 6.111934e-06 2.298552e-05 1.890227e-06
[6014,] 1.741832e-05 2.205638e-05 6.612727e-06
[6015,] 8.740538e-06 2.197614e-05 3.005458e-06
[6016,] 1.591769e-05 2.271469e-05 6.208636e-06
[6017,] 1.672279e-05 2.944098e-05 3.873733e-06
[6018,] 1.512417e-05 2.203698e-05 4.535228e-06
[6019,] 8.078425e-06 2.205391e-05 2.724695e-06
[6020,] 1.529323e-05 2.284437e-05 5.951502e-06
[6021,] 8.079310e-06 1.976025e-05 2.655390e-06
[6022,] 1.364825e-05 2.125193e-05 4.573709e-06
[6023,] 8.577715e-06 1.935027e-05 2.841051e-06
[6024,] 6.215671e-06 4.250786e-05 1.804440e-06
[6025,] 8.383475e-06 2.085507e-05 2.722378e-06
[6026,] 1.386651e-05 2.131510e-05 4.735591e-06
[6027,] 8.320805e-06 2.216349e-05 2.810080e-06
[6028,] 5.577108e-06 1.030292e-04 1.946408e-06
[6029,] 1.110943e-05 2.381971e-05 3.336366e-06
[6030,] 8.066286e-06 2.332634e-05 2.721140e-06
[6031,] 6.834034e-06 4.180384e-05 1.819178e-06
[6032,] 1.561922e-05 1.709355e-05 4.536067e-06
[6033,] 1.378693e-05 2.170083e-05 4.305555e-06
[6034,] 9.401613e-06 6.251542e-05 2.002907e-06
[6035,] 6.073690e-06 4.090848e-05 1.728200e-06
[6036,] 5.991010e-06 4.042848e-05 1.724210e-06
[6037,] 8.602390e-06 2.009267e-05 2.821952e-06
[6038,] 8.652158e-06 2.008473e-05 2.839344e-06
[6039,] 5.593142e-06 3.212451e-05 1.717855e-06
[6040,] 7.693795e-06 2.640162e-05 2.228831e-06
[6041,] 1.496720e-05 2.242363e-05 5.648401e-06
[6042,] 6.071371e-06 3.161145e-05 1.736551e-06
[6043,] 6.120924e-06 4.358933e-05 1.722166e-06
[6044,] 6.295982e-06 6.727266e-05 1.718528e-06
[6045,] 5.885860e-06 4.922736e-05 1.716132e-06
[6046,] 5.983925e-06 4.352443e-05 1.716753e-06
[6047,] 5.948972e-06 4.504345e-05 1.714991e-06
[6048,] 6.129930e-06 4.270412e-05 1.723438e-06
[6049,] 6.731676e-06 2.856363e-05 1.851608e-06
[6050,] 1.603403e-05 2.170069e-05 5.240284e-06
[6051,] 9.013340e-06 2.006007e-05 2.953194e-06
[6052,] 7.178726e-06 3.395933e-05 1.923956e-06
[6053,] 6.666795e-06 2.239749e-05 2.254773e-06
[6054,] 1.204192e-05 2.196385e-05 4.072405e-06
[6055,] 5.929872e-06 3.499392e-05 1.722107e-06
[6056,] 1.549880e-05 2.208657e-05 5.763483e-06
[6057,] 5.515225e-06 2.365180e-05 1.725128e-06
[6058,] 6.827500e-06 2.809782e-05 1.862903e-06
[6059,] 5.395847e-06 1.810169e-05 1.728443e-06
[6060,] 9.326363e-06 2.051536e-05 2.961997e-06
[6061,] 1.503531e-05 2.209541e-05 5.550211e-06
[6062,] 7.105444e-06 2.453095e-05 2.116669e-06
[6063,] 1.190450e-05 2.065031e-05 3.576057e-06
[6064,] 5.551073e-06 2.041654e-05 1.877075e-06
[6065,] 1.311719e-05 2.248577e-05 4.773498e-06
[6066,] 1.207685e-05 1.949749e-05 3.070130e-06
[6067,] 5.590086e-06 1.865476e-05 1.940348e-06
[6068,] 1.097828e-05 1.656459e-05 3.499461e-06
[6069,] 1.286855e-05 2.173616e-05 4.548336e-06
[6070,] 5.659821e-06 1.983366e-05 1.933889e-06
[6071,] 1.622238e-05 1.720275e-05 4.665921e-06
[6072,] 9.748733e-06 2.264040e-05 2.940512e-06
[6073,] 1.624237e-05 1.726902e-05 4.687876e-06
[6074,] 5.603907e-06 2.258715e-05 1.749142e-06
[6075,] 1.654465e-05 2.013141e-05 5.412337e-06
[6076,] 1.210177e-05 2.142849e-05 4.027181e-06
[6077,] 5.605718e-06 1.945977e-05 1.843607e-06
[6078,] 1.690695e-05 2.007088e-05 5.332883e-06
[6079,] 5.473957e-06 1.880328e-05 1.799612e-06
[6080,] 5.329609e-05 2.184235e-05 1.981702e-05
[6081,] 1.522565e-05 2.024894e-05 4.827405e-06
[6082,] 1.163110e-05 1.947078e-05 3.555505e-06
[6083,] 1.568542e-05 1.780119e-05 4.467907e-06
[6084,] 8.266640e-06 1.727027e-05 2.864370e-06
[6085,] 1.069442e-05 1.971261e-05 3.950221e-06
[6086,] 1.027216e-05 1.648285e-05 3.273440e-06
[6087,] 1.568387e-05 2.062352e-05 5.103156e-06
[6088,] 1.314477e-05 2.122871e-05 5.207234e-06
[6089,] 1.170966e-05 2.023843e-05 3.975727e-06
[6090,] 2.787454e-05 2.107246e-05 7.906818e-06
[6091,] 1.557992e-05 2.119607e-05 5.140103e-06
[6092,] 1.868432e-05 2.056638e-05 6.077944e-06
[6093,] 1.132605e-05 1.915695e-05 3.580684e-06
[6094,] 9.822099e-06 1.847989e-05 2.925953e-06
[6095,] 1.568362e-05 2.105156e-05 4.606864e-06
[6096,] 9.489444e-06 1.836201e-05 2.869019e-06
[6097,] 9.402164e-06 1.894870e-05 2.816194e-06
[6098,] 2.070791e-05 2.131016e-05 5.278194e-06
[6099,] 2.007491e-05 2.108879e-05 5.212634e-06
[6100,] 2.088831e-05 2.160649e-05 7.160804e-06
[6101,] 1.377365e-05 2.154039e-05 4.421766e-06
[6102,] 5.613231e-06 2.513556e-05 2.012610e-06
[6103,] 1.602325e-05 2.128165e-05 5.146730e-06
[6104,] 1.393166e-05 1.968199e-05 4.801085e-06
[6105,] 2.525456e-05 1.851939e-05 1.021797e-05
[6106,] 2.740391e-05 2.188598e-05 6.425454e-06
[6107,] 1.132827e-05 2.050475e-05 3.657022e-06
[6108,] 2.966636e-05 2.191643e-05 6.852407e-06
[6109,] 2.995174e-05 2.020186e-05 7.732164e-06
[6110,] 1.377773e-05 1.944370e-05 4.535243e-06
[6111,] 1.865376e-05 2.012149e-05 6.971927e-06
[6112,] 1.105814e-04 2.112554e-05 4.848844e-05
[6113,] 2.012557e-05 1.743605e-05 7.460600e-06
[6114,] 1.133573e-05 2.094409e-05 3.713578e-06
[6115,] 2.422780e-05 2.164379e-05 5.895253e-06
[6116,] 2.345211e-05 1.983521e-05 1.003863e-05
[6117,] 1.993099e-05 1.739570e-05 7.361513e-06
[6118,] 1.398803e-05 1.942550e-05 4.650740e-06
[6119,] 2.355747e-05 2.125686e-05 5.909830e-06
[6120,] 2.258116e-05 1.727629e-05 8.265206e-06
[6121,] 1.369882e-05 1.945226e-05 4.585903e-06
[6122,] 5.676880e-06 1.706852e-05 1.915512e-06
[6123,] 1.252819e-05 1.848337e-05 3.586218e-06
[6124,] 1.506844e-04 2.235241e-05 6.441047e-05
[6125,] 2.839026e-05 2.117543e-05 6.947269e-06
[6126,] 2.071321e-05 1.953916e-05 6.604105e-06
[6127,] 2.071906e-05 1.953773e-05 6.611252e-06
[6128,] 6.702708e-06 2.652396e-05 1.866901e-06
[6129,] 1.624091e-05 1.903197e-05 5.740978e-06
[6130,] 4.552766e-05 2.120189e-05 7.975669e-06
[6131,] 1.114191e-05 1.902352e-05 3.570081e-06
[6132,] 1.420258e-04 2.162292e-05 5.258803e-05
[6133,] 1.955936e-05 2.178283e-05 5.966519e-06
[6134,] 4.586969e-05 2.410748e-05 7.293764e-06
[6135,] 2.444742e-05 1.941459e-05 5.653648e-06
[6136,] 2.540677e-05 1.920497e-05 5.902348e-06
[6137,] 1.791382e-05 1.983885e-05 5.423003e-06
[6138,] 1.791503e-05 1.994695e-05 5.334755e-06
[6139,] 2.401453e-05 2.019110e-05 5.391259e-06
[6140,] 2.121610e-05 2.052425e-05 6.921895e-06
[6141,] 2.370577e-05 2.023808e-05 5.315619e-06
[6142,] 9.668529e-06 2.232438e-05 2.726628e-06
[6143,] 3.149406e-05 2.170583e-05 6.428689e-06
[6144,] 3.468215e-05 2.196293e-05 6.912254e-06
[6145,] 3.784311e-05 2.235488e-05 7.346500e-06
[6146,] 3.591120e-05 2.258136e-05 6.982287e-06
[6147,] 3.753478e-05 2.308007e-05 7.142317e-06
[6148,] 1.348961e-04 1.909578e-05 3.859573e-05
[6149,] 3.639855e-05 2.018509e-05 7.708758e-06
[6150,] 3.757974e-05 2.088332e-05 7.691434e-06
[6151,] 3.278622e-05 2.019376e-05 7.043504e-06
[6152,] 2.609925e-05 2.152772e-05 6.859040e-06
[6153,] 4.166098e-05 2.105885e-05 8.366476e-06
[6154,] 1.115452e-05 2.319210e-05 3.876706e-06
[6155,] 3.512650e-05 2.056218e-05 7.345490e-06
[6156,] 3.427451e-05 1.986454e-05 7.417879e-06
[6157,] 3.372668e-05 1.969341e-05 7.374993e-06
[6158,] 4.068314e-05 1.942971e-05 8.796477e-06
[6159,] 4.019663e-05 1.965189e-05 8.605686e-06
[6160,] 2.476280e-05 1.967527e-05 6.673231e-06
[6161,] 1.016525e-05 1.880401e-05 2.909570e-06
[6162,] 1.193250e-04 1.914107e-05 3.597835e-05
[6163,] 3.336560e-05 2.053163e-05 7.037331e-06
[6164,] 3.431899e-05 1.970867e-05 7.471872e-06
[6165,] 1.114266e-05 2.354731e-05 3.856392e-06
[6166,] 5.496555e-06 1.968835e-05 1.719620e-06
[6167,] 1.431915e-05 2.185567e-05 3.538059e-06
[6168,] 1.798807e-04 2.010130e-05 4.627903e-05
[6169,] 2.434301e-04 2.150604e-05 8.729385e-05
[6170,] 1.103996e-05 1.929162e-05 3.021307e-06
[6171,] 3.957886e-05 2.087242e-05 8.030121e-06
[6172,] 3.946210e-05 1.930504e-05 8.620763e-06
[6173,] 5.883325e-06 1.654934e-05 1.901598e-06
[6174,] 3.938749e-05 1.933906e-05 8.591330e-06
[6175,] 5.666827e-06 2.032041e-05 1.736538e-06
[6176,] 1.114463e-05 2.338080e-05 3.852837e-06
[6177,] 4.070031e-05 1.879230e-05 9.129854e-06
[6178,] 9.472817e-06 2.185472e-05 3.167307e-06
[6179,] 2.441792e-04 2.150643e-05 8.757885e-05
[6180,] 4.095705e-05 1.909558e-05 9.011469e-06
[6181,] 2.217611e-05 1.991521e-05 6.309672e-06
[6182,] 2.111538e-05 1.967408e-05 6.226848e-06
[6183,] 2.260631e-05 2.053450e-05 6.301808e-06
[6184,] 2.227684e-05 1.996772e-05 6.306515e-06
[6185,] 2.344894e-04 2.150538e-05 8.404137e-05
[6186,] 1.128696e-05 1.863330e-05 3.135931e-06
[6187,] 2.687042e-04 2.150643e-05 9.643953e-05
[6188,] 1.421384e-05 2.210621e-05 4.985061e-06
[6189,] 3.405566e-05 2.027106e-05 7.238105e-06
[6190,] 2.571863e-04 2.150637e-05 9.227562e-05
[6191,] 3.059521e-05 1.928024e-05 6.914190e-06
[6192,] 3.176494e-05 1.946603e-05 7.076346e-06
[6193,] 2.815462e-05 2.172787e-05 8.449389e-06
[6194,] 3.919736e-05 1.916407e-05 8.637351e-06
[6195,] 1.147426e-04 1.921802e-05 2.965721e-05
[6196,] 2.197403e-05 2.046932e-05 6.165941e-06
[6197,] 1.688545e-05 2.227611e-05 6.630782e-06
[6198,] 3.083948e-04 2.133223e-05 1.028602e-04
[6199,] 9.981089e-06 1.874383e-05 2.879327e-06
[6200,] 2.644412e-04 2.153237e-05 9.595477e-05
[6201,] 1.112647e-05 2.420387e-05 3.859975e-06
[6202,] 1.040180e-05 2.160040e-05 2.831235e-06
[6203,] 4.147982e-05 1.922263e-05 9.045861e-06
[6204,] 1.136275e-05 1.868993e-05 3.143286e-06
[6205,] 2.864485e-05 2.169560e-05 8.641254e-06
[6206,] 2.780096e-05 2.123797e-05 7.383704e-06
[6207,] 1.223517e-05 2.097115e-05 3.131778e-06
[6208,] 5.407157e-06 2.177389e-05 1.806943e-06
[6209,] 3.503417e-05 1.966661e-05 7.627954e-06
[6210,] 5.910158e-06 1.653993e-05 1.920014e-06
[6211,] 2.488547e-05 2.061150e-05 6.866968e-06
[6212,] 9.932822e-06 1.879080e-05 2.867816e-06
[6213,] 2.245499e-04 2.153354e-05 8.140215e-05
[6214,] 2.291422e-05 2.047587e-05 6.407718e-06
[6215,] 1.208003e-05 2.132543e-05 3.086714e-06
[6216,] 1.234287e-05 2.130413e-05 3.127725e-06
[6217,] 3.530365e-05 2.041915e-05 7.418766e-06
[6218,] 5.611735e-06 2.053590e-05 1.727973e-06
[6219,] 1.485552e-05 2.129615e-05 4.926144e-06
[6220,] 5.639285e-06 2.021509e-05 1.733632e-06
[6221,] 5.697161e-06 1.655209e-05 1.847236e-06
[6222,] 1.114483e-05 2.397466e-05 3.871507e-06
[6223,] 2.921850e-05 2.034374e-05 8.125716e-06
[6224,] 2.865874e-04 2.153419e-05 1.041363e-04
[6225,] 5.807261e-06 2.013156e-05 1.759480e-06
[6226,] 1.000661e-05 1.908387e-05 2.861865e-06
[6227,] 3.465176e-05 2.057493e-05 1.097584e-05
[6228,] 2.598673e-04 2.153294e-05 9.430295e-05
[6229,] 1.051314e-05 1.885420e-05 2.968543e-06
[6230,] 2.623022e-04 2.148793e-05 9.327566e-05
[6231,] 1.464879e-04 1.915115e-05 4.399744e-05
[6232,] 3.635376e-05 1.997942e-05 7.762519e-06
[6233,] 1.406972e-04 1.915575e-05 4.252323e-05
[6234,] 4.153201e-05 1.936495e-05 8.904194e-06
[6235,] 1.532381e-05 2.129376e-05 5.052356e-06
[6236,] 1.394720e-04 1.914582e-05 4.161119e-05
[6237,] 3.645439e-05 1.980603e-05 7.841637e-06
[6238,] 2.672826e-05 2.183408e-05 7.953927e-06
[6239,] 3.534412e-05 2.022179e-05 7.485762e-06
[6240,] 3.558082e-05 2.021119e-05 7.531188e-06
[6241,] 2.303058e-05 2.037485e-05 6.513761e-06
[6242,] 3.494393e-05 1.977571e-05 7.570234e-06
[6243,] 1.356566e-04 1.915669e-05 4.113810e-05
[6244,] 1.261687e-04 1.918057e-05 3.916754e-05
[6245,] 3.679569e-05 2.041064e-05 7.686602e-06
[6246,] 5.582693e-06 2.027642e-05 1.725889e-06
[6247,] 5.423296e-06 2.189664e-05 1.829013e-06
[6248,] 1.312677e-04 1.915075e-05 3.947242e-05
[6249,] 1.114419e-05 2.388050e-05 3.890110e-06
[6250,] 3.420059e-05 1.977928e-05 7.430047e-06
[6251,] 2.167022e-04 2.153223e-05 7.849201e-05
[6252,] 1.253709e-04 1.914804e-05 3.770213e-05
[6253,] 1.038059e-05 1.897918e-05 2.934251e-06
[6254,] 1.003654e-05 1.900719e-05 2.868176e-06
[6255,] 1.113856e-05 2.357001e-05 3.806954e-06
[6256,] 1.113376e-05 2.361402e-05 3.821753e-06
[6257,] 5.465669e-06 1.679332e-05 1.803908e-06
[6258,] 1.059965e-05 1.786644e-05 3.116107e-06
[6259,] 1.117721e-05 2.208117e-05 2.921970e-06
[6260,] 1.167088e-04 1.915684e-05 3.556147e-05
[6261,] 5.685792e-06 2.038587e-05 1.738759e-06
[6262,] 5.658562e-06 1.653520e-05 1.845325e-06
[6263,] 1.525491e-05 2.130781e-05 5.087836e-06
[6264,] 1.114078e-05 2.389127e-05 3.804117e-06
[6265,] 6.201227e-05 2.140431e-05 1.079836e-05
[6266,] 5.039883e-05 2.101069e-05 9.307615e-06
[6267,] 5.639566e-06 1.652735e-05 1.832896e-06
[6268,] 5.653939e-06 1.652701e-05 1.838927e-06
[6269,] 5.824442e-05 2.100552e-05 1.046767e-05
[6270,] 5.825672e-06 1.654344e-05 1.898928e-06
[6271,] 1.250766e-04 1.923061e-05 3.290747e-05
[6272,] 3.851980e-05 2.030728e-05 8.043298e-06
[6273,] 1.114311e-05 2.342690e-05 3.780214e-06
[6274,] 5.676781e-06 1.652942e-05 1.848654e-06
[6275,] 1.113697e-05 2.373678e-05 3.821874e-06
[6276,] 2.632365e-05 2.137471e-05 6.970104e-06
[6277,] 1.078132e-05 1.895055e-05 3.011380e-06
[6278,] 5.709241e-06 1.653742e-05 1.863813e-06
[6279,] 3.964457e-05 1.987600e-05 8.406097e-06
[6280,] 1.113944e-05 2.332628e-05 3.817161e-06
[6281,] 5.780854e-06 1.653989e-05 1.887365e-06
[6282,] 4.109988e-05 2.066993e-05 8.371952e-06
[6283,] 1.412596e-04 1.915733e-05 4.282713e-05
[6284,] 5.763732e-06 1.655157e-05 1.885742e-06
[6285,] 2.503015e-05 2.048777e-05 6.949167e-06
[6286,] 5.768675e-06 1.655040e-05 1.887080e-06
[6287,] 3.824322e-05 2.004952e-05 8.080911e-06
[6288,] 6.354738e-06 2.083149e-05 2.135071e-06
[6289,] 5.314662e-06 1.816781e-05 1.749173e-06
[6290,] 1.050067e-05 1.915340e-05 2.942828e-06
[6291,] 9.904577e-06 2.131808e-05 3.309410e-06
[6292,] 5.761452e-06 1.653097e-05 1.877157e-06
[6293,] 1.460978e-04 1.916828e-05 4.470386e-05
[6294,] 2.949384e-05 2.063379e-05 9.195792e-06
[6295,] 1.116684e-05 2.395049e-05 3.941957e-06
[6296,] 1.116198e-05 2.370770e-05 3.920899e-06
[6297,] 1.344424e-05 2.215245e-05 3.369242e-06
[6298,] 6.072941e-06 1.653412e-05 1.968163e-06
[6299,] 7.253010e-05 2.137440e-05 1.229486e-05
[6300,] 5.719305e-05 2.137254e-05 1.011735e-05
[6301,] 2.353822e-05 2.049972e-05 6.557975e-06
[6302,] 2.277052e-05 2.047390e-05 6.370334e-06
[6303,] 5.775023e-06 1.655278e-05 1.866913e-06
[6304,] 5.795893e-06 1.654843e-05 1.875096e-06
[6305,] 1.350490e-04 1.915752e-05 4.101249e-05
[6306,] 5.812196e-05 2.139225e-05 1.024209e-05
[6307,] 5.779702e-06 1.653124e-05 1.882215e-06
[6308,] 2.627794e-05 2.065226e-05 7.116124e-06
[6309,] 1.117988e-05 2.451543e-05 4.009605e-06
[6310,] 6.519635e-05 2.172984e-05 1.901489e-05
[6311,] 2.691636e-05 2.065223e-05 7.364002e-06
[6312,] 1.115344e-05 2.473322e-05 3.948179e-06
[6313,] 3.960962e-05 2.015543e-05 8.291374e-06
[6314,] 3.828589e-05 2.015924e-05 8.049892e-06
[6315,] 5.710766e-06 1.654357e-05 1.851383e-06
[6316,] 1.116573e-05 2.432877e-05 3.963793e-06
[6317,] 1.350552e-04 1.916130e-05 4.116033e-05
[6318,] 1.684908e-05 2.364329e-05 7.042884e-06
[6319,] 1.463232e-05 2.228787e-05 3.551749e-06
[6320,] 1.095346e-05 1.917241e-05 3.020416e-06
[6321,] 1.503654e-04 1.915284e-05 4.416620e-05
[6322,] 1.114124e-05 2.314503e-05 3.832371e-06
[6323,] 1.148217e-05 1.890182e-05 3.145607e-06
[6324,] 5.856694e-06 1.653135e-05 1.900932e-06
[6325,] 1.360645e-04 1.915175e-05 4.625612e-05
[6326,] 1.120608e-05 2.368655e-05 3.999084e-06
[6327,] 5.839969e-06 1.653996e-05 1.905412e-06
[6328,] 4.121737e-05 2.112419e-05 8.281642e-06
[6329,] 5.769424e-06 1.655269e-05 1.865106e-06
[6330,] 2.904652e-05 2.089740e-05 8.138075e-06
[6331,] 3.212903e-05 2.063548e-05 9.990786e-06
[6332,] 6.626197e-05 1.971305e-05 1.237790e-05
[6333,] 5.832596e-06 1.653078e-05 1.891971e-06
[6334,] 5.813903e-06 1.653449e-05 1.882175e-06
[6335,] 1.088216e-05 1.938128e-05 2.992063e-06
[6336,] 5.352593e-06 1.741341e-05 1.724506e-06
[6337,] 2.803510e-05 2.006443e-05 8.541698e-06
[6338,] 8.353069e-04 2.168758e-05 3.222367e-04
[6339,] 1.568505e-05 1.989910e-05 3.829436e-06
[6340,] 3.709344e-05 1.631096e-05 1.112175e-05
[6341,] 3.252241e-04 1.931811e-05 1.185184e-04
[6342,] 3.118649e-04 1.927159e-05 1.124929e-04
[6343,] 1.112694e-05 2.384565e-05 3.819063e-06
[6344,] 1.476594e-05 1.951141e-05 3.662533e-06
[6345,] 1.113195e-05 2.360119e-05 3.769559e-06
[6346,] 1.346962e-05 2.151801e-05 4.549674e-06
[6347,] 1.113471e-05 2.363770e-05 3.770097e-06
[6348,] 2.536089e-04 1.693062e-05 5.136014e-05
[6349,] 2.184841e-04 1.685168e-05 4.615596e-05
[6350,] 3.512653e-04 1.946295e-05 1.318529e-04
[6351,] 3.699785e-04 1.942048e-05 1.375592e-04
[6352,] 2.310185e-05 2.111801e-05 5.527768e-06
[6353,] 3.671950e-05 2.058464e-05 1.131675e-05
[6354,] 5.590038e-06 1.647432e-05 1.803730e-06
[6355,] 2.885277e-05 2.034626e-05 8.429628e-06
[6356,] 1.052208e-05 2.052570e-05 2.946601e-06
[6357,] 2.310482e-05 2.356638e-05 4.997343e-06
[6358,] 1.344738e-05 2.181111e-05 4.580540e-06
[6359,] 3.612421e-05 2.089095e-05 1.002099e-05
[6360,] 5.292101e-06 1.733588e-05 1.721501e-06
[6361,] 1.112620e-05 2.268143e-05 3.705251e-06
[6362,] 3.115958e-05 2.101260e-05 8.622872e-06
[6363,] 3.131131e-05 2.115325e-05 8.595942e-06
[6364,] 9.289119e-06 2.142739e-05 3.085234e-06
[6365,] 8.588703e-04 2.177343e-05 3.398606e-04
[6366,] 2.082776e-05 1.687512e-05 6.068135e-06
[6367,] 9.846406e-06 1.664973e-05 3.201603e-06
[6368,] 2.663191e-05 2.011590e-05 6.333648e-06
[6369,] 9.195920e-04 2.175117e-05 3.617754e-04
[6370,] 1.116239e-05 2.255161e-05 3.869223e-06
[6371,] 9.335149e-06 1.663878e-05 2.995968e-06
[6372,] 2.942610e-05 2.201440e-05 1.397264e-05
[6373,] 1.087742e-05 2.029084e-05 3.276552e-06
[6374,] 1.113844e-05 2.220745e-05 3.709009e-06
[6375,] 1.113969e-05 2.241937e-05 3.722692e-06
[6376,] 1.132284e-05 2.237532e-05 3.612016e-06
[6377,] 1.444398e-05 2.066360e-05 4.508759e-06
[6378,] 1.331550e-05 2.110122e-05 4.355420e-06
[6379,] 2.967146e-05 2.000109e-05 7.015339e-06
[6380,] 7.099516e-04 2.174958e-05 2.781676e-04
[6381,] 6.056151e-06 1.908272e-05 2.108764e-06
[6382,] 6.100712e-06 1.895357e-05 2.127123e-06
[6383,] 1.122314e-05 2.019578e-05 3.398201e-06
[6384,] 1.306537e-05 2.176167e-05 4.210466e-06
[6385,] 2.966328e-05 2.280375e-05 6.263796e-06
[6386,] 1.380754e-05 2.142547e-05 4.100707e-06
[6387,] 1.128430e-05 2.033000e-05 3.655326e-06
[6388,] 1.102334e-05 1.989360e-05 3.411198e-06
[6389,] 1.253596e-03 2.174637e-05 4.940660e-04
[6390,] 1.026067e-05 2.107799e-05 2.849789e-06
[6391,] 6.443178e-04 2.174958e-05 2.521052e-04
[6392,] 6.089124e-06 1.984025e-05 2.150297e-06
[6393,] 1.113827e-05 2.314756e-05 3.758670e-06
[6394,] 6.730042e-04 2.113756e-05 2.243979e-04
[6395,] 9.778297e-06 1.687595e-05 3.297757e-06
[6396,] 1.309110e-05 2.360372e-05 3.291678e-06
[6397,] 2.402571e-05 2.000529e-05 5.874946e-06
[6398,] 1.013735e-05 1.674776e-05 3.354991e-06
[6399,] 1.415241e-05 2.061411e-05 4.462733e-06
[6400,] 1.046534e-05 2.213547e-05 3.614153e-06
[6401,] 9.295959e-06 1.687787e-05 3.135048e-06
[6402,] 1.330667e-05 2.298714e-05 3.376790e-06
[6403,] 1.113922e-05 2.304175e-05 3.755289e-06
[6404,] 1.267094e-05 2.708030e-05 4.249131e-06
[6405,] 2.397045e-05 2.026746e-05 5.772787e-06
[6406,] 1.028914e-05 1.668798e-05 3.360430e-06
[6407,] 9.436203e-06 1.663925e-05 3.028392e-06
[6408,] 9.518707e-06 1.667302e-05 3.003874e-06
[6409,] 9.989819e-06 1.664930e-05 3.200615e-06
[6410,] 1.027779e-05 1.665341e-05 3.300107e-06
[6411,] 2.517811e-05 2.514680e-05 5.065952e-06
[6412,] 1.125101e-05 2.251238e-05 3.897851e-06
[6413,] 6.003425e-06 2.150469e-05 2.138493e-06
[6414,] 1.008693e-05 1.664703e-05 3.231238e-06
[6415,] 9.079708e-06 2.294966e-05 2.535027e-06
[6416,] 1.852811e-05 1.885198e-05 4.499769e-06
[6417,] 8.938912e-06 2.367359e-05 2.448998e-06
[6418,] 4.637345e-04 2.179147e-05 1.826275e-04
[6419,] 5.925049e-06 2.021117e-05 2.043614e-06
[6420,] 1.134269e-05 2.208556e-05 4.002339e-06
[6421,] 1.151834e-05 2.333087e-05 3.126783e-06
[6422,] 8.807320e-06 2.472061e-05 2.356025e-06
[6423,] 1.305954e-05 2.159350e-05 4.231517e-06
[6424,] 4.614478e-05 2.102905e-05 1.469206e-05
[6425,] 8.166701e-06 2.440491e-05 2.263042e-06
[6426,] 1.008164e-05 2.174746e-05 3.542655e-06
[6427,] 9.003290e-06 2.448461e-05 2.402262e-06
[6428,] 4.573753e-05 2.105157e-05 1.380755e-05
[6429,] 6.185537e-06 2.098687e-05 2.072759e-06
[6430,] 4.495510e-05 2.105137e-05 1.353420e-05
[6431,] 1.131636e-05 2.265096e-05 4.019429e-06
[6432,] 2.391541e-05 1.673240e-05 6.956491e-06
[6433,] 4.242266e-05 2.103194e-05 1.314867e-05
[6434,] 1.129664e-05 2.326442e-05 4.039917e-06
[6435,] 1.130078e-05 2.270879e-05 4.002003e-06
[6436,] 1.174711e-05 2.262683e-05 3.196868e-06
[6437,] 1.137511e-05 2.322579e-05 4.124860e-06
[6438,] 6.042036e-06 1.965379e-05 2.102879e-06
[6439,] 3.949081e-05 2.105158e-05 1.204947e-05
[6440,] 5.912741e-05 2.960228e-05 3.714666e-05
[6441,] 1.025812e-05 1.698829e-05 3.228016e-06
[6442,] 2.460271e-05 1.668410e-05 7.095312e-06
[6443,] 8.725445e-06 2.261961e-05 2.449359e-06
[6444,] 1.399761e-05 2.403620e-05 3.452337e-06
[6445,] 8.235553e-06 2.342340e-05 2.311934e-06
[6446,] 5.541759e-04 2.159574e-05 2.063448e-04
[6447,] 1.427357e-05 2.056098e-05 3.785930e-06
[6448,] 1.264774e-05 3.738364e-05 4.689220e-06
[6449,] 8.550392e-06 1.742587e-05 2.554772e-06
[6450,] 1.719947e-05 1.724301e-05 4.773721e-06
[6451,] 7.818948e-06 1.990848e-05 2.591797e-06
[6452,] 7.835717e-06 1.989446e-05 2.588370e-06
[6453,] 2.780917e-05 2.100390e-05 9.076297e-06
[6454,] 1.258825e-05 3.954525e-05 4.899500e-06
[6455,] 7.895106e-06 2.460669e-05 2.800706e-06
[6456,] 7.885991e-06 2.485566e-05 2.766977e-06
[6457,] 7.438540e-06 2.252392e-05 2.160841e-06
[6458,] 1.160494e-05 1.861670e-05 3.408342e-06
[6459,] 1.269062e-05 1.986607e-05 3.494745e-06
[6460,] 1.255836e-05 3.560609e-05 5.048564e-06
[6461,] 3.051976e-05 2.158749e-05 8.463321e-06
[6462,] 2.275786e-05 3.019271e-05 3.691502e-06
[6463,] 1.349796e-05 2.164111e-05 4.420617e-06
[6464,] 1.254475e-05 3.631515e-05 4.854843e-06
[6465,] 1.659049e-05 2.326465e-05 5.050926e-06
[6466,] 9.136707e-06 2.351274e-05 3.422137e-06
[6467,] 9.118398e-06 2.336106e-05 3.394727e-06
[6468,] 9.150544e-06 2.417260e-05 3.471940e-06
[6469,] 1.160902e-05 1.969337e-05 3.853201e-06
[6470,] 9.142393e-06 2.284412e-05 3.389968e-06
[6471,] 9.062447e-06 2.256861e-05 3.290580e-06
[6472,] 1.852613e-05 2.428713e-05 8.413347e-06
[6473,] 1.153706e-05 1.967087e-05 3.803862e-06
[6474,] 7.260947e-06 2.004383e-05 2.241290e-06
[6475,] 9.164286e-06 2.216344e-05 3.372009e-06
[6476,] 9.120516e-06 2.326296e-05 3.391233e-06
[6477,] 9.191808e-06 2.270781e-05 3.427950e-06
[6478,] 9.073835e-06 2.288004e-05 3.320648e-06
[6479,] 9.100464e-06 2.306029e-05 3.359529e-06
[6480,] 9.765849e-06 1.755314e-05 3.310528e-06
[6481,] 7.871223e-06 1.688085e-05 2.450368e-06
[6482,] 3.400370e-05 2.136056e-05 9.826572e-06
[6483,] 1.140292e-05 2.209829e-05 3.777818e-06
[6484,] 7.669986e-06 1.909449e-05 2.822958e-06
[6485,] 1.137779e-05 2.253877e-05 3.745420e-06
[6486,] 7.261181e-06 1.774141e-05 2.521546e-06
[6487,] 7.416791e-06 2.071001e-05 2.404203e-06
[6488,] 7.668996e-06 2.070492e-05 2.487272e-06
[6489,] 7.032976e-06 1.814410e-05 2.458172e-06
[6490,] 6.133698e-06 2.061254e-05 2.043188e-06
[6491,] 1.209929e-05 2.526398e-05 3.664935e-06
[6492,] 7.737030e-06 1.702210e-05 2.570467e-06
[6493,] 1.604199e-05 1.904244e-05 4.196160e-06
[6494,] 2.104533e-05 1.762066e-05 5.292682e-06
[6495,] 1.792046e-05 1.872154e-05 5.040078e-06
[6496,] 1.020998e-05 2.026523e-05 3.575643e-06
[6497,] 2.487875e-05 2.034251e-05 5.961179e-06
[6498,] 7.734582e-06 1.875339e-05 2.248467e-06
[6499,] 7.934789e-06 1.853097e-05 2.301528e-06
[6500,] 8.320502e-06 1.733073e-05 2.529734e-06
[6501,] 7.737516e-06 1.706259e-05 2.438544e-06
[6502,] 2.487657e-05 3.178008e-05 4.681143e-06
[6503,] 1.671272e-05 2.141908e-05 5.500727e-06
[6504,] 5.276841e-06 1.764137e-05 1.714643e-06
[6505,] 1.673151e-05 2.169299e-05 5.537886e-06
[6506,] 9.939262e-06 1.988908e-05 3.744852e-06
[6507,] 1.002753e-05 2.179736e-05 3.462502e-06
[6508,] 9.499646e-06 2.007379e-05 3.156441e-06
[6509,] 1.818970e-05 2.189156e-05 5.536199e-06
[6510,] 1.848504e-05 1.964731e-05 6.164773e-06
[6511,] 9.514847e-06 2.027688e-05 3.148950e-06
[6512,] 1.750099e-05 2.899946e-05 9.348195e-06
[6513,] 1.912894e-05 2.060822e-05 7.318682e-06
[6514,] 8.120044e-06 2.165661e-05 3.093142e-06
[6515,] 7.481868e-06 3.086567e-05 3.248221e-06
[6516,] 8.317472e-06 3.121927e-05 3.742791e-06
[6517,] 8.232785e-06 3.121927e-05 3.693844e-06
[6518,] 1.217429e-05 2.758893e-05 6.052022e-06
[6519,] 2.837932e-05 2.118308e-05 6.275746e-06
[6520,] 9.915069e-06 2.503063e-05 4.203122e-06
[6521,] 8.758782e-06 2.558448e-05 3.687392e-06
[6522,] 3.726820e-05 2.178830e-05 8.135815e-06
[6523,] 1.403688e-05 2.199760e-05 6.240477e-06
[6524,] 9.760046e-06 2.279846e-05 3.893036e-06
[6525,] 8.520169e-06 2.174492e-05 3.325758e-06
[6526,] 9.354942e-06 1.912914e-05 3.517640e-06
[6527,] 1.124399e-05 2.346064e-05 5.037351e-06
[6528,] 1.674158e-05 2.377575e-05 8.019499e-06
[6529,] 1.339113e-05 2.246251e-05 5.711780e-06
[6530,] 1.788611e-05 1.991093e-05 5.116224e-06
[6531,] 1.418595e-05 1.899374e-05 5.657223e-06
[6532,] 6.386574e-06 1.842708e-05 2.189523e-06
[6533,] 1.641829e-05 2.260439e-05 7.379187e-06
[6534,] 3.331296e-05 2.166349e-05 9.866502e-06
[6535,] 6.817721e-06 1.738448e-05 2.070121e-06
[6536,] 4.623498e-05 2.216219e-05 1.133614e-05
[6537,] 6.824519e-06 1.656968e-05 2.135498e-06
[6538,] 6.948651e-06 1.656663e-05 2.171813e-06
[6539,] 7.638680e-06 1.748123e-05 2.451977e-06
[6540,] 5.691857e-06 1.869914e-05 1.860804e-06
[6541,] 5.722890e-06 1.872074e-05 1.867177e-06
[6542,] 5.748313e-06 1.871056e-05 1.876138e-06
[6543,] 5.727733e-06 1.872762e-05 1.867824e-06
[6544,] 8.198222e-06 1.643935e-05 2.580240e-06
[6545,] 2.085691e-05 1.729325e-05 6.116121e-06
[6546,] 1.689794e-05 1.817422e-05 6.138347e-06
[6547,] 8.041313e-06 1.642928e-05 2.543064e-06
[6548,] 5.504892e-06 1.704591e-05 1.837050e-06
[6549,] 8.468787e-06 1.641478e-05 2.694814e-06
[6550,] 8.538621e-06 1.667232e-05 2.604814e-06
[6551,] 8.518660e-06 1.653892e-05 2.627577e-06
[6552,] 2.040572e-05 1.955198e-05 6.362390e-06
[6553,] 7.239153e-06 1.749674e-05 2.217731e-06
[6554,] 1.756761e-05 1.791554e-05 6.687449e-06
[6555,] 7.099306e-06 1.765656e-05 2.332759e-06
[6556,] 1.633880e-05 1.730397e-05 5.288331e-06
[6557,] 1.566853e-05 1.716832e-05 5.238710e-06
[6558,] 1.061848e-05 2.041654e-05 3.462348e-06
[6559,] 7.189962e-06 1.723702e-05 2.280394e-06
[6560,] 7.931909e-06 1.665417e-05 2.575790e-06
[6561,] 1.545435e-05 1.730297e-05 5.000136e-06
[6562,] 2.300011e-05 1.992431e-05 7.443624e-06
[6563,] 7.566864e-06 1.665782e-05 2.467351e-06
[6564,] 1.468273e-05 1.723543e-05 4.967200e-06
[6565,] 7.711108e-06 1.665773e-05 2.513615e-06
[6566,] 1.567884e-05 1.937682e-05 5.021093e-06
[6567,] 1.699647e-05 2.351525e-05 7.894059e-06
[6568,] 7.874051e-06 1.663418e-05 2.543992e-06
[6569,] 1.587529e-05 1.938114e-05 5.205910e-06
[6570,] 7.647074e-06 1.672232e-05 2.517394e-06
[6571,] 1.333173e-05 2.041592e-05 4.558163e-06
[6572,] 5.949757e-06 1.996143e-05 1.993861e-06
[6573,] 2.981353e-05 1.685076e-05 7.712849e-06
[6574,] 3.484359e-05 1.645440e-05 9.526607e-06
[6575,] 1.412390e-05 1.853047e-05 5.361518e-06
[6576,] 1.136863e-05 1.936302e-05 3.737354e-06
[6577,] 4.850366e-05 2.189434e-05 9.697359e-06
[6578,] 1.379662e-05 1.844029e-05 5.080542e-06
[6579,] 2.383137e-05 2.007264e-05 5.632451e-06
[6580,] 8.613803e-06 1.652611e-05 2.706907e-06
[6581,] 2.048085e-05 2.580053e-05 4.731131e-06
[6582,] 5.274737e-05 2.820780e-05 5.217056e-06
[6583,] 5.106342e-05 1.857377e-05 8.126685e-06
[6584,] 5.810476e-05 1.879153e-05 8.551280e-06
[6585,] 6.564817e-06 1.879014e-05 2.011335e-06
[6586,] 1.159780e-05 2.213123e-05 3.228242e-06
[6587,] 3.380453e-05 1.865527e-05 6.069543e-06
[6588,] 5.368322e-05 1.866831e-05 7.475507e-06
[6589,] 3.371068e-05 1.863090e-05 6.070563e-06
[6590,] 1.643989e-05 1.864045e-05 4.962764e-06
[6591,] 4.385175e-05 1.808846e-05 6.959607e-06
[6592,] 4.252916e-05 1.949756e-05 6.093926e-06
[6593,] 5.557349e-06 1.883324e-05 1.846294e-06
[6594,] 8.693989e-06 2.331088e-05 2.742552e-06
[6595,] 5.559542e-06 2.087989e-05 1.849732e-06
[6596,] 1.726209e-05 1.895704e-05 5.193026e-06
[6597,] 6.178149e-06 1.678393e-05 1.970007e-06
[6598,] 1.091577e-05 1.800410e-05 3.397349e-06
[6599,] 1.678345e-05 1.686131e-05 4.330920e-06
[6600,] 5.561272e-06 2.093331e-05 1.848293e-06
[6601,] 7.464915e-06 2.107934e-05 2.187115e-06
[6602,] 6.076079e-06 1.894281e-05 2.059307e-06
[6603,] 8.389416e-06 1.789749e-05 2.866873e-06
[6604,] 8.000854e-05 2.140527e-05 2.071806e-05
[6605,] 5.856407e-06 1.735990e-05 1.917506e-06
[6606,] 1.031757e-05 1.993776e-05 3.345028e-06
[6607,] 8.563537e-06 2.597625e-05 3.616830e-06
[6608,] 7.744557e-06 2.113328e-05 2.961922e-06
[6609,] 5.566937e-06 2.044886e-05 1.848130e-06
[6610,] 7.691894e-05 2.142315e-05 1.988349e-05
[6611,] 1.634250e-05 2.026039e-05 5.802141e-06
[6612,] 9.535683e-06 1.815380e-05 2.884413e-06
[6613,] 4.750685e-05 1.701193e-05 1.166268e-05
[6614,] 7.638215e-06 1.730710e-05 2.371242e-06
[6615,] 6.319349e-06 1.657482e-05 2.025615e-06
[6616,] 1.685315e-05 2.225041e-05 5.313879e-06
[6617,] 7.108401e-06 3.416236e-05 2.093237e-06
[6618,] 3.300400e-05 3.911448e-05 3.650803e-05
[6619,] 7.379143e-06 1.698724e-05 2.320752e-06
[6620,] 1.799110e-05 2.128868e-05 5.471950e-06
[6621,] 1.897512e-05 2.105558e-05 6.978679e-06
[6622,] 6.321525e-05 2.413061e-05 3.200938e-05
[6623,] 1.615150e-05 2.563257e-05 6.488614e-06
[6624,] 1.599963e-05 2.442608e-05 6.025741e-06
[6625,] 1.618334e-05 1.925510e-05 4.852553e-06
[6626,] 1.688357e-05 1.912573e-05 5.179065e-06
[6627,] 1.605568e-05 2.451430e-05 6.152480e-06
[6628,] 2.096442e-05 1.744722e-05 7.192192e-06
[6629,] 1.650989e-05 2.459393e-05 6.731084e-06
[6630,] 1.810454e-05 2.082936e-05 6.357716e-06
[6631,] 1.518339e-05 2.201086e-05 5.170406e-06
[6632,] 1.215437e-04 1.788440e-05 2.680827e-05
[6633,] 2.747382e-05 1.711980e-05 8.510702e-06
[6634,] 1.985768e-05 2.150058e-05 4.058152e-06
[6635,] 1.759323e-05 2.411644e-05 7.468124e-06
[6636,] 1.692877e-05 2.296064e-05 7.094657e-06
[6637,] 2.689330e-05 2.026976e-05 7.908116e-06
[6638,] 8.774258e-05 1.713709e-05 2.267227e-05
[6639,] 1.622464e-05 1.766081e-05 4.520299e-06
[6640,] 8.092484e-05 1.819831e-05 2.706540e-05
[6641,] 4.430153e-05 1.845869e-05 1.195115e-05
[6642,] 4.636297e-05 1.648839e-05 1.403528e-05
[6643,] 2.812939e-05 1.874216e-05 7.582930e-06
[6644,] 1.137243e-05 2.162303e-05 3.777564e-06
[6645,] 3.255633e-05 1.669491e-05 8.859448e-06
[6646,] 3.335990e-05 1.702639e-05 1.095123e-05
[6647,] 9.879286e-06 2.072512e-05 3.058709e-06
[6648,] 1.432176e-05 1.871146e-05 3.977625e-06
[6649,] 2.409184e-05 1.936224e-05 8.060053e-06
[6650,] 1.799127e-05 2.270275e-05 5.246278e-06
[6651,] 1.517359e-05 2.181803e-05 5.527600e-06
[6652,] 1.802463e-05 2.275298e-05 5.242414e-06
[6653,] 4.255182e-05 1.893685e-05 1.567429e-05
[6654,] 1.813642e-05 2.272740e-05 5.268336e-06
[6655,] 3.450522e-05 2.002795e-05 9.234987e-06
[6656,] 3.630004e-05 1.985225e-05 1.371808e-05
[6657,] 4.166885e-05 1.882373e-05 1.485759e-05
[6658,] 1.459846e-05 1.944137e-05 4.503263e-06
[6659,] 1.553248e-05 1.814289e-05 4.214915e-06
[6660,] 3.575392e-05 2.166992e-05 1.069250e-05
[6661,] 1.521949e-05 2.057173e-05 5.584059e-06
[6662,] 2.031001e-05 2.121932e-05 4.179477e-06
[6663,] 2.034030e-05 1.891911e-05 4.475353e-06
[6664,] 1.752593e-05 1.961935e-05 5.070214e-06
[6665,] 1.221992e-05 2.400307e-05 4.988480e-06
[6666,] 1.322533e-05 2.015725e-05 5.010858e-06
[6667,] 1.972450e-05 1.951621e-05 4.354891e-06
[6668,] 1.228830e-05 2.122674e-05 4.412511e-06
[6669,] 1.570114e-05 2.055273e-05 5.229958e-06
[6670,] 2.025446e-05 1.703862e-05 5.098039e-06
[6671,] 1.223484e-05 3.271443e-05 6.125458e-06
[6672,] 1.314873e-05 2.591033e-05 5.897825e-06
[6673,] 1.163007e-05 2.142364e-05 4.216295e-06
[6674,] 5.559392e-06 3.031693e-05 2.072166e-06
[6675,] 5.604650e-06 3.005259e-05 2.101743e-06
[6676,] 5.401314e-06 5.062708e-05 1.787396e-06
[6677,] 1.082074e-05 2.009850e-05 3.186919e-06
[6678,] 1.341564e-05 2.262066e-05 5.222203e-06
[6679,] 5.567788e-06 4.199736e-05 2.272037e-06
[6680,] 5.322201e-06 2.145268e-05 1.737677e-06
[6681,] 1.494546e-05 1.948835e-05 3.522424e-06
[6682,] 1.319538e-05 2.324898e-05 4.626003e-06
[6683,] 1.329841e-05 2.026830e-05 4.331752e-06
[6684,] 7.407865e-06 2.013551e-05 2.838588e-06
[6685,] 1.525648e-05 2.210652e-05 5.783367e-06
[6686,] 1.508688e-05 2.051157e-05 5.077200e-06
[6687,] 6.224171e-06 1.649645e-05 2.022533e-06
[6688,] 1.483308e-05 2.015633e-05 4.845383e-06
[6689,] 1.473557e-05 2.043157e-05 4.862933e-06
[6690,] 1.502393e-05 2.035570e-05 4.328942e-06
[6691,] 1.459389e-05 2.050025e-05 4.802753e-06
[6692,] 1.788900e-05 2.957751e-05 4.547587e-06
[6693,] 1.700340e-05 3.000188e-05 4.550161e-06
[6694,] 1.739672e-05 3.007167e-05 4.545293e-06
[6695,] 9.389566e-06 2.229502e-05 3.853832e-06
[6696,] 1.753363e-05 1.817171e-05 5.024406e-06
[6697,] 8.817459e-06 2.051822e-05 2.903244e-06
[6698,] 5.260879e-06 2.411814e-05 1.796600e-06
[6699,] 9.508685e-06 2.051831e-05 3.134390e-06
[6700,] 5.962079e-06 5.396600e-05 2.749444e-06
[6701,] 5.836561e-06 5.544586e-05 2.652532e-06
[6702,] 6.184822e-06 4.505343e-05 2.823478e-06
[6703,] 1.768176e-05 2.819925e-05 9.373561e-06
[6704,] 8.753333e-06 2.530947e-05 3.492673e-06
[6705,] 1.726736e-05 1.776626e-05 5.092882e-06
[6706,] 5.407154e-06 3.189136e-05 1.721854e-06
[6707,] 5.418906e-06 3.417045e-05 1.724057e-06
[6708,] 1.299325e-05 2.167214e-05 4.194287e-06
[6709,] 7.608791e-06 2.059508e-05 2.299628e-06
[6710,] 7.843084e-06 2.022766e-05 2.314666e-06
[6711,] 1.711062e-05 1.803913e-05 4.825355e-06
[6712,] 7.490307e-06 2.122198e-05 2.503563e-06
[6713,] 9.660949e-06 3.899725e-05 2.372076e-06
[6714,] 5.380939e-06 1.846380e-05 1.774182e-06
[6715,] 1.985058e-05 1.915233e-05 6.168030e-06
[6716,] 7.162061e-06 1.725856e-05 2.412831e-06
[6717,] 1.390814e-05 2.011473e-05 4.510222e-06
[6718,] 7.265759e-06 2.235603e-05 2.296921e-06
[6719,] 1.742755e-05 2.176007e-05 5.543286e-06
[6720,] 1.004474e-05 2.153394e-05 3.281522e-06
[6721,] 4.589765e-05 2.597934e-05 7.255150e-06
[6722,] 1.032888e-05 2.163201e-05 3.339671e-06
[6723,] 6.684714e-06 2.183132e-05 2.195351e-06
[6724,] 1.278242e-05 1.689053e-05 3.752960e-06
[6725,] 3.941852e-05 2.446522e-05 6.895786e-06
[6726,] 5.892447e-06 1.726791e-05 1.897215e-06
[6727,] 3.822589e-05 2.444122e-05 6.750763e-06
[6728,] 2.627413e-05 2.131933e-05 8.051558e-06
[6729,] 2.943431e-05 1.873944e-05 7.589002e-06
[6730,] 2.844296e-05 1.871144e-05 7.479196e-06
[6731,] 1.746115e-05 2.165403e-05 5.640828e-06
[6732,] 1.031767e-05 1.709751e-05 3.023365e-06
[6733,] 1.066229e-05 1.876736e-05 3.899541e-06
[6734,] 6.612254e-06 2.146936e-05 2.197566e-06
[6735,] 9.161109e-06 1.677640e-05 2.943697e-06
[6736,] 9.744051e-06 2.191726e-05 3.124850e-06
[6737,] 1.628454e-05 1.957638e-05 5.057360e-06
[6738,] 1.034430e-05 2.163676e-05 3.344044e-06
[6739,] 9.298279e-06 1.692828e-05 2.778359e-06
[6740,] 6.616244e-06 2.142415e-05 2.203384e-06
[6741,] 7.260462e-06 2.242382e-05 2.605232e-06
[6742,] 1.015410e-05 2.165694e-05 3.297420e-06
[6743,] 1.751157e-05 2.166936e-05 5.644639e-06
[6744,] 6.615922e-06 2.147725e-05 2.206215e-06
[6745,] 6.733796e-06 2.219302e-05 2.199342e-06
[6746,] 5.711958e-05 1.764496e-05 1.678260e-05
[6747,] 9.202694e-06 2.200038e-05 3.090035e-06
[6748,] 5.623849e-06 1.702283e-05 1.832398e-06
[6749,] 1.343441e-05 1.799255e-05 3.726243e-06
[6750,] 6.692609e-06 2.160526e-05 2.203815e-06
[6751,] 6.397556e-06 2.179378e-05 2.160778e-06
[6752,] 6.538446e-06 2.027681e-05 2.210694e-06
[6753,] 6.395783e-06 2.179366e-05 2.169482e-06
[6754,] 6.481181e-06 1.989805e-05 2.165194e-06
[6755,] 6.516053e-06 2.114937e-05 2.247711e-06
[6756,] 6.472141e-06 2.012486e-05 2.191821e-06
[6757,] 6.424363e-06 1.992196e-05 2.146236e-06
[6758,] 1.218861e-05 1.726353e-05 3.407772e-06
[6759,] 1.433899e-05 2.172591e-05 4.538986e-06
[6760,] 6.502683e-06 2.046250e-05 2.220434e-06
[6761,] 5.853017e-06 1.751270e-05 1.899688e-06
[6762,] 6.448431e-06 2.107536e-05 2.181386e-06
[6763,] 1.453673e-05 1.942037e-05 4.647924e-06
[6764,] 6.486832e-06 2.072583e-05 2.215454e-06
[6765,] 6.167640e-06 2.077885e-05 2.079269e-06
[6766,] 6.427032e-06 2.038051e-05 2.158432e-06
[6767,] 1.134504e-05 1.674692e-05 3.410299e-06
[6768,] 1.176910e-05 1.683073e-05 3.429459e-06
[6769,] 6.492920e-06 2.043203e-05 2.214036e-06
[6770,] 6.477114e-06 2.048842e-05 2.204215e-06
[6771,] 6.442158e-06 2.055741e-05 2.174246e-06
[6772,] 6.470084e-06 2.029893e-05 2.193887e-06
[6773,] 6.702227e-06 2.147586e-05 2.248259e-06
[6774,] 5.720441e-06 1.722296e-05 1.863877e-06
[6775,] 7.362302e-06 1.728750e-05 2.205039e-06
[6776,] 6.671162e-06 1.983448e-05 2.031430e-06
[6777,] 6.390099e-06 2.087813e-05 1.956363e-06
[6778,] 6.729803e-06 2.150702e-05 2.263687e-06
[6779,] 6.661402e-06 2.138801e-05 2.219831e-06
[6780,] 6.137007e-06 2.055701e-05 2.045610e-06
[6781,] 6.655915e-06 2.093816e-05 2.326973e-06
[6782,] 5.528648e-06 2.237677e-05 1.742196e-06
[6783,] 1.400318e-05 1.797690e-05 4.289320e-06
[6784,] 1.575353e-05 1.848637e-05 4.763418e-06
[6785,] 1.364384e-05 2.165464e-05 4.404569e-06
[6786,] 1.460550e-05 1.720314e-05 4.650210e-06
[6787,] 1.436170e-05 1.715483e-05 4.112488e-06
[6788,] 1.649283e-05 2.186793e-05 5.345550e-06
[6789,] 1.450476e-05 1.706376e-05 4.497165e-06
[6790,] 6.041188e-06 1.971181e-05 2.023408e-06
[6791,] 1.415862e-05 1.689922e-05 4.070259e-06
[6792,] 6.021592e-06 2.022714e-05 1.988255e-06
[6793,] 1.434558e-05 1.686795e-05 4.163010e-06
[6794,] 9.595138e-05 2.236535e-05 1.707081e-05
[6795,] 1.240833e-05 1.717613e-05 3.921924e-06
[6796,] 1.254479e-05 1.717526e-05 3.965962e-06
[6797,] 1.246922e-05 1.719396e-05 3.950528e-06
[6798,] 6.051667e-06 1.956329e-05 1.809998e-06
[6799,] 1.272608e-05 1.718713e-05 4.030996e-06
[6800,] 1.264356e-05 1.728696e-05 4.159708e-06
[6801,] 1.390540e-05 1.701571e-05 4.478656e-06
[6802,] 1.255580e-05 1.708148e-05 4.018493e-06
[6803,] 1.337175e-05 1.709100e-05 4.278002e-06
[6804,] 6.230379e-06 1.940724e-05 2.067355e-06
[6805,] 1.353419e-05 1.706224e-05 4.308819e-06
[6806,] 1.497303e-05 2.162585e-05 4.858329e-06
[6807,] 1.424716e-05 1.680747e-05 4.187976e-06
[6808,] 1.369611e-05 1.745553e-05 4.444131e-06
[6809,] 1.592158e-05 1.764592e-05 4.560295e-06
[6810,] 1.410539e-05 1.794612e-05 4.789019e-06
[6811,] 1.350224e-05 2.160995e-05 4.424298e-06
[6812,] 2.746901e-04 1.743761e-05 3.995608e-05
[6813,] 2.313710e-04 1.785529e-05 3.156626e-05
[6814,] 2.356897e-04 1.796105e-05 3.143596e-05
[6815,] 1.577792e-05 2.162153e-05 5.124002e-06
[6816,] 6.084567e-06 1.917373e-05 2.002147e-06
[6817,] 2.090723e-04 1.764167e-05 3.033737e-05
[6818,] 2.640813e-04 1.759104e-05 3.720983e-05
[6819,] 2.000746e-04 1.815227e-05 2.789097e-05
[6820,] 2.008260e-04 1.752862e-05 3.109737e-05
[6821,] 3.342949e-04 1.853050e-05 3.765240e-05
[6822,] 1.840918e-04 1.845232e-05 2.462529e-05
[6823,] 2.803657e-04 1.812540e-05 3.482740e-05
[6824,] 9.564523e-06 1.696948e-05 2.785545e-06
[6825,] 2.410904e-05 1.805911e-05 5.072680e-06
[6826,] 1.675322e-05 1.840904e-05 6.593297e-06
[6827,] 1.434569e-04 1.768913e-05 2.257592e-05
[6828,] 9.014918e-06 1.732258e-05 2.592217e-06
[6829,] 6.874357e-06 1.904994e-05 2.259092e-06
[6830,] 1.709932e-05 1.747848e-05 4.913868e-06
[6831,] 6.252048e-06 2.111173e-05 2.017820e-06
[6832,] 2.483679e-05 1.815882e-05 5.080498e-06
[6833,] 2.200930e-05 2.271464e-05 4.050172e-06
[6834,] 8.026526e-06 1.973680e-05 2.964964e-06
[6835,] 1.052803e-05 2.152926e-05 3.380924e-06
[6836,] 1.530250e-05 1.784448e-05 4.610224e-06
[6837,] 6.425950e-06 1.726139e-05 2.089135e-06
[6838,] 3.542386e-05 1.643338e-05 9.599376e-06
[6839,] 1.525033e-05 1.780222e-05 4.590617e-06
[6840,] 4.800248e-05 2.162911e-05 1.586258e-05
[6841,] 1.705289e-05 2.152954e-05 4.629930e-06
[6842,] 7.537662e-06 2.141869e-05 2.306882e-06
[6843,] 1.273063e-05 1.682226e-05 3.541593e-06
[6844,] 2.568673e-05 1.862757e-05 6.935887e-06
[6845,] 9.255754e-06 1.872055e-05 2.578562e-06
[6846,] 6.071574e-06 2.026618e-05 2.025098e-06
[6847,] 5.776609e-06 2.137512e-05 1.961649e-06
[6848,] 6.056721e-06 1.640462e-05 1.951572e-06
[6849,] 6.505545e-06 1.987941e-05 2.250383e-06
[6850,] 6.582187e-06 2.094802e-05 2.195835e-06
[6851,] 1.575390e-05 1.651737e-05 4.979847e-06
[6852,] 1.357129e-05 2.223315e-05 4.962179e-06
[6853,] 1.729357e-05 2.804700e-05 8.833989e-06
[6854,] 2.024004e-05 2.018657e-05 5.929861e-06
[6855,] 1.988170e-05 2.011464e-05 5.932979e-06
[6856,] 1.013912e-04 1.815553e-05 2.422956e-05
[6857,] 2.358430e-05 1.879456e-05 7.932184e-06
[6858,] 1.542769e-05 2.112509e-05 5.166648e-06
[6859,] 2.034307e-05 2.173912e-05 7.070574e-06
[6860,] 1.841384e-05 1.656425e-05 5.811394e-06
[6861,] 3.256680e-05 1.667962e-05 8.780821e-06
[6862,] 7.075447e-05 1.649960e-05 1.937258e-05
[6863,] 1.239327e-04 2.224372e-05 2.424297e-05
[6864,] 3.472660e-05 1.783612e-05 1.110662e-05
[6865,] 3.491017e-05 1.797642e-05 1.144385e-05
[6866,] 1.669956e-05 1.753473e-05 5.799705e-06
[6867,] 3.289134e-05 1.661197e-05 1.049521e-05
[6868,] 1.022817e-04 2.159820e-05 3.794673e-05
[6869,] 1.246051e-05 2.214637e-05 5.335262e-06
[6870,] 8.708116e-05 2.163781e-05 3.262723e-05
[6871,] 7.104851e-06 2.073142e-05 2.391619e-06
[6872,] 3.911714e-05 1.806623e-05 1.540237e-05
[6873,] 1.118266e-04 2.163596e-05 4.207599e-05
[6874,] 1.826825e-05 2.065124e-05 5.865929e-06
[6875,] 6.415882e-06 2.077776e-05 2.127305e-06
[6876,] 4.580941e-05 1.835047e-05 1.371861e-05
[6877,] 9.832409e-05 2.157161e-05 3.605309e-05
[6878,] 6.927152e-06 2.075326e-05 2.331189e-06
[6879,] 6.976339e-06 2.075712e-05 2.349292e-06
[6880,] 5.919414e-06 1.764934e-05 1.896223e-06
[6881,] 3.279279e-05 1.757737e-05 1.227571e-05
[6882,] 9.626416e-05 2.163454e-05 3.617872e-05
[6883,] 9.737289e-06 2.154970e-05 3.309097e-06
[6884,] 5.954885e-06 1.941932e-05 1.960372e-06
[6885,] 3.870129e-05 1.727038e-05 1.399950e-05
[6886,] 7.916951e-06 1.943186e-05 2.580491e-06
[6887,] 7.498888e-06 2.076573e-05 2.534825e-06
[6888,] 3.753707e-05 1.693974e-05 1.285332e-05
[6889,] 3.703372e-05 1.707995e-05 1.304775e-05
[6890,] 5.739594e-06 1.985391e-05 1.885598e-06
[6891,] 6.500381e-06 2.074024e-05 2.158718e-06
[6892,] 1.811075e-05 1.777798e-05 5.444876e-06
[6893,] 1.348797e-04 2.147227e-05 4.658865e-05
[6894,] 6.553529e-06 2.076625e-05 2.172672e-06
[6895,] 1.262584e-04 2.146173e-05 4.319177e-05
[6896,] 8.353133e-06 2.163730e-05 2.770523e-06
[6897,] 2.496024e-05 1.648543e-05 7.541950e-06
[6898,] 1.931694e-05 1.931730e-05 4.731969e-06
[6899,] 1.428558e-05 1.749062e-05 5.153951e-06
[6900,] 6.504019e-06 2.078637e-05 2.156369e-06
[6901,] 1.485445e-05 1.666059e-05 4.851364e-06
[6902,] 1.442816e-05 1.681029e-05 4.355523e-06
[6903,] 1.892941e-05 1.721654e-05 5.050516e-06
[6904,] 7.484163e-06 2.079145e-05 2.484626e-06
[6905,] 1.547498e-05 1.660041e-05 4.827037e-06
[6906,] 1.623115e-05 1.673163e-05 5.308334e-06
[6907,] 1.529495e-05 1.661913e-05 4.837561e-06
[6908,] 1.653304e-05 1.661184e-05 5.087971e-06
[6909,] 1.473027e-05 1.661416e-05 4.652594e-06
[6910,] 1.491368e-05 1.686439e-05 4.346583e-06
[6911,] 1.554224e-05 1.660905e-05 4.872949e-06
[6912,] 1.549210e-05 1.661533e-05 4.878555e-06
[6913,] 1.709399e-05 1.661121e-05 5.241411e-06
[6914,] 1.705451e-05 1.693208e-05 4.851492e-06
[6915,] 1.613179e-05 1.662768e-05 5.105837e-06
[6916,] 2.617910e-05 1.731391e-05 6.458625e-06
[6917,] 1.807227e-05 1.661422e-05 5.554673e-06
[6918,] 1.838636e-05 1.694161e-05 5.183457e-06
[6919,] 2.067631e-05 1.660536e-05 6.570672e-06
[6920,] 2.902357e-05 1.686251e-05 6.768033e-06
[6921,] 6.791400e-06 2.091965e-05 2.256988e-06
[6922,] 8.757575e-06 2.718404e-05 2.670473e-06
[6923,] 1.470649e-05 1.671158e-05 4.244231e-06
[6924,] 8.619887e-06 2.198171e-05 2.842248e-06
[6925,] 1.817912e-05 1.875424e-05 6.005879e-06
[6926,] 1.395086e-05 1.654661e-05 4.231328e-06
[6927,] 1.406995e-05 1.670512e-05 4.085494e-06
[6928,] 1.007682e-05 2.045284e-05 3.314549e-06
[6929,] 6.735955e-06 2.087297e-05 2.236979e-06
[6930,] 8.980126e-06 2.036435e-05 2.991500e-06
[6931,] 1.423439e-05 1.676826e-05 4.081194e-06
[6932,] 1.208876e-05 2.066246e-05 3.977047e-06
[6933,] 8.995490e-06 2.811443e-05 4.180614e-06
[6934,] 1.111107e-05 2.063513e-05 3.599601e-06
[6935,] 8.526678e-06 2.145826e-05 3.381449e-06
[6936,] 9.167086e-06 2.144316e-05 3.691254e-06
[6937,] 1.190411e-05 2.063874e-05 3.845564e-06
[6938,] 1.221838e-05 2.064822e-05 3.939311e-06
[6939,] 8.449766e-06 2.137912e-05 3.336775e-06
[6940,] 1.077887e-05 2.063336e-05 3.496805e-06
[6941,] 8.527625e-06 2.119807e-05 3.357942e-06
[6942,] 1.559382e-05 2.524497e-05 3.798286e-06
[6943,] 8.342311e-06 2.467540e-05 2.665379e-06
[6944,] 8.641292e-06 2.047704e-05 3.345317e-06
[6945,] 2.338331e-05 1.785160e-05 6.123864e-06
[6946,] 1.147884e-05 2.062892e-05 3.724236e-06
[6947,] 8.471765e-06 2.122344e-05 3.324527e-06
[6948,] 8.151184e-06 2.522166e-05 2.728682e-06
[6949,] 1.234095e-05 2.066454e-05 3.958598e-06
[6950,] 8.838294e-06 2.194606e-05 3.573684e-06
[6951,] 8.799476e-06 2.152964e-05 3.517779e-06
[6952,] 1.149706e-05 2.216370e-05 3.679442e-06
[6953,] 9.600849e-06 2.230617e-05 3.025081e-06
[6954,] 6.655370e-06 2.036838e-05 1.957381e-06
[6955,] 6.853631e-06 2.512017e-05 2.721896e-06
[6956,] 1.771562e-05 2.520824e-05 3.987857e-06
[6957,] 1.127950e-05 2.063213e-05 3.653311e-06
[6958,] 6.566999e-06 2.017239e-05 2.374673e-06
[6959,] 8.360314e-06 2.191128e-05 3.332733e-06
[6960,] 6.673972e-06 2.531985e-05 2.614249e-06
[6961,] 8.104086e-06 2.133660e-05 3.164770e-06
[6962,] 1.100244e-05 2.021184e-05 3.657787e-06
[6963,] 1.204665e-05 2.025351e-05 3.905504e-06
[6964,] 8.824987e-06 2.213765e-05 3.586011e-06
[6965,] 1.240960e-05 2.065158e-05 3.992570e-06
[6966,] 8.513418e-06 2.042881e-05 3.277193e-06
[6967,] 1.198603e-05 2.032789e-05 3.864015e-06
[6968,] 8.613656e-06 2.173747e-05 3.445109e-06
[6969,] 1.104645e-05 2.063682e-05 3.576768e-06
[6970,] 8.929342e-06 2.435302e-05 3.881141e-06
[6971,] 1.107238e-05 2.023618e-05 3.626799e-06
[6972,] 8.823688e-06 1.837364e-05 3.151554e-06
[6973,] 1.019183e-05 2.063933e-05 3.305886e-06
[6974,] 6.933586e-06 2.206730e-05 2.650168e-06
[6975,] 1.392774e-05 2.165839e-05 4.532088e-06
[6976,] 2.566728e-05 1.904347e-05 7.881677e-06
[6977,] 5.846734e-06 1.961469e-05 1.892684e-06
[6978,] 8.211496e-06 1.850771e-05 3.007202e-06
[6979,] 5.900988e-06 1.818650e-05 1.885594e-06
[6980,] 5.915345e-06 1.785214e-05 1.888208e-06
[6981,] 5.928299e-06 1.896458e-05 1.884549e-06
[6982,] 1.157237e-05 2.063630e-05 3.749779e-06
[6983,] 5.868788e-06 1.767977e-05 1.887350e-06
[6984,] 5.925222e-06 1.805983e-05 1.888923e-06
[6985,] 5.916967e-06 1.806168e-05 1.887585e-06
[6986,] 5.995509e-06 1.833321e-05 1.891139e-06
[6987,] 5.882800e-06 2.069889e-05 1.891150e-06
[6988,] 1.148645e-05 2.063685e-05 3.714350e-06
[6989,] 1.183335e-05 2.065587e-05 3.813986e-06
[6990,] 2.233667e-05 2.224179e-05 8.845790e-06
[6991,] 1.010977e-05 1.892808e-05 3.119115e-06
[6992,] 1.203998e-05 2.065879e-05 3.878351e-06
[6993,] 1.166933e-05 2.064691e-05 3.771248e-06
[6994,] 4.881733e-05 1.962715e-05 1.214619e-05
[6995,] 5.906816e-06 2.461357e-05 1.904875e-06
[6996,] 5.916923e-06 2.471770e-05 1.899869e-06
[6997,] 5.949796e-06 2.413053e-05 1.948842e-06
[6998,] 5.446204e-05 2.750615e-05 7.124675e-06
[6999,] 9.370688e-06 1.841336e-05 3.026446e-06
[7000,] 1.202579e-05 2.169457e-05 4.057371e-06
[7001,] 5.883477e-06 2.265670e-05 2.007556e-06
[7002,] 5.923374e-06 2.969118e-05 2.149076e-06
[7003,] 1.521036e-05 2.070775e-05 4.730499e-06
[7004,] 1.882642e-04 2.095426e-05 5.801346e-05
[7005,] 1.388435e-05 2.333287e-05 6.523829e-06
[7006,] 6.257018e-06 3.059356e-05 1.912203e-06
[7007,] 1.062262e-05 2.405243e-05 4.761719e-06
[7008,] 2.226114e-04 2.097797e-05 6.288820e-05
[7009,] 6.414522e-06 3.057036e-05 1.930981e-06
[7010,] 1.206971e-05 2.070785e-05 3.813822e-06
[7011,] 2.173738e-04 2.095284e-05 6.391777e-05
[7012,] 2.205532e-04 2.094767e-05 6.545242e-05
[7013,] 1.147460e-05 2.903168e-05 5.775121e-06
[7014,] 6.052568e-06 2.870434e-05 1.929346e-06
[7015,] 9.998325e-06 3.236633e-05 5.005309e-06
[7016,] 2.380789e-04 2.092353e-05 7.116112e-05
[7017,] 1.077346e-05 2.797962e-05 5.235202e-06
[7018,] 6.029370e-06 2.754615e-05 1.930193e-06
[7019,] 1.089549e-05 2.723388e-05 5.239924e-06
[7020,] 2.190629e-04 2.094866e-05 6.514557e-05
[7021,] 1.280898e-05 1.986789e-05 4.534929e-06
[7022,] 2.294155e-04 2.095187e-05 6.727606e-05
[7023,] 2.162037e-04 2.095293e-05 6.336059e-05
[7024,] 1.272897e-05 2.070615e-05 4.008812e-06
[7025,] 2.394073e-04 2.115713e-05 5.598065e-05
[7026,] 1.479440e-05 1.988802e-05 5.272170e-06
[7027,] 1.513109e-05 1.992865e-05 5.413368e-06
[7028,] 2.191687e-04 2.092314e-05 6.525174e-05
[7029,] 1.832907e-04 2.092653e-05 5.434949e-05
[7030,] 1.129983e-05 2.004046e-05 4.032736e-06
[7031,] 2.049396e-04 2.096171e-05 5.962899e-05
[7032,] 2.118185e-04 2.160355e-05 4.576676e-05
[7033,] 2.247763e-04 2.095557e-05 6.570820e-05
[7034,] 2.143092e-04 2.095525e-05 6.278940e-05
[7035,] 6.105990e-06 1.996012e-05 1.934991e-06
[7036,] 2.101865e-04 2.094962e-05 6.235294e-05
[7037,] 5.816876e-06 1.852859e-05 1.999808e-06
[7038,] 8.999350e-06 2.129620e-05 2.980901e-06
[7039,] 1.199730e-05 2.080784e-05 4.543423e-06
[7040,] 1.340268e-05 2.232816e-05 4.108053e-06
[7041,] 2.323293e-04 2.646441e-05 1.649199e-05
[7042,] 8.348827e-06 2.175711e-05 2.801318e-06
[7043,] 1.427875e-05 2.055365e-05 5.405365e-06
[7044,] 1.585799e-05 2.063388e-05 4.998628e-06
[7045,] 1.391426e-05 2.042004e-05 5.216331e-06
[7046,] 2.629087e-04 2.092580e-05 7.734896e-05
[7047,] 2.410217e-04 2.089838e-05 7.279599e-05
[7048,] 1.657784e-05 2.060063e-05 6.354831e-06
[7049,] 1.343017e-05 2.121854e-05 5.236353e-06
[7050,] 6.023778e-06 3.211069e-05 1.936302e-06
[7051,] 2.251568e-04 2.134319e-05 8.402771e-05
[7052,] 2.550585e-04 2.629456e-05 1.775655e-05
[7053,] 1.083427e-05 2.013178e-05 3.912124e-06
[7054,] 2.393916e-04 2.508629e-05 1.797106e-05
[7055,] 6.367687e-06 2.949084e-05 1.946731e-06
[7056,] 1.588169e-04 2.025317e-05 2.510634e-05
[7057,] 1.465305e-05 2.058961e-05 4.680875e-06
[7058,] 1.325485e-05 2.053570e-05 4.987050e-06
[7059,] 5.981320e-06 3.390765e-05 1.975352e-06
[7060,] 2.441746e-04 2.627160e-05 1.724748e-05
[7061,] 2.836752e-04 2.091860e-05 8.434029e-05
[7062,] 5.984694e-06 3.605569e-05 1.977064e-06
[7063,] 2.261337e-04 2.646614e-05 1.629916e-05
[7064,] 6.055038e-06 3.461023e-05 1.945435e-06
[7065,] 2.274398e-04 2.090012e-05 7.018321e-05
[7066,] 1.191883e-05 2.055827e-05 4.456579e-06
[7067,] 1.242717e-05 2.079164e-05 4.717815e-06
[7068,] 6.106493e-06 3.466284e-05 1.935131e-06
[7069,] 5.930180e-06 2.723349e-05 1.986166e-06
[7070,] 1.209809e-05 2.080678e-05 4.585672e-06
[7071,] 1.762494e-04 2.609880e-05 1.400444e-05
[7072,] 2.211403e-04 2.092051e-05 6.918279e-05
[7073,] 2.654818e-04 2.602702e-05 1.869456e-05
[7074,] 5.993185e-06 3.500221e-05 1.975521e-06
[7075,] 2.993650e-04 2.089270e-05 9.270404e-05
[7076,] 1.462997e-04 2.923346e-05 1.114469e-05
[7077,] 2.965915e-04 2.091609e-05 9.348720e-05
[7078,] 1.337887e-05 2.091097e-05 5.141853e-06
[7079,] 2.694700e-04 2.091710e-05 8.427081e-05
[7080,] 2.559276e-04 2.091069e-05 7.918020e-05
[7081,] 2.866743e-04 2.090020e-05 8.793950e-05
[7082,] 2.194081e-04 2.770835e-05 1.518285e-05
[7083,] 3.109031e-04 2.087468e-05 9.329565e-05
[7084,] 1.985906e-04 2.874022e-05 1.375029e-05
[7085,] 6.180554e-06 3.557637e-05 1.926103e-06
[7086,] 1.174190e-05 2.069128e-05 4.411739e-06
[7087,] 2.263663e-04 2.091874e-05 7.204393e-05
[7088,] 2.958351e-04 2.089938e-05 9.020846e-05
[7089,] 3.176674e-04 2.090108e-05 9.773313e-05
[7090,] 2.464879e-04 3.302626e-05 2.520305e-05
[7091,] 1.170064e-05 2.088960e-05 4.440858e-06
[7092,] 2.012541e-04 3.121672e-05 2.216256e-05
[7093,] 1.282545e-05 2.143665e-05 5.029509e-06
[7094,] 2.092512e-04 2.165587e-05 8.647452e-05
[7095,] 1.788476e-05 1.978419e-05 4.530169e-06
[7096,] 1.867474e-04 3.303733e-05 2.014725e-05
[7097,] 2.338688e-05 2.186846e-05 4.945563e-06
[7098,] 2.096754e-04 2.988500e-05 2.358919e-05
[7099,] 1.869205e-05 5.038251e-05 3.104732e-06
[7100,] 2.042140e-04 2.138657e-05 7.832470e-05
[7101,] 2.195037e-05 2.170251e-05 4.720333e-06
[7102,] 1.861047e-04 2.928553e-05 2.169411e-05
[7103,] 2.167877e-05 3.410233e-05 3.844283e-06
[7104,] 2.317983e-05 2.226313e-05 4.854510e-06
[7105,] 1.998203e-04 2.844153e-05 2.346759e-05
[7106,] 8.035958e-06 2.293319e-05 2.778422e-06
[7107,] 2.115580e-04 2.157758e-05 8.554641e-05
[7108,] 1.283489e-05 2.125200e-05 4.988811e-06
[7109,] 2.580283e-05 2.072835e-05 5.538849e-06
[7110,] 2.207327e-05 2.193405e-05 4.710280e-06
[7111,] 2.281142e-05 2.170327e-05 4.869821e-06
[7112,] 1.424679e-05 2.118015e-05 5.571965e-06
[7113,] 1.832206e-05 2.181541e-05 4.252908e-06
[7114,] 1.387226e-05 2.098764e-05 3.587115e-06
[7115,] 1.630442e-04 3.254602e-05 1.822346e-05
[7116,] 1.257265e-04 3.511135e-05 1.416103e-05
[7117,] 1.775563e-05 1.926605e-05 4.539083e-06
[7118,] 1.757473e-05 2.006200e-05 4.372720e-06
[7119,] 1.753410e-05 2.032654e-05 4.320292e-06
[7120,] 2.208432e-05 1.975266e-05 5.096002e-06
[7121,] 1.455152e-04 2.811529e-05 1.825365e-05
[7122,] 9.377498e-05 2.214414e-05 1.385409e-05
[7123,] 1.951314e-04 2.146811e-05 6.473089e-05
[7124,] 1.288536e-05 4.854304e-05 2.456148e-06
[7125,] 1.853936e-05 1.886269e-05 4.919101e-06
[7126,] 1.752224e-05 2.007988e-05 4.361200e-06
[7127,] 8.210379e-06 2.484668e-05 2.985140e-06
[7128,] 1.401725e-05 2.142773e-05 4.540999e-06
[7129,] 1.923221e-04 1.836936e-05 3.794305e-05
[7130,] 1.939691e-04 1.848092e-05 3.780509e-05
[7131,] 1.412982e-05 2.120067e-05 5.529736e-06
[7132,] 1.235867e-05 2.151930e-05 4.842100e-06
[7133,] 1.328080e-05 2.074561e-05 4.126858e-06
[7134,] 1.912388e-04 1.846781e-05 3.737695e-05
[7135,] 1.943275e-04 1.852379e-05 3.771194e-05
[7136,] 2.111183e-04 1.849029e-05 4.077993e-05
[7137,] 1.960574e-04 1.890967e-05 3.670110e-05
[7138,] 2.202172e-04 2.149202e-05 7.268920e-05
[7139,] 1.991572e-04 1.867689e-05 3.798459e-05
[7140,] 1.516068e-04 2.960899e-05 1.824359e-05
[7141,] 1.673000e-04 3.087961e-05 1.924523e-05
[7142,] 1.415935e-04 1.823113e-05 2.939869e-05
[7143,] 1.731964e-05 2.064505e-05 4.225071e-06
[7144,] 1.465392e-05 2.115235e-05 4.607423e-06
[7145,] 1.976867e-04 1.878252e-05 3.737958e-05
[7146,] 2.210915e-04 1.859230e-05 4.209701e-05
[7147,] 2.166481e-04 2.148973e-05 7.105168e-05
[7148,] 2.292896e-04 1.903178e-05 4.179529e-05
[7149,] 1.773436e-05 2.059821e-05 4.319182e-06
[7150,] 1.891596e-04 1.823915e-05 3.783613e-05
[7151,] 1.837983e-04 1.834787e-05 3.645548e-05
[7152,] 1.569491e-05 1.925479e-05 4.154990e-06
[7153,] 1.643858e-04 2.937871e-05 1.957896e-05
[7154,] 1.547701e-05 2.060533e-05 4.920597e-06
[7155,] 1.354279e-05 2.110932e-05 5.257568e-06
[7156,] 1.219169e-05 2.110159e-05 4.685529e-06
[7157,] 1.743440e-04 1.872472e-05 3.355786e-05
[7158,] 1.489298e-04 2.149216e-05 4.930630e-05
[7159,] 1.338335e-05 2.106072e-05 5.178292e-06
[7160,] 2.017929e-04 1.741260e-05 4.570199e-05
[7161,] 1.697567e-04 1.840258e-05 3.399442e-05
[7162,] 1.550991e-04 2.397202e-05 2.182651e-05
[7163,] 1.748318e-04 1.816501e-05 3.575718e-05
[7164,] 1.488406e-04 2.148039e-05 5.032580e-05
[7165,] 7.608159e-06 1.825378e-05 2.309946e-06
[7166,] 1.400183e-05 1.992053e-05 4.310280e-06
[7167,] 1.754155e-05 2.004684e-05 4.402261e-06
[7168,] 1.072082e-04 2.380121e-05 1.604965e-05
[7169,] 1.272671e-04 2.147725e-05 4.292025e-05
[7170,] 1.744418e-05 1.912118e-05 4.559731e-06
[7171,] 1.310064e-05 2.109640e-05 5.067624e-06
[7172,] 1.443083e-04 2.146289e-05 4.776789e-05
[7173,] 1.315223e-05 2.132926e-05 5.142541e-06
[7174,] 3.629399e-05 1.955448e-05 8.289348e-06
[7175,] 1.925191e-05 4.610919e-05 3.215908e-06
[7176,] 8.759591e-05 2.154549e-05 3.098740e-05
[7177,] 8.710927e-05 2.148046e-05 2.884415e-05
[7178,] 1.058088e-04 2.149962e-05 3.389158e-05
[7179,] 4.563077e-05 1.895091e-05 1.245327e-05
[7180,] 1.148966e-05 2.004555e-05 3.280569e-06
[7181,] 7.278900e-06 2.666637e-05 2.927906e-06
[7182,] 2.101144e-05 6.204602e-05 3.186278e-06
[7183,] 7.271251e-06 2.641136e-05 2.914230e-06
[7184,] 1.235333e-05 1.987844e-05 3.522032e-06
[7185,] 5.401261e-05 1.909604e-05 1.426596e-05
[7186,] 5.395591e-05 1.904275e-05 1.435416e-05
[7187,] 1.059503e-04 2.149645e-05 3.414642e-05
[7188,] 7.254573e-06 2.811419e-05 2.963909e-06
[7189,] 1.317737e-05 1.926721e-05 3.966358e-06
[7190,] 1.785547e-05 6.017987e-05 2.887213e-06
[7191,] 1.816332e-05 4.508396e-05 3.108114e-06
[7192,] 5.177007e-05 2.130704e-05 1.042351e-05
[7193,] 1.266395e-05 1.937067e-05 3.766835e-06
[7194,] 9.741042e-05 2.147394e-05 3.204320e-05
[7195,] 1.284592e-05 2.149547e-05 3.820258e-06
[7196,] 5.171322e-05 1.931193e-05 1.339079e-05
[7197,] 6.462876e-06 2.658879e-05 2.417922e-06
[7198,] 1.489039e-05 2.021498e-05 4.348884e-06
[7199,] 1.362058e-05 2.013839e-05 4.030651e-06
[7200,] 1.505848e-05 2.232330e-05 4.110125e-06
[7201,] 9.331183e-06 4.814918e-05 2.036128e-06
[7202,] 2.682692e-05 2.248080e-05 6.331113e-06
[7203,] 1.311687e-05 2.067474e-05 3.807280e-06
[7204,] 1.319980e-05 2.072275e-05 3.819810e-06
[7205,] 1.630986e-05 2.210512e-05 4.956539e-06
[7206,] 1.297941e-05 2.411880e-05 3.470503e-06
[7207,] 1.244167e-05 2.073725e-05 3.617792e-06
[7208,] 1.270655e-05 2.075707e-05 3.684417e-06
[7209,] 1.231473e-05 2.074798e-05 3.583275e-06
[7210,] 1.241260e-05 2.501763e-05 3.273147e-06
[7211,] 2.458967e-05 2.374416e-05 5.626178e-06
[7212,] 1.487312e-05 6.545875e-05 2.536525e-06
[7213,] 1.702290e-05 6.255304e-05 2.776910e-06
[7214,] 1.224979e-05 2.051636e-05 3.608536e-06
[7215,] 1.232247e-05 2.063160e-05 3.605500e-06
[7216,] 2.292335e-05 2.171859e-05 6.939517e-06
[7217,] 1.278932e-05 2.084007e-05 3.696361e-06
[7218,] 1.241186e-05 2.075430e-05 3.607311e-06
[7219,] 1.245174e-05 2.063980e-05 3.638144e-06
[7220,] 1.214983e-05 2.074501e-05 3.539782e-06
[7221,] 9.202894e-06 2.217196e-05 2.643821e-06
[7222,] 9.670502e-06 2.218968e-05 2.752724e-06
[7223,] 8.642075e-06 2.274762e-05 2.548064e-06
[7224,] 9.070581e-06 2.236301e-05 2.602880e-06
[7225,] 1.983313e-05 2.193118e-05 4.558900e-06
[7226,] 9.147874e-06 2.211175e-05 2.634240e-06
[7227,] 7.349257e-06 1.770718e-05 2.461292e-06
[7228,] 8.689529e-06 2.351321e-05 2.519807e-06
[7229,] 9.360670e-06 2.229654e-05 2.674095e-06
[7230,] 9.011903e-06 2.238040e-05 2.588625e-06
[7231,] 7.336630e-06 1.913851e-05 2.227476e-06
[7232,] 9.178184e-06 2.243338e-05 2.624494e-06
[7233,] 8.114030e-06 2.352314e-05 2.106888e-06
[7234,] 9.078515e-06 2.229654e-05 2.608118e-06
[7235,] 9.265444e-06 2.222564e-05 2.655790e-06
[7236,] 9.170687e-06 2.224454e-05 2.632473e-06
[7237,] 2.678969e-05 2.146668e-05 6.749973e-06
[7238,] 9.053088e-06 2.225694e-05 2.604458e-06
[7239,] 9.691194e-06 2.211864e-05 2.762848e-06
[7240,] 2.720957e-05 2.122236e-05 7.282304e-06
[7241,] 8.750999e-06 2.182119e-05 2.555825e-06
[7242,] 8.756364e-06 2.191708e-05 2.551932e-06
[7243,] 8.793527e-06 2.189091e-05 2.562169e-06
[7244,] 9.010531e-06 2.171594e-05 2.624528e-06
[7245,] 9.072659e-06 2.194655e-05 2.625761e-06
[7246,] 9.099481e-06 2.183186e-05 2.638761e-06
[7247,] 8.761380e-06 2.221664e-05 2.537339e-06
[7248,] 8.841083e-06 2.202086e-05 2.566560e-06
[7249,] 8.418828e-06 2.323155e-05 2.467583e-06
[7250,] 2.185942e-05 2.183015e-05 6.537103e-06
[7251,] 7.152904e-06 1.768308e-05 2.387986e-06
[7252,] 8.879101e-06 2.204464e-05 2.574298e-06
[7253,] 8.428945e-06 2.232399e-05 2.516931e-06
[7254,] 9.395193e-06 2.289223e-05 2.652355e-06
[7255,] 2.145620e-05 2.182254e-05 6.436160e-06
[7256,] 8.527516e-06 2.327369e-05 2.491405e-06
[7257,] 8.587099e-06 2.239578e-05 2.552459e-06
[7258,] 9.084407e-06 2.209950e-05 2.620055e-06
[7259,] 1.930353e-05 2.042381e-05 4.692706e-06
[7260,] 9.034621e-06 2.319324e-05 2.538446e-06
[7261,] 2.123827e-05 2.184786e-05 6.353977e-06
[7262,] 6.983595e-06 1.874871e-05 2.164466e-06
[7263,] 1.748059e-05 1.775934e-05 4.836351e-06
[7264,] 9.066057e-06 2.053819e-05 2.378634e-06
[7265,] 5.856861e-06 1.677324e-05 1.907018e-06
[7266,] 7.908594e-06 2.183596e-05 2.111701e-06
[7267,] 8.948892e-06 2.114281e-05 2.605998e-06
[7268,] 8.794723e-06 2.114394e-05 2.568681e-06
[7269,] 7.621174e-06 2.171294e-05 2.061266e-06
[7270,] 8.709737e-06 2.080686e-05 2.569721e-06
[7271,] 7.345163e-06 2.107047e-05 2.025255e-06
[7272,] 8.891047e-06 2.093046e-05 2.620703e-06
[7273,] 8.789658e-06 2.080145e-05 2.589783e-06
[7274,] 2.933178e-05 2.168725e-05 9.245357e-06
[7275,] 8.635385e-06 2.084059e-05 2.549295e-06
[7276,] 8.754602e-06 2.085608e-05 2.577845e-06
[7277,] 2.102294e-05 2.182277e-05 6.319040e-06
[7278,] 8.567588e-06 2.099888e-05 2.522918e-06
[7279,] 7.995095e-06 2.326545e-05 2.339617e-06
[7280,] 8.522287e-06 2.094031e-05 2.515170e-06
[7281,] 8.338374e-06 2.075719e-05 2.481520e-06
[7282,] 3.323725e-05 2.043873e-05 6.687907e-06
[7283,] 8.401469e-06 2.263646e-05 2.479920e-06
[7284,] 7.113565e-06 1.809796e-05 2.429566e-06
[7285,] 7.533218e-06 1.764547e-05 2.512583e-06
[7286,] 8.808777e-06 2.220742e-05 2.624868e-06
[7287,] 2.850201e-05 2.114546e-05 9.293543e-06
[7288,] 5.910418e-06 1.719780e-05 1.932063e-06
[7289,] 8.370903e-06 2.433480e-05 2.136831e-06
[7290,] 9.082318e-06 2.347950e-05 2.589115e-06
[7291,] 8.794439e-06 2.501075e-05 2.193882e-06
[7292,] 8.065247e-06 2.344953e-05 2.102529e-06
[7293,] 6.348838e-06 2.175366e-05 1.843996e-06
[7294,] 1.151106e-05 1.970985e-05 3.119104e-06
[7295,] 7.690269e-06 2.428845e-05 2.022019e-06
[7296,] 8.041488e-06 1.853528e-05 2.715100e-06
[7297,] 8.139796e-06 2.416748e-05 2.101339e-06
[7298,] 7.737073e-06 2.117181e-05 2.247558e-06
[7299,] 7.944206e-06 2.292722e-05 2.092362e-06
[7300,] 2.661840e-05 1.795489e-05 6.970143e-06
[7301,] 2.135795e-05 1.972127e-05 4.866749e-06
[7302,] 2.371492e-05 2.189349e-05 6.972889e-06
[7303,] 6.624612e-06 1.803571e-05 2.217985e-06
[7304,] 5.590012e-06 1.703427e-05 1.776985e-06
[7305,] 5.611084e-06 1.767509e-05 1.853927e-06
[7306,] 6.088182e-06 1.676503e-05 1.932202e-06
[7307,] 5.292184e-06 1.794329e-05 1.731932e-06
[7308,] 5.942798e-06 1.892566e-05 1.802250e-06
[7309,] 8.257448e-06 1.867809e-05 2.315869e-06
[7310,] 7.804586e-06 2.180279e-05 2.096572e-06
[7311,] 5.291622e-06 1.658559e-05 1.727562e-06
[7312,] 5.306044e-06 1.914463e-05 1.752695e-06
[7313,] 2.068186e-05 2.133666e-05 6.958231e-06
[7314,] 5.285426e-06 1.796065e-05 1.735435e-06
[7315,] 5.334220e-06 2.047820e-05 1.722201e-06
[7316,] 6.788912e-06 2.131901e-05 1.919143e-06
[7317,] 7.269715e-06 2.144641e-05 2.004990e-06
[7318,] 7.293542e-06 1.780192e-05 2.131810e-06
[7319,] 5.403919e-06 2.144549e-05 1.719931e-06
[7320,] 5.288119e-06 1.721307e-05 1.723561e-06
[7321,] 5.669530e-06 1.746292e-05 1.902969e-06
[7322,] 5.692578e-06 1.707726e-05 1.860101e-06
[7323,] 5.726973e-06 1.713858e-05 1.898552e-06
[7324,] 6.709749e-06 1.849526e-05 2.190461e-06
[7325,] 5.424614e-06 1.715029e-05 1.762203e-06
[7326,] 5.683184e-06 1.934136e-05 2.005337e-06
[7327,] 5.660490e-06 1.710418e-05 1.834428e-06
[7328,] 5.306110e-06 1.800344e-05 1.738260e-06
[7329,] 5.889337e-06 1.713995e-05 1.894060e-06
[7330,] 5.774462e-06 1.709732e-05 1.871482e-06
[7331,] 8.409970e-06 2.111364e-05 2.904896e-06
[7332,] 7.875734e-06 1.701652e-05 2.372875e-06
[7333,] 2.986050e-05 1.648154e-05 8.767859e-06
[7334,] 1.411659e-05 2.120035e-05 5.007998e-06
[7335,] 1.757064e-05 1.885136e-05 6.055290e-06
[7336,] 7.376248e-06 1.657094e-05 2.360750e-06
[7337,] 1.626993e-05 2.213112e-05 6.735772e-06
[7338,] 1.097469e-05 1.862523e-05 3.514269e-06
[7339,] 1.100075e-05 1.862543e-05 3.524408e-06
[7340,] 1.109034e-05 1.862889e-05 3.538431e-06
[7341,] 1.129683e-05 1.862643e-05 3.607888e-06
[7342,] 1.102078e-05 1.897357e-05 3.555511e-06
[7343,] 1.070744e-05 1.861175e-05 3.445051e-06
[7344,] 1.110172e-05 1.866046e-05 3.557036e-06
[7345,] 1.156635e-05 1.864198e-05 3.701318e-06
[7346,] 1.209935e-05 1.827095e-05 3.702861e-06
[7347,] 1.187340e-05 1.828007e-05 3.638616e-06
[7348,] 1.208340e-05 1.829005e-05 3.685540e-06
[7349,] 1.191568e-05 1.830860e-05 3.639296e-06
[7350,] 1.181315e-05 1.831148e-05 3.613117e-06
[7351,] 1.194975e-05 1.825533e-05 3.678512e-06
[7352,] 1.832430e-05 1.751526e-05 5.133633e-06
[7353,] 1.118380e-05 1.785797e-05 3.581393e-06
[7354,] 1.592034e-05 2.208450e-05 6.394049e-06
[7355,] 1.099941e-05 1.869501e-05 3.424787e-06
[7356,] 1.116501e-05 1.790196e-05 3.591400e-06
[7357,] 1.985913e-05 2.218652e-05 8.163091e-06
[7358,] 1.117880e-05 1.792654e-05 3.603422e-06
[7359,] 1.097074e-05 1.792075e-05 3.528923e-06
[7360,] 9.350100e-06 2.227860e-05 2.982985e-06
[7361,] 5.690837e-05 2.330396e-05 1.376088e-05
[7362,] 1.109217e-05 1.951654e-05 3.493596e-06
[7363,] 7.460167e-06 1.655049e-05 2.390879e-06
[7364,] 7.511043e-06 1.822766e-05 2.345700e-06
[7365,] 9.515263e-06 1.706188e-05 2.779704e-06
[7366,] 2.324370e-05 2.096928e-05 9.027605e-06
[7367,] 1.369693e-05 2.242397e-05 5.065699e-06
[7368,] 1.128008e-04 2.308789e-05 2.537519e-05
[7369,] 1.160052e-05 2.003472e-05 3.059802e-06
[7370,] 4.565073e-04 1.943399e-05 1.480940e-04
[7371,] 1.669782e-05 2.315569e-05 7.690601e-06
[7372,] 1.476330e-05 1.752338e-05 5.308027e-06
[7373,] 1.017309e-05 1.878941e-05 2.725889e-06
[7374,] 7.885036e-06 1.824778e-05 2.253277e-06
[7375,] 7.628388e-06 2.119564e-05 2.092571e-06
[7376,] 7.253311e-06 1.808220e-05 2.115918e-06
[7377,] 2.728467e-04 1.939618e-05 8.135116e-05
[7378,] 9.278309e-06 1.707131e-05 2.686472e-06
[7379,] 1.135139e-05 1.810937e-05 3.452669e-06
[7380,] 1.815181e-05 2.194277e-05 7.515500e-06
[7381,] 1.102362e-05 2.154291e-05 3.691550e-06
[7382,] 1.190868e-05 1.804944e-05 3.587390e-06
[7383,] 1.143861e-05 1.822916e-05 3.459746e-06
[7384,] 1.101866e-05 1.821292e-05 3.455251e-06
[7385,] 1.093653e-05 1.959576e-05 3.963890e-06
[7386,] 1.188417e-05 2.191265e-05 4.179620e-06
[7387,] 1.558891e-05 2.302772e-05 6.774438e-06
[7388,] 1.937066e-05 2.166372e-05 7.112569e-06
[7389,] 1.527949e-05 2.125812e-05 6.190199e-06
[7390,] 1.145757e-05 1.787002e-05 3.581602e-06
[7391,] 1.266490e-05 2.168051e-05 4.504324e-06
[7392,] 1.571835e-03 1.738005e-05 1.741628e-03
[7393,] 2.483359e-03 1.810142e-05 2.585690e-03
[7394,] 1.524410e-05 2.133008e-05 6.213994e-06
[7395,] 1.192122e-05 2.184509e-05 4.174226e-06
[7396,] 4.862594e-03 1.890656e-05 4.069674e-02
[7397,] 2.150133e-05 1.946849e-05 7.096954e-06
[7398,] 1.106752e-05 1.837621e-05 3.450972e-06
[7399,] 1.904243e-05 1.954616e-05 6.440559e-06
[7400,] 1.921998e-05 1.958949e-05 6.556299e-06
[7401,] 1.178614e-05 2.266930e-05 3.763367e-06
[7402,] 2.353449e-03 1.776496e-05 7.714175e-03
[7403,] 2.538633e-05 1.879602e-05 7.377161e-06
[7404,] 1.158569e-05 2.028749e-05 3.732806e-06
[7405,] 2.088470e-05 1.866634e-05 6.257818e-06
[7406,] 6.349818e-03 1.913353e-05 1.835607e-02
[7407,] 1.022116e-02 1.887271e-05 1.764832e-02
[7408,] 3.272262e-05 1.796557e-05 7.666803e-06
[7409,] 4.633022e-03 1.900333e-05 1.242714e-02
[7410,] 2.014334e-05 1.869541e-05 6.014215e-06
[7411,] 2.119609e-03 1.765168e-05 8.855212e-03
[7412,] 2.280636e-05 1.949709e-05 7.584410e-06
[7413,] 2.722070e-03 1.880540e-05 2.167338e-02
[7414,] 1.159741e-05 2.031179e-05 3.733749e-06
[7415,] 1.363119e-05 1.906950e-05 4.014385e-06
[7416,] 1.892585e-05 1.959065e-05 6.457250e-06
[7417,] 1.188236e-05 2.034454e-05 3.786401e-06
[7418,] 1.243473e-05 2.228683e-05 3.822168e-06
[7419,] 1.182916e-05 2.035829e-05 3.771427e-06
[7420,] 2.118674e-05 1.984503e-05 4.864065e-06
[7421,] 7.097268e-03 1.910580e-05 2.016583e-02
[7422,] 3.198487e-05 1.773691e-05 7.644780e-06
[7423,] 1.191543e-05 2.235260e-05 3.771291e-06
[7424,] 1.871437e-05 1.858917e-05 5.713347e-06
[7425,] 1.958759e-05 1.852756e-05 4.774969e-06
[7426,] 3.156349e-05 1.783991e-05 7.498124e-06
[7427,] 1.941790e-05 1.854781e-05 5.982468e-06
[7428,] 2.225003e-05 1.948805e-05 7.401555e-06
[7429,] 1.179914e-05 2.038320e-05 3.761953e-06
[7430,] 1.177823e-05 2.034692e-05 3.763532e-06
[7431,] 6.557048e-03 1.887341e-05 1.144238e-02
[7432,] 1.179867e-05 2.325861e-05 3.767014e-06
[7433,] 1.877221e-05 1.861966e-05 5.693153e-06
[7434,] 1.192791e-05 2.043594e-05 3.783367e-06
[7435,] 5.855781e-05 1.811243e-05 1.205619e-04
[7436,] 2.241839e-05 1.948756e-05 7.449889e-06
[7437,] 2.999015e-03 1.871350e-05 2.329851e-02
[7438,] 3.026896e-05 1.783836e-05 7.226654e-06
[7439,] 1.949587e-05 1.953038e-05 6.567998e-06
[7440,] 2.120885e-05 1.947963e-05 7.035510e-06
[7441,] 2.538697e-05 1.777674e-05 6.211644e-06
[7442,] 1.773659e-05 1.902699e-05 5.088803e-06
[7443,] 5.505826e-03 1.886435e-05 9.531706e-03
[7444,] 1.233476e-05 2.242697e-05 3.802359e-06
[7445,] 2.324031e-05 1.958229e-05 7.917118e-06
[7446,] 2.407340e-05 1.852252e-05 7.411747e-06
[7447,] 7.962640e-05 2.083479e-05 4.276627e-04
[7448,] 2.574543e-05 1.918636e-05 7.170134e-06
[7449,] 3.280091e-05 1.963913e-05 6.981833e-06
[7450,] 1.004680e-04 1.994423e-05 8.172619e-04
[7451,] 2.419178e-03 1.918548e-05 2.085654e-02
[7452,] 2.311862e-05 1.855243e-05 7.059219e-06
[7453,] 4.195258e-03 1.894266e-05 7.743563e-03
[7454,] 2.702510e-05 1.949554e-05 8.978348e-06
[7455,] 2.802537e-05 1.951838e-05 9.387181e-06
[7456,] 2.851213e-05 1.948103e-05 9.409965e-06
[7457,] 2.168317e-05 1.955500e-05 7.346966e-06
[7458,] 2.214137e-05 1.821236e-05 7.496261e-06
[7459,] 3.050568e-05 1.776913e-05 7.311821e-06
[7460,] 2.147091e-05 1.836204e-05 6.708555e-06
[7461,] 1.171498e-05 2.032362e-05 3.755562e-06
[7462,] 2.001598e-05 1.836180e-05 6.346789e-06
[7463,] 2.292525e-05 1.982200e-05 7.813993e-06
[7464,] 2.552388e-05 1.758181e-05 6.444787e-06
[7465,] 3.381383e-05 1.780955e-05 7.984103e-06
[7466,] 2.205077e-05 1.836157e-05 6.887824e-06
[7467,] 1.214432e-05 2.230848e-05 3.779949e-06
[7468,] 2.612572e-03 1.773878e-05 1.178908e-02
[7469,] 2.300786e-03 1.894882e-05 1.792096e-02
[7470,] 2.792994e-05 1.715478e-05 9.391111e-06
[7471,] 1.967634e-03 1.778109e-05 4.639511e-03
[7472,] 2.024408e-05 2.105825e-05 6.906469e-06
[7473,] 2.869929e-05 1.836505e-05 8.894536e-06
[7474,] 3.274164e-05 1.789935e-05 7.709007e-06
[7475,] 1.649298e-03 1.780060e-05 3.946037e-03
[7476,] 2.512940e-05 1.858310e-05 7.589650e-06
[7477,] 3.530763e-05 1.781703e-05 8.293503e-06
[7478,] 1.174172e-05 2.227137e-05 3.769602e-06
[7479,] 3.428971e-05 1.837069e-05 1.070769e-05
[7480,] 2.855797e-05 1.955238e-05 9.652347e-06
[7481,] 1.181886e-05 2.239591e-05 3.769362e-06
[7482,] 4.462806e-03 1.820363e-05 2.438202e-02
[7483,] 5.135806e-03 1.878405e-05 3.551264e-02
[7484,] 4.401181e-03 1.958983e-05 3.983159e-02
[7485,] 4.988475e-05 1.930829e-05 1.034225e-05
[7486,] 2.169368e-05 2.098733e-05 7.330729e-06
[7487,] 9.734789e-04 1.924090e-05 8.500148e-03
[7488,] 2.877163e-05 1.817072e-05 8.601749e-06
[7489,] 2.066321e-03 1.903936e-05 1.672236e-02
[7490,] 3.319994e-05 1.767183e-05 7.947704e-06
[7491,] 2.338074e-03 1.892320e-05 1.800585e-02
[7492,] 3.390528e-05 1.814264e-05 7.860597e-06
[7493,] 1.179211e-05 2.236747e-05 3.769047e-06
[7494,] 3.275372e-03 1.910362e-05 2.733805e-02
[7495,] 3.492911e-05 2.056532e-05 1.253567e-05
[7496,] 3.153636e-05 1.836929e-05 9.796817e-06
[7497,] 2.009166e-05 2.155461e-05 6.246130e-06
[7498,] 1.452067e-03 1.851393e-05 1.025457e-02
[7499,] 1.683856e-03 1.881943e-05 1.233130e-02
[7500,] 2.892447e-03 1.846505e-05 1.783956e-02
[7501,] 3.612015e-05 1.958893e-05 1.232588e-05
[7502,] 2.793696e-05 1.850336e-05 8.759322e-06
[7503,] 1.184041e-05 2.045464e-05 3.773538e-06
[7504,] 3.015627e-05 1.834334e-05 8.686198e-06
[7505,] 3.629457e-05 1.952387e-05 1.213425e-05
[7506,] 3.311551e-05 1.912684e-05 1.072601e-05
[7507,] 2.917411e-05 1.849692e-05 9.238184e-06
[7508,] 3.894018e-05 1.773031e-05 9.099986e-06
[7509,] 2.871887e-05 1.849948e-05 8.915924e-06
[7510,] 3.760955e-05 1.832353e-05 8.503214e-06
[7511,] 1.001111e-05 2.183519e-05 3.278152e-06
[7512,] 3.484819e-05 2.008890e-05 1.268544e-05
[7513,] 1.185018e-05 2.234940e-05 3.774884e-06
[7514,] 4.651208e-05 1.825916e-05 1.346899e-05
[7515,] 4.672907e-05 1.849054e-05 1.377579e-05
[7516,] 4.500844e-05 1.830269e-05 1.291602e-05
[7517,] 1.208708e-05 2.152821e-05 3.801154e-06
[7518,] 2.866271e-05 1.849417e-05 9.219605e-06
[7519,] 1.074272e-05 2.327976e-05 3.493150e-06
[7520,] 2.317899e-03 1.866401e-05 1.576177e-02
[7521,] 3.631986e-05 1.690304e-05 9.206336e-06
[7522,] 3.820863e-05 2.037274e-05 1.401088e-05
[7523,] 3.174739e-05 1.851015e-05 1.025905e-05
[7524,] 2.784963e-05 1.849143e-05 8.909461e-06
[7525,] 2.704489e-05 1.848748e-05 8.548646e-06
[7526,] 3.688295e-03 1.724613e-05 9.225932e-03
[7527,] 3.102713e-05 1.849221e-05 9.957961e-06
[7528,] 3.538200e-05 1.703221e-05 8.911258e-06
[7529,] 1.638144e-03 1.732254e-05 2.952429e-03
[7530,] 3.167746e-05 2.088016e-05 1.276853e-05
[7531,] 3.293660e-05 2.095935e-05 1.337573e-05
[7532,] 2.610237e-05 1.850002e-05 8.135772e-06
[7533,] 3.191478e-05 2.069196e-05 1.268980e-05
[7534,] 3.321762e-05 2.022418e-05 1.234103e-05
[7535,] 2.615621e-03 1.783772e-05 1.259485e-02
[7536,] 2.241889e-03 1.761850e-05 9.314499e-03
[7537,] 2.781204e-05 1.853797e-05 8.449826e-06
[7538,] 4.055528e-05 2.190164e-05 1.521337e-05
[7539,] 3.163952e-05 1.822612e-05 9.796662e-06
[7540,] 3.112043e-05 1.822649e-05 9.638935e-06
[7541,] 2.751531e-03 1.883925e-05 2.038040e-02
[7542,] 3.192457e-05 1.848691e-05 1.019810e-05
[7543,] 3.184175e-05 1.849854e-05 1.025340e-05
[7544,] 2.447338e-03 1.769049e-05 1.067760e-02
[7545,] 2.063349e-05 1.836557e-05 6.152670e-06
[7546,] 3.708988e-05 1.852289e-05 1.128737e-05
[7547,] 1.178335e-05 2.238137e-05 3.772565e-06
[7548,] 2.717082e-05 1.849366e-05 8.426684e-06
[7549,] 1.213039e-05 2.212163e-05 4.258544e-06
[7550,] 1.432586e-05 1.853964e-05 4.483588e-06
[7551,] 3.481917e-05 1.848062e-05 1.107012e-05
[7552,] 4.213725e-05 1.910893e-05 8.914195e-06
[7553,] 2.875178e-05 1.890897e-05 8.186057e-06
[7554,] 3.424673e-05 1.764860e-05 1.265961e-05
[7555,] 1.053112e-05 2.166445e-05 3.516700e-06
[7556,] 4.304655e-05 1.650284e-05 1.174082e-05
[7557,] 2.822872e-05 1.850012e-05 8.711563e-06
[7558,] 4.048597e-03 1.917657e-05 3.485950e-02
[7559,] 2.376480e-05 2.169870e-05 8.214021e-06
[7560,] 3.024546e-03 1.839355e-05 1.765828e-02
[7561,] 2.839580e-05 1.850104e-05 8.772035e-06
[7562,] 3.275180e-03 1.889851e-05 2.757188e-02
[7563,] 8.255491e-03 1.914243e-05 1.744479e-02
[7564,] 2.913753e-05 1.850442e-05 8.973824e-06
[7565,] 3.380146e-05 1.849620e-05 1.084778e-05
[7566,] 3.930392e-05 1.996780e-05 1.409321e-05
[7567,] 3.808179e-05 2.087700e-05 1.544375e-05
[7568,] 6.166494e-05 1.957558e-05 2.108544e-04
[7569,] 4.161750e-05 1.848634e-05 9.119335e-06
[7570,] 3.765345e-05 1.989786e-05 1.334601e-05
[7571,] 3.892636e-05 1.866234e-05 8.509111e-06
[7572,] 3.961721e-05 1.879488e-05 8.573702e-06
[7573,] 3.141661e-03 1.873350e-05 2.462529e-02
[7574,] 2.844294e-03 1.851201e-05 2.002300e-02
[7575,] 3.080175e-03 1.870576e-05 2.145314e-02
[7576,] 3.421551e-05 1.992046e-05 1.215952e-05
[7577,] 2.694525e-03 1.873926e-05 2.116562e-02
[7578,] 1.166117e-05 2.057808e-05 3.733194e-06
[7579,] 3.241263e-03 1.864653e-05 2.434602e-02
[7580,] 3.607443e-05 1.828116e-05 1.090692e-05
[7581,] 1.176830e-05 2.221097e-05 3.772611e-06
[7582,] 1.588571e-05 2.075418e-05 5.881320e-06
[7583,] 3.702092e-05 1.842212e-05 8.264317e-06
[7584,] 1.178404e-05 2.058271e-05 3.750668e-06
[7585,] 1.032546e-05 2.333742e-05 2.084078e-06
[7586,] 9.932632e-06 1.666657e-05 1.202509e-05
[7587,] 2.526078e-03 1.885649e-05 2.083258e-02
[7588,] 3.051840e-05 1.853423e-05 9.286748e-06
[7589,] 1.171218e-05 2.056851e-05 3.740493e-06
[7590,] 3.681876e-05 1.859112e-05 8.141172e-06
[7591,] 2.110472e-03 1.877640e-05 1.680967e-02
[7592,] 4.188549e-05 1.994190e-05 1.497429e-05
[7593,] 1.160449e-05 2.052081e-05 3.728353e-06
[7594,] 2.711167e-05 1.752517e-05 7.742058e-06
[7595,] 1.181865e-05 2.253115e-05 3.772134e-06
[7596,] 3.932569e-05 1.988761e-05 1.392313e-05
[7597,] 3.845126e-05 1.847518e-05 1.213534e-05
[7598,] 4.910022e-05 1.872690e-05 1.038506e-05
[7599,] 1.694566e-03 1.872300e-05 1.316864e-02
[7600,] 2.423078e-05 1.850521e-05 7.531469e-06
[7601,] 1.181201e-05 2.226215e-05 3.769082e-06
[7602,] 1.987665e-03 1.906555e-05 1.615915e-02
[7603,] 4.510522e-05 1.983103e-05 1.580440e-05
[7604,] 3.353142e-05 1.792950e-05 7.786769e-06
[7605,] 2.083803e-05 1.732067e-05 5.260505e-06
[7606,] 4.375339e-05 1.811400e-05 1.350652e-05
[7607,] 4.827653e-05 2.005286e-05 1.703617e-05
[7608,] 3.766253e-05 1.890721e-05 1.404622e-05
[7609,] 1.191448e-05 1.835308e-05 3.719693e-06
[7610,] 1.213933e-05 2.277976e-05 3.802389e-06
[7611,] 1.181545e-05 2.072653e-05 3.764401e-06
[7612,] 2.090253e-05 2.146272e-05 6.647779e-06
[7613,] 6.261112e-06 2.071916e-05 2.055196e-06
[7614,] 1.225596e-05 1.917783e-05 3.680294e-06
[7615,] 3.917055e-05 2.163387e-05 9.792146e-06
[7616,] 3.119164e-05 1.875233e-05 9.138381e-06
[7617,] 5.697762e-05 2.012102e-05 2.043761e-05
[7618,] 7.631883e-04 1.988518e-05 2.072025e-03
[7619,] 2.436799e-04 1.839424e-05 1.245951e-04
[7620,] 6.683497e-05 2.095577e-05 2.655149e-05
[7621,] 1.889808e-05 1.703749e-05 5.925482e-06
[7622,] 8.855163e-06 1.879910e-05 3.027621e-06
[7623,] 1.155761e-05 2.044577e-05 3.754020e-06
[7624,] 1.146378e-05 2.040536e-05 3.725263e-06
[7625,] 1.225808e-05 2.123114e-05 3.815706e-06
[7626,] 3.918809e-05 1.933516e-05 8.309545e-06
[7627,] 2.471914e-05 2.345789e-05 5.446391e-06
[7628,] 3.708899e-05 2.187876e-05 1.675307e-05
[7629,] 1.694705e-05 2.549263e-05 8.781974e-06
[7630,] 1.167487e-05 2.403977e-05 4.033291e-06
[7631,] 3.417539e-05 2.134058e-05 1.487838e-05
[7632,] 2.629607e-05 1.860523e-05 8.659984e-06
[7633,] 3.624846e-05 2.172685e-05 1.618743e-05
[7634,] 2.618548e-04 1.968945e-05 6.243073e-04
[7635,] 1.170763e-05 2.242963e-05 3.915233e-06
[7636,] 1.173794e-05 2.247898e-05 3.841884e-06
[7637,] 1.863190e-05 3.519137e-05 1.197397e-05
[7638,] 5.468432e-05 2.027597e-05 1.842131e-05
[7639,] 3.454590e-05 2.031524e-05 1.410646e-05
[7640,] 1.883211e-05 2.801366e-05 4.907651e-05
[7641,] 1.576497e-05 3.516249e-05 8.821973e-05
[7642,] 6.043794e-06 1.779583e-05 1.943054e-06
[7643,] 6.631899e-06 1.850249e-05 4.857070e-06
[7644,] 1.833900e-05 1.670264e-05 5.986926e-06
[7645,] 1.584174e-05 1.656443e-05 4.449864e-06
[7646,] 1.199818e-05 1.980954e-05 3.927019e-06
[7647,] 5.792601e-06 1.685316e-05 1.889502e-06
[7648,] 1.178021e-05 3.088368e-05 6.244593e-06
[7649,] 1.645269e-05 1.689981e-05 5.532459e-06
[7650,] 1.748400e-05 1.826147e-05 4.748194e-06
[7651,] 1.422597e-05 2.241116e-05 6.525404e-06
[7652,] 1.410011e-05 1.649232e-05 4.564901e-06
[7653,] 8.430346e-06 2.145602e-05 2.750432e-06
[7654,] 6.196568e-06 2.050798e-05 7.214456e-06
[7655,] 1.246923e-05 2.499171e-05 3.946835e-06
[7656,] 6.215232e-06 1.775637e-05 2.029677e-06
[7657,] 2.513781e-05 2.566146e-05 1.389423e-05
[7658,] 1.285526e-05 2.304583e-05 3.980450e-06
[7659,] 1.272822e-05 2.179814e-05 3.980716e-06
[7660,] 1.212283e-05 2.073668e-05 3.824709e-06
[7661,] 1.055689e-05 2.214307e-05 3.379820e-06
[7662,] 6.179738e-06 2.021800e-05 6.856167e-06
[7663,] 1.278193e-05 2.429716e-05 3.984713e-06
[7664,] 6.088430e-06 1.727538e-05 1.996351e-06
[7665,] 6.152707e-06 1.733103e-05 2.012245e-06
[7666,] 1.107670e-05 1.864932e-05 3.533618e-06
[7667,] 8.849120e-06 2.063029e-05 2.840227e-06
[7668,] 7.766875e-06 1.998167e-05 3.005251e-06
[7669,] 1.479294e-05 1.997294e-05 5.719430e-06
[7670,] 8.972800e-06 2.053714e-05 2.904541e-06
[7671,] 4.544147e-05 2.517643e-05 2.441884e-05
[7672,] 5.988309e-06 1.741723e-05 2.407890e-06
[7673,] 6.063864e-06 1.733657e-05 1.992044e-06
[7674,] 2.631200e-05 2.374225e-05 1.356387e-05
[7675,] 6.613402e-06 1.865382e-05 2.014010e-06
[7676,] 6.049695e-06 1.914732e-05 4.964647e-06
[7677,] 8.003990e-06 1.879834e-05 8.306018e-06
[7678,] 6.008341e-06 1.704712e-05 1.965244e-06
[7679,] 1.878205e-05 2.145235e-05 5.576320e-06
[7680,] 9.080184e-06 2.064013e-05 2.914530e-06
[7681,] 7.251248e-06 1.920727e-05 2.712134e-06
[7682,] 7.543900e-06 1.808489e-05 2.739035e-06
[7683,] 7.265217e-06 1.910763e-05 2.710602e-06
[7684,] 8.606328e-06 2.073597e-05 2.764145e-06
[7685,] 7.593739e-06 1.836942e-05 2.788539e-06
[7686,] 8.809422e-06 2.073825e-05 2.815404e-06
[7687,] 1.171804e-05 1.830661e-05 4.478567e-06
[7688,] 8.564663e-06 2.070474e-05 2.750970e-06
[7689,] 6.275282e-06 1.649399e-05 1.993172e-06
[7690,] 5.931445e-06 1.840119e-05 1.927788e-06
[7691,] 9.138722e-06 1.751490e-05 3.290489e-06
[7692,] 2.514681e-05 2.444897e-05 1.327441e-05
[7693,] 8.287248e-06 2.053382e-05 2.732557e-06
[7694,] 8.767572e-06 1.729691e-05 3.108990e-06
[7695,] 8.865842e-06 1.749695e-05 3.182218e-06
[7696,] 3.064922e-05 2.466736e-05 1.681664e-05
[7697,] 9.421783e-06 1.749107e-05 3.393484e-06
[7698,] 8.928554e-06 1.751861e-05 3.209652e-06
[7699,] 7.982880e-06 1.751807e-05 2.845440e-06
[7700,] 8.778879e-06 1.769085e-05 3.180615e-06
[7701,] 8.111051e-06 1.729190e-05 2.860872e-06
[7702,] 1.404924e-05 2.174873e-05 5.641194e-06
[7703,] 9.520186e-06 2.103253e-05 3.134442e-06
[7704,] 8.603506e-06 1.766818e-05 3.108325e-06
[7705,] 5.913457e-06 2.004657e-05 2.274704e-06
[7706,] 8.265295e-06 1.770827e-05 2.981935e-06
[7707,] 8.623235e-06 1.731040e-05 3.055552e-06
[7708,] 1.373984e-05 2.433012e-05 6.339593e-06
[7709,] 9.795165e-06 1.891547e-05 3.760698e-06
[7710,] 6.880078e-06 2.230893e-05 1.919997e-06
[7711,] 5.663073e-06 1.787188e-05 1.938733e-06
[7712,] 1.151342e-05 1.801640e-05 3.149440e-06
[7713,] 2.139596e-05 2.500194e-05 1.118630e-05
[7714,] 8.296122e-06 1.833136e-05 2.737690e-06
[7715,] 1.083567e-05 1.942490e-05 3.481800e-06
[7716,] 5.995827e-06 2.050775e-05 1.805459e-06
[7717,] 6.907977e-06 1.894572e-05 2.051053e-06
[7718,] 6.058012e-06 1.829597e-05 1.846787e-06
[7719,] 5.682771e-06 1.824614e-05 1.811423e-06
[7720,] 1.253592e-05 2.208147e-05 3.878846e-06
[7721,] 5.682541e-06 1.826608e-05 1.810937e-06
[7722,] 5.702398e-06 1.844353e-05 1.810106e-06
[7723,] 5.412839e-06 1.864142e-05 1.745583e-06
[7724,] 5.782823e-06 1.984373e-05 1.774741e-06
[7725,] 9.063433e-06 2.183548e-05 3.087083e-06
[7726,] 5.799374e-06 2.209274e-05 1.766322e-06
[7727,] 5.702946e-06 2.060705e-05 1.762380e-06
[7728,] 5.778291e-06 2.250305e-05 1.832010e-06
[7729,] 5.865378e-06 2.121361e-05 1.778762e-06
[7730,] 5.840108e-06 1.907900e-05 1.798758e-06
[7731,] 5.988502e-06 1.942415e-05 1.871055e-06
[7732,] 5.671610e-06 1.910969e-05 1.771461e-06
[7733,] 5.988462e-06 1.941003e-05 1.871385e-06
[7734,] 5.966550e-06 1.938002e-05 1.867186e-06
[7735,] 5.997060e-06 1.949345e-05 1.836577e-06
[7736,] 6.003751e-06 1.939933e-05 1.875123e-06
[7737,] 6.295669e-06 1.968348e-05 1.934202e-06
[7738,] 5.818488e-06 1.764874e-05 1.853355e-06
[7739,] 6.028208e-06 1.971463e-05 1.873367e-06
[7740,] 5.820588e-06 1.928306e-05 1.798858e-06
[7741,] 6.081711e-06 1.976194e-05 1.884051e-06
[7742,] 6.094074e-06 1.929322e-05 1.859183e-06
[7743,] 6.122327e-06 1.941000e-05 1.862444e-06
[7744,] 5.507051e-06 1.735776e-05 1.758530e-06
[7745,] 6.197532e-06 1.913970e-05 1.883733e-06
[7746,] 5.895480e-06 1.972455e-05 1.807023e-06
[7747,] 6.541877e-06 1.946081e-05 1.947761e-06
[7748,] 6.223490e-06 1.677107e-05 2.040085e-06
[7749,] 7.590025e-06 2.071795e-05 2.493461e-06
[7750,] 7.819870e-06 2.267263e-05 2.915812e-06
[7751,] 5.922445e-06 1.985135e-05 1.798160e-06
[7752,] 6.286296e-06 2.451351e-05 2.324909e-06
[7753,] 6.435869e-06 1.742685e-05 2.008238e-06
[7754,] 1.059630e-05 2.187048e-05 3.336351e-06
[7755,] 5.850167e-06 2.092096e-05 1.776050e-06
[7756,] 6.373060e-06 2.009299e-05 1.941927e-06
[7757,] 6.366422e-06 2.078626e-05 1.979647e-06
[7758,] 6.671105e-06 1.739265e-05 2.073734e-06
[7759,] 6.611820e-06 1.742994e-05 2.054179e-06
[7760,] 6.569962e-06 1.759335e-05 1.988738e-06
[7761,] 6.412293e-06 2.003059e-05 1.952418e-06
[7762,] 6.247445e-06 1.717576e-05 2.040916e-06
[7763,] 5.808535e-06 1.933054e-05 1.785330e-06
[7764,] 5.464642e-06 1.713833e-05 1.760070e-06
[7765,] 6.436376e-06 2.140680e-05 1.930485e-06
[7766,] 6.659377e-06 1.755473e-05 2.048180e-06
[7767,] 6.287798e-06 2.219592e-05 1.877311e-06
[7768,] 1.581697e-05 2.246914e-05 4.681283e-06
[7769,] 6.564783e-06 2.463826e-05 2.488187e-06
[7770,] 6.307174e-06 1.741060e-05 1.950936e-06
[7771,] 6.680290e-06 2.631451e-05 1.891816e-06
[7772,] 5.935332e-06 1.734972e-05 1.860984e-06
[7773,] 6.586320e-06 2.224568e-05 1.933139e-06
[7774,] 5.935730e-06 1.968750e-05 1.815986e-06
[7775,] 6.698733e-06 2.434622e-05 1.911626e-06
[7776,] 6.726706e-06 2.410132e-05 1.919390e-06
[7777,] 5.772483e-06 2.136186e-05 1.775289e-06
[7778,] 5.442186e-06 1.644343e-05 1.779261e-06
[7779,] 5.402750e-06 2.024992e-05 1.751090e-06
[7780,] 5.952232e-06 2.018660e-05 1.811635e-06
[7781,] 5.704837e-06 1.681454e-05 1.816663e-06
[7782,] 6.139879e-06 2.237184e-05 1.848794e-06
[7783,] 5.364349e-06 1.857886e-05 1.751302e-06
[7784,] 5.446993e-06 1.727995e-05 1.758994e-06
[7785,] 5.613671e-06 2.133035e-05 1.761192e-06
[7786,] 5.709660e-06 2.577848e-05 1.763721e-06
[7787,] 5.738754e-06 3.202543e-05 1.760219e-06
[7788,] 5.386481e-06 1.934768e-05 1.750298e-06
[7789,] 6.541514e-06 1.703928e-05 2.114319e-06
[7790,] 6.100038e-06 1.750855e-05 2.060862e-06
[7791,] 8.089523e-06 2.114756e-05 2.674653e-06
[7792,] 5.595604e-06 1.879106e-05 1.791397e-06
[7793,] 6.703704e-06 1.823406e-05 2.082676e-06
[7794,] 6.128356e-06 1.891346e-05 2.164695e-06
[7795,] 6.195413e-06 1.799099e-05 2.135425e-06
[7796,] 5.680312e-06 1.811310e-05 1.933383e-06
[7797,] 6.677619e-06 2.114699e-05 1.980427e-06
[7798,] 5.375245e-06 2.396190e-05 1.856905e-06
[7799,] 5.582835e-06 1.795384e-05 1.802069e-06
[7800,] 5.364482e-06 2.314315e-05 1.831372e-06
[7801,] 6.758499e-06 2.094277e-05 1.999963e-06
[7802,] 6.017453e-06 2.253651e-05 1.829991e-06
[7803,] 5.568720e-06 2.247348e-05 1.995456e-06
[7804,] 6.080830e-06 1.857866e-05 1.903311e-06
[7805,] 5.826096e-06 2.252051e-05 1.799457e-06
[7806,] 7.958515e-06 2.095856e-05 2.383318e-06
[7807,] 5.691573e-06 2.837498e-05 2.082274e-06
[7808,] 5.755120e-06 1.675272e-05 1.846758e-06
[7809,] 6.552643e-06 1.677678e-05 2.207382e-06
[7810,] 6.484068e-06 2.005585e-05 1.970442e-06
[7811,] 6.188149e-06 1.909433e-05 1.926636e-06
[7812,] 6.795586e-06 1.718705e-05 2.347751e-06
[7813,] 5.518711e-06 2.510628e-05 1.990920e-06
[7814,] 7.279060e-06 2.521463e-05 2.108152e-06
[7815,] 6.268393e-06 1.881941e-05 2.246839e-06
[7816,] 6.855091e-06 2.152796e-05 2.041861e-06
[7817,] 5.720954e-06 2.294196e-05 2.090430e-06
[7818,] 7.288573e-06 2.196528e-05 2.173548e-06
[7819,] 5.979503e-06 1.709820e-05 1.939718e-06
[7820,] 3.614393e-05 1.669477e-05 1.107179e-05
[7821,] 3.553562e-05 1.733392e-05 9.356367e-06
[7822,] 1.202147e-05 2.236854e-05 3.690382e-06
[7823,] 5.044127e-05 1.723892e-05 1.315163e-05
[7824,] 4.848392e-05 1.770923e-05 1.206255e-05
[7825,] 3.395665e-05 1.767461e-05 8.773822e-06
[7826,] 1.820384e-05 1.746948e-05 4.960327e-06
[7827,] 2.266766e-05 1.704142e-05 6.223001e-06
[7828,] 2.809024e-05 1.900690e-05 6.398808e-06
[7829,] 2.036947e-05 4.450588e-05 3.290055e-06
[7830,] 2.149421e-05 2.047447e-05 4.853678e-06
[7831,] 4.610264e-05 4.159686e-05 6.861818e-06
[7832,] 4.137531e-05 1.986348e-05 9.346356e-06
[7833,] 2.303813e-05 1.828914e-05 5.827372e-06
[7834,] 2.425838e-05 1.717495e-05 6.640144e-06
[7835,] 2.717625e-05 1.701634e-05 7.794650e-06
[7836,] 5.695188e-05 2.355655e-05 1.031010e-05
[7837,] 6.144237e-05 3.368204e-05 4.594416e-05
[7838,] 7.105337e-06 2.237749e-05 2.793061e-06
[7839,] 1.033184e-05 2.004414e-05 2.727135e-06
[7840,] 6.796512e-06 1.714504e-05 2.175938e-06
[7841,] 1.565959e-05 1.686285e-05 4.400166e-06
[7842,] 2.180168e-05 1.639619e-05 6.738429e-06
[7843,] 5.724300e-05 1.898201e-05 1.293796e-05
[7844,] 3.217636e-05 1.698641e-05 8.242781e-06
[7845,] 3.948120e-05 1.724628e-05 9.634904e-06
[7846,] 4.664358e-05 1.762177e-05 1.081405e-05
[7847,] 1.645298e-05 1.734304e-05 5.547827e-06
[7848,] 2.196350e-05 2.185633e-05 4.838029e-06
[7849,] 2.287762e-05 1.891271e-05 5.569659e-06
[7850,] 1.987384e-05 2.036989e-05 4.717904e-06
[7851,] 1.307634e-05 1.768451e-05 3.497096e-06
[7852,] 1.528144e-05 1.641819e-05 4.833596e-06
[7853,] 9.802456e-06 1.763172e-05 3.390992e-06
[7854,] 2.007225e-05 2.160508e-05 6.517740e-06
[7855,] 6.009349e-06 1.804426e-05 2.041255e-06
[7856,] 1.113367e-05 2.157215e-05 3.732426e-06
[7857,] 5.679484e-06 1.917166e-05 1.881997e-06
[7858,] 9.718690e-06 1.889264e-05 3.093796e-06
[7859,] 9.426434e-06 1.654128e-05 2.853770e-06
[7860,] 8.333176e-06 1.779988e-05 2.506915e-06
[7861,] 9.457550e-06 2.346903e-05 3.411714e-06
[7862,] 7.854668e-06 1.744658e-05 2.714192e-06
[7863,] 9.537196e-06 2.468449e-05 3.646158e-06
[7864,] 9.310287e-06 2.294157e-05 3.262824e-06
[7865,] 1.699139e-05 2.142599e-05 4.742232e-06
[7866,] 8.519517e-06 1.664694e-05 2.611613e-06
[7867,] 6.678058e-06 2.099430e-05 2.273895e-06
[7868,] 9.409138e-06 2.296230e-05 3.314765e-06
[7869,] 9.682875e-06 1.645409e-05 3.016648e-06
[7870,] 1.014732e-05 1.663548e-05 3.399828e-06
[7871,] 9.714436e-06 2.306243e-05 3.474215e-06
[7872,] 8.859363e-06 2.685399e-05 4.018831e-06
[7873,] 8.674583e-06 1.796043e-05 3.163704e-06
[7874,] 1.056737e-05 2.187433e-05 3.539445e-06
[7875,] 5.817508e-06 2.063047e-05 1.929950e-06
[7876,] 8.851723e-06 1.700474e-05 3.050240e-06
[7877,] 7.169890e-06 1.958601e-05 2.627858e-06
[7878,] 7.833747e-06 1.863207e-05 2.824674e-06
[7879,] 9.719244e-06 3.551291e-05 4.453265e-06
[7880,] 9.700611e-06 3.612069e-05 4.464184e-06
[7881,] 7.181545e-06 2.108870e-05 2.716932e-06
[7882,] 7.973131e-06 2.910748e-05 3.598337e-06
[7883,] 7.848040e-06 2.097322e-05 3.048898e-06
[7884,] 7.372771e-06 1.811410e-05 2.593120e-06
[7885,] 8.548786e-06 1.835701e-05 3.164425e-06
[7886,] 8.088797e-06 1.716760e-05 2.599602e-06
[7887,] 9.174090e-06 2.267002e-05 3.169367e-06
[7888,] 7.137405e-06 2.106994e-05 2.256631e-06
[7889,] 5.901106e-06 2.078856e-05 1.977726e-06
[7890,] 9.616882e-06 1.900430e-05 3.129621e-06
[7891,] 9.572671e-06 2.034637e-05 3.410922e-06
[7892,] 9.668538e-06 1.900912e-05 3.149658e-06
[7893,] 8.547208e-06 2.135160e-05 3.467097e-06
[7894,] 9.738301e-06 1.888070e-05 3.172128e-06
[7895,] 9.604426e-06 1.909681e-05 3.166086e-06
[7896,] 7.231327e-06 1.973833e-05 2.674050e-06
[7897,] 6.915287e-06 1.940775e-05 2.506989e-06
[7898,] 7.204866e-06 1.806417e-05 2.099410e-06
[7899,] 6.391491e-06 1.662478e-05 2.072983e-06
[7900,] 9.095614e-06 2.270310e-05 3.185591e-06
[7901,] 1.330088e-05 2.109483e-05 4.619212e-06
[7902,] 5.384736e-06 1.646325e-05 1.753373e-06
[7903,] 5.361524e-06 1.646624e-05 1.742109e-06
[7904,] 6.533578e-06 2.162147e-05 2.089685e-06
[7905,] 5.629199e-06 2.180690e-05 1.880407e-06
[7906,] 8.660055e-06 1.843195e-05 2.854699e-06
[7907,] 5.913370e-06 1.799854e-05 1.909361e-06
[7908,] 9.887829e-06 1.939175e-05 3.152939e-06
[7909,] 5.322144e-06 5.400059e-05 1.871960e-06
[7910,] 8.546717e-06 2.344717e-05 2.999642e-06
[7911,] 7.162751e-06 4.096971e-05 3.411472e-06
[7912,] 7.176791e-06 4.161247e-05 3.437152e-06
[7913,] 7.360127e-06 4.793736e-05 3.728994e-06
[7914,] 1.047754e-05 2.034596e-05 3.739643e-06
[7915,] 5.384823e-06 5.592967e-05 1.817481e-06
[7916,] 8.724036e-06 2.243217e-05 3.014903e-06
[7917,] 8.578178e-06 2.590112e-05 3.342142e-06
[7918,] 9.517034e-06 2.421896e-05 4.062401e-06
[7919,] 8.717542e-06 2.204181e-05 3.409667e-06
[7920,] 8.086355e-06 2.561412e-05 2.342359e-06
[7921,] 3.891397e-05 2.163426e-05 1.512770e-05
[7922,] 8.580309e-06 1.884755e-05 2.670722e-06
[7923,] 7.869239e-06 1.938920e-05 2.228385e-06
[7924,] 1.260328e-05 2.085643e-05 4.265675e-06
[7925,] 7.242961e-06 2.578666e-05 1.971057e-06
[7926,] 1.186537e-05 1.790025e-05 3.254572e-06
[7927,] 2.502257e-05 2.053857e-05 9.813681e-06
[7928,] 5.295969e-06 6.171222e-05 1.959055e-06
[7929,] 9.702241e-06 2.238069e-05 3.447975e-06
[7930,] 7.799813e-06 5.353032e-05 1.848931e-06
[7931,] 3.850679e-05 2.093816e-05 1.397929e-05
[7932,] 3.806999e-05 2.111067e-05 1.414474e-05
[7933,] 1.137014e-05 2.011771e-05 4.180011e-06
[7934,] 1.110339e-05 2.012591e-05 4.075670e-06
[7935,] 3.982812e-05 2.146263e-05 1.886175e-05
[7936,] 4.685855e-05 2.485209e-05 7.783561e-06
[7937,] 1.273666e-05 2.166400e-05 5.126041e-06
[7938,] 1.121514e-05 1.943177e-05 3.682832e-06
[7939,] 2.377351e-05 2.184798e-05 1.043655e-05
[7940,] 5.862222e-06 4.010489e-05 1.727484e-06
[7941,] 4.496437e-05 2.088189e-05 1.543912e-05
[7942,] 1.255051e-05 2.004732e-05 4.157066e-06
[7943,] 2.307661e-05 1.896447e-05 7.327882e-06
[7944,] 1.160100e-05 1.918144e-05 3.771825e-06
[7945,] 1.181874e-05 1.940719e-05 3.909956e-06
[7946,] 1.234111e-05 2.431389e-05 5.567057e-06
[7947,] 9.133296e-06 2.286753e-05 2.795862e-06
[7948,] 5.665367e-06 1.698655e-05 1.878666e-06
[7949,] 9.497947e-06 1.993125e-05 3.644814e-06
[7950,] 6.092325e-06 5.173962e-05 1.747784e-06
[7951,] 9.559148e-06 8.290338e-05 6.445615e-06
[7952,] 8.625419e-06 2.095624e-05 2.873525e-06
[7953,] 6.876237e-06 2.240788e-05 2.663325e-06
[7954,] 6.345190e-06 2.313787e-05 2.413626e-06
[7955,] 1.008590e-05 2.236575e-05 3.594275e-06
[7956,] 9.900160e-06 2.722330e-05 4.578919e-06
[7957,] 5.520255e-06 3.247364e-05 1.756617e-06
[7958,] 9.764654e-06 2.277482e-05 3.422657e-06
[7959,] 9.645120e-06 2.269868e-05 3.340571e-06
[7960,] 9.270179e-06 2.318444e-05 3.118936e-06
[7961,] 5.431886e-06 1.652918e-05 1.752836e-06
[7962,] 5.708596e-06 2.259222e-05 1.908113e-06
[7963,] 7.949671e-06 1.812923e-05 2.592127e-06
[7964,] 6.963780e-06 2.035420e-05 2.218408e-06
[7965,] 1.104546e-05 1.096793e-04 2.605106e-06
[7966,] 5.599090e-06 4.573894e-05 1.947428e-06
[7967,] 7.232668e-06 2.048516e-05 2.232762e-06
[7968,] 9.869948e-06 2.316454e-05 2.724382e-06
[7969,] 6.602253e-06 2.148733e-05 2.343530e-06
[7970,] 6.315036e-06 2.041968e-05 2.197507e-06
[7971,] 9.464137e-06 1.796748e-05 2.760816e-06
[7972,] 1.526185e-05 1.742074e-05 4.776077e-06
[7973,] 8.061484e-06 1.944165e-05 3.030628e-06
[7974,] 6.294229e-06 2.206184e-05 1.833085e-06
[7975,] 9.154564e-06 2.261073e-05 3.029866e-06
[7976,] 8.405445e-06 2.096448e-05 2.972028e-06
[7977,] 1.262067e-05 1.823795e-05 3.458607e-06
[7978,] 8.531420e-06 3.663531e-05 2.990814e-06
[7979,] 1.581701e-05 2.297618e-05 6.972178e-06
[7980,] 6.750237e-06 2.286522e-05 2.234844e-06
[7981,] 8.545743e-06 2.256503e-05 3.014850e-06
[7982,] 1.187901e-05 1.651678e-05 3.607571e-06
[7983,] 1.108323e-05 1.652489e-05 3.415510e-06
[7984,] 1.220782e-05 1.838089e-05 4.462223e-06
[7985,] 1.128964e-05 2.383238e-05 4.556378e-06
[7986,] 5.353452e-06 2.958890e-05 1.782572e-06
[7987,] 1.105599e-05 1.657435e-05 3.374261e-06
[7988,] 6.590399e-06 2.039436e-05 2.199625e-06
[7989,] 1.118051e-05 1.656267e-05 3.380095e-06
[7990,] 1.083568e-05 1.708482e-05 3.203464e-06
[7991,] 1.094322e-05 1.657804e-05 3.315432e-06
[7992,] 7.715189e-06 2.950185e-05 2.919078e-06
[7993,] 7.738484e-06 2.712315e-05 2.871095e-06
[7994,] 7.727669e-06 3.172837e-05 2.916570e-06
[7995,] 7.729072e-06 2.849289e-05 2.854910e-06
[7996,] 7.685202e-06 3.358110e-05 2.867595e-06
[7997,] 7.673592e-06 3.605574e-05 2.823087e-06
[7998,] 7.710819e-06 3.854051e-05 3.023393e-06
[7999,] 7.754671e-06 3.304759e-05 2.686612e-06
[8000,] 7.708256e-06 4.485694e-05 2.788458e-06
[8001,] 7.637280e-06 7.577241e-05 3.191891e-06
[8002,] 7.901461e-06 3.153751e-05 2.560115e-06
[8003,] 7.645736e-06 5.744881e-05 2.997613e-06
[8004,] 7.658617e-06 7.499631e-05 3.066386e-06
[8005,] 7.655067e-06 7.019172e-05 3.042354e-06
[8006,] 1.121848e-05 3.688308e-05 6.290685e-06
[8007,] 7.617194e-06 1.871375e-05 2.462843e-06
[8008,] 1.811772e-05 2.094011e-05 6.931979e-06
[8009,] 7.824396e-06 2.395281e-05 2.671291e-06
[8010,] 1.618752e-05 1.644830e-05 4.494319e-06
[8011,] 7.655317e-06 1.751256e-05 2.523894e-06
[8012,] 7.602213e-06 1.681435e-05 2.448385e-06
[8013,] 7.591122e-06 1.715038e-05 2.452165e-06
[8014,] 1.680363e-05 1.727299e-05 4.991493e-06
[8015,] 1.709072e-05 1.704858e-05 5.110640e-06
[8016,] 7.967457e-06 2.241367e-05 2.725940e-06
[8017,] 1.686882e-05 1.834973e-05 5.337113e-06
[8018,] 7.927305e-06 2.245503e-05 2.613170e-06
[8019,] 1.298623e-05 2.224738e-05 5.036941e-06
[8020,] 1.217147e-05 2.375621e-05 3.646830e-06
[8021,] 7.992353e-06 2.257319e-05 2.745348e-06
[8022,] 8.189565e-06 2.369600e-05 2.926601e-06
[8023,] 5.868863e-06 2.102952e-05 1.981019e-06
[8024,] 7.657341e-06 1.701867e-05 2.459708e-06
[8025,] 7.958149e-06 2.102476e-05 2.656099e-06
[8026,] 7.918137e-06 2.112214e-05 2.638502e-06
[8027,] 7.774387e-06 4.681178e-05 2.935641e-06
[8028,] 8.938617e-06 3.340352e-05 2.344467e-06
[8029,] 4.125982e-05 2.065902e-05 1.349554e-05
[8030,] 9.789468e-06 2.005358e-05 3.182250e-06
[8031,] 2.397915e-05 1.696518e-05 7.835599e-06
[8032,] 7.180428e-05 5.410565e-05 9.177000e-06
[8033,] 6.798774e-05 4.180616e-05 8.665709e-06
[8034,] 8.529710e-05 4.518536e-05 1.126241e-05
[8035,] 8.757958e-05 4.700275e-05 1.128535e-05
[8036,] 9.063561e-05 4.399587e-05 1.196273e-05
[8037,] 2.750029e-05 2.475057e-05 6.728025e-06
[8038,] 3.273037e-05 2.600240e-05 7.476410e-06
[8039,] 8.298127e-05 5.523087e-05 1.020905e-05
[8040,] 8.590980e-05 4.713971e-05 1.113373e-05
[8041,] 8.491384e-05 3.231743e-05 1.353644e-05
[8042,] 7.178960e-05 3.417066e-05 9.887869e-06
[8043,] 8.043119e-05 3.328346e-05 1.272599e-05
[8044,] 8.971099e-05 3.175301e-05 1.432129e-05
[8045,] 8.438850e-05 3.232366e-05 1.346104e-05
[8046,] 8.451519e-05 3.235782e-05 1.347172e-05
[8047,] 1.136411e-04 2.149568e-05 2.162674e-05
[8048,] 1.084921e-05 1.886361e-05 3.044551e-06
[8049,] 7.702782e-05 3.261560e-05 1.095881e-05
[8050,] 8.575312e-06 1.726077e-05 2.868386e-06
[8051,] 3.046072e-05 2.261985e-05 7.079069e-06
[8052,] 9.378741e-05 4.093813e-05 1.302057e-05
[8053,] 2.773997e-05 2.356597e-05 7.130104e-06
[8054,] 5.239838e-05 1.766680e-05 1.165833e-05
[8055,] 1.318401e-04 1.785835e-05 2.581765e-05
[8056,] 3.537347e-05 2.488478e-05 7.934169e-06
[8057,] 7.312755e-06 2.206663e-05 2.235763e-06
[8058,] 7.451043e-06 2.123799e-05 2.327642e-06
[8059,] 1.181881e-05 1.696244e-05 3.823525e-06
[8060,] 1.076214e-05 2.037933e-05 3.515452e-06
[8061,] 1.809729e-05 2.098280e-05 7.304269e-06
[8062,] 3.331129e-05 2.443361e-05 8.062722e-06
[8063,] 9.047118e-06 2.287468e-05 3.036469e-06
[8064,] 5.540529e-06 1.871268e-05 1.731639e-06
[8065,] 6.667668e-06 1.781078e-05 2.147735e-06
[8066,] 3.815161e-05 1.975859e-05 9.374924e-06
[8067,] 8.366788e-06 2.517677e-05 2.899338e-06
[8068,] 8.542823e-06 1.650868e-05 2.784509e-06
[8069,] 8.726841e-06 1.711164e-05 3.004594e-06
[8070,] 8.390607e-06 2.173808e-05 2.745914e-06
[8071,] 9.537718e-06 1.645059e-05 3.063614e-06
[8072,] 4.990429e-05 1.973104e-05 1.191683e-05
[8073,] 8.745179e-06 1.662870e-05 2.890643e-06
[8074,] 8.367592e-06 2.106264e-05 2.763347e-06
[8075,] 8.363891e-06 2.462554e-05 2.801881e-06
[8076,] 8.832558e-06 1.640527e-05 2.790439e-06
[8077,] 8.966191e-06 1.680435e-05 3.023753e-06
[8078,] 8.315881e-06 2.435048e-05 2.726031e-06
[8079,] 8.550601e-06 2.268629e-05 2.765707e-06
[8080,] 1.423770e-05 1.744318e-05 4.123449e-06
[8081,] 1.544469e-05 2.091289e-05 5.061792e-06
[8082,] 8.390430e-06 1.637777e-05 2.686528e-06
[8083,] 8.723952e-06 2.491141e-05 2.621160e-06
[8084,] 7.904342e-06 1.784661e-05 2.534878e-06
[8085,] 8.896228e-06 1.665485e-05 2.723840e-06
[8086,] 1.668045e-05 1.966081e-05 6.123900e-06
[8087,] 1.645664e-05 1.987124e-05 6.149796e-06
[8088,] 6.251932e-06 1.706974e-05 2.072957e-06
[8089,] 5.959826e-06 2.110634e-05 1.951801e-06
[8090,] 6.648605e-06 1.689690e-05 2.200865e-06
[8091,] 5.804497e-06 2.628327e-05 1.946015e-06
[8092,] 6.473529e-06 1.751944e-05 2.188489e-06
[8093,] 1.973181e-05 2.202086e-05 9.228616e-06
[8094,] 1.079771e-05 2.263103e-05 3.352918e-06
[8095,] 7.845836e-06 1.829859e-05 2.447271e-06
[8096,] 9.675162e-06 1.721814e-05 3.373352e-06
[8097,] 7.850274e-06 1.799561e-05 2.452879e-06
[8098,] 7.891830e-06 1.791364e-05 2.460576e-06
[8099,] 8.979775e-06 1.640119e-05 2.888408e-06
[8100,] 1.062101e-05 2.212106e-05 3.353444e-06
[8101,] 1.020681e-05 1.651230e-05 3.060922e-06
[8102,] 9.586352e-06 1.724814e-05 2.740582e-06
[8103,] 6.651434e-06 1.647315e-05 2.154205e-06
[8104,] 1.044126e-05 2.180080e-05 3.241259e-06
[8105,] 9.714743e-06 1.764967e-05 2.717883e-06
[8106,] 1.022505e-05 2.146506e-05 3.221270e-06
[8107,] 7.605984e-06 1.962579e-05 2.550113e-06
[8108,] 7.782527e-06 2.084917e-05 2.482348e-06
[8109,] 9.953002e-06 1.755945e-05 2.776415e-06
[8110,] 8.003717e-06 1.647982e-05 2.533861e-06
[8111,] 1.418761e-05 2.039317e-05 4.023598e-06
[8112,] 8.096086e-06 1.686450e-05 2.658267e-06
[8113,] 7.562401e-06 2.190037e-05 2.571778e-06
[8114,] 9.104633e-06 1.989346e-05 3.163487e-06
[8115,] 1.527116e-05 2.407739e-05 5.996172e-06
[8116,] 8.773390e-06 1.958787e-05 2.741713e-06
[8117,] 6.957890e-05 2.160475e-05 3.358704e-05
[8118,] 2.472975e-05 2.529028e-05 1.270583e-05
[8119,] 3.615591e-05 2.028106e-05 1.135530e-05
[8120,] 2.626433e-05 2.218380e-05 1.008824e-05
[8121,] 3.852647e-05 3.227485e-05 2.568595e-05
[8122,] 6.070740e-05 2.706557e-05 4.085103e-05
[8123,] 8.308121e-05 2.219114e-05 3.917404e-05
[8124,] 8.779762e-05 2.203831e-05 4.099349e-05
[8125,] 3.343816e-05 1.613298e-04 6.669411e-05
[8126,] 9.919236e-06 2.397120e-05 3.251802e-06
[8127,] 7.856884e-06 2.611347e-05 3.296566e-06
[8128,] 2.588634e-05 9.897853e-05 2.780679e-05
[8129,] 2.520569e-05 2.447694e-05 1.187627e-05
[8130,] 8.050334e-06 2.710019e-05 3.447703e-06
[8131,] 6.473762e-06 2.715853e-05 2.655929e-06
[8132,] 1.116378e-05 2.187008e-05 3.802821e-06
[8133,] 2.055691e-05 1.355559e-04 2.107286e-05
[8134,] 6.558807e-06 1.261359e-04 2.738643e-06
[8135,] 6.289679e-06 3.237816e-05 2.657534e-06
[8136,] 4.050996e-05 1.493999e-04 6.085787e-05
[8137,] 7.227641e-06 2.200319e-05 2.421041e-06
[8138,] 1.852494e-05 2.177320e-05 6.350092e-06
[8139,] 6.418698e-06 3.424819e-05 2.785702e-06
[8140,] 8.565527e-05 2.064666e-05 2.905879e-05
[8141,] 1.049207e-05 2.192856e-05 3.534897e-06
[8142,] 1.179479e-05 2.152702e-05 4.036609e-06
[8143,] 6.780733e-06 2.882777e-05 1.834514e-06
[8144,] 1.157100e-05 3.405103e-05 3.818799e-06
[8145,] 1.103466e-05 2.411441e-05 4.427928e-06
[8146,] 1.390913e-05 2.099899e-05 6.002610e-06
[8147,] 7.360318e-06 3.587942e-05 3.180578e-06
[8148,] 7.776290e-06 3.453843e-05 3.446219e-06
[8149,] 7.873383e-06 2.147189e-05 2.800794e-06
[8150,] 1.520420e-05 2.140945e-05 4.484855e-06
[8151,] 9.351649e-06 2.194898e-05 3.891582e-06
[8152,] 5.576475e-06 2.255976e-05 1.902628e-06
[8153,] 7.689508e-06 2.402728e-05 2.955265e-06
[8154,] 7.696934e-06 2.172013e-05 2.750876e-06
[8155,] 7.385201e-06 2.018510e-05 2.734330e-06
[8156,] 6.148293e-06 1.856685e-05 2.045431e-06
[8157,] 7.800706e-06 2.165005e-05 2.787615e-06
[8158,] 8.278644e-06 2.039985e-05 2.856760e-06
[8159,] 1.552002e-05 1.973226e-05 6.505373e-06
[8160,] 8.094264e-06 2.033140e-05 2.777166e-06
[8161,] 8.240044e-06 2.040475e-05 2.843389e-06
[8162,] 8.251653e-06 2.014415e-05 2.789213e-06
[8163,] 8.032177e-06 1.873311e-05 2.679001e-06
[8164,] 8.029613e-06 2.142758e-05 2.859115e-06
[8165,] 8.016493e-06 1.872443e-05 2.620976e-06
[8166,] 8.007442e-06 1.873022e-05 2.570911e-06
[8167,] 7.514735e-06 1.789888e-05 2.466136e-06
[8168,] 1.209577e-05 1.989910e-05 4.889620e-06
[8169,] 2.231933e-05 2.280686e-05 9.596669e-06
[8170,] 7.398124e-06 1.789587e-05 2.426114e-06
[8171,] 7.259390e-06 2.036494e-05 2.391625e-06
[8172,] 7.396451e-06 1.786009e-05 2.432803e-06
[8173,] 7.639640e-06 1.785416e-05 2.508646e-06
[8174,] 7.586582e-06 1.784836e-05 2.486810e-06
[8175,] 7.544169e-06 1.784940e-05 2.473947e-06
[8176,] 1.711313e-05 1.707601e-05 5.374199e-06
[8177,] 7.428488e-06 1.784928e-05 2.436401e-06
[8178,] 6.444759e-06 1.820841e-05 1.938435e-06
[8179,] 7.714507e-06 1.943888e-05 2.666740e-06
[8180,] 8.930579e-06 2.470745e-05 2.516938e-06
[8181,] 1.422406e-05 2.042608e-05 4.955440e-06
[8182,] 8.691162e-06 2.432481e-05 2.485107e-06
[8183,] 2.409080e-05 2.163392e-05 9.360038e-06
[8184,] 7.609944e-06 1.706804e-05 2.583637e-06
[8185,] 1.934634e-05 2.404273e-05 8.364316e-06
[8186,] 1.481548e-05 1.896109e-05 4.808750e-06
[8187,] 1.927428e-05 1.912958e-05 6.450030e-06
[8188,] 1.376849e-05 1.915251e-05 4.128958e-06
[8189,] 1.489119e-05 1.925380e-05 4.402669e-06
[8190,] 7.694466e-06 1.744391e-05 2.661213e-06
[8191,] 1.423022e-05 1.973379e-05 3.931102e-06
[8192,] 9.066717e-06 1.891391e-05 2.707407e-06
[8193,] 6.799064e-06 1.798664e-05 2.017914e-06
[8194,] 9.993803e-06 2.301495e-05 2.779052e-06
[8195,] 2.266054e-05 2.124128e-05 8.201211e-06
[8196,] 7.404746e-06 2.066338e-05 2.397734e-06
[8197,] 7.456533e-06 2.061113e-05 2.413064e-06
[8198,] 1.306567e-05 2.002575e-05 4.088074e-06
[8199,] 7.430170e-06 2.065146e-05 2.404406e-06
[8200,] 1.043427e-05 2.260372e-05 2.886715e-06
[8201,] 8.195864e-06 1.942008e-05 2.282114e-06
[8202,] 1.429774e-04 2.129333e-05 4.231898e-05
[8203,] 7.527379e-06 2.034562e-05 2.488366e-06
[8204,] 7.385424e-06 2.064044e-05 2.394034e-06
[8205,] 7.410655e-06 2.065438e-05 2.399534e-06
[8206,] 7.464410e-06 2.028415e-05 2.464970e-06
[8207,] 7.418348e-06 2.065438e-05 2.401364e-06
[8208,] 6.766679e-06 1.758174e-05 2.031666e-06
[8209,] 7.674438e-06 1.681248e-05 2.571506e-06
[8210,] 7.349951e-06 2.067472e-05 2.384190e-06
[8211,] 1.250673e-05 2.001233e-05 3.896033e-06
[8212,] 8.904204e-06 1.943576e-05 2.433141e-06
[8213,] 6.872418e-06 1.753965e-05 2.059853e-06
[8214,] 2.018492e-05 1.915215e-05 6.761326e-06
[8215,] 1.139909e-04 1.851430e-05 3.717759e-05
[8216,] 1.254392e-05 1.994997e-05 3.939905e-06
[8217,] 1.382630e-04 2.114877e-05 4.207942e-05
[8218,] 1.059501e-05 1.989341e-05 3.407104e-06
[8219,] 8.927678e-06 2.375306e-05 2.538413e-06
[8220,] 1.219510e-05 1.844340e-05 3.298003e-06
[8221,] 1.396605e-05 1.975389e-05 3.967935e-06
[8222,] 8.475932e-06 1.951925e-05 2.336954e-06
[8223,] 7.365769e-06 2.157855e-05 2.351238e-06
[8224,] 8.678661e-06 1.941274e-05 2.386302e-06
[8225,] 9.052564e-06 2.456236e-05 2.540860e-06
[8226,] 7.280153e-06 2.090277e-05 2.358122e-06
[8227,] 1.865863e-04 2.127281e-05 5.536599e-05
[8228,] 7.407359e-06 2.069982e-05 2.391304e-06
[8229,] 1.794939e-05 2.218564e-05 5.333681e-06
[8230,] 7.289275e-06 2.066529e-05 2.370555e-06
[8231,] 7.650477e-06 2.053578e-05 2.466807e-06
[8232,] 2.757900e-05 1.952135e-05 1.003968e-05
[8233,] 7.448848e-06 2.069131e-05 2.398851e-06
[8234,] 7.388972e-06 2.066051e-05 2.394089e-06
[8235,] 7.295671e-06 2.059904e-05 2.368906e-06
[8236,] 8.634069e-06 2.012148e-05 2.341403e-06
[8237,] 8.901344e-06 2.427367e-05 2.521567e-06
[8238,] 7.446246e-06 2.028833e-05 2.461362e-06
[8239,] 9.146603e-06 2.425860e-05 2.564222e-06
[8240,] 7.644702e-06 1.690140e-05 2.573938e-06
[8241,] 7.359443e-06 2.090425e-05 2.373939e-06
[8242,] 7.359026e-06 2.086498e-05 2.374927e-06
[8243,] 7.355897e-06 2.081925e-05 2.375480e-06
[8244,] 1.034216e-05 2.327060e-05 2.836523e-06
[8245,] 7.408054e-06 2.082025e-05 2.386853e-06
[8246,] 7.398041e-06 2.081377e-05 2.384849e-06
[8247,] 7.387538e-06 2.081377e-05 2.382534e-06
[8248,] 7.419931e-06 2.071685e-05 2.399063e-06
[8249,] 7.443394e-06 2.067379e-05 2.406640e-06
[8250,] 7.951885e-06 1.671394e-05 2.653112e-06
[8251,] 8.600936e-06 1.958634e-05 2.360053e-06
[8252,] 2.680905e-05 1.940622e-05 9.582133e-06
[8253,] 1.221613e-05 1.991419e-05 3.868938e-06
[8254,] 7.639083e-06 1.680748e-05 2.557645e-06
[8255,] 7.285053e-06 2.073335e-05 2.363307e-06
[8256,] 7.313323e-06 2.071427e-05 2.369768e-06
[8257,] 1.360057e-05 1.989765e-05 3.845568e-06
[8258,] 8.764501e-06 1.936609e-05 2.406920e-06
[8259,] 2.204618e-05 2.122545e-05 7.939211e-06
[8260,] 2.164057e-05 2.120445e-05 7.750853e-06
[8261,] 7.362781e-06 2.070858e-05 2.380731e-06
[8262,] 7.321677e-06 2.070433e-05 2.371800e-06
[8263,] 1.284148e-05 1.993302e-05 4.041208e-06
[8264,] 1.795919e-04 2.121310e-05 5.366282e-05
[8265,] 1.179616e-05 1.811935e-05 3.255224e-06
[8266,] 7.477832e-06 2.028648e-05 2.468718e-06
[8267,] 5.990157e-06 2.016108e-05 2.116960e-06
[8268,] 1.259441e-05 1.998279e-05 3.938175e-06
[8269,] 9.994820e-06 2.329717e-05 2.767503e-06
[8270,] 1.711554e-05 2.395619e-05 7.175944e-06
[8271,] 7.723421e-06 1.713014e-05 2.634546e-06
[8272,] 8.554013e-06 1.961957e-05 2.348487e-06
[8273,] 2.162282e-05 2.120506e-05 7.744575e-06
[8274,] 1.373657e-05 1.984863e-05 3.900285e-06
[8275,] 6.718982e-06 2.006817e-05 2.289514e-06
[8276,] 1.492995e-05 2.156819e-05 4.709778e-06
[8277,] 2.264830e-05 2.113985e-05 8.064501e-06
[8278,] 7.274901e-06 2.072718e-05 2.361413e-06
[8279,] 7.414706e-06 2.029478e-05 2.453791e-06
[8280,] 9.547220e-06 2.334593e-05 2.677606e-06
[8281,] 2.329164e-05 2.120344e-05 8.413389e-06
[8282,] 1.016168e-05 2.313929e-05 2.806620e-06
[8283,] 8.224283e-06 1.962604e-05 2.278342e-06
[8284,] 7.297436e-06 2.069497e-05 2.367011e-06
[8285,] 1.194530e-05 2.058259e-05 3.535246e-06
[8286,] 1.211436e-05 2.254946e-05 4.471077e-06
[8287,] 1.571593e-05 1.794647e-05 4.056552e-06
[8288,] 7.493966e-06 2.028513e-05 2.468436e-06
[8289,] 2.530390e-05 2.166456e-05 9.906069e-06
[8290,] 7.299060e-06 2.069061e-05 2.367433e-06
[8291,] 7.986645e-06 1.695314e-05 2.709153e-06
[8292,] 7.309231e-06 2.070155e-05 2.369257e-06
[8293,] 1.326669e-05 2.007803e-05 4.115910e-06
[8294,] 1.018939e-05 2.339636e-05 2.801118e-06
[8295,] 1.269792e-05 2.002988e-05 3.974798e-06
[8296,] 7.430533e-06 2.088654e-05 2.389737e-06
[8297,] 4.523263e-05 2.175589e-05 1.260031e-05
[8298,] 7.354237e-06 2.077034e-05 2.376936e-06
[8299,] 1.046657e-05 2.321130e-05 2.863402e-06
[8300,] 2.493129e-05 2.170102e-05 7.694725e-06
[8301,] 7.492103e-06 2.065438e-05 2.419658e-06
[8302,] 7.549738e-06 2.034574e-05 2.495122e-06
[8303,] 1.309948e-05 2.006268e-05 4.073891e-06
[8304,] 1.100966e-05 1.823744e-05 3.367688e-06
[8305,] 8.659330e-06 1.917789e-05 2.395156e-06
[8306,] 1.339691e-05 2.007724e-05 4.157963e-06
[8307,] 7.714315e-06 1.763475e-05 2.482997e-06
```
