## Supplementary material for "Characterization of shared and ancestry-specific signals driving complex traits using multi-ancestry fine-mapping": s1_data.bim

```
5	chr5:74559339:C:A	0	74559339	A	C
5	chr5:74559825:A:G	0	74559825	G	A
5	chr5:74560184:T:C	0	74560184	C	T
5	chr5:74560382:A:G	0	74560382	G	A
5	chr5:74560776:C:T	0	74560776	T	C
5	chr5:74561536:A:G	0	74561536	G	A
5	chr5:74561730:G:A	0	74561730	A	G
5	chr5:74562639:T:G	0	74562639	G	T
5	chr5:74563290:A:G	0	74563290	G	A
5	chr5:74565453:G:A	0	74565453	A	G
5	chr5:74566979:C:T	0	74566979	T	C
5	chr5:74567254:G:T	0	74567254	T	G
5	chr5:74576083:G:A	0	74576083	A	G
5	chr5:74576607:G:A	0	74576607	A	G
5	chr5:74583517:C:T	0	74583517	T	C
5	chr5:74583683:G:A	0	74583683	A	G
5	chr5:74584748:C:G	0	74584748	G	C
5	chr5:74585442:C:T	0	74585442	T	C
5	chr5:74585793:C:T	0	74585793	T	C
5	chr5:74587254:G:A	0	74587254	A	G
5	chr5:74588062:A:G	0	74588062	G	A
5	chr5:74588326:TAA:T	0	74588326	T	TAA
5	chr5:74590754:A:G	0	74590754	G	A
5	chr5:74590866:G:A	0	74590866	A	G
5	chr5:74591483:C:T	0	74591483	T	C
5	chr5:74592325:G:A	0	74592325	A	G
5	chr5:74592792:C:A	0	74592792	A	C
5	chr5:74593361:C:T	0	74593361	T	C
5	chr5:74593379:G:A	0	74593379	A	G
5	chr5:74593424:C:T	0	74593424	T	C
5	chr5:74596161:G:A	0	74596161	A	G
5	chr5:74597866:A:G	0	74597866	G	A
5	chr5:74598088:G:A	0	74598088	A	G
5	chr5:74600529:C:CA	0	74600529	CA	C
5	chr5:74600944:T:C	0	74600944	C	T
5	chr5:74601155:T:C	0	74601155	C	T
5	chr5:74602743:A:G	0	74602743	G	A
5	chr5:74602853:G:A	0	74602853	A	G
5	chr5:74603188:T:C	0	74603188	C	T
5	chr5:74603606:G:A	0	74603606	A	G
5	chr5:74605311:G:A	0	74605311	A	G
5	chr5:74606580:C:T	0	74606580	T	C
5	chr5:74608909:G:A	0	74608909	A	G
5	chr5:74609731:G:C	0	74609731	C	G
5	chr5:74610547:T:C	0	74610547	C	T
5	chr5:74612008:G:A	0	74612008	A	G
5	chr5:74612058:CAAA:C	0	74612058	C	CAAA
5	chr5:74615014:G:C	0	74615014	C	G
5	chr5:74615362:G:A	0	74615362	A	G
5	chr5:74622791:A:G	0	74622791	G	A
5	chr5:74623623:C:T	0	74623623	T	C
5	chr5:74624152:G:A	0	74624152	A	G
5	chr5:74625114:T:A	0	74625114	A	T
5	chr5:74625979:GTT:G	0	74625979	G	GTT
5	chr5:74631048:CA:C	0	74631048	C	CA
5	chr5:74631455:C:T	0	74631455	T	C
5	chr5:74631711:TG:T	0	74631711	T	TG
5	chr5:74631925:C:T	0	74631925	T	C
5	chr5:74631927:C:T	0	74631927	T	C
5	chr5:74631945:G:C	0	74631945	C	G
5	chr5:74634016:T:C	0	74634016	C	T
5	chr5:74634617:C:T	0	74634617	T	C
5	chr5:74634926:C:T	0	74634926	T	C
5	chr5:74635421:T:C	0	74635421	C	T
5	chr5:74636490:T:C	0	74636490	C	T
5	chr5:74636709:T:G	0	74636709	G	T
5	chr5:74636938:A:C	0	74636938	C	A
5	chr5:74637349:A:C	0	74637349	C	A
5	chr5:74637753:T:C	0	74637753	C	T
5	chr5:74637803:G:C	0	74637803	C	G
5	chr5:74638399:A:G	0	74638399	G	A
5	chr5:74638428:G:T	0	74638428	T	G
5	chr5:74638449:A:G	0	74638449	G	A
5	chr5:74639101:C:T	0	74639101	T	C
5	chr5:74639581:T:C	0	74639581	C	T
5	chr5:74639733:CT:C	0	74639733	C	CT
5	chr5:74642029:A:T	0	74642029	T	A
5	chr5:74643440:T:C	0	74643440	C	T
5	chr5:74644474:A:T	0	74644474	T	A
5	chr5:74644605:A:T	0	74644605	T	A
5	chr5:74645170:A:AT	0	74645170	AT	A
5	chr5:74646677:C:T	0	74646677	T	C
5	chr5:74646903:G:A	0	74646903	A	G
5	chr5:74647432:T:C	0	74647432	C	T
5	chr5:74647528:T:C	0	74647528	C	T
5	chr5:74647606:A:G	0	74647606	G	A
5	chr5:74648016:A:G	0	74648016	G	A
5	chr5:74648392:C:T	0	74648392	T	C
5	chr5:74648471:A:C	0	74648471	C	A
5	chr5:74648553:C:CTAT	0	74648553	CTAT	C
5	chr5:74648619:A:G	0	74648619	G	A
5	chr5:74648989:C:T	0	74648989	T	C
5	chr5:74649172:G:A	0	74649172	A	G
5	chr5:74649608:A:G	0	74649608	G	A
5	chr5:74649913:T:A	0	74649913	A	T
5	chr5:74650273:G:A	0	74650273	A	G
5	chr5:74650661:C:G	0	74650661	G	C
5	chr5:74650782:T:C	0	74650782	C	T
5	chr5:74651367:A:G	0	74651367	G	A
5	chr5:74651438:T:C	0	74651438	C	T
5	chr5:74651766:A:G	0	74651766	G	A
5	chr5:74652242:T:C	0	74652242	C	T
5	chr5:74652272:G:A	0	74652272	A	G
5	chr5:74652426:G:A	0	74652426	A	G
5	chr5:74652432:G:T	0	74652432	T	G
5	chr5:74653184:G:A	0	74653184	A	G
5	chr5:74653624:T:C	0	74653624	C	T
5	chr5:74653735:C:T	0	74653735	T	C
5	chr5:74653999:A:G	0	74653999	G	A
5	chr5:74654035:G:A	0	74654035	A	G
5	chr5:74654051:G:A	0	74654051	A	G
5	chr5:74654218:T:TTTACA	0	74654218	TTTACA	T
5	chr5:74654488:C:T	0	74654488	T	C
5	chr5:74654678:C:T	0	74654678	T	C
5	chr5:74654815:G:A	0	74654815	A	G
5	chr5:74654833:T:C	0	74654833	C	T
5	chr5:74654868:C:T	0	74654868	T	C
5	chr5:74655112:AG:A	0	74655112	A	AG
5	chr5:74655408:A:C	0	74655408	C	A
5	chr5:74655642:C:A	0	74655642	A	C
5	chr5:74655796:A:G	0	74655796	G	A
5	chr5:74655908:A:G	0	74655908	G	A
5	chr5:74656940:A:G	0	74656940	G	A
5	chr5:74656979:G:C	0	74656979	C	G
5	chr5:74658927:T:C	0	74658927	C	T
5	chr5:74659948:G:A	0	74659948	A	G
5	chr5:74661030:G:T	0	74661030	T	G
5	chr5:74661115:C:T	0	74661115	T	C
5	chr5:74661316:A:G	0	74661316	G	A
5	chr5:74661799:A:G	0	74661799	G	A
5	chr5:74662141:G:A	0	74662141	A	G
5	chr5:74662381:G:C	0	74662381	C	G
5	chr5:74662420:T:C	0	74662420	C	T
5	chr5:74662508:CT:C	0	74662508	C	CT
5	chr5:74662903:A:C	0	74662903	C	A
5	chr5:74663202:A:G	0	74663202	G	A
5	chr5:74663433:C:T	0	74663433	T	C
5	chr5:74663434:A:G	0	74663434	G	A
5	chr5:74663701:A:G	0	74663701	G	A
5	chr5:74663948:G:A	0	74663948	A	G
5	chr5:74664219:A:G	0	74664219	G	A
5	chr5:74664317:T:C	0	74664317	C	T
5	chr5:74664367:A:G	0	74664367	G	A
5	chr5:74664483:C:T	0	74664483	T	C
5	chr5:74664673:A:G	0	74664673	G	A
5	chr5:74664900:C:T	0	74664900	T	C
5	chr5:74665010:T:C	0	74665010	C	T
5	chr5:74665879:C:T	0	74665879	T	C
5	chr5:74666350:CA:C	0	74666350	C	CA
5	chr5:74666681:C:T	0	74666681	T	C
5	chr5:74667130:A:G	0	74667130	G	A
5	chr5:74667186:A:G	0	74667186	G	A
5	chr5:74667677:A:G	0	74667677	G	A
5	chr5:74668293:T:C	0	74668293	C	T
5	chr5:74668294:G:A	0	74668294	A	G
5	chr5:74668775:T:C	0	74668775	C	T
5	chr5:74668835:A:G	0	74668835	G	A
5	chr5:74669020:A:G	0	74669020	G	A
5	chr5:74669546:C:G	0	74669546	G	C
5	chr5:74669685:A:G	0	74669685	G	A
5	chr5:74670732:C:T	0	74670732	T	C
5	chr5:74670862:C:T	0	74670862	T	C
5	chr5:74672139:C:T	0	74672139	T	C
5	chr5:74672644:C:T	0	74672644	T	C
5	chr5:74673233:A:C	0	74673233	C	A
5	chr5:74673828:A:G	0	74673828	G	A
5	chr5:74674991:A:C	0	74674991	C	A
5	chr5:74675282:A:G	0	74675282	G	A
5	chr5:74675952:A:G	0	74675952	G	A
5	chr5:74676632:G:A	0	74676632	A	G
5	chr5:74676638:T:C	0	74676638	C	T
5	chr5:74676714:T:C	0	74676714	C	T
5	chr5:74676909:C:T	0	74676909	T	C
5	chr5:74677100:T:C	0	74677100	C	T
5	chr5:74677166:T:C	0	74677166	C	T
5	chr5:74677826:C:A	0	74677826	A	C
5	chr5:74678000:C:T	0	74678000	T	C
5	chr5:74678349:A:G	0	74678349	G	A
5	chr5:74678450:A:G	0	74678450	G	A
5	chr5:74678662:C:T	0	74678662	T	C
5	chr5:74678739:A:G	0	74678739	G	A
5	chr5:74678743:A:T	0	74678743	T	A
5	chr5:74679269:G:A	0	74679269	A	G
5	chr5:74679315:G:A	0	74679315	A	G
5	chr5:74679762:C:T	0	74679762	T	C
5	chr5:74680005:C:T	0	74680005	T	C
5	chr5:74681058:C:T	0	74681058	T	C
5	chr5:74681348:G:A	0	74681348	A	G
5	chr5:74681699:G:A	0	74681699	A	G
5	chr5:74681820:T:C	0	74681820	C	T
5	chr5:74682876:G:A	0	74682876	A	G
5	chr5:74683305:T:C	0	74683305	C	T
5	chr5:74683982:A:G	0	74683982	G	A
5	chr5:74684240:C:T	0	74684240	T	C
5	chr5:74684286:C:T	0	74684286	T	C
5	chr5:74684357:A:G	0	74684357	G	A
5	chr5:74684372:T:C	0	74684372	C	T
5	chr5:74684389:C:T	0	74684389	T	C
5	chr5:74684879:T:G	0	74684879	G	T
5	chr5:74685138:GC:G	0	74685138	G	GC
5	chr5:74685837:G:A	0	74685837	A	G
5	chr5:74686133:G:GTCAGTGGT	0	74686133	GTCAGTGGT	G
5	chr5:74686500:C:A	0	74686500	A	C
5	chr5:74686524:C:A	0	74686524	A	C
5	chr5:74686964:G:A	0	74686964	A	G
5	chr5:74687140:T:C	0	74687140	C	T
5	chr5:74688363:G:A	0	74688363	A	G
5	chr5:74688421:A:G	0	74688421	G	A
5	chr5:74688439:G:A	0	74688439	A	G
5	chr5:74688589:C:T	0	74688589	T	C
5	chr5:74688635:A:G	0	74688635	G	A
5	chr5:74688785:C:T	0	74688785	T	C
5	chr5:74689088:A:G	0	74689088	G	A
5	chr5:74689296:C:T	0	74689296	T	C
5	chr5:74689390:A:G	0	74689390	G	A
5	chr5:74689709:T:C	0	74689709	C	T
5	chr5:74690010:CT:C	0	74690010	C	CT
5	chr5:74690085:A:G	0	74690085	G	A
5	chr5:74690364:T:C	0	74690364	C	T
5	chr5:74690375:C:T	0	74690375	T	C
5	chr5:74690381:G:A	0	74690381	A	G
5	chr5:74690471:GA:G	0	74690471	G	GA
5	chr5:74690823:A:G	0	74690823	G	A
5	chr5:74691001:T:C	0	74691001	C	T
5	chr5:74691223:C:T	0	74691223	T	C
5	chr5:74691310:C:T	0	74691310	T	C
5	chr5:74691721:A:G	0	74691721	G	A
5	chr5:74691950:A:G	0	74691950	G	A
5	chr5:74692721:G:A	0	74692721	A	G
5	chr5:74693302:A:G	0	74693302	G	A
5	chr5:74694187:A:G	0	74694187	G	A
5	chr5:74694959:A:G	0	74694959	G	A
5	chr5:74696784:G:A	0	74696784	A	G
5	chr5:74697056:A:G	0	74697056	G	A
5	chr5:74697595:G:A	0	74697595	A	G
5	chr5:74698641:C:T	0	74698641	T	C
5	chr5:74698868:T:G	0	74698868	G	T
5	chr5:74699794:A:G	0	74699794	G	A
5	chr5:74700582:G:C	0	74700582	C	G
5	chr5:74701699:A:T	0	74701699	T	A
5	chr5:74702239:T:C	0	74702239	C	T
5	chr5:74702325:G:A	0	74702325	A	G
5	chr5:74703149:C:T	0	74703149	T	C
5	chr5:74703380:T:C	0	74703380	C	T
5	chr5:74703614:C:T	0	74703614	T	C
5	chr5:74703616:A:T	0	74703616	T	A
5	chr5:74703957:A:G	0	74703957	G	A
5	chr5:74704006:G:C	0	74704006	C	G
5	chr5:74704259:C:T	0	74704259	T	C
5	chr5:74704574:G:A	0	74704574	A	G
5	chr5:74705792:T:C	0	74705792	C	T
5	chr5:74706152:G:A	0	74706152	A	G
5	chr5:74706506:G:A	0	74706506	A	G
5	chr5:74706569:G:A	0	74706569	A	G
5	chr5:74706613:G:A	0	74706613	A	G
5	chr5:74706689:G:C	0	74706689	C	G
5	chr5:74706832:G:A	0	74706832	A	G
5	chr5:74707454:T:C	0	74707454	C	T
5	chr5:74708526:G:A	0	74708526	A	G
5	chr5:74708532:G:T	0	74708532	T	G
5	chr5:74709153:C:T	0	74709153	T	C
5	chr5:74709654:C:T	0	74709654	T	C
5	chr5:74710122:C:G	0	74710122	G	C
5	chr5:74710136:C:T	0	74710136	T	C
5	chr5:74710298:A:G	0	74710298	G	A
5	chr5:74710319:C:A	0	74710319	A	C
5	chr5:74710341:G:T	0	74710341	T	G
5	chr5:74710420:G:A	0	74710420	A	G
5	chr5:74710636:C:T	0	74710636	T	C
5	chr5:74710788:T:C	0	74710788	C	T
5	chr5:74711750:T:G	0	74711750	G	T
5	chr5:74712601:T:C	0	74712601	C	T
5	chr5:74712698:C:T	0	74712698	T	C
5	chr5:74713502:A:G	0	74713502	G	A
5	chr5:74714277:C:G	0	74714277	G	C
5	chr5:74715459:CT:C	0	74715459	C	CT
5	chr5:74717428:C:G	0	74717428	G	C
5	chr5:74717786:A:G	0	74717786	G	A
5	chr5:74719200:T:C	0	74719200	C	T
5	chr5:74719409:A:T	0	74719409	T	A
5	chr5:74719525:A:C	0	74719525	C	A
5	chr5:74721674:C:T	0	74721674	T	C
5	chr5:74724204:C:T	0	74724204	T	C
5	chr5:74724410:G:A	0	74724410	A	G
5	chr5:74726021:TACTCAA:T	0	74726021	T	TACTCAA
5	chr5:74727216:C:T	0	74727216	T	C
5	chr5:74729044:A:G	0	74729044	G	A
5	chr5:74729048:G:A	0	74729048	A	G
5	chr5:74729325:A:G	0	74729325	G	A
5	chr5:74729441:A:G	0	74729441	G	A
5	chr5:74731059:T:C	0	74731059	C	T
5	chr5:74733761:A:T	0	74733761	T	A
5	chr5:74734256:T:C	0	74734256	C	T
5	chr5:74734513:G:A	0	74734513	A	G
5	chr5:74735700:G:A	0	74735700	A	G
5	chr5:74736291:G:A	0	74736291	A	G
5	chr5:74737072:T:C	0	74737072	C	T
5	chr5:74737484:T:C	0	74737484	C	T
5	chr5:74737876:G:A	0	74737876	A	G
5	chr5:74738119:C:T	0	74738119	T	C
5	chr5:74738420:G:A	0	74738420	A	G
5	chr5:74739160:A:C	0	74739160	C	A
5	chr5:74740969:A:T	0	74740969	T	A
5	chr5:74741561:T:A	0	74741561	A	T
5	chr5:74744183:TC:T	0	74744183	T	TC
5	chr5:74744186:ATACAGCATGT:A	0	74744186	A	ATACAGCATGT
5	chr5:74745057:G:A	0	74745057	A	G
5	chr5:74745299:T:C	0	74745299	C	T
5	chr5:74745504:C:G	0	74745504	G	C
5	chr5:74748109:C:T	0	74748109	T	C
5	chr5:74748780:G:A	0	74748780	A	G
5	chr5:74748784:G:A	0	74748784	A	G
5	chr5:74750639:C:T	0	74750639	T	C
5	chr5:74750831:A:G	0	74750831	G	A
5	chr5:74751611:G:A	0	74751611	A	G
5	chr5:74751867:C:T	0	74751867	T	C
5	chr5:74752138:T:G	0	74752138	G	T
5	chr5:74752662:C:A	0	74752662	A	C
5	chr5:74753371:G:A	0	74753371	A	G
5	chr5:74754384:G:T	0	74754384	T	G
5	chr5:74754446:G:A	0	74754446	A	G
5	chr5:74754927:C:T	0	74754927	T	C
5	chr5:74755407:T:A	0	74755407	A	T
5	chr5:74756031:C:T	0	74756031	T	C
5	chr5:74756670:T:TAC	0	74756670	TAC	T
5	chr5:74757774:G:A	0	74757774	A	G
5	chr5:74757939:A:G	0	74757939	G	A
5	chr5:74758770:A:G	0	74758770	G	A
5	chr5:74760688:T:C	0	74760688	C	T
5	chr5:74762258:C:T	0	74762258	T	C
5	chr5:74762435:T:C	0	74762435	C	T
5	chr5:74762573:G:T	0	74762573	T	G
5	chr5:74762788:A:G	0	74762788	G	A
5	chr5:74763022:TTAAAG:T	0	74763022	T	TTAAAG
5	chr5:74763266:T:C	0	74763266	C	T
5	chr5:74763883:T:C	0	74763883	C	T
5	chr5:74764026:G:A	0	74764026	A	G
5	chr5:74765256:T:G	0	74765256	G	T
5	chr5:74765456:G:A	0	74765456	A	G
5	chr5:74767244:G:A	0	74767244	A	G
5	chr5:74767425:T:C	0	74767425	C	T
5	chr5:74768489:T:C	0	74768489	C	T
5	chr5:74769996:A:G	0	74769996	G	A
5	chr5:74770128:C:G	0	74770128	G	C
5	chr5:74771902:G:A	0	74771902	A	G
5	chr5:74772949:C:T	0	74772949	T	C
5	chr5:74774038:A:G	0	74774038	G	A
5	chr5:74774228:T:A	0	74774228	A	T
5	chr5:74774309:T:G	0	74774309	G	T
5	chr5:74774432:C:T	0	74774432	T	C
5	chr5:74774667:A:G	0	74774667	G	A
5	chr5:74777717:G:A	0	74777717	A	G
5	chr5:74779533:G:A	0	74779533	A	G
5	chr5:74780385:T:C	0	74780385	C	T
5	chr5:74781649:C:T	0	74781649	T	C
5	chr5:74783469:G:T	0	74783469	T	G
5	chr5:74785737:G:T	0	74785737	T	G
5	chr5:74786686:C:G	0	74786686	G	C
5	chr5:74786695:G:A	0	74786695	A	G
5	chr5:74787286:A:G	0	74787286	G	A
5	chr5:74787892:G:A	0	74787892	A	G
5	chr5:74788232:G:A	0	74788232	A	G
5	chr5:74789085:A:G	0	74789085	G	A
5	chr5:74789164:C:T	0	74789164	T	C
5	chr5:74790545:C:A	0	74790545	A	C
5	chr5:74790763:G:A	0	74790763	A	G
5	chr5:74791057:C:T	0	74791057	T	C
5	chr5:74791077:G:A	0	74791077	A	G
5	chr5:74791540:G:A	0	74791540	A	G
5	chr5:74793620:A:G	0	74793620	G	A
5	chr5:74794511:G:T	0	74794511	T	G
5	chr5:74794768:A:G	0	74794768	G	A
5	chr5:74795649:C:A	0	74795649	A	C
5	chr5:74795784:C:T	0	74795784	T	C
5	chr5:74795792:T:C	0	74795792	C	T
5	chr5:74796420:TTC:T	0	74796420	T	TTC
5	chr5:74797434:C:T	0	74797434	T	C
5	chr5:74797522:C:T	0	74797522	T	C
5	chr5:74797945:A:T	0	74797945	T	A
5	chr5:74797960:A:T	0	74797960	T	A
5	chr5:74799626:C:T	0	74799626	T	C
5	chr5:74799707:T:C	0	74799707	C	T
5	chr5:74799717:T:C	0	74799717	C	T
5	chr5:74799754:T:A	0	74799754	A	T
5	chr5:74799814:C:T	0	74799814	T	C
5	chr5:74800458:T:C	0	74800458	C	T
5	chr5:74800608:T:G	0	74800608	G	T
5	chr5:74801556:A:C	0	74801556	C	A
5	chr5:74801727:T:C	0	74801727	C	T
5	chr5:74802014:AGTG:A	0	74802014	A	AGTG
5	chr5:74803809:C:T	0	74803809	T	C
5	chr5:74805619:C:T	0	74805619	T	C
5	chr5:74806493:C:CA	0	74806493	CA	C
5	chr5:74807453:A:G	0	74807453	G	A
5	chr5:74808421:AT:A	0	74808421	A	AT
5	chr5:74808426:C:G	0	74808426	G	C
5	chr5:74809512:C:T	0	74809512	T	C
5	chr5:74812021:T:C	0	74812021	C	T
5	chr5:74813507:G:A	0	74813507	A	G
5	chr5:74814015:G:A	0	74814015	A	G
5	chr5:74814584:T:C	0	74814584	C	T
5	chr5:74815228:T:G	0	74815228	G	T
5	chr5:74815576:C:T	0	74815576	T	C
5	chr5:74816147:T:C	0	74816147	C	T
5	chr5:74816465:C:T	0	74816465	T	C
5	chr5:74817395:C:T	0	74817395	T	C
5	chr5:74818809:A:C	0	74818809	C	A
5	chr5:74819513:G:A	0	74819513	A	G
5	chr5:74821195:T:C	0	74821195	C	T
5	chr5:74823477:G:A	0	74823477	A	G
5	chr5:74823661:G:A	0	74823661	A	G
5	chr5:74823901:C:G	0	74823901	G	C
5	chr5:74824141:C:T	0	74824141	T	C
5	chr5:74825577:C:T	0	74825577	T	C
5	chr5:74825821:G:A	0	74825821	A	G
5	chr5:74826503:G:A	0	74826503	A	G
5	chr5:74826658:T:C	0	74826658	C	T
5	chr5:74827302:G:A	0	74827302	A	G
5	chr5:74828501:C:T	0	74828501	T	C
5	chr5:74828715:C:T	0	74828715	T	C
5	chr5:74829437:A:T	0	74829437	T	A
5	chr5:74829475:A:T	0	74829475	T	A
5	chr5:74829680:T:C	0	74829680	C	T
5	chr5:74829825:T:C	0	74829825	C	T
5	chr5:74831157:C:T	0	74831157	T	C
5	chr5:74833139:A:G	0	74833139	G	A
5	chr5:74833285:AAAC:A	0	74833285	A	AAAC
5	chr5:74834839:T:A	0	74834839	A	T
5	chr5:74835405:C:T	0	74835405	T	C
5	chr5:74836892:G:A	0	74836892	A	G
5	chr5:74837461:G:T	0	74837461	T	G
5	chr5:74838418:A:G	0	74838418	G	A
5	chr5:74838802:G:A	0	74838802	A	G
5	chr5:74838829:C:T	0	74838829	T	C
5	chr5:74838917:T:C	0	74838917	C	T
5	chr5:74840374:T:C	0	74840374	C	T
5	chr5:74843776:A:G	0	74843776	G	A
5	chr5:74844384:C:T	0	74844384	T	C
5	chr5:74844570:G:A	0	74844570	A	G
5	chr5:74844631:A:G	0	74844631	G	A
5	chr5:74844710:G:A	0	74844710	A	G
5	chr5:74845198:T:G	0	74845198	G	T
5	chr5:74845738:T:C	0	74845738	C	T
5	chr5:74846811:T:C	0	74846811	C	T
5	chr5:74847040:C:T	0	74847040	T	C
5	chr5:74847133:T:C	0	74847133	C	T
5	chr5:74847571:G:A	0	74847571	A	G
5	chr5:74847963:T:C	0	74847963	C	T
5	chr5:74848378:A:G	0	74848378	G	A
5	chr5:74848744:T:G	0	74848744	G	T
5	chr5:74849753:A:G	0	74849753	G	A
5	chr5:74851048:TAAG:T	0	74851048	T	TAAG
5	chr5:74851237:T:TCCTC	0	74851237	TCCTC	T
5	chr5:74852403:G:A	0	74852403	A	G
5	chr5:74852426:T:C	0	74852426	C	T
5	chr5:74853547:G:C	0	74853547	C	G
5	chr5:74853653:T:C	0	74853653	C	T
5	chr5:74853905:A:G	0	74853905	G	A
5	chr5:74854357:T:C	0	74854357	C	T
5	chr5:74855215:C:G	0	74855215	G	C
5	chr5:74855511:G:C	0	74855511	C	G
5	chr5:74856412:T:C	0	74856412	C	T
5	chr5:74857187:T:C	0	74857187	C	T
5	chr5:74858574:G:A	0	74858574	A	G
5	chr5:74858920:A:C	0	74858920	C	A
5	chr5:74859345:C:T	0	74859345	T	C
5	chr5:74859821:C:T	0	74859821	T	C
5	chr5:74859993:G:A	0	74859993	A	G
5	chr5:74860980:T:C	0	74860980	C	T
5	chr5:74862515:C:G	0	74862515	G	C
5	chr5:74863043:A:G	0	74863043	G	A
5	chr5:74863312:C:T	0	74863312	T	C
5	chr5:74863332:T:C	0	74863332	C	T
5	chr5:74864126:T:C	0	74864126	C	T
5	chr5:74864630:A:G	0	74864630	G	A
5	chr5:74864829:G:A	0	74864829	A	G
5	chr5:74867334:T:C	0	74867334	C	T
5	chr5:74868701:G:C	0	74868701	C	G
5	chr5:74870027:A:G	0	74870027	G	A
5	chr5:74872122:G:A	0	74872122	A	G
5	chr5:74872623:A:G	0	74872623	G	A
5	chr5:74872654:T:C	0	74872654	C	T
5	chr5:74873220:C:T	0	74873220	T	C
5	chr5:74875211:A:T	0	74875211	T	A
5	chr5:74875573:C:T	0	74875573	T	C
5	chr5:74876173:T:C	0	74876173	C	T
5	chr5:74877468:T:C	0	74877468	C	T
5	chr5:74880797:A:G	0	74880797	G	A
5	chr5:74881018:T:C	0	74881018	C	T
5	chr5:74882686:C:T	0	74882686	T	C
5	chr5:74882781:G:A	0	74882781	A	G
5	chr5:74882788:C:T	0	74882788	T	C
5	chr5:74883214:G:A	0	74883214	A	G
5	chr5:74883505:T:C	0	74883505	C	T
5	chr5:74883712:T:C	0	74883712	C	T
5	chr5:74884150:A:G	0	74884150	G	A
5	chr5:74884915:G:A	0	74884915	A	G
5	chr5:74885144:C:T	0	74885144	T	C
5	chr5:74885326:A:C	0	74885326	C	A
5	chr5:74886110:T:C	0	74886110	C	T
5	chr5:74886367:C:T	0	74886367	T	C
5	chr5:74886768:T:C	0	74886768	C	T
5	chr5:74886814:A:G	0	74886814	G	A
5	chr5:74888186:A:C	0	74888186	C	A
5	chr5:74889154:C:T	0	74889154	T	C
5	chr5:74890248:C:T	0	74890248	T	C
5	chr5:74890392:C:T	0	74890392	T	C
5	chr5:74890586:T:C	0	74890586	C	T
5	chr5:74890622:T:C	0	74890622	C	T
5	chr5:74890720:TC:T	0	74890720	T	TC
5	chr5:74890739:G:A	0	74890739	A	G
5	chr5:74891214:A:T	0	74891214	T	A
5	chr5:74891450:TC:T	0	74891450	T	TC
5	chr5:74893574:A:G	0	74893574	G	A
5	chr5:74894133:C:T	0	74894133	T	C
5	chr5:74897341:C:G	0	74897341	G	C
5	chr5:74898835:C:T	0	74898835	T	C
5	chr5:74899106:C:A	0	74899106	A	C
5	chr5:74899153:A:T	0	74899153	T	A
5	chr5:74899343:C:CA	0	74899343	CA	C
5	chr5:74899441:G:A	0	74899441	A	G
5	chr5:74900062:G:A	0	74900062	A	G
5	chr5:74901134:T:C	0	74901134	C	T
5	chr5:74902128:T:C	0	74902128	C	T
5	chr5:74902786:A:G	0	74902786	G	A
5	chr5:74905410:T:C	0	74905410	C	T
5	chr5:74906440:T:A	0	74906440	A	T
5	chr5:74907275:G:A	0	74907275	A	G
5	chr5:74907729:A:G	0	74907729	G	A
5	chr5:74911502:C:T	0	74911502	T	C
5	chr5:74911934:C:T	0	74911934	T	C
5	chr5:74915161:A:G	0	74915161	G	A
5	chr5:74916232:T:C	0	74916232	C	T
5	chr5:74916527:G:A	0	74916527	A	G
5	chr5:74916930:A:G	0	74916930	G	A
5	chr5:74917103:C:T	0	74917103	T	C
5	chr5:74917478:C:T	0	74917478	T	C
5	chr5:74918980:A:C	0	74918980	C	A
5	chr5:74919479:G:A	0	74919479	A	G
5	chr5:74920113:T:C	0	74920113	C	T
5	chr5:74923310:C:A	0	74923310	A	C
5	chr5:74923531:G:A	0	74923531	A	G
5	chr5:74923714:G:A	0	74923714	A	G
5	chr5:74923969:G:C	0	74923969	C	G
5	chr5:74925013:T:C	0	74925013	C	T
5	chr5:74925746:C:T	0	74925746	T	C
5	chr5:74926276:C:T	0	74926276	T	C
5	chr5:74930387:G:A	0	74930387	A	G
5	chr5:74930988:A:C	0	74930988	C	A
5	chr5:74931130:T:C	0	74931130	C	T
5	chr5:74931499:GC:G	0	74931499	G	GC
5	chr5:74931610:C:G	0	74931610	G	C
5	chr5:74931678:C:T	0	74931678	T	C
5	chr5:74931919:A:G	0	74931919	G	A
5	chr5:74933873:C:T	0	74933873	T	C
5	chr5:74934759:C:A	0	74934759	A	C
5	chr5:74935592:G:A	0	74935592	A	G
5	chr5:74937573:G:A	0	74937573	A	G
5	chr5:74939849:A:G	0	74939849	G	A
5	chr5:74940624:T:C	0	74940624	C	T
5	chr5:74942245:G:A	0	74942245	A	G
5	chr5:74943322:C:T	0	74943322	T	C
5	chr5:74943551:G:A	0	74943551	A	G
5	chr5:74943652:T:C	0	74943652	C	T
5	chr5:74943959:A:G	0	74943959	G	A
5	chr5:74944121:A:G	0	74944121	G	A
5	chr5:74944719:G:A	0	74944719	A	G
5	chr5:74944735:A:G	0	74944735	G	A
5	chr5:74946177:T:C	0	74946177	C	T
5	chr5:74947027:A:G	0	74947027	G	A
5	chr5:74947059:T:G	0	74947059	G	T
5	chr5:74947295:A:C	0	74947295	C	A
5	chr5:74948436:T:C	0	74948436	C	T
5	chr5:74949484:C:T	0	74949484	T	C
5	chr5:74949687:A:T	0	74949687	T	A
5	chr5:74952357:T:C	0	74952357	C	T
5	chr5:74953788:G:A	0	74953788	A	G
5	chr5:74953838:T:C	0	74953838	C	T
5	chr5:74954082:T:G	0	74954082	G	T
5	chr5:74955566:A:T	0	74955566	T	A
5	chr5:74956551:C:T	0	74956551	T	C
5	chr5:74957476:T:C	0	74957476	C	T
5	chr5:74958039:G:T	0	74958039	T	G
5	chr5:74958266:G:A	0	74958266	A	G
5	chr5:74958504:A:C	0	74958504	C	A
5	chr5:74958677:A:C	0	74958677	C	A
5	chr5:74959926:C:T	0	74959926	T	C
5	chr5:74960089:G:A	0	74960089	A	G
5	chr5:74960556:T:A	0	74960556	A	T
5	chr5:74960702:C:T	0	74960702	T	C
5	chr5:74960768:T:C	0	74960768	C	T
5	chr5:74961561:C:A	0	74961561	A	C
5	chr5:74962160:A:G	0	74962160	G	A
5	chr5:74962360:AGGAGAT:A	0	74962360	A	AGGAGAT
5	chr5:74962633:G:A	0	74962633	A	G
5	chr5:74962739:T:C	0	74962739	C	T
5	chr5:74963058:A:G	0	74963058	G	A
5	chr5:74963874:G:A	0	74963874	A	G
5	chr5:74964200:A:G	0	74964200	G	A
5	chr5:74965594:CT:C	0	74965594	C	CT
5	chr5:74966306:C:T	0	74966306	T	C
5	chr5:74966337:A:G	0	74966337	G	A
5	chr5:74966825:G:A	0	74966825	A	G
5	chr5:74966840:ACTAC:A	0	74966840	A	ACTAC
5	chr5:74967155:T:C	0	74967155	C	T
5	chr5:74967630:T:C	0	74967630	C	T
5	chr5:74968350:C:T	0	74968350	T	C
5	chr5:74968456:C:T	0	74968456	T	C
5	chr5:74968519:T:A	0	74968519	A	T
5	chr5:74968735:T:C	0	74968735	C	T
5	chr5:74969135:G:A	0	74969135	A	G
5	chr5:74969695:C:T	0	74969695	T	C
5	chr5:74970468:A:T	0	74970468	T	A
5	chr5:74970518:A:G	0	74970518	G	A
5	chr5:74970906:T:C	0	74970906	C	T
5	chr5:74971309:G:A	0	74971309	A	G
5	chr5:74972349:T:TG	0	74972349	TG	T
5	chr5:74972502:G:A	0	74972502	A	G
5	chr5:74973737:A:T	0	74973737	T	A
5	chr5:74973899:C:A	0	74973899	A	C
5	chr5:74975200:C:T	0	74975200	T	C
5	chr5:74975466:A:G	0	74975466	G	A
5	chr5:74976778:G:T	0	74976778	T	G
5	chr5:74977433:A:T	0	74977433	T	A
5	chr5:74977516:A:G	0	74977516	G	A
5	chr5:74977870:C:T	0	74977870	T	C
5	chr5:74978850:G:A	0	74978850	A	G
5	chr5:74978893:A:T	0	74978893	T	A
5	chr5:74979453:A:G	0	74979453	G	A
5	chr5:74979770:G:A	0	74979770	A	G
5	chr5:74979845:G:A	0	74979845	A	G
5	chr5:74980199:A:G	0	74980199	G	A
5	chr5:74981084:G:C	0	74981084	C	G
5	chr5:74981483:T:C	0	74981483	C	T
5	chr5:74981963:A:T	0	74981963	T	A
5	chr5:74984471:G:A	0	74984471	A	G
5	chr5:74985456:T:C	0	74985456	C	T
5	chr5:74985780:G:C	0	74985780	C	G
5	chr5:74985818:C:T	0	74985818	T	C
5	chr5:74985899:T:C	0	74985899	C	T
5	chr5:74985966:C:T	0	74985966	T	C
5	chr5:74986197:A:T	0	74986197	T	A
5	chr5:74987376:T:C	0	74987376	C	T
5	chr5:74987851:C:T	0	74987851	T	C
5	chr5:74988634:A:G	0	74988634	G	A
5	chr5:74989238:C:T	0	74989238	T	C
5	chr5:74989393:G:A	0	74989393	A	G
5	chr5:74990009:G:A	0	74990009	A	G
5	chr5:74990557:T:C	0	74990557	C	T
5	chr5:74990603:T:C	0	74990603	C	T
5	chr5:74990623:C:T	0	74990623	T	C
5	chr5:74990895:C:T	0	74990895	T	C
5	chr5:74990909:A:G	0	74990909	G	A
5	chr5:74991030:T:C	0	74991030	C	T
5	chr5:74991500:A:G	0	74991500	G	A
5	chr5:74991581:G:A	0	74991581	A	G
5	chr5:74991786:A:G	0	74991786	G	A
5	chr5:74991917:T:C	0	74991917	C	T
5	chr5:74991988:C:T	0	74991988	T	C
5	chr5:74992071:T:A	0	74992071	A	T
5	chr5:74992874:C:A	0	74992874	A	C
5	chr5:74992942:C:T	0	74992942	T	C
5	chr5:74993148:A:G	0	74993148	G	A
5	chr5:74993358:C:G	0	74993358	G	C
5	chr5:74993451:T:C	0	74993451	C	T
5	chr5:74994251:A:T	0	74994251	T	A
5	chr5:74994694:T:C	0	74994694	C	T
5	chr5:74995127:G:C	0	74995127	C	G
5	chr5:74996146:T:C	0	74996146	C	T
5	chr5:74996658:A:C	0	74996658	C	A
5	chr5:74996794:A:G	0	74996794	G	A
5	chr5:74997343:A:T	0	74997343	T	A
5	chr5:74997403:G:A	0	74997403	A	G
5	chr5:74997442:CA:C	0	74997442	C	CA
5	chr5:74998277:T:A	0	74998277	A	T
5	chr5:74998301:A:G	0	74998301	G	A
5	chr5:74998788:T:C	0	74998788	C	T
5	chr5:74999932:A:C	0	74999932	C	A
5	chr5:74999941:G:C	0	74999941	C	G
5	chr5:75001205:C:A	0	75001205	A	C
5	chr5:75001716:CTTG:C	0	75001716	C	CTTG
5	chr5:75002308:G:C	0	75002308	C	G
5	chr5:75002361:G:A	0	75002361	A	G
5	chr5:75002811:G:A	0	75002811	A	G
5	chr5:75002840:T:G	0	75002840	G	T
5	chr5:75002848:T:C	0	75002848	C	T
5	chr5:75002907:T:C	0	75002907	C	T
5	chr5:75002992:C:T	0	75002992	T	C
5	chr5:75003121:G:A	0	75003121	A	G
5	chr5:75003492:C:T	0	75003492	T	C
5	chr5:75004359:G:A	0	75004359	A	G
5	chr5:75004933:C:A	0	75004933	A	C
5	chr5:75005409:T:C	0	75005409	C	T
5	chr5:75005496:G:A	0	75005496	A	G
5	chr5:75006027:A:C	0	75006027	C	A
5	chr5:75006184:G:A	0	75006184	A	G
5	chr5:75006416:T:C	0	75006416	C	T
5	chr5:75007271:A:C	0	75007271	C	A
5	chr5:75007294:A:G	0	75007294	G	A
5	chr5:75007736:G:C	0	75007736	C	G
5	chr5:75007972:C:T	0	75007972	T	C
5	chr5:75008041:T:C	0	75008041	C	T
5	chr5:75008610:C:T	0	75008610	T	C
5	chr5:75009745:G:A	0	75009745	A	G
5	chr5:75009979:G:A	0	75009979	A	G
5	chr5:75010142:A:G	0	75010142	G	A
5	chr5:75010609:T:C	0	75010609	C	T
5	chr5:75011656:T:C	0	75011656	C	T
5	chr5:75011712:C:T	0	75011712	T	C
5	chr5:75011853:T:C	0	75011853	C	T
5	chr5:75011867:C:A	0	75011867	A	C
5	chr5:75012020:T:C	0	75012020	C	T
5	chr5:75013736:C:T	0	75013736	T	C
5	chr5:75014536:A:G	0	75014536	G	A
5	chr5:75014579:A:C	0	75014579	C	A
5	chr5:75015337:C:T	0	75015337	T	C
5	chr5:75015382:C:T	0	75015382	T	C
5	chr5:75016662:T:C	0	75016662	C	T
5	chr5:75016876:G:A	0	75016876	A	G
5	chr5:75016877:A:C	0	75016877	C	A
5	chr5:75016921:G:A	0	75016921	A	G
5	chr5:75017063:A:G	0	75017063	G	A
5	chr5:75017558:G:A	0	75017558	A	G
5	chr5:75017922:C:A	0	75017922	A	C
5	chr5:75017976:C:T	0	75017976	T	C
5	chr5:75018166:G:T	0	75018166	T	G
5	chr5:75018561:C:T	0	75018561	T	C
5	chr5:75018833:A:G	0	75018833	G	A
5	chr5:75019059:T:C	0	75019059	C	T
5	chr5:75019513:G:A	0	75019513	A	G
5	chr5:75020860:A:G	0	75020860	G	A
5	chr5:75021555:T:C	0	75021555	C	T
5	chr5:75023251:A:G	0	75023251	G	A
5	chr5:75023500:C:A	0	75023500	A	C
5	chr5:75023706:A:G	0	75023706	G	A
5	chr5:75024672:G:A	0	75024672	A	G
5	chr5:75025728:C:T	0	75025728	T	C
5	chr5:75026861:T:A	0	75026861	A	T
5	chr5:75027659:T:G	0	75027659	G	T
5	chr5:75027764:C:T	0	75027764	T	C
5	chr5:75028612:G:A	0	75028612	A	G
5	chr5:75028723:G:A	0	75028723	A	G
5	chr5:75030705:T:C	0	75030705	C	T
5	chr5:75031611:G:A	0	75031611	A	G
5	chr5:75032026:T:C	0	75032026	C	T
5	chr5:75032086:C:T	0	75032086	T	C
5	chr5:75032187:C:T	0	75032187	T	C
5	chr5:75032243:C:T	0	75032243	T	C
5	chr5:75032818:A:G	0	75032818	G	A
5	chr5:75033435:G:C	0	75033435	C	G
5	chr5:75034926:T:C	0	75034926	C	T
5	chr5:75035991:C:A	0	75035991	A	C
5	chr5:75036241:A:C	0	75036241	C	A
5	chr5:75039082:G:T	0	75039082	T	G
5	chr5:75039370:A:G	0	75039370	G	A
5	chr5:75040534:A:G	0	75040534	G	A
5	chr5:75040765:C:T	0	75040765	T	C
5	chr5:75041058:C:T	0	75041058	T	C
5	chr5:75041118:T:C	0	75041118	C	T
5	chr5:75041314:A:T	0	75041314	T	A
5	chr5:75041727:A:G	0	75041727	G	A
5	chr5:75042727:G:A	0	75042727	A	G
5	chr5:75042747:A:C	0	75042747	C	A
5	chr5:75042765:G:A	0	75042765	A	G
5	chr5:75043153:G:A	0	75043153	A	G
5	chr5:75043795:A:G	0	75043795	G	A
5	chr5:75045242:G:T	0	75045242	T	G
5	chr5:75046211:C:T	0	75046211	T	C
5	chr5:75046488:G:A	0	75046488	A	G
5	chr5:75046877:C:T	0	75046877	T	C
5	chr5:75046951:T:C	0	75046951	C	T
5	chr5:75047784:CT:C	0	75047784	C	CT
5	chr5:75047944:G:A	0	75047944	A	G
5	chr5:75048488:A:G	0	75048488	G	A
5	chr5:75048667:A:G	0	75048667	G	A
5	chr5:75048785:G:A	0	75048785	A	G
5	chr5:75049544:C:A	0	75049544	A	C
5	chr5:75049770:T:C	0	75049770	C	T
5	chr5:75049953:T:C	0	75049953	C	T
5	chr5:75050125:C:T	0	75050125	T	C
5	chr5:75051486:CT:C	0	75051486	C	CT
5	chr5:75052307:G:A	0	75052307	A	G
5	chr5:75053405:G:A	0	75053405	A	G
5	chr5:75053733:C:T	0	75053733	T	C
5	chr5:75053805:G:A	0	75053805	A	G
5	chr5:75054055:AGG:A	0	75054055	A	AGG
5	chr5:75056355:A:G	0	75056355	G	A
5	chr5:75056790:T:A	0	75056790	A	T
5	chr5:75056915:T:G	0	75056915	G	T
5	chr5:75057340:AAG:A	0	75057340	A	AAG
5	chr5:75057710:G:A	0	75057710	A	G
5	chr5:75057877:A:G	0	75057877	G	A
5	chr5:75058096:C:T	0	75058096	T	C
5	chr5:75058597:G:A	0	75058597	A	G
5	chr5:75058717:A:G	0	75058717	G	A
5	chr5:75059050:G:T	0	75059050	T	G
5	chr5:75060030:G:A	0	75060030	A	G
5	chr5:75061032:T:C	0	75061032	C	T
5	chr5:75061269:G:A	0	75061269	A	G
5	chr5:75061650:G:A	0	75061650	A	G
5	chr5:75062141:T:C	0	75062141	C	T
5	chr5:75063663:C:G	0	75063663	G	C
5	chr5:75064717:AATT:A	0	75064717	A	AATT
5	chr5:75066032:C:A	0	75066032	A	C
5	chr5:75066404:A:G	0	75066404	G	A
5	chr5:75067918:G:A	0	75067918	A	G
5	chr5:75068475:G:A	0	75068475	A	G
5	chr5:75068928:T:TA	0	75068928	TA	T
5	chr5:75069201:C:T	0	75069201	T	C
5	chr5:75069228:T:C	0	75069228	C	T
5	chr5:75069718:G:T	0	75069718	T	G
5	chr5:75069766:C:G	0	75069766	G	C
5	chr5:75069932:A:C	0	75069932	C	A
5	chr5:75070047:C:G	0	75070047	G	C
5	chr5:75070161:C:T	0	75070161	T	C
5	chr5:75070198:A:G	0	75070198	G	A
5	chr5:75070708:C:T	0	75070708	T	C
5	chr5:75071863:A:G	0	75071863	G	A
5	chr5:75072294:C:A	0	75072294	A	C
5	chr5:75072332:G:A	0	75072332	A	G
5	chr5:75072429:T:C	0	75072429	C	T
5	chr5:75072817:G:T	0	75072817	T	G
5	chr5:75073388:T:C	0	75073388	C	T
5	chr5:75074544:C:G	0	75074544	G	C
5	chr5:75074943:T:C	0	75074943	C	T
5	chr5:75075070:A:G	0	75075070	G	A
5	chr5:75075378:T:G	0	75075378	G	T
5	chr5:75075810:A:G	0	75075810	G	A
5	chr5:75076316:T:C	0	75076316	C	T
5	chr5:75076873:C:T	0	75076873	T	C
5	chr5:75077283:C:T	0	75077283	T	C
5	chr5:75077535:C:T	0	75077535	T	C
5	chr5:75077559:AT:A	0	75077559	A	AT
5	chr5:75078547:A:G	0	75078547	G	A
5	chr5:75079674:T:C	0	75079674	C	T
5	chr5:75079677:T:C	0	75079677	C	T
5	chr5:75080484:A:C	0	75080484	C	A
5	chr5:75080746:C:T	0	75080746	T	C
5	chr5:75080833:G:C	0	75080833	C	G
5	chr5:75081176:T:C	0	75081176	C	T
5	chr5:75082917:C:T	0	75082917	T	C
5	chr5:75083456:T:C	0	75083456	C	T
5	chr5:75083600:T:C	0	75083600	C	T
5	chr5:75083771:A:G	0	75083771	G	A
5	chr5:75083800:A:T	0	75083800	T	A
5	chr5:75083850:T:A	0	75083850	A	T
5	chr5:75084002:G:A	0	75084002	A	G
5	chr5:75084976:T:C	0	75084976	C	T
5	chr5:75085134:A:G	0	75085134	G	A
5	chr5:75085327:G:A	0	75085327	A	G
5	chr5:75085679:G:GGT	0	75085679	GGT	G
5	chr5:75085714:C:T	0	75085714	T	C
5	chr5:75086557:G:T	0	75086557	T	G
5	chr5:75087144:T:C	0	75087144	C	T
5	chr5:75087694:AG:A	0	75087694	A	AG
5	chr5:75087733:TG:T	0	75087733	T	TG
5	chr5:75088290:A:G	0	75088290	G	A
5	chr5:75090608:T:A	0	75090608	A	T
5	chr5:75091492:C:G	0	75091492	G	C
5	chr5:75091644:C:T	0	75091644	T	C
5	chr5:75092002:C:T	0	75092002	T	C
5	chr5:75093974:G:A	0	75093974	A	G
5	chr5:75094076:A:C	0	75094076	C	A
5	chr5:75094454:G:A	0	75094454	A	G
5	chr5:75095793:T:A	0	75095793	A	T
5	chr5:75096796:A:G	0	75096796	G	A
5	chr5:75096861:T:C	0	75096861	C	T
5	chr5:75097057:C:T	0	75097057	T	C
5	chr5:75097626:C:T	0	75097626	T	C
5	chr5:75097923:C:T	0	75097923	T	C
5	chr5:75098467:GAA:G	0	75098467	G	GAA
5	chr5:75098538:C:T	0	75098538	T	C
5	chr5:75098823:A:G	0	75098823	G	A
5	chr5:75098838:T:C	0	75098838	C	T
5	chr5:75099143:A:G	0	75099143	G	A
5	chr5:75099216:T:C	0	75099216	C	T
5	chr5:75100107:T:A	0	75100107	A	T
5	chr5:75100356:T:C	0	75100356	C	T
5	chr5:75101559:A:G	0	75101559	G	A
5	chr5:75101621:C:T	0	75101621	T	C
5	chr5:75101907:G:A	0	75101907	A	G
5	chr5:75102049:C:T	0	75102049	T	C
5	chr5:75102186:G:C	0	75102186	C	G
5	chr5:75103251:C:G	0	75103251	G	C
5	chr5:75104041:T:C	0	75104041	C	T
5	chr5:75104100:C:T	0	75104100	T	C
5	chr5:75104561:G:C	0	75104561	C	G
5	chr5:75104691:G:C	0	75104691	C	G
5	chr5:75106021:T:C	0	75106021	C	T
5	chr5:75107706:A:G	0	75107706	G	A
5	chr5:75109080:C:T	0	75109080	T	C
5	chr5:75109133:G:T	0	75109133	T	G
5	chr5:75109272:A:G	0	75109272	G	A
5	chr5:75110254:C:A	0	75110254	A	C
5	chr5:75110491:T:C	0	75110491	C	T
5	chr5:75112166:C:T	0	75112166	T	C
5	chr5:75112169:T:C	0	75112169	C	T
5	chr5:75113154:G:A	0	75113154	A	G
5	chr5:75114640:G:A	0	75114640	A	G
5	chr5:75115457:C:T	0	75115457	T	C
5	chr5:75115490:A:C	0	75115490	C	A
5	chr5:75115502:C:A	0	75115502	A	C
5	chr5:75115594:C:T	0	75115594	T	C
5	chr5:75115595:A:G	0	75115595	G	A
5	chr5:75115804:C:G	0	75115804	G	C
5	chr5:75116355:C:T	0	75116355	T	C
5	chr5:75116864:T:A	0	75116864	A	T
5	chr5:75117888:T:C	0	75117888	C	T
5	chr5:75118492:G:C	0	75118492	C	G
5	chr5:75119007:TC:T	0	75119007	T	TC
5	chr5:75120277:C:T	0	75120277	T	C
5	chr5:75122155:G:A	0	75122155	A	G
5	chr5:75122608:G:T	0	75122608	T	G
5	chr5:75122742:T:C	0	75122742	C	T
5	chr5:75123968:G:A	0	75123968	A	G
5	chr5:75124597:G:A	0	75124597	A	G
5	chr5:75125572:A:G	0	75125572	G	A
5	chr5:75125961:T:C	0	75125961	C	T
5	chr5:75125987:C:T	0	75125987	T	C
5	chr5:75126137:A:G	0	75126137	G	A
5	chr5:75126294:T:C	0	75126294	C	T
5	chr5:75126385:T:C	0	75126385	C	T
5	chr5:75126456:T:C	0	75126456	C	T
5	chr5:75126782:C:T	0	75126782	T	C
5	chr5:75127418:A:T	0	75127418	T	A
5	chr5:75127514:A:G	0	75127514	G	A
5	chr5:75127675:T:A	0	75127675	A	T
5	chr5:75128766:G:A	0	75128766	A	G
5	chr5:75129392:C:T	0	75129392	T	C
5	chr5:75129786:G:A	0	75129786	A	G
5	chr5:75129950:G:A	0	75129950	A	G
5	chr5:75130079:C:T	0	75130079	T	C
5	chr5:75130516:C:A	0	75130516	A	C
5	chr5:75130543:A:G	0	75130543	G	A
5	chr5:75131108:A:G	0	75131108	G	A
5	chr5:75131131:C:T	0	75131131	T	C
5	chr5:75131301:C:T	0	75131301	T	C
5	chr5:75131467:C:T	0	75131467	T	C
5	chr5:75131790:A:AG	0	75131790	AG	A
5	chr5:75131884:T:C	0	75131884	C	T
5	chr5:75131912:A:C	0	75131912	C	A
5	chr5:75132033:G:T	0	75132033	T	G
5	chr5:75132201:G:A	0	75132201	A	G
5	chr5:75132853:G:A	0	75132853	A	G
5	chr5:75133340:A:C	0	75133340	C	A
5	chr5:75134309:A:G	0	75134309	G	A
5	chr5:75135348:C:A	0	75135348	A	C
5	chr5:75135764:C:A	0	75135764	A	C
5	chr5:75137433:G:A	0	75137433	A	G
5	chr5:75137535:T:C	0	75137535	C	T
5	chr5:75138729:G:A	0	75138729	A	G
5	chr5:75139286:GAAT:G	0	75139286	G	GAAT
5	chr5:75139499:A:G	0	75139499	G	A
5	chr5:75141227:A:T	0	75141227	T	A
5	chr5:75141328:G:A	0	75141328	A	G
5	chr5:75141403:C:A	0	75141403	A	C
5	chr5:75143593:G:A	0	75143593	A	G
5	chr5:75145875:G:A	0	75145875	A	G
5	chr5:75146585:G:A	0	75146585	A	G
5	chr5:75147095:A:G	0	75147095	G	A
5	chr5:75147139:T:C	0	75147139	C	T
5	chr5:75147307:C:T	0	75147307	T	C
5	chr5:75148287:T:C	0	75148287	C	T
5	chr5:75148537:C:T	0	75148537	T	C
5	chr5:75149053:T:C	0	75149053	C	T
5	chr5:75150040:T:A	0	75150040	A	T
5	chr5:75150041:C:T	0	75150041	T	C
5	chr5:75150476:A:G	0	75150476	G	A
5	chr5:75150684:G:T	0	75150684	T	G
5	chr5:75150727:T:C	0	75150727	C	T
5	chr5:75151313:A:C	0	75151313	C	A
5	chr5:75151450:A:G	0	75151450	G	A
5	chr5:75152669:C:T	0	75152669	T	C
5	chr5:75153647:G:C	0	75153647	C	G
5	chr5:75153995:G:C	0	75153995	C	G
5	chr5:75155353:G:C	0	75155353	C	G
5	chr5:75155868:T:A	0	75155868	A	T
5	chr5:75155986:A:C	0	75155986	C	A
5	chr5:75157993:C:G	0	75157993	G	C
5	chr5:75158881:C:T	0	75158881	T	C
5	chr5:75159238:A:G	0	75159238	G	A
5	chr5:75159242:C:A	0	75159242	A	C
5	chr5:75159976:T:C	0	75159976	C	T
5	chr5:75160652:C:A	0	75160652	A	C
5	chr5:75160872:A:T	0	75160872	T	A
5	chr5:75160929:G:A	0	75160929	A	G
5	chr5:75161013:A:G	0	75161013	G	A
5	chr5:75161075:A:G	0	75161075	G	A
5	chr5:75161339:C:T	0	75161339	T	C
5	chr5:75161448:C:T	0	75161448	T	C
5	chr5:75161607:G:C	0	75161607	C	G
5	chr5:75162182:A:G	0	75162182	G	A
5	chr5:75162395:C:T	0	75162395	T	C
5	chr5:75162561:G:T	0	75162561	T	G
5	chr5:75162702:A:G	0	75162702	G	A
5	chr5:75163133:T:G	0	75163133	G	T
5	chr5:75163395:A:G	0	75163395	G	A
5	chr5:75164220:A:G	0	75164220	G	A
5	chr5:75164443:C:T	0	75164443	T	C
5	chr5:75164548:G:A	0	75164548	A	G
5	chr5:75164905:T:C	0	75164905	C	T
5	chr5:75165263:C:CA	0	75165263	CA	C
5	chr5:75165850:C:T	0	75165850	T	C
5	chr5:75165993:A:G	0	75165993	G	A
5	chr5:75166025:T:G	0	75166025	G	T
5	chr5:75166099:C:A	0	75166099	A	C
5	chr5:75166108:T:C	0	75166108	C	T
5	chr5:75167360:T:G	0	75167360	G	T
5	chr5:75167617:A:T	0	75167617	T	A
5	chr5:75169039:A:G	0	75169039	G	A
5	chr5:75170071:A:G	0	75170071	G	A
5	chr5:75170912:C:T	0	75170912	T	C
5	chr5:75171008:A:G	0	75171008	G	A
5	chr5:75171059:A:C	0	75171059	C	A
5	chr5:75171594:A:C	0	75171594	C	A
5	chr5:75171668:A:G	0	75171668	G	A
5	chr5:75173231:C:T	0	75173231	T	C
5	chr5:75173249:C:T	0	75173249	T	C
5	chr5:75173282:T:C	0	75173282	C	T
5	chr5:75173356:C:G	0	75173356	G	C
5	chr5:75173616:T:C	0	75173616	C	T
5	chr5:75173712:A:G	0	75173712	G	A
5	chr5:75173772:G:A	0	75173772	A	G
5	chr5:75173995:T:G	0	75173995	G	T
5	chr5:75174028:G:A	0	75174028	A	G
5	chr5:75174525:G:A	0	75174525	A	G
5	chr5:75174773:T:C	0	75174773	C	T
5	chr5:75174920:A:G	0	75174920	G	A
5	chr5:75174938:T:A	0	75174938	A	T
5	chr5:75175201:G:A	0	75175201	A	G
5	chr5:75175865:G:A	0	75175865	A	G
5	chr5:75175910:A:G	0	75175910	G	A
5	chr5:75176400:T:C	0	75176400	C	T
5	chr5:75176412:T:C	0	75176412	C	T
5	chr5:75177103:C:T	0	75177103	T	C
5	chr5:75177114:G:A	0	75177114	A	G
5	chr5:75177527:T:C	0	75177527	C	T
5	chr5:75177967:G:A	0	75177967	A	G
5	chr5:75178787:C:G	0	75178787	G	C
5	chr5:75179993:C:T	0	75179993	T	C
5	chr5:75180141:A:C	0	75180141	C	A
5	chr5:75180548:G:A	0	75180548	A	G
5	chr5:75180683:G:A	0	75180683	A	G
5	chr5:75181024:A:C	0	75181024	C	A
5	chr5:75181411:T:C	0	75181411	C	T
5	chr5:75181588:C:T	0	75181588	T	C
5	chr5:75182253:A:G	0	75182253	G	A
5	chr5:75183020:G:A	0	75183020	A	G
5	chr5:75183413:T:C	0	75183413	C	T
5	chr5:75183720:C:T	0	75183720	T	C
5	chr5:75184021:G:A	0	75184021	A	G
5	chr5:75184174:G:A	0	75184174	A	G
5	chr5:75185975:G:A	0	75185975	A	G
5	chr5:75186012:T:C	0	75186012	C	T
5	chr5:75186081:G:A	0	75186081	A	G
5	chr5:75186255:A:G	0	75186255	G	A
5	chr5:75186358:C:T	0	75186358	T	C
5	chr5:75186850:A:T	0	75186850	T	A
5	chr5:75188450:C:T	0	75188450	T	C
5	chr5:75189781:T:C	0	75189781	C	T
5	chr5:75191889:G:A	0	75191889	A	G
5	chr5:75192483:G:A	0	75192483	A	G
5	chr5:75192765:G:A	0	75192765	A	G
5	chr5:75194173:G:A	0	75194173	A	G
5	chr5:75194393:T:TG	0	75194393	TG	T
5	chr5:75194833:T:C	0	75194833	C	T
5	chr5:75195890:TTCA:T	0	75195890	T	TTCA
5	chr5:75196131:T:C	0	75196131	C	T
5	chr5:75196986:T:C	0	75196986	C	T
5	chr5:75197153:C:T	0	75197153	T	C
5	chr5:75197339:C:T	0	75197339	T	C
5	chr5:75198786:G:C	0	75198786	C	G
5	chr5:75200560:A:G	0	75200560	G	A
5	chr5:75200657:A:T	0	75200657	T	A
5	chr5:75201004:G:A	0	75201004	A	G
5	chr5:75201152:A:G	0	75201152	G	A
5	chr5:75201259:G:A	0	75201259	A	G
5	chr5:75201728:A:G	0	75201728	G	A
5	chr5:75201733:C:T	0	75201733	T	C
5	chr5:75201811:T:C	0	75201811	C	T
5	chr5:75202017:A:C	0	75202017	C	A
5	chr5:75202060:T:C	0	75202060	C	T
5	chr5:75202159:T:C	0	75202159	C	T
5	chr5:75202339:C:A	0	75202339	A	C
5	chr5:75202890:C:T	0	75202890	T	C
5	chr5:75203594:T:C	0	75203594	C	T
5	chr5:75203806:A:G	0	75203806	G	A
5	chr5:75204930:G:A	0	75204930	A	G
5	chr5:75205521:AC:A	0	75205521	A	AC
5	chr5:75206691:C:T	0	75206691	T	C
5	chr5:75206748:G:A	0	75206748	A	G
5	chr5:75206896:A:G	0	75206896	G	A
5	chr5:75207374:T:G	0	75207374	G	T
5	chr5:75207920:TA:T	0	75207920	T	TA
5	chr5:75208327:G:A	0	75208327	A	G
5	chr5:75208958:A:G	0	75208958	G	A
5	chr5:75210395:A:G	0	75210395	G	A
5	chr5:75210582:C:T	0	75210582	T	C
5	chr5:75210833:C:T	0	75210833	T	C
5	chr5:75210948:T:C	0	75210948	C	T
5	chr5:75211152:C:T	0	75211152	T	C
5	chr5:75211182:C:A	0	75211182	A	C
5	chr5:75211474:G:A	0	75211474	A	G
5	chr5:75211565:C:A	0	75211565	A	C
5	chr5:75212587:G:T	0	75212587	T	G
5	chr5:75213891:G:A	0	75213891	A	G
5	chr5:75214198:C:T	0	75214198	T	C
5	chr5:75214516:C:T	0	75214516	T	C
5	chr5:75214692:T:G	0	75214692	G	T
5	chr5:75215193:C:T	0	75215193	T	C
5	chr5:75217162:A:G	0	75217162	G	A
5	chr5:75218458:C:T	0	75218458	T	C
5	chr5:75219384:A:G	0	75219384	G	A
5	chr5:75221805:AAT:A	0	75221805	A	AAT
5	chr5:75222129:A:G	0	75222129	G	A
5	chr5:75223224:G:A	0	75223224	A	G
5	chr5:75223289:AC:A	0	75223289	A	AC
5	chr5:75224450:T:A	0	75224450	A	T
5	chr5:75224926:A:C	0	75224926	C	A
5	chr5:75225092:C:T	0	75225092	T	C
5	chr5:75225424:C:T	0	75225424	T	C
5	chr5:75225574:T:C	0	75225574	C	T
5	chr5:75227309:A:T	0	75227309	T	A
5	chr5:75227730:C:T	0	75227730	T	C
5	chr5:75228548:GA:G	0	75228548	G	GA
5	chr5:75229012:A:G	0	75229012	G	A
5	chr5:75229031:TCA:T	0	75229031	T	TCA
5	chr5:75229340:G:A	0	75229340	A	G
5	chr5:75230117:C:T	0	75230117	T	C
5	chr5:75230664:GT:G	0	75230664	G	GT
5	chr5:75230857:T:A	0	75230857	A	T
5	chr5:75230971:G:A	0	75230971	A	G
5	chr5:75231309:A:G	0	75231309	G	A
5	chr5:75231647:C:T	0	75231647	T	C
5	chr5:75232353:G:A	0	75232353	A	G
5	chr5:75232397:G:A	0	75232397	A	G
5	chr5:75232951:G:A	0	75232951	A	G
5	chr5:75233033:G:T	0	75233033	T	G
5	chr5:75234074:T:TATCCCTTTATGACAGAAAACTATC	0	75234074	TATCCCTTTATGACAGAAAACTATC	T
5	chr5:75235748:G:A	0	75235748	A	G
5	chr5:75236898:C:T	0	75236898	T	C
5	chr5:75237270:A:T	0	75237270	T	A
5	chr5:75237381:T:TA	0	75237381	TA	T
5	chr5:75237905:C:T	0	75237905	T	C
5	chr5:75238077:G:A	0	75238077	A	G
5	chr5:75238297:C:T	0	75238297	T	C
5	chr5:75238547:A:G	0	75238547	G	A
5	chr5:75238885:T:C	0	75238885	C	T
5	chr5:75239064:CTTAATATAT:C	0	75239064	C	CTTAATATAT
5	chr5:75239117:TC:T	0	75239117	T	TC
5	chr5:75240384:A:G	0	75240384	G	A
5	chr5:75240830:G:A	0	75240830	A	G
5	chr5:75241096:G:A	0	75241096	A	G
5	chr5:75241435:T:C	0	75241435	C	T
5	chr5:75241646:A:G	0	75241646	G	A
5	chr5:75241723:T:A	0	75241723	A	T
5	chr5:75241781:A:G	0	75241781	G	A
5	chr5:75241926:C:T	0	75241926	T	C
5	chr5:75242381:C:T	0	75242381	T	C
5	chr5:75242389:T:C	0	75242389	C	T
5	chr5:75242434:A:G	0	75242434	G	A
5	chr5:75242660:A:G	0	75242660	G	A
5	chr5:75243818:T:C	0	75243818	C	T
5	chr5:75244362:G:A	0	75244362	A	G
5	chr5:75244786:T:C	0	75244786	C	T
5	chr5:75246795:C:T	0	75246795	T	C
5	chr5:75247211:G:A	0	75247211	A	G
5	chr5:75247806:A:C	0	75247806	C	A
5	chr5:75249096:G:A	0	75249096	A	G
5	chr5:75249723:A:T	0	75249723	T	A
5	chr5:75249811:A:G	0	75249811	G	A
5	chr5:75249832:C:CA	0	75249832	CA	C
5	chr5:75250102:A:G	0	75250102	G	A
5	chr5:75250853:T:A	0	75250853	A	T
5	chr5:75251558:C:A	0	75251558	A	C
5	chr5:75252107:T:A	0	75252107	A	T
5	chr5:75252137:C:A	0	75252137	A	C
5	chr5:75252239:C:T	0	75252239	T	C
5	chr5:75252931:A:C	0	75252931	C	A
5	chr5:75253096:T:C	0	75253096	C	T
5	chr5:75254871:T:A	0	75254871	A	T
5	chr5:75255171:G:T	0	75255171	T	G
5	chr5:75255387:T:C	0	75255387	C	T
5	chr5:75255831:G:GC	0	75255831	GC	G
5	chr5:75255957:C:T	0	75255957	T	C
5	chr5:75256105:G:A	0	75256105	A	G
5	chr5:75257014:T:C	0	75257014	C	T
5	chr5:75257792:C:T	0	75257792	T	C
5	chr5:75258216:CAT:C	0	75258216	C	CAT
5	chr5:75258243:G:T	0	75258243	T	G
5	chr5:75258397:C:A	0	75258397	A	C
5	chr5:75259065:T:C	0	75259065	C	T
5	chr5:75259333:T:G	0	75259333	G	T
5	chr5:75259428:T:C	0	75259428	C	T
5	chr5:75262407:C:T	0	75262407	T	C
5	chr5:75262471:A:T	0	75262471	T	A
5	chr5:75262752:A:G	0	75262752	G	A
5	chr5:75263068:A:G	0	75263068	G	A
5	chr5:75263709:A:G	0	75263709	G	A
5	chr5:75264467:G:A	0	75264467	A	G
5	chr5:75264524:T:C	0	75264524	C	T
5	chr5:75264662:C:T	0	75264662	T	C
5	chr5:75264754:G:A	0	75264754	A	G
5	chr5:75265409:G:A	0	75265409	A	G
5	chr5:75266204:C:G	0	75266204	G	C
5	chr5:75266739:T:C	0	75266739	C	T
5	chr5:75267821:G:A	0	75267821	A	G
5	chr5:75267955:G:A	0	75267955	A	G
5	chr5:75268365:A:G	0	75268365	G	A
5	chr5:75268746:T:C	0	75268746	C	T
5	chr5:75269184:G:T	0	75269184	T	G
5	chr5:75270377:C:T	0	75270377	T	C
5	chr5:75272309:G:A	0	75272309	A	G
5	chr5:75272410:G:A	0	75272410	A	G
5	chr5:75273203:T:C	0	75273203	C	T
5	chr5:75273532:C:T	0	75273532	T	C
5	chr5:75273775:T:G	0	75273775	G	T
5	chr5:75274552:A:G	0	75274552	G	A
5	chr5:75274706:G:A	0	75274706	A	G
5	chr5:75274821:C:T	0	75274821	T	C
5	chr5:75274826:T:C	0	75274826	C	T
5	chr5:75275174:G:C	0	75275174	C	G
5	chr5:75275752:A:C	0	75275752	C	A
5	chr5:75276395:A:G	0	75276395	G	A
5	chr5:75276542:T:C	0	75276542	C	T
5	chr5:75277615:A:C	0	75277615	C	A
5	chr5:75279159:A:G	0	75279159	G	A
5	chr5:75279976:A:G	0	75279976	G	A
5	chr5:75280460:G:A	0	75280460	A	G
5	chr5:75281067:C:T	0	75281067	T	C
5	chr5:75281403:G:A	0	75281403	A	G
5	chr5:75281655:A:T	0	75281655	T	A
5	chr5:75281876:A:C	0	75281876	C	A
5	chr5:75282237:T:C	0	75282237	C	T
5	chr5:75282959:T:C	0	75282959	C	T
5	chr5:75285056:C:T	0	75285056	T	C
5	chr5:75285522:A:C	0	75285522	C	A
5	chr5:75285570:A:G	0	75285570	G	A
5	chr5:75286652:T:G	0	75286652	G	T
5	chr5:75287055:T:TG	0	75287055	TG	T
5	chr5:75287860:G:A	0	75287860	A	G
5	chr5:75287931:G:T	0	75287931	T	G
5	chr5:75288007:C:G	0	75288007	G	C
5	chr5:75288118:C:T	0	75288118	T	C
5	chr5:75288207:T:C	0	75288207	C	T
5	chr5:75288234:C:A	0	75288234	A	C
5	chr5:75288900:C:T	0	75288900	T	C
5	chr5:75289341:A:G	0	75289341	G	A
5	chr5:75291041:CT:C	0	75291041	C	CT
5	chr5:75291265:A:T	0	75291265	T	A
5	chr5:75291427:T:C	0	75291427	C	T
5	chr5:75292233:C:T	0	75292233	T	C
5	chr5:75292293:C:G	0	75292293	G	C
5	chr5:75293029:C:T	0	75293029	T	C
5	chr5:75293883:C:T	0	75293883	T	C
5	chr5:75294171:G:A	0	75294171	A	G
5	chr5:75294766:G:A	0	75294766	A	G
5	chr5:75294799:T:C	0	75294799	C	T
5	chr5:75295948:G:A	0	75295948	A	G
5	chr5:75296264:C:T	0	75296264	T	C
5	chr5:75296711:T:A	0	75296711	A	T
5	chr5:75296848:C:CAAT	0	75296848	CAAT	C
5	chr5:75297068:A:C	0	75297068	C	A
5	chr5:75297296:A:T	0	75297296	T	A
5	chr5:75299265:C:G	0	75299265	G	C
5	chr5:75299369:A:C	0	75299369	C	A
5	chr5:75300026:A:G	0	75300026	G	A
5	chr5:75301152:T:C	0	75301152	C	T
5	chr5:75301351:A:G	0	75301351	G	A
5	chr5:75302428:C:T	0	75302428	T	C
5	chr5:75302609:C:T	0	75302609	T	C
5	chr5:75302919:G:A	0	75302919	A	G
5	chr5:75302927:C:G	0	75302927	G	C
5	chr5:75303021:T:G	0	75303021	G	T
5	chr5:75303268:C:T	0	75303268	T	C
5	chr5:75303613:T:C	0	75303613	C	T
5	chr5:75303632:A:G	0	75303632	G	A
5	chr5:75305228:G:A	0	75305228	A	G
5	chr5:75305770:T:C	0	75305770	C	T
5	chr5:75306874:C:A	0	75306874	A	C
5	chr5:75307073:T:C	0	75307073	C	T
5	chr5:75307154:C:T	0	75307154	T	C
5	chr5:75307654:G:A	0	75307654	A	G
5	chr5:75307891:C:T	0	75307891	T	C
5	chr5:75308250:G:A	0	75308250	A	G
5	chr5:75308493:C:T	0	75308493	T	C
5	chr5:75308917:G:A	0	75308917	A	G
5	chr5:75309389:C:T	0	75309389	T	C
5	chr5:75309395:G:A	0	75309395	A	G
5	chr5:75310348:T:A	0	75310348	A	T
5	chr5:75311035:T:C	0	75311035	C	T
5	chr5:75311342:A:G	0	75311342	G	A
5	chr5:75311520:C:T	0	75311520	T	C
5	chr5:75312189:A:G	0	75312189	G	A
5	chr5:75312494:C:T	0	75312494	T	C
5	chr5:75312516:T:C	0	75312516	C	T
5	chr5:75312676:A:G	0	75312676	G	A
5	chr5:75312907:C:T	0	75312907	T	C
5	chr5:75313120:C:T	0	75313120	T	C
5	chr5:75313202:T:C	0	75313202	C	T
5	chr5:75313469:T:G	0	75313469	G	T
5	chr5:75313630:C:T	0	75313630	T	C
5	chr5:75313803:C:T	0	75313803	T	C
5	chr5:75314228:C:T	0	75314228	T	C
5	chr5:75314468:A:C	0	75314468	C	A
5	chr5:75314761:T:C	0	75314761	C	T
5	chr5:75315293:G:A	0	75315293	A	G
5	chr5:75315699:T:C	0	75315699	C	T
5	chr5:75315749:G:T	0	75315749	T	G
5	chr5:75316891:A:T	0	75316891	T	A
5	chr5:75317056:A:G	0	75317056	G	A
5	chr5:75317068:G:A	0	75317068	A	G
5	chr5:75317414:C:T	0	75317414	T	C
5	chr5:75317774:T:G	0	75317774	G	T
5	chr5:75317905:G:A	0	75317905	A	G
5	chr5:75317915:T:A	0	75317915	A	T
5	chr5:75318317:C:T	0	75318317	T	C
5	chr5:75318695:C:T	0	75318695	T	C
5	chr5:75319196:C:T	0	75319196	T	C
5	chr5:75321018:T:C	0	75321018	C	T
5	chr5:75321437:G:A	0	75321437	A	G
5	chr5:75321845:C:T	0	75321845	T	C
5	chr5:75321887:G:C	0	75321887	C	G
5	chr5:75321986:A:G	0	75321986	G	A
5	chr5:75323307:C:T	0	75323307	T	C
5	chr5:75323814:C:T	0	75323814	T	C
5	chr5:75323920:T:C	0	75323920	C	T
5	chr5:75323980:A:G	0	75323980	G	A
5	chr5:75325087:C:T	0	75325087	T	C
5	chr5:75325846:A:G	0	75325846	G	A
5	chr5:75326416:G:A	0	75326416	A	G
5	chr5:75326896:A:G	0	75326896	G	A
5	chr5:75328124:G:A	0	75328124	A	G
5	chr5:75328164:G:T	0	75328164	T	G
5	chr5:75328409:G:A	0	75328409	A	G
5	chr5:75328657:T:C	0	75328657	C	T
5	chr5:75329124:G:C	0	75329124	C	G
5	chr5:75329687:G:A	0	75329687	A	G
5	chr5:75330257:T:C	0	75330257	C	T
5	chr5:75330723:C:T	0	75330723	T	C
5	chr5:75332189:G:C	0	75332189	C	G
5	chr5:75332672:C:A	0	75332672	A	C
5	chr5:75333926:G:A	0	75333926	A	G
5	chr5:75334012:CA:C	0	75334012	C	CA
5	chr5:75334364:C:T	0	75334364	T	C
5	chr5:75334794:C:T	0	75334794	T	C
5	chr5:75335004:G:A	0	75335004	A	G
5	chr5:75335246:G:T	0	75335246	T	G
5	chr5:75335314:C:T	0	75335314	T	C
5	chr5:75335437:A:G	0	75335437	G	A
5	chr5:75335676:C:T	0	75335676	T	C
5	chr5:75340659:C:A	0	75340659	A	C
5	chr5:75341886:A:T	0	75341886	T	A
5	chr5:75343353:A:G	0	75343353	G	A
5	chr5:75343434:T:G	0	75343434	G	T
5	chr5:75343719:CTTGTA:C	0	75343719	C	CTTGTA
5	chr5:75344665:C:T	0	75344665	T	C
5	chr5:75345001:G:C	0	75345001	C	G
5	chr5:75345735:G:A	0	75345735	A	G
5	chr5:75345882:G:A	0	75345882	A	G
5	chr5:75347030:A:T	0	75347030	T	A
5	chr5:75347845:T:C	0	75347845	C	T
5	chr5:75348856:G:T	0	75348856	T	G
5	chr5:75348881:T:G	0	75348881	G	T
5	chr5:75349447:A:G	0	75349447	G	A
5	chr5:75350430:T:A	0	75350430	A	T
5	chr5:75351053:C:T	0	75351053	T	C
5	chr5:75352671:G:T	0	75352671	T	G
5	chr5:75353673:C:T	0	75353673	T	C
5	chr5:75355259:A:G	0	75355259	G	A
5	chr5:75356039:G:A	0	75356039	A	G
5	chr5:75356084:G:A	0	75356084	A	G
5	chr5:75358954:A:T	0	75358954	T	A
5	chr5:75359626:C:T	0	75359626	T	C
5	chr5:75359673:T:G	0	75359673	G	T
5	chr5:75359901:C:T	0	75359901	T	C
5	chr5:75360726:AAAATGGATTTTTAAATT:A	0	75360726	A	AAAATGGATTTTTAAATT
5	chr5:75362350:A:AAC	0	75362350	AAC	A
5	chr5:75362479:A:G	0	75362479	G	A
5	chr5:75363274:A:G	0	75363274	G	A
5	chr5:75363762:C:T	0	75363762	T	C
5	chr5:75364239:A:ATTG	0	75364239	ATTG	A
5	chr5:75364531:T:C	0	75364531	C	T
5	chr5:75366167:C:CT	0	75366167	CT	C
5	chr5:75366624:C:G	0	75366624	G	C
5	chr5:75367027:A:G	0	75367027	G	A
5	chr5:75367398:T:C	0	75367398	C	T
5	chr5:75369851:T:C	0	75369851	C	T
5	chr5:75370035:G:C	0	75370035	C	G
5	chr5:75372764:C:T	0	75372764	T	C
5	chr5:75377882:A:G	0	75377882	G	A
5	chr5:75379099:T:C	0	75379099	C	T
5	chr5:75379150:T:C	0	75379150	C	T
5	chr5:75379251:T:C	0	75379251	C	T
5	chr5:75380458:T:A	0	75380458	A	T
5	chr5:75380998:T:G	0	75380998	G	T
5	chr5:75383112:G:A	0	75383112	A	G
5	chr5:75383702:C:CAATT	0	75383702	CAATT	C
5	chr5:75385948:T:C	0	75385948	C	T
5	chr5:75386316:C:CCAAA	0	75386316	CCAAA	C
5	chr5:75386988:T:C	0	75386988	C	T
5	chr5:75387075:G:A	0	75387075	A	G
5	chr5:75387079:A:G	0	75387079	G	A
5	chr5:75387481:C:T	0	75387481	T	C
5	chr5:75387630:T:C	0	75387630	C	T
5	chr5:75387821:T:C	0	75387821	C	T
5	chr5:75389695:A:G	0	75389695	G	A
5	chr5:75391015:C:G	0	75391015	G	C
5	chr5:75391106:A:C	0	75391106	C	A
5	chr5:75391427:C:T	0	75391427	T	C
5	chr5:75391764:T:C	0	75391764	C	T
5	chr5:75392740:C:T	0	75392740	T	C
5	chr5:75392863:A:G	0	75392863	G	A
5	chr5:75393424:T:C	0	75393424	C	T
5	chr5:75394251:T:C	0	75394251	C	T
5	chr5:75394479:A:T	0	75394479	T	A
5	chr5:75396352:T:A	0	75396352	A	T
5	chr5:75396951:A:G	0	75396951	G	A
5	chr5:75400813:C:G	0	75400813	G	C
5	chr5:75400868:CATTT:C	0	75400868	C	CATTT
5	chr5:75401225:T:G	0	75401225	G	T
5	chr5:75405307:T:C	0	75405307	C	T
5	chr5:75405638:T:C	0	75405638	C	T
5	chr5:75407068:A:C	0	75407068	C	A
5	chr5:75407516:G:A	0	75407516	A	G
5	chr5:75409004:T:C	0	75409004	C	T
5	chr5:75409855:C:G	0	75409855	G	C
5	chr5:75410147:T:C	0	75410147	C	T
5	chr5:75410836:T:C	0	75410836	C	T
5	chr5:75412688:G:C	0	75412688	C	G
5	chr5:75413509:T:C	0	75413509	C	T
5	chr5:75414725:G:A	0	75414725	A	G
5	chr5:75417587:T:G	0	75417587	G	T
5	chr5:75417808:T:C	0	75417808	C	T
5	chr5:75418579:C:T	0	75418579	T	C
5	chr5:75418959:G:A	0	75418959	A	G
5	chr5:75420178:T:C	0	75420178	C	T
5	chr5:75421828:C:T	0	75421828	T	C
5	chr5:75421942:G:A	0	75421942	A	G
5	chr5:75421986:T:A	0	75421986	A	T
5	chr5:75426078:T:A	0	75426078	A	T
5	chr5:75428313:A:AAACT	0	75428313	AAACT	A
5	chr5:75428315:AC:A	0	75428315	A	AC
5	chr5:75428360:G:A	0	75428360	A	G
5	chr5:75428545:G:C	0	75428545	C	G
5	chr5:75428551:G:A	0	75428551	A	G
5	chr5:75428602:T:C	0	75428602	C	T
5	chr5:75428815:A:G	0	75428815	G	A
5	chr5:75429007:A:C	0	75429007	C	A
5	chr5:75429203:T:A	0	75429203	A	T
5	chr5:75429784:T:C	0	75429784	C	T
5	chr5:75430351:T:C	0	75430351	C	T
5	chr5:75430942:G:A	0	75430942	A	G
5	chr5:75434551:T:A	0	75434551	A	T
5	chr5:75435907:A:G	0	75435907	G	A
5	chr5:75436179:T:C	0	75436179	C	T
5	chr5:75436186:C:G	0	75436186	G	C
5	chr5:75436620:C:T	0	75436620	T	C
5	chr5:75437112:T:A	0	75437112	A	T
5	chr5:75438537:A:G	0	75438537	G	A
5	chr5:75440240:A:C	0	75440240	C	A
5	chr5:75443331:G:A	0	75443331	A	G
5	chr5:75443477:A:C	0	75443477	C	A
5	chr5:75445125:C:T	0	75445125	T	C
5	chr5:75446046:T:C	0	75446046	C	T
5	chr5:75447709:C:T	0	75447709	T	C
5	chr5:75448896:T:G	0	75448896	G	T
5	chr5:75449064:C:T	0	75449064	T	C
5	chr5:75449403:G:T	0	75449403	T	G
5	chr5:75451055:G:A	0	75451055	A	G
5	chr5:75451377:T:C	0	75451377	C	T
5	chr5:75452649:T:C	0	75452649	C	T
5	chr5:75452680:C:T	0	75452680	T	C
5	chr5:75453322:C:T	0	75453322	T	C
5	chr5:75457457:T:C	0	75457457	C	T
5	chr5:75457809:A:G	0	75457809	G	A
5	chr5:75458156:T:C	0	75458156	C	T
5	chr5:75460293:T:C	0	75460293	C	T
5	chr5:75461461:G:A	0	75461461	A	G
5	chr5:75461933:T:C	0	75461933	C	T
5	chr5:75463358:T:A	0	75463358	A	T
5	chr5:75466753:A:T	0	75466753	T	A
5	chr5:75467073:C:T	0	75467073	T	C
5	chr5:75468568:G:A	0	75468568	A	G
5	chr5:75469469:T:C	0	75469469	C	T
5	chr5:75473479:CAAAT:C	0	75473479	C	CAAAT
5	chr5:75473512:C:A	0	75473512	A	C
5	chr5:75474012:C:T	0	75474012	T	C
5	chr5:75475147:G:A	0	75475147	A	G
5	chr5:75475562:G:A	0	75475562	A	G
5	chr5:75475674:G:A	0	75475674	A	G
5	chr5:75477483:A:G	0	75477483	G	A
5	chr5:75477595:T:C	0	75477595	C	T
5	chr5:75478180:G:A	0	75478180	A	G
5	chr5:75478240:T:G	0	75478240	G	T
5	chr5:75480164:T:G	0	75480164	G	T
5	chr5:75482844:C:T	0	75482844	T	C
5	chr5:75482994:T:C	0	75482994	C	T
5	chr5:75484490:T:TC	0	75484490	TC	T
5	chr5:75484513:G:A	0	75484513	A	G
5	chr5:75484606:GACA:G	0	75484606	G	GACA
5	chr5:75485614:G:C	0	75485614	C	G
5	chr5:75485929:G:A	0	75485929	A	G
5	chr5:75485952:A:G	0	75485952	G	A
5	chr5:75486300:C:T	0	75486300	T	C
5	chr5:75486586:T:G	0	75486586	G	T
5	chr5:75486587:T:A	0	75486587	A	T
5	chr5:75487406:A:C	0	75487406	C	A
5	chr5:75487811:C:T	0	75487811	T	C
5	chr5:75488919:T:C	0	75488919	C	T
5	chr5:75489735:A:G	0	75489735	G	A
5	chr5:75490258:G:A	0	75490258	A	G
5	chr5:75490501:TTA:T	0	75490501	T	TTA
5	chr5:75491084:T:C	0	75491084	C	T
5	chr5:75491485:T:C	0	75491485	C	T
5	chr5:75491795:G:A	0	75491795	A	G
5	chr5:75492578:T:C	0	75492578	C	T
5	chr5:75494503:TC:T	0	75494503	T	TC
5	chr5:75497180:C:T	0	75497180	T	C
5	chr5:75497686:T:C	0	75497686	C	T
5	chr5:75499421:T:C	0	75499421	C	T
5	chr5:75500463:G:A	0	75500463	A	G
5	chr5:75500932:G:A	0	75500932	A	G
5	chr5:75501328:C:T	0	75501328	T	C
5	chr5:75502240:A:G	0	75502240	G	A
5	chr5:75502331:G:A	0	75502331	A	G
5	chr5:75502833:A:T	0	75502833	T	A
5	chr5:75505445:G:A	0	75505445	A	G
5	chr5:75507790:C:T	0	75507790	T	C
5	chr5:75508277:GTT:G	0	75508277	G	GTT
5	chr5:75510222:T:TA	0	75510222	TA	T
5	chr5:75512412:G:T	0	75512412	T	G
5	chr5:75512506:G:A	0	75512506	A	G
5	chr5:75512592:G:A	0	75512592	A	G
5	chr5:75512776:TAGAA:T	0	75512776	T	TAGAA
5	chr5:75513055:C:T	0	75513055	T	C
5	chr5:75514559:G:A	0	75514559	A	G
5	chr5:75517186:CA:C	0	75517186	C	CA
5	chr5:75518119:C:A	0	75518119	A	C
5	chr5:75518947:T:C	0	75518947	C	T
5	chr5:75519401:A:G	0	75519401	G	A
5	chr5:75525211:T:A	0	75525211	A	T
5	chr5:75526682:A:G	0	75526682	G	A
5	chr5:75527678:A:C	0	75527678	C	A
5	chr5:75527947:C:G	0	75527947	G	C
5	chr5:75528948:A:G	0	75528948	G	A
5	chr5:75530910:G:A	0	75530910	A	G
5	chr5:75531721:G:A	0	75531721	A	G
5	chr5:75533466:G:A	0	75533466	A	G
5	chr5:75533879:C:T	0	75533879	T	C
5	chr5:75534122:T:C	0	75534122	C	T
5	chr5:75535423:G:A	0	75535423	A	G
5	chr5:75535537:T:TA	0	75535537	TA	T
5	chr5:75535907:G:A	0	75535907	A	G
5	chr5:75535996:C:T	0	75535996	T	C
5	chr5:75537094:C:T	0	75537094	T	C
5	chr5:75538523:T:C	0	75538523	C	T
5	chr5:75538832:G:A	0	75538832	A	G
5	chr5:75539198:G:A	0	75539198	A	G
5	chr5:75541112:C:T	0	75541112	T	C
5	chr5:75541716:A:G	0	75541716	G	A
5	chr5:75541977:A:C	0	75541977	C	A
5	chr5:75542076:A:G	0	75542076	G	A
5	chr5:75543064:G:A	0	75543064	A	G
5	chr5:75544636:T:C	0	75544636	C	T
5	chr5:75544920:A:G	0	75544920	G	A
5	chr5:75546261:T:C	0	75546261	C	T
5	chr5:75549410:A:T	0	75549410	T	A
5	chr5:75550472:A:G	0	75550472	G	A
5	chr5:75550788:G:A	0	75550788	A	G
5	chr5:75551591:A:G	0	75551591	G	A
5	chr5:75553644:A:G	0	75553644	G	A
5	chr5:75553870:C:T	0	75553870	T	C
5	chr5:75553872:G:T	0	75553872	T	G
5	chr5:75554457:A:T	0	75554457	T	A
5	chr5:75554538:T:C	0	75554538	C	T
5	chr5:75554981:A:C	0	75554981	C	A
5	chr5:75555341:AC:A	0	75555341	A	AC
5	chr5:75556423:G:A	0	75556423	A	G
5	chr5:75557586:G:C	0	75557586	C	G
5	chr5:75558742:C:T	0	75558742	T	C
5	chr5:75559601:A:G	0	75559601	G	A
5	chr5:75560600:C:T	0	75560600	T	C
5	chr5:75562461:G:A	0	75562461	A	G
5	chr5:75563609:T:C	0	75563609	C	T
5	chr5:75565083:T:A	0	75565083	A	T
5	chr5:75566311:G:A	0	75566311	A	G
5	chr5:75566517:G:A	0	75566517	A	G
5	chr5:75567216:T:C	0	75567216	C	T
5	chr5:75569762:G:A	0	75569762	A	G
5	chr5:75571756:T:G	0	75571756	G	T
5	chr5:75572472:A:C	0	75572472	C	A
5	chr5:75572737:C:T	0	75572737	T	C
5	chr5:75579165:C:T	0	75579165	T	C
5	chr5:75579817:T:C	0	75579817	C	T
5	chr5:75580788:T:C	0	75580788	C	T
5	chr5:75581441:C:T	0	75581441	T	C
5	chr5:75581978:T:C	0	75581978	C	T
5	chr5:75584065:G:A	0	75584065	A	G
5	chr5:75584525:G:A	0	75584525	A	G
5	chr5:75586856:C:T	0	75586856	T	C
5	chr5:75590468:GTTT:G	0	75590468	G	GTTT
5	chr5:75590559:G:A	0	75590559	A	G
5	chr5:75591789:T:C	0	75591789	C	T
5	chr5:75593707:C:G	0	75593707	G	C
5	chr5:75593817:T:C	0	75593817	C	T
5	chr5:75596177:T:C	0	75596177	C	T
5	chr5:75598508:G:C	0	75598508	C	G
5	chr5:75599010:A:G	0	75599010	G	A
5	chr5:75600973:G:A	0	75600973	A	G
5	chr5:75601542:A:G	0	75601542	G	A
5	chr5:75601585:A:G	0	75601585	G	A
5	chr5:75602312:A:G	0	75602312	G	A
5	chr5:75602781:C:T	0	75602781	T	C
5	chr5:75602927:T:C	0	75602927	C	T
5	chr5:75603041:C:G	0	75603041	G	C
5	chr5:75606499:G:A	0	75606499	A	G
5	chr5:75606891:T:C	0	75606891	C	T
5	chr5:75607329:G:A	0	75607329	A	G
5	chr5:75608069:A:T	0	75608069	T	A
5	chr5:75608501:A:C	0	75608501	C	A
5	chr5:75609221:C:T	0	75609221	T	C
5	chr5:75610954:T:C	0	75610954	C	T
5	chr5:75611138:A:C	0	75611138	C	A
5	chr5:75611435:G:A	0	75611435	A	G
5	chr5:75611509:C:T	0	75611509	T	C
5	chr5:75611644:G:A	0	75611644	A	G
5	chr5:75612621:G:C	0	75612621	C	G
5	chr5:75614147:C:T	0	75614147	T	C
5	chr5:75614765:A:G	0	75614765	G	A
5	chr5:75615045:A:G	0	75615045	G	A
5	chr5:75617971:G:A	0	75617971	A	G
5	chr5:75618087:C:T	0	75618087	T	C
5	chr5:75618236:G:A	0	75618236	A	G
5	chr5:75618691:T:A	0	75618691	A	T
5	chr5:75621147:G:A	0	75621147	A	G
5	chr5:75622037:A:G	0	75622037	G	A
5	chr5:75623188:T:C	0	75623188	C	T
5	chr5:75623584:G:A	0	75623584	A	G
5	chr5:75625861:G:A	0	75625861	A	G
5	chr5:75627153:A:G	0	75627153	G	A
5	chr5:75627376:C:T	0	75627376	T	C
5	chr5:75627756:C:T	0	75627756	T	C
5	chr5:75627765:A:G	0	75627765	G	A
5	chr5:75628107:C:T	0	75628107	T	C
5	chr5:75629065:A:G	0	75629065	G	A
5	chr5:75629337:C:T	0	75629337	T	C
5	chr5:75630324:A:G	0	75630324	G	A
5	chr5:75630953:A:G	0	75630953	G	A
5	chr5:75632468:A:T	0	75632468	T	A
5	chr5:75632716:C:T	0	75632716	T	C
5	chr5:75633058:G:T	0	75633058	T	G
5	chr5:75633367:A:T	0	75633367	T	A
5	chr5:75633487:G:A	0	75633487	A	G
5	chr5:75633822:G:A	0	75633822	A	G
5	chr5:75635508:G:T	0	75635508	T	G
5	chr5:75635672:C:T	0	75635672	T	C
5	chr5:75636247:T:C	0	75636247	C	T
5	chr5:75636274:G:T	0	75636274	T	G
5	chr5:75637781:A:G	0	75637781	G	A
5	chr5:75637862:C:T	0	75637862	T	C
5	chr5:75637987:G:C	0	75637987	C	G
5	chr5:75638184:A:T	0	75638184	T	A
5	chr5:75638388:T:G	0	75638388	G	T
5	chr5:75638447:T:C	0	75638447	C	T
5	chr5:75638516:A:T	0	75638516	T	A
5	chr5:75638538:A:G	0	75638538	G	A
5	chr5:75638625:A:G	0	75638625	G	A
5	chr5:75638834:T:G	0	75638834	G	T
5	chr5:75639244:G:T	0	75639244	T	G
5	chr5:75640000:A:G	0	75640000	G	A
5	chr5:75640074:C:T	0	75640074	T	C
5	chr5:75640178:G:A	0	75640178	A	G
5	chr5:75640204:C:T	0	75640204	T	C
5	chr5:75641413:A:G	0	75641413	G	A
5	chr5:75641899:G:A	0	75641899	A	G
5	chr5:75642253:C:A	0	75642253	A	C
5	chr5:75648173:G:A	0	75648173	A	G
5	chr5:75648547:T:G	0	75648547	G	T
5	chr5:75649012:C:T	0	75649012	T	C
5	chr5:75649043:A:G	0	75649043	G	A
5	chr5:75649115:A:G	0	75649115	G	A
5	chr5:75649283:G:C	0	75649283	C	G
5	chr5:75649720:T:G	0	75649720	G	T
5	chr5:75650425:A:G	0	75650425	G	A
5	chr5:75650630:G:A	0	75650630	A	G
5	chr5:75651052:A:C	0	75651052	C	A
5	chr5:75651610:T:G	0	75651610	G	T
5	chr5:75651862:G:A	0	75651862	A	G
5	chr5:75652713:G:A	0	75652713	A	G
5	chr5:75653120:C:T	0	75653120	T	C
5	chr5:75653705:T:C	0	75653705	C	T
5	chr5:75655922:C:T	0	75655922	T	C
5	chr5:75656076:G:A	0	75656076	A	G
5	chr5:75657679:C:T	0	75657679	T	C
5	chr5:75658200:GA:G	0	75658200	G	GA
5	chr5:75658554:G:A	0	75658554	A	G
5	chr5:75658808:A:T	0	75658808	T	A
5	chr5:75660016:G:A	0	75660016	A	G
5	chr5:75660692:C:T	0	75660692	T	C
5	chr5:75661296:C:T	0	75661296	T	C
5	chr5:75661448:G:A	0	75661448	A	G
5	chr5:75661573:T:C	0	75661573	C	T
5	chr5:75661789:C:T	0	75661789	T	C
5	chr5:75661994:A:C	0	75661994	C	A
5	chr5:75662458:T:A	0	75662458	A	T
5	chr5:75662471:G:T	0	75662471	T	G
5	chr5:75662717:A:G	0	75662717	G	A
5	chr5:75665512:TCTTA:T	0	75665512	T	TCTTA
5	chr5:75666417:A:G	0	75666417	G	A
5	chr5:75667452:G:C	0	75667452	C	G
5	chr5:75667464:A:G	0	75667464	G	A
5	chr5:75667775:T:C	0	75667775	C	T
5	chr5:75668303:C:T	0	75668303	T	C
5	chr5:75668494:A:G	0	75668494	G	A
5	chr5:75668757:A:G	0	75668757	G	A
5	chr5:75669297:G:A	0	75669297	A	G
5	chr5:75669729:A:G	0	75669729	G	A
5	chr5:75670152:T:A	0	75670152	A	T
5	chr5:75670537:G:T	0	75670537	T	G
5	chr5:75671339:C:A	0	75671339	A	C
5	chr5:75671374:G:C	0	75671374	C	G
5	chr5:75671883:C:A	0	75671883	A	C
5	chr5:75673428:C:T	0	75673428	T	C
5	chr5:75673590:G:A	0	75673590	A	G
5	chr5:75673616:CTGT:C	0	75673616	C	CTGT
5	chr5:75673758:AGCCTG:A	0	75673758	A	AGCCTG
5	chr5:75673770:A:G	0	75673770	G	A
5	chr5:75674199:T:C	0	75674199	C	T
5	chr5:75674731:T:G	0	75674731	G	T
5	chr5:75675150:C:G	0	75675150	G	C
5	chr5:75675193:T:C	0	75675193	C	T
5	chr5:75675342:T:C	0	75675342	C	T
5	chr5:75675549:A:G	0	75675549	G	A
5	chr5:75676021:A:G	0	75676021	G	A
5	chr5:75676165:C:G	0	75676165	G	C
5	chr5:75676682:G:T	0	75676682	T	G
5	chr5:75676767:C:T	0	75676767	T	C
5	chr5:75676821:T:C	0	75676821	C	T
5	chr5:75676829:A:AAG	0	75676829	AAG	A
5	chr5:75676924:A:G	0	75676924	G	A
5	chr5:75676941:C:A	0	75676941	A	C
5	chr5:75677052:G:A	0	75677052	A	G
5	chr5:75678318:C:T	0	75678318	T	C
5	chr5:75678506:T:C	0	75678506	C	T
5	chr5:75678715:T:C	0	75678715	C	T
5	chr5:75679205:T:C	0	75679205	C	T
5	chr5:75679443:C:T	0	75679443	T	C
5	chr5:75679519:A:T	0	75679519	T	A
5	chr5:75680087:A:G	0	75680087	G	A
5	chr5:75680280:G:A	0	75680280	A	G
5	chr5:75680404:G:A	0	75680404	A	G
5	chr5:75681324:A:G	0	75681324	G	A
5	chr5:75681632:A:T	0	75681632	T	A
5	chr5:75681836:T:C	0	75681836	C	T
5	chr5:75683032:G:A	0	75683032	A	G
5	chr5:75683806:C:T	0	75683806	T	C
5	chr5:75684041:G:C	0	75684041	C	G
5	chr5:75684194:A:G	0	75684194	G	A
5	chr5:75684385:G:A	0	75684385	A	G
5	chr5:75684427:A:G	0	75684427	G	A
5	chr5:75684449:T:TC	0	75684449	TC	T
5	chr5:75684615:G:A	0	75684615	A	G
5	chr5:75684747:A:G	0	75684747	G	A
5	chr5:75685067:C:T	0	75685067	T	C
5	chr5:75685497:A:T	0	75685497	T	A
5	chr5:75686382:T:C	0	75686382	C	T
5	chr5:75687155:T:C	0	75687155	C	T
5	chr5:75687192:G:A	0	75687192	A	G
5	chr5:75687241:A:G	0	75687241	G	A
5	chr5:75687256:T:G	0	75687256	G	T
5	chr5:75688444:C:T	0	75688444	T	C
5	chr5:75688794:G:A	0	75688794	A	G
5	chr5:75689959:C:T	0	75689959	T	C
5	chr5:75690042:T:C	0	75690042	C	T
5	chr5:75690220:A:G	0	75690220	G	A
5	chr5:75690656:T:C	0	75690656	C	T
5	chr5:75690751:G:A	0	75690751	A	G
5	chr5:75690877:A:G	0	75690877	G	A
5	chr5:75692166:T:A	0	75692166	A	T
5	chr5:75692511:C:T	0	75692511	T	C
5	chr5:75692544:A:G	0	75692544	G	A
5	chr5:75693161:CAT:C	0	75693161	C	CAT
5	chr5:75694352:A:T	0	75694352	T	A
5	chr5:75694954:A:C	0	75694954	C	A
5	chr5:75695618:G:A	0	75695618	A	G
5	chr5:75695761:T:C	0	75695761	C	T
5	chr5:75695853:A:G	0	75695853	G	A
5	chr5:75695904:T:C	0	75695904	C	T
5	chr5:75696024:A:C	0	75696024	C	A
5	chr5:75696238:G:A	0	75696238	A	G
5	chr5:75696265:C:A	0	75696265	A	C
5	chr5:75696337:T:C	0	75696337	C	T
5	chr5:75696418:C:T	0	75696418	T	C
5	chr5:75696420:T:A	0	75696420	A	T
5	chr5:75697159:T:C	0	75697159	C	T
5	chr5:75697291:A:G	0	75697291	G	A
5	chr5:75697313:C:T	0	75697313	T	C
5	chr5:75697663:T:C	0	75697663	C	T
5	chr5:75698032:T:C	0	75698032	C	T
5	chr5:75698429:A:C	0	75698429	C	A
5	chr5:75698530:A:T	0	75698530	T	A
5	chr5:75698536:C:T	0	75698536	T	C
5	chr5:75698798:G:C	0	75698798	C	G
5	chr5:75698926:A:G	0	75698926	G	A
5	chr5:75699063:G:A	0	75699063	A	G
5	chr5:75699088:T:C	0	75699088	C	T
5	chr5:75700184:C:T	0	75700184	T	C
5	chr5:75701016:T:C	0	75701016	C	T
5	chr5:75701911:T:C	0	75701911	C	T
5	chr5:75701931:T:C	0	75701931	C	T
5	chr5:75702170:A:G	0	75702170	G	A
5	chr5:75702601:G:A	0	75702601	A	G
5	chr5:75702773:G:A	0	75702773	A	G
5	chr5:75703067:C:T	0	75703067	T	C
5	chr5:75703739:G:T	0	75703739	T	G
5	chr5:75703751:G:A	0	75703751	A	G
5	chr5:75704110:G:A	0	75704110	A	G
5	chr5:75704967:G:A	0	75704967	A	G
5	chr5:75705200:C:A	0	75705200	A	C
5	chr5:75705211:A:T	0	75705211	T	A
5	chr5:75705218:T:A	0	75705218	A	T
5	chr5:75705427:T:C	0	75705427	C	T
5	chr5:75705496:C:T	0	75705496	T	C
5	chr5:75705607:A:G	0	75705607	G	A
5	chr5:75705757:A:G	0	75705757	G	A
5	chr5:75706810:G:C	0	75706810	C	G
5	chr5:75707020:C:T	0	75707020	T	C
5	chr5:75707070:G:T	0	75707070	T	G
5	chr5:75707231:A:G	0	75707231	G	A
5	chr5:75707384:C:CT	0	75707384	CT	C
5	chr5:75707588:A:C	0	75707588	C	A
5	chr5:75707624:A:T	0	75707624	T	A
5	chr5:75707626:A:T	0	75707626	T	A
5	chr5:75707627:T:TC	0	75707627	TC	T
5	chr5:75707644:T:C	0	75707644	C	T
5	chr5:75707853:T:C	0	75707853	C	T
5	chr5:75708053:T:C	0	75708053	C	T
5	chr5:75708282:A:G	0	75708282	G	A
5	chr5:75708350:G:A	0	75708350	A	G
5	chr5:75710074:A:G	0	75710074	G	A
5	chr5:75710288:T:A	0	75710288	A	T
5	chr5:75710331:T:C	0	75710331	C	T
5	chr5:75710559:A:G	0	75710559	G	A
5	chr5:75711581:T:A	0	75711581	A	T
5	chr5:75711632:A:C	0	75711632	C	A
5	chr5:75711731:A:G	0	75711731	G	A
5	chr5:75711753:A:C	0	75711753	C	A
5	chr5:75711776:G:A	0	75711776	A	G
5	chr5:75712323:A:G	0	75712323	G	A
5	chr5:75712368:T:C	0	75712368	C	T
5	chr5:75713133:C:T	0	75713133	T	C
5	chr5:75713259:A:ACTTT	0	75713259	ACTTT	A
5	chr5:75713473:T:C	0	75713473	C	T
5	chr5:75713486:A:T	0	75713486	T	A
5	chr5:75714177:T:C	0	75714177	C	T
5	chr5:75714255:G:T	0	75714255	T	G
5	chr5:75714694:C:T	0	75714694	T	C
5	chr5:75715476:TGA:T	0	75715476	T	TGA
5	chr5:75717211:G:A	0	75717211	A	G
5	chr5:75719767:A:G	0	75719767	G	A
5	chr5:75719873:G:A	0	75719873	A	G
5	chr5:75720479:G:T	0	75720479	T	G
5	chr5:75720769:G:T	0	75720769	T	G
5	chr5:75721043:G:C	0	75721043	C	G
5	chr5:75721118:A:G	0	75721118	G	A
5	chr5:75721164:A:G	0	75721164	G	A
5	chr5:75721608:C:T	0	75721608	T	C
5	chr5:75722373:G:A	0	75722373	A	G
5	chr5:75725352:G:A	0	75725352	A	G
5	chr5:75726869:C:T	0	75726869	T	C
5	chr5:75727633:C:CAAACT	0	75727633	CAAACT	C
5	chr5:75728056:C:T	0	75728056	T	C
5	chr5:75728241:A:G	0	75728241	G	A
5	chr5:75728420:G:A	0	75728420	A	G
5	chr5:75729174:C:A	0	75729174	A	C
5	chr5:75731188:A:G	0	75731188	G	A
5	chr5:75731330:A:G	0	75731330	G	A
5	chr5:75732664:C:G	0	75732664	G	C
5	chr5:75732691:G:A	0	75732691	A	G
5	chr5:75732902:G:A	0	75732902	A	G
5	chr5:75733959:T:C	0	75733959	C	T
5	chr5:75734209:G:A	0	75734209	A	G
5	chr5:75734326:G:A	0	75734326	A	G
5	chr5:75735581:T:A	0	75735581	A	T
5	chr5:75737937:T:A	0	75737937	A	T
5	chr5:75741261:A:G	0	75741261	G	A
5	chr5:75741470:C:G	0	75741470	G	C
5	chr5:75741567:C:T	0	75741567	T	C
5	chr5:75741936:T:A	0	75741936	A	T
5	chr5:75742162:T:C	0	75742162	C	T
5	chr5:75742250:C:G	0	75742250	G	C
5	chr5:75742396:G:C	0	75742396	C	G
5	chr5:75742442:G:A	0	75742442	A	G
5	chr5:75742606:T:G	0	75742606	G	T
5	chr5:75742839:A:G	0	75742839	G	A
5	chr5:75742893:C:G	0	75742893	G	C
5	chr5:75742937:C:CT	0	75742937	CT	C
5	chr5:75743076:T:A	0	75743076	A	T
5	chr5:75745537:T:G	0	75745537	G	T
5	chr5:75745736:T:C	0	75745736	C	T
5	chr5:75746121:A:G	0	75746121	G	A
5	chr5:75746842:A:G	0	75746842	G	A
5	chr5:75747088:G:A	0	75747088	A	G
5	chr5:75747780:G:A	0	75747780	A	G
5	chr5:75748860:A:C	0	75748860	C	A
5	chr5:75748924:C:T	0	75748924	T	C
5	chr5:75749022:C:T	0	75749022	T	C
5	chr5:75749409:T:C	0	75749409	C	T
5	chr5:75749850:G:A	0	75749850	A	G
5	chr5:75750118:C:T	0	75750118	T	C
5	chr5:75751137:A:G	0	75751137	G	A
5	chr5:75752070:C:T	0	75752070	T	C
5	chr5:75753880:A:G	0	75753880	G	A
5	chr5:75755604:T:C	0	75755604	C	T
5	chr5:75755859:C:T	0	75755859	T	C
5	chr5:75756259:C:G	0	75756259	G	C
5	chr5:75757040:T:C	0	75757040	C	T
5	chr5:75757657:G:A	0	75757657	A	G
5	chr5:75760670:C:T	0	75760670	T	C
5	chr5:75760832:C:T	0	75760832	T	C
5	chr5:75760833:C:G	0	75760833	G	C
5	chr5:75761708:G:C	0	75761708	C	G
5	chr5:75762754:C:T	0	75762754	T	C
5	chr5:75765319:A:G	0	75765319	G	A
5	chr5:75766164:C:T	0	75766164	T	C
5	chr5:75766302:A:G	0	75766302	G	A
5	chr5:75766625:G:A	0	75766625	A	G
5	chr5:75766918:G:C	0	75766918	C	G
5	chr5:75767323:T:G	0	75767323	G	T
5	chr5:75768493:T:G	0	75768493	G	T
5	chr5:75768942:T:G	0	75768942	G	T
5	chr5:75770379:C:T	0	75770379	T	C
5	chr5:75771261:A:C	0	75771261	C	A
5	chr5:75771833:C:T	0	75771833	T	C
5	chr5:75772327:G:T	0	75772327	T	G
5	chr5:75772459:C:T	0	75772459	T	C
5	chr5:75772793:C:A	0	75772793	A	C
5	chr5:75773182:A:T	0	75773182	T	A
5	chr5:75777869:A:G	0	75777869	G	A
5	chr5:75779078:ATAT:A	0	75779078	A	ATAT
5	chr5:75779952:T:C	0	75779952	C	T
5	chr5:75780262:TTTTTTTTCTTTTC:T	0	75780262	T	TTTTTTTTCTTTTC
5	chr5:75780876:T:C	0	75780876	C	T
5	chr5:75781087:A:G	0	75781087	G	A
5	chr5:75781377:C:A	0	75781377	A	C
5	chr5:75782875:C:T	0	75782875	T	C
5	chr5:75783457:T:C	0	75783457	C	T
5	chr5:75784702:G:A	0	75784702	A	G
5	chr5:75785095:G:T	0	75785095	T	G
5	chr5:75785137:T:C	0	75785137	C	T
5	chr5:75785515:C:T	0	75785515	T	C
5	chr5:75786042:CAT:C	0	75786042	C	CAT
5	chr5:75787040:A:T	0	75787040	T	A
5	chr5:75787338:T:C	0	75787338	C	T
5	chr5:75787538:T:C	0	75787538	C	T
5	chr5:75787728:A:T	0	75787728	T	A
5	chr5:75787770:G:A	0	75787770	A	G
5	chr5:75788634:T:C	0	75788634	C	T
5	chr5:75788957:T:C	0	75788957	C	T
5	chr5:75788970:A:G	0	75788970	G	A
5	chr5:75789583:G:A	0	75789583	A	G
5	chr5:75790868:A:G	0	75790868	G	A
5	chr5:75791335:A:G	0	75791335	G	A
5	chr5:75791455:G:C	0	75791455	C	G
5	chr5:75791463:A:T	0	75791463	T	A
5	chr5:75791733:A:G	0	75791733	G	A
5	chr5:75792628:C:T	0	75792628	T	C
5	chr5:75792938:A:G	0	75792938	G	A
5	chr5:75792940:A:G	0	75792940	G	A
5	chr5:75792957:T:C	0	75792957	C	T
5	chr5:75793889:G:T	0	75793889	T	G
5	chr5:75795046:T:G	0	75795046	G	T
5	chr5:75795109:T:G	0	75795109	G	T
5	chr5:75795241:T:C	0	75795241	C	T
5	chr5:75795288:A:G	0	75795288	G	A
5	chr5:75795404:T:C	0	75795404	C	T
5	chr5:75795488:A:C	0	75795488	C	A
5	chr5:75795568:C:A	0	75795568	A	C
5	chr5:75796313:G:A	0	75796313	A	G
5	chr5:75796527:C:A	0	75796527	A	C
5	chr5:75796542:C:T	0	75796542	T	C
5	chr5:75797010:C:T	0	75797010	T	C
5	chr5:75797059:T:C	0	75797059	C	T
5	chr5:75797967:C:A	0	75797967	A	C
5	chr5:75798417:A:C	0	75798417	C	A
5	chr5:75798661:T:G	0	75798661	G	T
5	chr5:75798717:A:G	0	75798717	G	A
5	chr5:75799025:A:G	0	75799025	G	A
5	chr5:75799159:G:T	0	75799159	T	G
5	chr5:75800087:C:T	0	75800087	T	C
5	chr5:75800141:T:C	0	75800141	C	T
5	chr5:75800402:G:A	0	75800402	A	G
5	chr5:75800539:T:A	0	75800539	A	T
5	chr5:75800734:G:T	0	75800734	T	G
5	chr5:75800744:A:G	0	75800744	G	A
5	chr5:75800868:A:T	0	75800868	T	A
5	chr5:75801300:T:A	0	75801300	A	T
5	chr5:75801560:C:T	0	75801560	T	C
5	chr5:75801700:C:T	0	75801700	T	C
5	chr5:75802243:C:T	0	75802243	T	C
5	chr5:75802251:T:C	0	75802251	C	T
5	chr5:75802296:T:G	0	75802296	G	T
5	chr5:75802328:G:A	0	75802328	A	G
5	chr5:75802546:G:A	0	75802546	A	G
5	chr5:75802561:G:A	0	75802561	A	G
5	chr5:75802951:C:T	0	75802951	T	C
5	chr5:75803051:T:C	0	75803051	C	T
5	chr5:75803212:T:C	0	75803212	C	T
5	chr5:75803390:C:T	0	75803390	T	C
5	chr5:75803698:A:G	0	75803698	G	A
5	chr5:75803785:A:G	0	75803785	G	A
5	chr5:75803809:G:T	0	75803809	T	G
5	chr5:75803989:T:C	0	75803989	C	T
5	chr5:75804240:G:A	0	75804240	A	G
5	chr5:75804612:A:G	0	75804612	G	A
5	chr5:75804854:T:C	0	75804854	C	T
5	chr5:75805091:T:C	0	75805091	C	T
5	chr5:75805515:T:C	0	75805515	C	T
5	chr5:75805516:C:T	0	75805516	T	C
5	chr5:75805584:T:C	0	75805584	C	T
5	chr5:75806212:C:T	0	75806212	T	C
5	chr5:75806275:A:G	0	75806275	G	A
5	chr5:75806444:T:C	0	75806444	C	T
5	chr5:75806606:C:T	0	75806606	T	C
5	chr5:75806738:A:G	0	75806738	G	A
5	chr5:75806830:A:G	0	75806830	G	A
5	chr5:75807202:T:C	0	75807202	C	T
5	chr5:75807214:T:C	0	75807214	C	T
5	chr5:75807525:A:C	0	75807525	C	A
5	chr5:75807984:A:G	0	75807984	G	A
5	chr5:75808011:G:T	0	75808011	T	G
5	chr5:75808276:G:A	0	75808276	A	G
5	chr5:75810007:A:G	0	75810007	G	A
5	chr5:75810072:T:C	0	75810072	C	T
5	chr5:75810188:A:C	0	75810188	C	A
5	chr5:75810561:G:A	0	75810561	A	G
5	chr5:75812639:G:A	0	75812639	A	G
5	chr5:75812909:C:T	0	75812909	T	C
5	chr5:75813113:C:A	0	75813113	A	C
5	chr5:75813490:C:T	0	75813490	T	C
5	chr5:75813924:T:A	0	75813924	A	T
5	chr5:75814677:TGCAACCCAAAGGGCCG:T	0	75814677	T	TGCAACCCAAAGGGCCG
5	chr5:75814712:C:T	0	75814712	T	C
5	chr5:75815358:C:T	0	75815358	T	C
5	chr5:75815572:T:C	0	75815572	C	T
5	chr5:75816140:T:C	0	75816140	C	T
5	chr5:75817651:C:T	0	75817651	T	C
5	chr5:75817854:G:T	0	75817854	T	G
5	chr5:75818069:A:G	0	75818069	G	A
5	chr5:75818263:C:T	0	75818263	T	C
5	chr5:75818407:G:T	0	75818407	T	G
5	chr5:75818939:G:T	0	75818939	T	G
5	chr5:75821759:A:C	0	75821759	C	A
5	chr5:75821802:G:A	0	75821802	A	G
5	chr5:75821816:G:T	0	75821816	T	G
5	chr5:75822372:C:T	0	75822372	T	C
5	chr5:75822524:C:T	0	75822524	T	C
5	chr5:75822651:A:G	0	75822651	G	A
5	chr5:75822703:C:T	0	75822703	T	C
5	chr5:75823060:G:C	0	75823060	C	G
5	chr5:75823746:C:T	0	75823746	T	C
5	chr5:75824331:A:G	0	75824331	G	A
5	chr5:75824664:A:G	0	75824664	G	A
5	chr5:75824856:C:G	0	75824856	G	C
5	chr5:75825889:A:T	0	75825889	T	A
5	chr5:75826139:T:C	0	75826139	C	T
5	chr5:75826538:T:C	0	75826538	C	T
5	chr5:75826666:G:A	0	75826666	A	G
5	chr5:75826990:C:T	0	75826990	T	C
5	chr5:75827239:A:G	0	75827239	G	A
5	chr5:75827825:A:T	0	75827825	T	A
5	chr5:75828814:A:G	0	75828814	G	A
5	chr5:75829020:T:C	0	75829020	C	T
5	chr5:75829100:T:C	0	75829100	C	T
5	chr5:75829948:A:G	0	75829948	G	A
5	chr5:75830387:C:G	0	75830387	G	C
5	chr5:75831951:G:A	0	75831951	A	G
5	chr5:75832072:A:G	0	75832072	G	A
5	chr5:75832347:G:T	0	75832347	T	G
5	chr5:75832358:G:C	0	75832358	C	G
5	chr5:75832405:A:G	0	75832405	G	A
5	chr5:75832523:T:G	0	75832523	G	T
5	chr5:75832621:C:T	0	75832621	T	C
5	chr5:75832784:G:A	0	75832784	A	G
5	chr5:75833068:A:G	0	75833068	G	A
5	chr5:75833122:G:A	0	75833122	A	G
5	chr5:75833194:A:G	0	75833194	G	A
5	chr5:75833372:GACC:G	0	75833372	G	GACC
5	chr5:75833510:A:G	0	75833510	G	A
5	chr5:75833528:G:C	0	75833528	C	G
5	chr5:75833601:CTA:C	0	75833601	C	CTA
5	chr5:75834052:A:G	0	75834052	G	A
5	chr5:75834161:G:A	0	75834161	A	G
5	chr5:75834223:G:A	0	75834223	A	G
5	chr5:75834699:T:C	0	75834699	C	T
5	chr5:75835593:T:C	0	75835593	C	T
5	chr5:75836225:A:G	0	75836225	G	A
5	chr5:75836237:T:C	0	75836237	C	T
5	chr5:75836721:T:G	0	75836721	G	T
5	chr5:75837188:C:T	0	75837188	T	C
5	chr5:75837274:A:T	0	75837274	T	A
5	chr5:75837775:G:A	0	75837775	A	G
5	chr5:75838061:G:A	0	75838061	A	G
5	chr5:75838868:A:T	0	75838868	T	A
5	chr5:75839331:G:A	0	75839331	A	G
5	chr5:75839722:C:CT	0	75839722	CT	C
5	chr5:75839972:A:T	0	75839972	T	A
5	chr5:75839977:A:T	0	75839977	T	A
5	chr5:75840250:T:C	0	75840250	C	T
5	chr5:75840426:A:G	0	75840426	G	A
5	chr5:75840611:C:G	0	75840611	G	C
5	chr5:75840680:T:G	0	75840680	G	T
5	chr5:75840799:C:T	0	75840799	T	C
5	chr5:75841117:T:C	0	75841117	C	T
5	chr5:75841848:T:C	0	75841848	C	T
5	chr5:75842661:A:G	0	75842661	G	A
5	chr5:75843410:C:T	0	75843410	T	C
5	chr5:75843549:A:T	0	75843549	T	A
5	chr5:75844174:G:A	0	75844174	A	G
5	chr5:75844302:C:T	0	75844302	T	C
5	chr5:75844700:C:T	0	75844700	T	C
5	chr5:75844905:A:G	0	75844905	G	A
5	chr5:75845596:T:A	0	75845596	A	T
5	chr5:75846778:C:T	0	75846778	T	C
5	chr5:75847799:A:C	0	75847799	C	A
5	chr5:75847888:A:G	0	75847888	G	A
5	chr5:75848031:T:C	0	75848031	C	T
5	chr5:75848700:G:T	0	75848700	T	G
5	chr5:75849285:A:C	0	75849285	C	A
5	chr5:75850916:T:C	0	75850916	C	T
5	chr5:75852030:G:C	0	75852030	C	G
5	chr5:75852697:G:A	0	75852697	A	G
5	chr5:75852781:A:G	0	75852781	G	A
5	chr5:75853155:A:G	0	75853155	G	A
5	chr5:75853902:T:C	0	75853902	C	T
5	chr5:75854200:A:G	0	75854200	G	A
5	chr5:75854740:C:A	0	75854740	A	C
5	chr5:75854755:C:T	0	75854755	T	C
5	chr5:75856464:G:C	0	75856464	C	G
5	chr5:75856921:T:C	0	75856921	C	T
5	chr5:75858113:T:C	0	75858113	C	T
5	chr5:75858692:A:T	0	75858692	T	A
5	chr5:75858731:C:T	0	75858731	T	C
5	chr5:75859314:G:A	0	75859314	A	G
5	chr5:75859600:C:T	0	75859600	T	C
5	chr5:75859722:C:T	0	75859722	T	C
5	chr5:75859787:A:G	0	75859787	G	A
5	chr5:75860310:C:T	0	75860310	T	C
5	chr5:75860935:T:C	0	75860935	C	T
5	chr5:75861258:A:G	0	75861258	G	A
5	chr5:75861401:A:G	0	75861401	G	A
5	chr5:75861627:G:GAATACC	0	75861627	GAATACC	G
5	chr5:75861950:G:A	0	75861950	A	G
5	chr5:75862912:C:G	0	75862912	G	C
5	chr5:75863061:T:C	0	75863061	C	T
5	chr5:75863222:A:G	0	75863222	G	A
5	chr5:75863741:G:A	0	75863741	A	G
5	chr5:75864094:A:G	0	75864094	G	A
5	chr5:75864196:C:A	0	75864196	A	C
5	chr5:75864641:C:T	0	75864641	T	C
5	chr5:75864759:T:A	0	75864759	A	T
5	chr5:75864925:AGAC:A	0	75864925	A	AGAC
5	chr5:75865466:A:G	0	75865466	G	A
5	chr5:75865550:G:A	0	75865550	A	G
5	chr5:75865578:G:A	0	75865578	A	G
5	chr5:75865946:C:A	0	75865946	A	C
5	chr5:75866125:A:G	0	75866125	G	A
5	chr5:75866275:AT:A	0	75866275	A	AT
5	chr5:75866433:G:T	0	75866433	T	G
5	chr5:75866439:A:G	0	75866439	G	A
5	chr5:75866464:A:G	0	75866464	G	A
5	chr5:75866496:A:G	0	75866496	G	A
5	chr5:75866934:C:T	0	75866934	T	C
5	chr5:75867041:C:T	0	75867041	T	C
5	chr5:75867137:C:T	0	75867137	T	C
5	chr5:75867196:T:C	0	75867196	C	T
5	chr5:75867271:A:G	0	75867271	G	A
5	chr5:75867346:T:C	0	75867346	C	T
5	chr5:75867869:T:C	0	75867869	C	T
5	chr5:75868819:C:A	0	75868819	A	C
5	chr5:75869066:T:C	0	75869066	C	T
5	chr5:75869147:T:C	0	75869147	C	T
5	chr5:75869623:C:T	0	75869623	T	C
5	chr5:75869803:A:G	0	75869803	G	A
5	chr5:75869822:G:A	0	75869822	A	G
5	chr5:75869935:A:G	0	75869935	G	A
5	chr5:75870016:A:G	0	75870016	G	A
5	chr5:75870483:T:A	0	75870483	A	T
5	chr5:75870485:A:T	0	75870485	T	A
5	chr5:75870635:A:G	0	75870635	G	A
5	chr5:75870812:G:A	0	75870812	A	G
5	chr5:75870913:C:T	0	75870913	T	C
5	chr5:75871402:T:A	0	75871402	A	T
5	chr5:75871451:T:C	0	75871451	C	T
5	chr5:75871869:T:A	0	75871869	A	T
5	chr5:75872108:G:A	0	75872108	A	G
5	chr5:75872269:A:T	0	75872269	T	A
5	chr5:75872563:G:C	0	75872563	C	G
5	chr5:75872580:T:C	0	75872580	C	T
5	chr5:75873248:G:A	0	75873248	A	G
5	chr5:75873308:G:A	0	75873308	A	G
5	chr5:75873391:CTAAT:C	0	75873391	C	CTAAT
5	chr5:75873439:T:C	0	75873439	C	T
5	chr5:75873500:T:A	0	75873500	A	T
5	chr5:75873672:C:T	0	75873672	T	C
5	chr5:75873677:G:C	0	75873677	C	G
5	chr5:75874379:A:G	0	75874379	G	A
5	chr5:75875003:T:C	0	75875003	C	T
5	chr5:75875268:A:G	0	75875268	G	A
5	chr5:75875378:G:A	0	75875378	A	G
5	chr5:75875412:C:T	0	75875412	T	C
5	chr5:75875508:T:G	0	75875508	G	T
5	chr5:75876458:G:A	0	75876458	A	G
5	chr5:75876508:T:C	0	75876508	C	T
5	chr5:75876536:G:A	0	75876536	A	G
5	chr5:75876621:G:A	0	75876621	A	G
5	chr5:75877056:T:C	0	75877056	C	T
5	chr5:75877270:A:T	0	75877270	T	A
5	chr5:75877328:A:G	0	75877328	G	A
5	chr5:75877393:C:A	0	75877393	A	C
5	chr5:75877546:C:T	0	75877546	T	C
5	chr5:75877621:A:G	0	75877621	G	A
5	chr5:75877650:A:C	0	75877650	C	A
5	chr5:75877862:T:G	0	75877862	G	T
5	chr5:75878077:C:A	0	75878077	A	C
5	chr5:75878565:C:T	0	75878565	T	C
5	chr5:75878773:G:A	0	75878773	A	G
5	chr5:75878782:T:C	0	75878782	C	T
5	chr5:75879003:G:A	0	75879003	A	G
5	chr5:75879037:A:G	0	75879037	G	A
5	chr5:75879063:A:G	0	75879063	G	A
5	chr5:75879074:C:T	0	75879074	T	C
5	chr5:75879151:C:T	0	75879151	T	C
5	chr5:75879457:T:C	0	75879457	C	T
5	chr5:75879667:T:C	0	75879667	C	T
5	chr5:75879969:C:G	0	75879969	G	C
5	chr5:75880260:A:C	0	75880260	C	A
5	chr5:75880304:C:CT	0	75880304	CT	C
5	chr5:75881115:C:G	0	75881115	G	C
5	chr5:75881472:T:C	0	75881472	C	T
5	chr5:75881982:G:A	0	75881982	A	G
5	chr5:75882190:T:C	0	75882190	C	T
5	chr5:75882192:T:C	0	75882192	C	T
5	chr5:75882526:A:G	0	75882526	G	A
5	chr5:75883807:T:A	0	75883807	A	T
5	chr5:75883959:C:T	0	75883959	T	C
5	chr5:75883989:C:T	0	75883989	T	C
5	chr5:75884344:T:C	0	75884344	C	T
5	chr5:75884388:A:G	0	75884388	G	A
5	chr5:75884652:A:C	0	75884652	C	A
5	chr5:75884805:TTAA:T	0	75884805	T	TTAA
5	chr5:75885185:C:G	0	75885185	G	C
5	chr5:75885403:G:A	0	75885403	A	G
5	chr5:75885796:C:G	0	75885796	G	C
5	chr5:75885923:A:G	0	75885923	G	A
5	chr5:75886624:G:A	0	75886624	A	G
5	chr5:75887153:T:C	0	75887153	C	T
5	chr5:75887791:G:A	0	75887791	A	G
5	chr5:75887816:T:C	0	75887816	C	T
5	chr5:75887875:T:C	0	75887875	C	T
5	chr5:75888055:G:A	0	75888055	A	G
5	chr5:75888391:G:A	0	75888391	A	G
5	chr5:75888595:A:G	0	75888595	G	A
5	chr5:75889465:G:T	0	75889465	T	G
5	chr5:75890554:T:G	0	75890554	G	T
5	chr5:75890639:T:C	0	75890639	C	T
5	chr5:75891071:T:C	0	75891071	C	T
5	chr5:75891376:C:T	0	75891376	T	C
5	chr5:75891468:A:T	0	75891468	T	A
5	chr5:75891729:A:T	0	75891729	T	A
5	chr5:75892456:T:C	0	75892456	C	T
5	chr5:75892824:T:C	0	75892824	C	T
5	chr5:75893449:C:T	0	75893449	T	C
5	chr5:75894946:C:T	0	75894946	T	C
5	chr5:75894947:G:A	0	75894947	A	G
5	chr5:75895146:A:G	0	75895146	G	A
5	chr5:75895625:A:G	0	75895625	G	A
5	chr5:75896461:CATT:C	0	75896461	C	CATT
5	chr5:75897172:G:A	0	75897172	A	G
5	chr5:75898199:G:A	0	75898199	A	G
5	chr5:75898815:A:G	0	75898815	G	A
5	chr5:75899813:G:T	0	75899813	T	G
5	chr5:75899816:T:C	0	75899816	C	T
5	chr5:75900118:C:T	0	75900118	T	C
5	chr5:75900119:A:G	0	75900119	G	A
5	chr5:75900406:G:C	0	75900406	C	G
5	chr5:75900521:C:T	0	75900521	T	C
5	chr5:75901869:C:T	0	75901869	T	C
5	chr5:75902103:T:C	0	75902103	C	T
5	chr5:75902559:G:A	0	75902559	A	G
5	chr5:75903379:A:T	0	75903379	T	A
5	chr5:75903926:C:T	0	75903926	T	C
5	chr5:75904240:G:A	0	75904240	A	G
5	chr5:75905059:A:G	0	75905059	G	A
5	chr5:75906986:T:A	0	75906986	A	T
5	chr5:75910241:C:T	0	75910241	T	C
5	chr5:75911958:C:A	0	75911958	A	C
5	chr5:75912306:C:T	0	75912306	T	C
5	chr5:75914232:C:T	0	75914232	T	C
5	chr5:75914430:T:C	0	75914430	C	T
5	chr5:75916582:G:C	0	75916582	C	G
5	chr5:75916797:GC:G	0	75916797	G	GC
5	chr5:75916983:G:A	0	75916983	A	G
5	chr5:75918574:C:T	0	75918574	T	C
5	chr5:75919186:G:A	0	75919186	A	G
5	chr5:75919284:G:A	0	75919284	A	G
5	chr5:75919495:G:T	0	75919495	T	G
5	chr5:75920145:G:A	0	75920145	A	G
5	chr5:75921454:C:T	0	75921454	T	C
5	chr5:75922598:C:T	0	75922598	T	C
5	chr5:75923165:A:G	0	75923165	G	A
5	chr5:75923542:C:T	0	75923542	T	C
5	chr5:75923953:C:T	0	75923953	T	C
5	chr5:75924812:G:GA	0	75924812	GA	G
5	chr5:75925070:T:C	0	75925070	C	T
5	chr5:75925072:A:G	0	75925072	G	A
5	chr5:75925108:C:T	0	75925108	T	C
5	chr5:75925442:G:A	0	75925442	A	G
5	chr5:75926336:A:G	0	75926336	G	A
5	chr5:75926473:G:A	0	75926473	A	G
5	chr5:75927168:G:T	0	75927168	T	G
5	chr5:75928240:A:G	0	75928240	G	A
5	chr5:75928713:C:T	0	75928713	T	C
5	chr5:75929042:A:T	0	75929042	T	A
5	chr5:75929775:T:C	0	75929775	C	T
5	chr5:75930093:T:C	0	75930093	C	T
5	chr5:75930726:T:C	0	75930726	C	T
5	chr5:75930848:G:A	0	75930848	A	G
5	chr5:75930925:G:A	0	75930925	A	G
5	chr5:75931017:C:T	0	75931017	T	C
5	chr5:75931942:A:G	0	75931942	G	A
5	chr5:75933312:A:G	0	75933312	G	A
5	chr5:75933400:C:A	0	75933400	A	C
5	chr5:75933611:G:A	0	75933611	A	G
5	chr5:75933789:T:C	0	75933789	C	T
5	chr5:75933829:A:C	0	75933829	C	A
5	chr5:75933876:G:A	0	75933876	A	G
5	chr5:75934146:T:C	0	75934146	C	T
5	chr5:75934702:C:T	0	75934702	T	C
5	chr5:75934822:G:A	0	75934822	A	G
5	chr5:75934884:A:T	0	75934884	T	A
5	chr5:75935672:G:A	0	75935672	A	G
5	chr5:75935711:G:A	0	75935711	A	G
5	chr5:75935811:G:A	0	75935811	A	G
5	chr5:75936564:A:G	0	75936564	G	A
5	chr5:75937580:A:G	0	75937580	G	A
5	chr5:75938166:T:C	0	75938166	C	T
5	chr5:75938282:A:G	0	75938282	G	A
5	chr5:75938706:C:T	0	75938706	T	C
5	chr5:75938858:T:C	0	75938858	C	T
5	chr5:75938880:T:C	0	75938880	C	T
5	chr5:75939056:C:G	0	75939056	G	C
5	chr5:75939387:T:C	0	75939387	C	T
5	chr5:75939505:G:A	0	75939505	A	G
5	chr5:75939719:T:C	0	75939719	C	T
5	chr5:75940735:G:A	0	75940735	A	G
5	chr5:75941063:C:T	0	75941063	T	C
5	chr5:75941653:T:C	0	75941653	C	T
5	chr5:75942487:A:G	0	75942487	G	A
5	chr5:75943693:A:G	0	75943693	G	A
5	chr5:75944291:T:C	0	75944291	C	T
5	chr5:75946567:A:G	0	75946567	G	A
5	chr5:75946570:G:A	0	75946570	A	G
5	chr5:75946632:G:A	0	75946632	A	G
5	chr5:75947536:G:A	0	75947536	A	G
5	chr5:75948342:C:T	0	75948342	T	C
5	chr5:75948482:A:T	0	75948482	T	A
5	chr5:75948613:G:A	0	75948613	A	G
5	chr5:75948709:T:A	0	75948709	A	T
5	chr5:75948893:T:C	0	75948893	C	T
5	chr5:75949101:C:A	0	75949101	A	C
5	chr5:75949385:TAACAGTAGACTA:T	0	75949385	T	TAACAGTAGACTA
5	chr5:75949506:A:G	0	75949506	G	A
5	chr5:75949558:G:A	0	75949558	A	G
5	chr5:75949561:G:A	0	75949561	A	G
5	chr5:75950019:A:C	0	75950019	C	A
5	chr5:75950025:A:G	0	75950025	G	A
5	chr5:75950427:C:T	0	75950427	T	C
5	chr5:75951289:C:G	0	75951289	G	C
5	chr5:75951772:C:G	0	75951772	G	C
5	chr5:75951852:G:A	0	75951852	A	G
5	chr5:75952140:G:A	0	75952140	A	G
5	chr5:75952522:C:A	0	75952522	A	C
5	chr5:75952529:G:A	0	75952529	A	G
5	chr5:75952782:G:C	0	75952782	C	G
5	chr5:75953276:C:A	0	75953276	A	C
5	chr5:75953297:A:G	0	75953297	G	A
5	chr5:75953328:G:T	0	75953328	T	G
5	chr5:75953674:C:T	0	75953674	T	C
5	chr5:75954284:G:T	0	75954284	T	G
5	chr5:75954435:C:T	0	75954435	T	C
5	chr5:75954527:A:T	0	75954527	T	A
5	chr5:75955126:A:G	0	75955126	G	A
5	chr5:75955240:G:A	0	75955240	A	G
5	chr5:75955331:T:A	0	75955331	A	T
5	chr5:75955390:C:T	0	75955390	T	C
5	chr5:75955429:A:T	0	75955429	T	A
5	chr5:75955530:C:A	0	75955530	A	C
5	chr5:75955564:G:A	0	75955564	A	G
5	chr5:75955802:C:T	0	75955802	T	C
5	chr5:75956117:T:C	0	75956117	C	T
5	chr5:75956119:C:T	0	75956119	T	C
5	chr5:75957134:C:T	0	75957134	T	C
5	chr5:75957440:C:T	0	75957440	T	C
5	chr5:75957486:C:T	0	75957486	T	C
5	chr5:75957525:G:A	0	75957525	A	G
5	chr5:75958325:C:T	0	75958325	T	C
5	chr5:75958491:C:T	0	75958491	T	C
5	chr5:75958741:T:C	0	75958741	C	T
5	chr5:75959118:G:A	0	75959118	A	G
5	chr5:75959381:C:T	0	75959381	T	C
5	chr5:75959468:A:G	0	75959468	G	A
5	chr5:75959911:C:T	0	75959911	T	C
5	chr5:75959920:T:C	0	75959920	C	T
5	chr5:75960165:A:G	0	75960165	G	A
5	chr5:75960268:G:A	0	75960268	A	G
5	chr5:75961381:A:G	0	75961381	G	A
5	chr5:75961621:TTC:T	0	75961621	T	TTC
5	chr5:75961834:T:C	0	75961834	C	T
5	chr5:75963077:A:G	0	75963077	G	A
5	chr5:75963124:C:G	0	75963124	G	C
5	chr5:75963218:T:A	0	75963218	A	T
5	chr5:75963257:T:C	0	75963257	C	T
5	chr5:75964159:C:T	0	75964159	T	C
5	chr5:75964485:A:G	0	75964485	G	A
5	chr5:75964687:T:C	0	75964687	C	T
5	chr5:75965111:G:C	0	75965111	C	G
5	chr5:75967239:C:T	0	75967239	T	C
5	chr5:75967342:T:C	0	75967342	C	T
5	chr5:75967358:C:T	0	75967358	T	C
5	chr5:75967519:T:A	0	75967519	A	T
5	chr5:75968322:C:T	0	75968322	T	C
5	chr5:75968440:T:C	0	75968440	C	T
5	chr5:75968688:A:C	0	75968688	C	A
5	chr5:75969515:A:G	0	75969515	G	A
5	chr5:75970510:G:A	0	75970510	A	G
5	chr5:75971546:G:A	0	75971546	A	G
5	chr5:75971562:G:A	0	75971562	A	G
5	chr5:75971828:G:T	0	75971828	T	G
5	chr5:75972519:A:G	0	75972519	G	A
5	chr5:75972722:C:G	0	75972722	G	C
5	chr5:75972770:A:G	0	75972770	G	A
5	chr5:75973909:A:G	0	75973909	G	A
5	chr5:75973922:A:C	0	75973922	C	A
5	chr5:75974636:C:A	0	75974636	A	C
5	chr5:75974697:C:T	0	75974697	T	C
5	chr5:75974815:G:A	0	75974815	A	G
5	chr5:75975284:T:C	0	75975284	C	T
5	chr5:75977449:C:T	0	75977449	T	C
5	chr5:75978823:A:G	0	75978823	G	A
5	chr5:75978887:C:G	0	75978887	G	C
5	chr5:75979061:G:A	0	75979061	A	G
5	chr5:75979065:A:G	0	75979065	G	A
5	chr5:75979439:C:T	0	75979439	T	C
5	chr5:75979686:G:A	0	75979686	A	G
5	chr5:75979977:T:G	0	75979977	G	T
5	chr5:75980087:A:G	0	75980087	G	A
5	chr5:75980376:T:C	0	75980376	C	T
5	chr5:75980616:G:T	0	75980616	T	G
5	chr5:75981010:C:A	0	75981010	A	C
5	chr5:75981419:A:G	0	75981419	G	A
5	chr5:75981966:A:G	0	75981966	G	A
5	chr5:75982142:A:G	0	75982142	G	A
5	chr5:75982289:A:G	0	75982289	G	A
5	chr5:75983372:T:C	0	75983372	C	T
5	chr5:75983679:C:T	0	75983679	T	C
5	chr5:75985583:C:T	0	75985583	T	C
5	chr5:75985631:G:A	0	75985631	A	G
5	chr5:75985729:G:A	0	75985729	A	G
5	chr5:75986187:C:T	0	75986187	T	C
5	chr5:75986484:A:G	0	75986484	G	A
5	chr5:75986609:C:T	0	75986609	T	C
5	chr5:75986944:T:C	0	75986944	C	T
5	chr5:75987207:T:C	0	75987207	C	T
5	chr5:75987319:T:C	0	75987319	C	T
5	chr5:75987409:T:G	0	75987409	G	T
5	chr5:75987417:A:G	0	75987417	G	A
5	chr5:75987724:A:T	0	75987724	T	A
5	chr5:75988775:T:A	0	75988775	A	T
5	chr5:75988977:A:G	0	75988977	G	A
5	chr5:75989184:A:G	0	75989184	G	A
5	chr5:75989525:G:A	0	75989525	A	G
5	chr5:75990322:T:C	0	75990322	C	T
5	chr5:75990360:T:A	0	75990360	A	T
5	chr5:75990933:A:G	0	75990933	G	A
5	chr5:75992751:TAAAC:T	0	75992751	T	TAAAC
5	chr5:75993396:G:A	0	75993396	A	G
5	chr5:75993437:C:T	0	75993437	T	C
5	chr5:75993641:G:T	0	75993641	T	G
5	chr5:75994339:G:A	0	75994339	A	G
5	chr5:75994632:C:A	0	75994632	A	C
5	chr5:75994677:T:A	0	75994677	A	T
5	chr5:75995554:C:T	0	75995554	T	C
5	chr5:75995639:T:C	0	75995639	C	T
5	chr5:75995677:G:A	0	75995677	A	G
5	chr5:75995678:A:C	0	75995678	C	A
5	chr5:75995829:G:A	0	75995829	A	G
5	chr5:75995841:A:G	0	75995841	G	A
5	chr5:75995972:A:G	0	75995972	G	A
5	chr5:75995992:A:G	0	75995992	G	A
5	chr5:75996310:T:C	0	75996310	C	T
5	chr5:75996422:C:T	0	75996422	T	C
5	chr5:75996466:G:A	0	75996466	A	G
5	chr5:75996494:A:C	0	75996494	C	A
5	chr5:75997153:C:T	0	75997153	T	C
5	chr5:75997297:C:A	0	75997297	A	C
5	chr5:75997626:A:C	0	75997626	C	A
5	chr5:75997859:A:G	0	75997859	G	A
5	chr5:75997871:T:G	0	75997871	G	T
5	chr5:75997976:TGTG:T	0	75997976	T	TGTG
5	chr5:75997981:T:C	0	75997981	C	T
5	chr5:75998332:A:G	0	75998332	G	A
5	chr5:75998521:T:C	0	75998521	C	T
5	chr5:75998723:C:T	0	75998723	T	C
5	chr5:75998802:C:G	0	75998802	G	C
5	chr5:75998810:T:C	0	75998810	C	T
5	chr5:75998958:G:A	0	75998958	A	G
5	chr5:75999082:A:G	0	75999082	G	A
5	chr5:75999514:C:T	0	75999514	T	C
5	chr5:75999702:A:G	0	75999702	G	A
5	chr5:75999828:G:C	0	75999828	C	G
5	chr5:76000102:T:C	0	76000102	C	T
5	chr5:76000538:A:C	0	76000538	C	A
5	chr5:76000701:T:C	0	76000701	C	T
5	chr5:76001321:C:T	0	76001321	T	C
5	chr5:76001484:C:T	0	76001484	T	C
5	chr5:76002668:C:A	0	76002668	A	C
5	chr5:76002876:A:T	0	76002876	T	A
5	chr5:76002887:A:G	0	76002887	G	A
5	chr5:76003069:G:T	0	76003069	T	G
5	chr5:76003210:G:T	0	76003210	T	G
5	chr5:76003213:A:G	0	76003213	G	A
5	chr5:76004200:C:T	0	76004200	T	C
5	chr5:76004306:C:A	0	76004306	A	C
5	chr5:76004378:T:G	0	76004378	G	T
5	chr5:76004399:A:G	0	76004399	G	A
5	chr5:76004646:C:T	0	76004646	T	C
5	chr5:76004817:C:T	0	76004817	T	C
5	chr5:76005127:G:A	0	76005127	A	G
5	chr5:76005416:A:C	0	76005416	C	A
5	chr5:76005486:T:C	0	76005486	C	T
5	chr5:76005528:A:G	0	76005528	G	A
5	chr5:76005784:T:C	0	76005784	C	T
5	chr5:76006117:G:C	0	76006117	C	G
5	chr5:76006186:A:G	0	76006186	G	A
5	chr5:76006417:T:C	0	76006417	C	T
5	chr5:76006482:T:C	0	76006482	C	T
5	chr5:76006804:T:C	0	76006804	C	T
5	chr5:76006867:C:G	0	76006867	G	C
5	chr5:76007416:A:G	0	76007416	G	A
5	chr5:76007466:G:C	0	76007466	C	G
5	chr5:76007489:T:C	0	76007489	C	T
5	chr5:76007596:G:A	0	76007596	A	G
5	chr5:76007999:A:C	0	76007999	C	A
5	chr5:76008667:G:A	0	76008667	A	G
5	chr5:76009272:T:C	0	76009272	C	T
5	chr5:76009279:G:A	0	76009279	A	G
5	chr5:76009336:A:G	0	76009336	G	A
5	chr5:76009576:A:G	0	76009576	G	A
5	chr5:76009648:T:C	0	76009648	C	T
5	chr5:76009749:C:T	0	76009749	T	C
5	chr5:76009867:G:A	0	76009867	A	G
5	chr5:76010003:T:G	0	76010003	G	T
5	chr5:76010146:T:A	0	76010146	A	T
5	chr5:76010222:T:C	0	76010222	C	T
5	chr5:76010991:G:C	0	76010991	C	G
5	chr5:76011031:C:T	0	76011031	T	C
5	chr5:76011148:G:A	0	76011148	A	G
5	chr5:76011517:T:C	0	76011517	C	T
5	chr5:76011915:C:T	0	76011915	T	C
5	chr5:76012066:T:C	0	76012066	C	T
5	chr5:76012646:T:C	0	76012646	C	T
5	chr5:76013310:G:A	0	76013310	A	G
5	chr5:76015942:A:G	0	76015942	G	A
5	chr5:76016392:A:G	0	76016392	G	A
5	chr5:76016664:A:G	0	76016664	G	A
5	chr5:76017896:A:G	0	76017896	G	A
5	chr5:76018711:G:A	0	76018711	A	G
5	chr5:76019195:G:A	0	76019195	A	G
5	chr5:76019502:C:T	0	76019502	T	C
5	chr5:76019820:C:T	0	76019820	T	C
5	chr5:76022358:G:A	0	76022358	A	G
5	chr5:76024181:CA:C	0	76024181	C	CA
5	chr5:76024209:A:G	0	76024209	G	A
5	chr5:76025104:T:C	0	76025104	C	T
5	chr5:76026668:C:T	0	76026668	T	C
5	chr5:76027140:C:A	0	76027140	A	C
5	chr5:76027161:G:A	0	76027161	A	G
5	chr5:76027482:C:T	0	76027482	T	C
5	chr5:76027563:C:T	0	76027563	T	C
5	chr5:76027944:G:T	0	76027944	T	G
5	chr5:76028033:G:A	0	76028033	A	G
5	chr5:76028034:C:T	0	76028034	T	C
5	chr5:76029167:T:C	0	76029167	C	T
5	chr5:76029454:T:C	0	76029454	C	T
5	chr5:76029582:T:A	0	76029582	A	T
5	chr5:76031469:G:A	0	76031469	A	G
5	chr5:76031503:G:T	0	76031503	T	G
5	chr5:76031736:C:T	0	76031736	T	C
5	chr5:76032239:GATAA:G	0	76032239	G	GATAA
5	chr5:76032591:G:A	0	76032591	A	G
5	chr5:76033275:G:T	0	76033275	T	G
5	chr5:76033489:A:G	0	76033489	G	A
5	chr5:76033840:G:A	0	76033840	A	G
5	chr5:76034044:CTGTT:C	0	76034044	C	CTGTT
5	chr5:76034110:C:A	0	76034110	A	C
5	chr5:76034186:A:G	0	76034186	G	A
5	chr5:76034260:C:T	0	76034260	T	C
5	chr5:76034328:G:C	0	76034328	C	G
5	chr5:76034497:T:C	0	76034497	C	T
5	chr5:76034557:A:T	0	76034557	T	A
5	chr5:76034643:T:C	0	76034643	C	T
5	chr5:76035393:G:A	0	76035393	A	G
5	chr5:76036300:G:A	0	76036300	A	G
5	chr5:76036406:T:C	0	76036406	C	T
5	chr5:76036651:A:G	0	76036651	G	A
5	chr5:76036783:T:C	0	76036783	C	T
5	chr5:76036953:C:T	0	76036953	T	C
5	chr5:76037206:C:T	0	76037206	T	C
5	chr5:76037431:A:G	0	76037431	G	A
5	chr5:76038489:G:A	0	76038489	A	G
5	chr5:76040044:C:T	0	76040044	T	C
5	chr5:76040639:C:T	0	76040639	T	C
5	chr5:76040651:C:T	0	76040651	T	C
5	chr5:76041769:C:A	0	76041769	A	C
5	chr5:76041911:G:A	0	76041911	A	G
5	chr5:76042845:G:C	0	76042845	C	G
5	chr5:76043874:C:T	0	76043874	T	C
5	chr5:76044152:C:T	0	76044152	T	C
5	chr5:76044251:T:C	0	76044251	C	T
5	chr5:76044280:T:C	0	76044280	C	T
5	chr5:76044299:T:C	0	76044299	C	T
5	chr5:76044964:T:G	0	76044964	G	T
5	chr5:76045778:C:T	0	76045778	T	C
5	chr5:76046198:G:C	0	76046198	C	G
5	chr5:76047548:A:G	0	76047548	G	A
5	chr5:76047689:G:GA	0	76047689	GA	G
5	chr5:76048578:G:A	0	76048578	A	G
5	chr5:76048831:G:T	0	76048831	T	G
5	chr5:76049214:A:G	0	76049214	G	A
5	chr5:76049611:T:C	0	76049611	C	T
5	chr5:76050085:C:T	0	76050085	T	C
5	chr5:76050120:T:C	0	76050120	C	T
5	chr5:76050277:T:C	0	76050277	C	T
5	chr5:76051988:A:T	0	76051988	T	A
5	chr5:76052532:G:C	0	76052532	C	G
5	chr5:76052916:G:A	0	76052916	A	G
5	chr5:76053255:T:C	0	76053255	C	T
5	chr5:76053372:C:CATCAGACCAAATATCAGAT	0	76053372	CATCAGACCAAATATCAGAT	C
5	chr5:76054838:GTTGT:G	0	76054838	G	GTTGT
5	chr5:76055359:G:T	0	76055359	T	G
5	chr5:76057125:T:G	0	76057125	G	T
5	chr5:76057389:C:A	0	76057389	A	C
5	chr5:76057441:G:A	0	76057441	A	G
5	chr5:76057832:A:C	0	76057832	C	A
5	chr5:76060351:A:G	0	76060351	G	A
5	chr5:76063754:A:G	0	76063754	G	A
5	chr5:76064076:G:A	0	76064076	A	G
5	chr5:76064284:A:G	0	76064284	G	A
5	chr5:76064548:G:A	0	76064548	A	G
5	chr5:76066664:T:C	0	76066664	C	T
5	chr5:76066966:G:A	0	76066966	A	G
5	chr5:76067415:GCAGT:G	0	76067415	G	GCAGT
5	chr5:76068037:C:T	0	76068037	T	C
5	chr5:76068298:G:A	0	76068298	A	G
5	chr5:76068438:A:G	0	76068438	G	A
5	chr5:76068683:A:T	0	76068683	T	A
5	chr5:76069877:C:CA	0	76069877	CA	C
5	chr5:76069974:C:T	0	76069974	T	C
5	chr5:76071091:C:T	0	76071091	T	C
5	chr5:76073737:A:G	0	76073737	G	A
5	chr5:76073888:A:T	0	76073888	T	A
5	chr5:76074483:T:G	0	76074483	G	T
5	chr5:76074772:A:C	0	76074772	C	A
5	chr5:76074912:T:C	0	76074912	C	T
5	chr5:76075341:T:A	0	76075341	A	T
5	chr5:76075380:G:T	0	76075380	T	G
5	chr5:76076744:G:C	0	76076744	C	G
5	chr5:76078042:G:C	0	76078042	C	G
5	chr5:76078497:T:C	0	76078497	C	T
5	chr5:76079051:G:A	0	76079051	A	G
5	chr5:76079374:CAT:C	0	76079374	C	CAT
5	chr5:76081533:A:G	0	76081533	G	A
5	chr5:76081726:G:T	0	76081726	T	G
5	chr5:76082735:G:C	0	76082735	C	G
5	chr5:76082944:G:A	0	76082944	A	G
5	chr5:76083335:A:G	0	76083335	G	A
5	chr5:76083489:C:A	0	76083489	A	C
5	chr5:76083496:G:C	0	76083496	C	G
5	chr5:76084419:C:A	0	76084419	A	C
5	chr5:76085978:C:A	0	76085978	A	C
5	chr5:76086068:C:A	0	76086068	A	C
5	chr5:76088419:G:A	0	76088419	A	G
5	chr5:76088427:A:G	0	76088427	G	A
5	chr5:76088617:C:T	0	76088617	T	C
5	chr5:76091698:T:G	0	76091698	G	T
5	chr5:76092769:C:T	0	76092769	T	C
5	chr5:76093009:C:T	0	76093009	T	C
5	chr5:76094015:A:C	0	76094015	C	A
5	chr5:76096225:T:C	0	76096225	C	T
5	chr5:76096519:T:C	0	76096519	C	T
5	chr5:76096546:G:C	0	76096546	C	G
5	chr5:76096767:C:T	0	76096767	T	C
5	chr5:76096957:G:A	0	76096957	A	G
5	chr5:76097297:T:C	0	76097297	C	T
5	chr5:76097392:G:A	0	76097392	A	G
5	chr5:76097429:C:T	0	76097429	T	C
5	chr5:76097465:G:C	0	76097465	C	G
5	chr5:76097793:C:T	0	76097793	T	C
5	chr5:76097813:G:C	0	76097813	C	G
5	chr5:76099900:T:C	0	76099900	C	T
5	chr5:76099991:G:A	0	76099991	A	G
5	chr5:76100411:A:G	0	76100411	G	A
5	chr5:76100902:T:C	0	76100902	C	T
5	chr5:76101085:GA:G	0	76101085	G	GA
5	chr5:76102766:A:G	0	76102766	G	A
5	chr5:76104058:A:T	0	76104058	T	A
5	chr5:76104196:G:A	0	76104196	A	G
5	chr5:76104642:C:G	0	76104642	G	C
5	chr5:76105702:C:T	0	76105702	T	C
5	chr5:76105912:A:G	0	76105912	G	A
5	chr5:76107017:A:G	0	76107017	G	A
5	chr5:76107115:A:G	0	76107115	G	A
5	chr5:76107566:A:G	0	76107566	G	A
5	chr5:76108312:A:C	0	76108312	C	A
5	chr5:76108930:G:A	0	76108930	A	G
5	chr5:76109212:A:G	0	76109212	G	A
5	chr5:76110268:A:T	0	76110268	T	A
5	chr5:76110520:C:T	0	76110520	T	C
5	chr5:76111299:T:C	0	76111299	C	T
5	chr5:76111556:T:C	0	76111556	C	T
5	chr5:76111726:C:T	0	76111726	T	C
5	chr5:76111842:A:G	0	76111842	G	A
5	chr5:76112410:T:C	0	76112410	C	T
5	chr5:76113083:C:T	0	76113083	T	C
5	chr5:76113993:G:A	0	76113993	A	G
5	chr5:76114170:A:G	0	76114170	G	A
5	chr5:76114686:G:A	0	76114686	A	G
5	chr5:76114806:C:A	0	76114806	A	C
5	chr5:76115073:A:G	0	76115073	G	A
5	chr5:76116304:G:A	0	76116304	A	G
5	chr5:76116593:C:T	0	76116593	T	C
5	chr5:76119493:T:C	0	76119493	C	T
5	chr5:76120013:T:G	0	76120013	G	T
5	chr5:76120408:G:A	0	76120408	A	G
5	chr5:76120455:A:G	0	76120455	G	A
5	chr5:76121348:C:G	0	76121348	G	C
5	chr5:76121850:A:G	0	76121850	G	A
5	chr5:76122084:A:C	0	76122084	C	A
5	chr5:76122617:C:A	0	76122617	A	C
5	chr5:76125797:C:T	0	76125797	T	C
5	chr5:76126160:G:A	0	76126160	A	G
5	chr5:76127136:A:C	0	76127136	C	A
5	chr5:76127255:T:C	0	76127255	C	T
5	chr5:76127725:G:A	0	76127725	A	G
5	chr5:76127787:T:A	0	76127787	A	T
5	chr5:76127860:C:T	0	76127860	T	C
5	chr5:76127988:C:G	0	76127988	G	C
5	chr5:76128676:A:G	0	76128676	G	A
5	chr5:76128868:C:T	0	76128868	T	C
5	chr5:76132890:A:T	0	76132890	T	A
5	chr5:76133190:C:T	0	76133190	T	C
5	chr5:76133487:C:A	0	76133487	A	C
5	chr5:76133778:A:G	0	76133778	G	A
5	chr5:76134067:T:C	0	76134067	C	T
5	chr5:76134157:A:G	0	76134157	G	A
5	chr5:76135614:A:G	0	76135614	G	A
5	chr5:76135874:G:A	0	76135874	A	G
5	chr5:76136478:T:G	0	76136478	G	T
5	chr5:76136624:C:T	0	76136624	T	C
5	chr5:76137415:A:T	0	76137415	T	A
5	chr5:76137678:G:A	0	76137678	A	G
5	chr5:76138114:C:T	0	76138114	T	C
5	chr5:76138149:T:C	0	76138149	C	T
5	chr5:76138261:T:C	0	76138261	C	T
5	chr5:76138302:C:T	0	76138302	T	C
5	chr5:76138505:A:C	0	76138505	C	A
5	chr5:76138961:C:A	0	76138961	A	C
5	chr5:76139043:C:T	0	76139043	T	C
5	chr5:76139449:T:A	0	76139449	A	T
5	chr5:76139543:G:A	0	76139543	A	G
5	chr5:76140564:A:G	0	76140564	G	A
5	chr5:76140886:G:C	0	76140886	C	G
5	chr5:76141036:C:T	0	76141036	T	C
5	chr5:76141114:A:G	0	76141114	G	A
5	chr5:76141221:A:G	0	76141221	G	A
5	chr5:76141378:C:G	0	76141378	G	C
5	chr5:76141588:C:T	0	76141588	T	C
5	chr5:76141779:A:G	0	76141779	G	A
5	chr5:76142101:C:T	0	76142101	T	C
5	chr5:76142331:A:G	0	76142331	G	A
5	chr5:76142415:G:A	0	76142415	A	G
5	chr5:76142599:C:T	0	76142599	T	C
5	chr5:76142713:A:T	0	76142713	T	A
5	chr5:76143088:G:A	0	76143088	A	G
5	chr5:76143375:A:G	0	76143375	G	A
5	chr5:76143397:C:A	0	76143397	A	C
5	chr5:76144530:A:C	0	76144530	C	A
5	chr5:76144600:C:T	0	76144600	T	C
5	chr5:76144728:T:C	0	76144728	C	T
5	chr5:76145402:A:C	0	76145402	C	A
5	chr5:76146250:A:G	0	76146250	G	A
5	chr5:76146506:T:C	0	76146506	C	T
5	chr5:76147046:T:A	0	76147046	A	T
5	chr5:76147403:T:C	0	76147403	C	T
5	chr5:76147812:G:T	0	76147812	T	G
5	chr5:76147857:C:T	0	76147857	T	C
5	chr5:76147891:T:A	0	76147891	A	T
5	chr5:76147905:C:G	0	76147905	G	C
5	chr5:76148623:A:T	0	76148623	T	A
5	chr5:76148685:C:A	0	76148685	A	C
5	chr5:76148858:A:G	0	76148858	G	A
5	chr5:76149599:T:C	0	76149599	C	T
5	chr5:76149600:T:C	0	76149600	C	T
5	chr5:76149696:C:T	0	76149696	T	C
5	chr5:76149698:C:T	0	76149698	T	C
5	chr5:76150100:C:T	0	76150100	T	C
5	chr5:76150260:T:C	0	76150260	C	T
5	chr5:76150472:A:G	0	76150472	G	A
5	chr5:76150846:T:C	0	76150846	C	T
5	chr5:76150863:C:T	0	76150863	T	C
5	chr5:76151014:T:C	0	76151014	C	T
5	chr5:76151298:C:A	0	76151298	A	C
5	chr5:76151407:A:C	0	76151407	C	A
5	chr5:76151813:GCCA:G	0	76151813	G	GCCA
5	chr5:76152369:C:A	0	76152369	A	C
5	chr5:76152906:T:C	0	76152906	C	T
5	chr5:76152907:G:A	0	76152907	A	G
5	chr5:76153020:A:G	0	76153020	G	A
5	chr5:76153736:G:C	0	76153736	C	G
5	chr5:76153810:A:G	0	76153810	G	A
5	chr5:76153885:G:A	0	76153885	A	G
5	chr5:76153908:T:A	0	76153908	A	T
5	chr5:76154302:A:G	0	76154302	G	A
5	chr5:76154548:A:G	0	76154548	G	A
5	chr5:76154687:G:A	0	76154687	A	G
5	chr5:76155164:T:C	0	76155164	C	T
5	chr5:76156410:C:T	0	76156410	T	C
5	chr5:76156606:T:A	0	76156606	A	T
5	chr5:76156612:A:G	0	76156612	G	A
5	chr5:76157508:G:A	0	76157508	A	G
5	chr5:76157695:A:G	0	76157695	G	A
5	chr5:76157798:A:G	0	76157798	G	A
5	chr5:76158198:A:T	0	76158198	T	A
5	chr5:76158722:A:G	0	76158722	G	A
5	chr5:76158911:G:A	0	76158911	A	G
5	chr5:76158925:C:T	0	76158925	T	C
5	chr5:76159426:C:T	0	76159426	T	C
5	chr5:76159484:A:G	0	76159484	G	A
5	chr5:76159825:A:G	0	76159825	G	A
5	chr5:76160114:G:A	0	76160114	A	G
5	chr5:76160128:T:C	0	76160128	C	T
5	chr5:76160195:A:G	0	76160195	G	A
5	chr5:76160586:C:T	0	76160586	T	C
5	chr5:76161387:T:C	0	76161387	C	T
5	chr5:76162267:G:C	0	76162267	C	G
5	chr5:76162472:C:T	0	76162472	T	C
5	chr5:76162576:C:T	0	76162576	T	C
5	chr5:76163060:C:T	0	76163060	T	C
5	chr5:76163235:C:A	0	76163235	A	C
5	chr5:76164131:G:A	0	76164131	A	G
5	chr5:76165014:AC:A	0	76165014	A	AC
5	chr5:76165143:T:C	0	76165143	C	T
5	chr5:76165278:T:C	0	76165278	C	T
5	chr5:76165758:G:T	0	76165758	T	G
5	chr5:76165862:A:G	0	76165862	G	A
5	chr5:76165942:A:G	0	76165942	G	A
5	chr5:76165951:G:C	0	76165951	C	G
5	chr5:76166145:C:T	0	76166145	T	C
5	chr5:76166269:C:T	0	76166269	T	C
5	chr5:76166693:G:T	0	76166693	T	G
5	chr5:76166782:A:G	0	76166782	G	A
5	chr5:76166797:T:C	0	76166797	C	T
5	chr5:76167517:T:G	0	76167517	G	T
5	chr5:76167675:G:T	0	76167675	T	G
5	chr5:76168605:G:A	0	76168605	A	G
5	chr5:76169100:G:A	0	76169100	A	G
5	chr5:76169511:A:G	0	76169511	G	A
5	chr5:76169947:G:A	0	76169947	A	G
5	chr5:76170005:T:C	0	76170005	C	T
5	chr5:76170012:T:C	0	76170012	C	T
5	chr5:76170029:G:A	0	76170029	A	G
5	chr5:76170138:C:T	0	76170138	T	C
5	chr5:76170572:G:A	0	76170572	A	G
5	chr5:76174060:C:T	0	76174060	T	C
5	chr5:76174261:T:C	0	76174261	C	T
5	chr5:76174991:T:G	0	76174991	G	T
5	chr5:76175429:G:A	0	76175429	A	G
5	chr5:76175457:G:C	0	76175457	C	G
5	chr5:76175466:A:G	0	76175466	G	A
5	chr5:76175668:A:G	0	76175668	G	A
5	chr5:76175892:C:T	0	76175892	T	C
5	chr5:76176208:C:T	0	76176208	T	C
5	chr5:76176319:G:A	0	76176319	A	G
5	chr5:76176379:C:T	0	76176379	T	C
5	chr5:76176576:T:C	0	76176576	C	T
5	chr5:76177020:C:A	0	76177020	A	C
5	chr5:76177091:G:A	0	76177091	A	G
5	chr5:76177136:A:G	0	76177136	G	A
5	chr5:76177194:TTAATATATACAAA:T	0	76177194	T	TTAATATATACAAA
5	chr5:76177232:G:A	0	76177232	A	G
5	chr5:76177346:G:A	0	76177346	A	G
5	chr5:76177492:A:G	0	76177492	G	A
5	chr5:76177733:C:A	0	76177733	A	C
5	chr5:76178433:G:A	0	76178433	A	G
5	chr5:76178625:T:C	0	76178625	C	T
5	chr5:76178928:C:T	0	76178928	T	C
5	chr5:76178955:C:T	0	76178955	T	C
5	chr5:76179096:C:T	0	76179096	T	C
5	chr5:76179177:C:G	0	76179177	G	C
5	chr5:76179197:T:C	0	76179197	C	T
5	chr5:76179433:T:C	0	76179433	C	T
5	chr5:76180043:G:C	0	76180043	C	G
5	chr5:76180281:G:A	0	76180281	A	G
5	chr5:76180341:T:C	0	76180341	C	T
5	chr5:76180673:C:T	0	76180673	T	C
5	chr5:76180902:C:T	0	76180902	T	C
5	chr5:76181376:T:C	0	76181376	C	T
5	chr5:76181390:T:C	0	76181390	C	T
5	chr5:76181838:A:G	0	76181838	G	A
5	chr5:76182079:T:G	0	76182079	G	T
5	chr5:76182391:T:A	0	76182391	A	T
5	chr5:76183324:T:C	0	76183324	C	T
5	chr5:76183425:C:A	0	76183425	A	C
5	chr5:76183735:G:A	0	76183735	A	G
5	chr5:76183961:G:A	0	76183961	A	G
5	chr5:76184579:A:G	0	76184579	G	A
5	chr5:76184678:G:C	0	76184678	C	G
5	chr5:76184728:T:C	0	76184728	C	T
5	chr5:76184750:G:A	0	76184750	A	G
5	chr5:76184759:A:G	0	76184759	G	A
5	chr5:76184958:T:C	0	76184958	C	T
5	chr5:76185020:A:C	0	76185020	C	A
5	chr5:76185124:A:T	0	76185124	T	A
5	chr5:76185136:G:T	0	76185136	T	G
5	chr5:76185305:A:G	0	76185305	G	A
5	chr5:76185571:T:A	0	76185571	A	T
5	chr5:76185702:G:A	0	76185702	A	G
5	chr5:76186283:G:A	0	76186283	A	G
5	chr5:76186295:T:C	0	76186295	C	T
5	chr5:76186463:A:G	0	76186463	G	A
5	chr5:76186687:A:G	0	76186687	G	A
5	chr5:76187077:G:A	0	76187077	A	G
5	chr5:76188216:A:G	0	76188216	G	A
5	chr5:76188456:G:A	0	76188456	A	G
5	chr5:76189028:A:G	0	76189028	G	A
5	chr5:76189420:C:T	0	76189420	T	C
5	chr5:76189757:G:A	0	76189757	A	G
5	chr5:76190030:A:G	0	76190030	G	A
5	chr5:76190079:A:G	0	76190079	G	A
5	chr5:76190588:T:C	0	76190588	C	T
5	chr5:76190589:G:A	0	76190589	A	G
5	chr5:76190804:C:T	0	76190804	T	C
5	chr5:76190968:C:T	0	76190968	T	C
5	chr5:76191056:T:C	0	76191056	C	T
5	chr5:76191090:G:A	0	76191090	A	G
5	chr5:76192255:G:A	0	76192255	A	G
5	chr5:76192570:C:T	0	76192570	T	C
5	chr5:76193134:A:G	0	76193134	G	A
5	chr5:76194166:C:G	0	76194166	G	C
5	chr5:76195226:G:A	0	76195226	A	G
5	chr5:76196714:G:A	0	76196714	A	G
5	chr5:76196877:C:T	0	76196877	T	C
5	chr5:76197969:G:A	0	76197969	A	G
5	chr5:76198204:T:G	0	76198204	G	T
5	chr5:76198509:G:A	0	76198509	A	G
5	chr5:76198940:T:C	0	76198940	C	T
5	chr5:76198992:T:C	0	76198992	C	T
5	chr5:76199171:A:C	0	76199171	C	A
5	chr5:76199329:T:C	0	76199329	C	T
5	chr5:76199524:C:T	0	76199524	T	C
5	chr5:76200024:T:A	0	76200024	A	T
5	chr5:76200501:T:C	0	76200501	C	T
5	chr5:76200661:A:G	0	76200661	G	A
5	chr5:76201278:C:T	0	76201278	T	C
5	chr5:76201318:G:T	0	76201318	T	G
5	chr5:76202370:G:T	0	76202370	T	G
5	chr5:76206585:G:C	0	76206585	C	G
5	chr5:76207030:C:A	0	76207030	A	C
5	chr5:76207421:G:A	0	76207421	A	G
5	chr5:76208418:C:T	0	76208418	T	C
5	chr5:76210122:G:A	0	76210122	A	G
5	chr5:76210697:G:C	0	76210697	C	G
5	chr5:76212107:TTTAA:T	0	76212107	T	TTTAA
5	chr5:76212141:A:G	0	76212141	G	A
5	chr5:76212494:A:T	0	76212494	T	A
5	chr5:76212725:G:A	0	76212725	A	G
5	chr5:76213026:C:T	0	76213026	T	C
5	chr5:76213408:T:C	0	76213408	C	T
5	chr5:76213618:C:T	0	76213618	T	C
5	chr5:76215879:G:A	0	76215879	A	G
5	chr5:76217146:G:T	0	76217146	T	G
5	chr5:76217570:C:T	0	76217570	T	C
5	chr5:76218212:A:G	0	76218212	G	A
5	chr5:76218240:C:T	0	76218240	T	C
5	chr5:76218588:T:C	0	76218588	C	T
5	chr5:76219161:C:T	0	76219161	T	C
5	chr5:76219679:C:T	0	76219679	T	C
5	chr5:76220094:T:C	0	76220094	C	T
5	chr5:76220133:A:G	0	76220133	G	A
5	chr5:76220391:G:A	0	76220391	A	G
5	chr5:76220707:A:T	0	76220707	T	A
5	chr5:76221215:G:A	0	76221215	A	G
5	chr5:76221472:G:A	0	76221472	A	G
5	chr5:76221590:C:G	0	76221590	G	C
5	chr5:76221738:G:T	0	76221738	T	G
5	chr5:76222183:A:G	0	76222183	G	A
5	chr5:76222604:T:C	0	76222604	C	T
5	chr5:76222641:T:C	0	76222641	C	T
5	chr5:76222921:T:G	0	76222921	G	T
5	chr5:76222943:G:A	0	76222943	A	G
5	chr5:76223025:T:C	0	76223025	C	T
5	chr5:76223147:A:G	0	76223147	G	A
5	chr5:76223331:A:G	0	76223331	G	A
5	chr5:76224185:T:G	0	76224185	G	T
5	chr5:76225103:T:G	0	76225103	G	T
5	chr5:76225393:A:C	0	76225393	C	A
5	chr5:76225775:A:G	0	76225775	G	A
5	chr5:76225985:G:C	0	76225985	C	G
5	chr5:76226072:C:G	0	76226072	G	C
5	chr5:76226963:G:A	0	76226963	A	G
5	chr5:76227134:G:A	0	76227134	A	G
5	chr5:76227136:G:A	0	76227136	A	G
5	chr5:76227166:CAGATA:C	0	76227166	C	CAGATA
5	chr5:76227954:A:G	0	76227954	G	A
5	chr5:76228410:A:G	0	76228410	G	A
5	chr5:76228719:A:G	0	76228719	G	A
5	chr5:76228749:G:A	0	76228749	A	G
5	chr5:76228773:C:A	0	76228773	A	C
5	chr5:76228788:CATTAAT:C	0	76228788	C	CATTAAT
5	chr5:76228830:G:A	0	76228830	A	G
5	chr5:76228901:T:C	0	76228901	C	T
5	chr5:76229062:A:C	0	76229062	C	A
5	chr5:76229217:T:C	0	76229217	C	T
5	chr5:76229316:T:C	0	76229316	C	T
5	chr5:76229571:T:C	0	76229571	C	T
5	chr5:76229589:T:C	0	76229589	C	T
5	chr5:76229795:T:C	0	76229795	C	T
5	chr5:76229961:G:A	0	76229961	A	G
5	chr5:76230076:G:T	0	76230076	T	G
5	chr5:76230083:C:G	0	76230083	G	C
5	chr5:76230101:C:T	0	76230101	T	C
5	chr5:76230108:G:C	0	76230108	C	G
5	chr5:76230146:G:T	0	76230146	T	G
5	chr5:76230308:A:G	0	76230308	G	A
5	chr5:76230320:A:AC	0	76230320	AC	A
5	chr5:76230353:A:G	0	76230353	G	A
5	chr5:76230371:A:G	0	76230371	G	A
5	chr5:76230499:A:G	0	76230499	G	A
5	chr5:76230501:G:A	0	76230501	A	G
5	chr5:76230524:C:A	0	76230524	A	C
5	chr5:76230535:G:A	0	76230535	A	G
5	chr5:76230615:A:ACC	0	76230615	ACC	A
5	chr5:76230696:G:A	0	76230696	A	G
5	chr5:76230757:G:C	0	76230757	C	G
5	chr5:76230772:G:A	0	76230772	A	G
5	chr5:76230872:A:G	0	76230872	G	A
5	chr5:76230953:T:G	0	76230953	G	T
5	chr5:76231106:AT:A	0	76231106	A	AT
5	chr5:76231158:C:A	0	76231158	A	C
5	chr5:76231377:T:C	0	76231377	C	T
5	chr5:76231395:A:G	0	76231395	G	A
5	chr5:76234339:C:T	0	76234339	T	C
5	chr5:76234443:C:T	0	76234443	T	C
5	chr5:76234465:TTCCGGAGTTTTTAC:T	0	76234465	T	TTCCGGAGTTTTTAC
5	chr5:76234501:A:G	0	76234501	G	A
5	chr5:76234623:C:G	0	76234623	G	C
5	chr5:76234764:C:T	0	76234764	T	C
5	chr5:76235216:G:A	0	76235216	A	G
5	chr5:76235274:A:G	0	76235274	G	A
5	chr5:76235279:G:A	0	76235279	A	G
5	chr5:76235479:G:A	0	76235479	A	G
5	chr5:76235607:G:A	0	76235607	A	G
5	chr5:76235741:T:C	0	76235741	C	T
5	chr5:76235784:T:C	0	76235784	C	T
5	chr5:76235799:CACTT:C	0	76235799	C	CACTT
5	chr5:76235826:C:T	0	76235826	T	C
5	chr5:76235913:C:T	0	76235913	T	C
5	chr5:76235993:A:G	0	76235993	G	A
5	chr5:76236049:A:G	0	76236049	G	A
5	chr5:76236097:C:T	0	76236097	T	C
5	chr5:76236117:A:G	0	76236117	G	A
5	chr5:76236198:G:C	0	76236198	C	G
5	chr5:76236377:G:A	0	76236377	A	G
5	chr5:76236410:G:A	0	76236410	A	G
5	chr5:76236416:T:G	0	76236416	G	T
5	chr5:76236439:A:G	0	76236439	G	A
5	chr5:76236537:G:T	0	76236537	T	G
5	chr5:76236563:A:AG	0	76236563	AG	A
5	chr5:76236722:T:C	0	76236722	C	T
5	chr5:76236895:C:A	0	76236895	A	C
5	chr5:76237149:A:G	0	76237149	G	A
5	chr5:76237395:G:A	0	76237395	A	G
5	chr5:76237443:G:A	0	76237443	A	G
5	chr5:76237565:T:C	0	76237565	C	T
5	chr5:76237648:T:C	0	76237648	C	T
5	chr5:76238154:T:C	0	76238154	C	T
5	chr5:76238204:A:G	0	76238204	G	A
5	chr5:76238320:A:G	0	76238320	G	A
5	chr5:76238453:G:A	0	76238453	A	G
5	chr5:76238470:T:C	0	76238470	C	T
5	chr5:76238745:T:G	0	76238745	G	T
5	chr5:76239494:C:T	0	76239494	T	C
5	chr5:76239601:T:A	0	76239601	A	T
5	chr5:76240533:T:G	0	76240533	G	T
5	chr5:76240654:C:T	0	76240654	T	C
5	chr5:76241081:C:T	0	76241081	T	C
5	chr5:76241163:T:G	0	76241163	G	T
5	chr5:76242112:G:C	0	76242112	C	G
5	chr5:76242635:A:G	0	76242635	G	A
5	chr5:76242836:T:C	0	76242836	C	T
5	chr5:76242864:A:C	0	76242864	C	A
5	chr5:76243449:C:T	0	76243449	T	C
5	chr5:76243485:G:C	0	76243485	C	G
5	chr5:76243975:C:T	0	76243975	T	C
5	chr5:76244068:C:G	0	76244068	G	C
5	chr5:76244202:G:A	0	76244202	A	G
5	chr5:76244290:T:C	0	76244290	C	T
5	chr5:76244373:A:G	0	76244373	G	A
5	chr5:76245016:T:C	0	76245016	C	T
5	chr5:76245358:G:T	0	76245358	T	G
5	chr5:76245986:G:A	0	76245986	A	G
5	chr5:76246795:C:T	0	76246795	T	C
5	chr5:76248104:T:C	0	76248104	C	T
5	chr5:76248258:T:C	0	76248258	C	T
5	chr5:76248657:C:T	0	76248657	T	C
5	chr5:76248713:A:G	0	76248713	G	A
5	chr5:76249210:A:G	0	76249210	G	A
5	chr5:76250456:G:A	0	76250456	A	G
5	chr5:76251388:T:A	0	76251388	A	T
5	chr5:76252351:C:T	0	76252351	T	C
5	chr5:76252402:G:A	0	76252402	A	G
5	chr5:76252421:C:T	0	76252421	T	C
5	chr5:76253047:G:C	0	76253047	C	G
5	chr5:76253377:G:A	0	76253377	A	G
5	chr5:76253586:G:T	0	76253586	T	G
5	chr5:76253593:C:T	0	76253593	T	C
5	chr5:76253650:A:G	0	76253650	G	A
5	chr5:76253682:C:T	0	76253682	T	C
5	chr5:76254259:G:T	0	76254259	T	G
5	chr5:76254390:G:A	0	76254390	A	G
5	chr5:76254412:C:T	0	76254412	T	C
5	chr5:76255384:C:T	0	76255384	T	C
5	chr5:76255490:A:G	0	76255490	G	A
5	chr5:76255914:C:G	0	76255914	G	C
5	chr5:76256107:G:A	0	76256107	A	G
5	chr5:76256222:C:T	0	76256222	T	C
5	chr5:76256760:C:T	0	76256760	T	C
5	chr5:76257915:TG:T	0	76257915	T	TG
5	chr5:76257965:A:G	0	76257965	G	A
5	chr5:76257983:A:T	0	76257983	T	A
5	chr5:76259328:C:T	0	76259328	T	C
5	chr5:76259329:G:A	0	76259329	A	G
5	chr5:76259609:C:A	0	76259609	A	C
5	chr5:76260017:G:T	0	76260017	T	G
5	chr5:76260670:G:T	0	76260670	T	G
5	chr5:76260958:GT:G	0	76260958	G	GT
5	chr5:76261474:T:A	0	76261474	A	T
5	chr5:76261598:T:C	0	76261598	C	T
5	chr5:76261622:T:C	0	76261622	C	T
5	chr5:76262093:A:G	0	76262093	G	A
5	chr5:76262355:G:A	0	76262355	A	G
5	chr5:76262385:C:T	0	76262385	T	C
5	chr5:76262784:T:G	0	76262784	G	T
5	chr5:76262849:A:T	0	76262849	T	A
5	chr5:76263046:C:T	0	76263046	T	C
5	chr5:76264018:G:A	0	76264018	A	G
5	chr5:76264105:C:A	0	76264105	A	C
5	chr5:76264659:T:C	0	76264659	C	T
5	chr5:76264723:G:A	0	76264723	A	G
5	chr5:76264947:G:A	0	76264947	A	G
5	chr5:76265041:C:G	0	76265041	G	C
5	chr5:76265906:A:G	0	76265906	G	A
5	chr5:76266086:A:C	0	76266086	C	A
5	chr5:76266127:ACAAATATGGCCAGTGGCC:A	0	76266127	A	ACAAATATGGCCAGTGGCC
5	chr5:76266304:A:T	0	76266304	T	A
5	chr5:76266569:T:C	0	76266569	C	T
5	chr5:76266580:G:A	0	76266580	A	G
5	chr5:76266762:T:A	0	76266762	A	T
5	chr5:76266973:C:T	0	76266973	T	C
5	chr5:76267248:T:C	0	76267248	C	T
5	chr5:76267588:T:C	0	76267588	C	T
5	chr5:76267781:G:A	0	76267781	A	G
5	chr5:76268005:A:C	0	76268005	C	A
5	chr5:76268482:G:A	0	76268482	A	G
5	chr5:76268612:A:G	0	76268612	G	A
5	chr5:76268675:T:C	0	76268675	C	T
5	chr5:76269487:C:T	0	76269487	T	C
5	chr5:76269534:T:A	0	76269534	A	T
5	chr5:76269538:T:C	0	76269538	C	T
5	chr5:76270028:A:G	0	76270028	G	A
5	chr5:76270623:T:C	0	76270623	C	T
5	chr5:76270681:C:T	0	76270681	T	C
5	chr5:76270984:A:G	0	76270984	G	A
5	chr5:76272173:G:A	0	76272173	A	G
5	chr5:76272228:A:G	0	76272228	G	A
5	chr5:76272354:T:C	0	76272354	C	T
5	chr5:76273019:C:A	0	76273019	A	C
5	chr5:76273181:A:G	0	76273181	G	A
5	chr5:76273677:A:G	0	76273677	G	A
5	chr5:76274018:A:T	0	76274018	T	A
5	chr5:76274019:A:C	0	76274019	C	A
5	chr5:76275223:C:A	0	76275223	A	C
5	chr5:76275284:A:G	0	76275284	G	A
5	chr5:76275419:A:G	0	76275419	G	A
5	chr5:76275423:C:A	0	76275423	A	C
5	chr5:76275528:T:C	0	76275528	C	T
5	chr5:76275686:C:T	0	76275686	T	C
5	chr5:76275739:T:G	0	76275739	G	T
5	chr5:76276207:T:G	0	76276207	G	T
5	chr5:76277131:G:A	0	76277131	A	G
5	chr5:76279030:A:G	0	76279030	G	A
5	chr5:76280488:C:T	0	76280488	T	C
5	chr5:76280630:G:C	0	76280630	C	G
5	chr5:76280697:C:T	0	76280697	T	C
5	chr5:76280891:A:G	0	76280891	G	A
5	chr5:76280904:T:C	0	76280904	C	T
5	chr5:76281318:C:T	0	76281318	T	C
5	chr5:76281472:C:A	0	76281472	A	C
5	chr5:76281738:T:C	0	76281738	C	T
5	chr5:76281891:A:G	0	76281891	G	A
5	chr5:76281994:A:G	0	76281994	G	A
5	chr5:76283181:T:C	0	76283181	C	T
5	chr5:76283693:A:G	0	76283693	G	A
5	chr5:76283937:G:A	0	76283937	A	G
5	chr5:76284121:T:C	0	76284121	C	T
5	chr5:76284584:C:A	0	76284584	A	C
5	chr5:76286642:T:C	0	76286642	C	T
5	chr5:76286875:C:G	0	76286875	G	C
5	chr5:76288598:A:G	0	76288598	G	A
5	chr5:76292682:T:C	0	76292682	C	T
5	chr5:76294458:T:C	0	76294458	C	T
5	chr5:76295499:G:A	0	76295499	A	G
5	chr5:76296161:G:C	0	76296161	C	G
5	chr5:76298535:A:G	0	76298535	G	A
5	chr5:76298632:A:T	0	76298632	T	A
5	chr5:76298918:G:A	0	76298918	A	G
5	chr5:76301669:A:G	0	76301669	G	A
5	chr5:76303351:G:C	0	76303351	C	G
5	chr5:76304326:A:G	0	76304326	G	A
5	chr5:76305104:G:T	0	76305104	T	G
5	chr5:76305356:A:G	0	76305356	G	A
5	chr5:76306354:C:A	0	76306354	A	C
5	chr5:76306566:C:A	0	76306566	A	C
5	chr5:76306724:A:G	0	76306724	G	A
5	chr5:76306878:A:C	0	76306878	C	A
5	chr5:76307391:G:A	0	76307391	A	G
5	chr5:76307470:TC:T	0	76307470	T	TC
5	chr5:76307962:T:G	0	76307962	G	T
5	chr5:76308061:C:A	0	76308061	A	C
5	chr5:76308676:T:TGAGA	0	76308676	TGAGA	T
5	chr5:76309042:T:A	0	76309042	A	T
5	chr5:76309090:A:G	0	76309090	G	A
5	chr5:76309197:C:T	0	76309197	T	C
5	chr5:76309327:A:G	0	76309327	G	A
5	chr5:76309357:T:G	0	76309357	G	T
5	chr5:76310065:T:G	0	76310065	G	T
5	chr5:76310883:T:C	0	76310883	C	T
5	chr5:76311460:A:G	0	76311460	G	A
5	chr5:76312159:C:T	0	76312159	T	C
5	chr5:76313168:T:C	0	76313168	C	T
5	chr5:76313342:C:T	0	76313342	T	C
5	chr5:76313861:T:C	0	76313861	C	T
5	chr5:76314249:G:A	0	76314249	A	G
5	chr5:76315483:A:T	0	76315483	T	A
5	chr5:76315529:A:G	0	76315529	G	A
5	chr5:76315772:C:T	0	76315772	T	C
5	chr5:76316087:A:G	0	76316087	G	A
5	chr5:76316180:C:T	0	76316180	T	C
5	chr5:76316413:T:C	0	76316413	C	T
5	chr5:76316437:T:C	0	76316437	C	T
5	chr5:76316507:T:G	0	76316507	G	T
5	chr5:76318077:ATTT:A	0	76318077	A	ATTT
5	chr5:76319034:A:G	0	76319034	G	A
5	chr5:76320134:A:G	0	76320134	G	A
5	chr5:76320974:C:A	0	76320974	A	C
5	chr5:76322064:A:C	0	76322064	C	A
5	chr5:76322109:T:C	0	76322109	C	T
5	chr5:76322208:C:T	0	76322208	T	C
5	chr5:76322738:C:G	0	76322738	G	C
5	chr5:76323581:A:G	0	76323581	G	A
5	chr5:76323642:C:T	0	76323642	T	C
5	chr5:76323804:G:A	0	76323804	A	G
5	chr5:76326989:C:A	0	76326989	A	C
5	chr5:76327045:G:A	0	76327045	A	G
5	chr5:76327800:C:G	0	76327800	G	C
5	chr5:76327864:A:G	0	76327864	G	A
5	chr5:76327950:A:G	0	76327950	G	A
5	chr5:76328689:A:G	0	76328689	G	A
5	chr5:76329449:T:C	0	76329449	C	T
5	chr5:76329914:CAAA:C	0	76329914	C	CAAA
5	chr5:76330127:G:A	0	76330127	A	G
5	chr5:76330523:C:G	0	76330523	G	C
5	chr5:76330545:G:A	0	76330545	A	G
5	chr5:76330652:A:T	0	76330652	T	A
5	chr5:76330898:T:C	0	76330898	C	T
5	chr5:76331109:T:G	0	76331109	G	T
5	chr5:76331351:G:A	0	76331351	A	G
5	chr5:76331735:C:T	0	76331735	T	C
5	chr5:76331945:G:C	0	76331945	C	G
5	chr5:76332044:G:A	0	76332044	A	G
5	chr5:76332081:C:G	0	76332081	G	C
5	chr5:76332164:T:C	0	76332164	C	T
5	chr5:76332281:G:A	0	76332281	A	G
5	chr5:76332362:A:C	0	76332362	C	A
5	chr5:76332588:A:G	0	76332588	G	A
5	chr5:76334347:A:AAC	0	76334347	AAC	A
5	chr5:76334363:A:G	0	76334363	G	A
5	chr5:76335474:G:T	0	76335474	T	G
5	chr5:76336920:G:A	0	76336920	A	G
5	chr5:76337522:A:G	0	76337522	G	A
5	chr5:76337690:C:A	0	76337690	A	C
5	chr5:76338042:G:A	0	76338042	A	G
5	chr5:76339670:TGCCACTGCACTCCA:T	0	76339670	T	TGCCACTGCACTCCA
5	chr5:76339796:T:A	0	76339796	A	T
5	chr5:76339988:C:T	0	76339988	T	C
5	chr5:76340054:A:G	0	76340054	G	A
5	chr5:76340181:G:A	0	76340181	A	G
5	chr5:76340427:G:A	0	76340427	A	G
5	chr5:76340439:T:C	0	76340439	C	T
5	chr5:76340583:T:C	0	76340583	C	T
5	chr5:76341013:T:C	0	76341013	C	T
5	chr5:76341114:A:G	0	76341114	G	A
5	chr5:76341220:C:T	0	76341220	T	C
5	chr5:76341737:C:T	0	76341737	T	C
5	chr5:76342278:T:C	0	76342278	C	T
5	chr5:76343328:G:T	0	76343328	T	G
5	chr5:76343957:G:T	0	76343957	T	G
5	chr5:76344018:CAAAT:C	0	76344018	C	CAAAT
5	chr5:76344029:C:T	0	76344029	T	C
5	chr5:76344296:C:T	0	76344296	T	C
5	chr5:76344475:A:G	0	76344475	G	A
5	chr5:76344703:C:G	0	76344703	G	C
5	chr5:76344996:C:T	0	76344996	T	C
5	chr5:76345138:A:G	0	76345138	G	A
5	chr5:76345655:T:C	0	76345655	C	T
5	chr5:76345990:G:A	0	76345990	A	G
5	chr5:76346563:C:T	0	76346563	T	C
5	chr5:76346622:T:A	0	76346622	A	T
5	chr5:76346661:C:T	0	76346661	T	C
5	chr5:76346946:A:G	0	76346946	G	A
5	chr5:76347212:A:G	0	76347212	G	A
5	chr5:76347676:A:G	0	76347676	G	A
5	chr5:76350173:C:T	0	76350173	T	C
5	chr5:76350880:G:A	0	76350880	A	G
5	chr5:76351805:G:A	0	76351805	A	G
5	chr5:76351925:A:G	0	76351925	G	A
5	chr5:76351967:T:C	0	76351967	C	T
5	chr5:76352170:G:A	0	76352170	A	G
5	chr5:76352374:T:G	0	76352374	G	T
5	chr5:76352617:G:A	0	76352617	A	G
5	chr5:76352767:G:A	0	76352767	A	G
5	chr5:76353021:T:C	0	76353021	C	T
5	chr5:76354821:G:A	0	76354821	A	G
5	chr5:76354822:GA:G	0	76354822	G	GA
5	chr5:76355524:G:T	0	76355524	T	G
5	chr5:76355668:T:A	0	76355668	A	T
5	chr5:76355961:A:G	0	76355961	G	A
5	chr5:76356173:A:T	0	76356173	T	A
5	chr5:76357477:A:G	0	76357477	G	A
5	chr5:76357692:A:C	0	76357692	C	A
5	chr5:76357724:A:G	0	76357724	G	A
5	chr5:76358184:C:G	0	76358184	G	C
5	chr5:76358891:CTG:C	0	76358891	C	CTG
5	chr5:76358978:C:A	0	76358978	A	C
5	chr5:76359454:G:T	0	76359454	T	G
5	chr5:76361340:C:T	0	76361340	T	C
5	chr5:76361897:C:T	0	76361897	T	C
5	chr5:76362003:G:A	0	76362003	A	G
5	chr5:76363548:G:A	0	76363548	A	G
5	chr5:76364972:G:A	0	76364972	A	G
5	chr5:76366787:T:G	0	76366787	G	T
5	chr5:76367791:C:A	0	76367791	A	C
5	chr5:76367972:C:G	0	76367972	G	C
5	chr5:76368516:C:G	0	76368516	G	C
5	chr5:76371055:G:A	0	76371055	A	G
5	chr5:76371130:C:T	0	76371130	T	C
5	chr5:76372733:C:T	0	76372733	T	C
5	chr5:76373047:G:C	0	76373047	C	G
5	chr5:76373269:A:G	0	76373269	G	A
5	chr5:76373294:C:T	0	76373294	T	C
5	chr5:76373305:A:G	0	76373305	G	A
5	chr5:76373366:G:A	0	76373366	A	G
5	chr5:76373380:C:T	0	76373380	T	C
5	chr5:76373424:A:G	0	76373424	G	A
5	chr5:76373448:G:A	0	76373448	A	G
5	chr5:76373461:T:C	0	76373461	C	T
5	chr5:76373643:A:G	0	76373643	G	A
5	chr5:76373717:A:G	0	76373717	G	A
5	chr5:76374053:G:A	0	76374053	A	G
5	chr5:76375518:CTGGG:C	0	76375518	C	CTGGG
5	chr5:76375597:C:T	0	76375597	T	C
5	chr5:76375923:C:T	0	76375923	T	C
5	chr5:76376077:C:A	0	76376077	A	C
5	chr5:76376659:T:C	0	76376659	C	T
5	chr5:76377249:A:G	0	76377249	G	A
5	chr5:76378256:T:C	0	76378256	C	T
5	chr5:76378567:G:A	0	76378567	A	G
5	chr5:76378685:G:A	0	76378685	A	G
5	chr5:76378733:C:T	0	76378733	T	C
5	chr5:76378856:A:G	0	76378856	G	A
5	chr5:76379045:AC:A	0	76379045	A	AC
5	chr5:76379353:A:G	0	76379353	G	A
5	chr5:76379872:T:C	0	76379872	C	T
5	chr5:76380833:C:T	0	76380833	T	C
5	chr5:76382242:T:C	0	76382242	C	T
5	chr5:76382868:G:A	0	76382868	A	G
5	chr5:76384263:G:C	0	76384263	C	G
5	chr5:76384920:G:A	0	76384920	A	G
5	chr5:76384974:A:G	0	76384974	G	A
5	chr5:76387883:T:C	0	76387883	C	T
5	chr5:76388335:A:G	0	76388335	G	A
5	chr5:76388517:G:GAAC	0	76388517	GAAC	G
5	chr5:76389579:A:T	0	76389579	T	A
5	chr5:76389636:G:C	0	76389636	C	G
5	chr5:76391329:G:A	0	76391329	A	G
5	chr5:76392435:A:G	0	76392435	G	A
5	chr5:76393892:G:A	0	76393892	A	G
5	chr5:76394357:A:G	0	76394357	G	A
5	chr5:76394373:A:G	0	76394373	G	A
5	chr5:76394450:T:C	0	76394450	C	T
5	chr5:76394505:C:T	0	76394505	T	C
5	chr5:76395142:G:A	0	76395142	A	G
5	chr5:76395195:A:G	0	76395195	G	A
5	chr5:76395781:A:G	0	76395781	G	A
5	chr5:76395812:AG:A	0	76395812	A	AG
5	chr5:76395941:C:T	0	76395941	T	C
5	chr5:76396335:A:G	0	76396335	G	A
5	chr5:76397020:G:A	0	76397020	A	G
5	chr5:76397151:T:C	0	76397151	C	T
5	chr5:76397328:G:A	0	76397328	A	G
5	chr5:76398015:A:G	0	76398015	G	A
5	chr5:76398079:C:T	0	76398079	T	C
5	chr5:76398284:A:T	0	76398284	T	A
5	chr5:76398767:T:A	0	76398767	A	T
5	chr5:76400558:C:T	0	76400558	T	C
5	chr5:76400832:A:G	0	76400832	G	A
5	chr5:76400837:C:T	0	76400837	T	C
5	chr5:76402466:T:C	0	76402466	C	T
5	chr5:76402936:G:T	0	76402936	T	G
5	chr5:76403369:C:T	0	76403369	T	C
5	chr5:76403426:T:C	0	76403426	C	T
5	chr5:76403774:T:C	0	76403774	C	T
5	chr5:76403855:G:A	0	76403855	A	G
5	chr5:76405519:A:G	0	76405519	G	A
5	chr5:76406883:A:C	0	76406883	C	A
5	chr5:76407114:G:A	0	76407114	A	G
5	chr5:76407222:T:C	0	76407222	C	T
5	chr5:76407432:G:A	0	76407432	A	G
5	chr5:76408127:T:C	0	76408127	C	T
5	chr5:76408260:G:A	0	76408260	A	G
5	chr5:76408374:G:A	0	76408374	A	G
5	chr5:76408432:A:G	0	76408432	G	A
5	chr5:76409306:A:G	0	76409306	G	A
5	chr5:76409792:T:C	0	76409792	C	T
5	chr5:76410070:C:T	0	76410070	T	C
5	chr5:76411092:A:G	0	76411092	G	A
5	chr5:76411114:T:C	0	76411114	C	T
5	chr5:76411751:T:C	0	76411751	C	T
5	chr5:76412185:T:G	0	76412185	G	T
5	chr5:76412617:C:T	0	76412617	T	C
5	chr5:76413588:G:A	0	76413588	A	G
5	chr5:76413620:TGG:T	0	76413620	T	TGG
5	chr5:76414546:T:C	0	76414546	C	T
5	chr5:76414597:G:C	0	76414597	C	G
5	chr5:76414635:C:T	0	76414635	T	C
5	chr5:76414647:T:C	0	76414647	C	T
5	chr5:76415405:T:G	0	76415405	G	T
5	chr5:76415598:A:T	0	76415598	T	A
5	chr5:76415885:C:A	0	76415885	A	C
5	chr5:76416278:C:T	0	76416278	T	C
5	chr5:76416791:C:G	0	76416791	G	C
5	chr5:76417006:T:A	0	76417006	A	T
5	chr5:76417831:C:T	0	76417831	T	C
5	chr5:76417866:A:G	0	76417866	G	A
5	chr5:76418366:G:A	0	76418366	A	G
5	chr5:76418425:C:T	0	76418425	T	C
5	chr5:76419361:T:G	0	76419361	G	T
5	chr5:76419476:G:A	0	76419476	A	G
5	chr5:76420327:G:A	0	76420327	A	G
5	chr5:76420420:G:A	0	76420420	A	G
5	chr5:76420714:A:G	0	76420714	G	A
5	chr5:76420801:A:G	0	76420801	G	A
5	chr5:76422279:G:A	0	76422279	A	G
5	chr5:76422666:T:C	0	76422666	C	T
5	chr5:76422704:G:A	0	76422704	A	G
5	chr5:76422842:G:T	0	76422842	T	G
5	chr5:76423003:C:T	0	76423003	T	C
5	chr5:76423318:C:T	0	76423318	T	C
5	chr5:76423601:A:G	0	76423601	G	A
5	chr5:76423963:G:A	0	76423963	A	G
5	chr5:76424021:G:A	0	76424021	A	G
5	chr5:76424181:T:C	0	76424181	C	T
5	chr5:76424719:T:C	0	76424719	C	T
5	chr5:76424824:G:A	0	76424824	A	G
5	chr5:76425524:G:A	0	76425524	A	G
5	chr5:76426368:G:A	0	76426368	A	G
5	chr5:76426695:G:A	0	76426695	A	G
5	chr5:76426844:T:C	0	76426844	C	T
5	chr5:76427028:CA:C	0	76427028	C	CA
5	chr5:76428498:C:T	0	76428498	T	C
5	chr5:76428698:G:T	0	76428698	T	G
5	chr5:76428713:C:G	0	76428713	G	C
5	chr5:76429160:G:T	0	76429160	T	G
5	chr5:76429303:T:G	0	76429303	G	T
5	chr5:76429429:A:G	0	76429429	G	A
5	chr5:76429433:G:A	0	76429433	A	G
5	chr5:76430933:T:A	0	76430933	A	T
5	chr5:76431668:T:C	0	76431668	C	T
5	chr5:76431906:G:A	0	76431906	A	G
5	chr5:76432046:T:C	0	76432046	C	T
5	chr5:76432507:G:C	0	76432507	C	G
5	chr5:76432927:T:C	0	76432927	C	T
5	chr5:76433360:C:G	0	76433360	G	C
5	chr5:76433511:A:G	0	76433511	G	A
5	chr5:76433709:A:G	0	76433709	G	A
5	chr5:76434082:C:T	0	76434082	T	C
5	chr5:76434540:A:G	0	76434540	G	A
5	chr5:76435034:T:C	0	76435034	C	T
5	chr5:76435457:T:C	0	76435457	C	T
5	chr5:76436679:T:C	0	76436679	C	T
5	chr5:76437082:T:G	0	76437082	G	T
5	chr5:76437295:T:G	0	76437295	G	T
5	chr5:76437328:T:C	0	76437328	C	T
5	chr5:76437938:G:A	0	76437938	A	G
5	chr5:76438131:A:C	0	76438131	C	A
5	chr5:76438602:C:T	0	76438602	T	C
5	chr5:76438941:GT:G	0	76438941	G	GT
5	chr5:76438951:G:A	0	76438951	A	G
5	chr5:76442081:T:A	0	76442081	A	T
5	chr5:76442291:T:C	0	76442291	C	T
5	chr5:76443004:A:T	0	76443004	T	A
5	chr5:76443506:G:A	0	76443506	A	G
5	chr5:76444374:C:T	0	76444374	T	C
5	chr5:76445417:A:G	0	76445417	G	A
5	chr5:76447398:A:G	0	76447398	G	A
5	chr5:76450735:G:T	0	76450735	T	G
5	chr5:76450928:G:T	0	76450928	T	G
5	chr5:76450988:A:G	0	76450988	G	A
5	chr5:76451717:T:A	0	76451717	A	T
5	chr5:76452396:C:G	0	76452396	G	C
5	chr5:76454129:C:G	0	76454129	G	C
5	chr5:76454372:C:T	0	76454372	T	C
5	chr5:76454686:CT:C	0	76454686	C	CT
5	chr5:76454881:A:G	0	76454881	G	A
5	chr5:76455140:C:T	0	76455140	T	C
5	chr5:76455439:G:A	0	76455439	A	G
5	chr5:76455636:C:T	0	76455636	T	C
5	chr5:76456149:T:C	0	76456149	C	T
5	chr5:76456693:G:A	0	76456693	A	G
5	chr5:76457022:C:A	0	76457022	A	C
5	chr5:76457499:G:T	0	76457499	T	G
5	chr5:76457874:G:A	0	76457874	A	G
5	chr5:76458426:T:A	0	76458426	A	T
5	chr5:76458625:A:G	0	76458625	G	A
5	chr5:76458724:T:C	0	76458724	C	T
5	chr5:76459724:C:T	0	76459724	T	C
5	chr5:76460554:GT:G	0	76460554	G	GT
5	chr5:76461731:C:T	0	76461731	T	C
5	chr5:76462316:T:C	0	76462316	C	T
5	chr5:76463247:T:C	0	76463247	C	T
5	chr5:76463296:G:A	0	76463296	A	G
5	chr5:76463310:A:G	0	76463310	G	A
5	chr5:76464379:T:C	0	76464379	C	T
5	chr5:76464658:A:G	0	76464658	G	A
5	chr5:76464666:T:A	0	76464666	A	T
5	chr5:76464733:G:A	0	76464733	A	G
5	chr5:76465344:G:A	0	76465344	A	G
5	chr5:76465651:A:G	0	76465651	G	A
5	chr5:76465751:A:G	0	76465751	G	A
5	chr5:76465897:A:G	0	76465897	G	A
5	chr5:76466098:G:A	0	76466098	A	G
5	chr5:76466631:C:G	0	76466631	G	C
5	chr5:76466972:C:T	0	76466972	T	C
5	chr5:76467847:T:C	0	76467847	C	T
5	chr5:76469464:G:A	0	76469464	A	G
5	chr5:76470176:T:G	0	76470176	G	T
5	chr5:76470612:T:C	0	76470612	C	T
5	chr5:76471305:T:C	0	76471305	C	T
5	chr5:76471443:G:T	0	76471443	T	G
5	chr5:76471510:A:G	0	76471510	G	A
5	chr5:76471524:A:T	0	76471524	T	A
5	chr5:76472017:C:T	0	76472017	T	C
5	chr5:76472186:C:G	0	76472186	G	C
5	chr5:76472187:T:A	0	76472187	A	T
5	chr5:76472484:G:A	0	76472484	A	G
5	chr5:76472750:C:T	0	76472750	T	C
5	chr5:76472914:A:G	0	76472914	G	A
5	chr5:76473299:A:AAT	0	76473299	AAT	A
5	chr5:76475210:G:T	0	76475210	T	G
5	chr5:76476907:T:A	0	76476907	A	T
5	chr5:76478291:C:T	0	76478291	T	C
5	chr5:76479175:G:A	0	76479175	A	G
5	chr5:76483646:A:G	0	76483646	G	A
5	chr5:76484739:C:T	0	76484739	T	C
5	chr5:76485465:T:C	0	76485465	C	T
5	chr5:76486169:A:G	0	76486169	G	A
5	chr5:76487055:T:A	0	76487055	A	T
5	chr5:76488061:T:C	0	76488061	C	T
5	chr5:76489281:C:T	0	76489281	T	C
5	chr5:76489471:T:C	0	76489471	C	T
5	chr5:76489710:A:G	0	76489710	G	A
5	chr5:76489993:A:G	0	76489993	G	A
5	chr5:76490325:G:C	0	76490325	C	G
5	chr5:76490475:T:TC	0	76490475	TC	T
5	chr5:76490579:T:C	0	76490579	C	T
5	chr5:76491110:C:T	0	76491110	T	C
5	chr5:76491347:G:A	0	76491347	A	G
5	chr5:76491961:T:G	0	76491961	G	T
5	chr5:76493234:A:G	0	76493234	G	A
5	chr5:76493609:A:G	0	76493609	G	A
5	chr5:76499582:A:G	0	76499582	G	A
5	chr5:76502809:T:C	0	76502809	C	T
5	chr5:76504565:C:T	0	76504565	T	C
5	chr5:76505039:T:A	0	76505039	A	T
5	chr5:76505512:G:A	0	76505512	A	G
5	chr5:76505811:T:G	0	76505811	G	T
5	chr5:76506020:G:A	0	76506020	A	G
5	chr5:76507177:A:G	0	76507177	G	A
5	chr5:76507246:A:G	0	76507246	G	A
5	chr5:76507416:ATATT:A	0	76507416	A	ATATT
5	chr5:76507459:A:G	0	76507459	G	A
5	chr5:76507494:G:A	0	76507494	A	G
5	chr5:76507967:C:T	0	76507967	T	C
5	chr5:76507970:C:T	0	76507970	T	C
5	chr5:76507978:G:A	0	76507978	A	G
5	chr5:76508562:A:G	0	76508562	G	A
5	chr5:76508669:C:T	0	76508669	T	C
5	chr5:76509067:A:G	0	76509067	G	A
5	chr5:76509280:G:A	0	76509280	A	G
5	chr5:76509343:T:A	0	76509343	A	T
5	chr5:76509547:A:G	0	76509547	G	A
5	chr5:76509820:C:T	0	76509820	T	C
5	chr5:76510600:C:T	0	76510600	T	C
5	chr5:76511157:T:A	0	76511157	A	T
5	chr5:76511239:G:A	0	76511239	A	G
5	chr5:76512003:T:G	0	76512003	G	T
5	chr5:76513003:T:C	0	76513003	C	T
5	chr5:76513408:T:G	0	76513408	G	T
5	chr5:76513461:T:C	0	76513461	C	T
5	chr5:76513462:G:A	0	76513462	A	G
5	chr5:76513944:C:T	0	76513944	T	C
5	chr5:76514418:T:G	0	76514418	G	T
5	chr5:76514801:G:C	0	76514801	C	G
5	chr5:76515013:G:A	0	76515013	A	G
5	chr5:76516856:C:T	0	76516856	T	C
5	chr5:76518070:T:C	0	76518070	C	T
5	chr5:76518213:C:T	0	76518213	T	C
5	chr5:76518424:G:A	0	76518424	A	G
5	chr5:76519049:T:G	0	76519049	G	T
5	chr5:76519379:A:G	0	76519379	G	A
5	chr5:76520457:C:T	0	76520457	T	C
5	chr5:76520818:C:T	0	76520818	T	C
5	chr5:76520824:C:T	0	76520824	T	C
5	chr5:76520868:C:T	0	76520868	T	C
5	chr5:76522292:C:T	0	76522292	T	C
5	chr5:76522959:C:T	0	76522959	T	C
5	chr5:76523511:G:A	0	76523511	A	G
5	chr5:76524828:G:A	0	76524828	A	G
5	chr5:76525173:G:A	0	76525173	A	G
5	chr5:76525903:A:G	0	76525903	G	A
5	chr5:76525905:G:T	0	76525905	T	G
5	chr5:76528140:C:T	0	76528140	T	C
5	chr5:76529742:A:G	0	76529742	G	A
5	chr5:76530329:C:T	0	76530329	T	C
5	chr5:76531646:G:A	0	76531646	A	G
5	chr5:76531683:T:G	0	76531683	G	T
5	chr5:76531851:C:A	0	76531851	A	C
5	chr5:76532792:A:C	0	76532792	C	A
5	chr5:76533034:G:C	0	76533034	C	G
5	chr5:76533539:TA:T	0	76533539	T	TA
5	chr5:76533740:G:A	0	76533740	A	G
5	chr5:76533844:A:G	0	76533844	G	A
5	chr5:76533934:C:T	0	76533934	T	C
5	chr5:76535042:A:G	0	76535042	G	A
5	chr5:76535212:T:C	0	76535212	C	T
5	chr5:76537591:A:G	0	76537591	G	A
5	chr5:76538623:T:C	0	76538623	C	T
5	chr5:76540207:A:G	0	76540207	G	A
5	chr5:76540699:A:G	0	76540699	G	A
5	chr5:76540730:G:A	0	76540730	A	G
5	chr5:76541472:T:A	0	76541472	A	T
5	chr5:76542009:C:T	0	76542009	T	C
5	chr5:76543299:A:G	0	76543299	G	A
5	chr5:76543340:C:T	0	76543340	T	C
5	chr5:76544214:T:C	0	76544214	C	T
5	chr5:76544400:C:T	0	76544400	T	C
5	chr5:76544851:C:T	0	76544851	T	C
5	chr5:76545035:A:G	0	76545035	G	A
5	chr5:76545362:A:G	0	76545362	G	A
5	chr5:76546063:T:C	0	76546063	C	T
5	chr5:76546456:A:C	0	76546456	C	A
5	chr5:76546510:C:T	0	76546510	T	C
5	chr5:76546669:G:A	0	76546669	A	G
5	chr5:76549383:A:G	0	76549383	G	A
5	chr5:76551313:T:C	0	76551313	C	T
5	chr5:76551512:G:GCC	0	76551512	GCC	G
5	chr5:76551726:T:C	0	76551726	C	T
5	chr5:76552568:T:C	0	76552568	C	T
5	chr5:76553035:A:G	0	76553035	G	A
5	chr5:76553259:T:G	0	76553259	G	T
5	chr5:76553326:T:A	0	76553326	A	T
5	chr5:76553742:A:T	0	76553742	T	A
5	chr5:76554536:A:C	0	76554536	C	A
5	chr5:76555965:A:C	0	76555965	C	A
5	chr5:76556285:G:A	0	76556285	A	G
5	chr5:76557908:G:A	0	76557908	A	G
5	chr5:76558225:C:A	0	76558225	A	C
5	chr5:76558687:G:T	0	76558687	T	G
5	chr5:76559084:T:G	0	76559084	G	T
5	chr5:76559393:C:T	0	76559393	T	C
5	chr5:76559405:A:G	0	76559405	G	A
5	chr5:76559434:G:A	0	76559434	A	G
5	chr5:76560367:A:T	0	76560367	T	A
5	chr5:76560411:C:T	0	76560411	T	C
5	chr5:76560529:C:T	0	76560529	T	C
5	chr5:76560630:T:G	0	76560630	G	T
5	chr5:76563297:G:A	0	76563297	A	G
5	chr5:76563908:A:G	0	76563908	G	A
5	chr5:76564870:A:G	0	76564870	G	A
5	chr5:76567319:C:T	0	76567319	T	C
5	chr5:76567794:A:G	0	76567794	G	A
5	chr5:76568895:G:A	0	76568895	A	G
5	chr5:76571385:C:T	0	76571385	T	C
5	chr5:76572341:G:A	0	76572341	A	G
5	chr5:76573079:G:C	0	76573079	C	G
5	chr5:76573403:G:A	0	76573403	A	G
5	chr5:76573632:G:A	0	76573632	A	G
5	chr5:76575199:G:A	0	76575199	A	G
5	chr5:76575525:A:G	0	76575525	G	A
5	chr5:76576623:T:C	0	76576623	C	T
5	chr5:76577223:T:G	0	76577223	G	T
5	chr5:76577224:T:TATGATATCA	0	76577224	TATGATATCA	T
5	chr5:76577744:A:G	0	76577744	G	A
5	chr5:76579479:C:T	0	76579479	T	C
5	chr5:76579554:A:G	0	76579554	G	A
5	chr5:76582819:T:C	0	76582819	C	T
5	chr5:76582833:T:C	0	76582833	C	T
5	chr5:76583169:G:A	0	76583169	A	G
5	chr5:76583344:A:G	0	76583344	G	A
5	chr5:76583728:A:G	0	76583728	G	A
5	chr5:76584499:T:G	0	76584499	G	T
5	chr5:76584567:AGCAGAACTATATG:A	0	76584567	A	AGCAGAACTATATG
5	chr5:76584985:A:G	0	76584985	G	A
5	chr5:76585760:T:C	0	76585760	C	T
5	chr5:76586192:G:A	0	76586192	A	G
5	chr5:76586688:G:C	0	76586688	C	G
5	chr5:76586690:TA:T	0	76586690	T	TA
5	chr5:76588388:T:C	0	76588388	C	T
5	chr5:76588630:A:G	0	76588630	G	A
5	chr5:76588909:G:A	0	76588909	A	G
5	chr5:76589125:A:AAC	0	76589125	AAC	A
5	chr5:76590806:T:G	0	76590806	G	T
5	chr5:76590924:GAAAATA:G	0	76590924	G	GAAAATA
5	chr5:76592147:C:T	0	76592147	T	C
5	chr5:76593181:A:G	0	76593181	G	A
5	chr5:76593348:GTTGT:G	0	76593348	G	GTTGT
5	chr5:76594414:G:A	0	76594414	A	G
5	chr5:76594705:A:G	0	76594705	G	A
5	chr5:76594919:T:C	0	76594919	C	T
5	chr5:76595178:A:C	0	76595178	C	A
5	chr5:76595576:AAGAG:A	0	76595576	A	AAGAG
5	chr5:76595734:C:T	0	76595734	T	C
5	chr5:76596924:C:T	0	76596924	T	C
5	chr5:76597728:T:TG	0	76597728	TG	T
5	chr5:76598454:T:C	0	76598454	C	T
5	chr5:76599038:C:T	0	76599038	T	C
5	chr5:76599313:C:T	0	76599313	T	C
5	chr5:76599427:A:G	0	76599427	G	A
5	chr5:76599454:T:C	0	76599454	C	T
5	chr5:76599667:T:A	0	76599667	A	T
5	chr5:76599808:G:A	0	76599808	A	G
5	chr5:76600026:T:C	0	76600026	C	T
5	chr5:76600086:T:A	0	76600086	A	T
5	chr5:76601283:C:T	0	76601283	T	C
5	chr5:76601630:G:A	0	76601630	A	G
5	chr5:76601775:C:A	0	76601775	A	C
5	chr5:76602072:C:T	0	76602072	T	C
5	chr5:76602371:C:T	0	76602371	T	C
5	chr5:76602400:T:C	0	76602400	C	T
5	chr5:76603389:A:T	0	76603389	T	A
5	chr5:76603887:C:T	0	76603887	T	C
5	chr5:76603980:T:A	0	76603980	A	T
5	chr5:76604078:A:C	0	76604078	C	A
5	chr5:76604884:C:T	0	76604884	T	C
5	chr5:76604957:T:C	0	76604957	C	T
5	chr5:76606530:C:T	0	76606530	T	C
5	chr5:76606708:G:A	0	76606708	A	G
5	chr5:76606891:G:A	0	76606891	A	G
5	chr5:76606945:C:T	0	76606945	T	C
5	chr5:76607486:A:G	0	76607486	G	A
5	chr5:76608455:C:T	0	76608455	T	C
5	chr5:76608599:G:A	0	76608599	A	G
5	chr5:76608839:G:A	0	76608839	A	G
5	chr5:76608986:C:G	0	76608986	G	C
5	chr5:76609512:C:T	0	76609512	T	C
5	chr5:76609672:T:G	0	76609672	G	T
5	chr5:76610245:A:G	0	76610245	G	A
5	chr5:76610536:C:G	0	76610536	G	C
5	chr5:76611026:T:C	0	76611026	C	T
5	chr5:76611746:C:T	0	76611746	T	C
5	chr5:76612077:T:C	0	76612077	C	T
5	chr5:76612281:G:A	0	76612281	A	G
5	chr5:76612449:C:T	0	76612449	T	C
5	chr5:76612467:C:T	0	76612467	T	C
5	chr5:76613157:C:T	0	76613157	T	C
5	chr5:76613459:T:C	0	76613459	C	T
5	chr5:76613513:T:A	0	76613513	A	T
5	chr5:76613569:T:C	0	76613569	C	T
5	chr5:76613677:C:T	0	76613677	T	C
5	chr5:76613898:T:G	0	76613898	G	T
5	chr5:76614235:C:T	0	76614235	T	C
5	chr5:76614321:G:A	0	76614321	A	G
5	chr5:76614658:C:T	0	76614658	T	C
5	chr5:76614759:ATTTTGATTCCTAGAAGTTTCCAGT:A	0	76614759	A	ATTTTGATTCCTAGAAGTTTCCAGT
5	chr5:76614881:G:C	0	76614881	C	G
5	chr5:76615161:A:G	0	76615161	G	A
5	chr5:76615574:T:C	0	76615574	C	T
5	chr5:76615639:A:C	0	76615639	C	A
5	chr5:76615890:G:T	0	76615890	T	G
5	chr5:76615910:A:T	0	76615910	T	A
5	chr5:76616162:T:C	0	76616162	C	T
5	chr5:76617018:A:G	0	76617018	G	A
5	chr5:76617959:T:C	0	76617959	C	T
5	chr5:76618904:C:T	0	76618904	T	C
5	chr5:76619031:T:A	0	76619031	A	T
5	chr5:76619717:A:G	0	76619717	G	A
5	chr5:76620609:G:A	0	76620609	A	G
5	chr5:76620778:G:A	0	76620778	A	G
5	chr5:76621208:C:T	0	76621208	T	C
5	chr5:76621808:A:G	0	76621808	G	A
5	chr5:76621895:G:A	0	76621895	A	G
5	chr5:76623808:G:A	0	76623808	A	G
5	chr5:76623831:C:T	0	76623831	T	C
5	chr5:76623836:A:G	0	76623836	G	A
5	chr5:76623837:T:C	0	76623837	C	T
5	chr5:76623924:C:T	0	76623924	T	C
5	chr5:76625147:A:G	0	76625147	G	A
5	chr5:76625597:C:T	0	76625597	T	C
5	chr5:76626156:T:C	0	76626156	C	T
5	chr5:76626157:G:C	0	76626157	C	G
5	chr5:76626679:C:T	0	76626679	T	C
5	chr5:76626756:A:G	0	76626756	G	A
5	chr5:76626757:T:C	0	76626757	C	T
5	chr5:76626844:A:G	0	76626844	G	A
5	chr5:76627460:C:T	0	76627460	T	C
5	chr5:76627568:T:C	0	76627568	C	T
5	chr5:76627634:G:A	0	76627634	A	G
5	chr5:76627787:G:A	0	76627787	A	G
5	chr5:76627859:A:G	0	76627859	G	A
5	chr5:76627884:T:C	0	76627884	C	T
5	chr5:76628017:T:C	0	76628017	C	T
5	chr5:76628038:T:A	0	76628038	A	T
5	chr5:76628174:T:A	0	76628174	A	T
5	chr5:76628249:T:C	0	76628249	C	T
5	chr5:76628644:G:T	0	76628644	T	G
5	chr5:76628647:A:G	0	76628647	G	A
5	chr5:76629192:A:G	0	76629192	G	A
5	chr5:76629419:A:G	0	76629419	G	A
5	chr5:76630091:G:A	0	76630091	A	G
5	chr5:76630532:C:T	0	76630532	T	C
5	chr5:76630987:G:A	0	76630987	A	G
5	chr5:76631038:G:A	0	76631038	A	G
5	chr5:76631048:G:A	0	76631048	A	G
5	chr5:76631244:A:G	0	76631244	G	A
5	chr5:76631363:C:T	0	76631363	T	C
5	chr5:76631397:T:G	0	76631397	G	T
5	chr5:76631449:T:C	0	76631449	C	T
5	chr5:76631684:A:G	0	76631684	G	A
5	chr5:76631781:C:T	0	76631781	T	C
5	chr5:76631810:G:A	0	76631810	A	G
5	chr5:76632113:A:T	0	76632113	T	A
5	chr5:76632129:A:G	0	76632129	G	A
5	chr5:76632627:T:C	0	76632627	C	T
5	chr5:76633280:A:G	0	76633280	G	A
5	chr5:76633461:T:C	0	76633461	C	T
5	chr5:76634008:A:G	0	76634008	G	A
5	chr5:76634051:A:G	0	76634051	G	A
5	chr5:76634097:T:G	0	76634097	G	T
5	chr5:76634754:T:C	0	76634754	C	T
5	chr5:76634812:C:T	0	76634812	T	C
5	chr5:76634815:G:A	0	76634815	A	G
5	chr5:76634847:A:G	0	76634847	G	A
5	chr5:76635011:G:A	0	76635011	A	G
5	chr5:76635022:A:T	0	76635022	T	A
5	chr5:76635037:A:G	0	76635037	G	A
5	chr5:76635788:C:CA	0	76635788	CA	C
5	chr5:76636557:A:G	0	76636557	G	A
5	chr5:76637044:C:T	0	76637044	T	C
5	chr5:76637272:C:T	0	76637272	T	C
5	chr5:76637940:T:C	0	76637940	C	T
5	chr5:76638308:A:G	0	76638308	G	A
5	chr5:76639263:G:A	0	76639263	A	G
5	chr5:76639362:G:A	0	76639362	A	G
5	chr5:76639589:G:T	0	76639589	T	G
5	chr5:76639767:A:G	0	76639767	G	A
5	chr5:76639768:C:T	0	76639768	T	C
5	chr5:76639917:T:A	0	76639917	A	T
5	chr5:76640439:G:T	0	76640439	T	G
5	chr5:76640555:C:G	0	76640555	G	C
5	chr5:76641119:G:A	0	76641119	A	G
5	chr5:76641699:T:G	0	76641699	G	T
5	chr5:76642358:G:T	0	76642358	T	G
5	chr5:76642402:G:A	0	76642402	A	G
5	chr5:76642421:C:T	0	76642421	T	C
5	chr5:76642796:A:G	0	76642796	G	A
5	chr5:76643366:A:G	0	76643366	G	A
5	chr5:76643386:C:T	0	76643386	T	C
5	chr5:76643434:A:G	0	76643434	G	A
5	chr5:76643486:T:G	0	76643486	G	T
5	chr5:76643522:A:G	0	76643522	G	A
5	chr5:76643582:G:A	0	76643582	A	G
5	chr5:76643730:G:A	0	76643730	A	G
5	chr5:76643991:A:G	0	76643991	G	A
5	chr5:76644118:A:G	0	76644118	G	A
5	chr5:76644449:G:A	0	76644449	A	G
5	chr5:76644552:G:A	0	76644552	A	G
5	chr5:76644638:A:G	0	76644638	G	A
5	chr5:76644667:A:G	0	76644667	G	A
5	chr5:76645075:T:C	0	76645075	C	T
5	chr5:76645092:A:G	0	76645092	G	A
5	chr5:76645156:A:G	0	76645156	G	A
5	chr5:76645245:G:A	0	76645245	A	G
5	chr5:76645314:G:A	0	76645314	A	G
5	chr5:76645757:T:A	0	76645757	A	T
5	chr5:76645937:A:G	0	76645937	G	A
5	chr5:76646222:G:A	0	76646222	A	G
5	chr5:76646535:G:A	0	76646535	A	G
5	chr5:76646673:G:T	0	76646673	T	G
5	chr5:76647111:G:A	0	76647111	A	G
5	chr5:76647145:G:A	0	76647145	A	G
5	chr5:76647331:G:A	0	76647331	A	G
5	chr5:76647432:T:C	0	76647432	C	T
5	chr5:76647544:T:C	0	76647544	C	T
5	chr5:76647574:G:A	0	76647574	A	G
5	chr5:76647628:C:T	0	76647628	T	C
5	chr5:76647724:T:C	0	76647724	C	T
5	chr5:76647726:G:A	0	76647726	A	G
5	chr5:76647851:A:AC	0	76647851	AC	A
5	chr5:76647887:A:G	0	76647887	G	A
5	chr5:76648028:A:T	0	76648028	T	A
5	chr5:76648093:G:T	0	76648093	T	G
5	chr5:76648193:C:T	0	76648193	T	C
5	chr5:76648451:A:G	0	76648451	G	A
5	chr5:76648570:G:A	0	76648570	A	G
5	chr5:76648958:G:A	0	76648958	A	G
5	chr5:76649168:A:G	0	76649168	G	A
5	chr5:76649241:T:G	0	76649241	G	T
5	chr5:76649568:T:A	0	76649568	A	T
5	chr5:76649651:G:A	0	76649651	A	G
5	chr5:76650219:T:C	0	76650219	C	T
5	chr5:76650313:A:G	0	76650313	G	A
5	chr5:76650435:A:G	0	76650435	G	A
5	chr5:76650670:C:T	0	76650670	T	C
5	chr5:76650676:G:T	0	76650676	T	G
5	chr5:76650718:G:A	0	76650718	A	G
5	chr5:76650828:A:G	0	76650828	G	A
5	chr5:76651146:A:G	0	76651146	G	A
5	chr5:76651188:A:G	0	76651188	G	A
5	chr5:76651431:A:T	0	76651431	T	A
5	chr5:76651793:G:A	0	76651793	A	G
5	chr5:76651826:T:A	0	76651826	A	T
5	chr5:76651992:CCTTT:C	0	76651992	C	CCTTT
5	chr5:76652011:A:G	0	76652011	G	A
5	chr5:76652200:A:G	0	76652200	G	A
5	chr5:76652649:T:C	0	76652649	C	T
5	chr5:76652825:A:G	0	76652825	G	A
5	chr5:76652974:T:C	0	76652974	C	T
5	chr5:76653023:G:C	0	76653023	C	G
5	chr5:76653218:C:A	0	76653218	A	C
5	chr5:76653810:T:C	0	76653810	C	T
5	chr5:76653980:T:A	0	76653980	A	T
5	chr5:76654051:T:C	0	76654051	C	T
5	chr5:76654368:A:G	0	76654368	G	A
5	chr5:76654397:T:G	0	76654397	G	T
5	chr5:76654558:A:G	0	76654558	G	A
5	chr5:76654630:A:C	0	76654630	C	A
5	chr5:76654882:G:A	0	76654882	A	G
5	chr5:76655172:G:A	0	76655172	A	G
5	chr5:76655263:A:T	0	76655263	T	A
5	chr5:76655293:G:A	0	76655293	A	G
5	chr5:76655570:T:C	0	76655570	C	T
5	chr5:76655633:C:G	0	76655633	G	C
5	chr5:76655777:T:G	0	76655777	G	T
5	chr5:76655911:G:A	0	76655911	A	G
5	chr5:76656186:G:A	0	76656186	A	G
5	chr5:76656246:G:A	0	76656246	A	G
5	chr5:76656319:C:G	0	76656319	G	C
5	chr5:76656940:C:A	0	76656940	A	C
5	chr5:76657088:G:A	0	76657088	A	G
5	chr5:76657267:C:T	0	76657267	T	C
5	chr5:76657553:T:C	0	76657553	C	T
5	chr5:76658204:G:A	0	76658204	A	G
5	chr5:76658397:T:C	0	76658397	C	T
5	chr5:76658712:C:T	0	76658712	T	C
5	chr5:76658743:CA:C	0	76658743	C	CA
5	chr5:76658752:A:G	0	76658752	G	A
5	chr5:76659015:T:A	0	76659015	A	T
5	chr5:76659114:A:G	0	76659114	G	A
5	chr5:76659889:G:A	0	76659889	A	G
5	chr5:76660049:A:G	0	76660049	G	A
5	chr5:76660100:A:AGGTG	0	76660100	AGGTG	A
5	chr5:76660397:T:G	0	76660397	G	T
5	chr5:76660644:T:G	0	76660644	G	T
5	chr5:76660899:T:C	0	76660899	C	T
5	chr5:76661233:T:TA	0	76661233	TA	T
5	chr5:76661481:G:A	0	76661481	A	G
5	chr5:76661527:C:G	0	76661527	G	C
5	chr5:76661646:T:G	0	76661646	G	T
5	chr5:76661778:G:C	0	76661778	C	G
5	chr5:76661799:G:A	0	76661799	A	G
5	chr5:76662029:G:A	0	76662029	A	G
5	chr5:76663238:G:A	0	76663238	A	G
5	chr5:76663644:C:T	0	76663644	T	C
5	chr5:76664296:A:G	0	76664296	G	A
5	chr5:76664333:G:A	0	76664333	A	G
5	chr5:76665000:G:C	0	76665000	C	G
5	chr5:76665040:T:C	0	76665040	C	T
5	chr5:76665329:A:G	0	76665329	G	A
5	chr5:76666229:G:C	0	76666229	C	G
5	chr5:76666602:A:G	0	76666602	G	A
5	chr5:76667385:T:C	0	76667385	C	T
5	chr5:76668105:A:G	0	76668105	G	A
5	chr5:76668375:GAAT:G	0	76668375	G	GAAT
5	chr5:76668637:T:A	0	76668637	A	T
5	chr5:76668877:G:A	0	76668877	A	G
5	chr5:76669407:A:T	0	76669407	T	A
5	chr5:76670281:A:G	0	76670281	G	A
5	chr5:76670493:G:A	0	76670493	A	G
5	chr5:76670661:A:G	0	76670661	G	A
5	chr5:76671407:A:G	0	76671407	G	A
5	chr5:76671543:G:A	0	76671543	A	G
5	chr5:76672274:C:T	0	76672274	T	C
5	chr5:76672693:G:A	0	76672693	A	G
5	chr5:76673083:A:T	0	76673083	T	A
5	chr5:76673922:A:G	0	76673922	G	A
5	chr5:76674394:A:C	0	76674394	C	A
5	chr5:76675855:TCTC:T	0	76675855	T	TCTC
5	chr5:76676006:T:G	0	76676006	G	T
5	chr5:76676339:T:C	0	76676339	C	T
5	chr5:76677126:C:T	0	76677126	T	C
5	chr5:76677620:C:T	0	76677620	T	C
5	chr5:76678294:C:T	0	76678294	T	C
5	chr5:76685123:T:A	0	76685123	A	T
5	chr5:76686346:G:T	0	76686346	T	G
5	chr5:76686845:T:C	0	76686845	C	T
5	chr5:76687346:G:T	0	76687346	T	G
5	chr5:76687637:A:G	0	76687637	G	A
5	chr5:76687886:C:T	0	76687886	T	C
5	chr5:76690141:G:A	0	76690141	A	G
5	chr5:76690605:T:A	0	76690605	A	T
5	chr5:76690756:T:G	0	76690756	G	T
5	chr5:76691291:T:C	0	76691291	C	T
5	chr5:76692497:T:G	0	76692497	G	T
5	chr5:76696429:C:A	0	76696429	A	C
5	chr5:76696647:A:G	0	76696647	G	A
5	chr5:76697008:T:C	0	76697008	C	T
5	chr5:76697365:T:C	0	76697365	C	T
5	chr5:76697652:G:A	0	76697652	A	G
5	chr5:76697750:C:A	0	76697750	A	C
5	chr5:76698386:G:A	0	76698386	A	G
5	chr5:76698620:T:C	0	76698620	C	T
5	chr5:76698764:G:A	0	76698764	A	G
5	chr5:76698832:G:A	0	76698832	A	G
5	chr5:76699029:T:C	0	76699029	C	T
5	chr5:76699435:T:C	0	76699435	C	T
5	chr5:76700014:C:T	0	76700014	T	C
5	chr5:76700226:G:A	0	76700226	A	G
5	chr5:76700360:C:T	0	76700360	T	C
5	chr5:76700427:G:A	0	76700427	A	G
5	chr5:76700441:G:A	0	76700441	A	G
5	chr5:76700677:A:G	0	76700677	G	A
5	chr5:76701012:C:T	0	76701012	T	C
5	chr5:76701040:A:G	0	76701040	G	A
5	chr5:76701238:A:G	0	76701238	G	A
5	chr5:76701244:C:T	0	76701244	T	C
5	chr5:76701388:A:G	0	76701388	G	A
5	chr5:76701853:A:T	0	76701853	T	A
5	chr5:76702006:G:T	0	76702006	T	G
5	chr5:76702055:C:T	0	76702055	T	C
5	chr5:76702073:T:C	0	76702073	C	T
5	chr5:76702271:A:G	0	76702271	G	A
5	chr5:76702803:GCAGT:G	0	76702803	G	GCAGT
5	chr5:76703357:C:T	0	76703357	T	C
5	chr5:76703582:G:A	0	76703582	A	G
5	chr5:76703696:G:A	0	76703696	A	G
5	chr5:76703739:G:T	0	76703739	T	G
5	chr5:76703851:A:G	0	76703851	G	A
5	chr5:76703933:T:C	0	76703933	C	T
5	chr5:76704152:T:C	0	76704152	C	T
5	chr5:76704383:AATAATTCC:A	0	76704383	A	AATAATTCC
5	chr5:76704417:T:C	0	76704417	C	T
5	chr5:76704629:T:C	0	76704629	C	T
5	chr5:76705048:A:G	0	76705048	G	A
5	chr5:76705069:T:G	0	76705069	G	T
5	chr5:76705112:C:T	0	76705112	T	C
5	chr5:76705333:G:A	0	76705333	A	G
5	chr5:76705381:T:A	0	76705381	A	T
5	chr5:76706056:T:A	0	76706056	A	T
5	chr5:76706125:T:C	0	76706125	C	T
5	chr5:76706452:A:G	0	76706452	G	A
5	chr5:76706758:A:T	0	76706758	T	A
5	chr5:76706871:C:T	0	76706871	T	C
5	chr5:76707089:C:T	0	76707089	T	C
5	chr5:76707433:C:T	0	76707433	T	C
5	chr5:76707657:A:G	0	76707657	G	A
5	chr5:76708115:GTTAC:G	0	76708115	G	GTTAC
5	chr5:76708189:C:A	0	76708189	A	C
5	chr5:76708242:G:T	0	76708242	T	G
5	chr5:76708354:GT:G	0	76708354	G	GT
5	chr5:76708421:A:G	0	76708421	G	A
5	chr5:76708503:T:C	0	76708503	C	T
5	chr5:76708860:G:A	0	76708860	A	G
5	chr5:76709108:C:T	0	76709108	T	C
5	chr5:76709496:C:T	0	76709496	T	C
5	chr5:76710347:G:T	0	76710347	T	G
5	chr5:76710604:T:C	0	76710604	C	T
5	chr5:76710617:G:A	0	76710617	A	G
5	chr5:76711917:C:T	0	76711917	T	C
5	chr5:76712516:G:A	0	76712516	A	G
5	chr5:76712857:G:A	0	76712857	A	G
5	chr5:76713238:T:C	0	76713238	C	T
5	chr5:76713591:A:G	0	76713591	G	A
5	chr5:76713901:A:G	0	76713901	G	A
5	chr5:76714524:G:A	0	76714524	A	G
5	chr5:76714881:C:T	0	76714881	T	C
5	chr5:76715356:A:G	0	76715356	G	A
5	chr5:76715391:G:A	0	76715391	A	G
5	chr5:76716920:C:T	0	76716920	T	C
5	chr5:76717018:G:A	0	76717018	A	G
5	chr5:76717088:C:T	0	76717088	T	C
5	chr5:76718106:G:A	0	76718106	A	G
5	chr5:76718175:C:A	0	76718175	A	C
5	chr5:76718494:G:A	0	76718494	A	G
5	chr5:76719286:G:T	0	76719286	T	G
5	chr5:76719839:G:A	0	76719839	A	G
5	chr5:76721150:G:A	0	76721150	A	G
5	chr5:76722039:T:C	0	76722039	C	T
5	chr5:76722098:G:T	0	76722098	T	G
5	chr5:76722516:CT:C	0	76722516	C	CT
5	chr5:76723491:C:T	0	76723491	T	C
5	chr5:76725622:A:AT	0	76725622	AT	A
5	chr5:76728402:A:G	0	76728402	G	A
5	chr5:76728994:A:G	0	76728994	G	A
5	chr5:76729419:C:T	0	76729419	T	C
5	chr5:76731207:A:G	0	76731207	G	A
5	chr5:76731998:A:C	0	76731998	C	A
5	chr5:76732299:A:T	0	76732299	T	A
5	chr5:76733547:T:C	0	76733547	C	T
5	chr5:76734971:T:C	0	76734971	C	T
5	chr5:76735210:A:C	0	76735210	C	A
5	chr5:76736405:T:G	0	76736405	G	T
5	chr5:76736846:A:G	0	76736846	G	A
5	chr5:76737187:G:A	0	76737187	A	G
5	chr5:76737477:T:A	0	76737477	A	T
5	chr5:76737686:A:T	0	76737686	T	A
5	chr5:76737923:T:C	0	76737923	C	T
5	chr5:76738566:A:G	0	76738566	G	A
5	chr5:76738667:G:A	0	76738667	A	G
5	chr5:76738801:T:C	0	76738801	C	T
5	chr5:76738807:C:A	0	76738807	A	C
5	chr5:76738938:C:G	0	76738938	G	C
5	chr5:76739176:A:G	0	76739176	G	A
5	chr5:76739242:G:A	0	76739242	A	G
5	chr5:76739854:A:G	0	76739854	G	A
5	chr5:76739986:G:A	0	76739986	A	G
5	chr5:76740034:G:A	0	76740034	A	G
5	chr5:76740813:T:C	0	76740813	C	T
5	chr5:76740982:C:T	0	76740982	T	C
5	chr5:76741353:G:A	0	76741353	A	G
5	chr5:76741726:A:G	0	76741726	G	A
5	chr5:76741756:T:C	0	76741756	C	T
5	chr5:76741997:C:A	0	76741997	A	C
5	chr5:76742021:C:T	0	76742021	T	C
5	chr5:76742035:G:T	0	76742035	T	G
5	chr5:76743060:G:A	0	76743060	A	G
5	chr5:76745067:T:A	0	76745067	A	T
5	chr5:76745162:C:T	0	76745162	T	C
5	chr5:76745457:G:C	0	76745457	C	G
5	chr5:76745555:G:A	0	76745555	A	G
5	chr5:76745883:C:T	0	76745883	T	C
5	chr5:76746085:C:A	0	76746085	A	C
5	chr5:76746418:C:T	0	76746418	T	C
5	chr5:76746441:C:T	0	76746441	T	C
5	chr5:76746951:T:C	0	76746951	C	T
5	chr5:76746965:G:A	0	76746965	A	G
5	chr5:76748395:T:C	0	76748395	C	T
5	chr5:76748509:C:G	0	76748509	G	C
5	chr5:76748544:T:C	0	76748544	C	T
5	chr5:76749432:A:G	0	76749432	G	A
5	chr5:76749451:G:T	0	76749451	T	G
5	chr5:76750006:A:G	0	76750006	G	A
5	chr5:76750075:C:T	0	76750075	T	C
5	chr5:76750290:A:G	0	76750290	G	A
5	chr5:76750830:C:T	0	76750830	T	C
5	chr5:76752066:G:A	0	76752066	A	G
5	chr5:76752337:T:C	0	76752337	C	T
5	chr5:76752589:C:T	0	76752589	T	C
5	chr5:76752798:A:G	0	76752798	G	A
5	chr5:76752959:G:A	0	76752959	A	G
5	chr5:76753090:G:T	0	76753090	T	G
5	chr5:76753184:A:G	0	76753184	G	A
5	chr5:76754007:C:T	0	76754007	T	C
5	chr5:76754198:T:G	0	76754198	G	T
5	chr5:76754293:T:C	0	76754293	C	T
5	chr5:76754627:G:C	0	76754627	C	G
5	chr5:76754666:G:A	0	76754666	A	G
5	chr5:76756251:C:T	0	76756251	T	C
5	chr5:76756253:G:C	0	76756253	C	G
5	chr5:76756538:T:C	0	76756538	C	T
5	chr5:76757057:G:A	0	76757057	A	G
5	chr5:76757195:T:A	0	76757195	A	T
5	chr5:76757906:G:A	0	76757906	A	G
5	chr5:76758128:C:T	0	76758128	T	C
5	chr5:76758168:C:T	0	76758168	T	C
5	chr5:76758169:G:A	0	76758169	A	G
5	chr5:76758480:G:A	0	76758480	A	G
5	chr5:76759898:G:A	0	76759898	A	G
5	chr5:76760229:C:T	0	76760229	T	C
5	chr5:76760764:C:T	0	76760764	T	C
5	chr5:76761123:C:A	0	76761123	A	C
5	chr5:76761254:T:C	0	76761254	C	T
5	chr5:76761514:A:G	0	76761514	G	A
5	chr5:76761716:C:G	0	76761716	G	C
5	chr5:76762684:C:T	0	76762684	T	C
5	chr5:76763230:G:A	0	76763230	A	G
5	chr5:76763476:T:C	0	76763476	C	T
5	chr5:76763665:C:T	0	76763665	T	C
5	chr5:76764156:G:A	0	76764156	A	G
5	chr5:76764691:G:A	0	76764691	A	G
5	chr5:76765813:C:T	0	76765813	T	C
5	chr5:76765923:A:G	0	76765923	G	A
5	chr5:76766099:C:T	0	76766099	T	C
5	chr5:76767129:G:A	0	76767129	A	G
5	chr5:76769315:A:G	0	76769315	G	A
5	chr5:76769577:C:T	0	76769577	T	C
5	chr5:76769631:AG:A	0	76769631	A	AG
5	chr5:76769789:G:A	0	76769789	A	G
5	chr5:76769849:G:C	0	76769849	C	G
5	chr5:76770342:G:A	0	76770342	A	G
5	chr5:76770684:AT:A	0	76770684	A	AT
5	chr5:76770975:G:A	0	76770975	A	G
5	chr5:76771036:A:G	0	76771036	G	A
5	chr5:76771136:G:A	0	76771136	A	G
5	chr5:76771247:C:A	0	76771247	A	C
5	chr5:76771551:T:C	0	76771551	C	T
5	chr5:76771799:T:G	0	76771799	G	T
5	chr5:76771860:T:TC	0	76771860	TC	T
5	chr5:76771903:G:A	0	76771903	A	G
5	chr5:76776502:A:G	0	76776502	G	A
5	chr5:76776910:G:A	0	76776910	A	G
5	chr5:76778894:G:T	0	76778894	T	G
5	chr5:76779949:A:G	0	76779949	G	A
5	chr5:76780468:T:C	0	76780468	C	T
5	chr5:76781099:C:T	0	76781099	T	C
5	chr5:76783009:T:C	0	76783009	C	T
5	chr5:76783038:A:C	0	76783038	C	A
5	chr5:76783340:T:C	0	76783340	C	T
5	chr5:76785268:C:T	0	76785268	T	C
5	chr5:76785920:T:A	0	76785920	A	T
5	chr5:76786577:C:T	0	76786577	T	C
5	chr5:76786962:A:G	0	76786962	G	A
5	chr5:76787131:A:G	0	76787131	G	A
5	chr5:76790594:ACT:A	0	76790594	A	ACT
5	chr5:76790772:C:T	0	76790772	T	C
5	chr5:76790970:T:C	0	76790970	C	T
5	chr5:76791993:C:T	0	76791993	T	C
5	chr5:76792891:A:G	0	76792891	G	A
5	chr5:76793323:T:A	0	76793323	A	T
5	chr5:76793810:C:T	0	76793810	T	C
5	chr5:76794796:A:G	0	76794796	G	A
5	chr5:76795771:G:C	0	76795771	C	G
5	chr5:76796226:C:G	0	76796226	G	C
5	chr5:76796400:A:G	0	76796400	G	A
5	chr5:76796792:C:A	0	76796792	A	C
5	chr5:76796862:C:T	0	76796862	T	C
5	chr5:76797333:C:G	0	76797333	G	C
5	chr5:76797382:C:T	0	76797382	T	C
5	chr5:76797489:G:A	0	76797489	A	G
5	chr5:76797549:T:C	0	76797549	C	T
5	chr5:76798478:T:G	0	76798478	G	T
5	chr5:76798684:A:G	0	76798684	G	A
5	chr5:76798911:T:A	0	76798911	A	T
5	chr5:76799253:G:A	0	76799253	A	G
5	chr5:76800886:A:G	0	76800886	G	A
5	chr5:76801451:C:G	0	76801451	G	C
5	chr5:76801884:G:A	0	76801884	A	G
5	chr5:76802636:T:C	0	76802636	C	T
5	chr5:76802641:C:G	0	76802641	G	C
5	chr5:76802746:A:AAC	0	76802746	AAC	A
5	chr5:76803452:T:C	0	76803452	C	T
5	chr5:76803561:T:C	0	76803561	C	T
5	chr5:76803737:A:C	0	76803737	C	A
5	chr5:76803944:C:T	0	76803944	T	C
5	chr5:76804087:C:T	0	76804087	T	C
5	chr5:76804711:T:C	0	76804711	C	T
5	chr5:76804892:T:G	0	76804892	G	T
5	chr5:76804973:C:T	0	76804973	T	C
5	chr5:76805146:G:A	0	76805146	A	G
5	chr5:76805249:T:C	0	76805249	C	T
5	chr5:76805282:A:G	0	76805282	G	A
5	chr5:76805415:G:A	0	76805415	A	G
5	chr5:76805956:C:T	0	76805956	T	C
5	chr5:76807127:AC:A	0	76807127	A	AC
5	chr5:76807317:TA:T	0	76807317	T	TA
5	chr5:76808687:G:T	0	76808687	T	G
5	chr5:76809004:ACT:A	0	76809004	A	ACT
5	chr5:76810617:C:T	0	76810617	T	C
5	chr5:76811138:T:C	0	76811138	C	T
5	chr5:76811327:T:C	0	76811327	C	T
5	chr5:76811527:T:G	0	76811527	G	T
5	chr5:76811974:A:G	0	76811974	G	A
5	chr5:76812401:C:T	0	76812401	T	C
5	chr5:76813370:T:C	0	76813370	C	T
5	chr5:76813562:T:A	0	76813562	A	T
5	chr5:76814392:G:A	0	76814392	A	G
5	chr5:76814444:G:A	0	76814444	A	G
5	chr5:76819034:C:G	0	76819034	G	C
5	chr5:76819138:C:T	0	76819138	T	C
5	chr5:76819347:G:A	0	76819347	A	G
5	chr5:76819696:C:T	0	76819696	T	C
5	chr5:76819908:A:T	0	76819908	T	A
5	chr5:76821240:T:C	0	76821240	C	T
5	chr5:76821292:C:G	0	76821292	G	C
5	chr5:76822508:G:A	0	76822508	A	G
5	chr5:76823280:A:G	0	76823280	G	A
5	chr5:76823887:G:A	0	76823887	A	G
5	chr5:76824556:C:T	0	76824556	T	C
5	chr5:76826563:G:A	0	76826563	A	G
5	chr5:76827363:G:T	0	76827363	T	G
5	chr5:76829242:A:C	0	76829242	C	A
5	chr5:76829251:C:G	0	76829251	G	C
5	chr5:76829977:A:G	0	76829977	G	A
5	chr5:76832178:CTG:C	0	76832178	C	CTG
5	chr5:76832509:C:T	0	76832509	T	C
5	chr5:76832542:G:A	0	76832542	A	G
5	chr5:76833228:T:C	0	76833228	C	T
5	chr5:76835680:C:T	0	76835680	T	C
5	chr5:76837434:A:C	0	76837434	C	A
5	chr5:76837788:G:A	0	76837788	A	G
5	chr5:76839328:C:T	0	76839328	T	C
5	chr5:76839452:T:C	0	76839452	C	T
5	chr5:76840716:A:G	0	76840716	G	A
5	chr5:76840904:C:T	0	76840904	T	C
5	chr5:76841353:T:C	0	76841353	C	T
5	chr5:76841397:A:G	0	76841397	G	A
5	chr5:76841962:GTACATACTTGT:G	0	76841962	G	GTACATACTTGT
5	chr5:76842742:T:A	0	76842742	A	T
5	chr5:76842871:T:C	0	76842871	C	T
5	chr5:76843054:C:T	0	76843054	T	C
5	chr5:76843075:G:A	0	76843075	A	G
5	chr5:76843115:C:T	0	76843115	T	C
5	chr5:76843654:C:T	0	76843654	T	C
5	chr5:76844512:T:G	0	76844512	G	T
5	chr5:76844723:C:T	0	76844723	T	C
5	chr5:76844894:ACT:A	0	76844894	A	ACT
5	chr5:76845271:C:T	0	76845271	T	C
5	chr5:76845954:A:G	0	76845954	G	A
5	chr5:76846093:G:A	0	76846093	A	G
5	chr5:76846195:A:G	0	76846195	G	A
5	chr5:76846273:A:T	0	76846273	T	A
5	chr5:76846584:C:T	0	76846584	T	C
5	chr5:76846780:G:T	0	76846780	T	G
5	chr5:76847208:T:C	0	76847208	C	T
5	chr5:76847609:A:AC	0	76847609	AC	A
5	chr5:76847611:A:G	0	76847611	G	A
5	chr5:76847898:G:C	0	76847898	C	G
5	chr5:76848503:G:A	0	76848503	A	G
5	chr5:76848949:T:A	0	76848949	A	T
5	chr5:76849040:C:T	0	76849040	T	C
5	chr5:76849410:G:A	0	76849410	A	G
5	chr5:76849467:TCA:T	0	76849467	T	TCA
5	chr5:76849593:T:G	0	76849593	G	T
5	chr5:76849886:G:A	0	76849886	A	G
5	chr5:76851768:G:A	0	76851768	A	G
5	chr5:76852310:G:T	0	76852310	T	G
5	chr5:76853561:T:C	0	76853561	C	T
5	chr5:76854495:C:A	0	76854495	A	C
5	chr5:76854527:T:G	0	76854527	G	T
5	chr5:76854639:A:G	0	76854639	G	A
5	chr5:76854984:G:A	0	76854984	A	G
5	chr5:76855494:T:A	0	76855494	A	T
5	chr5:76855609:T:C	0	76855609	C	T
5	chr5:76855854:A:G	0	76855854	G	A
5	chr5:76856495:C:T	0	76856495	T	C
5	chr5:76856999:T:C	0	76856999	C	T
5	chr5:76857097:G:C	0	76857097	C	G
5	chr5:76857101:G:A	0	76857101	A	G
5	chr5:76857185:G:A	0	76857185	A	G
5	chr5:76858979:G:C	0	76858979	C	G
5	chr5:76859021:T:C	0	76859021	C	T
5	chr5:76860556:T:C	0	76860556	C	T
5	chr5:76860608:A:G	0	76860608	G	A
5	chr5:76861037:A:C	0	76861037	C	A
5	chr5:76861088:G:A	0	76861088	A	G
5	chr5:76861258:G:A	0	76861258	A	G
5	chr5:76861400:C:T	0	76861400	T	C
5	chr5:76861684:G:A	0	76861684	A	G
5	chr5:76861836:T:C	0	76861836	C	T
5	chr5:76862211:C:A	0	76862211	A	C
5	chr5:76862388:T:C	0	76862388	C	T
5	chr5:76862407:C:T	0	76862407	T	C
5	chr5:76862448:A:G	0	76862448	G	A
5	chr5:76862891:G:A	0	76862891	A	G
5	chr5:76862992:A:G	0	76862992	G	A
5	chr5:76863803:A:G	0	76863803	G	A
5	chr5:76864544:C:T	0	76864544	T	C
5	chr5:76864852:T:G	0	76864852	G	T
5	chr5:76864954:G:A	0	76864954	A	G
5	chr5:76865137:T:G	0	76865137	G	T
5	chr5:76865159:T:C	0	76865159	C	T
5	chr5:76865370:G:A	0	76865370	A	G
5	chr5:76865543:G:A	0	76865543	A	G
5	chr5:76865728:G:A	0	76865728	A	G
5	chr5:76866352:T:C	0	76866352	C	T
5	chr5:76866767:C:T	0	76866767	T	C
5	chr5:76867455:A:T	0	76867455	T	A
5	chr5:76867703:T:C	0	76867703	C	T
5	chr5:76867988:A:G	0	76867988	G	A
5	chr5:76868028:T:C	0	76868028	C	T
5	chr5:76868587:T:C	0	76868587	C	T
5	chr5:76868776:A:G	0	76868776	G	A
5	chr5:76869214:A:C	0	76869214	C	A
5	chr5:76869238:C:T	0	76869238	T	C
5	chr5:76869888:C:T	0	76869888	T	C
5	chr5:76870193:G:A	0	76870193	A	G
5	chr5:76871158:C:A	0	76871158	A	C
5	chr5:76871865:T:C	0	76871865	C	T
5	chr5:76873603:A:G	0	76873603	G	A
5	chr5:76874130:A:G	0	76874130	G	A
5	chr5:76874849:A:T	0	76874849	T	A
5	chr5:76875238:G:A	0	76875238	A	G
5	chr5:76875427:A:C	0	76875427	C	A
5	chr5:76877306:A:G	0	76877306	G	A
5	chr5:76877394:G:T	0	76877394	T	G
5	chr5:76877897:A:C	0	76877897	C	A
5	chr5:76878015:G:A	0	76878015	A	G
5	chr5:76878041:T:C	0	76878041	C	T
5	chr5:76878111:A:C	0	76878111	C	A
5	chr5:76878694:A:G	0	76878694	G	A
5	chr5:76879632:A:G	0	76879632	G	A
5	chr5:76879791:C:T	0	76879791	T	C
5	chr5:76881150:A:G	0	76881150	G	A
5	chr5:76882007:G:C	0	76882007	C	G
5	chr5:76882053:G:A	0	76882053	A	G
5	chr5:76882766:G:A	0	76882766	A	G
5	chr5:76883808:G:A	0	76883808	A	G
5	chr5:76884022:A:AG	0	76884022	AG	A
5	chr5:76884061:G:A	0	76884061	A	G
5	chr5:76884105:T:A	0	76884105	A	T
5	chr5:76884263:T:C	0	76884263	C	T
5	chr5:76884363:C:T	0	76884363	T	C
5	chr5:76884462:G:A	0	76884462	A	G
5	chr5:76884697:A:G	0	76884697	G	A
5	chr5:76884704:A:G	0	76884704	G	A
5	chr5:76885762:G:T	0	76885762	T	G
5	chr5:76886377:T:C	0	76886377	C	T
5	chr5:76887206:C:T	0	76887206	T	C
5	chr5:76889995:A:C	0	76889995	C	A
5	chr5:76890737:A:G	0	76890737	G	A
5	chr5:76890919:A:G	0	76890919	G	A
5	chr5:76891051:G:A	0	76891051	A	G
5	chr5:76891483:G:A	0	76891483	A	G
5	chr5:76891952:G:A	0	76891952	A	G
5	chr5:76892285:T:C	0	76892285	C	T
5	chr5:76892548:A:AAGG	0	76892548	AAGG	A
5	chr5:76892571:T:G	0	76892571	G	T
5	chr5:76892953:G:A	0	76892953	A	G
5	chr5:76893626:G:A	0	76893626	A	G
5	chr5:76894421:CATATTTTGTTCAGAATAA:C	0	76894421	C	CATATTTTGTTCAGAATAA
5	chr5:76894832:A:G	0	76894832	G	A
5	chr5:76895916:C:G	0	76895916	G	C
5	chr5:76896434:T:A	0	76896434	A	T
5	chr5:76896527:CCTTT:C	0	76896527	C	CCTTT
5	chr5:76896964:G:C	0	76896964	C	G
5	chr5:76897451:T:A	0	76897451	A	T
5	chr5:76898416:C:T	0	76898416	T	C
5	chr5:76898477:C:T	0	76898477	T	C
5	chr5:76898800:T:C	0	76898800	C	T
5	chr5:76899090:C:T	0	76899090	T	C
5	chr5:76899224:C:T	0	76899224	T	C
5	chr5:76899402:G:T	0	76899402	T	G
5	chr5:76899447:A:C	0	76899447	C	A
5	chr5:76899602:A:G	0	76899602	G	A
5	chr5:76899798:G:A	0	76899798	A	G
5	chr5:76900068:T:C	0	76900068	C	T
5	chr5:76900751:A:G	0	76900751	G	A
5	chr5:76901290:C:T	0	76901290	T	C
5	chr5:76901444:G:A	0	76901444	A	G
5	chr5:76901603:T:G	0	76901603	G	T
5	chr5:76901974:T:G	0	76901974	G	T
5	chr5:76902641:T:TTG	0	76902641	TTG	T
5	chr5:76902682:A:G	0	76902682	G	A
5	chr5:76903898:TG:T	0	76903898	T	TG
5	chr5:76903960:C:T	0	76903960	T	C
5	chr5:76905200:TG:T	0	76905200	T	TG
5	chr5:76905633:C:T	0	76905633	T	C
5	chr5:76905896:C:T	0	76905896	T	C
5	chr5:76906105:T:C	0	76906105	C	T
5	chr5:76906136:A:T	0	76906136	T	A
5	chr5:76906610:C:T	0	76906610	T	C
5	chr5:76906927:G:A	0	76906927	A	G
5	chr5:76907595:G:A	0	76907595	A	G
5	chr5:76907788:A:G	0	76907788	G	A
5	chr5:76907983:C:T	0	76907983	T	C
5	chr5:76908315:G:A	0	76908315	A	G
5	chr5:76908518:A:C	0	76908518	C	A
5	chr5:76908519:G:A	0	76908519	A	G
5	chr5:76908570:T:A	0	76908570	A	T
5	chr5:76909206:T:C	0	76909206	C	T
5	chr5:76909738:T:A	0	76909738	A	T
5	chr5:76910426:C:T	0	76910426	T	C
5	chr5:76911391:C:T	0	76911391	T	C
5	chr5:76911416:T:A	0	76911416	A	T
5	chr5:76911419:T:G	0	76911419	G	T
5	chr5:76911509:T:C	0	76911509	C	T
5	chr5:76911593:T:C	0	76911593	C	T
5	chr5:76912472:C:T	0	76912472	T	C
5	chr5:76912848:G:A	0	76912848	A	G
5	chr5:76913193:A:G	0	76913193	G	A
5	chr5:76913574:A:G	0	76913574	G	A
5	chr5:76914791:A:C	0	76914791	C	A
5	chr5:76915034:G:A	0	76915034	A	G
5	chr5:76915436:C:T	0	76915436	T	C
5	chr5:76915989:C:T	0	76915989	T	C
5	chr5:76916405:C:T	0	76916405	T	C
5	chr5:76918454:G:A	0	76918454	A	G
5	chr5:76919520:C:T	0	76919520	T	C
5	chr5:76920180:A:T	0	76920180	T	A
5	chr5:76920199:A:G	0	76920199	G	A
5	chr5:76920238:G:A	0	76920238	A	G
5	chr5:76921679:A:G	0	76921679	G	A
5	chr5:76921710:G:T	0	76921710	T	G
5	chr5:76922367:T:C	0	76922367	C	T
5	chr5:76922570:A:G	0	76922570	G	A
5	chr5:76922689:A:C	0	76922689	C	A
5	chr5:76923356:C:T	0	76923356	T	C
5	chr5:76923571:G:A	0	76923571	A	G
5	chr5:76923756:T:C	0	76923756	C	T
5	chr5:76923879:A:T	0	76923879	T	A
5	chr5:76924253:C:T	0	76924253	T	C
5	chr5:76924735:C:T	0	76924735	T	C
5	chr5:76925295:G:A	0	76925295	A	G
5	chr5:76926137:A:G	0	76926137	G	A
5	chr5:76926199:C:T	0	76926199	T	C
5	chr5:76926922:C:T	0	76926922	T	C
5	chr5:76927997:C:T	0	76927997	T	C
5	chr5:76928031:C:A	0	76928031	A	C
5	chr5:76928346:G:C	0	76928346	C	G
5	chr5:76929052:G:A	0	76929052	A	G
5	chr5:76929328:T:C	0	76929328	C	T
5	chr5:76930230:G:A	0	76930230	A	G
5	chr5:76930463:T:C	0	76930463	C	T
5	chr5:76930627:C:T	0	76930627	T	C
5	chr5:76930648:A:G	0	76930648	G	A
5	chr5:76930920:G:A	0	76930920	A	G
5	chr5:76932617:G:A	0	76932617	A	G
5	chr5:76932619:G:T	0	76932619	T	G
5	chr5:76933247:T:G	0	76933247	G	T
5	chr5:76933595:G:A	0	76933595	A	G
5	chr5:76934108:C:T	0	76934108	T	C
5	chr5:76934427:A:G	0	76934427	G	A
5	chr5:76934871:T:C	0	76934871	C	T
5	chr5:76935368:C:A	0	76935368	A	C
5	chr5:76935829:T:A	0	76935829	A	T
5	chr5:76935996:T:C	0	76935996	C	T
5	chr5:76936036:C:T	0	76936036	T	C
5	chr5:76936057:G:A	0	76936057	A	G
5	chr5:76936222:T:C	0	76936222	C	T
5	chr5:76936278:A:G	0	76936278	G	A
5	chr5:76936993:C:T	0	76936993	T	C
5	chr5:76937009:ATCG:A	0	76937009	A	ATCG
5	chr5:76937179:C:T	0	76937179	T	C
5	chr5:76937567:A:G	0	76937567	G	A
5	chr5:76937964:C:T	0	76937964	T	C
5	chr5:76938179:A:C	0	76938179	C	A
5	chr5:76938263:G:C	0	76938263	C	G
5	chr5:76938354:A:C	0	76938354	C	A
5	chr5:76938467:CAG:C	0	76938467	C	CAG
5	chr5:76938819:G:A	0	76938819	A	G
5	chr5:76939237:C:A	0	76939237	A	C
5	chr5:76939374:A:G	0	76939374	G	A
5	chr5:76939388:G:A	0	76939388	A	G
5	chr5:76939595:C:T	0	76939595	T	C
5	chr5:76939885:C:T	0	76939885	T	C
5	chr5:76940220:A:G	0	76940220	G	A
5	chr5:76940333:T:C	0	76940333	C	T
5	chr5:76940334:G:A	0	76940334	A	G
5	chr5:76940439:A:G	0	76940439	G	A
5	chr5:76940486:A:G	0	76940486	G	A
5	chr5:76940517:A:T	0	76940517	T	A
5	chr5:76940701:A:C	0	76940701	C	A
5	chr5:76941351:G:A	0	76941351	A	G
5	chr5:76941715:CT:C	0	76941715	C	CT
5	chr5:76942132:G:T	0	76942132	T	G
5	chr5:76942157:T:C	0	76942157	C	T
5	chr5:76942390:A:G	0	76942390	G	A
5	chr5:76942615:T:C	0	76942615	C	T
5	chr5:76942653:A:G	0	76942653	G	A
5	chr5:76942684:T:C	0	76942684	C	T
5	chr5:76942900:T:C	0	76942900	C	T
5	chr5:76943778:C:T	0	76943778	T	C
5	chr5:76943879:C:T	0	76943879	T	C
5	chr5:76943929:CA:C	0	76943929	C	CA
5	chr5:76943981:G:A	0	76943981	A	G
5	chr5:76944022:T:C	0	76944022	C	T
5	chr5:76944213:G:C	0	76944213	C	G
5	chr5:76945042:T:C	0	76945042	C	T
5	chr5:76945507:T:C	0	76945507	C	T
5	chr5:76945824:A:G	0	76945824	G	A
5	chr5:76945898:A:G	0	76945898	G	A
5	chr5:76945937:A:G	0	76945937	G	A
5	chr5:76945954:A:G	0	76945954	G	A
5	chr5:76946025:G:A	0	76946025	A	G
5	chr5:76946164:T:C	0	76946164	C	T
5	chr5:76946215:C:T	0	76946215	T	C
5	chr5:76946263:T:C	0	76946263	C	T
5	chr5:76946998:CT:C	0	76946998	C	CT
5	chr5:76949021:G:A	0	76949021	A	G
5	chr5:76949228:C:A	0	76949228	A	C
5	chr5:76949306:G:A	0	76949306	A	G
5	chr5:76949372:C:G	0	76949372	G	C
5	chr5:76949579:G:T	0	76949579	T	G
5	chr5:76949726:C:T	0	76949726	T	C
5	chr5:76949825:G:A	0	76949825	A	G
5	chr5:76950159:A:T	0	76950159	T	A
5	chr5:76950287:C:T	0	76950287	T	C
5	chr5:76950363:T:C	0	76950363	C	T
5	chr5:76950629:T:C	0	76950629	C	T
5	chr5:76950722:T:G	0	76950722	G	T
5	chr5:76950737:A:T	0	76950737	T	A
5	chr5:76950756:C:T	0	76950756	T	C
5	chr5:76950794:G:A	0	76950794	A	G
5	chr5:76950815:A:C	0	76950815	C	A
5	chr5:76950986:T:C	0	76950986	C	T
5	chr5:76952261:G:A	0	76952261	A	G
5	chr5:76953237:C:A	0	76953237	A	C
5	chr5:76953431:T:C	0	76953431	C	T
5	chr5:76954553:G:A	0	76954553	A	G
5	chr5:76954572:C:T	0	76954572	T	C
5	chr5:76954762:G:A	0	76954762	A	G
5	chr5:76955147:T:C	0	76955147	C	T
5	chr5:76956550:A:G	0	76956550	G	A
5	chr5:76956663:G:T	0	76956663	T	G
5	chr5:76957359:T:C	0	76957359	C	T
5	chr5:76957664:G:A	0	76957664	A	G
5	chr5:76957939:C:A	0	76957939	A	C
5	chr5:76962223:A:G	0	76962223	G	A
5	chr5:76962593:A:G	0	76962593	G	A
5	chr5:76962865:AAAG:A	0	76962865	A	AAAG
5	chr5:76963525:T:C	0	76963525	C	T
5	chr5:76963991:C:T	0	76963991	T	C
5	chr5:76966939:C:T	0	76966939	T	C
5	chr5:76967577:A:G	0	76967577	G	A
5	chr5:76968168:A:T	0	76968168	T	A
5	chr5:76969157:T:C	0	76969157	C	T
5	chr5:76969210:C:A	0	76969210	A	C
5	chr5:76970521:A:C	0	76970521	C	A
5	chr5:76970544:G:T	0	76970544	T	G
5	chr5:76970554:C:T	0	76970554	T	C
5	chr5:76970622:A:G	0	76970622	G	A
5	chr5:76971301:G:T	0	76971301	T	G
5	chr5:76971743:G:A	0	76971743	A	G
5	chr5:76973425:T:A	0	76973425	A	T
5	chr5:76974344:G:T	0	76974344	T	G
5	chr5:76974846:T:C	0	76974846	C	T
5	chr5:76975940:A:G	0	76975940	G	A
5	chr5:76976019:G:T	0	76976019	T	G
5	chr5:76976235:A:G	0	76976235	G	A
5	chr5:76976734:A:G	0	76976734	G	A
5	chr5:76977275:T:G	0	76977275	G	T
5	chr5:76977367:C:T	0	76977367	T	C
5	chr5:76978546:A:ATT	0	76978546	ATT	A
5	chr5:76978712:T:C	0	76978712	C	T
5	chr5:76979066:C:G	0	76979066	G	C
5	chr5:76979119:G:A	0	76979119	A	G
5	chr5:76979735:C:A	0	76979735	A	C
5	chr5:76979999:G:C	0	76979999	C	G
5	chr5:76980550:C:T	0	76980550	T	C
5	chr5:76981105:G:A	0	76981105	A	G
5	chr5:76981351:C:A	0	76981351	A	C
5	chr5:76981514:G:A	0	76981514	A	G
5	chr5:76981523:A:G	0	76981523	G	A
5	chr5:76981625:G:A	0	76981625	A	G
5	chr5:76981689:C:T	0	76981689	T	C
5	chr5:76981767:G:A	0	76981767	A	G
5	chr5:76981893:A:G	0	76981893	G	A
5	chr5:76982578:A:G	0	76982578	G	A
5	chr5:76982607:A:C	0	76982607	C	A
5	chr5:76982872:C:T	0	76982872	T	C
5	chr5:76982943:A:G	0	76982943	G	A
5	chr5:76985560:G:A	0	76985560	A	G
5	chr5:76985858:C:T	0	76985858	T	C
5	chr5:76986035:C:T	0	76986035	T	C
5	chr5:76986124:C:T	0	76986124	T	C
5	chr5:76986844:AC:A	0	76986844	A	AC
5	chr5:76986979:C:T	0	76986979	T	C
5	chr5:76988976:C:T	0	76988976	T	C
5	chr5:76990029:C:T	0	76990029	T	C
5	chr5:76990992:T:C	0	76990992	C	T
5	chr5:76991615:C:A	0	76991615	A	C
5	chr5:76991985:T:C	0	76991985	C	T
5	chr5:76992277:C:T	0	76992277	T	C
5	chr5:76992844:CA:C	0	76992844	C	CA
5	chr5:76992881:T:C	0	76992881	C	T
5	chr5:76992924:A:G	0	76992924	G	A
5	chr5:76993185:T:C	0	76993185	C	T
5	chr5:76994190:A:G	0	76994190	G	A
5	chr5:76994415:G:A	0	76994415	A	G
5	chr5:76994626:C:T	0	76994626	T	C
5	chr5:76994751:T:C	0	76994751	C	T
5	chr5:76996633:G:A	0	76996633	A	G
5	chr5:76996713:C:T	0	76996713	T	C
5	chr5:76996731:A:G	0	76996731	G	A
5	chr5:76996795:A:C	0	76996795	C	A
5	chr5:76996818:T:C	0	76996818	C	T
5	chr5:76997474:G:A	0	76997474	A	G
5	chr5:76997778:C:T	0	76997778	T	C
5	chr5:76998358:G:A	0	76998358	A	G
5	chr5:76998360:A:G	0	76998360	G	A
5	chr5:76998986:C:A	0	76998986	A	C
5	chr5:76999895:G:A	0	76999895	A	G
5	chr5:77000585:G:T	0	77000585	T	G
5	chr5:77000982:T:C	0	77000982	C	T
5	chr5:77001239:G:A	0	77001239	A	G
5	chr5:77001246:C:G	0	77001246	G	C
5	chr5:77002368:G:C	0	77002368	C	G
5	chr5:77002947:G:A	0	77002947	A	G
5	chr5:77003375:A:G	0	77003375	G	A
5	chr5:77003429:C:T	0	77003429	T	C
5	chr5:77003458:A:G	0	77003458	G	A
5	chr5:77004138:T:C	0	77004138	C	T
5	chr5:77004232:A:C	0	77004232	C	A
5	chr5:77004298:A:G	0	77004298	G	A
5	chr5:77004689:G:T	0	77004689	T	G
5	chr5:77004971:G:A	0	77004971	A	G
5	chr5:77005875:T:G	0	77005875	G	T
5	chr5:77006075:ATTAT:A	0	77006075	A	ATTAT
5	chr5:77006398:G:A	0	77006398	A	G
5	chr5:77007366:T:C	0	77007366	C	T
5	chr5:77007573:T:C	0	77007573	C	T
5	chr5:77008702:C:A	0	77008702	A	C
5	chr5:77008839:G:A	0	77008839	A	G
5	chr5:77008922:A:G	0	77008922	G	A
5	chr5:77008946:A:G	0	77008946	G	A
5	chr5:77009001:C:T	0	77009001	T	C
5	chr5:77009186:A:G	0	77009186	G	A
5	chr5:77009231:G:A	0	77009231	A	G
5	chr5:77009304:G:C	0	77009304	C	G
5	chr5:77009756:T:C	0	77009756	C	T
5	chr5:77010349:G:A	0	77010349	A	G
5	chr5:77011278:A:G	0	77011278	G	A
5	chr5:77011747:A:G	0	77011747	G	A
5	chr5:77012124:A:G	0	77012124	G	A
5	chr5:77013135:C:T	0	77013135	T	C
5	chr5:77013176:C:T	0	77013176	T	C
5	chr5:77013581:C:G	0	77013581	G	C
5	chr5:77014072:A:G	0	77014072	G	A
5	chr5:77014289:T:G	0	77014289	G	T
5	chr5:77014573:T:C	0	77014573	C	T
5	chr5:77014955:A:G	0	77014955	G	A
5	chr5:77015010:T:C	0	77015010	C	T
5	chr5:77015666:T:C	0	77015666	C	T
5	chr5:77015752:T:C	0	77015752	C	T
5	chr5:77016033:T:C	0	77016033	C	T
5	chr5:77017903:C:T	0	77017903	T	C
5	chr5:77018081:C:T	0	77018081	T	C
5	chr5:77019063:T:A	0	77019063	A	T
5	chr5:77020474:C:A	0	77020474	A	C
5	chr5:77021728:C:T	0	77021728	T	C
5	chr5:77022546:C:T	0	77022546	T	C
5	chr5:77022644:A:G	0	77022644	G	A
5	chr5:77023255:G:T	0	77023255	T	G
5	chr5:77023392:A:G	0	77023392	G	A
5	chr5:77023519:A:G	0	77023519	G	A
5	chr5:77024069:G:A	0	77024069	A	G
5	chr5:77025105:G:A	0	77025105	A	G
5	chr5:77025280:C:T	0	77025280	T	C
5	chr5:77025443:G:A	0	77025443	A	G
5	chr5:77026496:T:C	0	77026496	C	T
5	chr5:77027110:T:C	0	77027110	C	T
5	chr5:77027184:T:A	0	77027184	A	T
5	chr5:77027381:C:T	0	77027381	T	C
5	chr5:77027459:T:G	0	77027459	G	T
5	chr5:77027854:T:C	0	77027854	C	T
5	chr5:77027961:CAG:C	0	77027961	C	CAG
5	chr5:77028941:T:C	0	77028941	C	T
5	chr5:77029198:T:C	0	77029198	C	T
5	chr5:77031060:G:A	0	77031060	A	G
5	chr5:77031487:G:A	0	77031487	A	G
5	chr5:77031993:C:G	0	77031993	G	C
5	chr5:77032430:G:A	0	77032430	A	G
5	chr5:77033558:G:C	0	77033558	C	G
5	chr5:77033925:C:T	0	77033925	T	C
5	chr5:77034531:T:C	0	77034531	C	T
5	chr5:77034576:G:A	0	77034576	A	G
5	chr5:77034985:CAAG:C	0	77034985	C	CAAG
5	chr5:77035115:G:A	0	77035115	A	G
5	chr5:77036781:C:T	0	77036781	T	C
5	chr5:77037292:G:A	0	77037292	A	G
5	chr5:77037532:G:T	0	77037532	T	G
5	chr5:77038332:CCTGT:C	0	77038332	C	CCTGT
5	chr5:77039798:A:C	0	77039798	C	A
5	chr5:77040100:C:T	0	77040100	T	C
5	chr5:77040151:C:T	0	77040151	T	C
5	chr5:77040651:A:T	0	77040651	T	A
5	chr5:77041119:TC:T	0	77041119	T	TC
5	chr5:77041133:C:T	0	77041133	T	C
5	chr5:77041218:C:A	0	77041218	A	C
5	chr5:77044221:G:A	0	77044221	A	G
5	chr5:77044348:G:T	0	77044348	T	G
5	chr5:77045352:G:C	0	77045352	C	G
5	chr5:77045462:TGTTC:T	0	77045462	T	TGTTC
5	chr5:77045725:C:T	0	77045725	T	C
5	chr5:77046148:T:C	0	77046148	C	T
5	chr5:77047181:C:G	0	77047181	G	C
5	chr5:77047359:TAA:T	0	77047359	T	TAA
5	chr5:77047511:C:T	0	77047511	T	C
5	chr5:77047605:C:CT	0	77047605	CT	C
5	chr5:77047883:T:G	0	77047883	G	T
5	chr5:77048174:T:C	0	77048174	C	T
5	chr5:77049618:C:T	0	77049618	T	C
5	chr5:77050114:T:C	0	77050114	C	T
5	chr5:77050899:A:G	0	77050899	G	A
5	chr5:77051029:G:A	0	77051029	A	G
5	chr5:77051128:CTAA:C	0	77051128	C	CTAA
5	chr5:77051163:G:A	0	77051163	A	G
5	chr5:77051466:A:G	0	77051466	G	A
5	chr5:77051519:A:G	0	77051519	G	A
5	chr5:77054075:T:C	0	77054075	C	T
5	chr5:77054314:G:A	0	77054314	A	G
5	chr5:77054983:C:G	0	77054983	G	C
5	chr5:77055911:G:A	0	77055911	A	G
5	chr5:77056148:A:G	0	77056148	G	A
5	chr5:77056410:G:A	0	77056410	A	G
5	chr5:77056544:A:G	0	77056544	G	A
5	chr5:77056814:A:C	0	77056814	C	A
5	chr5:77056908:TTAATAA:T	0	77056908	T	TTAATAA
5	chr5:77058028:G:A	0	77058028	A	G
5	chr5:77058177:C:G	0	77058177	G	C
5	chr5:77059070:T:C	0	77059070	C	T
5	chr5:77059229:G:A	0	77059229	A	G
5	chr5:77060395:C:A	0	77060395	A	C
5	chr5:77060900:T:C	0	77060900	C	T
5	chr5:77061076:A:G	0	77061076	G	A
5	chr5:77061115:T:C	0	77061115	C	T
5	chr5:77062897:A:G	0	77062897	G	A
5	chr5:77062962:T:A	0	77062962	A	T
5	chr5:77063519:C:T	0	77063519	T	C
5	chr5:77064297:G:A	0	77064297	A	G
5	chr5:77064387:C:T	0	77064387	T	C
5	chr5:77064880:T:C	0	77064880	C	T
5	chr5:77064953:T:G	0	77064953	G	T
5	chr5:77064991:C:T	0	77064991	T	C
5	chr5:77065367:A:G	0	77065367	G	A
5	chr5:77067250:T:C	0	77067250	C	T
5	chr5:77067432:G:A	0	77067432	A	G
5	chr5:77067740:C:T	0	77067740	T	C
5	chr5:77067823:A:G	0	77067823	G	A
5	chr5:77069710:A:T	0	77069710	T	A
5	chr5:77070105:C:T	0	77070105	T	C
5	chr5:77070194:T:C	0	77070194	C	T
5	chr5:77070469:C:G	0	77070469	G	C
5	chr5:77070643:G:A	0	77070643	A	G
5	chr5:77070913:A:G	0	77070913	G	A
5	chr5:77071089:A:G	0	77071089	G	A
5	chr5:77071271:G:A	0	77071271	A	G
5	chr5:77071752:T:C	0	77071752	C	T
5	chr5:77072604:C:T	0	77072604	T	C
5	chr5:77072838:A:G	0	77072838	G	A
5	chr5:77073073:G:T	0	77073073	T	G
5	chr5:77073179:T:G	0	77073179	G	T
5	chr5:77073512:T:G	0	77073512	G	T
5	chr5:77073669:C:G	0	77073669	G	C
5	chr5:77074780:T:A	0	77074780	A	T
5	chr5:77075002:T:C	0	77075002	C	T
5	chr5:77075679:G:A	0	77075679	A	G
5	chr5:77075891:T:C	0	77075891	C	T
5	chr5:77076884:G:A	0	77076884	A	G
5	chr5:77077416:G:C	0	77077416	C	G
5	chr5:77078040:T:C	0	77078040	C	T
5	chr5:77079131:A:C	0	77079131	C	A
5	chr5:77079252:G:A	0	77079252	A	G
5	chr5:77079897:T:C	0	77079897	C	T
5	chr5:77079954:T:C	0	77079954	C	T
5	chr5:77080310:T:A	0	77080310	A	T
5	chr5:77080812:A:G	0	77080812	G	A
5	chr5:77080862:A:G	0	77080862	G	A
5	chr5:77081407:C:G	0	77081407	G	C
5	chr5:77081711:A:G	0	77081711	G	A
5	chr5:77083005:T:C	0	77083005	C	T
5	chr5:77083064:G:A	0	77083064	A	G
5	chr5:77083117:G:A	0	77083117	A	G
5	chr5:77084175:G:A	0	77084175	A	G
5	chr5:77084504:C:T	0	77084504	T	C
5	chr5:77085462:T:C	0	77085462	C	T
5	chr5:77085493:G:A	0	77085493	A	G
5	chr5:77086872:A:G	0	77086872	G	A
5	chr5:77089120:GGAGTT:G	0	77089120	G	GGAGTT
5	chr5:77089516:A:G	0	77089516	G	A
5	chr5:77090508:T:C	0	77090508	C	T
5	chr5:77091018:T:C	0	77091018	C	T
5	chr5:77091547:C:T	0	77091547	T	C
5	chr5:77092456:G:A	0	77092456	A	G
5	chr5:77092867:A:C	0	77092867	C	A
5	chr5:77094414:A:G	0	77094414	G	A
5	chr5:77094742:A:G	0	77094742	G	A
5	chr5:77095034:C:T	0	77095034	T	C
5	chr5:77095142:T:C	0	77095142	C	T
5	chr5:77095754:C:T	0	77095754	T	C
5	chr5:77096109:A:C	0	77096109	C	A
5	chr5:77096241:A:G	0	77096241	G	A
5	chr5:77096597:T:G	0	77096597	G	T
5	chr5:77097238:C:T	0	77097238	T	C
5	chr5:77098041:CA:C	0	77098041	C	CA
5	chr5:77098071:C:T	0	77098071	T	C
5	chr5:77098261:C:G	0	77098261	G	C
5	chr5:77098848:T:C	0	77098848	C	T
5	chr5:77098864:A:T	0	77098864	T	A
5	chr5:77098982:C:T	0	77098982	T	C
5	chr5:77099359:C:T	0	77099359	T	C
5	chr5:77099782:G:C	0	77099782	C	G
5	chr5:77099799:A:G	0	77099799	G	A
5	chr5:77099855:C:A	0	77099855	A	C
5	chr5:77099990:A:C	0	77099990	C	A
5	chr5:77100092:C:A	0	77100092	A	C
5	chr5:77101158:G:A	0	77101158	A	G
5	chr5:77102358:T:G	0	77102358	G	T
5	chr5:77102798:T:C	0	77102798	C	T
5	chr5:77102899:C:T	0	77102899	T	C
5	chr5:77102966:G:A	0	77102966	A	G
5	chr5:77107231:T:G	0	77107231	G	T
5	chr5:77107611:G:C	0	77107611	C	G
5	chr5:77108226:A:G	0	77108226	G	A
5	chr5:77108413:A:G	0	77108413	G	A
5	chr5:77108660:G:C	0	77108660	C	G
5	chr5:77108757:A:AT	0	77108757	AT	A
5	chr5:77109076:T:G	0	77109076	G	T
5	chr5:77112218:C:T	0	77112218	T	C
5	chr5:77113930:C:T	0	77113930	T	C
5	chr5:77116280:G:A	0	77116280	A	G
5	chr5:77116920:T:C	0	77116920	C	T
5	chr5:77117617:C:T	0	77117617	T	C
5	chr5:77117977:T:C	0	77117977	C	T
5	chr5:77118028:A:G	0	77118028	G	A
5	chr5:77118098:C:A	0	77118098	A	C
5	chr5:77118145:C:G	0	77118145	G	C
5	chr5:77118546:T:C	0	77118546	C	T
5	chr5:77118669:C:T	0	77118669	T	C
5	chr5:77118750:C:T	0	77118750	T	C
5	chr5:77118787:T:C	0	77118787	C	T
5	chr5:77119841:T:C	0	77119841	C	T
5	chr5:77120914:T:C	0	77120914	C	T
5	chr5:77121051:G:A	0	77121051	A	G
5	chr5:77121249:G:T	0	77121249	T	G
5	chr5:77121472:G:A	0	77121472	A	G
5	chr5:77122040:A:G	0	77122040	G	A
5	chr5:77122373:T:C	0	77122373	C	T
5	chr5:77122393:G:A	0	77122393	A	G
5	chr5:77122534:A:G	0	77122534	G	A
5	chr5:77122552:A:G	0	77122552	G	A
5	chr5:77122891:G:A	0	77122891	A	G
5	chr5:77123837:G:A	0	77123837	A	G
5	chr5:77123848:G:A	0	77123848	A	G
5	chr5:77124470:C:T	0	77124470	T	C
5	chr5:77124925:G:C	0	77124925	C	G
5	chr5:77125225:C:T	0	77125225	T	C
5	chr5:77125914:T:A	0	77125914	A	T
5	chr5:77127265:C:T	0	77127265	T	C
5	chr5:77127392:A:C	0	77127392	C	A
5	chr5:77127796:A:C	0	77127796	C	A
5	chr5:77128142:C:T	0	77128142	T	C
5	chr5:77128974:A:C	0	77128974	C	A
5	chr5:77129124:G:A	0	77129124	A	G
5	chr5:77129482:T:C	0	77129482	C	T
5	chr5:77129500:AATGGATT:A	0	77129500	A	AATGGATT
5	chr5:77129509:CTT:C	0	77129509	C	CTT
5	chr5:77130042:G:A	0	77130042	A	G
5	chr5:77130478:T:C	0	77130478	C	T
5	chr5:77130871:C:G	0	77130871	G	C
5	chr5:77131044:C:A	0	77131044	A	C
5	chr5:77131175:A:G	0	77131175	G	A
5	chr5:77131486:G:A	0	77131486	A	G
5	chr5:77132114:C:T	0	77132114	T	C
5	chr5:77132654:T:C	0	77132654	C	T
5	chr5:77134284:G:A	0	77134284	A	G
5	chr5:77134477:G:A	0	77134477	A	G
5	chr5:77135814:A:G	0	77135814	G	A
5	chr5:77135942:C:G	0	77135942	G	C
5	chr5:77138779:A:G	0	77138779	G	A
5	chr5:77138861:A:G	0	77138861	G	A
5	chr5:77139177:A:G	0	77139177	G	A
5	chr5:77139179:G:A	0	77139179	A	G
5	chr5:77139521:G:A	0	77139521	A	G
5	chr5:77139863:A:T	0	77139863	T	A
5	chr5:77141875:A:G	0	77141875	G	A
5	chr5:77141951:A:G	0	77141951	G	A
5	chr5:77143425:G:A	0	77143425	A	G
5	chr5:77143842:G:A	0	77143842	A	G
5	chr5:77143953:T:C	0	77143953	C	T
5	chr5:77143971:C:T	0	77143971	T	C
5	chr5:77144258:C:T	0	77144258	T	C
5	chr5:77144360:TGTTTTCAAA:T	0	77144360	T	TGTTTTCAAA
5	chr5:77144418:C:T	0	77144418	T	C
5	chr5:77144638:T:C	0	77144638	C	T
5	chr5:77144704:C:T	0	77144704	T	C
5	chr5:77145171:C:T	0	77145171	T	C
5	chr5:77145251:T:C	0	77145251	C	T
5	chr5:77145591:G:A	0	77145591	A	G
5	chr5:77146335:C:T	0	77146335	T	C
5	chr5:77146362:C:T	0	77146362	T	C
5	chr5:77146826:G:A	0	77146826	A	G
5	chr5:77147765:G:A	0	77147765	A	G
5	chr5:77148072:A:G	0	77148072	G	A
5	chr5:77148863:C:G	0	77148863	G	C
5	chr5:77148868:G:A	0	77148868	A	G
5	chr5:77148929:G:A	0	77148929	A	G
5	chr5:77149545:C:T	0	77149545	T	C
5	chr5:77149560:A:G	0	77149560	G	A
5	chr5:77149724:T:C	0	77149724	C	T
5	chr5:77150278:A:G	0	77150278	G	A
5	chr5:77150878:A:G	0	77150878	G	A
5	chr5:77151023:G:T	0	77151023	T	G
5	chr5:77151470:G:A	0	77151470	A	G
5	chr5:77151545:A:G	0	77151545	G	A
5	chr5:77152459:C:T	0	77152459	T	C
5	chr5:77153355:T:C	0	77153355	C	T
5	chr5:77153633:G:C	0	77153633	C	G
5	chr5:77154365:T:C	0	77154365	C	T
5	chr5:77154680:C:G	0	77154680	G	C
5	chr5:77155292:G:A	0	77155292	A	G
5	chr5:77155695:A:G	0	77155695	G	A
5	chr5:77157387:A:G	0	77157387	G	A
5	chr5:77157939:A:C	0	77157939	C	A
5	chr5:77157986:C:CA	0	77157986	CA	C
5	chr5:77158561:G:A	0	77158561	A	G
5	chr5:77158615:G:A	0	77158615	A	G
5	chr5:77158734:C:T	0	77158734	T	C
5	chr5:77158784:C:T	0	77158784	T	C
5	chr5:77158787:G:A	0	77158787	A	G
5	chr5:77159470:G:T	0	77159470	T	G
5	chr5:77159497:C:T	0	77159497	T	C
5	chr5:77159702:G:A	0	77159702	A	G
5	chr5:77160164:T:C	0	77160164	C	T
5	chr5:77160357:G:A	0	77160357	A	G
5	chr5:77160616:A:G	0	77160616	G	A
5	chr5:77161162:A:T	0	77161162	T	A
5	chr5:77162078:G:T	0	77162078	T	G
5	chr5:77162601:G:A	0	77162601	A	G
5	chr5:77162636:T:C	0	77162636	C	T
5	chr5:77163194:A:G	0	77163194	G	A
5	chr5:77163847:C:T	0	77163847	T	C
5	chr5:77164018:C:G	0	77164018	G	C
5	chr5:77164309:G:A	0	77164309	A	G
5	chr5:77164975:C:T	0	77164975	T	C
5	chr5:77165229:T:A	0	77165229	A	T
5	chr5:77165692:A:T	0	77165692	T	A
5	chr5:77165881:C:T	0	77165881	T	C
5	chr5:77166328:C:G	0	77166328	G	C
5	chr5:77167033:T:C	0	77167033	C	T
5	chr5:77167326:G:A	0	77167326	A	G
5	chr5:77167656:T:G	0	77167656	G	T
5	chr5:77167672:C:T	0	77167672	T	C
5	chr5:77167735:G:T	0	77167735	T	G
5	chr5:77168785:A:G	0	77168785	G	A
5	chr5:77169340:C:T	0	77169340	T	C
5	chr5:77170035:G:A	0	77170035	A	G
5	chr5:77171125:T:G	0	77171125	G	T
5	chr5:77171282:C:T	0	77171282	T	C
5	chr5:77171705:G:T	0	77171705	T	G
5	chr5:77171863:A:G	0	77171863	G	A
5	chr5:77172159:G:A	0	77172159	A	G
5	chr5:77172530:T:A	0	77172530	A	T
5	chr5:77172573:G:T	0	77172573	T	G
5	chr5:77172719:T:C	0	77172719	C	T
5	chr5:77172740:T:C	0	77172740	C	T
5	chr5:77172743:C:T	0	77172743	T	C
5	chr5:77173005:A:G	0	77173005	G	A
5	chr5:77173018:T:C	0	77173018	C	T
5	chr5:77173281:G:A	0	77173281	A	G
5	chr5:77174449:G:A	0	77174449	A	G
5	chr5:77174598:G:A	0	77174598	A	G
5	chr5:77175275:C:CAG	0	77175275	CAG	C
5	chr5:77175559:C:G	0	77175559	G	C
5	chr5:77175638:T:A	0	77175638	A	T
5	chr5:77176080:A:G	0	77176080	G	A
5	chr5:77176831:G:A	0	77176831	A	G
5	chr5:77176880:G:A	0	77176880	A	G
5	chr5:77177250:A:C	0	77177250	C	A
5	chr5:77177269:T:C	0	77177269	C	T
5	chr5:77177453:CTG:C	0	77177453	C	CTG
5	chr5:77177716:C:T	0	77177716	T	C
5	chr5:77177769:A:G	0	77177769	G	A
5	chr5:77177843:T:C	0	77177843	C	T
5	chr5:77177870:T:C	0	77177870	C	T
5	chr5:77177927:G:T	0	77177927	T	G
5	chr5:77177993:A:G	0	77177993	G	A
5	chr5:77178177:T:C	0	77178177	C	T
5	chr5:77178243:T:C	0	77178243	C	T
5	chr5:77178682:G:A	0	77178682	A	G
5	chr5:77179060:A:G	0	77179060	G	A
5	chr5:77179702:A:G	0	77179702	G	A
5	chr5:77179946:A:T	0	77179946	T	A
5	chr5:77180179:A:C	0	77180179	C	A
5	chr5:77180422:A:G	0	77180422	G	A
5	chr5:77180632:C:G	0	77180632	G	C
5	chr5:77180755:C:G	0	77180755	G	C
5	chr5:77184464:G:A	0	77184464	A	G
5	chr5:77184653:C:T	0	77184653	T	C
5	chr5:77184936:G:A	0	77184936	A	G
5	chr5:77186515:G:A	0	77186515	A	G
5	chr5:77186829:A:G	0	77186829	G	A
5	chr5:77187234:G:A	0	77187234	A	G
5	chr5:77187711:A:G	0	77187711	G	A
5	chr5:77188510:C:T	0	77188510	T	C
5	chr5:77190401:G:A	0	77190401	A	G
5	chr5:77191632:C:T	0	77191632	T	C
5	chr5:77192233:A:G	0	77192233	G	A
5	chr5:77192420:G:A	0	77192420	A	G
5	chr5:77192585:A:T	0	77192585	T	A
5	chr5:77192788:C:T	0	77192788	T	C
5	chr5:77192830:C:G	0	77192830	G	C
5	chr5:77193189:T:C	0	77193189	C	T
5	chr5:77196032:G:A	0	77196032	A	G
5	chr5:77196061:A:G	0	77196061	G	A
5	chr5:77196531:A:G	0	77196531	G	A
5	chr5:77196955:C:T	0	77196955	T	C
5	chr5:77197042:AT:A	0	77197042	A	AT
5	chr5:77197063:G:C	0	77197063	C	G
5	chr5:77197300:A:G	0	77197300	G	A
5	chr5:77197583:T:C	0	77197583	C	T
5	chr5:77197684:A:T	0	77197684	T	A
5	chr5:77197689:A:T	0	77197689	T	A
5	chr5:77197854:A:G	0	77197854	G	A
5	chr5:77198512:G:A	0	77198512	A	G
5	chr5:77198729:G:T	0	77198729	T	G
5	chr5:77198932:G:T	0	77198932	T	G
5	chr5:77199152:C:T	0	77199152	T	C
5	chr5:77199318:G:A	0	77199318	A	G
5	chr5:77200011:G:A	0	77200011	A	G
5	chr5:77200327:C:T	0	77200327	T	C
5	chr5:77201500:G:A	0	77201500	A	G
5	chr5:77202736:G:A	0	77202736	A	G
5	chr5:77202843:G:A	0	77202843	A	G
5	chr5:77203424:G:T	0	77203424	T	G
5	chr5:77203654:T:C	0	77203654	C	T
5	chr5:77203717:C:T	0	77203717	T	C
5	chr5:77203997:T:C	0	77203997	C	T
5	chr5:77204202:G:T	0	77204202	T	G
5	chr5:77204221:T:C	0	77204221	C	T
5	chr5:77204352:A:G	0	77204352	G	A
5	chr5:77204525:C:T	0	77204525	T	C
5	chr5:77205513:A:G	0	77205513	G	A
5	chr5:77205790:C:T	0	77205790	T	C
5	chr5:77206665:G:A	0	77206665	A	G
5	chr5:77207108:T:G	0	77207108	G	T
5	chr5:77207607:C:T	0	77207607	T	C
5	chr5:77208325:G:C	0	77208325	C	G
5	chr5:77209951:T:C	0	77209951	C	T
5	chr5:77212744:T:G	0	77212744	G	T
5	chr5:77213932:G:T	0	77213932	T	G
5	chr5:77215270:G:A	0	77215270	A	G
5	chr5:77217088:T:C	0	77217088	C	T
5	chr5:77217177:C:G	0	77217177	G	C
5	chr5:77217252:G:C	0	77217252	C	G
5	chr5:77217384:T:C	0	77217384	C	T
5	chr5:77218783:C:T	0	77218783	T	C
5	chr5:77218800:G:A	0	77218800	A	G
5	chr5:77219999:A:G	0	77219999	G	A
5	chr5:77222157:G:C	0	77222157	C	G
5	chr5:77222370:A:T	0	77222370	T	A
5	chr5:77222617:G:A	0	77222617	A	G
5	chr5:77223075:G:A	0	77223075	A	G
5	chr5:77223081:G:T	0	77223081	T	G
5	chr5:77225189:G:C	0	77225189	C	G
5	chr5:77225942:GAAAACAGTTTGATTTTTTTCCA:G	0	77225942	G	GAAAACAGTTTGATTTTTTTCCA
5	chr5:77226043:T:C	0	77226043	C	T
5	chr5:77226172:ATTAT:A	0	77226172	A	ATTAT
5	chr5:77226221:A:AT	0	77226221	AT	A
5	chr5:77226314:C:T	0	77226314	T	C
5	chr5:77228521:G:T	0	77228521	T	G
5	chr5:77229504:T:C	0	77229504	C	T
5	chr5:77229565:C:T	0	77229565	T	C
5	chr5:77229831:C:T	0	77229831	T	C
5	chr5:77229833:A:G	0	77229833	G	A
5	chr5:77232197:G:A	0	77232197	A	G
5	chr5:77232289:C:T	0	77232289	T	C
5	chr5:77234524:A:G	0	77234524	G	A
5	chr5:77235362:T:C	0	77235362	C	T
5	chr5:77235364:T:G	0	77235364	G	T
5	chr5:77235823:C:A	0	77235823	A	C
5	chr5:77235892:T:C	0	77235892	C	T
5	chr5:77236746:G:A	0	77236746	A	G
5	chr5:77237705:G:C	0	77237705	C	G
5	chr5:77238591:C:T	0	77238591	T	C
5	chr5:77239986:T:G	0	77239986	G	T
5	chr5:77242961:C:T	0	77242961	T	C
5	chr5:77244147:T:C	0	77244147	C	T
5	chr5:77244172:T:C	0	77244172	C	T
5	chr5:77244196:T:C	0	77244196	C	T
5	chr5:77244671:T:A	0	77244671	A	T
5	chr5:77247384:A:T	0	77247384	T	A
5	chr5:77247601:G:A	0	77247601	A	G
5	chr5:77247943:G:A	0	77247943	A	G
5	chr5:77248226:A:C	0	77248226	C	A
5	chr5:77248332:G:A	0	77248332	A	G
5	chr5:77248587:A:G	0	77248587	G	A
5	chr5:77248914:C:G	0	77248914	G	C
5	chr5:77249117:A:G	0	77249117	G	A
5	chr5:77249135:G:A	0	77249135	A	G
5	chr5:77249146:A:G	0	77249146	G	A
5	chr5:77250176:A:G	0	77250176	G	A
5	chr5:77250459:C:T	0	77250459	T	C
5	chr5:77251185:C:T	0	77251185	T	C
5	chr5:77251387:C:T	0	77251387	T	C
5	chr5:77251607:A:G	0	77251607	G	A
5	chr5:77252649:A:G	0	77252649	G	A
5	chr5:77253048:AAGC:A	0	77253048	A	AAGC
5	chr5:77253733:T:C	0	77253733	C	T
5	chr5:77253863:C:T	0	77253863	T	C
5	chr5:77254504:G:A	0	77254504	A	G
5	chr5:77255185:T:C	0	77255185	C	T
5	chr5:77255308:A:G	0	77255308	G	A
5	chr5:77255742:G:A	0	77255742	A	G
5	chr5:77255822:G:A	0	77255822	A	G
5	chr5:77256434:G:A	0	77256434	A	G
5	chr5:77257024:T:A	0	77257024	A	T
5	chr5:77257053:A:G	0	77257053	G	A
5	chr5:77257249:C:T	0	77257249	T	C
5	chr5:77257284:G:A	0	77257284	A	G
5	chr5:77257295:AAAGTC:A	0	77257295	A	AAAGTC
5	chr5:77257545:G:A	0	77257545	A	G
5	chr5:77258773:C:T	0	77258773	T	C
5	chr5:77258856:C:A	0	77258856	A	C
5	chr5:77258982:C:A	0	77258982	A	C
5	chr5:77259948:G:A	0	77259948	A	G
5	chr5:77260492:T:C	0	77260492	C	T
5	chr5:77260560:C:T	0	77260560	T	C
5	chr5:77260835:C:A	0	77260835	A	C
5	chr5:77261242:T:A	0	77261242	A	T
5	chr5:77261421:A:G	0	77261421	G	A
5	chr5:77263024:T:G	0	77263024	G	T
5	chr5:77263942:C:G	0	77263942	G	C
5	chr5:77264920:T:C	0	77264920	C	T
5	chr5:77265269:T:C	0	77265269	C	T
5	chr5:77266420:G:A	0	77266420	A	G
5	chr5:77267372:G:A	0	77267372	A	G
5	chr5:77267946:A:G	0	77267946	G	A
5	chr5:77268460:T:A	0	77268460	A	T
5	chr5:77269906:G:T	0	77269906	T	G
5	chr5:77270006:A:G	0	77270006	G	A
5	chr5:77270799:T:C	0	77270799	C	T
5	chr5:77270840:C:G	0	77270840	G	C
5	chr5:77271831:C:T	0	77271831	T	C
5	chr5:77272100:G:A	0	77272100	A	G
5	chr5:77272467:C:A	0	77272467	A	C
5	chr5:77272986:G:A	0	77272986	A	G
5	chr5:77273002:A:G	0	77273002	G	A
5	chr5:77273074:G:A	0	77273074	A	G
5	chr5:77273304:A:C	0	77273304	C	A
5	chr5:77273444:T:C	0	77273444	C	T
5	chr5:77273786:C:A	0	77273786	A	C
5	chr5:77273836:T:G	0	77273836	G	T
5	chr5:77273983:C:T	0	77273983	T	C
5	chr5:77274101:C:T	0	77274101	T	C
5	chr5:77274491:A:G	0	77274491	G	A
5	chr5:77274517:C:T	0	77274517	T	C
5	chr5:77275133:G:A	0	77275133	A	G
5	chr5:77275393:TA:T	0	77275393	T	TA
5	chr5:77276147:C:T	0	77276147	T	C
5	chr5:77276635:C:A	0	77276635	A	C
5	chr5:77276846:T:G	0	77276846	G	T
5	chr5:77277145:A:G	0	77277145	G	A
5	chr5:77277609:T:A	0	77277609	A	T
5	chr5:77278196:A:G	0	77278196	G	A
5	chr5:77278493:G:A	0	77278493	A	G
5	chr5:77279016:C:T	0	77279016	T	C
5	chr5:77279723:G:A	0	77279723	A	G
5	chr5:77280186:A:G	0	77280186	G	A
5	chr5:77280571:T:G	0	77280571	G	T
5	chr5:77281071:A:G	0	77281071	G	A
5	chr5:77282810:G:A	0	77282810	A	G
5	chr5:77283629:C:T	0	77283629	T	C
5	chr5:77284956:G:A	0	77284956	A	G
5	chr5:77285043:G:A	0	77285043	A	G
5	chr5:77288199:T:C	0	77288199	C	T
5	chr5:77290548:G:A	0	77290548	A	G
5	chr5:77290767:A:G	0	77290767	G	A
5	chr5:77291169:G:A	0	77291169	A	G
5	chr5:77292331:C:T	0	77292331	T	C
5	chr5:77293332:G:A	0	77293332	A	G
5	chr5:77293376:TA:T	0	77293376	T	TA
5	chr5:77293921:A:G	0	77293921	G	A
5	chr5:77296919:C:T	0	77296919	T	C
5	chr5:77297336:A:G	0	77297336	G	A
5	chr5:77297693:C:A	0	77297693	A	C
5	chr5:77298217:T:G	0	77298217	G	T
5	chr5:77299136:G:A	0	77299136	A	G
5	chr5:77299671:G:A	0	77299671	A	G
5	chr5:77301636:G:A	0	77301636	A	G
5	chr5:77301802:T:C	0	77301802	C	T
5	chr5:77302032:G:A	0	77302032	A	G
5	chr5:77302062:G:A	0	77302062	A	G
5	chr5:77302467:T:C	0	77302467	C	T
5	chr5:77303339:A:C	0	77303339	C	A
5	chr5:77304247:A:G	0	77304247	G	A
5	chr5:77305367:A:G	0	77305367	G	A
5	chr5:77306604:A:G	0	77306604	G	A
5	chr5:77308324:A:G	0	77308324	G	A
5	chr5:77308604:C:T	0	77308604	T	C
5	chr5:77309554:CAA:C	0	77309554	C	CAA
5	chr5:77310820:A:G	0	77310820	G	A
5	chr5:77311139:CA:C	0	77311139	C	CA
5	chr5:77311510:C:A	0	77311510	A	C
5	chr5:77312820:AC:A	0	77312820	A	AC
5	chr5:77316208:G:A	0	77316208	A	G
5	chr5:77317086:G:A	0	77317086	A	G
5	chr5:77317589:A:G	0	77317589	G	A
5	chr5:77317758:G:A	0	77317758	A	G
5	chr5:77317764:A:G	0	77317764	G	A
5	chr5:77318565:C:T	0	77318565	T	C
5	chr5:77318616:C:G	0	77318616	G	C
5	chr5:77318623:A:G	0	77318623	G	A
5	chr5:77318628:C:T	0	77318628	T	C
5	chr5:77318762:G:C	0	77318762	C	G
5	chr5:77318988:T:C	0	77318988	C	T
5	chr5:77319055:A:G	0	77319055	G	A
5	chr5:77319457:T:C	0	77319457	C	T
5	chr5:77319866:G:A	0	77319866	A	G
5	chr5:77319927:T:C	0	77319927	C	T
5	chr5:77319934:C:A	0	77319934	A	C
5	chr5:77319970:TAA:T	0	77319970	T	TAA
5	chr5:77320913:A:C	0	77320913	C	A
5	chr5:77320949:A:G	0	77320949	G	A
5	chr5:77321100:C:T	0	77321100	T	C
5	chr5:77321584:T:A	0	77321584	A	T
5	chr5:77322839:AAG:A	0	77322839	A	AAG
5	chr5:77323032:G:T	0	77323032	T	G
5	chr5:77323606:C:T	0	77323606	T	C
5	chr5:77323665:A:G	0	77323665	G	A
5	chr5:77323826:G:A	0	77323826	A	G
5	chr5:77323857:G:A	0	77323857	A	G
5	chr5:77323980:A:G	0	77323980	G	A
5	chr5:77324177:G:A	0	77324177	A	G
5	chr5:77324355:G:A	0	77324355	A	G
5	chr5:77324757:G:T	0	77324757	T	G
5	chr5:77324829:A:G	0	77324829	G	A
5	chr5:77325025:G:A	0	77325025	A	G
5	chr5:77325849:G:A	0	77325849	A	G
5	chr5:77326410:G:A	0	77326410	A	G
5	chr5:77326425:G:A	0	77326425	A	G
5	chr5:77326544:C:T	0	77326544	T	C
5	chr5:77327474:G:A	0	77327474	A	G
5	chr5:77327596:T:G	0	77327596	G	T
5	chr5:77327975:T:C	0	77327975	C	T
5	chr5:77328005:T:C	0	77328005	C	T
5	chr5:77330239:A:G	0	77330239	G	A
5	chr5:77332270:A:C	0	77332270	C	A
5	chr5:77333717:T:A	0	77333717	A	T
5	chr5:77333824:G:T	0	77333824	T	G
5	chr5:77334009:C:T	0	77334009	T	C
5	chr5:77334484:A:T	0	77334484	T	A
5	chr5:77334673:A:T	0	77334673	T	A
5	chr5:77334736:A:G	0	77334736	G	A
5	chr5:77334964:T:C	0	77334964	C	T
5	chr5:77335413:C:T	0	77335413	T	C
5	chr5:77335593:G:A	0	77335593	A	G
5	chr5:77336279:A:G	0	77336279	G	A
5	chr5:77336374:C:T	0	77336374	T	C
5	chr5:77336623:CA:C	0	77336623	C	CA
5	chr5:77337527:T:C	0	77337527	C	T
5	chr5:77338441:A:G	0	77338441	G	A
5	chr5:77338824:G:A	0	77338824	A	G
5	chr5:77339477:G:A	0	77339477	A	G
5	chr5:77340193:C:A	0	77340193	A	C
5	chr5:77340411:A:G	0	77340411	G	A
5	chr5:77342036:T:C	0	77342036	C	T
5	chr5:77342140:G:A	0	77342140	A	G
5	chr5:77342807:A:G	0	77342807	G	A
5	chr5:77343092:G:A	0	77343092	A	G
5	chr5:77343112:A:G	0	77343112	G	A
5	chr5:77343839:AC:A	0	77343839	A	AC
5	chr5:77344391:C:T	0	77344391	T	C
5	chr5:77345222:A:G	0	77345222	G	A
5	chr5:77345943:T:C	0	77345943	C	T
5	chr5:77346459:C:T	0	77346459	T	C
5	chr5:77346486:A:G	0	77346486	G	A
5	chr5:77346615:C:T	0	77346615	T	C
5	chr5:77346732:G:A	0	77346732	A	G
5	chr5:77346810:G:A	0	77346810	A	G
5	chr5:77348572:G:A	0	77348572	A	G
5	chr5:77348685:G:A	0	77348685	A	G
5	chr5:77348806:C:A	0	77348806	A	C
5	chr5:77349977:G:A	0	77349977	A	G
5	chr5:77350507:A:G	0	77350507	G	A
5	chr5:77351772:G:A	0	77351772	A	G
5	chr5:77351835:A:G	0	77351835	G	A
5	chr5:77351885:G:T	0	77351885	T	G
5	chr5:77352526:G:A	0	77352526	A	G
5	chr5:77352965:T:C	0	77352965	C	T
5	chr5:77354492:A:C	0	77354492	C	A
5	chr5:77354705:G:A	0	77354705	A	G
5	chr5:77355063:C:T	0	77355063	T	C
5	chr5:77355372:G:A	0	77355372	A	G
5	chr5:77355437:C:T	0	77355437	T	C
5	chr5:77355529:C:T	0	77355529	T	C
5	chr5:77355596:G:A	0	77355596	A	G
5	chr5:77355818:G:A	0	77355818	A	G
5	chr5:77356325:G:A	0	77356325	A	G
5	chr5:77356578:C:T	0	77356578	T	C
5	chr5:77356851:A:C	0	77356851	C	A
5	chr5:77356984:C:G	0	77356984	G	C
5	chr5:77357564:C:A	0	77357564	A	C
5	chr5:77357927:G:A	0	77357927	A	G
5	chr5:77359452:C:T	0	77359452	T	C
5	chr5:77359499:T:G	0	77359499	G	T
5	chr5:77359541:G:A	0	77359541	A	G
5	chr5:77359573:A:G	0	77359573	G	A
5	chr5:77359826:A:G	0	77359826	G	A
5	chr5:77360269:T:TTAAC	0	77360269	TTAAC	T
5	chr5:77360338:C:T	0	77360338	T	C
5	chr5:77360853:A:G	0	77360853	G	A
5	chr5:77361660:G:A	0	77361660	A	G
5	chr5:77362225:C:T	0	77362225	T	C
5	chr5:77362506:A:G	0	77362506	G	A
5	chr5:77362815:C:T	0	77362815	T	C
5	chr5:77363248:C:T	0	77363248	T	C
5	chr5:77363639:G:A	0	77363639	A	G
5	chr5:77364310:T:A	0	77364310	A	T
5	chr5:77364369:A:G	0	77364369	G	A
5	chr5:77364673:T:C	0	77364673	C	T
5	chr5:77364838:C:T	0	77364838	T	C
5	chr5:77365527:A:G	0	77365527	G	A
5	chr5:77365801:G:C	0	77365801	C	G
5	chr5:77366453:C:T	0	77366453	T	C
5	chr5:77366769:C:T	0	77366769	T	C
5	chr5:77366922:A:T	0	77366922	T	A
5	chr5:77367160:C:CAG	0	77367160	CAG	C
5	chr5:77367164:C:G	0	77367164	G	C
5	chr5:77367754:C:G	0	77367754	G	C
5	chr5:77368662:C:T	0	77368662	T	C
5	chr5:77368886:T:C	0	77368886	C	T
5	chr5:77369151:C:T	0	77369151	T	C
5	chr5:77369359:G:A	0	77369359	A	G
5	chr5:77369396:C:T	0	77369396	T	C
5	chr5:77369856:GAC:G	0	77369856	G	GAC
5	chr5:77369992:C:T	0	77369992	T	C
5	chr5:77370228:G:A	0	77370228	A	G
5	chr5:77370683:G:T	0	77370683	T	G
5	chr5:77370684:A:T	0	77370684	T	A
5	chr5:77370930:T:C	0	77370930	C	T
5	chr5:77372541:T:C	0	77372541	C	T
5	chr5:77372767:A:G	0	77372767	G	A
5	chr5:77373106:G:T	0	77373106	T	G
5	chr5:77373832:C:A	0	77373832	A	C
5	chr5:77373890:C:T	0	77373890	T	C
5	chr5:77374024:G:A	0	77374024	A	G
5	chr5:77374551:T:C	0	77374551	C	T
5	chr5:77374803:G:A	0	77374803	A	G
5	chr5:77375719:C:T	0	77375719	T	C
5	chr5:77376223:G:A	0	77376223	A	G
5	chr5:77376361:G:A	0	77376361	A	G
5	chr5:77377135:C:T	0	77377135	T	C
5	chr5:77377262:A:G	0	77377262	G	A
5	chr5:77377520:C:T	0	77377520	T	C
5	chr5:77378191:C:T	0	77378191	T	C
5	chr5:77378667:G:A	0	77378667	A	G
5	chr5:77379002:A:ATT	0	77379002	ATT	A
5	chr5:77379423:A:T	0	77379423	T	A
5	chr5:77379593:G:A	0	77379593	A	G
5	chr5:77380404:T:G	0	77380404	G	T
5	chr5:77381068:G:A	0	77381068	A	G
5	chr5:77381133:C:T	0	77381133	T	C
5	chr5:77381166:T:A	0	77381166	A	T
5	chr5:77381688:G:A	0	77381688	A	G
5	chr5:77381941:T:C	0	77381941	C	T
5	chr5:77382351:C:T	0	77382351	T	C
5	chr5:77382401:A:G	0	77382401	G	A
5	chr5:77383358:T:G	0	77383358	G	T
5	chr5:77383982:T:A	0	77383982	A	T
5	chr5:77384677:T:A	0	77384677	A	T
5	chr5:77384731:CAT:C	0	77384731	C	CAT
5	chr5:77385144:T:C	0	77385144	C	T
5	chr5:77387545:G:A	0	77387545	A	G
5	chr5:77387643:TCTC:T	0	77387643	T	TCTC
5	chr5:77388965:C:T	0	77388965	T	C
5	chr5:77389162:G:A	0	77389162	A	G
5	chr5:77389479:ATC:A	0	77389479	A	ATC
5	chr5:77391299:G:A	0	77391299	A	G
5	chr5:77391446:G:A	0	77391446	A	G
5	chr5:77391601:A:G	0	77391601	G	A
5	chr5:77393203:G:C	0	77393203	C	G
5	chr5:77393433:T:G	0	77393433	G	T
5	chr5:77394555:A:G	0	77394555	G	A
5	chr5:77396582:C:T	0	77396582	T	C
5	chr5:77396857:G:T	0	77396857	T	G
5	chr5:77398450:T:C	0	77398450	C	T
5	chr5:77398568:G:A	0	77398568	A	G
5	chr5:77398727:A:G	0	77398727	G	A
5	chr5:77398806:G:A	0	77398806	A	G
5	chr5:77398942:G:A	0	77398942	A	G
5	chr5:77399502:T:G	0	77399502	G	T
5	chr5:77399602:A:G	0	77399602	G	A
5	chr5:77399650:T:C	0	77399650	C	T
5	chr5:77399715:A:G	0	77399715	G	A
5	chr5:77400509:C:T	0	77400509	T	C
5	chr5:77403731:G:A	0	77403731	A	G
5	chr5:77403995:G:T	0	77403995	T	G
5	chr5:77405914:A:G	0	77405914	G	A
5	chr5:77406029:G:A	0	77406029	A	G
5	chr5:77406240:T:C	0	77406240	C	T
5	chr5:77406282:T:G	0	77406282	G	T
5	chr5:77406378:A:G	0	77406378	G	A
5	chr5:77407510:C:T	0	77407510	T	C
5	chr5:77407549:A:G	0	77407549	G	A
5	chr5:77407813:A:G	0	77407813	G	A
5	chr5:77408374:A:AT	0	77408374	AT	A
5	chr5:77408426:C:T	0	77408426	T	C
5	chr5:77408732:G:T	0	77408732	T	G
5	chr5:77408888:G:A	0	77408888	A	G
5	chr5:77409256:T:C	0	77409256	C	T
5	chr5:77410139:T:G	0	77410139	G	T
5	chr5:77410707:G:A	0	77410707	A	G
5	chr5:77412329:TGA:T	0	77412329	T	TGA
5	chr5:77412390:G:T	0	77412390	T	G
5	chr5:77412694:A:C	0	77412694	C	A
5	chr5:77413162:A:G	0	77413162	G	A
5	chr5:77413424:A:T	0	77413424	T	A
5	chr5:77413444:A:G	0	77413444	G	A
5	chr5:77414725:C:T	0	77414725	T	C
5	chr5:77414831:A:AAT	0	77414831	AAT	A
5	chr5:77415574:A:G	0	77415574	G	A
5	chr5:77415578:C:T	0	77415578	T	C
5	chr5:77415612:A:G	0	77415612	G	A
5	chr5:77415842:A:G	0	77415842	G	A
5	chr5:77416337:T:C	0	77416337	C	T
5	chr5:77416750:T:C	0	77416750	C	T
5	chr5:77417471:C:T	0	77417471	T	C
5	chr5:77417818:T:C	0	77417818	C	T
5	chr5:77418555:C:T	0	77418555	T	C
5	chr5:77419306:A:C	0	77419306	C	A
5	chr5:77419338:C:T	0	77419338	T	C
5	chr5:77420215:C:G	0	77420215	G	C
5	chr5:77420671:T:C	0	77420671	C	T
5	chr5:77420860:C:G	0	77420860	G	C
5	chr5:77420880:A:G	0	77420880	G	A
5	chr5:77421088:C:T	0	77421088	T	C
5	chr5:77421417:T:A	0	77421417	A	T
5	chr5:77421647:T:C	0	77421647	C	T
5	chr5:77421758:A:G	0	77421758	G	A
5	chr5:77422245:T:G	0	77422245	G	T
5	chr5:77422362:A:G	0	77422362	G	A
5	chr5:77422616:T:C	0	77422616	C	T
5	chr5:77422629:G:A	0	77422629	A	G
5	chr5:77422872:G:C	0	77422872	C	G
5	chr5:77423130:A:G	0	77423130	G	A
5	chr5:77423226:G:A	0	77423226	A	G
5	chr5:77423368:T:C	0	77423368	C	T
5	chr5:77423917:G:A	0	77423917	A	G
5	chr5:77424419:T:C	0	77424419	C	T
5	chr5:77424922:C:T	0	77424922	T	C
5	chr5:77424935:C:T	0	77424935	T	C
5	chr5:77425152:T:C	0	77425152	C	T
5	chr5:77425156:T:C	0	77425156	C	T
5	chr5:77425264:T:C	0	77425264	C	T
5	chr5:77425414:G:A	0	77425414	A	G
5	chr5:77425442:A:T	0	77425442	T	A
5	chr5:77425929:A:G	0	77425929	G	A
5	chr5:77426113:G:A	0	77426113	A	G
5	chr5:77426618:G:A	0	77426618	A	G
5	chr5:77427416:AAAG:A	0	77427416	A	AAAG
5	chr5:77428508:T:TTAAC	0	77428508	TTAAC	T
5	chr5:77428774:A:G	0	77428774	G	A
5	chr5:77429757:G:A	0	77429757	A	G
5	chr5:77430149:A:G	0	77430149	G	A
5	chr5:77430301:G:C	0	77430301	C	G
5	chr5:77430377:A:G	0	77430377	G	A
5	chr5:77430438:A:ATCTT	0	77430438	ATCTT	A
5	chr5:77431040:A:C	0	77431040	C	A
5	chr5:77431089:G:A	0	77431089	A	G
5	chr5:77431882:CT:C	0	77431882	C	CT
5	chr5:77432186:T:A	0	77432186	A	T
5	chr5:77432214:T:G	0	77432214	G	T
5	chr5:77432260:C:T	0	77432260	T	C
5	chr5:77433368:G:C	0	77433368	C	G
5	chr5:77433419:A:C	0	77433419	C	A
5	chr5:77433584:A:G	0	77433584	G	A
5	chr5:77433696:G:A	0	77433696	A	G
5	chr5:77433732:CAAG:C	0	77433732	C	CAAG
5	chr5:77434428:G:A	0	77434428	A	G
5	chr5:77434523:G:A	0	77434523	A	G
5	chr5:77434742:T:C	0	77434742	C	T
5	chr5:77434948:A:G	0	77434948	G	A
5	chr5:77435058:G:A	0	77435058	A	G
5	chr5:77435111:C:T	0	77435111	T	C
5	chr5:77435442:T:A	0	77435442	A	T
5	chr5:77435670:A:C	0	77435670	C	A
5	chr5:77435959:T:G	0	77435959	G	T
5	chr5:77436065:G:T	0	77436065	T	G
5	chr5:77436418:A:C	0	77436418	C	A
5	chr5:77437554:C:T	0	77437554	T	C
5	chr5:77438259:C:T	0	77438259	T	C
5	chr5:77438435:A:G	0	77438435	G	A
5	chr5:77438719:A:G	0	77438719	G	A
5	chr5:77439083:G:C	0	77439083	C	G
5	chr5:77439974:A:G	0	77439974	G	A
5	chr5:77440191:T:C	0	77440191	C	T
5	chr5:77440417:A:C	0	77440417	C	A
5	chr5:77441059:A:T	0	77441059	T	A
5	chr5:77441366:A:C	0	77441366	C	A
5	chr5:77441556:T:C	0	77441556	C	T
5	chr5:77442105:A:G	0	77442105	G	A
5	chr5:77442131:T:C	0	77442131	C	T
5	chr5:77442172:A:C	0	77442172	C	A
5	chr5:77442445:T:C	0	77442445	C	T
5	chr5:77443045:C:G	0	77443045	G	C
5	chr5:77443145:T:C	0	77443145	C	T
5	chr5:77444592:A:C	0	77444592	C	A
5	chr5:77444780:G:A	0	77444780	A	G
5	chr5:77445056:G:C	0	77445056	C	G
5	chr5:77445248:T:C	0	77445248	C	T
5	chr5:77445709:C:T	0	77445709	T	C
5	chr5:77445803:C:A	0	77445803	A	C
5	chr5:77446544:A:T	0	77446544	T	A
5	chr5:77446599:T:C	0	77446599	C	T
5	chr5:77446927:A:T	0	77446927	T	A
5	chr5:77446939:A:G	0	77446939	G	A
5	chr5:77447004:A:T	0	77447004	T	A
5	chr5:77447530:C:T	0	77447530	T	C
5	chr5:77447656:A:T	0	77447656	T	A
5	chr5:77447710:T:C	0	77447710	C	T
5	chr5:77448453:T:C	0	77448453	C	T
5	chr5:77448685:T:C	0	77448685	C	T
5	chr5:77449112:G:T	0	77449112	T	G
5	chr5:77449927:ACTC:A	0	77449927	A	ACTC
5	chr5:77450698:A:G	0	77450698	G	A
5	chr5:77450735:C:T	0	77450735	T	C
5	chr5:77450795:G:T	0	77450795	T	G
5	chr5:77450890:T:A	0	77450890	A	T
5	chr5:77450954:A:G	0	77450954	G	A
5	chr5:77451262:T:C	0	77451262	C	T
5	chr5:77452164:A:G	0	77452164	G	A
5	chr5:77452301:A:G	0	77452301	G	A
5	chr5:77452698:T:C	0	77452698	C	T
5	chr5:77453101:A:G	0	77453101	G	A
5	chr5:77454561:T:C	0	77454561	C	T
5	chr5:77454885:A:G	0	77454885	G	A
5	chr5:77455358:A:G	0	77455358	G	A
5	chr5:77455752:G:A	0	77455752	A	G
5	chr5:77455986:AC:A	0	77455986	A	AC
5	chr5:77456227:G:A	0	77456227	A	G
5	chr5:77456425:T:C	0	77456425	C	T
5	chr5:77456693:A:T	0	77456693	T	A
5	chr5:77457278:T:C	0	77457278	C	T
5	chr5:77458072:G:A	0	77458072	A	G
5	chr5:77458196:G:A	0	77458196	A	G
5	chr5:77458496:T:C	0	77458496	C	T
5	chr5:77458875:T:G	0	77458875	G	T
5	chr5:77460212:C:T	0	77460212	T	C
5	chr5:77460694:ATAC:A	0	77460694	A	ATAC
5	chr5:77461151:A:G	0	77461151	G	A
5	chr5:77461169:GAA:G	0	77461169	G	GAA
5	chr5:77461264:T:C	0	77461264	C	T
5	chr5:77462725:A:G	0	77462725	G	A
5	chr5:77462881:C:T	0	77462881	T	C
5	chr5:77463408:C:T	0	77463408	T	C
5	chr5:77463676:T:A	0	77463676	A	T
5	chr5:77463751:G:A	0	77463751	A	G
5	chr5:77463791:T:G	0	77463791	G	T
5	chr5:77463914:C:G	0	77463914	G	C
5	chr5:77464670:T:C	0	77464670	C	T
5	chr5:77466163:AAG:A	0	77466163	A	AAG
5	chr5:77466524:T:C	0	77466524	C	T
5	chr5:77466978:G:C	0	77466978	C	G
5	chr5:77467501:C:T	0	77467501	T	C
5	chr5:77467759:T:C	0	77467759	C	T
5	chr5:77468094:C:T	0	77468094	T	C
5	chr5:77468485:A:G	0	77468485	G	A
5	chr5:77468580:T:A	0	77468580	A	T
5	chr5:77468588:T:C	0	77468588	C	T
5	chr5:77469287:A:C	0	77469287	C	A
5	chr5:77469444:T:C	0	77469444	C	T
5	chr5:77469820:A:T	0	77469820	T	A
5	chr5:77470047:G:A	0	77470047	A	G
5	chr5:77470111:G:A	0	77470111	A	G
5	chr5:77470195:G:A	0	77470195	A	G
5	chr5:77470425:A:G	0	77470425	G	A
5	chr5:77470449:G:A	0	77470449	A	G
5	chr5:77470971:A:G	0	77470971	G	A
5	chr5:77471309:C:A	0	77471309	A	C
5	chr5:77471485:G:A	0	77471485	A	G
5	chr5:77471526:C:A	0	77471526	A	C
5	chr5:77471571:G:A	0	77471571	A	G
5	chr5:77471654:T:C	0	77471654	C	T
5	chr5:77471739:T:C	0	77471739	C	T
5	chr5:77471867:C:A	0	77471867	A	C
5	chr5:77472094:C:T	0	77472094	T	C
5	chr5:77472095:A:C	0	77472095	C	A
5	chr5:77472113:T:C	0	77472113	C	T
5	chr5:77472376:C:A	0	77472376	A	C
5	chr5:77472528:T:C	0	77472528	C	T
5	chr5:77472603:A:T	0	77472603	T	A
5	chr5:77472671:T:C	0	77472671	C	T
5	chr5:77472965:C:G	0	77472965	G	C
5	chr5:77473150:A:C	0	77473150	C	A
5	chr5:77473515:G:A	0	77473515	A	G
5	chr5:77473582:A:T	0	77473582	T	A
5	chr5:77473697:C:T	0	77473697	T	C
5	chr5:77473998:C:T	0	77473998	T	C
5	chr5:77474431:TA:T	0	77474431	T	TA
5	chr5:77474957:G:A	0	77474957	A	G
5	chr5:77475108:C:T	0	77475108	T	C
5	chr5:77475174:A:G	0	77475174	G	A
5	chr5:77475786:A:G	0	77475786	G	A
5	chr5:77475859:G:A	0	77475859	A	G
5	chr5:77476127:AG:A	0	77476127	A	AG
5	chr5:77476234:A:G	0	77476234	G	A
5	chr5:77476707:T:C	0	77476707	C	T
5	chr5:77476730:T:C	0	77476730	C	T
5	chr5:77476926:T:C	0	77476926	C	T
5	chr5:77478173:G:T	0	77478173	T	G
5	chr5:77478213:C:G	0	77478213	G	C
5	chr5:77478450:A:G	0	77478450	G	A
5	chr5:77478930:C:T	0	77478930	T	C
5	chr5:77479073:T:C	0	77479073	C	T
5	chr5:77479514:C:T	0	77479514	T	C
5	chr5:77479721:T:C	0	77479721	C	T
5	chr5:77479765:A:G	0	77479765	G	A
5	chr5:77479839:A:C	0	77479839	C	A
5	chr5:77480130:T:C	0	77480130	C	T
5	chr5:77480306:CA:C	0	77480306	C	CA
5	chr5:77480385:T:C	0	77480385	C	T
5	chr5:77480931:C:T	0	77480931	T	C
5	chr5:77481304:G:A	0	77481304	A	G
5	chr5:77481601:A:G	0	77481601	G	A
5	chr5:77481708:C:T	0	77481708	T	C
5	chr5:77481731:A:G	0	77481731	G	A
5	chr5:77482283:C:T	0	77482283	T	C
5	chr5:77482463:C:T	0	77482463	T	C
5	chr5:77482649:T:A	0	77482649	A	T
5	chr5:77483168:TACTC:T	0	77483168	T	TACTC
5	chr5:77483774:T:C	0	77483774	C	T
5	chr5:77484217:A:G	0	77484217	G	A
5	chr5:77484413:T:A	0	77484413	A	T
5	chr5:77484671:T:C	0	77484671	C	T
5	chr5:77484699:A:C	0	77484699	C	A
5	chr5:77484928:A:C	0	77484928	C	A
5	chr5:77485499:C:T	0	77485499	T	C
5	chr5:77485646:A:C	0	77485646	C	A
5	chr5:77485899:A:T	0	77485899	T	A
5	chr5:77486416:A:G	0	77486416	G	A
5	chr5:77486839:C:A	0	77486839	A	C
5	chr5:77486894:AT:A	0	77486894	A	AT
5	chr5:77487427:A:C	0	77487427	C	A
5	chr5:77490017:A:G	0	77490017	G	A
5	chr5:77490189:C:A	0	77490189	A	C
5	chr5:77490804:T:C	0	77490804	C	T
5	chr5:77491067:C:T	0	77491067	T	C
5	chr5:77491681:G:C	0	77491681	C	G
5	chr5:77491691:T:A	0	77491691	A	T
5	chr5:77491867:G:C	0	77491867	C	G
5	chr5:77491983:G:C	0	77491983	C	G
5	chr5:77492159:C:T	0	77492159	T	C
5	chr5:77493440:T:G	0	77493440	G	T
5	chr5:77493706:T:C	0	77493706	C	T
5	chr5:77494029:A:G	0	77494029	G	A
5	chr5:77494278:T:C	0	77494278	C	T
5	chr5:77494797:C:T	0	77494797	T	C
5	chr5:77494825:A:G	0	77494825	G	A
5	chr5:77494937:T:C	0	77494937	C	T
5	chr5:77495497:G:A	0	77495497	A	G
5	chr5:77495676:A:T	0	77495676	T	A
5	chr5:77496078:C:T	0	77496078	T	C
5	chr5:77496637:G:A	0	77496637	A	G
5	chr5:77496863:C:T	0	77496863	T	C
5	chr5:77497043:C:T	0	77497043	T	C
5	chr5:77497994:T:A	0	77497994	A	T
5	chr5:77498165:G:A	0	77498165	A	G
5	chr5:77498551:T:G	0	77498551	G	T
5	chr5:77498705:G:T	0	77498705	T	G
5	chr5:77499056:C:A	0	77499056	A	C
5	chr5:77499273:A:G	0	77499273	G	A
5	chr5:77499572:A:G	0	77499572	G	A
5	chr5:77499783:C:T	0	77499783	T	C
5	chr5:77500634:A:T	0	77500634	T	A
5	chr5:77500670:A:G	0	77500670	G	A
5	chr5:77500917:A:C	0	77500917	C	A
5	chr5:77501279:T:C	0	77501279	C	T
5	chr5:77502423:T:C	0	77502423	C	T
5	chr5:77502674:G:A	0	77502674	A	G
5	chr5:77502934:A:G	0	77502934	G	A
5	chr5:77503562:A:G	0	77503562	G	A
5	chr5:77503916:G:A	0	77503916	A	G
5	chr5:77503922:C:A	0	77503922	A	C
5	chr5:77504009:G:C	0	77504009	C	G
5	chr5:77504124:T:C	0	77504124	C	T
5	chr5:77504125:G:A	0	77504125	A	G
5	chr5:77504438:C:T	0	77504438	T	C
5	chr5:77506390:A:G	0	77506390	G	A
5	chr5:77506475:G:A	0	77506475	A	G
5	chr5:77507698:G:A	0	77507698	A	G
5	chr5:77507729:G:A	0	77507729	A	G
5	chr5:77508367:T:G	0	77508367	G	T
5	chr5:77508409:T:C	0	77508409	C	T
5	chr5:77508669:G:A	0	77508669	A	G
5	chr5:77508691:T:G	0	77508691	G	T
5	chr5:77509444:C:A	0	77509444	A	C
5	chr5:77509672:G:A	0	77509672	A	G
5	chr5:77509746:A:G	0	77509746	G	A
5	chr5:77510246:A:G	0	77510246	G	A
5	chr5:77510477:T:A	0	77510477	A	T
5	chr5:77511801:G:A	0	77511801	A	G
5	chr5:77511842:TAGTTA:T	0	77511842	T	TAGTTA
5	chr5:77511872:A:C	0	77511872	C	A
5	chr5:77511891:G:A	0	77511891	A	G
5	chr5:77512002:G:A	0	77512002	A	G
5	chr5:77512041:C:T	0	77512041	T	C
5	chr5:77512171:C:T	0	77512171	T	C
5	chr5:77512518:G:A	0	77512518	A	G
5	chr5:77513235:C:T	0	77513235	T	C
5	chr5:77513656:A:G	0	77513656	G	A
5	chr5:77513908:AG:A	0	77513908	A	AG
5	chr5:77515358:T:C	0	77515358	C	T
5	chr5:77515433:G:A	0	77515433	A	G
5	chr5:77515526:C:G	0	77515526	G	C
5	chr5:77515846:A:G	0	77515846	G	A
5	chr5:77515904:T:C	0	77515904	C	T
5	chr5:77516013:C:G	0	77516013	G	C
5	chr5:77516595:G:GC	0	77516595	GC	G
5	chr5:77516910:G:A	0	77516910	A	G
5	chr5:77516939:C:T	0	77516939	T	C
5	chr5:77517282:C:G	0	77517282	G	C
5	chr5:77517928:C:T	0	77517928	T	C
5	chr5:77518049:T:C	0	77518049	C	T
5	chr5:77518312:G:T	0	77518312	T	G
5	chr5:77518911:T:C	0	77518911	C	T
5	chr5:77520618:T:C	0	77520618	C	T
5	chr5:77520669:C:T	0	77520669	T	C
5	chr5:77521053:T:C	0	77521053	C	T
5	chr5:77522735:C:T	0	77522735	T	C
5	chr5:77523344:A:G	0	77523344	G	A
5	chr5:77523671:C:T	0	77523671	T	C
5	chr5:77524260:A:G	0	77524260	G	A
5	chr5:77525143:G:A	0	77525143	A	G
5	chr5:77525733:G:T	0	77525733	T	G
5	chr5:77525893:G:A	0	77525893	A	G
5	chr5:77525932:G:A	0	77525932	A	G
5	chr5:77526509:G:A	0	77526509	A	G
5	chr5:77526560:C:T	0	77526560	T	C
5	chr5:77526601:C:T	0	77526601	T	C
5	chr5:77527218:A:T	0	77527218	T	A
5	chr5:77527334:T:A	0	77527334	A	T
5	chr5:77528431:C:A	0	77528431	A	C
5	chr5:77530016:C:CAGAAAGGA	0	77530016	CAGAAAGGA	C
5	chr5:77530167:C:T	0	77530167	T	C
5	chr5:77530281:G:A	0	77530281	A	G
5	chr5:77530391:A:C	0	77530391	C	A
5	chr5:77530969:C:G	0	77530969	G	C
5	chr5:77531011:A:G	0	77531011	G	A
5	chr5:77531851:A:G	0	77531851	G	A
5	chr5:77532064:T:G	0	77532064	G	T
5	chr5:77532395:T:C	0	77532395	C	T
5	chr5:77532791:G:A	0	77532791	A	G
5	chr5:77533132:A:G	0	77533132	G	A
5	chr5:77534188:TA:T	0	77534188	T	TA
5	chr5:77534559:A:G	0	77534559	G	A
5	chr5:77534719:CCA:C	0	77534719	C	CCA
5	chr5:77534946:C:T	0	77534946	T	C
5	chr5:77536084:C:T	0	77536084	T	C
5	chr5:77536280:C:T	0	77536280	T	C
5	chr5:77536652:T:C	0	77536652	C	T
5	chr5:77537627:G:A	0	77537627	A	G
5	chr5:77537960:A:G	0	77537960	G	A
5	chr5:77538231:G:C	0	77538231	C	G
5	chr5:77538985:C:A	0	77538985	A	C
5	chr5:77539479:G:A	0	77539479	A	G
5	chr5:77539548:A:G	0	77539548	G	A
5	chr5:77540230:A:G	0	77540230	G	A
5	chr5:77540663:C:T	0	77540663	T	C
5	chr5:77541052:C:A	0	77541052	A	C
5	chr5:77541723:C:T	0	77541723	T	C
5	chr5:77542508:A:T	0	77542508	T	A
5	chr5:77543393:G:A	0	77543393	A	G
5	chr5:77543703:G:C	0	77543703	C	G
5	chr5:77545226:CA:C	0	77545226	C	CA
5	chr5:77545383:A:G	0	77545383	G	A
5	chr5:77545841:A:G	0	77545841	G	A
5	chr5:77546691:G:A	0	77546691	A	G
5	chr5:77547656:G:A	0	77547656	A	G
5	chr5:77547701:C:T	0	77547701	T	C
5	chr5:77548516:CAT:C	0	77548516	C	CAT
5	chr5:77548986:T:A	0	77548986	A	T
5	chr5:77549281:A:C	0	77549281	C	A
5	chr5:77550439:T:C	0	77550439	C	T
5	chr5:77550484:A:G	0	77550484	G	A
5	chr5:77551356:C:T	0	77551356	T	C
5	chr5:77551472:G:A	0	77551472	A	G
5	chr5:77551546:T:C	0	77551546	C	T
5	chr5:77551674:A:C	0	77551674	C	A
5	chr5:77551903:A:G	0	77551903	G	A
5	chr5:77552381:A:G	0	77552381	G	A
5	chr5:77552644:T:C	0	77552644	C	T
5	chr5:77552859:T:C	0	77552859	C	T
5	chr5:77553439:T:C	0	77553439	C	T
5	chr5:77554784:T:C	0	77554784	C	T
5	chr5:77554965:C:T	0	77554965	T	C
5	chr5:77555590:G:A	0	77555590	A	G
5	chr5:77555914:G:A	0	77555914	A	G
5	chr5:77555941:T:C	0	77555941	C	T
5	chr5:77556409:G:T	0	77556409	T	G
5	chr5:77556435:T:C	0	77556435	C	T
5	chr5:77556953:C:T	0	77556953	T	C
5	chr5:77557128:A:G	0	77557128	G	A
5	chr5:77557168:G:A	0	77557168	A	G
5	chr5:77557236:A:G	0	77557236	G	A
5	chr5:77557265:G:A	0	77557265	A	G
5	chr5:77557344:A:G	0	77557344	G	A
5	chr5:77557390:G:A	0	77557390	A	G
5	chr5:77558680:A:G	0	77558680	G	A
5	chr5:77558738:C:T	0	77558738	T	C
5	chr5:77558766:G:A	0	77558766	A	G
5	chr5:77559088:C:A	0	77559088	A	C
5	chr5:77559112:C:T	0	77559112	T	C
5	chr5:77559302:T:G	0	77559302	G	T
5	chr5:77559602:A:C	0	77559602	C	A
5	chr5:77559708:C:T	0	77559708	T	C
5	chr5:77560725:C:G	0	77560725	G	C
5	chr5:77560792:T:A	0	77560792	A	T
5	chr5:77561049:T:G	0	77561049	G	T
5	chr5:77561349:C:T	0	77561349	T	C
5	chr5:77562045:A:G	0	77562045	G	A
5	chr5:77563050:T:C	0	77563050	C	T
5	chr5:77563816:G:T	0	77563816	T	G
5	chr5:77564402:C:T	0	77564402	T	C
5	chr5:77564778:C:T	0	77564778	T	C
5	chr5:77565480:A:C	0	77565480	C	A
5	chr5:77565947:C:A	0	77565947	A	C
5	chr5:77566424:T:A	0	77566424	A	T
5	chr5:77566438:G:C	0	77566438	C	G
5	chr5:77566662:G:A	0	77566662	A	G
5	chr5:77566741:T:G	0	77566741	G	T
5	chr5:77567108:G:A	0	77567108	A	G
5	chr5:77567527:G:A	0	77567527	A	G
5	chr5:77567765:A:G	0	77567765	G	A
5	chr5:77568260:A:T	0	77568260	T	A
5	chr5:77568653:G:A	0	77568653	A	G
5	chr5:77569397:C:T	0	77569397	T	C
5	chr5:77569409:T:A	0	77569409	A	T
5	chr5:77570144:C:A	0	77570144	A	C
5	chr5:77570830:G:A	0	77570830	A	G
5	chr5:77570860:T:C	0	77570860	C	T
5	chr5:77570871:A:G	0	77570871	G	A
5	chr5:77571799:G:A	0	77571799	A	G
5	chr5:77571965:A:G	0	77571965	G	A
5	chr5:77572895:C:T	0	77572895	T	C
5	chr5:77573125:T:G	0	77573125	G	T
5	chr5:77573260:T:A	0	77573260	A	T
5	chr5:77574063:A:T	0	77574063	T	A
5	chr5:77574067:G:A	0	77574067	A	G
5	chr5:77574223:G:A	0	77574223	A	G
5	chr5:77574798:C:T	0	77574798	T	C
5	chr5:77575520:T:C	0	77575520	C	T
5	chr5:77575774:A:AC	0	77575774	AC	A
5	chr5:77576063:G:T	0	77576063	T	G
5	chr5:77576644:A:G	0	77576644	G	A
5	chr5:77578269:C:G	0	77578269	G	C
5	chr5:77579866:G:T	0	77579866	T	G
5	chr5:77579868:A:AAAT	0	77579868	AAAT	A
5	chr5:77580781:T:C	0	77580781	C	T
5	chr5:77581671:T:A	0	77581671	A	T
5	chr5:77582863:A:G	0	77582863	G	A
5	chr5:77583580:C:T	0	77583580	T	C
5	chr5:77584737:T:C	0	77584737	C	T
5	chr5:77584848:A:C	0	77584848	C	A
5	chr5:77585141:A:T	0	77585141	T	A
5	chr5:77586481:A:G	0	77586481	G	A
5	chr5:77586560:C:T	0	77586560	T	C
5	chr5:77587693:G:A	0	77587693	A	G
5	chr5:77587733:G:A	0	77587733	A	G
5	chr5:77588836:G:A	0	77588836	A	G
5	chr5:77588990:A:G	0	77588990	G	A
5	chr5:77588997:C:T	0	77588997	T	C
5	chr5:77591969:T:C	0	77591969	C	T
5	chr5:77592348:T:C	0	77592348	C	T
5	chr5:77593539:A:G	0	77593539	G	A
5	chr5:77594338:A:G	0	77594338	G	A
5	chr5:77594562:T:C	0	77594562	C	T
5	chr5:77594997:G:A	0	77594997	A	G
5	chr5:77595148:GTCT:G	0	77595148	G	GTCT
5	chr5:77595196:C:T	0	77595196	T	C
5	chr5:77595534:G:A	0	77595534	A	G
5	chr5:77596077:C:A	0	77596077	A	C
5	chr5:77596382:G:A	0	77596382	A	G
5	chr5:77596641:T:C	0	77596641	C	T
5	chr5:77596710:A:G	0	77596710	G	A
5	chr5:77596835:C:T	0	77596835	T	C
5	chr5:77597713:C:A	0	77597713	A	C
5	chr5:77598122:C:T	0	77598122	T	C
5	chr5:77598654:TTG:T	0	77598654	T	TTG
5	chr5:77600005:C:T	0	77600005	T	C
5	chr5:77600192:C:A	0	77600192	A	C
5	chr5:77600240:T:C	0	77600240	C	T
5	chr5:77603060:C:G	0	77603060	G	C
5	chr5:77603114:T:G	0	77603114	G	T
5	chr5:77603339:A:G	0	77603339	G	A
5	chr5:77603795:T:C	0	77603795	C	T
5	chr5:77606447:A:C	0	77606447	C	A
5	chr5:77607239:A:C	0	77607239	C	A
5	chr5:77607613:T:C	0	77607613	C	T
5	chr5:77607867:T:C	0	77607867	C	T
5	chr5:77607975:T:C	0	77607975	C	T
5	chr5:77608207:G:A	0	77608207	A	G
5	chr5:77608830:G:A	0	77608830	A	G
5	chr5:77609820:G:A	0	77609820	A	G
5	chr5:77609861:GCTA:G	0	77609861	G	GCTA
5	chr5:77611120:C:T	0	77611120	T	C
5	chr5:77612423:T:C	0	77612423	C	T
5	chr5:77612683:T:C	0	77612683	C	T
5	chr5:77613488:C:T	0	77613488	T	C
5	chr5:77614139:G:A	0	77614139	A	G
5	chr5:77614219:A:G	0	77614219	G	A
5	chr5:77614472:A:C	0	77614472	C	A
5	chr5:77615166:T:C	0	77615166	C	T
5	chr5:77615923:G:C	0	77615923	C	G
5	chr5:77616618:A:G	0	77616618	G	A
5	chr5:77616620:A:G	0	77616620	G	A
5	chr5:77617847:G:C	0	77617847	C	G
5	chr5:77619123:C:A	0	77619123	A	C
5	chr5:77619138:A:G	0	77619138	G	A
5	chr5:77619293:C:G	0	77619293	G	C
5	chr5:77620906:G:A	0	77620906	A	G
5	chr5:77624547:T:C	0	77624547	C	T
5	chr5:77625192:T:C	0	77625192	C	T
5	chr5:77625274:C:G	0	77625274	G	C
5	chr5:77625329:T:C	0	77625329	C	T
5	chr5:77625531:T:C	0	77625531	C	T
5	chr5:77625915:G:A	0	77625915	A	G
5	chr5:77627289:A:T	0	77627289	T	A
5	chr5:77628709:A:G	0	77628709	G	A
5	chr5:77629944:A:C	0	77629944	C	A
5	chr5:77630826:A:C	0	77630826	C	A
5	chr5:77631040:A:G	0	77631040	G	A
5	chr5:77631129:T:C	0	77631129	C	T
5	chr5:77631708:A:G	0	77631708	G	A
5	chr5:77631841:A:G	0	77631841	G	A
5	chr5:77632377:A:G	0	77632377	G	A
5	chr5:77632932:A:C	0	77632932	C	A
5	chr5:77634467:T:C	0	77634467	C	T
5	chr5:77634569:G:A	0	77634569	A	G
5	chr5:77636049:A:C	0	77636049	C	A
5	chr5:77636400:A:G	0	77636400	G	A
5	chr5:77637681:G:T	0	77637681	T	G
5	chr5:77638213:C:T	0	77638213	T	C
5	chr5:77639213:G:A	0	77639213	A	G
5	chr5:77639531:TA:T	0	77639531	T	TA
5	chr5:77639583:A:G	0	77639583	G	A
5	chr5:77640108:A:T	0	77640108	T	A
5	chr5:77641162:T:C	0	77641162	C	T
5	chr5:77642173:A:G	0	77642173	G	A
5	chr5:77642393:G:C	0	77642393	C	G
5	chr5:77643769:T:A	0	77643769	A	T
5	chr5:77645477:T:C	0	77645477	C	T
5	chr5:77645689:G:T	0	77645689	T	G
5	chr5:77645714:G:A	0	77645714	A	G
5	chr5:77645866:C:A	0	77645866	A	C
5	chr5:77645886:T:G	0	77645886	G	T
5	chr5:77646664:T:C	0	77646664	C	T
5	chr5:77647247:T:G	0	77647247	G	T
5	chr5:77647398:G:A	0	77647398	A	G
5	chr5:77647988:A:G	0	77647988	G	A
5	chr5:77648002:A:C	0	77648002	C	A
5	chr5:77648823:C:T	0	77648823	T	C
5	chr5:77649581:A:C	0	77649581	C	A
5	chr5:77650079:C:T	0	77650079	T	C
5	chr5:77652433:A:C	0	77652433	C	A
5	chr5:77654995:C:T	0	77654995	T	C
5	chr5:77655398:A:G	0	77655398	G	A
5	chr5:77656750:G:A	0	77656750	A	G
5	chr5:77657337:T:G	0	77657337	G	T
5	chr5:77657950:A:G	0	77657950	G	A
5	chr5:77657970:T:C	0	77657970	C	T
5	chr5:77658153:T:C	0	77658153	C	T
5	chr5:77658241:G:C	0	77658241	C	G
5	chr5:77659130:G:C	0	77659130	C	G
5	chr5:77659868:T:A	0	77659868	A	T
5	chr5:77660376:T:C	0	77660376	C	T
5	chr5:77661629:G:T	0	77661629	T	G
5	chr5:77661692:A:C	0	77661692	C	A
5	chr5:77663471:G:A	0	77663471	A	G
5	chr5:77664330:A:G	0	77664330	G	A
5	chr5:77664769:C:T	0	77664769	T	C
5	chr5:77664848:T:C	0	77664848	C	T
5	chr5:77665178:A:C	0	77665178	C	A
5	chr5:77665643:C:A	0	77665643	A	C
5	chr5:77665956:G:A	0	77665956	A	G
5	chr5:77666449:T:G	0	77666449	G	T
5	chr5:77667388:T:C	0	77667388	C	T
5	chr5:77667849:G:A	0	77667849	A	G
5	chr5:77668468:C:T	0	77668468	T	C
5	chr5:77669145:A:G	0	77669145	G	A
5	chr5:77669292:T:C	0	77669292	C	T
5	chr5:77670366:C:T	0	77670366	T	C
5	chr5:77670380:T:G	0	77670380	G	T
5	chr5:77671322:G:A	0	77671322	A	G
5	chr5:77671621:G:A	0	77671621	A	G
5	chr5:77671785:T:C	0	77671785	C	T
5	chr5:77671836:C:T	0	77671836	T	C
5	chr5:77672332:C:T	0	77672332	T	C
5	chr5:77673557:T:G	0	77673557	G	T
5	chr5:77674754:C:T	0	77674754	T	C
5	chr5:77675169:G:A	0	77675169	A	G
5	chr5:77675388:A:G	0	77675388	G	A
5	chr5:77676180:G:A	0	77676180	A	G
5	chr5:77676208:G:A	0	77676208	A	G
5	chr5:77676400:T:G	0	77676400	G	T
5	chr5:77676681:G:A	0	77676681	A	G
5	chr5:77677796:C:T	0	77677796	T	C
5	chr5:77678498:A:G	0	77678498	G	A
5	chr5:77678956:T:C	0	77678956	C	T
5	chr5:77679300:G:A	0	77679300	A	G
5	chr5:77680214:A:G	0	77680214	G	A
5	chr5:77680500:G:A	0	77680500	A	G
5	chr5:77680909:C:T	0	77680909	T	C
5	chr5:77681017:G:A	0	77681017	A	G
5	chr5:77681296:T:C	0	77681296	C	T
5	chr5:77681303:A:T	0	77681303	T	A
5	chr5:77682126:C:T	0	77682126	T	C
5	chr5:77682182:G:C	0	77682182	C	G
5	chr5:77682610:A:G	0	77682610	G	A
5	chr5:77682631:G:A	0	77682631	A	G
5	chr5:77683038:G:A	0	77683038	A	G
5	chr5:77683392:A:G	0	77683392	G	A
5	chr5:77683607:C:T	0	77683607	T	C
5	chr5:77684191:G:A	0	77684191	A	G
5	chr5:77684419:G:A	0	77684419	A	G
5	chr5:77684854:T:C	0	77684854	C	T
5	chr5:77685400:T:C	0	77685400	C	T
5	chr5:77685624:C:T	0	77685624	T	C
5	chr5:77685638:A:G	0	77685638	G	A
5	chr5:77685790:T:C	0	77685790	C	T
5	chr5:77685981:T:C	0	77685981	C	T
5	chr5:77686150:A:C	0	77686150	C	A
5	chr5:77686293:C:T	0	77686293	T	C
5	chr5:77686541:G:T	0	77686541	T	G
5	chr5:77686716:T:C	0	77686716	C	T
5	chr5:77686724:T:C	0	77686724	C	T
5	chr5:77686746:TTTC:T	0	77686746	T	TTTC
5	chr5:77687069:C:G	0	77687069	G	C
5	chr5:77687081:C:A	0	77687081	A	C
5	chr5:77687264:C:T	0	77687264	T	C
5	chr5:77687338:C:T	0	77687338	T	C
5	chr5:77687400:C:T	0	77687400	T	C
5	chr5:77687459:G:A	0	77687459	A	G
5	chr5:77688070:T:C	0	77688070	C	T
5	chr5:77688212:A:G	0	77688212	G	A
5	chr5:77688263:G:T	0	77688263	T	G
5	chr5:77688558:T:C	0	77688558	C	T
5	chr5:77688948:T:G	0	77688948	G	T
5	chr5:77689316:T:G	0	77689316	G	T
5	chr5:77689789:C:T	0	77689789	T	C
5	chr5:77690028:A:G	0	77690028	G	A
5	chr5:77690432:C:T	0	77690432	T	C
5	chr5:77691022:G:A	0	77691022	A	G
5	chr5:77691075:A:G	0	77691075	G	A
5	chr5:77691827:A:G	0	77691827	G	A
5	chr5:77691887:C:T	0	77691887	T	C
5	chr5:77692686:CCTGT:C	0	77692686	C	CCTGT
5	chr5:77692794:A:G	0	77692794	G	A
5	chr5:77692839:T:C	0	77692839	C	T
5	chr5:77693990:T:C	0	77693990	C	T
5	chr5:77694131:A:T	0	77694131	T	A
5	chr5:77694254:A:G	0	77694254	G	A
5	chr5:77694267:G:A	0	77694267	A	G
5	chr5:77695108:C:A	0	77695108	A	C
5	chr5:77695638:C:T	0	77695638	T	C
5	chr5:77696076:G:T	0	77696076	T	G
5	chr5:77696328:T:C	0	77696328	C	T
5	chr5:77696587:A:G	0	77696587	G	A
5	chr5:77696732:G:A	0	77696732	A	G
5	chr5:77697963:T:TA	0	77697963	TA	T
5	chr5:77698672:G:A	0	77698672	A	G
5	chr5:77698866:G:A	0	77698866	A	G
5	chr5:77699229:A:G	0	77699229	G	A
5	chr5:77699391:T:C	0	77699391	C	T
5	chr5:77699649:A:G	0	77699649	G	A
5	chr5:77700991:C:T	0	77700991	T	C
5	chr5:77702238:A:G	0	77702238	G	A
5	chr5:77702959:T:C	0	77702959	C	T
5	chr5:77703151:T:C	0	77703151	C	T
5	chr5:77703297:CTGAG:C	0	77703297	C	CTGAG
5	chr5:77703413:A:G	0	77703413	G	A
5	chr5:77703528:T:C	0	77703528	C	T
5	chr5:77703932:CT:C	0	77703932	C	CT
5	chr5:77704970:A:G	0	77704970	G	A
5	chr5:77705281:GA:G	0	77705281	G	GA
5	chr5:77705359:G:A	0	77705359	A	G
5	chr5:77706174:G:A	0	77706174	A	G
5	chr5:77706406:C:T	0	77706406	T	C
5	chr5:77706672:G:A	0	77706672	A	G
5	chr5:77707259:A:C	0	77707259	C	A
5	chr5:77707271:G:A	0	77707271	A	G
5	chr5:77707470:A:G	0	77707470	G	A
5	chr5:77708206:A:T	0	77708206	T	A
5	chr5:77708443:C:G	0	77708443	G	C
5	chr5:77708450:A:T	0	77708450	T	A
5	chr5:77709659:T:G	0	77709659	G	T
5	chr5:77709928:T:C	0	77709928	C	T
5	chr5:77710572:G:A	0	77710572	A	G
5	chr5:77712428:A:G	0	77712428	G	A
5	chr5:77713085:G:A	0	77713085	A	G
5	chr5:77713659:G:A	0	77713659	A	G
5	chr5:77713942:A:T	0	77713942	T	A
5	chr5:77714711:C:T	0	77714711	T	C
5	chr5:77715241:T:C	0	77715241	C	T
5	chr5:77716532:G:A	0	77716532	A	G
5	chr5:77716813:A:C	0	77716813	C	A
5	chr5:77717458:A:T	0	77717458	T	A
5	chr5:77718508:C:T	0	77718508	T	C
5	chr5:77718611:C:T	0	77718611	T	C
5	chr5:77719020:A:C	0	77719020	C	A
5	chr5:77721525:CAAT:C	0	77721525	C	CAAT
5	chr5:77721798:A:T	0	77721798	T	A
5	chr5:77722035:T:C	0	77722035	C	T
5	chr5:77722563:C:G	0	77722563	G	C
5	chr5:77722758:G:T	0	77722758	T	G
5	chr5:77724084:T:G	0	77724084	G	T
5	chr5:77726407:C:T	0	77726407	T	C
5	chr5:77726957:G:C	0	77726957	C	G
5	chr5:77727098:T:A	0	77727098	A	T
5	chr5:77727747:C:T	0	77727747	T	C
5	chr5:77728550:C:A	0	77728550	A	C
5	chr5:77728553:A:T	0	77728553	T	A
5	chr5:77729923:G:A	0	77729923	A	G
5	chr5:77729984:A:G	0	77729984	G	A
5	chr5:77730341:G:A	0	77730341	A	G
5	chr5:77730379:G:A	0	77730379	A	G
5	chr5:77730396:C:A	0	77730396	A	C
5	chr5:77730813:A:G	0	77730813	G	A
5	chr5:77731798:A:G	0	77731798	G	A
5	chr5:77732560:A:C	0	77732560	C	A
5	chr5:77733211:G:A	0	77733211	A	G
5	chr5:77733284:G:A	0	77733284	A	G
5	chr5:77734401:G:A	0	77734401	A	G
5	chr5:77734457:T:C	0	77734457	C	T
5	chr5:77734582:T:C	0	77734582	C	T
5	chr5:77734859:C:T	0	77734859	T	C
5	chr5:77734952:T:C	0	77734952	C	T
5	chr5:77735615:A:G	0	77735615	G	A
5	chr5:77735661:G:A	0	77735661	A	G
5	chr5:77737043:A:G	0	77737043	G	A
5	chr5:77737572:C:G	0	77737572	G	C
5	chr5:77737811:TTAAC:T	0	77737811	T	TTAAC
5	chr5:77738972:A:C	0	77738972	C	A
5	chr5:77739619:A:G	0	77739619	G	A
5	chr5:77739734:T:G	0	77739734	G	T
5	chr5:77741016:A:G	0	77741016	G	A
5	chr5:77741521:C:A	0	77741521	A	C
5	chr5:77741848:A:G	0	77741848	G	A
5	chr5:77743221:T:C	0	77743221	C	T
5	chr5:77745048:A:G	0	77745048	G	A
5	chr5:77746888:A:G	0	77746888	G	A
5	chr5:77747807:T:C	0	77747807	C	T
5	chr5:77748247:T:C	0	77748247	C	T
5	chr5:77748607:A:G	0	77748607	G	A
5	chr5:77749249:G:A	0	77749249	A	G
5	chr5:77749395:A:C	0	77749395	C	A
5	chr5:77749492:T:A	0	77749492	A	T
5	chr5:77750713:T:A	0	77750713	A	T
5	chr5:77751101:T:A	0	77751101	A	T
5	chr5:77751134:C:T	0	77751134	T	C
5	chr5:77751402:A:C	0	77751402	C	A
5	chr5:77751584:T:A	0	77751584	A	T
5	chr5:77751649:G:C	0	77751649	C	G
5	chr5:77753784:A:T	0	77753784	T	A
5	chr5:77753790:G:A	0	77753790	A	G
5	chr5:77755394:A:T	0	77755394	T	A
5	chr5:77755786:C:T	0	77755786	T	C
5	chr5:77755812:A:C	0	77755812	C	A
5	chr5:77756353:AC:A	0	77756353	A	AC
5	chr5:77756920:G:A	0	77756920	A	G
5	chr5:77757606:G:A	0	77757606	A	G
5	chr5:77757697:G:A	0	77757697	A	G
5	chr5:77757813:T:C	0	77757813	C	T
5	chr5:77757850:T:C	0	77757850	C	T
5	chr5:77758060:G:A	0	77758060	A	G
5	chr5:77758257:A:G	0	77758257	G	A
5	chr5:77758479:C:T	0	77758479	T	C
5	chr5:77758979:A:G	0	77758979	G	A
5	chr5:77759063:G:T	0	77759063	T	G
5	chr5:77759200:C:T	0	77759200	T	C
5	chr5:77759633:A:G	0	77759633	G	A
5	chr5:77759890:A:G	0	77759890	G	A
5	chr5:77760341:G:T	0	77760341	T	G
5	chr5:77760476:G:A	0	77760476	A	G
5	chr5:77760665:C:T	0	77760665	T	C
5	chr5:77760720:G:A	0	77760720	A	G
5	chr5:77761003:G:A	0	77761003	A	G
5	chr5:77761043:G:A	0	77761043	A	G
5	chr5:77761230:T:C	0	77761230	C	T
5	chr5:77761672:G:A	0	77761672	A	G
5	chr5:77761801:T:C	0	77761801	C	T
5	chr5:77762466:A:T	0	77762466	T	A
5	chr5:77762502:T:C	0	77762502	C	T
5	chr5:77762756:C:T	0	77762756	T	C
5	chr5:77763176:G:A	0	77763176	A	G
5	chr5:77763454:A:C	0	77763454	C	A
5	chr5:77763521:C:T	0	77763521	T	C
5	chr5:77763780:A:G	0	77763780	G	A
5	chr5:77764167:G:A	0	77764167	A	G
5	chr5:77764515:CTTTATT:C	0	77764515	C	CTTTATT
5	chr5:77764539:C:T	0	77764539	T	C
5	chr5:77764851:C:T	0	77764851	T	C
5	chr5:77765395:C:T	0	77765395	T	C
5	chr5:77765412:T:C	0	77765412	C	T
5	chr5:77765486:T:C	0	77765486	C	T
5	chr5:77765569:T:C	0	77765569	C	T
5	chr5:77766312:C:T	0	77766312	T	C
5	chr5:77767379:G:T	0	77767379	T	G
5	chr5:77768158:G:A	0	77768158	A	G
5	chr5:77768379:C:T	0	77768379	T	C
5	chr5:77768576:T:C	0	77768576	C	T
5	chr5:77770291:C:T	0	77770291	T	C
5	chr5:77770453:G:C	0	77770453	C	G
5	chr5:77770523:C:T	0	77770523	T	C
5	chr5:77771517:A:C	0	77771517	C	A
5	chr5:77771651:C:T	0	77771651	T	C
5	chr5:77771657:G:C	0	77771657	C	G
5	chr5:77771916:A:C	0	77771916	C	A
5	chr5:77773678:G:A	0	77773678	A	G
5	chr5:77773881:T:C	0	77773881	C	T
5	chr5:77774209:T:C	0	77774209	C	T
5	chr5:77774656:G:A	0	77774656	A	G
5	chr5:77774659:T:C	0	77774659	C	T
5	chr5:77775362:A:T	0	77775362	T	A
5	chr5:77776011:G:A	0	77776011	A	G
5	chr5:77777368:C:T	0	77777368	T	C
5	chr5:77778069:A:C	0	77778069	C	A
5	chr5:77778227:T:A	0	77778227	A	T
5	chr5:77778367:CTT:C	0	77778367	C	CTT
5	chr5:77778954:G:T	0	77778954	T	G
5	chr5:77779178:A:T	0	77779178	T	A
5	chr5:77779506:T:C	0	77779506	C	T
5	chr5:77780622:G:A	0	77780622	A	G
5	chr5:77781145:C:T	0	77781145	T	C
5	chr5:77781231:T:C	0	77781231	C	T
5	chr5:77781235:G:A	0	77781235	A	G
5	chr5:77781498:A:G	0	77781498	G	A
5	chr5:77781747:A:G	0	77781747	G	A
5	chr5:77781813:G:A	0	77781813	A	G
5	chr5:77782220:G:A	0	77782220	A	G
5	chr5:77783026:T:C	0	77783026	C	T
5	chr5:77783628:T:C	0	77783628	C	T
5	chr5:77784033:C:T	0	77784033	T	C
5	chr5:77784190:C:T	0	77784190	T	C
5	chr5:77784684:C:T	0	77784684	T	C
5	chr5:77784729:A:G	0	77784729	G	A
5	chr5:77784916:T:C	0	77784916	C	T
5	chr5:77784936:G:A	0	77784936	A	G
5	chr5:77784944:A:G	0	77784944	G	A
5	chr5:77785064:A:G	0	77785064	G	A
5	chr5:77785395:C:A	0	77785395	A	C
5	chr5:77785855:C:T	0	77785855	T	C
5	chr5:77785973:G:A	0	77785973	A	G
5	chr5:77786064:G:A	0	77786064	A	G
5	chr5:77786424:G:A	0	77786424	A	G
5	chr5:77787557:G:A	0	77787557	A	G
5	chr5:77787827:T:C	0	77787827	C	T
5	chr5:77787972:A:G	0	77787972	G	A
5	chr5:77788559:C:T	0	77788559	T	C
5	chr5:77788643:C:T	0	77788643	T	C
5	chr5:77788700:G:A	0	77788700	A	G
5	chr5:77789169:G:A	0	77789169	A	G
5	chr5:77789358:A:G	0	77789358	G	A
5	chr5:77789897:G:A	0	77789897	A	G
5	chr5:77790141:T:C	0	77790141	C	T
5	chr5:77791029:TACTTA:T	0	77791029	T	TACTTA
5	chr5:77791390:G:A	0	77791390	A	G
5	chr5:77791672:C:G	0	77791672	G	C
5	chr5:77792117:A:G	0	77792117	G	A
5	chr5:77792371:C:G	0	77792371	G	C
5	chr5:77792748:C:G	0	77792748	G	C
5	chr5:77792770:T:C	0	77792770	C	T
5	chr5:77793725:T:C	0	77793725	C	T
5	chr5:77793774:G:A	0	77793774	A	G
5	chr5:77794187:A:G	0	77794187	G	A
5	chr5:77794274:A:G	0	77794274	G	A
5	chr5:77794321:TA:T	0	77794321	T	TA
5	chr5:77794562:AC:A	0	77794562	A	AC
5	chr5:77795103:G:A	0	77795103	A	G
5	chr5:77795213:C:T	0	77795213	T	C
5	chr5:77798579:G:A	0	77798579	A	G
5	chr5:77798689:T:C	0	77798689	C	T
5	chr5:77798812:G:A	0	77798812	A	G
5	chr5:77799216:A:G	0	77799216	G	A
5	chr5:77799324:T:C	0	77799324	C	T
5	chr5:77799915:T:C	0	77799915	C	T
5	chr5:77800264:T:C	0	77800264	C	T
5	chr5:77800429:T:C	0	77800429	C	T
5	chr5:77800611:C:T	0	77800611	T	C
5	chr5:77800705:T:TTG	0	77800705	TTG	T
5	chr5:77801418:T:C	0	77801418	C	T
5	chr5:77801521:T:C	0	77801521	C	T
5	chr5:77801647:C:T	0	77801647	T	C
5	chr5:77802088:G:A	0	77802088	A	G
5	chr5:77802683:A:G	0	77802683	G	A
5	chr5:77803879:G:A	0	77803879	A	G
5	chr5:77803968:G:T	0	77803968	T	G
5	chr5:77804619:T:A	0	77804619	A	T
5	chr5:77804621:G:A	0	77804621	A	G
5	chr5:77804631:T:G	0	77804631	G	T
5	chr5:77805013:A:C	0	77805013	C	A
5	chr5:77805311:G:A	0	77805311	A	G
5	chr5:77805533:G:A	0	77805533	A	G
5	chr5:77805725:C:T	0	77805725	T	C
5	chr5:77806172:A:T	0	77806172	T	A
5	chr5:77806344:C:T	0	77806344	T	C
5	chr5:77806417:T:C	0	77806417	C	T
5	chr5:77807584:T:C	0	77807584	C	T
5	chr5:77807666:A:T	0	77807666	T	A
5	chr5:77808511:T:G	0	77808511	G	T
5	chr5:77808786:C:T	0	77808786	T	C
5	chr5:77809261:C:T	0	77809261	T	C
5	chr5:77809283:GA:G	0	77809283	G	GA
5	chr5:77809932:G:A	0	77809932	A	G
5	chr5:77811672:T:C	0	77811672	C	T
5	chr5:77812336:G:A	0	77812336	A	G
5	chr5:77812438:A:G	0	77812438	G	A
5	chr5:77812596:C:T	0	77812596	T	C
5	chr5:77812995:A:G	0	77812995	G	A
5	chr5:77813248:C:T	0	77813248	T	C
5	chr5:77813889:G:A	0	77813889	A	G
5	chr5:77814131:C:A	0	77814131	A	C
5	chr5:77814391:TC:T	0	77814391	T	TC
5	chr5:77814615:G:A	0	77814615	A	G
5	chr5:77815096:G:A	0	77815096	A	G
5	chr5:77815470:C:T	0	77815470	T	C
5	chr5:77816133:G:A	0	77816133	A	G
5	chr5:77816360:A:G	0	77816360	G	A
5	chr5:77817793:G:A	0	77817793	A	G
5	chr5:77818089:G:A	0	77818089	A	G
5	chr5:77818705:A:C	0	77818705	C	A
5	chr5:77818774:A:G	0	77818774	G	A
5	chr5:77819740:C:T	0	77819740	T	C
5	chr5:77819785:A:C	0	77819785	C	A
5	chr5:77820421:A:G	0	77820421	G	A
5	chr5:77820567:C:A	0	77820567	A	C
5	chr5:77820860:G:A	0	77820860	A	G
5	chr5:77821273:T:C	0	77821273	C	T
5	chr5:77821833:G:A	0	77821833	A	G
5	chr5:77821849:G:A	0	77821849	A	G
5	chr5:77821935:G:A	0	77821935	A	G
5	chr5:77821945:C:T	0	77821945	T	C
5	chr5:77822163:A:G	0	77822163	G	A
5	chr5:77822365:A:G	0	77822365	G	A
5	chr5:77822390:A:C	0	77822390	C	A
5	chr5:77822725:T:C	0	77822725	C	T
5	chr5:77822781:G:A	0	77822781	A	G
5	chr5:77823014:T:C	0	77823014	C	T
5	chr5:77823084:C:T	0	77823084	T	C
5	chr5:77824234:C:T	0	77824234	T	C
5	chr5:77824545:A:G	0	77824545	G	A
5	chr5:77824644:C:T	0	77824644	T	C
5	chr5:77825128:C:T	0	77825128	T	C
5	chr5:77825260:C:A	0	77825260	A	C
5	chr5:77826146:T:G	0	77826146	G	T
5	chr5:77826291:A:T	0	77826291	T	A
5	chr5:77826416:G:T	0	77826416	T	G
5	chr5:77826527:A:C	0	77826527	C	A
5	chr5:77826664:G:A	0	77826664	A	G
5	chr5:77826822:A:AT	0	77826822	AT	A
5	chr5:77826848:G:A	0	77826848	A	G
5	chr5:77826888:T:G	0	77826888	G	T
5	chr5:77827022:A:G	0	77827022	G	A
5	chr5:77827032:A:G	0	77827032	G	A
5	chr5:77827199:A:T	0	77827199	T	A
5	chr5:77827774:G:C	0	77827774	C	G
5	chr5:77827890:TA:T	0	77827890	T	TA
5	chr5:77827982:G:A	0	77827982	A	G
5	chr5:77828169:G:A	0	77828169	A	G
5	chr5:77828745:C:T	0	77828745	T	C
5	chr5:77829249:T:C	0	77829249	C	T
5	chr5:77829722:G:A	0	77829722	A	G
5	chr5:77830080:A:G	0	77830080	G	A
5	chr5:77830170:T:C	0	77830170	C	T
5	chr5:77830360:T:G	0	77830360	G	T
5	chr5:77831340:C:T	0	77831340	T	C
5	chr5:77831958:G:A	0	77831958	A	G
5	chr5:77831985:G:A	0	77831985	A	G
5	chr5:77832830:C:T	0	77832830	T	C
5	chr5:77832880:T:C	0	77832880	C	T
5	chr5:77833160:C:G	0	77833160	G	C
5	chr5:77833676:T:G	0	77833676	G	T
5	chr5:77834172:C:T	0	77834172	T	C
5	chr5:77835275:A:G	0	77835275	G	A
5	chr5:77835346:G:A	0	77835346	A	G
5	chr5:77836702:A:C	0	77836702	C	A
5	chr5:77837830:A:G	0	77837830	G	A
5	chr5:77837944:A:G	0	77837944	G	A
5	chr5:77838765:A:G	0	77838765	G	A
5	chr5:77838788:A:G	0	77838788	G	A
5	chr5:77839018:A:G	0	77839018	G	A
5	chr5:77839300:C:T	0	77839300	T	C
5	chr5:77840080:T:A	0	77840080	A	T
5	chr5:77840688:TA:T	0	77840688	T	TA
5	chr5:77840765:G:A	0	77840765	A	G
5	chr5:77841025:G:A	0	77841025	A	G
5	chr5:77842160:A:G	0	77842160	G	A
5	chr5:77843097:G:C	0	77843097	C	G
5	chr5:77843357:A:C	0	77843357	C	A
5	chr5:77843412:T:C	0	77843412	C	T
5	chr5:77844830:C:T	0	77844830	T	C
5	chr5:77846194:C:T	0	77846194	T	C
5	chr5:77846295:G:T	0	77846295	T	G
5	chr5:77846657:G:A	0	77846657	A	G
5	chr5:77846963:C:CT	0	77846963	CT	C
5	chr5:77846965:G:T	0	77846965	T	G
5	chr5:77847005:G:A	0	77847005	A	G
5	chr5:77847314:C:T	0	77847314	T	C
5	chr5:77848242:A:G	0	77848242	G	A
5	chr5:77848363:T:C	0	77848363	C	T
5	chr5:77848450:T:C	0	77848450	C	T
5	chr5:77849157:C:T	0	77849157	T	C
5	chr5:77849385:T:C	0	77849385	C	T
5	chr5:77849675:C:G	0	77849675	G	C
5	chr5:77849916:T:C	0	77849916	C	T
5	chr5:77850401:T:C	0	77850401	C	T
5	chr5:77850410:GCAAA:G	0	77850410	G	GCAAA
5	chr5:77851157:C:G	0	77851157	G	C
5	chr5:77851636:G:T	0	77851636	T	G
5	chr5:77851893:G:A	0	77851893	A	G
5	chr5:77851963:A:G	0	77851963	G	A
5	chr5:77852039:C:T	0	77852039	T	C
5	chr5:77852208:CAA:C	0	77852208	C	CAA
5	chr5:77852749:T:G	0	77852749	G	T
5	chr5:77853168:A:C	0	77853168	C	A
5	chr5:77853594:A:G	0	77853594	G	A
5	chr5:77854413:A:G	0	77854413	G	A
5	chr5:77854861:A:G	0	77854861	G	A
5	chr5:77854873:ATCTG:A	0	77854873	A	ATCTG
5	chr5:77854885:CA:C	0	77854885	C	CA
5	chr5:77854888:A:T	0	77854888	T	A
5	chr5:77854891:GT:G	0	77854891	G	GT
5	chr5:77855185:G:A	0	77855185	A	G
5	chr5:77855216:A:G	0	77855216	G	A
5	chr5:77855465:G:A	0	77855465	A	G
5	chr5:77855589:T:C	0	77855589	C	T
5	chr5:77856100:C:T	0	77856100	T	C
5	chr5:77856336:T:C	0	77856336	C	T
5	chr5:77856407:A:G	0	77856407	G	A
5	chr5:77856993:C:G	0	77856993	G	C
5	chr5:77857927:T:C	0	77857927	C	T
5	chr5:77858591:T:C	0	77858591	C	T
5	chr5:77858623:G:C	0	77858623	C	G
5	chr5:77859453:G:A	0	77859453	A	G
5	chr5:77859502:A:C	0	77859502	C	A
5	chr5:77859545:A:C	0	77859545	C	A
5	chr5:77859573:GT:G	0	77859573	G	GT
5	chr5:77859687:G:A	0	77859687	A	G
5	chr5:77859754:T:G	0	77859754	G	T
5	chr5:77859834:T:A	0	77859834	A	T
5	chr5:77860068:G:A	0	77860068	A	G
5	chr5:77860255:GATA:G	0	77860255	G	GATA
5	chr5:77860401:T:A	0	77860401	A	T
5	chr5:77860484:A:T	0	77860484	T	A
5	chr5:77860568:C:T	0	77860568	T	C
5	chr5:77860745:T:A	0	77860745	A	T
5	chr5:77860910:T:G	0	77860910	G	T
5	chr5:77861341:G:T	0	77861341	T	G
5	chr5:77861618:C:T	0	77861618	T	C
5	chr5:77861668:C:T	0	77861668	T	C
5	chr5:77861783:A:G	0	77861783	G	A
5	chr5:77862196:TCCATCC:T	0	77862196	T	TCCATCC
5	chr5:77862405:T:C	0	77862405	C	T
5	chr5:77862986:T:A	0	77862986	A	T
5	chr5:77863572:G:A	0	77863572	A	G
5	chr5:77864485:G:C	0	77864485	C	G
5	chr5:77864782:CA:C	0	77864782	C	CA
5	chr5:77865234:T:C	0	77865234	C	T
5	chr5:77866106:A:G	0	77866106	G	A
5	chr5:77866552:C:T	0	77866552	T	C
5	chr5:77866625:C:T	0	77866625	T	C
5	chr5:77867013:C:T	0	77867013	T	C
5	chr5:77867121:C:T	0	77867121	T	C
5	chr5:77867136:G:A	0	77867136	A	G
5	chr5:77867397:T:C	0	77867397	C	T
5	chr5:77867589:T:C	0	77867589	C	T
5	chr5:77867603:T:C	0	77867603	C	T
5	chr5:77867814:G:GT	0	77867814	GT	G
5	chr5:77868362:G:A	0	77868362	A	G
5	chr5:77868604:A:G	0	77868604	G	A
5	chr5:77869113:G:A	0	77869113	A	G
5	chr5:77869606:A:G	0	77869606	G	A
5	chr5:77869637:A:G	0	77869637	G	A
5	chr5:77869670:A:T	0	77869670	T	A
5	chr5:77870326:A:G	0	77870326	G	A
5	chr5:77870619:A:G	0	77870619	G	A
5	chr5:77870641:A:G	0	77870641	G	A
5	chr5:77870665:T:C	0	77870665	C	T
5	chr5:77870757:T:C	0	77870757	C	T
5	chr5:77871024:G:A	0	77871024	A	G
5	chr5:77872266:G:A	0	77872266	A	G
5	chr5:77872321:G:A	0	77872321	A	G
5	chr5:77873382:T:C	0	77873382	C	T
5	chr5:77874073:T:C	0	77874073	C	T
5	chr5:77874596:A:G	0	77874596	G	A
5	chr5:77874606:C:T	0	77874606	T	C
5	chr5:77874760:G:A	0	77874760	A	G
5	chr5:77874839:G:A	0	77874839	A	G
5	chr5:77874926:T:C	0	77874926	C	T
5	chr5:77876332:G:A	0	77876332	A	G
5	chr5:77876548:T:G	0	77876548	G	T
5	chr5:77877051:A:G	0	77877051	G	A
5	chr5:77877678:C:A	0	77877678	A	C
5	chr5:77877698:G:A	0	77877698	A	G
5	chr5:77878109:C:T	0	77878109	T	C
5	chr5:77879382:G:A	0	77879382	A	G
5	chr5:77879504:T:C	0	77879504	C	T
5	chr5:77879754:C:T	0	77879754	T	C
5	chr5:77879781:G:A	0	77879781	A	G
5	chr5:77881374:C:A	0	77881374	A	C
5	chr5:77882157:G:A	0	77882157	A	G
5	chr5:77883065:T:C	0	77883065	C	T
5	chr5:77883113:CT:C	0	77883113	C	CT
5	chr5:77883833:G:A	0	77883833	A	G
5	chr5:77884024:T:C	0	77884024	C	T
5	chr5:77884175:A:G	0	77884175	G	A
5	chr5:77884520:G:T	0	77884520	T	G
5	chr5:77884874:G:A	0	77884874	A	G
5	chr5:77885038:C:T	0	77885038	T	C
5	chr5:77885252:G:C	0	77885252	C	G
5	chr5:77886629:T:C	0	77886629	C	T
5	chr5:77886831:T:C	0	77886831	C	T
5	chr5:77887263:A:G	0	77887263	G	A
5	chr5:77887434:A:G	0	77887434	G	A
5	chr5:77887790:A:G	0	77887790	G	A
5	chr5:77890345:C:A	0	77890345	A	C
5	chr5:77891652:A:G	0	77891652	G	A
5	chr5:77892391:A:G	0	77892391	G	A
5	chr5:77892467:A:G	0	77892467	G	A
5	chr5:77893051:C:T	0	77893051	T	C
5	chr5:77893053:C:T	0	77893053	T	C
5	chr5:77894106:C:A	0	77894106	A	C
5	chr5:77895056:T:C	0	77895056	C	T
5	chr5:77895858:G:T	0	77895858	T	G
5	chr5:77897121:A:G	0	77897121	G	A
5	chr5:77898734:C:T	0	77898734	T	C
5	chr5:77899225:T:C	0	77899225	C	T
5	chr5:77900467:A:G	0	77900467	G	A
5	chr5:77903565:C:G	0	77903565	G	C
5	chr5:77904536:T:A	0	77904536	A	T
5	chr5:77904932:T:C	0	77904932	C	T
5	chr5:77905044:T:C	0	77905044	C	T
5	chr5:77905815:C:T	0	77905815	T	C
5	chr5:77906014:C:T	0	77906014	T	C
5	chr5:77906187:C:T	0	77906187	T	C
5	chr5:77906736:A:G	0	77906736	G	A
5	chr5:77908750:A:G	0	77908750	G	A
5	chr5:77909252:T:C	0	77909252	C	T
5	chr5:77909425:G:A	0	77909425	A	G
5	chr5:77910020:C:T	0	77910020	T	C
5	chr5:77910165:A:G	0	77910165	G	A
5	chr5:77910820:T:C	0	77910820	C	T
5	chr5:77911470:T:C	0	77911470	C	T
5	chr5:77911729:G:A	0	77911729	A	G
5	chr5:77911745:A:G	0	77911745	G	A
5	chr5:77911998:C:T	0	77911998	T	C
5	chr5:77912325:A:G	0	77912325	G	A
5	chr5:77912565:A:C	0	77912565	C	A
5	chr5:77912854:C:T	0	77912854	T	C
5	chr5:77913525:C:T	0	77913525	T	C
5	chr5:77913640:T:C	0	77913640	C	T
5	chr5:77913685:A:T	0	77913685	T	A
5	chr5:77914385:G:A	0	77914385	A	G
5	chr5:77914597:C:G	0	77914597	G	C
5	chr5:77915056:G:A	0	77915056	A	G
5	chr5:77915195:A:G	0	77915195	G	A
5	chr5:77916208:A:G	0	77916208	G	A
5	chr5:77916304:G:A	0	77916304	A	G
5	chr5:77916552:G:T	0	77916552	T	G
5	chr5:77916629:G:T	0	77916629	T	G
5	chr5:77917732:A:T	0	77917732	T	A
5	chr5:77918447:T:G	0	77918447	G	T
5	chr5:77918473:C:A	0	77918473	A	C
5	chr5:77918891:A:G	0	77918891	G	A
5	chr5:77919336:T:C	0	77919336	C	T
5	chr5:77919861:CA:C	0	77919861	C	CA
5	chr5:77919866:T:C	0	77919866	C	T
5	chr5:77920732:C:T	0	77920732	T	C
5	chr5:77921156:A:G	0	77921156	G	A
5	chr5:77921449:G:A	0	77921449	A	G
5	chr5:77922070:T:A	0	77922070	A	T
5	chr5:77922488:C:G	0	77922488	G	C
5	chr5:77922520:C:T	0	77922520	T	C
5	chr5:77922664:C:A	0	77922664	A	C
5	chr5:77922751:AACTGGG:A	0	77922751	A	AACTGGG
5	chr5:77922924:A:G	0	77922924	G	A
5	chr5:77922986:T:C	0	77922986	C	T
5	chr5:77923157:T:C	0	77923157	C	T
5	chr5:77923158:C:T	0	77923158	T	C
5	chr5:77923307:T:C	0	77923307	C	T
5	chr5:77923598:ACT:A	0	77923598	A	ACT
5	chr5:77924061:C:T	0	77924061	T	C
5	chr5:77924463:T:C	0	77924463	C	T
5	chr5:77924668:T:C	0	77924668	C	T
5	chr5:77925495:C:T	0	77925495	T	C
5	chr5:77925878:C:A	0	77925878	A	C
5	chr5:77926387:G:A	0	77926387	A	G
5	chr5:77927315:A:G	0	77927315	G	A
5	chr5:77927422:C:T	0	77927422	T	C
5	chr5:77927758:C:T	0	77927758	T	C
5	chr5:77928137:T:A	0	77928137	A	T
5	chr5:77928390:G:A	0	77928390	A	G
5	chr5:77928842:T:C	0	77928842	C	T
5	chr5:77928948:A:G	0	77928948	G	A
5	chr5:77929002:T:C	0	77929002	C	T
5	chr5:77929165:G:A	0	77929165	A	G
5	chr5:77929383:G:T	0	77929383	T	G
5	chr5:77929428:C:A	0	77929428	A	C
5	chr5:77929788:G:GT	0	77929788	GT	G
5	chr5:77930261:T:C	0	77930261	C	T
5	chr5:77931226:A:G	0	77931226	G	A
5	chr5:77932646:A:G	0	77932646	G	A
5	chr5:77933183:C:T	0	77933183	T	C
5	chr5:77934658:C:T	0	77934658	T	C
5	chr5:77934962:C:A	0	77934962	A	C
5	chr5:77935419:T:C	0	77935419	C	T
5	chr5:77935580:C:T	0	77935580	T	C
5	chr5:77936674:C:T	0	77936674	T	C
5	chr5:77937248:C:T	0	77937248	T	C
5	chr5:77938150:G:A	0	77938150	A	G
5	chr5:77938184:G:A	0	77938184	A	G
5	chr5:77939186:T:C	0	77939186	C	T
5	chr5:77941903:T:A	0	77941903	A	T
5	chr5:77942676:C:T	0	77942676	T	C
5	chr5:77943028:A:G	0	77943028	G	A
5	chr5:77943422:T:C	0	77943422	C	T
5	chr5:77943859:C:T	0	77943859	T	C
5	chr5:77944096:A:C	0	77944096	C	A
5	chr5:77944143:T:C	0	77944143	C	T
5	chr5:77944336:G:A	0	77944336	A	G
5	chr5:77944379:A:C	0	77944379	C	A
5	chr5:77945574:A:G	0	77945574	G	A
5	chr5:77945590:T:C	0	77945590	C	T
5	chr5:77947456:C:G	0	77947456	G	C
5	chr5:77948074:C:T	0	77948074	T	C
5	chr5:77948765:C:T	0	77948765	T	C
5	chr5:77948972:T:C	0	77948972	C	T
5	chr5:77949982:C:T	0	77949982	T	C
5	chr5:77950074:A:G	0	77950074	G	A
5	chr5:77950637:C:A	0	77950637	A	C
5	chr5:77950981:C:A	0	77950981	A	C
5	chr5:77951331:C:G	0	77951331	G	C
5	chr5:77951645:G:A	0	77951645	A	G
5	chr5:77951931:T:C	0	77951931	C	T
5	chr5:77952282:A:G	0	77952282	G	A
5	chr5:77952405:C:T	0	77952405	T	C
5	chr5:77952706:C:G	0	77952706	G	C
5	chr5:77952733:T:C	0	77952733	C	T
5	chr5:77952870:A:G	0	77952870	G	A
5	chr5:77953600:A:G	0	77953600	G	A
5	chr5:77953965:A:G	0	77953965	G	A
5	chr5:77954077:T:TG	0	77954077	TG	T
5	chr5:77954667:G:C	0	77954667	C	G
5	chr5:77954827:T:A	0	77954827	A	T
5	chr5:77954931:G:T	0	77954931	T	G
5	chr5:77954949:C:T	0	77954949	T	C
5	chr5:77955688:T:C	0	77955688	C	T
5	chr5:77955745:A:C	0	77955745	C	A
5	chr5:77955746:C:T	0	77955746	T	C
5	chr5:77955778:C:T	0	77955778	T	C
5	chr5:77955964:A:G	0	77955964	G	A
5	chr5:77956188:C:T	0	77956188	T	C
5	chr5:77956282:A:T	0	77956282	T	A
5	chr5:77956624:A:C	0	77956624	C	A
5	chr5:77957096:A:T	0	77957096	T	A
5	chr5:77957110:T:C	0	77957110	C	T
5	chr5:77957302:A:G	0	77957302	G	A
5	chr5:77957338:G:A	0	77957338	A	G
5	chr5:77957533:C:A	0	77957533	A	C
5	chr5:77957538:A:C	0	77957538	C	A
5	chr5:77958071:C:G	0	77958071	G	C
5	chr5:77958837:G:C	0	77958837	C	G
5	chr5:77959047:T:C	0	77959047	C	T
5	chr5:77959055:G:A	0	77959055	A	G
5	chr5:77959185:A:C	0	77959185	C	A
5	chr5:77959443:T:A	0	77959443	A	T
5	chr5:77959643:A:G	0	77959643	G	A
5	chr5:77960048:A:G	0	77960048	G	A
5	chr5:77960369:C:T	0	77960369	T	C
5	chr5:77960437:T:C	0	77960437	C	T
5	chr5:77960787:T:G	0	77960787	G	T
5	chr5:77960883:C:T	0	77960883	T	C
5	chr5:77961090:A:C	0	77961090	C	A
5	chr5:77961139:T:G	0	77961139	G	T
5	chr5:77961543:A:ATTAC	0	77961543	ATTAC	A
5	chr5:77961619:AT:A	0	77961619	A	AT
5	chr5:77961817:C:T	0	77961817	T	C
5	chr5:77961884:A:G	0	77961884	G	A
5	chr5:77962502:T:C	0	77962502	C	T
5	chr5:77962708:T:C	0	77962708	C	T
5	chr5:77962992:T:C	0	77962992	C	T
5	chr5:77963191:C:T	0	77963191	T	C
5	chr5:77963581:C:G	0	77963581	G	C
5	chr5:77964031:T:C	0	77964031	C	T
5	chr5:77964772:C:A	0	77964772	A	C
5	chr5:77964879:G:A	0	77964879	A	G
5	chr5:77965849:A:G	0	77965849	G	A
5	chr5:77965910:C:T	0	77965910	T	C
5	chr5:77966138:T:C	0	77966138	C	T
5	chr5:77966458:C:T	0	77966458	T	C
5	chr5:77966581:G:A	0	77966581	A	G
5	chr5:77966739:T:C	0	77966739	C	T
5	chr5:77966758:G:A	0	77966758	A	G
5	chr5:77967016:T:C	0	77967016	C	T
5	chr5:77967177:G:A	0	77967177	A	G
5	chr5:77967375:C:CT	0	77967375	CT	C
5	chr5:77968672:C:A	0	77968672	A	C
5	chr5:77969119:C:T	0	77969119	T	C
5	chr5:77969403:A:G	0	77969403	G	A
5	chr5:77969974:G:A	0	77969974	A	G
5	chr5:77970465:A:G	0	77970465	G	A
5	chr5:77970617:G:A	0	77970617	A	G
5	chr5:77970868:G:A	0	77970868	A	G
5	chr5:77971444:G:A	0	77971444	A	G
5	chr5:77971914:T:C	0	77971914	C	T
5	chr5:77972154:A:G	0	77972154	G	A
5	chr5:77972809:C:T	0	77972809	T	C
5	chr5:77974020:CTAG:C	0	77974020	C	CTAG
5	chr5:77974216:T:C	0	77974216	C	T
5	chr5:77974365:G:C	0	77974365	C	G
5	chr5:77974991:C:A	0	77974991	A	C
5	chr5:77976235:C:A	0	77976235	A	C
5	chr5:77977102:C:T	0	77977102	T	C
5	chr5:77977430:A:G	0	77977430	G	A
5	chr5:77978207:A:G	0	77978207	G	A
5	chr5:77978327:C:G	0	77978327	G	C
5	chr5:77978688:T:C	0	77978688	C	T
5	chr5:77979107:A:G	0	77979107	G	A
5	chr5:77979494:G:A	0	77979494	A	G
5	chr5:77979949:C:T	0	77979949	T	C
5	chr5:77980580:T:C	0	77980580	C	T
5	chr5:77981513:G:A	0	77981513	A	G
5	chr5:77982346:G:A	0	77982346	A	G
5	chr5:77983263:A:G	0	77983263	G	A
5	chr5:77983323:C:G	0	77983323	G	C
5	chr5:77985454:A:G	0	77985454	G	A
5	chr5:77986697:T:G	0	77986697	G	T
5	chr5:77986859:A:G	0	77986859	G	A
5	chr5:77986870:A:C	0	77986870	C	A
5	chr5:77988965:A:G	0	77988965	G	A
5	chr5:77989573:A:G	0	77989573	G	A
5	chr5:77991002:C:T	0	77991002	T	C
5	chr5:77991737:A:T	0	77991737	T	A
5	chr5:77991991:G:A	0	77991991	A	G
5	chr5:77993924:A:G	0	77993924	G	A
5	chr5:77995066:C:T	0	77995066	T	C
5	chr5:77995921:A:G	0	77995921	G	A
5	chr5:77996116:G:A	0	77996116	A	G
5	chr5:77996890:T:C	0	77996890	C	T
5	chr5:77996978:C:A	0	77996978	A	C
5	chr5:77997018:T:A	0	77997018	A	T
5	chr5:77997044:A:G	0	77997044	G	A
5	chr5:77998929:T:G	0	77998929	G	T
5	chr5:77999136:G:GC	0	77999136	GC	G
5	chr5:77999397:A:G	0	77999397	G	A
5	chr5:78000457:G:A	0	78000457	A	G
5	chr5:78000601:TAATA:T	0	78000601	T	TAATA
5	chr5:78001947:T:C	0	78001947	C	T
5	chr5:78005311:C:T	0	78005311	T	C
5	chr5:78008337:T:C	0	78008337	C	T
5	chr5:78010566:C:T	0	78010566	T	C
5	chr5:78011091:TG:T	0	78011091	T	TG
5	chr5:78013886:G:A	0	78013886	A	G
5	chr5:78016198:GA:G	0	78016198	G	GA
5	chr5:78017915:A:G	0	78017915	G	A
5	chr5:78018459:TTTTA:T	0	78018459	T	TTTTA
5	chr5:78018488:AC:A	0	78018488	A	AC
5	chr5:78018762:G:A	0	78018762	A	G
5	chr5:78020999:T:C	0	78020999	C	T
5	chr5:78022819:G:C	0	78022819	C	G
5	chr5:78023011:T:C	0	78023011	C	T
5	chr5:78023623:T:A	0	78023623	A	T
5	chr5:78023707:C:T	0	78023707	T	C
5	chr5:78025159:A:G	0	78025159	G	A
5	chr5:78026617:T:C	0	78026617	C	T
5	chr5:78027198:C:T	0	78027198	T	C
5	chr5:78027434:C:T	0	78027434	T	C
5	chr5:78028220:T:TG	0	78028220	TG	T
5	chr5:78028385:A:T	0	78028385	T	A
5	chr5:78032312:A:G	0	78032312	G	A
5	chr5:78033703:T:A	0	78033703	A	T
5	chr5:78034672:A:G	0	78034672	G	A
5	chr5:78035778:C:T	0	78035778	T	C
5	chr5:78036446:A:G	0	78036446	G	A
5	chr5:78039885:G:A	0	78039885	A	G
5	chr5:78040752:C:A	0	78040752	A	C
5	chr5:78046716:A:T	0	78046716	T	A
5	chr5:78048115:T:C	0	78048115	C	T
5	chr5:78050187:C:T	0	78050187	T	C
5	chr5:78050844:T:C	0	78050844	C	T
5	chr5:78051116:C:T	0	78051116	T	C
5	chr5:78052096:C:G	0	78052096	G	C
5	chr5:78053891:A:C	0	78053891	C	A
5	chr5:78053980:T:C	0	78053980	C	T
5	chr5:78054717:T:C	0	78054717	C	T
5	chr5:78055692:T:C	0	78055692	C	T
5	chr5:78055735:G:A	0	78055735	A	G
5	chr5:78056004:T:C	0	78056004	C	T
5	chr5:78056309:C:T	0	78056309	T	C
5	chr5:78056502:G:A	0	78056502	A	G
5	chr5:78057026:T:C	0	78057026	C	T
5	chr5:78057183:G:A	0	78057183	A	G
5	chr5:78057301:G:A	0	78057301	A	G
5	chr5:78057325:C:A	0	78057325	A	C
5	chr5:78057343:C:T	0	78057343	T	C
5	chr5:78058425:G:A	0	78058425	A	G
5	chr5:78058432:G:A	0	78058432	A	G
5	chr5:78059555:A:ACTCAGCTTT	0	78059555	ACTCAGCTTT	A
5	chr5:78061271:A:AT	0	78061271	AT	A
5	chr5:78061758:G:T	0	78061758	T	G
5	chr5:78063264:G:A	0	78063264	A	G
5	chr5:78065689:A:G	0	78065689	G	A
5	chr5:78069532:T:C	0	78069532	C	T
5	chr5:78069908:G:A	0	78069908	A	G
5	chr5:78070065:A:G	0	78070065	G	A
5	chr5:78070888:G:A	0	78070888	A	G
5	chr5:78071401:C:T	0	78071401	T	C
5	chr5:78071941:C:A	0	78071941	A	C
5	chr5:78072189:C:G	0	78072189	G	C
5	chr5:78073149:T:C	0	78073149	C	T
5	chr5:78075123:G:C	0	78075123	C	G
5	chr5:78077028:C:T	0	78077028	T	C
5	chr5:78077683:G:GC	0	78077683	GC	G
5	chr5:78078224:T:C	0	78078224	C	T
5	chr5:78079102:C:T	0	78079102	T	C
5	chr5:78079509:C:A	0	78079509	A	C
5	chr5:78080407:C:T	0	78080407	T	C
5	chr5:78083053:C:T	0	78083053	T	C
5	chr5:78084270:C:T	0	78084270	T	C
5	chr5:78084343:T:C	0	78084343	C	T
5	chr5:78084899:G:T	0	78084899	T	G
5	chr5:78085613:A:T	0	78085613	T	A
5	chr5:78085699:A:T	0	78085699	T	A
5	chr5:78086407:A:G	0	78086407	G	A
5	chr5:78086752:T:C	0	78086752	C	T
5	chr5:78089857:C:T	0	78089857	T	C
5	chr5:78091076:A:G	0	78091076	G	A
5	chr5:78091167:G:A	0	78091167	A	G
5	chr5:78091615:A:G	0	78091615	G	A
5	chr5:78092032:T:G	0	78092032	G	T
5	chr5:78092582:G:A	0	78092582	A	G
5	chr5:78093389:G:A	0	78093389	A	G
5	chr5:78093751:T:C	0	78093751	C	T
5	chr5:78094149:G:A	0	78094149	A	G
5	chr5:78094670:C:T	0	78094670	T	C
5	chr5:78096222:G:A	0	78096222	A	G
5	chr5:78096293:A:G	0	78096293	G	A
5	chr5:78096351:T:C	0	78096351	C	T
5	chr5:78096380:A:G	0	78096380	G	A
5	chr5:78096403:T:C	0	78096403	C	T
5	chr5:78096676:G:A	0	78096676	A	G
5	chr5:78098693:T:C	0	78098693	C	T
5	chr5:78099157:T:A	0	78099157	A	T
5	chr5:78099760:G:A	0	78099760	A	G
5	chr5:78101788:T:A	0	78101788	A	T
5	chr5:78102805:G:A	0	78102805	A	G
5	chr5:78103226:G:A	0	78103226	A	G
5	chr5:78105263:AGTGGACTAACAAC:A	0	78105263	A	AGTGGACTAACAAC
5	chr5:78105328:G:A	0	78105328	A	G
5	chr5:78106733:C:T	0	78106733	T	C
5	chr5:78107897:G:A	0	78107897	A	G
5	chr5:78109329:C:T	0	78109329	T	C
5	chr5:78113018:A:C	0	78113018	C	A
5	chr5:78116244:C:T	0	78116244	T	C
5	chr5:78117030:T:C	0	78117030	C	T
5	chr5:78118372:A:T	0	78118372	T	A
5	chr5:78119254:G:A	0	78119254	A	G
5	chr5:78119356:C:T	0	78119356	T	C
5	chr5:78119921:C:T	0	78119921	T	C
5	chr5:78120042:G:T	0	78120042	T	G
5	chr5:78120466:C:T	0	78120466	T	C
5	chr5:78120721:T:G	0	78120721	G	T
5	chr5:78120722:A:G	0	78120722	G	A
5	chr5:78121160:C:A	0	78121160	A	C
5	chr5:78121442:T:C	0	78121442	C	T
5	chr5:78121443:G:A	0	78121443	A	G
5	chr5:78122430:T:C	0	78122430	C	T
5	chr5:78122784:T:C	0	78122784	C	T
5	chr5:78123091:C:T	0	78123091	T	C
5	chr5:78123273:G:A	0	78123273	A	G
5	chr5:78123610:C:A	0	78123610	A	C
5	chr5:78124151:G:C	0	78124151	C	G
5	chr5:78124306:AC:A	0	78124306	A	AC
5	chr5:78124682:A:C	0	78124682	C	A
5	chr5:78124788:T:C	0	78124788	C	T
5	chr5:78126559:A:G	0	78126559	G	A
5	chr5:78128238:G:C	0	78128238	C	G
5	chr5:78129012:C:T	0	78129012	T	C
5	chr5:78129275:G:A	0	78129275	A	G
5	chr5:78129963:A:T	0	78129963	T	A
5	chr5:78130259:G:A	0	78130259	A	G
5	chr5:78132429:A:G	0	78132429	G	A
5	chr5:78134007:C:T	0	78134007	T	C
5	chr5:78134602:G:A	0	78134602	A	G
5	chr5:78135948:G:C	0	78135948	C	G
5	chr5:78136062:A:G	0	78136062	G	A
5	chr5:78136700:G:A	0	78136700	A	G
5	chr5:78138865:T:G	0	78138865	G	T
5	chr5:78139239:T:C	0	78139239	C	T
5	chr5:78140145:C:T	0	78140145	T	C
5	chr5:78140300:G:A	0	78140300	A	G
5	chr5:78140611:C:T	0	78140611	T	C
5	chr5:78141447:A:T	0	78141447	T	A
5	chr5:78141467:C:T	0	78141467	T	C
5	chr5:78142044:T:C	0	78142044	C	T
5	chr5:78142638:TAA:T	0	78142638	T	TAA
5	chr5:78142771:C:G	0	78142771	G	C
5	chr5:78142862:C:T	0	78142862	T	C
5	chr5:78143777:G:A	0	78143777	A	G
5	chr5:78143808:G:A	0	78143808	A	G
5	chr5:78143912:A:C	0	78143912	C	A
5	chr5:78143986:C:T	0	78143986	T	C
5	chr5:78144372:G:C	0	78144372	C	G
5	chr5:78144821:T:C	0	78144821	C	T
5	chr5:78145135:G:A	0	78145135	A	G
5	chr5:78145475:C:A	0	78145475	A	C
5	chr5:78145623:T:C	0	78145623	C	T
5	chr5:78146743:T:C	0	78146743	C	T
5	chr5:78146967:A:C	0	78146967	C	A
5	chr5:78147553:T:A	0	78147553	A	T
5	chr5:78148269:G:A	0	78148269	A	G
5	chr5:78148434:T:G	0	78148434	G	T
5	chr5:78148457:G:A	0	78148457	A	G
5	chr5:78148525:C:A	0	78148525	A	C
5	chr5:78148751:T:C	0	78148751	C	T
5	chr5:78150552:G:GAAGT	0	78150552	GAAGT	G
5	chr5:78150955:G:C	0	78150955	C	G
5	chr5:78155004:G:C	0	78155004	C	G
5	chr5:78155682:A:G	0	78155682	G	A
5	chr5:78157806:A:G	0	78157806	G	A
5	chr5:78158028:T:C	0	78158028	C	T
5	chr5:78158490:GCTAA:G	0	78158490	G	GCTAA
5	chr5:78158596:A:C	0	78158596	C	A
5	chr5:78159614:G:C	0	78159614	C	G
5	chr5:78159741:C:T	0	78159741	T	C
5	chr5:78160030:T:C	0	78160030	C	T
5	chr5:78160257:G:A	0	78160257	A	G
5	chr5:78161871:T:C	0	78161871	C	T
5	chr5:78162326:T:G	0	78162326	G	T
5	chr5:78163278:C:A	0	78163278	A	C
5	chr5:78164637:G:C	0	78164637	C	G
5	chr5:78165484:AGTT:A	0	78165484	A	AGTT
5	chr5:78165742:A:G	0	78165742	G	A
5	chr5:78167942:G:A	0	78167942	A	G
5	chr5:78168720:G:A	0	78168720	A	G
5	chr5:78169253:ATG:A	0	78169253	A	ATG
5	chr5:78169278:C:T	0	78169278	T	C
5	chr5:78170175:C:G	0	78170175	G	C
5	chr5:78170831:C:G	0	78170831	G	C
5	chr5:78171724:C:T	0	78171724	T	C
5	chr5:78172843:C:T	0	78172843	T	C
5	chr5:78173203:T:C	0	78173203	C	T
5	chr5:78174730:A:G	0	78174730	G	A
5	chr5:78175279:A:G	0	78175279	G	A
5	chr5:78176609:T:C	0	78176609	C	T
5	chr5:78177341:A:G	0	78177341	G	A
5	chr5:78177595:T:C	0	78177595	C	T
5	chr5:78179354:T:C	0	78179354	C	T
5	chr5:78180465:A:G	0	78180465	G	A
5	chr5:78182157:C:T	0	78182157	T	C
5	chr5:78183857:A:C	0	78183857	C	A
5	chr5:78183924:T:C	0	78183924	C	T
5	chr5:78186386:C:T	0	78186386	T	C
5	chr5:78186476:G:A	0	78186476	A	G
5	chr5:78189249:A:T	0	78189249	T	A
5	chr5:78189263:A:T	0	78189263	T	A
5	chr5:78189304:C:G	0	78189304	G	C
5	chr5:78189634:C:T	0	78189634	T	C
5	chr5:78189734:G:A	0	78189734	A	G
5	chr5:78190159:T:G	0	78190159	G	T
5	chr5:78190777:C:T	0	78190777	T	C
5	chr5:78192168:A:G	0	78192168	G	A
5	chr5:78192470:T:C	0	78192470	C	T
5	chr5:78192860:T:C	0	78192860	C	T
5	chr5:78193520:A:G	0	78193520	G	A
5	chr5:78194772:G:T	0	78194772	T	G
5	chr5:78195959:G:A	0	78195959	A	G
5	chr5:78196286:T:C	0	78196286	C	T
5	chr5:78197261:T:G	0	78197261	G	T
5	chr5:78199207:A:G	0	78199207	G	A
5	chr5:78201130:T:C	0	78201130	C	T
5	chr5:78201953:C:G	0	78201953	G	C
5	chr5:78202174:C:T	0	78202174	T	C
5	chr5:78202318:T:C	0	78202318	C	T
5	chr5:78203022:G:A	0	78203022	A	G
5	chr5:78204841:A:G	0	78204841	G	A
5	chr5:78205549:T:C	0	78205549	C	T
5	chr5:78205733:T:C	0	78205733	C	T
5	chr5:78205891:T:C	0	78205891	C	T
5	chr5:78207646:C:T	0	78207646	T	C
5	chr5:78208138:C:T	0	78208138	T	C
5	chr5:78208603:T:C	0	78208603	C	T
5	chr5:78208621:A:G	0	78208621	G	A
5	chr5:78208758:T:C	0	78208758	C	T
5	chr5:78208937:A:AAT	0	78208937	AAT	A
5	chr5:78209717:T:C	0	78209717	C	T
5	chr5:78210052:C:T	0	78210052	T	C
5	chr5:78210375:G:C	0	78210375	C	G
5	chr5:78210680:A:C	0	78210680	C	A
5	chr5:78210946:A:G	0	78210946	G	A
5	chr5:78211132:C:T	0	78211132	T	C
5	chr5:78212144:G:C	0	78212144	C	G
5	chr5:78212335:G:A	0	78212335	A	G
5	chr5:78212602:G:A	0	78212602	A	G
5	chr5:78212978:T:C	0	78212978	C	T
5	chr5:78213220:G:A	0	78213220	A	G
5	chr5:78213674:C:T	0	78213674	T	C
5	chr5:78214886:C:T	0	78214886	T	C
5	chr5:78216334:G:A	0	78216334	A	G
5	chr5:78217413:A:C	0	78217413	C	A
5	chr5:78217864:A:G	0	78217864	G	A
5	chr5:78218153:T:C	0	78218153	C	T
5	chr5:78218349:C:A	0	78218349	A	C
5	chr5:78219913:A:G	0	78219913	G	A
5	chr5:78221815:C:G	0	78221815	G	C
5	chr5:78223090:A:G	0	78223090	G	A
5	chr5:78223235:T:C	0	78223235	C	T
5	chr5:78223500:AAC:A	0	78223500	A	AAC
5	chr5:78223684:G:A	0	78223684	A	G
5	chr5:78223688:G:T	0	78223688	T	G
5	chr5:78224412:T:C	0	78224412	C	T
5	chr5:78225228:T:C	0	78225228	C	T
5	chr5:78226083:G:A	0	78226083	A	G
5	chr5:78226213:G:A	0	78226213	A	G
5	chr5:78227268:G:A	0	78227268	A	G
5	chr5:78228267:A:G	0	78228267	G	A
5	chr5:78228370:A:C	0	78228370	C	A
5	chr5:78228820:C:T	0	78228820	T	C
5	chr5:78229421:A:G	0	78229421	G	A
5	chr5:78229612:A:G	0	78229612	G	A
5	chr5:78229748:A:T	0	78229748	T	A
5	chr5:78229971:T:C	0	78229971	C	T
5	chr5:78230018:G:A	0	78230018	A	G
5	chr5:78230160:C:T	0	78230160	T	C
5	chr5:78230371:A:G	0	78230371	G	A
5	chr5:78230656:ACCAAGTTCCACTTCC:A	0	78230656	A	ACCAAGTTCCACTTCC
5	chr5:78231027:A:G	0	78231027	G	A
5	chr5:78231859:C:T	0	78231859	T	C
5	chr5:78232453:T:C	0	78232453	C	T
5	chr5:78232468:T:C	0	78232468	C	T
5	chr5:78233023:T:C	0	78233023	C	T
5	chr5:78233295:A:G	0	78233295	G	A
5	chr5:78233320:G:A	0	78233320	A	G
5	chr5:78233350:C:G	0	78233350	G	C
5	chr5:78233478:G:A	0	78233478	A	G
5	chr5:78234735:A:G	0	78234735	G	A
5	chr5:78236244:T:C	0	78236244	C	T
5	chr5:78236685:G:C	0	78236685	C	G
5	chr5:78236912:G:A	0	78236912	A	G
5	chr5:78237807:T:C	0	78237807	C	T
5	chr5:78238247:C:T	0	78238247	T	C
5	chr5:78239336:T:C	0	78239336	C	T
5	chr5:78239411:CAG:C	0	78239411	C	CAG
5	chr5:78239652:G:A	0	78239652	A	G
5	chr5:78240086:C:T	0	78240086	T	C
5	chr5:78240651:T:G	0	78240651	G	T
5	chr5:78241547:A:C	0	78241547	C	A
5	chr5:78242368:C:T	0	78242368	T	C
5	chr5:78242500:G:A	0	78242500	A	G
5	chr5:78242771:A:G	0	78242771	G	A
5	chr5:78243560:A:ATAG	0	78243560	ATAG	A
5	chr5:78244113:T:C	0	78244113	C	T
5	chr5:78245657:C:T	0	78245657	T	C
5	chr5:78246735:G:A	0	78246735	A	G
5	chr5:78247332:C:T	0	78247332	T	C
5	chr5:78247534:G:A	0	78247534	A	G
5	chr5:78248005:G:A	0	78248005	A	G
5	chr5:78248688:C:A	0	78248688	A	C
5	chr5:78249552:A:G	0	78249552	G	A
5	chr5:78250608:G:A	0	78250608	A	G
5	chr5:78250972:A:G	0	78250972	G	A
5	chr5:78251220:AAC:A	0	78251220	A	AAC
5	chr5:78251307:G:A	0	78251307	A	G
5	chr5:78251373:G:C	0	78251373	C	G
5	chr5:78252653:G:A	0	78252653	A	G
5	chr5:78253652:G:C	0	78253652	C	G
5	chr5:78254038:A:G	0	78254038	G	A
5	chr5:78254698:G:A	0	78254698	A	G
5	chr5:78255465:TA:T	0	78255465	T	TA
5	chr5:78255896:A:G	0	78255896	G	A
5	chr5:78257066:T:A	0	78257066	A	T
5	chr5:78257452:T:A	0	78257452	A	T
5	chr5:78257753:T:C	0	78257753	C	T
5	chr5:78257979:C:A	0	78257979	A	C
5	chr5:78258518:C:T	0	78258518	T	C
5	chr5:78260206:G:A	0	78260206	A	G
5	chr5:78260287:C:A	0	78260287	A	C
5	chr5:78260525:C:T	0	78260525	T	C
5	chr5:78260581:G:A	0	78260581	A	G
5	chr5:78261813:A:G	0	78261813	G	A
5	chr5:78263114:A:G	0	78263114	G	A
5	chr5:78263838:C:T	0	78263838	T	C
5	chr5:78264553:C:T	0	78264553	T	C
5	chr5:78264697:T:C	0	78264697	C	T
5	chr5:78264811:T:C	0	78264811	C	T
5	chr5:78266107:A:AT	0	78266107	AT	A
5	chr5:78266358:T:C	0	78266358	C	T
5	chr5:78267081:C:G	0	78267081	G	C
5	chr5:78267352:A:G	0	78267352	G	A
5	chr5:78267439:G:A	0	78267439	A	G
5	chr5:78268747:A:G	0	78268747	G	A
5	chr5:78268963:T:C	0	78268963	C	T
5	chr5:78269206:A:AC	0	78269206	AC	A
5	chr5:78270511:C:T	0	78270511	T	C
5	chr5:78270643:G:A	0	78270643	A	G
5	chr5:78270915:C:T	0	78270915	T	C
5	chr5:78271034:A:G	0	78271034	G	A
5	chr5:78271690:C:T	0	78271690	T	C
5	chr5:78272036:T:C	0	78272036	C	T
5	chr5:78273548:G:A	0	78273548	A	G
5	chr5:78273922:A:T	0	78273922	T	A
5	chr5:78274704:A:C	0	78274704	C	A
5	chr5:78275999:A:G	0	78275999	G	A
5	chr5:78276543:A:G	0	78276543	G	A
5	chr5:78276615:C:A	0	78276615	A	C
5	chr5:78276631:G:A	0	78276631	A	G
5	chr5:78276771:A:T	0	78276771	T	A
5	chr5:78277490:C:G	0	78277490	G	C
5	chr5:78279189:C:G	0	78279189	G	C
5	chr5:78279192:G:A	0	78279192	A	G
5	chr5:78279201:T:G	0	78279201	G	T
5	chr5:78279312:T:A	0	78279312	A	T
5	chr5:78279326:C:T	0	78279326	T	C
5	chr5:78279507:GA:G	0	78279507	G	GA
5	chr5:78279555:A:G	0	78279555	G	A
5	chr5:78279619:A:G	0	78279619	G	A
5	chr5:78279684:A:G	0	78279684	G	A
5	chr5:78280022:G:A	0	78280022	A	G
5	chr5:78280422:G:A	0	78280422	A	G
5	chr5:78280863:C:T	0	78280863	T	C
5	chr5:78280960:T:C	0	78280960	C	T
5	chr5:78281192:T:C	0	78281192	C	T
5	chr5:78281250:C:T	0	78281250	T	C
5	chr5:78281252:T:C	0	78281252	C	T
5	chr5:78281307:A:G	0	78281307	G	A
5	chr5:78281383:A:G	0	78281383	G	A
5	chr5:78281654:T:C	0	78281654	C	T
5	chr5:78281882:G:A	0	78281882	A	G
5	chr5:78282368:C:T	0	78282368	T	C
5	chr5:78282505:C:A	0	78282505	A	C
5	chr5:78282569:T:C	0	78282569	C	T
5	chr5:78282664:G:A	0	78282664	A	G
5	chr5:78283826:CT:C	0	78283826	C	CT
5	chr5:78283905:A:G	0	78283905	G	A
5	chr5:78284257:T:C	0	78284257	C	T
5	chr5:78284265:T:C	0	78284265	C	T
5	chr5:78285096:A:C	0	78285096	C	A
5	chr5:78285350:C:A	0	78285350	A	C
5	chr5:78286064:T:C	0	78286064	C	T
5	chr5:78286374:C:T	0	78286374	T	C
5	chr5:78286389:T:C	0	78286389	C	T
5	chr5:78286485:C:T	0	78286485	T	C
5	chr5:78286495:A:G	0	78286495	G	A
5	chr5:78286601:C:A	0	78286601	A	C
5	chr5:78287014:A:C	0	78287014	C	A
5	chr5:78287421:G:C	0	78287421	C	G
5	chr5:78287866:A:T	0	78287866	T	A
5	chr5:78287956:G:A	0	78287956	A	G
5	chr5:78288204:C:T	0	78288204	T	C
5	chr5:78288328:C:T	0	78288328	T	C
5	chr5:78288606:G:A	0	78288606	A	G
5	chr5:78288761:C:T	0	78288761	T	C
5	chr5:78288861:A:C	0	78288861	C	A
5	chr5:78289036:C:CT	0	78289036	CT	C
5	chr5:78289066:G:T	0	78289066	T	G
5	chr5:78289704:T:C	0	78289704	C	T
5	chr5:78290223:A:G	0	78290223	G	A
5	chr5:78290366:C:CA	0	78290366	CA	C
5	chr5:78290683:A:G	0	78290683	G	A
5	chr5:78290877:A:G	0	78290877	G	A
5	chr5:78291136:A:G	0	78291136	G	A
5	chr5:78291982:T:C	0	78291982	C	T
5	chr5:78292517:T:C	0	78292517	C	T
5	chr5:78293057:T:G	0	78293057	G	T
5	chr5:78294185:G:C	0	78294185	C	G
5	chr5:78296290:ATAGT:A	0	78296290	A	ATAGT
5	chr5:78297100:T:C	0	78297100	C	T
5	chr5:78297245:A:G	0	78297245	G	A
5	chr5:78299356:T:C	0	78299356	C	T
5	chr5:78299519:C:A	0	78299519	A	C
5	chr5:78300486:CTTTAGCAAAGAGACCAGTGGCA:C	0	78300486	C	CTTTAGCAAAGAGACCAGTGGCA
5	chr5:78300977:G:A	0	78300977	A	G
5	chr5:78300994:T:C	0	78300994	C	T
5	chr5:78301212:T:C	0	78301212	C	T
5	chr5:78301300:A:G	0	78301300	G	A
5	chr5:78301820:C:T	0	78301820	T	C
5	chr5:78302596:C:T	0	78302596	T	C
5	chr5:78302618:C:T	0	78302618	T	C
5	chr5:78302693:C:A	0	78302693	A	C
5	chr5:78302910:T:A	0	78302910	A	T
5	chr5:78303339:G:T	0	78303339	T	G
5	chr5:78304133:T:A	0	78304133	A	T
5	chr5:78304523:A:C	0	78304523	C	A
5	chr5:78306580:A:G	0	78306580	G	A
5	chr5:78306646:A:C	0	78306646	C	A
5	chr5:78308508:G:GA	0	78308508	GA	G
5	chr5:78308881:CTGAG:C	0	78308881	C	CTGAG
5	chr5:78309368:A:G	0	78309368	G	A
5	chr5:78310391:A:G	0	78310391	G	A
5	chr5:78311283:G:C	0	78311283	C	G
5	chr5:78311664:C:T	0	78311664	T	C
5	chr5:78311722:A:G	0	78311722	G	A
5	chr5:78312138:G:C	0	78312138	C	G
5	chr5:78314345:C:T	0	78314345	T	C
5	chr5:78315076:T:G	0	78315076	G	T
5	chr5:78315259:G:C	0	78315259	C	G
5	chr5:78315444:G:T	0	78315444	T	G
5	chr5:78316422:A:G	0	78316422	G	A
5	chr5:78316971:T:A	0	78316971	A	T
5	chr5:78319187:A:G	0	78319187	G	A
5	chr5:78321073:CAT:C	0	78321073	C	CAT
5	chr5:78321127:A:C	0	78321127	C	A
5	chr5:78322355:C:T	0	78322355	T	C
5	chr5:78322778:A:G	0	78322778	G	A
5	chr5:78323552:A:G	0	78323552	G	A
5	chr5:78325225:G:A	0	78325225	A	G
5	chr5:78325636:T:C	0	78325636	C	T
5	chr5:78325915:A:G	0	78325915	G	A
5	chr5:78326053:G:A	0	78326053	A	G
5	chr5:78327044:A:G	0	78327044	G	A
5	chr5:78328404:G:A	0	78328404	A	G
5	chr5:78329086:T:C	0	78329086	C	T
5	chr5:78329124:C:T	0	78329124	T	C
5	chr5:78329680:G:A	0	78329680	A	G
5	chr5:78330805:T:A	0	78330805	A	T
5	chr5:78330933:T:C	0	78330933	C	T
5	chr5:78331957:A:T	0	78331957	T	A
5	chr5:78332057:AAAT:A	0	78332057	A	AAAT
5	chr5:78332348:T:G	0	78332348	G	T
5	chr5:78332447:G:A	0	78332447	A	G
5	chr5:78332704:T:C	0	78332704	C	T
5	chr5:78332788:G:A	0	78332788	A	G
5	chr5:78332910:A:G	0	78332910	G	A
5	chr5:78332929:T:G	0	78332929	G	T
5	chr5:78333270:C:G	0	78333270	G	C
5	chr5:78334073:C:G	0	78334073	G	C
5	chr5:78334109:G:T	0	78334109	T	G
5	chr5:78334184:C:T	0	78334184	T	C
5	chr5:78334189:T:C	0	78334189	C	T
5	chr5:78334500:A:G	0	78334500	G	A
5	chr5:78335030:G:A	0	78335030	A	G
5	chr5:78335367:G:A	0	78335367	A	G
5	chr5:78335810:A:G	0	78335810	G	A
5	chr5:78337083:G:A	0	78337083	A	G
5	chr5:78337163:A:C	0	78337163	C	A
5	chr5:78338412:G:A	0	78338412	A	G
5	chr5:78339896:T:G	0	78339896	G	T
5	chr5:78340549:G:A	0	78340549	A	G
5	chr5:78340908:T:C	0	78340908	C	T
5	chr5:78341199:T:C	0	78341199	C	T
5	chr5:78341790:C:CATAT	0	78341790	CATAT	C
5	chr5:78343198:A:C	0	78343198	C	A
5	chr5:78343781:G:T	0	78343781	T	G
5	chr5:78344366:T:C	0	78344366	C	T
5	chr5:78345184:T:C	0	78345184	C	T
5	chr5:78346511:C:T	0	78346511	T	C
5	chr5:78346703:G:A	0	78346703	A	G
5	chr5:78349534:G:A	0	78349534	A	G
5	chr5:78349549:CTT:C	0	78349549	C	CTT
5	chr5:78349960:T:C	0	78349960	C	T
5	chr5:78350251:G:A	0	78350251	A	G
5	chr5:78350352:C:G	0	78350352	G	C
5	chr5:78350679:A:G	0	78350679	G	A
5	chr5:78351896:A:G	0	78351896	G	A
5	chr5:78351940:A:C	0	78351940	C	A
5	chr5:78352473:G:A	0	78352473	A	G
5	chr5:78352659:T:C	0	78352659	C	T
5	chr5:78353304:C:T	0	78353304	T	C
5	chr5:78353308:C:T	0	78353308	T	C
5	chr5:78353941:A:G	0	78353941	G	A
5	chr5:78354347:A:G	0	78354347	G	A
5	chr5:78354702:G:A	0	78354702	A	G
5	chr5:78354889:C:T	0	78354889	T	C
5	chr5:78354993:GAAGAGC:G	0	78354993	G	GAAGAGC
5	chr5:78356373:G:T	0	78356373	T	G
5	chr5:78356550:CACA:C	0	78356550	C	CACA
5	chr5:78357202:A:C	0	78357202	C	A
5	chr5:78358855:G:A	0	78358855	A	G
5	chr5:78359003:G:T	0	78359003	T	G
5	chr5:78360254:A:G	0	78360254	G	A
5	chr5:78360288:A:C	0	78360288	C	A
5	chr5:78360476:G:C	0	78360476	C	G
5	chr5:78360578:G:C	0	78360578	C	G
5	chr5:78360947:T:C	0	78360947	C	T
5	chr5:78362067:C:T	0	78362067	T	C
5	chr5:78362133:T:G	0	78362133	G	T
5	chr5:78362782:C:T	0	78362782	T	C
5	chr5:78362931:T:TACA	0	78362931	TACA	T
5	chr5:78362987:T:G	0	78362987	G	T
5	chr5:78363375:G:A	0	78363375	A	G
5	chr5:78363901:G:A	0	78363901	A	G
5	chr5:78364749:T:G	0	78364749	G	T
5	chr5:78365316:C:T	0	78365316	T	C
5	chr5:78366459:T:A	0	78366459	A	T
5	chr5:78366688:C:G	0	78366688	G	C
5	chr5:78367577:C:T	0	78367577	T	C
5	chr5:78367612:C:A	0	78367612	A	C
5	chr5:78367847:A:G	0	78367847	G	A
5	chr5:78367848:T:C	0	78367848	C	T
5	chr5:78367977:A:G	0	78367977	G	A
5	chr5:78368354:CATATG:C	0	78368354	C	CATATG
5	chr5:78369296:G:A	0	78369296	A	G
5	chr5:78369398:T:C	0	78369398	C	T
5	chr5:78370998:T:C	0	78370998	C	T
5	chr5:78371012:GTTAT:G	0	78371012	G	GTTAT
5	chr5:78371167:G:T	0	78371167	T	G
5	chr5:78373769:A:G	0	78373769	G	A
5	chr5:78375172:G:A	0	78375172	A	G
5	chr5:78376079:C:T	0	78376079	T	C
5	chr5:78376794:G:A	0	78376794	A	G
5	chr5:78377817:T:C	0	78377817	C	T
5	chr5:78378337:T:C	0	78378337	C	T
5	chr5:78378722:C:T	0	78378722	T	C
5	chr5:78379430:T:G	0	78379430	G	T
5	chr5:78379549:T:C	0	78379549	C	T
5	chr5:78380679:T:C	0	78380679	C	T
5	chr5:78381019:T:C	0	78381019	C	T
5	chr5:78381779:G:C	0	78381779	C	G
5	chr5:78381808:G:C	0	78381808	C	G
5	chr5:78382305:G:C	0	78382305	C	G
5	chr5:78382370:G:A	0	78382370	A	G
5	chr5:78382584:C:T	0	78382584	T	C
5	chr5:78382853:A:G	0	78382853	G	A
5	chr5:78383817:A:C	0	78383817	C	A
5	chr5:78385049:T:C	0	78385049	C	T
5	chr5:78385795:T:C	0	78385795	C	T
5	chr5:78386595:A:G	0	78386595	G	A
5	chr5:78387124:C:G	0	78387124	G	C
5	chr5:78387320:T:G	0	78387320	G	T
5	chr5:78387475:G:A	0	78387475	A	G
5	chr5:78387683:G:A	0	78387683	A	G
5	chr5:78387710:C:T	0	78387710	T	C
5	chr5:78388382:C:T	0	78388382	T	C
5	chr5:78388902:G:A	0	78388902	A	G
5	chr5:78390010:T:C	0	78390010	C	T
5	chr5:78391765:A:G	0	78391765	G	A
5	chr5:78392611:C:G	0	78392611	G	C
5	chr5:78393249:T:C	0	78393249	C	T
5	chr5:78393283:A:C	0	78393283	C	A
5	chr5:78393824:ACAGTTGAAAATGCCTATTGCTG:A	0	78393824	A	ACAGTTGAAAATGCCTATTGCTG
5	chr5:78394279:T:C	0	78394279	C	T
5	chr5:78394324:C:T	0	78394324	T	C
5	chr5:78394400:T:C	0	78394400	C	T
5	chr5:78395121:T:C	0	78395121	C	T
5	chr5:78395334:C:T	0	78395334	T	C
5	chr5:78396195:T:C	0	78396195	C	T
5	chr5:78396257:A:G	0	78396257	G	A
5	chr5:78396301:A:G	0	78396301	G	A
5	chr5:78396793:T:A	0	78396793	A	T
5	chr5:78396977:C:T	0	78396977	T	C
5	chr5:78396995:C:T	0	78396995	T	C
5	chr5:78397799:A:G	0	78397799	G	A
5	chr5:78398644:A:G	0	78398644	G	A
5	chr5:78399216:A:G	0	78399216	G	A
5	chr5:78399264:G:A	0	78399264	A	G
5	chr5:78400807:T:C	0	78400807	C	T
5	chr5:78400847:A:C	0	78400847	C	A
5	chr5:78401270:G:T	0	78401270	T	G
5	chr5:78401535:G:A	0	78401535	A	G
5	chr5:78402003:A:G	0	78402003	G	A
5	chr5:78402329:T:G	0	78402329	G	T
5	chr5:78402398:G:A	0	78402398	A	G
5	chr5:78402666:T:C	0	78402666	C	T
5	chr5:78402712:A:G	0	78402712	G	A
5	chr5:78402758:G:T	0	78402758	T	G
5	chr5:78403484:TTTCTC:T	0	78403484	T	TTTCTC
5	chr5:78404173:G:T	0	78404173	T	G
5	chr5:78404539:C:T	0	78404539	T	C
5	chr5:78406089:A:G	0	78406089	G	A
5	chr5:78406536:G:A	0	78406536	A	G
5	chr5:78408202:G:A	0	78408202	A	G
5	chr5:78408376:G:A	0	78408376	A	G
5	chr5:78408689:C:T	0	78408689	T	C
5	chr5:78409024:T:C	0	78409024	C	T
5	chr5:78410224:C:A	0	78410224	A	C
5	chr5:78410839:C:G	0	78410839	G	C
5	chr5:78411054:T:C	0	78411054	C	T
5	chr5:78411966:A:G	0	78411966	G	A
5	chr5:78412377:T:C	0	78412377	C	T
5	chr5:78413230:C:T	0	78413230	T	C
5	chr5:78413243:T:C	0	78413243	C	T
5	chr5:78413338:G:A	0	78413338	A	G
5	chr5:78413638:G:A	0	78413638	A	G
5	chr5:78414469:G:A	0	78414469	A	G
5	chr5:78415056:T:C	0	78415056	C	T
5	chr5:78418637:G:A	0	78418637	A	G
5	chr5:78419212:A:G	0	78419212	G	A
5	chr5:78419476:A:G	0	78419476	G	A
5	chr5:78420717:A:G	0	78420717	G	A
5	chr5:78420797:G:A	0	78420797	A	G
5	chr5:78421174:C:T	0	78421174	T	C
5	chr5:78422570:GA:G	0	78422570	G	GA
5	chr5:78423011:C:T	0	78423011	T	C
5	chr5:78425607:T:C	0	78425607	C	T
5	chr5:78425819:C:T	0	78425819	T	C
5	chr5:78427673:T:A	0	78427673	A	T
5	chr5:78429049:A:T	0	78429049	T	A
5	chr5:78429067:T:G	0	78429067	G	T
5	chr5:78431014:G:A	0	78431014	A	G
5	chr5:78432509:C:T	0	78432509	T	C
5	chr5:78433396:T:G	0	78433396	G	T
5	chr5:78433996:TG:T	0	78433996	T	TG
5	chr5:78434626:A:T	0	78434626	T	A
5	chr5:78434732:A:G	0	78434732	G	A
5	chr5:78434752:G:A	0	78434752	A	G
5	chr5:78436213:A:C	0	78436213	C	A
5	chr5:78436342:T:C	0	78436342	C	T
5	chr5:78436380:C:A	0	78436380	A	C
5	chr5:78437590:T:C	0	78437590	C	T
5	chr5:78437918:G:C	0	78437918	C	G
5	chr5:78437975:T:C	0	78437975	C	T
5	chr5:78438199:A:G	0	78438199	G	A
5	chr5:78438519:C:T	0	78438519	T	C
5	chr5:78438755:G:T	0	78438755	T	G
5	chr5:78439330:C:T	0	78439330	T	C
5	chr5:78439644:T:A	0	78439644	A	T
5	chr5:78439854:A:G	0	78439854	G	A
5	chr5:78440472:T:G	0	78440472	G	T
5	chr5:78440818:G:A	0	78440818	A	G
5	chr5:78441705:G:A	0	78441705	A	G
5	chr5:78441820:G:A	0	78441820	A	G
5	chr5:78442811:T:A	0	78442811	A	T
5	chr5:78443330:T:C	0	78443330	C	T
5	chr5:78443526:C:T	0	78443526	T	C
5	chr5:78444246:A:G	0	78444246	G	A
5	chr5:78444390:A:T	0	78444390	T	A
5	chr5:78445116:A:G	0	78445116	G	A
5	chr5:78445258:G:A	0	78445258	A	G
5	chr5:78445960:C:T	0	78445960	T	C
5	chr5:78446518:TAA:T	0	78446518	T	TAA
5	chr5:78446952:A:G	0	78446952	G	A
5	chr5:78447274:G:A	0	78447274	A	G
5	chr5:78447532:A:G	0	78447532	G	A
5	chr5:78448209:A:T	0	78448209	T	A
5	chr5:78448776:A:G	0	78448776	G	A
5	chr5:78448961:T:C	0	78448961	C	T
5	chr5:78449352:A:C	0	78449352	C	A
5	chr5:78449608:T:C	0	78449608	C	T
5	chr5:78449713:A:G	0	78449713	G	A
5	chr5:78450376:C:T	0	78450376	T	C
5	chr5:78450453:A:G	0	78450453	G	A
5	chr5:78451800:G:A	0	78451800	A	G
5	chr5:78451820:A:G	0	78451820	G	A
5	chr5:78452870:G:T	0	78452870	T	G
5	chr5:78453400:A:G	0	78453400	G	A
5	chr5:78454299:G:T	0	78454299	T	G
5	chr5:78457328:G:A	0	78457328	A	G
5	chr5:78457686:T:G	0	78457686	G	T
5	chr5:78457871:A:G	0	78457871	G	A
5	chr5:78458000:T:C	0	78458000	C	T
5	chr5:78458031:C:A	0	78458031	A	C
5	chr5:78458174:C:T	0	78458174	T	C
5	chr5:78458315:C:T	0	78458315	T	C
5	chr5:78458445:G:T	0	78458445	T	G
5	chr5:78459212:T:C	0	78459212	C	T
5	chr5:78459520:A:G	0	78459520	G	A
5	chr5:78460655:G:C	0	78460655	C	G
5	chr5:78461721:G:T	0	78461721	T	G
5	chr5:78463539:A:G	0	78463539	G	A
5	chr5:78463697:A:G	0	78463697	G	A
5	chr5:78464038:C:T	0	78464038	T	C
5	chr5:78464040:C:T	0	78464040	T	C
5	chr5:78464167:T:A	0	78464167	A	T
5	chr5:78464336:G:A	0	78464336	A	G
5	chr5:78464418:A:G	0	78464418	G	A
5	chr5:78464668:CA:C	0	78464668	C	CA
5	chr5:78465147:A:T	0	78465147	T	A
5	chr5:78465415:G:A	0	78465415	A	G
5	chr5:78465971:G:A	0	78465971	A	G
5	chr5:78466027:C:T	0	78466027	T	C
5	chr5:78467334:A:G	0	78467334	G	A
5	chr5:78468068:T:C	0	78468068	C	T
5	chr5:78469259:A:G	0	78469259	G	A
5	chr5:78470196:T:C	0	78470196	C	T
5	chr5:78470205:A:G	0	78470205	G	A
5	chr5:78470312:T:C	0	78470312	C	T
5	chr5:78470835:G:A	0	78470835	A	G
5	chr5:78471313:A:G	0	78471313	G	A
5	chr5:78471754:C:T	0	78471754	T	C
5	chr5:78472196:C:T	0	78472196	T	C
5	chr5:78472265:T:A	0	78472265	A	T
5	chr5:78472287:A:G	0	78472287	G	A
5	chr5:78472419:A:T	0	78472419	T	A
5	chr5:78472770:A:G	0	78472770	G	A
5	chr5:78472997:G:A	0	78472997	A	G
5	chr5:78473120:T:C	0	78473120	C	T
5	chr5:78473179:C:G	0	78473179	G	C
5	chr5:78474868:C:T	0	78474868	T	C
5	chr5:78474964:C:A	0	78474964	A	C
5	chr5:78476879:A:C	0	78476879	C	A
5	chr5:78477329:C:T	0	78477329	T	C
5	chr5:78478675:T:A	0	78478675	A	T
5	chr5:78482473:A:G	0	78482473	G	A
5	chr5:78483172:CAT:C	0	78483172	C	CAT
5	chr5:78483210:G:A	0	78483210	A	G
5	chr5:78483302:A:G	0	78483302	G	A
5	chr5:78484440:C:T	0	78484440	T	C
5	chr5:78484628:T:G	0	78484628	G	T
5	chr5:78485567:G:A	0	78485567	A	G
5	chr5:78486689:G:A	0	78486689	A	G
5	chr5:78486707:CAAG:C	0	78486707	C	CAAG
5	chr5:78487206:T:C	0	78487206	C	T
5	chr5:78488610:T:C	0	78488610	C	T
5	chr5:78488719:C:T	0	78488719	T	C
5	chr5:78489380:AAAT:A	0	78489380	A	AAAT
5	chr5:78489564:T:C	0	78489564	C	T
5	chr5:78489917:C:A	0	78489917	A	C
5	chr5:78489919:T:C	0	78489919	C	T
5	chr5:78490035:G:A	0	78490035	A	G
5	chr5:78491659:C:T	0	78491659	T	C
5	chr5:78492066:C:G	0	78492066	G	C
5	chr5:78493049:G:C	0	78493049	C	G
5	chr5:78493102:T:A	0	78493102	A	T
5	chr5:78494487:G:A	0	78494487	A	G
5	chr5:78494840:C:T	0	78494840	T	C
5	chr5:78496250:T:G	0	78496250	G	T
5	chr5:78496884:T:C	0	78496884	C	T
5	chr5:78497289:GTTAA:G	0	78497289	G	GTTAA
5	chr5:78497707:T:C	0	78497707	C	T
5	chr5:78498927:A:G	0	78498927	G	A
5	chr5:78499980:T:A	0	78499980	A	T
5	chr5:78500020:A:G	0	78500020	G	A
5	chr5:78500888:T:C	0	78500888	C	T
5	chr5:78501150:T:A	0	78501150	A	T
5	chr5:78501537:C:T	0	78501537	T	C
5	chr5:78502609:C:T	0	78502609	T	C
5	chr5:78503335:C:T	0	78503335	T	C
5	chr5:78503370:C:T	0	78503370	T	C
5	chr5:78503410:C:T	0	78503410	T	C
5	chr5:78504013:C:T	0	78504013	T	C
5	chr5:78504765:G:A	0	78504765	A	G
5	chr5:78505260:G:A	0	78505260	A	G
5	chr5:78505536:A:G	0	78505536	G	A
5	chr5:78506365:G:A	0	78506365	A	G
5	chr5:78506830:A:C	0	78506830	C	A
5	chr5:78506849:G:C	0	78506849	C	G
5	chr5:78507444:A:C	0	78507444	C	A
5	chr5:78508287:A:T	0	78508287	T	A
5	chr5:78508433:T:C	0	78508433	C	T
5	chr5:78508724:G:A	0	78508724	A	G
5	chr5:78508906:A:G	0	78508906	G	A
5	chr5:78508992:T:C	0	78508992	C	T
5	chr5:78509602:A:T	0	78509602	T	A
5	chr5:78510509:C:G	0	78510509	G	C
5	chr5:78510642:G:A	0	78510642	A	G
5	chr5:78510767:G:A	0	78510767	A	G
5	chr5:78510912:T:C	0	78510912	C	T
5	chr5:78510964:AGT:A	0	78510964	A	AGT
5	chr5:78511165:T:G	0	78511165	G	T
5	chr5:78511415:G:A	0	78511415	A	G
5	chr5:78511585:C:T	0	78511585	T	C
5	chr5:78511628:A:G	0	78511628	G	A
5	chr5:78512178:C:T	0	78512178	T	C
5	chr5:78512755:A:T	0	78512755	T	A
5	chr5:78512797:C:G	0	78512797	G	C
5	chr5:78513030:T:C	0	78513030	C	T
5	chr5:78513125:G:A	0	78513125	A	G
5	chr5:78513660:C:T	0	78513660	T	C
5	chr5:78513785:A:G	0	78513785	G	A
5	chr5:78513904:C:G	0	78513904	G	C
5	chr5:78514099:G:A	0	78514099	A	G
5	chr5:78514166:T:C	0	78514166	C	T
5	chr5:78514205:ACTT:A	0	78514205	A	ACTT
5	chr5:78514211:T:C	0	78514211	C	T
5	chr5:78514285:C:A	0	78514285	A	C
5	chr5:78514430:A:G	0	78514430	G	A
5	chr5:78514531:C:T	0	78514531	T	C
5	chr5:78515154:C:T	0	78515154	T	C
5	chr5:78515254:A:AC	0	78515254	AC	A
5	chr5:78515328:AC:A	0	78515328	A	AC
5	chr5:78515738:G:T	0	78515738	T	G
5	chr5:78515815:G:A	0	78515815	A	G
5	chr5:78516252:C:CA	0	78516252	CA	C
5	chr5:78516411:G:A	0	78516411	A	G
5	chr5:78516498:T:C	0	78516498	C	T
5	chr5:78516930:G:A	0	78516930	A	G
5	chr5:78516967:T:C	0	78516967	C	T
5	chr5:78517298:C:T	0	78517298	T	C
5	chr5:78517316:A:G	0	78517316	G	A
5	chr5:78517413:C:A	0	78517413	A	C
5	chr5:78517542:A:G	0	78517542	G	A
5	chr5:78517559:A:C	0	78517559	C	A
5	chr5:78517587:C:T	0	78517587	T	C
5	chr5:78517991:T:C	0	78517991	C	T
5	chr5:78518374:C:T	0	78518374	T	C
5	chr5:78518396:G:A	0	78518396	A	G
5	chr5:78518754:A:AT	0	78518754	AT	A
5	chr5:78518978:T:C	0	78518978	C	T
5	chr5:78519050:TC:T	0	78519050	T	TC
5	chr5:78519181:G:C	0	78519181	C	G
5	chr5:78519233:T:C	0	78519233	C	T
5	chr5:78519300:C:T	0	78519300	T	C
5	chr5:78519431:T:C	0	78519431	C	T
5	chr5:78519638:A:G	0	78519638	G	A
5	chr5:78519650:T:A	0	78519650	A	T
5	chr5:78519723:C:T	0	78519723	T	C
5	chr5:78520083:C:T	0	78520083	T	C
5	chr5:78520184:C:T	0	78520184	T	C
5	chr5:78520604:C:T	0	78520604	T	C
5	chr5:78521153:C:G	0	78521153	G	C
5	chr5:78521346:G:C	0	78521346	C	G
5	chr5:78522635:A:G	0	78522635	G	A
5	chr5:78524258:C:T	0	78524258	T	C
5	chr5:78525120:G:A	0	78525120	A	G
5	chr5:78526152:A:C	0	78526152	C	A
5	chr5:78526651:T:C	0	78526651	C	T
5	chr5:78526867:A:G	0	78526867	G	A
5	chr5:78530523:G:A	0	78530523	A	G
5	chr5:78532190:C:A	0	78532190	A	C
5	chr5:78532204:G:A	0	78532204	A	G
5	chr5:78532900:G:A	0	78532900	A	G
5	chr5:78533698:A:AC	0	78533698	AC	A
5	chr5:78535248:T:C	0	78535248	C	T
5	chr5:78535269:T:G	0	78535269	G	T
5	chr5:78539531:T:G	0	78539531	G	T
5	chr5:78541437:A:G	0	78541437	G	A
5	chr5:78541966:G:A	0	78541966	A	G
5	chr5:78542075:C:T	0	78542075	T	C
5	chr5:78543630:A:G	0	78543630	G	A
5	chr5:78543864:G:A	0	78543864	A	G
5	chr5:78544090:A:G	0	78544090	G	A
5	chr5:78545420:T:C	0	78545420	C	T
5	chr5:78545569:G:A	0	78545569	A	G
5	chr5:78546063:G:A	0	78546063	A	G
5	chr5:78546249:T:C	0	78546249	C	T
5	chr5:78547081:T:C	0	78547081	C	T
5	chr5:78547998:G:A	0	78547998	A	G
5	chr5:78548207:G:T	0	78548207	T	G
5	chr5:78549324:T:C	0	78549324	C	T
5	chr5:78550717:C:T	0	78550717	T	C
5	chr5:78550731:C:T	0	78550731	T	C
5	chr5:78550860:C:T	0	78550860	T	C
5	chr5:78550899:C:G	0	78550899	G	C
5	chr5:78552315:A:G	0	78552315	G	A
5	chr5:78553610:C:T	0	78553610	T	C
5	chr5:78554104:T:C	0	78554104	C	T
5	chr5:78555547:T:G	0	78555547	G	T
5	chr5:78556976:T:A	0	78556976	A	T
5	chr5:78557175:T:C	0	78557175	C	T
5	chr5:78557261:T:C	0	78557261	C	T
5	chr5:78558321:A:G	0	78558321	G	A
5	chr5:78560631:G:A	0	78560631	A	G
5	chr5:78560658:A:G	0	78560658	G	A
5	chr5:78560833:A:G	0	78560833	G	A
5	chr5:78561882:G:A	0	78561882	A	G
5	chr5:78562604:C:T	0	78562604	T	C
5	chr5:78563486:A:G	0	78563486	G	A
5	chr5:78563823:G:A	0	78563823	A	G
5	chr5:78563848:T:C	0	78563848	C	T
5	chr5:78566333:T:C	0	78566333	C	T
5	chr5:78566565:C:G	0	78566565	G	C
5	chr5:78570405:T:C	0	78570405	C	T
5	chr5:78570590:C:T	0	78570590	T	C
5	chr5:78572118:T:C	0	78572118	C	T
5	chr5:78574080:C:A	0	78574080	A	C
5	chr5:78574877:G:A	0	78574877	A	G
5	chr5:78575949:A:T	0	78575949	T	A
5	chr5:78576290:A:G	0	78576290	G	A
5	chr5:78578382:G:A	0	78578382	A	G
5	chr5:78579117:C:T	0	78579117	T	C
5	chr5:78579148:C:A	0	78579148	A	C
5	chr5:78582885:C:G	0	78582885	G	C
5	chr5:78583411:C:T	0	78583411	T	C
5	chr5:78584509:C:A	0	78584509	A	C
5	chr5:78584613:G:A	0	78584613	A	G
5	chr5:78585887:G:A	0	78585887	A	G
5	chr5:78586237:T:C	0	78586237	C	T
5	chr5:78586267:T:A	0	78586267	A	T
5	chr5:78586993:C:T	0	78586993	T	C
5	chr5:78587057:C:T	0	78587057	T	C
5	chr5:78587933:G:C	0	78587933	C	G
5	chr5:78588967:A:G	0	78588967	G	A
5	chr5:78590007:C:T	0	78590007	T	C
5	chr5:78590597:T:C	0	78590597	C	T
5	chr5:78590673:G:A	0	78590673	A	G
5	chr5:78590789:G:A	0	78590789	A	G
5	chr5:78591900:T:A	0	78591900	A	T
5	chr5:78594394:C:T	0	78594394	T	C
5	chr5:78595670:C:T	0	78595670	T	C
5	chr5:78596204:C:A	0	78596204	A	C
5	chr5:78596750:A:T	0	78596750	T	A
5	chr5:78598147:G:A	0	78598147	A	G
5	chr5:78598947:A:G	0	78598947	G	A
5	chr5:78599088:T:A	0	78599088	A	T
5	chr5:78599394:A:G	0	78599394	G	A
5	chr5:78600665:C:T	0	78600665	T	C
5	chr5:78601513:A:G	0	78601513	G	A
5	chr5:78601520:T:C	0	78601520	C	T
5	chr5:78602560:A:G	0	78602560	G	A
5	chr5:78605412:G:T	0	78605412	T	G
5	chr5:78608399:G:A	0	78608399	A	G
5	chr5:78608703:G:C	0	78608703	C	G
5	chr5:78610163:A:G	0	78610163	G	A
5	chr5:78611805:A:G	0	78611805	G	A
5	chr5:78613572:GAATAA:G	0	78613572	G	GAATAA
5	chr5:78614100:G:A	0	78614100	A	G
5	chr5:78614116:C:T	0	78614116	T	C
5	chr5:78615108:T:C	0	78615108	C	T
5	chr5:78616978:C:T	0	78616978	T	C
5	chr5:78617838:T:C	0	78617838	C	T
5	chr5:78617907:TA:T	0	78617907	T	TA
5	chr5:78618116:A:G	0	78618116	G	A
5	chr5:78620482:C:A	0	78620482	A	C
5	chr5:78620621:C:T	0	78620621	T	C
5	chr5:78620754:C:T	0	78620754	T	C
5	chr5:78620819:C:T	0	78620819	T	C
5	chr5:78621310:G:A	0	78621310	A	G
5	chr5:78622313:A:C	0	78622313	C	A
5	chr5:78623292:C:T	0	78623292	T	C
5	chr5:78624360:T:C	0	78624360	C	T
5	chr5:78624989:G:A	0	78624989	A	G
5	chr5:78625376:T:C	0	78625376	C	T
5	chr5:78625571:C:A	0	78625571	A	C
5	chr5:78626716:C:T	0	78626716	T	C
5	chr5:78627297:A:T	0	78627297	T	A
5	chr5:78628197:C:T	0	78628197	T	C
5	chr5:78630458:G:A	0	78630458	A	G
5	chr5:78631210:T:C	0	78631210	C	T
5	chr5:78633058:G:T	0	78633058	T	G
5	chr5:78633407:G:A	0	78633407	A	G
5	chr5:78634215:C:T	0	78634215	T	C
5	chr5:78634473:T:C	0	78634473	C	T
5	chr5:78635406:T:C	0	78635406	C	T
5	chr5:78635453:T:C	0	78635453	C	T
5	chr5:78636391:A:C	0	78636391	C	A
5	chr5:78637268:T:C	0	78637268	C	T
5	chr5:78638915:T:C	0	78638915	C	T
5	chr5:78640472:C:T	0	78640472	T	C
5	chr5:78641142:C:T	0	78641142	T	C
5	chr5:78641630:T:C	0	78641630	C	T
5	chr5:78643913:T:C	0	78643913	C	T
5	chr5:78644615:C:T	0	78644615	T	C
5	chr5:78644829:G:A	0	78644829	A	G
5	chr5:78644967:C:T	0	78644967	T	C
5	chr5:78645876:C:T	0	78645876	T	C
5	chr5:78648795:G:T	0	78648795	T	G
5	chr5:78651893:C:T	0	78651893	T	C
5	chr5:78653742:C:T	0	78653742	T	C
5	chr5:78654714:T:A	0	78654714	A	T
5	chr5:78655076:T:C	0	78655076	C	T
5	chr5:78655613:T:C	0	78655613	C	T
5	chr5:78656429:G:T	0	78656429	T	G
5	chr5:78656960:T:A	0	78656960	A	T
5	chr5:78661589:C:A	0	78661589	A	C
5	chr5:78662036:T:C	0	78662036	C	T
5	chr5:78665651:A:G	0	78665651	G	A
5	chr5:78665864:T:G	0	78665864	G	T
5	chr5:78666616:A:C	0	78666616	C	A
5	chr5:78667485:C:T	0	78667485	T	C
5	chr5:78667878:C:T	0	78667878	T	C
5	chr5:78668894:T:C	0	78668894	C	T
5	chr5:78671738:G:A	0	78671738	A	G
5	chr5:78672866:G:A	0	78672866	A	G
5	chr5:78672996:A:G	0	78672996	G	A
5	chr5:78673437:C:A	0	78673437	A	C
5	chr5:78673665:A:G	0	78673665	G	A
5	chr5:78673798:G:A	0	78673798	A	G
5	chr5:78674118:G:A	0	78674118	A	G
5	chr5:78674492:C:T	0	78674492	T	C
5	chr5:78675290:G:A	0	78675290	A	G
5	chr5:78676056:G:T	0	78676056	T	G
5	chr5:78677347:A:C	0	78677347	C	A
5	chr5:78678116:G:T	0	78678116	T	G
5	chr5:78678604:C:T	0	78678604	T	C
5	chr5:78678723:A:G	0	78678723	G	A
5	chr5:78681217:T:C	0	78681217	C	T
5	chr5:78681765:T:A	0	78681765	A	T
5	chr5:78684058:C:T	0	78684058	T	C
5	chr5:78684064:G:C	0	78684064	C	G
5	chr5:78685875:G:C	0	78685875	C	G
5	chr5:78686150:T:C	0	78686150	C	T
5	chr5:78687409:T:C	0	78687409	C	T
5	chr5:78688056:G:A	0	78688056	A	G
5	chr5:78688253:G:A	0	78688253	A	G
5	chr5:78688542:G:T	0	78688542	T	G
5	chr5:78689460:G:A	0	78689460	A	G
5	chr5:78689805:A:G	0	78689805	G	A
5	chr5:78691701:A:G	0	78691701	G	A
5	chr5:78693092:C:T	0	78693092	T	C
5	chr5:78693231:G:A	0	78693231	A	G
5	chr5:78693280:A:G	0	78693280	G	A
5	chr5:78693831:T:C	0	78693831	C	T
5	chr5:78694387:C:T	0	78694387	T	C
5	chr5:78694821:C:T	0	78694821	T	C
5	chr5:78695745:C:T	0	78695745	T	C
5	chr5:78695957:G:T	0	78695957	T	G
5	chr5:78696461:A:C	0	78696461	C	A
5	chr5:78696732:T:C	0	78696732	C	T
5	chr5:78696737:A:G	0	78696737	G	A
5	chr5:78696859:A:G	0	78696859	G	A
5	chr5:78697079:G:C	0	78697079	C	G
5	chr5:78697179:A:G	0	78697179	G	A
5	chr5:78698100:G:A	0	78698100	A	G
5	chr5:78698255:C:T	0	78698255	T	C
5	chr5:78698527:C:T	0	78698527	T	C
5	chr5:78699548:G:A	0	78699548	A	G
5	chr5:78702669:C:T	0	78702669	T	C
5	chr5:78702963:A:C	0	78702963	C	A
5	chr5:78703453:A:G	0	78703453	G	A
5	chr5:78703947:A:G	0	78703947	G	A
5	chr5:78703958:A:C	0	78703958	C	A
5	chr5:78704137:C:G	0	78704137	G	C
5	chr5:78704344:C:T	0	78704344	T	C
5	chr5:78705312:A:G	0	78705312	G	A
5	chr5:78706790:C:T	0	78706790	T	C
5	chr5:78706828:T:C	0	78706828	C	T
5	chr5:78707763:A:C	0	78707763	C	A
5	chr5:78707886:C:A	0	78707886	A	C
5	chr5:78708494:A:G	0	78708494	G	A
5	chr5:78709223:T:C	0	78709223	C	T
5	chr5:78710391:G:A	0	78710391	A	G
5	chr5:78711153:T:C	0	78711153	C	T
5	chr5:78711550:C:T	0	78711550	T	C
5	chr5:78711563:G:A	0	78711563	A	G
5	chr5:78712293:T:C	0	78712293	C	T
5	chr5:78712514:C:T	0	78712514	T	C
5	chr5:78712684:A:G	0	78712684	G	A
5	chr5:78712825:T:G	0	78712825	G	T
5	chr5:78714066:A:C	0	78714066	C	A
5	chr5:78714367:G:T	0	78714367	T	G
5	chr5:78714381:T:C	0	78714381	C	T
5	chr5:78714699:A:G	0	78714699	G	A
5	chr5:78714754:A:C	0	78714754	C	A
5	chr5:78714915:A:G	0	78714915	G	A
5	chr5:78714933:G:C	0	78714933	C	G
5	chr5:78716370:A:G	0	78716370	G	A
5	chr5:78718665:T:C	0	78718665	C	T
5	chr5:78719328:C:T	0	78719328	T	C
5	chr5:78720226:A:G	0	78720226	G	A
5	chr5:78721037:T:G	0	78721037	G	T
5	chr5:78721368:A:C	0	78721368	C	A
5	chr5:78721526:A:G	0	78721526	G	A
5	chr5:78721945:G:C	0	78721945	C	G
5	chr5:78722254:T:C	0	78722254	C	T
5	chr5:78722754:T:C	0	78722754	C	T
5	chr5:78722873:G:A	0	78722873	A	G
5	chr5:78722945:G:A	0	78722945	A	G
5	chr5:78722949:T:G	0	78722949	G	T
5	chr5:78723148:G:A	0	78723148	A	G
5	chr5:78723288:G:A	0	78723288	A	G
5	chr5:78723732:A:G	0	78723732	G	A
5	chr5:78724343:T:G	0	78724343	G	T
5	chr5:78725015:C:T	0	78725015	T	C
5	chr5:78725051:C:A	0	78725051	A	C
5	chr5:78725395:A:G	0	78725395	G	A
5	chr5:78725418:C:T	0	78725418	T	C
5	chr5:78726249:G:A	0	78726249	A	G
5	chr5:78726389:C:T	0	78726389	T	C
5	chr5:78727580:G:A	0	78727580	A	G
5	chr5:78728094:G:C	0	78728094	C	G
5	chr5:78728543:T:C	0	78728543	C	T
5	chr5:78728787:A:G	0	78728787	G	A
5	chr5:78729734:A:G	0	78729734	G	A
5	chr5:78730032:G:A	0	78730032	A	G
5	chr5:78730040:T:C	0	78730040	C	T
5	chr5:78730527:T:C	0	78730527	C	T
5	chr5:78732736:A:G	0	78732736	G	A
5	chr5:78733145:T:C	0	78733145	C	T
5	chr5:78734086:G:A	0	78734086	A	G
5	chr5:78734953:T:G	0	78734953	G	T
5	chr5:78737423:TTAAAAACAGCCA:T	0	78737423	T	TTAAAAACAGCCA
5	chr5:78738582:A:C	0	78738582	C	A
5	chr5:78738698:C:T	0	78738698	T	C
5	chr5:78738961:A:G	0	78738961	G	A
5	chr5:78738982:A:C	0	78738982	C	A
5	chr5:78740194:T:C	0	78740194	C	T
5	chr5:78740321:G:T	0	78740321	T	G
5	chr5:78740869:A:C	0	78740869	C	A
5	chr5:78741315:C:A	0	78741315	A	C
5	chr5:78742528:T:A	0	78742528	A	T
5	chr5:78743491:A:T	0	78743491	T	A
5	chr5:78743930:A:G	0	78743930	G	A
5	chr5:78744062:G:A	0	78744062	A	G
5	chr5:78746041:T:C	0	78746041	C	T
5	chr5:78746153:C:A	0	78746153	A	C
5	chr5:78746258:A:G	0	78746258	G	A
5	chr5:78746316:G:A	0	78746316	A	G
5	chr5:78746392:A:C	0	78746392	C	A
5	chr5:78746592:G:A	0	78746592	A	G
5	chr5:78746928:T:C	0	78746928	C	T
5	chr5:78747320:C:G	0	78747320	G	C
5	chr5:78747901:A:G	0	78747901	G	A
5	chr5:78748734:T:C	0	78748734	C	T
5	chr5:78748752:T:C	0	78748752	C	T
5	chr5:78749098:T:C	0	78749098	C	T
5	chr5:78749404:G:T	0	78749404	T	G
5	chr5:78749846:C:A	0	78749846	A	C
5	chr5:78749951:A:T	0	78749951	T	A
5	chr5:78750458:T:C	0	78750458	C	T
5	chr5:78750459:G:A	0	78750459	A	G
5	chr5:78750598:G:A	0	78750598	A	G
5	chr5:78750611:C:T	0	78750611	T	C
5	chr5:78751017:G:A	0	78751017	A	G
5	chr5:78751716:C:T	0	78751716	T	C
5	chr5:78752519:T:C	0	78752519	C	T
5	chr5:78752854:C:A	0	78752854	A	C
5	chr5:78753345:G:C	0	78753345	C	G
5	chr5:78753587:C:T	0	78753587	T	C
5	chr5:78754178:G:T	0	78754178	T	G
5	chr5:78754770:C:T	0	78754770	T	C
5	chr5:78755400:G:A	0	78755400	A	G
5	chr5:78755550:C:T	0	78755550	T	C
5	chr5:78755613:A:G	0	78755613	G	A
5	chr5:78755896:T:C	0	78755896	C	T
5	chr5:78756442:T:C	0	78756442	C	T
5	chr5:78756819:T:C	0	78756819	C	T
5	chr5:78757238:G:A	0	78757238	A	G
5	chr5:78759313:AAATAAATAAATG:A	0	78759313	A	AAATAAATAAATG
5	chr5:78759660:T:C	0	78759660	C	T
5	chr5:78761155:A:C	0	78761155	C	A
5	chr5:78761242:C:T	0	78761242	T	C
5	chr5:78762707:G:T	0	78762707	T	G
5	chr5:78763080:G:A	0	78763080	A	G
5	chr5:78764363:C:T	0	78764363	T	C
5	chr5:78764565:C:A	0	78764565	A	C
5	chr5:78764871:CT:C	0	78764871	C	CT
5	chr5:78765317:G:T	0	78765317	T	G
5	chr5:78766059:G:A	0	78766059	A	G
5	chr5:78766548:T:C	0	78766548	C	T
5	chr5:78766587:A:G	0	78766587	G	A
5	chr5:78767463:C:T	0	78767463	T	C
5	chr5:78768097:TC:T	0	78768097	T	TC
5	chr5:78768565:C:T	0	78768565	T	C
5	chr5:78768712:A:G	0	78768712	G	A
5	chr5:78768715:G:A	0	78768715	A	G
5	chr5:78769004:C:T	0	78769004	T	C
5	chr5:78769176:C:A	0	78769176	A	C
5	chr5:78769183:G:A	0	78769183	A	G
5	chr5:78769209:CA:C	0	78769209	C	CA
5	chr5:78769293:A:G	0	78769293	G	A
5	chr5:78769347:CCCAGACCAG:C	0	78769347	C	CCCAGACCAG
5	chr5:78769379:A:G	0	78769379	G	A
5	chr5:78769493:T:C	0	78769493	C	T
5	chr5:78769498:T:A	0	78769498	A	T
5	chr5:78769510:C:A	0	78769510	A	C
5	chr5:78769810:C:T	0	78769810	T	C
5	chr5:78769903:C:G	0	78769903	G	C
5	chr5:78770808:T:C	0	78770808	C	T
5	chr5:78771036:C:T	0	78771036	T	C
5	chr5:78771742:C:G	0	78771742	G	C
5	chr5:78772161:C:T	0	78772161	T	C
5	chr5:78773020:A:C	0	78773020	C	A
5	chr5:78773189:C:T	0	78773189	T	C
5	chr5:78773327:G:A	0	78773327	A	G
5	chr5:78773563:TCTC:T	0	78773563	T	TCTC
5	chr5:78774239:T:G	0	78774239	G	T
5	chr5:78774853:A:G	0	78774853	G	A
5	chr5:78775249:G:A	0	78775249	A	G
5	chr5:78776937:A:G	0	78776937	G	A
5	chr5:78777202:T:C	0	78777202	C	T
5	chr5:78777216:A:C	0	78777216	C	A
5	chr5:78778928:G:A	0	78778928	A	G
5	chr5:78779095:C:A	0	78779095	A	C
5	chr5:78779140:T:G	0	78779140	G	T
5	chr5:78780694:G:C	0	78780694	C	G
5	chr5:78781210:G:A	0	78781210	A	G
5	chr5:78783807:G:A	0	78783807	A	G
5	chr5:78784060:T:C	0	78784060	C	T
5	chr5:78784586:C:A	0	78784586	A	C
5	chr5:78786039:T:C	0	78786039	C	T
5	chr5:78786098:G:T	0	78786098	T	G
5	chr5:78787176:T:A	0	78787176	A	T
5	chr5:78787375:TG:T	0	78787375	T	TG
5	chr5:78788228:A:G	0	78788228	G	A
5	chr5:78788758:A:G	0	78788758	G	A
5	chr5:78788771:T:A	0	78788771	A	T
5	chr5:78788832:C:T	0	78788832	T	C
5	chr5:78790712:T:C	0	78790712	C	T
5	chr5:78790713:C:T	0	78790713	T	C
5	chr5:78791819:G:A	0	78791819	A	G
5	chr5:78793610:T:C	0	78793610	C	T
5	chr5:78797887:A:C	0	78797887	C	A
5	chr5:78798560:C:T	0	78798560	T	C
5	chr5:78798739:C:T	0	78798739	T	C
5	chr5:78798989:C:A	0	78798989	A	C
5	chr5:78798990:A:G	0	78798990	G	A
5	chr5:78799540:A:G	0	78799540	G	A
5	chr5:78799567:T:C	0	78799567	C	T
5	chr5:78801397:T:C	0	78801397	C	T
5	chr5:78801466:C:T	0	78801466	T	C
5	chr5:78802134:T:C	0	78802134	C	T
5	chr5:78803171:T:C	0	78803171	C	T
5	chr5:78803893:T:C	0	78803893	C	T
5	chr5:78804829:C:T	0	78804829	T	C
5	chr5:78804977:A:T	0	78804977	T	A
5	chr5:78805267:T:C	0	78805267	C	T
5	chr5:78805368:G:A	0	78805368	A	G
5	chr5:78806300:G:A	0	78806300	A	G
5	chr5:78806477:A:T	0	78806477	T	A
5	chr5:78806660:G:A	0	78806660	A	G
5	chr5:78806816:C:T	0	78806816	T	C
5	chr5:78806825:C:G	0	78806825	G	C
5	chr5:78807142:A:G	0	78807142	G	A
5	chr5:78807782:C:T	0	78807782	T	C
5	chr5:78807869:G:A	0	78807869	A	G
5	chr5:78808018:G:A	0	78808018	A	G
5	chr5:78808019:G:A	0	78808019	A	G
5	chr5:78808023:G:A	0	78808023	A	G
5	chr5:78809264:A:C	0	78809264	C	A
5	chr5:78809503:C:G	0	78809503	G	C
5	chr5:78809524:C:T	0	78809524	T	C
5	chr5:78810239:G:A	0	78810239	A	G
5	chr5:78810548:T:C	0	78810548	C	T
5	chr5:78811930:T:C	0	78811930	C	T
5	chr5:78812085:A:G	0	78812085	G	A
5	chr5:78813895:C:T	0	78813895	T	C
5	chr5:78816334:C:A	0	78816334	A	C
5	chr5:78817053:G:A	0	78817053	A	G
5	chr5:78817374:C:T	0	78817374	T	C
5	chr5:78817403:A:G	0	78817403	G	A
5	chr5:78817555:T:C	0	78817555	C	T
5	chr5:78817921:G:A	0	78817921	A	G
5	chr5:78818135:A:T	0	78818135	T	A
5	chr5:78819688:A:G	0	78819688	G	A
5	chr5:78820949:C:A	0	78820949	A	C
5	chr5:78820971:T:C	0	78820971	C	T
5	chr5:78821151:C:T	0	78821151	T	C
5	chr5:78821650:T:A	0	78821650	A	T
5	chr5:78821761:A:G	0	78821761	G	A
5	chr5:78822243:A:C	0	78822243	C	A
5	chr5:78823442:C:T	0	78823442	T	C
5	chr5:78823981:G:A	0	78823981	A	G
5	chr5:78826293:C:T	0	78826293	T	C
5	chr5:78827399:C:T	0	78827399	T	C
5	chr5:78827661:T:C	0	78827661	C	T
5	chr5:78828084:A:T	0	78828084	T	A
5	chr5:78828362:C:T	0	78828362	T	C
5	chr5:78828769:TC:T	0	78828769	T	TC
5	chr5:78828980:A:C	0	78828980	C	A
5	chr5:78829211:C:T	0	78829211	T	C
5	chr5:78829862:T:G	0	78829862	G	T
5	chr5:78830458:C:T	0	78830458	T	C
5	chr5:78830552:C:T	0	78830552	T	C
5	chr5:78830738:C:A	0	78830738	A	C
5	chr5:78831027:C:T	0	78831027	T	C
5	chr5:78831989:G:A	0	78831989	A	G
5	chr5:78832282:T:C	0	78832282	C	T
5	chr5:78832459:C:T	0	78832459	T	C
5	chr5:78832601:C:T	0	78832601	T	C
5	chr5:78832752:A:C	0	78832752	C	A
5	chr5:78832769:C:T	0	78832769	T	C
5	chr5:78833054:A:T	0	78833054	T	A
5	chr5:78833229:C:T	0	78833229	T	C
5	chr5:78833558:T:G	0	78833558	G	T
5	chr5:78833786:A:C	0	78833786	C	A
5	chr5:78833985:A:G	0	78833985	G	A
5	chr5:78834115:C:T	0	78834115	T	C
5	chr5:78834228:C:T	0	78834228	T	C
5	chr5:78834292:C:T	0	78834292	T	C
5	chr5:78834299:C:T	0	78834299	T	C
5	chr5:78834555:T:C	0	78834555	C	T
5	chr5:78834756:T:C	0	78834756	C	T
5	chr5:78834793:T:C	0	78834793	C	T
5	chr5:78834911:T:C	0	78834911	C	T
5	chr5:78835146:A:G	0	78835146	G	A
5	chr5:78835513:C:T	0	78835513	T	C
5	chr5:78835724:C:A	0	78835724	A	C
5	chr5:78835775:C:G	0	78835775	G	C
5	chr5:78835832:C:T	0	78835832	T	C
5	chr5:78835864:G:A	0	78835864	A	G
5	chr5:78836146:T:C	0	78836146	C	T
5	chr5:78836573:A:G	0	78836573	G	A
5	chr5:78836640:C:A	0	78836640	A	C
5	chr5:78836682:A:G	0	78836682	G	A
5	chr5:78836797:T:C	0	78836797	C	T
5	chr5:78836800:G:A	0	78836800	A	G
5	chr5:78836878:A:G	0	78836878	G	A
5	chr5:78837038:C:T	0	78837038	T	C
5	chr5:78838407:G:A	0	78838407	A	G
5	chr5:78838855:TC:T	0	78838855	T	TC
5	chr5:78839143:CAAG:C	0	78839143	C	CAAG
5	chr5:78839207:G:C	0	78839207	C	G
5	chr5:78839378:C:T	0	78839378	T	C
5	chr5:78839418:C:T	0	78839418	T	C
5	chr5:78839453:T:G	0	78839453	G	T
5	chr5:78840075:T:C	0	78840075	C	T
5	chr5:78840350:T:C	0	78840350	C	T
5	chr5:78840445:A:G	0	78840445	G	A
5	chr5:78840633:C:T	0	78840633	T	C
5	chr5:78840642:T:C	0	78840642	C	T
5	chr5:78840829:G:A	0	78840829	A	G
5	chr5:78840932:T:C	0	78840932	C	T
5	chr5:78841553:C:G	0	78841553	G	C
5	chr5:78841701:A:T	0	78841701	T	A
5	chr5:78842372:T:C	0	78842372	C	T
5	chr5:78843417:C:G	0	78843417	G	C
5	chr5:78843810:G:A	0	78843810	A	G
5	chr5:78844236:T:G	0	78844236	G	T
5	chr5:78844371:C:T	0	78844371	T	C
5	chr5:78844570:C:T	0	78844570	T	C
5	chr5:78844950:C:G	0	78844950	G	C
5	chr5:78845656:T:G	0	78845656	G	T
5	chr5:78846183:G:T	0	78846183	T	G
5	chr5:78846453:T:C	0	78846453	C	T
5	chr5:78846758:T:C	0	78846758	C	T
5	chr5:78846870:G:A	0	78846870	A	G
5	chr5:78846906:C:T	0	78846906	T	C
5	chr5:78847067:T:C	0	78847067	C	T
5	chr5:78847129:A:C	0	78847129	C	A
5	chr5:78847326:T:A	0	78847326	A	T
5	chr5:78847330:C:T	0	78847330	T	C
5	chr5:78847678:G:A	0	78847678	A	G
5	chr5:78847912:C:T	0	78847912	T	C
5	chr5:78847921:T:C	0	78847921	C	T
5	chr5:78847934:T:G	0	78847934	G	T
5	chr5:78848464:T:C	0	78848464	C	T
5	chr5:78848888:A:C	0	78848888	C	A
5	chr5:78850737:G:T	0	78850737	T	G
5	chr5:78850779:T:C	0	78850779	C	T
5	chr5:78850996:T:C	0	78850996	C	T
5	chr5:78851314:A:T	0	78851314	T	A
5	chr5:78851384:G:T	0	78851384	T	G
5	chr5:78851541:C:T	0	78851541	T	C
5	chr5:78851580:T:C	0	78851580	C	T
5	chr5:78851673:T:C	0	78851673	C	T
5	chr5:78851893:T:C	0	78851893	C	T
5	chr5:78851927:A:T	0	78851927	T	A
5	chr5:78852099:C:T	0	78852099	T	C
5	chr5:78852540:G:A	0	78852540	A	G
5	chr5:78852551:C:T	0	78852551	T	C
5	chr5:78852630:T:C	0	78852630	C	T
5	chr5:78852646:G:A	0	78852646	A	G
5	chr5:78852943:T:C	0	78852943	C	T
5	chr5:78853258:T:G	0	78853258	G	T
5	chr5:78853433:A:G	0	78853433	G	A
5	chr5:78853556:T:A	0	78853556	A	T
5	chr5:78853687:C:T	0	78853687	T	C
5	chr5:78853827:A:G	0	78853827	G	A
5	chr5:78853994:C:T	0	78853994	T	C
5	chr5:78854044:T:C	0	78854044	C	T
5	chr5:78854050:T:C	0	78854050	C	T
5	chr5:78854107:T:C	0	78854107	C	T
5	chr5:78854140:C:T	0	78854140	T	C
5	chr5:78854629:T:TA	0	78854629	TA	T
5	chr5:78854630:C:G	0	78854630	G	C
5	chr5:78854633:TTG:T	0	78854633	T	TTG
5	chr5:78854889:G:A	0	78854889	A	G
5	chr5:78855068:G:C	0	78855068	C	G
5	chr5:78855238:C:T	0	78855238	T	C
5	chr5:78855455:G:A	0	78855455	A	G
5	chr5:78855794:T:A	0	78855794	A	T
5	chr5:78855817:T:C	0	78855817	C	T
5	chr5:78855890:C:T	0	78855890	T	C
5	chr5:78855950:A:G	0	78855950	G	A
5	chr5:78855986:G:A	0	78855986	A	G
5	chr5:78856130:G:A	0	78856130	A	G
5	chr5:78856369:T:C	0	78856369	C	T
5	chr5:78856573:T:C	0	78856573	C	T
5	chr5:78856637:C:G	0	78856637	G	C
5	chr5:78856752:T:C	0	78856752	C	T
5	chr5:78856871:T:A	0	78856871	A	T
5	chr5:78857113:C:T	0	78857113	T	C
5	chr5:78857382:T:C	0	78857382	C	T
5	chr5:78857423:T:A	0	78857423	A	T
5	chr5:78857459:A:T	0	78857459	T	A
5	chr5:78857502:C:T	0	78857502	T	C
5	chr5:78857548:G:A	0	78857548	A	G
5	chr5:78857575:T:C	0	78857575	C	T
5	chr5:78857676:G:A	0	78857676	A	G
5	chr5:78857864:G:T	0	78857864	T	G
5	chr5:78858134:G:A	0	78858134	A	G
5	chr5:78858773:C:T	0	78858773	T	C
5	chr5:78858812:A:C	0	78858812	C	A
5	chr5:78859034:A:G	0	78859034	G	A
5	chr5:78859086:C:T	0	78859086	T	C
5	chr5:78859342:G:GA	0	78859342	GA	G
5	chr5:78859583:C:T	0	78859583	T	C
5	chr5:78859814:T:C	0	78859814	C	T
5	chr5:78860140:C:T	0	78860140	T	C
5	chr5:78860320:A:G	0	78860320	G	A
5	chr5:78860506:GA:G	0	78860506	G	GA
5	chr5:78860567:G:A	0	78860567	A	G
5	chr5:78860720:A:G	0	78860720	G	A
5	chr5:78860963:G:A	0	78860963	A	G
5	chr5:78861215:C:A	0	78861215	A	C
5	chr5:78861513:G:A	0	78861513	A	G
5	chr5:78862064:T:G	0	78862064	G	T
5	chr5:78862299:G:A	0	78862299	A	G
5	chr5:78863070:T:C	0	78863070	C	T
5	chr5:78863087:C:A	0	78863087	A	C
5	chr5:78863279:A:C	0	78863279	C	A
5	chr5:78863812:T:C	0	78863812	C	T
5	chr5:78863911:CAT:C	0	78863911	C	CAT
5	chr5:78864483:C:A	0	78864483	A	C
5	chr5:78864818:T:G	0	78864818	G	T
5	chr5:78864917:T:C	0	78864917	C	T
5	chr5:78864922:C:A	0	78864922	A	C
5	chr5:78865266:A:G	0	78865266	G	A
5	chr5:78865617:A:G	0	78865617	G	A
5	chr5:78865711:C:T	0	78865711	T	C
5	chr5:78865716:A:G	0	78865716	G	A
5	chr5:78866759:T:A	0	78866759	A	T
5	chr5:78866837:G:C	0	78866837	C	G
5	chr5:78867127:T:C	0	78867127	C	T
5	chr5:78867376:A:T	0	78867376	T	A
5	chr5:78867575:C:T	0	78867575	T	C
```
