## Supplementary material for "Characterization of shared and ancestry-specific signals driving complex traits using multi-ancestry fine-mapping": mesusiecsinfo

```
*************************************************************

  Multiple Ancestry Sum of Single Effect Model (MESuSiE)          

   Visit http://www.xzlab.org/software.html For Update            

            (C) 2022 Boran Gao, Xiang Zhou                        

              GNU General Public License                          

*************************************************************
# Start data processing for sufficient statistics 
# Create MESuSiE object 
# Start data analysis 

# Data analysis is done, and now generates result 

Potential causal SNPs with PIP > 0.5:  

Credible sets for effects: 
$cs
$cs$L1
[1] 1337 1340 1353 1354 1356 1358 1371 1377

$cs$L2
 [1] 4231 4232 4235 4238 4239 4245 4258 4264 4273 4275 4276 4298 4304


$cs_category
       L1        L2 
"eur_afr" "eur_afr" 

$purity
   min.abs.corr mean.abs.corr median.abs.corr
L1     0.860326     0.9654341        0.988379
L2     0.807224     0.9674459        0.977877

$cs_index
[1] 1 2

$coverage
[1] 0.9627397 0.9506675

$requested_coverage
[1] 0.95


 Use MESuSiE_Plot() for visualization
# Total time used for the analysis: 0.38 mins
```
