## Supplementary material for "Characterization of shared and ancestry-specific signals driving complex traits using multi-ancestry fine-mapping": mesusieoutput

```
                 eur          afr      eur_afr
   [1,] 1.107336e-05 1.034626e-05 3.506992e-06
   [2,] 1.785073e-05 1.026573e-05 6.260243e-06
   [3,] 9.077643e-06 1.028346e-05 2.970528e-06
   [4,] 3.239154e-06 1.032166e-05 1.085875e-06
   [5,] 8.147681e-06 1.217262e-05 2.507006e-06
   [6,] 7.985189e-06 1.189105e-05 2.689879e-06
   [7,] 4.063969e-06 1.047008e-05 1.352686e-06
   [8,] 4.025746e-06 1.043211e-05 1.332052e-06
   [9,] 9.568355e-06 1.014616e-05 3.098320e-06
  [10,] 3.656222e-06 1.083812e-05 1.316974e-06
  [11,] 1.326882e-05 1.047082e-05 4.281557e-06
  [12,] 7.352844e-06 2.290459e-05 2.197253e-06
  [13,] 6.663015e-06 1.059219e-05 2.461601e-06
  [14,] 5.254006e-06 1.188380e-05 1.855169e-06
  [15,] 3.622990e-06 1.014427e-05 1.209391e-06
  [16,] 3.903474e-06 2.572997e-05 1.348365e-06
  [17,] 4.062065e-06 1.025662e-05 1.390583e-06
  [18,] 3.566821e-06 1.027646e-05 1.160249e-06
  [19,] 9.534538e-06 1.054165e-05 3.561530e-06
  [20,] 3.948401e-06 1.069856e-05 1.352151e-06
  [21,] 1.107297e-05 1.026784e-05 3.866584e-06
  [22,] 4.369952e-06 1.047638e-05 1.451263e-06
  [23,] 3.567567e-06 1.039281e-05 1.163183e-06
  [24,] 4.367028e-06 1.030188e-05 1.491490e-06
  [25,] 1.220710e-05 1.045196e-05 3.802320e-06
  [26,] 8.162429e-06 1.020877e-05 2.666094e-06
  [27,] 3.216512e-06 1.034417e-05 1.063791e-06
  [28,] 1.258120e-05 1.023571e-05 4.316595e-06
  [29,] 2.007281e-05 1.053359e-05 7.699894e-06
  [30,] 1.310461e-05 1.031797e-05 4.660558e-06
  [31,] 4.065950e-06 1.057463e-05 1.398197e-06
  [32,] 1.036452e-05 1.019889e-05 3.508538e-06
  [33,] 1.420264e-05 1.021360e-05 4.451830e-06
  [34,] 4.022174e-06 1.058157e-05 1.379450e-06
  [35,] 6.538439e-06 1.046029e-05 2.171627e-06
  [36,] 4.138014e-06 1.056765e-05 1.427445e-06
  [37,] 1.499271e-05 1.025681e-05 4.613782e-06
  [38,] 7.315450e-06 1.051522e-05 2.321491e-06
  [39,] 1.192261e-05 1.043829e-05 3.540941e-06
  [40,] 1.177275e-05 1.031313e-05 4.171269e-06
  [41,] 2.987041e-05 1.033909e-05 1.086942e-05
  [42,] 4.158601e-06 1.053717e-05 1.431601e-06
  [43,] 7.384463e-06 1.021948e-05 2.357916e-06
  [44,] 8.820567e-06 1.026881e-05 3.025288e-06
  [45,] 4.733403e-06 1.064271e-05 1.671007e-06
  [46,] 5.007879e-06 1.049498e-05 1.678084e-06
  [47,] 8.014496e-06 1.043909e-05 2.454486e-06
  [48,] 5.792914e-06 1.037072e-05 2.058912e-06
  [49,] 4.268394e-06 1.069436e-05 1.542549e-06
  [50,] 4.269955e-06 1.061571e-05 1.479233e-06
  [51,] 6.343227e-06 3.683331e-05 1.971398e-06
  [52,] 4.291360e-06 1.055453e-05 1.479424e-06
  [53,] 4.678627e-06 1.045482e-05 1.570350e-06
  [54,] 4.361618e-06 1.017077e-05 1.471976e-06
  [55,] 4.239981e-06 1.062558e-05 1.467944e-06
  [56,] 3.767001e-06 1.073140e-05 1.253168e-06
  [57,] 5.439907e-06 1.082018e-05 1.616888e-06
  [58,] 5.957074e-06 1.087730e-05 1.750016e-06
  [59,] 1.245503e-05 1.042175e-05 3.839949e-06
  [60,] 6.099294e-06 1.108374e-05 1.762314e-06
  [61,] 3.872878e-06 1.025209e-05 1.259260e-06
  [62,] 4.400519e-06 1.070080e-05 1.552546e-06
  [63,] 7.896764e-06 1.035715e-05 2.480804e-06
  [64,] 3.261790e-06 1.759164e-05 1.008261e-06
  [65,] 1.086342e-05 1.027265e-05 3.404079e-06
  [66,] 1.539525e-05 1.041401e-05 4.569841e-06
  [67,] 1.543177e-05 1.045372e-05 4.537636e-06
  [68,] 4.350369e-06 1.069445e-05 1.530045e-06
  [69,] 9.858562e-06 1.047625e-05 3.156231e-06
  [70,] 1.416473e-05 1.048689e-05 4.152499e-06
  [71,] 4.984349e-06 1.139366e-05 1.445275e-06
  [72,] 4.450908e-06 1.043242e-05 1.532496e-06
  [73,] 4.350728e-06 1.045982e-05 1.499717e-06
  [74,] 3.562630e-06 1.034817e-05 1.175450e-06
  [75,] 1.085946e-05 1.044695e-05 3.506645e-06
  [76,] 7.944490e-06 1.379968e-05 2.169287e-06
  [77,] 4.178835e-06 6.883904e-05 1.560810e-06
  [78,] 4.328603e-06 2.761710e-05 1.607705e-06
  [79,] 4.019652e-06 1.518018e-05 1.447850e-06
  [80,] 4.068462e-06 1.580040e-05 1.476573e-06
  [81,] 4.836246e-06 1.047738e-05 1.602828e-06
  [82,] 4.551184e-06 1.560186e-05 1.711848e-06
  [83,] 4.296718e-06 1.742831e-05 1.599969e-06
  [84,] 2.383585e-05 1.052512e-05 7.330873e-06
  [85,] 4.217495e-06 1.771434e-05 1.560327e-06
  [86,] 4.214700e-06 1.776961e-05 1.559054e-06
  [87,] 8.227737e-06 1.049927e-05 2.676018e-06
  [88,] 4.204789e-06 1.036629e-05 1.449589e-06
  [89,] 4.397789e-06 1.109609e-05 1.603832e-06
  [90,] 4.367914e-06 1.094727e-05 1.573493e-06
  [91,] 1.310038e-05 1.041576e-05 4.328352e-06
  [92,] 4.214305e-06 1.205478e-05 1.524713e-06
  [93,] 4.176390e-06 1.127335e-05 1.508427e-06
  [94,] 4.014210e-06 1.077243e-05 1.386391e-06
  [95,] 3.940491e-06 1.076939e-05 1.346597e-06
  [96,] 3.963402e-06 1.036064e-05 1.257518e-06
  [97,] 7.446860e-06 1.016707e-05 2.505788e-06
  [98,] 5.080175e-06 1.193194e-05 1.743923e-06
  [99,] 5.631947e-06 1.029851e-05 1.947174e-06
 [100,] 3.815892e-06 1.050656e-05 1.325378e-06
 [101,] 4.359333e-06 1.056643e-05 1.494513e-06
 [102,] 3.678793e-06 1.030682e-05 1.215848e-06
 [103,] 3.211456e-06 1.020275e-05 1.051058e-06
 [104,] 3.345677e-06 1.067293e-05 1.059657e-06
 [105,] 2.774110e-06 1.042126e-05 9.442575e-07
 [106,] 3.538530e-06 1.019629e-05 1.152556e-06
 [107,] 3.592986e-06 1.030759e-05 1.187088e-06
 [108,] 3.097690e-06 1.020142e-05 1.017128e-06
 [109,] 1.024492e-05 1.049840e-05 3.304341e-06
 [110,] 3.296174e-06 1.021612e-05 1.074878e-06
 [111,] 3.296814e-06 1.021181e-05 1.075524e-06
 [112,] 3.779287e-06 1.034992e-05 1.302765e-06
 [113,] 3.318376e-06 1.035791e-05 1.135523e-06
 [114,] 3.263987e-06 1.041751e-05 1.120571e-06
 [115,] 4.911902e-06 1.016878e-05 1.627637e-06
 [116,] 2.677008e-06 1.035460e-05 8.814474e-07
 [117,] 3.679833e-06 1.030675e-05 1.221808e-06
 [118,] 3.336196e-06 1.016776e-05 1.106928e-06
 [119,] 2.652534e-06 1.025262e-05 8.886491e-07
 [120,] 2.537863e-06 1.013726e-05 8.443117e-07
 [121,] 2.767541e-06 1.025214e-05 9.169256e-07
 [122,] 1.789068e-05 2.381645e-05 2.716418e-05
 [123,] 1.038067e-05 1.055749e-05 3.107266e-06
 [124,] 4.136110e-06 1.021304e-05 1.370140e-06
 [125,] 2.710881e-06 1.027994e-05 9.179930e-07
 [126,] 6.950172e-06 1.051757e-05 2.312116e-06
 [127,] 7.123405e-06 1.050629e-05 2.383596e-06
 [128,] 2.966607e-06 1.023821e-05 9.856595e-07
 [129,] 2.955654e-06 1.027944e-05 9.870272e-07
 [130,] 2.864506e-06 1.023588e-05 9.561908e-07
 [131,] 3.422190e-06 1.026887e-05 1.149651e-06
 [132,] 4.240025e-06 1.016408e-05 1.396042e-06
 [133,] 3.391040e-06 1.099060e-05 1.063539e-06
 [134,] 2.582569e-06 1.039084e-05 8.615160e-07
 [135,] 6.124432e-06 1.266025e-05 1.784030e-06
 [136,] 7.889047e-06 1.045528e-05 2.405479e-06
 [137,] 7.132576e-06 1.044831e-05 2.187412e-06
 [138,] 7.063478e-06 1.042767e-05 2.174500e-06
 [139,] 6.863303e-06 1.045382e-05 2.108817e-06
 [140,] 3.111976e-06 1.033483e-05 1.018211e-06
 [141,] 7.384580e-06 1.032689e-05 2.323515e-06
 [142,] 6.559539e-06 1.083665e-05 1.941340e-06
 [143,] 3.162936e-06 1.032314e-05 1.023486e-06
 [144,] 6.524397e-06 1.032227e-05 2.059681e-06
 [145,] 6.401784e-06 1.031997e-05 2.023507e-06
 [146,] 3.025342e-06 1.016870e-05 1.015098e-06
 [147,] 9.241418e-06 1.030058e-05 2.905174e-06
 [148,] 2.791040e-06 1.033044e-05 9.229349e-07
 [149,] 9.119206e-06 1.073251e-05 2.668318e-06
 [150,] 3.538651e-06 1.021739e-05 1.161641e-06
 [151,] 3.468285e-06 1.020220e-05 1.152228e-06
 [152,] 2.597916e-05 1.048779e-05 8.525902e-06
 [153,] 7.211553e-06 1.820055e-05 2.037033e-06
 [154,] 2.968026e-06 1.031256e-05 9.793132e-07
 [155,] 6.202526e-06 1.448369e-05 1.971856e-06
 [156,] 2.856014e-06 1.090413e-05 9.095092e-07
 [157,] 2.540787e-06 1.029404e-05 8.525051e-07
 [158,] 3.723744e-06 1.013609e-05 1.243555e-06
 [159,] 2.936782e-06 1.027971e-05 9.755195e-07
 [160,] 2.760679e-06 1.017732e-05 9.182627e-07
 [161,] 4.514804e-06 1.027975e-05 1.508610e-06
 [162,] 1.612821e-05 1.023729e-05 5.158598e-06
 [163,] 9.227558e-06 1.042454e-05 2.985528e-06
 [164,] 2.686556e-06 1.021864e-05 9.016621e-07
 [165,] 9.228212e-06 1.049058e-05 3.168735e-06
 [166,] 3.774425e-06 1.022575e-05 1.241997e-06
 [167,] 6.404567e-06 1.053724e-05 2.001695e-06
 [168,] 7.523190e-06 1.035011e-05 2.375678e-06
 [169,] 3.886671e-06 1.023926e-05 1.271898e-06
 [170,] 6.455555e-06 1.053606e-05 2.017227e-06
 [171,] 6.195759e-06 1.051742e-05 1.946787e-06
 [172,] 6.043678e-06 1.052823e-05 1.897291e-06
 [173,] 1.043181e-05 1.058112e-05 3.070997e-06
 [174,] 1.125379e-05 1.043650e-05 3.728450e-06
 [175,] 6.071210e-06 1.052554e-05 1.906458e-06
 [176,] 5.270390e-06 1.048930e-05 1.744317e-06
 [177,] 5.736557e-06 1.052575e-05 1.806299e-06
 [178,] 7.973911e-06 1.047346e-05 2.720145e-06
 [179,] 5.518903e-06 1.044683e-05 1.734475e-06
 [180,] 5.914686e-06 1.048270e-05 1.840978e-06
 [181,] 1.152150e-05 1.019007e-05 3.715541e-06
 [182,] 1.125899e-05 1.043658e-05 3.726238e-06
 [183,] 1.124437e-05 1.038429e-05 3.460873e-06
 [184,] 5.765854e-06 1.031674e-05 1.877966e-06
 [185,] 7.545905e-06 1.033968e-05 2.417655e-06
 [186,] 9.519806e-06 1.051355e-05 3.336684e-06
 [187,] 3.358958e-06 1.026216e-05 1.082492e-06
 [188,] 2.951900e-06 1.028067e-05 9.585786e-07
 [189,] 3.289675e-06 1.031760e-05 1.056314e-06
 [190,] 3.332034e-06 1.026728e-05 1.073813e-06
 [191,] 3.332996e-06 1.025520e-05 1.075472e-06
 [192,] 1.188781e-05 1.050240e-05 4.165979e-06
 [193,] 3.026280e-06 1.022235e-05 1.022466e-06
 [194,] 3.255736e-06 1.025290e-05 1.052267e-06
 [195,] 3.498197e-06 1.018555e-05 1.137440e-06
 [196,] 3.544126e-06 1.020111e-05 1.149425e-06
 [197,] 3.088476e-06 1.027586e-05 1.050267e-06
 [198,] 1.324786e-05 1.046252e-05 4.481514e-06
 [199,] 3.036772e-06 1.030243e-05 1.032850e-06
 [200,] 2.948099e-06 1.031507e-05 1.000000e-06
 [201,] 2.923963e-06 1.031414e-05 9.905461e-07
 [202,] 3.105178e-06 1.018231e-05 1.041730e-06
 [203,] 3.170673e-06 1.035712e-05 1.087491e-06
 [204,] 3.154276e-06 1.037038e-05 1.082277e-06
 [205,] 3.173364e-06 1.018114e-05 1.064961e-06
 [206,] 5.012813e-06 1.048577e-05 1.671674e-06
 [207,] 3.542217e-06 1.038773e-05 1.217816e-06
 [208,] 3.601521e-06 1.040647e-05 1.242194e-06
 [209,] 3.475279e-06 1.040515e-05 1.192847e-06
 [210,] 3.428139e-06 1.040364e-05 1.174098e-06
 [211,] 3.398429e-06 1.032889e-05 1.152746e-06
 [212,] 4.050265e-06 1.036084e-05 1.347831e-06
 [213,] 4.034928e-06 1.036103e-05 1.342188e-06
 [214,] 3.330518e-06 1.035553e-05 1.131862e-06
 [215,] 3.339278e-06 1.038129e-05 1.137137e-06
 [216,] 3.305797e-06 1.037804e-05 1.123117e-06
 [217,] 3.319861e-06 1.038608e-05 1.129650e-06
 [218,] 3.392690e-06 1.021542e-05 1.132694e-06
 [219,] 4.066333e-06 1.012742e-05 1.344559e-06
 [220,] 3.270296e-06 1.020964e-05 1.090518e-06
 [221,] 6.987403e-06 1.020622e-05 2.310858e-06
 [222,] 3.305029e-06 1.020824e-05 1.102097e-06
 [223,] 3.224925e-06 1.034769e-05 1.088797e-06
 [224,] 4.678657e-06 1.016766e-05 1.591317e-06
 [225,] 3.305412e-06 1.021007e-05 1.102792e-06
 [226,] 3.247174e-06 1.037944e-05 1.099743e-06
 [227,] 3.210441e-06 1.031567e-05 1.080973e-06
 [228,] 8.519313e-06 1.014866e-05 2.817086e-06
 [229,] 4.458844e-06 1.030766e-05 1.473385e-06
 [230,] 1.322189e-05 1.046255e-05 4.472021e-06
 [231,] 1.373273e-05 1.046240e-05 4.644487e-06
 [232,] 5.865635e-06 1.033028e-05 1.968848e-06
 [233,] 5.830156e-06 1.031309e-05 1.950873e-06
 [234,] 1.286141e-05 1.049800e-05 4.036206e-06
 [235,] 1.824094e-05 1.051984e-05 5.575077e-06
 [236,] 8.519343e-05 1.202242e-05 3.117919e-05
 [237,] 3.303910e-06 1.052539e-05 1.144027e-06
 [238,] 3.662964e-06 1.064871e-05 1.237447e-06
 [239,] 4.074056e-06 1.027142e-05 1.361159e-06
 [240,] 3.649034e-06 1.050775e-05 1.222386e-06
 [241,] 5.236688e-06 1.047024e-05 1.752906e-06
 [242,] 4.327001e-06 1.754005e-05 1.479254e-06
 [243,] 4.185743e-06 1.031560e-05 1.417662e-06
 [244,] 4.189438e-06 1.031560e-05 1.419009e-06
 [245,] 4.206866e-06 1.031521e-05 1.425239e-06
 [246,] 4.248860e-06 1.030613e-05 1.437953e-06
 [247,] 2.572332e-06 1.019698e-05 8.563996e-07
 [248,] 4.318062e-06 1.049052e-05 1.448114e-06
 [249,] 6.308915e-06 1.045293e-05 2.099114e-06
 [250,] 4.154019e-06 1.026501e-05 1.392135e-06
 [251,] 2.860910e-06 1.020026e-05 9.491633e-07
 [252,] 3.671147e-06 1.016499e-05 1.221330e-06
 [253,] 3.666350e-06 1.055529e-05 1.196198e-06
 [254,] 3.613393e-06 1.047698e-05 1.207468e-06
 [255,] 2.849678e-06 1.030037e-05 9.501119e-07
 [256,] 3.709514e-06 1.054773e-05 1.207255e-06
 [257,] 7.210520e-06 1.033243e-05 2.311618e-06
 [258,] 4.408679e-06 1.026447e-05 1.479248e-06
 [259,] 2.924677e-06 1.070896e-05 9.970385e-07
 [260,] 7.343002e-06 1.030228e-05 2.375016e-06
 [261,] 2.852242e-06 1.022200e-05 9.475043e-07
 [262,] 6.279978e-06 1.045514e-05 2.090692e-06
 [263,] 4.557588e-06 1.034298e-05 1.559768e-06
 [264,] 2.859117e-06 1.021611e-05 9.490403e-07
 [265,] 3.757122e-06 1.053021e-05 1.281723e-06
 [266,] 4.315531e-06 1.050257e-05 1.451104e-06
 [267,] 7.602760e-06 1.030085e-05 2.453387e-06
 [268,] 3.650156e-06 1.042748e-05 1.210835e-06
 [269,] 3.634936e-06 1.028918e-05 1.206169e-06
 [270,] 2.928340e-06 1.068067e-05 9.980304e-07
 [271,] 2.929531e-06 1.068475e-05 9.987286e-07
 [272,] 1.325875e-05 2.368492e-05 4.032365e-06
 [273,] 1.770476e-05 1.047856e-05 5.950207e-06
 [274,] 4.574297e-06 1.031802e-05 1.558370e-06
 [275,] 4.195049e-06 1.258036e-05 1.418006e-06
 [276,] 3.167938e-06 1.038259e-05 1.047411e-06
 [277,] 4.299269e-06 1.606100e-05 1.465886e-06
 [278,] 4.299427e-06 1.049265e-05 1.442317e-06
 [279,] 2.774180e-06 1.019731e-05 9.238362e-07
 [280,] 3.663725e-06 1.026011e-05 1.213544e-06
 [281,] 4.103894e-06 1.024470e-05 1.363675e-06
 [282,] 1.598143e-05 1.047929e-05 5.393296e-06
 [283,] 2.854291e-06 1.024483e-05 9.512124e-07
 [284,] 2.859033e-06 1.016290e-05 9.502048e-07
 [285,] 3.613930e-06 1.030758e-05 1.199540e-06
 [286,] 4.502912e-06 1.029201e-05 1.522632e-06
 [287,] 3.619983e-06 1.030181e-05 1.199939e-06
 [288,] 2.849766e-06 1.023106e-05 9.486519e-07
 [289,] 3.881056e-06 1.020024e-05 1.266331e-06
 [290,] 3.864976e-06 1.027996e-05 1.265529e-06
 [291,] 4.457965e-06 1.031018e-05 1.513905e-06
 [292,] 3.407664e-06 1.040995e-05 1.143219e-06
 [293,] 3.638813e-06 1.034986e-05 1.203291e-06
 [294,] 3.613205e-06 1.031572e-05 1.201973e-06
 [295,] 3.617744e-06 1.029955e-05 1.199506e-06
 [296,] 4.313010e-06 1.050048e-05 1.452350e-06
 [297,] 3.617252e-06 1.033849e-05 1.199906e-06
 [298,] 2.878675e-06 1.032694e-05 9.518344e-07
 [299,] 3.620583e-06 1.040992e-05 1.200609e-06
 [300,] 7.164072e-06 1.028439e-05 2.345669e-06
 [301,] 3.961238e-06 1.323544e-05 1.281781e-06
 [302,] 3.656640e-06 1.036864e-05 1.211604e-06
 [303,] 3.615004e-06 1.030580e-05 1.200101e-06
 [304,] 3.620260e-06 1.031433e-05 1.200080e-06
 [305,] 6.096648e-06 1.046815e-05 2.035214e-06
 [306,] 3.348204e-06 1.047470e-05 1.104805e-06
 [307,] 3.610440e-06 1.031357e-05 1.201304e-06
 [308,] 3.449178e-06 1.046524e-05 1.124806e-06
 [309,] 3.694213e-06 1.028413e-05 1.220212e-06
 [310,] 4.296713e-06 1.025303e-05 1.433577e-06
 [311,] 4.059276e-06 1.023925e-05 1.355410e-06
 [312,] 3.612033e-06 1.032596e-05 1.199836e-06
 [313,] 3.683647e-06 1.026983e-05 1.218361e-06
 [314,] 4.022184e-06 1.025609e-05 1.345499e-06
 [315,] 3.613938e-06 1.035897e-05 1.199986e-06
 [316,] 8.380730e-06 4.737264e-05 2.563617e-06
 [317,] 3.832465e-06 1.335792e-05 1.243153e-06
 [318,] 2.855855e-06 1.017551e-05 9.486921e-07
 [319,] 3.612987e-06 1.034690e-05 1.200660e-06
 [320,] 3.838016e-06 1.028850e-05 1.257785e-06
 [321,] 2.851106e-06 1.027601e-05 9.502849e-07
 [322,] 8.736721e-06 1.048381e-05 2.936361e-06
 [323,] 4.190775e-06 1.057952e-05 1.414864e-06
 [324,] 7.065049e-06 1.029005e-05 2.316612e-06
 [325,] 2.849479e-06 1.028688e-05 9.487580e-07
 [326,] 2.852599e-06 1.029533e-05 9.473080e-07
 [327,] 3.513623e-06 1.030266e-05 1.181056e-06
 [328,] 2.849233e-06 1.026479e-05 9.485563e-07
 [329,] 2.852046e-06 1.027358e-05 9.508707e-07
 [330,] 2.614241e-06 1.029774e-05 8.668867e-07
 [331,] 2.851403e-06 1.024511e-05 9.500387e-07
 [332,] 3.850045e-06 1.029209e-05 1.260813e-06
 [333,] 6.146894e-06 1.051220e-05 2.152266e-06
 [334,] 3.613485e-06 1.033711e-05 1.199910e-06
 [335,] 3.613947e-06 1.034126e-05 1.200770e-06
 [336,] 6.468185e-06 1.046917e-05 2.167268e-06
 [337,] 3.611845e-06 1.034333e-05 1.201330e-06
 [338,] 7.044912e-06 1.028181e-05 2.320401e-06
 [339,] 3.646756e-06 1.036102e-05 1.210093e-06
 [340,] 2.851232e-06 1.027167e-05 9.478666e-07
 [341,] 3.614377e-06 1.029372e-05 1.199418e-06
 [342,] 3.931548e-06 1.025584e-05 1.313693e-06
 [343,] 5.300595e-06 1.050490e-05 1.815109e-06
 [344,] 3.713014e-06 1.027465e-05 1.226134e-06
 [345,] 2.867060e-06 1.038625e-05 9.492382e-07
 [346,] 3.599371e-06 1.035984e-05 1.190844e-06
 [347,] 3.594212e-06 1.042388e-05 1.190311e-06
 [348,] 2.870259e-06 1.041666e-05 9.518488e-07
 [349,] 3.754726e-06 1.026076e-05 1.238493e-06
 [350,] 2.863087e-06 1.036259e-05 9.496311e-07
 [351,] 3.194694e-06 1.023560e-05 1.052132e-06
 [352,] 2.996875e-06 1.036883e-05 1.006954e-06
 [353,] 6.297040e-06 1.031123e-05 2.102210e-06
 [354,] 2.863267e-06 1.040771e-05 9.492548e-07
 [355,] 1.605387e-05 1.047941e-05 5.419802e-06
 [356,] 3.000628e-06 1.042397e-05 1.010559e-06
 [357,] 3.666632e-06 1.025499e-05 1.214029e-06
 [358,] 2.970851e-06 1.045476e-05 9.972500e-07
 [359,] 2.858129e-06 1.037372e-05 9.481772e-07
 [360,] 4.573012e-06 1.052859e-05 1.567511e-06
 [361,] 2.858359e-06 1.014045e-05 9.508474e-07
 [362,] 2.995610e-06 1.041904e-05 1.007845e-06
 [363,] 3.042509e-06 1.043113e-05 1.028690e-06
 [364,] 4.711294e-06 1.052691e-05 1.619562e-06
 [365,] 3.060997e-06 1.042660e-05 1.036278e-06
 [366,] 6.384990e-06 1.026452e-05 2.106911e-06
 [367,] 6.404451e-06 1.026518e-05 2.119537e-06
 [368,] 2.852278e-06 1.027950e-05 9.476086e-07
 [369,] 3.103205e-06 1.040399e-05 1.051649e-06
 [370,] 2.860719e-06 1.013762e-05 9.513082e-07
 [371,] 2.861448e-06 1.034517e-05 9.489100e-07
 [372,] 4.591970e-06 1.052321e-05 1.573467e-06
 [373,] 4.613097e-06 1.052277e-05 1.581390e-06
 [374,] 3.013594e-06 1.042305e-05 1.015683e-06
 [375,] 4.099806e-06 1.372805e-05 1.322106e-06
 [376,] 3.010699e-06 1.040753e-05 1.013946e-06
 [377,] 6.679489e-06 1.028319e-05 2.214173e-06
 [378,] 2.886094e-06 1.032931e-05 9.681612e-07
 [379,] 5.865372e-06 1.047248e-05 1.970830e-06
 [380,] 8.467112e-06 1.048196e-05 2.827765e-06
 [381,] 3.523553e-06 1.047988e-05 1.151484e-06
 [382,] 3.017128e-06 1.047078e-05 1.018923e-06
 [383,] 6.225372e-06 1.048073e-05 2.112355e-06
 [384,] 4.594759e-06 1.054274e-05 1.578808e-06
 [385,] 7.515551e-06 1.364073e-05 2.770128e-06
 [386,] 8.157191e-06 1.061414e-05 2.371629e-06
 [387,] 4.618351e-06 1.053440e-05 1.586101e-06
 [388,] 3.705142e-06 1.026082e-05 1.225711e-06
 [389,] 3.723466e-06 1.025076e-05 1.232168e-06
 [390,] 6.527041e-06 1.027327e-05 2.163439e-06
 [391,] 2.860716e-06 1.032680e-05 9.480189e-07
 [392,] 6.417077e-06 1.026020e-05 2.119447e-06
 [393,] 6.280723e-06 1.026676e-05 2.082539e-06
 [394,] 6.291385e-06 1.027043e-05 2.090646e-06
 [395,] 4.574179e-06 1.058064e-05 1.578023e-06
 [396,] 2.971581e-06 1.040142e-05 9.957259e-07
 [397,] 7.468320e-06 1.434889e-05 2.749268e-06
 [398,] 6.803011e-06 3.594477e-05 2.439876e-06
 [399,] 2.992995e-06 1.042509e-05 1.006749e-06
 [400,] 3.676124e-06 1.033533e-05 1.217141e-06
 [401,] 7.463461e-06 1.491183e-05 2.756278e-06
 [402,] 8.259515e-06 1.048514e-05 2.776981e-06
 [403,] 4.658404e-06 1.052763e-05 1.599670e-06
 [404,] 2.952886e-06 1.022557e-05 9.789540e-07
 [405,] 5.821981e-06 1.046098e-05 1.983615e-06
 [406,] 3.615694e-06 1.021651e-05 1.197811e-06
 [407,] 3.798054e-06 1.025466e-05 1.253551e-06
 [408,] 2.946676e-06 1.021430e-05 9.781444e-07
 [409,] 3.046009e-06 1.039334e-05 1.028481e-06
 [410,] 3.750301e-06 1.056312e-05 1.237659e-06
 [411,] 2.901687e-06 1.015549e-05 9.677192e-07
 [412,] 3.348586e-06 1.041210e-05 1.123279e-06
 [413,] 3.438421e-06 1.040915e-05 1.153475e-06
 [414,] 2.948806e-06 1.072693e-05 9.833572e-07
 [415,] 3.727810e-06 1.025758e-05 1.232524e-06
 [416,] 2.856016e-06 1.034966e-05 9.494736e-07
 [417,] 2.894796e-06 1.015911e-05 9.654832e-07
 [418,] 3.051795e-06 1.043396e-05 1.032651e-06
 [419,] 4.406251e-06 1.534770e-05 1.433216e-06
 [420,] 8.696458e-06 1.048242e-05 2.910570e-06
 [421,] 3.013779e-06 1.040794e-05 1.015583e-06
 [422,] 3.008946e-06 1.041955e-05 1.013858e-06
 [423,] 3.000324e-06 1.017165e-05 1.002253e-06
 [424,] 3.000613e-06 1.041532e-05 1.010461e-06
 [425,] 4.738016e-06 1.052702e-05 1.629603e-06
 [426,] 4.799821e-06 1.052821e-05 1.653266e-06
 [427,] 4.598171e-06 1.052859e-05 1.576912e-06
 [428,] 5.367096e-06 1.048815e-05 1.776806e-06
 [429,] 4.570807e-06 1.052554e-05 1.565867e-06
 [430,] 4.618131e-06 1.053873e-05 1.586917e-06
 [431,] 8.157564e-06 5.141077e-05 2.496770e-06
 [432,] 3.720364e-06 1.025448e-05 1.230553e-06
 [433,] 4.065389e-06 1.021999e-05 1.350554e-06
 [434,] 3.852573e-06 1.046723e-05 1.246107e-06
 [435,] 2.859460e-06 1.033762e-05 9.487022e-07
 [436,] 3.755153e-06 1.025549e-05 1.240828e-06
 [437,] 3.704203e-06 1.025068e-05 1.226453e-06
 [438,] 3.761194e-06 1.024661e-05 1.244445e-06
 [439,] 4.666708e-06 1.052503e-05 1.602214e-06
 [440,] 3.753536e-06 1.025444e-05 1.240583e-06
 [441,] 6.584128e-06 1.048491e-05 2.177975e-06
 [442,] 3.018478e-06 1.039040e-05 1.016975e-06
 [443,] 3.316204e-06 1.025341e-05 1.114479e-06
 [444,] 4.514259e-06 1.052595e-05 1.544608e-06
 [445,] 3.018470e-06 1.015079e-05 9.984610e-07
 [446,] 4.611852e-06 1.053336e-05 1.583294e-06
 [447,] 3.014901e-06 1.028687e-05 1.011540e-06
 [448,] 4.588155e-06 1.052863e-05 1.573276e-06
 [449,] 3.016246e-06 1.035888e-05 1.014996e-06
 [450,] 3.687359e-06 1.025369e-05 1.221276e-06
 [451,] 4.684561e-06 1.051858e-05 1.607614e-06
 [452,] 7.197963e-06 1.029348e-05 2.409634e-06
 [453,] 2.978434e-06 1.046072e-05 9.823861e-07
 [454,] 4.714923e-06 1.052000e-05 1.619286e-06
 [455,] 3.781421e-06 1.026212e-05 1.247605e-06
 [456,] 2.853919e-06 1.032968e-05 9.514616e-07
 [457,] 2.852121e-06 1.032110e-05 9.485231e-07
 [458,] 2.865069e-06 1.014520e-05 9.533090e-07
 [459,] 3.727818e-06 1.024731e-05 1.234101e-06
 [460,] 6.256686e-06 1.047364e-05 2.107287e-06
 [461,] 2.897289e-06 1.014227e-05 9.644367e-07
 [462,] 3.711915e-06 1.024592e-05 1.229365e-06
 [463,] 4.642261e-06 1.051572e-05 1.590887e-06
 [464,] 5.348038e-06 1.054529e-05 1.863602e-06
 [465,] 2.855609e-06 1.035428e-05 9.503162e-07
 [466,] 3.016151e-06 1.040432e-05 1.016237e-06
 [467,] 3.047333e-06 1.038687e-05 1.028895e-06
 [468,] 4.427061e-06 1.052771e-05 1.511205e-06
 [469,] 3.237032e-06 1.052708e-05 1.041157e-06
 [470,] 2.961145e-06 1.020659e-05 9.803099e-07
 [471,] 3.745509e-06 1.025470e-05 1.237914e-06
 [472,] 4.057155e-06 1.050078e-05 1.336517e-06
 [473,] 2.955820e-06 1.031975e-05 9.800350e-07
 [474,] 4.140078e-06 1.049267e-05 1.385254e-06
 [475,] 2.855499e-06 1.038278e-05 9.463359e-07
 [476,] 3.694446e-06 1.024902e-05 1.223797e-06
 [477,] 4.030807e-06 1.025805e-05 1.308325e-06
 [478,] 3.769492e-06 1.025214e-05 1.245997e-06
 [479,] 2.936443e-06 1.013520e-05 9.785434e-07
 [480,] 2.869048e-06 1.024576e-05 9.497714e-07
 [481,] 4.958000e-06 1.043447e-05 1.672494e-06
 [482,] 3.638637e-06 1.054319e-05 1.281051e-06
 [483,] 5.992954e-06 1.042987e-05 1.892689e-06
 [484,] 3.810823e-06 1.025803e-05 1.272546e-06
 [485,] 5.152524e-06 1.040590e-05 1.646734e-06
 [486,] 4.685227e-06 1.048366e-05 1.499214e-06
 [487,] 8.460360e-06 1.059801e-05 3.183592e-06
 [488,] 5.215928e-06 1.025458e-05 1.754037e-06
 [489,] 4.234235e-06 1.054626e-05 1.386878e-06
 [490,] 6.223634e-06 1.036769e-05 1.993407e-06
 [491,] 4.115793e-06 1.041659e-05 1.355333e-06
 [492,] 5.054560e-06 1.024696e-05 1.686058e-06
 [493,] 4.815109e-06 1.024545e-05 1.605126e-06
 [494,] 8.960831e-06 1.021188e-05 3.094595e-06
 [495,] 4.322253e-06 1.032455e-05 1.413994e-06
 [496,] 1.028932e-05 1.044903e-05 3.806669e-06
 [497,] 4.213047e-06 1.296397e-05 1.437120e-06
 [498,] 9.539387e-06 1.064562e-05 3.601538e-06
 [499,] 7.206483e-06 1.053595e-05 2.630994e-06
 [500,] 5.740550e-06 1.035435e-05 1.850145e-06
 [501,] 5.277435e-06 1.035805e-05 1.704815e-06
 [502,] 8.920641e-06 1.037558e-05 3.137855e-06
 [503,] 7.483545e-06 1.050054e-05 2.385722e-06
 [504,] 1.328052e-05 1.026918e-05 4.645401e-06
 [505,] 4.561309e-06 1.047727e-05 1.524455e-06
 [506,] 1.301394e-05 1.038230e-05 4.615351e-06
 [507,] 1.231249e-05 1.046198e-05 4.552225e-06
 [508,] 5.488955e-06 5.683654e-05 2.039452e-06
 [509,] 1.208760e-05 1.028590e-05 4.308943e-06
 [510,] 1.026436e-05 1.020587e-05 3.368861e-06
 [511,] 9.945953e-06 1.020890e-05 3.257549e-06
 [512,] 4.995059e-06 1.077083e-05 1.810404e-06
 [513,] 9.726374e-06 1.052711e-05 2.851199e-06
 [514,] 7.894802e-06 1.047529e-05 2.548691e-06
 [515,] 8.790308e-06 1.043206e-05 2.725341e-06
 [516,] 4.650419e-06 6.118880e-05 1.691306e-06
 [517,] 1.293067e-05 1.018410e-05 4.279525e-06
 [518,] 1.208462e-05 1.018561e-05 4.024995e-06
 [519,] 8.564327e-06 1.043940e-05 2.654147e-06
 [520,] 1.525148e-05 1.023401e-05 5.269052e-06
 [521,] 1.206944e-05 1.018649e-05 3.993473e-06
 [522,] 1.058256e-05 1.018758e-05 3.491954e-06
 [523,] 1.042825e-05 1.022031e-05 3.566405e-06
 [524,] 5.730222e-06 1.040986e-05 2.005225e-06
 [525,] 4.155826e-06 1.041674e-05 1.397150e-06
 [526,] 7.332436e-06 1.050009e-05 2.257373e-06
 [527,] 3.740435e-06 1.028955e-05 1.271956e-06
 [528,] 7.378647e-06 1.050873e-05 2.266972e-06
 [529,] 5.323442e-06 1.047577e-05 1.764741e-06
 [530,] 6.860638e-06 1.015242e-05 2.240211e-06
 [531,] 3.693418e-06 1.051895e-05 1.270593e-06
 [532,] 1.128936e-05 1.047848e-05 3.766122e-06
 [533,] 3.771076e-06 1.030171e-05 1.285544e-06
 [534,] 7.978932e-06 1.046663e-05 2.587558e-06
 [535,] 6.652626e-06 1.055067e-05 2.041228e-06
 [536,] 5.094629e-06 1.044573e-05 1.783785e-06
 [537,] 3.566899e-06 1.617362e-05 1.218360e-06
 [538,] 3.565810e-06 1.670422e-05 1.190285e-06
 [539,] 3.439942e-06 1.489545e-05 1.115917e-06
 [540,] 3.339726e-06 2.809741e-05 1.081680e-06
 [541,] 3.313646e-06 1.300324e-05 1.083519e-06
 [542,] 9.237144e-06 1.046299e-05 3.000406e-06
 [543,] 3.340898e-06 1.028561e-05 1.142787e-06
 [544,] 3.437776e-06 1.058842e-05 1.158214e-06
 [545,] 4.156861e-06 1.035909e-05 1.333414e-06
 [546,] 8.365481e-06 1.017679e-05 2.876116e-06
 [547,] 6.068912e-06 1.034453e-05 1.990216e-06
 [548,] 5.594560e-06 1.015452e-05 1.891972e-06
 [549,] 2.998962e-06 1.042150e-05 9.830256e-07
 [550,] 7.415632e-06 1.017240e-05 2.472190e-06
 [551,] 2.948429e-06 1.022273e-05 9.750685e-07
 [552,] 3.012011e-06 1.023815e-05 1.006320e-06
 [553,] 2.181600e-05 1.025525e-05 7.106479e-06
 [554,] 2.820545e-06 1.021202e-05 9.335084e-07
 [555,] 3.614196e-06 1.050940e-05 1.208523e-06
 [556,] 7.171578e-06 1.026128e-05 2.278631e-06
 [557,] 5.231999e-06 1.035158e-05 1.733320e-06
 [558,] 8.408633e-06 1.024668e-05 2.760410e-06
 [559,] 2.962515e-06 1.013160e-05 9.838609e-07
 [560,] 2.873634e-06 1.025669e-05 9.542465e-07
 [561,] 3.048938e-06 1.018999e-05 1.005494e-06
 [562,] 7.891089e-06 1.028335e-05 2.763368e-06
 [563,] 2.552248e-06 1.061891e-05 8.572175e-07
 [564,] 4.575286e-06 1.039438e-05 1.495331e-06
 [565,] 4.305277e-06 1.019690e-05 1.413442e-06
 [566,] 4.423455e-06 1.054923e-05 1.550402e-06
 [567,] 5.065768e-06 1.040039e-05 1.703942e-06
 [568,] 2.561847e-06 1.034453e-05 8.503816e-07
 [569,] 4.173191e-06 1.093494e-05 1.302958e-06
 [570,] 4.409134e-06 2.121656e-05 1.368714e-06
 [571,] 4.260957e-06 1.047263e-05 1.422969e-06
 [572,] 7.735765e-05 1.046938e-05 2.441073e-05
 [573,] 3.642141e-06 1.037443e-05 1.232090e-06
 [574,] 4.271694e-06 1.041922e-05 1.449257e-06
 [575,] 3.654209e-06 1.047913e-05 1.217888e-06
 [576,] 8.108208e-06 1.052142e-05 2.672891e-06
 [577,] 9.800121e-06 1.869747e-05 3.053455e-06
 [578,] 3.138799e-06 1.042449e-05 1.020345e-06
 [579,] 3.125474e-06 1.042825e-05 1.015846e-06
 [580,] 4.338040e-06 1.048701e-05 1.443301e-06
 [581,] 2.951891e-06 1.040266e-05 9.648397e-07
 [582,] 2.924112e-06 1.040266e-05 9.563073e-07
 [583,] 8.127233e-06 1.051885e-05 2.669934e-06
 [584,] 4.334466e-06 1.506175e-05 1.359425e-06
 [585,] 3.467862e-06 1.044524e-05 1.133415e-06
 [586,] 3.355082e-06 1.043848e-05 1.101455e-06
 [587,] 3.352755e-06 1.039594e-05 1.104384e-06
 [588,] 5.784959e-05 1.046126e-05 1.757041e-05
 [589,] 4.771011e-06 1.047732e-05 1.580381e-06
 [590,] 7.240423e-05 1.047996e-05 2.170593e-05
 [591,] 2.806197e-06 1.097021e-05 9.128004e-07
 [592,] 2.868168e-06 1.099263e-05 9.258703e-07
 [593,] 3.427669e-06 1.027873e-05 1.106165e-06
 [594,] 3.112737e-06 1.013177e-05 1.034692e-06
 [595,] 4.213851e-06 1.063695e-05 1.470233e-06
 [596,] 7.904422e-05 1.046622e-05 2.373603e-05
 [597,] 3.307295e-06 1.040945e-05 1.098837e-06
 [598,] 7.450472e-05 1.046979e-05 2.237604e-05
 [599,] 3.609357e-06 1.046761e-05 1.200255e-06
 [600,] 5.593155e-06 1.014798e-05 1.876258e-06
 [601,] 7.814864e-06 1.026374e-05 2.528333e-06
 [602,] 1.072299e-05 1.629017e-05 7.309273e-06
 [603,] 2.771386e-06 1.314073e-05 9.163140e-07
 [604,] 6.522951e-05 1.046455e-05 2.064505e-05
 [605,] 3.305527e-06 1.037301e-05 1.101710e-06
 [606,] 5.072543e-06 1.014090e-05 1.683085e-06
 [607,] 7.898752e-05 1.047291e-05 2.363629e-05
 [608,] 5.833678e-06 1.025876e-05 2.004082e-06
 [609,] 1.159815e-05 2.670777e-05 1.370886e-05
 [610,] 4.160347e-06 1.037778e-05 1.353791e-06
 [611,] 3.290610e-06 1.019015e-05 1.096294e-06
 [612,] 8.246445e-06 1.035969e-05 2.737848e-06
 [613,] 9.951998e-06 4.535435e-05 1.517487e-05
 [614,] 6.047661e-06 1.232812e-05 1.713782e-06
 [615,] 2.891828e-06 2.184551e-05 9.351274e-07
 [616,] 2.668362e-06 1.070698e-05 8.649849e-07
 [617,] 7.984818e-06 1.036463e-05 2.629959e-06
 [618,] 3.281421e-06 1.019491e-05 1.092878e-06
 [619,] 3.302393e-06 1.035310e-05 1.099367e-06
 [620,] 1.120248e-05 2.894546e-05 1.822027e-05
 [621,] 6.124579e-05 1.044334e-05 1.897066e-05
 [622,] 3.304840e-06 1.036577e-05 1.099336e-06
 [623,] 4.303226e-06 1.037985e-05 1.423522e-06
 [624,] 3.267817e-06 1.019442e-05 1.087094e-06
 [625,] 3.400439e-06 1.022265e-05 1.110195e-06
 [626,] 2.821903e-06 1.073885e-05 9.268074e-07
 [627,] 2.972043e-06 1.160009e-05 1.015929e-06
 [628,] 3.340309e-06 1.036876e-05 1.111331e-06
 [629,] 7.222052e-05 1.044617e-05 2.207266e-05
 [630,] 8.039278e-06 1.029168e-05 2.580960e-06
 [631,] 1.116972e-05 1.029913e-05 3.509748e-06
 [632,] 2.090487e-05 1.046505e-05 7.290094e-06
 [633,] 8.775497e-05 1.042685e-05 2.750824e-05
 [634,] 1.957873e-05 1.018469e-05 6.596737e-06
 [635,] 1.432422e-05 1.044544e-05 5.493833e-06
 [636,] 7.575383e-06 1.041238e-05 2.480006e-06
 [637,] 3.303932e-06 4.118148e-05 1.095350e-06
 [638,] 1.319473e-04 1.042987e-05 4.084851e-05
 [639,] 1.757836e-05 1.066295e-05 4.917496e-06
 [640,] 7.556367e-06 1.036300e-05 2.482920e-06
 [641,] 8.063088e-06 1.035177e-05 2.690991e-06
 [642,] 1.071188e-05 1.048567e-05 3.628545e-06
 [643,] 4.318467e-06 1.044100e-05 1.445423e-06
 [644,] 4.252526e-06 1.043316e-05 1.420182e-06
 [645,] 4.036624e-06 1.024504e-05 1.343420e-06
 [646,] 6.699635e-05 1.046912e-05 2.099325e-05
 [647,] 4.409430e-06 1.047909e-05 1.463362e-06
 [648,] 4.262769e-06 1.042923e-05 1.422359e-06
 [649,] 1.108686e-05 1.037281e-05 3.412139e-06
 [650,] 7.757267e-06 1.029216e-05 2.556044e-06
 [651,] 1.044125e-05 1.026837e-05 3.230106e-06
 [652,] 4.196127e-06 1.043377e-05 1.399102e-06
 [653,] 6.660626e-06 1.051302e-05 2.286878e-06
 [654,] 1.220638e-05 1.028625e-05 3.843760e-06
 [655,] 6.398425e-06 1.035169e-05 2.127960e-06
 [656,] 7.666899e-06 1.028349e-05 2.527337e-06
 [657,] 1.303395e-05 1.030960e-05 4.009746e-06
 [658,] 1.281179e-05 1.026347e-05 3.918747e-06
 [659,] 4.277060e-06 1.042869e-05 1.427184e-06
 [660,] 1.361901e-05 1.026928e-05 4.151654e-06
 [661,] 1.118842e-05 1.036585e-05 3.447959e-06
 [662,] 4.274453e-06 1.042848e-05 1.426189e-06
 [663,] 1.210689e-05 1.036768e-05 3.721286e-06
 [664,] 7.218322e-05 1.046505e-05 2.276063e-05
 [665,] 4.186591e-06 1.046016e-05 1.386201e-06
 [666,] 1.281011e-05 1.022293e-05 4.162815e-06
 [667,] 2.140391e-05 1.049580e-05 6.116488e-06
 [668,] 1.845139e-05 1.043876e-05 5.359347e-06
 [669,] 1.876318e-05 1.041126e-05 5.515873e-06
 [670,] 2.004741e-05 1.048369e-05 5.754972e-06
 [671,] 7.672207e-06 1.028382e-05 2.530161e-06
 [672,] 2.046417e-05 1.038904e-05 5.981881e-06
 [673,] 1.979422e-05 1.041327e-05 5.763263e-06
 [674,] 2.462020e-05 1.044476e-05 8.321386e-06
 [675,] 1.995927e-05 1.046185e-05 6.782114e-06
 [676,] 7.671743e-06 1.028378e-05 2.530023e-06
 [677,] 1.118187e-05 1.024237e-05 3.596618e-06
 [678,] 2.503190e-05 1.041022e-05 8.406309e-06
 [679,] 8.114018e-06 1.042167e-05 2.688445e-06
 [680,] 4.320468e-06 1.044338e-05 1.410581e-06
 [681,] 4.222858e-06 1.035618e-05 1.393543e-06
 [682,] 1.021956e-04 1.016723e-05 3.126289e-05
 [683,] 6.604000e-06 1.035519e-05 2.188947e-06
 [684,] 4.863195e-06 1.040293e-05 1.698392e-06
 [685,] 4.057084e-06 1.046494e-05 1.319664e-06
 [686,] 4.265651e-06 1.055551e-05 1.455678e-06
 [687,] 5.417373e-06 1.024534e-05 1.858567e-06
 [688,] 3.837985e-06 1.026955e-05 1.278935e-06
 [689,] 1.316059e-05 1.024397e-05 4.097535e-06
 [690,] 4.742764e-06 1.056086e-05 1.511309e-06
 [691,] 2.846863e-04 1.039478e-05 1.108871e-04
 [692,] 6.925231e-06 1.031403e-05 2.194847e-06
 [693,] 1.781293e-04 1.032745e-05 6.713769e-05
 [694,] 8.180404e-06 1.044737e-05 2.731826e-06
 [695,] 7.360824e-06 1.030686e-05 2.331905e-06
 [696,] 6.962696e-06 1.030957e-05 2.209362e-06
 [697,] 9.485675e-05 1.065344e-05 3.838426e-05
 [698,] 6.466897e-06 1.045545e-05 2.354614e-06
 [699,] 7.308873e-06 1.030321e-05 2.318340e-06
 [700,] 2.200154e-04 1.023510e-05 7.951227e-05
 [701,] 6.685923e-06 1.030615e-05 2.124498e-06
 [702,] 7.253831e-06 1.030734e-05 2.298271e-06
 [703,] 6.555485e-05 1.021501e-05 2.328663e-05
 [704,] 1.713160e-04 1.012897e-05 5.603514e-05
 [705,] 6.354387e-05 1.025214e-05 2.306890e-05
 [706,] 1.649047e-04 1.040912e-05 6.340977e-05
 [707,] 2.043080e-04 1.015501e-05 7.001738e-05
 [708,] 3.006741e-04 1.016434e-05 1.011789e-04
 [709,] 6.858058e-06 1.031141e-05 2.177541e-06
 [710,] 2.847253e-04 1.017123e-05 9.790527e-05
 [711,] 7.058831e-06 1.031186e-05 2.237715e-06
 [712,] 3.706305e-05 1.060197e-05 1.019210e-05
 [713,] 9.499019e-06 1.048385e-05 3.176441e-06
 [714,] 7.185461e-06 1.031226e-05 2.275600e-06
 [715,] 2.650825e-04 1.015943e-05 8.817803e-05
 [716,] 1.603832e-04 1.013542e-05 5.118623e-05
 [717,] 7.128839e-06 1.030006e-05 2.267479e-06
 [718,] 2.623735e-04 1.059579e-05 1.080108e-04
 [719,] 9.647817e-05 1.014394e-05 3.195416e-05
 [720,] 1.038787e-04 1.014423e-05 3.447924e-05
 [721,] 5.111216e-05 1.022179e-05 1.833771e-05
 [722,] 9.266088e-06 1.048452e-05 3.106246e-06
 [723,] 6.195249e-06 1.447600e-05 2.007651e-06
 [724,] 7.353371e-06 1.047165e-05 2.448874e-06
 [725,] 1.164310e-04 1.013257e-05 3.747732e-05
 [726,] 9.168657e-06 1.048360e-05 3.047137e-06
 [727,] 6.365456e-06 1.030758e-05 2.031628e-06
 [728,] 5.276371e-06 1.024998e-05 1.811751e-06
 [729,] 1.145943e-04 1.015847e-05 3.814110e-05
 [730,] 4.903553e-06 1.026309e-05 1.629775e-06
 [731,] 1.118861e-05 1.045427e-05 3.580205e-06
 [732,] 4.652820e-06 4.592463e-05 1.688256e-06
 [733,] 5.245848e-06 1.048171e-05 1.725559e-06
 [734,] 4.582637e-05 1.059667e-05 1.295209e-05
 [735,] 5.327584e-06 1.048161e-05 1.751603e-06
 [736,] 5.590088e-06 1.048173e-05 1.835035e-06
 [737,] 1.323499e-05 1.049362e-05 4.591141e-06
 [738,] 5.392716e-06 1.028880e-05 1.883369e-06
 [739,] 9.008453e-05 1.049296e-05 2.805228e-05
 [740,] 3.776051e-06 1.050304e-05 1.254661e-06
 [741,] 7.012765e-05 1.039363e-05 2.645624e-05
 [742,] 7.025183e-05 1.039406e-05 2.650730e-05
 [743,] 9.951876e-05 1.048270e-05 3.018610e-05
 [744,] 7.878475e-05 1.038612e-05 2.970589e-05
 [745,] 7.059300e-05 1.035003e-05 2.267236e-05
 [746,] 4.605015e-06 1.026096e-05 1.533151e-06
 [747,] 7.898795e-06 1.048838e-05 2.605895e-06
 [748,] 7.486062e-05 1.040955e-05 2.841846e-05
 [749,] 4.454015e-05 5.176531e-05 1.044453e-05
 [750,] 7.866081e-06 1.037476e-05 2.605556e-06
 [751,] 8.122833e-06 1.037589e-05 2.687711e-06
 [752,] 9.123453e-06 1.047133e-05 3.020105e-06
 [753,] 4.724910e-06 1.020888e-05 1.585558e-06
 [754,] 1.276394e-04 1.048094e-05 3.862662e-05
 [755,] 4.021525e-06 1.054091e-05 1.358949e-06
 [756,] 7.875960e-06 1.046921e-05 2.636694e-06
 [757,] 1.088068e-04 1.049033e-05 3.269209e-05
 [758,] 5.261027e-06 1.047706e-05 1.859128e-06
 [759,] 1.093967e-04 1.028079e-05 3.318848e-05
 [760,] 7.581246e-05 1.019157e-05 2.671118e-05
 [761,] 6.081744e-06 1.068656e-05 2.252498e-06
 [762,] 5.613199e-06 1.046794e-05 1.856670e-06
 [763,] 5.255546e-06 1.046733e-05 1.747794e-06
 [764,] 4.332772e-05 1.031686e-05 1.347659e-05
 [765,] 5.424373e-06 1.046794e-05 1.795110e-06
 [766,] 5.341550e-06 1.046794e-05 1.768125e-06
 [767,] 3.855753e-05 1.075519e-05 1.000482e-05
 [768,] 5.226059e-06 1.047792e-05 1.719885e-06
 [769,] 4.361127e-06 1.019473e-05 1.456477e-06
 [770,] 4.470090e-06 1.381588e-05 1.435751e-06
 [771,] 4.218993e-06 1.051437e-05 1.412098e-06
 [772,] 4.731636e-06 1.478193e-05 1.498873e-06
 [773,] 3.320612e-05 1.032558e-05 1.143672e-05
 [774,] 5.216599e-05 1.027343e-05 1.650766e-05
 [775,] 3.622966e-05 1.028136e-05 1.095675e-05
 [776,] 5.190660e-06 1.048076e-05 1.705084e-06
 [777,] 3.966795e-06 1.026438e-05 1.316284e-06
 [778,] 5.266903e-06 1.047938e-05 1.730156e-06
 [779,] 1.066731e-04 1.043895e-05 3.979979e-05
 [780,] 5.889633e-06 1.015373e-05 1.903485e-06
 [781,] 9.556044e-06 1.044700e-05 3.438916e-06
 [782,] 8.125509e-06 1.046112e-05 2.529162e-06
 [783,] 1.249335e-05 1.054221e-05 4.611037e-06
 [784,] 8.261822e-06 1.029274e-05 2.675287e-06
 [785,] 1.133765e-05 1.026391e-05 3.859777e-06
 [786,] 2.291172e-05 1.027791e-05 6.514617e-06
 [787,] 5.608783e-05 1.059477e-05 1.409270e-05
 [788,] 6.435724e-03 1.039532e-05 2.465158e-03
 [789,] 5.693523e-06 1.038624e-05 1.948143e-06
 [790,] 1.056544e-05 1.021636e-05 3.430550e-06
 [791,] 1.384530e-05 1.031682e-05 4.230834e-06
 [792,] 1.134954e-05 1.040784e-05 4.006458e-06
 [793,] 1.259075e-05 1.028242e-05 3.963664e-06
 [794,] 6.979712e-06 1.038737e-05 2.362576e-06
 [795,] 2.777478e-03 1.029208e-05 9.611843e-04
 [796,] 3.093431e-03 1.028943e-05 1.066074e-03
 [797,] 3.422529e-03 1.028462e-05 1.170329e-03
 [798,] 7.722334e-06 1.037428e-05 2.586140e-06
 [799,] 2.229103e-03 1.032967e-05 7.953698e-04
 [800,] 8.583382e-04 1.067292e-05 3.781627e-04
 [801,] 8.666409e-03 1.031585e-05 3.034961e-03
 [802,] 6.918770e-06 1.034045e-05 2.261611e-06
 [803,] 9.972567e-06 1.047005e-05 3.263133e-06
 [804,] 5.238829e-06 1.022825e-05 1.792754e-06
 [805,] 3.127713e-03 1.028338e-05 1.044976e-03
 [806,] 6.980177e-06 1.032297e-05 2.316330e-06
 [807,] 6.906896e-06 1.033418e-05 2.268882e-06
 [808,] 4.008798e-03 1.030412e-05 1.375579e-03
 [809,] 1.278995e-05 1.027466e-05 4.063455e-06
 [810,] 3.053769e-03 1.028135e-05 1.006526e-03
 [811,] 3.553261e-03 1.030120e-05 1.212119e-03
 [812,] 4.758451e-06 1.047597e-05 1.571008e-06
 [813,] 4.107019e-03 1.030072e-05 1.400257e-03
 [814,] 1.022438e-05 1.036896e-05 3.448089e-06
 [815,] 6.247491e-04 1.014911e-05 1.873513e-04
 [816,] 4.360150e-03 1.030218e-05 1.490636e-03
 [817,] 3.444699e-03 1.031555e-05 1.212115e-03
 [818,] 3.641694e-03 1.028155e-05 1.204541e-03
 [819,] 6.988727e-06 1.032124e-05 2.318603e-06
 [820,] 6.984083e-06 1.043337e-05 2.321753e-06
 [821,] 9.000154e-04 1.044840e-05 3.301629e-04
 [822,] 3.715419e-04 1.017973e-05 1.137995e-04
 [823,] 3.952809e-03 1.030412e-05 1.356351e-03
 [824,] 7.712779e-06 1.033908e-05 2.509003e-06
 [825,] 1.112735e-05 1.258155e-05 4.008213e-06
 [826,] 1.169007e-05 1.029544e-05 3.670904e-06
 [827,] 6.976231e-06 1.034237e-05 2.282301e-06
 [828,] 3.712496e-03 1.030584e-05 1.290409e-03
 [829,] 7.398109e-06 1.033670e-05 2.409259e-06
 [830,] 1.547560e-03 1.042779e-05 5.609216e-04
 [831,] 1.193686e-05 1.028714e-05 3.782181e-06
 [832,] 6.293220e-06 1.037644e-05 2.097723e-06
 [833,] 3.079898e-03 1.028222e-05 1.022997e-03
 [834,] 4.521038e-03 1.030648e-05 1.557861e-03
 [835,] 9.177671e-04 1.044648e-05 3.361175e-04
 [836,] 7.264336e-06 1.035640e-05 2.353354e-06
 [837,] 1.156427e-05 1.029225e-05 3.646173e-06
 [838,] 4.216990e-03 1.030537e-05 1.450536e-03
 [839,] 4.146484e-03 1.030292e-05 1.419775e-03
 [840,] 1.551186e-03 1.051972e-05 6.118340e-04
 [841,] 3.341227e-03 1.031335e-05 1.172687e-03
 [842,] 3.854702e-03 1.030526e-05 1.325443e-03
 [843,] 3.373268e-03 1.033786e-05 1.207820e-03
 [844,] 3.892470e-03 1.030477e-05 1.337873e-03
 [845,] 7.522466e-06 1.033679e-05 2.446409e-06
 [846,] 4.067283e-03 1.030540e-05 1.399076e-03
 [847,] 8.338121e-04 1.022229e-05 2.823865e-04
 [848,] 2.747354e-04 1.021754e-05 9.323951e-05
 [849,] 7.349357e-06 1.034184e-05 2.389120e-06
 [850,] 1.203382e-03 1.014099e-05 3.707736e-04
 [851,] 6.788970e-06 1.036819e-05 2.256886e-06
 [852,] 7.237792e-06 1.034231e-05 2.356190e-06
 [853,] 6.926089e-06 1.036998e-05 2.293746e-06
 [854,] 7.883610e-04 1.042892e-05 2.831297e-04
 [855,] 9.989964e-06 1.030596e-05 3.354885e-06
 [856,] 6.981700e-06 1.042669e-05 2.330309e-06
 [857,] 6.979821e-06 1.042628e-05 2.328476e-06
 [858,] 1.774672e-03 1.030243e-05 5.639209e-04
 [859,] 1.007868e-05 1.030764e-05 3.242908e-06
 [860,] 3.563012e-03 1.031127e-05 1.236556e-03
 [861,] 6.914842e-06 1.035242e-05 2.260800e-06
 [862,] 6.973915e-06 1.039276e-05 2.312757e-06
 [863,] 2.309711e-03 1.028089e-05 7.601293e-04
 [864,] 2.301484e-03 1.028113e-05 7.604261e-04
 [865,] 9.510318e-06 1.031253e-05 3.053295e-06
 [866,] 6.422610e-06 1.032218e-05 2.199477e-06
 [867,] 7.142236e-06 1.032398e-05 2.378362e-06
 [868,] 7.099554e-06 1.035167e-05 2.378416e-06
 [869,] 1.531820e-03 1.039132e-05 5.464487e-04
 [870,] 3.449091e-03 1.030907e-05 1.193077e-03
 [871,] 5.513059e-06 1.048739e-05 1.803432e-06
 [872,] 1.014702e-05 1.030544e-05 3.279700e-06
 [873,] 8.853131e-04 1.039561e-05 3.143657e-04
 [874,] 3.432678e-03 1.030888e-05 1.186966e-03
 [875,] 1.859687e-03 1.028368e-05 6.217500e-04
 [876,] 3.243639e-03 1.034949e-05 1.080171e-03
 [877,] 6.844604e-04 1.022717e-05 2.280639e-04
 [878,] 2.969351e-03 1.030370e-05 1.017435e-03
 [879,] 9.362512e-06 1.048150e-05 3.036261e-06
 [880,] 2.497004e-03 1.028112e-05 8.237426e-04
 [881,] 3.988272e-06 1.047276e-05 1.313271e-06
 [882,] 6.440627e-06 1.032748e-05 2.210598e-06
 [883,] 9.287456e-06 1.047712e-05 3.023657e-06
 [884,] 5.237658e-06 1.047062e-05 1.744173e-06
 [885,] 6.936737e-06 1.034212e-05 2.271479e-06
 [886,] 7.027300e-06 1.036106e-05 2.410227e-06
 [887,] 6.843859e-06 1.028365e-05 2.311508e-06
 [888,] 5.701353e-06 1.037772e-05 1.912023e-06
 [889,] 1.861543e-03 1.041635e-05 6.817773e-04
 [890,] 6.977485e-06 1.034055e-05 2.283488e-06
 [891,] 6.977994e-06 1.033817e-05 2.285147e-06
 [892,] 2.462688e-03 1.028127e-05 8.116157e-04
 [893,] 6.881623e-06 1.034969e-05 2.253285e-06
 [894,] 3.061110e-03 1.030880e-05 1.058164e-03
 [895,] 7.012742e-06 1.045783e-05 2.357663e-06
 [896,] 3.517515e-03 1.029533e-05 1.194111e-03
 [897,] 1.727100e-03 1.040399e-05 6.264284e-04
 [898,] 3.566905e-03 1.031191e-05 1.238882e-03
 [899,] 6.503156e-06 1.031155e-05 2.217009e-06
 [900,] 7.086424e-06 1.033845e-05 2.367006e-06
 [901,] 6.938839e-06 1.034455e-05 2.270997e-06
 [902,] 9.848177e-06 1.031613e-05 3.143944e-06
 [903,] 2.687622e-03 1.028183e-05 8.880475e-04
 [904,] 6.964627e-06 1.032794e-05 2.300271e-06
 [905,] 6.948982e-06 1.033569e-05 2.285824e-06
 [906,] 2.681866e-03 1.030448e-05 9.190378e-04
 [907,] 9.739704e-04 1.039459e-05 3.447592e-04
 [908,] 9.291900e-06 1.048174e-05 3.014477e-06
 [909,] 7.502327e-04 1.022386e-05 2.455278e-04
 [910,] 5.010315e-06 1.047069e-05 1.669474e-06
 [911,] 6.506672e-06 1.031353e-05 2.220363e-06
 [912,] 7.017554e-06 1.042732e-05 2.354509e-06
 [913,] 1.301531e-05 1.041373e-05 4.678952e-06
 [914,] 6.990241e-06 1.041951e-05 2.334806e-06
 [915,] 6.981806e-06 1.041760e-05 2.329322e-06
 [916,] 3.264282e-03 1.030930e-05 1.129453e-03
 [917,] 1.026898e-03 1.017694e-05 3.057036e-04
 [918,] 2.567463e-03 1.031461e-05 9.017854e-04
 [919,] 3.394487e-04 1.023050e-05 1.105483e-04
 [920,] 7.003492e-06 1.033399e-05 2.301440e-06
 [921,] 2.587870e-03 1.031444e-05 9.087910e-04
 [922,] 2.554657e-03 1.031328e-05 8.958741e-04
 [923,] 2.851359e-03 1.031516e-05 1.002387e-03
 [924,] 6.937272e-06 1.043845e-05 2.325002e-06
 [925,] 2.508345e-03 1.031153e-05 8.776626e-04
 [926,] 2.860181e-03 1.030972e-05 9.900597e-04
 [927,] 3.349833e-03 1.034951e-05 1.116394e-03
 [928,] 8.899523e-04 1.040994e-05 3.204782e-04
 [929,] 5.032212e-06 1.048664e-05 1.673187e-06
 [930,] 7.659862e-06 1.024545e-05 2.647064e-06
 [931,] 6.907401e-06 1.044733e-05 2.297342e-06
 [932,] 2.592875e-03 1.028370e-05 8.685282e-04
 [933,] 9.830018e-06 1.031337e-05 3.329838e-06
 [934,] 6.797368e-06 1.035598e-05 2.231163e-06
 [935,] 3.370307e-03 1.031022e-05 1.167810e-03
 [936,] 8.991851e-06 1.031585e-05 2.882911e-06
 [937,] 1.256398e-03 1.042103e-05 4.578039e-04
 [938,] 7.030475e-06 1.032766e-05 2.339961e-06
 [939,] 5.024826e-06 1.048438e-05 1.674631e-06
 [940,] 5.680217e-06 1.040847e-05 1.922245e-06
 [941,] 2.809285e-03 1.030722e-05 9.683837e-04
 [942,] 2.846265e-03 1.031054e-05 9.864509e-04
 [943,] 6.805725e-06 1.035859e-05 2.232398e-06
 [944,] 9.390006e-06 1.031130e-05 3.173829e-06
 [945,] 2.528466e-03 1.028056e-05 8.325893e-04
 [946,] 2.562584e-03 1.028190e-05 8.509627e-04
 [947,] 3.168940e-03 1.030441e-05 1.091326e-03
 [948,] 2.191817e-03 1.031053e-05 7.659915e-04
 [949,] 6.866059e-06 1.035218e-05 2.248220e-06
 [950,] 2.786004e-03 1.031138e-05 9.670137e-04
 [951,] 2.625629e-03 1.031911e-05 9.271492e-04
 [952,] 6.996313e-06 1.042878e-05 2.342550e-06
 [953,] 1.032727e-03 1.041133e-05 3.733121e-04
 [954,] 3.712361e-04 1.021084e-05 1.046657e-04
 [955,] 4.957550e-06 1.047092e-05 1.654478e-06
 [956,] 2.965432e-03 1.030703e-05 1.022652e-03
 [957,] 3.109406e-03 1.030747e-05 1.073112e-03
 [958,] 7.982660e-06 1.058526e-05 2.475628e-06
 [959,] 3.316346e-03 1.034862e-05 1.096733e-03
 [960,] 3.342085e-03 1.030771e-05 1.153531e-03
 [961,] 3.135188e-03 1.031173e-05 1.088562e-03
 [962,] 3.385775e-04 1.023125e-05 1.087357e-04
 [963,] 3.238482e-03 1.031345e-05 1.127179e-03
 [964,] 6.806808e-06 1.034400e-05 2.235469e-06
 [965,] 7.726337e-06 1.032337e-05 2.445132e-06
 [966,] 1.091305e-05 1.030924e-05 3.889685e-06
 [967,] 7.605323e-06 1.030586e-05 2.421861e-06
 [968,] 7.611670e-06 1.030379e-05 2.424216e-06
 [969,] 3.577785e-04 1.023067e-05 1.164545e-04
 [970,] 1.341789e-05 1.029055e-05 4.603162e-06
 [971,] 1.237027e-03 1.042041e-05 4.505191e-04
 [972,] 6.868508e-06 1.034222e-05 2.252437e-06
 [973,] 6.851149e-06 1.034222e-05 2.247721e-06
 [974,] 3.240848e-03 1.031448e-05 1.129414e-03
 [975,] 5.717181e-06 1.047881e-05 1.930494e-06
 [976,] 9.357892e-06 1.031299e-05 3.006143e-06
 [977,] 2.750125e-03 1.031480e-05 9.586561e-04
 [978,] 7.909588e-04 1.019606e-05 2.252625e-04
 [979,] 5.618654e-06 1.048472e-05 1.851995e-06
 [980,] 2.828842e-03 1.031363e-05 9.843993e-04
 [981,] 2.992396e-03 1.030981e-05 1.035990e-03
 [982,] 3.311492e-03 1.030315e-05 1.133855e-03
 [983,] 9.790788e-04 1.038490e-05 3.388821e-04
 [984,] 6.820869e-06 1.034117e-05 2.240249e-06
 [985,] 4.124620e-04 1.020986e-05 1.161441e-04
 [986,] 6.866693e-06 1.034045e-05 2.252836e-06
 [987,] 1.413597e-05 1.028649e-05 4.828360e-06
 [988,] 3.125974e-03 1.030396e-05 1.072174e-03
 [989,] 6.895757e-06 1.033932e-05 2.261424e-06
 [990,] 1.331460e-05 1.029338e-05 4.575961e-06
 [991,] 3.146291e-03 1.030822e-05 1.086657e-03
 [992,] 1.336154e-05 1.029339e-05 4.592587e-06
 [993,] 6.588591e-06 1.032073e-05 2.186347e-06
 [994,] 3.570353e-03 1.019432e-05 1.097271e-03
 [995,] 1.006535e-03 1.042151e-05 3.665440e-04
 [996,] 8.394743e-04 1.039639e-05 2.983895e-04
 [997,] 6.900069e-06 1.034740e-05 2.258873e-06
 [998,] 3.265411e-03 1.030670e-05 1.125156e-03
 [999,] 3.497876e-03 1.030670e-05 1.205353e-03
[1000,] 6.858285e-06 1.034009e-05 2.250776e-06
[1001,] 9.336431e-06 1.031758e-05 2.987371e-06
[1002,] 7.073795e-06 1.064781e-05 2.347554e-06
[1003,] 7.080621e-06 1.063988e-05 2.345832e-06
[1004,] 3.535884e-03 1.030670e-05 1.218465e-03
[1005,] 7.607805e-06 1.061199e-05 2.381938e-06
[1006,] 3.256088e-03 1.030470e-05 1.118055e-03
[1007,] 8.241165e-04 1.018385e-05 2.427981e-04
[1008,] 6.979997e-06 1.043736e-05 2.329109e-06
[1009,] 3.149356e-03 1.030670e-05 1.085122e-03
[1010,] 6.141499e-04 1.015721e-05 2.018125e-04
[1011,] 7.017200e-06 1.048718e-05 2.337512e-06
[1012,] 6.863279e-06 1.034184e-05 2.251410e-06
[1013,] 2.912727e-03 1.030636e-05 1.002836e-03
[1014,] 8.814860e-06 1.046610e-05 2.920692e-06
[1015,] 2.237755e-03 1.028097e-05 7.350583e-04
[1016,] 6.911272e-06 1.033532e-05 2.268474e-06
[1017,] 1.114559e-05 1.016781e-05 3.729727e-06
[1018,] 9.185003e-06 1.047224e-05 3.004867e-06
[1019,] 1.177264e-05 1.027436e-05 3.985760e-06
[1020,] 9.521631e-06 1.036784e-05 3.205801e-06
[1021,] 7.720751e-06 1.032374e-05 2.443704e-06
[1022,] 4.004273e-04 1.020934e-05 1.128329e-04
[1023,] 9.456773e-04 1.039600e-05 3.359862e-04
[1024,] 9.745734e-06 1.036716e-05 3.278401e-06
[1025,] 1.269675e-05 1.027712e-05 4.311679e-06
[1026,] 3.694369e-03 1.019236e-05 1.139081e-03
[1027,] 2.978573e-03 1.030896e-05 1.029854e-03
[1028,] 6.903742e-06 1.034568e-05 2.260513e-06
[1029,] 3.332078e-04 1.023105e-05 1.086217e-04
[1030,] 3.004381e-03 1.030825e-05 1.037644e-03
[1031,] 2.518403e-03 1.028098e-05 8.290849e-04
[1032,] 3.568120e-03 1.019150e-05 1.102289e-03
[1033,] 3.477842e-03 1.019142e-05 1.074984e-03
[1034,] 3.384695e-03 1.030450e-05 1.161954e-03
[1035,] 6.879372e-06 1.034385e-05 2.254773e-06
[1036,] 3.754923e-03 1.019294e-05 1.156270e-03
[1037,] 3.190756e-03 1.030456e-05 1.095363e-03
[1038,] 2.209894e-03 1.028330e-05 7.376512e-04
[1039,] 6.806028e-06 1.034356e-05 2.235366e-06
[1040,] 8.937307e-06 1.046609e-05 2.960181e-06
[1041,] 2.404909e-03 1.028116e-05 7.927269e-04
[1042,] 9.516145e-06 1.031085e-05 3.059177e-06
[1043,] 9.367908e-04 1.042024e-05 3.403944e-04
[1044,] 3.629102e-04 1.023244e-05 1.194054e-04
[1045,] 2.557484e-03 1.027991e-05 7.966865e-04
[1046,] 1.200084e-05 1.030033e-05 4.108947e-06
[1047,] 6.971123e-06 1.041525e-05 2.323722e-06
[1048,] 9.332582e-06 1.031375e-05 2.995655e-06
[1049,] 3.104073e-04 1.023291e-05 1.024424e-04
[1050,] 3.815585e-04 1.021192e-05 1.074412e-04
[1051,] 3.024872e-03 1.030853e-05 1.044824e-03
[1052,] 6.870449e-06 1.034081e-05 2.253800e-06
[1053,] 3.941921e-03 1.019209e-05 1.215529e-03
[1054,] 6.866623e-06 1.034289e-05 2.251979e-06
[1055,] 3.080088e-03 1.029850e-05 1.044610e-03
[1056,] 1.321424e-05 1.029009e-05 4.531646e-06
[1057,] 1.193554e-05 1.031706e-05 4.127000e-06
[1058,] 3.079141e-03 1.030932e-05 1.065239e-03
[1059,] 3.883515e-03 1.030770e-05 1.340835e-03
[1060,] 2.598497e-03 1.028092e-05 8.544669e-04
[1061,] 6.863067e-06 1.033951e-05 2.252325e-06
[1062,] 1.281108e-05 1.032209e-05 4.443218e-06
[1063,] 6.946220e-06 1.033296e-05 2.285154e-06
[1064,] 6.896533e-06 1.033971e-05 2.261306e-06
[1065,] 2.332229e-03 1.028125e-05 7.699715e-04
[1066,] 2.962544e-03 1.030689e-05 1.020990e-03
[1067,] 3.787024e-04 1.023091e-05 1.231008e-04
[1068,] 2.066238e-03 1.028090e-05 6.800281e-04
[1069,] 9.495185e-06 1.031563e-05 3.039433e-06
[1070,] 3.055351e-03 1.030752e-05 1.053774e-03
[1071,] 2.397656e-03 1.028120e-05 7.915670e-04
[1072,] 1.039552e-05 1.042715e-05 3.761907e-06
[1073,] 6.881915e-06 1.034096e-05 2.256768e-06
[1074,] 1.903493e-04 1.024524e-05 6.380739e-05
[1075,] 9.043202e-04 1.045090e-05 3.408426e-04
[1076,] 9.538069e-06 1.031159e-05 3.063987e-06
[1077,] 9.979934e-06 1.038016e-05 3.398173e-06
[1078,] 3.082748e-03 1.030593e-05 1.060687e-03
[1079,] 9.370734e-06 1.047714e-05 3.049024e-06
[1080,] 5.053460e-06 1.048438e-05 1.684356e-06
[1081,] 3.597617e-04 1.023073e-05 1.166102e-04
[1082,] 3.089910e-03 1.030683e-05 1.064758e-03
[1083,] 2.481013e-03 1.028538e-05 8.343933e-04
[1084,] 3.334843e-03 1.030741e-05 1.150311e-03
[1085,] 2.980325e-03 1.030841e-05 1.029635e-03
[1086,] 2.595751e-03 1.028090e-05 8.538798e-04
[1087,] 3.466110e-03 1.030761e-05 1.195705e-03
[1088,] 3.112208e-04 1.023163e-05 1.019537e-04
[1089,] 2.531892e-03 1.028079e-05 8.307946e-04
[1090,] 3.119449e-04 1.023206e-05 1.025146e-04
[1091,] 6.911962e-06 1.033967e-05 2.265835e-06
[1092,] 3.128294e-03 1.030600e-05 1.076594e-03
[1093,] 3.100352e-04 1.023170e-05 1.016274e-04
[1094,] 9.951478e-06 1.024987e-05 3.478363e-06
[1095,] 5.596405e-06 1.048071e-05 1.852764e-06
[1096,] 2.405152e-03 1.028142e-05 7.948647e-04
[1097,] 1.992474e-04 1.016280e-05 6.483609e-05
[1098,] 9.344305e-06 1.031313e-05 3.000884e-06
[1099,] 3.565863e-06 1.046595e-05 1.187665e-06
[1100,] 1.329145e-05 1.027525e-05 4.504642e-06
[1101,] 7.723175e-06 1.059626e-05 2.412261e-06
[1102,] 6.852989e-06 1.034170e-05 2.248563e-06
[1103,] 2.349530e-03 1.028112e-05 7.747406e-04
[1104,] 6.858147e-06 1.034086e-05 2.250392e-06
[1105,] 2.336089e-03 1.028127e-05 7.714993e-04
[1106,] 2.408924e-03 1.027975e-05 7.976051e-04
[1107,] 1.074361e-05 1.037860e-05 3.655441e-06
[1108,] 1.054980e-05 1.030362e-05 3.542450e-06
[1109,] 3.120877e-03 1.035014e-05 1.043112e-03
[1110,] 3.086416e-03 1.030568e-05 1.061557e-03
[1111,] 6.904823e-06 1.033098e-05 2.274708e-06
[1112,] 2.932267e-03 1.030885e-05 1.013687e-03
[1113,] 7.671504e-06 1.032719e-05 2.430451e-06
[1114,] 5.355939e-06 1.048776e-05 1.753352e-06
[1115,] 2.388914e-03 1.028097e-05 7.864140e-04
[1116,] 1.647461e-05 1.031516e-05 5.716682e-06
[1117,] 2.927760e-03 1.030670e-05 1.008684e-03
[1118,] 9.446224e-06 1.031132e-05 3.036619e-06
[1119,] 3.000843e-03 1.034990e-05 1.001658e-03
[1120,] 5.826772e-06 1.042328e-05 1.989990e-06
[1121,] 7.052328e-06 1.033355e-05 2.315994e-06
[1122,] 9.339802e-06 1.031158e-05 3.003427e-06
[1123,] 7.038312e-06 1.043997e-05 2.370093e-06
[1124,] 6.819024e-06 1.035105e-05 2.236051e-06
[1125,] 2.611855e-03 1.028186e-05 8.658819e-04
[1126,] 9.457757e-06 1.031388e-05 3.032260e-06
[1127,] 2.115881e-03 1.028274e-05 7.031536e-04
[1128,] 9.314541e-06 1.037558e-05 3.159468e-06
[1129,] 2.687207e-03 1.029878e-05 9.114006e-04
[1130,] 2.293914e-03 1.028091e-05 7.542473e-04
[1131,] 2.336213e-03 1.028081e-05 7.622620e-04
[1132,] 1.214901e-03 1.042354e-05 4.443278e-04
[1133,] 3.251191e-04 1.023031e-05 1.049446e-04
[1134,] 3.544857e-03 1.030633e-05 1.220745e-03
[1135,] 2.223750e-03 1.028029e-05 7.313878e-04
[1136,] 1.173388e-05 1.032739e-05 4.076890e-06
[1137,] 3.156094e-04 1.023043e-05 1.013039e-04
[1138,] 2.821105e-03 1.031379e-05 9.819409e-04
[1139,] 2.200893e-03 1.028120e-05 7.258643e-04
[1140,] 6.974850e-06 1.033214e-05 2.294741e-06
[1141,] 6.839718e-06 1.034009e-05 2.245629e-06
[1142,] 7.038993e-06 1.045012e-05 2.372432e-06
[1143,] 7.189201e-04 1.040124e-05 2.643410e-04
[1144,] 5.018934e-06 1.048939e-05 1.645995e-06
[1145,] 3.775610e-03 1.034485e-05 1.359073e-03
[1146,] 4.144259e-03 1.034559e-05 1.493392e-03
[1147,] 1.091450e-05 1.046886e-05 3.631157e-06
[1148,] 3.176147e-03 1.034734e-05 1.145074e-03
[1149,] 1.420422e-05 1.029948e-05 4.924521e-06
[1150,] 7.195063e-06 1.052765e-05 2.296588e-06
[1151,] 5.202550e-06 1.048439e-05 1.734542e-06
[1152,] 6.894966e-06 1.034357e-05 2.259790e-06
[1153,] 2.908682e-03 1.034440e-05 1.045733e-03
[1154,] 1.836230e-03 1.040166e-05 6.515808e-04
[1155,] 6.865285e-06 1.033863e-05 2.254060e-06
[1156,] 3.223353e-03 1.033383e-05 1.147757e-03
[1157,] 9.498613e-06 1.039175e-05 3.143483e-06
[1158,] 3.264348e-03 1.034091e-05 1.170177e-03
[1159,] 2.835672e-03 1.033522e-05 1.010588e-03
[1160,] 9.870513e-04 1.040955e-05 3.546890e-04
[1161,] 1.467496e-05 1.029115e-05 4.976127e-06
[1162,] 3.592281e-03 1.036212e-05 1.234859e-03
[1163,] 1.054073e-03 1.041110e-05 3.798081e-04
[1164,] 5.737329e-03 1.032193e-05 2.018570e-03
[1165,] 4.746182e-03 1.032687e-05 1.678549e-03
[1166,] 4.797591e-04 1.023114e-05 1.505460e-04
[1167,] 1.029091e-03 1.043590e-05 3.936522e-04
[1168,] 1.741115e-03 1.039621e-05 6.235013e-04
[1169,] 6.569945e-06 1.039542e-05 2.233216e-06
[1170,] 1.328335e-05 1.028031e-05 4.548048e-06
[1171,] 7.490088e-03 1.027477e-05 2.379521e-03
[1172,] 3.778341e-04 1.024001e-05 1.187859e-04
[1173,] 7.458141e-03 1.027518e-05 2.365678e-03
[1174,] 7.552565e-03 1.027508e-05 2.396266e-03
[1175,] 6.447482e-03 1.027806e-05 2.022431e-03
[1176,] 6.832642e-06 1.035789e-05 2.241629e-06
[1177,] 6.812769e-03 1.027459e-05 2.167074e-03
[1178,] 7.113126e-06 1.035529e-05 2.389026e-06
[1179,] 6.816962e-03 1.027508e-05 2.163842e-03
[1180,] 2.565504e-05 1.021836e-05 9.150093e-06
[1181,] 6.787010e-06 1.035497e-05 2.217189e-06
[1182,] 7.776953e-06 1.036899e-05 2.617803e-06
[1183,] 2.304978e-04 1.040058e-05 5.938582e-05
[1184,] 6.857450e-06 1.035373e-05 2.254456e-06
[1185,] 7.129695e-03 1.027681e-05 2.243135e-03
[1186,] 6.498624e-03 1.027877e-05 2.035510e-03
[1187,] 1.372975e-03 1.041532e-05 4.985962e-04
[1188,] 7.167068e-03 1.027537e-05 2.272253e-03
[1189,] 5.963777e-03 1.027466e-05 1.897262e-03
[1190,] 6.803623e-06 1.035567e-05 2.235506e-06
[1191,] 1.204228e-05 1.029413e-05 4.154486e-06
[1192,] 7.526914e-06 1.036654e-05 2.520669e-06
[1193,] 1.149477e-05 1.046787e-05 3.829826e-06
[1194,] 6.773040e-06 1.035291e-05 2.229335e-06
[1195,] 7.079925e-03 1.027396e-05 2.256740e-03
[1196,] 8.490125e-06 1.039599e-05 2.868824e-06
[1197,] 4.067262e-06 1.049103e-05 1.355639e-06
[1198,] 1.420618e-05 1.026368e-05 4.966816e-06
[1199,] 6.478394e-03 1.027251e-05 2.080527e-03
[1200,] 4.867599e-06 1.044844e-05 1.662546e-06
[1201,] 3.698295e-04 1.024060e-05 1.135192e-04
[1202,] 7.029502e-06 1.044223e-05 2.364138e-06
[1203,] 7.672866e-03 1.027200e-05 2.512251e-03
[1204,] 6.025537e-03 1.022700e-05 1.914700e-03
[1205,] 6.312670e-06 1.041797e-05 1.979036e-06
[1206,] 2.942035e-06 1.030382e-05 9.805379e-07
[1207,] 1.671815e-05 1.039023e-05 5.736488e-06
[1208,] 5.907557e-06 1.045655e-05 1.940060e-06
[1209,] 4.637446e-06 1.036236e-05 1.485780e-06
[1210,] 5.887401e-04 1.030936e-05 1.877042e-04
[1211,] 9.096148e-06 1.044820e-05 2.803710e-06
[1212,] 6.008774e-06 1.045655e-05 1.972122e-06
[1213,] 5.796765e-06 1.046353e-05 1.898861e-06
[1214,] 8.545953e-06 1.042510e-05 2.665584e-06
[1215,] 2.570241e-05 1.048684e-05 9.663205e-06
[1216,] 4.583262e-03 1.041709e-05 1.567121e-03
[1217,] 6.357685e-04 1.036808e-05 2.093329e-04
[1218,] 8.592923e-06 1.041299e-05 2.691677e-06
[1219,] 5.828157e-06 1.045655e-05 1.914936e-06
[1220,] 6.067059e-04 1.036809e-05 2.000026e-04
[1221,] 5.830960e-06 1.045655e-05 1.915830e-06
[1222,] 8.742238e-06 1.042690e-05 2.721363e-06
[1223,] 8.938665e-06 1.042479e-05 2.781106e-06
[1224,] 4.228577e-06 1.025616e-05 1.411923e-06
[1225,] 5.702945e-06 1.045673e-05 1.875264e-06
[1226,] 5.705375e-06 1.050661e-05 1.849210e-06
[1227,] 5.814108e-06 1.045171e-05 1.913649e-06
[1228,] 1.877768e-05 1.019089e-05 6.489018e-06
[1229,] 2.564131e-04 1.027457e-05 9.490439e-05
[1230,] 2.068415e-05 1.019120e-05 7.154474e-06
[1231,] 1.255762e-05 1.028104e-05 4.250753e-06
[1232,] 4.395144e-06 1.030009e-05 1.493403e-06
[1233,] 9.499415e-06 1.036923e-05 3.098268e-06
[1234,] 4.400136e-06 1.029932e-05 1.494918e-06
[1235,] 7.856153e-06 1.039571e-05 2.688625e-06
[1236,] 9.477025e-06 1.036923e-05 3.090822e-06
[1237,] 5.653955e-06 1.046004e-05 1.855602e-06
[1238,] 2.072080e-05 1.046745e-05 6.278193e-06
[1239,] 4.860007e-06 1.027147e-05 1.649756e-06
[1240,] 5.851868e-06 1.045826e-05 1.919260e-06
[1241,] 1.215170e-05 1.028069e-05 4.079442e-06
[1242,] 1.253482e-05 1.029690e-05 4.324161e-06
[1243,] 7.535187e-06 1.045373e-05 2.619272e-06
[1244,] 4.303927e-06 1.027518e-05 1.405683e-06
[1245,] 1.215767e-05 1.029371e-05 4.178165e-06
[1246,] 1.417977e-05 1.031695e-05 5.090266e-06
[1247,] 9.693707e-06 1.038466e-05 3.109750e-06
[1248,] 9.484983e-06 1.036929e-05 3.093275e-06
[1249,] 5.786588e-06 1.046046e-05 1.896734e-06
[1250,] 1.821375e-05 1.025882e-05 6.461592e-06
[1251,] 9.623162e-06 1.036944e-05 3.136445e-06
[1252,] 7.851085e-06 1.045247e-05 2.740650e-06
[1253,] 5.819339e-06 1.046004e-05 1.907347e-06
[1254,] 5.862417e-06 1.046004e-05 1.920837e-06
[1255,] 5.857356e-06 1.046004e-05 1.919249e-06
[1256,] 5.979739e-06 1.051936e-05 1.924699e-06
[1257,] 1.174175e-05 1.030640e-05 4.071531e-06
[1258,] 5.924935e-06 1.045519e-05 1.945799e-06
[1259,] 6.140096e-06 1.045605e-05 2.012845e-06
[1260,] 5.950362e-06 1.045596e-05 1.952896e-06
[1261,] 7.468367e-06 1.040837e-05 2.559127e-06
[1262,] 5.858298e-06 1.045842e-05 1.921222e-06
[1263,] 9.204244e-06 1.037138e-05 2.984290e-06
[1264,] 1.172700e-05 1.028982e-05 4.010966e-06
[1265,] 8.375872e-06 1.015989e-05 2.838612e-06
[1266,] 5.542019e-03 1.053881e-05 2.249604e-03
[1267,] 1.345097e-05 1.020651e-05 4.659481e-06
[1268,] 8.683772e-06 1.037433e-05 2.810645e-06
[1269,] 1.015753e-05 1.041092e-05 3.198284e-06
[1270,] 1.262298e-05 1.032465e-05 4.372603e-06
[1271,] 7.940655e-06 1.052165e-05 2.718900e-06
[1272,] 4.627470e-06 1.063670e-05 2.155901e-06
[1273,] 6.099675e-06 1.046293e-05 1.993259e-06
[1274,] 4.920154e-06 1.039934e-05 1.646638e-06
[1275,] 1.270041e-05 1.032137e-05 4.385625e-06
[1276,] 9.122033e-06 1.041269e-05 2.881934e-06
[1277,] 6.866579e-06 1.165547e-05 5.547571e-06
[1278,] 4.905382e-06 1.051142e-05 1.640344e-06
[1279,] 6.662549e-06 1.045871e-05 2.175877e-06
[1280,] 6.366978e-06 1.045871e-05 2.082429e-06
[1281,] 5.318614e-05 1.034543e-05 2.160293e-04
[1282,] 3.531103e-06 1.045905e-05 1.176893e-06
[1283,] 6.371315e-06 1.045981e-05 2.082309e-06
[1284,] 2.370236e-05 1.026787e-05 7.922075e-06
[1285,] 6.144252e-06 1.046090e-05 2.009550e-06
[1286,] 4.973763e-06 1.094293e-05 3.516235e-06
[1287,] 6.655450e-06 1.046019e-05 2.171699e-06
[1288,] 5.610542e-06 1.054097e-05 3.729191e-06
[1289,] 6.019291e-06 1.083592e-05 4.177790e-06
[1290,] 2.337915e-05 1.049326e-05 6.789463e-06
[1291,] 5.639118e-06 1.046943e-05 1.847212e-06
[1292,] 5.764993e-06 1.046905e-05 1.886237e-06
[1293,] 5.579381e-06 1.047397e-05 1.826341e-06
[1294,] 5.439888e-06 1.035508e-05 1.785942e-06
[1295,] 5.432329e-06 1.035181e-05 1.786740e-06
[1296,] 5.766260e-06 1.046940e-05 1.886395e-06
[1297,] 5.721152e-06 1.046921e-05 1.872605e-06
[1298,] 5.729631e-06 1.046595e-05 1.877430e-06
[1299,] 3.854605e-05 1.036742e-05 1.239632e-05
[1300,] 5.720231e-06 1.046931e-05 1.872246e-06
[1301,] 5.739533e-06 1.047229e-05 1.876210e-06
[1302,] 7.490456e-06 1.039580e-05 2.546866e-06
[1303,] 5.678621e-06 1.046908e-05 1.859609e-06
[1304,] 5.694455e-06 1.047025e-05 1.863747e-06
[1305,] 7.829628e-06 1.038665e-05 2.652719e-06
[1306,] 6.982933e-06 1.220783e-05 2.421052e-06
[1307,] 5.752956e-06 1.046318e-05 1.887113e-06
[1308,] 7.637361e-06 1.040936e-05 2.615249e-06
[1309,] 5.542075e-06 1.035331e-05 1.819990e-06
[1310,] 3.356731e-05 1.036556e-05 1.051453e-05
[1311,] 6.353896e-06 1.048560e-05 2.048379e-06
[1312,] 6.242855e-06 1.048543e-05 2.015001e-06
[1313,] 7.192633e-05 1.036808e-05 2.301643e-05
[1314,] 3.928566e-06 1.048338e-05 1.304060e-06
[1315,] 5.757948e-06 1.047434e-05 1.880756e-06
[1316,] 5.675962e-06 1.047401e-05 1.855909e-06
[1317,] 7.603369e-06 1.041643e-05 2.607609e-06
[1318,] 4.664714e-06 1.048383e-05 1.553892e-06
[1319,] 5.719940e-06 1.047392e-05 1.869384e-06
[1320,] 2.707398e-05 1.059731e-05 7.617960e-06
[1321,] 2.109604e-05 1.085783e-05 5.779137e-06
[1322,] 1.974036e-04 1.045942e-05 1.286554e-03
[1323,] 5.630944e-06 1.047008e-05 1.843413e-06
[1324,] 5.607850e-06 1.047622e-05 1.833152e-06
[1325,] 5.967292e-06 1.048896e-05 1.935174e-06
[1326,] 2.316415e-04 1.039476e-05 8.135128e-05
[1327,] 1.837690e-05 1.085876e-05 5.068059e-06
[1328,] 5.494641e-06 1.048729e-05 1.794343e-06
[1329,] 5.671462e-06 1.047284e-05 1.850529e-06
[1330,] 5.427003e-06 1.231753e-05 3.995026e-06
[1331,] 2.029260e-04 1.044390e-05 1.252470e-03
[1332,] 5.498898e-06 1.047351e-05 1.801229e-06
[1333,] 5.918491e-06 1.048823e-05 1.915069e-06
[1334,] 2.510365e-05 1.047076e-05 7.853374e-06
[1335,] 4.028498e-06 1.049183e-05 1.332975e-06
[1336,] 5.051602e-06 1.072643e-05 2.084891e-06
[1337,] 2.746552e-02 1.033038e-05 1.957769e-01
[1338,] 5.530351e-06 1.047961e-05 1.808047e-06
[1339,] 3.728421e-05 1.031924e-05 1.143185e-05
[1340,] 3.692604e-02 1.033351e-05 2.677265e-01
[1341,] 5.334223e-06 1.047208e-05 1.752140e-06
[1342,] 3.968617e-05 1.032259e-05 1.213286e-05
[1343,] 3.985296e-05 1.036262e-05 1.196108e-05
[1344,] 5.648392e-06 1.047965e-05 1.843601e-06
[1345,] 3.931158e-06 1.040564e-05 1.306067e-06
[1346,] 3.520745e-05 1.032502e-05 1.077584e-05
[1347,] 6.801848e-06 1.044803e-05 2.313255e-06
[1348,] 3.079277e-03 1.054028e-05 1.234981e-03
[1349,] 5.018028e-06 1.048366e-05 1.662377e-06
[1350,] 4.121766e-06 1.048897e-05 1.360815e-06
[1351,] 4.153306e-06 1.049907e-05 1.368565e-06
[1352,] 3.394481e-06 1.034016e-05 1.129947e-06
[1353,] 3.090786e-02 1.023330e-05 3.237079e-02
[1354,] 1.834872e-02 1.043663e-05 2.031451e-01
[1355,] 2.603854e-03 1.034835e-05 8.271413e-04
[1356,] 1.793704e-02 1.022195e-05 1.424795e-02
[1357,] 6.519010e-03 1.023344e-05 6.449319e-03
[1358,] 2.071400e-02 1.022298e-05 1.819603e-02
[1359,] 5.838058e-06 1.050175e-05 1.892817e-06
[1360,] 4.152919e-06 1.049420e-05 1.369121e-06
[1361,] 5.508924e-06 1.044802e-05 1.872888e-06
[1362,] 6.395991e-06 1.046796e-05 2.178104e-06
[1363,] 3.909811e-06 1.050489e-05 1.297321e-06
[1364,] 4.326992e-05 1.035219e-05 1.459259e-05
[1365,] 1.086112e-02 1.014941e-05 2.790954e-03
[1366,] 4.068083e-06 1.049021e-05 1.344852e-06
[1367,] 5.851534e-06 1.053286e-05 1.884869e-06
[1368,] 4.045662e-06 1.048922e-05 1.338582e-06
[1369,] 4.092250e-05 1.045950e-05 1.188558e-05
[1370,] 4.594895e-05 1.036192e-05 1.573645e-05
[1371,] 2.561922e-02 1.038531e-05 1.208111e-02
[1372,] 3.588524e-06 1.034407e-05 1.195644e-06
[1373,] 2.448231e-03 1.034997e-05 8.184318e-04
[1374,] 5.944889e-06 1.050720e-05 1.922030e-06
[1375,] 5.881915e-06 1.050720e-05 1.903346e-06
[1376,] 6.609278e-06 1.040286e-05 2.218375e-06
[1377,] 2.389884e-02 1.022204e-05 1.737812e-02
[1378,] 5.974264e-06 1.050157e-05 1.933475e-06
[1379,] 3.945027e-06 1.049842e-05 1.310482e-06
[1380,] 4.851385e-06 1.045214e-05 1.645270e-06
[1381,] 3.946275e-06 1.049732e-05 1.311083e-06
[1382,] 4.086603e-06 1.048512e-05 1.351278e-06
[1383,] 3.572757e-04 1.066960e-05 9.004096e-05
[1384,] 5.528305e-05 1.102573e-05 1.374014e-05
[1385,] 5.357081e-06 1.200387e-05 1.735842e-06
[1386,] 3.951362e-06 1.048754e-05 1.321113e-06
[1387,] 6.224808e-06 1.048797e-05 2.052106e-06
[1388,] 5.564485e-06 1.041491e-05 1.851301e-06
[1389,] 1.298257e-05 1.017849e-05 4.334640e-06
[1390,] 3.420516e-06 1.042616e-05 1.134727e-06
[1391,] 4.066601e-06 1.048726e-05 1.346215e-06
[1392,] 1.047082e-05 1.013669e-05 3.506572e-06
[1393,] 9.976625e-05 1.045889e-05 2.714644e-05
[1394,] 2.144505e-05 1.067828e-05 5.905012e-06
[1395,] 1.012517e-04 1.031714e-05 3.099322e-05
[1396,] 5.229161e-06 1.041678e-05 1.731138e-06
[1397,] 6.189483e-06 1.031469e-05 2.022845e-06
[1398,] 2.501735e-05 1.052388e-05 7.128507e-06
[1399,] 5.640545e-06 1.040985e-05 1.858538e-06
[1400,] 2.403724e-05 1.055767e-05 6.806307e-06
[1401,] 5.980151e-06 1.040519e-05 1.954722e-06
[1402,] 5.673633e-06 1.042651e-05 1.864094e-06
[1403,] 1.422123e-03 1.045106e-05 5.093143e-04
[1404,] 2.351558e-05 1.053384e-05 6.698667e-06
[1405,] 9.668301e-06 1.048109e-05 3.216413e-06
[1406,] 1.751111e-03 1.042604e-05 6.004409e-04
[1407,] 9.092020e-05 1.048694e-05 2.461505e-05
[1408,] 9.146237e-05 1.029543e-05 2.618878e-05
[1409,] 5.612786e-06 1.041613e-05 1.844099e-06
[1410,] 1.068248e-03 1.040619e-05 3.895414e-04
[1411,] 3.290498e-05 1.044858e-05 9.459681e-06
[1412,] 5.391322e-06 1.042461e-05 1.775190e-06
[1413,] 5.262668e-06 1.042616e-05 1.731979e-06
[1414,] 1.450781e-05 1.045753e-05 4.296163e-06
[1415,] 2.613610e-05 1.033736e-05 7.079961e-06
[1416,] 3.948151e-06 1.044092e-05 1.310787e-06
[1417,] 2.985860e-05 1.052243e-05 8.319439e-06
[1418,] 5.373083e-06 1.042513e-05 1.768575e-06
[1419,] 3.016842e-05 1.035036e-05 9.310187e-06
[1420,] 3.978291e-06 1.045483e-05 1.328955e-06
[1421,] 3.971679e-06 1.045146e-05 1.325684e-06
[1422,] 6.209248e-04 1.047199e-05 2.059329e-04
[1423,] 5.384508e-06 1.042438e-05 1.799374e-06
[1424,] 5.181661e-04 1.036733e-05 1.599082e-04
[1425,] 6.157820e-06 1.028970e-05 2.018868e-06
[1426,] 5.823443e-06 1.045295e-05 1.919368e-06
[1427,] 4.378173e-04 1.036512e-05 1.367358e-04
[1428,] 5.481950e-06 1.043009e-05 1.797847e-06
[1429,] 5.277032e-06 1.042705e-05 1.735435e-06
[1430,] 4.160588e-04 1.035984e-05 1.316178e-04
[1431,] 5.548261e-04 1.039890e-05 1.996508e-04
[1432,] 5.677965e-06 1.048536e-05 1.891273e-06
[1433,] 5.296457e-06 1.043127e-05 1.737749e-06
[1434,] 5.873177e-06 1.040085e-05 1.929125e-06
[1435,] 5.291428e-06 1.042859e-05 1.738526e-06
[1436,] 4.968319e-06 1.043379e-05 1.628283e-06
[1437,] 5.194006e-06 1.043229e-05 1.696257e-06
[1438,] 3.683646e-06 1.042220e-05 1.217222e-06
[1439,] 2.929028e-05 1.041862e-05 8.523983e-06
[1440,] 1.204703e-04 1.021176e-05 3.803167e-05
[1441,] 1.685694e-03 1.043574e-05 5.927254e-04
[1442,] 6.443020e-06 1.040705e-05 2.093271e-06
[1443,] 5.059336e-06 1.043880e-05 1.654028e-06
[1444,] 9.095751e-04 1.040771e-05 3.318676e-04
[1445,] 5.157061e-06 1.044947e-05 1.678912e-06
[1446,] 5.298250e-06 1.043270e-05 1.736892e-06
[1447,] 5.321201e-06 1.043252e-05 1.744276e-06
[1448,] 5.150344e-06 1.044890e-05 1.677047e-06
[1449,] 5.407895e-06 1.043699e-05 1.759914e-06
[1450,] 7.218251e-04 1.040127e-05 2.609846e-04
[1451,] 8.260847e-06 1.043228e-05 2.744761e-06
[1452,] 2.818203e-05 1.038987e-05 8.283582e-06
[1453,] 5.373282e-06 1.043143e-05 1.761806e-06
[1454,] 5.209003e-06 1.042621e-05 1.741230e-06
[1455,] 6.323420e-06 1.031115e-05 2.104716e-06
[1456,] 4.453504e-05 1.075388e-05 1.167761e-05
[1457,] 4.930929e-05 1.078912e-05 1.278575e-05
[1458,] 7.748485e-06 1.025117e-05 2.446539e-06
[1459,] 5.793610e-04 1.036051e-05 1.830433e-04
[1460,] 3.954985e-06 1.049306e-05 1.321212e-06
[1461,] 3.744997e-05 1.078561e-05 9.848907e-06
[1462,] 8.155836e-05 1.048728e-05 2.216246e-05
[1463,] 5.510226e-06 1.048887e-05 1.826949e-06
[1464,] 4.593413e-06 1.043125e-05 1.514073e-06
[1465,] 5.060882e-06 1.042589e-05 1.690980e-06
[1466,] 7.800260e-06 1.024103e-05 2.471356e-06
[1467,] 3.987007e-06 1.431339e-05 1.319537e-06
[1468,] 8.756994e-06 1.028702e-05 2.787135e-06
[1469,] 5.451990e-06 1.042799e-05 1.790329e-06
[1470,] 6.798756e-05 1.024347e-05 1.996036e-05
[1471,] 5.586608e-06 1.042666e-05 1.835045e-06
[1472,] 5.963740e-06 1.591889e-05 1.890136e-06
[1473,] 5.762108e-06 1.247423e-05 1.846920e-06
[1474,] 3.253990e-05 1.034067e-05 9.628529e-06
[1475,] 9.786715e-06 1.048679e-05 3.269628e-06
[1476,] 5.359714e-06 1.043057e-05 1.754332e-06
[1477,] 8.775822e-04 1.044394e-05 3.064825e-04
[1478,] 5.174692e-06 1.042596e-05 1.729446e-06
[1479,] 3.695800e-04 1.037213e-05 1.133476e-04
[1480,] 6.007135e-04 1.037881e-05 2.099736e-04
[1481,] 3.488548e-06 1.043319e-05 1.154423e-06
[1482,] 2.855227e-05 1.034277e-05 8.851174e-06
[1483,] 6.466822e-06 1.035125e-05 2.116624e-06
[1484,] 5.422397e-06 1.043095e-05 1.778049e-06
[1485,] 5.462481e-06 1.043063e-05 1.790927e-06
[1486,] 6.165806e-06 1.030140e-05 2.018864e-06
[1487,] 6.504148e-04 1.037871e-05 2.273616e-04
[1488,] 5.507348e-06 1.043017e-05 1.804142e-06
[1489,] 4.980346e-06 1.049015e-05 1.655875e-06
[1490,] 5.290139e-06 1.043266e-05 1.736932e-06
[1491,] 5.201791e-04 1.036031e-05 1.644570e-04
[1492,] 5.383817e-06 1.042944e-05 1.765605e-06
[1493,] 4.992754e-06 1.049017e-05 1.659613e-06
[1494,] 1.634006e-05 1.034367e-05 5.325154e-06
[1495,] 9.037769e-06 1.027350e-05 2.927295e-06
[1496,] 3.792705e-05 1.047034e-05 1.058364e-05
[1497,] 2.923508e-04 1.036133e-05 9.107212e-05
[1498,] 4.226222e-04 1.036320e-05 1.325635e-04
[1499,] 6.006217e-06 1.048693e-05 1.991288e-06
[1500,] 6.207884e-04 1.037647e-05 2.159905e-04
[1501,] 3.971289e-06 1.049510e-05 1.320554e-06
[1502,] 1.106043e-03 1.042470e-05 3.780041e-04
[1503,] 5.477054e-04 1.037862e-05 1.913209e-04
[1504,] 6.410680e-06 1.030717e-05 2.133971e-06
[1505,] 7.832495e-06 1.022167e-05 2.508505e-06
[1506,] 2.400923e-05 1.053918e-05 6.828974e-06
[1507,] 4.437023e-06 1.049060e-05 1.463698e-06
[1508,] 9.453168e-06 1.027979e-05 3.025932e-06
[1509,] 5.625386e-06 1.042989e-05 1.839006e-06
[1510,] 5.697822e-04 1.041091e-05 2.086666e-04
[1511,] 5.442086e-06 1.042837e-05 1.786749e-06
[1512,] 5.552721e-06 1.043148e-05 1.814642e-06
[1513,] 1.043171e-04 1.025289e-05 3.031030e-05
[1514,] 5.610475e-06 1.043091e-05 1.837691e-06
[1515,] 6.185155e-06 1.028964e-05 2.024887e-06
[1516,] 2.101704e-05 1.034403e-05 6.669148e-06
[1517,] 5.898100e-04 1.037416e-05 2.042348e-04
[1518,] 6.231485e-06 1.028155e-05 2.037560e-06
[1519,] 5.461682e-06 1.042643e-05 1.795284e-06
[1520,] 5.342079e-06 1.043106e-05 1.752335e-06
[1521,] 2.143081e-05 1.022297e-05 6.588309e-06
[1522,] 5.378953e-06 1.042603e-05 1.768956e-06
[1523,] 5.391232e-06 1.042902e-05 1.765730e-06
[1524,] 3.997272e-04 1.036248e-05 1.249094e-04
[1525,] 4.760391e-06 1.042932e-05 1.568413e-06
[1526,] 5.051593e-06 1.048659e-05 1.685142e-06
[1527,] 5.080281e-04 1.039479e-05 1.818787e-04
[1528,] 5.396814e-06 1.042780e-05 1.772824e-06
[1529,] 4.988209e-06 1.049014e-05 1.658152e-06
[1530,] 4.976908e-06 1.051948e-05 1.646477e-06
[1531,] 5.420300e-06 1.042801e-05 1.780171e-06
[1532,] 5.090723e-06 1.042268e-05 1.699241e-06
[1533,] 2.525354e-05 1.034100e-05 7.735027e-06
[1534,] 8.123688e-04 1.045090e-05 2.877087e-04
[1535,] 7.484081e-04 1.044352e-05 2.606510e-04
[1536,] 5.723016e-06 1.042755e-05 1.877611e-06
[1537,] 2.411182e-05 1.034479e-05 7.684806e-06
[1538,] 5.060295e-04 1.039727e-05 1.815334e-04
[1539,] 9.138966e-06 1.027523e-05 3.096593e-06
[1540,] 5.536849e-06 1.042825e-05 1.817356e-06
[1541,] 6.754691e-05 1.024515e-05 2.117517e-05
[1542,] 4.118133e-06 1.049693e-05 1.358121e-06
[1543,] 5.073550e-06 1.048681e-05 1.692887e-06
[1544,] 5.656489e-06 1.042697e-05 1.851482e-06
[1545,] 6.049641e-04 1.037195e-05 2.083388e-04
[1546,] 5.598609e-06 1.042758e-05 1.837758e-06
[1547,] 7.978059e-04 1.034605e-05 2.544497e-04
[1548,] 3.651890e-05 1.034164e-05 1.093154e-05
[1549,] 6.271296e-06 1.286904e-05 1.989886e-06
[1550,] 3.932652e-06 1.049513e-05 1.311905e-06
[1551,] 1.539331e-03 1.042485e-05 5.265527e-04
[1552,] 2.604342e-05 1.051191e-05 9.886231e-06
[1553,] 5.271058e-06 1.042650e-05 1.763293e-06
[1554,] 5.206866e-06 1.042604e-05 1.740180e-06
[1555,] 5.329249e-06 1.042521e-05 1.779062e-06
[1556,] 1.167612e-05 1.023954e-05 3.940749e-06
[1557,] 1.109714e-03 1.044136e-05 3.853254e-04
[1558,] 5.397945e-06 1.042765e-05 1.773485e-06
[1559,] 6.656709e-06 1.035285e-05 2.164004e-06
[1560,] 9.515914e-06 1.026468e-05 3.138874e-06
[1561,] 5.506250e-06 1.042992e-05 1.805795e-06
[1562,] 9.040953e-06 1.026499e-05 2.953944e-06
[1563,] 5.253490e-06 1.042962e-05 1.725536e-06
[1564,] 8.714629e-04 1.038361e-05 2.587204e-04
[1565,] 6.762678e-04 1.038428e-05 2.376679e-04
[1566,] 2.416171e-05 1.018610e-05 7.540112e-06
[1567,] 5.204936e-06 1.042638e-05 1.740841e-06
[1568,] 5.330949e-06 1.042604e-05 1.781944e-06
[1569,] 5.424824e-06 1.044054e-05 1.771137e-06
[1570,] 7.583602e-05 1.016133e-05 2.436146e-05
[1571,] 2.665268e-05 1.046472e-05 9.992688e-06
[1572,] 2.755465e-05 1.047808e-05 1.037920e-05
[1573,] 5.222673e-06 1.042672e-05 1.747343e-06
[1574,] 6.744077e-06 1.033911e-05 2.202530e-06
[1575,] 6.767666e-06 1.033940e-05 2.209263e-06
[1576,] 5.847289e-06 1.048298e-05 1.941627e-06
[1577,] 2.654559e-05 1.046919e-05 9.965925e-06
[1578,] 6.676875e-06 1.033941e-05 2.179464e-06
[1579,] 6.332041e-04 1.037258e-05 2.183952e-04
[1580,] 3.948793e-06 1.049878e-05 1.311836e-06
[1581,] 6.464980e-06 1.306709e-05 2.043169e-06
[1582,] 5.518326e-06 1.042553e-05 1.843031e-06
[1583,] 1.520064e-05 1.018636e-05 5.121178e-06
[1584,] 5.634940e-06 1.042041e-05 1.851121e-06
[1585,] 2.666397e-05 1.049456e-05 1.008118e-05
[1586,] 2.844323e-05 1.044317e-05 1.061373e-05
[1587,] 7.129463e-04 1.037376e-05 2.466138e-04
[1588,] 5.608617e-06 1.043042e-05 1.837808e-06
[1589,] 3.600809e-06 1.047969e-05 1.213135e-06
[1590,] 3.476325e-06 1.048886e-05 1.168752e-06
[1591,] 3.629272e-06 1.046833e-05 1.207824e-06
[1592,] 6.768898e-04 1.037415e-05 2.343907e-04
[1593,] 4.580365e-06 1.080720e-05 1.443229e-06
[1594,] 5.595810e-06 1.042663e-05 1.873052e-06
[1595,] 5.741430e-06 1.042702e-05 1.878444e-06
[1596,] 5.663478e-05 1.017207e-05 1.797602e-05
[1597,] 1.035314e-03 1.037379e-05 3.115871e-04
[1598,] 2.862412e-05 1.048985e-05 1.082902e-05
[1599,] 5.298082e-05 1.034326e-05 1.534489e-05
[1600,] 5.434006e-05 1.033612e-05 1.259699e-05
[1601,] 5.482207e-06 1.042982e-05 1.841880e-06
[1602,] 4.133575e-05 1.017001e-05 1.321461e-05
[1603,] 1.983198e-04 1.048966e-05 6.290894e-05
[1604,] 5.656117e-06 1.042980e-05 1.853747e-06
[1605,] 8.890269e-05 1.030661e-05 3.042133e-05
[1606,] 7.724980e-05 1.018691e-05 2.400981e-05
[1607,] 1.289943e-03 1.042154e-05 4.349195e-04
[1608,] 7.009703e-04 1.037616e-05 2.104724e-04
[1609,] 6.350587e-06 1.036390e-05 2.078384e-06
[1610,] 6.440860e-06 1.041929e-05 1.971987e-06
[1611,] 2.780240e-05 1.049439e-05 1.052269e-05
[1612,] 8.602588e-05 1.030923e-05 2.944122e-05
[1613,] 6.584345e-04 1.037192e-05 2.268380e-04
[1614,] 1.585568e-03 1.042200e-05 5.359606e-04
[1615,] 1.869052e-04 1.048974e-05 5.929961e-05
[1616,] 2.322350e-05 1.049379e-05 8.745985e-06
[1617,] 6.957252e-04 1.037396e-05 2.408653e-04
[1618,] 4.285322e-04 1.044964e-05 1.506304e-04
[1619,] 5.616762e-04 1.037563e-05 1.950636e-04
[1620,] 5.477265e-06 1.249148e-05 1.785882e-06
[1621,] 5.276504e-06 1.042558e-05 1.762554e-06
[1622,] 6.815731e-04 1.037418e-05 2.360974e-04
[1623,] 6.268891e-04 1.037804e-05 2.187396e-04
[1624,] 6.967413e-06 1.041486e-05 2.356153e-06
[1625,] 1.530710e-05 1.033991e-05 5.156853e-06
[1626,] 3.813099e-04 1.042933e-05 1.311940e-04
[1627,] 6.480647e-06 1.035573e-05 2.113583e-06
[1628,] 6.920176e-06 1.042473e-05 2.346701e-06
[1629,] 8.069768e-04 1.038850e-05 2.382491e-04
[1630,] 3.275622e-05 1.033606e-05 9.350227e-06
[1631,] 6.928455e-06 1.041110e-05 2.338542e-06
[1632,] 2.248788e-05 1.033857e-05 6.477831e-06
[1633,] 2.379680e-05 1.022002e-05 7.274051e-06
[1634,] 6.005367e-06 1.048724e-05 1.990386e-06
[1635,] 2.247696e-05 1.031402e-05 6.656007e-06
[1636,] 4.976369e-06 1.043391e-05 1.635034e-06
[1637,] 5.161019e-04 1.042012e-05 1.736359e-04
[1638,] 1.948571e-04 1.038006e-05 5.953183e-05
[1639,] 2.836102e-05 1.065903e-05 7.721795e-06
[1640,] 2.890528e-05 1.071958e-05 7.783015e-06
[1641,] 2.707243e-05 1.083170e-05 7.182816e-06
[1642,] 2.341211e-05 1.014255e-05 7.856752e-06
[1643,] 6.157062e-06 1.048529e-05 2.047903e-06
[1644,] 2.033402e-05 1.028567e-05 6.663798e-06
[1645,] 2.062357e-05 1.019928e-05 7.226523e-06
[1646,] 6.520532e-06 1.036651e-05 2.125166e-06
[1647,] 1.907021e-05 1.018485e-05 6.613668e-06
[1648,] 1.837832e-05 1.031007e-05 5.927407e-06
[1649,] 8.601862e-06 1.033106e-05 3.104075e-06
[1650,] 4.047245e-05 1.030882e-05 1.430826e-05
[1651,] 1.804994e-04 1.057253e-05 7.052494e-05
[1652,] 1.247879e-05 1.048587e-05 4.225439e-06
[1653,] 7.947204e-06 1.048556e-05 2.648048e-06
[1654,] 1.397467e-05 1.025606e-05 4.895310e-06
[1655,] 8.813787e-06 1.047381e-05 3.053318e-06
[1656,] 1.279465e-05 1.032531e-05 4.228889e-06
[1657,] 4.696168e-05 1.073955e-05 1.935554e-05
[1658,] 2.303332e-04 1.057220e-05 9.037285e-05
[1659,] 4.390264e-05 1.052659e-05 2.554298e-05
[1660,] 6.871769e-06 1.025660e-05 2.206716e-06
[1661,] 3.459680e-05 1.054716e-05 1.357301e-05
[1662,] 6.019205e-06 1.024058e-05 1.941612e-06
[1663,] 6.989063e-06 1.025920e-05 2.197251e-06
[1664,] 7.021700e-06 1.026299e-05 2.244713e-06
[1665,] 2.707579e-05 1.042471e-05 9.616857e-06
[1666,] 2.613297e-04 1.041341e-05 8.891662e-05
[1667,] 6.709400e-06 1.016229e-05 2.174519e-06
[1668,] 6.867608e-06 1.025217e-05 2.208082e-06
[1669,] 6.785546e-06 1.026064e-05 2.179454e-06
[1670,] 6.841416e-06 1.025988e-05 2.195543e-06
[1671,] 6.673833e-06 1.016471e-05 2.160871e-06
[1672,] 2.507793e-04 1.041168e-05 8.493653e-05
[1673,] 3.789420e-05 1.025203e-05 1.282583e-05
[1674,] 7.220014e-06 1.053224e-05 2.217458e-06
[1675,] 4.528600e-05 1.026731e-05 1.557395e-05
[1676,] 6.635838e-06 1.048106e-05 2.220592e-06
[1677,] 6.708342e-06 1.020466e-05 2.203461e-06
[1678,] 6.714859e-06 1.020403e-05 2.213128e-06
[1679,] 6.693898e-06 1.020497e-05 2.198493e-06
[1680,] 3.256625e-04 1.042004e-05 1.104778e-04
[1681,] 6.065117e-06 1.015607e-05 1.981665e-06
[1682,] 6.844834e-06 1.020447e-05 2.259915e-06
[1683,] 2.723390e-04 1.040867e-05 8.974213e-05
[1684,] 1.203902e-05 1.022408e-05 4.278548e-06
[1685,] 4.566312e-05 1.024649e-05 1.554270e-05
[1686,] 6.856436e-06 1.015687e-05 2.305391e-06
[1687,] 6.779147e-06 1.020439e-05 2.236988e-06
[1688,] 7.541640e-06 1.020406e-05 2.484259e-06
[1689,] 6.783744e-06 1.020457e-05 2.240573e-06
[1690,] 6.162661e-06 1.015554e-05 2.011587e-06
[1691,] 6.868145e-06 1.022288e-05 2.302772e-06
[1692,] 6.054024e-06 1.015684e-05 1.977818e-06
[1693,] 7.193262e-06 1.022961e-05 2.420907e-06
[1694,] 6.130976e-06 1.014785e-05 2.016106e-06
[1695,] 3.978712e-05 1.056359e-05 2.575152e-05
[1696,] 4.080256e-06 1.044498e-05 1.337503e-06
[1697,] 3.342682e-05 1.020245e-05 1.170348e-05
[1698,] 6.920805e-06 1.025432e-05 2.316002e-06
[1699,] 3.095461e-05 1.056497e-05 1.991562e-05
[1700,] 2.263371e-05 1.021829e-05 6.957121e-06
[1701,] 2.143905e-05 1.015548e-05 7.236285e-06
[1702,] 3.835837e-05 1.016974e-05 1.314697e-05
[1703,] 2.067539e-05 1.020933e-05 6.385497e-06
[1704,] 2.474491e-05 1.042414e-05 1.030148e-05
[1705,] 2.738656e-05 1.047517e-05 1.358892e-05
[1706,] 2.528776e-05 1.047165e-05 1.235327e-05
[1707,] 3.581727e-05 1.044717e-05 1.602850e-05
[1708,] 2.848162e-05 1.049783e-05 1.516739e-05
[1709,] 2.942868e-05 1.046959e-05 1.427874e-05
[1710,] 2.835588e-05 1.048981e-05 1.472346e-05
[1711,] 4.711522e-06 2.425946e-05 1.591021e-06
[1712,] 4.457308e-06 1.052997e-05 1.501156e-06
[1713,] 7.469536e-05 1.018254e-05 2.411822e-05
[1714,] 3.665955e-06 1.033120e-05 1.214073e-06
[1715,] 4.470396e-06 1.053279e-05 1.507476e-06
[1716,] 1.249122e-03 1.053131e-05 4.916815e-04
[1717,] 4.724563e-06 1.056098e-05 1.571853e-06
[1718,] 1.067928e-04 1.035021e-05 3.073867e-05
[1719,] 1.170378e-05 1.016736e-05 3.731677e-06
[1720,] 1.552402e-05 1.015205e-05 5.002822e-06
[1721,] 3.972927e-06 1.014190e-05 1.331300e-06
[1722,] 3.943517e-06 1.014293e-05 1.322029e-06
[1723,] 4.213783e-06 1.038804e-05 1.416581e-06
[1724,] 7.638431e-06 1.017723e-05 2.541492e-06
[1725,] 1.122103e-05 1.017812e-05 3.562348e-06
[1726,] 4.520480e-06 1.050009e-05 1.499840e-06
[1727,] 4.208060e-06 1.028504e-05 1.409041e-06
[1728,] 4.155154e-06 1.037491e-05 1.391351e-06
[1729,] 4.211985e-06 1.028337e-05 1.410437e-06
[1730,] 4.212670e-06 1.027298e-05 1.409292e-06
[1731,] 7.600999e-06 1.019016e-05 2.615988e-06
[1732,] 4.696823e-06 1.054730e-05 1.599491e-06
[1733,] 7.080192e-06 1.017285e-05 2.331864e-06
[1734,] 3.579899e-06 1.020634e-05 1.212684e-06
[1735,] 4.555379e-06 1.053368e-05 1.543874e-06
[1736,] 7.577342e-06 1.018102e-05 2.546934e-06
[1737,] 2.593098e-05 1.013412e-05 8.605443e-06
[1738,] 3.800867e-06 1.017761e-05 1.285504e-06
[1739,] 3.838282e-06 1.014794e-05 1.288992e-06
[1740,] 4.520556e-06 1.057454e-05 1.486768e-06
[1741,] 3.792593e-06 1.017139e-05 1.281087e-06
[1742,] 5.815129e-06 1.016527e-05 1.712934e-06
[1743,] 4.974764e-06 1.014533e-05 1.627773e-06
[1744,] 4.514890e-06 1.052631e-05 1.526032e-06
[1745,] 5.142449e-06 1.014796e-05 1.649349e-06
[1746,] 5.008568e-06 1.048916e-05 1.668486e-06
[1747,] 5.252956e-06 1.013594e-05 1.682996e-06
[1748,] 5.356384e-06 1.013601e-05 1.697631e-06
[1749,] 4.355803e-06 1.042202e-05 1.448979e-06
[1750,] 4.657304e-04 1.042838e-05 1.455302e-04
[1751,] 4.612802e-06 1.015179e-05 1.508152e-06
[1752,] 1.465715e-04 1.032385e-05 4.599781e-05
[1753,] 6.950410e-06 1.675577e-05 2.474628e-06
[1754,] 4.738293e-06 1.161973e-05 1.595776e-06
[1755,] 5.300431e-05 1.027698e-05 1.758258e-05
[1756,] 3.388121e-05 1.029470e-05 1.125062e-05
[1757,] 5.022367e-05 1.017758e-05 1.707532e-05
[1758,] 5.212231e-05 1.027703e-05 1.730217e-05
[1759,] 4.849289e-05 1.027863e-05 1.620837e-05
[1760,] 8.906252e-05 1.044120e-05 3.235851e-05
[1761,] 1.057987e-04 1.042958e-05 3.821846e-05
[1762,] 4.545275e-05 1.028054e-05 1.521128e-05
[1763,] 4.354254e-06 1.045198e-05 1.444994e-06
[1764,] 5.960834e-05 1.027744e-05 1.973673e-05
[1765,] 4.742498e-06 1.156125e-05 1.565984e-06
[1766,] 1.080909e-04 1.043107e-05 3.909615e-05
[1767,] 4.728632e-06 1.141577e-05 1.563770e-06
[1768,] 1.071943e-04 1.046231e-05 3.942548e-05
[1769,] 9.400924e-06 1.014672e-05 3.181088e-06
[1770,] 4.684476e-05 1.027720e-05 1.555598e-05
[1771,] 4.736995e-05 1.027758e-05 1.576955e-05
[1772,] 1.054171e-04 1.043051e-05 3.810239e-05
[1773,] 4.691492e-06 2.262261e-05 1.560072e-06
[1774,] 5.034004e-05 1.027744e-05 1.674787e-05
[1775,] 4.339482e-06 1.043476e-05 1.441084e-06
[1776,] 4.504139e-06 1.054775e-05 1.526679e-06
[1777,] 5.026166e-05 1.027897e-05 1.680858e-05
[1778,] 1.102126e-04 1.044914e-05 4.034671e-05
[1779,] 8.152557e-06 1.017178e-05 2.794716e-06
[1780,] 5.435202e-05 1.029273e-05 1.850085e-05
[1781,] 4.465938e-06 1.055969e-05 1.511366e-06
[1782,] 4.336838e-06 1.043329e-05 1.440858e-06
[1783,] 1.179586e-04 1.048579e-05 4.401647e-05
[1784,] 3.932886e-06 1.017705e-05 1.335779e-06
[1785,] 4.477307e-06 1.043166e-05 1.475797e-06
[1786,] 4.477071e-06 1.054997e-05 1.515198e-06
[1787,] 4.723391e-06 1.055895e-05 1.562948e-06
[1788,] 5.406575e-05 1.027795e-05 1.802261e-05
[1789,] 4.247803e-06 1.023109e-05 1.406983e-06
[1790,] 5.390280e-05 1.027709e-05 1.787778e-05
[1791,] 5.422812e-05 1.027747e-05 1.803691e-05
[1792,] 9.627061e-06 1.015530e-05 3.276759e-06
[1793,] 5.526739e-05 1.027795e-05 1.842467e-05
[1794,] 4.489529e-06 1.055503e-05 1.521187e-06
[1795,] 4.467410e-06 1.055503e-05 1.511500e-06
[1796,] 5.282219e-05 1.027759e-05 1.757956e-05
[1797,] 1.137112e-04 1.043787e-05 4.133998e-05
[1798,] 5.023589e-05 1.027890e-05 1.679789e-05
[1799,] 5.357274e-05 1.027695e-05 1.775739e-05
[1800,] 5.772008e-05 1.028033e-05 1.938143e-05
[1801,] 5.065451e-05 1.027844e-05 1.691194e-05
[1802,] 5.447646e-06 1.040791e-05 1.790532e-06
[1803,] 4.342616e-06 1.043776e-05 1.441162e-06
[1804,] 5.489147e-05 1.028287e-05 1.851694e-05
[1805,] 5.544421e-05 1.028446e-05 1.875491e-05
[1806,] 5.358311e-05 1.018625e-05 1.838107e-05
[1807,] 5.645076e-05 1.028176e-05 1.900679e-05
[1808,] 5.437839e-05 1.028052e-05 1.825826e-05
[1809,] 2.333523e-05 1.053937e-05 8.944498e-06
[1810,] 9.395512e-05 1.045238e-05 3.399547e-05
[1811,] 4.844626e-06 1.214566e-05 1.587598e-06
[1812,] 2.071844e-05 1.052686e-05 1.174612e-05
[1813,] 4.348946e-05 1.027954e-05 1.456616e-05
[1814,] 7.506317e-06 1.018801e-05 2.586147e-06
[1815,] 4.622911e-05 1.027994e-05 1.549103e-05
[1816,] 1.036241e-04 1.048595e-05 3.869817e-05
[1817,] 4.325897e-06 1.046165e-05 1.441816e-06
[1818,] 2.191884e-04 1.046883e-05 7.949031e-05
[1819,] 8.795473e-05 1.042715e-05 3.175904e-05
[1820,] 9.844871e-06 1.017403e-05 3.382770e-06
[1821,] 4.583742e-06 1.054469e-05 1.559745e-06
[1822,] 8.704504e-05 1.042715e-05 3.142688e-05
[1823,] 7.458899e-05 1.036168e-05 2.794184e-05
[1824,] 4.512928e-06 1.055845e-05 1.532343e-06
[1825,] 8.546194e-05 1.037428e-05 3.225833e-05
[1826,] 1.082395e-04 1.045234e-05 3.969429e-05
[1827,] 1.110924e-04 1.048857e-05 4.148345e-05
[1828,] 3.936724e-05 1.019933e-05 1.364679e-05
[1829,] 5.691771e-06 1.031418e-05 1.869767e-06
[1830,] 7.639212e-05 1.036445e-05 2.866364e-05
[1831,] 9.194218e-05 1.041370e-05 3.290398e-05
[1832,] 8.340953e-05 1.035825e-05 3.125611e-05
[1833,] 7.917921e-06 1.017679e-05 2.718764e-06
[1834,] 5.142190e-06 1.048856e-05 1.715924e-06
[1835,] 8.543033e-05 1.041429e-05 3.056091e-05
[1836,] 4.554659e-06 1.055509e-05 1.549453e-06
[1837,] 4.567149e-06 1.055369e-05 1.554438e-06
[1838,] 4.538045e-06 1.055422e-05 1.542407e-06
[1839,] 4.542977e-06 1.055464e-05 1.544548e-06
[1840,] 1.425309e-05 1.035233e-05 4.893923e-06
[1841,] 8.296929e-05 1.041111e-05 2.960246e-05
[1842,] 9.045942e-05 1.041021e-05 3.227762e-05
[1843,] 1.067218e-04 1.043997e-05 3.882464e-05
[1844,] 8.601509e-05 1.042715e-05 3.105112e-05
[1845,] 4.879252e-05 1.018713e-05 1.676128e-05
[1846,] 1.049612e-04 1.044017e-05 3.818564e-05
[1847,] 8.405444e-05 1.043008e-05 3.039372e-05
[1848,] 4.753640e-06 1.812234e-05 1.576775e-06
[1849,] 4.733452e-06 1.804176e-05 1.579952e-06
[1850,] 1.022944e-04 1.039246e-05 3.588972e-05
[1851,] 1.074133e-04 1.039246e-05 3.769722e-05
[1852,] 1.242340e-04 1.040746e-05 4.407282e-05
[1853,] 7.087816e-06 1.043566e-05 2.377241e-06
[1854,] 3.389679e-05 1.019072e-05 1.166076e-05
[1855,] 1.233338e-04 1.041296e-05 4.397398e-05
[1856,] 5.190437e-06 1.051001e-05 1.783198e-06
[1857,] 5.281873e-06 1.033205e-05 1.718098e-06
[1858,] 5.169051e-06 1.051001e-05 1.775149e-06
[1859,] 8.076732e-06 1.021364e-05 2.805996e-06
[1860,] 4.733725e-06 1.836455e-05 1.579567e-06
[1861,] 9.609463e-06 1.052159e-05 4.806487e-06
[1862,] 4.544090e-06 1.041289e-05 1.524558e-06
[1863,] 4.740793e-06 1.700385e-05 1.578679e-06
[1864,] 4.734588e-06 1.051482e-05 1.608494e-06
[1865,] 1.035658e-05 1.014327e-05 3.349676e-06
[1866,] 4.453123e-06 1.042119e-05 1.486967e-06
[1867,] 8.970779e-05 1.044018e-05 3.242041e-05
[1868,] 4.784289e-06 1.051278e-05 1.627597e-06
[1869,] 4.947528e-06 1.031586e-05 1.638875e-06
[1870,] 4.723456e-06 1.051800e-05 1.604705e-06
[1871,] 9.468619e-05 1.042413e-05 3.384686e-05
[1872,] 9.100296e-05 1.042979e-05 3.265549e-05
[1873,] 5.367114e-06 1.044340e-05 1.869090e-06
[1874,] 1.938276e-05 1.033714e-05 6.894053e-06
[1875,] 2.777148e-05 1.034924e-05 9.953461e-06
[1876,] 5.673720e-06 1.055426e-05 1.988369e-06
[1877,] 1.181106e-04 1.040947e-05 4.333887e-05
[1878,] 5.715220e-06 1.054184e-05 1.996759e-06
[1879,] 5.609346e-06 1.055346e-05 1.963229e-06
[1880,] 5.108623e-06 1.037687e-05 1.744623e-06
[1881,] 5.106869e-06 1.040941e-05 1.747555e-06
[1882,] 5.575443e-05 1.053792e-05 2.071142e-05
[1883,] 5.047447e-05 1.063523e-05 1.958878e-05
[1884,] 5.528966e-06 1.101436e-05 2.041821e-06
[1885,] 1.569720e-05 1.029410e-05 5.451347e-06
[1886,] 1.794404e-05 1.030112e-05 6.273969e-06
[1887,] 6.064855e-06 1.053298e-05 2.125833e-06
[1888,] 5.698748e-06 1.053238e-05 1.989747e-06
[1889,] 4.738611e-05 1.037636e-05 1.695910e-05
[1890,] 1.873814e-05 1.048349e-05 7.042639e-06
[1891,] 2.703548e-05 1.042985e-05 9.811872e-06
[1892,] 5.859477e-06 1.939229e-05 2.067786e-06
[1893,] 2.314762e-05 1.051749e-05 8.429252e-06
[1894,] 4.907721e-06 1.053504e-05 1.692006e-06
[1895,] 8.596188e-06 1.018021e-05 2.738628e-06
[1896,] 6.556437e-06 1.038129e-05 2.146140e-06
[1897,] 2.683415e-05 1.024012e-05 9.299780e-06
[1898,] 3.377682e-05 1.029326e-05 1.164851e-05
[1899,] 4.369389e-06 1.036958e-05 1.443062e-06
[1900,] 2.721920e-05 1.015396e-05 8.694652e-06
[1901,] 7.481777e-06 1.040016e-05 2.482277e-06
[1902,] 2.116447e-05 1.080805e-05 8.277283e-06
[1903,] 4.188393e-06 1.038249e-05 1.444331e-06
[1904,] 4.477779e-06 1.038455e-05 1.564410e-06
[1905,] 3.643865e-06 1.013575e-05 1.223174e-06
[1906,] 4.261667e-06 1.033798e-05 1.457017e-06
[1907,] 9.030870e-06 1.057595e-05 3.261590e-06
[1908,] 4.439606e-06 1.039326e-05 1.473268e-06
[1909,] 3.612191e-06 1.013684e-05 1.192599e-06
[1910,] 4.186135e-06 1.029674e-05 1.414164e-06
[1911,] 3.680169e-06 1.014527e-05 1.219556e-06
[1912,] 3.567971e-06 1.058862e-05 1.258918e-06
[1913,] 3.622665e-06 1.046737e-05 1.265642e-06
[1914,] 4.457359e-06 1.039506e-05 1.477884e-06
[1915,] 3.864627e-06 1.076211e-05 1.382035e-06
[1916,] 3.289660e-06 1.045363e-05 1.099400e-06
[1917,] 3.373066e-06 1.066834e-05 1.186586e-06
[1918,] 4.562734e-06 1.039614e-05 1.510677e-06
[1919,] 2.527131e-06 1.028805e-05 8.429326e-07
[1920,] 4.539541e-06 1.039456e-05 1.504341e-06
[1921,] 4.542220e-06 1.040594e-05 1.519652e-06
[1922,] 2.824439e-06 1.053411e-05 9.686325e-07
[1923,] 2.967353e-06 1.034206e-05 9.618648e-07
[1924,] 3.285855e-06 1.065157e-05 1.151828e-06
[1925,] 3.320703e-06 1.065613e-05 1.165493e-06
[1926,] 3.617866e-06 1.076307e-05 1.286721e-06
[1927,] 2.689541e-06 1.038920e-05 9.121642e-07
[1928,] 1.203962e-05 1.048861e-05 4.060333e-06
[1929,] 2.618396e-06 1.096797e-05 8.991757e-07
[1930,] 2.718790e-06 1.019459e-05 9.075582e-07
[1931,] 3.247964e-06 1.061017e-05 1.134050e-06
[1932,] 2.714047e-06 1.019208e-05 9.052774e-07
[1933,] 2.625746e-06 1.045210e-05 8.903916e-07
[1934,] 6.522031e-06 1.048758e-05 2.131592e-06
[1935,] 1.195685e-05 1.048982e-05 4.048166e-06
[1936,] 2.800137e-06 1.048057e-05 9.563535e-07
[1937,] 2.698183e-06 1.021627e-05 9.046860e-07
[1938,] 3.417201e-06 1.035932e-05 1.155095e-06
[1939,] 9.332066e-06 1.051777e-05 3.335402e-06
[1940,] 2.579053e-06 1.055010e-05 8.728658e-07
[1941,] 2.659756e-06 1.068164e-05 9.082748e-07
[1942,] 3.265760e-06 1.061593e-05 1.141197e-06
[1943,] 3.017890e-06 1.102032e-05 9.496993e-07
[1944,] 4.623865e-06 1.029593e-05 1.548051e-06
[1945,] 4.786103e-06 1.034567e-05 1.651790e-06
[1946,] 1.393374e-05 1.046579e-05 4.712918e-06
[1947,] 4.098396e-06 1.032265e-05 1.382552e-06
[1948,] 1.173851e-05 1.047712e-05 4.693102e-06
[1949,] 3.225483e-06 1.033103e-05 1.096292e-06
[1950,] 2.886205e-06 1.021841e-05 9.582768e-07
[1951,] 3.312547e-06 1.030639e-05 1.123590e-06
[1952,] 3.277457e-06 1.031976e-05 1.058672e-06
[1953,] 4.021199e-06 1.030517e-05 1.342617e-06
[1954,] 4.744467e-06 1.040964e-05 1.591504e-06
[1955,] 4.764150e-06 1.040681e-05 1.596636e-06
[1956,] 3.667990e-06 1.031237e-05 1.262804e-06
[1957,] 3.228633e-06 1.012810e-05 1.069709e-06
[1958,] 4.175539e-06 1.048132e-05 1.312801e-06
[1959,] 4.227715e-06 1.031051e-05 1.418778e-06
[1960,] 4.302941e-06 1.031053e-05 1.444175e-06
[1961,] 4.095371e-06 1.039426e-05 1.402670e-06
[1962,] 4.736177e-06 1.040059e-05 1.581300e-06
[1963,] 4.212920e-06 1.066593e-05 1.502427e-06
[1964,] 3.439374e-06 1.108708e-05 1.245847e-06
[1965,] 4.061763e-06 1.038796e-05 1.389071e-06
[1966,] 4.122776e-06 1.049331e-05 1.295805e-06
[1967,] 4.286834e-06 1.031008e-05 1.438301e-06
[1968,] 4.298538e-06 1.031150e-05 1.443633e-06
[1969,] 4.280178e-06 1.031123e-05 1.437145e-06
[1970,] 4.170194e-06 1.050029e-05 1.308871e-06
[1971,] 4.151076e-06 1.035601e-05 1.450454e-06
[1972,] 4.107939e-06 1.064091e-05 1.459067e-06
[1973,] 3.414782e-06 1.034863e-05 1.166081e-06
[1974,] 4.333694e-06 1.031317e-05 1.456966e-06
[1975,] 4.236266e-06 1.016464e-05 1.419930e-06
[1976,] 9.358883e-06 1.032285e-05 3.247156e-06
[1977,] 4.665121e-06 1.040024e-05 1.556719e-06
[1978,] 3.982394e-06 1.049879e-05 1.253999e-06
[1979,] 4.109671e-06 1.049662e-05 1.291575e-06
[1980,] 3.502823e-06 1.017295e-05 1.182689e-06
[1981,] 4.060647e-06 1.050147e-05 1.276640e-06
[1982,] 4.317902e-06 1.046257e-05 1.357272e-06
[1983,] 1.064531e-05 1.051987e-05 4.741715e-06
[1984,] 3.174964e-06 1.018258e-05 1.061401e-06
[1985,] 4.086767e-06 1.050267e-05 1.284156e-06
[1986,] 2.874483e-06 1.019570e-05 9.655770e-07
[1987,] 4.185569e-06 1.049550e-05 1.313960e-06
[1988,] 4.098195e-06 1.039249e-05 1.403184e-06
[1989,] 3.678667e-06 1.077170e-05 1.321164e-06
[1990,] 3.258212e-06 1.018057e-05 1.088090e-06
[1991,] 3.263238e-06 1.018068e-05 1.089840e-06
[1992,] 3.371250e-06 1.034151e-05 1.149671e-06
[1993,] 4.164583e-06 1.048891e-05 1.308598e-06
[1994,] 4.147779e-06 1.049026e-05 1.303496e-06
[1995,] 3.289917e-06 1.018095e-05 1.099026e-06
[1996,] 4.651003e-06 1.040016e-05 1.551775e-06
[1997,] 4.132091e-06 1.037029e-05 1.446045e-06
[1998,] 4.164194e-06 1.048451e-05 1.309023e-06
[1999,] 4.153366e-06 1.036741e-05 1.453357e-06
[2000,] 3.409557e-06 1.019048e-05 1.154730e-06
[2001,] 3.224824e-06 1.019006e-05 1.080896e-06
[2002,] 3.708293e-06 1.036378e-05 1.273112e-06
[2003,] 4.168597e-06 1.048436e-05 1.310339e-06
[2004,] 4.335014e-06 1.031161e-05 1.456231e-06
[2005,] 4.245653e-06 1.047707e-05 1.333926e-06
[2006,] 4.095694e-06 1.035613e-05 1.430154e-06
[2007,] 4.153566e-06 1.036299e-05 1.452625e-06
[2008,] 3.459221e-06 1.018671e-05 1.171203e-06
[2009,] 4.188657e-06 1.048366e-05 1.316307e-06
[2010,] 4.415106e-06 1.032340e-05 1.490620e-06
[2011,] 4.215304e-06 1.037450e-05 1.477425e-06
[2012,] 4.165808e-06 1.049030e-05 1.308766e-06
[2013,] 4.251843e-06 1.048075e-05 1.335264e-06
[2014,] 4.147305e-06 1.047637e-05 1.305055e-06
[2015,] 5.031300e-06 1.040205e-05 1.683482e-06
[2016,] 1.063954e-05 1.055058e-05 5.152142e-06
[2017,] 4.166274e-06 1.046720e-05 1.311824e-06
[2018,] 9.304063e-06 1.031280e-05 3.208701e-06
[2019,] 3.867760e-06 1.039308e-05 1.226297e-06
[2020,] 3.566880e-06 1.055046e-05 1.124250e-06
[2021,] 3.345438e-06 1.048791e-05 1.064772e-06
[2022,] 3.926079e-06 1.031523e-05 1.363694e-06
[2023,] 3.925441e-06 1.034544e-05 1.368273e-06
[2024,] 3.539932e-06 1.048790e-05 1.122620e-06
[2025,] 3.887764e-06 1.027265e-05 1.316614e-06
[2026,] 3.273306e-06 1.017692e-05 1.091146e-06
[2027,] 3.300286e-06 1.017496e-05 1.098707e-06
[2028,] 3.366320e-06 1.030783e-05 1.157401e-06
[2029,] 3.617451e-06 1.041179e-05 1.151524e-06
[2030,] 3.836135e-06 1.025808e-05 1.293152e-06
[2031,] 3.314241e-06 1.018799e-05 1.111041e-06
[2032,] 3.363766e-06 1.067663e-05 1.187162e-06
[2033,] 6.374572e-06 1.028056e-05 2.174139e-06
[2034,] 3.288505e-06 1.019852e-05 1.105617e-06
[2035,] 3.546172e-06 1.036617e-05 1.135004e-06
[2036,] 3.601504e-06 1.020052e-05 1.223557e-06
[2037,] 3.535772e-06 1.035801e-05 1.132742e-06
[2038,] 3.277086e-06 1.018691e-05 1.097982e-06
[2039,] 3.690082e-06 1.077261e-05 1.324803e-06
[2040,] 3.324157e-06 1.034841e-05 1.134463e-06
[2041,] 4.921104e-06 1.042395e-05 1.656869e-06
[2042,] 4.194611e-06 1.033745e-05 1.421042e-06
[2043,] 3.514109e-06 1.035966e-05 1.126156e-06
[2044,] 4.182589e-06 1.032325e-05 1.402704e-06
[2045,] 3.410644e-06 1.036367e-05 1.095190e-06
[2046,] 4.197219e-06 1.032150e-05 1.405724e-06
[2047,] 3.773776e-06 1.028715e-05 1.281507e-06
[2048,] 3.165044e-06 1.080218e-05 1.116184e-06
[2049,] 3.247638e-06 1.018228e-05 1.086130e-06
[2050,] 3.115895e-06 1.377549e-05 9.716033e-07
[2051,] 3.423944e-06 1.036128e-05 1.099344e-06
[2052,] 3.681758e-06 1.027125e-05 1.244678e-06
[2053,] 3.205803e-06 1.018389e-05 1.072528e-06
[2054,] 3.511265e-06 1.037306e-05 1.123436e-06
[2055,] 2.822376e-06 1.066369e-05 9.632080e-07
[2056,] 2.875310e-06 1.066716e-05 9.868030e-07
[2057,] 2.858187e-06 1.037980e-05 9.366013e-07
[2058,] 2.880997e-06 1.068761e-05 9.900321e-07
[2059,] 2.818828e-06 1.015756e-05 9.414749e-07
[2060,] 9.487517e-06 1.043359e-05 3.387483e-06
[2061,] 3.155744e-06 1.035438e-05 1.037741e-06
[2062,] 2.905401e-06 1.076650e-05 1.003121e-06
[2063,] 2.811943e-06 1.037778e-05 9.247246e-07
[2064,] 2.841152e-06 1.037693e-05 9.321979e-07
[2065,] 2.853127e-06 1.036217e-05 9.357601e-07
[2066,] 2.867964e-06 1.040746e-05 9.384461e-07
[2067,] 3.199289e-06 1.044325e-05 1.066516e-06
[2068,] 2.789490e-06 1.074572e-05 9.504205e-07
[2069,] 2.744148e-06 1.021705e-05 9.167289e-07
[2070,] 2.749289e-06 1.024544e-05 9.193740e-07
[2071,] 2.915998e-06 1.027031e-05 9.828016e-07
[2072,] 3.192465e-06 1.031601e-05 1.054115e-06
[2073,] 3.136612e-06 1.025014e-05 1.060619e-06
[2074,] 3.149535e-06 1.024939e-05 1.065162e-06
[2075,] 6.266150e-06 1.020600e-05 2.144643e-06
[2076,] 6.644827e-06 1.027547e-05 2.260682e-06
[2077,] 5.524216e-06 1.037962e-05 1.937972e-06
[2078,] 5.367119e-06 1.029411e-05 1.859185e-06
[2079,] 7.587355e-06 1.037208e-05 2.497636e-06
[2080,] 4.209893e-06 1.026293e-05 1.391142e-06
[2081,] 2.120054e-05 1.070643e-05 9.084059e-06
[2082,] 6.632872e-06 1.031942e-05 2.181795e-06
[2083,] 3.804017e-06 1.026469e-05 1.259214e-06
[2084,] 6.442574e-06 1.032637e-05 2.099815e-06
[2085,] 4.298406e-06 1.046381e-05 1.520194e-06
[2086,] 6.408046e-06 1.036093e-05 2.069233e-06
[2087,] 4.245267e-06 1.047314e-05 1.501759e-06
[2088,] 4.213071e-06 1.047688e-05 1.490326e-06
[2089,] 3.529625e-06 1.031817e-05 1.204648e-06
[2090,] 1.731725e-05 1.045652e-05 5.817521e-06
[2091,] 3.929936e-06 1.047505e-05 1.384210e-06
[2092,] 3.852999e-06 1.047459e-05 1.355391e-06
[2093,] 3.714939e-06 1.075098e-05 1.331375e-06
[2094,] 3.944395e-06 1.047189e-05 1.389194e-06
[2095,] 3.480981e-06 1.031816e-05 1.187437e-06
[2096,] 7.648538e-06 1.037147e-05 2.629667e-06
[2097,] 4.421392e-06 1.058593e-05 1.589282e-06
[2098,] 3.848248e-06 1.045353e-05 1.350894e-06
[2099,] 3.413089e-06 1.031253e-05 1.162409e-06
[2100,] 4.801136e-06 1.051588e-05 1.606571e-06
[2101,] 3.340104e-06 1.030398e-05 1.135167e-06
[2102,] 3.442267e-06 1.093920e-05 1.240520e-06
[2103,] 3.483986e-06 1.049693e-05 1.203498e-06
[2104,] 4.183785e-06 1.026256e-05 1.434975e-06
[2105,] 3.688580e-06 1.027896e-05 1.257083e-06
[2106,] 3.388000e-06 1.027889e-05 1.146193e-06
[2107,] 3.240513e-06 1.027747e-05 1.094523e-06
[2108,] 6.241147e-06 1.032784e-05 2.032911e-06
[2109,] 3.443845e-06 1.038045e-05 1.184160e-06
[2110,] 5.790514e-06 1.651015e-05 2.291667e-06
[2111,] 4.452898e-06 1.032013e-05 1.543231e-06
[2112,] 3.490942e-06 1.040557e-05 1.200021e-06
[2113,] 4.313065e-06 1.042644e-05 1.519014e-06
[2114,] 5.850697e-06 1.448681e-05 2.303870e-06
[2115,] 7.175374e-06 1.030608e-05 2.317477e-06
[2116,] 5.920626e-06 1.418641e-05 2.331516e-06
[2117,] 3.747075e-06 1.046516e-05 1.263108e-06
[2118,] 3.327205e-06 1.035157e-05 1.138005e-06
[2119,] 6.333097e-06 1.033783e-05 2.053398e-06
[2120,] 3.977602e-06 1.060977e-05 1.419042e-06
[2121,] 3.376913e-06 1.036976e-05 1.158356e-06
[2122,] 4.055897e-06 1.059034e-05 1.446575e-06
[2123,] 5.059816e-06 1.481649e-05 1.967061e-06
[2124,] 3.375521e-06 1.037537e-05 1.158620e-06
[2125,] 6.854036e-06 1.031482e-05 2.218761e-06
[2126,] 3.683971e-06 1.107510e-05 1.347541e-06
[2127,] 3.517416e-06 1.041001e-05 1.214547e-06
[2128,] 1.432008e-05 1.045972e-05 4.865508e-06
[2129,] 8.168735e-06 1.034116e-05 2.856842e-06
[2130,] 7.591317e-06 1.033389e-05 2.384833e-06
[2131,] 1.244269e-05 2.069318e-05 4.617139e-06
[2132,] 7.278268e-06 1.043774e-05 2.216003e-06
[2133,] 7.619631e-06 1.033439e-05 2.393096e-06
[2134,] 4.486455e-06 1.047521e-05 1.501841e-06
[2135,] 3.897906e-06 1.020405e-05 1.286222e-06
[2136,] 3.887461e-06 1.052840e-05 1.317878e-06
[2137,] 6.233424e-06 1.031325e-05 2.059247e-06
[2138,] 6.423288e-06 1.028622e-05 2.105434e-06
[2139,] 6.438175e-06 1.028606e-05 2.108717e-06
[2140,] 5.193941e-06 1.113115e-05 1.715237e-06
[2141,] 9.446318e-06 1.051783e-05 2.964755e-06
[2142,] 7.904391e-06 1.043346e-05 2.626111e-06
[2143,] 4.158116e-06 1.028650e-05 1.337336e-06
[2144,] 7.548306e-06 1.046811e-05 2.397748e-06
[2145,] 7.915649e-06 1.043357e-05 2.630780e-06
[2146,] 6.371013e-06 1.054768e-05 2.268568e-06
[2147,] 6.489767e-06 1.027377e-05 2.126087e-06
[2148,] 7.904341e-06 1.043360e-05 2.626271e-06
[2149,] 6.575325e-06 1.050307e-05 2.322334e-06
[2150,] 6.419838e-06 1.027212e-05 2.108065e-06
[2151,] 7.905984e-06 1.043362e-05 2.626857e-06
[2152,] 1.683039e-05 1.066496e-05 6.372737e-06
[2153,] 6.471166e-06 1.051100e-05 2.288153e-06
[2154,] 6.465042e-06 1.027310e-05 2.119399e-06
[2155,] 6.733628e-06 1.033654e-05 2.375486e-06
[2156,] 6.114600e-06 1.015047e-05 2.011495e-06
[2157,] 6.583783e-06 1.051837e-05 2.333570e-06
[2158,] 5.624112e-06 1.018802e-05 1.835721e-06
[2159,] 5.077348e-06 1.016722e-05 1.657743e-06
[2160,] 5.104071e-06 1.030284e-05 1.748829e-06
[2161,] 4.564772e-06 1.020172e-05 1.559686e-06
[2162,] 4.544719e-06 1.013710e-05 1.502204e-06
[2163,] 8.329490e-06 1.023849e-05 2.787438e-06
[2164,] 4.508918e-06 1.018524e-05 1.472813e-06
[2165,] 7.554972e-06 1.034987e-05 2.491655e-06
[2166,] 4.568138e-06 1.013105e-05 1.513864e-06
[2167,] 8.107588e-06 1.024566e-05 2.724782e-06
[2168,] 3.132297e-04 1.046118e-05 1.077856e-04
[2169,] 4.709617e-06 1.013810e-05 1.544684e-06
[2170,] 6.677799e-06 1.052335e-05 2.371673e-06
[2171,] 4.349124e-06 1.014189e-05 1.431096e-06
[2172,] 6.163176e-06 1.021936e-05 2.039019e-06
[2173,] 4.345875e-06 1.015136e-05 1.422635e-06
[2174,] 4.448247e-06 1.021528e-05 1.441076e-06
[2175,] 4.284235e-06 1.051562e-05 1.518450e-06
[2176,] 8.332146e-06 1.032408e-05 2.692349e-06
[2177,] 6.783594e-06 1.052189e-05 2.410303e-06
[2178,] 5.358144e-06 3.388626e-05 2.080566e-06
[2179,] 4.425929e-06 1.015365e-05 1.446526e-06
[2180,] 4.385638e-06 1.015505e-05 1.433115e-06
[2181,] 4.511845e-06 1.016065e-05 1.469846e-06
[2182,] 4.393208e-06 1.015217e-05 1.437136e-06
[2183,] 4.072285e-06 1.022608e-05 1.387944e-06
[2184,] 3.895514e-06 1.013891e-05 1.301818e-06
[2185,] 4.175142e-06 1.012790e-05 1.380035e-06
[2186,] 4.340693e-06 1.012829e-05 1.433713e-06
[2187,] 4.168860e-06 1.049374e-05 1.375562e-06
[2188,] 1.021281e-04 1.033641e-05 3.781851e-05
[2189,] 9.440290e-06 1.054167e-05 3.423052e-06
[2190,] 1.004868e-04 1.033419e-05 3.714432e-05
[2191,] 1.034573e-04 1.034310e-05 3.851488e-05
[2192,] 3.106549e-04 1.047348e-05 9.868089e-05
[2193,] 1.034598e-04 1.032726e-05 3.803336e-05
[2194,] 1.031049e-04 1.034153e-05 3.833712e-05
[2195,] 4.099586e-04 1.047442e-05 1.296953e-04
[2196,] 1.206840e-04 1.033775e-05 4.483596e-05
[2197,] 1.015071e-04 1.033746e-05 3.760363e-05
[2198,] 1.057984e-04 1.034566e-05 3.946586e-05
[2199,] 6.624178e-06 2.304366e-05 2.288767e-06
[2200,] 1.541962e-04 1.065302e-05 6.805819e-05
[2201,] 9.866341e-05 1.034022e-05 3.661815e-05
[2202,] 9.913822e-05 3.042505e-05 6.016302e-05
[2203,] 3.032988e-04 1.047048e-05 9.754813e-05
[2204,] 1.201840e-04 1.032602e-05 4.421656e-05
[2205,] 6.920444e-06 1.056831e-05 2.487061e-06
[2206,] 6.301454e-06 1.050607e-05 2.225360e-06
[2207,] 1.096475e-04 1.034128e-05 4.077949e-05
[2208,] 1.114059e-04 3.033483e-05 6.732666e-05
[2209,] 3.369616e-04 1.047155e-05 1.076899e-04
[2210,] 1.070909e-04 1.035073e-05 4.009497e-05
[2211,] 7.877528e-06 1.043635e-05 2.614893e-06
[2212,] 1.484061e-04 1.034029e-05 5.537321e-05
[2213,] 1.238530e-04 1.035063e-05 4.646106e-05
[2214,] 1.348446e-04 3.314929e-05 8.374479e-05
[2215,] 6.809892e-06 1.051674e-05 2.417782e-06
[2216,] 1.177978e-04 1.035253e-05 4.421754e-05
[2217,] 1.184528e-04 1.035456e-05 4.453389e-05
[2218,] 3.328482e-04 1.047191e-05 1.083346e-04
[2219,] 1.159852e-04 1.035329e-05 4.355265e-05
[2220,] 1.129841e-04 1.034609e-05 4.218902e-05
[2221,] 1.119299e-04 3.190296e-05 6.815962e-05
[2222,] 1.930142e-04 1.074628e-05 8.832995e-05
[2223,] 7.876683e-06 1.043694e-05 2.615222e-06
[2224,] 1.142027e-04 1.035302e-05 4.286648e-05
[2225,] 1.203210e-04 3.237598e-05 7.377230e-05
[2226,] 1.766446e-04 1.072666e-05 8.011624e-05
[2227,] 1.176944e-04 1.035846e-05 4.436417e-05
[2228,] 1.972471e-04 1.073060e-05 8.991460e-05
[2229,] 1.148119e-04 1.034905e-05 4.297814e-05
[2230,] 1.171339e-04 1.034926e-05 4.386619e-05
[2231,] 1.065471e-04 1.033341e-05 3.938564e-05
[2232,] 7.921510e-06 1.030460e-05 2.601924e-06
[2233,] 1.278695e-04 1.032985e-05 4.723787e-05
[2234,] 1.300814e-04 1.033328e-05 4.819736e-05
[2235,] 1.235135e-04 1.033105e-05 4.565536e-05
[2236,] 1.289982e-04 1.034212e-05 4.811739e-05
[2237,] 5.821917e-06 1.032067e-05 2.041937e-06
[2238,] 7.953762e-06 1.783209e-05 3.135467e-06
[2239,] 1.195234e-04 1.033412e-05 4.426962e-05
[2240,] 3.417449e-04 1.047348e-05 1.084956e-04
[2241,] 4.325890e-05 1.415159e-05 2.224758e-05
[2242,] 1.246542e-04 1.033545e-05 4.624162e-05
[2243,] 1.749973e-04 1.145641e-05 5.182437e-05
[2244,] 1.181153e-04 1.034865e-05 4.422229e-05
[2245,] 1.773283e-04 2.935690e-05 1.135124e-04
[2246,] 9.957095e-05 1.033396e-05 3.601908e-05
[2247,] 4.248828e-06 1.056611e-05 1.462814e-06
[2248,] 8.538583e-06 1.059741e-05 3.116829e-06
[2249,] 6.642856e-06 1.055369e-05 2.374443e-06
[2250,] 3.667378e-04 1.047385e-05 1.162614e-04
[2251,] 1.190346e-04 1.033531e-05 4.413178e-05
[2252,] 1.319342e-04 1.033231e-05 4.885393e-05
[2253,] 4.581655e-05 1.527197e-05 2.392594e-05
[2254,] 4.055655e-04 1.047348e-05 1.286246e-04
[2255,] 9.379876e-06 1.030792e-05 2.972298e-06
[2256,] 3.948726e-04 1.047356e-05 1.252196e-04
[2257,] 2.421168e-04 1.078798e-05 1.149475e-04
[2258,] 2.430493e-04 1.092455e-05 1.203982e-04
[2259,] 3.553345e-04 1.047352e-05 1.127667e-04
[2260,] 9.108875e-06 1.091982e-05 3.478034e-06
[2261,] 1.042865e-04 1.107386e-05 5.141666e-05
[2262,] 2.265979e-04 1.110245e-05 1.174744e-04
[2263,] 2.290695e-04 1.059647e-05 1.013124e-04
[2264,] 6.830799e-06 1.056478e-05 2.451249e-06
[2265,] 7.783615e-06 1.095450e-05 2.958071e-06
[2266,] 6.883269e-06 1.051597e-05 2.444688e-06
[2267,] 1.315268e-04 1.068492e-05 5.912619e-05
[2268,] 4.335782e-06 1.055011e-05 1.494635e-06
[2269,] 4.035886e-06 1.063478e-05 1.419765e-06
[2270,] 1.440578e-04 1.077612e-05 6.620177e-05
[2271,] 1.056965e-05 1.049924e-05 3.266398e-06
[2272,] 1.057100e-05 1.050095e-05 3.264313e-06
[2273,] 7.842768e-06 1.056553e-05 2.836815e-06
[2274,] 6.446916e-04 1.049922e-05 2.423120e-04
[2275,] 1.057502e-05 1.051598e-05 3.247314e-06
[2276,] 6.383600e-05 1.107695e-05 2.875739e-05
[2277,] 4.486831e-04 1.046954e-05 1.447104e-04
[2278,] 4.226877e-04 1.047065e-05 1.354913e-04
[2279,] 9.866589e-06 1.046868e-05 3.661901e-06
[2280,] 2.758310e-04 1.047418e-05 9.338162e-05
[2281,] 1.633078e-04 1.074449e-05 7.454933e-05
[2282,] 4.259849e-06 1.036377e-05 1.441307e-06
[2283,] 1.492817e-04 1.061010e-05 6.563545e-05
[2284,] 9.613660e-06 1.017609e-05 3.224702e-06
[2285,] 8.575096e-06 1.050517e-05 2.986069e-06
[2286,] 1.021214e-05 1.029554e-05 3.195360e-06
[2287,] 6.181373e-06 1.042462e-05 2.007217e-06
[2288,] 2.980662e-04 1.053149e-05 1.150207e-04
[2289,] 6.101369e-06 1.041422e-05 2.009733e-06
[2290,] 6.126326e-06 1.040214e-05 2.005386e-06
[2291,] 8.430887e-06 1.020802e-05 2.889344e-06
[2292,] 2.531848e-04 1.046944e-05 8.398776e-05
[2293,] 4.457162e-06 1.052841e-05 1.558157e-06
[2294,] 6.123750e-06 1.039941e-05 2.006027e-06
[2295,] 8.605415e-06 1.033145e-05 2.824341e-06
[2296,] 6.589837e-06 1.044160e-05 2.351935e-06
[2297,] 8.487262e-06 1.022035e-05 2.923830e-06
[2298,] 2.617117e-04 1.051639e-05 9.924915e-05
[2299,] 6.106967e-06 1.047340e-05 2.009873e-06
[2300,] 5.017341e-06 1.040049e-05 1.721497e-06
[2301,] 9.050391e-06 1.054779e-05 2.819845e-06
[2302,] 8.986180e-06 1.052742e-05 2.813302e-06
[2303,] 4.822363e-06 1.039021e-05 1.697482e-06
[2304,] 8.986071e-06 1.052507e-05 2.814111e-06
[2305,] 8.987965e-06 1.052451e-05 2.814740e-06
[2306,] 8.988765e-06 1.053225e-05 2.812209e-06
[2307,] 8.982551e-06 1.052764e-05 2.812457e-06
[2308,] 8.970108e-06 1.053514e-05 2.807415e-06
[2309,] 8.953931e-06 1.052764e-05 2.806562e-06
[2310,] 8.985152e-06 1.053972e-05 2.808919e-06
[2311,] 3.083781e-04 1.046998e-05 1.037535e-04
[2312,] 8.991947e-06 1.051815e-05 2.817921e-06
[2313,] 8.985265e-06 1.052775e-05 2.812992e-06
[2314,] 8.722424e-06 1.014729e-05 2.878490e-06
[2315,] 8.985460e-06 1.052980e-05 2.812462e-06
[2316,] 8.984473e-06 1.052764e-05 2.812863e-06
[2317,] 8.936983e-06 1.052846e-05 2.802520e-06
[2318,] 8.985528e-06 1.052764e-05 2.813085e-06
[2319,] 6.523430e-06 1.026424e-05 2.166720e-06
[2320,] 3.371286e-04 1.047859e-05 1.128405e-04
[2321,] 8.040469e-06 1.047839e-05 2.886825e-06
[2322,] 5.127891e-06 1.041249e-05 1.755393e-06
[2323,] 4.889162e-06 1.034804e-05 1.614829e-06
[2324,] 3.936298e-06 1.055761e-05 1.347483e-06
[2325,] 1.869117e-04 1.048296e-05 5.272598e-05
[2326,] 1.148730e-04 1.026268e-05 4.302239e-05
[2327,] 2.035470e-05 2.073989e-05 5.172084e-06
[2328,] 6.869966e-06 2.878793e-05 2.517068e-06
[2329,] 4.064522e-05 1.042554e-05 1.287578e-05
[2330,] 1.468891e-05 1.032667e-05 5.318959e-06
[2331,] 7.069448e-06 1.086800e-05 2.505926e-06
[2332,] 3.779045e-05 1.040335e-05 1.268894e-05
[2333,] 3.871587e-06 1.047862e-05 1.290858e-06
[2334,] 1.100348e-05 1.044317e-05 3.243641e-06
[2335,] 1.088464e-05 1.044317e-05 3.214809e-06
[2336,] 7.967428e-06 1.055156e-05 2.392326e-06
[2337,] 1.106109e-05 1.055884e-05 3.171210e-06
[2338,] 3.945296e-06 1.066724e-05 1.359919e-06
[2339,] 5.969456e-06 1.080650e-05 1.776998e-06
[2340,] 1.058236e-05 1.046163e-05 3.127148e-06
[2341,] 1.062280e-05 1.053882e-05 3.187014e-06
[2342,] 2.173380e-05 1.657664e-05 8.869883e-06
[2343,] 5.538581e-06 1.539428e-05 2.011460e-06
[2344,] 3.536236e-05 1.091659e-05 1.420475e-05
[2345,] 4.052819e-05 1.054204e-05 1.190681e-05
[2346,] 5.555694e-06 1.048717e-05 1.713300e-06
[2347,] 6.175056e-06 1.032983e-05 2.022574e-06
[2348,] 7.866355e-06 1.039870e-05 2.571717e-06
[2349,] 7.758511e-06 1.289928e-05 2.484990e-06
[2350,] 1.062028e-05 1.129296e-05 4.285596e-06
[2351,] 9.014564e-06 1.037536e-05 3.179779e-06
[2352,] 8.355441e-06 1.053239e-05 2.520206e-06
[2353,] 7.931448e-06 1.050627e-05 2.406442e-06
[2354,] 8.657612e-06 1.041848e-05 2.654864e-06
[2355,] 8.736841e-06 1.051372e-05 2.637363e-06
[2356,] 8.509473e-06 1.051392e-05 2.571456e-06
[2357,] 4.688621e-06 1.060249e-05 1.455569e-06
[2358,] 3.399444e-06 1.041966e-05 1.150281e-06
[2359,] 5.834524e-06 1.056968e-05 1.751803e-06
[2360,] 9.813132e-06 1.033493e-05 3.428024e-06
[2361,] 8.270221e-06 1.015858e-05 2.781236e-06
[2362,] 9.587454e-06 1.049676e-05 2.890556e-06
[2363,] 4.136345e-06 1.049177e-05 1.368312e-06
[2364,] 9.972974e-06 1.044643e-05 3.561269e-06
[2365,] 9.571639e-06 1.039197e-05 3.357967e-06
[2366,] 8.251476e-06 1.047231e-05 2.737839e-06
[2367,] 8.979034e-06 1.038932e-05 2.748678e-06
[2368,] 6.560882e-06 1.342142e-05 2.191577e-06
[2369,] 6.774406e-06 1.021409e-05 2.155984e-06
[2370,] 1.171670e-05 1.034676e-05 4.120267e-06
[2371,] 8.517400e-06 1.041912e-05 3.041854e-06
[2372,] 7.937640e-06 1.041389e-05 2.433116e-06
[2373,] 3.329817e-06 1.053397e-05 1.143853e-06
[2374,] 9.563449e-06 1.031055e-05 3.311887e-06
[2375,] 6.046273e-06 1.028421e-05 2.063723e-06
[2376,] 6.544376e-06 1.045354e-05 2.200078e-06
[2377,] 5.834477e-06 1.034742e-05 2.035480e-06
[2378,] 4.957236e-06 1.025856e-05 1.617542e-06
[2379,] 2.919143e-06 1.057350e-05 9.922550e-07
[2380,] 4.343983e-06 1.047601e-05 1.447657e-06
[2381,] 6.992339e-06 1.027276e-05 2.309459e-06
[2382,] 7.373938e-06 1.277980e-05 2.075937e-06
[2383,] 7.151784e-06 4.170833e-05 2.219776e-06
[2384,] 6.014082e-06 1.058507e-05 1.880700e-06
[2385,] 3.232344e-06 1.043236e-05 1.030576e-06
[2386,] 2.725760e-06 1.100055e-05 8.743919e-07
[2387,] 8.128433e-06 1.044015e-05 2.735204e-06
[2388,] 2.763603e-06 1.028095e-05 9.103862e-07
[2389,] 5.971209e-06 1.038596e-05 1.993964e-06
[2390,] 1.762000e-05 1.044138e-05 5.163329e-06
[2391,] 2.710349e-06 1.054695e-05 9.016266e-07
[2392,] 2.528071e-06 1.014461e-05 8.410481e-07
[2393,] 5.538089e-06 1.787890e-05 1.628189e-06
[2394,] 3.000797e-06 1.016388e-05 9.980422e-07
[2395,] 8.561855e-06 1.064982e-05 4.308849e-06
[2396,] 8.572664e-06 1.065251e-05 4.339842e-06
[2397,] 8.645976e-06 1.224593e-05 8.766264e-06
[2398,] 3.153994e-06 1.038128e-05 1.053388e-06
[2399,] 8.140956e-06 1.043454e-05 2.666250e-06
[2400,] 3.347620e-06 1.046436e-05 1.135581e-06
[2401,] 1.040237e-05 1.047723e-05 3.284157e-06
[2402,] 2.918841e-06 1.033607e-05 9.712142e-07
[2403,] 3.602962e-06 1.038104e-05 1.188890e-06
[2404,] 2.940896e-06 1.034064e-05 9.759177e-07
[2405,] 3.669239e-06 1.033998e-05 1.221517e-06
[2406,] 2.920776e-06 1.033586e-05 9.714410e-07
[2407,] 2.876333e-06 1.033616e-05 9.564456e-07
[2408,] 2.639885e-06 1.037962e-05 8.839032e-07
[2409,] 2.875681e-06 1.033401e-05 9.566244e-07
[2410,] 1.367810e-05 1.039480e-05 5.491764e-06
[2411,] 1.343841e-05 1.039928e-05 5.465022e-06
[2412,] 2.629815e-06 1.015841e-05 8.759906e-07
[2413,] 3.017981e-06 1.038475e-05 1.014498e-06
[2414,] 3.007338e-06 1.042974e-05 1.011406e-06
[2415,] 7.384380e-06 1.238545e-05 2.535570e-06
[2416,] 2.871649e-06 1.046066e-05 9.693434e-07
[2417,] 2.853783e-06 1.049578e-05 9.623555e-07
[2418,] 3.306448e-06 1.043190e-05 1.089252e-06
[2419,] 1.315615e-05 1.021479e-05 4.158743e-06
[2420,] 3.029617e-06 1.040325e-05 1.020863e-06
[2421,] 1.066503e-05 1.063880e-05 7.098900e-06
[2422,] 1.062454e-05 1.057761e-05 6.360255e-06
[2423,] 3.088433e-06 1.072533e-05 9.852726e-07
[2424,] 1.127632e-05 1.038244e-05 4.515095e-06
[2425,] 1.175788e-05 1.040128e-05 4.882243e-06
[2426,] 2.743059e-06 1.045273e-05 9.182496e-07
[2427,] 9.471214e-06 1.033110e-05 3.190848e-06
[2428,] 1.172516e-05 1.040411e-05 4.895652e-06
[2429,] 3.773597e-06 1.084737e-05 1.170720e-06
[2430,] 3.974108e-06 1.050812e-05 1.255627e-06
[2431,] 4.597994e-06 1.031561e-05 1.487273e-06
[2432,] 9.825592e-06 1.049612e-05 3.079866e-06
[2433,] 3.505865e-06 1.071847e-05 1.103537e-06
[2434,] 9.695267e-06 1.041468e-05 3.439862e-06
[2435,] 2.699462e-06 1.033164e-05 8.989704e-07
[2436,] 1.248106e-05 1.078167e-05 1.024232e-05
[2437,] 2.820467e-06 1.033337e-05 9.387197e-07
[2438,] 1.088478e-05 1.048280e-05 5.367012e-06
[2439,] 1.149118e-05 1.039703e-05 4.729221e-06
[2440,] 2.903086e-06 1.033310e-05 9.659224e-07
[2441,] 3.022582e-06 1.033305e-05 1.005519e-06
[2442,] 3.332807e-06 1.062674e-05 1.048897e-06
[2443,] 1.555081e-05 1.037519e-05 5.964923e-06
[2444,] 1.186067e-05 1.074027e-05 9.120218e-06
[2445,] 2.801375e-06 1.046595e-05 9.408684e-07
[2446,] 2.642619e-06 1.036468e-05 8.850854e-07
[2447,] 2.756826e-06 1.069992e-05 9.016818e-07
[2448,] 1.190102e-05 1.077586e-05 9.662556e-06
[2449,] 2.668849e-06 1.031351e-05 8.883653e-07
[2450,] 3.239524e-06 1.066454e-05 1.059774e-06
[2451,] 1.165980e-05 1.077766e-05 9.487311e-06
[2452,] 2.846063e-06 1.033488e-05 9.496228e-07
[2453,] 1.110428e-05 1.088704e-05 1.056091e-05
[2454,] 5.809261e-06 1.043999e-05 1.874088e-06
[2455,] 2.922360e-06 1.033230e-05 9.728558e-07
[2456,] 1.132716e-05 1.072484e-05 8.406777e-06
[2457,] 1.012751e-05 1.036144e-05 3.739595e-06
[2458,] 1.016820e-05 1.066274e-05 6.432271e-06
[2459,] 5.812301e-06 2.461545e-05 1.718513e-06
[2460,] 3.133963e-06 1.042543e-05 1.062215e-06
[2461,] 4.166654e-06 1.057700e-05 1.288512e-06
[2462,] 9.380078e-06 1.058748e-05 4.616440e-06
[2463,] 1.033107e-05 1.077185e-05 7.944190e-06
[2464,] 3.134730e-06 1.057036e-05 1.038634e-06
[2465,] 3.090997e-06 1.041720e-05 1.045312e-06
[2466,] 1.104179e-05 1.080849e-05 9.407014e-06
[2467,] 3.061595e-06 1.041786e-05 1.034554e-06
[2468,] 7.708195e-06 1.050987e-05 2.433113e-06
[2469,] 1.210796e-05 1.094515e-05 1.258804e-05
[2470,] 1.015965e-05 1.077339e-05 8.023056e-06
[2471,] 1.126869e-05 1.077978e-05 9.213717e-06
[2472,] 1.225372e-05 1.078328e-05 1.008987e-05
[2473,] 1.458838e-05 1.047259e-05 5.083058e-06
[2474,] 9.830113e-06 1.051239e-05 3.061829e-06
[2475,] 1.065422e-05 1.101749e-05 1.215232e-05
[2476,] 1.233160e-05 1.077206e-05 1.000290e-05
[2477,] 2.704513e-06 1.046906e-05 9.030177e-07
[2478,] 2.749350e-06 1.078362e-05 9.439698e-07
[2479,] 2.749074e-06 1.038052e-05 9.197742e-07
[2480,] 2.741973e-06 1.038030e-05 9.171360e-07
[2481,] 2.762035e-05 1.037615e-05 7.782135e-06
[2482,] 1.104301e-05 1.069982e-05 8.008535e-06
[2483,] 2.799391e-06 1.040020e-05 9.390112e-07
[2484,] 3.128145e-06 1.063225e-05 1.049638e-06
[2485,] 2.722119e-06 1.041532e-05 9.043402e-07
[2486,] 9.158284e-06 1.045405e-05 3.405926e-06
[2487,] 5.278536e-06 1.019776e-05 1.751302e-06
[2488,] 3.833177e-06 1.029980e-05 1.246467e-06
[2489,] 3.245171e-06 1.046030e-05 1.119238e-06
[2490,] 1.568145e-05 1.036684e-05 5.023214e-06
[2491,] 6.804688e-06 1.034405e-05 2.331286e-06
[2492,] 5.578519e-06 1.036367e-05 1.919538e-06
[2493,] 3.135324e-06 1.059523e-05 1.089109e-06
[2494,] 5.285152e-06 1.029981e-05 1.795466e-06
[2495,] 3.867688e-06 1.028350e-05 1.250109e-06
[2496,] 5.039135e-06 1.035115e-05 1.724315e-06
[2497,] 3.967987e-06 1.027285e-05 1.283289e-06
[2498,] 6.014266e-06 1.354095e-05 1.902035e-06
[2499,] 5.996580e-06 1.019175e-05 2.065610e-06
[2500,] 6.345394e-06 1.019579e-05 2.191226e-06
[2501,] 4.141432e-06 1.051164e-05 1.352508e-06
[2502,] 1.176887e-05 1.014074e-05 3.820159e-06
[2503,] 1.004979e-05 1.019741e-05 3.405552e-06
[2504,] 5.334118e-06 1.033374e-05 1.816522e-06
[2505,] 1.028118e-05 1.019774e-05 3.486143e-06
[2506,] 1.344991e-05 1.014089e-05 4.362008e-06
[2507,] 1.061265e-05 1.017673e-05 3.506085e-06
[2508,] 5.223945e-06 1.032586e-05 1.762916e-06
[2509,] 6.150810e-06 3.455921e-05 1.913061e-06
[2510,] 1.519604e-05 1.156344e-05 5.370761e-06
[2511,] 3.309719e-06 1.038798e-05 1.073601e-06
[2512,] 3.302003e-06 1.056847e-05 1.076223e-06
[2513,] 3.393615e-06 1.028615e-05 1.122771e-06
[2514,] 3.602822e-06 1.036989e-05 1.181581e-06
[2515,] 1.297956e-05 1.036814e-05 4.257369e-06
[2516,] 2.592175e-06 1.040387e-05 8.517326e-07
[2517,] 2.585832e-06 1.040271e-05 8.501842e-07
[2518,] 2.579240e-06 1.039572e-05 8.486627e-07
[2519,] 2.570627e-06 1.038090e-05 8.467945e-07
[2520,] 3.279970e-06 1.060879e-05 1.068266e-06
[2521,] 3.531754e-06 1.027918e-05 1.159669e-06
[2522,] 3.187290e-06 1.112376e-05 9.997293e-07
[2523,] 3.178655e-06 1.069540e-05 1.010074e-06
[2524,] 3.247217e-06 1.113813e-05 1.014200e-06
[2525,] 4.457214e-06 1.037583e-05 1.452761e-06
[2526,] 3.221451e-06 1.057120e-05 1.026565e-06
[2527,] 3.219802e-06 1.041680e-05 1.061648e-06
[2528,] 7.292167e-06 1.037660e-05 2.309189e-06
[2529,] 2.654613e-06 1.039402e-05 8.682145e-07
[2530,] 2.661908e-06 1.052553e-05 8.675049e-07
[2531,] 3.479818e-06 1.030984e-05 1.167635e-06
[2532,] 2.611370e-06 1.049339e-05 8.558836e-07
[2533,] 2.678147e-06 1.052788e-05 8.716887e-07
[2534,] 2.695981e-06 1.055109e-05 8.758586e-07
[2535,] 2.676884e-06 1.053750e-05 8.711716e-07
[2536,] 2.677356e-06 1.056066e-05 8.708001e-07
[2537,] 2.677053e-06 1.060218e-05 8.699498e-07
[2538,] 2.670545e-06 1.055826e-05 8.690887e-07
[2539,] 2.674200e-06 1.056380e-05 8.699591e-07
[2540,] 3.124789e-06 1.040725e-05 1.034272e-06
[2541,] 3.429214e-06 1.031263e-05 1.149813e-06
[2542,] 2.714363e-06 1.035778e-05 8.859745e-07
[2543,] 5.754784e-06 1.054459e-05 1.985537e-06
[2544,] 2.691794e-06 1.035302e-05 8.797766e-07
[2545,] 2.680352e-06 1.034188e-05 8.769406e-07
[2546,] 3.454081e-06 1.031014e-05 1.158273e-06
[2547,] 4.685308e-06 2.519389e-05 1.491719e-06
[2548,] 3.062016e-06 1.022828e-05 1.019587e-06
[2549,] 3.212723e-06 1.089768e-05 1.003476e-06
[2550,] 2.765650e-06 1.071026e-05 8.908240e-07
[2551,] 2.753028e-06 1.071040e-05 8.875455e-07
[2552,] 2.721965e-06 1.080227e-05 8.779143e-07
[2553,] 1.080504e-05 1.041542e-05 3.679210e-06
[2554,] 3.189718e-06 1.041836e-05 1.052505e-06
[2555,] 4.955401e-06 1.402946e-05 1.580017e-06
[2556,] 4.719712e-06 1.051236e-05 1.581392e-06
[2557,] 2.725812e-06 1.083281e-05 8.783388e-07
[2558,] 4.897796e-06 1.076674e-05 1.481047e-06
[2559,] 6.362090e-06 1.043891e-05 2.007518e-06
[2560,] 3.045336e-06 1.022901e-05 1.013750e-06
[2561,] 2.703794e-06 1.050800e-05 8.790252e-07
[2562,] 2.736588e-06 1.049260e-05 8.882225e-07
[2563,] 2.729494e-06 1.048859e-05 8.864173e-07
[2564,] 2.712690e-06 1.050193e-05 8.815328e-07
[2565,] 3.313174e-06 1.024774e-05 1.107846e-06
[2566,] 3.822850e-06 1.049840e-05 1.254980e-06
[2567,] 2.973202e-06 1.021829e-05 9.709140e-07
[2568,] 2.907172e-06 1.023464e-05 9.493694e-07
[2569,] 3.589599e-06 1.048266e-05 1.131586e-06
[2570,] 7.688785e-06 1.055942e-05 2.856239e-06
[2571,] 1.557528e-05 1.093563e-05 1.775412e-05
[2572,] 3.131174e-06 1.045141e-05 1.054843e-06
[2573,] 1.092004e-05 1.102668e-05 1.098676e-05
[2574,] 3.549446e-06 1.053142e-05 1.129682e-06
[2575,] 5.358620e-06 1.033722e-05 1.768717e-06
[2576,] 2.520952e-06 1.024275e-05 8.388307e-07
[2577,] 7.310926e-06 1.046275e-05 2.488020e-06
[2578,] 7.353543e-06 1.045296e-05 2.502566e-06
[2579,] 8.501359e-06 1.045405e-05 2.974101e-06
[2580,] 1.121273e-05 1.049656e-05 3.889302e-06
[2581,] 3.720624e-06 1.034185e-05 1.212679e-06
[2582,] 2.525963e-06 1.017011e-05 8.412116e-07
[2583,] 3.903640e-06 1.031309e-05 1.274188e-06
[2584,] 8.900654e-06 1.048256e-05 2.929453e-06
[2585,] 7.553750e-06 1.053155e-05 2.610997e-06
[2586,] 3.881312e-06 1.029662e-05 1.270912e-06
[2587,] 3.600833e-06 1.034903e-05 1.174171e-06
[2588,] 2.518148e-06 1.024566e-05 8.379611e-07
[2589,] 8.113808e-06 1.053518e-05 2.874938e-06
[2590,] 3.390563e-06 1.043155e-05 1.127324e-06
[2591,] 2.542349e-06 1.031893e-05 8.477432e-07
[2592,] 2.528325e-06 1.020294e-05 8.426546e-07
[2593,] 2.591232e-06 1.031568e-05 8.671604e-07
[2594,] 4.621072e-06 1.036696e-05 1.486795e-06
[2595,] 2.519426e-06 1.025131e-05 8.388505e-07
[2596,] 2.878344e-06 1.041218e-05 9.807329e-07
[2597,] 6.771195e-06 1.047594e-05 2.279687e-06
[2598,] 2.555029e-06 1.067123e-05 8.623136e-07
[2599,] 2.549128e-06 1.043091e-05 8.542481e-07
[2600,] 2.518076e-06 1.222564e-05 8.437468e-07
[2601,] 2.628405e-06 1.046331e-05 8.902259e-07
[2602,] 4.561037e-06 1.062620e-05 1.413122e-06
[2603,] 6.996597e-06 1.047862e-05 2.323400e-06
[2604,] 6.519160e-06 1.064977e-05 1.935006e-06
[2605,] 5.418556e-06 1.043839e-05 1.792170e-06
[2606,] 1.306969e-05 1.031374e-05 4.471978e-06
[2607,] 7.566443e-06 1.072543e-05 2.203771e-06
[2608,] 5.469430e-06 1.051643e-05 1.668827e-06
[2609,] 5.313823e-06 1.043274e-05 1.755673e-06
[2610,] 5.330716e-06 1.044251e-05 1.755456e-06
[2611,] 1.301782e-05 1.030587e-05 4.407141e-06
[2612,] 8.014411e-06 1.020741e-05 2.628652e-06
[2613,] 1.219741e-05 1.030573e-05 4.127773e-06
[2614,] 1.211521e-05 1.030575e-05 4.099921e-06
[2615,] 8.896701e-06 1.142611e-05 2.468569e-06
[2616,] 2.622427e-06 1.232494e-05 8.559222e-07
[2617,] 1.001529e-05 1.050258e-05 3.449354e-06
[2618,] 2.641328e-06 1.072719e-05 8.615743e-07
[2619,] 1.274669e-05 1.031639e-05 4.351418e-06
[2620,] 2.539163e-06 1.023162e-05 8.421578e-07
[2621,] 7.667870e-06 1.030365e-05 2.632332e-06
[2622,] 5.009717e-06 1.028717e-05 1.752022e-06
[2623,] 7.966572e-06 1.064329e-05 2.862004e-06
[2624,] 7.487015e-06 1.041065e-05 2.594140e-06
[2625,] 1.162436e-05 1.031179e-05 3.969898e-06
[2626,] 2.675358e-06 1.160201e-05 8.696954e-07
[2627,] 2.651053e-06 1.134223e-05 8.634018e-07
[2628,] 5.463465e-06 1.043436e-05 1.800140e-06
[2629,] 9.154126e-06 1.097263e-05 2.690650e-06
[2630,] 2.590470e-06 1.116836e-05 8.485210e-07
[2631,] 2.624073e-06 1.073277e-05 8.570987e-07
[2632,] 2.608600e-06 1.211098e-05 8.526975e-07
[2633,] 2.591673e-06 1.111494e-05 8.487989e-07
[2634,] 6.576019e-06 1.027901e-05 2.184443e-06
[2635,] 5.481089e-06 1.043420e-05 1.809283e-06
[2636,] 2.683536e-06 1.246061e-05 8.709497e-07
[2637,] 5.592627e-06 1.043822e-05 1.850278e-06
[2638,] 3.327555e-06 1.042948e-05 1.108642e-06
[2639,] 1.227826e-05 1.048470e-05 4.009747e-06
[2640,] 8.175131e-06 1.025582e-05 2.653666e-06
[2641,] 7.692101e-06 1.122920e-05 2.142923e-06
[2642,] 8.139189e-06 1.028786e-05 2.654596e-06
[2643,] 2.708443e-06 1.109331e-05 8.682017e-07
[2644,] 8.119546e-06 1.028616e-05 2.660446e-06
[2645,] 2.715444e-06 1.163263e-05 8.799995e-07
[2646,] 1.204648e-05 1.025222e-05 3.964307e-06
[2647,] 1.142004e-05 1.033927e-05 3.953867e-06
[2648,] 2.524099e-06 1.063624e-05 8.348709e-07
[2649,] 5.476604e-06 1.043391e-05 1.811924e-06
[2650,] 1.317605e-05 1.016753e-05 4.158108e-06
[2651,] 1.101732e-05 1.030184e-05 3.710485e-06
[2652,] 4.669596e-06 1.044087e-05 1.537986e-06
[2653,] 4.666644e-06 1.044090e-05 1.537000e-06
[2654,] 1.033650e-05 1.030834e-05 3.515676e-06
[2655,] 2.667415e-06 1.394786e-05 8.661333e-07
[2656,] 5.723680e-06 1.043489e-05 1.890343e-06
[2657,] 1.238670e-05 1.088766e-05 4.923268e-06
[2658,] 7.782770e-06 1.031650e-05 2.698158e-06
[2659,] 9.509660e-06 1.050306e-05 3.276467e-06
[2660,] 2.514350e-06 1.067084e-05 8.332947e-07
[2661,] 5.650248e-06 1.090308e-05 2.129263e-06
[2662,] 2.532890e-06 1.063609e-05 8.367608e-07
[2663,] 2.728542e-06 1.014504e-05 9.131483e-07
[2664,] 2.531845e-06 1.064845e-05 8.362728e-07
[2665,] 6.025334e-06 1.043453e-05 1.989921e-06
[2666,] 2.540978e-06 1.063573e-05 8.382738e-07
[2667,] 8.099351e-06 1.050407e-05 2.770311e-06
[2668,] 1.128805e-05 1.418856e-05 4.635137e-06
[2669,] 2.521503e-06 1.066364e-05 8.342105e-07
[2670,] 2.577051e-06 1.067772e-05 8.461571e-07
[2671,] 8.074668e-06 1.049625e-05 2.793830e-06
[2672,] 7.976087e-06 1.051620e-05 2.612714e-06
[2673,] 2.524287e-06 1.019630e-05 8.429817e-07
[2674,] 2.564716e-06 1.067644e-05 8.432342e-07
[2675,] 5.933051e-06 1.043409e-05 1.962264e-06
[2676,] 2.531438e-06 1.070380e-05 8.363838e-07
[2677,] 6.257489e-06 1.043482e-05 2.065270e-06
[2678,] 8.171231e-06 1.043391e-05 2.978701e-06
[2679,] 2.718587e-06 1.088249e-05 9.415738e-07
[2680,] 2.770973e-06 1.093062e-05 9.651909e-07
[2681,] 2.673959e-06 1.042061e-05 8.733752e-07
[2682,] 2.510582e-06 1.063607e-05 8.328065e-07
[2683,] 2.710956e-06 1.043766e-05 8.831581e-07
[2684,] 2.572577e-06 1.013887e-05 8.580528e-07
[2685,] 8.394288e-06 1.033625e-05 2.888279e-06
[2686,] 6.473761e-06 1.041778e-05 2.088674e-06
[2687,] 9.559040e-06 1.034651e-05 3.311867e-06
[2688,] 8.714396e-06 1.049689e-05 2.968158e-06
[2689,] 2.511980e-06 1.059931e-05 8.331001e-07
[2690,] 2.511222e-06 1.103244e-05 8.480684e-07
[2691,] 2.517544e-06 1.079040e-05 8.496929e-07
[2692,] 8.143510e-06 4.126313e-05 6.939728e-06
[2693,] 2.584987e-06 1.067140e-05 8.482463e-07
[2694,] 2.547076e-06 1.012865e-05 8.480767e-07
[2695,] 2.595818e-06 1.049874e-05 8.503889e-07
[2696,] 2.582689e-06 1.066519e-05 8.477212e-07
[2697,] 9.796739e-06 1.034275e-05 3.396173e-06
[2698,] 8.191652e-06 5.054326e-05 6.913435e-06
[2699,] 2.824885e-06 1.112455e-05 9.938885e-07
[2700,] 2.531805e-06 1.062225e-05 8.364755e-07
[2701,] 2.515224e-06 1.097049e-05 8.483383e-07
[2702,] 8.174674e-06 5.079980e-05 7.129438e-06
[2703,] 8.204372e-06 4.334632e-05 6.210944e-06
[2704,] 8.167022e-06 3.633510e-05 5.875641e-06
[2705,] 7.183894e-06 4.631249e-05 1.158110e-05
[2706,] 2.501107e-06 1.244377e-05 8.313870e-07
[2707,] 2.611699e-06 1.761347e-05 8.844247e-07
[2708,] 2.683009e-06 1.020828e-05 8.914325e-07
[2709,] 5.296772e-05 1.050353e-05 1.660367e-05
[2710,] 1.266962e-05 1.030189e-05 4.265768e-06
[2711,] 2.613405e-06 1.035973e-05 8.578127e-07
[2712,] 1.752199e-05 1.024601e-05 6.199908e-06
[2713,] 2.654771e-06 1.048458e-05 8.659117e-07
[2714,] 2.713224e-06 1.046534e-05 8.824000e-07
[2715,] 8.213861e-06 1.042677e-05 2.740715e-06
[2716,] 2.555249e-06 1.075001e-05 8.395686e-07
[2717,] 2.579852e-06 1.045794e-05 8.465680e-07
[2718,] 1.984832e-05 1.107000e-05 5.186422e-06
[2719,] 1.048979e-05 1.019652e-05 3.632772e-06
[2720,] 5.104413e-06 1.045750e-05 1.665456e-06
[2721,] 8.148110e-06 1.029051e-05 2.735734e-06
[2722,] 2.568963e-06 1.100672e-05 8.425850e-07
[2723,] 1.479360e-05 1.135914e-05 3.912219e-06
[2724,] 9.359828e-06 1.397840e-05 2.595522e-06
[2725,] 1.492258e-05 1.107139e-05 3.973940e-06
[2726,] 1.337762e-05 1.104719e-05 3.600817e-06
[2727,] 2.545685e-06 1.427524e-05 8.325352e-07
[2728,] 2.560140e-06 1.209788e-05 8.406848e-07
[2729,] 2.529798e-06 1.424285e-05 8.304519e-07
[2730,] 5.233177e-06 1.044904e-05 1.712853e-06
[2731,] 1.042267e-05 1.029379e-05 3.481493e-06
[2732,] 1.058874e-05 1.028748e-05 3.520540e-06
[2733,] 8.908335e-06 1.030113e-05 3.023000e-06
[2734,] 5.476665e-06 1.045589e-05 1.789395e-06
[2735,] 2.508134e-06 1.721362e-05 8.292414e-07
[2736,] 8.786111e-06 1.090148e-05 3.395123e-06
[2737,] 5.641652e-06 1.044129e-05 1.853838e-06
[2738,] 9.592251e-06 1.051038e-05 3.346750e-06
[2739,] 8.357350e-06 2.821287e-05 3.343888e-06
[2740,] 1.430171e-05 1.076596e-05 3.965964e-06
[2741,] 4.079836e-06 1.044727e-05 1.331944e-06
[2742,] 1.102602e-05 1.017677e-05 3.490182e-06
[2743,] 8.524856e-06 2.616279e-05 2.935492e-06
[2744,] 2.533406e-06 1.675886e-05 8.311027e-07
[2745,] 9.473045e-06 1.028818e-05 3.161418e-06
[2746,] 1.561581e-05 1.230276e-05 4.114178e-06
[2747,] 1.529500e-05 1.158983e-05 4.054323e-06
[2748,] 1.000925e-05 1.032004e-05 3.433404e-06
[2749,] 1.063588e-05 1.042560e-05 3.546204e-06
[2750,] 5.755334e-06 1.029900e-05 1.847366e-06
[2751,] 9.385555e-06 1.027726e-05 3.072837e-06
[2752,] 8.996445e-06 1.042945e-05 2.983839e-06
[2753,] 1.026600e-05 1.036141e-05 3.650102e-06
[2754,] 5.961978e-06 1.047245e-05 1.931231e-06
[2755,] 9.325607e-06 1.059080e-05 2.709728e-06
[2756,] 2.606306e-06 1.085828e-05 8.519936e-07
[2757,] 4.056839e-06 1.060880e-05 1.399278e-06
[2758,] 7.558919e-06 1.072380e-05 2.480204e-06
[2759,] 7.532900e-06 1.069084e-05 2.497640e-06
[2760,] 8.697163e-06 1.029986e-05 2.941696e-06
[2761,] 3.969751e-06 1.043722e-05 1.341280e-06
[2762,] 5.034355e-06 1.039079e-05 1.572079e-06
[2763,] 9.367758e-06 1.018933e-05 2.959864e-06
[2764,] 8.298145e-06 1.024562e-05 2.587794e-06
[2765,] 1.188378e-05 1.028204e-05 3.973083e-06
[2766,] 7.829607e-06 1.037805e-05 2.388891e-06
[2767,] 7.926452e-06 1.031678e-05 2.708759e-06
[2768,] 8.885494e-06 1.043719e-05 2.648503e-06
[2769,] 8.741925e-06 1.033886e-05 2.650434e-06
[2770,] 7.399318e-06 1.015414e-05 2.397032e-06
[2771,] 4.907063e-06 1.034280e-05 1.544082e-06
[2772,] 2.505236e-06 1.071579e-05 8.330170e-07
[2773,] 4.971638e-06 1.098357e-05 1.815419e-06
[2774,] 8.121054e-06 1.067640e-05 2.685243e-06
[2775,] 9.342061e-06 1.053002e-05 2.857430e-06
[2776,] 9.345103e-06 1.054417e-05 2.852435e-06
[2777,] 2.903245e-06 1.044764e-05 9.823052e-07
[2778,] 4.997160e-06 1.055289e-05 1.601689e-06
[2779,] 4.935971e-06 1.051473e-05 1.542392e-06
[2780,] 8.750873e-06 1.058700e-05 2.727281e-06
[2781,] 8.851750e-06 1.055511e-05 2.752399e-06
[2782,] 3.213833e-06 1.055405e-05 1.077591e-06
[2783,] 3.155418e-06 1.031928e-05 1.032660e-06
[2784,] 2.902235e-06 1.020005e-05 9.692673e-07
[2785,] 2.606574e-05 1.055474e-05 7.704335e-06
[2786,] 3.445001e-06 1.035950e-05 1.131328e-06
[2787,] 4.607868e-06 1.017022e-05 1.493540e-06
[2788,] 8.136244e-06 1.036408e-05 2.478494e-06
[2789,] 7.275584e-06 1.065977e-05 2.171573e-06
[2790,] 6.897956e-06 1.457056e-05 2.273313e-06
[2791,] 6.944725e-06 1.013776e-05 2.256695e-06
[2792,] 7.254274e-05 1.111139e-05 1.769237e-05
[2793,] 2.645746e-06 1.017186e-05 8.829456e-07
[2794,] 1.001823e-04 1.028511e-05 3.334699e-05
[2795,] 4.554070e-05 1.043616e-05 1.579168e-05
[2796,] 3.411105e-06 1.028377e-05 1.137358e-06
[2797,] 1.273979e-04 1.036612e-05 4.245193e-05
[2798,] 1.161712e-04 1.036593e-05 3.807695e-05
[2799,] 1.193909e-04 1.036558e-05 3.928844e-05
[2800,] 1.066301e-04 1.038128e-05 3.652490e-05
[2801,] 9.352272e-06 1.043013e-05 3.103027e-06
[2802,] 1.169829e-04 1.036819e-05 3.846518e-05
[2803,] 1.146374e-04 1.036843e-05 3.753813e-05
[2804,] 4.065788e-06 1.025785e-05 1.332315e-06
[2805,] 1.014861e-04 1.036819e-05 3.353631e-05
[2806,] 1.144637e-04 1.036834e-05 3.752392e-05
[2807,] 1.204222e-04 1.036838e-05 3.953147e-05
[2808,] 3.706497e-06 1.026470e-05 1.218379e-06
[2809,] 6.683665e-06 1.014478e-05 2.181622e-06
[2810,] 5.004636e-06 1.047256e-05 1.649836e-06
[2811,] 3.591241e-06 1.026719e-05 1.180152e-06
[2812,] 9.024428e-05 1.045502e-05 3.125133e-05
[2813,] 3.456437e-06 1.025552e-05 1.146234e-06
[2814,] 3.561750e-06 1.026398e-05 1.171992e-06
[2815,] 3.491373e-06 1.026968e-05 1.149261e-06
[2816,] 3.632306e-06 1.026956e-05 1.192506e-06
[2817,] 3.613114e-06 1.026351e-05 1.188881e-06
[2818,] 3.607670e-06 1.026308e-05 1.187227e-06
[2819,] 4.910111e-06 1.031364e-05 1.629521e-06
[2820,] 3.616755e-06 1.026030e-05 1.191578e-06
[2821,] 3.602031e-06 1.026467e-05 1.184715e-06
[2822,] 4.537557e-06 1.034446e-05 1.502593e-06
[2823,] 3.208798e-06 1.025560e-05 1.063041e-06
[2824,] 3.032350e-06 1.022827e-05 1.012400e-06
[2825,] 2.983634e-06 1.022825e-05 9.960049e-07
[2826,] 3.012225e-06 1.022778e-05 1.005369e-06
[2827,] 5.805136e-06 1.036327e-05 2.013273e-06
[2828,] 1.479906e-04 1.037877e-05 4.947236e-05
[2829,] 2.641819e-06 1.018182e-05 8.822540e-07
[2830,] 6.063571e-06 1.033281e-05 2.077101e-06
[2831,] 1.022920e-05 1.022955e-05 3.359938e-06
[2832,] 1.439675e-04 1.046105e-05 5.051016e-05
[2833,] 1.027847e-05 1.023582e-05 3.349228e-06
[2834,] 7.242721e-06 1.032093e-05 2.375669e-06
[2835,] 1.058462e-05 1.023249e-05 3.460709e-06
[2836,] 1.058602e-05 1.023536e-05 3.450077e-06
[2837,] 1.060458e-05 1.023395e-05 3.461193e-06
[2838,] 8.018670e-06 1.024740e-05 2.757053e-06
[2839,] 6.382705e-06 1.032202e-05 2.093634e-06
[2840,] 1.067899e-05 1.025372e-05 3.693891e-06
[2841,] 1.546317e-05 1.026696e-05 5.397209e-06
[2842,] 1.203378e-05 1.030595e-05 4.030845e-06
[2843,] 1.665590e-05 1.026061e-05 5.805421e-06
[2844,] 1.075019e-05 1.031242e-05 3.572874e-06
[2845,] 1.762844e-05 1.023292e-05 6.053377e-06
[2846,] 2.025964e-05 1.022230e-05 6.907178e-06
[2847,] 1.824625e-05 1.022424e-05 6.235250e-06
[2848,] 1.866995e-05 1.022379e-05 6.377479e-06
[2849,] 4.368966e-05 1.038564e-05 1.405242e-05
[2850,] 1.812967e-05 1.022735e-05 6.206847e-06
[2851,] 1.856227e-05 1.022967e-05 6.365458e-06
[2852,] 1.278168e-05 1.030569e-05 4.274269e-06
[2853,] 1.802803e-05 1.022678e-05 6.169462e-06
[2854,] 1.880893e-04 1.046707e-05 6.072820e-05
[2855,] 4.794031e-06 1.016620e-05 1.554141e-06
[2856,] 3.877345e-06 1.016276e-05 1.309295e-06
[2857,] 4.928821e-06 1.014872e-05 1.608064e-06
[2858,] 4.744575e-06 1.029442e-05 1.590284e-06
[2859,] 6.473542e-06 1.024310e-05 2.176085e-06
[2860,] 3.276424e-06 1.018163e-05 1.089615e-06
[2861,] 1.789823e-04 1.045988e-05 6.272054e-05
[2862,] 4.589674e-06 1.014180e-05 1.504558e-06
[2863,] 3.777157e-06 1.025452e-05 1.296841e-06
[2864,] 4.753142e-06 1.013354e-05 1.570636e-06
[2865,] 5.140312e-06 1.014204e-05 1.682988e-06
[2866,] 2.578437e-04 1.040675e-05 8.924648e-05
[2867,] 4.114040e-06 1.026499e-05 1.420910e-06
[2868,] 4.593103e-06 1.013348e-05 1.528615e-06
[2869,] 7.778828e-06 1.051598e-05 2.540349e-06
[2870,] 3.885436e-06 1.027436e-05 1.341034e-06
[2871,] 3.819207e-06 1.028657e-05 1.319475e-06
[2872,] 6.816794e-06 1.024655e-05 2.290851e-06
[2873,] 4.040435e-06 1.023988e-05 1.389011e-06
[2874,] 4.187661e-06 1.024581e-05 1.442705e-06
[2875,] 1.455598e-04 1.043034e-05 4.924698e-05
[2876,] 2.667323e-05 1.038295e-05 8.733125e-06
[2877,] 4.035882e-06 1.020274e-05 1.377890e-06
[2878,] 6.989543e-06 1.027612e-05 2.392184e-06
[2879,] 6.449440e-06 1.025068e-05 2.183875e-06
[2880,] 3.919352e-06 1.017462e-05 1.282350e-06
[2881,] 4.255797e-06 1.019749e-05 1.380948e-06
[2882,] 1.675323e-04 1.042186e-05 5.859209e-05
[2883,] 6.685470e-06 1.027937e-05 2.282895e-06
[2884,] 3.079967e-06 1.019495e-05 1.018421e-06
[2885,] 1.741701e-04 1.046666e-05 5.641114e-05
[2886,] 6.669403e-06 1.026208e-05 2.263585e-06
[2887,] 7.232144e-06 1.037664e-05 2.501616e-06
[2888,] 1.603387e-04 1.041818e-05 5.572456e-05
[2889,] 1.585154e-04 1.045672e-05 5.525431e-05
[2890,] 2.740861e-06 1.029257e-05 9.112895e-07
[2891,] 1.445446e-04 1.041945e-05 5.031781e-05
[2892,] 1.528809e-04 1.042129e-05 5.338885e-05
[2893,] 4.637916e-06 1.020101e-05 1.500688e-06
[2894,] 1.592074e-04 1.042604e-05 5.601938e-05
[2895,] 1.267986e-05 1.048478e-05 4.281108e-06
[2896,] 4.715102e-06 1.020629e-05 1.522842e-06
[2897,] 7.754202e-06 1.050878e-05 2.536367e-06
[2898,] 7.267094e-06 1.029269e-05 2.453350e-06
[2899,] 3.403672e-06 1.025058e-05 1.163693e-06
[2900,] 3.534078e-06 1.026389e-05 1.212351e-06
[2901,] 3.831061e-06 1.016584e-05 1.296981e-06
[2902,] 3.825015e-06 1.031277e-05 1.326708e-06
[2903,] 3.402057e-06 1.027214e-05 1.166338e-06
[2904,] 8.571528e-06 1.027377e-05 2.921752e-06
[2905,] 2.565661e-04 1.044375e-05 8.874573e-05
[2906,] 3.275626e-04 1.044190e-05 1.129907e-04
[2907,] 2.638987e-04 1.044230e-05 9.105696e-05
[2908,] 1.702345e-04 1.040927e-05 6.007946e-05
[2909,] 2.645973e-04 1.044198e-05 9.122838e-05
[2910,] 7.874109e-06 1.049429e-05 2.573748e-06
[2911,] 3.112425e-06 1.027214e-05 1.020170e-06
[2912,] 7.496629e-06 1.048997e-05 2.496650e-06
[2913,] 2.444941e-04 1.041686e-05 8.724721e-05
[2914,] 8.502300e-06 1.051270e-05 3.041810e-06
[2915,] 8.073421e-06 1.056012e-05 2.905970e-06
[2916,] 3.287896e-04 1.042860e-05 1.086624e-04
[2917,] 3.431513e-04 1.042859e-05 1.135286e-04
[2918,] 3.086160e-06 1.032443e-05 1.008269e-06
[2919,] 7.809855e-06 1.037874e-05 2.721922e-06
[2920,] 7.847983e-06 1.038920e-05 2.743584e-06
[2921,] 9.570438e-06 1.047963e-05 3.040070e-06
[2922,] 3.000569e-04 1.045132e-05 1.034818e-04
[2923,] 3.400105e-06 1.015386e-05 1.112313e-06
[2924,] 3.041223e-06 1.034351e-05 9.921570e-07
[2925,] 3.050474e-06 1.033465e-05 9.959090e-07
[2926,] 7.790501e-06 1.038076e-05 2.716549e-06
[2927,] 7.692006e-06 1.037991e-05 2.680862e-06
[2928,] 7.370220e-06 1.047690e-05 2.627296e-06
[2929,] 8.048140e-06 1.058233e-05 2.907824e-06
[2930,] 3.042373e-06 1.033298e-05 9.935847e-07
[2931,] 8.906830e-06 1.037919e-05 3.112275e-06
[2932,] 8.837418e-06 1.038195e-05 3.090135e-06
[2933,] 9.160201e-06 1.038554e-05 3.208591e-06
[2934,] 8.447897e-06 1.038554e-05 2.954522e-06
[2935,] 2.677110e-04 1.044417e-05 9.077620e-05
[2936,] 8.718932e-06 1.038309e-05 3.049009e-06
[2937,] 9.000320e-06 1.038336e-05 3.149506e-06
[2938,] 8.721772e-06 1.038554e-05 3.052181e-06
[2939,] 8.649520e-06 1.038192e-05 3.023180e-06
[2940,] 2.925567e-06 1.031541e-05 9.607830e-07
[2941,] 7.628519e-06 1.048680e-05 2.512899e-06
[2942,] 8.848121e-06 1.038309e-05 3.095044e-06
[2943,] 8.782737e-06 1.038289e-05 3.071553e-06
[2944,] 9.043110e-06 1.038309e-05 3.164537e-06
[2945,] 9.523926e-06 1.040065e-05 3.353599e-06
[2946,] 8.870356e-06 1.040491e-05 3.122474e-06
[2947,] 9.212826e-06 1.040816e-05 3.248401e-06
[2948,] 4.259478e-06 1.044845e-05 1.460117e-06
[2949,] 3.358582e-04 1.045129e-05 1.158627e-04
[2950,] 4.482016e-06 1.046981e-05 1.547019e-06
[2951,] 4.939308e-06 1.043458e-05 1.699689e-06
[2952,] 7.627527e-06 1.049218e-05 2.510620e-06
[2953,] 4.312176e-06 1.045322e-05 1.481563e-06
[2954,] 4.405263e-06 1.045176e-05 1.514291e-06
[2955,] 4.732241e-06 1.044764e-05 1.629290e-06
[2956,] 4.370296e-06 1.042507e-05 1.492536e-06
[2957,] 4.468457e-06 1.044777e-05 1.535496e-06
[2958,] 4.554842e-06 1.044764e-05 1.566213e-06
[2959,] 4.583083e-06 1.044764e-05 1.576255e-06
[2960,] 4.521920e-06 1.044737e-05 1.554401e-06
[2961,] 4.596840e-06 1.044777e-05 1.581146e-06
[2962,] 6.910489e-06 1.036253e-05 2.219376e-06
[2963,] 7.132451e-06 1.036361e-05 2.287890e-06
[2964,] 4.587639e-06 1.046372e-05 1.583134e-06
[2965,] 3.768811e-06 1.022863e-05 1.271448e-06
[2966,] 7.427939e-06 1.012485e-05 2.438321e-06
[2967,] 7.223105e-06 1.035301e-05 2.326053e-06
[2968,] 5.311123e-04 1.043158e-05 1.802791e-04
[2969,] 4.400316e-06 1.044508e-05 1.510425e-06
[2970,] 4.403365e-06 1.044508e-05 1.511509e-06
[2971,] 7.478122e-06 1.035365e-05 2.399950e-06
[2972,] 3.503527e-04 1.047270e-05 1.112539e-04
[2973,] 3.579083e-04 1.045153e-05 1.235704e-04
[2974,] 3.479893e-05 1.039704e-05 1.103150e-05
[2975,] 3.521478e-04 1.044786e-05 1.202041e-04
[2976,] 3.356666e-04 1.044851e-05 1.148451e-04
[2977,] 2.925899e-04 1.043275e-05 9.992779e-05
[2978,] 2.974495e-04 1.043641e-05 1.026421e-04
[2979,] 2.509392e-04 1.044880e-05 8.582907e-05
[2980,] 2.612513e-04 1.048010e-05 8.187345e-05
[2981,] 1.621301e-04 1.035137e-05 5.114451e-05
[2982,] 9.043879e-05 1.036248e-05 3.344887e-05
[2983,] 4.551713e-06 1.016306e-05 1.490609e-06
[2984,] 8.103332e-06 1.070339e-05 2.979090e-06
[2985,] 9.578256e-06 1.049899e-05 3.044941e-06
[2986,] 1.200453e-05 1.047737e-05 3.786867e-06
[2987,] 4.593273e-06 1.029350e-05 1.525582e-06
[2988,] 2.446003e-05 1.052784e-05 9.420317e-06
[2989,] 1.126080e-05 1.052063e-05 3.402704e-06
[2990,] 2.584031e-04 1.031418e-05 8.405590e-05
[2991,] 2.597666e-05 1.050632e-05 9.966102e-06
[2992,] 2.531274e-05 1.043388e-05 9.391561e-06
[2993,] 2.834213e-05 1.049049e-05 1.073792e-05
[2994,] 2.661429e-05 1.050544e-05 1.010522e-05
[2995,] 3.085619e-05 1.033726e-05 1.126740e-05
[2996,] 9.357869e-06 1.143620e-05 2.995519e-06
[2997,] 6.592830e-06 1.040369e-05 2.366297e-06
[2998,] 9.300869e-05 1.045228e-05 3.522049e-05
[2999,] 5.711869e-06 1.029977e-05 1.975123e-06
[3000,] 5.692546e-06 1.036218e-05 1.994079e-06
[3001,] 1.655531e-05 1.046478e-05 5.224746e-06
[3002,] 2.849702e-06 1.025517e-05 9.478183e-07
[3003,] 4.585969e-06 1.048309e-05 1.527906e-06
[3004,] 6.009822e-06 1.048457e-05 1.985321e-06
[3005,] 2.448525e-04 1.038511e-05 9.013366e-05
[3006,] 5.349803e-06 1.033534e-05 1.864990e-06
[3007,] 4.995717e-06 1.038566e-05 1.554611e-06
[3008,] 1.462931e-05 1.019022e-05 4.654780e-06
[3009,] 2.362269e-04 1.036027e-05 8.611252e-05
[3010,] 5.770363e-06 1.023607e-05 1.882062e-06
[3011,] 5.464485e-06 1.069165e-05 1.736487e-06
[3012,] 5.377542e-06 1.023287e-05 1.775064e-06
[3013,] 9.211366e-06 1.048481e-05 3.064109e-06
[3014,] 1.525279e-04 1.048315e-05 5.391630e-05
[3015,] 1.133443e-05 1.046616e-05 3.620938e-06
[3016,] 2.804791e-06 1.026542e-05 9.346752e-07
[3017,] 3.606374e-06 1.047489e-05 1.195046e-06
[3018,] 3.434394e-06 1.014423e-05 1.142520e-06
[3019,] 6.923721e-06 1.034785e-05 2.437582e-06
[3020,] 7.372241e-06 1.044151e-05 2.445097e-06
[3021,] 8.453100e-06 1.019500e-05 2.846522e-06
[3022,] 6.303075e-06 1.014226e-05 2.112482e-06
[3023,] 5.904823e-06 1.049597e-05 1.927356e-06
[3024,] 4.924999e-05 1.077492e-05 2.016598e-05
[3025,] 2.923289e-06 1.031561e-05 9.909243e-07
[3026,] 5.547146e-06 1.040371e-05 1.938667e-06
[3027,] 2.854589e-06 1.054697e-05 9.266820e-07
[3028,] 6.095699e-06 1.048250e-05 1.896151e-06
[3029,] 2.370962e-05 1.045580e-05 6.699291e-06
[3030,] 6.251847e-06 1.030379e-05 2.011917e-06
[3031,] 2.532186e-06 1.015524e-05 8.425716e-07
[3032,] 3.021440e-06 1.044320e-05 1.028529e-06
[3033,] 3.467207e-06 1.034804e-05 1.119964e-06
[3034,] 5.853558e-06 1.028448e-05 1.886998e-06
[3035,] 2.887733e-06 1.043757e-05 9.790678e-07
[3036,] 2.697400e-06 1.044630e-05 9.076811e-07
[3037,] 2.841553e-06 1.017120e-05 9.386616e-07
[3038,] 4.054873e-06 3.255664e-05 1.219286e-06
[3039,] 2.844068e-06 1.015792e-05 9.405678e-07
[3040,] 2.821549e-06 1.030264e-05 9.270644e-07
[3041,] 2.761970e-06 1.020252e-05 9.168796e-07
[3042,] 2.818821e-06 1.027667e-05 9.271095e-07
[3043,] 2.860356e-06 1.033162e-05 9.365790e-07
[3044,] 7.258642e-06 1.097847e-05 2.042959e-06
[3045,] 7.833542e-06 1.044414e-05 2.605745e-06
[3046,] 2.553882e-06 1.035899e-05 8.465902e-07
[3047,] 4.735482e-06 1.394899e-05 1.494349e-06
[3048,] 3.292537e-06 1.025303e-05 1.124795e-06
[3049,] 3.637548e-06 1.055327e-05 1.287215e-06
[3050,] 2.628086e-06 1.043904e-05 8.854800e-07
[3051,] 2.621083e-06 1.021410e-05 8.702173e-07
[3052,] 2.604629e-06 1.058957e-05 8.575300e-07
[3053,] 3.869049e-06 1.051615e-05 1.255645e-06
[3054,] 2.756853e-06 1.023145e-05 9.307622e-07
[3055,] 2.710753e-06 1.680974e-05 8.647485e-07
[3056,] 4.223308e-06 1.031663e-05 1.355465e-06
[3057,] 4.165811e-06 1.039175e-05 1.333598e-06
[3058,] 4.048241e-06 1.038695e-05 1.303467e-06
[3059,] 4.259104e-06 1.018661e-05 1.406182e-06
[3060,] 4.055515e-06 1.038353e-05 1.305559e-06
[3061,] 6.274209e-05 1.039034e-05 1.768376e-05
[3062,] 4.037085e-06 1.040070e-05 1.299468e-06
[3063,] 4.214654e-06 1.041687e-05 1.343966e-06
[3064,] 4.122071e-06 1.041324e-05 1.320025e-06
[3065,] 1.611638e-05 1.017327e-05 3.938588e-06
[3066,] 2.585262e-06 1.062597e-05 8.642551e-07
[3067,] 2.705052e-06 1.039959e-05 9.125746e-07
[3068,] 4.425813e-06 3.662858e-05 1.383688e-06
[3069,] 2.636985e-06 1.084316e-05 8.652684e-07
[3070,] 3.313982e-05 1.041573e-05 4.424505e-06
[3071,] 3.017284e-05 1.041831e-05 4.263868e-06
[3072,] 3.024336e-05 1.040762e-05 4.282294e-06
[3073,] 3.017042e-05 1.041210e-05 4.272158e-06
[3074,] 2.649820e-06 1.027362e-05 8.913880e-07
[3075,] 3.025419e-05 1.045966e-05 4.214962e-06
[3076,] 3.043588e-05 1.044820e-05 4.238853e-06
[3077,] 3.211179e-05 1.046993e-05 4.293078e-06
[3078,] 2.815525e-05 1.044820e-05 4.114933e-06
[3079,] 2.898232e-05 1.044699e-05 4.163632e-06
[3080,] 3.009224e-05 1.044699e-05 4.223833e-06
[3081,] 3.136879e-05 1.044820e-05 4.287522e-06
[3082,] 3.089582e-05 1.044820e-05 4.261666e-06
[3083,] 3.193332e-05 1.048394e-05 4.273373e-06
[3084,] 3.060833e-05 1.046984e-05 4.220769e-06
[3085,] 2.617338e-06 1.020803e-05 8.763303e-07
[3086,] 3.211326e-05 1.052101e-05 4.236575e-06
[3087,] 3.010155e-05 1.043790e-05 4.234374e-06
[3088,] 3.004987e-05 1.042521e-05 4.247951e-06
[3089,] 2.968503e-05 1.048523e-05 4.152359e-06
[3090,] 3.180203e-05 1.050113e-05 4.243044e-06
[3091,] 2.659595e-06 1.088605e-05 8.692993e-07
[3092,] 3.288743e-05 1.050400e-05 4.291245e-06
[3093,] 3.332722e-05 1.049927e-05 4.318509e-06
[3094,] 3.228137e-05 1.050427e-05 4.262734e-06
[3095,] 2.589842e-06 1.023192e-05 8.665432e-07
[3096,] 3.396132e-05 1.050276e-05 4.350587e-06
[3097,] 4.069414e-05 1.037789e-05 1.189635e-05
[3098,] 2.679370e-06 1.063263e-05 8.782197e-07
[3099,] 3.131933e-05 1.050757e-05 4.211430e-06
[3100,] 3.518057e-05 1.051069e-05 4.401435e-06
[3101,] 3.369742e-05 1.050882e-05 4.330103e-06
[3102,] 3.392488e-05 1.051900e-05 4.329351e-06
[3103,] 4.078647e-05 1.325030e-05 5.035274e-06
[3104,] 2.696795e-06 1.130169e-05 8.755628e-07
[3105,] 3.539715e-05 1.049652e-05 4.439799e-06
[3106,] 3.405931e-05 1.048838e-05 4.372784e-06
[3107,] 3.439431e-05 1.051213e-05 4.348351e-06
[3108,] 3.377791e-05 1.050779e-05 4.335108e-06
[3109,] 3.391515e-05 1.050882e-05 4.339928e-06
[3110,] 3.384565e-05 1.051796e-05 4.326797e-06
[3111,] 3.885598e-06 1.247257e-05 1.248151e-06
[3112,] 3.387292e-05 1.052429e-05 4.319599e-06
[3113,] 3.855520e-06 1.195298e-05 1.240304e-06
[3114,] 3.393918e-05 1.050778e-05 4.342641e-06
[3115,] 3.642870e-05 1.051945e-05 4.446798e-06
[3116,] 3.129324e-05 1.053010e-05 4.186137e-06
[3117,] 3.148598e-05 1.046921e-05 4.268516e-06
[3118,] 3.119307e-05 1.047281e-05 4.250761e-06
[3119,] 3.687920e-05 1.073563e-05 5.225303e-06
[3120,] 3.202777e-05 1.047589e-05 4.288749e-06
[3121,] 2.583135e-06 1.021131e-05 8.631176e-07
[3122,] 2.605614e-06 1.020685e-05 8.717228e-07
[3123,] 3.192149e-05 1.045712e-05 4.306748e-06
[3124,] 3.193072e-05 1.047140e-05 4.289221e-06
[3125,] 3.302667e-05 1.035253e-05 4.568319e-06
[3126,] 3.199313e-05 1.050355e-05 4.251469e-06
[3127,] 2.726895e-06 1.093641e-05 8.840761e-07
[3128,] 2.609755e-06 1.025557e-05 8.754759e-07
[3129,] 1.843483e-05 1.051089e-05 5.824848e-06
[3130,] 3.709181e-05 1.051408e-05 4.484015e-06
[3131,] 3.390317e-05 1.067728e-05 5.163494e-06
[3132,] 8.768452e-06 1.052264e-05 3.062786e-06
[3133,] 4.192458e-05 1.033160e-05 5.094871e-06
[3134,] 2.900304e-06 1.084687e-05 9.770056e-07
[3135,] 2.698512e-06 1.038332e-05 9.151560e-07
[3136,] 7.770072e-06 1.121961e-05 2.236617e-06
[3137,] 7.558659e-06 1.098515e-05 2.185303e-06
[3138,] 2.694261e-06 1.057167e-05 8.832384e-07
[3139,] 2.682050e-06 1.055316e-05 8.804436e-07
[3140,] 2.697852e-06 1.098395e-05 8.764892e-07
[3141,] 1.292486e-05 1.051379e-05 4.105381e-06
[3142,] 2.734613e-06 1.055958e-05 8.942044e-07
[3143,] 3.361415e-06 1.056268e-05 1.086466e-06
[3144,] 4.022333e-05 1.036629e-05 1.199576e-05
[3145,] 2.775999e-06 1.061808e-05 9.038238e-07
[3146,] 4.011157e-06 3.673679e-05 1.160291e-06
[3147,] 3.399321e-06 2.075853e-05 1.031437e-06
[3148,] 2.717732e-06 1.043923e-05 9.111886e-07
[3149,] 8.859310e-06 2.033263e-05 2.778241e-06
[3150,] 2.758420e-06 1.073119e-05 8.962660e-07
[3151,] 6.266686e-06 1.075907e-05 1.869643e-06
[3152,] 2.686353e-06 1.849475e-05 8.589292e-07
[3153,] 3.800534e-06 7.155777e-05 1.095007e-06
[3154,] 3.817628e-06 1.165921e-05 1.233635e-06
[3155,] 8.702115e-06 1.032414e-05 2.918746e-06
[3156,] 4.103477e-06 7.733180e-05 1.163885e-06
[3157,] 4.784134e-06 1.045381e-05 1.585638e-06
[3158,] 5.397014e-06 1.049703e-05 1.749891e-06
[3159,] 8.463434e-06 1.023021e-05 2.840814e-06
[3160,] 3.808199e-06 2.357562e-05 1.188474e-06
[3161,] 2.787154e-06 1.101254e-05 8.975582e-07
[3162,] 4.027768e-06 2.042414e-05 1.278433e-06
[3163,] 3.131983e-06 6.663016e-05 9.431812e-07
[3164,] 4.093068e-06 1.991896e-05 1.298093e-06
[3165,] 6.415052e-06 1.042317e-05 2.151581e-06
[3166,] 2.762619e-06 1.043544e-05 9.264954e-07
[3167,] 2.088987e-05 1.040146e-05 5.772660e-06
[3168,] 3.943730e-06 2.937891e-05 1.150664e-06
[3169,] 3.049385e-06 2.603206e-05 9.353149e-07
[3170,] 6.323082e-06 1.079615e-05 1.864133e-06
[3171,] 1.307051e-05 1.051910e-05 4.134058e-06
[3172,] 2.731714e-06 1.091286e-05 8.952621e-07
[3173,] 8.017360e-06 1.489102e-05 2.355410e-06
[3174,] 4.850267e-06 1.070162e-05 1.523139e-06
[3175,] 3.194325e-06 2.217457e-05 1.064372e-06
[3176,] 3.214291e-06 1.040098e-05 1.061371e-06
[3177,] 4.833240e-06 1.068987e-05 1.519460e-06
[3178,] 5.719642e-06 1.048211e-05 1.898809e-06
[3179,] 2.742409e-06 1.018355e-05 9.025517e-07
[3180,] 4.112442e-06 1.073804e-05 1.335655e-06
[3181,] 2.890966e-06 1.018416e-05 9.704940e-07
[3182,] 2.742910e-06 1.017110e-05 9.039062e-07
[3183,] 2.736798e-06 1.039819e-05 8.935109e-07
[3184,] 2.502748e-06 1.015445e-05 8.327772e-07
[3185,] 4.125145e-06 1.074985e-05 1.337195e-06
[3186,] 2.726090e-06 1.049285e-05 8.878236e-07
[3187,] 3.724518e-06 1.044692e-05 1.251349e-06
[3188,] 3.140366e-06 1.022646e-05 1.037571e-06
[3189,] 3.574447e-06 1.039324e-05 1.146680e-06
[3190,] 2.850804e-06 1.365618e-05 9.675446e-07
[3191,] 2.725234e-06 1.018127e-05 8.974512e-07
[3192,] 2.713193e-06 1.013526e-05 9.025846e-07
[3193,] 3.191723e-06 1.674097e-05 1.054518e-06
[3194,] 2.733204e-06 1.018374e-05 9.151166e-07
[3195,] 2.734397e-06 1.018967e-05 9.163270e-07
[3196,] 2.653813e-06 1.046130e-05 8.921504e-07
[3197,] 3.148528e-06 1.037405e-05 1.046212e-06
[3198,] 3.156820e-06 1.505173e-05 1.051658e-06
[3199,] 3.165344e-06 1.775222e-05 1.050993e-06
[3200,] 3.119745e-06 1.060768e-05 1.043277e-06
[3201,] 3.127164e-06 1.065267e-05 1.049085e-06
[3202,] 3.126858e-06 1.065476e-05 1.049028e-06
[3203,] 3.146820e-06 1.045838e-05 1.045904e-06
[3204,] 2.844314e-06 1.041376e-05 9.230183e-07
[3205,] 2.655962e-06 1.069087e-05 8.959510e-07
[3206,] 3.149173e-06 1.065415e-05 1.060618e-06
[3207,] 3.984101e-06 1.090115e-05 1.272067e-06
[3208,] 2.578948e-06 1.034969e-05 8.688650e-07
[3209,] 3.983053e-06 1.091454e-05 1.271446e-06
[3210,] 3.737878e-06 1.023384e-05 1.268917e-06
[3211,] 2.544086e-06 1.023555e-05 8.514715e-07
[3212,] 2.859051e-06 1.019195e-05 9.500957e-07
[3213,] 2.651940e-06 1.080511e-05 8.954484e-07
[3214,] 3.168382e-06 2.391280e-05 1.063635e-06
[3215,] 2.949545e-06 1.037166e-05 9.571838e-07
[3216,] 2.551028e-06 1.018154e-05 8.527779e-07
[3217,] 2.561581e-06 1.017873e-05 8.563983e-07
[3218,] 4.324506e-06 1.084655e-05 1.350016e-06
[3219,] 3.186067e-06 1.053460e-05 1.015852e-06
[3220,] 3.284723e-06 1.058502e-04 1.141033e-06
[3221,] 3.695969e-05 1.027566e-05 1.342245e-05
[3222,] 1.568708e-05 1.060941e-05 4.476502e-06
[3223,] 5.496380e-06 1.063525e-05 1.763637e-06
[3224,] 5.385111e-06 1.050451e-05 1.760332e-06
[3225,] 3.633866e-06 1.095944e-05 1.170404e-06
[3226,] 4.139136e-06 1.081455e-05 1.346398e-06
[3227,] 4.140190e-06 1.082063e-05 1.346455e-06
[3228,] 4.057004e-06 1.073279e-05 1.333585e-06
[3229,] 4.086625e-06 1.073940e-05 1.335152e-06
[3230,] 4.050256e-06 1.064241e-05 1.333910e-06
[3231,] 4.040255e-06 1.071049e-05 1.333733e-06
[3232,] 4.076590e-06 1.075069e-05 1.334995e-06
[3233,] 4.039490e-06 1.077997e-05 1.333369e-06
[3234,] 4.614996e-06 1.048441e-05 1.530440e-06
[3235,] 4.066538e-06 1.076119e-05 1.333687e-06
[3236,] 4.052662e-06 1.071396e-05 1.363749e-06
[3237,] 3.532802e-06 1.099876e-05 1.155447e-06
[3238,] 3.471490e-06 1.099728e-05 1.159137e-06
[3239,] 3.478086e-06 1.090736e-05 1.155313e-06
[3240,] 4.748226e-06 1.059923e-05 1.664868e-06
[3241,] 4.739283e-06 1.042638e-05 1.618413e-06
[3242,] 3.713955e-06 1.080529e-05 1.232510e-06
[3243,] 4.647970e-06 1.044610e-05 1.588773e-06
[3244,] 3.262762e-06 1.048669e-05 1.086180e-06
[3245,] 3.735566e-06 1.087488e-05 1.251106e-06
[3246,] 4.318255e-06 1.207549e-05 1.523695e-06
[3247,] 4.590102e-06 1.065086e-05 1.611163e-06
[3248,] 3.740955e-06 1.085391e-05 1.240994e-06
[3249,] 4.394618e-06 1.075574e-05 1.542024e-06
[3250,] 4.387091e-06 1.070318e-05 1.533124e-06
[3251,] 4.549215e-06 1.045003e-05 1.551942e-06
[3252,] 4.603730e-06 1.045100e-05 1.573099e-06
[3253,] 8.326443e-06 1.045685e-05 2.743705e-06
[3254,] 2.935094e-06 1.311435e-05 1.014089e-06
[3255,] 4.511728e-06 1.050675e-05 1.550858e-06
[3256,] 7.666034e-06 1.054106e-05 2.438047e-06
[3257,] 3.727409e-06 2.177083e-05 1.296069e-06
[3258,] 4.309003e-06 1.040688e-05 1.450263e-06
[3259,] 5.119501e-06 1.039386e-05 1.770811e-06
[3260,] 3.723697e-06 1.838709e-05 1.292799e-06
[3261,] 2.619408e-06 1.089360e-05 8.908843e-07
[3262,] 4.468543e-06 1.045183e-05 1.524758e-06
[3263,] 2.528506e-06 1.027632e-05 8.358783e-07
[3264,] 4.489738e-06 1.038893e-05 1.514978e-06
[3265,] 2.560823e-06 1.032132e-05 8.432939e-07
[3266,] 3.550448e-06 3.066776e-05 1.181659e-06
[3267,] 4.045303e-06 1.277071e-05 1.334402e-06
[3268,] 8.261047e-06 1.042042e-05 2.733310e-06
[3269,] 5.834171e-06 1.039315e-05 1.884035e-06
[3270,] 5.875001e-06 1.039566e-05 1.894126e-06
[3271,] 5.981848e-06 1.038335e-05 1.935515e-06
[3272,] 5.846228e-06 1.042355e-05 1.869938e-06
[3273,] 5.837422e-06 1.041690e-05 1.870620e-06
[3274,] 9.678800e-06 1.048156e-05 3.190053e-06
[3275,] 5.701462e-06 1.050587e-05 1.802427e-06
[3276,] 2.829175e-06 1.046700e-05 9.615031e-07
[3277,] 2.541347e-06 1.049121e-05 8.378480e-07
[3278,] 9.082571e-06 1.041828e-05 3.005513e-06
[3279,] 5.909982e-06 1.047396e-05 1.871581e-06
[3280,] 6.510874e-06 1.047691e-05 2.047048e-06
[3281,] 6.137656e-06 1.046123e-05 1.944220e-06
[3282,] 5.966410e-06 1.046478e-05 1.891660e-06
[3283,] 2.997808e-06 1.024784e-05 9.946446e-07
[3284,] 9.753675e-06 1.041542e-05 3.225259e-06
[3285,] 6.318022e-06 1.041638e-05 2.037226e-06
[3286,] 2.520230e-06 1.017510e-05 8.386189e-07
[3287,] 7.396623e-06 1.040446e-05 2.394536e-06
[3288,] 3.384391e-06 1.029285e-05 1.101672e-06
[3289,] 5.783786e-06 1.037479e-05 1.916431e-06
[3290,] 5.727562e-06 1.035614e-05 1.905138e-06
[3291,] 5.827724e-06 1.042346e-05 1.883722e-06
[3292,] 5.756504e-06 1.035753e-05 1.914327e-06
[3293,] 6.143453e-06 1.041942e-05 1.984603e-06
[3294,] 6.152842e-06 1.042605e-05 1.982817e-06
[3295,] 6.334164e-06 1.041937e-05 2.042717e-06
[3296,] 6.143990e-06 1.042037e-05 1.983927e-06
[3297,] 5.967382e-06 1.042037e-05 1.929105e-06
[3298,] 5.966214e-06 1.041703e-05 1.931787e-06
[3299,] 5.805002e-06 1.042243e-05 1.877815e-06
[3300,] 5.432851e-06 1.048855e-05 1.780183e-06
[3301,] 2.574472e-06 1.022262e-05 8.567397e-07
[3302,] 5.848640e-06 1.041306e-05 1.897403e-06
[3303,] 1.215530e-05 1.047617e-05 4.036043e-06
[3304,] 1.481639e-05 1.047164e-05 4.982596e-06
[3305,] 2.576183e-06 1.020256e-05 8.568662e-07
[3306,] 2.531307e-06 1.022861e-05 8.399085e-07
[3307,] 5.647209e-06 1.041501e-05 1.838833e-06
[3308,] 3.173395e-06 1.025609e-05 1.060990e-06
[3309,] 3.958364e-06 1.045618e-05 1.316904e-06
[3310,] 5.039581e-06 1.036902e-05 1.734925e-06
[3311,] 1.752819e-05 1.048944e-05 5.606461e-06
[3312,] 3.023958e-06 1.058636e-05 1.052589e-06
[3313,] 3.601133e-06 1.031852e-05 1.215137e-06
[3314,] 3.390156e-06 1.043134e-05 1.122262e-06
[3315,] 2.937134e-06 1.044641e-05 9.786474e-07
[3316,] 1.337770e-05 1.048654e-05 4.164735e-06
[3317,] 4.666149e-06 1.033684e-05 1.504642e-06
[3318,] 1.004586e-04 1.029030e-05 3.741382e-05
[3319,] 4.551169e-06 1.044863e-05 1.520574e-06
[3320,] 2.785706e-06 1.055309e-05 9.071125e-07
[3321,] 2.981166e-06 1.046440e-05 1.009181e-06
[3322,] 2.089171e-05 1.050688e-05 6.557028e-06
[3323,] 6.603466e-06 1.047472e-05 2.198533e-06
[3324,] 1.943954e-05 1.030752e-05 5.886945e-06
[3325,] 2.020342e-05 1.030814e-05 6.103553e-06
[3326,] 2.023087e-05 1.030706e-05 6.118425e-06
[3327,] 3.458275e-06 1.046144e-05 1.138224e-06
[3328,] 2.022886e-05 1.030964e-05 6.101778e-06
[3329,] 1.981155e-05 1.031708e-05 5.940558e-06
[3330,] 6.258220e-06 1.047472e-05 2.083752e-06
[3331,] 3.075559e-06 1.038154e-05 1.007995e-06
[3332,] 3.082211e-06 1.034122e-05 1.004510e-06
[3333,] 3.025585e-06 1.031400e-05 1.015557e-06
[3334,] 2.085620e-05 1.051398e-05 6.502639e-06
[3335,] 2.515856e-06 1.061159e-05 8.331061e-07
[3336,] 3.199531e-06 1.029249e-05 1.071402e-06
[3337,] 1.583161e-05 1.048310e-05 5.335653e-06
[3338,] 2.351776e-05 1.027220e-05 7.272937e-06
[3339,] 1.041909e-05 2.216153e-05 1.842181e-05
[3340,] 1.044846e-05 2.103552e-05 1.774258e-05
[3341,] 1.484395e-05 2.692559e-05 3.920001e-05
[3342,] 1.879987e-05 1.082381e-05 1.656870e-05
[3343,] 2.953004e-06 1.114974e-05 9.725177e-07
[3344,] 2.879026e-06 1.052440e-05 9.388882e-07
[3345,] 3.640128e-06 1.307707e-05 1.112796e-06
[3346,] 2.691563e-06 1.305836e-05 8.976742e-07
[3347,] 2.824949e-06 2.024464e-05 9.942391e-07
[3348,] 2.680025e-06 1.115603e-05 8.929923e-07
[3349,] 2.704636e-06 1.099298e-05 8.905970e-07
[3350,] 5.363100e-06 1.053752e-05 1.662045e-06
[3351,] 2.734036e-06 1.015566e-05 9.073414e-07
[3352,] 2.692435e-06 1.387619e-05 8.905679e-07
[3353,] 6.012810e-06 1.053806e-05 1.853079e-06
[3354,] 4.870151e-06 1.040294e-05 1.594203e-06
[3355,] 3.450412e-06 1.050638e-05 1.130104e-06
[3356,] 2.736009e-06 1.047754e-05 9.082409e-07
[3357,] 2.726268e-06 1.049123e-05 9.081644e-07
[3358,] 6.197090e-06 1.042936e-05 2.066950e-06
[3359,] 5.668515e-06 1.042626e-05 1.776502e-06
[3360,] 3.388727e-06 1.048948e-05 1.114254e-06
[3361,] 3.341917e-06 1.048772e-05 1.103074e-06
[3362,] 5.566844e-06 1.032044e-05 1.774872e-06
[3363,] 4.780907e-06 1.029763e-05 1.540541e-06
[3364,] 5.014811e-06 1.038202e-05 1.591870e-06
[3365,] 4.921501e-06 1.038124e-05 1.563517e-06
[3366,] 3.743464e-06 1.043622e-05 1.195358e-06
[3367,] 6.895603e-06 1.514651e-05 2.502286e-06
[3368,] 8.220832e-06 1.027679e-05 2.697354e-06
[3369,] 4.576439e-06 1.026681e-05 1.453524e-06
[3370,] 4.665098e-06 1.015727e-05 1.515291e-06
[3371,] 2.661975e-06 1.032419e-05 8.833754e-07
[3372,] 4.181904e-06 1.048895e-05 1.343655e-06
[3373,] 5.367173e-06 1.018977e-05 1.722227e-06
[3374,] 2.676695e-06 1.034932e-05 8.861790e-07
[3375,] 5.780323e-06 1.014645e-05 1.892094e-06
[3376,] 5.077052e-06 1.027908e-05 1.602667e-06
[3377,] 4.570467e-06 1.017461e-05 1.477911e-06
[3378,] 4.677802e-06 1.022830e-05 1.496946e-06
[3379,] 2.672703e-05 1.052866e-05 1.074440e-05
[3380,] 2.811093e-05 1.044244e-05 1.104069e-05
[3381,] 1.823602e-05 1.038655e-05 6.906713e-06
[3382,] 3.765914e-06 2.066694e-05 1.256662e-06
[3383,] 2.410248e-05 1.071148e-05 1.007894e-05
[3384,] 3.456052e-06 1.096646e-05 1.099159e-06
[3385,] 1.884774e-05 1.041788e-05 7.216614e-06
[3386,] 1.727342e-05 1.041995e-05 6.594221e-06
[3387,] 2.598810e-06 1.121545e-05 8.935202e-07
[3388,] 2.489531e-05 1.041569e-05 9.621921e-06
[3389,] 3.868376e-06 1.034935e-05 1.325481e-06
[3390,] 3.741240e-06 1.024037e-05 1.245280e-06
[3391,] 3.605601e-06 1.050634e-05 1.212356e-06
[3392,] 3.458715e-06 1.068259e-05 1.109882e-06
[3393,] 3.387164e-06 1.022950e-05 1.152653e-06
[3394,] 3.349705e-06 1.038249e-05 1.119564e-06
[3395,] 8.314891e-06 1.029459e-05 2.678105e-06
[3396,] 2.560726e-06 1.045762e-05 8.494729e-07
[3397,] 2.561435e-06 1.040400e-05 8.504322e-07
[3398,] 2.552333e-06 1.055880e-05 8.477564e-07
[3399,] 8.068061e-06 1.058515e-05 2.536073e-06
[3400,] 7.870799e-06 1.053704e-05 2.503125e-06
[3401,] 3.397032e-06 1.013705e-05 1.123592e-06
[3402,] 5.618583e-06 1.151963e-05 1.928304e-06
[3403,] 1.488247e-05 1.039505e-05 5.064537e-06
[3404,] 3.139552e-06 1.054248e-05 1.057023e-06
[3405,] 3.654662e-06 1.017446e-05 1.209983e-06
[3406,] 8.094621e-06 1.029491e-05 2.624434e-06
[3407,] 7.450637e-06 1.055141e-05 2.441902e-06
[3408,] 3.781968e-06 2.643932e-05 1.268809e-06
[3409,] 7.803068e-06 1.035493e-05 2.464277e-06
[3410,] 7.626745e-06 1.035794e-05 2.416752e-06
[3411,] 8.082107e-06 1.036791e-05 2.530115e-06
[3412,] 3.327255e-06 1.043098e-05 1.110681e-06
[3413,] 7.090382e-06 1.035690e-05 2.279789e-06
[3414,] 7.826942e-06 1.034757e-05 2.475656e-06
[3415,] 7.191068e-06 1.033511e-05 2.312902e-06
[3416,] 7.765145e-06 1.036667e-05 2.448354e-06
[3417,] 3.761667e-06 1.030773e-05 1.234234e-06
[3418,] 8.067212e-06 1.035129e-05 2.536285e-06
[3419,] 4.382399e-06 1.032579e-05 1.424040e-06
[3420,] 8.235282e-06 1.035670e-05 2.577522e-06
[3421,] 8.182487e-06 1.035910e-05 2.562035e-06
[3422,] 7.650530e-06 1.029975e-05 2.479811e-06
[3423,] 8.170253e-06 1.034101e-05 2.570596e-06
[3424,] 8.194168e-06 1.036357e-05 2.561314e-06
[3425,] 3.341191e-06 1.013070e-05 1.104676e-06
[3426,] 8.618127e-06 1.030676e-05 2.734371e-06
[3427,] 3.486370e-06 1.059149e-05 1.129096e-06
[3428,] 7.978186e-06 1.028823e-05 2.635971e-06
[3429,] 7.549465e-06 1.022543e-05 2.456523e-06
[3430,] 9.519452e-06 1.047241e-05 3.331092e-06
[3431,] 6.012552e-06 1.015647e-05 1.935493e-06
[3432,] 6.739299e-06 1.030618e-05 2.250799e-06
[3433,] 4.183684e-06 1.045762e-05 1.417759e-06
[3434,] 7.460015e-06 1.047892e-05 2.685104e-06
[3435,] 3.249153e-06 1.057324e-05 1.120904e-06
[3436,] 8.612980e-06 1.032906e-05 2.891225e-06
[3437,] 8.666779e-06 1.031834e-05 2.876446e-06
[3438,] 4.915084e-06 1.046629e-05 1.609749e-06
[3439,] 3.280477e-06 2.728141e-05 1.157638e-06
[3440,] 6.809092e-06 1.028326e-05 2.257293e-06
[3441,] 6.841014e-06 1.028444e-05 2.259071e-06
[3442,] 8.724574e-06 1.040593e-05 3.011738e-06
[3443,] 8.356916e-06 1.031825e-05 2.766309e-06
[3444,] 4.137527e-06 1.048670e-05 1.366091e-06
[3445,] 9.300973e-06 1.032995e-05 3.110316e-06
[3446,] 5.544262e-06 1.047392e-05 1.926571e-06
[3447,] 7.255839e-06 1.042006e-05 2.453877e-06
[3448,] 3.636589e-06 1.062150e-05 1.218609e-06
[3449,] 4.293000e-06 1.061400e-05 1.391640e-06
[3450,] 1.023689e-05 1.357749e-05 5.599235e-06
[3451,] 4.381420e-06 1.045948e-05 1.456864e-06
[3452,] 3.838565e-06 1.058479e-05 1.206688e-06
[3453,] 5.643342e-06 1.017536e-05 1.899290e-06
[3454,] 4.625875e-06 1.049182e-05 1.533401e-06
[3455,] 4.799486e-06 1.037226e-05 1.531674e-06
[3456,] 4.825561e-06 1.040552e-05 1.604234e-06
[3457,] 3.998946e-06 1.050151e-05 1.290722e-06
[3458,] 3.819298e-06 1.025130e-05 1.256485e-06
[3459,] 4.029732e-06 1.024373e-05 1.334343e-06
[3460,] 3.559542e-06 1.028158e-05 1.181940e-06
[3461,] 3.015766e-05 1.026520e-05 9.352971e-06
[3462,] 3.785633e-06 1.040508e-05 1.230339e-06
[3463,] 1.980604e-05 1.013040e-05 6.419796e-06
[3464,] 7.776626e-06 1.047415e-05 2.602833e-06
[3465,] 2.952597e-05 1.022970e-05 9.330753e-06
[3466,] 1.623505e-05 1.025626e-05 5.794293e-06
[3467,] 4.225139e-06 1.040801e-05 1.356040e-06
[3468,] 2.698636e-05 1.025199e-05 8.440735e-06
[3469,] 4.813110e-06 1.064710e-05 1.491418e-06
[3470,] 8.094249e-06 6.156625e-05 2.543967e-06
[3471,] 4.634302e-06 1.125583e-05 1.393716e-06
[3472,] 3.968005e-06 1.063547e-05 1.272379e-06
[3473,] 2.535450e-05 1.038198e-05 7.596469e-06
[3474,] 7.820674e-06 1.050370e-05 2.596460e-06
[3475,] 1.682604e-05 1.039142e-05 5.708097e-06
[3476,] 2.309603e-05 1.041673e-05 6.799518e-06
[3477,] 3.522333e-05 1.026327e-05 1.088937e-05
[3478,] 2.083335e-05 1.020820e-05 6.557227e-06
[3479,] 2.126355e-05 1.021462e-05 6.669993e-06
[3480,] 3.339003e-05 1.026431e-05 1.034048e-05
[3481,] 1.095637e-05 1.042826e-05 3.706222e-06
[3482,] 1.140974e-05 1.035401e-05 3.810736e-06
[3483,] 1.679296e-05 1.019731e-05 5.483598e-06
[3484,] 1.542330e-05 1.019792e-05 5.035367e-06
[3485,] 4.249287e-06 1.051649e-05 1.417925e-06
[3486,] 1.731914e-05 1.022717e-05 5.478004e-06
[3487,] 1.633562e-05 1.019685e-05 5.339507e-06
[3488,] 1.692270e-05 1.019656e-05 5.531641e-06
[3489,] 1.576302e-05 1.019937e-05 5.134723e-06
[3490,] 1.493437e-05 1.019785e-05 4.878951e-06
[3491,] 2.039023e-05 1.023138e-05 6.683850e-06
[3492,] 3.372409e-06 1.028355e-05 1.123651e-06
[3493,] 7.249972e-06 1.029596e-05 2.386892e-06
[3494,] 7.194484e-06 1.049232e-05 2.450572e-06
[3495,] 3.352108e-06 1.028289e-05 1.115440e-06
[3496,] 3.116970e-06 1.024787e-05 1.033474e-06
[3497,] 4.793908e-06 1.019186e-05 1.607126e-06
[3498,] 4.503315e-06 1.013829e-05 1.490964e-06
[3499,] 6.568155e-06 1.028902e-05 2.191689e-06
[3500,] 1.003038e-05 1.041058e-05 3.318845e-06
[3501,] 6.973580e-06 1.032846e-05 2.330230e-06
[3502,] 1.506564e-05 1.025880e-05 4.840844e-06
[3503,] 2.532585e-05 1.034548e-05 8.327553e-06
[3504,] 4.627800e-06 1.533968e-05 1.563632e-06
[3505,] 5.569062e-06 1.026971e-05 1.858576e-06
[3506,] 4.376037e-06 1.043774e-05 1.451907e-06
[3507,] 1.008684e-05 1.041423e-05 3.383597e-06
[3508,] 4.216252e-06 1.030848e-05 1.382685e-06
[3509,] 2.338977e-05 1.029878e-05 7.474005e-06
[3510,] 2.565290e-05 1.029228e-05 8.228342e-06
[3511,] 2.454420e-05 1.029143e-05 7.881666e-06
[3512,] 3.378823e-06 2.541681e-05 1.143611e-06
[3513,] 2.466886e-05 1.029185e-05 7.921431e-06
[3514,] 2.399647e-05 1.029168e-05 7.708502e-06
[3515,] 2.548708e-05 1.033817e-05 8.603498e-06
[3516,] 5.582731e-06 1.027549e-05 1.868680e-06
[3517,] 7.966848e-06 1.206959e-05 2.761632e-06
[3518,] 2.411636e-05 1.033588e-05 8.037600e-06
[3519,] 2.117317e-05 1.028733e-05 6.835069e-06
[3520,] 2.163714e-05 1.029589e-05 6.937381e-06
[3521,] 2.042477e-05 1.028656e-05 6.600130e-06
[3522,] 2.188196e-05 1.028776e-05 7.058862e-06
[3523,] 2.148084e-05 1.028706e-05 6.935652e-06
[3524,] 2.130130e-05 1.028187e-05 6.908699e-06
[3525,] 2.011997e-05 1.028250e-05 6.530934e-06
[3526,] 4.831694e-06 1.013174e-05 1.593245e-06
[3527,] 2.048675e-05 1.027745e-05 6.699011e-06
[3528,] 1.315552e-05 1.033492e-05 4.369641e-06
[3529,] 4.404110e-06 1.050493e-05 1.464437e-06
[3530,] 7.143103e-06 1.036884e-05 2.372262e-06
[3531,] 3.814552e-06 1.019577e-05 1.250631e-06
[3532,] 3.669156e-06 1.015217e-05 1.213128e-06
[3533,] 1.579603e-05 1.018618e-05 5.112038e-06
[3534,] 3.920176e-06 1.024759e-05 1.298485e-06
[3535,] 8.137061e-06 1.055319e-05 2.806892e-06
[3536,] 6.801130e-06 1.032696e-05 2.243950e-06
[3537,] 3.639316e-06 1.015847e-05 1.202686e-06
[3538,] 1.124900e-05 1.041017e-05 3.728544e-06
[3539,] 1.872066e-05 1.019564e-05 6.362731e-06
[3540,] 7.316596e-06 1.036844e-05 2.413928e-06
[3541,] 3.574715e-06 1.014680e-05 1.187339e-06
[3542,] 3.919782e-06 1.025652e-05 1.297489e-06
[3543,] 7.002426e-06 1.026928e-05 2.363653e-06
[3544,] 3.633447e-06 1.014719e-05 1.207595e-06
[3545,] 6.531217e-06 1.017220e-05 2.153149e-06
[3546,] 7.003734e-06 1.024619e-05 2.353571e-06
[3547,] 3.891855e-06 1.025095e-05 1.291543e-06
[3548,] 6.891844e-06 1.023879e-05 2.303716e-06
[3549,] 4.137849e-06 1.024474e-05 1.371047e-06
[3550,] 6.979856e-06 1.027114e-05 2.354716e-06
[3551,] 6.932353e-06 1.027775e-05 2.336346e-06
[3552,] 6.909764e-06 1.027109e-05 2.323853e-06
[3553,] 3.867383e-06 1.018556e-05 1.296372e-06
[3554,] 6.835757e-06 1.030570e-05 2.293004e-06
[3555,] 6.884754e-06 1.029821e-05 2.317043e-06
[3556,] 6.838763e-06 1.028504e-05 2.289811e-06
[3557,] 6.850315e-06 1.028444e-05 2.295999e-06
[3558,] 3.793126e-06 1.024361e-05 1.258538e-06
[3559,] 2.295103e-05 1.033785e-05 7.664433e-06
[3560,] 6.875552e-06 1.022254e-05 2.290135e-06
[3561,] 3.905131e-06 1.017730e-05 1.304780e-06
[3562,] 2.074827e-05 1.035679e-05 6.732338e-06
[3563,] 6.812073e-06 1.025497e-05 2.275652e-06
[3564,] 7.487371e-06 1.023487e-05 2.519166e-06
[3565,] 2.607733e-05 1.044634e-05 8.449799e-06
[3566,] 6.083454e-06 1.957355e-05 1.848113e-06
[3567,] 4.428836e-06 1.043233e-05 1.494054e-06
[3568,] 2.713073e-06 1.024897e-05 8.929885e-07
[3569,] 7.897835e-06 1.042282e-05 2.477280e-06
[3570,] 3.795067e-06 1.037410e-05 1.303622e-06
[3571,] 3.199618e-06 1.067880e-05 1.086734e-06
[3572,] 4.095210e-06 1.092999e-05 1.490509e-06
[3573,] 3.985406e-06 1.096947e-05 1.448802e-06
[3574,] 5.654820e-06 1.052004e-05 1.768818e-06
[3575,] 5.025867e-06 1.044498e-05 1.794931e-06
[3576,] 2.533610e-06 1.015961e-05 8.427477e-07
[3577,] 3.940002e-06 1.101063e-05 1.433137e-06
[3578,] 3.954431e-06 1.073660e-05 1.413660e-06
[3579,] 3.710988e-06 1.072436e-05 1.314271e-06
[3580,] 3.663524e-06 1.071077e-05 1.293836e-06
[3581,] 4.431433e-06 1.091365e-05 1.341193e-06
[3582,] 3.552811e-06 1.056423e-05 1.238810e-06
[3583,] 7.473745e-06 1.045641e-05 2.427734e-06
[3584,] 3.260946e-06 1.053807e-05 1.120367e-06
[3585,] 6.363525e-06 1.028382e-05 2.080340e-06
[3586,] 3.382242e-06 1.062810e-05 1.175251e-06
[3587,] 6.673684e-06 3.026722e-05 2.297955e-06
[3588,] 4.403617e-06 1.040199e-05 1.421649e-06
[3589,] 3.305887e-06 1.086144e-05 1.155438e-06
[3590,] 3.299422e-06 1.086558e-05 1.152773e-06
[3591,] 5.235871e-06 1.049611e-05 1.763650e-06
[3592,] 3.234944e-06 1.067824e-05 1.112289e-06
[3593,] 2.634847e-06 1.063762e-05 8.631931e-07
[3594,] 4.943901e-06 1.042861e-05 1.574631e-06
[3595,] 5.562324e-06 1.052599e-05 1.731426e-06
[3596,] 3.198561e-06 1.088175e-05 1.108023e-06
[3597,] 2.648244e-06 1.086543e-05 8.592362e-07
[3598,] 2.680250e-06 1.063100e-05 8.740063e-07
[3599,] 8.346776e-06 1.258142e-05 2.565963e-06
[3600,] 3.242673e-06 1.053560e-05 1.112605e-06
[3601,] 3.221273e-06 1.081845e-05 1.115739e-06
[3602,] 3.288979e-06 1.073564e-05 1.141577e-06
[3603,] 3.283957e-06 1.079455e-05 1.142475e-06
[3604,] 3.303621e-06 1.084317e-05 1.153898e-06
[3605,] 2.541847e-06 1.038929e-05 8.454628e-07
[3606,] 4.919462e-06 1.032104e-05 1.561025e-06
[3607,] 2.572576e-06 1.051559e-05 8.516989e-07
[3608,] 2.733541e-06 1.367978e-05 8.755864e-07
[3609,] 4.728234e-06 1.031321e-05 1.587684e-06
[3610,] 3.227986e-06 1.056969e-05 1.104124e-06
[3611,] 2.824454e-06 1.094190e-05 9.016323e-07
[3612,] 4.646163e-06 1.032182e-05 1.534882e-06
[3613,] 2.820980e-06 1.115476e-05 8.970756e-07
[3614,] 2.727751e-06 1.116353e-05 8.750083e-07
[3615,] 2.767351e-06 1.114446e-05 8.844153e-07
[3616,] 4.285153e-06 1.026999e-05 1.428035e-06
[3617,] 4.920418e-06 1.048306e-05 1.611574e-06
[3618,] 2.761464e-06 1.118923e-05 8.824120e-07
[3619,] 6.694399e-06 1.061593e-05 2.011650e-06
[3620,] 4.930093e-06 1.028135e-05 1.574561e-06
[3621,] 4.105919e-06 1.032295e-05 1.309275e-06
[3622,] 5.663226e-06 1.049200e-05 1.919543e-06
[3623,] 5.260602e-06 1.062024e-05 1.905025e-06
[3624,] 4.489708e-06 1.064360e-05 1.599025e-06
[3625,] 1.073816e-05 2.063753e-05 3.236496e-06
[3626,] 6.763124e-06 2.412667e-05 2.208808e-06
[3627,] 7.189511e-06 4.453637e-05 2.266188e-06
[3628,] 7.452807e-06 4.890626e-05 2.318036e-06
[3629,] 9.374975e-06 1.039088e-05 3.395738e-06
[3630,] 3.216224e-06 1.020759e-05 1.091901e-06
[3631,] 3.408894e-06 1.016713e-05 1.151439e-06
[3632,] 2.487558e-06 1.081499e-05 8.244369e-07
[3633,] 7.150962e-06 1.053048e-05 2.333292e-06
[3634,] 5.443324e-05 1.050735e-05 1.645938e-05
[3635,] 2.966361e-06 2.185145e-05 9.216134e-07
[3636,] 3.007496e-06 2.564308e-05 9.249559e-07
[3637,] 2.874714e-06 2.066664e-05 8.979508e-07
[3638,] 2.879290e-06 1.017114e-05 9.649259e-07
[3639,] 2.690043e-06 1.408834e-05 8.637090e-07
[3640,] 3.110724e-06 1.033820e-05 1.008919e-06
[3641,] 1.299105e-05 1.045719e-05 4.446065e-06
[3642,] 2.740157e-06 1.023007e-05 9.238428e-07
[3643,] 5.145385e-06 1.048573e-05 1.715989e-06
[3644,] 3.315891e-06 1.018347e-05 1.089748e-06
[3645,] 3.375938e-06 1.029781e-05 1.146832e-06
[3646,] 3.568642e-06 1.028800e-05 1.192433e-06
[3647,] 8.462079e-06 1.222437e-05 3.070351e-06
[3648,] 4.784225e-06 1.069183e-05 1.475681e-06
[3649,] 8.081325e-06 1.089481e-05 3.465043e-06
[3650,] 7.357426e-06 1.030323e-05 2.354074e-06
[3651,] 2.648949e-06 1.028543e-05 8.871893e-07
[3652,] 4.056637e-06 1.022856e-05 1.384028e-06
[3653,] 5.222868e-06 1.036079e-05 1.799960e-06
[3654,] 3.356712e-06 1.017881e-05 1.117255e-06
[3655,] 4.052965e-06 1.047174e-05 1.354536e-06
[3656,] 2.533410e-06 1.013641e-05 8.433645e-07
[3657,] 2.817641e-06 1.224363e-05 9.499182e-07
[3658,] 2.531021e-06 1.013658e-05 8.425016e-07
[3659,] 3.252551e-06 1.020567e-05 1.081817e-06
[3660,] 2.595871e-06 1.014094e-05 8.650395e-07
[3661,] 3.322761e-06 1.022940e-05 1.110947e-06
[3662,] 2.683589e-06 1.020136e-05 9.014245e-07
[3663,] 1.136337e-05 1.047866e-05 3.813606e-06
[3664,] 3.221773e-06 1.021975e-05 1.072745e-06
[3665,] 5.350683e-06 1.045141e-05 1.869848e-06
[3666,] 6.232226e-06 1.048895e-05 2.109294e-06
[3667,] 1.537721e-05 1.062414e-05 4.418318e-06
[3668,] 2.836021e-06 1.015983e-05 9.513285e-07
[3669,] 3.920933e-06 1.022672e-05 1.316993e-06
[3670,] 6.100092e-06 1.022910e-05 2.018169e-06
[3671,] 1.631633e-05 1.018430e-05 5.266090e-06
[3672,] 5.234151e-06 1.031076e-05 1.677358e-06
[3673,] 2.902222e-06 1.037433e-05 9.488547e-07
[3674,] 3.688691e-06 1.043286e-05 1.219039e-06
[3675,] 4.207937e-06 1.049827e-05 1.394611e-06
[3676,] 6.319639e-06 1.037559e-05 2.105644e-06
[3677,] 1.443711e-05 1.016009e-05 4.705757e-06
[3678,] 2.832596e-06 1.029666e-05 9.449363e-07
[3679,] 6.649876e-06 1.037521e-05 2.210210e-06
[3680,] 6.232381e-06 1.037538e-05 2.072538e-06
[3681,] 6.370160e-06 1.048519e-05 2.109684e-06
[3682,] 4.723564e-06 1.041104e-05 1.626909e-06
[3683,] 4.800697e-06 1.046084e-05 1.683293e-06
[3684,] 3.035763e-06 1.028103e-05 1.000556e-06
[3685,] 6.135826e-06 1.386285e-05 1.938365e-06
[3686,] 7.702516e-06 1.037105e-05 2.547969e-06
[3687,] 5.035475e-06 1.043887e-05 1.762922e-06
[3688,] 3.209697e-06 1.038170e-05 1.042633e-06
[3689,] 6.355321e-06 1.037522e-05 2.095371e-06
[3690,] 6.552943e-06 1.050630e-05 2.133701e-06
[3691,] 4.831584e-06 1.041704e-05 1.681571e-06
[3692,] 6.328539e-06 1.037392e-05 2.088691e-06
[3693,] 6.960225e-06 1.015195e-05 2.249647e-06
[3694,] 3.036537e-06 1.037845e-05 9.905979e-07
[3695,] 4.727145e-06 1.042228e-05 1.569486e-06
[3696,] 7.628319e-06 1.024884e-05 2.406854e-06
[3697,] 5.826604e-06 1.038479e-05 1.951272e-06
[3698,] 3.398865e-06 1.038848e-05 1.140037e-06
[3699,] 1.509253e-05 1.033396e-05 4.552579e-06
[3700,] 1.371908e-05 1.024686e-05 4.250444e-06
[3701,] 3.526641e-06 1.035643e-05 1.176691e-06
[3702,] 1.371780e-05 1.013317e-05 4.445801e-06
[3703,] 3.215296e-06 1.035949e-05 1.072408e-06
[3704,] 1.230977e-05 1.033150e-05 3.722453e-06
[3705,] 3.111009e-06 1.024248e-05 1.034704e-06
[3706,] 1.228934e-05 1.038908e-05 4.401863e-06
[3707,] 3.457103e-06 1.013044e-05 1.144999e-06
[3708,] 3.434440e-06 1.013178e-05 1.135836e-06
[3709,] 3.196197e-06 1.012847e-05 1.065203e-06
[3710,] 7.223182e-06 1.776921e-05 2.077219e-06
[3711,] 4.085563e-06 1.012807e-05 1.355880e-06
[3712,] 4.482360e-06 1.012950e-05 1.481002e-06
[3713,] 4.057306e-06 1.019506e-05 1.353960e-06
[3714,] 4.554408e-06 1.034520e-05 1.486814e-06
[3715,] 4.906299e-06 1.035158e-05 1.677274e-06
[3716,] 4.401167e-06 1.019239e-05 1.480997e-06
[3717,] 9.504739e-06 1.014439e-05 3.105661e-06
[3718,] 8.550658e-06 1.015926e-05 2.764326e-06
[3719,] 3.353886e-06 1.017444e-05 1.125343e-06
[3720,] 5.374232e-06 1.016168e-05 1.765168e-06
[3721,] 8.778691e-06 1.012722e-05 2.884546e-06
[3722,] 4.375725e-06 1.048782e-05 1.396781e-06
[3723,] 1.102841e-05 1.016296e-05 3.522934e-06
[3724,] 6.546680e-06 1.046725e-05 2.119878e-06
[3725,] 3.867328e-06 1.042180e-05 1.246910e-06
[3726,] 3.970413e-06 1.040877e-05 1.277654e-06
[3727,] 6.480735e-06 1.057991e-05 2.030265e-06
[3728,] 4.075637e-06 1.021405e-05 1.380035e-06
[3729,] 3.094181e-06 1.022425e-05 1.028487e-06
[3730,] 3.835490e-06 1.019540e-05 1.294452e-06
[3731,] 3.845898e-06 1.020655e-05 1.302270e-06
[3732,] 3.664217e-06 1.017442e-05 1.233145e-06
[3733,] 4.007664e-06 1.035422e-05 1.318764e-06
[3734,] 6.419102e-06 1.050841e-05 2.078237e-06
[3735,] 7.001150e-06 1.053757e-05 2.220644e-06
[3736,] 4.295149e-06 1.033851e-05 1.402548e-06
[3737,] 5.427662e-06 1.028303e-05 1.860161e-06
[3738,] 5.600256e-06 1.051841e-05 1.817177e-06
[3739,] 4.050645e-06 1.048521e-05 1.302862e-06
[3740,] 5.537763e-06 1.026454e-05 1.909327e-06
[3741,] 1.118767e-05 1.024622e-05 3.785391e-06
[3742,] 5.090913e-06 1.039821e-05 1.676022e-06
[3743,] 4.788340e-06 1.032791e-05 1.679834e-06
[3744,] 4.572401e-06 1.035705e-05 1.607498e-06
[3745,] 7.189715e-06 1.048660e-05 2.427725e-06
[3746,] 5.452669e-06 1.027375e-05 1.869658e-06
[3747,] 5.899097e-06 1.042880e-05 1.958231e-06
[3748,] 4.202698e-06 1.047139e-05 1.349105e-06
[3749,] 3.876602e-06 1.044518e-05 1.254296e-06
[3750,] 1.175059e-05 1.020990e-05 4.037010e-06
[3751,] 3.672610e-06 1.046469e-05 1.195013e-06
[3752,] 8.414843e-06 1.024592e-05 2.875520e-06
[3753,] 9.192663e-06 1.016526e-05 3.049102e-06
[3754,] 6.736679e-06 1.028477e-05 2.312673e-06
[3755,] 6.209560e-06 1.043151e-05 2.040988e-06
[3756,] 7.512745e-06 1.012832e-05 2.474584e-06
[3757,] 6.461444e-06 1.027817e-05 2.219582e-06
[3758,] 3.481647e-06 1.043984e-05 1.142764e-06
[3759,] 4.087024e-06 1.058648e-05 1.290610e-06
[3760,] 3.778967e-06 1.064714e-05 1.206152e-06
[3761,] 3.714597e-06 1.062697e-05 1.188722e-06
[3762,] 5.363818e-06 1.027600e-05 1.826984e-06
[3763,] 7.406027e-06 1.044949e-05 2.361044e-06
[3764,] 7.397911e-06 1.044790e-05 2.360017e-06
[3765,] 8.857564e-06 1.048838e-05 2.852140e-06
[3766,] 4.820553e-06 1.031047e-05 1.655081e-06
[3767,] 9.712156e-06 1.048961e-05 3.115165e-06
[3768,] 5.262272e-06 1.032395e-05 1.815869e-06
[3769,] 9.424275e-06 1.044752e-05 2.968713e-06
[3770,] 6.582141e-06 1.040135e-05 2.330521e-06
[3771,] 6.555826e-06 1.028914e-05 2.253461e-06
[3772,] 7.423120e-06 1.040345e-05 2.381832e-06
[3773,] 4.576096e-06 1.030265e-05 1.570927e-06
[3774,] 8.225513e-06 1.044188e-05 2.617282e-06
[3775,] 8.046440e-06 1.044178e-05 2.562433e-06
[3776,] 6.594878e-06 1.048567e-05 2.196988e-06
[3777,] 4.746614e-06 1.022484e-05 1.590654e-06
[3778,] 3.585901e-06 1.967431e-05 1.167963e-06
[3779,] 5.932039e-06 1.017675e-05 2.011551e-06
[3780,] 3.947377e-06 1.031014e-05 1.369340e-06
[3781,] 3.645111e-06 1.039139e-05 1.192854e-06
[3782,] 8.013842e-06 1.043777e-05 2.557971e-06
[3783,] 8.253087e-06 1.043740e-05 2.631149e-06
[3784,] 3.618754e-06 1.034813e-05 1.255674e-06
[3785,] 7.997201e-06 1.050992e-05 2.545617e-06
[3786,] 3.732588e-06 1.038679e-05 1.218931e-06
[3787,] 6.174869e-06 1.027887e-05 2.120213e-06
[3788,] 3.659298e-06 1.044081e-05 1.281667e-06
[3789,] 3.688854e-06 1.044081e-05 1.292680e-06
[3790,] 4.911215e-06 1.016144e-05 1.648346e-06
[3791,] 8.533117e-06 1.050265e-05 2.727740e-06
[3792,] 5.884599e-06 1.048891e-05 1.922203e-06
[3793,] 7.926272e-06 1.042459e-05 2.549448e-06
[3794,] 4.414453e-06 1.031512e-05 1.514824e-06
[3795,] 4.873023e-06 1.016193e-05 1.626828e-06
[3796,] 3.187120e-06 1.029467e-05 1.067098e-06
[3797,] 3.081653e-06 1.029629e-05 1.027179e-06
[3798,] 3.764813e-06 1.029307e-05 1.234970e-06
[3799,] 3.999720e-06 1.039746e-05 1.296135e-06
[3800,] 4.474830e-06 1.022090e-05 1.502487e-06
[3801,] 5.549779e-06 1.035332e-05 1.945957e-06
[3802,] 4.629946e-06 1.022522e-05 1.558243e-06
[3803,] 5.316850e-06 1.020228e-05 1.822952e-06
[3804,] 4.750359e-06 1.033415e-05 1.531490e-06
[3805,] 5.437758e-06 1.045723e-05 1.935816e-06
[3806,] 6.175971e-06 1.045512e-05 2.209689e-06
[3807,] 4.036722e-06 1.042446e-05 1.303141e-06
[3808,] 4.026048e-06 1.047522e-05 1.293443e-06
[3809,] 4.056408e-06 1.047522e-05 1.302178e-06
[3810,] 4.678777e-06 1.013427e-05 1.548434e-06
[3811,] 3.014113e-06 1.016316e-05 1.014475e-06
[3812,] 5.820842e-06 1.020334e-05 1.968728e-06
[3813,] 4.567422e-06 1.042780e-05 1.520972e-06
[3814,] 7.421221e-06 1.051205e-05 2.365512e-06
[3815,] 8.739219e-06 1.047988e-05 2.834792e-06
[3816,] 4.778459e-06 1.047015e-05 1.698349e-06
[3817,] 4.930402e-06 1.043807e-05 1.566508e-06
[3818,] 3.085481e-06 1.018186e-05 1.021989e-06
[3819,] 5.057537e-06 1.037399e-05 1.617891e-06
[3820,] 5.384637e-06 1.037866e-05 1.700137e-06
[3821,] 2.985545e-05 1.021007e-05 9.231135e-06
[3822,] 9.772167e-06 1.047531e-05 3.154160e-06
[3823,] 8.097297e-06 1.027673e-05 2.776049e-06
[3824,] 3.268978e-06 1.026932e-05 1.117988e-06
[3825,] 6.002759e-06 1.035277e-05 1.903162e-06
[3826,] 1.435379e-05 1.020858e-05 4.514121e-06
[3827,] 9.579154e-06 1.023933e-05 3.218396e-06
[3828,] 1.262785e-05 1.018077e-05 4.054571e-06
[3829,] 8.860499e-06 1.047097e-05 2.878257e-06
[3830,] 1.166725e-05 1.018039e-05 3.748689e-06
[3831,] 4.278463e-06 1.036340e-05 1.381941e-06
[3832,] 7.040018e-06 1.025643e-05 2.251115e-06
[3833,] 4.948239e-06 1.046974e-05 1.556211e-06
[3834,] 5.280635e-06 1.025653e-05 1.698940e-06
[3835,] 5.484453e-06 1.045328e-05 1.716581e-06
[3836,] 5.047061e-06 1.046842e-05 1.585212e-06
[3837,] 5.172728e-06 1.047550e-05 1.620257e-06
[3838,] 5.092488e-06 1.046454e-05 1.599305e-06
[3839,] 8.647387e-06 1.046973e-05 2.814889e-06
[3840,] 5.308865e-06 1.047815e-05 1.659268e-06
[3841,] 5.124667e-06 1.046748e-05 1.608053e-06
[3842,] 5.154883e-06 1.047452e-05 1.615354e-06
[3843,] 6.664780e-06 1.049293e-05 2.216005e-06
[3844,] 1.301022e-05 1.021072e-05 4.316525e-06
[3845,] 3.108976e-06 1.018702e-05 1.022183e-06
[3846,] 1.153136e-05 1.021447e-05 3.630819e-06
[3847,] 5.771069e-06 1.021008e-05 1.875197e-06
[3848,] 3.371610e-06 1.015846e-05 1.115076e-06
[3849,] 3.836023e-06 1.019735e-05 1.307795e-06
[3850,] 7.171319e-06 1.017669e-05 2.444695e-06
[3851,] 4.916372e-06 1.043429e-05 1.553932e-06
[3852,] 6.653156e-06 1.024405e-05 2.151546e-06
[3853,] 9.786543e-06 1.041332e-05 3.339502e-06
[3854,] 1.229554e-05 1.017363e-05 4.041806e-06
[3855,] 6.046351e-06 1.039268e-05 1.901702e-06
[3856,] 5.977415e-06 1.033759e-05 1.908573e-06
[3857,] 8.710622e-06 1.029064e-05 3.011117e-06
[3858,] 6.559847e-06 1.033517e-05 2.097722e-06
[3859,] 6.445086e-06 1.047141e-05 1.997282e-06
[3860,] 8.584338e-06 1.067975e-05 2.702861e-06
[3861,] 9.449404e-06 1.030152e-05 3.314248e-06
[3862,] 6.095296e-06 1.038447e-05 1.927896e-06
[3863,] 4.174018e-06 1.020414e-05 1.386027e-06
[3864,] 5.875660e-06 1.040370e-05 1.853827e-06
[3865,] 4.160364e-06 1.017302e-05 1.403181e-06
[3866,] 6.917575e-06 1.050464e-05 2.122428e-06
[3867,] 1.768087e-05 1.044842e-05 5.386748e-06
[3868,] 6.779974e-06 1.046782e-05 2.096634e-06
[3869,] 1.003862e-05 1.049119e-05 3.196148e-06
[3870,] 6.038122e-06 1.048968e-05 1.976568e-06
[3871,] 2.874713e-06 1.015299e-05 9.571749e-07
[3872,] 4.743590e-06 1.027699e-05 1.600020e-06
[3873,] 7.339356e-06 1.049899e-05 2.417702e-06
[3874,] 7.235230e-06 1.049277e-05 2.396597e-06
[3875,] 9.416920e-06 1.054273e-05 3.407631e-06
[3876,] 3.040924e-06 1.063024e-05 1.046503e-06
[3877,] 3.586325e-06 1.019358e-05 1.179534e-06
[3878,] 3.206175e-06 1.034871e-05 1.043766e-06
[3879,] 1.428550e-05 1.052249e-05 4.358758e-06
[3880,] 3.295732e-06 1.020612e-05 1.099483e-06
[3881,] 1.465965e-05 1.232031e-05 4.396972e-06
[3882,] 3.606408e-06 1.025789e-05 1.221477e-06
[3883,] 3.149763e-06 1.020933e-05 1.052869e-06
[3884,] 3.752609e-06 1.019137e-05 1.228228e-06
[3885,] 3.494795e-06 1.028594e-05 1.171787e-06
[3886,] 3.786809e-06 1.019672e-05 1.240313e-06
[3887,] 9.669084e-06 1.050239e-05 3.467369e-06
[3888,] 7.209237e-06 1.049687e-05 2.387639e-06
[3889,] 9.437936e-06 1.049565e-05 3.364253e-06
[3890,] 3.727398e-06 1.032525e-05 1.263517e-06
[3891,] 4.247152e-06 1.036593e-05 1.454152e-06
[3892,] 3.704443e-06 1.035647e-05 1.263451e-06
[3893,] 7.318149e-06 1.050002e-05 2.412531e-06
[3894,] 3.080105e-06 1.020357e-05 1.024306e-06
[3895,] 2.937104e-06 1.021085e-05 9.750028e-07
[3896,] 1.024840e-05 1.049537e-05 3.694962e-06
[3897,] 8.579760e-06 1.038535e-05 2.959576e-06
[3898,] 3.861974e-06 1.042151e-05 1.334072e-06
[3899,] 5.027870e-06 1.034744e-05 1.724217e-06
[3900,] 3.478625e-06 1.041244e-05 1.196637e-06
[3901,] 6.773970e-06 1.051066e-05 2.362013e-06
[3902,] 1.730069e-05 1.052626e-05 5.199502e-06
[3903,] 2.828226e-06 1.012344e-05 9.399573e-07
[3904,] 3.348881e-06 1.041281e-05 1.108526e-06
[3905,] 9.836790e-06 1.024007e-05 3.213557e-06
[3906,] 9.665842e-06 1.023982e-05 3.159209e-06
[3907,] 9.818980e-06 1.024963e-05 3.177117e-06
[3908,] 3.425373e-06 1.062582e-05 1.079292e-06
[3909,] 1.500542e-05 1.034845e-05 4.579083e-06
[3910,] 1.625887e-05 1.028449e-05 4.985333e-06
[3911,] 1.028530e-05 1.031003e-05 3.218567e-06
[3912,] 1.791337e-05 1.043186e-05 5.277292e-06
[3913,] 1.761197e-05 1.042317e-05 5.200826e-06
[3914,] 2.161752e-05 1.045044e-05 6.304730e-06
[3915,] 2.367443e-05 1.042618e-05 6.922829e-06
[3916,] 2.350415e-05 1.043950e-05 6.855203e-06
[3917,] 1.106022e-05 1.029737e-05 3.825943e-06
[3918,] 1.214790e-05 1.985411e-05 3.292114e-06
[3919,] 1.281782e-05 2.200921e-05 3.441707e-06
[3920,] 1.370154e-05 2.178139e-05 3.663929e-06
[3921,] 1.428033e-05 1.960726e-05 3.830608e-06
[3922,] 8.094758e-06 1.099025e-05 2.348167e-06
[3923,] 1.445738e-05 2.077915e-05 3.862265e-06
[3924,] 5.434888e-06 1.040751e-05 1.817724e-06
[3925,] 7.218608e-06 1.045170e-05 2.461857e-06
[3926,] 8.684731e-06 1.105498e-05 2.507048e-06
[3927,] 9.328426e-06 1.118787e-05 2.679392e-06
[3928,] 1.495334e-05 1.048197e-05 4.904150e-06
[3929,] 1.499977e-05 1.402192e-05 4.130908e-06
[3930,] 2.629349e-05 3.796839e-05 6.520888e-06
[3931,] 6.039019e-06 1.048719e-05 1.920020e-06
[3932,] 5.848005e-06 1.047596e-05 1.868764e-06
[3933,] 2.187700e-05 1.070734e-05 6.612437e-06
[3934,] 2.735565e-05 3.134418e-05 6.843752e-06
[3935,] 5.774845e-06 1.045005e-05 1.857958e-06
[3936,] 5.339581e-06 1.071216e-05 1.690659e-06
[3937,] 7.380713e-06 1.045236e-05 2.520423e-06
[3938,] 7.639549e-06 1.045081e-05 2.607993e-06
[3939,] 1.826221e-05 1.056039e-05 5.145260e-06
[3940,] 6.161169e-06 1.048652e-05 1.955477e-06
[3941,] 6.556970e-06 1.042974e-05 2.192868e-06
[3942,] 1.489249e-05 1.079421e-05 4.174172e-06
[3943,] 3.221298e-05 2.484694e-05 8.125475e-06
[3944,] 3.053766e-05 2.486836e-05 7.726505e-06
[3945,] 1.429982e-05 1.077959e-05 4.023618e-06
[3946,] 3.252003e-05 2.550270e-05 8.184504e-06
[3947,] 3.122405e-05 2.733708e-05 7.840980e-06
[3948,] 3.144789e-05 2.169645e-05 7.987672e-06
[3949,] 3.585315e-05 2.498396e-05 8.986095e-06
[3950,] 1.342180e-05 1.143496e-05 3.767734e-06
[3951,] 6.072315e-06 1.040858e-05 2.034465e-06
[3952,] 3.235151e-05 2.478480e-05 8.160568e-06
[3953,] 9.101314e-06 1.042083e-05 3.234004e-06
[3954,] 4.095680e-06 1.040798e-05 1.343549e-06
[3955,] 7.437017e-06 1.046198e-05 2.554673e-06
[3956,] 2.925640e-05 2.514967e-05 7.387561e-06
[3957,] 3.370054e-05 2.734898e-05 8.423535e-06
[3958,] 6.645183e-06 1.050730e-05 2.094647e-06
[3959,] 3.459707e-05 3.136216e-05 8.557902e-06
[3960,] 2.169359e-05 1.568873e-05 6.383263e-06
[3961,] 2.374394e-05 1.157051e-05 7.104001e-06
[3962,] 3.654568e-05 2.008907e-05 9.298576e-06
[3963,] 3.593570e-05 2.011584e-05 9.150685e-06
[3964,] 3.451589e-05 1.934246e-05 8.832489e-06
[3965,] 6.914606e-06 1.065329e-05 2.070030e-06
[3966,] 3.770300e-05 1.973950e-05 9.588964e-06
[3967,] 3.747181e-05 1.975277e-05 9.532737e-06
[3968,] 3.927659e-05 1.949958e-05 9.976617e-06
[3969,] 3.359865e-05 1.775753e-05 8.665165e-06
[3970,] 8.029613e-06 3.862556e-05 2.904282e-06
[3971,] 7.539376e-06 3.270550e-05 2.695817e-06
[3972,] 1.840424e-05 1.259781e-05 5.043961e-06
[3973,] 3.653108e-05 1.615610e-05 9.409272e-06
[3974,] 3.568528e-05 2.024639e-05 9.085248e-06
[3975,] 7.578438e-06 1.044475e-05 2.577361e-06
[3976,] 3.503812e-05 1.983934e-05 8.905463e-06
[3977,] 3.573684e-05 1.085272e-05 9.582659e-06
[3978,] 1.392780e-05 1.178669e-05 3.884256e-06
[3979,] 1.737005e-05 1.040004e-05 5.118044e-06
[3980,] 3.979295e-06 1.043398e-05 1.331484e-06
[3981,] 4.954644e-06 1.060556e-05 1.629108e-06
[3982,] 1.560341e-05 1.040729e-05 4.608324e-06
[3983,] 1.684960e-05 1.038495e-05 4.984965e-06
[3984,] 1.662521e-05 1.042116e-05 4.886824e-06
[3985,] 1.696758e-05 1.037504e-05 5.028540e-06
[3986,] 1.785559e-05 1.034401e-05 5.321497e-06
[3987,] 1.522303e-05 1.034164e-05 4.560398e-06
[3988,] 1.769911e-05 1.056778e-05 5.179114e-06
[3989,] 4.028810e-06 1.048328e-05 1.324722e-06
[3990,] 3.767283e-06 1.041917e-05 1.246289e-06
[3991,] 5.091824e-06 1.041540e-05 1.590600e-06
[3992,] 1.475275e-05 1.028889e-05 4.478822e-06
[3993,] 1.554383e-05 1.030807e-05 4.691386e-06
[3994,] 1.374245e-05 1.029324e-05 4.176212e-06
[3995,] 1.505264e-05 1.030813e-05 4.547501e-06
[3996,] 1.504352e-05 1.030819e-05 4.544784e-06
[3997,] 1.483322e-05 1.032341e-05 4.467086e-06
[3998,] 1.519147e-05 1.036622e-05 4.527992e-06
[3999,] 4.080189e-06 1.049541e-05 1.377271e-06
[4000,] 1.428769e-05 1.030652e-05 4.323046e-06
[4001,] 1.501838e-05 1.029615e-05 4.548928e-06
[4002,] 1.362768e-05 1.031733e-05 4.118946e-06
[4003,] 1.426181e-05 1.030790e-05 4.314010e-06
[4004,] 1.375852e-05 1.030801e-05 4.166211e-06
[4005,] 6.750077e-06 3.524596e-05 2.398590e-06
[4006,] 1.329047e-05 1.032223e-05 4.016802e-06
[4007,] 1.394205e-05 1.031449e-05 4.213834e-06
[4008,] 1.348087e-05 1.033547e-05 4.062710e-06
[4009,] 1.421920e-05 1.031880e-05 4.298313e-06
[4010,] 2.930486e-06 1.031428e-05 9.749549e-07
[4011,] 1.551217e-05 1.034509e-05 4.642137e-06
[4012,] 1.377159e-05 1.032097e-05 4.157564e-06
[4013,] 4.194857e-06 1.048289e-05 1.396784e-06
[4014,] 1.378401e-05 1.029275e-05 4.188993e-06
[4015,] 1.467438e-05 1.029379e-05 4.450089e-06
[4016,] 1.663678e-05 1.056869e-05 4.782181e-06
[4017,] 6.095316e-06 6.001709e-05 1.818361e-06
[4018,] 2.919150e-06 1.264239e-05 9.401110e-07
[4019,] 3.599446e-06 1.090678e-05 1.297663e-06
[4020,] 2.104749e-05 1.046816e-05 6.778748e-06
[4021,] 9.336972e-06 1.043003e-05 3.013845e-06
[4022,] 5.086053e-06 1.020868e-05 1.735020e-06
[4023,] 3.477078e-06 1.082679e-05 1.242729e-06
[4024,] 3.451881e-06 1.083484e-05 1.233230e-06
[4025,] 3.839713e-06 1.103483e-05 1.407297e-06
[4026,] 4.043459e-06 1.114571e-05 1.500756e-06
[4027,] 3.814615e-06 1.067929e-05 1.367743e-06
[4028,] 3.729722e-06 1.057810e-05 1.324865e-06
[4029,] 3.936407e-06 1.064487e-05 1.411316e-06
[4030,] 3.610438e-06 1.064551e-05 1.285235e-06
[4031,] 3.538337e-06 1.067161e-05 1.259386e-06
[4032,] 3.751540e-06 1.015566e-05 1.242779e-06
[4033,] 3.615534e-06 1.018532e-05 1.226275e-06
[4034,] 3.718746e-06 1.052591e-05 1.315353e-06
[4035,] 3.760560e-06 1.065738e-05 1.344594e-06
[4036,] 3.765906e-06 1.064405e-05 1.345374e-06
[4037,] 3.793576e-06 1.065286e-05 1.356943e-06
[4038,] 3.617254e-06 1.035683e-05 1.256591e-06
[4039,] 3.769444e-06 1.065859e-05 1.348152e-06
[4040,] 3.619862e-06 1.067011e-05 1.291023e-06
[4041,] 3.781225e-06 1.018588e-05 1.283993e-06
[4042,] 3.528867e-06 1.065224e-05 1.254321e-06
[4043,] 3.286463e-06 1.047229e-05 1.097573e-06
[4044,] 3.770080e-06 1.067068e-05 1.349550e-06
[4045,] 3.755215e-06 1.063406e-05 1.340272e-06
[4046,] 3.703604e-06 1.066718e-05 1.323372e-06
[4047,] 4.441532e-06 1.038995e-05 1.513445e-06
[4048,] 3.711069e-06 1.065958e-05 1.325605e-06
[4049,] 3.578577e-06 1.068818e-05 1.276478e-06
[4050,] 3.650084e-06 1.018796e-05 1.238944e-06
[4051,] 3.608825e-06 1.017650e-05 1.221499e-06
[4052,] 3.682031e-06 1.064714e-05 1.313202e-06
[4053,] 3.664389e-06 1.018710e-05 1.243749e-06
[4054,] 3.668853e-06 1.065171e-05 1.308511e-06
[4055,] 3.726269e-06 1.061916e-05 1.327659e-06
[4056,] 3.164354e-06 1.062285e-05 1.110322e-06
[4057,] 4.101339e-06 1.018392e-05 1.393651e-06
[4058,] 2.821440e-06 1.064233e-05 9.713574e-07
[4059,] 3.881358e-06 1.014653e-05 1.301631e-06
[4060,] 2.695375e-06 1.049764e-05 9.139778e-07
[4061,] 5.748209e-06 1.064103e-05 1.747039e-06
[4062,] 2.676203e-06 1.040939e-05 9.034197e-07
[4063,] 2.666518e-06 1.039101e-05 8.988323e-07
[4064,] 2.632492e-06 1.015018e-05 8.754103e-07
[4065,] 2.648209e-06 1.015015e-05 8.808657e-07
[4066,] 2.877027e-06 1.016756e-05 9.639200e-07
[4067,] 2.628575e-06 1.015376e-05 8.754195e-07
[4068,] 2.644631e-06 1.015042e-05 8.795890e-07
[4069,] 2.626481e-06 1.015026e-05 8.736785e-07
[4070,] 2.636503e-06 1.015259e-05 8.779947e-07
[4071,] 2.639517e-06 1.048787e-05 8.903252e-07
[4072,] 2.683837e-06 1.015251e-05 8.936711e-07
[4073,] 4.027386e-06 1.048384e-05 1.354555e-06
[4074,] 2.631738e-06 1.016130e-05 8.772357e-07
[4075,] 2.590906e-06 1.014676e-05 8.616777e-07
[4076,] 4.370512e-06 1.032894e-05 1.383049e-06
[4077,] 2.870073e-06 1.017180e-05 9.475414e-07
[4078,] 6.490980e-06 1.028452e-05 2.028755e-06
[4079,] 8.452443e-06 4.754680e-05 2.449209e-06
[4080,] 9.084545e-06 1.031711e-05 3.045003e-06
[4081,] 5.640005e-06 1.019988e-05 1.809309e-06
[4082,] 9.421710e-06 1.031482e-05 3.145933e-06
[4083,] 5.558301e-06 1.019912e-05 1.783674e-06
[4084,] 1.044335e-05 1.013873e-05 3.441653e-06
[4085,] 5.674357e-06 1.022674e-05 1.807257e-06
[4086,] 9.408606e-06 1.031566e-05 3.147630e-06
[4087,] 1.006272e-05 1.017222e-05 3.200935e-06
[4088,] 1.012341e-05 1.016436e-05 3.230823e-06
[4089,] 1.066819e-05 1.049749e-05 3.179937e-06
[4090,] 5.636096e-06 1.014241e-05 1.894929e-06
[4091,] 8.866014e-06 6.015627e-05 2.524208e-06
[4092,] 6.627918e-06 1.040286e-05 2.304279e-06
[4093,] 4.100414e-06 1.039374e-05 1.391912e-06
[4094,] 2.997533e-06 1.067537e-05 1.034465e-06
[4095,] 3.685256e-06 1.031188e-05 1.216147e-06
[4096,] 4.051698e-06 1.017226e-05 1.334642e-06
[4097,] 3.064759e-06 1.071211e-05 1.063289e-06
[4098,] 5.084242e-06 1.119190e-05 1.934270e-06
[4099,] 1.622571e-05 1.029357e-05 5.519193e-06
[4100,] 7.030775e-06 1.139226e-05 2.864222e-06
[4101,] 2.609396e-06 1.029188e-05 8.761583e-07
[4102,] 2.946912e-06 1.082239e-05 9.713419e-07
[4103,] 4.908638e-06 1.025785e-05 1.608710e-06
[4104,] 2.945223e-06 1.041517e-05 9.729340e-07
[4105,] 3.398020e-06 1.022932e-05 1.128364e-06
[4106,] 2.911141e-06 1.032857e-05 9.671691e-07
[4107,] 5.069454e-06 1.034289e-05 1.710707e-06
[4108,] 4.789230e-06 1.048764e-05 1.539822e-06
[4109,] 5.142717e-06 1.039408e-05 1.764495e-06
[4110,] 3.834156e-06 1.057508e-05 1.332676e-06
[4111,] 2.713389e-06 1.024825e-05 9.055766e-07
[4112,] 2.868696e-06 1.109598e-05 9.479823e-07
[4113,] 2.655398e-06 1.020725e-05 8.852638e-07
[4114,] 3.775494e-06 1.051432e-05 1.302850e-06
[4115,] 2.856281e-06 1.058090e-05 9.571984e-07
[4116,] 2.611232e-06 1.063999e-05 8.838891e-07
[4117,] 3.652597e-06 1.050797e-05 1.255391e-06
[4118,] 2.803736e-06 1.047635e-05 9.234616e-07
[4119,] 2.862778e-06 1.027895e-05 9.527678e-07
[4120,] 3.922787e-06 1.038759e-05 1.325000e-06
[4121,] 4.054248e-06 1.035651e-05 1.369144e-06
[4122,] 5.259254e-06 1.800842e-05 1.703118e-06
[4123,] 4.016866e-06 1.042129e-05 1.351770e-06
[4124,] 2.858531e-06 1.067799e-05 9.590261e-07
[4125,] 2.846043e-06 1.060885e-05 9.478517e-07
[4126,] 3.125790e-06 1.037326e-05 1.039421e-06
[4127,] 4.606946e-06 1.848459e-05 1.527428e-06
[4128,] 3.741417e-06 1.038797e-05 1.239813e-06
[4129,] 3.557958e-06 1.161974e-05 1.105987e-06
[4130,] 9.689521e-06 1.076532e-05 4.396609e-06
[4131,] 2.936144e-06 1.029603e-05 9.800361e-07
[4132,] 3.546631e-06 1.048119e-05 1.192068e-06
[4133,] 3.627852e-06 1.013935e-05 1.200893e-06
[4134,] 3.520174e-06 1.017438e-05 1.165016e-06
[4135,] 3.285335e-06 1.021398e-05 1.091512e-06
[4136,] 3.340356e-06 1.034707e-05 1.115380e-06
[4137,] 5.570807e-06 1.014829e-05 1.846788e-06
[4138,] 3.183646e-06 1.032789e-05 1.059897e-06
[4139,] 3.771670e-06 1.036581e-05 1.253894e-06
[4140,] 5.774747e-06 1.040379e-05 1.837104e-06
[4141,] 2.643923e-06 1.020898e-05 8.798494e-07
[4142,] 2.646625e-06 1.020323e-05 8.812867e-07
[4143,] 2.650276e-06 1.019663e-05 8.827345e-07
[4144,] 2.649244e-06 1.020276e-05 8.824191e-07
[4145,] 2.650659e-06 1.018880e-05 8.826149e-07
[4146,] 4.504323e-06 1.044830e-05 1.479064e-06
[4147,] 2.668030e-06 1.020732e-05 8.900967e-07
[4148,] 2.653279e-06 1.019253e-05 8.837900e-07
[4149,] 2.655365e-06 1.018426e-05 8.842130e-07
[4150,] 2.650807e-06 1.020169e-05 8.830546e-07
[4151,] 2.653702e-06 1.020700e-05 8.844486e-07
[4152,] 6.173875e-06 1.251757e-05 2.180488e-06
[4153,] 2.648984e-06 1.020740e-05 8.822805e-07
[4154,] 2.674205e-06 1.020826e-05 8.909481e-07
[4155,] 2.649840e-06 1.020956e-05 8.827040e-07
[4156,] 2.648604e-06 1.021182e-05 8.822016e-07
[4157,] 2.647551e-06 1.020895e-05 8.816585e-07
[4158,] 2.647806e-06 1.021421e-05 8.818920e-07
[4159,] 4.449212e-06 1.093790e-05 1.559663e-06
[4160,] 2.646193e-06 1.022019e-05 8.811321e-07
[4161,] 2.672060e-06 1.020412e-05 8.897903e-07
[4162,] 2.629551e-06 1.025402e-05 8.731618e-07
[4163,] 2.646735e-06 1.020415e-05 8.805517e-07
[4164,] 2.647037e-06 1.020369e-05 8.809247e-07
[4165,] 2.647825e-06 1.019984e-05 8.813184e-07
[4166,] 2.646855e-06 1.020559e-05 8.808512e-07
[4167,] 2.646405e-06 1.020387e-05 8.804854e-07
[4168,] 2.656916e-06 1.027539e-05 8.868213e-07
[4169,] 2.871065e-06 1.034688e-05 9.330965e-07
[4170,] 2.790087e-06 1.025347e-05 9.361642e-07
[4171,] 2.648996e-06 1.028367e-05 8.819696e-07
[4172,] 2.654927e-06 1.026975e-05 8.856684e-07
[4173,] 2.649534e-06 1.027395e-05 8.831677e-07
[4174,] 2.647596e-06 1.027827e-05 8.814995e-07
[4175,] 2.649184e-06 1.027377e-05 8.829781e-07
[4176,] 2.648377e-06 1.027365e-05 8.824035e-07
[4177,] 2.649565e-06 1.029074e-05 8.833707e-07
[4178,] 2.650025e-06 1.027341e-05 8.834825e-07
[4179,] 3.315757e-06 1.017047e-05 1.095160e-06
[4180,] 2.650233e-06 1.030175e-05 8.839638e-07
[4181,] 2.649906e-06 1.029639e-05 8.836879e-07
[4182,] 4.065936e-06 1.043120e-05 1.341759e-06
[4183,] 2.648090e-06 1.029541e-05 8.824506e-07
[4184,] 4.380921e-06 1.033933e-05 1.496267e-06
[4185,] 2.650110e-06 1.028518e-05 8.835771e-07
[4186,] 3.790400e-06 1.035023e-05 1.261800e-06
[4187,] 2.700501e-06 1.023372e-05 8.968041e-07
[4188,] 2.673133e-06 1.031911e-05 8.910584e-07
[4189,] 3.086962e-06 1.026968e-05 1.011554e-06
[4190,] 2.859270e-06 1.027828e-05 9.694903e-07
[4191,] 7.702700e-06 1.045253e-05 2.773713e-06
[4192,] 2.903207e-06 1.028065e-05 9.855060e-07
[4193,] 3.047730e-06 1.032738e-05 1.041116e-06
[4194,] 2.870811e-06 1.033925e-05 9.782405e-07
[4195,] 2.944677e-06 1.030703e-05 1.002838e-06
[4196,] 2.885500e-06 1.030866e-05 9.813779e-07
[4197,] 2.839345e-06 1.025648e-05 9.603122e-07
[4198,] 2.836624e-06 1.031806e-05 9.640956e-07
[4199,] 3.825059e-06 1.043229e-05 1.269505e-06
[4200,] 3.058585e-06 1.015693e-05 1.019973e-06
[4201,] 3.009593e-06 1.016132e-05 1.006412e-06
[4202,] 2.588683e-06 1.025136e-05 8.591344e-07
[4203,] 4.326279e-06 1.045180e-05 1.498950e-06
[4204,] 2.558585e-06 1.024495e-05 8.503574e-07
[4205,] 3.921758e-06 1.537628e-05 1.420301e-06
[4206,] 2.586294e-06 1.026234e-05 8.645713e-07
[4207,] 2.617234e-06 1.033861e-05 8.633611e-07
[4208,] 2.531247e-06 1.041396e-05 8.372864e-07
[4209,] 3.365079e-06 1.043610e-05 1.116543e-06
[4210,] 2.703131e-05 1.138045e-05 2.741434e-05
[4211,] 2.599248e-06 1.026655e-05 8.699266e-07
[4212,] 4.591856e-06 1.043083e-05 1.528118e-06
[4213,] 4.865270e-06 1.048398e-05 1.623622e-06
[4214,] 2.551923e-06 1.026835e-05 8.538917e-07
[4215,] 5.287755e-06 1.048197e-05 1.780708e-06
[4216,] 2.504041e-06 1.025743e-05 8.352618e-07
[4217,] 3.425645e-06 1.293445e-05 1.206919e-06
[4218,] 3.052503e-06 1.026476e-05 1.022882e-06
[4219,] 3.162318e-06 1.488817e-05 1.104361e-06
[4220,] 2.514160e-06 1.027889e-05 8.399038e-07
[4221,] 3.559552e-06 1.062355e-05 1.248531e-06
[4222,] 3.663737e-06 1.214470e-05 1.287665e-06
[4223,] 2.572479e-06 1.028935e-05 8.631837e-07
[4224,] 6.111740e-05 2.715275e-05 1.721706e-04
[4225,] 7.903783e-05 1.620693e-05 1.234373e-04
[4226,] 4.227688e-06 1.070374e-05 1.409151e-06
[4227,] 2.750796e-06 2.967985e-05 8.856654e-07
[4228,] 2.860481e-06 1.056968e-05 9.514707e-07
[4229,] 4.462966e-06 2.401118e-05 1.320794e-06
[4230,] 3.502533e-06 2.052870e-05 1.098585e-06
[4231,] 1.307148e-04 7.755415e-05 1.130472e-03
[4232,] 9.813063e-03 2.747825e-05 2.843307e-02
[4233,] 2.857133e-06 1.055960e-05 9.515142e-07
[4234,] 5.046556e-06 1.066091e-05 1.581180e-06
[4235,] 8.883645e-03 1.297141e-04 1.570565e-01
[4236,] 2.993878e-06 2.445188e-05 9.689611e-07
[4237,] 3.086337e-06 2.120345e-05 1.047031e-06
[4238,] 1.066269e-02 1.159900e-04 1.681548e-01
[4239,] 9.277887e-03 3.317467e-05 3.426307e-02
[4240,] 5.663196e-06 1.068203e-05 1.740419e-06
[4241,] 2.876843e-06 1.049455e-05 9.528018e-07
[4242,] 4.466404e-06 1.120654e-05 1.332397e-06
[4243,] 2.859228e-06 1.056852e-05 9.555248e-07
[4244,] 2.852373e-06 1.056789e-05 9.506910e-07
[4245,] 6.578368e-03 1.331014e-04 1.181669e-01
[4246,] 2.986091e-06 1.140053e-05 1.009829e-06
[4247,] 3.800436e-06 1.037428e-05 1.264566e-06
[4248,] 2.883603e-06 1.047245e-05 9.546002e-07
[4249,] 2.864770e-06 2.864990e-05 9.523647e-07
[4250,] 2.969584e-06 1.044057e-05 9.689840e-07
[4251,] 4.051321e-06 1.133798e-05 1.208154e-06
[4252,] 1.205344e-05 1.051064e-05 4.197257e-06
[4253,] 5.737563e-06 1.055895e-05 1.818226e-06
[4254,] 3.406235e-06 2.347250e-04 1.017146e-06
[4255,] 3.496208e-06 4.164187e-05 1.140078e-06
[4256,] 3.841418e-06 1.020159e-05 1.245440e-06
[4257,] 2.738481e-06 1.023075e-05 9.115808e-07
[4258,] 1.069511e-02 8.689802e-05 1.229349e-01
[4259,] 2.853486e-06 1.047772e-05 9.342281e-07
[4260,] 5.879462e-06 1.045352e-05 1.905488e-06
[4261,] 2.837887e-06 1.045181e-05 9.309095e-07
[4262,] 3.368225e-06 1.499632e-05 1.048136e-06
[4263,] 3.284892e-06 1.059692e-05 1.045923e-06
[4264,] 1.235559e-02 6.441102e-05 1.018216e-01
[4265,] 9.254769e-06 1.184864e-05 3.220860e-06
[4266,] 3.644981e-06 1.060089e-05 1.145507e-06
[4267,] 3.529464e-06 1.038961e-05 1.130517e-06
[4268,] 3.703889e-06 1.049902e-05 1.170782e-06
[4269,] 3.652007e-06 1.035868e-05 1.171453e-06
[4270,] 2.931158e-06 1.256810e-05 1.018124e-06
[4271,] 6.986242e-06 1.035584e-05 2.400742e-06
[4272,] 3.357232e-06 2.379338e-05 1.054343e-06
[4273,] 1.021605e-02 6.891188e-05 9.058769e-02
[4274,] 2.650827e-06 1.347245e-05 8.864658e-07
[4275,] 1.226195e-03 4.098997e-05 5.935636e-03
[4276,] 1.261486e-03 3.722000e-05 5.498813e-03
[4277,] 6.241095e-06 1.031699e-05 1.966558e-06
[4278,] 6.104035e-06 1.060970e-05 1.896309e-06
[4279,] 6.443512e-06 1.103005e-05 1.900391e-06
[4280,] 3.785171e-06 1.048764e-05 1.264943e-06
[4281,] 6.407744e-06 1.101625e-05 1.892570e-06
[4282,] 5.312586e-06 1.049921e-05 1.783255e-06
[4283,] 5.212532e-06 1.045934e-05 1.809105e-06
[4284,] 5.313076e-06 1.118727e-05 1.706311e-06
[4285,] 5.216889e-06 1.048324e-05 1.817600e-06
[4286,] 3.789983e-06 1.045941e-05 1.276270e-06
[4287,] 5.814013e-06 1.037445e-05 1.818774e-06
[4288,] 5.519606e-06 1.032932e-05 1.724733e-06
[4289,] 5.176690e-06 1.046846e-05 1.797925e-06
[4290,] 3.733823e-06 1.807168e-05 1.144892e-06
[4291,] 1.147603e-05 1.871059e-05 1.494437e-05
[4292,] 3.465745e-06 1.058161e-05 1.095786e-06
[4293,] 3.093614e-06 1.678969e-05 1.017699e-06
[4294,] 3.467677e-06 1.168390e-05 1.044644e-06
[4295,] 3.209546e-06 1.044402e-05 1.055734e-06
[4296,] 3.743154e-06 1.183875e-05 1.115011e-06
[4297,] 7.669066e-06 1.043343e-05 2.446756e-06
[4298,] 3.263886e-03 2.676940e-05 9.752101e-03
[4299,] 3.234441e-06 1.248303e-05 1.049237e-06
[4300,] 7.416733e-06 1.052219e-05 2.329016e-06
[4301,] 1.553452e-05 1.032315e-05 8.584588e-06
[4302,] 7.210173e-06 1.048966e-05 2.286752e-06
[4303,] 4.358697e-06 1.052896e-05 1.471466e-06
[4304,] 7.092588e-03 2.002960e-05 1.461232e-02
[4305,] 4.391003e-06 1.055444e-05 1.490014e-06
[4306,] 4.452532e-06 1.117067e-05 1.336643e-06
[4307,] 2.850022e-06 1.019105e-05 9.460634e-07
[4308,] 7.021049e-06 1.047261e-05 2.242016e-06
[4309,] 4.083279e-06 1.050293e-05 1.272766e-06
[4310,] 5.858645e-06 1.055585e-05 2.077090e-06
[4311,] 8.590471e-06 1.249364e-05 2.695645e-06
[4312,] 8.917683e-06 1.124644e-05 2.809629e-06
[4313,] 5.658059e-06 1.184127e-05 1.587881e-06
[4314,] 5.721358e-06 1.132424e-05 1.644294e-06
[4315,] 8.684959e-06 1.078124e-05 2.743539e-06
[4316,] 7.635801e-06 1.086305e-05 2.250464e-06
[4317,] 2.931470e-06 6.060430e-05 9.264641e-07
[4318,] 5.408066e-06 1.032883e-05 1.720731e-06
[4319,] 2.980715e-06 1.689297e-05 9.447382e-07
[4320,] 6.633283e-06 1.100344e-05 1.920531e-06
[4321,] 3.577928e-06 1.961836e-05 1.257304e-06
[4322,] 6.235834e-06 1.050983e-05 2.123778e-06
[4323,] 2.994365e-06 6.137916e-05 9.434409e-07
[4324,] 5.576566e-06 2.875543e-05 1.519341e-06
[4325,] 5.506065e-06 1.120881e-05 1.597170e-06
[4326,] 6.528188e-06 1.059110e-05 1.831130e-06
[4327,] 2.966599e-06 5.682610e-05 9.370048e-07
[4328,] 7.304844e-06 1.057750e-05 2.059879e-06
[4329,] 5.580710e-06 3.316390e-05 1.518552e-06
[4330,] 3.712415e-06 1.905075e-05 1.309924e-06
[4331,] 6.778688e-06 1.035130e-05 1.828862e-06
[4332,] 3.057019e-06 4.113197e-05 9.539691e-07
[4333,] 7.477655e-06 1.061489e-05 2.038450e-06
[4334,] 2.954776e-06 1.049639e-05 9.503040e-07
[4335,] 2.973751e-06 2.595293e-05 9.456864e-07
[4336,] 2.974450e-06 2.373785e-05 9.468979e-07
[4337,] 5.507599e-06 2.977428e-05 1.506765e-06
[4338,] 7.369227e-06 1.102819e-05 2.116147e-06
[4339,] 7.160024e-06 1.111774e-05 2.047199e-06
[4340,] 2.532821e-06 8.523053e-05 8.473020e-07
[4341,] 3.985602e-06 1.200833e-05 1.165307e-06
[4342,] 2.561729e-06 1.939760e-05 8.463721e-07
```
