## Supplementary material for "Characterization of shared and ancestry-specific signals driving complex traits using multi-ancestry fine-mapping": s1_data.bim

```
5	chr5:74561730:G:A	0	74561730	A	G
5	chr5:74562639:T:G	0	74562639	G	T
5	chr5:74563290:A:G	0	74563290	G	A
5	chr5:74565453:G:A	0	74565453	A	G
5	chr5:74566979:C:T	0	74566979	T	C
5	chr5:74567254:G:T	0	74567254	T	G
5	chr5:74576083:G:A	0	74576083	A	G
5	chr5:74576607:G:A	0	74576607	A	G
5	chr5:74583517:C:T	0	74583517	T	C
5	chr5:74583683:G:A	0	74583683	A	G
5	chr5:74584748:C:G	0	74584748	G	C
5	chr5:74585442:C:T	0	74585442	T	C
5	chr5:74585793:C:T	0	74585793	T	C
5	chr5:74587254:G:A	0	74587254	A	G
5	chr5:74588062:A:G	0	74588062	G	A
5	chr5:74588326:TAA:T	0	74588326	T	TAA
5	chr5:74590754:A:G	0	74590754	G	A
5	chr5:74590866:G:A	0	74590866	A	G
5	chr5:74591483:C:T	0	74591483	T	C
5	chr5:74592325:G:A	0	74592325	A	G
5	chr5:74592792:C:A	0	74592792	A	C
5	chr5:74593361:C:T	0	74593361	T	C
5	chr5:74593379:G:A	0	74593379	A	G
5	chr5:74593424:C:T	0	74593424	T	C
5	chr5:74596161:G:A	0	74596161	A	G
5	chr5:74597866:A:G	0	74597866	G	A
5	chr5:74598088:G:A	0	74598088	A	G
5	chr5:74600529:C:CA	0	74600529	CA	C
5	chr5:74600944:T:C	0	74600944	C	T
5	chr5:74601155:T:C	0	74601155	C	T
5	chr5:74602743:A:G	0	74602743	G	A
5	chr5:74602853:G:A	0	74602853	A	G
5	chr5:74603188:T:C	0	74603188	C	T
5	chr5:74603606:G:A	0	74603606	A	G
5	chr5:74603681:G:A	0	74603681	A	G
5	chr5:74605311:G:A	0	74605311	A	G
5	chr5:74606580:C:T	0	74606580	T	C
5	chr5:74608909:G:A	0	74608909	A	G
5	chr5:74609731:G:C	0	74609731	C	G
5	chr5:74610547:T:C	0	74610547	C	T
5	chr5:74612008:G:A	0	74612008	A	G
5	chr5:74612058:CAAA:C	0	74612058	C	CAAA
5	chr5:74615014:G:C	0	74615014	C	G
5	chr5:74615362:G:A	0	74615362	A	G
5	chr5:74622791:A:G	0	74622791	G	A
5	chr5:74623623:C:T	0	74623623	T	C
5	chr5:74624152:G:A	0	74624152	A	G
5	chr5:74625114:T:A	0	74625114	A	T
5	chr5:74625979:GTT:G	0	74625979	G	GTT
5	chr5:74631048:CA:C	0	74631048	C	CA
5	chr5:74631455:C:T	0	74631455	T	C
5	chr5:74631711:TG:T	0	74631711	T	TG
5	chr5:74631925:C:T	0	74631925	T	C
5	chr5:74631927:C:T	0	74631927	T	C
5	chr5:74631945:G:C	0	74631945	C	G
5	chr5:74634016:T:C	0	74634016	C	T
5	chr5:74634617:C:T	0	74634617	T	C
5	chr5:74634926:C:T	0	74634926	T	C
5	chr5:74635421:T:C	0	74635421	C	T
5	chr5:74636490:T:C	0	74636490	C	T
5	chr5:74636709:T:G	0	74636709	G	T
5	chr5:74636938:A:C	0	74636938	C	A
5	chr5:74637349:A:C	0	74637349	C	A
5	chr5:74637753:T:C	0	74637753	C	T
5	chr5:74637803:G:C	0	74637803	C	G
5	chr5:74638399:A:G	0	74638399	G	A
5	chr5:74638428:G:T	0	74638428	T	G
5	chr5:74638449:A:G	0	74638449	G	A
5	chr5:74639101:C:T	0	74639101	T	C
5	chr5:74639581:T:C	0	74639581	C	T
5	chr5:74639733:CT:C	0	74639733	C	CT
5	chr5:74642029:A:T	0	74642029	T	A
5	chr5:74643440:T:C	0	74643440	C	T
5	chr5:74644474:A:T	0	74644474	T	A
5	chr5:74644605:A:T	0	74644605	T	A
5	chr5:74645170:A:AT	0	74645170	AT	A
5	chr5:74646677:C:T	0	74646677	T	C
5	chr5:74646903:G:A	0	74646903	A	G
5	chr5:74647432:T:C	0	74647432	C	T
5	chr5:74647528:T:C	0	74647528	C	T
5	chr5:74647606:A:G	0	74647606	G	A
5	chr5:74648016:A:G	0	74648016	G	A
5	chr5:74648392:C:T	0	74648392	T	C
5	chr5:74648471:A:C	0	74648471	C	A
5	chr5:74648553:C:CTAT	0	74648553	CTAT	C
5	chr5:74648619:A:G	0	74648619	G	A
5	chr5:74648989:C:T	0	74648989	T	C
5	chr5:74649172:G:A	0	74649172	A	G
5	chr5:74649608:A:G	0	74649608	G	A
5	chr5:74649913:T:A	0	74649913	A	T
5	chr5:74650273:G:A	0	74650273	A	G
5	chr5:74650661:C:G	0	74650661	G	C
5	chr5:74650782:T:C	0	74650782	C	T
5	chr5:74651367:A:G	0	74651367	G	A
5	chr5:74651438:T:C	0	74651438	C	T
5	chr5:74651766:A:G	0	74651766	G	A
5	chr5:74652242:T:C	0	74652242	C	T
5	chr5:74652272:G:A	0	74652272	A	G
5	chr5:74652426:G:A	0	74652426	A	G
5	chr5:74652432:G:T	0	74652432	T	G
5	chr5:74653184:G:A	0	74653184	A	G
5	chr5:74653624:T:C	0	74653624	C	T
5	chr5:74653735:C:T	0	74653735	T	C
5	chr5:74653999:A:G	0	74653999	G	A
5	chr5:74654035:G:A	0	74654035	A	G
5	chr5:74654051:G:A	0	74654051	A	G
5	chr5:74654218:T:TTTACA	0	74654218	TTTACA	T
5	chr5:74654488:C:T	0	74654488	T	C
5	chr5:74654678:C:T	0	74654678	T	C
5	chr5:74654815:G:A	0	74654815	A	G
5	chr5:74654833:T:C	0	74654833	C	T
5	chr5:74654868:C:T	0	74654868	T	C
5	chr5:74655112:AG:A	0	74655112	A	AG
5	chr5:74655408:A:C	0	74655408	C	A
5	chr5:74655642:C:A	0	74655642	A	C
5	chr5:74655796:A:G	0	74655796	G	A
5	chr5:74655908:A:G	0	74655908	G	A
5	chr5:74656940:A:G	0	74656940	G	A
5	chr5:74656979:G:C	0	74656979	C	G
5	chr5:74658927:T:C	0	74658927	C	T
5	chr5:74659948:G:A	0	74659948	A	G
5	chr5:74660064:C:CT	0	74660064	CT	C
5	chr5:74661030:G:T	0	74661030	T	G
5	chr5:74661115:C:T	0	74661115	T	C
5	chr5:74661316:A:G	0	74661316	G	A
5	chr5:74661799:A:G	0	74661799	G	A
5	chr5:74662141:G:A	0	74662141	A	G
5	chr5:74662381:G:C	0	74662381	C	G
5	chr5:74662420:T:C	0	74662420	C	T
5	chr5:74662508:CT:C	0	74662508	C	CT
5	chr5:74662903:A:C	0	74662903	C	A
5	chr5:74663202:A:G	0	74663202	G	A
5	chr5:74663433:C:T	0	74663433	T	C
5	chr5:74663434:A:G	0	74663434	G	A
5	chr5:74663701:A:G	0	74663701	G	A
5	chr5:74663948:G:A	0	74663948	A	G
5	chr5:74664219:A:G	0	74664219	G	A
5	chr5:74664317:T:C	0	74664317	C	T
5	chr5:74664367:A:G	0	74664367	G	A
5	chr5:74664483:C:T	0	74664483	T	C
5	chr5:74664673:A:G	0	74664673	G	A
5	chr5:74664900:C:T	0	74664900	T	C
5	chr5:74665010:T:C	0	74665010	C	T
5	chr5:74665879:C:T	0	74665879	T	C
5	chr5:74666350:CA:C	0	74666350	C	CA
5	chr5:74666681:C:T	0	74666681	T	C
5	chr5:74667130:A:G	0	74667130	G	A
5	chr5:74667186:A:G	0	74667186	G	A
5	chr5:74667677:A:G	0	74667677	G	A
5	chr5:74668293:T:C	0	74668293	C	T
5	chr5:74668294:G:A	0	74668294	A	G
5	chr5:74668775:T:C	0	74668775	C	T
5	chr5:74668835:A:G	0	74668835	G	A
5	chr5:74669020:A:G	0	74669020	G	A
5	chr5:74669546:C:G	0	74669546	G	C
5	chr5:74669685:A:G	0	74669685	G	A
5	chr5:74670732:C:T	0	74670732	T	C
5	chr5:74670862:C:T	0	74670862	T	C
5	chr5:74672139:C:T	0	74672139	T	C
5	chr5:74672644:C:T	0	74672644	T	C
5	chr5:74673233:A:C	0	74673233	C	A
5	chr5:74673828:A:G	0	74673828	G	A
5	chr5:74674991:A:C	0	74674991	C	A
5	chr5:74675282:A:G	0	74675282	G	A
5	chr5:74675952:A:G	0	74675952	G	A
5	chr5:74676632:G:A	0	74676632	A	G
5	chr5:74676638:T:C	0	74676638	C	T
5	chr5:74676714:T:C	0	74676714	C	T
5	chr5:74676909:C:T	0	74676909	T	C
5	chr5:74677100:T:C	0	74677100	C	T
5	chr5:74677166:T:C	0	74677166	C	T
5	chr5:74677826:C:A	0	74677826	A	C
5	chr5:74678000:C:T	0	74678000	T	C
5	chr5:74678349:A:G	0	74678349	G	A
5	chr5:74678450:A:G	0	74678450	G	A
5	chr5:74678662:C:T	0	74678662	T	C
5	chr5:74678739:A:G	0	74678739	G	A
5	chr5:74678743:A:T	0	74678743	T	A
5	chr5:74679269:G:A	0	74679269	A	G
5	chr5:74679315:G:A	0	74679315	A	G
5	chr5:74679762:C:T	0	74679762	T	C
5	chr5:74680005:C:T	0	74680005	T	C
5	chr5:74681058:C:T	0	74681058	T	C
5	chr5:74681348:G:A	0	74681348	A	G
5	chr5:74681699:G:A	0	74681699	A	G
5	chr5:74681820:T:C	0	74681820	C	T
5	chr5:74682876:G:A	0	74682876	A	G
5	chr5:74683305:T:C	0	74683305	C	T
5	chr5:74683982:A:G	0	74683982	G	A
5	chr5:74684240:C:T	0	74684240	T	C
5	chr5:74684286:C:T	0	74684286	T	C
5	chr5:74684357:A:G	0	74684357	G	A
5	chr5:74684372:T:C	0	74684372	C	T
5	chr5:74684389:C:T	0	74684389	T	C
5	chr5:74684879:T:G	0	74684879	G	T
5	chr5:74685138:GC:G	0	74685138	G	GC
5	chr5:74685837:G:A	0	74685837	A	G
5	chr5:74686133:G:GTCAGTGGT	0	74686133	GTCAGTGGT	G
5	chr5:74686500:C:A	0	74686500	A	C
5	chr5:74686524:C:A	0	74686524	A	C
5	chr5:74686964:G:A	0	74686964	A	G
5	chr5:74687140:T:C	0	74687140	C	T
5	chr5:74688363:G:A	0	74688363	A	G
5	chr5:74688421:A:G	0	74688421	G	A
5	chr5:74688439:G:A	0	74688439	A	G
5	chr5:74688589:C:T	0	74688589	T	C
5	chr5:74688635:A:G	0	74688635	G	A
5	chr5:74688785:C:T	0	74688785	T	C
5	chr5:74689088:A:G	0	74689088	G	A
5	chr5:74689296:C:T	0	74689296	T	C
5	chr5:74689390:A:G	0	74689390	G	A
5	chr5:74689709:T:C	0	74689709	C	T
5	chr5:74690010:CT:C	0	74690010	C	CT
5	chr5:74690085:A:G	0	74690085	G	A
5	chr5:74690364:T:C	0	74690364	C	T
5	chr5:74690375:C:T	0	74690375	T	C
5	chr5:74690381:G:A	0	74690381	A	G
5	chr5:74690471:GA:G	0	74690471	G	GA
5	chr5:74690823:A:G	0	74690823	G	A
5	chr5:74691001:T:C	0	74691001	C	T
5	chr5:74691223:C:T	0	74691223	T	C
5	chr5:74691310:C:T	0	74691310	T	C
5	chr5:74691721:A:G	0	74691721	G	A
5	chr5:74691950:A:G	0	74691950	G	A
5	chr5:74692721:G:A	0	74692721	A	G
5	chr5:74693302:A:G	0	74693302	G	A
5	chr5:74694187:A:G	0	74694187	G	A
5	chr5:74694959:A:G	0	74694959	G	A
5	chr5:74696784:G:A	0	74696784	A	G
5	chr5:74697056:A:G	0	74697056	G	A
5	chr5:74697595:G:A	0	74697595	A	G
5	chr5:74698108:G:A	0	74698108	A	G
5	chr5:74698485:G:A	0	74698485	A	G
5	chr5:74698641:C:T	0	74698641	T	C
5	chr5:74698868:T:G	0	74698868	G	T
5	chr5:74699794:A:G	0	74699794	G	A
5	chr5:74700582:G:C	0	74700582	C	G
5	chr5:74701699:A:T	0	74701699	T	A
5	chr5:74702239:T:C	0	74702239	C	T
5	chr5:74702325:G:A	0	74702325	A	G
5	chr5:74703149:C:T	0	74703149	T	C
5	chr5:74703380:T:C	0	74703380	C	T
5	chr5:74703614:C:T	0	74703614	T	C
5	chr5:74703616:A:T	0	74703616	T	A
5	chr5:74703957:A:G	0	74703957	G	A
5	chr5:74704006:G:C	0	74704006	C	G
5	chr5:74704259:C:T	0	74704259	T	C
5	chr5:74704574:G:A	0	74704574	A	G
5	chr5:74705792:T:C	0	74705792	C	T
5	chr5:74706152:G:A	0	74706152	A	G
5	chr5:74706506:G:A	0	74706506	A	G
5	chr5:74706569:G:A	0	74706569	A	G
5	chr5:74706613:G:A	0	74706613	A	G
5	chr5:74706689:G:C	0	74706689	C	G
5	chr5:74706832:G:A	0	74706832	A	G
5	chr5:74707454:T:C	0	74707454	C	T
5	chr5:74708526:G:A	0	74708526	A	G
5	chr5:74708532:G:T	0	74708532	T	G
5	chr5:74709153:C:T	0	74709153	T	C
5	chr5:74709654:C:T	0	74709654	T	C
5	chr5:74710122:C:G	0	74710122	G	C
5	chr5:74710136:C:T	0	74710136	T	C
5	chr5:74710298:A:G	0	74710298	G	A
5	chr5:74710319:C:A	0	74710319	A	C
5	chr5:74710341:G:T	0	74710341	T	G
5	chr5:74710420:G:A	0	74710420	A	G
5	chr5:74710636:C:T	0	74710636	T	C
5	chr5:74710788:T:C	0	74710788	C	T
5	chr5:74711750:T:G	0	74711750	G	T
5	chr5:74712601:T:C	0	74712601	C	T
5	chr5:74712698:C:T	0	74712698	T	C
5	chr5:74713502:A:G	0	74713502	G	A
5	chr5:74714277:C:G	0	74714277	G	C
5	chr5:74715459:CT:C	0	74715459	C	CT
5	chr5:74717428:C:G	0	74717428	G	C
5	chr5:74717786:A:G	0	74717786	G	A
5	chr5:74719200:T:C	0	74719200	C	T
5	chr5:74719409:A:T	0	74719409	T	A
5	chr5:74719525:A:C	0	74719525	C	A
5	chr5:74721674:C:T	0	74721674	T	C
5	chr5:74724204:C:T	0	74724204	T	C
5	chr5:74724410:G:A	0	74724410	A	G
5	chr5:74726021:TACTCAA:T	0	74726021	T	TACTCAA
5	chr5:74727216:C:T	0	74727216	T	C
5	chr5:74729044:A:G	0	74729044	G	A
5	chr5:74729048:G:A	0	74729048	A	G
5	chr5:74729325:A:G	0	74729325	G	A
5	chr5:74729441:A:G	0	74729441	G	A
5	chr5:74731059:T:C	0	74731059	C	T
5	chr5:74733761:A:T	0	74733761	T	A
5	chr5:74734256:T:C	0	74734256	C	T
5	chr5:74734513:G:A	0	74734513	A	G
5	chr5:74735700:G:A	0	74735700	A	G
5	chr5:74736291:G:A	0	74736291	A	G
5	chr5:74737072:T:C	0	74737072	C	T
5	chr5:74737484:T:C	0	74737484	C	T
5	chr5:74737876:G:A	0	74737876	A	G
5	chr5:74738119:C:T	0	74738119	T	C
5	chr5:74738420:G:A	0	74738420	A	G
5	chr5:74739160:A:C	0	74739160	C	A
5	chr5:74740969:A:T	0	74740969	T	A
5	chr5:74741561:T:A	0	74741561	A	T
5	chr5:74744183:TC:T	0	74744183	T	TC
5	chr5:74744186:ATACAGCATGT:A	0	74744186	A	ATACAGCATGT
5	chr5:74745057:G:A	0	74745057	A	G
5	chr5:74745299:T:C	0	74745299	C	T
5	chr5:74745504:C:G	0	74745504	G	C
5	chr5:74748109:C:T	0	74748109	T	C
5	chr5:74748780:G:A	0	74748780	A	G
5	chr5:74748784:G:A	0	74748784	A	G
5	chr5:74750639:C:T	0	74750639	T	C
5	chr5:74750831:A:G	0	74750831	G	A
5	chr5:74751611:G:A	0	74751611	A	G
5	chr5:74751867:C:T	0	74751867	T	C
5	chr5:74752138:T:G	0	74752138	G	T
5	chr5:74752662:C:A	0	74752662	A	C
5	chr5:74753371:G:A	0	74753371	A	G
5	chr5:74754384:G:T	0	74754384	T	G
5	chr5:74754446:G:A	0	74754446	A	G
5	chr5:74754927:C:T	0	74754927	T	C
5	chr5:74755407:T:A	0	74755407	A	T
5	chr5:74756031:C:T	0	74756031	T	C
5	chr5:74756670:T:TAC	0	74756670	TAC	T
5	chr5:74757774:G:A	0	74757774	A	G
5	chr5:74757939:A:G	0	74757939	G	A
5	chr5:74758770:A:G	0	74758770	G	A
5	chr5:74760688:T:C	0	74760688	C	T
5	chr5:74762258:C:T	0	74762258	T	C
5	chr5:74762435:T:C	0	74762435	C	T
5	chr5:74762573:G:T	0	74762573	T	G
5	chr5:74762788:A:G	0	74762788	G	A
5	chr5:74763022:TTAAAG:T	0	74763022	T	TTAAAG
5	chr5:74763266:T:C	0	74763266	C	T
5	chr5:74763883:T:C	0	74763883	C	T
5	chr5:74764026:G:A	0	74764026	A	G
5	chr5:74765256:T:G	0	74765256	G	T
5	chr5:74765456:G:A	0	74765456	A	G
5	chr5:74767244:G:A	0	74767244	A	G
5	chr5:74767425:T:C	0	74767425	C	T
5	chr5:74768489:T:C	0	74768489	C	T
5	chr5:74769996:A:G	0	74769996	G	A
5	chr5:74770128:C:G	0	74770128	G	C
5	chr5:74771902:G:A	0	74771902	A	G
5	chr5:74772949:C:T	0	74772949	T	C
5	chr5:74774038:A:G	0	74774038	G	A
5	chr5:74774228:T:A	0	74774228	A	T
5	chr5:74774309:T:G	0	74774309	G	T
5	chr5:74774432:C:T	0	74774432	T	C
5	chr5:74774667:A:G	0	74774667	G	A
5	chr5:74777717:G:A	0	74777717	A	G
5	chr5:74779533:G:A	0	74779533	A	G
5	chr5:74780385:T:C	0	74780385	C	T
5	chr5:74781649:C:T	0	74781649	T	C
5	chr5:74783469:G:T	0	74783469	T	G
5	chr5:74785737:G:T	0	74785737	T	G
5	chr5:74786686:C:G	0	74786686	G	C
5	chr5:74786695:G:A	0	74786695	A	G
5	chr5:74787286:A:G	0	74787286	G	A
5	chr5:74787892:G:A	0	74787892	A	G
5	chr5:74788232:G:A	0	74788232	A	G
5	chr5:74789085:A:G	0	74789085	G	A
5	chr5:74789164:C:T	0	74789164	T	C
5	chr5:74790545:C:A	0	74790545	A	C
5	chr5:74790763:G:A	0	74790763	A	G
5	chr5:74791057:C:T	0	74791057	T	C
5	chr5:74791077:G:A	0	74791077	A	G
5	chr5:74791540:G:A	0	74791540	A	G
5	chr5:74793620:A:G	0	74793620	G	A
5	chr5:74794511:G:T	0	74794511	T	G
5	chr5:74794768:A:G	0	74794768	G	A
5	chr5:74795649:C:A	0	74795649	A	C
5	chr5:74795784:C:T	0	74795784	T	C
5	chr5:74795792:T:C	0	74795792	C	T
5	chr5:74796420:TTC:T	0	74796420	T	TTC
5	chr5:74797434:C:T	0	74797434	T	C
5	chr5:74797522:C:T	0	74797522	T	C
5	chr5:74797945:A:T	0	74797945	T	A
5	chr5:74797960:A:T	0	74797960	T	A
5	chr5:74799626:C:T	0	74799626	T	C
5	chr5:74799707:T:C	0	74799707	C	T
5	chr5:74799717:T:C	0	74799717	C	T
5	chr5:74799754:T:A	0	74799754	A	T
5	chr5:74799814:C:T	0	74799814	T	C
5	chr5:74800458:T:C	0	74800458	C	T
5	chr5:74800608:T:G	0	74800608	G	T
5	chr5:74801556:A:C	0	74801556	C	A
5	chr5:74801727:T:C	0	74801727	C	T
5	chr5:74802014:AGTG:A	0	74802014	A	AGTG
5	chr5:74803809:C:T	0	74803809	T	C
5	chr5:74805619:C:T	0	74805619	T	C
5	chr5:74806493:C:CA	0	74806493	CA	C
5	chr5:74807453:A:G	0	74807453	G	A
5	chr5:74808421:AT:A	0	74808421	A	AT
5	chr5:74808426:C:G	0	74808426	G	C
5	chr5:74809512:C:T	0	74809512	T	C
5	chr5:74812021:T:C	0	74812021	C	T
5	chr5:74813507:G:A	0	74813507	A	G
5	chr5:74814015:G:A	0	74814015	A	G
5	chr5:74814584:T:C	0	74814584	C	T
5	chr5:74815228:T:G	0	74815228	G	T
5	chr5:74815576:C:T	0	74815576	T	C
5	chr5:74816147:T:C	0	74816147	C	T
5	chr5:74816465:C:T	0	74816465	T	C
5	chr5:74817395:C:T	0	74817395	T	C
5	chr5:74818809:A:C	0	74818809	C	A
5	chr5:74819513:G:A	0	74819513	A	G
5	chr5:74821195:T:C	0	74821195	C	T
5	chr5:74823477:G:A	0	74823477	A	G
5	chr5:74823661:G:A	0	74823661	A	G
5	chr5:74823901:C:G	0	74823901	G	C
5	chr5:74824141:C:T	0	74824141	T	C
5	chr5:74825577:C:T	0	74825577	T	C
5	chr5:74825821:G:A	0	74825821	A	G
5	chr5:74826503:G:A	0	74826503	A	G
5	chr5:74826658:T:C	0	74826658	C	T
5	chr5:74827302:G:A	0	74827302	A	G
5	chr5:74828501:C:T	0	74828501	T	C
5	chr5:74828715:C:T	0	74828715	T	C
5	chr5:74829437:A:T	0	74829437	T	A
5	chr5:74829475:A:T	0	74829475	T	A
5	chr5:74829680:T:C	0	74829680	C	T
5	chr5:74829825:T:C	0	74829825	C	T
5	chr5:74831157:C:T	0	74831157	T	C
5	chr5:74833139:A:G	0	74833139	G	A
5	chr5:74833285:AAAC:A	0	74833285	A	AAAC
5	chr5:74834839:T:A	0	74834839	A	T
5	chr5:74835405:C:T	0	74835405	T	C
5	chr5:74836892:G:A	0	74836892	A	G
5	chr5:74837461:G:T	0	74837461	T	G
5	chr5:74838418:A:G	0	74838418	G	A
5	chr5:74838802:G:A	0	74838802	A	G
5	chr5:74838829:C:T	0	74838829	T	C
5	chr5:74838917:T:C	0	74838917	C	T
5	chr5:74840374:T:C	0	74840374	C	T
5	chr5:74843776:A:G	0	74843776	G	A
5	chr5:74844384:C:T	0	74844384	T	C
5	chr5:74844570:G:A	0	74844570	A	G
5	chr5:74844631:A:G	0	74844631	G	A
5	chr5:74844710:G:A	0	74844710	A	G
5	chr5:74845198:T:G	0	74845198	G	T
5	chr5:74845738:T:C	0	74845738	C	T
5	chr5:74846811:T:C	0	74846811	C	T
5	chr5:74847040:C:T	0	74847040	T	C
5	chr5:74847133:T:C	0	74847133	C	T
5	chr5:74847571:G:A	0	74847571	A	G
5	chr5:74847963:T:C	0	74847963	C	T
5	chr5:74848378:A:G	0	74848378	G	A
5	chr5:74848744:T:G	0	74848744	G	T
5	chr5:74849753:A:G	0	74849753	G	A
5	chr5:74851048:TAAG:T	0	74851048	T	TAAG
5	chr5:74851237:T:TCCTC	0	74851237	TCCTC	T
5	chr5:74852403:G:A	0	74852403	A	G
5	chr5:74852426:T:C	0	74852426	C	T
5	chr5:74853547:G:C	0	74853547	C	G
5	chr5:74853653:T:C	0	74853653	C	T
5	chr5:74853905:A:G	0	74853905	G	A
5	chr5:74854357:T:C	0	74854357	C	T
5	chr5:74855215:C:G	0	74855215	G	C
5	chr5:74855511:G:C	0	74855511	C	G
5	chr5:74856412:T:C	0	74856412	C	T
5	chr5:74857187:T:C	0	74857187	C	T
5	chr5:74858574:G:A	0	74858574	A	G
5	chr5:74858920:A:C	0	74858920	C	A
5	chr5:74859345:C:T	0	74859345	T	C
5	chr5:74859821:C:T	0	74859821	T	C
5	chr5:74859993:G:A	0	74859993	A	G
5	chr5:74860980:T:C	0	74860980	C	T
5	chr5:74862515:C:G	0	74862515	G	C
5	chr5:74863043:A:G	0	74863043	G	A
5	chr5:74863312:C:T	0	74863312	T	C
5	chr5:74863332:T:C	0	74863332	C	T
5	chr5:74864126:T:C	0	74864126	C	T
5	chr5:74864630:A:G	0	74864630	G	A
5	chr5:74864829:G:A	0	74864829	A	G
5	chr5:74867334:T:C	0	74867334	C	T
5	chr5:74868701:G:C	0	74868701	C	G
5	chr5:74870027:A:G	0	74870027	G	A
5	chr5:74872122:G:A	0	74872122	A	G
5	chr5:74872623:A:G	0	74872623	G	A
5	chr5:74872654:T:C	0	74872654	C	T
5	chr5:74873220:C:T	0	74873220	T	C
5	chr5:74875211:A:T	0	74875211	T	A
5	chr5:74875573:C:T	0	74875573	T	C
5	chr5:74876173:T:C	0	74876173	C	T
5	chr5:74877468:T:C	0	74877468	C	T
5	chr5:74880797:A:G	0	74880797	G	A
5	chr5:74881018:T:C	0	74881018	C	T
5	chr5:74882686:C:T	0	74882686	T	C
5	chr5:74882781:G:A	0	74882781	A	G
5	chr5:74882788:C:T	0	74882788	T	C
5	chr5:74883214:G:A	0	74883214	A	G
5	chr5:74883505:T:C	0	74883505	C	T
5	chr5:74883712:T:C	0	74883712	C	T
5	chr5:74884150:A:G	0	74884150	G	A
5	chr5:74884915:G:A	0	74884915	A	G
5	chr5:74885144:C:T	0	74885144	T	C
5	chr5:74885326:A:C	0	74885326	C	A
5	chr5:74886110:T:C	0	74886110	C	T
5	chr5:74886367:C:T	0	74886367	T	C
5	chr5:74886768:T:C	0	74886768	C	T
5	chr5:74886814:A:G	0	74886814	G	A
5	chr5:74888186:A:C	0	74888186	C	A
5	chr5:74889154:C:T	0	74889154	T	C
5	chr5:74890248:C:T	0	74890248	T	C
5	chr5:74890392:C:T	0	74890392	T	C
5	chr5:74890586:T:C	0	74890586	C	T
5	chr5:74890622:T:C	0	74890622	C	T
5	chr5:74890720:TC:T	0	74890720	T	TC
5	chr5:74890739:G:A	0	74890739	A	G
5	chr5:74891214:A:T	0	74891214	T	A
5	chr5:74891450:TC:T	0	74891450	T	TC
5	chr5:74893574:A:G	0	74893574	G	A
5	chr5:74894133:C:T	0	74894133	T	C
5	chr5:74897341:C:G	0	74897341	G	C
5	chr5:74898835:C:T	0	74898835	T	C
5	chr5:74899106:C:A	0	74899106	A	C
5	chr5:74899153:A:T	0	74899153	T	A
5	chr5:74899343:C:CA	0	74899343	CA	C
5	chr5:74899441:G:A	0	74899441	A	G
5	chr5:74900062:G:A	0	74900062	A	G
5	chr5:74901134:T:C	0	74901134	C	T
5	chr5:74902128:T:C	0	74902128	C	T
5	chr5:74902786:A:G	0	74902786	G	A
5	chr5:74905410:T:C	0	74905410	C	T
5	chr5:74906440:T:A	0	74906440	A	T
5	chr5:74907275:G:A	0	74907275	A	G
5	chr5:74907729:A:G	0	74907729	G	A
5	chr5:74911502:C:T	0	74911502	T	C
5	chr5:74911934:C:T	0	74911934	T	C
5	chr5:74915161:A:G	0	74915161	G	A
5	chr5:74916232:T:C	0	74916232	C	T
5	chr5:74916527:G:A	0	74916527	A	G
5	chr5:74916930:A:G	0	74916930	G	A
5	chr5:74917103:C:T	0	74917103	T	C
5	chr5:74917478:C:T	0	74917478	T	C
5	chr5:74918980:A:C	0	74918980	C	A
5	chr5:74919479:G:A	0	74919479	A	G
5	chr5:74920113:T:C	0	74920113	C	T
5	chr5:74923310:C:A	0	74923310	A	C
5	chr5:74923531:G:A	0	74923531	A	G
5	chr5:74923714:G:A	0	74923714	A	G
5	chr5:74923969:G:C	0	74923969	C	G
5	chr5:74925013:T:C	0	74925013	C	T
5	chr5:74925746:C:T	0	74925746	T	C
5	chr5:74926276:C:T	0	74926276	T	C
5	chr5:74930387:G:A	0	74930387	A	G
5	chr5:74930988:A:C	0	74930988	C	A
5	chr5:74931130:T:C	0	74931130	C	T
5	chr5:74931499:GC:G	0	74931499	G	GC
5	chr5:74931610:C:G	0	74931610	G	C
5	chr5:74931678:C:T	0	74931678	T	C
5	chr5:74931919:A:G	0	74931919	G	A
5	chr5:74933873:C:T	0	74933873	T	C
5	chr5:74934759:C:A	0	74934759	A	C
5	chr5:74935592:G:A	0	74935592	A	G
5	chr5:74937573:G:A	0	74937573	A	G
5	chr5:74939849:A:G	0	74939849	G	A
5	chr5:74940624:T:C	0	74940624	C	T
5	chr5:74942245:G:A	0	74942245	A	G
5	chr5:74943322:C:T	0	74943322	T	C
5	chr5:74943551:G:A	0	74943551	A	G
5	chr5:74943652:T:C	0	74943652	C	T
5	chr5:74943959:A:G	0	74943959	G	A
5	chr5:74944121:A:G	0	74944121	G	A
5	chr5:74944719:G:A	0	74944719	A	G
5	chr5:74944735:A:G	0	74944735	G	A
5	chr5:74946177:T:C	0	74946177	C	T
5	chr5:74947027:A:G	0	74947027	G	A
5	chr5:74947059:T:G	0	74947059	G	T
5	chr5:74947295:A:C	0	74947295	C	A
5	chr5:74948436:T:C	0	74948436	C	T
5	chr5:74949484:C:T	0	74949484	T	C
5	chr5:74949687:A:T	0	74949687	T	A
5	chr5:74952357:T:C	0	74952357	C	T
5	chr5:74953788:G:A	0	74953788	A	G
5	chr5:74953838:T:C	0	74953838	C	T
5	chr5:74954082:T:G	0	74954082	G	T
5	chr5:74955566:A:T	0	74955566	T	A
5	chr5:74956551:C:T	0	74956551	T	C
5	chr5:74957476:T:C	0	74957476	C	T
5	chr5:74958039:G:T	0	74958039	T	G
5	chr5:74958266:G:A	0	74958266	A	G
5	chr5:74958504:A:C	0	74958504	C	A
5	chr5:74958677:A:C	0	74958677	C	A
5	chr5:74959926:C:T	0	74959926	T	C
5	chr5:74960089:G:A	0	74960089	A	G
5	chr5:74960556:T:A	0	74960556	A	T
5	chr5:74960702:C:T	0	74960702	T	C
5	chr5:74960768:T:C	0	74960768	C	T
5	chr5:74961561:C:A	0	74961561	A	C
5	chr5:74962160:A:G	0	74962160	G	A
5	chr5:74962360:AGGAGAT:A	0	74962360	A	AGGAGAT
5	chr5:74962633:G:A	0	74962633	A	G
5	chr5:74962739:T:C	0	74962739	C	T
5	chr5:74963058:A:G	0	74963058	G	A
5	chr5:74963874:G:A	0	74963874	A	G
5	chr5:74964200:A:G	0	74964200	G	A
5	chr5:74965594:CT:C	0	74965594	C	CT
5	chr5:74966306:C:T	0	74966306	T	C
5	chr5:74966337:A:G	0	74966337	G	A
5	chr5:74966825:G:A	0	74966825	A	G
5	chr5:74966840:ACTAC:A	0	74966840	A	ACTAC
5	chr5:74967155:T:C	0	74967155	C	T
5	chr5:74967630:T:C	0	74967630	C	T
5	chr5:74968350:C:T	0	74968350	T	C
5	chr5:74968456:C:T	0	74968456	T	C
5	chr5:74968519:T:A	0	74968519	A	T
5	chr5:74968735:T:C	0	74968735	C	T
5	chr5:74969135:G:A	0	74969135	A	G
5	chr5:74969695:C:T	0	74969695	T	C
5	chr5:74970468:A:T	0	74970468	T	A
5	chr5:74970518:A:G	0	74970518	G	A
5	chr5:74970906:T:C	0	74970906	C	T
5	chr5:74971309:G:A	0	74971309	A	G
5	chr5:74972349:T:TG	0	74972349	TG	T
5	chr5:74972502:G:A	0	74972502	A	G
5	chr5:74973737:A:T	0	74973737	T	A
5	chr5:74973899:C:A	0	74973899	A	C
5	chr5:74975200:C:T	0	74975200	T	C
5	chr5:74975466:A:G	0	74975466	G	A
5	chr5:74976778:G:T	0	74976778	T	G
5	chr5:74977433:A:T	0	74977433	T	A
5	chr5:74977516:A:G	0	74977516	G	A
5	chr5:74977870:C:T	0	74977870	T	C
5	chr5:74978850:G:A	0	74978850	A	G
5	chr5:74978893:A:T	0	74978893	T	A
5	chr5:74979453:A:G	0	74979453	G	A
5	chr5:74979770:G:A	0	74979770	A	G
5	chr5:74979845:G:A	0	74979845	A	G
5	chr5:74980199:A:G	0	74980199	G	A
5	chr5:74981084:G:C	0	74981084	C	G
5	chr5:74981483:T:C	0	74981483	C	T
5	chr5:74981963:A:T	0	74981963	T	A
5	chr5:74984471:G:A	0	74984471	A	G
5	chr5:74985456:T:C	0	74985456	C	T
5	chr5:74985780:G:C	0	74985780	C	G
5	chr5:74985818:C:T	0	74985818	T	C
5	chr5:74985899:T:C	0	74985899	C	T
5	chr5:74985966:C:T	0	74985966	T	C
5	chr5:74986197:A:T	0	74986197	T	A
5	chr5:74987376:T:C	0	74987376	C	T
5	chr5:74987733:G:A	0	74987733	A	G
5	chr5:74987851:C:T	0	74987851	T	C
5	chr5:74988634:A:G	0	74988634	G	A
5	chr5:74989238:C:T	0	74989238	T	C
5	chr5:74989393:G:A	0	74989393	A	G
5	chr5:74990009:G:A	0	74990009	A	G
5	chr5:74990557:T:C	0	74990557	C	T
5	chr5:74990603:T:C	0	74990603	C	T
5	chr5:74990623:C:T	0	74990623	T	C
5	chr5:74990895:C:T	0	74990895	T	C
5	chr5:74990909:A:G	0	74990909	G	A
5	chr5:74991030:T:C	0	74991030	C	T
5	chr5:74991500:A:G	0	74991500	G	A
5	chr5:74991581:G:A	0	74991581	A	G
5	chr5:74991786:A:G	0	74991786	G	A
5	chr5:74991917:T:C	0	74991917	C	T
5	chr5:74991988:C:T	0	74991988	T	C
5	chr5:74992071:T:A	0	74992071	A	T
5	chr5:74992874:C:A	0	74992874	A	C
5	chr5:74992942:C:T	0	74992942	T	C
5	chr5:74993148:A:G	0	74993148	G	A
5	chr5:74993358:C:G	0	74993358	G	C
5	chr5:74993451:T:C	0	74993451	C	T
5	chr5:74994251:A:T	0	74994251	T	A
5	chr5:74994694:T:C	0	74994694	C	T
5	chr5:74995127:G:C	0	74995127	C	G
5	chr5:74996146:T:C	0	74996146	C	T
5	chr5:74996658:A:C	0	74996658	C	A
5	chr5:74996794:A:G	0	74996794	G	A
5	chr5:74997343:A:T	0	74997343	T	A
5	chr5:74997403:G:A	0	74997403	A	G
5	chr5:74997442:CA:C	0	74997442	C	CA
5	chr5:74998277:T:A	0	74998277	A	T
5	chr5:74998301:A:G	0	74998301	G	A
5	chr5:74998788:T:C	0	74998788	C	T
5	chr5:74999932:A:C	0	74999932	C	A
5	chr5:74999941:G:C	0	74999941	C	G
5	chr5:75000881:C:T	0	75000881	T	C
5	chr5:75001205:C:A	0	75001205	A	C
5	chr5:75001716:CTTG:C	0	75001716	C	CTTG
5	chr5:75002308:G:C	0	75002308	C	G
5	chr5:75002361:G:A	0	75002361	A	G
5	chr5:75002811:G:A	0	75002811	A	G
5	chr5:75002840:T:G	0	75002840	G	T
5	chr5:75002848:T:C	0	75002848	C	T
5	chr5:75002907:T:C	0	75002907	C	T
5	chr5:75002992:C:T	0	75002992	T	C
5	chr5:75003121:G:A	0	75003121	A	G
5	chr5:75003492:C:T	0	75003492	T	C
5	chr5:75004359:G:A	0	75004359	A	G
5	chr5:75004933:C:A	0	75004933	A	C
5	chr5:75005409:T:C	0	75005409	C	T
5	chr5:75005496:G:A	0	75005496	A	G
5	chr5:75006027:A:C	0	75006027	C	A
5	chr5:75006184:G:A	0	75006184	A	G
5	chr5:75006416:T:C	0	75006416	C	T
5	chr5:75007271:A:C	0	75007271	C	A
5	chr5:75007294:A:G	0	75007294	G	A
5	chr5:75007736:G:C	0	75007736	C	G
5	chr5:75007972:C:T	0	75007972	T	C
5	chr5:75008041:T:C	0	75008041	C	T
5	chr5:75008610:C:T	0	75008610	T	C
5	chr5:75009745:G:A	0	75009745	A	G
5	chr5:75009979:G:A	0	75009979	A	G
5	chr5:75010142:A:G	0	75010142	G	A
5	chr5:75010609:T:C	0	75010609	C	T
5	chr5:75011656:T:C	0	75011656	C	T
5	chr5:75011712:C:T	0	75011712	T	C
5	chr5:75011853:T:C	0	75011853	C	T
5	chr5:75011867:C:A	0	75011867	A	C
5	chr5:75012020:T:C	0	75012020	C	T
5	chr5:75013736:C:T	0	75013736	T	C
5	chr5:75014536:A:G	0	75014536	G	A
5	chr5:75014579:A:C	0	75014579	C	A
5	chr5:75015337:C:T	0	75015337	T	C
5	chr5:75015382:C:T	0	75015382	T	C
5	chr5:75016662:T:C	0	75016662	C	T
5	chr5:75016876:G:A	0	75016876	A	G
5	chr5:75016877:A:C	0	75016877	C	A
5	chr5:75016921:G:A	0	75016921	A	G
5	chr5:75017063:A:G	0	75017063	G	A
5	chr5:75017558:G:A	0	75017558	A	G
5	chr5:75017922:C:A	0	75017922	A	C
5	chr5:75017976:C:T	0	75017976	T	C
5	chr5:75018166:G:T	0	75018166	T	G
5	chr5:75018561:C:T	0	75018561	T	C
5	chr5:75018833:A:G	0	75018833	G	A
5	chr5:75019059:T:C	0	75019059	C	T
5	chr5:75019513:G:A	0	75019513	A	G
5	chr5:75020860:A:G	0	75020860	G	A
5	chr5:75021555:T:C	0	75021555	C	T
5	chr5:75023251:A:G	0	75023251	G	A
5	chr5:75023500:C:A	0	75023500	A	C
5	chr5:75023706:A:G	0	75023706	G	A
5	chr5:75024672:G:A	0	75024672	A	G
5	chr5:75025728:C:T	0	75025728	T	C
5	chr5:75026861:T:A	0	75026861	A	T
5	chr5:75027659:T:G	0	75027659	G	T
5	chr5:75027764:C:T	0	75027764	T	C
5	chr5:75028612:G:A	0	75028612	A	G
5	chr5:75028723:G:A	0	75028723	A	G
5	chr5:75030705:T:C	0	75030705	C	T
5	chr5:75031611:G:A	0	75031611	A	G
5	chr5:75032026:T:C	0	75032026	C	T
5	chr5:75032086:C:T	0	75032086	T	C
5	chr5:75032187:C:T	0	75032187	T	C
5	chr5:75032243:C:T	0	75032243	T	C
5	chr5:75032818:A:G	0	75032818	G	A
5	chr5:75033435:G:C	0	75033435	C	G
5	chr5:75034926:T:C	0	75034926	C	T
5	chr5:75035991:C:A	0	75035991	A	C
5	chr5:75036241:A:C	0	75036241	C	A
5	chr5:75039082:G:T	0	75039082	T	G
5	chr5:75039370:A:G	0	75039370	G	A
5	chr5:75040534:A:G	0	75040534	G	A
5	chr5:75040765:C:T	0	75040765	T	C
5	chr5:75041058:C:T	0	75041058	T	C
5	chr5:75041118:T:C	0	75041118	C	T
5	chr5:75041314:A:T	0	75041314	T	A
5	chr5:75041727:A:G	0	75041727	G	A
5	chr5:75042727:G:A	0	75042727	A	G
5	chr5:75042747:A:C	0	75042747	C	A
5	chr5:75042765:G:A	0	75042765	A	G
5	chr5:75043153:G:A	0	75043153	A	G
5	chr5:75043795:A:G	0	75043795	G	A
5	chr5:75045242:G:T	0	75045242	T	G
5	chr5:75046211:C:T	0	75046211	T	C
5	chr5:75046488:G:A	0	75046488	A	G
5	chr5:75046877:C:T	0	75046877	T	C
5	chr5:75046951:T:C	0	75046951	C	T
5	chr5:75047784:CT:C	0	75047784	C	CT
5	chr5:75047944:G:A	0	75047944	A	G
5	chr5:75048488:A:G	0	75048488	G	A
5	chr5:75048667:A:G	0	75048667	G	A
5	chr5:75048785:G:A	0	75048785	A	G
5	chr5:75049544:C:A	0	75049544	A	C
5	chr5:75049770:T:C	0	75049770	C	T
5	chr5:75049953:T:C	0	75049953	C	T
5	chr5:75050125:C:T	0	75050125	T	C
5	chr5:75051486:CT:C	0	75051486	C	CT
5	chr5:75052307:G:A	0	75052307	A	G
5	chr5:75053405:G:A	0	75053405	A	G
5	chr5:75053733:C:T	0	75053733	T	C
5	chr5:75053805:G:A	0	75053805	A	G
5	chr5:75054055:AGG:A	0	75054055	A	AGG
5	chr5:75054265:C:T	0	75054265	T	C
5	chr5:75056355:A:G	0	75056355	G	A
5	chr5:75056790:T:A	0	75056790	A	T
5	chr5:75056915:T:G	0	75056915	G	T
5	chr5:75057340:AAG:A	0	75057340	A	AAG
5	chr5:75057710:G:A	0	75057710	A	G
5	chr5:75057877:A:G	0	75057877	G	A
5	chr5:75058096:C:T	0	75058096	T	C
5	chr5:75058597:G:A	0	75058597	A	G
5	chr5:75058717:A:G	0	75058717	G	A
5	chr5:75059050:G:T	0	75059050	T	G
5	chr5:75060030:G:A	0	75060030	A	G
5	chr5:75061032:T:C	0	75061032	C	T
5	chr5:75061269:G:A	0	75061269	A	G
5	chr5:75061650:G:A	0	75061650	A	G
5	chr5:75062141:T:C	0	75062141	C	T
5	chr5:75063663:C:G	0	75063663	G	C
5	chr5:75064717:AATT:A	0	75064717	A	AATT
5	chr5:75066032:C:A	0	75066032	A	C
5	chr5:75066404:A:G	0	75066404	G	A
5	chr5:75067918:G:A	0	75067918	A	G
5	chr5:75068475:G:A	0	75068475	A	G
5	chr5:75068928:T:TA	0	75068928	TA	T
5	chr5:75069201:C:T	0	75069201	T	C
5	chr5:75069228:T:C	0	75069228	C	T
5	chr5:75069718:G:T	0	75069718	T	G
5	chr5:75069766:C:G	0	75069766	G	C
5	chr5:75069932:A:C	0	75069932	C	A
5	chr5:75070047:C:G	0	75070047	G	C
5	chr5:75070161:C:T	0	75070161	T	C
5	chr5:75070198:A:G	0	75070198	G	A
5	chr5:75070708:C:T	0	75070708	T	C
5	chr5:75071863:A:G	0	75071863	G	A
5	chr5:75072294:C:A	0	75072294	A	C
5	chr5:75072332:G:A	0	75072332	A	G
5	chr5:75072429:T:C	0	75072429	C	T
5	chr5:75072817:G:T	0	75072817	T	G
5	chr5:75073388:T:C	0	75073388	C	T
5	chr5:75074544:C:G	0	75074544	G	C
5	chr5:75074943:T:C	0	75074943	C	T
5	chr5:75075070:A:G	0	75075070	G	A
5	chr5:75075378:T:G	0	75075378	G	T
5	chr5:75075810:A:G	0	75075810	G	A
5	chr5:75076316:T:C	0	75076316	C	T
5	chr5:75076873:C:T	0	75076873	T	C
5	chr5:75077283:C:T	0	75077283	T	C
5	chr5:75077535:C:T	0	75077535	T	C
5	chr5:75077559:AT:A	0	75077559	A	AT
5	chr5:75078547:A:G	0	75078547	G	A
5	chr5:75079674:T:C	0	75079674	C	T
5	chr5:75079677:T:C	0	75079677	C	T
5	chr5:75080484:A:C	0	75080484	C	A
5	chr5:75080746:C:T	0	75080746	T	C
5	chr5:75080833:G:C	0	75080833	C	G
5	chr5:75081176:T:C	0	75081176	C	T
5	chr5:75082917:C:T	0	75082917	T	C
5	chr5:75083456:T:C	0	75083456	C	T
5	chr5:75083600:T:C	0	75083600	C	T
5	chr5:75083771:A:G	0	75083771	G	A
5	chr5:75083800:A:T	0	75083800	T	A
5	chr5:75083850:T:A	0	75083850	A	T
5	chr5:75084002:G:A	0	75084002	A	G
5	chr5:75084976:T:C	0	75084976	C	T
5	chr5:75085134:A:G	0	75085134	G	A
5	chr5:75085327:G:A	0	75085327	A	G
5	chr5:75085679:G:GGT	0	75085679	GGT	G
5	chr5:75085714:C:T	0	75085714	T	C
5	chr5:75086557:G:T	0	75086557	T	G
5	chr5:75087144:T:C	0	75087144	C	T
5	chr5:75087694:AG:A	0	75087694	A	AG
5	chr5:75087733:TG:T	0	75087733	T	TG
5	chr5:75088290:A:G	0	75088290	G	A
5	chr5:75090608:T:A	0	75090608	A	T
5	chr5:75091492:C:G	0	75091492	G	C
5	chr5:75091644:C:T	0	75091644	T	C
5	chr5:75092002:C:T	0	75092002	T	C
5	chr5:75093974:G:A	0	75093974	A	G
5	chr5:75094076:A:C	0	75094076	C	A
5	chr5:75094454:G:A	0	75094454	A	G
5	chr5:75095793:T:A	0	75095793	A	T
5	chr5:75096796:A:G	0	75096796	G	A
5	chr5:75096861:T:C	0	75096861	C	T
5	chr5:75097057:C:T	0	75097057	T	C
5	chr5:75097626:C:T	0	75097626	T	C
5	chr5:75097923:C:T	0	75097923	T	C
5	chr5:75098467:GAA:G	0	75098467	G	GAA
5	chr5:75098538:C:T	0	75098538	T	C
5	chr5:75098823:A:G	0	75098823	G	A
5	chr5:75098838:T:C	0	75098838	C	T
5	chr5:75099143:A:G	0	75099143	G	A
5	chr5:75099216:T:C	0	75099216	C	T
5	chr5:75100107:T:A	0	75100107	A	T
5	chr5:75100356:T:C	0	75100356	C	T
5	chr5:75101559:A:G	0	75101559	G	A
5	chr5:75101621:C:T	0	75101621	T	C
5	chr5:75101907:G:A	0	75101907	A	G
5	chr5:75102049:C:T	0	75102049	T	C
5	chr5:75102186:G:C	0	75102186	C	G
5	chr5:75103251:C:G	0	75103251	G	C
5	chr5:75104041:T:C	0	75104041	C	T
5	chr5:75104100:C:T	0	75104100	T	C
5	chr5:75104561:G:C	0	75104561	C	G
5	chr5:75104691:G:C	0	75104691	C	G
5	chr5:75106021:T:C	0	75106021	C	T
5	chr5:75107706:A:G	0	75107706	G	A
5	chr5:75109080:C:T	0	75109080	T	C
5	chr5:75109133:G:T	0	75109133	T	G
5	chr5:75109272:A:G	0	75109272	G	A
5	chr5:75110254:C:A	0	75110254	A	C
5	chr5:75110491:T:C	0	75110491	C	T
5	chr5:75112166:C:T	0	75112166	T	C
5	chr5:75112169:T:C	0	75112169	C	T
5	chr5:75113154:G:A	0	75113154	A	G
5	chr5:75114640:G:A	0	75114640	A	G
5	chr5:75115457:C:T	0	75115457	T	C
5	chr5:75115490:A:C	0	75115490	C	A
5	chr5:75115502:C:A	0	75115502	A	C
5	chr5:75115594:C:T	0	75115594	T	C
5	chr5:75115595:A:G	0	75115595	G	A
5	chr5:75115804:C:G	0	75115804	G	C
5	chr5:75116355:C:T	0	75116355	T	C
5	chr5:75116864:T:A	0	75116864	A	T
5	chr5:75117888:T:C	0	75117888	C	T
5	chr5:75118492:G:C	0	75118492	C	G
5	chr5:75119007:TC:T	0	75119007	T	TC
5	chr5:75120277:C:T	0	75120277	T	C
5	chr5:75122155:G:A	0	75122155	A	G
5	chr5:75122608:G:T	0	75122608	T	G
5	chr5:75122742:T:C	0	75122742	C	T
5	chr5:75123968:G:A	0	75123968	A	G
5	chr5:75124597:G:A	0	75124597	A	G
5	chr5:75125572:A:G	0	75125572	G	A
5	chr5:75125961:T:C	0	75125961	C	T
5	chr5:75125987:C:T	0	75125987	T	C
5	chr5:75126137:A:G	0	75126137	G	A
5	chr5:75126294:T:C	0	75126294	C	T
5	chr5:75126385:T:C	0	75126385	C	T
5	chr5:75126456:T:C	0	75126456	C	T
5	chr5:75126782:C:T	0	75126782	T	C
5	chr5:75127418:A:T	0	75127418	T	A
5	chr5:75127514:A:G	0	75127514	G	A
5	chr5:75127675:T:A	0	75127675	A	T
5	chr5:75128766:G:A	0	75128766	A	G
5	chr5:75129392:C:T	0	75129392	T	C
5	chr5:75129786:G:A	0	75129786	A	G
5	chr5:75129950:G:A	0	75129950	A	G
5	chr5:75130079:C:T	0	75130079	T	C
5	chr5:75130516:C:A	0	75130516	A	C
5	chr5:75130543:A:G	0	75130543	G	A
5	chr5:75131108:A:G	0	75131108	G	A
5	chr5:75131131:C:T	0	75131131	T	C
5	chr5:75131301:C:T	0	75131301	T	C
5	chr5:75131467:C:T	0	75131467	T	C
5	chr5:75131790:A:AG	0	75131790	AG	A
5	chr5:75131884:T:C	0	75131884	C	T
5	chr5:75131912:A:C	0	75131912	C	A
5	chr5:75132033:G:T	0	75132033	T	G
5	chr5:75132201:G:A	0	75132201	A	G
5	chr5:75132853:G:A	0	75132853	A	G
5	chr5:75133340:A:C	0	75133340	C	A
5	chr5:75134309:A:G	0	75134309	G	A
5	chr5:75135348:C:A	0	75135348	A	C
5	chr5:75135764:C:A	0	75135764	A	C
5	chr5:75137433:G:A	0	75137433	A	G
5	chr5:75137535:T:C	0	75137535	C	T
5	chr5:75138729:G:A	0	75138729	A	G
5	chr5:75139286:GAAT:G	0	75139286	G	GAAT
5	chr5:75139499:A:G	0	75139499	G	A
5	chr5:75141227:A:T	0	75141227	T	A
5	chr5:75141328:G:A	0	75141328	A	G
5	chr5:75141403:C:A	0	75141403	A	C
5	chr5:75143593:G:A	0	75143593	A	G
5	chr5:75145875:G:A	0	75145875	A	G
5	chr5:75146585:G:A	0	75146585	A	G
5	chr5:75147095:A:G	0	75147095	G	A
5	chr5:75147139:T:C	0	75147139	C	T
5	chr5:75147307:C:T	0	75147307	T	C
5	chr5:75148287:T:C	0	75148287	C	T
5	chr5:75148537:C:T	0	75148537	T	C
5	chr5:75149053:T:C	0	75149053	C	T
5	chr5:75150040:T:A	0	75150040	A	T
5	chr5:75150041:C:T	0	75150041	T	C
5	chr5:75150476:A:G	0	75150476	G	A
5	chr5:75150684:G:T	0	75150684	T	G
5	chr5:75150727:T:C	0	75150727	C	T
5	chr5:75151313:A:C	0	75151313	C	A
5	chr5:75151450:A:G	0	75151450	G	A
5	chr5:75152669:C:T	0	75152669	T	C
5	chr5:75153647:G:C	0	75153647	C	G
5	chr5:75153995:G:C	0	75153995	C	G
5	chr5:75155353:G:C	0	75155353	C	G
5	chr5:75155868:T:A	0	75155868	A	T
5	chr5:75155986:A:C	0	75155986	C	A
5	chr5:75157993:C:G	0	75157993	G	C
5	chr5:75158881:C:T	0	75158881	T	C
5	chr5:75159238:A:G	0	75159238	G	A
5	chr5:75159242:C:A	0	75159242	A	C
5	chr5:75159976:T:C	0	75159976	C	T
5	chr5:75160652:C:A	0	75160652	A	C
5	chr5:75160872:A:T	0	75160872	T	A
5	chr5:75160929:G:A	0	75160929	A	G
5	chr5:75161013:A:G	0	75161013	G	A
5	chr5:75161075:A:G	0	75161075	G	A
5	chr5:75161339:C:T	0	75161339	T	C
5	chr5:75161448:C:T	0	75161448	T	C
5	chr5:75161607:G:C	0	75161607	C	G
5	chr5:75162182:A:G	0	75162182	G	A
5	chr5:75162395:C:T	0	75162395	T	C
5	chr5:75162561:G:T	0	75162561	T	G
5	chr5:75162702:A:G	0	75162702	G	A
5	chr5:75163133:T:G	0	75163133	G	T
5	chr5:75163395:A:G	0	75163395	G	A
5	chr5:75164220:A:G	0	75164220	G	A
5	chr5:75164443:C:T	0	75164443	T	C
5	chr5:75164548:G:A	0	75164548	A	G
5	chr5:75164905:T:C	0	75164905	C	T
5	chr5:75165263:C:CA	0	75165263	CA	C
5	chr5:75165850:C:T	0	75165850	T	C
5	chr5:75165993:A:G	0	75165993	G	A
5	chr5:75166025:T:G	0	75166025	G	T
5	chr5:75166099:C:A	0	75166099	A	C
5	chr5:75166108:T:C	0	75166108	C	T
5	chr5:75167360:T:G	0	75167360	G	T
5	chr5:75167617:A:T	0	75167617	T	A
5	chr5:75169039:A:G	0	75169039	G	A
5	chr5:75170071:A:G	0	75170071	G	A
5	chr5:75170912:C:T	0	75170912	T	C
5	chr5:75171008:A:G	0	75171008	G	A
5	chr5:75171059:A:C	0	75171059	C	A
5	chr5:75171594:A:C	0	75171594	C	A
5	chr5:75171668:A:G	0	75171668	G	A
5	chr5:75173231:C:T	0	75173231	T	C
5	chr5:75173249:C:T	0	75173249	T	C
5	chr5:75173282:T:C	0	75173282	C	T
5	chr5:75173356:C:G	0	75173356	G	C
5	chr5:75173616:T:C	0	75173616	C	T
5	chr5:75173712:A:G	0	75173712	G	A
5	chr5:75173772:G:A	0	75173772	A	G
5	chr5:75173995:T:G	0	75173995	G	T
5	chr5:75174028:G:A	0	75174028	A	G
5	chr5:75174525:G:A	0	75174525	A	G
5	chr5:75174773:T:C	0	75174773	C	T
5	chr5:75174920:A:G	0	75174920	G	A
5	chr5:75174938:T:A	0	75174938	A	T
5	chr5:75175201:G:A	0	75175201	A	G
5	chr5:75175865:G:A	0	75175865	A	G
5	chr5:75175910:A:G	0	75175910	G	A
5	chr5:75176400:T:C	0	75176400	C	T
5	chr5:75176412:T:C	0	75176412	C	T
5	chr5:75177103:C:T	0	75177103	T	C
5	chr5:75177114:G:A	0	75177114	A	G
5	chr5:75177527:T:C	0	75177527	C	T
5	chr5:75177967:G:A	0	75177967	A	G
5	chr5:75178787:C:G	0	75178787	G	C
5	chr5:75179993:C:T	0	75179993	T	C
5	chr5:75180141:A:C	0	75180141	C	A
5	chr5:75180548:G:A	0	75180548	A	G
5	chr5:75180683:G:A	0	75180683	A	G
5	chr5:75181024:A:C	0	75181024	C	A
5	chr5:75181411:T:C	0	75181411	C	T
5	chr5:75181588:C:T	0	75181588	T	C
5	chr5:75182253:A:G	0	75182253	G	A
5	chr5:75183020:G:A	0	75183020	A	G
5	chr5:75183413:T:C	0	75183413	C	T
5	chr5:75183720:C:T	0	75183720	T	C
5	chr5:75184021:G:A	0	75184021	A	G
5	chr5:75184174:G:A	0	75184174	A	G
5	chr5:75185975:G:A	0	75185975	A	G
5	chr5:75186012:T:C	0	75186012	C	T
5	chr5:75186081:G:A	0	75186081	A	G
5	chr5:75186255:A:G	0	75186255	G	A
5	chr5:75186358:C:T	0	75186358	T	C
5	chr5:75186850:A:T	0	75186850	T	A
5	chr5:75188450:C:T	0	75188450	T	C
5	chr5:75189781:T:C	0	75189781	C	T
5	chr5:75191889:G:A	0	75191889	A	G
5	chr5:75192483:G:A	0	75192483	A	G
5	chr5:75192765:G:A	0	75192765	A	G
5	chr5:75194173:G:A	0	75194173	A	G
5	chr5:75194393:T:TG	0	75194393	TG	T
5	chr5:75194833:T:C	0	75194833	C	T
5	chr5:75195890:TTCA:T	0	75195890	T	TTCA
5	chr5:75196131:T:C	0	75196131	C	T
5	chr5:75196986:T:C	0	75196986	C	T
5	chr5:75197153:C:T	0	75197153	T	C
5	chr5:75197339:C:T	0	75197339	T	C
5	chr5:75198786:G:C	0	75198786	C	G
5	chr5:75200560:A:G	0	75200560	G	A
5	chr5:75200657:A:T	0	75200657	T	A
5	chr5:75201004:G:A	0	75201004	A	G
5	chr5:75201152:A:G	0	75201152	G	A
5	chr5:75201259:G:A	0	75201259	A	G
5	chr5:75201728:A:G	0	75201728	G	A
5	chr5:75201733:C:T	0	75201733	T	C
5	chr5:75201811:T:C	0	75201811	C	T
5	chr5:75202017:A:C	0	75202017	C	A
5	chr5:75202060:T:C	0	75202060	C	T
5	chr5:75202159:T:C	0	75202159	C	T
5	chr5:75202339:C:A	0	75202339	A	C
5	chr5:75202890:C:T	0	75202890	T	C
5	chr5:75203594:T:C	0	75203594	C	T
5	chr5:75203806:A:G	0	75203806	G	A
5	chr5:75204930:G:A	0	75204930	A	G
5	chr5:75205521:AC:A	0	75205521	A	AC
5	chr5:75206691:C:T	0	75206691	T	C
5	chr5:75206748:G:A	0	75206748	A	G
5	chr5:75206896:A:G	0	75206896	G	A
5	chr5:75207374:T:G	0	75207374	G	T
5	chr5:75207920:TA:T	0	75207920	T	TA
5	chr5:75208327:G:A	0	75208327	A	G
5	chr5:75208958:A:G	0	75208958	G	A
5	chr5:75210395:A:G	0	75210395	G	A
5	chr5:75210582:C:T	0	75210582	T	C
5	chr5:75210833:C:T	0	75210833	T	C
5	chr5:75210948:T:C	0	75210948	C	T
5	chr5:75211152:C:T	0	75211152	T	C
5	chr5:75211182:C:A	0	75211182	A	C
5	chr5:75211474:G:A	0	75211474	A	G
5	chr5:75211565:C:A	0	75211565	A	C
5	chr5:75212587:G:T	0	75212587	T	G
5	chr5:75213891:G:A	0	75213891	A	G
5	chr5:75214198:C:T	0	75214198	T	C
5	chr5:75214516:C:T	0	75214516	T	C
5	chr5:75214692:T:G	0	75214692	G	T
5	chr5:75215193:C:T	0	75215193	T	C
5	chr5:75217162:A:G	0	75217162	G	A
5	chr5:75218458:C:T	0	75218458	T	C
5	chr5:75219384:A:G	0	75219384	G	A
5	chr5:75221805:AAT:A	0	75221805	A	AAT
5	chr5:75222129:A:G	0	75222129	G	A
5	chr5:75223224:G:A	0	75223224	A	G
5	chr5:75223289:AC:A	0	75223289	A	AC
5	chr5:75224450:T:A	0	75224450	A	T
5	chr5:75224926:A:C	0	75224926	C	A
5	chr5:75225092:C:T	0	75225092	T	C
5	chr5:75225424:C:T	0	75225424	T	C
5	chr5:75225574:T:C	0	75225574	C	T
5	chr5:75227309:A:T	0	75227309	T	A
5	chr5:75227730:C:T	0	75227730	T	C
5	chr5:75228548:GA:G	0	75228548	G	GA
5	chr5:75229012:A:G	0	75229012	G	A
5	chr5:75229031:TCA:T	0	75229031	T	TCA
5	chr5:75229340:G:A	0	75229340	A	G
5	chr5:75230117:C:T	0	75230117	T	C
5	chr5:75230664:GT:G	0	75230664	G	GT
5	chr5:75230857:T:A	0	75230857	A	T
5	chr5:75230971:G:A	0	75230971	A	G
5	chr5:75231309:A:G	0	75231309	G	A
5	chr5:75231647:C:T	0	75231647	T	C
5	chr5:75232353:G:A	0	75232353	A	G
5	chr5:75232397:G:A	0	75232397	A	G
5	chr5:75232951:G:A	0	75232951	A	G
5	chr5:75233033:G:T	0	75233033	T	G
5	chr5:75234074:T:TATCCCTTTATGACAGAAAACTATC	0	75234074	TATCCCTTTATGACAGAAAACTATC	T
5	chr5:75235748:G:A	0	75235748	A	G
5	chr5:75236898:C:T	0	75236898	T	C
5	chr5:75237270:A:T	0	75237270	T	A
5	chr5:75237381:T:TA	0	75237381	TA	T
5	chr5:75237905:C:T	0	75237905	T	C
5	chr5:75238077:G:A	0	75238077	A	G
5	chr5:75238297:C:T	0	75238297	T	C
5	chr5:75238547:A:G	0	75238547	G	A
5	chr5:75238885:T:C	0	75238885	C	T
5	chr5:75239064:CTTAATATAT:C	0	75239064	C	CTTAATATAT
5	chr5:75239117:TC:T	0	75239117	T	TC
5	chr5:75240384:A:G	0	75240384	G	A
5	chr5:75240830:G:A	0	75240830	A	G
5	chr5:75241096:G:A	0	75241096	A	G
5	chr5:75241435:T:C	0	75241435	C	T
5	chr5:75241646:A:G	0	75241646	G	A
5	chr5:75241723:T:A	0	75241723	A	T
5	chr5:75241781:A:G	0	75241781	G	A
5	chr5:75241926:C:T	0	75241926	T	C
5	chr5:75242381:C:T	0	75242381	T	C
5	chr5:75242389:T:C	0	75242389	C	T
5	chr5:75242434:A:G	0	75242434	G	A
5	chr5:75242660:A:G	0	75242660	G	A
5	chr5:75243818:T:C	0	75243818	C	T
5	chr5:75244362:G:A	0	75244362	A	G
5	chr5:75244786:T:C	0	75244786	C	T
5	chr5:75246795:C:T	0	75246795	T	C
5	chr5:75247211:G:A	0	75247211	A	G
5	chr5:75247806:A:C	0	75247806	C	A
5	chr5:75249096:G:A	0	75249096	A	G
5	chr5:75249723:A:T	0	75249723	T	A
5	chr5:75249811:A:G	0	75249811	G	A
5	chr5:75249832:C:CA	0	75249832	CA	C
5	chr5:75250102:A:G	0	75250102	G	A
5	chr5:75250853:T:A	0	75250853	A	T
5	chr5:75251558:C:A	0	75251558	A	C
5	chr5:75252107:T:A	0	75252107	A	T
5	chr5:75252137:C:A	0	75252137	A	C
5	chr5:75252239:C:T	0	75252239	T	C
5	chr5:75252931:A:C	0	75252931	C	A
5	chr5:75253096:T:C	0	75253096	C	T
5	chr5:75254871:T:A	0	75254871	A	T
5	chr5:75255171:G:T	0	75255171	T	G
5	chr5:75255387:T:C	0	75255387	C	T
5	chr5:75255831:G:GC	0	75255831	GC	G
5	chr5:75255957:C:T	0	75255957	T	C
5	chr5:75256105:G:A	0	75256105	A	G
5	chr5:75257014:T:C	0	75257014	C	T
5	chr5:75257792:C:T	0	75257792	T	C
5	chr5:75258216:CAT:C	0	75258216	C	CAT
5	chr5:75258243:G:T	0	75258243	T	G
5	chr5:75258397:C:A	0	75258397	A	C
5	chr5:75259065:T:C	0	75259065	C	T
5	chr5:75259333:T:G	0	75259333	G	T
5	chr5:75259428:T:C	0	75259428	C	T
5	chr5:75262407:C:T	0	75262407	T	C
5	chr5:75262471:A:T	0	75262471	T	A
5	chr5:75262752:A:G	0	75262752	G	A
5	chr5:75263068:A:G	0	75263068	G	A
5	chr5:75263709:A:G	0	75263709	G	A
5	chr5:75264467:G:A	0	75264467	A	G
5	chr5:75264524:T:C	0	75264524	C	T
5	chr5:75264662:C:T	0	75264662	T	C
5	chr5:75264754:G:A	0	75264754	A	G
5	chr5:75265409:G:A	0	75265409	A	G
5	chr5:75266204:C:G	0	75266204	G	C
5	chr5:75266739:T:C	0	75266739	C	T
5	chr5:75267821:G:A	0	75267821	A	G
5	chr5:75267955:G:A	0	75267955	A	G
5	chr5:75268365:A:G	0	75268365	G	A
5	chr5:75268746:T:C	0	75268746	C	T
5	chr5:75269184:G:T	0	75269184	T	G
5	chr5:75270377:C:T	0	75270377	T	C
5	chr5:75272309:G:A	0	75272309	A	G
5	chr5:75272410:G:A	0	75272410	A	G
5	chr5:75273203:T:C	0	75273203	C	T
5	chr5:75273532:C:T	0	75273532	T	C
5	chr5:75273775:T:G	0	75273775	G	T
5	chr5:75274552:A:G	0	75274552	G	A
5	chr5:75274706:G:A	0	75274706	A	G
5	chr5:75274821:C:T	0	75274821	T	C
5	chr5:75274826:T:C	0	75274826	C	T
5	chr5:75275174:G:C	0	75275174	C	G
5	chr5:75275752:A:C	0	75275752	C	A
5	chr5:75276395:A:G	0	75276395	G	A
5	chr5:75276542:T:C	0	75276542	C	T
5	chr5:75277615:A:C	0	75277615	C	A
5	chr5:75279159:A:G	0	75279159	G	A
5	chr5:75279976:A:G	0	75279976	G	A
5	chr5:75280460:G:A	0	75280460	A	G
5	chr5:75281067:C:T	0	75281067	T	C
5	chr5:75281403:G:A	0	75281403	A	G
5	chr5:75281655:A:T	0	75281655	T	A
5	chr5:75281876:A:C	0	75281876	C	A
5	chr5:75282237:T:C	0	75282237	C	T
5	chr5:75282959:T:C	0	75282959	C	T
5	chr5:75285056:C:T	0	75285056	T	C
5	chr5:75285522:A:C	0	75285522	C	A
5	chr5:75285570:A:G	0	75285570	G	A
5	chr5:75286652:T:G	0	75286652	G	T
5	chr5:75287055:T:TG	0	75287055	TG	T
5	chr5:75287860:G:A	0	75287860	A	G
5	chr5:75287931:G:T	0	75287931	T	G
5	chr5:75288007:C:G	0	75288007	G	C
5	chr5:75288118:C:T	0	75288118	T	C
5	chr5:75288207:T:C	0	75288207	C	T
5	chr5:75288234:C:A	0	75288234	A	C
5	chr5:75288900:C:T	0	75288900	T	C
5	chr5:75289341:A:G	0	75289341	G	A
5	chr5:75291041:CT:C	0	75291041	C	CT
5	chr5:75291265:A:T	0	75291265	T	A
5	chr5:75291427:T:C	0	75291427	C	T
5	chr5:75292233:C:T	0	75292233	T	C
5	chr5:75292293:C:G	0	75292293	G	C
5	chr5:75293029:C:T	0	75293029	T	C
5	chr5:75293883:C:T	0	75293883	T	C
5	chr5:75294171:G:A	0	75294171	A	G
5	chr5:75294766:G:A	0	75294766	A	G
5	chr5:75294799:T:C	0	75294799	C	T
5	chr5:75295948:G:A	0	75295948	A	G
5	chr5:75296264:C:T	0	75296264	T	C
5	chr5:75296711:T:A	0	75296711	A	T
5	chr5:75296848:C:CAAT	0	75296848	CAAT	C
5	chr5:75297068:A:C	0	75297068	C	A
5	chr5:75297296:A:T	0	75297296	T	A
5	chr5:75299265:C:G	0	75299265	G	C
5	chr5:75299369:A:C	0	75299369	C	A
5	chr5:75300026:A:G	0	75300026	G	A
5	chr5:75301152:T:C	0	75301152	C	T
5	chr5:75301351:A:G	0	75301351	G	A
5	chr5:75302428:C:T	0	75302428	T	C
5	chr5:75302609:C:T	0	75302609	T	C
5	chr5:75302919:G:A	0	75302919	A	G
5	chr5:75302927:C:G	0	75302927	G	C
5	chr5:75303021:T:G	0	75303021	G	T
5	chr5:75303268:C:T	0	75303268	T	C
5	chr5:75303613:T:C	0	75303613	C	T
5	chr5:75303632:A:G	0	75303632	G	A
5	chr5:75305228:G:A	0	75305228	A	G
5	chr5:75305770:T:C	0	75305770	C	T
5	chr5:75306874:C:A	0	75306874	A	C
5	chr5:75307073:T:C	0	75307073	C	T
5	chr5:75307154:C:T	0	75307154	T	C
5	chr5:75307654:G:A	0	75307654	A	G
5	chr5:75307891:C:T	0	75307891	T	C
5	chr5:75308250:G:A	0	75308250	A	G
5	chr5:75308493:C:T	0	75308493	T	C
5	chr5:75308917:G:A	0	75308917	A	G
5	chr5:75309389:C:T	0	75309389	T	C
5	chr5:75309395:G:A	0	75309395	A	G
5	chr5:75310348:T:A	0	75310348	A	T
5	chr5:75311035:T:C	0	75311035	C	T
5	chr5:75311342:A:G	0	75311342	G	A
5	chr5:75311520:C:T	0	75311520	T	C
5	chr5:75312189:A:G	0	75312189	G	A
5	chr5:75312494:C:T	0	75312494	T	C
5	chr5:75312516:T:C	0	75312516	C	T
5	chr5:75312676:A:G	0	75312676	G	A
5	chr5:75312907:C:T	0	75312907	T	C
5	chr5:75313120:C:T	0	75313120	T	C
5	chr5:75313202:T:C	0	75313202	C	T
5	chr5:75313469:T:G	0	75313469	G	T
5	chr5:75313630:C:T	0	75313630	T	C
5	chr5:75313803:C:T	0	75313803	T	C
5	chr5:75314228:C:T	0	75314228	T	C
5	chr5:75314468:A:C	0	75314468	C	A
5	chr5:75314761:T:C	0	75314761	C	T
5	chr5:75315293:G:A	0	75315293	A	G
5	chr5:75315699:T:C	0	75315699	C	T
5	chr5:75315749:G:T	0	75315749	T	G
5	chr5:75316891:A:T	0	75316891	T	A
5	chr5:75317056:A:G	0	75317056	G	A
5	chr5:75317068:G:A	0	75317068	A	G
5	chr5:75317414:C:T	0	75317414	T	C
5	chr5:75317774:T:G	0	75317774	G	T
5	chr5:75317905:G:A	0	75317905	A	G
5	chr5:75317915:T:A	0	75317915	A	T
5	chr5:75318317:C:T	0	75318317	T	C
5	chr5:75318695:C:T	0	75318695	T	C
5	chr5:75319196:C:T	0	75319196	T	C
5	chr5:75321018:T:C	0	75321018	C	T
5	chr5:75321437:G:A	0	75321437	A	G
5	chr5:75321845:C:T	0	75321845	T	C
5	chr5:75321887:G:C	0	75321887	C	G
5	chr5:75321986:A:G	0	75321986	G	A
5	chr5:75323307:C:T	0	75323307	T	C
5	chr5:75323814:C:T	0	75323814	T	C
5	chr5:75323920:T:C	0	75323920	C	T
5	chr5:75323980:A:G	0	75323980	G	A
5	chr5:75325087:C:T	0	75325087	T	C
5	chr5:75325846:A:G	0	75325846	G	A
5	chr5:75326416:G:A	0	75326416	A	G
5	chr5:75326896:A:G	0	75326896	G	A
5	chr5:75328124:G:A	0	75328124	A	G
5	chr5:75328164:G:T	0	75328164	T	G
5	chr5:75328409:G:A	0	75328409	A	G
5	chr5:75328657:T:C	0	75328657	C	T
5	chr5:75329124:G:C	0	75329124	C	G
5	chr5:75329687:G:A	0	75329687	A	G
5	chr5:75330257:T:C	0	75330257	C	T
5	chr5:75330723:C:T	0	75330723	T	C
5	chr5:75332189:G:C	0	75332189	C	G
5	chr5:75332672:C:A	0	75332672	A	C
5	chr5:75333926:G:A	0	75333926	A	G
5	chr5:75334012:CA:C	0	75334012	C	CA
5	chr5:75334364:C:T	0	75334364	T	C
5	chr5:75334794:C:T	0	75334794	T	C
5	chr5:75335004:G:A	0	75335004	A	G
5	chr5:75335246:G:T	0	75335246	T	G
5	chr5:75335314:C:T	0	75335314	T	C
5	chr5:75335437:A:G	0	75335437	G	A
5	chr5:75335676:C:T	0	75335676	T	C
5	chr5:75340659:C:A	0	75340659	A	C
5	chr5:75341886:A:T	0	75341886	T	A
5	chr5:75343353:A:G	0	75343353	G	A
5	chr5:75343434:T:G	0	75343434	G	T
5	chr5:75343719:CTTGTA:C	0	75343719	C	CTTGTA
5	chr5:75344665:C:T	0	75344665	T	C
5	chr5:75345001:G:C	0	75345001	C	G
5	chr5:75345735:G:A	0	75345735	A	G
5	chr5:75345882:G:A	0	75345882	A	G
5	chr5:75347030:A:T	0	75347030	T	A
5	chr5:75347845:T:C	0	75347845	C	T
5	chr5:75348856:G:T	0	75348856	T	G
5	chr5:75348881:T:G	0	75348881	G	T
5	chr5:75349447:A:G	0	75349447	G	A
5	chr5:75350430:T:A	0	75350430	A	T
5	chr5:75351053:C:T	0	75351053	T	C
5	chr5:75352671:G:T	0	75352671	T	G
5	chr5:75353673:C:T	0	75353673	T	C
5	chr5:75355259:A:G	0	75355259	G	A
5	chr5:75356039:G:A	0	75356039	A	G
5	chr5:75356084:G:A	0	75356084	A	G
5	chr5:75358954:A:T	0	75358954	T	A
5	chr5:75359626:C:T	0	75359626	T	C
5	chr5:75359673:T:G	0	75359673	G	T
5	chr5:75359901:C:T	0	75359901	T	C
5	chr5:75360726:AAAATGGATTTTTAAATT:A	0	75360726	A	AAAATGGATTTTTAAATT
5	chr5:75362350:A:AAC	0	75362350	AAC	A
5	chr5:75362479:A:G	0	75362479	G	A
5	chr5:75363274:A:G	0	75363274	G	A
5	chr5:75363762:C:T	0	75363762	T	C
5	chr5:75364239:A:ATTG	0	75364239	ATTG	A
5	chr5:75364531:T:C	0	75364531	C	T
5	chr5:75366167:C:CT	0	75366167	CT	C
5	chr5:75366624:C:G	0	75366624	G	C
5	chr5:75367027:A:G	0	75367027	G	A
5	chr5:75367398:T:C	0	75367398	C	T
5	chr5:75369851:T:C	0	75369851	C	T
5	chr5:75370035:G:C	0	75370035	C	G
5	chr5:75372764:C:T	0	75372764	T	C
5	chr5:75377882:A:G	0	75377882	G	A
5	chr5:75379099:T:C	0	75379099	C	T
5	chr5:75379150:T:C	0	75379150	C	T
5	chr5:75379251:T:C	0	75379251	C	T
5	chr5:75380458:T:A	0	75380458	A	T
5	chr5:75380998:T:G	0	75380998	G	T
5	chr5:75383112:G:A	0	75383112	A	G
5	chr5:75383702:C:CAATT	0	75383702	CAATT	C
5	chr5:75385948:T:C	0	75385948	C	T
5	chr5:75386316:C:CCAAA	0	75386316	CCAAA	C
5	chr5:75386988:T:C	0	75386988	C	T
5	chr5:75387075:G:A	0	75387075	A	G
5	chr5:75387079:A:G	0	75387079	G	A
5	chr5:75387481:C:T	0	75387481	T	C
5	chr5:75387630:T:C	0	75387630	C	T
5	chr5:75387821:T:C	0	75387821	C	T
5	chr5:75389695:A:G	0	75389695	G	A
5	chr5:75391015:C:G	0	75391015	G	C
5	chr5:75391106:A:C	0	75391106	C	A
5	chr5:75391427:C:T	0	75391427	T	C
5	chr5:75391764:T:C	0	75391764	C	T
5	chr5:75392740:C:T	0	75392740	T	C
5	chr5:75392863:A:G	0	75392863	G	A
5	chr5:75393424:T:C	0	75393424	C	T
5	chr5:75394251:T:C	0	75394251	C	T
5	chr5:75394479:A:T	0	75394479	T	A
5	chr5:75396352:T:A	0	75396352	A	T
5	chr5:75396951:A:G	0	75396951	G	A
5	chr5:75400813:C:G	0	75400813	G	C
5	chr5:75400868:CATTT:C	0	75400868	C	CATTT
5	chr5:75401225:T:G	0	75401225	G	T
5	chr5:75405307:T:C	0	75405307	C	T
5	chr5:75405638:T:C	0	75405638	C	T
5	chr5:75407068:A:C	0	75407068	C	A
5	chr5:75407516:G:A	0	75407516	A	G
5	chr5:75409004:T:C	0	75409004	C	T
5	chr5:75409855:C:G	0	75409855	G	C
5	chr5:75410147:T:C	0	75410147	C	T
5	chr5:75410836:T:C	0	75410836	C	T
5	chr5:75412688:G:C	0	75412688	C	G
5	chr5:75413509:T:C	0	75413509	C	T
5	chr5:75414725:G:A	0	75414725	A	G
5	chr5:75417587:T:G	0	75417587	G	T
5	chr5:75417808:T:C	0	75417808	C	T
5	chr5:75418579:C:T	0	75418579	T	C
5	chr5:75418959:G:A	0	75418959	A	G
5	chr5:75420178:T:C	0	75420178	C	T
5	chr5:75421828:C:T	0	75421828	T	C
5	chr5:75421942:G:A	0	75421942	A	G
5	chr5:75421986:T:A	0	75421986	A	T
5	chr5:75426078:T:A	0	75426078	A	T
5	chr5:75428313:A:AAACT	0	75428313	AAACT	A
5	chr5:75428315:AC:A	0	75428315	A	AC
5	chr5:75428360:G:A	0	75428360	A	G
5	chr5:75428545:G:C	0	75428545	C	G
5	chr5:75428551:G:A	0	75428551	A	G
5	chr5:75428602:T:C	0	75428602	C	T
5	chr5:75428815:A:G	0	75428815	G	A
5	chr5:75429007:A:C	0	75429007	C	A
5	chr5:75429203:T:A	0	75429203	A	T
5	chr5:75429784:T:C	0	75429784	C	T
5	chr5:75430351:T:C	0	75430351	C	T
5	chr5:75430942:G:A	0	75430942	A	G
5	chr5:75434551:T:A	0	75434551	A	T
5	chr5:75435907:A:G	0	75435907	G	A
5	chr5:75436179:T:C	0	75436179	C	T
5	chr5:75436186:C:G	0	75436186	G	C
5	chr5:75436620:C:T	0	75436620	T	C
5	chr5:75437112:T:A	0	75437112	A	T
5	chr5:75438537:A:G	0	75438537	G	A
5	chr5:75440240:A:C	0	75440240	C	A
5	chr5:75443331:G:A	0	75443331	A	G
5	chr5:75443477:A:C	0	75443477	C	A
5	chr5:75445125:C:T	0	75445125	T	C
5	chr5:75446046:T:C	0	75446046	C	T
5	chr5:75447709:C:T	0	75447709	T	C
5	chr5:75448896:T:G	0	75448896	G	T
5	chr5:75449064:C:T	0	75449064	T	C
5	chr5:75449403:G:T	0	75449403	T	G
5	chr5:75451055:G:A	0	75451055	A	G
5	chr5:75451377:T:C	0	75451377	C	T
5	chr5:75452649:T:C	0	75452649	C	T
5	chr5:75452680:C:T	0	75452680	T	C
5	chr5:75453322:C:T	0	75453322	T	C
5	chr5:75457457:T:C	0	75457457	C	T
5	chr5:75457809:A:G	0	75457809	G	A
5	chr5:75458156:T:C	0	75458156	C	T
5	chr5:75460293:T:C	0	75460293	C	T
5	chr5:75461461:G:A	0	75461461	A	G
5	chr5:75461933:T:C	0	75461933	C	T
5	chr5:75463358:T:A	0	75463358	A	T
5	chr5:75466753:A:T	0	75466753	T	A
5	chr5:75467073:C:T	0	75467073	T	C
5	chr5:75468568:G:A	0	75468568	A	G
5	chr5:75469469:T:C	0	75469469	C	T
5	chr5:75473479:CAAAT:C	0	75473479	C	CAAAT
5	chr5:75473512:C:A	0	75473512	A	C
5	chr5:75474012:C:T	0	75474012	T	C
5	chr5:75475147:G:A	0	75475147	A	G
5	chr5:75475562:G:A	0	75475562	A	G
5	chr5:75475674:G:A	0	75475674	A	G
5	chr5:75477483:A:G	0	75477483	G	A
5	chr5:75477595:T:C	0	75477595	C	T
5	chr5:75478180:G:A	0	75478180	A	G
5	chr5:75478240:T:G	0	75478240	G	T
5	chr5:75480164:T:G	0	75480164	G	T
5	chr5:75482844:C:T	0	75482844	T	C
5	chr5:75482994:T:C	0	75482994	C	T
5	chr5:75484490:T:TC	0	75484490	TC	T
5	chr5:75484513:G:A	0	75484513	A	G
5	chr5:75484606:GACA:G	0	75484606	G	GACA
5	chr5:75485614:G:C	0	75485614	C	G
5	chr5:75485929:G:A	0	75485929	A	G
5	chr5:75485952:A:G	0	75485952	G	A
5	chr5:75486300:C:T	0	75486300	T	C
5	chr5:75486586:T:G	0	75486586	G	T
5	chr5:75486587:T:A	0	75486587	A	T
5	chr5:75487406:A:C	0	75487406	C	A
5	chr5:75487811:C:T	0	75487811	T	C
5	chr5:75488919:T:C	0	75488919	C	T
5	chr5:75489735:A:G	0	75489735	G	A
5	chr5:75490258:G:A	0	75490258	A	G
5	chr5:75490501:TTA:T	0	75490501	T	TTA
5	chr5:75491084:T:C	0	75491084	C	T
5	chr5:75491485:T:C	0	75491485	C	T
5	chr5:75491795:G:A	0	75491795	A	G
5	chr5:75492578:T:C	0	75492578	C	T
5	chr5:75494503:TC:T	0	75494503	T	TC
5	chr5:75497180:C:T	0	75497180	T	C
5	chr5:75497686:T:C	0	75497686	C	T
5	chr5:75499421:T:C	0	75499421	C	T
5	chr5:75500463:G:A	0	75500463	A	G
5	chr5:75500932:G:A	0	75500932	A	G
5	chr5:75501328:C:T	0	75501328	T	C
5	chr5:75502240:A:G	0	75502240	G	A
5	chr5:75502331:G:A	0	75502331	A	G
5	chr5:75502833:A:T	0	75502833	T	A
5	chr5:75505445:G:A	0	75505445	A	G
5	chr5:75507790:C:T	0	75507790	T	C
5	chr5:75508277:GTT:G	0	75508277	G	GTT
5	chr5:75510222:T:TA	0	75510222	TA	T
5	chr5:75512412:G:T	0	75512412	T	G
5	chr5:75512506:G:A	0	75512506	A	G
5	chr5:75512592:G:A	0	75512592	A	G
5	chr5:75512776:TAGAA:T	0	75512776	T	TAGAA
5	chr5:75513055:C:T	0	75513055	T	C
5	chr5:75514559:G:A	0	75514559	A	G
5	chr5:75517186:CA:C	0	75517186	C	CA
5	chr5:75518119:C:A	0	75518119	A	C
5	chr5:75518947:T:C	0	75518947	C	T
5	chr5:75519401:A:G	0	75519401	G	A
5	chr5:75525211:T:A	0	75525211	A	T
5	chr5:75526682:A:G	0	75526682	G	A
5	chr5:75527678:A:C	0	75527678	C	A
5	chr5:75527947:C:G	0	75527947	G	C
5	chr5:75528948:A:G	0	75528948	G	A
5	chr5:75530910:G:A	0	75530910	A	G
5	chr5:75531721:G:A	0	75531721	A	G
5	chr5:75533466:G:A	0	75533466	A	G
5	chr5:75533879:C:T	0	75533879	T	C
5	chr5:75534122:T:C	0	75534122	C	T
5	chr5:75535423:G:A	0	75535423	A	G
5	chr5:75535537:T:TA	0	75535537	TA	T
5	chr5:75535907:G:A	0	75535907	A	G
5	chr5:75535996:C:T	0	75535996	T	C
5	chr5:75537094:C:T	0	75537094	T	C
5	chr5:75538523:T:C	0	75538523	C	T
5	chr5:75538832:G:A	0	75538832	A	G
5	chr5:75539198:G:A	0	75539198	A	G
5	chr5:75541112:C:T	0	75541112	T	C
5	chr5:75541716:A:G	0	75541716	G	A
5	chr5:75541977:A:C	0	75541977	C	A
5	chr5:75542076:A:G	0	75542076	G	A
5	chr5:75543064:G:A	0	75543064	A	G
5	chr5:75544636:T:C	0	75544636	C	T
5	chr5:75544920:A:G	0	75544920	G	A
5	chr5:75546261:T:C	0	75546261	C	T
5	chr5:75549410:A:T	0	75549410	T	A
5	chr5:75550472:A:G	0	75550472	G	A
5	chr5:75550788:G:A	0	75550788	A	G
5	chr5:75551591:A:G	0	75551591	G	A
5	chr5:75553644:A:G	0	75553644	G	A
5	chr5:75553870:C:T	0	75553870	T	C
5	chr5:75553872:G:T	0	75553872	T	G
5	chr5:75554457:A:T	0	75554457	T	A
5	chr5:75554538:T:C	0	75554538	C	T
5	chr5:75554981:A:C	0	75554981	C	A
5	chr5:75555341:AC:A	0	75555341	A	AC
5	chr5:75556423:G:A	0	75556423	A	G
5	chr5:75557586:G:C	0	75557586	C	G
5	chr5:75558742:C:T	0	75558742	T	C
5	chr5:75559601:A:G	0	75559601	G	A
5	chr5:75560600:C:T	0	75560600	T	C
5	chr5:75562461:G:A	0	75562461	A	G
5	chr5:75563609:T:C	0	75563609	C	T
5	chr5:75565083:T:A	0	75565083	A	T
5	chr5:75566311:G:A	0	75566311	A	G
5	chr5:75566517:G:A	0	75566517	A	G
5	chr5:75567216:T:C	0	75567216	C	T
5	chr5:75569762:G:A	0	75569762	A	G
5	chr5:75571756:T:G	0	75571756	G	T
5	chr5:75572472:A:C	0	75572472	C	A
5	chr5:75572737:C:T	0	75572737	T	C
5	chr5:75579165:C:T	0	75579165	T	C
5	chr5:75579817:T:C	0	75579817	C	T
5	chr5:75580788:T:C	0	75580788	C	T
5	chr5:75581441:C:T	0	75581441	T	C
5	chr5:75581978:T:C	0	75581978	C	T
5	chr5:75584065:G:A	0	75584065	A	G
5	chr5:75584525:G:A	0	75584525	A	G
5	chr5:75586856:C:T	0	75586856	T	C
5	chr5:75590468:GTTT:G	0	75590468	G	GTTT
5	chr5:75590559:G:A	0	75590559	A	G
5	chr5:75591789:T:C	0	75591789	C	T
5	chr5:75593707:C:G	0	75593707	G	C
5	chr5:75593817:T:C	0	75593817	C	T
5	chr5:75596177:T:C	0	75596177	C	T
5	chr5:75598508:G:C	0	75598508	C	G
5	chr5:75599010:A:G	0	75599010	G	A
5	chr5:75600973:G:A	0	75600973	A	G
5	chr5:75601542:A:G	0	75601542	G	A
5	chr5:75601585:A:G	0	75601585	G	A
5	chr5:75602312:A:G	0	75602312	G	A
5	chr5:75602781:C:T	0	75602781	T	C
5	chr5:75602927:T:C	0	75602927	C	T
5	chr5:75603041:C:G	0	75603041	G	C
5	chr5:75606499:G:A	0	75606499	A	G
5	chr5:75606891:T:C	0	75606891	C	T
5	chr5:75607329:G:A	0	75607329	A	G
5	chr5:75608069:A:T	0	75608069	T	A
5	chr5:75608501:A:C	0	75608501	C	A
5	chr5:75609221:C:T	0	75609221	T	C
5	chr5:75610954:T:C	0	75610954	C	T
5	chr5:75611138:A:C	0	75611138	C	A
5	chr5:75611435:G:A	0	75611435	A	G
5	chr5:75611509:C:T	0	75611509	T	C
5	chr5:75611644:G:A	0	75611644	A	G
5	chr5:75612621:G:C	0	75612621	C	G
5	chr5:75614147:C:T	0	75614147	T	C
5	chr5:75614765:A:G	0	75614765	G	A
5	chr5:75615045:A:G	0	75615045	G	A
5	chr5:75617971:G:A	0	75617971	A	G
5	chr5:75618087:C:T	0	75618087	T	C
5	chr5:75618236:G:A	0	75618236	A	G
5	chr5:75618691:T:A	0	75618691	A	T
5	chr5:75621147:G:A	0	75621147	A	G
5	chr5:75622037:A:G	0	75622037	G	A
5	chr5:75623188:T:C	0	75623188	C	T
5	chr5:75623584:G:A	0	75623584	A	G
5	chr5:75625861:G:A	0	75625861	A	G
5	chr5:75627153:A:G	0	75627153	G	A
5	chr5:75627376:C:T	0	75627376	T	C
5	chr5:75627756:C:T	0	75627756	T	C
5	chr5:75627765:A:G	0	75627765	G	A
5	chr5:75628107:C:T	0	75628107	T	C
5	chr5:75629065:A:G	0	75629065	G	A
5	chr5:75629337:C:T	0	75629337	T	C
5	chr5:75630324:A:G	0	75630324	G	A
5	chr5:75630953:A:G	0	75630953	G	A
5	chr5:75632468:A:T	0	75632468	T	A
5	chr5:75632716:C:T	0	75632716	T	C
5	chr5:75632850:G:A	0	75632850	A	G
5	chr5:75633058:G:T	0	75633058	T	G
5	chr5:75633367:A:T	0	75633367	T	A
5	chr5:75633487:G:A	0	75633487	A	G
5	chr5:75633822:G:A	0	75633822	A	G
5	chr5:75635508:G:T	0	75635508	T	G
5	chr5:75635672:C:T	0	75635672	T	C
5	chr5:75636247:T:C	0	75636247	C	T
5	chr5:75636274:G:T	0	75636274	T	G
5	chr5:75637781:A:G	0	75637781	G	A
5	chr5:75637862:C:T	0	75637862	T	C
5	chr5:75637987:G:C	0	75637987	C	G
5	chr5:75638184:A:T	0	75638184	T	A
5	chr5:75638388:T:G	0	75638388	G	T
5	chr5:75638447:T:C	0	75638447	C	T
5	chr5:75638516:A:T	0	75638516	T	A
5	chr5:75638538:A:G	0	75638538	G	A
5	chr5:75638625:A:G	0	75638625	G	A
5	chr5:75638834:T:G	0	75638834	G	T
5	chr5:75639244:G:T	0	75639244	T	G
5	chr5:75640000:A:G	0	75640000	G	A
5	chr5:75640074:C:T	0	75640074	T	C
5	chr5:75640178:G:A	0	75640178	A	G
5	chr5:75640204:C:T	0	75640204	T	C
5	chr5:75641413:A:G	0	75641413	G	A
5	chr5:75641899:G:A	0	75641899	A	G
5	chr5:75642253:C:A	0	75642253	A	C
5	chr5:75648173:G:A	0	75648173	A	G
5	chr5:75648547:T:G	0	75648547	G	T
5	chr5:75649012:C:T	0	75649012	T	C
5	chr5:75649043:A:G	0	75649043	G	A
5	chr5:75649115:A:G	0	75649115	G	A
5	chr5:75649283:G:C	0	75649283	C	G
5	chr5:75649720:T:G	0	75649720	G	T
5	chr5:75650425:A:G	0	75650425	G	A
5	chr5:75650630:G:A	0	75650630	A	G
5	chr5:75651052:A:C	0	75651052	C	A
5	chr5:75651610:T:G	0	75651610	G	T
5	chr5:75651862:G:A	0	75651862	A	G
5	chr5:75652713:G:A	0	75652713	A	G
5	chr5:75653120:C:T	0	75653120	T	C
5	chr5:75653705:T:C	0	75653705	C	T
5	chr5:75655922:C:T	0	75655922	T	C
5	chr5:75656076:G:A	0	75656076	A	G
5	chr5:75657679:C:T	0	75657679	T	C
5	chr5:75658200:GA:G	0	75658200	G	GA
5	chr5:75658554:G:A	0	75658554	A	G
5	chr5:75658808:A:T	0	75658808	T	A
5	chr5:75660016:G:A	0	75660016	A	G
5	chr5:75660692:C:T	0	75660692	T	C
5	chr5:75661296:C:T	0	75661296	T	C
5	chr5:75661448:G:A	0	75661448	A	G
5	chr5:75661573:T:C	0	75661573	C	T
5	chr5:75661789:C:T	0	75661789	T	C
5	chr5:75661994:A:C	0	75661994	C	A
5	chr5:75662458:T:A	0	75662458	A	T
5	chr5:75662471:G:T	0	75662471	T	G
5	chr5:75662717:A:G	0	75662717	G	A
5	chr5:75665512:TCTTA:T	0	75665512	T	TCTTA
5	chr5:75666417:A:G	0	75666417	G	A
5	chr5:75667452:G:C	0	75667452	C	G
5	chr5:75667464:A:G	0	75667464	G	A
5	chr5:75667775:T:C	0	75667775	C	T
5	chr5:75668303:C:T	0	75668303	T	C
5	chr5:75668494:A:G	0	75668494	G	A
5	chr5:75668757:A:G	0	75668757	G	A
5	chr5:75669297:G:A	0	75669297	A	G
5	chr5:75669729:A:G	0	75669729	G	A
5	chr5:75670152:T:A	0	75670152	A	T
5	chr5:75670537:G:T	0	75670537	T	G
5	chr5:75671339:C:A	0	75671339	A	C
5	chr5:75671374:G:C	0	75671374	C	G
5	chr5:75671883:C:A	0	75671883	A	C
5	chr5:75673428:C:T	0	75673428	T	C
5	chr5:75673590:G:A	0	75673590	A	G
5	chr5:75673616:CTGT:C	0	75673616	C	CTGT
5	chr5:75673758:AGCCTG:A	0	75673758	A	AGCCTG
5	chr5:75673770:A:G	0	75673770	G	A
5	chr5:75674199:T:C	0	75674199	C	T
5	chr5:75674731:T:G	0	75674731	G	T
5	chr5:75675150:C:G	0	75675150	G	C
5	chr5:75675193:T:C	0	75675193	C	T
5	chr5:75675342:T:C	0	75675342	C	T
5	chr5:75675549:A:G	0	75675549	G	A
5	chr5:75676021:A:G	0	75676021	G	A
5	chr5:75676165:C:G	0	75676165	G	C
5	chr5:75676682:G:T	0	75676682	T	G
5	chr5:75676767:C:T	0	75676767	T	C
5	chr5:75676821:T:C	0	75676821	C	T
5	chr5:75676829:A:AAG	0	75676829	AAG	A
5	chr5:75676924:A:G	0	75676924	G	A
5	chr5:75676941:C:A	0	75676941	A	C
5	chr5:75677052:G:A	0	75677052	A	G
5	chr5:75678318:C:T	0	75678318	T	C
5	chr5:75678506:T:C	0	75678506	C	T
5	chr5:75678715:T:C	0	75678715	C	T
5	chr5:75679205:T:C	0	75679205	C	T
5	chr5:75679443:C:T	0	75679443	T	C
5	chr5:75679519:A:T	0	75679519	T	A
5	chr5:75680087:A:G	0	75680087	G	A
5	chr5:75680280:G:A	0	75680280	A	G
5	chr5:75680404:G:A	0	75680404	A	G
5	chr5:75681324:A:G	0	75681324	G	A
5	chr5:75681632:A:T	0	75681632	T	A
5	chr5:75681836:T:C	0	75681836	C	T
5	chr5:75683032:G:A	0	75683032	A	G
5	chr5:75683806:C:T	0	75683806	T	C
5	chr5:75684041:G:C	0	75684041	C	G
5	chr5:75684194:A:G	0	75684194	G	A
5	chr5:75684385:G:A	0	75684385	A	G
5	chr5:75684427:A:G	0	75684427	G	A
5	chr5:75684449:T:TC	0	75684449	TC	T
5	chr5:75684615:G:A	0	75684615	A	G
5	chr5:75684747:A:G	0	75684747	G	A
5	chr5:75685067:C:T	0	75685067	T	C
5	chr5:75685497:A:T	0	75685497	T	A
5	chr5:75686382:T:C	0	75686382	C	T
5	chr5:75687155:T:C	0	75687155	C	T
5	chr5:75687192:G:A	0	75687192	A	G
5	chr5:75687241:A:G	0	75687241	G	A
5	chr5:75687256:T:G	0	75687256	G	T
5	chr5:75688444:C:T	0	75688444	T	C
5	chr5:75688794:G:A	0	75688794	A	G
5	chr5:75689959:C:T	0	75689959	T	C
5	chr5:75690042:T:C	0	75690042	C	T
5	chr5:75690220:A:G	0	75690220	G	A
5	chr5:75690656:T:C	0	75690656	C	T
5	chr5:75690751:G:A	0	75690751	A	G
5	chr5:75690877:A:G	0	75690877	G	A
5	chr5:75692166:T:A	0	75692166	A	T
5	chr5:75692511:C:T	0	75692511	T	C
5	chr5:75692544:A:G	0	75692544	G	A
5	chr5:75693161:CAT:C	0	75693161	C	CAT
5	chr5:75694352:A:T	0	75694352	T	A
5	chr5:75694954:A:C	0	75694954	C	A
5	chr5:75695618:G:A	0	75695618	A	G
5	chr5:75695761:T:C	0	75695761	C	T
5	chr5:75695853:A:G	0	75695853	G	A
5	chr5:75695904:T:C	0	75695904	C	T
5	chr5:75696024:A:C	0	75696024	C	A
5	chr5:75696238:G:A	0	75696238	A	G
5	chr5:75696265:C:A	0	75696265	A	C
5	chr5:75696337:T:C	0	75696337	C	T
5	chr5:75696418:C:T	0	75696418	T	C
5	chr5:75696420:T:A	0	75696420	A	T
5	chr5:75697159:T:C	0	75697159	C	T
5	chr5:75697291:A:G	0	75697291	G	A
5	chr5:75697313:C:T	0	75697313	T	C
5	chr5:75697663:T:C	0	75697663	C	T
5	chr5:75698032:T:C	0	75698032	C	T
5	chr5:75698429:A:C	0	75698429	C	A
5	chr5:75698530:A:T	0	75698530	T	A
5	chr5:75698536:C:T	0	75698536	T	C
5	chr5:75698798:G:C	0	75698798	C	G
5	chr5:75698926:A:G	0	75698926	G	A
5	chr5:75699063:G:A	0	75699063	A	G
5	chr5:75699088:T:C	0	75699088	C	T
5	chr5:75699712:G:A	0	75699712	A	G
5	chr5:75700184:C:T	0	75700184	T	C
5	chr5:75701016:T:C	0	75701016	C	T
5	chr5:75701911:T:C	0	75701911	C	T
5	chr5:75701931:T:C	0	75701931	C	T
5	chr5:75702170:A:G	0	75702170	G	A
5	chr5:75702601:G:A	0	75702601	A	G
5	chr5:75702773:G:A	0	75702773	A	G
5	chr5:75703067:C:T	0	75703067	T	C
5	chr5:75703739:G:T	0	75703739	T	G
5	chr5:75703751:G:A	0	75703751	A	G
5	chr5:75704110:G:A	0	75704110	A	G
5	chr5:75704967:G:A	0	75704967	A	G
5	chr5:75705200:C:A	0	75705200	A	C
5	chr5:75705211:A:T	0	75705211	T	A
5	chr5:75705218:T:A	0	75705218	A	T
5	chr5:75705427:T:C	0	75705427	C	T
5	chr5:75705496:C:T	0	75705496	T	C
5	chr5:75705607:A:G	0	75705607	G	A
5	chr5:75705757:A:G	0	75705757	G	A
5	chr5:75706810:G:C	0	75706810	C	G
5	chr5:75707020:C:T	0	75707020	T	C
5	chr5:75707070:G:T	0	75707070	T	G
5	chr5:75707231:A:G	0	75707231	G	A
5	chr5:75707384:C:CT	0	75707384	CT	C
5	chr5:75707588:A:C	0	75707588	C	A
5	chr5:75707624:A:T	0	75707624	T	A
5	chr5:75707626:A:T	0	75707626	T	A
5	chr5:75707627:T:TC	0	75707627	TC	T
5	chr5:75707644:T:C	0	75707644	C	T
5	chr5:75707853:T:C	0	75707853	C	T
5	chr5:75708053:T:C	0	75708053	C	T
5	chr5:75708282:A:G	0	75708282	G	A
5	chr5:75708350:G:A	0	75708350	A	G
5	chr5:75710074:A:G	0	75710074	G	A
5	chr5:75710288:T:A	0	75710288	A	T
5	chr5:75710331:T:C	0	75710331	C	T
5	chr5:75710559:A:G	0	75710559	G	A
5	chr5:75711581:T:A	0	75711581	A	T
5	chr5:75711632:A:C	0	75711632	C	A
5	chr5:75711731:A:G	0	75711731	G	A
5	chr5:75711753:A:C	0	75711753	C	A
5	chr5:75711776:G:A	0	75711776	A	G
5	chr5:75712323:A:G	0	75712323	G	A
5	chr5:75712368:T:C	0	75712368	C	T
5	chr5:75713133:C:T	0	75713133	T	C
5	chr5:75713259:A:ACTTT	0	75713259	ACTTT	A
5	chr5:75713473:T:C	0	75713473	C	T
5	chr5:75713486:A:T	0	75713486	T	A
5	chr5:75714177:T:C	0	75714177	C	T
5	chr5:75714255:G:T	0	75714255	T	G
5	chr5:75714694:C:T	0	75714694	T	C
5	chr5:75715476:TGA:T	0	75715476	T	TGA
5	chr5:75717211:G:A	0	75717211	A	G
5	chr5:75719767:A:G	0	75719767	G	A
5	chr5:75719873:G:A	0	75719873	A	G
5	chr5:75720479:G:T	0	75720479	T	G
5	chr5:75720769:G:T	0	75720769	T	G
5	chr5:75721043:G:C	0	75721043	C	G
5	chr5:75721118:A:G	0	75721118	G	A
5	chr5:75721164:A:G	0	75721164	G	A
5	chr5:75721608:C:T	0	75721608	T	C
5	chr5:75722373:G:A	0	75722373	A	G
5	chr5:75725352:G:A	0	75725352	A	G
5	chr5:75726869:C:T	0	75726869	T	C
5	chr5:75727633:C:CAAACT	0	75727633	CAAACT	C
5	chr5:75728056:C:T	0	75728056	T	C
5	chr5:75728241:A:G	0	75728241	G	A
5	chr5:75728420:G:A	0	75728420	A	G
5	chr5:75729174:C:A	0	75729174	A	C
5	chr5:75731188:A:G	0	75731188	G	A
5	chr5:75731330:A:G	0	75731330	G	A
5	chr5:75732664:C:G	0	75732664	G	C
5	chr5:75732691:G:A	0	75732691	A	G
5	chr5:75732902:G:A	0	75732902	A	G
5	chr5:75733959:T:C	0	75733959	C	T
5	chr5:75734209:G:A	0	75734209	A	G
5	chr5:75734326:G:A	0	75734326	A	G
5	chr5:75735581:T:A	0	75735581	A	T
5	chr5:75737937:T:A	0	75737937	A	T
5	chr5:75741261:A:G	0	75741261	G	A
5	chr5:75741470:C:G	0	75741470	G	C
5	chr5:75741567:C:T	0	75741567	T	C
5	chr5:75741936:T:A	0	75741936	A	T
5	chr5:75742162:T:C	0	75742162	C	T
5	chr5:75742250:C:G	0	75742250	G	C
5	chr5:75742396:G:C	0	75742396	C	G
5	chr5:75742442:G:A	0	75742442	A	G
5	chr5:75742606:T:G	0	75742606	G	T
5	chr5:75742839:A:G	0	75742839	G	A
5	chr5:75742893:C:G	0	75742893	G	C
5	chr5:75742937:C:CT	0	75742937	CT	C
5	chr5:75743076:T:A	0	75743076	A	T
5	chr5:75745537:T:G	0	75745537	G	T
5	chr5:75745736:T:C	0	75745736	C	T
5	chr5:75746121:A:G	0	75746121	G	A
5	chr5:75746842:A:G	0	75746842	G	A
5	chr5:75747088:G:A	0	75747088	A	G
5	chr5:75747780:G:A	0	75747780	A	G
5	chr5:75748860:A:C	0	75748860	C	A
5	chr5:75748924:C:T	0	75748924	T	C
5	chr5:75749022:C:T	0	75749022	T	C
5	chr5:75749409:T:C	0	75749409	C	T
5	chr5:75749850:G:A	0	75749850	A	G
5	chr5:75750118:C:T	0	75750118	T	C
5	chr5:75751137:A:G	0	75751137	G	A
5	chr5:75752070:C:T	0	75752070	T	C
5	chr5:75753880:A:G	0	75753880	G	A
5	chr5:75755604:T:C	0	75755604	C	T
5	chr5:75755859:C:T	0	75755859	T	C
5	chr5:75756259:C:G	0	75756259	G	C
5	chr5:75757040:T:C	0	75757040	C	T
5	chr5:75757657:G:A	0	75757657	A	G
5	chr5:75760670:C:T	0	75760670	T	C
5	chr5:75760832:C:T	0	75760832	T	C
5	chr5:75760833:C:G	0	75760833	G	C
5	chr5:75761708:G:C	0	75761708	C	G
5	chr5:75762754:C:T	0	75762754	T	C
5	chr5:75765319:A:G	0	75765319	G	A
5	chr5:75766164:C:T	0	75766164	T	C
5	chr5:75766302:A:G	0	75766302	G	A
5	chr5:75766625:G:A	0	75766625	A	G
5	chr5:75766918:G:C	0	75766918	C	G
5	chr5:75767323:T:G	0	75767323	G	T
5	chr5:75768493:T:G	0	75768493	G	T
5	chr5:75768942:T:G	0	75768942	G	T
5	chr5:75770379:C:T	0	75770379	T	C
5	chr5:75771261:A:C	0	75771261	C	A
5	chr5:75771833:C:T	0	75771833	T	C
5	chr5:75772327:G:T	0	75772327	T	G
5	chr5:75772459:C:T	0	75772459	T	C
5	chr5:75772793:C:A	0	75772793	A	C
5	chr5:75773182:A:T	0	75773182	T	A
5	chr5:75777869:A:G	0	75777869	G	A
5	chr5:75779078:ATAT:A	0	75779078	A	ATAT
5	chr5:75779952:T:C	0	75779952	C	T
5	chr5:75780262:TTTTTTTTCTTTTC:T	0	75780262	T	TTTTTTTTCTTTTC
5	chr5:75780876:T:C	0	75780876	C	T
5	chr5:75781087:A:G	0	75781087	G	A
5	chr5:75781377:C:A	0	75781377	A	C
5	chr5:75782875:C:T	0	75782875	T	C
5	chr5:75783457:T:C	0	75783457	C	T
5	chr5:75784702:G:A	0	75784702	A	G
5	chr5:75785095:G:T	0	75785095	T	G
5	chr5:75785137:T:C	0	75785137	C	T
5	chr5:75785515:C:T	0	75785515	T	C
5	chr5:75786042:CAT:C	0	75786042	C	CAT
5	chr5:75787040:A:T	0	75787040	T	A
5	chr5:75787338:T:C	0	75787338	C	T
5	chr5:75787538:T:C	0	75787538	C	T
5	chr5:75787728:A:T	0	75787728	T	A
5	chr5:75787770:G:A	0	75787770	A	G
5	chr5:75788634:T:C	0	75788634	C	T
5	chr5:75788957:T:C	0	75788957	C	T
5	chr5:75788970:A:G	0	75788970	G	A
5	chr5:75789583:G:A	0	75789583	A	G
5	chr5:75790868:A:G	0	75790868	G	A
5	chr5:75791335:A:G	0	75791335	G	A
5	chr5:75791455:G:C	0	75791455	C	G
5	chr5:75791463:A:T	0	75791463	T	A
5	chr5:75791733:A:G	0	75791733	G	A
5	chr5:75792628:C:T	0	75792628	T	C
5	chr5:75792938:A:G	0	75792938	G	A
5	chr5:75792940:A:G	0	75792940	G	A
5	chr5:75792957:T:C	0	75792957	C	T
5	chr5:75793889:G:T	0	75793889	T	G
5	chr5:75795046:T:G	0	75795046	G	T
5	chr5:75795109:T:G	0	75795109	G	T
5	chr5:75795241:T:C	0	75795241	C	T
5	chr5:75795288:A:G	0	75795288	G	A
5	chr5:75795404:T:C	0	75795404	C	T
5	chr5:75795488:A:C	0	75795488	C	A
5	chr5:75795568:C:A	0	75795568	A	C
5	chr5:75796313:G:A	0	75796313	A	G
5	chr5:75796527:C:A	0	75796527	A	C
5	chr5:75796542:C:T	0	75796542	T	C
5	chr5:75797010:C:T	0	75797010	T	C
5	chr5:75797059:T:C	0	75797059	C	T
5	chr5:75797967:C:A	0	75797967	A	C
5	chr5:75798417:A:C	0	75798417	C	A
5	chr5:75798661:T:G	0	75798661	G	T
5	chr5:75798717:A:G	0	75798717	G	A
5	chr5:75799025:A:G	0	75799025	G	A
5	chr5:75799159:G:T	0	75799159	T	G
5	chr5:75800087:C:T	0	75800087	T	C
5	chr5:75800141:T:C	0	75800141	C	T
5	chr5:75800402:G:A	0	75800402	A	G
5	chr5:75800539:T:A	0	75800539	A	T
5	chr5:75800734:G:T	0	75800734	T	G
5	chr5:75800744:A:G	0	75800744	G	A
5	chr5:75800868:A:T	0	75800868	T	A
5	chr5:75801300:T:A	0	75801300	A	T
5	chr5:75801560:C:T	0	75801560	T	C
5	chr5:75801700:C:T	0	75801700	T	C
5	chr5:75802243:C:T	0	75802243	T	C
5	chr5:75802251:T:C	0	75802251	C	T
5	chr5:75802296:T:G	0	75802296	G	T
5	chr5:75802328:G:A	0	75802328	A	G
5	chr5:75802546:G:A	0	75802546	A	G
5	chr5:75802561:G:A	0	75802561	A	G
5	chr5:75802951:C:T	0	75802951	T	C
5	chr5:75803051:T:C	0	75803051	C	T
5	chr5:75803212:T:C	0	75803212	C	T
5	chr5:75803390:C:T	0	75803390	T	C
5	chr5:75803698:A:G	0	75803698	G	A
5	chr5:75803785:A:G	0	75803785	G	A
5	chr5:75803809:G:T	0	75803809	T	G
5	chr5:75803989:T:C	0	75803989	C	T
5	chr5:75804240:G:A	0	75804240	A	G
5	chr5:75804612:A:G	0	75804612	G	A
5	chr5:75804854:T:C	0	75804854	C	T
5	chr5:75805091:T:C	0	75805091	C	T
5	chr5:75805515:T:C	0	75805515	C	T
5	chr5:75805516:C:T	0	75805516	T	C
5	chr5:75805584:T:C	0	75805584	C	T
5	chr5:75806212:C:T	0	75806212	T	C
5	chr5:75806275:A:G	0	75806275	G	A
5	chr5:75806444:T:C	0	75806444	C	T
5	chr5:75806606:C:T	0	75806606	T	C
5	chr5:75806738:A:G	0	75806738	G	A
5	chr5:75806830:A:G	0	75806830	G	A
5	chr5:75807202:T:C	0	75807202	C	T
5	chr5:75807214:T:C	0	75807214	C	T
5	chr5:75807525:A:C	0	75807525	C	A
5	chr5:75807984:A:G	0	75807984	G	A
5	chr5:75808011:G:T	0	75808011	T	G
5	chr5:75808276:G:A	0	75808276	A	G
5	chr5:75810007:A:G	0	75810007	G	A
5	chr5:75810072:T:C	0	75810072	C	T
5	chr5:75810188:A:C	0	75810188	C	A
5	chr5:75810561:G:A	0	75810561	A	G
5	chr5:75812639:G:A	0	75812639	A	G
5	chr5:75812909:C:T	0	75812909	T	C
5	chr5:75813113:C:A	0	75813113	A	C
5	chr5:75813490:C:T	0	75813490	T	C
5	chr5:75813924:T:A	0	75813924	A	T
5	chr5:75814677:TGCAACCCAAAGGGCCG:T	0	75814677	T	TGCAACCCAAAGGGCCG
5	chr5:75814712:C:T	0	75814712	T	C
5	chr5:75815358:C:T	0	75815358	T	C
5	chr5:75815572:T:C	0	75815572	C	T
5	chr5:75816140:T:C	0	75816140	C	T
5	chr5:75817651:C:T	0	75817651	T	C
5	chr5:75817854:G:T	0	75817854	T	G
5	chr5:75818069:A:G	0	75818069	G	A
5	chr5:75818263:C:T	0	75818263	T	C
5	chr5:75818407:G:T	0	75818407	T	G
5	chr5:75818939:G:T	0	75818939	T	G
5	chr5:75821759:A:C	0	75821759	C	A
5	chr5:75821802:G:A	0	75821802	A	G
5	chr5:75821816:G:T	0	75821816	T	G
5	chr5:75822372:C:T	0	75822372	T	C
5	chr5:75822524:C:T	0	75822524	T	C
5	chr5:75822651:A:G	0	75822651	G	A
5	chr5:75822703:C:T	0	75822703	T	C
5	chr5:75823060:G:C	0	75823060	C	G
5	chr5:75823746:C:T	0	75823746	T	C
5	chr5:75824331:A:G	0	75824331	G	A
5	chr5:75824664:A:G	0	75824664	G	A
5	chr5:75824856:C:G	0	75824856	G	C
5	chr5:75825889:A:T	0	75825889	T	A
5	chr5:75826139:T:C	0	75826139	C	T
5	chr5:75826538:T:C	0	75826538	C	T
5	chr5:75826666:G:A	0	75826666	A	G
5	chr5:75826990:C:T	0	75826990	T	C
5	chr5:75827239:A:G	0	75827239	G	A
5	chr5:75827825:A:T	0	75827825	T	A
5	chr5:75828814:A:G	0	75828814	G	A
5	chr5:75829020:T:C	0	75829020	C	T
5	chr5:75829100:T:C	0	75829100	C	T
5	chr5:75829948:A:G	0	75829948	G	A
5	chr5:75830387:C:G	0	75830387	G	C
5	chr5:75831951:G:A	0	75831951	A	G
5	chr5:75832072:A:G	0	75832072	G	A
5	chr5:75832347:G:T	0	75832347	T	G
5	chr5:75832358:G:C	0	75832358	C	G
5	chr5:75832405:A:G	0	75832405	G	A
5	chr5:75832523:T:G	0	75832523	G	T
5	chr5:75832621:C:T	0	75832621	T	C
5	chr5:75832784:G:A	0	75832784	A	G
5	chr5:75833068:A:G	0	75833068	G	A
5	chr5:75833122:G:A	0	75833122	A	G
5	chr5:75833194:A:G	0	75833194	G	A
5	chr5:75833372:GACC:G	0	75833372	G	GACC
5	chr5:75833510:A:G	0	75833510	G	A
5	chr5:75833528:G:C	0	75833528	C	G
5	chr5:75833601:CTA:C	0	75833601	C	CTA
5	chr5:75834052:A:G	0	75834052	G	A
5	chr5:75834161:G:A	0	75834161	A	G
5	chr5:75834223:G:A	0	75834223	A	G
5	chr5:75834699:T:C	0	75834699	C	T
5	chr5:75835593:T:C	0	75835593	C	T
5	chr5:75836225:A:G	0	75836225	G	A
5	chr5:75836237:T:C	0	75836237	C	T
5	chr5:75836721:T:G	0	75836721	G	T
5	chr5:75837188:C:T	0	75837188	T	C
5	chr5:75837274:A:T	0	75837274	T	A
5	chr5:75837775:G:A	0	75837775	A	G
5	chr5:75838061:G:A	0	75838061	A	G
5	chr5:75838868:A:T	0	75838868	T	A
5	chr5:75839331:G:A	0	75839331	A	G
5	chr5:75839722:C:CT	0	75839722	CT	C
5	chr5:75839972:A:T	0	75839972	T	A
5	chr5:75839977:A:T	0	75839977	T	A
5	chr5:75840250:T:C	0	75840250	C	T
5	chr5:75840426:A:G	0	75840426	G	A
5	chr5:75840611:C:G	0	75840611	G	C
5	chr5:75840680:T:G	0	75840680	G	T
5	chr5:75840799:C:T	0	75840799	T	C
5	chr5:75841117:T:C	0	75841117	C	T
5	chr5:75841848:T:C	0	75841848	C	T
5	chr5:75842661:A:G	0	75842661	G	A
5	chr5:75843410:C:T	0	75843410	T	C
5	chr5:75843549:A:T	0	75843549	T	A
5	chr5:75844174:G:A	0	75844174	A	G
5	chr5:75844302:C:T	0	75844302	T	C
5	chr5:75844700:C:T	0	75844700	T	C
5	chr5:75844905:A:G	0	75844905	G	A
5	chr5:75845596:T:A	0	75845596	A	T
5	chr5:75846778:C:T	0	75846778	T	C
5	chr5:75847799:A:C	0	75847799	C	A
5	chr5:75847888:A:G	0	75847888	G	A
5	chr5:75848031:T:C	0	75848031	C	T
5	chr5:75848700:G:T	0	75848700	T	G
5	chr5:75849285:A:C	0	75849285	C	A
5	chr5:75850916:T:C	0	75850916	C	T
5	chr5:75852030:G:C	0	75852030	C	G
5	chr5:75852697:G:A	0	75852697	A	G
5	chr5:75852781:A:G	0	75852781	G	A
5	chr5:75853155:A:G	0	75853155	G	A
5	chr5:75853902:T:C	0	75853902	C	T
5	chr5:75854200:A:G	0	75854200	G	A
5	chr5:75854740:C:A	0	75854740	A	C
5	chr5:75854755:C:T	0	75854755	T	C
5	chr5:75856464:G:C	0	75856464	C	G
5	chr5:75856921:T:C	0	75856921	C	T
5	chr5:75858113:T:C	0	75858113	C	T
5	chr5:75858692:A:T	0	75858692	T	A
5	chr5:75858731:C:T	0	75858731	T	C
5	chr5:75859314:G:A	0	75859314	A	G
5	chr5:75859600:C:T	0	75859600	T	C
5	chr5:75859722:C:T	0	75859722	T	C
5	chr5:75859787:A:G	0	75859787	G	A
5	chr5:75860310:C:T	0	75860310	T	C
5	chr5:75860935:T:C	0	75860935	C	T
5	chr5:75861258:A:G	0	75861258	G	A
5	chr5:75861401:A:G	0	75861401	G	A
5	chr5:75861627:G:GAATACC	0	75861627	GAATACC	G
5	chr5:75861950:G:A	0	75861950	A	G
5	chr5:75862912:C:G	0	75862912	G	C
5	chr5:75863061:T:C	0	75863061	C	T
5	chr5:75863222:A:G	0	75863222	G	A
5	chr5:75863741:G:A	0	75863741	A	G
5	chr5:75864094:A:G	0	75864094	G	A
5	chr5:75864196:C:A	0	75864196	A	C
5	chr5:75864641:C:T	0	75864641	T	C
5	chr5:75864759:T:A	0	75864759	A	T
5	chr5:75864925:AGAC:A	0	75864925	A	AGAC
5	chr5:75865466:A:G	0	75865466	G	A
5	chr5:75865550:G:A	0	75865550	A	G
5	chr5:75865578:G:A	0	75865578	A	G
5	chr5:75865946:C:A	0	75865946	A	C
5	chr5:75866125:A:G	0	75866125	G	A
5	chr5:75866275:AT:A	0	75866275	A	AT
5	chr5:75866433:G:T	0	75866433	T	G
5	chr5:75866439:A:G	0	75866439	G	A
5	chr5:75866464:A:G	0	75866464	G	A
5	chr5:75866496:A:G	0	75866496	G	A
5	chr5:75866934:C:T	0	75866934	T	C
5	chr5:75867041:C:T	0	75867041	T	C
5	chr5:75867137:C:T	0	75867137	T	C
5	chr5:75867196:T:C	0	75867196	C	T
5	chr5:75867271:A:G	0	75867271	G	A
5	chr5:75867346:T:C	0	75867346	C	T
5	chr5:75867869:T:C	0	75867869	C	T
5	chr5:75868819:C:A	0	75868819	A	C
5	chr5:75869066:T:C	0	75869066	C	T
5	chr5:75869147:T:C	0	75869147	C	T
5	chr5:75869623:C:T	0	75869623	T	C
5	chr5:75869803:A:G	0	75869803	G	A
5	chr5:75869822:G:A	0	75869822	A	G
5	chr5:75869935:A:G	0	75869935	G	A
5	chr5:75870016:A:G	0	75870016	G	A
5	chr5:75870483:T:A	0	75870483	A	T
5	chr5:75870485:A:T	0	75870485	T	A
5	chr5:75870635:A:G	0	75870635	G	A
5	chr5:75870812:G:A	0	75870812	A	G
5	chr5:75870913:C:T	0	75870913	T	C
5	chr5:75871402:T:A	0	75871402	A	T
5	chr5:75871451:T:C	0	75871451	C	T
5	chr5:75871869:T:A	0	75871869	A	T
5	chr5:75872108:G:A	0	75872108	A	G
5	chr5:75872269:A:T	0	75872269	T	A
5	chr5:75872563:G:C	0	75872563	C	G
5	chr5:75872580:T:C	0	75872580	C	T
5	chr5:75873248:G:A	0	75873248	A	G
5	chr5:75873308:G:A	0	75873308	A	G
5	chr5:75873391:CTAAT:C	0	75873391	C	CTAAT
5	chr5:75873439:T:C	0	75873439	C	T
5	chr5:75873500:T:A	0	75873500	A	T
5	chr5:75873672:C:T	0	75873672	T	C
5	chr5:75873677:G:C	0	75873677	C	G
5	chr5:75874379:A:G	0	75874379	G	A
5	chr5:75875003:T:C	0	75875003	C	T
5	chr5:75875268:A:G	0	75875268	G	A
5	chr5:75875378:G:A	0	75875378	A	G
5	chr5:75875412:C:T	0	75875412	T	C
5	chr5:75875508:T:G	0	75875508	G	T
5	chr5:75876458:G:A	0	75876458	A	G
5	chr5:75876508:T:C	0	75876508	C	T
5	chr5:75876536:G:A	0	75876536	A	G
5	chr5:75876621:G:A	0	75876621	A	G
5	chr5:75877056:T:C	0	75877056	C	T
5	chr5:75877270:A:T	0	75877270	T	A
5	chr5:75877328:A:G	0	75877328	G	A
5	chr5:75877393:C:A	0	75877393	A	C
5	chr5:75877546:C:T	0	75877546	T	C
5	chr5:75877621:A:G	0	75877621	G	A
5	chr5:75877650:A:C	0	75877650	C	A
5	chr5:75877862:T:G	0	75877862	G	T
5	chr5:75878077:C:A	0	75878077	A	C
5	chr5:75878565:C:T	0	75878565	T	C
5	chr5:75878773:G:A	0	75878773	A	G
5	chr5:75878782:T:C	0	75878782	C	T
5	chr5:75879003:G:A	0	75879003	A	G
5	chr5:75879037:A:G	0	75879037	G	A
5	chr5:75879063:A:G	0	75879063	G	A
5	chr5:75879074:C:T	0	75879074	T	C
5	chr5:75879151:C:T	0	75879151	T	C
5	chr5:75879457:T:C	0	75879457	C	T
5	chr5:75879667:T:C	0	75879667	C	T
5	chr5:75879969:C:G	0	75879969	G	C
5	chr5:75880260:A:C	0	75880260	C	A
5	chr5:75880304:C:CT	0	75880304	CT	C
5	chr5:75881115:C:G	0	75881115	G	C
5	chr5:75881472:T:C	0	75881472	C	T
5	chr5:75881982:G:A	0	75881982	A	G
5	chr5:75882190:T:C	0	75882190	C	T
5	chr5:75882192:T:C	0	75882192	C	T
5	chr5:75882375:C:T	0	75882375	T	C
5	chr5:75882526:A:G	0	75882526	G	A
5	chr5:75883807:T:A	0	75883807	A	T
5	chr5:75883959:C:T	0	75883959	T	C
5	chr5:75883989:C:T	0	75883989	T	C
5	chr5:75884344:T:C	0	75884344	C	T
5	chr5:75884388:A:G	0	75884388	G	A
5	chr5:75884652:A:C	0	75884652	C	A
5	chr5:75884805:TTAA:T	0	75884805	T	TTAA
5	chr5:75885185:C:G	0	75885185	G	C
5	chr5:75885403:G:A	0	75885403	A	G
5	chr5:75885796:C:G	0	75885796	G	C
5	chr5:75885923:A:G	0	75885923	G	A
5	chr5:75886624:G:A	0	75886624	A	G
5	chr5:75887153:T:C	0	75887153	C	T
5	chr5:75887791:G:A	0	75887791	A	G
5	chr5:75887816:T:C	0	75887816	C	T
5	chr5:75887875:T:C	0	75887875	C	T
5	chr5:75888055:G:A	0	75888055	A	G
5	chr5:75888391:G:A	0	75888391	A	G
5	chr5:75888595:A:G	0	75888595	G	A
5	chr5:75889465:G:T	0	75889465	T	G
5	chr5:75890554:T:G	0	75890554	G	T
5	chr5:75890639:T:C	0	75890639	C	T
5	chr5:75891071:T:C	0	75891071	C	T
5	chr5:75891376:C:T	0	75891376	T	C
5	chr5:75891468:A:T	0	75891468	T	A
5	chr5:75891729:A:T	0	75891729	T	A
5	chr5:75892456:T:C	0	75892456	C	T
5	chr5:75892824:T:C	0	75892824	C	T
5	chr5:75893449:C:T	0	75893449	T	C
5	chr5:75894946:C:T	0	75894946	T	C
5	chr5:75894947:G:A	0	75894947	A	G
5	chr5:75895146:A:G	0	75895146	G	A
5	chr5:75895625:A:G	0	75895625	G	A
5	chr5:75896461:CATT:C	0	75896461	C	CATT
5	chr5:75897172:G:A	0	75897172	A	G
5	chr5:75898199:G:A	0	75898199	A	G
5	chr5:75898815:A:G	0	75898815	G	A
5	chr5:75899813:G:T	0	75899813	T	G
5	chr5:75899816:T:C	0	75899816	C	T
5	chr5:75900118:C:T	0	75900118	T	C
5	chr5:75900119:A:G	0	75900119	G	A
5	chr5:75900406:G:C	0	75900406	C	G
5	chr5:75900521:C:T	0	75900521	T	C
5	chr5:75901869:C:T	0	75901869	T	C
5	chr5:75902103:T:C	0	75902103	C	T
5	chr5:75902559:G:A	0	75902559	A	G
5	chr5:75903379:A:T	0	75903379	T	A
5	chr5:75903926:C:T	0	75903926	T	C
5	chr5:75904240:G:A	0	75904240	A	G
5	chr5:75905059:A:G	0	75905059	G	A
5	chr5:75906986:T:A	0	75906986	A	T
5	chr5:75909382:C:T	0	75909382	T	C
5	chr5:75909892:C:T	0	75909892	T	C
5	chr5:75910241:C:T	0	75910241	T	C
5	chr5:75910272:T:TA	0	75910272	TA	T
5	chr5:75910487:T:C	0	75910487	C	T
5	chr5:75910859:T:C	0	75910859	C	T
5	chr5:75910906:C:T	0	75910906	T	C
5	chr5:75911726:A:G	0	75911726	G	A
5	chr5:75911734:G:C	0	75911734	C	G
5	chr5:75911803:G:C	0	75911803	C	G
5	chr5:75911958:C:A	0	75911958	A	C
5	chr5:75912077:A:G	0	75912077	G	A
5	chr5:75912216:C:T	0	75912216	T	C
5	chr5:75912306:C:T	0	75912306	T	C
5	chr5:75912749:A:C	0	75912749	C	A
5	chr5:75912871:G:A	0	75912871	A	G
5	chr5:75912972:G:A	0	75912972	A	G
5	chr5:75912973:T:C	0	75912973	C	T
5	chr5:75914232:C:T	0	75914232	T	C
5	chr5:75914430:T:C	0	75914430	C	T
5	chr5:75916582:G:C	0	75916582	C	G
5	chr5:75916797:GC:G	0	75916797	G	GC
5	chr5:75916983:G:A	0	75916983	A	G
5	chr5:75918574:C:T	0	75918574	T	C
5	chr5:75919284:G:A	0	75919284	A	G
5	chr5:75919495:G:T	0	75919495	T	G
5	chr5:75920145:G:A	0	75920145	A	G
5	chr5:75921454:C:T	0	75921454	T	C
5	chr5:75922598:C:T	0	75922598	T	C
5	chr5:75923165:A:G	0	75923165	G	A
5	chr5:75923542:C:T	0	75923542	T	C
5	chr5:75923953:C:T	0	75923953	T	C
5	chr5:75924812:G:GA	0	75924812	GA	G
5	chr5:75925070:T:C	0	75925070	C	T
5	chr5:75925072:A:G	0	75925072	G	A
5	chr5:75925108:C:T	0	75925108	T	C
5	chr5:75925442:G:A	0	75925442	A	G
5	chr5:75926336:A:G	0	75926336	G	A
5	chr5:75926473:G:A	0	75926473	A	G
5	chr5:75927168:G:T	0	75927168	T	G
5	chr5:75928240:A:G	0	75928240	G	A
5	chr5:75928713:C:T	0	75928713	T	C
5	chr5:75929042:A:T	0	75929042	T	A
5	chr5:75929775:T:C	0	75929775	C	T
5	chr5:75930093:T:C	0	75930093	C	T
5	chr5:75930726:T:C	0	75930726	C	T
5	chr5:75930848:G:A	0	75930848	A	G
5	chr5:75930925:G:A	0	75930925	A	G
5	chr5:75931017:C:T	0	75931017	T	C
5	chr5:75931942:A:G	0	75931942	G	A
5	chr5:75933312:A:G	0	75933312	G	A
5	chr5:75933400:C:A	0	75933400	A	C
5	chr5:75933611:G:A	0	75933611	A	G
5	chr5:75933789:T:C	0	75933789	C	T
5	chr5:75933829:A:C	0	75933829	C	A
5	chr5:75933876:G:A	0	75933876	A	G
5	chr5:75934146:T:C	0	75934146	C	T
5	chr5:75934702:C:T	0	75934702	T	C
5	chr5:75934822:G:A	0	75934822	A	G
5	chr5:75934884:A:T	0	75934884	T	A
5	chr5:75935672:G:A	0	75935672	A	G
5	chr5:75935711:G:A	0	75935711	A	G
5	chr5:75935811:G:A	0	75935811	A	G
5	chr5:75936564:A:G	0	75936564	G	A
5	chr5:75937580:A:G	0	75937580	G	A
5	chr5:75938166:T:C	0	75938166	C	T
5	chr5:75938282:A:G	0	75938282	G	A
5	chr5:75938706:C:T	0	75938706	T	C
5	chr5:75938858:T:C	0	75938858	C	T
5	chr5:75938880:T:C	0	75938880	C	T
5	chr5:75939056:C:G	0	75939056	G	C
5	chr5:75939387:T:C	0	75939387	C	T
5	chr5:75939505:G:A	0	75939505	A	G
5	chr5:75939719:T:C	0	75939719	C	T
5	chr5:75940735:G:A	0	75940735	A	G
5	chr5:75941063:C:T	0	75941063	T	C
5	chr5:75941653:T:C	0	75941653	C	T
5	chr5:75942487:A:G	0	75942487	G	A
5	chr5:75943693:A:G	0	75943693	G	A
5	chr5:75944291:T:C	0	75944291	C	T
5	chr5:75946567:A:G	0	75946567	G	A
5	chr5:75946570:G:A	0	75946570	A	G
5	chr5:75946632:G:A	0	75946632	A	G
5	chr5:75947536:G:A	0	75947536	A	G
5	chr5:75948342:C:T	0	75948342	T	C
5	chr5:75948482:A:T	0	75948482	T	A
5	chr5:75948613:G:A	0	75948613	A	G
5	chr5:75948709:T:A	0	75948709	A	T
5	chr5:75948893:T:C	0	75948893	C	T
5	chr5:75949101:C:A	0	75949101	A	C
5	chr5:75949385:TAACAGTAGACTA:T	0	75949385	T	TAACAGTAGACTA
5	chr5:75949506:A:G	0	75949506	G	A
5	chr5:75949558:G:A	0	75949558	A	G
5	chr5:75949561:G:A	0	75949561	A	G
5	chr5:75950019:A:C	0	75950019	C	A
5	chr5:75950025:A:G	0	75950025	G	A
5	chr5:75950427:C:T	0	75950427	T	C
5	chr5:75951289:C:G	0	75951289	G	C
5	chr5:75951532:C:T	0	75951532	T	C
5	chr5:75951772:C:G	0	75951772	G	C
5	chr5:75951852:G:A	0	75951852	A	G
5	chr5:75952140:G:A	0	75952140	A	G
5	chr5:75952522:C:A	0	75952522	A	C
5	chr5:75952529:G:A	0	75952529	A	G
5	chr5:75952782:G:C	0	75952782	C	G
5	chr5:75953276:C:A	0	75953276	A	C
5	chr5:75953297:A:G	0	75953297	G	A
5	chr5:75953328:G:T	0	75953328	T	G
5	chr5:75953674:C:T	0	75953674	T	C
5	chr5:75954284:G:T	0	75954284	T	G
5	chr5:75954435:C:T	0	75954435	T	C
5	chr5:75954527:A:T	0	75954527	T	A
5	chr5:75955126:A:G	0	75955126	G	A
5	chr5:75955240:G:A	0	75955240	A	G
5	chr5:75955331:T:A	0	75955331	A	T
5	chr5:75955390:C:T	0	75955390	T	C
5	chr5:75955429:A:T	0	75955429	T	A
5	chr5:75955530:C:A	0	75955530	A	C
5	chr5:75955564:G:A	0	75955564	A	G
5	chr5:75955802:C:T	0	75955802	T	C
5	chr5:75956117:T:C	0	75956117	C	T
5	chr5:75956119:C:T	0	75956119	T	C
5	chr5:75957134:C:T	0	75957134	T	C
5	chr5:75957440:C:T	0	75957440	T	C
5	chr5:75957486:C:T	0	75957486	T	C
5	chr5:75957525:G:A	0	75957525	A	G
5	chr5:75958325:C:T	0	75958325	T	C
5	chr5:75958491:C:T	0	75958491	T	C
5	chr5:75958741:T:C	0	75958741	C	T
5	chr5:75959118:G:A	0	75959118	A	G
5	chr5:75959381:C:T	0	75959381	T	C
5	chr5:75959468:A:G	0	75959468	G	A
5	chr5:75959911:C:T	0	75959911	T	C
5	chr5:75959920:T:C	0	75959920	C	T
5	chr5:75960165:A:G	0	75960165	G	A
5	chr5:75960268:G:A	0	75960268	A	G
5	chr5:75961381:A:G	0	75961381	G	A
5	chr5:75961621:TTC:T	0	75961621	T	TTC
5	chr5:75961834:T:C	0	75961834	C	T
5	chr5:75963077:A:G	0	75963077	G	A
5	chr5:75963124:C:G	0	75963124	G	C
5	chr5:75963218:T:A	0	75963218	A	T
5	chr5:75963257:T:C	0	75963257	C	T
5	chr5:75964159:C:T	0	75964159	T	C
5	chr5:75964485:A:G	0	75964485	G	A
5	chr5:75964687:T:C	0	75964687	C	T
5	chr5:75965111:G:C	0	75965111	C	G
5	chr5:75967239:C:T	0	75967239	T	C
5	chr5:75967342:T:C	0	75967342	C	T
5	chr5:75967358:C:T	0	75967358	T	C
5	chr5:75967519:T:A	0	75967519	A	T
5	chr5:75968322:C:T	0	75968322	T	C
5	chr5:75968440:T:C	0	75968440	C	T
5	chr5:75968688:A:C	0	75968688	C	A
5	chr5:75969515:A:G	0	75969515	G	A
5	chr5:75970510:G:A	0	75970510	A	G
5	chr5:75971546:G:A	0	75971546	A	G
5	chr5:75971562:G:A	0	75971562	A	G
5	chr5:75971828:G:T	0	75971828	T	G
5	chr5:75972519:A:G	0	75972519	G	A
5	chr5:75972722:C:G	0	75972722	G	C
5	chr5:75972770:A:G	0	75972770	G	A
5	chr5:75973909:A:G	0	75973909	G	A
5	chr5:75973922:A:C	0	75973922	C	A
5	chr5:75974636:C:A	0	75974636	A	C
5	chr5:75974697:C:T	0	75974697	T	C
5	chr5:75974815:G:A	0	75974815	A	G
5	chr5:75975284:T:C	0	75975284	C	T
5	chr5:75977449:C:T	0	75977449	T	C
5	chr5:75978823:A:G	0	75978823	G	A
5	chr5:75978887:C:G	0	75978887	G	C
5	chr5:75979061:G:A	0	75979061	A	G
5	chr5:75979065:A:G	0	75979065	G	A
5	chr5:75979439:C:T	0	75979439	T	C
5	chr5:75979686:G:A	0	75979686	A	G
5	chr5:75979977:T:G	0	75979977	G	T
5	chr5:75980087:A:G	0	75980087	G	A
5	chr5:75980376:T:C	0	75980376	C	T
5	chr5:75980616:G:T	0	75980616	T	G
5	chr5:75981010:C:A	0	75981010	A	C
5	chr5:75981419:A:G	0	75981419	G	A
5	chr5:75981966:A:G	0	75981966	G	A
5	chr5:75982142:A:G	0	75982142	G	A
5	chr5:75982289:A:G	0	75982289	G	A
5	chr5:75983372:T:C	0	75983372	C	T
5	chr5:75983679:C:T	0	75983679	T	C
5	chr5:75985472:G:A	0	75985472	A	G
5	chr5:75985583:C:T	0	75985583	T	C
5	chr5:75985631:G:A	0	75985631	A	G
5	chr5:75985729:G:A	0	75985729	A	G
5	chr5:75986187:C:T	0	75986187	T	C
5	chr5:75986484:A:G	0	75986484	G	A
5	chr5:75986609:C:T	0	75986609	T	C
5	chr5:75986944:T:C	0	75986944	C	T
5	chr5:75987207:T:C	0	75987207	C	T
5	chr5:75987319:T:C	0	75987319	C	T
5	chr5:75987409:T:G	0	75987409	G	T
5	chr5:75987417:A:G	0	75987417	G	A
5	chr5:75987724:A:T	0	75987724	T	A
5	chr5:75988775:T:A	0	75988775	A	T
5	chr5:75988977:A:G	0	75988977	G	A
5	chr5:75989184:A:G	0	75989184	G	A
5	chr5:75989525:G:A	0	75989525	A	G
5	chr5:75990322:T:C	0	75990322	C	T
5	chr5:75990360:T:A	0	75990360	A	T
5	chr5:75990933:A:G	0	75990933	G	A
5	chr5:75992751:TAAAC:T	0	75992751	T	TAAAC
5	chr5:75993396:G:A	0	75993396	A	G
5	chr5:75993437:C:T	0	75993437	T	C
5	chr5:75993641:G:T	0	75993641	T	G
5	chr5:75994339:G:A	0	75994339	A	G
5	chr5:75994632:C:A	0	75994632	A	C
5	chr5:75994677:T:A	0	75994677	A	T
5	chr5:75995554:C:T	0	75995554	T	C
5	chr5:75995639:T:C	0	75995639	C	T
5	chr5:75995677:G:A	0	75995677	A	G
5	chr5:75995678:A:C	0	75995678	C	A
5	chr5:75995829:G:A	0	75995829	A	G
5	chr5:75995841:A:G	0	75995841	G	A
5	chr5:75995972:A:G	0	75995972	G	A
5	chr5:75995992:A:G	0	75995992	G	A
5	chr5:75996310:T:C	0	75996310	C	T
5	chr5:75996422:C:T	0	75996422	T	C
5	chr5:75996466:G:A	0	75996466	A	G
5	chr5:75996494:A:C	0	75996494	C	A
5	chr5:75997153:C:T	0	75997153	T	C
5	chr5:75997297:C:A	0	75997297	A	C
5	chr5:75997626:A:C	0	75997626	C	A
5	chr5:75997859:A:G	0	75997859	G	A
5	chr5:75997871:T:G	0	75997871	G	T
5	chr5:75997976:TGTG:T	0	75997976	T	TGTG
5	chr5:75997981:T:C	0	75997981	C	T
5	chr5:75998332:A:G	0	75998332	G	A
5	chr5:75998521:T:C	0	75998521	C	T
5	chr5:75998723:C:T	0	75998723	T	C
5	chr5:75998802:C:G	0	75998802	G	C
5	chr5:75998810:T:C	0	75998810	C	T
5	chr5:75998958:G:A	0	75998958	A	G
5	chr5:75999082:A:G	0	75999082	G	A
5	chr5:75999514:C:T	0	75999514	T	C
5	chr5:75999702:A:G	0	75999702	G	A
5	chr5:75999828:G:C	0	75999828	C	G
5	chr5:76000102:T:C	0	76000102	C	T
5	chr5:76000538:A:C	0	76000538	C	A
5	chr5:76000701:T:C	0	76000701	C	T
5	chr5:76001321:C:T	0	76001321	T	C
5	chr5:76001484:C:T	0	76001484	T	C
5	chr5:76002668:C:A	0	76002668	A	C
5	chr5:76002876:A:T	0	76002876	T	A
5	chr5:76002887:A:G	0	76002887	G	A
5	chr5:76003069:G:T	0	76003069	T	G
5	chr5:76003210:G:T	0	76003210	T	G
5	chr5:76003213:A:G	0	76003213	G	A
5	chr5:76004200:C:T	0	76004200	T	C
5	chr5:76004306:C:A	0	76004306	A	C
5	chr5:76004378:T:G	0	76004378	G	T
5	chr5:76004399:A:G	0	76004399	G	A
5	chr5:76004646:C:T	0	76004646	T	C
5	chr5:76004817:C:T	0	76004817	T	C
5	chr5:76005127:G:A	0	76005127	A	G
5	chr5:76005416:A:C	0	76005416	C	A
5	chr5:76005486:T:C	0	76005486	C	T
5	chr5:76005528:A:G	0	76005528	G	A
5	chr5:76005784:T:C	0	76005784	C	T
5	chr5:76006117:G:C	0	76006117	C	G
5	chr5:76006186:A:G	0	76006186	G	A
5	chr5:76006417:T:C	0	76006417	C	T
5	chr5:76006482:T:C	0	76006482	C	T
5	chr5:76006804:T:C	0	76006804	C	T
5	chr5:76006867:C:G	0	76006867	G	C
5	chr5:76007416:A:G	0	76007416	G	A
5	chr5:76007466:G:C	0	76007466	C	G
5	chr5:76007489:T:C	0	76007489	C	T
5	chr5:76007596:G:A	0	76007596	A	G
5	chr5:76007999:A:C	0	76007999	C	A
5	chr5:76008667:G:A	0	76008667	A	G
5	chr5:76009272:T:C	0	76009272	C	T
5	chr5:76009279:G:A	0	76009279	A	G
5	chr5:76009336:A:G	0	76009336	G	A
5	chr5:76009576:A:G	0	76009576	G	A
5	chr5:76009648:T:C	0	76009648	C	T
5	chr5:76009749:C:T	0	76009749	T	C
5	chr5:76009867:G:A	0	76009867	A	G
5	chr5:76010003:T:G	0	76010003	G	T
5	chr5:76010146:T:A	0	76010146	A	T
5	chr5:76010222:T:C	0	76010222	C	T
5	chr5:76010991:G:C	0	76010991	C	G
5	chr5:76011031:C:T	0	76011031	T	C
5	chr5:76011148:G:A	0	76011148	A	G
5	chr5:76011517:T:C	0	76011517	C	T
5	chr5:76011915:C:T	0	76011915	T	C
5	chr5:76012066:T:C	0	76012066	C	T
5	chr5:76012646:T:C	0	76012646	C	T
5	chr5:76013310:G:A	0	76013310	A	G
5	chr5:76015942:A:G	0	76015942	G	A
5	chr5:76016392:A:G	0	76016392	G	A
5	chr5:76016664:A:G	0	76016664	G	A
5	chr5:76017896:A:G	0	76017896	G	A
5	chr5:76018711:G:A	0	76018711	A	G
5	chr5:76019195:G:A	0	76019195	A	G
5	chr5:76019502:C:T	0	76019502	T	C
5	chr5:76019820:C:T	0	76019820	T	C
5	chr5:76022358:G:A	0	76022358	A	G
5	chr5:76024181:CA:C	0	76024181	C	CA
5	chr5:76024209:A:G	0	76024209	G	A
5	chr5:76025104:T:C	0	76025104	C	T
5	chr5:76026668:C:T	0	76026668	T	C
5	chr5:76027140:C:A	0	76027140	A	C
5	chr5:76027161:G:A	0	76027161	A	G
5	chr5:76027482:C:T	0	76027482	T	C
5	chr5:76027563:C:T	0	76027563	T	C
5	chr5:76027944:G:T	0	76027944	T	G
5	chr5:76028033:G:A	0	76028033	A	G
5	chr5:76028034:C:T	0	76028034	T	C
5	chr5:76029167:T:C	0	76029167	C	T
5	chr5:76029454:T:C	0	76029454	C	T
5	chr5:76029582:T:A	0	76029582	A	T
5	chr5:76031469:G:A	0	76031469	A	G
5	chr5:76031503:G:T	0	76031503	T	G
5	chr5:76031736:C:T	0	76031736	T	C
5	chr5:76032239:GATAA:G	0	76032239	G	GATAA
5	chr5:76032591:G:A	0	76032591	A	G
5	chr5:76033275:G:T	0	76033275	T	G
5	chr5:76033329:A:G	0	76033329	G	A
5	chr5:76033489:A:G	0	76033489	G	A
5	chr5:76033840:G:A	0	76033840	A	G
5	chr5:76034044:CTGTT:C	0	76034044	C	CTGTT
5	chr5:76034110:C:A	0	76034110	A	C
5	chr5:76034186:A:G	0	76034186	G	A
5	chr5:76034260:C:T	0	76034260	T	C
5	chr5:76034328:G:C	0	76034328	C	G
5	chr5:76034497:T:C	0	76034497	C	T
5	chr5:76034557:A:T	0	76034557	T	A
5	chr5:76034643:T:C	0	76034643	C	T
5	chr5:76035393:G:A	0	76035393	A	G
5	chr5:76036300:G:A	0	76036300	A	G
5	chr5:76036406:T:C	0	76036406	C	T
5	chr5:76036651:A:G	0	76036651	G	A
5	chr5:76036783:T:C	0	76036783	C	T
5	chr5:76036953:C:T	0	76036953	T	C
5	chr5:76037206:C:T	0	76037206	T	C
5	chr5:76037431:A:G	0	76037431	G	A
5	chr5:76038489:G:A	0	76038489	A	G
5	chr5:76040044:C:T	0	76040044	T	C
5	chr5:76040639:C:T	0	76040639	T	C
5	chr5:76040651:C:T	0	76040651	T	C
5	chr5:76041769:C:A	0	76041769	A	C
5	chr5:76041911:G:A	0	76041911	A	G
5	chr5:76042845:G:C	0	76042845	C	G
5	chr5:76043874:C:T	0	76043874	T	C
5	chr5:76044152:C:T	0	76044152	T	C
5	chr5:76044251:T:C	0	76044251	C	T
5	chr5:76044280:T:C	0	76044280	C	T
5	chr5:76044299:T:C	0	76044299	C	T
5	chr5:76044964:T:G	0	76044964	G	T
5	chr5:76045778:C:T	0	76045778	T	C
5	chr5:76046198:G:C	0	76046198	C	G
5	chr5:76047548:A:G	0	76047548	G	A
5	chr5:76047689:G:GA	0	76047689	GA	G
5	chr5:76048578:G:A	0	76048578	A	G
5	chr5:76048831:G:T	0	76048831	T	G
5	chr5:76049214:A:G	0	76049214	G	A
5	chr5:76049611:T:C	0	76049611	C	T
5	chr5:76050085:C:T	0	76050085	T	C
5	chr5:76050120:T:C	0	76050120	C	T
5	chr5:76050277:T:C	0	76050277	C	T
5	chr5:76051988:A:T	0	76051988	T	A
5	chr5:76052532:G:C	0	76052532	C	G
5	chr5:76052916:G:A	0	76052916	A	G
5	chr5:76053255:T:C	0	76053255	C	T
5	chr5:76053372:C:CATCAGACCAAATATCAGAT	0	76053372	CATCAGACCAAATATCAGAT	C
5	chr5:76054838:GTTGT:G	0	76054838	G	GTTGT
5	chr5:76055359:G:T	0	76055359	T	G
5	chr5:76057125:T:G	0	76057125	G	T
5	chr5:76057389:C:A	0	76057389	A	C
5	chr5:76057441:G:A	0	76057441	A	G
5	chr5:76057832:A:C	0	76057832	C	A
5	chr5:76060351:A:G	0	76060351	G	A
5	chr5:76063754:A:G	0	76063754	G	A
5	chr5:76064076:G:A	0	76064076	A	G
5	chr5:76064284:A:G	0	76064284	G	A
5	chr5:76064548:G:A	0	76064548	A	G
5	chr5:76066664:T:C	0	76066664	C	T
5	chr5:76066966:G:A	0	76066966	A	G
5	chr5:76067415:GCAGT:G	0	76067415	G	GCAGT
5	chr5:76068037:C:T	0	76068037	T	C
5	chr5:76068298:G:A	0	76068298	A	G
5	chr5:76068438:A:G	0	76068438	G	A
5	chr5:76068683:A:T	0	76068683	T	A
5	chr5:76069877:C:CA	0	76069877	CA	C
5	chr5:76069974:C:T	0	76069974	T	C
5	chr5:76071091:C:T	0	76071091	T	C
5	chr5:76073737:A:G	0	76073737	G	A
5	chr5:76073888:A:T	0	76073888	T	A
5	chr5:76074483:T:G	0	76074483	G	T
5	chr5:76074772:A:C	0	76074772	C	A
5	chr5:76074912:T:C	0	76074912	C	T
5	chr5:76075341:T:A	0	76075341	A	T
5	chr5:76075380:G:T	0	76075380	T	G
5	chr5:76076744:G:C	0	76076744	C	G
5	chr5:76078042:G:C	0	76078042	C	G
5	chr5:76078497:T:C	0	76078497	C	T
5	chr5:76079051:G:A	0	76079051	A	G
5	chr5:76079374:CAT:C	0	76079374	C	CAT
5	chr5:76081533:A:G	0	76081533	G	A
5	chr5:76081726:G:T	0	76081726	T	G
5	chr5:76082735:G:C	0	76082735	C	G
5	chr5:76082944:G:A	0	76082944	A	G
5	chr5:76083335:A:G	0	76083335	G	A
5	chr5:76083489:C:A	0	76083489	A	C
5	chr5:76083496:G:C	0	76083496	C	G
5	chr5:76084419:C:A	0	76084419	A	C
5	chr5:76085978:C:A	0	76085978	A	C
5	chr5:76086068:C:A	0	76086068	A	C
5	chr5:76088419:G:A	0	76088419	A	G
5	chr5:76088427:A:G	0	76088427	G	A
5	chr5:76088617:C:T	0	76088617	T	C
5	chr5:76091698:T:G	0	76091698	G	T
5	chr5:76092769:C:T	0	76092769	T	C
5	chr5:76093009:C:T	0	76093009	T	C
5	chr5:76094015:A:C	0	76094015	C	A
5	chr5:76096225:T:C	0	76096225	C	T
5	chr5:76096519:T:C	0	76096519	C	T
5	chr5:76096546:G:C	0	76096546	C	G
5	chr5:76096767:C:T	0	76096767	T	C
5	chr5:76096957:G:A	0	76096957	A	G
5	chr5:76097297:T:C	0	76097297	C	T
5	chr5:76097392:G:A	0	76097392	A	G
5	chr5:76097429:C:T	0	76097429	T	C
5	chr5:76097465:G:C	0	76097465	C	G
5	chr5:76097793:C:T	0	76097793	T	C
5	chr5:76097813:G:C	0	76097813	C	G
5	chr5:76099900:T:C	0	76099900	C	T
5	chr5:76099991:G:A	0	76099991	A	G
5	chr5:76100411:A:G	0	76100411	G	A
5	chr5:76100902:T:C	0	76100902	C	T
5	chr5:76101085:GA:G	0	76101085	G	GA
5	chr5:76102766:A:G	0	76102766	G	A
5	chr5:76104058:A:T	0	76104058	T	A
5	chr5:76104196:G:A	0	76104196	A	G
5	chr5:76104642:C:G	0	76104642	G	C
5	chr5:76105702:C:T	0	76105702	T	C
5	chr5:76105912:A:G	0	76105912	G	A
5	chr5:76107017:A:G	0	76107017	G	A
5	chr5:76107115:A:G	0	76107115	G	A
5	chr5:76107566:A:G	0	76107566	G	A
5	chr5:76108312:A:C	0	76108312	C	A
5	chr5:76108930:G:A	0	76108930	A	G
5	chr5:76109212:A:G	0	76109212	G	A
5	chr5:76110268:A:T	0	76110268	T	A
5	chr5:76110520:C:T	0	76110520	T	C
5	chr5:76111299:T:C	0	76111299	C	T
5	chr5:76111556:T:C	0	76111556	C	T
5	chr5:76111726:C:T	0	76111726	T	C
5	chr5:76111842:A:G	0	76111842	G	A
5	chr5:76112410:T:C	0	76112410	C	T
5	chr5:76113083:C:T	0	76113083	T	C
5	chr5:76113993:G:A	0	76113993	A	G
5	chr5:76114170:A:G	0	76114170	G	A
5	chr5:76114686:G:A	0	76114686	A	G
5	chr5:76114806:C:A	0	76114806	A	C
5	chr5:76115073:A:G	0	76115073	G	A
5	chr5:76116304:G:A	0	76116304	A	G
5	chr5:76116593:C:T	0	76116593	T	C
5	chr5:76119493:T:C	0	76119493	C	T
5	chr5:76120013:T:G	0	76120013	G	T
5	chr5:76120408:G:A	0	76120408	A	G
5	chr5:76120455:A:G	0	76120455	G	A
5	chr5:76121348:C:G	0	76121348	G	C
5	chr5:76121850:A:G	0	76121850	G	A
5	chr5:76122084:A:C	0	76122084	C	A
5	chr5:76122617:C:A	0	76122617	A	C
5	chr5:76125797:C:T	0	76125797	T	C
5	chr5:76126160:G:A	0	76126160	A	G
5	chr5:76127136:A:C	0	76127136	C	A
5	chr5:76127255:T:C	0	76127255	C	T
5	chr5:76127725:G:A	0	76127725	A	G
5	chr5:76127787:T:A	0	76127787	A	T
5	chr5:76127860:C:T	0	76127860	T	C
5	chr5:76127988:C:G	0	76127988	G	C
5	chr5:76128676:A:G	0	76128676	G	A
5	chr5:76128868:C:T	0	76128868	T	C
5	chr5:76131693:C:T	0	76131693	T	C
5	chr5:76132110:G:A	0	76132110	A	G
5	chr5:76132890:A:T	0	76132890	T	A
5	chr5:76133190:C:T	0	76133190	T	C
5	chr5:76133449:T:C	0	76133449	C	T
5	chr5:76133487:C:A	0	76133487	A	C
5	chr5:76133778:A:G	0	76133778	G	A
5	chr5:76134067:T:C	0	76134067	C	T
5	chr5:76134157:A:G	0	76134157	G	A
5	chr5:76135614:A:G	0	76135614	G	A
5	chr5:76135874:G:A	0	76135874	A	G
5	chr5:76136478:T:G	0	76136478	G	T
5	chr5:76136624:C:T	0	76136624	T	C
5	chr5:76137415:A:T	0	76137415	T	A
5	chr5:76137678:G:A	0	76137678	A	G
5	chr5:76138114:C:T	0	76138114	T	C
5	chr5:76138149:T:C	0	76138149	C	T
5	chr5:76138261:T:C	0	76138261	C	T
5	chr5:76138302:C:T	0	76138302	T	C
5	chr5:76138505:A:C	0	76138505	C	A
5	chr5:76138961:C:A	0	76138961	A	C
5	chr5:76139012:A:G	0	76139012	G	A
5	chr5:76139043:C:T	0	76139043	T	C
5	chr5:76139449:T:A	0	76139449	A	T
5	chr5:76139543:G:A	0	76139543	A	G
5	chr5:76140564:A:G	0	76140564	G	A
5	chr5:76140886:G:C	0	76140886	C	G
5	chr5:76141036:C:T	0	76141036	T	C
5	chr5:76141114:A:G	0	76141114	G	A
5	chr5:76141221:A:G	0	76141221	G	A
5	chr5:76141378:C:G	0	76141378	G	C
5	chr5:76141588:C:T	0	76141588	T	C
5	chr5:76141779:A:G	0	76141779	G	A
5	chr5:76142101:C:T	0	76142101	T	C
5	chr5:76142331:A:G	0	76142331	G	A
5	chr5:76142415:G:A	0	76142415	A	G
5	chr5:76142599:C:T	0	76142599	T	C
5	chr5:76142713:A:T	0	76142713	T	A
5	chr5:76143088:G:A	0	76143088	A	G
5	chr5:76143375:A:G	0	76143375	G	A
5	chr5:76143397:C:A	0	76143397	A	C
5	chr5:76144157:A:T	0	76144157	T	A
5	chr5:76144274:GTGAAGC:G	0	76144274	G	GTGAAGC
5	chr5:76144305:C:G	0	76144305	G	C
5	chr5:76144530:A:C	0	76144530	C	A
5	chr5:76144728:T:C	0	76144728	C	T
5	chr5:76145402:A:C	0	76145402	C	A
5	chr5:76146250:A:G	0	76146250	G	A
5	chr5:76146506:T:C	0	76146506	C	T
5	chr5:76147046:T:A	0	76147046	A	T
5	chr5:76147403:T:C	0	76147403	C	T
5	chr5:76147812:G:T	0	76147812	T	G
5	chr5:76147857:C:T	0	76147857	T	C
5	chr5:76147891:T:A	0	76147891	A	T
5	chr5:76147905:C:G	0	76147905	G	C
5	chr5:76148623:A:T	0	76148623	T	A
5	chr5:76148685:C:A	0	76148685	A	C
5	chr5:76148858:A:G	0	76148858	G	A
5	chr5:76149599:T:C	0	76149599	C	T
5	chr5:76149600:T:C	0	76149600	C	T
5	chr5:76149696:C:T	0	76149696	T	C
5	chr5:76149698:C:T	0	76149698	T	C
5	chr5:76150100:C:T	0	76150100	T	C
5	chr5:76150260:T:C	0	76150260	C	T
5	chr5:76150472:A:G	0	76150472	G	A
5	chr5:76150846:T:C	0	76150846	C	T
5	chr5:76150863:C:T	0	76150863	T	C
5	chr5:76151014:T:C	0	76151014	C	T
5	chr5:76151298:C:A	0	76151298	A	C
5	chr5:76151407:A:C	0	76151407	C	A
5	chr5:76151813:GCCA:G	0	76151813	G	GCCA
5	chr5:76152369:C:A	0	76152369	A	C
5	chr5:76152906:T:C	0	76152906	C	T
5	chr5:76152907:G:A	0	76152907	A	G
5	chr5:76153020:A:G	0	76153020	G	A
5	chr5:76153736:G:C	0	76153736	C	G
5	chr5:76153810:A:G	0	76153810	G	A
5	chr5:76153885:G:A	0	76153885	A	G
5	chr5:76153908:T:A	0	76153908	A	T
5	chr5:76154302:A:G	0	76154302	G	A
5	chr5:76154548:A:G	0	76154548	G	A
5	chr5:76154687:G:A	0	76154687	A	G
5	chr5:76155164:T:C	0	76155164	C	T
5	chr5:76156410:C:T	0	76156410	T	C
5	chr5:76156606:T:A	0	76156606	A	T
5	chr5:76156612:A:G	0	76156612	G	A
5	chr5:76157508:G:A	0	76157508	A	G
5	chr5:76157695:A:G	0	76157695	G	A
5	chr5:76157798:A:G	0	76157798	G	A
5	chr5:76158198:A:T	0	76158198	T	A
5	chr5:76158722:A:G	0	76158722	G	A
5	chr5:76158911:G:A	0	76158911	A	G
5	chr5:76158925:C:T	0	76158925	T	C
5	chr5:76159426:C:T	0	76159426	T	C
5	chr5:76159484:A:G	0	76159484	G	A
5	chr5:76159825:A:G	0	76159825	G	A
5	chr5:76160114:G:A	0	76160114	A	G
5	chr5:76160128:T:C	0	76160128	C	T
5	chr5:76160195:A:G	0	76160195	G	A
5	chr5:76160586:C:T	0	76160586	T	C
5	chr5:76161387:T:C	0	76161387	C	T
5	chr5:76162267:G:C	0	76162267	C	G
5	chr5:76162472:C:T	0	76162472	T	C
5	chr5:76162576:C:T	0	76162576	T	C
5	chr5:76163060:C:T	0	76163060	T	C
5	chr5:76163235:C:A	0	76163235	A	C
5	chr5:76164131:G:A	0	76164131	A	G
5	chr5:76165014:AC:A	0	76165014	A	AC
5	chr5:76165143:T:C	0	76165143	C	T
5	chr5:76165278:T:C	0	76165278	C	T
5	chr5:76165758:G:T	0	76165758	T	G
5	chr5:76165862:A:G	0	76165862	G	A
5	chr5:76165942:A:G	0	76165942	G	A
5	chr5:76165951:G:C	0	76165951	C	G
5	chr5:76166145:C:T	0	76166145	T	C
5	chr5:76166269:C:T	0	76166269	T	C
5	chr5:76166693:G:T	0	76166693	T	G
5	chr5:76166782:A:G	0	76166782	G	A
5	chr5:76166797:T:C	0	76166797	C	T
5	chr5:76167517:T:G	0	76167517	G	T
5	chr5:76167675:G:T	0	76167675	T	G
5	chr5:76168605:G:A	0	76168605	A	G
5	chr5:76169100:G:A	0	76169100	A	G
5	chr5:76169511:A:G	0	76169511	G	A
5	chr5:76169947:G:A	0	76169947	A	G
5	chr5:76170005:T:C	0	76170005	C	T
5	chr5:76170012:T:C	0	76170012	C	T
5	chr5:76170029:G:A	0	76170029	A	G
5	chr5:76170138:C:T	0	76170138	T	C
5	chr5:76170572:G:A	0	76170572	A	G
5	chr5:76174060:C:T	0	76174060	T	C
5	chr5:76174261:T:C	0	76174261	C	T
5	chr5:76174991:T:G	0	76174991	G	T
5	chr5:76175429:G:A	0	76175429	A	G
5	chr5:76175457:G:C	0	76175457	C	G
5	chr5:76175466:A:G	0	76175466	G	A
5	chr5:76175668:A:G	0	76175668	G	A
5	chr5:76175892:C:T	0	76175892	T	C
5	chr5:76176208:C:T	0	76176208	T	C
5	chr5:76176319:G:A	0	76176319	A	G
5	chr5:76176379:C:T	0	76176379	T	C
5	chr5:76176576:T:C	0	76176576	C	T
5	chr5:76177020:C:A	0	76177020	A	C
5	chr5:76177091:G:A	0	76177091	A	G
5	chr5:76177136:A:G	0	76177136	G	A
5	chr5:76177194:TTAATATATACAAA:T	0	76177194	T	TTAATATATACAAA
5	chr5:76177232:G:A	0	76177232	A	G
5	chr5:76177346:G:A	0	76177346	A	G
5	chr5:76177492:A:G	0	76177492	G	A
5	chr5:76177733:C:A	0	76177733	A	C
5	chr5:76178433:G:A	0	76178433	A	G
5	chr5:76178625:T:C	0	76178625	C	T
5	chr5:76178928:C:T	0	76178928	T	C
5	chr5:76178955:C:T	0	76178955	T	C
5	chr5:76179096:C:T	0	76179096	T	C
5	chr5:76179177:C:G	0	76179177	G	C
5	chr5:76179197:T:C	0	76179197	C	T
5	chr5:76179433:T:C	0	76179433	C	T
5	chr5:76180043:G:C	0	76180043	C	G
5	chr5:76180281:G:A	0	76180281	A	G
5	chr5:76180341:T:C	0	76180341	C	T
5	chr5:76180673:C:T	0	76180673	T	C
5	chr5:76180902:C:T	0	76180902	T	C
5	chr5:76181376:T:C	0	76181376	C	T
5	chr5:76181390:T:C	0	76181390	C	T
5	chr5:76181838:A:G	0	76181838	G	A
5	chr5:76182079:T:G	0	76182079	G	T
5	chr5:76182391:T:A	0	76182391	A	T
5	chr5:76183324:T:C	0	76183324	C	T
5	chr5:76183425:C:A	0	76183425	A	C
5	chr5:76183735:G:A	0	76183735	A	G
5	chr5:76183961:G:A	0	76183961	A	G
5	chr5:76184579:A:G	0	76184579	G	A
5	chr5:76184678:G:C	0	76184678	C	G
5	chr5:76184728:T:C	0	76184728	C	T
5	chr5:76184750:G:A	0	76184750	A	G
5	chr5:76184759:A:G	0	76184759	G	A
5	chr5:76184958:T:C	0	76184958	C	T
5	chr5:76185020:A:C	0	76185020	C	A
5	chr5:76185124:A:T	0	76185124	T	A
5	chr5:76185136:G:T	0	76185136	T	G
5	chr5:76185305:A:G	0	76185305	G	A
5	chr5:76185571:T:A	0	76185571	A	T
5	chr5:76185702:G:A	0	76185702	A	G
5	chr5:76186283:G:A	0	76186283	A	G
5	chr5:76186295:T:C	0	76186295	C	T
5	chr5:76186463:A:G	0	76186463	G	A
5	chr5:76186687:A:G	0	76186687	G	A
5	chr5:76187077:G:A	0	76187077	A	G
5	chr5:76188216:A:G	0	76188216	G	A
5	chr5:76188456:G:A	0	76188456	A	G
5	chr5:76189028:A:G	0	76189028	G	A
5	chr5:76189420:C:T	0	76189420	T	C
5	chr5:76189757:G:A	0	76189757	A	G
5	chr5:76190030:A:G	0	76190030	G	A
5	chr5:76190079:A:G	0	76190079	G	A
5	chr5:76190588:T:C	0	76190588	C	T
5	chr5:76190589:G:A	0	76190589	A	G
5	chr5:76190804:C:T	0	76190804	T	C
5	chr5:76190968:C:T	0	76190968	T	C
5	chr5:76191056:T:C	0	76191056	C	T
5	chr5:76191090:G:A	0	76191090	A	G
5	chr5:76192255:G:A	0	76192255	A	G
5	chr5:76192570:C:T	0	76192570	T	C
5	chr5:76193134:A:G	0	76193134	G	A
5	chr5:76194166:C:G	0	76194166	G	C
5	chr5:76195226:G:A	0	76195226	A	G
5	chr5:76196714:G:A	0	76196714	A	G
5	chr5:76196877:C:T	0	76196877	T	C
5	chr5:76197969:G:A	0	76197969	A	G
5	chr5:76198204:T:G	0	76198204	G	T
5	chr5:76198509:G:A	0	76198509	A	G
5	chr5:76198940:T:C	0	76198940	C	T
5	chr5:76198992:T:C	0	76198992	C	T
5	chr5:76199171:A:C	0	76199171	C	A
5	chr5:76199329:T:C	0	76199329	C	T
5	chr5:76199524:C:T	0	76199524	T	C
5	chr5:76200024:T:A	0	76200024	A	T
5	chr5:76200501:T:C	0	76200501	C	T
5	chr5:76200661:A:G	0	76200661	G	A
5	chr5:76201278:C:T	0	76201278	T	C
5	chr5:76201318:G:T	0	76201318	T	G
5	chr5:76202370:G:T	0	76202370	T	G
5	chr5:76206585:G:C	0	76206585	C	G
5	chr5:76207030:C:A	0	76207030	A	C
5	chr5:76207421:G:A	0	76207421	A	G
5	chr5:76208418:C:T	0	76208418	T	C
5	chr5:76210122:G:A	0	76210122	A	G
5	chr5:76210697:G:C	0	76210697	C	G
5	chr5:76210825:C:T	0	76210825	T	C
5	chr5:76212107:TTTAA:T	0	76212107	T	TTTAA
5	chr5:76212141:A:G	0	76212141	G	A
5	chr5:76212494:A:T	0	76212494	T	A
5	chr5:76212725:G:A	0	76212725	A	G
5	chr5:76213026:C:T	0	76213026	T	C
5	chr5:76213408:T:C	0	76213408	C	T
5	chr5:76213618:C:T	0	76213618	T	C
5	chr5:76215879:G:A	0	76215879	A	G
5	chr5:76217146:G:T	0	76217146	T	G
5	chr5:76217570:C:T	0	76217570	T	C
5	chr5:76217850:C:T	0	76217850	T	C
5	chr5:76218212:A:G	0	76218212	G	A
5	chr5:76218240:C:T	0	76218240	T	C
5	chr5:76218588:T:C	0	76218588	C	T
5	chr5:76219161:C:T	0	76219161	T	C
5	chr5:76219679:C:T	0	76219679	T	C
5	chr5:76220094:T:C	0	76220094	C	T
5	chr5:76220133:A:G	0	76220133	G	A
5	chr5:76220391:G:A	0	76220391	A	G
5	chr5:76220707:A:T	0	76220707	T	A
5	chr5:76221215:G:A	0	76221215	A	G
5	chr5:76221472:G:A	0	76221472	A	G
5	chr5:76221590:C:G	0	76221590	G	C
5	chr5:76221738:G:T	0	76221738	T	G
5	chr5:76222183:A:G	0	76222183	G	A
5	chr5:76222604:T:C	0	76222604	C	T
5	chr5:76222641:T:C	0	76222641	C	T
5	chr5:76222921:T:G	0	76222921	G	T
5	chr5:76222943:G:A	0	76222943	A	G
5	chr5:76223025:T:C	0	76223025	C	T
5	chr5:76223147:A:G	0	76223147	G	A
5	chr5:76223331:A:G	0	76223331	G	A
5	chr5:76224185:T:G	0	76224185	G	T
5	chr5:76225103:T:G	0	76225103	G	T
5	chr5:76225393:A:C	0	76225393	C	A
5	chr5:76225775:A:G	0	76225775	G	A
5	chr5:76225985:G:C	0	76225985	C	G
5	chr5:76226072:C:G	0	76226072	G	C
5	chr5:76226963:G:A	0	76226963	A	G
5	chr5:76227134:G:A	0	76227134	A	G
5	chr5:76227136:G:A	0	76227136	A	G
5	chr5:76227166:CAGATA:C	0	76227166	C	CAGATA
5	chr5:76227954:A:G	0	76227954	G	A
5	chr5:76228410:A:G	0	76228410	G	A
5	chr5:76228719:A:G	0	76228719	G	A
5	chr5:76228749:G:A	0	76228749	A	G
5	chr5:76228773:C:A	0	76228773	A	C
5	chr5:76228788:CATTAAT:C	0	76228788	C	CATTAAT
5	chr5:76228830:G:A	0	76228830	A	G
5	chr5:76228901:T:C	0	76228901	C	T
5	chr5:76229062:A:C	0	76229062	C	A
5	chr5:76229217:T:C	0	76229217	C	T
5	chr5:76229316:T:C	0	76229316	C	T
5	chr5:76229571:T:C	0	76229571	C	T
5	chr5:76229589:T:C	0	76229589	C	T
5	chr5:76229795:T:C	0	76229795	C	T
5	chr5:76229961:G:A	0	76229961	A	G
5	chr5:76230076:G:T	0	76230076	T	G
5	chr5:76230083:C:G	0	76230083	G	C
5	chr5:76230101:C:T	0	76230101	T	C
5	chr5:76230108:G:C	0	76230108	C	G
5	chr5:76230146:G:T	0	76230146	T	G
5	chr5:76230308:A:G	0	76230308	G	A
5	chr5:76230320:A:AC	0	76230320	AC	A
5	chr5:76230353:A:G	0	76230353	G	A
5	chr5:76230371:A:G	0	76230371	G	A
5	chr5:76230499:A:G	0	76230499	G	A
5	chr5:76230501:G:A	0	76230501	A	G
5	chr5:76230524:C:A	0	76230524	A	C
5	chr5:76230535:G:A	0	76230535	A	G
5	chr5:76230615:A:ACC	0	76230615	ACC	A
5	chr5:76230696:G:A	0	76230696	A	G
5	chr5:76230757:G:C	0	76230757	C	G
5	chr5:76230772:G:A	0	76230772	A	G
5	chr5:76230872:A:G	0	76230872	G	A
5	chr5:76230953:T:G	0	76230953	G	T
5	chr5:76231106:AT:A	0	76231106	A	AT
5	chr5:76231377:T:C	0	76231377	C	T
5	chr5:76231395:A:G	0	76231395	G	A
5	chr5:76234339:C:T	0	76234339	T	C
5	chr5:76234443:C:T	0	76234443	T	C
5	chr5:76234465:TTCCGGAGTTTTTAC:T	0	76234465	T	TTCCGGAGTTTTTAC
5	chr5:76234501:A:G	0	76234501	G	A
5	chr5:76234764:C:T	0	76234764	T	C
5	chr5:76235216:G:A	0	76235216	A	G
5	chr5:76235274:A:G	0	76235274	G	A
5	chr5:76235279:G:A	0	76235279	A	G
5	chr5:76235479:G:A	0	76235479	A	G
5	chr5:76235607:G:A	0	76235607	A	G
5	chr5:76235741:T:C	0	76235741	C	T
5	chr5:76235799:CACTT:C	0	76235799	C	CACTT
5	chr5:76235826:C:T	0	76235826	T	C
5	chr5:76235913:C:T	0	76235913	T	C
5	chr5:76235993:A:G	0	76235993	G	A
5	chr5:76236049:A:G	0	76236049	G	A
5	chr5:76236097:C:T	0	76236097	T	C
5	chr5:76236117:A:G	0	76236117	G	A
5	chr5:76236198:G:C	0	76236198	C	G
5	chr5:76236377:G:A	0	76236377	A	G
5	chr5:76236410:G:A	0	76236410	A	G
5	chr5:76236416:T:G	0	76236416	G	T
5	chr5:76236439:A:G	0	76236439	G	A
5	chr5:76236537:G:T	0	76236537	T	G
5	chr5:76236563:A:AG	0	76236563	AG	A
5	chr5:76236722:T:C	0	76236722	C	T
5	chr5:76236895:C:A	0	76236895	A	C
5	chr5:76237149:A:G	0	76237149	G	A
5	chr5:76237443:G:A	0	76237443	A	G
5	chr5:76237565:T:C	0	76237565	C	T
5	chr5:76237648:T:C	0	76237648	C	T
5	chr5:76238154:T:C	0	76238154	C	T
5	chr5:76238204:A:G	0	76238204	G	A
5	chr5:76238320:A:G	0	76238320	G	A
5	chr5:76238453:G:A	0	76238453	A	G
5	chr5:76238470:T:C	0	76238470	C	T
5	chr5:76238745:T:G	0	76238745	G	T
5	chr5:76239494:C:T	0	76239494	T	C
5	chr5:76239601:T:A	0	76239601	A	T
5	chr5:76240654:C:T	0	76240654	T	C
5	chr5:76241081:C:T	0	76241081	T	C
5	chr5:76241163:T:G	0	76241163	G	T
5	chr5:76242112:G:C	0	76242112	C	G
5	chr5:76242635:A:G	0	76242635	G	A
5	chr5:76242836:T:C	0	76242836	C	T
5	chr5:76242864:A:C	0	76242864	C	A
5	chr5:76243449:C:T	0	76243449	T	C
5	chr5:76243485:G:C	0	76243485	C	G
5	chr5:76243975:C:T	0	76243975	T	C
5	chr5:76244068:C:G	0	76244068	G	C
5	chr5:76244202:G:A	0	76244202	A	G
5	chr5:76244290:T:C	0	76244290	C	T
5	chr5:76244373:A:G	0	76244373	G	A
5	chr5:76245016:T:C	0	76245016	C	T
5	chr5:76245358:G:T	0	76245358	T	G
5	chr5:76245986:G:A	0	76245986	A	G
5	chr5:76248104:T:C	0	76248104	C	T
5	chr5:76248210:G:A	0	76248210	A	G
5	chr5:76248258:T:C	0	76248258	C	T
5	chr5:76248657:C:T	0	76248657	T	C
5	chr5:76248713:A:G	0	76248713	G	A
5	chr5:76249210:A:G	0	76249210	G	A
5	chr5:76250456:G:A	0	76250456	A	G
5	chr5:76251388:T:A	0	76251388	A	T
5	chr5:76252351:C:T	0	76252351	T	C
5	chr5:76252402:G:A	0	76252402	A	G
5	chr5:76252421:C:T	0	76252421	T	C
5	chr5:76253047:G:C	0	76253047	C	G
5	chr5:76253377:G:A	0	76253377	A	G
5	chr5:76253586:G:T	0	76253586	T	G
5	chr5:76253593:C:T	0	76253593	T	C
5	chr5:76253650:A:G	0	76253650	G	A
5	chr5:76253682:C:T	0	76253682	T	C
5	chr5:76254259:G:T	0	76254259	T	G
5	chr5:76254390:G:A	0	76254390	A	G
5	chr5:76254412:C:T	0	76254412	T	C
5	chr5:76255384:C:T	0	76255384	T	C
5	chr5:76255490:A:G	0	76255490	G	A
5	chr5:76255914:C:G	0	76255914	G	C
5	chr5:76256107:G:A	0	76256107	A	G
5	chr5:76256222:C:T	0	76256222	T	C
5	chr5:76256760:C:T	0	76256760	T	C
5	chr5:76257915:TG:T	0	76257915	T	TG
5	chr5:76257965:A:G	0	76257965	G	A
5	chr5:76257983:A:T	0	76257983	T	A
5	chr5:76259328:C:T	0	76259328	T	C
5	chr5:76259329:G:A	0	76259329	A	G
5	chr5:76259609:C:A	0	76259609	A	C
5	chr5:76260017:G:T	0	76260017	T	G
5	chr5:76260670:G:T	0	76260670	T	G
5	chr5:76260958:GT:G	0	76260958	G	GT
5	chr5:76261474:T:A	0	76261474	A	T
5	chr5:76261598:T:C	0	76261598	C	T
5	chr5:76261622:T:C	0	76261622	C	T
5	chr5:76262093:A:G	0	76262093	G	A
5	chr5:76262355:G:A	0	76262355	A	G
5	chr5:76262385:C:T	0	76262385	T	C
5	chr5:76262784:T:G	0	76262784	G	T
5	chr5:76262849:A:T	0	76262849	T	A
5	chr5:76263046:C:T	0	76263046	T	C
5	chr5:76264018:G:A	0	76264018	A	G
5	chr5:76264105:C:A	0	76264105	A	C
5	chr5:76264659:T:C	0	76264659	C	T
5	chr5:76264723:G:A	0	76264723	A	G
5	chr5:76264947:G:A	0	76264947	A	G
5	chr5:76265041:C:G	0	76265041	G	C
5	chr5:76265906:A:G	0	76265906	G	A
5	chr5:76266086:A:C	0	76266086	C	A
5	chr5:76266127:ACAAATATGGCCAGTGGCC:A	0	76266127	A	ACAAATATGGCCAGTGGCC
5	chr5:76266304:A:T	0	76266304	T	A
5	chr5:76266569:T:C	0	76266569	C	T
5	chr5:76266580:G:A	0	76266580	A	G
5	chr5:76266762:T:A	0	76266762	A	T
5	chr5:76266973:C:T	0	76266973	T	C
5	chr5:76267248:T:C	0	76267248	C	T
5	chr5:76267588:T:C	0	76267588	C	T
5	chr5:76267781:G:A	0	76267781	A	G
5	chr5:76268005:A:C	0	76268005	C	A
5	chr5:76268482:G:A	0	76268482	A	G
5	chr5:76268612:A:G	0	76268612	G	A
5	chr5:76268675:T:C	0	76268675	C	T
5	chr5:76269487:C:T	0	76269487	T	C
5	chr5:76269534:T:A	0	76269534	A	T
5	chr5:76269538:T:C	0	76269538	C	T
5	chr5:76270028:A:G	0	76270028	G	A
5	chr5:76270623:T:C	0	76270623	C	T
5	chr5:76270681:C:T	0	76270681	T	C
5	chr5:76270984:A:G	0	76270984	G	A
5	chr5:76272173:G:A	0	76272173	A	G
5	chr5:76272228:A:G	0	76272228	G	A
5	chr5:76272354:T:C	0	76272354	C	T
5	chr5:76273019:C:A	0	76273019	A	C
5	chr5:76273181:A:G	0	76273181	G	A
5	chr5:76273677:A:G	0	76273677	G	A
5	chr5:76274018:A:T	0	76274018	T	A
5	chr5:76274019:A:C	0	76274019	C	A
5	chr5:76275223:C:A	0	76275223	A	C
5	chr5:76275284:A:G	0	76275284	G	A
5	chr5:76275419:A:G	0	76275419	G	A
5	chr5:76275423:C:A	0	76275423	A	C
5	chr5:76275528:T:C	0	76275528	C	T
5	chr5:76275686:C:T	0	76275686	T	C
5	chr5:76275739:T:G	0	76275739	G	T
5	chr5:76276207:T:G	0	76276207	G	T
5	chr5:76277131:G:A	0	76277131	A	G
5	chr5:76279030:A:G	0	76279030	G	A
5	chr5:76280488:C:T	0	76280488	T	C
5	chr5:76280630:G:C	0	76280630	C	G
5	chr5:76280697:C:T	0	76280697	T	C
5	chr5:76280891:A:G	0	76280891	G	A
5	chr5:76280904:T:C	0	76280904	C	T
5	chr5:76281318:C:T	0	76281318	T	C
5	chr5:76281472:C:A	0	76281472	A	C
5	chr5:76281738:T:C	0	76281738	C	T
5	chr5:76281891:A:G	0	76281891	G	A
5	chr5:76281994:A:G	0	76281994	G	A
5	chr5:76283181:T:C	0	76283181	C	T
5	chr5:76283693:A:G	0	76283693	G	A
5	chr5:76283937:G:A	0	76283937	A	G
5	chr5:76284121:T:C	0	76284121	C	T
5	chr5:76284584:C:A	0	76284584	A	C
5	chr5:76286642:T:C	0	76286642	C	T
5	chr5:76286875:C:G	0	76286875	G	C
5	chr5:76288598:A:G	0	76288598	G	A
5	chr5:76292682:T:C	0	76292682	C	T
5	chr5:76294458:T:C	0	76294458	C	T
5	chr5:76295499:G:A	0	76295499	A	G
5	chr5:76296161:G:C	0	76296161	C	G
5	chr5:76298535:A:G	0	76298535	G	A
5	chr5:76298632:A:T	0	76298632	T	A
5	chr5:76298918:G:A	0	76298918	A	G
5	chr5:76301669:A:G	0	76301669	G	A
5	chr5:76303351:G:C	0	76303351	C	G
5	chr5:76304326:A:G	0	76304326	G	A
5	chr5:76305104:G:T	0	76305104	T	G
5	chr5:76305356:A:G	0	76305356	G	A
5	chr5:76306354:C:A	0	76306354	A	C
5	chr5:76306566:C:A	0	76306566	A	C
5	chr5:76306724:A:G	0	76306724	G	A
5	chr5:76306878:A:C	0	76306878	C	A
5	chr5:76307391:G:A	0	76307391	A	G
5	chr5:76307470:TC:T	0	76307470	T	TC
5	chr5:76307962:T:G	0	76307962	G	T
5	chr5:76308061:C:A	0	76308061	A	C
5	chr5:76308676:T:TGAGA	0	76308676	TGAGA	T
5	chr5:76309042:T:A	0	76309042	A	T
5	chr5:76309090:A:G	0	76309090	G	A
5	chr5:76309197:C:T	0	76309197	T	C
5	chr5:76309327:A:G	0	76309327	G	A
5	chr5:76309357:T:G	0	76309357	G	T
5	chr5:76310065:T:G	0	76310065	G	T
5	chr5:76310883:T:C	0	76310883	C	T
5	chr5:76311460:A:G	0	76311460	G	A
5	chr5:76312159:C:T	0	76312159	T	C
5	chr5:76313168:T:C	0	76313168	C	T
5	chr5:76313342:C:T	0	76313342	T	C
5	chr5:76313861:T:C	0	76313861	C	T
5	chr5:76314249:G:A	0	76314249	A	G
5	chr5:76315483:A:T	0	76315483	T	A
5	chr5:76315529:A:G	0	76315529	G	A
5	chr5:76315772:C:T	0	76315772	T	C
5	chr5:76316087:A:G	0	76316087	G	A
5	chr5:76316180:C:T	0	76316180	T	C
5	chr5:76316413:T:C	0	76316413	C	T
5	chr5:76316437:T:C	0	76316437	C	T
5	chr5:76316507:T:G	0	76316507	G	T
5	chr5:76318077:ATTT:A	0	76318077	A	ATTT
5	chr5:76319034:A:G	0	76319034	G	A
5	chr5:76320134:A:G	0	76320134	G	A
5	chr5:76320974:C:A	0	76320974	A	C
5	chr5:76322064:A:C	0	76322064	C	A
5	chr5:76322109:T:C	0	76322109	C	T
5	chr5:76322208:C:T	0	76322208	T	C
5	chr5:76322738:C:G	0	76322738	G	C
5	chr5:76323581:A:G	0	76323581	G	A
5	chr5:76323642:C:T	0	76323642	T	C
5	chr5:76323804:G:A	0	76323804	A	G
5	chr5:76326989:C:A	0	76326989	A	C
5	chr5:76327045:G:A	0	76327045	A	G
5	chr5:76327800:C:G	0	76327800	G	C
5	chr5:76327864:A:G	0	76327864	G	A
5	chr5:76327950:A:G	0	76327950	G	A
5	chr5:76328689:A:G	0	76328689	G	A
5	chr5:76329449:T:C	0	76329449	C	T
5	chr5:76329914:CAAA:C	0	76329914	C	CAAA
5	chr5:76330127:G:A	0	76330127	A	G
5	chr5:76330523:C:G	0	76330523	G	C
5	chr5:76330545:G:A	0	76330545	A	G
5	chr5:76330652:A:T	0	76330652	T	A
5	chr5:76330898:T:C	0	76330898	C	T
5	chr5:76331109:T:G	0	76331109	G	T
5	chr5:76331351:G:A	0	76331351	A	G
5	chr5:76331735:C:T	0	76331735	T	C
5	chr5:76331945:G:C	0	76331945	C	G
5	chr5:76332044:G:A	0	76332044	A	G
5	chr5:76332081:C:G	0	76332081	G	C
5	chr5:76332164:T:C	0	76332164	C	T
5	chr5:76332281:G:A	0	76332281	A	G
5	chr5:76332362:A:C	0	76332362	C	A
5	chr5:76332588:A:G	0	76332588	G	A
5	chr5:76334347:A:AAC	0	76334347	AAC	A
5	chr5:76334363:A:G	0	76334363	G	A
5	chr5:76335474:G:T	0	76335474	T	G
5	chr5:76336920:G:A	0	76336920	A	G
5	chr5:76337522:A:G	0	76337522	G	A
5	chr5:76337690:C:A	0	76337690	A	C
5	chr5:76338042:G:A	0	76338042	A	G
5	chr5:76339670:TGCCACTGCACTCCA:T	0	76339670	T	TGCCACTGCACTCCA
5	chr5:76339796:T:A	0	76339796	A	T
5	chr5:76339988:C:T	0	76339988	T	C
5	chr5:76340054:A:G	0	76340054	G	A
5	chr5:76340181:G:A	0	76340181	A	G
5	chr5:76340427:G:A	0	76340427	A	G
5	chr5:76340439:T:C	0	76340439	C	T
5	chr5:76340583:T:C	0	76340583	C	T
5	chr5:76341013:T:C	0	76341013	C	T
5	chr5:76341114:A:G	0	76341114	G	A
5	chr5:76341220:C:T	0	76341220	T	C
5	chr5:76341737:C:T	0	76341737	T	C
5	chr5:76342278:T:C	0	76342278	C	T
5	chr5:76343328:G:T	0	76343328	T	G
5	chr5:76343957:G:T	0	76343957	T	G
5	chr5:76344018:CAAAT:C	0	76344018	C	CAAAT
5	chr5:76344029:C:T	0	76344029	T	C
5	chr5:76344296:C:T	0	76344296	T	C
5	chr5:76344475:A:G	0	76344475	G	A
5	chr5:76344703:C:G	0	76344703	G	C
5	chr5:76344996:C:T	0	76344996	T	C
5	chr5:76345138:A:G	0	76345138	G	A
5	chr5:76345655:T:C	0	76345655	C	T
5	chr5:76345990:G:A	0	76345990	A	G
5	chr5:76346563:C:T	0	76346563	T	C
5	chr5:76346622:T:A	0	76346622	A	T
5	chr5:76346661:C:T	0	76346661	T	C
5	chr5:76346946:A:G	0	76346946	G	A
5	chr5:76347212:A:G	0	76347212	G	A
5	chr5:76347676:A:G	0	76347676	G	A
5	chr5:76350173:C:T	0	76350173	T	C
5	chr5:76350880:G:A	0	76350880	A	G
5	chr5:76351805:G:A	0	76351805	A	G
5	chr5:76351925:A:G	0	76351925	G	A
5	chr5:76351967:T:C	0	76351967	C	T
5	chr5:76352170:G:A	0	76352170	A	G
5	chr5:76352374:T:G	0	76352374	G	T
5	chr5:76352617:G:A	0	76352617	A	G
5	chr5:76352767:G:A	0	76352767	A	G
5	chr5:76353021:T:C	0	76353021	C	T
5	chr5:76354821:G:A	0	76354821	A	G
5	chr5:76354822:GA:G	0	76354822	G	GA
5	chr5:76355524:G:T	0	76355524	T	G
5	chr5:76355668:T:A	0	76355668	A	T
5	chr5:76355961:A:G	0	76355961	G	A
5	chr5:76356173:A:T	0	76356173	T	A
5	chr5:76357477:A:G	0	76357477	G	A
5	chr5:76357692:A:C	0	76357692	C	A
5	chr5:76357724:A:G	0	76357724	G	A
5	chr5:76358184:C:G	0	76358184	G	C
5	chr5:76358567:C:T	0	76358567	T	C
5	chr5:76358706:A:G	0	76358706	G	A
5	chr5:76358891:CTG:C	0	76358891	C	CTG
5	chr5:76358978:C:A	0	76358978	A	C
5	chr5:76359231:T:C	0	76359231	C	T
5	chr5:76359454:G:T	0	76359454	T	G
5	chr5:76361340:C:T	0	76361340	T	C
5	chr5:76361897:C:T	0	76361897	T	C
5	chr5:76362003:G:A	0	76362003	A	G
5	chr5:76363548:G:A	0	76363548	A	G
5	chr5:76364972:G:A	0	76364972	A	G
5	chr5:76366787:T:G	0	76366787	G	T
5	chr5:76367791:C:A	0	76367791	A	C
5	chr5:76367972:C:G	0	76367972	G	C
5	chr5:76368516:C:G	0	76368516	G	C
5	chr5:76371055:G:A	0	76371055	A	G
5	chr5:76371130:C:T	0	76371130	T	C
5	chr5:76372733:C:T	0	76372733	T	C
5	chr5:76373047:G:C	0	76373047	C	G
5	chr5:76373269:A:G	0	76373269	G	A
5	chr5:76373294:C:T	0	76373294	T	C
5	chr5:76373305:A:G	0	76373305	G	A
5	chr5:76373366:G:A	0	76373366	A	G
5	chr5:76373380:C:T	0	76373380	T	C
5	chr5:76373424:A:G	0	76373424	G	A
5	chr5:76373448:G:A	0	76373448	A	G
5	chr5:76373461:T:C	0	76373461	C	T
5	chr5:76373643:A:G	0	76373643	G	A
5	chr5:76373717:A:G	0	76373717	G	A
5	chr5:76374053:G:A	0	76374053	A	G
5	chr5:76375518:CTGGG:C	0	76375518	C	CTGGG
5	chr5:76375597:C:T	0	76375597	T	C
5	chr5:76375923:C:T	0	76375923	T	C
5	chr5:76376077:C:A	0	76376077	A	C
5	chr5:76376659:T:C	0	76376659	C	T
5	chr5:76377249:A:G	0	76377249	G	A
5	chr5:76378256:T:C	0	76378256	C	T
5	chr5:76378567:G:A	0	76378567	A	G
5	chr5:76378685:G:A	0	76378685	A	G
5	chr5:76378733:C:T	0	76378733	T	C
5	chr5:76378856:A:G	0	76378856	G	A
5	chr5:76379045:AC:A	0	76379045	A	AC
5	chr5:76379353:A:G	0	76379353	G	A
5	chr5:76379872:T:C	0	76379872	C	T
5	chr5:76380833:C:T	0	76380833	T	C
5	chr5:76382242:T:C	0	76382242	C	T
5	chr5:76382868:G:A	0	76382868	A	G
5	chr5:76384263:G:C	0	76384263	C	G
5	chr5:76384920:G:A	0	76384920	A	G
5	chr5:76384974:A:G	0	76384974	G	A
5	chr5:76387883:T:C	0	76387883	C	T
5	chr5:76388335:A:G	0	76388335	G	A
5	chr5:76388517:G:GAAC	0	76388517	GAAC	G
5	chr5:76389579:A:T	0	76389579	T	A
5	chr5:76389636:G:C	0	76389636	C	G
5	chr5:76391329:G:A	0	76391329	A	G
5	chr5:76392435:A:G	0	76392435	G	A
5	chr5:76393892:G:A	0	76393892	A	G
5	chr5:76394357:A:G	0	76394357	G	A
5	chr5:76394373:A:G	0	76394373	G	A
5	chr5:76394450:T:C	0	76394450	C	T
5	chr5:76394505:C:T	0	76394505	T	C
5	chr5:76395142:G:A	0	76395142	A	G
5	chr5:76395195:A:G	0	76395195	G	A
5	chr5:76395781:A:G	0	76395781	G	A
5	chr5:76395812:AG:A	0	76395812	A	AG
5	chr5:76395941:C:T	0	76395941	T	C
5	chr5:76396335:A:G	0	76396335	G	A
5	chr5:76397020:G:A	0	76397020	A	G
5	chr5:76397151:T:C	0	76397151	C	T
5	chr5:76397328:G:A	0	76397328	A	G
5	chr5:76398015:A:G	0	76398015	G	A
5	chr5:76398079:C:T	0	76398079	T	C
5	chr5:76398284:A:T	0	76398284	T	A
5	chr5:76398767:T:A	0	76398767	A	T
5	chr5:76400558:C:T	0	76400558	T	C
5	chr5:76400832:A:G	0	76400832	G	A
5	chr5:76400837:C:T	0	76400837	T	C
5	chr5:76402466:T:C	0	76402466	C	T
5	chr5:76402936:G:T	0	76402936	T	G
5	chr5:76403369:C:T	0	76403369	T	C
5	chr5:76403426:T:C	0	76403426	C	T
5	chr5:76403774:T:C	0	76403774	C	T
5	chr5:76403855:G:A	0	76403855	A	G
5	chr5:76405519:A:G	0	76405519	G	A
5	chr5:76406883:A:C	0	76406883	C	A
5	chr5:76407114:G:A	0	76407114	A	G
5	chr5:76407222:T:C	0	76407222	C	T
5	chr5:76407432:G:A	0	76407432	A	G
5	chr5:76408127:T:C	0	76408127	C	T
5	chr5:76408260:G:A	0	76408260	A	G
5	chr5:76408374:G:A	0	76408374	A	G
5	chr5:76408432:A:G	0	76408432	G	A
5	chr5:76409306:A:G	0	76409306	G	A
5	chr5:76409792:T:C	0	76409792	C	T
5	chr5:76410070:C:T	0	76410070	T	C
5	chr5:76411092:A:G	0	76411092	G	A
5	chr5:76411114:T:C	0	76411114	C	T
5	chr5:76411751:T:C	0	76411751	C	T
5	chr5:76412185:T:G	0	76412185	G	T
5	chr5:76412617:C:T	0	76412617	T	C
5	chr5:76413588:G:A	0	76413588	A	G
5	chr5:76413620:TGG:T	0	76413620	T	TGG
5	chr5:76414546:T:C	0	76414546	C	T
5	chr5:76414597:G:C	0	76414597	C	G
5	chr5:76414635:C:T	0	76414635	T	C
5	chr5:76414647:T:C	0	76414647	C	T
5	chr5:76415405:T:G	0	76415405	G	T
5	chr5:76415598:A:T	0	76415598	T	A
5	chr5:76415885:C:A	0	76415885	A	C
5	chr5:76416278:C:T	0	76416278	T	C
5	chr5:76416791:C:G	0	76416791	G	C
5	chr5:76417006:T:A	0	76417006	A	T
5	chr5:76417831:C:T	0	76417831	T	C
5	chr5:76417866:A:G	0	76417866	G	A
5	chr5:76418366:G:A	0	76418366	A	G
5	chr5:76418425:C:T	0	76418425	T	C
5	chr5:76419361:T:G	0	76419361	G	T
5	chr5:76419476:G:A	0	76419476	A	G
5	chr5:76420327:G:A	0	76420327	A	G
5	chr5:76420420:G:A	0	76420420	A	G
5	chr5:76420714:A:G	0	76420714	G	A
5	chr5:76420801:A:G	0	76420801	G	A
5	chr5:76422279:G:A	0	76422279	A	G
5	chr5:76422666:T:C	0	76422666	C	T
5	chr5:76422704:G:A	0	76422704	A	G
5	chr5:76422842:G:T	0	76422842	T	G
5	chr5:76423003:C:T	0	76423003	T	C
5	chr5:76423318:C:T	0	76423318	T	C
5	chr5:76423601:A:G	0	76423601	G	A
5	chr5:76423963:G:A	0	76423963	A	G
5	chr5:76424021:G:A	0	76424021	A	G
5	chr5:76424181:T:C	0	76424181	C	T
5	chr5:76424719:T:C	0	76424719	C	T
5	chr5:76424824:G:A	0	76424824	A	G
5	chr5:76425524:G:A	0	76425524	A	G
5	chr5:76426368:G:A	0	76426368	A	G
5	chr5:76426695:G:A	0	76426695	A	G
5	chr5:76426844:T:C	0	76426844	C	T
5	chr5:76427028:CA:C	0	76427028	C	CA
5	chr5:76428498:C:T	0	76428498	T	C
5	chr5:76428698:G:T	0	76428698	T	G
5	chr5:76428713:C:G	0	76428713	G	C
5	chr5:76429160:G:T	0	76429160	T	G
5	chr5:76429303:T:G	0	76429303	G	T
5	chr5:76429429:A:G	0	76429429	G	A
5	chr5:76429433:G:A	0	76429433	A	G
5	chr5:76430933:T:A	0	76430933	A	T
5	chr5:76431668:T:C	0	76431668	C	T
5	chr5:76431906:G:A	0	76431906	A	G
5	chr5:76432046:T:C	0	76432046	C	T
5	chr5:76432507:G:C	0	76432507	C	G
5	chr5:76432927:T:C	0	76432927	C	T
5	chr5:76433360:C:G	0	76433360	G	C
5	chr5:76433511:A:G	0	76433511	G	A
5	chr5:76433709:A:G	0	76433709	G	A
5	chr5:76434082:C:T	0	76434082	T	C
5	chr5:76434540:A:G	0	76434540	G	A
5	chr5:76435034:T:C	0	76435034	C	T
5	chr5:76435457:T:C	0	76435457	C	T
5	chr5:76436679:T:C	0	76436679	C	T
5	chr5:76437082:T:G	0	76437082	G	T
5	chr5:76437295:T:G	0	76437295	G	T
5	chr5:76437328:T:C	0	76437328	C	T
5	chr5:76437938:G:A	0	76437938	A	G
5	chr5:76438131:A:C	0	76438131	C	A
5	chr5:76438602:C:T	0	76438602	T	C
5	chr5:76438941:GT:G	0	76438941	G	GT
5	chr5:76438951:G:A	0	76438951	A	G
5	chr5:76442081:T:A	0	76442081	A	T
5	chr5:76442291:T:C	0	76442291	C	T
5	chr5:76443004:A:T	0	76443004	T	A
5	chr5:76443506:G:A	0	76443506	A	G
5	chr5:76444374:C:T	0	76444374	T	C
5	chr5:76445417:A:G	0	76445417	G	A
5	chr5:76447398:A:G	0	76447398	G	A
5	chr5:76450735:G:T	0	76450735	T	G
5	chr5:76450928:G:T	0	76450928	T	G
5	chr5:76450988:A:G	0	76450988	G	A
5	chr5:76451717:T:A	0	76451717	A	T
5	chr5:76452396:C:G	0	76452396	G	C
5	chr5:76454129:C:G	0	76454129	G	C
5	chr5:76454372:C:T	0	76454372	T	C
5	chr5:76454686:CT:C	0	76454686	C	CT
5	chr5:76454881:A:G	0	76454881	G	A
5	chr5:76455140:C:T	0	76455140	T	C
5	chr5:76455439:G:A	0	76455439	A	G
5	chr5:76455636:C:T	0	76455636	T	C
5	chr5:76456149:T:C	0	76456149	C	T
5	chr5:76456693:G:A	0	76456693	A	G
5	chr5:76457022:C:A	0	76457022	A	C
5	chr5:76457499:G:T	0	76457499	T	G
5	chr5:76457874:G:A	0	76457874	A	G
5	chr5:76458426:T:A	0	76458426	A	T
5	chr5:76458625:A:G	0	76458625	G	A
5	chr5:76458724:T:C	0	76458724	C	T
5	chr5:76459724:C:T	0	76459724	T	C
5	chr5:76460554:GT:G	0	76460554	G	GT
5	chr5:76461165:G:A	0	76461165	A	G
5	chr5:76461731:C:T	0	76461731	T	C
5	chr5:76462316:T:C	0	76462316	C	T
5	chr5:76463247:T:C	0	76463247	C	T
5	chr5:76463296:G:A	0	76463296	A	G
5	chr5:76463310:A:G	0	76463310	G	A
5	chr5:76464379:T:C	0	76464379	C	T
5	chr5:76464658:A:G	0	76464658	G	A
5	chr5:76464666:T:A	0	76464666	A	T
5	chr5:76464733:G:A	0	76464733	A	G
5	chr5:76465344:G:A	0	76465344	A	G
5	chr5:76465651:A:G	0	76465651	G	A
5	chr5:76465751:A:G	0	76465751	G	A
5	chr5:76465897:A:G	0	76465897	G	A
5	chr5:76466098:G:A	0	76466098	A	G
5	chr5:76466631:C:G	0	76466631	G	C
5	chr5:76466972:C:T	0	76466972	T	C
5	chr5:76467847:T:C	0	76467847	C	T
5	chr5:76469464:G:A	0	76469464	A	G
5	chr5:76470176:T:G	0	76470176	G	T
5	chr5:76470612:T:C	0	76470612	C	T
5	chr5:76471305:T:C	0	76471305	C	T
5	chr5:76471443:G:T	0	76471443	T	G
5	chr5:76471510:A:G	0	76471510	G	A
5	chr5:76471524:A:T	0	76471524	T	A
5	chr5:76472017:C:T	0	76472017	T	C
5	chr5:76472186:C:G	0	76472186	G	C
5	chr5:76472187:T:A	0	76472187	A	T
5	chr5:76472484:G:A	0	76472484	A	G
5	chr5:76472547:A:G	0	76472547	G	A
5	chr5:76472750:C:T	0	76472750	T	C
5	chr5:76472914:A:G	0	76472914	G	A
5	chr5:76473299:A:AAT	0	76473299	AAT	A
5	chr5:76473433:T:C	0	76473433	C	T
5	chr5:76473743:C:T	0	76473743	T	C
5	chr5:76475210:G:T	0	76475210	T	G
5	chr5:76476907:T:A	0	76476907	A	T
5	chr5:76478291:C:T	0	76478291	T	C
5	chr5:76479175:G:A	0	76479175	A	G
5	chr5:76480041:TG:T	0	76480041	T	TG
5	chr5:76481287:G:T	0	76481287	T	G
5	chr5:76482351:G:A	0	76482351	A	G
5	chr5:76482817:C:A	0	76482817	A	C
5	chr5:76483646:A:G	0	76483646	G	A
5	chr5:76484739:C:T	0	76484739	T	C
5	chr5:76485465:T:C	0	76485465	C	T
5	chr5:76486169:A:G	0	76486169	G	A
5	chr5:76487055:T:A	0	76487055	A	T
5	chr5:76488061:T:C	0	76488061	C	T
5	chr5:76489281:C:T	0	76489281	T	C
5	chr5:76489471:T:C	0	76489471	C	T
5	chr5:76489710:A:G	0	76489710	G	A
5	chr5:76489993:A:G	0	76489993	G	A
5	chr5:76490325:G:C	0	76490325	C	G
5	chr5:76490475:T:TC	0	76490475	TC	T
5	chr5:76490579:T:C	0	76490579	C	T
5	chr5:76491110:C:T	0	76491110	T	C
5	chr5:76491347:G:A	0	76491347	A	G
5	chr5:76491961:T:G	0	76491961	G	T
5	chr5:76493234:A:G	0	76493234	G	A
5	chr5:76493609:A:G	0	76493609	G	A
5	chr5:76499582:A:G	0	76499582	G	A
5	chr5:76504565:C:T	0	76504565	T	C
5	chr5:76505039:T:A	0	76505039	A	T
5	chr5:76505512:G:A	0	76505512	A	G
5	chr5:76505811:T:G	0	76505811	G	T
5	chr5:76506020:G:A	0	76506020	A	G
5	chr5:76507177:A:G	0	76507177	G	A
5	chr5:76507246:A:G	0	76507246	G	A
5	chr5:76507416:ATATT:A	0	76507416	A	ATATT
5	chr5:76507459:A:G	0	76507459	G	A
5	chr5:76507494:G:A	0	76507494	A	G
5	chr5:76507967:C:T	0	76507967	T	C
5	chr5:76507970:C:T	0	76507970	T	C
5	chr5:76507978:G:A	0	76507978	A	G
5	chr5:76508562:A:G	0	76508562	G	A
5	chr5:76508669:C:T	0	76508669	T	C
5	chr5:76509067:A:G	0	76509067	G	A
5	chr5:76509280:G:A	0	76509280	A	G
5	chr5:76509343:T:A	0	76509343	A	T
5	chr5:76509547:A:G	0	76509547	G	A
5	chr5:76509820:C:T	0	76509820	T	C
5	chr5:76510600:C:T	0	76510600	T	C
5	chr5:76511157:T:A	0	76511157	A	T
5	chr5:76511239:G:A	0	76511239	A	G
5	chr5:76512003:T:G	0	76512003	G	T
5	chr5:76513003:T:C	0	76513003	C	T
5	chr5:76513408:T:G	0	76513408	G	T
5	chr5:76513461:T:C	0	76513461	C	T
5	chr5:76513462:G:A	0	76513462	A	G
5	chr5:76513944:C:T	0	76513944	T	C
5	chr5:76514418:T:G	0	76514418	G	T
5	chr5:76514801:G:C	0	76514801	C	G
5	chr5:76515013:G:A	0	76515013	A	G
5	chr5:76516856:C:T	0	76516856	T	C
5	chr5:76518070:T:C	0	76518070	C	T
5	chr5:76518213:C:T	0	76518213	T	C
5	chr5:76518424:G:A	0	76518424	A	G
5	chr5:76519049:T:G	0	76519049	G	T
5	chr5:76519379:A:G	0	76519379	G	A
5	chr5:76520457:C:T	0	76520457	T	C
5	chr5:76520818:C:T	0	76520818	T	C
5	chr5:76520824:C:T	0	76520824	T	C
5	chr5:76520868:C:T	0	76520868	T	C
5	chr5:76522292:C:T	0	76522292	T	C
5	chr5:76522959:C:T	0	76522959	T	C
5	chr5:76523511:G:A	0	76523511	A	G
5	chr5:76524828:G:A	0	76524828	A	G
5	chr5:76525173:G:A	0	76525173	A	G
5	chr5:76525903:A:G	0	76525903	G	A
5	chr5:76525905:G:T	0	76525905	T	G
5	chr5:76526649:C:T	0	76526649	T	C
5	chr5:76528140:C:T	0	76528140	T	C
5	chr5:76529742:A:G	0	76529742	G	A
5	chr5:76530329:C:T	0	76530329	T	C
5	chr5:76531646:G:A	0	76531646	A	G
5	chr5:76531683:T:G	0	76531683	G	T
5	chr5:76531851:C:A	0	76531851	A	C
5	chr5:76532792:A:C	0	76532792	C	A
5	chr5:76533034:G:C	0	76533034	C	G
5	chr5:76533539:TA:T	0	76533539	T	TA
5	chr5:76533740:G:A	0	76533740	A	G
5	chr5:76533844:A:G	0	76533844	G	A
5	chr5:76533934:C:T	0	76533934	T	C
5	chr5:76535042:A:G	0	76535042	G	A
5	chr5:76535212:T:C	0	76535212	C	T
5	chr5:76537591:A:G	0	76537591	G	A
5	chr5:76538623:T:C	0	76538623	C	T
5	chr5:76540207:A:G	0	76540207	G	A
5	chr5:76540699:A:G	0	76540699	G	A
5	chr5:76540730:G:A	0	76540730	A	G
5	chr5:76541472:T:A	0	76541472	A	T
5	chr5:76542009:C:T	0	76542009	T	C
5	chr5:76543299:A:G	0	76543299	G	A
5	chr5:76543340:C:T	0	76543340	T	C
5	chr5:76544214:T:C	0	76544214	C	T
5	chr5:76544400:C:T	0	76544400	T	C
5	chr5:76544757:T:C	0	76544757	C	T
5	chr5:76544851:C:T	0	76544851	T	C
5	chr5:76545035:A:G	0	76545035	G	A
5	chr5:76545328:C:A	0	76545328	A	C
5	chr5:76545362:A:G	0	76545362	G	A
5	chr5:76545901:C:G	0	76545901	G	C
5	chr5:76546063:T:C	0	76546063	C	T
5	chr5:76546456:A:C	0	76546456	C	A
5	chr5:76546510:C:T	0	76546510	T	C
5	chr5:76546669:G:A	0	76546669	A	G
5	chr5:76547146:A:G	0	76547146	G	A
5	chr5:76547752:G:A	0	76547752	A	G
5	chr5:76549383:A:G	0	76549383	G	A
5	chr5:76551313:T:C	0	76551313	C	T
5	chr5:76551434:C:T	0	76551434	T	C
5	chr5:76551512:G:GCC	0	76551512	GCC	G
5	chr5:76551726:T:C	0	76551726	C	T
5	chr5:76552568:T:C	0	76552568	C	T
5	chr5:76552902:A:T	0	76552902	T	A
5	chr5:76553035:A:G	0	76553035	G	A
5	chr5:76553259:T:G	0	76553259	G	T
5	chr5:76553326:T:A	0	76553326	A	T
5	chr5:76553742:A:T	0	76553742	T	A
5	chr5:76554000:A:G	0	76554000	G	A
5	chr5:76554536:A:C	0	76554536	C	A
5	chr5:76555965:A:C	0	76555965	C	A
5	chr5:76556285:G:A	0	76556285	A	G
5	chr5:76557908:G:A	0	76557908	A	G
5	chr5:76558225:C:A	0	76558225	A	C
5	chr5:76558687:G:T	0	76558687	T	G
5	chr5:76559084:T:G	0	76559084	G	T
5	chr5:76559129:C:T	0	76559129	T	C
5	chr5:76559393:C:T	0	76559393	T	C
5	chr5:76559405:A:G	0	76559405	G	A
5	chr5:76559434:G:A	0	76559434	A	G
5	chr5:76560367:A:T	0	76560367	T	A
5	chr5:76560411:C:T	0	76560411	T	C
5	chr5:76560529:C:T	0	76560529	T	C
5	chr5:76560630:T:G	0	76560630	G	T
5	chr5:76562035:C:A	0	76562035	A	C
5	chr5:76562390:C:T	0	76562390	T	C
5	chr5:76563267:A:G	0	76563267	G	A
5	chr5:76563297:G:A	0	76563297	A	G
5	chr5:76563341:A:G	0	76563341	G	A
5	chr5:76563908:A:G	0	76563908	G	A
5	chr5:76564148:T:C	0	76564148	C	T
5	chr5:76564870:A:G	0	76564870	G	A
5	chr5:76567319:C:T	0	76567319	T	C
5	chr5:76567335:G:A	0	76567335	A	G
5	chr5:76567794:A:G	0	76567794	G	A
5	chr5:76568162:C:T	0	76568162	T	C
5	chr5:76568319:C:T	0	76568319	T	C
5	chr5:76568895:G:A	0	76568895	A	G
5	chr5:76571385:C:T	0	76571385	T	C
5	chr5:76572341:G:A	0	76572341	A	G
5	chr5:76573079:G:C	0	76573079	C	G
5	chr5:76573403:G:A	0	76573403	A	G
5	chr5:76573632:G:A	0	76573632	A	G
5	chr5:76574435:C:T	0	76574435	T	C
5	chr5:76574545:G:A	0	76574545	A	G
5	chr5:76575199:G:A	0	76575199	A	G
5	chr5:76575454:G:T	0	76575454	T	G
5	chr5:76575525:A:G	0	76575525	G	A
5	chr5:76576623:T:C	0	76576623	C	T
5	chr5:76577223:T:G	0	76577223	G	T
5	chr5:76577224:T:TATGATATCA	0	76577224	TATGATATCA	T
5	chr5:76577744:A:G	0	76577744	G	A
5	chr5:76578792:G:A	0	76578792	A	G
5	chr5:76578830:T:C	0	76578830	C	T
5	chr5:76579047:G:A	0	76579047	A	G
5	chr5:76579479:C:T	0	76579479	T	C
5	chr5:76579554:A:G	0	76579554	G	A
5	chr5:76579804:T:C	0	76579804	C	T
5	chr5:76580159:A:C	0	76580159	C	A
5	chr5:76582819:T:C	0	76582819	C	T
5	chr5:76582833:T:C	0	76582833	C	T
5	chr5:76583169:G:A	0	76583169	A	G
5	chr5:76583344:A:G	0	76583344	G	A
5	chr5:76583728:A:G	0	76583728	G	A
5	chr5:76584499:T:G	0	76584499	G	T
5	chr5:76584567:AGCAGAACTATATG:A	0	76584567	A	AGCAGAACTATATG
5	chr5:76584985:A:G	0	76584985	G	A
5	chr5:76585760:T:C	0	76585760	C	T
5	chr5:76586192:G:A	0	76586192	A	G
5	chr5:76586688:G:C	0	76586688	C	G
5	chr5:76586690:TA:T	0	76586690	T	TA
5	chr5:76588388:T:C	0	76588388	C	T
5	chr5:76588630:A:G	0	76588630	G	A
5	chr5:76588909:G:A	0	76588909	A	G
5	chr5:76589125:A:AAC	0	76589125	AAC	A
5	chr5:76589886:GA:G	0	76589886	G	GA
5	chr5:76590324:T:C	0	76590324	C	T
5	chr5:76590806:T:G	0	76590806	G	T
5	chr5:76590924:GAAAATA:G	0	76590924	G	GAAAATA
5	chr5:76591833:T:C	0	76591833	C	T
5	chr5:76592147:C:T	0	76592147	T	C
5	chr5:76593181:A:G	0	76593181	G	A
5	chr5:76593348:GTTGT:G	0	76593348	G	GTTGT
5	chr5:76593877:C:T	0	76593877	T	C
5	chr5:76594414:G:A	0	76594414	A	G
5	chr5:76594705:A:G	0	76594705	G	A
5	chr5:76594919:T:C	0	76594919	C	T
5	chr5:76595178:A:C	0	76595178	C	A
5	chr5:76595576:AAGAG:A	0	76595576	A	AAGAG
5	chr5:76595734:C:T	0	76595734	T	C
5	chr5:76595870:T:C	0	76595870	C	T
5	chr5:76596924:C:T	0	76596924	T	C
5	chr5:76597728:T:TG	0	76597728	TG	T
5	chr5:76598454:T:C	0	76598454	C	T
5	chr5:76599038:C:T	0	76599038	T	C
5	chr5:76599313:C:T	0	76599313	T	C
5	chr5:76599427:A:G	0	76599427	G	A
5	chr5:76599454:T:C	0	76599454	C	T
5	chr5:76599667:T:A	0	76599667	A	T
5	chr5:76599808:G:A	0	76599808	A	G
5	chr5:76599848:G:A	0	76599848	A	G
5	chr5:76600026:T:C	0	76600026	C	T
5	chr5:76600086:T:A	0	76600086	A	T
5	chr5:76601283:C:T	0	76601283	T	C
5	chr5:76601630:G:A	0	76601630	A	G
5	chr5:76601775:C:A	0	76601775	A	C
5	chr5:76602072:C:T	0	76602072	T	C
5	chr5:76602371:C:T	0	76602371	T	C
5	chr5:76602400:T:C	0	76602400	C	T
5	chr5:76603389:A:T	0	76603389	T	A
5	chr5:76603887:C:T	0	76603887	T	C
5	chr5:76603980:T:A	0	76603980	A	T
5	chr5:76604078:A:C	0	76604078	C	A
5	chr5:76604884:C:T	0	76604884	T	C
5	chr5:76604957:T:C	0	76604957	C	T
5	chr5:76606530:C:T	0	76606530	T	C
5	chr5:76606708:G:A	0	76606708	A	G
5	chr5:76606891:G:A	0	76606891	A	G
5	chr5:76606945:C:T	0	76606945	T	C
5	chr5:76607486:A:G	0	76607486	G	A
5	chr5:76608455:C:T	0	76608455	T	C
5	chr5:76608475:C:T	0	76608475	T	C
5	chr5:76608599:G:A	0	76608599	A	G
5	chr5:76608839:G:A	0	76608839	A	G
5	chr5:76608986:C:G	0	76608986	G	C
5	chr5:76609512:C:T	0	76609512	T	C
5	chr5:76609672:T:G	0	76609672	G	T
5	chr5:76610245:A:G	0	76610245	G	A
5	chr5:76610517:A:G	0	76610517	G	A
5	chr5:76610536:C:G	0	76610536	G	C
5	chr5:76610875:C:T	0	76610875	T	C
5	chr5:76611026:T:C	0	76611026	C	T
5	chr5:76611240:A:G	0	76611240	G	A
5	chr5:76611746:C:T	0	76611746	T	C
5	chr5:76612077:T:C	0	76612077	C	T
5	chr5:76612281:G:A	0	76612281	A	G
5	chr5:76612449:C:T	0	76612449	T	C
5	chr5:76612467:C:T	0	76612467	T	C
5	chr5:76613157:C:T	0	76613157	T	C
5	chr5:76613369:C:T	0	76613369	T	C
5	chr5:76613459:T:C	0	76613459	C	T
5	chr5:76613513:T:A	0	76613513	A	T
5	chr5:76613569:T:C	0	76613569	C	T
5	chr5:76613677:C:T	0	76613677	T	C
5	chr5:76613898:T:G	0	76613898	G	T
5	chr5:76614235:C:T	0	76614235	T	C
5	chr5:76614321:G:A	0	76614321	A	G
5	chr5:76614658:C:T	0	76614658	T	C
5	chr5:76614759:ATTTTGATTCCTAGAAGTTTCCAGT:A	0	76614759	A	ATTTTGATTCCTAGAAGTTTCCAGT
5	chr5:76614881:G:C	0	76614881	C	G
5	chr5:76615161:A:G	0	76615161	G	A
5	chr5:76615574:T:C	0	76615574	C	T
5	chr5:76615639:A:C	0	76615639	C	A
5	chr5:76615890:G:T	0	76615890	T	G
5	chr5:76615910:A:T	0	76615910	T	A
5	chr5:76616162:T:C	0	76616162	C	T
5	chr5:76617018:A:G	0	76617018	G	A
5	chr5:76617959:T:C	0	76617959	C	T
5	chr5:76618904:C:T	0	76618904	T	C
5	chr5:76619031:T:A	0	76619031	A	T
5	chr5:76619717:A:G	0	76619717	G	A
5	chr5:76620609:G:A	0	76620609	A	G
5	chr5:76620778:G:A	0	76620778	A	G
5	chr5:76621208:C:T	0	76621208	T	C
5	chr5:76621808:A:G	0	76621808	G	A
5	chr5:76621895:G:A	0	76621895	A	G
5	chr5:76623808:G:A	0	76623808	A	G
5	chr5:76623831:C:T	0	76623831	T	C
5	chr5:76623836:A:G	0	76623836	G	A
5	chr5:76623837:T:C	0	76623837	C	T
5	chr5:76623924:C:T	0	76623924	T	C
5	chr5:76625147:A:G	0	76625147	G	A
5	chr5:76625597:C:T	0	76625597	T	C
5	chr5:76626156:T:C	0	76626156	C	T
5	chr5:76626157:G:C	0	76626157	C	G
5	chr5:76626679:C:T	0	76626679	T	C
5	chr5:76626756:A:G	0	76626756	G	A
5	chr5:76626757:T:C	0	76626757	C	T
5	chr5:76626844:A:G	0	76626844	G	A
5	chr5:76627460:C:T	0	76627460	T	C
5	chr5:76627568:T:C	0	76627568	C	T
5	chr5:76627634:G:A	0	76627634	A	G
5	chr5:76627787:G:A	0	76627787	A	G
5	chr5:76627859:A:G	0	76627859	G	A
5	chr5:76627884:T:C	0	76627884	C	T
5	chr5:76628017:T:C	0	76628017	C	T
5	chr5:76628037:G:A	0	76628037	A	G
5	chr5:76628038:T:A	0	76628038	A	T
5	chr5:76628174:T:A	0	76628174	A	T
5	chr5:76628249:T:C	0	76628249	C	T
5	chr5:76628644:G:T	0	76628644	T	G
5	chr5:76628647:A:G	0	76628647	G	A
5	chr5:76629033:C:T	0	76629033	T	C
5	chr5:76629149:A:T	0	76629149	T	A
5	chr5:76629192:A:G	0	76629192	G	A
5	chr5:76629419:A:G	0	76629419	G	A
5	chr5:76629457:T:C	0	76629457	C	T
5	chr5:76630091:G:A	0	76630091	A	G
5	chr5:76630301:A:G	0	76630301	G	A
5	chr5:76630453:C:T	0	76630453	T	C
5	chr5:76630532:C:T	0	76630532	T	C
5	chr5:76630576:C:T	0	76630576	T	C
5	chr5:76630715:CT:C	0	76630715	C	CT
5	chr5:76630987:G:A	0	76630987	A	G
5	chr5:76631038:G:A	0	76631038	A	G
5	chr5:76631048:G:A	0	76631048	A	G
5	chr5:76631244:A:G	0	76631244	G	A
5	chr5:76631363:C:T	0	76631363	T	C
5	chr5:76631397:T:G	0	76631397	G	T
5	chr5:76631449:T:C	0	76631449	C	T
5	chr5:76631684:A:G	0	76631684	G	A
5	chr5:76631781:C:T	0	76631781	T	C
5	chr5:76631810:G:A	0	76631810	A	G
5	chr5:76632113:A:T	0	76632113	T	A
5	chr5:76632129:A:G	0	76632129	G	A
5	chr5:76632627:T:C	0	76632627	C	T
5	chr5:76632862:T:C	0	76632862	C	T
5	chr5:76633280:A:G	0	76633280	G	A
5	chr5:76633461:T:C	0	76633461	C	T
5	chr5:76633524:G:A	0	76633524	A	G
5	chr5:76634008:A:G	0	76634008	G	A
5	chr5:76634051:A:G	0	76634051	G	A
5	chr5:76634097:T:G	0	76634097	G	T
5	chr5:76634754:T:C	0	76634754	C	T
5	chr5:76634812:C:T	0	76634812	T	C
5	chr5:76634815:G:A	0	76634815	A	G
5	chr5:76634847:A:G	0	76634847	G	A
5	chr5:76635011:G:A	0	76635011	A	G
5	chr5:76635022:A:T	0	76635022	T	A
5	chr5:76635037:A:G	0	76635037	G	A
5	chr5:76635788:C:CA	0	76635788	CA	C
5	chr5:76636160:C:T	0	76636160	T	C
5	chr5:76636177:A:G	0	76636177	G	A
5	chr5:76636557:A:G	0	76636557	G	A
5	chr5:76637044:C:T	0	76637044	T	C
5	chr5:76637272:C:T	0	76637272	T	C
5	chr5:76637756:A:C	0	76637756	C	A
5	chr5:76637940:T:C	0	76637940	C	T
5	chr5:76638308:A:G	0	76638308	G	A
5	chr5:76639263:G:A	0	76639263	A	G
5	chr5:76639362:G:A	0	76639362	A	G
5	chr5:76639589:G:T	0	76639589	T	G
5	chr5:76639767:A:G	0	76639767	G	A
5	chr5:76639768:C:T	0	76639768	T	C
5	chr5:76639917:T:A	0	76639917	A	T
5	chr5:76640439:G:T	0	76640439	T	G
5	chr5:76640555:C:G	0	76640555	G	C
5	chr5:76641119:G:A	0	76641119	A	G
5	chr5:76641699:T:G	0	76641699	G	T
5	chr5:76642358:G:T	0	76642358	T	G
5	chr5:76642402:G:A	0	76642402	A	G
5	chr5:76642421:C:T	0	76642421	T	C
5	chr5:76642796:A:G	0	76642796	G	A
5	chr5:76643366:A:G	0	76643366	G	A
5	chr5:76643386:C:T	0	76643386	T	C
5	chr5:76643434:A:G	0	76643434	G	A
5	chr5:76643486:T:G	0	76643486	G	T
5	chr5:76643522:A:G	0	76643522	G	A
5	chr5:76643582:G:A	0	76643582	A	G
5	chr5:76643730:G:A	0	76643730	A	G
5	chr5:76643991:A:G	0	76643991	G	A
5	chr5:76644118:A:G	0	76644118	G	A
5	chr5:76644449:G:A	0	76644449	A	G
5	chr5:76644552:G:A	0	76644552	A	G
5	chr5:76644638:A:G	0	76644638	G	A
5	chr5:76644667:A:G	0	76644667	G	A
5	chr5:76644814:G:T	0	76644814	T	G
5	chr5:76645075:T:C	0	76645075	C	T
5	chr5:76645092:A:G	0	76645092	G	A
5	chr5:76645156:A:G	0	76645156	G	A
5	chr5:76645245:G:A	0	76645245	A	G
5	chr5:76645314:G:A	0	76645314	A	G
5	chr5:76645757:T:A	0	76645757	A	T
5	chr5:76645937:A:G	0	76645937	G	A
5	chr5:76646222:G:A	0	76646222	A	G
5	chr5:76646535:G:A	0	76646535	A	G
5	chr5:76646673:G:T	0	76646673	T	G
5	chr5:76647111:G:A	0	76647111	A	G
5	chr5:76647145:G:A	0	76647145	A	G
5	chr5:76647331:G:A	0	76647331	A	G
5	chr5:76647432:T:C	0	76647432	C	T
5	chr5:76647544:T:C	0	76647544	C	T
5	chr5:76647574:G:A	0	76647574	A	G
5	chr5:76647628:C:T	0	76647628	T	C
5	chr5:76647724:T:C	0	76647724	C	T
5	chr5:76647726:G:A	0	76647726	A	G
5	chr5:76647851:A:AC	0	76647851	AC	A
5	chr5:76647887:A:G	0	76647887	G	A
5	chr5:76648028:A:T	0	76648028	T	A
5	chr5:76648093:G:T	0	76648093	T	G
5	chr5:76648193:C:T	0	76648193	T	C
5	chr5:76648451:A:G	0	76648451	G	A
5	chr5:76648570:G:A	0	76648570	A	G
5	chr5:76648958:G:A	0	76648958	A	G
5	chr5:76649168:A:G	0	76649168	G	A
5	chr5:76649241:T:G	0	76649241	G	T
5	chr5:76649568:T:A	0	76649568	A	T
5	chr5:76649651:G:A	0	76649651	A	G
5	chr5:76650219:T:C	0	76650219	C	T
5	chr5:76650313:A:G	0	76650313	G	A
5	chr5:76650435:A:G	0	76650435	G	A
5	chr5:76650670:C:T	0	76650670	T	C
5	chr5:76650676:G:T	0	76650676	T	G
5	chr5:76650718:G:A	0	76650718	A	G
5	chr5:76650828:A:G	0	76650828	G	A
5	chr5:76651146:A:G	0	76651146	G	A
5	chr5:76651188:A:G	0	76651188	G	A
5	chr5:76651431:A:T	0	76651431	T	A
5	chr5:76651793:G:A	0	76651793	A	G
5	chr5:76651826:T:A	0	76651826	A	T
5	chr5:76651992:CCTTT:C	0	76651992	C	CCTTT
5	chr5:76652011:A:G	0	76652011	G	A
5	chr5:76652200:A:G	0	76652200	G	A
5	chr5:76652649:T:C	0	76652649	C	T
5	chr5:76652825:A:G	0	76652825	G	A
5	chr5:76652974:T:C	0	76652974	C	T
5	chr5:76653023:G:C	0	76653023	C	G
5	chr5:76653218:C:A	0	76653218	A	C
5	chr5:76653810:T:C	0	76653810	C	T
5	chr5:76653980:T:A	0	76653980	A	T
5	chr5:76654051:T:C	0	76654051	C	T
5	chr5:76654368:A:G	0	76654368	G	A
5	chr5:76654397:T:G	0	76654397	G	T
5	chr5:76654558:A:G	0	76654558	G	A
5	chr5:76654630:A:C	0	76654630	C	A
5	chr5:76654882:G:A	0	76654882	A	G
5	chr5:76655172:G:A	0	76655172	A	G
5	chr5:76655263:A:T	0	76655263	T	A
5	chr5:76655293:G:A	0	76655293	A	G
5	chr5:76655570:T:C	0	76655570	C	T
5	chr5:76655633:C:G	0	76655633	G	C
5	chr5:76655777:T:G	0	76655777	G	T
5	chr5:76655911:G:A	0	76655911	A	G
5	chr5:76656186:G:A	0	76656186	A	G
5	chr5:76656246:G:A	0	76656246	A	G
5	chr5:76656319:C:G	0	76656319	G	C
5	chr5:76656940:C:A	0	76656940	A	C
5	chr5:76657088:G:A	0	76657088	A	G
5	chr5:76657267:C:T	0	76657267	T	C
5	chr5:76657553:T:C	0	76657553	C	T
5	chr5:76658204:G:A	0	76658204	A	G
5	chr5:76658397:T:C	0	76658397	C	T
5	chr5:76658712:C:T	0	76658712	T	C
5	chr5:76658743:CA:C	0	76658743	C	CA
5	chr5:76658752:A:G	0	76658752	G	A
5	chr5:76659015:T:A	0	76659015	A	T
5	chr5:76659114:A:G	0	76659114	G	A
5	chr5:76659889:G:A	0	76659889	A	G
5	chr5:76660049:A:G	0	76660049	G	A
5	chr5:76660100:A:AGGTG	0	76660100	AGGTG	A
5	chr5:76660397:T:G	0	76660397	G	T
5	chr5:76660644:T:G	0	76660644	G	T
5	chr5:76660899:T:C	0	76660899	C	T
5	chr5:76661233:T:TA	0	76661233	TA	T
5	chr5:76661481:G:A	0	76661481	A	G
5	chr5:76661527:C:G	0	76661527	G	C
5	chr5:76661646:T:G	0	76661646	G	T
5	chr5:76661778:G:C	0	76661778	C	G
5	chr5:76661799:G:A	0	76661799	A	G
5	chr5:76662029:G:A	0	76662029	A	G
5	chr5:76663238:G:A	0	76663238	A	G
5	chr5:76663644:C:T	0	76663644	T	C
5	chr5:76664296:A:G	0	76664296	G	A
5	chr5:76664333:G:A	0	76664333	A	G
5	chr5:76665000:G:C	0	76665000	C	G
5	chr5:76665329:A:G	0	76665329	G	A
5	chr5:76666229:G:C	0	76666229	C	G
5	chr5:76666602:A:G	0	76666602	G	A
5	chr5:76667385:T:C	0	76667385	C	T
5	chr5:76668105:A:G	0	76668105	G	A
5	chr5:76668375:GAAT:G	0	76668375	G	GAAT
5	chr5:76668637:T:A	0	76668637	A	T
5	chr5:76668877:G:A	0	76668877	A	G
5	chr5:76669407:A:T	0	76669407	T	A
5	chr5:76670281:A:G	0	76670281	G	A
5	chr5:76670493:G:A	0	76670493	A	G
5	chr5:76670661:A:G	0	76670661	G	A
5	chr5:76671407:A:G	0	76671407	G	A
5	chr5:76671543:G:A	0	76671543	A	G
5	chr5:76672274:C:T	0	76672274	T	C
5	chr5:76672693:G:A	0	76672693	A	G
5	chr5:76673083:A:T	0	76673083	T	A
5	chr5:76673922:A:G	0	76673922	G	A
5	chr5:76674394:A:C	0	76674394	C	A
5	chr5:76675855:TCTC:T	0	76675855	T	TCTC
5	chr5:76676006:T:G	0	76676006	G	T
5	chr5:76676339:T:C	0	76676339	C	T
5	chr5:76677126:C:T	0	76677126	T	C
5	chr5:76677620:C:T	0	76677620	T	C
5	chr5:76678294:C:T	0	76678294	T	C
5	chr5:76685123:T:A	0	76685123	A	T
5	chr5:76686346:G:T	0	76686346	T	G
5	chr5:76686845:T:C	0	76686845	C	T
5	chr5:76687346:G:T	0	76687346	T	G
5	chr5:76687637:A:G	0	76687637	G	A
5	chr5:76687886:C:T	0	76687886	T	C
5	chr5:76690141:G:A	0	76690141	A	G
5	chr5:76690605:T:A	0	76690605	A	T
5	chr5:76690756:T:G	0	76690756	G	T
5	chr5:76691291:T:C	0	76691291	C	T
5	chr5:76692497:T:G	0	76692497	G	T
5	chr5:76696429:C:A	0	76696429	A	C
5	chr5:76696647:A:G	0	76696647	G	A
5	chr5:76697008:T:C	0	76697008	C	T
5	chr5:76697365:T:C	0	76697365	C	T
5	chr5:76697652:G:A	0	76697652	A	G
5	chr5:76697750:C:A	0	76697750	A	C
5	chr5:76698386:G:A	0	76698386	A	G
5	chr5:76698620:T:C	0	76698620	C	T
5	chr5:76698764:G:A	0	76698764	A	G
5	chr5:76698832:G:A	0	76698832	A	G
5	chr5:76699029:T:C	0	76699029	C	T
5	chr5:76699435:T:C	0	76699435	C	T
5	chr5:76700014:C:T	0	76700014	T	C
5	chr5:76700226:G:A	0	76700226	A	G
5	chr5:76700360:C:T	0	76700360	T	C
5	chr5:76700427:G:A	0	76700427	A	G
5	chr5:76700441:G:A	0	76700441	A	G
5	chr5:76700677:A:G	0	76700677	G	A
5	chr5:76701012:C:T	0	76701012	T	C
5	chr5:76701040:A:G	0	76701040	G	A
5	chr5:76701238:A:G	0	76701238	G	A
5	chr5:76701244:C:T	0	76701244	T	C
5	chr5:76701388:A:G	0	76701388	G	A
5	chr5:76701853:A:T	0	76701853	T	A
5	chr5:76702006:G:T	0	76702006	T	G
5	chr5:76702055:C:T	0	76702055	T	C
5	chr5:76702073:T:C	0	76702073	C	T
5	chr5:76702271:A:G	0	76702271	G	A
5	chr5:76702803:GCAGT:G	0	76702803	G	GCAGT
5	chr5:76703357:C:T	0	76703357	T	C
5	chr5:76703582:G:A	0	76703582	A	G
5	chr5:76703696:G:A	0	76703696	A	G
5	chr5:76703739:G:T	0	76703739	T	G
5	chr5:76703851:A:G	0	76703851	G	A
5	chr5:76703933:T:C	0	76703933	C	T
5	chr5:76704152:T:C	0	76704152	C	T
5	chr5:76704383:AATAATTCC:A	0	76704383	A	AATAATTCC
5	chr5:76704417:T:C	0	76704417	C	T
5	chr5:76704629:T:C	0	76704629	C	T
5	chr5:76705048:A:G	0	76705048	G	A
5	chr5:76705069:T:G	0	76705069	G	T
5	chr5:76705112:C:T	0	76705112	T	C
5	chr5:76705333:G:A	0	76705333	A	G
5	chr5:76705381:T:A	0	76705381	A	T
5	chr5:76706056:T:A	0	76706056	A	T
5	chr5:76706125:T:C	0	76706125	C	T
5	chr5:76706452:A:G	0	76706452	G	A
5	chr5:76706758:A:T	0	76706758	T	A
5	chr5:76706871:C:T	0	76706871	T	C
5	chr5:76707089:C:T	0	76707089	T	C
5	chr5:76707433:C:T	0	76707433	T	C
5	chr5:76707657:A:G	0	76707657	G	A
5	chr5:76708115:GTTAC:G	0	76708115	G	GTTAC
5	chr5:76708189:C:A	0	76708189	A	C
5	chr5:76708242:G:T	0	76708242	T	G
5	chr5:76708354:GT:G	0	76708354	G	GT
5	chr5:76708421:A:G	0	76708421	G	A
5	chr5:76708503:T:C	0	76708503	C	T
5	chr5:76708860:G:A	0	76708860	A	G
5	chr5:76709108:C:T	0	76709108	T	C
5	chr5:76709496:C:T	0	76709496	T	C
5	chr5:76710347:G:T	0	76710347	T	G
5	chr5:76710604:T:C	0	76710604	C	T
5	chr5:76710617:G:A	0	76710617	A	G
5	chr5:76711917:C:T	0	76711917	T	C
5	chr5:76712516:G:A	0	76712516	A	G
5	chr5:76712857:G:A	0	76712857	A	G
5	chr5:76713238:T:C	0	76713238	C	T
5	chr5:76713591:A:G	0	76713591	G	A
5	chr5:76713901:A:G	0	76713901	G	A
5	chr5:76714406:T:C	0	76714406	C	T
5	chr5:76714524:G:A	0	76714524	A	G
5	chr5:76714881:C:T	0	76714881	T	C
5	chr5:76715356:A:G	0	76715356	G	A
5	chr5:76715391:G:A	0	76715391	A	G
5	chr5:76716920:C:T	0	76716920	T	C
5	chr5:76717018:G:A	0	76717018	A	G
5	chr5:76717088:C:T	0	76717088	T	C
5	chr5:76718106:G:A	0	76718106	A	G
5	chr5:76718175:C:A	0	76718175	A	C
5	chr5:76718494:G:A	0	76718494	A	G
5	chr5:76719286:G:T	0	76719286	T	G
5	chr5:76719839:G:A	0	76719839	A	G
5	chr5:76721150:G:A	0	76721150	A	G
5	chr5:76722039:T:C	0	76722039	C	T
5	chr5:76722098:G:T	0	76722098	T	G
5	chr5:76722516:CT:C	0	76722516	C	CT
5	chr5:76723491:C:T	0	76723491	T	C
5	chr5:76725622:A:AT	0	76725622	AT	A
5	chr5:76728402:A:G	0	76728402	G	A
5	chr5:76728994:A:G	0	76728994	G	A
5	chr5:76729419:C:T	0	76729419	T	C
5	chr5:76731207:A:G	0	76731207	G	A
5	chr5:76731998:A:C	0	76731998	C	A
5	chr5:76732299:A:T	0	76732299	T	A
5	chr5:76733547:T:C	0	76733547	C	T
5	chr5:76734971:T:C	0	76734971	C	T
5	chr5:76735210:A:C	0	76735210	C	A
5	chr5:76736405:T:G	0	76736405	G	T
5	chr5:76736846:A:G	0	76736846	G	A
5	chr5:76737187:G:A	0	76737187	A	G
5	chr5:76737477:T:A	0	76737477	A	T
5	chr5:76737686:A:T	0	76737686	T	A
5	chr5:76737923:T:C	0	76737923	C	T
5	chr5:76738566:A:G	0	76738566	G	A
5	chr5:76738667:G:A	0	76738667	A	G
5	chr5:76738801:T:C	0	76738801	C	T
5	chr5:76738807:C:A	0	76738807	A	C
5	chr5:76738938:C:G	0	76738938	G	C
5	chr5:76739176:A:G	0	76739176	G	A
5	chr5:76739242:G:A	0	76739242	A	G
5	chr5:76739854:A:G	0	76739854	G	A
5	chr5:76739986:G:A	0	76739986	A	G
5	chr5:76740034:G:A	0	76740034	A	G
5	chr5:76740813:T:C	0	76740813	C	T
5	chr5:76740982:C:T	0	76740982	T	C
5	chr5:76741353:G:A	0	76741353	A	G
5	chr5:76741726:A:G	0	76741726	G	A
5	chr5:76741756:T:C	0	76741756	C	T
5	chr5:76741997:C:A	0	76741997	A	C
5	chr5:76742021:C:T	0	76742021	T	C
5	chr5:76742035:G:T	0	76742035	T	G
5	chr5:76743060:G:A	0	76743060	A	G
5	chr5:76744116:G:C	0	76744116	C	G
5	chr5:76745067:T:A	0	76745067	A	T
5	chr5:76745162:C:T	0	76745162	T	C
5	chr5:76745457:G:C	0	76745457	C	G
5	chr5:76745555:G:A	0	76745555	A	G
5	chr5:76745883:C:T	0	76745883	T	C
5	chr5:76746085:C:A	0	76746085	A	C
5	chr5:76746418:C:T	0	76746418	T	C
5	chr5:76746441:C:T	0	76746441	T	C
5	chr5:76746951:T:C	0	76746951	C	T
5	chr5:76746965:G:A	0	76746965	A	G
5	chr5:76748395:T:C	0	76748395	C	T
5	chr5:76748509:C:G	0	76748509	G	C
5	chr5:76748544:T:C	0	76748544	C	T
5	chr5:76749432:A:G	0	76749432	G	A
5	chr5:76749451:G:T	0	76749451	T	G
5	chr5:76750006:A:G	0	76750006	G	A
5	chr5:76750075:C:T	0	76750075	T	C
5	chr5:76750290:A:G	0	76750290	G	A
5	chr5:76750830:C:T	0	76750830	T	C
5	chr5:76752066:G:A	0	76752066	A	G
5	chr5:76752337:T:C	0	76752337	C	T
5	chr5:76752589:C:T	0	76752589	T	C
5	chr5:76752798:A:G	0	76752798	G	A
5	chr5:76752959:G:A	0	76752959	A	G
5	chr5:76753090:G:T	0	76753090	T	G
5	chr5:76753184:A:G	0	76753184	G	A
5	chr5:76754007:C:T	0	76754007	T	C
5	chr5:76754198:T:G	0	76754198	G	T
5	chr5:76754293:T:C	0	76754293	C	T
5	chr5:76754627:G:C	0	76754627	C	G
5	chr5:76754666:G:A	0	76754666	A	G
5	chr5:76756251:C:T	0	76756251	T	C
5	chr5:76756253:G:C	0	76756253	C	G
5	chr5:76756538:T:C	0	76756538	C	T
5	chr5:76757057:G:A	0	76757057	A	G
5	chr5:76757195:T:A	0	76757195	A	T
5	chr5:76757906:G:A	0	76757906	A	G
5	chr5:76758128:C:T	0	76758128	T	C
5	chr5:76758168:C:T	0	76758168	T	C
5	chr5:76758169:G:A	0	76758169	A	G
5	chr5:76758480:G:A	0	76758480	A	G
5	chr5:76759898:G:A	0	76759898	A	G
5	chr5:76760229:C:T	0	76760229	T	C
5	chr5:76760764:C:T	0	76760764	T	C
5	chr5:76761123:C:A	0	76761123	A	C
5	chr5:76761254:T:C	0	76761254	C	T
5	chr5:76761514:A:G	0	76761514	G	A
5	chr5:76761716:C:G	0	76761716	G	C
5	chr5:76762684:C:T	0	76762684	T	C
5	chr5:76763230:G:A	0	76763230	A	G
5	chr5:76763476:T:C	0	76763476	C	T
5	chr5:76763665:C:T	0	76763665	T	C
5	chr5:76764156:G:A	0	76764156	A	G
5	chr5:76764691:G:A	0	76764691	A	G
5	chr5:76765813:C:T	0	76765813	T	C
5	chr5:76765923:A:G	0	76765923	G	A
5	chr5:76766099:C:T	0	76766099	T	C
5	chr5:76767129:G:A	0	76767129	A	G
5	chr5:76768391:C:T	0	76768391	T	C
5	chr5:76769315:A:G	0	76769315	G	A
5	chr5:76769577:C:T	0	76769577	T	C
5	chr5:76769631:AG:A	0	76769631	A	AG
5	chr5:76769789:G:A	0	76769789	A	G
5	chr5:76769849:G:C	0	76769849	C	G
5	chr5:76770342:G:A	0	76770342	A	G
5	chr5:76770684:AT:A	0	76770684	A	AT
5	chr5:76770975:G:A	0	76770975	A	G
5	chr5:76771036:A:G	0	76771036	G	A
5	chr5:76771136:G:A	0	76771136	A	G
5	chr5:76771247:C:A	0	76771247	A	C
5	chr5:76771551:T:C	0	76771551	C	T
5	chr5:76771799:T:G	0	76771799	G	T
5	chr5:76771860:T:TC	0	76771860	TC	T
5	chr5:76771903:G:A	0	76771903	A	G
5	chr5:76776502:A:G	0	76776502	G	A
5	chr5:76776910:G:A	0	76776910	A	G
5	chr5:76778894:G:T	0	76778894	T	G
5	chr5:76779949:A:G	0	76779949	G	A
5	chr5:76780468:T:C	0	76780468	C	T
```
