## Supplementary material for "Characterization of shared and ancestry-specific signals driving complex traits using multi-ancestry fine-mapping": mesusieoutput

```
                 eur          afr      eur_afr
   [1,] 1.406427e-05 9.962411e-06 3.047615e-06
   [2,] 3.564659e-05 9.918998e-06 2.752215e-06
   [3,] 1.572192e-05 7.557278e-06 1.936533e-06
   [4,] 3.544775e-05 1.089395e-05 2.878531e-06
   [5,] 1.080351e-05 7.969020e-06 2.222760e-06
   [6,] 3.751708e-05 1.195865e-05 4.017513e-06
   [7,] 3.810932e-05 1.177656e-05 4.142603e-06
   [8,] 3.673244e-05 1.141349e-05 4.226231e-06
   [9,] 3.296816e-05 1.362472e-05 4.217970e-06
  [10,] 3.693015e-05 9.413168e-06 2.771306e-06
  [11,] 3.639640e-05 1.000780e-05 3.434305e-06
  [12,] 3.829238e-05 1.206585e-05 3.982712e-06
  [13,] 3.845022e-05 1.213984e-05 3.958587e-06
  [14,] 1.474517e-05 4.173995e-05 4.434373e-06
  [15,] 3.240649e-05 1.370882e-05 4.215762e-06
  [16,] 3.675734e-05 1.012889e-05 3.375510e-06
  [17,] 1.650278e-05 1.729525e-05 2.462002e-06
  [18,] 1.358434e-05 1.940865e-05 4.061319e-06
  [19,] 3.883829e-05 1.209566e-05 3.993403e-06
  [20,] 3.235462e-05 1.376066e-05 4.200309e-06
  [21,] 3.663448e-05 1.224702e-05 3.889635e-06
  [22,] 3.795126e-05 1.214890e-05 3.935069e-06
  [23,] 3.290190e-05 1.056323e-05 3.519484e-06
  [24,] 3.381140e-05 1.061757e-05 3.504684e-06
  [25,] 3.217867e-05 1.055046e-05 3.487592e-06
  [26,] 3.238972e-05 1.065307e-05 3.471236e-06
  [27,] 3.227965e-05 1.438302e-05 4.178641e-06
  [28,] 3.247569e-05 1.444683e-05 4.174005e-06
  [29,] 1.257341e-05 8.460055e-06 2.024314e-06
  [30,] 3.099312e-05 2.162689e-05 1.021612e-05
  [31,] 3.393645e-05 1.057028e-05 3.514453e-06
  [32,] 3.394011e-05 1.364943e-05 4.360273e-06
  [33,] 3.375754e-05 1.055158e-05 2.852874e-06
  [34,] 3.367614e-05 1.082834e-05 2.889662e-06
  [35,] 3.248768e-05 1.416748e-05 4.170586e-06
  [36,] 4.428302e-05 1.017891e-05 3.699267e-06
  [37,] 1.427367e-05 2.817646e-05 6.204346e-06
  [38,] 2.199290e-05 1.251569e-05 2.136910e-06
  [39,] 4.629240e-05 1.018077e-05 3.400491e-06
  [40,] 3.809332e-05 2.110605e-05 1.322601e-05
  [41,] 1.321956e-05 3.830226e-05 5.152186e-06
  [42,] 4.545173e-05 1.218397e-05 2.819113e-06
  [43,] 1.136785e-05 8.012741e-06 2.491809e-06
  [44,] 1.134639e-05 8.090643e-06 2.185594e-06
  [45,] 1.480510e-05 3.825515e-05 8.518943e-06
  [46,] 1.302982e-05 2.609325e-05 4.396722e-06
  [47,] 1.160753e-05 7.977707e-06 2.174802e-06
  [48,] 1.190597e-05 1.040341e-05 3.423346e-06
  [49,] 1.153585e-05 1.006681e-05 3.178717e-06
  [50,] 3.833094e-05 2.467085e-05 1.791904e-05
  [51,] 1.364365e-05 2.684744e-05 4.033631e-06
  [52,] 1.573451e-05 2.427893e-05 7.911616e-06
  [53,] 1.941624e-05 1.162387e-05 3.261781e-06
  [54,] 1.165238e-05 1.194747e-05 3.795401e-06
  [55,] 1.925275e-05 1.236429e-05 3.784902e-06
  [56,] 2.490963e-05 1.674425e-05 5.104403e-06
  [57,] 1.963829e-05 1.069012e-05 3.025268e-06
  [58,] 1.408113e-05 2.417761e-05 7.200839e-06
  [59,] 1.929669e-05 1.180165e-05 3.660920e-06
  [60,] 1.347558e-05 2.568522e-05 4.065612e-06
  [61,] 1.358648e-05 1.822515e-05 5.200250e-06
  [62,] 1.212507e-05 1.112657e-05 3.752356e-06
  [63,] 1.701254e-05 2.085061e-05 5.595330e-06
  [64,] 1.445271e-05 1.948273e-05 4.637299e-06
  [65,] 1.179601e-05 7.804953e-06 2.199584e-06
  [66,] 1.980041e-05 1.083051e-05 3.366648e-06
  [67,] 1.972794e-05 1.216292e-05 3.777385e-06
  [68,] 1.970344e-05 1.213656e-05 3.742955e-06
  [69,] 1.975842e-05 1.210327e-05 3.729646e-06
  [70,] 1.803256e-05 9.969809e-06 3.050682e-06
  [71,] 5.279987e-05 2.576338e-05 2.722692e-05
  [72,] 2.001755e-05 1.191040e-05 3.770124e-06
  [73,] 1.966042e-05 1.100014e-05 3.427158e-06
  [74,] 1.946697e-05 1.323856e-05 3.704151e-06
  [75,] 1.978393e-05 1.206069e-05 3.727743e-06
  [76,] 2.003941e-05 1.209909e-05 3.865316e-06
  [77,] 1.905729e-05 2.011133e-05 5.544856e-06
  [78,] 1.987165e-05 1.245323e-05 3.926541e-06
  [79,] 1.977311e-05 1.205755e-05 3.737956e-06
  [80,] 1.960845e-05 1.160026e-05 3.555223e-06
  [81,] 1.093950e-05 9.103822e-06 2.633058e-06
  [82,] 1.975419e-05 1.204641e-05 3.743916e-06
  [83,] 1.980510e-05 1.231904e-05 3.861779e-06
  [84,] 1.974245e-05 1.211243e-05 3.736342e-06
  [85,] 2.005173e-05 1.198534e-05 3.814858e-06
  [86,] 1.977921e-05 1.208735e-05 3.733599e-06
  [87,] 1.973436e-05 1.212194e-05 3.738269e-06
  [88,] 1.976498e-05 1.206966e-05 3.726662e-06
  [89,] 1.452812e-05 2.015618e-05 4.815139e-06
  [90,] 1.316343e-05 1.342519e-05 3.484514e-06
  [91,] 1.982951e-05 1.218817e-05 3.805904e-06
  [92,] 1.970906e-05 1.208029e-05 3.729358e-06
  [93,] 1.974369e-05 1.217806e-05 3.790179e-06
  [94,] 1.183733e-05 7.717742e-06 2.235697e-06
  [95,] 1.968399e-05 1.211164e-05 3.740669e-06
  [96,] 1.978627e-05 1.216450e-05 3.788613e-06
  [97,] 1.969319e-05 1.206862e-05 3.727544e-06
  [98,] 1.092010e-05 9.079054e-06 2.614670e-06
  [99,] 1.183698e-05 7.722117e-06 2.245250e-06
 [100,] 1.193874e-05 7.717924e-06 2.240096e-06
 [101,] 1.974115e-05 1.210149e-05 3.736252e-06
 [102,] 1.972712e-05 1.220001e-05 3.798846e-06
 [103,] 1.180499e-05 7.177522e-06 2.117813e-06
 [104,] 1.094616e-05 8.701714e-06 2.535123e-06
 [105,] 1.973767e-05 1.220429e-05 3.801772e-06
 [106,] 1.968194e-05 1.211432e-05 3.731732e-06
 [107,] 1.975280e-05 1.211033e-05 3.736403e-06
 [108,] 1.976943e-05 1.210010e-05 3.728873e-06
 [109,] 1.164951e-05 7.795392e-06 2.195959e-06
 [110,] 1.977552e-05 1.233622e-05 3.865214e-06
 [111,] 1.972855e-05 1.207771e-05 3.730014e-06
 [112,] 1.193296e-05 7.716409e-06 2.233787e-06
 [113,] 1.144414e-05 7.064159e-06 2.082786e-06
 [114,] 1.105261e-05 9.341752e-06 2.753036e-06
 [115,] 9.775799e-05 1.233733e-05 8.262718e-06
 [116,] 9.768460e-05 1.233733e-05 8.260379e-06
 [117,] 1.275050e-05 1.133336e-05 2.780829e-06
 [118,] 1.090326e-05 7.983516e-06 2.328464e-06
 [119,] 1.638930e-05 1.584152e-05 6.197906e-06
 [120,] 1.085390e-05 8.566320e-06 2.448904e-06
 [121,] 9.820653e-05 1.207995e-05 7.724211e-06
 [122,] 1.081916e-05 9.290623e-06 2.589639e-06
 [123,] 1.328033e-05 9.795581e-06 2.442715e-06
 [124,] 1.310205e-05 9.815902e-06 2.468763e-06
 [125,] 1.594610e-05 1.484516e-05 5.603224e-06
 [126,] 1.320544e-05 9.948391e-06 2.473195e-06
 [127,] 6.707870e-05 1.244084e-05 6.295709e-06
 [128,] 1.588959e-05 2.008776e-05 7.697038e-06
 [129,] 1.052647e-04 1.199357e-05 7.758751e-06
 [130,] 1.329150e-05 1.480616e-05 3.118887e-06
 [131,] 6.895551e-05 1.232094e-05 6.158146e-06
 [132,] 1.582207e-05 1.972270e-05 7.514358e-06
 [133,] 6.867990e-05 1.223779e-05 5.730013e-06
 [134,] 6.696678e-05 1.229782e-05 6.008872e-06
 [135,] 1.063016e-04 1.187724e-05 7.508964e-06
 [136,] 6.847978e-05 1.228026e-05 5.999720e-06
 [137,] 1.055496e-04 1.199957e-05 7.780029e-06
 [138,] 1.624904e-05 1.908483e-05 7.530958e-06
 [139,] 1.397293e-05 2.326137e-05 3.693333e-06
 [140,] 1.712843e-05 1.885550e-05 7.912536e-06
 [141,] 1.890423e-05 2.001340e-05 5.388750e-06
 [142,] 5.504082e-05 2.354599e-05 2.357359e-05
 [143,] 1.098094e-05 6.951539e-06 2.062246e-06
 [144,] 1.747044e-05 1.991464e-05 8.577255e-06
 [145,] 9.923369e-05 1.196054e-05 7.518123e-06
 [146,] 1.743549e-05 1.929205e-05 8.272788e-06
 [147,] 7.022082e-05 1.230187e-05 6.146067e-06
 [148,] 7.003576e-05 1.223367e-05 5.772853e-06
 [149,] 1.485403e-05 1.696713e-05 3.101109e-06
 [150,] 1.532103e-05 1.676657e-05 3.000000e-06
 [151,] 1.809995e-05 2.319257e-05 1.048783e-05
 [152,] 1.760673e-05 2.158310e-05 9.416849e-06
 [153,] 7.085293e-05 1.222466e-05 5.689196e-06
 [154,] 1.762587e-05 2.255242e-05 9.869268e-06
 [155,] 1.973041e-05 1.780737e-05 8.527554e-06
 [156,] 1.326688e-05 1.330269e-05 2.961939e-06
 [157,] 1.121769e-05 8.662253e-06 2.633150e-06
 [158,] 5.973769e-05 1.096931e-05 4.823131e-06
 [159,] 1.836044e-05 2.090294e-05 9.548007e-06
 [160,] 1.247521e-05 1.413291e-05 3.495015e-06
 [161,] 1.623426e-05 2.228135e-05 4.991378e-06
 [162,] 1.478812e-05 2.102924e-05 3.235943e-06
 [163,] 6.081257e-05 1.093329e-05 4.539124e-06
 [164,] 6.277603e-05 1.095249e-05 4.811075e-06
 [165,] 1.118351e-05 7.712814e-06 2.341836e-06
 [166,] 1.917755e-05 2.354312e-05 1.022633e-05
 [167,] 1.607296e-05 2.239001e-05 8.721599e-06
 [168,] 6.842425e-05 1.213084e-05 5.407053e-06
 [169,] 6.661129e-05 1.216099e-05 5.186013e-06
 [170,] 6.649692e-05 1.216077e-05 5.185117e-06
 [171,] 1.458499e-05 2.482053e-05 5.805204e-06
 [172,] 1.476794e-05 2.764473e-05 5.701584e-06
 [173,] 6.696941e-05 1.214131e-05 5.556213e-06
 [174,] 6.592235e-05 1.093408e-05 4.891745e-06
 [175,] 1.713730e-05 2.376015e-05 1.004254e-05
 [176,] 5.992116e-05 2.005348e-05 1.667557e-05
 [177,] 6.933155e-05 1.214265e-05 5.628687e-06
 [178,] 1.754597e-05 2.343695e-05 1.020242e-05
 [179,] 5.880428e-05 1.224497e-05 5.268756e-06
 [180,] 1.273095e-05 2.732025e-05 5.226616e-06
 [181,] 6.961691e-05 1.095886e-05 5.041544e-06
 [182,] 1.281475e-05 2.717050e-05 5.114548e-06
 [183,] 7.072439e-05 1.213369e-05 5.498596e-06
 [184,] 3.061923e-05 2.716130e-05 1.649365e-05
 [185,] 1.125605e-05 7.499551e-06 2.293198e-06
 [186,] 1.834634e-05 1.192347e-05 3.082168e-06
 [187,] 2.497507e-05 1.764748e-05 6.402568e-06
 [188,] 4.218025e-05 1.219837e-05 6.790916e-06
 [189,] 1.143120e-05 7.000191e-06 2.049667e-06
 [190,] 6.087494e-05 1.411554e-05 5.790045e-06
 [191,] 6.123441e-05 1.406514e-05 5.927077e-06
 [192,] 3.681485e-05 1.424400e-05 7.329965e-06
 [193,] 1.640091e-05 1.397483e-05 3.909648e-06
 [194,] 6.083403e-05 1.412087e-05 5.823829e-06
 [195,] 3.766374e-05 1.428533e-05 7.484847e-06
 [196,] 3.824167e-05 1.411000e-05 7.177867e-06
 [197,] 3.306155e-05 1.192564e-05 6.052172e-06
 [198,] 6.058903e-05 1.407869e-05 5.872329e-06
 [199,] 1.631184e-05 2.373456e-05 5.435174e-06
 [200,] 1.252264e-05 2.193063e-05 5.004390e-06
 [201,] 1.150288e-05 7.002943e-06 2.052730e-06
 [202,] 1.643082e-05 1.084637e-05 3.161882e-06
 [203,] 3.165104e-05 1.206610e-05 6.019331e-06
 [204,] 6.160831e-05 1.406557e-05 5.930027e-06
 [205,] 1.539547e-05 2.761341e-05 6.465358e-06
 [206,] 6.005360e-05 1.423316e-05 6.120166e-06
 [207,] 3.761630e-05 1.472816e-05 7.952307e-06
 [208,] 1.546355e-05 2.755839e-05 6.543558e-06
 [209,] 3.573540e-05 1.737725e-05 1.012500e-05
 [210,] 1.952507e-05 2.308149e-05 5.510440e-06
 [211,] 5.165989e-05 1.962524e-05 1.320033e-05
 [212,] 3.707896e-05 1.534629e-05 8.680033e-06
 [213,] 1.493411e-05 1.158507e-05 3.118133e-06
 [214,] 1.492651e-05 1.159876e-05 3.124412e-06
 [215,] 1.487352e-05 1.132605e-05 3.090617e-06
 [216,] 1.495390e-05 9.635698e-06 2.724604e-06
 [217,] 1.953008e-05 2.533681e-05 5.853645e-06
 [218,] 1.957374e-05 2.477500e-05 5.736128e-06
 [219,] 3.884423e-05 1.469475e-05 8.158867e-06
 [220,] 1.955477e-05 2.514221e-05 5.809400e-06
 [221,] 1.508819e-05 9.635611e-06 2.693250e-06
 [222,] 1.944654e-05 2.822800e-05 6.386594e-06
 [223,] 5.624399e-05 1.436928e-05 5.775078e-06
 [224,] 1.928165e-05 2.549415e-05 6.030801e-06
 [225,] 1.945266e-05 1.167753e-05 3.325158e-06
 [226,] 4.195826e-05 1.449928e-05 8.274107e-06
 [227,] 1.487807e-05 1.057253e-05 2.925687e-06
 [228,] 2.049123e-05 1.380542e-05 4.773311e-06
 [229,] 1.245292e-05 1.400220e-05 3.221691e-06
 [230,] 2.913802e-05 1.448263e-05 4.854548e-06
 [231,] 2.045708e-05 1.381549e-05 4.772948e-06
 [232,] 1.483349e-05 1.269471e-05 3.391558e-06
 [233,] 1.932770e-05 2.667360e-05 6.183307e-06
 [234,] 1.482800e-05 1.008435e-05 2.855805e-06
 [235,] 1.478974e-05 9.768145e-06 2.826119e-06
 [236,] 5.783131e-05 1.422170e-05 6.164057e-06
 [237,] 4.146834e-05 1.498545e-05 3.696556e-06
 [238,] 1.481441e-05 1.044237e-05 2.925402e-06
 [239,] 2.924171e-05 1.447489e-05 4.928909e-06
 [240,] 1.157933e-05 9.346513e-06 2.298355e-06
 [241,] 1.470443e-05 9.278628e-06 2.698308e-06
 [242,] 1.479629e-05 1.746168e-05 4.425779e-06
 [243,] 1.479091e-05 1.381850e-05 3.653235e-06
 [244,] 1.474403e-05 1.109459e-05 3.111925e-06
 [245,] 1.479214e-05 1.107279e-05 3.071941e-06
 [246,] 5.076551e-05 1.215589e-05 3.849271e-06
 [247,] 1.480951e-05 1.095191e-05 3.035725e-06
 [248,] 1.248653e-05 1.497835e-05 3.330166e-06
 [249,] 2.705469e-05 1.257310e-05 3.776973e-06
 [250,] 4.978414e-05 1.222246e-05 3.822261e-06
 [251,] 4.331245e-05 1.342070e-05 6.551428e-06
 [252,] 1.486722e-05 1.058417e-05 2.927003e-06
 [253,] 1.164506e-05 8.927066e-06 2.230791e-06
 [254,] 4.057288e-05 1.352873e-05 6.561390e-06
 [255,] 4.903165e-05 1.202888e-05 3.865101e-06
 [256,] 1.492669e-05 9.112226e-06 2.594835e-06
 [257,] 1.413729e-05 5.435768e-05 5.108919e-06
 [258,] 1.481573e-05 9.327593e-06 2.665781e-06
 [259,] 2.001352e-05 2.511568e-05 5.534777e-06
 [260,] 2.010195e-05 2.313313e-05 5.241591e-06
 [261,] 1.483858e-05 1.057695e-05 2.926263e-06
 [262,] 1.948746e-05 1.402423e-05 3.773692e-06
 [263,] 5.031532e-05 1.201312e-05 3.884255e-06
 [264,] 4.567513e-05 1.339354e-05 4.938837e-06
 [265,] 2.009797e-05 2.256005e-05 5.168863e-06
 [266,] 1.500412e-05 9.716429e-06 2.696567e-06
 [267,] 1.983734e-05 1.396759e-05 3.703579e-06
 [268,] 1.477299e-05 8.301726e-06 2.446792e-06
 [269,] 1.833840e-05 1.354862e-05 4.213703e-06
 [270,] 4.249483e-05 1.323761e-05 5.831086e-06
 [271,] 3.171083e-05 2.210828e-05 5.327653e-06
 [272,] 2.002845e-05 2.265191e-05 5.202174e-06
 [273,] 1.829573e-05 1.363248e-05 4.195103e-06
 [274,] 4.971103e-05 2.708085e-05 2.920180e-05
 [275,] 2.003141e-05 2.277842e-05 5.218956e-06
 [276,] 3.924664e-05 1.353494e-05 3.628206e-06
 [277,] 4.197656e-05 1.336506e-05 4.899029e-06
 [278,] 4.531982e-05 1.211606e-05 3.785377e-06
 [279,] 5.044922e-05 1.067780e-05 4.788468e-06
 [280,] 4.916566e-05 1.059570e-05 4.618037e-06
 [281,] 5.284856e-05 1.063132e-05 4.880089e-06
 [282,] 1.690339e-05 9.009502e-06 2.753031e-06
 [283,] 5.200553e-05 1.057759e-05 4.659170e-06
 [284,] 1.670672e-05 8.990947e-06 2.754922e-06
 [285,] 5.044177e-05 1.063688e-05 4.713645e-06
 [286,] 2.000179e-05 2.565570e-05 5.607402e-06
 [287,] 4.168155e-05 1.321503e-05 5.664264e-06
 [288,] 1.681638e-05 9.018509e-06 2.755248e-06
 [289,] 1.484347e-05 9.599041e-06 3.048827e-06
 [290,] 1.478576e-05 9.576561e-06 3.021159e-06
 [291,] 1.684426e-05 8.970200e-06 2.752136e-06
 [292,] 1.682722e-05 8.983283e-06 2.752069e-06
 [293,] 4.539333e-05 1.216366e-05 3.796187e-06
 [294,] 1.483867e-05 9.957819e-06 3.159474e-06
 [295,] 5.192824e-05 1.430886e-05 9.407107e-06
 [296,] 1.484845e-05 9.660098e-06 3.071148e-06
 [297,] 2.018914e-05 2.647872e-05 5.635920e-06
 [298,] 5.028125e-05 1.071875e-05 4.844234e-06
 [299,] 1.687986e-05 8.864152e-06 2.781336e-06
 [300,] 4.653512e-05 1.438764e-05 8.936460e-06
 [301,] 1.676524e-05 8.790719e-06 2.766808e-06
 [302,] 4.581213e-05 1.187699e-05 3.698669e-06
 [303,] 1.686599e-05 8.751949e-06 2.763113e-06
 [304,] 4.544270e-05 1.296050e-05 5.680508e-06
 [305,] 4.857656e-05 1.307066e-05 6.392976e-06
 [306,] 4.714382e-05 1.307336e-05 6.331529e-06
 [307,] 5.029637e-05 1.023863e-05 4.265030e-06
 [308,] 2.034343e-05 2.596992e-05 5.511253e-06
 [309,] 1.689662e-05 8.888587e-06 2.794167e-06
 [310,] 5.134981e-05 1.243636e-05 3.779026e-06
 [311,] 4.445853e-05 1.322666e-05 5.946365e-06
 [312,] 1.486275e-05 9.567947e-06 3.046206e-06
 [313,] 1.686368e-05 8.848053e-06 2.771737e-06
 [314,] 5.045162e-05 1.062867e-05 4.709786e-06
 [315,] 4.605874e-05 1.324512e-05 6.147518e-06
 [316,] 4.529269e-05 1.252024e-05 3.722643e-06
 [317,] 1.684978e-05 8.881608e-06 2.786243e-06
 [318,] 1.536680e-05 7.743058e-06 2.999373e-06
 [319,] 2.022400e-05 2.693854e-05 5.689901e-06
 [320,] 1.689667e-05 8.873448e-06 2.787131e-06
 [321,] 1.495481e-05 9.609143e-06 3.087296e-06
 [322,] 2.005874e-05 2.752052e-05 5.834957e-06
 [323,] 4.238247e-05 1.198157e-05 5.805918e-06
 [324,] 4.449974e-05 1.451748e-05 8.877169e-06
 [325,] 5.097985e-05 2.580926e-05 2.740678e-05
 [326,] 1.690165e-05 8.835082e-06 2.768221e-06
 [327,] 4.445041e-05 1.326345e-05 6.141086e-06
 [328,] 1.471179e-05 1.561068e-05 3.758713e-06
 [329,] 2.007900e-05 2.683442e-05 5.737707e-06
 [330,] 2.000706e-05 2.758774e-05 5.869069e-06
 [331,] 4.995502e-05 1.066717e-05 4.758886e-06
 [332,] 4.436617e-05 1.325720e-05 6.115983e-06
 [333,] 1.462244e-05 8.154889e-06 3.129405e-06
 [334,] 4.473180e-05 1.419392e-05 8.440373e-06
 [335,] 1.498044e-05 9.550340e-06 3.075722e-06
 [336,] 1.687726e-05 8.824087e-06 2.758864e-06
 [337,] 4.330080e-05 1.455445e-05 8.776255e-06
 [338,] 1.677810e-05 8.803133e-06 2.740940e-06
 [339,] 2.264473e-05 2.914433e-05 9.293279e-06
 [340,] 2.010369e-05 2.754058e-05 5.816387e-06
 [341,] 4.971666e-05 1.330369e-05 6.613698e-06
 [342,] 5.270092e-05 1.078604e-05 5.019870e-06
 [343,] 5.139214e-05 1.085225e-05 5.072915e-06
 [344,] 5.171462e-05 1.077638e-05 4.972511e-06
 [345,] 4.609431e-05 1.212518e-05 3.805627e-06
 [346,] 4.957113e-05 1.326327e-05 6.425840e-06
 [347,] 4.578859e-05 1.247226e-05 3.731741e-06
 [348,] 2.023246e-05 2.624244e-05 5.600094e-06
 [349,] 4.444894e-05 1.327483e-05 6.180359e-06
 [350,] 1.493096e-05 9.616605e-06 3.082233e-06
 [351,] 4.339889e-05 1.328096e-05 6.135312e-06
 [352,] 1.686643e-05 8.817304e-06 2.756048e-06
 [353,] 1.683258e-05 8.828213e-06 2.759378e-06
 [354,] 1.675110e-05 8.911502e-06 2.787489e-06
 [355,] 4.554011e-05 1.246336e-05 3.730059e-06
 [356,] 4.584769e-05 1.236346e-05 3.748452e-06
 [357,] 1.673017e-05 8.827253e-06 2.750294e-06
 [358,] 1.672734e-05 8.854089e-06 2.762003e-06
 [359,] 2.002145e-05 2.663131e-05 5.739280e-06
 [360,] 1.100255e-05 6.991214e-06 2.093133e-06
 [361,] 1.575064e-05 1.136304e-05 4.736555e-06
 [362,] 1.135431e-05 7.772620e-06 2.418342e-06
 [363,] 1.513288e-05 1.623321e-05 6.694121e-06
 [364,] 3.950809e-05 4.901610e-05 5.139233e-05
 [365,] 1.515301e-05 1.322190e-05 5.386812e-06
 [366,] 1.536233e-05 1.297806e-05 5.351069e-06
 [367,] 1.604771e-05 1.099161e-05 4.622799e-06
 [368,] 1.593420e-05 1.175302e-05 4.966124e-06
 [369,] 3.444531e-05 1.054902e-05 6.475724e-06
 [370,] 2.386701e-05 2.160388e-05 8.057734e-06
 [371,] 2.375299e-05 2.172905e-05 8.009373e-06
 [372,] 1.632114e-05 2.207626e-05 5.219293e-06
 [373,] 1.499736e-05 1.447884e-05 5.848581e-06
 [374,] 2.454983e-05 2.504298e-05 1.376300e-05
 [375,] 2.850202e-05 1.309884e-05 3.669299e-06
 [376,] 1.571834e-05 1.095625e-05 4.504306e-06
 [377,] 1.966117e-05 1.628287e-05 8.525326e-06
 [378,] 2.373405e-05 1.515351e-05 5.129418e-06
 [379,] 1.587359e-05 9.570403e-06 3.869723e-06
 [380,] 1.072170e-05 7.761405e-06 2.217229e-06
 [381,] 1.069018e-05 7.354076e-06 2.097991e-06
 [382,] 1.602724e-05 9.563020e-06 3.895012e-06
 [383,] 1.071045e-05 7.603809e-06 2.172307e-06
 [384,] 2.636666e-05 3.514560e-05 2.352151e-05
 [385,] 1.076122e-05 7.635490e-06 2.208566e-06
 [386,] 1.881077e-05 1.371820e-05 6.723815e-06
 [387,] 2.407928e-05 1.676617e-05 6.050298e-06
 [388,] 1.851296e-05 1.346519e-05 6.489080e-06
 [389,] 1.550363e-05 1.011773e-05 4.070005e-06
 [390,] 2.424152e-05 1.642984e-05 5.849513e-06
 [391,] 1.133384e-05 1.197800e-05 2.613301e-06
 [392,] 1.581219e-05 9.355045e-06 3.749601e-06
 [393,] 2.612444e-05 3.740957e-05 2.496604e-05
 [394,] 2.334398e-05 1.436321e-05 5.029766e-06
 [395,] 1.577714e-05 9.926417e-06 4.032531e-06
 [396,] 1.840435e-05 1.379326e-05 6.641476e-06
 [397,] 2.849998e-05 2.880852e-05 2.019225e-05
 [398,] 2.626336e-05 3.703726e-05 2.483101e-05
 [399,] 2.394052e-05 2.378910e-05 1.257697e-05
 [400,] 2.353148e-05 1.639383e-05 5.686126e-06
 [401,] 2.277702e-05 2.426400e-05 8.469076e-06
 [402,] 1.070912e-05 6.741840e-06 1.950272e-06
 [403,] 2.275289e-05 1.562611e-05 5.356165e-06
 [404,] 5.219968e-05 2.812018e-05 3.173636e-05
 [405,] 3.801613e-05 5.896045e-05 5.966791e-05
 [406,] 2.258829e-05 2.722147e-05 9.251626e-06
 [407,] 2.609233e-05 6.864969e-05 4.892540e-05
 [408,] 3.912793e-05 5.293190e-05 5.409844e-05
 [409,] 4.038157e-05 4.639750e-05 4.771865e-05
 [410,] 3.202320e-05 2.781721e-05 2.458682e-05
 [411,] 1.107215e-05 8.347543e-06 2.133149e-06
 [412,] 4.103806e-05 3.547004e-05 3.637812e-05
 [413,] 1.107115e-05 8.171173e-06 2.108214e-06
 [414,] 2.597074e-05 1.345884e-05 4.505010e-06
 [415,] 5.081334e-05 1.830724e-05 1.742960e-05
 [416,] 1.075539e-05 7.786876e-06 2.118616e-06
 [417,] 1.700747e-05 2.083992e-05 5.401500e-06
 [418,] 2.618588e-05 1.340138e-05 4.539505e-06
 [419,] 2.680721e-05 1.088077e-05 3.371479e-06
 [420,] 2.787672e-05 1.094773e-05 6.655476e-06
 [421,] 1.317925e-05 1.531749e-05 3.610356e-06
 [422,] 2.029648e-05 2.077023e-05 1.115154e-05
 [423,] 2.105591e-05 1.723528e-05 9.375410e-06
 [424,] 1.069651e-05 7.979596e-06 2.204336e-06
 [425,] 2.967969e-05 1.051754e-05 6.510023e-06
 [426,] 2.069665e-05 1.757618e-05 9.436679e-06
 [427,] 2.824569e-05 1.056407e-05 6.359946e-06
 [428,] 3.084258e-05 1.285371e-05 3.817958e-06
 [429,] 2.687042e-05 3.221783e-05 2.171929e-05
 [430,] 2.656669e-05 1.335340e-05 4.969574e-06
 [431,] 1.608496e-05 9.062219e-05 1.047149e-05
 [432,] 1.608318e-05 1.068042e-04 1.069937e-05
 [433,] 1.515115e-05 2.277362e-05 8.855049e-06
 [434,] 2.317904e-05 1.166273e-05 3.718203e-06
 [435,] 1.625852e-05 8.873860e-05 9.417289e-06
 [436,] 1.490406e-05 1.946534e-05 7.357496e-06
 [437,] 2.315925e-05 1.166759e-05 3.722582e-06
 [438,] 1.873485e-05 2.252873e-04 1.123370e-04
 [439,] 1.203544e-05 1.085263e-05 2.914056e-06
 [440,] 1.576026e-05 2.319014e-05 9.347678e-06
 [441,] 1.183966e-05 2.046628e-05 4.768957e-06
 [442,] 2.917949e-05 1.126620e-05 4.610694e-06
 [443,] 3.055238e-05 1.126926e-05 4.712740e-06
 [444,] 1.229920e-05 7.659838e-06 2.276337e-06
 [445,] 2.116249e-05 1.960073e-05 5.949738e-06
 [446,] 3.090110e-05 1.137194e-05 4.823510e-06
 [447,] 2.095020e-05 1.962908e-05 5.899869e-06
 [448,] 2.058857e-05 4.419139e-05 1.691383e-05
 [449,] 2.322794e-05 2.019254e-05 7.120360e-06
 [450,] 1.373970e-05 6.446789e-05 1.270989e-05
 [451,] 1.443324e-05 3.536129e-05 6.576972e-06
 [452,] 1.372523e-05 6.891520e-05 1.353448e-05
 [453,] 1.371056e-05 6.564394e-05 1.315751e-05
 [454,] 1.218405e-05 1.890399e-05 4.878515e-06
 [455,] 1.655650e-05 2.364408e-05 2.919352e-06
 [456,] 1.565963e-05 1.268646e-05 2.244248e-06
 [457,] 2.979583e-05 1.159418e-05 4.919582e-06
 [458,] 2.092759e-05 1.960466e-05 5.855139e-06
 [459,] 2.985559e-05 1.134568e-05 4.719544e-06
 [460,] 1.448142e-05 1.366841e-05 5.015113e-06
 [461,] 1.367085e-05 6.512182e-05 1.390151e-05
 [462,] 1.234298e-05 1.902494e-05 5.040927e-06
 [463,] 1.665048e-05 8.851526e-05 1.611918e-05
 [464,] 1.574328e-05 1.005669e-04 3.842993e-05
 [465,] 2.057730e-05 1.331539e-05 3.773330e-06
 [466,] 2.291858e-05 2.732778e-05 1.755289e-05
 [467,] 1.217792e-05 1.907851e-05 4.892426e-06
 [468,] 1.451519e-05 1.205448e-04 3.869835e-05
 [469,] 1.476103e-05 1.908325e-05 4.079900e-06
 [470,] 1.528214e-05 1.126851e-04 4.044096e-05
 [471,] 2.313855e-05 1.925321e-05 6.704697e-06
 [472,] 1.511282e-05 1.107834e-04 3.893881e-05
 [473,] 1.441162e-05 3.820101e-05 6.803602e-06
 [474,] 1.624696e-05 1.157250e-04 1.713867e-05
 [475,] 2.774388e-05 1.146336e-05 4.645560e-06
 [476,] 3.022619e-05 1.547476e-05 7.669242e-06
 [477,] 2.307636e-05 1.784709e-05 5.466896e-06
 [478,] 1.628688e-05 2.523943e-05 5.002947e-06
 [479,] 2.037011e-05 1.352795e-05 4.080656e-06
 [480,] 2.279931e-05 2.160658e-05 7.175541e-06
 [481,] 1.218730e-05 2.398662e-05 6.145472e-06
 [482,] 1.230445e-05 2.269392e-05 3.204494e-06
 [483,] 2.310653e-05 2.701620e-05 9.445507e-06
 [484,] 2.610015e-05 5.076095e-05 2.534922e-05
 [485,] 1.737858e-05 3.573298e-05 5.258959e-06
 [486,] 2.669938e-05 1.329707e-05 3.768326e-06
 [487,] 3.749289e-05 8.505421e-06 2.077267e-06
 [488,] 1.997131e-05 1.400236e-05 3.870447e-06
 [489,] 2.164528e-05 1.684734e-05 3.588532e-06
 [490,] 2.020681e-05 1.689264e-05 4.362020e-06
 [491,] 1.263277e-05 9.056934e-06 2.203458e-06
 [492,] 1.242831e-05 8.598631e-06 2.163534e-06
 [493,] 1.496405e-05 1.143080e-05 3.682281e-06
 [494,] 2.210358e-05 1.617253e-05 3.531008e-06
 [495,] 1.262540e-05 8.427530e-06 2.124648e-06
 [496,] 1.440921e-05 9.637991e-06 2.805578e-06
 [497,] 2.004766e-05 1.663105e-05 4.352110e-06
 [498,] 4.160379e-05 1.857413e-05 1.227528e-05
 [499,] 2.813357e-05 1.536465e-05 4.006613e-06
 [500,] 2.096649e-05 1.665853e-05 3.590865e-06
 [501,] 2.128023e-05 1.636978e-05 3.562700e-06
 [502,] 1.441682e-05 9.639271e-06 2.822866e-06
 [503,] 2.145227e-05 1.662881e-05 3.571823e-06
 [504,] 1.245322e-05 8.849269e-06 2.198472e-06
 [505,] 1.249986e-05 8.865889e-06 2.196100e-06
 [506,] 2.890105e-05 1.292834e-05 3.524310e-06
 [507,] 1.545067e-05 9.134199e-06 2.923571e-06
 [508,] 1.418162e-05 8.041008e-06 2.336904e-06
 [509,] 1.398208e-05 7.991715e-06 2.347706e-06
 [510,] 1.522744e-05 8.142073e-06 2.281081e-06
 [511,] 2.800279e-05 1.009124e-05 3.087831e-06
 [512,] 2.548002e-05 1.242367e-04 6.054514e-05
 [513,] 2.548340e-05 1.198647e-04 5.832393e-05
 [514,] 1.447063e-05 6.828367e-06 2.014541e-06
 [515,] 1.556463e-05 8.232714e-06 2.291103e-06
 [516,] 2.829956e-05 9.902460e-06 3.064913e-06
 [517,] 1.547406e-05 8.115375e-06 2.296036e-06
 [518,] 3.181433e-05 1.001094e-05 4.030462e-06
 [519,] 2.033944e-05 2.102601e-05 5.541278e-06
 [520,] 3.141880e-05 1.023898e-05 4.146551e-06
 [521,] 4.632841e-05 1.509869e-05 6.858251e-06
 [522,] 2.620244e-05 1.261527e-04 6.429347e-05
 [523,] 3.903015e-05 1.518818e-05 6.191295e-06
 [524,] 2.829275e-05 9.961156e-06 3.070471e-06
 [525,] 3.349661e-05 1.013134e-05 4.246339e-06
 [526,] 1.563295e-05 8.180446e-06 2.293151e-06
 [527,] 1.541510e-05 8.182063e-06 2.291461e-06
 [528,] 3.002126e-05 9.209646e-06 3.456259e-06
 [529,] 1.561646e-05 8.155593e-06 2.294142e-06
 [530,] 2.824243e-05 1.036871e-05 3.124985e-06
 [531,] 3.871451e-05 2.450720e-05 1.741723e-05
 [532,] 2.494717e-05 1.128387e-04 5.285565e-05
 [533,] 4.885221e-05 3.206341e-05 4.359421e-05
 [534,] 1.394622e-05 6.799185e-06 2.011067e-06
 [535,] 2.869881e-05 1.036481e-05 3.117486e-06
 [536,] 4.409718e-05 1.255798e-05 1.095541e-05
 [537,] 3.836625e-05 2.494220e-05 1.774643e-05
 [538,] 1.463162e-05 8.057917e-06 2.288561e-06
 [539,] 2.445843e-05 4.572620e-05 1.981466e-05
 [540,] 3.868133e-05 1.518745e-05 6.185556e-06
 [541,] 2.886131e-05 1.020572e-05 3.096405e-06
 [542,] 3.193266e-05 1.129609e-05 4.827234e-06
 [543,] 1.377317e-05 6.816692e-06 2.007144e-06
 [544,] 3.507354e-05 8.749156e-06 3.513029e-06
 [545,] 1.386394e-05 6.823103e-06 2.007738e-06
 [546,] 1.497862e-05 8.040119e-06 2.292904e-06
 [547,] 2.897591e-05 1.033405e-05 3.110241e-06
 [548,] 5.455341e-05 1.661771e-05 3.158063e-06
 [549,] 3.000826e-05 2.583809e-05 1.466426e-05
 [550,] 2.518264e-05 1.158687e-04 5.518779e-05
 [551,] 2.419361e-05 2.023009e-05 5.500869e-06
 [552,] 1.469275e-05 8.029705e-06 2.290168e-06
 [553,] 2.870264e-05 1.025021e-05 3.103290e-06
 [554,] 1.507376e-05 8.019418e-06 2.295479e-06
 [555,] 1.463580e-05 7.992968e-06 2.291907e-06
 [556,] 1.489749e-05 8.009372e-06 2.294075e-06
 [557,] 1.503396e-05 8.005429e-06 2.296529e-06
 [558,] 1.461360e-05 8.003156e-06 2.291127e-06
 [559,] 3.192136e-05 1.101161e-05 4.665019e-06
 [560,] 4.101181e-05 1.520113e-05 6.090177e-06
 [561,] 1.458100e-05 8.029456e-06 2.290101e-06
 [562,] 3.507454e-05 6.471511e-05 4.815844e-05
 [563,] 1.711599e-05 1.602778e-04 7.326008e-05
 [564,] 1.540973e-05 7.728559e-06 2.359486e-06
 [565,] 3.788018e-05 1.695775e-05 9.415284e-06
 [566,] 3.944177e-05 2.858510e-05 2.884317e-05
 [567,] 7.034790e-05 2.901712e-05 2.803502e-05
 [568,] 1.301973e-05 7.953937e-06 2.320215e-06
 [569,] 2.238485e-05 8.801420e-05 5.794702e-05
 [570,] 2.174655e-05 1.820642e-05 8.058176e-06
 [571,] 1.475164e-05 7.370491e-06 2.235883e-06
 [572,] 2.145487e-05 1.667671e-05 7.227450e-06
 [573,] 2.226272e-05 5.782670e-05 1.512176e-05
 [574,] 1.915601e-05 2.291385e-05 6.513290e-06
 [575,] 1.505249e-05 8.462135e-06 2.278384e-06
 [576,] 2.137550e-05 2.103145e-05 5.679623e-06
 [577,] 2.304635e-05 1.738402e-05 8.031291e-06
 [578,] 5.308247e-05 1.513254e-05 6.554821e-06
 [579,] 5.620455e-05 4.342086e-05 7.095632e-05
 [580,] 2.232590e-05 1.803678e-05 8.157142e-06
 [581,] 3.892179e-05 1.663098e-05 6.371307e-06
 [582,] 2.228938e-05 2.004138e-05 9.154535e-06
 [583,] 5.685420e-05 1.661964e-05 1.217867e-05
 [584,] 3.529282e-05 1.512864e-05 7.195798e-06
 [585,] 1.529046e-05 8.407270e-06 2.274825e-06
 [586,] 1.524747e-05 8.399138e-06 2.274877e-06
 [587,] 3.603109e-05 2.897626e-05 5.301528e-06
 [588,] 1.374858e-05 4.557146e-05 6.271742e-06
 [589,] 1.850439e-05 1.922401e-05 9.647623e-06
 [590,] 5.499824e-05 2.722622e-05 2.272625e-05
 [591,] 1.514932e-05 8.392749e-06 2.276084e-06
 [592,] 6.249089e-05 2.823872e-05 2.546178e-05
 [593,] 1.460999e-05 8.294179e-06 2.276987e-06
 [594,] 2.245347e-05 2.103868e-05 5.829694e-06
 [595,] 4.474203e-05 1.036441e-05 7.875906e-06
 [596,] 2.193910e-05 9.674694e-05 6.210854e-05
 [597,] 1.501657e-05 8.702993e-06 2.274329e-06
 [598,] 6.118740e-05 3.161368e-05 2.916313e-05
 [599,] 1.469105e-05 8.243788e-06 2.274314e-06
 [600,] 6.361405e-05 2.864131e-05 2.616640e-05
 [601,] 4.196352e-05 1.039871e-05 7.655574e-06
 [602,] 2.891561e-05 1.215874e-05 5.158897e-06
 [603,] 1.453772e-05 8.441061e-06 2.284864e-06
 [604,] 6.046763e-05 2.960554e-05 2.656530e-05
 [605,] 6.139882e-05 2.972563e-05 2.692184e-05
 [606,] 1.450800e-05 8.527460e-06 2.290598e-06
 [607,] 5.460872e-05 4.282569e-05 6.708989e-05
 [608,] 6.203171e-05 2.932850e-05 2.661047e-05
 [609,] 1.470066e-05 8.446608e-06 2.282281e-06
 [610,] 1.444228e-05 8.449353e-06 2.287308e-06
 [611,] 3.796944e-05 3.092453e-05 5.345658e-06
 [612,] 1.988483e-05 1.739738e-05 9.234168e-06
 [613,] 1.816825e-05 1.989964e-05 9.835001e-06
 [614,] 1.505746e-05 1.025662e-05 2.402161e-06
 [615,] 2.226522e-05 6.049504e-05 1.538814e-05
 [616,] 1.501354e-05 8.339807e-06 2.275220e-06
 [617,] 3.758468e-05 2.910972e-05 5.242094e-06
 [618,] 2.226804e-05 5.618040e-05 1.435926e-05
 [619,] 4.046761e-05 1.005663e-05 7.116206e-06
 [620,] 6.308552e-05 2.931408e-05 2.683492e-05
 [621,] 5.390364e-05 4.583147e-05 7.191217e-05
 [622,] 1.472333e-05 8.232527e-06 2.293674e-06
 [623,] 5.499081e-05 4.203275e-05 6.596782e-05
 [624,] 1.649772e-05 1.995195e-05 8.843670e-06
 [625,] 9.566947e-05 1.091060e-05 6.471522e-06
 [626,] 2.226579e-05 5.617989e-05 1.432741e-05
 [627,] 1.500948e-05 8.180053e-06 2.293774e-06
 [628,] 4.547365e-05 1.671272e-05 1.063540e-05
 [629,] 1.459026e-05 8.151870e-06 2.290591e-06
 [630,] 2.227172e-05 6.050530e-05 1.513940e-05
 [631,] 1.719896e-05 1.927532e-05 8.921348e-06
 [632,] 3.460587e-05 1.138626e-05 7.832110e-06
 [633,] 2.230078e-05 3.228468e-05 8.709940e-06
 [634,] 3.168482e-05 1.129817e-05 7.356359e-06
 [635,] 3.308330e-05 2.592758e-05 5.219739e-06
 [636,] 3.263491e-05 2.641255e-05 5.282238e-06
 [637,] 2.637350e-05 5.981636e-05 3.080797e-05
 [638,] 1.702785e-05 1.897292e-05 8.680941e-06
 [639,] 1.680073e-05 1.853825e-05 8.350475e-06
 [640,] 2.435494e-05 1.253393e-05 3.163547e-06
 [641,] 5.132715e-05 3.102765e-05 2.463780e-05
 [642,] 3.277881e-05 2.772314e-05 5.382752e-06
 [643,] 5.383710e-05 4.308012e-05 6.674481e-05
 [644,] 1.720803e-05 1.934199e-05 8.959055e-06
 [645,] 3.264428e-05 2.489852e-05 5.179823e-06
 [646,] 5.759490e-05 4.112377e-05 6.691628e-05
 [647,] 4.453541e-05 4.276062e-05 5.652757e-05
 [648,] 1.483241e-05 8.071797e-06 2.297337e-06
 [649,] 2.154883e-05 7.794325e-05 4.891430e-05
 [650,] 2.263121e-05 7.778223e-05 5.184933e-05
 [651,] 1.460589e-05 8.188166e-06 2.292659e-06
 [652,] 1.479901e-05 8.077507e-06 2.297088e-06
 [653,] 1.707982e-05 1.610639e-05 7.287546e-06
 [654,] 3.290243e-05 2.800703e-05 5.399669e-06
 [655,] 3.421841e-05 1.091166e-05 7.308627e-06
 [656,] 3.311460e-05 2.863380e-05 5.438913e-06
 [657,] 1.693672e-05 1.829338e-05 8.303114e-06
 [658,] 1.691058e-05 1.865056e-05 8.462882e-06
 [659,] 3.283284e-05 2.824000e-05 5.423280e-06
 [660,] 2.279436e-05 7.253390e-05 4.871410e-05
 [661,] 3.485623e-05 1.022986e-05 6.694622e-06
 [662,] 4.932345e-05 2.930208e-05 2.246237e-05
 [663,] 2.305352e-05 7.922953e-05 5.402107e-05
 [664,] 3.307708e-05 2.776407e-05 5.368356e-06
 [665,] 1.477624e-05 8.097905e-06 2.295412e-06
 [666,] 3.311312e-05 2.911220e-05 5.479272e-06
 [667,] 1.509025e-05 8.182892e-06 2.294478e-06
 [668,] 1.499046e-05 8.204158e-06 2.293695e-06
 [669,] 2.348628e-05 1.783299e-05 5.809902e-06
 [670,] 2.675367e-05 5.930873e-05 3.156560e-05
 [671,] 1.527104e-05 8.152930e-06 2.296561e-06
 [672,] 2.226478e-05 6.050458e-05 1.526063e-05
 [673,] 1.765329e-05 1.888821e-05 8.974182e-06
 [674,] 2.294542e-05 7.009078e-05 4.741224e-05
 [675,] 3.445948e-05 1.070770e-05 7.134950e-06
 [676,] 2.611391e-05 2.617699e-05 1.232883e-05
 [677,] 3.223952e-05 1.111999e-05 7.264773e-06
 [678,] 3.234796e-05 1.108019e-05 7.241258e-06
 [679,] 2.721529e-05 4.557582e-05 2.423677e-05
 [680,] 1.718316e-05 9.502243e-06 3.814812e-06
 [681,] 3.388211e-05 2.457856e-05 5.077713e-06
 [682,] 1.727741e-05 1.840781e-05 8.535250e-06
 [683,] 1.717869e-05 1.641341e-05 7.496459e-06
 [684,] 1.507292e-05 8.164826e-06 2.294294e-06
 [685,] 3.200686e-05 2.483228e-05 5.179359e-06
 [686,] 2.645572e-05 3.993964e-05 1.959818e-05
 [687,] 1.442204e-05 8.102527e-06 2.294252e-06
 [688,] 2.198093e-05 5.302798e-05 1.026950e-05
 [689,] 2.964869e-05 1.207056e-05 7.760426e-06
 [690,] 2.894593e-05 1.187681e-05 7.476247e-06
 [691,] 2.852979e-05 1.206382e-05 7.569250e-06
 [692,] 1.384051e-05 8.152472e-06 2.294818e-06
 [693,] 5.271321e-05 2.444241e-05 1.858862e-05
 [694,] 5.464234e-05 2.643833e-05 2.090180e-05
 [695,] 2.197338e-05 5.135367e-05 1.002650e-05
 [696,] 2.950754e-05 1.106281e-05 6.847112e-06
 [697,] 2.970765e-05 1.150501e-05 7.268129e-06
 [698,] 3.112346e-05 1.245701e-05 8.354418e-06
 [699,] 3.037359e-05 1.180006e-05 7.634387e-06
 [700,] 2.200062e-05 5.832136e-05 1.099410e-05
 [701,] 2.721397e-05 1.518637e-05 9.940960e-06
 [702,] 5.157268e-05 3.039073e-05 2.413166e-05
 [703,] 4.562068e-05 2.202653e-05 1.516278e-05
 [704,] 1.417113e-05 1.281470e-05 4.552269e-06
 [705,] 2.095585e-05 3.791771e-05 9.603220e-06
 [706,] 1.352767e-05 1.325302e-05 4.422299e-06
 [707,] 1.333717e-05 7.889331e-06 2.524951e-06
 [708,] 2.931838e-05 5.425767e-05 4.702602e-05
 [709,] 2.763898e-05 1.969172e-05 8.781004e-06
 [710,] 1.452402e-05 7.988394e-06 2.254887e-06
 [711,] 1.896972e-05 9.644779e-06 4.166710e-06
 [712,] 1.862737e-05 9.890998e-06 4.254608e-06
 [713,] 1.855743e-05 9.667510e-06 4.119768e-06
 [714,] 1.873758e-05 9.610337e-06 4.113757e-06
 [715,] 5.465729e-05 3.426161e-05 4.679016e-05
 [716,] 1.961888e-05 1.032319e-05 4.658374e-06
 [717,] 1.889098e-05 9.682540e-06 4.177303e-06
 [718,] 1.544004e-05 1.791485e-05 4.479365e-06
 [719,] 1.899786e-05 9.570041e-06 4.127732e-06
 [720,] 1.910015e-05 7.369532e-06 2.633472e-06
 [721,] 2.756857e-05 2.223588e-05 1.649203e-05
 [722,] 5.824375e-05 2.913485e-05 4.456053e-05
 [723,] 2.485331e-05 2.144748e-05 5.972332e-06
 [724,] 5.615733e-05 3.482928e-05 4.875666e-05
 [725,] 4.682166e-05 2.444512e-05 1.755863e-05
 [726,] 1.901190e-05 7.331305e-06 2.583665e-06
 [727,] 2.835236e-05 2.091325e-05 9.787467e-06
 [728,] 4.612653e-05 2.295900e-05 1.610502e-05
 [729,] 1.800975e-05 7.444187e-06 2.648115e-06
 [730,] 1.895553e-05 9.654765e-06 4.170518e-06
 [731,] 2.929950e-05 2.072980e-05 1.002768e-05
 [732,] 2.753804e-05 2.241728e-05 1.663352e-05
 [733,] 5.960867e-05 3.564106e-05 5.252504e-05
 [734,] 2.465434e-05 2.101078e-05 6.162903e-06
 [735,] 1.996934e-05 7.312514e-06 2.605941e-06
 [736,] 1.924942e-05 7.786670e-06 2.963580e-06
 [737,] 1.885472e-05 7.759724e-06 2.915695e-06
 [738,] 1.822456e-05 7.904256e-06 2.973127e-06
 [739,] 1.902922e-05 1.133310e-05 5.117962e-06
 [740,] 1.842137e-05 1.173779e-05 5.211124e-06
 [741,] 1.897429e-05 7.873641e-06 3.008848e-06
 [742,] 1.878297e-05 1.274960e-05 5.841245e-06
 [743,] 2.133242e-05 3.247514e-05 1.187097e-05
 [744,] 5.393960e-05 2.980621e-05 3.914277e-05
 [745,] 4.947205e-05 9.806427e-06 5.251369e-06
 [746,] 4.771139e-05 9.886316e-06 5.252501e-06
 [747,] 4.906837e-05 9.847408e-06 5.271059e-06
 [748,] 4.883178e-05 9.728306e-06 5.164725e-06
 [749,] 5.037718e-05 1.579625e-05 1.036783e-05
 [750,] 1.389045e-05 3.815899e-05 5.872698e-06
 [751,] 4.481179e-05 9.837063e-06 5.101187e-06
 [752,] 1.859305e-05 7.817636e-06 2.942670e-06
 [753,] 2.798609e-05 2.262437e-05 1.067703e-05
 [754,] 4.895860e-05 1.020667e-05 5.585195e-06
 [755,] 1.448307e-05 7.895487e-06 2.294370e-06
 [756,] 5.020624e-05 1.559752e-05 1.017879e-05
 [757,] 5.025962e-05 1.550670e-05 1.010505e-05
 [758,] 5.014252e-05 1.647759e-05 1.094102e-05
 [759,] 4.852609e-05 1.669065e-05 1.734383e-05
 [760,] 4.930688e-05 2.239380e-05 1.601254e-05
 [761,] 4.815130e-05 9.773651e-06 5.177214e-06
 [762,] 4.740984e-05 9.755507e-06 5.135377e-06
 [763,] 1.430351e-05 7.897441e-06 2.291579e-06
 [764,] 4.855616e-05 2.209816e-05 1.562384e-05
 [765,] 5.479386e-05 3.258579e-05 4.404067e-05
 [766,] 4.292537e-05 1.483260e-05 8.855464e-06
 [767,] 4.897285e-05 1.515044e-05 9.683129e-06
 [768,] 4.901449e-05 2.247916e-05 1.604090e-05
 [769,] 5.047902e-05 2.244160e-05 1.624830e-05
 [770,] 1.750993e-05 7.770443e-06 2.828916e-06
 [771,] 5.597848e-05 3.290166e-05 4.532580e-05
 [772,] 4.810316e-05 9.859076e-06 5.245205e-06
 [773,] 4.293403e-05 1.611714e-05 9.892049e-06
 [774,] 5.965482e-05 2.199200e-05 1.726308e-05
 [775,] 4.589125e-05 1.514239e-05 9.409248e-06
 [776,] 1.777057e-05 7.765909e-06 2.840377e-06
 [777,] 2.306160e-05 2.327322e-05 6.670685e-06
 [778,] 1.395868e-05 3.828162e-05 5.834192e-06
 [779,] 5.240622e-05 2.931519e-05 3.721389e-05
 [780,] 4.970744e-05 9.167030e-06 4.731745e-06
 [781,] 2.754704e-05 2.299727e-05 1.068764e-05
 [782,] 5.032197e-05 3.027723e-05 3.758325e-05
 [783,] 2.204344e-05 5.560628e-05 1.561967e-05
 [784,] 5.386150e-05 7.955367e-06 3.800423e-06
 [785,] 2.283086e-05 2.134831e-05 5.706837e-06
 [786,] 5.532891e-05 8.001543e-06 3.871809e-06
 [787,] 1.615462e-05 9.382281e-06 3.527456e-06
 [788,] 2.806031e-05 2.289517e-05 1.087629e-05
 [789,] 1.646345e-05 9.392482e-06 3.580961e-06
 [790,] 5.203812e-05 3.493587e-05 4.606088e-05
 [791,] 6.209689e-05 8.893274e-06 4.820805e-06
 [792,] 3.443057e-05 2.117606e-05 1.925971e-05
 [793,] 1.347087e-05 7.947451e-06 2.374943e-06
 [794,] 6.177579e-05 1.983520e-05 1.525414e-05
 [795,] 6.195077e-05 8.721758e-06 4.657993e-06
 [796,] 6.000640e-05 8.670653e-06 4.570079e-06
 [797,] 6.246834e-05 8.445292e-06 4.408120e-06
 [798,] 4.910448e-05 1.086057e-05 8.858673e-06
 [799,] 2.955691e-05 1.601806e-05 7.091576e-06
 [800,] 6.049242e-05 8.674505e-06 4.583823e-06
 [801,] 6.710827e-05 1.851673e-05 1.444866e-05
 [802,] 2.276167e-05 2.426886e-05 1.530689e-05
 [803,] 6.211817e-05 8.846537e-06 4.777417e-06
 [804,] 4.147034e-05 1.512309e-05 6.674881e-06
 [805,] 1.406709e-04 1.108391e-05 9.314114e-06
 [806,] 1.567704e-05 7.824082e-06 2.713403e-06
 [807,] 6.128188e-05 8.795397e-06 4.714638e-06
 [808,] 3.013445e-05 1.705034e-05 7.868608e-06
 [809,] 6.116889e-05 8.761122e-06 4.678184e-06
 [810,] 4.935179e-05 3.072799e-05 3.774246e-05
 [811,] 6.757766e-05 1.874097e-05 1.472668e-05
 [812,] 6.117503e-05 1.087938e-05 6.604842e-06
 [813,] 5.520479e-05 3.282554e-05 4.463304e-05
 [814,] 6.750744e-05 9.137128e-06 5.154221e-06
 [815,] 6.931187e-05 1.044282e-05 6.425691e-06
 [816,] 5.322072e-05 7.989402e-06 3.805064e-06
 [817,] 1.534003e-05 8.443042e-06 2.993664e-06
 [818,] 6.652595e-05 1.773296e-05 1.357651e-05
 [819,] 1.576798e-05 7.834907e-06 2.719001e-06
 [820,] 4.777292e-05 3.358424e-05 4.108693e-05
 [821,] 5.885114e-05 1.030615e-05 6.002278e-06
 [822,] 6.334281e-05 1.865956e-05 1.423582e-05
 [823,] 4.750718e-05 3.385775e-05 4.151868e-05
 [824,] 4.564047e-05 8.955497e-06 4.499453e-06
 [825,] 4.846456e-05 3.258021e-05 4.002909e-05
 [826,] 6.555680e-05 1.897119e-05 1.476944e-05
 [827,] 2.206566e-05 2.048735e-05 1.227601e-05
 [828,] 2.225436e-05 2.030885e-05 1.225035e-05
 [829,] 6.469970e-05 1.193496e-05 7.745405e-06
 [830,] 2.876468e-05 1.582504e-05 6.814651e-06
 [831,] 2.107805e-05 2.120632e-05 5.519822e-06
 [832,] 7.277417e-05 3.116055e-05 2.948918e-05
 [833,] 3.819342e-05 2.719958e-05 2.861216e-05
 [834,] 6.024350e-05 9.832338e-06 5.626371e-06
 [835,] 6.773993e-05 3.198808e-05 2.938792e-05
 [836,] 1.601865e-05 7.780879e-06 2.719915e-06
 [837,] 6.787627e-05 3.223335e-05 2.970679e-05
 [838,] 2.233880e-05 5.930171e-05 1.865961e-05
 [839,] 4.665144e-05 7.441287e-05 1.019384e-04
 [840,] 2.884937e-05 1.582177e-05 6.828645e-06
 [841,] 3.036766e-05 2.813369e-05 1.688413e-05
 [842,] 2.955048e-05 1.576036e-05 6.916090e-06
 [843,] 2.214903e-05 2.216200e-05 1.346281e-05
 [844,] 2.239644e-05 6.392823e-05 2.040020e-05
 [845,] 6.234807e-05 9.427930e-06 5.313736e-06
 [846,] 4.823147e-05 8.295800e-05 1.188298e-04
 [847,] 6.136747e-05 9.266754e-06 5.140149e-06
 [848,] 2.010834e-05 2.063712e-05 1.134348e-05
 [849,] 4.522053e-05 7.343070e-05 9.735603e-05
 [850,] 1.589903e-05 8.415414e-06 3.030908e-06
 [851,] 3.466064e-05 4.099161e-05 4.228964e-05
 [852,] 3.881074e-05 1.552514e-05 7.207394e-06
 [853,] 1.554894e-05 9.814754e-06 3.635169e-06
 [854,] 1.348411e-05 8.329925e-06 2.545153e-06
 [855,] 1.662875e-05 1.038908e-05 4.107958e-06
 [856,] 3.823891e-05 2.630359e-05 2.551330e-05
 [857,] 1.304640e-04 1.608242e-05 1.634904e-05
 [858,] 1.196665e-04 1.994621e-05 2.149494e-05
 [859,] 1.296564e-05 9.066029e-06 2.597811e-06
 [860,] 1.360351e-04 1.713288e-05 1.822474e-05
 [861,] 1.354226e-04 1.810339e-05 1.971231e-05
 [862,] 1.302394e-05 8.281613e-06 2.475104e-06
 [863,] 1.933262e-05 2.214504e-05 6.374772e-06
 [864,] 3.729220e-05 2.315852e-05 2.138705e-05
 [865,] 1.395045e-04 1.618144e-05 1.690719e-05
 [866,] 1.302233e-05 8.039659e-06 2.405179e-06
 [867,] 1.413224e-04 1.790375e-05 1.971467e-05
 [868,] 1.279267e-04 9.250973e-06 6.656113e-06
 [869,] 1.296720e-05 8.744476e-06 2.525196e-06
 [870,] 1.296614e-05 8.759395e-06 2.525749e-06
 [871,] 1.296985e-05 8.728356e-06 2.529035e-06
 [872,] 1.212999e-05 4.404498e-05 6.374603e-06
 [873,] 1.194925e-04 1.682623e-05 1.686441e-05
 [874,] 1.439730e-04 1.722599e-05 1.876485e-05
 [875,] 1.408538e-04 1.282242e-05 1.251703e-05
 [876,] 1.431159e-04 1.538245e-05 1.582595e-05
 [877,] 1.268542e-04 1.561786e-05 1.546675e-05
 [878,] 1.248793e-04 1.481267e-05 1.425525e-05
 [879,] 1.342641e-04 1.537848e-05 1.545795e-05
 [880,] 1.588371e-04 1.499790e-05 1.596532e-05
 [881,] 1.297378e-05 9.551514e-06 2.709913e-06
 [882,] 1.780423e-05 5.009971e-05 2.467181e-05
 [883,] 1.341638e-04 1.135125e-05 9.599370e-06
 [884,] 1.923632e-05 2.214896e-05 6.309116e-06
 [885,] 8.411270e-05 1.775902e-05 1.566412e-05
 [886,] 5.973477e-05 1.549303e-05 1.118018e-05
 [887,] 1.437815e-04 1.676680e-05 1.803045e-05
 [888,] 1.170066e-04 1.967194e-05 2.087666e-05
 [889,] 3.412538e-05 2.066249e-05 1.733298e-05
 [890,] 1.368713e-04 1.655199e-05 1.732440e-05
 [891,] 1.296364e-05 8.555330e-06 2.486748e-06
 [892,] 1.298516e-05 8.827787e-06 2.526171e-06
 [893,] 1.134727e-04 1.592681e-05 1.527184e-05
 [894,] 1.774471e-05 4.909878e-05 2.407895e-05
 [895,] 1.145066e-04 1.672637e-05 1.645509e-05
 [896,] 2.278037e-05 1.958782e-05 6.073458e-06
 [897,] 1.303258e-04 1.619020e-05 1.650525e-05
 [898,] 1.321643e-04 1.715330e-05 1.806427e-05
 [899,] 1.298446e-05 8.830649e-06 2.519532e-06
 [900,] 1.295726e-05 8.463951e-06 2.464356e-06
 [901,] 1.149709e-04 2.006611e-05 2.132957e-05
 [902,] 1.271752e-04 1.622899e-05 1.641085e-05
 [903,] 1.200011e-04 1.622763e-05 1.603099e-05
 [904,] 1.312460e-04 1.596707e-05 1.621208e-05
 [905,] 1.285809e-04 1.611177e-05 1.630484e-05
 [906,] 1.197078e-04 1.595523e-05 1.562321e-05
 [907,] 1.296204e-05 8.460137e-06 2.473116e-06
 [908,] 1.250346e-04 1.568155e-05 1.550264e-05
 [909,] 1.288877e-04 1.987513e-05 2.203362e-05
 [910,] 4.554737e-05 7.791706e-06 3.234476e-06
 [911,] 1.440458e-04 1.503927e-05 1.533458e-05
 [912,] 3.917457e-05 1.515379e-05 6.502912e-06
 [913,] 2.269120e-05 1.959515e-05 6.061459e-06
 [914,] 1.407487e-05 2.563641e-05 4.930885e-06
 [915,] 1.207705e-04 1.845236e-05 1.932987e-05
 [916,] 4.106796e-05 1.519572e-05 6.775108e-06
 [917,] 4.113054e-05 1.519608e-05 6.781092e-06
 [918,] 1.218134e-04 1.993585e-05 2.164686e-05
 [919,] 1.174037e-04 1.860738e-05 1.934294e-05
 [920,] 1.429202e-04 1.120668e-05 9.600512e-06
 [921,] 1.127629e-04 1.381879e-05 1.234603e-05
 [922,] 1.412514e-05 4.480280e-05 6.004663e-06
 [923,] 1.295507e-05 9.673199e-06 2.774432e-06
 [924,] 1.154464e-04 1.886597e-05 1.959332e-05
 [925,] 5.087683e-05 1.117906e-05 7.084701e-06
 [926,] 4.800372e-05 1.136973e-05 7.107473e-06
 [927,] 1.559112e-04 9.239601e-06 7.020001e-06
 [928,] 1.297979e-05 9.024987e-06 2.563525e-06
 [929,] 1.297710e-05 8.884964e-06 2.538643e-06
 [930,] 1.130499e-04 1.658707e-05 1.611338e-05
 [931,] 3.885752e-05 6.622456e-05 8.077101e-05
 [932,] 8.501058e-05 1.326171e-05 1.324664e-05
 [933,] 1.646209e-05 1.091787e-05 4.529683e-06
 [934,] 1.789332e-05 8.117700e-06 3.243642e-06
 [935,] 1.756810e-05 1.385746e-05 6.284878e-06
 [936,] 1.810303e-05 6.803676e-06 2.338683e-06
 [937,] 1.504304e-05 6.702195e-06 2.147541e-06
 [938,] 2.176929e-05 1.427852e-05 4.498762e-06
 [939,] 2.562451e-05 1.395372e-05 4.511225e-06
 [940,] 1.740259e-05 7.063384e-06 2.401274e-06
 [941,] 1.431488e-05 6.713559e-06 2.138230e-06
 [942,] 2.416108e-05 1.415563e-05 4.872765e-06
 [943,] 1.598242e-05 8.977639e-06 3.487229e-06
 [944,] 2.521304e-05 2.261048e-05 6.024651e-06
 [945,] 2.445180e-05 1.397592e-05 4.474216e-06
 [946,] 1.480893e-05 8.853389e-06 3.257793e-06
 [947,] 1.475355e-05 8.845840e-06 3.244884e-06
 [948,] 1.818798e-05 9.884089e-06 4.268610e-06
 [949,] 2.442567e-05 1.389886e-05 4.651263e-06
 [950,] 1.569654e-05 1.232799e-05 4.975382e-06
 [951,] 1.874702e-05 1.008280e-05 4.470267e-06
 [952,] 1.718181e-05 6.907630e-06 2.412246e-06
 [953,] 1.764847e-05 9.620867e-06 4.041677e-06
 [954,] 3.323679e-05 1.110707e-05 5.246136e-06
 [955,] 2.363508e-05 1.896777e-05 7.170004e-06
 [956,] 1.698230e-05 6.941392e-06 2.431040e-06
 [957,] 2.431555e-05 1.420503e-05 4.926230e-06
 [958,] 2.066475e-05 1.382994e-05 4.350417e-06
 [959,] 2.431302e-05 1.400431e-05 4.805342e-06
 [960,] 1.944742e-05 2.338070e-05 5.876775e-06
 [961,] 1.749633e-05 9.631381e-06 4.023255e-06
 [962,] 2.301437e-05 2.871997e-05 1.061165e-05
 [963,] 2.408063e-05 1.576642e-05 5.313842e-06
 [964,] 1.739877e-05 9.667363e-06 4.026525e-06
 [965,] 2.443611e-05 1.482245e-05 5.313145e-06
 [966,] 2.586413e-05 2.283735e-05 6.040906e-06
 [967,] 1.701553e-05 6.919121e-06 2.412943e-06
 [968,] 1.673659e-05 6.909866e-06 2.391567e-06
 [969,] 1.651683e-05 6.916065e-06 2.385565e-06
 [970,] 1.450894e-05 7.027985e-06 2.363705e-06
 [971,] 1.720936e-05 9.480393e-06 3.899958e-06
 [972,] 1.741576e-05 9.593996e-06 3.991279e-06
 [973,] 2.433856e-05 1.597964e-05 5.581607e-06
 [974,] 2.451596e-05 1.469362e-05 5.257746e-06
 [975,] 2.445597e-05 1.472231e-05 5.261246e-06
 [976,] 1.733394e-05 9.902038e-06 4.136797e-06
 [977,] 1.594740e-05 1.245656e-05 5.107668e-06
 [978,] 1.502531e-05 7.021799e-06 2.398599e-06
 [979,] 1.462413e-05 6.986838e-06 2.348420e-06
 [980,] 1.538648e-05 7.729441e-06 2.803129e-06
 [981,] 2.463116e-05 1.387795e-05 4.644795e-06
 [982,] 1.806813e-05 9.418163e-06 3.997204e-06
 [983,] 2.457853e-05 1.462087e-05 5.226745e-06
 [984,] 1.615239e-05 2.228479e-05 4.832567e-06
 [985,] 1.464726e-05 6.969311e-06 2.339783e-06
 [986,] 1.767803e-05 9.494490e-06 3.979986e-06
 [987,] 1.771279e-05 9.561678e-06 4.020641e-06
 [988,] 1.782585e-05 9.488658e-06 3.999340e-06
 [989,] 1.462355e-05 7.004196e-06 2.359104e-06
 [990,] 1.761070e-05 9.474010e-06 3.959051e-06
 [991,] 1.744574e-05 9.424866e-06 3.907890e-06
 [992,] 1.591046e-05 1.156073e-05 4.690236e-06
 [993,] 1.837128e-05 9.839054e-06 4.257240e-06
 [994,] 1.898278e-05 1.199236e-05 3.672709e-06
 [995,] 1.394895e-05 1.092665e-05 3.881756e-06
 [996,] 1.563565e-05 7.781869e-06 2.856696e-06
 [997,] 1.453920e-05 7.079271e-06 2.394873e-06
 [998,] 1.654215e-05 2.071704e-05 4.885249e-06
 [999,] 1.475771e-05 7.012233e-06 2.374618e-06
[1000,] 1.400104e-05 1.042808e-05 3.710623e-06
[1001,] 1.950576e-05 1.068077e-05 3.140249e-06
[1002,] 1.420641e-05 1.023644e-05 3.691647e-06
[1003,] 1.605391e-05 1.166901e-05 4.776029e-06
[1004,] 1.740572e-05 7.103339e-06 2.577983e-06
[1005,] 1.491574e-05 7.563779e-06 2.668808e-06
[1006,] 1.566939e-05 6.039628e-05 5.237506e-06
[1007,] 2.434192e-05 2.146034e-05 8.137867e-06
[1008,] 1.284024e-05 6.999023e-06 2.123536e-06
[1009,] 1.259618e-05 6.721541e-06 2.030322e-06
[1010,] 1.264401e-05 1.308372e-05 3.884462e-06
[1011,] 1.262059e-05 6.808974e-06 2.035007e-06
[1012,] 2.450399e-05 2.076357e-05 7.828665e-06
[1013,] 1.286869e-05 8.866553e-06 2.654594e-06
[1014,] 1.288907e-05 9.088775e-06 2.724631e-06
[1015,] 1.282159e-05 6.950173e-06 2.099737e-06
[1016,] 1.264793e-05 6.793674e-06 2.031813e-06
[1017,] 2.550892e-05 2.670124e-05 1.168765e-05
[1018,] 1.282349e-05 6.965561e-06 2.106956e-06
[1019,] 2.560010e-05 2.596337e-05 1.136186e-05
[1020,] 1.285664e-05 7.980095e-06 2.405577e-06
[1021,] 2.756888e-05 1.826590e-05 1.310957e-05
[1022,] 1.876188e-05 2.135381e-05 5.612732e-06
[1023,] 2.525019e-05 1.841705e-05 7.233740e-06
[1024,] 1.192763e-05 7.483020e-06 2.211140e-06
[1025,] 1.211066e-05 8.880214e-06 2.677243e-06
[1026,] 2.456293e-05 4.633801e-05 8.465578e-06
[1027,] 8.602525e-05 8.380723e-06 7.302509e-06
[1028,] 4.250239e-05 5.019523e-05 6.656298e-05
[1029,] 3.186416e-04 1.129801e-05 1.417017e-05
[1030,] 2.425394e-05 9.473594e-05 1.408066e-05
[1031,] 2.398152e-05 9.821868e-05 1.484159e-05
[1032,] 2.465154e-05 5.163429e-05 8.926117e-06
[1033,] 1.298047e-05 6.853832e-06 2.019828e-06
[1034,] 3.085359e-04 1.139708e-05 1.436343e-05
[1035,] 5.296348e-05 1.921362e-05 2.359610e-05
[1036,] 2.535807e-05 5.079123e-05 8.604010e-06
[1037,] 5.706208e-05 1.974953e-05 2.584814e-05
[1038,] 2.408950e-05 1.026868e-04 1.516241e-05
[1039,] 2.408737e-05 1.027714e-04 1.517457e-05
[1040,] 1.306462e-05 6.880164e-06 2.019285e-06
[1041,] 2.843556e-04 1.107451e-05 1.277145e-05
[1042,] 1.323040e-05 7.067712e-06 2.022415e-06
[1043,] 1.310291e-05 6.990404e-06 2.019797e-06
[1044,] 1.311039e-05 7.057343e-06 2.023338e-06
[1045,] 3.663452e-05 1.796155e-05 1.686350e-05
[1046,] 3.755099e-05 1.885572e-05 1.833389e-05
[1047,] 7.261256e-05 8.281144e-06 5.384268e-06
[1048,] 1.296780e-05 6.843219e-06 2.020258e-06
[1049,] 2.490372e-05 5.070516e-05 8.810407e-06
[1050,] 2.400417e-05 1.020797e-04 1.522219e-05
[1051,] 6.799465e-05 9.313189e-06 5.795516e-06
[1052,] 6.449950e-05 9.256764e-06 5.554105e-06
[1053,] 7.246822e-05 8.292568e-06 5.400343e-06
[1054,] 1.293821e-05 6.889707e-06 2.019043e-06
[1055,] 6.024807e-05 9.302452e-06 5.503505e-06
[1056,] 3.317564e-05 1.820438e-05 1.583960e-05
[1057,] 2.388013e-05 9.936964e-05 1.513443e-05
[1058,] 7.164887e-05 8.358019e-06 5.477871e-06
[1059,] 2.367397e-05 1.021065e-04 1.580144e-05
[1060,] 3.390359e-05 1.816418e-05 1.607941e-05
[1061,] 2.437368e-05 5.483360e-05 9.446199e-06
[1062,] 2.374222e-05 1.014426e-04 1.561182e-05
[1063,] 3.426805e-05 1.015400e-05 4.937521e-06
[1064,] 2.383489e-05 1.024113e-04 1.554279e-05
[1065,] 6.534788e-05 9.293811e-06 5.664464e-06
[1066,] 1.282495e-05 6.807351e-06 2.021429e-06
[1067,] 1.259834e-05 6.771124e-06 2.027291e-06
[1068,] 2.022004e-04 9.508727e-06 8.915098e-06
[1069,] 3.913656e-05 2.032631e-05 2.091558e-05
[1070,] 7.557844e-05 8.203495e-06 5.344821e-06
[1071,] 1.305549e-05 7.019893e-06 2.022069e-06
[1072,] 1.278441e-05 7.086416e-06 2.168340e-06
[1073,] 4.249587e-05 4.857477e-05 6.417119e-05
[1074,] 1.307052e-05 7.017238e-06 2.021769e-06
[1075,] 4.680934e-05 1.753617e-05 1.987331e-05
[1076,] 7.912298e-05 1.074029e-05 9.304700e-06
[1077,] 2.497207e-05 5.376270e-05 9.104893e-06
[1078,] 1.324683e-05 7.169563e-06 2.028736e-06
[1079,] 3.838300e-05 1.410397e-05 1.250343e-05
[1080,] 6.393783e-05 9.087634e-06 4.640357e-06
[1081,] 1.277460e-05 6.816648e-06 2.013931e-06
[1082,] 2.429022e-05 5.713068e-05 9.762463e-06
[1083,] 3.887720e-05 1.417064e-05 1.266009e-05
[1084,] 2.378255e-05 6.515427e-05 1.110206e-05
[1085,] 1.275778e-05 6.846872e-06 2.014153e-06
[1086,] 6.762862e-05 9.067399e-06 4.577222e-06
[1087,] 7.931278e-05 8.843703e-06 6.149454e-06
[1088,] 2.501283e-05 5.683135e-05 9.396617e-06
[1089,] 4.251140e-05 1.388791e-05 1.314634e-05
[1090,] 2.345721e-05 1.281163e-04 1.917971e-05
[1091,] 6.888321e-05 9.048382e-06 4.194421e-06
[1092,] 1.789423e-05 1.843878e-05 4.766090e-06
[1093,] 3.811441e-05 1.524384e-05 1.387926e-05
[1094,] 8.646727e-05 8.707053e-06 6.096431e-06
[1095,] 1.305894e-05 6.771155e-06 2.022597e-06
[1096,] 1.301683e-05 6.772460e-06 2.022060e-06
[1097,] 1.297020e-05 6.766595e-06 2.023160e-06
[1098,] 4.003435e-05 1.516232e-05 1.431444e-05
[1099,] 1.306998e-05 6.763974e-06 2.024811e-06
[1100,] 8.480145e-05 8.720814e-06 6.081117e-06
[1101,] 1.285669e-05 6.754391e-06 2.022878e-06
[1102,] 8.555967e-05 8.763829e-06 6.181331e-06
[1103,] 4.249818e-05 5.372971e-05 7.182594e-05
[1104,] 1.319975e-05 6.195078e-05 6.457425e-06
[1105,] 3.870452e-05 1.539383e-05 1.426483e-05
[1106,] 3.866284e-05 1.500224e-05 1.374221e-05
[1107,] 3.663938e-05 1.483320e-05 1.299469e-05
[1108,] 1.256901e-05 6.984734e-06 2.018395e-06
[1109,] 4.580090e-05 4.313691e-05 6.039026e-05
[1110,] 2.343027e-05 1.103499e-04 1.725304e-05
[1111,] 9.850121e-05 7.983361e-06 5.127898e-06
[1112,] 4.821767e-05 4.518973e-05 6.696090e-05
[1113,] 2.962510e-05 2.603488e-05 5.570750e-06
[1114,] 4.911669e-05 8.243286e-06 5.008937e-06
[1115,] 7.765920e-05 9.034530e-06 4.372984e-06
[1116,] 7.276190e-05 9.029508e-06 4.282796e-06
[1117,] 1.808954e-05 2.229251e-05 5.414953e-06
[1118,] 7.186576e-05 9.043147e-06 4.175430e-06
[1119,] 7.542234e-05 9.033261e-06 4.302449e-06
[1120,] 1.270244e-05 6.730774e-06 2.039806e-06
[1121,] 1.255735e-05 7.555772e-06 2.347090e-06
[1122,] 1.303589e-05 6.734080e-06 2.042209e-06
[1123,] 7.159824e-05 8.380072e-06 6.370104e-06
[1124,] 7.558162e-05 9.038682e-06 4.284643e-06
[1125,] 6.656863e-05 8.427633e-06 6.286835e-06
[1126,] 1.317559e-05 8.516781e-06 2.829501e-06
[1127,] 1.721734e-05 7.119261e-06 2.449707e-06
[1128,] 1.886127e-05 2.375315e-05 4.789949e-06
[1129,] 4.209666e-05 9.605312e-06 6.974218e-06
[1130,] 1.278688e-05 7.705107e-06 2.277034e-06
[1131,] 1.313251e-05 8.961590e-06 2.781255e-06
[1132,] 1.944113e-05 2.382696e-05 4.779083e-06
[1133,] 2.465087e-05 4.385757e-05 2.195652e-05
[1134,] 1.674238e-05 7.924520e-06 2.537257e-06
[1135,] 1.964907e-05 7.178567e-06 2.594587e-06
[1136,] 1.279789e-05 8.912823e-06 2.695568e-06
[1137,] 1.289097e-05 8.913353e-06 2.565711e-06
[1138,] 1.878836e-05 7.169171e-06 2.538838e-06
[1139,] 1.658260e-05 6.765665e-06 2.293922e-06
[1140,] 1.950198e-05 7.165855e-06 2.565687e-06
[1141,] 1.526202e-05 3.336643e-05 5.474781e-06
[1142,] 2.801735e-05 7.606310e-06 2.420464e-06
[1143,] 1.917842e-05 7.184911e-06 2.584359e-06
[1144,] 1.918989e-05 7.197712e-06 2.602979e-06
[1145,] 1.825648e-05 8.245215e-06 3.166900e-06
[1146,] 1.288639e-05 8.924851e-06 2.578937e-06
[1147,] 1.915676e-05 7.187795e-06 2.588629e-06
[1148,] 1.829803e-05 7.196961e-06 2.558559e-06
[1149,] 1.658151e-05 7.273911e-06 2.548095e-06
[1150,] 1.958556e-05 2.072043e-05 5.450144e-06
[1151,] 2.821913e-05 1.205716e-05 8.052199e-06
[1152,] 1.268003e-05 8.645358e-06 2.537134e-06
[1153,] 1.256086e-05 8.588532e-06 2.496489e-06
[1154,] 1.271618e-05 8.662372e-06 2.548725e-06
[1155,] 1.570011e-05 7.454980e-06 2.632528e-06
[1156,] 1.278391e-05 8.885091e-06 2.548279e-06
[1157,] 1.502176e-05 7.382996e-06 2.530444e-06
[1158,] 1.518696e-05 7.377864e-06 2.539637e-06
[1159,] 1.467348e-05 8.462550e-06 2.938400e-06
[1160,] 2.685737e-05 1.193009e-05 7.649996e-06
[1161,] 1.801468e-05 6.721289e-06 2.249859e-06
[1162,] 1.832689e-05 6.726684e-06 2.275393e-06
[1163,] 1.557098e-05 7.422030e-06 2.599499e-06
[1164,] 1.545741e-05 7.454076e-06 2.612215e-06
[1165,] 1.266830e-05 8.634947e-06 2.531177e-06
[1166,] 1.503929e-05 7.472328e-06 2.588792e-06
[1167,] 1.823662e-05 6.729944e-06 2.277989e-06
[1168,] 1.282141e-05 8.598912e-06 2.536276e-06
[1169,] 1.493857e-05 7.342184e-06 2.496139e-06
[1170,] 1.277618e-05 8.661811e-06 2.558131e-06
[1171,] 1.531978e-05 7.436832e-06 2.589838e-06
[1172,] 3.112017e-05 1.241018e-05 9.010281e-06
[1173,] 1.570003e-05 7.383620e-06 2.599163e-06
[1174,] 1.547167e-05 7.528074e-06 2.675207e-06
[1175,] 1.555648e-05 7.477627e-06 2.651343e-06
[1176,] 1.576296e-05 7.454031e-06 2.653358e-06
[1177,] 1.245299e-05 9.395108e-06 2.702756e-06
[1178,] 1.566962e-05 7.564082e-06 2.715567e-06
[1179,] 2.741267e-05 9.243224e-06 5.072307e-06
[1180,] 1.576241e-05 7.543321e-06 2.710571e-06
[1181,] 1.483223e-05 9.096688e-06 2.322171e-06
[1182,] 1.663853e-05 6.753001e-06 2.245771e-06
[1183,] 1.474577e-05 9.004828e-06 2.322827e-06
[1184,] 1.973607e-05 4.833758e-05 1.352380e-05
[1185,] 2.792915e-05 1.578115e-05 1.155303e-05
[1186,] 3.020433e-05 1.579715e-05 1.233239e-05
[1187,] 1.612937e-05 7.540495e-06 2.740116e-06
[1188,] 1.239066e-05 8.790368e-06 2.525636e-06
[1189,] 2.222350e-05 3.241757e-05 8.248482e-06
[1190,] 1.466470e-05 8.820491e-06 2.319467e-06
[1191,] 1.616963e-05 7.537694e-06 2.741286e-06
[1192,] 1.248725e-05 9.487319e-06 2.712329e-06
[1193,] 1.553260e-05 7.112653e-06 2.272221e-06
[1194,] 1.647247e-05 7.445316e-06 2.701857e-06
[1195,] 2.711654e-05 1.191139e-05 7.663345e-06
[1196,] 1.607245e-05 7.541022e-06 2.735161e-06
[1197,] 2.426841e-05 4.568169e-05 2.225495e-05
[1198,] 1.244763e-05 9.291061e-06 2.645314e-06
[1199,] 2.447304e-05 4.624680e-05 2.282479e-05
[1200,] 2.839577e-05 1.393566e-05 9.914346e-06
[1201,] 1.249049e-05 9.251394e-06 2.678689e-06
[1202,] 1.246202e-05 9.285391e-06 2.677658e-06
[1203,] 1.242674e-05 9.366078e-06 2.683359e-06
[1204,] 1.630498e-05 7.508729e-06 2.733051e-06
[1205,] 2.689383e-05 1.881542e-05 1.394972e-05
[1206,] 1.702742e-05 6.740512e-06 2.234914e-06
[1207,] 2.435004e-05 4.690092e-05 2.295982e-05
[1208,] 1.248791e-05 9.480760e-06 2.738921e-06
[1209,] 2.823768e-05 9.031195e-06 4.913513e-06
[1210,] 1.243443e-05 9.294015e-06 2.668322e-06
[1211,] 1.971733e-05 2.101340e-05 5.400496e-06
[1212,] 2.702905e-05 9.020835e-06 4.781572e-06
[1213,] 1.473478e-05 8.983461e-06 2.322733e-06
[1214,] 1.423206e-05 7.638355e-06 2.422918e-06
[1215,] 2.749906e-05 1.526877e-05 1.092844e-05
[1216,] 1.572504e-05 8.230569e-06 3.006745e-06
[1217,] 1.246616e-05 9.160135e-06 2.647298e-06
[1218,] 2.636396e-05 1.202798e-05 7.642438e-06
[1219,] 1.559602e-05 8.299250e-06 3.026294e-06
[1220,] 2.891693e-05 9.091506e-06 5.051200e-06
[1221,] 1.718333e-05 6.736881e-06 2.166729e-06
[1222,] 1.603071e-05 8.302139e-06 3.083029e-06
[1223,] 2.893262e-05 1.537752e-05 1.149646e-05
[1224,] 1.533680e-05 7.698935e-06 2.763052e-06
[1225,] 2.900855e-05 1.512489e-05 1.126757e-05
[1226,] 2.788362e-05 8.955280e-06 4.787329e-06
[1227,] 1.245697e-05 9.397238e-06 2.703971e-06
[1228,] 1.468995e-05 7.776184e-06 2.609681e-06
[1229,] 1.440371e-05 8.900522e-06 2.325962e-06
[1230,] 1.899407e-05 1.464181e-05 4.062139e-06
[1231,] 1.577107e-05 8.170818e-06 2.976399e-06
[1232,] 1.247017e-05 9.468394e-06 2.727677e-06
[1233,] 1.582732e-05 8.118450e-06 2.951378e-06
[1234,] 1.248335e-05 9.425781e-06 2.722081e-06
[1235,] 1.244070e-05 9.577802e-06 2.742471e-06
[1236,] 6.061235e-05 3.081073e-05 4.848775e-05
[1237,] 1.247560e-05 9.415090e-06 2.716426e-06
[1238,] 6.067053e-05 3.115142e-05 4.926894e-05
[1239,] 1.437558e-05 8.813033e-06 2.326440e-06
[1240,] 1.582636e-05 9.059376e-06 2.331383e-06
[1241,] 1.240507e-05 1.017735e-05 2.861781e-06
[1242,] 1.550903e-05 9.455485e-06 2.326847e-06
[1243,] 1.807699e-05 6.789095e-06 2.116570e-06
[1244,] 1.246159e-05 1.022054e-05 2.909075e-06
[1245,] 1.931202e-05 2.097768e-05 5.620401e-06
[1246,] 6.455093e-05 2.665878e-05 4.234072e-05
[1247,] 1.764206e-05 6.719214e-06 2.224453e-06
[1248,] 1.684409e-05 7.264893e-06 2.575141e-06
[1249,] 4.453255e-05 1.041678e-05 7.186317e-06
[1250,] 3.415437e-05 8.257366e-06 4.169580e-06
[1251,] 1.734452e-05 6.733203e-06 2.135430e-06
[1252,] 1.776325e-05 6.728242e-06 2.151247e-06
[1253,] 1.236846e-05 1.088015e-05 2.978627e-06
[1254,] 2.751577e-05 8.214868e-06 3.674718e-06
[1255,] 2.941248e-05 1.160068e-05 7.781535e-06
[1256,] 1.517374e-05 6.725712e-06 2.083662e-06
[1257,] 1.874092e-05 1.494349e-05 3.999966e-06
[1258,] 1.261000e-05 1.091247e-05 3.210996e-06
[1259,] 1.254056e-05 1.123867e-05 3.197842e-06
[1260,] 2.664312e-05 1.192754e-05 7.555955e-06
[1261,] 2.585172e-05 1.247190e-05 7.891241e-06
[1262,] 1.567834e-05 6.731326e-06 2.184853e-06
[1263,] 1.425561e-05 8.009814e-06 2.209813e-06
[1264,] 2.025861e-05 2.459280e-05 7.929393e-06
[1265,] 1.507627e-05 9.959537e-06 2.348883e-06
[1266,] 1.445436e-05 7.977016e-06 2.178384e-06
[1267,] 1.636443e-05 7.041356e-06 2.494840e-06
[1268,] 2.845328e-05 3.472220e-05 2.084329e-05
[1269,] 1.481121e-05 7.773581e-06 2.259332e-06
[1270,] 1.471201e-05 7.798710e-06 2.250242e-06
[1271,] 1.483342e-05 8.359794e-06 2.156283e-06
[1272,] 1.527265e-05 6.712113e-06 2.114887e-06
[1273,] 1.275176e-05 1.102434e-05 3.217508e-06
[1274,] 1.748670e-05 7.753461e-06 2.141143e-06
[1275,] 1.697693e-05 8.349781e-06 2.245212e-06
[1276,] 1.279160e-05 8.859423e-06 2.619923e-06
[1277,] 2.253805e-05 1.123895e-05 6.118858e-06
[1278,] 2.458088e-05 8.036503e-06 3.273023e-06
[1279,] 2.763485e-05 6.848891e-06 2.898818e-06
[1280,] 1.488726e-05 2.901655e-05 4.989731e-06
[1281,] 1.786553e-05 8.981506e-06 2.231388e-06
[1282,] 1.272442e-05 1.614637e-05 4.093476e-06
[1283,] 2.143970e-05 7.511393e-06 2.227462e-06
[1284,] 1.838991e-05 8.788498e-06 2.234897e-06
[1285,] 1.265721e-05 9.369004e-06 2.650336e-06
[1286,] 1.265587e-05 9.290412e-06 2.624280e-06
[1287,] 1.265624e-05 9.120292e-06 2.575188e-06
[1288,] 1.920180e-05 8.717998e-06 2.241073e-06
[1289,] 1.279578e-05 7.848919e-06 2.242716e-06
[1290,] 1.278090e-05 1.489812e-05 3.503754e-06
[1291,] 3.589144e-05 1.208937e-05 9.532518e-06
[1292,] 1.356045e-05 7.183563e-06 2.375417e-06
[1293,] 1.279957e-05 9.255849e-06 2.517596e-06
[1294,] 1.272889e-05 1.536766e-05 3.653923e-06
[1295,] 1.267527e-05 9.022519e-06 2.529780e-06
[1296,] 1.271180e-05 8.891188e-06 2.484618e-06
[1297,] 1.266413e-05 9.002066e-06 2.535990e-06
[1298,] 1.881338e-05 1.545987e-05 3.950693e-06
[1299,] 1.726727e-05 2.057666e-05 5.116304e-06
[1300,] 2.049546e-05 7.643472e-06 2.197241e-06
[1301,] 1.265785e-05 8.754855e-06 2.510256e-06
[1302,] 1.265634e-05 7.987289e-06 2.298699e-06
[1303,] 1.265433e-05 7.975055e-06 2.297387e-06
[1304,] 1.266408e-05 7.857176e-06 2.270506e-06
[1305,] 1.286874e-05 7.125063e-06 2.266283e-06
[1306,] 2.308685e-05 8.004115e-06 3.178958e-06
[1307,] 2.079553e-05 7.648081e-06 2.201091e-06
[1308,] 1.266257e-05 8.667704e-06 2.470342e-06
[1309,] 2.022778e-05 7.719260e-06 2.181554e-06
[1310,] 1.266114e-05 8.754834e-06 2.492332e-06
[1311,] 1.266318e-05 8.095487e-06 2.317764e-06
[1312,] 1.265795e-05 8.564380e-06 2.455206e-06
[1313,] 1.270206e-05 7.938741e-06 2.276697e-06
[1314,] 1.324235e-05 7.032920e-06 2.270217e-06
[1315,] 1.317058e-05 7.095132e-06 2.285217e-06
[1316,] 1.265684e-05 8.680051e-06 2.492495e-06
[1317,] 1.262301e-05 7.991624e-06 2.314722e-06
[1318,] 1.269412e-05 1.381117e-05 3.479813e-06
[1319,] 1.948097e-05 7.824124e-06 2.170771e-06
[1320,] 1.269295e-05 1.324762e-05 3.389526e-06
[1321,] 2.421344e-05 1.164289e-05 6.744551e-06
[1322,] 3.629564e-05 2.794020e-05 2.340949e-05
[1323,] 2.140106e-05 8.356254e-06 3.724608e-06
[1324,] 1.269374e-05 1.391717e-05 3.503830e-06
[1325,] 2.495182e-05 1.160630e-05 6.861266e-06
[1326,] 1.326468e-05 6.975399e-06 2.245782e-06
[1327,] 1.325654e-05 6.874076e-06 2.195960e-06
[1328,] 2.245222e-05 8.064602e-06 3.507032e-06
[1329,] 1.978148e-05 2.104855e-05 5.592407e-06
[1330,] 1.270689e-05 1.313372e-05 3.313444e-06
[1331,] 1.752763e-05 1.090989e-05 2.387080e-06
[1332,] 1.977094e-05 2.103485e-05 5.592903e-06
[1333,] 1.803389e-05 7.906922e-06 2.990107e-06
[1334,] 1.298369e-05 1.305376e-05 3.670761e-06
[1335,] 2.621889e-05 3.179775e-05 1.819904e-05
[1336,] 1.327658e-05 6.886051e-06 2.203057e-06
[1337,] 1.798168e-05 7.961225e-06 3.044037e-06
[1338,] 1.726665e-05 8.096736e-06 3.101647e-06
[1339,] 1.293454e-05 1.321995e-05 3.671332e-06
[1340,] 1.300981e-05 1.398188e-05 3.949198e-06
[1341,] 1.300197e-05 1.283514e-05 3.633873e-06
[1342,] 1.800069e-05 8.189147e-06 3.249600e-06
[1343,] 1.298914e-05 1.325201e-05 3.757415e-06
[1344,] 1.826381e-05 7.938720e-06 3.027307e-06
[1345,] 4.041873e-05 8.034706e-06 4.646459e-06
[1346,] 1.501731e-05 1.104525e-05 2.618240e-06
[1347,] 3.793939e-05 7.429431e-06 3.265418e-06
[1348,] 1.500800e-05 7.607947e-06 2.063780e-06
[1349,] 4.470097e-05 1.239091e-05 6.470925e-06
[1350,] 1.757028e-05 1.030068e-05 2.949344e-06
[1351,] 1.793964e-05 7.835890e-06 2.847846e-06
[1352,] 1.761438e-05 1.021550e-05 2.946595e-06
[1353,] 1.738378e-05 1.226261e-05 3.489514e-06
[1354,] 2.074037e-05 8.971403e-06 3.501927e-06
[1355,] 1.849325e-05 1.108638e-05 2.974023e-06
[1356,] 1.860150e-05 1.102829e-05 2.966393e-06
[1357,] 1.797573e-05 1.222854e-05 3.521226e-06
[1358,] 1.790817e-05 1.227393e-05 3.507102e-06
[1359,] 2.404178e-05 1.652569e-05 6.195799e-06
[1360,] 1.136891e-05 9.719100e-06 2.709932e-06
[1361,] 2.543925e-05 3.256870e-05 1.441029e-05
[1362,] 2.554143e-05 3.269923e-05 1.459694e-05
[1363,] 2.508899e-05 3.053253e-05 1.300100e-05
[1364,] 2.430086e-05 2.805375e-05 1.089926e-05
[1365,] 1.271787e-05 6.990708e-06 2.194270e-06
[1366,] 1.897381e-05 1.342160e-05 4.259748e-06
[1367,] 1.792737e-05 1.088786e-05 2.866289e-06
[1368,] 2.328471e-05 9.471816e-06 3.985437e-06
[1369,] 2.385080e-05 9.965910e-06 4.377445e-06
[1370,] 2.690844e-05 9.634911e-06 4.425465e-06
[1371,] 2.779114e-05 1.001975e-05 4.807706e-06
[1372,] 2.424503e-05 1.353987e-05 6.662800e-06
[1373,] 2.636674e-05 1.721515e-05 7.200640e-06
[1374,] 1.236572e-05 6.907787e-06 2.020082e-06
[1375,] 2.396281e-05 2.789419e-05 1.043700e-05
[1376,] 2.514907e-05 1.360702e-05 6.886814e-06
[1377,] 1.809484e-05 3.844084e-05 5.833461e-06
[1378,] 2.465256e-05 9.712415e-06 4.082330e-06
[1379,] 2.443632e-05 1.298515e-05 6.351062e-06
[1380,] 2.486345e-05 1.319213e-05 6.559357e-06
[1381,] 2.389753e-05 1.811646e-05 9.394237e-06
[1382,] 1.875969e-05 3.252191e-05 5.336800e-06
[1383,] 2.311952e-05 2.053309e-05 1.055798e-05
[1384,] 2.605601e-05 1.833195e-05 7.675527e-06
[1385,] 2.439487e-05 1.985660e-05 1.065004e-05
[1386,] 2.325041e-05 1.953348e-05 1.001832e-05
[1387,] 1.270385e-05 6.758719e-06 2.017128e-06
[1388,] 2.691327e-05 1.203912e-05 6.022346e-06
[1389,] 2.609355e-05 1.208567e-05 5.939861e-06
[1390,] 2.610589e-05 1.167445e-05 5.667257e-06
[1391,] 2.423723e-05 1.146080e-05 5.110831e-06
[1392,] 2.668840e-05 1.282903e-05 5.008509e-06
[1393,] 2.698790e-05 1.169996e-05 5.798799e-06
[1394,] 2.675524e-05 1.163308e-05 5.722635e-06
[1395,] 2.592023e-05 1.273569e-05 6.384033e-06
[1396,] 2.526490e-05 1.170274e-05 5.571452e-06
[1397,] 2.624245e-05 1.138988e-05 5.492546e-06
[1398,] 1.719525e-05 4.304703e-05 4.879100e-06
[1399,] 2.140092e-05 1.423919e-05 5.979287e-06
[1400,] 2.578064e-05 1.143339e-05 5.416969e-06
[1401,] 2.424142e-05 1.672943e-05 8.475465e-06
[1402,] 2.678847e-05 2.603164e-05 1.186275e-05
[1403,] 2.494242e-05 1.171363e-05 5.513254e-06
[1404,] 2.384023e-05 2.557159e-05 9.380723e-06
[1405,] 2.533787e-05 1.177425e-05 5.607281e-06
[1406,] 2.512423e-05 1.175565e-05 5.565579e-06
[1407,] 1.226286e-05 9.441562e-06 2.762273e-06
[1408,] 2.490202e-05 1.166065e-05 5.473366e-06
[1409,] 2.366953e-05 1.095164e-05 4.709409e-06
[1410,] 2.586144e-05 1.334915e-05 5.094035e-06
[1411,] 2.507815e-05 1.156669e-05 5.436183e-06
[1412,] 2.613016e-05 1.152008e-05 5.541945e-06
[1413,] 2.556712e-05 1.176996e-05 5.635857e-06
[1414,] 2.078676e-05 4.121625e-05 5.733257e-06
[1415,] 2.534882e-05 1.171032e-05 5.566433e-06
[1416,] 2.593303e-05 1.153247e-05 5.525427e-06
[1417,] 2.542860e-05 1.160540e-05 5.508471e-06
[1418,] 2.505224e-05 1.146357e-05 5.365216e-06
[1419,] 2.534066e-05 1.150882e-05 5.432986e-06
[1420,] 2.531970e-05 1.166974e-05 5.536111e-06
[1421,] 2.526833e-05 1.162039e-05 5.496811e-06
[1422,] 2.517496e-05 1.173937e-05 5.561932e-06
[1423,] 2.393466e-05 2.432739e-05 8.979400e-06
[1424,] 2.529410e-05 1.201944e-05 5.762058e-06
[1425,] 2.524426e-05 1.087341e-05 4.996520e-06
[1426,] 2.600268e-05 1.169749e-05 5.644481e-06
[1427,] 2.472354e-05 1.142317e-05 5.295305e-06
[1428,] 2.529758e-05 1.188550e-05 5.674594e-06
[1429,] 2.512004e-05 2.964029e-05 1.260127e-05
[1430,] 2.683754e-05 9.009762e-06 3.617157e-06
[1431,] 2.682848e-05 8.994963e-06 3.602886e-06
[1432,] 2.633359e-05 9.047366e-06 3.621194e-06
[1433,] 2.513472e-05 1.212317e-05 5.805887e-06
[1434,] 2.348794e-05 1.857913e-05 6.510996e-06
[1435,] 1.294299e-05 6.831406e-06 2.011998e-06
[1436,] 1.271985e-05 6.839517e-06 2.010259e-06
[1437,] 2.472235e-05 1.191509e-05 5.611290e-06
[1438,] 2.531821e-05 1.207515e-05 5.801604e-06
[1439,] 2.599022e-05 1.314703e-05 5.007718e-06
[1440,] 5.577489e-05 1.859136e-05 1.339918e-05
[1441,] 2.494654e-05 2.824607e-05 1.175489e-05
[1442,] 2.514027e-05 1.154534e-05 5.432584e-06
[1443,] 2.496205e-05 1.193612e-05 5.660979e-06
[1444,] 2.022695e-05 4.214061e-05 5.966667e-06
[1445,] 2.041105e-05 4.394399e-05 6.037321e-06
[1446,] 2.499878e-05 7.696878e-05 3.459067e-05
[1447,] 2.054865e-05 3.283674e-05 5.262806e-06
[1448,] 2.384394e-05 4.734318e-05 1.803609e-05
[1449,] 1.288759e-05 3.500214e-05 5.333123e-06
[1450,] 2.377591e-05 2.565652e-05 9.326847e-06
[1451,] 2.659095e-05 2.079745e-05 6.647997e-06
[1452,] 1.970888e-05 4.615251e-05 5.994879e-06
[1453,] 1.973201e-05 4.381754e-05 6.444608e-06
[1454,] 1.974750e-05 4.480822e-05 6.523091e-06
[1455,] 2.183722e-05 1.303513e-05 4.470451e-06
[1456,] 1.362586e-05 1.420692e-05 3.155885e-06
[1457,] 1.179085e-05 1.010120e-05 2.741941e-06
[1458,] 1.595080e-05 1.158291e-05 3.214876e-06
[1459,] 1.412274e-05 1.579420e-05 4.465831e-06
[1460,] 1.103978e-05 8.841667e-06 2.371385e-06
[1461,] 1.393330e-05 1.184474e-05 2.971267e-06
[1462,] 2.303396e-05 5.395869e-05 9.521517e-06
[1463,] 1.129299e-05 1.319826e-05 2.712992e-06
[1464,] 1.259544e-05 1.504714e-05 3.685161e-06
[1465,] 1.131070e-05 2.260364e-05 3.713999e-06
[1466,] 1.520913e-05 1.786070e-05 4.325374e-06
[1467,] 6.489350e-05 1.942829e-05 1.373170e-05
[1468,] 2.235291e-05 4.660740e-05 8.689141e-06
[1469,] 1.072107e-05 2.377698e-05 4.329382e-06
[1470,] 1.137072e-05 1.387353e-05 2.761866e-06
[1471,] 2.313983e-05 1.678910e-05 6.377211e-06
[1472,] 1.136647e-05 1.307949e-05 2.680436e-06
[1473,] 1.097016e-05 9.000554e-06 2.424423e-06
[1474,] 6.281697e-05 2.102087e-05 2.086588e-05
[1475,] 2.181470e-05 1.933914e-05 4.385067e-06
[1476,] 1.367848e-05 1.185170e-05 3.280831e-06
[1477,] 1.147896e-05 1.232386e-05 2.572360e-06
[1478,] 1.149999e-05 1.123172e-05 2.455584e-06
[1479,] 2.302289e-05 1.770614e-05 6.864492e-06
[1480,] 2.594437e-05 2.913345e-05 4.694151e-06
[1481,] 2.329666e-05 1.973510e-05 6.540188e-06
[1482,] 2.300625e-05 1.732735e-05 6.665880e-06
[1483,] 2.329895e-05 1.940383e-05 7.789627e-06
[1484,] 6.810545e-05 1.944010e-05 1.382401e-05
[1485,] 1.323045e-05 1.419127e-05 2.864820e-06
[1486,] 2.157954e-05 2.600454e-05 5.601492e-06
[1487,] 1.074833e-05 1.907691e-05 3.659523e-06
[1488,] 1.167623e-05 9.121529e-06 2.495781e-06
[1489,] 1.415885e-05 1.079960e-05 2.222174e-06
[1490,] 1.421832e-05 1.030601e-05 2.201495e-06
[1491,] 2.418532e-05 2.388947e-05 4.823976e-06
[1492,] 1.403283e-05 1.013857e-05 2.196954e-06
[1493,] 1.411658e-05 1.059065e-05 2.209343e-06
[1494,] 1.419581e-05 1.003641e-05 2.188858e-06
[1495,] 1.914986e-05 3.658311e-05 5.663040e-06
[1496,] 1.426416e-05 1.040747e-05 2.201348e-06
[1497,] 1.186264e-05 1.510592e-05 3.458055e-06
[1498,] 1.400084e-05 1.035415e-05 2.206043e-06
[1499,] 1.158224e-05 2.099652e-05 3.230720e-06
[1500,] 1.402105e-05 1.037079e-05 2.206020e-06
[1501,] 1.161570e-05 9.241346e-06 2.636378e-06
[1502,] 2.080018e-05 5.933670e-05 1.118668e-05
[1503,] 1.154387e-05 9.104314e-06 2.517710e-06
[1504,] 1.159197e-05 9.146374e-06 2.543988e-06
[1505,] 1.471379e-05 1.422282e-05 2.731755e-06
[1506,] 2.364945e-05 1.442529e-04 6.114707e-05
[1507,] 1.375648e-05 1.032195e-05 2.214199e-06
[1508,] 2.333638e-05 1.992256e-05 8.211583e-06
[1509,] 1.925797e-05 4.308575e-05 5.954148e-06
[1510,] 2.415325e-05 2.479192e-05 4.967909e-06
[1511,] 1.165037e-05 9.087412e-06 2.521851e-06
[1512,] 2.204485e-05 1.724423e-05 3.988087e-06
[1513,] 1.182171e-05 1.806458e-05 2.965033e-06
[1514,] 1.365695e-05 1.056685e-05 2.231214e-06
[1515,] 2.194640e-05 1.781029e-05 4.100869e-06
[1516,] 1.392503e-05 1.069792e-05 2.227065e-06
[1517,] 1.448681e-05 1.082659e-05 2.212526e-06
[1518,] 2.411948e-05 2.147924e-05 9.387036e-06
[1519,] 1.133279e-05 1.033409e-05 2.645683e-06
[1520,] 1.216155e-05 1.051449e-05 2.303591e-06
[1521,] 1.154244e-05 9.122824e-06 2.492563e-06
[1522,] 1.861554e-05 1.787986e-05 4.173794e-06
[1523,] 1.362648e-05 1.003048e-05 2.193162e-06
[1524,] 1.150668e-05 9.123376e-06 2.476085e-06
[1525,] 1.476862e-05 9.505042e-06 2.161038e-06
[1526,] 1.147513e-05 9.129828e-06 2.472337e-06
[1527,] 2.365314e-05 1.956803e-05 8.137627e-06
[1528,] 2.341498e-05 1.777748e-05 7.133812e-06
[1529,] 1.405085e-05 9.632207e-06 2.171195e-06
[1530,] 2.027909e-05 9.655559e-06 2.679006e-06
[1531,] 1.793200e-05 8.982268e-06 2.570101e-06
[1532,] 2.166168e-05 1.022702e-05 4.581034e-06
[1533,] 2.324218e-05 1.505700e-05 4.992802e-06
[1534,] 2.223806e-05 9.874278e-06 4.419535e-06
[1535,] 2.467937e-05 1.021692e-05 4.789971e-06
[1536,] 2.330344e-05 1.503746e-05 4.969062e-06
[1537,] 1.140977e-05 1.012119e-05 2.769917e-06
[1538,] 2.319321e-05 1.505218e-05 4.959275e-06
[1539,] 1.493542e-05 3.713852e-05 5.523417e-06
[1540,] 1.992746e-05 1.981348e-05 8.747215e-06
[1541,] 2.310083e-05 9.083689e-06 4.003054e-06
[1542,] 1.601189e-05 8.869004e-06 3.273568e-06
[1543,] 2.381853e-05 1.434277e-05 4.549420e-06
[1544,] 2.335958e-05 7.839031e-06 3.099258e-06
[1545,] 1.620103e-05 8.574845e-06 3.159688e-06
[1546,] 1.500744e-05 3.668784e-05 5.461855e-06
[1547,] 2.389651e-05 1.454934e-05 4.714511e-06
[1548,] 1.141211e-05 8.330820e-06 2.306136e-06
[1549,] 1.898355e-05 1.862530e-05 8.001870e-06
[1550,] 1.140495e-05 9.284748e-06 2.588989e-06
[1551,] 1.655211e-05 9.812586e-06 3.750613e-06
[1552,] 2.360498e-05 9.932615e-06 4.564460e-06
[1553,] 2.351376e-05 9.714152e-06 4.399235e-06
[1554,] 2.336520e-05 1.498531e-05 4.826190e-06
[1555,] 2.344214e-05 1.457716e-05 4.673336e-06
[1556,] 2.136501e-05 1.106225e-05 3.512681e-06
[1557,] 1.656929e-05 7.690821e-06 2.844638e-06
[1558,] 2.467092e-05 9.633381e-06 4.458553e-06
[1559,] 2.375791e-05 1.499621e-05 4.852377e-06
[1560,] 2.423319e-05 1.438355e-05 4.553367e-06
[1561,] 2.469016e-05 1.527896e-05 4.436074e-06
[1562,] 2.255598e-05 1.516231e-05 7.812403e-06
[1563,] 2.448096e-05 1.290065e-05 4.587401e-06
[1564,] 2.616105e-05 7.478176e-06 2.317834e-06
[1565,] 4.425832e-05 8.832880e-06 5.786659e-06
[1566,] 1.536441e-05 1.216357e-05 4.339322e-06
[1567,] 1.635991e-05 1.672617e-05 6.428020e-06
[1568,] 1.985700e-05 1.471134e-05 4.327323e-06
[1569,] 1.565853e-05 1.256085e-05 4.588592e-06
[1570,] 1.579368e-05 1.200078e-05 4.410714e-06
[1571,] 5.856333e-05 7.854906e-06 2.498668e-06
[1572,] 4.725460e-04 8.137776e-06 1.378451e-05
[1573,] 7.252368e-05 7.412193e-06 3.472162e-06
[1574,] 6.838455e-05 7.272000e-06 3.751579e-06
[1575,] 3.952505e-04 8.686360e-06 1.529792e-05
[1576,] 1.457553e-04 9.498904e-06 1.271175e-05
[1577,] 2.636173e-04 1.014867e-05 1.804416e-05
[1578,] 1.967534e-05 1.881573e-05 5.272194e-06
[1579,] 1.660370e-05 2.183363e-05 5.364606e-06
[1580,] 1.989290e-05 1.876252e-05 5.347615e-06
[1581,] 1.663003e-04 8.894541e-06 1.183677e-05
[1582,] 1.456641e-05 2.427933e-05 6.738754e-06
[1583,] 1.381206e-04 9.697906e-06 1.377545e-05
[1584,] 1.547204e-04 9.783496e-06 1.490445e-05
[1585,] 3.106562e-04 1.250033e-05 3.054021e-05
[1586,] 1.625757e-04 6.839323e-06 4.093551e-06
[1587,] 7.417969e-05 1.269943e-05 4.631692e-06
[1588,] 1.049561e-03 5.141115e-05 6.077270e-04
[1589,] 1.836117e-04 7.005275e-06 6.063121e-06
[1590,] 2.299455e-04 1.664648e-05 4.268686e-05
[1591,] 1.428653e-05 2.166709e-05 5.102616e-06
[1592,] 6.047062e-04 1.765414e-05 7.275643e-05
[1593,] 8.904045e-05 1.388998e-05 2.184897e-05
[1594,] 8.723007e-05 1.397110e-05 2.174275e-05
[1595,] 8.669623e-05 1.429221e-05 2.250105e-05
[1596,] 2.172415e-05 1.827490e-05 6.295259e-06
[1597,] 2.724206e-05 8.828511e-06 3.367882e-06
[1598,] 8.532956e-05 1.299969e-05 1.892954e-05
[1599,] 7.970621e-05 2.269805e-05 4.052403e-05
[1600,] 2.266563e-05 1.180095e-05 6.581436e-06
[1601,] 8.860916e-05 1.189710e-05 1.617424e-05
[1602,] 1.997710e-05 1.788096e-05 7.370770e-06
[1603,] 5.211771e-05 1.249138e-05 1.121799e-05
[1604,] 9.113514e-05 1.230627e-05 1.741965e-05
[1605,] 8.458328e-05 1.978783e-05 3.479106e-05
[1606,] 8.390939e-05 2.376476e-05 4.478699e-05
[1607,] 1.999797e-05 1.830306e-05 7.584715e-06
[1608,] 5.173775e-05 2.025051e-05 2.193547e-05
[1609,] 8.451624e-05 2.108557e-05 3.806976e-05
[1610,] 9.142960e-05 1.241061e-05 1.770387e-05
[1611,] 1.909140e-05 2.496943e-05 4.355247e-06
[1612,] 8.877919e-05 1.250465e-05 1.763450e-05
[1613,] 8.231272e-05 2.105235e-05 3.729556e-05
[1614,] 8.476888e-05 1.282518e-05 1.790787e-05
[1615,] 5.219935e-05 2.264336e-05 2.553010e-05
[1616,] 8.651907e-05 1.239162e-05 1.710910e-05
[1617,] 7.771505e-05 1.345240e-05 1.839906e-05
[1618,] 4.988131e-05 1.550190e-05 1.494820e-05
[1619,] 3.237560e-05 1.447001e-05 5.597675e-06
[1620,] 9.360996e-05 1.383623e-05 2.153883e-05
[1621,] 8.273941e-05 2.689140e-05 5.253149e-05
[1622,] 3.260232e-05 1.446570e-05 5.632335e-06
[1623,] 7.675503e-05 2.365242e-05 4.178269e-05
[1624,] 8.463568e-05 2.285383e-05 4.271409e-05
[1625,] 8.065992e-05 1.356334e-05 1.907156e-05
[1626,] 8.252486e-05 3.315577e-05 6.909982e-05
[1627,] 8.806955e-05 2.610444e-05 5.262189e-05
[1628,] 8.621810e-05 2.643931e-05 5.273207e-05
[1629,] 7.603937e-05 2.761121e-05 5.108269e-05
[1630,] 8.151185e-05 2.492181e-05 4.675574e-05
[1631,] 8.264252e-05 1.583102e-05 2.463544e-05
[1632,] 8.355107e-05 2.535145e-05 4.870687e-05
[1633,] 8.507191e-05 2.544912e-05 4.959952e-05
[1634,] 5.107830e-05 3.346326e-05 4.095331e-05
[1635,] 8.393287e-05 2.683909e-05 5.278193e-05
[1636,] 2.258160e-05 1.508665e-05 8.943425e-06
[1637,] 5.432418e-05 1.521690e-05 1.530410e-05
[1638,] 1.164446e-04 2.977295e-05 7.734825e-05
[1639,] 5.435536e-05 3.182355e-05 4.020573e-05
[1640,] 5.406181e-05 1.485840e-05 1.474679e-05
[1641,] 1.379667e-04 2.457113e-05 6.620899e-05
[1642,] 4.294818e-05 1.296536e-05 6.348996e-06
[1643,] 1.246334e-04 2.331384e-05 5.732992e-05
[1644,] 1.246683e-04 2.447169e-05 6.149879e-05
[1645,] 1.141502e-04 1.622064e-05 3.140309e-05
[1646,] 1.305223e-04 2.412358e-05 6.214820e-05
[1647,] 2.370094e-05 1.434768e-05 4.697072e-06
[1648,] 1.547003e-05 8.681119e-06 3.226186e-06
[1649,] 2.418987e-05 1.426095e-05 4.727127e-06
[1650,] 2.347370e-05 1.979209e-05 4.466346e-06
[1651,] 2.593126e-05 1.465745e-05 5.555094e-06
[1652,] 1.770219e-05 7.032899e-06 2.259778e-06
[1653,] 2.013714e-05 1.993872e-05 5.491712e-06
[1654,] 1.796723e-05 7.018408e-06 2.311338e-06
[1655,] 4.967182e-05 2.945843e-05 3.362871e-05
[1656,] 1.732790e-05 7.267755e-06 2.156253e-06
[1657,] 2.112115e-05 2.032082e-05 4.242586e-06
[1658,] 6.919876e-04 4.482669e-05 3.780977e-04
[1659,] 1.710633e-05 7.031614e-06 2.272560e-06
[1660,] 1.693726e-05 7.008356e-06 2.395188e-06
[1661,] 1.204508e-05 1.108826e-05 2.512663e-06
[1662,] 1.685470e-05 7.085596e-06 2.157549e-06
[1663,] 7.168346e-04 4.066406e-05 3.320618e-04
[1664,] 2.468615e-05 1.708145e-05 5.785140e-06
[1665,] 1.749441e-05 7.030923e-06 2.455414e-06
[1666,] 1.693972e-05 7.137559e-06 2.136962e-06
[1667,] 2.357264e-05 1.447473e-05 4.986294e-06
[1668,] 1.675439e-05 7.067344e-06 2.173020e-06
[1669,] 1.638305e-05 6.904903e-06 2.055437e-06
[1670,] 1.744145e-05 6.982584e-06 2.354132e-06
[1671,] 1.765684e-05 7.037583e-06 2.282784e-06
[1672,] 4.338273e-05 3.994458e-05 4.443203e-05
[1673,] 7.444561e-04 5.003283e-05 4.883739e-04
[1674,] 1.726038e-05 7.228526e-06 2.112731e-06
[1675,] 1.727572e-05 7.043622e-06 2.218522e-06
[1676,] 2.375337e-05 1.437696e-05 4.852575e-06
[1677,] 1.226865e-05 9.837095e-06 2.362998e-06
[1678,] 1.546271e-05 7.572138e-06 2.721664e-06
[1679,] 1.601741e-05 1.394983e-05 3.854168e-06
[1680,] 1.607084e-05 1.385313e-05 3.873861e-06
[1681,] 1.609640e-05 1.380304e-05 3.874659e-06
[1682,] 1.464943e-05 7.804822e-06 2.764121e-06
[1683,] 1.477826e-05 7.784181e-06 2.764766e-06
[1684,] 1.438485e-05 8.783372e-06 3.287019e-06
[1685,] 2.198985e-05 1.943296e-05 5.854546e-06
[1686,] 4.504129e-05 1.600386e-05 1.428457e-05
[1687,] 2.648504e-05 7.588019e-06 3.434655e-06
[1688,] 2.689480e-05 7.613621e-06 3.490920e-06
[1689,] 1.603156e-05 1.489254e-05 4.038201e-06
[1690,] 2.604773e-05 7.935084e-06 3.843924e-06
[1691,] 2.511619e-05 7.628752e-06 3.464793e-06
[1692,] 2.207666e-05 1.997271e-05 5.906209e-06
[1693,] 2.591582e-05 7.744775e-06 3.630926e-06
[1694,] 2.209831e-05 1.997032e-05 5.900319e-06
[1695,] 2.214752e-05 1.996442e-05 5.889980e-06
[1696,] 2.569295e-05 7.337557e-06 3.051320e-06
[1697,] 5.891272e-05 1.317000e-05 1.247024e-05
[1698,] 1.605177e-05 1.479689e-05 4.050726e-06
[1699,] 3.473255e-05 7.995740e-06 4.304342e-06
[1700,] 2.537243e-05 7.788770e-06 3.640934e-06
[1701,] 3.098124e-05 1.980670e-05 7.843682e-06
[1702,] 2.726236e-05 7.633831e-06 3.598675e-06
[1703,] 2.699024e-05 7.624738e-06 3.572243e-06
[1704,] 5.429464e-05 1.609304e-05 1.620823e-05
[1705,] 2.140548e-05 1.361402e-05 4.163931e-06
[1706,] 1.807501e-01 1.277378e-05 6.066767e-02
[1707,] 1.924622e-01 1.275918e-05 6.454261e-02
[1708,] 2.217349e-05 1.671788e-05 5.950372e-06
[1709,] 3.724391e-01 1.262259e-05 1.235913e-01
[1710,] 2.558729e-05 7.046946e-06 2.549437e-06
[1711,] 2.459277e-05 7.261318e-06 3.098608e-06
[1712,] 2.086755e-05 3.264732e-05 1.098663e-05
[1713,] 2.133150e-05 1.683496e-05 5.781154e-06
[1714,] 2.132968e-05 1.689513e-05 5.806500e-06
[1715,] 2.582539e-05 7.055832e-06 2.524576e-06
[1716,] 2.143203e-05 1.683560e-05 5.814932e-06
[1717,] 2.087894e-05 7.025920e-06 2.171063e-06
[1718,] 4.025038e-05 6.896795e-06 2.574996e-06
[1719,] 2.627280e-05 7.078986e-06 2.486570e-06
[1720,] 2.117913e-05 1.934816e-05 5.719238e-06
[1721,] 2.020877e-05 1.261456e-04 3.788847e-05
[1722,] 2.665703e-05 7.060244e-06 2.532931e-06
[1723,] 1.794760e-05 1.440239e-04 4.133071e-05
[1724,] 2.036222e-05 8.202942e-05 2.623827e-05
[1725,] 2.704500e-05 7.237898e-06 3.185675e-06
[1726,] 4.634938e-05 3.525495e-04 5.474744e-04
[1727,] 4.401570e-05 5.192562e-04 7.715319e-04
[1728,] 2.314963e-05 1.652314e-05 5.644741e-06
[1729,] 2.280795e-05 1.522683e-05 4.730703e-06
[1730,] 2.291649e-05 6.027704e-04 3.650225e-04
[1731,] 1.085436e-05 7.234852e-06 2.063750e-06
[1732,] 1.086971e-05 7.232442e-06 2.064390e-06
[1733,] 2.138620e-05 2.046286e-05 6.226132e-06
[1734,] 1.087300e-05 7.235090e-06 2.062825e-06
[1735,] 1.086384e-05 7.234551e-06 2.062261e-06
[1736,] 4.989525e-05 1.111895e-04 1.865037e-04
[1737,] 1.088453e-05 7.262379e-06 2.062314e-06
[1738,] 2.290343e-05 1.652195e-05 5.593589e-06
[1739,] 2.297732e-05 1.653513e-05 5.619303e-06
[1740,] 1.087333e-05 7.270265e-06 2.062565e-06
[1741,] 1.040688e-03 1.356546e-05 3.356374e-04
[1742,] 4.025805e-04 1.852617e-05 6.790656e-05
[1743,] 1.167726e-05 7.105670e-06 2.049243e-06
[1744,] 1.083168e-05 9.748019e-06 2.514943e-06
[1745,] 2.259571e-05 1.654650e-05 5.556224e-06
[1746,] 2.440699e-05 1.645641e-05 5.605090e-06
[1747,] 1.229453e-05 7.273725e-06 2.045525e-06
[1748,] 2.112918e-05 1.912833e-05 5.606381e-06
[1749,] 2.309423e-05 1.661377e-05 5.663748e-06
[1750,] 1.243125e-05 6.961504e-06 2.082053e-06
[1751,] 2.142987e-05 1.890791e-05 5.721162e-06
[1752,] 2.697354e-05 2.075894e-05 8.165225e-06
[1753,] 2.088503e-05 1.755768e-05 6.002600e-06
[1754,] 1.202533e-05 7.057424e-06 2.158264e-06
[1755,] 1.167525e-05 7.063757e-06 2.133849e-06
[1756,] 1.539100e-05 1.985516e-05 4.121698e-06
[1757,] 1.183193e-05 7.127088e-06 2.184631e-06
[1758,] 1.085699e-05 9.121084e-06 2.386182e-06
[1759,] 2.225262e-05 1.953459e-05 6.874441e-06
[1760,] 3.431631e-05 7.888360e-06 1.575795e-05
[1761,] 1.957348e-04 1.152957e-05 3.413626e-03
[1762,] 2.164656e-04 1.139580e-05 3.948629e-03
[1763,] 2.067465e-05 1.981166e-05 6.336942e-06
[1764,] 2.074630e-05 2.044799e-05 5.892132e-06
[1765,] 2.076007e-05 1.961397e-05 5.661364e-06
[1766,] 2.514628e-04 1.408143e-05 3.077076e-03
[1767,] 1.622389e-05 8.805181e-06 2.601566e-06
[1768,] 2.360958e-05 2.793186e-05 6.835797e-06
[1769,] 2.880973e-04 1.408518e-05 3.438513e-03
[1770,] 1.215835e-05 1.096583e-05 1.931831e-05
[1771,] 1.360284e-05 1.038216e-05 3.946705e-06
[1772,] 2.877784e-04 1.421676e-05 3.247429e-03
[1773,] 2.408462e-05 1.936086e-05 7.290191e-06
[1774,] 2.418260e-05 1.935727e-05 7.316649e-06
[1775,] 1.350624e-05 6.162613e-05 1.751258e-05
[1776,] 2.404701e-05 1.518917e-05 4.828054e-06
[1777,] 2.386488e-05 1.534594e-05 4.689812e-06
[1778,] 1.261860e-05 9.895194e-06 2.322198e-06
[1779,] 1.795500e-05 9.934553e-06 2.371483e-06
[1780,] 2.389025e-05 7.363161e-05 4.842411e-05
[1781,] 2.211854e-04 3.007828e-05 9.792651e-01
[1782,] 2.327385e-05 1.544391e-05 4.885628e-06
[1783,] 2.601600e-05 8.919937e-05 6.543410e-05
[1784,] 2.081092e-05 1.433657e-05 4.297452e-06
[1785,] 1.412060e-05 9.475160e-06 3.666727e-06
[1786,] 2.267630e-05 1.511156e-05 4.996722e-06
[1787,] 2.118469e-05 8.069465e-05 4.540309e-05
[1788,] 1.458866e-05 6.730182e-06 2.116147e-06
[1789,] 2.077713e-05 3.532584e-05 9.937265e-06
[1790,] 2.155649e-05 8.653415e-05 4.986436e-05
[1791,] 2.127494e-05 9.301570e-05 5.263348e-05
[1792,] 2.365162e-05 1.509634e-05 4.963733e-06
[1793,] 2.534828e-05 1.513424e-05 5.129842e-06
[1794,] 1.565388e-05 1.453867e-05 3.931634e-06
[1795,] 1.182846e-05 1.086460e-05 1.185006e-03
[1796,] 2.078688e-05 4.125846e-05 1.143766e-05
[1797,] 1.564344e-05 1.471295e-05 3.957433e-06
[1798,] 2.405677e-05 1.523733e-05 4.658971e-06
[1799,] 2.077098e-05 4.313992e-05 1.197540e-05
[1800,] 2.471428e-05 1.533752e-05 4.794524e-06
[1801,] 2.282802e-05 4.400648e-05 6.887593e-06
[1802,] 2.100931e-05 3.811447e-05 1.015911e-05
[1803,] 2.348074e-05 2.068590e-05 7.997250e-06
[1804,] 2.661177e-05 8.506539e-06 2.275836e-06
[1805,] 1.109456e-05 9.810136e-06 2.702033e-06
[1806,] 2.385650e-05 7.737860e-06 2.189404e-06
[1807,] 5.041832e-05 2.043888e-05 5.568119e-06
[1808,] 3.524030e-05 2.384138e-05 5.754609e-06
[1809,] 1.211829e-05 8.878579e-06 2.499492e-06
[1810,] 1.262654e-05 1.382913e-05 2.737374e-06
[1811,] 1.340309e-05 2.013744e-05 4.097407e-06
[1812,] 2.128579e-05 7.367025e-05 1.327724e-05
[1813,] 1.808901e-05 4.985358e-04 8.135370e-05
[1814,] 1.820405e-05 5.632939e-05 1.207913e-05
[1815,] 2.300923e-05 8.637570e-06 2.386467e-06
[1816,] 2.176483e-05 7.166200e-05 1.261942e-05
[1817,] 2.304275e-05 8.542402e-06 2.372735e-06
[1818,] 2.245941e-05 9.175534e-06 2.478111e-06
[1819,] 1.296748e-05 1.192167e-05 2.594966e-06
[1820,] 2.299155e-05 9.122791e-06 2.456874e-06
[1821,] 2.373936e-05 9.045343e-06 2.429734e-06
[1822,] 2.145540e-05 6.218347e-04 7.899818e-05
[1823,] 2.267625e-05 8.770168e-06 2.411920e-06
[1824,] 2.512254e-05 6.985205e-06 2.494578e-06
[1825,] 2.364726e-05 8.677453e-06 2.380302e-06
[1826,] 2.405045e-05 8.751750e-06 2.381919e-06
[1827,] 2.448504e-05 8.556324e-06 2.350112e-06
[1828,] 2.380546e-05 8.724982e-06 2.384465e-06
[1829,] 1.346052e-05 1.509645e-04 1.426301e-05
[1830,] 2.167827e-05 4.820114e-04 6.238632e-05
[1831,] 1.997705e-05 1.984877e-05 5.173217e-06
[1832,] 1.221044e-05 4.149919e-05 1.252544e-05
[1833,] 1.943777e-05 1.388044e-02 1.600794e-03
[1834,] 1.934007e-05 8.134037e-03 1.012763e-03
[1835,] 1.206523e-05 1.107051e-05 3.580738e-06
[1836,] 2.263243e-05 1.112485e-03 1.520234e-04
[1837,] 2.170117e-05 6.453375e-04 1.021688e-04
[1838,] 1.520046e-05 8.614740e-06 3.251769e-06
[1839,] 2.151245e-05 3.072375e-03 4.332964e-04
[1840,] 3.397143e-05 3.064225e-04 3.582242e-04
[1841,] 3.386184e-05 2.292809e-04 2.658049e-04
[1842,] 3.479333e-05 2.319134e-04 2.772952e-04
[1843,] 4.755308e-05 6.819030e-04 1.182566e-03
[1844,] 5.198679e-05 4.475966e-04 8.412923e-04
[1845,] 4.825153e-05 9.675117e-04 1.719412e-03
[1846,] 4.498107e-05 7.737937e-04 1.263170e-03
[1847,] 4.710568e-05 7.500270e-04 1.289947e-03
[1848,] 5.013524e-05 1.287344e-03 2.402206e-03
[1849,] 5.916639e-05 8.989375e-06 7.542125e-06
[1850,] 5.257110e-05 8.893588e-04 1.738451e-03
[1851,] 5.506004e-05 3.904658e-04 7.735107e-04
[1852,] 5.358877e-05 3.974833e-04 7.664357e-04
[1853,] 2.238207e-05 2.030098e-05 7.222152e-06
[1854,] 2.610926e-05 2.074004e-05 7.913689e-06
[1855,] 5.108040e-05 1.990808e-05 2.508825e-05
[1856,] 5.614874e-05 9.973264e-04 2.106458e-03
[1857,] 5.163875e-05 1.212178e-03 2.338243e-03
[1858,] 4.830716e-05 1.914271e-03 3.423852e-03
[1859,] 5.447048e-05 1.905418e-03 3.935179e-03
[1860,] 2.316691e-05 1.408336e-03 1.758574e-04
[1861,] 1.392440e-05 2.615134e-05 3.532498e-06
[1862,] 5.378455e-05 6.075306e-04 1.201054e-03
[1863,] 2.970924e-05 1.168382e-05 6.937152e-06
[1864,] 6.038998e-05 6.057610e-03 1.425732e-02
[1865,] 2.118557e-05 2.015741e-05 4.568445e-06
[1866,] 5.725070e-05 1.535753e-03 3.349942e-03
[1867,] 5.955701e-05 5.240640e-03 1.212935e-02
[1868,] 4.779483e-05 1.117892e-03 1.971432e-03
[1869,] 4.202905e-05 1.719954e-03 2.591768e-03
[1870,] 2.679034e-05 2.070257e-05 8.137339e-06
[1871,] 4.877124e-05 8.277913e-04 1.484891e-03
[1872,] 4.651365e-05 8.553067e-04 1.454861e-03
[1873,] 4.266167e-05 2.401673e-03 3.680121e-03
[1874,] 4.376635e-05 6.977561e-03 1.081877e-02
[1875,] 4.259338e-05 3.054597e-03 4.652498e-03
[1876,] 8.607247e-05 4.365108e-05 1.039314e-04
[1877,] 6.640691e-05 3.494560e-04 8.341214e-04
[1878,] 4.470380e-05 2.199745e-05 2.610097e-05
[1879,] 7.930720e-05 6.059557e-03 1.972366e-02
[1880,] 7.645708e-05 4.748041e-05 1.045431e-04
[1881,] 8.358652e-05 1.128565e-02 3.938953e-02
[1882,] 2.153061e-05 1.965610e-05 6.428150e-06
[1883,] 8.513335e-05 4.855068e-03 1.708970e-02
[1884,] 8.752596e-05 1.317396e-02 4.863166e-02
[1885,] 7.979789e-05 4.759387e-03 1.555466e-02
[1886,] 6.846975e-05 4.426771e-03 1.209657e-02
[1887,] 7.383981e-05 4.371929e-03 1.304887e-02
[1888,] 8.354802e-05 4.025565e-03 1.380475e-02
[1889,] 6.479485e-05 1.246629e-02 3.186500e-02
[1890,] 1.060758e-04 2.100766e-03 9.054979e-03
[1891,] 1.062894e-04 3.472697e-03 1.553942e-02
[1892,] 8.226010e-05 4.669269e-03 1.580312e-02
[1893,] 1.008452e-04 4.416671e-03 1.871185e-02
[1894,] 7.944110e-05 3.814954e-03 1.235190e-02
[1895,] 8.106705e-05 4.037990e-03 1.339661e-02
[1896,] 9.236535e-05 4.494064e-05 1.143400e-04
[1897,] 2.224594e-04 1.103646e-05 1.437826e-05
[1898,] 8.231560e-05 9.782399e-05 2.423408e-04
[1899,] 1.002756e-04 5.442223e-04 2.001843e-03
[1900,] 9.295027e-05 1.275673e-02 5.055815e-02
[1901,] 9.230929e-05 1.216972e-02 4.781510e-02
[1902,] 9.576471e-05 6.399830e-04 2.285960e-03
[1903,] 8.553489e-05 4.935585e-03 1.748918e-02
[1904,] 1.016856e-04 6.661590e-04 2.529869e-03
[1905,] 7.613683e-05 4.253110e-03 1.314706e-02
[1906,] 9.353690e-05 6.323174e-04 2.205026e-03
[1907,] 2.141308e-05 9.648640e-03 1.106579e-03
[1908,] 8.822636e-05 5.637322e-03 2.075574e-02
[1909,] 1.442159e-05 2.089710e-05 3.300077e-06
[1910,] 8.549897e-05 2.994590e-03 1.047404e-02
[1911,] 2.582802e-05 2.226133e-05 9.465265e-06
[1912,] 7.195342e-05 3.332203e-04 8.552635e-04
[1913,] 2.161614e-05 6.655623e-03 7.690998e-04
[1914,] 1.910937e-05 3.425833e-05 1.091668e-05
[1915,] 7.556249e-05 8.754031e-05 1.988919e-04
[1916,] 6.949999e-05 2.129785e-04 5.055718e-04
[1917,] 7.826336e-05 9.104102e-05 2.143572e-04
[1918,] 1.898993e-05 1.741608e-05 3.569527e-06
[1919,] 6.019301e-05 1.127437e-05 1.183267e-05
[1920,] 7.662289e-05 5.755886e-04 1.640542e-03
[1921,] 1.180903e-03 2.896812e-05 4.559914e-04
[1922,] 7.489860e-05 8.015449e-04 2.280486e-03
[1923,] 7.130395e-05 5.354683e-04 1.412027e-03
[1924,] 7.405166e-05 2.464557e-04 6.339238e-04
[1925,] 8.270763e-05 2.981038e-04 8.632327e-04
[1926,] 8.593847e-05 1.297189e-04 3.501995e-04
[1927,] 8.086492e-05 2.940566e-04 8.325216e-04
[1928,] 8.151626e-05 6.995803e-04 2.149997e-03
[1929,] 7.488125e-05 9.831146e-04 2.853418e-03
[1930,] 1.616758e-05 4.159289e-05 8.509870e-06
[1931,] 1.618036e-05 3.989492e-05 8.381358e-06
[1932,] 7.899630e-05 7.820496e-04 2.346383e-03
[1933,] 9.686449e-05 2.969542e-03 1.192187e-02
[1934,] 8.331140e-05 3.445387e-03 1.175050e-02
[1935,] 1.955028e-05 2.155443e-05 5.588127e-06
[1936,] 7.451668e-05 4.490091e-04 1.220274e-03
[1937,] 8.000221e-05 2.601675e-04 7.199282e-04
[1938,] 2.225085e-05 1.954261e-05 5.785512e-06
[1939,] 6.155002e-05 1.116773e-04 2.195104e-04
[1940,] 1.376634e-05 1.589489e-05 3.371713e-06
[1941,] 6.181118e-05 1.256361e-04 2.516341e-04
[1942,] 5.538190e-05 3.808924e-04 7.599012e-04
[1943,] 1.643205e-05 4.183691e-05 7.263148e-06
[1944,] 1.579238e-05 9.689796e-06 4.013577e-06
[1945,] 2.252796e-05 7.438741e-06 2.784058e-06
[1946,] 2.657776e-05 7.491076e-06 2.837630e-06
[1947,] 2.314440e-05 1.744837e-05 4.248798e-06
[1948,] 2.687568e-05 1.163684e-05 6.291731e-06
[1949,] 2.575417e-05 7.492859e-06 3.219158e-06
[1950,] 1.884060e-05 2.194607e-05 4.971324e-06
[1951,] 1.893387e-05 1.809382e-05 5.280204e-06
[1952,] 1.832915e-05 8.274318e-06 2.479645e-06
[1953,] 1.455723e-05 2.595129e-05 5.424867e-06
[1954,] 3.599045e-05 1.849374e-05 1.221875e-05
[1955,] 2.194161e-05 1.384498e-05 6.794928e-06
[1956,] 2.730800e-05 1.077738e-05 5.729827e-06
[1957,] 1.938846e-05 1.743777e-05 6.935972e-06
[1958,] 2.806592e-05 1.068974e-05 5.751561e-06
[1959,] 2.371902e-05 1.696243e-05 4.409101e-06
[1960,] 1.823400e-05 9.155964e-06 3.194077e-06
[1961,] 2.224032e-05 1.330046e-05 6.534258e-06
[1962,] 2.527173e-05 7.976492e-06 3.459683e-06
[1963,] 2.199014e-05 1.459482e-05 7.254596e-06
[1964,] 1.727909e-05 1.289791e-05 2.585402e-06
[1965,] 2.577461e-05 1.117015e-05 5.817421e-06
[1966,] 3.543225e-05 1.678454e-05 1.014681e-05
[1967,] 1.575665e-05 1.203010e-05 4.333927e-06
[1968,] 1.710272e-05 1.219887e-05 2.602870e-06
[1969,] 2.323500e-05 2.474820e-05 9.955209e-06
[1970,] 1.594392e-05 2.214226e-05 8.218150e-06
[1971,] 1.119900e-05 9.188618e-06 2.532176e-06
[1972,] 1.782203e-05 8.492743e-06 3.283515e-06
[1973,] 1.442100e-05 2.236675e-05 4.662674e-06
[1974,] 1.878722e-05 1.928657e-05 5.327700e-06
[1975,] 1.628743e-05 1.822906e-05 6.956386e-06
[1976,] 1.790029e-05 8.118547e-06 3.103821e-06
[1977,] 1.753137e-05 1.268064e-05 5.206017e-06
[1978,] 1.720320e-05 7.730373e-06 2.838870e-06
[1979,] 1.417362e-05 1.020774e-05 3.067903e-06
[1980,] 1.733390e-05 7.495278e-06 2.735798e-06
[1981,] 1.453078e-05 7.785996e-06 2.381948e-06
[1982,] 1.488471e-05 1.189881e-05 4.022833e-06
[1983,] 1.692082e-05 2.536511e-05 5.973086e-06
[1984,] 1.633560e-05 8.480851e-06 3.107709e-06
[1985,] 1.472566e-05 7.779123e-06 2.391533e-06
[1986,] 1.521880e-05 1.199177e-05 4.168124e-06
[1987,] 1.695857e-05 2.416080e-05 5.850335e-06
[1988,] 1.437872e-05 9.841669e-06 3.027096e-06
[1989,] 1.980843e-05 1.397290e-05 3.900951e-06
[1990,] 1.674757e-05 7.523027e-06 2.706396e-06
[1991,] 1.597768e-05 1.223084e-05 4.511367e-06
[1992,] 1.759942e-05 7.695162e-06 2.862247e-06
[1993,] 1.595298e-05 1.593628e-05 3.887392e-06
[1994,] 1.596806e-05 1.199884e-05 4.417856e-06
[1995,] 1.796524e-05 7.738082e-06 2.917202e-06
[1996,] 1.481930e-05 6.704361e-06 2.099548e-06
[1997,] 1.742333e-05 2.142516e-05 4.768446e-06
[1998,] 1.745157e-05 2.142722e-05 4.765841e-06
[1999,] 1.915817e-05 1.912080e-05 5.699017e-06
[2000,] 1.564789e-05 1.272660e-05 3.487365e-06
[2001,] 1.691764e-05 6.709604e-06 2.182042e-06
[2002,] 1.589071e-05 1.014838e-05 3.646966e-06
[2003,] 1.828632e-05 8.360219e-06 3.277211e-06
[2004,] 1.418752e-05 1.033822e-05 3.119081e-06
[2005,] 1.500988e-05 9.605600e-06 3.252635e-06
[2006,] 1.656884e-05 6.706094e-06 2.161161e-06
[2007,] 1.589935e-05 1.973243e-05 4.997065e-06
[2008,] 1.992934e-05 1.285817e-05 3.721673e-06
[2009,] 1.684882e-05 6.707321e-06 2.175469e-06
[2010,] 1.791542e-05 1.918266e-05 5.328954e-06
[2011,] 1.821661e-05 9.695827e-06 3.008025e-06
[2012,] 1.502132e-05 2.130879e-05 4.725983e-06
[2013,] 1.675901e-05 1.153619e-05 3.898300e-06
[2014,] 2.230222e-05 7.012886e-05 1.604346e-05
[2015,] 1.563573e-05 1.357658e-05 3.690706e-06
[2016,] 1.814663e-05 1.789777e-05 4.861048e-06
[2017,] 1.805900e-05 1.618368e-05 4.573729e-06
[2018,] 1.700193e-05 1.869960e-05 4.789357e-06
[2019,] 1.421473e-05 1.672511e-05 3.766427e-06
[2020,] 1.803104e-05 1.801482e-05 4.882482e-06
[2021,] 1.769458e-05 8.918375e-06 2.792994e-06
[2022,] 1.796213e-05 1.454658e-05 4.175011e-06
[2023,] 1.813738e-05 1.853071e-05 4.954372e-06
[2024,] 2.752061e-05 1.972547e-05 9.498199e-06
[2025,] 1.578935e-05 1.840937e-05 4.671697e-06
[2026,] 2.372478e-05 1.020105e-04 1.946001e-05
[2027,] 1.555351e-05 5.975732e-05 1.049469e-05
[2028,] 1.979872e-05 1.109525e-05 3.120411e-06
[2029,] 2.240793e-05 1.930960e-05 7.408011e-06
[2030,] 1.919570e-05 1.066861e-05 3.098363e-06
[2031,] 3.973264e-05 1.955607e-05 8.410186e-06
[2032,] 1.995073e-05 1.880510e-05 5.383457e-06
[2033,] 1.239947e-05 3.941185e-05 7.454792e-06
[2034,] 1.529056e-05 7.361753e-06 2.350714e-06
[2035,] 1.553739e-05 3.598880e-05 7.243685e-06
[2036,] 2.181912e-05 1.588334e-05 5.096764e-06
[2037,] 1.544121e-05 9.011198e-06 2.687603e-06
[2038,] 1.554076e-05 3.371851e-05 7.220888e-06
[2039,] 1.549125e-05 9.267266e-06 2.727663e-06
[2040,] 1.692626e-05 1.878696e-05 4.857005e-06
[2041,] 1.241425e-05 2.071949e-05 5.499515e-06
[2042,] 1.554776e-05 2.202637e-05 5.046858e-06
[2043,] 1.522108e-05 7.708233e-06 2.360685e-06
[2044,] 1.552687e-05 1.169687e-05 3.366582e-06
[2045,] 1.556977e-05 2.208679e-05 4.973612e-06
[2046,] 1.556538e-05 2.334039e-05 5.178195e-06
[2047,] 2.108863e-05 1.395983e-05 4.583459e-06
[2048,] 2.743549e-05 2.548923e-05 2.959290e-06
[2049,] 2.028695e-05 1.093647e-05 4.418929e-06
[2050,] 1.560515e-05 2.347180e-05 5.089106e-06
[2051,] 1.553085e-05 4.113262e-05 8.173004e-06
[2052,] 1.561247e-05 2.444846e-05 5.196641e-06
[2053,] 1.967703e-05 1.082853e-05 4.180719e-06
[2054,] 1.911430e-05 2.028238e-05 5.331784e-06
[2055,] 2.602227e-05 2.532003e-05 2.971293e-06
[2056,] 1.236808e-05 2.431966e-05 5.908515e-06
[2057,] 1.554192e-05 2.425086e-05 5.407419e-06
[2058,] 1.557696e-05 4.012867e-05 7.367308e-06
[2059,] 1.558912e-05 2.457982e-05 5.270916e-06
[2060,] 1.600894e-05 2.642205e-05 4.978897e-06
[2061,] 1.554708e-05 2.488140e-05 5.467810e-06
[2062,] 1.553509e-05 1.750723e-05 4.372609e-06
[2063,] 2.146875e-05 1.709338e-05 5.465730e-06
[2064,] 1.466628e-05 2.972675e-05 1.080276e-05
[2065,] 2.842842e-05 2.468531e-05 2.940972e-06
[2066,] 1.556884e-05 2.565011e-05 5.475581e-06
[2067,] 1.556444e-05 2.605469e-05 5.544557e-06
[2068,] 1.555201e-05 1.859964e-05 4.514579e-06
[2069,] 3.229470e-05 1.151229e-05 6.952823e-06
[2070,] 1.558915e-05 1.951501e-05 4.614325e-06
[2071,] 1.509257e-05 2.676409e-05 7.200029e-06
[2072,] 1.622689e-05 7.895720e-06 2.661667e-06
[2073,] 1.538630e-05 2.705873e-05 6.735065e-06
[2074,] 1.639797e-05 3.804652e-05 1.609501e-05
[2075,] 2.400255e-05 1.197986e-05 4.241619e-06
[2076,] 2.923611e-05 1.326208e-05 9.213015e-06
[2077,] 1.549735e-05 1.037844e-05 3.139476e-06
[2078,] 1.547932e-05 1.033610e-05 3.122326e-06
[2079,] 1.556011e-05 2.052201e-05 4.945061e-06
[2080,] 2.366920e-05 1.272483e-05 7.362712e-06
[2081,] 1.567654e-05 1.847946e-05 4.424385e-06
[2082,] 2.172985e-05 2.403582e-05 8.485283e-06
[2083,] 2.261147e-05 1.280371e-05 7.161552e-06
[2084,] 2.176296e-05 1.534661e-05 4.716510e-06
[2085,] 2.203863e-05 1.380145e-05 4.492045e-06
[2086,] 1.798434e-05 1.203157e-05 3.583949e-06
[2087,] 1.697961e-05 1.097990e-05 3.685724e-06
[2088,] 2.260499e-05 1.110088e-05 3.307990e-06
[2089,] 2.265196e-05 1.104096e-05 3.343238e-06
[2090,] 1.566659e-05 1.850163e-05 4.439481e-06
[2091,] 1.539640e-05 1.109129e-05 3.318860e-06
[2092,] 2.208526e-05 1.420032e-05 8.069302e-06
[2093,] 1.562109e-05 1.848300e-05 4.441985e-06
[2094,] 1.787254e-05 2.209184e-05 6.501133e-06
[2095,] 1.538049e-05 2.795072e-05 6.913947e-06
[2096,] 2.185277e-05 1.413122e-05 7.944147e-06
[2097,] 2.124589e-05 2.071133e-05 1.223646e-05
[2098,] 2.535040e-05 1.087215e-05 6.676659e-06
[2099,] 2.014523e-05 1.090225e-05 3.485564e-06
[2100,] 2.451122e-05 1.084058e-05 6.503065e-06
[2101,] 2.470379e-05 1.105129e-05 6.714139e-06
[2102,] 1.836524e-05 2.209059e-05 6.778248e-06
[2103,] 2.344576e-05 9.238936e-06 4.767255e-06
[2104,] 1.543667e-05 1.164143e-05 3.491415e-06
[2105,] 1.971167e-05 1.090153e-05 3.447179e-06
[2106,] 2.261332e-05 9.345268e-06 4.749607e-06
[2107,] 2.181186e-05 1.520811e-05 4.695040e-06
[2108,] 2.070421e-05 2.582334e-05 1.529552e-05
[2109,] 1.530544e-05 3.163345e-05 7.294429e-06
[2110,] 2.025022e-05 1.106803e-05 4.587495e-06
[2111,] 2.008525e-05 3.150296e-05 1.820213e-05
[2112,] 1.541749e-05 1.093573e-05 3.285871e-06
[2113,] 1.566766e-05 1.852975e-05 4.444088e-06
[2114,] 1.550195e-05 2.176093e-05 5.022315e-06
[2115,] 2.143462e-05 1.208503e-05 3.877148e-06
[2116,] 1.662135e-05 1.878906e-05 4.754440e-06
[2117,] 3.845625e-05 1.768725e-05 2.584566e-06
[2118,] 2.195111e-05 1.390448e-05 4.520789e-06
[2119,] 1.534630e-05 1.099377e-05 3.265659e-06
[2120,] 2.115407e-05 2.737749e-05 1.652311e-05
[2121,] 2.023086e-05 2.135359e-05 1.213357e-05
[2122,] 1.905200e-05 1.095273e-05 3.354710e-06
[2123,] 1.924726e-05 1.087068e-05 4.226965e-06
[2124,] 1.570062e-05 1.651171e-05 4.179210e-06
[2125,] 1.824516e-05 1.082814e-05 4.036161e-06
[2126,] 3.363367e-05 3.332330e-05 2.981489e-06
[2127,] 1.410724e-05 1.828378e-05 6.800768e-06
[2128,] 1.818211e-05 2.263498e-05 1.152245e-05
[2129,] 1.944983e-05 1.128607e-05 3.367477e-06
[2130,] 1.780122e-05 1.378577e-05 2.853447e-06
[2131,] 1.944207e-05 7.068970e-06 2.079003e-06
[2132,] 1.252031e-05 1.225764e-05 3.225967e-06
[2133,] 1.257993e-05 1.001907e-05 2.829765e-06
[2134,] 1.518761e-05 9.703888e-06 3.112190e-06
[2135,] 6.736854e-05 1.479670e-05 2.459665e-06
[2136,] 1.513755e-05 8.486847e-06 2.715421e-06
[2137,] 1.844307e-05 1.292682e-05 3.843333e-06
[2138,] 1.511830e-05 8.528901e-06 2.723655e-06
[2139,] 1.647198e-05 9.074811e-06 3.296214e-06
[2140,] 1.522712e-05 8.625780e-06 2.784053e-06
[2141,] 1.696608e-05 9.092764e-06 3.367965e-06
[2142,] 1.921281e-05 2.102638e-05 2.541409e-06
[2143,] 1.734716e-05 4.892803e-05 6.624268e-06
[2144,] 1.718244e-05 3.511618e-05 5.526030e-06
[2145,] 1.622441e-05 8.875501e-06 3.539083e-06
[2146,] 1.573719e-05 1.920359e-05 4.687065e-06
[2147,] 1.537622e-05 8.940055e-06 3.449626e-06
[2148,] 1.735802e-05 7.777110e-06 3.003779e-06
[2149,] 2.324946e-05 1.669606e-05 6.257911e-06
[2150,] 1.682868e-05 2.084543e-05 3.518663e-06
[2151,] 2.211591e-05 1.545373e-05 4.952142e-06
[2152,] 1.404527e-05 7.335933e-06 2.517847e-06
[2153,] 5.328735e-05 2.013732e-05 3.604295e-06
[2154,] 1.382785e-05 6.854679e-06 2.221995e-06
[2155,] 1.680415e-05 1.299205e-05 4.676142e-06
[2156,] 2.668646e-05 1.169244e-05 4.335170e-06
[2157,] 5.330880e-05 2.058737e-05 3.633006e-06
[2158,] 1.890966e-05 8.351918e-06 2.707329e-06
[2159,] 1.831394e-05 1.239057e-05 4.613650e-06
[2160,] 4.973739e-05 1.972290e-05 3.621641e-06
[2161,] 1.941344e-05 8.595923e-06 3.897455e-06
[2162,] 1.677751e-05 9.302287e-06 3.027146e-06
[2163,] 1.661360e-05 9.299490e-06 3.014838e-06
[2164,] 1.124314e-05 9.994236e-06 2.960124e-06
[2165,] 2.007519e-05 9.503946e-06 4.586353e-06
[2166,] 2.036412e-05 8.456254e-06 3.909588e-06
[2167,] 1.928360e-05 8.622357e-06 3.899653e-06
[2168,] 2.688263e-05 1.118887e-05 3.920493e-06
[2169,] 1.929846e-05 8.354698e-06 3.723134e-06
[2170,] 1.938625e-05 8.543339e-06 3.859248e-06
[2171,] 1.703009e-05 2.301399e-05 9.359799e-06
[2172,] 1.652711e-05 7.229145e-06 2.686662e-06
[2173,] 4.866485e-05 1.693163e-05 3.449438e-06
[2174,] 1.593818e-05 7.400722e-06 2.741236e-06
[2175,] 2.557922e-05 1.140351e-05 4.036460e-06
[2176,] 2.403048e-05 1.535610e-05 5.579716e-06
[2177,] 2.523611e-05 1.135622e-05 3.975785e-06
[2178,] 2.035305e-05 1.417214e-05 4.351085e-06
[2179,] 2.292427e-04 1.062333e-05 1.837917e-05
[2180,] 2.316491e-05 1.152878e-05 5.294270e-06
[2181,] 2.466146e-05 2.469553e-05 9.693852e-06
[2182,] 2.622985e-05 1.203470e-05 4.518955e-06
[2183,] 2.484487e-05 3.949347e-05 1.643681e-05
[2184,] 3.695685e-05 1.771632e-05 3.710149e-06
[2185,] 2.370759e-05 1.675902e-05 6.141892e-06
[2186,] 2.368016e-05 1.572168e-05 5.726376e-06
[2187,] 1.709577e-05 1.965615e-05 4.921780e-06
[2188,] 2.356721e-05 1.626972e-05 5.893437e-06
[2189,] 2.369610e-05 1.603731e-05 5.855671e-06
[2190,] 3.790419e-05 1.869890e-05 3.781776e-06
[2191,] 2.493308e-05 1.694746e-05 6.664675e-06
[2192,] 2.360468e-05 1.582939e-05 5.738712e-06
[2193,] 2.298483e-05 1.517525e-05 4.234147e-06
[2194,] 1.925249e-05 2.837357e-05 1.257305e-05
[2195,] 2.265525e-05 2.341318e-05 9.673182e-06
[2196,] 2.319067e-05 5.726107e-05 3.643887e-06
[2197,] 2.093602e-05 7.407487e-06 2.394799e-06
[2198,] 1.741244e-05 7.151287e-06 2.416161e-06
[2199,] 3.840063e-05 2.647209e-05 2.256685e-05
[2200,] 3.787721e-05 7.591006e-06 3.165591e-06
[2201,] 4.788644e-05 1.667413e-05 1.024178e-05
[2202,] 2.084042e-05 7.394988e-06 2.415160e-06
[2203,] 1.347026e-05 1.148587e-05 3.481997e-06
[2204,] 2.554097e-05 8.357335e-06 2.105171e-06
[2205,] 4.238601e-05 1.429188e-05 1.346419e-05
[2206,] 2.235843e-05 1.379936e-05 2.207715e-06
[2207,] 1.861251e-05 1.605037e-05 6.421086e-06
[2208,] 1.890047e-05 1.604538e-05 6.519460e-06
[2209,] 2.085713e-05 7.535268e-06 2.455228e-06
[2210,] 2.097167e-05 7.822263e-06 2.549985e-06
[2211,] 4.469943e-05 1.252902e-05 1.169622e-05
[2212,] 1.999898e-05 1.770888e-05 7.682279e-06
[2213,] 1.851113e-05 1.911144e-05 7.678509e-06
[2214,] 3.849705e-05 1.488835e-05 1.332137e-05
[2215,] 4.854120e-05 1.674593e-05 1.075085e-05
[2216,] 1.919123e-05 1.910382e-05 7.983654e-06
[2217,] 2.057100e-05 1.086904e-05 3.573058e-06
[2218,] 2.245950e-05 1.286872e-05 5.789746e-06
[2219,] 2.029326e-05 1.483141e-05 5.712601e-06
[2220,] 2.270279e-05 1.382106e-05 2.203206e-06
[2221,] 1.910392e-05 1.862554e-05 7.756910e-06
[2222,] 3.857756e-05 2.754284e-05 2.399937e-05
[2223,] 4.192275e-05 2.825838e-05 2.728330e-05
[2224,] 4.079104e-05 2.550874e-05 2.287259e-05
[2225,] 5.316490e-05 7.955501e-06 2.918913e-06
[2226,] 5.098482e-05 7.949205e-06 2.916784e-06
[2227,] 5.121275e-05 7.957458e-06 2.900291e-06
[2228,] 3.409809e-05 3.583884e-05 5.684079e-06
[2229,] 1.122236e-05 1.780175e-05 3.296566e-06
[2230,] 4.366390e-05 7.999569e-06 2.776612e-06
[2231,] 4.898461e-05 2.199984e-05 1.824427e-05
[2232,] 2.371555e-05 1.601223e-05 4.652352e-06
[2233,] 2.887100e-05 2.641240e-05 2.546218e-06
[2234,] 4.200250e-05 7.979789e-06 3.027153e-06
[2235,] 2.947252e-05 1.743596e-05 2.224401e-06
[2236,] 5.237109e-05 7.960538e-06 2.908077e-06
[2237,] 2.902566e-05 1.708353e-05 2.217724e-06
[2238,] 4.322553e-05 7.986263e-06 2.784746e-06
[2239,] 2.366206e-05 1.854254e-05 5.202767e-06
[2240,] 8.256357e-05 1.816054e-05 1.330313e-05
[2241,] 1.335278e-05 1.886136e-05 3.703283e-06
[2242,] 5.229128e-05 7.943850e-06 2.936509e-06
[2243,] 5.582748e-05 7.958224e-06 2.945581e-06
[2244,] 3.056196e-05 1.743135e-05 2.211577e-06
[2245,] 8.596279e-05 1.721059e-05 1.106411e-05
[2246,] 7.837291e-05 1.812824e-05 1.351638e-05
[2247,] 1.104065e-05 7.225535e-06 1.990998e-06
[2248,] 2.272820e-05 2.411264e-05 6.876893e-06
[2249,] 1.126873e-05 9.229548e-06 2.290040e-06
[2250,] 2.255027e-05 1.807273e-05 5.346632e-06
[2251,] 8.534002e-05 1.811222e-05 1.473711e-05
[2252,] 8.032323e-05 1.819119e-05 1.543783e-05
[2253,] 7.756805e-05 2.165288e-05 2.840873e-05
[2254,] 1.134006e-05 7.157662e-06 1.966546e-06
[2255,] 7.459137e-05 3.005725e-05 3.368864e-06
[2256,] 2.312692e-05 2.609538e-05 1.053848e-05
[2257,] 1.116610e-05 7.099555e-06 1.968684e-06
[2258,] 1.146546e-05 7.216983e-06 1.966255e-06
[2259,] 3.310751e-05 1.621860e-05 2.150877e-06
[2260,] 1.133513e-05 1.607388e-05 3.044036e-06
[2261,] 1.118134e-05 7.153746e-06 1.972538e-06
[2262,] 7.758957e-05 2.079517e-05 2.500699e-05
[2263,] 1.190820e-05 1.215048e-05 2.473313e-06
[2264,] 3.211407e-05 1.595850e-05 2.151162e-06
[2265,] 1.157486e-05 7.225671e-06 1.963580e-06
[2266,] 2.269562e-05 1.601489e-05 4.733801e-06
[2267,] 3.396810e-05 2.158860e-05 2.341031e-06
[2268,] 1.118845e-05 7.296135e-06 1.987992e-06
[2269,] 1.123671e-05 7.187598e-06 1.973598e-06
[2270,] 3.219594e-05 1.661532e-05 2.170299e-06
[2271,] 8.534848e-05 1.764707e-05 1.419837e-05
[2272,] 1.133099e-05 9.129361e-06 2.278716e-06
[2273,] 1.100523e-05 7.172959e-06 1.981419e-06
[2274,] 1.135988e-05 7.193306e-06 1.968148e-06
[2275,] 1.188885e-05 1.172915e-05 2.429599e-06
[2276,] 2.258496e-05 1.632544e-05 4.865805e-06
[2277,] 8.348037e-05 1.765920e-05 1.437891e-05
[2278,] 3.415064e-05 3.714556e-05 5.749907e-06
[2279,] 8.327752e-05 1.765920e-05 1.435470e-05
[2280,] 7.625847e-05 2.224630e-05 3.002353e-05
[2281,] 3.224749e-05 1.665403e-05 2.171298e-06
[2282,] 1.101496e-05 7.233834e-06 1.988702e-06
[2283,] 3.211131e-05 1.568497e-05 2.143738e-06
[2284,] 1.131132e-05 1.776927e-05 3.250782e-06
[2285,] 1.100919e-05 7.349694e-06 2.006117e-06
[2286,] 1.119434e-05 1.322347e-05 2.771715e-06
[2287,] 3.216854e-05 2.321228e-05 2.394025e-06
[2288,] 8.174130e-05 2.572200e-05 3.251443e-06
[2289,] 1.620902e-05 1.912852e-05 4.506753e-06
[2290,] 8.569081e-05 1.800240e-05 1.714275e-05
[2291,] 8.011226e-05 2.224592e-05 3.146258e-05
[2292,] 3.115856e-05 2.417151e-05 2.429030e-06
[2293,] 2.263992e-05 1.585426e-05 4.714789e-06
[2294,] 2.351422e-05 2.435183e-05 1.086893e-05
[2295,] 1.082878e-05 7.319316e-06 2.032055e-06
[2296,] 1.919039e-05 1.940812e-05 5.323954e-06
[2297,] 1.111768e-05 1.443233e-05 2.959351e-06
[2298,] 1.082079e-05 7.300566e-06 2.030485e-06
[2299,] 1.095932e-05 7.275217e-06 2.000827e-06
[2300,] 1.094124e-05 7.311874e-06 2.008691e-06
[2301,] 1.112937e-05 1.393629e-05 2.889172e-06
[2302,] 1.097791e-05 7.371307e-06 2.012610e-06
[2303,] 1.093415e-05 7.312691e-06 2.009947e-06
[2304,] 8.716750e-05 1.799952e-05 1.734152e-05
[2305,] 2.271882e-05 1.581329e-05 4.671325e-06
[2306,] 2.360421e-05 7.734375e-06 2.597384e-06
[2307,] 1.097245e-05 1.693806e-05 3.462654e-06
[2308,] 1.131308e-05 1.598407e-05 3.044287e-06
[2309,] 8.418859e-05 1.799536e-05 1.687316e-05
[2310,] 1.150410e-05 2.570435e-05 4.086868e-06
[2311,] 8.227842e-05 1.799998e-05 1.662489e-05
[2312,] 3.262411e-05 3.787062e-05 2.829429e-06
[2313,] 2.384021e-05 1.625472e-05 4.678694e-06
[2314,] 2.898814e-05 1.698648e-05 2.219105e-06
[2315,] 1.159393e-05 9.062462e-06 2.264716e-06
[2316,] 2.381342e-05 1.661236e-05 4.751721e-06
[2317,] 2.356633e-05 1.190696e-05 3.976656e-06
[2318,] 2.375173e-05 1.627958e-05 4.699651e-06
[2319,] 3.291816e-05 3.271334e-05 2.660984e-06
[2320,] 2.983822e-05 1.360131e-05 6.156767e-06
[2321,] 3.273561e-05 7.539889e-06 2.602573e-06
[2322,] 1.342266e-05 1.164457e-05 2.348807e-06
[2323,] 6.507432e-05 1.111691e-05 2.042940e-06
[2324,] 3.162352e-05 7.943416e-06 2.789819e-06
[2325,] 3.388256e-05 7.486790e-06 2.610788e-06
[2326,] 2.824647e-05 1.151443e-05 2.043759e-06
[2327,] 1.611537e-05 1.856678e-05 4.465741e-06
[2328,] 8.863800e-05 2.077098e-05 2.616912e-05
[2329,] 3.536512e-05 8.734537e-06 3.182443e-06
[2330,] 2.178598e-05 3.907332e-05 3.256796e-06
[2331,] 3.376044e-05 7.494219e-06 2.648303e-06
[2332,] 3.159431e-05 7.953905e-06 2.814505e-06
[2333,] 3.292273e-05 7.498707e-06 2.650541e-06
[2334,] 3.184375e-05 7.960099e-06 2.828283e-06
[2335,] 4.440183e-05 1.811535e-05 1.044520e-05
[2336,] 1.634972e-05 3.367082e-05 7.333560e-06
[2337,] 3.294592e-05 7.505980e-06 2.527625e-06
[2338,] 6.837833e-05 1.014715e-05 3.890178e-06
[2339,] 3.050753e-05 7.515448e-06 2.499749e-06
[2340,] 4.045391e-05 7.963629e-06 3.350464e-06
[2341,] 2.913070e-05 2.479584e-05 1.314284e-05
[2342,] 4.636148e-05 9.058773e-06 4.450656e-06
[2343,] 4.293002e-05 1.578104e-05 7.058817e-06
[2344,] 2.589901e-05 8.897407e-06 2.520993e-06
[2345,] 2.292414e-05 1.922374e-05 5.946443e-06
[2346,] 3.382287e-05 7.866645e-06 3.380994e-06
[2347,] 3.444525e-05 1.106356e-05 3.189609e-06
[2348,] 5.124603e-05 6.960148e-06 3.629069e-06
[2349,] 3.909603e-05 7.255948e-06 2.480772e-06
[2350,] 2.448945e-05 7.084275e-06 2.916588e-06
[2351,] 4.169268e-05 8.028537e-06 2.074689e-06
[2352,] 2.004275e-05 2.182545e-05 6.205025e-06
[2353,] 1.859202e-05 1.065537e-05 3.467358e-06
[2354,] 2.297966e-05 1.995596e-05 6.588220e-06
[2355,] 2.030025e-05 2.338576e-05 6.918424e-06
[2356,] 2.308154e-05 2.073239e-05 6.586035e-06
[2357,] 2.017127e-05 2.417696e-05 6.853420e-06
[2358,] 1.915827e-05 1.424756e-05 3.976790e-06
[2359,] 2.876484e-05 6.737188e-06 2.508169e-06
[2360,] 2.942409e-05 8.491393e-06 4.422914e-06
[2361,] 3.420724e-05 9.674428e-06 2.255823e-06
[2362,] 1.406682e-05 6.729193e-06 2.089201e-06
[2363,] 1.145169e-05 1.771458e-05 4.818362e-06
[2364,] 1.721022e-05 1.180900e-05 3.453408e-06
[2365,] 1.505322e-05 1.708547e-05 2.601056e-06
[2366,] 1.135438e-05 7.156934e-06 2.118078e-06
[2367,] 1.491275e-05 1.562201e-05 6.233025e-06
[2368,] 1.152499e-05 1.141163e-05 3.018067e-06
[2369,] 2.414425e-05 1.323184e-05 4.470717e-06
[2370,] 1.753454e-05 2.158068e-05 6.092441e-06
[2371,] 1.851832e-05 9.803455e-06 4.289163e-06
[2372,] 1.949175e-05 8.762189e-06 3.809082e-06
[2373,] 1.384680e-05 2.176682e-05 5.148954e-06
[2374,] 1.953201e-05 9.923112e-06 4.519479e-06
[2375,] 1.329416e-05 1.353944e-05 3.086851e-06
[2376,] 2.454734e-05 1.315578e-05 4.581672e-06
[2377,] 1.434214e-05 7.445878e-06 2.376118e-06
[2378,] 1.824233e-05 8.648985e-06 2.460583e-06
[2379,] 1.385403e-05 7.862723e-06 2.416391e-06
[2380,] 1.845952e-05 8.332135e-06 2.409691e-06
[2381,] 1.763373e-05 9.288871e-06 2.585922e-06
[2382,] 1.995674e-05 8.580009e-06 2.907441e-06
[2383,] 1.401932e-05 8.033244e-06 2.434762e-06
[2384,] 2.463860e-05 1.802533e-05 5.690884e-06
[2385,] 1.590897e-05 1.520931e-05 2.739957e-06
[2386,] 1.154517e-05 8.124854e-06 2.127695e-06
[2387,] 1.274006e-05 9.447746e-06 2.697707e-06
[2388,] 1.157264e-05 8.591159e-06 2.191387e-06
[2389,] 1.293469e-05 8.063590e-06 2.386882e-06
[2390,] 1.319606e-05 1.539197e-05 3.328149e-06
[2391,] 1.356357e-05 2.495330e-05 4.766368e-06
[2392,] 1.356018e-05 2.532309e-05 4.832454e-06
[2393,] 1.355784e-05 2.484877e-05 4.882602e-06
[2394,] 1.311422e-05 9.455768e-06 2.899992e-06
[2395,] 1.301328e-05 8.033346e-06 2.383528e-06
[2396,] 2.680197e-05 1.392467e-05 2.240960e-06
[2397,] 2.205063e-05 7.393079e-06 2.060654e-06
[2398,] 2.719578e-05 1.939707e-05 1.090783e-05
[2399,] 1.509142e-05 2.046931e-05 3.933756e-06
[2400,] 1.042553e-04 1.637403e-05 1.107570e-05
[2401,] 1.562747e-05 6.949355e-05 6.270683e-06
[2402,] 3.419370e-05 2.170728e-05 2.302814e-06
[2403,] 1.474586e-05 2.390468e-05 4.482187e-06
[2404,] 1.461863e-05 2.327887e-05 4.452836e-06
[2405,] 3.194953e-05 1.897184e-05 2.253765e-06
[2406,] 3.192653e-05 1.893909e-05 2.252957e-06
[2407,] 3.237345e-05 1.877935e-05 2.244521e-06
[2408,] 1.878073e-05 2.116947e-05 5.940940e-06
[2409,] 1.567980e-05 7.662736e-05 6.549141e-06
[2410,] 2.983826e-05 1.271183e-05 2.151371e-06
[2411,] 2.614202e-05 2.107676e-05 1.166280e-05
[2412,] 1.953217e-05 1.932271e-05 5.972517e-06
[2413,] 1.723586e-05 1.505680e-05 2.953982e-06
[2414,] 3.204807e-05 2.021119e-05 2.286160e-06
[2415,] 3.300444e-05 1.995041e-05 2.269119e-06
[2416,] 3.292994e-05 2.304027e-05 2.353195e-06
[2417,] 2.584642e-04 1.289379e-05 1.743875e-05
[2418,] 3.789208e-05 1.990989e-05 2.230808e-06
[2419,] 3.883628e-05 2.118794e-05 2.249724e-06
[2420,] 1.634223e-05 9.922078e-05 6.820007e-06
[2421,] 3.530197e-05 1.474587e-05 2.161374e-06
[2422,] 3.747066e-05 2.283728e-05 2.299120e-06
[2423,] 3.828173e-05 2.320628e-05 2.300224e-06
[2424,] 3.540676e-05 1.389634e-05 2.159525e-06
[2425,] 1.552260e-05 2.241160e-05 4.040705e-06
[2426,] 3.602295e-05 2.353767e-05 2.330195e-06
[2427,] 1.528194e-05 2.290999e-05 4.170403e-06
[2428,] 2.484904e-05 1.865913e-05 9.627475e-06
[2429,] 3.872842e-05 2.363518e-05 2.306496e-06
[2430,] 1.597586e-05 1.820856e-05 6.576315e-06
[2431,] 1.993138e-05 2.460784e-05 7.952363e-06
[2432,] 2.159647e-05 1.092693e-05 5.021795e-06
[2433,] 3.447690e-05 2.311247e-05 2.336752e-06
[2434,] 2.137346e-05 1.912146e-05 6.444018e-06
[2435,] 3.620461e-05 2.422437e-05 2.345290e-06
[2436,] 1.587640e-05 2.558539e-05 4.308697e-06
[2437,] 1.919946e-05 1.510567e-05 2.816041e-06
[2438,] 1.607949e-05 9.904352e-05 7.000723e-06
[2439,] 1.964333e-05 2.011270e-05 6.342312e-06
[2440,] 1.948041e-05 1.963755e-05 6.071436e-06
[2441,] 1.942012e-05 1.963962e-05 6.047976e-06
[2442,] 1.989315e-05 1.963755e-05 6.232559e-06
[2443,] 1.729906e-05 1.919866e-05 6.061342e-06
[2444,] 1.578183e-05 2.452630e-05 4.208448e-06
[2445,] 3.685110e-05 2.356369e-05 2.322059e-06
[2446,] 1.957260e-05 1.958692e-05 6.090413e-06
[2447,] 1.586701e-05 2.706012e-05 4.455453e-06
[2448,] 1.675964e-05 8.820161e-05 6.393229e-06
[2449,] 3.454247e-05 1.161421e-05 2.195436e-06
[2450,] 1.960600e-05 2.205490e-05 6.817123e-06
[2451,] 3.164986e-05 1.794448e-05 6.553351e-06
[2452,] 2.164588e-05 1.058297e-05 4.806941e-06
[2453,] 3.526272e-05 2.809572e-05 2.453743e-06
[2454,] 2.670766e-05 1.798472e-05 9.783401e-06
[2455,] 2.575849e-05 1.852590e-05 9.846434e-06
[2456,] 1.998463e-05 1.943471e-05 6.166873e-06
[2457,] 3.519924e-05 2.482118e-05 2.372113e-06
[2458,] 2.036948e-05 2.203147e-05 7.193858e-06
[2459,] 1.932160e-05 1.595724e-05 2.895939e-06
[2460,] 1.911422e-05 1.652470e-05 2.970233e-06
[2461,] 1.578225e-05 1.424876e-05 5.053690e-06
[2462,] 2.530131e-05 1.944644e-05 1.028212e-05
[2463,] 1.641163e-05 1.146801e-04 7.253312e-06
[2464,] 3.934428e-05 1.764402e-05 2.193117e-06
[2465,] 2.606934e-05 2.030598e-05 1.112085e-05
[2466,] 3.777453e-05 1.547447e-05 2.163144e-06
[2467,] 1.975655e-05 1.997517e-05 6.327882e-06
[2468,] 3.693577e-05 1.365970e-05 2.185499e-06
[2469,] 3.954572e-05 2.399233e-05 2.306867e-06
[2470,] 1.686914e-05 1.086465e-04 6.799975e-06
[2471,] 2.049372e-05 3.126938e-05 3.661081e-06
[2472,] 1.668067e-05 1.243162e-05 4.644297e-06
[2473,] 1.975563e-05 1.963755e-05 6.179926e-06
[2474,] 1.968287e-05 2.001199e-05 6.315632e-06
[2475,] 3.962011e-05 3.381424e-05 2.527658e-06
[2476,] 3.643402e-05 1.842265e-05 2.220372e-06
[2477,] 1.103630e-05 3.174016e-05 5.573607e-06
[2478,] 2.131295e-05 1.802438e-05 6.571480e-06
[2479,] 2.070474e-05 3.795769e-05 4.012967e-06
[2480,] 1.969344e-05 1.948515e-05 6.084886e-06
[2481,] 2.325361e-05 2.030492e-05 5.843253e-06
[2482,] 1.639642e-05 2.337497e-05 3.939290e-06
[2483,] 4.617830e-05 3.015877e-05 2.375734e-06
[2484,] 1.950292e-05 2.459998e-05 7.653204e-06
[2485,] 4.412612e-05 3.251572e-05 2.440918e-06
[2486,] 2.386741e-05 1.802683e-05 5.601636e-06
[2487,] 4.336685e-05 1.163085e-05 2.222708e-06
[2488,] 2.669651e-05 1.877051e-05 1.031030e-05
[2489,] 2.633636e-05 2.058295e-05 1.140447e-05
[2490,] 2.155438e-05 1.674923e-05 5.946137e-06
[2491,] 2.609618e-05 2.232014e-05 1.246217e-05
[2492,] 4.846506e-05 2.417098e-05 2.244731e-06
[2493,] 3.839241e-05 1.554298e-05 2.162267e-06
[2494,] 2.655372e-05 1.951268e-05 1.077175e-05
[2495,] 1.616609e-05 2.344096e-05 3.994287e-06
[2496,] 1.837166e-05 1.235245e-04 6.386054e-06
[2497,] 2.069171e-05 2.469557e-05 8.492351e-06
[2498,] 1.962576e-05 1.971629e-05 6.166191e-06
[2499,] 1.959575e-05 1.970027e-05 6.147161e-06
[2500,] 3.393879e-05 8.588238e-06 2.049759e-06
[2501,] 4.408287e-05 2.781332e-05 2.345874e-06
[2502,] 4.581031e-05 2.885367e-05 2.353103e-06
[2503,] 3.923345e-05 3.018777e-05 2.452934e-06
[2504,] 1.617951e-05 2.294435e-05 3.938561e-06
[2505,] 1.856026e-05 1.507755e-05 2.849592e-06
[2506,] 1.564299e-05 2.281255e-05 4.053724e-06
[2507,] 2.035355e-05 2.539607e-05 8.531388e-06
[2508,] 1.936949e-05 8.305241e-06 2.430175e-06
[2509,] 2.076213e-05 2.419061e-05 9.564959e-06
[2510,] 1.705671e-05 3.054279e-05 6.645306e-06
[2511,] 2.214904e-05 1.692376e-05 6.199566e-06
[2512,] 3.875611e-05 2.180413e-05 2.269743e-06
[2513,] 2.123641e-05 2.273176e-05 9.248178e-06
[2514,] 2.788769e-05 1.191543e-05 6.003836e-06
[2515,] 2.727708e-05 2.261304e-05 5.666278e-06
[2516,] 1.833871e-05 6.219659e-05 5.489714e-06
[2517,] 2.146460e-05 2.272587e-05 9.376736e-06
[2518,] 2.671782e-05 3.235612e-05 5.825296e-06
[2519,] 1.728405e-05 1.312847e-04 7.172494e-06
[2520,] 2.007890e-05 1.810439e-05 5.699609e-06
[2521,] 1.086291e-05 2.993950e-05 4.804378e-06
[2522,] 2.302296e-05 1.780738e-05 6.052223e-06
[2523,] 2.668894e-05 3.235887e-05 5.833255e-06
[2524,] 2.586776e-05 2.257828e-05 5.971740e-06
[2525,] 2.735594e-05 2.771567e-05 5.169371e-06
[2526,] 2.273587e-05 1.779670e-05 5.973060e-06
[2527,] 3.898861e-05 1.384913e-05 2.184340e-06
[2528,] 2.658644e-05 2.331330e-05 1.335033e-05
[2529,] 1.520532e-05 1.099318e-04 8.247528e-06
[2530,] 2.562947e-05 3.167806e-05 5.893014e-06
[2531,] 1.739280e-05 8.387419e-06 2.638795e-06
[2532,] 1.091242e-05 2.972372e-05 4.202949e-06
[2533,] 3.823972e-05 1.437916e-05 2.188706e-06
[2534,] 1.093724e-05 2.615023e-05 3.955542e-06
[2535,] 2.874560e-05 1.636279e-05 9.162681e-06
[2536,] 2.575582e-05 3.663487e-05 6.533562e-06
[2537,] 4.729702e-05 1.615660e-05 3.093793e-06
[2538,] 7.498271e-05 2.377222e-05 5.856087e-06
[2539,] 5.146154e-05 1.078769e-05 2.070395e-06
[2540,] 1.318464e-05 1.781432e-05 4.366889e-06
[2541,] 1.590787e-05 2.398010e-05 3.724007e-06
[2542,] 2.480539e-05 1.885568e-05 6.807918e-06
[2543,] 1.542577e-05 1.667673e-05 4.570395e-06
[2544,] 1.889903e-05 1.305968e-05 2.633044e-06
[2545,] 2.229128e-05 1.221158e-05 3.879001e-06
[2546,] 1.400681e-05 9.200153e-06 2.802171e-06
[2547,] 1.828663e-05 2.878385e-05 6.994106e-06
[2548,] 1.547934e-05 1.351471e-05 3.811132e-06
[2549,] 1.291248e-05 1.331804e-05 3.112242e-06
[2550,] 4.045270e-05 1.846593e-05 6.254546e-06
[2551,] 2.444016e-05 1.972529e-05 7.125530e-06
[2552,] 1.249567e-05 1.182213e-05 3.370689e-06
[2553,] 1.252245e-05 1.597071e-05 4.372018e-06
[2554,] 1.174805e-05 1.439121e-05 3.464845e-06
[2555,] 1.150288e-05 1.501079e-05 3.397528e-06
[2556,] 1.745513e-05 1.087001e-05 3.474237e-06
[2557,] 1.689465e-05 1.739077e-05 5.782964e-06
[2558,] 2.415756e-05 1.935366e-05 6.822533e-06
[2559,] 1.670376e-05 1.518301e-05 4.961129e-06
[2560,] 3.196001e-05 1.819257e-05 7.062786e-06
[2561,] 1.288487e-05 1.321192e-05 3.110350e-06
[2562,] 1.382326e-05 1.129879e-05 2.692395e-06
[2563,] 2.411035e-05 2.444991e-05 9.225873e-06
[2564,] 1.689717e-05 1.437552e-05 3.520895e-06
[2565,] 1.250987e-05 1.543477e-05 4.221849e-06
[2566,] 3.117572e-05 1.176966e-05 4.886707e-06
[2567,] 1.254466e-05 1.464845e-05 4.135526e-06
[2568,] 1.365874e-05 1.535276e-05 3.692946e-06
[2569,] 1.700521e-05 1.316554e-05 3.798555e-06
[2570,] 1.893372e-05 2.283288e-05 5.859390e-06
[2571,] 2.473432e-05 1.924651e-05 6.979140e-06
[2572,] 4.366330e-05 1.454901e-05 4.932423e-06
[2573,] 1.716470e-05 1.330382e-05 3.863288e-06
[2574,] 1.241973e-05 1.660374e-05 4.385196e-06
[2575,] 1.363377e-05 9.937101e-06 2.489223e-06
[2576,] 1.707655e-05 1.340064e-05 4.209315e-06
[2577,] 3.379182e-05 1.591626e-05 5.107850e-06
[2578,] 1.140580e-05 2.553576e-05 3.916193e-06
[2579,] 1.128125e-05 1.761604e-05 3.147377e-06
[2580,] 1.364861e-05 1.116268e-05 2.245166e-06
[2581,] 1.265261e-05 1.430086e-05 2.640033e-06
[2582,] 1.678981e-05 7.988511e-06 2.466597e-06
[2583,] 1.227013e-05 5.647791e-05 5.894387e-06
[2584,] 1.522893e-05 2.239501e-05 6.542202e-06
[2585,] 1.232804e-05 1.571080e-05 2.777369e-06
[2586,] 1.237710e-05 9.636925e-05 8.281773e-06
[2587,] 2.474875e-05 2.033408e-05 5.809627e-06
[2588,] 1.613490e-05 1.618665e-05 3.560680e-06
[2589,] 1.094480e-05 3.078241e-05 5.076447e-06
[2590,] 2.362257e-05 2.207517e-05 2.904047e-06
[2591,] 1.639592e-05 2.068034e-05 4.141607e-06
[2592,] 1.099014e-05 1.359428e-05 2.972965e-06
[2593,] 1.805202e-05 2.043153e-05 4.262404e-06
[2594,] 1.223857e-05 1.557020e-05 2.782380e-06
[2595,] 1.298517e-05 1.174946e-05 2.497165e-06
[2596,] 1.470985e-05 9.384482e-06 2.354503e-06
[2597,] 1.169701e-05 1.714443e-05 3.862006e-06
[2598,] 1.197271e-05 2.025005e-05 3.416539e-06
[2599,] 1.451055e-05 8.884173e-06 2.343220e-06
[2600,] 1.091676e-05 7.707486e-06 2.164731e-06
[2601,] 1.091312e-05 1.541041e-05 3.596165e-06
[2602,] 1.232590e-05 1.543449e-05 2.756096e-06
[2603,] 2.196932e-05 2.095600e-05 4.866881e-06
[2604,] 1.625746e-05 3.041927e-05 6.168126e-06
[2605,] 1.884398e-05 2.774411e-05 7.582969e-06
[2606,] 1.262693e-05 1.152459e-05 2.503759e-06
[2607,] 1.484139e-05 8.625033e-06 2.349268e-06
[2608,] 1.096625e-05 1.066728e-05 2.792361e-06
[2609,] 1.390269e-05 8.977873e-06 2.348572e-06
[2610,] 1.223660e-05 1.142015e-05 2.513450e-06
[2611,] 1.795767e-05 2.014957e-05 5.235695e-06
[2612,] 1.098913e-05 1.005299e-05 2.695771e-06
[2613,] 1.414780e-05 8.833453e-06 2.343020e-06
[2614,] 1.260089e-05 1.267862e-05 2.561291e-06
[2615,] 1.401402e-05 9.172065e-06 2.355941e-06
[2616,] 1.220778e-05 7.818037e-06 2.246546e-06
[2617,] 2.223125e-05 2.207230e-05 5.578851e-06
[2618,] 2.098071e-05 2.265508e-05 2.944808e-06
[2619,] 1.766667e-05 2.792896e-05 7.286068e-06
[2620,] 1.096889e-05 9.460239e-06 2.554329e-06
[2621,] 1.182026e-05 1.479760e-05 2.803871e-06
[2622,] 1.156417e-05 1.867191e-05 3.477035e-06
[2623,] 1.421871e-05 1.758747e-05 5.382206e-06
[2624,] 1.400106e-05 1.381718e-05 3.540962e-06
[2625,] 1.399763e-05 1.368588e-05 3.525218e-06
[2626,] 2.061736e-05 7.365317e-06 2.506926e-06
[2627,] 1.181739e-05 7.748832e-06 2.207453e-06
[2628,] 2.693278e-05 2.059986e-05 5.595933e-06
[2629,] 1.149936e-05 7.759467e-06 2.182479e-06
[2630,] 1.179860e-05 7.745172e-06 2.206975e-06
[2631,] 1.395445e-05 1.403602e-05 3.553476e-06
[2632,] 1.401968e-05 1.987455e-05 4.175057e-06
[2633,] 1.882344e-05 7.888085e-06 3.318244e-06
[2634,] 1.876997e-05 7.662249e-06 3.158694e-06
[2635,] 1.174246e-05 9.176541e-06 2.701405e-06
[2636,] 1.837792e-05 7.623873e-06 3.097502e-06
[2637,] 1.397644e-05 1.410889e-05 3.642898e-06
[2638,] 1.399610e-05 1.403724e-05 3.637697e-06
[2639,] 1.254468e-05 8.007091e-06 1.989704e-06
[2640,] 1.181629e-05 9.893937e-06 2.973167e-06
[2641,] 1.221020e-05 9.911820e-06 2.706933e-06
[2642,] 1.398967e-05 1.397689e-05 3.618371e-06
[2643,] 1.394031e-05 1.497697e-05 3.871085e-06
[2644,] 1.389281e-05 1.444864e-05 3.681328e-06
[2645,] 1.744444e-05 7.286865e-06 2.735258e-06
[2646,] 1.389623e-05 1.490077e-05 3.783752e-06
[2647,] 1.779459e-05 7.950712e-06 3.271262e-06
[2648,] 1.389034e-05 1.308455e-05 3.426728e-06
[2649,] 1.396304e-05 1.401781e-05 3.617248e-06
[2650,] 1.389422e-05 1.429791e-05 3.659808e-06
[2651,] 1.211916e-05 1.001364e-05 2.786100e-06
[2652,] 1.739053e-05 4.194492e-05 5.834806e-06
[2653,] 1.392176e-05 1.379555e-05 3.651935e-06
[2654,] 1.392912e-05 1.304804e-05 3.502563e-06
[2655,] 1.399227e-05 1.383964e-05 3.599487e-06
[2656,] 1.727025e-05 7.219648e-06 2.661861e-06
[2657,] 1.388748e-05 1.310016e-05 3.465985e-06
[2658,] 1.390782e-05 1.309390e-05 3.492693e-06
[2659,] 1.664843e-05 7.249328e-06 2.644728e-06
[2660,] 1.663473e-05 7.241368e-06 2.635188e-06
[2661,] 1.648959e-05 7.240481e-06 2.624593e-06
[2662,] 1.223088e-05 1.202512e-05 3.763092e-06
[2663,] 1.393283e-05 1.394864e-05 3.582932e-06
[2664,] 1.930010e-05 1.160278e-05 3.564029e-06
[2665,] 1.256323e-05 1.172259e-05 3.724683e-06
[2666,] 1.206860e-05 1.240600e-05 3.756317e-06
[2667,] 1.724507e-05 4.185716e-05 5.908403e-06
[2668,] 1.640461e-05 7.100338e-06 2.504298e-06
[2669,] 1.218859e-05 1.109716e-05 3.452463e-06
[2670,] 2.958320e-05 1.730002e-05 4.739427e-06
[2671,] 1.393562e-05 1.324098e-05 3.544869e-06
[2672,] 1.639798e-05 7.203663e-06 2.652306e-06
[2673,] 1.512769e-05 1.828542e-05 4.212268e-06
[2674,] 1.170928e-05 1.065927e-05 3.108781e-06
[2675,] 1.595107e-05 6.925512e-06 2.303795e-06
[2676,] 1.393663e-05 1.294274e-05 3.352248e-06
[2677,] 1.648823e-05 1.781235e-05 5.827477e-06
[2678,] 1.763427e-05 3.758985e-05 5.493198e-06
[2679,] 1.734614e-05 4.042304e-05 5.769332e-06
[2680,] 1.616868e-05 6.978174e-06 2.370383e-06
[2681,] 1.257336e-05 1.144556e-05 3.632405e-06
[2682,] 1.391934e-05 1.423892e-05 3.579040e-06
[2683,] 1.300267e-05 1.190802e-05 3.994851e-06
[2684,] 1.658435e-05 1.275958e-05 3.846485e-06
[2685,] 1.394487e-05 1.399354e-05 3.560471e-06
[2686,] 1.313035e-05 7.914144e-06 2.294022e-06
[2687,] 1.639012e-05 1.962608e-05 3.298363e-06
[2688,] 1.650567e-05 2.128996e-05 3.416239e-06
[2689,] 2.338214e-05 7.668998e-06 2.524899e-06
[2690,] 1.305681e-05 1.749767e-05 4.708705e-06
[2691,] 1.317191e-05 8.613076e-06 2.495125e-06
[2692,] 2.340243e-05 7.621549e-06 2.509793e-06
[2693,] 2.341060e-05 7.595442e-06 2.501775e-06
[2694,] 1.196514e-05 9.563278e-06 2.281422e-06
[2695,] 1.240650e-05 8.798947e-06 2.490594e-06
[2696,] 1.324371e-05 9.448405e-06 2.619080e-06
[2697,] 1.586622e-05 1.311678e-05 4.076509e-06
[2698,] 1.262024e-05 8.770543e-06 2.563494e-06
[2699,] 1.789701e-05 1.968784e-05 5.161086e-06
[2700,] 1.599202e-05 1.312601e-05 4.106605e-06
[2701,] 1.181938e-05 7.865707e-06 2.047898e-06
[2702,] 1.319208e-05 9.907310e-06 2.737502e-06
[2703,] 2.333675e-05 7.673413e-06 2.530031e-06
[2704,] 1.223111e-05 9.323349e-06 2.576678e-06
[2705,] 1.301389e-05 1.775313e-05 4.740384e-06
[2706,] 1.242185e-05 9.846396e-06 2.271715e-06
[2707,] 2.334068e-05 7.614651e-06 2.511107e-06
[2708,] 1.548554e-05 1.067816e-05 3.359945e-06
[2709,] 1.635196e-05 1.273931e-05 3.906352e-06
[2710,] 1.317968e-05 8.478880e-06 2.465184e-06
[2711,] 1.791405e-05 1.039475e-05 3.002860e-06
[2712,] 1.522004e-05 1.894011e-05 4.659724e-06
[2713,] 2.420080e-05 7.759017e-06 2.546292e-06
[2714,] 1.322452e-05 8.536875e-06 2.453205e-06
[2715,] 1.633957e-05 1.133998e-05 3.375444e-06
[2716,] 1.244816e-05 9.337702e-06 2.600988e-06
[2717,] 2.431943e-05 7.770974e-06 2.547688e-06
[2718,] 2.402696e-05 7.838435e-06 2.560928e-06
[2719,] 1.541202e-05 1.109710e-05 3.196224e-06
[2720,] 1.539253e-05 1.321039e-05 4.072792e-06
[2721,] 1.332719e-05 8.250788e-06 2.371871e-06
[2722,] 1.294884e-05 1.233581e-05 3.479316e-06
[2723,] 1.147806e-05 9.317673e-06 2.502760e-06
[2724,] 1.147852e-05 9.317673e-06 2.502799e-06
[2725,] 1.523246e-05 1.295716e-05 3.829044e-06
[2726,] 2.194021e-05 1.855254e-05 7.506501e-06
[2727,] 1.603447e-05 1.888034e-05 4.572792e-06
[2728,] 1.193214e-05 8.794946e-06 2.471734e-06
[2729,] 1.572275e-05 7.841660e-06 2.298782e-06
[2730,] 1.824536e-05 2.030273e-05 5.291023e-06
[2731,] 1.537605e-05 7.427199e-06 1.998476e-06
[2732,] 1.743633e-05 1.019756e-05 2.274414e-06
[2733,] 1.334506e-05 1.097218e-05 3.475722e-06
[2734,] 1.562191e-05 1.058531e-05 3.730450e-06
[2735,] 1.828892e-05 1.884235e-05 2.778770e-06
[2736,] 1.612079e-05 1.020801e-05 3.670659e-06
[2737,] 1.609651e-05 1.005909e-05 3.546757e-06
[2738,] 1.764142e-05 9.648512e-06 2.306282e-06
[2739,] 1.639192e-05 9.828243e-06 3.477166e-06
[2740,] 2.360994e-05 1.509804e-05 4.297539e-06
[2741,] 2.003901e-05 3.236988e-05 4.800263e-06
[2742,] 2.423534e-05 1.812762e-05 5.206459e-06
[2743,] 1.822676e-05 2.043514e-05 5.303416e-06
[2744,] 2.433376e-05 1.778271e-05 5.113190e-06
[2745,] 1.793675e-05 1.945762e-05 5.081236e-06
[2746,] 1.337931e-05 1.051322e-05 3.340580e-06
[2747,] 2.290169e-05 1.696602e-05 2.551320e-06
[2748,] 2.229000e-05 1.478605e-05 2.481594e-06
[2749,] 1.353091e-05 8.879350e-06 2.868788e-06
[2750,] 1.594205e-05 7.446696e-06 2.518278e-06
[2751,] 1.334678e-05 1.121347e-05 3.542623e-06
[2752,] 1.693482e-05 9.933165e-06 3.537238e-06
[2753,] 2.406298e-05 1.743837e-05 5.105409e-06
[2754,] 2.421694e-05 1.734599e-05 5.050232e-06
[2755,] 1.397239e-05 8.306105e-06 2.737183e-06
[2756,] 1.848350e-05 1.299815e-05 4.388075e-06
[2757,] 2.857898e-05 1.401071e-05 2.742611e-06
[2758,] 1.349544e-05 1.110190e-05 3.573443e-06
[2759,] 2.417408e-05 1.659306e-05 4.903844e-06
[2760,] 1.543565e-05 7.358958e-06 2.401481e-06
[2761,] 1.340870e-05 1.119186e-05 3.571067e-06
[2762,] 2.388239e-05 1.623418e-05 4.944571e-06
[2763,] 1.376136e-05 9.478040e-06 3.132833e-06
[2764,] 2.464487e-05 1.022006e-05 3.039761e-06
[2765,] 2.452942e-05 9.693016e-06 2.931471e-06
[2766,] 1.797329e-05 2.256478e-05 5.526895e-06
[2767,] 1.591772e-05 3.435487e-05 4.325545e-06
[2768,] 1.460826e-05 2.246508e-05 5.980746e-06
[2769,] 1.488301e-05 2.972573e-05 8.983120e-06
[2770,] 2.936381e-05 1.265830e-05 2.782643e-06
[2771,] 1.305399e-05 1.003573e-05 3.061812e-06
[2772,] 2.615550e-05 8.341801e-06 2.541894e-06
[2773,] 2.771569e-05 1.290830e-05 2.424159e-06
[2774,] 1.499702e-05 2.752311e-05 8.534293e-06
[2775,] 1.853709e-05 2.038514e-05 5.300469e-06
[2776,] 1.601537e-05 2.257881e-05 8.494111e-06
[2777,] 1.318347e-05 7.734208e-06 2.395022e-06
[2778,] 1.318041e-05 7.750610e-06 2.400350e-06
[2779,] 1.312208e-05 7.776020e-06 2.399326e-06
[2780,] 1.310344e-05 7.792360e-06 2.400959e-06
[2781,] 2.392514e-05 1.562852e-05 4.800362e-06
[2782,] 1.516906e-05 7.033723e-06 2.325024e-06
[2783,] 1.570410e-05 1.505678e-05 3.251655e-06
[2784,] 1.530074e-05 7.468947e-06 2.463940e-06
[2785,] 2.386317e-05 1.623674e-05 4.950796e-06
[2786,] 1.307633e-05 7.633596e-06 2.342244e-06
[2787,] 1.522142e-05 7.288833e-06 2.487316e-06
[2788,] 1.306797e-05 7.672980e-06 2.354144e-06
[2789,] 2.386986e-05 1.676058e-05 5.068036e-06
[2790,] 1.313556e-05 7.717920e-06 2.380865e-06
[2791,] 2.695898e-05 7.761702e-06 2.663712e-06
[2792,] 1.310248e-05 7.680373e-06 2.362827e-06
[2793,] 2.370175e-05 2.126709e-05 6.249560e-06
[2794,] 1.313058e-05 7.654272e-06 2.357777e-06
[2795,] 1.575942e-05 7.603886e-06 2.578622e-06
[2796,] 2.469428e-05 2.057282e-05 7.775445e-06
[2797,] 2.400103e-05 1.679916e-05 5.025095e-06
[2798,] 2.385527e-05 1.642654e-05 4.994997e-06
[2799,] 2.637326e-05 7.372436e-06 2.436208e-06
[2800,] 1.319709e-05 7.701932e-06 2.385358e-06
[2801,] 1.606651e-05 3.825188e-05 4.379964e-06
[2802,] 1.563061e-05 7.723212e-06 2.637878e-06
[2803,] 2.756612e-05 7.742711e-06 2.651241e-06
[2804,] 2.385800e-05 1.658927e-05 5.031802e-06
[2805,] 3.213952e-05 9.590460e-06 3.013088e-06
[2806,] 2.374498e-05 2.164315e-05 6.307880e-06
[2807,] 1.605487e-05 3.776720e-05 4.367689e-06
[2808,] 3.607333e-05 1.070275e-05 3.802256e-06
[2809,] 1.314619e-05 8.117672e-06 2.530026e-06
[2810,] 2.685659e-05 7.753044e-06 2.653573e-06
[2811,] 2.385063e-05 2.024461e-05 6.454471e-06
[2812,] 2.634920e-05 7.392896e-06 2.427918e-06
[2813,] 1.337945e-05 7.409130e-06 2.271579e-06
[2814,] 2.426845e-05 2.024459e-05 6.532775e-06
[2815,] 1.314170e-05 7.798920e-06 2.410576e-06
[2816,] 1.316686e-05 7.826193e-06 2.424321e-06
[2817,] 1.557718e-05 7.241970e-06 2.491839e-06
[2818,] 2.399989e-05 2.025307e-05 6.493840e-06
[2819,] 2.582730e-05 7.481048e-06 2.415593e-06
[2820,] 1.556689e-05 7.053095e-06 2.387341e-06
[2821,] 2.544412e-05 7.457912e-06 2.415520e-06
[2822,] 2.544918e-05 7.509638e-06 2.415925e-06
[2823,] 1.527931e-05 2.404494e-05 6.877268e-06
[2824,] 3.530357e-05 1.072647e-05 3.756400e-06
[2825,] 2.646349e-05 7.527108e-06 2.415062e-06
```
