## Supplementary material for "Characterization of shared and ancestry-specific signals driving complex traits using multi-ancestry fine-mapping": s1_data.bim

```
5	chr5:87369281:G:T	0	87369281	T	G
5	chr5:87373197:A:G	0	87373197	G	A
5	chr5:87375153:T:C	0	87375153	C	T
5	chr5:87376726:A:G	0	87376726	G	A
5	chr5:87381403:G:A	0	87381403	A	G
5	chr5:87382125:T:C	0	87382125	C	T
5	chr5:87382253:T:C	0	87382253	C	T
5	chr5:87382548:A:G	0	87382548	G	A
5	chr5:87383649:T:C	0	87383649	C	T
5	chr5:87392306:G:A	0	87392306	A	G
5	chr5:87394684:T:C	0	87394684	C	T
5	chr5:87395184:T:C	0	87395184	C	T
5	chr5:87395995:T:C	0	87395995	C	T
5	chr5:87399457:A:G	0	87399457	G	A
5	chr5:87400184:C:G	0	87400184	G	C
5	chr5:87400617:G:A	0	87400617	A	G
5	chr5:87401570:A:G	0	87401570	G	A
5	chr5:87403724:A:G	0	87403724	G	A
5	chr5:87405395:C:T	0	87405395	T	C
5	chr5:87408919:T:C	0	87408919	C	T
5	chr5:87409083:C:G	0	87409083	G	C
5	chr5:87409917:G:A	0	87409917	A	G
5	chr5:87412823:C:A	0	87412823	A	C
5	chr5:87413692:C:G	0	87413692	G	C
5	chr5:87414301:C:A	0	87414301	A	C
5	chr5:87414554:C:T	0	87414554	T	C
5	chr5:87414597:A:G	0	87414597	G	A
5	chr5:87417671:T:C	0	87417671	C	T
5	chr5:87419023:G:A	0	87419023	A	G
5	chr5:87421009:G:A	0	87421009	A	G
5	chr5:87422137:A:C	0	87422137	C	A
5	chr5:87422506:G:C	0	87422506	C	G
5	chr5:87425244:G:T	0	87425244	T	G
5	chr5:87426126:G:T	0	87426126	T	G
5	chr5:87426564:A:G	0	87426564	G	A
5	chr5:87427951:A:G	0	87427951	G	A
5	chr5:87431210:C:T	0	87431210	T	C
5	chr5:87431348:A:G	0	87431348	G	A
5	chr5:87431749:T:C	0	87431749	C	T
5	chr5:87431873:G:T	0	87431873	T	G
5	chr5:87439551:G:A	0	87439551	A	G
5	chr5:87440266:T:A	0	87440266	A	T
5	chr5:87441113:T:C	0	87441113	C	T
5	chr5:87441740:CA:C	0	87441740	C	CA
5	chr5:87442527:A:G	0	87442527	G	A
5	chr5:87443398:G:C	0	87443398	C	G
5	chr5:87444295:A:G	0	87444295	G	A
5	chr5:87445271:A:C	0	87445271	C	A
5	chr5:87451303:G:A	0	87451303	A	G
5	chr5:87451897:T:C	0	87451897	C	T
5	chr5:87453841:A:G	0	87453841	G	A
5	chr5:87455030:C:T	0	87455030	T	C
5	chr5:87456799:A:C	0	87456799	C	A
5	chr5:87459018:C:G	0	87459018	G	C
5	chr5:87463896:A:T	0	87463896	T	A
5	chr5:87467560:C:T	0	87467560	T	C
5	chr5:87468444:TA:T	0	87468444	T	TA
5	chr5:87471813:G:A	0	87471813	A	G
5	chr5:87473198:A:T	0	87473198	T	A
5	chr5:87473362:G:A	0	87473362	A	G
5	chr5:87479114:T:G	0	87479114	G	T
5	chr5:87482476:T:C	0	87482476	C	T
5	chr5:87483304:G:A	0	87483304	A	G
5	chr5:87483731:C:T	0	87483731	T	C
5	chr5:87483987:A:G	0	87483987	G	A
5	chr5:87484001:G:A	0	87484001	A	G
5	chr5:87485157:C:A	0	87485157	A	C
5	chr5:87486456:G:A	0	87486456	A	G
5	chr5:87487230:C:T	0	87487230	T	C
5	chr5:87489761:C:T	0	87489761	T	C
5	chr5:87490962:C:A	0	87490962	A	C
5	chr5:87491233:T:A	0	87491233	A	T
5	chr5:87491588:G:A	0	87491588	A	G
5	chr5:87494013:A:C	0	87494013	C	A
5	chr5:87494402:AG:A	0	87494402	A	AG
5	chr5:87497569:G:A	0	87497569	A	G
5	chr5:87498600:A:G	0	87498600	G	A
5	chr5:87500533:A:G	0	87500533	G	A
5	chr5:87500819:G:A	0	87500819	A	G
5	chr5:87500858:T:C	0	87500858	C	T
5	chr5:87501682:T:C	0	87501682	C	T
5	chr5:87502377:G:A	0	87502377	A	G
5	chr5:87502942:A:G	0	87502942	G	A
5	chr5:87504104:G:A	0	87504104	A	G
5	chr5:87504935:A:C	0	87504935	C	A
5	chr5:87505105:G:A	0	87505105	A	G
5	chr5:87505335:T:C	0	87505335	C	T
5	chr5:87505896:G:GA	0	87505896	GA	G
5	chr5:87506841:T:G	0	87506841	G	T
5	chr5:87507995:C:T	0	87507995	T	C
5	chr5:87508272:C:T	0	87508272	T	C
5	chr5:87509986:A:G	0	87509986	G	A
5	chr5:87510158:C:T	0	87510158	T	C
5	chr5:87510965:G:A	0	87510965	A	G
5	chr5:87511026:G:A	0	87511026	A	G
5	chr5:87511067:G:A	0	87511067	A	G
5	chr5:87511887:A:G	0	87511887	G	A
5	chr5:87512138:A:G	0	87512138	G	A
5	chr5:87512387:C:T	0	87512387	T	C
5	chr5:87513323:T:C	0	87513323	C	T
5	chr5:87513468:C:T	0	87513468	T	C
5	chr5:87513971:T:C	0	87513971	C	T
5	chr5:87514307:G:T	0	87514307	T	G
5	chr5:87515234:A:G	0	87515234	G	A
5	chr5:87516055:T:C	0	87516055	C	T
5	chr5:87518093:T:G	0	87518093	G	T
5	chr5:87518990:G:T	0	87518990	T	G
5	chr5:87519087:T:A	0	87519087	A	T
5	chr5:87520910:G:C	0	87520910	C	G
5	chr5:87521277:C:T	0	87521277	T	C
5	chr5:87521631:C:T	0	87521631	T	C
5	chr5:87522495:T:C	0	87522495	C	T
5	chr5:87522529:A:T	0	87522529	T	A
5	chr5:87524276:G:A	0	87524276	A	G
5	chr5:87525962:T:A	0	87525962	A	T
5	chr5:87525963:C:G	0	87525963	G	C
5	chr5:87528619:T:A	0	87528619	A	T
5	chr5:87529731:C:G	0	87529731	G	C
5	chr5:87529770:C:A	0	87529770	A	C
5	chr5:87531285:A:G	0	87531285	G	A
5	chr5:87532172:T:C	0	87532172	C	T
5	chr5:87532660:C:T	0	87532660	T	C
5	chr5:87532944:T:C	0	87532944	C	T
5	chr5:87533115:G:A	0	87533115	A	G
5	chr5:87533899:G:A	0	87533899	A	G
5	chr5:87534019:C:T	0	87534019	T	C
5	chr5:87535220:T:A	0	87535220	A	T
5	chr5:87539599:C:T	0	87539599	T	C
5	chr5:87540088:A:G	0	87540088	G	A
5	chr5:87541403:T:G	0	87541403	G	T
5	chr5:87543195:A:G	0	87543195	G	A
5	chr5:87543621:C:A	0	87543621	A	C
5	chr5:87543673:A:G	0	87543673	G	A
5	chr5:87544982:T:C	0	87544982	C	T
5	chr5:87545303:G:A	0	87545303	A	G
5	chr5:87545472:G:T	0	87545472	T	G
5	chr5:87545843:T:G	0	87545843	G	T
5	chr5:87546974:A:G	0	87546974	G	A
5	chr5:87547773:C:G	0	87547773	G	C
5	chr5:87549118:C:T	0	87549118	T	C
5	chr5:87549496:G:A	0	87549496	A	G
5	chr5:87550102:G:A	0	87550102	A	G
5	chr5:87550993:A:G	0	87550993	G	A
5	chr5:87552396:C:T	0	87552396	T	C
5	chr5:87552435:T:C	0	87552435	C	T
5	chr5:87552974:G:A	0	87552974	A	G
5	chr5:87553806:A:G	0	87553806	G	A
5	chr5:87554999:C:T	0	87554999	T	C
5	chr5:87556377:T:A	0	87556377	A	T
5	chr5:87556955:A:G	0	87556955	G	A
5	chr5:87558058:G:T	0	87558058	T	G
5	chr5:87558826:G:T	0	87558826	T	G
5	chr5:87560756:G:A	0	87560756	A	G
5	chr5:87560798:G:T	0	87560798	T	G
5	chr5:87561320:C:A	0	87561320	A	C
5	chr5:87562244:TATTAAAAATATTTAAACTATTAAAATTTTAATATTAAAATTTTAAACTATTAAAAATATTTAAACTATTAAAAA:T	0	87562244	T	TATTAAAAATATTTAAACTATTAAAATTTTAATATTAAAATTTTAAACTATTAAAAATATTTAAACTATTAAAAA
5	chr5:87563051:AT:A	0	87563051	A	AT
5	chr5:87564375:G:A	0	87564375	A	G
5	chr5:87564822:TTGAG:T	0	87564822	T	TTGAG
5	chr5:87565737:A:T	0	87565737	T	A
5	chr5:87567468:G:T	0	87567468	T	G
5	chr5:87567788:A:G	0	87567788	G	A
5	chr5:87568921:C:A	0	87568921	A	C
5	chr5:87569203:T:C	0	87569203	C	T
5	chr5:87569277:G:A	0	87569277	A	G
5	chr5:87575865:T:C	0	87575865	C	T
5	chr5:87576111:C:A	0	87576111	A	C
5	chr5:87576937:A:G	0	87576937	G	A
5	chr5:87578720:C:A	0	87578720	A	C
5	chr5:87578721:C:G	0	87578721	G	C
5	chr5:87580642:C:T	0	87580642	T	C
5	chr5:87581094:G:A	0	87581094	A	G
5	chr5:87584984:CTTCTTTGTGTTCATAAA:C	0	87584984	C	CTTCTTTGTGTTCATAAA
5	chr5:87585039:A:G	0	87585039	G	A
5	chr5:87586096:A:G	0	87586096	G	A
5	chr5:87586165:C:T	0	87586165	T	C
5	chr5:87586734:C:T	0	87586734	T	C
5	chr5:87588497:G:A	0	87588497	A	G
5	chr5:87589091:T:C	0	87589091	C	T
5	chr5:87590744:A:AG	0	87590744	AG	A
5	chr5:87591295:G:A	0	87591295	A	G
5	chr5:87594565:T:C	0	87594565	C	T
5	chr5:87594742:C:A	0	87594742	A	C
5	chr5:87595217:G:A	0	87595217	A	G
5	chr5:87595569:G:A	0	87595569	A	G
5	chr5:87598003:A:G	0	87598003	G	A
5	chr5:87598558:C:T	0	87598558	T	C
5	chr5:87599570:G:T	0	87599570	T	G
5	chr5:87599858:A:C	0	87599858	C	A
5	chr5:87600771:A:G	0	87600771	G	A
5	chr5:87602305:A:G	0	87602305	G	A
5	chr5:87602394:T:C	0	87602394	C	T
5	chr5:87603972:C:A	0	87603972	A	C
5	chr5:87604188:G:A	0	87604188	A	G
5	chr5:87604422:G:A	0	87604422	A	G
5	chr5:87606117:C:T	0	87606117	T	C
5	chr5:87606825:G:A	0	87606825	A	G
5	chr5:87607789:T:A	0	87607789	A	T
5	chr5:87608619:C:T	0	87608619	T	C
5	chr5:87608853:T:G	0	87608853	G	T
5	chr5:87609246:A:G	0	87609246	G	A
5	chr5:87609860:T:G	0	87609860	G	T
5	chr5:87610036:T:C	0	87610036	C	T
5	chr5:87610624:A:G	0	87610624	G	A
5	chr5:87613103:C:T	0	87613103	T	C
5	chr5:87613938:A:G	0	87613938	G	A
5	chr5:87614404:T:C	0	87614404	C	T
5	chr5:87614622:T:C	0	87614622	C	T
5	chr5:87614972:G:A	0	87614972	A	G
5	chr5:87616323:A:G	0	87616323	G	A
5	chr5:87616666:C:A	0	87616666	A	C
5	chr5:87616924:C:T	0	87616924	T	C
5	chr5:87617140:G:A	0	87617140	A	G
5	chr5:87617249:A:G	0	87617249	G	A
5	chr5:87618127:C:T	0	87618127	T	C
5	chr5:87618622:T:C	0	87618622	C	T
5	chr5:87618874:AC:A	0	87618874	A	AC
5	chr5:87619494:T:C	0	87619494	C	T
5	chr5:87619788:T:C	0	87619788	C	T
5	chr5:87621042:C:T	0	87621042	T	C
5	chr5:87621307:C:T	0	87621307	T	C
5	chr5:87621817:T:A	0	87621817	A	T
5	chr5:87623284:C:G	0	87623284	G	C
5	chr5:87624477:G:A	0	87624477	A	G
5	chr5:87626849:C:T	0	87626849	T	C
5	chr5:87626941:G:A	0	87626941	A	G
5	chr5:87629367:A:AG	0	87629367	AG	A
5	chr5:87629567:CT:C	0	87629567	C	CT
5	chr5:87629572:G:A	0	87629572	A	G
5	chr5:87630078:ATG:A	0	87630078	A	ATG
5	chr5:87630118:G:A	0	87630118	A	G
5	chr5:87632000:T:C	0	87632000	C	T
5	chr5:87632414:T:G	0	87632414	G	T
5	chr5:87632725:G:A	0	87632725	A	G
5	chr5:87632788:A:G	0	87632788	G	A
5	chr5:87633280:A:C	0	87633280	C	A
5	chr5:87635273:A:G	0	87635273	G	A
5	chr5:87635533:A:ACTT	0	87635533	ACTT	A
5	chr5:87635776:G:A	0	87635776	A	G
5	chr5:87636415:A:G	0	87636415	G	A
5	chr5:87637786:A:T	0	87637786	T	A
5	chr5:87637951:TTA:T	0	87637951	T	TTA
5	chr5:87639431:A:G	0	87639431	G	A
5	chr5:87640247:A:C	0	87640247	C	A
5	chr5:87640369:A:G	0	87640369	G	A
5	chr5:87640440:A:G	0	87640440	G	A
5	chr5:87641623:G:A	0	87641623	A	G
5	chr5:87641637:C:T	0	87641637	T	C
5	chr5:87644273:CTTT:C	0	87644273	C	CTTT
5	chr5:87644551:G:C	0	87644551	C	G
5	chr5:87644949:C:T	0	87644949	T	C
5	chr5:87646355:C:T	0	87646355	T	C
5	chr5:87646494:A:G	0	87646494	G	A
5	chr5:87647461:G:T	0	87647461	T	G
5	chr5:87647935:A:C	0	87647935	C	A
5	chr5:87648006:A:T	0	87648006	T	A
5	chr5:87648368:C:T	0	87648368	T	C
5	chr5:87648600:A:G	0	87648600	G	A
5	chr5:87649102:G:A	0	87649102	A	G
5	chr5:87650683:T:G	0	87650683	G	T
5	chr5:87651061:T:C	0	87651061	C	T
5	chr5:87653430:G:A	0	87653430	A	G
5	chr5:87653529:C:T	0	87653529	T	C
5	chr5:87653583:T:C	0	87653583	C	T
5	chr5:87655480:A:G	0	87655480	G	A
5	chr5:87655691:T:C	0	87655691	C	T
5	chr5:87657721:A:G	0	87657721	G	A
5	chr5:87657982:G:C	0	87657982	C	G
5	chr5:87660028:A:G	0	87660028	G	A
5	chr5:87662156:A:G	0	87662156	G	A
5	chr5:87664048:C:G	0	87664048	G	C
5	chr5:87664851:T:C	0	87664851	C	T
5	chr5:87665141:T:C	0	87665141	C	T
5	chr5:87667007:T:C	0	87667007	C	T
5	chr5:87668110:C:T	0	87668110	T	C
5	chr5:87668134:T:C	0	87668134	C	T
5	chr5:87668797:C:T	0	87668797	T	C
5	chr5:87669111:C:T	0	87669111	T	C
5	chr5:87673493:T:C	0	87673493	C	T
5	chr5:87674445:C:A	0	87674445	A	C
5	chr5:87674601:C:T	0	87674601	T	C
5	chr5:87676039:T:A	0	87676039	A	T
5	chr5:87677022:G:A	0	87677022	A	G
5	chr5:87677491:C:CT	0	87677491	CT	C
5	chr5:87678311:A:T	0	87678311	T	A
5	chr5:87678625:A:G	0	87678625	G	A
5	chr5:87678920:AC:A	0	87678920	A	AC
5	chr5:87679245:G:A	0	87679245	A	G
5	chr5:87680913:A:G	0	87680913	G	A
5	chr5:87680947:G:A	0	87680947	A	G
5	chr5:87681608:GTGT:G	0	87681608	G	GTGT
5	chr5:87683639:G:T	0	87683639	T	G
5	chr5:87683725:A:C	0	87683725	C	A
5	chr5:87685242:T:C	0	87685242	C	T
5	chr5:87686551:CTGTT:C	0	87686551	C	CTGTT
5	chr5:87686987:T:A	0	87686987	A	T
5	chr5:87687197:T:C	0	87687197	C	T
5	chr5:87687531:T:G	0	87687531	G	T
5	chr5:87688180:T:C	0	87688180	C	T
5	chr5:87688669:C:T	0	87688669	T	C
5	chr5:87690008:C:CTT	0	87690008	CTT	C
5	chr5:87690113:A:C	0	87690113	C	A
5	chr5:87690491:C:T	0	87690491	T	C
5	chr5:87690542:C:T	0	87690542	T	C
5	chr5:87690845:C:T	0	87690845	T	C
5	chr5:87690851:C:T	0	87690851	T	C
5	chr5:87691064:T:C	0	87691064	C	T
5	chr5:87691121:G:A	0	87691121	A	G
5	chr5:87691636:C:T	0	87691636	T	C
5	chr5:87692077:T:C	0	87692077	C	T
5	chr5:87692168:G:A	0	87692168	A	G
5	chr5:87692225:C:T	0	87692225	T	C
5	chr5:87692320:C:T	0	87692320	T	C
5	chr5:87692545:AG:A	0	87692545	A	AG
5	chr5:87692934:C:A	0	87692934	A	C
5	chr5:87693991:A:G	0	87693991	G	A
5	chr5:87694443:A:G	0	87694443	G	A
5	chr5:87695819:T:C	0	87695819	C	T
5	chr5:87696159:C:T	0	87696159	T	C
5	chr5:87696711:G:C	0	87696711	C	G
5	chr5:87698405:C:T	0	87698405	T	C
5	chr5:87698485:T:C	0	87698485	C	T
5	chr5:87698566:G:A	0	87698566	A	G
5	chr5:87698830:T:A	0	87698830	A	T
5	chr5:87701670:G:A	0	87701670	A	G
5	chr5:87701895:A:G	0	87701895	G	A
5	chr5:87702086:C:T	0	87702086	T	C
5	chr5:87702549:C:T	0	87702549	T	C
5	chr5:87703067:TC:T	0	87703067	T	TC
5	chr5:87703114:G:A	0	87703114	A	G
5	chr5:87704311:A:G	0	87704311	G	A
5	chr5:87704814:T:C	0	87704814	C	T
5	chr5:87705495:T:G	0	87705495	G	T
5	chr5:87706062:G:A	0	87706062	A	G
5	chr5:87706073:C:T	0	87706073	T	C
5	chr5:87706369:A:G	0	87706369	G	A
5	chr5:87707185:A:T	0	87707185	T	A
5	chr5:87707242:T:C	0	87707242	C	T
5	chr5:87707905:C:A	0	87707905	A	C
5	chr5:87708699:T:C	0	87708699	C	T
5	chr5:87710238:C:A	0	87710238	A	C
5	chr5:87710288:A:G	0	87710288	G	A
5	chr5:87710763:G:A	0	87710763	A	G
5	chr5:87711051:C:T	0	87711051	T	C
5	chr5:87711211:T:C	0	87711211	C	T
5	chr5:87711328:T:G	0	87711328	G	T
5	chr5:87712320:T:C	0	87712320	C	T
5	chr5:87712540:T:C	0	87712540	C	T
5	chr5:87713833:G:A	0	87713833	A	G
5	chr5:87713940:A:T	0	87713940	T	A
5	chr5:87713944:G:A	0	87713944	A	G
5	chr5:87714113:C:T	0	87714113	T	C
5	chr5:87715876:A:AT	0	87715876	AT	A
5	chr5:87716353:A:G	0	87716353	G	A
5	chr5:87716428:C:T	0	87716428	T	C
5	chr5:87717955:T:C	0	87717955	C	T
5	chr5:87719494:C:A	0	87719494	A	C
5	chr5:87720089:T:A	0	87720089	A	T
5	chr5:87721381:C:T	0	87721381	T	C
5	chr5:87723639:C:T	0	87723639	T	C
5	chr5:87724805:G:C	0	87724805	C	G
5	chr5:87726533:C:T	0	87726533	T	C
5	chr5:87726964:A:G	0	87726964	G	A
5	chr5:87727169:T:C	0	87727169	C	T
5	chr5:87727840:T:A	0	87727840	A	T
5	chr5:87728160:T:G	0	87728160	G	T
5	chr5:87728255:T:C	0	87728255	C	T
5	chr5:87728582:C:T	0	87728582	T	C
5	chr5:87729327:C:T	0	87729327	T	C
5	chr5:87729988:T:C	0	87729988	C	T
5	chr5:87730217:C:T	0	87730217	T	C
5	chr5:87731574:C:T	0	87731574	T	C
5	chr5:87731581:T:C	0	87731581	C	T
5	chr5:87732197:A:G	0	87732197	G	A
5	chr5:87734335:A:G	0	87734335	G	A
5	chr5:87734565:G:A	0	87734565	A	G
5	chr5:87735066:G:A	0	87735066	A	G
5	chr5:87735150:T:G	0	87735150	G	T
5	chr5:87736589:G:A	0	87736589	A	G
5	chr5:87736780:C:T	0	87736780	T	C
5	chr5:87738438:A:G	0	87738438	G	A
5	chr5:87738535:G:A	0	87738535	A	G
5	chr5:87739834:T:C	0	87739834	C	T
5	chr5:87739984:T:G	0	87739984	G	T
5	chr5:87740311:A:G	0	87740311	G	A
5	chr5:87741089:G:A	0	87741089	A	G
5	chr5:87741259:T:C	0	87741259	C	T
5	chr5:87742596:A:C	0	87742596	C	A
5	chr5:87743159:A:G	0	87743159	G	A
5	chr5:87744160:C:T	0	87744160	T	C
5	chr5:87744732:T:C	0	87744732	C	T
5	chr5:87744796:A:G	0	87744796	G	A
5	chr5:87745140:A:C	0	87745140	C	A
5	chr5:87745143:T:C	0	87745143	C	T
5	chr5:87745329:C:G	0	87745329	G	C
5	chr5:87746206:G:A	0	87746206	A	G
5	chr5:87747100:C:T	0	87747100	T	C
5	chr5:87749711:G:A	0	87749711	A	G
5	chr5:87750728:A:T	0	87750728	T	A
5	chr5:87751453:C:T	0	87751453	T	C
5	chr5:87752942:G:A	0	87752942	A	G
5	chr5:87753508:A:G	0	87753508	G	A
5	chr5:87753642:TC:T	0	87753642	T	TC
5	chr5:87753733:A:G	0	87753733	G	A
5	chr5:87754384:C:T	0	87754384	T	C
5	chr5:87754550:G:T	0	87754550	T	G
5	chr5:87754599:A:G	0	87754599	G	A
5	chr5:87756009:C:T	0	87756009	T	C
5	chr5:87756657:A:G	0	87756657	G	A
5	chr5:87756856:G:A	0	87756856	A	G
5	chr5:87758091:T:C	0	87758091	C	T
5	chr5:87758764:C:T	0	87758764	T	C
5	chr5:87759108:G:A	0	87759108	A	G
5	chr5:87759530:G:C	0	87759530	C	G
5	chr5:87759873:A:C	0	87759873	C	A
5	chr5:87760071:A:G	0	87760071	G	A
5	chr5:87760472:G:A	0	87760472	A	G
5	chr5:87763350:T:C	0	87763350	C	T
5	chr5:87763750:A:T	0	87763750	T	A
5	chr5:87763995:T:C	0	87763995	C	T
5	chr5:87764414:C:T	0	87764414	T	C
5	chr5:87765301:G:A	0	87765301	A	G
5	chr5:87765946:T:C	0	87765946	C	T
5	chr5:87766024:T:C	0	87766024	C	T
5	chr5:87766867:A:AT	0	87766867	AT	A
5	chr5:87768363:C:G	0	87768363	G	C
5	chr5:87768450:A:G	0	87768450	G	A
5	chr5:87768766:G:A	0	87768766	A	G
5	chr5:87769830:G:A	0	87769830	A	G
5	chr5:87769837:T:C	0	87769837	C	T
5	chr5:87771864:C:T	0	87771864	T	C
5	chr5:87772360:A:G	0	87772360	G	A
5	chr5:87772615:C:T	0	87772615	T	C
5	chr5:87773138:A:C	0	87773138	C	A
5	chr5:87774822:A:G	0	87774822	G	A
5	chr5:87775041:G:T	0	87775041	T	G
5	chr5:87775212:T:C	0	87775212	C	T
5	chr5:87776241:T:C	0	87776241	C	T
5	chr5:87776463:A:G	0	87776463	G	A
5	chr5:87777144:C:A	0	87777144	A	C
5	chr5:87777465:T:C	0	87777465	C	T
5	chr5:87777733:T:A	0	87777733	A	T
5	chr5:87778131:A:G	0	87778131	G	A
5	chr5:87779511:G:A	0	87779511	A	G
5	chr5:87779524:CA:C	0	87779524	C	CA
5	chr5:87780546:A:C	0	87780546	C	A
5	chr5:87780983:A:T	0	87780983	T	A
5	chr5:87781303:T:A	0	87781303	A	T
5	chr5:87782550:C:T	0	87782550	T	C
5	chr5:87783225:C:T	0	87783225	T	C
5	chr5:87784844:G:A	0	87784844	A	G
5	chr5:87784861:A:G	0	87784861	G	A
5	chr5:87785054:G:A	0	87785054	A	G
5	chr5:87786005:G:A	0	87786005	A	G
5	chr5:87786459:C:T	0	87786459	T	C
5	chr5:87787130:T:C	0	87787130	C	T
5	chr5:87787840:G:A	0	87787840	A	G
5	chr5:87788892:CCTT:C	0	87788892	C	CCTT
5	chr5:87789537:G:T	0	87789537	T	G
5	chr5:87790003:C:T	0	87790003	T	C
5	chr5:87790656:G:A	0	87790656	A	G
5	chr5:87791157:T:C	0	87791157	C	T
5	chr5:87791539:G:A	0	87791539	A	G
5	chr5:87792096:G:A	0	87792096	A	G
5	chr5:87792424:G:A	0	87792424	A	G
5	chr5:87793694:A:G	0	87793694	G	A
5	chr5:87793969:G:A	0	87793969	A	G
5	chr5:87794078:A:G	0	87794078	G	A
5	chr5:87794455:A:G	0	87794455	G	A
5	chr5:87794457:G:A	0	87794457	A	G
5	chr5:87795115:T:G	0	87795115	G	T
5	chr5:87796447:G:A	0	87796447	A	G
5	chr5:87796576:A:G	0	87796576	G	A
5	chr5:87796583:T:C	0	87796583	C	T
5	chr5:87797093:C:A	0	87797093	A	C
5	chr5:87798727:T:G	0	87798727	G	T
5	chr5:87799153:A:G	0	87799153	G	A
5	chr5:87799264:C:T	0	87799264	T	C
5	chr5:87799433:C:T	0	87799433	T	C
5	chr5:87800009:A:G	0	87800009	G	A
5	chr5:87800084:C:G	0	87800084	G	C
5	chr5:87800728:C:T	0	87800728	T	C
5	chr5:87800889:A:G	0	87800889	G	A
5	chr5:87801681:A:G	0	87801681	G	A
5	chr5:87802047:T:C	0	87802047	C	T
5	chr5:87802373:T:C	0	87802373	C	T
5	chr5:87802443:T:C	0	87802443	C	T
5	chr5:87802656:G:A	0	87802656	A	G
5	chr5:87802771:C:T	0	87802771	T	C
5	chr5:87802972:G:A	0	87802972	A	G
5	chr5:87803302:T:C	0	87803302	C	T
5	chr5:87804313:T:C	0	87804313	C	T
5	chr5:87804625:TATGTATA:T	0	87804625	T	TATGTATA
5	chr5:87804792:A:G	0	87804792	G	A
5	chr5:87805282:C:A	0	87805282	A	C
5	chr5:87805793:C:A	0	87805793	A	C
5	chr5:87805957:T:C	0	87805957	C	T
5	chr5:87806331:G:A	0	87806331	A	G
5	chr5:87806451:A:G	0	87806451	G	A
5	chr5:87806613:G:A	0	87806613	A	G
5	chr5:87806614:C:CT	0	87806614	CT	C
5	chr5:87806975:C:A	0	87806975	A	C
5	chr5:87807182:C:T	0	87807182	T	C
5	chr5:87808179:T:C	0	87808179	C	T
5	chr5:87808185:T:C	0	87808185	C	T
5	chr5:87808310:G:A	0	87808310	A	G
5	chr5:87808540:G:GA	0	87808540	GA	G
5	chr5:87808705:A:T	0	87808705	T	A
5	chr5:87808787:C:T	0	87808787	T	C
5	chr5:87809481:TA:T	0	87809481	T	TA
5	chr5:87809591:A:G	0	87809591	G	A
5	chr5:87810133:C:T	0	87810133	T	C
5	chr5:87810918:C:T	0	87810918	T	C
5	chr5:87811945:A:T	0	87811945	T	A
5	chr5:87812821:T:C	0	87812821	C	T
5	chr5:87812961:A:G	0	87812961	G	A
5	chr5:87813479:G:A	0	87813479	A	G
5	chr5:87814241:C:T	0	87814241	T	C
5	chr5:87814260:C:T	0	87814260	T	C
5	chr5:87814329:ACCACC:A	0	87814329	A	ACCACC
5	chr5:87814743:C:T	0	87814743	T	C
5	chr5:87815363:T:G	0	87815363	G	T
5	chr5:87817248:G:T	0	87817248	T	G
5	chr5:87817997:T:A	0	87817997	A	T
5	chr5:87818148:A:G	0	87818148	G	A
5	chr5:87818460:T:C	0	87818460	C	T
5	chr5:87819212:T:C	0	87819212	C	T
5	chr5:87820814:T:C	0	87820814	C	T
5	chr5:87821630:C:G	0	87821630	G	C
5	chr5:87823955:C:A	0	87823955	A	C
5	chr5:87826881:G:T	0	87826881	T	G
5	chr5:87829433:G:A	0	87829433	A	G
5	chr5:87829477:G:A	0	87829477	A	G
5	chr5:87829761:T:C	0	87829761	C	T
5	chr5:87830766:A:G	0	87830766	G	A
5	chr5:87831000:T:C	0	87831000	C	T
5	chr5:87831689:A:G	0	87831689	G	A
5	chr5:87832160:A:G	0	87832160	G	A
5	chr5:87833245:T:TCTAG	0	87833245	TCTAG	T
5	chr5:87833805:A:G	0	87833805	G	A
5	chr5:87835999:C:A	0	87835999	A	C
5	chr5:87837023:T:C	0	87837023	C	T
5	chr5:87837487:T:C	0	87837487	C	T
5	chr5:87837488:A:G	0	87837488	G	A
5	chr5:87838723:G:T	0	87838723	T	G
5	chr5:87838756:A:G	0	87838756	G	A
5	chr5:87839255:T:G	0	87839255	G	T
5	chr5:87840079:C:T	0	87840079	T	C
5	chr5:87840658:A:T	0	87840658	T	A
5	chr5:87840813:C:G	0	87840813	G	C
5	chr5:87840872:C:T	0	87840872	T	C
5	chr5:87841254:T:G	0	87841254	G	T
5	chr5:87841946:T:A	0	87841946	A	T
5	chr5:87842618:G:A	0	87842618	A	G
5	chr5:87842649:C:T	0	87842649	T	C
5	chr5:87842901:A:G	0	87842901	G	A
5	chr5:87843316:A:G	0	87843316	G	A
5	chr5:87843470:C:G	0	87843470	G	C
5	chr5:87843541:C:G	0	87843541	G	C
5	chr5:87844264:G:C	0	87844264	C	G
5	chr5:87844448:A:C	0	87844448	C	A
5	chr5:87845250:A:G	0	87845250	G	A
5	chr5:87845667:C:T	0	87845667	T	C
5	chr5:87846402:C:A	0	87846402	A	C
5	chr5:87846572:AAAG:A	0	87846572	A	AAAG
5	chr5:87848209:C:G	0	87848209	G	C
5	chr5:87848417:T:A	0	87848417	A	T
5	chr5:87849523:C:T	0	87849523	T	C
5	chr5:87850510:T:G	0	87850510	G	T
5	chr5:87850968:T:A	0	87850968	A	T
5	chr5:87851369:T:A	0	87851369	A	T
5	chr5:87852004:T:C	0	87852004	C	T
5	chr5:87852434:G:T	0	87852434	T	G
5	chr5:87854704:A:T	0	87854704	T	A
5	chr5:87854947:A:T	0	87854947	T	A
5	chr5:87855503:G:A	0	87855503	A	G
5	chr5:87855641:T:C	0	87855641	C	T
5	chr5:87857803:A:G	0	87857803	G	A
5	chr5:87858544:G:C	0	87858544	C	G
5	chr5:87859880:G:A	0	87859880	A	G
5	chr5:87860707:T:A	0	87860707	A	T
5	chr5:87862601:G:A	0	87862601	A	G
5	chr5:87863186:G:C	0	87863186	C	G
5	chr5:87864484:T:A	0	87864484	A	T
5	chr5:87864986:G:A	0	87864986	A	G
5	chr5:87865755:C:A	0	87865755	A	C
5	chr5:87867263:G:A	0	87867263	A	G
5	chr5:87868122:A:T	0	87868122	T	A
5	chr5:87868982:G:A	0	87868982	A	G
5	chr5:87871055:G:A	0	87871055	A	G
5	chr5:87873758:G:A	0	87873758	A	G
5	chr5:87874320:C:G	0	87874320	G	C
5	chr5:87874669:T:C	0	87874669	C	T
5	chr5:87876017:C:T	0	87876017	T	C
5	chr5:87876531:G:A	0	87876531	A	G
5	chr5:87878110:A:C	0	87878110	C	A
5	chr5:87878339:G:A	0	87878339	A	G
5	chr5:87878343:C:T	0	87878343	T	C
5	chr5:87879776:A:G	0	87879776	G	A
5	chr5:87880000:C:T	0	87880000	T	C
5	chr5:87881153:T:A	0	87881153	A	T
5	chr5:87881699:C:T	0	87881699	T	C
5	chr5:87882027:A:G	0	87882027	G	A
5	chr5:87882820:C:T	0	87882820	T	C
5	chr5:87885591:T:C	0	87885591	C	T
5	chr5:87885916:T:C	0	87885916	C	T
5	chr5:87887017:C:T	0	87887017	T	C
5	chr5:87887236:G:C	0	87887236	C	G
5	chr5:87887616:T:C	0	87887616	C	T
5	chr5:87888285:G:C	0	87888285	C	G
5	chr5:87888625:G:A	0	87888625	A	G
5	chr5:87891419:AG:A	0	87891419	A	AG
5	chr5:87891474:T:C	0	87891474	C	T
5	chr5:87891829:G:A	0	87891829	A	G
5	chr5:87892693:T:TA	0	87892693	TA	T
5	chr5:87892864:G:A	0	87892864	A	G
5	chr5:87893706:C:T	0	87893706	T	C
5	chr5:87894072:C:T	0	87894072	T	C
5	chr5:87895108:T:G	0	87895108	G	T
5	chr5:87895964:T:C	0	87895964	C	T
5	chr5:87896184:C:T	0	87896184	T	C
5	chr5:87899142:G:A	0	87899142	A	G
5	chr5:87899556:C:T	0	87899556	T	C
5	chr5:87900474:G:C	0	87900474	C	G
5	chr5:87901718:A:G	0	87901718	G	A
5	chr5:87901975:C:A	0	87901975	A	C
5	chr5:87902283:A:G	0	87902283	G	A
5	chr5:87902766:C:T	0	87902766	T	C
5	chr5:87903440:C:T	0	87903440	T	C
5	chr5:87905090:G:A	0	87905090	A	G
5	chr5:87905290:G:A	0	87905290	A	G
5	chr5:87905320:A:G	0	87905320	G	A
5	chr5:87905365:C:T	0	87905365	T	C
5	chr5:87905651:T:A	0	87905651	A	T
5	chr5:87907958:T:A	0	87907958	A	T
5	chr5:87908472:C:T	0	87908472	T	C
5	chr5:87908719:G:A	0	87908719	A	G
5	chr5:87908742:A:G	0	87908742	G	A
5	chr5:87908946:G:A	0	87908946	A	G
5	chr5:87909229:T:A	0	87909229	A	T
5	chr5:87909411:C:A	0	87909411	A	C
5	chr5:87909438:T:A	0	87909438	A	T
5	chr5:87909674:A:C	0	87909674	C	A
5	chr5:87911667:G:A	0	87911667	A	G
5	chr5:87913399:G:A	0	87913399	A	G
5	chr5:87913666:A:C	0	87913666	C	A
5	chr5:87914071:T:C	0	87914071	C	T
5	chr5:87914221:C:T	0	87914221	T	C
5	chr5:87914751:A:C	0	87914751	C	A
5	chr5:87917730:T:C	0	87917730	C	T
5	chr5:87918391:T:C	0	87918391	C	T
5	chr5:87918967:C:T	0	87918967	T	C
5	chr5:87919229:C:T	0	87919229	T	C
5	chr5:87919588:G:C	0	87919588	C	G
5	chr5:87919730:A:G	0	87919730	G	A
5	chr5:87920129:A:G	0	87920129	G	A
5	chr5:87921380:T:C	0	87921380	C	T
5	chr5:87923858:A:G	0	87923858	G	A
5	chr5:87924368:G:A	0	87924368	A	G
5	chr5:87925067:G:A	0	87925067	A	G
5	chr5:87926460:A:T	0	87926460	T	A
5	chr5:87926860:A:G	0	87926860	G	A
5	chr5:87926977:C:T	0	87926977	T	C
5	chr5:87927277:C:T	0	87927277	T	C
5	chr5:87927876:C:A	0	87927876	A	C
5	chr5:87928241:A:T	0	87928241	T	A
5	chr5:87928519:C:G	0	87928519	G	C
5	chr5:87928706:A:G	0	87928706	G	A
5	chr5:87928882:A:G	0	87928882	G	A
5	chr5:87928984:A:G	0	87928984	G	A
5	chr5:87929379:T:C	0	87929379	C	T
5	chr5:87930783:A:AT	0	87930783	AT	A
5	chr5:87931795:A:G	0	87931795	G	A
5	chr5:87933607:G:A	0	87933607	A	G
5	chr5:87935323:G:T	0	87935323	T	G
5	chr5:87935550:T:C	0	87935550	C	T
5	chr5:87935850:A:C	0	87935850	C	A
5	chr5:87935990:G:C	0	87935990	C	G
5	chr5:87936375:C:T	0	87936375	T	C
5	chr5:87937086:TTC:T	0	87937086	T	TTC
5	chr5:87937381:G:A	0	87937381	A	G
5	chr5:87939008:T:C	0	87939008	C	T
5	chr5:87939251:C:T	0	87939251	T	C
5	chr5:87939551:C:T	0	87939551	T	C
5	chr5:87939825:C:T	0	87939825	T	C
5	chr5:87940254:C:T	0	87940254	T	C
5	chr5:87941124:A:G	0	87941124	G	A
5	chr5:87941445:TC:T	0	87941445	T	TC
5	chr5:87941554:G:A	0	87941554	A	G
5	chr5:87941631:T:C	0	87941631	C	T
5	chr5:87943549:T:C	0	87943549	C	T
5	chr5:87943714:T:C	0	87943714	C	T
5	chr5:87943897:G:C	0	87943897	C	G
5	chr5:87943914:G:C	0	87943914	C	G
5	chr5:87945713:T:C	0	87945713	C	T
5	chr5:87947170:C:T	0	87947170	T	C
5	chr5:87947521:A:G	0	87947521	G	A
5	chr5:87949085:C:T	0	87949085	T	C
5	chr5:87949573:A:G	0	87949573	G	A
5	chr5:87949745:G:A	0	87949745	A	G
5	chr5:87949827:G:A	0	87949827	A	G
5	chr5:87950355:A:T	0	87950355	T	A
5	chr5:87950750:A:T	0	87950750	T	A
5	chr5:87951251:A:G	0	87951251	G	A
5	chr5:87951810:C:G	0	87951810	G	C
5	chr5:87952558:G:A	0	87952558	A	G
5	chr5:87952830:G:A	0	87952830	A	G
5	chr5:87953975:T:C	0	87953975	C	T
5	chr5:87955467:C:T	0	87955467	T	C
5	chr5:87955680:G:T	0	87955680	T	G
5	chr5:87956045:A:C	0	87956045	C	A
5	chr5:87956321:A:G	0	87956321	G	A
5	chr5:87956907:G:A	0	87956907	A	G
5	chr5:87957033:A:G	0	87957033	G	A
5	chr5:87958370:C:T	0	87958370	T	C
5	chr5:87958476:T:C	0	87958476	C	T
5	chr5:87958989:T:C	0	87958989	C	T
5	chr5:87960017:A:G	0	87960017	G	A
5	chr5:87960417:C:T	0	87960417	T	C
5	chr5:87960989:G:A	0	87960989	A	G
5	chr5:87961363:G:A	0	87961363	A	G
5	chr5:87963179:C:T	0	87963179	T	C
5	chr5:87963753:A:G	0	87963753	G	A
5	chr5:87964005:C:T	0	87964005	T	C
5	chr5:87965764:CA:C	0	87965764	C	CA
5	chr5:87966023:T:G	0	87966023	G	T
5	chr5:87966191:G:A	0	87966191	A	G
5	chr5:87966468:G:A	0	87966468	A	G
5	chr5:87967987:AAAAT:A	0	87967987	A	AAAAT
5	chr5:87968707:A:G	0	87968707	G	A
5	chr5:87970453:A:T	0	87970453	T	A
5	chr5:87972092:C:T	0	87972092	T	C
5	chr5:87972312:G:A	0	87972312	A	G
5	chr5:87972328:A:G	0	87972328	G	A
5	chr5:87972416:C:T	0	87972416	T	C
5	chr5:87973188:C:T	0	87973188	T	C
5	chr5:87975359:G:A	0	87975359	A	G
5	chr5:87977267:A:C	0	87977267	C	A
5	chr5:87978125:T:C	0	87978125	C	T
5	chr5:87979047:A:ACC	0	87979047	ACC	A
5	chr5:87979726:T:C	0	87979726	C	T
5	chr5:87980456:G:A	0	87980456	A	G
5	chr5:87981186:G:C	0	87981186	C	G
5	chr5:87981587:C:T	0	87981587	T	C
5	chr5:87981886:G:A	0	87981886	A	G
5	chr5:87982071:AAG:A	0	87982071	A	AAG
5	chr5:87982082:A:G	0	87982082	G	A
5	chr5:87982164:A:C	0	87982164	C	A
5	chr5:87982171:C:T	0	87982171	T	C
5	chr5:87982542:A:G	0	87982542	G	A
5	chr5:87982927:A:G	0	87982927	G	A
5	chr5:87982999:T:C	0	87982999	C	T
5	chr5:87983229:T:A	0	87983229	A	T
5	chr5:87983421:A:G	0	87983421	G	A
5	chr5:87983558:G:C	0	87983558	C	G
5	chr5:87983564:C:G	0	87983564	G	C
5	chr5:87984071:A:C	0	87984071	C	A
5	chr5:87985637:A:C	0	87985637	C	A
5	chr5:87985957:C:T	0	87985957	T	C
5	chr5:87986678:C:T	0	87986678	T	C
5	chr5:87987350:A:G	0	87987350	G	A
5	chr5:87988190:T:C	0	87988190	C	T
5	chr5:87988692:C:T	0	87988692	T	C
5	chr5:87989137:T:A	0	87989137	A	T
5	chr5:87989155:C:T	0	87989155	T	C
5	chr5:87989270:A:G	0	87989270	G	A
5	chr5:87989333:T:G	0	87989333	G	T
5	chr5:87989383:C:A	0	87989383	A	C
5	chr5:87989740:G:A	0	87989740	A	G
5	chr5:87990000:T:A	0	87990000	A	T
5	chr5:87991193:C:T	0	87991193	T	C
5	chr5:87991399:G:A	0	87991399	A	G
5	chr5:87991579:T:C	0	87991579	C	T
5	chr5:87992149:C:G	0	87992149	G	C
5	chr5:87992433:A:G	0	87992433	G	A
5	chr5:87993769:A:T	0	87993769	T	A
5	chr5:87994360:G:A	0	87994360	A	G
5	chr5:87994404:C:A	0	87994404	A	C
5	chr5:87994542:G:C	0	87994542	C	G
5	chr5:87994787:A:T	0	87994787	T	A
5	chr5:87995999:G:C	0	87995999	C	G
5	chr5:87996159:A:T	0	87996159	T	A
5	chr5:87997160:T:C	0	87997160	C	T
5	chr5:87998151:A:G	0	87998151	G	A
5	chr5:87999202:G:A	0	87999202	A	G
5	chr5:88000700:T:C	0	88000700	C	T
5	chr5:88001513:T:A	0	88001513	A	T
5	chr5:88001752:C:A	0	88001752	A	C
5	chr5:88003655:A:T	0	88003655	T	A
5	chr5:88004098:A:G	0	88004098	G	A
5	chr5:88005440:C:G	0	88005440	G	C
5	chr5:88005703:T:C	0	88005703	C	T
5	chr5:88006139:G:C	0	88006139	C	G
5	chr5:88006328:G:C	0	88006328	C	G
5	chr5:88008223:T:C	0	88008223	C	T
5	chr5:88008451:G:A	0	88008451	A	G
5	chr5:88009252:A:C	0	88009252	C	A
5	chr5:88009927:T:A	0	88009927	A	T
5	chr5:88010038:G:A	0	88010038	A	G
5	chr5:88010189:G:A	0	88010189	A	G
5	chr5:88010496:G:T	0	88010496	T	G
5	chr5:88010684:C:T	0	88010684	T	C
5	chr5:88010918:C:G	0	88010918	G	C
5	chr5:88010959:T:C	0	88010959	C	T
5	chr5:88011077:A:G	0	88011077	G	A
5	chr5:88011101:G:T	0	88011101	T	G
5	chr5:88011377:A:G	0	88011377	G	A
5	chr5:88011602:G:C	0	88011602	C	G
5	chr5:88012024:A:G	0	88012024	G	A
5	chr5:88012256:A:G	0	88012256	G	A
5	chr5:88012585:C:T	0	88012585	T	C
5	chr5:88012881:C:T	0	88012881	T	C
5	chr5:88013171:A:G	0	88013171	G	A
5	chr5:88013267:G:C	0	88013267	C	G
5	chr5:88013293:T:C	0	88013293	C	T
5	chr5:88013333:A:C	0	88013333	C	A
5	chr5:88013452:G:A	0	88013452	A	G
5	chr5:88013551:A:T	0	88013551	T	A
5	chr5:88013783:T:C	0	88013783	C	T
5	chr5:88014348:G:A	0	88014348	A	G
5	chr5:88014657:C:T	0	88014657	T	C
5	chr5:88015126:C:T	0	88015126	T	C
5	chr5:88015296:G:A	0	88015296	A	G
5	chr5:88015453:A:G	0	88015453	G	A
5	chr5:88015743:C:T	0	88015743	T	C
5	chr5:88016072:T:A	0	88016072	A	T
5	chr5:88016899:A:T	0	88016899	T	A
5	chr5:88017324:G:A	0	88017324	A	G
5	chr5:88017720:G:A	0	88017720	A	G
5	chr5:88018041:A:C	0	88018041	C	A
5	chr5:88018315:A:G	0	88018315	G	A
5	chr5:88019328:T:C	0	88019328	C	T
5	chr5:88019435:T:C	0	88019435	C	T
5	chr5:88020449:A:G	0	88020449	G	A
5	chr5:88022734:C:T	0	88022734	T	C
5	chr5:88022770:A:T	0	88022770	T	A
5	chr5:88022959:A:G	0	88022959	G	A
5	chr5:88024365:T:C	0	88024365	C	T
5	chr5:88024402:G:A	0	88024402	A	G
5	chr5:88024600:C:T	0	88024600	T	C
5	chr5:88025456:G:T	0	88025456	T	G
5	chr5:88025746:C:T	0	88025746	T	C
5	chr5:88025977:T:C	0	88025977	C	T
5	chr5:88026044:A:G	0	88026044	G	A
5	chr5:88026589:T:C	0	88026589	C	T
5	chr5:88026751:T:C	0	88026751	C	T
5	chr5:88027500:A:G	0	88027500	G	A
5	chr5:88029093:A:G	0	88029093	G	A
5	chr5:88029385:T:C	0	88029385	C	T
5	chr5:88030580:AAAT:A	0	88030580	A	AAAT
5	chr5:88031099:A:G	0	88031099	G	A
5	chr5:88031628:C:G	0	88031628	G	C
5	chr5:88032069:C:T	0	88032069	T	C
5	chr5:88032249:C:T	0	88032249	T	C
5	chr5:88033359:A:G	0	88033359	G	A
5	chr5:88033819:A:G	0	88033819	G	A
5	chr5:88035800:G:A	0	88035800	A	G
5	chr5:88036032:C:T	0	88036032	T	C
5	chr5:88037364:T:C	0	88037364	C	T
5	chr5:88037375:C:T	0	88037375	T	C
5	chr5:88038607:T:C	0	88038607	C	T
5	chr5:88039928:C:T	0	88039928	T	C
5	chr5:88041170:G:T	0	88041170	T	G
5	chr5:88042845:G:A	0	88042845	A	G
5	chr5:88043765:T:C	0	88043765	C	T
5	chr5:88043876:A:G	0	88043876	G	A
5	chr5:88044663:C:T	0	88044663	T	C
5	chr5:88044666:T:C	0	88044666	C	T
5	chr5:88045666:A:T	0	88045666	T	A
5	chr5:88045667:G:A	0	88045667	A	G
5	chr5:88045669:G:A	0	88045669	A	G
5	chr5:88046366:C:T	0	88046366	T	C
5	chr5:88046879:T:G	0	88046879	G	T
5	chr5:88047516:T:C	0	88047516	C	T
5	chr5:88049394:T:C	0	88049394	C	T
5	chr5:88050183:A:G	0	88050183	G	A
5	chr5:88050305:A:T	0	88050305	T	A
5	chr5:88052367:G:A	0	88052367	A	G
5	chr5:88052452:A:G	0	88052452	G	A
5	chr5:88052809:C:T	0	88052809	T	C
5	chr5:88053140:G:A	0	88053140	A	G
5	chr5:88053284:C:T	0	88053284	T	C
5	chr5:88053341:G:A	0	88053341	A	G
5	chr5:88053739:G:T	0	88053739	T	G
5	chr5:88054223:G:C	0	88054223	C	G
5	chr5:88054273:T:G	0	88054273	G	T
5	chr5:88055520:T:G	0	88055520	G	T
5	chr5:88055581:C:T	0	88055581	T	C
5	chr5:88055892:A:C	0	88055892	C	A
5	chr5:88056112:A:C	0	88056112	C	A
5	chr5:88056281:C:T	0	88056281	T	C
5	chr5:88058008:A:T	0	88058008	T	A
5	chr5:88058448:T:G	0	88058448	G	T
5	chr5:88059627:G:A	0	88059627	A	G
5	chr5:88060241:T:A	0	88060241	A	T
5	chr5:88060457:G:A	0	88060457	A	G
5	chr5:88060507:T:C	0	88060507	C	T
5	chr5:88061074:C:G	0	88061074	G	C
5	chr5:88061469:T:C	0	88061469	C	T
5	chr5:88061839:GT:G	0	88061839	G	GT
5	chr5:88062114:A:G	0	88062114	G	A
5	chr5:88063008:T:G	0	88063008	G	T
5	chr5:88063740:C:A	0	88063740	A	C
5	chr5:88064680:CT:C	0	88064680	C	CT
5	chr5:88064682:T:A	0	88064682	A	T
5	chr5:88066218:C:T	0	88066218	T	C
5	chr5:88066292:A:C	0	88066292	C	A
5	chr5:88066574:A:T	0	88066574	T	A
5	chr5:88067356:G:A	0	88067356	A	G
5	chr5:88067877:C:T	0	88067877	T	C
5	chr5:88068399:C:T	0	88068399	T	C
5	chr5:88069244:C:T	0	88069244	T	C
5	chr5:88069284:C:T	0	88069284	T	C
5	chr5:88071012:G:A	0	88071012	A	G
5	chr5:88071627:T:C	0	88071627	C	T
5	chr5:88072652:C:CCACTGGT	0	88072652	CCACTGGT	C
5	chr5:88072656:G:GTAGTGTCACT	0	88072656	GTAGTGTCACT	G
5	chr5:88073828:A:T	0	88073828	T	A
5	chr5:88073860:G:A	0	88073860	A	G
5	chr5:88074610:G:A	0	88074610	A	G
5	chr5:88075365:C:A	0	88075365	A	C
5	chr5:88075405:G:A	0	88075405	A	G
5	chr5:88078544:G:A	0	88078544	A	G
5	chr5:88079153:T:A	0	88079153	A	T
5	chr5:88079568:TAC:T	0	88079568	T	TAC
5	chr5:88079577:GTGTATATATA:G	0	88079577	G	GTGTATATATA
5	chr5:88081285:C:T	0	88081285	T	C
5	chr5:88082808:A:G	0	88082808	G	A
5	chr5:88082882:C:G	0	88082882	G	C
5	chr5:88087090:T:C	0	88087090	C	T
5	chr5:88091474:A:G	0	88091474	G	A
5	chr5:88091755:T:C	0	88091755	C	T
5	chr5:88093210:G:A	0	88093210	A	G
5	chr5:88093240:G:C	0	88093240	C	G
5	chr5:88093791:C:T	0	88093791	T	C
5	chr5:88095645:C:T	0	88095645	T	C
5	chr5:88095838:G:A	0	88095838	A	G
5	chr5:88097775:C:T	0	88097775	T	C
5	chr5:88097928:CA:C	0	88097928	C	CA
5	chr5:88097929:A:G	0	88097929	G	A
5	chr5:88098475:C:G	0	88098475	G	C
5	chr5:88101382:T:C	0	88101382	C	T
5	chr5:88101846:C:T	0	88101846	T	C
5	chr5:88102193:C:G	0	88102193	G	C
5	chr5:88102259:G:A	0	88102259	A	G
5	chr5:88102702:C:T	0	88102702	T	C
5	chr5:88102714:C:T	0	88102714	T	C
5	chr5:88103185:C:T	0	88103185	T	C
5	chr5:88103576:T:C	0	88103576	C	T
5	chr5:88103648:G:T	0	88103648	T	G
5	chr5:88103686:T:C	0	88103686	C	T
5	chr5:88104087:G:T	0	88104087	T	G
5	chr5:88104102:A:G	0	88104102	G	A
5	chr5:88104341:T:G	0	88104341	G	T
5	chr5:88105356:G:A	0	88105356	A	G
5	chr5:88105536:T:C	0	88105536	C	T
5	chr5:88106057:G:T	0	88106057	T	G
5	chr5:88106285:G:A	0	88106285	A	G
5	chr5:88106636:C:T	0	88106636	T	C
5	chr5:88106714:G:T	0	88106714	T	G
5	chr5:88107137:T:C	0	88107137	C	T
5	chr5:88107207:C:T	0	88107207	T	C
5	chr5:88107482:A:G	0	88107482	G	A
5	chr5:88107931:C:T	0	88107931	T	C
5	chr5:88108037:A:G	0	88108037	G	A
5	chr5:88108057:G:A	0	88108057	A	G
5	chr5:88108700:GGGCACAAATAAAAC:G	0	88108700	G	GGGCACAAATAAAAC
5	chr5:88109020:C:CTG	0	88109020	CTG	C
5	chr5:88109345:G:A	0	88109345	A	G
5	chr5:88110474:T:C	0	88110474	C	T
5	chr5:88111099:A:G	0	88111099	G	A
5	chr5:88111819:C:T	0	88111819	T	C
5	chr5:88114110:A:G	0	88114110	G	A
5	chr5:88114514:A:T	0	88114514	T	A
5	chr5:88114957:T:A	0	88114957	A	T
5	chr5:88115240:A:C	0	88115240	C	A
5	chr5:88115862:A:C	0	88115862	C	A
5	chr5:88116063:T:C	0	88116063	C	T
5	chr5:88117816:G:A	0	88117816	A	G
5	chr5:88118119:A:C	0	88118119	C	A
5	chr5:88119199:C:T	0	88119199	T	C
5	chr5:88119360:A:G	0	88119360	G	A
5	chr5:88119850:T:C	0	88119850	C	T
5	chr5:88120138:C:T	0	88120138	T	C
5	chr5:88120777:T:C	0	88120777	C	T
5	chr5:88121146:G:A	0	88121146	A	G
5	chr5:88121394:C:T	0	88121394	T	C
5	chr5:88121494:A:G	0	88121494	G	A
5	chr5:88122583:A:C	0	88122583	C	A
5	chr5:88122916:G:A	0	88122916	A	G
5	chr5:88124414:C:T	0	88124414	T	C
5	chr5:88124734:C:T	0	88124734	T	C
5	chr5:88125090:A:G	0	88125090	G	A
5	chr5:88125279:G:C	0	88125279	C	G
5	chr5:88126089:G:A	0	88126089	A	G
5	chr5:88126228:A:T	0	88126228	T	A
5	chr5:88126737:C:T	0	88126737	T	C
5	chr5:88127596:C:T	0	88127596	T	C
5	chr5:88129305:C:T	0	88129305	T	C
5	chr5:88130627:T:C	0	88130627	C	T
5	chr5:88131489:G:A	0	88131489	A	G
5	chr5:88132116:T:C	0	88132116	C	T
5	chr5:88132318:A:G	0	88132318	G	A
5	chr5:88133080:T:C	0	88133080	C	T
5	chr5:88133095:C:T	0	88133095	T	C
5	chr5:88134485:A:G	0	88134485	G	A
5	chr5:88134700:C:T	0	88134700	T	C
5	chr5:88135129:G:A	0	88135129	A	G
5	chr5:88135291:A:G	0	88135291	G	A
5	chr5:88135432:T:C	0	88135432	C	T
5	chr5:88135779:C:G	0	88135779	G	C
5	chr5:88135847:C:T	0	88135847	T	C
5	chr5:88136730:G:A	0	88136730	A	G
5	chr5:88137387:T:G	0	88137387	G	T
5	chr5:88138237:A:G	0	88138237	G	A
5	chr5:88138260:G:T	0	88138260	T	G
5	chr5:88139286:A:G	0	88139286	G	A
5	chr5:88139669:T:C	0	88139669	C	T
5	chr5:88139680:C:A	0	88139680	A	C
5	chr5:88139816:C:T	0	88139816	T	C
5	chr5:88141262:G:A	0	88141262	A	G
5	chr5:88141947:C:T	0	88141947	T	C
5	chr5:88142109:C:T	0	88142109	T	C
5	chr5:88144680:G:A	0	88144680	A	G
5	chr5:88145364:G:C	0	88145364	C	G
5	chr5:88145768:T:G	0	88145768	G	T
5	chr5:88146711:T:C	0	88146711	C	T
5	chr5:88147075:CTAAA:C	0	88147075	C	CTAAA
5	chr5:88147094:G:A	0	88147094	A	G
5	chr5:88147648:ATTG:A	0	88147648	A	ATTG
5	chr5:88148106:T:C	0	88148106	C	T
5	chr5:88148126:GC:G	0	88148126	G	GC
5	chr5:88148141:A:T	0	88148141	T	A
5	chr5:88149376:G:A	0	88149376	A	G
5	chr5:88149673:A:G	0	88149673	G	A
5	chr5:88150305:G:T	0	88150305	T	G
5	chr5:88151870:T:A	0	88151870	A	T
5	chr5:88153143:A:G	0	88153143	G	A
5	chr5:88153338:C:T	0	88153338	T	C
5	chr5:88154167:A:G	0	88154167	G	A
5	chr5:88154621:T:C	0	88154621	C	T
5	chr5:88158453:T:C	0	88158453	C	T
5	chr5:88158570:G:C	0	88158570	C	G
5	chr5:88158647:C:T	0	88158647	T	C
5	chr5:88159182:C:T	0	88159182	T	C
5	chr5:88159838:A:G	0	88159838	G	A
5	chr5:88161014:G:C	0	88161014	C	G
5	chr5:88161381:A:G	0	88161381	G	A
5	chr5:88161605:G:A	0	88161605	A	G
5	chr5:88161612:T:A	0	88161612	A	T
5	chr5:88161624:A:G	0	88161624	G	A
5	chr5:88162005:T:C	0	88162005	C	T
5	chr5:88162105:G:T	0	88162105	T	G
5	chr5:88162403:T:A	0	88162403	A	T
5	chr5:88162461:A:G	0	88162461	G	A
5	chr5:88163225:C:T	0	88163225	T	C
5	chr5:88164194:T:G	0	88164194	G	T
5	chr5:88164291:G:A	0	88164291	A	G
5	chr5:88164667:T:C	0	88164667	C	T
5	chr5:88166050:G:A	0	88166050	A	G
5	chr5:88166424:C:T	0	88166424	T	C
5	chr5:88168125:G:A	0	88168125	A	G
5	chr5:88168966:T:C	0	88168966	C	T
5	chr5:88170424:T:A	0	88170424	A	T
5	chr5:88171126:C:T	0	88171126	T	C
5	chr5:88172278:C:T	0	88172278	T	C
5	chr5:88173632:C:A	0	88173632	A	C
5	chr5:88174423:G:T	0	88174423	T	G
5	chr5:88175548:T:C	0	88175548	C	T
5	chr5:88176395:C:T	0	88176395	T	C
5	chr5:88176481:G:A	0	88176481	A	G
5	chr5:88176720:ATAG:A	0	88176720	A	ATAG
5	chr5:88176862:C:T	0	88176862	T	C
5	chr5:88177160:G:A	0	88177160	A	G
5	chr5:88177472:G:A	0	88177472	A	G
5	chr5:88180585:A:T	0	88180585	T	A
5	chr5:88181314:CTT:C	0	88181314	C	CTT
5	chr5:88181931:T:C	0	88181931	C	T
5	chr5:88183633:C:T	0	88183633	T	C
5	chr5:88184089:A:G	0	88184089	G	A
5	chr5:88185757:T:C	0	88185757	C	T
5	chr5:88186466:T:C	0	88186466	C	T
5	chr5:88188190:C:T	0	88188190	T	C
5	chr5:88188723:T:C	0	88188723	C	T
5	chr5:88189148:T:C	0	88189148	C	T
5	chr5:88189247:A:G	0	88189247	G	A
5	chr5:88189328:T:C	0	88189328	C	T
5	chr5:88189996:G:A	0	88189996	A	G
5	chr5:88190721:T:C	0	88190721	C	T
5	chr5:88190775:C:T	0	88190775	T	C
5	chr5:88191501:C:T	0	88191501	T	C
5	chr5:88191883:G:A	0	88191883	A	G
5	chr5:88192125:T:C	0	88192125	C	T
5	chr5:88193453:G:A	0	88193453	A	G
5	chr5:88194847:G:A	0	88194847	A	G
5	chr5:88194959:T:C	0	88194959	C	T
5	chr5:88195091:T:C	0	88195091	C	T
5	chr5:88195728:T:C	0	88195728	C	T
5	chr5:88197940:C:G	0	88197940	G	C
5	chr5:88198498:G:C	0	88198498	C	G
5	chr5:88199520:C:T	0	88199520	T	C
5	chr5:88199687:G:A	0	88199687	A	G
5	chr5:88200112:T:C	0	88200112	C	T
5	chr5:88201795:T:C	0	88201795	C	T
5	chr5:88202210:G:A	0	88202210	A	G
5	chr5:88202252:C:T	0	88202252	T	C
5	chr5:88202311:T:A	0	88202311	A	T
5	chr5:88202437:TA:T	0	88202437	T	TA
5	chr5:88203032:G:A	0	88203032	A	G
5	chr5:88203488:A:G	0	88203488	G	A
5	chr5:88205406:G:A	0	88205406	A	G
5	chr5:88207270:GACT:G	0	88207270	G	GACT
5	chr5:88207570:C:T	0	88207570	T	C
5	chr5:88208468:T:C	0	88208468	C	T
5	chr5:88208666:G:A	0	88208666	A	G
5	chr5:88209862:A:ACTGCC	0	88209862	ACTGCC	A
5	chr5:88210806:G:A	0	88210806	A	G
5	chr5:88211235:G:A	0	88211235	A	G
5	chr5:88211250:C:T	0	88211250	T	C
5	chr5:88211320:A:G	0	88211320	G	A
5	chr5:88211623:C:T	0	88211623	T	C
5	chr5:88213443:C:T	0	88213443	T	C
5	chr5:88213567:ACTAT:A	0	88213567	A	ACTAT
5	chr5:88215037:C:A	0	88215037	A	C
5	chr5:88216497:C:T	0	88216497	T	C
5	chr5:88216715:G:A	0	88216715	A	G
5	chr5:88217958:C:T	0	88217958	T	C
5	chr5:88218698:G:T	0	88218698	T	G
5	chr5:88218961:TA:T	0	88218961	T	TA
5	chr5:88222061:T:C	0	88222061	C	T
5	chr5:88222635:T:C	0	88222635	C	T
5	chr5:88224147:G:A	0	88224147	A	G
5	chr5:88226600:T:C	0	88226600	C	T
5	chr5:88231533:T:C	0	88231533	C	T
5	chr5:88231628:T:C	0	88231628	C	T
5	chr5:88232810:A:G	0	88232810	G	A
5	chr5:88233841:G:C	0	88233841	C	G
5	chr5:88234112:G:A	0	88234112	A	G
5	chr5:88236441:G:A	0	88236441	A	G
5	chr5:88237160:T:C	0	88237160	C	T
5	chr5:88240062:A:T	0	88240062	T	A
5	chr5:88240466:G:A	0	88240466	A	G
5	chr5:88243132:T:C	0	88243132	C	T
5	chr5:88243275:G:T	0	88243275	T	G
5	chr5:88244393:T:C	0	88244393	C	T
5	chr5:88244989:T:G	0	88244989	G	T
5	chr5:88246065:T:A	0	88246065	A	T
5	chr5:88247486:T:C	0	88247486	C	T
5	chr5:88248396:A:G	0	88248396	G	A
5	chr5:88249227:T:C	0	88249227	C	T
5	chr5:88249501:C:T	0	88249501	T	C
5	chr5:88251306:G:A	0	88251306	A	G
5	chr5:88251742:T:C	0	88251742	C	T
5	chr5:88253893:A:G	0	88253893	G	A
5	chr5:88254467:A:T	0	88254467	T	A
5	chr5:88254678:G:A	0	88254678	A	G
5	chr5:88256675:T:C	0	88256675	C	T
5	chr5:88259477:G:A	0	88259477	A	G
5	chr5:88260522:A:G	0	88260522	G	A
5	chr5:88261390:A:G	0	88261390	G	A
5	chr5:88264217:C:T	0	88264217	T	C
5	chr5:88265948:T:C	0	88265948	C	T
5	chr5:88267571:T:A	0	88267571	A	T
5	chr5:88268106:C:T	0	88268106	T	C
5	chr5:88269908:C:T	0	88269908	T	C
5	chr5:88270566:TA:T	0	88270566	T	TA
5	chr5:88270914:C:T	0	88270914	T	C
5	chr5:88271529:G:A	0	88271529	A	G
5	chr5:88272893:A:G	0	88272893	G	A
5	chr5:88276209:A:G	0	88276209	G	A
5	chr5:88280952:T:C	0	88280952	C	T
5	chr5:88286096:T:C	0	88286096	C	T
5	chr5:88290245:G:A	0	88290245	A	G
5	chr5:88292209:A:G	0	88292209	G	A
5	chr5:88292350:C:CA	0	88292350	CA	C
5	chr5:88292355:T:G	0	88292355	G	T
5	chr5:88293189:A:G	0	88293189	G	A
5	chr5:88295130:G:A	0	88295130	A	G
5	chr5:88296207:C:T	0	88296207	T	C
5	chr5:88297472:G:A	0	88297472	A	G
5	chr5:88301195:A:G	0	88301195	G	A
5	chr5:88303001:G:A	0	88303001	A	G
5	chr5:88303489:T:A	0	88303489	A	T
5	chr5:88304902:A:C	0	88304902	C	A
5	chr5:88305691:G:A	0	88305691	A	G
5	chr5:88306276:T:C	0	88306276	C	T
5	chr5:88306555:A:G	0	88306555	G	A
5	chr5:88307755:C:T	0	88307755	T	C
5	chr5:88308517:T:A	0	88308517	A	T
5	chr5:88308771:A:G	0	88308771	G	A
5	chr5:88309896:T:G	0	88309896	G	T
5	chr5:88310392:A:C	0	88310392	C	A
5	chr5:88311253:G:A	0	88311253	A	G
5	chr5:88311258:T:G	0	88311258	G	T
5	chr5:88311492:A:G	0	88311492	G	A
5	chr5:88312119:T:C	0	88312119	C	T
5	chr5:88312120:G:A	0	88312120	A	G
5	chr5:88312818:C:T	0	88312818	T	C
5	chr5:88313318:G:A	0	88313318	A	G
5	chr5:88314242:A:C	0	88314242	C	A
5	chr5:88314755:A:T	0	88314755	T	A
5	chr5:88315360:A:T	0	88315360	T	A
5	chr5:88315871:G:T	0	88315871	T	G
5	chr5:88316825:C:T	0	88316825	T	C
5	chr5:88316841:G:A	0	88316841	A	G
5	chr5:88318202:C:G	0	88318202	G	C
5	chr5:88319216:T:C	0	88319216	C	T
5	chr5:88322248:A:G	0	88322248	G	A
5	chr5:88322911:G:C	0	88322911	C	G
5	chr5:88323008:G:A	0	88323008	A	G
5	chr5:88323021:A:G	0	88323021	G	A
5	chr5:88324432:T:G	0	88324432	G	T
5	chr5:88324853:T:C	0	88324853	C	T
5	chr5:88327844:C:T	0	88327844	T	C
5	chr5:88329427:G:A	0	88329427	A	G
5	chr5:88332984:T:G	0	88332984	G	T
5	chr5:88334207:G:A	0	88334207	A	G
5	chr5:88334952:A:G	0	88334952	G	A
5	chr5:88335780:C:T	0	88335780	T	C
5	chr5:88337941:A:G	0	88337941	G	A
5	chr5:88338472:A:G	0	88338472	G	A
5	chr5:88338780:G:A	0	88338780	A	G
5	chr5:88341632:C:T	0	88341632	T	C
5	chr5:88344154:A:G	0	88344154	G	A
5	chr5:88346666:CATAA:C	0	88346666	C	CATAA
5	chr5:88348493:G:A	0	88348493	A	G
5	chr5:88350310:A:G	0	88350310	G	A
5	chr5:88353712:A:T	0	88353712	T	A
5	chr5:88354062:A:G	0	88354062	G	A
5	chr5:88354768:G:A	0	88354768	A	G
5	chr5:88354784:GCTAA:G	0	88354784	G	GCTAA
5	chr5:88354925:G:T	0	88354925	T	G
5	chr5:88356255:C:T	0	88356255	T	C
5	chr5:88356311:T:C	0	88356311	C	T
5	chr5:88357208:A:G	0	88357208	G	A
5	chr5:88357349:C:A	0	88357349	A	C
5	chr5:88358839:A:G	0	88358839	G	A
5	chr5:88359110:A:G	0	88359110	G	A
5	chr5:88359845:G:A	0	88359845	A	G
5	chr5:88364163:T:G	0	88364163	G	T
5	chr5:88365589:T:C	0	88365589	C	T
5	chr5:88365776:A:G	0	88365776	G	A
5	chr5:88366503:T:C	0	88366503	C	T
5	chr5:88367793:C:T	0	88367793	T	C
5	chr5:88369917:A:G	0	88369917	G	A
5	chr5:88370488:C:G	0	88370488	G	C
5	chr5:88370824:G:T	0	88370824	T	G
5	chr5:88376887:A:G	0	88376887	G	A
5	chr5:88382031:C:T	0	88382031	T	C
5	chr5:88382768:C:T	0	88382768	T	C
5	chr5:88382815:T:C	0	88382815	C	T
5	chr5:88383508:C:A	0	88383508	A	C
5	chr5:88383625:C:G	0	88383625	G	C
5	chr5:88385177:A:G	0	88385177	G	A
5	chr5:88386213:G:A	0	88386213	A	G
5	chr5:88387060:C:G	0	88387060	G	C
5	chr5:88387900:G:A	0	88387900	A	G
5	chr5:88394130:G:T	0	88394130	T	G
5	chr5:88397744:C:T	0	88397744	T	C
5	chr5:88397820:G:C	0	88397820	C	G
5	chr5:88401026:G:A	0	88401026	A	G
5	chr5:88401716:C:T	0	88401716	T	C
5	chr5:88402882:G:A	0	88402882	A	G
5	chr5:88404598:C:T	0	88404598	T	C
5	chr5:88405406:C:T	0	88405406	T	C
5	chr5:88407268:A:G	0	88407268	G	A
5	chr5:88407282:C:G	0	88407282	G	C
5	chr5:88407499:AG:A	0	88407499	A	AG
5	chr5:88407679:T:C	0	88407679	C	T
5	chr5:88408187:T:C	0	88408187	C	T
5	chr5:88409022:G:T	0	88409022	T	G
5	chr5:88409451:C:G	0	88409451	G	C
5	chr5:88409465:T:C	0	88409465	C	T
5	chr5:88410864:A:G	0	88410864	G	A
5	chr5:88412379:G:A	0	88412379	A	G
5	chr5:88414221:A:T	0	88414221	T	A
5	chr5:88416702:C:A	0	88416702	A	C
5	chr5:88417014:A:G	0	88417014	G	A
5	chr5:88417096:G:A	0	88417096	A	G
5	chr5:88418887:A:G	0	88418887	G	A
5	chr5:88419422:T:C	0	88419422	C	T
5	chr5:88420376:G:A	0	88420376	A	G
5	chr5:88422879:T:C	0	88422879	C	T
5	chr5:88424724:A:G	0	88424724	G	A
5	chr5:88425703:T:A	0	88425703	A	T
5	chr5:88425720:A:G	0	88425720	G	A
5	chr5:88428788:G:T	0	88428788	T	G
5	chr5:88429498:A:G	0	88429498	G	A
5	chr5:88433495:T:TA	0	88433495	TA	T
5	chr5:88433804:C:T	0	88433804	T	C
5	chr5:88433894:A:C	0	88433894	C	A
5	chr5:88434210:A:G	0	88434210	G	A
5	chr5:88435131:C:T	0	88435131	T	C
5	chr5:88435989:G:A	0	88435989	A	G
5	chr5:88436903:T:C	0	88436903	C	T
5	chr5:88437392:G:A	0	88437392	A	G
5	chr5:88438609:A:G	0	88438609	G	A
5	chr5:88439227:C:T	0	88439227	T	C
5	chr5:88440517:T:A	0	88440517	A	T
5	chr5:88440636:A:T	0	88440636	T	A
5	chr5:88441465:C:T	0	88441465	T	C
5	chr5:88441542:G:A	0	88441542	A	G
5	chr5:88441770:C:T	0	88441770	T	C
5	chr5:88443945:T:G	0	88443945	G	T
5	chr5:88444606:T:G	0	88444606	G	T
5	chr5:88445076:T:C	0	88445076	C	T
5	chr5:88445131:A:G	0	88445131	G	A
5	chr5:88446423:A:G	0	88446423	G	A
5	chr5:88446454:A:C	0	88446454	C	A
5	chr5:88446676:TA:T	0	88446676	T	TA
5	chr5:88446795:T:C	0	88446795	C	T
5	chr5:88447747:C:T	0	88447747	T	C
5	chr5:88448606:A:G	0	88448606	G	A
5	chr5:88449160:G:A	0	88449160	A	G
5	chr5:88449565:C:T	0	88449565	T	C
5	chr5:88449645:T:C	0	88449645	C	T
5	chr5:88449705:G:A	0	88449705	A	G
5	chr5:88452920:A:T	0	88452920	T	A
5	chr5:88454718:A:T	0	88454718	T	A
5	chr5:88455311:A:G	0	88455311	G	A
5	chr5:88455935:G:A	0	88455935	A	G
5	chr5:88456324:C:T	0	88456324	T	C
5	chr5:88456878:A:G	0	88456878	G	A
5	chr5:88458025:G:A	0	88458025	A	G
5	chr5:88458988:C:T	0	88458988	T	C
5	chr5:88459594:A:G	0	88459594	G	A
5	chr5:88460891:G:A	0	88460891	A	G
5	chr5:88461004:C:T	0	88461004	T	C
5	chr5:88461800:T:C	0	88461800	C	T
5	chr5:88462015:A:G	0	88462015	G	A
5	chr5:88462208:G:A	0	88462208	A	G
5	chr5:88463173:T:C	0	88463173	C	T
5	chr5:88467699:G:A	0	88467699	A	G
5	chr5:88467749:G:A	0	88467749	A	G
5	chr5:88468140:G:A	0	88468140	A	G
5	chr5:88468530:T:A	0	88468530	A	T
5	chr5:88468764:C:T	0	88468764	T	C
5	chr5:88469954:T:C	0	88469954	C	T
5	chr5:88473903:T:C	0	88473903	C	T
5	chr5:88474306:T:C	0	88474306	C	T
5	chr5:88474689:C:A	0	88474689	A	C
5	chr5:88475276:A:C	0	88475276	C	A
5	chr5:88476921:A:G	0	88476921	G	A
5	chr5:88477838:A:G	0	88477838	G	A
5	chr5:88479874:T:C	0	88479874	C	T
5	chr5:88480416:G:A	0	88480416	A	G
5	chr5:88480913:G:A	0	88480913	A	G
5	chr5:88485351:C:T	0	88485351	T	C
5	chr5:88486666:GGACA:G	0	88486666	G	GGACA
5	chr5:88487870:G:A	0	88487870	A	G
5	chr5:88487896:T:C	0	88487896	C	T
5	chr5:88487919:A:C	0	88487919	C	A
5	chr5:88489807:C:T	0	88489807	T	C
5	chr5:88490187:T:C	0	88490187	C	T
5	chr5:88493211:A:T	0	88493211	T	A
5	chr5:88494262:A:C	0	88494262	C	A
5	chr5:88494375:C:G	0	88494375	G	C
5	chr5:88494464:C:G	0	88494464	G	C
5	chr5:88497002:T:C	0	88497002	C	T
5	chr5:88497027:G:A	0	88497027	A	G
5	chr5:88497244:ATGTTTC:A	0	88497244	A	ATGTTTC
5	chr5:88497363:G:A	0	88497363	A	G
5	chr5:88498287:C:T	0	88498287	T	C
5	chr5:88498291:CTG:C	0	88498291	C	CTG
5	chr5:88499708:G:A	0	88499708	A	G
5	chr5:88500010:A:G	0	88500010	G	A
5	chr5:88502238:T:A	0	88502238	A	T
5	chr5:88504332:C:T	0	88504332	T	C
5	chr5:88504452:G:C	0	88504452	C	G
5	chr5:88504751:C:G	0	88504751	G	C
5	chr5:88504756:C:T	0	88504756	T	C
5	chr5:88505746:T:TATA	0	88505746	TATA	T
5	chr5:88505761:C:A	0	88505761	A	C
5	chr5:88506327:C:T	0	88506327	T	C
5	chr5:88507516:C:T	0	88507516	T	C
5	chr5:88507788:T:C	0	88507788	C	T
5	chr5:88507951:C:A	0	88507951	A	C
5	chr5:88508179:T:A	0	88508179	A	T
5	chr5:88509013:C:T	0	88509013	T	C
5	chr5:88509055:T:G	0	88509055	G	T
5	chr5:88509482:C:T	0	88509482	T	C
5	chr5:88510570:T:C	0	88510570	C	T
5	chr5:88510963:A:G	0	88510963	G	A
5	chr5:88511052:A:G	0	88511052	G	A
5	chr5:88511067:C:T	0	88511067	T	C
5	chr5:88511382:A:G	0	88511382	G	A
5	chr5:88513878:T:G	0	88513878	G	T
5	chr5:88514100:T:C	0	88514100	C	T
5	chr5:88514774:C:T	0	88514774	T	C
5	chr5:88517000:T:C	0	88517000	C	T
5	chr5:88518153:T:G	0	88518153	G	T
5	chr5:88518288:A:T	0	88518288	T	A
5	chr5:88518660:T:A	0	88518660	A	T
5	chr5:88518676:A:G	0	88518676	G	A
5	chr5:88518834:G:A	0	88518834	A	G
5	chr5:88520554:A:C	0	88520554	C	A
5	chr5:88520980:G:A	0	88520980	A	G
5	chr5:88522227:T:C	0	88522227	C	T
5	chr5:88522305:TTTC:T	0	88522305	T	TTTC
5	chr5:88522331:A:G	0	88522331	G	A
5	chr5:88522399:T:C	0	88522399	C	T
5	chr5:88524163:G:GA	0	88524163	GA	G
5	chr5:88524922:G:A	0	88524922	A	G
5	chr5:88525176:A:G	0	88525176	G	A
5	chr5:88526372:G:A	0	88526372	A	G
5	chr5:88526668:A:T	0	88526668	T	A
5	chr5:88526854:T:A	0	88526854	A	T
5	chr5:88526968:T:A	0	88526968	A	T
5	chr5:88526988:G:T	0	88526988	T	G
5	chr5:88526998:TA:T	0	88526998	T	TA
5	chr5:88527484:A:C	0	88527484	C	A
5	chr5:88528039:A:T	0	88528039	T	A
5	chr5:88528150:T:C	0	88528150	C	T
5	chr5:88528151:G:A	0	88528151	A	G
5	chr5:88528216:C:T	0	88528216	T	C
5	chr5:88528287:G:A	0	88528287	A	G
5	chr5:88528444:G:A	0	88528444	A	G
5	chr5:88528605:T:C	0	88528605	C	T
5	chr5:88528793:G:A	0	88528793	A	G
5	chr5:88528994:A:G	0	88528994	G	A
5	chr5:88529173:G:T	0	88529173	T	G
5	chr5:88529371:C:T	0	88529371	T	C
5	chr5:88530593:T:C	0	88530593	C	T
5	chr5:88530773:A:G	0	88530773	G	A
5	chr5:88531039:C:T	0	88531039	T	C
5	chr5:88531040:A:G	0	88531040	G	A
5	chr5:88531043:A:G	0	88531043	G	A
5	chr5:88531440:G:A	0	88531440	A	G
5	chr5:88532084:G:GATGGAAA	0	88532084	GATGGAAA	G
5	chr5:88532237:C:T	0	88532237	T	C
5	chr5:88532410:T:C	0	88532410	C	T
5	chr5:88532641:C:A	0	88532641	A	C
5	chr5:88533614:A:G	0	88533614	G	A
5	chr5:88534257:G:T	0	88534257	T	G
5	chr5:88534272:T:C	0	88534272	C	T
5	chr5:88535216:T:C	0	88535216	C	T
5	chr5:88535549:G:T	0	88535549	T	G
5	chr5:88535574:T:C	0	88535574	C	T
5	chr5:88535870:A:G	0	88535870	G	A
5	chr5:88536309:C:A	0	88536309	A	C
5	chr5:88536685:G:T	0	88536685	T	G
5	chr5:88537436:A:G	0	88537436	G	A
5	chr5:88537983:T:A	0	88537983	A	T
5	chr5:88538665:C:A	0	88538665	A	C
5	chr5:88539065:A:G	0	88539065	G	A
5	chr5:88539389:A:G	0	88539389	G	A
5	chr5:88540489:A:G	0	88540489	G	A
5	chr5:88542248:G:A	0	88542248	A	G
5	chr5:88544870:G:A	0	88544870	A	G
5	chr5:88548596:T:C	0	88548596	C	T
5	chr5:88551615:G:A	0	88551615	A	G
5	chr5:88551768:T:G	0	88551768	G	T
5	chr5:88552170:G:A	0	88552170	A	G
5	chr5:88552174:T:A	0	88552174	A	T
5	chr5:88555851:A:G	0	88555851	G	A
5	chr5:88558599:C:T	0	88558599	T	C
5	chr5:88559678:G:A	0	88559678	A	G
5	chr5:88560241:A:G	0	88560241	G	A
5	chr5:88561407:A:G	0	88561407	G	A
5	chr5:88563112:T:G	0	88563112	G	T
5	chr5:88565282:G:A	0	88565282	A	G
5	chr5:88567230:C:T	0	88567230	T	C
5	chr5:88567792:C:T	0	88567792	T	C
5	chr5:88569547:T:C	0	88569547	C	T
5	chr5:88569970:A:G	0	88569970	G	A
5	chr5:88572347:C:A	0	88572347	A	C
5	chr5:88573575:T:C	0	88573575	C	T
5	chr5:88574348:C:T	0	88574348	T	C
5	chr5:88574395:G:A	0	88574395	A	G
5	chr5:88574430:T:C	0	88574430	C	T
5	chr5:88574614:A:G	0	88574614	G	A
5	chr5:88579561:C:T	0	88579561	T	C
5	chr5:88580517:GA:G	0	88580517	G	GA
5	chr5:88581605:G:A	0	88581605	A	G
5	chr5:88581656:G:A	0	88581656	A	G
5	chr5:88583650:A:C	0	88583650	C	A
5	chr5:88584754:A:G	0	88584754	G	A
5	chr5:88586361:A:G	0	88586361	G	A
5	chr5:88587636:G:T	0	88587636	T	G
5	chr5:88589681:C:T	0	88589681	T	C
5	chr5:88589844:A:T	0	88589844	T	A
5	chr5:88590461:A:T	0	88590461	T	A
5	chr5:88591539:C:T	0	88591539	T	C
5	chr5:88592699:T:C	0	88592699	C	T
5	chr5:88598828:A:G	0	88598828	G	A
5	chr5:88599701:G:A	0	88599701	A	G
5	chr5:88601453:A:C	0	88601453	C	A
5	chr5:88605345:G:A	0	88605345	A	G
5	chr5:88605729:C:A	0	88605729	A	C
5	chr5:88606146:G:A	0	88606146	A	G
5	chr5:88606588:G:A	0	88606588	A	G
5	chr5:88610000:G:A	0	88610000	A	G
5	chr5:88611141:C:T	0	88611141	T	C
5	chr5:88611496:C:T	0	88611496	T	C
5	chr5:88611619:T:C	0	88611619	C	T
5	chr5:88612609:G:T	0	88612609	T	G
5	chr5:88613076:T:A	0	88613076	A	T
5	chr5:88613699:C:T	0	88613699	T	C
5	chr5:88614059:C:T	0	88614059	T	C
5	chr5:88614064:C:T	0	88614064	T	C
5	chr5:88614712:CAG:C	0	88614712	C	CAG
5	chr5:88615805:C:T	0	88615805	T	C
5	chr5:88618013:G:A	0	88618013	A	G
5	chr5:88618446:A:G	0	88618446	G	A
5	chr5:88618709:C:T	0	88618709	T	C
5	chr5:88619764:A:G	0	88619764	G	A
5	chr5:88621413:A:G	0	88621413	G	A
5	chr5:88622220:C:G	0	88622220	G	C
5	chr5:88623882:C:T	0	88623882	T	C
5	chr5:88624109:C:T	0	88624109	T	C
5	chr5:88624488:C:A	0	88624488	A	C
5	chr5:88624489:C:A	0	88624489	A	C
5	chr5:88624588:C:T	0	88624588	T	C
5	chr5:88625248:A:G	0	88625248	G	A
5	chr5:88625629:G:C	0	88625629	C	G
5	chr5:88626524:C:T	0	88626524	T	C
5	chr5:88627952:A:G	0	88627952	G	A
5	chr5:88628450:G:A	0	88628450	A	G
5	chr5:88629003:C:T	0	88629003	T	C
5	chr5:88630237:C:T	0	88630237	T	C
5	chr5:88630645:G:A	0	88630645	A	G
5	chr5:88631927:T:C	0	88631927	C	T
5	chr5:88632752:G:A	0	88632752	A	G
5	chr5:88633148:G:T	0	88633148	T	G
5	chr5:88634670:G:A	0	88634670	A	G
5	chr5:88636991:G:T	0	88636991	T	G
5	chr5:88637634:A:C	0	88637634	C	A
5	chr5:88637704:C:T	0	88637704	T	C
5	chr5:88637750:G:A	0	88637750	A	G
5	chr5:88638585:G:A	0	88638585	A	G
5	chr5:88639056:C:T	0	88639056	T	C
5	chr5:88640561:T:C	0	88640561	C	T
5	chr5:88640991:A:G	0	88640991	G	A
5	chr5:88642739:T:A	0	88642739	A	T
5	chr5:88643836:C:T	0	88643836	T	C
5	chr5:88644019:A:G	0	88644019	G	A
5	chr5:88644208:T:C	0	88644208	C	T
5	chr5:88644631:CTG:C	0	88644631	C	CTG
5	chr5:88646688:G:A	0	88646688	A	G
5	chr5:88647050:A:G	0	88647050	G	A
5	chr5:88647527:C:T	0	88647527	T	C
5	chr5:88647892:C:A	0	88647892	A	C
5	chr5:88648967:G:C	0	88648967	C	G
5	chr5:88649559:A:G	0	88649559	G	A
5	chr5:88653065:G:A	0	88653065	A	G
5	chr5:88653144:T:C	0	88653144	C	T
5	chr5:88653810:G:T	0	88653810	T	G
5	chr5:88654472:G:A	0	88654472	A	G
5	chr5:88654919:T:G	0	88654919	G	T
5	chr5:88663215:G:A	0	88663215	A	G
5	chr5:88666480:C:A	0	88666480	A	C
5	chr5:88667782:G:A	0	88667782	A	G
5	chr5:88667943:A:G	0	88667943	G	A
5	chr5:88669602:A:G	0	88669602	G	A
5	chr5:88670147:T:C	0	88670147	C	T
5	chr5:88672508:C:T	0	88672508	T	C
5	chr5:88673046:A:G	0	88673046	G	A
5	chr5:88674534:G:C	0	88674534	C	G
5	chr5:88674664:A:G	0	88674664	G	A
5	chr5:88679198:A:G	0	88679198	G	A
5	chr5:88680820:T:C	0	88680820	C	T
5	chr5:88682435:T:C	0	88682435	C	T
5	chr5:88684401:G:C	0	88684401	C	G
5	chr5:88685213:C:T	0	88685213	T	C
5	chr5:88689478:G:C	0	88689478	C	G
5	chr5:88690467:T:G	0	88690467	G	T
5	chr5:88690497:C:A	0	88690497	A	C
5	chr5:88692240:C:T	0	88692240	T	C
5	chr5:88692916:A:G	0	88692916	G	A
5	chr5:88693117:T:C	0	88693117	C	T
5	chr5:88696759:A:G	0	88696759	G	A
5	chr5:88697056:G:A	0	88697056	A	G
5	chr5:88697381:A:G	0	88697381	G	A
5	chr5:88697548:C:T	0	88697548	T	C
5	chr5:88698885:T:G	0	88698885	G	T
5	chr5:88700353:G:C	0	88700353	C	G
5	chr5:88701462:A:G	0	88701462	G	A
5	chr5:88703493:T:G	0	88703493	G	T
5	chr5:88703554:C:T	0	88703554	T	C
5	chr5:88704579:A:G	0	88704579	G	A
5	chr5:88705369:A:G	0	88705369	G	A
5	chr5:88705981:C:T	0	88705981	T	C
5	chr5:88706152:A:G	0	88706152	G	A
5	chr5:88706267:T:A	0	88706267	A	T
5	chr5:88708284:G:A	0	88708284	A	G
5	chr5:88708799:C:T	0	88708799	T	C
5	chr5:88709437:G:A	0	88709437	A	G
5	chr5:88709620:G:A	0	88709620	A	G
5	chr5:88710947:T:C	0	88710947	C	T
5	chr5:88711076:G:C	0	88711076	C	G
5	chr5:88715012:C:T	0	88715012	T	C
5	chr5:88720191:A:G	0	88720191	G	A
5	chr5:88723657:G:A	0	88723657	A	G
5	chr5:88723812:T:C	0	88723812	C	T
5	chr5:88723930:G:C	0	88723930	C	G
5	chr5:88725017:A:G	0	88725017	G	A
5	chr5:88725574:G:A	0	88725574	A	G
5	chr5:88725710:T:G	0	88725710	G	T
5	chr5:88727805:GA:G	0	88727805	G	GA
5	chr5:88731085:C:T	0	88731085	T	C
5	chr5:88731332:G:A	0	88731332	A	G
5	chr5:88731400:T:C	0	88731400	C	T
5	chr5:88733810:C:T	0	88733810	T	C
5	chr5:88734853:C:T	0	88734853	T	C
5	chr5:88736003:T:C	0	88736003	C	T
5	chr5:88736705:C:T	0	88736705	T	C
5	chr5:88737284:T:C	0	88737284	C	T
5	chr5:88739050:T:C	0	88739050	C	T
5	chr5:88740070:C:T	0	88740070	T	C
5	chr5:88740669:C:T	0	88740669	T	C
5	chr5:88741392:T:A	0	88741392	A	T
5	chr5:88742573:A:G	0	88742573	G	A
5	chr5:88743028:C:T	0	88743028	T	C
5	chr5:88743843:T:A	0	88743843	A	T
5	chr5:88744204:C:CA	0	88744204	CA	C
5	chr5:88744499:C:G	0	88744499	G	C
5	chr5:88745964:G:A	0	88745964	A	G
5	chr5:88746115:C:G	0	88746115	G	C
5	chr5:88746202:G:A	0	88746202	A	G
5	chr5:88746455:TTA:T	0	88746455	T	TTA
5	chr5:88746479:T:C	0	88746479	C	T
5	chr5:88747755:C:T	0	88747755	T	C
5	chr5:88747839:G:C	0	88747839	C	G
5	chr5:88749758:C:T	0	88749758	T	C
5	chr5:88750773:C:T	0	88750773	T	C
5	chr5:88752182:T:C	0	88752182	C	T
5	chr5:88752640:C:T	0	88752640	T	C
5	chr5:88752950:A:G	0	88752950	G	A
5	chr5:88756870:A:C	0	88756870	C	A
5	chr5:88758475:A:G	0	88758475	G	A
5	chr5:88758946:C:A	0	88758946	A	C
5	chr5:88759318:A:G	0	88759318	G	A
5	chr5:88759406:C:T	0	88759406	T	C
5	chr5:88759664:T:C	0	88759664	C	T
5	chr5:88759700:T:C	0	88759700	C	T
5	chr5:88759944:A:G	0	88759944	G	A
5	chr5:88760158:C:A	0	88760158	A	C
5	chr5:88762098:T:C	0	88762098	C	T
5	chr5:88764494:G:T	0	88764494	T	G
5	chr5:88764504:G:A	0	88764504	A	G
5	chr5:88767412:G:GAA	0	88767412	GAA	G
5	chr5:88768123:G:A	0	88768123	A	G
5	chr5:88768195:C:T	0	88768195	T	C
5	chr5:88768645:T:C	0	88768645	C	T
5	chr5:88768992:G:A	0	88768992	A	G
5	chr5:88769811:A:G	0	88769811	G	A
5	chr5:88774520:C:T	0	88774520	T	C
5	chr5:88774599:T:C	0	88774599	C	T
5	chr5:88777024:T:G	0	88777024	G	T
5	chr5:88777411:T:A	0	88777411	A	T
5	chr5:88777886:A:C	0	88777886	C	A
5	chr5:88778712:G:A	0	88778712	A	G
5	chr5:88779006:G:A	0	88779006	A	G
5	chr5:88781631:G:A	0	88781631	A	G
5	chr5:88783193:G:T	0	88783193	T	G
5	chr5:88783682:C:T	0	88783682	T	C
5	chr5:88785679:G:A	0	88785679	A	G
5	chr5:88787116:TTAA:T	0	88787116	T	TTAA
5	chr5:88790295:T:C	0	88790295	C	T
5	chr5:88790307:A:C	0	88790307	C	A
5	chr5:88792387:G:A	0	88792387	A	G
5	chr5:88792622:G:C	0	88792622	C	G
5	chr5:88793327:TG:T	0	88793327	T	TG
5	chr5:88796521:C:T	0	88796521	T	C
5	chr5:88796562:T:C	0	88796562	C	T
5	chr5:88796910:G:C	0	88796910	C	G
5	chr5:88798675:T:C	0	88798675	C	T
5	chr5:88799968:C:T	0	88799968	T	C
5	chr5:88802247:A:T	0	88802247	T	A
5	chr5:88802303:A:G	0	88802303	G	A
5	chr5:88802728:T:C	0	88802728	C	T
5	chr5:88803854:T:C	0	88803854	C	T
5	chr5:88804134:G:C	0	88804134	C	G
5	chr5:88805325:A:G	0	88805325	G	A
5	chr5:88805333:C:T	0	88805333	T	C
5	chr5:88806416:A:G	0	88806416	G	A
5	chr5:88806464:T:G	0	88806464	G	T
5	chr5:88807046:T:C	0	88807046	C	T
5	chr5:88807396:T:C	0	88807396	C	T
5	chr5:88808543:A:G	0	88808543	G	A
5	chr5:88808605:C:T	0	88808605	T	C
5	chr5:88809797:C:T	0	88809797	T	C
5	chr5:88810441:T:C	0	88810441	C	T
5	chr5:88810533:CA:C	0	88810533	C	CA
5	chr5:88811791:T:C	0	88811791	C	T
5	chr5:88812610:TC:T	0	88812610	T	TC
5	chr5:88812636:T:A	0	88812636	A	T
5	chr5:88812757:G:A	0	88812757	A	G
5	chr5:88813773:C:A	0	88813773	A	C
5	chr5:88814267:C:T	0	88814267	T	C
5	chr5:88814521:A:G	0	88814521	G	A
5	chr5:88814573:C:A	0	88814573	A	C
5	chr5:88818659:T:C	0	88818659	C	T
5	chr5:88819056:G:A	0	88819056	A	G
5	chr5:88819361:C:T	0	88819361	T	C
5	chr5:88820068:T:A	0	88820068	A	T
5	chr5:88820502:C:T	0	88820502	T	C
5	chr5:88820711:C:T	0	88820711	T	C
5	chr5:88821210:A:T	0	88821210	T	A
5	chr5:88823041:A:G	0	88823041	G	A
5	chr5:88824509:C:T	0	88824509	T	C
5	chr5:88824599:T:C	0	88824599	C	T
5	chr5:88825371:T:A	0	88825371	A	T
5	chr5:88827733:T:A	0	88827733	A	T
5	chr5:88831607:T:C	0	88831607	C	T
5	chr5:88832825:A:T	0	88832825	T	A
5	chr5:88832835:G:T	0	88832835	T	G
5	chr5:88834503:C:T	0	88834503	T	C
5	chr5:88838102:A:G	0	88838102	G	A
5	chr5:88838493:A:G	0	88838493	G	A
5	chr5:88839645:T:C	0	88839645	C	T
5	chr5:88840599:C:T	0	88840599	T	C
5	chr5:88841429:C:T	0	88841429	T	C
5	chr5:88841830:C:T	0	88841830	T	C
5	chr5:88842225:G:A	0	88842225	A	G
5	chr5:88843892:C:T	0	88843892	T	C
5	chr5:88845125:G:A	0	88845125	A	G
5	chr5:88845145:T:C	0	88845145	C	T
5	chr5:88847709:C:T	0	88847709	T	C
5	chr5:88847809:A:T	0	88847809	T	A
5	chr5:88847932:A:G	0	88847932	G	A
5	chr5:88848209:A:G	0	88848209	G	A
5	chr5:88848274:T:C	0	88848274	C	T
5	chr5:88848417:G:A	0	88848417	A	G
5	chr5:88848703:A:G	0	88848703	G	A
5	chr5:88848852:T:C	0	88848852	C	T
5	chr5:88848869:T:C	0	88848869	C	T
5	chr5:88850688:A:G	0	88850688	G	A
5	chr5:88850721:T:C	0	88850721	C	T
5	chr5:88851375:T:C	0	88851375	C	T
5	chr5:88851954:G:A	0	88851954	A	G
5	chr5:88852224:C:T	0	88852224	T	C
5	chr5:88852879:C:T	0	88852879	T	C
5	chr5:88853474:A:G	0	88853474	G	A
5	chr5:88853509:G:A	0	88853509	A	G
5	chr5:88854129:A:G	0	88854129	G	A
5	chr5:88854472:G:A	0	88854472	A	G
5	chr5:88854567:G:C	0	88854567	C	G
5	chr5:88854984:T:G	0	88854984	G	T
5	chr5:88855175:T:A	0	88855175	A	T
5	chr5:88856300:C:T	0	88856300	T	C
5	chr5:88861153:C:T	0	88861153	T	C
5	chr5:88861735:T:C	0	88861735	C	T
5	chr5:88862329:G:C	0	88862329	C	G
5	chr5:88863474:G:A	0	88863474	A	G
5	chr5:88864643:G:A	0	88864643	A	G
5	chr5:88865600:T:C	0	88865600	C	T
5	chr5:88866165:G:A	0	88866165	A	G
5	chr5:88866221:T:A	0	88866221	A	T
5	chr5:88867954:G:A	0	88867954	A	G
5	chr5:88868370:C:A	0	88868370	A	C
5	chr5:88869607:A:G	0	88869607	G	A
5	chr5:88870244:G:A	0	88870244	A	G
5	chr5:88871923:G:C	0	88871923	C	G
5	chr5:88873138:C:A	0	88873138	A	C
5	chr5:88874190:C:T	0	88874190	T	C
5	chr5:88874514:T:C	0	88874514	C	T
5	chr5:88879434:C:G	0	88879434	G	C
5	chr5:88884839:A:G	0	88884839	G	A
5	chr5:88886209:T:A	0	88886209	A	T
5	chr5:88887834:A:G	0	88887834	G	A
5	chr5:88888186:T:C	0	88888186	C	T
5	chr5:88888774:C:T	0	88888774	T	C
5	chr5:88890652:G:T	0	88890652	T	G
5	chr5:88890854:C:T	0	88890854	T	C
5	chr5:88891137:A:G	0	88891137	G	A
5	chr5:88891947:A:C	0	88891947	C	A
5	chr5:88892483:C:A	0	88892483	A	C
5	chr5:88893208:G:A	0	88893208	A	G
5	chr5:88893995:T:C	0	88893995	C	T
5	chr5:88894787:A:T	0	88894787	T	A
5	chr5:88895373:G:T	0	88895373	T	G
5	chr5:88895790:TC:T	0	88895790	T	TC
5	chr5:88895792:A:ATG	0	88895792	ATG	A
5	chr5:88895818:C:T	0	88895818	T	C
5	chr5:88897332:G:C	0	88897332	C	G
5	chr5:88898499:A:T	0	88898499	T	A
5	chr5:88898852:T:A	0	88898852	A	T
5	chr5:88899133:C:T	0	88899133	T	C
5	chr5:88901689:C:G	0	88901689	G	C
5	chr5:88902184:AATAC:A	0	88902184	A	AATAC
5	chr5:88902459:T:C	0	88902459	C	T
5	chr5:88902740:G:A	0	88902740	A	G
5	chr5:88903314:T:C	0	88903314	C	T
5	chr5:88903406:C:T	0	88903406	T	C
5	chr5:88906184:G:A	0	88906184	A	G
5	chr5:88909036:G:A	0	88909036	A	G
5	chr5:88909681:T:C	0	88909681	C	T
5	chr5:88910179:T:A	0	88910179	A	T
5	chr5:88910811:A:C	0	88910811	C	A
5	chr5:88911072:C:T	0	88911072	T	C
5	chr5:88911416:A:G	0	88911416	G	A
5	chr5:88911923:C:T	0	88911923	T	C
5	chr5:88912101:A:C	0	88912101	C	A
5	chr5:88912329:T:C	0	88912329	C	T
5	chr5:88912643:C:T	0	88912643	T	C
5	chr5:88912901:T:C	0	88912901	C	T
5	chr5:88913765:A:T	0	88913765	T	A
5	chr5:88913843:A:G	0	88913843	G	A
5	chr5:88914313:CCTCGTCTT:C	0	88914313	C	CCTCGTCTT
5	chr5:88914627:A:G	0	88914627	G	A
5	chr5:88914838:G:A	0	88914838	A	G
5	chr5:88915020:A:G	0	88915020	G	A
5	chr5:88919637:A:C	0	88919637	C	A
5	chr5:88919777:A:G	0	88919777	G	A
5	chr5:88922980:T:C	0	88922980	C	T
5	chr5:88924147:A:G	0	88924147	G	A
5	chr5:88926694:G:A	0	88926694	A	G
5	chr5:88926922:T:C	0	88926922	C	T
5	chr5:88927603:G:A	0	88927603	A	G
5	chr5:88930605:A:G	0	88930605	G	A
5	chr5:88931331:AAG:A	0	88931331	A	AAG
5	chr5:88932561:T:G	0	88932561	G	T
5	chr5:88934388:C:T	0	88934388	T	C
5	chr5:88935591:G:A	0	88935591	A	G
5	chr5:88936022:A:G	0	88936022	G	A
5	chr5:88937837:G:A	0	88937837	A	G
5	chr5:88937932:T:C	0	88937932	C	T
5	chr5:88939469:T:C	0	88939469	C	T
5	chr5:88939857:G:A	0	88939857	A	G
5	chr5:88940314:A:T	0	88940314	T	A
5	chr5:88941125:G:T	0	88941125	T	G
5	chr5:88941253:C:T	0	88941253	T	C
5	chr5:88941984:A:T	0	88941984	T	A
5	chr5:88943389:A:G	0	88943389	G	A
5	chr5:88943511:T:G	0	88943511	G	T
5	chr5:88943758:T:A	0	88943758	A	T
5	chr5:88946450:A:AG	0	88946450	AG	A
5	chr5:88946790:A:C	0	88946790	C	A
5	chr5:88947094:G:T	0	88947094	T	G
5	chr5:88952913:A:C	0	88952913	C	A
5	chr5:88955319:A:G	0	88955319	G	A
5	chr5:88955519:G:A	0	88955519	A	G
5	chr5:88957344:C:T	0	88957344	T	C
5	chr5:88957520:A:G	0	88957520	G	A
5	chr5:88963038:T:C	0	88963038	C	T
5	chr5:88969095:G:C	0	88969095	C	G
5	chr5:88970380:G:A	0	88970380	A	G
5	chr5:88972458:AT:A	0	88972458	A	AT
5	chr5:88974032:C:T	0	88974032	T	C
5	chr5:88974162:A:G	0	88974162	G	A
5	chr5:88974240:A:C	0	88974240	C	A
5	chr5:88975743:AC:A	0	88975743	A	AC
5	chr5:88977836:G:T	0	88977836	T	G
5	chr5:88982128:G:A	0	88982128	A	G
5	chr5:88984608:G:A	0	88984608	A	G
5	chr5:88986409:G:A	0	88986409	A	G
5	chr5:88987919:T:A	0	88987919	A	T
5	chr5:88992439:A:G	0	88992439	G	A
5	chr5:88992761:G:A	0	88992761	A	G
5	chr5:88995607:G:A	0	88995607	A	G
5	chr5:88995929:TG:T	0	88995929	T	TG
5	chr5:88997988:T:C	0	88997988	C	T
5	chr5:88999435:C:T	0	88999435	T	C
5	chr5:89001683:G:T	0	89001683	T	G
5	chr5:89001975:A:C	0	89001975	C	A
5	chr5:89002969:T:C	0	89002969	C	T
5	chr5:89005137:G:A	0	89005137	A	G
5	chr5:89006513:A:T	0	89006513	T	A
5	chr5:89007185:C:T	0	89007185	T	C
5	chr5:89008202:C:T	0	89008202	T	C
5	chr5:89009996:G:A	0	89009996	A	G
5	chr5:89010744:C:T	0	89010744	T	C
5	chr5:89011468:C:T	0	89011468	T	C
5	chr5:89012960:A:G	0	89012960	G	A
5	chr5:89013907:G:A	0	89013907	A	G
5	chr5:89014325:G:A	0	89014325	A	G
5	chr5:89017341:T:A	0	89017341	A	T
5	chr5:89018068:A:C	0	89018068	C	A
5	chr5:89018946:G:A	0	89018946	A	G
5	chr5:89022241:G:A	0	89022241	A	G
5	chr5:89023755:G:A	0	89023755	A	G
5	chr5:89024090:T:C	0	89024090	C	T
5	chr5:89027075:C:T	0	89027075	T	C
5	chr5:89027679:G:A	0	89027679	A	G
5	chr5:89029490:T:C	0	89029490	C	T
5	chr5:89031390:A:C	0	89031390	C	A
5	chr5:89031965:T:G	0	89031965	G	T
5	chr5:89033347:G:A	0	89033347	A	G
5	chr5:89034429:G:A	0	89034429	A	G
5	chr5:89035932:C:A	0	89035932	A	C
5	chr5:89036078:C:T	0	89036078	T	C
5	chr5:89036148:G:T	0	89036148	T	G
5	chr5:89036227:G:A	0	89036227	A	G
5	chr5:89036327:G:T	0	89036327	T	G
5	chr5:89036345:G:A	0	89036345	A	G
5	chr5:89036354:C:T	0	89036354	T	C
5	chr5:89036563:A:G	0	89036563	G	A
5	chr5:89036873:G:A	0	89036873	A	G
5	chr5:89038099:C:T	0	89038099	T	C
5	chr5:89039135:C:T	0	89039135	T	C
5	chr5:89039176:A:G	0	89039176	G	A
5	chr5:89041110:TGATG:T	0	89041110	T	TGATG
5	chr5:89041293:G:A	0	89041293	A	G
5	chr5:89041455:T:C	0	89041455	C	T
5	chr5:89042805:T:C	0	89042805	C	T
5	chr5:89042972:G:A	0	89042972	A	G
5	chr5:89044952:A:G	0	89044952	G	A
5	chr5:89045356:A:G	0	89045356	G	A
5	chr5:89046775:C:T	0	89046775	T	C
5	chr5:89048961:C:G	0	89048961	G	C
5	chr5:89049101:T:G	0	89049101	G	T
5	chr5:89049928:C:T	0	89049928	T	C
5	chr5:89051912:A:C	0	89051912	C	A
5	chr5:89052898:G:A	0	89052898	A	G
5	chr5:89055250:T:C	0	89055250	C	T
5	chr5:89058007:G:A	0	89058007	A	G
5	chr5:89058780:A:G	0	89058780	G	A
5	chr5:89059117:G:A	0	89059117	A	G
5	chr5:89060176:T:C	0	89060176	C	T
5	chr5:89063222:C:T	0	89063222	T	C
5	chr5:89063887:T:G	0	89063887	G	T
5	chr5:89067489:G:A	0	89067489	A	G
5	chr5:89067701:C:T	0	89067701	T	C
5	chr5:89069961:G:A	0	89069961	A	G
5	chr5:89074743:C:T	0	89074743	T	C
5	chr5:89078410:G:C	0	89078410	C	G
5	chr5:89079943:G:A	0	89079943	A	G
5	chr5:89080244:A:C	0	89080244	C	A
5	chr5:89081827:G:A	0	89081827	A	G
5	chr5:89082783:T:C	0	89082783	C	T
5	chr5:89084499:C:T	0	89084499	T	C
5	chr5:89086077:G:A	0	89086077	A	G
5	chr5:89089491:G:GAA	0	89089491	GAA	G
5	chr5:89091310:C:T	0	89091310	T	C
5	chr5:89095690:T:C	0	89095690	C	T
5	chr5:89096824:A:G	0	89096824	G	A
5	chr5:89097307:C:T	0	89097307	T	C
5	chr5:89098852:G:A	0	89098852	A	G
5	chr5:89100803:T:C	0	89100803	C	T
5	chr5:89101047:A:G	0	89101047	G	A
5	chr5:89102785:T:A	0	89102785	A	T
5	chr5:89102906:A:G	0	89102906	G	A
5	chr5:89102910:A:G	0	89102910	G	A
5	chr5:89104363:T:C	0	89104363	C	T
5	chr5:89105953:T:C	0	89105953	C	T
5	chr5:89107156:A:G	0	89107156	G	A
5	chr5:89108343:T:C	0	89108343	C	T
5	chr5:89115397:C:T	0	89115397	T	C
5	chr5:89116571:T:C	0	89116571	C	T
5	chr5:89117237:AC:A	0	89117237	A	AC
5	chr5:89120537:C:T	0	89120537	T	C
5	chr5:89124046:G:A	0	89124046	A	G
5	chr5:89133207:C:A	0	89133207	A	C
5	chr5:89133260:T:C	0	89133260	C	T
5	chr5:89134816:T:C	0	89134816	C	T
5	chr5:89138507:T:A	0	89138507	A	T
5	chr5:89139816:C:T	0	89139816	T	C
5	chr5:89139970:G:A	0	89139970	A	G
5	chr5:89142627:A:T	0	89142627	T	A
5	chr5:89144618:G:A	0	89144618	A	G
5	chr5:89144694:A:T	0	89144694	T	A
5	chr5:89147656:TAATC:T	0	89147656	T	TAATC
5	chr5:89151929:G:A	0	89151929	A	G
5	chr5:89153515:G:T	0	89153515	T	G
5	chr5:89153624:A:G	0	89153624	G	A
5	chr5:89153750:A:G	0	89153750	G	A
5	chr5:89154724:T:G	0	89154724	G	T
5	chr5:89154729:C:A	0	89154729	A	C
5	chr5:89157559:C:T	0	89157559	T	C
5	chr5:89157986:G:A	0	89157986	A	G
5	chr5:89164518:T:C	0	89164518	C	T
5	chr5:89165454:A:G	0	89165454	G	A
5	chr5:89172368:A:G	0	89172368	G	A
5	chr5:89175148:G:A	0	89175148	A	G
5	chr5:89176356:A:C	0	89176356	C	A
5	chr5:89177511:C:T	0	89177511	T	C
5	chr5:89178186:C:T	0	89178186	T	C
5	chr5:89178905:C:T	0	89178905	T	C
5	chr5:89180437:A:G	0	89180437	G	A
5	chr5:89185398:G:A	0	89185398	A	G
5	chr5:89189985:A:G	0	89189985	G	A
5	chr5:89193601:T:G	0	89193601	G	T
5	chr5:89193929:A:G	0	89193929	G	A
5	chr5:89196550:A:G	0	89196550	G	A
5	chr5:89200253:A:G	0	89200253	G	A
5	chr5:89201598:T:A	0	89201598	A	T
5	chr5:89203364:T:C	0	89203364	C	T
5	chr5:89207684:C:T	0	89207684	T	C
5	chr5:89210552:G:A	0	89210552	A	G
5	chr5:89214560:TA:T	0	89214560	T	TA
5	chr5:89219006:A:G	0	89219006	G	A
5	chr5:89223562:T:A	0	89223562	A	T
5	chr5:89224303:G:T	0	89224303	T	G
5	chr5:89227356:T:C	0	89227356	C	T
5	chr5:89229919:G:A	0	89229919	A	G
5	chr5:89230414:C:T	0	89230414	T	C
5	chr5:89230748:T:C	0	89230748	C	T
5	chr5:89232172:A:G	0	89232172	G	A
5	chr5:89241446:C:CTTTAT	0	89241446	CTTTAT	C
5	chr5:89243286:T:C	0	89243286	C	T
5	chr5:89246632:G:C	0	89246632	C	G
5	chr5:89251061:C:T	0	89251061	T	C
5	chr5:89252765:C:T	0	89252765	T	C
5	chr5:89254213:T:C	0	89254213	C	T
5	chr5:89256019:A:G	0	89256019	G	A
5	chr5:89256597:T:C	0	89256597	C	T
5	chr5:89256659:G:C	0	89256659	C	G
5	chr5:89256715:G:A	0	89256715	A	G
5	chr5:89258685:C:T	0	89258685	T	C
5	chr5:89258916:A:G	0	89258916	G	A
5	chr5:89260290:C:T	0	89260290	T	C
5	chr5:89261511:T:C	0	89261511	C	T
5	chr5:89266628:G:T	0	89266628	T	G
5	chr5:89266631:C:T	0	89266631	T	C
5	chr5:89266774:A:G	0	89266774	G	A
5	chr5:89267791:C:T	0	89267791	T	C
5	chr5:89268574:T:C	0	89268574	C	T
5	chr5:89269380:A:T	0	89269380	T	A
5	chr5:89275421:A:G	0	89275421	G	A
5	chr5:89283895:A:T	0	89283895	T	A
5	chr5:89285181:G:A	0	89285181	A	G
5	chr5:89292485:T:C	0	89292485	C	T
5	chr5:89294543:G:A	0	89294543	A	G
5	chr5:89295130:T:G	0	89295130	G	T
5	chr5:89295913:C:G	0	89295913	G	C
5	chr5:89296024:C:T	0	89296024	T	C
5	chr5:89296118:C:A	0	89296118	A	C
5	chr5:89297345:TC:T	0	89297345	T	TC
5	chr5:89298044:T:C	0	89298044	C	T
5	chr5:89299266:G:A	0	89299266	A	G
5	chr5:89301601:T:C	0	89301601	C	T
5	chr5:89302107:A:G	0	89302107	G	A
5	chr5:89303030:A:G	0	89303030	G	A
5	chr5:89305458:T:G	0	89305458	G	T
5	chr5:89305735:G:A	0	89305735	A	G
5	chr5:89306806:C:T	0	89306806	T	C
5	chr5:89307727:G:C	0	89307727	C	G
5	chr5:89309812:A:G	0	89309812	G	A
5	chr5:89310291:G:T	0	89310291	T	G
5	chr5:89311887:A:T	0	89311887	T	A
5	chr5:89312465:A:T	0	89312465	T	A
5	chr5:89319890:A:G	0	89319890	G	A
5	chr5:89320187:T:C	0	89320187	C	T
5	chr5:89321841:C:T	0	89321841	T	C
5	chr5:89322098:T:C	0	89322098	C	T
5	chr5:89322460:C:A	0	89322460	A	C
5	chr5:89325586:G:A	0	89325586	A	G
5	chr5:89325675:T:A	0	89325675	A	T
5	chr5:89327555:A:G	0	89327555	G	A
5	chr5:89327920:C:T	0	89327920	T	C
5	chr5:89328456:A:G	0	89328456	G	A
5	chr5:89331607:A:C	0	89331607	C	A
5	chr5:89337871:A:C	0	89337871	C	A
5	chr5:89339145:A:C	0	89339145	C	A
5	chr5:89340759:A:T	0	89340759	T	A
5	chr5:89341037:G:A	0	89341037	A	G
5	chr5:89344313:T:C	0	89344313	C	T
5	chr5:89345549:T:C	0	89345549	C	T
5	chr5:89346724:C:T	0	89346724	T	C
5	chr5:89347261:G:A	0	89347261	A	G
5	chr5:89347676:T:C	0	89347676	C	T
5	chr5:89347912:T:C	0	89347912	C	T
5	chr5:89349154:A:G	0	89349154	G	A
5	chr5:89350935:G:A	0	89350935	A	G
5	chr5:89351764:A:G	0	89351764	G	A
5	chr5:89351949:T:G	0	89351949	G	T
5	chr5:89356298:A:T	0	89356298	T	A
5	chr5:89356962:G:A	0	89356962	A	G
5	chr5:89357046:C:T	0	89357046	T	C
5	chr5:89360136:T:G	0	89360136	G	T
5	chr5:89361263:G:GAA	0	89361263	GAA	G
5	chr5:89363296:A:G	0	89363296	G	A
5	chr5:89367355:A:T	0	89367355	T	A
5	chr5:89367430:G:A	0	89367430	A	G
5	chr5:89368234:G:A	0	89368234	A	G
5	chr5:89368795:A:G	0	89368795	G	A
5	chr5:89372379:A:C	0	89372379	C	A
5	chr5:89372488:G:A	0	89372488	A	G
5	chr5:89373930:C:T	0	89373930	T	C
5	chr5:89374720:G:A	0	89374720	A	G
5	chr5:89377655:T:G	0	89377655	G	T
5	chr5:89378950:T:A	0	89378950	A	T
5	chr5:89379228:GA:G	0	89379228	G	GA
5	chr5:89381476:G:A	0	89381476	A	G
5	chr5:89382037:A:AT	0	89382037	AT	A
5	chr5:89382065:G:T	0	89382065	T	G
5	chr5:89385784:G:A	0	89385784	A	G
5	chr5:89386436:T:A	0	89386436	A	T
5	chr5:89388559:A:C	0	89388559	C	A
5	chr5:89391697:G:A	0	89391697	A	G
5	chr5:89392546:C:T	0	89392546	T	C
5	chr5:89393753:G:C	0	89393753	C	G
5	chr5:89396922:A:G	0	89396922	G	A
5	chr5:89397039:C:T	0	89397039	T	C
5	chr5:89398161:T:C	0	89398161	C	T
5	chr5:89398167:A:G	0	89398167	G	A
5	chr5:89400809:A:AT	0	89400809	AT	A
5	chr5:89400851:C:A	0	89400851	A	C
5	chr5:89401059:T:C	0	89401059	C	T
5	chr5:89404977:T:A	0	89404977	A	T
5	chr5:89405011:G:A	0	89405011	A	G
5	chr5:89405682:A:G	0	89405682	G	A
5	chr5:89406761:C:T	0	89406761	T	C
5	chr5:89406925:T:C	0	89406925	C	T
5	chr5:89409384:T:C	0	89409384	C	T
5	chr5:89409822:T:G	0	89409822	G	T
5	chr5:89409937:C:T	0	89409937	T	C
5	chr5:89413397:C:T	0	89413397	T	C
5	chr5:89414295:T:G	0	89414295	G	T
5	chr5:89414702:G:A	0	89414702	A	G
5	chr5:89415096:A:C	0	89415096	C	A
5	chr5:89415254:C:A	0	89415254	A	C
5	chr5:89415591:G:A	0	89415591	A	G
5	chr5:89416977:A:G	0	89416977	G	A
5	chr5:89417747:A:G	0	89417747	G	A
5	chr5:89418563:T:A	0	89418563	A	T
5	chr5:89418579:A:G	0	89418579	G	A
5	chr5:89419249:G:A	0	89419249	A	G
5	chr5:89419355:A:C	0	89419355	C	A
5	chr5:89420303:T:A	0	89420303	A	T
5	chr5:89420327:A:T	0	89420327	T	A
5	chr5:89420897:C:T	0	89420897	T	C
5	chr5:89423530:G:T	0	89423530	T	G
5	chr5:89426500:G:T	0	89426500	T	G
5	chr5:89428631:A:C	0	89428631	C	A
5	chr5:89429231:G:A	0	89429231	A	G
5	chr5:89429589:G:A	0	89429589	A	G
5	chr5:89430520:C:T	0	89430520	T	C
5	chr5:89431789:G:A	0	89431789	A	G
5	chr5:89432272:C:T	0	89432272	T	C
5	chr5:89433230:T:C	0	89433230	C	T
5	chr5:89434034:G:A	0	89434034	A	G
5	chr5:89435329:T:G	0	89435329	G	T
5	chr5:89438563:G:A	0	89438563	A	G
5	chr5:89440458:T:C	0	89440458	C	T
5	chr5:89440476:A:G	0	89440476	G	A
5	chr5:89442130:AC:A	0	89442130	A	AC
5	chr5:89444506:A:C	0	89444506	C	A
5	chr5:89445242:T:C	0	89445242	C	T
5	chr5:89445260:A:G	0	89445260	G	A
5	chr5:89447402:A:G	0	89447402	G	A
5	chr5:89448145:C:T	0	89448145	T	C
5	chr5:89448733:G:A	0	89448733	A	G
5	chr5:89449077:G:A	0	89449077	A	G
5	chr5:89449367:T:C	0	89449367	C	T
5	chr5:89450065:T:C	0	89450065	C	T
5	chr5:89450347:T:G	0	89450347	G	T
5	chr5:89450386:G:A	0	89450386	A	G
5	chr5:89450514:A:G	0	89450514	G	A
5	chr5:89450588:T:C	0	89450588	C	T
5	chr5:89451048:C:T	0	89451048	T	C
5	chr5:89451480:C:T	0	89451480	T	C
5	chr5:89451866:A:C	0	89451866	C	A
5	chr5:89452164:G:A	0	89452164	A	G
5	chr5:89452635:T:C	0	89452635	C	T
5	chr5:89452951:C:T	0	89452951	T	C
5	chr5:89453265:G:A	0	89453265	A	G
5	chr5:89455499:C:T	0	89455499	T	C
5	chr5:89455770:A:G	0	89455770	G	A
5	chr5:89456147:A:G	0	89456147	G	A
5	chr5:89456597:A:T	0	89456597	T	A
5	chr5:89456714:G:A	0	89456714	A	G
5	chr5:89456767:G:A	0	89456767	A	G
5	chr5:89456927:C:T	0	89456927	T	C
5	chr5:89456957:C:A	0	89456957	A	C
5	chr5:89459637:A:G	0	89459637	G	A
5	chr5:89460815:T:A	0	89460815	A	T
5	chr5:89461138:G:A	0	89461138	A	G
5	chr5:89461417:A:G	0	89461417	G	A
5	chr5:89462250:C:T	0	89462250	T	C
5	chr5:89463406:G:A	0	89463406	A	G
5	chr5:89464471:T:G	0	89464471	G	T
5	chr5:89464694:A:G	0	89464694	G	A
5	chr5:89464750:T:A	0	89464750	A	T
5	chr5:89465277:T:G	0	89465277	G	T
5	chr5:89465423:C:T	0	89465423	T	C
5	chr5:89466102:T:C	0	89466102	C	T
5	chr5:89466123:C:G	0	89466123	G	C
5	chr5:89466172:T:G	0	89466172	G	T
5	chr5:89466585:T:C	0	89466585	C	T
5	chr5:89468398:G:A	0	89468398	A	G
5	chr5:89468480:A:G	0	89468480	G	A
5	chr5:89468485:G:T	0	89468485	T	G
5	chr5:89469352:A:T	0	89469352	T	A
5	chr5:89469555:C:T	0	89469555	T	C
5	chr5:89469655:T:C	0	89469655	C	T
5	chr5:89470069:T:A	0	89470069	A	T
5	chr5:89471085:T:C	0	89471085	C	T
5	chr5:89473136:T:C	0	89473136	C	T
5	chr5:89473319:C:A	0	89473319	A	C
5	chr5:89476874:C:T	0	89476874	T	C
5	chr5:89477456:A:G	0	89477456	G	A
5	chr5:89478158:ACT:A	0	89478158	A	ACT
5	chr5:89478431:T:A	0	89478431	A	T
5	chr5:89479393:G:A	0	89479393	A	G
5	chr5:89479581:T:C	0	89479581	C	T
5	chr5:89480205:C:A	0	89480205	A	C
5	chr5:89480217:T:C	0	89480217	C	T
5	chr5:89481043:G:A	0	89481043	A	G
5	chr5:89481318:T:G	0	89481318	G	T
5	chr5:89481612:G:T	0	89481612	T	G
5	chr5:89482712:C:T	0	89482712	T	C
5	chr5:89482715:G:A	0	89482715	A	G
5	chr5:89483031:G:A	0	89483031	A	G
5	chr5:89483044:T:C	0	89483044	C	T
5	chr5:89483335:C:T	0	89483335	T	C
5	chr5:89484820:A:G	0	89484820	G	A
5	chr5:89484828:T:C	0	89484828	C	T
5	chr5:89484957:A:G	0	89484957	G	A
5	chr5:89485051:G:T	0	89485051	T	G
5	chr5:89485096:T:A	0	89485096	A	T
5	chr5:89486051:C:T	0	89486051	T	C
5	chr5:89487604:G:T	0	89487604	T	G
5	chr5:89487605:G:A	0	89487605	A	G
5	chr5:89489464:C:T	0	89489464	T	C
5	chr5:89489567:G:A	0	89489567	A	G
5	chr5:89490153:G:A	0	89490153	A	G
5	chr5:89490795:G:A	0	89490795	A	G
5	chr5:89491358:A:G	0	89491358	G	A
5	chr5:89491877:G:C	0	89491877	C	G
5	chr5:89492668:G:C	0	89492668	C	G
5	chr5:89493315:A:G	0	89493315	G	A
5	chr5:89493802:T:C	0	89493802	C	T
5	chr5:89494457:A:T	0	89494457	T	A
5	chr5:89494635:A:G	0	89494635	G	A
5	chr5:89494793:C:T	0	89494793	T	C
5	chr5:89497180:T:G	0	89497180	G	T
5	chr5:89497345:G:A	0	89497345	A	G
5	chr5:89497464:G:A	0	89497464	A	G
5	chr5:89497746:A:G	0	89497746	G	A
5	chr5:89498538:A:G	0	89498538	G	A
5	chr5:89498969:C:T	0	89498969	T	C
5	chr5:89499003:A:C	0	89499003	C	A
5	chr5:89500047:A:G	0	89500047	G	A
5	chr5:89500963:C:A	0	89500963	A	C
5	chr5:89501024:T:C	0	89501024	C	T
5	chr5:89501891:A:G	0	89501891	G	A
5	chr5:89501897:G:A	0	89501897	A	G
5	chr5:89501898:C:T	0	89501898	T	C
5	chr5:89501923:A:G	0	89501923	G	A
5	chr5:89502379:T:C	0	89502379	C	T
5	chr5:89502556:A:G	0	89502556	G	A
5	chr5:89502884:A:G	0	89502884	G	A
5	chr5:89502909:A:T	0	89502909	T	A
5	chr5:89503220:A:C	0	89503220	C	A
5	chr5:89503326:T:G	0	89503326	G	T
5	chr5:89503799:T:C	0	89503799	C	T
5	chr5:89504443:C:G	0	89504443	G	C
5	chr5:89504647:T:C	0	89504647	C	T
5	chr5:89505257:C:T	0	89505257	T	C
5	chr5:89506097:C:T	0	89506097	T	C
5	chr5:89506894:A:G	0	89506894	G	A
5	chr5:89507362:C:T	0	89507362	T	C
5	chr5:89508132:G:A	0	89508132	A	G
5	chr5:89508287:T:C	0	89508287	C	T
5	chr5:89512394:T:A	0	89512394	A	T
5	chr5:89512608:A:G	0	89512608	G	A
5	chr5:89512882:C:T	0	89512882	T	C
5	chr5:89513083:A:G	0	89513083	G	A
5	chr5:89513602:G:A	0	89513602	A	G
5	chr5:89513673:T:C	0	89513673	C	T
5	chr5:89514105:A:G	0	89514105	G	A
5	chr5:89514184:G:A	0	89514184	A	G
5	chr5:89514491:T:C	0	89514491	C	T
5	chr5:89514642:G:T	0	89514642	T	G
5	chr5:89516095:C:T	0	89516095	T	C
5	chr5:89516813:G:A	0	89516813	A	G
5	chr5:89517723:A:G	0	89517723	G	A
5	chr5:89517855:T:A	0	89517855	A	T
5	chr5:89518196:C:T	0	89518196	T	C
5	chr5:89518542:A:C	0	89518542	C	A
5	chr5:89518787:G:A	0	89518787	A	G
5	chr5:89519905:G:C	0	89519905	C	G
5	chr5:89520109:G:A	0	89520109	A	G
5	chr5:89520889:A:T	0	89520889	T	A
5	chr5:89520899:G:A	0	89520899	A	G
5	chr5:89521149:G:A	0	89521149	A	G
5	chr5:89521571:C:T	0	89521571	T	C
5	chr5:89521901:C:T	0	89521901	T	C
5	chr5:89522103:T:A	0	89522103	A	T
5	chr5:89522511:C:A	0	89522511	A	C
5	chr5:89522654:T:A	0	89522654	A	T
5	chr5:89522949:G:A	0	89522949	A	G
5	chr5:89523700:G:A	0	89523700	A	G
5	chr5:89524251:C:T	0	89524251	T	C
5	chr5:89524297:C:T	0	89524297	T	C
5	chr5:89524669:G:A	0	89524669	A	G
5	chr5:89525389:T:C	0	89525389	C	T
5	chr5:89526773:C:T	0	89526773	T	C
5	chr5:89527190:G:A	0	89527190	A	G
5	chr5:89527197:G:A	0	89527197	A	G
5	chr5:89528390:C:T	0	89528390	T	C
5	chr5:89528526:C:T	0	89528526	T	C
5	chr5:89528531:T:C	0	89528531	C	T
5	chr5:89528592:A:G	0	89528592	G	A
5	chr5:89529469:A:G	0	89529469	G	A
5	chr5:89529741:T:A	0	89529741	A	T
5	chr5:89529974:C:T	0	89529974	T	C
5	chr5:89530350:G:A	0	89530350	A	G
5	chr5:89530994:T:G	0	89530994	G	T
5	chr5:89531273:G:T	0	89531273	T	G
5	chr5:89531525:A:G	0	89531525	G	A
5	chr5:89531912:T:A	0	89531912	A	T
5	chr5:89532097:T:A	0	89532097	A	T
5	chr5:89532645:G:A	0	89532645	A	G
5	chr5:89532777:G:A	0	89532777	A	G
5	chr5:89532900:A:G	0	89532900	G	A
5	chr5:89533366:AG:A	0	89533366	A	AG
5	chr5:89533947:T:TAAG	0	89533947	TAAG	T
5	chr5:89533959:C:A	0	89533959	A	C
5	chr5:89534349:C:T	0	89534349	T	C
5	chr5:89534754:A:G	0	89534754	G	A
5	chr5:89534800:G:A	0	89534800	A	G
5	chr5:89535737:T:C	0	89535737	C	T
5	chr5:89536074:C:T	0	89536074	T	C
5	chr5:89536673:A:T	0	89536673	T	A
5	chr5:89537234:A:G	0	89537234	G	A
5	chr5:89537485:A:G	0	89537485	G	A
5	chr5:89537705:T:C	0	89537705	C	T
5	chr5:89537862:A:G	0	89537862	G	A
5	chr5:89538867:A:G	0	89538867	G	A
5	chr5:89542360:C:G	0	89542360	G	C
5	chr5:89545671:A:G	0	89545671	G	A
5	chr5:89547069:G:A	0	89547069	A	G
5	chr5:89547858:T:C	0	89547858	C	T
5	chr5:89548509:A:C	0	89548509	C	A
5	chr5:89550054:T:G	0	89550054	G	T
5	chr5:89551194:G:A	0	89551194	A	G
5	chr5:89552080:T:G	0	89552080	G	T
5	chr5:89554800:G:T	0	89554800	T	G
5	chr5:89555485:T:C	0	89555485	C	T
5	chr5:89557032:A:G	0	89557032	G	A
5	chr5:89557254:C:T	0	89557254	T	C
5	chr5:89557634:G:C	0	89557634	C	G
5	chr5:89558604:T:C	0	89558604	C	T
5	chr5:89558722:A:G	0	89558722	G	A
5	chr5:89560674:A:G	0	89560674	G	A
5	chr5:89562155:C:T	0	89562155	T	C
5	chr5:89562391:T:A	0	89562391	A	T
5	chr5:89562996:T:TA	0	89562996	TA	T
5	chr5:89563582:A:G	0	89563582	G	A
5	chr5:89563741:C:T	0	89563741	T	C
5	chr5:89564316:A:T	0	89564316	T	A
5	chr5:89565366:G:A	0	89565366	A	G
5	chr5:89565862:TG:T	0	89565862	T	TG
5	chr5:89566469:G:T	0	89566469	T	G
5	chr5:89567442:G:A	0	89567442	A	G
5	chr5:89568831:T:C	0	89568831	C	T
5	chr5:89569712:A:T	0	89569712	T	A
5	chr5:89571394:AGATGATT:A	0	89571394	A	AGATGATT
5	chr5:89571457:C:T	0	89571457	T	C
5	chr5:89571870:C:T	0	89571870	T	C
5	chr5:89573320:A:G	0	89573320	G	A
5	chr5:89575274:A:G	0	89575274	G	A
5	chr5:89575660:G:A	0	89575660	A	G
5	chr5:89575928:C:T	0	89575928	T	C
5	chr5:89576566:C:T	0	89576566	T	C
5	chr5:89576689:T:C	0	89576689	C	T
5	chr5:89578015:A:T	0	89578015	T	A
5	chr5:89579754:A:G	0	89579754	G	A
5	chr5:89581135:A:G	0	89581135	G	A
5	chr5:89583292:C:T	0	89583292	T	C
5	chr5:89584515:G:A	0	89584515	A	G
5	chr5:89588189:T:C	0	89588189	C	T
5	chr5:89588976:T:C	0	89588976	C	T
5	chr5:89590293:TG:T	0	89590293	T	TG
5	chr5:89590636:C:T	0	89590636	T	C
5	chr5:89592828:C:T	0	89592828	T	C
5	chr5:89594138:G:A	0	89594138	A	G
5	chr5:89594246:C:T	0	89594246	T	C
5	chr5:89594797:C:T	0	89594797	T	C
5	chr5:89594811:T:C	0	89594811	C	T
5	chr5:89595165:A:G	0	89595165	G	A
5	chr5:89595356:T:C	0	89595356	C	T
5	chr5:89595713:A:G	0	89595713	G	A
5	chr5:89596123:T:C	0	89596123	C	T
5	chr5:89596163:C:T	0	89596163	T	C
5	chr5:89597395:G:C	0	89597395	C	G
5	chr5:89597415:C:T	0	89597415	T	C
5	chr5:89597638:C:T	0	89597638	T	C
5	chr5:89598375:C:T	0	89598375	T	C
5	chr5:89599183:T:C	0	89599183	C	T
5	chr5:89599528:G:A	0	89599528	A	G
5	chr5:89599539:A:G	0	89599539	G	A
5	chr5:89599569:T:C	0	89599569	C	T
5	chr5:89599755:G:A	0	89599755	A	G
5	chr5:89600478:A:C	0	89600478	C	A
5	chr5:89601314:G:A	0	89601314	A	G
5	chr5:89601410:T:TA	0	89601410	TA	T
5	chr5:89601857:T:TC	0	89601857	TC	T
5	chr5:89602200:C:G	0	89602200	G	C
5	chr5:89602299:A:G	0	89602299	G	A
5	chr5:89603683:A:G	0	89603683	G	A
5	chr5:89603936:A:G	0	89603936	G	A
5	chr5:89605080:C:T	0	89605080	T	C
5	chr5:89607008:A:G	0	89607008	G	A
5	chr5:89607147:T:C	0	89607147	C	T
5	chr5:89607481:C:G	0	89607481	G	C
5	chr5:89610863:C:T	0	89610863	T	C
5	chr5:89611545:G:A	0	89611545	A	G
5	chr5:89611548:T:C	0	89611548	C	T
5	chr5:89611551:T:C	0	89611551	C	T
5	chr5:89611916:G:A	0	89611916	A	G
5	chr5:89613353:G:C	0	89613353	C	G
5	chr5:89614621:G:A	0	89614621	A	G
5	chr5:89614670:C:T	0	89614670	T	C
5	chr5:89614748:C:T	0	89614748	T	C
5	chr5:89614873:C:T	0	89614873	T	C
5	chr5:89615019:A:T	0	89615019	T	A
5	chr5:89616350:T:TA	0	89616350	TA	T
5	chr5:89616868:A:G	0	89616868	G	A
5	chr5:89617865:A:G	0	89617865	G	A
5	chr5:89618582:A:G	0	89618582	G	A
5	chr5:89619256:TC:T	0	89619256	T	TC
5	chr5:89619880:T:C	0	89619880	C	T
5	chr5:89620285:C:T	0	89620285	T	C
5	chr5:89621474:C:T	0	89621474	T	C
5	chr5:89621578:A:G	0	89621578	G	A
5	chr5:89621596:G:A	0	89621596	A	G
5	chr5:89621616:T:G	0	89621616	G	T
5	chr5:89621782:T:C	0	89621782	C	T
5	chr5:89622231:C:T	0	89622231	T	C
5	chr5:89622446:G:C	0	89622446	C	G
5	chr5:89622616:T:C	0	89622616	C	T
5	chr5:89623269:G:C	0	89623269	C	G
5	chr5:89623587:G:A	0	89623587	A	G
5	chr5:89627197:T:G	0	89627197	G	T
5	chr5:89627777:C:T	0	89627777	T	C
5	chr5:89628238:A:G	0	89628238	G	A
5	chr5:89628444:G:T	0	89628444	T	G
5	chr5:89628686:T:G	0	89628686	G	T
5	chr5:89628794:T:C	0	89628794	C	T
5	chr5:89630685:G:A	0	89630685	A	G
5	chr5:89630758:AC:A	0	89630758	A	AC
5	chr5:89631312:C:T	0	89631312	T	C
5	chr5:89631517:C:T	0	89631517	T	C
5	chr5:89631902:T:C	0	89631902	C	T
5	chr5:89632836:C:T	0	89632836	T	C
5	chr5:89633060:C:G	0	89633060	G	C
5	chr5:89633145:C:G	0	89633145	G	C
5	chr5:89633635:C:T	0	89633635	T	C
5	chr5:89634901:A:T	0	89634901	T	A
5	chr5:89635096:A:G	0	89635096	G	A
5	chr5:89635135:C:T	0	89635135	T	C
5	chr5:89635739:G:T	0	89635739	T	G
5	chr5:89636030:C:T	0	89636030	T	C
5	chr5:89637069:G:A	0	89637069	A	G
5	chr5:89637370:T:C	0	89637370	C	T
5	chr5:89638398:AC:A	0	89638398	A	AC
5	chr5:89638404:C:T	0	89638404	T	C
5	chr5:89638800:A:G	0	89638800	G	A
5	chr5:89640102:G:A	0	89640102	A	G
5	chr5:89640103:C:T	0	89640103	T	C
5	chr5:89640449:G:A	0	89640449	A	G
5	chr5:89640552:A:G	0	89640552	G	A
5	chr5:89640698:G:A	0	89640698	A	G
5	chr5:89641227:CTT:C	0	89641227	C	CTT
5	chr5:89641751:A:G	0	89641751	G	A
5	chr5:89641781:G:A	0	89641781	A	G
5	chr5:89645058:G:A	0	89645058	A	G
5	chr5:89645251:G:C	0	89645251	C	G
5	chr5:89645581:A:T	0	89645581	T	A
5	chr5:89646365:C:T	0	89646365	T	C
5	chr5:89648037:A:T	0	89648037	T	A
5	chr5:89648113:A:G	0	89648113	G	A
5	chr5:89648307:T:C	0	89648307	C	T
5	chr5:89648627:T:C	0	89648627	C	T
5	chr5:89649120:G:A	0	89649120	A	G
5	chr5:89649984:C:A	0	89649984	A	C
5	chr5:89650409:A:G	0	89650409	G	A
5	chr5:89650921:G:A	0	89650921	A	G
5	chr5:89651420:G:C	0	89651420	C	G
5	chr5:89656088:G:A	0	89656088	A	G
5	chr5:89656377:T:C	0	89656377	C	T
5	chr5:89656424:A:C	0	89656424	C	A
5	chr5:89656496:C:A	0	89656496	A	C
5	chr5:89657426:G:A	0	89657426	A	G
5	chr5:89658814:A:G	0	89658814	G	A
5	chr5:89660210:A:C	0	89660210	C	A
5	chr5:89661040:A:T	0	89661040	T	A
5	chr5:89661099:T:C	0	89661099	C	T
5	chr5:89661306:G:C	0	89661306	C	G
5	chr5:89662054:G:A	0	89662054	A	G
5	chr5:89662301:A:T	0	89662301	T	A
5	chr5:89662704:G:A	0	89662704	A	G
5	chr5:89664645:T:G	0	89664645	G	T
5	chr5:89666246:C:T	0	89666246	T	C
5	chr5:89666339:G:A	0	89666339	A	G
5	chr5:89666524:G:A	0	89666524	A	G
5	chr5:89666546:T:A	0	89666546	A	T
5	chr5:89668839:G:A	0	89668839	A	G
5	chr5:89669137:G:A	0	89669137	A	G
5	chr5:89669422:G:A	0	89669422	A	G
5	chr5:89670278:C:T	0	89670278	T	C
5	chr5:89670457:A:T	0	89670457	T	A
5	chr5:89671500:A:T	0	89671500	T	A
5	chr5:89671574:G:A	0	89671574	A	G
5	chr5:89672395:T:C	0	89672395	C	T
5	chr5:89672842:C:T	0	89672842	T	C
5	chr5:89673284:C:T	0	89673284	T	C
5	chr5:89673989:C:A	0	89673989	A	C
5	chr5:89675258:T:C	0	89675258	C	T
5	chr5:89675592:A:G	0	89675592	G	A
5	chr5:89675911:G:T	0	89675911	T	G
5	chr5:89676730:T:C	0	89676730	C	T
5	chr5:89677643:C:A	0	89677643	A	C
5	chr5:89680529:A:G	0	89680529	G	A
5	chr5:89680723:T:C	0	89680723	C	T
5	chr5:89681016:C:T	0	89681016	T	C
5	chr5:89681941:T:C	0	89681941	C	T
5	chr5:89682033:C:T	0	89682033	T	C
5	chr5:89682633:T:C	0	89682633	C	T
5	chr5:89682684:G:A	0	89682684	A	G
5	chr5:89682928:A:T	0	89682928	T	A
5	chr5:89683094:C:T	0	89683094	T	C
5	chr5:89683557:C:T	0	89683557	T	C
5	chr5:89684823:T:G	0	89684823	G	T
5	chr5:89684923:GAAC:G	0	89684923	G	GAAC
5	chr5:89688344:A:G	0	89688344	G	A
5	chr5:89689522:T:C	0	89689522	C	T
5	chr5:89690328:G:A	0	89690328	A	G
5	chr5:89695547:T:G	0	89695547	G	T
5	chr5:89695548:C:T	0	89695548	T	C
5	chr5:89695830:T:G	0	89695830	G	T
5	chr5:89696103:A:G	0	89696103	G	A
5	chr5:89696313:G:T	0	89696313	T	G
5	chr5:89696988:C:A	0	89696988	A	C
5	chr5:89697079:A:G	0	89697079	G	A
5	chr5:89697487:T:C	0	89697487	C	T
5	chr5:89697573:G:T	0	89697573	T	G
5	chr5:89699138:G:A	0	89699138	A	G
5	chr5:89699273:A:G	0	89699273	G	A
5	chr5:89699820:A:G	0	89699820	G	A
5	chr5:89700259:A:C	0	89700259	C	A
5	chr5:89700518:C:A	0	89700518	A	C
5	chr5:89701633:G:A	0	89701633	A	G
5	chr5:89702788:C:T	0	89702788	T	C
5	chr5:89703001:A:G	0	89703001	G	A
5	chr5:89703246:G:T	0	89703246	T	G
5	chr5:89703292:A:G	0	89703292	G	A
5	chr5:89703389:A:G	0	89703389	G	A
5	chr5:89704334:T:C	0	89704334	C	T
5	chr5:89705086:C:T	0	89705086	T	C
5	chr5:89705426:A:G	0	89705426	G	A
5	chr5:89706645:C:T	0	89706645	T	C
5	chr5:89708537:G:A	0	89708537	A	G
5	chr5:89708819:T:C	0	89708819	C	T
5	chr5:89709410:G:A	0	89709410	A	G
5	chr5:89709747:A:G	0	89709747	G	A
5	chr5:89709817:A:G	0	89709817	G	A
5	chr5:89711166:G:A	0	89711166	A	G
5	chr5:89712963:T:C	0	89712963	C	T
5	chr5:89714113:C:G	0	89714113	G	C
5	chr5:89715981:T:C	0	89715981	C	T
5	chr5:89716358:A:G	0	89716358	G	A
5	chr5:89722785:C:T	0	89722785	T	C
5	chr5:89725761:A:G	0	89725761	G	A
5	chr5:89731296:C:T	0	89731296	T	C
5	chr5:89732387:T:C	0	89732387	C	T
5	chr5:89733994:T:C	0	89733994	C	T
5	chr5:89736220:C:T	0	89736220	T	C
5	chr5:89737003:C:G	0	89737003	G	C
5	chr5:89737032:A:G	0	89737032	G	A
5	chr5:89738607:C:T	0	89738607	T	C
5	chr5:89739074:G:A	0	89739074	A	G
5	chr5:89739502:A:T	0	89739502	T	A
5	chr5:89741680:T:C	0	89741680	C	T
5	chr5:89742705:T:C	0	89742705	C	T
5	chr5:89744726:A:G	0	89744726	G	A
5	chr5:89744779:T:A	0	89744779	A	T
5	chr5:89746143:G:A	0	89746143	A	G
5	chr5:89746983:A:C	0	89746983	C	A
5	chr5:89748625:G:GTTAA	0	89748625	GTTAA	G
5	chr5:89750405:C:T	0	89750405	T	C
5	chr5:89750682:T:C	0	89750682	C	T
5	chr5:89752675:T:G	0	89752675	G	T
5	chr5:89753270:T:C	0	89753270	C	T
5	chr5:89753560:T:C	0	89753560	C	T
5	chr5:89754249:C:T	0	89754249	T	C
5	chr5:89755134:CAAGAGT:C	0	89755134	C	CAAGAGT
5	chr5:89755342:A:G	0	89755342	G	A
5	chr5:89756040:G:C	0	89756040	C	G
5	chr5:89756605:A:G	0	89756605	G	A
5	chr5:89756749:T:A	0	89756749	A	T
5	chr5:89757788:G:T	0	89757788	T	G
5	chr5:89758823:C:T	0	89758823	T	C
5	chr5:89760834:A:G	0	89760834	G	A
5	chr5:89760940:G:A	0	89760940	A	G
5	chr5:89761561:C:T	0	89761561	T	C
5	chr5:89761933:C:T	0	89761933	T	C
5	chr5:89763611:A:C	0	89763611	C	A
5	chr5:89765399:A:T	0	89765399	T	A
5	chr5:89767083:T:A	0	89767083	A	T
5	chr5:89767358:A:T	0	89767358	T	A
5	chr5:89768758:A:T	0	89768758	T	A
5	chr5:89769501:G:A	0	89769501	A	G
5	chr5:89769548:T:C	0	89769548	C	T
5	chr5:89771051:G:A	0	89771051	A	G
5	chr5:89771056:A:G	0	89771056	G	A
5	chr5:89771730:C:T	0	89771730	T	C
5	chr5:89773889:A:T	0	89773889	T	A
5	chr5:89774058:A:G	0	89774058	G	A
5	chr5:89775917:A:G	0	89775917	G	A
5	chr5:89777523:C:T	0	89777523	T	C
5	chr5:89779036:G:A	0	89779036	A	G
5	chr5:89781846:C:T	0	89781846	T	C
5	chr5:89784396:TGGGGACTACTAGA:T	0	89784396	T	TGGGGACTACTAGA
5	chr5:89786198:A:G	0	89786198	G	A
5	chr5:89788656:T:C	0	89788656	C	T
5	chr5:89788721:A:G	0	89788721	G	A
5	chr5:89789778:G:A	0	89789778	A	G
5	chr5:89791383:T:C	0	89791383	C	T
5	chr5:89792272:A:G	0	89792272	G	A
5	chr5:89792785:AATTG:A	0	89792785	A	AATTG
5	chr5:89794753:T:C	0	89794753	C	T
5	chr5:89796068:A:G	0	89796068	G	A
5	chr5:89796915:C:T	0	89796915	T	C
5	chr5:89797097:G:A	0	89797097	A	G
5	chr5:89799604:A:G	0	89799604	G	A
5	chr5:89800502:C:T	0	89800502	T	C
5	chr5:89801500:C:T	0	89801500	T	C
5	chr5:89801874:T:C	0	89801874	C	T
5	chr5:89802813:A:T	0	89802813	T	A
5	chr5:89804571:G:A	0	89804571	A	G
5	chr5:89807338:T:C	0	89807338	C	T
5	chr5:89808612:A:G	0	89808612	G	A
5	chr5:89808644:T:G	0	89808644	G	T
5	chr5:89810806:T:C	0	89810806	C	T
5	chr5:89812294:C:G	0	89812294	G	C
5	chr5:89812761:G:A	0	89812761	A	G
5	chr5:89812886:A:AAC	0	89812886	AAC	A
5	chr5:89814498:A:G	0	89814498	G	A
5	chr5:89815674:C:T	0	89815674	T	C
5	chr5:89815833:C:A	0	89815833	A	C
5	chr5:89816721:A:G	0	89816721	G	A
5	chr5:89817243:C:T	0	89817243	T	C
5	chr5:89819820:T:A	0	89819820	A	T
5	chr5:89820115:C:A	0	89820115	A	C
5	chr5:89823743:C:T	0	89823743	T	C
5	chr5:89825651:T:C	0	89825651	C	T
5	chr5:89825698:C:T	0	89825698	T	C
5	chr5:89828319:A:C	0	89828319	C	A
5	chr5:89831007:T:C	0	89831007	C	T
5	chr5:89831998:G:T	0	89831998	T	G
5	chr5:89832387:C:T	0	89832387	T	C
5	chr5:89833283:T:C	0	89833283	C	T
5	chr5:89833881:C:A	0	89833881	A	C
5	chr5:89835522:A:T	0	89835522	T	A
5	chr5:89836548:C:T	0	89836548	T	C
5	chr5:89843309:A:C	0	89843309	C	A
5	chr5:89844107:C:T	0	89844107	T	C
5	chr5:89846390:A:G	0	89846390	G	A
5	chr5:89853058:A:T	0	89853058	T	A
5	chr5:89854195:G:A	0	89854195	A	G
5	chr5:89857510:A:G	0	89857510	G	A
5	chr5:89859214:A:C	0	89859214	C	A
5	chr5:89862912:A:T	0	89862912	T	A
5	chr5:89863073:T:C	0	89863073	C	T
5	chr5:89864031:T:C	0	89864031	C	T
5	chr5:89865105:A:AG	0	89865105	AG	A
5	chr5:89867142:C:T	0	89867142	T	C
5	chr5:89869014:T:C	0	89869014	C	T
5	chr5:89870062:T:C	0	89870062	C	T
5	chr5:89872479:T:C	0	89872479	C	T
5	chr5:89874387:G:A	0	89874387	A	G
5	chr5:89876732:T:C	0	89876732	C	T
5	chr5:89877145:A:T	0	89877145	T	A
5	chr5:89877801:T:C	0	89877801	C	T
5	chr5:89879055:A:T	0	89879055	T	A
5	chr5:89879062:G:T	0	89879062	T	G
5	chr5:89879705:G:A	0	89879705	A	G
5	chr5:89880088:A:T	0	89880088	T	A
5	chr5:89883423:C:T	0	89883423	T	C
5	chr5:89883885:T:C	0	89883885	C	T
5	chr5:89885470:G:C	0	89885470	C	G
5	chr5:89885969:G:A	0	89885969	A	G
5	chr5:89886479:A:T	0	89886479	T	A
5	chr5:89887018:G:A	0	89887018	A	G
5	chr5:89893224:G:A	0	89893224	A	G
5	chr5:89893319:G:A	0	89893319	A	G
5	chr5:89896205:C:T	0	89896205	T	C
5	chr5:89899244:T:C	0	89899244	C	T
5	chr5:89899623:A:G	0	89899623	G	A
5	chr5:89901864:A:G	0	89901864	G	A
5	chr5:89902587:ATTTAT:A	0	89902587	A	ATTTAT
5	chr5:89902884:G:A	0	89902884	A	G
5	chr5:89903645:T:C	0	89903645	C	T
5	chr5:89903653:C:T	0	89903653	T	C
5	chr5:89908575:T:C	0	89908575	C	T
5	chr5:89908592:C:T	0	89908592	T	C
5	chr5:89909517:C:A	0	89909517	A	C
5	chr5:89909687:C:T	0	89909687	T	C
5	chr5:89910793:G:T	0	89910793	T	G
5	chr5:89910983:G:A	0	89910983	A	G
5	chr5:89912680:C:T	0	89912680	T	C
5	chr5:89913819:A:G	0	89913819	G	A
5	chr5:89914235:C:T	0	89914235	T	C
5	chr5:89914678:C:T	0	89914678	T	C
5	chr5:89914789:G:C	0	89914789	C	G
5	chr5:89917211:G:T	0	89917211	T	G
5	chr5:89917221:C:A	0	89917221	A	C
5	chr5:89918019:C:T	0	89918019	T	C
5	chr5:89919844:C:T	0	89919844	T	C
5	chr5:89922022:G:C	0	89922022	C	G
5	chr5:89926577:C:T	0	89926577	T	C
5	chr5:89927423:T:C	0	89927423	C	T
5	chr5:89927958:G:T	0	89927958	T	G
5	chr5:89928008:G:T	0	89928008	T	G
5	chr5:89928442:C:T	0	89928442	T	C
5	chr5:89928463:A:G	0	89928463	G	A
5	chr5:89929261:A:T	0	89929261	T	A
5	chr5:89931882:C:T	0	89931882	T	C
5	chr5:89933318:C:T	0	89933318	T	C
5	chr5:89934826:C:T	0	89934826	T	C
5	chr5:89934933:G:A	0	89934933	A	G
5	chr5:89935027:C:T	0	89935027	T	C
5	chr5:89935475:T:G	0	89935475	G	T
5	chr5:89938016:T:C	0	89938016	C	T
5	chr5:89942542:G:A	0	89942542	A	G
5	chr5:89942691:A:G	0	89942691	G	A
5	chr5:89942874:C:T	0	89942874	T	C
5	chr5:89943497:A:G	0	89943497	G	A
5	chr5:89944163:T:C	0	89944163	C	T
5	chr5:89944241:C:T	0	89944241	T	C
5	chr5:89944248:A:G	0	89944248	G	A
5	chr5:89944675:G:A	0	89944675	A	G
5	chr5:89948304:T:G	0	89948304	G	T
5	chr5:89948840:A:G	0	89948840	G	A
5	chr5:89949707:G:T	0	89949707	T	G
5	chr5:89952092:A:G	0	89952092	G	A
5	chr5:89953103:G:A	0	89953103	A	G
5	chr5:89953745:T:G	0	89953745	G	T
5	chr5:89953746:T:C	0	89953746	C	T
5	chr5:89953748:T:C	0	89953748	C	T
5	chr5:89954017:G:C	0	89954017	C	G
5	chr5:89954292:A:G	0	89954292	G	A
5	chr5:89954358:G:GC	0	89954358	GC	G
5	chr5:89954826:T:A	0	89954826	A	T
5	chr5:89957067:T:C	0	89957067	C	T
5	chr5:89957485:T:C	0	89957485	C	T
5	chr5:89958402:T:TA	0	89958402	TA	T
5	chr5:89958611:T:C	0	89958611	C	T
5	chr5:89959447:T:TA	0	89959447	TA	T
5	chr5:89960817:C:A	0	89960817	A	C
5	chr5:89963340:A:T	0	89963340	T	A
5	chr5:89965232:G:A	0	89965232	A	G
5	chr5:89965453:C:T	0	89965453	T	C
5	chr5:89967683:G:A	0	89967683	A	G
5	chr5:89967885:T:A	0	89967885	A	T
5	chr5:89968875:A:G	0	89968875	G	A
5	chr5:89974646:A:G	0	89974646	G	A
5	chr5:89975631:T:A	0	89975631	A	T
5	chr5:89976289:G:A	0	89976289	A	G
5	chr5:89977169:A:G	0	89977169	G	A
5	chr5:89978072:T:C	0	89978072	C	T
5	chr5:89978527:G:C	0	89978527	C	G
5	chr5:89979673:A:G	0	89979673	G	A
5	chr5:89980669:G:A	0	89980669	A	G
5	chr5:89982924:C:T	0	89982924	T	C
5	chr5:89983443:C:T	0	89983443	T	C
5	chr5:89983731:G:C	0	89983731	C	G
5	chr5:89987596:A:G	0	89987596	G	A
5	chr5:89989994:A:C	0	89989994	C	A
5	chr5:89991333:G:A	0	89991333	A	G
5	chr5:89993056:C:T	0	89993056	T	C
5	chr5:89994787:C:A	0	89994787	A	C
5	chr5:89994934:T:A	0	89994934	A	T
5	chr5:89995607:A:C	0	89995607	C	A
5	chr5:89998179:AT:A	0	89998179	A	AT
5	chr5:90003830:G:A	0	90003830	A	G
5	chr5:90004320:A:G	0	90004320	G	A
5	chr5:90005019:G:A	0	90005019	A	G
5	chr5:90005642:C:T	0	90005642	T	C
5	chr5:90006618:G:A	0	90006618	A	G
5	chr5:90008553:G:A	0	90008553	A	G
5	chr5:90010571:G:A	0	90010571	A	G
5	chr5:90012414:A:C	0	90012414	C	A
5	chr5:90015513:C:A	0	90015513	A	C
5	chr5:90016158:C:T	0	90016158	T	C
5	chr5:90017139:C:T	0	90017139	T	C
5	chr5:90017645:T:C	0	90017645	C	T
5	chr5:90018650:A:C	0	90018650	C	A
5	chr5:90019717:C:T	0	90019717	T	C
5	chr5:90019901:A:C	0	90019901	C	A
5	chr5:90020513:G:A	0	90020513	A	G
5	chr5:90022809:G:A	0	90022809	A	G
5	chr5:90023080:T:G	0	90023080	G	T
5	chr5:90023210:C:T	0	90023210	T	C
5	chr5:90023668:T:C	0	90023668	C	T
5	chr5:90024881:A:G	0	90024881	G	A
5	chr5:90027910:C:T	0	90027910	T	C
5	chr5:90028262:G:A	0	90028262	A	G
5	chr5:90028715:G:T	0	90028715	T	G
5	chr5:90028965:C:T	0	90028965	T	C
5	chr5:90031036:T:C	0	90031036	C	T
5	chr5:90031257:A:G	0	90031257	G	A
5	chr5:90032571:G:A	0	90032571	A	G
5	chr5:90034394:AC:A	0	90034394	A	AC
5	chr5:90036823:G:A	0	90036823	A	G
5	chr5:90036951:A:T	0	90036951	T	A
5	chr5:90037123:T:C	0	90037123	C	T
5	chr5:90038658:C:T	0	90038658	T	C
5	chr5:90039656:A:C	0	90039656	C	A
5	chr5:90039713:C:A	0	90039713	A	C
5	chr5:90039820:T:C	0	90039820	C	T
5	chr5:90040362:G:A	0	90040362	A	G
5	chr5:90040825:T:C	0	90040825	C	T
5	chr5:90041051:T:C	0	90041051	C	T
5	chr5:90041543:T:C	0	90041543	C	T
5	chr5:90042756:G:A	0	90042756	A	G
5	chr5:90042833:T:G	0	90042833	G	T
5	chr5:90045485:C:T	0	90045485	T	C
5	chr5:90045994:T:C	0	90045994	C	T
5	chr5:90046222:A:G	0	90046222	G	A
5	chr5:90046298:C:T	0	90046298	T	C
5	chr5:90047180:T:C	0	90047180	C	T
5	chr5:90047357:C:T	0	90047357	T	C
5	chr5:90047541:A:G	0	90047541	G	A
5	chr5:90047927:T:C	0	90047927	C	T
5	chr5:90048386:T:G	0	90048386	G	T
5	chr5:90048999:T:C	0	90048999	C	T
5	chr5:90049125:T:C	0	90049125	C	T
5	chr5:90049931:A:G	0	90049931	G	A
5	chr5:90054996:C:T	0	90054996	T	C
5	chr5:90055408:G:A	0	90055408	A	G
5	chr5:90055543:T:C	0	90055543	C	T
5	chr5:90056457:T:C	0	90056457	C	T
5	chr5:90058263:T:C	0	90058263	C	T
5	chr5:90058493:T:C	0	90058493	C	T
5	chr5:90058868:C:A	0	90058868	A	C
5	chr5:90059305:T:C	0	90059305	C	T
5	chr5:90059533:G:A	0	90059533	A	G
5	chr5:90059625:G:T	0	90059625	T	G
5	chr5:90059819:A:G	0	90059819	G	A
```
