## Supplementary material for "Characterization of shared and ancestry-specific signals driving complex traits using multi-ancestry fine-mapping": mesusieoutput

```
                eur          afr      eur_afr
  [1,] 0.0004067650 0.0003032413 9.908613e-05
  [2,] 0.0004582409 0.0003871718 1.422724e-04
  [3,] 0.0004784707 0.0002826770 1.087444e-04
  [4,] 0.2231477410 0.0003744215 7.442066e-02
  [5,] 0.0007454511 0.0002894324 1.733693e-04
  [6,] 0.2034942842 0.0003742139 6.812666e-02
  [7,] 0.0004663868 0.0002839134 1.064472e-04
  [8,] 0.2034942842 0.0003742266 6.815882e-02
  [9,] 0.0007347915 0.0002898797 1.711425e-04
 [10,] 0.0013334160 0.0003745133 4.235639e-04
 [11,] 0.0078195093 0.0002984524 1.897678e-03
 [12,] 0.0080265054 0.0003030261 1.978981e-03
 [13,] 0.0076186082 0.0003051232 1.891752e-03
 [14,] 0.0005357999 0.0002882559 1.249085e-04
 [15,] 0.0005906765 0.0002903123 1.387382e-04
 [16,] 0.0005906765 0.0002903123 1.387382e-04
 [17,] 0.0005906765 0.0002892846 1.382353e-04
 [18,] 0.0005894819 0.0002892846 1.379551e-04
 [19,] 0.0006126819 0.0002887797 1.431403e-04
 [20,] 0.0005497367 0.0002867718 1.274893e-04
 [21,] 0.0005789601 0.0002887797 1.352451e-04
 [22,] 0.0005719624 0.0002887752 1.336047e-04
 [23,] 0.0005719624 0.0002887752 1.336047e-04
 [24,] 0.0005388885 0.0002887752 1.258618e-04
 [25,] 0.0004283913 0.0002835667 9.815530e-05
 [26,] 0.0002742461 0.0002706458 5.973509e-05
 [27,] 0.0005218504 0.0002853611 1.203985e-04
 [28,] 0.0006134860 0.0002892800 1.435831e-04
 [29,] 0.0005218504 0.0002862929 1.208012e-04
 [30,] 0.0003453868 0.0003600201 1.001098e-04
 [31,] 0.0005300206 0.0002872964 1.231372e-04
 [32,] 0.0005634392 0.0002862929 1.304504e-04
 [33,] 0.0006124712 0.0002903076 1.438668e-04
 [34,] 0.0006048425 0.0002903076 1.420708e-04
 [35,] 0.0006124712 0.0002903076 1.438668e-04
 [36,] 0.0005501584 0.0002872352 1.277985e-04
 [37,] 0.0006124712 0.0002897908 1.436044e-04
 [38,] 0.0005702698 0.0002847563 1.313180e-04
 [39,] 0.0007457647 0.0003731069 2.420235e-04
 [40,] 0.0005367409 0.0002842928 1.233751e-04
 [41,] 0.0002772446 0.0002690947 6.003930e-05
 [42,] 0.0005501584 0.0002833834 1.260509e-04
 [43,] 0.0005430643 0.0002840067 1.246938e-04
 [44,] 0.0005501584 0.0002844524 1.265295e-04
 [45,] 0.0005430643 0.0002858241 1.255121e-04
 [46,] 0.0005833616 0.0002877834 1.357939e-04
 [47,] 0.0005244440 0.0002852257 1.209476e-04
 [48,] 0.0005244440 0.0002857010 1.211540e-04
 [49,] 0.0005820965 0.0002887752 1.359772e-04
 [50,] 0.0005962233 0.0002908305 1.403000e-04
 [51,] 0.0006304720 0.0002913595 1.486543e-04
 [52,] 0.0004678145 0.0002626751 9.915308e-05
 [53,] 0.0004663277 0.0002641006 9.939679e-05
 [54,] 0.0002612609 0.0002666152 5.606964e-05
 [55,] 0.0004793807 0.0002637811 1.020677e-04
 [56,] 0.0005009579 0.0002635149 1.065558e-04
 [57,] 0.0004839671 0.0002636031 1.029589e-04
 [58,] 0.0004954128 0.0002640530 1.055986e-04
 [59,] 0.0004846262 0.0002640530 1.032964e-04
 [60,] 0.0004954128 0.0002640530 1.055986e-04
 [61,] 0.0005009579 0.0002651984 1.072626e-04
 [62,] 0.0005321207 0.0002635149 1.131925e-04
 [63,] 0.0005321207 0.0002649034 1.138128e-04
 [64,] 0.0004899695 0.0002637811 1.043251e-04
 [65,] 0.0005349484 0.0002637811 1.139144e-04
 [66,] 0.0005066070 0.0002779862 1.130467e-04
 [67,] 0.0005123621 0.0002790434 1.147529e-04
 [68,] 0.0005541878 0.0002774682 1.234126e-04
 [69,] 0.0005476538 0.0002801292 1.231035e-04
 [70,] 0.0005476538 0.0002806829 1.233415e-04
 [71,] 0.0004947331 0.0002835017 1.125483e-04
 [72,] 0.0004956951 0.0002834811 1.134900e-04
 [73,] 0.0004839671 0.0002847144 1.105678e-04
 [74,] 0.0004899695 0.0002847034 1.119310e-04
 [75,] 0.0004954128 0.0002840988 1.129352e-04
 [76,] 0.0005009579 0.0002835017 1.139605e-04
 [77,] 0.0004954128 0.0002847034 1.131709e-04
 [78,] 0.0004899695 0.0002859354 1.124061e-04
 [79,] 0.0004899695 0.0002865629 1.126482e-04
 [80,] 0.0004793807 0.0002859354 1.099839e-04
 [81,] 0.0004839671 0.0002884261 1.119825e-04
 [82,] 0.0004899695 0.0002859354 1.124061e-04
 [83,] 0.0004899695 0.0002878409 1.131413e-04
 [84,] 0.0004685467 0.0002884261 1.084253e-04
 [85,] 0.0005287722 0.0002871980 1.218069e-04
 [86,] 0.0004899695 0.0002884261 1.133672e-04
 [87,] 0.0004846262 0.0002890838 1.123857e-04
 [88,] 0.0004703360 0.0002931973 1.106077e-04
 [89,] 0.0006016935 0.0003762839 1.892795e-04
 [90,] 0.0004793807 0.0002904229 1.116790e-04
 [91,] 0.0002720854 0.0004252964 9.285017e-05
 [92,] 0.0003869751 0.0003069900 9.590633e-05
 [93,] 0.0004654355 0.0002904229 1.084404e-04
 [94,] 0.0004392702 0.0002904229 1.023636e-04
 [95,] 0.0004262534 0.0002897494 9.911373e-05
 [96,] 0.0004348516 0.0002904229 1.013374e-04
 [97,] 0.0007141577 0.0003759226 2.251159e-04
 [98,] 0.0002488828 0.0004182316 8.363966e-05
 [99,] 0.0004437705 0.0002897494 1.031729e-04
[100,] 0.0004030247 0.0003132014 1.018577e-04
[101,] 0.0004305132 0.0002904229 1.003298e-04
[102,] 0.0004301295 0.0002904229 1.002407e-04
[103,] 0.0004392702 0.0002911044 1.026000e-04
[104,] 0.0004392702 0.0002911328 1.026098e-04
[105,] 0.0003218909 0.0003689140 9.537907e-05
[106,] 0.0002525084 0.0005503904 1.115590e-04
[107,] 0.0004395343 0.0002911194 1.026667e-04
[108,] 0.0003583217 0.0003384560 9.767667e-05
[109,] 0.0004650770 0.0002897641 1.081155e-04
[110,] 0.0004650770 0.0002911194 1.086126e-04
[111,] 0.0004700566 0.0002904378 1.095191e-04
[112,] 0.0004650770 0.0002897641 1.081155e-04
[113,] 0.0004553886 0.0002884405 1.053950e-04
[114,] 0.0004650770 0.0002890983 1.078713e-04
[115,] 0.0003826698 0.0003072242 9.491694e-05
[116,] 0.0004678379 0.0002865767 1.075798e-04
[117,] 0.0004601882 0.0002693338 9.959011e-05
[118,] 0.0004479846 0.0002709194 9.751081e-05
[119,] 0.0004842548 0.0002697310 1.049378e-04
[120,] 0.0004862032 0.0004938643 1.954333e-04
[121,] 0.0004842208 0.0004947972 1.949994e-04
[122,] 0.0004553886 0.0002665158 9.756099e-05
[123,] 0.0004669754 0.0002668454 1.001587e-04
[124,] 0.0004506764 0.0002649887 9.601789e-05
[125,] 0.0004553886 0.0002641248 9.671499e-05
[126,] 0.0004826935 0.0002572770 1.000363e-04
[127,] 0.0003118566 0.0003434672 8.612609e-05
[128,] 0.0005232066 0.0004894730 2.085822e-04
[129,] 0.0004575743 0.0002577518 9.506412e-05
[130,] 0.0005334569 0.0004633610 2.011982e-04
[131,] 0.0018928497 0.0002594425 3.963331e-04
[132,] 0.0007087349 0.0003798071 2.181700e-04
[133,] 0.0002719790 0.0012658532 2.769960e-04
[134,] 0.0016438898 0.0010489024 1.424709e-03
[135,] 0.0003959331 0.0003758633 1.191613e-04
[136,] 0.0008988247 0.0002721488 1.973910e-04
[137,] 0.0002756095 0.0005672816 1.258892e-04
[138,] 0.0003074293 0.0007190227 1.788073e-04
[139,] 0.0003084664 0.0007076994 1.766056e-04
[140,] 0.0003120113 0.0007465404 1.885556e-04
[141,] 0.0003073591 0.0005394583 1.340238e-04
[142,] 0.0002844925 0.0003968755 9.095991e-05
[143,] 0.0003135935 0.0006888408 1.748600e-04
[144,] 0.0003236036 0.0004307493 1.120875e-04
[145,] 0.0003135935 0.0006951452 1.764642e-04
[146,] 0.0002765814 0.0005558382 1.237151e-04
[147,] 0.0003108417 0.0007413042 1.864965e-04
[148,] 0.0003110612 0.0007294782 1.836746e-04
[149,] 0.0003144803 0.0007460601 1.899812e-04
[150,] 0.0004830852 0.0009034047 3.465526e-04
[151,] 0.0003204919 0.0007381075 1.916930e-04
[152,] 0.0003155031 0.0007381075 1.886072e-04
[153,] 0.0004855093 0.0009258089 3.568768e-04
[154,] 0.0003223322 0.0007486332 1.955849e-04
[155,] 0.0002835630 0.0003442186 7.865535e-05
[156,] 0.0003239686 0.0007401363 1.944062e-04
[157,] 0.0003178175 0.0007798482 2.008379e-04
[158,] 0.0004743272 0.0009441691 3.556284e-04
[159,] 0.0003248454 0.0007431388 1.957414e-04
[160,] 0.0003178175 0.0007613907 1.960716e-04
[161,] 0.0002501480 0.0024468627 4.946615e-04
[162,] 0.0003259892 0.0006937371 1.833312e-04
[163,] 0.0003089805 0.0005416791 1.348959e-04
[164,] 0.0005423292 0.0003739809 1.633820e-04
[165,] 0.0003156286 0.0006851901 1.751369e-04
[166,] 0.0003218601 0.0006428156 1.676159e-04
[167,] 0.0003259892 0.0006502419 1.717960e-04
[168,] 0.0003182098 0.0006187769 1.594428e-04
[169,] 0.0003101476 0.0006434086 1.614732e-04
[170,] 0.0003107284 0.0007003434 1.761370e-04
[171,] 0.0003048849 0.0007156379 1.764521e-04
[172,] 0.0003221446 0.0003956489 1.025914e-04
[173,] 0.0003113376 0.0006962623 1.754634e-04
[174,] 0.0003054042 0.0007077956 1.748240e-04
[175,] 0.0003075900 0.0006259267 1.557305e-04
[176,] 0.0003054042 0.0007239798 1.788294e-04
[177,] 0.0003059343 0.0007239798 1.791532e-04
[178,] 0.0003077592 0.0006236729 1.552570e-04
[179,] 0.0005149388 0.0005374900 2.255703e-04
[180,] 0.0005147082 0.0005438284 2.281543e-04
[181,] 0.0003157137 0.0006927169 1.771027e-04
[182,] 0.0003142576 0.0007042425 1.792003e-04
[183,] 0.0002808135 0.0004724765 1.067160e-04
[184,] 0.0003139738 0.0007319005 1.860613e-04
[185,] 0.0003138323 0.0007159441 1.819310e-04
[186,] 0.0003781234 0.0003838841 1.170996e-04
[187,] 0.0002762970 0.0004667532 1.038145e-04
[188,] 0.0003039277 0.0007281757 1.789584e-04
[189,] 0.0003113376 0.0007201212 1.814897e-04
[190,] 0.0003407785 0.0007489780 2.070371e-04
[191,] 0.0003157137 0.0007160597 1.830855e-04
[192,] 0.0005630361 0.0006037341 2.703150e-04
[193,] 0.0003157137 0.0007244687 1.852413e-04
[194,] 0.0003059343 0.0007491449 1.853919e-04
[195,] 0.0003128500 0.0007491449 1.897718e-04
[196,] 0.0005102261 0.0005245227 2.180237e-04
[197,] 0.0003053652 0.0006046368 1.492671e-04
[198,] 0.0003029617 0.0005807715 1.421964e-04
[199,] 0.0003179900 0.0005750983 1.480409e-04
[200,] 0.0003170261 0.0003918565 1.000380e-04
[201,] 0.0005060630 0.0005450740 2.247737e-04
[202,] 0.0003198729 0.0008122942 2.105656e-04
[203,] 0.0005041471 0.0005113210 2.099034e-04
[204,] 0.0004938496 0.0005588537 2.249398e-04
[205,] 0.0005420319 0.0011643631 4.998870e-04
[206,] 0.0002566668 0.0003441074 7.109830e-05
[207,] 0.0003745416 0.0005641307 1.711039e-04
[208,] 0.0003756635 0.0005767011 1.754767e-04
[209,] 0.0003845066 0.0005292673 1.650064e-04
[210,] 0.0003275859 0.0003997938 1.054147e-04
[211,] 0.0003745416 0.0005339661 1.619163e-04
[212,] 0.0003810124 0.0005488156 1.694222e-04
[213,] 0.0003696989 0.0005277726 1.578917e-04
[214,] 0.0003699527 0.0005246525 1.570586e-04
[215,] 0.0003233564 0.0003837043 9.976296e-05
[216,] 0.0003749126 0.0005288437 1.605205e-04
[217,] 0.0003286247 0.0003956563 1.047009e-04
[218,] 0.0003287098 0.0003998163 1.057752e-04
[219,] 0.0003616448 0.0005463028 1.589805e-04
[220,] 0.0003641957 0.0005428243 1.589584e-04
[221,] 0.0003613274 0.0005461778 1.587993e-04
[222,] 0.0003646246 0.0005238924 1.535869e-04
[223,] 0.0003671007 0.0005531276 1.631462e-04
[224,] 0.0003658474 0.0005514509 1.621426e-04
[225,] 0.0002649386 0.0003436794 7.326693e-05
[226,] 0.0008595012 0.0003033125 2.111032e-04
[227,] 0.0003120833 0.0005678834 1.429918e-04
[228,] 0.0003116781 0.0005613736 1.410952e-04
[229,] 0.0003101068 0.0005571804 1.392842e-04
[230,] 0.0003098088 0.0005593803 1.396608e-04
[231,] 0.0003102754 0.0005593803 1.399264e-04
[232,] 0.0003101068 0.0005571804 1.392842e-04
[233,] 0.0009729031 0.0003051243 2.166426e-04
[234,] 0.0003106947 0.0005528269 1.385046e-04
[235,] 0.0003109324 0.0005528269 1.386255e-04
[236,] 0.0003109324 0.0005528269 1.386255e-04
[237,] 0.0003100327 0.0005564683 1.390649e-04
[238,] 0.0003106173 0.0005544890 1.388814e-04
[239,] 0.0003102754 0.0005564683 1.391976e-04
[240,] 0.0003105796 0.0005223117 1.307986e-04
[241,] 0.0021732191 0.0003728844 5.840120e-04
[242,] 0.0002655518 0.0003273962 7.005151e-05
[243,] 0.0003103700 0.0005586824 1.398023e-04
[244,] 0.0007766090 0.0003122760 1.940285e-04
[245,] 0.0003112094 0.0005651931 1.418714e-04
[246,] 0.0003112094 0.0005674696 1.424433e-04
[247,] 0.0003113582 0.0005697623 1.430960e-04
[248,] 0.0007553050 0.0003158965 1.908772e-04
[249,] 0.0003623839 0.0006715335 1.958276e-04
[250,] 0.0002658614 0.0003295019 7.058998e-05
[251,] 0.0008308674 0.0003107217 2.091879e-04
[252,] 0.0003123972 0.0005833679 1.470571e-04
[253,] 0.0003120230 0.0005901709 1.485780e-04
[254,] 0.0003127786 0.0005926265 1.495930e-04
[255,] 0.0003125747 0.0005901709 1.488664e-04
[256,] 0.0003154774 0.0005998485 1.528546e-04
[257,] 0.0003132075 0.0005973411 1.510094e-04
[258,] 0.0002672516 0.0003298254 7.103123e-05
[259,] 0.0002432213 0.0005095420 9.994770e-05
[260,] 0.0003099490 0.0006276174 1.568942e-04
[261,] 0.0003115967 0.0006224408 1.565228e-04
[262,] 0.0006907674 0.0002977670 1.664554e-04
[263,] 0.0002676375 0.0003310344 7.139763e-05
[264,] 0.0003146380 0.0006408335 1.628188e-04
[265,] 0.0003151794 0.0006408335 1.631195e-04
[266,] 0.0003149051 0.0006519588 1.658006e-04
[267,] 0.0005833749 0.0003405337 1.589108e-04
[268,] 0.0003159972 0.0006548627 1.671909e-04
[269,] 0.0003800017 0.0004375129 1.334418e-04
[270,] 0.0003158040 0.0006598442 1.683861e-04
[271,] 0.0003242876 0.0007085100 1.859829e-04
[272,] 0.0003227392 0.0007115219 1.858464e-04
[273,] 0.0008239614 0.0005967725 3.900230e-04
[274,] 0.0008124917 0.0006046292 3.896442e-04
[275,] 0.0003271320 0.0007051870 1.867962e-04
[276,] 0.0008012443 0.0006046292 3.842845e-04
[277,] 0.0003266474 0.0007085100 1.873902e-04
[278,] 0.0003197931 0.0004577860 1.182667e-04
[279,] 0.0008274205 0.0006047617 3.968382e-04
[280,] 0.0003282717 0.0006721516 1.786633e-04
[281,] 0.0008012443 0.0006128699 3.894684e-04
[282,] 0.0008046683 0.0006183711 3.945971e-04
[283,] 0.0004233944 0.0004436485 1.518762e-04
[284,] 0.0009236138 0.0006212619 4.546112e-04
[285,] 0.0003223797 0.0006989410 1.823846e-04
[286,] 0.0009236138 0.0006241617 4.567104e-04
[287,] 0.0003333682 0.0007274108 1.965081e-04
[288,] 0.0002681832 0.0003314971 7.163593e-05
[289,] 0.0008124917 0.0006415236 4.131735e-04
[290,] 0.0008012443 0.0006446345 4.094481e-04
[291,] 0.0003368270 0.0007291543 1.990914e-04
[292,] 0.0007034421 0.0006631702 3.700387e-04
[293,] 0.0003354582 0.0007326855 1.992192e-04
[294,] 0.0007222907 0.0006570044 3.763830e-04
[295,] 0.0007127762 0.0006631702 3.749136e-04
[296,] 0.0010008619 0.0002581936 2.081987e-04
[297,] 0.0007222907 0.0006694295 3.834347e-04
[298,] 0.0010169382 0.0002581936 2.115428e-04
[299,] 0.0010169382 0.0002581936 2.115428e-04
[300,] 0.0007080015 0.0006694295 3.759028e-04
[301,] 0.0003398250 0.0007259989 2.000474e-04
[302,] 0.0007222907 0.0006727619 3.853259e-04
[303,] 0.0007279978 0.0006694295 3.864428e-04
[304,] 0.0006896898 0.0006757838 3.696949e-04
[305,] 0.0003354043 0.0007259989 1.973625e-04
[306,] 0.0006942846 0.0006757838 3.721399e-04
[307,] 0.0006711984 0.0006757838 3.598548e-04
[308,] 0.0006711984 0.0006757838 3.598548e-04
[309,] 0.0003354043 0.0007190630 1.954709e-04
[310,] 0.0009900603 0.0002581842 2.059330e-04
[311,] 0.0003919565 0.0004197328 1.324178e-04
[312,] 0.0006860159 0.0006791669 3.695645e-04
[313,] 0.0003279297 0.0004357330 1.154880e-04
[314,] 0.0007034421 0.0006995322 3.901410e-04
[315,] 0.0003195992 0.0006139893 1.585701e-04
[316,] 0.0004020131 0.0004850677 1.564483e-04
[317,] 0.0002600942 0.0003303138 6.921714e-05
[318,] 0.0003382514 0.0007326855 2.009321e-04
[319,] 0.0003761666 0.0003278922 9.920818e-05
[320,] 0.0006807685 0.0007167365 3.868644e-04
[321,] 0.0006756178 0.0007167365 3.839595e-04
[322,] 0.0006853046 0.0007167365 3.894225e-04
[323,] 0.0002974786 0.0004080940 9.771449e-05
[324,] 0.0006578126 0.0006891315 3.596367e-04
[325,] 0.0008151871 0.0006186711 3.998737e-04
[326,] 0.0008764237 0.0006200263 4.306114e-04
[327,] 0.0006006164 0.0007061286 3.366429e-04
[328,] 0.0004328316 0.0003226152 1.119119e-04
[329,] 0.1419623341 0.0002936576 2.983705e-02
[330,] 0.0578771179 0.0003398953 1.718672e-02
[331,] 0.0002766434 0.0003491287 7.803786e-05
[332,] 0.0764017738 0.0003923463 3.010911e-02
[333,] 0.0003008544 0.0003322706 8.057779e-05
[334,] 0.0730345856 0.0003922244 2.862442e-02
[335,] 0.0003530445 0.0004283425 1.216143e-04
[336,] 0.0764017738 0.0003921079 2.978320e-02
[337,] 0.0005373139 0.0007800640 3.327742e-04
[338,] 0.0788297350 0.0003920278 3.067928e-02
[339,] 0.0005307763 0.0007642170 3.221298e-04
[340,] 0.0002708606 0.0003534550 7.734007e-05
[341,] 0.0003214142 0.0003034087 7.859205e-05
[342,] 0.0003224069 0.0003044387 7.910519e-05
[343,] 0.0004159574 0.0003462522 1.153546e-04
[344,] 0.0004330528 0.0003596055 1.246521e-04
[345,] 0.0006159690 0.0004659934 2.286778e-04
[346,] 0.0004211301 0.0003282390 1.107792e-04
[347,] 0.0002906727 0.0003950968 9.259498e-05
[348,] 0.0003850898 0.0003100061 9.614401e-05
[349,] 0.0243621730 0.0004028219 1.407627e-02
[350,] 0.0003841935 0.0003087187 9.554045e-05
[351,] 0.0258245067 0.0004017136 1.485628e-02
[352,] 0.0008682153 0.0006107708 4.205025e-04
[353,] 0.0003839006 0.0003087198 9.546796e-05
[354,] 0.0006112803 0.0007335103 3.559106e-04
[355,] 0.0008930181 0.0005272735 3.738754e-04
[356,] 0.0003839006 0.0003099225 9.582353e-05
[357,] 0.0188476408 0.0003982600 1.060368e-02
[358,] 0.0008804964 0.0005092887 3.562189e-04
[359,] 0.0003637915 0.0004141295 1.221420e-04
[360,] 0.0003637915 0.0004113028 1.213017e-04
[361,] 0.0004533197 0.0006341878 2.289971e-04
[362,] 0.0174758341 0.0003950144 9.683389e-03
[363,] 0.0133153420 0.0003923475 7.291417e-03
[364,] 0.0141954266 0.0003918650 7.759850e-03
[365,] 0.0150474063 0.0003875945 8.041187e-03
[366,] 0.0150474063 0.0003870349 8.023161e-03
[367,] 0.0202502908 0.0003940878 1.119670e-02
[368,] 0.0003526797 0.0003879498 1.108389e-04
[369,] 0.0159507250 0.0003993518 8.601566e-03
[370,] 0.0003807454 0.0003104510 9.519941e-05
[371,] 0.0278047415 0.0003958257 1.480411e-02
[372,] 0.0002918501 0.0003243115 7.641725e-05
[373,] 0.0002773931 0.0003497884 7.814157e-05
[374,] 0.0002398809 0.0002737493 5.293229e-05
[375,] 0.0003783573 0.0003775597 1.150675e-04
[376,] 0.0002410150 0.0002682243 5.211051e-05
[377,] 0.0002403969 0.0002678886 5.191040e-05
[378,] 0.0002403969 0.0002678886 5.191040e-05
[379,] 0.0003784207 0.0003782220 1.152685e-04
[380,] 0.0003795058 0.0003816184 1.165918e-04
[381,] 0.0003232988 0.0003429851 8.967117e-05
[382,] 0.0004239532 0.0002943216 1.008786e-04
[383,] 0.0004714870 0.0003446564 1.315056e-04
[384,] 0.0003626032 0.0003639631 1.059365e-04
[385,] 0.0002501359 0.0002902560 5.843872e-05
[386,] 0.0002881839 0.0003656098 8.491783e-05
[387,] 0.0004742429 0.0003596276 1.382377e-04
[388,] 0.0002326399 0.0002832439 5.309595e-05
[389,] 0.0004191477 0.0003442702 1.166031e-04
[390,] 0.0002583722 0.0002844979 5.916671e-05
[391,] 0.0005360407 0.0003402691 1.476426e-04
[392,] 0.0004232232 0.0003429287 1.172660e-04
[393,] 0.0004305541 0.0003370960 1.173333e-04
[394,] 0.0004294021 0.0003374440 1.171410e-04
[395,] 0.0004012571 0.0003360685 1.089595e-04
[396,] 0.0002594691 0.0002839081 5.929517e-05
[397,] 0.0004171677 0.0003373626 1.137511e-04
[398,] 0.0002535783 0.0002833653 5.784580e-05
[399,] 0.0002885796 0.0003667283 8.530074e-05
[400,] 0.0004183455 0.0003366829 1.138393e-04
[401,] 0.0004195332 0.0003446505 1.169988e-04
[402,] 0.0004267195 0.0003529890 1.219388e-04
[403,] 0.0005209213 0.0003463013 1.460552e-04
[404,] 0.0004180722 0.0003445040 1.163849e-04
[405,] 0.0004183455 0.0003499603 1.184867e-04
[406,] 0.0003562531 0.0003294173 9.429814e-05
[407,] 0.0003557137 0.0003448729 9.854069e-05
[408,] 0.0003509490 0.0003363937 9.486892e-05
[409,] 0.0003376827 0.0003306664 8.982146e-05
[410,] 0.0003368461 0.0003239357 8.778891e-05
[411,] 0.0003368461 0.0003232224 8.759642e-05
[412,] 0.0003807829 0.0003703708 1.136133e-04
[413,] 0.0003086487 0.0002899001 7.226735e-05
[414,] 0.0003360524 0.0002930035 7.925450e-05
[415,] 0.0003939839 0.0003300355 1.048738e-04
[416,] 0.0003346159 0.0002920251 7.866091e-05
[417,] 0.0003348245 0.0003195892 8.611046e-05
[418,] 0.0003976027 0.0003300355 1.058382e-04
[419,] 0.0003348245 0.0002920251 7.870882e-05
[420,] 0.0003348245 0.0002915447 7.858000e-05
[421,] 0.0003479162 0.0003165745 8.863478e-05
[422,] 0.0003937461 0.0003299461 1.047799e-04
[423,] 0.0003348245 0.0003168896 8.538587e-05
[424,] 0.0003346159 0.0003162963 8.517517e-05
[425,] 0.0003346159 0.0002901383 7.815524e-05
[426,] 0.0003349854 0.0003162963 8.526638e-05
[427,] 0.0003904309 0.0003306153 1.041225e-04
[428,] 0.0003464223 0.0003124710 8.712145e-05
[429,] 0.0003479162 0.0003118551 8.731810e-05
[430,] 0.0003205195 0.0003080841 7.981782e-05
[431,] 0.0003838573 0.0003295374 1.020197e-04
[432,] 0.0003205195 0.0003065039 7.940434e-05
[433,] 0.0003205195 0.0002858785 7.400746e-05
[434,] 0.0003055565 0.0002847380 7.025386e-05
[435,] 0.0003477219 0.0003077699 8.613247e-05
[436,] 0.0003477219 0.0003071861 8.596980e-05
[437,] 0.0003477219 0.0003066795 8.582866e-05
[438,] 0.0003205195 0.0002841784 7.356164e-05
[439,] 0.0004385660 0.0003551249 1.257796e-04
[440,] 0.0003425732 0.0003095111 8.537253e-05
[441,] 0.0003205195 0.0003036464 7.865659e-05
[442,] 0.0003229639 0.0002843211 7.416251e-05
[443,] 0.0003904309 0.0003316050 1.044536e-04
[444,] 0.0003086487 0.0002815562 7.016483e-05
[445,] 0.0003229639 0.0003014171 7.867136e-05
[446,] 0.0003477219 0.0003014366 8.436911e-05
[447,] 0.0003086487 0.0002837406 7.071617e-05
[448,] 0.0003132397 0.0002800198 7.081864e-05
[449,] 0.0003904309 0.0003313330 1.043709e-04
[450,] 0.0003254567 0.0002786274 7.321927e-05
[451,] 0.0003804884 0.0003310484 1.016089e-04
[452,] 0.0003254567 0.0002986773 7.855294e-05
[453,] 0.0003254567 0.0002993785 7.873940e-05
[454,] 0.0003939839 0.0003315734 1.054029e-04
[455,] 0.0003477219 0.0002990003 8.368964e-05
[456,] 0.0003121435 0.0002805252 7.069901e-05
[457,] 0.0003382181 0.0002790294 7.621120e-05
[458,] 0.0003254567 0.0002811263 7.388570e-05
[459,] 0.0003108629 0.0002821734 7.082706e-05
[460,] 0.0003473433 0.0002975935 8.320945e-05
[461,] 0.0003817557 0.0003709913 1.141086e-04
[462,] 0.0003473433 0.0002962794 8.284389e-05
[463,] 0.0003939839 0.0003312154 1.052825e-04
[464,] 0.0003467998 0.0002945395 8.223420e-05
[465,] 0.0003386779 0.0002771282 7.578668e-05
[466,] 0.0003904309 0.0003308808 1.042201e-04
[467,] 0.0003414799 0.0002753754 7.592387e-05
[468,] 0.0003409767 0.0002948635 8.098670e-05
[469,] 0.0003872885 0.0003309851 1.034147e-04
[470,] 0.0003108629 0.0002745375 6.888337e-05
[471,] 0.0003359297 0.0002745375 7.445509e-05
[472,] 0.0003177766 0.0002749418 7.052562e-05
[473,] 0.0003771809 0.0003305432 1.005611e-04
[474,] 0.0003226196 0.0002745146 7.149063e-05
[475,] 0.0003418924 0.0002949666 8.121703e-05
[476,] 0.0003464537 0.0002921242 8.148398e-05
[477,] 0.0003386779 0.0002856810 7.815543e-05
[478,] 0.0003464537 0.0002917324 8.137528e-05
[479,] 0.0003771809 0.0003302535 1.004671e-04
[480,] 0.0003386779 0.0002846042 7.785655e-05
[481,] 0.0003226196 0.0002724733 7.094977e-05
[482,] 0.0003414799 0.0002835545 7.820896e-05
[483,] 0.0003386779 0.0002720838 7.438240e-05
[484,] 0.0003201742 0.0002720838 7.030803e-05
[485,] 0.0003386779 0.0002713234 7.417036e-05
[486,] 0.0003386779 0.0002713234 7.417036e-05
[487,] 0.0003462855 0.0002905872 8.101915e-05
[488,] 0.0003099037 0.0002728690 6.824606e-05
[489,] 0.0003975135 0.0003721605 1.191398e-04
[490,] 0.0003971383 0.0003715867 1.188497e-04
[491,] 0.0003185018 0.0002699111 6.937080e-05
[492,] 0.0003064786 0.0002724380 6.737754e-05
[493,] 0.0003461206 0.0002881074 8.029547e-05
[494,] 0.0002918490 0.0002764841 6.511273e-05
[495,] 0.0003464537 0.0002887364 8.054554e-05
[496,] 0.0003614406 0.0003297539 9.612270e-05
[497,] 0.0002482861 0.0002718018 5.438354e-05
[498,] 0.0003584636 0.0003304486 9.553541e-05
[499,] 0.0002940263 0.0002767830 6.567502e-05
[500,] 0.0003396216 0.0003290357 9.009412e-05
[501,] 0.0003789606 0.0003709551 1.132473e-04
[502,] 0.0003790331 0.0003464368 1.057724e-04
[503,] 0.0003797427 0.0003708965 1.134612e-04
[504,] 0.0003797893 0.0003709750 1.135016e-04
[505,] 0.0003787280 0.0003707658 1.131224e-04
[506,] 0.0003786612 0.0003707354 1.130968e-04
[507,] 0.0003115572 0.0002733439 6.871660e-05
[508,] 0.0003794590 0.0003711914 1.134757e-04
[509,] 0.0003789442 0.0003707832 1.131985e-04
[510,] 0.0003262724 0.0002984647 7.840033e-05
[511,] 0.0003792072 0.0003709919 1.133264e-04
[512,] 0.0003786489 0.0003456152 1.054198e-04
[513,] 0.0003499463 0.0003282133 9.256128e-05
[514,] 0.0004153899 0.0003505386 1.174272e-04
[515,] 0.0003528367 0.0003048158 8.666397e-05
[516,] 0.0003787279 0.0003460163 1.055704e-04
[517,] 0.0003796037 0.0003722367 1.138355e-04
[518,] 0.0003648540 0.0003283861 9.652603e-05
[519,] 0.0003792908 0.0003717632 1.135902e-04
[520,] 0.0003789389 0.0003463162 1.057215e-04
[521,] 0.0003793700 0.0003719299 1.136637e-04
[522,] 0.0004769897 0.0003924781 1.498052e-04
[523,] 0.0003791521 0.0003460269 1.056917e-04
[524,] 0.0003526779 0.0003089529 8.779742e-05
[525,] 0.0003508439 0.0003013051 8.507337e-05
[526,] 0.0003528352 0.0003089529 8.784113e-05
[527,] 0.0003788487 0.0003425923 1.045624e-04
[528,] 0.0005282082 0.0003890270 1.663093e-04
[529,] 0.0005451661 0.0003509051 1.546070e-04
[530,] 0.0005369091 0.0003897422 1.693855e-04
[531,] 0.0007337951 0.0003287564 1.957677e-04
[532,] 0.0005000103 0.0003897519 1.576867e-04
[533,] 0.0005262684 0.0003853110 1.640094e-04
[534,] 0.0007983316 0.0007618000 4.982162e-04
[535,] 0.0003983336 0.0003709135 1.190633e-04
[536,] 0.0002721027 0.0011797784 2.602790e-04
[537,] 0.0002492873 0.0003384282 6.800677e-05
[538,] 0.0002485541 0.0003473462 6.960283e-05
[539,] 0.0008814297 0.0003239755 2.311006e-04
[540,] 0.0002508702 0.0003297628 6.670075e-05
[541,] 0.0008677090 0.0003524040 2.478638e-04
[542,] 0.0002841338 0.0012850747 2.964268e-04
[543,] 0.0008977009 0.0003292381 2.393497e-04
[544,] 0.0005443392 0.0013863208 6.200520e-04
[545,] 0.0005432743 0.0012581038 5.612294e-04
[546,] 0.0004329603 0.0010084117 3.556698e-04
[547,] 0.0007868837 0.0003791470 2.423164e-04
[548,] 0.0003972135 0.0003723792 1.191931e-04
[549,] 0.0005472279 0.0010380931 4.659951e-04
[550,] 0.0002495082 0.0003916703 7.879802e-05
[551,] 0.0002498183 0.0003668941 7.387846e-05
[552,] 0.0004435954 0.0006757045 2.438730e-04
[553,] 0.0003962022 0.0003807788 1.215524e-04
[554,] 0.0002489532 0.0003879765 7.784629e-05
[555,] 0.0003516373 0.0003562254 1.006459e-04
[556,] 0.0002858497 0.0010981894 2.547483e-04
[557,] 0.0009628094 0.0007748678 6.125624e-04
[558,] 0.0005632635 0.0003766253 1.704326e-04
[559,] 0.0033385914 0.0002712377 7.275071e-04
[560,] 0.0003680364 0.0004039196 1.197492e-04
[561,] 0.0021424001 0.0003035358 5.250442e-04
[562,] 0.0004987607 0.0004340448 1.760147e-04
[563,] 0.0002464652 0.0005401458 1.071291e-04
[564,] 0.0003035660 0.0005967890 1.468263e-04
[565,] 0.0003747908 0.0005337602 1.625132e-04
[566,] 0.0004503783 0.0003705054 1.338266e-04
[567,] 0.0003924040 0.0004485191 1.421138e-04
[568,] 0.0007589268 0.0003478845 2.120277e-04
[569,] 0.0007709544 0.0003602158 2.225244e-04
[570,] 0.0012541810 0.0003183667 3.229583e-04
[571,] 0.0011644423 0.0003146426 2.960322e-04
[572,] 0.0004253663 0.0003769136 1.290361e-04
[573,] 0.0002857751 0.0003406569 7.842683e-05
[574,] 0.0013299807 0.0003178156 3.418640e-04
[575,] 0.0002804469 0.0004370727 9.888900e-05
[576,] 0.0003920082 0.0004606724 1.458291e-04
[577,] 0.0007817422 0.0003821864 2.407362e-04
[578,] 0.0004489718 0.0003764875 1.360774e-04
[579,] 0.0007695584 0.0003825493 2.372429e-04
[580,] 0.0004427519 0.0003763158 1.342042e-04
[581,] 0.0006942990 0.0003824916 2.139559e-04
[582,] 0.0007695584 0.0003826409 2.372891e-04
[583,] 0.0004307167 0.0004282811 1.498029e-04
[584,] 0.0002592198 0.0004242034 8.869123e-05
[585,] 0.0004416149 0.0004375349 1.569662e-04
[586,] 0.0004933912 0.0004450356 1.785601e-04
[587,] 0.0002746979 0.0004319825 9.565586e-05
[588,] 0.0003816579 0.0004251089 1.316311e-04
[589,] 0.0002741986 0.0004263567 9.421132e-05
[590,] 0.0002745733 0.0004281554 9.475963e-05
[591,] 0.0002832393 0.0003401800 7.762398e-05
[592,] 0.0002749621 0.0004530892 1.004396e-04
[593,] 0.0006548609 0.0003862372 2.040905e-04
[594,] 0.0003842715 0.0004967215 1.538650e-04
[595,] 0.0003180957 0.0003828465 9.858146e-05
[596,] 0.0005429649 0.0003237578 1.415359e-04
[597,] 0.0002916163 0.0003844253 9.066607e-05
[598,] 0.0003832256 0.0003706387 1.143418e-04
[599,] 0.0002916163 0.0003859441 9.102607e-05
[600,] 0.0003070474 0.0003524943 8.712349e-05
[601,] 0.0002916163 0.0003859441 9.102607e-05
[602,] 0.0003070474 0.0003520737 8.702204e-05
[603,] 0.0003020658 0.0003534442 8.594831e-05
[604,] 0.0002924882 0.0003874769 9.166579e-05
[605,] 0.0002916163 0.0003874769 9.138938e-05
[606,] 0.0003868616 0.0003801114 1.192000e-04
[607,] 0.0006659975 0.0003859381 2.073361e-04
[608,] 0.0006667685 0.0003857943 2.074925e-04
[609,] 0.0003026467 0.0003517107 8.569940e-05
[610,] 0.0002873897 0.0003888685 9.037408e-05
[611,] 0.0004383984 0.0003629192 1.274000e-04
[612,] 0.0003063819 0.0003491695 8.613851e-05
[613,] 0.0006667685 0.0003858497 2.075297e-04
[614,] 0.0002864007 0.0003899826 9.032409e-05
[615,] 0.0003878637 0.0003201677 1.001504e-04
[616,] 0.0002864007 0.0003931757 9.106706e-05
[617,] 0.0003038444 0.0003712509 9.098097e-05
[618,] 0.0002850176 0.0003129481 7.204200e-05
[619,] 0.0002850176 0.0003120893 7.184295e-05
[620,] 0.0002850176 0.0003112393 7.164595e-05
[621,] 0.0003010846 0.0002973104 7.195142e-05
[622,] 0.0002823361 0.0003090633 7.046576e-05
[623,] 0.0004483087 0.0003708104 1.330431e-04
[624,] 0.0002850176 0.0003082594 7.095407e-05
[625,] 0.0002864007 0.0003058976 7.075079e-05
[626,] 0.0002878124 0.0003058976 7.110216e-05
[627,] 0.0003196707 0.0003791291 9.794324e-05
[628,] 0.0006667685 0.0003860105 2.076366e-04
[629,] 0.0002836628 0.0003044401 6.973301e-05
[630,] 0.0004425046 0.0003726923 1.337788e-04
[631,] 0.0003026467 0.0003758272 9.175160e-05
[632,] 0.0003026467 0.0003754928 9.166898e-05
[633,] 0.0002850176 0.0003014670 6.937916e-05
[634,] 0.0002850176 0.0003014670 6.937916e-05
[635,] 0.0002879689 0.0003000280 6.976548e-05
[636,] 0.0004506405 0.0003644157 1.314441e-04
[637,] 0.0002850176 0.0003000280 6.904544e-05
[638,] 0.0003083334 0.0003765970 9.369709e-05
[639,] 0.0003049378 0.0003794957 9.337500e-05
[640,] 0.0003049378 0.0003799028 9.347634e-05
[641,] 0.0002995359 0.0003780424 9.133839e-05
[642,] 0.0006715609 0.0003865088 2.094368e-04
[643,] 0.0006715609 0.0003865533 2.094658e-04
[644,] 0.0003062868 0.0003808756 9.413889e-05
[645,] 0.0003415251 0.0003224570 8.867349e-05
[646,] 0.0003062868 0.0003819215 9.440040e-05
[647,] 0.0002892532 0.0002965848 6.926782e-05
[648,] 0.0004599951 0.0003624805 1.334361e-04
[649,] 0.0002892532 0.0002965848 6.926782e-05
[650,] 0.0006737793 0.0003866735 2.102369e-04
[651,] 0.0003098081 0.0003825492 9.565834e-05
[652,] 0.0003014374 0.0003838503 9.336061e-05
[653,] 0.0002859997 0.0002918100 6.711501e-05
[654,] 0.0002864007 0.0002933110 6.781679e-05
[655,] 0.0006645194 0.0003866981 2.073598e-04
[656,] 0.0003853517 0.0003968801 1.230076e-04
[657,] 0.0004475805 0.0003557605 1.291153e-04
[658,] 0.0002907234 0.0002914966 6.841709e-05
[659,] 0.0004549156 0.0003477926 1.266877e-04
[660,] 0.0004549156 0.0003467823 1.263241e-04
[661,] 0.0006741077 0.0003867813 2.103996e-04
[662,] 0.0002953143 0.0002863429 6.826263e-05
[663,] 0.0006766715 0.0003867813 2.112008e-04
[664,] 0.0003017835 0.0003869329 9.422888e-05
[665,] 0.0002994797 0.0003894456 9.411087e-05
[666,] 0.0003163707 0.0003560813 9.099750e-05
[667,] 0.0004580790 0.0003409280 1.250693e-04
[668,] 0.0004606123 0.0003447922 1.271623e-04
[669,] 0.0002978898 0.0003885129 9.337514e-05
[670,] 0.0003846244 0.0003583217 1.108832e-04
[671,] 0.0006846055 0.0003869124 2.137565e-04
[672,] 0.0002948629 0.0002826166 6.726104e-05
[673,] 0.0004580790 0.0003389098 1.243380e-04
[674,] 0.0002933106 0.0002831255 6.702705e-05
[675,] 0.0006820776 0.0003871269 2.131065e-04
[676,] 0.0002857377 0.0003939552 9.055126e-05
[677,] 0.0002964461 0.0002824731 6.759149e-05
[678,] 0.0002964461 0.0002816185 6.738233e-05
[679,] 0.0006819274 0.0003873502 2.131953e-04
[680,] 0.0002987318 0.0003918232 9.444848e-05
[681,] 0.0002844263 0.0003952123 9.042100e-05
[682,] 0.0003131815 0.0003518633 8.899744e-05
[683,] 0.0006795080 0.0003874030 2.124720e-04
[684,] 0.0006795080 0.0003874564 2.125063e-04
[685,] 0.0002933106 0.0002829952 6.699803e-05
[686,] 0.0003845074 0.0003608289 1.116142e-04
[687,] 0.0003304800 0.0003378024 8.981058e-05
[688,] 0.0002917888 0.0002829952 6.664864e-05
[689,] 0.0003006498 0.0003883375 9.422054e-05
[690,] 0.0003006498 0.0003885713 9.427779e-05
[691,] 0.0004626108 0.0003389830 1.255801e-04
[692,] 0.0002730052 0.0002772674 6.092601e-05
[693,] 0.0003851520 0.0003479486 1.078107e-04
[694,] 0.0006744744 0.0003877596 2.111143e-04
[695,] 0.0002898816 0.0003966250 9.272669e-05
[696,] 0.0003044994 0.0002765932 6.796947e-05
[697,] 0.0002925446 0.0003994481 9.394356e-05
[698,] 0.0006744744 0.0003878444 2.111680e-04
[699,] 0.0003000477 0.0003912435 9.473910e-05
[700,] 0.0003062698 0.0002770278 6.847515e-05
[701,] 0.0006744744 0.0003883090 2.114525e-04
[702,] 0.0003119891 0.0003540819 8.921313e-05
[703,] 0.0003099126 0.0002796949 6.996947e-05
[704,] 0.0003012275 0.0002746344 6.675316e-05
[705,] 0.0004736562 0.0003236246 1.228049e-04
[706,] 0.0004736562 0.0003227163 1.224652e-04
[707,] 0.0002991413 0.0003923207 9.471025e-05
[708,] 0.0004751195 0.0003306594 1.258241e-04
[709,] 0.0003044994 0.0002775119 6.819847e-05
[710,] 0.0002888351 0.0002816419 6.564950e-05
[711,] 0.0004675146 0.0003483779 1.303715e-04
[712,] 0.0003003201 0.0003898382 9.448405e-05
[713,] 0.0002904231 0.0004029389 9.439120e-05
[714,] 0.0003848346 0.0003528503 1.092538e-04
[715,] 0.0007039054 0.0003874594 2.202022e-04
[716,] 0.0002898937 0.0004006098 9.367904e-05
[717,] 0.0006846055 0.0003873257 2.140699e-04
[718,] 0.0006681119 0.0003873377 2.089124e-04
[719,] 0.0003044934 0.0002758521 6.778331e-05
[720,] 0.0004834487 0.0003213249 1.244501e-04
[721,] 0.0004881514 0.0003221243 1.259594e-04
[722,] 0.0003052056 0.0002711465 6.676068e-05
[723,] 0.0003062698 0.0002714672 6.707488e-05
[724,] 0.0002933106 0.0002700319 6.388614e-05
[725,] 0.0003017944 0.0004020275 9.794075e-05
[726,] 0.0003042587 0.0003940545 9.677969e-05
[727,] 0.0003053308 0.0004032238 9.940602e-05
[728,] 0.0006891918 0.0003877582 2.157760e-04
[729,] 0.0017067061 0.0003855666 5.317497e-04
[730,] 0.0002998692 0.0004024359 9.739604e-05
[731,] 0.0003499423 0.0003685037 1.035342e-04
[732,] 0.0002986662 0.0002650449 6.382246e-05
[733,] 0.0007313660 0.0003893180 2.300296e-04
[734,] 0.0007228133 0.0003893098 2.273223e-04
[735,] 0.0003009457 0.0002652187 6.435445e-05
[736,] 0.0005101903 0.0002999315 1.227029e-04
[737,] 0.0005728156 0.0003655086 1.677652e-04
[738,] 0.0003042385 0.0004083520 1.003070e-04
[739,] 0.0007193216 0.0003885362 2.256632e-04
[740,] 0.0002645563 0.0002688538 5.728627e-05
[741,] 0.0002645563 0.0002687613 5.726742e-05
[742,] 0.0003124879 0.0003037124 7.640852e-05
[743,] 0.0006586560 0.0003902438 2.075736e-04
[744,] 0.0003883369 0.0003232712 1.009807e-04
[745,] 0.0006517563 0.0003900474 2.052659e-04
[746,] 0.0002769562 0.0002639927 5.892650e-05
[747,] 0.0004944255 0.0002944033 1.167863e-04
[748,] 0.0003082790 0.0004120603 1.025940e-04
[749,] 0.0006722696 0.0003905123 2.121164e-04
[750,] 0.0002637601 0.0002670920 5.676090e-05
[751,] 0.0002775397 0.0002638545 5.900799e-05
[752,] 0.0002661806 0.0002696060 5.781394e-05
[753,] 0.0005058132 0.0002975841 1.207241e-04
[754,] 0.0003264710 0.0004207840 1.110575e-04
[755,] 0.0003819073 0.0004749623 1.471016e-04
[756,] 0.0003870433 0.0002857371 8.915787e-05
[757,] 0.0003126861 0.0003987710 1.007275e-04
[758,] 0.0003036251 0.0005904030 1.448843e-04
[759,] 0.0003528657 0.0004111978 1.167487e-04
[760,] 0.0002981426 0.0003216077 7.725043e-05
[761,] 0.0003226597 0.0003233681 8.385426e-05
[762,] 0.0005141534 0.0003803373 1.587208e-04
[763,] 0.0003707312 0.0006227217 1.874868e-04
[764,] 0.0004226002 0.0004336649 1.471805e-04
[765,] 0.0004638266 0.0003615898 1.359329e-04
[766,] 0.0004384721 0.0003615898 1.284483e-04
[767,] 0.0004567973 0.0003615898 1.338569e-04
[768,] 0.0003531886 0.0006176512 1.769404e-04
[769,] 0.0003564309 0.0006552903 1.895610e-04
[770,] 0.0003067649 0.0003891472 9.651126e-05
[771,] 0.0005881791 0.0003780957 1.797669e-04
[772,] 0.0003027064 0.0003725084 9.112611e-05
[773,] 0.0002641065 0.0003269976 6.948391e-05
[774,] 0.0002609951 0.0003269976 6.868184e-05
[775,] 0.0006602776 0.0003762879 1.991671e-04
[776,] 0.0003206701 0.0004175046 1.077318e-04
[777,] 0.0003059006 0.0003936266 9.735049e-05
[778,] 0.0003208841 0.0004168824 1.076405e-04
[779,] 0.0003059006 0.0003984180 9.854236e-05
[780,] 0.0002782126 0.0007322624 1.645495e-04
[781,] 0.0002789495 0.0007414551 1.670882e-04
[782,] 0.0003016596 0.0004099564 9.999252e-05
[783,] 0.0004208133 0.0004178935 1.412552e-04
[784,] 0.0003048576 0.0004120621 1.015910e-04
[785,] 0.0003571966 0.0007945956 2.306010e-04
[786,] 0.0003915575 0.0004194945 1.323974e-04
[787,] 0.0003593495 0.0007719244 2.253787e-04
[788,] 0.0003203512 0.0004052331 1.050438e-04
[789,] 0.0002764145 0.0007438074 1.659887e-04
[790,] 0.0003989587 0.0003802139 1.222256e-04
[791,] 0.0003448228 0.0003900994 1.077608e-04
[792,] 0.0003582637 0.0013598848 3.975883e-04
[793,] 0.0003775794 0.0003501572 1.059566e-04
[794,] 0.0002425505 0.0006728460 1.316840e-04
[795,] 0.0002899235 0.0009532810 2.242797e-04
[796,] 0.0003315583 0.0002935753 7.851813e-05
[797,] 0.0002843055 0.0009697910 2.236801e-04
[798,] 0.0003632980 0.0003110225 9.117303e-05
[799,] 0.0003557048 0.0003112117 8.931889e-05
[800,] 0.0002888444 0.0010052606 2.356617e-04
[801,] 0.0003498196 0.0002920610 8.242548e-05
[802,] 0.0002857872 0.0010052606 2.331148e-04
[803,] 0.0003488770 0.0013482955 3.829256e-04
[804,] 0.0002427733 0.0006225091 1.215531e-04
[805,] 0.0002648880 0.0003037478 6.483858e-05
[806,] 0.0003478496 0.0013598930 3.850504e-04
[807,] 0.0002399740 0.0006286611 1.213725e-04
[808,] 0.0003497174 0.0013712724 3.904397e-04
[809,] 0.0002786828 0.0010092449 2.280917e-04
[810,] 0.0002786828 0.0010227718 2.311562e-04
[811,] 0.0002413194 0.0006255057 1.213977e-04
[812,] 0.0003485502 0.0002896775 8.144680e-05
[813,] 0.0002783680 0.0005359863 1.196538e-04
[814,] 0.0003635490 0.0002896745 8.497320e-05
[815,] 0.0002452150 0.0005808548 1.144801e-04
[816,] 0.0002452150 0.0005878551 1.158577e-04
[817,] 0.0002828547 0.0010628125 2.439048e-04
[818,] 0.0002814342 0.0010632449 2.427511e-04
[819,] 0.0004650175 0.0003365086 1.265338e-04
[820,] 0.0003749573 0.0002946194 8.919251e-05
[821,] 0.0003609397 0.0013672791 4.022048e-04
[822,] 0.0002814342 0.0010624400 2.425669e-04
[823,] 0.0002786828 0.0010709303 2.420641e-04
[824,] 0.0004030754 0.0002952199 9.609377e-05
[825,] 0.0002415203 0.0005878186 1.141418e-04
[826,] 0.0003611529 0.0002952199 8.607393e-05
[827,] 0.0002535660 0.0005808606 1.182583e-04
[828,] 0.0002756487 0.0010779127 2.409293e-04
[829,] 0.0002438670 0.0005787083 1.134549e-04
[830,] 0.0003585608 0.0002961226 8.571703e-05
[831,] 0.0002438670 0.0005686381 1.114834e-04
[832,] 0.0002785420 0.0010443282 2.359180e-04
[833,] 0.0003585608 0.0002940377 8.509827e-05
[834,] 0.0002622166 0.0003074840 6.497118e-05
[835,] 0.0003749573 0.0002957829 8.954267e-05
[836,] 0.0002626349 0.0003012642 6.375385e-05
[837,] 0.0002562379 0.0005302991 1.090953e-04
[838,] 0.0002759103 0.0008405834 1.879575e-04
[839,] 0.0003692839 0.0004530951 1.338218e-04
[840,] 0.0003022272 0.0009990499 2.439567e-04
[841,] 0.0002684395 0.0006055857 1.303158e-04
[842,] 0.0003022272 0.0010033283 2.450026e-04
[843,] 0.0003364266 0.0003745061 1.015262e-04
[844,] 0.0002711547 0.0005951183 1.293425e-04
[845,] 0.0003371831 0.0003759015 1.020976e-04
[846,] 0.0003001943 0.0009449876 2.291186e-04
[847,] 0.0002697817 0.0006072987 1.313270e-04
[848,] 0.0002600993 0.0007870685 1.641034e-04
[849,] 0.0003026191 0.0009472718 2.316250e-04
[850,] 0.0003038674 0.0009512293 2.336337e-04
[851,] 0.0003093148 0.0002691454 6.698863e-05
[852,] 0.0003136480 0.0002694117 6.799017e-05
[853,] 0.0003093148 0.0002700103 6.719926e-05
[854,] 0.0002676513 0.0006316913 1.355282e-04
[855,] 0.0003093148 0.0002688794 6.692391e-05
[856,] 0.0003154161 0.0008192794 2.092893e-04
[857,] 0.0003160265 0.0008222121 2.104644e-04
[858,] 0.0002577610 0.0006316777 1.306164e-04
[859,] 0.0003332591 0.0002995321 8.041950e-05
[860,] 0.0002636396 0.0006236923 1.318491e-04
[861,] 0.0002590163 0.0006084130 1.264171e-04
[862,] 0.0003104112 0.0008043663 2.020619e-04
[863,] 0.0003109297 0.0008043663 2.024159e-04
[864,] 0.0003119968 0.0008102523 2.046341e-04
[865,] 0.0002963226 0.0002662267 6.350797e-05
[866,] 0.0003109297 0.0007995296 2.011966e-04
[867,] 0.0002465204 0.0002699513 5.361653e-05
[868,] 0.0002465204 0.0002699513 5.361653e-05
[869,] 0.0003125456 0.0007995296 2.022918e-04
[870,] 0.0002466919 0.0002686722 5.340182e-05
[871,] 0.0003111043 0.0007885896 1.985219e-04
[872,] 0.0003126499 0.0007885896 1.995563e-04
[873,] 0.0002990441 0.0003040949 7.330208e-05
[874,] 0.0003131849 0.0007885896 1.999139e-04
[875,] 0.0003061549 0.0008233154 2.038448e-04
[876,] 0.0003112486 0.0008029275 2.022383e-04
[877,] 0.0003117569 0.0007915457 1.997065e-04
[878,] 0.0003102615 0.0007885919 1.979573e-04
[879,] 0.0003102615 0.0007972060 2.001246e-04
[880,] 0.0003111861 0.0007885919 1.985772e-04
[881,] 0.0002468489 0.0002683096 5.336441e-05
[882,] 0.0002466133 0.0002687609 5.340146e-05
[883,] 0.0003107502 0.0007948985 1.998751e-04
[884,] 0.0003112486 0.0007948985 2.002120e-04
[885,] 0.0002466133 0.0002699963 5.364718e-05
[886,] 0.0002370660 0.0006219270 1.189511e-04
[887,] 0.0002467253 0.0002704569 5.376436e-05
[888,] 0.0003340796 0.0007808796 2.117417e-04
[889,] 0.0002374299 0.0006184705 1.184819e-04
[890,] 0.0003127497 0.0007761941 1.964788e-04
[891,] 0.0003127497 0.0007733692 1.957620e-04
[892,] 0.0002374299 0.0006341984 1.214975e-04
[893,] 0.0003381885 0.0003760428 1.024118e-04
[894,] 0.0002367240 0.0006191239 1.182333e-04
[895,] 0.0002367240 0.0006153501 1.175121e-04
[896,] 0.0002382243 0.0006381571 1.226881e-04
[897,] 0.0002465182 0.0002712846 5.387841e-05
[898,] 0.0002378160 0.0006152080 1.180588e-04
[899,] 0.0002465130 0.0002738363 5.438632e-05
[900,] 0.0003131877 0.0007571531 1.919288e-04
[901,] 0.0002785726 0.0003625551 8.141447e-05
[902,] 0.0003142051 0.0007552637 1.920992e-04
[903,] 0.0002465012 0.0002701775 5.365631e-05
[904,] 0.0002444092 0.0006174192 1.218745e-04
[905,] 0.0002470714 0.0002728570 5.431985e-05
[906,] 0.0002384113 0.0005609508 1.078770e-04
[907,] 0.0002640282 0.0003158688 6.719179e-05
[908,] 0.0004394281 0.0006642568 2.379953e-04
[909,] 0.0002482044 0.0002719646 5.438292e-05
[910,] 0.0002378169 0.0005530193 1.060677e-04
[911,] 0.0003197928 0.0007049059 1.825533e-04
[912,] 0.0002425328 0.0005178532 1.013544e-04
[913,] 0.0003291582 0.0003017129 8.001522e-05
[914,] 0.0003258204 0.0005793185 1.528299e-04
[915,] 0.0008773266 0.0004936343 3.437501e-04
[916,] 0.0008539226 0.0005006116 3.392652e-04
[917,] 0.0008773266 0.0005006733 3.485397e-04
[918,] 0.0003455576 0.0003190037 8.853719e-05
[919,] 0.0004076419 0.0004246457 1.389569e-04
[920,] 0.0002957319 0.0002710503 6.462014e-05
[921,] 0.0007240791 0.0003764826 2.180744e-04
[922,] 0.0002995083 0.0002721869 6.573049e-05
[923,] 0.0002995083 0.0002644668 6.381122e-05
[924,] 0.0003388146 0.0002947593 8.028755e-05
[925,] 0.0008033733 0.0005089289 3.245209e-04
[926,] 0.0002982708 0.0002635795 6.334110e-05
[927,] 0.0004615403 0.0004456310 1.666203e-04
[928,] 0.0008033733 0.0005145446 3.280308e-04
[929,] 0.0003081638 0.0002644563 6.565973e-05
[930,] 0.0003360811 0.0002972236 8.029579e-05
[931,] 0.0003362357 0.0002972441 8.033800e-05
[932,] 0.0002990464 0.0002751402 6.619620e-05
[933,] 0.0002999614 0.0002626955 6.348105e-05
[934,] 0.0003343576 0.0002889830 7.800451e-05
[935,] 0.0003024905 0.0002787355 6.781614e-05
[936,] 0.0007831391 0.0005125135 3.185892e-04
[937,] 0.0008627487 0.0005075478 3.474044e-04
[938,] 0.0008781917 0.0005068245 3.530863e-04
[939,] 0.0008704210 0.0005068245 3.499834e-04
[940,] 0.0003360811 0.0002919973 7.890243e-05
[941,] 0.0003321794 0.0003801777 1.022698e-04
[942,] 0.0003802327 0.0004742800 1.443604e-04
[943,] 0.0008929176 0.0005176512 3.664588e-04
[944,] 0.0003360811 0.0002919973 7.890243e-05
[945,] 0.0003070545 0.0002636561 6.521364e-05
[946,] 0.0008402672 0.0005053707 3.369816e-04
[947,] 0.0003332862 0.0002985545 7.998071e-05
```
