## Supplementary material for "Characterization of shared and ancestry-specific signals driving complex traits using multi-ancestry fine-mapping": s1_data_1kg.pvar

```
##FILTER=<ID=PASS,Description="All filters passed">
##reference=ftp://ftp.1000genomes.ebi.ac.uk//vol1/ftp/technical/reference/phase2_reference_assembly_sequence/hs37d5.fa.gz
##contig=<ID=5,assembly=b37,length=180915260>
##ALT=<ID=CNV,Description="Copy Number Polymorphism">
##ALT=<ID=DEL,Description="Deletion">
##ALT=<ID=DUP,Description="Duplication">
##ALT=<ID=INS:ME:ALU,Description="Insertion of ALU element">
##ALT=<ID=INS:ME:LINE1,Description="Insertion of LINE1 element">
##ALT=<ID=INS:ME:SVA,Description="Insertion of SVA element">
##ALT=<ID=INS:MT,Description="Nuclear Mitochondrial Insertion">
##ALT=<ID=INV,Description="Inversion">
##ALT=<ID=CN0,Description="Copy number allele: 0 copies">
##ALT=<ID=CN1,Description="Copy number allele: 1 copy">
##ALT=<ID=CN2,Description="Copy number allele: 2 copies">
##ALT=<ID=CN3,Description="Copy number allele: 3 copies">
##ALT=<ID=CN4,Description="Copy number allele: 4 copies">
##ALT=<ID=CN5,Description="Copy number allele: 5 copies">
##ALT=<ID=CN6,Description="Copy number allele: 6 copies">
##ALT=<ID=CN7,Description="Copy number allele: 7 copies">
##ALT=<ID=CN8,Description="Copy number allele: 8 copies">
##ALT=<ID=CN9,Description="Copy number allele: 9 copies">
##ALT=<ID=CN10,Description="Copy number allele: 10 copies">
##ALT=<ID=CN11,Description="Copy number allele: 11 copies">
##ALT=<ID=CN12,Description="Copy number allele: 12 copies">
##ALT=<ID=CN13,Description="Copy number allele: 13 copies">
##ALT=<ID=CN14,Description="Copy number allele: 14 copies">
##ALT=<ID=CN15,Description="Copy number allele: 15 copies">
##ALT=<ID=CN16,Description="Copy number allele: 16 copies">
##ALT=<ID=CN17,Description="Copy number allele: 17 copies">
##ALT=<ID=CN18,Description="Copy number allele: 18 copies">
##ALT=<ID=CN19,Description="Copy number allele: 19 copies">
##ALT=<ID=CN20,Description="Copy number allele: 20 copies">
##ALT=<ID=CN21,Description="Copy number allele: 21 copies">
##ALT=<ID=CN22,Description="Copy number allele: 22 copies">
##ALT=<ID=CN23,Description="Copy number allele: 23 copies">
##ALT=<ID=CN24,Description="Copy number allele: 24 copies">
##ALT=<ID=CN25,Description="Copy number allele: 25 copies">
##ALT=<ID=CN26,Description="Copy number allele: 26 copies">
##ALT=<ID=CN27,Description="Copy number allele: 27 copies">
##ALT=<ID=CN28,Description="Copy number allele: 28 copies">
##ALT=<ID=CN29,Description="Copy number allele: 29 copies">
##ALT=<ID=CN30,Description="Copy number allele: 30 copies">
##ALT=<ID=CN31,Description="Copy number allele: 31 copies">
##ALT=<ID=CN32,Description="Copy number allele: 32 copies">
##ALT=<ID=CN33,Description="Copy number allele: 33 copies">
##ALT=<ID=CN34,Description="Copy number allele: 34 copies">
##ALT=<ID=CN35,Description="Copy number allele: 35 copies">
##ALT=<ID=CN36,Description="Copy number allele: 36 copies">
##ALT=<ID=CN37,Description="Copy number allele: 37 copies">
##ALT=<ID=CN38,Description="Copy number allele: 38 copies">
##ALT=<ID=CN39,Description="Copy number allele: 39 copies">
##ALT=<ID=CN40,Description="Copy number allele: 40 copies">
##ALT=<ID=CN41,Description="Copy number allele: 41 copies">
##ALT=<ID=CN42,Description="Copy number allele: 42 copies">
##ALT=<ID=CN43,Description="Copy number allele: 43 copies">
##ALT=<ID=CN44,Description="Copy number allele: 44 copies">
##ALT=<ID=CN45,Description="Copy number allele: 45 copies">
##ALT=<ID=CN46,Description="Copy number allele: 46 copies">
##ALT=<ID=CN47,Description="Copy number allele: 47 copies">
##ALT=<ID=CN48,Description="Copy number allele: 48 copies">
##ALT=<ID=CN49,Description="Copy number allele: 49 copies">
##ALT=<ID=CN50,Description="Copy number allele: 50 copies">
##ALT=<ID=CN51,Description="Copy number allele: 51 copies">
##ALT=<ID=CN52,Description="Copy number allele: 52 copies">
##ALT=<ID=CN53,Description="Copy number allele: 53 copies">
##ALT=<ID=CN54,Description="Copy number allele: 54 copies">
##ALT=<ID=CN55,Description="Copy number allele: 55 copies">
##ALT=<ID=CN56,Description="Copy number allele: 56 copies">
##ALT=<ID=CN57,Description="Copy number allele: 57 copies">
##ALT=<ID=CN58,Description="Copy number allele: 58 copies">
##ALT=<ID=CN59,Description="Copy number allele: 59 copies">
##ALT=<ID=CN60,Description="Copy number allele: 60 copies">
##ALT=<ID=CN61,Description="Copy number allele: 61 copies">
##ALT=<ID=CN62,Description="Copy number allele: 62 copies">
##ALT=<ID=CN63,Description="Copy number allele: 63 copies">
##ALT=<ID=CN64,Description="Copy number allele: 64 copies">
##ALT=<ID=CN65,Description="Copy number allele: 65 copies">
##ALT=<ID=CN66,Description="Copy number allele: 66 copies">
##ALT=<ID=CN67,Description="Copy number allele: 67 copies">
##ALT=<ID=CN68,Description="Copy number allele: 68 copies">
##ALT=<ID=CN69,Description="Copy number allele: 69 copies">
##ALT=<ID=CN70,Description="Copy number allele: 70 copies">
##ALT=<ID=CN71,Description="Copy number allele: 71 copies">
##ALT=<ID=CN72,Description="Copy number allele: 72 copies">
##ALT=<ID=CN73,Description="Copy number allele: 73 copies">
##ALT=<ID=CN74,Description="Copy number allele: 74 copies">
##ALT=<ID=CN75,Description="Copy number allele: 75 copies">
##ALT=<ID=CN76,Description="Copy number allele: 76 copies">
##ALT=<ID=CN77,Description="Copy number allele: 77 copies">
##ALT=<ID=CN78,Description="Copy number allele: 78 copies">
##ALT=<ID=CN79,Description="Copy number allele: 79 copies">
##ALT=<ID=CN80,Description="Copy number allele: 80 copies">
##ALT=<ID=CN81,Description="Copy number allele: 81 copies">
##ALT=<ID=CN82,Description="Copy number allele: 82 copies">
##ALT=<ID=CN83,Description="Copy number allele: 83 copies">
##ALT=<ID=CN84,Description="Copy number allele: 84 copies">
##ALT=<ID=CN85,Description="Copy number allele: 85 copies">
##ALT=<ID=CN86,Description="Copy number allele: 86 copies">
##ALT=<ID=CN87,Description="Copy number allele: 87 copies">
##ALT=<ID=CN88,Description="Copy number allele: 88 copies">
##ALT=<ID=CN89,Description="Copy number allele: 89 copies">
##ALT=<ID=CN90,Description="Copy number allele: 90 copies">
##ALT=<ID=CN91,Description="Copy number allele: 91 copies">
##ALT=<ID=CN92,Description="Copy number allele: 92 copies">
##ALT=<ID=CN93,Description="Copy number allele: 93 copies">
##ALT=<ID=CN94,Description="Copy number allele: 94 copies">
##ALT=<ID=CN95,Description="Copy number allele: 95 copies">
##ALT=<ID=CN96,Description="Copy number allele: 96 copies">
##ALT=<ID=CN97,Description="Copy number allele: 97 copies">
##ALT=<ID=CN98,Description="Copy number allele: 98 copies">
##ALT=<ID=CN99,Description="Copy number allele: 99 copies">
##ALT=<ID=CN100,Description="Copy number allele: 100 copies">
##ALT=<ID=CN101,Description="Copy number allele: 101 copies">
##ALT=<ID=CN102,Description="Copy number allele: 102 copies">
##ALT=<ID=CN103,Description="Copy number allele: 103 copies">
##ALT=<ID=CN104,Description="Copy number allele: 104 copies">
##ALT=<ID=CN105,Description="Copy number allele: 105 copies">
##ALT=<ID=CN106,Description="Copy number allele: 106 copies">
##ALT=<ID=CN107,Description="Copy number allele: 107 copies">
##ALT=<ID=CN108,Description="Copy number allele: 108 copies">
##ALT=<ID=CN109,Description="Copy number allele: 109 copies">
##ALT=<ID=CN110,Description="Copy number allele: 110 copies">
##ALT=<ID=CN111,Description="Copy number allele: 111 copies">
##ALT=<ID=CN112,Description="Copy number allele: 112 copies">
##ALT=<ID=CN113,Description="Copy number allele: 113 copies">
##ALT=<ID=CN114,Description="Copy number allele: 114 copies">
##ALT=<ID=CN115,Description="Copy number allele: 115 copies">
##ALT=<ID=CN116,Description="Copy number allele: 116 copies">
##ALT=<ID=CN117,Description="Copy number allele: 117 copies">
##ALT=<ID=CN118,Description="Copy number allele: 118 copies">
##ALT=<ID=CN119,Description="Copy number allele: 119 copies">
##ALT=<ID=CN120,Description="Copy number allele: 120 copies">
##ALT=<ID=CN121,Description="Copy number allele: 121 copies">
##ALT=<ID=CN122,Description="Copy number allele: 122 copies">
##ALT=<ID=CN123,Description="Copy number allele: 123 copies">
##ALT=<ID=CN124,Description="Copy number allele: 124 copies">
##INFO=<ID=CIEND,Number=2,Type=Integer,Description="Confidence interval around END for imprecise variants">
##INFO=<ID=CIPOS,Number=2,Type=Integer,Description="Confidence interval around POS for imprecise variants">
##INFO=<ID=CS,Number=1,Type=String,Description="Source call set.">
##INFO=<ID=END,Number=1,Type=Integer,Description="End coordinate of this variant">
##INFO=<ID=IMPRECISE,Number=0,Type=Flag,Description="Imprecise structural variation">
##INFO=<ID=MC,Number=.,Type=String,Description="Merged calls.">
##INFO=<ID=MEINFO,Number=4,Type=String,Description="Mobile element info of the form NAME,START,END<POLARITY; If there is only 5' OR 3' support for this call, will be NULL NULL for START and END">
##INFO=<ID=MEND,Number=1,Type=Integer,Description="Mitochondrial end coordinate of inserted sequence">
##INFO=<ID=MLEN,Number=1,Type=Integer,Description="Estimated length of mitochondrial insert">
##INFO=<ID=MSTART,Number=1,Type=Integer,Description="Mitochondrial start coordinate of inserted sequence">
##INFO=<ID=SVLEN,Number=.,Type=Integer,Description="SV length. It is only calculated for structural variation MEIs. For other types of SVs; one may calculate the SV length by INFO:END-START+1, or by finding the difference between lengthes of REF and ALT alleles">
##INFO=<ID=SVTYPE,Number=1,Type=String,Description="Type of structural variant">
##INFO=<ID=TSD,Number=1,Type=String,Description="Precise Target Site Duplication for bases, if unknown, value will be NULL">
##INFO=<ID=AC,Number=A,Type=Integer,Description="Total number of alternate alleles in called genotypes">
##INFO=<ID=AF,Number=A,Type=Float,Description="Estimated allele frequency in the range (0,1)">
##INFO=<ID=NS,Number=1,Type=Integer,Description="Number of samples with data">
##INFO=<ID=AN,Number=1,Type=Integer,Description="Total number of alleles in called genotypes">
##INFO=<ID=EAS_AF,Number=A,Type=Float,Description="Allele frequency in the EAS populations calculated from AC and AN, in the range (0,1)">
##INFO=<ID=EUR_AF,Number=A,Type=Float,Description="Allele frequency in the EUR populations calculated from AC and AN, in the range (0,1)">
##INFO=<ID=AFR_AF,Number=A,Type=Float,Description="Allele frequency in the AFR populations calculated from AC and AN, in the range (0,1)">
##INFO=<ID=AMR_AF,Number=A,Type=Float,Description="Allele frequency in the AMR populations calculated from AC and AN, in the range (0,1)">
##INFO=<ID=SAS_AF,Number=A,Type=Float,Description="Allele frequency in the SAS populations calculated from AC and AN, in the range (0,1)">
##INFO=<ID=DP,Number=1,Type=Integer,Description="Total read depth; only low coverage data were counted towards the DP, exome data were not used">
##INFO=<ID=AA,Number=1,Type=String,Description="Ancestral Allele. Format: AA|REF|ALT|IndelType. AA: Ancestral allele, REF:Reference Allele, ALT:Alternate Allele, IndelType:Type of Indel (REF, ALT and IndelType are only defined for indels)">
##INFO=<ID=VT,Number=.,Type=String,Description="indicates what type of variant the line represents">
##INFO=<ID=EX_TARGET,Number=0,Type=Flag,Description="indicates whether a variant is within the exon pull down target boundaries">
##INFO=<ID=MULTI_ALLELIC,Number=0,Type=Flag,Description="indicates whether a site is multi-allelic">
#CHROM	POS	ID	REF	ALT	QUAL	FILTER	INFO
5	88243684	rs301709	T	A	100	PASS	AC=3829;AF=0.764577;AN=5008;NS=2504;DP=21020;EAS_AF=0.754;AMR_AF=0.7622;AFR_AF=0.9304;EUR_AF=0.6402;SAS_AF=0.681;AA=A|||;VT=SNP
5	88243705	rs114638905	T	C	100	PASS	AC=46;AF=0.0091853;AN=5008;NS=2504;DP=21335;EAS_AF=0;AMR_AF=0.013;AFR_AF=0.0008;EUR_AF=0.0348;SAS_AF=0.001;AA=T|||;VT=SNP
5	88245208	rs116064607	C	T	100	PASS	AC=96;AF=0.0191693;AN=5008;NS=2504;DP=21359;EAS_AF=0;AMR_AF=0.0461;AFR_AF=0;EUR_AF=0.0229;SAS_AF=0.0419;AA=C|||;VT=SNP
5	88247234	rs177281	A	G	100	PASS	AC=4717;AF=0.941893;AN=5008;NS=2504;DP=15942;EAS_AF=0.9276;AMR_AF=0.9323;AFR_AF=0.9917;EUR_AF=0.9105;SAS_AF=0.9284;AA=T|||;VT=SNP
5	88248022	rs77605965	T	A	100	PASS	AC=53;AF=0.0105831;AN=5008;NS=2504;DP=16784;EAS_AF=0;AMR_AF=0.0274;AFR_AF=0.0023;EUR_AF=0.0288;SAS_AF=0.002;AA=T|||;VT=SNP
5	88248730	rs17561711	A	C	100	PASS	AC=174;AF=0.0347444;AN=5008;NS=2504;DP=20385;EAS_AF=0.001;AMR_AF=0.0403;AFR_AF=0.0015;EUR_AF=0.0815;SAS_AF=0.0624;AA=A|||;VT=SNP
5	88248971	rs72773840	G	A	100	PASS	AC=62;AF=0.0123802;AN=5008;NS=2504;DP=20267;EAS_AF=0;AMR_AF=0.013;AFR_AF=0.0008;EUR_AF=0.0169;SAS_AF=0.0358;AA=G|||;VT=SNP
5	88251136	rs214137	A	G	100	PASS	AC=2714;AF=0.541933;AN=5008;NS=2504;DP=19150;EAS_AF=0.7351;AMR_AF=0.5922;AFR_AF=0.3359;EUR_AF=0.5507;SAS_AF=0.5767;AA=A|||;VT=SNP
5	88251336	rs73178281	G	A	100	PASS	AC=602;AF=0.120208;AN=5008;NS=2504;DP=17671;EAS_AF=0.0288;AMR_AF=0.1124;AFR_AF=0.3298;EUR_AF=0.0318;SAS_AF=0.0276;AA=G|||;VT=SNP
5	88251711	rs143648002	C	T	100	PASS	AC=22;AF=0.00439297;AN=5008;NS=2504;DP=19267;EAS_AF=0;AMR_AF=0.0072;AFR_AF=0;EUR_AF=0.0099;SAS_AF=0.0072;AA=C|||;VT=SNP
5	88252473	rs214136	A	G	100	PASS	AC=3678;AF=0.734425;AN=5008;NS=2504;DP=19881;EAS_AF=0.7629;AMR_AF=0.7305;AFR_AF=0.9183;EUR_AF=0.5934;SAS_AF=0.6043;AA=G|||;VT=SNP
5	88253161	rs16903431	C	T	100	PASS	AC=604;AF=0.120607;AN=5008;NS=2504;DP=16969;EAS_AF=0.0288;AMR_AF=0.1124;AFR_AF=0.3313;EUR_AF=0.0318;SAS_AF=0.0276;AA=C|||;VT=SNP
5	88253337	rs1455098	A	G	100	PASS	AC=2539;AF=0.506989;AN=5008;NS=2504;DP=16128;EAS_AF=0.7341;AMR_AF=0.5778;AFR_AF=0.2148;EUR_AF=0.5477;SAS_AF=0.5757;AA=A|||;VT=SNP
5	88253777	rs73178288	C	G	100	PASS	AC=601;AF=0.120008;AN=5008;NS=2504;DP=14128;EAS_AF=0.0288;AMR_AF=0.1124;AFR_AF=0.329;EUR_AF=0.0318;SAS_AF=0.0276;AA=C|||;VT=SNP
5	88253916	rs214134	G	A	100	PASS	AC=3688;AF=0.736422;AN=5008;NS=2504;DP=17642;EAS_AF=0.7629;AMR_AF=0.732;AFR_AF=0.9251;EUR_AF=0.5934;SAS_AF=0.6043;AA=A|||;VT=SNP
5	88255426	rs116838737	C	T	100	PASS	AC=37;AF=0.00738818;AN=5008;NS=2504;DP=17340;EAS_AF=0;AMR_AF=0.0159;AFR_AF=0;EUR_AF=0.0239;SAS_AF=0.002;AA=C|||;VT=SNP
5	88257061	rs115407314	A	G	100	PASS	AC=94;AF=0.01877;AN=5008;NS=2504;DP=19724;EAS_AF=0;AMR_AF=0.0101;AFR_AF=0.0008;EUR_AF=0.0348;SAS_AF=0.0521;AA=A|||;VT=SNP
5	88257611	rs114560151	C	A	100	PASS	AC=115;AF=0.0229633;AN=5008;NS=2504;DP=19165;EAS_AF=0;AMR_AF=0.0519;AFR_AF=0.0015;EUR_AF=0.0706;SAS_AF=0.0061;AA=C|||;VT=SNP
5	88264912	rs16903435	G	C	100	PASS	AC=503;AF=0.100439;AN=5008;NS=2504;DP=19768;EAS_AF=0.0327;AMR_AF=0.098;AFR_AF=0.2678;EUR_AF=0.0239;SAS_AF=0.0245;AA=G|||;VT=SNP
5	88269849	rs169952	C	T	100	PASS	AC=2614;AF=0.521965;AN=5008;NS=2504;DP=15692;EAS_AF=0.6518;AMR_AF=0.4755;AFR_AF=0.4017;EUR_AF=0.5239;SAS_AF=0.5818;AA=C|||;VT=SNP
5	88269979	rs183336	A	G	100	PASS	AC=2619;AF=0.522963;AN=5008;NS=2504;DP=16949;EAS_AF=0.6518;AMR_AF=0.4755;AFR_AF=0.4047;EUR_AF=0.5239;SAS_AF=0.5828;AA=A|||;VT=SNP
5	88270040	rs112703787	A	T	100	PASS	AC=10;AF=0.00199681;AN=5008;NS=2504;DP=16844;EAS_AF=0;AMR_AF=0.0043;AFR_AF=0.0008;EUR_AF=0.005;SAS_AF=0.001;AA=A|||;VT=SNP
5	88270057	rs188515	A	C	100	PASS	AC=2620;AF=0.523163;AN=5008;NS=2504;DP=16990;EAS_AF=0.6518;AMR_AF=0.4769;AFR_AF=0.4047;EUR_AF=0.5239;SAS_AF=0.5828;AA=A|||;VT=SNP
5	88270225	rs13179362	G	A	100	PASS	AC=30;AF=0.00599042;AN=5008;NS=2504;DP=18291;EAS_AF=0;AMR_AF=0.0216;AFR_AF=0.0023;EUR_AF=0.0119;SAS_AF=0;AA=G|||;VT=SNP
5	88273653	rs6864888	G	T	100	PASS	AC=2118;AF=0.422923;AN=5008;NS=2504;DP=17539;EAS_AF=0.3482;AMR_AF=0.4741;AFR_AF=0.5053;EUR_AF=0.3897;SAS_AF=0.3865;AA=G|||;VT=SNP
5	88277945	rs6861886	G	A	100	PASS	AC=2254;AF=0.45008;AN=5008;NS=2504;DP=20290;EAS_AF=0.3472;AMR_AF=0.487;AFR_AF=0.5946;EUR_AF=0.3996;SAS_AF=0.3865;AA=A|||;VT=SNP
5	88278293	rs1863958	G	C	100	PASS	AC=2254;AF=0.45008;AN=5008;NS=2504;DP=18086;EAS_AF=0.3472;AMR_AF=0.487;AFR_AF=0.5946;EUR_AF=0.3996;SAS_AF=0.3865;AA=C|||;VT=SNP
5	88280333	rs140438601	T	G	100	PASS	AC=60;AF=0.0119808;AN=5008;NS=2504;DP=19179;EAS_AF=0;AMR_AF=0.0202;AFR_AF=0.0023;EUR_AF=0.0388;SAS_AF=0.0041;AA=T|||;VT=SNP
5	88280425	rs1427970	G	A	100	PASS	AC=2250;AF=0.449281;AN=5008;NS=2504;DP=18622;EAS_AF=0.3472;AMR_AF=0.487;AFR_AF=0.5915;EUR_AF=0.3996;SAS_AF=0.3865;AA=G|||;VT=SNP
5	88280965	rs7700997	T	A	100	PASS	AC=2268;AF=0.452875;AN=5008;NS=2504;DP=19679;EAS_AF=0.3472;AMR_AF=0.487;AFR_AF=0.6044;EUR_AF=0.4006;SAS_AF=0.3865;AA=A|||;VT=SNP
5	88281176	rs189463767	C	T	100	PASS	AC=18;AF=0.00359425;AN=5008;NS=2504;DP=18021;EAS_AF=0;AMR_AF=0.0086;AFR_AF=0.0015;EUR_AF=0.007;SAS_AF=0.0031;AA=C|||;VT=SNP
5	88282226	rs1863752	G	A	100	PASS	AC=2265;AF=0.452276;AN=5008;NS=2504;DP=18457;EAS_AF=0.3472;AMR_AF=0.487;AFR_AF=0.6021;EUR_AF=0.4006;SAS_AF=0.3865;AA=G|||;VT=SNP
5	88282553	rs13177933	G	A	100	PASS	AC=2156;AF=0.430511;AN=5008;NS=2504;DP=22592;EAS_AF=0.3472;AMR_AF=0.4755;AFR_AF=0.5295;EUR_AF=0.3907;SAS_AF=0.3916;AA=A|||;VT=SNP
5	88283736	rs919184	T	A	100	PASS	AC=2265;AF=0.452276;AN=5008;NS=2504;DP=17028;EAS_AF=0.3472;AMR_AF=0.4885;AFR_AF=0.6021;EUR_AF=0.3986;SAS_AF=0.3875;AA=A|||;VT=SNP
5	88284185	rs4916735	A	G	100	PASS	AC=2266;AF=0.452476;AN=5008;NS=2504;DP=21699;EAS_AF=0.3482;AMR_AF=0.4885;AFR_AF=0.6021;EUR_AF=0.3986;SAS_AF=0.3875;AA=G|||;VT=SNP
5	88284606	rs183137668	T	C	100	PASS	AC=21;AF=0.00419329;AN=5008;NS=2504;DP=19971;EAS_AF=0;AMR_AF=0.0144;AFR_AF=0;EUR_AF=0.0109;SAS_AF=0;AA=T|||;VT=SNP
5	88286591	rs6867963	A	T	100	PASS	AC=2266;AF=0.452476;AN=5008;NS=2504;DP=21586;EAS_AF=0.3482;AMR_AF=0.4885;AFR_AF=0.6021;EUR_AF=0.3986;SAS_AF=0.3875;AA=t|||;VT=SNP
5	88287798	rs142395857	G	A	100	PASS	AC=106;AF=0.0211661;AN=5008;NS=2504;DP=20900;EAS_AF=0;AMR_AF=0.0504;AFR_AF=0.0008;EUR_AF=0.0258;SAS_AF=0.045;AA=G|||;VT=SNP
5	88288254	rs7728530	G	C	100	PASS	AC=2266;AF=0.452476;AN=5008;NS=2504;DP=21774;EAS_AF=0.3482;AMR_AF=0.4885;AFR_AF=0.6021;EUR_AF=0.3986;SAS_AF=0.3875;AA=C|||;VT=SNP
5	88288256	rs7728167	A	G	100	PASS	AC=2489;AF=0.497005;AN=5008;NS=2504;DP=21682;EAS_AF=0.3482;AMR_AF=0.5;AFR_AF=0.7685;EUR_AF=0.3936;SAS_AF=0.3875;AA=G|||;VT=SNP
5	88288341	rs7728694	G	T	100	PASS	AC=3019;AF=0.602835;AN=5008;NS=2504;DP=21244;EAS_AF=0.5685;AMR_AF=0.5663;AFR_AF=0.8676;EUR_AF=0.4831;SAS_AF=0.4294;AA=T|||;VT=SNP
5	88288578	rs4373305	G	A	100	PASS	AC=1953;AF=0.389976;AN=5008;NS=2504;DP=21550;EAS_AF=0.3482;AMR_AF=0.4625;AFR_AF=0.3865;EUR_AF=0.3887;SAS_AF=0.3875;AA=G|||;VT=SNP
5	88289457	rs140701336	G	T	100	PASS	AC=61;AF=0.0121805;AN=5008;NS=2504;DP=16925;EAS_AF=0;AMR_AF=0.013;AFR_AF=0.0008;EUR_AF=0.0159;SAS_AF=0.0358;AA=G|||;VT=SNP
5	88290767	rs4916737	G	T	100	PASS	AC=2253;AF=0.44988;AN=5008;NS=2504;DP=17310;EAS_AF=0.3482;AMR_AF=0.4885;AFR_AF=0.6014;EUR_AF=0.3976;SAS_AF=0.3763;AA=T|||;VT=SNP
5	88291424	rs957629	G	A	100	PASS	AC=2119;AF=0.423123;AN=5008;NS=2504;DP=17371;EAS_AF=0.3482;AMR_AF=0.4755;AFR_AF=0.5053;EUR_AF=0.3887;SAS_AF=0.3875;AA=G|||;VT=SNP
5	88293805	rs17562385	T	C	100	PASS	AC=119;AF=0.023762;AN=5008;NS=2504;DP=16943;EAS_AF=0;AMR_AF=0.0548;AFR_AF=0.0015;EUR_AF=0.0726;SAS_AF=0.0061;AA=T|||;VT=SNP
5	88295252	rs116071460	C	T	100	PASS	AC=143;AF=0.0285543;AN=5008;NS=2504;DP=15210;EAS_AF=0;AMR_AF=0.049;AFR_AF=0.003;EUR_AF=0.0716;SAS_AF=0.0337;AA=C|||;VT=SNP
5	88296994	rs115318824	C	A	100	PASS	AC=256;AF=0.0511182;AN=5008;NS=2504;DP=19487;EAS_AF=0.1141;AMR_AF=0.0274;AFR_AF=0.0045;EUR_AF=0.0586;SAS_AF=0.0583;AA=C|||;VT=SNP
5	88297050	rs146854471	C	T	100	PASS	AC=19;AF=0.00379393;AN=5008;NS=2504;DP=18849;EAS_AF=0;AMR_AF=0.0101;AFR_AF=0;EUR_AF=0.008;SAS_AF=0.0041;AA=C|||;VT=SNP
5	88297500	rs13154117	G	T	100	PASS	AC=2608;AF=0.520767;AN=5008;NS=2504;DP=17831;EAS_AF=0.3482;AMR_AF=0.5115;AFR_AF=0.8472;EUR_AF=0.4006;SAS_AF=0.3875;AA=T|||;VT=SNP
5	88297792	rs4916738	A	C	100	PASS	AC=1952;AF=0.389776;AN=5008;NS=2504;DP=17346;EAS_AF=0.3482;AMR_AF=0.4625;AFR_AF=0.3865;EUR_AF=0.3877;SAS_AF=0.3875;AA=A|||;VT=SNP
5	88298156	rs10040237	T	C	100	PASS	AC=2277;AF=0.454673;AN=5008;NS=2504;DP=18799;EAS_AF=0.3482;AMR_AF=0.4899;AFR_AF=0.6104;EUR_AF=0.3976;SAS_AF=0.3875;AA=T|||;VT=SNP
5	88298786	rs4916739	T	C	100	PASS	AC=2280;AF=0.455272;AN=5008;NS=2504;DP=19592;EAS_AF=0.3482;AMR_AF=0.4899;AFR_AF=0.6127;EUR_AF=0.3976;SAS_AF=0.3875;AA=C|||;VT=SNP
5	88299247	rs183617506	A	G	100	PASS	AC=28;AF=0.00559105;AN=5008;NS=2504;DP=20867;EAS_AF=0;AMR_AF=0.0144;AFR_AF=0;EUR_AF=0.0149;SAS_AF=0.0031;AA=A|||;VT=SNP
5	88299480	rs138766802	G	A	100	PASS	AC=27;AF=0.00539137;AN=5008;NS=2504;DP=12878;EAS_AF=0.001;AMR_AF=0.0029;AFR_AF=0.0008;EUR_AF=0.0209;SAS_AF=0.002;AA=G|||;VT=SNP
5	88299985	rs11952355	C	G	100	PASS	AC=2280;AF=0.455272;AN=5008;NS=2504;DP=18562;EAS_AF=0.3482;AMR_AF=0.4899;AFR_AF=0.6127;EUR_AF=0.3976;SAS_AF=0.3875;AA=G|||;VT=SNP
5	88300117	rs11958875	A	G	100	PASS	AC=2119;AF=0.423123;AN=5008;NS=2504;DP=21749;EAS_AF=0.3472;AMR_AF=0.4741;AFR_AF=0.5076;EUR_AF=0.3877;SAS_AF=0.3875;AA=A|||;VT=SNP
5	88300631	rs140062247	C	T	100	PASS	AC=79;AF=0.0157748;AN=5008;NS=2504;DP=16021;EAS_AF=0;AMR_AF=0.036;AFR_AF=0.0015;EUR_AF=0.0467;SAS_AF=0.0051;AA=C|||;VT=SNP
5	88300954	rs4916740	G	A	100	PASS	AC=2281;AF=0.455471;AN=5008;NS=2504;DP=20302;EAS_AF=0.3482;AMR_AF=0.4914;AFR_AF=0.6127;EUR_AF=0.3976;SAS_AF=0.3875;AA=A|||;VT=SNP
5	88302330	rs4916663	A	T	100	PASS	AC=1956;AF=0.390575;AN=5008;NS=2504;DP=19119;EAS_AF=0.3482;AMR_AF=0.464;AFR_AF=0.3888;EUR_AF=0.3877;SAS_AF=0.3875;AA=A|||;VT=SNP
5	88303002	rs6863416	C	T	100	PASS	AC=480;AF=0.0958466;AN=5008;NS=2504;DP=14305;EAS_AF=0.0317;AMR_AF=0.098;AFR_AF=0.2542;EUR_AF=0.0239;SAS_AF=0.0204;AA=C|||;VT=SNP
5	88304222	rs112812515	C	T	100	PASS	AC=10;AF=0.00199681;AN=5008;NS=2504;DP=17758;EAS_AF=0;AMR_AF=0.0043;AFR_AF=0;EUR_AF=0.006;SAS_AF=0.001;AA=C|||;VT=SNP
5	88305186	rs148038523	T	G	100	PASS	AC=30;AF=0.00599042;AN=5008;NS=2504;DP=17269;EAS_AF=0;AMR_AF=0.013;AFR_AF=0;EUR_AF=0.0189;SAS_AF=0.002;AA=T|||;VT=SNP
5	88305668	rs79486459	C	G	100	PASS	AC=93;AF=0.0185703;AN=5008;NS=2504;DP=18754;EAS_AF=0;AMR_AF=0.0101;AFR_AF=0.0015;EUR_AF=0.0358;SAS_AF=0.0491;AA=C|||;VT=SNP
5	88305813	rs6876387	G	A	100	PASS	AC=2117;AF=0.422724;AN=5008;NS=2504;DP=20222;EAS_AF=0.3482;AMR_AF=0.4755;AFR_AF=0.5045;EUR_AF=0.3877;SAS_AF=0.3875;AA=G|||;VT=SNP
5	88306561	rs4916664	C	T	100	PASS	AC=3147;AF=0.628395;AN=5008;NS=2504;DP=16047;EAS_AF=0.5665;AMR_AF=0.5735;AFR_AF=0.9637;EUR_AF=0.4831;SAS_AF=0.4274;AA=T|||;VT=SNP
5	88307285	rs6452803	C	T	100	PASS	AC=1993;AF=0.397963;AN=5008;NS=2504;DP=17929;EAS_AF=0.3482;AMR_AF=0.4669;AFR_AF=0.4153;EUR_AF=0.3877;SAS_AF=0.3875;AA=C|||;VT=SNP
5	88308777	rs10042828	A	G	100	PASS	AC=249;AF=0.0497204;AN=5008;NS=2504;DP=15902;EAS_AF=0.001;AMR_AF=0.0562;AFR_AF=0.0045;EUR_AF=0.1143;SAS_AF=0.09;AA=A|||;VT=SNP
5	88309724	rs10473920	G	A	100	PASS	AC=1953;AF=0.389976;AN=5008;NS=2504;DP=17140;EAS_AF=0.3482;AMR_AF=0.4654;AFR_AF=0.3858;EUR_AF=0.3877;SAS_AF=0.3875;AA=G|||;VT=SNP
5	88310142	rs871218	G	A	100	PASS	AC=1994;AF=0.398163;AN=5008;NS=2504;DP=15999;EAS_AF=0.3482;AMR_AF=0.4683;AFR_AF=0.4153;EUR_AF=0.3877;SAS_AF=0.3875;AA=G|||;VT=SNP
5	88310673	rs72773846	G	T	100	PASS	AC=19;AF=0.00379393;AN=5008;NS=2504;DP=20600;EAS_AF=0.001;AMR_AF=0.0058;AFR_AF=0;EUR_AF=0.008;SAS_AF=0.0061;AA=G|||;VT=SNP
5	88310831	rs76446123	A	G	100	PASS	AC=93;AF=0.0185703;AN=5008;NS=2504;DP=20666;EAS_AF=0;AMR_AF=0.0101;AFR_AF=0.0015;EUR_AF=0.0358;SAS_AF=0.0491;AA=A|||;VT=SNP
5	88310888	rs115595772	C	T	100	PASS	AC=48;AF=0.00958466;AN=5008;NS=2504;DP=20041;EAS_AF=0;AMR_AF=0.013;AFR_AF=0.0008;EUR_AF=0.0368;SAS_AF=0.001;AA=C|||;VT=SNP
5	88313158	rs4916741	T	A	100	PASS	AC=2146;AF=0.428514;AN=5008;NS=2504;DP=18605;EAS_AF=0.3482;AMR_AF=0.4784;AFR_AF=0.525;EUR_AF=0.3877;SAS_AF=0.3875;AA=T|||;VT=SNP
5	88313885	rs11949236	A	C	100	PASS	AC=2282;AF=0.455671;AN=5008;NS=2504;DP=16639;EAS_AF=0.3482;AMR_AF=0.4914;AFR_AF=0.6142;EUR_AF=0.3966;SAS_AF=0.3875;AA=C|||;VT=SNP
5	88314763	rs77717843	G	A	100	PASS	AC=142;AF=0.0283546;AN=5008;NS=2504;DP=21947;EAS_AF=0;AMR_AF=0.049;AFR_AF=0.003;EUR_AF=0.0706;SAS_AF=0.0337;AA=G|||;VT=SNP
5	88318058	rs4916742	G	A	100	PASS	AC=2099;AF=0.419129;AN=5008;NS=2504;DP=18405;EAS_AF=0.3482;AMR_AF=0.4755;AFR_AF=0.4909;EUR_AF=0.3877;SAS_AF=0.3875;AA=G|||;VT=SNP
5	88319572	rs6452805	G	A	100	PASS	AC=2099;AF=0.419129;AN=5008;NS=2504;DP=19771;EAS_AF=0.3482;AMR_AF=0.4755;AFR_AF=0.4909;EUR_AF=0.3877;SAS_AF=0.3875;AA=G|||;VT=SNP
5	88319907	rs6452806	T	C	100	PASS	AC=2265;AF=0.452276;AN=5008;NS=2504;DP=21804;EAS_AF=0.3482;AMR_AF=0.4914;AFR_AF=0.6006;EUR_AF=0.3976;SAS_AF=0.3875;AA=C|||;VT=SNP
5	88322892	rs2099036	C	T	100	PASS	AC=2251;AF=0.449481;AN=5008;NS=2504;DP=21397;EAS_AF=0.3482;AMR_AF=0.4899;AFR_AF=0.59;EUR_AF=0.3986;SAS_AF=0.3875;AA=C|||;VT=SNP
5	88322934	rs1896607	G	A	100	PASS	AC=43;AF=0.00858626;AN=5008;NS=2504;DP=20370;EAS_AF=0;AMR_AF=0.0159;AFR_AF=0.0008;EUR_AF=0.0249;SAS_AF=0.0061;AA=G|||;VT=SNP
5	88323183	rs186312888	C	T	100	PASS	AC=19;AF=0.00379393;AN=5008;NS=2504;DP=21188;EAS_AF=0;AMR_AF=0.0043;AFR_AF=0;EUR_AF=0.0159;SAS_AF=0;AA=C|||;VT=SNP
5	88323496	rs2364208	G	A	100	PASS	AC=2266;AF=0.452476;AN=5008;NS=2504;DP=21846;EAS_AF=0.3482;AMR_AF=0.4914;AFR_AF=0.6014;EUR_AF=0.3976;SAS_AF=0.3875;AA=A|||;VT=SNP
5	88325307	rs1427965	T	C	100	PASS	AC=2675;AF=0.534145;AN=5008;NS=2504;DP=18823;EAS_AF=0.4772;AMR_AF=0.5101;AFR_AF=0.8147;EUR_AF=0.3976;SAS_AF=0.3712;AA=c|||;VT=SNP
5	88327207	rs6871386	A	C	100	PASS	AC=2375;AF=0.474241;AN=5008;NS=2504;DP=17022;EAS_AF=0.4772;AMR_AF=0.4899;AFR_AF=0.6082;EUR_AF=0.3847;SAS_AF=0.3712;AA=A|||;VT=SNP
5	88327782	rs6894139	T	G	100	PASS	AC=2941;AF=0.58726;AN=5008;NS=2504;DP=16363;EAS_AF=0.5605;AMR_AF=0.5605;AFR_AF=0.8321;EUR_AF=0.4791;SAS_AF=0.4141;AA=G|||;VT=SNP
5	88328566	rs1427967	C	A	100	PASS	AC=2163;AF=0.431909;AN=5008;NS=2504;DP=20322;EAS_AF=0.4772;AMR_AF=0.4712;AFR_AF=0.4584;EUR_AF=0.3837;SAS_AF=0.3712;AA=C|||;VT=SNP
5	88329164	rs13185032	G	A	100	PASS	AC=2044;AF=0.408147;AN=5008;NS=2504;DP=17529;EAS_AF=0.4772;AMR_AF=0.464;AFR_AF=0.3722;EUR_AF=0.3837;SAS_AF=0.3712;AA=g|||;VT=SNP
5	88330246	rs6452808	G	A	100	PASS	AC=2676;AF=0.534345;AN=5008;NS=2504;DP=18991;EAS_AF=0.4772;AMR_AF=0.5101;AFR_AF=0.8147;EUR_AF=0.3966;SAS_AF=0.3732;AA=A|||;VT=SNP
5	88331378	rs115076587	G	A	100	PASS	AC=47;AF=0.00938498;AN=5008;NS=2504;DP=17555;EAS_AF=0;AMR_AF=0.0187;AFR_AF=0;EUR_AF=0.0239;SAS_AF=0.0102;AA=G|||;VT=SNP
5	88331749	rs6865194	C	A	100	PASS	AC=2083;AF=0.415935;AN=5008;NS=2504;DP=18168;EAS_AF=0.4772;AMR_AF=0.4683;AFR_AF=0.3994;EUR_AF=0.3837;SAS_AF=0.3712;AA=C|||;VT=SNP
5	88331895	rs74433104	C	T	100	PASS	AC=116;AF=0.0231629;AN=5008;NS=2504;DP=18187;EAS_AF=0;AMR_AF=0.0548;AFR_AF=0.0015;EUR_AF=0.0686;SAS_AF=0.0072;AA=C|||;VT=SNP
5	88331965	rs6452809	G	T	100	PASS	AC=2162;AF=0.431709;AN=5008;NS=2504;DP=19473;EAS_AF=0.4772;AMR_AF=0.4712;AFR_AF=0.4576;EUR_AF=0.3837;SAS_AF=0.3712;AA=G|||;VT=SNP
5	88332044	rs34636218	G	A	100	PASS	AC=2083;AF=0.415935;AN=5008;NS=2504;DP=20279;EAS_AF=0.4772;AMR_AF=0.4683;AFR_AF=0.3994;EUR_AF=0.3837;SAS_AF=0.3712;AA=G|||;VT=SNP
5	88332144	rs4916744	G	T	100	PASS	AC=2047;AF=0.408746;AN=5008;NS=2504;DP=21922;EAS_AF=0.4772;AMR_AF=0.464;AFR_AF=0.3744;EUR_AF=0.3837;SAS_AF=0.3712;AA=G|||;VT=SNP
5	88332162	rs4916745	G	A	100	PASS	AC=2371;AF=0.473442;AN=5008;NS=2504;DP=22397;EAS_AF=0.4772;AMR_AF=0.4914;AFR_AF=0.5953;EUR_AF=0.3946;SAS_AF=0.3732;AA=A|||;VT=SNP
5	88332171	rs4916665	C	T	100	PASS	AC=2371;AF=0.473442;AN=5008;NS=2504;DP=22508;EAS_AF=0.4772;AMR_AF=0.4914;AFR_AF=0.5953;EUR_AF=0.3946;SAS_AF=0.3732;AA=T|||;VT=SNP
5	88332380	rs4916666	A	G	100	PASS	AC=2161;AF=0.43151;AN=5008;NS=2504;DP=19792;EAS_AF=0.4772;AMR_AF=0.4712;AFR_AF=0.4569;EUR_AF=0.3837;SAS_AF=0.3712;AA=A|||;VT=SNP
5	88332690	rs17562941	G	A	100	PASS	AC=2350;AF=0.469249;AN=5008;NS=2504;DP=19056;EAS_AF=0.4772;AMR_AF=0.4885;AFR_AF=0.5832;EUR_AF=0.3936;SAS_AF=0.3712;AA=G|||;VT=SNP
5	88333275	rs77243886	C	T	100	PASS	AC=21;AF=0.00419329;AN=5008;NS=2504;DP=22522;EAS_AF=0;AMR_AF=0.0072;AFR_AF=0;EUR_AF=0.0139;SAS_AF=0.002;AA=C|||;VT=SNP
5	88333916	rs6880872	C	T	100	PASS	AC=2264;AF=0.452077;AN=5008;NS=2504;DP=21015;EAS_AF=0.5188;AMR_AF=0.4769;AFR_AF=0.5;EUR_AF=0.3837;SAS_AF=0.3712;AA=C|||;VT=SNP
5	88334952	rs1159665	C	T	100	PASS	AC=2073;AF=0.413938;AN=5008;NS=2504;DP=20892;EAS_AF=0.5188;AMR_AF=0.464;AFR_AF=0.3623;EUR_AF=0.3837;SAS_AF=0.3712;AA=C|||;VT=SNP
5	88334993	rs1159666	A	G	100	PASS	AC=2409;AF=0.48103;AN=5008;NS=2504;DP=20417;EAS_AF=0.5188;AMR_AF=0.4899;AFR_AF=0.5953;EUR_AF=0.3936;SAS_AF=0.3712;AA=G|||;VT=SNP
5	88336799	rs62378173	A	G	100	PASS	AC=121;AF=0.0241613;AN=5008;NS=2504;DP=22884;EAS_AF=0;AMR_AF=0.036;AFR_AF=0.0023;EUR_AF=0.0845;SAS_AF=0.0082;AA=A|||;VT=SNP
5	88337110	rs10942544	G	A	100	PASS	AC=2408;AF=0.480831;AN=5008;NS=2504;DP=18607;EAS_AF=0.5188;AMR_AF=0.4899;AFR_AF=0.5946;EUR_AF=0.3936;SAS_AF=0.3712;AA=A|||;VT=SNP
5	88337272	rs10942545	T	C	100	PASS	AC=2408;AF=0.480831;AN=5008;NS=2504;DP=17969;EAS_AF=0.5188;AMR_AF=0.4899;AFR_AF=0.5946;EUR_AF=0.3936;SAS_AF=0.3712;AA=C|||;VT=SNP
5	88338622	rs13436401	T	C	100	PASS	AC=2716;AF=0.542332;AN=5008;NS=2504;DP=20197;EAS_AF=0.5188;AMR_AF=0.5101;AFR_AF=0.8154;EUR_AF=0.3966;SAS_AF=0.3701;AA=C|||;VT=SNP
5	88338789	rs1158464	G	A	100	PASS	AC=1157;AF=0.23103;AN=5008;NS=2504;DP=18561;EAS_AF=0.3661;AMR_AF=0.2709;AFR_AF=0.0598;EUR_AF=0.2922;SAS_AF=0.2321;AA=G|||;VT=SNP
5	88340588	rs75155901	T	G	100	PASS	AC=26;AF=0.00519169;AN=5008;NS=2504;DP=19358;EAS_AF=0.001;AMR_AF=0.0058;AFR_AF=0;EUR_AF=0.0149;SAS_AF=0.0061;AA=T|||;VT=SNP
5	88340667	rs7725469	A	G	100	PASS	AC=2704;AF=0.539936;AN=5008;NS=2504;DP=20317;EAS_AF=0.5179;AMR_AF=0.5101;AFR_AF=0.8071;EUR_AF=0.3966;SAS_AF=0.3701;AA=G|||;VT=SNP
5	88340769	rs715342	A	G	100	PASS	AC=2334;AF=0.466054;AN=5008;NS=2504;DP=19309;EAS_AF=0.5188;AMR_AF=0.4813;AFR_AF=0.5514;EUR_AF=0.3837;SAS_AF=0.3701;AA=G|||;VT=SNP
5	88341173	rs1366595	A	G	100	PASS	AC=2277;AF=0.454673;AN=5008;NS=2504;DP=19570;EAS_AF=0.5188;AMR_AF=0.4784;AFR_AF=0.5098;EUR_AF=0.3837;SAS_AF=0.3701;AA=A|||;VT=SNP
5	88342592	rs2217257	C	T	100	PASS	AC=2128;AF=0.42492;AN=5008;NS=2504;DP=11843;EAS_AF=0.5188;AMR_AF=0.4683;AFR_AF=0.4024;EUR_AF=0.3837;SAS_AF=0.3701;AA=C|||;VT=SNP
5	88343936	rs12519662	G	A	100	PASS	AC=20;AF=0.00399361;AN=5008;NS=2504;DP=21857;EAS_AF=0;AMR_AF=0.0072;AFR_AF=0;EUR_AF=0.007;SAS_AF=0.0082;AA=G|||;VT=SNP
5	88344778	rs1427968	C	G	100	PASS	AC=2126;AF=0.424521;AN=5008;NS=2504;DP=19956;EAS_AF=0.5188;AMR_AF=0.4683;AFR_AF=0.4009;EUR_AF=0.3837;SAS_AF=0.3701;AA=C|||;VT=SNP
5	88344918	rs1427969	T	G	100	PASS	AC=2277;AF=0.454673;AN=5008;NS=2504;DP=20824;EAS_AF=0.5188;AMR_AF=0.4784;AFR_AF=0.5098;EUR_AF=0.3837;SAS_AF=0.3701;AA=G|||;VT=SNP
5	88345745	rs10474290	C	T	100	PASS	AC=2089;AF=0.417133;AN=5008;NS=2504;DP=20183;EAS_AF=0.5188;AMR_AF=0.464;AFR_AF=0.3752;EUR_AF=0.3837;SAS_AF=0.3701;AA=C|||;VT=SNP
5	88345764	rs10474291	T	A	100	PASS	AC=2201;AF=0.439497;AN=5008;NS=2504;DP=20403;EAS_AF=0.5188;AMR_AF=0.4712;AFR_AF=0.4561;EUR_AF=0.3837;SAS_AF=0.3701;AA=T|||;VT=SNP
5	88346338	rs149380767	C	T	100	PASS	AC=19;AF=0.00379393;AN=5008;NS=2504;DP=18448;EAS_AF=0;AMR_AF=0.0043;AFR_AF=0;EUR_AF=0.0159;SAS_AF=0;AA=C|||;VT=SNP
5	88346367	rs11957803	G	C	100	PASS	AC=2676;AF=0.534345;AN=5008;NS=2504;DP=17831;EAS_AF=0.5188;AMR_AF=0.5086;AFR_AF=0.7852;EUR_AF=0.3966;SAS_AF=0.3712;AA=C|||;VT=SNP
5	88346579	rs35120171	G	T	100	PASS	AC=2125;AF=0.424321;AN=5008;NS=2504;DP=18093;EAS_AF=0.5188;AMR_AF=0.4683;AFR_AF=0.4002;EUR_AF=0.3837;SAS_AF=0.3701;AA=G|||;VT=SNP
5	88347403	rs148887507	G	A	100	PASS	AC=21;AF=0.00419329;AN=5008;NS=2504;DP=19458;EAS_AF=0;AMR_AF=0.0072;AFR_AF=0;EUR_AF=0.0159;SAS_AF=0;AA=A|||;VT=SNP
5	88347729	rs6885600	A	C	100	PASS	AC=2279;AF=0.455072;AN=5008;NS=2504;DP=12823;EAS_AF=0.5188;AMR_AF=0.4784;AFR_AF=0.5113;EUR_AF=0.3837;SAS_AF=0.3701;AA=C|||;VT=SNP
5	88348122	rs6860105	A	G	100	PASS	AC=2674;AF=0.533946;AN=5008;NS=2504;DP=15786;EAS_AF=0.5188;AMR_AF=0.5086;AFR_AF=0.7852;EUR_AF=0.3966;SAS_AF=0.3691;AA=G|||;VT=SNP
5	88348715	rs6452811	G	A	100	PASS	AC=2407;AF=0.480631;AN=5008;NS=2504;DP=16029;EAS_AF=0.5188;AMR_AF=0.4899;AFR_AF=0.5946;EUR_AF=0.3936;SAS_AF=0.3701;AA=A|||;VT=SNP
5	88349622	rs6867144	G	A	100	PASS	AC=2279;AF=0.455072;AN=5008;NS=2504;DP=17586;EAS_AF=0.5188;AMR_AF=0.4784;AFR_AF=0.5113;EUR_AF=0.3837;SAS_AF=0.3701;AA=A|||;VT=SNP
5	88349755	rs72773858	T	G	100	PASS	AC=123;AF=0.0245607;AN=5008;NS=2504;DP=17107;EAS_AF=0;AMR_AF=0.036;AFR_AF=0.0023;EUR_AF=0.0865;SAS_AF=0.0082;AA=T|||;VT=SNP
5	88349964	rs140994800	T	C	100	PASS	AC=8;AF=0.00159744;AN=5008;NS=2504;DP=20657;EAS_AF=0;AMR_AF=0;AFR_AF=0;EUR_AF=0.007;SAS_AF=0.001;AA=T|||;VT=SNP
5	88351067	rs6898643	T	C	100	PASS	AC=2279;AF=0.455072;AN=5008;NS=2504;DP=18022;EAS_AF=0.5188;AMR_AF=0.4784;AFR_AF=0.5113;EUR_AF=0.3837;SAS_AF=0.3701;AA=C|||;VT=SNP
5	88352572	rs112321644	C	G	100	PASS	AC=24;AF=0.00479233;AN=5008;NS=2504;DP=18630;EAS_AF=0;AMR_AF=0.0043;AFR_AF=0.0008;EUR_AF=0.0159;SAS_AF=0.0041;AA=C|||;VT=SNP
5	88353029	rs10054245	T	C	100	PASS	AC=2673;AF=0.533746;AN=5008;NS=2504;DP=16987;EAS_AF=0.5188;AMR_AF=0.5086;AFR_AF=0.7837;EUR_AF=0.3976;SAS_AF=0.3691;AA=C|||;VT=SNP
5	88353824	rs7729505	G	A	100	PASS	AC=405;AF=0.0808706;AN=5008;NS=2504;DP=20941;EAS_AF=0.0317;AMR_AF=0.0965;AFR_AF=0.1997;EUR_AF=0.0229;SAS_AF=0.0194;AA=G|||;VT=SNP
5	88354597	rs10040039	A	G	100	PASS	AC=2087;AF=0.416733;AN=5008;NS=2504;DP=18042;EAS_AF=0.5188;AMR_AF=0.464;AFR_AF=0.3737;EUR_AF=0.3837;SAS_AF=0.3701;AA=A|||;VT=SNP
5	88354675	rs10037512	T	C	100	PASS	AC=3024;AF=0.603834;AN=5008;NS=2504;DP=19017;EAS_AF=0.6012;AMR_AF=0.5634;AFR_AF=0.8631;EUR_AF=0.4781;SAS_AF=0.4141;AA=C|||;VT=SNP
5	88354934	rs4916746	G	A	100	PASS	AC=850;AF=0.169728;AN=5008;NS=2504;DP=16726;EAS_AF=0.254;AMR_AF=0.2392;AFR_AF=0.028;EUR_AF=0.2386;SAS_AF=0.1544;AA=G|||;VT=SNP
5	88355993	rs13178887	T	C	100	PASS	AC=2086;AF=0.416534;AN=5008;NS=2504;DP=18457;EAS_AF=0.5188;AMR_AF=0.4654;AFR_AF=0.3737;EUR_AF=0.3817;SAS_AF=0.3701;AA=T|||;VT=SNP
5	88356421	rs116342823	C	T	100	PASS	AC=70;AF=0.0139776;AN=5008;NS=2504;DP=19992;EAS_AF=0;AMR_AF=0.0288;AFR_AF=0.003;EUR_AF=0.0288;SAS_AF=0.0174;AA=C|||;VT=SNP
5	88357473	rs4916747	G	A	100	PASS	AC=2424;AF=0.484026;AN=5008;NS=2504;DP=19150;EAS_AF=0.5188;AMR_AF=0.4914;AFR_AF=0.6165;EUR_AF=0.3827;SAS_AF=0.3681;AA=A|||;VT=SNP
5	88359039	rs76369882	C	T	100	PASS	AC=164;AF=0.0327476;AN=5008;NS=2504;DP=12343;EAS_AF=0.003;AMR_AF=0.0389;AFR_AF=0.0023;EUR_AF=0.0616;SAS_AF=0.0706;AA=C|||;VT=SNP
5	88359704	rs7715079	T	G	100	PASS	AC=2350;AF=0.469249;AN=5008;NS=2504;DP=17506;EAS_AF=0.5188;AMR_AF=0.4841;AFR_AF=0.5643;EUR_AF=0.3827;SAS_AF=0.3681;AA=T|||;VT=SNP
5	88360384	rs115054340	C	A	100	PASS	AC=105;AF=0.0209665;AN=5008;NS=2504;DP=17711;EAS_AF=0;AMR_AF=0.0476;AFR_AF=0.0008;EUR_AF=0.0278;SAS_AF=0.044;AA=C|||;VT=SNP
5	88361042	rs1283614	C	T	100	PASS	AC=143;AF=0.0285543;AN=5008;NS=2504;DP=18913;EAS_AF=0;AMR_AF=0.049;AFR_AF=0.003;EUR_AF=0.0716;SAS_AF=0.0337;AA=C|||;VT=SNP
5	88361186	rs6864044	A	G	100	PASS	AC=2425;AF=0.484225;AN=5008;NS=2504;DP=19055;EAS_AF=0.5188;AMR_AF=0.4899;AFR_AF=0.618;EUR_AF=0.3827;SAS_AF=0.3681;AA=G|||;VT=SNP
5	88361988	rs150446468	G	A	100	PASS	AC=19;AF=0.00379393;AN=5008;NS=2504;DP=19006;EAS_AF=0;AMR_AF=0.0101;AFR_AF=0;EUR_AF=0.008;SAS_AF=0.0041;AA=G|||;VT=SNP
5	88363306	rs145963670	G	A	100	PASS	AC=407;AF=0.08127;AN=5008;NS=2504;DP=18220;EAS_AF=0.0317;AMR_AF=0.0965;AFR_AF=0.2005;EUR_AF=0.0229;SAS_AF=0.0204;AA=G|||;VT=SNP
5	88363518	rs1283616	C	T	100	PASS	AC=4864;AF=0.971246;AN=5008;NS=2504;DP=17862;EAS_AF=1;AMR_AF=0.9625;AFR_AF=0.997;EUR_AF=0.9215;SAS_AF=0.9642;AA=T|||;VT=SNP
5	88364958	rs6886306	C	T	100	PASS	AC=3017;AF=0.602436;AN=5008;NS=2504;DP=16020;EAS_AF=0.6002;AMR_AF=0.562;AFR_AF=0.8616;EUR_AF=0.4771;SAS_AF=0.4121;AA=C|||;VT=SNP
5	88365778	rs4916667	G	A	100	PASS	AC=2375;AF=0.474241;AN=5008;NS=2504;DP=18633;EAS_AF=0.5188;AMR_AF=0.4885;AFR_AF=0.5817;EUR_AF=0.3827;SAS_AF=0.3671;AA=A|||;VT=SNP
5	88367164	rs13189532	C	T	100	PASS	AC=543;AF=0.108427;AN=5008;NS=2504;DP=18772;EAS_AF=0.2817;AMR_AF=0.0447;AFR_AF=0.003;EUR_AF=0.0219;SAS_AF=0.2065;AA=C|||;VT=SNP
5	88370560	rs3850654	C	T	100	PASS	AC=2264;AF=0.452077;AN=5008;NS=2504;DP=15630;EAS_AF=0.5188;AMR_AF=0.4769;AFR_AF=0.503;EUR_AF=0.3827;SAS_AF=0.3681;AA=C|||;VT=SNP
5	88371651	rs3861964	T	C	100	PASS	AC=2236;AF=0.446486;AN=5008;NS=2504;DP=17086;EAS_AF=0.5188;AMR_AF=0.4755;AFR_AF=0.4818;EUR_AF=0.3837;SAS_AF=0.3681;AA=T|||;VT=SNP
5	88374038	rs9986241	C	A	100	PASS	AC=2376;AF=0.474441;AN=5008;NS=2504;DP=19037;EAS_AF=0.5188;AMR_AF=0.4885;AFR_AF=0.5817;EUR_AF=0.3827;SAS_AF=0.3681;AA=A|||;VT=SNP
5	88374227	rs9293509	G	C	100	PASS	AC=2391;AF=0.477436;AN=5008;NS=2504;DP=17517;EAS_AF=0.5198;AMR_AF=0.4899;AFR_AF=0.5915;EUR_AF=0.3827;SAS_AF=0.3681;AA=G|||;VT=SNP
5	88375760	rs9986266	G	A	100	PASS	AC=617;AF=0.123203;AN=5008;NS=2504;DP=18274;EAS_AF=0.1637;AMR_AF=0.1081;AFR_AF=0.0189;EUR_AF=0.2117;SAS_AF=0.1421;AA=G|||;VT=SNP
5	88376061	rs1366594	A	C	100	PASS	AC=3037;AF=0.60643;AN=5008;NS=2504;DP=16330;EAS_AF=0.6111;AMR_AF=0.5879;AFR_AF=0.8555;EUR_AF=0.4751;SAS_AF=0.4131;AA=C|||;VT=SNP
5	88377644	rs985296	G	A	100	PASS	AC=2233;AF=0.445887;AN=5008;NS=2504;DP=18467;EAS_AF=0.5208;AMR_AF=0.4741;AFR_AF=0.4811;EUR_AF=0.3807;SAS_AF=0.3681;AA=G|||;VT=SNP
5	88378600	rs17564137	T	C	100	PASS	AC=304;AF=0.0607029;AN=5008;NS=2504;DP=19650;EAS_AF=0.1131;AMR_AF=0.0331;AFR_AF=0.0287;EUR_AF=0.0537;SAS_AF=0.0767;AA=T|||;VT=SNP
5	88380316	rs1366142	C	T	100	PASS	AC=2296;AF=0.458466;AN=5008;NS=2504;DP=17813;EAS_AF=0.5208;AMR_AF=0.4798;AFR_AF=0.5272;EUR_AF=0.3797;SAS_AF=0.3671;AA=C|||;VT=SNP
5	88381894	rs984399	G	A	100	PASS	AC=2231;AF=0.445487;AN=5008;NS=2504;DP=19878;EAS_AF=0.5208;AMR_AF=0.4741;AFR_AF=0.4811;EUR_AF=0.3797;SAS_AF=0.3671;AA=G|||;VT=SNP
5	88386696	rs17564192	G	A	100	PASS	AC=52;AF=0.0103834;AN=5008;NS=2504;DP=18121;EAS_AF=0;AMR_AF=0.0202;AFR_AF=0.0008;EUR_AF=0.0358;SAS_AF=0.001;AA=G|||;VT=SNP
5	88387127	rs1346452	C	T	100	PASS	AC=2365;AF=0.472244;AN=5008;NS=2504;DP=19518;EAS_AF=0.5208;AMR_AF=0.487;AFR_AF=0.5734;EUR_AF=0.3797;SAS_AF=0.3701;AA=c|||;VT=SNP
5	88388122	rs114736407	A	T	100	PASS	AC=36;AF=0.0071885;AN=5008;NS=2504;DP=23397;EAS_AF=0;AMR_AF=0.0115;AFR_AF=0.0023;EUR_AF=0.0239;SAS_AF=0.001;AA=A|||;VT=SNP
5	88388207	rs919185	T	G	100	PASS	AC=2355;AF=0.470248;AN=5008;NS=2504;DP=21435;EAS_AF=0.5208;AMR_AF=0.4856;AFR_AF=0.5688;EUR_AF=0.3797;SAS_AF=0.3671;AA=T|||;VT=SNP
5	88389378	rs116200416	A	G	100	PASS	AC=46;AF=0.0091853;AN=5008;NS=2504;DP=21164;EAS_AF=0;AMR_AF=0.013;AFR_AF=0.0008;EUR_AF=0.0348;SAS_AF=0.001;AA=A|||;VT=SNP
5	88390135	rs115175503	C	T	100	PASS	AC=79;AF=0.0157748;AN=5008;NS=2504;DP=17924;EAS_AF=0;AMR_AF=0.0418;AFR_AF=0.0023;EUR_AF=0.0288;SAS_AF=0.0184;AA=C|||;VT=SNP
5	88390545	rs12660032	C	A	100	PASS	AC=2296;AF=0.458466;AN=5008;NS=2504;DP=19267;EAS_AF=0.5208;AMR_AF=0.4798;AFR_AF=0.5272;EUR_AF=0.3797;SAS_AF=0.3671;AA=C|||;VT=SNP
5	88391507	rs7725337	T	C	100	PASS	AC=2374;AF=0.474042;AN=5008;NS=2504;DP=16718;EAS_AF=0.5208;AMR_AF=0.487;AFR_AF=0.5825;EUR_AF=0.3797;SAS_AF=0.3671;AA=C|||;VT=SNP
5	88392619	rs10054570	G	T	100	PASS	AC=843;AF=0.168331;AN=5008;NS=2504;DP=17708;EAS_AF=0.254;AMR_AF=0.2363;AFR_AF=0.0287;EUR_AF=0.2336;SAS_AF=0.1534;AA=G|||;VT=SNP
5	88392641	rs10069604	A	G	100	PASS	AC=2357;AF=0.470647;AN=5008;NS=2504;DP=17610;EAS_AF=0.5208;AMR_AF=0.4856;AFR_AF=0.5688;EUR_AF=0.3807;SAS_AF=0.3681;AA=A|||;VT=SNP
5	88393124	rs4916669	C	T	100	PASS	AC=2287;AF=0.456669;AN=5008;NS=2504;DP=20257;EAS_AF=0.5149;AMR_AF=0.4798;AFR_AF=0.5242;EUR_AF=0.3797;SAS_AF=0.3681;AA=C|||;VT=SNP
5	88394278	rs6452812	T	C	100	PASS	AC=2656;AF=0.530351;AN=5008;NS=2504;DP=9938;EAS_AF=0.5149;AMR_AF=0.5043;AFR_AF=0.7814;EUR_AF=0.3917;SAS_AF=0.3681;AA=C|||;VT=SNP
5	88394669	rs7721818	G	A	100	PASS	AC=2503;AF=0.4998;AN=5008;NS=2504;DP=15877;EAS_AF=0.5149;AMR_AF=0.4971;AFR_AF=0.671;EUR_AF=0.3897;SAS_AF=0.3681;AA=A|||;VT=SNP
5	88396620	rs10942546	T	C	100	PASS	AC=287;AF=0.0573083;AN=5008;NS=2504;DP=17525;EAS_AF=0.0804;AMR_AF=0.0476;AFR_AF=0.0386;EUR_AF=0.0815;SAS_AF=0.0409;AA=T|||;VT=SNP
5	88396864	rs16903461	A	G	100	PASS	AC=287;AF=0.0573083;AN=5008;NS=2504;DP=20168;EAS_AF=0.0804;AMR_AF=0.0476;AFR_AF=0.0386;EUR_AF=0.0815;SAS_AF=0.0409;AA=A|||;VT=SNP
5	88397292	rs116125929	T	C	100	PASS	AC=22;AF=0.00439297;AN=5008;NS=2504;DP=22967;EAS_AF=0;AMR_AF=0.0072;AFR_AF=0;EUR_AF=0.0139;SAS_AF=0.0031;AA=T|||;VT=SNP
5	88398157	rs138480330	G	A	100	PASS	AC=27;AF=0.00539137;AN=5008;NS=2504;DP=19043;EAS_AF=0;AMR_AF=0.0144;AFR_AF=0.0008;EUR_AF=0.0159;SAS_AF=0;AA=G|||;VT=SNP
5	88398306	rs114779117	G	A	100	PASS	AC=43;AF=0.00858626;AN=5008;NS=2504;DP=19038;EAS_AF=0.001;AMR_AF=0.0216;AFR_AF=0.0015;EUR_AF=0.0209;SAS_AF=0.0041;AA=G|||;VT=SNP
5	88398602	rs13187246	T	A	100	PASS	AC=2290;AF=0.457268;AN=5008;NS=2504;DP=20047;EAS_AF=0.5149;AMR_AF=0.4784;AFR_AF=0.5272;EUR_AF=0.3797;SAS_AF=0.3681;AA=T|||;VT=SNP
5	88398648	rs7714474	A	C	100	PASS	AC=2455;AF=0.490216;AN=5008;NS=2504;DP=17199;EAS_AF=0.5149;AMR_AF=0.4914;AFR_AF=0.643;EUR_AF=0.3827;SAS_AF=0.3681;AA=C|||;VT=SNP
5	88400180	rs115763072	T	C	100	PASS	AC=97;AF=0.019369;AN=5008;NS=2504;DP=16506;EAS_AF=0;AMR_AF=0.0259;AFR_AF=0.0136;EUR_AF=0.0477;SAS_AF=0.0133;AA=T|||;VT=SNP
5	88401770	rs10070540	T	C	100	PASS	AC=2247;AF=0.448682;AN=5008;NS=2504;DP=21856;EAS_AF=0.5149;AMR_AF=0.4741;AFR_AF=0.4977;EUR_AF=0.3797;SAS_AF=0.3671;AA=T|||;VT=SNP
5	88402973	rs4020801	A	G	100	PASS	AC=2349;AF=0.46905;AN=5008;NS=2504;DP=18646;EAS_AF=0.5149;AMR_AF=0.4841;AFR_AF=0.5688;EUR_AF=0.3797;SAS_AF=0.3681;AA=A|||;VT=SNP
5	88404160	rs116693839	T	C	100	PASS	AC=79;AF=0.0157748;AN=5008;NS=2504;DP=18660;EAS_AF=0;AMR_AF=0.0173;AFR_AF=0.0363;EUR_AF=0.0189;SAS_AF=0;AA=T|||;VT=SNP
5	88406554	rs181971661	T	A	100	PASS	AC=24;AF=0.00479233;AN=5008;NS=2504;DP=14571;EAS_AF=0.001;AMR_AF=0.0043;AFR_AF=0.0008;EUR_AF=0.0149;SAS_AF=0.0041;AA=C|||;VT=SNP
5	88409185	rs35981402	C	T	100	PASS	AC=35;AF=0.00698882;AN=5008;NS=2504;DP=15836;EAS_AF=0;AMR_AF=0.0072;AFR_AF=0.0008;EUR_AF=0.0268;SAS_AF=0.002;AA=C|||;VT=SNP
5	88409804	rs140774994	C	T	100	PASS	AC=30;AF=0.00599042;AN=5008;NS=2504;DP=14368;EAS_AF=0;AMR_AF=0.0173;AFR_AF=0.0015;EUR_AF=0.0129;SAS_AF=0.0031;AA=C|||;VT=SNP
5	88411214	rs7728690	C	T	100	PASS	AC=2380;AF=0.47524;AN=5008;NS=2504;DP=16904;EAS_AF=0.5863;AMR_AF=0.4784;AFR_AF=0.5386;EUR_AF=0.3807;SAS_AF=0.3701;AA=C|||;VT=SNP
5	88412388	rs10223241	T	C	100	PASS	AC=631;AF=0.125998;AN=5008;NS=2504;DP=13911;EAS_AF=0.1548;AMR_AF=0.1124;AFR_AF=0.0197;EUR_AF=0.2247;SAS_AF=0.1483;AA=T|||;VT=SNP
5	88415052	rs62378180	C	G	100	PASS	AC=235;AF=0.0469249;AN=5008;NS=2504;DP=20718;EAS_AF=0.0813;AMR_AF=0.0461;AFR_AF=0.0083;EUR_AF=0.0716;SAS_AF=0.0389;AA=C|||;VT=SNP
5	88415581	rs72773874	A	C	100	PASS	AC=138;AF=0.0275559;AN=5008;NS=2504;DP=19283;EAS_AF=0;AMR_AF=0.0375;AFR_AF=0.0023;EUR_AF=0.1004;SAS_AF=0.0082;AA=A|||;VT=SNP
5	88416354	rs9293511	C	T	100	PASS	AC=2319;AF=0.463059;AN=5008;NS=2504;DP=18445;EAS_AF=0.5863;AMR_AF=0.4741;AFR_AF=0.4955;EUR_AF=0.3807;SAS_AF=0.3691;AA=C|||;VT=SNP
5	88416942	rs116407570	T	C	100	PASS	AC=92;AF=0.0183706;AN=5008;NS=2504;DP=18774;EAS_AF=0;AMR_AF=0.0461;AFR_AF=0.0023;EUR_AF=0.0298;SAS_AF=0.0276;AA=T|||;VT=SNP
5	88418953	rs74840074	A	G	100	PASS	AC=14;AF=0.00279553;AN=5008;NS=2504;DP=19749;EAS_AF=0;AMR_AF=0;AFR_AF=0;EUR_AF=0.0119;SAS_AF=0.002;AA=A|||;VT=SNP
5	88419863	rs16903463	G	A	100	PASS	AC=274;AF=0.0547125;AN=5008;NS=2504;DP=12535;EAS_AF=0.0823;AMR_AF=0.0476;AFR_AF=0.0371;EUR_AF=0.0706;SAS_AF=0.0389;AA=G|||;VT=SNP
5	88421363	rs1864180	A	G	100	PASS	AC=2499;AF=0.499002;AN=5008;NS=2504;DP=20956;EAS_AF=0.5883;AMR_AF=0.5447;AFR_AF=0.4977;EUR_AF=0.4871;SAS_AF=0.3885;AA=A|||;VT=SNP
5	88427276	rs111355359	G	T	100	PASS	AC=21;AF=0.00419329;AN=5008;NS=2504;DP=15238;EAS_AF=0;AMR_AF=0.0072;AFR_AF=0.0008;EUR_AF=0.0129;SAS_AF=0.002;AA=G|||;VT=SNP
5	88427337	rs76994193	A	C	100	PASS	AC=325;AF=0.0648962;AN=5008;NS=2504;DP=15161;EAS_AF=0.0556;AMR_AF=0.1628;AFR_AF=0.0023;EUR_AF=0.1093;SAS_AF=0.044;AA=A|||;VT=SNP
5	88427381	rs116503188	G	A	100	PASS	AC=20;AF=0.00399361;AN=5008;NS=2504;DP=15507;EAS_AF=0;AMR_AF=0.0086;AFR_AF=0;EUR_AF=0.0139;SAS_AF=0;AA=G|||;VT=SNP
5	88427942	rs16903468	G	T	100	PASS	AC=873;AF=0.174321;AN=5008;NS=2504;DP=16273;EAS_AF=0.2579;AMR_AF=0.183;AFR_AF=0.0272;EUR_AF=0.2038;SAS_AF=0.2505;AA=G|||;VT=SNP
5	88428610	rs77762196	A	G	100	PASS	AC=20;AF=0.00399361;AN=5008;NS=2504;DP=21156;EAS_AF=0;AMR_AF=0.0072;AFR_AF=0.0008;EUR_AF=0.0119;SAS_AF=0.002;AA=A|||;VT=SNP
5	88428746	rs114846407	T	C	100	PASS	AC=48;AF=0.00958466;AN=5008;NS=2504;DP=20719;EAS_AF=0;AMR_AF=0.0216;AFR_AF=0;EUR_AF=0.0308;SAS_AF=0.002;AA=T|||;VT=SNP
5	88429024	rs4244201	C	A	100	PASS	AC=1927;AF=0.384784;AN=5008;NS=2504;DP=21046;EAS_AF=0.3522;AMR_AF=0.4539;AFR_AF=0.531;EUR_AF=0.3042;SAS_AF=0.2546;AA=C|||;VT=SNP
5	88429077	rs4244202	T	C	100	PASS	AC=3319;AF=0.66274;AN=5008;NS=2504;DP=19693;EAS_AF=0.6984;AMR_AF=0.7046;AFR_AF=0.7315;EUR_AF=0.5974;SAS_AF=0.5706;AA=C|||;VT=SNP
5	88430633	rs2115459	T	C	100	PASS	AC=3080;AF=0.615016;AN=5008;NS=2504;DP=21278;EAS_AF=0.622;AMR_AF=0.634;AFR_AF=0.7511;EUR_AF=0.5179;SAS_AF=0.5102;AA=C|||;VT=SNP
5	88431074	rs28412959	C	A	100	PASS	AC=109;AF=0.0217652;AN=5008;NS=2504;DP=20511;EAS_AF=0.001;AMR_AF=0.0346;AFR_AF=0.0015;EUR_AF=0.0726;SAS_AF=0.0092;AA=C|||;VT=SNP
5	88431565	rs116593222	T	G	100	PASS	AC=48;AF=0.00958466;AN=5008;NS=2504;DP=18036;EAS_AF=0;AMR_AF=0.0159;AFR_AF=0;EUR_AF=0.0258;SAS_AF=0.0112;AA=T|||;VT=SNP
5	88431882	rs148572826	G	A	100	PASS	AC=14;AF=0.00279553;AN=5008;NS=2504;DP=18876;EAS_AF=0;AMR_AF=0.0043;AFR_AF=0;EUR_AF=0.0109;SAS_AF=0;AA=G|||;VT=SNP
5	88433940	rs192305753	A	G	100	PASS	AC=18;AF=0.00359425;AN=5008;NS=2504;DP=17000;EAS_AF=0;AMR_AF=0.0086;AFR_AF=0;EUR_AF=0.0119;SAS_AF=0;AA=A|||;VT=SNP
5	88434324	rs10066049	T	A	100	PASS	AC=628;AF=0.125399;AN=5008;NS=2504;DP=18878;EAS_AF=0.1478;AMR_AF=0.1182;AFR_AF=0.0144;EUR_AF=0.2127;SAS_AF=0.1677;AA=T|||;VT=SNP
5	88434409	rs114288281	C	T	100	PASS	AC=30;AF=0.00599042;AN=5008;NS=2504;DP=18546;EAS_AF=0;AMR_AF=0.0043;AFR_AF=0.003;EUR_AF=0.0129;SAS_AF=0.0102;AA=C|||;VT=SNP
5	88435633	rs2195446	C	T	100	PASS	AC=1209;AF=0.241414;AN=5008;NS=2504;DP=15414;EAS_AF=0.1617;AMR_AF=0.1671;AFR_AF=0.5257;EUR_AF=0.1322;SAS_AF=0.1043;AA=T|||;VT=SNP
5	88435787	rs2195445	G	A	100	PASS	AC=1276;AF=0.254792;AN=5008;NS=2504;DP=14726;EAS_AF=0.1617;AMR_AF=0.1744;AFR_AF=0.5696;EUR_AF=0.1322;SAS_AF=0.1084;AA=A|||;VT=SNP
5	88438081	rs186668808	G	A	100	PASS	AC=46;AF=0.0091853;AN=5008;NS=2504;DP=12655;EAS_AF=0;AMR_AF=0.0159;AFR_AF=0;EUR_AF=0.0258;SAS_AF=0.0092;AA=T|||;VT=SNP
5	88438444	rs72773878	A	T	100	PASS	AC=197;AF=0.0393371;AN=5008;NS=2504;DP=16641;EAS_AF=0.002;AMR_AF=0.0533;AFR_AF=0.0061;EUR_AF=0.0865;SAS_AF=0.0644;AA=A|||;VT=SNP
5	88440435	rs10059700	G	A	100	PASS	AC=4800;AF=0.958466;AN=5008;NS=2504;DP=16607;EAS_AF=0.999;AMR_AF=0.951;AFR_AF=0.9939;EUR_AF=0.8847;SAS_AF=0.9499;AA=A|||;VT=SNP
5	88440511	rs12521696	A	T	100	PASS	AC=812;AF=0.162141;AN=5008;NS=2504;DP=19430;EAS_AF=0.1617;AMR_AF=0.1455;AFR_AF=0.2405;EUR_AF=0.1282;SAS_AF=0.1033;AA=A|||;VT=SNP
5	88441204	rs143699123	T	G	100	PASS	AC=27;AF=0.00539137;AN=5008;NS=2504;DP=18030;EAS_AF=0;AMR_AF=0.0072;AFR_AF=0.0015;EUR_AF=0.0169;SAS_AF=0.0031;AA=T|||;VT=SNP
5	88443306	rs13358443	G	A	100	PASS	AC=917;AF=0.183107;AN=5008;NS=2504;DP=14506;EAS_AF=0.1617;AMR_AF=0.1513;AFR_AF=0.3147;EUR_AF=0.1302;SAS_AF=0.1043;AA=G|||;VT=SNP
5	88444350	rs72773879	A	G	100	PASS	AC=135;AF=0.0269569;AN=5008;NS=2504;DP=17532;EAS_AF=0.002;AMR_AF=0.0346;AFR_AF=0.0023;EUR_AF=0.0457;SAS_AF=0.0613;AA=A|||;VT=SNP
5	88445458	rs146765340	A	G	100	PASS	AC=46;AF=0.0091853;AN=5008;NS=2504;DP=18687;EAS_AF=0;AMR_AF=0.0159;AFR_AF=0;EUR_AF=0.0258;SAS_AF=0.0092;AA=A|||;VT=SNP
5	88446078	rs114916281	A	C	100	PASS	AC=18;AF=0.00359425;AN=5008;NS=2504;DP=17496;EAS_AF=0;AMR_AF=0.0101;AFR_AF=0;EUR_AF=0.0099;SAS_AF=0.001;AA=A|||;VT=SNP
5	88447262	rs115325761	T	A	100	PASS	AC=41;AF=0.0081869;AN=5008;NS=2504;DP=19297;EAS_AF=0;AMR_AF=0.0187;AFR_AF=0;EUR_AF=0.0209;SAS_AF=0.0072;AA=T|||;VT=SNP
5	88447746	rs7723882	G	A	100	PASS	AC=4438;AF=0.886182;AN=5008;NS=2504;DP=20859;EAS_AF=0.8016;AMR_AF=0.9236;AFR_AF=0.9902;EUR_AF=0.8231;SAS_AF=0.8712;AA=A|||;VT=SNP
5	88449062	rs114824687	A	C	100	PASS	AC=51;AF=0.0101837;AN=5008;NS=2504;DP=15719;EAS_AF=0;AMR_AF=0.0202;AFR_AF=0;EUR_AF=0.0348;SAS_AF=0.002;AA=A|||;VT=SNP
5	88449441	rs6864683	A	G	100	PASS	AC=1204;AF=0.240415;AN=5008;NS=2504;DP=18146;EAS_AF=0.1617;AMR_AF=0.1671;AFR_AF=0.5227;EUR_AF=0.1322;SAS_AF=0.1033;AA=G|||;VT=SNP
5	88449567	rs16903472	A	G	100	PASS	AC=375;AF=0.0748802;AN=5008;NS=2504;DP=18192;EAS_AF=0.0198;AMR_AF=0.0692;AFR_AF=0.0968;EUR_AF=0.1044;SAS_AF=0.0757;AA=A|||;VT=SNP
5	88450541	rs6892006	T	G	100	PASS	AC=1204;AF=0.240415;AN=5008;NS=2504;DP=19372;EAS_AF=0.1617;AMR_AF=0.1671;AFR_AF=0.5227;EUR_AF=0.1322;SAS_AF=0.1033;AA=G|||;VT=SNP
5	88450546	rs72773880	C	A	100	PASS	AC=624;AF=0.124601;AN=5008;NS=2504;DP=19363;EAS_AF=0.1468;AMR_AF=0.1167;AFR_AF=0.0144;EUR_AF=0.2117;SAS_AF=0.1667;AA=C|||;VT=SNP
5	88450967	rs75510137	C	T	100	PASS	AC=24;AF=0.00479233;AN=5008;NS=2504;DP=17579;EAS_AF=0;AMR_AF=0.0043;AFR_AF=0.003;EUR_AF=0.0129;SAS_AF=0.0041;AA=C|||;VT=SNP
5	88452366	rs151033926	A	G	100	PASS	AC=64;AF=0.0127796;AN=5008;NS=2504;DP=19033;EAS_AF=0;AMR_AF=0.0043;AFR_AF=0.0008;EUR_AF=0.0139;SAS_AF=0.047;AA=A|||;VT=SNP
5	88453376	rs765178	C	T	100	PASS	AC=741;AF=0.147963;AN=5008;NS=2504;DP=18604;EAS_AF=0.1607;AMR_AF=0.1441;AFR_AF=0.1884;EUR_AF=0.1282;SAS_AF=0.1033;AA=C|||;VT=SNP
5	88453803	rs6888422	G	A	100	PASS	AC=916;AF=0.182907;AN=5008;NS=2504;DP=19228;EAS_AF=0.1617;AMR_AF=0.1499;AFR_AF=0.3154;EUR_AF=0.1302;SAS_AF=0.1033;AA=G|||;VT=SNP
5	88454229	rs75934051	A	G	100	PASS	AC=23;AF=0.00459265;AN=5008;NS=2504;DP=15996;EAS_AF=0;AMR_AF=0.0058;AFR_AF=0.0008;EUR_AF=0.0139;SAS_AF=0.0041;AA=A|||;VT=SNP
5	88454434	rs34375464	G	A	100	PASS	AC=23;AF=0.00459265;AN=5008;NS=2504;DP=15859;EAS_AF=0;AMR_AF=0.013;AFR_AF=0;EUR_AF=0.0109;SAS_AF=0.0031;AA=G|||;VT=SNP
5	88454935	rs62378185	A	G	100	PASS	AC=23;AF=0.00459265;AN=5008;NS=2504;DP=20417;EAS_AF=0.001;AMR_AF=0.0043;AFR_AF=0.0008;EUR_AF=0.0149;SAS_AF=0.0031;AA=A|||;VT=SNP
5	88456414	rs149532220	C	T	100	PASS	AC=35;AF=0.00698882;AN=5008;NS=2504;DP=20254;EAS_AF=0;AMR_AF=0.0086;AFR_AF=0.0023;EUR_AF=0.0229;SAS_AF=0.0031;AA=C|||;VT=SNP
5	88458294	rs149011697	G	A	100	PASS	AC=23;AF=0.00459265;AN=5008;NS=2504;DP=19559;EAS_AF=0;AMR_AF=0.013;AFR_AF=0;EUR_AF=0.0109;SAS_AF=0.0031;AA=G|||;VT=SNP
5	88458865	rs62378186	G	A	100	PASS	AC=743;AF=0.148363;AN=5008;NS=2504;DP=21589;EAS_AF=0.1617;AMR_AF=0.1441;AFR_AF=0.1891;EUR_AF=0.1282;SAS_AF=0.1033;AA=G|||;VT=SNP
5	88459196	rs113626017	C	T	100	PASS	AC=1447;AF=0.288938;AN=5008;NS=2504;DP=21030;EAS_AF=0.3343;AMR_AF=0.4265;AFR_AF=0.0212;EUR_AF=0.329;SAS_AF=0.4652;AA=C|||;VT=SNP
5	88460335	rs7718068	T	C	100	PASS	AC=1003;AF=0.20028;AN=5008;NS=2504;DP=22481;EAS_AF=0.1617;AMR_AF=0.1527;AFR_AF=0.3797;EUR_AF=0.1302;SAS_AF=0.1033;AA=C|||;VT=SNP
5	88461271	rs6650958	A	G	100	PASS	AC=917;AF=0.183107;AN=5008;NS=2504;DP=13955;EAS_AF=0.1617;AMR_AF=0.1513;AFR_AF=0.3154;EUR_AF=0.1302;SAS_AF=0.1033;AA=A|||;VT=SNP
5	88462456	rs10053875	G	A	100	PASS	AC=5000;AF=0.998403;AN=5008;NS=2504;DP=21901;EAS_AF=1;AMR_AF=1;AFR_AF=1;EUR_AF=0.992;SAS_AF=1;AA=A|||;VT=SNP
5	88462557	rs116665632	C	A	100	PASS	AC=30;AF=0.00599042;AN=5008;NS=2504;DP=19809;EAS_AF=0;AMR_AF=0.0043;AFR_AF=0.003;EUR_AF=0.0129;SAS_AF=0.0102;AA=C|||;VT=SNP
5	88464655	rs139737032	C	A	100	PASS	AC=9;AF=0.00179712;AN=5008;NS=2504;DP=17936;EAS_AF=0;AMR_AF=0.0029;AFR_AF=0;EUR_AF=0.007;SAS_AF=0;AA=C|||;VT=SNP
5	88467094	rs143961539	A	T	100	PASS	AC=52;AF=0.0103834;AN=5008;NS=2504;DP=17476;EAS_AF=0;AMR_AF=0.0202;AFR_AF=0;EUR_AF=0.0358;SAS_AF=0.002;AA=A|||;VT=SNP
5	88468185	rs11746572	A	G	100	PASS	AC=1528;AF=0.305112;AN=5008;NS=2504;DP=21042;EAS_AF=0.3343;AMR_AF=0.4308;AFR_AF=0.0779;EUR_AF=0.331;SAS_AF=0.4663;AA=A|||;VT=SNP
5	88470330	rs17499351	T	C	100	PASS	AC=82;AF=0.0163738;AN=5008;NS=2504;DP=17054;EAS_AF=0;AMR_AF=0.0317;AFR_AF=0.0015;EUR_AF=0.0567;SAS_AF=0.001;AA=T|||;VT=SNP
5	88470965	rs16903479	G	A	100	PASS	AC=1204;AF=0.240415;AN=5008;NS=2504;DP=17860;EAS_AF=0.1627;AMR_AF=0.1671;AFR_AF=0.5227;EUR_AF=0.1312;SAS_AF=0.1033;AA=A|||;VT=SNP
5	88472173	rs12659570	A	C	100	PASS	AC=580;AF=0.115815;AN=5008;NS=2504;DP=16573;EAS_AF=0.2024;AMR_AF=0.0764;AFR_AF=0.0144;EUR_AF=0.1769;SAS_AF=0.1288;AA=A|||;VT=SNP
5	88472849	rs6895825	A	C	100	PASS	AC=1227;AF=0.245008;AN=5008;NS=2504;DP=16785;EAS_AF=0.1607;AMR_AF=0.1686;AFR_AF=0.5393;EUR_AF=0.1332;SAS_AF=0.1033;AA=C|||;VT=SNP
5	88472953	rs115000418	A	G	100	PASS	AC=28;AF=0.00559105;AN=5008;NS=2504;DP=16346;EAS_AF=0;AMR_AF=0.0115;AFR_AF=0.0015;EUR_AF=0.0179;SAS_AF=0;AA=A|||;VT=SNP
5	88473181	rs60654108	G	C	100	PASS	AC=66;AF=0.0131789;AN=5008;NS=2504;DP=18911;EAS_AF=0;AMR_AF=0.0043;AFR_AF=0.0015;EUR_AF=0.0139;SAS_AF=0.0481;AA=G|||;VT=SNP
5	88473328	rs10514304	C	T	100	PASS	AC=910;AF=0.181709;AN=5008;NS=2504;DP=18415;EAS_AF=0.1597;AMR_AF=0.1513;AFR_AF=0.3109;EUR_AF=0.1312;SAS_AF=0.1033;AA=C|||;VT=SNP
5	88474003	rs1366596	C	T	100	PASS	AC=1528;AF=0.305112;AN=5008;NS=2504;DP=19697;EAS_AF=0.3353;AMR_AF=0.4308;AFR_AF=0.0779;EUR_AF=0.331;SAS_AF=0.4652;AA=C|||;VT=SNP
5	88474142	rs10075703	T	C	100	PASS	AC=1227;AF=0.245008;AN=5008;NS=2504;DP=18649;EAS_AF=0.1607;AMR_AF=0.1686;AFR_AF=0.5393;EUR_AF=0.1332;SAS_AF=0.1033;AA=C|||;VT=SNP
5	88474722	rs56368881	C	T	100	PASS	AC=109;AF=0.0217652;AN=5008;NS=2504;DP=20999;EAS_AF=0;AMR_AF=0.0331;AFR_AF=0.0015;EUR_AF=0.0795;SAS_AF=0.0041;AA=C|||;VT=SNP
5	88476254	rs10057059	A	G	100	PASS	AC=921;AF=0.183906;AN=5008;NS=2504;DP=20566;EAS_AF=0.1607;AMR_AF=0.1513;AFR_AF=0.3185;EUR_AF=0.1312;SAS_AF=0.1033;AA=A|||;VT=SNP
5	88479642	rs74713769	T	C	100	PASS	AC=65;AF=0.0129792;AN=5008;NS=2504;DP=8884;EAS_AF=0.002;AMR_AF=0.0115;AFR_AF=0.0023;EUR_AF=0.0258;SAS_AF=0.0266;AA=T|||;VT=SNP
5	88479964	rs148156550	T	C	100	PASS	AC=23;AF=0.00459265;AN=5008;NS=2504;DP=12368;EAS_AF=0;AMR_AF=0.0058;AFR_AF=0.0008;EUR_AF=0.0139;SAS_AF=0.0041;AA=T|||;VT=SNP
5	88481093	rs182848155	G	A	100	PASS	AC=14;AF=0.00279553;AN=5008;NS=2504;DP=17478;EAS_AF=0;AMR_AF=0.0043;AFR_AF=0;EUR_AF=0.0109;SAS_AF=0;AA=G|||;VT=SNP
5	88481215	rs10474292	G	A	100	PASS	AC=2103;AF=0.419928;AN=5008;NS=2504;DP=17458;EAS_AF=0.4276;AMR_AF=0.2939;AFR_AF=0.612;EUR_AF=0.3459;SAS_AF=0.318;AA=A|||;VT=SNP
5	88484320	rs34367533	T	G	100	PASS	AC=298;AF=0.0595048;AN=5008;NS=2504;DP=16126;EAS_AF=0.001;AMR_AF=0.0303;AFR_AF=0.1876;EUR_AF=0.0268;SAS_AF=0.001;AA=T|||;VT=SNP
5	88485048	rs72773888	G	A	100	PASS	AC=102;AF=0.0203674;AN=5008;NS=2504;DP=20165;EAS_AF=0;AMR_AF=0.0331;AFR_AF=0.0015;EUR_AF=0.0736;SAS_AF=0.0031;AA=G|||;VT=SNP
5	88485802	rs7738002	A	G	100	PASS	AC=1271;AF=0.253794;AN=5008;NS=2504;DP=15227;EAS_AF=0.1607;AMR_AF=0.1715;AFR_AF=0.5703;EUR_AF=0.1332;SAS_AF=0.1043;AA=G|||;VT=SNP
5	88487434	rs10474293	C	A	100	PASS	AC=422;AF=0.0842652;AN=5008;NS=2504;DP=18950;EAS_AF=0.1458;AMR_AF=0.0634;AFR_AF=0.0061;EUR_AF=0.1243;SAS_AF=0.1002;AA=C|||;VT=SNP
5	88488037	rs115060008	A	C	100	PASS	AC=151;AF=0.0301518;AN=5008;NS=2504;DP=17838;EAS_AF=0;AMR_AF=0.0562;AFR_AF=0.0061;EUR_AF=0.0755;SAS_AF=0.0286;AA=A|||;VT=SNP
5	88489418	rs6414948	T	G	100	PASS	AC=4663;AF=0.93111;AN=5008;NS=2504;DP=17131;EAS_AF=0.9683;AMR_AF=0.8429;AFR_AF=0.9985;EUR_AF=0.8807;SAS_AF=0.9162;AA=G|||;VT=SNP
5	88489746	rs78530756	A	G	100	PASS	AC=117;AF=0.0233626;AN=5008;NS=2504;DP=19225;EAS_AF=0.005;AMR_AF=0.0317;AFR_AF=0.0121;EUR_AF=0.0596;SAS_AF=0.0143;AA=A|||;VT=SNP
5	88492367	rs7708573	A	G	100	PASS	AC=915;AF=0.182708;AN=5008;NS=2504;DP=19932;EAS_AF=0.1607;AMR_AF=0.1484;AFR_AF=0.3147;EUR_AF=0.1312;SAS_AF=0.1043;AA=A|||;VT=SNP
5	88492878	rs10055473	C	A	100	PASS	AC=38;AF=0.00758786;AN=5008;NS=2504;DP=18785;EAS_AF=0;AMR_AF=0.0086;AFR_AF=0.0008;EUR_AF=0.0298;SAS_AF=0.001;AA=C|||;VT=SNP
5	88496070	rs12522514	A	G	100	PASS	AC=1271;AF=0.253794;AN=5008;NS=2504;DP=19691;EAS_AF=0.1607;AMR_AF=0.1715;AFR_AF=0.5703;EUR_AF=0.1332;SAS_AF=0.1043;AA=G|||;VT=SNP
5	88497415	rs6877730	T	A	100	PASS	AC=1226;AF=0.244808;AN=5008;NS=2504;DP=15250;EAS_AF=0.1607;AMR_AF=0.1657;AFR_AF=0.5393;EUR_AF=0.1332;SAS_AF=0.1043;AA=A|||;VT=SNP
5	88499181	rs6898888	T	C	100	PASS	AC=1250;AF=0.249601;AN=5008;NS=2504;DP=18144;EAS_AF=0.1617;AMR_AF=0.1671;AFR_AF=0.559;EUR_AF=0.1342;SAS_AF=0.0992;AA=C|||;VT=SNP
5	88503501	rs62378192	C	T	100	PASS	AC=743;AF=0.148363;AN=5008;NS=2504;DP=17168;EAS_AF=0.1627;AMR_AF=0.1427;AFR_AF=0.1906;EUR_AF=0.1302;SAS_AF=0.0992;AA=C|||;VT=SNP
5	88505036	rs114557917	G	A	100	PASS	AC=201;AF=0.0401358;AN=5008;NS=2504;DP=20277;EAS_AF=0;AMR_AF=0.0922;AFR_AF=0.0015;EUR_AF=0.0527;SAS_AF=0.0838;AA=G|||;VT=SNP
5	88506369	rs10072268	G	A	100	PASS	AC=1418;AF=0.283147;AN=5008;NS=2504;DP=492;EAS_AF=0.2847;AMR_AF=0.1671;AFR_AF=0.559;EUR_AF=0.1322;SAS_AF=0.1462;AA=A|||;VT=SNP
5	88510048	rs77159698	A	T	100	PASS	AC=25;AF=0.00499201;AN=5008;NS=2504;DP=14215;EAS_AF=0;AMR_AF=0.0043;AFR_AF=0.003;EUR_AF=0.0129;SAS_AF=0.0051;AA=A|||;VT=SNP
5	88511697	rs62378193	A	G	100	PASS	AC=22;AF=0.00439297;AN=5008;NS=2504;DP=20769;EAS_AF=0.001;AMR_AF=0.0043;AFR_AF=0.0008;EUR_AF=0.0139;SAS_AF=0.0031;AA=A|||;VT=SNP
5	88512369	rs10063358	G	A	100	PASS	AC=48;AF=0.00958466;AN=5008;NS=2504;DP=17336;EAS_AF=0;AMR_AF=0.0115;AFR_AF=0.0008;EUR_AF=0.0368;SAS_AF=0.002;AA=G|||;VT=SNP
5	88514823	rs10052661	A	G	100	PASS	AC=1077;AF=0.215056;AN=5008;NS=2504;DP=14906;EAS_AF=0.2857;AMR_AF=0.1499;AFR_AF=0.3101;EUR_AF=0.1312;SAS_AF=0.1462;AA=A|||;VT=SNP
5	88516879	rs4298284	C	T	100	PASS	AC=304;AF=0.0607029;AN=5008;NS=2504;DP=21649;EAS_AF=0.0188;AMR_AF=0.062;AFR_AF=0.0499;EUR_AF=0.1054;SAS_AF=0.0716;AA=C|||;VT=SNP
5	88517505	rs141885466	C	A	100	PASS	AC=48;AF=0.00958466;AN=5008;NS=2504;DP=17962;EAS_AF=0;AMR_AF=0.0101;AFR_AF=0.003;EUR_AF=0.0258;SAS_AF=0.0112;AA=C|||;VT=SNP
5	88520120	rs13359307	G	T	100	PASS	AC=1406;AF=0.280751;AN=5008;NS=2504;DP=20707;EAS_AF=0.2857;AMR_AF=0.1671;AFR_AF=0.5484;EUR_AF=0.1332;SAS_AF=0.1462;AA=T|||;VT=SNP
5	88520921	rs76232370	A	G	100	PASS	AC=67;AF=0.0133786;AN=5008;NS=2504;DP=15396;EAS_AF=0.002;AMR_AF=0.0216;AFR_AF=0.0045;EUR_AF=0.0408;SAS_AF=0.0031;AA=A|||;VT=SNP
5	88522281	rs12651900	T	C	100	PASS	AC=1082;AF=0.216054;AN=5008;NS=2504;DP=16327;EAS_AF=0.2847;AMR_AF=0.1499;AFR_AF=0.3147;EUR_AF=0.1312;SAS_AF=0.1462;AA=T|||;VT=SNP
5	88523173	rs62378211	T	C	100	PASS	AC=857;AF=0.171126;AN=5008;NS=2504;DP=16589;EAS_AF=0.1627;AMR_AF=0.147;AFR_AF=0.2738;EUR_AF=0.1312;SAS_AF=0.0992;AA=T|||;VT=SNP
5	88523213	rs114856722	A	C	100	PASS	AC=24;AF=0.00479233;AN=5008;NS=2504;DP=16110;EAS_AF=0;AMR_AF=0.0187;AFR_AF=0.0008;EUR_AF=0.0099;SAS_AF=0;AA=A|||;VT=SNP
5	88525068	rs62378212	A	G	100	PASS	AC=1077;AF=0.215056;AN=5008;NS=2504;DP=19457;EAS_AF=0.2857;AMR_AF=0.1499;AFR_AF=0.3101;EUR_AF=0.1312;SAS_AF=0.1462;AA=A|||;VT=SNP
5	88525736	rs6898143	G	A	100	PASS	AC=1034;AF=0.20647;AN=5008;NS=2504;DP=19959;EAS_AF=0.2857;AMR_AF=0.1499;AFR_AF=0.3101;EUR_AF=0.1312;SAS_AF=0.1022;AA=G|||;VT=SNP
5	88526231	rs72773890	C	T	100	PASS	AC=200;AF=0.0399361;AN=5008;NS=2504;DP=19158;EAS_AF=0.002;AMR_AF=0.0548;AFR_AF=0.0061;EUR_AF=0.0885;SAS_AF=0.0644;AA=c|||;VT=SNP
5	88526565	rs80159151	T	C	100	PASS	AC=740;AF=0.147764;AN=5008;NS=2504;DP=20237;EAS_AF=0.1627;AMR_AF=0.1427;AFR_AF=0.1899;EUR_AF=0.1292;SAS_AF=0.0982;AA=T|||;VT=SNP
5	88527989	rs62378213	A	G	100	PASS	AC=370;AF=0.0738818;AN=5008;NS=2504;DP=19029;EAS_AF=0.1429;AMR_AF=0.0764;AFR_AF=0.0908;EUR_AF=0.0249;SAS_AF=0.0286;AA=A|||;VT=SNP
5	88528650	rs62378214	G	T	100	PASS	AC=22;AF=0.00439297;AN=5008;NS=2504;DP=17506;EAS_AF=0.001;AMR_AF=0.0043;AFR_AF=0.0008;EUR_AF=0.0139;SAS_AF=0.0031;AA=G|||;VT=SNP
5	88528705	rs75740834	A	T	100	PASS	AC=369;AF=0.0736821;AN=5008;NS=2504;DP=17461;EAS_AF=0.1429;AMR_AF=0.0764;AFR_AF=0.0908;EUR_AF=0.0239;SAS_AF=0.0286;AA=A|||;VT=SNP
5	88531872	rs62378215	A	G	100	PASS	AC=1451;AF=0.289736;AN=5008;NS=2504;DP=17864;EAS_AF=0.2857;AMR_AF=0.1686;AFR_AF=0.5802;EUR_AF=0.1342;SAS_AF=0.1472;AA=G|||;VT=SNP
5	88532845	rs114146633	T	C	100	PASS	AC=24;AF=0.00479233;AN=5008;NS=2504;DP=15520;EAS_AF=0;AMR_AF=0.0058;AFR_AF=0.0015;EUR_AF=0.0159;SAS_AF=0.002;AA=T|||;VT=SNP
5	88534431	rs141303173	T	G	100	PASS	AC=21;AF=0.00419329;AN=5008;NS=2504;DP=17586;EAS_AF=0;AMR_AF=0.0058;AFR_AF=0.0015;EUR_AF=0.0129;SAS_AF=0.002;AA=T|||;VT=SNP
5	88535772	rs10059904	G	C	100	PASS	AC=1371;AF=0.273762;AN=5008;NS=2504;DP=18484;EAS_AF=0.2857;AMR_AF=0.1671;AFR_AF=0.553;EUR_AF=0.1342;SAS_AF=0.1033;AA=C|||;VT=SNP
5	88538590	rs116294157	A	G	100	PASS	AC=47;AF=0.00938498;AN=5008;NS=2504;DP=19754;EAS_AF=0;AMR_AF=0.0115;AFR_AF=0.0008;EUR_AF=0.0358;SAS_AF=0.002;AA=A|||;VT=SNP
5	88538809	rs10054858	C	T	100	PASS	AC=47;AF=0.00938498;AN=5008;NS=2504;DP=18220;EAS_AF=0;AMR_AF=0.0115;AFR_AF=0.0008;EUR_AF=0.0358;SAS_AF=0.002;AA=C|||;VT=SNP
5	88538943	rs10037415	G	A	100	PASS	AC=638;AF=0.127396;AN=5008;NS=2504;DP=18410;EAS_AF=0.1488;AMR_AF=0.1196;AFR_AF=0.0144;EUR_AF=0.2157;SAS_AF=0.1728;AA=G|||;VT=SNP
5	88539103	rs10064570	T	C	100	PASS	AC=1042;AF=0.208067;AN=5008;NS=2504;DP=18576;EAS_AF=0.2847;AMR_AF=0.1513;AFR_AF=0.3169;EUR_AF=0.1292;SAS_AF=0.1033;AA=T|||;VT=SNP
5	88542101	rs139710070	G	A	100	PASS	AC=25;AF=0.00499201;AN=5008;NS=2504;DP=16769;EAS_AF=0.001;AMR_AF=0;AFR_AF=0;EUR_AF=0.008;SAS_AF=0.0164;AA=C|||;VT=SNP
5	88542449	rs28494987	G	C	100	PASS	AC=1375;AF=0.274561;AN=5008;NS=2504;DP=19380;EAS_AF=0.2847;AMR_AF=0.1671;AFR_AF=0.5582;EUR_AF=0.1322;SAS_AF=0.1033;AA=C|||;VT=SNP
5	88542892	rs35188877	A	G	100	PASS	AC=401;AF=0.0800719;AN=5008;NS=2504;DP=20566;EAS_AF=0.1558;AMR_AF=0.0216;AFR_AF=0.0015;EUR_AF=0.0258;SAS_AF=0.2055;AA=A|||;VT=SNP
5	88546878	rs72773891	C	T	100	PASS	AC=637;AF=0.127196;AN=5008;NS=2504;DP=19456;EAS_AF=0.1488;AMR_AF=0.121;AFR_AF=0.0144;EUR_AF=0.2137;SAS_AF=0.1728;AA=C|||;VT=SNP
5	88547732	rs80098849	T	G	100	PASS	AC=60;AF=0.0119808;AN=5008;NS=2504;DP=20801;EAS_AF=0;AMR_AF=0.0216;AFR_AF=0.0015;EUR_AF=0.0328;SAS_AF=0.0102;AA=T|||;VT=SNP
5	88548582	rs6897928	C	T	100	PASS	AC=1043;AF=0.208267;AN=5008;NS=2504;DP=15489;EAS_AF=0.2847;AMR_AF=0.1499;AFR_AF=0.3169;EUR_AF=0.1312;SAS_AF=0.1033;AA=C|||;VT=SNP
5	88550030	rs10076524	T	C	100	PASS	AC=1377;AF=0.27496;AN=5008;NS=2504;DP=20136;EAS_AF=0.2847;AMR_AF=0.1671;AFR_AF=0.559;EUR_AF=0.1332;SAS_AF=0.1033;AA=.|||;VT=SNP
5	88551836	rs13355558	A	G	100	PASS	AC=1430;AF=0.285543;AN=5008;NS=2504;DP=19258;EAS_AF=0.2857;AMR_AF=0.1686;AFR_AF=0.6104;EUR_AF=0.1203;SAS_AF=0.0992;AA=G|||;VT=SNP
5	88552134	rs149072888	A	T	100	PASS	AC=55;AF=0.0109824;AN=5008;NS=2504;DP=18388;EAS_AF=0;AMR_AF=0.0144;AFR_AF=0.0015;EUR_AF=0.0398;SAS_AF=0.0031;AA=A|||;VT=SNP
5	88552414	rs6860971	T	C	100	PASS	AC=4881;AF=0.974641;AN=5008;NS=2504;DP=18489;EAS_AF=0.999;AMR_AF=0.9582;AFR_AF=0.9985;EUR_AF=0.9324;SAS_AF=0.9724;AA=C|||;VT=SNP
5	88552476	rs6880467	G	C	100	PASS	AC=4881;AF=0.974641;AN=5008;NS=2504;DP=17729;EAS_AF=0.999;AMR_AF=0.9582;AFR_AF=0.9985;EUR_AF=0.9324;SAS_AF=0.9724;AA=C|||;VT=SNP
5	88552532	rs76191510	G	A	100	PASS	AC=154;AF=0.0307508;AN=5008;NS=2504;DP=17790;EAS_AF=0.001;AMR_AF=0.0576;AFR_AF=0.0061;EUR_AF=0.0765;SAS_AF=0.0286;AA=G|||;VT=SNP
5	88552540	rs6880232	C	G	100	PASS	AC=1453;AF=0.290136;AN=5008;NS=2504;DP=17876;EAS_AF=0.2857;AMR_AF=0.1744;AFR_AF=0.6112;EUR_AF=0.1342;SAS_AF=0.1033;AA=G|||;VT=SNP
5	88553688	rs80208480	C	T	100	PASS	AC=22;AF=0.00439297;AN=5008;NS=2504;DP=14848;EAS_AF=0.001;AMR_AF=0.0043;AFR_AF=0.0008;EUR_AF=0.0139;SAS_AF=0.0031;AA=C|||;VT=SNP
5	88554502	rs13183402	C	T	100	PASS	AC=1511;AF=0.301717;AN=5008;NS=2504;DP=17717;EAS_AF=0.3333;AMR_AF=0.428;AFR_AF=0.0219;EUR_AF=0.327;SAS_AF=0.5317;AA=C|||;VT=SNP
5	88554733	rs12517576	A	G	100	PASS	AC=1453;AF=0.290136;AN=5008;NS=2504;DP=20297;EAS_AF=0.2857;AMR_AF=0.1744;AFR_AF=0.6112;EUR_AF=0.1342;SAS_AF=0.1033;AA=G|||;VT=SNP
5	88556107	rs771437	C	T	100	PASS	AC=1037;AF=0.207069;AN=5008;NS=2504;DP=19905;EAS_AF=0.2847;AMR_AF=0.1499;AFR_AF=0.3124;EUR_AF=0.1312;SAS_AF=0.1033;AA=G|||;VT=SNP
5	88557328	rs702850	T	C	100	PASS	AC=1390;AF=0.277556;AN=5008;NS=2504;DP=20228;EAS_AF=0.2847;AMR_AF=0.1686;AFR_AF=0.5673;EUR_AF=0.1342;SAS_AF=0.1033;AA=C|||;VT=SNP
5	88560270	rs771438	G	C	100	PASS	AC=246;AF=0.0491214;AN=5008;NS=2504;DP=20675;EAS_AF=0.1419;AMR_AF=0.0677;AFR_AF=0.0038;EUR_AF=0.0229;SAS_AF=0.0286;AA=G|||;VT=SNP
5	88562391	rs191558127	A	G	100	PASS	AC=23;AF=0.00459265;AN=5008;NS=2504;DP=18237;EAS_AF=0;AMR_AF=0.0058;AFR_AF=0.0008;EUR_AF=0.0139;SAS_AF=0.0041;AA=A|||;VT=SNP
5	88562445	rs2545606	G	T	100	PASS	AC=736;AF=0.146965;AN=5008;NS=2504;DP=17438;EAS_AF=0.1597;AMR_AF=0.1412;AFR_AF=0.1891;EUR_AF=0.1292;SAS_AF=0.0992;AA=G|||;VT=SNP
5	88562448	rs2545607	C	T	100	PASS	AC=1074;AF=0.214457;AN=5008;NS=2504;DP=17195;EAS_AF=0.3214;AMR_AF=0.1484;AFR_AF=0.3139;EUR_AF=0.1312;SAS_AF=0.1022;AA=C|||;VT=SNP
5	88562591	rs194131	A	G	100	PASS	AC=1489;AF=0.297324;AN=5008;NS=2504;DP=19709;EAS_AF=0.3214;AMR_AF=0.1744;AFR_AF=0.6112;EUR_AF=0.1342;SAS_AF=0.1033;AA=G|||;VT=SNP
5	88563608	rs17500041	C	T	100	PASS	AC=224;AF=0.0447284;AN=5008;NS=2504;DP=19406;EAS_AF=0.0159;AMR_AF=0.0519;AFR_AF=0.0159;EUR_AF=0.0994;SAS_AF=0.0521;AA=C|||;VT=SNP
5	88564391	rs40603	T	C	100	PASS	AC=368;AF=0.0734824;AN=5008;NS=2504;DP=21981;EAS_AF=0.1419;AMR_AF=0.0764;AFR_AF=0.0908;EUR_AF=0.0239;SAS_AF=0.0286;AA=T|||;VT=SNP
5	88565197	rs34700	A	T	100	PASS	AC=1451;AF=0.289736;AN=5008;NS=2504;DP=18944;EAS_AF=0.2847;AMR_AF=0.1744;AFR_AF=0.6104;EUR_AF=0.1342;SAS_AF=0.1033;AA=T|||;VT=SNP
5	88565227	rs191561918	C	T	100	PASS	AC=41;AF=0.0081869;AN=5008;NS=2504;DP=18896;EAS_AF=0;AMR_AF=0.0202;AFR_AF=0;EUR_AF=0.0199;SAS_AF=0.0072;AA=C|||;VT=SNP
5	88567401	rs17565938	G	A	100	PASS	AC=28;AF=0.00559105;AN=5008;NS=2504;DP=17783;EAS_AF=0;AMR_AF=0.0072;AFR_AF=0.0015;EUR_AF=0.0179;SAS_AF=0.0031;AA=G|||;VT=SNP
5	88569014	rs72773893	C	G	100	PASS	AC=58;AF=0.0115815;AN=5008;NS=2504;DP=17000;EAS_AF=0;AMR_AF=0.0144;AFR_AF=0.0008;EUR_AF=0.0467;SAS_AF=0;AA=C|||;VT=SNP
5	88571074	rs2561590	C	T	100	PASS	AC=243;AF=0.0485224;AN=5008;NS=2504;DP=15500;EAS_AF=0.1409;AMR_AF=0.0648;AFR_AF=0.0038;EUR_AF=0.0229;SAS_AF=0.0286;AA=C|||;VT=SNP
5	88571238	rs75410286	A	G	100	PASS	AC=151;AF=0.0301518;AN=5008;NS=2504;DP=18910;EAS_AF=0;AMR_AF=0.0562;AFR_AF=0.0061;EUR_AF=0.0755;SAS_AF=0.0286;AA=A|||;VT=SNP
5	88573055	rs111654746	C	T	100	PASS	AC=24;AF=0.00479233;AN=5008;NS=2504;DP=21594;EAS_AF=0;AMR_AF=0.0187;AFR_AF=0.0008;EUR_AF=0.0099;SAS_AF=0;AA=C|||;VT=SNP
5	88573885	rs116761417	G	A	100	PASS	AC=16;AF=0.00319489;AN=5008;NS=2504;DP=18182;EAS_AF=0;AMR_AF=0.0043;AFR_AF=0;EUR_AF=0.0119;SAS_AF=0.001;AA=G|||;VT=SNP
5	88579712	rs41134	A	T	100	PASS	AC=521;AF=0.104034;AN=5008;NS=2504;DP=19090;EAS_AF=0.1399;AMR_AF=0.111;AFR_AF=0.1672;EUR_AF=0.0507;SAS_AF=0.0317;AA=A|||;VT=SNP
5	88580360	rs116574224	C	G	100	PASS	AC=80;AF=0.0159744;AN=5008;NS=2504;DP=18570;EAS_AF=0;AMR_AF=0.0288;AFR_AF=0.0008;EUR_AF=0.0189;SAS_AF=0.0409;AA=C|||;VT=SNP
5	88580401	rs12514576	A	G	100	PASS	AC=48;AF=0.00958466;AN=5008;NS=2504;DP=18786;EAS_AF=0.001;AMR_AF=0.0144;AFR_AF=0.0008;EUR_AF=0.0179;SAS_AF=0.0184;AA=A|||;VT=SNP
5	88580998	rs918418	G	A	100	PASS	AC=4812;AF=0.960863;AN=5008;NS=2504;DP=22632;EAS_AF=0.999;AMR_AF=0.928;AFR_AF=0.9985;EUR_AF=0.8887;SAS_AF=0.9683;AA=A|||;VT=SNP
5	88587123	rs149989434	A	G	100	PASS	AC=26;AF=0.00519169;AN=5008;NS=2504;DP=15761;EAS_AF=0;AMR_AF=0.0144;AFR_AF=0;EUR_AF=0.0149;SAS_AF=0.001;AA=A|||;VT=SNP
5	88588302	rs4916749	T	C	100	PASS	AC=1500;AF=0.299521;AN=5008;NS=2504;DP=3505;EAS_AF=0.3333;AMR_AF=0.4035;AFR_AF=0.0386;EUR_AF=0.3052;SAS_AF=0.5378;AA=T|||;VT=SNP
5	88589673	rs76332042	G	A	100	PASS	AC=22;AF=0.00439297;AN=5008;NS=2504;DP=19329;EAS_AF=0;AMR_AF=0.0058;AFR_AF=0.0023;EUR_AF=0.0109;SAS_AF=0.0041;AA=G|||;VT=SNP
5	88590360	rs55860743	G	A	100	PASS	AC=257;AF=0.0513179;AN=5008;NS=2504;DP=16933;EAS_AF=0;AMR_AF=0.0274;AFR_AF=0.1649;EUR_AF=0.0189;SAS_AF=0.001;AA=G|||;VT=SNP
5	88590386	rs114141705	C	T	100	PASS	AC=31;AF=0.0061901;AN=5008;NS=2504;DP=16987;EAS_AF=0;AMR_AF=0.0086;AFR_AF=0.0008;EUR_AF=0.0209;SAS_AF=0.0031;AA=C|||;VT=SNP
5	88590947	rs771439	T	G	100	PASS	AC=875;AF=0.17472;AN=5008;NS=2504;DP=15154;EAS_AF=0.2044;AMR_AF=0.1628;AFR_AF=0.0189;EUR_AF=0.3201;SAS_AF=0.2137;AA=T|||;VT=SNP
5	88591730	rs173784	C	G	100	PASS	AC=4693;AF=0.937101;AN=5008;NS=2504;DP=18554;EAS_AF=0.8611;AMR_AF=0.915;AFR_AF=0.9773;EUR_AF=0.9573;SAS_AF=0.956;AA=G|||;VT=SNP
5	88591841	rs194132	C	T	100	PASS	AC=4683;AF=0.935104;AN=5008;NS=2504;DP=18446;EAS_AF=0.8611;AMR_AF=0.915;AFR_AF=0.9697;EUR_AF=0.9573;SAS_AF=0.956;AA=T|||;VT=SNP
5	88591935	rs253297	C	A	100	PASS	AC=4633;AF=0.92512;AN=5008;NS=2504;DP=20363;EAS_AF=0.8621;AMR_AF=0.8847;AFR_AF=0.9826;EUR_AF=0.9404;SAS_AF=0.9254;AA=C|||;VT=SNP
5	88592396	rs62378218	G	A	100	PASS	AC=22;AF=0.00439297;AN=5008;NS=2504;DP=20599;EAS_AF=0.001;AMR_AF=0.0043;AFR_AF=0.0008;EUR_AF=0.0139;SAS_AF=0.0031;AA=G|||;VT=SNP
5	88593555	rs6872041	A	G	100	PASS	AC=376;AF=0.0750799;AN=5008;NS=2504;DP=17996;EAS_AF=0.0139;AMR_AF=0.0648;AFR_AF=0.1067;EUR_AF=0.1103;SAS_AF=0.0665;AA=A|||;VT=SNP
5	88593861	rs40088	T	C	100	PASS	AC=4695;AF=0.9375;AN=5008;NS=2504;DP=16881;EAS_AF=0.8631;AMR_AF=0.9164;AFR_AF=0.9773;EUR_AF=0.9573;SAS_AF=0.955;AA=C|||;VT=SNP
5	88594849	rs144222124	T	C	100	PASS	AC=51;AF=0.0101837;AN=5008;NS=2504;DP=19323;EAS_AF=0;AMR_AF=0.0115;AFR_AF=0.0008;EUR_AF=0.0199;SAS_AF=0.0225;AA=T|||;VT=SNP
5	88595083	rs253298	G	A	100	PASS	AC=4446;AF=0.88778;AN=5008;NS=2504;DP=14514;EAS_AF=0.8621;AMR_AF=0.902;AFR_AF=0.7988;EUR_AF=0.9553;SAS_AF=0.955;AA=G|||;VT=SNP
5	88597047	rs116354933	C	T	100	PASS	AC=89;AF=0.0177716;AN=5008;NS=2504;DP=17819;EAS_AF=0;AMR_AF=0.0548;AFR_AF=0.0008;EUR_AF=0.0229;SAS_AF=0.0276;AA=C|||;VT=SNP
5	88597219	rs1895217	G	A	100	PASS	AC=51;AF=0.0101837;AN=5008;NS=2504;DP=17018;EAS_AF=0;AMR_AF=0.0115;AFR_AF=0.003;EUR_AF=0.0288;SAS_AF=0.0102;AA=G|||;VT=SNP
5	88597418	rs771436	T	C	100	PASS	AC=4641;AF=0.926717;AN=5008;NS=2504;DP=16210;EAS_AF=0.8631;AMR_AF=0.9107;AFR_AF=0.9395;EUR_AF=0.9573;SAS_AF=0.955;AA=T|||;VT=SNP
5	88597924	rs34702	A	G	100	PASS	AC=4705;AF=0.939497;AN=5008;NS=2504;DP=20135;EAS_AF=0.8631;AMR_AF=0.9164;AFR_AF=0.9849;EUR_AF=0.9573;SAS_AF=0.955;AA=G|||;VT=SNP
5	88598847	rs36058515	A	G	100	PASS	AC=477;AF=0.0952476;AN=5008;NS=2504;DP=18205;EAS_AF=0.2014;AMR_AF=0.0605;AFR_AF=0.0068;EUR_AF=0.1262;SAS_AF=0.0982;AA=A|||;VT=SNP
5	88599388	rs183874325	A	T	100	PASS	AC=20;AF=0.00399361;AN=5008;NS=2504;DP=16681;EAS_AF=0;AMR_AF=0.0086;AFR_AF=0.0008;EUR_AF=0.0129;SAS_AF=0;AA=A|||;VT=SNP
5	88599698	rs116654528	G	C	100	PASS	AC=26;AF=0.00519169;AN=5008;NS=2504;DP=17098;EAS_AF=0;AMR_AF=0.0072;AFR_AF=0.0008;EUR_AF=0.0159;SAS_AF=0.0041;AA=G|||;VT=SNP
5	88599824	rs187571	T	C	100	PASS	AC=4685;AF=0.935503;AN=5008;NS=2504;DP=17407;EAS_AF=0.8631;AMR_AF=0.9164;AFR_AF=0.9697;EUR_AF=0.9573;SAS_AF=0.955;AA=C|||;VT=SNP
5	88601275	rs79789592	T	G	100	PASS	AC=228;AF=0.0455272;AN=5008;NS=2504;DP=20296;EAS_AF=0.0119;AMR_AF=0.0533;AFR_AF=0.0159;EUR_AF=0.1044;SAS_AF=0.0542;AA=T|||;VT=SNP
5	88601552	rs73772144	G	A	100	PASS	AC=260;AF=0.0519169;AN=5008;NS=2504;DP=20177;EAS_AF=0;AMR_AF=0.0274;AFR_AF=0.1672;EUR_AF=0.0189;SAS_AF=0.001;AA=G|||;VT=SNP
5	88602623	rs79357708	C	T	100	PASS	AC=347;AF=0.0692891;AN=5008;NS=2504;DP=15623;EAS_AF=0.0139;AMR_AF=0.0605;AFR_AF=0.0885;EUR_AF=0.1083;SAS_AF=0.0665;AA=C|||;VT=SNP
5	88603227	rs149077574	G	C	100	PASS	AC=85;AF=0.0169728;AN=5008;NS=2504;DP=23153;EAS_AF=0;AMR_AF=0.0245;AFR_AF=0.0015;EUR_AF=0.0626;SAS_AF=0.0031;AA=G|||;VT=SNP
5	88603544	rs2162865	G	C	100	PASS	AC=4443;AF=0.887181;AN=5008;NS=2504;DP=19714;EAS_AF=0.8611;AMR_AF=0.8977;AFR_AF=0.7905;EUR_AF=0.9632;SAS_AF=0.9591;AA=G|||;VT=SNP
5	88603607	rs2545608	A	G	100	PASS	AC=4706;AF=0.939696;AN=5008;NS=2504;DP=19538;EAS_AF=0.8621;AMR_AF=0.915;AFR_AF=0.9781;EUR_AF=0.9652;SAS_AF=0.9591;AA=a|||;VT=SNP
5	88606039	rs114643556	G	A	100	PASS	AC=71;AF=0.0141773;AN=5008;NS=2504;DP=13417;EAS_AF=0;AMR_AF=0.0144;AFR_AF=0.0015;EUR_AF=0.0388;SAS_AF=0.0204;AA=G|||;VT=SNP
5	88606108	rs2250032	G	T	100	PASS	AC=4444;AF=0.88738;AN=5008;NS=2504;DP=14048;EAS_AF=0.8621;AMR_AF=0.8977;AFR_AF=0.7905;EUR_AF=0.9632;SAS_AF=0.9591;AA=G|||;VT=SNP
5	88607588	rs2545612	C	T	100	PASS	AC=4705;AF=0.939497;AN=5008;NS=2504;DP=14613;EAS_AF=0.8611;AMR_AF=0.915;AFR_AF=0.9781;EUR_AF=0.9652;SAS_AF=0.9591;AA=T|||;VT=SNP
5	88607704	rs34067394	A	T	100	PASS	AC=195;AF=0.0389377;AN=5008;NS=2504;DP=15205;EAS_AF=0.001;AMR_AF=0.0519;AFR_AF=0.0045;EUR_AF=0.0895;SAS_AF=0.0634;AA=A|||;VT=SNP
5	88608282	rs561751	A	T	100	PASS	AC=4710;AF=0.940495;AN=5008;NS=2504;DP=16819;EAS_AF=0.8611;AMR_AF=0.915;AFR_AF=0.9834;EUR_AF=0.9652;SAS_AF=0.9571;AA=T|||;VT=SNP
5	88610499	rs32884	G	A	100	PASS	AC=4665;AF=0.93151;AN=5008;NS=2504;DP=18005;EAS_AF=0.8621;AMR_AF=0.9135;AFR_AF=0.9478;EUR_AF=0.9652;SAS_AF=0.9591;AA=A|||;VT=SNP
5	88611231	rs419306	G	A	100	PASS	AC=905;AF=0.180711;AN=5008;NS=2504;DP=17288;EAS_AF=0.2044;AMR_AF=0.1657;AFR_AF=0.0408;EUR_AF=0.3201;SAS_AF=0.2127;AA=G|||;VT=SNP
5	88612635	rs72773902	T	A	100	PASS	AC=80;AF=0.0159744;AN=5008;NS=2504;DP=19218;EAS_AF=0;AMR_AF=0.0245;AFR_AF=0.0008;EUR_AF=0.0586;SAS_AF=0.0031;AA=T|||;VT=SNP
5	88613688	rs531790712	G	A	100	PASS	AC=23;AF=0.00459265;AN=5008;NS=2504;DP=10853;EAS_AF=0;AMR_AF=0.0043;AFR_AF=0.0015;EUR_AF=0.0139;SAS_AF=0.0041;AA=G|||;VT=SNP
5	88615707	rs16867539	A	G	100	PASS	AC=1133;AF=0.226238;AN=5008;NS=2504;DP=16023;EAS_AF=0.2252;AMR_AF=0.2118;AFR_AF=0.2988;EUR_AF=0.2068;SAS_AF=0.1595;AA=A|||;VT=SNP
5	88616004	rs16867541	T	C	100	PASS	AC=1056;AF=0.210863;AN=5008;NS=2504;DP=17539;EAS_AF=0.2004;AMR_AF=0.1009;AFR_AF=0.469;EUR_AF=0.1044;SAS_AF=0.0603;AA=C|||;VT=SNP
5	88616928	rs76626347	C	G	100	PASS	AC=42;AF=0.00838658;AN=5008;NS=2504;DP=21125;EAS_AF=0;AMR_AF=0.0115;AFR_AF=0.003;EUR_AF=0.0229;SAS_AF=0.0072;AA=C|||;VT=SNP
5	88617658	rs77505055	C	T	100	PASS	AC=478;AF=0.0954473;AN=5008;NS=2504;DP=17240;EAS_AF=0.2004;AMR_AF=0.0663;AFR_AF=0.0514;EUR_AF=0.1024;SAS_AF=0.0603;AA=C|||;VT=SNP
5	88617915	rs71629710	T	C	100	PASS	AC=78;AF=0.0155751;AN=5008;NS=2504;DP=18451;EAS_AF=0;AMR_AF=0.0173;AFR_AF=0.0318;EUR_AF=0.0229;SAS_AF=0.001;AA=T|||;VT=SNP
5	88618013	rs811758	T	A	100	PASS	AC=61;AF=0.0121805;AN=5008;NS=2504;DP=17494;EAS_AF=0;AMR_AF=0.0216;AFR_AF=0.0008;EUR_AF=0.0378;SAS_AF=0.0072;AA=T|||;VT=SNP
5	88618277	rs12659528	C	A	100	PASS	AC=663;AF=0.132388;AN=5008;NS=2504;DP=19828;EAS_AF=0.2004;AMR_AF=0.0778;AFR_AF=0.1853;EUR_AF=0.1024;SAS_AF=0.0603;AA=A|||;VT=SNP
5	88618803	rs150505952	C	T	100	PASS	AC=15;AF=0.00299521;AN=5008;NS=2504;DP=18735;EAS_AF=0;AMR_AF=0.0043;AFR_AF=0;EUR_AF=0.0089;SAS_AF=0.0031;AA=C|||;VT=SNP
5	88621273	rs12657099	A	T	100	PASS	AC=530;AF=0.105831;AN=5008;NS=2504;DP=9661;EAS_AF=0.2004;AMR_AF=0.072;AFR_AF=0.0877;EUR_AF=0.1024;SAS_AF=0.0603;AA=a|||;VT=SNP
5	88621403	rs12653011	G	A	100	PASS	AC=478;AF=0.0954473;AN=5008;NS=2504;DP=12157;EAS_AF=0.2004;AMR_AF=0.0663;AFR_AF=0.0514;EUR_AF=0.1024;SAS_AF=0.0603;AA=G|||;VT=SNP
5	88621492	rs59842575	T	A	100	PASS	AC=663;AF=0.132388;AN=5008;NS=2504;DP=13338;EAS_AF=0.2004;AMR_AF=0.0778;AFR_AF=0.1853;EUR_AF=0.1024;SAS_AF=0.0603;AA=A|||;VT=SNP
5	88623372	rs76083178	A	G	100	PASS	AC=170;AF=0.0339457;AN=5008;NS=2504;DP=20229;EAS_AF=0;AMR_AF=0.062;AFR_AF=0.0076;EUR_AF=0.0885;SAS_AF=0.0286;AA=A|||;VT=SNP
5	88623563	rs114530628	A	G	100	PASS	AC=27;AF=0.00539137;AN=5008;NS=2504;DP=20950;EAS_AF=0;AMR_AF=0.0072;AFR_AF=0.0008;EUR_AF=0.0149;SAS_AF=0.0061;AA=A|||;VT=SNP
5	88623737	rs16867545	C	T	100	PASS	AC=1180;AF=0.235623;AN=5008;NS=2504;DP=21614;EAS_AF=0.2252;AMR_AF=0.2161;AFR_AF=0.3306;EUR_AF=0.2087;SAS_AF=0.1595;AA=C|||;VT=SNP
5	88624273	rs59496068	A	G	100	PASS	AC=464;AF=0.0926518;AN=5008;NS=2504;DP=17182;EAS_AF=0.2004;AMR_AF=0.0663;AFR_AF=0.0408;EUR_AF=0.1024;SAS_AF=0.0603;AA=A|||;VT=SNP
5	88624624	rs111539281	G	A	100	PASS	AC=464;AF=0.0926518;AN=5008;NS=2504;DP=12320;EAS_AF=0.2004;AMR_AF=0.0663;AFR_AF=0.0408;EUR_AF=0.1024;SAS_AF=0.0603;AA=G|||;VT=SNP
5	88624699	rs78363785	G	C	100	PASS	AC=464;AF=0.0926518;AN=5008;NS=2504;DP=14881;EAS_AF=0.2004;AMR_AF=0.0663;AFR_AF=0.0408;EUR_AF=0.1024;SAS_AF=0.0603;AA=G|||;VT=SNP
5	88629260	rs62378221	T	C	100	PASS	AC=71;AF=0.0141773;AN=5008;NS=2504;DP=7860;EAS_AF=0.001;AMR_AF=0.013;AFR_AF=0.0038;EUR_AF=0.0427;SAS_AF=0.0133;AA=T|||;VT=SNP
5	88633097	rs2059853	T	A	100	PASS	AC=497;AF=0.0992412;AN=5008;NS=2504;DP=18706;EAS_AF=0.2004;AMR_AF=0.072;AFR_AF=0.0628;EUR_AF=0.1024;SAS_AF=0.0603;AA=T|||;VT=SNP
5	88633688	rs10514305	A	C	100	PASS	AC=521;AF=0.104034;AN=5008;NS=2504;DP=16836;EAS_AF=0.2004;AMR_AF=0.0735;AFR_AF=0.0794;EUR_AF=0.1034;SAS_AF=0.0603;AA=a|||;VT=SNP
5	88634962	rs16867551	A	C	100	PASS	AC=468;AF=0.0934505;AN=5008;NS=2504;DP=18369;EAS_AF=0.2004;AMR_AF=0.0692;AFR_AF=0.0431;EUR_AF=0.1024;SAS_AF=0.0593;AA=A|||;VT=SNP
5	88636576	rs16867552	A	T	100	PASS	AC=468;AF=0.0934505;AN=5008;NS=2504;DP=13812;EAS_AF=0.2004;AMR_AF=0.0677;AFR_AF=0.0431;EUR_AF=0.1024;SAS_AF=0.0603;AA=A|||;VT=SNP
5	88636854	rs6452819	G	A	100	PASS	AC=301;AF=0.0601038;AN=5008;NS=2504;DP=13349;EAS_AF=0;AMR_AF=0.036;AFR_AF=0.1906;EUR_AF=0.0229;SAS_AF=0.001;AA=G|||;VT=SNP
5	88637006	rs6891494	G	T	100	PASS	AC=605;AF=0.120807;AN=5008;NS=2504;DP=15871;EAS_AF=0.0317;AMR_AF=0.1585;AFR_AF=0.2088;EUR_AF=0.1113;SAS_AF=0.0767;AA=G|||;VT=SNP
5	88637195	rs115187910	A	G	100	PASS	AC=25;AF=0.00499201;AN=5008;NS=2504;DP=15764;EAS_AF=0;AMR_AF=0.0216;AFR_AF=0;EUR_AF=0.0099;SAS_AF=0;AA=A|||;VT=SNP
5	88640130	rs379717	T	C	100	PASS	AC=788;AF=0.157348;AN=5008;NS=2504;DP=17532;EAS_AF=0.1558;AMR_AF=0.1383;AFR_AF=0.0794;EUR_AF=0.2525;SAS_AF=0.18;AA=T|||;VT=SNP
5	88640652	rs16867553	C	T	100	PASS	AC=468;AF=0.0934505;AN=5008;NS=2504;DP=16912;EAS_AF=0.2004;AMR_AF=0.0677;AFR_AF=0.0431;EUR_AF=0.1024;SAS_AF=0.0603;AA=C|||;VT=SNP
5	88641366	rs702849	T	C	100	PASS	AC=3154;AF=0.629792;AN=5008;NS=2504;DP=17393;EAS_AF=0.5804;AMR_AF=0.4741;AFR_AF=0.9478;EUR_AF=0.5905;SAS_AF=0.4018;AA=C|||;VT=SNP
5	88642541	rs61418152	C	T	100	PASS	AC=467;AF=0.0932508;AN=5008;NS=2504;DP=16621;EAS_AF=0.2004;AMR_AF=0.0677;AFR_AF=0.0416;EUR_AF=0.1024;SAS_AF=0.0613;AA=C|||;VT=SNP
5	88643078	rs111976719	G	A	100	PASS	AC=470;AF=0.0938498;AN=5008;NS=2504;DP=13628;EAS_AF=0.2004;AMR_AF=0.0663;AFR_AF=0.0446;EUR_AF=0.1024;SAS_AF=0.0613;AA=G|||;VT=SNP
5	88643493	rs16867554	T	C	100	PASS	AC=464;AF=0.0926518;AN=5008;NS=2504;DP=16792;EAS_AF=0.2004;AMR_AF=0.0663;AFR_AF=0.0408;EUR_AF=0.1024;SAS_AF=0.0603;AA=t|||;VT=SNP
5	88643729	rs1644017	T	C	100	PASS	AC=3151;AF=0.629193;AN=5008;NS=2504;DP=14882;EAS_AF=0.5823;AMR_AF=0.4741;AFR_AF=0.9433;EUR_AF=0.5905;SAS_AF=0.4029;AA=c|||;VT=SNP
5	88644971	rs17507679	A	G	100	PASS	AC=114;AF=0.0227636;AN=5008;NS=2504;DP=21641;EAS_AF=0.001;AMR_AF=0.0346;AFR_AF=0.0113;EUR_AF=0.0567;SAS_AF=0.0174;AA=A|||;VT=SNP
5	88646187	rs32885	A	G	100	PASS	AC=255;AF=0.0509185;AN=5008;NS=2504;DP=17192;EAS_AF=0.0992;AMR_AF=0.1009;AFR_AF=0.0068;EUR_AF=0.0338;SAS_AF=0.0429;AA=A|||;VT=SNP
5	88646752	rs702848	G	A	100	PASS	AC=789;AF=0.157548;AN=5008;NS=2504;DP=16888;EAS_AF=0.1558;AMR_AF=0.1383;AFR_AF=0.0802;EUR_AF=0.2525;SAS_AF=0.18;AA=G|||;VT=SNP
5	88647459	rs34719591	C	T	100	PASS	AC=145;AF=0.0289537;AN=5008;NS=2504;DP=16129;EAS_AF=0;AMR_AF=0.0216;AFR_AF=0.0802;EUR_AF=0.0229;SAS_AF=0.001;AA=C|||;VT=SNP
5	88647581	rs7718507	A	G	100	PASS	AC=1145;AF=0.228634;AN=5008;NS=2504;DP=13599;EAS_AF=0.2252;AMR_AF=0.2089;AFR_AF=0.3086;EUR_AF=0.2068;SAS_AF=0.1605;AA=A|||;VT=SNP
5	88647766	rs1158150	T	G	100	PASS	AC=464;AF=0.0926518;AN=5008;NS=2504;DP=14523;EAS_AF=0.1994;AMR_AF=0.0663;AFR_AF=0.0408;EUR_AF=0.1024;SAS_AF=0.0613;AA=T|||;VT=SNP
5	88648381	rs35307872	A	T	100	PASS	AC=116;AF=0.0231629;AN=5008;NS=2504;DP=17707;EAS_AF=0;AMR_AF=0.0173;AFR_AF=0.0613;EUR_AF=0.0219;SAS_AF=0.001;AA=A|||;VT=SNP
5	88652115	rs79092396	A	T	100	PASS	AC=475;AF=0.0948482;AN=5008;NS=2504;DP=18572;EAS_AF=0.2004;AMR_AF=0.0677;AFR_AF=0.0477;EUR_AF=0.1024;SAS_AF=0.0613;AA=A|||;VT=SNP
5	88652779	rs1816254	G	A	100	PASS	AC=465;AF=0.0928514;AN=5008;NS=2504;DP=16434;EAS_AF=0.2004;AMR_AF=0.0663;AFR_AF=0.0408;EUR_AF=0.1024;SAS_AF=0.0613;AA=G|||;VT=SNP
5	88652863	rs1816255	C	T	100	PASS	AC=465;AF=0.0928514;AN=5008;NS=2504;DP=17127;EAS_AF=0.2004;AMR_AF=0.0663;AFR_AF=0.0408;EUR_AF=0.1024;SAS_AF=0.0613;AA=C|||;VT=SNP
5	88652945	rs111642985	G	A	100	PASS	AC=69;AF=0.013778;AN=5008;NS=2504;DP=14885;EAS_AF=0;AMR_AF=0.0086;AFR_AF=0.0015;EUR_AF=0.0159;SAS_AF=0.046;AA=G|||;VT=SNP
5	88653376	rs73772150	C	A	100	PASS	AC=1039;AF=0.207468;AN=5008;NS=2504;DP=12893;EAS_AF=0.2004;AMR_AF=0.1009;AFR_AF=0.4554;EUR_AF=0.1044;SAS_AF=0.0613;AA=A|||;VT=SNP
5	88653569	rs34590598	T	A	100	PASS	AC=40;AF=0.00798722;AN=5008;NS=2504;DP=11027;EAS_AF=0.002;AMR_AF=0.0187;AFR_AF=0.003;EUR_AF=0.0179;SAS_AF=0.0031;AA=A|||;VT=SNP
5	88655953	rs79545196	T	G	100	PASS	AC=465;AF=0.0928514;AN=5008;NS=2504;DP=16013;EAS_AF=0.2004;AMR_AF=0.0663;AFR_AF=0.0408;EUR_AF=0.1024;SAS_AF=0.0613;AA=T|||;VT=SNP
5	88656742	rs771435	G	A	100	PASS	AC=788;AF=0.157348;AN=5008;NS=2504;DP=18862;EAS_AF=0.1558;AMR_AF=0.1383;AFR_AF=0.0794;EUR_AF=0.2525;SAS_AF=0.18;AA=G|||;VT=SNP
5	88657310	rs702847	C	T	100	PASS	AC=1984;AF=0.396166;AN=5008;NS=2504;DP=16983;EAS_AF=0.3591;AMR_AF=0.2622;AFR_AF=0.6203;EUR_AF=0.3807;SAS_AF=0.2423;AA=T|||;VT=SNP
5	88659113	rs71629714	A	G	100	PASS	AC=149;AF=0.0297524;AN=5008;NS=2504;DP=14624;EAS_AF=0;AMR_AF=0.0216;AFR_AF=0.0832;EUR_AF=0.0229;SAS_AF=0.001;AA=A|||;VT=SNP
5	88660918	rs10514306	G	T	100	PASS	AC=691;AF=0.137979;AN=5008;NS=2504;DP=18944;EAS_AF=0.2014;AMR_AF=0.0879;AFR_AF=0.1997;EUR_AF=0.1024;SAS_AF=0.0613;AA=T|||;VT=SNP
5	88661939	rs10474294	G	A	100	PASS	AC=862;AF=0.172125;AN=5008;NS=2504;DP=18816;EAS_AF=0.2004;AMR_AF=0.0937;AFR_AF=0.3268;EUR_AF=0.1024;SAS_AF=0.0613;AA=A|||;VT=SNP
5	88663172	rs2042341	A	T	100	PASS	AC=1205;AF=0.240615;AN=5008;NS=2504;DP=20853;EAS_AF=0.2927;AMR_AF=0.1383;AFR_AF=0.3313;EUR_AF=0.2048;SAS_AF=0.1738;AA=A|||;VT=SNP
5	88663247	rs193690	G	A	100	PASS	AC=787;AF=0.157149;AN=5008;NS=2504;DP=20827;EAS_AF=0.1558;AMR_AF=0.1383;AFR_AF=0.0787;EUR_AF=0.2525;SAS_AF=0.18;AA=G|||;VT=SNP
5	88664051	rs56896071	G	A	100	PASS	AC=465;AF=0.0928514;AN=5008;NS=2504;DP=18473;EAS_AF=0.2004;AMR_AF=0.0663;AFR_AF=0.0408;EUR_AF=0.1024;SAS_AF=0.0613;AA=G|||;VT=SNP
5	88664612	rs77133879	A	G	100	PASS	AC=465;AF=0.0928514;AN=5008;NS=2504;DP=16886;EAS_AF=0.2004;AMR_AF=0.0663;AFR_AF=0.0408;EUR_AF=0.1024;SAS_AF=0.0613;AA=A|||;VT=SNP
5	88664931	rs13171829	A	G	100	PASS	AC=50;AF=0.00998403;AN=5008;NS=2504;DP=15960;EAS_AF=0;AMR_AF=0.0259;AFR_AF=0.0015;EUR_AF=0.0268;SAS_AF=0.0031;AA=A|||;VT=SNP
5	88666081	rs28829399	C	T	100	PASS	AC=25;AF=0.00499201;AN=5008;NS=2504;DP=17414;EAS_AF=0;AMR_AF=0.0029;AFR_AF=0;EUR_AF=0.0209;SAS_AF=0.002;AA=C|||;VT=SNP
5	88668196	rs79991331	A	C	100	PASS	AC=503;AF=0.100439;AN=5008;NS=2504;DP=16645;EAS_AF=0.2004;AMR_AF=0.072;AFR_AF=0.0666;EUR_AF=0.1024;SAS_AF=0.0613;AA=C|||;VT=SNP
5	88668305	rs810029	G	A	100	PASS	AC=3180;AF=0.634984;AN=5008;NS=2504;DP=16315;EAS_AF=0.6488;AMR_AF=0.3991;AFR_AF=0.947;EUR_AF=0.5865;SAS_AF=0.4162;AA=A|||;VT=SNP
5	88669747	rs34814331	C	T	100	PASS	AC=500;AF=0.0998403;AN=5008;NS=2504;DP=11303;EAS_AF=0.2004;AMR_AF=0.0706;AFR_AF=0.0643;EUR_AF=0.1034;SAS_AF=0.0613;AA=T|||;VT=SNP
5	88669901	rs32892	A	C	100	PASS	AC=362;AF=0.0722843;AN=5008;NS=2504;DP=7046;EAS_AF=0.125;AMR_AF=0.1772;AFR_AF=0.0242;EUR_AF=0.0378;SAS_AF=0.044;AA=A|||;VT=SNP
5	88670149	rs140635332	T	C	100	PASS	AC=38;AF=0.00758786;AN=5008;NS=2504;DP=15197;EAS_AF=0;AMR_AF=0.0115;AFR_AF=0;EUR_AF=0.0229;SAS_AF=0.0072;AA=T|||;VT=SNP
5	88670537	rs58661106	G	A	100	PASS	AC=516;AF=0.103035;AN=5008;NS=2504;DP=21777;EAS_AF=0.006;AMR_AF=0.0836;AFR_AF=0.2073;EUR_AF=0.1034;SAS_AF=0.0757;AA=G|||;VT=SNP
5	88672576	rs62378222	T	G	100	PASS	AC=40;AF=0.00798722;AN=5008;NS=2504;DP=19826;EAS_AF=0.001;AMR_AF=0.0072;AFR_AF=0.0023;EUR_AF=0.0209;SAS_AF=0.0102;AA=T|||;VT=SNP
5	88673472	rs6876988	T	G	100	PASS	AC=980;AF=0.195687;AN=5008;NS=2504;DP=14528;EAS_AF=0.2054;AMR_AF=0.098;AFR_AF=0.4062;EUR_AF=0.1074;SAS_AF=0.0613;AA=G|||;VT=SNP
5	88674689	rs6883052	T	G	100	PASS	AC=593;AF=0.118411;AN=5008;NS=2504;DP=19665;EAS_AF=0.2024;AMR_AF=0.0692;AFR_AF=0.1301;EUR_AF=0.1093;SAS_AF=0.0603;AA=T|||;VT=SNP
5	88674767	rs6883088	T	A	100	PASS	AC=542;AF=0.108227;AN=5008;NS=2504;DP=17524;EAS_AF=0.2024;AMR_AF=0.0677;AFR_AF=0.0923;EUR_AF=0.1093;SAS_AF=0.0603;AA=T|||;VT=SNP
5	88677293	rs247587	G	A	100	PASS	AC=3548;AF=0.708466;AN=5008;NS=2504;DP=21210;EAS_AF=0.7768;AMR_AF=0.5735;AFR_AF=0.9735;EUR_AF=0.6203;SAS_AF=0.4663;AA=A|||;VT=SNP
5	88677560	rs247586	C	T	100	PASS	AC=3406;AF=0.680112;AN=5008;NS=2504;DP=17699;EAS_AF=0.7768;AMR_AF=0.5648;AFR_AF=0.8707;EUR_AF=0.6203;SAS_AF=0.4663;AA=T|||;VT=SNP
5	88677882	rs12659446	G	T	100	PASS	AC=593;AF=0.118411;AN=5008;NS=2504;DP=14795;EAS_AF=0.2024;AMR_AF=0.0692;AFR_AF=0.1301;EUR_AF=0.1093;SAS_AF=0.0603;AA=G|||;VT=SNP
5	88678420	rs247585	A	T	100	PASS	AC=3516;AF=0.702077;AN=5008;NS=2504;DP=20816;EAS_AF=0.7768;AMR_AF=0.5706;AFR_AF=0.9508;EUR_AF=0.6203;SAS_AF=0.4663;AA=T|||;VT=SNP
5	88680230	rs35242886	T	G	100	PASS	AC=82;AF=0.0163738;AN=5008;NS=2504;DP=15899;EAS_AF=0;AMR_AF=0.0187;AFR_AF=0.0348;EUR_AF=0.0219;SAS_AF=0.001;AA=T|||;VT=SNP
5	88680858	rs140559752	G	A	100	PASS	AC=41;AF=0.0081869;AN=5008;NS=2504;DP=18411;EAS_AF=0;AMR_AF=0.0144;AFR_AF=0.003;EUR_AF=0.0268;SAS_AF=0;AA=G|||;VT=SNP
5	88681601	rs80343951	G	A	100	PASS	AC=593;AF=0.118411;AN=5008;NS=2504;DP=14660;EAS_AF=0.2024;AMR_AF=0.0692;AFR_AF=0.1293;EUR_AF=0.1103;SAS_AF=0.0603;AA=G|||;VT=SNP
5	88682253	rs74560491	T	A	100	PASS	AC=309;AF=0.0617013;AN=5008;NS=2504;DP=13410;EAS_AF=0.0784;AMR_AF=0.0663;AFR_AF=0.0144;EUR_AF=0.1083;SAS_AF=0.0573;AA=T|||;VT=SNP
5	88684376	rs247584	A	C	100	PASS	AC=3417;AF=0.682308;AN=5008;NS=2504;DP=18052;EAS_AF=0.7768;AMR_AF=0.5648;AFR_AF=0.8722;EUR_AF=0.6292;SAS_AF=0.4663;AA=C|||;VT=SNP
5	88685249	rs76747638	G	A	100	PASS	AC=596;AF=0.11901;AN=5008;NS=2504;DP=21886;EAS_AF=0.2054;AMR_AF=0.0692;AFR_AF=0.1301;EUR_AF=0.1093;SAS_AF=0.0603;AA=G|||;VT=SNP
5	88686969	rs427511	G	A	100	PASS	AC=3516;AF=0.702077;AN=5008;NS=2504;DP=17418;EAS_AF=0.7768;AMR_AF=0.5706;AFR_AF=0.9508;EUR_AF=0.6203;SAS_AF=0.4663;AA=A|||;VT=SNP
5	88687514	rs17508283	G	A	100	PASS	AC=218;AF=0.0435304;AN=5008;NS=2504;DP=20034;EAS_AF=0.0069;AMR_AF=0.0634;AFR_AF=0.0023;EUR_AF=0.0954;SAS_AF=0.0695;AA=G|||;VT=SNP
5	88688363	rs17508332	C	T	100	PASS	AC=136;AF=0.0271565;AN=5008;NS=2504;DP=16121;EAS_AF=0;AMR_AF=0.0331;AFR_AF=0.0023;EUR_AF=0.0577;SAS_AF=0.0532;AA=C|||;VT=SNP
5	88689570	rs27764	G	C	100	PASS	AC=3417;AF=0.682308;AN=5008;NS=2504;DP=18145;EAS_AF=0.7768;AMR_AF=0.5663;AFR_AF=0.8722;EUR_AF=0.6282;SAS_AF=0.4663;AA=C|||;VT=SNP
5	88692200	rs34294120	G	T	100	PASS	AC=135;AF=0.0269569;AN=5008;NS=2504;DP=22202;EAS_AF=0;AMR_AF=0.0331;AFR_AF=0.0023;EUR_AF=0.0577;SAS_AF=0.0521;AA=G|||;VT=SNP
5	88692362	rs34938263	A	C	100	PASS	AC=51;AF=0.0101837;AN=5008;NS=2504;DP=22283;EAS_AF=0;AMR_AF=0.0274;AFR_AF=0.0023;EUR_AF=0.0258;SAS_AF=0.0031;AA=G|||;VT=SNP
5	88692739	rs74360467	A	G	100	PASS	AC=82;AF=0.0163738;AN=5008;NS=2504;DP=21780;EAS_AF=0;AMR_AF=0.0187;AFR_AF=0.0348;EUR_AF=0.0219;SAS_AF=0.001;AA=A|||;VT=SNP
5	88692856	rs77460011	C	T	100	PASS	AC=114;AF=0.0227636;AN=5008;NS=2504;DP=21669;EAS_AF=0;AMR_AF=0.0231;AFR_AF=0.056;EUR_AF=0.0229;SAS_AF=0.001;AA=C|||;VT=SNP
5	88693788	rs79348884	T	A	100	PASS	AC=270;AF=0.0539137;AN=5008;NS=2504;DP=14891;EAS_AF=0.0268;AMR_AF=0.0274;AFR_AF=0.1339;EUR_AF=0.0219;SAS_AF=0.0256;AA=T|||;VT=SNP
5	88693978	rs420113	T	C	100	PASS	AC=3553;AF=0.709465;AN=5008;NS=2504;DP=18286;EAS_AF=0.7768;AMR_AF=0.5778;AFR_AF=0.972;EUR_AF=0.6243;SAS_AF=0.4663;AA=C|||;VT=SNP
5	88693984	rs12653245	A	G	100	PASS	AC=598;AF=0.119409;AN=5008;NS=2504;DP=18267;EAS_AF=0.2024;AMR_AF=0.0735;AFR_AF=0.1286;EUR_AF=0.1133;SAS_AF=0.0603;AA=A|||;VT=SNP
5	88694193	rs247552	G	C	100	PASS	AC=3410;AF=0.680911;AN=5008;NS=2504;DP=19963;EAS_AF=0.7768;AMR_AF=0.5692;AFR_AF=0.8684;EUR_AF=0.6243;SAS_AF=0.4663;AA=g|||;VT=SNP
5	88694631	rs72775516	C	A	100	PASS	AC=36;AF=0.0071885;AN=5008;NS=2504;DP=20554;EAS_AF=0;AMR_AF=0.0086;AFR_AF=0;EUR_AF=0.0298;SAS_AF=0;AA=C|||;VT=SNP
5	88695269	rs114076280	A	G	100	PASS	AC=167;AF=0.0333466;AN=5008;NS=2504;DP=14239;EAS_AF=0.001;AMR_AF=0.0706;AFR_AF=0.0015;EUR_AF=0.0378;SAS_AF=0.0787;AA=A|||;VT=SNP
5	88695681	rs56756608	T	A	100	PASS	AC=544;AF=0.108626;AN=5008;NS=2504;DP=20123;EAS_AF=0.2044;AMR_AF=0.0692;AFR_AF=0.0915;EUR_AF=0.1093;SAS_AF=0.0603;AA=T|||;VT=SNP
5	88696577	rs247562	A	C	100	PASS	AC=777;AF=0.155152;AN=5008;NS=2504;DP=15311;EAS_AF=0.1548;AMR_AF=0.1354;AFR_AF=0.0779;EUR_AF=0.2485;SAS_AF=0.1779;AA=A|||;VT=SNP
5	88696668	rs247561	C	A	100	PASS	AC=3520;AF=0.702875;AN=5008;NS=2504;DP=16168;EAS_AF=0.7768;AMR_AF=0.572;AFR_AF=0.9508;EUR_AF=0.6203;SAS_AF=0.4693;AA=A|||;VT=SNP
5	88696812	rs168689	T	C	100	PASS	AC=3517;AF=0.702276;AN=5008;NS=2504;DP=20208;EAS_AF=0.7768;AMR_AF=0.572;AFR_AF=0.9508;EUR_AF=0.6203;SAS_AF=0.4663;AA=C|||;VT=SNP
5	88696876	rs2161203	T	C	100	PASS	AC=174;AF=0.0347444;AN=5008;NS=2504;DP=19569;EAS_AF=0.001;AMR_AF=0.0634;AFR_AF=0.0023;EUR_AF=0.0954;SAS_AF=0.0307;AA=T|||;VT=SNP
5	88700794	rs75090066	T	A	100	PASS	AC=592;AF=0.118211;AN=5008;NS=2504;DP=17101;EAS_AF=0.2034;AMR_AF=0.0706;AFR_AF=0.1278;EUR_AF=0.1093;SAS_AF=0.0603;AA=T|||;VT=SNP
5	88700828	rs771505	G	A	100	PASS	AC=3407;AF=0.680312;AN=5008;NS=2504;DP=17025;EAS_AF=0.7768;AMR_AF=0.5663;AFR_AF=0.8691;EUR_AF=0.6223;SAS_AF=0.4663;AA=A|||;VT=SNP
5	88701499	rs72775522	A	G	100	PASS	AC=218;AF=0.0435304;AN=5008;NS=2504;DP=14518;EAS_AF=0.006;AMR_AF=0.0634;AFR_AF=0.003;EUR_AF=0.0954;SAS_AF=0.0695;AA=A|||;VT=SNP
5	88702578	rs430845	C	T	100	PASS	AC=174;AF=0.0347444;AN=5008;NS=2504;DP=14428;EAS_AF=0;AMR_AF=0.0375;AFR_AF=0.003;EUR_AF=0.1004;SAS_AF=0.044;AA=C|||;VT=SNP
5	88702742	rs74380651	T	C	100	PASS	AC=544;AF=0.108626;AN=5008;NS=2504;DP=16428;EAS_AF=0.2034;AMR_AF=0.0692;AFR_AF=0.0923;EUR_AF=0.1093;SAS_AF=0.0603;AA=T|||;VT=SNP
5	88702845	rs150451778	C	T	100	PASS	AC=19;AF=0.00379393;AN=5008;NS=2504;DP=18736;EAS_AF=0;AMR_AF=0.0086;AFR_AF=0.0008;EUR_AF=0.0119;SAS_AF=0;AA=C|||;VT=SNP
5	88703880	rs140203572	C	A	100	PASS	AC=19;AF=0.00379393;AN=5008;NS=2504;DP=17987;EAS_AF=0;AMR_AF=0.0086;AFR_AF=0.0008;EUR_AF=0.0119;SAS_AF=0;AA=C|||;VT=SNP
5	88705201	rs4244203	T	C	100	PASS	AC=3407;AF=0.680312;AN=5008;NS=2504;DP=16622;EAS_AF=0.7768;AMR_AF=0.5663;AFR_AF=0.8691;EUR_AF=0.6223;SAS_AF=0.4663;AA=C|||;VT=SNP
5	88705639	rs1645535	T	G	100	PASS	AC=3398;AF=0.678514;AN=5008;NS=2504;DP=13140;EAS_AF=0.7768;AMR_AF=0.5663;AFR_AF=0.8623;EUR_AF=0.6223;SAS_AF=0.4663;AA=G|||;VT=SNP
5	88705754	rs1644021	C	T	100	PASS	AC=2643;AF=0.527756;AN=5008;NS=2504;DP=11566;EAS_AF=0.5734;AMR_AF=0.4856;AFR_AF=0.6172;EUR_AF=0.5119;SAS_AF=0.4059;AA=C|||;VT=SNP
5	88706827	rs147638538	A	G	100	PASS	AC=27;AF=0.00539137;AN=5008;NS=2504;DP=16460;EAS_AF=0;AMR_AF=0.0072;AFR_AF=0.0008;EUR_AF=0.0159;SAS_AF=0.0051;AA=A|||;VT=SNP
5	88708056	rs114744154	A	G	100	PASS	AC=34;AF=0.00678914;AN=5008;NS=2504;DP=18482;EAS_AF=0;AMR_AF=0.013;AFR_AF=0.0023;EUR_AF=0.0219;SAS_AF=0;AA=A|||;VT=SNP
5	88708677	rs114990839	A	C	100	PASS	AC=137;AF=0.0273562;AN=5008;NS=2504;DP=16755;EAS_AF=0;AMR_AF=0.0346;AFR_AF=0.0023;EUR_AF=0.0577;SAS_AF=0.0532;AA=A|||;VT=SNP
5	88709214	rs2432179	C	T	100	PASS	AC=3524;AF=0.703674;AN=5008;NS=2504;DP=18272;EAS_AF=0.7768;AMR_AF=0.572;AFR_AF=0.9546;EUR_AF=0.6223;SAS_AF=0.4663;AA=T|||;VT=SNP
5	88710112	rs247557	T	G	100	PASS	AC=2643;AF=0.527756;AN=5008;NS=2504;DP=19959;EAS_AF=0.5734;AMR_AF=0.4841;AFR_AF=0.618;EUR_AF=0.5119;SAS_AF=0.4059;AA=T|||;VT=SNP
5	88710262	rs78459865	T	C	100	PASS	AC=21;AF=0.00419329;AN=5008;NS=2504;DP=20311;EAS_AF=0;AMR_AF=0.0029;AFR_AF=0;EUR_AF=0.0149;SAS_AF=0.0041;AA=T|||;VT=SNP
5	88710519	rs193689	G	A	100	PASS	AC=2642;AF=0.527556;AN=5008;NS=2504;DP=20005;EAS_AF=0.5734;AMR_AF=0.4841;AFR_AF=0.6172;EUR_AF=0.5119;SAS_AF=0.4059;AA=G|||;VT=SNP
5	88710596	rs116361787	G	A	100	PASS	AC=20;AF=0.00399361;AN=5008;NS=2504;DP=20055;EAS_AF=0.001;AMR_AF=0.0043;AFR_AF=0.0008;EUR_AF=0.0119;SAS_AF=0.0031;AA=G|||;VT=SNP
5	88710913	rs247558	A	C	100	PASS	AC=175;AF=0.0349441;AN=5008;NS=2504;DP=18010;EAS_AF=0;AMR_AF=0.0375;AFR_AF=0.003;EUR_AF=0.1014;SAS_AF=0.044;AA=A|||;VT=SNP
5	88711071	rs247559	C	A	100	PASS	AC=3236;AF=0.646166;AN=5008;NS=2504;DP=18070;EAS_AF=0.7768;AMR_AF=0.5548;AFR_AF=0.7466;EUR_AF=0.6213;SAS_AF=0.4663;AA=C|||;VT=SNP
5	88711408	rs78419453	G	A	100	PASS	AC=593;AF=0.118411;AN=5008;NS=2504;DP=20227;EAS_AF=0.2034;AMR_AF=0.0706;AFR_AF=0.1286;EUR_AF=0.1093;SAS_AF=0.0603;AA=G|||;VT=SNP
5	88712046	rs189136947	T	C	100	PASS	AC=27;AF=0.00539137;AN=5008;NS=2504;DP=18788;EAS_AF=0;AMR_AF=0.0072;AFR_AF=0.0008;EUR_AF=0.0159;SAS_AF=0.0051;AA=T|||;VT=SNP
5	88712794	rs247560	A	G	100	PASS	AC=3524;AF=0.703674;AN=5008;NS=2504;DP=21452;EAS_AF=0.7768;AMR_AF=0.572;AFR_AF=0.9546;EUR_AF=0.6223;SAS_AF=0.4663;AA=G|||;VT=SNP
5	88713564	rs247554	A	G	100	PASS	AC=3237;AF=0.646366;AN=5008;NS=2504;DP=16330;EAS_AF=0.7768;AMR_AF=0.5548;AFR_AF=0.7474;EUR_AF=0.6213;SAS_AF=0.4663;AA=A|||;VT=SNP
5	88713903	rs116669396	G	A	100	PASS	AC=34;AF=0.00678914;AN=5008;NS=2504;DP=18319;EAS_AF=0;AMR_AF=0.013;AFR_AF=0.0023;EUR_AF=0.0219;SAS_AF=0;AA=G|||;VT=SNP
5	88714380	rs13173341	T	A	100	PASS	AC=81;AF=0.0161741;AN=5008;NS=2504;DP=19465;EAS_AF=0;AMR_AF=0.0187;AFR_AF=0.034;EUR_AF=0.0219;SAS_AF=0.001;AA=T|||;VT=SNP
5	88714396	rs173531	A	G	100	PASS	AC=3350;AF=0.66893;AN=5008;NS=2504;DP=19230;EAS_AF=0.7768;AMR_AF=0.5591;AFR_AF=0.8298;EUR_AF=0.6213;SAS_AF=0.4673;AA=G|||;VT=SNP
5	88714549	rs10454907	A	T	100	PASS	AC=37;AF=0.00738818;AN=5008;NS=2504;DP=20402;EAS_AF=0;AMR_AF=0.0101;AFR_AF=0.0023;EUR_AF=0.0268;SAS_AF=0;AA=A|||;VT=SNP
5	88714901	rs111838367	C	T	100	PASS	AC=12;AF=0.00239617;AN=5008;NS=2504;DP=20505;EAS_AF=0.001;AMR_AF=0.0058;AFR_AF=0.0008;EUR_AF=0.005;SAS_AF=0.001;AA=C|||;VT=SNP
5	88715066	rs16867563	G	A	100	PASS	AC=546;AF=0.109026;AN=5008;NS=2504;DP=19553;EAS_AF=0.2034;AMR_AF=0.0692;AFR_AF=0.093;EUR_AF=0.1103;SAS_AF=0.0603;AA=G|||;VT=SNP
5	88715172	rs32886	A	C	100	PASS	AC=3515;AF=0.701877;AN=5008;NS=2504;DP=18127;EAS_AF=0.7768;AMR_AF=0.572;AFR_AF=0.9478;EUR_AF=0.6223;SAS_AF=0.4663;AA=C|||;VT=SNP
5	88715719	rs17568075	C	T	100	PASS	AC=36;AF=0.0071885;AN=5008;NS=2504;DP=20584;EAS_AF=0.001;AMR_AF=0.0086;AFR_AF=0;EUR_AF=0.0189;SAS_AF=0.0102;AA=C|||;VT=SNP
5	88716109	rs32887	G	A	100	PASS	AC=3350;AF=0.66893;AN=5008;NS=2504;DP=16190;EAS_AF=0.7768;AMR_AF=0.5591;AFR_AF=0.8298;EUR_AF=0.6213;SAS_AF=0.4673;AA=G|||;VT=SNP
5	88716120	rs32888	T	A	100	PASS	AC=3350;AF=0.66893;AN=5008;NS=2504;DP=16375;EAS_AF=0.7768;AMR_AF=0.5591;AFR_AF=0.8298;EUR_AF=0.6213;SAS_AF=0.4673;AA=T|||;VT=SNP
5	88716144	rs6870380	A	T	100	PASS	AC=595;AF=0.11881;AN=5008;NS=2504;DP=16685;EAS_AF=0.2034;AMR_AF=0.0706;AFR_AF=0.1293;EUR_AF=0.1103;SAS_AF=0.0603;AA=A|||;VT=SNP
5	88716714	rs10454909	C	T	100	PASS	AC=169;AF=0.033746;AN=5008;NS=2504;DP=18857;EAS_AF=0.001;AMR_AF=0.062;AFR_AF=0.0023;EUR_AF=0.0905;SAS_AF=0.0317;AA=C|||;VT=SNP
5	88717718	rs247555	G	A	100	PASS	AC=2538;AF=0.506789;AN=5008;NS=2504;DP=17717;EAS_AF=0.5734;AMR_AF=0.4784;AFR_AF=0.5431;EUR_AF=0.5099;SAS_AF=0.4059;AA=G|||;VT=SNP
5	88717749	rs143669333	C	T	100	PASS	AC=83;AF=0.0165735;AN=5008;NS=2504;DP=17712;EAS_AF=0.002;AMR_AF=0.0288;AFR_AF=0.0023;EUR_AF=0.0348;SAS_AF=0.0235;AA=C|||;VT=SNP
5	88717836	rs113956401	G	C	100	PASS	AC=66;AF=0.0131789;AN=5008;NS=2504;DP=18176;EAS_AF=0;AMR_AF=0.0101;AFR_AF=0.0015;EUR_AF=0.0169;SAS_AF=0.0409;AA=G|||;VT=SNP
5	88717845	rs112968229	G	T	100	PASS	AC=24;AF=0.00479233;AN=5008;NS=2504;DP=18209;EAS_AF=0;AMR_AF=0.0058;AFR_AF=0.0008;EUR_AF=0.0189;SAS_AF=0;AA=G|||;VT=SNP
5	88718039	rs247556	C	G	100	PASS	AC=3523;AF=0.703474;AN=5008;NS=2504;DP=19944;EAS_AF=0.7768;AMR_AF=0.572;AFR_AF=0.9546;EUR_AF=0.6213;SAS_AF=0.4663;AA=G|||;VT=SNP
5	88719347	rs114471550	G	T	100	PASS	AC=313;AF=0.0625;AN=5008;NS=2504;DP=17552;EAS_AF=0.0794;AMR_AF=0.0677;AFR_AF=0.0144;EUR_AF=0.1103;SAS_AF=0.0573;AA=G|||;VT=SNP
5	88720237	rs113755170	G	A	100	PASS	AC=56;AF=0.0111821;AN=5008;NS=2504;DP=22509;EAS_AF=0;AMR_AF=0.0159;AFR_AF=0.0023;EUR_AF=0.0298;SAS_AF=0.0123;AA=G|||;VT=SNP
5	88722317	rs2432178	G	T	100	PASS	AC=3552;AF=0.709265;AN=5008;NS=2504;DP=15152;EAS_AF=0.7778;AMR_AF=0.5749;AFR_AF=0.9735;EUR_AF=0.6223;SAS_AF=0.4663;AA=T|||;VT=SNP
5	88723666	rs77381989	T	G	100	PASS	AC=693;AF=0.138379;AN=5008;NS=2504;DP=12290;EAS_AF=0.2649;AMR_AF=0.0735;AFR_AF=0.1513;EUR_AF=0.1143;SAS_AF=0.0613;AA=T|||;VT=SNP
5	88723668	rs73772156	G	T	100	PASS	AC=475;AF=0.0948482;AN=5008;NS=2504;DP=12397;EAS_AF=0.0367;AMR_AF=0.1499;AFR_AF=0.1664;EUR_AF=0.0815;SAS_AF=0.0327;AA=g|||;VT=SNP
5	88724448	rs79262286	A	C	100	PASS	AC=165;AF=0.0329473;AN=5008;NS=2504;DP=20289;EAS_AF=0;AMR_AF=0.0533;AFR_AF=0.0076;EUR_AF=0.0865;SAS_AF=0.0317;AA=A|||;VT=SNP
5	88725048	rs181785	G	A	100	PASS	AC=891;AF=0.177915;AN=5008;NS=2504;DP=15703;EAS_AF=0.1548;AMR_AF=0.1585;AFR_AF=0.1331;EUR_AF=0.2724;SAS_AF=0.1789;AA=G|||;VT=SNP
5	88725406	rs13184230	G	A	100	PASS	AC=110;AF=0.0219649;AN=5008;NS=2504;DP=17004;EAS_AF=0;AMR_AF=0.0231;AFR_AF=0.053;EUR_AF=0.0229;SAS_AF=0.001;AA=G|||;VT=SNP
5	88726337	rs7736534	C	T	100	PASS	AC=594;AF=0.11861;AN=5008;NS=2504;DP=14590;EAS_AF=0.2034;AMR_AF=0.0706;AFR_AF=0.1293;EUR_AF=0.1103;SAS_AF=0.0593;AA=C|||;VT=SNP
5	88726723	rs16867565	G	C	100	PASS	AC=468;AF=0.0934505;AN=5008;NS=2504;DP=14102;EAS_AF=0.2093;AMR_AF=0.1744;AFR_AF=0.028;EUR_AF=0.0398;SAS_AF=0.0603;AA=G|||;VT=SNP
5	88727063	rs72775530	A	G	100	PASS	AC=19;AF=0.00379393;AN=5008;NS=2504;DP=17572;EAS_AF=0;AMR_AF=0.0043;AFR_AF=0;EUR_AF=0.0159;SAS_AF=0;AA=A|||;VT=SNP
5	88728089	rs2031004	C	T	100	PASS	AC=3352;AF=0.669329;AN=5008;NS=2504;DP=12835;EAS_AF=0.7768;AMR_AF=0.5591;AFR_AF=0.8328;EUR_AF=0.6203;SAS_AF=0.4663;AA=C|||;VT=SNP
5	88729047	rs383242	T	C	100	PASS	AC=3523;AF=0.703474;AN=5008;NS=2504;DP=15624;EAS_AF=0.7768;AMR_AF=0.572;AFR_AF=0.9546;EUR_AF=0.6213;SAS_AF=0.4663;AA=T|||;VT=SNP
5	88729651	rs12153611	A	G	100	PASS	AC=49;AF=0.00978435;AN=5008;NS=2504;DP=17655;EAS_AF=0;AMR_AF=0.0274;AFR_AF=0.0008;EUR_AF=0.0249;SAS_AF=0.0041;AA=A|||;VT=SNP
5	88729851	rs454345	G	A	100	PASS	AC=3514;AF=0.701677;AN=5008;NS=2504;DP=15565;EAS_AF=0.7768;AMR_AF=0.572;AFR_AF=0.9478;EUR_AF=0.6213;SAS_AF=0.4663;AA=A|||;VT=SNP
5	88731146	rs771509	T	G	100	PASS	AC=357;AF=0.0712859;AN=5008;NS=2504;DP=19705;EAS_AF=0.002;AMR_AF=0.0922;AFR_AF=0.0068;EUR_AF=0.168;SAS_AF=0.1155;AA=T|||;VT=SNP
5	88734380	rs399303	G	A	100	PASS	AC=3511;AF=0.701078;AN=5008;NS=2504;DP=19548;EAS_AF=0.7768;AMR_AF=0.5706;AFR_AF=0.9478;EUR_AF=0.6203;SAS_AF=0.4652;AA=A|||;VT=SNP
5	88736293	rs9293515	A	G	100	PASS	AC=3389;AF=0.676717;AN=5008;NS=2504;DP=12560;EAS_AF=0.7768;AMR_AF=0.5692;AFR_AF=0.8374;EUR_AF=0.6412;SAS_AF=0.4693;AA=A|||;VT=SNP
5	88738190	rs74726954	A	G	100	PASS	AC=25;AF=0.00499201;AN=5008;NS=2504;DP=17006;EAS_AF=0;AMR_AF=0.0058;AFR_AF=0.0008;EUR_AF=0.0199;SAS_AF=0;AA=A|||;VT=SNP
5	88740323	rs2365376	A	C	100	PASS	AC=3557;AF=0.710264;AN=5008;NS=2504;DP=17838;EAS_AF=0.7708;AMR_AF=0.585;AFR_AF=0.9569;EUR_AF=0.6511;SAS_AF=0.4642;AA=C|||;VT=SNP
5	88741059	rs2011074	T	C	100	PASS	AC=3540;AF=0.706869;AN=5008;NS=2504;DP=17094;EAS_AF=0.753;AMR_AF=0.585;AFR_AF=0.9607;EUR_AF=0.6481;SAS_AF=0.4632;AA=C|||;VT=SNP
5	88741077	rs2011071	A	G	100	PASS	AC=2759;AF=0.550919;AN=5008;NS=2504;DP=16546;EAS_AF=0.6181;AMR_AF=0.536;AFR_AF=0.5651;EUR_AF=0.5974;SAS_AF=0.4254;AA=A|||;VT=SNP
5	88741518	rs116087192	T	C	100	PASS	AC=39;AF=0.00778754;AN=5008;NS=2504;DP=21084;EAS_AF=0;AMR_AF=0.0115;AFR_AF=0.0008;EUR_AF=0.0288;SAS_AF=0.001;AA=T|||;VT=SNP
5	88742585	rs140901165	T	C	100	PASS	AC=24;AF=0.00479233;AN=5008;NS=2504;DP=12416;EAS_AF=0;AMR_AF=0.0058;AFR_AF=0.0008;EUR_AF=0.0139;SAS_AF=0.0051;AA=T|||;VT=SNP
5	88743219	rs16867571	A	G	100	PASS	AC=1142;AF=0.228035;AN=5008;NS=2504;DP=19004;EAS_AF=0.2063;AMR_AF=0.1585;AFR_AF=0.3411;EUR_AF=0.2107;SAS_AF=0.1646;AA=A|||;VT=SNP
5	88743962	rs62378245	C	T	100	PASS	AC=1018;AF=0.203275;AN=5008;NS=2504;DP=18932;EAS_AF=0.0804;AMR_AF=0.1571;AFR_AF=0.348;EUR_AF=0.2087;SAS_AF=0.1616;AA=C|||;VT=SNP
5	88744406	rs10065531	A	T	100	PASS	AC=1706;AF=0.340655;AN=5008;NS=2504;DP=18855;EAS_AF=0.3998;AMR_AF=0.3833;AFR_AF=0.2988;EUR_AF=0.3857;SAS_AF=0.2597;AA=A|||;VT=SNP
5	88744550	rs7701188	G	A	100	PASS	AC=749;AF=0.149561;AN=5008;NS=2504;DP=18205;EAS_AF=0.0308;AMR_AF=0.0965;AFR_AF=0.3321;EUR_AF=0.1093;SAS_AF=0.1043;AA=G|||;VT=SNP
5	88744894	rs1833895	G	A	100	PASS	AC=1045;AF=0.208666;AN=5008;NS=2504;DP=17329;EAS_AF=0.1458;AMR_AF=0.1888;AFR_AF=0.1838;EUR_AF=0.328;SAS_AF=0.1984;AA=G|||;VT=SNP
5	88745184	rs66580221	T	C	100	PASS	AC=765;AF=0.152756;AN=5008;NS=2504;DP=17936;EAS_AF=0.0308;AMR_AF=0.0965;AFR_AF=0.3434;EUR_AF=0.1093;SAS_AF=0.1053;AA=T|||;VT=SNP
5	88745882	rs62378246	T	C	100	PASS	AC=360;AF=0.071885;AN=5008;NS=2504;DP=16143;EAS_AF=0.1339;AMR_AF=0.0216;AFR_AF=0.0938;EUR_AF=0.0487;SAS_AF=0.0378;AA=T|||;VT=SNP
5	88746164	rs6891794	T	G	100	PASS	AC=766;AF=0.152955;AN=5008;NS=2504;DP=16470;EAS_AF=0.0308;AMR_AF=0.0965;AFR_AF=0.3442;EUR_AF=0.1093;SAS_AF=0.1053;AA=T|||;VT=SNP
5	88746203	rs1820170	G	A	100	PASS	AC=3370;AF=0.672923;AN=5008;NS=2504;DP=16738;EAS_AF=0.7401;AMR_AF=0.5692;AFR_AF=0.8525;EUR_AF=0.6451;SAS_AF=0.4632;AA=G|||;VT=SNP
5	88746331	rs16867576	A	G	100	PASS	AC=767;AF=0.153155;AN=5008;NS=2504;DP=19587;EAS_AF=0.0308;AMR_AF=0.0965;AFR_AF=0.3442;EUR_AF=0.1103;SAS_AF=0.1053;AA=A|||;VT=SNP
5	88746405	rs6892330	T	C	100	PASS	AC=3369;AF=0.672724;AN=5008;NS=2504;DP=19160;EAS_AF=0.7391;AMR_AF=0.5692;AFR_AF=0.8525;EUR_AF=0.6451;SAS_AF=0.4632;AA=C|||;VT=SNP
5	88746865	rs12515004	C	T	100	PASS	AC=1603;AF=0.320088;AN=5008;NS=2504;DP=15694;EAS_AF=0.3998;AMR_AF=0.3775;AFR_AF=0.2231;EUR_AF=0.3867;SAS_AF=0.2597;AA=C|||;VT=SNP
5	88747297	rs9293516	C	T	100	PASS	AC=484;AF=0.0966454;AN=5008;NS=2504;DP=16771;EAS_AF=0.1756;AMR_AF=0.0663;AFR_AF=0.0756;EUR_AF=0.1014;SAS_AF=0.0603;AA=C|||;VT=SNP
5	88747683	rs9293517	A	C	100	PASS	AC=492;AF=0.0982428;AN=5008;NS=2504;DP=16262;EAS_AF=0.1756;AMR_AF=0.0663;AFR_AF=0.0817;EUR_AF=0.1014;SAS_AF=0.0603;AA=A|||;VT=SNP
5	88747981	rs2365377	G	A	100	PASS	AC=3006;AF=0.60024;AN=5008;NS=2504;DP=17378;EAS_AF=0.6052;AMR_AF=0.549;AFR_AF=0.7579;EUR_AF=0.5954;SAS_AF=0.4233;AA=G|||;VT=SNP
5	88748452	rs1358555	T	C	100	PASS	AC=169;AF=0.033746;AN=5008;NS=2504;DP=14971;EAS_AF=0.001;AMR_AF=0.0562;AFR_AF=0.0023;EUR_AF=0.0944;SAS_AF=0.0317;AA=T|||;VT=SNP
5	88748768	rs1528589	C	T	100	PASS	AC=3008;AF=0.600639;AN=5008;NS=2504;DP=17077;EAS_AF=0.6012;AMR_AF=0.549;AFR_AF=0.7587;EUR_AF=0.5954;SAS_AF=0.4284;AA=c|||;VT=SNP
5	88748882	rs4916751	T	G	100	PASS	AC=3473;AF=0.69349;AN=5008;NS=2504;DP=14443;EAS_AF=0.7688;AMR_AF=0.6686;AFR_AF=0.8517;EUR_AF=0.6451;SAS_AF=0.4693;AA=G|||;VT=SNP
5	88749082	rs10045921	G	A	100	PASS	AC=2907;AF=0.580471;AN=5008;NS=2504;DP=16261;EAS_AF=0.5645;AMR_AF=0.5403;AFR_AF=0.7322;EUR_AF=0.5865;SAS_AF=0.4141;AA=G|||;VT=SNP
5	88750590	rs76984656	C	T	100	PASS	AC=165;AF=0.0329473;AN=5008;NS=2504;DP=19681;EAS_AF=0;AMR_AF=0.0173;AFR_AF=0.0968;EUR_AF=0.0239;SAS_AF=0.001;AA=C|||;VT=SNP
5	88750942	rs115727393	G	A	100	PASS	AC=17;AF=0.00339457;AN=5008;NS=2504;DP=19477;EAS_AF=0;AMR_AF=0.0058;AFR_AF=0.0008;EUR_AF=0.0109;SAS_AF=0.001;AA=G|||;VT=SNP
5	88751316	rs62378247	C	T	100	PASS	AC=459;AF=0.0916534;AN=5008;NS=2504;DP=17032;EAS_AF=0.125;AMR_AF=0.0764;AFR_AF=0.0166;EUR_AF=0.1541;SAS_AF=0.1053;AA=C|||;VT=SNP
5	88751587	rs12519890	A	G	100	PASS	AC=450;AF=0.0898562;AN=5008;NS=2504;DP=16035;EAS_AF=0.001;AMR_AF=0.1153;AFR_AF=0.0189;EUR_AF=0.2048;SAS_AF=0.1411;AA=A|||;VT=SNP
5	88751964	rs35700159	A	G	100	PASS	AC=86;AF=0.0171725;AN=5008;NS=2504;DP=18920;EAS_AF=0;AMR_AF=0.0101;AFR_AF=0.0416;EUR_AF=0.0229;SAS_AF=0.001;AA=A|||;VT=SNP
5	88752216	rs58886237	A	C	100	PASS	AC=416;AF=0.0830671;AN=5008;NS=2504;DP=19091;EAS_AF=0.1706;AMR_AF=0.0231;AFR_AF=0.1362;EUR_AF=0.0219;SAS_AF=0.0266;AA=A|||;VT=SNP
5	88752414	rs10071234	A	T	100	PASS	AC=1380;AF=0.275559;AN=5008;NS=2504;DP=16574;EAS_AF=0.1607;AMR_AF=0.2262;AFR_AF=0.4047;EUR_AF=0.3022;SAS_AF=0.227;AA=A|||;VT=SNP
5	88752531	rs76038678	G	A	100	PASS	AC=416;AF=0.0830671;AN=5008;NS=2504;DP=16577;EAS_AF=0.1696;AMR_AF=0.0231;AFR_AF=0.1369;EUR_AF=0.0219;SAS_AF=0.0266;AA=G|||;VT=SNP
5	88752584	rs10056443	G	A	100	PASS	AC=1410;AF=0.28155;AN=5008;NS=2504;DP=17106;EAS_AF=0.1607;AMR_AF=0.2277;AFR_AF=0.4266;EUR_AF=0.3022;SAS_AF=0.227;AA=G|||;VT=SNP
5	88752673	rs147032885	C	A	100	PASS	AC=42;AF=0.00838658;AN=5008;NS=2504;DP=16285;EAS_AF=0;AMR_AF=0.0173;AFR_AF=0.0023;EUR_AF=0.0268;SAS_AF=0;AA=C|||;VT=SNP
5	88752744	rs7445369	C	T	100	PASS	AC=3460;AF=0.690895;AN=5008;NS=2504;DP=17157;EAS_AF=0.6409;AMR_AF=0.5591;AFR_AF=0.9766;EUR_AF=0.6292;SAS_AF=0.5133;AA=T|||;VT=SNP
5	88752774	rs34658690	C	A	100	PASS	AC=163;AF=0.0325479;AN=5008;NS=2504;DP=16678;EAS_AF=0;AMR_AF=0.0173;AFR_AF=0.0953;EUR_AF=0.0239;SAS_AF=0.001;AA=C|||;VT=SNP
5	88753910	rs150468825	C	A	100	PASS	AC=50;AF=0.00998403;AN=5008;NS=2504;DP=20301;EAS_AF=0;AMR_AF=0.0202;AFR_AF=0.0008;EUR_AF=0.0249;SAS_AF=0.0102;AA=C|||;VT=SNP
5	88755454	rs4145733	A	G	100	PASS	AC=417;AF=0.0832668;AN=5008;NS=2504;DP=18278;EAS_AF=0.1706;AMR_AF=0.0231;AFR_AF=0.1369;EUR_AF=0.0219;SAS_AF=0.0266;AA=A|||;VT=SNP
5	88756632	rs6879209	T	A	100	PASS	AC=3181;AF=0.635184;AN=5008;NS=2504;DP=16138;EAS_AF=0.5873;AMR_AF=0.5375;AFR_AF=0.8343;EUR_AF=0.6292;SAS_AF=0.4908;AA=A|||;VT=SNP
5	88756955	rs6862568	G	A	100	PASS	AC=3465;AF=0.691893;AN=5008;NS=2504;DP=18845;EAS_AF=0.6438;AMR_AF=0.562;AFR_AF=0.9766;EUR_AF=0.6292;SAS_AF=0.5133;AA=A|||;VT=SNP
5	88757234	rs77239230	A	G	100	PASS	AC=417;AF=0.0832668;AN=5008;NS=2504;DP=19820;EAS_AF=0.1706;AMR_AF=0.0231;AFR_AF=0.1369;EUR_AF=0.0219;SAS_AF=0.0266;AA=A|||;VT=SNP
5	88758067	rs10057507	C	T	100	PASS	AC=1642;AF=0.327875;AN=5008;NS=2504;DP=17779;EAS_AF=0.1607;AMR_AF=0.255;AFR_AF=0.5681;EUR_AF=0.327;SAS_AF=0.228;AA=T|||;VT=SNP
5	88758899	rs13176213	G	T	100	PASS	AC=3464;AF=0.691693;AN=5008;NS=2504;DP=17622;EAS_AF=0.6429;AMR_AF=0.562;AFR_AF=0.9766;EUR_AF=0.6292;SAS_AF=0.5133;AA=T|||;VT=SNP
5	88759223	rs1830359	G	A	100	PASS	AC=1111;AF=0.221845;AN=5008;NS=2504;DP=18077;EAS_AF=0.256;AMR_AF=0.2579;AFR_AF=0.1233;EUR_AF=0.2783;SAS_AF=0.2362;AA=G|||;VT=SNP
5	88760288	rs1919240	T	G	100	PASS	AC=1111;AF=0.221845;AN=5008;NS=2504;DP=15765;EAS_AF=0.256;AMR_AF=0.2579;AFR_AF=0.1233;EUR_AF=0.2783;SAS_AF=0.2362;AA=T|||;VT=SNP
5	88760511	rs1852723	A	G	100	PASS	AC=2764;AF=0.551917;AN=5008;NS=2504;DP=17391;EAS_AF=0.4167;AMR_AF=0.5144;AFR_AF=0.6974;EUR_AF=0.6074;SAS_AF=0.4642;AA=G|||;VT=SNP
5	88760555	rs147216879	G	C	100	PASS	AC=14;AF=0.00279553;AN=5008;NS=2504;DP=17520;EAS_AF=0;AMR_AF=0.0029;AFR_AF=0;EUR_AF=0.0119;SAS_AF=0;AA=G|||;VT=SNP
5	88760567	rs1852724	T	A	100	PASS	AC=1649;AF=0.329273;AN=5008;NS=2504;DP=17905;EAS_AF=0.1607;AMR_AF=0.2565;AFR_AF=0.5719;EUR_AF=0.328;SAS_AF=0.228;AA=T|||;VT=SNP
5	88760996	rs77016907	G	A	100	PASS	AC=23;AF=0.00459265;AN=5008;NS=2504;DP=18215;EAS_AF=0;AMR_AF=0.0086;AFR_AF=0.0008;EUR_AF=0.0159;SAS_AF=0;AA=G|||;VT=SNP
5	88761094	rs12109844	T	G	100	PASS	AC=1643;AF=0.328075;AN=5008;NS=2504;DP=16216;EAS_AF=0.1607;AMR_AF=0.255;AFR_AF=0.5681;EUR_AF=0.327;SAS_AF=0.229;AA=G|||;VT=SNP
5	88761240	rs12109397	C	T	100	PASS	AC=1643;AF=0.328075;AN=5008;NS=2504;DP=16378;EAS_AF=0.1607;AMR_AF=0.255;AFR_AF=0.5681;EUR_AF=0.327;SAS_AF=0.229;AA=T|||;VT=SNP
5	88761919	rs58777711	T	C	100	PASS	AC=167;AF=0.0333466;AN=5008;NS=2504;DP=18086;EAS_AF=0;AMR_AF=0.0173;AFR_AF=0.0983;EUR_AF=0.0239;SAS_AF=0.001;AA=t|||;VT=SNP
5	88761940	rs1406322	C	G	100	PASS	AC=1645;AF=0.328474;AN=5008;NS=2504;DP=18571;EAS_AF=0.1627;AMR_AF=0.255;AFR_AF=0.5681;EUR_AF=0.327;SAS_AF=0.229;AA=g|||;VT=SNP
5	88761989	rs4020094	T	G	100	PASS	AC=1644;AF=0.328275;AN=5008;NS=2504;DP=18679;EAS_AF=0.1617;AMR_AF=0.255;AFR_AF=0.5681;EUR_AF=0.327;SAS_AF=0.229;AA=g|||;VT=SNP
5	88762023	rs10066156	G	A	100	PASS	AC=1652;AF=0.329872;AN=5008;NS=2504;DP=19559;EAS_AF=0.1607;AMR_AF=0.2565;AFR_AF=0.5719;EUR_AF=0.328;SAS_AF=0.2311;AA=a|||;VT=SNP
5	88762402	rs7722399	T	C	100	PASS	AC=1016;AF=0.202875;AN=5008;NS=2504;DP=15314;EAS_AF=0.256;AMR_AF=0.2522;AFR_AF=0.0575;EUR_AF=0.2753;SAS_AF=0.2352;AA=t|||;VT=SNP
5	88764215	rs10070532	G	A	100	PASS	AC=1421;AF=0.283746;AN=5008;NS=2504;DP=17378;EAS_AF=0.129;AMR_AF=0.1888;AFR_AF=0.5015;EUR_AF=0.2863;SAS_AF=0.2137;AA=G|||;VT=SNP
5	88764297	rs74665222	A	G	100	PASS	AC=424;AF=0.0846645;AN=5008;NS=2504;DP=21024;EAS_AF=0.1706;AMR_AF=0.0274;AFR_AF=0.1369;EUR_AF=0.0219;SAS_AF=0.0307;AA=A|||;VT=SNP
5	88764302	rs10070590	G	T	100	PASS	AC=1406;AF=0.280751;AN=5008;NS=2504;DP=21072;EAS_AF=0.13;AMR_AF=0.1902;AFR_AF=0.5061;EUR_AF=0.2803;SAS_AF=0.1963;AA=G|||;VT=SNP
5	88765169	rs1805245	A	T	100	PASS	AC=166;AF=0.033147;AN=5008;NS=2504;DP=17399;EAS_AF=0;AMR_AF=0.0159;AFR_AF=0.0991;EUR_AF=0.0229;SAS_AF=0.001;AA=A|||;VT=SNP
5	88765472	rs7700960	T	C	100	PASS	AC=166;AF=0.033147;AN=5008;NS=2504;DP=17379;EAS_AF=0;AMR_AF=0.0159;AFR_AF=0.0991;EUR_AF=0.0229;SAS_AF=0.001;AA=T|||;VT=SNP
5	88766312	rs75711750	G	A	100	PASS	AC=31;AF=0.0061901;AN=5008;NS=2504;DP=15894;EAS_AF=0.003;AMR_AF=0.0086;AFR_AF=0;EUR_AF=0.0099;SAS_AF=0.0123;AA=G|||;VT=SNP
5	88766640	rs116579107	A	T	100	PASS	AC=21;AF=0.00419329;AN=5008;NS=2504;DP=16046;EAS_AF=0;AMR_AF=0.0086;AFR_AF=0;EUR_AF=0.0119;SAS_AF=0.0031;AA=A|||;VT=SNP
5	88766902	rs13163176	T	C	100	PASS	AC=2011;AF=0.401558;AN=5008;NS=2504;DP=19065;EAS_AF=0.2927;AMR_AF=0.2032;AFR_AF=0.848;EUR_AF=0.2376;SAS_AF=0.2198;AA=T|||;VT=SNP
5	88767109	rs55741312	C	G	100	PASS	AC=1142;AF=0.228035;AN=5008;NS=2504;DP=18671;EAS_AF=0.1349;AMR_AF=0.1311;AFR_AF=0.4228;EUR_AF=0.1928;SAS_AF=0.1656;AA=C|||;VT=SNP
5	88768953	rs6891697	T	C	100	PASS	AC=3135;AF=0.625998;AN=5008;NS=2504;DP=20327;EAS_AF=0.5526;AMR_AF=0.464;AFR_AF=0.9735;EUR_AF=0.507;SAS_AF=0.4693;AA=C|||;VT=SNP
5	88772062	rs75048180	C	T	100	PASS	AC=77;AF=0.0153754;AN=5008;NS=2504;DP=20366;EAS_AF=0;AMR_AF=0.0562;AFR_AF=0.0015;EUR_AF=0.0258;SAS_AF=0.0102;AA=C|||;VT=SNP
5	88772395	rs77332236	T	G	100	PASS	AC=44;AF=0.00878594;AN=5008;NS=2504;DP=16997;EAS_AF=0;AMR_AF=0.013;AFR_AF=0.0015;EUR_AF=0.0298;SAS_AF=0.0031;AA=T|||;VT=SNP
5	88772691	rs34402932	C	T	100	PASS	AC=165;AF=0.0329473;AN=5008;NS=2504;DP=16168;EAS_AF=0;AMR_AF=0.0159;AFR_AF=0.0983;EUR_AF=0.0229;SAS_AF=0.001;AA=C|||;VT=SNP
5	88773660	rs115433803	A	T	100	PASS	AC=325;AF=0.0648962;AN=5008;NS=2504;DP=15211;EAS_AF=0.0952;AMR_AF=0.0216;AFR_AF=0.1256;EUR_AF=0.0179;SAS_AF=0.0307;AA=A|||;VT=SNP
5	88773965	rs6899103	G	T	100	PASS	AC=3133;AF=0.625599;AN=5008;NS=2504;DP=18191;EAS_AF=0.5516;AMR_AF=0.464;AFR_AF=0.9735;EUR_AF=0.507;SAS_AF=0.4683;AA=T|||;VT=SNP
5	88774328	rs4618461	A	G	100	PASS	AC=3133;AF=0.625599;AN=5008;NS=2504;DP=18839;EAS_AF=0.5516;AMR_AF=0.464;AFR_AF=0.9735;EUR_AF=0.507;SAS_AF=0.4683;AA=G|||;VT=SNP
5	88774425	rs10065473	A	G	100	PASS	AC=3134;AF=0.625799;AN=5008;NS=2504;DP=17439;EAS_AF=0.5516;AMR_AF=0.4654;AFR_AF=0.9735;EUR_AF=0.507;SAS_AF=0.4683;AA=G|||;VT=SNP
5	88774841	rs141263578	A	G	100	PASS	AC=43;AF=0.00858626;AN=5008;NS=2504;DP=16185;EAS_AF=0;AMR_AF=0.0173;AFR_AF=0.0023;EUR_AF=0.0278;SAS_AF=0;AA=A|||;VT=SNP
5	88775398	rs74820949	T	C	100	PASS	AC=148;AF=0.0295527;AN=5008;NS=2504;DP=17841;EAS_AF=0;AMR_AF=0.0389;AFR_AF=0.0061;EUR_AF=0.0825;SAS_AF=0.0307;AA=T|||;VT=SNP
5	88776860	rs12653038	G	A	100	PASS	AC=341;AF=0.0680911;AN=5008;NS=2504;DP=19050;EAS_AF=0.0952;AMR_AF=0.0245;AFR_AF=0.1362;EUR_AF=0.0179;SAS_AF=0.0307;AA=G|||;VT=SNP
5	88777196	rs141114079	A	T	100	PASS	AC=25;AF=0.00499201;AN=5008;NS=2504;DP=16091;EAS_AF=0;AMR_AF=0.0086;AFR_AF=0.0008;EUR_AF=0.0159;SAS_AF=0.002;AA=A|||;VT=SNP
5	88777258	rs62380077	A	G	100	PASS	AC=36;AF=0.0071885;AN=5008;NS=2504;DP=16084;EAS_AF=0;AMR_AF=0.0058;AFR_AF=0.0008;EUR_AF=0.0258;SAS_AF=0.0051;AA=A|||;VT=SNP
5	88777537	rs16867639	A	G	100	PASS	AC=340;AF=0.0678914;AN=5008;NS=2504;DP=17178;EAS_AF=0.0952;AMR_AF=0.0245;AFR_AF=0.1354;EUR_AF=0.0179;SAS_AF=0.0307;AA=A|||;VT=SNP
5	88778471	rs73170244	C	G	100	PASS	AC=62;AF=0.0123802;AN=5008;NS=2504;DP=18216;EAS_AF=0;AMR_AF=0.0144;AFR_AF=0.0008;EUR_AF=0.0159;SAS_AF=0.0358;AA=C|||;VT=SNP
5	88778529	rs7731614	C	T	100	PASS	AC=201;AF=0.0401358;AN=5008;NS=2504;DP=17508;EAS_AF=0;AMR_AF=0.0159;AFR_AF=0.1248;EUR_AF=0.0239;SAS_AF=0.001;AA=C|||;VT=SNP
5	88778532	rs72775553	G	A	100	PASS	AC=985;AF=0.196685;AN=5008;NS=2504;DP=17487;EAS_AF=0.255;AMR_AF=0.2522;AFR_AF=0.0348;EUR_AF=0.2664;SAS_AF=0.2444;AA=G|||;VT=SNP
5	88778848	rs17569591	G	A	100	PASS	AC=175;AF=0.0349441;AN=5008;NS=2504;DP=20191;EAS_AF=0;AMR_AF=0.0562;AFR_AF=0.0083;EUR_AF=0.1014;SAS_AF=0.0235;AA=G|||;VT=SNP
5	88778861	rs1919243	T	C	100	PASS	AC=2487;AF=0.496605;AN=5008;NS=2504;DP=19863;EAS_AF=0.4464;AMR_AF=0.4251;AFR_AF=0.6218;EUR_AF=0.502;SAS_AF=0.4243;AA=T|||;VT=SNP
5	88779288	rs77643547	C	G	100	PASS	AC=23;AF=0.00459265;AN=5008;NS=2504;DP=17416;EAS_AF=0;AMR_AF=0.0086;AFR_AF=0.0008;EUR_AF=0.0159;SAS_AF=0;AA=C|||;VT=SNP
5	88780038	rs10051819	G	T	100	PASS	AC=38;AF=0.00758786;AN=5008;NS=2504;DP=16833;EAS_AF=0;AMR_AF=0.013;AFR_AF=0.0008;EUR_AF=0.0268;SAS_AF=0.001;AA=G|||;VT=SNP
5	88780604	rs115900805	G	C	100	PASS	AC=45;AF=0.00898562;AN=5008;NS=2504;DP=18209;EAS_AF=0;AMR_AF=0.013;AFR_AF=0.0015;EUR_AF=0.0308;SAS_AF=0.0031;AA=G|||;VT=SNP
5	88780637	rs4085704	A	G	100	PASS	AC=3994;AF=0.797524;AN=5008;NS=2504;DP=18945;EAS_AF=0.8492;AMR_AF=0.8602;AFR_AF=0.5567;EUR_AF=0.9284;SAS_AF=0.8906;AA=G|||;VT=SNP
5	88780645	rs11742119	T	C	100	PASS	AC=579;AF=0.115615;AN=5008;NS=2504;DP=18913;EAS_AF=0.2688;AMR_AF=0.1427;AFR_AF=0.0265;EUR_AF=0.0746;SAS_AF=0.1012;AA=T|||;VT=SNP
5	88780774	rs1830362	A	G	100	PASS	AC=2551;AF=0.509385;AN=5008;NS=2504;DP=21800;EAS_AF=0.6677;AMR_AF=0.6326;AFR_AF=0.2095;EUR_AF=0.5577;SAS_AF=0.6145;AA=A|||;VT=SNP
5	88780868	rs10514308	G	T	100	PASS	AC=481;AF=0.0960463;AN=5008;NS=2504;DP=20413;EAS_AF=0.1389;AMR_AF=0.0836;AFR_AF=0.0174;EUR_AF=0.1581;SAS_AF=0.1033;AA=G|||;VT=SNP
5	88780913	rs10061720	T	A	100	PASS	AC=427;AF=0.0852636;AN=5008;NS=2504;DP=20416;EAS_AF=0;AMR_AF=0.0331;AFR_AF=0.2867;EUR_AF=0.0239;SAS_AF=0.001;AA=T|||;VT=SNP
5	88781513	rs11953066	T	C	100	PASS	AC=3952;AF=0.789137;AN=5008;NS=2504;DP=18526;EAS_AF=0.8085;AMR_AF=0.8602;AFR_AF=0.5567;EUR_AF=0.9284;SAS_AF=0.8896;AA=T|||;VT=SNP
5	88781666	rs71629718	A	C	100	PASS	AC=60;AF=0.0119808;AN=5008;NS=2504;DP=18382;EAS_AF=0;AMR_AF=0.0086;AFR_AF=0.0227;EUR_AF=0.0229;SAS_AF=0.001;AA=A|||;VT=SNP
5	88781868	rs1852730	C	T	100	PASS	AC=1746;AF=0.348642;AN=5008;NS=2504;DP=19692;EAS_AF=0.3988;AMR_AF=0.4741;AFR_AF=0.0287;EUR_AF=0.4761;SAS_AF=0.5092;AA=C|||;VT=SNP
5	88783421	rs10038055	G	T	100	PASS	AC=1409;AF=0.28135;AN=5008;NS=2504;DP=20299;EAS_AF=0.1409;AMR_AF=0.2277;AFR_AF=0.3502;EUR_AF=0.3708;SAS_AF=0.2791;AA=G|||;VT=SNP
5	88783422	rs4916752	G	A	100	PASS	AC=2326;AF=0.464457;AN=5008;NS=2504;DP=20339;EAS_AF=0.6677;AMR_AF=0.6167;AFR_AF=0.0552;EUR_AF=0.5507;SAS_AF=0.6115;AA=G|||;VT=SNP
5	88784703	rs1919239	T	G	100	PASS	AC=4474;AF=0.893371;AN=5008;NS=2504;DP=19562;EAS_AF=0.8492;AMR_AF=0.902;AFR_AF=0.8782;EUR_AF=0.9533;SAS_AF=0.8916;AA=G|||;VT=SNP
5	88785281	rs62380078	C	T	100	PASS	AC=1368;AF=0.273163;AN=5008;NS=2504;DP=20783;EAS_AF=0.1409;AMR_AF=0.2233;AFR_AF=0.3215;EUR_AF=0.3708;SAS_AF=0.2791;AA=C|||;VT=SNP
5	88785384	rs6452824	G	A	100	PASS	AC=3936;AF=0.785942;AN=5008;NS=2504;DP=19671;EAS_AF=0.8492;AMR_AF=0.8602;AFR_AF=0.5174;EUR_AF=0.9215;SAS_AF=0.8916;AA=A|||;VT=SNP
5	88785938	rs114152460	T	A	100	PASS	AC=21;AF=0.00419329;AN=5008;NS=2504;DP=19502;EAS_AF=0;AMR_AF=0.0043;AFR_AF=0.0008;EUR_AF=0.0099;SAS_AF=0.0072;AA=T|||;VT=SNP
5	88785970	rs1852728	G	A	100	PASS	AC=3936;AF=0.785942;AN=5008;NS=2504;DP=19910;EAS_AF=0.8492;AMR_AF=0.8602;AFR_AF=0.5174;EUR_AF=0.9215;SAS_AF=0.8916;AA=A|||;VT=SNP
5	88786313	rs13171024	T	A	100	PASS	AC=401;AF=0.0800719;AN=5008;NS=2504;DP=21828;EAS_AF=0;AMR_AF=0.0331;AFR_AF=0.267;EUR_AF=0.0239;SAS_AF=0.001;AA=T|||;VT=SNP
5	88786612	rs61463007	G	A	100	PASS	AC=401;AF=0.0800719;AN=5008;NS=2504;DP=21860;EAS_AF=0;AMR_AF=0.0331;AFR_AF=0.267;EUR_AF=0.0239;SAS_AF=0.001;AA=G|||;VT=SNP
5	88787118	rs116476809	T	C	100	PASS	AC=38;AF=0.00758786;AN=5008;NS=2504;DP=19919;EAS_AF=0;AMR_AF=0.0187;AFR_AF=0.0008;EUR_AF=0.0209;SAS_AF=0.0031;AA=T|||;VT=SNP
5	88787175	rs36074433	A	G	100	PASS	AC=348;AF=0.0694888;AN=5008;NS=2504;DP=19855;EAS_AF=0;AMR_AF=0.0259;AFR_AF=0.2307;EUR_AF=0.0239;SAS_AF=0.001;AA=A|||;VT=SNP
5	88787183	rs4916753	A	C	100	PASS	AC=4093;AF=0.817292;AN=5008;NS=2504;DP=19940;EAS_AF=0.8492;AMR_AF=0.8689;AFR_AF=0.6248;EUR_AF=0.9235;SAS_AF=0.8988;AA=C|||;VT=SNP
5	88787199	rs111290180	A	G	100	PASS	AC=32;AF=0.00638978;AN=5008;NS=2504;DP=20053;EAS_AF=0;AMR_AF=0.0202;AFR_AF=0.0008;EUR_AF=0.0169;SAS_AF=0;AA=A|||;VT=SNP
5	88787524	rs145441489	G	A	100	PASS	AC=23;AF=0.00459265;AN=5008;NS=2504;DP=19143;EAS_AF=0;AMR_AF=0.0058;AFR_AF=0.0015;EUR_AF=0.0169;SAS_AF=0;AA=G|||;VT=SNP
5	88787694	rs1852721	G	C	100	PASS	AC=2485;AF=0.496206;AN=5008;NS=2504;DP=21727;EAS_AF=0.6677;AMR_AF=0.6311;AFR_AF=0.1679;EUR_AF=0.5507;SAS_AF=0.6115;AA=G|||;VT=SNP
5	88788705	rs62380079	G	A	100	PASS	AC=20;AF=0.00399361;AN=5008;NS=2504;DP=21731;EAS_AF=0;AMR_AF=0.0043;AFR_AF=0.0008;EUR_AF=0.0129;SAS_AF=0.0031;AA=G|||;VT=SNP
5	88789132	rs36098140	A	G	100	PASS	AC=3935;AF=0.785743;AN=5008;NS=2504;DP=23041;EAS_AF=0.8492;AMR_AF=0.8602;AFR_AF=0.5174;EUR_AF=0.9215;SAS_AF=0.8906;AA=G|||;VT=SNP
5	88789619	rs62380081	T	C	100	PASS	AC=2331;AF=0.465455;AN=5008;NS=2504;DP=22157;EAS_AF=0.6677;AMR_AF=0.6196;AFR_AF=0.0567;EUR_AF=0.5517;SAS_AF=0.6115;AA=T|||;VT=SNP
5	88790274	rs62380082	A	T	100	PASS	AC=474;AF=0.0946486;AN=5008;NS=2504;DP=14147;EAS_AF=0.1379;AMR_AF=0.0807;AFR_AF=0.0166;EUR_AF=0.1561;SAS_AF=0.1022;AA=A|||;VT=SNP
5	88790452	rs1852727	A	G	100	PASS	AC=3933;AF=0.785343;AN=5008;NS=2504;DP=14921;EAS_AF=0.8492;AMR_AF=0.8602;AFR_AF=0.5174;EUR_AF=0.9215;SAS_AF=0.8885;AA=G|||;VT=SNP
5	88790610	rs79153259	C	T	100	PASS	AC=539;AF=0.107628;AN=5008;NS=2504;DP=15139;EAS_AF=0.001;AMR_AF=0.0418;AFR_AF=0.3608;EUR_AF=0.0308;SAS_AF=0.001;AA=C|||;VT=SNP
5	88790873	rs1830358	G	C	100	PASS	AC=3893;AF=0.777356;AN=5008;NS=2504;DP=20081;EAS_AF=0.8085;AMR_AF=0.8602;AFR_AF=0.5174;EUR_AF=0.9215;SAS_AF=0.8896;AA=G|||;VT=SNP
5	88791676	rs34023833	G	A	100	PASS	AC=347;AF=0.0692891;AN=5008;NS=2504;DP=21031;EAS_AF=0;AMR_AF=0.0259;AFR_AF=0.23;EUR_AF=0.0239;SAS_AF=0.001;AA=G|||;VT=SNP
5	88791932	rs116729976	G	A	100	PASS	AC=30;AF=0.00599042;AN=5008;NS=2504;DP=17564;EAS_AF=0;AMR_AF=0.0058;AFR_AF=0;EUR_AF=0.0249;SAS_AF=0.001;AA=G|||;VT=SNP
5	88792997	rs3844058	T	G	100	PASS	AC=4116;AF=0.821885;AN=5008;NS=2504;DP=14119;EAS_AF=0.8095;AMR_AF=0.8761;AFR_AF=0.6762;EUR_AF=0.9225;SAS_AF=0.8896;AA=T|||;VT=SNP
5	88793162	rs2022561	G	A	100	PASS	AC=4477;AF=0.89397;AN=5008;NS=2504;DP=15788;EAS_AF=0.8502;AMR_AF=0.902;AFR_AF=0.8805;EUR_AF=0.9523;SAS_AF=0.8916;AA=A|||;VT=SNP
5	88793281	rs4110177	G	A	100	PASS	AC=1367;AF=0.272963;AN=5008;NS=2504;DP=15072;EAS_AF=0.1409;AMR_AF=0.2233;AFR_AF=0.3215;EUR_AF=0.3708;SAS_AF=0.2781;AA=G|||;VT=SNP
5	88793563	rs4346802	A	G	100	PASS	AC=3895;AF=0.777756;AN=5008;NS=2504;DP=14242;EAS_AF=0.8095;AMR_AF=0.8602;AFR_AF=0.5182;EUR_AF=0.9215;SAS_AF=0.8896;AA=A|||;VT=SNP
5	88794355	rs78779226	A	G	100	PASS	AC=579;AF=0.115615;AN=5008;NS=2504;DP=18251;EAS_AF=0.2698;AMR_AF=0.1441;AFR_AF=0.025;EUR_AF=0.0746;SAS_AF=0.1012;AA=A|||;VT=SNP
5	88794786	rs74817431	C	T	100	PASS	AC=582;AF=0.116214;AN=5008;NS=2504;DP=18278;EAS_AF=0.2728;AMR_AF=0.1441;AFR_AF=0.025;EUR_AF=0.0746;SAS_AF=0.1012;AA=C|||;VT=SNP
5	88794820	rs16867696	A	C	100	PASS	AC=584;AF=0.116613;AN=5008;NS=2504;DP=19305;EAS_AF=0.2728;AMR_AF=0.1441;AFR_AF=0.0257;EUR_AF=0.0755;SAS_AF=0.1012;AA=A|||;VT=SNP
5	88794883	rs185606088	C	G	100	PASS	AC=13;AF=0.00259585;AN=5008;NS=2504;DP=21110;EAS_AF=0;AMR_AF=0.0043;AFR_AF=0;EUR_AF=0.0099;SAS_AF=0;AA=C|||;VT=SNP
5	88795861	rs75799960	C	A	100	PASS	AC=57;AF=0.0113818;AN=5008;NS=2504;DP=16098;EAS_AF=0;AMR_AF=0.013;AFR_AF=0.0008;EUR_AF=0.0427;SAS_AF=0.0041;AA=C|||;VT=SNP
5	88795864	rs1852719	A	G	100	PASS	AC=911;AF=0.181909;AN=5008;NS=2504;DP=16151;EAS_AF=0.2758;AMR_AF=0.1527;AFR_AF=0.264;EUR_AF=0.0785;SAS_AF=0.1012;AA=A|||;VT=SNP
5	88796780	rs11748629	C	A	100	PASS	AC=913;AF=0.182308;AN=5008;NS=2504;DP=18639;EAS_AF=0.2768;AMR_AF=0.1527;AFR_AF=0.264;EUR_AF=0.0785;SAS_AF=0.1022;AA=C|||;VT=SNP
5	88796841	rs11739059	T	C	100	PASS	AC=912;AF=0.182109;AN=5008;NS=2504;DP=16675;EAS_AF=0.2768;AMR_AF=0.1527;AFR_AF=0.264;EUR_AF=0.0785;SAS_AF=0.1012;AA=T|||;VT=SNP
5	88797708	rs61309144	A	G	100	PASS	AC=171;AF=0.0341454;AN=5008;NS=2504;DP=16544;EAS_AF=0.0496;AMR_AF=0.013;AFR_AF=0.034;EUR_AF=0.0189;SAS_AF=0.0491;AA=A|||;VT=SNP
5	88797714	rs61695960	G	A	100	PASS	AC=2539;AF=0.506989;AN=5008;NS=2504;DP=16388;EAS_AF=0.4603;AMR_AF=0.4092;AFR_AF=0.739;EUR_AF=0.4473;SAS_AF=0.3722;AA=A|||;VT=SNP
5	88797715	rs56850397	C	T	100	PASS	AC=954;AF=0.190495;AN=5008;NS=2504;DP=16443;EAS_AF=0.3175;AMR_AF=0.1527;AFR_AF=0.264;EUR_AF=0.0785;SAS_AF=0.1022;AA=T|||;VT=SNP
5	88797740	rs13182088	A	G	100	PASS	AC=108;AF=0.0215655;AN=5008;NS=2504;DP=16123;EAS_AF=0;AMR_AF=0.0346;AFR_AF=0.0015;EUR_AF=0.0755;SAS_AF=0.0061;AA=A|||;VT=SNP
5	88798196	rs61437495	T	C	100	PASS	AC=113;AF=0.0225639;AN=5008;NS=2504;DP=19337;EAS_AF=0;AMR_AF=0.0101;AFR_AF=0.0658;EUR_AF=0.0179;SAS_AF=0.001;AA=T|||;VT=SNP
5	88798279	rs184578787	A	G	100	PASS	AC=10;AF=0.00199681;AN=5008;NS=2504;DP=18521;EAS_AF=0;AMR_AF=0.0058;AFR_AF=0.0008;EUR_AF=0.004;SAS_AF=0.001;AA=A|||;VT=SNP
5	88798373	rs55814654	A	G	100	PASS	AC=1414;AF=0.282348;AN=5008;NS=2504;DP=18804;EAS_AF=0.1429;AMR_AF=0.2392;AFR_AF=0.3548;EUR_AF=0.3688;SAS_AF=0.2699;AA=A|||;VT=SNP
5	88798587	rs115388657	G	A	100	PASS	AC=55;AF=0.0109824;AN=5008;NS=2504;DP=18892;EAS_AF=0;AMR_AF=0.0086;AFR_AF=0.0227;EUR_AF=0.0179;SAS_AF=0.001;AA=G|||;VT=SNP
5	88798701	rs11739040	A	G	100	PASS	AC=954;AF=0.190495;AN=5008;NS=2504;DP=20133;EAS_AF=0.3175;AMR_AF=0.1527;AFR_AF=0.264;EUR_AF=0.0785;SAS_AF=0.1022;AA=G|||;VT=SNP
5	88799037	rs73772179	A	C	100	PASS	AC=912;AF=0.182109;AN=5008;NS=2504;DP=19006;EAS_AF=0.2768;AMR_AF=0.1527;AFR_AF=0.264;EUR_AF=0.0785;SAS_AF=0.1012;AA=A|||;VT=SNP
5	88799143	rs16867703	T	G	100	PASS	AC=1422;AF=0.283946;AN=5008;NS=2504;DP=18362;EAS_AF=0.1429;AMR_AF=0.2406;AFR_AF=0.3601;EUR_AF=0.3688;SAS_AF=0.2699;AA=T|||;VT=SNP
5	88799248	rs73772182	T	C	100	PASS	AC=954;AF=0.190495;AN=5008;NS=2504;DP=18492;EAS_AF=0.3175;AMR_AF=0.1527;AFR_AF=0.264;EUR_AF=0.0785;SAS_AF=0.1022;AA=C|||;VT=SNP
5	88799616	rs11749879	T	C	100	PASS	AC=954;AF=0.190495;AN=5008;NS=2504;DP=18379;EAS_AF=0.3175;AMR_AF=0.1527;AFR_AF=0.264;EUR_AF=0.0785;SAS_AF=0.1022;AA=C|||;VT=SNP
5	88800260	rs114196597	C	G	100	PASS	AC=113;AF=0.0225639;AN=5008;NS=2504;DP=12747;EAS_AF=0;AMR_AF=0.0101;AFR_AF=0.0658;EUR_AF=0.0179;SAS_AF=0.001;AA=C|||;VT=SNP
5	88800464	rs76599563	T	C	100	PASS	AC=531;AF=0.10603;AN=5008;NS=2504;DP=15517;EAS_AF=0.2768;AMR_AF=0.1196;AFR_AF=0.0136;EUR_AF=0.0527;SAS_AF=0.1002;AA=T|||;VT=SNP
5	88800519	rs57172156	T	G	100	PASS	AC=1422;AF=0.283946;AN=5008;NS=2504;DP=14877;EAS_AF=0.1429;AMR_AF=0.2406;AFR_AF=0.3593;EUR_AF=0.3698;SAS_AF=0.2699;AA=T|||;VT=SNP
5	88801074	rs72775558	C	T	100	PASS	AC=456;AF=0.0910543;AN=5008;NS=2504;DP=18832;EAS_AF=0.001;AMR_AF=0.1167;AFR_AF=0.0182;EUR_AF=0.2117;SAS_AF=0.1401;AA=C|||;VT=SNP
5	88801676	rs111515681	T	C	100	PASS	AC=32;AF=0.00638978;AN=5008;NS=2504;DP=17884;EAS_AF=0;AMR_AF=0.0202;AFR_AF=0.0008;EUR_AF=0.0169;SAS_AF=0;AA=T|||;VT=SNP
5	88801914	rs61112049	C	T	100	PASS	AC=912;AF=0.182109;AN=5008;NS=2504;DP=18696;EAS_AF=0.2768;AMR_AF=0.1527;AFR_AF=0.264;EUR_AF=0.0785;SAS_AF=0.1012;AA=C|||;VT=SNP
5	88802434	rs73772186	G	T	100	PASS	AC=912;AF=0.182109;AN=5008;NS=2504;DP=19652;EAS_AF=0.2768;AMR_AF=0.1527;AFR_AF=0.264;EUR_AF=0.0785;SAS_AF=0.1012;AA=G|||;VT=SNP
5	88802549	rs76198634	C	A	100	PASS	AC=953;AF=0.190296;AN=5008;NS=2504;DP=18562;EAS_AF=0.3175;AMR_AF=0.1513;AFR_AF=0.264;EUR_AF=0.0785;SAS_AF=0.1022;AA=A|||;VT=SNP
5	88802711	rs80168939	A	G	100	PASS	AC=914;AF=0.182508;AN=5008;NS=2504;DP=18579;EAS_AF=0.2768;AMR_AF=0.1527;AFR_AF=0.2648;EUR_AF=0.0795;SAS_AF=0.1012;AA=A|||;VT=SNP
5	88803179	rs4382197	C	T	100	PASS	AC=1424;AF=0.284345;AN=5008;NS=2504;DP=19626;EAS_AF=0.1438;AMR_AF=0.2406;AFR_AF=0.3593;EUR_AF=0.3688;SAS_AF=0.272;AA=C|||;VT=SNP
5	88803949	rs76134907	G	A	100	PASS	AC=539;AF=0.107628;AN=5008;NS=2504;DP=20637;EAS_AF=0.2768;AMR_AF=0.1182;AFR_AF=0.0204;EUR_AF=0.0527;SAS_AF=0.1002;AA=G|||;VT=SNP
5	88804104	rs113718492	T	C	100	PASS	AC=530;AF=0.105831;AN=5008;NS=2504;DP=21682;EAS_AF=0.2768;AMR_AF=0.1182;AFR_AF=0.0136;EUR_AF=0.0527;SAS_AF=0.1002;AA=T|||;VT=SNP
5	88804839	rs7701355	G	T	100	PASS	AC=2096;AF=0.41853;AN=5008;NS=2504;DP=16206;EAS_AF=0.4196;AMR_AF=0.3674;AFR_AF=0.4728;EUR_AF=0.4284;SAS_AF=0.3701;AA=A|||;VT=SNP
5	88805186	rs73772188	A	G	100	PASS	AC=236;AF=0.0471246;AN=5008;NS=2504;DP=17075;EAS_AF=0;AMR_AF=0.0245;AFR_AF=0.1505;EUR_AF=0.0189;SAS_AF=0.001;AA=A|||;VT=SNP
5	88806635	rs62380087	C	T	100	PASS	AC=1422;AF=0.283946;AN=5008;NS=2504;DP=20481;EAS_AF=0.1429;AMR_AF=0.2406;AFR_AF=0.3593;EUR_AF=0.3688;SAS_AF=0.271;AA=C|||;VT=SNP
5	88808211	rs12658581	T	A	100	PASS	AC=2096;AF=0.41853;AN=5008;NS=2504;DP=13616;EAS_AF=0.4196;AMR_AF=0.3674;AFR_AF=0.4728;EUR_AF=0.4284;SAS_AF=0.3701;AA=T|||;VT=SNP
5	88808425	rs6863977	A	G	100	PASS	AC=181;AF=0.0361422;AN=5008;NS=2504;DP=16555;EAS_AF=0;AMR_AF=0.0173;AFR_AF=0.1127;EUR_AF=0.0189;SAS_AF=0.001;AA=A|||;VT=SNP
5	88808594	rs12652212	A	G	100	PASS	AC=2138;AF=0.426917;AN=5008;NS=2504;DP=17362;EAS_AF=0.4603;AMR_AF=0.3674;AFR_AF=0.4728;EUR_AF=0.4284;SAS_AF=0.3712;AA=G|||;VT=SNP
5	88808699	rs6452826	C	T	100	PASS	AC=2693;AF=0.53774;AN=5008;NS=2504;DP=19187;EAS_AF=0.4603;AMR_AF=0.4193;AFR_AF=0.8495;EUR_AF=0.4483;SAS_AF=0.3722;AA=T|||;VT=SNP
5	88808900	rs6868697	A	G	100	PASS	AC=237;AF=0.0473243;AN=5008;NS=2504;DP=20430;EAS_AF=0.001;AMR_AF=0.0245;AFR_AF=0.1505;EUR_AF=0.0189;SAS_AF=0.001;AA=A|||;VT=SNP
5	88809419	rs75476409	G	A	100	PASS	AC=530;AF=0.105831;AN=5008;NS=2504;DP=21265;EAS_AF=0.2768;AMR_AF=0.1182;AFR_AF=0.0136;EUR_AF=0.0527;SAS_AF=0.1002;AA=G|||;VT=SNP
5	88809484	rs62380088	C	A	100	PASS	AC=193;AF=0.0385383;AN=5008;NS=2504;DP=19573;EAS_AF=0;AMR_AF=0.0677;AFR_AF=0.0083;EUR_AF=0.1083;SAS_AF=0.0266;AA=C|||;VT=SNP
5	88809490	rs75427735	T	C	100	PASS	AC=529;AF=0.105631;AN=5008;NS=2504;DP=19455;EAS_AF=0.2758;AMR_AF=0.1182;AFR_AF=0.0136;EUR_AF=0.0527;SAS_AF=0.1002;AA=T|||;VT=SNP
5	88809922	rs28561916	A	G	100	PASS	AC=529;AF=0.105631;AN=5008;NS=2504;DP=17864;EAS_AF=0.2758;AMR_AF=0.1182;AFR_AF=0.0136;EUR_AF=0.0527;SAS_AF=0.1002;AA=A|||;VT=SNP
5	88810001	rs12657509	G	A	100	PASS	AC=2139;AF=0.427117;AN=5008;NS=2504;DP=17318;EAS_AF=0.4603;AMR_AF=0.3689;AFR_AF=0.4728;EUR_AF=0.4284;SAS_AF=0.3712;AA=A|||;VT=SNP
5	88810192	rs7735308	T	C	100	PASS	AC=4766;AF=0.951677;AN=5008;NS=2504;DP=17653;EAS_AF=0.9077;AMR_AF=0.9179;AFR_AF=0.9962;EUR_AF=0.9742;SAS_AF=0.9376;AA=C|||;VT=SNP
5	88810308	rs28582608	T	C	100	PASS	AC=676;AF=0.134984;AN=5008;NS=2504;DP=19107;EAS_AF=0.2768;AMR_AF=0.1268;AFR_AF=0.1142;EUR_AF=0.0596;SAS_AF=0.1002;AA=t|||;VT=SNP
5	88810459	rs34633409	G	T	100	PASS	AC=132;AF=0.0263578;AN=5008;NS=2504;DP=18006;EAS_AF=0;AMR_AF=0.0231;AFR_AF=0.0015;EUR_AF=0.0626;SAS_AF=0.0521;AA=G|||;VT=SNP
5	88811912	rs12521973	C	T	100	PASS	AC=2056;AF=0.410543;AN=5008;NS=2504;DP=16378;EAS_AF=0.4187;AMR_AF=0.3674;AFR_AF=0.4735;EUR_AF=0.4284;SAS_AF=0.3292;AA=C|||;VT=SNP
5	88812630	rs62380089	G	A	100	PASS	AC=2104;AF=0.420128;AN=5008;NS=2504;DP=16270;EAS_AF=0.4613;AMR_AF=0.3674;AFR_AF=0.4766;EUR_AF=0.4284;SAS_AF=0.3303;AA=A|||;VT=SNP
5	88813540	rs12655212	A	G	100	PASS	AC=1382;AF=0.275958;AN=5008;NS=2504;DP=19974;EAS_AF=0.1419;AMR_AF=0.2406;AFR_AF=0.3608;EUR_AF=0.3688;SAS_AF=0.229;AA=A|||;VT=SNP
5	88813672	rs6873999	T	A	100	PASS	AC=2541;AF=0.507388;AN=5008;NS=2504;DP=20474;EAS_AF=0.4613;AMR_AF=0.4078;AFR_AF=0.7405;EUR_AF=0.4473;SAS_AF=0.3722;AA=A|||;VT=SNP
5	88814013	rs55709516	C	T	100	PASS	AC=2061;AF=0.411542;AN=5008;NS=2504;DP=19182;EAS_AF=0.4187;AMR_AF=0.3674;AFR_AF=0.4773;EUR_AF=0.4284;SAS_AF=0.3292;AA=C|||;VT=SNP
5	88814169	rs60593410	G	A	100	PASS	AC=234;AF=0.0467252;AN=5008;NS=2504;DP=22102;EAS_AF=0.001;AMR_AF=0.0245;AFR_AF=0.1483;EUR_AF=0.0189;SAS_AF=0.001;AA=G|||;VT=SNP
5	88814359	rs75434958	A	C	100	PASS	AC=529;AF=0.105631;AN=5008;NS=2504;DP=20218;EAS_AF=0.2778;AMR_AF=0.1182;AFR_AF=0.0121;EUR_AF=0.0527;SAS_AF=0.1002;AA=A|||;VT=SNP
5	88814604	rs6452827	G	A	100	PASS	AC=2336;AF=0.466454;AN=5008;NS=2504;DP=21827;EAS_AF=0.4603;AMR_AF=0.3919;AFR_AF=0.6248;EUR_AF=0.4473;SAS_AF=0.3313;AA=A|||;VT=SNP
5	88814623	rs6452828	T	C	100	PASS	AC=2700;AF=0.539137;AN=5008;NS=2504;DP=21832;EAS_AF=0.4613;AMR_AF=0.4193;AFR_AF=0.854;EUR_AF=0.4493;SAS_AF=0.3712;AA=C|||;VT=SNP
5	88815722	rs6864461	G	C	100	PASS	AC=1381;AF=0.275759;AN=5008;NS=2504;DP=19637;EAS_AF=0.1419;AMR_AF=0.2406;AFR_AF=0.3601;EUR_AF=0.3688;SAS_AF=0.229;AA=G|||;VT=SNP
5	88815926	rs56316622	G	A	100	PASS	AC=2102;AF=0.419728;AN=5008;NS=2504;DP=17242;EAS_AF=0.4603;AMR_AF=0.3674;AFR_AF=0.4758;EUR_AF=0.4284;SAS_AF=0.3303;AA=A|||;VT=SNP
5	88816706	rs73772192	A	T	100	PASS	AC=233;AF=0.0465256;AN=5008;NS=2504;DP=19446;EAS_AF=0;AMR_AF=0.0245;AFR_AF=0.149;EUR_AF=0.0179;SAS_AF=0.001;AA=A|||;VT=SNP
5	88816716	rs12514792	G	A	100	PASS	AC=1194;AF=0.238419;AN=5008;NS=2504;DP=19444;EAS_AF=0.1419;AMR_AF=0.2291;AFR_AF=0.2247;EUR_AF=0.3688;SAS_AF=0.229;AA=G|||;VT=SNP
5	88816966	rs55977899	G	A	100	PASS	AC=2060;AF=0.411342;AN=5008;NS=2504;DP=18683;EAS_AF=0.4196;AMR_AF=0.3674;AFR_AF=0.4758;EUR_AF=0.4284;SAS_AF=0.3292;AA=G|||;VT=SNP
5	88817388	rs62380111	C	T	100	PASS	AC=2060;AF=0.411342;AN=5008;NS=2504;DP=19339;EAS_AF=0.4196;AMR_AF=0.3674;AFR_AF=0.4758;EUR_AF=0.4284;SAS_AF=0.3292;AA=C|||;VT=SNP
5	88817444	rs115602495	C	G	100	PASS	AC=24;AF=0.00479233;AN=5008;NS=2504;DP=18271;EAS_AF=0;AMR_AF=0.0101;AFR_AF=0;EUR_AF=0.0119;SAS_AF=0.0051;AA=C|||;VT=SNP
5	88817718	rs62380112	C	T	100	PASS	AC=1382;AF=0.275958;AN=5008;NS=2504;DP=11859;EAS_AF=0.1419;AMR_AF=0.2406;AFR_AF=0.3608;EUR_AF=0.3688;SAS_AF=0.229;AA=C|||;VT=SNP
5	88817868	rs59328055	C	T	100	PASS	AC=236;AF=0.0471246;AN=5008;NS=2504;DP=18052;EAS_AF=0;AMR_AF=0.0245;AFR_AF=0.149;EUR_AF=0.0209;SAS_AF=0.001;AA=c|||;VT=SNP
5	88817920	rs78128952	T	A	100	PASS	AC=535;AF=0.106829;AN=5008;NS=2504;DP=17411;EAS_AF=0.2778;AMR_AF=0.1182;AFR_AF=0.0166;EUR_AF=0.0527;SAS_AF=0.1002;AA=T|||;VT=SNP
5	88818328	rs1919241	C	A	100	PASS	AC=2696;AF=0.538339;AN=5008;NS=2504;DP=13922;EAS_AF=0.4613;AMR_AF=0.4193;AFR_AF=0.851;EUR_AF=0.4483;SAS_AF=0.3722;AA=A|||;VT=SNP
5	88818471	rs7712479	T	A	100	PASS	AC=2251;AF=0.449481;AN=5008;NS=2504;DP=15427;EAS_AF=0.4613;AMR_AF=0.3746;AFR_AF=0.553;EUR_AF=0.4294;SAS_AF=0.3712;AA=A|||;VT=SNP
5	88818766	rs10942550	G	A	100	PASS	AC=2103;AF=0.419928;AN=5008;NS=2504;DP=14737;EAS_AF=0.4603;AMR_AF=0.3674;AFR_AF=0.4766;EUR_AF=0.4284;SAS_AF=0.3303;AA=A|||;VT=SNP
5	88819517	rs3934154	G	A	100	PASS	AC=2336;AF=0.466454;AN=5008;NS=2504;DP=18631;EAS_AF=0.4603;AMR_AF=0.3934;AFR_AF=0.6241;EUR_AF=0.4473;SAS_AF=0.3313;AA=A|||;VT=SNP
5	88820068	rs6452829	C	T	100	PASS	AC=232;AF=0.0463259;AN=5008;NS=2504;DP=20986;EAS_AF=0;AMR_AF=0.0245;AFR_AF=0.1475;EUR_AF=0.0189;SAS_AF=0.001;AA=C|||;VT=SNP
5	88820114	rs4311448	C	T	100	PASS	AC=535;AF=0.106829;AN=5008;NS=2504;DP=20922;EAS_AF=0.2778;AMR_AF=0.1182;AFR_AF=0.0166;EUR_AF=0.0527;SAS_AF=0.1002;AA=C|||;VT=SNP
5	88820486	rs114226122	G	A	100	PASS	AC=168;AF=0.0335463;AN=5008;NS=2504;DP=18236;EAS_AF=0.0496;AMR_AF=0.0115;AFR_AF=0.0333;EUR_AF=0.0189;SAS_AF=0.0481;AA=G|||;VT=SNP
5	88821206	rs75492502	T	C	100	PASS	AC=535;AF=0.106829;AN=5008;NS=2504;DP=17718;EAS_AF=0.2778;AMR_AF=0.1182;AFR_AF=0.0166;EUR_AF=0.0527;SAS_AF=0.1002;AA=T|||;VT=SNP
5	88822055	rs62380113	G	C	100	PASS	AC=1381;AF=0.275759;AN=5008;NS=2504;DP=17974;EAS_AF=0.1419;AMR_AF=0.2406;AFR_AF=0.3601;EUR_AF=0.3688;SAS_AF=0.229;AA=G|||;VT=SNP
5	88822590	rs79744959	C	T	100	PASS	AC=527;AF=0.105232;AN=5008;NS=2504;DP=22250;EAS_AF=0.2778;AMR_AF=0.1182;AFR_AF=0.0106;EUR_AF=0.0527;SAS_AF=0.1002;AA=T|||;VT=SNP
5	88822734	rs6873776	C	G	100	PASS	AC=2248;AF=0.448882;AN=5008;NS=2504;DP=22277;EAS_AF=0.4613;AMR_AF=0.3746;AFR_AF=0.5514;EUR_AF=0.4284;SAS_AF=0.3712;AA=G|||;VT=SNP
5	88822962	rs74754561	T	C	100	PASS	AC=29;AF=0.00579073;AN=5008;NS=2504;DP=20645;EAS_AF=0;AMR_AF=0.0144;AFR_AF=0.0008;EUR_AF=0.0179;SAS_AF=0;AA=A|||;VT=SNP
5	88823007	rs62380114	G	A	100	PASS	AC=1382;AF=0.275958;AN=5008;NS=2504;DP=19722;EAS_AF=0.1429;AMR_AF=0.2406;AFR_AF=0.3601;EUR_AF=0.3688;SAS_AF=0.229;AA=G|||;VT=SNP
5	88823014	rs6878642	G	A	100	PASS	AC=2248;AF=0.448882;AN=5008;NS=2504;DP=19428;EAS_AF=0.4613;AMR_AF=0.3746;AFR_AF=0.5514;EUR_AF=0.4284;SAS_AF=0.3712;AA=A|||;VT=SNP
5	88823446	rs78032859	T	G	100	PASS	AC=796;AF=0.158946;AN=5008;NS=2504;DP=14191;EAS_AF=0.2788;AMR_AF=0.134;AFR_AF=0.1694;EUR_AF=0.0596;SAS_AF=0.1411;AA=T|||;VT=SNP
5	88823616	rs115727247	T	C	100	PASS	AC=41;AF=0.0081869;AN=5008;NS=2504;DP=15577;EAS_AF=0;AMR_AF=0.013;AFR_AF=0.0008;EUR_AF=0.0298;SAS_AF=0.001;AA=T|||;VT=SNP
5	88824207	rs58689924	C	T	100	PASS	AC=1381;AF=0.275759;AN=5008;NS=2504;DP=17620;EAS_AF=0.1419;AMR_AF=0.2406;AFR_AF=0.3601;EUR_AF=0.3688;SAS_AF=0.229;AA=C|||;VT=SNP
5	88824321	rs148879158	T	C	100	PASS	AC=12;AF=0.00239617;AN=5008;NS=2504;DP=16734;EAS_AF=0;AMR_AF=0;AFR_AF=0.0008;EUR_AF=0.0089;SAS_AF=0.002;AA=T|||;VT=SNP
5	88824343	rs59189303	C	T	100	PASS	AC=2541;AF=0.507388;AN=5008;NS=2504;DP=16102;EAS_AF=0.4623;AMR_AF=0.4078;AFR_AF=0.739;EUR_AF=0.4473;SAS_AF=0.3732;AA=T|||;VT=SNP
5	88824348	rs57499397	T	C	100	PASS	AC=2250;AF=0.449281;AN=5008;NS=2504;DP=15973;EAS_AF=0.4623;AMR_AF=0.3746;AFR_AF=0.5514;EUR_AF=0.4284;SAS_AF=0.3722;AA=C|||;VT=SNP
5	88824409	rs7724133	A	G	100	PASS	AC=2482;AF=0.495607;AN=5008;NS=2504;DP=15917;EAS_AF=0.4613;AMR_AF=0.3991;AFR_AF=0.6997;EUR_AF=0.4473;SAS_AF=0.3732;AA=G|||;VT=SNP
5	88825286	rs59007458	A	G	100	PASS	AC=1196;AF=0.238818;AN=5008;NS=2504;DP=19644;EAS_AF=0.1419;AMR_AF=0.2305;AFR_AF=0.2254;EUR_AF=0.3688;SAS_AF=0.229;AA=A|||;VT=SNP
5	88825397	rs58920930	A	T	100	PASS	AC=2481;AF=0.495407;AN=5008;NS=2504;DP=19405;EAS_AF=0.4613;AMR_AF=0.3991;AFR_AF=0.6997;EUR_AF=0.4473;SAS_AF=0.3722;AA=T|||;VT=SNP
5	88825558	rs11746528	T	A	100	PASS	AC=678;AF=0.135383;AN=5008;NS=2504;DP=19496;EAS_AF=0.2778;AMR_AF=0.1268;AFR_AF=0.115;EUR_AF=0.0596;SAS_AF=0.1002;AA=T|||;VT=SNP
5	88825791	rs11743085	C	T	100	PASS	AC=162;AF=0.0323482;AN=5008;NS=2504;DP=19649;EAS_AF=0.001;AMR_AF=0.0548;AFR_AF=0.003;EUR_AF=0.0895;SAS_AF=0.0297;AA=C|||;VT=SNP
5	88826167	rs11743866	G	A	100	PASS	AC=533;AF=0.10643;AN=5008;NS=2504;DP=16090;EAS_AF=0.2778;AMR_AF=0.1182;AFR_AF=0.0151;EUR_AF=0.0527;SAS_AF=0.1002;AA=G|||;VT=SNP
5	88826515	rs56107519	A	G	100	PASS	AC=2206;AF=0.440495;AN=5008;NS=2504;DP=17285;EAS_AF=0.4206;AMR_AF=0.3746;AFR_AF=0.5514;EUR_AF=0.4284;SAS_AF=0.3701;AA=A|||;VT=SNP
5	88826811	rs11747610	T	G	100	PASS	AC=527;AF=0.105232;AN=5008;NS=2504;DP=16722;EAS_AF=0.2778;AMR_AF=0.1182;AFR_AF=0.0106;EUR_AF=0.0527;SAS_AF=0.1002;AA=T|||;VT=SNP
5	88826932	rs114422223	T	C	100	PASS	AC=64;AF=0.0127796;AN=5008;NS=2504;DP=15637;EAS_AF=0;AMR_AF=0.0202;AFR_AF=0.0045;EUR_AF=0.0308;SAS_AF=0.0133;AA=T|||;VT=SNP
5	88827090	rs17583459	G	T	100	PASS	AC=1195;AF=0.238618;AN=5008;NS=2504;DP=14526;EAS_AF=0.1419;AMR_AF=0.2291;AFR_AF=0.2254;EUR_AF=0.3688;SAS_AF=0.229;AA=G|||;VT=SNP
5	88827342	rs73772193	A	G	100	PASS	AC=233;AF=0.0465256;AN=5008;NS=2504;DP=16137;EAS_AF=0;AMR_AF=0.0245;AFR_AF=0.1483;EUR_AF=0.0189;SAS_AF=0.001;AA=A|||;VT=SNP
5	88827729	rs62380122	T	A	100	PASS	AC=192;AF=0.0383387;AN=5008;NS=2504;DP=16146;EAS_AF=0;AMR_AF=0.0677;AFR_AF=0.0083;EUR_AF=0.1074;SAS_AF=0.0266;AA=T|||;VT=SNP
5	88827914	rs1830360	T	A	100	PASS	AC=2206;AF=0.440495;AN=5008;NS=2504;DP=15860;EAS_AF=0.4206;AMR_AF=0.3746;AFR_AF=0.5514;EUR_AF=0.4284;SAS_AF=0.3701;AA=T|||;VT=SNP
5	88827985	rs76492517	G	A	100	PASS	AC=113;AF=0.0225639;AN=5008;NS=2504;DP=15640;EAS_AF=0;AMR_AF=0.0101;AFR_AF=0.0658;EUR_AF=0.0179;SAS_AF=0.001;AA=g|||;VT=SNP
5	88828462	rs74672921	G	A	100	PASS	AC=132;AF=0.0263578;AN=5008;NS=2504;DP=15257;EAS_AF=0.001;AMR_AF=0.0346;AFR_AF=0.0053;EUR_AF=0.0785;SAS_AF=0.0215;AA=G|||;VT=SNP
5	88828594	rs1919237	G	A	100	PASS	AC=2481;AF=0.495407;AN=5008;NS=2504;DP=16838;EAS_AF=0.4613;AMR_AF=0.3991;AFR_AF=0.6997;EUR_AF=0.4473;SAS_AF=0.3722;AA=A|||;VT=SNP
5	88828717	rs1852726	A	G	100	PASS	AC=2207;AF=0.440695;AN=5008;NS=2504;DP=17436;EAS_AF=0.4206;AMR_AF=0.3746;AFR_AF=0.5514;EUR_AF=0.4284;SAS_AF=0.3712;AA=A|||;VT=SNP
5	88828740	rs4298285	C	T	100	PASS	AC=2248;AF=0.448882;AN=5008;NS=2504;DP=17048;EAS_AF=0.4613;AMR_AF=0.3746;AFR_AF=0.5514;EUR_AF=0.4284;SAS_AF=0.3712;AA=T|||;VT=SNP
5	88829776	rs7723277	C	A	100	PASS	AC=2481;AF=0.495407;AN=5008;NS=2504;DP=19599;EAS_AF=0.4613;AMR_AF=0.3991;AFR_AF=0.6997;EUR_AF=0.4473;SAS_AF=0.3722;AA=A|||;VT=SNP
5	88829875	rs11746032	T	C	100	PASS	AC=2248;AF=0.448882;AN=5008;NS=2504;DP=20661;EAS_AF=0.4613;AMR_AF=0.3746;AFR_AF=0.5514;EUR_AF=0.4284;SAS_AF=0.3712;AA=T|||;VT=SNP
5	88830166	rs7727601	C	T	100	PASS	AC=2248;AF=0.448882;AN=5008;NS=2504;DP=19840;EAS_AF=0.4613;AMR_AF=0.3746;AFR_AF=0.5514;EUR_AF=0.4284;SAS_AF=0.3712;AA=C|||;VT=SNP
5	88830617	rs74943933	G	A	100	PASS	AC=533;AF=0.10643;AN=5008;NS=2504;DP=19843;EAS_AF=0.2778;AMR_AF=0.1182;AFR_AF=0.0151;EUR_AF=0.0527;SAS_AF=0.1002;AA=G|||;VT=SNP
5	88830987	rs7732661	A	C	100	PASS	AC=2694;AF=0.537939;AN=5008;NS=2504;DP=19601;EAS_AF=0.4613;AMR_AF=0.4193;AFR_AF=0.8495;EUR_AF=0.4483;SAS_AF=0.3722;AA=C|||;VT=SNP
5	88831554	rs58053523	T	C	100	PASS	AC=233;AF=0.0465256;AN=5008;NS=2504;DP=20528;EAS_AF=0;AMR_AF=0.0245;AFR_AF=0.1483;EUR_AF=0.0189;SAS_AF=0.001;AA=T|||;VT=SNP
5	88831891	rs73772196	C	T	100	PASS	AC=477;AF=0.0952476;AN=5008;NS=2504;DP=20635;EAS_AF=0.0407;AMR_AF=0.0418;AFR_AF=0.2867;EUR_AF=0.0258;SAS_AF=0.002;AA=T|||;VT=SNP
5	88832173	rs73772197	C	T	100	PASS	AC=479;AF=0.095647;AN=5008;NS=2504;DP=18543;EAS_AF=0.0407;AMR_AF=0.0447;AFR_AF=0.2867;EUR_AF=0.0258;SAS_AF=0.002;AA=T|||;VT=SNP
5	88832490	rs4537088	A	T	100	PASS	AC=2105;AF=0.420327;AN=5008;NS=2504;DP=18000;EAS_AF=0.4613;AMR_AF=0.366;AFR_AF=0.4523;EUR_AF=0.4225;SAS_AF=0.3712;AA=T|||;VT=SNP
5	88833051	rs7705545	A	G	100	PASS	AC=2538;AF=0.506789;AN=5008;NS=2504;DP=19590;EAS_AF=0.4613;AMR_AF=0.4078;AFR_AF=0.7383;EUR_AF=0.4473;SAS_AF=0.3722;AA=A|||;VT=SNP
5	88833302	rs11738960	A	G	100	PASS	AC=533;AF=0.10643;AN=5008;NS=2504;DP=14757;EAS_AF=0.2778;AMR_AF=0.1182;AFR_AF=0.0151;EUR_AF=0.0527;SAS_AF=0.1002;AA=A|||;VT=SNP
5	88833522	rs11748980	T	C	100	PASS	AC=2030;AF=0.405351;AN=5008;NS=2504;DP=18741;EAS_AF=0.4206;AMR_AF=0.3689;AFR_AF=0.4418;EUR_AF=0.4404;SAS_AF=0.3303;AA=T|||;VT=SNP
5	88833679	rs11739065	A	G	100	PASS	AC=534;AF=0.106629;AN=5008;NS=2504;DP=17411;EAS_AF=0.2778;AMR_AF=0.1182;AFR_AF=0.0151;EUR_AF=0.0527;SAS_AF=0.1012;AA=A|||;VT=SNP
5	88834684	rs55782048	A	G	100	PASS	AC=1544;AF=0.308307;AN=5008;NS=2504;DP=22702;EAS_AF=0.1419;AMR_AF=0.2579;AFR_AF=0.4592;EUR_AF=0.3877;SAS_AF=0.2301;AA=A|||;VT=SNP
5	88836614	rs72775585	C	T	100	PASS	AC=71;AF=0.0141773;AN=5008;NS=2504;DP=18782;EAS_AF=0;AMR_AF=0.0216;AFR_AF=0.0023;EUR_AF=0.0348;SAS_AF=0.0184;AA=C|||;VT=SNP
5	88836993	rs4916755	C	T	100	PASS	AC=1620;AF=0.323482;AN=5008;NS=2504;DP=18390;EAS_AF=0.3155;AMR_AF=0.4755;AFR_AF=0.0242;EUR_AF=0.506;SAS_AF=0.4407;AA=C|||;VT=SNP
5	88838177	rs75763662	C	G	100	PASS	AC=113;AF=0.0225639;AN=5008;NS=2504;DP=18236;EAS_AF=0;AMR_AF=0.0101;AFR_AF=0.0658;EUR_AF=0.0179;SAS_AF=0.001;AA=C|||;VT=SNP
5	88838198	rs115721305	A	G	100	PASS	AC=40;AF=0.00798722;AN=5008;NS=2504;DP=18496;EAS_AF=0;AMR_AF=0.0144;AFR_AF=0.0015;EUR_AF=0.0258;SAS_AF=0.002;AA=A|||;VT=SNP
5	88840299	rs10056183	A	G	100	PASS	AC=46;AF=0.0091853;AN=5008;NS=2504;DP=20454;EAS_AF=0;AMR_AF=0.013;AFR_AF=0.0038;EUR_AF=0.0308;SAS_AF=0.001;AA=A|||;VT=SNP
5	88841488	rs1881459	A	G	100	PASS	AC=1367;AF=0.272963;AN=5008;NS=2504;DP=19598;EAS_AF=0.1409;AMR_AF=0.2406;AFR_AF=0.3487;EUR_AF=0.3698;SAS_AF=0.2301;AA=A|||;VT=SNP
5	88842886	rs10473922	G	A	100	PASS	AC=2701;AF=0.539337;AN=5008;NS=2504;DP=18293;EAS_AF=0.4603;AMR_AF=0.4207;AFR_AF=0.8525;EUR_AF=0.4503;SAS_AF=0.3732;AA=A|||;VT=SNP
5	88843675	rs76390983	T	C	100	PASS	AC=113;AF=0.0225639;AN=5008;NS=2504;DP=13369;EAS_AF=0;AMR_AF=0.0101;AFR_AF=0.0658;EUR_AF=0.0179;SAS_AF=0.001;AA=T|||;VT=SNP
5	88844186	rs75319533	G	A	100	PASS	AC=113;AF=0.0225639;AN=5008;NS=2504;DP=12552;EAS_AF=0;AMR_AF=0.0101;AFR_AF=0.0658;EUR_AF=0.0179;SAS_AF=0.001;AA=G|||;VT=SNP
5	88844600	rs116826323	A	G	100	PASS	AC=29;AF=0.00579073;AN=5008;NS=2504;DP=13866;EAS_AF=0;AMR_AF=0.0144;AFR_AF=0.0008;EUR_AF=0.0179;SAS_AF=0;AA=A|||;VT=SNP
5	88845842	rs114929365	A	G	100	PASS	AC=35;AF=0.00698882;AN=5008;NS=2504;DP=15089;EAS_AF=0;AMR_AF=0.0115;AFR_AF=0;EUR_AF=0.0258;SAS_AF=0.001;AA=A|||;VT=SNP
5	88845871	rs79804056	T	G	100	PASS	AC=113;AF=0.0225639;AN=5008;NS=2504;DP=15720;EAS_AF=0;AMR_AF=0.0101;AFR_AF=0.0658;EUR_AF=0.0179;SAS_AF=0.001;AA=T|||;VT=SNP
5	88847011	rs12653314	G	A	100	PASS	AC=1511;AF=0.301717;AN=5008;NS=2504;DP=15991;EAS_AF=0.1409;AMR_AF=0.2507;AFR_AF=0.4372;EUR_AF=0.3877;SAS_AF=0.2321;AA=A|||;VT=SNP
5	88847071	rs77355846	C	T	100	PASS	AC=549;AF=0.109625;AN=5008;NS=2504;DP=16384;EAS_AF=0.0506;AMR_AF=0.0461;AFR_AF=0.267;EUR_AF=0.0258;SAS_AF=0.089;AA=C|||;VT=SNP
5	88847304	rs71629721	C	T	100	PASS	AC=84;AF=0.0167732;AN=5008;NS=2504;DP=16781;EAS_AF=0;AMR_AF=0.0202;AFR_AF=0.0023;EUR_AF=0.0616;SAS_AF=0.0051;AA=C|||;VT=SNP
5	88847341	rs7715087	G	A	100	PASS	AC=621;AF=0.124002;AN=5008;NS=2504;DP=16872;EAS_AF=0.0913;AMR_AF=0.0461;AFR_AF=0.2897;EUR_AF=0.0258;SAS_AF=0.09;AA=A|||;VT=SNP
5	88847897	rs78038186	T	G	100	PASS	AC=324;AF=0.0646965;AN=5008;NS=2504;DP=17763;EAS_AF=0.0496;AMR_AF=0.0231;AFR_AF=0.1399;EUR_AF=0.0258;SAS_AF=0.0481;AA=T|||;VT=SNP
5	88847960	rs76344082	C	G	100	PASS	AC=321;AF=0.0640974;AN=5008;NS=2504;DP=19463;EAS_AF=0.0496;AMR_AF=0.0231;AFR_AF=0.1369;EUR_AF=0.0258;SAS_AF=0.0491;AA=C|||;VT=SNP
5	88849142	rs16867748	C	T	100	PASS	AC=531;AF=0.10603;AN=5008;NS=2504;DP=21218;EAS_AF=0.0506;AMR_AF=0.0346;AFR_AF=0.2572;EUR_AF=0.0278;SAS_AF=0.09;AA=c|||;VT=SNP
5	88849576	rs138535579	T	C	100	PASS	AC=25;AF=0.00499201;AN=5008;NS=2504;DP=22390;EAS_AF=0;AMR_AF=0.0058;AFR_AF=0.0015;EUR_AF=0.0169;SAS_AF=0.002;AA=T|||;VT=SNP
5	88849820	rs78529762	A	C	100	PASS	AC=96;AF=0.0191693;AN=5008;NS=2504;DP=19281;EAS_AF=0;AMR_AF=0.0303;AFR_AF=0.0015;EUR_AF=0.0507;SAS_AF=0.0225;AA=A|||;VT=SNP
5	88850617	rs7703383	G	T	100	PASS	AC=590;AF=0.117812;AN=5008;NS=2504;DP=20139;EAS_AF=0.0506;AMR_AF=0.0432;AFR_AF=0.2973;EUR_AF=0.0278;SAS_AF=0.09;AA=T|||;VT=SNP
5	88851302	rs7727977	T	C	100	PASS	AC=2829;AF=0.564896;AN=5008;NS=2504;DP=14173;EAS_AF=0.5089;AMR_AF=0.4207;AFR_AF=0.8782;EUR_AF=0.4473;SAS_AF=0.4223;AA=C|||;VT=SNP
5	88851443	rs79332566	C	G	100	PASS	AC=414;AF=0.0826677;AN=5008;NS=2504;DP=11764;EAS_AF=0.0496;AMR_AF=0.0274;AFR_AF=0.2035;EUR_AF=0.0278;SAS_AF=0.0491;AA=C|||;VT=SNP
5	88852209	rs6452830	G	A	100	PASS	AC=588;AF=0.117412;AN=5008;NS=2504;DP=16060;EAS_AF=0.0506;AMR_AF=0.0432;AFR_AF=0.2958;EUR_AF=0.0278;SAS_AF=0.09;AA=G|||;VT=SNP
5	88852849	rs4280908	A	G	100	PASS	AC=2073;AF=0.413938;AN=5008;NS=2504;DP=21857;EAS_AF=0.2302;AMR_AF=0.2882;AFR_AF=0.6989;EUR_AF=0.3996;SAS_AF=0.3221;AA=G|||;VT=SNP
5	88853071	rs6878336	C	T	100	PASS	AC=533;AF=0.10643;AN=5008;NS=2504;DP=19047;EAS_AF=0.0506;AMR_AF=0.0346;AFR_AF=0.2579;EUR_AF=0.0288;SAS_AF=0.09;AA=c|||;VT=SNP
5	88853451	rs6879196	G	C	100	PASS	AC=661;AF=0.131989;AN=5008;NS=2504;DP=18212;EAS_AF=0.0913;AMR_AF=0.0432;AFR_AF=0.3185;EUR_AF=0.0288;SAS_AF=0.091;AA=C|||;VT=SNP
5	88854421	rs10942551	T	C	100	PASS	AC=1415;AF=0.282548;AN=5008;NS=2504;DP=17650;EAS_AF=0.1389;AMR_AF=0.2478;AFR_AF=0.3797;EUR_AF=0.3728;SAS_AF=0.2311;AA=T|||;VT=SNP
5	88854539	rs115325222	A	G	100	PASS	AC=163;AF=0.0325479;AN=5008;NS=2504;DP=19286;EAS_AF=0.001;AMR_AF=0.0548;AFR_AF=0.003;EUR_AF=0.0905;SAS_AF=0.0297;AA=G|||;VT=SNP
5	88855770	rs6890704	A	G	100	PASS	AC=4762;AF=0.950879;AN=5008;NS=2504;DP=18149;EAS_AF=0.9077;AMR_AF=0.915;AFR_AF=0.9962;EUR_AF=0.9751;SAS_AF=0.9346;AA=G|||;VT=SNP
5	88855817	rs114965027	G	T	100	PASS	AC=29;AF=0.00579073;AN=5008;NS=2504;DP=18151;EAS_AF=0;AMR_AF=0.0058;AFR_AF=0.0008;EUR_AF=0.0189;SAS_AF=0.0051;AA=G|||;VT=SNP
5	88856300	rs76340388	A	C	100	PASS	AC=41;AF=0.0081869;AN=5008;NS=2504;DP=17102;EAS_AF=0;AMR_AF=0.013;AFR_AF=0.0008;EUR_AF=0.0298;SAS_AF=0.001;AA=A|||;VT=SNP
5	88856491	rs75167278	A	G	100	PASS	AC=516;AF=0.103035;AN=5008;NS=2504;DP=17497;EAS_AF=0.2788;AMR_AF=0.1095;AFR_AF=0.0106;EUR_AF=0.0447;SAS_AF=0.1022;AA=A|||;VT=SNP
5	88856886	rs7721493	T	C	100	PASS	AC=661;AF=0.131989;AN=5008;NS=2504;DP=19617;EAS_AF=0.0913;AMR_AF=0.0432;AFR_AF=0.3192;EUR_AF=0.0278;SAS_AF=0.091;AA=C|||;VT=SNP
5	88857860	rs142833413	G	A	100	PASS	AC=31;AF=0.0061901;AN=5008;NS=2504;DP=18940;EAS_AF=0;AMR_AF=0.0058;AFR_AF=0;EUR_AF=0.0258;SAS_AF=0.001;AA=G|||;VT=SNP
5	88857972	rs59482127	C	T	100	PASS	AC=412;AF=0.0822684;AN=5008;NS=2504;DP=20559;EAS_AF=0.0496;AMR_AF=0.0274;AFR_AF=0.202;EUR_AF=0.0278;SAS_AF=0.0491;AA=C|||;VT=SNP
5	88858208	rs12655756	T	A	100	PASS	AC=1328;AF=0.265176;AN=5008;NS=2504;DP=18768;EAS_AF=0.1389;AMR_AF=0.2363;AFR_AF=0.3192;EUR_AF=0.3738;SAS_AF=0.2311;AA=T|||;VT=SNP
5	88859399	rs6882723	A	G	100	PASS	AC=536;AF=0.107029;AN=5008;NS=2504;DP=19733;EAS_AF=0.0516;AMR_AF=0.0346;AFR_AF=0.2587;EUR_AF=0.0278;SAS_AF=0.092;AA=A|||;VT=SNP
5	88859558	rs6883059	C	T	100	PASS	AC=660;AF=0.131789;AN=5008;NS=2504;DP=21075;EAS_AF=0.0913;AMR_AF=0.0432;AFR_AF=0.3185;EUR_AF=0.0278;SAS_AF=0.091;AA=T|||;VT=SNP
5	88860133	rs6887782	A	T	100	PASS	AC=532;AF=0.10623;AN=5008;NS=2504;DP=19193;EAS_AF=0.0506;AMR_AF=0.0346;AFR_AF=0.2579;EUR_AF=0.0278;SAS_AF=0.09;AA=A|||;VT=SNP
5	88861183	rs72656671	G	A	100	PASS	AC=510;AF=0.101837;AN=5008;NS=2504;DP=20861;EAS_AF=0.2659;AMR_AF=0.1715;AFR_AF=0.0053;EUR_AF=0.0905;SAS_AF=0.0256;AA=G|||;VT=SNP
5	88862286	rs7700936	G	T	100	PASS	AC=660;AF=0.131789;AN=5008;NS=2504;DP=21432;EAS_AF=0.0913;AMR_AF=0.0432;AFR_AF=0.3185;EUR_AF=0.0278;SAS_AF=0.091;AA=G|||;VT=SNP
5	88863259	rs10067730	G	A	100	PASS	AC=636;AF=0.126997;AN=5008;NS=2504;DP=16918;EAS_AF=0.2788;AMR_AF=0.1182;AFR_AF=0.0961;EUR_AF=0.0457;SAS_AF=0.1022;AA=G|||;VT=SNP
5	88863336	rs10942552	T	A	100	PASS	AC=2076;AF=0.414537;AN=5008;NS=2504;DP=17873;EAS_AF=0.2312;AMR_AF=0.2911;AFR_AF=0.6974;EUR_AF=0.4016;SAS_AF=0.3221;AA=A|||;VT=SNP
5	88863349	rs13436522	G	A	100	PASS	AC=637;AF=0.127196;AN=5008;NS=2504;DP=18182;EAS_AF=0.2788;AMR_AF=0.1182;AFR_AF=0.0968;EUR_AF=0.0457;SAS_AF=0.1022;AA=G|||;VT=SNP
5	88864061	rs150013537	C	T	100	PASS	AC=51;AF=0.0101837;AN=5008;NS=2504;DP=15409;EAS_AF=0;AMR_AF=0.0245;AFR_AF=0.0023;EUR_AF=0.0278;SAS_AF=0.0031;AA=C|||;VT=SNP
5	88864468	rs77026350	C	A	100	PASS	AC=39;AF=0.00778754;AN=5008;NS=2504;DP=17141;EAS_AF=0;AMR_AF=0.0173;AFR_AF=0.0023;EUR_AF=0.0229;SAS_AF=0.001;AA=C|||;VT=SNP
5	88864648	rs73770506	T	C	100	PASS	AC=669;AF=0.133586;AN=5008;NS=2504;DP=17843;EAS_AF=0.0923;AMR_AF=0.0432;AFR_AF=0.3177;EUR_AF=0.0288;SAS_AF=0.0992;AA=C|||;VT=SNP
5	88865529	rs13169461	A	T	100	PASS	AC=673;AF=0.134385;AN=5008;NS=2504;DP=16741;EAS_AF=0.0516;AMR_AF=0.0591;AFR_AF=0.2595;EUR_AF=0.0915;SAS_AF=0.1483;AA=A|||;VT=SNP
5	88866209	rs7721758	C	T	100	PASS	AC=792;AF=0.158147;AN=5008;NS=2504;DP=20209;EAS_AF=0.0923;AMR_AF=0.0677;AFR_AF=0.32;EUR_AF=0.0905;SAS_AF=0.1411;AA=T|||;VT=SNP
5	88866292	rs76014597	C	T	100	PASS	AC=19;AF=0.00379393;AN=5008;NS=2504;DP=18812;EAS_AF=0;AMR_AF=0.0058;AFR_AF=0.0008;EUR_AF=0.0129;SAS_AF=0.001;AA=C|||;VT=SNP
5	88866824	rs7722696	C	T	100	PASS	AC=673;AF=0.134385;AN=5008;NS=2504;DP=1781;EAS_AF=0.0516;AMR_AF=0.0591;AFR_AF=0.2595;EUR_AF=0.0915;SAS_AF=0.1483;AA=C|||;VT=SNP
5	88866827	rs7705048	T	C	100	PASS	AC=2960;AF=0.591054;AN=5008;NS=2504;DP=2325;EAS_AF=0.5099;AMR_AF=0.4438;AFR_AF=0.8714;EUR_AF=0.5119;SAS_AF=0.4816;AA=C|||;VT=SNP
5	88867274	rs7727304	C	T	100	PASS	AC=552;AF=0.110224;AN=5008;NS=2504;DP=18359;EAS_AF=0.0516;AMR_AF=0.0519;AFR_AF=0.202;EUR_AF=0.0915;SAS_AF=0.1074;AA=T|||;VT=SNP
5	88867687	rs34358086	C	T	100	PASS	AC=301;AF=0.0601038;AN=5008;NS=2504;DP=18205;EAS_AF=0.0486;AMR_AF=0.036;AFR_AF=0.0287;EUR_AF=0.0835;SAS_AF=0.1074;AA=C|||;VT=SNP
5	88869097	rs115152888	T	C	100	PASS	AC=25;AF=0.00499201;AN=5008;NS=2504;DP=17814;EAS_AF=0;AMR_AF=0.0101;AFR_AF=0;EUR_AF=0.0139;SAS_AF=0.0041;AA=T|||;VT=SNP
5	88869137	rs10942553	A	G	100	PASS	AC=2904;AF=0.579872;AN=5008;NS=2504;DP=18549;EAS_AF=0.5188;AMR_AF=0.4524;AFR_AF=0.8396;EUR_AF=0.5388;SAS_AF=0.4243;AA=a|||;VT=SNP
5	88871091	rs74905715	A	G	100	PASS	AC=118;AF=0.0235623;AN=5008;NS=2504;DP=18900;EAS_AF=0.0526;AMR_AF=0.0072;AFR_AF=0.0265;EUR_AF=0.0139;SAS_AF=0.0112;AA=A|||;VT=SNP
5	88871300	rs74412115	G	A	100	PASS	AC=16;AF=0.00319489;AN=5008;NS=2504;DP=19787;EAS_AF=0;AMR_AF=0.0029;AFR_AF=0;EUR_AF=0.0129;SAS_AF=0.001;AA=G|||;VT=SNP
5	88871477	rs10942554	G	A	100	PASS	AC=2478;AF=0.494808;AN=5008;NS=2504;DP=18455;EAS_AF=0.4583;AMR_AF=0.3689;AFR_AF=0.829;EUR_AF=0.3738;SAS_AF=0.2945;AA=A|||;VT=SNP
5	88871745	rs12658195	C	T	100	PASS	AC=875;AF=0.17472;AN=5008;NS=2504;DP=14928;EAS_AF=0.1429;AMR_AF=0.1758;AFR_AF=0.0961;EUR_AF=0.329;SAS_AF=0.1544;AA=C|||;VT=SNP
5	88871993	rs4623183	T	A	100	PASS	AC=109;AF=0.0217652;AN=5008;NS=2504;DP=14699;EAS_AF=0.001;AMR_AF=0.0317;AFR_AF=0.0023;EUR_AF=0.0606;SAS_AF=0.0225;AA=T|||;VT=SNP
5	88872383	rs10075489	C	T	100	PASS	AC=1337;AF=0.266973;AN=5008;NS=2504;DP=16103;EAS_AF=0.1429;AMR_AF=0.2118;AFR_AF=0.4085;EUR_AF=0.339;SAS_AF=0.1687;AA=C|||;VT=SNP
5	88872506	rs4639270	T	C	100	PASS	AC=2155;AF=0.430312;AN=5008;NS=2504;DP=15326;EAS_AF=0.1885;AMR_AF=0.3386;AFR_AF=0.6634;EUR_AF=0.507;SAS_AF=0.3507;AA=C|||;VT=SNP
5	88873832	rs10805858	A	T	100	PASS	AC=1784;AF=0.35623;AN=5008;NS=2504;DP=20082;EAS_AF=0.1865;AMR_AF=0.2435;AFR_AF=0.6551;EUR_AF=0.3449;SAS_AF=0.2188;AA=T|||;VT=SNP
5	88874624	rs77361536	A	G	100	PASS	AC=55;AF=0.0109824;AN=5008;NS=2504;DP=20367;EAS_AF=0;AMR_AF=0.0173;AFR_AF=0.003;EUR_AF=0.0288;SAS_AF=0.0102;AA=A|||;VT=SNP
5	88875571	rs9293518	A	G	100	PASS	AC=1833;AF=0.366014;AN=5008;NS=2504;DP=19218;EAS_AF=0.1468;AMR_AF=0.317;AFR_AF=0.4992;EUR_AF=0.507;SAS_AF=0.3016;AA=A|||;VT=SNP
5	88875673	rs9293519	G	T	100	PASS	AC=2478;AF=0.494808;AN=5008;NS=2504;DP=17917;EAS_AF=0.4593;AMR_AF=0.3689;AFR_AF=0.8268;EUR_AF=0.3748;SAS_AF=0.2955;AA=T|||;VT=SNP
5	88876161	rs4331932	T	C	100	PASS	AC=2219;AF=0.443091;AN=5008;NS=2504;DP=16324;EAS_AF=0.1895;AMR_AF=0.3473;AFR_AF=0.7005;EUR_AF=0.5129;SAS_AF=0.3528;AA=C|||;VT=SNP
5	88876952	rs78223115	A	G	100	PASS	AC=374;AF=0.0746805;AN=5008;NS=2504;DP=19564;EAS_AF=0.2232;AMR_AF=0.1037;AFR_AF=0.0076;EUR_AF=0.0209;SAS_AF=0.047;AA=A|||;VT=SNP
5	88877226	rs115598508	T	C	100	PASS	AC=57;AF=0.0113818;AN=5008;NS=2504;DP=18571;EAS_AF=0.001;AMR_AF=0.0101;AFR_AF=0;EUR_AF=0.0149;SAS_AF=0.0348;AA=T|||;VT=SNP
5	88878796	rs78450846	G	A	100	PASS	AC=370;AF=0.0738818;AN=5008;NS=2504;DP=19350;EAS_AF=0.2232;AMR_AF=0.1037;AFR_AF=0.0045;EUR_AF=0.0209;SAS_AF=0.047;AA=G|||;VT=SNP
5	88879109	rs73770509	C	T	100	PASS	AC=723;AF=0.144369;AN=5008;NS=2504;DP=18528;EAS_AF=0.2728;AMR_AF=0.1297;AFR_AF=0.1808;EUR_AF=0.0358;SAS_AF=0.0849;AA=C|||;VT=SNP
5	88880147	rs7702020	A	G	100	PASS	AC=1863;AF=0.372005;AN=5008;NS=2504;DP=18225;EAS_AF=0.1577;AMR_AF=0.3213;AFR_AF=0.5038;EUR_AF=0.5139;SAS_AF=0.3047;AA=A|||;VT=SNP
5	88880332	rs75417999	G	A	100	PASS	AC=141;AF=0.028155;AN=5008;NS=2504;DP=19879;EAS_AF=0.0496;AMR_AF=0.0072;AFR_AF=0.0257;EUR_AF=0.0149;SAS_AF=0.0378;AA=g|||;VT=SNP
5	88884006	rs79920895	T	C	100	PASS	AC=378;AF=0.0754792;AN=5008;NS=2504;DP=19401;EAS_AF=0.2262;AMR_AF=0.1037;AFR_AF=0.0083;EUR_AF=0.0209;SAS_AF=0.047;AA=T|||;VT=SNP
5	88884793	rs72775598	T	C	100	PASS	AC=57;AF=0.0113818;AN=5008;NS=2504;DP=17972;EAS_AF=0;AMR_AF=0.0058;AFR_AF=0.0265;EUR_AF=0.0169;SAS_AF=0.001;AA=T|||;VT=SNP
5	88885696	rs13182456	C	G	100	PASS	AC=1466;AF=0.292732;AN=5008;NS=2504;DP=19883;EAS_AF=0.1419;AMR_AF=0.2219;AFR_AF=0.4947;EUR_AF=0.3439;SAS_AF=0.1728;AA=C|||;VT=SNP
5	88886037	rs67709364	G	A	100	PASS	AC=873;AF=0.174321;AN=5008;NS=2504;DP=21218;EAS_AF=0.1429;AMR_AF=0.1787;AFR_AF=0.0938;EUR_AF=0.328;SAS_AF=0.1544;AA=G|||;VT=SNP
5	88886453	rs76765891	C	T	100	PASS	AC=543;AF=0.108427;AN=5008;NS=2504;DP=17056;EAS_AF=0.2629;AMR_AF=0.1167;AFR_AF=0.0598;EUR_AF=0.0348;SAS_AF=0.0849;AA=C|||;VT=SNP
5	88886626	rs114253859	C	T	100	PASS	AC=168;AF=0.0335463;AN=5008;NS=2504;DP=19888;EAS_AF=0.0407;AMR_AF=0.013;AFR_AF=0.0492;EUR_AF=0.0149;SAS_AF=0.0389;AA=C|||;VT=SNP
5	88887916	rs7445467	C	A	100	PASS	AC=1440;AF=0.28754;AN=5008;NS=2504;DP=19882;EAS_AF=0.1419;AMR_AF=0.219;AFR_AF=0.4917;EUR_AF=0.334;SAS_AF=0.1626;AA=C|||;VT=SNP
5	88888645	rs10057121	C	T	100	PASS	AC=1249;AF=0.249401;AN=5008;NS=2504;DP=19671;EAS_AF=0.1369;AMR_AF=0.1916;AFR_AF=0.4811;EUR_AF=0.2525;SAS_AF=0.09;AA=C|||;VT=SNP
5	88889955	rs7727198	G	A	100	PASS	AC=2449;AF=0.489018;AN=5008;NS=2504;DP=18781;EAS_AF=0.4375;AMR_AF=0.3746;AFR_AF=0.82;EUR_AF=0.3678;SAS_AF=0.3006;AA=A|||;VT=SNP
5	88890063	rs7727094	C	T	100	PASS	AC=2714;AF=0.541933;AN=5008;NS=2504;DP=19066;EAS_AF=0.4504;AMR_AF=0.4597;AFR_AF=0.7852;EUR_AF=0.5119;SAS_AF=0.3967;AA=T|||;VT=SNP
5	88890359	rs74577065	G	A	100	PASS	AC=26;AF=0.00519169;AN=5008;NS=2504;DP=17831;EAS_AF=0;AMR_AF=0.0058;AFR_AF=0;EUR_AF=0.0209;SAS_AF=0.001;AA=G|||;VT=SNP
5	88890455	rs141651971	A	T	100	PASS	AC=12;AF=0.00239617;AN=5008;NS=2504;DP=15385;EAS_AF=0;AMR_AF=0.0043;AFR_AF=0;EUR_AF=0.005;SAS_AF=0.0041;AA=A|||;VT=SNP
5	88890614	rs11952737	C	T	100	PASS	AC=947;AF=0.189097;AN=5008;NS=2504;DP=13059;EAS_AF=0.0437;AMR_AF=0.1081;AFR_AF=0.4788;EUR_AF=0.1571;SAS_AF=0.0378;AA=T|||;VT=SNP
5	88890628	rs11956141	T	C	100	PASS	AC=2706;AF=0.540335;AN=5008;NS=2504;DP=13023;EAS_AF=0.62;AMR_AF=0.6282;AFR_AF=0.2988;EUR_AF=0.662;SAS_AF=0.5971;AA=T|||;VT=SNP
5	88890982	rs76271739	A	G	100	PASS	AC=579;AF=0.115615;AN=5008;NS=2504;DP=11919;EAS_AF=0.0159;AMR_AF=0.0418;AFR_AF=0.0673;EUR_AF=0.0785;SAS_AF=0.3742;AA=A|||;VT=SNP
5	88891173	rs12520584	T	C	100	PASS	AC=1456;AF=0.290735;AN=5008;NS=2504;DP=17387;EAS_AF=0.3413;AMR_AF=0.3746;AFR_AF=0.0605;EUR_AF=0.5099;SAS_AF=0.2648;AA=T|||;VT=SNP
5	88891530	rs12522999	A	G	100	PASS	AC=2808;AF=0.560703;AN=5008;NS=2504;DP=18598;EAS_AF=0.5526;AMR_AF=0.5634;AFR_AF=0.3411;EUR_AF=0.671;SAS_AF=0.7505;AA=A|||;VT=SNP
5	88891940	rs4519951	T	C	100	PASS	AC=1794;AF=0.358227;AN=5008;NS=2504;DP=18058;EAS_AF=0.4107;AMR_AF=0.366;AFR_AF=0.1316;EUR_AF=0.4254;SAS_AF=0.5358;AA=T|||;VT=SNP
5	88891980	rs7449416	C	T	100	PASS	AC=3543;AF=0.707468;AN=5008;NS=2504;DP=17773;EAS_AF=0.5427;AMR_AF=0.621;AFR_AF=0.8752;EUR_AF=0.6789;SAS_AF=0.7413;AA=T|||;VT=SNP
5	88892838	rs12513521	A	G	100	PASS	AC=3050;AF=0.609026;AN=5008;NS=2504;DP=16508;EAS_AF=0.5863;AMR_AF=0.5821;AFR_AF=0.5045;EUR_AF=0.6501;SAS_AF=0.7505;AA=A|||;VT=SNP
5	88892969	rs12697791	C	G	100	PASS	AC=4156;AF=0.829872;AN=5008;NS=2504;DP=16107;EAS_AF=0.9157;AMR_AF=0.7695;AFR_AF=0.7239;EUR_AF=0.8469;SAS_AF=0.91;AA=G|||;VT=SNP
5	88893212	rs4131499	G	C	100	PASS	AC=518;AF=0.103435;AN=5008;NS=2504;DP=13194;EAS_AF=0.3006;AMR_AF=0.1009;AFR_AF=0.0635;EUR_AF=0.0268;SAS_AF=0.0348;AA=G|||;VT=SNP
5	88893232	rs4131497	C	T	100	PASS	AC=4717;AF=0.941893;AN=5008;NS=2504;DP=12646;EAS_AF=0.9167;AMR_AF=0.889;AFR_AF=0.9887;EUR_AF=0.9453;SAS_AF=0.9387;AA=T|||;VT=SNP
5	88893348	rs4131496	T	A	100	PASS	AC=4723;AF=0.943091;AN=5008;NS=2504;DP=13453;EAS_AF=0.9167;AMR_AF=0.8905;AFR_AF=0.9924;EUR_AF=0.9453;SAS_AF=0.9387;AA=A|||;VT=SNP
5	88893455	rs4131498	C	T	100	PASS	AC=1230;AF=0.245607;AN=5008;NS=2504;DP=12418;EAS_AF=0.1528;AMR_AF=0.2536;AFR_AF=0.3812;EUR_AF=0.2217;SAS_AF=0.1769;AA=C|||;VT=SNP
5	88893998	rs191189404	T	G	100	PASS	AC=27;AF=0.00539137;AN=5008;NS=2504;DP=16069;EAS_AF=0;AMR_AF=0;AFR_AF=0.0008;EUR_AF=0.0089;SAS_AF=0.0174;AA=T|||;VT=SNP
5	88894192	rs34137591	C	T	100	PASS	AC=1235;AF=0.246605;AN=5008;NS=2504;DP=18820;EAS_AF=0.1518;AMR_AF=0.2522;AFR_AF=0.388;EUR_AF=0.2207;SAS_AF=0.1759;AA=C|||;VT=SNP
5	88894239	rs75867510	C	G	100	PASS	AC=38;AF=0.00758786;AN=5008;NS=2504;DP=18880;EAS_AF=0;AMR_AF=0.0115;AFR_AF=0;EUR_AF=0.0249;SAS_AF=0.0051;AA=C|||;VT=SNP
5	88894560	rs7444673	G	T	100	PASS	AC=4108;AF=0.820288;AN=5008;NS=2504;DP=17975;EAS_AF=0.9623;AMR_AF=0.8516;AFR_AF=0.6036;EUR_AF=0.8479;SAS_AF=0.9162;AA=G|||;VT=SNP
5	88895000	rs62380149	T	C	100	PASS	AC=553;AF=0.110423;AN=5008;NS=2504;DP=16830;EAS_AF=0.0833;AMR_AF=0.1916;AFR_AF=0.0204;EUR_AF=0.1918;SAS_AF=0.1186;AA=T|||;VT=SNP
5	88895041	rs74628050	A	T	100	PASS	AC=221;AF=0.0441294;AN=5008;NS=2504;DP=17710;EAS_AF=0;AMR_AF=0.085;AFR_AF=0.0325;EUR_AF=0.0954;SAS_AF=0.0235;AA=A|||;VT=SNP
5	88895345	rs10071923	G	A	100	PASS	AC=1199;AF=0.239417;AN=5008;NS=2504;DP=20208;EAS_AF=0.1518;AMR_AF=0.2493;AFR_AF=0.3608;EUR_AF=0.2227;SAS_AF=0.1759;AA=G|||;VT=SNP
5	88895356	rs62380150	A	G	100	PASS	AC=1087;AF=0.217053;AN=5008;NS=2504;DP=20194;EAS_AF=0.3869;AMR_AF=0.2939;AFR_AF=0.0938;EUR_AF=0.2167;SAS_AF=0.1544;AA=A|||;VT=SNP
5	88895386	rs72775601	T	C	100	PASS	AC=527;AF=0.105232;AN=5008;NS=2504;DP=20064;EAS_AF=0.3056;AMR_AF=0.1009;AFR_AF=0.0651;EUR_AF=0.0268;SAS_AF=0.0368;AA=T|||;VT=SNP
5	88896295	rs73178572	A	C	100	PASS	AC=557;AF=0.111222;AN=5008;NS=2504;DP=18692;EAS_AF=0;AMR_AF=0.1182;AFR_AF=0.2685;EUR_AF=0.0964;SAS_AF=0.0235;AA=A|||;VT=SNP
5	88896580	rs13174813	C	G	100	PASS	AC=4780;AF=0.954473;AN=5008;NS=2504;DP=15436;EAS_AF=0.9623;AMR_AF=0.9697;AFR_AF=0.9576;EUR_AF=0.9453;SAS_AF=0.9407;AA=G|||;VT=SNP
5	88897131	rs10044551	G	A	100	PASS	AC=3988;AF=0.796326;AN=5008;NS=2504;DP=15175;EAS_AF=0.9623;AMR_AF=0.8444;AFR_AF=0.5166;EUR_AF=0.8479;SAS_AF=0.9162;AA=G|||;VT=SNP
5	88897469	rs73178577	C	A	100	PASS	AC=557;AF=0.111222;AN=5008;NS=2504;DP=14543;EAS_AF=0;AMR_AF=0.1182;AFR_AF=0.2685;EUR_AF=0.0964;SAS_AF=0.0235;AA=C|||;VT=SNP
5	88897604	rs35192936	A	G	100	PASS	AC=11;AF=0.00219649;AN=5008;NS=2504;DP=17923;EAS_AF=0;AMR_AF=0.0029;AFR_AF=0;EUR_AF=0.0089;SAS_AF=0;AA=A|||;VT=SNP
5	88897814	rs10805859	A	C	100	PASS	AC=4779;AF=0.954273;AN=5008;NS=2504;DP=14686;EAS_AF=0.9623;AMR_AF=0.9697;AFR_AF=0.9576;EUR_AF=0.9453;SAS_AF=0.9397;AA=C|||;VT=SNP
5	88898017	rs73178581	C	G	100	PASS	AC=468;AF=0.0934505;AN=5008;NS=2504;DP=16299;EAS_AF=0;AMR_AF=0.1138;AFR_AF=0.2035;EUR_AF=0.0964;SAS_AF=0.0235;AA=C|||;VT=SNP
5	88898116	rs7443242	A	G	100	PASS	AC=4313;AF=0.861222;AN=5008;NS=2504;DP=18071;EAS_AF=0.9623;AMR_AF=0.8559;AFR_AF=0.7542;EUR_AF=0.8509;SAS_AF=0.9162;AA=A|||;VT=SNP
5	88898269	rs7443330	C	A	100	PASS	AC=4604;AF=0.919329;AN=5008;NS=2504;DP=16187;EAS_AF=0.9623;AMR_AF=0.9654;AFR_AF=0.8275;EUR_AF=0.9453;SAS_AF=0.9397;AA=A|||;VT=SNP
5	88898374	rs7443336	A	T	100	PASS	AC=4780;AF=0.954473;AN=5008;NS=2504;DP=17222;EAS_AF=0.9623;AMR_AF=0.9697;AFR_AF=0.9584;EUR_AF=0.9453;SAS_AF=0.9397;AA=T|||;VT=SNP
5	88898730	rs146959190	G	A	100	PASS	AC=19;AF=0.00379393;AN=5008;NS=2504;DP=18909;EAS_AF=0;AMR_AF=0.0072;AFR_AF=0;EUR_AF=0.0139;SAS_AF=0;AA=G|||;VT=SNP
5	88898940	rs114307042	T	C	100	PASS	AC=74;AF=0.0147764;AN=5008;NS=2504;DP=17923;EAS_AF=0;AMR_AF=0.0086;AFR_AF=0.0015;EUR_AF=0.0368;SAS_AF=0.0297;AA=T|||;VT=SNP
5	88899081	rs115194431	G	C	100	PASS	AC=73;AF=0.0145767;AN=5008;NS=2504;DP=17304;EAS_AF=0;AMR_AF=0.0086;AFR_AF=0.0015;EUR_AF=0.0358;SAS_AF=0.0297;AA=G|||;VT=SNP
5	88899216	rs13182123	T	C	100	PASS	AC=36;AF=0.0071885;AN=5008;NS=2504;DP=16144;EAS_AF=0;AMR_AF=0.0202;AFR_AF=0.0008;EUR_AF=0.0189;SAS_AF=0.002;AA=T|||;VT=SNP
5	88899500	rs114434246	A	G	100	PASS	AC=89;AF=0.0177716;AN=5008;NS=2504;DP=15820;EAS_AF=0.002;AMR_AF=0.0173;AFR_AF=0.0098;EUR_AF=0.0427;SAS_AF=0.0194;AA=A|||;VT=SNP
5	88899575	rs6452832	A	G	100	PASS	AC=3113;AF=0.621605;AN=5008;NS=2504;DP=15258;EAS_AF=0.5685;AMR_AF=0.562;AFR_AF=0.5802;EUR_AF=0.6332;SAS_AF=0.7628;AA=A|||;VT=SNP
5	88899753	rs62380151	A	G	100	PASS	AC=1270;AF=0.253594;AN=5008;NS=2504;DP=18477;EAS_AF=0.3948;AMR_AF=0.3761;AFR_AF=0.0946;EUR_AF=0.3082;SAS_AF=0.18;AA=A|||;VT=SNP
5	88900897	rs4916756	C	T	100	PASS	AC=3109;AF=0.620807;AN=5008;NS=2504;DP=13403;EAS_AF=0.5685;AMR_AF=0.562;AFR_AF=0.5787;EUR_AF=0.6332;SAS_AF=0.7607;AA=C|||;VT=SNP
5	88900932	rs4916757	G	A	100	PASS	AC=3343;AF=0.667532;AN=5008;NS=2504;DP=13149;EAS_AF=0.5685;AMR_AF=0.647;AFR_AF=0.621;EUR_AF=0.7286;SAS_AF=0.7843;AA=A|||;VT=SNP
5	88901115	rs75301797	A	T	100	PASS	AC=221;AF=0.0441294;AN=5008;NS=2504;DP=14679;EAS_AF=0;AMR_AF=0.085;AFR_AF=0.0325;EUR_AF=0.0954;SAS_AF=0.0235;AA=A|||;VT=SNP
5	88902091	rs77773816	T	A	100	PASS	AC=52;AF=0.0103834;AN=5008;NS=2504;DP=18167;EAS_AF=0;AMR_AF=0.0159;AFR_AF=0.0008;EUR_AF=0.0368;SAS_AF=0.0031;AA=T|||;VT=SNP
5	88902825	rs7726306	A	G	100	PASS	AC=1344;AF=0.268371;AN=5008;NS=2504;DP=19640;EAS_AF=0.4246;AMR_AF=0.2997;AFR_AF=0.2587;EUR_AF=0.2127;SAS_AF=0.1554;AA=A|||;VT=SNP
5	88902964	rs7712641	T	C	100	PASS	AC=2738;AF=0.546725;AN=5008;NS=2504;DP=21210;EAS_AF=0.5377;AMR_AF=0.549;AFR_AF=0.3283;EUR_AF=0.6362;SAS_AF=0.7577;AA=T|||;VT=SNP
5	88903298	rs10077397	C	G	100	PASS	AC=1292;AF=0.257987;AN=5008;NS=2504;DP=18611;EAS_AF=0.4246;AMR_AF=0.2939;AFR_AF=0.2224;EUR_AF=0.2127;SAS_AF=0.1554;AA=C|||;VT=SNP
5	88903730	rs72775602	T	G	100	PASS	AC=1344;AF=0.268371;AN=5008;NS=2504;DP=15742;EAS_AF=0.4246;AMR_AF=0.2997;AFR_AF=0.2587;EUR_AF=0.2127;SAS_AF=0.1554;AA=G|||;VT=SNP
5	88906314	rs78335021	C	G	100	PASS	AC=568;AF=0.113419;AN=5008;NS=2504;DP=19980;EAS_AF=0.0675;AMR_AF=0.1888;AFR_AF=0.0507;EUR_AF=0.1869;SAS_AF=0.1166;AA=c|||;VT=SNP
5	88906356	rs142814535	C	G	100	PASS	AC=52;AF=0.0103834;AN=5008;NS=2504;DP=23300;EAS_AF=0;AMR_AF=0.0159;AFR_AF=0.0008;EUR_AF=0.0368;SAS_AF=0.0031;AA=C|||;VT=SNP
5	88906644	rs146347202	C	G	100	PASS	AC=18;AF=0.00359425;AN=5008;NS=2504;DP=21465;EAS_AF=0;AMR_AF=0.0072;AFR_AF=0;EUR_AF=0.0129;SAS_AF=0;AA=C|||;VT=SNP
5	88907733	rs62380156	G	A	100	PASS	AC=1343;AF=0.268171;AN=5008;NS=2504;DP=21438;EAS_AF=0.4246;AMR_AF=0.2997;AFR_AF=0.2587;EUR_AF=0.2117;SAS_AF=0.1554;AA=G|||;VT=SNP
5	88908319	rs4916758	A	G	100	PASS	AC=4675;AF=0.933506;AN=5008;NS=2504;DP=19396;EAS_AF=0.9623;AMR_AF=0.9654;AFR_AF=0.8843;EUR_AF=0.9433;SAS_AF=0.9376;AA=G|||;VT=SNP
5	88909208	rs72777204	A	G	100	PASS	AC=533;AF=0.10643;AN=5008;NS=2504;DP=16988;EAS_AF=0.3571;AMR_AF=0.1009;AFR_AF=0.0295;EUR_AF=0.0258;SAS_AF=0.0389;AA=A|||;VT=SNP
5	88910057	rs78016682	C	T	100	PASS	AC=13;AF=0.00259585;AN=5008;NS=2504;DP=18758;EAS_AF=0;AMR_AF=0.0043;AFR_AF=0;EUR_AF=0.0089;SAS_AF=0.001;AA=C|||;VT=SNP
5	88910438	rs4426948	G	A	100	PASS	AC=2507;AF=0.500599;AN=5008;NS=2504;DP=14482;EAS_AF=0.5109;AMR_AF=0.5965;AFR_AF=0.149;EUR_AF=0.6392;SAS_AF=0.7546;AA=-|||;VT=SNP
5	88910836	rs10942556	A	T	100	PASS	AC=592;AF=0.118211;AN=5008;NS=2504;DP=15279;EAS_AF=0.1567;AMR_AF=0.2565;AFR_AF=0.0083;EUR_AF=0.1501;SAS_AF=0.0961;AA=A|||;VT=SNP
5	88912594	rs75304444	T	G	100	PASS	AC=21;AF=0.00419329;AN=5008;NS=2504;DP=19124;EAS_AF=0;AMR_AF=0.0043;AFR_AF=0;EUR_AF=0.0179;SAS_AF=0;AA=T|||;VT=SNP
5	88912685	rs7380266	A	G	100	PASS	AC=2609;AF=0.520966;AN=5008;NS=2504;DP=17790;EAS_AF=0.5119;AMR_AF=0.6023;AFR_AF=0.2209;EUR_AF=0.6402;SAS_AF=0.7556;AA=A|||;VT=SNP
5	88913363	rs72777205	C	G	100	PASS	AC=494;AF=0.0986422;AN=5008;NS=2504;DP=11278;EAS_AF=0.3819;AMR_AF=0.0432;AFR_AF=0.0106;EUR_AF=0.0258;SAS_AF=0.0399;AA=C|||;VT=SNP
5	88913522	rs4623180	A	G	100	PASS	AC=2609;AF=0.520966;AN=5008;NS=2504;DP=8307;EAS_AF=0.5119;AMR_AF=0.6023;AFR_AF=0.2209;EUR_AF=0.6402;SAS_AF=0.7556;AA=A|||;VT=SNP
5	88913682	rs11953122	A	G	100	PASS	AC=784;AF=0.15655;AN=5008;NS=2504;DP=13819;EAS_AF=0.0685;AMR_AF=0.2089;AFR_AF=0.2163;EUR_AF=0.1829;SAS_AF=0.1022;AA=A|||;VT=SNP
5	88914388	rs10040170	A	T	100	PASS	AC=2610;AF=0.521166;AN=5008;NS=2504;DP=13512;EAS_AF=0.5119;AMR_AF=0.6023;AFR_AF=0.2216;EUR_AF=0.6402;SAS_AF=0.7556;AA=A|||;VT=SNP
5	88914399	rs6896323	A	G	100	PASS	AC=782;AF=0.15615;AN=5008;NS=2504;DP=13617;EAS_AF=0.0685;AMR_AF=0.2075;AFR_AF=0.2156;EUR_AF=0.1829;SAS_AF=0.1022;AA=A|||;VT=SNP
5	88914732	rs62380159	C	G	100	PASS	AC=525;AF=0.104832;AN=5008;NS=2504;DP=15857;EAS_AF=0.0685;AMR_AF=0.1801;AFR_AF=0.0363;EUR_AF=0.1819;SAS_AF=0.1022;AA=C|||;VT=SNP
5	88914918	rs139266223	G	A	100	PASS	AC=85;AF=0.0169728;AN=5008;NS=2504;DP=18606;EAS_AF=0;AMR_AF=0.0216;AFR_AF=0.0121;EUR_AF=0.0398;SAS_AF=0.0143;AA=G|||;VT=SNP
5	88915697	rs12654312	T	C	100	PASS	AC=2609;AF=0.520966;AN=5008;NS=2504;DP=18730;EAS_AF=0.5119;AMR_AF=0.6023;AFR_AF=0.2209;EUR_AF=0.6412;SAS_AF=0.7546;AA=C|||;VT=SNP
5	88915822	rs116172725	G	A	100	PASS	AC=54;AF=0.0107827;AN=5008;NS=2504;DP=20505;EAS_AF=0;AMR_AF=0.0173;AFR_AF=0;EUR_AF=0.0368;SAS_AF=0.0051;AA=G|||;VT=SNP
5	88916102	rs6866899	C	T	100	PASS	AC=2609;AF=0.520966;AN=5008;NS=2504;DP=19075;EAS_AF=0.5119;AMR_AF=0.6023;AFR_AF=0.2209;EUR_AF=0.6402;SAS_AF=0.7556;AA=C|||;VT=SNP
5	88916451	rs6867765	G	A	100	PASS	AC=2722;AF=0.54353;AN=5008;NS=2504;DP=17927;EAS_AF=0.5119;AMR_AF=0.6427;AFR_AF=0.2035;EUR_AF=0.7177;SAS_AF=0.7863;AA=G|||;VT=SNP
5	88917137	rs150392307	G	C	100	PASS	AC=18;AF=0.00359425;AN=5008;NS=2504;DP=19249;EAS_AF=0;AMR_AF=0.0072;AFR_AF=0;EUR_AF=0.0129;SAS_AF=0;AA=G|||;VT=SNP
5	88917291	rs4916759	C	T	100	PASS	AC=4815;AF=0.961462;AN=5008;NS=2504;DP=20610;EAS_AF=0.9623;AMR_AF=0.9755;AFR_AF=0.9977;EUR_AF=0.9433;SAS_AF=0.9202;AA=T|||;VT=SNP
5	88917310	rs4916760	A	G	100	PASS	AC=4809;AF=0.960264;AN=5008;NS=2504;DP=20830;EAS_AF=0.9623;AMR_AF=0.9726;AFR_AF=0.9955;EUR_AF=0.9423;SAS_AF=0.9202;AA=G|||;VT=SNP
5	88917395	rs62381260	A	G	100	PASS	AC=538;AF=0.107428;AN=5008;NS=2504;DP=20430;EAS_AF=0.0685;AMR_AF=0.1801;AFR_AF=0.0461;EUR_AF=0.1819;SAS_AF=0.1022;AA=A|||;VT=SNP
5	88917413	rs4916761	G	A	100	PASS	AC=2570;AF=0.513179;AN=5008;NS=2504;DP=19672;EAS_AF=0.5119;AMR_AF=0.5994;AFR_AF=0.1929;EUR_AF=0.6402;SAS_AF=0.7556;AA=G|||;VT=SNP
5	88917433	rs78232699	T	G	100	PASS	AC=810;AF=0.161741;AN=5008;NS=2504;DP=19739;EAS_AF=0.3819;AMR_AF=0.1124;AFR_AF=0.1664;EUR_AF=0.0795;SAS_AF=0.0481;AA=T|||;VT=SNP
5	88917615	rs56156906	G	A	100	PASS	AC=44;AF=0.00878594;AN=5008;NS=2504;DP=20307;EAS_AF=0;AMR_AF=0.0274;AFR_AF=0.003;EUR_AF=0.0189;SAS_AF=0.002;AA=G|||;VT=SNP
5	88918031	rs189462378	C	T	100	PASS	AC=41;AF=0.0081869;AN=5008;NS=2504;DP=19710;EAS_AF=0;AMR_AF=0.013;AFR_AF=0.0008;EUR_AF=0.0268;SAS_AF=0.0041;AA=C|||;VT=SNP
5	88918048	rs6888234	C	T	100	PASS	AC=1094;AF=0.21845;AN=5008;NS=2504;DP=19232;EAS_AF=0.0685;AMR_AF=0.2277;AFR_AF=0.441;EUR_AF=0.1829;SAS_AF=0.1022;AA=C|||;VT=SNP
5	88918060	rs6869361	T	A	100	PASS	AC=4809;AF=0.960264;AN=5008;NS=2504;DP=19380;EAS_AF=0.9623;AMR_AF=0.9726;AFR_AF=0.9955;EUR_AF=0.9423;SAS_AF=0.9202;AA=A|||;VT=SNP
5	88918203	rs10044716	G	A	100	PASS	AC=2570;AF=0.513179;AN=5008;NS=2504;DP=20785;EAS_AF=0.5119;AMR_AF=0.5994;AFR_AF=0.1929;EUR_AF=0.6402;SAS_AF=0.7556;AA=G|||;VT=SNP
5	88918771	rs114219167	C	T	100	PASS	AC=102;AF=0.0203674;AN=5008;NS=2504;DP=20456;EAS_AF=0;AMR_AF=0.0202;AFR_AF=0.0015;EUR_AF=0.0507;SAS_AF=0.0358;AA=A|||;VT=SNP
5	88919404	rs145703388	G	A	100	PASS	AC=719;AF=0.14357;AN=5008;NS=2504;DP=21615;EAS_AF=0.1577;AMR_AF=0.2695;AFR_AF=0.031;EUR_AF=0.1839;SAS_AF=0.1503;AA=G|||;VT=SNP
5	88921275	rs112704691	C	A	100	PASS	AC=2574;AF=0.513978;AN=5008;NS=2504;DP=22338;EAS_AF=0.5119;AMR_AF=0.5994;AFR_AF=0.1944;EUR_AF=0.6402;SAS_AF=0.7577;AA=C|||;VT=SNP
5	88923560	rs115022557	T	G	100	PASS	AC=74;AF=0.0147764;AN=5008;NS=2504;DP=19881;EAS_AF=0;AMR_AF=0.0216;AFR_AF=0.0038;EUR_AF=0.0398;SAS_AF=0.0143;AA=T|||;VT=SNP
5	88923718	rs76154780	G	C	100	PASS	AC=84;AF=0.0167732;AN=5008;NS=2504;DP=18525;EAS_AF=0;AMR_AF=0.0216;AFR_AF=0.0113;EUR_AF=0.0398;SAS_AF=0.0143;AA=G|||;VT=SNP
5	88924055	rs74538263	A	G	100	PASS	AC=507;AF=0.101238;AN=5008;NS=2504;DP=19616;EAS_AF=0.0506;AMR_AF=0.1801;AFR_AF=0.0363;EUR_AF=0.1819;SAS_AF=0.1022;AA=A|||;VT=SNP
5	88924261	rs6882845	G	T	100	PASS	AC=2590;AF=0.517173;AN=5008;NS=2504;DP=17359;EAS_AF=0.5298;AMR_AF=0.5994;AFR_AF=0.1944;EUR_AF=0.6402;SAS_AF=0.7556;AA=G|||;VT=SNP
5	88924503	rs10447173	T	G	100	PASS	AC=2630;AF=0.52516;AN=5008;NS=2504;DP=17012;EAS_AF=0.5298;AMR_AF=0.6023;AFR_AF=0.2231;EUR_AF=0.6402;SAS_AF=0.7556;AA=T|||;VT=SNP
5	88924504	rs78843273	A	C	100	PASS	AC=83;AF=0.0165735;AN=5008;NS=2504;DP=17008;EAS_AF=0;AMR_AF=0.0216;AFR_AF=0.0106;EUR_AF=0.0398;SAS_AF=0.0143;AA=A|||;VT=SNP
5	88924525	rs79282430	T	G	100	PASS	AC=83;AF=0.0165735;AN=5008;NS=2504;DP=17182;EAS_AF=0;AMR_AF=0.0216;AFR_AF=0.0106;EUR_AF=0.0398;SAS_AF=0.0143;AA=T|||;VT=SNP
5	88924611	rs7705144	T	C	100	PASS	AC=2629;AF=0.52496;AN=5008;NS=2504;DP=17777;EAS_AF=0.5298;AMR_AF=0.6023;AFR_AF=0.2224;EUR_AF=0.6402;SAS_AF=0.7556;AA=T|||;VT=SNP
5	88924757	rs77259823	T	C	100	PASS	AC=83;AF=0.0165735;AN=5008;NS=2504;DP=16737;EAS_AF=0;AMR_AF=0.0216;AFR_AF=0.0106;EUR_AF=0.0398;SAS_AF=0.0143;AA=T|||;VT=SNP
5	88924781	rs80340181	A	G	100	PASS	AC=74;AF=0.0147764;AN=5008;NS=2504;DP=17620;EAS_AF=0;AMR_AF=0.0216;AFR_AF=0.0038;EUR_AF=0.0398;SAS_AF=0.0143;AA=A|||;VT=SNP
5	88926284	rs36194979	G	A	100	PASS	AC=1629;AF=0.32528;AN=5008;NS=2504;DP=22178;EAS_AF=0.3671;AMR_AF=0.3069;AFR_AF=0.0386;EUR_AF=0.4145;SAS_AF=0.591;AA=G|||;VT=SNP
5	88926502	rs10447158	G	A	100	PASS	AC=2583;AF=0.515775;AN=5008;NS=2504;DP=22478;EAS_AF=0.5298;AMR_AF=0.5994;AFR_AF=0.1899;EUR_AF=0.6402;SAS_AF=0.7546;AA=G|||;VT=SNP
5	88927086	rs72777207	C	T	100	PASS	AC=811;AF=0.161941;AN=5008;NS=2504;DP=20940;EAS_AF=0.3819;AMR_AF=0.1124;AFR_AF=0.1664;EUR_AF=0.0795;SAS_AF=0.0491;AA=C|||;VT=SNP
5	88927129	rs10942562	C	T	100	PASS	AC=2629;AF=0.52496;AN=5008;NS=2504;DP=20431;EAS_AF=0.5298;AMR_AF=0.6023;AFR_AF=0.2231;EUR_AF=0.6402;SAS_AF=0.7546;AA=C|||;VT=SNP
5	88928067	rs149341138	C	G	100	PASS	AC=2628;AF=0.52476;AN=5008;NS=2504;DP=21093;EAS_AF=0.5298;AMR_AF=0.6023;AFR_AF=0.2224;EUR_AF=0.6402;SAS_AF=0.7546;AA=C|||;VT=SNP
5	88928124	rs139942918	T	C	100	PASS	AC=2628;AF=0.52476;AN=5008;NS=2504;DP=22022;EAS_AF=0.5298;AMR_AF=0.6023;AFR_AF=0.2224;EUR_AF=0.6402;SAS_AF=0.7546;AA=T|||;VT=SNP
5	88928877	rs7720127	C	G	100	PASS	AC=3971;AF=0.792931;AN=5008;NS=2504;DP=19857;EAS_AF=0.5804;AMR_AF=0.8602;AFR_AF=0.8079;EUR_AF=0.8628;SAS_AF=0.8722;AA=G|||;VT=SNP
5	88928962	rs10942563	C	G	100	PASS	AC=4809;AF=0.960264;AN=5008;NS=2504;DP=20520;EAS_AF=0.9623;AMR_AF=0.9726;AFR_AF=0.9955;EUR_AF=0.9423;SAS_AF=0.9202;AA=G|||;VT=SNP
5	88929329	rs7721023	G	T	100	PASS	AC=2589;AF=0.516973;AN=5008;NS=2504;DP=20429;EAS_AF=0.5298;AMR_AF=0.5994;AFR_AF=0.1944;EUR_AF=0.6402;SAS_AF=0.7546;AA=G|||;VT=SNP
5	88929452	rs7720945	C	T	100	PASS	AC=3887;AF=0.776158;AN=5008;NS=2504;DP=20774;EAS_AF=0.5804;AMR_AF=0.8386;AFR_AF=0.7973;EUR_AF=0.8231;SAS_AF=0.8569;AA=T|||;VT=SNP
5	88929639	rs147736088	T	G	100	PASS	AC=125;AF=0.0249601;AN=5008;NS=2504;DP=21188;EAS_AF=0.001;AMR_AF=0.0389;AFR_AF=0.0023;EUR_AF=0.0845;SAS_AF=0.0092;AA=C|||;VT=SNP
5	88929737	rs140229502	C	T	100	PASS	AC=520;AF=0.103834;AN=5008;NS=2504;DP=21211;EAS_AF=0.0506;AMR_AF=0.1801;AFR_AF=0.0461;EUR_AF=0.1819;SAS_AF=0.1022;AA=C|||;VT=SNP
5	88930137	rs62378093	G	C	100	PASS	AC=480;AF=0.0958466;AN=5008;NS=2504;DP=19622;EAS_AF=0.0506;AMR_AF=0.1758;AFR_AF=0.0182;EUR_AF=0.1819;SAS_AF=0.1022;AA=G|||;VT=SNP
5	88930718	rs6452838	A	T	100	PASS	AC=2628;AF=0.52476;AN=5008;NS=2504;DP=20924;EAS_AF=0.5298;AMR_AF=0.6023;AFR_AF=0.2224;EUR_AF=0.6402;SAS_AF=0.7546;AA=A|||;VT=SNP
5	88930913	rs144220068	A	G	100	PASS	AC=127;AF=0.0253594;AN=5008;NS=2504;DP=21122;EAS_AF=0;AMR_AF=0.0605;AFR_AF=0.0189;EUR_AF=0.0517;SAS_AF=0.0082;AA=A|||;VT=SNP
5	88930952	rs6452839	C	T	100	PASS	AC=2628;AF=0.52476;AN=5008;NS=2504;DP=19652;EAS_AF=0.5298;AMR_AF=0.6023;AFR_AF=0.2224;EUR_AF=0.6402;SAS_AF=0.7546;AA=C|||;VT=SNP
5	88931137	rs6452840	C	G	100	PASS	AC=2629;AF=0.52496;AN=5008;NS=2504;DP=20410;EAS_AF=0.5298;AMR_AF=0.6023;AFR_AF=0.2224;EUR_AF=0.6412;SAS_AF=0.7546;AA=G|||;VT=SNP
5	88931156	rs77365176	C	G	100	PASS	AC=811;AF=0.161941;AN=5008;NS=2504;DP=20281;EAS_AF=0.3819;AMR_AF=0.1124;AFR_AF=0.1664;EUR_AF=0.0795;SAS_AF=0.0491;AA=C|||;VT=SNP
5	88931439	rs4623181	C	A	100	PASS	AC=2628;AF=0.52476;AN=5008;NS=2504;DP=18080;EAS_AF=0.5298;AMR_AF=0.6023;AFR_AF=0.2224;EUR_AF=0.6402;SAS_AF=0.7546;AA=c|||;VT=SNP
5	88931556	rs4461667	G	T	100	PASS	AC=779;AF=0.155551;AN=5008;NS=2504;DP=21822;EAS_AF=0.0516;AMR_AF=0.2089;AFR_AF=0.2247;EUR_AF=0.1829;SAS_AF=0.1033;AA=G|||;VT=SNP
5	88931607	rs144874056	C	T	100	PASS	AC=84;AF=0.0167732;AN=5008;NS=2504;DP=20696;EAS_AF=0;AMR_AF=0.0216;AFR_AF=0.0106;EUR_AF=0.0408;SAS_AF=0.0143;AA=C|||;VT=SNP
5	88931704	rs4493705	G	A	100	PASS	AC=1076;AF=0.214856;AN=5008;NS=2504;DP=15735;EAS_AF=0.0506;AMR_AF=0.2277;AFR_AF=0.441;EUR_AF=0.1829;SAS_AF=0.1022;AA=G|||;VT=SNP
5	88931847	rs34099697	C	T	100	PASS	AC=1076;AF=0.214856;AN=5008;NS=2504;DP=22073;EAS_AF=0.0506;AMR_AF=0.2277;AFR_AF=0.441;EUR_AF=0.1829;SAS_AF=0.1022;AA=C|||;VT=SNP
5	88932685	rs74382505	G	T	100	PASS	AC=74;AF=0.0147764;AN=5008;NS=2504;DP=17996;EAS_AF=0;AMR_AF=0.0216;AFR_AF=0.0038;EUR_AF=0.0398;SAS_AF=0.0143;AA=G|||;VT=SNP
5	88932886	rs62378095	G	A	100	PASS	AC=507;AF=0.101238;AN=5008;NS=2504;DP=16087;EAS_AF=0.0506;AMR_AF=0.1801;AFR_AF=0.0363;EUR_AF=0.1809;SAS_AF=0.1033;AA=G|||;VT=SNP
5	88933022	rs189594417	G	A	100	PASS	AC=15;AF=0.00299521;AN=5008;NS=2504;DP=16850;EAS_AF=0;AMR_AF=0.0058;AFR_AF=0;EUR_AF=0.0109;SAS_AF=0;AA=G|||;VT=SNP
5	88933118	rs149363171	T	C	100	PASS	AC=7;AF=0.00139776;AN=5008;NS=2504;DP=18318;EAS_AF=0;AMR_AF=0.0043;AFR_AF=0;EUR_AF=0.004;SAS_AF=0;AA=T|||;VT=SNP
5	88933164	rs79501694	G	T	100	PASS	AC=83;AF=0.0165735;AN=5008;NS=2504;DP=18326;EAS_AF=0;AMR_AF=0.0216;AFR_AF=0.0106;EUR_AF=0.0398;SAS_AF=0.0143;AA=G|||;VT=SNP
5	88933187	rs11958574	T	C	100	PASS	AC=4805;AF=0.959465;AN=5008;NS=2504;DP=17582;EAS_AF=0.9623;AMR_AF=0.9726;AFR_AF=0.9924;EUR_AF=0.9423;SAS_AF=0.9202;AA=C|||;VT=SNP
5	88933671	rs72777208	C	A	100	PASS	AC=26;AF=0.00519169;AN=5008;NS=2504;DP=17368;EAS_AF=0;AMR_AF=0.0043;AFR_AF=0;EUR_AF=0.0099;SAS_AF=0.0133;AA=C|||;VT=SNP
5	88934241	rs112717775	G	C	100	PASS	AC=124;AF=0.0247604;AN=5008;NS=2504;DP=15383;EAS_AF=0.001;AMR_AF=0.0389;AFR_AF=0.0023;EUR_AF=0.0835;SAS_AF=0.0092;AA=G|||;VT=SNP
5	88934617	rs7444394	A	G	100	PASS	AC=4805;AF=0.959465;AN=5008;NS=2504;DP=19951;EAS_AF=0.9623;AMR_AF=0.9726;AFR_AF=0.9924;EUR_AF=0.9423;SAS_AF=0.9202;AA=G|||;VT=SNP
5	88934701	rs62378096	T	G	100	PASS	AC=766;AF=0.152955;AN=5008;NS=2504;DP=20612;EAS_AF=0.0506;AMR_AF=0.2089;AFR_AF=0.2163;EUR_AF=0.1829;SAS_AF=0.1022;AA=T|||;VT=SNP
5	88935919	rs61385538	G	A	100	PASS	AC=525;AF=0.104832;AN=5008;NS=2504;DP=19495;EAS_AF=0.2073;AMR_AF=0.1484;AFR_AF=0.0204;EUR_AF=0.1113;SAS_AF=0.0757;AA=G|||;VT=SNP
5	88935920	rs6879983	C	T	100	PASS	AC=766;AF=0.152955;AN=5008;NS=2504;DP=19514;EAS_AF=0.0506;AMR_AF=0.2089;AFR_AF=0.2156;EUR_AF=0.1829;SAS_AF=0.1033;AA=C|||;VT=SNP
5	88936100	rs77036929	G	T	100	PASS	AC=83;AF=0.0165735;AN=5008;NS=2504;DP=18404;EAS_AF=0;AMR_AF=0.0216;AFR_AF=0.0106;EUR_AF=0.0398;SAS_AF=0.0143;AA=G|||;VT=SNP
5	88936266	rs4312915	G	A	100	PASS	AC=2627;AF=0.524561;AN=5008;NS=2504;DP=16977;EAS_AF=0.5258;AMR_AF=0.6023;AFR_AF=0.2247;EUR_AF=0.6402;SAS_AF=0.7546;AA=G|||;VT=SNP
5	88936283	rs59268280	C	T	100	PASS	AC=813;AF=0.16234;AN=5008;NS=2504;DP=17384;EAS_AF=0.3859;AMR_AF=0.1124;AFR_AF=0.1649;EUR_AF=0.0795;SAS_AF=0.0491;AA=C|||;VT=SNP
5	88936294	rs4312916	G	A	100	PASS	AC=2628;AF=0.52476;AN=5008;NS=2504;DP=17556;EAS_AF=0.5258;AMR_AF=0.6023;AFR_AF=0.2247;EUR_AF=0.6402;SAS_AF=0.7556;AA=G|||;VT=SNP
5	88936369	rs6414952	A	G	100	PASS	AC=4803;AF=0.959065;AN=5008;NS=2504;DP=16249;EAS_AF=0.9623;AMR_AF=0.9726;AFR_AF=0.9909;EUR_AF=0.9414;SAS_AF=0.9213;AA=G|||;VT=SNP
5	88936515	rs4590203	G	A	100	PASS	AC=767;AF=0.153155;AN=5008;NS=2504;DP=15842;EAS_AF=0.0506;AMR_AF=0.2089;AFR_AF=0.2163;EUR_AF=0.1829;SAS_AF=0.1033;AA=G|||;VT=SNP
5	88936519	rs4590204	G	A	100	PASS	AC=1077;AF=0.215056;AN=5008;NS=2504;DP=15571;EAS_AF=0.0516;AMR_AF=0.2277;AFR_AF=0.441;EUR_AF=0.1819;SAS_AF=0.1033;AA=G|||;VT=SNP
5	88936693	rs13173613	C	T	100	PASS	AC=1628;AF=0.32508;AN=5008;NS=2504;DP=13683;EAS_AF=0.3641;AMR_AF=0.3069;AFR_AF=0.0393;EUR_AF=0.4135;SAS_AF=0.593;AA=T|||;VT=SNP
5	88936744	rs76425804	G	A	100	PASS	AC=20;AF=0.00399361;AN=5008;NS=2504;DP=12823;EAS_AF=0;AMR_AF=0.0029;AFR_AF=0.0015;EUR_AF=0.0149;SAS_AF=0.001;AA=G|||;VT=SNP
5	88936798	rs115282082	A	G	100	PASS	AC=38;AF=0.00758786;AN=5008;NS=2504;DP=14520;EAS_AF=0;AMR_AF=0.013;AFR_AF=0;EUR_AF=0.0278;SAS_AF=0.001;AA=A|||;VT=SNP
5	88936842	rs76826251	G	A	100	PASS	AC=316;AF=0.063099;AN=5008;NS=2504;DP=14245;EAS_AF=0;AMR_AF=0.0692;AFR_AF=0.1558;EUR_AF=0.0537;SAS_AF=0.0082;AA=G|||;VT=SNP
5	88937568	rs10038901	A	G	100	PASS	AC=2556;AF=0.510383;AN=5008;NS=2504;DP=19126;EAS_AF=0.5258;AMR_AF=0.598;AFR_AF=0.1725;EUR_AF=0.6402;SAS_AF=0.7556;AA=A|||;VT=SNP
5	88937598	rs6452843	G	A	100	PASS	AC=4809;AF=0.960264;AN=5008;NS=2504;DP=18772;EAS_AF=0.9623;AMR_AF=0.9726;AFR_AF=0.9955;EUR_AF=0.9423;SAS_AF=0.9202;AA=A|||;VT=SNP
5	88937655	rs10038909	A	G	100	PASS	AC=87;AF=0.0173722;AN=5008;NS=2504;DP=17852;EAS_AF=0.004;AMR_AF=0.013;AFR_AF=0;EUR_AF=0.0199;SAS_AF=0.0552;AA=A|||;VT=SNP
5	88937860	rs77793687	C	T	100	PASS	AC=83;AF=0.0165735;AN=5008;NS=2504;DP=17536;EAS_AF=0;AMR_AF=0.0216;AFR_AF=0.0106;EUR_AF=0.0398;SAS_AF=0.0143;AA=C|||;VT=SNP
5	88939359	rs115851842	C	A	100	PASS	AC=83;AF=0.0165735;AN=5008;NS=2504;DP=20555;EAS_AF=0;AMR_AF=0.0216;AFR_AF=0.0106;EUR_AF=0.0398;SAS_AF=0.0143;AA=C|||;VT=SNP
5	88940231	rs72777211	A	G	100	PASS	AC=497;AF=0.0992412;AN=5008;NS=2504;DP=18190;EAS_AF=0.3839;AMR_AF=0.0432;AFR_AF=0.0106;EUR_AF=0.0258;SAS_AF=0.0409;AA=A|||;VT=SNP
5	88940604	rs115532840	G	A	100	PASS	AC=49;AF=0.00978435;AN=5008;NS=2504;DP=18494;EAS_AF=0;AMR_AF=0.0303;AFR_AF=0.0008;EUR_AF=0.0258;SAS_AF=0.001;AA=G|||;VT=SNP
5	88940875	rs71629724	G	A	100	PASS	AC=108;AF=0.0215655;AN=5008;NS=2504;DP=18822;EAS_AF=0.004;AMR_AF=0.0144;AFR_AF=0.0129;EUR_AF=0.0229;SAS_AF=0.0552;AA=G|||;VT=SNP
5	88941068	rs10072698	G	C	100	PASS	AC=3885;AF=0.775759;AN=5008;NS=2504;DP=19564;EAS_AF=0.5813;AMR_AF=0.8386;AFR_AF=0.795;EUR_AF=0.8231;SAS_AF=0.8569;AA=C|||;VT=SNP
5	88941398	rs10057743	A	T	100	PASS	AC=2621;AF=0.523363;AN=5008;NS=2504;DP=19029;EAS_AF=0.5258;AMR_AF=0.6023;AFR_AF=0.2201;EUR_AF=0.6402;SAS_AF=0.7546;AA=A|||;VT=SNP
5	88941976	rs116635460	C	G	100	PASS	AC=83;AF=0.0165735;AN=5008;NS=2504;DP=15070;EAS_AF=0;AMR_AF=0.0216;AFR_AF=0.0106;EUR_AF=0.0398;SAS_AF=0.0143;AA=C|||;VT=SNP
5	88942182	rs72777213	C	T	100	PASS	AC=811;AF=0.161941;AN=5008;NS=2504;DP=14797;EAS_AF=0.3819;AMR_AF=0.1124;AFR_AF=0.1664;EUR_AF=0.0795;SAS_AF=0.0491;AA=C|||;VT=SNP
5	88942988	rs191454728	C	A	100	PASS	AC=8;AF=0.00159744;AN=5008;NS=2504;DP=18535;EAS_AF=0;AMR_AF=0.0058;AFR_AF=0;EUR_AF=0.004;SAS_AF=0;AA=C|||;VT=SNP
5	88943378	rs74836466	G	C	100	PASS	AC=83;AF=0.0165735;AN=5008;NS=2504;DP=16863;EAS_AF=0;AMR_AF=0.0216;AFR_AF=0.0106;EUR_AF=0.0398;SAS_AF=0.0143;AA=G|||;VT=SNP
5	88943854	rs72777214	A	T	100	PASS	AC=811;AF=0.161941;AN=5008;NS=2504;DP=17407;EAS_AF=0.3819;AMR_AF=0.1124;AFR_AF=0.1664;EUR_AF=0.0795;SAS_AF=0.0491;AA=A|||;VT=SNP
5	88943930	rs7734229	A	G	100	PASS	AC=4805;AF=0.959465;AN=5008;NS=2504;DP=17176;EAS_AF=0.9623;AMR_AF=0.9726;AFR_AF=0.9924;EUR_AF=0.9423;SAS_AF=0.9202;AA=G|||;VT=SNP
5	88944124	rs11740815	T	C	100	PASS	AC=2629;AF=0.52496;AN=5008;NS=2504;DP=16457;EAS_AF=0.5298;AMR_AF=0.6023;AFR_AF=0.2224;EUR_AF=0.6402;SAS_AF=0.7556;AA=T|||;VT=SNP
5	88944444	rs4398665	T	C	100	PASS	AC=4809;AF=0.960264;AN=5008;NS=2504;DP=13246;EAS_AF=0.9623;AMR_AF=0.9726;AFR_AF=0.9955;EUR_AF=0.9423;SAS_AF=0.9202;AA=C|||;VT=SNP
5	88944937	rs7702131	G	A	100	PASS	AC=1076;AF=0.214856;AN=5008;NS=2504;DP=11989;EAS_AF=0.0506;AMR_AF=0.2277;AFR_AF=0.441;EUR_AF=0.1829;SAS_AF=0.1022;AA=G|||;VT=SNP
5	88945419	rs76588962	C	T	100	PASS	AC=27;AF=0.00539137;AN=5008;NS=2504;DP=17011;EAS_AF=0;AMR_AF=0.0072;AFR_AF=0.0015;EUR_AF=0.0179;SAS_AF=0.002;AA=C|||;VT=SNP
5	88945768	rs78649399	T	C	100	PASS	AC=83;AF=0.0165735;AN=5008;NS=2504;DP=17575;EAS_AF=0;AMR_AF=0.0216;AFR_AF=0.0106;EUR_AF=0.0398;SAS_AF=0.0143;AA=T|||;VT=SNP
5	88945801	rs7703310	C	A	100	PASS	AC=1075;AF=0.214657;AN=5008;NS=2504;DP=18187;EAS_AF=0.0506;AMR_AF=0.2277;AFR_AF=0.441;EUR_AF=0.1829;SAS_AF=0.1012;AA=C|||;VT=SNP
5	88946226	rs4916767	A	G	100	PASS	AC=1046;AF=0.208866;AN=5008;NS=2504;DP=16043;EAS_AF=0.4246;AMR_AF=0.1398;AFR_AF=0.1944;EUR_AF=0.1372;SAS_AF=0.1288;AA=A|||;VT=SNP
5	88946495	rs72777218	C	T	100	PASS	AC=812;AF=0.162141;AN=5008;NS=2504;DP=16004;EAS_AF=0.3829;AMR_AF=0.1124;AFR_AF=0.1664;EUR_AF=0.0795;SAS_AF=0.0491;AA=C|||;VT=SNP
5	88946738	rs72777219	G	A	100	PASS	AC=816;AF=0.162939;AN=5008;NS=2504;DP=17216;EAS_AF=0.3869;AMR_AF=0.1124;AFR_AF=0.1664;EUR_AF=0.0795;SAS_AF=0.0491;AA=G|||;VT=SNP
5	88947237	rs62378099	G	C	100	PASS	AC=505;AF=0.100839;AN=5008;NS=2504;DP=18445;EAS_AF=0.0506;AMR_AF=0.1801;AFR_AF=0.0356;EUR_AF=0.1819;SAS_AF=0.1012;AA=G|||;VT=SNP
5	88947436	rs142124657	T	C	100	PASS	AC=40;AF=0.00798722;AN=5008;NS=2504;DP=17524;EAS_AF=0;AMR_AF=0.013;AFR_AF=0.0008;EUR_AF=0.0258;SAS_AF=0.0041;AA=T|||;VT=SNP
5	88947993	rs72777220	T	C	100	PASS	AC=496;AF=0.0990415;AN=5008;NS=2504;DP=20717;EAS_AF=0.3829;AMR_AF=0.0432;AFR_AF=0.0106;EUR_AF=0.0258;SAS_AF=0.0409;AA=T|||;VT=SNP
5	88948309	rs77262292	T	A	100	PASS	AC=203;AF=0.0405351;AN=5008;NS=2504;DP=22121;EAS_AF=0.0377;AMR_AF=0.0274;AFR_AF=0.0076;EUR_AF=0.0577;SAS_AF=0.0798;AA=T|||;VT=SNP
5	88948546	rs77925699	C	T	100	PASS	AC=62;AF=0.0123802;AN=5008;NS=2504;DP=21989;EAS_AF=0.001;AMR_AF=0.0159;AFR_AF=0.0008;EUR_AF=0.0408;SAS_AF=0.0082;AA=C|||;VT=SNP
5	88951693	rs76668498	A	G	100	PASS	AC=74;AF=0.0147764;AN=5008;NS=2504;DP=18030;EAS_AF=0;AMR_AF=0.0216;AFR_AF=0.0038;EUR_AF=0.0398;SAS_AF=0.0143;AA=A|||;VT=SNP
5	88951905	rs10805860	G	A	100	PASS	AC=2586;AF=0.516374;AN=5008;NS=2504;DP=17738;EAS_AF=0.5288;AMR_AF=0.5994;AFR_AF=0.1929;EUR_AF=0.6392;SAS_AF=0.7556;AA=G|||;VT=SNP
5	88952194	rs72777221	T	C	100	PASS	AC=812;AF=0.162141;AN=5008;NS=2504;DP=19027;EAS_AF=0.3829;AMR_AF=0.1124;AFR_AF=0.1664;EUR_AF=0.0795;SAS_AF=0.0491;AA=T|||;VT=SNP
5	88952241	rs12520073	A	C	100	PASS	AC=2589;AF=0.516973;AN=5008;NS=2504;DP=19038;EAS_AF=0.5288;AMR_AF=0.5994;AFR_AF=0.1952;EUR_AF=0.6392;SAS_AF=0.7556;AA=A|||;VT=SNP
5	88952299	rs74452131	A	G	100	PASS	AC=75;AF=0.014976;AN=5008;NS=2504;DP=19371;EAS_AF=0;AMR_AF=0.0216;AFR_AF=0.0038;EUR_AF=0.0408;SAS_AF=0.0143;AA=A|||;VT=SNP
5	88952313	rs12054766	C	A	100	PASS	AC=203;AF=0.0405351;AN=5008;NS=2504;DP=19470;EAS_AF=0.0387;AMR_AF=0.0274;AFR_AF=0.0076;EUR_AF=0.0567;SAS_AF=0.0798;AA=C|||;VT=SNP
5	88953059	rs60257482	G	C	100	PASS	AC=840;AF=0.167732;AN=5008;NS=2504;DP=13201;EAS_AF=0.0506;AMR_AF=0.2305;AFR_AF=0.2201;EUR_AF=0.2237;SAS_AF=0.1155;AA=G|||;VT=SNP
5	88953243	rs12515711	G	A	100	PASS	AC=2554;AF=0.509984;AN=5008;NS=2504;DP=14738;EAS_AF=0.5248;AMR_AF=0.5994;AFR_AF=0.1717;EUR_AF=0.6392;SAS_AF=0.7556;AA=G|||;VT=SNP
5	88953841	rs114038717	G	A	100	PASS	AC=29;AF=0.00579073;AN=5008;NS=2504;DP=18004;EAS_AF=0;AMR_AF=0.0101;AFR_AF=0;EUR_AF=0.0199;SAS_AF=0.002;AA=G|||;VT=SNP
5	88954631	rs10074188	A	G	100	PASS	AC=2628;AF=0.52476;AN=5008;NS=2504;DP=18187;EAS_AF=0.5288;AMR_AF=0.6023;AFR_AF=0.2224;EUR_AF=0.6392;SAS_AF=0.7566;AA=G|||;VT=SNP
5	88955256	rs72777224	T	C	100	PASS	AC=26;AF=0.00519169;AN=5008;NS=2504;DP=19671;EAS_AF=0;AMR_AF=0.0058;AFR_AF=0;EUR_AF=0.0189;SAS_AF=0.0031;AA=T|||;VT=SNP
5	88955933	rs12187722	C	T	100	PASS	AC=203;AF=0.0405351;AN=5008;NS=2504;DP=19118;EAS_AF=0.0377;AMR_AF=0.0274;AFR_AF=0.0076;EUR_AF=0.0577;SAS_AF=0.0798;AA=T|||;VT=SNP
5	88956027	rs62378121	A	C	100	PASS	AC=507;AF=0.101238;AN=5008;NS=2504;DP=19705;EAS_AF=0.0506;AMR_AF=0.1801;AFR_AF=0.0363;EUR_AF=0.1829;SAS_AF=0.1012;AA=A|||;VT=SNP
5	88956857	rs7733743	A	T	100	PASS	AC=840;AF=0.167732;AN=5008;NS=2504;DP=21056;EAS_AF=0.0506;AMR_AF=0.2305;AFR_AF=0.2201;EUR_AF=0.2237;SAS_AF=0.1155;AA=A|||;VT=SNP
5	88956916	rs72777225	T	C	100	PASS	AC=1055;AF=0.210663;AN=5008;NS=2504;DP=19524;EAS_AF=0.4246;AMR_AF=0.1398;AFR_AF=0.2012;EUR_AF=0.1372;SAS_AF=0.1288;AA=T|||;VT=SNP
5	88957123	rs77042618	G	C	100	PASS	AC=203;AF=0.0405351;AN=5008;NS=2504;DP=19841;EAS_AF=0.0377;AMR_AF=0.0274;AFR_AF=0.0076;EUR_AF=0.0577;SAS_AF=0.0798;AA=G|||;VT=SNP
5	88957871	rs78780666	G	A	100	PASS	AC=203;AF=0.0405351;AN=5008;NS=2504;DP=16734;EAS_AF=0.0377;AMR_AF=0.0274;AFR_AF=0.0076;EUR_AF=0.0577;SAS_AF=0.0798;AA=G|||;VT=SNP
5	88958118	rs10474299	A	T	100	PASS	AC=2620;AF=0.523163;AN=5008;NS=2504;DP=15254;EAS_AF=0.5248;AMR_AF=0.6023;AFR_AF=0.2201;EUR_AF=0.6392;SAS_AF=0.7556;AA=A|||;VT=SNP
5	88958140	rs11740515	C	A	100	PASS	AC=500;AF=0.0998403;AN=5008;NS=2504;DP=15467;EAS_AF=0.3869;AMR_AF=0.0432;AFR_AF=0.0106;EUR_AF=0.0258;SAS_AF=0.0409;AA=C|||;VT=SNP
5	88958320	rs34069200	G	A	100	PASS	AC=891;AF=0.177915;AN=5008;NS=2504;DP=16578;EAS_AF=0.1587;AMR_AF=0.1239;AFR_AF=0.0091;EUR_AF=0.2247;SAS_AF=0.4162;AA=G|||;VT=SNP
5	88958521	rs4342357	G	A	100	PASS	AC=2581;AF=0.515375;AN=5008;NS=2504;DP=14286;EAS_AF=0.5248;AMR_AF=0.5994;AFR_AF=0.1921;EUR_AF=0.6392;SAS_AF=0.7556;AA=G|||;VT=SNP
5	88958565	rs13360031	A	T	100	PASS	AC=1075;AF=0.214657;AN=5008;NS=2504;DP=14878;EAS_AF=0.0506;AMR_AF=0.2277;AFR_AF=0.4402;EUR_AF=0.1839;SAS_AF=0.1012;AA=A|||;VT=SNP
5	88958566	rs13355643	C	G	100	PASS	AC=1075;AF=0.214657;AN=5008;NS=2504;DP=14956;EAS_AF=0.0506;AMR_AF=0.2277;AFR_AF=0.4402;EUR_AF=0.1839;SAS_AF=0.1012;AA=C|||;VT=SNP
5	88960068	rs72777228	G	A	100	PASS	AC=817;AF=0.163139;AN=5008;NS=2504;DP=12481;EAS_AF=0.3869;AMR_AF=0.1124;AFR_AF=0.1664;EUR_AF=0.0795;SAS_AF=0.0501;AA=G|||;VT=SNP
5	88960076	rs76982619	C	G	100	PASS	AC=74;AF=0.0147764;AN=5008;NS=2504;DP=12676;EAS_AF=0;AMR_AF=0.0216;AFR_AF=0.0038;EUR_AF=0.0398;SAS_AF=0.0143;AA=C|||;VT=SNP
5	88960462	rs57039567	T	G	100	PASS	AC=1631;AF=0.325679;AN=5008;NS=2504;DP=15068;EAS_AF=0.3671;AMR_AF=0.304;AFR_AF=0.0401;EUR_AF=0.4125;SAS_AF=0.5951;AA=T|||;VT=SNP
5	88960574	rs76216557	C	T	100	PASS	AC=498;AF=0.0994409;AN=5008;NS=2504;DP=12412;EAS_AF=0.3829;AMR_AF=0.0432;AFR_AF=0.0121;EUR_AF=0.0258;SAS_AF=0.0409;AA=C|||;VT=SNP
5	88961030	rs75701798	A	G	100	PASS	AC=203;AF=0.0405351;AN=5008;NS=2504;DP=14556;EAS_AF=0.0377;AMR_AF=0.0274;AFR_AF=0.0076;EUR_AF=0.0577;SAS_AF=0.0798;AA=A|||;VT=SNP
5	88961859	rs78862680	T	C	100	PASS	AC=522;AF=0.104233;AN=5008;NS=2504;DP=16797;EAS_AF=0.0506;AMR_AF=0.1859;AFR_AF=0.0363;EUR_AF=0.1899;SAS_AF=0.1053;AA=T|||;VT=SNP
5	88962063	rs4461668	C	T	100	PASS	AC=156;AF=0.0311502;AN=5008;NS=2504;DP=16913;EAS_AF=0;AMR_AF=0.062;AFR_AF=0.0393;EUR_AF=0.0527;SAS_AF=0.0082;AA=C|||;VT=SNP
5	88962152	rs10043314	T	C	100	PASS	AC=2573;AF=0.513778;AN=5008;NS=2504;DP=13681;EAS_AF=0.5268;AMR_AF=0.5965;AFR_AF=0.1944;EUR_AF=0.6322;SAS_AF=0.7515;AA=T|||;VT=SNP
5	88962156	rs7736700	G	A	100	PASS	AC=852;AF=0.170128;AN=5008;NS=2504;DP=13474;EAS_AF=0.0496;AMR_AF=0.2334;AFR_AF=0.2201;EUR_AF=0.2306;SAS_AF=0.1196;AA=G|||;VT=SNP
5	88962341	rs74691407	G	A	100	PASS	AC=203;AF=0.0405351;AN=5008;NS=2504;DP=18067;EAS_AF=0.0377;AMR_AF=0.0274;AFR_AF=0.0076;EUR_AF=0.0577;SAS_AF=0.0798;AA=G|||;VT=SNP
5	88962363	rs76288280	T	A	100	PASS	AC=144;AF=0.028754;AN=5008;NS=2504;DP=17398;EAS_AF=0;AMR_AF=0.0375;AFR_AF=0.0061;EUR_AF=0.0785;SAS_AF=0.0317;AA=T|||;VT=SNP
5	88964280	rs4401601	C	T	100	PASS	AC=112;AF=0.0223642;AN=5008;NS=2504;DP=14991;EAS_AF=0;AMR_AF=0.0591;AFR_AF=0.0083;EUR_AF=0.0517;SAS_AF=0.0082;AA=C|||;VT=SNP
5	88964308	rs75243002	T	G	100	PASS	AC=35;AF=0.00698882;AN=5008;NS=2504;DP=15196;EAS_AF=0;AMR_AF=0.0115;AFR_AF=0.0023;EUR_AF=0.0239;SAS_AF=0;AA=T|||;VT=SNP
5	88964656	rs7710454	G	A	100	PASS	AC=766;AF=0.152955;AN=5008;NS=2504;DP=16941;EAS_AF=0.0506;AMR_AF=0.2089;AFR_AF=0.2163;EUR_AF=0.1839;SAS_AF=0.1012;AA=G|||;VT=SNP
5	88964954	rs9293520	G	A	100	PASS	AC=2607;AF=0.520567;AN=5008;NS=2504;DP=18796;EAS_AF=0.5248;AMR_AF=0.5994;AFR_AF=0.2201;EUR_AF=0.6322;SAS_AF=0.7515;AA=G|||;VT=SNP
5	88965239	rs79102385	G	A	100	PASS	AC=202;AF=0.0403355;AN=5008;NS=2504;DP=17440;EAS_AF=0.0377;AMR_AF=0.0274;AFR_AF=0.0068;EUR_AF=0.0577;SAS_AF=0.0798;AA=G|||;VT=SNP
5	88965333	rs59425357	A	G	100	PASS	AC=1061;AF=0.211861;AN=5008;NS=2504;DP=18052;EAS_AF=0.4236;AMR_AF=0.1398;AFR_AF=0.2065;EUR_AF=0.1372;SAS_AF=0.1288;AA=A|||;VT=SNP
5	88965946	rs114073589	G	A	100	PASS	AC=42;AF=0.00838658;AN=5008;NS=2504;DP=16074;EAS_AF=0;AMR_AF=0.0072;AFR_AF=0;EUR_AF=0.0268;SAS_AF=0.0102;AA=G|||;VT=SNP
5	88966095	rs4555859	C	T	100	PASS	AC=2610;AF=0.521166;AN=5008;NS=2504;DP=15142;EAS_AF=0.5258;AMR_AF=0.5994;AFR_AF=0.2201;EUR_AF=0.6322;SAS_AF=0.7536;AA=C|||;VT=SNP
5	88966274	rs115731911	A	T	100	PASS	AC=73;AF=0.0145767;AN=5008;NS=2504;DP=15591;EAS_AF=0.001;AMR_AF=0.0173;AFR_AF=0.0091;EUR_AF=0.0408;SAS_AF=0.0072;AA=a|||;VT=SNP
5	88966870	rs76917117	T	C	100	PASS	AC=74;AF=0.0147764;AN=5008;NS=2504;DP=15542;EAS_AF=0;AMR_AF=0.0216;AFR_AF=0.0038;EUR_AF=0.0398;SAS_AF=0.0143;AA=T|||;VT=SNP
5	88967317	rs13178173	A	T	100	PASS	AC=2546;AF=0.508387;AN=5008;NS=2504;DP=14441;EAS_AF=0.5288;AMR_AF=0.5951;AFR_AF=0.1717;EUR_AF=0.6322;SAS_AF=0.7536;AA=A|||;VT=SNP
5	88967345	rs76701394	G	A	100	PASS	AC=74;AF=0.0147764;AN=5008;NS=2504;DP=13818;EAS_AF=0;AMR_AF=0.0216;AFR_AF=0.0038;EUR_AF=0.0398;SAS_AF=0.0143;AA=G|||;VT=SNP
5	88967391	rs56733285	G	A	100	PASS	AC=811;AF=0.161941;AN=5008;NS=2504;DP=13548;EAS_AF=0.3829;AMR_AF=0.1124;AFR_AF=0.1672;EUR_AF=0.0795;SAS_AF=0.047;AA=G|||;VT=SNP
5	88967935	rs116701584	C	T	100	PASS	AC=50;AF=0.00998403;AN=5008;NS=2504;DP=16181;EAS_AF=0;AMR_AF=0.0144;AFR_AF=0;EUR_AF=0.0368;SAS_AF=0.0031;AA=C|||;VT=SNP
5	88968212	rs72777231	T	C	100	PASS	AC=817;AF=0.163139;AN=5008;NS=2504;DP=17606;EAS_AF=0.3829;AMR_AF=0.1124;AFR_AF=0.1717;EUR_AF=0.0795;SAS_AF=0.047;AA=T|||;VT=SNP
5	88968511	rs184411142	G	A	100	PASS	AC=22;AF=0.00439297;AN=5008;NS=2504;DP=17205;EAS_AF=0;AMR_AF=0.0043;AFR_AF=0.0008;EUR_AF=0.0179;SAS_AF=0;AA=G|||;VT=SNP
5	88968659	rs144533529	C	T	100	PASS	AC=150;AF=0.0299521;AN=5008;NS=2504;DP=17359;EAS_AF=0;AMR_AF=0.062;AFR_AF=0.0348;EUR_AF=0.0527;SAS_AF=0.0082;AA=C|||;VT=SNP
5	88968750	rs57982668	C	T	100	PASS	AC=764;AF=0.152556;AN=5008;NS=2504;DP=18531;EAS_AF=0.0506;AMR_AF=0.2089;AFR_AF=0.2156;EUR_AF=0.1829;SAS_AF=0.1012;AA=C|||;VT=SNP
5	88969101	rs59606731	C	T	100	PASS	AC=814;AF=0.16254;AN=5008;NS=2504;DP=16207;EAS_AF=0.379;AMR_AF=0.1138;AFR_AF=0.1717;EUR_AF=0.0795;SAS_AF=0.047;AA=C|||;VT=SNP
5	88969806	rs10068873	C	A	100	PASS	AC=2616;AF=0.522364;AN=5008;NS=2504;DP=16329;EAS_AF=0.5298;AMR_AF=0.598;AFR_AF=0.2224;EUR_AF=0.6322;SAS_AF=0.7536;AA=C|||;VT=SNP
5	88971075	rs4360073	T	C	100	PASS	AC=2590;AF=0.517173;AN=5008;NS=2504;DP=17998;EAS_AF=0.5298;AMR_AF=0.598;AFR_AF=0.1944;EUR_AF=0.6392;SAS_AF=0.7577;AA=T|||;VT=SNP
5	88971409	rs72777234	A	G	100	PASS	AC=809;AF=0.161542;AN=5008;NS=2504;DP=19506;EAS_AF=0.38;AMR_AF=0.1138;AFR_AF=0.1664;EUR_AF=0.0795;SAS_AF=0.0481;AA=A|||;VT=SNP
5	88971560	rs75482542	A	G	100	PASS	AC=43;AF=0.00858626;AN=5008;NS=2504;DP=20150;EAS_AF=0;AMR_AF=0.0231;AFR_AF=0.0023;EUR_AF=0.0149;SAS_AF=0.0092;AA=A|||;VT=SNP
5	88971655	rs79225417	T	C	100	PASS	AC=21;AF=0.00419329;AN=5008;NS=2504;DP=17504;EAS_AF=0;AMR_AF=0.0043;AFR_AF=0;EUR_AF=0.0139;SAS_AF=0.0041;AA=T|||;VT=SNP
5	88971728	rs6452845	G	T	100	PASS	AC=760;AF=0.151757;AN=5008;NS=2504;DP=16232;EAS_AF=0.0506;AMR_AF=0.2089;AFR_AF=0.2126;EUR_AF=0.1829;SAS_AF=0.1012;AA=G|||;VT=SNP
5	88971949	rs145335149	G	A	100	PASS	AC=29;AF=0.00579073;AN=5008;NS=2504;DP=17741;EAS_AF=0;AMR_AF=0.0144;AFR_AF=0;EUR_AF=0.0179;SAS_AF=0.001;AA=G|||;VT=SNP
5	88972547	rs62378124	T	C	100	PASS	AC=521;AF=0.104034;AN=5008;NS=2504;DP=16578;EAS_AF=0.0506;AMR_AF=0.183;AFR_AF=0.0363;EUR_AF=0.1909;SAS_AF=0.1053;AA=T|||;VT=SNP
5	88972800	rs72777235	C	T	100	PASS	AC=486;AF=0.0970447;AN=5008;NS=2504;DP=20137;EAS_AF=0.378;AMR_AF=0.0461;AFR_AF=0.0068;EUR_AF=0.0258;SAS_AF=0.0389;AA=C|||;VT=SNP
5	88973460	rs7729566	C	A	100	PASS	AC=202;AF=0.0403355;AN=5008;NS=2504;DP=21179;EAS_AF=0.0417;AMR_AF=0.0274;AFR_AF=0.0045;EUR_AF=0.0567;SAS_AF=0.0798;AA=C|||;VT=SNP
5	88973499	rs151149201	G	C	100	PASS	AC=21;AF=0.00419329;AN=5008;NS=2504;DP=20575;EAS_AF=0;AMR_AF=0.0043;AFR_AF=0.0008;EUR_AF=0.0129;SAS_AF=0.0041;AA=G|||;VT=SNP
5	88973819	rs138022565	G	A	100	PASS	AC=21;AF=0.00419329;AN=5008;NS=2504;DP=23027;EAS_AF=0;AMR_AF=0.0043;AFR_AF=0.0008;EUR_AF=0.0129;SAS_AF=0.0041;AA=G|||;VT=SNP
5	88974151	rs116739600	G	A	100	PASS	AC=74;AF=0.0147764;AN=5008;NS=2504;DP=22077;EAS_AF=0;AMR_AF=0.0216;AFR_AF=0.0038;EUR_AF=0.0398;SAS_AF=0.0143;AA=G|||;VT=SNP
5	88974180	rs114560704	C	G	100	PASS	AC=62;AF=0.0123802;AN=5008;NS=2504;DP=22295;EAS_AF=0;AMR_AF=0.0144;AFR_AF=0.0008;EUR_AF=0.0328;SAS_AF=0.0184;AA=C|||;VT=SNP
5	88975161	rs77790247	G	A	100	PASS	AC=84;AF=0.0167732;AN=5008;NS=2504;DP=18618;EAS_AF=0;AMR_AF=0.0216;AFR_AF=0.0106;EUR_AF=0.0408;SAS_AF=0.0143;AA=G|||;VT=SNP
5	88975262	rs142893348	C	A	100	PASS	AC=25;AF=0.00499201;AN=5008;NS=2504;DP=18215;EAS_AF=0;AMR_AF=0.0101;AFR_AF=0.0008;EUR_AF=0.0169;SAS_AF=0;AA=C|||;VT=SNP
5	88975620	rs6883174	T	C	100	PASS	AC=783;AF=0.15635;AN=5008;NS=2504;DP=17708;EAS_AF=0.0506;AMR_AF=0.219;AFR_AF=0.2126;EUR_AF=0.1928;SAS_AF=0.1074;AA=T|||;VT=SNP
5	88976346	rs12153360	A	G	100	PASS	AC=208;AF=0.0415335;AN=5008;NS=2504;DP=18565;EAS_AF=0.0427;AMR_AF=0.0274;AFR_AF=0.0076;EUR_AF=0.0577;SAS_AF=0.0798;AA=A|||;VT=SNP
5	88976540	rs12153117	T	C	100	PASS	AC=208;AF=0.0415335;AN=5008;NS=2504;DP=19342;EAS_AF=0.0417;AMR_AF=0.0274;AFR_AF=0.0076;EUR_AF=0.0586;SAS_AF=0.0798;AA=T|||;VT=SNP
5	88976833	rs12152822	C	T	100	PASS	AC=2202;AF=0.439696;AN=5008;NS=2504;DP=16085;EAS_AF=0.4702;AMR_AF=0.3977;AFR_AF=0.6437;EUR_AF=0.3618;SAS_AF=0.2423;AA=C|||;VT=SNP
5	88977237	rs72777238	C	G	100	PASS	AC=813;AF=0.16234;AN=5008;NS=2504;DP=17569;EAS_AF=0.378;AMR_AF=0.1138;AFR_AF=0.1717;EUR_AF=0.0795;SAS_AF=0.047;AA=C|||;VT=SNP
5	88977583	rs72777239	A	G	100	PASS	AC=807;AF=0.161142;AN=5008;NS=2504;DP=16855;EAS_AF=0.378;AMR_AF=0.1138;AFR_AF=0.1672;EUR_AF=0.0795;SAS_AF=0.047;AA=A|||;VT=SNP
5	88977758	rs4530791	T	C	100	PASS	AC=2614;AF=0.521965;AN=5008;NS=2504;DP=19740;EAS_AF=0.5298;AMR_AF=0.598;AFR_AF=0.2201;EUR_AF=0.6332;SAS_AF=0.7536;AA=t|||;VT=SNP
5	88977850	rs10942565	C	T	100	PASS	AC=2616;AF=0.522364;AN=5008;NS=2504;DP=19485;EAS_AF=0.5298;AMR_AF=0.598;AFR_AF=0.2224;EUR_AF=0.6322;SAS_AF=0.7536;AA=C|||;VT=SNP
5	88978035	rs144526120	G	T	100	PASS	AC=83;AF=0.0165735;AN=5008;NS=2504;DP=18082;EAS_AF=0;AMR_AF=0.0216;AFR_AF=0.0106;EUR_AF=0.0398;SAS_AF=0.0143;AA=C|||;VT=SNP
5	88978450	rs12514744	T	C	100	PASS	AC=2633;AF=0.525759;AN=5008;NS=2504;DP=18342;EAS_AF=0.5288;AMR_AF=0.6009;AFR_AF=0.2262;EUR_AF=0.6392;SAS_AF=0.7577;AA=T|||;VT=SNP
5	88978501	rs6889059	G	A	100	PASS	AC=760;AF=0.151757;AN=5008;NS=2504;DP=18580;EAS_AF=0.0506;AMR_AF=0.2089;AFR_AF=0.2126;EUR_AF=0.1829;SAS_AF=0.1012;AA=G|||;VT=SNP
5	88978745	rs6889006	A	T	100	PASS	AC=1077;AF=0.215056;AN=5008;NS=2504;DP=18952;EAS_AF=0.0516;AMR_AF=0.2277;AFR_AF=0.4372;EUR_AF=0.1859;SAS_AF=0.1043;AA=T|||;VT=SNP
5	88978911	rs6893643	C	T	100	PASS	AC=760;AF=0.151757;AN=5008;NS=2504;DP=19056;EAS_AF=0.0506;AMR_AF=0.2089;AFR_AF=0.2126;EUR_AF=0.1839;SAS_AF=0.1002;AA=C|||;VT=SNP
5	88978926	rs10942566	G	A	100	PASS	AC=20;AF=0.00399361;AN=5008;NS=2504;DP=18908;EAS_AF=0;AMR_AF=0.0058;AFR_AF=0.0008;EUR_AF=0.0129;SAS_AF=0.002;AA=G|||;VT=SNP
5	88979374	rs34193534	C	T	100	PASS	AC=204;AF=0.0407348;AN=5008;NS=2504;DP=18018;EAS_AF=0.0417;AMR_AF=0.0274;AFR_AF=0.0053;EUR_AF=0.0577;SAS_AF=0.0798;AA=C|||;VT=SNP
5	88980640	rs2365763	T	G	100	PASS	AC=643;AF=0.128395;AN=5008;NS=2504;DP=15986;EAS_AF=0.0417;AMR_AF=0.0677;AFR_AF=0.2769;EUR_AF=0.0984;SAS_AF=0.091;AA=T|||;VT=SNP
5	88981362	rs114368534	G	A	100	PASS	AC=47;AF=0.00938498;AN=5008;NS=2504;DP=17101;EAS_AF=0;AMR_AF=0.0346;AFR_AF=0.0008;EUR_AF=0.0199;SAS_AF=0.002;AA=G|||;VT=SNP
5	88982477	rs78580069	G	A	100	PASS	AC=511;AF=0.102037;AN=5008;NS=2504;DP=16948;EAS_AF=0.0565;AMR_AF=0.1787;AFR_AF=0.0363;EUR_AF=0.1819;SAS_AF=0.1012;AA=G|||;VT=SNP
5	88984161	rs75627616	A	G	100	PASS	AC=163;AF=0.0325479;AN=5008;NS=2504;DP=16063;EAS_AF=0.001;AMR_AF=0.0317;AFR_AF=0.0091;EUR_AF=0.0746;SAS_AF=0.0542;AA=A|||;VT=SNP
5	88984265	rs5002722	T	C	100	PASS	AC=1012;AF=0.202077;AN=5008;NS=2504;DP=14835;EAS_AF=0.0982;AMR_AF=0.245;AFR_AF=0.2337;EUR_AF=0.2495;SAS_AF=0.1871;AA=T|||;VT=SNP
5	88984369	rs151128758	A	T	100	PASS	AC=52;AF=0.0103834;AN=5008;NS=2504;DP=14144;EAS_AF=0;AMR_AF=0.0317;AFR_AF=0.0008;EUR_AF=0.0288;SAS_AF=0;AA=A|||;VT=SNP
5	88984793	rs77873481	T	C	100	PASS	AC=72;AF=0.014377;AN=5008;NS=2504;DP=12136;EAS_AF=0;AMR_AF=0.0216;AFR_AF=0.0045;EUR_AF=0.0398;SAS_AF=0.0112;AA=T|||;VT=SNP
5	88985339	rs75141548	T	C	100	PASS	AC=150;AF=0.0299521;AN=5008;NS=2504;DP=16163;EAS_AF=0;AMR_AF=0.062;AFR_AF=0.0348;EUR_AF=0.0527;SAS_AF=0.0082;AA=T|||;VT=SNP
5	88986145	rs12187739	G	A	100	PASS	AC=2587;AF=0.516573;AN=5008;NS=2504;DP=19717;EAS_AF=0.5377;AMR_AF=0.5951;AFR_AF=0.1944;EUR_AF=0.6322;SAS_AF=0.7556;AA=G|||;VT=SNP
5	88986286	rs35535075	T	C	100	PASS	AC=392;AF=0.0782748;AN=5008;NS=2504;DP=19030;EAS_AF=0.001;AMR_AF=0.0403;AFR_AF=0.236;EUR_AF=0.0398;SAS_AF=0.0112;AA=T|||;VT=SNP
5	88987216	rs116454409	G	C	100	PASS	AC=60;AF=0.0119808;AN=5008;NS=2504;DP=18054;EAS_AF=0;AMR_AF=0.0144;AFR_AF=0.0008;EUR_AF=0.0318;SAS_AF=0.0174;AA=G|||;VT=SNP
5	88989352	rs7720486	C	A	100	PASS	AC=520;AF=0.103834;AN=5008;NS=2504;DP=13660;EAS_AF=0.0417;AMR_AF=0.0461;AFR_AF=0.2352;EUR_AF=0.0567;SAS_AF=0.0798;AA=c|||;VT=SNP
5	88989838	rs76022715	G	A	100	PASS	AC=80;AF=0.0159744;AN=5008;NS=2504;DP=18415;EAS_AF=0;AMR_AF=0.0216;AFR_AF=0.0106;EUR_AF=0.0398;SAS_AF=0.0112;AA=g|||;VT=SNP
5	88989911	rs142997551	C	T	100	PASS	AC=19;AF=0.00379393;AN=5008;NS=2504;DP=19265;EAS_AF=0;AMR_AF=0.0058;AFR_AF=0.0015;EUR_AF=0.0119;SAS_AF=0.001;AA=C|||;VT=SNP
5	88990017	rs2029108	G	A	100	PASS	AC=520;AF=0.103834;AN=5008;NS=2504;DP=18498;EAS_AF=0.0417;AMR_AF=0.0461;AFR_AF=0.2352;EUR_AF=0.0567;SAS_AF=0.0798;AA=G|||;VT=SNP
5	88990208	rs1449229	C	A	100	PASS	AC=2580;AF=0.515176;AN=5008;NS=2504;DP=18713;EAS_AF=0.5377;AMR_AF=0.5879;AFR_AF=0.1944;EUR_AF=0.6312;SAS_AF=0.7546;AA=C|||;VT=SNP
5	88991364	rs75697596	T	G	100	PASS	AC=316;AF=0.063099;AN=5008;NS=2504;DP=19334;EAS_AF=0;AMR_AF=0.0692;AFR_AF=0.1558;EUR_AF=0.0537;SAS_AF=0.0082;AA=T|||;VT=SNP
5	88991365	rs67368592	C	T	100	PASS	AC=1064;AF=0.21246;AN=5008;NS=2504;DP=19327;EAS_AF=0.3601;AMR_AF=0.1441;AFR_AF=0.3585;EUR_AF=0.0805;SAS_AF=0.047;AA=C|||;VT=SNP
5	88991647	rs72777247	T	G	100	PASS	AC=102;AF=0.0203674;AN=5008;NS=2504;DP=19368;EAS_AF=0;AMR_AF=0.0259;AFR_AF=0.0023;EUR_AF=0.0477;SAS_AF=0.0337;AA=T|||;VT=SNP
5	88991920	rs4916670	A	G	100	PASS	AC=3672;AF=0.733227;AN=5008;NS=2504;DP=20721;EAS_AF=0.9018;AMR_AF=0.7421;AFR_AF=0.5552;EUR_AF=0.7197;SAS_AF=0.8078;AA=A|||;VT=SNP
5	88992130	rs79181542	G	T	100	PASS	AC=315;AF=0.0628994;AN=5008;NS=2504;DP=20178;EAS_AF=0;AMR_AF=0.0692;AFR_AF=0.1551;EUR_AF=0.0537;SAS_AF=0.0082;AA=G|||;VT=SNP
5	88992181	rs79658452	A	G	100	PASS	AC=43;AF=0.00858626;AN=5008;NS=2504;DP=19668;EAS_AF=0;AMR_AF=0.013;AFR_AF=0;EUR_AF=0.0338;SAS_AF=0;AA=A|||;VT=SNP
5	88992435	rs11744240	C	G	100	PASS	AC=16;AF=0.00319489;AN=5008;NS=2504;DP=17821;EAS_AF=0;AMR_AF=0.0058;AFR_AF=0.0008;EUR_AF=0.0099;SAS_AF=0.001;AA=C|||;VT=SNP
5	88992805	rs7381160	C	A	100	PASS	AC=4747;AF=0.947883;AN=5008;NS=2504;DP=16866;EAS_AF=1;AMR_AF=0.9697;AFR_AF=0.857;EUR_AF=0.9602;SAS_AF=0.9888;AA=A|||;VT=SNP
5	88992896	rs62378127	A	G	100	PASS	AC=513;AF=0.102436;AN=5008;NS=2504;DP=16142;EAS_AF=0.0556;AMR_AF=0.1787;AFR_AF=0.0363;EUR_AF=0.1829;SAS_AF=0.1033;AA=A|||;VT=SNP
5	88993304	rs6884459	T	C	100	PASS	AC=212;AF=0.0423323;AN=5008;NS=2504;DP=13396;EAS_AF=0.0417;AMR_AF=0.0274;AFR_AF=0.0121;EUR_AF=0.0567;SAS_AF=0.0798;AA=T|||;VT=SNP
5	88993390	rs10942567	G	T	100	PASS	AC=1658;AF=0.33107;AN=5008;NS=2504;DP=15261;EAS_AF=0.3839;AMR_AF=0.304;AFR_AF=0.0393;EUR_AF=0.4135;SAS_AF=0.6053;AA=G|||;VT=SNP
5	88993391	rs10942568	T	G	100	PASS	AC=1658;AF=0.33107;AN=5008;NS=2504;DP=15274;EAS_AF=0.3839;AMR_AF=0.304;AFR_AF=0.0393;EUR_AF=0.4135;SAS_AF=0.6053;AA=T|||;VT=SNP
5	88994068	rs62378128	G	A	100	PASS	AC=83;AF=0.0165735;AN=5008;NS=2504;DP=18526;EAS_AF=0;AMR_AF=0.0216;AFR_AF=0.0121;EUR_AF=0.0368;SAS_AF=0.0153;AA=G|||;VT=SNP
5	88994183	rs138899643	G	A	100	PASS	AC=26;AF=0.00519169;AN=5008;NS=2504;DP=20098;EAS_AF=0;AMR_AF=0.0101;AFR_AF=0.0008;EUR_AF=0.0169;SAS_AF=0.001;AA=G|||;VT=SNP
5	88994840	rs10069451	C	A	100	PASS	AC=3954;AF=0.789537;AN=5008;NS=2504;DP=17502;EAS_AF=0.6349;AMR_AF=0.8545;AFR_AF=0.6921;EUR_AF=0.8807;SAS_AF=0.9407;AA=A|||;VT=SNP
5	88994955	rs79258695	G	A	100	PASS	AC=209;AF=0.0417332;AN=5008;NS=2504;DP=18528;EAS_AF=0.0417;AMR_AF=0.0274;AFR_AF=0.0121;EUR_AF=0.0547;SAS_AF=0.0787;AA=G|||;VT=SNP
5	88995090	rs10055858	A	G	100	PASS	AC=4748;AF=0.948083;AN=5008;NS=2504;DP=19410;EAS_AF=1;AMR_AF=0.9697;AFR_AF=0.8578;EUR_AF=0.9602;SAS_AF=0.9888;AA=G|||;VT=SNP
5	88995445	rs144161451	T	C	100	PASS	AC=32;AF=0.00638978;AN=5008;NS=2504;DP=18703;EAS_AF=0;AMR_AF=0.0115;AFR_AF=0.0008;EUR_AF=0.0219;SAS_AF=0.001;AA=T|||;VT=SNP
5	88995449	rs147353887	G	T	100	PASS	AC=32;AF=0.00638978;AN=5008;NS=2504;DP=18811;EAS_AF=0;AMR_AF=0.0115;AFR_AF=0.0008;EUR_AF=0.0219;SAS_AF=0.001;AA=G|||;VT=SNP
5	88995637	rs16867828	A	G	100	PASS	AC=481;AF=0.0960463;AN=5008;NS=2504;DP=19578;EAS_AF=0.3641;AMR_AF=0.0461;AFR_AF=0.0129;EUR_AF=0.0258;SAS_AF=0.0399;AA=A|||;VT=SNP
5	88996076	rs7379894	A	C	100	PASS	AC=4748;AF=0.948083;AN=5008;NS=2504;DP=18123;EAS_AF=1;AMR_AF=0.9697;AFR_AF=0.8578;EUR_AF=0.9602;SAS_AF=0.9888;AA=C|||;VT=SNP
5	88996335	rs10942569	C	A	100	PASS	AC=210;AF=0.0419329;AN=5008;NS=2504;DP=15614;EAS_AF=0.0417;AMR_AF=0.0274;AFR_AF=0.0129;EUR_AF=0.0547;SAS_AF=0.0787;AA=C|||;VT=SNP
5	88997450	rs12658726	G	A	100	PASS	AC=2540;AF=0.507188;AN=5008;NS=2504;DP=15578;EAS_AF=0.5427;AMR_AF=0.5965;AFR_AF=0.1717;EUR_AF=0.6392;SAS_AF=0.7249;AA=G|||;VT=SNP
5	88998605	rs10462480	C	T	100	PASS	AC=787;AF=0.157149;AN=5008;NS=2504;DP=18950;EAS_AF=0.3581;AMR_AF=0.1153;AFR_AF=0.1664;EUR_AF=0.0795;SAS_AF=0.047;AA=C|||;VT=SNP
5	88998818	rs12652007	A	G	100	PASS	AC=529;AF=0.105631;AN=5008;NS=2504;DP=14941;EAS_AF=0.0565;AMR_AF=0.1859;AFR_AF=0.0424;EUR_AF=0.1849;SAS_AF=0.1033;AA=A|||;VT=SNP
5	88998911	rs77513998	G	T	100	PASS	AC=316;AF=0.063099;AN=5008;NS=2504;DP=16478;EAS_AF=0;AMR_AF=0.0692;AFR_AF=0.1558;EUR_AF=0.0537;SAS_AF=0.0082;AA=G|||;VT=SNP
5	88999063	rs7707732	G	T	100	PASS	AC=4755;AF=0.949481;AN=5008;NS=2504;DP=17286;EAS_AF=0.999;AMR_AF=0.9697;AFR_AF=0.8638;EUR_AF=0.9602;SAS_AF=0.9888;AA=T|||;VT=SNP
5	88999109	rs7707481	A	G	100	PASS	AC=560;AF=0.111821;AN=5008;NS=2504;DP=16008;EAS_AF=0.0417;AMR_AF=0.0461;AFR_AF=0.2398;EUR_AF=0.0586;SAS_AF=0.1125;AA=A|||;VT=SNP
5	88999206	rs1449227	A	G	100	PASS	AC=1664;AF=0.332268;AN=5008;NS=2504;DP=15714;EAS_AF=0.3849;AMR_AF=0.3069;AFR_AF=0.0393;EUR_AF=0.4175;SAS_AF=0.6043;AA=A|||;VT=SNP
5	88999229	rs78540238	T	C	100	PASS	AC=63;AF=0.0125799;AN=5008;NS=2504;DP=15497;EAS_AF=0.001;AMR_AF=0.036;AFR_AF=0.0015;EUR_AF=0.0348;SAS_AF=0;AA=T|||;VT=SNP
5	89000151	rs6894060	T	C	100	PASS	AC=2565;AF=0.512181;AN=5008;NS=2504;DP=17770;EAS_AF=0.5466;AMR_AF=0.5937;AFR_AF=0.1679;EUR_AF=0.6352;SAS_AF=0.7577;AA=T|||;VT=SNP
5	89000846	rs56289326	A	G	100	PASS	AC=35;AF=0.00698882;AN=5008;NS=2504;DP=16025;EAS_AF=0;AMR_AF=0.0043;AFR_AF=0;EUR_AF=0.0109;SAS_AF=0.0215;AA=A|||;VT=SNP
5	89000903	rs12520958	C	T	100	PASS	AC=1616;AF=0.322684;AN=5008;NS=2504;DP=15574;EAS_AF=0.3839;AMR_AF=0.3026;AFR_AF=0.0393;EUR_AF=0.4085;SAS_AF=0.5685;AA=C|||;VT=SNP
5	89001243	rs7718215	A	G	100	PASS	AC=798;AF=0.159345;AN=5008;NS=2504;DP=18527;EAS_AF=0.3621;AMR_AF=0.1153;AFR_AF=0.1687;EUR_AF=0.0795;SAS_AF=0.0511;AA=A|||;VT=SNP
5	89002462	rs7380213	C	T	100	PASS	AC=4745;AF=0.947484;AN=5008;NS=2504;DP=20200;EAS_AF=1;AMR_AF=0.9697;AFR_AF=0.8563;EUR_AF=0.9592;SAS_AF=0.9888;AA=T|||;VT=SNP
5	89003078	rs186060372	C	T	100	PASS	AC=21;AF=0.00419329;AN=5008;NS=2504;DP=15682;EAS_AF=0;AMR_AF=0.0058;AFR_AF=0.0023;EUR_AF=0.0139;SAS_AF=0;AA=C|||;VT=SNP
5	89003146	rs10514309	C	T	100	PASS	AC=507;AF=0.101238;AN=5008;NS=2504;DP=15886;EAS_AF=0.0565;AMR_AF=0.1787;AFR_AF=0.0356;EUR_AF=0.1789;SAS_AF=0.1012;AA=c|||;VT=SNP
5	89004354	rs4481376	G	A	100	PASS	AC=4434;AF=0.885383;AN=5008;NS=2504;DP=18425;EAS_AF=1;AMR_AF=0.951;AFR_AF=0.6301;EUR_AF=0.9602;SAS_AF=0.9888;AA=A|||;VT=SNP
5	89004636	rs17512493	T	C	100	PASS	AC=423;AF=0.0844649;AN=5008;NS=2504;DP=17874;EAS_AF=0.0575;AMR_AF=0.1628;AFR_AF=0.0091;EUR_AF=0.16;SAS_AF=0.0808;AA=T|||;VT=SNP
5	89005074	rs115855220	T	A	100	PASS	AC=73;AF=0.0145767;AN=5008;NS=2504;DP=18343;EAS_AF=0;AMR_AF=0.0231;AFR_AF=0.0045;EUR_AF=0.0398;SAS_AF=0.0112;AA=T|||;VT=SNP
5	89005227	rs6452846	G	A	100	PASS	AC=1410;AF=0.28155;AN=5008;NS=2504;DP=18802;EAS_AF=0.3343;AMR_AF=0.2349;AFR_AF=0.4402;EUR_AF=0.2167;SAS_AF=0.1125;AA=A|||;VT=SNP
5	89005564	rs4443451	A	G	100	PASS	AC=3779;AF=0.754593;AN=5008;NS=2504;DP=16223;EAS_AF=0.7877;AMR_AF=0.804;AFR_AF=0.5371;EUR_AF=0.833;SAS_AF=0.8988;AA=A|||;VT=SNP
5	89005634	rs4487522	A	G	100	PASS	AC=562;AF=0.11222;AN=5008;NS=2504;DP=14803;EAS_AF=0.0179;AMR_AF=0.1484;AFR_AF=0.1293;EUR_AF=0.167;SAS_AF=0.1043;AA=A|||;VT=SNP
5	89005730	rs4254935	A	C	100	PASS	AC=4115;AF=0.821685;AN=5008;NS=2504;DP=16673;EAS_AF=0.9702;AMR_AF=0.9035;AFR_AF=0.5303;EUR_AF=0.9036;SAS_AF=0.9202;AA=A|||;VT=SNP
5	89008780	rs12153582	T	C	100	PASS	AC=625;AF=0.1248;AN=5008;NS=2504;DP=19731;EAS_AF=0.1736;AMR_AF=0.098;AFR_AF=0.0038;EUR_AF=0.162;SAS_AF=0.2188;AA=T|||;VT=SNP
5	89009930	rs6870812	C	G	100	PASS	AC=1126;AF=0.22484;AN=5008;NS=2504;DP=17809;EAS_AF=0.2183;AMR_AF=0.2579;AFR_AF=0.0938;EUR_AF=0.3688;SAS_AF=0.2372;AA=C|||;VT=SNP
5	89010968	rs7716630	A	G	100	PASS	AC=3613;AF=0.721446;AN=5008;NS=2504;DP=20709;EAS_AF=0.7986;AMR_AF=0.7738;AFR_AF=0.3896;EUR_AF=0.8787;SAS_AF=0.8916;AA=A|||;VT=SNP
5	89011412	rs17512705	T	A	100	PASS	AC=502;AF=0.10024;AN=5008;NS=2504;DP=10410;EAS_AF=0.1617;AMR_AF=0.1729;AFR_AF=0.0393;EUR_AF=0.1054;SAS_AF=0.0624;AA=T|||;VT=SNP
5	89011798	rs10050418	T	C	100	PASS	AC=345;AF=0.0688898;AN=5008;NS=2504;DP=15995;EAS_AF=0.0595;AMR_AF=0.0245;AFR_AF=0.1551;EUR_AF=0.0169;SAS_AF=0.047;AA=T|||;VT=SNP
5	89012175	rs7722255	A	G	100	PASS	AC=1248;AF=0.249201;AN=5008;NS=2504;DP=17429;EAS_AF=0.2202;AMR_AF=0.232;AFR_AF=0.4788;EUR_AF=0.1243;SAS_AF=0.1094;AA=G|||;VT=SNP
5	89013721	rs142377937	A	G	100	PASS	AC=13;AF=0.00259585;AN=5008;NS=2504;DP=12345;EAS_AF=0;AMR_AF=0.0014;AFR_AF=0.0008;EUR_AF=0.007;SAS_AF=0.0041;AA=A|||;VT=SNP
5	89015829	rs72777262	G	A	100	PASS	AC=26;AF=0.00519169;AN=5008;NS=2504;DP=12418;EAS_AF=0;AMR_AF=0.0115;AFR_AF=0.0008;EUR_AF=0.0169;SAS_AF=0;AA=G|||;VT=SNP
5	89015967	rs114048761	A	T	100	PASS	AC=10;AF=0.00199681;AN=5008;NS=2504;DP=13707;EAS_AF=0;AMR_AF=0.0029;AFR_AF=0;EUR_AF=0.008;SAS_AF=0;AA=A|||;VT=SNP
5	89015995	rs115155396	A	C	100	PASS	AC=70;AF=0.0139776;AN=5008;NS=2504;DP=13990;EAS_AF=0;AMR_AF=0.0288;AFR_AF=0.0045;EUR_AF=0.0308;SAS_AF=0.0133;AA=A|||;VT=SNP
5	89016097	rs10474302	A	G	100	PASS	AC=1015;AF=0.202676;AN=5008;NS=2504;DP=13871;EAS_AF=0.2202;AMR_AF=0.2118;AFR_AF=0.3139;EUR_AF=0.1233;SAS_AF=0.1094;AA=A|||;VT=SNP
5	89016134	rs10474303	A	T	100	PASS	AC=844;AF=0.16853;AN=5008;NS=2504;DP=14419;EAS_AF=0.2202;AMR_AF=0.1945;AFR_AF=0.1944;EUR_AF=0.1223;SAS_AF=0.1094;AA=A|||;VT=SNP
5	89018602	rs17512887	C	T	100	PASS	AC=128;AF=0.0255591;AN=5008;NS=2504;DP=20604;EAS_AF=0.001;AMR_AF=0.0634;AFR_AF=0.0045;EUR_AF=0.0547;SAS_AF=0.0225;AA=C|||;VT=SNP
5	89019774	rs11750023	C	A	100	PASS	AC=43;AF=0.00858626;AN=5008;NS=2504;DP=16856;EAS_AF=0;AMR_AF=0.013;AFR_AF=0.0023;EUR_AF=0.0278;SAS_AF=0.0031;AA=C|||;VT=SNP
5	89021578	rs10514310	A	G	100	PASS	AC=498;AF=0.0994409;AN=5008;NS=2504;DP=17461;EAS_AF=0.1607;AMR_AF=0.17;AFR_AF=0.0393;EUR_AF=0.1044;SAS_AF=0.0624;AA=A|||;VT=SNP
5	89023793	rs17585072	A	G	100	PASS	AC=52;AF=0.0103834;AN=5008;NS=2504;DP=18302;EAS_AF=0;AMR_AF=0.0072;AFR_AF=0.0008;EUR_AF=0.0378;SAS_AF=0.0082;AA=A|||;VT=SNP
5	89025292	rs151159247	T	C	100	PASS	AC=52;AF=0.0103834;AN=5008;NS=2504;DP=18337;EAS_AF=0;AMR_AF=0.013;AFR_AF=0.0008;EUR_AF=0.0149;SAS_AF=0.0276;AA=T|||;VT=SNP
5	89025508	rs72777263	C	A	100	PASS	AC=456;AF=0.0910543;AN=5008;NS=2504;DP=18030;EAS_AF=0.1607;AMR_AF=0.1671;AFR_AF=0.0091;EUR_AF=0.1044;SAS_AF=0.0624;AA=C|||;VT=SNP
5	89027113	rs10514311	C	T	100	PASS	AC=946;AF=0.188898;AN=5008;NS=2504;DP=16830;EAS_AF=0.2044;AMR_AF=0.219;AFR_AF=0.1944;EUR_AF=0.2068;SAS_AF=0.1258;AA=C|||;VT=SNP
5	89028204	rs17585205	T	C	100	PASS	AC=278;AF=0.0555112;AN=5008;NS=2504;DP=18509;EAS_AF=0.0367;AMR_AF=0.0764;AFR_AF=0.0106;EUR_AF=0.1332;SAS_AF=0.0409;AA=T|||;VT=SNP
5	89032037	rs7734759	C	T	100	PASS	AC=1321;AF=0.263778;AN=5008;NS=2504;DP=14889;EAS_AF=0.2044;AMR_AF=0.2594;AFR_AF=0.4554;EUR_AF=0.2068;SAS_AF=0.1278;AA=T|||;VT=SNP
5	89032849	rs138166721	A	G	100	PASS	AC=1428;AF=0.285144;AN=5008;NS=2504;DP=20459;EAS_AF=0.4087;AMR_AF=0.3775;AFR_AF=0.0166;EUR_AF=0.3042;SAS_AF=0.4356;AA=A|||;VT=SNP
5	89034424	rs7444055	C	T	100	PASS	AC=1426;AF=0.284744;AN=5008;NS=2504;DP=20211;EAS_AF=0.4087;AMR_AF=0.3746;AFR_AF=0.0166;EUR_AF=0.3042;SAS_AF=0.4356;AA=C|||;VT=SNP
5	89034891	rs9632415	G	A	100	PASS	AC=419;AF=0.0836661;AN=5008;NS=2504;DP=17922;EAS_AF=0.0605;AMR_AF=0.0504;AFR_AF=0.1271;EUR_AF=0.0835;SAS_AF=0.0726;AA=G|||;VT=SNP
5	89035319	rs36100352	A	T	100	PASS	AC=464;AF=0.0926518;AN=5008;NS=2504;DP=18631;EAS_AF=0.0595;AMR_AF=0.049;AFR_AF=0.1551;EUR_AF=0.1004;SAS_AF=0.0654;AA=A|||;VT=SNP
5	89037951	rs116300657	T	C	100	PASS	AC=37;AF=0.00738818;AN=5008;NS=2504;DP=20051;EAS_AF=0;AMR_AF=0.0086;AFR_AF=0;EUR_AF=0.0229;SAS_AF=0.0082;AA=T|||;VT=SNP
5	89037960	rs6859530	G	A	100	PASS	AC=953;AF=0.190296;AN=5008;NS=2504;DP=20130;EAS_AF=0.2044;AMR_AF=0.2233;AFR_AF=0.1974;EUR_AF=0.2048;SAS_AF=0.1278;AA=G|||;VT=SNP
5	89038522	rs10073773	T	C	100	PASS	AC=466;AF=0.0930511;AN=5008;NS=2504;DP=20979;EAS_AF=0.0595;AMR_AF=0.049;AFR_AF=0.1566;EUR_AF=0.1004;SAS_AF=0.0654;AA=T|||;VT=SNP
5	89038825	rs1823333	C	G	100	PASS	AC=241;AF=0.048123;AN=5008;NS=2504;DP=21139;EAS_AF=0;AMR_AF=0.0375;AFR_AF=0.0711;EUR_AF=0.0865;SAS_AF=0.0348;AA=C|||;VT=SNP
5	89040543	rs116646238	A	G	100	PASS	AC=80;AF=0.0159744;AN=5008;NS=2504;DP=20200;EAS_AF=0.001;AMR_AF=0.013;AFR_AF=0.0295;EUR_AF=0.0268;SAS_AF=0.0041;AA=A|||;VT=SNP
5	89040596	rs6893436	T	A	100	PASS	AC=954;AF=0.190495;AN=5008;NS=2504;DP=19754;EAS_AF=0.2044;AMR_AF=0.2233;AFR_AF=0.1982;EUR_AF=0.2048;SAS_AF=0.1278;AA=T|||;VT=SNP
5	89041960	rs10074028	G	A	100	PASS	AC=808;AF=0.161342;AN=5008;NS=2504;DP=20794;EAS_AF=0.1448;AMR_AF=0.219;AFR_AF=0.1687;EUR_AF=0.1909;SAS_AF=0.0971;AA=G|||;VT=SNP
5	89042883	rs6868869	T	A	100	PASS	AC=812;AF=0.162141;AN=5008;NS=2504;DP=21044;EAS_AF=0.1458;AMR_AF=0.219;AFR_AF=0.1702;EUR_AF=0.1918;SAS_AF=0.0971;AA=T|||;VT=SNP
5	89046222	rs13354478	C	T	100	PASS	AC=1284;AF=0.25639;AN=5008;NS=2504;DP=18521;EAS_AF=0.2054;AMR_AF=0.255;AFR_AF=0.4289;EUR_AF=0.2068;SAS_AF=0.1278;AA=T|||;VT=SNP
5	89046499	rs10060770	T	C	100	PASS	AC=298;AF=0.0595048;AN=5008;NS=2504;DP=17675;EAS_AF=0.0595;AMR_AF=0.0159;AFR_AF=0.1377;EUR_AF=0.0149;SAS_AF=0.0307;AA=T|||;VT=SNP
5	89048492	rs882724	T	G	100	PASS	AC=1327;AF=0.264976;AN=5008;NS=2504;DP=18432;EAS_AF=0.2044;AMR_AF=0.2594;AFR_AF=0.4584;EUR_AF=0.2068;SAS_AF=0.1299;AA=G|||;VT=SNP
5	89049087	rs1108376	T	C	100	PASS	AC=390;AF=0.0778754;AN=5008;NS=2504;DP=18381;EAS_AF=0.001;AMR_AF=0.1282;AFR_AF=0.0098;EUR_AF=0.1889;SAS_AF=0.0992;AA=T|||;VT=SNP
5	89049377	rs1108377	T	C	100	PASS	AC=492;AF=0.0982428;AN=5008;NS=2504;DP=19357;EAS_AF=0.1448;AMR_AF=0.1744;AFR_AF=0.0424;EUR_AF=0.1044;SAS_AF=0.0654;AA=T|||;VT=SNP
5	89050066	rs78051935	C	T	100	PASS	AC=100;AF=0.0199681;AN=5008;NS=2504;DP=17657;EAS_AF=0;AMR_AF=0.0274;AFR_AF=0.0015;EUR_AF=0.0417;SAS_AF=0.0378;AA=C|||;VT=SNP
5	89051159	rs73770552	A	G	100	PASS	AC=168;AF=0.0335463;AN=5008;NS=2504;DP=19745;EAS_AF=0.0446;AMR_AF=0.0101;AFR_AF=0.0424;EUR_AF=0.0348;SAS_AF=0.0256;AA=A|||;VT=SNP
5	89051857	rs6864869	G	C	100	PASS	AC=487;AF=0.0972444;AN=5008;NS=2504;DP=16847;EAS_AF=0.1448;AMR_AF=0.1744;AFR_AF=0.0401;EUR_AF=0.1054;SAS_AF=0.0624;AA=G|||;VT=SNP
5	89052422	rs16867883	A	G	100	PASS	AC=3429;AF=0.684704;AN=5008;NS=2504;DP=13991;EAS_AF=0.7956;AMR_AF=0.7277;AFR_AF=0.3578;EUR_AF=0.7922;SAS_AF=0.8712;AA=A|||;VT=SNP
5	89052566	rs13182917	T	A	100	PASS	AC=980;AF=0.195687;AN=5008;NS=2504;DP=12556;EAS_AF=0.1448;AMR_AF=0.2363;AFR_AF=0.2882;EUR_AF=0.1928;SAS_AF=0.0971;AA=T|||;VT=SNP
5	89053605	rs1449228	G	T	100	PASS	AC=311;AF=0.0621006;AN=5008;NS=2504;DP=15894;EAS_AF=0;AMR_AF=0.0447;AFR_AF=0.1203;EUR_AF=0.0865;SAS_AF=0.0348;AA=G|||;VT=SNP
5	89054528	rs17585380	A	G	100	PASS	AC=53;AF=0.0105831;AN=5008;NS=2504;DP=18595;EAS_AF=0;AMR_AF=0.0086;AFR_AF=0.0008;EUR_AF=0.0388;SAS_AF=0.0072;AA=A|||;VT=SNP
5	89054640	rs17526043	C	T	100	PASS	AC=105;AF=0.0209665;AN=5008;NS=2504;DP=16234;EAS_AF=0.002;AMR_AF=0.013;AFR_AF=0.0461;EUR_AF=0.0288;SAS_AF=0.0041;AA=C|||;VT=SNP
5	89055439	rs115720226	T	C	100	PASS	AC=17;AF=0.00339457;AN=5008;NS=2504;DP=20527;EAS_AF=0;AMR_AF=0.0043;AFR_AF=0;EUR_AF=0.0119;SAS_AF=0.002;AA=T|||;VT=SNP
5	89055862	rs143477925	G	A	100	PASS	AC=53;AF=0.0105831;AN=5008;NS=2504;DP=19818;EAS_AF=0;AMR_AF=0.0187;AFR_AF=0.0015;EUR_AF=0.0298;SAS_AF=0.0082;AA=G|||;VT=SNP
5	89056202	rs75657835	T	C	100	PASS	AC=151;AF=0.0301518;AN=5008;NS=2504;DP=17359;EAS_AF=0.0546;AMR_AF=0.0058;AFR_AF=0.0469;EUR_AF=0.0149;SAS_AF=0.0153;AA=T|||;VT=SNP
5	89056651	rs819341	A	G	100	PASS	AC=1865;AF=0.372404;AN=5008;NS=2504;DP=12746;EAS_AF=0.4038;AMR_AF=0.4294;AFR_AF=0.1838;EUR_AF=0.4036;SAS_AF=0.5225;AA=A|||;VT=SNP
5	89056692	rs565719875	T	C	100	PASS	AC=11;AF=0.00219649;AN=5008;NS=2504;DP=12924;EAS_AF=0;AMR_AF=0.0043;AFR_AF=0;EUR_AF=0.008;SAS_AF=0;AA=T|||;VT=SNP
5	89056704	rs10063070	G	A	100	PASS	AC=763;AF=0.152356;AN=5008;NS=2504;DP=15123;EAS_AF=0.1776;AMR_AF=0.2334;AFR_AF=0.028;EUR_AF=0.2435;SAS_AF=0.1431;AA=G|||;VT=SNP
5	89056753	rs34249183	G	A	100	PASS	AC=170;AF=0.0339457;AN=5008;NS=2504;DP=15715;EAS_AF=0.001;AMR_AF=0.0519;AFR_AF=0.0008;EUR_AF=0.0606;SAS_AF=0.0726;AA=G|||;VT=SNP
5	89056757	rs819342	G	A	100	PASS	AC=1849;AF=0.369209;AN=5008;NS=2504;DP=15655;EAS_AF=0.3601;AMR_AF=0.4481;AFR_AF=0.1558;EUR_AF=0.4423;SAS_AF=0.5358;AA=G|||;VT=SNP
5	89057378	rs819343	C	T	100	PASS	AC=1623;AF=0.324081;AN=5008;NS=2504;DP=17249;EAS_AF=0.3442;AMR_AF=0.4063;AFR_AF=0.2587;EUR_AF=0.4125;SAS_AF=0.2423;AA=C|||;VT=SNP
5	89057750	rs819344	C	T	100	PASS	AC=1596;AF=0.31869;AN=5008;NS=2504;DP=16265;EAS_AF=0.3452;AMR_AF=0.3775;AFR_AF=0.2927;EUR_AF=0.3718;SAS_AF=0.2301;AA=C|||;VT=SNP
5	89059149	rs72777273	C	T	100	PASS	AC=94;AF=0.01877;AN=5008;NS=2504;DP=11045;EAS_AF=0.001;AMR_AF=0.0346;AFR_AF=0;EUR_AF=0.0268;SAS_AF=0.0429;AA=C|||;VT=SNP
5	89059428	rs10942571	A	C	100	PASS	AC=1172;AF=0.234026;AN=5008;NS=2504;DP=11632;EAS_AF=0.2212;AMR_AF=0.1729;AFR_AF=0.2073;EUR_AF=0.2575;SAS_AF=0.3027;AA=A|||;VT=SNP
5	89059735	rs139184284	C	T	100	PASS	AC=76;AF=0.0151757;AN=5008;NS=2504;DP=12397;EAS_AF=0;AMR_AF=0.0231;AFR_AF=0.0015;EUR_AF=0.0338;SAS_AF=0.0245;AA=C|||;VT=SNP
5	89061216	rs702846	A	T	100	PASS	AC=1529;AF=0.305312;AN=5008;NS=2504;DP=13605;EAS_AF=0.3433;AMR_AF=0.3703;AFR_AF=0.2526;EUR_AF=0.3698;SAS_AF=0.2249;AA=A|||;VT=SNP
5	89061605	rs34937542	C	T	100	PASS	AC=787;AF=0.157149;AN=5008;NS=2504;DP=15650;EAS_AF=0.1627;AMR_AF=0.1527;AFR_AF=0.0182;EUR_AF=0.2187;SAS_AF=0.2791;AA=C|||;VT=SNP
5	89061668	rs819345	A	C	100	PASS	AC=93;AF=0.0185703;AN=5008;NS=2504;DP=14448;EAS_AF=0;AMR_AF=0.0231;AFR_AF=0.0008;EUR_AF=0.0646;SAS_AF=0.0112;AA=A|||;VT=SNP
5	89062900	rs36000675	T	A	100	PASS	AC=772;AF=0.154153;AN=5008;NS=2504;DP=13742;EAS_AF=0.1637;AMR_AF=0.1513;AFR_AF=0.0061;EUR_AF=0.2197;SAS_AF=0.2791;AA=T|||;VT=SNP
5	89063175	rs819346	A	T	100	PASS	AC=1392;AF=0.277955;AN=5008;NS=2504;DP=17186;EAS_AF=0.3433;AMR_AF=0.3617;AFR_AF=0.1536;EUR_AF=0.3698;SAS_AF=0.2249;AA=A|||;VT=SNP
5	89063929	rs112994289	G	T	100	PASS	AC=63;AF=0.0125799;AN=5008;NS=2504;DP=16837;EAS_AF=0;AMR_AF=0.0144;AFR_AF=0.0008;EUR_AF=0.0427;SAS_AF=0.0092;AA=G|||;VT=SNP
5	89064574	rs11959291	T	A	100	PASS	AC=1157;AF=0.23103;AN=5008;NS=2504;DP=13864;EAS_AF=0.2192;AMR_AF=0.1729;AFR_AF=0.1921;EUR_AF=0.2604;SAS_AF=0.3067;AA=T|||;VT=SNP
5	89064575	rs819347	A	T	100	PASS	AC=1571;AF=0.313698;AN=5008;NS=2504;DP=13832;EAS_AF=0.3433;AMR_AF=0.3732;AFR_AF=0.2829;EUR_AF=0.3698;SAS_AF=0.2249;AA=A|||;VT=SNP
5	89065321	rs116053546	G	A	100	PASS	AC=42;AF=0.00838658;AN=5008;NS=2504;DP=15668;EAS_AF=0;AMR_AF=0.013;AFR_AF=0.0015;EUR_AF=0.0278;SAS_AF=0.0031;AA=G|||;VT=SNP
5	89065365	rs10942572	T	C	100	PASS	AC=542;AF=0.108227;AN=5008;NS=2504;DP=15484;EAS_AF=0.1647;AMR_AF=0.17;AFR_AF=0.0378;EUR_AF=0.1243;SAS_AF=0.0849;AA=T|||;VT=SNP
5	89066868	rs2595592	G	A	100	PASS	AC=1676;AF=0.334665;AN=5008;NS=2504;DP=15899;EAS_AF=0.4375;AMR_AF=0.4063;AFR_AF=0.0961;EUR_AF=0.3668;SAS_AF=0.4673;AA=G|||;VT=SNP
5	89066873	rs2595591	A	G	100	PASS	AC=799;AF=0.159545;AN=5008;NS=2504;DP=15922;EAS_AF=0.1786;AMR_AF=0.1888;AFR_AF=0.0764;EUR_AF=0.2455;SAS_AF=0.1431;AA=A|||;VT=SNP
5	89067547	rs9293526	C	T	100	PASS	AC=504;AF=0.100639;AN=5008;NS=2504;DP=14387;EAS_AF=0.1627;AMR_AF=0.1686;AFR_AF=0.0129;EUR_AF=0.1243;SAS_AF=0.0828;AA=C|||;VT=SNP
5	89068490	rs819348	C	A	100	PASS	AC=68;AF=0.0135783;AN=5008;NS=2504;DP=15956;EAS_AF=0;AMR_AF=0.0173;AFR_AF=0.0008;EUR_AF=0.0427;SAS_AF=0.0123;AA=C|||;VT=SNP
5	89069706	rs819349	A	T	100	PASS	AC=1568;AF=0.313099;AN=5008;NS=2504;DP=14985;EAS_AF=0.4365;AMR_AF=0.4006;AFR_AF=0.0204;EUR_AF=0.3648;SAS_AF=0.4663;AA=T|||;VT=SNP
5	89069875	rs10474306	A	G	100	PASS	AC=504;AF=0.100639;AN=5008;NS=2504;DP=16257;EAS_AF=0.1647;AMR_AF=0.1671;AFR_AF=0.0129;EUR_AF=0.1233;SAS_AF=0.0828;AA=A|||;VT=SNP
5	89070811	rs72777277	C	T	100	PASS	AC=43;AF=0.00858626;AN=5008;NS=2504;DP=17798;EAS_AF=0.001;AMR_AF=0.013;AFR_AF=0.0008;EUR_AF=0.0278;SAS_AF=0.0041;AA=c|||;VT=SNP
5	89071701	rs188878790	T	C	100	PASS	AC=17;AF=0.00339457;AN=5008;NS=2504;DP=13308;EAS_AF=0.002;AMR_AF=0.0029;AFR_AF=0;EUR_AF=0.0109;SAS_AF=0.002;AA=T|||;VT=SNP
5	89071734	rs819351	A	G	100	PASS	AC=1392;AF=0.277955;AN=5008;NS=2504;DP=14198;EAS_AF=0.3433;AMR_AF=0.3617;AFR_AF=0.1536;EUR_AF=0.3698;SAS_AF=0.2249;AA=A|||;VT=SNP
5	89072640	rs115274469	G	A	100	PASS	AC=63;AF=0.0125799;AN=5008;NS=2504;DP=17228;EAS_AF=0;AMR_AF=0.013;AFR_AF=0.003;EUR_AF=0.0368;SAS_AF=0.0133;AA=g|||;VT=SNP
5	89073340	rs819352	C	T	100	PASS	AC=1342;AF=0.267971;AN=5008;NS=2504;DP=18073;EAS_AF=0.3433;AMR_AF=0.3573;AFR_AF=0.118;EUR_AF=0.3698;SAS_AF=0.2249;AA=C|||;VT=SNP
5	89074217	rs819353	G	A	100	PASS	AC=24;AF=0.00479233;AN=5008;NS=2504;DP=20210;EAS_AF=0;AMR_AF=0.0115;AFR_AF=0.0008;EUR_AF=0.008;SAS_AF=0.0072;AA=G|||;VT=SNP
5	89074386	rs819354	C	G	100	PASS	AC=1597;AF=0.31889;AN=5008;NS=2504;DP=18990;EAS_AF=0.4375;AMR_AF=0.4006;AFR_AF=0.0386;EUR_AF=0.3668;SAS_AF=0.4683;AA=C|||;VT=SNP
5	89074853	rs35989611	G	A	100	PASS	AC=1156;AF=0.230831;AN=5008;NS=2504;DP=19468;EAS_AF=0.2183;AMR_AF=0.1729;AFR_AF=0.1921;EUR_AF=0.2604;SAS_AF=0.3067;AA=G|||;VT=SNP
5	89076902	rs78950860	A	G	100	PASS	AC=24;AF=0.00479233;AN=5008;NS=2504;DP=20131;EAS_AF=0;AMR_AF=0.0043;AFR_AF=0.0015;EUR_AF=0.0189;SAS_AF=0;AA=A|||;VT=SNP
5	89077022	rs34991755	C	T	100	PASS	AC=18;AF=0.00359425;AN=5008;NS=2504;DP=17951;EAS_AF=0;AMR_AF=0.0072;AFR_AF=0;EUR_AF=0.0129;SAS_AF=0;AA=C|||;VT=SNP
5	89077663	rs55641075	C	T	100	PASS	AC=1432;AF=0.285942;AN=5008;NS=2504;DP=20276;EAS_AF=0.4335;AMR_AF=0.3732;AFR_AF=0.0174;EUR_AF=0.2853;SAS_AF=0.4356;AA=C|||;VT=SNP
5	89077793	rs141475974	A	T	100	PASS	AC=56;AF=0.0111821;AN=5008;NS=2504;DP=20070;EAS_AF=0;AMR_AF=0.0159;AFR_AF=0.0015;EUR_AF=0.0278;SAS_AF=0.0153;AA=A|||;VT=SNP
5	89078398	rs144503346	C	G	100	PASS	AC=26;AF=0.00519169;AN=5008;NS=2504;DP=18567;EAS_AF=0;AMR_AF=0.0043;AFR_AF=0;EUR_AF=0.0219;SAS_AF=0.001;AA=C|||;VT=SNP
5	89082015	rs12109674	A	G	100	PASS	AC=1159;AF=0.23143;AN=5008;NS=2504;DP=12044;EAS_AF=0.2212;AMR_AF=0.1729;AFR_AF=0.1914;EUR_AF=0.2614;SAS_AF=0.3067;AA=A|||;VT=SNP
5	89082483	rs79443620	C	T	100	PASS	AC=32;AF=0.00638978;AN=5008;NS=2504;DP=12326;EAS_AF=0.001;AMR_AF=0.0101;AFR_AF=0.0015;EUR_AF=0.0209;SAS_AF=0.001;AA=C|||;VT=SNP
5	89084267	rs17526338	C	G	100	PASS	AC=44;AF=0.00878594;AN=5008;NS=2504;DP=15305;EAS_AF=0;AMR_AF=0.0058;AFR_AF=0.0008;EUR_AF=0.0308;SAS_AF=0.0082;AA=C|||;VT=SNP
5	89084473	rs819355	T	C	100	PASS	AC=1820;AF=0.363419;AN=5008;NS=2504;DP=13377;EAS_AF=0.4385;AMR_AF=0.4193;AFR_AF=0.1967;EUR_AF=0.3668;SAS_AF=0.4683;AA=T|||;VT=SNP
5	89084538	rs819356	A	G	100	PASS	AC=1849;AF=0.369209;AN=5008;NS=2504;DP=12942;EAS_AF=0.4385;AMR_AF=0.4207;AFR_AF=0.2179;EUR_AF=0.3668;SAS_AF=0.4683;AA=A|||;VT=SNP
5	89085595	rs819357	G	A	100	PASS	AC=1391;AF=0.277756;AN=5008;NS=2504;DP=15780;EAS_AF=0.3433;AMR_AF=0.3617;AFR_AF=0.1536;EUR_AF=0.3698;SAS_AF=0.2239;AA=G|||;VT=SNP
5	89085776	rs819358	C	G	100	PASS	AC=1340;AF=0.267572;AN=5008;NS=2504;DP=19309;EAS_AF=0.3423;AMR_AF=0.3588;AFR_AF=0.1172;EUR_AF=0.3698;SAS_AF=0.2239;AA=C|||;VT=SNP
5	89087200	rs138290506	T	C	100	PASS	AC=154;AF=0.0307508;AN=5008;NS=2504;DP=17287;EAS_AF=0.001;AMR_AF=0.0476;AFR_AF=0.0045;EUR_AF=0.1024;SAS_AF=0.0112;AA=T|||;VT=SNP
5	89088089	rs72777282	A	G	100	PASS	AC=443;AF=0.0884585;AN=5008;NS=2504;DP=19179;EAS_AF=0.1607;AMR_AF=0.0663;AFR_AF=0.003;EUR_AF=0.0895;SAS_AF=0.1442;AA=A|||;VT=SNP
5	89088459	rs28493554	T	C	100	PASS	AC=35;AF=0.00698882;AN=5008;NS=2504;DP=16621;EAS_AF=0;AMR_AF=0.0072;AFR_AF=0.0008;EUR_AF=0.0179;SAS_AF=0.0112;AA=T|||;VT=SNP
5	89088580	rs56321842	C	G	100	PASS	AC=47;AF=0.00938498;AN=5008;NS=2504;DP=16709;EAS_AF=0;AMR_AF=0.0058;AFR_AF=0.0008;EUR_AF=0.0338;SAS_AF=0.0082;AA=C|||;VT=SNP
5	89089317	rs6878955	C	G	100	PASS	AC=1221;AF=0.24381;AN=5008;NS=2504;DP=20161;EAS_AF=0.2212;AMR_AF=0.1787;AFR_AF=0.2345;EUR_AF=0.2624;SAS_AF=0.3067;AA=c|||;VT=SNP
5	89089846	rs10040866	T	C	100	PASS	AC=506;AF=0.101038;AN=5008;NS=2504;DP=19562;EAS_AF=0.1637;AMR_AF=0.1686;AFR_AF=0.0129;EUR_AF=0.1243;SAS_AF=0.0838;AA=t|||;VT=SNP
5	89090570	rs819359	T	C	100	PASS	AC=1344;AF=0.268371;AN=5008;NS=2504;DP=20841;EAS_AF=0.3433;AMR_AF=0.3617;AFR_AF=0.1172;EUR_AF=0.3698;SAS_AF=0.2249;AA=T|||;VT=SNP
5	89091263	rs115296192	T	C	100	PASS	AC=42;AF=0.00838658;AN=5008;NS=2504;DP=15249;EAS_AF=0;AMR_AF=0.0086;AFR_AF=0.0015;EUR_AF=0.0129;SAS_AF=0.0215;AA=T|||;VT=SNP
5	89091485	rs819360	G	T	100	PASS	AC=1342;AF=0.267971;AN=5008;NS=2504;DP=17665;EAS_AF=0.3423;AMR_AF=0.3617;AFR_AF=0.1172;EUR_AF=0.3698;SAS_AF=0.2239;AA=G|||;VT=SNP
5	89091885	rs34650378	A	G	100	PASS	AC=1161;AF=0.231829;AN=5008;NS=2504;DP=20708;EAS_AF=0.2212;AMR_AF=0.1744;AFR_AF=0.1921;EUR_AF=0.2624;SAS_AF=0.3057;AA=A|||;VT=SNP
5	89092233	rs115225970	T	C	100	PASS	AC=51;AF=0.0101837;AN=5008;NS=2504;DP=22010;EAS_AF=0;AMR_AF=0.0288;AFR_AF=0.0015;EUR_AF=0.0249;SAS_AF=0.0041;AA=T|||;VT=SNP
5	89092732	rs6896806	C	T	100	PASS	AC=3215;AF=0.641973;AN=5008;NS=2504;DP=22234;EAS_AF=0.5605;AMR_AF=0.5908;AFR_AF=0.82;EUR_AF=0.6332;SAS_AF=0.5307;AA=T|||;VT=SNP
5	89092914	rs66679935	G	A	100	PASS	AC=1160;AF=0.231629;AN=5008;NS=2504;DP=18510;EAS_AF=0.2212;AMR_AF=0.1729;AFR_AF=0.1921;EUR_AF=0.2614;SAS_AF=0.3067;AA=G|||;VT=SNP
5	89094446	rs819338	T	G	100	PASS	AC=3216;AF=0.642173;AN=5008;NS=2504;DP=14877;EAS_AF=0.5635;AMR_AF=0.5922;AFR_AF=0.8177;EUR_AF=0.6342;SAS_AF=0.5297;AA=G|||;VT=SNP
5	89095421	rs819339	A	G	100	PASS	AC=1339;AF=0.267372;AN=5008;NS=2504;DP=20191;EAS_AF=0.3423;AMR_AF=0.3617;AFR_AF=0.1172;EUR_AF=0.3678;SAS_AF=0.2229;AA=A|||;VT=SNP
5	89096319	rs74753020	C	T	100	PASS	AC=138;AF=0.0275559;AN=5008;NS=2504;DP=19513;EAS_AF=0;AMR_AF=0.0331;AFR_AF=0.0023;EUR_AF=0.0666;SAS_AF=0.046;AA=c|||;VT=SNP
5	89097317	rs1093816	C	T	100	PASS	AC=3213;AF=0.641573;AN=5008;NS=2504;DP=19968;EAS_AF=0.5605;AMR_AF=0.5908;AFR_AF=0.82;EUR_AF=0.6322;SAS_AF=0.5297;AA=T|||;VT=SNP
5	89097691	rs11948991	T	C	100	PASS	AC=1160;AF=0.231629;AN=5008;NS=2504;DP=21153;EAS_AF=0.2212;AMR_AF=0.1729;AFR_AF=0.1921;EUR_AF=0.2614;SAS_AF=0.3067;AA=T|||;VT=SNP
5	89097798	rs138424651	C	A	100	PASS	AC=21;AF=0.00419329;AN=5008;NS=2504;DP=17955;EAS_AF=0;AMR_AF=0.0043;AFR_AF=0;EUR_AF=0.0159;SAS_AF=0.002;AA=C|||;VT=SNP
5	89098123	rs139352515	G	A	100	PASS	AC=30;AF=0.00599042;AN=5008;NS=2504;DP=20106;EAS_AF=0;AMR_AF=0.0058;AFR_AF=0.0008;EUR_AF=0.008;SAS_AF=0.0174;AA=G|||;VT=SNP
5	89098318	rs1093817	T	G	100	PASS	AC=3183;AF=0.635583;AN=5008;NS=2504;DP=17306;EAS_AF=0.5635;AMR_AF=0.5879;AFR_AF=0.7965;EUR_AF=0.6322;SAS_AF=0.5297;AA=G|||;VT=SNP
5	89098630	rs1093818	A	T	100	PASS	AC=1339;AF=0.267372;AN=5008;NS=2504;DP=21253;EAS_AF=0.3423;AMR_AF=0.3617;AFR_AF=0.1165;EUR_AF=0.3688;SAS_AF=0.2229;AA=A|||;VT=SNP
5	89100048	rs145347625	C	T	100	PASS	AC=89;AF=0.0177716;AN=5008;NS=2504;DP=17915;EAS_AF=0.001;AMR_AF=0.0216;AFR_AF=0.0053;EUR_AF=0.0358;SAS_AF=0.0307;AA=C|||;VT=SNP
5	89100388	rs13164501	G	A	100	PASS	AC=1157;AF=0.23103;AN=5008;NS=2504;DP=20141;EAS_AF=0.2183;AMR_AF=0.1729;AFR_AF=0.1921;EUR_AF=0.2614;SAS_AF=0.3067;AA=G|||;VT=SNP
5	89102929	rs819350	A	C	100	PASS	AC=795;AF=0.158746;AN=5008;NS=2504;DP=19537;EAS_AF=0.1786;AMR_AF=0.1916;AFR_AF=0.0749;EUR_AF=0.2455;SAS_AF=0.1391;AA=A|||;VT=SNP
5	89103155	rs13162065	T	C	100	PASS	AC=1218;AF=0.243211;AN=5008;NS=2504;DP=18769;EAS_AF=0.2183;AMR_AF=0.1787;AFR_AF=0.2337;EUR_AF=0.2624;SAS_AF=0.3078;AA=C|||;VT=SNP
5	89104177	rs147939284	C	T	100	PASS	AC=16;AF=0.00319489;AN=5008;NS=2504;DP=21647;EAS_AF=0.001;AMR_AF=0.0029;AFR_AF=0;EUR_AF=0.0109;SAS_AF=0.002;AA=C|||;VT=SNP
5	89104429	rs7733000	A	G	100	PASS	AC=269;AF=0.0537141;AN=5008;NS=2504;DP=21371;EAS_AF=0.003;AMR_AF=0.0187;AFR_AF=0.1657;EUR_AF=0.0288;SAS_AF=0.0051;AA=A|||;VT=SNP
5	89104461	rs2595595	T	G	100	PASS	AC=798;AF=0.159345;AN=5008;NS=2504;DP=20310;EAS_AF=0.1806;AMR_AF=0.1916;AFR_AF=0.0756;EUR_AF=0.2455;SAS_AF=0.1391;AA=T|||;VT=SNP
5	89104770	rs76977646	A	C	100	PASS	AC=59;AF=0.0117812;AN=5008;NS=2504;DP=18569;EAS_AF=0;AMR_AF=0.0173;AFR_AF=0.0008;EUR_AF=0.0338;SAS_AF=0.0123;AA=A|||;VT=SNP
5	89106166	rs143446035	A	C	100	PASS	AC=16;AF=0.00319489;AN=5008;NS=2504;DP=17662;EAS_AF=0.001;AMR_AF=0.0029;AFR_AF=0;EUR_AF=0.0109;SAS_AF=0.002;AA=A|||;VT=SNP
5	89106623	rs13178951	T	C	100	PASS	AC=133;AF=0.0265575;AN=5008;NS=2504;DP=19097;EAS_AF=0;AMR_AF=0.0274;AFR_AF=0.0008;EUR_AF=0.0805;SAS_AF=0.0327;AA=T|||;VT=SNP
5	89108111	rs2595593	C	G	100	PASS	AC=3219;AF=0.642772;AN=5008;NS=2504;DP=17650;EAS_AF=0.5625;AMR_AF=0.5922;AFR_AF=0.82;EUR_AF=0.6332;SAS_AF=0.5317;AA=G|||;VT=SNP
5	89108578	rs2595594	G	A	100	PASS	AC=3618;AF=0.722444;AN=5008;NS=2504;DP=17238;EAS_AF=0.6577;AMR_AF=0.6354;AFR_AF=0.8472;EUR_AF=0.6312;SAS_AF=0.7761;AA=A|||;VT=SNP
5	89109750	rs10514317	C	T	100	PASS	AC=321;AF=0.0640974;AN=5008;NS=2504;DP=15154;EAS_AF=0.001;AMR_AF=0.0893;AFR_AF=0.003;EUR_AF=0.1262;SAS_AF=0.1299;AA=C|||;VT=SNP
5	89110315	rs16867918	A	G	100	PASS	AC=1337;AF=0.266973;AN=5008;NS=2504;DP=18191;EAS_AF=0.3879;AMR_AF=0.353;AFR_AF=0.0144;EUR_AF=0.2763;SAS_AF=0.4131;AA=A|||;VT=SNP
5	89111491	rs1819994	C	T	100	PASS	AC=560;AF=0.111821;AN=5008;NS=2504;DP=13736;EAS_AF=0.1627;AMR_AF=0.1729;AFR_AF=0.0424;EUR_AF=0.1322;SAS_AF=0.089;AA=C|||;VT=SNP
5	89111529	rs1363179	T	G	100	PASS	AC=2797;AF=0.558506;AN=5008;NS=2504;DP=15615;EAS_AF=0.495;AMR_AF=0.4467;AFR_AF=0.8116;EUR_AF=0.4423;SAS_AF=0.4806;AA=G|||;VT=SNP
5	89111650	rs1363180	C	A	100	PASS	AC=561;AF=0.112021;AN=5008;NS=2504;DP=15393;EAS_AF=0.1627;AMR_AF=0.1729;AFR_AF=0.0424;EUR_AF=0.1322;SAS_AF=0.09;AA=C|||;VT=SNP
5	89112538	rs10514316	A	G	100	PASS	AC=732;AF=0.146166;AN=5008;NS=2504;DP=19450;EAS_AF=0.0685;AMR_AF=0.0879;AFR_AF=0.3245;EUR_AF=0.0795;SAS_AF=0.0951;AA=A|||;VT=SNP
5	89113060	rs1421908	C	T	100	PASS	AC=2789;AF=0.556909;AN=5008;NS=2504;DP=18371;EAS_AF=0.495;AMR_AF=0.4467;AFR_AF=0.8116;EUR_AF=0.4423;SAS_AF=0.4724;AA=c|||;VT=SNP
5	89113647	rs62378158	T	G	100	PASS	AC=23;AF=0.00459265;AN=5008;NS=2504;DP=19614;EAS_AF=0;AMR_AF=0.0014;AFR_AF=0.0008;EUR_AF=0.0149;SAS_AF=0.0061;AA=T|||;VT=SNP
5	89113948	rs73770564	G	A	100	PASS	AC=383;AF=0.0764776;AN=5008;NS=2504;DP=17951;EAS_AF=0.0675;AMR_AF=0.0519;AFR_AF=0.0817;EUR_AF=0.0775;SAS_AF=0.0951;AA=G|||;VT=SNP
5	89115576	rs10046069	G	A	100	PASS	AC=623;AF=0.124401;AN=5008;NS=2504;DP=17005;EAS_AF=0.1627;AMR_AF=0.1787;AFR_AF=0.087;EUR_AF=0.1322;SAS_AF=0.089;AA=G|||;VT=SNP
5	89115932	rs10035607	C	A	100	PASS	AC=2786;AF=0.55631;AN=5008;NS=2504;DP=16146;EAS_AF=0.495;AMR_AF=0.4467;AFR_AF=0.8109;EUR_AF=0.4423;SAS_AF=0.4703;AA=A|||;VT=SNP
5	89119560	rs7730423	C	T	100	PASS	AC=2796;AF=0.558307;AN=5008;NS=2504;DP=18322;EAS_AF=0.4881;AMR_AF=0.4452;AFR_AF=0.8116;EUR_AF=0.4483;SAS_AF=0.4816;AA=T|||;VT=SNP
5	89121468	rs73178742	T	C	100	PASS	AC=562;AF=0.11222;AN=5008;NS=2504;DP=18671;EAS_AF=0.1627;AMR_AF=0.1744;AFR_AF=0.0408;EUR_AF=0.1332;SAS_AF=0.091;AA=T|||;VT=SNP
5	89121515	rs112843634	C	T	100	PASS	AC=529;AF=0.105631;AN=5008;NS=2504;DP=15140;EAS_AF=0.1627;AMR_AF=0.1729;AFR_AF=0.0166;EUR_AF=0.1332;SAS_AF=0.091;AA=C|||;VT=SNP
5	89122981	rs115202789	T	A	100	PASS	AC=39;AF=0.00778754;AN=5008;NS=2504;DP=20642;EAS_AF=0;AMR_AF=0.0144;AFR_AF=0.0015;EUR_AF=0.0239;SAS_AF=0.0031;AA=T|||;VT=SNP
5	89124136	rs6878660	A	C	100	PASS	AC=1810;AF=0.361422;AN=5008;NS=2504;DP=20549;EAS_AF=0.3462;AMR_AF=0.2406;AFR_AF=0.4516;EUR_AF=0.3141;SAS_AF=0.3896;AA=A|||;VT=SNP
5	89124369	rs13171700	C	T	100	PASS	AC=1491;AF=0.297724;AN=5008;NS=2504;DP=20514;EAS_AF=0.3452;AMR_AF=0.219;AFR_AF=0.2231;EUR_AF=0.3131;SAS_AF=0.3896;AA=C|||;VT=SNP
5	89125286	rs11745565	T	C	100	PASS	AC=15;AF=0.00299521;AN=5008;NS=2504;DP=16780;EAS_AF=0;AMR_AF=0.0043;AFR_AF=0;EUR_AF=0.0119;SAS_AF=0;AA=T|||;VT=SNP
5	89126171	rs148327839	T	C	100	PASS	AC=30;AF=0.00599042;AN=5008;NS=2504;DP=18366;EAS_AF=0.001;AMR_AF=0.0072;AFR_AF=0;EUR_AF=0.0219;SAS_AF=0.002;AA=T|||;VT=SNP
5	89126824	rs6872347	T	C	100	PASS	AC=1812;AF=0.361821;AN=5008;NS=2504;DP=19077;EAS_AF=0.3462;AMR_AF=0.2406;AFR_AF=0.4531;EUR_AF=0.3141;SAS_AF=0.3896;AA=T|||;VT=SNP
5	89127815	rs876470	G	T	100	PASS	AC=2929;AF=0.584864;AN=5008;NS=2504;DP=15966;EAS_AF=0.5069;AMR_AF=0.451;AFR_AF=0.8964;EUR_AF=0.4483;SAS_AF=0.4796;AA=T|||;VT=SNP
5	89128204	rs7711989	C	T	100	PASS	AC=1808;AF=0.361022;AN=5008;NS=2504;DP=19486;EAS_AF=0.3452;AMR_AF=0.2406;AFR_AF=0.4508;EUR_AF=0.3141;SAS_AF=0.3896;AA=C|||;VT=SNP
5	89128692	rs116774626	G	C	100	PASS	AC=30;AF=0.00599042;AN=5008;NS=2504;DP=17344;EAS_AF=0.001;AMR_AF=0.0072;AFR_AF=0;EUR_AF=0.0219;SAS_AF=0.002;AA=G|||;VT=SNP
5	89129100	rs4145580	T	C	100	PASS	AC=558;AF=0.111422;AN=5008;NS=2504;DP=19832;EAS_AF=0.1617;AMR_AF=0.1715;AFR_AF=0.0416;EUR_AF=0.1322;SAS_AF=0.09;AA=T|||;VT=SNP
5	89129698	rs12515848	C	A	100	PASS	AC=558;AF=0.111422;AN=5008;NS=2504;DP=19735;EAS_AF=0.1607;AMR_AF=0.1729;AFR_AF=0.0416;EUR_AF=0.1322;SAS_AF=0.09;AA=C|||;VT=SNP
5	89131339	rs6452852	A	T	100	PASS	AC=2456;AF=0.490415;AN=5008;NS=2504;DP=17669;EAS_AF=0.5079;AMR_AF=0.428;AFR_AF=0.5484;EUR_AF=0.4493;SAS_AF=0.4806;AA=A|||;VT=SNP
5	89131505	rs55954765	C	T	100	PASS	AC=579;AF=0.115615;AN=5008;NS=2504;DP=17025;EAS_AF=0.1925;AMR_AF=0.0519;AFR_AF=0.1051;EUR_AF=0.0934;SAS_AF=0.1186;AA=C|||;VT=SNP
5	89132365	rs10063565	C	T	100	PASS	AC=2931;AF=0.585264;AN=5008;NS=2504;DP=17922;EAS_AF=0.5079;AMR_AF=0.4467;AFR_AF=0.8971;EUR_AF=0.4503;SAS_AF=0.4806;AA=T|||;VT=SNP
5	89133245	rs147403329	C	T	100	PASS	AC=37;AF=0.00738818;AN=5008;NS=2504;DP=14791;EAS_AF=0;AMR_AF=0.0086;AFR_AF=0.0015;EUR_AF=0.0109;SAS_AF=0.0184;AA=C|||;VT=SNP
5	89134969	rs79092214	G	A	100	PASS	AC=42;AF=0.00838658;AN=5008;NS=2504;DP=16304;EAS_AF=0;AMR_AF=0.0072;AFR_AF=0.0008;EUR_AF=0.0239;SAS_AF=0.0123;AA=G|||;VT=SNP
5	89135314	rs142255336	C	T	100	PASS	AC=89;AF=0.0177716;AN=5008;NS=2504;DP=16223;EAS_AF=0.001;AMR_AF=0.0216;AFR_AF=0.0045;EUR_AF=0.0358;SAS_AF=0.0317;AA=C|||;VT=SNP
5	89137770	rs78130579	G	A	100	PASS	AC=57;AF=0.0113818;AN=5008;NS=2504;DP=16820;EAS_AF=0;AMR_AF=0.0173;AFR_AF=0.0008;EUR_AF=0.0328;SAS_AF=0.0112;AA=G|||;VT=SNP
5	89137801	rs138692412	C	T	100	PASS	AC=24;AF=0.00479233;AN=5008;NS=2504;DP=16808;EAS_AF=0;AMR_AF=0.0101;AFR_AF=0.0008;EUR_AF=0.0149;SAS_AF=0.001;AA=C|||;VT=SNP
5	89139126	rs1421909	A	C	100	PASS	AC=3010;AF=0.601038;AN=5008;NS=2504;DP=19876;EAS_AF=0.5069;AMR_AF=0.4553;AFR_AF=0.9516;EUR_AF=0.4503;SAS_AF=0.4826;AA=C|||;VT=SNP
5	89139924	rs10474308	C	T	100	PASS	AC=557;AF=0.111222;AN=5008;NS=2504;DP=16438;EAS_AF=0.1597;AMR_AF=0.1715;AFR_AF=0.0416;EUR_AF=0.1312;SAS_AF=0.092;AA=C|||;VT=SNP
5	89140257	rs72777296	T	G	100	PASS	AC=22;AF=0.00439297;AN=5008;NS=2504;DP=19594;EAS_AF=0;AMR_AF=0.0029;AFR_AF=0;EUR_AF=0.0119;SAS_AF=0.0082;AA=T|||;VT=SNP
5	89142005	rs10473925	G	C	100	PASS	AC=558;AF=0.111422;AN=5008;NS=2504;DP=17595;EAS_AF=0.1597;AMR_AF=0.1729;AFR_AF=0.0416;EUR_AF=0.1312;SAS_AF=0.092;AA=G|||;VT=SNP
5	89142207	rs10474309	A	G	100	PASS	AC=583;AF=0.116414;AN=5008;NS=2504;DP=18460;EAS_AF=0.1597;AMR_AF=0.1758;AFR_AF=0.059;EUR_AF=0.1312;SAS_AF=0.092;AA=A|||;VT=SNP
5	89142659	rs138551452	G	A	100	PASS	AC=30;AF=0.00599042;AN=5008;NS=2504;DP=19501;EAS_AF=0.001;AMR_AF=0.0072;AFR_AF=0;EUR_AF=0.0219;SAS_AF=0.002;AA=G|||;VT=SNP
5	89144526	rs12189279	C	A	100	PASS	AC=1812;AF=0.361821;AN=5008;NS=2504;DP=16538;EAS_AF=0.3472;AMR_AF=0.2378;AFR_AF=0.4508;EUR_AF=0.3181;SAS_AF=0.3896;AA=C|||;VT=SNP
5	89145126	rs74728156	T	A	100	PASS	AC=20;AF=0.00399361;AN=5008;NS=2504;DP=16170;EAS_AF=0;AMR_AF=0.0043;AFR_AF=0.0008;EUR_AF=0.0159;SAS_AF=0;AA=T|||;VT=SNP
5	89147395	rs78219477	T	C	100	PASS	AC=33;AF=0.00658946;AN=5008;NS=2504;DP=17185;EAS_AF=0;AMR_AF=0.0101;AFR_AF=0.0015;EUR_AF=0.0219;SAS_AF=0.002;AA=T|||;VT=SNP
5	89148664	rs277058	G	A	100	PASS	AC=61;AF=0.0121805;AN=5008;NS=2504;DP=21322;EAS_AF=0;AMR_AF=0.0144;AFR_AF=0.0008;EUR_AF=0.0398;SAS_AF=0.0102;AA=G|||;VT=SNP
5	89148875	rs6889835	A	T	100	PASS	AC=586;AF=0.117013;AN=5008;NS=2504;DP=20148;EAS_AF=0.1617;AMR_AF=0.1758;AFR_AF=0.0598;EUR_AF=0.1312;SAS_AF=0.092;AA=A|||;VT=SNP
5	89149140	rs277059	A	G	100	PASS	AC=68;AF=0.0135783;AN=5008;NS=2504;DP=20831;EAS_AF=0;AMR_AF=0.0173;AFR_AF=0.0015;EUR_AF=0.0427;SAS_AF=0.0112;AA=a|||;VT=SNP
5	89149619	rs78274315	C	A	100	PASS	AC=50;AF=0.00998403;AN=5008;NS=2504;DP=16099;EAS_AF=0;AMR_AF=0.0101;AFR_AF=0;EUR_AF=0.0149;SAS_AF=0.0286;AA=C|||;VT=SNP
5	89149887	rs10942576	G	T	100	PASS	AC=1725;AF=0.344449;AN=5008;NS=2504;DP=12357;EAS_AF=0.3472;AMR_AF=0.2392;AFR_AF=0.379;EUR_AF=0.3241;SAS_AF=0.3906;AA=G|||;VT=SNP
5	89150012	rs7735113	G	A	100	PASS	AC=1725;AF=0.344449;AN=5008;NS=2504;DP=17148;EAS_AF=0.3472;AMR_AF=0.2392;AFR_AF=0.379;EUR_AF=0.3241;SAS_AF=0.3906;AA=G|||;VT=SNP
5	89150852	rs114048871	T	C	100	PASS	AC=31;AF=0.0061901;AN=5008;NS=2504;DP=19074;EAS_AF=0;AMR_AF=0.0086;AFR_AF=0.0015;EUR_AF=0.0219;SAS_AF=0.001;AA=T|||;VT=SNP
5	89150918	rs142276294	G	A	100	PASS	AC=27;AF=0.00539137;AN=5008;NS=2504;DP=19391;EAS_AF=0;AMR_AF=0.0086;AFR_AF=0;EUR_AF=0.0149;SAS_AF=0.0061;AA=G|||;VT=SNP
5	89151559	rs76501240	C	G	100	PASS	AC=21;AF=0.00419329;AN=5008;NS=2504;DP=20069;EAS_AF=0;AMR_AF=0.0043;AFR_AF=0;EUR_AF=0.0169;SAS_AF=0.001;AA=C|||;VT=SNP
5	89153156	rs142651456	G	A	100	PASS	AC=42;AF=0.00838658;AN=5008;NS=2504;DP=18023;EAS_AF=0;AMR_AF=0.0101;AFR_AF=0.0008;EUR_AF=0.0179;SAS_AF=0.0164;AA=G|||;VT=SNP
5	89153327	rs6873061	A	G	100	PASS	AC=586;AF=0.117013;AN=5008;NS=2504;DP=18818;EAS_AF=0.1617;AMR_AF=0.1758;AFR_AF=0.0598;EUR_AF=0.1312;SAS_AF=0.092;AA=A|||;VT=SNP
5	89153873	rs116157188	G	T	100	PASS	AC=39;AF=0.00778754;AN=5008;NS=2504;DP=18889;EAS_AF=0;AMR_AF=0.013;AFR_AF=0.0015;EUR_AF=0.0239;SAS_AF=0.0041;AA=G|||;VT=SNP
5	89154731	rs62380262	G	A	100	PASS	AC=51;AF=0.0101837;AN=5008;NS=2504;DP=18739;EAS_AF=0;AMR_AF=0.0058;AFR_AF=0.0008;EUR_AF=0.0388;SAS_AF=0.0072;AA=g|||;VT=SNP
5	89155031	rs6883911	A	C	100	PASS	AC=1837;AF=0.366813;AN=5008;NS=2504;DP=20719;EAS_AF=0.3492;AMR_AF=0.2464;AFR_AF=0.4592;EUR_AF=0.3231;SAS_AF=0.3906;AA=a|||;VT=SNP
5	89156353	rs143908961	G	A	100	PASS	AC=25;AF=0.00499201;AN=5008;NS=2504;DP=19266;EAS_AF=0.001;AMR_AF=0.0043;AFR_AF=0;EUR_AF=0.0189;SAS_AF=0.002;AA=G|||;VT=SNP
5	89157727	rs146662092	A	C	100	PASS	AC=42;AF=0.00838658;AN=5008;NS=2504;DP=16425;EAS_AF=0;AMR_AF=0.0159;AFR_AF=0.0015;EUR_AF=0.0109;SAS_AF=0.0184;AA=A|||;VT=SNP
5	89158729	rs10070299	A	T	100	PASS	AC=588;AF=0.117412;AN=5008;NS=2504;DP=13669;EAS_AF=0.1607;AMR_AF=0.1744;AFR_AF=0.0628;EUR_AF=0.1312;SAS_AF=0.092;AA=T|||;VT=SNP
5	89158890	rs10064831	T	C	100	PASS	AC=560;AF=0.111821;AN=5008;NS=2504;DP=14486;EAS_AF=0.1607;AMR_AF=0.1715;AFR_AF=0.0431;EUR_AF=0.1312;SAS_AF=0.092;AA=T|||;VT=SNP
5	89159053	rs1833553	C	A	100	PASS	AC=2952;AF=0.589457;AN=5008;NS=2504;DP=12528;EAS_AF=0.5437;AMR_AF=0.5432;AFR_AF=0.8079;EUR_AF=0.502;SAS_AF=0.4642;AA=A|||;VT=SNP
5	89159848	rs10065446	T	C	100	PASS	AC=587;AF=0.117212;AN=5008;NS=2504;DP=17430;EAS_AF=0.1607;AMR_AF=0.1729;AFR_AF=0.0628;EUR_AF=0.1312;SAS_AF=0.092;AA=T|||;VT=SNP
5	89160559	rs6883584	G	T	100	PASS	AC=1018;AF=0.203275;AN=5008;NS=2504;DP=13431;EAS_AF=0.1607;AMR_AF=0.196;AFR_AF=0.3759;EUR_AF=0.1322;SAS_AF=0.092;AA=T|||;VT=SNP
5	89160570	rs116556026	C	T	100	PASS	AC=21;AF=0.00419329;AN=5008;NS=2504;DP=12365;EAS_AF=0;AMR_AF=0.0043;AFR_AF=0.0008;EUR_AF=0.0169;SAS_AF=0;AA=C|||;VT=SNP
5	89162959	rs277051	C	T	100	PASS	AC=149;AF=0.0297524;AN=5008;NS=2504;DP=11545;EAS_AF=0;AMR_AF=0.0346;AFR_AF=0.0015;EUR_AF=0.0905;SAS_AF=0.0327;AA=C|||;VT=SNP
5	89164831	rs67848481	T	C	100	PASS	AC=589;AF=0.117612;AN=5008;NS=2504;DP=18408;EAS_AF=0.1607;AMR_AF=0.1744;AFR_AF=0.0628;EUR_AF=0.1322;SAS_AF=0.092;AA=T|||;VT=SNP
5	89165678	rs12520184	C	T	100	PASS	AC=590;AF=0.117812;AN=5008;NS=2504;DP=20334;EAS_AF=0.1617;AMR_AF=0.1744;AFR_AF=0.0628;EUR_AF=0.1322;SAS_AF=0.092;AA=C|||;VT=SNP
5	89165879	rs12523413	T	C	100	PASS	AC=590;AF=0.117812;AN=5008;NS=2504;DP=17662;EAS_AF=0.1617;AMR_AF=0.1744;AFR_AF=0.0628;EUR_AF=0.1322;SAS_AF=0.092;AA=T|||;VT=SNP
5	89166629	rs11747578	G	A	100	PASS	AC=590;AF=0.117812;AN=5008;NS=2504;DP=17498;EAS_AF=0.1617;AMR_AF=0.1744;AFR_AF=0.0628;EUR_AF=0.1322;SAS_AF=0.092;AA=G|||;VT=SNP
5	89166907	rs11748169	C	T	100	PASS	AC=564;AF=0.11262;AN=5008;NS=2504;DP=20068;EAS_AF=0.1617;AMR_AF=0.1729;AFR_AF=0.0431;EUR_AF=0.1332;SAS_AF=0.092;AA=C|||;VT=SNP
5	89167360	rs13157033	T	C	100	PASS	AC=1523;AF=0.304113;AN=5008;NS=2504;DP=20816;EAS_AF=0.3492;AMR_AF=0.2262;AFR_AF=0.2322;EUR_AF=0.3211;SAS_AF=0.3926;AA=T|||;VT=SNP
5	89170204	rs7710163	G	A	100	PASS	AC=1721;AF=0.34365;AN=5008;NS=2504;DP=18400;EAS_AF=0.3482;AMR_AF=0.2378;AFR_AF=0.3759;EUR_AF=0.3221;SAS_AF=0.3926;AA=G|||;VT=SNP
5	89171311	rs148167946	C	G	100	PASS	AC=14;AF=0.00279553;AN=5008;NS=2504;DP=15779;EAS_AF=0;AMR_AF=0;AFR_AF=0;EUR_AF=0.0119;SAS_AF=0.002;AA=C|||;VT=SNP
5	89172549	rs10051552	T	C	100	PASS	AC=588;AF=0.117412;AN=5008;NS=2504;DP=19020;EAS_AF=0.1607;AMR_AF=0.1744;AFR_AF=0.062;EUR_AF=0.1322;SAS_AF=0.092;AA=T|||;VT=SNP
5	89172962	rs11742195	A	T	100	PASS	AC=588;AF=0.117412;AN=5008;NS=2504;DP=14648;EAS_AF=0.1607;AMR_AF=0.1744;AFR_AF=0.062;EUR_AF=0.1322;SAS_AF=0.092;AA=A|||;VT=SNP
5	89173618	rs12186720	T	C	100	PASS	AC=1724;AF=0.344249;AN=5008;NS=2504;DP=19606;EAS_AF=0.3502;AMR_AF=0.2392;AFR_AF=0.3759;EUR_AF=0.3221;SAS_AF=0.3926;AA=T|||;VT=SNP
5	89174784	rs2112270	G	T	100	PASS	AC=2957;AF=0.590455;AN=5008;NS=2504;DP=15333;EAS_AF=0.5099;AMR_AF=0.4553;AFR_AF=0.9054;EUR_AF=0.4553;SAS_AF=0.4826;AA=T|||;VT=SNP
5	89174879	rs1367377	G	T	100	PASS	AC=1719;AF=0.343251;AN=5008;NS=2504;DP=15380;EAS_AF=0.3482;AMR_AF=0.2392;AFR_AF=0.3722;EUR_AF=0.3231;SAS_AF=0.3937;AA=G|||;VT=SNP
5	89174930	rs66802850	A	T	100	PASS	AC=729;AF=0.145567;AN=5008;NS=2504;DP=14266;EAS_AF=0.1607;AMR_AF=0.1916;AFR_AF=0.1346;EUR_AF=0.1372;SAS_AF=0.1207;AA=A|||;VT=SNP
5	89175522	rs1430619	G	A	100	PASS	AC=2957;AF=0.590455;AN=5008;NS=2504;DP=18389;EAS_AF=0.5099;AMR_AF=0.4553;AFR_AF=0.9054;EUR_AF=0.4553;SAS_AF=0.4826;AA=A|||;VT=SNP
5	89175537	rs62380265	G	A	100	PASS	AC=51;AF=0.0101837;AN=5008;NS=2504;DP=18503;EAS_AF=0;AMR_AF=0.0058;AFR_AF=0.0008;EUR_AF=0.0388;SAS_AF=0.0072;AA=T|||;VT=SNP
5	89175905	rs17587156	A	T	100	PASS	AC=559;AF=0.111621;AN=5008;NS=2504;DP=19151;EAS_AF=0.1607;AMR_AF=0.1715;AFR_AF=0.0416;EUR_AF=0.1322;SAS_AF=0.092;AA=A|||;VT=SNP
5	89176217	rs62380266	C	T	100	PASS	AC=51;AF=0.0101837;AN=5008;NS=2504;DP=16574;EAS_AF=0;AMR_AF=0.0058;AFR_AF=0.0008;EUR_AF=0.0388;SAS_AF=0.0072;AA=C|||;VT=SNP
5	89176396	rs10038648	T	A	100	PASS	AC=559;AF=0.111621;AN=5008;NS=2504;DP=17804;EAS_AF=0.1607;AMR_AF=0.1715;AFR_AF=0.0416;EUR_AF=0.1322;SAS_AF=0.092;AA=T|||;VT=SNP
5	89177991	rs149647434	C	T	100	PASS	AC=11;AF=0.00219649;AN=5008;NS=2504;DP=19596;EAS_AF=0;AMR_AF=0.0014;AFR_AF=0;EUR_AF=0.005;SAS_AF=0.0051;AA=C|||;VT=SNP
5	89178097	rs2161145	G	A	100	PASS	AC=65;AF=0.0129792;AN=5008;NS=2504;DP=19740;EAS_AF=0;AMR_AF=0.0115;AFR_AF=0.0008;EUR_AF=0.0427;SAS_AF=0.0133;AA=g|||;VT=SNP
5	89178867	rs2886503	A	C	100	PASS	AC=2990;AF=0.597045;AN=5008;NS=2504;DP=14488;EAS_AF=0.5099;AMR_AF=0.4568;AFR_AF=0.9289;EUR_AF=0.4553;SAS_AF=0.4836;AA=C|||;VT=SNP
5	89179240	rs2365904	C	T	100	PASS	AC=391;AF=0.0780751;AN=5008;NS=2504;DP=17464;EAS_AF=0.0655;AMR_AF=0.0504;AFR_AF=0.0832;EUR_AF=0.0845;SAS_AF=0.0971;AA=C|||;VT=SNP
5	89179702	rs4916773	T	C	100	PASS	AC=2989;AF=0.596845;AN=5008;NS=2504;DP=19590;EAS_AF=0.5099;AMR_AF=0.4568;AFR_AF=0.9289;EUR_AF=0.4553;SAS_AF=0.4826;AA=C|||;VT=SNP
5	89180065	rs2112271	G	T	100	PASS	AC=2989;AF=0.596845;AN=5008;NS=2504;DP=19223;EAS_AF=0.5099;AMR_AF=0.4568;AFR_AF=0.9289;EUR_AF=0.4553;SAS_AF=0.4826;AA=T|||;VT=SNP
5	89180658	rs12189450	C	T	100	PASS	AC=47;AF=0.00938498;AN=5008;NS=2504;DP=16943;EAS_AF=0.004;AMR_AF=0.0115;AFR_AF=0.0015;EUR_AF=0.0278;SAS_AF=0.0051;AA=C|||;VT=SNP
5	89181287	rs7702943	G	C	100	PASS	AC=2990;AF=0.597045;AN=5008;NS=2504;DP=17565;EAS_AF=0.5099;AMR_AF=0.4582;AFR_AF=0.9289;EUR_AF=0.4553;SAS_AF=0.4826;AA=C|||;VT=SNP
5	89181786	rs277053	G	A	100	PASS	AC=148;AF=0.0295527;AN=5008;NS=2504;DP=13044;EAS_AF=0;AMR_AF=0.0346;AFR_AF=0.0015;EUR_AF=0.0905;SAS_AF=0.0317;AA=G|||;VT=SNP
5	89182296	rs13160423	A	T	100	PASS	AC=1721;AF=0.34365;AN=5008;NS=2504;DP=19052;EAS_AF=0.3482;AMR_AF=0.2392;AFR_AF=0.3767;EUR_AF=0.3221;SAS_AF=0.3906;AA=A|||;VT=SNP
5	89182835	rs4916774	G	A	100	PASS	AC=2957;AF=0.590455;AN=5008;NS=2504;DP=16645;EAS_AF=0.5089;AMR_AF=0.4568;AFR_AF=0.9054;EUR_AF=0.4553;SAS_AF=0.4826;AA=A|||;VT=SNP
5	89183028	rs1430620	T	G	100	PASS	AC=1494;AF=0.298323;AN=5008;NS=2504;DP=17963;EAS_AF=0.3472;AMR_AF=0.2205;AFR_AF=0.2163;EUR_AF=0.3211;SAS_AF=0.3906;AA=T|||;VT=SNP
5	89185811	rs67506564	G	T	100	PASS	AC=559;AF=0.111621;AN=5008;NS=2504;DP=19891;EAS_AF=0.1647;AMR_AF=0.17;AFR_AF=0.0416;EUR_AF=0.1312;SAS_AF=0.09;AA=g|||;VT=SNP
5	89188484	rs112391707	A	G	100	PASS	AC=48;AF=0.00958466;AN=5008;NS=2504;DP=21437;EAS_AF=0;AMR_AF=0.0274;AFR_AF=0.0015;EUR_AF=0.0209;SAS_AF=0.0061;AA=A|||;VT=SNP
5	89188949	rs72779109	C	T	100	PASS	AC=144;AF=0.028754;AN=5008;NS=2504;DP=18722;EAS_AF=0.001;AMR_AF=0.049;AFR_AF=0;EUR_AF=0.0368;SAS_AF=0.0736;AA=c|||;VT=SNP
5	89189041	rs277054	G	A	100	PASS	AC=4512;AF=0.900958;AN=5008;NS=2504;DP=17058;EAS_AF=0.878;AMR_AF=0.8516;AFR_AF=0.9856;EUR_AF=0.8211;SAS_AF=0.9274;AA=A|||;VT=SNP
5	89189136	rs12515716	G	A	100	PASS	AC=589;AF=0.117612;AN=5008;NS=2504;DP=17437;EAS_AF=0.1647;AMR_AF=0.1729;AFR_AF=0.062;EUR_AF=0.1322;SAS_AF=0.09;AA=G|||;VT=SNP
5	89192022	rs12187736	C	T	100	PASS	AC=1830;AF=0.365415;AN=5008;NS=2504;DP=18930;EAS_AF=0.3542;AMR_AF=0.2421;AFR_AF=0.4395;EUR_AF=0.3231;SAS_AF=0.408;AA=c|||;VT=SNP
5	89193060	rs147937093	G	T	100	PASS	AC=20;AF=0.00399361;AN=5008;NS=2504;DP=18431;EAS_AF=0;AMR_AF=0.0029;AFR_AF=0;EUR_AF=0.0169;SAS_AF=0.001;AA=G|||;VT=SNP
5	89194896	rs55891532	T	C	100	PASS	AC=89;AF=0.0177716;AN=5008;NS=2504;DP=16615;EAS_AF=0.001;AMR_AF=0.0216;AFR_AF=0.0045;EUR_AF=0.0358;SAS_AF=0.0317;AA=T|||;VT=SNP
5	89195061	rs17587562	T	C	100	PASS	AC=290;AF=0.0579073;AN=5008;NS=2504;DP=17116;EAS_AF=0.001;AMR_AF=0.0937;AFR_AF=0.0098;EUR_AF=0.1233;SAS_AF=0.089;AA=T|||;VT=SNP
5	89195440	rs4916775	A	G	100	PASS	AC=3033;AF=0.605631;AN=5008;NS=2504;DP=17272;EAS_AF=0.5129;AMR_AF=0.4611;AFR_AF=0.9289;EUR_AF=0.4742;SAS_AF=0.502;AA=G|||;VT=SNP
5	89197681	rs16868011	A	G	100	PASS	AC=1761;AF=0.351637;AN=5008;NS=2504;DP=19541;EAS_AF=0.3492;AMR_AF=0.2392;AFR_AF=0.3767;EUR_AF=0.3419;SAS_AF=0.41;AA=A|||;VT=SNP
5	89197939	rs144908932	T	C	100	PASS	AC=30;AF=0.00599042;AN=5008;NS=2504;DP=20044;EAS_AF=0.001;AMR_AF=0.0058;AFR_AF=0;EUR_AF=0.0229;SAS_AF=0.002;AA=T|||;VT=SNP
5	89198530	rs6898828	G	C	100	PASS	AC=3010;AF=0.601038;AN=5008;NS=2504;DP=10524;EAS_AF=0.5149;AMR_AF=0.4568;AFR_AF=0.9289;EUR_AF=0.4553;SAS_AF=0.499;AA=C|||;VT=SNP
5	89198701	rs13190530	G	A	100	PASS	AC=769;AF=0.153554;AN=5008;NS=2504;DP=14041;EAS_AF=0.1558;AMR_AF=0.1585;AFR_AF=0.0045;EUR_AF=0.2187;SAS_AF=0.2822;AA=G|||;VT=SNP
5	89198981	rs145466156	T	A	100	PASS	AC=39;AF=0.00778754;AN=5008;NS=2504;DP=18056;EAS_AF=0;AMR_AF=0.0187;AFR_AF=0.0008;EUR_AF=0.0229;SAS_AF=0.002;AA=T|||;VT=SNP
5	89199462	rs277056	T	C	100	PASS	AC=130;AF=0.0259585;AN=5008;NS=2504;DP=16687;EAS_AF=0;AMR_AF=0.0346;AFR_AF=0.0015;EUR_AF=0.0885;SAS_AF=0.0153;AA=T|||;VT=SNP
5	89199470	rs277057	C	T	100	PASS	AC=147;AF=0.029353;AN=5008;NS=2504;DP=16963;EAS_AF=0;AMR_AF=0.0346;AFR_AF=0.0015;EUR_AF=0.0885;SAS_AF=0.0327;AA=C|||;VT=SNP
5	89200265	rs6890460	T	C	100	PASS	AC=670;AF=0.133786;AN=5008;NS=2504;DP=20936;EAS_AF=0.1647;AMR_AF=0.196;AFR_AF=0.0643;EUR_AF=0.17;SAS_AF=0.1145;AA=T|||;VT=SNP
5	89201196	rs72779116	G	A	100	PASS	AC=24;AF=0.00479233;AN=5008;NS=2504;DP=14411;EAS_AF=0;AMR_AF=0.0043;AFR_AF=0;EUR_AF=0.0169;SAS_AF=0.0041;AA=G|||;VT=SNP
5	89201963	rs112171841	G	T	100	PASS	AC=43;AF=0.00858626;AN=5008;NS=2504;DP=16648;EAS_AF=0;AMR_AF=0.0086;AFR_AF=0.0008;EUR_AF=0.0239;SAS_AF=0.0123;AA=G|||;VT=SNP
5	89202386	rs77363085	G	A	100	PASS	AC=62;AF=0.0123802;AN=5008;NS=2504;DP=18853;EAS_AF=0;AMR_AF=0.0245;AFR_AF=0.0045;EUR_AF=0.0278;SAS_AF=0.0112;AA=G|||;VT=SNP
5	89204392	rs28374881	T	C	100	PASS	AC=1745;AF=0.348442;AN=5008;NS=2504;DP=19390;EAS_AF=0.3472;AMR_AF=0.2378;AFR_AF=0.3775;EUR_AF=0.3231;SAS_AF=0.4151;AA=T|||;VT=SNP
5	89204409	rs959185	C	T	100	PASS	AC=3007;AF=0.600439;AN=5008;NS=2504;DP=19061;EAS_AF=0.5119;AMR_AF=0.4568;AFR_AF=0.9289;EUR_AF=0.4553;SAS_AF=0.499;AA=T|||;VT=SNP
5	89205334	rs10942578	C	A	100	PASS	AC=587;AF=0.117212;AN=5008;NS=2504;DP=17429;EAS_AF=0.1647;AMR_AF=0.1729;AFR_AF=0.0605;EUR_AF=0.1322;SAS_AF=0.09;AA=C|||;VT=SNP
5	89205504	rs6898168	C	T	100	PASS	AC=2950;AF=0.589058;AN=5008;NS=2504;DP=18125;EAS_AF=0.5089;AMR_AF=0.4496;AFR_AF=0.9054;EUR_AF=0.4503;SAS_AF=0.4857;AA=T|||;VT=SNP
5	89205706	rs17528449	A	G	100	PASS	AC=75;AF=0.014976;AN=5008;NS=2504;DP=17508;EAS_AF=0.001;AMR_AF=0.0173;AFR_AF=0.0008;EUR_AF=0.006;SAS_AF=0.0562;AA=A|||;VT=SNP
5	89206610	rs16868016	G	T	100	PASS	AC=563;AF=0.11242;AN=5008;NS=2504;DP=16039;EAS_AF=0.1925;AMR_AF=0.0519;AFR_AF=0.0832;EUR_AF=0.1024;SAS_AF=0.1227;AA=G|||;VT=SNP
5	89206665	rs116407479	C	T	100	PASS	AC=64;AF=0.0127796;AN=5008;NS=2504;DP=15916;EAS_AF=0;AMR_AF=0.0173;AFR_AF=0.0023;EUR_AF=0.0358;SAS_AF=0.0133;AA=C|||;VT=SNP
5	89206800	rs10052296	G	A	100	PASS	AC=555;AF=0.110823;AN=5008;NS=2504;DP=18858;EAS_AF=0.1577;AMR_AF=0.17;AFR_AF=0.0416;EUR_AF=0.1322;SAS_AF=0.092;AA=G|||;VT=SNP
5	89209636	rs4327622	A	G	100	PASS	AC=748;AF=0.149361;AN=5008;NS=2504;DP=17082;EAS_AF=0.0734;AMR_AF=0.2291;AFR_AF=0.1452;EUR_AF=0.1511;SAS_AF=0.1748;AA=A|||;VT=SNP
5	89210052	rs2365905	C	T	100	PASS	AC=745;AF=0.148762;AN=5008;NS=2504;DP=17880;EAS_AF=0.0724;AMR_AF=0.2277;AFR_AF=0.1452;EUR_AF=0.1511;SAS_AF=0.1738;AA=C|||;VT=SNP
5	89210556	rs72779119	A	T	100	PASS	AC=30;AF=0.00599042;AN=5008;NS=2504;DP=21119;EAS_AF=0;AMR_AF=0.0072;AFR_AF=0;EUR_AF=0.0219;SAS_AF=0.0031;AA=A|||;VT=SNP
5	89212192	rs113189052	G	T	100	PASS	AC=65;AF=0.0129792;AN=5008;NS=2504;DP=16935;EAS_AF=0;AMR_AF=0.0317;AFR_AF=0.0015;EUR_AF=0.0298;SAS_AF=0.0112;AA=G|||;VT=SNP
5	89212519	rs7719550	C	T	100	PASS	AC=593;AF=0.118411;AN=5008;NS=2504;DP=17370;EAS_AF=0.0724;AMR_AF=0.2147;AFR_AF=0.0386;EUR_AF=0.1511;SAS_AF=0.1718;AA=C|||;VT=SNP
5	89213028	rs73770737	G	T	100	PASS	AC=1020;AF=0.203674;AN=5008;NS=2504;DP=13358;EAS_AF=0.2312;AMR_AF=0.1268;AFR_AF=0.23;EUR_AF=0.1998;SAS_AF=0.1984;AA=g|||;VT=SNP
5	89214185	rs115956015	T	C	100	PASS	AC=62;AF=0.0123802;AN=5008;NS=2504;DP=20278;EAS_AF=0;AMR_AF=0.0187;AFR_AF=0.0008;EUR_AF=0.0358;SAS_AF=0.0123;AA=T|||;VT=SNP
5	89214401	rs114845937	G	T	100	PASS	AC=65;AF=0.0129792;AN=5008;NS=2504;DP=18727;EAS_AF=0;AMR_AF=0.0216;AFR_AF=0.0038;EUR_AF=0.0278;SAS_AF=0.0174;AA=G|||;VT=SNP
5	89215564	rs16868030	A	C	100	PASS	AC=225;AF=0.0449281;AN=5008;NS=2504;DP=17942;EAS_AF=0.1577;AMR_AF=0.0173;AFR_AF=0.0038;EUR_AF=0.0199;SAS_AF=0.0297;AA=A|||;VT=SNP
5	89215661	rs10079421	C	T	100	PASS	AC=2386;AF=0.476438;AN=5008;NS=2504;DP=16904;EAS_AF=0.3284;AMR_AF=0.3905;AFR_AF=0.8064;EUR_AF=0.3519;SAS_AF=0.3722;AA=T|||;VT=SNP
5	89216233	rs10942580	C	T	100	PASS	AC=1367;AF=0.272963;AN=5008;NS=2504;DP=19249;EAS_AF=0.0972;AMR_AF=0.2651;AFR_AF=0.5756;EUR_AF=0.1531;SAS_AF=0.1738;AA=T|||;VT=SNP
5	89216636	rs112577905	G	A	100	PASS	AC=61;AF=0.0121805;AN=5008;NS=2504;DP=16995;EAS_AF=0;AMR_AF=0.0317;AFR_AF=0.0015;EUR_AF=0.0298;SAS_AF=0.0072;AA=G|||;VT=SNP
5	89217839	rs7709375	G	C	100	PASS	AC=2534;AF=0.50599;AN=5008;NS=2504;DP=21891;EAS_AF=0.3304;AMR_AF=0.4006;AFR_AF=0.91;EUR_AF=0.3539;SAS_AF=0.3722;AA=C|||;VT=SNP
5	89218032	rs139626119	A	C	100	PASS	AC=10;AF=0.00199681;AN=5008;NS=2504;DP=19521;EAS_AF=0;AMR_AF=0.0029;AFR_AF=0;EUR_AF=0.008;SAS_AF=0;AA=A|||;VT=SNP
5	89219910	rs17528785	T	C	100	PASS	AC=46;AF=0.0091853;AN=5008;NS=2504;DP=20048;EAS_AF=0;AMR_AF=0.0058;AFR_AF=0.0008;EUR_AF=0.0338;SAS_AF=0.0072;AA=T|||;VT=SNP
5	89220411	rs13168783	T	C	100	PASS	AC=2555;AF=0.510184;AN=5008;NS=2504;DP=20675;EAS_AF=0.3532;AMR_AF=0.3991;AFR_AF=0.9092;EUR_AF=0.3539;SAS_AF=0.3722;AA=C|||;VT=SNP
5	89222347	rs145669126	A	C	100	PASS	AC=25;AF=0.00499201;AN=5008;NS=2504;DP=19094;EAS_AF=0.001;AMR_AF=0.0058;AFR_AF=0;EUR_AF=0.0189;SAS_AF=0.001;AA=A|||;VT=SNP
5	89222394	rs76688122	C	T	100	PASS	AC=1031;AF=0.205871;AN=5008;NS=2504;DP=19045;EAS_AF=0.2569;AMR_AF=0.1239;AFR_AF=0.2209;EUR_AF=0.1988;SAS_AF=0.1984;AA=C|||;VT=SNP
5	89222497	rs138321258	C	G	100	PASS	AC=10;AF=0.00199681;AN=5008;NS=2504;DP=19927;EAS_AF=0;AMR_AF=0.0029;AFR_AF=0;EUR_AF=0.008;SAS_AF=0;AA=C|||;VT=SNP
5	89223240	rs10062941	T	C	100	PASS	AC=593;AF=0.118411;AN=5008;NS=2504;DP=14284;EAS_AF=0.0704;AMR_AF=0.2161;AFR_AF=0.0386;EUR_AF=0.1511;SAS_AF=0.1728;AA=T|||;VT=SNP
5	89223775	rs6452854	G	T	100	PASS	AC=2551;AF=0.509385;AN=5008;NS=2504;DP=15106;EAS_AF=0.3522;AMR_AF=0.3991;AFR_AF=0.9077;EUR_AF=0.3529;SAS_AF=0.3722;AA=T|||;VT=SNP
5	89223825	rs78120120	G	T	100	PASS	AC=170;AF=0.0339457;AN=5008;NS=2504;DP=16720;EAS_AF=0.003;AMR_AF=0.0375;AFR_AF=0.0045;EUR_AF=0.0666;SAS_AF=0.0695;AA=G|||;VT=SNP
5	89224259	rs67088239	C	T	100	PASS	AC=592;AF=0.118211;AN=5008;NS=2504;DP=15681;EAS_AF=0.0704;AMR_AF=0.2161;AFR_AF=0.0386;EUR_AF=0.1511;SAS_AF=0.1718;AA=C|||;VT=SNP
5	89224280	rs11957392	A	G	100	PASS	AC=1983;AF=0.395966;AN=5008;NS=2504;DP=15831;EAS_AF=0.3522;AMR_AF=0.3617;AFR_AF=0.4985;EUR_AF=0.3499;SAS_AF=0.3742;AA=G|||;VT=SNP
5	89225078	rs4429882	A	T	100	PASS	AC=1034;AF=0.20647;AN=5008;NS=2504;DP=18497;EAS_AF=0.2579;AMR_AF=0.1268;AFR_AF=0.2209;EUR_AF=0.1988;SAS_AF=0.1984;AA=A|||;VT=SNP
5	89225514	rs73770749	T	A	100	PASS	AC=1020;AF=0.203674;AN=5008;NS=2504;DP=15175;EAS_AF=0.2619;AMR_AF=0.1239;AFR_AF=0.2095;EUR_AF=0.1978;SAS_AF=0.1984;AA=T|||;VT=SNP
5	89226699	rs72779123	G	A	100	PASS	AC=28;AF=0.00559105;AN=5008;NS=2504;DP=19581;EAS_AF=0;AMR_AF=0.0043;AFR_AF=0;EUR_AF=0.0189;SAS_AF=0.0061;AA=G|||;VT=SNP
5	89228470	rs6870051	A	G	100	PASS	AC=2389;AF=0.477037;AN=5008;NS=2504;DP=16569;EAS_AF=0.3274;AMR_AF=0.3919;AFR_AF=0.8086;EUR_AF=0.3519;SAS_AF=0.3722;AA=G|||;VT=SNP
5	89229135	rs9293529	C	T	100	PASS	AC=2585;AF=0.516174;AN=5008;NS=2504;DP=18933;EAS_AF=0.3532;AMR_AF=0.3977;AFR_AF=0.9334;EUR_AF=0.3529;SAS_AF=0.3722;AA=T|||;VT=SNP
5	89230643	rs16868036	C	T	100	PASS	AC=1315;AF=0.26258;AN=5008;NS=2504;DP=17886;EAS_AF=0.4018;AMR_AF=0.3501;AFR_AF=0.0174;EUR_AF=0.2575;SAS_AF=0.3937;AA=C|||;VT=SNP
5	89230750	rs6452855	G	A	100	PASS	AC=2387;AF=0.476637;AN=5008;NS=2504;DP=17769;EAS_AF=0.3274;AMR_AF=0.3919;AFR_AF=0.8071;EUR_AF=0.3519;SAS_AF=0.3722;AA=A|||;VT=SNP
5	89231292	rs10068793	T	G	100	PASS	AC=662;AF=0.132188;AN=5008;NS=2504;DP=18620;EAS_AF=0.0704;AMR_AF=0.2205;AFR_AF=0.0877;EUR_AF=0.1511;SAS_AF=0.1738;AA=T|||;VT=SNP
5	89232691	rs140076280	A	G	100	PASS	AC=67;AF=0.0133786;AN=5008;NS=2504;DP=19546;EAS_AF=0;AMR_AF=0.0216;AFR_AF=0.0015;EUR_AF=0.0308;SAS_AF=0.0194;AA=A|||;VT=SNP
5	89233833	rs7720113	T	C	100	PASS	AC=592;AF=0.118211;AN=5008;NS=2504;DP=16907;EAS_AF=0.0704;AMR_AF=0.2161;AFR_AF=0.0386;EUR_AF=0.1511;SAS_AF=0.1718;AA=T|||;VT=SNP
5	89234989	rs13182202	T	C	100	PASS	AC=592;AF=0.118211;AN=5008;NS=2504;DP=16911;EAS_AF=0.0704;AMR_AF=0.2161;AFR_AF=0.0386;EUR_AF=0.1511;SAS_AF=0.1718;AA=T|||;VT=SNP
5	89235394	rs10036511	A	T	100	PASS	AC=592;AF=0.118211;AN=5008;NS=2504;DP=13748;EAS_AF=0.0704;AMR_AF=0.2161;AFR_AF=0.0386;EUR_AF=0.1511;SAS_AF=0.1718;AA=A|||;VT=SNP
5	89236741	rs148055060	G	A	100	PASS	AC=42;AF=0.00838658;AN=5008;NS=2504;DP=18778;EAS_AF=0;AMR_AF=0.0187;AFR_AF=0.0008;EUR_AF=0.0268;SAS_AF=0.001;AA=G|||;VT=SNP
5	89238359	rs73770756	G	A	100	PASS	AC=1023;AF=0.204273;AN=5008;NS=2504;DP=15888;EAS_AF=0.2569;AMR_AF=0.1254;AFR_AF=0.2141;EUR_AF=0.1988;SAS_AF=0.1984;AA=G|||;VT=SNP
5	89238487	rs150029626	T	C	100	PASS	AC=39;AF=0.00778754;AN=5008;NS=2504;DP=16961;EAS_AF=0;AMR_AF=0.0144;AFR_AF=0.0015;EUR_AF=0.0229;SAS_AF=0.0041;AA=T|||;VT=SNP
5	89238508	rs35432244	A	G	100	PASS	AC=1962;AF=0.391773;AN=5008;NS=2504;DP=17069;EAS_AF=0.5446;AMR_AF=0.4582;AFR_AF=0.0537;EUR_AF=0.4583;SAS_AF=0.5757;AA=A|||;VT=SNP
5	89238691	rs10064630	C	T	100	PASS	AC=401;AF=0.0800719;AN=5008;NS=2504;DP=17796;EAS_AF=0.0694;AMR_AF=0.1599;AFR_AF=0.0091;EUR_AF=0.1113;SAS_AF=0.0982;AA=C|||;VT=SNP
5	89239689	rs10051699	A	C	100	PASS	AC=597;AF=0.119209;AN=5008;NS=2504;DP=18909;EAS_AF=0.0724;AMR_AF=0.2161;AFR_AF=0.0393;EUR_AF=0.1511;SAS_AF=0.1738;AA=A|||;VT=SNP
5	89239980	rs6888553	T	C	100	PASS	AC=1026;AF=0.204872;AN=5008;NS=2504;DP=17581;EAS_AF=0.2569;AMR_AF=0.1268;AFR_AF=0.2156;EUR_AF=0.1988;SAS_AF=0.1984;AA=T|||;VT=SNP
5	89240065	rs962478	A	G	100	PASS	AC=2590;AF=0.517173;AN=5008;NS=2504;DP=16362;EAS_AF=0.3522;AMR_AF=0.402;AFR_AF=0.9342;EUR_AF=0.3529;SAS_AF=0.3742;AA=G|||;VT=SNP
5	89241660	rs4374783	T	C	100	PASS	AC=596;AF=0.11901;AN=5008;NS=2504;DP=18904;EAS_AF=0.0704;AMR_AF=0.2176;AFR_AF=0.0386;EUR_AF=0.1521;SAS_AF=0.1738;AA=T|||;VT=SNP
5	89242773	rs142574195	A	C	100	PASS	AC=14;AF=0.00279553;AN=5008;NS=2504;DP=17973;EAS_AF=0;AMR_AF=0.0014;AFR_AF=0;EUR_AF=0.0099;SAS_AF=0.0031;AA=A|||;VT=SNP
5	89243107	rs16868057	C	T	100	PASS	AC=998;AF=0.199281;AN=5008;NS=2504;DP=17132;EAS_AF=0.2579;AMR_AF=0.1196;AFR_AF=0.1982;EUR_AF=0.1988;SAS_AF=0.1973;AA=C|||;VT=SNP
```
