## Supplementary material for "Characterization of shared and ancestry-specific signals driving complex traits using multi-ancestry fine-mapping": mesusieoutput

```
                 eur          afr      eur_afr
   [1,] 1.925871e-05 2.500938e-05 1.486290e-05
   [2,] 1.889302e-05 2.443697e-05 1.428536e-05
   [3,] 1.981173e-05 2.402474e-05 1.493430e-05
   [4,] 2.209271e-05 2.334984e-05 1.668114e-05
   [5,] 6.920467e-06 1.572268e-05 2.769150e-06
   [6,] 2.280377e-05 2.389151e-05 1.761914e-05
   [7,] 2.482630e-05 2.570114e-05 2.058137e-05
   [8,] 1.310268e-04 3.237702e-05 1.749426e-04
   [9,] 2.222387e-05 2.339109e-05 1.680236e-05
  [10,] 1.053247e-04 2.743278e-05 1.157862e-04
  [11,] 2.063309e-05 2.183798e-05 1.466717e-05
  [12,] 2.146143e-05 2.196541e-05 1.541682e-05
  [13,] 4.397016e-06 1.042603e-05 1.396557e-06
  [14,] 1.933060e-05 2.108591e-05 1.325690e-05
  [15,] 1.933060e-05 2.120628e-05 1.331178e-05
  [16,] 5.159629e-05 1.397911e-05 1.301110e-05
  [17,] 6.966779e-06 1.118973e-05 2.022469e-06
  [18,] 5.284058e-05 1.396935e-05 1.347503e-05
  [19,] 2.025345e-05 2.339464e-05 1.512830e-05
  [20,] 9.085187e-05 2.936770e-05 1.054972e-04
  [21,] 5.159629e-05 1.398849e-05 1.287961e-05
  [22,] 9.285920e-05 3.046793e-05 1.119865e-04
  [23,] 1.027647e-04 3.070649e-05 1.258463e-04
  [24,] 3.305537e-05 1.147136e-05 7.566569e-06
  [25,] 1.500850e-05 1.866405e-05 8.503673e-06
  [26,] 6.013984e-05 1.398544e-05 1.459875e-05
  [27,] 1.660417e-05 2.408949e-05 1.223343e-05
  [28,] 5.568000e-05 1.394148e-05 1.374785e-05
  [29,] 8.131075e-05 4.277915e-05 1.314804e-04
  [30,] 8.069875e-05 4.277915e-05 1.303286e-04
  [31,] 6.114215e-06 4.662899e-05 4.172286e-06
  [32,] 8.069875e-05 4.375125e-05 1.328395e-04
  [33,] 4.947835e-05 1.403446e-05 1.147764e-05
  [34,] 4.631765e-05 1.404684e-05 1.078218e-05
  [35,] 1.827184e-05 3.381646e-05 1.689135e-05
  [36,] 4.506525e-06 1.027637e-05 1.420287e-06
  [37,] 4.561324e-06 1.027246e-05 1.433719e-06
  [38,] 5.419625e-05 1.425279e-05 1.157505e-05
  [39,] 8.323651e-05 4.079521e-05 1.301521e-04
  [40,] 8.408787e-05 4.068554e-05 1.313856e-04
  [41,] 1.471227e-05 3.297854e-05 1.267446e-05
  [42,] 1.471227e-05 3.143870e-05 1.233069e-05
  [43,] 4.599357e-06 1.153747e-05 1.537087e-06
  [44,] 6.063300e-06 1.169858e-05 1.700102e-06
  [45,] 6.085588e-06 1.141458e-05 1.743434e-06
  [46,] 6.007244e-06 1.148746e-05 1.716274e-06
  [47,] 7.121376e-06 1.148491e-05 1.963256e-06
  [48,] 1.186302e-05 1.950326e-05 7.127221e-06
  [49,] 6.573111e-06 1.173701e-05 1.796802e-06
  [50,] 6.487446e-06 1.175131e-05 1.777336e-06
  [51,] 2.136522e-04 2.172524e-05 1.839041e-04
  [52,] 2.171678e-05 1.930433e-05 9.766114e-06
  [53,] 1.344270e-05 1.496772e-05 5.877300e-06
  [54,] 1.891105e-04 5.266211e-05 4.645885e-04
  [55,] 7.054639e-06 1.157038e-05 1.920829e-06
  [56,] 7.963792e-06 1.771051e-05 3.189754e-06
  [57,] 6.647488e-06 1.163209e-05 1.825031e-06
  [58,] 1.845596e-04 5.009561e-05 4.299823e-04
  [59,] 1.579583e-05 2.524235e-05 1.191530e-05
  [60,] 2.428918e-04 2.670401e-05 2.651617e-04
  [61,] 7.126000e-06 1.155910e-05 1.930466e-06
  [62,] 1.365009e-05 1.456488e-05 5.802159e-06
  [63,] 3.344507e-04 2.670401e-05 3.733568e-04
  [64,] 3.344507e-04 2.679024e-05 3.758485e-04
  [65,] 3.455750e-04 2.679024e-05 3.891873e-04
  [66,] 7.241648e-06 1.041572e-05 2.160749e-06
  [67,] 6.867120e-06 1.162533e-05 1.866068e-06
  [68,] 2.595541e-04 2.537768e-05 2.721235e-04
  [69,] 1.687796e-04 3.039412e-05 2.266166e-04
  [70,] 3.582887e-04 2.679024e-05 4.044560e-04
  [71,] 3.702983e-04 2.697365e-05 4.217099e-04
  [72,] 7.370919e-06 1.151378e-05 1.990234e-06
  [73,] 7.016971e-06 1.173080e-05 1.883791e-06
  [74,] 2.766198e-04 2.679024e-05 3.068561e-04
  [75,] 2.679351e-04 2.393819e-05 2.648643e-04
  [76,] 6.941223e-06 1.145748e-05 1.906486e-06
  [77,] 7.516744e-06 1.144352e-05 2.034447e-06
  [78,] 6.762068e-06 1.150053e-05 1.860924e-06
  [79,] 3.582887e-04 2.891436e-05 4.337185e-04
  [80,] 6.841720e-06 1.152869e-05 1.874031e-06
  [81,] 7.486173e-06 1.151378e-05 2.014997e-06
  [82,] 7.391755e-06 1.169652e-05 1.966161e-06
  [83,] 3.344507e-04 2.259035e-05 3.154674e-04
  [84,] 1.687796e-04 2.421877e-05 1.728095e-04
  [85,] 7.997470e-06 1.167953e-05 2.094463e-06
  [86,] 2.565835e-04 2.343859e-05 2.461509e-04
  [87,] 1.567598e-04 2.421877e-05 1.598611e-04
  [88,] 3.628147e-04 2.069083e-05 3.125320e-04
  [89,] 4.413003e-04 2.099325e-05 3.892526e-04
  [90,] 8.254334e-06 1.164678e-05 2.162635e-06
  [91,] 8.551635e-06 1.116513e-05 2.608092e-06
  [92,] 8.394378e-06 1.116888e-05 2.574245e-06
  [93,] 7.776737e-04 2.400360e-05 8.110397e-04
  [94,] 5.465755e-04 2.232608e-05 5.204800e-04
  [95,] 8.185287e-06 1.116651e-05 2.508589e-06
  [96,] 7.776737e-04 2.265561e-05 7.606953e-04
  [97,] 1.160992e-05 1.866236e-05 6.697742e-06
  [98,] 2.164404e-04 1.620722e-05 1.270538e-04
  [99,] 2.206515e-04 1.620722e-05 1.294721e-04
 [100,] 1.510343e-04 1.243638e-05 5.470628e-05
 [101,] 6.543056e-04 1.902661e-05 5.190232e-04
 [102,] 6.776762e-04 1.996145e-05 5.700994e-04
 [103,] 4.571805e-04 1.368276e-05 2.313125e-04
 [104,] 7.023645e-04 1.549624e-05 4.260107e-04
 [105,] 8.185287e-06 1.121417e-05 2.381987e-06
 [106,] 1.715834e-04 1.650582e-05 1.041006e-04
 [107,] 3.184028e-05 1.220268e-05 6.256569e-06
 [108,] 2.389158e-04 1.642981e-05 1.431013e-04
 [109,] 1.380960e-05 1.186264e-05 4.432172e-06
 [110,] 6.543056e-04 1.895265e-05 5.165514e-04
 [111,] 1.241143e-04 1.863304e-05 7.877932e-05
 [112,] 4.696274e-04 1.926683e-05 3.755593e-04
 [113,] 3.399916e-04 1.357369e-05 1.705820e-04
 [114,] 4.706484e-04 1.883966e-05 3.664187e-04
 [115,] 6.868381e-06 1.209413e-05 1.858407e-06
 [116,] 2.754101e-04 1.744840e-05 1.811978e-04
 [117,] 7.048047e-06 1.173075e-05 1.945242e-06
 [118,] 7.290294e-06 1.173075e-05 1.998984e-06
 [119,] 6.971658e-06 1.170381e-05 1.932605e-06
 [120,] 6.971658e-06 1.178532e-05 1.919893e-06
 [121,] 4.657964e-04 1.201848e-05 1.876069e-04
 [122,] 3.689691e-04 1.668376e-05 2.236721e-04
 [123,] 2.753390e-05 1.066473e-05 9.630471e-06
 [124,] 5.766703e-04 1.486495e-05 3.275454e-04
 [125,] 3.689691e-04 1.661311e-05 2.220685e-04
 [126,] 6.120164e-06 1.634933e-05 1.793326e-06
 [127,] 1.591740e-05 1.260345e-05 5.732943e-06
 [128,] 1.069064e-03 4.315474e-05 2.032881e-03
 [129,] 3.439519e-04 4.844892e-05 8.116191e-04
 [130,] 8.074592e-06 1.131092e-05 2.322952e-06
 [131,] 8.620429e-04 3.819509e-05 1.440583e-03
 [132,] 9.578444e-06 1.124612e-05 2.768277e-06
 [133,] 1.434992e-03 4.177955e-05 2.719820e-03
 [134,] 1.489962e-03 4.075698e-05 2.766185e-03
 [135,] 3.761760e-04 4.853173e-05 8.994472e-04
 [136,] 3.678885e-04 5.019852e-05 9.090628e-04
 [137,] 8.074592e-06 1.138219e-05 2.285913e-06
 [138,] 7.985734e-06 1.137537e-05 2.267459e-06
 [139,] 3.846723e-04 4.853173e-05 9.217656e-04
 [140,] 7.985734e-06 1.136218e-05 2.273497e-06
 [141,] 3.403151e-04 4.651984e-05 7.675083e-04
 [142,] 5.108506e-04 4.244659e-05 1.082030e-03
 [143,] 4.850649e-04 4.278189e-05 1.032179e-03
 [144,] 4.739599e-04 4.419389e-05 1.042923e-03
 [145,] 4.964590e-04 4.384388e-05 1.087119e-03
 [146,] 6.537078e-06 3.974076e-05 4.447734e-06
 [147,] 5.337075e-04 4.312071e-05 1.154096e-03
 [148,] 5.492932e-04 4.287570e-05 1.182932e-03
 [149,] 5.492932e-04 4.287570e-05 1.182932e-03
 [150,] 8.629104e-06 1.136403e-05 2.410053e-06
 [151,] 1.545902e-05 4.487500e-05 1.590835e-05
 [152,] 5.799654e-06 1.667910e-05 1.777915e-06
 [153,] 1.124056e-05 2.505623e-05 7.818644e-06
 [154,] 1.681791e-03 2.829896e-05 2.180942e-03
 [155,] 1.837483e-05 2.529254e-05 1.426619e-05
 [156,] 5.128737e-04 3.613839e-05 9.065152e-04
 [157,] 8.746060e-06 1.132982e-05 2.455599e-06
 [158,] 5.746926e-04 3.637132e-05 1.031954e-03
 [159,] 5.746926e-04 3.609940e-05 1.022980e-03
 [160,] 5.919338e-04 3.583026e-05 1.046234e-03
 [161,] 6.025494e-04 3.609940e-05 1.075423e-03
 [162,] 8.542927e-06 1.136653e-05 2.388356e-06
 [163,] 9.358631e-04 3.683095e-05 1.749283e-03
 [164,] 8.865394e-06 1.134394e-05 2.476603e-06
 [165,] 2.863054e-05 2.730144e-05 2.534584e-05
 [166,] 9.593711e-04 3.812610e-05 1.871302e-03
 [167,] 1.110805e-03 3.780730e-05 2.159668e-03
 [168,] 1.110115e-03 3.692810e-05 2.097478e-03
 [169,] 5.054104e-06 1.150814e-05 1.683202e-06
 [170,] 8.968632e-06 1.133723e-05 2.505006e-06
 [171,] 1.089748e-03 3.665043e-05 2.038537e-03
 [172,] 9.914692e-04 3.637560e-05 1.830319e-03
 [173,] 2.863054e-05 2.654900e-05 2.485142e-05
 [174,] 2.995374e-05 2.637012e-05 2.606225e-05
 [175,] 9.593711e-04 3.374410e-05 1.613158e-03
 [176,] 8.961716e-06 1.131257e-05 2.517858e-06
 [177,] 1.062732e-03 3.374410e-05 1.793645e-03
 [178,] 8.645734e-06 1.130421e-05 2.446094e-06
 [179,] 3.268129e-03 2.800898e-05 4.309608e-03
 [180,] 8.645734e-06 1.128756e-05 2.456696e-06
 [181,] 1.062732e-03 3.299182e-05 1.743708e-03
 [182,] 1.036445e-03 3.132355e-05 1.590028e-03
 [183,] 1.089748e-03 3.323191e-05 1.805912e-03
 [184,] 1.062732e-03 3.096753e-05 1.608980e-03
 [185,] 1.151804e-03 5.494611e-05 3.450084e-03
 [186,] 9.593711e-04 3.093033e-05 1.446068e-03
 [187,] 9.427968e-06 1.125196e-05 2.679473e-06
 [188,] 3.197402e-05 2.529198e-05 2.725791e-05
 [189,] 3.346872e-05 2.529198e-05 2.872248e-05
 [190,] 9.917616e-04 3.026449e-05 1.455161e-03
 [191,] 9.917616e-04 4.902195e-05 2.588262e-03
 [192,] 9.136790e-06 1.122617e-05 2.634818e-06
 [193,] 9.917616e-04 2.941492e-05 1.402552e-03
 [194,] 9.917616e-04 2.941492e-05 1.402552e-03
 [195,] 9.073383e-06 1.122308e-05 2.622645e-06
 [196,] 1.016804e-03 2.941492e-05 1.438808e-03
 [197,] 3.346872e-05 2.461752e-05 2.814763e-05
 [198,] 1.042539e-03 2.879515e-05 1.435469e-03
 [199,] 9.351855e-06 1.121220e-05 2.710844e-06
 [200,] 1.016804e-03 2.859926e-05 1.386812e-03
 [201,] 1.042539e-03 2.859926e-05 1.422627e-03
 [202,] 3.509499e-05 2.513383e-05 3.017986e-05
 [203,] 1.042539e-03 2.840529e-05 1.409907e-03
 [204,] 1.042539e-03 2.840529e-05 1.409907e-03
 [205,] 9.427968e-06 1.120032e-05 2.756683e-06
 [206,] 1.042539e-03 2.800414e-05 1.383588e-03
 [207,] 9.427968e-06 1.119886e-05 2.761093e-06
 [208,] 1.071672e-03 2.742694e-05 1.383875e-03
 [209,] 1.042539e-03 2.669005e-05 1.297247e-03
 [210,] 1.042539e-03 2.669005e-05 1.297247e-03
 [211,] 3.668795e-05 2.529198e-05 3.189582e-05
 [212,] 9.427968e-06 1.118941e-05 2.712946e-06
 [213,] 1.126944e-03 2.706378e-05 1.430337e-03
 [214,] 1.098929e-03 2.692909e-05 1.384948e-03
 [215,] 1.098929e-03 2.686705e-05 1.380628e-03
 [216,] 1.126944e-03 2.651476e-05 1.391040e-03
 [217,] 4.429609e-05 2.397052e-05 3.784605e-05
 [218,] 1.098929e-03 2.632392e-05 1.342791e-03
 [219,] 1.126944e-03 2.651476e-05 1.391040e-03
 [220,] 1.098929e-03 2.651476e-05 1.356089e-03
 [221,] 1.155740e-03 2.598214e-05 1.387748e-03
 [222,] 9.307182e-06 1.119235e-05 2.768738e-06
 [223,] 8.960250e-06 1.119248e-05 2.670622e-06
 [224,] 1.218858e-03 2.651476e-05 1.505656e-03
 [225,] 4.758694e-05 2.484227e-05 4.219722e-05
 [226,] 1.388338e-03 2.749069e-05 1.804337e-03
 [227,] 1.250226e-03 2.730759e-05 1.608263e-03
 [228,] 2.950861e-03 4.360877e-05 7.075806e-03
 [229,] 1.148825e-04 1.330733e-05 4.954107e-05
 [230,] 1.773867e-05 1.626470e-05 9.905517e-06
 [231,] 1.230625e-04 1.334825e-05 5.316195e-05
 [232,] 2.194594e-05 1.114710e-05 5.684777e-06
 [233,] 2.602945e-05 1.183817e-05 5.942482e-06
 [234,] 3.794549e-05 1.164096e-05 1.551766e-05
 [235,] 1.108424e-04 1.328744e-05 4.776345e-05
 [236,] 1.108424e-04 1.878939e-05 8.174934e-05
 [237,] 2.194594e-05 1.114710e-05 5.684777e-06
 [238,] 1.503369e-05 1.438513e-05 7.418669e-06
 [239,] 1.053550e-04 1.348143e-05 4.674719e-05
 [240,] 3.705979e-05 1.163053e-05 1.513822e-05
 [241,] 1.034231e-04 1.388717e-05 4.840207e-05
 [242,] 4.931534e-05 1.159426e-05 1.997894e-05
 [243,] 8.894101e-05 1.959324e-05 6.876817e-05
 [244,] 4.312028e-06 1.127099e-05 1.395395e-06
 [245,] 4.348733e-06 1.123540e-05 1.409079e-06
 [246,] 7.598169e-05 1.946152e-05 5.789854e-05
 [247,] 4.279220e-06 1.124420e-05 1.378608e-06
 [248,] 4.269775e-06 1.125316e-05 1.373821e-06
 [249,] 4.279220e-06 1.127629e-05 1.379847e-06
 [250,] 2.046507e-05 1.152853e-05 8.183448e-06
 [251,] 4.278314e-06 1.129068e-05 1.379902e-06
 [252,] 2.850312e-05 1.122425e-05 6.907789e-06
 [253,] 4.269775e-06 1.131044e-05 1.375726e-06
 [254,] 2.202704e-05 1.163070e-05 8.917731e-06
 [255,] 4.265880e-06 1.131044e-05 1.373278e-06
 [256,] 1.976885e-05 1.196582e-05 8.292120e-06
 [257,] 8.836646e-05 2.344776e-05 8.475861e-05
 [258,] 9.945121e-05 2.350379e-05 9.634459e-05
 [259,] 4.533458e-06 1.130611e-05 1.486097e-06
 [260,] 1.220257e-05 1.510684e-05 6.122429e-06
 [261,] 2.541699e-05 1.125129e-05 6.182539e-06
 [262,] 4.509935e-06 1.127159e-05 1.474202e-06
 [263,] 2.594616e-05 1.123060e-05 6.343160e-06
 [264,] 2.594616e-05 1.125829e-05 6.280089e-06
 [265,] 1.161301e-05 1.376665e-05 5.370090e-06
 [266,] 9.469069e-05 2.389105e-05 9.454070e-05
 [267,] 1.127122e-05 1.340240e-05 5.077827e-06
 [268,] 9.298711e-05 1.597551e-05 5.488125e-05
 [269,] 2.669231e-05 1.125129e-05 6.454085e-06
 [270,] 9.469069e-05 2.497537e-05 9.956671e-05
 [271,] 2.756307e-05 1.123060e-05 6.689915e-06
 [272,] 1.400985e-05 1.319951e-05 6.347118e-06
 [273,] 4.403434e-06 1.129068e-05 1.434762e-06
 [274,] 1.061023e-05 1.555845e-05 5.337041e-06
 [275,] 2.961053e-05 1.124445e-05 7.088023e-06
 [276,] 2.756307e-05 1.124445e-05 6.655131e-06
 [277,] 9.627137e-05 2.434023e-05 9.834969e-05
 [278,] 7.853439e-05 2.490460e-05 8.070596e-05
 [279,] 7.279271e-05 2.381019e-05 7.106350e-05
 [280,] 2.781959e-05 1.134734e-05 6.422877e-06
 [281,] 7.165779e-05 2.381019e-05 6.986965e-05
 [282,] 1.392502e-05 1.287901e-05 6.175348e-06
 [283,] 2.841406e-05 1.137647e-05 6.493155e-06
 [284,] 8.135991e-05 2.474804e-05 8.327221e-05
 [285,] 1.359875e-05 1.137647e-05 3.447493e-06
 [286,] 2.781959e-05 1.138651e-05 6.359854e-06
 [287,] 1.996394e-05 1.996067e-05 9.595133e-06
 [288,] 1.433222e-05 1.283213e-05 6.345078e-06
 [289,] 1.506256e-05 1.279036e-05 6.667025e-06
 [290,] 1.330757e-05 1.283213e-05 5.861608e-06
 [291,] 8.554617e-05 2.351932e-05 8.330192e-05
 [292,] 5.695075e-06 1.698781e-05 2.007648e-06
 [293,] 1.485108e-05 1.513115e-05 4.522443e-06
 [294,] 1.325412e-05 1.269890e-05 5.776595e-06
 [295,] 2.619845e-05 1.984519e-05 1.302503e-05
 [296,] 2.958882e-05 1.134207e-05 6.785072e-06
 [297,] 1.388334e-05 1.260931e-05 6.025909e-06
 [298,] 8.135991e-05 2.430387e-05 8.160970e-05
 [299,] 1.325412e-05 1.269890e-05 5.776595e-06
 [300,] 2.958882e-05 1.135153e-05 6.768041e-06
 [301,] 4.696371e-05 1.998554e-05 2.484195e-05
 [302,] 1.563238e-05 1.187111e-05 5.081270e-06
 [303,] 1.481333e-05 1.260931e-05 6.454165e-06
 [304,] 1.325412e-05 1.260931e-05 5.735859e-06
 [305,] 1.394052e-05 1.235569e-05 5.925550e-06
 [306,] 9.788319e-05 2.307928e-05 9.398041e-05
 [307,] 8.892493e-06 1.666476e-05 1.874717e-06
 [308,] 1.506256e-05 1.260931e-05 6.568852e-06
 [309,] 1.531778e-05 1.260931e-05 6.686261e-06
 [310,] 2.926282e-05 1.136659e-05 6.677247e-06
 [311,] 1.531778e-05 1.260931e-05 6.686261e-06
 [312,] 1.471703e-05 1.503654e-05 4.415347e-06
 [313,] 1.531778e-05 1.252158e-05 6.636762e-06
 [314,] 2.989713e-05 1.137132e-05 6.794174e-06
 [315,] 2.870648e-05 1.141603e-05 6.555106e-06
 [316,] 5.676172e-05 2.072151e-05 4.638433e-05
 [317,] 1.324474e-05 1.260931e-05 5.731535e-06
 [318,] 1.320163e-05 1.219250e-05 5.516877e-06
 [319,] 4.320828e-06 1.425197e-05 1.494925e-06
 [320,] 7.176553e-05 2.329406e-05 6.825768e-05
 [321,] 1.384940e-05 1.252158e-05 5.967309e-06
 [322,] 4.939210e-05 1.082969e-05 1.293616e-05
 [323,] 1.341254e-05 1.260931e-05 5.808911e-06
 [324,] 7.053858e-05 2.522062e-05 7.325819e-05
 [325,] 7.053858e-05 2.522062e-05 7.325819e-05
 [326,] 3.040648e-05 1.187096e-05 6.271444e-06
 [327,] 7.926537e-05 2.641643e-05 8.693071e-05
 [328,] 3.107238e-05 1.188752e-05 6.370934e-06
 [329,] 1.711331e-05 1.206837e-05 5.725192e-06
 [330,] 8.806488e-06 1.424691e-05 1.986692e-06
 [331,] 1.474309e-05 1.404214e-05 5.300308e-06
 [332,] 1.068126e-04 2.709009e-05 1.243949e-04
 [333,] 8.251874e-06 1.494168e-05 1.865102e-06
 [334,] 3.050637e-05 1.225577e-05 6.019264e-06
 [335,] 1.227249e-05 1.406467e-05 4.387165e-06
 [336,] 1.232793e-05 1.241734e-05 5.228464e-06
 [337,] 1.308251e-05 1.241734e-05 5.569499e-06
 [338,] 5.761837e-05 2.654506e-05 6.196875e-05
 [339,] 8.458517e-06 1.489852e-05 1.902963e-06
 [340,] 7.406250e-05 2.584894e-05 7.938326e-05
 [341,] 4.575827e-05 1.180248e-05 1.874939e-05
 [342,] 1.093173e-05 1.194430e-05 4.426831e-06
 [343,] 4.955378e-05 1.274983e-05 8.549956e-06
 [344,] 3.617000e-05 1.255051e-05 6.699587e-06
 [345,] 3.175384e-05 1.219884e-05 6.296937e-06
 [346,] 3.606975e-05 1.239755e-05 6.799624e-06
 [347,] 3.534690e-05 1.239755e-05 6.686835e-06
 [348,] 4.928525e-06 1.475365e-05 1.397196e-06
 [349,] 3.282103e-05 1.434611e-05 5.258247e-06
 [350,] 3.534690e-05 1.246256e-05 6.637691e-06
 [351,] 4.478974e-06 1.245591e-05 1.528917e-06
 [352,] 1.354059e-05 1.837510e-05 4.774814e-06
 [353,] 1.343556e-05 1.836071e-05 4.669702e-06
 [354,] 3.456476e-05 1.250916e-05 6.483165e-06
 [355,] 1.123891e-04 2.399101e-05 1.139277e-04
 [356,] 1.344002e-05 1.834781e-05 4.673349e-06
 [357,] 3.456476e-05 1.252695e-05 6.513424e-06
 [358,] 3.425289e-05 1.449952e-05 5.416591e-06
 [359,] 3.534690e-05 1.252695e-05 6.634625e-06
 [360,] 1.341532e-05 1.832220e-05 4.608836e-06
 [361,] 3.380411e-05 1.245924e-05 6.443044e-06
 [362,] 3.456476e-05 1.245924e-05 6.562495e-06
 [363,] 1.288791e-05 1.227467e-05 5.398494e-06
 [364,] 1.395450e-05 1.208298e-05 5.770102e-06
 [365,] 3.456476e-05 1.248087e-05 6.546610e-06
 [366,] 3.456476e-05 1.250270e-05 6.530778e-06
 [367,] 9.644222e-05 2.417024e-05 9.772890e-05
 [368,] 3.380411e-05 1.254920e-05 6.379811e-06
 [369,] 3.456476e-05 1.252695e-05 6.513424e-06
 [370,] 1.341496e-05 1.813966e-05 4.598363e-06
 [371,] 3.351607e-05 1.243781e-05 6.413114e-06
 [372,] 3.456476e-05 1.243781e-05 6.578432e-06
 [373,] 3.534690e-05 1.239555e-05 6.734070e-06
 [374,] 7.570814e-06 1.348138e-05 1.849008e-06
 [375,] 3.942106e-05 1.241481e-05 7.406191e-06
 [376,] 6.696701e-05 2.029538e-05 5.371166e-05
 [377,] 4.702155e-05 1.252559e-05 8.523128e-06
 [378,] 1.062682e-05 1.121980e-05 3.980958e-06
 [379,] 2.213679e-05 9.658160e-06 5.584898e-06
 [380,] 1.979088e-04 1.354401e-05 9.067542e-05
 [381,] 2.533632e-03 1.296829e-05 9.275343e-04
 [382,] 1.694079e-03 1.347410e-05 7.071488e-04
 [383,] 8.305035e-04 1.254460e-05 3.031080e-04
 [384,] 5.780290e-06 1.261626e-05 1.592530e-06
 [385,] 4.525601e-06 1.236423e-05 1.396613e-06
 [386,] 6.916284e-06 1.296735e-05 1.770647e-06
 [387,] 9.906774e-04 1.013778e-05 2.407220e-04
 [388,] 1.870805e-05 1.027227e-05 4.556572e-06
 [389,] 5.959387e-06 1.249126e-05 1.629463e-06
 [390,] 4.536532e-03 9.957804e-06 8.907095e-04
 [391,] 3.468410e-03 1.353777e-05 1.379274e-03
 [392,] 4.545983e-06 1.203844e-05 1.399931e-06
 [393,] 6.835992e-06 1.275022e-05 1.770147e-06
 [394,] 5.959387e-06 1.249409e-05 1.629320e-06
 [395,] 2.535183e-03 1.358621e-05 1.035414e-03
 [396,] 6.660424e-06 1.275022e-05 1.739688e-06
 [397,] 2.983511e-05 1.477068e-05 5.852006e-06
 [398,] 6.850955e-06 1.288448e-05 1.764459e-06
 [399,] 1.612444e-03 1.018874e-05 3.836278e-04
 [400,] 1.524518e-03 1.024152e-05 3.721436e-04
 [401,] 6.867487e-06 1.233809e-05 1.804880e-06
 [402,] 1.149251e-03 1.020279e-05 2.830038e-04
 [403,] 1.465821e-03 1.020605e-05 3.540516e-04
 [404,] 7.465925e-06 1.278794e-05 1.877030e-06
 [405,] 1.194243e-03 1.025968e-05 2.995730e-04
 [406,] 1.149251e-03 1.024152e-05 2.872410e-04
 [407,] 1.149251e-03 1.025968e-05 2.892019e-04
 [408,] 2.860152e-05 1.347500e-05 5.164637e-06
 [409,] 4.969496e-06 1.220873e-05 1.459255e-06
 [410,] 1.149251e-03 1.010164e-05 2.745633e-04
 [411,] 9.187786e-04 1.013345e-05 2.266982e-04
 [412,] 4.696290e-03 1.353777e-05 1.833115e-03
 [413,] 3.409157e-03 1.336558e-05 1.316968e-03
 [414,] 2.289287e-05 1.736773e-05 7.506057e-06
 [415,] 1.558131e-03 1.002275e-05 3.537810e-04
 [416,] 9.187786e-04 1.013345e-05 2.266982e-04
 [417,] 9.187786e-04 1.013345e-05 2.266982e-04
 [418,] 2.452806e-03 1.319540e-05 9.382342e-04
 [419,] 9.187786e-04 1.015061e-05 2.282273e-04
 [420,] 1.558131e-03 9.978723e-06 3.464995e-04
 [421,] 8.883066e-04 1.011826e-05 2.184917e-04
 [422,] 9.187786e-04 1.011826e-05 2.253317e-04
 [423,] 9.187786e-04 1.011826e-05 2.253317e-04
 [424,] 8.883066e-04 1.011826e-05 2.184917e-04
 [425,] 9.684669e-04 1.056966e-05 2.736457e-04
 [426,] 5.138607e-06 1.483498e-05 1.438271e-06
 [427,] 1.632732e-03 9.822267e-06 3.254453e-04
 [428,] 1.344078e-03 9.810167e-06 2.708711e-04
 [429,] 8.312060e-06 1.571436e-05 1.843874e-06
 [430,] 1.295001e-03 9.782331e-06 2.537952e-04
 [431,] 1.260427e-03 9.860494e-06 2.611773e-04
 [432,] 4.127080e-05 1.002657e-05 1.224495e-05
 [433,] 1.153647e-03 9.773914e-06 2.273545e-04
 [434,] 1.134386e-03 9.854303e-06 2.366085e-04
 [435,] 1.178753e-03 9.902036e-06 2.519623e-04
 [436,] 1.096478e-03 9.850794e-06 2.289712e-04
 [437,] 1.197250e-03 1.267545e-05 4.356352e-04
 [438,] 2.551871e-05 1.229936e-05 3.389554e-06
 [439,] 1.221419e-03 1.037733e-05 3.162600e-04
 [440,] 6.883694e-04 1.985308e-05 5.117419e-04
 [441,] 1.288391e-03 1.033915e-05 3.276948e-04
 [442,] 2.141078e-05 1.256582e-05 2.931984e-06
 [443,] 7.442954e-04 2.000351e-05 5.598949e-04
 [444,] 1.175178e-03 1.032048e-05 2.990919e-04
 [445,] 1.468018e-03 1.032048e-05 3.669294e-04
 [446,] 1.212565e-02 1.005762e-05 2.228924e-03
 [447,] 2.466065e-05 1.274895e-05 3.541136e-06
 [448,] 2.481875e-05 1.272255e-05 3.556014e-06
 [449,] 7.279383e-04 1.077789e-05 1.455939e-04
 [450,] 1.604542e-05 1.603755e-05 4.435535e-06
 [451,] 1.480571e-05 1.355888e-05 3.907709e-06
 [452,] 1.724167e-05 1.128940e-05 6.489583e-06
 [453,] 1.653406e-05 1.158207e-05 6.471300e-06
 [454,] 3.311297e-04 1.491041e-05 1.908159e-04
 [455,] 1.295772e-05 1.075569e-05 3.169550e-06
 [456,] 6.774680e-04 1.536541e-05 4.082023e-04
 [457,] 1.295772e-05 1.073072e-05 3.160168e-06
 [458,] 3.311297e-04 1.529112e-05 1.981705e-04
 [459,] 3.311297e-04 1.521758e-05 1.968712e-04
 [460,] 1.295772e-05 1.076439e-05 3.172766e-06
 [461,] 8.145643e-04 1.536541e-05 4.903328e-04
 [462,] 1.476423e-05 1.066034e-05 3.933568e-06
 [463,] 1.177235e-05 1.065300e-05 3.265353e-06
 [464,] 4.159794e-05 1.438448e-05 8.310313e-06
 [465,] 1.290378e-05 1.065417e-05 3.117716e-06
 [466,] 1.387667e-05 1.062248e-05 3.643895e-06
 [467,] 1.292229e-05 1.061695e-05 3.106053e-06
 [468,] 1.432494e-05 1.057486e-05 3.292988e-06
 [469,] 1.429518e-05 1.054500e-05 3.289369e-06
 [470,] 1.425258e-05 1.052232e-05 3.221579e-06
 [471,] 1.425258e-05 1.052203e-05 3.217459e-06
 [472,] 1.423949e-05 1.052193e-05 3.211866e-06
 [473,] 1.423949e-05 1.052201e-05 3.207856e-06
 [474,] 1.199930e-05 1.402859e-05 5.401467e-06
 [475,] 1.439295e-05 1.052333e-05 3.456782e-06
 [476,] 1.466161e-05 1.052227e-05 3.251798e-06
 [477,] 5.635529e-06 1.511911e-05 1.987352e-06
 [478,] 5.896755e-04 1.813321e-05 4.435187e-04
 [479,] 1.438266e-05 1.053489e-05 3.553220e-06
 [480,] 5.719741e-04 1.844368e-05 4.391558e-04
 [481,] 1.295343e-05 1.052271e-05 3.209595e-06
 [482,] 1.289025e-05 1.052766e-05 3.060501e-06
 [483,] 1.354881e-05 1.052334e-05 3.335835e-06
 [484,] 6.288027e-05 1.487463e-05 1.043979e-05
 [485,] 1.290378e-05 1.052203e-05 3.051506e-06
 [486,] 1.290738e-05 1.052464e-05 3.047608e-06
 [487,] 1.515876e-05 1.057200e-05 3.375919e-06
 [488,] 5.827431e-04 2.009631e-05 4.963825e-04
 [489,] 1.305493e-05 1.280294e-05 3.676187e-06
 [490,] 1.299241e-05 1.063869e-05 3.035443e-06
 [491,] 2.458319e-05 1.253264e-05 1.071628e-05
 [492,] 1.296899e-05 1.064533e-05 3.035390e-06
 [493,] 7.000641e-04 1.987788e-05 5.897848e-04
 [494,] 1.550694e-05 1.069709e-05 3.273544e-06
 [495,] 1.294686e-05 1.067309e-05 3.043031e-06
 [496,] 1.280988e-05 1.668232e-05 6.221461e-06
 [497,] 1.332682e-05 1.078472e-05 2.954372e-06
 [498,] 1.129710e-05 1.078472e-05 2.681471e-06
 [499,] 1.283585e-05 1.073442e-05 3.056624e-06
 [500,] 3.839463e-03 2.223628e-05 3.457717e-03
 [501,] 1.283585e-05 1.080058e-05 3.063649e-06
 [502,] 1.001538e-03 1.956505e-05 8.322780e-04
 [503,] 4.760822e-03 2.176076e-05 4.199318e-03
 [504,] 1.529330e-05 1.218972e-05 2.818381e-06
 [505,] 1.493472e-05 1.242947e-05 2.763312e-06
 [506,] 1.280444e-05 1.231295e-05 3.325605e-06
 [507,] 1.280444e-05 1.233849e-05 3.330042e-06
 [508,] 1.280444e-05 1.239292e-05 3.339502e-06
 [509,] 1.425028e-05 1.676665e-05 7.771831e-06
 [510,] 9.793614e-04 2.824574e-05 1.237300e-03
 [511,] 7.002972e-06 1.497445e-05 2.704214e-06
 [512,] 1.300804e-05 1.586309e-05 6.052033e-06
 [513,] 2.902751e-02 2.191636e-05 2.704817e-02
 [514,] 1.974257e-05 1.590308e-05 3.799926e-06
 [515,] 3.479494e-03 2.788117e-05 4.588217e-03
 [516,] 3.613234e-02 2.139961e-05 3.257966e-02
 [517,] 4.066822e-02 1.715446e-05 2.700964e-02
 [518,] 2.508165e-03 2.607792e-05 3.022008e-03
 [519,] 3.448239e-02 1.790423e-05 2.469823e-02
 [520,] 3.343831e-02 2.120821e-05 2.977604e-02
 [521,] 1.355535e-05 1.581331e-05 6.337348e-06
 [522,] 1.074474e-05 1.472016e-05 5.024679e-06
 [523,] 1.494500e-05 1.631312e-05 4.062503e-06
 [524,] 8.638555e-03 1.974870e-05 6.795798e-03
 [525,] 9.077907e-03 2.075169e-05 7.677977e-03
 [526,] 1.054888e-02 2.032792e-05 8.689869e-03
 [527,] 1.028513e-02 2.032792e-05 8.469143e-03
 [528,] 1.980448e-05 1.496143e-05 4.023176e-06
 [529,] 2.129017e-05 1.275628e-05 3.263586e-06
 [530,] 1.024969e-02 1.910985e-05 7.713292e-03
 [531,] 2.128018e-05 1.512957e-05 1.149293e-05
 [532,] 1.065611e-05 1.523276e-05 4.594861e-06
 [533,] 1.059747e-05 1.527102e-05 4.574308e-06
 [534,] 3.808861e-05 1.458766e-05 6.142293e-06
 [535,] 9.190131e-06 1.025166e-05 2.586319e-06
 [536,] 8.589894e-06 1.019840e-05 2.380453e-06
 [537,] 8.589894e-06 1.019840e-05 2.380453e-06
 [538,] 3.243390e-05 1.168926e-05 4.836772e-06
 [539,] 3.198194e-05 1.159915e-05 4.842068e-06
 [540,] 2.486927e-05 1.496855e-05 4.580602e-06
 [541,] 4.377264e-05 1.442653e-05 7.126513e-06
 [542,] 7.495231e-06 1.012160e-05 2.132603e-06
 [543,] 4.774237e-05 1.466037e-05 8.246779e-06
 [544,] 7.645138e-06 1.012671e-05 2.176536e-06
 [545,] 7.383035e-06 1.012423e-05 2.114733e-06
 [546,] 7.404302e-06 1.012514e-05 2.120654e-06
 [547,] 1.943874e-05 1.438705e-05 9.949706e-06
 [548,] 3.849174e-05 1.471169e-05 6.089527e-06
 [549,] 1.273012e-05 1.615123e-05 3.989463e-06
 [550,] 6.205562e-05 1.479491e-05 8.951736e-06
 [551,] 3.763797e-05 1.461595e-05 5.996372e-06
 [552,] 7.493226e-06 1.012926e-05 2.145341e-06
 [553,] 8.708694e-06 1.022082e-05 2.483375e-06
 [554,] 3.755590e-05 1.202879e-05 5.353575e-06
 [555,] 1.191835e-04 1.384402e-05 1.657062e-05
 [556,] 8.775300e-06 1.028688e-05 2.520699e-06
 [557,] 3.755590e-05 1.203348e-05 5.351400e-06
 [558,] 2.781459e-05 1.227618e-05 3.727772e-06
 [559,] 8.775300e-06 1.025202e-05 2.517928e-06
 [560,] 3.951124e-05 1.375272e-05 6.937067e-06
 [561,] 1.259669e-04 1.380097e-05 1.742023e-05
 [562,] 3.927187e-05 1.195686e-05 5.570735e-06
 [563,] 1.100503e-04 1.372266e-05 1.570029e-05
 [564,] 1.391898e-04 1.431422e-05 1.802570e-05
 [565,] 1.239637e-04 1.387081e-05 1.707315e-05
 [566,] 3.447426e-05 1.214321e-05 4.975105e-06
 [567,] 3.863178e-05 1.210300e-05 5.432617e-06
 [568,] 3.565158e-05 1.218384e-05 5.083469e-06
 [569,] 2.084460e-05 1.534422e-05 1.142357e-05
 [570,] 2.047901e-05 1.539376e-05 1.123973e-05
 [571,] 8.583802e-06 1.027284e-05 2.464358e-06
 [572,] 8.911311e-06 1.032213e-05 2.574703e-06
 [573,] 2.156371e-05 1.593707e-05 1.228542e-05
 [574,] 9.798755e-06 1.107357e-05 3.440554e-06
 [575,] 8.698517e-06 1.029108e-05 2.503380e-06
 [576,] 8.911311e-06 1.030619e-05 2.566043e-06
 [577,] 2.762866e-05 1.188942e-05 3.885863e-06
 [578,] 8.801805e-06 1.033988e-05 2.540214e-06
 [579,] 2.707352e-05 1.193280e-05 3.860085e-06
 [580,] 8.911311e-06 1.031352e-05 2.553028e-06
 [581,] 2.657214e-05 1.193068e-05 3.829266e-06
 [582,] 1.069624e-04 1.532694e-05 1.354408e-05
 [583,] 8.802543e-06 1.031100e-05 2.524289e-06
 [584,] 8.776023e-06 1.028166e-05 2.499672e-06
 [585,] 3.527353e-05 1.359389e-05 4.652736e-06
 [586,] 8.829409e-06 1.027127e-05 2.505582e-06
 [587,] 8.856624e-06 1.023434e-05 2.482259e-06
 [588,] 7.828153e-06 1.834621e-05 3.470364e-06
 [589,] 9.153459e-06 1.030787e-05 2.606967e-06
 [590,] 9.153459e-06 1.030126e-05 2.602505e-06
 [591,] 9.311913e-06 1.019830e-05 2.522540e-06
 [592,] 6.563859e-06 1.788886e-05 2.340737e-06
 [593,] 5.689154e-05 1.252919e-05 7.752951e-06
 [594,] 1.935006e-04 1.549044e-05 2.161282e-05
 [595,] 9.080564e-06 9.895215e-06 2.349289e-06
 [596,] 1.821686e-04 1.497442e-05 2.106636e-05
 [597,] 2.994357e-05 1.453519e-05 1.541693e-05
 [598,] 8.894596e-06 9.894791e-06 2.290945e-06
 [599,] 8.440020e-06 9.897219e-06 2.220534e-06
 [600,] 6.263688e-05 1.166663e-05 9.150490e-06
 [601,] 8.806791e-06 9.891264e-06 2.279139e-06
 [602,] 1.984839e-04 1.530667e-05 2.178933e-05
 [603,] 8.924621e-06 9.882762e-06 2.301870e-06
 [604,] 8.732437e-06 9.878473e-06 2.274013e-06
 [605,] 2.108134e-04 1.539069e-05 2.273795e-05
 [606,] 2.957739e-05 1.138764e-05 4.429826e-06
 [607,] 3.446586e-05 1.506372e-05 1.858835e-05
 [608,] 1.909003e-04 1.570870e-05 2.036434e-05
 [609,] 3.446586e-05 1.488844e-05 1.840785e-05
 [610,] 2.023744e-04 1.558628e-05 2.152612e-05
 [611,] 9.065562e-04 1.490316e-05 4.834676e-05
 [612,] 6.355380e-05 1.197972e-05 8.840473e-06
 [613,] 6.508987e-05 1.239108e-05 8.556123e-06
 [614,] 2.023744e-04 1.574025e-05 2.129696e-05
 [615,] 3.003853e-05 1.472253e-05 1.573410e-05
 [616,] 4.725988e-05 1.248447e-05 9.308018e-06
 [617,] 4.806630e-05 1.229957e-05 6.830603e-06
 [618,] 4.136663e-04 1.561269e-05 3.835024e-05
 [619,] 3.640664e-05 1.187199e-05 4.529789e-06
 [620,] 6.346064e-06 2.259574e-05 3.393116e-06
 [621,] 3.503795e-05 1.187199e-05 4.385471e-06
 [622,] 6.400181e-06 2.274141e-05 3.446540e-06
 [623,] 1.165661e-05 2.019525e-05 6.411044e-06
 [624,] 1.183685e-05 2.027752e-05 6.545808e-06
 [625,] 3.909353e-05 1.195157e-05 5.018579e-06
 [626,] 2.714165e-05 1.520343e-05 1.466340e-05
 [627,] 4.136087e-05 1.189904e-05 5.320876e-06
 [628,] 5.553976e-06 2.222828e-05 2.729041e-06
 [629,] 8.970314e-05 1.205113e-05 1.507203e-05
 [630,] 6.603858e-06 2.103199e-05 3.476116e-06
 [631,] 7.522852e-06 1.652734e-05 2.445054e-06
 [632,] 3.680349e-05 1.169842e-05 4.581484e-06
 [633,] 6.515357e-06 1.580861e-05 2.280899e-06
 [634,] 7.299866e-06 1.134215e-05 2.397544e-06
 [635,] 9.628631e-06 1.536156e-05 2.729594e-06
 [636,] 6.515202e-06 1.447783e-05 2.212355e-06
 [637,] 9.530857e-06 9.759327e-06 2.428227e-06
 [638,] 6.595645e-06 1.563920e-05 2.359691e-06
 [639,] 6.521218e-06 1.447783e-05 2.219057e-06
 [640,] 6.474954e-06 1.814898e-05 3.161819e-06
 [641,] 6.474954e-06 1.814898e-05 3.161819e-06
 [642,] 6.635175e-06 1.551106e-05 2.388069e-06
 [643,] 6.087286e-05 1.168186e-05 9.159408e-06
 [644,] 6.691959e-06 1.446009e-05 2.363653e-06
 [645,] 6.668252e-06 1.547030e-05 2.413719e-06
 [646,] 6.668252e-06 1.542982e-05 2.411046e-06
 [647,] 6.589765e-06 1.542982e-05 2.341684e-06
 [648,] 5.937588e-06 1.823027e-05 2.802393e-06
 [649,] 9.187124e-06 1.072225e-05 2.960421e-06
 [650,] 6.790617e-05 1.142904e-05 9.388799e-06
 [651,] 3.062787e-05 1.378608e-05 6.119908e-06
 [652,] 3.763139e-05 2.576528e-05 3.331875e-05
 [653,] 5.590221e-05 1.131119e-05 8.339034e-06
 [654,] 4.182668e-05 2.459287e-05 3.618998e-05
 [655,] 4.359444e-05 1.635055e-05 9.576380e-06
 [656,] 8.688902e-06 1.108591e-05 2.883315e-06
 [657,] 6.714997e-06 1.529093e-05 2.424866e-06
 [658,] 6.957699e-06 1.529093e-05 2.604796e-06
 [659,] 6.978211e-06 2.851480e-05 1.845956e-06
 [660,] 3.936051e-05 2.622705e-05 3.544232e-05
 [661,] 5.420141e-05 1.156160e-05 7.310162e-06
 [662,] 5.869561e-05 1.087294e-05 1.333179e-05
 [663,] 1.732803e-04 1.069728e-05 2.005651e-05
 [664,] 5.025706e-05 1.186051e-05 1.753310e-05
 [665,] 4.424906e-05 1.154453e-05 6.599150e-06
 [666,] 3.617618e-05 1.660209e-05 9.150038e-06
 [667,] 5.084287e-05 1.146706e-05 7.979501e-06
 [668,] 2.789420e-05 1.580160e-05 5.574659e-06
 [669,] 4.876598e-05 1.151756e-05 7.683982e-06
 [670,] 5.238722e-05 1.171973e-05 1.773810e-05
 [671,] 4.917828e-05 1.168638e-05 1.657782e-05
 [672,] 5.238722e-05 1.173670e-05 1.780134e-05
 [673,] 2.048669e-04 1.072701e-05 2.275138e-05
 [674,] 8.781897e-06 1.153314e-05 3.036317e-06
 [675,] 6.588837e-06 1.464442e-05 2.236639e-06
 [676,] 8.137406e-05 2.833808e-05 8.598910e-05
 [677,] 3.101808e-05 1.309725e-05 5.044331e-06
 [678,] 9.534812e-06 1.075378e-05 3.095894e-06
 [679,] 3.028785e-05 1.640814e-05 6.530394e-06
 [680,] 8.154064e-06 1.133338e-05 2.712937e-06
 [681,] 3.057381e-05 1.609684e-05 6.477497e-06
 [682,] 8.322449e-06 1.046725e-05 2.587386e-06
 [683,] 1.173388e-04 1.221892e-05 1.255618e-05
 [684,] 1.619766e-05 1.371749e-05 7.531695e-06
 [685,] 8.505724e-06 1.064277e-05 2.700801e-06
 [686,] 1.580375e-03 1.136108e-05 2.852563e-04
 [687,] 5.310046e-05 1.230894e-05 9.931732e-06
 [688,] 1.637741e-05 1.606887e-05 3.735981e-06
 [689,] 5.823716e-05 1.073540e-05 1.960556e-05
 [690,] 1.553796e-04 1.112328e-05 2.050732e-05
 [691,] 9.408792e-06 1.074248e-05 3.048806e-06
 [692,] 2.641912e-04 1.088220e-05 3.340415e-05
 [693,] 3.922948e-04 1.094413e-05 4.572566e-05
 [694,] 3.544922e-04 1.094201e-05 4.205488e-05
 [695,] 3.666217e-04 1.088222e-05 4.386354e-05
 [696,] 3.544922e-04 1.096530e-05 4.183054e-05
 [697,] 1.739055e-05 1.252310e-05 7.362296e-06
 [698,] 3.544922e-04 1.080332e-05 4.349303e-05
 [699,] 3.544922e-04 1.086211e-05 4.286072e-05
 [700,] 3.666217e-04 1.086881e-05 4.400655e-05
 [701,] 3.217780e-04 1.088695e-05 3.930740e-05
 [702,] 3.666217e-04 1.088695e-05 4.381354e-05
 [703,] 3.666217e-04 1.088695e-05 4.381354e-05
 [704,] 1.508012e-03 1.142407e-05 2.504517e-04
 [705,] 3.293439e-04 1.090739e-05 3.988143e-05
 [706,] 1.508012e-03 1.141731e-05 2.526711e-04
 [707,] 3.465653e-05 1.579755e-05 8.144124e-06
 [708,] 3.095336e-04 1.090739e-05 3.741739e-05
 [709,] 3.039915e-04 1.090739e-05 3.686190e-05
 [710,] 3.196166e-04 1.090739e-05 3.842384e-05
 [711,] 3.454718e-04 1.090739e-05 4.098127e-05
 [712,] 3.571026e-04 1.090739e-05 4.212139e-05
 [713,] 3.948169e-04 1.089737e-05 4.588888e-05
 [714,] 3.948169e-04 1.089737e-05 4.588888e-05
 [715,] 3.342626e-04 1.090739e-05 3.987652e-05
 [716,] 1.903065e-05 1.204554e-05 3.474471e-06
 [717,] 1.895841e-05 1.273529e-05 8.184264e-06
 [718,] 6.894472e-06 1.162420e-05 2.045655e-06
 [719,] 3.342626e-04 1.100843e-05 3.896470e-05
 [720,] 3.571026e-04 1.090739e-05 4.212139e-05
 [721,] 3.454718e-04 1.094905e-05 4.058337e-05
 [722,] 3.571026e-04 1.090739e-05 4.212139e-05
 [723,] 1.918395e-05 1.206524e-05 3.484330e-06
 [724,] 3.571026e-04 1.090739e-05 4.212139e-05
 [725,] 1.511887e-03 1.146180e-05 2.476400e-04
 [726,] 7.023141e-06 1.035335e-05 2.200150e-06
 [727,] 1.861121e-05 1.277423e-05 8.057225e-06
 [728,] 3.571026e-04 1.094905e-05 4.171078e-05
 [729,] 3.571026e-04 1.097772e-05 4.211807e-05
 [730,] 3.571026e-04 1.098477e-05 4.204925e-05
 [731,] 3.571026e-04 1.096395e-05 4.225371e-05
 [732,] 2.548912e-05 1.361744e-05 5.764708e-06
 [733,] 3.804257e-04 1.097772e-05 4.438735e-05
 [734,] 3.410123e-04 1.097772e-05 4.053841e-05
 [735,] 3.679453e-04 1.089635e-05 4.402622e-05
 [736,] 3.342626e-04 1.092584e-05 4.102832e-05
 [737,] 3.571026e-04 1.089983e-05 4.363132e-05
 [738,] 3.571026e-04 1.095162e-05 4.307909e-05
 [739,] 4.445391e-02 1.800845e-05 2.114180e-02
 [740,] 5.566068e-06 1.801361e-05 2.176727e-06
 [741,] 1.257695e-05 1.256569e-05 2.737685e-06
 [742,] 4.156911e-05 2.249304e-05 3.254838e-05
 [743,] 1.015775e-05 1.109394e-05 2.896890e-06
 [744,] 2.398783e-05 2.446454e-05 1.854770e-05
 [745,] 5.401155e-06 2.496703e-05 2.221569e-06
 [746,] 1.006552e-05 1.102901e-05 2.832433e-06
 [747,] 1.176694e-05 1.104479e-05 3.278972e-06
 [748,] 1.137950e-05 1.108357e-05 3.235655e-06
 [749,] 5.504618e-06 2.041637e-05 2.241303e-06
 [750,] 5.481175e-06 2.643320e-05 2.410521e-06
 [751,] 1.132851e-05 1.105858e-05 3.226208e-06
 [752,] 1.143106e-05 1.105858e-05 3.250973e-06
 [753,] 1.143106e-05 1.105223e-05 3.244414e-06
 [754,] 5.627540e-06 2.326688e-05 2.504599e-06
 [755,] 1.143106e-05 1.104062e-05 3.232041e-06
 [756,] 1.147793e-05 1.104212e-05 3.244830e-06
 [757,] 1.137950e-05 1.104820e-05 3.227843e-06
 [758,] 1.137950e-05 1.104212e-05 3.221399e-06
 [759,] 1.137950e-05 1.104212e-05 3.221399e-06
 [760,] 1.137950e-05 1.104212e-05 3.221399e-06
 [761,] 1.123314e-05 1.104820e-05 3.192711e-06
 [762,] 1.143106e-05 1.104820e-05 3.240184e-06
 [763,] 1.137950e-05 1.104212e-05 3.221399e-06
 [764,] 1.137950e-05 1.104212e-05 3.221399e-06
 [765,] 5.529760e-06 1.927848e-05 2.225175e-06
 [766,] 1.128309e-05 1.105659e-05 3.183377e-06
 [767,] 1.143106e-05 1.105125e-05 3.211904e-06
 [768,] 8.760246e-05 2.118956e-05 6.900770e-05
 [769,] 4.080846e-05 1.793636e-05 2.663662e-05
 [770,] 3.800414e-05 1.793636e-05 2.465990e-05
 [771,] 1.087434e-05 1.102901e-05 3.011392e-06
 [772,] 7.220449e-06 1.490227e-05 2.947886e-06
 [773,] 4.478589e-05 1.430559e-05 2.338285e-05
 [774,] 7.146870e-06 1.286997e-05 2.634263e-06
 [775,] 4.613943e-06 1.083940e-05 1.410298e-06
 [776,] 4.651056e-06 1.065170e-05 1.416091e-06
 [777,] 2.450441e-05 3.592767e-05 2.567623e-05
 [778,] 4.651056e-06 1.065170e-05 1.416091e-06
 [779,] 4.664530e-06 1.065170e-05 1.417916e-06
 [780,] 4.646988e-06 1.071271e-05 1.412590e-06
 [781,] 4.628642e-06 1.069356e-05 1.404082e-06
 [782,] 1.915017e-05 1.709761e-05 5.572879e-06
 [783,] 4.524763e-06 1.067797e-05 1.391811e-06
 [784,] 4.601241e-06 1.082303e-05 1.395392e-06
 [785,] 2.499112e-05 2.486162e-05 2.057771e-05
 [786,] 2.499112e-05 2.480638e-05 2.054410e-05
 [787,] 4.643197e-06 1.082303e-05 1.399847e-06
 [788,] 4.614658e-06 1.086186e-05 1.396212e-06
 [789,] 2.931638e-05 2.553967e-05 2.527241e-05
 [790,] 4.643197e-06 1.059752e-05 1.402419e-06
 [791,] 4.507002e-06 1.044464e-05 1.389875e-06
 [792,] 4.572289e-06 1.097613e-05 1.390401e-06
 [793,] 5.004463e-06 1.903254e-05 1.384264e-06
 [794,] 1.014534e-05 2.406765e-05 3.237991e-06
 [795,] 2.702869e-05 2.644930e-05 2.368701e-05
 [796,] 2.811343e-05 2.819270e-05 2.598164e-05
 [797,] 1.016946e-05 2.624274e-05 3.321275e-06
 [798,] 2.498519e-05 2.881117e-05 2.294910e-05
 [799,] 4.687779e-06 1.068336e-05 1.408475e-06
 [800,] 4.524480e-06 2.714502e-05 1.436407e-06
 [801,] 4.529165e-06 2.714502e-05 1.434754e-06
 [802,] 3.246194e-05 1.188900e-05 1.314001e-05
 [803,] 2.892452e-04 2.485828e-05 3.052641e-04
 [804,] 1.926298e-05 2.805526e-05 1.649118e-05
 [805,] 2.794748e-04 2.501748e-05 2.964859e-04
 [806,] 1.423326e-05 1.243726e-05 3.273906e-06
 [807,] 4.710395e-06 2.422403e-05 1.381749e-06
 [808,] 4.597805e-06 2.592345e-05 1.408968e-06
 [809,] 4.633412e-06 2.522606e-05 1.398196e-06
 [810,] 4.594401e-06 2.522606e-05 1.435129e-06
 [811,] 4.622957e-06 2.439735e-05 1.396694e-06
 [812,] 1.904138e-05 2.698516e-05 1.590690e-05
 [813,] 2.497982e-04 2.600741e-05 2.753618e-04
 [814,] 2.318172e-04 2.538054e-05 2.476650e-04
 [815,] 2.296034e-05 2.256439e-05 2.889513e-06
 [816,] 1.080737e-05 1.186199e-05 2.670474e-06
 [817,] 2.058001e-04 2.504340e-05 2.156069e-04
 [818,] 1.726223e-05 1.489989e-05 3.741031e-06
 [819,] 1.666383e-05 1.569388e-05 8.809935e-06
 [820,] 1.522877e-05 2.929147e-05 1.279059e-05
 [821,] 1.166987e-05 1.193880e-05 2.777844e-06
 [822,] 1.849314e-05 3.182951e-05 1.716360e-05
 [823,] 1.881831e-05 3.159263e-05 1.745456e-05
 [824,] 1.723668e-05 3.159263e-05 1.565217e-05
 [825,] 1.158592e-05 1.193880e-05 2.763949e-06
 [826,] 1.637838e-05 3.159263e-05 1.468303e-05
 [827,] 1.821326e-05 3.361071e-05 1.742743e-05
 [828,] 1.786522e-05 3.206890e-05 1.652078e-05
 [829,] 1.915122e-05 3.206890e-05 1.800818e-05
 [830,] 1.582018e-05 3.182951e-05 1.412055e-05
 [831,] 1.915122e-05 3.257987e-05 1.819053e-05
 [832,] 1.096287e-05 1.192539e-05 2.664230e-06
 [833,] 1.833305e-05 3.159263e-05 1.689939e-05
 [834,] 1.995265e-05 3.149345e-05 2.472836e-06
 [835,] 1.631696e-05 3.310228e-05 1.503735e-05
 [836,] 1.953344e-05 3.442036e-05 1.930150e-05
 [837,] 1.768418e-05 3.182951e-05 1.623604e-05
 [838,] 1.948890e-05 1.528666e-05 3.905877e-06
 [839,] 3.324042e-05 1.430523e-05 1.745170e-05
 [840,] 2.923454e-05 1.399714e-05 1.489894e-05
 [841,] 2.923454e-05 1.393849e-05 1.483069e-05
 [842,] 2.923454e-05 1.399714e-05 1.489894e-05
 [843,] 1.518493e-05 1.565045e-05 2.882714e-06
 [844,] 1.670758e-05 1.555706e-05 3.053014e-06
 [845,] 2.800461e-05 1.370956e-05 1.392328e-05
 [846,] 1.589536e-04 1.049508e-05 4.591310e-05
 [847,] 3.403743e-04 2.405918e-05 3.514842e-04
 [848,] 1.730756e-05 1.529833e-05 3.157918e-06
 [849,] 8.796127e-06 1.234945e-05 3.117505e-06
 [850,] 1.708536e-04 1.049508e-05 4.910460e-05
 [851,] 1.708536e-04 1.052503e-05 4.959274e-05
 [852,] 1.731299e-05 2.852116e-05 3.378644e-06
 [853,] 2.901794e-04 2.349225e-05 2.892843e-04
 [854,] 1.697121e-05 1.539265e-05 3.107084e-06
 [855,] 8.988671e-06 1.228794e-05 3.183298e-06
 [856,] 8.955663e-06 1.258198e-05 3.244743e-06
 [857,] 1.658771e-05 1.557727e-05 3.056510e-06
 [858,] 1.611058e-04 1.062064e-05 4.835682e-05
 [859,] 8.891072e-06 1.239119e-05 3.166624e-06
 [860,] 1.508555e-04 1.057265e-05 4.482124e-05
 [861,] 1.303111e-04 1.038862e-05 3.678336e-05
 [862,] 1.388407e-04 1.066141e-05 4.256009e-05
 [863,] 1.219644e-04 1.059648e-05 3.668590e-05
 [864,] 1.138995e-05 1.660074e-05 2.413086e-06
 [865,] 1.090455e-05 1.605068e-05 2.388310e-06
 [866,] 1.038017e-05 1.678856e-05 2.301472e-06
 [867,] 1.531173e-05 1.720980e-05 4.484859e-06
 [868,] 1.513284e-05 1.721084e-05 4.442323e-06
 [869,] 1.775870e-05 2.376219e-05 2.911251e-06
 [870,] 1.477555e-05 3.795849e-05 1.967714e-06
 [871,] 9.440785e-06 1.710435e-05 3.005049e-06
 [872,] 9.440785e-06 1.706678e-05 3.002709e-06
 [873,] 4.043716e-04 2.767371e-05 4.915644e-04
 [874,] 1.616776e-05 3.880643e-05 2.011649e-06
 [875,] 2.237340e-03 9.837512e-06 2.717849e-04
 [876,] 1.493201e-05 3.729552e-05 1.978179e-06
 [877,] 1.524902e-03 9.795626e-06 2.086636e-04
 [878,] 1.680090e-05 2.655837e-05 2.877829e-06
 [879,] 1.525765e-05 2.630569e-05 2.869731e-06
 [880,] 1.094653e-05 1.528917e-05 2.441973e-06
 [881,] 8.663740e-06 1.518608e-05 2.173300e-06
 [882,] 1.869473e-05 1.721056e-05 1.082477e-05
 [883,] 1.865017e-05 3.168807e-05 3.622866e-06
 [884,] 8.954612e-06 1.477274e-05 2.322426e-06
 [885,] 8.954612e-06 1.475009e-05 2.323648e-06
 [886,] 8.954612e-06 1.475009e-05 2.323648e-06
 [887,] 8.954612e-06 1.475009e-05 2.323648e-06
 [888,] 1.883827e-05 3.298467e-05 3.752159e-06
 [889,] 1.873887e-05 3.440980e-05 3.799138e-06
 [890,] 9.294309e-06 1.485995e-05 2.355324e-06
 [891,] 1.201396e-05 1.782287e-05 3.750161e-06
 [892,] 9.294309e-06 1.492615e-05 2.351339e-06
 [893,] 9.294309e-06 1.490396e-05 2.352662e-06
 [894,] 9.294309e-06 1.492615e-05 2.351339e-06
 [895,] 1.993190e-03 1.001456e-05 2.160326e-04
 [896,] 9.203698e-06 1.488189e-05 2.342123e-06
 [897,] 2.146963e-03 1.001456e-05 2.301408e-04
 [898,] 9.083578e-06 1.475009e-05 2.337104e-06
 [899,] 1.300641e-05 1.532981e-05 5.022815e-06
 [900,] 9.294309e-06 1.494569e-05 2.346641e-06
 [901,] 1.985035e-05 3.176907e-05 3.995958e-06
 [902,] 9.294309e-06 1.494569e-05 2.346641e-06
 [903,] 9.340531e-06 1.497066e-05 2.351146e-06
 [904,] 2.235634e-03 1.002338e-05 2.292957e-04
 [905,] 2.073118e-05 3.233593e-05 4.322153e-06
 [906,] 9.526793e-06 1.499351e-05 2.373897e-06
 [907,] 9.526793e-06 1.499351e-05 2.373897e-06
 [908,] 2.018177e-05 3.206738e-05 4.128088e-06
 [909,] 9.165016e-06 1.472385e-05 2.345837e-06
 [910,] 9.126181e-06 1.465843e-05 2.344694e-06
 [911,] 1.717563e-03 1.027057e-05 1.638454e-04
 [912,] 9.108072e-06 1.470582e-05 2.342945e-06
 [913,] 1.717563e-03 1.024196e-05 1.657068e-04
 [914,] 2.205883e-03 1.011155e-05 2.165762e-04
 [915,] 2.045015e-05 3.506843e-05 4.164311e-06
 [916,] 2.117683e-03 1.007224e-05 2.133669e-04
 [917,] 2.061473e-05 3.172584e-05 4.235995e-06
 [918,] 2.032424e-03 1.004730e-05 2.087734e-04
 [919,] 9.596258e-06 1.455447e-05 2.430158e-06
 [920,] 5.103638e-04 2.366398e-05 5.214019e-04
 [921,] 4.180651e-04 1.400632e-05 2.150160e-04
 [922,] 2.155189e-05 2.981157e-05 4.387847e-06
 [923,] 9.534088e-06 1.506724e-05 2.393909e-06
 [924,] 3.693779e-04 1.406896e-05 1.912339e-04
 [925,] 3.585201e-04 1.405188e-05 1.848160e-04
 [926,] 2.145228e-05 2.832366e-05 4.418578e-06
 [927,] 2.060622e-05 2.820598e-05 3.966149e-06
 [928,] 3.163933e-05 2.072044e-05 6.525923e-06
 [929,] 2.249145e-04 2.497332e-05 2.338396e-04
 [930,] 1.075912e-05 1.544118e-05 2.535885e-06
 [931,] 2.094443e-03 1.001204e-05 2.387259e-04
 [932,] 2.109109e-05 2.577764e-05 3.706518e-06
 [933,] 1.715674e-03 1.009571e-05 2.511228e-04
 [934,] 5.381441e-05 1.265932e-05 2.205706e-05
 [935,] 1.141864e-05 3.043926e-05 5.171834e-06
 [936,] 7.014191e-06 2.182729e-04 7.991762e-06
 [937,] 5.920989e-06 1.484603e-04 4.820160e-06
 [938,] 1.405750e-04 1.654881e-05 3.290522e-05
 [939,] 1.549705e-05 1.543236e-05 4.305408e-06
 [940,] 5.882725e-05 2.193852e-05 4.786168e-06
 [941,] 5.783472e-05 1.262963e-05 6.670137e-06
 [942,] 9.372816e-05 1.707853e-05 9.208211e-06
 [943,] 5.756542e-05 1.160386e-05 7.279852e-06
 [944,] 1.018949e-04 2.303860e-05 7.868653e-06
 [945,] 1.084283e-04 2.260910e-05 8.296814e-06
 [946,] 9.517230e-05 1.702841e-05 9.281735e-06
 [947,] 9.652243e-05 1.684261e-05 9.486835e-06
 [948,] 4.140455e-05 2.004567e-05 3.085171e-05
 [949,] 1.017025e-04 1.650967e-05 1.006878e-05
 [950,] 8.157125e-06 8.738182e-05 7.185238e-06
 [951,] 4.208428e-05 2.365362e-05 3.677851e-05
 [952,] 2.092171e-04 1.988043e-05 1.690589e-05
 [953,] 8.080940e-05 2.138145e-05 7.054141e-06
 [954,] 1.254924e-04 1.904795e-05 9.554121e-05
 [955,] 1.106275e-04 2.872732e-05 1.282747e-05
 [956,] 1.763128e-04 1.513612e-05 1.005368e-04
 [957,] 1.195107e-05 8.949759e-05 1.977250e-05
 [958,] 1.435186e-04 1.388268e-05 7.053339e-05
 [959,] 1.148156e-05 6.985087e-05 1.338386e-05
 [960,] 3.081085e-04 2.160159e-05 2.463829e-05
 [961,] 8.559377e-05 1.351622e-05 4.015403e-05
 [962,] 1.111293e-05 6.396790e-05 1.191009e-05
 [963,] 9.934398e-05 2.445872e-05 9.224963e-06
 [964,] 1.248149e-04 2.454357e-05 1.186517e-05
 [965,] 8.724530e-05 1.282697e-05 3.766325e-05
 [966,] 7.645870e-05 2.589520e-05 7.243006e-06
 [967,] 2.519340e-04 1.146708e-05 2.723552e-05
 [968,] 1.395110e-04 2.410937e-05 1.392807e-04
 [969,] 1.382239e-05 6.301606e-05 1.740030e-05
 [970,] 1.181929e-05 6.175081e-05 1.544277e-05
 [971,] 3.256389e-04 1.723550e-05 2.205170e-04
 [972,] 1.197207e-05 6.210230e-05 1.339077e-05
 [973,] 3.559348e-04 1.703561e-05 2.373452e-04
 [974,] 3.344351e-04 1.775525e-05 2.470054e-05
 [975,] 1.583301e-05 3.716154e-05 1.518819e-05
 [976,] 1.233393e-05 6.301606e-05 1.427504e-05
 [977,] 1.724601e-05 4.217505e-05 1.888718e-05
 [978,] 3.259502e-04 1.748716e-05 2.256719e-04
 [979,] 1.458871e-05 2.519638e-05 1.045445e-05
 [980,] 1.380784e-05 4.254609e-05 1.357202e-05
 [981,] 1.541164e-05 4.180848e-05 1.591397e-05
 [982,] 1.565669e-04 1.181777e-05 5.589597e-05
 [983,] 1.506046e-04 3.202670e-05 1.912170e-04
 [984,] 1.532740e-04 1.090695e-05 2.585925e-05
 [985,] 1.319068e-05 6.278658e-05 1.878847e-05
 [986,] 4.151455e-04 2.102822e-05 3.638815e-04
 [987,] 1.080252e-04 1.183171e-05 3.943171e-05
 [988,] 7.556590e-05 3.412888e-05 8.860985e-06
 [989,] 1.479670e-05 3.433657e-05 1.293497e-05
 [990,] 1.652950e-05 5.252277e-05 2.090385e-05
 [991,] 1.385391e-05 4.236690e-05 1.519473e-05
 [992,] 4.095977e-05 1.676836e-05 4.492563e-06
 [993,] 2.679344e-05 1.059910e-05 5.581116e-06
 [994,] 1.103382e-05 1.430986e-05 3.688610e-06
 [995,] 7.602579e-06 1.853372e-05 2.071809e-06
 [996,] 1.343767e-05 3.111360e-05 9.772735e-06
 [997,] 1.015967e-05 1.474426e-05 3.289893e-06
 [998,] 1.060956e-05 1.485931e-05 3.608870e-06
 [999,] 1.088414e-05 1.449304e-05 3.635657e-06
[1000,] 1.084935e-05 1.449304e-05 3.616890e-06
[1001,] 1.059344e-05 1.547972e-05 3.662187e-06
[1002,] 6.500497e-06 1.489264e-05 1.777379e-06
[1003,] 1.354791e-04 1.243398e-05 3.565077e-05
[1004,] 1.260620e-04 1.251525e-05 3.443724e-05
[1005,] 1.531883e-05 1.318921e-05 4.604829e-06
[1006,] 1.518656e-05 1.305443e-05 4.559341e-06
[1007,] 1.335257e-05 1.235235e-05 4.252432e-06
[1008,] 1.437168e-05 1.289816e-05 4.180844e-06
[1009,] 1.418963e-05 1.286701e-05 4.115954e-06
[1010,] 1.609563e-05 1.146686e-05 3.200495e-06
[1011,] 1.147082e-05 1.245550e-05 3.734376e-06
[1012,] 2.342580e-05 1.813165e-05 1.237596e-05
[1013,] 6.078325e-06 2.503659e-05 1.957208e-06
[1014,] 1.024317e-05 1.168059e-05 2.305138e-06
[1015,] 2.081546e-05 1.284102e-05 7.294257e-06
[1016,] 2.084535e-05 1.272523e-05 5.557024e-06
[1017,] 2.164073e-05 1.272323e-05 5.703536e-06
[1018,] 2.179180e-05 1.272323e-05 5.737270e-06
[1019,] 3.501740e-05 1.575262e-05 1.170558e-05
[1020,] 7.382989e-06 1.210264e-05 2.357621e-06
[1021,] 7.894423e-06 1.179823e-05 2.503585e-06
[1022,] 2.025385e-05 1.274185e-05 5.121745e-06
[1023,] 2.025385e-05 1.277323e-05 5.092950e-06
[1024,] 2.072424e-05 2.124565e-05 5.701763e-06
[1025,] 1.971196e-05 2.004008e-05 4.897028e-06
[1026,] 9.801155e-06 1.304962e-05 3.443005e-06
[1027,] 3.803642e-05 1.553478e-05 6.932536e-06
[1028,] 1.119824e-04 1.052466e-05 2.320824e-05
[1029,] 1.128149e-05 1.822775e-05 5.231978e-06
[1030,] 1.187810e-05 1.714860e-05 5.292416e-06
[1031,] 1.573983e-05 1.010953e-05 3.871323e-06
[1032,] 1.600379e-05 1.011133e-05 3.921591e-06
[1033,] 2.022436e-05 1.283635e-05 5.035109e-06
[1034,] 1.956191e-05 1.283099e-05 4.923487e-06
[1035,] 1.170078e-05 1.738218e-05 5.252343e-06
[1036,] 6.742422e-06 1.154746e-05 2.028791e-06
[1037,] 1.221972e-05 1.732894e-05 5.527279e-06
[1038,] 6.640384e-06 1.724122e-05 2.355725e-06
[1039,] 1.942837e-05 1.632321e-05 5.720454e-06
[1040,] 1.951342e-05 1.293535e-05 4.832646e-06
[1041,] 1.859922e-05 1.292511e-05 4.672437e-06
[1042,] 7.654038e-06 1.056187e-05 2.296923e-06
[1043,] 6.881778e-06 1.092412e-05 1.980583e-06
[1044,] 5.442900e-06 1.068253e-05 1.733747e-06
[1045,] 6.299560e-06 1.082897e-05 1.945800e-06
[1046,] 1.354893e-05 1.993780e-05 6.868439e-06
[1047,] 1.354893e-05 2.025918e-05 6.979238e-06
[1048,] 5.405465e-06 1.023128e-05 1.635815e-06
[1049,] 1.533747e-05 1.947414e-05 7.951521e-06
[1050,] 1.030288e-05 1.286394e-05 3.177973e-06
[1051,] 6.682074e-06 1.315188e-05 2.253009e-06
[1052,] 8.750010e-06 1.425245e-05 2.217491e-06
[1053,] 7.014864e-06 1.421014e-05 2.327372e-06
[1054,] 1.069482e-05 1.288705e-05 3.325939e-06
[1055,] 8.347212e-06 1.203205e-05 2.430752e-06
[1056,] 1.158135e-05 1.589203e-05 3.935343e-06
[1057,] 1.009585e-05 1.311626e-05 3.254651e-06
[1058,] 2.032491e-05 1.736558e-05 1.003968e-05
[1059,] 9.304014e-06 1.238291e-05 2.729432e-06
[1060,] 1.091952e-05 1.586871e-05 3.594277e-06
[1061,] 1.030978e-05 1.572457e-05 3.339941e-06
[1062,] 1.095066e-05 1.570653e-05 3.608425e-06
[1063,] 1.638979e-05 1.235266e-05 3.111138e-06
[1064,] 1.021276e-05 1.568404e-05 3.285904e-06
[1065,] 6.896336e-06 1.128652e-05 2.105272e-06
[1066,] 6.905014e-06 1.131123e-05 2.114904e-06
[1067,] 6.914417e-06 1.136774e-05 2.126593e-06
[1068,] 6.997233e-06 1.085703e-05 2.313017e-06
[1069,] 8.345459e-06 1.262618e-05 2.709098e-06
[1070,] 5.864951e-06 9.970835e-06 1.766413e-06
[1071,] 6.076858e-06 9.931922e-06 1.815006e-06
[1072,] 5.965700e-06 9.932635e-06 1.780072e-06
[1073,] 6.020162e-06 9.932635e-06 1.793715e-06
[1074,] 1.431096e-05 1.153115e-05 3.046855e-06
[1075,] 8.074703e-06 1.300153e-05 2.581200e-06
[1076,] 1.748851e-05 1.807312e-05 8.979004e-06
[1077,] 8.056384e-06 1.319568e-05 2.579514e-06
[1078,] 1.493046e-05 1.147819e-05 3.149549e-06
[1079,] 1.038362e-05 9.889428e-06 2.723453e-06
[1080,] 8.487911e-06 1.248479e-05 1.912894e-06
[1081,] 8.103487e-06 1.345798e-05 2.657328e-06
[1082,] 1.963710e-05 1.087553e-05 3.905105e-06
[1083,] 1.412848e-05 1.794332e-05 4.388363e-06
[1084,] 7.911707e-06 9.916399e-06 2.134609e-06
[1085,] 7.645115e-06 9.939570e-06 2.066780e-06
[1086,] 1.563188e-05 1.128842e-05 3.337200e-06
[1087,] 8.031072e-06 9.952524e-06 2.140277e-06
[1088,] 1.599958e-05 1.632652e-05 7.160165e-06
[1089,] 1.457152e-05 1.115870e-05 3.189928e-06
[1090,] 1.121463e-05 1.571355e-05 4.633056e-06
[1091,] 8.024480e-06 1.250800e-05 2.686389e-06
[1092,] 1.083423e-05 1.566330e-05 4.432493e-06
[1093,] 1.482335e-05 1.629764e-05 6.543495e-06
[1094,] 1.457152e-05 1.112643e-05 3.181006e-06
[1095,] 7.843217e-06 9.988897e-06 2.085744e-06
[1096,] 5.999469e-06 1.016161e-05 1.806281e-06
[1097,] 5.999469e-06 1.016068e-05 1.804892e-06
[1098,] 1.457152e-05 1.112821e-05 3.179816e-06
[1099,] 7.645115e-06 9.977025e-06 2.031940e-06
[1100,] 7.843217e-06 9.961536e-06 2.077192e-06
[1101,] 6.179090e-06 1.003138e-05 1.730160e-06
[1102,] 1.478694e-05 1.113793e-05 3.200424e-06
[1103,] 6.254854e-06 1.004246e-05 1.742736e-06
[1104,] 1.396160e-05 1.103537e-05 3.161424e-06
[1105,] 1.111738e-05 1.582685e-05 4.367108e-06
[1106,] 1.373593e-05 1.061047e-05 4.227760e-06
[1107,] 8.217668e-06 1.574252e-05 3.011166e-06
[1108,] 1.396160e-05 1.106463e-05 3.138607e-06
[1109,] 6.107293e-06 1.011580e-05 1.704143e-06
[1110,] 6.254854e-06 1.012866e-05 1.729308e-06
[1111,] 6.254854e-06 1.014046e-05 1.727651e-06
[1112,] 6.292065e-06 1.015381e-05 1.732550e-06
[1113,] 1.115698e-05 1.580467e-05 4.376851e-06
[1114,] 6.254854e-06 1.016741e-05 1.724002e-06
[1115,] 8.093375e-06 1.417757e-05 2.958025e-06
[1116,] 6.282367e-06 1.025369e-05 1.718169e-06
[1117,] 6.323139e-06 1.029966e-05 1.868289e-06
[1118,] 5.740272e-06 1.019515e-05 1.735524e-06
[1119,] 5.741657e-06 1.019558e-05 1.734846e-06
[1120,] 1.127917e-05 1.569568e-05 4.411141e-06
[1121,] 6.179090e-06 1.028779e-05 1.703326e-06
[1122,] 6.179090e-06 1.024121e-05 1.701695e-06
[1123,] 1.241447e-05 1.618354e-05 5.161768e-06
[1124,] 1.127917e-05 1.623403e-05 4.555255e-06
[1125,] 6.396975e-06 1.066023e-05 1.703529e-06
[1126,] 7.143507e-06 1.374292e-05 1.827268e-06
[1127,] 1.197499e-05 1.590888e-05 4.838663e-06
[1128,] 1.112637e-05 1.623403e-05 4.469743e-06
[1129,] 1.112637e-05 1.626082e-05 4.476681e-06
[1130,] 6.396975e-06 1.059717e-05 1.708303e-06
[1131,] 1.115698e-05 1.618354e-05 4.473706e-06
[1132,] 1.115823e-05 1.631213e-05 4.507976e-06
[1133,] 6.288192e-06 1.055780e-05 1.694926e-06
[1134,] 6.323745e-06 1.053793e-05 1.701858e-06
[1135,] 1.111239e-05 1.631213e-05 4.482001e-06
[1136,] 6.360003e-06 1.053793e-05 1.707400e-06
[1137,] 6.860299e-06 1.433787e-05 1.823412e-06
[1138,] 6.486022e-06 1.050095e-05 1.730129e-06
[1139,] 6.860299e-06 1.439956e-05 1.823821e-06
[1140,] 1.219201e-05 1.603264e-05 4.988416e-06
[1141,] 6.793761e-06 1.435041e-05 1.826630e-06
[1142,] 1.219201e-05 1.603264e-05 4.988416e-06
[1143,] 6.793761e-06 1.446840e-05 1.827606e-06
[1144,] 1.223242e-05 1.605574e-05 5.017436e-06
[1145,] 8.280157e-06 1.652510e-05 3.153439e-06
[1146,] 7.945731e-06 1.526707e-05 2.845928e-06
[1147,] 1.361079e-05 1.602132e-05 4.717418e-06
[1148,] 7.495916e-06 1.395670e-05 1.831616e-06
[1149,] 6.287852e-06 1.625486e-05 1.720779e-06
[1150,] 1.160859e-05 1.652852e-05 4.812093e-06
[1151,] 6.222776e-06 1.599860e-05 1.723856e-06
[1152,] 6.080786e-06 1.539585e-05 1.732659e-06
[1153,] 6.061797e-06 1.539585e-05 1.735091e-06
[1154,] 6.595323e-06 1.230849e-05 2.046291e-06
[1155,] 6.490778e-06 1.085193e-05 1.706568e-06
[1156,] 8.124298e-06 1.570059e-05 1.844456e-06
[1157,] 6.222776e-06 1.630834e-05 1.726413e-06
[1158,] 1.417717e-05 1.107931e-05 3.316485e-06
[1159,] 6.237093e-06 1.521784e-05 1.675650e-06
[1160,] 6.366760e-06 1.790450e-05 1.726571e-06
[1161,] 6.390907e-06 1.790450e-05 1.724741e-06
[1162,] 6.319933e-06 1.781020e-05 1.729780e-06
[1163,] 6.366760e-06 1.789688e-05 1.726518e-06
[1164,] 7.656137e-06 1.642470e-05 1.837219e-06
[1165,] 7.656137e-06 1.650722e-05 1.837296e-06
[1166,] 7.795892e-06 1.626210e-05 1.837345e-06
[1167,] 6.138280e-06 1.640368e-05 1.736180e-06
[1168,] 7.164158e-06 1.557235e-05 1.843390e-06
[1169,] 5.295774e-06 1.550840e-05 1.868541e-06
[1170,] 1.245678e-05 1.778051e-05 4.030220e-06
[1171,] 7.616570e-06 1.579837e-05 1.827635e-06
[1172,] 6.810627e-06 1.473581e-05 1.767154e-06
[1173,] 7.582159e-06 1.529554e-05 1.828088e-06
[1174,] 7.482114e-06 1.585496e-05 1.829759e-06
[1175,] 6.055339e-06 1.047669e-05 1.691871e-06
[1176,] 1.433645e-05 1.104203e-05 3.398317e-06
[1177,] 6.810144e-06 1.626471e-05 1.929413e-06
[1178,] 1.433645e-05 1.104203e-05 3.398317e-06
[1179,] 8.088016e-06 2.191056e-05 3.047177e-06
[1180,] 7.548283e-06 1.611490e-05 1.829744e-06
[1181,] 7.651522e-06 1.460294e-05 1.834511e-06
[1182,] 6.672617e-06 1.379133e-05 1.779717e-06
[1183,] 6.758358e-06 1.302784e-05 1.883355e-06
[1184,] 6.807699e-06 1.356958e-05 1.886383e-06
[1185,] 1.464079e-05 1.103497e-05 3.463399e-06
[1186,] 6.324362e-06 1.250631e-05 1.760209e-06
[1187,] 8.092447e-06 1.743375e-05 2.849496e-06
[1188,] 7.136517e-06 1.357525e-05 1.811851e-06
[1189,] 8.107273e-06 1.965361e-05 3.142612e-06
[1190,] 8.105617e-06 1.729761e-05 2.702283e-06
[1191,] 8.103004e-06 1.742525e-05 2.715835e-06
[1192,] 8.114364e-06 1.786805e-05 2.713725e-06
[1193,] 8.163511e-06 1.886323e-05 2.693660e-06
[1194,] 8.117786e-06 1.886484e-05 2.759105e-06
[1195,] 7.675593e-06 1.496744e-05 2.740152e-06
[1196,] 8.121415e-06 1.859065e-05 2.738312e-06
[1197,] 8.059655e-06 1.715209e-05 2.922079e-06
[1198,] 8.128604e-06 1.740233e-05 2.665718e-06
[1199,] 8.091660e-06 1.588440e-05 2.660855e-06
[1200,] 8.134744e-06 1.564839e-05 2.523600e-06
[1201,] 8.103127e-06 1.605702e-05 2.637716e-06
[1202,] 1.004562e-05 1.507848e-05 3.507041e-06
[1203,] 5.453651e-06 9.924497e-06 1.635874e-06
[1204,] 5.453651e-06 9.931644e-06 1.635627e-06
[1205,] 1.021987e-05 1.502282e-05 3.599485e-06
[1206,] 8.164100e-06 1.525272e-05 2.839918e-06
[1207,] 9.442596e-06 1.102004e-05 2.678222e-06
[1208,] 9.598460e-06 1.102004e-05 2.714105e-06
[1209,] 9.627515e-06 1.103168e-05 2.736108e-06
[1210,] 8.124203e-06 1.702232e-05 2.772894e-06
[1211,] 8.107430e-06 1.696372e-05 2.873834e-06
[1212,] 1.014504e-05 1.515006e-05 3.581827e-06
[1213,] 1.052024e-05 1.106261e-05 2.980136e-06
[1214,] 6.244063e-06 1.188886e-05 1.834920e-06
[1215,] 8.099852e-06 1.690557e-05 2.846035e-06
[1216,] 7.737972e-06 1.199787e-05 2.729180e-06
[1217,] 1.174930e-05 1.162482e-05 3.382606e-06
[1218,] 9.999919e-06 1.487663e-05 3.442723e-06
[1219,] 1.047785e-05 1.112938e-05 2.980970e-06
[1220,] 8.326490e-06 1.641801e-05 3.086738e-06
[1221,] 1.007974e-05 1.508322e-05 3.528162e-06
[1222,] 5.687098e-06 1.009787e-05 1.679642e-06
[1223,] 1.044067e-05 1.111694e-05 2.957786e-06
[1224,] 5.719040e-06 1.007387e-05 1.683417e-06
[1225,] 5.730171e-06 1.009257e-05 1.683952e-06
[1226,] 8.296640e-06 1.612656e-05 3.019825e-06
[1227,] 8.342859e-06 1.592901e-05 3.100559e-06
[1228,] 7.930600e-06 1.225756e-05 2.861345e-06
[1229,] 8.388962e-06 1.761470e-05 3.305760e-06
[1230,] 9.556734e-06 1.557432e-05 3.281436e-06
[1231,] 6.702234e-06 1.089560e-05 1.935159e-06
[1232,] 6.538604e-06 1.071511e-05 1.927754e-06
[1233,] 6.528132e-06 1.117338e-05 1.945465e-06
[1234,] 7.803121e-06 1.730329e-05 2.625754e-06
[1235,] 9.455624e-06 1.471251e-05 3.101876e-06
[1236,] 1.008666e-05 1.496848e-05 3.521140e-06
[1237,] 9.316705e-06 1.473451e-05 2.967271e-06
[1238,] 6.578220e-06 1.121741e-05 1.953709e-06
[1239,] 1.010134e-05 1.491253e-05 3.518551e-06
[1240,] 9.504466e-06 1.448588e-05 3.116632e-06
[1241,] 1.015785e-05 1.712935e-05 3.759608e-06
[1242,] 8.232199e-06 1.935843e-05 2.473236e-06
[1243,] 8.245202e-06 1.928968e-05 2.466969e-06
[1244,] 8.245202e-06 1.935843e-05 2.468933e-06
[1245,] 9.391334e-06 1.496848e-05 3.065691e-06
[1246,] 9.519051e-06 1.483884e-05 3.168643e-06
[1247,] 6.223589e-06 1.245276e-05 1.724363e-06
[1248,] 1.034134e-05 1.161408e-05 2.678735e-06
[1249,] 8.122266e-06 1.830639e-05 2.541053e-06
[1250,] 1.011835e-05 1.469951e-05 3.472453e-06
[1251,] 6.096286e-06 1.251527e-05 1.751963e-06
[1252,] 8.210564e-06 1.666980e-05 2.708082e-06
[1253,] 8.729963e-06 1.860088e-05 2.875051e-06
[1254,] 1.261269e-05 1.154100e-05 4.257542e-06
[1255,] 1.374191e-05 1.356044e-05 3.445695e-06
[1256,] 1.250409e-05 1.334154e-05 3.207414e-06
[1257,] 1.267702e-05 1.122890e-05 4.122834e-06
[1258,] 1.248754e-05 1.130321e-05 4.126785e-06
[1259,] 1.049003e-05 1.741430e-05 3.340089e-06
[1260,] 8.246940e-06 1.646488e-05 2.826924e-06
[1261,] 1.299750e-05 1.146429e-05 4.396654e-06
[1262,] 1.136688e-05 1.322243e-05 3.017053e-06
[1263,] 1.278927e-05 1.153099e-05 4.375878e-06
[1264,] 8.242524e-06 1.650234e-05 2.822701e-06
[1265,] 8.238308e-06 1.679977e-05 2.837114e-06
[1266,] 1.391184e-05 1.325766e-05 3.568756e-06
[1267,] 1.299750e-05 1.186662e-05 4.648062e-06
[1268,] 8.379889e-06 1.256480e-05 3.188175e-06
[1269,] 1.397539e-05 1.683100e-05 6.730762e-06
[1270,] 8.759464e-06 1.582108e-05 3.094857e-06
[1271,] 1.461078e-05 1.718925e-05 7.197767e-06
[1272,] 1.481941e-05 1.756115e-05 7.439241e-06
[1273,] 1.481941e-05 1.765936e-05 7.471769e-06
[1274,] 1.401213e-05 1.756115e-05 6.987402e-06
[1275,] 8.820897e-06 1.574121e-05 3.126115e-06
[1276,] 2.686254e-05 2.828498e-05 2.236609e-05
[1277,] 8.783408e-06 1.582108e-05 3.111082e-06
[1278,] 1.046608e-05 1.266399e-05 4.162440e-06
[1279,] 1.086026e-05 1.711160e-05 3.258294e-06
[1280,] 1.175517e-05 1.712594e-05 3.479692e-06
[1281,] 8.846945e-06 1.589457e-05 3.160531e-06
[1282,] 1.052068e-05 1.601942e-05 4.126910e-06
[1283,] 8.833815e-06 1.597672e-05 3.162022e-06
[1284,] 1.083526e-05 1.581226e-05 4.246473e-06
[1285,] 1.355051e-05 1.675575e-05 6.488299e-06
[1286,] 1.212987e-05 1.737750e-05 5.878944e-06
[1287,] 1.300117e-05 1.950067e-05 6.925805e-06
[1288,] 1.193953e-05 1.249777e-05 4.839340e-06
[1289,] 1.249172e-05 1.226997e-05 4.976050e-06
[1290,] 8.749160e-06 1.516330e-05 2.679857e-06
[1291,] 6.236505e-06 1.050956e-05 2.086503e-06
[1292,] 6.351205e-06 1.047939e-05 2.126519e-06
[1293,] 7.830625e-06 2.208413e-05 4.229465e-06
[1294,] 6.817051e-06 1.049393e-05 2.288956e-06
[1295,] 7.830625e-06 2.183033e-05 4.201724e-06
[1296,] 6.872363e-06 1.055325e-05 2.315338e-06
[1297,] 7.977214e-06 2.219994e-05 4.379719e-06
[1298,] 1.078802e-05 1.002980e-05 2.940846e-06
[1299,] 2.820216e-05 3.018424e-05 2.337028e-05
[1300,] 1.049819e-05 1.453243e-05 2.773645e-06
[1301,] 5.503921e-06 1.303894e-05 2.071858e-06
[1302,] 7.830625e-06 2.211382e-05 4.222614e-06
[1303,] 2.820216e-05 3.210695e-05 2.428097e-05
[1304,] 1.422974e-05 2.138916e-05 9.617504e-06
[1305,] 8.294848e-06 1.738000e-05 2.487783e-06
[1306,] 8.318874e-06 2.088172e-05 3.008236e-06
[1307,] 8.250631e-06 1.346198e-05 2.590822e-06
[1308,] 8.260393e-06 1.347047e-05 2.597882e-06
[1309,] 2.640252e-05 1.728486e-05 1.610325e-05
[1310,] 9.783252e-06 1.161541e-05 3.642539e-06
[1311,] 2.669495e-05 1.716044e-05 1.620204e-05
[1312,] 8.635562e-06 1.449460e-05 2.947195e-06
[1313,] 3.237115e-05 1.605678e-05 1.838792e-05
[1314,] 2.904532e-05 1.756470e-05 1.824662e-05
[1315,] 8.313477e-06 1.513762e-05 2.820719e-06
[1316,] 2.692785e-05 1.798773e-05 1.727150e-05
[1317,] 8.503843e-06 1.449987e-05 2.876996e-06
[1318,] 1.002317e-05 1.206312e-05 3.913983e-06
[1319,] 1.787821e-05 1.784942e-05 6.346109e-06
[1320,] 1.037237e-05 1.205173e-05 4.070423e-06
[1321,] 2.831666e-05 1.922102e-05 1.968519e-05
[1322,] 8.457486e-06 1.454494e-05 2.869230e-06
[1323,] 2.751846e-05 1.932127e-05 1.918017e-05
[1324,] 1.996538e-05 3.571847e-05 1.766312e-05
[1325,] 9.303720e-06 1.215945e-05 3.645541e-06
[1326,] 2.725000e-05 1.917815e-05 1.881625e-05
[1327,] 9.688047e-06 1.212193e-05 3.801168e-06
[1328,] 1.099512e-05 2.388204e-05 5.646494e-06
[1329,] 1.106907e-05 1.275188e-05 4.636345e-06
[1330,] 8.302756e-06 1.510175e-05 2.830528e-06
[1331,] 9.688047e-06 1.222716e-05 3.845721e-06
[1332,] 2.048844e-05 3.816526e-05 1.889151e-05
[1333,] 1.012345e-05 4.777003e-05 8.278089e-06
[1334,] 3.000353e-05 2.187726e-05 2.418977e-05
[1335,] 8.421643e-06 1.465989e-05 2.866881e-06
[1336,] 8.302756e-06 1.475201e-05 2.797724e-06
[1337,] 9.857182e-06 1.383697e-05 4.398164e-06
[1338,] 1.127411e-05 1.405763e-05 5.214710e-06
[1339,] 9.151722e-06 1.371125e-05 3.995320e-06
[1340,] 1.169561e-05 1.471296e-05 5.666311e-06
[1341,] 1.169561e-05 1.471296e-05 5.666311e-06
[1342,] 1.169561e-05 1.471296e-05 5.666311e-06
[1343,] 1.146918e-05 1.472474e-05 5.542778e-06
[1344,] 2.640905e-05 2.461781e-05 2.360771e-05
[1345,] 1.126098e-05 1.474254e-05 5.446158e-06
[1346,] 1.126098e-05 1.474254e-05 5.446158e-06
[1347,] 9.145923e-06 1.402029e-05 4.076605e-06
[1348,] 8.227191e-06 1.455913e-05 2.721958e-06
[1349,] 1.104885e-05 1.449313e-05 5.246579e-06
[1350,] 6.019518e-06 1.493783e-05 2.483912e-06
[1351,] 1.056953e-05 1.402029e-05 4.841431e-06
[1352,] 9.372260e-06 1.611929e-05 3.722968e-06
[1353,] 8.320409e-06 1.447695e-05 2.783492e-06
[1354,] 8.604196e-06 5.197915e-05 6.786155e-06
[1355,] 2.434362e-05 2.365057e-05 2.066216e-05
[1356,] 1.036890e-05 1.445622e-05 4.870633e-06
[1357,] 8.656367e-06 4.791525e-05 6.645927e-06
[1358,] 1.115403e-05 1.368885e-05 5.049835e-06
[1359,] 1.046268e-05 1.357908e-05 4.657472e-06
[1360,] 8.539059e-06 1.248692e-05 3.421003e-06
[1361,] 1.543624e-05 4.512353e-05 1.465112e-05
[1362,] 1.036890e-05 1.311675e-05 4.463786e-06
[1363,] 1.028581e-05 1.302337e-05 4.393338e-06
[1364,] 8.333150e-06 1.533772e-05 2.898431e-06
[1365,] 5.888817e-06 1.601625e-05 2.502308e-06
[1366,] 8.489805e-06 1.235953e-05 3.367450e-06
[1367,] 1.104885e-05 1.254697e-05 4.586100e-06
[1368,] 1.104885e-05 1.254697e-05 4.586100e-06
[1369,] 8.375668e-06 1.536027e-05 2.931567e-06
[1370,] 1.045678e-05 1.219985e-05 4.198309e-06
[1371,] 1.045678e-05 1.283263e-05 4.417884e-06
[1372,] 1.564166e-05 1.873589e-05 6.321764e-06
[1373,] 8.333150e-06 1.540575e-05 2.905470e-06
[1374,] 8.447847e-06 1.212050e-05 3.290117e-06
[1375,] 9.498378e-06 1.196684e-05 3.708420e-06
[1376,] 2.183295e-05 1.947537e-05 1.495952e-05
[1377,] 1.000538e-05 1.247825e-05 4.103198e-06
[1378,] 8.090083e-06 1.204284e-05 3.111258e-06
[1379,] 1.018517e-05 1.247825e-05 4.185583e-06
[1380,] 1.368444e-05 4.436798e-05 1.236258e-05
[1381,] 9.572116e-06 1.193317e-05 3.729377e-06
[1382,] 9.498378e-06 1.193317e-05 3.697801e-06
[1383,] 2.183295e-05 1.947537e-05 1.495952e-05
[1384,] 8.085778e-06 1.178748e-05 3.050071e-06
[1385,] 8.267538e-06 1.196684e-05 3.172409e-06
[1386,] 1.018517e-05 1.251776e-05 4.198704e-06
[1387,] 9.655364e-06 1.189615e-05 3.752895e-06
[1388,] 1.296553e-05 4.436798e-05 1.156809e-05
[1389,] 7.889366e-06 1.161757e-05 2.926034e-06
[1390,] 8.547799e-06 1.158402e-05 3.193916e-06
[1391,] 1.023277e-05 1.151805e-05 3.850977e-06
[1392,] 1.089276e-05 1.211689e-05 4.351476e-06
[1393,] 2.333246e-05 1.878886e-05 1.553356e-05
[1394,] 1.005134e-05 1.148562e-05 3.766494e-06
[1395,] 1.080186e-05 1.192616e-05 4.237834e-06
[1396,] 1.080186e-05 1.192616e-05 4.237834e-06
[1397,] 1.089276e-05 1.192616e-05 4.276008e-06
[1398,] 1.033250e-05 1.110213e-05 3.720457e-06
[1399,] 5.732383e-06 1.775880e-05 2.508195e-06
[1400,] 1.005134e-05 1.115829e-05 3.639080e-06
[1401,] 1.005134e-05 1.110213e-05 3.616278e-06
[1402,] 2.333068e-05 1.787398e-05 1.470355e-05
[1403,] 2.333068e-05 1.787398e-05 1.470355e-05
[1404,] 1.089276e-05 1.148304e-05 4.091955e-06
[1405,] 1.069612e-05 1.126951e-05 3.923534e-06
[1406,] 9.540092e-06 1.118572e-05 3.439701e-06
[1407,] 8.446291e-06 1.109339e-05 3.008766e-06
[1408,] 1.033014e-05 1.170349e-05 3.955968e-06
[1409,] 1.060468e-05 1.166900e-05 4.054291e-06
[1410,] 1.060468e-05 1.160454e-05 4.028411e-06
[1411,] 8.343448e-06 1.556445e-05 2.929509e-06
[1412,] 1.109719e-05 1.153815e-05 4.196364e-06
[1413,] 1.015692e-05 1.101198e-05 3.617508e-06
[1414,] 8.267178e-06 1.510211e-05 2.826177e-06
[1415,] 8.275952e-06 1.510211e-05 2.832954e-06
[1416,] 1.041394e-05 1.140982e-05 3.874190e-06
[1417,] 8.127697e-06 1.514516e-05 2.698513e-06
[1418,] 1.070245e-05 1.085463e-05 3.735266e-06
[1419,] 7.575555e-06 1.922700e-05 2.455893e-06
[1420,] 2.038494e-05 1.512174e-05 1.046102e-05
[1421,] 8.343448e-06 1.621271e-05 2.994149e-06
[1422,] 8.302756e-06 1.627357e-05 2.946274e-06
[1423,] 2.023453e-05 1.494069e-05 1.022851e-05
[1424,] 4.584328e-06 2.985657e-05 1.947241e-06
[1425,] 7.801217e-06 3.623190e-05 5.174592e-06
[1426,] 8.354365e-06 1.612917e-05 2.977898e-06
[1427,] 4.735073e-06 2.379689e-05 2.024123e-06
[1428,] 1.722174e-05 1.468865e-05 8.401204e-06
[1429,] 8.506917e-06 1.612332e-05 3.093900e-06
[1430,] 7.256523e-06 1.644539e-05 2.601711e-06
[1431,] 8.715173e-06 1.799442e-05 3.157799e-06
[1432,] 8.348499e-06 1.612917e-05 2.972980e-06
[1433,] 4.898544e-06 2.477123e-05 2.185690e-06
[1434,] 7.850035e-06 1.009581e-05 2.456521e-06
[1435,] 1.766770e-05 1.457275e-05 8.557802e-06
[1436,] 8.374424e-06 1.591462e-05 2.973230e-06
[1437,] 8.247238e-06 1.530662e-05 2.828532e-06
[1438,] 7.902979e-06 1.008361e-05 2.466984e-06
[1439,] 7.719243e-06 1.010827e-05 2.422401e-06
[1440,] 1.699312e-05 1.492099e-05 8.430293e-06
[1441,] 7.665967e-06 4.346394e-05 5.405599e-06
[1442,] 1.605525e-05 1.490737e-05 7.909600e-06
[1443,] 8.662060e-06 1.543358e-05 3.102974e-06
[1444,] 8.470820e-06 1.568037e-05 3.105374e-06
[1445,] 2.080536e-05 1.450604e-05 1.009842e-05
[1446,] 2.043311e-05 1.478837e-05 1.014828e-05
[1447,] 8.354432e-06 1.527736e-05 2.836925e-06
[1448,] 8.299856e-06 1.030619e-05 2.652388e-06
[1449,] 2.043311e-05 1.466293e-05 1.001727e-05
[1450,] 8.279279e-06 1.541629e-05 2.915593e-06
[1451,] 8.417102e-06 1.520793e-05 2.882189e-06
[1452,] 8.408547e-06 1.518692e-05 2.873358e-06
[1453,] 2.986334e-05 1.133439e-05 7.605546e-06
[1454,] 8.189589e-06 1.027738e-05 2.606159e-06
[1455,] 8.279279e-06 1.524554e-05 2.898139e-06
[1456,] 8.499587e-06 1.502094e-05 2.922066e-06
[1457,] 2.062780e-05 1.428293e-05 9.787883e-06
[1458,] 8.444016e-06 1.495941e-05 2.876273e-06
[1459,] 4.522946e-06 2.902717e-05 1.911172e-06
[1460,] 8.345234e-06 1.511007e-05 2.917034e-06
[1461,] 1.757638e-05 1.402224e-05 8.054205e-06
[1462,] 2.024112e-05 1.427412e-05 9.563722e-06
[1463,] 1.757638e-05 1.402224e-05 8.054205e-06
[1464,] 1.757638e-05 1.397223e-05 8.018577e-06
[1465,] 8.537260e-06 1.452372e-05 2.884905e-06
[1466,] 1.554746e-05 1.397223e-05 7.028935e-06
[1467,] 8.535998e-06 1.409047e-05 2.925370e-06
[1468,] 8.535998e-06 1.409047e-05 2.925370e-06
[1469,] 1.683958e-05 1.483220e-05 8.222305e-06
[1470,] 9.049547e-06 1.424684e-05 3.114698e-06
[1471,] 7.208272e-06 1.108893e-05 2.475043e-06
[1472,] 6.853746e-06 1.087201e-05 2.302728e-06
[1473,] 1.654534e-05 1.500187e-05 8.169303e-06
[1474,] 1.711357e-05 1.504173e-05 8.484895e-06
[1475,] 1.800898e-05 1.522103e-05 9.097313e-06
[1476,] 1.786250e-05 1.510095e-05 8.934012e-06
[1477,] 1.770558e-05 1.516072e-05 8.888387e-06
[1478,] 1.047671e-05 1.322113e-05 3.570335e-06
[1479,] 1.040058e-05 1.319694e-05 3.533101e-06
[1480,] 1.162373e-05 1.319293e-05 3.980194e-06
[1481,] 1.070339e-05 1.330032e-05 3.684926e-06
[1482,] 1.131712e-05 1.740149e-05 5.994333e-06
[1483,] 4.630845e-06 2.134272e-05 1.824869e-06
[1484,] 4.472533e-06 1.192792e-05 1.403485e-06
[1485,] 7.591581e-06 1.268938e-05 2.366466e-06
[1486,] 3.016314e-05 1.813920e-05 1.609714e-05
[1487,] 4.908767e-06 1.327066e-05 1.653183e-06
[1488,] 4.889493e-06 1.322582e-05 1.641712e-06
[1489,] 7.760764e-06 1.834781e-05 3.093690e-06
[1490,] 4.968651e-06 1.320783e-05 1.676796e-06
[1491,] 4.937627e-06 1.322799e-05 1.665825e-06
[1492,] 4.937627e-06 1.333881e-05 1.671455e-06
[1493,] 6.967142e-06 1.191952e-05 2.111346e-06
[1494,] 8.844546e-06 1.750329e-05 3.531712e-06
[1495,] 1.440430e-05 1.777151e-05 4.771204e-06
[1496,] 4.952867e-06 1.362106e-05 1.693617e-06
[1497,] 3.490955e-05 2.398959e-05 2.611654e-05
[1498,] 9.083116e-06 1.740270e-05 3.628393e-06
[1499,] 3.511220e-05 2.368213e-05 2.600956e-05
[1500,] 5.666499e-06 1.845118e-05 1.690308e-06
[1501,] 3.445132e-05 2.362303e-05 2.532044e-05
[1502,] 3.329853e-05 2.357009e-05 2.427732e-05
[1503,] 8.315992e-06 1.732888e-05 3.269943e-06
[1504,] 4.954490e-06 1.379125e-05 1.711085e-06
[1505,] 8.602083e-06 1.728653e-05 3.394829e-06
[1506,] 4.921146e-06 1.377057e-05 1.693386e-06
[1507,] 8.453060e-06 1.725897e-05 3.323016e-06
[1508,] 4.921146e-06 1.370788e-05 1.690525e-06
[1509,] 8.453060e-06 1.710796e-05 3.303505e-06
[1510,] 4.763615e-06 1.387073e-05 1.622674e-06
[1511,] 4.815446e-06 1.360786e-05 1.641449e-06
[1512,] 9.244774e-06 1.721475e-05 3.682283e-06
[1513,] 9.337149e-06 1.719508e-05 3.720930e-06
[1514,] 5.226366e-06 1.754540e-05 1.629857e-06
[1515,] 3.086498e-05 2.150291e-05 2.024907e-05
[1516,] 3.121898e-05 2.127440e-05 2.028574e-05
[1517,] 4.720893e-06 1.333311e-05 1.567353e-06
[1518,] 4.720893e-06 1.328325e-05 1.565828e-06
[1519,] 3.051635e-05 2.118347e-05 1.967146e-05
[1520,] 4.720893e-06 1.324958e-05 1.564788e-06
[1521,] 3.020708e-05 2.118368e-05 1.946433e-05
[1522,] 2.831220e-05 2.118368e-05 1.806167e-05
[1523,] 6.046421e-06 1.684040e-05 2.212672e-06
[1524,] 5.902059e-06 1.662281e-05 2.133593e-06
[1525,] 6.263766e-06 1.684040e-05 2.310315e-06
[1526,] 2.161173e-05 1.999799e-05 1.274664e-05
[1527,] 5.872125e-06 1.670036e-05 2.124250e-06
[1528,] 5.906535e-06 1.698112e-05 2.157721e-06
[1529,] 4.901945e-06 1.686049e-05 1.825322e-06
[1530,] 5.872125e-06 1.667728e-05 2.122819e-06
[1531,] 5.906535e-06 1.692352e-05 2.153514e-06
[1532,] 4.788291e-06 1.703602e-05 1.754560e-06
[1533,] 4.883428e-06 1.699034e-05 1.817429e-06
[1534,] 5.872125e-06 1.692352e-05 2.137728e-06
[1535,] 5.872125e-06 1.692352e-05 2.137728e-06
[1536,] 5.811596e-06 1.671387e-05 2.097684e-06
[1537,] 5.872125e-06 1.688470e-05 2.135428e-06
[1538,] 5.872125e-06 1.692352e-05 2.137728e-06
[1539,] 5.872125e-06 1.674970e-05 2.127285e-06
[1540,] 5.872125e-06 1.696152e-05 2.139963e-06
[1541,] 5.872125e-06 1.697386e-05 2.140685e-06
[1542,] 5.841535e-06 1.674970e-05 2.113413e-06
[1543,] 5.872125e-06 1.698748e-05 2.141480e-06
[1544,] 5.872125e-06 1.693574e-05 2.138448e-06
[1545,] 1.906142e-05 3.233600e-05 1.673164e-05
[1546,] 5.811596e-06 1.701362e-05 2.114929e-06
[1547,] 5.841535e-06 1.678591e-05 2.115577e-06
[1548,] 5.841535e-06 1.679884e-05 2.116347e-06
[1549,] 4.865508e-06 1.677899e-05 1.800472e-06
[1550,] 5.906535e-06 1.691013e-05 2.152706e-06
[1551,] 2.108649e-05 2.021915e-05 1.253593e-05
[1552,] 5.872125e-06 1.702613e-05 2.143725e-06
[1553,] 1.980203e-05 3.162202e-05 1.726423e-05
[1554,] 5.872125e-06 1.684748e-05 2.133206e-06
[1555,] 5.872125e-06 1.684748e-05 2.133206e-06
[1556,] 5.872125e-06 1.684748e-05 2.133206e-06
[1557,] 1.964913e-05 3.162202e-05 1.708688e-05
[1558,] 5.872125e-06 1.684748e-05 2.133206e-06
[1559,] 2.131706e-05 1.991865e-05 1.248277e-05
[1560,] 1.822847e-05 3.162202e-05 1.544966e-05
[1561,] 5.872125e-06 1.686065e-05 2.133993e-06
[1562,] 5.841535e-06 1.686065e-05 2.119995e-06
[1563,] 5.811596e-06 1.683556e-05 2.104812e-06
[1564,] 5.841535e-06 1.686065e-05 2.119995e-06
[1565,] 4.883428e-06 1.677899e-05 1.812099e-06
[1566,] 5.811596e-06 1.684748e-05 2.105501e-06
[1567,] 5.872125e-06 1.686065e-05 2.133993e-06
[1568,] 5.841535e-06 1.688470e-05 2.121402e-06
[1569,] 5.811596e-06 1.684748e-05 2.105501e-06
[1570,] 5.872125e-06 1.687265e-05 2.134710e-06
[1571,] 5.811596e-06 1.684748e-05 2.105501e-06
[1572,] 5.811596e-06 1.684748e-05 2.105501e-06
[1573,] 5.841535e-06 1.688470e-05 2.121402e-06
[1574,] 5.782299e-06 1.684748e-05 2.092039e-06
[1575,] 5.841535e-06 1.688470e-05 2.121402e-06
[1576,] 2.037477e-05 1.964860e-05 1.163932e-05
[1577,] 2.051994e-05 1.960842e-05 1.171155e-05
[1578,] 1.948135e-05 3.223562e-05 1.714886e-05
[1579,] 5.841535e-06 1.689800e-05 2.122177e-06
[1580,] 5.841535e-06 1.689800e-05 2.122177e-06
[1581,] 9.523388e-06 2.911082e-05 4.772180e-06
[1582,] 5.830837e-06 1.686065e-05 2.111263e-06
[1583,] 5.782299e-06 1.687265e-05 2.093460e-06
[1584,] 5.841535e-06 1.689800e-05 2.122177e-06
[1585,] 4.865508e-06 1.673459e-05 1.799106e-06
[1586,] 5.841535e-06 1.691013e-05 2.122883e-06
[1587,] 5.811596e-06 1.692352e-05 2.109854e-06
[1588,] 5.841535e-06 1.691013e-05 2.122883e-06
[1589,] 5.841535e-06 1.691013e-05 2.122883e-06
[1590,] 1.974516e-05 1.945751e-05 1.109152e-05
[1591,] 5.811596e-06 1.691013e-05 2.109092e-06
[1592,] 5.753635e-06 1.687265e-05 2.080226e-06
[1593,] 5.782299e-06 1.689800e-05 2.094884e-06
[1594,] 5.811596e-06 1.699991e-05 2.114162e-06
[1595,] 5.753635e-06 1.696152e-05 2.085092e-06
[1596,] 5.337704e-06 1.813496e-05 1.628856e-06
[1597,] 1.818388e-05 3.241709e-05 1.572723e-05
[1598,] 5.772837e-06 1.304341e-05 1.937964e-06
[1599,] 5.782299e-06 1.692352e-05 2.096310e-06
[1600,] 5.782299e-06 1.692352e-05 2.096310e-06
[1601,] 5.753635e-06 1.689800e-05 2.081623e-06
[1602,] 5.816157e-06 1.692352e-05 2.111960e-06
[1603,] 1.941813e-05 1.964013e-05 1.098463e-05
[1604,] 2.059958e-05 1.960842e-05 1.177086e-05
[1605,] 5.829563e-06 1.689800e-05 2.112811e-06
[1606,] 5.829563e-06 1.692352e-05 2.114262e-06
[1607,] 5.858703e-06 1.691013e-05 2.126995e-06
[1608,] 5.809721e-06 1.697386e-05 2.111831e-06
[1609,] 4.848179e-06 1.612551e-05 1.767735e-06
[1610,] 5.587256e-06 1.703994e-05 2.005612e-06
[1611,] 5.610843e-06 1.707911e-05 2.018843e-06
[1612,] 4.977243e-06 1.652553e-05 1.862274e-06
[1613,] 4.951719e-06 1.191368e-05 1.525279e-06
[1614,] 1.967279e-05 1.968492e-05 1.118685e-05
[1615,] 5.370628e-06 1.696057e-05 1.894239e-06
[1616,] 5.610843e-06 1.702046e-05 2.015496e-06
[1617,] 1.971349e-05 1.964860e-05 1.118736e-05
[1618,] 5.610843e-06 1.710587e-05 2.020094e-06
[1619,] 4.998693e-06 1.656422e-05 1.876661e-06
[1620,] 5.564230e-06 1.711868e-05 1.997993e-06
[1621,] 4.998693e-06 1.656422e-05 1.876661e-06
[1622,] 5.587256e-06 1.711868e-05 2.009230e-06
[1623,] 5.610843e-06 1.714571e-05 2.021946e-06
[1624,] 1.944230e-05 1.985093e-05 1.112667e-05
[1625,] 5.020781e-06 1.658408e-05 1.890687e-06
[1626,] 1.618329e-05 1.656212e-05 5.613609e-06
[1627,] 5.610843e-06 1.720031e-05 2.024463e-06
[1628,] 5.610843e-06 1.722392e-05 2.026122e-06
[1629,] 5.610843e-06 1.725185e-05 2.027394e-06
[1630,] 5.610843e-06 1.726655e-05 2.028062e-06
[1631,] 5.610843e-06 1.726655e-05 2.028062e-06
[1632,] 5.587256e-06 1.726655e-05 2.016455e-06
[1633,] 4.998693e-06 1.658408e-05 1.877380e-06
[1634,] 4.998693e-06 1.658408e-05 1.877380e-06
[1635,] 4.998693e-06 1.658408e-05 1.877380e-06
[1636,] 5.610843e-06 1.723852e-05 2.026788e-06
[1637,] 5.564230e-06 1.721068e-05 2.002628e-06
[1638,] 5.564230e-06 1.721068e-05 2.002628e-06
[1639,] 5.414473e-06 1.707425e-05 1.922202e-06
[1640,] 5.587256e-06 1.723852e-05 2.015206e-06
[1641,] 5.587256e-06 1.719617e-05 2.013308e-06
[1642,] 5.610843e-06 1.712827e-05 2.021719e-06
[1643,] 5.045099e-06 1.662747e-05 1.906861e-06
[1644,] 5.455304e-06 1.701699e-05 1.940929e-06
[1645,] 5.517674e-06 1.721068e-05 1.979554e-06
[1646,] 5.539542e-06 1.712222e-05 1.987131e-06
[1647,] 5.517674e-06 1.712222e-05 1.976328e-06
[1648,] 5.496348e-06 1.708203e-05 1.964050e-06
[1649,] 5.517674e-06 1.713935e-05 1.977060e-06
[1650,] 5.517674e-06 1.701553e-05 1.971721e-06
[1651,] 5.539542e-06 1.706916e-05 1.984804e-06
[1652,] 1.330977e-05 3.233600e-05 1.011642e-05
[1653,] 4.914666e-06 1.658707e-05 1.825779e-06
[1654,] 1.419183e-05 3.233600e-05 1.111235e-05
[1655,] 4.624834e-06 1.697462e-05 1.548047e-06
[1656,] 7.721251e-06 1.185117e-05 2.426243e-06
[1657,] 4.914666e-06 1.671377e-05 1.829951e-06
[1658,] 1.348514e-05 3.244811e-05 1.033797e-05
[1659,] 7.696671e-06 1.183616e-05 2.413681e-06
[1660,] 4.626178e-06 1.701454e-05 1.542518e-06
[1661,] 5.377704e-06 1.682793e-05 1.894068e-06
[1662,] 1.759968e-05 1.845435e-05 9.011160e-06
[1663,] 5.377704e-06 1.681597e-05 1.893602e-06
[1664,] 4.625072e-06 1.701454e-05 1.546911e-06
[1665,] 4.624313e-06 1.692827e-05 1.555086e-06
[1666,] 4.626178e-06 1.692827e-05 1.541528e-06
[1667,] 4.627304e-06 1.671509e-05 1.536027e-06
[1668,] 4.624313e-06 1.692827e-05 1.555086e-06
[1669,] 4.624322e-06 1.703568e-05 1.554072e-06
[1670,] 4.891595e-06 1.808926e-05 1.710926e-06
[1671,] 4.335557e-06 1.479915e-05 1.557261e-06
[1672,] 4.306871e-06 1.002754e-05 1.355257e-06
[1673,] 8.516983e-06 3.205770e-05 4.592351e-06
[1674,] 5.353210e-06 1.697025e-05 1.885719e-06
[1675,] 8.382691e-06 3.065365e-05 4.347965e-06
[1676,] 4.335557e-06 1.379477e-05 1.528167e-06
[1677,] 4.335557e-06 1.379477e-05 1.528167e-06
[1678,] 4.326504e-06 1.379477e-05 1.519956e-06
[1679,] 8.167844e-06 2.760794e-05 3.907240e-06
[1680,] 8.217757e-06 2.777172e-05 3.978253e-06
[1681,] 4.629473e-06 1.598679e-05 1.562647e-06
[1682,] 4.625673e-06 1.603303e-05 1.532065e-06
[1683,] 8.032908e-06 2.828644e-05 3.772301e-06
[1684,] 2.116477e-04 1.688368e-05 6.113564e-05
[1685,] 8.288891e-06 2.796099e-05 4.072044e-06
[1686,] 5.467407e-06 1.653617e-05 1.921368e-06
[1687,] 5.845419e-06 1.596371e-05 2.058299e-06
[1688,] 4.398483e-06 1.362616e-05 1.552192e-06
[1689,] 5.002554e-06 1.214091e-05 1.517740e-06
[1690,] 4.398483e-06 1.373610e-05 1.555576e-06
[1691,] 1.042400e-05 1.949206e-05 4.708448e-06
[1692,] 4.458801e-06 1.373564e-05 1.603049e-06
[1693,] 4.348537e-06 1.116923e-05 1.430216e-06
[1694,] 4.412296e-06 1.134784e-05 1.478781e-06
[1695,] 4.517121e-06 1.417518e-05 1.661148e-06
[1696,] 6.912781e-06 1.139666e-05 2.345140e-06
[1697,] 1.748746e-05 1.857374e-05 8.656518e-06
[1698,] 4.343931e-06 1.300638e-05 1.482624e-06
[1699,] 1.804015e-05 1.881297e-05 9.177761e-06
[1700,] 4.719998e-06 1.522867e-05 1.560737e-06
[1701,] 1.760647e-05 1.878738e-05 8.883141e-06
[1702,] 9.417629e-06 1.989639e-05 3.894434e-06
[1703,] 6.621362e-06 1.182988e-05 2.307986e-06
[1704,] 1.099151e-05 1.043610e-05 5.817242e-06
[1705,] 2.057300e-05 1.862113e-05 1.064861e-05
[1706,] 4.413876e-06 1.104527e-05 1.468882e-06
[1707,] 2.567204e-03 1.036697e-05 4.348596e-03
[1708,] 4.413876e-06 1.113521e-05 1.473003e-06
[1709,] 6.556283e-06 1.190032e-05 2.303507e-06
[1710,] 4.670321e-06 1.391193e-05 1.522670e-06
[1711,] 4.325042e-06 1.099968e-05 1.407590e-06
[1712,] 2.387006e-05 1.754313e-05 1.156744e-05
[1713,] 4.670275e-06 1.391745e-05 1.523270e-06
[1714,] 4.670275e-06 1.389188e-05 1.522953e-06
[1715,] 4.327310e-06 1.092242e-05 1.406951e-06
[1716,] 4.332810e-06 1.087168e-05 1.409593e-06
[1717,] 4.313551e-06 1.089568e-05 1.393431e-06
[1718,] 4.400991e-03 1.081332e-05 1.018759e-02
[1719,] 1.023705e-05 1.027335e-05 7.939703e-06
[1720,] 2.440612e-05 1.716975e-05 1.142320e-05
[1721,] 4.671631e-06 1.385054e-05 1.523398e-06
[1722,] 4.311793e-06 1.087168e-05 1.390828e-06
[1723,] 5.221967e-03 1.085590e-05 1.237698e-02
[1724,] 4.671564e-06 1.385054e-05 1.523360e-06
[1725,] 2.252790e-05 1.706335e-05 1.032187e-05
[1726,] 2.327890e-05 1.704494e-05 1.069325e-05
[1727,] 4.349864e-03 1.101191e-05 1.113515e-02
[1728,] 3.768315e-03 1.117025e-05 1.054183e-02
[1729,] 7.512316e-06 1.061020e-05 3.516155e-06
[1730,] 4.099713e-05 1.735597e-05 1.484144e-05
[1731,] 4.132133e-03 1.112006e-05 1.131598e-02
[1732,] 4.349864e-03 1.112006e-05 1.191660e-02
[1733,] 9.758905e-06 1.911274e-05 4.021943e-06
[1734,] 4.089666e-03 1.114368e-05 1.131640e-02
[1735,] 4.797053e-03 1.114368e-05 1.328913e-02
[1736,] 4.797053e-03 1.119444e-05 1.358711e-02
[1737,] 9.050659e-06 1.057737e-05 4.299209e-06
[1738,] 4.320227e-06 1.087737e-05 1.400026e-06
[1739,] 4.312309e-06 1.099495e-05 1.395596e-06
[1740,] 5.545056e-03 1.135687e-05 1.683067e-02
[1741,] 6.435853e-06 1.566040e-05 2.170899e-06
[1742,] 5.210166e-03 1.135687e-05 1.580518e-02
[1743,] 8.785202e-06 1.048354e-05 4.484715e-06
[1744,] 6.561478e-03 1.105828e-05 1.719777e-02
[1745,] 2.315173e-05 1.684005e-05 1.042585e-05
[1746,] 1.279792e-05 1.057384e-05 6.161007e-06
[1747,] 4.303968e-06 1.075337e-05 1.377653e-06
[1748,] 2.291347e-05 1.684005e-05 1.030412e-05
[1749,] 1.718864e-02 1.134371e-05 4.690933e-02
[1750,] 4.859556e-06 1.378168e-05 1.585505e-06
[1751,] 2.898495e-05 1.709540e-05 1.374024e-05
[1752,] 9.500132e-03 1.160875e-05 3.221849e-02
[1753,] 9.628646e-03 1.159473e-05 3.219837e-02
[1754,] 1.076188e-02 1.151941e-05 3.530032e-02
[1755,] 1.076188e-02 1.148929e-05 3.488203e-02
[1756,] 1.129066e-02 1.146249e-05 3.621923e-02
[1757,] 2.407663e-05 1.722013e-05 1.132065e-05
[1758,] 1.249740e-02 1.140495e-05 3.913738e-02
[1759,] 1.249740e-02 1.140495e-05 3.913738e-02
[1760,] 1.190993e-02 1.137903e-05 3.688745e-02
[1761,] 1.249740e-02 1.135056e-05 3.825878e-02
[1762,] 1.249740e-02 1.135056e-05 3.825878e-02
[1763,] 4.303169e-06 1.104196e-05 1.333819e-06
[1764,] 3.270292e-05 1.732158e-05 1.171995e-05
[1765,] 1.383841e-02 1.132522e-05 4.193348e-02
[1766,] 1.532920e-02 1.129738e-05 4.591860e-02
[1767,] 1.422696e-05 1.059559e-05 7.267186e-06
[1768,] 2.160584e-05 1.050250e-05 1.112329e-05
[1769,] 2.372143e-05 1.061674e-05 1.050874e-05
[1770,] 5.037007e-06 1.368445e-05 1.645264e-06
[1771,] 5.016370e-06 1.367203e-05 1.633623e-06
[1772,] 2.222585e-05 1.793487e-05 1.100644e-05
[1773,] 5.016370e-06 1.367203e-05 1.633623e-06
[1774,] 1.158040e-05 1.937599e-05 3.880233e-06
[1775,] 5.039983e-06 1.366286e-05 1.645381e-06
[1776,] 5.017832e-06 1.365426e-05 1.634432e-06
[1777,] 4.294068e-06 1.114183e-05 1.335895e-06
[1778,] 5.173117e-06 1.601309e-05 1.675861e-06
[1779,] 5.017832e-06 1.365346e-05 1.633968e-06
[1780,] 5.039983e-06 1.364899e-05 1.637167e-06
[1781,] 2.435406e-05 1.795418e-05 1.226194e-05
[1782,] 2.445824e-05 1.795418e-05 1.232244e-05
[1783,] 4.300412e-06 1.111320e-05 1.334659e-06
[1784,] 4.287572e-06 1.111320e-05 1.336935e-06
[1785,] 4.994173e-06 1.364814e-05 1.621055e-06
[1786,] 1.093909e-02 1.025945e-05 1.344470e-02
[1787,] 4.994173e-06 1.365079e-05 1.624651e-06
[1788,] 4.994173e-06 1.365426e-05 1.626897e-06
[1789,] 5.039983e-06 1.363226e-05 1.638523e-06
[1790,] 4.994173e-06 1.363173e-05 1.623601e-06
[1791,] 4.994173e-06 1.364806e-05 1.620175e-06
[1792,] 4.994173e-06 1.363249e-05 1.624289e-06
[1793,] 4.973299e-06 1.363173e-05 1.617035e-06
[1794,] 4.994173e-06 1.363173e-05 1.623601e-06
[1795,] 2.425060e-05 1.799518e-05 1.224683e-05
[1796,] 5.017832e-06 1.363226e-05 1.631548e-06
[1797,] 4.994173e-06 1.363342e-05 1.624995e-06
[1798,] 4.308016e-06 1.092775e-05 1.332664e-06
[1799,] 2.536775e-05 1.083749e-05 9.641020e-06
[1800,] 4.994173e-06 1.363281e-05 1.624544e-06
[1801,] 4.994173e-06 1.363281e-05 1.624544e-06
[1802,] 5.039983e-06 1.363281e-05 1.638999e-06
[1803,] 5.062752e-06 1.363281e-05 1.646179e-06
[1804,] 5.039983e-06 1.363281e-05 1.638999e-06
[1805,] 5.039983e-06 1.363281e-05 1.638999e-06
[1806,] 5.017832e-06 1.363226e-05 1.631548e-06
[1807,] 1.884893e-02 1.129346e-05 5.142063e-02
[1808,] 4.973299e-06 1.363130e-05 1.616600e-06
[1809,] 4.287572e-06 1.082843e-05 1.334517e-06
[1810,] 4.287572e-06 1.080623e-05 1.334343e-06
[1811,] 4.287572e-06 1.080623e-05 1.334343e-06
[1812,] 2.440296e-05 1.095637e-05 8.930593e-06
[1813,] 4.973299e-06 1.363015e-05 1.614866e-06
[1814,] 2.568725e-05 1.797572e-05 1.306119e-05
[1815,] 4.973299e-06 1.363035e-05 1.615298e-06
[1816,] 2.903700e-05 1.097150e-05 1.043089e-05
[1817,] 4.973299e-06 1.363015e-05 1.614866e-06
[1818,] 2.529581e-05 1.801689e-05 1.288154e-05
[1819,] 4.933337e-06 1.363556e-05 1.595522e-06
[1820,] 4.973299e-06 1.363478e-05 1.607974e-06
[1821,] 5.017832e-06 1.365315e-05 1.621592e-06
[1822,] 4.899222e-06 1.365568e-05 1.584695e-06
[1823,] 1.337402e-02 1.016795e-05 1.391495e-02
[1824,] 4.276317e-06 1.068991e-05 1.335507e-06
[1825,] 4.264535e-06 1.068991e-05 1.339363e-06
[1826,] 4.953023e-06 1.364814e-05 1.608261e-06
[1827,] 2.565167e-05 1.822512e-05 1.333811e-05
[1828,] 1.883293e-05 1.100752e-05 6.695281e-06
[1829,] 4.973299e-06 1.365478e-05 1.607316e-06
[1830,] 2.988265e-05 1.085797e-05 1.141084e-05
[1831,] 4.973299e-06 1.366102e-05 1.604841e-06
[1832,] 5.601939e-06 1.357829e-05 1.845638e-06
[1833,] 4.337863e-06 1.164751e-05 1.354827e-06
[1834,] 4.290963e-06 1.159992e-05 1.340984e-06
[1835,] 5.404492e-06 1.395734e-05 1.678243e-06
[1836,] 4.397531e-06 1.019763e-05 1.388768e-06
[1837,] 5.339699e-06 1.332339e-05 1.679095e-06
[1838,] 4.920741e-06 1.200130e-05 1.516248e-06
[1839,] 4.912746e-06 1.211504e-05 1.518517e-06
[1840,] 4.852270e-06 1.090366e-05 1.660896e-06
[1841,] 5.339699e-06 1.332290e-05 1.672277e-06
[1842,] 4.405831e-06 9.953894e-06 1.386580e-06
[1843,] 4.892990e-06 1.201440e-05 1.521709e-06
[1844,] 4.797309e-06 1.081771e-05 1.630238e-06
[1845,] 5.174887e-06 1.332858e-05 1.627692e-06
[1846,] 5.319880e-06 1.330025e-05 1.673614e-06
[1847,] 4.876783e-06 1.189478e-05 1.525346e-06
[1848,] 1.983198e-05 1.660789e-05 8.543464e-06
[1849,] 4.881896e-06 1.189094e-05 1.523744e-06
[1850,] 2.080321e-05 1.658187e-05 8.976226e-06
[1851,] 4.868049e-06 1.186487e-05 1.529176e-06
[1852,] 5.827703e-06 1.017753e-05 1.892554e-06
[1853,] 4.969113e-06 1.010681e-05 1.597061e-06
[1854,] 4.979188e-06 1.094248e-05 1.709144e-06
[1855,] 5.015851e-06 1.202724e-05 1.679062e-06
[1856,] 1.904261e-05 1.651272e-05 8.170379e-06
[1857,] 1.904261e-05 1.663508e-05 8.264684e-06
[1858,] 4.394837e-06 9.964769e-06 1.377799e-06
[1859,] 4.403521e-06 9.956284e-06 1.384414e-06
[1860,] 4.733372e-06 1.328774e-05 1.519356e-06
[1861,] 1.886024e-05 1.669945e-05 8.224556e-06
[1862,] 4.920359e-06 1.088237e-05 1.675789e-06
[1863,] 5.015851e-06 1.199689e-05 1.676190e-06
[1864,] 4.766553e-06 1.325232e-05 1.529456e-06
[1865,] 4.766553e-06 1.325232e-05 1.529456e-06
[1866,] 4.398032e-06 9.974433e-06 1.381271e-06
[1867,] 4.766553e-06 1.325968e-05 1.528973e-06
[1868,] 5.084687e-06 1.210342e-05 1.710306e-06
[1869,] 1.910923e-05 1.664402e-05 8.278498e-06
[1870,] 5.073111e-06 1.226506e-05 1.710045e-06
[1871,] 1.962887e-05 1.658599e-05 8.475261e-06
[1872,] 4.557823e-06 1.381596e-05 1.558530e-06
[1873,] 2.044982e-05 1.660167e-05 8.881854e-06
[1874,] 4.805687e-06 1.329204e-05 1.536704e-06
[1875,] 4.805687e-06 1.329204e-05 1.536704e-06
[1876,] 4.581261e-06 1.366760e-05 1.567688e-06
[1877,] 4.613151e-06 1.112836e-05 1.561438e-06
[1878,] 4.649061e-06 1.113716e-05 1.576132e-06
[1879,] 4.651196e-06 1.119578e-05 1.581159e-06
[1880,] 4.442107e-06 9.978561e-06 1.391297e-06
[1881,] 4.805687e-06 1.322585e-05 1.537644e-06
[1882,] 4.484775e-06 1.366365e-05 1.519978e-06
[1883,] 4.800444e-06 1.325276e-05 1.534565e-06
[1884,] 4.763135e-06 1.338352e-05 1.521165e-06
[1885,] 4.821972e-06 1.489508e-05 1.486507e-06
[1886,] 4.533220e-06 1.060609e-05 1.433417e-06
[1887,] 4.713480e-06 1.442053e-05 1.497096e-06
[1888,] 4.373481e-06 2.075303e-05 1.575693e-06
[1889,] 4.780677e-06 1.440392e-05 1.502590e-06
[1890,] 4.435697e-06 1.617180e-05 1.540682e-06
[1891,] 4.456997e-06 1.612848e-05 1.560180e-06
[1892,] 4.379715e-06 1.933022e-05 1.565859e-06
[1893,] 1.126281e-05 1.840970e-05 5.016602e-06
[1894,] 5.860931e-06 1.194709e-05 2.042073e-06
[1895,] 1.067448e-05 1.757329e-05 3.645938e-06
[1896,] 3.874516e-05 1.103243e-05 8.546878e-06
[1897,] 9.933049e-06 1.492279e-05 3.154422e-06
[1898,] 1.931760e-05 1.180518e-05 7.668724e-06
[1899,] 2.142050e-05 1.163633e-05 8.264636e-06
[1900,] 1.002765e-05 1.494072e-05 3.196852e-06
[1901,] 7.516583e-05 1.110492e-05 2.616013e-05
[1902,] 1.162016e-04 1.190740e-05 4.564708e-05
[1903,] 7.158806e-05 1.063100e-05 2.245256e-05
[1904,] 9.081166e-05 1.120452e-05 3.200090e-05
[1905,] 6.634118e-05 1.046073e-05 1.994287e-05
[1906,] 7.033211e-05 1.120452e-05 2.504231e-05
[1907,] 7.033211e-05 1.125396e-05 2.527185e-05
[1908,] 6.851386e-05 1.133034e-05 2.498133e-05
[1909,] 6.851386e-05 1.130458e-05 2.486776e-05
[1910,] 7.158806e-05 1.047574e-05 2.150240e-05
[1911,] 1.672331e-05 1.721054e-05 4.209376e-06
[1912,] 9.308836e-05 1.151546e-05 3.468509e-05
[1913,] 9.110544e-05 1.154361e-05 3.413430e-05
[1914,] 1.338341e-05 1.040395e-05 4.012443e-06
[1915,] 6.713203e-05 1.137933e-05 2.470395e-05
[1916,] 1.972647e-05 1.513337e-05 5.408310e-06
[1917,] 6.228387e-05 1.164096e-05 2.396755e-05
[1918,] 6.713203e-05 1.144988e-05 2.500117e-05
[1919,] 8.764631e-05 1.191367e-05 3.486335e-05
[1920,] 4.960913e-05 1.158295e-05 1.902220e-05
[1921,] 5.740643e-05 1.188701e-05 2.294268e-05
[1922,] 1.292260e-05 1.018388e-05 3.576605e-06
[1923,] 8.618057e-05 1.231221e-05 3.626987e-05
[1924,] 5.139114e-05 1.247675e-05 2.225622e-05
[1925,] 2.341947e-05 1.394532e-05 1.136630e-05
[1926,] 1.535646e-05 1.035508e-05 4.831539e-06
[1927,] 1.159432e-05 2.017089e-05 4.846141e-06
[1928,] 6.723985e-06 1.011587e-05 1.854933e-06
[1929,] 1.047273e-05 9.974924e-06 2.811807e-06
[1930,] 1.032439e-05 9.970756e-06 2.784228e-06
[1931,] 1.053812e-05 2.000694e-05 4.239575e-06
[1932,] 1.032439e-05 9.960169e-06 2.802185e-06
[1933,] 1.475676e-05 9.988708e-06 3.747392e-06
[1934,] 1.006558e-05 9.971778e-06 2.723154e-06
[1935,] 1.019355e-05 9.971778e-06 2.752594e-06
[1936,] 1.019355e-05 9.975999e-06 2.746386e-06
[1937,] 1.095425e-05 9.915672e-06 2.955015e-06
[1938,] 9.400045e-06 9.902897e-06 2.620548e-06
[1939,] 9.400045e-06 9.900985e-06 2.626335e-06
[1940,] 1.204313e-05 2.014571e-05 5.082180e-06
[1941,] 9.275675e-06 9.904170e-06 2.587141e-06
[1942,] 9.527233e-06 9.906428e-06 2.641659e-06
[1943,] 8.867869e-06 9.904170e-06 2.488803e-06
[1944,] 9.400045e-06 9.899287e-06 2.632145e-06
[1945,] 9.400045e-06 9.897802e-06 2.637979e-06
[1946,] 9.275675e-06 9.894634e-06 2.624954e-06
[1947,] 9.527233e-06 9.898421e-06 2.666330e-06
[1948,] 9.400045e-06 9.898421e-06 2.635439e-06
[1949,] 9.400045e-06 9.898421e-06 2.635439e-06
[1950,] 9.294641e-06 9.897802e-06 2.612296e-06
[1951,] 9.647829e-06 1.016127e-05 2.579630e-06
[1952,] 9.790340e-06 9.896532e-06 2.739004e-06
[1953,] 9.285027e-06 9.896532e-06 2.615698e-06
[1954,] 9.400045e-06 9.895476e-06 2.649718e-06
[1955,] 9.527233e-06 9.896532e-06 2.674903e-06
[1956,] 9.527233e-06 9.894634e-06 2.686935e-06
[1957,] 9.527233e-06 9.893955e-06 2.693595e-06
[1958,] 9.527233e-06 9.894634e-06 2.686935e-06
[1959,] 9.400045e-06 9.893562e-06 2.668102e-06
[1960,] 9.527233e-06 9.893562e-06 2.699675e-06
[1961,] 8.704800e-06 9.893383e-06 2.499863e-06
[1962,] 9.419027e-06 9.893383e-06 2.678816e-06
[1963,] 1.563735e-05 1.015838e-05 4.824610e-06
[1964,] 9.527233e-06 9.893383e-06 2.705779e-06
[1965,] 1.741900e-05 1.013882e-05 5.302174e-06
[1966,] 9.527233e-06 9.893562e-06 2.699675e-06
[1967,] 6.712750e-06 9.931698e-06 1.903544e-06
[1968,] 9.527233e-06 9.902474e-06 2.652369e-06
[1969,] 9.527233e-06 9.893383e-06 2.705779e-06
[1970,] 9.527233e-06 9.893383e-06 2.705779e-06
[1971,] 9.527233e-06 9.893383e-06 2.705779e-06
[1972,] 9.527233e-06 9.893383e-06 2.705779e-06
[1973,] 9.527233e-06 9.893383e-06 2.705779e-06
[1974,] 6.503187e-06 1.426643e-05 2.094186e-06
[1975,] 9.527233e-06 9.898798e-06 2.664820e-06
[1976,] 9.527233e-06 9.898798e-06 2.664820e-06
[1977,] 9.527233e-06 9.893669e-06 2.718063e-06
[1978,] 9.657308e-06 9.897380e-06 2.702418e-06
[1979,] 9.527233e-06 9.897380e-06 2.670787e-06
[1980,] 9.527233e-06 9.897380e-06 2.670787e-06
[1981,] 9.657308e-06 9.896176e-06 2.708534e-06
[1982,] 6.712750e-06 9.943169e-06 1.897882e-06
[1983,] 1.592099e-05 1.011116e-05 4.773357e-06
[1984,] 9.657308e-06 9.895913e-06 2.710040e-06
[1985,] 9.631608e-06 9.895186e-06 2.708380e-06
[1986,] 1.282393e-05 1.016196e-05 3.971915e-06
[1987,] 9.436272e-06 9.894411e-06 2.666417e-06
[1988,] 9.436272e-06 9.896176e-06 2.654538e-06
[1989,] 9.436272e-06 9.895186e-06 2.660465e-06
[1990,] 9.564291e-06 9.895186e-06 2.691881e-06
[1991,] 9.436272e-06 9.894411e-06 2.666417e-06
[1992,] 1.009144e-05 9.896205e-06 2.813967e-06
[1993,] 1.009144e-05 9.895209e-06 2.820527e-06
[1994,] 1.009144e-05 9.895209e-06 2.820527e-06
[1995,] 9.436272e-06 9.893850e-06 2.672392e-06
[1996,] 9.631546e-06 9.894411e-06 2.714506e-06
[1997,] 9.631546e-06 9.894411e-06 2.714506e-06
[1998,] 9.436272e-06 9.893710e-06 2.674404e-06
[1999,] 9.311090e-06 9.893435e-06 2.649233e-06
[2000,] 9.311090e-06 9.894199e-06 2.637488e-06
[2001,] 9.436272e-06 9.893710e-06 2.674404e-06
[2002,] 9.564291e-06 9.895186e-06 2.691881e-06
[2003,] 1.684804e-05 1.537976e-05 5.604441e-06
[2004,] 9.436272e-06 9.895186e-06 2.660465e-06
[2005,] 9.564291e-06 9.894411e-06 2.697957e-06
[2006,] 9.436272e-06 9.895186e-06 2.660465e-06
[2007,] 1.215455e-05 1.020031e-05 3.818644e-06
[2008,] 9.564291e-06 9.895186e-06 2.691881e-06
[2009,] 1.713429e-05 1.530916e-05 5.641008e-06
[2010,] 9.564291e-06 9.896176e-06 2.685830e-06
[2011,] 9.436272e-06 9.895186e-06 2.660465e-06
[2012,] 9.436272e-06 9.895186e-06 2.660465e-06
[2013,] 9.436272e-06 9.896176e-06 2.654538e-06
[2014,] 9.436272e-06 9.896176e-06 2.654538e-06
[2015,] 1.196193e-05 1.019038e-05 3.751527e-06
[2016,] 9.436272e-06 9.896176e-06 2.654538e-06
[2017,] 9.564291e-06 9.896176e-06 2.685830e-06
[2018,] 9.564291e-06 9.899183e-06 2.672317e-06
[2019,] 9.564291e-06 9.897712e-06 2.678313e-06
[2020,] 9.564291e-06 9.897712e-06 2.678313e-06
[2021,] 9.564291e-06 9.897712e-06 2.678313e-06
[2022,] 9.564291e-06 9.897712e-06 2.678313e-06
[2023,] 9.564291e-06 9.899183e-06 2.672317e-06
[2024,] 9.564291e-06 9.899183e-06 2.672317e-06
[2025,] 9.695217e-06 9.897712e-06 2.710105e-06
[2026,] 9.829122e-06 9.902970e-06 2.723275e-06
[2027,] 9.695217e-06 9.902970e-06 2.691211e-06
[2028,] 9.695217e-06 9.902970e-06 2.691211e-06
[2029,] 9.829122e-06 9.905106e-06 2.717105e-06
[2030,] 9.695217e-06 9.902970e-06 2.691211e-06
[2031,] 9.899840e-06 9.902970e-06 2.740187e-06
[2032,] 1.003839e-05 9.902970e-06 2.773277e-06
[2033,] 1.791993e-05 1.523895e-05 5.798752e-06
[2034,] 9.695217e-06 9.902970e-06 2.691211e-06
[2035,] 9.695217e-06 9.902970e-06 2.691211e-06
[2036,] 9.829122e-06 9.901049e-06 2.729471e-06
[2037,] 1.368674e-05 1.011713e-05 4.158944e-06
[2038,] 9.479813e-06 9.940099e-06 2.648184e-06
[2039,] 9.919836e-06 9.936055e-06 2.770169e-06
[2040,] 9.695217e-06 9.938878e-06 2.704308e-06
[2041,] 9.829122e-06 9.942741e-06 2.724365e-06
[2042,] 9.695217e-06 9.938878e-06 2.704308e-06
[2043,] 9.829122e-06 9.938878e-06 2.736652e-06
[2044,] 9.829122e-06 9.935734e-06 2.749661e-06
[2045,] 6.666408e-06 9.937676e-06 1.913149e-06
[2046,] 9.829122e-06 9.938575e-06 2.737750e-06
[2047,] 9.695217e-06 9.937115e-06 2.710969e-06
[2048,] 1.871676e-05 1.503998e-05 5.065654e-06
[2049,] 7.066960e-06 1.687729e-05 3.321180e-06
[2050,] 5.773185e-06 1.575873e-05 2.389008e-06
[2051,] 5.773185e-06 1.569562e-05 2.384613e-06
[2052,] 5.920171e-06 1.569562e-05 2.473073e-06
[2053,] 6.879456e-06 1.640480e-05 3.155871e-06
[2054,] 5.773185e-06 1.534051e-05 2.359451e-06
[2055,] 6.703024e-06 1.625850e-05 3.034130e-06
[2056,] 5.161562e-06 1.381104e-05 1.631033e-06
[2057,] 6.587479e-06 1.613639e-05 2.958775e-06
[2058,] 5.846967e-06 1.506027e-05 2.381849e-06
[2059,] 5.737521e-06 1.543645e-05 2.345016e-06
[2060,] 1.439104e-05 1.519024e-05 4.571704e-06
[2061,] 6.828496e-06 1.619228e-05 3.109610e-06
[2062,] 1.091503e-05 3.859351e-05 8.328650e-06
[2063,] 1.503141e-05 1.524049e-05 4.819344e-06
[2064,] 1.453718e-05 1.523562e-05 4.661786e-06
[2065,] 6.486614e-06 1.582938e-05 2.862643e-06
[2066,] 5.329724e-06 1.507741e-05 2.073902e-06
[2067,] 1.810982e-05 1.536521e-05 5.921269e-06
[2068,] 5.304623e-06 1.469959e-05 2.037071e-06
[2069,] 5.127530e-06 1.460129e-05 1.917840e-06
[2070,] 5.089083e-06 1.450266e-05 1.887966e-06
[2071,] 5.071680e-06 1.445143e-05 1.874064e-06
[2072,] 5.890049e-06 3.603899e-05 2.045253e-06
[2073,] 1.553160e-05 1.530679e-05 5.050869e-06
[2074,] 5.744867e-06 3.298134e-05 2.228386e-06
[2075,] 5.603725e-06 2.146619e-05 2.279118e-06
[2076,] 5.603725e-06 2.121625e-05 2.270909e-06
[2077,] 5.590323e-06 2.121625e-05 2.257853e-06
[2078,] 9.027311e-06 2.126604e-05 3.052794e-06
[2079,] 5.603725e-06 2.113129e-05 2.268097e-06
[2080,] 5.603725e-06 2.113129e-05 2.268097e-06
[2081,] 6.349536e-06 2.283076e-05 3.088609e-06
[2082,] 5.603725e-06 2.097159e-05 2.262780e-06
[2083,] 5.590323e-06 2.081410e-05 2.244645e-06
[2084,] 5.619066e-06 2.057792e-05 2.263876e-06
[2085,] 5.603725e-06 2.034672e-05 2.241579e-06
[2086,] 5.603725e-06 2.057792e-05 2.249499e-06
[2087,] 5.619066e-06 2.042589e-05 2.258589e-06
[2088,] 5.619066e-06 2.042589e-05 2.258589e-06
[2089,] 5.634886e-06 2.026812e-05 2.267500e-06
[2090,] 5.603725e-06 2.045850e-05 2.243219e-06
[2091,] 1.648688e-05 1.546376e-05 5.552983e-06
[2092,] 7.447876e-06 1.293905e-05 2.238390e-06
[2093,] 7.528840e-06 1.290401e-05 2.257628e-06
[2094,] 5.548394e-06 1.993419e-05 2.172930e-06
[2095,] 5.619066e-06 2.000968e-05 2.241717e-06
[2096,] 5.619066e-06 1.986672e-05 2.236619e-06
[2097,] 5.695261e-06 1.955118e-05 2.270623e-06
[2098,] 5.711943e-06 1.955118e-05 2.285024e-06
[2099,] 5.651188e-06 1.971836e-05 2.259651e-06
[2100,] 1.195660e-05 1.674650e-05 3.839818e-06
[2101,] 5.667977e-06 1.955118e-05 2.265591e-06
[2102,] 6.426203e-06 2.097510e-05 3.032616e-06
[2103,] 4.830155e-06 1.120049e-05 1.520976e-06
[2104,] 6.243786e-06 2.088043e-05 2.888972e-06
[2105,] 4.636210e-06 1.408513e-05 1.724816e-06
[2106,] 5.679058e-06 1.901335e-05 2.235949e-06
[2107,] 5.633294e-06 1.927504e-05 2.205481e-06
[2108,] 5.633294e-06 1.818227e-05 2.162746e-06
[2109,] 5.633294e-06 1.818227e-05 2.162746e-06
[2110,] 7.681916e-06 1.293183e-05 2.280819e-06
[2111,] 5.729111e-06 1.905230e-05 2.277454e-06
[2112,] 4.656743e-06 1.449054e-05 1.754803e-06
[2113,] 4.827799e-06 1.119237e-05 1.524764e-06
[2114,] 1.860735e-05 1.553967e-05 6.196786e-06
[2115,] 7.586420e-06 1.291511e-05 2.269752e-06
[2116,] 5.690002e-06 1.937148e-05 2.254891e-06
[2117,] 5.690002e-06 1.930244e-05 2.252251e-06
[2118,] 5.690002e-06 1.937148e-05 2.254891e-06
[2119,] 5.746767e-06 2.163261e-05 2.383861e-06
[2120,] 8.169926e-06 2.280202e-05 4.666189e-06
[2121,] 1.690386e-05 1.723190e-05 5.726418e-06
[2122,] 1.051988e-05 1.141070e-05 3.468629e-06
[2123,] 5.032423e-06 2.033346e-05 1.985759e-06
[2124,] 6.919662e-06 1.239984e-05 1.815893e-06
[2125,] 8.315181e-06 1.238727e-05 1.879118e-06
[2126,] 6.844591e-06 1.224489e-05 1.814825e-06
[2127,] 6.788436e-06 1.235950e-05 1.822120e-06
[2128,] 7.693308e-06 1.235049e-05 1.819768e-06
[2129,] 1.039439e-05 1.145792e-05 3.459103e-06
[2130,] 7.047398e-06 1.217501e-05 1.813234e-06
[2131,] 1.589966e-05 1.774280e-05 5.872184e-06
[2132,] 5.000021e-06 1.953851e-05 1.916094e-06
[2133,] 8.192545e-06 1.204224e-05 1.881385e-06
[2134,] 7.047398e-06 1.210200e-05 1.814363e-06
[2135,] 1.706225e-05 1.810169e-05 6.670817e-06
[2136,] 1.719239e-05 1.806663e-05 6.700082e-06
[2137,] 7.075747e-06 1.210200e-05 1.815893e-06
[2138,] 1.332136e-05 1.924119e-05 6.301683e-06
[2139,] 5.000021e-06 1.880534e-05 1.896385e-06
[2140,] 6.868338e-06 1.202675e-05 1.814563e-06
[2141,] 7.047398e-06 1.184912e-05 1.818858e-06
[2142,] 6.970408e-06 1.195674e-05 1.819591e-06
[2143,] 8.410090e-06 1.242084e-05 2.649355e-06
[2144,] 6.938852e-06 1.184912e-05 1.812635e-06
[2145,] 7.982149e-06 1.170684e-05 1.871969e-06
[2146,] 7.831862e-06 1.157887e-05 1.869297e-06
[2147,] 7.023008e-06 1.138226e-05 1.833973e-06
[2148,] 7.023008e-06 1.144300e-05 1.832406e-06
[2149,] 6.844591e-06 1.153360e-05 1.819612e-06
[2150,] 7.784939e-06 1.148679e-05 1.869635e-06
[2151,] 1.473386e-05 1.773149e-05 5.344303e-06
[2152,] 6.970408e-06 1.137080e-05 1.830551e-06
[2153,] 1.427029e-05 1.898394e-05 6.769813e-06
[2154,] 1.509129e-05 1.767150e-05 5.454262e-06
[2155,] 6.835417e-06 1.125688e-05 1.817941e-06
[2156,] 7.218298e-06 1.121210e-05 1.826240e-06
[2157,] 1.566308e-05 1.768004e-05 5.690201e-06
[2158,] 1.574204e-05 1.768752e-05 5.730409e-06
[2159,] 6.393250e-06 1.107712e-05 1.802285e-06
[2160,] 6.506918e-06 1.077682e-05 1.810098e-06
[2161,] 1.571653e-05 1.803297e-05 5.983179e-06
[2162,] 1.325257e-05 1.684868e-05 4.291732e-06
[2163,] 1.431705e-05 1.775329e-05 5.174829e-06
[2164,] 1.403025e-05 1.782064e-05 5.092026e-06
[2165,] 6.412149e-06 1.053359e-05 1.816017e-06
[2166,] 1.587432e-05 1.766691e-05 5.765821e-06
[2167,] 6.801221e-06 1.051392e-05 1.820016e-06
[2168,] 6.398150e-06 1.044656e-05 1.816836e-06
[2169,] 6.743968e-06 1.046051e-05 1.816561e-06
[2170,] 1.119723e-05 1.793675e-05 2.849504e-06
[2171,] 6.982892e-06 1.042503e-05 1.852127e-06
[2172,] 9.065384e-06 1.880046e-05 3.306703e-06
[2173,] 6.371260e-06 1.035034e-05 1.817180e-06
[2174,] 6.298975e-06 1.042960e-05 1.821716e-06
[2175,] 6.688775e-06 1.034272e-05 1.818644e-06
[2176,] 6.743968e-06 1.032671e-05 1.827804e-06
[2177,] 1.582217e-05 1.765815e-05 5.737297e-06
[2178,] 6.688775e-06 1.026683e-05 1.825615e-06
[2179,] 6.345834e-06 1.022119e-05 1.815278e-06
[2180,] 6.659282e-06 1.028180e-05 1.819947e-06
[2181,] 6.847601e-06 1.026683e-05 1.848958e-06
[2182,] 6.557073e-06 1.021815e-05 1.811214e-06
[2183,] 1.113788e-05 1.753313e-05 2.858140e-06
[2184,] 2.024178e-05 1.811584e-05 8.169201e-06
[2185,] 7.893999e-06 1.363209e-05 1.746255e-06
[2186,] 6.854535e-06 1.081497e-05 1.798288e-06
[2187,] 7.893999e-06 1.368925e-05 1.739309e-06
[2188,] 7.677947e-06 1.075735e-05 1.914399e-06
[2189,] 6.854535e-06 1.075600e-05 1.801665e-06
[2190,] 7.958920e-06 1.370531e-05 1.750183e-06
[2191,] 6.912864e-06 1.672035e-05 2.277593e-06
[2192,] 9.281991e-06 1.667261e-05 3.680809e-06
[2193,] 6.854535e-06 1.080596e-05 1.798791e-06
[2194,] 8.454310e-06 1.350529e-05 1.802121e-06
[2195,] 8.529194e-06 1.342552e-05 1.813181e-06
[2196,] 6.894147e-06 1.091121e-05 1.806446e-06
[2197,] 7.761343e-06 1.381005e-05 1.727440e-06
[2198,] 7.383584e-06 1.096502e-05 1.860118e-06
[2199,] 1.093264e-05 1.687286e-05 2.870865e-06
[2200,] 8.510120e-06 1.187184e-05 2.055113e-06
[2201,] 1.006395e-05 1.953660e-05 2.845918e-06
[2202,] 6.865516e-06 1.101558e-05 1.798182e-06
[2203,] 7.383584e-06 1.091016e-05 1.870323e-06
[2204,] 9.665538e-06 1.850176e-05 2.684419e-06
[2205,] 7.423022e-06 1.083487e-05 1.881297e-06
[2206,] 1.297956e-05 1.973078e-05 5.726764e-06
[2207,] 7.349244e-06 1.244010e-05 2.289325e-06
[2208,] 5.523337e-06 1.001287e-05 1.672603e-06
[2209,] 1.148464e-05 1.710027e-05 2.975244e-06
[2210,] 5.593652e-06 1.002829e-05 1.678916e-06
[2211,] 5.356483e-06 1.012432e-05 1.677840e-06
[2212,] 5.596764e-06 1.002799e-05 1.679425e-06
[2213,] 6.937575e-06 1.018241e-05 1.921072e-06
[2214,] 1.803231e-05 1.604563e-05 5.391912e-06
[2215,] 6.827809e-06 1.017017e-05 1.891355e-06
[2216,] 6.872606e-06 1.017017e-05 1.900608e-06
[2217,] 6.827809e-06 1.018937e-05 1.887495e-06
[2218,] 6.860179e-06 1.019931e-05 1.891352e-06
[2219,] 6.860179e-06 1.021987e-05 1.887493e-06
[2220,] 6.860179e-06 1.022908e-05 1.895800e-06
[2221,] 6.860179e-06 1.025301e-05 1.881706e-06
[2222,] 1.119484e-05 1.621151e-05 3.014601e-06
[2223,] 9.986217e-06 1.625532e-05 2.809795e-06
[2224,] 5.117938e-06 9.877022e-06 1.551911e-06
[2225,] 6.926711e-06 1.037415e-05 1.874662e-06
[2226,] 1.643396e-05 1.653393e-05 6.919500e-06
[2227,] 9.578965e-06 1.631518e-05 2.801567e-06
[2228,] 5.100973e-06 9.879841e-06 1.548824e-06
[2229,] 5.100973e-06 9.879841e-06 1.548824e-06
[2230,] 7.098322e-06 1.033647e-05 1.908450e-06
[2231,] 6.990473e-06 1.031129e-05 1.894393e-06
[2232,] 6.989214e-06 1.031809e-05 1.893110e-06
[2233,] 6.989214e-06 1.032376e-05 1.892229e-06
[2234,] 7.060140e-06 1.034944e-05 1.900075e-06
[2235,] 7.248559e-06 1.036261e-05 1.929219e-06
[2236,] 7.328534e-06 1.033652e-05 1.947058e-06
[2237,] 1.186927e-05 1.630961e-05 4.097409e-06
[2238,] 5.478411e-06 1.019008e-05 1.669539e-06
[2239,] 5.126573e-06 9.844410e-06 1.556833e-06
[2240,] 7.288209e-06 1.047662e-05 1.918468e-06
[2241,] 7.453644e-06 1.044666e-05 1.949292e-06
[2242,] 5.481012e-06 1.022172e-05 1.677699e-06
[2243,] 7.100834e-06 1.032177e-05 1.911257e-06
[2244,] 1.013746e-05 1.613637e-05 2.879441e-06
[2245,] 7.248559e-06 1.048949e-05 1.910469e-06
[2246,] 5.240777e-06 9.817263e-06 1.591681e-06
[2247,] 6.650838e-06 1.079088e-05 1.801436e-06
[2248,] 1.220701e-05 1.694506e-05 3.516013e-06
[2249,] 2.636362e-05 1.006515e-05 7.946611e-06
[2250,] 1.846806e-05 1.823453e-05 8.977785e-06
[2251,] 1.039053e-05 1.516594e-05 3.653511e-06
[2252,] 1.675977e-04 1.680496e-05 7.447010e-05
[2253,] 1.735770e-04 1.684672e-05 7.782120e-05
[2254,] 2.697009e-05 9.893751e-06 7.380647e-06
[2255,] 1.346221e-04 5.330839e-05 1.870169e-04
[2256,] 1.587493e-04 1.676216e-05 7.008097e-05
[2257,] 5.966472e-06 1.018561e-05 1.835527e-06
[2258,] 5.979968e-06 1.017436e-05 1.843108e-06
[2259,] 4.320072e-03 1.533221e-05 1.493759e-03
[2260,] 7.547676e-06 1.020354e-05 2.307440e-06
[2261,] 5.985551e-06 1.026263e-05 1.859211e-06
[2262,] 9.728211e-06 1.842863e-05 3.524548e-06
[2263,] 5.955965e-06 1.048086e-05 1.871681e-06
[2264,] 7.783969e-06 9.815702e-06 2.205428e-06
[2265,] 5.979647e-06 1.055399e-05 1.893389e-06
[2266,] 8.029163e-06 9.826565e-06 2.305822e-06
[2267,] 1.544911e-04 1.717286e-05 7.330920e-05
[2268,] 7.884115e-06 9.826565e-06 2.270611e-06
[2269,] 7.718763e-06 9.822632e-06 2.222146e-06
[2270,] 5.914707e-06 1.052793e-05 1.859454e-06
[2271,] 7.459926e-06 1.058159e-05 2.417246e-06
[2272,] 5.833474e-06 1.049847e-05 1.811987e-06
[2273,] 6.018189e-06 1.059928e-05 1.913258e-06
[2274,] 7.935424e-06 9.834121e-06 2.296283e-06
[2275,] 7.884115e-06 9.884654e-06 2.302828e-06
[2276,] 5.605075e-06 1.078995e-05 1.832936e-06
[2277,] 6.296981e-06 1.014535e-05 1.989189e-06
[2278,] 6.219882e-06 1.039745e-05 2.017896e-06
[2279,] 6.246676e-06 1.040285e-05 2.028530e-06
[2280,] 5.825674e-06 1.004624e-05 1.819383e-06
[2281,] 4.270061e-03 1.797618e-05 5.575482e-04
[2282,] 6.191870e-06 1.042916e-05 2.019360e-06
[2283,] 6.164427e-06 1.047259e-05 2.016903e-06
[2284,] 6.219882e-06 1.185423e-05 2.235212e-06
[2285,] 6.191870e-06 1.182043e-05 2.217577e-06
[2286,] 2.465955e-05 1.278232e-05 9.996265e-06
[2287,] 6.191870e-06 1.050337e-05 2.032518e-06
[2288,] 6.048133e-06 1.031374e-05 1.955978e-06
[2289,] 6.164427e-06 1.070087e-05 2.059251e-06
[2290,] 6.022596e-06 1.028233e-05 1.941152e-06
[2291,] 6.137548e-06 1.054204e-05 2.018498e-06
[2292,] 1.477148e-03 2.579230e-05 1.741108e-03
[2293,] 2.373632e-05 1.268544e-05 9.483613e-06
[2294,] 2.797741e-05 1.761289e-05 1.447625e-05
[2295,] 7.768961e-04 1.460971e-05 3.479784e-04
[2296,] 8.678692e-04 1.644040e-05 4.896799e-04
[2297,] 8.123429e-04 1.478904e-05 3.725713e-04
[2298,] 6.263162e-06 1.051255e-05 2.049498e-06
[2299,] 1.300303e-03 2.420105e-05 1.390347e-03
[2300,] 8.082648e-04 1.504628e-05 3.843807e-04
[2301,] 1.302338e-05 1.631649e-05 3.581376e-06
[2302,] 9.123485e-06 1.785268e-05 3.112925e-06
[2303,] 6.175520e-06 1.034034e-05 1.978865e-06
[2304,] 6.148417e-06 1.034034e-05 1.969505e-06
[2305,] 7.710285e-04 1.392161e-05 3.083939e-04
[2306,] 1.395036e-03 2.236510e-05 1.319699e-03
[2307,] 6.071942e-06 1.028642e-05 1.916207e-06
[2308,] 2.377299e-05 2.242644e-05 1.424767e-05
[2309,] 9.892050e-04 1.249725e-05 2.942126e-04
[2310,] 8.063622e-04 1.227559e-05 2.299315e-04
[2311,] 9.892050e-04 1.244465e-05 2.898293e-04
[2312,] 9.665462e-04 1.241530e-05 2.818477e-04
[2313,] 8.248117e-04 1.186822e-05 2.093426e-04
[2314,] 7.885118e-04 1.182255e-05 1.984487e-04
[2315,] 8.064356e-04 1.180009e-05 2.010651e-04
[2316,] 8.417473e-04 1.184526e-05 2.116951e-04
[2317,] 1.008074e-03 1.237684e-05 2.899705e-04
[2318,] 9.151006e-06 1.830805e-05 3.019954e-06
[2319,] 1.266963e-05 1.704945e-05 3.954929e-06
[2320,] 8.064356e-04 1.171483e-05 1.958222e-04
[2321,] 1.300303e-03 1.682199e-05 7.462524e-04
[2322,] 7.227111e-04 1.163121e-05 1.730892e-04
[2323,] 1.872511e-05 2.112821e-05 1.080079e-05
[2324,] 8.245408e-04 1.212646e-05 2.249879e-04
[2325,] 6.928808e-04 1.161105e-05 1.648005e-04
[2326,] 7.554145e-04 1.177505e-05 1.883363e-04
[2327,] 6.926574e-04 1.175311e-05 1.732733e-04
[2328,] 6.205205e-04 1.146266e-05 1.411055e-04
[2329,] 6.178735e-06 1.023318e-05 1.850122e-06
[2330,] 5.011068e-04 1.807798e-05 1.282201e-04
[2331,] 2.286175e-03 1.219594e-05 4.218164e-04
[2332,] 5.933503e-06 1.485949e-05 2.183621e-06
[2333,] 5.933503e-06 1.485949e-05 2.183621e-06
[2334,] 4.107747e-05 1.544317e-05 7.983035e-06
[2335,] 7.718926e-06 1.479202e-05 2.588177e-06
[2336,] 3.090358e-02 1.693504e-05 9.378648e-03
[2337,] 1.182640e-04 1.122275e-05 3.013543e-05
[2338,] 2.714448e-02 1.690994e-05 8.373698e-03
[2339,] 2.462154e-02 1.693576e-05 7.504977e-03
[2340,] 8.410549e-06 1.026763e-05 2.778024e-06
[2341,] 8.642832e-06 1.473074e-05 2.908217e-06
[2342,] 8.678519e-06 1.481391e-05 2.947244e-06
[2343,] 2.714448e-02 1.690447e-05 8.411790e-03
[2344,] 2.901065e-02 1.689195e-05 9.072978e-03
[2345,] 8.755001e-06 1.478678e-05 2.966658e-06
[2346,] 8.792163e-06 1.486182e-05 3.003345e-06
[2347,] 2.801217e-02 1.688650e-05 8.818817e-03
[2348,] 8.792163e-06 1.478209e-05 2.982432e-06
[2349,] 1.248151e-04 1.115669e-05 3.108586e-05
[2350,] 8.829810e-06 1.476833e-05 2.991586e-06
[2351,] 8.829810e-06 1.478209e-05 2.996070e-06
[2352,] 7.945008e-06 1.482134e-05 2.682367e-06
[2353,] 7.974484e-06 1.482134e-05 2.693490e-06
[2354,] 8.084859e-06 1.477213e-05 2.728194e-06
[2355,] 7.292238e-06 9.808601e-06 2.007944e-06
[2356,] 8.117465e-06 1.479539e-05 2.743090e-06
[2357,] 9.025419e-06 2.313774e-05 4.821039e-06
[2358,] 5.524948e-05 1.034273e-05 1.025915e-05
[2359,] 7.970849e-06 1.481743e-05 2.696255e-06
[2360,] 9.015253e-06 2.385168e-05 4.900850e-06
[2361,] 7.940620e-06 1.482314e-05 2.686101e-06
[2362,] 1.532917e-02 1.713402e-05 5.598892e-03
[2363,] 1.532917e-02 1.713226e-05 5.595220e-03
[2364,] 2.480533e-02 1.681956e-05 8.496730e-03
[2365,] 2.480533e-02 1.682756e-05 8.564165e-03
[2366,] 4.126088e-05 1.500132e-05 1.616909e-05
[2367,] 2.559344e-02 1.683309e-05 8.868974e-03
[2368,] 7.998754e-06 1.492516e-05 2.727641e-06
[2369,] 7.970849e-06 1.491390e-05 2.714524e-06
[2370,] 2.480533e-02 1.683635e-05 8.628502e-03
[2371,] 1.089909e-02 1.685747e-05 3.839690e-03
[2372,] 1.163146e-05 1.845668e-05 4.131271e-06
[2373,] 5.710513e-06 1.571335e-05 1.893322e-06
[2374,] 4.235083e-05 1.514833e-05 1.682390e-05
[2375,] 7.940620e-06 1.485882e-05 2.693803e-06
[2376,] 2.480533e-02 1.719967e-05 9.577934e-03
[2377,] 2.251292e-02 1.716823e-05 8.615015e-03
[2378,] 7.940620e-06 1.486172e-05 2.694418e-06
[2379,] 3.917584e-05 1.519596e-05 1.558088e-05
[2380,] 7.940620e-06 1.487752e-05 2.697744e-06
[2381,] 6.809738e-06 1.004832e-05 2.164187e-06
[2382,] 2.395957e-02 1.686079e-05 8.460511e-03
[2383,] 7.913560e-06 1.489041e-05 2.689989e-06
[2384,] 7.913560e-06 1.490285e-05 2.692516e-06
[2385,] 7.936474e-06 9.801554e-06 2.129434e-06
[2386,] 1.227810e-04 1.155851e-05 3.534810e-05
[2387,] 2.251292e-02 1.724391e-05 8.779360e-03
[2388,] 2.251292e-02 1.720924e-05 8.708271e-03
[2389,] 6.766928e-06 1.012199e-05 2.197034e-06
[2390,] 1.975307e-02 1.726376e-05 7.735462e-03
[2391,] 1.915326e-02 1.726729e-05 7.504922e-03
[2392,] 6.282115e-06 1.006896e-05 2.024458e-06
[2393,] 1.850929e-02 1.724307e-05 7.211961e-03
[2394,] 6.957831e-06 9.777145e-06 1.926324e-06
[2395,] 1.158808e-05 1.848019e-05 4.092620e-06
[2396,] 1.794925e-02 1.724487e-05 6.995257e-03
[2397,] 1.734792e-02 1.686757e-05 6.152322e-03
[2398,] 1.794925e-02 1.688157e-05 6.414014e-03
[2399,] 1.157718e-05 1.848275e-05 4.073642e-06
[2400,] 1.734792e-02 1.688737e-05 6.214164e-03
[2401,] 1.734792e-02 1.688834e-05 6.216684e-03
[2402,] 7.904439e-06 1.508600e-05 2.719425e-06
[2403,] 1.850929e-02 1.688895e-05 6.642834e-03
[2404,] 1.975307e-02 1.689092e-05 7.095805e-03
[2405,] 6.282115e-06 1.014304e-05 2.049334e-06
[2406,] 1.017083e-02 1.693694e-05 3.710018e-03
[2407,] 4.496040e-06 1.392582e-05 1.453584e-06
[2408,] 5.572908e-06 1.526250e-05 1.715020e-06
[2409,] 6.326264e-06 9.756889e-06 1.792815e-06
[2410,] 6.037015e-06 9.726228e-06 1.739037e-06
[2411,] 7.920901e-03 1.685046e-05 2.798290e-03
[2412,] 6.085815e-06 9.760967e-06 1.736632e-06
[2413,] 1.163784e-05 9.837154e-06 3.448607e-06
[2414,] 7.849201e-06 1.501049e-05 2.679320e-06
[2415,] 1.230600e-05 1.855768e-05 4.766158e-06
[2416,] 7.015351e-06 1.295866e-05 2.835054e-06
[2417,] 1.202049e-05 9.855351e-06 3.518255e-06
[2418,] 1.229544e-05 1.852008e-05 4.749468e-06
[2419,] 8.430432e-03 1.691203e-05 3.043994e-03
[2420,] 8.430432e-03 1.691203e-05 3.043994e-03
[2421,] 7.986386e-06 1.519463e-05 2.639732e-06
[2422,] 8.430432e-03 1.691747e-05 3.049995e-03
[2423,] 5.273845e-06 1.207398e-05 1.921448e-06
[2424,] 5.237867e-06 1.207398e-05 1.904997e-06
[2425,] 7.909111e-06 1.513773e-05 2.575647e-06
[2426,] 6.497549e-03 1.692685e-05 2.386438e-03
[2427,] 7.883263e-06 1.513339e-05 2.564181e-06
[2428,] 6.109094e-06 9.818859e-06 1.923715e-06
[2429,] 4.728232e-06 9.755206e-06 1.447243e-06
[2430,] 6.554530e-06 9.854660e-06 2.041040e-06
[2431,] 4.904803e-06 9.991505e-06 1.556743e-06
[2432,] 1.221061e-05 1.854472e-05 4.695530e-06
[2433,] 7.311470e-06 1.514324e-05 2.357686e-06
[2434,] 1.230332e-05 1.839747e-05 4.736763e-06
[2435,] 6.411303e-06 9.854856e-06 2.000178e-06
[2436,] 1.230332e-05 1.839747e-05 4.736763e-06
[2437,] 5.429807e-06 1.215014e-05 1.999549e-06
[2438,] 5.177992e-06 1.498658e-05 1.634771e-06
[2439,] 1.230332e-05 1.839747e-05 4.736763e-06
[2440,] 5.940640e-03 1.697342e-05 2.210527e-03
[2441,] 5.177992e-06 1.503410e-05 1.632181e-06
[2442,] 1.212805e-05 1.960814e-05 3.354807e-06
[2443,] 1.226349e-05 1.883980e-05 4.828622e-06
[2444,] 4.790549e-06 9.979567e-06 1.517947e-06
[2445,] 4.849242e-06 9.989320e-06 1.538699e-06
[2446,] 5.264653e-03 1.693908e-05 1.935945e-03
[2447,] 5.351277e-06 1.211460e-05 1.960461e-06
[2448,] 5.850465e-06 9.855287e-06 1.833524e-06
[2449,] 3.012268e-05 1.184821e-05 1.024950e-05
[2450,] 5.092270e-06 1.492799e-05 1.616906e-06
[2451,] 5.349349e-06 1.243090e-05 1.984538e-06
[2452,] 5.516493e-06 1.253638e-05 2.067703e-06
[2453,] 5.910245e-06 9.857033e-06 1.827704e-06
[2454,] 6.704713e-06 9.866523e-06 2.041524e-06
[2455,] 5.111169e-06 1.497416e-05 1.618904e-06
[2456,] 1.216158e-05 1.831475e-05 4.607215e-06
[2457,] 2.096154e-03 1.717639e-05 7.809807e-04
[2458,] 2.787056e-05 1.199229e-05 9.773483e-06
[2459,] 6.276024e-06 9.864343e-06 1.919093e-06
[2460,] 7.330748e-06 1.676258e-05 3.534513e-06
[2461,] 6.420617e-06 9.862384e-06 1.965557e-06
[2462,] 1.192443e-05 1.796447e-05 4.494317e-06
[2463,] 6.569458e-06 9.857829e-06 2.021313e-06
[2464,] 3.873648e-03 1.701086e-05 1.450451e-03
[2465,] 6.569458e-06 9.856751e-06 2.025251e-06
[2466,] 7.273532e-06 1.659602e-05 3.477556e-06
[2467,] 6.262777e-06 1.236039e-05 2.389642e-06
[2468,] 1.218093e-05 1.871585e-05 4.707918e-06
[2469,] 4.928700e-06 1.480426e-05 1.583670e-06
[2470,] 9.362413e-06 1.101277e-05 2.736748e-06
[2471,] 5.482322e-06 9.741776e-06 1.675376e-06
[2472,] 7.575911e-06 1.536765e-05 2.371386e-06
[2473,] 1.212392e-05 1.865889e-05 4.646899e-06
[2474,] 7.160425e-06 1.030783e-05 2.069393e-06
[2475,] 4.126797e-03 1.767823e-05 1.741542e-03
[2476,] 6.041753e-06 1.050683e-05 1.999744e-06
[2477,] 7.597707e-06 1.544510e-05 2.369331e-06
[2478,] 1.228846e-05 1.918597e-05 3.358529e-06
[2479,] 1.214257e-05 1.904220e-05 4.737943e-06
[2480,] 3.566463e-03 1.728798e-05 1.417827e-03
[2481,] 3.667124e-03 1.729947e-05 1.461787e-03
[2482,] 6.984232e-06 1.412386e-05 2.735935e-06
[2483,] 5.620589e-06 1.723028e-05 2.419361e-06
[2484,] 4.939585e-06 1.493989e-05 1.585803e-06
[2485,] 1.940515e-05 1.676695e-05 1.024046e-05
[2486,] 7.143809e-06 1.419665e-05 2.784819e-06
[2487,] 6.531488e-06 1.424334e-05 2.654139e-06
[2488,] 5.644337e-06 1.063125e-05 1.891852e-06
[2489,] 6.155444e-06 1.405487e-05 2.507532e-06
[2490,] 6.155444e-06 1.405441e-05 2.507487e-06
[2491,] 4.939585e-06 1.495289e-05 1.584933e-06
[2492,] 5.909682e-06 2.378603e-05 3.061044e-06
[2493,] 6.214890e-06 1.419665e-05 2.551663e-06
[2494,] 6.155444e-06 1.415036e-05 2.517001e-06
[2495,] 1.200352e-05 1.893329e-05 4.602621e-06
[2496,] 6.374743e-06 1.405441e-05 2.598835e-06
[2497,] 2.322646e-05 1.707754e-05 1.277006e-05
[2498,] 6.531488e-06 1.405441e-05 2.633809e-06
[2499,] 2.721495e-03 1.734547e-05 1.090043e-03
[2500,] 5.846924e-06 1.057633e-05 1.950545e-06
[2501,] 6.531488e-06 1.415036e-05 2.644189e-06
[2502,] 6.374743e-06 1.415036e-05 2.608975e-06
[2503,] 6.531488e-06 1.419665e-05 2.649157e-06
[2504,] 6.531488e-06 1.415036e-05 2.644189e-06
[2505,] 4.926001e-06 1.494105e-05 1.582326e-06
[2506,] 2.570571e-03 1.737785e-05 1.034326e-03
[2507,] 5.659948e-06 1.751349e-05 2.460318e-06
[2508,] 6.531488e-06 1.419665e-05 2.649157e-06
[2509,] 6.374743e-06 1.424334e-05 2.618694e-06
[2510,] 5.311940e-06 1.059655e-05 1.785741e-06
[2511,] 1.211472e-05 1.902948e-05 4.710540e-06
[2512,] 5.846924e-06 1.058972e-05 1.953511e-06
[2513,] 6.374743e-06 1.419665e-05 2.613827e-06
[2514,] 5.790699e-06 1.056315e-05 1.928382e-06
[2515,] 6.374743e-06 1.392028e-05 2.584466e-06
[2516,] 5.846924e-06 1.049940e-05 1.932673e-06
[2517,] 6.374743e-06 1.387633e-05 2.579706e-06
[2518,] 6.374743e-06 1.430523e-05 2.625107e-06
[2519,] 6.374743e-06 1.378524e-05 2.569760e-06
[2520,] 1.229782e-05 1.544975e-05 3.784183e-06
[2521,] 5.846924e-06 1.046456e-05 1.924021e-06
[2522,] 6.374743e-06 1.374244e-05 2.565047e-06
[2523,] 6.374743e-06 1.370001e-05 2.560349e-06
[2524,] 4.901284e-06 1.478053e-05 1.581150e-06
[2525,] 4.913379e-06 1.477583e-05 1.584039e-06
[2526,] 6.678206e-06 1.378524e-05 2.635916e-06
[2527,] 9.353677e-06 1.158189e-05 2.788436e-06
[2528,] 1.206219e-05 1.903599e-05 4.663005e-06
[2529,] 5.408906e-06 1.031328e-05 1.773125e-06
[2530,] 6.374743e-06 1.344894e-05 2.532008e-06
[2531,] 2.435832e-03 1.753355e-05 1.001954e-03
[2532,] 6.517368e-06 2.711924e-05 2.778825e-06
[2533,] 6.374743e-06 1.344894e-05 2.532008e-06
[2534,] 2.435832e-03 1.755058e-05 1.004338e-03
[2535,] 6.531488e-06 1.340903e-05 2.560699e-06
[2536,] 7.033503e-06 1.537994e-05 2.254980e-06
[2537,] 6.531488e-06 1.336948e-05 2.556012e-06
[2538,] 1.194264e-05 1.921318e-05 4.579332e-06
[2539,] 6.678206e-06 1.348919e-05 2.601260e-06
[2540,] 6.531488e-06 1.333026e-05 2.551339e-06
[2541,] 6.374743e-06 1.333026e-05 2.518270e-06
[2542,] 6.374743e-06 1.333026e-05 2.518270e-06
[2543,] 1.192800e-05 1.924061e-05 4.568991e-06
[2544,] 6.678206e-06 1.340903e-05 2.591638e-06
[2545,] 1.185524e-05 1.928264e-05 4.513172e-06
[2546,] 2.364261e-03 1.757499e-05 9.773638e-04
[2547,] 6.374743e-06 1.324902e-05 2.508730e-06
[2548,] 6.374743e-06 1.324902e-05 2.508730e-06
[2549,] 6.374743e-06 1.321086e-05 2.504209e-06
[2550,] 6.374743e-06 1.321086e-05 2.504209e-06
[2551,] 6.988248e-06 1.543344e-05 2.244592e-06
[2552,] 6.374743e-06 1.309839e-05 2.490732e-06
[2553,] 1.820211e-05 1.958283e-05 1.099922e-05
[2554,] 6.374743e-06 1.317464e-05 2.499894e-06
[2555,] 6.374743e-06 1.313555e-05 2.495210e-06
[2556,] 6.374743e-06 1.309839e-05 2.490732e-06
[2557,] 6.374743e-06 1.309839e-05 2.490732e-06
[2558,] 1.192152e-05 1.931171e-05 4.574414e-06
[2559,] 6.374743e-06 1.305789e-05 2.485823e-06
[2560,] 6.374743e-06 1.305789e-05 2.485823e-06
[2561,] 6.950273e-06 1.548792e-05 2.235390e-06
[2562,] 6.374743e-06 1.298527e-05 2.476940e-06
[2563,] 6.374743e-06 1.298527e-05 2.476940e-06
[2564,] 6.929212e-06 2.124493e-05 3.726614e-06
[2565,] 6.374743e-06 1.294944e-05 2.472519e-06
[2566,] 1.465342e-05 1.307232e-05 4.255125e-06
[2567,] 1.465342e-05 1.312089e-05 4.268871e-06
[2568,] 1.465342e-05 1.315825e-05 4.279378e-06
[2569,] 1.544876e-05 1.327234e-05 4.452449e-06
[2570,] 1.465342e-05 1.297115e-05 4.226166e-06
[2571,] 1.544876e-05 1.297115e-05 4.363515e-06
[2572,] 7.043271e-06 2.147689e-05 3.838164e-06
[2573,] 4.925302e-06 1.465915e-05 1.596464e-06
[2574,] 1.465342e-05 1.300717e-05 4.236527e-06
[2575,] 1.427390e-05 1.304351e-05 4.180088e-06
[2576,] 1.465342e-05 1.304351e-05 4.246923e-06
[2577,] 1.504490e-05 1.323397e-05 4.370113e-06
[2578,] 1.504490e-05 1.318305e-05 4.355604e-06
[2579,] 1.427390e-05 1.315825e-05 4.211811e-06
[2580,] 1.465342e-05 1.310668e-05 4.264859e-06
[2581,] 1.386976e-05 1.311935e-05 4.128809e-06
[2582,] 6.929212e-06 2.219197e-05 3.807832e-06
[2583,] 1.316912e-05 1.315825e-05 4.011829e-06
[2584,] 1.283458e-05 1.319595e-05 3.959637e-06
[2585,] 1.188005e-05 1.969310e-05 4.591630e-06
[2586,] 1.182396e-05 1.972392e-05 4.529910e-06
[2587,] 1.994577e-05 1.197068e-05 4.746922e-06
[2588,] 1.316912e-05 1.440917e-05 4.296515e-06
[2589,] 1.121384e-05 1.035015e-05 3.133724e-06
[2590,] 1.283458e-05 1.440917e-05 4.228516e-06
[2591,] 8.436890e-04 1.794368e-05 3.624583e-04
[2592,] 1.185994e-05 1.451019e-05 4.047324e-06
[2593,] 7.124406e-06 3.202484e-05 2.180526e-06
[2594,] 6.908596e-06 1.538452e-05 2.242547e-06
[2595,] 1.127793e-05 1.460807e-05 3.942262e-06
[2596,] 1.156455e-05 1.460807e-05 4.003709e-06
[2597,] 1.127793e-05 1.460807e-05 3.942262e-06
[2598,] 5.058941e-06 1.561319e-05 1.605656e-06
[2599,] 7.089228e-06 3.195151e-05 2.189489e-06
[2600,] 1.191441e-05 2.177991e-05 4.973340e-06
[2601,] 8.958815e-06 1.043196e-05 2.511456e-06
[2602,] 8.759242e-06 1.801601e-05 2.907233e-06
[2603,] 1.019505e-05 1.481387e-05 3.855418e-06
[2604,] 1.019505e-05 1.481387e-05 3.855418e-06
[2605,] 5.075283e-06 1.574923e-05 1.606791e-06
[2606,] 1.018844e-05 1.486514e-05 3.747511e-06
[2607,] 9.942240e-06 1.491683e-05 3.700111e-06
[2608,] 1.101890e-05 1.587377e-05 4.118907e-06
[2609,] 7.042866e-06 1.029723e-05 2.263821e-06
[2610,] 4.840595e-06 1.524188e-05 1.574855e-06
[2611,] 1.174936e-05 2.227995e-05 4.870552e-06
[2612,] 6.910104e-06 2.017740e-05 3.422239e-06
[2613,] 8.538632e-06 1.513550e-05 3.344652e-06
[2614,] 8.538632e-06 1.518820e-05 3.351713e-06
[2615,] 8.538632e-06 1.518820e-05 3.351713e-06
[2616,] 1.179247e-05 2.225797e-05 4.910469e-06
[2617,] 6.917645e-06 1.055891e-05 2.183557e-06
[2618,] 8.538632e-06 1.540879e-05 3.380896e-06
[2619,] 1.148644e-05 2.232407e-05 4.545324e-06
[2620,] 8.538632e-06 1.524666e-05 3.359505e-06
[2621,] 6.766858e-06 1.058470e-05 2.159510e-06
[2622,] 8.339986e-06 1.524666e-05 3.312194e-06
[2623,] 8.146979e-06 1.522048e-05 3.255765e-06
[2624,] 6.766858e-06 1.058470e-05 2.159510e-06
[2625,] 8.339986e-06 1.522048e-05 3.301837e-06
[2626,] 1.197729e-05 2.058634e-05 4.825108e-06
[2627,] 7.426151e-06 1.988853e-05 2.763433e-06
[2628,] 7.450800e-06 1.972913e-05 2.773732e-06
[2629,] 1.934198e-05 1.700483e-05 6.130473e-06
[2630,] 2.063730e-05 5.051992e-05 2.510720e-05
[2631,] 1.001335e-05 1.598219e-05 3.504457e-06
[2632,] 1.695567e-05 1.574343e-05 5.482768e-06
[2633,] 2.683522e-05 5.150576e-05 3.546123e-05
[2634,] 9.017620e-06 2.842231e-05 6.311905e-06
[2635,] 9.206912e-06 2.861274e-05 6.526877e-06
[2636,] 1.002585e-05 3.668071e-05 8.184928e-06
[2637,] 8.772994e-06 2.784360e-05 6.003099e-06
[2638,] 1.058436e-05 1.591736e-05 3.737274e-06
[2639,] 9.708160e-06 1.603068e-05 3.371209e-06
```
