## Supplementary material for "Characterization of shared and ancestry-specific signals driving complex traits using multi-ancestry fine-mapping": s2_data_1kg.pvar

```
##FILTER=<ID=PASS,Description="All filters passed">
##reference=ftp://ftp.1000genomes.ebi.ac.uk//vol1/ftp/technical/reference/phase2_reference_assembly_sequence/hs37d5.fa.gz
##contig=<ID=5,assembly=b37,length=180915260>
##ALT=<ID=CNV,Description="Copy Number Polymorphism">
##ALT=<ID=DEL,Description="Deletion">
##ALT=<ID=DUP,Description="Duplication">
##ALT=<ID=INS:ME:ALU,Description="Insertion of ALU element">
##ALT=<ID=INS:ME:LINE1,Description="Insertion of LINE1 element">
##ALT=<ID=INS:ME:SVA,Description="Insertion of SVA element">
##ALT=<ID=INS:MT,Description="Nuclear Mitochondrial Insertion">
##ALT=<ID=INV,Description="Inversion">
##ALT=<ID=CN0,Description="Copy number allele: 0 copies">
##ALT=<ID=CN1,Description="Copy number allele: 1 copy">
##ALT=<ID=CN2,Description="Copy number allele: 2 copies">
##ALT=<ID=CN3,Description="Copy number allele: 3 copies">
##ALT=<ID=CN4,Description="Copy number allele: 4 copies">
##ALT=<ID=CN5,Description="Copy number allele: 5 copies">
##ALT=<ID=CN6,Description="Copy number allele: 6 copies">
##ALT=<ID=CN7,Description="Copy number allele: 7 copies">
##ALT=<ID=CN8,Description="Copy number allele: 8 copies">
##ALT=<ID=CN9,Description="Copy number allele: 9 copies">
##ALT=<ID=CN10,Description="Copy number allele: 10 copies">
##ALT=<ID=CN11,Description="Copy number allele: 11 copies">
##ALT=<ID=CN12,Description="Copy number allele: 12 copies">
##ALT=<ID=CN13,Description="Copy number allele: 13 copies">
##ALT=<ID=CN14,Description="Copy number allele: 14 copies">
##ALT=<ID=CN15,Description="Copy number allele: 15 copies">
##ALT=<ID=CN16,Description="Copy number allele: 16 copies">
##ALT=<ID=CN17,Description="Copy number allele: 17 copies">
##ALT=<ID=CN18,Description="Copy number allele: 18 copies">
##ALT=<ID=CN19,Description="Copy number allele: 19 copies">
##ALT=<ID=CN20,Description="Copy number allele: 20 copies">
##ALT=<ID=CN21,Description="Copy number allele: 21 copies">
##ALT=<ID=CN22,Description="Copy number allele: 22 copies">
##ALT=<ID=CN23,Description="Copy number allele: 23 copies">
##ALT=<ID=CN24,Description="Copy number allele: 24 copies">
##ALT=<ID=CN25,Description="Copy number allele: 25 copies">
##ALT=<ID=CN26,Description="Copy number allele: 26 copies">
##ALT=<ID=CN27,Description="Copy number allele: 27 copies">
##ALT=<ID=CN28,Description="Copy number allele: 28 copies">
##ALT=<ID=CN29,Description="Copy number allele: 29 copies">
##ALT=<ID=CN30,Description="Copy number allele: 30 copies">
##ALT=<ID=CN31,Description="Copy number allele: 31 copies">
##ALT=<ID=CN32,Description="Copy number allele: 32 copies">
##ALT=<ID=CN33,Description="Copy number allele: 33 copies">
##ALT=<ID=CN34,Description="Copy number allele: 34 copies">
##ALT=<ID=CN35,Description="Copy number allele: 35 copies">
##ALT=<ID=CN36,Description="Copy number allele: 36 copies">
##ALT=<ID=CN37,Description="Copy number allele: 37 copies">
##ALT=<ID=CN38,Description="Copy number allele: 38 copies">
##ALT=<ID=CN39,Description="Copy number allele: 39 copies">
##ALT=<ID=CN40,Description="Copy number allele: 40 copies">
##ALT=<ID=CN41,Description="Copy number allele: 41 copies">
##ALT=<ID=CN42,Description="Copy number allele: 42 copies">
##ALT=<ID=CN43,Description="Copy number allele: 43 copies">
##ALT=<ID=CN44,Description="Copy number allele: 44 copies">
##ALT=<ID=CN45,Description="Copy number allele: 45 copies">
##ALT=<ID=CN46,Description="Copy number allele: 46 copies">
##ALT=<ID=CN47,Description="Copy number allele: 47 copies">
##ALT=<ID=CN48,Description="Copy number allele: 48 copies">
##ALT=<ID=CN49,Description="Copy number allele: 49 copies">
##ALT=<ID=CN50,Description="Copy number allele: 50 copies">
##ALT=<ID=CN51,Description="Copy number allele: 51 copies">
##ALT=<ID=CN52,Description="Copy number allele: 52 copies">
##ALT=<ID=CN53,Description="Copy number allele: 53 copies">
##ALT=<ID=CN54,Description="Copy number allele: 54 copies">
##ALT=<ID=CN55,Description="Copy number allele: 55 copies">
##ALT=<ID=CN56,Description="Copy number allele: 56 copies">
##ALT=<ID=CN57,Description="Copy number allele: 57 copies">
##ALT=<ID=CN58,Description="Copy number allele: 58 copies">
##ALT=<ID=CN59,Description="Copy number allele: 59 copies">
##ALT=<ID=CN60,Description="Copy number allele: 60 copies">
##ALT=<ID=CN61,Description="Copy number allele: 61 copies">
##ALT=<ID=CN62,Description="Copy number allele: 62 copies">
##ALT=<ID=CN63,Description="Copy number allele: 63 copies">
##ALT=<ID=CN64,Description="Copy number allele: 64 copies">
##ALT=<ID=CN65,Description="Copy number allele: 65 copies">
##ALT=<ID=CN66,Description="Copy number allele: 66 copies">
##ALT=<ID=CN67,Description="Copy number allele: 67 copies">
##ALT=<ID=CN68,Description="Copy number allele: 68 copies">
##ALT=<ID=CN69,Description="Copy number allele: 69 copies">
##ALT=<ID=CN70,Description="Copy number allele: 70 copies">
##ALT=<ID=CN71,Description="Copy number allele: 71 copies">
##ALT=<ID=CN72,Description="Copy number allele: 72 copies">
##ALT=<ID=CN73,Description="Copy number allele: 73 copies">
##ALT=<ID=CN74,Description="Copy number allele: 74 copies">
##ALT=<ID=CN75,Description="Copy number allele: 75 copies">
##ALT=<ID=CN76,Description="Copy number allele: 76 copies">
##ALT=<ID=CN77,Description="Copy number allele: 77 copies">
##ALT=<ID=CN78,Description="Copy number allele: 78 copies">
##ALT=<ID=CN79,Description="Copy number allele: 79 copies">
##ALT=<ID=CN80,Description="Copy number allele: 80 copies">
##ALT=<ID=CN81,Description="Copy number allele: 81 copies">
##ALT=<ID=CN82,Description="Copy number allele: 82 copies">
##ALT=<ID=CN83,Description="Copy number allele: 83 copies">
##ALT=<ID=CN84,Description="Copy number allele: 84 copies">
##ALT=<ID=CN85,Description="Copy number allele: 85 copies">
##ALT=<ID=CN86,Description="Copy number allele: 86 copies">
##ALT=<ID=CN87,Description="Copy number allele: 87 copies">
##ALT=<ID=CN88,Description="Copy number allele: 88 copies">
##ALT=<ID=CN89,Description="Copy number allele: 89 copies">
##ALT=<ID=CN90,Description="Copy number allele: 90 copies">
##ALT=<ID=CN91,Description="Copy number allele: 91 copies">
##ALT=<ID=CN92,Description="Copy number allele: 92 copies">
##ALT=<ID=CN93,Description="Copy number allele: 93 copies">
##ALT=<ID=CN94,Description="Copy number allele: 94 copies">
##ALT=<ID=CN95,Description="Copy number allele: 95 copies">
##ALT=<ID=CN96,Description="Copy number allele: 96 copies">
##ALT=<ID=CN97,Description="Copy number allele: 97 copies">
##ALT=<ID=CN98,Description="Copy number allele: 98 copies">
##ALT=<ID=CN99,Description="Copy number allele: 99 copies">
##ALT=<ID=CN100,Description="Copy number allele: 100 copies">
##ALT=<ID=CN101,Description="Copy number allele: 101 copies">
##ALT=<ID=CN102,Description="Copy number allele: 102 copies">
##ALT=<ID=CN103,Description="Copy number allele: 103 copies">
##ALT=<ID=CN104,Description="Copy number allele: 104 copies">
##ALT=<ID=CN105,Description="Copy number allele: 105 copies">
##ALT=<ID=CN106,Description="Copy number allele: 106 copies">
##ALT=<ID=CN107,Description="Copy number allele: 107 copies">
##ALT=<ID=CN108,Description="Copy number allele: 108 copies">
##ALT=<ID=CN109,Description="Copy number allele: 109 copies">
##ALT=<ID=CN110,Description="Copy number allele: 110 copies">
##ALT=<ID=CN111,Description="Copy number allele: 111 copies">
##ALT=<ID=CN112,Description="Copy number allele: 112 copies">
##ALT=<ID=CN113,Description="Copy number allele: 113 copies">
##ALT=<ID=CN114,Description="Copy number allele: 114 copies">
##ALT=<ID=CN115,Description="Copy number allele: 115 copies">
##ALT=<ID=CN116,Description="Copy number allele: 116 copies">
##ALT=<ID=CN117,Description="Copy number allele: 117 copies">
##ALT=<ID=CN118,Description="Copy number allele: 118 copies">
##ALT=<ID=CN119,Description="Copy number allele: 119 copies">
##ALT=<ID=CN120,Description="Copy number allele: 120 copies">
##ALT=<ID=CN121,Description="Copy number allele: 121 copies">
##ALT=<ID=CN122,Description="Copy number allele: 122 copies">
##ALT=<ID=CN123,Description="Copy number allele: 123 copies">
##ALT=<ID=CN124,Description="Copy number allele: 124 copies">
##INFO=<ID=CIEND,Number=2,Type=Integer,Description="Confidence interval around END for imprecise variants">
##INFO=<ID=CIPOS,Number=2,Type=Integer,Description="Confidence interval around POS for imprecise variants">
##INFO=<ID=CS,Number=1,Type=String,Description="Source call set.">
##INFO=<ID=END,Number=1,Type=Integer,Description="End coordinate of this variant">
##INFO=<ID=IMPRECISE,Number=0,Type=Flag,Description="Imprecise structural variation">
##INFO=<ID=MC,Number=.,Type=String,Description="Merged calls.">
##INFO=<ID=MEINFO,Number=4,Type=String,Description="Mobile element info of the form NAME,START,END<POLARITY; If there is only 5' OR 3' support for this call, will be NULL NULL for START and END">
##INFO=<ID=MEND,Number=1,Type=Integer,Description="Mitochondrial end coordinate of inserted sequence">
##INFO=<ID=MLEN,Number=1,Type=Integer,Description="Estimated length of mitochondrial insert">
##INFO=<ID=MSTART,Number=1,Type=Integer,Description="Mitochondrial start coordinate of inserted sequence">
##INFO=<ID=SVLEN,Number=.,Type=Integer,Description="SV length. It is only calculated for structural variation MEIs. For other types of SVs; one may calculate the SV length by INFO:END-START+1, or by finding the difference between lengthes of REF and ALT alleles">
##INFO=<ID=SVTYPE,Number=1,Type=String,Description="Type of structural variant">
##INFO=<ID=TSD,Number=1,Type=String,Description="Precise Target Site Duplication for bases, if unknown, value will be NULL">
##INFO=<ID=AC,Number=A,Type=Integer,Description="Total number of alternate alleles in called genotypes">
##INFO=<ID=AF,Number=A,Type=Float,Description="Estimated allele frequency in the range (0,1)">
##INFO=<ID=NS,Number=1,Type=Integer,Description="Number of samples with data">
##INFO=<ID=AN,Number=1,Type=Integer,Description="Total number of alleles in called genotypes">
##INFO=<ID=EAS_AF,Number=A,Type=Float,Description="Allele frequency in the EAS populations calculated from AC and AN, in the range (0,1)">
##INFO=<ID=EUR_AF,Number=A,Type=Float,Description="Allele frequency in the EUR populations calculated from AC and AN, in the range (0,1)">
##INFO=<ID=AFR_AF,Number=A,Type=Float,Description="Allele frequency in the AFR populations calculated from AC and AN, in the range (0,1)">
##INFO=<ID=AMR_AF,Number=A,Type=Float,Description="Allele frequency in the AMR populations calculated from AC and AN, in the range (0,1)">
##INFO=<ID=SAS_AF,Number=A,Type=Float,Description="Allele frequency in the SAS populations calculated from AC and AN, in the range (0,1)">
##INFO=<ID=DP,Number=1,Type=Integer,Description="Total read depth; only low coverage data were counted towards the DP, exome data were not used">
##INFO=<ID=AA,Number=1,Type=String,Description="Ancestral Allele. Format: AA|REF|ALT|IndelType. AA: Ancestral allele, REF:Reference Allele, ALT:Alternate Allele, IndelType:Type of Indel (REF, ALT and IndelType are only defined for indels)">
##INFO=<ID=VT,Number=.,Type=String,Description="indicates what type of variant the line represents">
##INFO=<ID=EX_TARGET,Number=0,Type=Flag,Description="indicates whether a variant is within the exon pull down target boundaries">
##INFO=<ID=MULTI_ALLELIC,Number=0,Type=Flag,Description="indicates whether a site is multi-allelic">
#CHROM	POS	ID	REF	ALT	QUAL	FILTER	INFO
5	89778613	rs6894539	T	A	100	PASS	AC=3833;AF=0.765375;AN=5008;NS=2504;DP=16806;EAS_AF=0.6359;AMR_AF=0.8184;AFR_AF=0.9047;EUR_AF=0.7704;SAS_AF=0.6677;AA=A|||;VT=SNP
5	89778657	rs10942595	T	C	100	PASS	AC=3559;AF=0.710663;AN=5008;NS=2504;DP=16409;EAS_AF=0.6359;AMR_AF=0.8055;AFR_AF=0.7065;EUR_AF=0.7674;SAS_AF=0.6677;AA=C|||;VT=SNP
5	89779547	rs3933063	G	A	100	PASS	AC=3404;AF=0.679712;AN=5008;NS=2504;DP=14941;EAS_AF=0.6359;AMR_AF=0.8026;AFR_AF=0.5908;EUR_AF=0.7674;SAS_AF=0.6677;AA=G|||;VT=SNP
5	89779608	rs16868693	A	T	100	PASS	AC=76;AF=0.0151757;AN=5008;NS=2504;DP=14862;EAS_AF=0.0129;AMR_AF=0.0865;AFR_AF=0.0008;EUR_AF=0;SAS_AF=0.002;AA=A|||;VT=SNP
5	89780945	rs2562520	C	A	100	PASS	AC=3378;AF=0.674521;AN=5008;NS=2504;DP=18628;EAS_AF=0.6369;AMR_AF=0.804;AFR_AF=0.5688;EUR_AF=0.7644;SAS_AF=0.6718;AA=c|||;VT=SNP
5	89780963	rs12374570	A	G	100	PASS	AC=716;AF=0.142971;AN=5008;NS=2504;DP=18567;EAS_AF=0.2569;AMR_AF=0.1066;AFR_AF=0.0356;EUR_AF=0.1451;SAS_AF=0.1943;AA=A|||;VT=SNP
5	89780971	rs2562519	C	T	100	PASS	AC=3362;AF=0.671326;AN=5008;NS=2504;DP=18703;EAS_AF=0.6359;AMR_AF=0.8026;AFR_AF=0.5545;EUR_AF=0.7644;SAS_AF=0.6769;AA=C|||;VT=SNP
5	89781215	rs2562518	G	A	100	PASS	AC=3398;AF=0.678514;AN=5008;NS=2504;DP=20242;EAS_AF=0.6349;AMR_AF=0.7997;AFR_AF=0.5847;EUR_AF=0.7644;SAS_AF=0.6759;AA=G|||;VT=SNP
5	89781594	rs2115500	C	T	100	PASS	AC=3933;AF=0.785343;AN=5008;NS=2504;DP=17045;EAS_AF=0.6448;AMR_AF=0.8501;AFR_AF=0.8298;EUR_AF=0.83;SAS_AF=0.7781;AA=T|||;VT=SNP
5	89781939	rs4569906	T	C	100	PASS	AC=1851;AF=0.369609;AN=5008;NS=2504;DP=16476;EAS_AF=0.38;AMR_AF=0.4611;AFR_AF=0.351;EUR_AF=0.3459;SAS_AF=0.3436;AA=T|||;VT=SNP
5	89782681	rs250376	A	G	100	PASS	AC=1483;AF=0.296126;AN=5008;NS=2504;DP=21532;EAS_AF=0.3482;AMR_AF=0.1643;AFR_AF=0.4773;EUR_AF=0.172;SAS_AF=0.2188;AA=G|||;VT=SNP
5	89783556	rs250375	T	A	100	PASS	AC=3434;AF=0.685703;AN=5008;NS=2504;DP=16134;EAS_AF=0.623;AMR_AF=0.5476;AFR_AF=0.8411;EUR_AF=0.659;SAS_AF=0.6656;AA=A|||;VT=SNP
5	89784148	rs250374	T	A	100	PASS	AC=3415;AF=0.681909;AN=5008;NS=2504;DP=12991;EAS_AF=0.623;AMR_AF=0.5447;AFR_AF=0.8283;EUR_AF=0.659;SAS_AF=0.6656;AA=A|||;VT=SNP
5	89785144	rs7712128	A	G	100	PASS	AC=2026;AF=0.404553;AN=5008;NS=2504;DP=12236;EAS_AF=0.2748;AMR_AF=0.379;AFR_AF=0.4221;EUR_AF=0.4881;SAS_AF=0.4468;AA=G|||;VT=SNP
5	89785404	rs250373	C	T	100	PASS	AC=3438;AF=0.686502;AN=5008;NS=2504;DP=15909;EAS_AF=0.623;AMR_AF=0.5504;AFR_AF=0.8419;EUR_AF=0.66;SAS_AF=0.6656;AA=T|||;VT=SNP
5	89785412	rs250372	G	T	100	PASS	AC=3438;AF=0.686502;AN=5008;NS=2504;DP=16404;EAS_AF=0.623;AMR_AF=0.5504;AFR_AF=0.8419;EUR_AF=0.66;SAS_AF=0.6656;AA=T|||;VT=SNP
5	89786043	rs6877613	G	T	100	PASS	AC=640;AF=0.127796;AN=5008;NS=2504;DP=14115;EAS_AF=0.0833;AMR_AF=0.134;AFR_AF=0.1952;EUR_AF=0.1252;SAS_AF=0.0808;AA=G|||;VT=SNP
5	89786124	rs10462342	G	A	100	PASS	AC=1263;AF=0.252196;AN=5008;NS=2504;DP=12083;EAS_AF=0.1915;AMR_AF=0.245;AFR_AF=0.1339;EUR_AF=0.3628;SAS_AF=0.3661;AA=G|||;VT=SNP
5	89786241	rs6877977	G	A	100	PASS	AC=666;AF=0.132987;AN=5008;NS=2504;DP=11777;EAS_AF=0.0833;AMR_AF=0.1398;AFR_AF=0.2118;EUR_AF=0.1252;SAS_AF=0.0808;AA=G|||;VT=SNP
5	89786285	rs6877680	A	G	100	PASS	AC=3421;AF=0.683107;AN=5008;NS=2504;DP=12498;EAS_AF=0.623;AMR_AF=0.5519;AFR_AF=0.829;EUR_AF=0.659;SAS_AF=0.6656;AA=G|||;VT=SNP
5	89786766	rs2656953	T	C	100	PASS	AC=1222;AF=0.24401;AN=5008;NS=2504;DP=15625;EAS_AF=0.3482;AMR_AF=0.1556;AFR_AF=0.2867;EUR_AF=0.169;SAS_AF=0.2188;AA=T|||;VT=SNP
5	89786987	rs34685868	G	A	100	PASS	AC=640;AF=0.127796;AN=5008;NS=2504;DP=19190;EAS_AF=0.0833;AMR_AF=0.134;AFR_AF=0.1952;EUR_AF=0.1252;SAS_AF=0.0808;AA=G|||;VT=SNP
5	89787421	rs145308423	T	C	100	PASS	AC=76;AF=0.0151757;AN=5008;NS=2504;DP=15342;EAS_AF=0.0129;AMR_AF=0.0865;AFR_AF=0.0008;EUR_AF=0;SAS_AF=0.002;AA=T|||;VT=SNP
5	89788891	rs2562517	A	G	100	PASS	AC=1221;AF=0.24381;AN=5008;NS=2504;DP=16819;EAS_AF=0.3472;AMR_AF=0.1556;AFR_AF=0.2867;EUR_AF=0.169;SAS_AF=0.2188;AA=A|||;VT=SNP
5	89789139	rs2562516	C	T	100	PASS	AC=1236;AF=0.246805;AN=5008;NS=2504;DP=16925;EAS_AF=0.3482;AMR_AF=0.1715;AFR_AF=0.2867;EUR_AF=0.17;SAS_AF=0.2209;AA=C|||;VT=SNP
5	89789454	rs72781084	A	G	100	PASS	AC=738;AF=0.147364;AN=5008;NS=2504;DP=14035;EAS_AF=0.1806;AMR_AF=0.1354;AFR_AF=0.0106;EUR_AF=0.2097;SAS_AF=0.2423;AA=A|||;VT=SNP
5	89790989	rs79216528	C	T	100	PASS	AC=508;AF=0.101438;AN=5008;NS=2504;DP=18396;EAS_AF=0.2431;AMR_AF=0.0706;AFR_AF=0.028;EUR_AF=0.0835;SAS_AF=0.0951;AA=C|||;VT=SNP
5	89790997	rs6452887	A	G	100	PASS	AC=563;AF=0.11242;AN=5008;NS=2504;DP=18678;EAS_AF=0.0833;AMR_AF=0.134;AFR_AF=0.1331;EUR_AF=0.1252;SAS_AF=0.0859;AA=A|||;VT=SNP
5	89791258	rs2255938	A	G	100	PASS	AC=3443;AF=0.6875;AN=5008;NS=2504;DP=17374;EAS_AF=0.624;AMR_AF=0.5476;AFR_AF=0.8411;EUR_AF=0.659;SAS_AF=0.6738;AA=G|||;VT=SNP
5	89792060	rs59607907	C	T	100	PASS	AC=635;AF=0.126797;AN=5008;NS=2504;DP=12580;EAS_AF=0.0823;AMR_AF=0.1354;AFR_AF=0.2005;EUR_AF=0.1153;SAS_AF=0.0787;AA=C|||;VT=SNP
5	89792508	rs2562515	A	G	100	PASS	AC=1247;AF=0.249002;AN=5008;NS=2504;DP=17717;EAS_AF=0.3631;AMR_AF=0.1556;AFR_AF=0.2912;EUR_AF=0.17;SAS_AF=0.2219;AA=A|||;VT=SNP
5	89792723	rs2366768	T	A	100	PASS	AC=1485;AF=0.296526;AN=5008;NS=2504;DP=15774;EAS_AF=0.3631;AMR_AF=0.1657;AFR_AF=0.4644;EUR_AF=0.172;SAS_AF=0.2219;AA=T|||;VT=SNP
5	89793040	rs3805480	G	T	100	PASS	AC=2140;AF=0.427316;AN=5008;NS=2504;DP=12555;EAS_AF=0.4464;AMR_AF=0.3012;AFR_AF=0.6664;EUR_AF=0.3012;SAS_AF=0.3037;AA=G|||;VT=SNP
5	89793213	rs7726781	C	T	100	PASS	AC=1485;AF=0.296526;AN=5008;NS=2504;DP=13606;EAS_AF=0.3631;AMR_AF=0.1657;AFR_AF=0.4644;EUR_AF=0.172;SAS_AF=0.2219;AA=C|||;VT=SNP
5	89793986	rs35513125	G	A	100	PASS	AC=638;AF=0.127396;AN=5008;NS=2504;DP=18192;EAS_AF=0.0833;AMR_AF=0.1369;AFR_AF=0.1838;EUR_AF=0.1302;SAS_AF=0.0869;AA=A|||;VT=SNP
5	89794940	rs13189520	A	T	100	PASS	AC=635;AF=0.126797;AN=5008;NS=2504;DP=21489;EAS_AF=0.0833;AMR_AF=0.1354;AFR_AF=0.1831;EUR_AF=0.1292;SAS_AF=0.0869;AA=A|||;VT=SNP
5	89795955	rs3805481	C	T	100	PASS	AC=22;AF=0.00439297;AN=5008;NS=2504;DP=16583;EAS_AF=0.0208;AMR_AF=0;AFR_AF=0;EUR_AF=0.001;SAS_AF=0;AA=C|||;VT=SNP
5	89796854	rs27200	T	A	100	PASS	AC=3465;AF=0.691893;AN=5008;NS=2504;DP=15361;EAS_AF=0.6409;AMR_AF=0.549;AFR_AF=0.8381;EUR_AF=0.664;SAS_AF=0.6769;AA=A|||;VT=SNP
5	89798109	rs10942596	A	G	100	PASS	AC=1903;AF=0.379992;AN=5008;NS=2504;DP=14665;EAS_AF=0.2788;AMR_AF=0.3804;AFR_AF=0.3162;EUR_AF=0.493;SAS_AF=0.454;AA=A|||;VT=SNP
5	89798873	rs11743030	A	G	100	PASS	AC=1903;AF=0.379992;AN=5008;NS=2504;DP=19225;EAS_AF=0.2788;AMR_AF=0.3804;AFR_AF=0.3154;EUR_AF=0.493;SAS_AF=0.455;AA=A|||;VT=SNP
5	89800961	rs1508788	T	G	100	PASS	AC=560;AF=0.111821;AN=5008;NS=2504;DP=17295;EAS_AF=0.0833;AMR_AF=0.134;AFR_AF=0.1271;EUR_AF=0.1282;SAS_AF=0.0879;AA=T|||;VT=SNP
5	89801006	rs27658	A	G	100	PASS	AC=1606;AF=0.320687;AN=5008;NS=2504;DP=17521;EAS_AF=0.3621;AMR_AF=0.1671;AFR_AF=0.5484;EUR_AF=0.174;SAS_AF=0.2301;AA=A|||;VT=SNP
5	89801978	rs40204	G	A	100	PASS	AC=1537;AF=0.306909;AN=5008;NS=2504;DP=18342;EAS_AF=0.3611;AMR_AF=0.1657;AFR_AF=0.4992;EUR_AF=0.172;SAS_AF=0.2301;AA=G|||;VT=SNP
5	89801994	rs144409874	C	T	100	PASS	AC=23;AF=0.00459265;AN=5008;NS=2504;DP=18799;EAS_AF=0.0218;AMR_AF=0;AFR_AF=0;EUR_AF=0.001;SAS_AF=0;AA=c|||;VT=SNP
5	89802004	rs27963	G	C	100	PASS	AC=3454;AF=0.689696;AN=5008;NS=2504;DP=18564;EAS_AF=0.6399;AMR_AF=0.5461;AFR_AF=0.8253;EUR_AF=0.665;SAS_AF=0.6851;AA=C|||;VT=SNP
5	89803188	rs27198	T	C	100	PASS	AC=3459;AF=0.690695;AN=5008;NS=2504;DP=17595;EAS_AF=0.6409;AMR_AF=0.5461;AFR_AF=0.8245;EUR_AF=0.665;SAS_AF=0.6902;AA=C|||;VT=SNP
5	89803587	rs3805483	T	C	100	PASS	AC=1736;AF=0.346645;AN=5008;NS=2504;DP=18522;EAS_AF=0.1994;AMR_AF=0.2983;AFR_AF=0.3101;EUR_AF=0.4891;SAS_AF=0.4356;AA=T|||;VT=SNP
5	89804608	rs67376567	G	A	100	PASS	AC=1299;AF=0.259385;AN=5008;NS=2504;DP=16272;EAS_AF=0.1964;AMR_AF=0.245;AFR_AF=0.1566;EUR_AF=0.3638;SAS_AF=0.3661;AA=G|||;VT=SNP
5	89804662	rs149103093	C	T	100	PASS	AC=107;AF=0.0213658;AN=5008;NS=2504;DP=15715;EAS_AF=0.0367;AMR_AF=0.0058;AFR_AF=0.0477;EUR_AF=0.002;SAS_AF=0.001;AA=C|||;VT=SNP
5	89804851	rs35407205	C	T	100	PASS	AC=1350;AF=0.269569;AN=5008;NS=2504;DP=16362;EAS_AF=0.1954;AMR_AF=0.2464;AFR_AF=0.1959;EUR_AF=0.3628;SAS_AF=0.3661;AA=C|||;VT=SNP
5	89805004	rs117180945	G	A	100	PASS	AC=19;AF=0.00379393;AN=5008;NS=2504;DP=18144;EAS_AF=0.0149;AMR_AF=0;AFR_AF=0.0008;EUR_AF=0.003;SAS_AF=0;AA=G|||;VT=SNP
5	89805417	rs79699982	A	T	100	PASS	AC=91;AF=0.0181709;AN=5008;NS=2504;DP=21324;EAS_AF=0.0853;AMR_AF=0;AFR_AF=0;EUR_AF=0;SAS_AF=0.0051;AA=A|||;VT=SNP
5	89806265	rs10514327	G	A	100	PASS	AC=1350;AF=0.269569;AN=5008;NS=2504;DP=21169;EAS_AF=0.1954;AMR_AF=0.2464;AFR_AF=0.1959;EUR_AF=0.3638;SAS_AF=0.365;AA=G|||;VT=SNP
5	89806729	rs12655180	G	A	100	PASS	AC=1137;AF=0.227037;AN=5008;NS=2504;DP=14434;EAS_AF=0.1944;AMR_AF=0.2305;AFR_AF=0.0469;EUR_AF=0.3608;SAS_AF=0.364;AA=G|||;VT=SNP
5	89806747	rs812594	G	A	100	PASS	AC=3125;AF=0.624002;AN=5008;NS=2504;DP=14378;EAS_AF=0.5456;AMR_AF=0.4553;AFR_AF=0.7398;EUR_AF=0.6521;SAS_AF=0.6391;AA=A|||;VT=SNP
5	89807395	rs10942597	T	C	100	PASS	AC=1650;AF=0.329473;AN=5008;NS=2504;DP=14054;EAS_AF=0.1944;AMR_AF=0.2738;AFR_AF=0.3744;EUR_AF=0.4026;SAS_AF=0.3722;AA=T|||;VT=SNP
5	89807711	rs6897910	G	A	100	PASS	AC=1549;AF=0.309305;AN=5008;NS=2504;DP=17899;EAS_AF=0.1915;AMR_AF=0.268;AFR_AF=0.3086;EUR_AF=0.4006;SAS_AF=0.3671;AA=G|||;VT=SNP
5	89807732	rs6897490	A	G	100	PASS	AC=370;AF=0.0738818;AN=5008;NS=2504;DP=17429;EAS_AF=0.1062;AMR_AF=0.0548;AFR_AF=0.0424;EUR_AF=0.0467;SAS_AF=0.1247;AA=A|||;VT=SNP
5	89808979	rs72781088	T	C	100	PASS	AC=137;AF=0.0273562;AN=5008;NS=2504;DP=15301;EAS_AF=0.002;AMR_AF=0.0202;AFR_AF=0.0008;EUR_AF=0.0716;SAS_AF=0.0491;AA=T|||;VT=SNP
5	89809679	rs75418010	C	T	100	PASS	AC=488;AF=0.0974441;AN=5008;NS=2504;DP=17542;EAS_AF=0.2351;AMR_AF=0.0648;AFR_AF=0.0189;EUR_AF=0.0785;SAS_AF=0.1043;AA=C|||;VT=SNP
5	89809782	rs37480	A	G	100	PASS	AC=1346;AF=0.26877;AN=5008;NS=2504;DP=19414;EAS_AF=0.4127;AMR_AF=0.1484;AFR_AF=0.3411;EUR_AF=0.1372;SAS_AF=0.2434;AA=A|||;VT=SNP
5	89809841	rs78679223	T	G	100	PASS	AC=127;AF=0.0253594;AN=5008;NS=2504;DP=18822;EAS_AF=0.0665;AMR_AF=0.0014;AFR_AF=0.034;EUR_AF=0.004;SAS_AF=0.0102;AA=T|||;VT=SNP
5	89810077	rs1047787	G	A	100	PASS	AC=1198;AF=0.239217;AN=5008;NS=2504;DP=16739;EAS_AF=0.1954;AMR_AF=0.2493;AFR_AF=0.0477;EUR_AF=0.4016;SAS_AF=0.3691;AA=G|||;VT=SNP
5	89810208	rs62375060	C	T	100	PASS	AC=341;AF=0.0680911;AN=5008;NS=2504;DP=17764;EAS_AF=0.1151;AMR_AF=0.1354;AFR_AF=0.0045;EUR_AF=0.1024;SAS_AF=0.0225;AA=C|||;VT=SNP
5	89811739	rs118176499	C	T	100	PASS	AC=61;AF=0.0121805;AN=5008;NS=2504;DP=15734;EAS_AF=0.0595;AMR_AF=0.0014;AFR_AF=0;EUR_AF=0;SAS_AF=0;AA=C|||;VT=SNP
5	89811745	rs76367689	A	C	100	PASS	AC=127;AF=0.0253594;AN=5008;NS=2504;DP=15636;EAS_AF=0.0665;AMR_AF=0.0014;AFR_AF=0.034;EUR_AF=0.004;SAS_AF=0.0102;AA=A|||;VT=SNP
5	89812676	rs3087840	T	A	100	PASS	AC=1634;AF=0.326278;AN=5008;NS=2504;DP=14466;EAS_AF=0.1954;AMR_AF=0.2723;AFR_AF=0.3631;EUR_AF=0.4046;SAS_AF=0.3691;AA=T|||;VT=SNP
5	89813445	rs27601	T	C	100	PASS	AC=1271;AF=0.253794;AN=5008;NS=2504;DP=16085;EAS_AF=0.4127;AMR_AF=0.147;AFR_AF=0.2867;EUR_AF=0.1352;SAS_AF=0.2434;AA=T|||;VT=SNP
5	89815424	rs16868767	G	C	100	PASS	AC=127;AF=0.0253594;AN=5008;NS=2504;DP=17358;EAS_AF=0.0665;AMR_AF=0.0014;AFR_AF=0.034;EUR_AF=0.004;SAS_AF=0.0102;AA=G|||;VT=SNP
5	89815761	rs790081	T	C	100	PASS	AC=3364;AF=0.671725;AN=5008;NS=2504;DP=16435;EAS_AF=0.6121;AMR_AF=0.4712;AFR_AF=0.8222;EUR_AF=0.662;SAS_AF=0.682;AA=C|||;VT=SNP
5	89815911	rs77045358	T	C	100	PASS	AC=127;AF=0.0253594;AN=5008;NS=2504;DP=18491;EAS_AF=0.0665;AMR_AF=0.0014;AFR_AF=0.034;EUR_AF=0.004;SAS_AF=0.0102;AA=T|||;VT=SNP
5	89816299	rs171790	C	A	100	PASS	AC=2902;AF=0.579473;AN=5008;NS=2504;DP=21128;EAS_AF=0.6081;AMR_AF=0.4193;AFR_AF=0.6467;EUR_AF=0.5398;SAS_AF=0.6135;AA=A|||;VT=SNP
5	89816383	rs13182165	G	A	100	PASS	AC=1420;AF=0.283546;AN=5008;NS=2504;DP=22567;EAS_AF=0.1954;AMR_AF=0.2666;AFR_AF=0.205;EUR_AF=0.4026;SAS_AF=0.3701;AA=G|||;VT=SNP
5	89816630	rs148675231	G	A	100	PASS	AC=133;AF=0.0265575;AN=5008;NS=2504;DP=18170;EAS_AF=0.0665;AMR_AF=0.0014;AFR_AF=0.0386;EUR_AF=0.004;SAS_AF=0.0102;AA=G|||;VT=SNP
5	89816644	rs57677204	G	C	100	PASS	AC=504;AF=0.100639;AN=5008;NS=2504;DP=18981;EAS_AF=0.2381;AMR_AF=0.0648;AFR_AF=0.028;EUR_AF=0.0795;SAS_AF=0.1043;AA=G|||;VT=SNP
5	89818073	rs810974	A	G	100	PASS	AC=3071;AF=0.613219;AN=5008;NS=2504;DP=17953;EAS_AF=0.6081;AMR_AF=0.428;AFR_AF=0.77;EUR_AF=0.5408;SAS_AF=0.6125;AA=G|||;VT=SNP
5	89818764	rs257850	A	G	100	PASS	AC=3071;AF=0.613219;AN=5008;NS=2504;DP=14749;EAS_AF=0.6081;AMR_AF=0.428;AFR_AF=0.77;EUR_AF=0.5408;SAS_AF=0.6125;AA=G|||;VT=SNP
5	89819025	rs257851	T	G	100	PASS	AC=3071;AF=0.613219;AN=5008;NS=2504;DP=12907;EAS_AF=0.6081;AMR_AF=0.428;AFR_AF=0.77;EUR_AF=0.5408;SAS_AF=0.6125;AA=G|||;VT=SNP
5	89819033	rs76006111	T	C	100	PASS	AC=17;AF=0.00339457;AN=5008;NS=2504;DP=12682;EAS_AF=0.0089;AMR_AF=0.0101;AFR_AF=0.0008;EUR_AF=0;SAS_AF=0;AA=T|||;VT=SNP
5	89819560	rs7716979	A	C	100	PASS	AC=1761;AF=0.351637;AN=5008;NS=2504;DP=14759;EAS_AF=0.2619;AMR_AF=0.2738;AFR_AF=0.3971;EUR_AF=0.4085;SAS_AF=0.3793;AA=C|||;VT=SNP
5	89819604	rs80274967	C	G	100	PASS	AC=71;AF=0.0141773;AN=5008;NS=2504;DP=16046;EAS_AF=0.0625;AMR_AF=0.0101;AFR_AF=0;EUR_AF=0;SAS_AF=0.001;AA=C|||;VT=SNP
5	89819800	rs7717423	A	G	100	PASS	AC=1636;AF=0.326677;AN=5008;NS=2504;DP=16198;EAS_AF=0.1964;AMR_AF=0.2738;AFR_AF=0.3631;EUR_AF=0.4046;SAS_AF=0.3691;AA=A|||;VT=SNP
5	89820186	rs1553545	A	G	100	PASS	AC=2903;AF=0.579673;AN=5008;NS=2504;DP=15036;EAS_AF=0.6091;AMR_AF=0.4193;AFR_AF=0.6475;EUR_AF=0.5398;SAS_AF=0.6125;AA=G|||;VT=SNP
5	89820802	rs7722900	C	T	100	PASS	AC=1141;AF=0.227835;AN=5008;NS=2504;DP=19946;EAS_AF=0.3462;AMR_AF=0.1455;AFR_AF=0.2504;EUR_AF=0.1312;SAS_AF=0.2331;AA=C|||;VT=SNP;EX_TARGET
5	89820984	rs10069050	T	C	100	PASS	AC=3068;AF=0.61262;AN=5008;NS=2504;DP=17152;EAS_AF=0.6081;AMR_AF=0.428;AFR_AF=0.7678;EUR_AF=0.5408;SAS_AF=0.6125;AA=C|||;VT=SNP;EX_TARGET
5	89822221	rs2656957	G	T	100	PASS	AC=3068;AF=0.61262;AN=5008;NS=2504;DP=21005;EAS_AF=0.6081;AMR_AF=0.428;AFR_AF=0.7678;EUR_AF=0.5408;SAS_AF=0.6125;AA=T|||;VT=SNP
5	89822310	rs1812737	A	G	100	PASS	AC=1419;AF=0.283347;AN=5008;NS=2504;DP=20896;EAS_AF=0.1954;AMR_AF=0.2666;AFR_AF=0.205;EUR_AF=0.4026;SAS_AF=0.3691;AA=A|||;VT=SNP
5	89822464	rs13185955	G	A	100	PASS	AC=1634;AF=0.326278;AN=5008;NS=2504;DP=18954;EAS_AF=0.1964;AMR_AF=0.2723;AFR_AF=0.3638;EUR_AF=0.4046;SAS_AF=0.3671;AA=G|||;VT=SNP
5	89822992	rs491082	C	A	100	PASS	AC=2902;AF=0.579473;AN=5008;NS=2504;DP=17691;EAS_AF=0.6081;AMR_AF=0.4193;AFR_AF=0.6475;EUR_AF=0.5398;SAS_AF=0.6125;AA=A|||;VT=SNP
5	89823684	rs16868771	T	C	100	PASS	AC=127;AF=0.0253594;AN=5008;NS=2504;DP=18839;EAS_AF=0.0665;AMR_AF=0.0014;AFR_AF=0.034;EUR_AF=0.004;SAS_AF=0.0102;AA=T|||;VT=SNP
5	89824976	rs37238	C	T	100	PASS	AC=2900;AF=0.579073;AN=5008;NS=2504;DP=20041;EAS_AF=0.6071;AMR_AF=0.4193;AFR_AF=0.6467;EUR_AF=0.5398;SAS_AF=0.6125;AA=T|||;VT=SNP
5	89825035	rs603015	G	A	100	PASS	AC=1634;AF=0.326278;AN=5008;NS=2504;DP=17672;EAS_AF=0.1954;AMR_AF=0.2723;AFR_AF=0.3631;EUR_AF=0.4046;SAS_AF=0.3691;AA=G|||;VT=SNP
5	89825210	rs603870	G	A	100	PASS	AC=1155;AF=0.230631;AN=5008;NS=2504;DP=14476;EAS_AF=0.1954;AMR_AF=0.2493;AFR_AF=0.0166;EUR_AF=0.3996;SAS_AF=0.3691;AA=G|||;VT=SNP
5	89825651	rs1673378	T	C	100	PASS	AC=1635;AF=0.326478;AN=5008;NS=2504;DP=12276;EAS_AF=0.1954;AMR_AF=0.2723;AFR_AF=0.3631;EUR_AF=0.4056;SAS_AF=0.3691;AA=T|||;VT=SNP
5	89826193	rs43149	A	G	100	PASS	AC=3059;AF=0.610823;AN=5008;NS=2504;DP=21050;EAS_AF=0.5962;AMR_AF=0.428;AFR_AF=0.77;EUR_AF=0.5408;SAS_AF=0.6125;AA=G|||;VT=SNP
5	89826580	rs616379	T	G	100	PASS	AC=1634;AF=0.326278;AN=5008;NS=2504;DP=19960;EAS_AF=0.1954;AMR_AF=0.2723;AFR_AF=0.3631;EUR_AF=0.4056;SAS_AF=0.3681;AA=T|||;VT=SNP
5	89826726	rs499148	A	G	100	PASS	AC=1196;AF=0.238818;AN=5008;NS=2504;DP=17057;EAS_AF=0.1954;AMR_AF=0.2507;AFR_AF=0.0469;EUR_AF=0.4006;SAS_AF=0.3681;AA=A|||;VT=SNP
5	89827477	rs77815246	A	C	100	PASS	AC=110;AF=0.0219649;AN=5008;NS=2504;DP=18548;EAS_AF=0.0655;AMR_AF=0.0014;AFR_AF=0.0219;EUR_AF=0.004;SAS_AF=0.0102;AA=A|||;VT=SNP
5	89828258	rs648430	T	A	100	PASS	AC=1264;AF=0.252396;AN=5008;NS=2504;DP=16269;EAS_AF=0.1944;AMR_AF=0.2579;AFR_AF=0.0961;EUR_AF=0.4006;SAS_AF=0.3671;AA=T|||;VT=SNP
5	89829500	rs511393	T	C	100	PASS	AC=3043;AF=0.607628;AN=5008;NS=2504;DP=21248;EAS_AF=0.5913;AMR_AF=0.428;AFR_AF=0.7655;EUR_AF=0.5408;SAS_AF=0.6074;AA=C|||;VT=SNP
5	89829975	rs2247158	T	C	100	PASS	AC=1009;AF=0.201478;AN=5008;NS=2504;DP=20352;EAS_AF=0.3313;AMR_AF=0.1354;AFR_AF=0.1694;EUR_AF=0.1312;SAS_AF=0.2301;AA=T|||;VT=SNP
5	89830061	rs618355	A	G	100	PASS	AC=1248;AF=0.249201;AN=5008;NS=2504;DP=19559;EAS_AF=0.1944;AMR_AF=0.2565;AFR_AF=0.084;EUR_AF=0.4016;SAS_AF=0.3671;AA=A|||;VT=SNP
5	89830456	rs679568	A	T	100	PASS	AC=3142;AF=0.627396;AN=5008;NS=2504;DP=17277;EAS_AF=0.6052;AMR_AF=0.5288;AFR_AF=0.767;EUR_AF=0.5497;SAS_AF=0.6115;AA=T|||;VT=SNP
5	89830529	rs2562523	T	G	100	PASS	AC=1010;AF=0.201677;AN=5008;NS=2504;DP=17640;EAS_AF=0.3313;AMR_AF=0.1354;AFR_AF=0.1694;EUR_AF=0.1312;SAS_AF=0.2311;AA=T|||;VT=SNP
5	89831568	rs75881527	A	G	100	PASS	AC=126;AF=0.0251597;AN=5008;NS=2504;DP=16709;EAS_AF=0.0655;AMR_AF=0.0014;AFR_AF=0.034;EUR_AF=0.004;SAS_AF=0.0102;AA=A|||;VT=SNP
5	89832317	rs138354611	G	A	100	PASS	AC=47;AF=0.00938498;AN=5008;NS=2504;DP=16275;EAS_AF=0.0427;AMR_AF=0.0014;AFR_AF=0;EUR_AF=0.002;SAS_AF=0.001;AA=G|||;VT=SNP
5	89832785	rs117407338	C	T	100	PASS	AC=91;AF=0.0181709;AN=5008;NS=2504;DP=16549;EAS_AF=0.0883;AMR_AF=0;AFR_AF=0;EUR_AF=0.001;SAS_AF=0.001;AA=C|||;VT=SNP
5	89834077	rs526806	C	G	100	PASS	AC=2845;AF=0.568091;AN=5008;NS=2504;DP=18768;EAS_AF=0.5903;AMR_AF=0.4193;AFR_AF=0.6225;EUR_AF=0.5398;SAS_AF=0.6063;AA=G|||;VT=SNP
5	89834158	rs77226875	G	T	100	PASS	AC=110;AF=0.0219649;AN=5008;NS=2504;DP=18230;EAS_AF=0.0655;AMR_AF=0.0014;AFR_AF=0.0219;EUR_AF=0.004;SAS_AF=0.0102;AA=G|||;VT=SNP
5	89835039	rs556894	A	C	100	PASS	AC=3023;AF=0.603634;AN=5008;NS=2504;DP=17987;EAS_AF=0.5913;AMR_AF=0.428;AFR_AF=0.7504;EUR_AF=0.5408;SAS_AF=0.6074;AA=C|||;VT=SNP
5	89835255	rs558809	T	C	100	PASS	AC=1193;AF=0.238219;AN=5008;NS=2504;DP=15625;EAS_AF=0.1935;AMR_AF=0.2522;AFR_AF=0.0477;EUR_AF=0.4006;SAS_AF=0.365;AA=T|||;VT=SNP
5	89835760	rs587818	G	A	100	PASS	AC=1204;AF=0.240415;AN=5008;NS=2504;DP=13631;EAS_AF=0.1786;AMR_AF=0.2435;AFR_AF=0.0764;EUR_AF=0.4006;SAS_AF=0.3589;AA=g|||;VT=SNP
5	89836410	rs501640	G	C	100	PASS	AC=1224;AF=0.244409;AN=5008;NS=2504;DP=21101;EAS_AF=0.1766;AMR_AF=0.2363;AFR_AF=0.0946;EUR_AF=0.4026;SAS_AF=0.3599;AA=G|||;VT=SNP
5	89836558	rs594990	A	T	100	PASS	AC=3083;AF=0.615615;AN=5008;NS=2504;DP=18646;EAS_AF=0.5903;AMR_AF=0.4308;AFR_AF=0.7708;EUR_AF=0.5477;SAS_AF=0.6329;AA=T|||;VT=SNP
5	89836828	rs112888932	T	G	100	PASS	AC=133;AF=0.0265575;AN=5008;NS=2504;DP=15021;EAS_AF=0.0714;AMR_AF=0.0014;AFR_AF=0.034;EUR_AF=0.004;SAS_AF=0.0112;AA=T|||;VT=SNP
5	89837891	rs2562522	G	A	100	PASS	AC=2945;AF=0.588059;AN=5008;NS=2504;DP=16543;EAS_AF=0.5913;AMR_AF=0.4236;AFR_AF=0.6884;EUR_AF=0.5427;SAS_AF=0.6125;AA=A|||;VT=SNP
5	89838205	rs10473936	C	T	100	PASS	AC=1242;AF=0.248003;AN=5008;NS=2504;DP=14746;EAS_AF=0.1776;AMR_AF=0.2406;AFR_AF=0.1051;EUR_AF=0.4026;SAS_AF=0.3599;AA=C|||;VT=SNP
5	89839071	rs250377	C	T	100	PASS	AC=3070;AF=0.613019;AN=5008;NS=2504;DP=18841;EAS_AF=0.5903;AMR_AF=0.4308;AFR_AF=0.77;EUR_AF=0.5477;SAS_AF=0.6207;AA=T|||;VT=SNP
5	89839722	rs75218019	T	C	100	PASS	AC=134;AF=0.0267572;AN=5008;NS=2504;DP=19278;EAS_AF=0.0714;AMR_AF=0.0014;AFR_AF=0.034;EUR_AF=0.004;SAS_AF=0.0123;AA=T|||;VT=SNP
5	89840444	rs113678028	A	C	100	PASS	AC=157;AF=0.0313498;AN=5008;NS=2504;DP=21588;EAS_AF=0.0685;AMR_AF=0.0014;AFR_AF=0.0545;EUR_AF=0.004;SAS_AF=0.0112;AA=A|||;VT=SNP
5	89840934	rs655939	A	G	100	PASS	AC=3673;AF=0.733427;AN=5008;NS=2504;DP=20341;EAS_AF=0.5923;AMR_AF=0.5216;AFR_AF=0.9675;EUR_AF=0.7177;SAS_AF=0.729;AA=G|||;VT=SNP
5	89841346	rs37482	G	A	100	PASS	AC=1071;AF=0.213858;AN=5008;NS=2504;DP=20008;EAS_AF=0.3413;AMR_AF=0.1599;AFR_AF=0.1861;EUR_AF=0.1332;SAS_AF=0.2413;AA=G|||;VT=SNP
5	89842265	rs16868781	G	A	100	PASS	AC=155;AF=0.0309505;AN=5008;NS=2504;DP=16565;EAS_AF=0.0685;AMR_AF=0.0014;AFR_AF=0.053;EUR_AF=0.004;SAS_AF=0.0112;AA=G|||;VT=SNP
5	89842322	rs27202	T	A	100	PASS	AC=1071;AF=0.213858;AN=5008;NS=2504;DP=16468;EAS_AF=0.3413;AMR_AF=0.1599;AFR_AF=0.1861;EUR_AF=0.1332;SAS_AF=0.2413;AA=T|||;VT=SNP
5	89842819	rs16868783	T	A	100	PASS	AC=142;AF=0.0283546;AN=5008;NS=2504;DP=17701;EAS_AF=0.0685;AMR_AF=0.0014;AFR_AF=0.0431;EUR_AF=0.004;SAS_AF=0.0112;AA=T|||;VT=SNP
5	89843069	rs27656	C	T	100	PASS	AC=4014;AF=0.801518;AN=5008;NS=2504;DP=18651;EAS_AF=0.6954;AMR_AF=0.6427;AFR_AF=0.972;EUR_AF=0.8499;SAS_AF=0.7434;AA=T|||;VT=SNP
5	89843448	rs599431	G	T	100	PASS	AC=2836;AF=0.566294;AN=5008;NS=2504;DP=18109;EAS_AF=0.5883;AMR_AF=0.4251;AFR_AF=0.5885;EUR_AF=0.5467;SAS_AF=0.6339;AA=T|||;VT=SNP
5	89843449	rs599432	G	A	100	PASS	AC=2838;AF=0.566693;AN=5008;NS=2504;DP=18150;EAS_AF=0.5893;AMR_AF=0.4251;AFR_AF=0.5893;EUR_AF=0.5467;SAS_AF=0.6339;AA=A|||;VT=SNP
5	89844438	rs27201	A	G	100	PASS	AC=2362;AF=0.471645;AN=5008;NS=2504;DP=17399;EAS_AF=0.5208;AMR_AF=0.4006;AFR_AF=0.3268;EUR_AF=0.5378;SAS_AF=0.5992;AA=A|||;VT=SNP
5	89845537	rs37240	A	G	100	PASS	AC=2636;AF=0.526358;AN=5008;NS=2504;DP=14711;EAS_AF=0.498;AMR_AF=0.4107;AFR_AF=0.5378;EUR_AF=0.5427;SAS_AF=0.6053;AA=G|||;VT=SNP
5	89846943	rs666659	G	A	100	PASS	AC=1208;AF=0.241214;AN=5008;NS=2504;DP=16858;EAS_AF=0.1786;AMR_AF=0.2392;AFR_AF=0.0809;EUR_AF=0.4026;SAS_AF=0.3579;AA=G|||;VT=SNP
5	89847584	rs27602	C	T	100	PASS	AC=1147;AF=0.229034;AN=5008;NS=2504;DP=15395;EAS_AF=0.3423;AMR_AF=0.1614;AFR_AF=0.2398;EUR_AF=0.1362;SAS_AF=0.2413;AA=C|||;VT=SNP
5	89847694	rs10514328	C	T	100	PASS	AC=352;AF=0.0702875;AN=5008;NS=2504;DP=17395;EAS_AF=0.1627;AMR_AF=0.0519;AFR_AF=0.0023;EUR_AF=0.0855;SAS_AF=0.0644;AA=C|||;VT=SNP
5	89847869	rs27657	G	A	100	PASS	AC=1074;AF=0.214457;AN=5008;NS=2504;DP=18816;EAS_AF=0.3423;AMR_AF=0.1614;AFR_AF=0.1868;EUR_AF=0.1332;SAS_AF=0.2413;AA=G|||;VT=SNP
5	89852022	rs75566605	C	T	100	PASS	AC=521;AF=0.104034;AN=5008;NS=2504;DP=16517;EAS_AF=0.2381;AMR_AF=0.0937;AFR_AF=0.0144;EUR_AF=0.0805;SAS_AF=0.1186;AA=C|||;VT=SNP
5	89853036	rs75873598	A	T	100	PASS	AC=159;AF=0.0317492;AN=5008;NS=2504;DP=19768;EAS_AF=0.0685;AMR_AF=0.0014;AFR_AF=0.056;EUR_AF=0.004;SAS_AF=0.0112;AA=A|||;VT=SNP
5	89853048	rs149661164	C	T	100	PASS	AC=15;AF=0.00299521;AN=5008;NS=2504;DP=19992;EAS_AF=0.0149;AMR_AF=0;AFR_AF=0;EUR_AF=0;SAS_AF=0;AA=C|||;VT=SNP
5	89853069	rs42467	C	T	100	PASS	AC=2833;AF=0.565695;AN=5008;NS=2504;DP=20567;EAS_AF=0.5893;AMR_AF=0.4265;AFR_AF=0.5862;EUR_AF=0.5467;SAS_AF=0.6319;AA=T|||;VT=SNP
5	89853342	rs37241	G	C	100	PASS	AC=370;AF=0.0738818;AN=5008;NS=2504;DP=18741;EAS_AF=0.1032;AMR_AF=0.0576;AFR_AF=0.0408;EUR_AF=0.0517;SAS_AF=0.1227;AA=G|||;VT=SNP
5	89854312	rs154570	C	G	100	PASS	AC=3060;AF=0.611022;AN=5008;NS=2504;DP=16542;EAS_AF=0.5893;AMR_AF=0.4352;AFR_AF=0.7534;EUR_AF=0.5467;SAS_AF=0.6319;AA=G|||;VT=SNP
5	89854325	rs154569	A	G	100	PASS	AC=2355;AF=0.470248;AN=5008;NS=2504;DP=16696;EAS_AF=0.5208;AMR_AF=0.3991;AFR_AF=0.323;EUR_AF=0.5368;SAS_AF=0.5992;AA=A|||;VT=SNP
5	89854448	rs154568	G	C	100	PASS	AC=2834;AF=0.565895;AN=5008;NS=2504;DP=13411;EAS_AF=0.5893;AMR_AF=0.4265;AFR_AF=0.587;EUR_AF=0.5467;SAS_AF=0.6319;AA=C|||;VT=SNP
5	89854613	rs154567	T	C	100	PASS	AC=25;AF=0.00499201;AN=5008;NS=2504;DP=14796;EAS_AF=0.0238;AMR_AF=0;AFR_AF=0.0008;EUR_AF=0;SAS_AF=0;AA=t|||;VT=SNP
5	89855953	rs79113115	A	C	100	PASS	AC=24;AF=0.00479233;AN=5008;NS=2504;DP=14287;EAS_AF=0.0198;AMR_AF=0;AFR_AF=0;EUR_AF=0.003;SAS_AF=0.001;AA=A|||;VT=SNP
5	89857225	rs76742312	A	G	100	PASS	AC=19;AF=0.00379393;AN=5008;NS=2504;DP=16795;EAS_AF=0.0089;AMR_AF=0.013;AFR_AF=0.0008;EUR_AF=0;SAS_AF=0;AA=A|||;VT=SNP
5	89857264	rs1700510	A	C	100	PASS	AC=1193;AF=0.238219;AN=5008;NS=2504;DP=16442;EAS_AF=0.1815;AMR_AF=0.2695;AFR_AF=0.0499;EUR_AF=0.4046;SAS_AF=0.3579;AA=A|||;VT=SNP
5	89857574	rs40205	A	G	100	PASS	AC=1146;AF=0.228834;AN=5008;NS=2504;DP=15533;EAS_AF=0.3403;AMR_AF=0.1614;AFR_AF=0.2398;EUR_AF=0.1362;SAS_AF=0.2423;AA=A|||;VT=SNP
5	89861312	rs474800	T	C	100	PASS	AC=1153;AF=0.230232;AN=5008;NS=2504;DP=20306;EAS_AF=0.1806;AMR_AF=0.2305;AFR_AF=0.0408;EUR_AF=0.4046;SAS_AF=0.3579;AA=T|||;VT=SNP
5	89861410	rs623761	G	T	100	PASS	AC=1190;AF=0.23762;AN=5008;NS=2504;DP=20289;EAS_AF=0.1806;AMR_AF=0.2349;AFR_AF=0.0658;EUR_AF=0.4056;SAS_AF=0.3579;AA=G|||;VT=SNP
5	89862615	rs552314	C	T	100	PASS	AC=1153;AF=0.230232;AN=5008;NS=2504;DP=15944;EAS_AF=0.1806;AMR_AF=0.2305;AFR_AF=0.0408;EUR_AF=0.4046;SAS_AF=0.3579;AA=C|||;VT=SNP
5	89863279	rs688956	T	C	100	PASS	AC=1192;AF=0.238019;AN=5008;NS=2504;DP=15495;EAS_AF=0.1806;AMR_AF=0.2349;AFR_AF=0.0681;EUR_AF=0.4046;SAS_AF=0.3579;AA=T|||;VT=SNP
5	89864037	rs151184554	A	G	100	PASS	AC=22;AF=0.00439297;AN=5008;NS=2504;DP=15233;EAS_AF=0.0218;AMR_AF=0;AFR_AF=0;EUR_AF=0;SAS_AF=0;AA=A|||;VT=SNP
5	89865123	rs154573	T	C	100	PASS	AC=2341;AF=0.467452;AN=5008;NS=2504;DP=9036;EAS_AF=0.5238;AMR_AF=0.3963;AFR_AF=0.3268;EUR_AF=0.5378;SAS_AF=0.5777;AA=T|||;VT=SNP
5	89865807	rs257855	C	A	100	PASS	AC=1128;AF=0.22524;AN=5008;NS=2504;DP=16639;EAS_AF=0.3433;AMR_AF=0.1585;AFR_AF=0.2436;EUR_AF=0.1332;SAS_AF=0.2209;AA=C|||;VT=SNP
5	89865854	rs625135	A	G	100	PASS	AC=2650;AF=0.529153;AN=5008;NS=2504;DP=17006;EAS_AF=0.4891;AMR_AF=0.3718;AFR_AF=0.6823;EUR_AF=0.497;SAS_AF=0.5082;AA=a|||;VT=SNP
5	89866588	rs118029902	T	C	100	PASS	AC=68;AF=0.0135783;AN=5008;NS=2504;DP=16233;EAS_AF=0.0337;AMR_AF=0.0461;AFR_AF=0.0015;EUR_AF=0;SAS_AF=0;AA=T|||;VT=SNP
5	89866872	rs154572	C	G	100	PASS	AC=2682;AF=0.535543;AN=5008;NS=2504;DP=18257;EAS_AF=0.5933;AMR_AF=0.4063;AFR_AF=0.5136;EUR_AF=0.5427;SAS_AF=0.59;AA=C|||;VT=SNP
5	89867164	rs154571	C	T	100	PASS	AC=1128;AF=0.22524;AN=5008;NS=2504;DP=18819;EAS_AF=0.3433;AMR_AF=0.1585;AFR_AF=0.2436;EUR_AF=0.1332;SAS_AF=0.2209;AA=C|||;VT=SNP
5	89867373	rs62375070	A	G	100	PASS	AC=400;AF=0.0798722;AN=5008;NS=2504;DP=19170;EAS_AF=0.1022;AMR_AF=0.1297;AFR_AF=0.0068;EUR_AF=0.1581;SAS_AF=0.0399;AA=A|||;VT=SNP
5	89868460	rs77861484	C	T	100	PASS	AC=235;AF=0.0469249;AN=5008;NS=2504;DP=18919;EAS_AF=0.0327;AMR_AF=0.0562;AFR_AF=0.1225;EUR_AF=0;SAS_AF=0.001;AA=C|||;VT=SNP
5	89868779	rs7724946	G	A	100	PASS	AC=563;AF=0.11242;AN=5008;NS=2504;DP=20464;EAS_AF=0.0655;AMR_AF=0.0303;AFR_AF=0.3313;EUR_AF=0.007;SAS_AF=0.0317;AA=A|||;VT=SNP
5	89869465	rs75647854	C	T	100	PASS	AC=746;AF=0.148962;AN=5008;NS=2504;DP=20579;EAS_AF=0.2401;AMR_AF=0.1037;AFR_AF=0.177;EUR_AF=0.0835;SAS_AF=0.1166;AA=C|||;VT=SNP
5	89870897	rs250366	T	C	100	PASS	AC=2730;AF=0.545128;AN=5008;NS=2504;DP=14884;EAS_AF=0.5754;AMR_AF=0.3963;AFR_AF=0.6846;EUR_AF=0.4801;SAS_AF=0.498;AA=C|||;VT=SNP
5	89871375	rs189691	C	T	100	PASS	AC=1203;AF=0.240216;AN=5008;NS=2504;DP=18329;EAS_AF=0.4107;AMR_AF=0.1657;AFR_AF=0.2224;EUR_AF=0.159;SAS_AF=0.2249;AA=C|||;VT=SNP
5	89871514	rs11741740	T	C	100	PASS	AC=976;AF=0.194888;AN=5008;NS=2504;DP=19205;EAS_AF=0.1647;AMR_AF=0.2017;AFR_AF=0.0825;EUR_AF=0.3131;SAS_AF=0.2515;AA=T|||;VT=SNP
5	89872082	rs154566	C	G	100	PASS	AC=2258;AF=0.450879;AN=5008;NS=2504;DP=13165;EAS_AF=0.5754;AMR_AF=0.3674;AFR_AF=0.3631;EUR_AF=0.4742;SAS_AF=0.4765;AA=c|||;VT=SNP
5	89872545	rs6888355	T	C	100	PASS	AC=1684;AF=0.336262;AN=5008;NS=2504;DP=20291;EAS_AF=0.1647;AMR_AF=0.2421;AFR_AF=0.5741;EUR_AF=0.3221;SAS_AF=0.273;AA=C|||;VT=SNP
5	89875376	rs139078266	G	T	100	PASS	AC=17;AF=0.00339457;AN=5008;NS=2504;DP=21549;EAS_AF=0.0169;AMR_AF=0;AFR_AF=0;EUR_AF=0;SAS_AF=0;AA=G|||;VT=SNP
5	89877032	rs567441	G	A	100	PASS	AC=2895;AF=0.578075;AN=5008;NS=2504;DP=20702;EAS_AF=0.5754;AMR_AF=0.4049;AFR_AF=0.8041;EUR_AF=0.4811;SAS_AF=0.498;AA=A|||;VT=SNP
5	89877327	rs150534897	A	G	100	PASS	AC=15;AF=0.00299521;AN=5008;NS=2504;DP=21555;EAS_AF=0.0149;AMR_AF=0;AFR_AF=0;EUR_AF=0;SAS_AF=0;AA=A|||;VT=SNP
5	89879077	rs80100169	C	T	100	PASS	AC=19;AF=0.00379393;AN=5008;NS=2504;DP=14832;EAS_AF=0.0188;AMR_AF=0;AFR_AF=0;EUR_AF=0;SAS_AF=0;AA=C|||;VT=SNP
5	89879259	rs656679	T	C	100	PASS	AC=2895;AF=0.578075;AN=5008;NS=2504;DP=17802;EAS_AF=0.5754;AMR_AF=0.4049;AFR_AF=0.8041;EUR_AF=0.4811;SAS_AF=0.498;AA=C|||;VT=SNP
5	89880752	rs171629	G	A	100	PASS	AC=1282;AF=0.25599;AN=5008;NS=2504;DP=15920;EAS_AF=0.4107;AMR_AF=0.1657;AFR_AF=0.2806;EUR_AF=0.161;SAS_AF=0.2249;AA=G|||;VT=SNP
5	89881344	rs250367	T	C	100	PASS	AC=1282;AF=0.25599;AN=5008;NS=2504;DP=18283;EAS_AF=0.4107;AMR_AF=0.1657;AFR_AF=0.2806;EUR_AF=0.161;SAS_AF=0.2249;AA=T|||;VT=SNP
5	89881445	rs498491	G	T	100	PASS	AC=953;AF=0.190296;AN=5008;NS=2504;DP=19329;EAS_AF=0.1647;AMR_AF=0.1988;AFR_AF=0.0666;EUR_AF=0.3131;SAS_AF=0.2515;AA=G|||;VT=SNP
5	89881853	rs688960	A	G	100	PASS	AC=914;AF=0.182508;AN=5008;NS=2504;DP=19354;EAS_AF=0.1647;AMR_AF=0.1916;AFR_AF=0.0416;EUR_AF=0.3131;SAS_AF=0.2505;AA=A|||;VT=SNP
5	89882068	rs173660	A	G	100	PASS	AC=1283;AF=0.25619;AN=5008;NS=2504;DP=16136;EAS_AF=0.4107;AMR_AF=0.1657;AFR_AF=0.2814;EUR_AF=0.161;SAS_AF=0.2249;AA=A|||;VT=SNP
5	89882327	rs645652	A	G	100	PASS	AC=916;AF=0.182907;AN=5008;NS=2504;DP=18947;EAS_AF=0.1647;AMR_AF=0.1945;AFR_AF=0.0416;EUR_AF=0.3131;SAS_AF=0.2505;AA=A|||;VT=SNP
5	89882618	rs154559	G	T	100	PASS	AC=1536;AF=0.306709;AN=5008;NS=2504;DP=19389;EAS_AF=0.4107;AMR_AF=0.1844;AFR_AF=0.4629;EUR_AF=0.162;SAS_AF=0.2239;AA=T|||;VT=SNP
5	89883521	rs154562	C	T	100	PASS	AC=1208;AF=0.241214;AN=5008;NS=2504;DP=14130;EAS_AF=0.4097;AMR_AF=0.1671;AFR_AF=0.2231;EUR_AF=0.16;SAS_AF=0.228;AA=C|||;VT=SNP
5	89883692	rs154563	A	G	100	PASS	AC=1645;AF=0.328474;AN=5008;NS=2504;DP=16557;EAS_AF=0.4097;AMR_AF=0.1974;AFR_AF=0.5363;EUR_AF=0.162;SAS_AF=0.228;AA=A|||;VT=SNP
5	89883696	rs117586541	A	T	100	PASS	AC=13;AF=0.00259585;AN=5008;NS=2504;DP=16720;EAS_AF=0.0129;AMR_AF=0;AFR_AF=0;EUR_AF=0;SAS_AF=0;AA=A|||;VT=SNP
5	89883820	rs154564	C	T	100	PASS	AC=1646;AF=0.328674;AN=5008;NS=2504;DP=16128;EAS_AF=0.4097;AMR_AF=0.1974;AFR_AF=0.5371;EUR_AF=0.162;SAS_AF=0.228;AA=C|||;VT=SNP
5	89884527	rs152714	C	G	100	PASS	AC=1646;AF=0.328674;AN=5008;NS=2504;DP=19772;EAS_AF=0.4097;AMR_AF=0.1974;AFR_AF=0.5371;EUR_AF=0.162;SAS_AF=0.228;AA=G|||;VT=SNP
5	89884869	rs117546946	A	T	100	PASS	AC=65;AF=0.0129792;AN=5008;NS=2504;DP=17176;EAS_AF=0.0645;AMR_AF=0;AFR_AF=0;EUR_AF=0;SAS_AF=0;AA=A|||;VT=SNP
5	89887037	rs77037765	C	T	100	PASS	AC=178;AF=0.0355431;AN=5008;NS=2504;DP=12985;EAS_AF=0.0734;AMR_AF=0.1398;AFR_AF=0.0015;EUR_AF=0.002;SAS_AF=0.0031;AA=C|||;VT=SNP
5	89887683	rs168743	T	C	100	PASS	AC=2047;AF=0.408746;AN=5008;NS=2504;DP=21385;EAS_AF=0.4137;AMR_AF=0.2507;AFR_AF=0.6407;EUR_AF=0.2863;SAS_AF=0.3282;AA=C|||;VT=SNP
5	89887799	rs154565	T	A	100	PASS	AC=1645;AF=0.328474;AN=5008;NS=2504;DP=20162;EAS_AF=0.4097;AMR_AF=0.1974;AFR_AF=0.5363;EUR_AF=0.162;SAS_AF=0.228;AA=A|||;VT=SNP
5	89887930	rs117997199	G	A	100	PASS	AC=93;AF=0.0185703;AN=5008;NS=2504;DP=22142;EAS_AF=0.0873;AMR_AF=0;AFR_AF=0;EUR_AF=0;SAS_AF=0.0051;AA=G|||;VT=SNP
5	89888562	rs57536334	T	A	100	PASS	AC=1209;AF=0.241414;AN=5008;NS=2504;DP=20768;EAS_AF=0.4107;AMR_AF=0.1671;AFR_AF=0.2231;EUR_AF=0.16;SAS_AF=0.228;AA=T|||;VT=SNP
5	89888563	rs58598764	C	A	100	PASS	AC=1209;AF=0.241414;AN=5008;NS=2504;DP=20797;EAS_AF=0.4107;AMR_AF=0.1671;AFR_AF=0.2231;EUR_AF=0.16;SAS_AF=0.228;AA=C|||;VT=SNP
5	89888600	rs491241	C	T	100	PASS	AC=928;AF=0.185304;AN=5008;NS=2504;DP=21978;EAS_AF=0.1667;AMR_AF=0.1916;AFR_AF=0.0643;EUR_AF=0.3121;SAS_AF=0.2331;AA=C|||;VT=SNP
5	89888698	rs144299662	A	G	100	PASS	AC=75;AF=0.014976;AN=5008;NS=2504;DP=22251;EAS_AF=0.0645;AMR_AF=0;AFR_AF=0;EUR_AF=0;SAS_AF=0.0102;AA=A|||;VT=SNP
5	89888941	rs56672799	T	A	100	PASS	AC=15;AF=0.00299521;AN=5008;NS=2504;DP=20180;EAS_AF=0.0149;AMR_AF=0;AFR_AF=0;EUR_AF=0;SAS_AF=0;AA=T|||;VT=SNP
5	89889392	rs171630	T	C	100	PASS	AC=3651;AF=0.729034;AN=5008;NS=2504;DP=14278;EAS_AF=0.6548;AMR_AF=0.5072;AFR_AF=0.9592;EUR_AF=0.6769;SAS_AF=0.7055;AA=t|||;VT=SNP
5	89889639	rs78769433	T	G	100	PASS	AC=19;AF=0.00379393;AN=5008;NS=2504;DP=12531;EAS_AF=0.0179;AMR_AF=0;AFR_AF=0;EUR_AF=0;SAS_AF=0.001;AA=T|||;VT=SNP
5	89889650	rs62375073	T	C	100	PASS	AC=401;AF=0.0800719;AN=5008;NS=2504;DP=12517;EAS_AF=0.1012;AMR_AF=0.1326;AFR_AF=0.0045;EUR_AF=0.1581;SAS_AF=0.0429;AA=T|||;VT=SNP
5	89890131	rs250369	G	C	100	PASS	AC=3413;AF=0.68151;AN=5008;NS=2504;DP=13828;EAS_AF=0.5903;AMR_AF=0.487;AFR_AF=0.8525;EUR_AF=0.6759;SAS_AF=0.6881;AA=C|||;VT=SNP
5	89891582	rs534591928	C	T	100	PASS	AC=68;AF=0.0135783;AN=5008;NS=2504;DP=6558;EAS_AF=0.0625;AMR_AF=0;AFR_AF=0.0008;EUR_AF=0;SAS_AF=0.0041;AA=-|||;VT=SNP
5	89893597	rs79357100	G	A	100	PASS	AC=27;AF=0.00539137;AN=5008;NS=2504;DP=18783;EAS_AF=0.0258;AMR_AF=0;AFR_AF=0;EUR_AF=0;SAS_AF=0.001;AA=G|||;VT=SNP
5	89895019	rs27196	T	A	100	PASS	AC=2269;AF=0.453075;AN=5008;NS=2504;DP=17089;EAS_AF=0.5754;AMR_AF=0.3487;AFR_AF=0.3888;EUR_AF=0.4761;SAS_AF=0.4642;AA=T|||;VT=SNP
5	89895303	rs149321	C	T	100	PASS	AC=2623;AF=0.523762;AN=5008;NS=2504;DP=15702;EAS_AF=0.5794;AMR_AF=0.3991;AFR_AF=0.4879;EUR_AF=0.5994;SAS_AF=0.5256;AA=C|||;VT=SNP
5	89895587	rs192437960	A	T	100	PASS	AC=12;AF=0.00239617;AN=5008;NS=2504;DP=16366;EAS_AF=0.0119;AMR_AF=0;AFR_AF=0;EUR_AF=0;SAS_AF=0;AA=A|||;VT=SNP
5	89895786	rs152715	T	C	100	PASS	AC=989;AF=0.197484;AN=5008;NS=2504;DP=16112;EAS_AF=0.4087;AMR_AF=0.1427;AFR_AF=0.0688;EUR_AF=0.161;SAS_AF=0.2301;AA=T|||;VT=SNP
5	89896143	rs617379	C	G	100	PASS	AC=906;AF=0.180911;AN=5008;NS=2504;DP=18682;EAS_AF=0.1667;AMR_AF=0.1888;AFR_AF=0.0499;EUR_AF=0.3111;SAS_AF=0.2331;AA=C|||;VT=SNP
5	89896791	rs154558	C	T	100	PASS	AC=1363;AF=0.272165;AN=5008;NS=2504;DP=16089;EAS_AF=0.4087;AMR_AF=0.1599;AFR_AF=0.3396;EUR_AF=0.165;SAS_AF=0.2301;AA=C|||;VT=SNP
5	89896911	rs141069097	C	T	100	PASS	AC=23;AF=0.00459265;AN=5008;NS=2504;DP=14826;EAS_AF=0.0218;AMR_AF=0.0014;AFR_AF=0;EUR_AF=0;SAS_AF=0;AA=C|||;VT=SNP
5	89897229	rs154557	A	G	100	PASS	AC=1363;AF=0.272165;AN=5008;NS=2504;DP=16813;EAS_AF=0.4087;AMR_AF=0.1599;AFR_AF=0.3396;EUR_AF=0.165;SAS_AF=0.2301;AA=A|||;VT=SNP
5	89898169	rs154556	A	G	100	PASS	AC=1201;AF=0.239816;AN=5008;NS=2504;DP=20194;EAS_AF=0.4087;AMR_AF=0.1542;AFR_AF=0.2231;EUR_AF=0.161;SAS_AF=0.2301;AA=A|||;VT=SNP
5	89899982	rs187278	A	T	100	PASS	AC=1363;AF=0.272165;AN=5008;NS=2504;DP=12051;EAS_AF=0.4087;AMR_AF=0.1599;AFR_AF=0.3396;EUR_AF=0.165;SAS_AF=0.2301;AA=-|||;VT=SNP
5	89901315	rs502596	A	G	100	PASS	AC=908;AF=0.18131;AN=5008;NS=2504;DP=17469;EAS_AF=0.1677;AMR_AF=0.1888;AFR_AF=0.0499;EUR_AF=0.3111;SAS_AF=0.2342;AA=A|||;VT=SNP
5	89901944	rs257848	A	G	100	PASS	AC=1207;AF=0.241014;AN=5008;NS=2504;DP=19336;EAS_AF=0.4067;AMR_AF=0.1556;AFR_AF=0.2231;EUR_AF=0.163;SAS_AF=0.2352;AA=A|||;VT=SNP
5	89902846	rs637442	T	G	100	PASS	AC=896;AF=0.178914;AN=5008;NS=2504;DP=19168;EAS_AF=0.1677;AMR_AF=0.1873;AFR_AF=0.0416;EUR_AF=0.3121;SAS_AF=0.2331;AA=T|||;VT=SNP
5	89902952	rs257847	G	A	100	PASS	AC=3140;AF=0.626997;AN=5008;NS=2504;DP=18457;EAS_AF=0.5794;AMR_AF=0.4323;AFR_AF=0.8306;EUR_AF=0.6054;SAS_AF=0.5613;AA=A|||;VT=SNP
5	89905197	rs68096329	C	T	100	PASS	AC=994;AF=0.198482;AN=5008;NS=2504;DP=12833;EAS_AF=0.4077;AMR_AF=0.1427;AFR_AF=0.0681;EUR_AF=0.163;SAS_AF=0.2352;AA=C|||;VT=SNP
5	89905562	rs10044044	A	G	100	PASS	AC=1370;AF=0.273562;AN=5008;NS=2504;DP=17990;EAS_AF=0.4077;AMR_AF=0.1599;AFR_AF=0.3404;EUR_AF=0.167;SAS_AF=0.2352;AA=A|||;VT=SNP
5	89906540	rs9293546	G	A	100	PASS	AC=1297;AF=0.258986;AN=5008;NS=2504;DP=20979;EAS_AF=0.4077;AMR_AF=0.1599;AFR_AF=0.2867;EUR_AF=0.165;SAS_AF=0.2352;AA=G|||;VT=SNP
5	89907016	rs490812	A	C	100	PASS	AC=1608;AF=0.321086;AN=5008;NS=2504;DP=19880;EAS_AF=0.1716;AMR_AF=0.2637;AFR_AF=0.3971;EUR_AF=0.4364;SAS_AF=0.2945;AA=A|||;VT=SNP
5	89908392	rs1700511	G	A	100	PASS	AC=903;AF=0.180312;AN=5008;NS=2504;DP=19198;EAS_AF=0.1677;AMR_AF=0.1888;AFR_AF=0.0469;EUR_AF=0.3111;SAS_AF=0.2331;AA=G|||;VT=SNP
5	89908590	rs16868839	C	T	100	PASS	AC=1205;AF=0.240615;AN=5008;NS=2504;DP=21019;EAS_AF=0.4077;AMR_AF=0.1542;AFR_AF=0.2216;EUR_AF=0.163;SAS_AF=0.2352;AA=C|||;VT=SNP
5	89909272	rs60651883	A	G	100	PASS	AC=1206;AF=0.240815;AN=5008;NS=2504;DP=22036;EAS_AF=0.4077;AMR_AF=0.1542;AFR_AF=0.2216;EUR_AF=0.164;SAS_AF=0.2352;AA=A|||;VT=SNP
5	89909779	rs649449	A	C	100	PASS	AC=3140;AF=0.626997;AN=5008;NS=2504;DP=19003;EAS_AF=0.5794;AMR_AF=0.4323;AFR_AF=0.8298;EUR_AF=0.6054;SAS_AF=0.5624;AA=C|||;VT=SNP
5	89911824	rs3112773	C	T	100	PASS	AC=3139;AF=0.626797;AN=5008;NS=2504;DP=15863;EAS_AF=0.5794;AMR_AF=0.4323;AFR_AF=0.829;EUR_AF=0.6054;SAS_AF=0.5624;AA=T|||;VT=SNP
5	89914614	rs10462487	C	T	100	PASS	AC=995;AF=0.198682;AN=5008;NS=2504;DP=10364;EAS_AF=0.4087;AMR_AF=0.1427;AFR_AF=0.0681;EUR_AF=0.163;SAS_AF=0.2352;AA=C|||;VT=SNP
5	89914687	rs1673379	A	G	100	PASS	AC=1352;AF=0.269968;AN=5008;NS=2504;DP=10361;EAS_AF=0.1677;AMR_AF=0.2219;AFR_AF=0.3676;EUR_AF=0.3131;SAS_AF=0.2331;AA=A|||;VT=SNP
5	89918232	rs7709691	C	A	100	PASS	AC=1207;AF=0.241014;AN=5008;NS=2504;DP=19582;EAS_AF=0.4087;AMR_AF=0.1542;AFR_AF=0.2216;EUR_AF=0.163;SAS_AF=0.2362;AA=C|||;VT=SNP
5	89918704	rs6891275	T	C	100	PASS	AC=4110;AF=0.820687;AN=5008;NS=2504;DP=12753;EAS_AF=0.8333;AMR_AF=0.8127;AFR_AF=0.9554;EUR_AF=0.6889;SAS_AF=0.7669;AA=t|||;VT=SNP
5	89918725	rs6891287	T	G	100	PASS	AC=2141;AF=0.427516;AN=5008;NS=2504;DP=12913;EAS_AF=0.4246;AMR_AF=0.6095;AFR_AF=0.2126;EUR_AF=0.5179;SAS_AF=0.499;AA=T|||;VT=SNP
5	89918813	rs6870337	G	C	100	PASS	AC=4029;AF=0.804513;AN=5008;NS=2504;DP=13286;EAS_AF=0.8333;AMR_AF=0.8084;AFR_AF=0.8964;EUR_AF=0.6889;SAS_AF=0.7669;AA=C|||;VT=SNP
5	89919005	rs4916803	A	G	100	PASS	AC=1206;AF=0.240815;AN=5008;NS=2504;DP=16267;EAS_AF=0.4087;AMR_AF=0.1542;AFR_AF=0.2216;EUR_AF=0.163;SAS_AF=0.2352;AA=A|||;VT=SNP
5	89919243	rs4916804	T	A	100	PASS	AC=1206;AF=0.240815;AN=5008;NS=2504;DP=14534;EAS_AF=0.4077;AMR_AF=0.1542;AFR_AF=0.2216;EUR_AF=0.163;SAS_AF=0.2362;AA=T|||;VT=SNP
5	89919404	rs4916805	G	A	100	PASS	AC=1206;AF=0.240815;AN=5008;NS=2504;DP=17381;EAS_AF=0.4087;AMR_AF=0.1542;AFR_AF=0.2216;EUR_AF=0.163;SAS_AF=0.2352;AA=G|||;VT=SNP
5	89919820	rs66977476	A	G	100	PASS	AC=1206;AF=0.240815;AN=5008;NS=2504;DP=18767;EAS_AF=0.4107;AMR_AF=0.1542;AFR_AF=0.2216;EUR_AF=0.163;SAS_AF=0.2331;AA=G|||;VT=SNP
5	89919826	rs72782722	A	G	100	PASS	AC=1199;AF=0.239417;AN=5008;NS=2504;DP=18692;EAS_AF=0.4028;AMR_AF=0.1542;AFR_AF=0.2216;EUR_AF=0.164;SAS_AF=0.2331;AA=A|||;VT=SNP
5	89921660	rs111653093	A	G	100	PASS	AC=1268;AF=0.253195;AN=5008;NS=2504;DP=14648;EAS_AF=0.4097;AMR_AF=0.1556;AFR_AF=0.2685;EUR_AF=0.163;SAS_AF=0.2331;AA=N|||;VT=SNP
5	89921811	rs7726624	C	G	100	PASS	AC=4101;AF=0.81889;AN=5008;NS=2504;DP=17335;EAS_AF=0.8343;AMR_AF=0.8112;AFR_AF=0.9501;EUR_AF=0.6889;SAS_AF=0.7648;AA=G|||;VT=SNP
5	89922035	rs145265715	A	C	100	PASS	AC=37;AF=0.00738818;AN=5008;NS=2504;DP=14276;EAS_AF=0.0367;AMR_AF=0;AFR_AF=0;EUR_AF=0;SAS_AF=0;AA=A|||;VT=SNP
5	89922060	rs6891840	G	T	100	PASS	AC=1866;AF=0.372604;AN=5008;NS=2504;DP=14158;EAS_AF=0.4206;AMR_AF=0.5677;AFR_AF=0.1694;EUR_AF=0.3946;SAS_AF=0.4366;AA=G|||;VT=SNP
5	89922445	rs6892132	A	G	100	PASS	AC=1867;AF=0.372804;AN=5008;NS=2504;DP=16284;EAS_AF=0.4206;AMR_AF=0.5706;AFR_AF=0.1694;EUR_AF=0.3946;SAS_AF=0.4356;AA=A|||;VT=SNP
5	89922510	rs117443074	G	T	100	PASS	AC=37;AF=0.00738818;AN=5008;NS=2504;DP=18103;EAS_AF=0.0367;AMR_AF=0;AFR_AF=0;EUR_AF=0;SAS_AF=0;AA=G|||;VT=SNP
5	89922763	rs60359999	G	A	100	PASS	AC=1206;AF=0.240815;AN=5008;NS=2504;DP=17112;EAS_AF=0.4097;AMR_AF=0.1542;AFR_AF=0.2209;EUR_AF=0.164;SAS_AF=0.2342;AA=A|||;VT=SNP
5	89923667	rs45478296	A	T	100	PASS	AC=1197;AF=0.239018;AN=5008;NS=2504;DP=13213;EAS_AF=0.4018;AMR_AF=0.1542;AFR_AF=0.2201;EUR_AF=0.164;SAS_AF=0.2342;AA=A|||;VT=SNP
5	89924976	rs2366771	C	A	100	PASS	AC=3958;AF=0.790335;AN=5008;NS=2504;DP=14245;EAS_AF=0.8343;AMR_AF=0.8084;AFR_AF=0.8449;EUR_AF=0.6869;SAS_AF=0.7648;AA=A|||;VT=SNP
5	89925410	rs56360530	C	T	100	PASS	AC=1204;AF=0.240415;AN=5008;NS=2504;DP=19254;EAS_AF=0.4097;AMR_AF=0.1542;AFR_AF=0.2201;EUR_AF=0.164;SAS_AF=0.2331;AA=T|||;VT=SNP
5	89925464	rs77054514	T	G	100	PASS	AC=8;AF=0.00159744;AN=5008;NS=2504;DP=18815;EAS_AF=0.0079;AMR_AF=0;AFR_AF=0;EUR_AF=0;SAS_AF=0;AA=T|||;VT=SNP
5	89925578	rs55918113	A	G	100	PASS	AC=1206;AF=0.240815;AN=5008;NS=2504;DP=15319;EAS_AF=0.4097;AMR_AF=0.1542;AFR_AF=0.2209;EUR_AF=0.164;SAS_AF=0.2342;AA=G|||;VT=SNP
5	89925895	rs4574581	G	A	100	PASS	AC=4101;AF=0.81889;AN=5008;NS=2504;DP=13648;EAS_AF=0.8343;AMR_AF=0.8112;AFR_AF=0.9501;EUR_AF=0.6889;SAS_AF=0.7648;AA=A|||;VT=SNP
5	89926009	rs56002033	T	C	100	PASS	AC=1204;AF=0.240415;AN=5008;NS=2504;DP=13214;EAS_AF=0.4097;AMR_AF=0.1542;AFR_AF=0.2194;EUR_AF=0.164;SAS_AF=0.2342;AA=T|||;VT=SNP
5	89927354	rs12653924	A	G	100	PASS	AC=1861;AF=0.371605;AN=5008;NS=2504;DP=13912;EAS_AF=0.4206;AMR_AF=0.5677;AFR_AF=0.1657;EUR_AF=0.3946;SAS_AF=0.4366;AA=A|||;VT=SNP
5	89927905	rs78194386	C	T	100	PASS	AC=8;AF=0.00159744;AN=5008;NS=2504;DP=17015;EAS_AF=0.0079;AMR_AF=0;AFR_AF=0;EUR_AF=0;SAS_AF=0;AA=C|||;VT=SNP
5	89928238	rs4916807	G	A	100	PASS	AC=1204;AF=0.240415;AN=5008;NS=2504;DP=17632;EAS_AF=0.4097;AMR_AF=0.1542;AFR_AF=0.2194;EUR_AF=0.164;SAS_AF=0.2342;AA=G|||;VT=SNP
5	89928375	rs10072105	T	C	100	PASS	AC=4102;AF=0.819089;AN=5008;NS=2504;DP=17710;EAS_AF=0.8343;AMR_AF=0.8112;AFR_AF=0.9501;EUR_AF=0.6899;SAS_AF=0.7648;AA=t|||;VT=SNP
5	89929066	rs10462488	C	G	100	PASS	AC=1204;AF=0.240415;AN=5008;NS=2504;DP=15892;EAS_AF=0.4097;AMR_AF=0.1542;AFR_AF=0.2194;EUR_AF=0.164;SAS_AF=0.2342;AA=C|||;VT=SNP
5	89929352	rs10462489	A	G	100	PASS	AC=1204;AF=0.240415;AN=5008;NS=2504;DP=13689;EAS_AF=0.4097;AMR_AF=0.1542;AFR_AF=0.2194;EUR_AF=0.164;SAS_AF=0.2342;AA=A|||;VT=SNP
5	89929903	rs2366772	A	G	100	PASS	AC=1863;AF=0.372005;AN=5008;NS=2504;DP=15931;EAS_AF=0.4206;AMR_AF=0.5677;AFR_AF=0.1649;EUR_AF=0.3976;SAS_AF=0.4366;AA=A|||;VT=SNP
5	89931662	rs57437217	T	G	100	PASS	AC=1204;AF=0.240415;AN=5008;NS=2504;DP=15686;EAS_AF=0.4097;AMR_AF=0.1542;AFR_AF=0.2194;EUR_AF=0.164;SAS_AF=0.2342;AA=T|||;VT=SNP
5	89932319	rs16868892	T	G	100	PASS	AC=1204;AF=0.240415;AN=5008;NS=2504;DP=18046;EAS_AF=0.4097;AMR_AF=0.1542;AFR_AF=0.2194;EUR_AF=0.164;SAS_AF=0.2342;AA=G|||;VT=SNP
5	89932354	rs6878917	G	A	100	PASS	AC=4027;AF=0.804113;AN=5008;NS=2504;DP=17535;EAS_AF=0.8343;AMR_AF=0.8084;AFR_AF=0.8956;EUR_AF=0.6889;SAS_AF=0.7648;AA=A|||;VT=SNP
5	89932411	rs16868894	C	T	100	PASS	AC=1204;AF=0.240415;AN=5008;NS=2504;DP=16480;EAS_AF=0.4097;AMR_AF=0.1542;AFR_AF=0.2194;EUR_AF=0.164;SAS_AF=0.2342;AA=C|||;VT=SNP
5	89933134	rs6883872	C	T	100	PASS	AC=4104;AF=0.819489;AN=5008;NS=2504;DP=15148;EAS_AF=0.8343;AMR_AF=0.8112;AFR_AF=0.9523;EUR_AF=0.6889;SAS_AF=0.7648;AA=T|||;VT=SNP
5	89934074	rs6889828	G	A	100	PASS	AC=1204;AF=0.240415;AN=5008;NS=2504;DP=12512;EAS_AF=0.4097;AMR_AF=0.1542;AFR_AF=0.2194;EUR_AF=0.164;SAS_AF=0.2342;AA=G|||;VT=SNP
5	89934428	rs4916680	T	C	100	PASS	AC=1206;AF=0.240815;AN=5008;NS=2504;DP=13113;EAS_AF=0.4097;AMR_AF=0.1542;AFR_AF=0.2209;EUR_AF=0.164;SAS_AF=0.2342;AA=T|||;VT=SNP
5	89934843	rs68045375	A	C	100	PASS	AC=1204;AF=0.240415;AN=5008;NS=2504;DP=14732;EAS_AF=0.4097;AMR_AF=0.1542;AFR_AF=0.2194;EUR_AF=0.164;SAS_AF=0.2342;AA=A|||;VT=SNP
5	89934964	rs4588621	A	G	100	PASS	AC=1865;AF=0.372404;AN=5008;NS=2504;DP=15932;EAS_AF=0.4206;AMR_AF=0.5677;AFR_AF=0.1664;EUR_AF=0.3976;SAS_AF=0.4366;AA=A|||;VT=SNP
5	89935158	rs9790907	T	C	100	PASS	AC=4100;AF=0.81869;AN=5008;NS=2504;DP=14915;EAS_AF=0.8333;AMR_AF=0.8112;AFR_AF=0.9501;EUR_AF=0.6889;SAS_AF=0.7648;AA=C|||;VT=SNP
5	89935586	rs59496152	T	C	100	PASS	AC=1204;AF=0.240415;AN=5008;NS=2504;DP=13790;EAS_AF=0.4097;AMR_AF=0.1542;AFR_AF=0.2194;EUR_AF=0.164;SAS_AF=0.2342;AA=C|||;VT=SNP
5	89936075	rs58132310	A	G	100	PASS	AC=1206;AF=0.240815;AN=5008;NS=2504;DP=16483;EAS_AF=0.4107;AMR_AF=0.1542;AFR_AF=0.2201;EUR_AF=0.164;SAS_AF=0.2342;AA=A|||;VT=SNP
5	89936235	rs7701844	A	G	100	PASS	AC=1204;AF=0.240415;AN=5008;NS=2504;DP=16518;EAS_AF=0.4097;AMR_AF=0.1542;AFR_AF=0.2194;EUR_AF=0.164;SAS_AF=0.2342;AA=G|||;VT=SNP
5	89937312	rs7707357	A	G	100	PASS	AC=1204;AF=0.240415;AN=5008;NS=2504;DP=16956;EAS_AF=0.4097;AMR_AF=0.1542;AFR_AF=0.2194;EUR_AF=0.164;SAS_AF=0.2342;AA=A|||;VT=SNP
5	89937327	rs5028525	T	G	100	PASS	AC=2133;AF=0.425919;AN=5008;NS=2504;DP=16944;EAS_AF=0.4206;AMR_AF=0.585;AFR_AF=0.3593;EUR_AF=0.3986;SAS_AF=0.4366;AA=T|||;VT=SNP
5	89937430	rs67556741	A	G	100	PASS	AC=1204;AF=0.240415;AN=5008;NS=2504;DP=16502;EAS_AF=0.4097;AMR_AF=0.1542;AFR_AF=0.2194;EUR_AF=0.164;SAS_AF=0.2342;AA=G|||;VT=SNP
5	89937694	rs11952742	T	C	100	PASS	AC=1204;AF=0.240415;AN=5008;NS=2504;DP=16766;EAS_AF=0.4097;AMR_AF=0.1542;AFR_AF=0.2194;EUR_AF=0.164;SAS_AF=0.2342;AA=T|||;VT=SNP
5	89937719	rs11955749	A	C	100	PASS	AC=1204;AF=0.240415;AN=5008;NS=2504;DP=16880;EAS_AF=0.4097;AMR_AF=0.1542;AFR_AF=0.2194;EUR_AF=0.164;SAS_AF=0.2342;AA=A|||;VT=SNP
5	89938434	rs1344030	G	T	100	PASS	AC=1204;AF=0.240415;AN=5008;NS=2504;DP=15229;EAS_AF=0.4097;AMR_AF=0.1542;AFR_AF=0.2194;EUR_AF=0.164;SAS_AF=0.2342;AA=T|||;VT=SNP;EX_TARGET
5	89938587	rs2366773	C	T	100	PASS	AC=4113;AF=0.821286;AN=5008;NS=2504;DP=16917;EAS_AF=0.8343;AMR_AF=0.8127;AFR_AF=0.9584;EUR_AF=0.6889;SAS_AF=0.7648;AA=T|||;VT=SNP;EX_TARGET
5	89939067	rs2366774	G	A	100	PASS	AC=4112;AF=0.821086;AN=5008;NS=2504;DP=16312;EAS_AF=0.8343;AMR_AF=0.8127;AFR_AF=0.9576;EUR_AF=0.6889;SAS_AF=0.7648;AA=A|||;VT=SNP
5	89939480	rs45507696	G	A	100	PASS	AC=1205;AF=0.240615;AN=5008;NS=2504;DP=16854;EAS_AF=0.4097;AMR_AF=0.1542;AFR_AF=0.2194;EUR_AF=0.164;SAS_AF=0.2352;AA=A|||;VT=SNP
5	89940036	rs2366775	G	C	100	PASS	AC=2135;AF=0.426318;AN=5008;NS=2504;DP=18020;EAS_AF=0.4196;AMR_AF=0.5865;AFR_AF=0.3608;EUR_AF=0.3986;SAS_AF=0.4366;AA=G|||;VT=SNP
5	89940489	rs16868901	C	G	100	PASS	AC=1206;AF=0.240815;AN=5008;NS=2504;DP=16190;EAS_AF=0.4107;AMR_AF=0.1542;AFR_AF=0.2194;EUR_AF=0.164;SAS_AF=0.2352;AA=G|||;VT=SNP;EX_TARGET
5	89940771	rs16868903	A	G	100	PASS	AC=1205;AF=0.240615;AN=5008;NS=2504;DP=16970;EAS_AF=0.4107;AMR_AF=0.1542;AFR_AF=0.2194;EUR_AF=0.164;SAS_AF=0.2342;AA=A|||;VT=SNP
5	89940995	rs75840032	G	C	100	PASS	AC=8;AF=0.00159744;AN=5008;NS=2504;DP=17085;EAS_AF=0.0079;AMR_AF=0;AFR_AF=0;EUR_AF=0;SAS_AF=0;AA=G|||;VT=SNP
5	89941566	rs151131298	T	C	100	PASS	AC=17;AF=0.00339457;AN=5008;NS=2504;DP=15833;EAS_AF=0.0139;AMR_AF=0.0014;AFR_AF=0;EUR_AF=0.001;SAS_AF=0.001;AA=T|||;VT=SNP
5	89941743	rs2366776	T	C	100	PASS	AC=1250;AF=0.249601;AN=5008;NS=2504;DP=14513;EAS_AF=0.4018;AMR_AF=0.1628;AFR_AF=0.2284;EUR_AF=0.1759;SAS_AF=0.2587;AA=T|||;VT=SNP;EX_TARGET
5	89942405	rs16868906	C	T	100	PASS	AC=1102;AF=0.220048;AN=5008;NS=2504;DP=14641;EAS_AF=0.3819;AMR_AF=0.1499;AFR_AF=0.202;EUR_AF=0.1412;SAS_AF=0.2086;AA=T|||;VT=SNP
5	89942791	rs4916808	A	G	100	PASS	AC=1416;AF=0.282748;AN=5008;NS=2504;DP=16429;EAS_AF=0.3849;AMR_AF=0.5115;AFR_AF=0.031;EUR_AF=0.3241;SAS_AF=0.3129;AA=A|||;VT=SNP
5	89943433	rs950692	A	G	100	PASS	AC=1109;AF=0.221446;AN=5008;NS=2504;DP=21175;EAS_AF=0.379;AMR_AF=0.1499;AFR_AF=0.202;EUR_AF=0.1412;SAS_AF=0.2188;AA=A|||;VT=SNP;EX_TARGET
5	89943571	rs2366777	G	T	100	PASS	AC=4058;AF=0.810304;AN=5008;NS=2504;DP=18991;EAS_AF=0.8323;AMR_AF=0.8069;AFR_AF=0.9539;EUR_AF=0.667;SAS_AF=0.7434;AA=T|||;VT=SNP;EX_TARGET
5	89943655	rs16868917	A	G	100	PASS	AC=519;AF=0.103634;AN=5008;NS=2504;DP=19625;EAS_AF=0.2034;AMR_AF=0.085;AFR_AF=0.0287;EUR_AF=0.0885;SAS_AF=0.1309;AA=A|||;VT=SNP
5	89943699	rs12186867	G	A	100	PASS	AC=2061;AF=0.411542;AN=5008;NS=2504;DP=19651;EAS_AF=0.4494;AMR_AF=0.5836;AFR_AF=0.2791;EUR_AF=0.3996;SAS_AF=0.4417;AA=G|||;VT=SNP
5	89943916	rs138774495	G	A	100	PASS	AC=67;AF=0.0133786;AN=5008;NS=2504;DP=17643;EAS_AF=0.0625;AMR_AF=0;AFR_AF=0;EUR_AF=0;SAS_AF=0.0041;AA=G|||;VT=SNP
5	89943938	rs16868924	T	C	100	PASS	AC=1108;AF=0.221246;AN=5008;NS=2504;DP=17596;EAS_AF=0.378;AMR_AF=0.1499;AFR_AF=0.202;EUR_AF=0.1412;SAS_AF=0.2188;AA=T|||;VT=SNP
5	89944053	rs16868927	T	C	100	PASS	AC=1097;AF=0.21905;AN=5008;NS=2504;DP=18440;EAS_AF=0.3671;AMR_AF=0.1499;AFR_AF=0.202;EUR_AF=0.1412;SAS_AF=0.2188;AA=T|||;VT=SNP
5	89944354	rs143231001	G	T	100	PASS	AC=24;AF=0.00479233;AN=5008;NS=2504;DP=17322;EAS_AF=0.0228;AMR_AF=0;AFR_AF=0.0008;EUR_AF=0;SAS_AF=0;AA=G|||;VT=SNP
5	89944514	rs6898209	T	C	100	PASS	AC=3991;AF=0.796925;AN=5008;NS=2504;DP=17479;EAS_AF=0.8323;AMR_AF=0.804;AFR_AF=0.9047;EUR_AF=0.667;SAS_AF=0.7434;AA=C|||;VT=SNP
5	89945088	rs9293549	G	T	100	PASS	AC=1393;AF=0.278155;AN=5008;NS=2504;DP=16123;EAS_AF=0.377;AMR_AF=0.5043;AFR_AF=0.0303;EUR_AF=0.3171;SAS_AF=0.3108;AA=G|||;VT=SNP
5	89947020	rs72656677	G	T	100	PASS	AC=1108;AF=0.221246;AN=5008;NS=2504;DP=16728;EAS_AF=0.378;AMR_AF=0.1499;AFR_AF=0.202;EUR_AF=0.1412;SAS_AF=0.2188;AA=T|||;VT=SNP
5	89947247	rs908818	C	T	100	PASS	AC=2059;AF=0.411142;AN=5008;NS=2504;DP=15431;EAS_AF=0.4504;AMR_AF=0.5821;AFR_AF=0.2776;EUR_AF=0.3996;SAS_AF=0.4417;AA=C|||;VT=SNP
5	89947434	rs80069610	A	G	100	PASS	AC=25;AF=0.00499201;AN=5008;NS=2504;DP=15981;EAS_AF=0.0208;AMR_AF=0;AFR_AF=0;EUR_AF=0.003;SAS_AF=0.001;AA=A|||;VT=SNP;EX_TARGET
5	89947999	rs16868932	T	C	100	PASS	AC=1108;AF=0.221246;AN=5008;NS=2504;DP=16837;EAS_AF=0.378;AMR_AF=0.1499;AFR_AF=0.202;EUR_AF=0.1412;SAS_AF=0.2188;AA=C|||;VT=SNP
5	89950272	rs10043564	A	G	100	PASS	AC=2340;AF=0.467252;AN=5008;NS=2504;DP=19246;EAS_AF=0.4504;AMR_AF=0.5965;AFR_AF=0.4811;EUR_AF=0.4006;SAS_AF=0.4427;AA=A|||;VT=SNP
5	89950752	rs41308295	G	A	100	PASS	AC=919;AF=0.183506;AN=5008;NS=2504;DP=15813;EAS_AF=0.3671;AMR_AF=0.1383;AFR_AF=0.0726;EUR_AF=0.1412;SAS_AF=0.2198;AA=G|||;VT=SNP
5	89950787	rs10058765	G	A	100	PASS	AC=2923;AF=0.583666;AN=5008;NS=2504;DP=16090;EAS_AF=0.8175;AMR_AF=0.6816;AFR_AF=0.4811;EUR_AF=0.4652;SAS_AF=0.5337;AA=A|||;VT=SNP
5	89951112	rs10060427	G	A	100	PASS	AC=2927;AF=0.584465;AN=5008;NS=2504;DP=15152;EAS_AF=0.8194;AMR_AF=0.6816;AFR_AF=0.4834;EUR_AF=0.4652;SAS_AF=0.5327;AA=A|||;VT=SNP
5	89951441	rs61525440	T	C	100	PASS	AC=1110;AF=0.221645;AN=5008;NS=2504;DP=17238;EAS_AF=0.3661;AMR_AF=0.1585;AFR_AF=0.2005;EUR_AF=0.1521;SAS_AF=0.2178;AA=T|||;VT=SNP
5	89951749	rs12516985	C	T	100	PASS	AC=2901;AF=0.579273;AN=5008;NS=2504;DP=18788;EAS_AF=0.8194;AMR_AF=0.6729;AFR_AF=0.4682;EUR_AF=0.4642;SAS_AF=0.5337;AA=C|||;VT=SNP
5	89952316	rs78625315	G	A	100	PASS	AC=13;AF=0.00259585;AN=5008;NS=2504;DP=19670;EAS_AF=0.0129;AMR_AF=0;AFR_AF=0;EUR_AF=0;SAS_AF=0;AA=G|||;VT=SNP
5	89952531	rs10062714	C	T	100	PASS	AC=2900;AF=0.579073;AN=5008;NS=2504;DP=19032;EAS_AF=0.8194;AMR_AF=0.6729;AFR_AF=0.4682;EUR_AF=0.4642;SAS_AF=0.5327;AA=T|||;VT=SNP
5	89952801	rs10062924	C	A	100	PASS	AC=2903;AF=0.579673;AN=5008;NS=2504;DP=16974;EAS_AF=0.8204;AMR_AF=0.6729;AFR_AF=0.4682;EUR_AF=0.4642;SAS_AF=0.5348;AA=A|||;VT=SNP
5	89952979	rs10064606	G	A	100	PASS	AC=2118;AF=0.422923;AN=5008;NS=2504;DP=14787;EAS_AF=0.4405;AMR_AF=0.536;AFR_AF=0.5113;EUR_AF=0.3141;SAS_AF=0.317;AA=G|||;VT=SNP
5	89952997	rs28550273	A	C	100	PASS	AC=2903;AF=0.579673;AN=5008;NS=2504;DP=14169;EAS_AF=0.8194;AMR_AF=0.6729;AFR_AF=0.4682;EUR_AF=0.4652;SAS_AF=0.5348;AA=A|||;VT=SNP
5	89953129	rs78945816	G	A	100	PASS	AC=13;AF=0.00259585;AN=5008;NS=2504;DP=16421;EAS_AF=0.0129;AMR_AF=0;AFR_AF=0;EUR_AF=0;SAS_AF=0;AA=G|||;VT=SNP
5	89953175	rs963866	C	T	100	PASS	AC=3925;AF=0.783746;AN=5008;NS=2504;DP=17658;EAS_AF=0.8343;AMR_AF=0.7968;AFR_AF=0.8593;EUR_AF=0.664;SAS_AF=0.7434;AA=T|||;VT=SNP
5	89953281	rs4379236	A	G	100	PASS	AC=2902;AF=0.579473;AN=5008;NS=2504;DP=16527;EAS_AF=0.8194;AMR_AF=0.6729;AFR_AF=0.4682;EUR_AF=0.4642;SAS_AF=0.5348;AA=A|||;VT=SNP
5	89954184	rs11958484	T	C	100	PASS	AC=2064;AF=0.412141;AN=5008;NS=2504;DP=15744;EAS_AF=0.4405;AMR_AF=0.5331;AFR_AF=0.4728;EUR_AF=0.3131;SAS_AF=0.317;AA=T|||;VT=SNP
5	89955125	rs16868957	T	G	100	PASS	AC=2903;AF=0.579673;AN=5008;NS=2504;DP=20126;EAS_AF=0.8194;AMR_AF=0.6729;AFR_AF=0.469;EUR_AF=0.4642;SAS_AF=0.5348;AA=T|||;VT=SNP
5	89955691	rs62375083	T	C	100	PASS	AC=1780;AF=0.355431;AN=5008;NS=2504;DP=13171;EAS_AF=0.4405;AMR_AF=0.5144;AFR_AF=0.2693;EUR_AF=0.3121;SAS_AF=0.316;AA=T|||;VT=SNP
5	89956109	rs141505040	G	A	100	PASS	AC=38;AF=0.00758786;AN=5008;NS=2504;DP=14006;EAS_AF=0.0347;AMR_AF=0;AFR_AF=0;EUR_AF=0;SAS_AF=0.0031;AA=G|||;VT=SNP
5	89956765	rs4916809	G	A	100	PASS	AC=1069;AF=0.213458;AN=5008;NS=2504;DP=16364;EAS_AF=0.372;AMR_AF=0.1167;AFR_AF=0.2012;EUR_AF=0.1322;SAS_AF=0.2188;AA=G|||;VT=SNP
5	89956783	rs4916810	A	T	100	PASS	AC=1069;AF=0.213458;AN=5008;NS=2504;DP=15881;EAS_AF=0.374;AMR_AF=0.1138;AFR_AF=0.1997;EUR_AF=0.1342;SAS_AF=0.2188;AA=A|||;VT=SNP
5	89956850	rs4916811	A	G	100	PASS	AC=3048;AF=0.608626;AN=5008;NS=2504;DP=15499;EAS_AF=0.8185;AMR_AF=0.6844;AFR_AF=0.562;EUR_AF=0.4751;SAS_AF=0.5389;AA=G|||;VT=SNP
5	89956851	rs63733862	A	G	100	PASS	AC=1874;AF=0.374201;AN=5008;NS=2504;DP=15560;EAS_AF=0.376;AMR_AF=0.5303;AFR_AF=0.3616;EUR_AF=0.336;SAS_AF=0.318;AA=A|||;VT=SNP
5	89956966	rs4916813	T	C	100	PASS	AC=4053;AF=0.809305;AN=5008;NS=2504;DP=18042;EAS_AF=0.8343;AMR_AF=0.7968;AFR_AF=0.9539;EUR_AF=0.666;SAS_AF=0.7444;AA=C|||;VT=SNP
5	89957017	rs4916681	C	T	100	PASS	AC=3051;AF=0.609225;AN=5008;NS=2504;DP=18464;EAS_AF=0.8194;AMR_AF=0.683;AFR_AF=0.5628;EUR_AF=0.4761;SAS_AF=0.5399;AA=C|||;VT=SNP
5	89957090	rs4916814	G	T	100	PASS	AC=4055;AF=0.809704;AN=5008;NS=2504;DP=16644;EAS_AF=0.8343;AMR_AF=0.7968;AFR_AF=0.9554;EUR_AF=0.666;SAS_AF=0.7444;AA=T|||;VT=SNP
5	89957193	rs4916682	C	T	100	PASS	AC=4055;AF=0.809704;AN=5008;NS=2504;DP=16143;EAS_AF=0.8343;AMR_AF=0.7968;AFR_AF=0.9554;EUR_AF=0.666;SAS_AF=0.7444;AA=T|||;VT=SNP
5	89957362	rs62375094	A	G	100	PASS	AC=1821;AF=0.363618;AN=5008;NS=2504;DP=15423;EAS_AF=0.372;AMR_AF=0.5303;AFR_AF=0.323;EUR_AF=0.336;SAS_AF=0.32;AA=A|||;VT=SNP
5	89958285	rs60562826	C	T	100	PASS	AC=1197;AF=0.239018;AN=5008;NS=2504;DP=14369;EAS_AF=0.4345;AMR_AF=0.1542;AFR_AF=0.2239;EUR_AF=0.1402;SAS_AF=0.2198;AA=C|||;VT=SNP
5	89960642	rs201948830	G	C	100	PASS	AC=25;AF=0.00499201;AN=5008;NS=2504;DP=13744;EAS_AF=0.0208;AMR_AF=0;AFR_AF=0;EUR_AF=0.003;SAS_AF=0.001;AA=G|||;VT=SNP
5	89964298	rs11959408	C	T	100	PASS	AC=1789;AF=0.357228;AN=5008;NS=2504;DP=14890;EAS_AF=0.372;AMR_AF=0.5245;AFR_AF=0.3018;EUR_AF=0.336;SAS_AF=0.32;AA=C|||;VT=SNP
5	89964321	rs180971688	A	G	100	PASS	AC=22;AF=0.00439297;AN=5008;NS=2504;DP=14533;EAS_AF=0.0179;AMR_AF=0;AFR_AF=0;EUR_AF=0.004;SAS_AF=0;AA=A|||;VT=SNP
5	89964417	rs7729205	C	G	100	PASS	AC=1209;AF=0.241414;AN=5008;NS=2504;DP=14918;EAS_AF=0.4474;AMR_AF=0.1527;AFR_AF=0.2239;EUR_AF=0.1402;SAS_AF=0.2198;AA=C|||;VT=SNP
5	89964418	rs6452901	A	G	100	PASS	AC=4101;AF=0.81889;AN=5008;NS=2504;DP=14880;EAS_AF=0.8343;AMR_AF=0.7997;AFR_AF=0.9879;EUR_AF=0.667;SAS_AF=0.7444;AA=G|||;VT=SNP
5	89964553	rs7729644	G	T	100	PASS	AC=1196;AF=0.238818;AN=5008;NS=2504;DP=1641;EAS_AF=0.4345;AMR_AF=0.1527;AFR_AF=0.2239;EUR_AF=0.1402;SAS_AF=0.2198;AA=A|||;VT=SNP
5	89964691	rs78135881	G	A	100	PASS	AC=13;AF=0.00259585;AN=5008;NS=2504;DP=13820;EAS_AF=0.0129;AMR_AF=0;AFR_AF=0;EUR_AF=0;SAS_AF=0;AA=G|||;VT=SNP
5	89964738	rs7729703	C	G	100	PASS	AC=4056;AF=0.809904;AN=5008;NS=2504;DP=14331;EAS_AF=0.8343;AMR_AF=0.7968;AFR_AF=0.9554;EUR_AF=0.666;SAS_AF=0.7454;AA=G|||;VT=SNP
5	89964871	rs145758194	T	C	100	PASS	AC=50;AF=0.00998403;AN=5008;NS=2504;DP=17520;EAS_AF=0.0496;AMR_AF=0;AFR_AF=0;EUR_AF=0;SAS_AF=0;AA=T|||;VT=SNP
5	89966285	rs6861067	G	A	100	PASS	AC=2006;AF=0.400559;AN=5008;NS=2504;DP=18616;EAS_AF=0.372;AMR_AF=0.5447;AFR_AF=0.4554;EUR_AF=0.336;SAS_AF=0.32;AA=G|||;VT=SNP
5	89966404	rs77392890	T	A	100	PASS	AC=11;AF=0.00219649;AN=5008;NS=2504;DP=20010;EAS_AF=0.0069;AMR_AF=0;AFR_AF=0;EUR_AF=0.004;SAS_AF=0;AA=T|||;VT=SNP
5	89966759	rs6861525	C	T	100	PASS	AC=3335;AF=0.665935;AN=5008;NS=2504;DP=22955;EAS_AF=0.8194;AMR_AF=0.7032;AFR_AF=0.767;EUR_AF=0.4761;SAS_AF=0.5399;AA=T|||;VT=SNP
5	89967005	rs79088705	A	G	100	PASS	AC=13;AF=0.00259585;AN=5008;NS=2504;DP=21655;EAS_AF=0.0129;AMR_AF=0;AFR_AF=0;EUR_AF=0;SAS_AF=0;AA=A|||;VT=SNP
5	89967158	rs11955565	A	G	100	PASS	AC=1587;AF=0.316893;AN=5008;NS=2504;DP=19441;EAS_AF=0.4583;AMR_AF=0.2089;AFR_AF=0.3094;EUR_AF=0.2167;SAS_AF=0.3609;AA=A|||;VT=SNP
5	89968626	rs1028191	A	T	100	PASS	AC=4056;AF=0.809904;AN=5008;NS=2504;DP=17790;EAS_AF=0.8343;AMR_AF=0.7968;AFR_AF=0.9554;EUR_AF=0.667;SAS_AF=0.7444;AA=T|||;VT=SNP
5	89968773	rs1028192	G	A	100	PASS	AC=4055;AF=0.809704;AN=5008;NS=2504;DP=17906;EAS_AF=0.8343;AMR_AF=0.7968;AFR_AF=0.9554;EUR_AF=0.666;SAS_AF=0.7444;AA=a|||;VT=SNP
5	89970677	rs6875517	T	C	100	PASS	AC=1197;AF=0.239018;AN=5008;NS=2504;DP=14668;EAS_AF=0.4345;AMR_AF=0.1542;AFR_AF=0.2239;EUR_AF=0.1402;SAS_AF=0.2198;AA=T|||;VT=SNP
5	89972806	rs58582125	C	T	100	PASS	AC=1569;AF=0.313299;AN=5008;NS=2504;DP=17504;EAS_AF=0.4325;AMR_AF=0.1945;AFR_AF=0.4592;EUR_AF=0.1561;SAS_AF=0.2393;AA=C|||;VT=SNP
5	89972948	rs79852305	G	A	100	PASS	AC=11;AF=0.00219649;AN=5008;NS=2504;DP=16814;EAS_AF=0.0109;AMR_AF=0;AFR_AF=0;EUR_AF=0;SAS_AF=0;AA=G|||;VT=SNP
5	89973018	rs16868964	G	A	100	PASS	AC=1388;AF=0.277157;AN=5008;NS=2504;DP=17384;EAS_AF=0.4325;AMR_AF=0.1729;AFR_AF=0.3601;EUR_AF=0.1402;SAS_AF=0.2198;AA=G|||;VT=SNP
5	89973621	rs1033290	C	A	100	PASS	AC=4024;AF=0.803514;AN=5008;NS=2504;DP=19186;EAS_AF=0.8333;AMR_AF=0.7983;AFR_AF=0.9349;EUR_AF=0.665;SAS_AF=0.7413;AA=A|||;VT=SNP
5	89974082	rs10514331	G	A	100	PASS	AC=1387;AF=0.276957;AN=5008;NS=2504;DP=18505;EAS_AF=0.4325;AMR_AF=0.1729;AFR_AF=0.3601;EUR_AF=0.1402;SAS_AF=0.2188;AA=G|||;VT=SNP
5	89974638	rs7716829	C	A	100	PASS	AC=1756;AF=0.350639;AN=5008;NS=2504;DP=20488;EAS_AF=0.375;AMR_AF=0.5043;AFR_AF=0.3124;EUR_AF=0.3221;SAS_AF=0.2975;AA=C|||;VT=SNP
5	89975009	rs7703530	T	C	100	PASS	AC=4024;AF=0.803514;AN=5008;NS=2504;DP=16347;EAS_AF=0.8333;AMR_AF=0.7983;AFR_AF=0.9349;EUR_AF=0.665;SAS_AF=0.7413;AA=C|||;VT=SNP
5	89975012	rs7721027	A	G	100	PASS	AC=1569;AF=0.313299;AN=5008;NS=2504;DP=16156;EAS_AF=0.4325;AMR_AF=0.1945;AFR_AF=0.4592;EUR_AF=0.1561;SAS_AF=0.2393;AA=A|||;VT=SNP
5	89975085	rs7721198	A	G	100	PASS	AC=4024;AF=0.803514;AN=5008;NS=2504;DP=16015;EAS_AF=0.8333;AMR_AF=0.7983;AFR_AF=0.9349;EUR_AF=0.665;SAS_AF=0.7413;AA=G|||;VT=SNP
5	89975629	rs6863710	T	A	100	PASS	AC=4021;AF=0.802915;AN=5008;NS=2504;DP=17422;EAS_AF=0.8333;AMR_AF=0.7954;AFR_AF=0.9349;EUR_AF=0.665;SAS_AF=0.7403;AA=A|||;VT=SNP
5	89975780	rs17544471	T	C	100	PASS	AC=288;AF=0.057508;AN=5008;NS=2504;DP=18325;EAS_AF=0.0218;AMR_AF=0.0533;AFR_AF=0.0106;EUR_AF=0.0765;SAS_AF=0.1411;AA=T|||;VT=SNP
5	89975818	rs55835641	G	A	100	PASS	AC=1620;AF=0.323482;AN=5008;NS=2504;DP=18321;EAS_AF=0.375;AMR_AF=0.5029;AFR_AF=0.2126;EUR_AF=0.3191;SAS_AF=0.2975;AA=G|||;VT=SNP
5	89975996	rs56255871	G	T	100	PASS	AC=1689;AF=0.33726;AN=5008;NS=2504;DP=16048;EAS_AF=0.375;AMR_AF=0.5058;AFR_AF=0.2632;EUR_AF=0.3191;SAS_AF=0.2975;AA=G|||;VT=SNP
5	89976135	rs75496190	G	A	100	PASS	AC=6;AF=0.00119808;AN=5008;NS=2504;DP=15443;EAS_AF=0.006;AMR_AF=0;AFR_AF=0;EUR_AF=0;SAS_AF=0;AA=G|||;VT=SNP
5	89976169	rs62375106	A	C	100	PASS	AC=1762;AF=0.351837;AN=5008;NS=2504;DP=16145;EAS_AF=0.375;AMR_AF=0.5086;AFR_AF=0.3147;EUR_AF=0.3221;SAS_AF=0.2975;AA=C|||;VT=SNP
5	89976575	rs16868970	T	C	100	PASS	AC=1014;AF=0.202476;AN=5008;NS=2504;DP=19571;EAS_AF=0.4325;AMR_AF=0.1412;AFR_AF=0.0946;EUR_AF=0.1402;SAS_AF=0.2188;AA=T|||;VT=SNP
5	89977099	rs140060028	T	C	100	PASS	AC=23;AF=0.00459265;AN=5008;NS=2504;DP=19253;EAS_AF=0.0228;AMR_AF=0;AFR_AF=0;EUR_AF=0;SAS_AF=0;AA=T|||;VT=SNP;EX_TARGET
5	89977598	rs62375107	G	A	100	PASS	AC=379;AF=0.0756789;AN=5008;NS=2504;DP=10621;EAS_AF=0.0962;AMR_AF=0.121;AFR_AF=0.0068;EUR_AF=0.1501;SAS_AF=0.0389;AA=G|||;VT=SNP
5	89979134	rs75880085	C	G	100	PASS	AC=133;AF=0.0265575;AN=5008;NS=2504;DP=14818;EAS_AF=0.0724;AMR_AF=0.0476;AFR_AF=0.0023;EUR_AF=0.0129;SAS_AF=0.0112;AA=C|||;VT=SNP
5	89979380	rs4916683	T	C	100	PASS	AC=1616;AF=0.322684;AN=5008;NS=2504;DP=18334;EAS_AF=0.375;AMR_AF=0.5058;AFR_AF=0.2073;EUR_AF=0.3201;SAS_AF=0.2975;AA=T|||;VT=SNP;EX_TARGET
5	89979518	rs17544552	C	T	100	PASS	AC=351;AF=0.0700879;AN=5008;NS=2504;DP=16033;EAS_AF=0.0218;AMR_AF=0.0533;AFR_AF=0.059;EUR_AF=0.0755;SAS_AF=0.1411;AA=C|||;VT=SNP;EX_TARGET
5	89979589	rs4916684	G	A	100	PASS	AC=4025;AF=0.803714;AN=5008;NS=2504;DP=17673;EAS_AF=0.8343;AMR_AF=0.7983;AFR_AF=0.9349;EUR_AF=0.665;SAS_AF=0.7413;AA=A|||;VT=SNP;EX_TARGET
5	89979698	rs4916685	C	T	100	PASS	AC=1689;AF=0.33726;AN=5008;NS=2504;DP=19224;EAS_AF=0.375;AMR_AF=0.5086;AFR_AF=0.261;EUR_AF=0.3201;SAS_AF=0.2975;AA=C|||;VT=SNP;EX_TARGET
5	89979750	rs16868972	G	T	100	PASS	AC=1571;AF=0.313698;AN=5008;NS=2504;DP=19939;EAS_AF=0.4335;AMR_AF=0.1945;AFR_AF=0.4599;EUR_AF=0.1561;SAS_AF=0.2393;AA=G|||;VT=SNP;EX_TARGET
5	89979925	rs75019370	T	C	100	PASS	AC=11;AF=0.00219649;AN=5008;NS=2504;DP=15749;EAS_AF=0.0109;AMR_AF=0;AFR_AF=0;EUR_AF=0;SAS_AF=0;AA=T|||;VT=SNP;EX_TARGET
5	89980365	rs6880239	A	G	100	PASS	AC=1616;AF=0.322684;AN=5008;NS=2504;DP=15758;EAS_AF=0.375;AMR_AF=0.5058;AFR_AF=0.2073;EUR_AF=0.3201;SAS_AF=0.2975;AA=A|||;VT=SNP
5	89981135	rs28517617	T	C	100	PASS	AC=4025;AF=0.803714;AN=5008;NS=2504;DP=10465;EAS_AF=0.8343;AMR_AF=0.7983;AFR_AF=0.9349;EUR_AF=0.665;SAS_AF=0.7413;AA=C|||;VT=SNP
5	89981980	rs10062423	G	T	100	PASS	AC=1828;AF=0.365016;AN=5008;NS=2504;DP=11367;EAS_AF=0.4355;AMR_AF=0.1888;AFR_AF=0.5908;EUR_AF=0.2694;SAS_AF=0.2106;AA=T|||;VT=SNP
5	89983479	rs111608865	C	A	100	PASS	AC=584;AF=0.116613;AN=5008;NS=2504;DP=22090;EAS_AF=0.2679;AMR_AF=0.085;AFR_AF=0.0272;EUR_AF=0.0885;SAS_AF=0.1329;AA=C|||;VT=SNP
5	89983780	rs28796004	G	A	100	PASS	AC=1679;AF=0.335264;AN=5008;NS=2504;DP=21460;EAS_AF=0.375;AMR_AF=0.5058;AFR_AF=0.2557;EUR_AF=0.3191;SAS_AF=0.2975;AA=G|||;VT=SNP
5	89984050	rs200798960	A	G	100	PASS	AC=38;AF=0.00758786;AN=5008;NS=2504;DP=25326;EAS_AF=0.0377;AMR_AF=0;AFR_AF=0;EUR_AF=0;SAS_AF=0;AA=A|||;VT=SNP
5	89984066	rs547499848	A	C	100	PASS	AC=11;AF=0.00219649;AN=5008;NS=2504;DP=23851;EAS_AF=0.0109;AMR_AF=0;AFR_AF=0;EUR_AF=0;SAS_AF=0;AA=A|||;VT=SNP
5	89984535	rs79577953	A	G	100	PASS	AC=11;AF=0.00219649;AN=5008;NS=2504;DP=19410;EAS_AF=0.0109;AMR_AF=0;AFR_AF=0;EUR_AF=0;SAS_AF=0;AA=A|||;VT=SNP
5	89984594	rs78128836	C	T	100	PASS	AC=74;AF=0.0147764;AN=5008;NS=2504;DP=17969;EAS_AF=0.0724;AMR_AF=0;AFR_AF=0.0008;EUR_AF=0;SAS_AF=0;AA=C|||;VT=SNP
5	89984881	rs16868980	T	C	100	PASS	AC=1616;AF=0.322684;AN=5008;NS=2504;DP=18626;EAS_AF=0.375;AMR_AF=0.5058;AFR_AF=0.2073;EUR_AF=0.3201;SAS_AF=0.2975;AA=T|||;VT=SNP
5	89985882	rs10037067	A	G	100	PASS	AC=1752;AF=0.34984;AN=5008;NS=2504;DP=16406;EAS_AF=0.375;AMR_AF=0.5086;AFR_AF=0.3071;EUR_AF=0.3221;SAS_AF=0.2975;AA=A|||;VT=SNP;EX_TARGET
5	89986562	rs139239974	A	T	100	PASS	AC=67;AF=0.0133786;AN=5008;NS=2504;DP=19783;EAS_AF=0.0625;AMR_AF=0;AFR_AF=0;EUR_AF=0;SAS_AF=0.0041;AA=A|||;VT=SNP;EX_TARGET
5	89987053	rs16868985	A	G	100	PASS	AC=1192;AF=0.238019;AN=5008;NS=2504;DP=16963;EAS_AF=0.4325;AMR_AF=0.1527;AFR_AF=0.2231;EUR_AF=0.1402;SAS_AF=0.2188;AA=A|||;VT=SNP
5	89988086	rs1033291	A	T	100	PASS	AC=3556;AF=0.710064;AN=5008;NS=2504;DP=14466;EAS_AF=0.7728;AMR_AF=0.7378;AFR_AF=0.8268;EUR_AF=0.5835;SAS_AF=0.5982;AA=A|||;VT=SNP
5	89988412	rs10040165	G	A	100	PASS	AC=1613;AF=0.322085;AN=5008;NS=2504;DP=18324;EAS_AF=0.375;AMR_AF=0.5029;AFR_AF=0.2073;EUR_AF=0.3191;SAS_AF=0.2975;AA=G|||;VT=SNP;EX_TARGET
5	89988504	rs2366926	A	G	100	PASS	AC=1614;AF=0.322284;AN=5008;NS=2504;DP=17570;EAS_AF=0.375;AMR_AF=0.5029;AFR_AF=0.208;EUR_AF=0.3191;SAS_AF=0.2975;AA=A|||;VT=SNP;EX_TARGET
5	89989158	rs10043836	T	C	100	PASS	AC=4026;AF=0.803914;AN=5008;NS=2504;DP=15457;EAS_AF=0.8333;AMR_AF=0.7997;AFR_AF=0.9349;EUR_AF=0.666;SAS_AF=0.7413;AA=C|||;VT=SNP
5	89989208	rs10035335	A	G	100	PASS	AC=1615;AF=0.322484;AN=5008;NS=2504;DP=16266;EAS_AF=0.375;AMR_AF=0.5029;AFR_AF=0.2088;EUR_AF=0.3191;SAS_AF=0.2975;AA=A|||;VT=SNP
5	89989297	rs75737963	T	C	100	PASS	AC=132;AF=0.0263578;AN=5008;NS=2504;DP=14666;EAS_AF=0.0714;AMR_AF=0.0476;AFR_AF=0.0023;EUR_AF=0.0129;SAS_AF=0.0112;AA=T|||;VT=SNP
5	89989779	rs16876822	G	A	100	PASS	AC=1613;AF=0.322085;AN=5008;NS=2504;DP=17789;EAS_AF=0.375;AMR_AF=0.5029;AFR_AF=0.2073;EUR_AF=0.3191;SAS_AF=0.2975;AA=G|||;VT=SNP;EX_TARGET
5	89990324	rs1878878	A	G	100	PASS	AC=4049;AF=0.808506;AN=5008;NS=2504;DP=19316;EAS_AF=0.8323;AMR_AF=0.7997;AFR_AF=0.9546;EUR_AF=0.666;SAS_AF=0.7393;AA=G|||;VT=SNP;EX_TARGET
5	89991290	rs76572622	C	T	100	PASS	AC=11;AF=0.00219649;AN=5008;NS=2504;DP=14132;EAS_AF=0.0109;AMR_AF=0;AFR_AF=0;EUR_AF=0;SAS_AF=0;AA=C|||;VT=SNP
5	89991389	rs977906	C	A	100	PASS	AC=4055;AF=0.809704;AN=5008;NS=2504;DP=14495;EAS_AF=0.8333;AMR_AF=0.7997;AFR_AF=0.9592;EUR_AF=0.666;SAS_AF=0.7382;AA=A|||;VT=SNP
5	89991695	rs16868995	G	A	100	PASS	AC=67;AF=0.0133786;AN=5008;NS=2504;DP=14089;EAS_AF=0.0169;AMR_AF=0.0677;AFR_AF=0.0008;EUR_AF=0;SAS_AF=0.002;AA=G|||;VT=SNP
5	89992204	rs55720814	C	T	100	PASS	AC=1385;AF=0.276558;AN=5008;NS=2504;DP=20851;EAS_AF=0.4296;AMR_AF=0.1715;AFR_AF=0.3661;EUR_AF=0.1402;SAS_AF=0.2127;AA=C|||;VT=SNP
5	89992339	rs970319	T	C	100	PASS	AC=1617;AF=0.322883;AN=5008;NS=2504;DP=17945;EAS_AF=0.375;AMR_AF=0.5072;AFR_AF=0.208;EUR_AF=0.3191;SAS_AF=0.2975;AA=T|||;VT=SNP
5	89993045	rs10942604	T	C	100	PASS	AC=1605;AF=0.320487;AN=5008;NS=2504;DP=19987;EAS_AF=0.375;AMR_AF=0.5043;AFR_AF=0.2103;EUR_AF=0.3181;SAS_AF=0.2853;AA=T|||;VT=SNP
5	89993332	rs12188928	C	T	100	PASS	AC=3229;AF=0.644768;AN=5008;NS=2504;DP=17114;EAS_AF=0.8085;AMR_AF=0.7003;AFR_AF=0.7148;EUR_AF=0.4742;SAS_AF=0.5174;AA=T|||;VT=SNP
5	89993742	rs73772469	T	C	100	PASS	AC=1184;AF=0.236422;AN=5008;NS=2504;DP=17347;EAS_AF=0.4335;AMR_AF=0.1513;AFR_AF=0.2224;EUR_AF=0.1402;SAS_AF=0.2117;AA=T|||;VT=SNP
5	89994527	rs16868999	G	A	100	PASS	AC=1667;AF=0.332867;AN=5008;NS=2504;DP=21207;EAS_AF=0.375;AMR_AF=0.5072;AFR_AF=0.2557;EUR_AF=0.3181;SAS_AF=0.2853;AA=G|||;VT=SNP
5	89994983	rs12187771	A	G	100	PASS	AC=962;AF=0.192093;AN=5008;NS=2504;DP=20878;EAS_AF=0.2758;AMR_AF=0.3674;AFR_AF=0.0197;EUR_AF=0.164;SAS_AF=0.2434;AA=A|||;VT=SNP
5	89995656	rs16869010	A	T	100	PASS	AC=1599;AF=0.319289;AN=5008;NS=2504;DP=17197;EAS_AF=0.375;AMR_AF=0.5029;AFR_AF=0.2065;EUR_AF=0.3181;SAS_AF=0.2853;AA=A|||;VT=SNP
5	89996329	rs16869013	G	A	100	PASS	AC=1383;AF=0.276158;AN=5008;NS=2504;DP=17866;EAS_AF=0.4315;AMR_AF=0.1729;AFR_AF=0.3631;EUR_AF=0.1402;SAS_AF=0.2117;AA=G|||;VT=SNP
5	89996625	rs1878881	C	A	100	PASS	AC=1383;AF=0.276158;AN=5008;NS=2504;DP=17228;EAS_AF=0.4315;AMR_AF=0.1729;AFR_AF=0.3631;EUR_AF=0.1402;SAS_AF=0.2117;AA=C|||;VT=SNP
5	89997358	rs6452904	T	C	100	PASS	AC=4020;AF=0.802716;AN=5008;NS=2504;DP=7962;EAS_AF=0.8323;AMR_AF=0.8012;AFR_AF=0.9327;EUR_AF=0.665;SAS_AF=0.7393;AA=C|||;VT=SNP
5	89997506	rs6867004	G	T	100	PASS	AC=1558;AF=0.311102;AN=5008;NS=2504;DP=16315;EAS_AF=0.4315;AMR_AF=0.1945;AFR_AF=0.4569;EUR_AF=0.1561;SAS_AF=0.2321;AA=G|||;VT=SNP
5	89997538	rs6452905	T	G	100	PASS	AC=4020;AF=0.802716;AN=5008;NS=2504;DP=16357;EAS_AF=0.8323;AMR_AF=0.8012;AFR_AF=0.9327;EUR_AF=0.665;SAS_AF=0.7393;AA=G|||;VT=SNP
5	89997634	rs77198275	C	T	100	PASS	AC=579;AF=0.115615;AN=5008;NS=2504;DP=15417;EAS_AF=0.2649;AMR_AF=0.085;AFR_AF=0.028;EUR_AF=0.0895;SAS_AF=0.1288;AA=C|||;VT=SNP
5	89998454	rs10514333	G	T	100	PASS	AC=3536;AF=0.70607;AN=5008;NS=2504;DP=12785;EAS_AF=0.8115;AMR_AF=0.7392;AFR_AF=0.7837;EUR_AF=0.5835;SAS_AF=0.5951;AA=T|||;VT=SNP
5	89998771	rs77762089	C	T	100	PASS	AC=86;AF=0.0171725;AN=5008;NS=2504;DP=18701;EAS_AF=0.0833;AMR_AF=0;AFR_AF=0;EUR_AF=0.001;SAS_AF=0.001;AA=C|||;VT=SNP
5	89998957	rs76119383	C	A	100	PASS	AC=346;AF=0.0690895;AN=5008;NS=2504;DP=18879;EAS_AF=0.1329;AMR_AF=0.0288;AFR_AF=0.0038;EUR_AF=0.0755;SAS_AF=0.1135;AA=C|||;VT=SNP
5	89999735	rs11959270	G	A	100	PASS	AC=1179;AF=0.235423;AN=5008;NS=2504;DP=19315;EAS_AF=0.4306;AMR_AF=0.1527;AFR_AF=0.2209;EUR_AF=0.1402;SAS_AF=0.2106;AA=G|||;VT=SNP
5	89999954	rs10942605	T	C	100	PASS	AC=3620;AF=0.722843;AN=5008;NS=2504;DP=17785;EAS_AF=0.8115;AMR_AF=0.7464;AFR_AF=0.8343;EUR_AF=0.5875;SAS_AF=0.6033;AA=C|||;VT=SNP
5	89999966	rs189736008	A	G	100	PASS	AC=11;AF=0.00219649;AN=5008;NS=2504;DP=18105;EAS_AF=0.0109;AMR_AF=0;AFR_AF=0;EUR_AF=0;SAS_AF=0;AA=A|||;VT=SNP
5	89999968	rs10942606	A	G	100	PASS	AC=4036;AF=0.805911;AN=5008;NS=2504;DP=18070;EAS_AF=0.8333;AMR_AF=0.8055;AFR_AF=0.9327;EUR_AF=0.669;SAS_AF=0.7474;AA=G|||;VT=SNP
5	90000210	rs16869016	C	T	100	PASS	AC=346;AF=0.0690895;AN=5008;NS=2504;DP=16398;EAS_AF=0.1349;AMR_AF=0.0288;AFR_AF=0.0038;EUR_AF=0.0746;SAS_AF=0.1125;AA=C|||;VT=SNP;EX_TARGET
5	90000549	rs56369423	C	A	100	PASS	AC=1620;AF=0.323482;AN=5008;NS=2504;DP=15775;EAS_AF=0.377;AMR_AF=0.5101;AFR_AF=0.208;EUR_AF=0.3201;SAS_AF=0.2955;AA=C|||;VT=SNP
5	90000720	rs6894453	C	A	100	PASS	AC=1808;AF=0.361022;AN=5008;NS=2504;DP=15492;EAS_AF=0.377;AMR_AF=0.5202;AFR_AF=0.3449;EUR_AF=0.3211;SAS_AF=0.2945;AA=C|||;VT=SNP
5	90001368	rs6880570	T	G	100	PASS	AC=1379;AF=0.275359;AN=5008;NS=2504;DP=18619;EAS_AF=0.4306;AMR_AF=0.1729;AFR_AF=0.3616;EUR_AF=0.1402;SAS_AF=0.2106;AA=T|||;VT=SNP;EX_TARGET
5	90001988	rs1160121	G	T	100	PASS	AC=3546;AF=0.708067;AN=5008;NS=2504;DP=18904;EAS_AF=0.8125;AMR_AF=0.7421;AFR_AF=0.7791;EUR_AF=0.5875;SAS_AF=0.6043;AA=T|||;VT=SNP
5	90002035	rs75881968	C	T	100	PASS	AC=86;AF=0.0171725;AN=5008;NS=2504;DP=17422;EAS_AF=0.0833;AMR_AF=0;AFR_AF=0;EUR_AF=0.001;SAS_AF=0.001;AA=C|||;VT=SNP;EX_TARGET
5	90002428	rs60796101	G	C	100	PASS	AC=87;AF=0.0173722;AN=5008;NS=2504;DP=14638;EAS_AF=0.0833;AMR_AF=0;AFR_AF=0;EUR_AF=0.001;SAS_AF=0.002;AA=G|||;VT=SNP
5	90002596	rs1996551	T	C	100	PASS	AC=1179;AF=0.235423;AN=5008;NS=2504;DP=13447;EAS_AF=0.4306;AMR_AF=0.1527;AFR_AF=0.2209;EUR_AF=0.1402;SAS_AF=0.2106;AA=T|||;VT=SNP
5	90002885	rs1474119	G	A	100	PASS	AC=2344;AF=0.468051;AN=5008;NS=2504;DP=16310;EAS_AF=0.3879;AMR_AF=0.598;AFR_AF=0.5076;EUR_AF=0.4155;SAS_AF=0.4591;AA=A|||;VT=SNP
5	90003053	rs1474120	T	A	100	PASS	AC=1796;AF=0.358626;AN=5008;NS=2504;DP=18063;EAS_AF=0.377;AMR_AF=0.5317;AFR_AF=0.3033;EUR_AF=0.336;SAS_AF=0.3149;AA=T|||;VT=SNP
5	90003274	rs2176624	G	A	100	PASS	AC=3959;AF=0.790535;AN=5008;NS=2504;DP=15591;EAS_AF=0.8333;AMR_AF=0.7896;AFR_AF=0.9085;EUR_AF=0.6531;SAS_AF=0.729;AA=A|||;VT=SNP
5	90003594	rs4916686	T	G	100	PASS	AC=4069;AF=0.8125;AN=5008;NS=2504;DP=15785;EAS_AF=0.8323;AMR_AF=0.8055;AFR_AF=0.9599;EUR_AF=0.667;SAS_AF=0.7474;AA=G|||;VT=SNP
5	90003681	rs78666623	T	C	100	PASS	AC=11;AF=0.00219649;AN=5008;NS=2504;DP=15663;EAS_AF=0.0109;AMR_AF=0;AFR_AF=0;EUR_AF=0;SAS_AF=0;AA=T|||;VT=SNP
5	90005214	rs2222242	G	A	100	PASS	AC=3566;AF=0.712061;AN=5008;NS=2504;DP=18626;EAS_AF=0.8333;AMR_AF=0.755;AFR_AF=0.6339;EUR_AF=0.6501;SAS_AF=0.726;AA=A|||;VT=SNP
5	90005403	rs80294926	A	G	100	PASS	AC=11;AF=0.00219649;AN=5008;NS=2504;DP=17707;EAS_AF=0.0109;AMR_AF=0;AFR_AF=0;EUR_AF=0;SAS_AF=0;AA=A|||;VT=SNP
5	90005534	rs28587199	A	T	100	PASS	AC=4032;AF=0.805112;AN=5008;NS=2504;DP=19574;EAS_AF=0.8343;AMR_AF=0.804;AFR_AF=0.9327;EUR_AF=0.666;SAS_AF=0.7464;AA=T|||;VT=SNP
5	90005825	rs9293550	G	A	100	PASS	AC=4032;AF=0.805112;AN=5008;NS=2504;DP=18933;EAS_AF=0.8343;AMR_AF=0.804;AFR_AF=0.9327;EUR_AF=0.666;SAS_AF=0.7464;AA=A|||;VT=SNP
5	90006552	rs1993474	T	G	100	PASS	AC=3157;AF=0.630391;AN=5008;NS=2504;DP=14123;EAS_AF=0.8194;AMR_AF=0.7147;AFR_AF=0.4985;EUR_AF=0.5388;SAS_AF=0.6483;AA=T|||;VT=SNP
5	90007196	rs7732169	C	T	100	PASS	AC=3321;AF=0.663139;AN=5008;NS=2504;DP=13515;EAS_AF=0.8234;AMR_AF=0.7478;AFR_AF=0.4629;EUR_AF=0.6461;SAS_AF=0.726;AA=C|||;VT=SNP
5	90007288	rs7714506	T	A	100	PASS	AC=4032;AF=0.805112;AN=5008;NS=2504;DP=13626;EAS_AF=0.8343;AMR_AF=0.804;AFR_AF=0.9327;EUR_AF=0.666;SAS_AF=0.7464;AA=A|||;VT=SNP
5	90007864	rs77298455	C	G	100	PASS	AC=55;AF=0.0109824;AN=5008;NS=2504;DP=15403;EAS_AF=0.0427;AMR_AF=0.013;AFR_AF=0.0008;EUR_AF=0;SAS_AF=0.002;AA=C|||;VT=SNP
5	90008367	rs138826450	T	C	100	PASS	AC=14;AF=0.00279553;AN=5008;NS=2504;DP=18256;EAS_AF=0.0139;AMR_AF=0;AFR_AF=0;EUR_AF=0;SAS_AF=0;AA=T|||;VT=SNP
5	90008781	rs77176389	G	C	100	PASS	AC=11;AF=0.00219649;AN=5008;NS=2504;DP=18286;EAS_AF=0.0109;AMR_AF=0;AFR_AF=0;EUR_AF=0;SAS_AF=0;AA=G|||;VT=SNP
5	90008988	rs10060365	A	T	100	PASS	AC=3293;AF=0.657548;AN=5008;NS=2504;DP=15902;EAS_AF=0.745;AMR_AF=0.6686;AFR_AF=0.8306;EUR_AF=0.4622;SAS_AF=0.5266;AA=a|||;VT=SNP
5	90009248	rs6886668	G	T	100	PASS	AC=640;AF=0.127796;AN=5008;NS=2504;DP=16013;EAS_AF=0.0109;AMR_AF=0.0562;AFR_AF=0.4175;EUR_AF=0.0179;SAS_AF=0.0204;AA=T|||;VT=SNP
5	90009941	rs6891645	C	T	100	PASS	AC=674;AF=0.134585;AN=5008;NS=2504;DP=15396;EAS_AF=0.0109;AMR_AF=0.0519;AFR_AF=0.444;EUR_AF=0.0199;SAS_AF=0.0204;AA=C|||;VT=SNP
5	90010486	rs10045236	C	T	100	PASS	AC=3997;AF=0.798123;AN=5008;NS=2504;DP=13720;EAS_AF=0.8343;AMR_AF=0.7997;AFR_AF=0.9085;EUR_AF=0.666;SAS_AF=0.7464;AA=T|||;VT=SNP
5	90011671	rs11960887	G	A	100	PASS	AC=1174;AF=0.234425;AN=5008;NS=2504;DP=15401;EAS_AF=0.4286;AMR_AF=0.1527;AFR_AF=0.2194;EUR_AF=0.1402;SAS_AF=0.2096;AA=G|||;VT=SNP
5	90011696	rs10080113	G	T	100	PASS	AC=673;AF=0.134385;AN=5008;NS=2504;DP=15275;EAS_AF=0.0109;AMR_AF=0.0519;AFR_AF=0.4433;EUR_AF=0.0199;SAS_AF=0.0204;AA=G|||;VT=SNP
5	90011726	rs146859057	T	C	100	PASS	AC=73;AF=0.0145767;AN=5008;NS=2504;DP=15074;EAS_AF=0.0724;AMR_AF=0;AFR_AF=0;EUR_AF=0;SAS_AF=0;AA=T|||;VT=SNP
5	90011949	rs7703588	A	G	100	PASS	AC=3997;AF=0.798123;AN=5008;NS=2504;DP=15955;EAS_AF=0.8343;AMR_AF=0.7997;AFR_AF=0.9085;EUR_AF=0.666;SAS_AF=0.7464;AA=G|||;VT=SNP
5	90012614	rs10067181	A	T	100	PASS	AC=3326;AF=0.664137;AN=5008;NS=2504;DP=15767;EAS_AF=0.8234;AMR_AF=0.7478;AFR_AF=0.4667;EUR_AF=0.6461;SAS_AF=0.726;AA=A|||;VT=SNP
5	90012703	rs3927265	G	A	100	PASS	AC=3997;AF=0.798123;AN=5008;NS=2504;DP=16374;EAS_AF=0.8343;AMR_AF=0.7997;AFR_AF=0.9085;EUR_AF=0.666;SAS_AF=0.7464;AA=A|||;VT=SNP
5	90013209	rs560825204	A	T	100	PASS	AC=11;AF=0.00219649;AN=5008;NS=2504;DP=14936;EAS_AF=0.0109;AMR_AF=0;AFR_AF=0;EUR_AF=0;SAS_AF=0;AA=A|||;VT=SNP
5	90013833	rs13355001	C	T	100	PASS	AC=670;AF=0.133786;AN=5008;NS=2504;DP=18372;EAS_AF=0.0109;AMR_AF=0.0519;AFR_AF=0.441;EUR_AF=0.0199;SAS_AF=0.0204;AA=C|||;VT=SNP
5	90014237	rs13167491	C	A	100	PASS	AC=3997;AF=0.798123;AN=5008;NS=2504;DP=14883;EAS_AF=0.8343;AMR_AF=0.7997;AFR_AF=0.9085;EUR_AF=0.666;SAS_AF=0.7464;AA=A|||;VT=SNP
5	90014827	rs1014750	T	C	100	PASS	AC=3997;AF=0.798123;AN=5008;NS=2504;DP=12743;EAS_AF=0.8343;AMR_AF=0.7997;AFR_AF=0.9085;EUR_AF=0.666;SAS_AF=0.7464;AA=C|||;VT=SNP
5	90014906	rs1568308	C	T	100	PASS	AC=1628;AF=0.32508;AN=5008;NS=2504;DP=12557;EAS_AF=0.38;AMR_AF=0.5072;AFR_AF=0.2148;EUR_AF=0.3191;SAS_AF=0.2945;AA=G|||;VT=SNP
5	90014936	rs3942393	C	T	100	PASS	AC=1622;AF=0.323882;AN=5008;NS=2504;DP=10963;EAS_AF=0.38;AMR_AF=0.5072;AFR_AF=0.2103;EUR_AF=0.3191;SAS_AF=0.2945;AA=C|||;VT=SNP
5	90015792	rs6881412	C	T	100	PASS	AC=4033;AF=0.805312;AN=5008;NS=2504;DP=17515;EAS_AF=0.8343;AMR_AF=0.7997;AFR_AF=0.9357;EUR_AF=0.666;SAS_AF=0.7464;AA=T|||;VT=SNP
5	90016129	rs6452906	A	G	100	PASS	AC=3997;AF=0.798123;AN=5008;NS=2504;DP=14987;EAS_AF=0.8343;AMR_AF=0.7997;AFR_AF=0.9085;EUR_AF=0.666;SAS_AF=0.7464;AA=G|||;VT=SNP
5	90016686	rs77381326	A	T	100	PASS	AC=18;AF=0.00359425;AN=5008;NS=2504;DP=14320;EAS_AF=0.0139;AMR_AF=0.0014;AFR_AF=0;EUR_AF=0.002;SAS_AF=0.001;AA=A|||;VT=SNP
5	90016871	rs16869032	G	A	100	PASS	AC=1111;AF=0.221845;AN=5008;NS=2504;DP=16429;EAS_AF=0.4286;AMR_AF=0.1484;AFR_AF=0.174;EUR_AF=0.1402;SAS_AF=0.2096;AA=G|||;VT=SNP;EX_TARGET
5	90017137	rs12657264	T	C	100	PASS	AC=3982;AF=0.795128;AN=5008;NS=2504;DP=10475;EAS_AF=0.8343;AMR_AF=0.7997;AFR_AF=0.9085;EUR_AF=0.666;SAS_AF=0.7311;AA=T|||;VT=SNP
5	90017416	rs1533603	T	G	100	PASS	AC=4025;AF=0.803714;AN=5008;NS=2504;DP=10002;EAS_AF=0.8343;AMR_AF=0.8012;AFR_AF=0.9289;EUR_AF=0.666;SAS_AF=0.7464;AA=G|||;VT=SNP
5	90018113	rs73175286	C	T	100	PASS	AC=736;AF=0.146965;AN=5008;NS=2504;DP=18506;EAS_AF=0.0109;AMR_AF=0.0562;AFR_AF=0.4887;EUR_AF=0.0199;SAS_AF=0.0204;AA=C|||;VT=SNP
5	90018161	rs78267418	G	A	100	PASS	AC=11;AF=0.00219649;AN=5008;NS=2504;DP=19097;EAS_AF=0.0109;AMR_AF=0;AFR_AF=0;EUR_AF=0;SAS_AF=0;AA=G|||;VT=SNP
5	90018385	rs12652606	G	A	100	PASS	AC=3996;AF=0.797923;AN=5008;NS=2504;DP=12336;EAS_AF=0.8343;AMR_AF=0.7997;AFR_AF=0.9085;EUR_AF=0.665;SAS_AF=0.7464;AA=G|||;VT=SNP
5	90018414	rs10036258	C	A	100	PASS	AC=3997;AF=0.798123;AN=5008;NS=2504;DP=11708;EAS_AF=0.8343;AMR_AF=0.7997;AFR_AF=0.9085;EUR_AF=0.666;SAS_AF=0.7464;AA=C|||;VT=SNP
5	90019080	rs10036980	C	A	100	PASS	AC=3997;AF=0.798123;AN=5008;NS=2504;DP=17845;EAS_AF=0.8343;AMR_AF=0.7997;AFR_AF=0.9085;EUR_AF=0.666;SAS_AF=0.7464;AA=A|||;VT=SNP
5	90020283	rs13153584	T	A	100	PASS	AC=3035;AF=0.60603;AN=5008;NS=2504;DP=12041;EAS_AF=0.8125;AMR_AF=0.6916;AFR_AF=0.4486;EUR_AF=0.5706;SAS_AF=0.5818;AA=T|||;VT=SNP
5	90020868	rs7723259	A	C	100	PASS	AC=3997;AF=0.798123;AN=5008;NS=2504;DP=14588;EAS_AF=0.8343;AMR_AF=0.7997;AFR_AF=0.9085;EUR_AF=0.666;SAS_AF=0.7464;AA=C|||;VT=SNP;EX_TARGET
5	90020887	rs77728609	A	C	100	PASS	AC=11;AF=0.00219649;AN=5008;NS=2504;DP=14325;EAS_AF=0.0109;AMR_AF=0;AFR_AF=0;EUR_AF=0;SAS_AF=0;AA=A|||;VT=SNP;EX_TARGET
5	90021292	rs16869043	A	G	100	PASS	AC=1003;AF=0.20028;AN=5008;NS=2504;DP=15337;EAS_AF=0.4296;AMR_AF=0.1412;AFR_AF=0.0961;EUR_AF=0.1392;SAS_AF=0.2096;AA=A|||;VT=SNP
5	90021691	rs7724806	C	T	100	PASS	AC=3926;AF=0.783946;AN=5008;NS=2504;DP=16471;EAS_AF=0.8333;AMR_AF=0.7954;AFR_AF=0.8585;EUR_AF=0.665;SAS_AF=0.7464;AA=T|||;VT=SNP
5	90021905	rs28407508	A	G	100	PASS	AC=1569;AF=0.313299;AN=5008;NS=2504;DP=19417;EAS_AF=0.3879;AMR_AF=0.5173;AFR_AF=0.1657;EUR_AF=0.3121;SAS_AF=0.2924;AA=A|||;VT=SNP
5	90022407	rs10070074	T	C	100	PASS	AC=2366;AF=0.472444;AN=5008;NS=2504;DP=18504;EAS_AF=0.4931;AMR_AF=0.5692;AFR_AF=0.6089;EUR_AF=0.3241;SAS_AF=0.3507;AA=T|||;VT=SNP
5	90022584	rs7730204	G	T	100	PASS	AC=1143;AF=0.228235;AN=5008;NS=2504;DP=16826;EAS_AF=0.3046;AMR_AF=0.1801;AFR_AF=0.177;EUR_AF=0.2276;SAS_AF=0.2536;AA=G|||;VT=SNP
5	90022712	rs4916687	A	G	100	PASS	AC=1135;AF=0.226637;AN=5008;NS=2504;DP=18392;EAS_AF=0.3115;AMR_AF=0.1715;AFR_AF=0.1838;EUR_AF=0.2117;SAS_AF=0.2515;AA=A|||;VT=SNP
5	90022780	rs4916688	A	G	100	PASS	AC=1336;AF=0.266773;AN=5008;NS=2504;DP=18186;EAS_AF=0.3125;AMR_AF=0.1945;AFR_AF=0.2844;EUR_AF=0.2266;SAS_AF=0.2883;AA=A|||;VT=SNP
5	90022918	rs4916689	T	C	100	PASS	AC=1055;AF=0.210663;AN=5008;NS=2504;DP=15829;EAS_AF=0.3155;AMR_AF=0.1671;AFR_AF=0.1082;EUR_AF=0.2266;SAS_AF=0.2556;AA=T|||;VT=SNP
5	90023180	rs189768165	T	C	100	PASS	AC=8;AF=0.00159744;AN=5008;NS=2504;DP=17397;EAS_AF=0.0079;AMR_AF=0;AFR_AF=0;EUR_AF=0;SAS_AF=0;AA=T|||;VT=SNP
5	90023336	rs988470	T	A	100	PASS	AC=3338;AF=0.666534;AN=5008;NS=2504;DP=16590;EAS_AF=0.8155;AMR_AF=0.7709;AFR_AF=0.3979;EUR_AF=0.6779;SAS_AF=0.7904;AA=T|||;VT=SNP
5	90024277	rs10074104	T	C	100	PASS	AC=3160;AF=0.63099;AN=5008;NS=2504;DP=19789;EAS_AF=0.8065;AMR_AF=0.7392;AFR_AF=0.416;EUR_AF=0.6461;SAS_AF=0.6483;AA=T|||;VT=SNP
5	90024735	rs2366928	G	A	100	PASS	AC=4152;AF=0.829073;AN=5008;NS=2504;DP=17416;EAS_AF=0.8155;AMR_AF=0.8285;AFR_AF=0.941;EUR_AF=0.6978;SAS_AF=0.8272;AA=A|||;VT=SNP;EX_TARGET
5	90025662	rs140454361	A	T	100	PASS	AC=24;AF=0.00479233;AN=5008;NS=2504;DP=15560;EAS_AF=0.0238;AMR_AF=0;AFR_AF=0;EUR_AF=0;SAS_AF=0;AA=A|||;VT=SNP
5	90025842	rs2030272	C	G	100	PASS	AC=1966;AF=0.392572;AN=5008;NS=2504;DP=14935;EAS_AF=0.4931;AMR_AF=0.572;AFR_AF=0.1808;EUR_AF=0.4314;SAS_AF=0.408;AA=C|||;VT=SNP
5	90026142	rs4916816	A	C	100	PASS	AC=1036;AF=0.206869;AN=5008;NS=2504;DP=14567;EAS_AF=0.3879;AMR_AF=0.3573;AFR_AF=0.0113;EUR_AF=0.1243;SAS_AF=0.2628;AA=A|||;VT=SNP
5	90026261	rs951116	A	G	100	PASS	AC=3355;AF=0.669928;AN=5008;NS=2504;DP=14727;EAS_AF=0.8155;AMR_AF=0.7709;AFR_AF=0.4009;EUR_AF=0.6779;SAS_AF=0.8037;AA=A|||;VT=SNP
5	90026634	rs2366929	T	C	100	PASS	AC=2226;AF=0.444489;AN=5008;NS=2504;DP=17336;EAS_AF=0.503;AMR_AF=0.6037;AFR_AF=0.2224;EUR_AF=0.4652;SAS_AF=0.5501;AA=C|||;VT=SNP
5	90026688	rs4916690	G	T	100	PASS	AC=1132;AF=0.226038;AN=5008;NS=2504;DP=18390;EAS_AF=0.3135;AMR_AF=0.1671;AFR_AF=0.18;EUR_AF=0.2127;SAS_AF=0.2536;AA=G|||;VT=SNP
5	90026987	rs2443071	T	C	100	PASS	AC=3107;AF=0.620407;AN=5008;NS=2504;DP=18684;EAS_AF=0.8075;AMR_AF=0.7392;AFR_AF=0.3669;EUR_AF=0.6441;SAS_AF=0.6616;AA=T|||;VT=SNP
5	90027635	rs2030273	G	T	100	PASS	AC=4064;AF=0.811502;AN=5008;NS=2504;DP=18179;EAS_AF=0.8165;AMR_AF=0.8213;AFR_AF=0.8684;EUR_AF=0.6968;SAS_AF=0.8405;AA=T|||;VT=SNP
5	90027676	rs2460176	A	T	100	PASS	AC=3357;AF=0.670327;AN=5008;NS=2504;DP=18686;EAS_AF=0.8165;AMR_AF=0.7709;AFR_AF=0.4017;EUR_AF=0.6779;SAS_AF=0.8037;AA=A|||;VT=SNP
5	90028159	rs6452908	T	C	100	PASS	AC=1128;AF=0.22524;AN=5008;NS=2504;DP=17054;EAS_AF=0.3135;AMR_AF=0.1671;AFR_AF=0.1785;EUR_AF=0.2127;SAS_AF=0.2515;AA=T|||;VT=SNP
5	90028405	rs2460177	G	C	100	PASS	AC=4164;AF=0.83147;AN=5008;NS=2504;DP=18928;EAS_AF=0.8165;AMR_AF=0.8285;AFR_AF=0.9402;EUR_AF=0.6968;SAS_AF=0.8405;AA=C|||;VT=SNP
5	90029246	rs62373962	G	A	100	PASS	AC=366;AF=0.0730831;AN=5008;NS=2504;DP=17744;EAS_AF=0.0972;AMR_AF=0.0692;AFR_AF=0.0113;EUR_AF=0.0944;SAS_AF=0.1125;AA=G|||;VT=SNP
5	90029781	rs140518879	C	G	100	PASS	AC=12;AF=0.00239617;AN=5008;NS=2504;DP=16541;EAS_AF=0.0109;AMR_AF=0;AFR_AF=0;EUR_AF=0.001;SAS_AF=0;AA=C|||;VT=SNP
5	90030185	rs2460178	G	A	100	PASS	AC=4159;AF=0.830471;AN=5008;NS=2504;DP=18019;EAS_AF=0.8165;AMR_AF=0.8285;AFR_AF=0.9357;EUR_AF=0.6978;SAS_AF=0.8405;AA=A|||;VT=SNP
5	90030442	rs1988093	G	A	100	PASS	AC=2150;AF=0.429313;AN=5008;NS=2504;DP=11963;EAS_AF=0.4931;AMR_AF=0.5836;AFR_AF=0.3116;EUR_AF=0.4314;SAS_AF=0.411;AA=G|||;VT=SNP
5	90031543	rs74456744	G	A	100	PASS	AC=28;AF=0.00559105;AN=5008;NS=2504;DP=18402;EAS_AF=0.0268;AMR_AF=0;AFR_AF=0;EUR_AF=0;SAS_AF=0.001;AA=G|||;VT=SNP
5	90033213	rs2460181	G	A	100	PASS	AC=2597;AF=0.51857;AN=5008;NS=2504;DP=17221;EAS_AF=0.4931;AMR_AF=0.6066;AFR_AF=0.6339;EUR_AF=0.4364;SAS_AF=0.411;AA=A|||;VT=SNP
5	90033441	rs2460182	G	A	100	PASS	AC=3883;AF=0.775359;AN=5008;NS=2504;DP=17717;EAS_AF=0.8075;AMR_AF=0.804;AFR_AF=0.8487;EUR_AF=0.7008;SAS_AF=0.6994;AA=A|||;VT=SNP
5	90033697	rs2222243	A	C	100	PASS	AC=1967;AF=0.392772;AN=5008;NS=2504;DP=16953;EAS_AF=0.494;AMR_AF=0.572;AFR_AF=0.1793;EUR_AF=0.4314;SAS_AF=0.41;AA=C|||;VT=SNP
5	90033830	rs990124	G	C	100	PASS	AC=2630;AF=0.52516;AN=5008;NS=2504;DP=16635;EAS_AF=0.4931;AMR_AF=0.6081;AFR_AF=0.6589;EUR_AF=0.4364;SAS_AF=0.41;AA=C|||;VT=SNP
5	90033879	rs1988195	T	G	100	PASS	AC=4070;AF=0.8127;AN=5008;NS=2504;DP=14657;EAS_AF=0.8155;AMR_AF=0.8213;AFR_AF=0.8737;EUR_AF=0.6968;SAS_AF=0.8405;AA=G|||;VT=SNP
5	90034302	rs2443067	A	G	100	PASS	AC=1966;AF=0.392572;AN=5008;NS=2504;DP=15702;EAS_AF=0.4931;AMR_AF=0.572;AFR_AF=0.1793;EUR_AF=0.4314;SAS_AF=0.41;AA=A|||;VT=SNP
5	90034401	rs2460185	C	T	100	PASS	AC=1956;AF=0.390575;AN=5008;NS=2504;DP=15684;EAS_AF=0.4931;AMR_AF=0.5692;AFR_AF=0.1732;EUR_AF=0.4314;SAS_AF=0.41;AA=C|||;VT=SNP
5	90034503	rs74798667	T	C	100	PASS	AC=30;AF=0.00599042;AN=5008;NS=2504;DP=16649;EAS_AF=0.0258;AMR_AF=0;AFR_AF=0;EUR_AF=0.003;SAS_AF=0.001;AA=T|||;VT=SNP
5	90034784	rs2443066	A	G	100	PASS	AC=1966;AF=0.392572;AN=5008;NS=2504;DP=16685;EAS_AF=0.4931;AMR_AF=0.572;AFR_AF=0.1793;EUR_AF=0.4314;SAS_AF=0.41;AA=a|||;VT=SNP
5	90035887	rs62373963	C	G	100	PASS	AC=460;AF=0.091853;AN=5008;NS=2504;DP=22376;EAS_AF=0.1528;AMR_AF=0.0764;AFR_AF=0.031;EUR_AF=0.0954;SAS_AF=0.1186;AA=C|||;VT=SNP
5	90036089	rs2222244	A	G	100	PASS	AC=3834;AF=0.765575;AN=5008;NS=2504;DP=19119;EAS_AF=0.8075;AMR_AF=0.7911;AFR_AF=0.848;EUR_AF=0.663;SAS_AF=0.6984;AA=G|||;VT=SNP
5	90036980	rs2460186	A	G	100	PASS	AC=1970;AF=0.393371;AN=5008;NS=2504;DP=18951;EAS_AF=0.494;AMR_AF=0.5735;AFR_AF=0.1808;EUR_AF=0.4314;SAS_AF=0.41;AA=A|||;VT=SNP
5	90037676	rs79787804	G	A	100	PASS	AC=29;AF=0.00579073;AN=5008;NS=2504;DP=15273;EAS_AF=0.0278;AMR_AF=0;AFR_AF=0;EUR_AF=0;SAS_AF=0.001;AA=G|||;VT=SNP
5	90038445	rs75624402	C	T	100	PASS	AC=35;AF=0.00698882;AN=5008;NS=2504;DP=21420;EAS_AF=0.0278;AMR_AF=0.0029;AFR_AF=0;EUR_AF=0.004;SAS_AF=0.001;AA=c|||;VT=SNP
5	90038450	rs2460187	G	T	100	PASS	AC=1966;AF=0.392572;AN=5008;NS=2504;DP=21411;EAS_AF=0.494;AMR_AF=0.572;AFR_AF=0.1785;EUR_AF=0.4314;SAS_AF=0.41;AA=G|||;VT=SNP
5	90038529	rs4916818	C	T	100	PASS	AC=1128;AF=0.22524;AN=5008;NS=2504;DP=21096;EAS_AF=0.3135;AMR_AF=0.1671;AFR_AF=0.1785;EUR_AF=0.2127;SAS_AF=0.2515;AA=C|||;VT=SNP
5	90038728	rs146531767	A	G	100	PASS	AC=62;AF=0.0123802;AN=5008;NS=2504;DP=20496;EAS_AF=0.0278;AMR_AF=0.0476;AFR_AF=0.0008;EUR_AF=0;SAS_AF=0;AA=A|||;VT=SNP
5	90039078	rs10514334	T	C	100	PASS	AC=1138;AF=0.227236;AN=5008;NS=2504;DP=17358;EAS_AF=0.3135;AMR_AF=0.1671;AFR_AF=0.1861;EUR_AF=0.2127;SAS_AF=0.2515;AA=T|||;VT=SNP
5	90040890	rs41311343	T	C	100	PASS	AC=57;AF=0.0113818;AN=5008;NS=2504;DP=17522;EAS_AF=0.003;AMR_AF=0.0058;AFR_AF=0.0008;EUR_AF=0.0368;SAS_AF=0.0123;AA=T|||;VT=SNP;EX_TARGET
5	90041161	rs2438356	G	A	100	PASS	AC=2699;AF=0.538938;AN=5008;NS=2504;DP=17830;EAS_AF=0.494;AMR_AF=0.6239;AFR_AF=0.6641;EUR_AF=0.4503;SAS_AF=0.4468;AA=A|||;VT=SNP
5	90041225	rs2438357	G	A	100	PASS	AC=1966;AF=0.392572;AN=5008;NS=2504;DP=17972;EAS_AF=0.494;AMR_AF=0.572;AFR_AF=0.1785;EUR_AF=0.4314;SAS_AF=0.41;AA=A|||;VT=SNP
5	90041898	rs2247747	G	A	100	PASS	AC=1966;AF=0.392572;AN=5008;NS=2504;DP=20340;EAS_AF=0.494;AMR_AF=0.572;AFR_AF=0.1785;EUR_AF=0.4314;SAS_AF=0.41;AA=A|||;VT=SNP
5	90042321	rs7704041	A	T	100	PASS	AC=1128;AF=0.22524;AN=5008;NS=2504;DP=20006;EAS_AF=0.3135;AMR_AF=0.1671;AFR_AF=0.1785;EUR_AF=0.2127;SAS_AF=0.2515;AA=A|||;VT=SNP
5	90042475	rs192744459	T	G	100	PASS	AC=8;AF=0.00159744;AN=5008;NS=2504;DP=20260;EAS_AF=0.0079;AMR_AF=0;AFR_AF=0;EUR_AF=0;SAS_AF=0;AA=T|||;VT=SNP
5	90042502	rs2438359	C	T	100	PASS	AC=1966;AF=0.392572;AN=5008;NS=2504;DP=19758;EAS_AF=0.494;AMR_AF=0.572;AFR_AF=0.1785;EUR_AF=0.4314;SAS_AF=0.41;AA=T|||;VT=SNP
5	90043198	rs2460188	A	G	100	PASS	AC=2701;AF=0.539337;AN=5008;NS=2504;DP=20310;EAS_AF=0.494;AMR_AF=0.6239;AFR_AF=0.6657;EUR_AF=0.4503;SAS_AF=0.4468;AA=G|||;VT=SNP
5	90043247	rs2438367	C	T	100	PASS	AC=1966;AF=0.392572;AN=5008;NS=2504;DP=19621;EAS_AF=0.494;AMR_AF=0.572;AFR_AF=0.1785;EUR_AF=0.4314;SAS_AF=0.41;AA=C|||;VT=SNP
5	90043616	rs2438371	C	A	100	PASS	AC=1957;AF=0.390775;AN=5008;NS=2504;DP=19696;EAS_AF=0.494;AMR_AF=0.5706;AFR_AF=0.1725;EUR_AF=0.4314;SAS_AF=0.41;AA=A|||;VT=SNP
5	90044215	rs2438372	G	A	100	PASS	AC=1956;AF=0.390575;AN=5008;NS=2504;DP=19100;EAS_AF=0.494;AMR_AF=0.5692;AFR_AF=0.1725;EUR_AF=0.4314;SAS_AF=0.41;AA=G|||;VT=SNP
5	90044373	rs2222241	T	G	100	PASS	AC=1966;AF=0.392572;AN=5008;NS=2504;DP=16449;EAS_AF=0.494;AMR_AF=0.572;AFR_AF=0.1785;EUR_AF=0.4314;SAS_AF=0.41;AA=T|||;VT=SNP
5	90045232	rs56979683	T	C	100	PASS	AC=21;AF=0.00419329;AN=5008;NS=2504;DP=18175;EAS_AF=0.0208;AMR_AF=0;AFR_AF=0;EUR_AF=0;SAS_AF=0;AA=T|||;VT=SNP
5	90046893	rs1996549	C	T	100	PASS	AC=1921;AF=0.383586;AN=5008;NS=2504;DP=21299;EAS_AF=0.4821;AMR_AF=0.5692;AFR_AF=0.1838;EUR_AF=0.4274;SAS_AF=0.3753;AA=C|||;VT=SNP
5	90047126	rs78369410	C	A	100	PASS	AC=40;AF=0.00798722;AN=5008;NS=2504;DP=22478;EAS_AF=0.0387;AMR_AF=0;AFR_AF=0;EUR_AF=0;SAS_AF=0.001;AA=C|||;VT=SNP
5	90047161	rs2203823	G	A	100	PASS	AC=3783;AF=0.755391;AN=5008;NS=2504;DP=22271;EAS_AF=0.7996;AMR_AF=0.7925;AFR_AF=0.8207;EUR_AF=0.6561;SAS_AF=0.6973;AA=A|||;VT=SNP
5	90047491	rs2460162	G	T	100	PASS	AC=2620;AF=0.523163;AN=5008;NS=2504;DP=18301;EAS_AF=0.4911;AMR_AF=0.621;AFR_AF=0.6377;EUR_AF=0.4453;SAS_AF=0.4121;AA=T|||;VT=SNP
5	90049057	rs2438337	T	C	100	PASS	AC=2708;AF=0.540735;AN=5008;NS=2504;DP=15970;EAS_AF=0.4921;AMR_AF=0.6268;AFR_AF=0.6959;EUR_AF=0.4453;SAS_AF=0.4182;AA=C|||;VT=SNP
5	90049238	rs2438339	A	G	100	PASS	AC=4148;AF=0.828275;AN=5008;NS=2504;DP=16014;EAS_AF=0.8085;AMR_AF=0.8285;AFR_AF=0.9387;EUR_AF=0.6918;SAS_AF=0.8395;AA=G|||;VT=SNP
5	90051332	rs1158530	G	A	100	PASS	AC=2702;AF=0.539537;AN=5008;NS=2504;DP=11684;EAS_AF=0.4921;AMR_AF=0.6268;AFR_AF=0.6959;EUR_AF=0.4453;SAS_AF=0.4121;AA=A|||;VT=SNP
5	90051591	rs2438347	C	T	100	PASS	AC=1932;AF=0.385783;AN=5008;NS=2504;DP=8123;EAS_AF=0.4921;AMR_AF=0.5692;AFR_AF=0.1846;EUR_AF=0.4274;SAS_AF=0.3753;AA=c|||;VT=SNP
5	90052289	rs10062026	G	A	100	PASS	AC=1483;AF=0.296126;AN=5008;NS=2504;DP=16287;EAS_AF=0.4871;AMR_AF=0.5144;AFR_AF=0.0265;EUR_AF=0.3171;SAS_AF=0.2873;AA=G|||;VT=SNP;EX_TARGET
5	90052372	rs2438349	C	T	100	PASS	AC=2701;AF=0.539337;AN=5008;NS=2504;DP=15363;EAS_AF=0.4911;AMR_AF=0.6268;AFR_AF=0.6952;EUR_AF=0.4453;SAS_AF=0.4131;AA=T|||;VT=SNP;EX_TARGET
5	90053056	rs2443065	A	G	100	PASS	AC=1933;AF=0.385982;AN=5008;NS=2504;DP=17886;EAS_AF=0.4911;AMR_AF=0.5692;AFR_AF=0.1846;EUR_AF=0.4294;SAS_AF=0.3753;AA=A|||;VT=SNP
5	90053280	rs2443064	T	C	100	PASS	AC=1935;AF=0.386382;AN=5008;NS=2504;DP=13878;EAS_AF=0.4931;AMR_AF=0.5692;AFR_AF=0.1846;EUR_AF=0.4294;SAS_AF=0.3753;AA=T|||;VT=SNP
5	90054109	rs2438350	C	T	100	PASS	AC=1925;AF=0.384385;AN=5008;NS=2504;DP=15629;EAS_AF=0.4921;AMR_AF=0.5663;AFR_AF=0.1785;EUR_AF=0.4304;SAS_AF=0.3753;AA=C|||;VT=SNP
5	90054878	rs62373965	T	A	100	PASS	AC=1121;AF=0.223842;AN=5008;NS=2504;DP=14540;EAS_AF=0.3204;AMR_AF=0.1671;AFR_AF=0.1354;EUR_AF=0.2197;SAS_AF=0.2883;AA=T|||;VT=SNP
5	90055459	rs138826813	T	C	100	PASS	AC=22;AF=0.00439297;AN=5008;NS=2504;DP=18629;EAS_AF=0.0109;AMR_AF=0.0115;AFR_AF=0.0008;EUR_AF=0;SAS_AF=0.002;AA=T|||;VT=SNP
5	90056174	rs16869094	A	G	100	PASS	AC=662;AF=0.132188;AN=5008;NS=2504;DP=17894;EAS_AF=0.3313;AMR_AF=0.0663;AFR_AF=0.0787;EUR_AF=0.0606;SAS_AF=0.1196;AA=A|||;VT=SNP
5	90057563	rs2460163	A	G	100	PASS	AC=1894;AF=0.378195;AN=5008;NS=2504;DP=19029;EAS_AF=0.4881;AMR_AF=0.585;AFR_AF=0.1324;EUR_AF=0.4304;SAS_AF=0.3967;AA=A|||;VT=SNP
5	90058109	rs2438351	G	A	100	PASS	AC=3646;AF=0.728035;AN=5008;NS=2504;DP=17862;EAS_AF=0.8284;AMR_AF=0.7493;AFR_AF=0.7965;EUR_AF=0.5477;SAS_AF=0.7025;AA=A|||;VT=SNP
5	90058190	rs2460164	A	T	100	PASS	AC=1895;AF=0.378395;AN=5008;NS=2504;DP=18355;EAS_AF=0.4881;AMR_AF=0.585;AFR_AF=0.1324;EUR_AF=0.4314;SAS_AF=0.3967;AA=A|||;VT=SNP
5	90058982	rs62373966	T	G	100	PASS	AC=964;AF=0.192492;AN=5008;NS=2504;DP=18950;EAS_AF=0.3313;AMR_AF=0.085;AFR_AF=0.2958;EUR_AF=0.0626;SAS_AF=0.1196;AA=T|||;VT=SNP
5	90059001	rs881289	T	A	100	PASS	AC=3648;AF=0.728435;AN=5008;NS=2504;DP=19235;EAS_AF=0.8284;AMR_AF=0.7493;AFR_AF=0.7973;EUR_AF=0.5487;SAS_AF=0.7025;AA=A|||;VT=SNP
5	90059436	rs2443061	T	A	100	PASS	AC=1894;AF=0.378195;AN=5008;NS=2504;DP=18945;EAS_AF=0.4881;AMR_AF=0.585;AFR_AF=0.1324;EUR_AF=0.4304;SAS_AF=0.3967;AA=T|||;VT=SNP
5	90059708	rs2443060	T	A	100	PASS	AC=2097;AF=0.41873;AN=5008;NS=2504;DP=21339;EAS_AF=0.4881;AMR_AF=0.5994;AFR_AF=0.2776;EUR_AF=0.4314;SAS_AF=0.3967;AA=T|||;VT=SNP
5	90060082	rs2460165	A	G	100	PASS	AC=2695;AF=0.538139;AN=5008;NS=2504;DP=19751;EAS_AF=0.497;AMR_AF=0.6614;AFR_AF=0.5106;EUR_AF=0.4871;SAS_AF=0.5828;AA=g|||;VT=SNP
5	90060597	rs62373981	A	T	100	PASS	AC=663;AF=0.132388;AN=5008;NS=2504;DP=20091;EAS_AF=0.3313;AMR_AF=0.0648;AFR_AF=0.0794;EUR_AF=0.0616;SAS_AF=0.1196;AA=a|||;VT=SNP
5	90060782	rs10514335	A	G	100	PASS	AC=665;AF=0.132788;AN=5008;NS=2504;DP=19712;EAS_AF=0.3343;AMR_AF=0.0648;AFR_AF=0.0787;EUR_AF=0.0616;SAS_AF=0.1196;AA=A|||;VT=SNP
5	90061812	rs77236023	C	T	100	PASS	AC=1240;AF=0.247604;AN=5008;NS=2504;DP=11609;EAS_AF=0.252;AMR_AF=0.1758;AFR_AF=0.174;EUR_AF=0.332;SAS_AF=0.3067;AA=C|||;VT=SNP
5	90061832	rs141930110	T	C	100	PASS	AC=145;AF=0.0289537;AN=5008;NS=2504;DP=10830;EAS_AF=0.0605;AMR_AF=0.036;AFR_AF=0.0023;EUR_AF=0.0109;SAS_AF=0.046;AA=T|||;VT=SNP
5	90061917	rs376777727	A	G	100	PASS	AC=19;AF=0.00379393;AN=5008;NS=2504;DP=13042;EAS_AF=0.0109;AMR_AF=0;AFR_AF=0;EUR_AF=0.008;SAS_AF=0;AA=A|||;VT=SNP
5	90063454	rs12658325	G	A	100	PASS	AC=87;AF=0.0173722;AN=5008;NS=2504;DP=15707;EAS_AF=0.0813;AMR_AF=0.0072;AFR_AF=0;EUR_AF=0;SAS_AF=0;AA=G|||;VT=SNP
5	90063456	rs12654168	A	T	100	PASS	AC=87;AF=0.0173722;AN=5008;NS=2504;DP=15700;EAS_AF=0.0813;AMR_AF=0.0072;AFR_AF=0;EUR_AF=0;SAS_AF=0;AA=A|||;VT=SNP
5	90064171	rs10514336	C	T	100	PASS	AC=228;AF=0.0455272;AN=5008;NS=2504;DP=18462;EAS_AF=0.0923;AMR_AF=0.0144;AFR_AF=0;EUR_AF=0.0119;SAS_AF=0.1155;AA=C|||;VT=SNP
5	90064784	rs12658994	G	A	100	PASS	AC=1327;AF=0.264976;AN=5008;NS=2504;DP=21166;EAS_AF=0.4653;AMR_AF=0.4496;AFR_AF=0.0242;EUR_AF=0.2237;SAS_AF=0.2955;AA=G|||;VT=SNP
5	90067887	rs12658034	C	A	100	PASS	AC=1311;AF=0.261781;AN=5008;NS=2504;DP=18352;EAS_AF=0.4653;AMR_AF=0.4424;AFR_AF=0.0227;EUR_AF=0.2038;SAS_AF=0.3067;AA=C|||;VT=SNP
5	90068209	rs7720206	C	T	100	PASS	AC=2166;AF=0.432508;AN=5008;NS=2504;DP=19718;EAS_AF=0.5645;AMR_AF=0.6412;AFR_AF=0.1089;EUR_AF=0.498;SAS_AF=0.5184;AA=C|||;VT=SNP
5	90069307	rs16869112	A	C	100	PASS	AC=439;AF=0.0876597;AN=5008;NS=2504;DP=17938;EAS_AF=0.2688;AMR_AF=0.0159;AFR_AF=0.0008;EUR_AF=0.0229;SAS_AF=0.136;AA=A|||;VT=SNP
5	90069563	rs2460167	A	G	100	PASS	AC=3074;AF=0.613818;AN=5008;NS=2504;DP=18236;EAS_AF=0.5645;AMR_AF=0.7233;AFR_AF=0.6838;EUR_AF=0.5447;SAS_AF=0.5634;AA=G|||;VT=SNP
5	90069753	rs16869117	G	A	100	PASS	AC=439;AF=0.0876597;AN=5008;NS=2504;DP=19260;EAS_AF=0.2688;AMR_AF=0.0159;AFR_AF=0.0008;EUR_AF=0.0229;SAS_AF=0.136;AA=G|||;VT=SNP
5	90070979	rs13188479	A	G	100	PASS	AC=2177;AF=0.434704;AN=5008;NS=2504;DP=16522;EAS_AF=0.5645;AMR_AF=0.6441;AFR_AF=0.1142;EUR_AF=0.498;SAS_AF=0.5204;AA=A|||;VT=SNP
5	90073277	rs12519770	A	G	100	PASS	AC=2165;AF=0.432308;AN=5008;NS=2504;DP=17715;EAS_AF=0.5645;AMR_AF=0.6412;AFR_AF=0.1067;EUR_AF=0.498;SAS_AF=0.5204;AA=A|||;VT=SNP
5	90073320	rs10514337	T	A	100	PASS	AC=439;AF=0.0876597;AN=5008;NS=2504;DP=16968;EAS_AF=0.2688;AMR_AF=0.0159;AFR_AF=0.0008;EUR_AF=0.0229;SAS_AF=0.136;AA=T|||;VT=SNP
5	90073390	rs2438355	A	G	100	PASS	AC=3010;AF=0.601038;AN=5008;NS=2504;DP=17644;EAS_AF=0.5645;AMR_AF=0.7176;AFR_AF=0.6399;EUR_AF=0.5408;SAS_AF=0.5654;AA=A|||;VT=SNP
5	90074097	rs3107223	G	T	100	PASS	AC=1508;AF=0.301118;AN=5008;NS=2504;DP=19979;EAS_AF=0.2688;AMR_AF=0.1081;AFR_AF=0.6944;EUR_AF=0.0666;SAS_AF=0.181;AA=T|||;VT=SNP
5	90075060	rs2443076	C	G	100	PASS	AC=1291;AF=0.257788;AN=5008;NS=2504;DP=19764;EAS_AF=0.2698;AMR_AF=0.098;AFR_AF=0.534;EUR_AF=0.0676;SAS_AF=0.181;AA=G|||;VT=SNP
5	90075770	rs2049010	A	G	100	PASS	AC=388;AF=0.077476;AN=5008;NS=2504;DP=17264;EAS_AF=0.0942;AMR_AF=0.062;AFR_AF=0.0703;EUR_AF=0.0467;SAS_AF=0.1125;AA=A|||;VT=SNP
5	90075924	rs16869133	A	G	100	PASS	AC=440;AF=0.0878594;AN=5008;NS=2504;DP=16984;EAS_AF=0.2698;AMR_AF=0.0159;AFR_AF=0.0008;EUR_AF=0.0229;SAS_AF=0.136;AA=A|||;VT=SNP
5	90078016	rs75718733	A	G	100	PASS	AC=212;AF=0.0423323;AN=5008;NS=2504;DP=15979;EAS_AF=0.1776;AMR_AF=0.0014;AFR_AF=0.0008;EUR_AF=0.0109;SAS_AF=0.0204;AA=A|||;VT=SNP
5	90079972	rs879571	C	T	100	PASS	AC=1598;AF=0.319089;AN=5008;NS=2504;DP=18139;EAS_AF=0.2659;AMR_AF=0.1153;AFR_AF=0.7579;EUR_AF=0.0706;SAS_AF=0.181;AA=T|||;VT=SNP
5	90080822	rs145428921	C	T	100	PASS	AC=32;AF=0.00638978;AN=5008;NS=2504;DP=19540;EAS_AF=0.0278;AMR_AF=0;AFR_AF=0;EUR_AF=0.003;SAS_AF=0.001;AA=C|||;VT=SNP
5	90080947	rs147728824	A	G	100	PASS	AC=440;AF=0.0878594;AN=5008;NS=2504;DP=18523;EAS_AF=0.2698;AMR_AF=0.0159;AFR_AF=0.0008;EUR_AF=0.0229;SAS_AF=0.136;AA=A|||;VT=SNP
5	90082512	rs74981969	T	C	100	PASS	AC=393;AF=0.0784744;AN=5008;NS=2504;DP=19493;EAS_AF=0.1329;AMR_AF=0.2392;AFR_AF=0.0038;EUR_AF=0.002;SAS_AF=0.0879;AA=T|||;VT=SNP
5	90083609	rs138525790	T	C	100	PASS	AC=53;AF=0.0105831;AN=5008;NS=2504;DP=11762;EAS_AF=0.0188;AMR_AF=0.0476;AFR_AF=0.0008;EUR_AF=0;SAS_AF=0;AA=t|||;VT=SNP
5	90084875	rs78411457	A	T	100	PASS	AC=21;AF=0.00419329;AN=5008;NS=2504;DP=19601;EAS_AF=0.0149;AMR_AF=0;AFR_AF=0;EUR_AF=0.006;SAS_AF=0;AA=A|||;VT=SNP
5	90086216	rs11956622	G	A	100	PASS	AC=660;AF=0.131789;AN=5008;NS=2504;DP=17134;EAS_AF=0.2669;AMR_AF=0.0317;AFR_AF=0.1604;EUR_AF=0.0239;SAS_AF=0.136;AA=A|||;VT=SNP
5	90087161	rs79464236	C	G	100	PASS	AC=32;AF=0.00638978;AN=5008;NS=2504;DP=18241;EAS_AF=0.0278;AMR_AF=0;AFR_AF=0;EUR_AF=0.003;SAS_AF=0.001;AA=C|||;VT=SNP;EX_TARGET
5	90087438	rs76310066	A	G	100	PASS	AC=664;AF=0.132588;AN=5008;NS=2504;DP=18623;EAS_AF=0.2708;AMR_AF=0.0317;AFR_AF=0.1604;EUR_AF=0.0239;SAS_AF=0.136;AA=A|||;VT=SNP
5	90089566	rs16869139	A	C	100	PASS	AC=660;AF=0.131789;AN=5008;NS=2504;DP=18356;EAS_AF=0.2669;AMR_AF=0.0317;AFR_AF=0.1604;EUR_AF=0.0239;SAS_AF=0.136;AA=A|||;VT=SNP
5	90089651	rs16869140	G	C	100	PASS	AC=660;AF=0.131789;AN=5008;NS=2504;DP=18325;EAS_AF=0.2669;AMR_AF=0.0317;AFR_AF=0.1604;EUR_AF=0.0239;SAS_AF=0.136;AA=C|||;VT=SNP
5	90089837	rs77395387	T	C	100	PASS	AC=660;AF=0.131789;AN=5008;NS=2504;DP=18871;EAS_AF=0.2669;AMR_AF=0.0317;AFR_AF=0.1604;EUR_AF=0.0239;SAS_AF=0.136;AA=C|||;VT=SNP
5	90089981	rs79316782	G	C	100	PASS	AC=660;AF=0.131789;AN=5008;NS=2504;DP=19876;EAS_AF=0.2669;AMR_AF=0.0317;AFR_AF=0.1604;EUR_AF=0.0239;SAS_AF=0.136;AA=C|||;VT=SNP
5	90090399	rs4916821	A	G	100	PASS	AC=1043;AF=0.208267;AN=5008;NS=2504;DP=20995;EAS_AF=0.374;AMR_AF=0.3602;AFR_AF=0.0106;EUR_AF=0.1292;SAS_AF=0.2781;AA=A|||;VT=SNP
5	90090437	rs2438361	G	A	100	PASS	AC=1471;AF=0.29373;AN=5008;NS=2504;DP=21754;EAS_AF=0.2669;AMR_AF=0.111;AFR_AF=0.6649;EUR_AF=0.0676;SAS_AF=0.182;AA=A|||;VT=SNP
5	90090564	rs187784730	G	A	100	PASS	AC=15;AF=0.00299521;AN=5008;NS=2504;DP=20357;EAS_AF=0.0139;AMR_AF=0;AFR_AF=0;EUR_AF=0.001;SAS_AF=0;AA=G|||;VT=SNP
5	90090671	rs114651485	C	T	100	PASS	AC=660;AF=0.131789;AN=5008;NS=2504;DP=18525;EAS_AF=0.2669;AMR_AF=0.0317;AFR_AF=0.1604;EUR_AF=0.0239;SAS_AF=0.136;AA=C|||;VT=SNP
5	90090739	rs115100396	G	A	100	PASS	AC=49;AF=0.00978435;AN=5008;NS=2504;DP=18741;EAS_AF=0.0466;AMR_AF=0;AFR_AF=0;EUR_AF=0.001;SAS_AF=0.001;AA=G|||;VT=SNP
5	90090791	rs2438362	A	G	100	PASS	AC=2170;AF=0.433307;AN=5008;NS=2504;DP=16920;EAS_AF=0.4296;AMR_AF=0.1988;AFR_AF=0.8548;EUR_AF=0.171;SAS_AF=0.3037;AA=G|||;VT=SNP
5	90091816	rs2438364	G	A	100	PASS	AC=2836;AF=0.566294;AN=5008;NS=2504;DP=21620;EAS_AF=0.4306;AMR_AF=0.3458;AFR_AF=0.9175;EUR_AF=0.4901;SAS_AF=0.4663;AA=A|||;VT=SNP
5	90093406	rs2438366	G	A	100	PASS	AC=1599;AF=0.319289;AN=5008;NS=2504;DP=18228;EAS_AF=0.2669;AMR_AF=0.1052;AFR_AF=0.7723;EUR_AF=0.0596;SAS_AF=0.18;AA=A|||;VT=SNP
5	90093496	rs141243184	T	A	100	PASS	AC=40;AF=0.00798722;AN=5008;NS=2504;DP=20718;EAS_AF=0.0387;AMR_AF=0;AFR_AF=0;EUR_AF=0;SAS_AF=0.001;AA=T|||;VT=SNP
5	90094855	rs2438368	G	A	100	PASS	AC=2837;AF=0.566494;AN=5008;NS=2504;DP=19667;EAS_AF=0.4306;AMR_AF=0.3444;AFR_AF=0.9191;EUR_AF=0.4891;SAS_AF=0.4673;AA=A|||;VT=SNP
5	90094993	rs144349528	C	T	100	PASS	AC=99;AF=0.0197684;AN=5008;NS=2504;DP=19878;EAS_AF=0.0258;AMR_AF=0.1009;AFR_AF=0.0008;EUR_AF=0.002;SAS_AF=0;AA=C|||;VT=SNP
5	90096422	rs118173379	C	T	100	PASS	AC=22;AF=0.00439297;AN=5008;NS=2504;DP=22305;EAS_AF=0.0179;AMR_AF=0.0058;AFR_AF=0;EUR_AF=0;SAS_AF=0;AA=C|||;VT=SNP
5	90096696	rs2366932	T	A	100	PASS	AC=1438;AF=0.287141;AN=5008;NS=2504;DP=14808;EAS_AF=0.2669;AMR_AF=0.0951;AFR_AF=0.6626;EUR_AF=0.0557;SAS_AF=0.1748;AA=A|||;VT=SNP
5	90096814	rs146994514	C	T	100	PASS	AC=434;AF=0.0866613;AN=5008;NS=2504;DP=15415;EAS_AF=0.2669;AMR_AF=0.0159;AFR_AF=0.0008;EUR_AF=0.0229;SAS_AF=0.1329;AA=C|||;VT=SNP
5	90097313	rs1983366	C	G	100	PASS	AC=1618;AF=0.323083;AN=5008;NS=2504;DP=16409;EAS_AF=0.2669;AMR_AF=0.1052;AFR_AF=0.7806;EUR_AF=0.0606;SAS_AF=0.1871;AA=G|||;VT=SNP
5	90099111	rs62373985	C	T	100	PASS	AC=354;AF=0.0706869;AN=5008;NS=2504;DP=16437;EAS_AF=0.0923;AMR_AF=0.062;AFR_AF=0.0446;EUR_AF=0.0487;SAS_AF=0.1125;AA=C|||;VT=SNP
5	90103279	rs186484914	C	A	100	PASS	AC=9;AF=0.00179712;AN=5008;NS=2504;DP=16555;EAS_AF=0.0089;AMR_AF=0;AFR_AF=0;EUR_AF=0;SAS_AF=0;AA=C|||;VT=SNP
5	90103678	rs16869151	A	G	100	PASS	AC=432;AF=0.086262;AN=5008;NS=2504;DP=18546;EAS_AF=0.2669;AMR_AF=0.0159;AFR_AF=0.0008;EUR_AF=0.0229;SAS_AF=0.1309;AA=A|||;VT=SNP
5	90105280	rs75945334	T	A	100	PASS	AC=434;AF=0.0866613;AN=5008;NS=2504;DP=14798;EAS_AF=0.2679;AMR_AF=0.0159;AFR_AF=0.0008;EUR_AF=0.0229;SAS_AF=0.1319;AA=T|||;VT=SNP
5	90108906	rs2438375	C	T	100	PASS	AC=3555;AF=0.709864;AN=5008;NS=2504;DP=9283;EAS_AF=0.7321;AMR_AF=0.9006;AFR_AF=0.3359;EUR_AF=0.9433;SAS_AF=0.817;AA=C|||;VT=SNP
5	90110224	rs2443079	A	G	100	PASS	AC=2179;AF=0.435104;AN=5008;NS=2504;DP=21796;EAS_AF=0.5675;AMR_AF=0.6571;AFR_AF=0.084;EUR_AF=0.5129;SAS_AF=0.5358;AA=A|||;VT=SNP
5	90110834	rs76028827	G	A	100	PASS	AC=18;AF=0.00359425;AN=5008;NS=2504;DP=17942;EAS_AF=0.0169;AMR_AF=0;AFR_AF=0;EUR_AF=0.001;SAS_AF=0;AA=G|||;VT=SNP
5	90110891	rs74591138	A	C	100	PASS	AC=181;AF=0.0361422;AN=5008;NS=2504;DP=18983;EAS_AF=0.0942;AMR_AF=0.0375;AFR_AF=0.0023;EUR_AF=0.0398;SAS_AF=0.0174;AA=A|||;VT=SNP
5	90112176	rs145057690	T	A	100	PASS	AC=52;AF=0.0103834;AN=5008;NS=2504;DP=8971;EAS_AF=0.0496;AMR_AF=0;AFR_AF=0;EUR_AF=0.001;SAS_AF=0.001;AA=A|||;VT=SNP
5	90118880	rs12655163	T	C	100	PASS	AC=433;AF=0.0864617;AN=5008;NS=2504;DP=21101;EAS_AF=0.2698;AMR_AF=0.0159;AFR_AF=0.0008;EUR_AF=0.0229;SAS_AF=0.1288;AA=T|||;VT=SNP
5	90118985	rs12520043	A	G	100	PASS	AC=1343;AF=0.268171;AN=5008;NS=2504;DP=21474;EAS_AF=0.4673;AMR_AF=0.4539;AFR_AF=0.0242;EUR_AF=0.2177;SAS_AF=0.3129;AA=A|||;VT=SNP
5	90119293	rs3763073	C	T	100	PASS	AC=433;AF=0.0864617;AN=5008;NS=2504;DP=18465;EAS_AF=0.2698;AMR_AF=0.0159;AFR_AF=0.0008;EUR_AF=0.0229;SAS_AF=0.1288;AA=C|||;VT=SNP;EX_TARGET
5	90120300	rs139304124	A	G	100	PASS	AC=46;AF=0.0091853;AN=5008;NS=2504;DP=19507;EAS_AF=0.0446;AMR_AF=0;AFR_AF=0;EUR_AF=0;SAS_AF=0.001;AA=A|||;VT=SNP
5	90120897	rs2244356	G	A	100	PASS	AC=2162;AF=0.431709;AN=5008;NS=2504;DP=18205;EAS_AF=0.5635;AMR_AF=0.6513;AFR_AF=0.0809;EUR_AF=0.5119;SAS_AF=0.5317;AA=G|||;VT=SNP
5	90121507	rs2438379	G	T	100	PASS	AC=3552;AF=0.709265;AN=5008;NS=2504;DP=18299;EAS_AF=0.7302;AMR_AF=0.8991;AFR_AF=0.3351;EUR_AF=0.9423;SAS_AF=0.819;AA=G|||;VT=SNP
5	90124185	rs12655900	C	G	100	PASS	AC=433;AF=0.0864617;AN=5008;NS=2504;DP=11595;EAS_AF=0.2698;AMR_AF=0.0159;AFR_AF=0.0008;EUR_AF=0.0229;SAS_AF=0.1288;AA=C|||;VT=SNP
5	90124442	rs141048580	A	G	100	PASS	AC=21;AF=0.00419329;AN=5008;NS=2504;DP=12173;EAS_AF=0.0149;AMR_AF=0;AFR_AF=0;EUR_AF=0.006;SAS_AF=0;AA=A|||;VT=SNP
5	90126074	rs184792559	C	T	100	PASS	AC=14;AF=0.00279553;AN=5008;NS=2504;DP=19115;EAS_AF=0.0129;AMR_AF=0;AFR_AF=0;EUR_AF=0.001;SAS_AF=0;AA=C|||;VT=SNP
5	90126076	rs148019109	A	G	100	PASS	AC=6;AF=0.00119808;AN=5008;NS=2504;DP=19139;EAS_AF=0.006;AMR_AF=0;AFR_AF=0;EUR_AF=0;SAS_AF=0;AA=A|||;VT=SNP
5	90127959	rs10045071	A	G	100	PASS	AC=559;AF=0.111621;AN=5008;NS=2504;DP=18017;EAS_AF=0.1647;AMR_AF=0.0807;AFR_AF=0.0711;EUR_AF=0.1024;SAS_AF=0.1431;AA=A|||;VT=SNP
5	90130560	rs2443084	C	G	100	PASS	AC=3404;AF=0.679712;AN=5008;NS=2504;DP=17950;EAS_AF=0.7292;AMR_AF=0.8934;AFR_AF=0.2239;EUR_AF=0.9394;SAS_AF=0.8262;AA=C|||;VT=SNP
5	90131698	rs2438380	T	C	100	PASS	AC=3831;AF=0.764976;AN=5008;NS=2504;DP=19581;EAS_AF=0.7292;AMR_AF=0.9179;AFR_AF=0.5318;EUR_AF=0.9433;SAS_AF=0.8252;AA=T|||;VT=SNP
5	90132519	rs75027774	G	A	100	PASS	AC=186;AF=0.0371406;AN=5008;NS=2504;DP=17872;EAS_AF=0.0774;AMR_AF=0.147;AFR_AF=0.0023;EUR_AF=0.002;SAS_AF=0.001;AA=G|||;VT=SNP
5	90133379	rs74394442	A	G	100	PASS	AC=439;AF=0.0876597;AN=5008;NS=2504;DP=14337;EAS_AF=0.2688;AMR_AF=0.0173;AFR_AF=0.0053;EUR_AF=0.0239;SAS_AF=0.1278;AA=A|||;VT=SNP
5	90134630	rs10075623	C	G	100	PASS	AC=1254;AF=0.250399;AN=5008;NS=2504;DP=18884;EAS_AF=0.1667;AMR_AF=0.2421;AFR_AF=0.1346;EUR_AF=0.4245;SAS_AF=0.32;AA=C|||;VT=SNP
5	90137108	rs16869163	A	G	100	PASS	AC=435;AF=0.086861;AN=5008;NS=2504;DP=15081;EAS_AF=0.2708;AMR_AF=0.0159;AFR_AF=0.0008;EUR_AF=0.0239;SAS_AF=0.1288;AA=A|||;VT=SNP
5	90137244	rs2443085	C	G	100	PASS	AC=2141;AF=0.427516;AN=5008;NS=2504;DP=17524;EAS_AF=0.5625;AMR_AF=0.6513;AFR_AF=0.0832;EUR_AF=0.5149;SAS_AF=0.5051;AA=C|||;VT=SNP
5	90138525	rs140032857	A	C	100	PASS	AC=73;AF=0.0145767;AN=5008;NS=2504;DP=12490;EAS_AF=0.0704;AMR_AF=0;AFR_AF=0;EUR_AF=0.001;SAS_AF=0.001;AA=A|||;VT=SNP
5	90140186	rs6890101	C	T	100	PASS	AC=1254;AF=0.250399;AN=5008;NS=2504;DP=13734;EAS_AF=0.1677;AMR_AF=0.2421;AFR_AF=0.1346;EUR_AF=0.4235;SAS_AF=0.32;AA=C|||;VT=SNP
5	90141594	rs7735712	G	C	100	PASS	AC=918;AF=0.183307;AN=5008;NS=2504;DP=15209;EAS_AF=0.2698;AMR_AF=0.0591;AFR_AF=0.3245;EUR_AF=0.0457;SAS_AF=0.1329;AA=C|||;VT=SNP
5	90141639	rs75504672	T	A	100	PASS	AC=41;AF=0.0081869;AN=5008;NS=2504;DP=16362;EAS_AF=0.0397;AMR_AF=0;AFR_AF=0;EUR_AF=0;SAS_AF=0.001;AA=T|||;VT=SNP
5	90142568	rs186530922	G	A	100	PASS	AC=17;AF=0.00339457;AN=5008;NS=2504;DP=19353;EAS_AF=0.0169;AMR_AF=0;AFR_AF=0;EUR_AF=0;SAS_AF=0;AA=G|||;VT=SNP
5	90142816	rs149592787	G	A	100	PASS	AC=36;AF=0.0071885;AN=5008;NS=2504;DP=23502;EAS_AF=0.0258;AMR_AF=0.0115;AFR_AF=0.0008;EUR_AF=0;SAS_AF=0.001;AA=g|||;VT=SNP
5	90143583	rs112030012	A	G	100	PASS	AC=915;AF=0.182708;AN=5008;NS=2504;DP=12239;EAS_AF=0.2679;AMR_AF=0.0591;AFR_AF=0.3238;EUR_AF=0.0457;SAS_AF=0.1329;AA=G|||;VT=SNP
5	90143846	rs78925640	C	T	100	PASS	AC=434;AF=0.0866613;AN=5008;NS=2504;DP=15176;EAS_AF=0.2679;AMR_AF=0.0159;AFR_AF=0.0023;EUR_AF=0.0239;SAS_AF=0.1288;AA=C|||;VT=SNP
5	90145036	rs12657829	A	G	100	PASS	AC=439;AF=0.0876597;AN=5008;NS=2504;DP=15158;EAS_AF=0.2679;AMR_AF=0.0173;AFR_AF=0.0053;EUR_AF=0.0239;SAS_AF=0.1288;AA=A|||;VT=SNP
5	90145414	rs111543261	T	C	100	PASS	AC=439;AF=0.0876597;AN=5008;NS=2504;DP=14466;EAS_AF=0.2679;AMR_AF=0.0173;AFR_AF=0.0053;EUR_AF=0.0239;SAS_AF=0.1288;AA=T|||;VT=SNP
5	90146239	rs12654379	G	C	100	PASS	AC=1036;AF=0.206869;AN=5008;NS=2504;DP=19226;EAS_AF=0.38;AMR_AF=0.3617;AFR_AF=0.0129;EUR_AF=0.1322;SAS_AF=0.2577;AA=G|||;VT=SNP
5	90147447	rs2443091	G	C	100	PASS	AC=2152;AF=0.429712;AN=5008;NS=2504;DP=21336;EAS_AF=0.5615;AMR_AF=0.6542;AFR_AF=0.0893;EUR_AF=0.5149;SAS_AF=0.5072;AA=G|||;VT=SNP
5	90147936	rs10514339	A	G	100	PASS	AC=916;AF=0.182907;AN=5008;NS=2504;DP=20884;EAS_AF=0.1726;AMR_AF=0.1369;AFR_AF=0.2504;EUR_AF=0.1571;SAS_AF=0.1616;AA=a|||;VT=SNP
5	90148010	rs16869175	G	A	100	PASS	AC=589;AF=0.117612;AN=5008;NS=2504;DP=20197;EAS_AF=0.1696;AMR_AF=0.085;AFR_AF=0.0787;EUR_AF=0.1014;SAS_AF=0.1564;AA=G|||;VT=SNP
5	90148516	rs13159353	G	C	100	PASS	AC=1415;AF=0.282548;AN=5008;NS=2504;DP=19847;EAS_AF=0.1716;AMR_AF=0.2262;AFR_AF=0.2844;EUR_AF=0.4026;SAS_AF=0.3108;AA=G|||;VT=SNP
5	90150933	rs6862967	T	C	100	PASS	AC=515;AF=0.102835;AN=5008;NS=2504;DP=14899;EAS_AF=0.1726;AMR_AF=0.0202;AFR_AF=0.2262;EUR_AF=0.0119;SAS_AF=0.0164;AA=C|||;VT=SNP
5	90151174	rs73179346	A	C	100	PASS	AC=297;AF=0.0593051;AN=5008;NS=2504;DP=18806;EAS_AF=0.0903;AMR_AF=0.0288;AFR_AF=0.0113;EUR_AF=0.0239;SAS_AF=0.1503;AA=A|||;VT=SNP
5	90151589	rs2247870	G	A	100	PASS	AC=2299;AF=0.459065;AN=5008;NS=2504;DP=20690;EAS_AF=0.5665;AMR_AF=0.6931;AFR_AF=0.1309;EUR_AF=0.5606;SAS_AF=0.5215;AA=G|||;VT=SNP;EX_TARGET
5	90152302	rs2438338	A	T	100	PASS	AC=3218;AF=0.642572;AN=5008;NS=2504;DP=17440;EAS_AF=0.8284;AMR_AF=0.7522;AFR_AF=0.4448;EUR_AF=0.5954;SAS_AF=0.6892;AA=T|||;VT=SNP
5	90152901	rs78311294	C	G	100	PASS	AC=238;AF=0.047524;AN=5008;NS=2504;DP=12759;EAS_AF=0.1726;AMR_AF=0.0029;AFR_AF=0.0265;EUR_AF=0.0109;SAS_AF=0.0164;AA=C|||;VT=SNP
5	90153490	rs139675802	C	T	100	PASS	AC=9;AF=0.00179712;AN=5008;NS=2504;DP=15916;EAS_AF=0.0089;AMR_AF=0;AFR_AF=0;EUR_AF=0;SAS_AF=0;AA=C|||;VT=SNP
5	90153758	rs2443089	A	T	100	PASS	AC=2950;AF=0.589058;AN=5008;NS=2504;DP=15818;EAS_AF=0.6558;AMR_AF=0.7464;AFR_AF=0.3986;EUR_AF=0.5845;SAS_AF=0.6708;AA=A|||;VT=SNP
5	90153915	rs2247546	G	A	100	PASS	AC=2300;AF=0.459265;AN=5008;NS=2504;DP=16510;EAS_AF=0.5665;AMR_AF=0.6931;AFR_AF=0.1331;EUR_AF=0.5596;SAS_AF=0.5204;AA=G|||;VT=SNP
5	90154452	rs117415147	A	G	100	PASS	AC=289;AF=0.0577077;AN=5008;NS=2504;DP=17720;EAS_AF=0.1726;AMR_AF=0.0043;AFR_AF=0.0643;EUR_AF=0.0109;SAS_AF=0.0164;AA=A|||;VT=SNP
5	90154563	rs79782189	T	C	100	PASS	AC=243;AF=0.0485224;AN=5008;NS=2504;DP=18478;EAS_AF=0.1726;AMR_AF=0.0029;AFR_AF=0.0303;EUR_AF=0.0109;SAS_AF=0.0164;AA=T|||;VT=SNP
5	90154620	rs75758002	T	C	100	PASS	AC=204;AF=0.0407348;AN=5008;NS=2504;DP=16911;EAS_AF=0.1726;AMR_AF=0.0014;AFR_AF=0.0015;EUR_AF=0.0109;SAS_AF=0.0164;AA=T|||;VT=SNP
5	90155414	rs2247419	A	G	100	PASS	AC=3055;AF=0.610024;AN=5008;NS=2504;DP=12164;EAS_AF=0.6567;AMR_AF=0.7565;AFR_AF=0.4713;EUR_AF=0.5855;SAS_AF=0.6708;AA=A|||;VT=SNP
5	90155553	rs2247415	A	C	100	PASS	AC=3358;AF=0.670527;AN=5008;NS=2504;DP=14142;EAS_AF=0.8294;AMR_AF=0.7608;AFR_AF=0.5461;EUR_AF=0.5964;SAS_AF=0.6871;AA=C|||;VT=SNP
5	90155713	rs6865577	A	T	100	PASS	AC=566;AF=0.113019;AN=5008;NS=2504;DP=11848;EAS_AF=0.1677;AMR_AF=0.0793;AFR_AF=0.0719;EUR_AF=0.1024;SAS_AF=0.1472;AA=A|||;VT=SNP
5	90155830	rs145692982	C	T	100	PASS	AC=16;AF=0.00319489;AN=5008;NS=2504;DP=13204;EAS_AF=0.0149;AMR_AF=0;AFR_AF=0;EUR_AF=0.001;SAS_AF=0;AA=C|||;VT=SNP
5	90155899	rs117203796	C	A	100	PASS	AC=204;AF=0.0407348;AN=5008;NS=2504;DP=12294;EAS_AF=0.1736;AMR_AF=0.0014;AFR_AF=0.0008;EUR_AF=0.0109;SAS_AF=0.0164;AA=C|||;VT=SNP
5	90156180	rs34368137	C	T	100	PASS	AC=1151;AF=0.229832;AN=5008;NS=2504;DP=13700;EAS_AF=0.3958;AMR_AF=0.4035;AFR_AF=0.0159;EUR_AF=0.1779;SAS_AF=0.2781;AA=C|||;VT=SNP
5	90156688	rs117816198	G	A	100	PASS	AC=225;AF=0.0449281;AN=5008;NS=2504;DP=15351;EAS_AF=0.0903;AMR_AF=0.0144;AFR_AF=0.0008;EUR_AF=0.0119;SAS_AF=0.1135;AA=g|||;VT=SNP
5	90157148	rs111661553	G	A	100	PASS	AC=337;AF=0.0672923;AN=5008;NS=2504;DP=11949;EAS_AF=0.1667;AMR_AF=0.0086;AFR_AF=0.1067;EUR_AF=0.006;SAS_AF=0.0164;AA=A|||;VT=SNP
5	90157874	rs73181311	C	T	100	PASS	AC=368;AF=0.0734824;AN=5008;NS=2504;DP=17424;EAS_AF=0.131;AMR_AF=0.0144;AFR_AF=0.1543;EUR_AF=0.006;SAS_AF=0.0164;AA=T|||;VT=SNP
5	90159293	rs76530777	G	T	100	PASS	AC=99;AF=0.0197684;AN=5008;NS=2504;DP=17908;EAS_AF=0.0724;AMR_AF=0.0331;AFR_AF=0;EUR_AF=0.001;SAS_AF=0.002;AA=G|||;VT=SNP
5	90159695	rs41315920	T	A	100	PASS	AC=369;AF=0.0736821;AN=5008;NS=2504;DP=17902;EAS_AF=0.13;AMR_AF=0.0144;AFR_AF=0.1558;EUR_AF=0.006;SAS_AF=0.0164;AA=A|||;VT=SNP
5	90160802	rs2438342	G	A	100	PASS	AC=3464;AF=0.691693;AN=5008;NS=2504;DP=16294;EAS_AF=0.8294;AMR_AF=0.7695;AFR_AF=0.615;EUR_AF=0.6024;SAS_AF=0.6902;AA=A|||;VT=SNP
5	90161605	rs2438343	T	C	100	PASS	AC=3462;AF=0.691294;AN=5008;NS=2504;DP=16303;EAS_AF=0.8294;AMR_AF=0.7695;AFR_AF=0.615;EUR_AF=0.6004;SAS_AF=0.6902;AA=C|||;VT=SNP
5	90161956	rs2438344	C	T	100	PASS	AC=3369;AF=0.672724;AN=5008;NS=2504;DP=16796;EAS_AF=0.8284;AMR_AF=0.7666;AFR_AF=0.5469;EUR_AF=0.6004;SAS_AF=0.6902;AA=T|||;VT=SNP
5	90162285	rs2438345	T	C	100	PASS	AC=3317;AF=0.66234;AN=5008;NS=2504;DP=16305;EAS_AF=0.8284;AMR_AF=0.7608;AFR_AF=0.5106;EUR_AF=0.6004;SAS_AF=0.6902;AA=C|||;VT=SNP
5	90162536	rs76828874	T	A	100	PASS	AC=240;AF=0.0479233;AN=5008;NS=2504;DP=15783;EAS_AF=0.13;AMR_AF=0.0086;AFR_AF=0.062;EUR_AF=0.005;SAS_AF=0.0164;AA=T|||;VT=SNP
5	90163506	rs56008111	C	T	100	PASS	AC=414;AF=0.0826677;AN=5008;NS=2504;DP=19075;EAS_AF=0.13;AMR_AF=0.0173;AFR_AF=0.1891;EUR_AF=0.005;SAS_AF=0.0164;AA=T|||;VT=SNP
5	90164438	rs76859973	C	G	100	PASS	AC=239;AF=0.0477236;AN=5008;NS=2504;DP=13874;EAS_AF=0.131;AMR_AF=0.0086;AFR_AF=0.0605;EUR_AF=0.005;SAS_AF=0.0164;AA=C|||;VT=SNP
5	90164588	rs77174790	G	T	100	PASS	AC=270;AF=0.0539137;AN=5008;NS=2504;DP=17806;EAS_AF=0.0913;AMR_AF=0.0259;AFR_AF=0.0008;EUR_AF=0.0229;SAS_AF=0.1391;AA=G|||;VT=SNP
5	90164825	rs56406802	C	T	100	PASS	AC=414;AF=0.0826677;AN=5008;NS=2504;DP=19805;EAS_AF=0.13;AMR_AF=0.0173;AFR_AF=0.1884;EUR_AF=0.006;SAS_AF=0.0164;AA=T|||;VT=SNP
5	90165496	rs76525141	G	T	100	PASS	AC=301;AF=0.0601038;AN=5008;NS=2504;DP=17676;EAS_AF=0.13;AMR_AF=0.0101;AFR_AF=0.1067;EUR_AF=0.006;SAS_AF=0.0164;AA=G|||;VT=SNP
5	90166991	rs79636565	T	G	100	PASS	AC=583;AF=0.116414;AN=5008;NS=2504;DP=14388;EAS_AF=0.2222;AMR_AF=0.0375;AFR_AF=0.1157;EUR_AF=0.0278;SAS_AF=0.1554;AA=T|||;VT=SNP
5	90168011	rs3098356	C	A	100	PASS	AC=3257;AF=0.650359;AN=5008;NS=2504;DP=18219;EAS_AF=0.8264;AMR_AF=0.7608;AFR_AF=0.4652;EUR_AF=0.6014;SAS_AF=0.6912;AA=A|||;VT=SNP
5	90169070	rs58729412	T	C	100	PASS	AC=1484;AF=0.296326;AN=5008;NS=2504;DP=19817;EAS_AF=0.4851;AMR_AF=0.5259;AFR_AF=0.025;EUR_AF=0.2793;SAS_AF=0.3231;AA=T|||;VT=SNP
5	90169163	rs10059629	A	C	100	PASS	AC=658;AF=0.13139;AN=5008;NS=2504;DP=20171;EAS_AF=0.1696;AMR_AF=0.0793;AFR_AF=0.1384;EUR_AF=0.1044;SAS_AF=0.1472;AA=A|||;VT=SNP
5	90169937	rs2366935	A	C	100	PASS	AC=569;AF=0.113618;AN=5008;NS=2504;DP=18553;EAS_AF=0.1696;AMR_AF=0.0793;AFR_AF=0.0734;EUR_AF=0.1024;SAS_AF=0.1462;AA=A|||;VT=SNP
5	90170366	rs77688008	T	C	100	PASS	AC=153;AF=0.0305511;AN=5008;NS=2504;DP=17699;EAS_AF=0.131;AMR_AF=0.0014;AFR_AF=0.0008;EUR_AF=0.005;SAS_AF=0.0143;AA=T|||;VT=SNP
5	90171615	rs62374006	C	T	100	PASS	AC=699;AF=0.139577;AN=5008;NS=2504;DP=18066;EAS_AF=0.119;AMR_AF=0.0576;AFR_AF=0.2753;EUR_AF=0.0467;SAS_AF=0.1309;AA=C|||;VT=SNP
5	90171720	rs146016968	A	G	100	PASS	AC=9;AF=0.00179712;AN=5008;NS=2504;DP=18496;EAS_AF=0.003;AMR_AF=0;AFR_AF=0;EUR_AF=0.006;SAS_AF=0;AA=A|||;VT=SNP
5	90171765	rs58884460	T	C	100	PASS	AC=1208;AF=0.241214;AN=5008;NS=2504;DP=18172;EAS_AF=0.3403;AMR_AF=0.0922;AFR_AF=0.3374;EUR_AF=0.0746;SAS_AF=0.2863;AA=T|||;VT=SNP
5	90172331	rs6861214	C	T	100	PASS	AC=1407;AF=0.28095;AN=5008;NS=2504;DP=15768;EAS_AF=0.3353;AMR_AF=0.1009;AFR_AF=0.4879;EUR_AF=0.0746;SAS_AF=0.2853;AA=T|||;VT=SNP
5	90173527	rs10942614	G	A	100	PASS	AC=1418;AF=0.283147;AN=5008;NS=2504;DP=13390;EAS_AF=0.3353;AMR_AF=0.1023;AFR_AF=0.4955;EUR_AF=0.0746;SAS_AF=0.2853;AA=A|||;VT=SNP
5	90174955	rs78750530	G	C	100	PASS	AC=942;AF=0.188099;AN=5008;NS=2504;DP=19241;EAS_AF=0.246;AMR_AF=0.0663;AFR_AF=0.3419;EUR_AF=0.0517;SAS_AF=0.1472;AA=G|||;VT=SNP
5	90175446	rs7718692	G	A	100	PASS	AC=944;AF=0.188498;AN=5008;NS=2504;DP=12972;EAS_AF=0.245;AMR_AF=0.0663;AFR_AF=0.3434;EUR_AF=0.0517;SAS_AF=0.1483;AA=A|||;VT=SNP
5	90176646	rs78280156	A	G	100	PASS	AC=371;AF=0.0740815;AN=5008;NS=2504;DP=19443;EAS_AF=0.0903;AMR_AF=0.0288;AFR_AF=0.0726;EUR_AF=0.0229;SAS_AF=0.1442;AA=A|||;VT=SNP
5	90177583	rs62374009	T	G	100	PASS	AC=680;AF=0.135783;AN=5008;NS=2504;DP=8973;EAS_AF=0.12;AMR_AF=0.0519;AFR_AF=0.2632;EUR_AF=0.0467;SAS_AF=0.1309;AA=T|||;VT=SNP
5	90179724	rs6893164	T	C	100	PASS	AC=1614;AF=0.322284;AN=5008;NS=2504;DP=20372;EAS_AF=0.3482;AMR_AF=0.2118;AFR_AF=0.5696;EUR_AF=0.0785;SAS_AF=0.2904;AA=C|||;VT=SNP
5	90179753	rs143800486	G	C	100	PASS	AC=28;AF=0.00559105;AN=5008;NS=2504;DP=21635;EAS_AF=0.0228;AMR_AF=0.0072;AFR_AF=0;EUR_AF=0;SAS_AF=0;AA=G|||;VT=SNP
5	90179985	rs74442233	G	A	100	PASS	AC=317;AF=0.0632987;AN=5008;NS=2504;DP=19870;EAS_AF=0.121;AMR_AF=0.0202;AFR_AF=0.0038;EUR_AF=0.0467;SAS_AF=0.1319;AA=G|||;VT=SNP
5	90180120	rs10942615	A	G	100	PASS	AC=1264;AF=0.252396;AN=5008;NS=2504;DP=20128;EAS_AF=0.3472;AMR_AF=0.196;AFR_AF=0.3139;EUR_AF=0.0775;SAS_AF=0.2914;AA=A|||;VT=SNP
5	90180136	rs10942616	T	A	100	PASS	AC=1475;AF=0.294529;AN=5008;NS=2504;DP=20745;EAS_AF=0.3472;AMR_AF=0.2046;AFR_AF=0.4697;EUR_AF=0.0775;SAS_AF=0.2904;AA=A|||;VT=SNP
5	90180858	rs4916692	A	T	100	PASS	AC=1473;AF=0.294129;AN=5008;NS=2504;DP=18972;EAS_AF=0.3433;AMR_AF=0.2046;AFR_AF=0.4697;EUR_AF=0.0775;SAS_AF=0.2924;AA=T|||;VT=SNP
5	90181946	rs60873835	G	A	100	PASS	AC=1416;AF=0.282748;AN=5008;NS=2504;DP=19240;EAS_AF=0.4782;AMR_AF=0.4251;AFR_AF=0.025;EUR_AF=0.2783;SAS_AF=0.3333;AA=G|||;VT=SNP
5	90181990	rs59259750	A	G	100	PASS	AC=671;AF=0.133986;AN=5008;NS=2504;DP=19234;EAS_AF=0.121;AMR_AF=0.0519;AFR_AF=0.2542;EUR_AF=0.0477;SAS_AF=0.1319;AA=A|||;VT=SNP
5	90182427	rs78154426	C	T	100	PASS	AC=43;AF=0.00858626;AN=5008;NS=2504;DP=19585;EAS_AF=0.0159;AMR_AF=0.0086;AFR_AF=0.0008;EUR_AF=0.0179;SAS_AF=0.002;AA=C|||;VT=SNP
5	90182824	rs2443068	A	G	100	PASS	AC=1083;AF=0.216254;AN=5008;NS=2504;DP=22694;EAS_AF=0.1736;AMR_AF=0.2104;AFR_AF=0.1422;EUR_AF=0.3489;SAS_AF=0.228;AA=A|||;VT=SNP
5	90182967	rs78573639	G	A	100	PASS	AC=667;AF=0.133187;AN=5008;NS=2504;DP=20039;EAS_AF=0.1161;AMR_AF=0.0519;AFR_AF=0.2549;EUR_AF=0.0477;SAS_AF=0.1319;AA=G|||;VT=SNP
5	90184158	rs4916824	T	C	100	PASS	AC=1622;AF=0.323882;AN=5008;NS=2504;DP=18103;EAS_AF=0.3452;AMR_AF=0.2104;AFR_AF=0.5794;EUR_AF=0.0795;SAS_AF=0.2883;AA=C|||;VT=SNP
5	90184818	rs11948100	A	G	100	PASS	AC=1158;AF=0.23123;AN=5008;NS=2504;DP=18668;EAS_AF=0.3512;AMR_AF=0.1844;AFR_AF=0.2761;EUR_AF=0.0706;SAS_AF=0.2454;AA=A|||;VT=SNP
5	90185517	rs4637585	C	T	100	PASS	AC=2577;AF=0.514577;AN=5008;NS=2504;DP=15829;EAS_AF=0.5129;AMR_AF=0.4193;AFR_AF=0.6354;EUR_AF=0.4205;SAS_AF=0.5174;AA=T|||;VT=SNP
5	90185547	rs140942324	T	C	100	PASS	AC=47;AF=0.00938498;AN=5008;NS=2504;DP=16403;EAS_AF=0.0397;AMR_AF=0;AFR_AF=0;EUR_AF=0;SAS_AF=0.0072;AA=T|||;VT=SNP
5	90185769	rs57107124	C	T	100	PASS	AC=1128;AF=0.22524;AN=5008;NS=2504;DP=17087;EAS_AF=0.1667;AMR_AF=0.2219;AFR_AF=0.1422;EUR_AF=0.3499;SAS_AF=0.272;AA=C|||;VT=SNP
5	90186254	rs4916825	G	A	100	PASS	AC=1318;AF=0.263179;AN=5008;NS=2504;DP=19723;EAS_AF=0.3442;AMR_AF=0.1902;AFR_AF=0.4002;EUR_AF=0.0696;SAS_AF=0.2454;AA=G|||;VT=SNP
5	90186647	rs10045202	T	C	100	PASS	AC=2616;AF=0.522364;AN=5008;NS=2504;DP=15005;EAS_AF=0.5188;AMR_AF=0.4207;AFR_AF=0.6589;EUR_AF=0.4205;SAS_AF=0.5184;AA=C|||;VT=SNP
5	90187150	rs2367180	A	C	100	PASS	AC=538;AF=0.107428;AN=5008;NS=2504;DP=8670;EAS_AF=0.2232;AMR_AF=0.1354;AFR_AF=0.0673;EUR_AF=0.0189;SAS_AF=0.1135;AA=A|||;VT=SNP
5	90188088	rs11956677	T	A	100	PASS	AC=1324;AF=0.264377;AN=5008;NS=2504;DP=15754;EAS_AF=0.3512;AMR_AF=0.1902;AFR_AF=0.4002;EUR_AF=0.0696;SAS_AF=0.2444;AA=T|||;VT=SNP
5	90188746	rs4279369	A	G	100	PASS	AC=619;AF=0.123602;AN=5008;NS=2504;DP=18509;EAS_AF=0.123;AMR_AF=0.0447;AFR_AF=0.2148;EUR_AF=0.0507;SAS_AF=0.1319;AA=A|||;VT=SNP
5	90188763	rs4916826	G	T	100	PASS	AC=1129;AF=0.225439;AN=5008;NS=2504;DP=18229;EAS_AF=0.1677;AMR_AF=0.2219;AFR_AF=0.1415;EUR_AF=0.3499;SAS_AF=0.273;AA=G|||;VT=SNP
5	90188886	rs4244205	A	G	100	PASS	AC=2578;AF=0.514776;AN=5008;NS=2504;DP=18853;EAS_AF=0.5139;AMR_AF=0.4193;AFR_AF=0.6346;EUR_AF=0.4205;SAS_AF=0.5184;AA=G|||;VT=SNP
5	90189111	rs4916827	C	G	100	PASS	AC=1202;AF=0.240016;AN=5008;NS=2504;DP=19091;EAS_AF=0.1687;AMR_AF=0.2291;AFR_AF=0.1899;EUR_AF=0.3529;SAS_AF=0.273;AA=C|||;VT=SNP
5	90189199	rs4916828	A	G	100	PASS	AC=1205;AF=0.240615;AN=5008;NS=2504;DP=18204;EAS_AF=0.1687;AMR_AF=0.2305;AFR_AF=0.1899;EUR_AF=0.3549;SAS_AF=0.273;AA=A|||;VT=SNP
5	90189392	rs28437109	T	C	100	PASS	AC=1206;AF=0.240815;AN=5008;NS=2504;DP=18918;EAS_AF=0.1687;AMR_AF=0.232;AFR_AF=0.1914;EUR_AF=0.3529;SAS_AF=0.273;AA=T|||;VT=SNP
5	90190300	rs4580808	G	T	100	PASS	AC=2537;AF=0.506589;AN=5008;NS=2504;DP=19848;EAS_AF=0.5129;AMR_AF=0.4236;AFR_AF=0.5991;EUR_AF=0.4205;SAS_AF=0.5225;AA=G|||;VT=SNP
5	90190417	rs4496735	C	G	100	PASS	AC=2600;AF=0.519169;AN=5008;NS=2504;DP=18672;EAS_AF=0.5129;AMR_AF=0.4251;AFR_AF=0.646;EUR_AF=0.4205;SAS_AF=0.5225;AA=G|||;VT=SNP
5	90191256	rs6868618	A	G	100	PASS	AC=2605;AF=0.520168;AN=5008;NS=2504;DP=18600;EAS_AF=0.5129;AMR_AF=0.4265;AFR_AF=0.649;EUR_AF=0.4195;SAS_AF=0.5235;AA=G|||;VT=SNP
5	90191468	rs35381887	G	A	100	PASS	AC=1427;AF=0.284944;AN=5008;NS=2504;DP=20255;EAS_AF=0.4851;AMR_AF=0.4164;AFR_AF=0.0303;EUR_AF=0.2803;SAS_AF=0.3344;AA=G|||;VT=SNP
5	90191967	rs62374012	C	G	100	PASS	AC=1424;AF=0.284345;AN=5008;NS=2504;DP=16302;EAS_AF=0.4861;AMR_AF=0.4164;AFR_AF=0.0272;EUR_AF=0.2803;SAS_AF=0.3344;AA=C|||;VT=SNP
5	90192012	rs76004104	G	A	100	PASS	AC=1464;AF=0.292332;AN=5008;NS=2504;DP=16268;EAS_AF=0.3442;AMR_AF=0.2003;AFR_AF=0.5;EUR_AF=0.0716;SAS_AF=0.2505;AA=A|||;VT=SNP
5	90192654	rs73771110	A	T	100	PASS	AC=1347;AF=0.26897;AN=5008;NS=2504;DP=17850;EAS_AF=0.3452;AMR_AF=0.1916;AFR_AF=0.4168;EUR_AF=0.0696;SAS_AF=0.2505;AA=A|||;VT=SNP
5	90192856	rs4643990	C	T	100	PASS	AC=158;AF=0.0315495;AN=5008;NS=2504;DP=17307;EAS_AF=0.0893;AMR_AF=0.0072;AFR_AF=0;EUR_AF=0.001;SAS_AF=0.0634;AA=C|||;VT=SNP
5	90193468	rs13155267	T	C	100	PASS	AC=1425;AF=0.284545;AN=5008;NS=2504;DP=17821;EAS_AF=0.4861;AMR_AF=0.4164;AFR_AF=0.0272;EUR_AF=0.2803;SAS_AF=0.3354;AA=T|||;VT=SNP
5	90193789	rs34627906	A	G	100	PASS	AC=1143;AF=0.228235;AN=5008;NS=2504;DP=19445;EAS_AF=0.4117;AMR_AF=0.2983;AFR_AF=0.0144;EUR_AF=0.1958;SAS_AF=0.3119;AA=A|||;VT=SNP
5	90194112	rs10942617	G	C	100	PASS	AC=1477;AF=0.294928;AN=5008;NS=2504;DP=19443;EAS_AF=0.3452;AMR_AF=0.1988;AFR_AF=0.5091;EUR_AF=0.0706;SAS_AF=0.2526;AA=C|||;VT=SNP
5	90194841	rs6886778	C	G	100	PASS	AC=1352;AF=0.269968;AN=5008;NS=2504;DP=17852;EAS_AF=0.3452;AMR_AF=0.1916;AFR_AF=0.4191;EUR_AF=0.0696;SAS_AF=0.2526;AA=C|||;VT=SNP
5	90195603	rs78641579	A	G	100	PASS	AC=35;AF=0.00698882;AN=5008;NS=2504;DP=19891;EAS_AF=0.0317;AMR_AF=0;AFR_AF=0;EUR_AF=0.002;SAS_AF=0.001;AA=A|||;VT=SNP
5	90196101	rs59343071	G	A	100	PASS	AC=584;AF=0.116613;AN=5008;NS=2504;DP=13331;EAS_AF=0.2242;AMR_AF=0.1398;AFR_AF=0.0961;EUR_AF=0.0199;SAS_AF=0.1166;AA=G|||;VT=SNP
5	90196383	rs58258039	A	G	100	PASS	AC=1322;AF=0.263978;AN=5008;NS=2504;DP=15824;EAS_AF=0.3442;AMR_AF=0.1916;AFR_AF=0.3979;EUR_AF=0.0696;SAS_AF=0.2515;AA=A|||;VT=SNP
5	90197752	rs79115766	G	T	100	PASS	AC=533;AF=0.10643;AN=5008;NS=2504;DP=17215;EAS_AF=0.2242;AMR_AF=0.1354;AFR_AF=0.0605;EUR_AF=0.0189;SAS_AF=0.1166;AA=G|||;VT=SNP
5	90198472	rs4382198	C	G	100	PASS	AC=1345;AF=0.26857;AN=5008;NS=2504;DP=21940;EAS_AF=0.3433;AMR_AF=0.1916;AFR_AF=0.416;EUR_AF=0.0696;SAS_AF=0.2515;AA=C|||;VT=SNP
5	90198701	rs4464729	A	G	100	PASS	AC=551;AF=0.110024;AN=5008;NS=2504;DP=20106;EAS_AF=0.2232;AMR_AF=0.1354;AFR_AF=0.0749;EUR_AF=0.0189;SAS_AF=0.1166;AA=A|||;VT=SNP
5	90199564	rs10044202	G	A	100	PASS	AC=1151;AF=0.229832;AN=5008;NS=2504;DP=13745;EAS_AF=0.1657;AMR_AF=0.2291;AFR_AF=0.1558;EUR_AF=0.3499;SAS_AF=0.273;AA=G|||;VT=SNP
5	90200022	rs4362971	T	C	100	PASS	AC=1463;AF=0.292133;AN=5008;NS=2504;DP=21215;EAS_AF=0.3442;AMR_AF=0.1988;AFR_AF=0.4992;EUR_AF=0.0706;SAS_AF=0.2526;AA=C|||;VT=SNP
5	90201522	rs4916830	G	A	100	PASS	AC=1463;AF=0.292133;AN=5008;NS=2504;DP=17767;EAS_AF=0.3433;AMR_AF=0.1988;AFR_AF=0.5;EUR_AF=0.0706;SAS_AF=0.2526;AA=a|||;VT=SNP
5	90201999	rs10035307	C	T	100	PASS	AC=2636;AF=0.526358;AN=5008;NS=2504;DP=19626;EAS_AF=0.5109;AMR_AF=0.4323;AFR_AF=0.6664;EUR_AF=0.4225;SAS_AF=0.5266;AA=t|||;VT=SNP
5	90202490	rs78331558	G	A	100	PASS	AC=1474;AF=0.294329;AN=5008;NS=2504;DP=17477;EAS_AF=0.3492;AMR_AF=0.1988;AFR_AF=0.5;EUR_AF=0.0706;SAS_AF=0.2577;AA=a|||;VT=SNP
5	90203249	rs73771115	A	G	100	PASS	AC=1488;AF=0.297125;AN=5008;NS=2504;DP=16640;EAS_AF=0.3542;AMR_AF=0.1988;AFR_AF=0.5106;EUR_AF=0.0706;SAS_AF=0.2526;AA=G|||;VT=SNP
5	90203272	rs10061193	T	C	100	PASS	AC=591;AF=0.118011;AN=5008;NS=2504;DP=16456;EAS_AF=0.1647;AMR_AF=0.0965;AFR_AF=0.0446;EUR_AF=0.1133;SAS_AF=0.1892;AA=T|||;VT=SNP
5	90203488	rs73771117	G	T	100	PASS	AC=1174;AF=0.234425;AN=5008;NS=2504;DP=17673;EAS_AF=0.3492;AMR_AF=0.1844;AFR_AF=0.2859;EUR_AF=0.0696;SAS_AF=0.2515;AA=G|||;VT=SNP
5	90203736	rs114113647	C	T	100	PASS	AC=1173;AF=0.234225;AN=5008;NS=2504;DP=14832;EAS_AF=0.3492;AMR_AF=0.183;AFR_AF=0.2859;EUR_AF=0.0696;SAS_AF=0.2515;AA=C|||;VT=SNP
5	90204509	rs73771118	G	A	100	PASS	AC=1404;AF=0.280351;AN=5008;NS=2504;DP=16743;EAS_AF=0.3492;AMR_AF=0.1974;AFR_AF=0.4531;EUR_AF=0.0706;SAS_AF=0.2505;AA=G|||;VT=SNP
5	90204765	rs6452914	G	T	100	PASS	AC=1120;AF=0.223642;AN=5008;NS=2504;DP=18696;EAS_AF=0.005;AMR_AF=0.2795;AFR_AF=0.1331;EUR_AF=0.5278;SAS_AF=0.2188;AA=G|||;VT=SNP
5	90205193	rs6858917	T	G	100	PASS	AC=2632;AF=0.525559;AN=5008;NS=2504;DP=20389;EAS_AF=0.6786;AMR_AF=0.4337;AFR_AF=0.503;EUR_AF=0.4533;SAS_AF=0.5378;AA=G|||;VT=SNP
5	90205537	rs6878896	G	C	100	PASS	AC=1152;AF=0.230032;AN=5008;NS=2504;DP=15192;EAS_AF=0.1726;AMR_AF=0.2435;AFR_AF=0.1589;EUR_AF=0.3777;SAS_AF=0.2239;AA=G|||;VT=SNP
5	90205700	rs73771119	C	A	100	PASS	AC=1351;AF=0.269768;AN=5008;NS=2504;DP=13203;EAS_AF=0.5089;AMR_AF=0.183;AFR_AF=0.2572;EUR_AF=0.0736;SAS_AF=0.3037;AA=C|||;VT=SNP
5	90205846	rs138900308	G	A	100	PASS	AC=12;AF=0.00239617;AN=5008;NS=2504;DP=15049;EAS_AF=0.006;AMR_AF=0.0014;AFR_AF=0;EUR_AF=0.002;SAS_AF=0.0031;AA=G|||;VT=SNP
5	90206114	rs10474336	T	A	100	PASS	AC=1204;AF=0.240415;AN=5008;NS=2504;DP=15635;EAS_AF=0.1726;AMR_AF=0.2435;AFR_AF=0.2057;EUR_AF=0.3777;SAS_AF=0.2137;AA=T|||;VT=SNP
5	90206185	rs57190680	C	A	100	PASS	AC=1288;AF=0.257188;AN=5008;NS=2504;DP=15820;EAS_AF=0.3115;AMR_AF=0.4164;AFR_AF=0.0545;EUR_AF=0.2813;SAS_AF=0.3374;AA=C|||;VT=SNP
5	90206282	rs36088173	G	A	100	PASS	AC=1349;AF=0.269369;AN=5008;NS=2504;DP=14862;EAS_AF=0.5079;AMR_AF=0.183;AFR_AF=0.2564;EUR_AF=0.0736;SAS_AF=0.3037;AA=G|||;VT=SNP
5	90206466	rs12658466	A	G	100	PASS	AC=1400;AF=0.279553;AN=5008;NS=2504;DP=10976;EAS_AF=0.5099;AMR_AF=0.1859;AFR_AF=0.292;EUR_AF=0.0736;SAS_AF=0.3037;AA=A|||;VT=SNP
5	90207399	rs6889986	G	A	100	PASS	AC=2588;AF=0.516773;AN=5008;NS=2504;DP=16647;EAS_AF=0.6825;AMR_AF=0.4179;AFR_AF=0.497;EUR_AF=0.4443;SAS_AF=0.5174;AA=A|||;VT=SNP
5	90207409	rs6889598	A	G	100	PASS	AC=1353;AF=0.270168;AN=5008;NS=2504;DP=16721;EAS_AF=0.5099;AMR_AF=0.183;AFR_AF=0.2572;EUR_AF=0.0736;SAS_AF=0.3047;AA=A|||;VT=SNP
5	90208481	rs12520956	G	A	100	PASS	AC=1187;AF=0.237021;AN=5008;NS=2504;DP=21342;EAS_AF=0.1726;AMR_AF=0.232;AFR_AF=0.2042;EUR_AF=0.3708;SAS_AF=0.2137;AA=G|||;VT=SNP
5	90208972	rs56851353	A	G	100	PASS	AC=1354;AF=0.270367;AN=5008;NS=2504;DP=15428;EAS_AF=0.5119;AMR_AF=0.183;AFR_AF=0.2564;EUR_AF=0.0736;SAS_AF=0.3047;AA=A|||;VT=SNP
5	90208978	rs61006221	T	C	100	PASS	AC=1355;AF=0.270567;AN=5008;NS=2504;DP=15099;EAS_AF=0.5109;AMR_AF=0.1844;AFR_AF=0.2564;EUR_AF=0.0746;SAS_AF=0.3047;AA=T|||;VT=SNP
5	90209063	rs10052015	T	C	100	PASS	AC=1125;AF=0.224641;AN=5008;NS=2504;DP=15028;EAS_AF=0.1726;AMR_AF=0.2305;AFR_AF=0.1573;EUR_AF=0.3708;SAS_AF=0.2147;AA=T|||;VT=SNP
5	90209848	rs78751985	T	C	100	PASS	AC=587;AF=0.117212;AN=5008;NS=2504;DP=17599;EAS_AF=0.2292;AMR_AF=0.1398;AFR_AF=0.0651;EUR_AF=0.0219;SAS_AF=0.1544;AA=T|||;VT=SNP
5	90210432	rs34088804	A	G	100	PASS	AC=1411;AF=0.281749;AN=5008;NS=2504;DP=16136;EAS_AF=0.3085;AMR_AF=0.4265;AFR_AF=0.1452;EUR_AF=0.2803;SAS_AF=0.3374;AA=A|||;VT=SNP
5	90210518	rs12522395	G	C	100	PASS	AC=1130;AF=0.225639;AN=5008;NS=2504;DP=16470;EAS_AF=0.1746;AMR_AF=0.2349;AFR_AF=0.1566;EUR_AF=0.3728;SAS_AF=0.2137;AA=G|||;VT=SNP
5	90211273	rs62374016	T	C	100	PASS	AC=1413;AF=0.282149;AN=5008;NS=2504;DP=17432;EAS_AF=0.3085;AMR_AF=0.4265;AFR_AF=0.146;EUR_AF=0.2803;SAS_AF=0.3384;AA=T|||;VT=SNP
5	90211505	rs10078496	C	T	100	PASS	AC=1127;AF=0.22504;AN=5008;NS=2504;DP=17966;EAS_AF=0.1746;AMR_AF=0.2305;AFR_AF=0.1566;EUR_AF=0.3718;SAS_AF=0.2147;AA=C|||;VT=SNP
5	90211648	rs10078568	C	G	100	PASS	AC=1769;AF=0.353235;AN=5008;NS=2504;DP=20634;EAS_AF=0.4028;AMR_AF=0.3718;AFR_AF=0.2648;EUR_AF=0.3936;SAS_AF=0.3671;AA=C|||;VT=SNP
5	90212276	rs4916831	A	G	100	PASS	AC=2586;AF=0.516374;AN=5008;NS=2504;DP=11548;EAS_AF=0.6855;AMR_AF=0.4179;AFR_AF=0.4932;EUR_AF=0.4453;SAS_AF=0.5164;AA=A|||;VT=SNP
5	90212892	rs28368305	G	A	100	PASS	AC=2585;AF=0.516174;AN=5008;NS=2504;DP=16101;EAS_AF=0.6796;AMR_AF=0.4179;AFR_AF=0.497;EUR_AF=0.4453;SAS_AF=0.5164;AA=A|||;VT=SNP
5	90213250	rs10060641	T	C	100	PASS	AC=1130;AF=0.225639;AN=5008;NS=2504;DP=19351;EAS_AF=0.1776;AMR_AF=0.2305;AFR_AF=0.1566;EUR_AF=0.3718;SAS_AF=0.2147;AA=T|||;VT=SNP
5	90214278	rs76842254	T	A	100	PASS	AC=128;AF=0.0255591;AN=5008;NS=2504;DP=18842;EAS_AF=0.0883;AMR_AF=0.0403;AFR_AF=0.0015;EUR_AF=0.007;SAS_AF=0.002;AA=T|||;VT=SNP
5	90215587	rs2367181	G	A	100	PASS	AC=1290;AF=0.257588;AN=5008;NS=2504;DP=14449;EAS_AF=0.3075;AMR_AF=0.4164;AFR_AF=0.0598;EUR_AF=0.2803;SAS_AF=0.3374;AA=G|||;VT=SNP
5	90215827	rs77789601	A	G	100	PASS	AC=87;AF=0.0173722;AN=5008;NS=2504;DP=17090;EAS_AF=0.0605;AMR_AF=0.0331;AFR_AF=0;EUR_AF=0.001;SAS_AF=0.002;AA=a|||;VT=SNP
5	90216068	rs77190517	C	T	100	PASS	AC=326;AF=0.0650958;AN=5008;NS=2504;DP=13583;EAS_AF=0.1766;AMR_AF=0.0115;AFR_AF=0.0008;EUR_AF=0.0328;SAS_AF=0.1084;AA=C|||;VT=SNP
5	90216194	rs77612668	G	T	100	PASS	AC=97;AF=0.019369;AN=5008;NS=2504;DP=16061;EAS_AF=0.0942;AMR_AF=0.0014;AFR_AF=0;EUR_AF=0.001;SAS_AF=0;AA=G|||;VT=SNP
5	90216225	rs4916695	A	C	100	PASS	AC=128;AF=0.0255591;AN=5008;NS=2504;DP=15865;EAS_AF=0.0446;AMR_AF=0.1081;AFR_AF=0.0008;EUR_AF=0.004;SAS_AF=0.0031;AA=A|||;VT=SNP
5	90217623	rs111930434	T	G	100	PASS	AC=798;AF=0.159345;AN=5008;NS=2504;DP=17289;EAS_AF=0.2877;AMR_AF=0.0706;AFR_AF=0.1732;EUR_AF=0.0795;SAS_AF=0.1534;AA=T|||;VT=SNP
5	90217889	rs7724016	T	C	100	PASS	AC=1130;AF=0.225639;AN=5008;NS=2504;DP=16907;EAS_AF=0.1756;AMR_AF=0.2349;AFR_AF=0.1581;EUR_AF=0.3698;SAS_AF=0.2137;AA=T|||;VT=SNP
5	90217918	rs78048019	G	A	100	PASS	AC=578;AF=0.115415;AN=5008;NS=2504;DP=17351;EAS_AF=0.2242;AMR_AF=0.1383;AFR_AF=0.0651;EUR_AF=0.0209;SAS_AF=0.1524;AA=G|||;VT=SNP
5	90218506	rs3114654	T	G	100	PASS	AC=2144;AF=0.428115;AN=5008;NS=2504;DP=19308;EAS_AF=0.5933;AMR_AF=0.4611;AFR_AF=0.3147;EUR_AF=0.33;SAS_AF=0.4888;AA=T|||;VT=SNP
5	90218544	rs75472091	A	G	100	PASS	AC=605;AF=0.120807;AN=5008;NS=2504;DP=20563;EAS_AF=0.2242;AMR_AF=0.1383;AFR_AF=0.0855;EUR_AF=0.0209;SAS_AF=0.1524;AA=A|||;VT=SNP
5	90218696	rs3114652	T	C	100	PASS	AC=2156;AF=0.430511;AN=5008;NS=2504;DP=19373;EAS_AF=0.5933;AMR_AF=0.464;AFR_AF=0.3207;EUR_AF=0.331;SAS_AF=0.4898;AA=T|||;VT=SNP
5	90224674	rs200578199	A	G	100	PASS	AC=30;AF=0.00599042;AN=5008;NS=2504;DP=15782;EAS_AF=0.0298;AMR_AF=0;AFR_AF=0;EUR_AF=0;SAS_AF=0;AA=A|||;VT=SNP
5	90225355	rs138625965	C	G	100	PASS	AC=134;AF=0.0267572;AN=5008;NS=2504;DP=16766;EAS_AF=0.125;AMR_AF=0.0014;AFR_AF=0;EUR_AF=0;SAS_AF=0.0072;AA=C|||;VT=SNP
5	90225453	rs60681604	T	G	100	PASS	AC=2756;AF=0.550319;AN=5008;NS=2504;DP=17057;EAS_AF=0.8165;AMR_AF=0.6009;AFR_AF=0.4009;EUR_AF=0.3549;SAS_AF=0.6431;AA=T|||;VT=SNP
5	90225461	rs57258230	A	C	100	PASS	AC=2756;AF=0.550319;AN=5008;NS=2504;DP=17221;EAS_AF=0.8165;AMR_AF=0.6009;AFR_AF=0.4009;EUR_AF=0.3549;SAS_AF=0.6431;AA=C|||;VT=SNP
5	90225796	rs16869227	A	G	100	PASS	AC=608;AF=0.121406;AN=5008;NS=2504;DP=15219;EAS_AF=0.2242;AMR_AF=0.1398;AFR_AF=0.0855;EUR_AF=0.0209;SAS_AF=0.1544;AA=A|||;VT=SNP
5	90226061	rs3105793	G	A	100	PASS	AC=1383;AF=0.276158;AN=5008;NS=2504;DP=16456;EAS_AF=0.3125;AMR_AF=0.4092;AFR_AF=0.146;EUR_AF=0.2783;SAS_AF=0.318;AA=G|||;VT=SNP
5	90226122	rs61646974	A	C	100	PASS	AC=580;AF=0.115815;AN=5008;NS=2504;DP=17187;EAS_AF=0.2242;AMR_AF=0.1383;AFR_AF=0.0651;EUR_AF=0.0209;SAS_AF=0.1544;AA=A|||;VT=SNP
5	90226126	rs3105792	G	T	100	PASS	AC=2145;AF=0.428315;AN=5008;NS=2504;DP=17159;EAS_AF=0.5923;AMR_AF=0.4625;AFR_AF=0.3147;EUR_AF=0.332;SAS_AF=0.4877;AA=G|||;VT=SNP
5	90226282	rs16869229	C	T	100	PASS	AC=761;AF=0.151957;AN=5008;NS=2504;DP=17231;EAS_AF=0.2808;AMR_AF=0.0533;AFR_AF=0.1687;EUR_AF=0.0517;SAS_AF=0.1697;AA=C|||;VT=SNP
5	90226542	rs3105791	G	C	100	PASS	AC=2187;AF=0.436701;AN=5008;NS=2504;DP=16789;EAS_AF=0.5923;AMR_AF=0.4712;AFR_AF=0.3154;EUR_AF=0.3419;SAS_AF=0.5133;AA=G|||;VT=SNP
5	90226580	rs76851448	T	C	100	PASS	AC=94;AF=0.01877;AN=5008;NS=2504;DP=17251;EAS_AF=0.0675;AMR_AF=0.0331;AFR_AF=0;EUR_AF=0.001;SAS_AF=0.002;AA=T|||;VT=SNP
5	90227536	rs3105790	G	T	100	PASS	AC=3509;AF=0.700679;AN=5008;NS=2504;DP=15004;EAS_AF=0.9742;AMR_AF=0.7003;AFR_AF=0.6059;EUR_AF=0.4652;SAS_AF=0.7894;AA=T|||;VT=SNP
5	90228349	rs16876837	A	G	100	PASS	AC=612;AF=0.122204;AN=5008;NS=2504;DP=17691;EAS_AF=0.2302;AMR_AF=0.1383;AFR_AF=0.0855;EUR_AF=0.0209;SAS_AF=0.1534;AA=A|||;VT=SNP
5	90231189	rs10053303	A	G	100	PASS	AC=610;AF=0.121805;AN=5008;NS=2504;DP=17260;EAS_AF=0.1706;AMR_AF=0.0908;AFR_AF=0.0908;EUR_AF=0.1103;SAS_AF=0.1472;AA=A|||;VT=SNP
5	90232132	rs1848482	T	C	100	PASS	AC=4088;AF=0.816294;AN=5008;NS=2504;DP=14180;EAS_AF=0.7599;AMR_AF=0.7262;AFR_AF=0.9856;EUR_AF=0.8161;SAS_AF=0.7096;AA=C|||;VT=SNP
5	90233420	rs4916696	A	G	100	PASS	AC=1540;AF=0.307508;AN=5008;NS=2504;DP=13118;EAS_AF=0.4018;AMR_AF=0.2478;AFR_AF=0.3911;EUR_AF=0.1372;SAS_AF=0.3149;AA=G|||;VT=SNP
5	90233667	rs10514340	G	C	100	PASS	AC=943;AF=0.188299;AN=5008;NS=2504;DP=17741;EAS_AF=0.1756;AMR_AF=0.1023;AFR_AF=0.329;EUR_AF=0.1143;SAS_AF=0.1483;AA=C|||;VT=SNP
5	90233933	rs1818350	T	C	100	PASS	AC=1393;AF=0.278155;AN=5008;NS=2504;DP=16088;EAS_AF=0.5109;AMR_AF=0.196;AFR_AF=0.2648;EUR_AF=0.0736;SAS_AF=0.3252;AA=T|||;VT=SNP
5	90234007	rs58201771	A	G	100	PASS	AC=684;AF=0.136581;AN=5008;NS=2504;DP=15975;EAS_AF=0.1706;AMR_AF=0.0951;AFR_AF=0.1437;EUR_AF=0.1113;SAS_AF=0.1472;AA=A|||;VT=SNP
5	90234792	rs28597697	G	T	100	PASS	AC=944;AF=0.188498;AN=5008;NS=2504;DP=17226;EAS_AF=0.1756;AMR_AF=0.1023;AFR_AF=0.3298;EUR_AF=0.1143;SAS_AF=0.1483;AA=T|||;VT=SNP
5	90235367	rs1876633	A	G	100	PASS	AC=2777;AF=0.554513;AN=5008;NS=2504;DP=18258;EAS_AF=0.4077;AMR_AF=0.5245;AFR_AF=0.6498;EUR_AF=0.6481;SAS_AF=0.502;AA=G|||;VT=SNP
5	90236252	rs4916697	T	A	100	PASS	AC=2777;AF=0.554513;AN=5008;NS=2504;DP=19428;EAS_AF=0.4077;AMR_AF=0.5245;AFR_AF=0.6498;EUR_AF=0.6481;SAS_AF=0.502;AA=A|||;VT=SNP
5	90236366	rs57954532	G	C	100	PASS	AC=686;AF=0.136981;AN=5008;NS=2504;DP=18918;EAS_AF=0.1706;AMR_AF=0.0951;AFR_AF=0.1452;EUR_AF=0.1113;SAS_AF=0.1472;AA=G|||;VT=SNP
5	90236478	rs75836649	T	G	100	PASS	AC=772;AF=0.154153;AN=5008;NS=2504;DP=19453;EAS_AF=0.2798;AMR_AF=0.0548;AFR_AF=0.1762;EUR_AF=0.0527;SAS_AF=0.1697;AA=T|||;VT=SNP
5	90238058	rs73185149	T	C	100	PASS	AC=688;AF=0.13738;AN=5008;NS=2504;DP=19563;EAS_AF=0.1726;AMR_AF=0.0951;AFR_AF=0.1452;EUR_AF=0.1113;SAS_AF=0.1472;AA=T|||;VT=SNP
5	90238083	rs73185150	C	A	100	PASS	AC=686;AF=0.136981;AN=5008;NS=2504;DP=19932;EAS_AF=0.1706;AMR_AF=0.0951;AFR_AF=0.1452;EUR_AF=0.1113;SAS_AF=0.1472;AA=C|||;VT=SNP
5	90238772	rs146141570	C	T	100	PASS	AC=34;AF=0.00678914;AN=5008;NS=2504;DP=14813;EAS_AF=0.0327;AMR_AF=0;AFR_AF=0;EUR_AF=0;SAS_AF=0.001;AA=C|||;VT=SNP
5	90239015	rs12055217	C	A	100	PASS	AC=687;AF=0.137181;AN=5008;NS=2504;DP=8529;EAS_AF=0.1706;AMR_AF=0.0951;AFR_AF=0.146;EUR_AF=0.1113;SAS_AF=0.1472;AA=C|||;VT=SNP
5	90239135	rs4916698	A	G	100	PASS	AC=610;AF=0.121805;AN=5008;NS=2504;DP=13012;EAS_AF=0.1706;AMR_AF=0.0893;AFR_AF=0.0915;EUR_AF=0.1103;SAS_AF=0.1472;AA=A|||;VT=SNP
5	90239911	rs2063245	A	G	100	PASS	AC=2891;AF=0.577276;AN=5008;NS=2504;DP=16936;EAS_AF=0.4107;AMR_AF=0.5303;AFR_AF=0.7269;EUR_AF=0.6412;SAS_AF=0.5143;AA=G|||;VT=SNP
5	90242010	rs76645775	T	C	100	PASS	AC=1469;AF=0.293331;AN=5008;NS=2504;DP=18413;EAS_AF=0.5317;AMR_AF=0.196;AFR_AF=0.3169;EUR_AF=0.0736;SAS_AF=0.3108;AA=T|||;VT=SNP
5	90242390	rs12651764	C	G	100	PASS	AC=774;AF=0.154553;AN=5008;NS=2504;DP=19066;EAS_AF=0.2817;AMR_AF=0.0576;AFR_AF=0.177;EUR_AF=0.0507;SAS_AF=0.1687;AA=C|||;VT=SNP
5	90243547	rs77109348	T	C	100	PASS	AC=251;AF=0.0501198;AN=5008;NS=2504;DP=19012;EAS_AF=0.0873;AMR_AF=0.0187;AFR_AF=0.0008;EUR_AF=0.0139;SAS_AF=0.138;AA=T|||;VT=SNP
5	90243899	rs6891672	T	C	100	PASS	AC=3719;AF=0.742612;AN=5008;NS=2504;DP=19991;EAS_AF=0.7133;AMR_AF=0.5865;AFR_AF=0.9259;EUR_AF=0.6918;SAS_AF=0.6881;AA=C|||;VT=SNP
5	90244654	rs4587106	C	G	100	PASS	AC=525;AF=0.104832;AN=5008;NS=2504;DP=21075;EAS_AF=0.2808;AMR_AF=0.0375;AFR_AF=0.0008;EUR_AF=0.0497;SAS_AF=0.1687;AA=C|||;VT=SNP
5	90245929	rs11741599	C	T	100	PASS	AC=3728;AF=0.744409;AN=5008;NS=2504;DP=18858;EAS_AF=0.7113;AMR_AF=0.5865;AFR_AF=0.9349;EUR_AF=0.6918;SAS_AF=0.6871;AA=T|||;VT=SNP
5	90246067	rs60553010	A	G	100	PASS	AC=612;AF=0.122204;AN=5008;NS=2504;DP=21022;EAS_AF=0.244;AMR_AF=0.1369;AFR_AF=0.0719;EUR_AF=0.0209;SAS_AF=0.1585;AA=A|||;VT=SNP
5	90247688	rs12517229	C	T	100	PASS	AC=270;AF=0.0539137;AN=5008;NS=2504;DP=14280;EAS_AF=0.1567;AMR_AF=0.111;AFR_AF=0.0083;EUR_AF=0.007;SAS_AF=0.0174;AA=C|||;VT=SNP
5	90248001	rs1828175	T	A	100	PASS	AC=1406;AF=0.280751;AN=5008;NS=2504;DP=16493;EAS_AF=0.5248;AMR_AF=0.196;AFR_AF=0.2648;EUR_AF=0.0716;SAS_AF=0.3262;AA=T|||;VT=SNP
5	90248442	rs16869247	A	G	100	PASS	AC=622;AF=0.124201;AN=5008;NS=2504;DP=18539;EAS_AF=0.1766;AMR_AF=0.085;AFR_AF=0.09;EUR_AF=0.1074;SAS_AF=0.1616;AA=A|||;VT=SNP
5	90248747	rs10052314	C	T	100	PASS	AC=699;AF=0.139577;AN=5008;NS=2504;DP=18501;EAS_AF=0.1766;AMR_AF=0.0908;AFR_AF=0.1445;EUR_AF=0.1083;SAS_AF=0.1616;AA=C|||;VT=SNP
5	90249035	rs4916832	T	A	100	PASS	AC=1419;AF=0.283347;AN=5008;NS=2504;DP=18155;EAS_AF=0.4216;AMR_AF=0.2291;AFR_AF=0.295;EUR_AF=0.1322;SAS_AF=0.319;AA=T|||;VT=SNP
5	90249105	rs4916833	A	G	100	PASS	AC=3634;AF=0.725639;AN=5008;NS=2504;DP=18098;EAS_AF=0.7063;AMR_AF=0.5807;AFR_AF=0.8722;EUR_AF=0.6909;SAS_AF=0.6861;AA=A|||;VT=SNP
5	90249154	rs7709513	A	G	100	PASS	AC=866;AF=0.172923;AN=5008;NS=2504;DP=17632;EAS_AF=0.2808;AMR_AF=0.062;AFR_AF=0.2443;EUR_AF=0.0517;SAS_AF=0.1687;AA=A|||;VT=SNP
5	90249900	rs10213801	G	A	100	PASS	AC=2350;AF=0.469249;AN=5008;NS=2504;DP=14149;EAS_AF=0.2847;AMR_AF=0.3588;AFR_AF=0.6755;EUR_AF=0.5616;SAS_AF=0.364;AA=G|||;VT=SNP
5	90251205	rs949787	G	T	100	PASS	AC=2308;AF=0.460863;AN=5008;NS=2504;DP=17507;EAS_AF=0.5317;AMR_AF=0.3386;AFR_AF=0.6422;EUR_AF=0.3121;SAS_AF=0.3824;AA=T|||;VT=SNP
5	90252076	rs7725572	C	A	100	PASS	AC=1557;AF=0.310903;AN=5008;NS=2504;DP=17797;EAS_AF=0.2817;AMR_AF=0.196;AFR_AF=0.4728;EUR_AF=0.2893;SAS_AF=0.226;AA=C|||;VT=SNP
5	90252232	rs6452916	C	A	100	PASS	AC=910;AF=0.181709;AN=5008;NS=2504;DP=18959;EAS_AF=0.2778;AMR_AF=0.0677;AFR_AF=0.2769;EUR_AF=0.0527;SAS_AF=0.1677;AA=C|||;VT=SNP
5	90252291	rs4916834	T	C	100	PASS	AC=666;AF=0.132987;AN=5008;NS=2504;DP=19058;EAS_AF=0.247;AMR_AF=0.1369;AFR_AF=0.1112;EUR_AF=0.0219;SAS_AF=0.1564;AA=T|||;VT=SNP
5	90252429	rs6452917	A	G	100	PASS	AC=871;AF=0.173922;AN=5008;NS=2504;DP=20904;EAS_AF=0.2778;AMR_AF=0.0634;AFR_AF=0.2511;EUR_AF=0.0507;SAS_AF=0.1677;AA=A|||;VT=SNP
5	90252688	rs12522091	A	T	100	PASS	AC=754;AF=0.150559;AN=5008;NS=2504;DP=20483;EAS_AF=0.252;AMR_AF=0.1427;AFR_AF=0.1694;EUR_AF=0.0229;SAS_AF=0.1575;AA=A|||;VT=SNP
5	90252893	rs2367183	G	A	100	PASS	AC=871;AF=0.173922;AN=5008;NS=2504;DP=17533;EAS_AF=0.2778;AMR_AF=0.0634;AFR_AF=0.2511;EUR_AF=0.0507;SAS_AF=0.1677;AA=G|||;VT=SNP
5	90253892	rs56219582	A	G	100	PASS	AC=1557;AF=0.310903;AN=5008;NS=2504;DP=13931;EAS_AF=0.2808;AMR_AF=0.196;AFR_AF=0.4735;EUR_AF=0.2893;SAS_AF=0.226;AA=A|||;VT=SNP
5	90254162	rs60875962	G	T	100	PASS	AC=1438;AF=0.287141;AN=5008;NS=2504;DP=14981;EAS_AF=0.2808;AMR_AF=0.1859;AFR_AF=0.3888;EUR_AF=0.2893;SAS_AF=0.226;AA=G|||;VT=SNP
5	90254329	rs11744253	G	A	100	PASS	AC=1557;AF=0.310903;AN=5008;NS=2504;DP=17052;EAS_AF=0.2808;AMR_AF=0.196;AFR_AF=0.4735;EUR_AF=0.2893;SAS_AF=0.226;AA=A|||;VT=SNP
5	90254998	rs10074585	T	G	100	PASS	AC=2360;AF=0.471246;AN=5008;NS=2504;DP=15196;EAS_AF=0.5327;AMR_AF=0.3429;AFR_AF=0.6778;EUR_AF=0.3121;SAS_AF=0.3834;AA=G|||;VT=SNP
5	90255381	rs6863794	G	A	100	PASS	AC=1475;AF=0.294529;AN=5008;NS=2504;DP=16056;EAS_AF=0.5238;AMR_AF=0.2003;AFR_AF=0.3162;EUR_AF=0.0726;SAS_AF=0.3241;AA=G|||;VT=SNP
5	90255447	rs147361340	G	C	100	PASS	AC=9;AF=0.00179712;AN=5008;NS=2504;DP=15831;EAS_AF=0.0089;AMR_AF=0;AFR_AF=0;EUR_AF=0;SAS_AF=0;AA=G|||;VT=SNP
5	90255682	rs10942620	C	T	100	PASS	AC=544;AF=0.108626;AN=5008;NS=2504;DP=15528;EAS_AF=0.1746;AMR_AF=0.0821;AFR_AF=0.0461;EUR_AF=0.1083;SAS_AF=0.1442;AA=C|||;VT=SNP
5	90255685	rs7704653	A	G	100	PASS	AC=3644;AF=0.727636;AN=5008;NS=2504;DP=15515;EAS_AF=0.6548;AMR_AF=0.5879;AFR_AF=0.8911;EUR_AF=0.7177;SAS_AF=0.6912;AA=G|||;VT=SNP
5	90255735	rs7724872	T	C	100	PASS	AC=852;AF=0.170128;AN=5008;NS=2504;DP=15387;EAS_AF=0.2391;AMR_AF=0.1556;AFR_AF=0.2443;EUR_AF=0.0229;SAS_AF=0.1605;AA=T|||;VT=SNP
5	90256000	rs7709355	G	T	100	PASS	AC=1710;AF=0.341454;AN=5008;NS=2504;DP=15036;EAS_AF=0.5248;AMR_AF=0.219;AFR_AF=0.4773;EUR_AF=0.0815;SAS_AF=0.3231;AA=T|||;VT=SNP
5	90256026	rs7709365	G	A	100	PASS	AC=851;AF=0.169928;AN=5008;NS=2504;DP=15614;EAS_AF=0.248;AMR_AF=0.1556;AFR_AF=0.2398;EUR_AF=0.0229;SAS_AF=0.1564;AA=G|||;VT=SNP
5	90256096	rs59665236	T	C	100	PASS	AC=1502;AF=0.29992;AN=5008;NS=2504;DP=14668;EAS_AF=0.5268;AMR_AF=0.2017;AFR_AF=0.3336;EUR_AF=0.0726;SAS_AF=0.3241;AA=T|||;VT=SNP
5	90256819	rs16869285	G	A	100	PASS	AC=853;AF=0.170327;AN=5008;NS=2504;DP=17300;EAS_AF=0.244;AMR_AF=0.1556;AFR_AF=0.2458;EUR_AF=0.0229;SAS_AF=0.1544;AA=A|||;VT=SNP
5	90256889	rs72656679	G	T	100	PASS	AC=1844;AF=0.368211;AN=5008;NS=2504;DP=17453;EAS_AF=0.5288;AMR_AF=0.219;AFR_AF=0.5825;EUR_AF=0.0755;SAS_AF=0.32;AA=T|||;VT=SNP
5	90256972	rs16869289	T	A	100	PASS	AC=1014;AF=0.202476;AN=5008;NS=2504;DP=16039;EAS_AF=0.2847;AMR_AF=0.0706;AFR_AF=0.3427;EUR_AF=0.0586;SAS_AF=0.1697;AA=A|||;VT=SNP
5	90257244	rs6874280	A	G	100	PASS	AC=3720;AF=0.742812;AN=5008;NS=2504;DP=12002;EAS_AF=0.7103;AMR_AF=0.585;AFR_AF=0.9327;EUR_AF=0.7048;SAS_AF=0.6708;AA=G|||;VT=SNP
5	90258396	rs61130831	G	A	100	PASS	AC=1826;AF=0.364617;AN=5008;NS=2504;DP=17034;EAS_AF=0.5298;AMR_AF=0.2219;AFR_AF=0.5688;EUR_AF=0.0736;SAS_AF=0.319;AA=A|||;VT=SNP
5	90259332	rs10079044	A	C	100	PASS	AC=1103;AF=0.220248;AN=5008;NS=2504;DP=16677;EAS_AF=0.1806;AMR_AF=0.2061;AFR_AF=0.1755;EUR_AF=0.3459;SAS_AF=0.2025;AA=A|||;VT=SNP
5	90260413	rs72656680	C	G	100	PASS	AC=882;AF=0.176118;AN=5008;NS=2504;DP=17161;EAS_AF=0.2798;AMR_AF=0.062;AFR_AF=0.2602;EUR_AF=0.0507;SAS_AF=0.1656;AA=C|||;VT=SNP
5	90261421	rs80005712	A	G	100	PASS	AC=195;AF=0.0389377;AN=5008;NS=2504;DP=18261;EAS_AF=0.1022;AMR_AF=0.0231;AFR_AF=0;EUR_AF=0.0189;SAS_AF=0.0583;AA=A|||;VT=SNP
5	90262194	rs12173258	T	A	100	PASS	AC=2201;AF=0.439497;AN=5008;NS=2504;DP=14585;EAS_AF=0.4653;AMR_AF=0.281;AFR_AF=0.5855;EUR_AF=0.3986;SAS_AF=0.3701;AA=a|||;VT=SNP
5	90262475	rs12523056	T	C	100	PASS	AC=2963;AF=0.591653;AN=5008;NS=2504;DP=16735;EAS_AF=0.7103;AMR_AF=0.4294;AFR_AF=0.7685;EUR_AF=0.4185;SAS_AF=0.5235;AA=c|||;VT=SNP
5	90262492	rs16869291	C	G	100	PASS	AC=1592;AF=0.317891;AN=5008;NS=2504;DP=15895;EAS_AF=0.5238;AMR_AF=0.2075;AFR_AF=0.4039;EUR_AF=0.0736;SAS_AF=0.319;AA=c|||;VT=SNP
5	90262612	rs12523094	T	C	100	PASS	AC=2969;AF=0.592851;AN=5008;NS=2504;DP=18952;EAS_AF=0.7103;AMR_AF=0.4308;AFR_AF=0.77;EUR_AF=0.4205;SAS_AF=0.5245;AA=C|||;VT=SNP
5	90263169	rs10942621	A	T	100	PASS	AC=2940;AF=0.587061;AN=5008;NS=2504;DP=16066;EAS_AF=0.7103;AMR_AF=0.4251;AFR_AF=0.7685;EUR_AF=0.3976;SAS_AF=0.5245;AA=T|||;VT=SNP
5	90263347	rs11957689	G	T	100	PASS	AC=2887;AF=0.576478;AN=5008;NS=2504;DP=16222;EAS_AF=0.7093;AMR_AF=0.4222;AFR_AF=0.7307;EUR_AF=0.3976;SAS_AF=0.5245;AA=G|||;VT=SNP
5	90263581	rs6860111	T	G	100	PASS	AC=2939;AF=0.586861;AN=5008;NS=2504;DP=19470;EAS_AF=0.7103;AMR_AF=0.4251;AFR_AF=0.7678;EUR_AF=0.3976;SAS_AF=0.5245;AA=T|||;VT=SNP
5	90263863	rs6879563	C	T	100	PASS	AC=2940;AF=0.587061;AN=5008;NS=2504;DP=18639;EAS_AF=0.7103;AMR_AF=0.4251;AFR_AF=0.7678;EUR_AF=0.3976;SAS_AF=0.5256;AA=T|||;VT=SNP
5	90263916	rs6883495	A	G	100	PASS	AC=3689;AF=0.736621;AN=5008;NS=2504;DP=18140;EAS_AF=0.7123;AMR_AF=0.5793;AFR_AF=0.9304;EUR_AF=0.6809;SAS_AF=0.6687;AA=G|||;VT=SNP
5	90264248	rs6865267	T	C	100	PASS	AC=2939;AF=0.586861;AN=5008;NS=2504;DP=18599;EAS_AF=0.7103;AMR_AF=0.4251;AFR_AF=0.767;EUR_AF=0.3976;SAS_AF=0.5256;AA=C|||;VT=SNP
5	90264394	rs6884254	A	G	100	PASS	AC=2940;AF=0.587061;AN=5008;NS=2504;DP=17699;EAS_AF=0.7103;AMR_AF=0.4251;AFR_AF=0.7678;EUR_AF=0.3976;SAS_AF=0.5256;AA=G|||;VT=SNP
5	90265658	rs6871542	T	C	100	PASS	AC=2941;AF=0.58726;AN=5008;NS=2504;DP=17702;EAS_AF=0.7113;AMR_AF=0.4251;AFR_AF=0.7678;EUR_AF=0.3976;SAS_AF=0.5256;AA=C|||;VT=SNP
5	90265809	rs12659201	G	A	100	PASS	AC=2887;AF=0.576478;AN=5008;NS=2504;DP=21493;EAS_AF=0.7103;AMR_AF=0.4222;AFR_AF=0.7292;EUR_AF=0.3976;SAS_AF=0.5256;AA=A|||;VT=SNP
5	90265815	rs12653061	T	C	100	PASS	AC=2940;AF=0.587061;AN=5008;NS=2504;DP=21603;EAS_AF=0.7103;AMR_AF=0.4251;AFR_AF=0.7678;EUR_AF=0.3976;SAS_AF=0.5256;AA=C|||;VT=SNP
5	90266068	rs10056755	T	C	100	PASS	AC=2940;AF=0.587061;AN=5008;NS=2504;DP=17911;EAS_AF=0.7103;AMR_AF=0.4251;AFR_AF=0.7678;EUR_AF=0.3976;SAS_AF=0.5256;AA=C|||;VT=SNP
5	90266469	rs142191948	T	A	100	PASS	AC=1026;AF=0.204872;AN=5008;NS=2504;DP=21069;EAS_AF=0.1806;AMR_AF=0.1873;AFR_AF=0.1732;EUR_AF=0.2883;SAS_AF=0.1994;AA=T|||;VT=SNP
5	90266668	rs6896506	C	T	100	PASS	AC=2945;AF=0.588059;AN=5008;NS=2504;DP=21888;EAS_AF=0.7103;AMR_AF=0.4251;AFR_AF=0.7708;EUR_AF=0.3986;SAS_AF=0.5256;AA=c|||;VT=SNP
5	90267114	rs13353995	C	G	100	PASS	AC=1026;AF=0.204872;AN=5008;NS=2504;DP=20158;EAS_AF=0.1806;AMR_AF=0.1873;AFR_AF=0.1732;EUR_AF=0.2883;SAS_AF=0.1994;AA=C|||;VT=SNP
5	90267592	rs140921684	A	G	100	PASS	AC=618;AF=0.123403;AN=5008;NS=2504;DP=21276;EAS_AF=0.249;AMR_AF=0.1398;AFR_AF=0.0726;EUR_AF=0.0219;SAS_AF=0.1554;AA=A|||;VT=SNP
5	90269287	rs6452918	C	T	100	PASS	AC=2891;AF=0.577276;AN=5008;NS=2504;DP=21284;EAS_AF=0.7103;AMR_AF=0.4222;AFR_AF=0.73;EUR_AF=0.3986;SAS_AF=0.5276;AA=c|||;VT=SNP
5	90269349	rs6452919	C	A	100	PASS	AC=2887;AF=0.576478;AN=5008;NS=2504;DP=20742;EAS_AF=0.7103;AMR_AF=0.4222;AFR_AF=0.73;EUR_AF=0.3976;SAS_AF=0.5245;AA=C|||;VT=SNP
5	90271619	rs7733911	G	T	100	PASS	AC=2888;AF=0.576677;AN=5008;NS=2504;DP=17892;EAS_AF=0.7103;AMR_AF=0.4222;AFR_AF=0.7292;EUR_AF=0.3986;SAS_AF=0.5256;AA=T|||;VT=SNP
5	90272210	rs67257239	A	G	100	PASS	AC=2940;AF=0.587061;AN=5008;NS=2504;DP=9160;EAS_AF=0.7103;AMR_AF=0.4251;AFR_AF=0.7678;EUR_AF=0.3976;SAS_AF=0.5256;AA=A|||;VT=SNP
5	90272623	rs6859871	C	A	100	PASS	AC=2940;AF=0.587061;AN=5008;NS=2504;DP=19075;EAS_AF=0.7103;AMR_AF=0.4251;AFR_AF=0.7678;EUR_AF=0.3976;SAS_AF=0.5256;AA=A|||;VT=SNP
5	90272756	rs6881586	T	C	100	PASS	AC=2946;AF=0.588259;AN=5008;NS=2504;DP=19600;EAS_AF=0.7123;AMR_AF=0.4251;AFR_AF=0.7685;EUR_AF=0.3996;SAS_AF=0.5266;AA=C|||;VT=SNP
5	90272770	rs6860068	A	G	100	PASS	AC=2945;AF=0.588059;AN=5008;NS=2504;DP=19681;EAS_AF=0.7123;AMR_AF=0.4251;AFR_AF=0.7685;EUR_AF=0.3996;SAS_AF=0.5256;AA=A|||;VT=SNP
5	90272798	rs6881722	T	G	100	PASS	AC=2940;AF=0.587061;AN=5008;NS=2504;DP=19552;EAS_AF=0.7103;AMR_AF=0.4251;AFR_AF=0.7678;EUR_AF=0.3976;SAS_AF=0.5256;AA=T|||;VT=SNP
5	90272836	rs6860535	G	A	100	PASS	AC=1012;AF=0.202077;AN=5008;NS=2504;DP=19861;EAS_AF=0.2758;AMR_AF=0.0807;AFR_AF=0.32;EUR_AF=0.0865;SAS_AF=0.1718;AA=A|||;VT=SNP
5	90273463	rs6865241	A	G	100	PASS	AC=3689;AF=0.736621;AN=5008;NS=2504;DP=18255;EAS_AF=0.7123;AMR_AF=0.5807;AFR_AF=0.9304;EUR_AF=0.6809;SAS_AF=0.6677;AA=G|||;VT=SNP
5	90273642	rs149074385	G	A	100	PASS	AC=10;AF=0.00199681;AN=5008;NS=2504;DP=16140;EAS_AF=0.0099;AMR_AF=0;AFR_AF=0;EUR_AF=0;SAS_AF=0;AA=G|||;VT=SNP
5	90273801	rs73771151	G	A	100	PASS	AC=612;AF=0.122204;AN=5008;NS=2504;DP=15270;EAS_AF=0.1766;AMR_AF=0.085;AFR_AF=0.0915;EUR_AF=0.1103;SAS_AF=0.1462;AA=G|||;VT=SNP
5	90273851	rs6865883	A	C	100	PASS	AC=2939;AF=0.586861;AN=5008;NS=2504;DP=13263;EAS_AF=0.7093;AMR_AF=0.4251;AFR_AF=0.7678;EUR_AF=0.3976;SAS_AF=0.5256;AA=C|||;VT=SNP
5	90274531	rs6870988	A	G	100	PASS	AC=2940;AF=0.587061;AN=5008;NS=2504;DP=14080;EAS_AF=0.7103;AMR_AF=0.4251;AFR_AF=0.7678;EUR_AF=0.3976;SAS_AF=0.5256;AA=A|||;VT=SNP
5	90274773	rs6871445	A	G	100	PASS	AC=2940;AF=0.587061;AN=5008;NS=2504;DP=14344;EAS_AF=0.7103;AMR_AF=0.4251;AFR_AF=0.7678;EUR_AF=0.3976;SAS_AF=0.5256;AA=A|||;VT=SNP
5	90274906	rs11744110	T	A	100	PASS	AC=2940;AF=0.587061;AN=5008;NS=2504;DP=16962;EAS_AF=0.7103;AMR_AF=0.4251;AFR_AF=0.7678;EUR_AF=0.3976;SAS_AF=0.5256;AA=A|||;VT=SNP
5	90275034	rs10056721	G	A	100	PASS	AC=1033;AF=0.20627;AN=5008;NS=2504;DP=15608;EAS_AF=0.2758;AMR_AF=0.0807;AFR_AF=0.3359;EUR_AF=0.0865;SAS_AF=0.1718;AA=G|||;VT=SNP
5	90275066	rs11747280	A	T	100	PASS	AC=2940;AF=0.587061;AN=5008;NS=2504;DP=16469;EAS_AF=0.7103;AMR_AF=0.4251;AFR_AF=0.7678;EUR_AF=0.3976;SAS_AF=0.5256;AA=A|||;VT=SNP
5	90275276	rs11740777	C	T	100	PASS	AC=1027;AF=0.205072;AN=5008;NS=2504;DP=18446;EAS_AF=0.1806;AMR_AF=0.1873;AFR_AF=0.174;EUR_AF=0.2883;SAS_AF=0.1994;AA=C|||;VT=SNP
5	90275825	rs1995776	T	G	100	PASS	AC=1638;AF=0.327077;AN=5008;NS=2504;DP=17011;EAS_AF=0.5248;AMR_AF=0.2205;AFR_AF=0.3994;EUR_AF=0.1083;SAS_AF=0.3262;AA=T|||;VT=SNP
5	90275901	rs1995775	G	A	100	PASS	AC=3696;AF=0.738019;AN=5008;NS=2504;DP=10567;EAS_AF=0.7123;AMR_AF=0.5807;AFR_AF=0.9357;EUR_AF=0.6809;SAS_AF=0.6677;AA=A|||;VT=SNP
5	90276193	rs1995774	G	A	100	PASS	AC=2940;AF=0.587061;AN=5008;NS=2504;DP=19169;EAS_AF=0.7103;AMR_AF=0.4251;AFR_AF=0.7678;EUR_AF=0.3976;SAS_AF=0.5256;AA=A|||;VT=SNP
5	90276298	rs10073898	A	G	100	PASS	AC=2940;AF=0.587061;AN=5008;NS=2504;DP=19877;EAS_AF=0.7103;AMR_AF=0.4251;AFR_AF=0.7678;EUR_AF=0.3976;SAS_AF=0.5256;AA=A|||;VT=SNP
5	90277037	rs6887203	A	G	100	PASS	AC=2942;AF=0.58746;AN=5008;NS=2504;DP=19258;EAS_AF=0.7113;AMR_AF=0.4251;AFR_AF=0.7678;EUR_AF=0.3976;SAS_AF=0.5266;AA=G|||;VT=SNP
5	90277048	rs6868512	T	G	100	PASS	AC=2942;AF=0.58746;AN=5008;NS=2504;DP=19359;EAS_AF=0.7113;AMR_AF=0.4251;AFR_AF=0.7678;EUR_AF=0.3976;SAS_AF=0.5266;AA=G|||;VT=SNP
5	90277124	rs115083075	G	A	100	PASS	AC=254;AF=0.0507188;AN=5008;NS=2504;DP=21691;EAS_AF=0.0913;AMR_AF=0.0216;AFR_AF=0.0008;EUR_AF=0.0149;SAS_AF=0.1339;AA=G|||;VT=SNP
5	90277675	rs11742679	C	A	100	PASS	AC=2939;AF=0.586861;AN=5008;NS=2504;DP=17553;EAS_AF=0.7103;AMR_AF=0.4251;AFR_AF=0.7678;EUR_AF=0.3976;SAS_AF=0.5245;AA=A|||;VT=SNP
5	90277681	rs58142303	G	A	100	PASS	AC=72;AF=0.014377;AN=5008;NS=2504;DP=17197;EAS_AF=0.0685;AMR_AF=0;AFR_AF=0;EUR_AF=0;SAS_AF=0.0031;AA=G|||;VT=SNP
5	90277797	rs60325490	T	C	100	PASS	AC=2940;AF=0.587061;AN=5008;NS=2504;DP=15254;EAS_AF=0.7103;AMR_AF=0.4251;AFR_AF=0.7678;EUR_AF=0.3986;SAS_AF=0.5245;AA=C|||;VT=SNP
5	90279146	rs10054039	G	A	100	PASS	AC=2940;AF=0.587061;AN=5008;NS=2504;DP=17012;EAS_AF=0.7103;AMR_AF=0.4251;AFR_AF=0.7678;EUR_AF=0.3976;SAS_AF=0.5256;AA=A|||;VT=SNP
5	90279293	rs12514684	C	T	100	PASS	AC=2940;AF=0.587061;AN=5008;NS=2504;DP=17543;EAS_AF=0.7103;AMR_AF=0.4251;AFR_AF=0.7678;EUR_AF=0.3976;SAS_AF=0.5256;AA=T|||;VT=SNP
5	90279414	rs17633569	C	T	100	PASS	AC=2939;AF=0.586861;AN=5008;NS=2504;DP=17401;EAS_AF=0.7093;AMR_AF=0.4251;AFR_AF=0.7678;EUR_AF=0.3976;SAS_AF=0.5256;AA=C|||;VT=SNP
5	90279442	rs16869305	G	A	100	PASS	AC=2940;AF=0.587061;AN=5008;NS=2504;DP=16360;EAS_AF=0.7103;AMR_AF=0.4251;AFR_AF=0.7678;EUR_AF=0.3976;SAS_AF=0.5256;AA=G|||;VT=SNP
5	90279851	rs78952291	C	G	100	PASS	AC=33;AF=0.00658946;AN=5008;NS=2504;DP=17179;EAS_AF=0.0288;AMR_AF=0;AFR_AF=0;EUR_AF=0.003;SAS_AF=0.001;AA=C|||;VT=SNP
5	90279903	rs12186968	C	T	100	PASS	AC=755;AF=0.150759;AN=5008;NS=2504;DP=16558;EAS_AF=0.002;AMR_AF=0.1412;AFR_AF=0.171;EUR_AF=0.2853;SAS_AF=0.1452;AA=T|||;VT=SNP
5	90281794	rs79693035	G	A	100	PASS	AC=89;AF=0.0177716;AN=5008;NS=2504;DP=13456;EAS_AF=0.0734;AMR_AF=0.0043;AFR_AF=0.0015;EUR_AF=0.008;SAS_AF=0.002;AA=G|||;VT=SNP
5	90284930	rs569940183	G	C	100	PASS	AC=24;AF=0.00479233;AN=5008;NS=2504;DP=16833;EAS_AF=0.0179;AMR_AF=0.0014;AFR_AF=0;EUR_AF=0.002;SAS_AF=0.0031;AA=g|||;VT=SNP
5	90285027	rs200708142	C	T	100	PASS	AC=33;AF=0.00658946;AN=5008;NS=2504;DP=12910;EAS_AF=0.0308;AMR_AF=0;AFR_AF=0;EUR_AF=0;SAS_AF=0.002;AA=N|||;VT=SNP
5	90285899	rs10474338	C	T	100	PASS	AC=1107;AF=0.221046;AN=5008;NS=2504;DP=16208;EAS_AF=0.3601;AMR_AF=0.1081;AFR_AF=0.1702;EUR_AF=0.171;SAS_AF=0.2781;AA=c|||;VT=SNP
5	90285911	rs149781112	A	G	100	PASS	AC=91;AF=0.0181709;AN=5008;NS=2504;DP=16231;EAS_AF=0.0833;AMR_AF=0.0014;AFR_AF=0;EUR_AF=0;SAS_AF=0.0061;AA=A|||;VT=SNP
5	90286608	rs76312753	T	C	100	PASS	AC=222;AF=0.0443291;AN=5008;NS=2504;DP=18894;EAS_AF=0.1389;AMR_AF=0.0058;AFR_AF=0.0008;EUR_AF=0.0179;SAS_AF=0.0603;AA=T|||;VT=SNP
5	90288571	rs138367513	C	G	100	PASS	AC=24;AF=0.00479233;AN=5008;NS=2504;DP=17380;EAS_AF=0.0179;AMR_AF=0.0014;AFR_AF=0;EUR_AF=0.002;SAS_AF=0.0031;AA=c|||;VT=SNP
5	90289347	rs78353640	G	C	100	PASS	AC=443;AF=0.0884585;AN=5008;NS=2504;DP=19732;EAS_AF=0.2192;AMR_AF=0.049;AFR_AF=0.0045;EUR_AF=0.0805;SAS_AF=0.1033;AA=G|||;VT=SNP
5	90289914	rs4916836	A	G	100	PASS	AC=3442;AF=0.6873;AN=5008;NS=2504;DP=13293;EAS_AF=0.627;AMR_AF=0.5749;AFR_AF=0.9236;EUR_AF=0.5358;SAS_AF=0.6656;AA=G|||;VT=SNP
5	90289997	rs59805249	C	T	100	PASS	AC=1077;AF=0.215056;AN=5008;NS=2504;DP=15456;EAS_AF=0.2341;AMR_AF=0.2291;AFR_AF=0.3154;EUR_AF=0.0905;SAS_AF=0.1779;AA=C|||;VT=SNP
5	90290033	rs7721879	T	C	100	PASS	AC=3161;AF=0.63119;AN=5008;NS=2504;DP=14589;EAS_AF=0.627;AMR_AF=0.5476;AFR_AF=0.7277;EUR_AF=0.5328;SAS_AF=0.6656;AA=C|||;VT=SNP
5	90292447	rs150567900	G	A	100	PASS	AC=79;AF=0.0157748;AN=5008;NS=2504;DP=19660;EAS_AF=0.0724;AMR_AF=0;AFR_AF=0;EUR_AF=0;SAS_AF=0.0061;AA=G|||;VT=SNP
5	90294545	rs76392284	C	T	100	PASS	AC=1189;AF=0.23742;AN=5008;NS=2504;DP=15832;EAS_AF=0.3909;AMR_AF=0.1499;AFR_AF=0.1884;EUR_AF=0.171;SAS_AF=0.2761;AA=C|||;VT=SNP
5	90294707	rs60553973	G	A	100	PASS	AC=866;AF=0.172923;AN=5008;NS=2504;DP=16222;EAS_AF=0.2331;AMR_AF=0.2248;AFR_AF=0.1626;EUR_AF=0.0885;SAS_AF=0.1748;AA=G|||;VT=SNP
5	90295553	rs147757863	C	T	100	PASS	AC=19;AF=0.00379393;AN=5008;NS=2504;DP=15116;EAS_AF=0.0188;AMR_AF=0;AFR_AF=0;EUR_AF=0;SAS_AF=0;AA=C|||;VT=SNP
5	90297516	rs1967253	A	G	100	PASS	AC=871;AF=0.173922;AN=5008;NS=2504;DP=17314;EAS_AF=0.2341;AMR_AF=0.2248;AFR_AF=0.1626;EUR_AF=0.0845;SAS_AF=0.183;AA=A|||;VT=SNP
5	90297574	rs1967254	A	G	100	PASS	AC=1013;AF=0.202276;AN=5008;NS=2504;DP=16600;EAS_AF=0.2341;AMR_AF=0.2248;AFR_AF=0.2685;EUR_AF=0.0865;SAS_AF=0.183;AA=A|||;VT=SNP
5	90297911	rs13355688	A	G	100	PASS	AC=1236;AF=0.246805;AN=5008;NS=2504;DP=14934;EAS_AF=0.3571;AMR_AF=0.1167;AFR_AF=0.2602;EUR_AF=0.1759;SAS_AF=0.2802;AA=A|||;VT=SNP
5	90298632	rs10514341	A	C	100	PASS	AC=1198;AF=0.239217;AN=5008;NS=2504;DP=15697;EAS_AF=0.3909;AMR_AF=0.1499;AFR_AF=0.1891;EUR_AF=0.175;SAS_AF=0.2802;AA=A|||;VT=SNP
5	90299069	rs1967255	T	A	100	PASS	AC=1013;AF=0.202276;AN=5008;NS=2504;DP=19064;EAS_AF=0.2341;AMR_AF=0.2262;AFR_AF=0.2678;EUR_AF=0.0865;SAS_AF=0.183;AA=T|||;VT=SNP
5	90299223	rs1967256	G	C	100	PASS	AC=1013;AF=0.202276;AN=5008;NS=2504;DP=19955;EAS_AF=0.2341;AMR_AF=0.2262;AFR_AF=0.2678;EUR_AF=0.0865;SAS_AF=0.183;AA=C|||;VT=SNP
5	90299453	rs2367184	A	G	100	PASS	AC=1013;AF=0.202276;AN=5008;NS=2504;DP=18861;EAS_AF=0.2341;AMR_AF=0.2248;AFR_AF=0.2685;EUR_AF=0.0865;SAS_AF=0.183;AA=G|||;VT=SNP
5	90299647	rs146236125	C	T	100	PASS	AC=15;AF=0.00299521;AN=5008;NS=2504;DP=19496;EAS_AF=0.0149;AMR_AF=0;AFR_AF=0;EUR_AF=0;SAS_AF=0;AA=C|||;VT=SNP
5	90300049	rs10053919	T	G	100	PASS	AC=1314;AF=0.26238;AN=5008;NS=2504;DP=17446;EAS_AF=0.4058;AMR_AF=0.1571;AFR_AF=0.2602;EUR_AF=0.1769;SAS_AF=0.2802;AA=T|||;VT=SNP
5	90300468	rs16869328	T	C	100	PASS	AC=1013;AF=0.202276;AN=5008;NS=2504;DP=17948;EAS_AF=0.2341;AMR_AF=0.2248;AFR_AF=0.2685;EUR_AF=0.0865;SAS_AF=0.183;AA=C|||;VT=SNP
5	90301599	rs16869330	A	G	100	PASS	AC=1009;AF=0.201478;AN=5008;NS=2504;DP=19410;EAS_AF=0.2331;AMR_AF=0.2248;AFR_AF=0.2678;EUR_AF=0.0865;SAS_AF=0.181;AA=G|||;VT=SNP
5	90301692	rs16869331	T	A	100	PASS	AC=1009;AF=0.201478;AN=5008;NS=2504;DP=18043;EAS_AF=0.2331;AMR_AF=0.2248;AFR_AF=0.2678;EUR_AF=0.0865;SAS_AF=0.181;AA=A|||;VT=SNP
5	90301764	rs16869333	G	A	100	PASS	AC=1009;AF=0.201478;AN=5008;NS=2504;DP=16795;EAS_AF=0.2331;AMR_AF=0.2248;AFR_AF=0.2678;EUR_AF=0.0865;SAS_AF=0.181;AA=A|||;VT=SNP
5	90301862	rs16869335	G	A	100	PASS	AC=1009;AF=0.201478;AN=5008;NS=2504;DP=16847;EAS_AF=0.2331;AMR_AF=0.2248;AFR_AF=0.2678;EUR_AF=0.0865;SAS_AF=0.181;AA=A|||;VT=SNP
5	90301924	rs16869336	G	T	100	PASS	AC=1010;AF=0.201677;AN=5008;NS=2504;DP=16731;EAS_AF=0.2331;AMR_AF=0.2248;AFR_AF=0.2678;EUR_AF=0.0865;SAS_AF=0.182;AA=G|||;VT=SNP
5	90302004	rs73187122	C	T	100	PASS	AC=1008;AF=0.201278;AN=5008;NS=2504;DP=15722;EAS_AF=0.2331;AMR_AF=0.2262;AFR_AF=0.2663;EUR_AF=0.0865;SAS_AF=0.181;AA=T|||;VT=SNP
5	90302037	rs73187123	C	T	100	PASS	AC=1010;AF=0.201677;AN=5008;NS=2504;DP=16531;EAS_AF=0.2331;AMR_AF=0.2262;AFR_AF=0.2678;EUR_AF=0.0865;SAS_AF=0.181;AA=C|||;VT=SNP
5	90302041	rs73187124	T	C	100	PASS	AC=1009;AF=0.201478;AN=5008;NS=2504;DP=16625;EAS_AF=0.2331;AMR_AF=0.2248;AFR_AF=0.2678;EUR_AF=0.0865;SAS_AF=0.181;AA=T|||;VT=SNP
5	90302117	rs11954387	A	G	100	PASS	AC=1009;AF=0.201478;AN=5008;NS=2504;DP=16050;EAS_AF=0.2331;AMR_AF=0.2248;AFR_AF=0.2678;EUR_AF=0.0865;SAS_AF=0.181;AA=G|||;VT=SNP
5	90303339	rs58523233	C	T	100	PASS	AC=1234;AF=0.246406;AN=5008;NS=2504;DP=19686;EAS_AF=0.3571;AMR_AF=0.1153;AFR_AF=0.2579;EUR_AF=0.1759;SAS_AF=0.2822;AA=C|||;VT=SNP
5	90303530	rs11948953	G	A	100	PASS	AC=1009;AF=0.201478;AN=5008;NS=2504;DP=17919;EAS_AF=0.2331;AMR_AF=0.2248;AFR_AF=0.2678;EUR_AF=0.0865;SAS_AF=0.181;AA=g|||;VT=SNP
5	90303764	rs11952452	T	C	100	PASS	AC=1009;AF=0.201478;AN=5008;NS=2504;DP=17759;EAS_AF=0.2331;AMR_AF=0.2248;AFR_AF=0.2678;EUR_AF=0.0865;SAS_AF=0.181;AA=T|||;VT=SNP
5	90304577	rs7711918	G	T	100	PASS	AC=2089;AF=0.417133;AN=5008;NS=2504;DP=15744;EAS_AF=0.3591;AMR_AF=0.2767;AFR_AF=0.4561;EUR_AF=0.4463;SAS_AF=0.4939;AA=G|||;VT=SNP
5	90305586	rs9293556	T	C	100	PASS	AC=3104;AF=0.619808;AN=5008;NS=2504;DP=14122;EAS_AF=0.5933;AMR_AF=0.5;AFR_AF=0.7269;EUR_AF=0.5328;SAS_AF=0.6769;AA=C|||;VT=SNP
5	90305962	rs10058791	G	A	100	PASS	AC=3103;AF=0.619609;AN=5008;NS=2504;DP=17809;EAS_AF=0.5933;AMR_AF=0.5;AFR_AF=0.7269;EUR_AF=0.5318;SAS_AF=0.6769;AA=A|||;VT=SNP
5	90305979	rs73187127	A	G	100	PASS	AC=1009;AF=0.201478;AN=5008;NS=2504;DP=17681;EAS_AF=0.2331;AMR_AF=0.2248;AFR_AF=0.2678;EUR_AF=0.0865;SAS_AF=0.181;AA=A|||;VT=SNP
5	90306939	rs16869341	A	G	100	PASS	AC=1350;AF=0.269569;AN=5008;NS=2504;DP=16328;EAS_AF=0.3383;AMR_AF=0.245;AFR_AF=0.2814;EUR_AF=0.1501;SAS_AF=0.3231;AA=A|||;VT=SNP
5	90307152	rs7726848	C	T	100	PASS	AC=3097;AF=0.618411;AN=5008;NS=2504;DP=16343;EAS_AF=0.5685;AMR_AF=0.5014;AFR_AF=0.7428;EUR_AF=0.5298;SAS_AF=0.6759;AA=T|||;VT=SNP
5	90307161	rs73771163	A	G	100	PASS	AC=1366;AF=0.272764;AN=5008;NS=2504;DP=16583;EAS_AF=0.3294;AMR_AF=0.2478;AFR_AF=0.298;EUR_AF=0.1511;SAS_AF=0.3231;AA=G|||;VT=SNP
5	90309026	rs10058319	A	G	100	PASS	AC=3588;AF=0.716454;AN=5008;NS=2504;DP=22309;EAS_AF=0.6677;AMR_AF=0.7176;AFR_AF=0.857;EUR_AF=0.6302;SAS_AF=0.6646;AA=A|||;VT=SNP
5	90309735	rs4916838	G	A	100	PASS	AC=3587;AF=0.716254;AN=5008;NS=2504;DP=18263;EAS_AF=0.6677;AMR_AF=0.7176;AFR_AF=0.857;EUR_AF=0.6302;SAS_AF=0.6636;AA=a|||;VT=SNP
5	90309787	rs28875340	C	T	100	PASS	AC=1950;AF=0.389377;AN=5008;NS=2504;DP=16705;EAS_AF=0.494;AMR_AF=0.4942;AFR_AF=0.357;EUR_AF=0.3241;SAS_AF=0.318;AA=c|||;VT=SNP
5	90310720	rs1848481	G	A	100	PASS	AC=3594;AF=0.717652;AN=5008;NS=2504;DP=18000;EAS_AF=0.6677;AMR_AF=0.7176;AFR_AF=0.8646;EUR_AF=0.6302;SAS_AF=0.6605;AA=A|||;VT=SNP
5	90311099	rs10055587	T	G	100	PASS	AC=3594;AF=0.717652;AN=5008;NS=2504;DP=20514;EAS_AF=0.6677;AMR_AF=0.7176;AFR_AF=0.8646;EUR_AF=0.6302;SAS_AF=0.6605;AA=G|||;VT=SNP
5	90311758	rs4916839	C	T	100	PASS	AC=3587;AF=0.716254;AN=5008;NS=2504;DP=18211;EAS_AF=0.6677;AMR_AF=0.7205;AFR_AF=0.857;EUR_AF=0.6312;SAS_AF=0.6605;AA=T|||;VT=SNP
5	90313045	rs4916840	C	T	100	PASS	AC=3586;AF=0.716054;AN=5008;NS=2504;DP=21283;EAS_AF=0.6696;AMR_AF=0.7176;AFR_AF=0.857;EUR_AF=0.6302;SAS_AF=0.6605;AA=T|||;VT=SNP
5	90314241	rs60689150	G	A	100	PASS	AC=192;AF=0.0383387;AN=5008;NS=2504;DP=18026;EAS_AF=0.0089;AMR_AF=0.0346;AFR_AF=0.0348;EUR_AF=0.0258;SAS_AF=0.089;AA=G|||;VT=SNP
5	90314653	rs2367185	G	A	100	PASS	AC=3413;AF=0.68151;AN=5008;NS=2504;DP=20934;EAS_AF=0.6696;AMR_AF=0.7046;AFR_AF=0.7284;EUR_AF=0.6262;SAS_AF=0.6708;AA=G|||;VT=SNP
5	90314780	rs6452928	C	A	100	PASS	AC=3595;AF=0.717851;AN=5008;NS=2504;DP=21466;EAS_AF=0.6696;AMR_AF=0.7176;AFR_AF=0.857;EUR_AF=0.6302;SAS_AF=0.6697;AA=C|||;VT=SNP
5	90314865	rs1848487	C	T	100	PASS	AC=1937;AF=0.386781;AN=5008;NS=2504;DP=20884;EAS_AF=0.4841;AMR_AF=0.4942;AFR_AF=0.3563;EUR_AF=0.3241;SAS_AF=0.316;AA=C|||;VT=SNP
5	90314905	rs1848486	C	T	100	PASS	AC=1939;AF=0.387181;AN=5008;NS=2504;DP=22749;EAS_AF=0.4851;AMR_AF=0.4942;AFR_AF=0.357;EUR_AF=0.3241;SAS_AF=0.316;AA=C|||;VT=SNP
5	90314923	rs1848485	G	C	100	PASS	AC=3596;AF=0.718051;AN=5008;NS=2504;DP=23391;EAS_AF=0.6696;AMR_AF=0.7176;AFR_AF=0.8578;EUR_AF=0.6302;SAS_AF=0.6697;AA=C|||;VT=SNP
5	90315036	rs1848484	A	G	100	PASS	AC=3621;AF=0.723043;AN=5008;NS=2504;DP=22646;EAS_AF=0.6696;AMR_AF=0.7205;AFR_AF=0.8752;EUR_AF=0.6302;SAS_AF=0.6697;AA=G|||;VT=SNP
5	90315818	rs937920	C	G	100	PASS	AC=1772;AF=0.353834;AN=5008;NS=2504;DP=18735;EAS_AF=0.4841;AMR_AF=0.4856;AFR_AF=0.236;EUR_AF=0.3241;SAS_AF=0.316;AA=C|||;VT=SNP
5	90316643	rs10038122	C	T	100	PASS	AC=3605;AF=0.719848;AN=5008;NS=2504;DP=21197;EAS_AF=0.6696;AMR_AF=0.7176;AFR_AF=0.8646;EUR_AF=0.6302;SAS_AF=0.6697;AA=T|||;VT=SNP
5	90316782	rs1848483	G	A	100	PASS	AC=3429;AF=0.684704;AN=5008;NS=2504;DP=18725;EAS_AF=0.6696;AMR_AF=0.7075;AFR_AF=0.7398;EUR_AF=0.6262;SAS_AF=0.6697;AA=A|||;VT=SNP
5	90317558	rs1976565	A	C	100	PASS	AC=3624;AF=0.723642;AN=5008;NS=2504;DP=21256;EAS_AF=0.6696;AMR_AF=0.7233;AFR_AF=0.8752;EUR_AF=0.6312;SAS_AF=0.6697;AA=C|||;VT=SNP
5	90318096	rs16869346	T	C	100	PASS	AC=185;AF=0.0369409;AN=5008;NS=2504;DP=17855;EAS_AF=0.1746;AMR_AF=0.0014;AFR_AF=0;EUR_AF=0;SAS_AF=0.0082;AA=T|||;VT=SNP
5	90318391	rs998788	C	A	100	PASS	AC=2908;AF=0.580671;AN=5008;NS=2504;DP=19068;EAS_AF=0.4861;AMR_AF=0.67;AFR_AF=0.6188;EUR_AF=0.6034;SAS_AF=0.5399;AA=C|||;VT=SNP
5	90320415	rs117080325	G	A	100	PASS	AC=69;AF=0.013778;AN=5008;NS=2504;DP=16696;EAS_AF=0.0625;AMR_AF=0.0014;AFR_AF=0;EUR_AF=0;SAS_AF=0.0051;AA=G|||;VT=SNP
5	90320859	rs73187140	T	C	100	PASS	AC=551;AF=0.110024;AN=5008;NS=2504;DP=17928;EAS_AF=0.1855;AMR_AF=0.0447;AFR_AF=0.115;EUR_AF=0.0408;SAS_AF=0.1431;AA=T|||;VT=SNP
5	90321288	rs2697546	A	G	100	PASS	AC=3072;AF=0.613419;AN=5008;NS=2504;DP=17831;EAS_AF=0.5179;AMR_AF=0.5072;AFR_AF=0.6422;EUR_AF=0.6759;SAS_AF=0.684;AA=G|||;VT=SNP
5	90321644	rs117913788	A	G	100	PASS	AC=123;AF=0.0245607;AN=5008;NS=2504;DP=20608;EAS_AF=0.0903;AMR_AF=0.0072;AFR_AF=0.0098;EUR_AF=0.0089;SAS_AF=0.0051;AA=A|||;VT=SNP
5	90321664	rs77464154	A	G	100	PASS	AC=140;AF=0.0279553;AN=5008;NS=2504;DP=20628;EAS_AF=0.0863;AMR_AF=0.0014;AFR_AF=0;EUR_AF=0.005;SAS_AF=0.0481;AA=A|||;VT=SNP
5	90322028	rs2662283	G	T	100	PASS	AC=3070;AF=0.613019;AN=5008;NS=2504;DP=18611;EAS_AF=0.5179;AMR_AF=0.5043;AFR_AF=0.6422;EUR_AF=0.6759;SAS_AF=0.684;AA=T|||;VT=SNP
5	90322895	rs186378627	G	A	100	PASS	AC=16;AF=0.00319489;AN=5008;NS=2504;DP=15593;EAS_AF=0.0159;AMR_AF=0;AFR_AF=0;EUR_AF=0;SAS_AF=0;AA=G|||;VT=SNP
5	90324595	rs73187144	G	A	100	PASS	AC=551;AF=0.110024;AN=5008;NS=2504;DP=12928;EAS_AF=0.1855;AMR_AF=0.0447;AFR_AF=0.115;EUR_AF=0.0408;SAS_AF=0.1431;AA=G|||;VT=SNP
5	90326324	rs77643144	T	C	100	PASS	AC=140;AF=0.0279553;AN=5008;NS=2504;DP=14791;EAS_AF=0.0863;AMR_AF=0.0014;AFR_AF=0;EUR_AF=0.005;SAS_AF=0.0481;AA=T|||;VT=SNP
5	90326582	rs2662282	T	C	100	PASS	AC=3075;AF=0.614018;AN=5008;NS=2504;DP=17341;EAS_AF=0.5179;AMR_AF=0.5029;AFR_AF=0.646;EUR_AF=0.6769;SAS_AF=0.684;AA=C|||;VT=SNP
5	90327171	rs78605967	C	T	100	PASS	AC=140;AF=0.0279553;AN=5008;NS=2504;DP=19358;EAS_AF=0.0863;AMR_AF=0.0014;AFR_AF=0;EUR_AF=0.005;SAS_AF=0.0481;AA=C|||;VT=SNP
5	90327430	rs2697547	G	C	100	PASS	AC=1387;AF=0.276957;AN=5008;NS=2504;DP=16284;EAS_AF=0.3304;AMR_AF=0.281;AFR_AF=0.1248;EUR_AF=0.3718;SAS_AF=0.3272;AA=G|||;VT=SNP
5	90328182	rs76144854	T	G	100	PASS	AC=19;AF=0.00379393;AN=5008;NS=2504;DP=15988;EAS_AF=0.0188;AMR_AF=0;AFR_AF=0;EUR_AF=0;SAS_AF=0;AA=T|||;VT=SNP
5	90328537	rs689544	A	G	100	PASS	AC=1927;AF=0.384784;AN=5008;NS=2504;DP=13097;EAS_AF=0.5169;AMR_AF=0.3228;AFR_AF=0.2292;EUR_AF=0.4105;SAS_AF=0.4765;AA=A|||;VT=SNP
5	90328927	rs2662281	G	A	100	PASS	AC=1924;AF=0.384185;AN=5008;NS=2504;DP=16231;EAS_AF=0.5169;AMR_AF=0.3228;AFR_AF=0.2277;EUR_AF=0.4115;SAS_AF=0.4744;AA=G|||;VT=SNP
5	90329458	rs2662280	T	C	100	PASS	AC=3680;AF=0.734824;AN=5008;NS=2504;DP=16860;EAS_AF=0.5942;AMR_AF=0.5677;AFR_AF=0.9811;EUR_AF=0.6948;SAS_AF=0.7065;AA=C|||;VT=SNP
5	90330959	rs2697548	A	C	100	PASS	AC=3931;AF=0.784944;AN=5008;NS=2504;DP=19187;EAS_AF=0.7063;AMR_AF=0.8213;AFR_AF=0.7897;EUR_AF=0.7753;SAS_AF=0.8436;AA=C|||;VT=SNP
5	90332240	rs184024404	G	A	100	PASS	AC=20;AF=0.00399361;AN=5008;NS=2504;DP=15299;EAS_AF=0.0188;AMR_AF=0;AFR_AF=0;EUR_AF=0;SAS_AF=0.001;AA=G|||;VT=SNP
5	90333141	rs2662279	G	A	100	PASS	AC=2893;AF=0.577676;AN=5008;NS=2504;DP=20553;EAS_AF=0.5159;AMR_AF=0.4841;AFR_AF=0.525;EUR_AF=0.672;SAS_AF=0.682;AA=A|||;VT=SNP
5	90333636	rs1818349	T	C	100	PASS	AC=3930;AF=0.784744;AN=5008;NS=2504;DP=18009;EAS_AF=0.7063;AMR_AF=0.8213;AFR_AF=0.7882;EUR_AF=0.7744;SAS_AF=0.8456;AA=C|||;VT=SNP
5	90333817	rs149486815	A	C	100	PASS	AC=71;AF=0.0141773;AN=5008;NS=2504;DP=20331;EAS_AF=0.0685;AMR_AF=0;AFR_AF=0;EUR_AF=0;SAS_AF=0.002;AA=A|||;VT=SNP
5	90333956	rs79665583	G	A	100	PASS	AC=558;AF=0.111422;AN=5008;NS=2504;DP=19846;EAS_AF=0.1736;AMR_AF=0.2709;AFR_AF=0.0053;EUR_AF=0.0716;SAS_AF=0.1186;AA=G|||;VT=SNP
5	90335794	rs142822881	A	G	100	PASS	AC=19;AF=0.00379393;AN=5008;NS=2504;DP=15803;EAS_AF=0.0188;AMR_AF=0;AFR_AF=0;EUR_AF=0;SAS_AF=0;AA=A|||;VT=SNP
5	90336531	rs2048217	T	C	100	PASS	AC=1982;AF=0.395767;AN=5008;NS=2504;DP=20057;EAS_AF=0.5149;AMR_AF=0.3213;AFR_AF=0.2723;EUR_AF=0.4135;SAS_AF=0.4744;AA=T|||;VT=SNP
5	90337371	rs143584912	G	A	100	PASS	AC=109;AF=0.0217652;AN=5008;NS=2504;DP=15693;EAS_AF=0.0903;AMR_AF=0.0043;AFR_AF=0.0008;EUR_AF=0.0089;SAS_AF=0.0051;AA=G|||;VT=SNP
5	90337413	rs2367186	C	T	100	PASS	AC=1977;AF=0.394768;AN=5008;NS=2504;DP=15548;EAS_AF=0.5149;AMR_AF=0.3199;AFR_AF=0.2723;EUR_AF=0.4135;SAS_AF=0.4703;AA=c|||;VT=SNP
5	90337957	rs1858070	C	G	100	PASS	AC=1980;AF=0.395367;AN=5008;NS=2504;DP=17217;EAS_AF=0.5149;AMR_AF=0.3199;AFR_AF=0.2723;EUR_AF=0.4135;SAS_AF=0.4734;AA=C|||;VT=SNP
5	90339314	rs1828178	C	T	100	PASS	AC=1922;AF=0.383786;AN=5008;NS=2504;DP=15543;EAS_AF=0.5149;AMR_AF=0.3199;AFR_AF=0.2307;EUR_AF=0.4135;SAS_AF=0.4703;AA=C|||;VT=SNP
5	90340068	rs1828177	G	A	100	PASS	AC=1925;AF=0.384385;AN=5008;NS=2504;DP=15906;EAS_AF=0.5149;AMR_AF=0.3228;AFR_AF=0.2307;EUR_AF=0.4145;SAS_AF=0.4703;AA=G|||;VT=SNP
5	90340631	rs2463775	C	T	100	PASS	AC=2911;AF=0.58127;AN=5008;NS=2504;DP=19290;EAS_AF=0.5159;AMR_AF=0.4856;AFR_AF=0.5371;EUR_AF=0.673;SAS_AF=0.682;AA=T|||;VT=SNP
5	90342412	rs7449334	G	A	100	PASS	AC=3787;AF=0.75619;AN=5008;NS=2504;DP=21146;EAS_AF=0.7063;AMR_AF=0.8098;AFR_AF=0.6876;EUR_AF=0.7724;SAS_AF=0.8456;AA=A|||;VT=SNP
5	90342978	rs1830364	C	A	100	PASS	AC=3793;AF=0.757388;AN=5008;NS=2504;DP=19743;EAS_AF=0.7063;AMR_AF=0.8127;AFR_AF=0.6906;EUR_AF=0.7724;SAS_AF=0.8456;AA=A|||;VT=SNP
5	90343578	rs1876635	A	G	100	PASS	AC=958;AF=0.191294;AN=5008;NS=2504;DP=20443;EAS_AF=0.1806;AMR_AF=0.1052;AFR_AF=0.3306;EUR_AF=0.1004;SAS_AF=0.1687;AA=A|||;VT=SNP
5	90344532	rs75755797	C	T	100	PASS	AC=48;AF=0.00958466;AN=5008;NS=2504;DP=20240;EAS_AF=0.0456;AMR_AF=0;AFR_AF=0;EUR_AF=0;SAS_AF=0.002;AA=C|||;VT=SNP
5	90344890	rs1818353	A	T	100	PASS	AC=750;AF=0.14976;AN=5008;NS=2504;DP=19797;EAS_AF=0.1885;AMR_AF=0.3127;AFR_AF=0.0651;EUR_AF=0.0984;SAS_AF=0.1616;AA=A|||;VT=SNP
5	90348787	rs2697542	G	A	100	PASS	AC=3946;AF=0.787939;AN=5008;NS=2504;DP=16755;EAS_AF=0.7063;AMR_AF=0.8213;AFR_AF=0.7965;EUR_AF=0.7783;SAS_AF=0.8466;AA=A|||;VT=SNP
5	90349013	rs73187156	C	T	100	PASS	AC=330;AF=0.0658946;AN=5008;NS=2504;DP=17418;EAS_AF=0.0923;AMR_AF=0.0375;AFR_AF=0.0371;EUR_AF=0.0308;SAS_AF=0.1339;AA=C|||;VT=SNP
5	90349562	rs2010355	A	C	100	PASS	AC=2626;AF=0.524361;AN=5008;NS=2504;DP=19503;EAS_AF=0.378;AMR_AF=0.5821;AFR_AF=0.6498;EUR_AF=0.4602;SAS_AF=0.5307;AA=C|||;VT=SNP
5	90350959	rs2697543	A	G	100	PASS	AC=3016;AF=0.602236;AN=5008;NS=2504;DP=15339;EAS_AF=0.5109;AMR_AF=0.5;AFR_AF=0.6067;EUR_AF=0.6789;SAS_AF=0.684;AA=G|||;VT=SNP
5	90350998	rs16869392	T	C	100	PASS	AC=940;AF=0.1877;AN=5008;NS=2504;DP=14604;EAS_AF=0.1954;AMR_AF=0.3199;AFR_AF=0.1982;EUR_AF=0.0994;SAS_AF=0.1626;AA=T|||;VT=SNP
5	90351150	rs2697544	T	A	100	PASS	AC=2737;AF=0.546526;AN=5008;NS=2504;DP=13943;EAS_AF=0.5109;AMR_AF=0.4914;AFR_AF=0.4017;EUR_AF=0.6759;SAS_AF=0.6851;AA=T|||;VT=SNP
5	90351463	rs2662284	T	A	100	PASS	AC=2745;AF=0.548123;AN=5008;NS=2504;DP=16197;EAS_AF=0.5109;AMR_AF=0.4928;AFR_AF=0.4077;EUR_AF=0.6759;SAS_AF=0.684;AA=A|||;VT=SNP
5	90351699	rs7719311	A	G	100	PASS	AC=2786;AF=0.55631;AN=5008;NS=2504;DP=19368;EAS_AF=0.5109;AMR_AF=0.4928;AFR_AF=0.438;EUR_AF=0.6759;SAS_AF=0.6851;AA=A|||;VT=SNP
5	90351791	rs79956589	T	G	100	PASS	AC=939;AF=0.1875;AN=5008;NS=2504;DP=19550;EAS_AF=0.1954;AMR_AF=0.3199;AFR_AF=0.1974;EUR_AF=0.0994;SAS_AF=0.1626;AA=T|||;VT=SNP
5	90351976	rs7723511	A	G	100	PASS	AC=2915;AF=0.582069;AN=5008;NS=2504;DP=19391;EAS_AF=0.5109;AMR_AF=0.4971;AFR_AF=0.5333;EUR_AF=0.6769;SAS_AF=0.684;AA=G|||;VT=SNP
5	90352220	rs6452930	C	T	100	PASS	AC=2739;AF=0.546925;AN=5008;NS=2504;DP=19732;EAS_AF=0.5109;AMR_AF=0.4899;AFR_AF=0.4085;EUR_AF=0.675;SAS_AF=0.68;AA=C|||;VT=SNP
5	90352302	rs2367274	G	A	100	PASS	AC=2736;AF=0.546326;AN=5008;NS=2504;DP=21058;EAS_AF=0.5109;AMR_AF=0.4914;AFR_AF=0.4017;EUR_AF=0.6759;SAS_AF=0.684;AA=G|||;VT=SNP
5	90352309	rs4454077	T	C	100	PASS	AC=2746;AF=0.548323;AN=5008;NS=2504;DP=21103;EAS_AF=0.5109;AMR_AF=0.4928;AFR_AF=0.4085;EUR_AF=0.6759;SAS_AF=0.684;AA=t|||;VT=SNP
5	90352452	rs4254936	G	T	100	PASS	AC=2915;AF=0.582069;AN=5008;NS=2504;DP=18446;EAS_AF=0.5109;AMR_AF=0.4971;AFR_AF=0.5333;EUR_AF=0.6769;SAS_AF=0.684;AA=T|||;VT=SNP
5	90352694	rs6452934	A	G	100	PASS	AC=2736;AF=0.546326;AN=5008;NS=2504;DP=20147;EAS_AF=0.5109;AMR_AF=0.4914;AFR_AF=0.4017;EUR_AF=0.6759;SAS_AF=0.684;AA=A|||;VT=SNP
5	90354099	rs77058932	T	C	100	PASS	AC=799;AF=0.159545;AN=5008;NS=2504;DP=18518;EAS_AF=0.1954;AMR_AF=0.3141;AFR_AF=0.0923;EUR_AF=0.0984;SAS_AF=0.1667;AA=T|||;VT=SNP
5	90354265	rs2662278	G	A	100	PASS	AC=3002;AF=0.599441;AN=5008;NS=2504;DP=17921;EAS_AF=0.5109;AMR_AF=0.5;AFR_AF=0.5976;EUR_AF=0.6799;SAS_AF=0.681;AA=A|||;VT=SNP
5	90356564	rs66608099	G	A	100	PASS	AC=790;AF=0.157748;AN=5008;NS=2504;DP=16881;EAS_AF=0.1815;AMR_AF=0.0951;AFR_AF=0.2209;EUR_AF=0.0974;SAS_AF=0.1544;AA=G|||;VT=SNP
5	90356690	rs1852734	A	G	100	PASS	AC=3001;AF=0.599241;AN=5008;NS=2504;DP=18103;EAS_AF=0.5109;AMR_AF=0.4971;AFR_AF=0.5976;EUR_AF=0.6779;SAS_AF=0.684;AA=G|||;VT=SNP
5	90357301	rs10942624	A	G	100	PASS	AC=2744;AF=0.547923;AN=5008;NS=2504;DP=18603;EAS_AF=0.5109;AMR_AF=0.4899;AFR_AF=0.4092;EUR_AF=0.675;SAS_AF=0.684;AA=A|||;VT=SNP
5	90357691	rs117219639	T	A	100	PASS	AC=12;AF=0.00239617;AN=5008;NS=2504;DP=21541;EAS_AF=0.0119;AMR_AF=0;AFR_AF=0;EUR_AF=0;SAS_AF=0;AA=T|||;VT=SNP
5	90358300	rs13180409	A	G	100	PASS	AC=2803;AF=0.559704;AN=5008;NS=2504;DP=18997;EAS_AF=0.5109;AMR_AF=0.4957;AFR_AF=0.4493;EUR_AF=0.6769;SAS_AF=0.684;AA=G|||;VT=SNP
5	90359932	rs73187167	T	C	100	PASS	AC=340;AF=0.0678914;AN=5008;NS=2504;DP=17870;EAS_AF=0.0923;AMR_AF=0.0403;AFR_AF=0.0416;EUR_AF=0.0328;SAS_AF=0.1339;AA=T|||;VT=SNP
5	90361061	rs7706034	G	A	100	PASS	AC=2704;AF=0.539936;AN=5008;NS=2504;DP=18857;EAS_AF=0.4821;AMR_AF=0.4885;AFR_AF=0.41;EUR_AF=0.673;SAS_AF=0.6748;AA=G|||;VT=SNP
5	90362010	rs1819074	G	A	100	PASS	AC=2756;AF=0.550319;AN=5008;NS=2504;DP=19447;EAS_AF=0.4821;AMR_AF=0.4914;AFR_AF=0.4395;EUR_AF=0.674;SAS_AF=0.6851;AA=A|||;VT=SNP
5	90362374	rs1819073	G	A	100	PASS	AC=2752;AF=0.549521;AN=5008;NS=2504;DP=18691;EAS_AF=0.4821;AMR_AF=0.4914;AFR_AF=0.4395;EUR_AF=0.674;SAS_AF=0.681;AA=A|||;VT=SNP
5	90364101	rs6882081	A	G	100	PASS	AC=2763;AF=0.551717;AN=5008;NS=2504;DP=15109;EAS_AF=0.4821;AMR_AF=0.4914;AFR_AF=0.4448;EUR_AF=0.674;SAS_AF=0.6851;AA=G|||;VT=SNP
5	90365818	rs78924383	A	G	100	PASS	AC=100;AF=0.0199681;AN=5008;NS=2504;DP=19200;EAS_AF=0.0813;AMR_AF=0.0101;AFR_AF=0.0015;EUR_AF=0.008;SAS_AF=0.001;AA=A|||;VT=SNP
5	90366005	rs66482530	T	A	100	PASS	AC=763;AF=0.152356;AN=5008;NS=2504;DP=19381;EAS_AF=0.1548;AMR_AF=0.0937;AFR_AF=0.2224;EUR_AF=0.0964;SAS_AF=0.1544;AA=T|||;VT=SNP
5	90366010	rs80000295	A	C	100	PASS	AC=134;AF=0.0267572;AN=5008;NS=2504;DP=19640;EAS_AF=0.0823;AMR_AF=0.0014;AFR_AF=0.0008;EUR_AF=0.004;SAS_AF=0.046;AA=A|||;VT=SNP
5	90366216	rs16869404	T	C	100	PASS	AC=895;AF=0.178714;AN=5008;NS=2504;DP=18347;EAS_AF=0.1548;AMR_AF=0.098;AFR_AF=0.3192;EUR_AF=0.0974;SAS_AF=0.1544;AA=T|||;VT=SNP
5	90366272	rs7733230	G	A	100	PASS	AC=2885;AF=0.576078;AN=5008;NS=2504;DP=16634;EAS_AF=0.4821;AMR_AF=0.4957;AFR_AF=0.5371;EUR_AF=0.675;SAS_AF=0.681;AA=A|||;VT=SNP
5	90366991	rs13152882	G	A	100	PASS	AC=1935;AF=0.386382;AN=5008;NS=2504;DP=18417;EAS_AF=0.3274;AMR_AF=0.3934;AFR_AF=0.1793;EUR_AF=0.5765;SAS_AF=0.5266;AA=G|||;VT=SNP
5	90368596	rs9293558	C	T	100	PASS	AC=3985;AF=0.795727;AN=5008;NS=2504;DP=19454;EAS_AF=0.7063;AMR_AF=0.8228;AFR_AF=0.8238;EUR_AF=0.7803;SAS_AF=0.8466;AA=T|||;VT=SNP
5	90368783	rs16869414	T	C	100	PASS	AC=1134;AF=0.226438;AN=5008;NS=2504;DP=18988;EAS_AF=0.1548;AMR_AF=0.1023;AFR_AF=0.4947;EUR_AF=0.1014;SAS_AF=0.1544;AA=C|||;VT=SNP
5	90369605	rs10058592	A	G	100	PASS	AC=873;AF=0.174321;AN=5008;NS=2504;DP=17553;EAS_AF=0.2242;AMR_AF=0.3213;AFR_AF=0.1203;EUR_AF=0.1024;SAS_AF=0.1656;AA=G|||;VT=SNP
5	90369887	rs951948	C	A	100	PASS	AC=1934;AF=0.386182;AN=5008;NS=2504;DP=17292;EAS_AF=0.3274;AMR_AF=0.3934;AFR_AF=0.1793;EUR_AF=0.5755;SAS_AF=0.5266;AA=C|||;VT=SNP
5	90370142	rs12658697	C	G	100	PASS	AC=1938;AF=0.386981;AN=5008;NS=2504;DP=17097;EAS_AF=0.3274;AMR_AF=0.3934;AFR_AF=0.1793;EUR_AF=0.5755;SAS_AF=0.5307;AA=C|||;VT=SNP
5	90370635	rs76879861	C	T	100	PASS	AC=134;AF=0.0267572;AN=5008;NS=2504;DP=22192;EAS_AF=0.0437;AMR_AF=0.0274;AFR_AF=0.0038;EUR_AF=0.0258;SAS_AF=0.0409;AA=C|||;VT=SNP
5	90371668	rs10037172	T	C	100	PASS	AC=3948;AF=0.788339;AN=5008;NS=2504;DP=18258;EAS_AF=0.7063;AMR_AF=0.8213;AFR_AF=0.7965;EUR_AF=0.7803;SAS_AF=0.8466;AA=C|||;VT=SNP
5	90371776	rs6874106	T	C	100	PASS	AC=1006;AF=0.200879;AN=5008;NS=2504;DP=18228;EAS_AF=0.1548;AMR_AF=0.098;AFR_AF=0.4009;EUR_AF=0.1004;SAS_AF=0.1544;AA=C|||;VT=SNP
5	90374713	rs2007538	T	C	100	PASS	AC=843;AF=0.168331;AN=5008;NS=2504;DP=21711;EAS_AF=0.2242;AMR_AF=0.3184;AFR_AF=0.1014;EUR_AF=0.1024;SAS_AF=0.1626;AA=T|||;VT=SNP
5	90375076	rs1819072	G	A	100	PASS	AC=903;AF=0.180312;AN=5008;NS=2504;DP=19868;EAS_AF=0.2242;AMR_AF=0.317;AFR_AF=0.1467;EUR_AF=0.1044;SAS_AF=0.1616;AA=G|||;VT=SNP
5	90377078	rs116322228	T	C	100	PASS	AC=15;AF=0.00299521;AN=5008;NS=2504;DP=19123;EAS_AF=0.0099;AMR_AF=0.0014;AFR_AF=0;EUR_AF=0.002;SAS_AF=0.002;AA=T|||;VT=SNP
5	90377989	rs56137437	A	G	100	PASS	AC=1026;AF=0.204872;AN=5008;NS=2504;DP=17906;EAS_AF=0.1528;AMR_AF=0.1009;AFR_AF=0.416;EUR_AF=0.1004;SAS_AF=0.1544;AA=G|||;VT=SNP
5	90378971	rs12652491	C	T	100	PASS	AC=1842;AF=0.367812;AN=5008;NS=2504;DP=15439;EAS_AF=0.3274;AMR_AF=0.3876;AFR_AF=0.1104;EUR_AF=0.5755;SAS_AF=0.5297;AA=C|||;VT=SNP
5	90379153	rs12519581	A	G	100	PASS	AC=847;AF=0.169129;AN=5008;NS=2504;DP=16494;EAS_AF=0.2252;AMR_AF=0.317;AFR_AF=0.1014;EUR_AF=0.1024;SAS_AF=0.1667;AA=A|||;VT=SNP
5	90379491	rs74518397	T	C	100	PASS	AC=191;AF=0.038139;AN=5008;NS=2504;DP=17664;EAS_AF=0.1815;AMR_AF=0.0014;AFR_AF=0;EUR_AF=0;SAS_AF=0.0072;AA=T|||;VT=SNP
5	90379878	rs4386756	A	G	100	PASS	AC=1865;AF=0.372404;AN=5008;NS=2504;DP=18308;EAS_AF=0.3284;AMR_AF=0.3934;AFR_AF=0.1233;EUR_AF=0.5765;SAS_AF=0.5297;AA=A|||;VT=SNP
5	90380164	rs144519521	T	C	100	PASS	AC=96;AF=0.0191693;AN=5008;NS=2504;DP=18810;EAS_AF=0.0635;AMR_AF=0.0058;AFR_AF=0.0106;EUR_AF=0.0089;SAS_AF=0.0051;AA=T|||;VT=SNP
5	90380845	rs12657388	A	G	100	PASS	AC=1868;AF=0.373003;AN=5008;NS=2504;DP=18419;EAS_AF=0.3294;AMR_AF=0.3934;AFR_AF=0.1248;EUR_AF=0.5765;SAS_AF=0.5297;AA=A|||;VT=SNP
5	90382130	rs10454910	C	A	100	PASS	AC=1828;AF=0.365016;AN=5008;NS=2504;DP=18961;EAS_AF=0.3294;AMR_AF=0.3862;AFR_AF=0.0998;EUR_AF=0.5746;SAS_AF=0.5297;AA=C|||;VT=SNP
5	90383216	rs12153127	C	T	100	PASS	AC=1844;AF=0.368211;AN=5008;NS=2504;DP=14092;EAS_AF=0.3333;AMR_AF=0.3833;AFR_AF=0.0998;EUR_AF=0.5755;SAS_AF=0.5429;AA=C|||;VT=SNP
5	90383274	rs58524182	C	T	100	PASS	AC=883;AF=0.176318;AN=5008;NS=2504;DP=12840;EAS_AF=0.1508;AMR_AF=0.098;AFR_AF=0.3245;EUR_AF=0.1024;SAS_AF=0.1339;AA=C|||;VT=SNP
5	90383461	rs59661306	A	G	100	PASS	AC=1011;AF=0.201877;AN=5008;NS=2504;DP=18998;EAS_AF=0.1508;AMR_AF=0.1037;AFR_AF=0.4183;EUR_AF=0.1024;SAS_AF=0.1339;AA=G|||;VT=SNP
5	90385098	rs16869425	G	C	100	PASS	AC=757;AF=0.151158;AN=5008;NS=2504;DP=16855;EAS_AF=0.1528;AMR_AF=0.0937;AFR_AF=0.2322;EUR_AF=0.0994;SAS_AF=0.1339;AA=G|||;VT=SNP
5	90385598	rs111391632	T	C	100	PASS	AC=182;AF=0.0363419;AN=5008;NS=2504;DP=20073;EAS_AF=0.0089;AMR_AF=0.0389;AFR_AF=0.0371;EUR_AF=0.0308;SAS_AF=0.0675;AA=T|||;VT=SNP
5	90386168	rs73187188	C	G	100	PASS	AC=184;AF=0.0367412;AN=5008;NS=2504;DP=18495;EAS_AF=0.0089;AMR_AF=0.0389;AFR_AF=0.0386;EUR_AF=0.0308;SAS_AF=0.0675;AA=C|||;VT=SNP
5	90386514	rs10068613	G	T	100	PASS	AC=545;AF=0.108826;AN=5008;NS=2504;DP=21110;EAS_AF=0.126;AMR_AF=0.1268;AFR_AF=0.1384;EUR_AF=0.0328;SAS_AF=0.1166;AA=G|||;VT=SNP
5	90387619	rs28668531	G	A	100	PASS	AC=1647;AF=0.328874;AN=5008;NS=2504;DP=19016;EAS_AF=0.2788;AMR_AF=0.2406;AFR_AF=0.6172;EUR_AF=0.1372;SAS_AF=0.2505;AA=A|||;VT=SNP
5	90388240	rs73187190	A	G	100	PASS	AC=396;AF=0.0790735;AN=5008;NS=2504;DP=18106;EAS_AF=0.1528;AMR_AF=0.0447;AFR_AF=0.0386;EUR_AF=0.0437;SAS_AF=0.1186;AA=A|||;VT=SNP
5	90388840	rs61392689	C	G	100	PASS	AC=395;AF=0.0788738;AN=5008;NS=2504;DP=20374;EAS_AF=0.1528;AMR_AF=0.0447;AFR_AF=0.0386;EUR_AF=0.0437;SAS_AF=0.1176;AA=C|||;VT=SNP
5	90389450	rs4244206	A	C	100	PASS	AC=3931;AF=0.784944;AN=5008;NS=2504;DP=18270;EAS_AF=0.7083;AMR_AF=0.8213;AFR_AF=0.7867;EUR_AF=0.7763;SAS_AF=0.8446;AA=C|||;VT=SNP
5	90389883	rs6452937	A	G	100	PASS	AC=1647;AF=0.328874;AN=5008;NS=2504;DP=13602;EAS_AF=0.2798;AMR_AF=0.2406;AFR_AF=0.6135;EUR_AF=0.1372;SAS_AF=0.2546;AA=G|||;VT=SNP
5	90390529	rs75551786	C	T	100	PASS	AC=29;AF=0.00579073;AN=5008;NS=2504;DP=451;EAS_AF=0.0268;AMR_AF=0;AFR_AF=0;EUR_AF=0;SAS_AF=0.002;AA=C|||;VT=SNP
5	90390580	rs12518689	G	A	100	PASS	AC=2221;AF=0.44349;AN=5008;NS=2504;DP=9810;EAS_AF=0.4286;AMR_AF=0.5793;AFR_AF=0.1263;EUR_AF=0.6392;SAS_AF=0.59;AA=G|||;VT=SNP
5	90390935	rs2886924	T	C	100	PASS	AC=1652;AF=0.329872;AN=5008;NS=2504;DP=18575;EAS_AF=0.2798;AMR_AF=0.2406;AFR_AF=0.6172;EUR_AF=0.1372;SAS_AF=0.2546;AA=C|||;VT=SNP
5	90391034	rs4608951	T	G	100	PASS	AC=2228;AF=0.444888;AN=5008;NS=2504;DP=16569;EAS_AF=0.4296;AMR_AF=0.5793;AFR_AF=0.1263;EUR_AF=0.6412;SAS_AF=0.5941;AA=T|||;VT=SNP
5	90391447	rs78634619	C	T	100	PASS	AC=32;AF=0.00638978;AN=5008;NS=2504;DP=17257;EAS_AF=0.0317;AMR_AF=0;AFR_AF=0;EUR_AF=0;SAS_AF=0;AA=C|||;VT=SNP
5	90391920	rs76173152	T	C	100	PASS	AC=435;AF=0.086861;AN=5008;NS=2504;DP=19493;EAS_AF=0.127;AMR_AF=0.1239;AFR_AF=0.056;EUR_AF=0.0328;SAS_AF=0.1166;AA=T|||;VT=SNP
5	90391921	rs75117248	A	C	100	PASS	AC=435;AF=0.086861;AN=5008;NS=2504;DP=19544;EAS_AF=0.127;AMR_AF=0.1239;AFR_AF=0.056;EUR_AF=0.0328;SAS_AF=0.1166;AA=A|||;VT=SNP
5	90392621	rs1852731	A	G	100	PASS	AC=851;AF=0.169928;AN=5008;NS=2504;DP=18370;EAS_AF=0.1567;AMR_AF=0.0965;AFR_AF=0.298;EUR_AF=0.1004;SAS_AF=0.1339;AA=A|||;VT=SNP
5	90394625	rs2950849	A	G	100	PASS	AC=932;AF=0.186102;AN=5008;NS=2504;DP=16018;EAS_AF=0.1577;AMR_AF=0.1052;AFR_AF=0.3449;EUR_AF=0.1034;SAS_AF=0.1431;AA=a|||;VT=SNP
5	90395206	rs2367279	G	T	100	PASS	AC=4149;AF=0.828474;AN=5008;NS=2504;DP=16460;EAS_AF=0.7183;AMR_AF=0.8919;AFR_AF=0.7844;EUR_AF=0.9026;SAS_AF=0.8804;AA=T|||;VT=SNP
5	90395861	rs59918121	G	A	100	PASS	AC=492;AF=0.0982428;AN=5008;NS=2504;DP=19883;EAS_AF=0.1448;AMR_AF=0.1297;AFR_AF=0.0507;EUR_AF=0.0408;SAS_AF=0.1513;AA=G|||;VT=SNP
5	90395918	rs59654682	T	C	100	PASS	AC=687;AF=0.137181;AN=5008;NS=2504;DP=20048;EAS_AF=0.1369;AMR_AF=0.085;AFR_AF=0.2231;EUR_AF=0.0915;SAS_AF=0.1053;AA=C|||;VT=SNP
5	90396152	rs2973455	G	A	100	PASS	AC=686;AF=0.136981;AN=5008;NS=2504;DP=17053;EAS_AF=0.1359;AMR_AF=0.085;AFR_AF=0.2231;EUR_AF=0.0915;SAS_AF=0.1053;AA=G|||;VT=SNP
5	90396790	rs2973454	G	A	100	PASS	AC=686;AF=0.136981;AN=5008;NS=2504;DP=18824;EAS_AF=0.1359;AMR_AF=0.085;AFR_AF=0.2231;EUR_AF=0.0915;SAS_AF=0.1053;AA=G|||;VT=SNP
5	90397333	rs2950850	G	A	100	PASS	AC=686;AF=0.136981;AN=5008;NS=2504;DP=18550;EAS_AF=0.1359;AMR_AF=0.085;AFR_AF=0.2231;EUR_AF=0.0915;SAS_AF=0.1053;AA=A|||;VT=SNP
5	90397917	rs3749606	C	T	100	PASS	AC=533;AF=0.10643;AN=5008;NS=2504;DP=19648;EAS_AF=0.1458;AMR_AF=0.1297;AFR_AF=0.0787;EUR_AF=0.0408;SAS_AF=0.1544;AA=C|||;VT=SNP
5	90398014	rs3749605	A	G	100	PASS	AC=533;AF=0.10643;AN=5008;NS=2504;DP=18893;EAS_AF=0.1458;AMR_AF=0.1297;AFR_AF=0.0787;EUR_AF=0.0408;SAS_AF=0.1544;AA=A|||;VT=SNP;EX_TARGET
5	90398269	rs1986718	T	C	100	PASS	AC=693;AF=0.138379;AN=5008;NS=2504;DP=19028;EAS_AF=0.1359;AMR_AF=0.0865;AFR_AF=0.2239;EUR_AF=0.0924;SAS_AF=0.1094;AA=C|||;VT=SNP
5	90398673	rs73189003	A	G	100	PASS	AC=138;AF=0.0275559;AN=5008;NS=2504;DP=18347;EAS_AF=0.0089;AMR_AF=0.0331;AFR_AF=0.0356;EUR_AF=0.0249;SAS_AF=0.0348;AA=A|||;VT=SNP
5	90399012	rs2950851	A	T	100	PASS	AC=694;AF=0.138578;AN=5008;NS=2504;DP=19130;EAS_AF=0.1359;AMR_AF=0.0865;AFR_AF=0.2247;EUR_AF=0.0924;SAS_AF=0.1094;AA=A|||;VT=SNP
5	90399338	rs56377639	A	G	100	PASS	AC=694;AF=0.138578;AN=5008;NS=2504;DP=17824;EAS_AF=0.1359;AMR_AF=0.0865;AFR_AF=0.2247;EUR_AF=0.0924;SAS_AF=0.1094;AA=G|||;VT=SNP
5	90399822	rs2973453	T	C	100	PASS	AC=694;AF=0.138578;AN=5008;NS=2504;DP=18131;EAS_AF=0.1359;AMR_AF=0.0865;AFR_AF=0.2247;EUR_AF=0.0924;SAS_AF=0.1094;AA=C|||;VT=SNP
5	90400483	rs2367280	A	G	100	PASS	AC=2276;AF=0.454473;AN=5008;NS=2504;DP=17038;EAS_AF=0.4335;AMR_AF=0.585;AFR_AF=0.1596;EUR_AF=0.6362;SAS_AF=0.5951;AA=A|||;VT=SNP
5	90400567	rs149576220	A	G	100	PASS	AC=40;AF=0.00798722;AN=5008;NS=2504;DP=19293;EAS_AF=0.0387;AMR_AF=0;AFR_AF=0;EUR_AF=0;SAS_AF=0.001;AA=A|||;VT=SNP
5	90401221	rs3112484	G	A	100	PASS	AC=688;AF=0.13738;AN=5008;NS=2504;DP=19260;EAS_AF=0.1359;AMR_AF=0.0865;AFR_AF=0.2201;EUR_AF=0.0924;SAS_AF=0.1094;AA=G|||;VT=SNP
5	90401398	rs7731652	G	C	100	PASS	AC=2224;AF=0.444089;AN=5008;NS=2504;DP=18327;EAS_AF=0.4335;AMR_AF=0.5749;AFR_AF=0.1271;EUR_AF=0.6342;SAS_AF=0.5951;AA=G|||;VT=SNP
5	90404006	rs12109264	T	C	100	PASS	AC=688;AF=0.13738;AN=5008;NS=2504;DP=16559;EAS_AF=0.1359;AMR_AF=0.085;AFR_AF=0.2247;EUR_AF=0.0915;SAS_AF=0.1053;AA=T|||;VT=SNP
5	90404539	rs73189007	G	A	100	PASS	AC=347;AF=0.0692891;AN=5008;NS=2504;DP=17136;EAS_AF=0.1359;AMR_AF=0.0418;AFR_AF=0.0378;EUR_AF=0.0378;SAS_AF=0.0951;AA=G|||;VT=SNP
5	90404615	rs73189008	T	A	100	PASS	AC=695;AF=0.138778;AN=5008;NS=2504;DP=15770;EAS_AF=0.1359;AMR_AF=0.0865;AFR_AF=0.2254;EUR_AF=0.0924;SAS_AF=0.1094;AA=T|||;VT=SNP
5	90405048	rs150653394	T	G	100	PASS	AC=36;AF=0.0071885;AN=5008;NS=2504;DP=17067;EAS_AF=0.0347;AMR_AF=0;AFR_AF=0;EUR_AF=0;SAS_AF=0.001;AA=T|||;VT=SNP
5	90405621	rs10071291	A	G	100	PASS	AC=533;AF=0.10643;AN=5008;NS=2504;DP=17722;EAS_AF=0.1458;AMR_AF=0.1311;AFR_AF=0.0787;EUR_AF=0.0408;SAS_AF=0.1534;AA=A|||;VT=SNP
5	90405835	rs3952745	A	G	100	PASS	AC=695;AF=0.138778;AN=5008;NS=2504;DP=17383;EAS_AF=0.1359;AMR_AF=0.0865;AFR_AF=0.2254;EUR_AF=0.0924;SAS_AF=0.1094;AA=A|||;VT=SNP
5	90406998	rs2973450	A	G	100	PASS	AC=696;AF=0.138978;AN=5008;NS=2504;DP=15409;EAS_AF=0.1359;AMR_AF=0.0865;AFR_AF=0.2254;EUR_AF=0.0924;SAS_AF=0.1104;AA=A|||;VT=SNP
5	90407022	rs4512153	A	G	100	PASS	AC=2234;AF=0.446086;AN=5008;NS=2504;DP=17630;EAS_AF=0.4335;AMR_AF=0.5793;AFR_AF=0.1309;EUR_AF=0.6362;SAS_AF=0.5951;AA=A|||;VT=SNP
5	90407299	rs79973531	A	G	100	PASS	AC=516;AF=0.103035;AN=5008;NS=2504;DP=18338;EAS_AF=0.1458;AMR_AF=0.1297;AFR_AF=0.0658;EUR_AF=0.0408;SAS_AF=0.1544;AA=A|||;VT=SNP
5	90407743	rs2973449	T	C	100	PASS	AC=695;AF=0.138778;AN=5008;NS=2504;DP=18903;EAS_AF=0.1359;AMR_AF=0.0865;AFR_AF=0.2254;EUR_AF=0.0924;SAS_AF=0.1094;AA=T|||;VT=SNP
5	90408139	rs2973448	A	C	100	PASS	AC=687;AF=0.137181;AN=5008;NS=2504;DP=19200;EAS_AF=0.1359;AMR_AF=0.0865;AFR_AF=0.2194;EUR_AF=0.0924;SAS_AF=0.1094;AA=A|||;VT=SNP
5	90408471	rs76394730	A	G	100	PASS	AC=533;AF=0.10643;AN=5008;NS=2504;DP=15910;EAS_AF=0.1458;AMR_AF=0.1282;AFR_AF=0.0794;EUR_AF=0.0408;SAS_AF=0.1544;AA=A|||;VT=SNP
5	90409031	rs2973447	C	A	100	PASS	AC=687;AF=0.137181;AN=5008;NS=2504;DP=20555;EAS_AF=0.1359;AMR_AF=0.085;AFR_AF=0.2239;EUR_AF=0.0915;SAS_AF=0.1053;AA=A|||;VT=SNP
5	90409081	rs2950852	C	A	100	PASS	AC=686;AF=0.136981;AN=5008;NS=2504;DP=19985;EAS_AF=0.1359;AMR_AF=0.085;AFR_AF=0.2231;EUR_AF=0.0915;SAS_AF=0.1053;AA=C|||;VT=SNP
5	90409739	rs2367282	A	G	100	PASS	AC=2726;AF=0.544329;AN=5008;NS=2504;DP=17666;EAS_AF=0.4345;AMR_AF=0.6052;AFR_AF=0.4849;EUR_AF=0.6412;SAS_AF=0.5951;AA=A|||;VT=SNP
5	90410295	rs2950853	G	A	100	PASS	AC=685;AF=0.136781;AN=5008;NS=2504;DP=17790;EAS_AF=0.1359;AMR_AF=0.0865;AFR_AF=0.2179;EUR_AF=0.0924;SAS_AF=0.1094;AA=G|||;VT=SNP
5	90410424	rs7707023	T	C	100	PASS	AC=2726;AF=0.544329;AN=5008;NS=2504;DP=18729;EAS_AF=0.4335;AMR_AF=0.6052;AFR_AF=0.4856;EUR_AF=0.6412;SAS_AF=0.5951;AA=T|||;VT=SNP
5	90410692	rs10942625	G	A	100	PASS	AC=2363;AF=0.471845;AN=5008;NS=2504;DP=18011;EAS_AF=0.4335;AMR_AF=0.5893;AFR_AF=0.2216;EUR_AF=0.6382;SAS_AF=0.5951;AA=G|||;VT=SNP
5	90411072	rs13357230	A	G	100	PASS	AC=522;AF=0.104233;AN=5008;NS=2504;DP=18854;EAS_AF=0.1458;AMR_AF=0.1297;AFR_AF=0.0719;EUR_AF=0.0417;SAS_AF=0.1513;AA=A|||;VT=SNP
5	90412371	rs1852732	C	G	100	PASS	AC=2355;AF=0.470248;AN=5008;NS=2504;DP=20293;EAS_AF=0.4335;AMR_AF=0.5879;AFR_AF=0.2163;EUR_AF=0.6382;SAS_AF=0.5951;AA=C|||;VT=SNP
5	90412681	rs75928279	G	A	100	PASS	AC=496;AF=0.0990415;AN=5008;NS=2504;DP=18346;EAS_AF=0.1468;AMR_AF=0.1282;AFR_AF=0.0522;EUR_AF=0.0408;SAS_AF=0.1524;AA=G|||;VT=SNP
5	90412915	rs76060339	A	G	100	PASS	AC=94;AF=0.01877;AN=5008;NS=2504;DP=15099;EAS_AF=0.0744;AMR_AF=0.0115;AFR_AF=0.0015;EUR_AF=0.008;SAS_AF=0.001;AA=A|||;VT=SNP
5	90413351	rs4916845	A	G	100	PASS	AC=2350;AF=0.469249;AN=5008;NS=2504;DP=16256;EAS_AF=0.4335;AMR_AF=0.5879;AFR_AF=0.2148;EUR_AF=0.6352;SAS_AF=0.5951;AA=A|||;VT=SNP
5	90413374	rs2950854	C	A	100	PASS	AC=682;AF=0.136182;AN=5008;NS=2504;DP=16409;EAS_AF=0.1359;AMR_AF=0.0807;AFR_AF=0.2224;EUR_AF=0.0915;SAS_AF=0.1053;AA=C|||;VT=SNP
5	90414407	rs2973446	A	C	100	PASS	AC=3956;AF=0.789936;AN=5008;NS=2504;DP=16389;EAS_AF=0.7153;AMR_AF=0.8156;AFR_AF=0.7995;EUR_AF=0.7714;SAS_AF=0.8548;AA=C|||;VT=SNP
5	90415497	rs10063704	T	C	100	PASS	AC=2800;AF=0.559105;AN=5008;NS=2504;DP=21335;EAS_AF=0.5813;AMR_AF=0.7075;AFR_AF=0.2352;EUR_AF=0.6779;SAS_AF=0.7464;AA=T|||;VT=SNP
5	90415505	rs10070771	A	G	100	PASS	AC=503;AF=0.100439;AN=5008;NS=2504;DP=21258;EAS_AF=0.1478;AMR_AF=0.1297;AFR_AF=0.0545;EUR_AF=0.0408;SAS_AF=0.1544;AA=A|||;VT=SNP
5	90415585	rs2973445	G	A	100	PASS	AC=704;AF=0.140575;AN=5008;NS=2504;DP=20497;EAS_AF=0.1339;AMR_AF=0.0836;AFR_AF=0.236;EUR_AF=0.0924;SAS_AF=0.1084;AA=G|||;VT=SNP
5	90415978	rs2367283	C	T	100	PASS	AC=2798;AF=0.558706;AN=5008;NS=2504;DP=20269;EAS_AF=0.5813;AMR_AF=0.7075;AFR_AF=0.2345;EUR_AF=0.6769;SAS_AF=0.7464;AA=C|||;VT=SNP
5	90416392	rs1808084	C	T	100	PASS	AC=2798;AF=0.558706;AN=5008;NS=2504;DP=18380;EAS_AF=0.5813;AMR_AF=0.7075;AFR_AF=0.2345;EUR_AF=0.6769;SAS_AF=0.7464;AA=C|||;VT=SNP
5	90416720	rs118085084	A	G	100	PASS	AC=501;AF=0.10004;AN=5008;NS=2504;DP=17773;EAS_AF=0.1478;AMR_AF=0.1311;AFR_AF=0.0537;EUR_AF=0.0417;SAS_AF=0.1513;AA=A|||;VT=SNP
5	90416766	rs13436174	G	A	100	PASS	AC=510;AF=0.101837;AN=5008;NS=2504;DP=18036;EAS_AF=0.1478;AMR_AF=0.1297;AFR_AF=0.062;EUR_AF=0.0408;SAS_AF=0.1513;AA=G|||;VT=SNP
5	90417593	rs2973444	T	C	100	PASS	AC=464;AF=0.0926518;AN=5008;NS=2504;DP=17294;EAS_AF=0.0089;AMR_AF=0.0749;AFR_AF=0.208;EUR_AF=0.0795;SAS_AF=0.0491;AA=T|||;VT=SNP
5	90418032	rs2367284	G	A	100	PASS	AC=3955;AF=0.789736;AN=5008;NS=2504;DP=17864;EAS_AF=0.7153;AMR_AF=0.817;AFR_AF=0.7958;EUR_AF=0.7734;SAS_AF=0.8558;AA=A|||;VT=SNP
5	90418419	rs2950855	G	A	100	PASS	AC=687;AF=0.137181;AN=5008;NS=2504;DP=17757;EAS_AF=0.1339;AMR_AF=0.0821;AFR_AF=0.2231;EUR_AF=0.0924;SAS_AF=0.1094;AA=A|||;VT=SNP
5	90418617	rs13154380	C	G	100	PASS	AC=2563;AF=0.511781;AN=5008;NS=2504;DP=20169;EAS_AF=0.4335;AMR_AF=0.5951;AFR_AF=0.3737;EUR_AF=0.6362;SAS_AF=0.592;AA=C|||;VT=SNP
5	90418733	rs13436467	A	G	100	PASS	AC=578;AF=0.115415;AN=5008;NS=2504;DP=19803;EAS_AF=0.1478;AMR_AF=0.1354;AFR_AF=0.1067;EUR_AF=0.0427;SAS_AF=0.1544;AA=A|||;VT=SNP
5	90420644	rs4489092	G	T	100	PASS	AC=2212;AF=0.441693;AN=5008;NS=2504;DP=16205;EAS_AF=0.4325;AMR_AF=0.5735;AFR_AF=0.1241;EUR_AF=0.6292;SAS_AF=0.5941;AA=G|||;VT=SNP
5	90421498	rs12153246	T	C	100	PASS	AC=2360;AF=0.471246;AN=5008;NS=2504;DP=19969;EAS_AF=0.376;AMR_AF=0.4683;AFR_AF=0.1778;EUR_AF=0.7326;SAS_AF=0.6994;AA=T|||;VT=SNP
5	90421627	rs73771183	G	A	100	PASS	AC=266;AF=0.053115;AN=5008;NS=2504;DP=19777;EAS_AF=0.0764;AMR_AF=0.049;AFR_AF=0.0885;EUR_AF=0.0278;SAS_AF=0.0102;AA=G|||;VT=SNP
5	90422216	rs2973442	T	C	100	PASS	AC=4245;AF=0.847644;AN=5008;NS=2504;DP=19975;EAS_AF=0.7778;AMR_AF=0.7233;AFR_AF=0.9327;EUR_AF=0.836;SAS_AF=0.9049;AA=C|||;VT=SNP
5	90423162	rs2950856	A	G	100	PASS	AC=4085;AF=0.815695;AN=5008;NS=2504;DP=18166;EAS_AF=0.75;AMR_AF=0.6916;AFR_AF=0.9448;EUR_AF=0.7584;SAS_AF=0.8558;AA=G|||;VT=SNP
5	90423764	rs59088629	T	G	100	PASS	AC=742;AF=0.148163;AN=5008;NS=2504;DP=19213;EAS_AF=0.1488;AMR_AF=0.1268;AFR_AF=0.1679;EUR_AF=0.0586;SAS_AF=0.228;AA=T|||;VT=SNP
5	90423792	rs10514344	T	C	100	PASS	AC=227;AF=0.0453275;AN=5008;NS=2504;DP=18809;EAS_AF=0.0575;AMR_AF=0.0029;AFR_AF=0.0802;EUR_AF=0.005;SAS_AF=0.0573;AA=T|||;VT=SNP
5	90423894	rs7733007	G	T	100	PASS	AC=437;AF=0.0872604;AN=5008;NS=2504;DP=16808;EAS_AF=0.0605;AMR_AF=0.0216;AFR_AF=0.2103;EUR_AF=0.0199;SAS_AF=0.0644;AA=T|||;VT=SNP
5	90424279	rs10514345	C	T	100	PASS	AC=1132;AF=0.226038;AN=5008;NS=2504;DP=19543;EAS_AF=0.1895;AMR_AF=0.1009;AFR_AF=0.385;EUR_AF=0.1173;SAS_AF=0.2495;AA=T|||;VT=SNP
5	90425042	rs4244207	T	C	100	PASS	AC=3087;AF=0.616414;AN=5008;NS=2504;DP=18536;EAS_AF=0.6806;AMR_AF=0.8559;AFR_AF=0.2224;EUR_AF=0.841;SAS_AF=0.682;AA=T|||;VT=SNP
5	90425409	rs1972326	A	G	100	PASS	AC=4600;AF=0.91853;AN=5008;NS=2504;DP=17612;EAS_AF=0.8552;AMR_AF=0.9856;AFR_AF=0.8381;EUR_AF=0.994;SAS_AF=0.9673;AA=G|||;VT=SNP
5	90425577	rs1972327	A	C	100	PASS	AC=4868;AF=0.972045;AN=5008;NS=2504;DP=16999;EAS_AF=0.8671;AMR_AF=0.9986;AFR_AF=0.9977;EUR_AF=0.998;SAS_AF=1;AA=C|||;VT=SNP
5	90425951	rs13158036	A	C	100	PASS	AC=618;AF=0.123403;AN=5008;NS=2504;DP=16445;EAS_AF=0.1319;AMR_AF=0.0764;AFR_AF=0.0983;EUR_AF=0.1143;SAS_AF=0.1912;AA=A|||;VT=SNP
5	90425984	rs2950857	C	A	100	PASS	AC=4874;AF=0.973243;AN=5008;NS=2504;DP=17028;EAS_AF=0.8681;AMR_AF=1;AFR_AF=0.9992;EUR_AF=1;SAS_AF=1;AA=A|||;VT=SNP
5	90426633	rs2950858	A	G	100	PASS	AC=3339;AF=0.666733;AN=5008;NS=2504;DP=18544;EAS_AF=0.6806;AMR_AF=0.8746;AFR_AF=0.3601;EUR_AF=0.8757;SAS_AF=0.7045;AA=A|||;VT=SNP
5	90426676	rs77267772	C	T	100	PASS	AC=26;AF=0.00519169;AN=5008;NS=2504;DP=19168;EAS_AF=0.0188;AMR_AF=0;AFR_AF=0;EUR_AF=0.005;SAS_AF=0.002;AA=C|||;VT=SNP
5	90427048	rs13163651	C	T	100	PASS	AC=522;AF=0.104233;AN=5008;NS=2504;DP=19117;EAS_AF=0.124;AMR_AF=0.072;AFR_AF=0.0356;EUR_AF=0.1133;SAS_AF=0.1902;AA=C|||;VT=SNP
5	90427386	rs2973440	A	G	100	PASS	AC=4874;AF=0.973243;AN=5008;NS=2504;DP=15932;EAS_AF=0.8681;AMR_AF=1;AFR_AF=0.9992;EUR_AF=1;SAS_AF=1;AA=G|||;VT=SNP
5	90428135	rs75070602	G	T	100	PASS	AC=249;AF=0.0497204;AN=5008;NS=2504;DP=15419;EAS_AF=0.0129;AMR_AF=0.0202;AFR_AF=0.1384;EUR_AF=0.006;SAS_AF=0.0337;AA=G|||;VT=SNP
5	90428627	rs2950859	T	C	100	PASS	AC=4874;AF=0.973243;AN=5008;NS=2504;DP=21459;EAS_AF=0.8681;AMR_AF=1;AFR_AF=0.9992;EUR_AF=1;SAS_AF=1;AA=C|||;VT=SNP
5	90428899	rs12697806	A	G	100	PASS	AC=4873;AF=0.973043;AN=5008;NS=2504;DP=20586;EAS_AF=0.8671;AMR_AF=1;AFR_AF=0.9992;EUR_AF=1;SAS_AF=1;AA=A|||;VT=SNP
5	90430048	rs144426413	C	T	100	PASS	AC=56;AF=0.0111821;AN=5008;NS=2504;DP=15146;EAS_AF=0.0129;AMR_AF=0.0014;AFR_AF=0.0045;EUR_AF=0.003;SAS_AF=0.0337;AA=C|||;VT=SNP
5	90430477	rs13190101	C	A	100	PASS	AC=496;AF=0.0990415;AN=5008;NS=2504;DP=12998;EAS_AF=0.124;AMR_AF=0.0692;AFR_AF=0.0182;EUR_AF=0.1133;SAS_AF=0.1892;AA=C|||;VT=SNP
5	90431599	rs73189095	G	A	100	PASS	AC=176;AF=0.0351438;AN=5008;NS=2504;DP=22138;EAS_AF=0.0129;AMR_AF=0.0058;AFR_AF=0.093;EUR_AF=0.004;SAS_AF=0.0327;AA=G|||;VT=SNP
5	90431779	rs13158026	C	T	100	PASS	AC=613;AF=0.122404;AN=5008;NS=2504;DP=20770;EAS_AF=0.1319;AMR_AF=0.0749;AFR_AF=0.0968;EUR_AF=0.1143;SAS_AF=0.1892;AA=C|||;VT=SNP
5	90431872	rs13161782	A	C	100	PASS	AC=618;AF=0.123403;AN=5008;NS=2504;DP=15496;EAS_AF=0.1329;AMR_AF=0.0749;AFR_AF=0.0976;EUR_AF=0.1143;SAS_AF=0.1922;AA=A|||;VT=SNP
5	90431974	rs55736649	A	G	100	PASS	AC=2725;AF=0.544129;AN=5008;NS=2504;DP=19495;EAS_AF=0.5903;AMR_AF=0.7723;AFR_AF=0.1967;EUR_AF=0.7366;SAS_AF=0.6063;AA=A|||;VT=SNP
5	90431982	rs13161956	A	G	100	PASS	AC=623;AF=0.124401;AN=5008;NS=2504;DP=19640;EAS_AF=0.1389;AMR_AF=0.0764;AFR_AF=0.0976;EUR_AF=0.1153;SAS_AF=0.1892;AA=A|||;VT=SNP
5	90432314	rs2367286	A	G	100	PASS	AC=670;AF=0.133786;AN=5008;NS=2504;DP=15592;EAS_AF=0.0893;AMR_AF=0.1081;AFR_AF=0.205;EUR_AF=0.1412;SAS_AF=0.0941;AA=A|||;VT=SNP
5	90432842	rs2950847	G	A	100	PASS	AC=4873;AF=0.973043;AN=5008;NS=2504;DP=17055;EAS_AF=0.8671;AMR_AF=1;AFR_AF=0.9992;EUR_AF=1;SAS_AF=1;AA=A|||;VT=SNP
5	90433312	rs2950848	A	T	100	PASS	AC=4873;AF=0.973043;AN=5008;NS=2504;DP=20586;EAS_AF=0.8671;AMR_AF=1;AFR_AF=0.9992;EUR_AF=1;SAS_AF=1;AA=T|||;VT=SNP
5	90433852	rs60378516	G	A	100	PASS	AC=331;AF=0.0660942;AN=5008;NS=2504;DP=18379;EAS_AF=0.0506;AMR_AF=0.0144;AFR_AF=0.1437;EUR_AF=0.003;SAS_AF=0.0787;AA=G|||;VT=SNP
5	90434109	rs16869507	C	T	100	PASS	AC=132;AF=0.0263578;AN=5008;NS=2504;DP=15509;EAS_AF=0.0407;AMR_AF=0.1225;AFR_AF=0.0015;EUR_AF=0.004;SAS_AF=0;AA=C|||;VT=SNP
5	90436277	rs10055598	T	G	100	PASS	AC=2710;AF=0.541134;AN=5008;NS=2504;DP=16074;EAS_AF=0.5804;AMR_AF=0.7738;AFR_AF=0.1952;EUR_AF=0.7376;SAS_AF=0.6012;AA=T|||;VT=SNP
5	90436372	rs6873467	T	G	100	PASS	AC=1316;AF=0.26278;AN=5008;NS=2504;DP=15500;EAS_AF=0.1835;AMR_AF=0.1254;AFR_AF=0.4637;EUR_AF=0.1421;SAS_AF=0.2945;AA=T|||;VT=SNP
5	90436383	rs184623755	A	T	100	PASS	AC=17;AF=0.00339457;AN=5008;NS=2504;DP=15133;EAS_AF=0.0159;AMR_AF=0;AFR_AF=0;EUR_AF=0.001;SAS_AF=0;AA=A|||;VT=SNP
5	90438189	rs59763490	G	A	100	PASS	AC=359;AF=0.0716853;AN=5008;NS=2504;DP=19039;EAS_AF=0.0526;AMR_AF=0.0144;AFR_AF=0.1604;EUR_AF=0.004;SAS_AF=0.0818;AA=G|||;VT=SNP
5	90438473	rs6873773	C	T	100	PASS	AC=818;AF=0.163339;AN=5008;NS=2504;DP=19019;EAS_AF=0.124;AMR_AF=0.0922;AFR_AF=0.236;EUR_AF=0.1233;SAS_AF=0.1973;AA=C|||;VT=SNP
5	90439954	rs74388584	G	C	100	PASS	AC=134;AF=0.0267572;AN=5008;NS=2504;DP=15844;EAS_AF=0.1319;AMR_AF=0;AFR_AF=0.0008;EUR_AF=0;SAS_AF=0;AA=G|||;VT=SNP
5	90440196	rs112507046	C	T	100	PASS	AC=179;AF=0.0357428;AN=5008;NS=2504;DP=19752;EAS_AF=0.0129;AMR_AF=0.0058;AFR_AF=0.0953;EUR_AF=0.004;SAS_AF=0.0327;AA=C|||;VT=SNP
5	90440534	rs75014033	A	G	100	PASS	AC=62;AF=0.0123802;AN=5008;NS=2504;DP=20957;EAS_AF=0.0585;AMR_AF=0;AFR_AF=0;EUR_AF=0;SAS_AF=0.0031;AA=A|||;VT=SNP
5	90440985	rs73191005	A	G	100	PASS	AC=179;AF=0.0357428;AN=5008;NS=2504;DP=18647;EAS_AF=0.0129;AMR_AF=0.0058;AFR_AF=0.0953;EUR_AF=0.004;SAS_AF=0.0327;AA=A|||;VT=SNP
5	90441146	rs4458614	G	A	100	PASS	AC=2705;AF=0.540136;AN=5008;NS=2504;DP=16806;EAS_AF=0.5883;AMR_AF=0.7695;AFR_AF=0.2118;EUR_AF=0.7217;SAS_AF=0.5849;AA=G|||;VT=SNP
5	90441434	rs142911543	A	G	100	PASS	AC=50;AF=0.00998403;AN=5008;NS=2504;DP=15196;EAS_AF=0.0486;AMR_AF=0;AFR_AF=0;EUR_AF=0;SAS_AF=0.001;AA=A|||;VT=SNP
5	90441702	rs34302350	C	T	100	PASS	AC=1261;AF=0.251797;AN=5008;NS=2504;DP=14462;EAS_AF=0.1746;AMR_AF=0.1138;AFR_AF=0.4622;EUR_AF=0.1272;SAS_AF=0.273;AA=C|||;VT=SNP
5	90442108	rs77705470	T	G	100	PASS	AC=135;AF=0.0269569;AN=5008;NS=2504;DP=16887;EAS_AF=0.1329;AMR_AF=0;AFR_AF=0.0008;EUR_AF=0;SAS_AF=0;AA=T|||;VT=SNP
5	90442505	rs73771197	G	A	100	PASS	AC=435;AF=0.086861;AN=5008;NS=2504;DP=16864;EAS_AF=0.0516;AMR_AF=0.0202;AFR_AF=0.2179;EUR_AF=0.005;SAS_AF=0.0777;AA=G|||;VT=SNP
5	90442878	rs73191006	G	A	100	PASS	AC=130;AF=0.0259585;AN=5008;NS=2504;DP=15691;EAS_AF=0.0129;AMR_AF=0.0029;AFR_AF=0.0605;EUR_AF=0.003;SAS_AF=0.0327;AA=G|||;VT=SNP
5	90443379	rs117850413	T	C	100	PASS	AC=134;AF=0.0267572;AN=5008;NS=2504;DP=18629;EAS_AF=0.1319;AMR_AF=0;AFR_AF=0.0008;EUR_AF=0;SAS_AF=0;AA=T|||;VT=SNP
5	90443492	rs181784210	C	T	100	PASS	AC=28;AF=0.00559105;AN=5008;NS=2504;DP=18421;EAS_AF=0.0278;AMR_AF=0;AFR_AF=0;EUR_AF=0;SAS_AF=0;AA=C|||;VT=SNP
5	90443581	rs4469219	A	G	100	PASS	AC=135;AF=0.0269569;AN=5008;NS=2504;DP=17931;EAS_AF=0.1329;AMR_AF=0;AFR_AF=0.0008;EUR_AF=0;SAS_AF=0;AA=A|||;VT=SNP
5	90443593	rs4331933	G	A	100	PASS	AC=2662;AF=0.53155;AN=5008;NS=2504;DP=18020;EAS_AF=0.5804;AMR_AF=0.755;AFR_AF=0.1936;EUR_AF=0.7227;SAS_AF=0.5828;AA=G|||;VT=SNP
5	90444207	rs4336388	G	C	100	PASS	AC=4225;AF=0.84365;AN=5008;NS=2504;DP=15732;EAS_AF=0.7688;AMR_AF=0.9207;AFR_AF=0.761;EUR_AF=0.9036;SAS_AF=0.9162;AA=C|||;VT=SNP
5	90444528	rs76408823	A	G	100	PASS	AC=65;AF=0.0129792;AN=5008;NS=2504;DP=17925;EAS_AF=0.0228;AMR_AF=0.0014;AFR_AF=0;EUR_AF=0.002;SAS_AF=0.0399;AA=A|||;VT=SNP
5	90444664	rs4563659	G	A	100	PASS	AC=2760;AF=0.551118;AN=5008;NS=2504;DP=18861;EAS_AF=0.5794;AMR_AF=0.7911;AFR_AF=0.2141;EUR_AF=0.7575;SAS_AF=0.5951;AA=g|||;VT=SNP
5	90444666	rs145006190	G	A	100	PASS	AC=99;AF=0.0197684;AN=5008;NS=2504;DP=18897;EAS_AF=0.0278;AMR_AF=0.0043;AFR_AF=0.0499;EUR_AF=0.002;SAS_AF=0;AA=G|||;VT=SNP
5	90444735	rs79787775	T	C	100	PASS	AC=354;AF=0.0706869;AN=5008;NS=2504;DP=20578;EAS_AF=0.0516;AMR_AF=0.0144;AFR_AF=0.1589;EUR_AF=0.006;SAS_AF=0.0777;AA=T|||;VT=SNP
5	90445479	rs147286604	G	A	100	PASS	AC=374;AF=0.0746805;AN=5008;NS=2504;DP=14847;EAS_AF=0.0516;AMR_AF=0.0159;AFR_AF=0.1755;EUR_AF=0.003;SAS_AF=0.0777;AA=G|||;VT=SNP
5	90445583	rs77716316	G	C	100	PASS	AC=135;AF=0.0269569;AN=5008;NS=2504;DP=13250;EAS_AF=0.1329;AMR_AF=0;AFR_AF=0.0008;EUR_AF=0;SAS_AF=0;AA=G|||;VT=SNP
5	90445752	rs78327896	C	A	100	PASS	AC=134;AF=0.0267572;AN=5008;NS=2504;DP=18435;EAS_AF=0.1319;AMR_AF=0;AFR_AF=0.0008;EUR_AF=0;SAS_AF=0;AA=C|||;VT=SNP
5	90445831	rs72784680	T	C	100	PASS	AC=453;AF=0.0904553;AN=5008;NS=2504;DP=16642;EAS_AF=0.0516;AMR_AF=0.0231;AFR_AF=0.2315;EUR_AF=0.005;SAS_AF=0.0757;AA=T|||;VT=SNP
5	90445889	rs77469944	A	G	100	PASS	AC=370;AF=0.0738818;AN=5008;NS=2504;DP=16423;EAS_AF=0.0516;AMR_AF=0.0144;AFR_AF=0.1732;EUR_AF=0.003;SAS_AF=0.0777;AA=A|||;VT=SNP
5	90446283	rs73771199	C	T	100	PASS	AC=352;AF=0.0702875;AN=5008;NS=2504;DP=19583;EAS_AF=0.0516;AMR_AF=0.0144;AFR_AF=0.1596;EUR_AF=0.003;SAS_AF=0.0777;AA=C|||;VT=SNP
5	90446976	rs79515212	A	G	100	PASS	AC=135;AF=0.0269569;AN=5008;NS=2504;DP=16370;EAS_AF=0.1329;AMR_AF=0;AFR_AF=0.0008;EUR_AF=0;SAS_AF=0;AA=A|||;VT=SNP
5	90447132	rs11745446	T	A	100	PASS	AC=4383;AF=0.8752;AN=5008;NS=2504;DP=14749;EAS_AF=0.9097;AMR_AF=0.9323;AFR_AF=0.7625;EUR_AF=0.9056;SAS_AF=0.9202;AA=A|||;VT=SNP
5	90447216	rs13176728	G	A	100	PASS	AC=555;AF=0.110823;AN=5008;NS=2504;DP=15150;EAS_AF=0.123;AMR_AF=0.085;AFR_AF=0.0242;EUR_AF=0.1332;SAS_AF=0.2106;AA=G|||;VT=SNP
5	90447328	rs118144117	C	G	100	PASS	AC=60;AF=0.0119808;AN=5008;NS=2504;DP=15830;EAS_AF=0.0556;AMR_AF=0;AFR_AF=0;EUR_AF=0;SAS_AF=0.0041;AA=C|||;VT=SNP
5	90448114	rs4540211	T	C	100	PASS	AC=2950;AF=0.589058;AN=5008;NS=2504;DP=18857;EAS_AF=0.6032;AMR_AF=0.8141;AFR_AF=0.2784;EUR_AF=0.7734;SAS_AF=0.6452;AA=T|||;VT=SNP
5	90448410	rs138643217	C	A	100	PASS	AC=68;AF=0.0135783;AN=5008;NS=2504;DP=17323;EAS_AF=0.0367;AMR_AF=0.0432;AFR_AF=0.0008;EUR_AF=0;SAS_AF=0;AA=C|||;VT=SNP
5	90449031	rs7726023	T	C	100	PASS	AC=4499;AF=0.898363;AN=5008;NS=2504;DP=16615;EAS_AF=0.9097;AMR_AF=0.9352;AFR_AF=0.8487;EUR_AF=0.9056;SAS_AF=0.9202;AA=C|||;VT=SNP;EX_TARGET
5	90449154	rs13158963	G	A	100	PASS	AC=692;AF=0.138179;AN=5008;NS=2504;DP=15689;EAS_AF=0.122;AMR_AF=0.0865;AFR_AF=0.1475;EUR_AF=0.1213;SAS_AF=0.1963;AA=G|||;VT=SNP;EX_TARGET
5	90449807	rs13160072	G	A	100	PASS	AC=501;AF=0.10004;AN=5008;NS=2504;DP=18333;EAS_AF=0.122;AMR_AF=0.0749;AFR_AF=0.0204;EUR_AF=0.1203;SAS_AF=0.182;AA=g|||;VT=SNP
5	90449932	rs55980700	T	C	100	PASS	AC=3026;AF=0.604233;AN=5008;NS=2504;DP=15809;EAS_AF=0.6032;AMR_AF=0.8084;AFR_AF=0.348;EUR_AF=0.7664;SAS_AF=0.6401;AA=T|||;VT=SNP
5	90450113	rs13184171	T	C	100	PASS	AC=689;AF=0.13758;AN=5008;NS=2504;DP=15241;EAS_AF=0.122;AMR_AF=0.0893;AFR_AF=0.143;EUR_AF=0.1213;SAS_AF=0.1973;AA=T|||;VT=SNP
5	90450351	rs150916879	G	A	100	PASS	AC=51;AF=0.0101837;AN=5008;NS=2504;DP=15043;EAS_AF=0.0129;AMR_AF=0.0014;AFR_AF=0.0015;EUR_AF=0.003;SAS_AF=0.0327;AA=G|||;VT=SNP
5	90450440	rs74672968	A	G	100	PASS	AC=376;AF=0.0750799;AN=5008;NS=2504;DP=17573;EAS_AF=0.0526;AMR_AF=0.0144;AFR_AF=0.174;EUR_AF=0.006;SAS_AF=0.0787;AA=A|||;VT=SNP
5	90451039	rs13169196	A	G	100	PASS	AC=859;AF=0.171526;AN=5008;NS=2504;DP=19070;EAS_AF=0.255;AMR_AF=0.0994;AFR_AF=0.146;EUR_AF=0.1332;SAS_AF=0.2106;AA=G|||;VT=SNP
5	90452173	rs6863796	T	A	100	PASS	AC=352;AF=0.0702875;AN=5008;NS=2504;DP=19602;EAS_AF=0.0526;AMR_AF=0.0144;AFR_AF=0.1589;EUR_AF=0.003;SAS_AF=0.0777;AA=T|||;VT=SNP
5	90452556	rs143367253	T	A	100	PASS	AC=40;AF=0.00798722;AN=5008;NS=2504;DP=16764;EAS_AF=0.0288;AMR_AF=0;AFR_AF=0;EUR_AF=0.0089;SAS_AF=0.002;AA=T|||;VT=SNP
5	90452758	rs4916703	C	T	100	PASS	AC=3360;AF=0.670927;AN=5008;NS=2504;DP=18009;EAS_AF=0.6448;AMR_AF=0.8069;AFR_AF=0.525;EUR_AF=0.7634;SAS_AF=0.7035;AA=T|||;VT=SNP
5	90453183	rs73771202	T	C	100	PASS	AC=366;AF=0.0730831;AN=5008;NS=2504;DP=17065;EAS_AF=0.0506;AMR_AF=0.0144;AFR_AF=0.1641;EUR_AF=0.006;SAS_AF=0.0838;AA=T|||;VT=SNP
5	90453191	rs4916847	G	C	100	PASS	AC=4456;AF=0.889776;AN=5008;NS=2504;DP=16616;EAS_AF=0.9028;AMR_AF=0.9265;AFR_AF=0.8343;EUR_AF=0.8956;SAS_AF=0.9192;AA=T|||;VT=SNP
5	90453242	rs4916704	T	C	100	PASS	AC=3536;AF=0.70607;AN=5008;NS=2504;DP=14792;EAS_AF=0.7232;AMR_AF=0.8804;AFR_AF=0.3623;EUR_AF=0.8897;SAS_AF=0.8405;AA=T|||;VT=SNP
5	90453603	rs75309435	T	C	100	PASS	AC=135;AF=0.0269569;AN=5008;NS=2504;DP=16993;EAS_AF=0.1319;AMR_AF=0.0014;AFR_AF=0.0008;EUR_AF=0;SAS_AF=0;AA=T|||;VT=SNP
5	90455452	rs73773304	A	G	100	PASS	AC=363;AF=0.072484;AN=5008;NS=2504;DP=16027;EAS_AF=0.0496;AMR_AF=0.0144;AFR_AF=0.1641;EUR_AF=0.003;SAS_AF=0.0849;AA=A|||;VT=SNP
5	90455656	rs73773305	A	G	100	PASS	AC=385;AF=0.076877;AN=5008;NS=2504;DP=16112;EAS_AF=0.0496;AMR_AF=0.0144;AFR_AF=0.1808;EUR_AF=0.003;SAS_AF=0.0849;AA=A|||;VT=SNP
5	90455872	rs6864663	C	T	100	PASS	AC=3112;AF=0.621406;AN=5008;NS=2504;DP=17714;EAS_AF=0.5923;AMR_AF=0.7968;AFR_AF=0.4546;EUR_AF=0.7515;SAS_AF=0.6186;AA=T|||;VT=SNP
5	90455923	rs6864534	A	C	100	PASS	AC=4272;AF=0.853035;AN=5008;NS=2504;DP=18069;EAS_AF=0.9028;AMR_AF=0.9135;AFR_AF=0.702;EUR_AF=0.8936;SAS_AF=0.9213;AA=C|||;VT=SNP
5	90456726	rs74993111	C	A	100	PASS	AC=133;AF=0.0265575;AN=5008;NS=2504;DP=22420;EAS_AF=0.131;AMR_AF=0;AFR_AF=0.0008;EUR_AF=0;SAS_AF=0;AA=C|||;VT=SNP
5	90456914	rs76065399	G	A	100	PASS	AC=133;AF=0.0265575;AN=5008;NS=2504;DP=21119;EAS_AF=0.131;AMR_AF=0;AFR_AF=0.0008;EUR_AF=0;SAS_AF=0;AA=G|||;VT=SNP
5	90458098	rs73773307	G	T	100	PASS	AC=376;AF=0.0750799;AN=5008;NS=2504;DP=20942;EAS_AF=0.0476;AMR_AF=0.0144;AFR_AF=0.1793;EUR_AF=0.003;SAS_AF=0.0798;AA=G|||;VT=SNP
5	90458126	rs4916848	C	A	100	PASS	AC=2967;AF=0.592452;AN=5008;NS=2504;DP=20064;EAS_AF=0.5923;AMR_AF=0.7853;AFR_AF=0.3457;EUR_AF=0.7535;SAS_AF=0.6237;AA=C|||;VT=SNP
5	90458169	rs13179009	G	C	100	PASS	AC=567;AF=0.113219;AN=5008;NS=2504;DP=20097;EAS_AF=0.131;AMR_AF=0.0951;AFR_AF=0.0166;EUR_AF=0.1352;SAS_AF=0.2157;AA=G|||;VT=SNP
5	90458387	rs4916705	G	A	100	PASS	AC=4382;AF=0.875;AN=5008;NS=2504;DP=20601;EAS_AF=0.8938;AMR_AF=0.915;AFR_AF=0.7927;EUR_AF=0.8956;SAS_AF=0.9172;AA=A|||;VT=SNP
5	90458561	rs143379608	G	A	100	PASS	AC=49;AF=0.00978435;AN=5008;NS=2504;DP=20397;EAS_AF=0.0119;AMR_AF=0.0014;AFR_AF=0.0015;EUR_AF=0.003;SAS_AF=0.0317;AA=G|||;VT=SNP
5	90458777	rs78785684	C	G	100	PASS	AC=135;AF=0.0269569;AN=5008;NS=2504;DP=19668;EAS_AF=0.1319;AMR_AF=0;AFR_AF=0.0015;EUR_AF=0;SAS_AF=0;AA=C|||;VT=SNP
5	90458833	rs117645608	G	A	100	PASS	AC=49;AF=0.00978435;AN=5008;NS=2504;DP=20736;EAS_AF=0.0119;AMR_AF=0.0014;AFR_AF=0.0015;EUR_AF=0.003;SAS_AF=0.0317;AA=G|||;VT=SNP
5	90459010	rs76811408	G	A	100	PASS	AC=134;AF=0.0267572;AN=5008;NS=2504;DP=19736;EAS_AF=0.1319;AMR_AF=0;AFR_AF=0.0008;EUR_AF=0;SAS_AF=0;AA=G|||;VT=SNP
5	90459091	rs10077486	A	G	100	PASS	AC=4271;AF=0.852835;AN=5008;NS=2504;DP=18488;EAS_AF=0.9028;AMR_AF=0.9164;AFR_AF=0.6982;EUR_AF=0.8956;SAS_AF=0.9213;AA=G|||;VT=SNP
5	90459777	rs41311627	A	G	100	PASS	AC=389;AF=0.0776757;AN=5008;NS=2504;DP=18813;EAS_AF=0.0496;AMR_AF=0.0144;AFR_AF=0.1815;EUR_AF=0.006;SAS_AF=0.0849;AA=A|||;VT=SNP
5	90460101	rs3814069	A	G	100	PASS	AC=202;AF=0.0403355;AN=5008;NS=2504;DP=19924;EAS_AF=0.1577;AMR_AF=0.0576;AFR_AF=0;EUR_AF=0;SAS_AF=0.0031;AA=A|||;VT=SNP
5	90460835	rs73773308	C	A	100	PASS	AC=372;AF=0.0742812;AN=5008;NS=2504;DP=16986;EAS_AF=0.0476;AMR_AF=0.0144;AFR_AF=0.1762;EUR_AF=0.003;SAS_AF=0.0798;AA=C|||;VT=SNP
5	90461036	rs10474340	G	A	100	PASS	AC=4418;AF=0.882188;AN=5008;NS=2504;DP=18112;EAS_AF=0.8938;AMR_AF=0.9121;AFR_AF=0.823;EUR_AF=0.8936;SAS_AF=0.9172;AA=A|||;VT=SNP
5	90461076	rs77745204	C	T	100	PASS	AC=135;AF=0.0269569;AN=5008;NS=2504;DP=19058;EAS_AF=0.1319;AMR_AF=0;AFR_AF=0.0008;EUR_AF=0;SAS_AF=0.001;AA=C|||;VT=SNP
5	90461606	rs115039650	G	A	100	PASS	AC=371;AF=0.0740815;AN=5008;NS=2504;DP=16993;EAS_AF=0.0476;AMR_AF=0.0144;AFR_AF=0.1755;EUR_AF=0.003;SAS_AF=0.0798;AA=G|||;VT=SNP
5	90461706	rs76670416	A	G	100	PASS	AC=383;AF=0.0764776;AN=5008;NS=2504;DP=16079;EAS_AF=0.0496;AMR_AF=0.0144;AFR_AF=0.18;EUR_AF=0.006;SAS_AF=0.0808;AA=A|||;VT=SNP
5	90463271	rs4256375	G	A	100	PASS	AC=2816;AF=0.5623;AN=5008;NS=2504;DP=20880;EAS_AF=0.5873;AMR_AF=0.7781;AFR_AF=0.267;EUR_AF=0.7485;SAS_AF=0.591;AA=G|||;VT=SNP
5	90463520	rs77778851	G	A	100	PASS	AC=57;AF=0.0113818;AN=5008;NS=2504;DP=17838;EAS_AF=0.0119;AMR_AF=0.0029;AFR_AF=0.0068;EUR_AF=0.003;SAS_AF=0.0317;AA=G|||;VT=SNP
5	90464235	rs4916849	T	C	100	PASS	AC=3716;AF=0.742013;AN=5008;NS=2504;DP=17782;EAS_AF=0.8452;AMR_AF=0.8761;AFR_AF=0.41;EUR_AF=0.8867;SAS_AF=0.8405;AA=T|||;VT=SNP
5	90464389	rs11741423	A	G	100	PASS	AC=4099;AF=0.81849;AN=5008;NS=2504;DP=17144;EAS_AF=0.8938;AMR_AF=0.8934;AFR_AF=0.5893;EUR_AF=0.8946;SAS_AF=0.9192;AA=A|||;VT=SNP
5	90464733	rs78802469	T	A	100	PASS	AC=134;AF=0.0267572;AN=5008;NS=2504;DP=17860;EAS_AF=0.1319;AMR_AF=0;AFR_AF=0.0008;EUR_AF=0;SAS_AF=0;AA=T|||;VT=SNP
5	90464827	rs10213697	T	C	100	PASS	AC=4257;AF=0.85004;AN=5008;NS=2504;DP=19035;EAS_AF=0.8938;AMR_AF=0.9049;AFR_AF=0.7027;EUR_AF=0.8946;SAS_AF=0.9192;AA=C|||;VT=SNP
5	90464937	rs10213732	T	C	100	PASS	AC=3002;AF=0.599441;AN=5008;NS=2504;DP=18981;EAS_AF=0.5903;AMR_AF=0.7882;AFR_AF=0.3502;EUR_AF=0.7674;SAS_AF=0.6391;AA=T|||;VT=SNP
5	90466296	rs4537089	C	T	100	PASS	AC=3498;AF=0.698482;AN=5008;NS=2504;DP=21573;EAS_AF=0.7907;AMR_AF=0.6988;AFR_AF=0.4728;EUR_AF=0.8062;SAS_AF=0.7975;AA=T|||;VT=SNP
5	90467224	rs13188929	A	G	100	PASS	AC=956;AF=0.190895;AN=5008;NS=2504;DP=15718;EAS_AF=0.2589;AMR_AF=0.111;AFR_AF=0.1997;EUR_AF=0.1362;SAS_AF=0.2219;AA=G|||;VT=SNP
5	90467324	rs74672210	T	C	100	PASS	AC=39;AF=0.00778754;AN=5008;NS=2504;DP=14519;EAS_AF=0.0377;AMR_AF=0;AFR_AF=0;EUR_AF=0.001;SAS_AF=0;AA=T|||;VT=SNP
5	90467408	rs80063001	T	G	100	PASS	AC=134;AF=0.0267572;AN=5008;NS=2504;DP=14516;EAS_AF=0.1319;AMR_AF=0;AFR_AF=0.0008;EUR_AF=0;SAS_AF=0;AA=T|||;VT=SNP
5	90468552	rs7714013	C	G	100	PASS	AC=3632;AF=0.72524;AN=5008;NS=2504;DP=13832;EAS_AF=0.7212;AMR_AF=0.8919;AFR_AF=0.4342;EUR_AF=0.8877;SAS_AF=0.8374;AA=C|||;VT=SNP
5	90469341	rs140133694	T	C	100	PASS	AC=49;AF=0.00978435;AN=5008;NS=2504;DP=13142;EAS_AF=0.0119;AMR_AF=0.0014;AFR_AF=0.0015;EUR_AF=0.003;SAS_AF=0.0317;AA=T|||;VT=SNP
5	90470580	rs79217102	T	A	100	PASS	AC=134;AF=0.0267572;AN=5008;NS=2504;DP=20746;EAS_AF=0.1319;AMR_AF=0;AFR_AF=0.0008;EUR_AF=0;SAS_AF=0;AA=T|||;VT=SNP
5	90471451	rs1397793	G	A	100	PASS	AC=2044;AF=0.408147;AN=5008;NS=2504;DP=13391;EAS_AF=0.4623;AMR_AF=0.5432;AFR_AF=0.056;EUR_AF=0.6143;SAS_AF=0.5204;AA=G|||;VT=SNP
5	90471574	rs2941902	C	G	100	PASS	AC=2899;AF=0.578874;AN=5008;NS=2504;DP=15046;EAS_AF=0.5913;AMR_AF=0.7839;AFR_AF=0.27;EUR_AF=0.7664;SAS_AF=0.6452;AA=C|||;VT=SNP
5	90471593	rs13182804	C	T	100	PASS	AC=842;AF=0.168131;AN=5008;NS=2504;DP=15440;EAS_AF=0.1687;AMR_AF=0.0951;AFR_AF=0.1619;EUR_AF=0.1243;SAS_AF=0.273;AA=C|||;VT=SNP
5	90471610	rs2941901	G	A	100	PASS	AC=4100;AF=0.81869;AN=5008;NS=2504;DP=15381;EAS_AF=0.8938;AMR_AF=0.8934;AFR_AF=0.5946;EUR_AF=0.8897;SAS_AF=0.9182;AA=A|||;VT=SNP
5	90472182	rs139792291	T	C	100	PASS	AC=62;AF=0.0123802;AN=5008;NS=2504;DP=15497;EAS_AF=0.0109;AMR_AF=0.0014;AFR_AF=0.0121;EUR_AF=0.003;SAS_AF=0.0317;AA=T|||;VT=SNP
5	90472210	rs2941900	G	A	100	PASS	AC=4222;AF=0.843051;AN=5008;NS=2504;DP=15444;EAS_AF=0.873;AMR_AF=0.9078;AFR_AF=0.7201;EUR_AF=0.8887;SAS_AF=0.8855;AA=A|||;VT=SNP
5	90472492	rs2941899	A	G	100	PASS	AC=3689;AF=0.736621;AN=5008;NS=2504;DP=9917;EAS_AF=0.7599;AMR_AF=0.879;AFR_AF=0.4516;EUR_AF=0.8867;SAS_AF=0.8425;AA=A|||;VT=SNP
5	90472637	rs2941898	A	G	100	PASS	AC=3475;AF=0.69389;AN=5008;NS=2504;DP=17701;EAS_AF=0.6796;AMR_AF=0.7824;AFR_AF=0.5893;EUR_AF=0.7326;SAS_AF=0.7474;AA=A|||;VT=SNP
5	90472680	rs6452942	C	T	100	PASS	AC=1642;AF=0.327875;AN=5008;NS=2504;DP=17646;EAS_AF=0.2986;AMR_AF=0.1268;AFR_AF=0.6551;EUR_AF=0.1223;SAS_AF=0.2699;AA=T|||;VT=SNP
5	90473305	rs2941897	C	T	100	PASS	AC=4369;AF=0.872404;AN=5008;NS=2504;DP=20068;EAS_AF=0.871;AMR_AF=0.9726;AFR_AF=0.7458;EUR_AF=0.9513;SAS_AF=0.8926;AA=T|||;VT=SNP
5	90475510	rs78332247	C	A	100	PASS	AC=505;AF=0.100839;AN=5008;NS=2504;DP=16306;EAS_AF=0.1815;AMR_AF=0.0749;AFR_AF=0.0068;EUR_AF=0.1173;SAS_AF=0.1462;AA=C|||;VT=SNP
5	90475602	rs145726550	G	C	100	PASS	AC=48;AF=0.00958466;AN=5008;NS=2504;DP=15072;EAS_AF=0.0466;AMR_AF=0;AFR_AF=0.0008;EUR_AF=0;SAS_AF=0;AA=G|||;VT=SNP
5	90475655	rs111668442	G	A	100	PASS	AC=226;AF=0.0451278;AN=5008;NS=2504;DP=13283;EAS_AF=0.0655;AMR_AF=0.0663;AFR_AF=0.003;EUR_AF=0.0567;SAS_AF=0.0542;AA=G|||;VT=SNP
5	90475925	rs55754659	C	T	100	PASS	AC=3879;AF=0.774561;AN=5008;NS=2504;DP=14461;EAS_AF=0.8819;AMR_AF=0.9395;AFR_AF=0.3873;EUR_AF=0.9473;SAS_AF=0.8926;AA=C|||;VT=SNP
5	90476121	rs117055929	C	A	100	PASS	AC=79;AF=0.0157748;AN=5008;NS=2504;DP=16634;EAS_AF=0.0774;AMR_AF=0;AFR_AF=0.0008;EUR_AF=0;SAS_AF=0;AA=C|||;VT=SNP
5	90476527	rs118039353	T	C	100	PASS	AC=84;AF=0.0167732;AN=5008;NS=2504;DP=16560;EAS_AF=0.0823;AMR_AF=0;AFR_AF=0.0008;EUR_AF=0;SAS_AF=0;AA=T|||;VT=SNP
5	90478289	rs2941876	C	T	100	PASS	AC=3734;AF=0.745607;AN=5008;NS=2504;DP=20108;EAS_AF=0.8819;AMR_AF=0.9251;AFR_AF=0.2859;EUR_AF=0.9433;SAS_AF=0.8957;AA=C|||;VT=SNP
5	90478805	rs2941877	C	T	100	PASS	AC=4167;AF=0.832069;AN=5008;NS=2504;DP=18007;EAS_AF=0.8819;AMR_AF=0.9611;AFR_AF=0.5915;EUR_AF=0.9493;SAS_AF=0.8937;AA=T|||;VT=SNP
5	90479105	rs4916850	A	G	100	PASS	AC=4168;AF=0.832268;AN=5008;NS=2504;DP=15886;EAS_AF=0.8819;AMR_AF=0.9611;AFR_AF=0.59;EUR_AF=0.9493;SAS_AF=0.8967;AA=G|||;VT=SNP
5	90480917	rs16869547	G	A	100	PASS	AC=77;AF=0.0153754;AN=5008;NS=2504;DP=16866;EAS_AF=0.0754;AMR_AF=0;AFR_AF=0.0008;EUR_AF=0;SAS_AF=0;AA=G|||;VT=SNP
5	90481687	rs2941879	T	C	100	PASS	AC=3730;AF=0.744808;AN=5008;NS=2504;DP=19755;EAS_AF=0.8849;AMR_AF=0.9251;AFR_AF=0.2776;EUR_AF=0.9463;SAS_AF=0.8967;AA=T|||;VT=SNP
5	90482614	rs73773317	C	G	100	PASS	AC=360;AF=0.071885;AN=5008;NS=2504;DP=17249;EAS_AF=0.0784;AMR_AF=0.0202;AFR_AF=0.2012;EUR_AF=0.001;SAS_AF=0;AA=G|||;VT=SNP
5	90482854	rs6452944	T	G	100	PASS	AC=987;AF=0.197085;AN=5008;NS=2504;DP=18155;EAS_AF=0.2073;AMR_AF=0.1326;AFR_AF=0.233;EUR_AF=0.1799;SAS_AF=0.2014;AA=T|||;VT=SNP
5	90483011	rs16869551	C	T	100	PASS	AC=215;AF=0.0429313;AN=5008;NS=2504;DP=20375;EAS_AF=0.0764;AMR_AF=0.0159;AFR_AF=0.0908;EUR_AF=0.005;SAS_AF=0.002;AA=T|||;VT=SNP
5	90484033	rs10077999	A	G	100	PASS	AC=3417;AF=0.682308;AN=5008;NS=2504;DP=15855;EAS_AF=0.8046;AMR_AF=0.8501;AFR_AF=0.3079;EUR_AF=0.835;SAS_AF=0.7863;AA=G|||;VT=SNP
5	90484036	rs10063230	C	T	100	PASS	AC=3639;AF=0.726637;AN=5008;NS=2504;DP=15599;EAS_AF=0.8056;AMR_AF=0.866;AFR_AF=0.4644;EUR_AF=0.838;SAS_AF=0.7863;AA=T|||;VT=SNP
5	90484042	rs117440278	G	A	100	PASS	AC=286;AF=0.0571086;AN=5008;NS=2504;DP=15073;EAS_AF=0.1002;AMR_AF=0.0764;AFR_AF=0.0174;EUR_AF=0.0596;SAS_AF=0.0501;AA=G|||;VT=SNP
5	90484060	rs2941880	T	A	100	PASS	AC=4886;AF=0.975639;AN=5008;NS=2504;DP=15607;EAS_AF=0.9782;AMR_AF=0.9928;AFR_AF=0.9365;EUR_AF=0.992;SAS_AF=0.9969;AA=A|||;VT=SNP
5	90484131	rs16869554	T	C	100	PASS	AC=375;AF=0.0748802;AN=5008;NS=2504;DP=15418;EAS_AF=0.1002;AMR_AF=0.0807;AFR_AF=0.084;EUR_AF=0.0596;SAS_AF=0.0481;AA=T|||;VT=SNP
5	90484376	rs77038721	C	T	100	PASS	AC=329;AF=0.0656949;AN=5008;NS=2504;DP=15836;EAS_AF=0.1339;AMR_AF=0.0072;AFR_AF=0.087;EUR_AF=0;SAS_AF=0.0757;AA=C|||;VT=SNP
5	90484700	rs57778265	A	T	100	PASS	AC=407;AF=0.08127;AN=5008;NS=2504;DP=16119;EAS_AF=0.1677;AMR_AF=0.0879;AFR_AF=0.0537;EUR_AF=0.0586;SAS_AF=0.0481;AA=T|||;VT=SNP
5	90484722	rs79630990	T	A	100	PASS	AC=33;AF=0.00658946;AN=5008;NS=2504;DP=15270;EAS_AF=0.0139;AMR_AF=0.0144;AFR_AF=0;EUR_AF=0.002;SAS_AF=0.0072;AA=T|||;VT=SNP
5	90484873	rs61156097	T	C	100	PASS	AC=264;AF=0.0527157;AN=5008;NS=2504;DP=19578;EAS_AF=0.1002;AMR_AF=0.0749;AFR_AF=0.0045;EUR_AF=0.0577;SAS_AF=0.0481;AA=T|||;VT=SNP
5	90484982	rs57437843	T	G	100	PASS	AC=324;AF=0.0646965;AN=5008;NS=2504;DP=19056;EAS_AF=0.1002;AMR_AF=0.085;AFR_AF=0.0439;EUR_AF=0.0586;SAS_AF=0.0481;AA=T|||;VT=SNP
5	90485573	rs148331347	T	C	100	PASS	AC=16;AF=0.00319489;AN=5008;NS=2504;DP=18632;EAS_AF=0.0159;AMR_AF=0;AFR_AF=0;EUR_AF=0;SAS_AF=0;AA=T|||;VT=SNP
5	90485685	rs1877216	G	T	100	PASS	AC=1902;AF=0.379792;AN=5008;NS=2504;DP=19361;EAS_AF=0.3383;AMR_AF=0.2233;AFR_AF=0.7103;EUR_AF=0.2038;SAS_AF=0.2679;AA=T|||;VT=SNP
5	90485714	rs16869562	C	T	100	PASS	AC=521;AF=0.104034;AN=5008;NS=2504;DP=19574;EAS_AF=0.1677;AMR_AF=0.0922;AFR_AF=0.1377;EUR_AF=0.0586;SAS_AF=0.0481;AA=T|||;VT=SNP
5	90486248	rs74518872	T	A	100	PASS	AC=69;AF=0.013778;AN=5008;NS=2504;DP=18939;EAS_AF=0.0675;AMR_AF=0;AFR_AF=0.0008;EUR_AF=0;SAS_AF=0;AA=T|||;VT=SNP
5	90486551	rs143990213	C	A	100	PASS	AC=75;AF=0.014976;AN=5008;NS=2504;DP=21137;EAS_AF=0.0675;AMR_AF=0.0014;AFR_AF=0.0045;EUR_AF=0;SAS_AF=0;AA=C|||;VT=SNP
5	90486657	rs2063462	C	T	100	PASS	AC=280;AF=0.0559105;AN=5008;NS=2504;DP=18231;EAS_AF=0.0704;AMR_AF=0.0951;AFR_AF=0.0174;EUR_AF=0.0716;SAS_AF=0.0491;AA=T|||;VT=SNP
5	90487731	rs16869566	C	T	100	PASS	AC=66;AF=0.0131789;AN=5008;NS=2504;DP=19097;EAS_AF=0.0645;AMR_AF=0;AFR_AF=0.0008;EUR_AF=0;SAS_AF=0;AA=T|||;VT=SNP
5	90487856	rs17574989	T	C	100	PASS	AC=363;AF=0.072484;AN=5008;NS=2504;DP=19106;EAS_AF=0.0149;AMR_AF=0.121;AFR_AF=0.0136;EUR_AF=0.1998;SAS_AF=0.046;AA=T|||;VT=SNP
5	90487996	rs16869570	T	G	100	PASS	AC=68;AF=0.0135783;AN=5008;NS=2504;DP=18503;EAS_AF=0.0665;AMR_AF=0;AFR_AF=0.0008;EUR_AF=0;SAS_AF=0;AA=T|||;VT=SNP
5	90488098	rs2973435	C	G	100	PASS	AC=1692;AF=0.337859;AN=5008;NS=2504;DP=19463;EAS_AF=0.3373;AMR_AF=0.2205;AFR_AF=0.5469;EUR_AF=0.2127;SAS_AF=0.2679;AA=G|||;VT=SNP
5	90488667	rs10514346	A	G	100	PASS	AC=423;AF=0.0844649;AN=5008;NS=2504;DP=18566;EAS_AF=0.1687;AMR_AF=0.1009;AFR_AF=0.0454;EUR_AF=0.0726;SAS_AF=0.0511;AA=G|||;VT=SNP
5	90489316	rs75029732	C	G	100	PASS	AC=351;AF=0.0700879;AN=5008;NS=2504;DP=17494;EAS_AF=0.1022;AMR_AF=0.1009;AFR_AF=0.0431;EUR_AF=0.0706;SAS_AF=0.0511;AA=G|||;VT=SNP
5	90489333	rs114071829	A	G	100	PASS	AC=351;AF=0.0700879;AN=5008;NS=2504;DP=17388;EAS_AF=0.1022;AMR_AF=0.1009;AFR_AF=0.0431;EUR_AF=0.0706;SAS_AF=0.0511;AA=G|||;VT=SNP
5	90489334	rs114971860	T	C	100	PASS	AC=351;AF=0.0700879;AN=5008;NS=2504;DP=17371;EAS_AF=0.1022;AMR_AF=0.1009;AFR_AF=0.0431;EUR_AF=0.0706;SAS_AF=0.0511;AA=C|||;VT=SNP
5	90489363	rs1511343	G	A	100	PASS	AC=561;AF=0.112021;AN=5008;NS=2504;DP=18254;EAS_AF=0.0377;AMR_AF=0.0922;AFR_AF=0.1407;EUR_AF=0.1372;SAS_AF=0.138;AA=G|||;VT=SNP
5	90490070	rs2941887	T	C	100	PASS	AC=1030;AF=0.205671;AN=5008;NS=2504;DP=19839;EAS_AF=0.1389;AMR_AF=0.1902;AFR_AF=0.2753;EUR_AF=0.2097;SAS_AF=0.1871;AA=T|||;VT=SNP
5	90490249	rs2973433	C	T	100	PASS	AC=3856;AF=0.769968;AN=5008;NS=2504;DP=20206;EAS_AF=0.7421;AMR_AF=0.8631;AFR_AF=0.5575;EUR_AF=0.9165;SAS_AF=0.8691;AA=C|||;VT=SNP
5	90490472	rs79768711	C	T	100	PASS	AC=288;AF=0.057508;AN=5008;NS=2504;DP=19435;EAS_AF=0.1022;AMR_AF=0.0879;AFR_AF=0.003;EUR_AF=0.0696;SAS_AF=0.0511;AA=C|||;VT=SNP
5	90490637	rs79217161	G	T	100	PASS	AC=304;AF=0.0607029;AN=5008;NS=2504;DP=20081;EAS_AF=0.1319;AMR_AF=0.0043;AFR_AF=0.0696;EUR_AF=0.001;SAS_AF=0.0767;AA=G|||;VT=SNP
5	90490643	rs12655796	C	G	100	PASS	AC=287;AF=0.0573083;AN=5008;NS=2504;DP=20113;EAS_AF=0.1022;AMR_AF=0.0879;AFR_AF=0.003;EUR_AF=0.0696;SAS_AF=0.0501;AA=C|||;VT=SNP
5	90491059	rs113833944	G	T	100	PASS	AC=219;AF=0.04373;AN=5008;NS=2504;DP=17641;EAS_AF=0.0526;AMR_AF=0.0634;AFR_AF=0.003;EUR_AF=0.0686;SAS_AF=0.0501;AA=g|||;VT=SNP
5	90491330	rs78358745	C	A	100	PASS	AC=246;AF=0.0491214;AN=5008;NS=2504;DP=18399;EAS_AF=0.0526;AMR_AF=0.0663;AFR_AF=0.0212;EUR_AF=0.0696;SAS_AF=0.0501;AA=C|||;VT=SNP
5	90492093	rs13161942	C	T	100	PASS	AC=813;AF=0.16234;AN=5008;NS=2504;DP=17606;EAS_AF=0.2133;AMR_AF=0.1326;AFR_AF=0.1112;EUR_AF=0.0577;SAS_AF=0.3078;AA=C|||;VT=SNP
5	90492339	rs75833024	C	T	100	PASS	AC=311;AF=0.0621006;AN=5008;NS=2504;DP=19656;EAS_AF=0.1339;AMR_AF=0.0043;AFR_AF=0.0726;EUR_AF=0.001;SAS_AF=0.0777;AA=C|||;VT=SNP
5	90493653	rs2941886	C	T	100	PASS	AC=626;AF=0.125;AN=5008;NS=2504;DP=18537;EAS_AF=0.1032;AMR_AF=0.0908;AFR_AF=0.1422;EUR_AF=0.1372;SAS_AF=0.136;AA=G|||;VT=SNP
5	90494075	rs13154867	T	G	100	PASS	AC=3153;AF=0.629593;AN=5008;NS=2504;DP=17723;EAS_AF=0.6627;AMR_AF=0.7406;AFR_AF=0.4788;EUR_AF=0.7913;SAS_AF=0.5542;AA=T|||;VT=SNP
5	90494114	rs2137009	C	T	100	PASS	AC=4388;AF=0.876198;AN=5008;NS=2504;DP=17298;EAS_AF=0.8948;AMR_AF=0.8646;AFR_AF=0.9077;EUR_AF=0.9344;SAS_AF=0.7628;AA=T|||;VT=SNP
5	90494781	rs2973432	A	G	100	PASS	AC=4370;AF=0.872604;AN=5008;NS=2504;DP=18452;EAS_AF=0.8978;AMR_AF=0.8674;AFR_AF=0.8752;EUR_AF=0.9354;SAS_AF=0.7822;AA=G|||;VT=SNP
5	90494866	rs6862466	T	C	100	PASS	AC=2468;AF=0.492812;AN=5008;NS=2504;DP=18850;EAS_AF=0.5337;AMR_AF=0.6254;AFR_AF=0.211;EUR_AF=0.7197;SAS_AF=0.5041;AA=T|||;VT=SNP
5	90494987	rs13178155	G	A	100	PASS	AC=2237;AF=0.446685;AN=5008;NS=2504;DP=19525;EAS_AF=0.5317;AMR_AF=0.6182;AFR_AF=0.0431;EUR_AF=0.7177;SAS_AF=0.5041;AA=g|||;VT=SNP
5	90495248	rs111493531	A	G	100	PASS	AC=240;AF=0.0479233;AN=5008;NS=2504;DP=19706;EAS_AF=0.0952;AMR_AF=0.013;AFR_AF=0.1021;EUR_AF=0;SAS_AF=0;AA=A|||;VT=SNP
5	90495879	rs111903488	A	G	100	PASS	AC=284;AF=0.0567093;AN=5008;NS=2504;DP=21121;EAS_AF=0.0992;AMR_AF=0.0879;AFR_AF=0.003;EUR_AF=0.0696;SAS_AF=0.0501;AA=A|||;VT=SNP
5	90495997	rs150530445	G	A	100	PASS	AC=312;AF=0.0623003;AN=5008;NS=2504;DP=19709;EAS_AF=0.0992;AMR_AF=0.0908;AFR_AF=0.0219;EUR_AF=0.0706;SAS_AF=0.0501;AA=G|||;VT=SNP
5	90496155	rs10462491	G	A	100	PASS	AC=93;AF=0.0185703;AN=5008;NS=2504;DP=19362;EAS_AF=0.0913;AMR_AF=0;AFR_AF=0.0008;EUR_AF=0;SAS_AF=0;AA=G|||;VT=SNP
5	90496534	rs2973431	T	A	100	PASS	AC=4409;AF=0.880391;AN=5008;NS=2504;DP=16829;EAS_AF=0.8958;AMR_AF=0.866;AFR_AF=0.9191;EUR_AF=0.9354;SAS_AF=0.7658;AA=A|||;VT=SNP
5	90496644	rs2973430	G	C	100	PASS	AC=3682;AF=0.735224;AN=5008;NS=2504;DP=16126;EAS_AF=0.8006;AMR_AF=0.8069;AFR_AF=0.5461;EUR_AF=0.8797;SAS_AF=0.7239;AA=g|||;VT=SNP
5	90496851	rs79714259	G	A	100	PASS	AC=94;AF=0.01877;AN=5008;NS=2504;DP=15435;EAS_AF=0.0923;AMR_AF=0;AFR_AF=0.0008;EUR_AF=0;SAS_AF=0;AA=G|||;VT=SNP
5	90497251	rs2973429	C	T	100	PASS	AC=4389;AF=0.876398;AN=5008;NS=2504;DP=17724;EAS_AF=0.8958;AMR_AF=0.8631;AFR_AF=0.9047;EUR_AF=0.9364;SAS_AF=0.7658;AA=t|||;VT=SNP
5	90499034	rs6878426	C	A	100	PASS	AC=300;AF=0.0599042;AN=5008;NS=2504;DP=19121;EAS_AF=0.0952;AMR_AF=0.0144;AFR_AF=0.1467;EUR_AF=0;SAS_AF=0;AA=A|||;VT=SNP
5	90499159	rs6452945	A	T	100	PASS	AC=3961;AF=0.790935;AN=5008;NS=2504;DP=16087;EAS_AF=0.8958;AMR_AF=0.8199;AFR_AF=0.6785;EUR_AF=0.8797;SAS_AF=0.7229;AA=T|||;VT=SNP
5	90499626	rs73177652	T	C	100	PASS	AC=300;AF=0.0599042;AN=5008;NS=2504;DP=19849;EAS_AF=0.0952;AMR_AF=0.0144;AFR_AF=0.1467;EUR_AF=0;SAS_AF=0;AA=T|||;VT=SNP
5	90499776	rs115165165	T	G	100	PASS	AC=3552;AF=0.709265;AN=5008;NS=2504;DP=11357;EAS_AF=0.7808;AMR_AF=0.7853;AFR_AF=0.5015;EUR_AF=0.8678;SAS_AF=0.6994;AA=T|||;VT=SNP
5	90500406	rs78014422	A	G	100	PASS	AC=234;AF=0.0467252;AN=5008;NS=2504;DP=4992;EAS_AF=0.2282;AMR_AF=0.0043;AFR_AF=0.0008;EUR_AF=0;SAS_AF=0;AA=A|||;VT=SNP
5	90500749	rs73177656	T	C	100	PASS	AC=613;AF=0.122404;AN=5008;NS=2504;DP=4921;EAS_AF=0.2282;AMR_AF=0.0346;AFR_AF=0.267;EUR_AF=0.006;SAS_AF=0;AA=C|||;VT=SNP
5	90500929	rs73177657	G	A	100	PASS	AC=519;AF=0.103634;AN=5008;NS=2504;DP=4710;EAS_AF=0.2282;AMR_AF=0.0303;AFR_AF=0.1982;EUR_AF=0.006;SAS_AF=0;AA=G|||;VT=SNP
5	90501156	rs74531563	G	A	100	PASS	AC=243;AF=0.0485224;AN=5008;NS=2504;DP=4275;EAS_AF=0.2361;AMR_AF=0.0043;AFR_AF=0.0008;EUR_AF=0;SAS_AF=0.001;AA=G|||;VT=SNP
5	90502258	rs73177658	T	C	100	PASS	AC=299;AF=0.0597045;AN=5008;NS=2504;DP=20242;EAS_AF=0.0952;AMR_AF=0.0144;AFR_AF=0.146;EUR_AF=0;SAS_AF=0;AA=C|||;VT=SNP
5	90502403	rs6896108	A	G	100	PASS	AC=299;AF=0.0597045;AN=5008;NS=2504;DP=19516;EAS_AF=0.0952;AMR_AF=0.0144;AFR_AF=0.146;EUR_AF=0;SAS_AF=0;AA=G|||;VT=SNP
5	90502727	rs6877733	T	C	100	PASS	AC=299;AF=0.0597045;AN=5008;NS=2504;DP=13087;EAS_AF=0.0952;AMR_AF=0.0144;AFR_AF=0.146;EUR_AF=0;SAS_AF=0;AA=C|||;VT=SNP
5	90502896	rs6860850	G	A	100	PASS	AC=299;AF=0.0597045;AN=5008;NS=2504;DP=10900;EAS_AF=0.0952;AMR_AF=0.0144;AFR_AF=0.146;EUR_AF=0;SAS_AF=0;AA=a|||;VT=SNP
5	90503021	rs114548635	A	T	100	PASS	AC=299;AF=0.0597045;AN=5008;NS=2504;DP=10327;EAS_AF=0.0952;AMR_AF=0.0144;AFR_AF=0.146;EUR_AF=0;SAS_AF=0;AA=T|||;VT=SNP
5	90503522	rs79658072	G	A	100	PASS	AC=248;AF=0.0495208;AN=5008;NS=2504;DP=20514;EAS_AF=0.1329;AMR_AF=0.0029;AFR_AF=0.0272;EUR_AF=0.001;SAS_AF=0.0767;AA=G|||;VT=SNP
5	90503816	rs73177663	G	A	100	PASS	AC=301;AF=0.0601038;AN=5008;NS=2504;DP=22245;EAS_AF=0.0952;AMR_AF=0.0159;AFR_AF=0.1467;EUR_AF=0;SAS_AF=0;AA=A|||;VT=SNP
5	90504287	rs73177665	C	T	100	PASS	AC=242;AF=0.0483227;AN=5008;NS=2504;DP=19141;EAS_AF=0.0952;AMR_AF=0.0144;AFR_AF=0.1029;EUR_AF=0;SAS_AF=0;AA=C|||;VT=SNP
5	90504620	rs145188791	G	A	100	PASS	AC=248;AF=0.0495208;AN=5008;NS=2504;DP=13626;EAS_AF=0.1329;AMR_AF=0.0029;AFR_AF=0.0272;EUR_AF=0.001;SAS_AF=0.0767;AA=G|||;VT=SNP
5	90504643	rs6888894	T	C	100	PASS	AC=302;AF=0.0603035;AN=5008;NS=2504;DP=14579;EAS_AF=0.0952;AMR_AF=0.0159;AFR_AF=0.1475;EUR_AF=0;SAS_AF=0;AA=C|||;VT=SNP
5	90504842	rs112799361	C	T	100	PASS	AC=284;AF=0.0567093;AN=5008;NS=2504;DP=15878;EAS_AF=0.0992;AMR_AF=0.0879;AFR_AF=0.003;EUR_AF=0.0696;SAS_AF=0.0501;AA=C|||;VT=SNP
5	90505088	rs76306474	G	A	100	PASS	AC=312;AF=0.0623003;AN=5008;NS=2504;DP=15464;EAS_AF=0.0992;AMR_AF=0.0908;AFR_AF=0.0219;EUR_AF=0.0706;SAS_AF=0.0501;AA=G|||;VT=SNP
5	90505374	rs6873182	G	A	100	PASS	AC=242;AF=0.0483227;AN=5008;NS=2504;DP=17712;EAS_AF=0.0952;AMR_AF=0.0144;AFR_AF=0.1029;EUR_AF=0;SAS_AF=0;AA=g|||;VT=SNP
5	90505517	rs2941885	C	A	100	PASS	AC=3108;AF=0.620607;AN=5008;NS=2504;DP=18950;EAS_AF=0.7014;AMR_AF=0.7147;AFR_AF=0.3094;EUR_AF=0.829;SAS_AF=0.6769;AA=C|||;VT=SNP
5	90505632	rs9790980	T	C	100	PASS	AC=242;AF=0.0483227;AN=5008;NS=2504;DP=19657;EAS_AF=0.0952;AMR_AF=0.0144;AFR_AF=0.1029;EUR_AF=0;SAS_AF=0;AA=C|||;VT=SNP
5	90506382	rs150815986	C	T	100	PASS	AC=53;AF=0.0105831;AN=5008;NS=2504;DP=18569;EAS_AF=0.0516;AMR_AF=0;AFR_AF=0.0008;EUR_AF=0;SAS_AF=0;AA=C|||;VT=SNP
5	90506467	rs2973476	C	A	100	PASS	AC=3392;AF=0.677316;AN=5008;NS=2504;DP=18812;EAS_AF=0.7292;AMR_AF=0.7349;AFR_AF=0.4947;EUR_AF=0.829;SAS_AF=0.6738;AA=C|||;VT=SNP
5	90506804	rs4400156	C	T	100	PASS	AC=2702;AF=0.539537;AN=5008;NS=2504;DP=16068;EAS_AF=0.5516;AMR_AF=0.598;AFR_AF=0.3132;EUR_AF=0.7515;SAS_AF=0.5736;AA=c|||;VT=SNP
5	90507608	rs113516899	T	A	100	PASS	AC=149;AF=0.0297524;AN=5008;NS=2504;DP=19615;EAS_AF=0.0466;AMR_AF=0.0086;AFR_AF=0.0719;EUR_AF=0.001;SAS_AF=0;AA=T|||;VT=SNP
5	90507623	rs2973475	T	C	100	PASS	AC=3896;AF=0.777955;AN=5008;NS=2504;DP=19497;EAS_AF=0.748;AMR_AF=0.8012;AFR_AF=0.7943;EUR_AF=0.8449;SAS_AF=0.7014;AA=C|||;VT=SNP
5	90507728	rs114615817	T	C	100	PASS	AC=208;AF=0.0415335;AN=5008;NS=2504;DP=19362;EAS_AF=0.0635;AMR_AF=0.0519;AFR_AF=0.0136;EUR_AF=0.0527;SAS_AF=0.0378;AA=T|||;VT=SNP
5	90508352	rs78068405	C	T	100	PASS	AC=48;AF=0.00958466;AN=5008;NS=2504;DP=20880;EAS_AF=0.0466;AMR_AF=0;AFR_AF=0.0008;EUR_AF=0;SAS_AF=0;AA=T|||;VT=SNP
5	90509033	rs10942626	G	A	100	PASS	AC=193;AF=0.0385383;AN=5008;NS=2504;DP=20065;EAS_AF=0.0635;AMR_AF=0.0504;AFR_AF=0.003;EUR_AF=0.0527;SAS_AF=0.0378;AA=G|||;VT=SNP
5	90509236	rs2973474	G	A	100	PASS	AC=3173;AF=0.633586;AN=5008;NS=2504;DP=14390;EAS_AF=0.5486;AMR_AF=0.6297;AFR_AF=0.5938;EUR_AF=0.7704;SAS_AF=0.637;AA=g|||;VT=SNP
5	90509701	rs143636723	T	C	100	PASS	AC=48;AF=0.00958466;AN=5008;NS=2504;DP=16326;EAS_AF=0.0466;AMR_AF=0;AFR_AF=0.0008;EUR_AF=0;SAS_AF=0;AA=T|||;VT=SNP
5	90510015	rs77640438	A	C	100	PASS	AC=48;AF=0.00958466;AN=5008;NS=2504;DP=18792;EAS_AF=0.0466;AMR_AF=0;AFR_AF=0.0008;EUR_AF=0;SAS_AF=0;AA=A|||;VT=SNP
5	90510419	rs542981200	G	C	100	PASS	AC=48;AF=0.00958466;AN=5008;NS=2504;DP=20068;EAS_AF=0.0466;AMR_AF=0;AFR_AF=0.0008;EUR_AF=0;SAS_AF=0;AA=G|||;VT=SNP
5	90510663	rs12521670	C	T	100	PASS	AC=209;AF=0.0417332;AN=5008;NS=2504;DP=19508;EAS_AF=0.0635;AMR_AF=0.0504;AFR_AF=0.0023;EUR_AF=0.0537;SAS_AF=0.0542;AA=C|||;VT=SNP
5	90510792	rs78330172	A	T	100	PASS	AC=503;AF=0.100439;AN=5008;NS=2504;DP=18909;EAS_AF=0.1359;AMR_AF=0.1657;AFR_AF=0.0787;EUR_AF=0.0765;SAS_AF=0.0716;AA=A|||;VT=SNP
5	90510809	rs7341115	A	G	100	PASS	AC=1030;AF=0.205671;AN=5008;NS=2504;DP=18941;EAS_AF=0.256;AMR_AF=0.2464;AFR_AF=0.2602;EUR_AF=0.1322;SAS_AF=0.1268;AA=G|||;VT=SNP
5	90511674	rs12189158	C	T	100	PASS	AC=609;AF=0.121605;AN=5008;NS=2504;DP=11442;EAS_AF=0.1895;AMR_AF=0.1225;AFR_AF=0.0061;EUR_AF=0.0815;SAS_AF=0.2485;AA=C|||;VT=SNP
5	90512115	rs2973473	A	T	100	PASS	AC=4269;AF=0.852436;AN=5008;NS=2504;DP=13883;EAS_AF=0.7917;AMR_AF=0.8674;AFR_AF=0.9244;EUR_AF=0.9095;SAS_AF=0.7485;AA=T|||;VT=SNP
5	90512294	rs73177675	G	C	100	PASS	AC=746;AF=0.148962;AN=5008;NS=2504;DP=18425;EAS_AF=0.1359;AMR_AF=0.1844;AFR_AF=0.2519;EUR_AF=0.0775;SAS_AF=0.0716;AA=C|||;VT=SNP
5	90512939	rs7341005	A	G	100	PASS	AC=1057;AF=0.211062;AN=5008;NS=2504;DP=15188;EAS_AF=0.1825;AMR_AF=0.196;AFR_AF=0.3918;EUR_AF=0.1064;SAS_AF=0.1145;AA=G|||;VT=SNP
5	90513780	rs73773329	A	G	100	PASS	AC=363;AF=0.072484;AN=5008;NS=2504;DP=12491;EAS_AF=0.0466;AMR_AF=0.0331;AFR_AF=0.149;EUR_AF=0.0497;SAS_AF=0.047;AA=G|||;VT=SNP
5	90514156	rs79017214	C	A	100	PASS	AC=524;AF=0.104633;AN=5008;NS=2504;DP=12304;EAS_AF=0.1359;AMR_AF=0.1657;AFR_AF=0.0946;EUR_AF=0.0765;SAS_AF=0.0716;AA=C|||;VT=SNP
5	90515410	rs12514996	C	A	100	PASS	AC=237;AF=0.0473243;AN=5008;NS=2504;DP=18898;EAS_AF=0.0843;AMR_AF=0.0605;AFR_AF=0.0023;EUR_AF=0.0527;SAS_AF=0.0552;AA=C|||;VT=SNP
5	90515524	rs7712260	C	G	100	PASS	AC=735;AF=0.146765;AN=5008;NS=2504;DP=19907;EAS_AF=0.1766;AMR_AF=0.1801;AFR_AF=0.2088;EUR_AF=0.0805;SAS_AF=0.0767;AA=C|||;VT=SNP
5	90515951	rs73773330	G	C	100	PASS	AC=331;AF=0.0660942;AN=5008;NS=2504;DP=19379;EAS_AF=0.0446;AMR_AF=0.0303;AFR_AF=0.1278;EUR_AF=0.0477;SAS_AF=0.0491;AA=G|||;VT=SNP
5	90516747	rs28379688	A	T	100	PASS	AC=346;AF=0.0690895;AN=5008;NS=2504;DP=16873;EAS_AF=0.0427;AMR_AF=0.036;AFR_AF=0.1384;EUR_AF=0.0487;SAS_AF=0.047;AA=A|||;VT=SNP
5	90517093	rs56410910	C	T	100	PASS	AC=314;AF=0.0626997;AN=5008;NS=2504;DP=18398;EAS_AF=0.0427;AMR_AF=0.0303;AFR_AF=0.118;EUR_AF=0.0477;SAS_AF=0.047;AA=T|||;VT=SNP
5	90517146	rs35363385	C	A	100	PASS	AC=574;AF=0.114617;AN=5008;NS=2504;DP=18391;EAS_AF=0.2044;AMR_AF=0.1182;AFR_AF=0.0333;EUR_AF=0.0557;SAS_AF=0.1902;AA=C|||;VT=SNP
5	90517277	rs55818598	C	A	100	PASS	AC=346;AF=0.0690895;AN=5008;NS=2504;DP=18827;EAS_AF=0.0427;AMR_AF=0.036;AFR_AF=0.1384;EUR_AF=0.0487;SAS_AF=0.047;AA=C|||;VT=SNP
5	90517676	rs111918141	C	G	100	PASS	AC=1080;AF=0.215655;AN=5008;NS=2504;DP=15290;EAS_AF=0.2887;AMR_AF=0.2046;AFR_AF=0.2995;EUR_AF=0.1282;SAS_AF=0.1247;AA=G|||;VT=SNP
5	90517836	rs184169563	A	C	100	PASS	AC=43;AF=0.00858626;AN=5008;NS=2504;DP=17866;EAS_AF=0.0417;AMR_AF=0;AFR_AF=0.0008;EUR_AF=0;SAS_AF=0;AA=A|||;VT=SNP
5	90517976	rs4916706	T	A	100	PASS	AC=1079;AF=0.215455;AN=5008;NS=2504;DP=18925;EAS_AF=0.2887;AMR_AF=0.2046;AFR_AF=0.2995;EUR_AF=0.1282;SAS_AF=0.1237;AA=A|||;VT=SNP
5	90518222	rs4916707	A	G	100	PASS	AC=1132;AF=0.226038;AN=5008;NS=2504;DP=18345;EAS_AF=0.2887;AMR_AF=0.2089;AFR_AF=0.3366;EUR_AF=0.1292;SAS_AF=0.1237;AA=G|||;VT=SNP
5	90518314	rs4916708	A	G	100	PASS	AC=1401;AF=0.279752;AN=5008;NS=2504;DP=20612;EAS_AF=0.378;AMR_AF=0.2738;AFR_AF=0.3502;EUR_AF=0.1899;SAS_AF=0.18;AA=G|||;VT=SNP
5	90518680	rs149614830	T	C	100	PASS	AC=615;AF=0.122804;AN=5008;NS=2504;DP=16832;EAS_AF=0.246;AMR_AF=0.1614;AFR_AF=0.0794;EUR_AF=0.0746;SAS_AF=0.0767;AA=T|||;VT=SNP
5	90519496	rs2973472	G	A	100	PASS	AC=2325;AF=0.464257;AN=5008;NS=2504;DP=16946;EAS_AF=0.3988;AMR_AF=0.5591;AFR_AF=0.1346;EUR_AF=0.7406;SAS_AF=0.6258;AA=G|||;VT=SNP
5	90520510	rs2941895	T	C	100	PASS	AC=2340;AF=0.467252;AN=5008;NS=2504;DP=19602;EAS_AF=0.4157;AMR_AF=0.5591;AFR_AF=0.1301;EUR_AF=0.7435;SAS_AF=0.6268;AA=T|||;VT=SNP
5	90520965	rs79275143	G	A	100	PASS	AC=38;AF=0.00758786;AN=5008;NS=2504;DP=21415;EAS_AF=0.0377;AMR_AF=0;AFR_AF=0;EUR_AF=0;SAS_AF=0;AA=g|||;VT=SNP
5	90521117	rs2941894	G	A	100	PASS	AC=2583;AF=0.515775;AN=5008;NS=2504;DP=20029;EAS_AF=0.3988;AMR_AF=0.5807;AFR_AF=0.3185;EUR_AF=0.7406;SAS_AF=0.6258;AA=G|||;VT=SNP
5	90522439	rs2941893	C	T	100	PASS	AC=2521;AF=0.503395;AN=5008;NS=2504;DP=18112;EAS_AF=0.3988;AMR_AF=0.5735;AFR_AF=0.2746;EUR_AF=0.7416;SAS_AF=0.6258;AA=C|||;VT=SNP
5	90522464	rs35584449	C	A	100	PASS	AC=618;AF=0.123403;AN=5008;NS=2504;DP=18447;EAS_AF=0.2044;AMR_AF=0.1196;AFR_AF=0.0628;EUR_AF=0.0586;SAS_AF=0.1912;AA=C|||;VT=SNP
5	90522481	rs144929872	G	T	100	PASS	AC=43;AF=0.00858626;AN=5008;NS=2504;DP=17985;EAS_AF=0.0417;AMR_AF=0;AFR_AF=0.0008;EUR_AF=0;SAS_AF=0;AA=G|||;VT=SNP
5	90523157	rs76821850	T	C	100	PASS	AC=678;AF=0.135383;AN=5008;NS=2504;DP=15765;EAS_AF=0.246;AMR_AF=0.1643;AFR_AF=0.1256;EUR_AF=0.0746;SAS_AF=0.0767;AA=T|||;VT=SNP
5	90523323	rs12658748	A	G	100	PASS	AC=252;AF=0.0503195;AN=5008;NS=2504;DP=16219;EAS_AF=0.0883;AMR_AF=0.0648;AFR_AF=0.0023;EUR_AF=0.0596;SAS_AF=0.0562;AA=A|||;VT=SNP
5	90523669	rs2048454	T	C	100	PASS	AC=679;AF=0.135583;AN=5008;NS=2504;DP=17314;EAS_AF=0.246;AMR_AF=0.1643;AFR_AF=0.1256;EUR_AF=0.0746;SAS_AF=0.0777;AA=T|||;VT=SNP
5	90523771	rs35059634	A	C	100	PASS	AC=537;AF=0.107228;AN=5008;NS=2504;DP=19230;EAS_AF=0.2044;AMR_AF=0.1153;AFR_AF=0.0045;EUR_AF=0.0577;SAS_AF=0.1912;AA=A|||;VT=SNP
5	90524105	rs7731341	C	T	100	PASS	AC=1940;AF=0.38738;AN=5008;NS=2504;DP=18695;EAS_AF=0.5804;AMR_AF=0.389;AFR_AF=0.3555;EUR_AF=0.2465;SAS_AF=0.3753;AA=T|||;VT=SNP
5	90525126	rs142710604	G	A	100	PASS	AC=28;AF=0.00559105;AN=5008;NS=2504;DP=21728;EAS_AF=0.0278;AMR_AF=0;AFR_AF=0;EUR_AF=0;SAS_AF=0;AA=G|||;VT=SNP
5	90525261	rs144424941	T	C	100	PASS	AC=42;AF=0.00838658;AN=5008;NS=2504;DP=21400;EAS_AF=0.0407;AMR_AF=0;AFR_AF=0.0008;EUR_AF=0;SAS_AF=0;AA=T|||;VT=SNP
5	90525735	rs2886949	C	G	100	PASS	AC=1406;AF=0.280751;AN=5008;NS=2504;DP=23027;EAS_AF=0.4911;AMR_AF=0.2997;AFR_AF=0.2352;EUR_AF=0.1342;SAS_AF=0.2628;AA=G|||;VT=SNP
5	90526018	rs77792981	G	A	100	PASS	AC=672;AF=0.134185;AN=5008;NS=2504;DP=20121;EAS_AF=0.246;AMR_AF=0.1671;AFR_AF=0.1157;EUR_AF=0.0775;SAS_AF=0.0787;AA=G|||;VT=SNP
5	90526412	rs7704966	G	A	100	PASS	AC=772;AF=0.154153;AN=5008;NS=2504;DP=16341;EAS_AF=0.245;AMR_AF=0.1354;AFR_AF=0.1437;EUR_AF=0.0606;SAS_AF=0.184;AA=A|||;VT=SNP
5	90527265	rs149137904	A	G	100	PASS	AC=25;AF=0.00499201;AN=5008;NS=2504;DP=17892;EAS_AF=0.0238;AMR_AF=0;AFR_AF=0.0008;EUR_AF=0;SAS_AF=0;AA=A|||;VT=SNP
5	90527408	rs139099972	T	A	100	PASS	AC=42;AF=0.00838658;AN=5008;NS=2504;DP=17362;EAS_AF=0.0407;AMR_AF=0;AFR_AF=0.0008;EUR_AF=0;SAS_AF=0;AA=T|||;VT=SNP
5	90527697	rs116165375	T	C	100	PASS	AC=141;AF=0.028155;AN=5008;NS=2504;DP=14042;EAS_AF=0.0407;AMR_AF=0.0086;AFR_AF=0.0703;EUR_AF=0.001;SAS_AF=0;AA=C|||;VT=SNP
5	90527709	rs185226332	G	A	100	PASS	AC=42;AF=0.00838658;AN=5008;NS=2504;DP=13786;EAS_AF=0.0407;AMR_AF=0;AFR_AF=0.0008;EUR_AF=0;SAS_AF=0;AA=G|||;VT=SNP
5	90527766	rs79727118	C	T	100	PASS	AC=32;AF=0.00638978;AN=5008;NS=2504;DP=15825;EAS_AF=0.0308;AMR_AF=0;AFR_AF=0;EUR_AF=0;SAS_AF=0.001;AA=C|||;VT=SNP
5	90527827	rs2137010	C	G	100	PASS	AC=364;AF=0.0726837;AN=5008;NS=2504;DP=15481;EAS_AF=0.0238;AMR_AF=0.0317;AFR_AF=0.1989;EUR_AF=0.0119;SAS_AF=0.044;AA=C|||;VT=SNP
5	90528749	rs16869606	C	T	100	PASS	AC=2387;AF=0.476637;AN=5008;NS=2504;DP=20180;EAS_AF=0.4444;AMR_AF=0.5548;AFR_AF=0.1778;EUR_AF=0.7525;SAS_AF=0.5746;AA=C|||;VT=SNP
5	90530351	rs1473047	T	A	100	PASS	AC=2347;AF=0.46865;AN=5008;NS=2504;DP=19164;EAS_AF=0.4405;AMR_AF=0.5504;AFR_AF=0.1528;EUR_AF=0.7525;SAS_AF=0.5746;AA=T|||;VT=SNP
5	90531400	rs10942627	C	T	100	PASS	AC=500;AF=0.0998403;AN=5008;NS=2504;DP=19315;EAS_AF=0.1905;AMR_AF=0.1124;AFR_AF=0.0038;EUR_AF=0.0507;SAS_AF=0.1779;AA=C|||;VT=SNP
5	90531401	rs28529720	A	G	100	PASS	AC=2408;AF=0.480831;AN=5008;NS=2504;DP=19291;EAS_AF=0.4603;AMR_AF=0.5562;AFR_AF=0.1785;EUR_AF=0.7535;SAS_AF=0.5767;AA=A|||;VT=SNP
5	90531531	rs72786311	A	G	100	PASS	AC=261;AF=0.0521166;AN=5008;NS=2504;DP=17947;EAS_AF=0.0863;AMR_AF=0.0648;AFR_AF=0.0091;EUR_AF=0.0596;SAS_AF=0.0583;AA=A|||;VT=SNP
5	90531796	rs2941892	G	T	100	PASS	AC=4321;AF=0.862819;AN=5008;NS=2504;DP=16960;EAS_AF=0.7897;AMR_AF=0.8703;AFR_AF=0.8812;EUR_AF=0.9473;SAS_AF=0.8211;AA=T|||;VT=SNP
5	90532173	rs72786312	T	C	100	PASS	AC=890;AF=0.177716;AN=5008;NS=2504;DP=17984;EAS_AF=0.0913;AMR_AF=0.1153;AFR_AF=0.3775;EUR_AF=0.1074;SAS_AF=0.1135;AA=T|||;VT=SNP
5	90532670	rs2973460	A	G	100	PASS	AC=1047;AF=0.209065;AN=5008;NS=2504;DP=16801;EAS_AF=0.2579;AMR_AF=0.2003;AFR_AF=0.3253;EUR_AF=0.0875;SAS_AF=0.1329;AA=A|||;VT=SNP
5	90532921	rs12515116	A	G	100	PASS	AC=890;AF=0.177716;AN=5008;NS=2504;DP=21078;EAS_AF=0.0913;AMR_AF=0.1153;AFR_AF=0.3767;EUR_AF=0.1074;SAS_AF=0.1145;AA=A|||;VT=SNP
5	90533013	rs12520306	C	T	100	PASS	AC=252;AF=0.0503195;AN=5008;NS=2504;DP=21901;EAS_AF=0.0873;AMR_AF=0.0648;AFR_AF=0.0015;EUR_AF=0.0596;SAS_AF=0.0583;AA=c|||;VT=SNP
5	90533347	rs2973461	T	C	100	PASS	AC=4325;AF=0.863618;AN=5008;NS=2504;DP=20044;EAS_AF=0.7907;AMR_AF=0.8718;AFR_AF=0.8812;EUR_AF=0.9473;SAS_AF=0.8231;AA=C|||;VT=SNP
5	90533552	rs11740321	A	G	100	PASS	AC=2383;AF=0.475839;AN=5008;NS=2504;DP=17593;EAS_AF=0.4405;AMR_AF=0.5562;AFR_AF=0.1785;EUR_AF=0.7525;SAS_AF=0.5726;AA=A|||;VT=SNP
5	90533753	rs2941891	T	C	100	PASS	AC=1940;AF=0.38738;AN=5008;NS=2504;DP=18087;EAS_AF=0.3492;AMR_AF=0.3156;AFR_AF=0.7035;EUR_AF=0.1948;SAS_AF=0.2485;AA=T|||;VT=SNP
5	90533820	rs2973463	A	T	100	PASS	AC=1940;AF=0.38738;AN=5008;NS=2504;DP=17877;EAS_AF=0.3492;AMR_AF=0.3156;AFR_AF=0.7035;EUR_AF=0.1948;SAS_AF=0.2485;AA=A|||;VT=SNP
5	90533891	rs2941890	T	C	100	PASS	AC=4322;AF=0.863019;AN=5008;NS=2504;DP=18764;EAS_AF=0.7897;AMR_AF=0.8718;AFR_AF=0.8812;EUR_AF=0.9473;SAS_AF=0.8211;AA=C|||;VT=SNP
5	90534103	rs35554917	T	G	100	PASS	AC=2364;AF=0.472045;AN=5008;NS=2504;DP=18639;EAS_AF=0.4573;AMR_AF=0.5519;AFR_AF=0.1536;EUR_AF=0.7525;SAS_AF=0.5726;AA=T|||;VT=SNP
5	90534287	rs10473943	C	T	100	PASS	AC=2382;AF=0.475639;AN=5008;NS=2504;DP=17563;EAS_AF=0.4405;AMR_AF=0.5562;AFR_AF=0.1778;EUR_AF=0.7525;SAS_AF=0.5726;AA=C|||;VT=SNP
5	90534564	rs10474342	A	G	100	PASS	AC=2376;AF=0.474441;AN=5008;NS=2504;DP=17976;EAS_AF=0.4405;AMR_AF=0.5663;AFR_AF=0.1528;EUR_AF=0.7684;SAS_AF=0.5767;AA=A|||;VT=SNP
5	90534843	rs13172199	A	G	100	PASS	AC=522;AF=0.104233;AN=5008;NS=2504;DP=18336;EAS_AF=0.2103;AMR_AF=0.1124;AFR_AF=0.0038;EUR_AF=0.0517;SAS_AF=0.1789;AA=A|||;VT=SNP
5	90536300	rs4916851	C	T	100	PASS	AC=2412;AF=0.481629;AN=5008;NS=2504;DP=17207;EAS_AF=0.4405;AMR_AF=0.5706;AFR_AF=0.1785;EUR_AF=0.7684;SAS_AF=0.5757;AA=T|||;VT=SNP
5	90536321	rs2973464	T	C	100	PASS	AC=4322;AF=0.863019;AN=5008;NS=2504;DP=17375;EAS_AF=0.7897;AMR_AF=0.8718;AFR_AF=0.8812;EUR_AF=0.9473;SAS_AF=0.8211;AA=C|||;VT=SNP
5	90536573	rs16869618	T	C	100	PASS	AC=234;AF=0.0467252;AN=5008;NS=2504;DP=14640;EAS_AF=0.0873;AMR_AF=0.0504;AFR_AF=0.0083;EUR_AF=0.0437;SAS_AF=0.0573;AA=T|||;VT=SNP
5	90536755	rs2941888	T	C	100	PASS	AC=4088;AF=0.816294;AN=5008;NS=2504;DP=14335;EAS_AF=0.7024;AMR_AF=0.8199;AFR_AF=0.8729;EUR_AF=0.9036;SAS_AF=0.7648;AA=C|||;VT=SNP
5	90536955	rs74977994	C	T	100	PASS	AC=666;AF=0.132987;AN=5008;NS=2504;DP=17132;EAS_AF=0.244;AMR_AF=0.1671;AFR_AF=0.1044;EUR_AF=0.0746;SAS_AF=0.093;AA=C|||;VT=SNP
5	90538026	rs145883335	A	G	100	PASS	AC=27;AF=0.00539137;AN=5008;NS=2504;DP=8827;EAS_AF=0.0268;AMR_AF=0;AFR_AF=0;EUR_AF=0;SAS_AF=0;AA=A|||;VT=SNP
5	90538412	rs2973467	A	G	100	PASS	AC=4326;AF=0.863818;AN=5008;NS=2504;DP=17735;EAS_AF=0.7907;AMR_AF=0.8718;AFR_AF=0.8812;EUR_AF=0.9473;SAS_AF=0.8241;AA=G|||;VT=SNP
5	90538448	rs13165085	G	C	100	PASS	AC=2416;AF=0.482428;AN=5008;NS=2504;DP=18581;EAS_AF=0.4415;AMR_AF=0.5706;AFR_AF=0.1785;EUR_AF=0.7694;SAS_AF=0.5777;AA=N|||;VT=SNP
5	90538489	rs13164949	C	T	100	PASS	AC=2415;AF=0.482228;AN=5008;NS=2504;DP=18522;EAS_AF=0.4415;AMR_AF=0.5706;AFR_AF=0.1785;EUR_AF=0.7684;SAS_AF=0.5777;AA=C|||;VT=SNP
5	90538722	rs28693622	T	C	100	PASS	AC=2415;AF=0.482228;AN=5008;NS=2504;DP=18760;EAS_AF=0.4415;AMR_AF=0.5706;AFR_AF=0.1785;EUR_AF=0.7684;SAS_AF=0.5777;AA=T|||;VT=SNP
5	90538743	rs28637141	C	T	100	PASS	AC=2415;AF=0.482228;AN=5008;NS=2504;DP=18590;EAS_AF=0.4415;AMR_AF=0.5706;AFR_AF=0.1785;EUR_AF=0.7684;SAS_AF=0.5777;AA=T|||;VT=SNP
5	90539072	rs12188638	C	T	100	PASS	AC=234;AF=0.0467252;AN=5008;NS=2504;DP=17641;EAS_AF=0.0873;AMR_AF=0.0504;AFR_AF=0.0083;EUR_AF=0.0437;SAS_AF=0.0573;AA=C|||;VT=SNP
5	90539203	rs10072084	C	T	100	PASS	AC=2415;AF=0.482228;AN=5008;NS=2504;DP=17027;EAS_AF=0.4415;AMR_AF=0.5706;AFR_AF=0.1785;EUR_AF=0.7684;SAS_AF=0.5777;AA=T|||;VT=SNP
5	90539426	rs60578469	T	C	100	PASS	AC=988;AF=0.197284;AN=5008;NS=2504;DP=18216;EAS_AF=0.2569;AMR_AF=0.196;AFR_AF=0.2859;EUR_AF=0.0835;SAS_AF=0.1339;AA=T|||;VT=SNP
5	90540522	rs12514092	T	G	100	PASS	AC=2430;AF=0.485224;AN=5008;NS=2504;DP=20759;EAS_AF=0.4563;AMR_AF=0.5706;AFR_AF=0.1785;EUR_AF=0.7694;SAS_AF=0.5767;AA=T|||;VT=SNP
5	90540879	rs2973468	G	T	100	PASS	AC=1287;AF=0.256989;AN=5008;NS=2504;DP=20286;EAS_AF=0.3452;AMR_AF=0.2478;AFR_AF=0.3411;EUR_AF=0.1312;SAS_AF=0.1881;AA=G|||;VT=SNP
5	90542114	rs2941905	C	A	100	PASS	AC=1886;AF=0.376597;AN=5008;NS=2504;DP=15205;EAS_AF=0.3502;AMR_AF=0.3012;AFR_AF=0.6861;EUR_AF=0.175;SAS_AF=0.2464;AA=A|||;VT=SNP
5	90542492	rs2973470	A	G	100	PASS	AC=1948;AF=0.388978;AN=5008;NS=2504;DP=12995;EAS_AF=0.3512;AMR_AF=0.3055;AFR_AF=0.7269;EUR_AF=0.1789;SAS_AF=0.2464;AA=G|||;VT=SNP
5	90543970	rs9647558	G	A	100	PASS	AC=235;AF=0.0469249;AN=5008;NS=2504;DP=16326;EAS_AF=0.0883;AMR_AF=0.0504;AFR_AF=0.0083;EUR_AF=0.0437;SAS_AF=0.0573;AA=G|||;VT=SNP
5	90545248	rs10474343	G	A	100	PASS	AC=2377;AF=0.474641;AN=5008;NS=2504;DP=13516;EAS_AF=0.4395;AMR_AF=0.5648;AFR_AF=0.1551;EUR_AF=0.7684;SAS_AF=0.5767;AA=G|||;VT=SNP
5	90545498	rs11740007	C	G	100	PASS	AC=2395;AF=0.478235;AN=5008;NS=2504;DP=18742;EAS_AF=0.4554;AMR_AF=0.5648;AFR_AF=0.1566;EUR_AF=0.7684;SAS_AF=0.5767;AA=C|||;VT=SNP
5	90546676	rs72786321	A	G	100	PASS	AC=295;AF=0.0589058;AN=5008;NS=2504;DP=15816;EAS_AF=0.0863;AMR_AF=0.0548;AFR_AF=0.0499;EUR_AF=0.0477;SAS_AF=0.0573;AA=G|||;VT=SNP
5	90546723	rs138213008	C	T	100	PASS	AC=234;AF=0.0467252;AN=5008;NS=2504;DP=14548;EAS_AF=0.0863;AMR_AF=0.0504;AFR_AF=0.0091;EUR_AF=0.0437;SAS_AF=0.0573;AA=C|||;VT=SNP
5	90547367	rs10473944	C	T	100	PASS	AC=2458;AF=0.490815;AN=5008;NS=2504;DP=15452;EAS_AF=0.4524;AMR_AF=0.5778;AFR_AF=0.1626;EUR_AF=0.7763;SAS_AF=0.6186;AA=C|||;VT=SNP
5	90548707	rs2973441	A	G	100	PASS	AC=3727;AF=0.744209;AN=5008;NS=2504;DP=19735;EAS_AF=0.5427;AMR_AF=0.7118;AFR_AF=0.826;EUR_AF=0.8738;SAS_AF=0.7311;AA=G|||;VT=SNP
5	90549141	rs72786324	T	C	100	PASS	AC=294;AF=0.0587061;AN=5008;NS=2504;DP=16159;EAS_AF=0.0863;AMR_AF=0.0548;AFR_AF=0.0492;EUR_AF=0.0477;SAS_AF=0.0573;AA=C|||;VT=SNP
5	90549353	rs72786325	C	T	100	PASS	AC=232;AF=0.0463259;AN=5008;NS=2504;DP=14347;EAS_AF=0.0863;AMR_AF=0.0504;AFR_AF=0.0076;EUR_AF=0.0437;SAS_AF=0.0573;AA=C|||;VT=SNP
5	90549556	rs72786326	C	A	100	PASS	AC=235;AF=0.0469249;AN=5008;NS=2504;DP=16499;EAS_AF=0.0863;AMR_AF=0.0504;AFR_AF=0.0098;EUR_AF=0.0437;SAS_AF=0.0573;AA=C|||;VT=SNP
5	90550379	rs868557	G	A	100	PASS	AC=2452;AF=0.489617;AN=5008;NS=2504;DP=17951;EAS_AF=0.4524;AMR_AF=0.5778;AFR_AF=0.1581;EUR_AF=0.7763;SAS_AF=0.6186;AA=G|||;VT=SNP
5	90551231	rs112408047	C	T	100	PASS	AC=236;AF=0.0471246;AN=5008;NS=2504;DP=11877;EAS_AF=0.0863;AMR_AF=0.0504;AFR_AF=0.0083;EUR_AF=0.0437;SAS_AF=0.0603;AA=C|||;VT=SNP
5	90552044	rs12653995	G	A	100	PASS	AC=279;AF=0.0557109;AN=5008;NS=2504;DP=15125;EAS_AF=0.0863;AMR_AF=0.0562;AFR_AF=0.0378;EUR_AF=0.0457;SAS_AF=0.0583;AA=G|||;VT=SNP
5	90553428	rs2973478	C	T	100	PASS	AC=2466;AF=0.492412;AN=5008;NS=2504;DP=14315;EAS_AF=0.4683;AMR_AF=0.5778;AFR_AF=0.1566;EUR_AF=0.7763;SAS_AF=0.6186;AA=C|||;VT=SNP
5	90553722	rs2973477	C	T	100	PASS	AC=2468;AF=0.492812;AN=5008;NS=2504;DP=12909;EAS_AF=0.4683;AMR_AF=0.5778;AFR_AF=0.1581;EUR_AF=0.7763;SAS_AF=0.6186;AA=C|||;VT=SNP
5	90554924	rs72786329	C	G	100	PASS	AC=268;AF=0.0535144;AN=5008;NS=2504;DP=19340;EAS_AF=0.0863;AMR_AF=0.0562;AFR_AF=0.031;EUR_AF=0.0447;SAS_AF=0.0573;AA=C|||;VT=SNP
5	90555129	rs973332	C	T	100	PASS	AC=2468;AF=0.492812;AN=5008;NS=2504;DP=17609;EAS_AF=0.4683;AMR_AF=0.5778;AFR_AF=0.1573;EUR_AF=0.7763;SAS_AF=0.6196;AA=C|||;VT=SNP
5	90556558	rs1858309	C	T	100	PASS	AC=3523;AF=0.703474;AN=5008;NS=2504;DP=17778;EAS_AF=0.5595;AMR_AF=0.6974;AFR_AF=0.6687;EUR_AF=0.8738;SAS_AF=0.728;AA=T|||;VT=SNP
5	90556785	rs2367292	A	G	100	PASS	AC=2356;AF=0.470447;AN=5008;NS=2504;DP=18454;EAS_AF=0.4683;AMR_AF=0.5735;AFR_AF=0.0772;EUR_AF=0.7753;SAS_AF=0.6176;AA=A|||;VT=SNP
5	90557033	rs7709572	G	C	100	PASS	AC=3523;AF=0.703474;AN=5008;NS=2504;DP=15590;EAS_AF=0.5595;AMR_AF=0.6974;AFR_AF=0.6687;EUR_AF=0.8738;SAS_AF=0.728;AA=C|||;VT=SNP
5	90557324	rs72786331	G	A	100	PASS	AC=339;AF=0.0676917;AN=5008;NS=2504;DP=18951;EAS_AF=0.0863;AMR_AF=0.0605;AFR_AF=0.0794;EUR_AF=0.0487;SAS_AF=0.0573;AA=A|||;VT=SNP
5	90557471	rs117350058	A	G	100	PASS	AC=29;AF=0.00579073;AN=5008;NS=2504;DP=19285;EAS_AF=0.0288;AMR_AF=0;AFR_AF=0;EUR_AF=0;SAS_AF=0;AA=A|||;VT=SNP
5	90557920	rs4518439	T	G	100	PASS	AC=3507;AF=0.70028;AN=5008;NS=2504;DP=10917;EAS_AF=0.5437;AMR_AF=0.696;AFR_AF=0.6694;EUR_AF=0.8738;SAS_AF=0.728;AA=G|||;VT=SNP
5	90557942	rs112510696	C	T	100	PASS	AC=339;AF=0.0676917;AN=5008;NS=2504;DP=12111;EAS_AF=0.0863;AMR_AF=0.0605;AFR_AF=0.0794;EUR_AF=0.0487;SAS_AF=0.0573;AA=C|||;VT=SNP
5	90558366	rs7724489	A	T	100	PASS	AC=3506;AF=0.70008;AN=5008;NS=2504;DP=13677;EAS_AF=0.5437;AMR_AF=0.696;AFR_AF=0.6687;EUR_AF=0.8738;SAS_AF=0.728;AA=T|||;VT=SNP
5	90558691	rs56377435	T	C	100	PASS	AC=339;AF=0.0676917;AN=5008;NS=2504;DP=15306;EAS_AF=0.0863;AMR_AF=0.0605;AFR_AF=0.0794;EUR_AF=0.0487;SAS_AF=0.0573;AA=T|||;VT=SNP
5	90559369	rs74667368	G	T	100	PASS	AC=638;AF=0.127396;AN=5008;NS=2504;DP=18443;EAS_AF=0.248;AMR_AF=0.1657;AFR_AF=0.0893;EUR_AF=0.0736;SAS_AF=0.0828;AA=G|||;VT=SNP
5	90561181	rs114304119	C	G	100	PASS	AC=10;AF=0.00199681;AN=5008;NS=2504;DP=11178;EAS_AF=0.0069;AMR_AF=0;AFR_AF=0;EUR_AF=0.002;SAS_AF=0.001;AA=C|||;VT=SNP
5	90561673	rs146505053	G	A	100	PASS	AC=37;AF=0.00738818;AN=5008;NS=2504;DP=13203;EAS_AF=0.0208;AMR_AF=0.0173;AFR_AF=0;EUR_AF=0.003;SAS_AF=0.001;AA=G|||;VT=SNP
5	90562179	rs56316727	C	T	100	PASS	AC=711;AF=0.141973;AN=5008;NS=2504;DP=19070;EAS_AF=0.0863;AMR_AF=0.0937;AFR_AF=0.2716;EUR_AF=0.0924;SAS_AF=0.1094;AA=C|||;VT=SNP
5	90562518	rs62373923	C	T	100	PASS	AC=402;AF=0.0802716;AN=5008;NS=2504;DP=17728;EAS_AF=0.0089;AMR_AF=0.0937;AFR_AF=0.0053;EUR_AF=0.17;SAS_AF=0.1534;AA=C|||;VT=SNP
5	90564139	rs10474346	C	T	100	PASS	AC=3446;AF=0.688099;AN=5008;NS=2504;DP=11889;EAS_AF=0.5437;AMR_AF=0.6916;AFR_AF=0.6233;EUR_AF=0.8738;SAS_AF=0.7311;AA=T|||;VT=SNP
5	90564571	rs7719516	G	A	100	PASS	AC=2719;AF=0.542931;AN=5008;NS=2504;DP=19742;EAS_AF=0.5427;AMR_AF=0.634;AFR_AF=0.1838;EUR_AF=0.8201;SAS_AF=0.6789;AA=G|||;VT=SNP
5	90565276	rs72786338	C	T	100	PASS	AC=221;AF=0.0441294;AN=5008;NS=2504;DP=20205;EAS_AF=0.0843;AMR_AF=0.0504;AFR_AF=0.0015;EUR_AF=0.0427;SAS_AF=0.0573;AA=C|||;VT=SNP
5	90565796	rs6885341	C	T	100	PASS	AC=2839;AF=0.566893;AN=5008;NS=2504;DP=15543;EAS_AF=0.5546;AMR_AF=0.6369;AFR_AF=0.264;EUR_AF=0.8201;SAS_AF=0.6789;AA=T|||;VT=SNP
5	90566214	rs12697807	T	G	100	PASS	AC=2664;AF=0.531949;AN=5008;NS=2504;DP=19765;EAS_AF=0.5486;AMR_AF=0.6297;AFR_AF=0.1407;EUR_AF=0.8191;SAS_AF=0.6789;AA=T|||;VT=SNP
5	90566498	rs10474347	A	G	100	PASS	AC=2664;AF=0.531949;AN=5008;NS=2504;DP=19561;EAS_AF=0.5486;AMR_AF=0.6297;AFR_AF=0.1407;EUR_AF=0.8191;SAS_AF=0.6789;AA=A|||;VT=SNP
5	90566887	rs77680286	C	A	100	PASS	AC=352;AF=0.0702875;AN=5008;NS=2504;DP=16906;EAS_AF=0.247;AMR_AF=0.1225;AFR_AF=0.0045;EUR_AF=0.003;SAS_AF=0.0092;AA=C|||;VT=SNP
5	90566920	rs997738	C	T	100	PASS	AC=776;AF=0.154952;AN=5008;NS=2504;DP=17780;EAS_AF=0.2917;AMR_AF=0.1081;AFR_AF=0.0091;EUR_AF=0.1481;SAS_AF=0.2515;AA=C|||;VT=SNP
5	90567031	rs997737	C	G	100	PASS	AC=2442;AF=0.48762;AN=5008;NS=2504;DP=19077;EAS_AF=0.4643;AMR_AF=0.5793;AFR_AF=0.1384;EUR_AF=0.7763;SAS_AF=0.6217;AA=C|||;VT=SNP
5	90567180	rs2048452	C	A	100	PASS	AC=3438;AF=0.686502;AN=5008;NS=2504;DP=18299;EAS_AF=0.5546;AMR_AF=0.6873;AFR_AF=0.6135;EUR_AF=0.8708;SAS_AF=0.7311;AA=A|||;VT=SNP
5	90567208	rs2048451	G	T	100	PASS	AC=2841;AF=0.567292;AN=5008;NS=2504;DP=17675;EAS_AF=0.5546;AMR_AF=0.6369;AFR_AF=0.2655;EUR_AF=0.8201;SAS_AF=0.6789;AA=T|||;VT=SNP
5	90567655	rs77787281	C	T	100	PASS	AC=484;AF=0.0966454;AN=5008;NS=2504;DP=13917;EAS_AF=0.1925;AMR_AF=0.1138;AFR_AF=0.0038;EUR_AF=0.0507;SAS_AF=0.1585;AA=C|||;VT=SNP
5	90570693	rs10462492	G	A	100	PASS	AC=2805;AF=0.560104;AN=5008;NS=2504;DP=13083;EAS_AF=0.5367;AMR_AF=0.634;AFR_AF=0.292;EUR_AF=0.8131;SAS_AF=0.6339;AA=G|||;VT=SNP
5	90570816	rs4424024	A	G	100	PASS	AC=3058;AF=0.610623;AN=5008;NS=2504;DP=9542;EAS_AF=0.5546;AMR_AF=0.6527;AFR_AF=0.4183;EUR_AF=0.8221;SAS_AF=0.681;AA=A|||;VT=SNP
5	90570889	rs4364415	T	C	100	PASS	AC=3058;AF=0.610623;AN=5008;NS=2504;DP=14449;EAS_AF=0.5546;AMR_AF=0.6527;AFR_AF=0.4183;EUR_AF=0.8221;SAS_AF=0.681;AA=C|||;VT=SNP
5	90571224	rs6888674	G	A	100	PASS	AC=3055;AF=0.610024;AN=5008;NS=2504;DP=16030;EAS_AF=0.5536;AMR_AF=0.6527;AFR_AF=0.4183;EUR_AF=0.8221;SAS_AF=0.6789;AA=A|||;VT=SNP
5	90571291	rs6888389	A	C	100	PASS	AC=3056;AF=0.610224;AN=5008;NS=2504;DP=14536;EAS_AF=0.5536;AMR_AF=0.6527;AFR_AF=0.4183;EUR_AF=0.8221;SAS_AF=0.68;AA=A|||;VT=SNP
5	90571433	rs10061355	A	G	100	PASS	AC=3618;AF=0.722444;AN=5008;NS=2504;DP=14740;EAS_AF=0.5536;AMR_AF=0.7003;AFR_AF=0.7398;EUR_AF=0.8757;SAS_AF=0.7311;AA=A|||;VT=SNP
5	90571512	rs6889197	G	A	100	PASS	AC=3618;AF=0.722444;AN=5008;NS=2504;DP=13658;EAS_AF=0.5536;AMR_AF=0.7003;AFR_AF=0.7398;EUR_AF=0.8757;SAS_AF=0.7311;AA=G|||;VT=SNP
5	90571641	rs6888958	A	G	100	PASS	AC=3690;AF=0.736821;AN=5008;NS=2504;DP=15787;EAS_AF=0.5536;AMR_AF=0.7104;AFR_AF=0.7882;EUR_AF=0.8767;SAS_AF=0.7311;AA=A|||;VT=SNP
5	90572562	rs10462343	T	A	100	PASS	AC=2665;AF=0.532149;AN=5008;NS=2504;DP=13939;EAS_AF=0.5476;AMR_AF=0.6297;AFR_AF=0.143;EUR_AF=0.8181;SAS_AF=0.6789;AA=T|||;VT=SNP
5	90572921	rs6859170	G	A	100	PASS	AC=3681;AF=0.735024;AN=5008;NS=2504;DP=12884;EAS_AF=0.5476;AMR_AF=0.7089;AFR_AF=0.7867;EUR_AF=0.8767;SAS_AF=0.7311;AA=G|||;VT=SNP
5	90576279	rs13355819	G	A	100	PASS	AC=811;AF=0.161941;AN=5008;NS=2504;DP=18775;EAS_AF=0.0615;AMR_AF=0.2277;AFR_AF=0.0303;EUR_AF=0.3966;SAS_AF=0.1554;AA=G|||;VT=SNP
5	90576491	rs867831	G	A	100	PASS	AC=242;AF=0.0483227;AN=5008;NS=2504;DP=11787;EAS_AF=0.0109;AMR_AF=0.0231;AFR_AF=0.1188;EUR_AF=0.0139;SAS_AF=0.045;AA=G|||;VT=SNP
5	90576580	rs4377733	C	T	100	PASS	AC=3689;AF=0.736621;AN=5008;NS=2504;DP=14091;EAS_AF=0.5496;AMR_AF=0.7104;AFR_AF=0.792;EUR_AF=0.8738;SAS_AF=0.7321;AA=C|||;VT=SNP
5	90576958	rs6882172	G	A	100	PASS	AC=3061;AF=0.611222;AN=5008;NS=2504;DP=19059;EAS_AF=0.5397;AMR_AF=0.6556;AFR_AF=0.4017;EUR_AF=0.8559;SAS_AF=0.6851;AA=G|||;VT=SNP
5	90577880	rs6897578	A	G	100	PASS	AC=3698;AF=0.738419;AN=5008;NS=2504;DP=19525;EAS_AF=0.5744;AMR_AF=0.7104;AFR_AF=0.7799;EUR_AF=0.8738;SAS_AF=0.7321;AA=G|||;VT=SNP
5	90578292	rs6898622	G	T	100	PASS	AC=3691;AF=0.737021;AN=5008;NS=2504;DP=18129;EAS_AF=0.5694;AMR_AF=0.7089;AFR_AF=0.7799;EUR_AF=0.8738;SAS_AF=0.7311;AA=T|||;VT=SNP
5	90578301	rs10434640	C	A	100	PASS	AC=2611;AF=0.521366;AN=5008;NS=2504;DP=18372;EAS_AF=0.4752;AMR_AF=0.5965;AFR_AF=0.2156;EUR_AF=0.8161;SAS_AF=0.6258;AA=C|||;VT=SNP
5	90578614	rs34736685	T	A	100	PASS	AC=480;AF=0.0958466;AN=5008;NS=2504;DP=20126;EAS_AF=0.1865;AMR_AF=0.1167;AFR_AF=0.0038;EUR_AF=0.0517;SAS_AF=0.1575;AA=T|||;VT=SNP
5	90578758	rs4019302	G	C	100	PASS	AC=3715;AF=0.741813;AN=5008;NS=2504;DP=17918;EAS_AF=0.5744;AMR_AF=0.7219;AFR_AF=0.7806;EUR_AF=0.8817;SAS_AF=0.7321;AA=C|||;VT=SNP
5	90579288	rs34581109	C	T	100	PASS	AC=480;AF=0.0958466;AN=5008;NS=2504;DP=17320;EAS_AF=0.1865;AMR_AF=0.1167;AFR_AF=0.0038;EUR_AF=0.0517;SAS_AF=0.1575;AA=C|||;VT=SNP
5	90579633	rs76066993	A	G	100	PASS	AC=542;AF=0.108227;AN=5008;NS=2504;DP=18527;EAS_AF=0.2391;AMR_AF=0.1527;AFR_AF=0.0106;EUR_AF=0.0726;SAS_AF=0.1104;AA=A|||;VT=SNP
5	90580370	rs6869552	C	A	100	PASS	AC=3698;AF=0.738419;AN=5008;NS=2504;DP=18066;EAS_AF=0.5744;AMR_AF=0.7104;AFR_AF=0.7799;EUR_AF=0.8738;SAS_AF=0.7321;AA=A|||;VT=SNP
5	90582456	rs10038090	C	G	100	PASS	AC=3698;AF=0.738419;AN=5008;NS=2504;DP=16883;EAS_AF=0.5734;AMR_AF=0.7104;AFR_AF=0.7799;EUR_AF=0.8738;SAS_AF=0.7331;AA=G|||;VT=SNP
5	90582914	rs1511344	G	C	100	PASS	AC=3267;AF=0.652356;AN=5008;NS=2504;DP=17454;EAS_AF=0.5575;AMR_AF=0.6729;AFR_AF=0.531;EUR_AF=0.8598;SAS_AF=0.6861;AA=G|||;VT=SNP
5	90584057	rs146865270	C	A	100	PASS	AC=27;AF=0.00539137;AN=5008;NS=2504;DP=18458;EAS_AF=0.0119;AMR_AF=0.0029;AFR_AF=0;EUR_AF=0.0089;SAS_AF=0.0041;AA=C|||;VT=SNP
5	90585455	rs13171635	T	C	100	PASS	AC=2939;AF=0.586861;AN=5008;NS=2504;DP=19661;EAS_AF=0.5685;AMR_AF=0.6614;AFR_AF=0.2368;EUR_AF=0.8718;SAS_AF=0.7331;AA=T|||;VT=SNP
5	90585547	rs1511345	T	C	100	PASS	AC=2918;AF=0.582668;AN=5008;NS=2504;DP=17512;EAS_AF=0.5685;AMR_AF=0.6599;AFR_AF=0.2216;EUR_AF=0.8718;SAS_AF=0.7331;AA=T|||;VT=SNP
5	90586159	rs71637328	C	A	100	PASS	AC=486;AF=0.0970447;AN=5008;NS=2504;DP=13044;EAS_AF=0.1865;AMR_AF=0.1196;AFR_AF=0.0068;EUR_AF=0.0527;SAS_AF=0.1564;AA=C|||;VT=SNP
5	90587888	rs4019243	G	A	100	PASS	AC=3298;AF=0.658546;AN=5008;NS=2504;DP=18509;EAS_AF=0.5575;AMR_AF=0.6772;AFR_AF=0.5582;EUR_AF=0.8539;SAS_AF=0.684;AA=G|||;VT=SNP
5	90588318	rs4916853	A	G	100	PASS	AC=655;AF=0.130791;AN=5008;NS=2504;DP=19152;EAS_AF=0.2391;AMR_AF=0.1585;AFR_AF=0.0908;EUR_AF=0.0736;SAS_AF=0.1125;AA=A|||;VT=SNP
5	90588481	rs1543066	C	T	100	PASS	AC=3725;AF=0.74381;AN=5008;NS=2504;DP=18680;EAS_AF=0.5744;AMR_AF=0.7161;AFR_AF=0.8041;EUR_AF=0.8678;SAS_AF=0.729;AA=T|||;VT=SNP
5	90588751	rs13356765	G	A	100	PASS	AC=995;AF=0.198682;AN=5008;NS=2504;DP=19268;EAS_AF=0.2391;AMR_AF=0.1787;AFR_AF=0.3328;EUR_AF=0.0785;SAS_AF=0.1135;AA=G|||;VT=SNP
5	90589421	rs74636928	A	C	100	PASS	AC=620;AF=0.123802;AN=5008;NS=2504;DP=19487;EAS_AF=0.245;AMR_AF=0.1571;AFR_AF=0.0598;EUR_AF=0.0736;SAS_AF=0.1135;AA=C|||;VT=SNP
5	90590473	rs4916854	C	A	100	PASS	AC=617;AF=0.123203;AN=5008;NS=2504;DP=16072;EAS_AF=0.244;AMR_AF=0.1571;AFR_AF=0.0575;EUR_AF=0.0736;SAS_AF=0.1145;AA=C|||;VT=SNP
5	90590740	rs114363483	A	G	100	PASS	AC=610;AF=0.121805;AN=5008;NS=2504;DP=14282;EAS_AF=0.2381;AMR_AF=0.1571;AFR_AF=0.0567;EUR_AF=0.0736;SAS_AF=0.1145;AA=A|||;VT=SNP
5	90591243	rs78305958	G	A	100	PASS	AC=611;AF=0.122005;AN=5008;NS=2504;DP=16965;EAS_AF=0.2391;AMR_AF=0.1571;AFR_AF=0.0567;EUR_AF=0.0736;SAS_AF=0.1145;AA=G|||;VT=SNP
5	90591822	rs75951048	G	C	100	PASS	AC=610;AF=0.121805;AN=5008;NS=2504;DP=18149;EAS_AF=0.2381;AMR_AF=0.1571;AFR_AF=0.0567;EUR_AF=0.0736;SAS_AF=0.1145;AA=G|||;VT=SNP
5	90592139	rs78948152	A	C	100	PASS	AC=1118;AF=0.223243;AN=5008;NS=2504;DP=13532;EAS_AF=0.255;AMR_AF=0.2017;AFR_AF=0.3593;EUR_AF=0.0875;SAS_AF=0.1616;AA=C|||;VT=SNP
5	90593324	rs80080787	T	C	100	PASS	AC=612;AF=0.122204;AN=5008;NS=2504;DP=16421;EAS_AF=0.2381;AMR_AF=0.1571;AFR_AF=0.0582;EUR_AF=0.0736;SAS_AF=0.1145;AA=T|||;VT=SNP
5	90593583	rs111330650	T	C	100	PASS	AC=1038;AF=0.207268;AN=5008;NS=2504;DP=15830;EAS_AF=0.2431;AMR_AF=0.1902;AFR_AF=0.357;EUR_AF=0.0765;SAS_AF=0.1145;AA=C|||;VT=SNP
5	90593974	rs77779918	C	T	100	PASS	AC=642;AF=0.128195;AN=5008;NS=2504;DP=21901;EAS_AF=0.2371;AMR_AF=0.1614;AFR_AF=0.0787;EUR_AF=0.0746;SAS_AF=0.1145;AA=C|||;VT=SNP
5	90594264	rs2137007	C	T	100	PASS	AC=4292;AF=0.857029;AN=5008;NS=2504;DP=14131;EAS_AF=0.7629;AMR_AF=0.8372;AFR_AF=0.8654;EUR_AF=0.9264;SAS_AF=0.8855;AA=T|||;VT=SNP
5	90594834	rs9293562	T	C	100	PASS	AC=4293;AF=0.857228;AN=5008;NS=2504;DP=6480;EAS_AF=0.7629;AMR_AF=0.8386;AFR_AF=0.8654;EUR_AF=0.9264;SAS_AF=0.8855;AA=C|||;VT=SNP
5	90595297	rs7706256	T	C	100	PASS	AC=4288;AF=0.85623;AN=5008;NS=2504;DP=12625;EAS_AF=0.7569;AMR_AF=0.8415;AFR_AF=0.8623;EUR_AF=0.9274;SAS_AF=0.8875;AA=C|||;VT=SNP
5	90595862	rs149848137	A	G	100	PASS	AC=221;AF=0.0441294;AN=5008;NS=2504;DP=13312;EAS_AF=0.0903;AMR_AF=0.0476;AFR_AF=0.0008;EUR_AF=0.0388;SAS_AF=0.0583;AA=A|||;VT=SNP
5	90596345	rs4916855	T	C	100	PASS	AC=2418;AF=0.482827;AN=5008;NS=2504;DP=16455;EAS_AF=0.4732;AMR_AF=0.5922;AFR_AF=0.0787;EUR_AF=0.8101;SAS_AF=0.6247;AA=T|||;VT=SNP
5	90596403	rs4916856	G	A	100	PASS	AC=2418;AF=0.482827;AN=5008;NS=2504;DP=16971;EAS_AF=0.4732;AMR_AF=0.5922;AFR_AF=0.0787;EUR_AF=0.8101;SAS_AF=0.6247;AA=G|||;VT=SNP
5	90597105	rs118190211	C	T	100	PASS	AC=221;AF=0.0441294;AN=5008;NS=2504;DP=14253;EAS_AF=0.0903;AMR_AF=0.0476;AFR_AF=0.0008;EUR_AF=0.0388;SAS_AF=0.0583;AA=C|||;VT=SNP
5	90597737	rs2048453	G	A	100	PASS	AC=4191;AF=0.836861;AN=5008;NS=2504;DP=18387;EAS_AF=0.7569;AMR_AF=0.8314;AFR_AF=0.7935;EUR_AF=0.9274;SAS_AF=0.8885;AA=G|||;VT=SNP
5	90598173	rs10474349	G	C	100	PASS	AC=759;AF=0.151558;AN=5008;NS=2504;DP=21336;EAS_AF=0.1835;AMR_AF=0.1297;AFR_AF=0.1997;EUR_AF=0.0656;SAS_AF=0.1575;AA=G|||;VT=SNP
5	90598726	rs140901161	T	C	100	PASS	AC=31;AF=0.0061901;AN=5008;NS=2504;DP=20544;EAS_AF=0.0298;AMR_AF=0;AFR_AF=0.0008;EUR_AF=0;SAS_AF=0;AA=T|||;VT=SNP
5	90599185	rs9293563	C	A	100	PASS	AC=755;AF=0.150759;AN=5008;NS=2504;DP=21326;EAS_AF=0.1835;AMR_AF=0.1282;AFR_AF=0.1974;EUR_AF=0.0656;SAS_AF=0.1575;AA=C|||;VT=SNP
5	90599944	rs13360803	G	A	100	PASS	AC=755;AF=0.150759;AN=5008;NS=2504;DP=19184;EAS_AF=0.1835;AMR_AF=0.1282;AFR_AF=0.1974;EUR_AF=0.0656;SAS_AF=0.1575;AA=G|||;VT=SNP
5	90600031	rs7721772	A	G	100	PASS	AC=4292;AF=0.857029;AN=5008;NS=2504;DP=18197;EAS_AF=0.7619;AMR_AF=0.8386;AFR_AF=0.8616;EUR_AF=0.9284;SAS_AF=0.8885;AA=G|||;VT=SNP
5	90600210	rs7704529	T	C	100	PASS	AC=4110;AF=0.820687;AN=5008;NS=2504;DP=20480;EAS_AF=0.7619;AMR_AF=0.8256;AFR_AF=0.7315;EUR_AF=0.9274;SAS_AF=0.8885;AA=C|||;VT=SNP
5	90600541	rs72786353	G	T	100	PASS	AC=220;AF=0.0439297;AN=5008;NS=2504;DP=17119;EAS_AF=0.0893;AMR_AF=0.0476;AFR_AF=0.0008;EUR_AF=0.0388;SAS_AF=0.0583;AA=G|||;VT=SNP
5	90600712	rs71637330	C	T	100	PASS	AC=488;AF=0.0974441;AN=5008;NS=2504;DP=19323;EAS_AF=0.1835;AMR_AF=0.1167;AFR_AF=0.0053;EUR_AF=0.0606;SAS_AF=0.1575;AA=C|||;VT=SNP
5	90600866	rs10805873	C	G	100	PASS	AC=3214;AF=0.641773;AN=5008;NS=2504;DP=14864;EAS_AF=0.5724;AMR_AF=0.683;AFR_AF=0.438;EUR_AF=0.8638;SAS_AF=0.7311;AA=C|||;VT=SNP
5	90601089	rs4916857	T	C	100	PASS	AC=4111;AF=0.820887;AN=5008;NS=2504;DP=20163;EAS_AF=0.7619;AMR_AF=0.8256;AFR_AF=0.7322;EUR_AF=0.9274;SAS_AF=0.8885;AA=C|||;VT=SNP
5	90601317	rs12522278	C	G	100	PASS	AC=1039;AF=0.207468;AN=5008;NS=2504;DP=19130;EAS_AF=0.2718;AMR_AF=0.1888;AFR_AF=0.2405;EUR_AF=0.1034;SAS_AF=0.2168;AA=G|||;VT=SNP
5	90601365	rs12522282	C	T	100	PASS	AC=459;AF=0.0916534;AN=5008;NS=2504;DP=19866;EAS_AF=0.1825;AMR_AF=0.1124;AFR_AF=0.0144;EUR_AF=0.0487;SAS_AF=0.1319;AA=T|||;VT=SNP
5	90602209	rs72786354	T	C	100	PASS	AC=225;AF=0.0449281;AN=5008;NS=2504;DP=18849;EAS_AF=0.0883;AMR_AF=0.0476;AFR_AF=0.0015;EUR_AF=0.0398;SAS_AF=0.0624;AA=T|||;VT=SNP
5	90602304	rs58781250	C	T	100	PASS	AC=123;AF=0.0245607;AN=5008;NS=2504;DP=19078;EAS_AF=0.0873;AMR_AF=0.036;AFR_AF=0;EUR_AF=0.002;SAS_AF=0.0082;AA=C|||;VT=SNP
5	90603392	rs34422832	T	G	100	PASS	AC=496;AF=0.0990415;AN=5008;NS=2504;DP=15291;EAS_AF=0.1796;AMR_AF=0.1182;AFR_AF=0.0045;EUR_AF=0.0616;SAS_AF=0.1687;AA=T|||;VT=SNP
5	90604035	rs6865066	G	T	100	PASS	AC=4228;AF=0.844249;AN=5008;NS=2504;DP=17662;EAS_AF=0.7619;AMR_AF=0.8314;AFR_AF=0.8132;EUR_AF=0.9304;SAS_AF=0.8916;AA=T|||;VT=SNP
5	90604057	rs140534823	A	G	100	PASS	AC=47;AF=0.00938498;AN=5008;NS=2504;DP=17153;EAS_AF=0.0427;AMR_AF=0;AFR_AF=0;EUR_AF=0;SAS_AF=0.0041;AA=A|||;VT=SNP
5	90604276	rs145621255	G	A	100	PASS	AC=225;AF=0.0449281;AN=5008;NS=2504;DP=15183;EAS_AF=0.0883;AMR_AF=0.0476;AFR_AF=0.0015;EUR_AF=0.0398;SAS_AF=0.0624;AA=G|||;VT=SNP
5	90604290	rs10038890	T	C	100	PASS	AC=2702;AF=0.539537;AN=5008;NS=2504;DP=15029;EAS_AF=0.4881;AMR_AF=0.6138;AFR_AF=0.2368;EUR_AF=0.8201;SAS_AF=0.6605;AA=T|||;VT=SNP
5	90604643	rs71637331	C	A	100	PASS	AC=495;AF=0.0988419;AN=5008;NS=2504;DP=11330;EAS_AF=0.1796;AMR_AF=0.1182;AFR_AF=0.0038;EUR_AF=0.0616;SAS_AF=0.1687;AA=C|||;VT=SNP
5	90604823	rs4639266	T	C	100	PASS	AC=2927;AF=0.584465;AN=5008;NS=2504;DP=15528;EAS_AF=0.4891;AMR_AF=0.6282;AFR_AF=0.3986;EUR_AF=0.8201;SAS_AF=0.6605;AA=C|||;VT=SNP
5	90605389	rs12697808	T	C	100	PASS	AC=2711;AF=0.541334;AN=5008;NS=2504;DP=15515;EAS_AF=0.4901;AMR_AF=0.6153;AFR_AF=0.2413;EUR_AF=0.8201;SAS_AF=0.6605;AA=C|||;VT=SNP
5	90606574	rs6877420	G	T	100	PASS	AC=4224;AF=0.84345;AN=5008;NS=2504;DP=16674;EAS_AF=0.7629;AMR_AF=0.8329;AFR_AF=0.8101;EUR_AF=0.9294;SAS_AF=0.8906;AA=A|||;VT=SNP
5	90606587	rs10057046	C	T	100	PASS	AC=3787;AF=0.75619;AN=5008;NS=2504;DP=16730;EAS_AF=0.7629;AMR_AF=0.8026;AFR_AF=0.4985;EUR_AF=0.9245;SAS_AF=0.8916;AA=T|||;VT=SNP
5	90607063	rs6882178	G	A	100	PASS	AC=1431;AF=0.285743;AN=5008;NS=2504;DP=19810;EAS_AF=0.2728;AMR_AF=0.2089;AFR_AF=0.5098;EUR_AF=0.1083;SAS_AF=0.2331;AA=A|||;VT=SNP
5	90607925	rs9293564	G	A	100	PASS	AC=4125;AF=0.823682;AN=5008;NS=2504;DP=19759;EAS_AF=0.7619;AMR_AF=0.8228;AFR_AF=0.7421;EUR_AF=0.9284;SAS_AF=0.8906;AA=A|||;VT=SNP
5	90608789	rs56876862	A	T	100	PASS	AC=478;AF=0.0954473;AN=5008;NS=2504;DP=20407;EAS_AF=0.0883;AMR_AF=0.0605;AFR_AF=0.1853;EUR_AF=0.0408;SAS_AF=0.0624;AA=A|||;VT=SNP
5	90609009	rs7727632	T	C	100	PASS	AC=3441;AF=0.687101;AN=5008;NS=2504;DP=21833;EAS_AF=0.6746;AMR_AF=0.7392;AFR_AF=0.4206;EUR_AF=0.8837;SAS_AF=0.8211;AA=C|||;VT=SNP
5	90609178	rs10036206	C	T	100	PASS	AC=3182;AF=0.635383;AN=5008;NS=2504;DP=19627;EAS_AF=0.6657;AMR_AF=0.719;AFR_AF=0.2466;EUR_AF=0.8777;SAS_AF=0.8211;AA=G|||;VT=SNP
5	90609736	rs9293565	A	G	100	PASS	AC=3152;AF=0.629393;AN=5008;NS=2504;DP=17556;EAS_AF=0.6667;AMR_AF=0.7262;AFR_AF=0.2466;EUR_AF=0.8767;SAS_AF=0.7853;AA=A|||;VT=SNP
5	90609868	rs7732832	T	G	100	PASS	AC=4055;AF=0.809704;AN=5008;NS=2504;DP=18689;EAS_AF=0.7629;AMR_AF=0.8141;AFR_AF=0.7292;EUR_AF=0.9225;SAS_AF=0.8476;AA=G|||;VT=SNP
5	90610393	rs28369128	G	A	100	PASS	AC=704;AF=0.140575;AN=5008;NS=2504;DP=18513;EAS_AF=0.0883;AMR_AF=0.0735;AFR_AF=0.3495;EUR_AF=0.0408;SAS_AF=0.0624;AA=G|||;VT=SNP
5	90611693	rs72786358	G	C	100	PASS	AC=225;AF=0.0449281;AN=5008;NS=2504;DP=18313;EAS_AF=0.0883;AMR_AF=0.0476;AFR_AF=0.0015;EUR_AF=0.0398;SAS_AF=0.0624;AA=G|||;VT=SNP
5	90611959	rs72786359	T	C	100	PASS	AC=897;AF=0.179113;AN=5008;NS=2504;DP=13740;EAS_AF=0.0962;AMR_AF=0.0922;AFR_AF=0.4781;EUR_AF=0.0427;SAS_AF=0.0624;AA=C|||;VT=SNP
5	90612558	rs13176999	C	G	100	PASS	AC=3259;AF=0.650759;AN=5008;NS=2504;DP=19767;EAS_AF=0.6667;AMR_AF=0.7305;AFR_AF=0.3215;EUR_AF=0.8807;SAS_AF=0.7863;AA=C|||;VT=SNP
5	90613396	rs72786360	G	A	100	PASS	AC=225;AF=0.0449281;AN=5008;NS=2504;DP=12128;EAS_AF=0.0883;AMR_AF=0.0476;AFR_AF=0.0015;EUR_AF=0.0398;SAS_AF=0.0624;AA=G|||;VT=SNP
5	90614098	rs67220802	G	A	100	PASS	AC=741;AF=0.147963;AN=5008;NS=2504;DP=15581;EAS_AF=0.0962;AMR_AF=0.0778;AFR_AF=0.3684;EUR_AF=0.0417;SAS_AF=0.0624;AA=A|||;VT=SNP
5	90615750	rs12658394	T	C	100	PASS	AC=634;AF=0.126597;AN=5008;NS=2504;DP=15028;EAS_AF=0.0734;AMR_AF=0.0591;AFR_AF=0.3215;EUR_AF=0.0388;SAS_AF=0.0562;AA=T|||;VT=SNP
5	90616224	rs7727557	T	C	100	PASS	AC=4284;AF=0.855431;AN=5008;NS=2504;DP=14064;EAS_AF=0.754;AMR_AF=0.8386;AFR_AF=0.8949;EUR_AF=0.9235;SAS_AF=0.8487;AA=C|||;VT=SNP
5	90616247	rs10462494	T	C	100	PASS	AC=4284;AF=0.855431;AN=5008;NS=2504;DP=15644;EAS_AF=0.754;AMR_AF=0.8386;AFR_AF=0.8949;EUR_AF=0.9235;SAS_AF=0.8487;AA=C|||;VT=SNP
5	90616503	rs10462495	A	G	100	PASS	AC=4283;AF=0.855232;AN=5008;NS=2504;DP=12736;EAS_AF=0.754;AMR_AF=0.8386;AFR_AF=0.8949;EUR_AF=0.9235;SAS_AF=0.8476;AA=G|||;VT=SNP
5	90616920	rs141484859	G	C	100	PASS	AC=34;AF=0.00678914;AN=5008;NS=2504;DP=15560;EAS_AF=0.0337;AMR_AF=0;AFR_AF=0;EUR_AF=0;SAS_AF=0;AA=G|||;VT=SNP
5	90617692	rs57859727	C	T	100	PASS	AC=614;AF=0.122604;AN=5008;NS=2504;DP=17994;EAS_AF=0.0883;AMR_AF=0.0793;AFR_AF=0.2784;EUR_AF=0.0408;SAS_AF=0.0624;AA=C|||;VT=SNP
5	90617965	rs6888057	G	A	100	PASS	AC=743;AF=0.148363;AN=5008;NS=2504;DP=16127;EAS_AF=0.0883;AMR_AF=0.0865;AFR_AF=0.3722;EUR_AF=0.0408;SAS_AF=0.0624;AA=G|||;VT=SNP
5	90619072	rs4916859	G	A	100	PASS	AC=2760;AF=0.551118;AN=5008;NS=2504;DP=16228;EAS_AF=0.4702;AMR_AF=0.6196;AFR_AF=0.3011;EUR_AF=0.841;SAS_AF=0.6258;AA=G|||;VT=SNP
5	90619353	rs13185895	C	T	100	PASS	AC=510;AF=0.101837;AN=5008;NS=2504;DP=13464;EAS_AF=0.1885;AMR_AF=0.1167;AFR_AF=0.0325;EUR_AF=0.0398;SAS_AF=0.1595;AA=C|||;VT=SNP
5	90619868	rs6880312	T	C	100	PASS	AC=4276;AF=0.853834;AN=5008;NS=2504;DP=11921;EAS_AF=0.754;AMR_AF=0.8415;AFR_AF=0.8873;EUR_AF=0.9254;SAS_AF=0.8466;AA=C|||;VT=SNP
5	90620123	rs34107416	A	G	100	PASS	AC=224;AF=0.0447284;AN=5008;NS=2504;DP=12624;EAS_AF=0.0903;AMR_AF=0.0476;AFR_AF=0.0015;EUR_AF=0.0388;SAS_AF=0.0603;AA=A|||;VT=SNP
5	90620309	rs10050517	A	G	100	PASS	AC=2790;AF=0.557109;AN=5008;NS=2504;DP=15224;EAS_AF=0.4683;AMR_AF=0.6268;AFR_AF=0.3116;EUR_AF=0.8459;SAS_AF=0.6339;AA=A|||;VT=SNP
5	90621069	rs6865269	G	T	100	PASS	AC=4310;AF=0.860623;AN=5008;NS=2504;DP=17055;EAS_AF=0.749;AMR_AF=0.951;AFR_AF=0.8623;EUR_AF=0.9314;SAS_AF=0.8364;AA=T|||;VT=SNP
5	90622357	rs150117005	G	A	100	PASS	AC=237;AF=0.0473243;AN=5008;NS=2504;DP=14633;EAS_AF=0.0853;AMR_AF=0.0562;AFR_AF=0.0023;EUR_AF=0.0487;SAS_AF=0.0613;AA=G|||;VT=SNP
5	90622516	rs9293566	G	A	100	PASS	AC=3081;AF=0.615216;AN=5008;NS=2504;DP=15191;EAS_AF=0.7798;AMR_AF=0.5548;AFR_AF=0.4592;EUR_AF=0.6998;SAS_AF=0.6125;AA=G|||;VT=SNP
5	90623586	rs11950828	A	C	100	PASS	AC=1201;AF=0.239816;AN=5008;NS=2504;DP=16393;EAS_AF=0.0962;AMR_AF=0.3876;AFR_AF=0.2882;EUR_AF=0.2326;SAS_AF=0.2249;AA=A|||;VT=SNP
5	90628243	rs10942629	T	C	100	PASS	AC=1199;AF=0.239417;AN=5008;NS=2504;DP=20728;EAS_AF=0.0972;AMR_AF=0.3862;AFR_AF=0.2882;EUR_AF=0.2316;SAS_AF=0.2239;AA=C|||;VT=SNP
5	90628300	rs10037293	A	C	100	PASS	AC=3245;AF=0.647963;AN=5008;NS=2504;DP=20827;EAS_AF=0.7758;AMR_AF=0.5605;AFR_AF=0.5817;EUR_AF=0.6998;SAS_AF=0.6145;AA=A|||;VT=SNP
5	90628789	rs10042981	G	T	100	PASS	AC=3139;AF=0.626797;AN=5008;NS=2504;DP=20421;EAS_AF=0.7758;AMR_AF=0.5533;AFR_AF=0.5053;EUR_AF=0.6998;SAS_AF=0.6145;AA=G|||;VT=SNP
5	90629115	rs113372129	G	A	100	PASS	AC=89;AF=0.0177716;AN=5008;NS=2504;DP=17599;EAS_AF=0.0665;AMR_AF=0.0245;AFR_AF=0.0023;EUR_AF=0.001;SAS_AF=0.001;AA=G|||;VT=SNP
5	90630483	rs112900334	C	T	100	PASS	AC=122;AF=0.024361;AN=5008;NS=2504;DP=14643;EAS_AF=0.0089;AMR_AF=0.0231;AFR_AF=0.0023;EUR_AF=0.0567;SAS_AF=0.0378;AA=C|||;VT=SNP
5	90630717	rs542784441	T	G	100	PASS	AC=63;AF=0.0125799;AN=5008;NS=2504;DP=13181;EAS_AF=0.0595;AMR_AF=0;AFR_AF=0;EUR_AF=0;SAS_AF=0.0031;AA=T|||;VT=SNP
5	90630826	rs59578984	C	T	100	PASS	AC=563;AF=0.11242;AN=5008;NS=2504;DP=16133;EAS_AF=0.121;AMR_AF=0.0533;AFR_AF=0.1316;EUR_AF=0.0686;SAS_AF=0.1646;AA=C|||;VT=SNP
5	90631384	rs10942630	C	T	100	PASS	AC=1965;AF=0.392372;AN=5008;NS=2504;DP=17172;EAS_AF=0.2242;AMR_AF=0.451;AFR_AF=0.5643;EUR_AF=0.2992;SAS_AF=0.3875;AA=T|||;VT=SNP
5	90631700	rs6873839	T	C	100	PASS	AC=1074;AF=0.214457;AN=5008;NS=2504;DP=10932;EAS_AF=0.0972;AMR_AF=0.366;AFR_AF=0.2073;EUR_AF=0.2276;SAS_AF=0.2239;AA=-|||;VT=SNP
5	90631972	rs6878402	T	G	100	PASS	AC=1954;AF=0.390176;AN=5008;NS=2504;DP=11653;EAS_AF=0.2242;AMR_AF=0.4496;AFR_AF=0.556;EUR_AF=0.2992;SAS_AF=0.3885;AA=G|||;VT=SNP
5	90631991	rs148559123	G	A	100	PASS	AC=563;AF=0.11242;AN=5008;NS=2504;DP=11701;EAS_AF=0.121;AMR_AF=0.0533;AFR_AF=0.1316;EUR_AF=0.0686;SAS_AF=0.1646;AA=G|||;VT=SNP
5	90632946	rs75180939	G	A	100	PASS	AC=537;AF=0.107228;AN=5008;NS=2504;DP=12451;EAS_AF=0.121;AMR_AF=0.0519;AFR_AF=0.112;EUR_AF=0.0686;SAS_AF=0.1656;AA=G|||;VT=SNP
5	90633038	rs57318317	T	C	100	PASS	AC=1315;AF=0.26258;AN=5008;NS=2504;DP=13448;EAS_AF=0.0962;AMR_AF=0.3919;AFR_AF=0.3752;EUR_AF=0.2306;SAS_AF=0.2229;AA=T|||;VT=SNP
5	90633072	rs58734007	A	G	100	PASS	AC=1965;AF=0.392372;AN=5008;NS=2504;DP=12944;EAS_AF=0.2232;AMR_AF=0.451;AFR_AF=0.5643;EUR_AF=0.2992;SAS_AF=0.3885;AA=G|||;VT=SNP
5	90633936	rs35024930	C	G	100	PASS	AC=774;AF=0.154553;AN=5008;NS=2504;DP=17496;EAS_AF=0.3681;AMR_AF=0.0879;AFR_AF=0.0061;EUR_AF=0.1282;SAS_AF=0.2096;AA=C|||;VT=SNP
5	90635917	rs2063461	C	T	100	PASS	AC=1281;AF=0.255791;AN=5008;NS=2504;DP=18899;EAS_AF=0.1399;AMR_AF=0.4784;AFR_AF=0.267;EUR_AF=0.2356;SAS_AF=0.2229;AA=C|||;VT=SNP
5	90636041	rs78348641	C	T	100	PASS	AC=536;AF=0.107029;AN=5008;NS=2504;DP=18355;EAS_AF=0.123;AMR_AF=0.0519;AFR_AF=0.1104;EUR_AF=0.0676;SAS_AF=0.1656;AA=c|||;VT=SNP
5	90636464	rs4916860	C	A	100	PASS	AC=1327;AF=0.264976;AN=5008;NS=2504;DP=15694;EAS_AF=0.1399;AMR_AF=0.4827;AFR_AF=0.2988;EUR_AF=0.2366;SAS_AF=0.2229;AA=A|||;VT=SNP
5	90637173	rs6886011	G	T	100	PASS	AC=1330;AF=0.265575;AN=5008;NS=2504;DP=16048;EAS_AF=0.1399;AMR_AF=0.4827;AFR_AF=0.3011;EUR_AF=0.2366;SAS_AF=0.2229;AA=G|||;VT=SNP
5	90637572	rs60716916	T	C	100	PASS	AC=1329;AF=0.265375;AN=5008;NS=2504;DP=19378;EAS_AF=0.1399;AMR_AF=0.4827;AFR_AF=0.3003;EUR_AF=0.2366;SAS_AF=0.2229;AA=T|||;VT=SNP
5	90637934	rs62373948	G	A	100	PASS	AC=958;AF=0.191294;AN=5008;NS=2504;DP=21355;EAS_AF=0.1399;AMR_AF=0.4539;AFR_AF=0.0371;EUR_AF=0.2336;SAS_AF=0.2229;AA=G|||;VT=SNP
5	90638258	rs56066934	G	A	100	PASS	AC=534;AF=0.106629;AN=5008;NS=2504;DP=19051;EAS_AF=0.123;AMR_AF=0.0519;AFR_AF=0.1097;EUR_AF=0.0676;SAS_AF=0.1646;AA=G|||;VT=SNP
5	90638506	rs7702782	A	G	100	PASS	AC=2129;AF=0.42512;AN=5008;NS=2504;DP=13328;EAS_AF=0.2708;AMR_AF=0.5432;AFR_AF=0.6006;EUR_AF=0.3042;SAS_AF=0.3875;AA=G|||;VT=SNP
5	90638691	rs80127709	G	A	100	PASS	AC=535;AF=0.106829;AN=5008;NS=2504;DP=12832;EAS_AF=0.123;AMR_AF=0.0519;AFR_AF=0.1104;EUR_AF=0.0676;SAS_AF=0.1646;AA=G|||;VT=SNP
5	90639095	rs35778324	T	C	100	PASS	AC=779;AF=0.155551;AN=5008;NS=2504;DP=13762;EAS_AF=0.3661;AMR_AF=0.0893;AFR_AF=0.0061;EUR_AF=0.1342;SAS_AF=0.2096;AA=t|||;VT=SNP
5	90639327	rs13160722	G	T	100	PASS	AC=151;AF=0.0301518;AN=5008;NS=2504;DP=18312;EAS_AF=0.0099;AMR_AF=0.0331;AFR_AF=0.0038;EUR_AF=0.0785;SAS_AF=0.0348;AA=G|||;VT=SNP
5	90639328	rs13160468	C	T	100	PASS	AC=151;AF=0.0301518;AN=5008;NS=2504;DP=18326;EAS_AF=0.0099;AMR_AF=0.0331;AFR_AF=0.0038;EUR_AF=0.0785;SAS_AF=0.0348;AA=C|||;VT=SNP
5	90640306	rs77843336	G	A	100	PASS	AC=533;AF=0.10643;AN=5008;NS=2504;DP=19897;EAS_AF=0.124;AMR_AF=0.0533;AFR_AF=0.1074;EUR_AF=0.0676;SAS_AF=0.1646;AA=G|||;VT=SNP
5	90640534	rs76484930	A	G	100	PASS	AC=602;AF=0.120208;AN=5008;NS=2504;DP=15791;EAS_AF=0.124;AMR_AF=0.0562;AFR_AF=0.1581;EUR_AF=0.0676;SAS_AF=0.1646;AA=A|||;VT=SNP
5	90641116	rs77224092	C	T	100	PASS	AC=534;AF=0.106629;AN=5008;NS=2504;DP=16929;EAS_AF=0.124;AMR_AF=0.0533;AFR_AF=0.1082;EUR_AF=0.0676;SAS_AF=0.1646;AA=C|||;VT=SNP
5	90642230	rs59498996	T	G	100	PASS	AC=530;AF=0.105831;AN=5008;NS=2504;DP=18108;EAS_AF=0.131;AMR_AF=0.0533;AFR_AF=0.1089;EUR_AF=0.0696;SAS_AF=0.1503;AA=T|||;VT=SNP
5	90642290	rs6884231	C	T	100	PASS	AC=1429;AF=0.285343;AN=5008;NS=2504;DP=20064;EAS_AF=0.125;AMR_AF=0.4885;AFR_AF=0.3759;EUR_AF=0.2445;SAS_AF=0.226;AA=C|||;VT=SNP
5	90642319	rs6865416	T	C	100	PASS	AC=1458;AF=0.291134;AN=5008;NS=2504;DP=19720;EAS_AF=0.127;AMR_AF=0.4899;AFR_AF=0.3964;EUR_AF=0.2435;SAS_AF=0.226;AA=C|||;VT=SNP
5	90642430	rs11745521	T	A	100	PASS	AC=1110;AF=0.221645;AN=5008;NS=2504;DP=18375;EAS_AF=0.1359;AMR_AF=0.464;AFR_AF=0.1407;EUR_AF=0.2386;SAS_AF=0.2301;AA=T|||;VT=SNP
5	90642643	rs10942631	C	T	100	PASS	AC=3148;AF=0.628594;AN=5008;NS=2504;DP=17963;EAS_AF=0.4494;AMR_AF=0.6239;AFR_AF=0.9168;EUR_AF=0.4324;SAS_AF=0.6288;AA=T|||;VT=SNP
5	90642644	rs143494210	G	A	100	PASS	AC=45;AF=0.00898562;AN=5008;NS=2504;DP=17321;EAS_AF=0.0417;AMR_AF=0;AFR_AF=0;EUR_AF=0;SAS_AF=0.0031;AA=G|||;VT=SNP
5	90642645	rs10942632	C	T	100	PASS	AC=3141;AF=0.627196;AN=5008;NS=2504;DP=17403;EAS_AF=0.4444;AMR_AF=0.621;AFR_AF=0.9107;EUR_AF=0.4344;SAS_AF=0.635;AA=T|||;VT=SNP
5	90643003	rs79188454	T	C	100	PASS	AC=579;AF=0.115615;AN=5008;NS=2504;DP=18945;EAS_AF=0.1389;AMR_AF=0.0807;AFR_AF=0.1195;EUR_AF=0.0696;SAS_AF=0.1585;AA=T|||;VT=SNP
5	90643800	rs7729950	A	G	100	PASS	AC=2689;AF=0.536941;AN=5008;NS=2504;DP=16426;EAS_AF=0.5427;AMR_AF=0.5937;AFR_AF=0.6377;EUR_AF=0.3897;SAS_AF=0.5061;AA=G|||;VT=SNP
5	90644241	rs7734555	C	A	100	PASS	AC=2790;AF=0.557109;AN=5008;NS=2504;DP=18438;EAS_AF=0.5427;AMR_AF=0.5994;AFR_AF=0.7103;EUR_AF=0.3907;SAS_AF=0.5061;AA=T|||;VT=SNP
5	90644628	rs13187777	C	T	100	PASS	AC=795;AF=0.158746;AN=5008;NS=2504;DP=20256;EAS_AF=0.373;AMR_AF=0.072;AFR_AF=0.0083;EUR_AF=0.1252;SAS_AF=0.2372;AA=C|||;VT=SNP
5	90645137	rs6452949	A	G	100	PASS	AC=2879;AF=0.57488;AN=5008;NS=2504;DP=20782;EAS_AF=0.5427;AMR_AF=0.6009;AFR_AF=0.7761;EUR_AF=0.3917;SAS_AF=0.5061;AA=G|||;VT=SNP
5	90645601	rs16869685	A	C	100	PASS	AC=795;AF=0.158746;AN=5008;NS=2504;DP=18671;EAS_AF=0.373;AMR_AF=0.072;AFR_AF=0.0083;EUR_AF=0.1252;SAS_AF=0.2372;AA=A|||;VT=SNP
5	90646195	rs58125334	A	G	100	PASS	AC=2903;AF=0.579673;AN=5008;NS=2504;DP=8600;EAS_AF=0.5427;AMR_AF=0.6037;AFR_AF=0.792;EUR_AF=0.3926;SAS_AF=0.5061;AA=G|||;VT=SNP
5	90646263	rs57936487	C	T	100	PASS	AC=795;AF=0.158746;AN=5008;NS=2504;DP=12085;EAS_AF=0.373;AMR_AF=0.072;AFR_AF=0.0083;EUR_AF=0.1252;SAS_AF=0.2372;AA=C|||;VT=SNP
5	90646346	rs11739187	A	C	100	PASS	AC=2082;AF=0.415735;AN=5008;NS=2504;DP=13506;EAS_AF=0.5248;AMR_AF=0.5303;AFR_AF=0.2617;EUR_AF=0.3797;SAS_AF=0.4673;AA=A|||;VT=SNP
5	90647122	rs62373959	A	G	100	PASS	AC=1129;AF=0.225439;AN=5008;NS=2504;DP=15016;EAS_AF=0.1518;AMR_AF=0.4539;AFR_AF=0.1362;EUR_AF=0.2545;SAS_AF=0.2301;AA=A|||;VT=SNP
5	90647450	rs139444787	T	C	100	PASS	AC=16;AF=0.00319489;AN=5008;NS=2504;DP=19530;EAS_AF=0.0159;AMR_AF=0;AFR_AF=0;EUR_AF=0;SAS_AF=0;AA=T|||;VT=SNP
5	90647645	rs56259969	C	T	100	PASS	AC=560;AF=0.111821;AN=5008;NS=2504;DP=20337;EAS_AF=0.1389;AMR_AF=0.0793;AFR_AF=0.1051;EUR_AF=0.0696;SAS_AF=0.1595;AA=C|||;VT=SNP
5	90647770	rs4916712	T	C	100	PASS	AC=3496;AF=0.698083;AN=5008;NS=2504;DP=21208;EAS_AF=0.6815;AMR_AF=0.6859;AFR_AF=0.9206;EUR_AF=0.4632;SAS_AF=0.6646;AA=C|||;VT=SNP
5	90647775	rs13328183	C	T	100	PASS	AC=947;AF=0.189097;AN=5008;NS=2504;DP=21320;EAS_AF=0.369;AMR_AF=0.0764;AFR_AF=0.1241;EUR_AF=0.1252;SAS_AF=0.2372;AA=C|||;VT=SNP
5	90648108	rs4916713	G	A	100	PASS	AC=1006;AF=0.200879;AN=5008;NS=2504;DP=17868;EAS_AF=0.1518;AMR_AF=0.4467;AFR_AF=0.0507;EUR_AF=0.2545;SAS_AF=0.2249;AA=G|||;VT=SNP
5	90648910	rs117628018	T	G	100	PASS	AC=29;AF=0.00579073;AN=5008;NS=2504;DP=20225;EAS_AF=0.0179;AMR_AF=0.0144;AFR_AF=0;EUR_AF=0;SAS_AF=0.001;AA=T|||;VT=SNP
5	90649298	rs13185728	C	T	100	PASS	AC=1092;AF=0.218051;AN=5008;NS=2504;DP=20850;EAS_AF=0.3671;AMR_AF=0.1383;AFR_AF=0.1679;EUR_AF=0.1332;SAS_AF=0.2761;AA=C|||;VT=SNP
5	90649634	rs143392730	C	A	100	PASS	AC=60;AF=0.0119808;AN=5008;NS=2504;DP=20449;EAS_AF=0.0585;AMR_AF=0;AFR_AF=0;EUR_AF=0;SAS_AF=0.001;AA=C|||;VT=SNP
5	90650327	rs16878935	G	A	100	PASS	AC=1129;AF=0.225439;AN=5008;NS=2504;DP=21646;EAS_AF=0.1409;AMR_AF=0.1369;AFR_AF=0.5076;EUR_AF=0.0716;SAS_AF=0.1524;AA=A|||;VT=SNP
5	90650975	rs138816790	C	T	100	PASS	AC=394;AF=0.0786741;AN=5008;NS=2504;DP=11586;EAS_AF=0.004;AMR_AF=0.072;AFR_AF=0.1006;EUR_AF=0.0616;SAS_AF=0.1483;AA=C|||;VT=SNP
5	90652909	rs78073036	A	G	100	PASS	AC=449;AF=0.0896565;AN=5008;NS=2504;DP=16819;EAS_AF=0.1419;AMR_AF=0.0821;AFR_AF=0.0212;EUR_AF=0.0616;SAS_AF=0.1626;AA=A|||;VT=SNP
5	90652947	rs75544655	C	T	100	PASS	AC=450;AF=0.0898562;AN=5008;NS=2504;DP=17085;EAS_AF=0.1419;AMR_AF=0.0836;AFR_AF=0.0212;EUR_AF=0.0616;SAS_AF=0.1626;AA=C|||;VT=SNP
5	90653112	rs10071755	C	G	100	PASS	AC=1034;AF=0.20647;AN=5008;NS=2504;DP=18363;EAS_AF=0.3571;AMR_AF=0.1037;AFR_AF=0.1838;EUR_AF=0.0795;SAS_AF=0.2853;AA=C|||;VT=SNP
5	90653868	rs6452951	T	G	100	PASS	AC=2170;AF=0.433307;AN=5008;NS=2504;DP=19367;EAS_AF=0.5139;AMR_AF=0.2363;AFR_AF=0.6831;EUR_AF=0.1441;SAS_AF=0.4499;AA=G|||;VT=SNP
5	90654579	rs16869698	C	T	100	PASS	AC=1133;AF=0.226238;AN=5008;NS=2504;DP=15855;EAS_AF=0.3571;AMR_AF=0.111;AFR_AF=0.2564;EUR_AF=0.0785;SAS_AF=0.2843;AA=C|||;VT=SNP
5	90654943	rs140138543	T	C	100	PASS	AC=665;AF=0.132788;AN=5008;NS=2504;DP=15675;EAS_AF=0.1379;AMR_AF=0.0951;AFR_AF=0.1793;EUR_AF=0.0626;SAS_AF=0.1636;AA=T|||;VT=SNP
5	90654953	rs28497358	A	G	100	PASS	AC=1219;AF=0.243411;AN=5008;NS=2504;DP=15870;EAS_AF=0.377;AMR_AF=0.1297;AFR_AF=0.2935;EUR_AF=0.0805;SAS_AF=0.2863;AA=G|||;VT=SNP
5	90655807	rs7728022	A	T	100	PASS	AC=1132;AF=0.226038;AN=5008;NS=2504;DP=11163;EAS_AF=0.3571;AMR_AF=0.111;AFR_AF=0.2557;EUR_AF=0.0785;SAS_AF=0.2843;AA=A|||;VT=SNP
5	90656926	rs77530732	C	T	100	PASS	AC=458;AF=0.0914537;AN=5008;NS=2504;DP=20255;EAS_AF=0.1419;AMR_AF=0.0821;AFR_AF=0.0265;EUR_AF=0.0626;SAS_AF=0.1636;AA=c|||;VT=SNP
5	90657053	rs66801770	G	C	100	PASS	AC=1042;AF=0.208067;AN=5008;NS=2504;DP=21029;EAS_AF=0.3571;AMR_AF=0.1052;AFR_AF=0.1906;EUR_AF=0.0785;SAS_AF=0.2843;AA=G|||;VT=SNP
5	90657259	rs78747009	T	C	100	PASS	AC=665;AF=0.132788;AN=5008;NS=2504;DP=18450;EAS_AF=0.1379;AMR_AF=0.0951;AFR_AF=0.1793;EUR_AF=0.0626;SAS_AF=0.1636;AA=T|||;VT=SNP
5	90657343	rs147259291	T	G	100	PASS	AC=33;AF=0.00658946;AN=5008;NS=2504;DP=18863;EAS_AF=0.0188;AMR_AF=0.0173;AFR_AF=0;EUR_AF=0;SAS_AF=0.002;AA=T|||;VT=SNP
5	90658008	rs144501026	T	C	100	PASS	AC=34;AF=0.00678914;AN=5008;NS=2504;DP=15071;EAS_AF=0.0188;AMR_AF=0.0187;AFR_AF=0;EUR_AF=0;SAS_AF=0.002;AA=T|||;VT=SNP
5	90658049	rs146677080	G	C	100	PASS	AC=33;AF=0.00658946;AN=5008;NS=2504;DP=11831;EAS_AF=0.0188;AMR_AF=0.0173;AFR_AF=0;EUR_AF=0;SAS_AF=0.002;AA=G|||;VT=SNP
5	90658392	rs10942634	A	T	100	PASS	AC=2289;AF=0.457069;AN=5008;NS=2504;DP=17879;EAS_AF=0.5139;AMR_AF=0.2406;AFR_AF=0.7708;EUR_AF=0.1441;SAS_AF=0.4499;AA=T|||;VT=SNP
5	90659072	rs75862026	C	T	100	PASS	AC=78;AF=0.0155751;AN=5008;NS=2504;DP=19328;EAS_AF=0.002;AMR_AF=0.0274;AFR_AF=0.0023;EUR_AF=0.0437;SAS_AF=0.0102;AA=C|||;VT=SNP
5	90660447	rs1541674	T	C	100	PASS	AC=2157;AF=0.430711;AN=5008;NS=2504;DP=16687;EAS_AF=0.5139;AMR_AF=0.2349;AFR_AF=0.6778;EUR_AF=0.1431;SAS_AF=0.4458;AA=C|||;VT=SNP
5	90660620	rs188961564	T	A	100	PASS	AC=33;AF=0.00658946;AN=5008;NS=2504;DP=16020;EAS_AF=0.0188;AMR_AF=0.0173;AFR_AF=0;EUR_AF=0;SAS_AF=0.002;AA=T|||;VT=SNP
5	90661220	rs10077391	C	A	100	PASS	AC=1193;AF=0.238219;AN=5008;NS=2504;DP=13007;EAS_AF=0.3562;AMR_AF=0.1138;AFR_AF=0.3033;EUR_AF=0.0795;SAS_AF=0.2802;AA=C|||;VT=SNP
5	90661599	rs73773371	G	A	100	PASS	AC=664;AF=0.132588;AN=5008;NS=2504;DP=18290;EAS_AF=0.1379;AMR_AF=0.0922;AFR_AF=0.18;EUR_AF=0.0626;SAS_AF=0.1636;AA=G|||;VT=SNP
5	90661831	rs6893260	G	A	100	PASS	AC=1127;AF=0.22504;AN=5008;NS=2504;DP=15748;EAS_AF=0.3562;AMR_AF=0.111;AFR_AF=0.2557;EUR_AF=0.0785;SAS_AF=0.2802;AA=G|||;VT=SNP
5	90662730	rs143971912	A	G	100	PASS	AC=33;AF=0.00658946;AN=5008;NS=2504;DP=18635;EAS_AF=0.0188;AMR_AF=0.0173;AFR_AF=0;EUR_AF=0;SAS_AF=0.002;AA=a|||;VT=SNP
5	90662733	rs62376561	C	T	100	PASS	AC=1270;AF=0.253594;AN=5008;NS=2504;DP=18616;EAS_AF=0.2202;AMR_AF=0.4553;AFR_AF=0.0749;EUR_AF=0.3449;SAS_AF=0.2924;AA=C|||;VT=SNP
5	90662839	rs12110303	G	T	100	PASS	AC=2154;AF=0.430112;AN=5008;NS=2504;DP=14288;EAS_AF=0.5139;AMR_AF=0.232;AFR_AF=0.6778;EUR_AF=0.1421;SAS_AF=0.4458;AA=T|||;VT=SNP
5	90664320	rs10069032	A	C	100	PASS	AC=1128;AF=0.22524;AN=5008;NS=2504;DP=16283;EAS_AF=0.3571;AMR_AF=0.111;AFR_AF=0.2557;EUR_AF=0.0785;SAS_AF=0.2802;AA=A|||;VT=SNP
5	90664322	rs6869048	G	C	100	PASS	AC=2156;AF=0.430511;AN=5008;NS=2504;DP=15896;EAS_AF=0.5139;AMR_AF=0.232;AFR_AF=0.6778;EUR_AF=0.1441;SAS_AF=0.4458;AA=C|||;VT=SNP
5	90665777	rs74345264	T	C	100	PASS	AC=175;AF=0.0349441;AN=5008;NS=2504;DP=18449;EAS_AF=0.0546;AMR_AF=0.0115;AFR_AF=0.0015;EUR_AF=0.0398;SAS_AF=0.0716;AA=T|||;VT=SNP
5	90669352	rs6866923	A	C	100	PASS	AC=1897;AF=0.378794;AN=5008;NS=2504;DP=18398;EAS_AF=0.5119;AMR_AF=0.2233;AFR_AF=0.4894;EUR_AF=0.1421;SAS_AF=0.4458;AA=C|||;VT=SNP
5	90669400	rs6452952	A	T	100	PASS	AC=4970;AF=0.992412;AN=5008;NS=2504;DP=17577;EAS_AF=0.9623;AMR_AF=1;AFR_AF=1;EUR_AF=1;SAS_AF=1;AA=T|||;VT=SNP
5	90669771	rs2303130	A	G	100	PASS	AC=451;AF=0.0900559;AN=5008;NS=2504;DP=20721;EAS_AF=0.1379;AMR_AF=0.0793;AFR_AF=0.0257;EUR_AF=0.0626;SAS_AF=0.1636;AA=A|||;VT=SNP
5	90671274	rs1363839	A	T	100	PASS	AC=2283;AF=0.455871;AN=5008;NS=2504;DP=14384;EAS_AF=0.5139;AMR_AF=0.2363;AFR_AF=0.7716;EUR_AF=0.1441;SAS_AF=0.4458;AA=T|||;VT=SNP
5	90671513	rs187095879	A	G	100	PASS	AC=33;AF=0.00658946;AN=5008;NS=2504;DP=13647;EAS_AF=0.0188;AMR_AF=0.0173;AFR_AF=0;EUR_AF=0;SAS_AF=0.002;AA=A|||;VT=SNP
5	90671937	rs62376563	T	G	100	PASS	AC=1271;AF=0.253794;AN=5008;NS=2504;DP=15612;EAS_AF=0.2202;AMR_AF=0.4582;AFR_AF=0.0741;EUR_AF=0.3439;SAS_AF=0.2935;AA=T|||;VT=SNP
5	90672711	rs62376564	T	G	100	PASS	AC=1061;AF=0.211861;AN=5008;NS=2504;DP=16104;EAS_AF=0.1845;AMR_AF=0.4207;AFR_AF=0.0356;EUR_AF=0.2883;SAS_AF=0.2515;AA=T|||;VT=SNP
5	90672884	rs117001504	G	A	100	PASS	AC=40;AF=0.00798722;AN=5008;NS=2504;DP=15449;EAS_AF=0.0188;AMR_AF=0.0159;AFR_AF=0.0061;EUR_AF=0;SAS_AF=0.002;AA=A|||;VT=SNP
5	90673837	rs12188429	T	A	100	PASS	AC=1186;AF=0.236821;AN=5008;NS=2504;DP=14900;EAS_AF=0.3502;AMR_AF=0.2032;AFR_AF=0.2564;EUR_AF=0.0785;SAS_AF=0.2802;AA=T|||;VT=SNP
5	90675675	rs117796377	A	G	100	PASS	AC=35;AF=0.00698882;AN=5008;NS=2504;DP=14961;EAS_AF=0.0188;AMR_AF=0.0173;AFR_AF=0.0008;EUR_AF=0.001;SAS_AF=0.002;AA=A|||;VT=SNP
5	90675925	rs117153091	G	A	100	PASS	AC=55;AF=0.0109824;AN=5008;NS=2504;DP=10404;EAS_AF=0.0506;AMR_AF=0;AFR_AF=0;EUR_AF=0.002;SAS_AF=0.002;AA=G|||;VT=SNP
5	90676153	rs141323427	G	A	100	PASS	AC=162;AF=0.0323482;AN=5008;NS=2504;DP=8117;EAS_AF=0.0526;AMR_AF=0.1455;AFR_AF=0.0045;EUR_AF=0.001;SAS_AF=0.001;AA=G|||;VT=SNP
5	90676483	rs2287875	C	A	100	PASS	AC=663;AF=0.132388;AN=5008;NS=2504;DP=14609;EAS_AF=0.1379;AMR_AF=0.0937;AFR_AF=0.1785;EUR_AF=0.0626;SAS_AF=0.1636;AA=C|||;VT=SNP
5	90677770	rs73773374	A	C	100	PASS	AC=578;AF=0.115415;AN=5008;NS=2504;DP=17485;EAS_AF=0.1379;AMR_AF=0.0865;AFR_AF=0.118;EUR_AF=0.0626;SAS_AF=0.1636;AA=A|||;VT=SNP
5	90679504	rs7715402	T	A	100	PASS	AC=2190;AF=0.4373;AN=5008;NS=2504;DP=15741;EAS_AF=0.506;AMR_AF=0.2334;AFR_AF=0.7073;EUR_AF=0.1441;SAS_AF=0.4479;AA=A|||;VT=SNP
5	90679519	rs35712350	C	T	100	PASS	AC=1886;AF=0.376597;AN=5008;NS=2504;DP=15755;EAS_AF=0.506;AMR_AF=0.2219;AFR_AF=0.4849;EUR_AF=0.1421;SAS_AF=0.4479;AA=T|||;VT=SNP
5	90680468	rs11948056	A	C	100	PASS	AC=2133;AF=0.425919;AN=5008;NS=2504;DP=16106;EAS_AF=0.5139;AMR_AF=0.2349;AFR_AF=0.6536;EUR_AF=0.1481;SAS_AF=0.4489;AA=C|||;VT=SNP
5	90680579	rs11948075	A	G	100	PASS	AC=1700;AF=0.339457;AN=5008;NS=2504;DP=17593;EAS_AF=0.4871;AMR_AF=0.196;AFR_AF=0.3744;EUR_AF=0.1412;SAS_AF=0.4458;AA=A|||;VT=SNP
5	90680949	rs7705465	G	A	100	PASS	AC=1698;AF=0.339058;AN=5008;NS=2504;DP=15916;EAS_AF=0.4871;AMR_AF=0.196;AFR_AF=0.3737;EUR_AF=0.1412;SAS_AF=0.4448;AA=G|||;VT=SNP
5	90681637	rs746637	C	G	100	PASS	AC=1698;AF=0.339058;AN=5008;NS=2504;DP=13396;EAS_AF=0.4871;AMR_AF=0.196;AFR_AF=0.3729;EUR_AF=0.1412;SAS_AF=0.4458;AA=C|||;VT=SNP
5	90682151	rs889213	C	T	100	PASS	AC=1698;AF=0.339058;AN=5008;NS=2504;DP=18118;EAS_AF=0.4861;AMR_AF=0.196;AFR_AF=0.3737;EUR_AF=0.1412;SAS_AF=0.4458;AA=C|||;VT=SNP
5	90682738	rs138269623	A	G	100	PASS	AC=32;AF=0.00638978;AN=5008;NS=2504;DP=17213;EAS_AF=0.0188;AMR_AF=0.0159;AFR_AF=0;EUR_AF=0;SAS_AF=0.002;AA=A|||;VT=SNP
5	90683094	rs116445616	G	A	100	PASS	AC=186;AF=0.0371406;AN=5008;NS=2504;DP=16856;EAS_AF=0.0188;AMR_AF=0.0259;AFR_AF=0.1104;EUR_AF=0.001;SAS_AF=0.002;AA=A|||;VT=SNP
5	90683453	rs143388623	G	A	100	PASS	AC=32;AF=0.00638978;AN=5008;NS=2504;DP=14277;EAS_AF=0.0188;AMR_AF=0.0159;AFR_AF=0;EUR_AF=0;SAS_AF=0.002;AA=A|||;VT=SNP
5	90683574	rs114316702	T	A	100	PASS	AC=80;AF=0.0159744;AN=5008;NS=2504;DP=16905;EAS_AF=0.0188;AMR_AF=0.0173;AFR_AF=0.0356;EUR_AF=0;SAS_AF=0.002;AA=t|||;VT=SNP
5	90684086	rs144154999	T	C	100	PASS	AC=31;AF=0.0061901;AN=5008;NS=2504;DP=19686;EAS_AF=0.0188;AMR_AF=0.0144;AFR_AF=0;EUR_AF=0;SAS_AF=0.002;AA=T|||;VT=SNP
5	90684847	rs148967187	C	T	100	PASS	AC=123;AF=0.0245607;AN=5008;NS=2504;DP=14829;EAS_AF=0.12;AMR_AF=0;AFR_AF=0;EUR_AF=0;SAS_AF=0.002;AA=C|||;VT=SNP
5	90686981	rs2367354	G	T	100	PASS	AC=1031;AF=0.205871;AN=5008;NS=2504;DP=16019;EAS_AF=0.3492;AMR_AF=0.1037;AFR_AF=0.1921;EUR_AF=0.0785;SAS_AF=0.2802;AA=G|||;VT=SNP
5	90688740	rs11950530	A	G	100	PASS	AC=1697;AF=0.338858;AN=5008;NS=2504;DP=19196;EAS_AF=0.4871;AMR_AF=0.196;AFR_AF=0.3737;EUR_AF=0.1412;SAS_AF=0.4438;AA=A|||;VT=SNP
5	90688932	rs117666231	C	T	100	PASS	AC=32;AF=0.00638978;AN=5008;NS=2504;DP=19760;EAS_AF=0.0188;AMR_AF=0.0159;AFR_AF=0;EUR_AF=0;SAS_AF=0.002;AA=C|||;VT=SNP
5	90689052	rs10058025	A	G	100	PASS	AC=1697;AF=0.338858;AN=5008;NS=2504;DP=19730;EAS_AF=0.4871;AMR_AF=0.196;AFR_AF=0.3737;EUR_AF=0.1412;SAS_AF=0.4438;AA=A|||;VT=SNP
5	90689252	rs143479938	C	A	100	PASS	AC=32;AF=0.00638978;AN=5008;NS=2504;DP=18490;EAS_AF=0.0188;AMR_AF=0.0159;AFR_AF=0;EUR_AF=0;SAS_AF=0.002;AA=A|||;VT=SNP
5	90689749	rs10073657	G	A	100	PASS	AC=2113;AF=0.421925;AN=5008;NS=2504;DP=17535;EAS_AF=0.506;AMR_AF=0.2305;AFR_AF=0.652;EUR_AF=0.1441;SAS_AF=0.4458;AA=A|||;VT=SNP
5	90690768	rs73773378	A	G	100	PASS	AC=666;AF=0.132987;AN=5008;NS=2504;DP=17268;EAS_AF=0.1379;AMR_AF=0.0922;AFR_AF=0.1815;EUR_AF=0.0626;SAS_AF=0.1636;AA=A|||;VT=SNP
5	90694595	rs117020501	T	C	100	PASS	AC=32;AF=0.00638978;AN=5008;NS=2504;DP=18446;EAS_AF=0.0188;AMR_AF=0.0159;AFR_AF=0;EUR_AF=0;SAS_AF=0.002;AA=C|||;VT=SNP
5	90694684	rs144719446	A	C	100	PASS	AC=32;AF=0.00638978;AN=5008;NS=2504;DP=18052;EAS_AF=0.0188;AMR_AF=0.0159;AFR_AF=0;EUR_AF=0;SAS_AF=0.002;AA=A|||;VT=SNP
5	90694797	rs6869717	G	A	100	PASS	AC=1697;AF=0.338858;AN=5008;NS=2504;DP=17860;EAS_AF=0.4871;AMR_AF=0.196;AFR_AF=0.3737;EUR_AF=0.1412;SAS_AF=0.4438;AA=G|||;VT=SNP
5	90695282	rs1363837	T	G	100	PASS	AC=3664;AF=0.731629;AN=5008;NS=2504;DP=17427;EAS_AF=0.7331;AMR_AF=0.7032;AFR_AF=0.9236;EUR_AF=0.4901;SAS_AF=0.7393;AA=G|||;VT=SNP
5	90695381	rs150063307	A	C	100	PASS	AC=34;AF=0.00678914;AN=5008;NS=2504;DP=17979;EAS_AF=0.0337;AMR_AF=0;AFR_AF=0;EUR_AF=0;SAS_AF=0;AA=A|||;VT=SNP
5	90696297	rs6860948	T	G	100	PASS	AC=1882;AF=0.375799;AN=5008;NS=2504;DP=13486;EAS_AF=0.506;AMR_AF=0.2219;AFR_AF=0.4834;EUR_AF=0.1421;SAS_AF=0.4458;AA=G|||;VT=SNP
5	90697270	rs9293567	T	C	100	PASS	AC=4498;AF=0.898163;AN=5008;NS=2504;DP=14797;EAS_AF=0.7748;AMR_AF=0.928;AFR_AF=0.997;EUR_AF=0.8787;SAS_AF=0.8906;AA=C|||;VT=SNP
5	90698567	rs73771404	A	G	100	PASS	AC=576;AF=0.115016;AN=5008;NS=2504;DP=15612;EAS_AF=0.1379;AMR_AF=0.0865;AFR_AF=0.1165;EUR_AF=0.0626;SAS_AF=0.1636;AA=A|||;VT=SNP
5	90700381	rs62376566	A	T	100	PASS	AC=1085;AF=0.216653;AN=5008;NS=2504;DP=16923;EAS_AF=0.1855;AMR_AF=0.4222;AFR_AF=0.0537;EUR_AF=0.2873;SAS_AF=0.2505;AA=A|||;VT=SNP
5	90700965	rs140750267	A	C	100	PASS	AC=32;AF=0.00638978;AN=5008;NS=2504;DP=16158;EAS_AF=0.0188;AMR_AF=0.0159;AFR_AF=0;EUR_AF=0;SAS_AF=0.002;AA=A|||;VT=SNP
5	90702782	rs7724749	G	A	100	PASS	AC=1031;AF=0.205871;AN=5008;NS=2504;DP=16363;EAS_AF=0.3492;AMR_AF=0.1037;AFR_AF=0.1921;EUR_AF=0.0785;SAS_AF=0.2802;AA=G|||;VT=SNP
5	90703840	rs11959525	A	G	100	PASS	AC=1696;AF=0.338658;AN=5008;NS=2504;DP=16891;EAS_AF=0.4871;AMR_AF=0.196;AFR_AF=0.3737;EUR_AF=0.1412;SAS_AF=0.4427;AA=A|||;VT=SNP
5	90703991	rs144358209	C	T	100	PASS	AC=32;AF=0.00638978;AN=5008;NS=2504;DP=18846;EAS_AF=0.0188;AMR_AF=0.0159;AFR_AF=0;EUR_AF=0;SAS_AF=0.002;AA=C|||;VT=SNP
5	90704540	rs74756042	A	T	100	PASS	AC=137;AF=0.0273562;AN=5008;NS=2504;DP=18556;EAS_AF=0.1329;AMR_AF=0;AFR_AF=0;EUR_AF=0;SAS_AF=0.0031;AA=A|||;VT=SNP
5	90707284	rs138896956	A	C	100	PASS	AC=32;AF=0.00638978;AN=5008;NS=2504;DP=16455;EAS_AF=0.0188;AMR_AF=0.0159;AFR_AF=0;EUR_AF=0;SAS_AF=0.002;AA=A|||;VT=SNP
5	90707716	rs11750147	T	C	100	PASS	AC=1077;AF=0.215056;AN=5008;NS=2504;DP=15168;EAS_AF=0.1855;AMR_AF=0.4222;AFR_AF=0.0545;EUR_AF=0.2763;SAS_AF=0.2526;AA=T|||;VT=SNP
5	90707773	rs1477349	G	A	100	PASS	AC=1692;AF=0.337859;AN=5008;NS=2504;DP=14766;EAS_AF=0.4881;AMR_AF=0.1931;AFR_AF=0.3714;EUR_AF=0.1412;SAS_AF=0.4427;AA=g|||;VT=SNP
5	90707823	rs1477348	G	A	100	PASS	AC=1692;AF=0.337859;AN=5008;NS=2504;DP=15735;EAS_AF=0.4881;AMR_AF=0.1931;AFR_AF=0.3714;EUR_AF=0.1412;SAS_AF=0.4427;AA=G|||;VT=SNP
5	90711038	rs144451514	T	G	100	PASS	AC=32;AF=0.00638978;AN=5008;NS=2504;DP=16528;EAS_AF=0.0188;AMR_AF=0.0159;AFR_AF=0;EUR_AF=0;SAS_AF=0.002;AA=T|||;VT=SNP
5	90711939	rs141490030	T	G	100	PASS	AC=32;AF=0.00638978;AN=5008;NS=2504;DP=17177;EAS_AF=0.0188;AMR_AF=0.0159;AFR_AF=0;EUR_AF=0;SAS_AF=0.002;AA=T|||;VT=SNP
5	90712123	rs6882269	A	G	100	PASS	AC=2297;AF=0.458666;AN=5008;NS=2504;DP=14118;EAS_AF=0.5069;AMR_AF=0.2421;AFR_AF=0.7874;EUR_AF=0.1461;SAS_AF=0.4397;AA=G|||;VT=SNP
5	90713109	rs2042339	G	A	100	PASS	AC=1334;AF=0.266374;AN=5008;NS=2504;DP=20207;EAS_AF=0.2272;AMR_AF=0.4582;AFR_AF=0.1225;EUR_AF=0.335;SAS_AF=0.2945;AA=G|||;VT=SNP
5	90713259	rs12654787	C	T	100	PASS	AC=1687;AF=0.336861;AN=5008;NS=2504;DP=18771;EAS_AF=0.4881;AMR_AF=0.1931;AFR_AF=0.3714;EUR_AF=0.1412;SAS_AF=0.4376;AA=C|||;VT=SNP
5	90713640	rs150681052	G	A	100	PASS	AC=33;AF=0.00658946;AN=5008;NS=2504;DP=15585;EAS_AF=0.0188;AMR_AF=0.0159;AFR_AF=0.0008;EUR_AF=0;SAS_AF=0.002;AA=G|||;VT=SNP
5	90713759	rs139051835	C	T	100	PASS	AC=33;AF=0.00658946;AN=5008;NS=2504;DP=17068;EAS_AF=0.0188;AMR_AF=0.0159;AFR_AF=0.0008;EUR_AF=0;SAS_AF=0.002;AA=C|||;VT=SNP
5	90714595	rs10063683	G	A	100	PASS	AC=1687;AF=0.336861;AN=5008;NS=2504;DP=14967;EAS_AF=0.4881;AMR_AF=0.1931;AFR_AF=0.3714;EUR_AF=0.1412;SAS_AF=0.4376;AA=G|||;VT=SNP
5	90714810	rs1133120	G	T	100	PASS	AC=451;AF=0.0900559;AN=5008;NS=2504;DP=15070;EAS_AF=0.1389;AMR_AF=0.0807;AFR_AF=0.025;EUR_AF=0.0626;SAS_AF=0.1626;AA=G|||;VT=SNP
5	90717145	rs145670780	A	G	100	PASS	AC=32;AF=0.00638978;AN=5008;NS=2504;DP=16437;EAS_AF=0.0188;AMR_AF=0.0159;AFR_AF=0;EUR_AF=0;SAS_AF=0.002;AA=A|||;VT=SNP
5	90717329	rs10054621	A	G	100	PASS	AC=3649;AF=0.728634;AN=5008;NS=2504;DP=17590;EAS_AF=0.7341;AMR_AF=0.7017;AFR_AF=0.9236;EUR_AF=0.4811;SAS_AF=0.7331;AA=A|||;VT=SNP
5	90717437	rs142928274	G	A	100	PASS	AC=40;AF=0.00798722;AN=5008;NS=2504;DP=18702;EAS_AF=0.0188;AMR_AF=0.0159;AFR_AF=0.0061;EUR_AF=0;SAS_AF=0.002;AA=G|||;VT=SNP
5	90717675	rs10045280	T	A	100	PASS	AC=2207;AF=0.440695;AN=5008;NS=2504;DP=16837;EAS_AF=0.5069;AMR_AF=0.2349;AFR_AF=0.7231;EUR_AF=0.1451;SAS_AF=0.4407;AA=A|||;VT=SNP
5	90718008	rs6867219	T	G	100	PASS	AC=1718;AF=0.343051;AN=5008;NS=2504;DP=19349;EAS_AF=0.4891;AMR_AF=0.1945;AFR_AF=0.3933;EUR_AF=0.1412;SAS_AF=0.4376;AA=G|||;VT=SNP
5	90718009	rs6867220	T	A	100	PASS	AC=1718;AF=0.343051;AN=5008;NS=2504;DP=19298;EAS_AF=0.4891;AMR_AF=0.1945;AFR_AF=0.3933;EUR_AF=0.1412;SAS_AF=0.4376;AA=A|||;VT=SNP
5	90718085	rs117437074	C	T	100	PASS	AC=32;AF=0.00638978;AN=5008;NS=2504;DP=19154;EAS_AF=0.0188;AMR_AF=0.0159;AFR_AF=0;EUR_AF=0;SAS_AF=0.002;AA=C|||;VT=SNP
5	90718198	rs77556254	C	T	100	PASS	AC=427;AF=0.0852636;AN=5008;NS=2504;DP=18267;EAS_AF=0.1389;AMR_AF=0.0807;AFR_AF=0.0068;EUR_AF=0.0626;SAS_AF=0.1626;AA=C|||;VT=SNP
5	90718474	rs12110065	A	G	100	PASS	AC=1762;AF=0.351837;AN=5008;NS=2504;DP=18231;EAS_AF=0.5069;AMR_AF=0.2118;AFR_AF=0.4024;EUR_AF=0.1412;SAS_AF=0.4397;AA=G|||;VT=SNP
5	90718517	rs7708782	T	C	100	PASS	AC=1716;AF=0.342652;AN=5008;NS=2504;DP=17525;EAS_AF=0.4881;AMR_AF=0.1945;AFR_AF=0.3926;EUR_AF=0.1412;SAS_AF=0.4376;AA=C|||;VT=SNP
5	90719402	rs11743324	C	T	100	PASS	AC=103;AF=0.0205671;AN=5008;NS=2504;DP=17666;EAS_AF=0.002;AMR_AF=0.0245;AFR_AF=0.0023;EUR_AF=0.0517;SAS_AF=0.0297;AA=C|||;VT=SNP
5	90719572	rs114073666	C	T	100	PASS	AC=119;AF=0.023762;AN=5008;NS=2504;DP=16237;EAS_AF=0.0188;AMR_AF=0.0274;AFR_AF=0.0598;EUR_AF=0;SAS_AF=0.002;AA=C|||;VT=SNP
5	90720409	rs76384964	A	G	100	PASS	AC=451;AF=0.0900559;AN=5008;NS=2504;DP=19463;EAS_AF=0.1389;AMR_AF=0.0807;AFR_AF=0.025;EUR_AF=0.0626;SAS_AF=0.1626;AA=A|||;VT=SNP
5	90721263	rs142214631	C	G	100	PASS	AC=32;AF=0.00638978;AN=5008;NS=2504;DP=18608;EAS_AF=0.0188;AMR_AF=0.0159;AFR_AF=0;EUR_AF=0;SAS_AF=0.002;AA=C|||;VT=SNP
5	90721546	rs146789603	T	C	100	PASS	AC=32;AF=0.00638978;AN=5008;NS=2504;DP=15821;EAS_AF=0.0188;AMR_AF=0.0159;AFR_AF=0;EUR_AF=0;SAS_AF=0.002;AA=T|||;VT=SNP
5	90722018	rs145717165	G	A	100	PASS	AC=99;AF=0.0197684;AN=5008;NS=2504;DP=16159;EAS_AF=0.0496;AMR_AF=0.0014;AFR_AF=0;EUR_AF=0;SAS_AF=0.0491;AA=G|||;VT=SNP
5	90722080	rs78997297	G	C	100	PASS	AC=32;AF=0.00638978;AN=5008;NS=2504;DP=15643;EAS_AF=0.0188;AMR_AF=0.0159;AFR_AF=0;EUR_AF=0;SAS_AF=0.002;AA=G|||;VT=SNP
5	90722489	rs117625356	G	A	100	PASS	AC=59;AF=0.0117812;AN=5008;NS=2504;DP=16883;EAS_AF=0.0546;AMR_AF=0;AFR_AF=0;EUR_AF=0.002;SAS_AF=0.002;AA=G|||;VT=SNP
5	90723034	rs6452953	T	G	100	PASS	AC=2203;AF=0.439896;AN=5008;NS=2504;DP=18641;EAS_AF=0.5069;AMR_AF=0.2349;AFR_AF=0.7216;EUR_AF=0.1441;SAS_AF=0.4397;AA=G|||;VT=SNP
5	90724598	rs6862125	T	C	100	PASS	AC=1835;AF=0.366414;AN=5008;NS=2504;DP=19522;EAS_AF=0.5069;AMR_AF=0.2219;AFR_AF=0.4523;EUR_AF=0.1412;SAS_AF=0.4397;AA=C|||;VT=SNP
5	90725887	rs4432929	C	T	100	PASS	AC=997;AF=0.199081;AN=5008;NS=2504;DP=18814;EAS_AF=0.3482;AMR_AF=0.1037;AFR_AF=0.1921;EUR_AF=0.0785;SAS_AF=0.2464;AA=C|||;VT=SNP
5	90726205	rs2004483	C	T	100	PASS	AC=1716;AF=0.342652;AN=5008;NS=2504;DP=18220;EAS_AF=0.4881;AMR_AF=0.1945;AFR_AF=0.3926;EUR_AF=0.1412;SAS_AF=0.4376;AA=C|||;VT=SNP
5	90727412	rs2839728	G	A	100	PASS	AC=2202;AF=0.439696;AN=5008;NS=2504;DP=15976;EAS_AF=0.5069;AMR_AF=0.2349;AFR_AF=0.7209;EUR_AF=0.1441;SAS_AF=0.4397;AA=A|||;VT=SNP
5	90727459	rs139531861	G	A	100	PASS	AC=32;AF=0.00638978;AN=5008;NS=2504;DP=15965;EAS_AF=0.0188;AMR_AF=0.0159;AFR_AF=0;EUR_AF=0;SAS_AF=0.002;AA=G|||;VT=SNP
5	90727692	rs60513756	A	C	100	PASS	AC=1716;AF=0.342652;AN=5008;NS=2504;DP=15777;EAS_AF=0.4881;AMR_AF=0.1945;AFR_AF=0.3926;EUR_AF=0.1412;SAS_AF=0.4376;AA=C|||;VT=SNP
5	90728374	rs12653211	A	T	100	PASS	AC=1329;AF=0.265375;AN=5008;NS=2504;DP=10625;EAS_AF=0.2272;AMR_AF=0.4582;AFR_AF=0.1225;EUR_AF=0.334;SAS_AF=0.2904;AA=A|||;VT=SNP
5	90729121	rs151303333	C	T	100	PASS	AC=31;AF=0.0061901;AN=5008;NS=2504;DP=14756;EAS_AF=0.0188;AMR_AF=0.0144;AFR_AF=0;EUR_AF=0;SAS_AF=0.002;AA=C|||;VT=SNP
5	90729592	rs12651840	T	C	100	PASS	AC=1835;AF=0.366414;AN=5008;NS=2504;DP=17932;EAS_AF=0.5069;AMR_AF=0.2219;AFR_AF=0.4523;EUR_AF=0.1412;SAS_AF=0.4397;AA=C|||;VT=SNP
5	90729906	rs2052553	C	T	100	PASS	AC=1834;AF=0.366214;AN=5008;NS=2504;DP=19589;EAS_AF=0.5069;AMR_AF=0.2219;AFR_AF=0.4516;EUR_AF=0.1412;SAS_AF=0.4397;AA=T|||;VT=SNP
5	90729919	rs138577559	T	C	100	PASS	AC=32;AF=0.00638978;AN=5008;NS=2504;DP=19277;EAS_AF=0.0188;AMR_AF=0.0159;AFR_AF=0;EUR_AF=0;SAS_AF=0.002;AA=T|||;VT=SNP
5	90730728	rs146943143	G	A	100	PASS	AC=19;AF=0.00379393;AN=5008;NS=2504;DP=17173;EAS_AF=0.0179;AMR_AF=0;AFR_AF=0;EUR_AF=0;SAS_AF=0.001;AA=G|||;VT=SNP
5	90731066	rs4552656	C	G	100	PASS	AC=996;AF=0.198882;AN=5008;NS=2504;DP=18577;EAS_AF=0.3482;AMR_AF=0.1037;AFR_AF=0.1914;EUR_AF=0.0785;SAS_AF=0.2464;AA=C|||;VT=SNP
5	90731931	rs2059207	C	A	100	PASS	AC=2298;AF=0.458866;AN=5008;NS=2504;DP=17094;EAS_AF=0.5069;AMR_AF=0.2421;AFR_AF=0.7882;EUR_AF=0.1451;SAS_AF=0.4407;AA=A|||;VT=SNP
5	90732065	rs2059208	T	A	100	PASS	AC=2205;AF=0.440296;AN=5008;NS=2504;DP=18489;EAS_AF=0.5069;AMR_AF=0.2349;AFR_AF=0.7231;EUR_AF=0.1441;SAS_AF=0.4397;AA=A|||;VT=SNP
5	90732225	rs10474352	C	T	100	PASS	AC=1715;AF=0.342452;AN=5008;NS=2504;DP=18997;EAS_AF=0.4881;AMR_AF=0.1945;AFR_AF=0.3918;EUR_AF=0.1412;SAS_AF=0.4376;AA=C|||;VT=SNP
5	90732285	rs10474353	A	C	100	PASS	AC=1833;AF=0.366014;AN=5008;NS=2504;DP=19307;EAS_AF=0.5069;AMR_AF=0.2219;AFR_AF=0.4508;EUR_AF=0.1412;SAS_AF=0.4397;AA=C|||;VT=SNP
5	90733524	rs1423217	C	T	100	PASS	AC=1332;AF=0.265974;AN=5008;NS=2504;DP=19325;EAS_AF=0.2272;AMR_AF=0.4582;AFR_AF=0.1218;EUR_AF=0.334;SAS_AF=0.2945;AA=C|||;VT=SNP
5	90734333	rs6867091	C	G	100	PASS	AC=2297;AF=0.458666;AN=5008;NS=2504;DP=18725;EAS_AF=0.5069;AMR_AF=0.2421;AFR_AF=0.789;EUR_AF=0.1461;SAS_AF=0.4376;AA=G|||;VT=SNP
5	90734890	rs145742413	A	G	100	PASS	AC=32;AF=0.00638978;AN=5008;NS=2504;DP=17083;EAS_AF=0.0188;AMR_AF=0.0159;AFR_AF=0;EUR_AF=0;SAS_AF=0.002;AA=A|||;VT=SNP
5	90735692	rs6452954	G	A	100	PASS	AC=2257;AF=0.450679;AN=5008;NS=2504;DP=17601;EAS_AF=0.5069;AMR_AF=0.2378;AFR_AF=0.7602;EUR_AF=0.1451;SAS_AF=0.4397;AA=A|||;VT=SNP
5	90736537	rs12655973	T	C	100	PASS	AC=1882;AF=0.375799;AN=5008;NS=2504;DP=15465;EAS_AF=0.5069;AMR_AF=0.2233;AFR_AF=0.4841;EUR_AF=0.1412;SAS_AF=0.4438;AA=C|||;VT=SNP
5	90737399	rs146016758	G	C	100	PASS	AC=32;AF=0.00638978;AN=5008;NS=2504;DP=18913;EAS_AF=0.0188;AMR_AF=0.0159;AFR_AF=0;EUR_AF=0;SAS_AF=0.002;AA=G|||;VT=SNP
5	90737845	rs9293568	C	T	100	PASS	AC=1770;AF=0.353435;AN=5008;NS=2504;DP=20391;EAS_AF=0.4881;AMR_AF=0.1931;AFR_AF=0.4312;EUR_AF=0.1412;SAS_AF=0.4417;AA=C|||;VT=SNP
5	90738624	rs7701299	A	C	100	PASS	AC=996;AF=0.198882;AN=5008;NS=2504;DP=16776;EAS_AF=0.3482;AMR_AF=0.0994;AFR_AF=0.1936;EUR_AF=0.0785;SAS_AF=0.2464;AA=A|||;VT=SNP
5	90738948	rs10041402	A	T	100	PASS	AC=1880;AF=0.375399;AN=5008;NS=2504;DP=18364;EAS_AF=0.5069;AMR_AF=0.2205;AFR_AF=0.4841;EUR_AF=0.1412;SAS_AF=0.4438;AA=T|||;VT=SNP
5	90739804	rs142488772	G	T	100	PASS	AC=32;AF=0.00638978;AN=5008;NS=2504;DP=18900;EAS_AF=0.0188;AMR_AF=0.0159;AFR_AF=0;EUR_AF=0;SAS_AF=0.002;AA=G|||;VT=SNP
5	90740406	rs10054820	C	T	100	PASS	AC=1770;AF=0.353435;AN=5008;NS=2504;DP=15815;EAS_AF=0.4881;AMR_AF=0.1931;AFR_AF=0.4312;EUR_AF=0.1412;SAS_AF=0.4417;AA=C|||;VT=SNP
5	90740417	rs9686361	C	T	100	PASS	AC=1770;AF=0.353435;AN=5008;NS=2504;DP=15419;EAS_AF=0.4881;AMR_AF=0.1931;AFR_AF=0.4312;EUR_AF=0.1412;SAS_AF=0.4417;AA=C|||;VT=SNP
5	90740525	rs2367526	A	G	100	PASS	AC=1770;AF=0.353435;AN=5008;NS=2504;DP=12653;EAS_AF=0.4881;AMR_AF=0.1931;AFR_AF=0.4312;EUR_AF=0.1412;SAS_AF=0.4417;AA=A|||;VT=SNP
5	90740531	rs2887007	A	T	100	PASS	AC=2006;AF=0.400559;AN=5008;NS=2504;DP=12616;EAS_AF=0.5069;AMR_AF=0.2248;AFR_AF=0.5764;EUR_AF=0.1421;SAS_AF=0.4438;AA=T|||;VT=SNP
5	90742007	rs11958143	A	G	100	PASS	AC=3635;AF=0.725839;AN=5008;NS=2504;DP=20463;EAS_AF=0.7401;AMR_AF=0.6974;AFR_AF=0.91;EUR_AF=0.4811;SAS_AF=0.7342;AA=G|||;VT=SNP
5	90742111	rs149322464	G	C	100	PASS	AC=32;AF=0.00638978;AN=5008;NS=2504;DP=20044;EAS_AF=0.0188;AMR_AF=0.0159;AFR_AF=0;EUR_AF=0;SAS_AF=0.002;AA=G|||;VT=SNP
5	90742188	rs10073935	A	G	100	PASS	AC=1879;AF=0.3752;AN=5008;NS=2504;DP=18634;EAS_AF=0.5069;AMR_AF=0.2205;AFR_AF=0.4834;EUR_AF=0.1412;SAS_AF=0.4438;AA=G|||;VT=SNP
5	90742444	rs10059163	C	T	100	PASS	AC=1879;AF=0.3752;AN=5008;NS=2504;DP=18728;EAS_AF=0.5069;AMR_AF=0.2205;AFR_AF=0.4834;EUR_AF=0.1412;SAS_AF=0.4438;AA=T|||;VT=SNP
5	90742601	rs2161583	C	T	100	PASS	AC=995;AF=0.198682;AN=5008;NS=2504;DP=20863;EAS_AF=0.3482;AMR_AF=0.0994;AFR_AF=0.1929;EUR_AF=0.0785;SAS_AF=0.2464;AA=C|||;VT=SNP
5	90742869	rs2113057	G	A	100	PASS	AC=995;AF=0.198682;AN=5008;NS=2504;DP=22131;EAS_AF=0.3482;AMR_AF=0.0994;AFR_AF=0.1929;EUR_AF=0.0785;SAS_AF=0.2464;AA=G|||;VT=SNP
5	90743131	rs147264238	T	G	100	PASS	AC=32;AF=0.00638978;AN=5008;NS=2504;DP=21018;EAS_AF=0.0188;AMR_AF=0.0159;AFR_AF=0;EUR_AF=0;SAS_AF=0.002;AA=T|||;VT=SNP
5	90743325	rs1035477	T	C	100	PASS	AC=1770;AF=0.353435;AN=5008;NS=2504;DP=17158;EAS_AF=0.4881;AMR_AF=0.1931;AFR_AF=0.4312;EUR_AF=0.1412;SAS_AF=0.4417;AA=C|||;VT=SNP
5	90743608	rs1964292	T	C	100	PASS	AC=1771;AF=0.353634;AN=5008;NS=2504;DP=18912;EAS_AF=0.4881;AMR_AF=0.1931;AFR_AF=0.4312;EUR_AF=0.1421;SAS_AF=0.4417;AA=T|||;VT=SNP
5	90743854	rs1895448	C	T	100	PASS	AC=2005;AF=0.400359;AN=5008;NS=2504;DP=19243;EAS_AF=0.5099;AMR_AF=0.2248;AFR_AF=0.5726;EUR_AF=0.1431;SAS_AF=0.4438;AA=T|||;VT=SNP
5	90744106	rs1895449	A	G	100	PASS	AC=2207;AF=0.440695;AN=5008;NS=2504;DP=19473;EAS_AF=0.5079;AMR_AF=0.232;AFR_AF=0.7224;EUR_AF=0.1441;SAS_AF=0.4438;AA=G|||;VT=SNP
5	90744228	rs4382199	A	G	100	PASS	AC=1742;AF=0.347843;AN=5008;NS=2504;DP=19866;EAS_AF=0.4891;AMR_AF=0.1916;AFR_AF=0.4092;EUR_AF=0.1412;SAS_AF=0.4427;AA=A|||;VT=SNP
5	90744509	rs985434	A	G	100	PASS	AC=1772;AF=0.353834;AN=5008;NS=2504;DP=21190;EAS_AF=0.4891;AMR_AF=0.1931;AFR_AF=0.4312;EUR_AF=0.1412;SAS_AF=0.4427;AA=G|||;VT=SNP
5	90745105	rs7720132	T	C	100	PASS	AC=1772;AF=0.353834;AN=5008;NS=2504;DP=18475;EAS_AF=0.4891;AMR_AF=0.1931;AFR_AF=0.4312;EUR_AF=0.1412;SAS_AF=0.4427;AA=C|||;VT=SNP
5	90745181	rs146463747	A	C	100	PASS	AC=32;AF=0.00638978;AN=5008;NS=2504;DP=19592;EAS_AF=0.0188;AMR_AF=0.0159;AFR_AF=0;EUR_AF=0;SAS_AF=0.002;AA=A|||;VT=SNP
5	90745943	rs78154992	C	A	100	PASS	AC=534;AF=0.106629;AN=5008;NS=2504;DP=21494;EAS_AF=0.1399;AMR_AF=0.0836;AFR_AF=0.0613;EUR_AF=0.0626;SAS_AF=0.1953;AA=C|||;VT=SNP
5	90745976	rs1035476	G	A	100	PASS	AC=1772;AF=0.353834;AN=5008;NS=2504;DP=21737;EAS_AF=0.4891;AMR_AF=0.1931;AFR_AF=0.4304;EUR_AF=0.1421;SAS_AF=0.4427;AA=G|||;VT=SNP
5	90746424	rs6865495	G	A	100	PASS	AC=2007;AF=0.400759;AN=5008;NS=2504;DP=21202;EAS_AF=0.5079;AMR_AF=0.2248;AFR_AF=0.5756;EUR_AF=0.1421;SAS_AF=0.4448;AA=A|||;VT=SNP
5	90746447	rs73771421	C	T	100	PASS	AC=658;AF=0.13139;AN=5008;NS=2504;DP=21473;EAS_AF=0.1399;AMR_AF=0.0893;AFR_AF=0.152;EUR_AF=0.0626;SAS_AF=0.1953;AA=C|||;VT=SNP
5	90746593	rs16869743	C	T	100	PASS	AC=658;AF=0.13139;AN=5008;NS=2504;DP=17924;EAS_AF=0.1399;AMR_AF=0.0893;AFR_AF=0.152;EUR_AF=0.0626;SAS_AF=0.1953;AA=C|||;VT=SNP
5	90746852	rs6866191	G	A	100	PASS	AC=1771;AF=0.353634;AN=5008;NS=2504;DP=15450;EAS_AF=0.4891;AMR_AF=0.1931;AFR_AF=0.4304;EUR_AF=0.1412;SAS_AF=0.4427;AA=G|||;VT=SNP
5	90747498	rs73771425	T	C	100	PASS	AC=744;AF=0.148562;AN=5008;NS=2504;DP=20320;EAS_AF=0.1399;AMR_AF=0.0922;AFR_AF=0.2156;EUR_AF=0.0626;SAS_AF=0.1953;AA=T|||;VT=SNP
5	90747950	rs147241502	T	C	100	PASS	AC=32;AF=0.00638978;AN=5008;NS=2504;DP=18704;EAS_AF=0.0188;AMR_AF=0.0159;AFR_AF=0;EUR_AF=0;SAS_AF=0.002;AA=T|||;VT=SNP
5	90748159	rs140846866	G	C	100	PASS	AC=31;AF=0.0061901;AN=5008;NS=2504;DP=19881;EAS_AF=0.0188;AMR_AF=0.0144;AFR_AF=0;EUR_AF=0;SAS_AF=0.002;AA=G|||;VT=SNP
5	90749506	rs77230101	T	C	100	PASS	AC=134;AF=0.0267572;AN=5008;NS=2504;DP=17392;EAS_AF=0.13;AMR_AF=0;AFR_AF=0;EUR_AF=0;SAS_AF=0.0031;AA=T|||;VT=SNP
5	90751343	rs12656350	C	T	100	PASS	AC=1773;AF=0.354034;AN=5008;NS=2504;DP=19109;EAS_AF=0.4901;AMR_AF=0.1916;AFR_AF=0.4312;EUR_AF=0.1412;SAS_AF=0.4438;AA=C|||;VT=SNP
5	90751381	rs1363838	A	C	100	PASS	AC=4519;AF=0.902356;AN=5008;NS=2504;DP=18953;EAS_AF=0.7788;AMR_AF=0.9337;AFR_AF=0.9977;EUR_AF=0.8956;SAS_AF=0.8855;AA=C|||;VT=SNP
5	90753517	rs6896551	T	G	100	PASS	AC=1031;AF=0.205871;AN=5008;NS=2504;DP=19077;EAS_AF=0.3482;AMR_AF=0.0994;AFR_AF=0.2179;EUR_AF=0.0795;SAS_AF=0.2485;AA=T|||;VT=SNP
5	90753876	rs16869748	G	A	100	PASS	AC=721;AF=0.14397;AN=5008;NS=2504;DP=19138;EAS_AF=0.1399;AMR_AF=0.0893;AFR_AF=0.1989;EUR_AF=0.0626;SAS_AF=0.1963;AA=G|||;VT=SNP
5	90753906	rs75617489	A	G	100	PASS	AC=621;AF=0.124002;AN=5008;NS=2504;DP=19218;EAS_AF=0.1389;AMR_AF=0.0865;AFR_AF=0.1256;EUR_AF=0.0626;SAS_AF=0.1963;AA=A|||;VT=SNP
5	90754141	rs1423594	A	G	100	PASS	AC=983;AF=0.196286;AN=5008;NS=2504;DP=19451;EAS_AF=0.3482;AMR_AF=0.0965;AFR_AF=0.1838;EUR_AF=0.0785;SAS_AF=0.2485;AA=A|||;VT=SNP
5	90755735	rs2367528	G	T	100	PASS	AC=3804;AF=0.759585;AN=5008;NS=2504;DP=16567;EAS_AF=0.7351;AMR_AF=0.719;AFR_AF=0.9531;EUR_AF=0.5308;SAS_AF=0.7873;AA=T|||;VT=SNP
5	90755854	rs146072029	G	A	100	PASS	AC=32;AF=0.00638978;AN=5008;NS=2504;DP=15282;EAS_AF=0.0188;AMR_AF=0.0159;AFR_AF=0;EUR_AF=0;SAS_AF=0.002;AA=G|||;VT=SNP
5	90756344	rs2113058	C	A	100	PASS	AC=1361;AF=0.271765;AN=5008;NS=2504;DP=18738;EAS_AF=0.2272;AMR_AF=0.464;AFR_AF=0.1241;EUR_AF=0.3579;SAS_AF=0.2924;AA=C|||;VT=SNP
5	90756385	rs148123404	C	A	100	PASS	AC=32;AF=0.00638978;AN=5008;NS=2504;DP=17637;EAS_AF=0.0188;AMR_AF=0.0159;AFR_AF=0;EUR_AF=0;SAS_AF=0.002;AA=C|||;VT=SNP
5	90756587	rs10805875	A	G	100	PASS	AC=645;AF=0.128794;AN=5008;NS=2504;DP=17822;EAS_AF=0.1399;AMR_AF=0.0865;AFR_AF=0.1415;EUR_AF=0.0636;SAS_AF=0.1973;AA=A|||;VT=SNP
5	90756663	rs141889549	A	G	100	PASS	AC=32;AF=0.00638978;AN=5008;NS=2504;DP=16544;EAS_AF=0.0188;AMR_AF=0.0159;AFR_AF=0;EUR_AF=0;SAS_AF=0.002;AA=A|||;VT=SNP
5	90756688	rs2161584	G	A	100	PASS	AC=3686;AF=0.736022;AN=5008;NS=2504;DP=16024;EAS_AF=0.7341;AMR_AF=0.7017;AFR_AF=0.9289;EUR_AF=0.505;SAS_AF=0.7393;AA=A|||;VT=SNP
5	90757560	rs6897832	A	G	100	PASS	AC=1074;AF=0.214457;AN=5008;NS=2504;DP=21290;EAS_AF=0.3482;AMR_AF=0.1066;AFR_AF=0.2458;EUR_AF=0.0805;SAS_AF=0.2485;AA=A|||;VT=SNP
5	90757599	rs80267325	A	G	100	PASS	AC=545;AF=0.108826;AN=5008;NS=2504;DP=20499;EAS_AF=0.1399;AMR_AF=0.0836;AFR_AF=0.0681;EUR_AF=0.0626;SAS_AF=0.1973;AA=A|||;VT=SNP
5	90757628	rs13189732	G	A	100	PASS	AC=463;AF=0.0924521;AN=5008;NS=2504;DP=20275;EAS_AF=0.0169;AMR_AF=0.1484;AFR_AF=0.0136;EUR_AF=0.2565;SAS_AF=0.0685;AA=G|||;VT=SNP
5	90757952	rs67643824	A	G	100	PASS	AC=197;AF=0.0393371;AN=5008;NS=2504;DP=18981;EAS_AF=0.002;AMR_AF=0.0648;AFR_AF=0.0061;EUR_AF=0.1193;SAS_AF=0.0225;AA=A|||;VT=SNP
5	90758304	rs9918274	T	A	100	PASS	AC=625;AF=0.1248;AN=5008;NS=2504;DP=17443;EAS_AF=0.1399;AMR_AF=0.0865;AFR_AF=0.1271;EUR_AF=0.0626;SAS_AF=0.1973;AA=T|||;VT=SNP
5	90758553	rs6894924	T	C	100	PASS	AC=3683;AF=0.735423;AN=5008;NS=2504;DP=17880;EAS_AF=0.7341;AMR_AF=0.7017;AFR_AF=0.9289;EUR_AF=0.502;SAS_AF=0.7393;AA=C|||;VT=SNP
5	90759930	rs10052492	T	A	100	PASS	AC=2326;AF=0.464457;AN=5008;NS=2504;DP=17706;EAS_AF=0.5069;AMR_AF=0.2378;AFR_AF=0.8048;EUR_AF=0.1471;SAS_AF=0.4479;AA=A|||;VT=SNP
5	90759990	rs12188929	C	T	100	PASS	AC=1073;AF=0.214257;AN=5008;NS=2504;DP=18786;EAS_AF=0.3482;AMR_AF=0.1066;AFR_AF=0.2451;EUR_AF=0.0805;SAS_AF=0.2485;AA=c|||;VT=SNP
5	90760482	rs140386216	C	T	100	PASS	AC=14;AF=0.00279553;AN=5008;NS=2504;DP=17726;EAS_AF=0.0129;AMR_AF=0.0014;AFR_AF=0;EUR_AF=0;SAS_AF=0;AA=C|||;VT=SNP
5	90760871	rs150414378	C	T	100	PASS	AC=32;AF=0.00638978;AN=5008;NS=2504;DP=23664;EAS_AF=0.0188;AMR_AF=0.0159;AFR_AF=0;EUR_AF=0;SAS_AF=0.002;AA=C|||;VT=SNP
5	90761235	rs149166806	T	C	100	PASS	AC=744;AF=0.148562;AN=5008;NS=2504;DP=21654;EAS_AF=0.1399;AMR_AF=0.0893;AFR_AF=0.2148;EUR_AF=0.0636;SAS_AF=0.1973;AA=T|||;VT=SNP
5	90761493	rs145028863	G	T	100	PASS	AC=32;AF=0.00638978;AN=5008;NS=2504;DP=17004;EAS_AF=0.0188;AMR_AF=0.0159;AFR_AF=0;EUR_AF=0;SAS_AF=0.002;AA=G|||;VT=SNP
5	90761889	rs142107546	T	A	100	PASS	AC=32;AF=0.00638978;AN=5008;NS=2504;DP=14473;EAS_AF=0.0188;AMR_AF=0.0159;AFR_AF=0;EUR_AF=0;SAS_AF=0.002;AA=T|||;VT=SNP
5	90762210	rs16869750	T	A	100	PASS	AC=849;AF=0.169529;AN=5008;NS=2504;DP=17524;EAS_AF=0.1399;AMR_AF=0.098;AFR_AF=0.2897;EUR_AF=0.0636;SAS_AF=0.1973;AA=T|||;VT=SNP
5	90762748	rs933688	G	A	100	PASS	AC=2309;AF=0.461062;AN=5008;NS=2504;DP=18176;EAS_AF=0.5069;AMR_AF=0.2392;AFR_AF=0.792;EUR_AF=0.1461;SAS_AF=0.4479;AA=A|||;VT=SNP
5	90762821	rs138995674	C	T	100	PASS	AC=32;AF=0.00638978;AN=5008;NS=2504;DP=18281;EAS_AF=0.0188;AMR_AF=0.0159;AFR_AF=0;EUR_AF=0;SAS_AF=0.002;AA=C|||;VT=SNP
5	90763189	rs117281115	C	T	100	PASS	AC=43;AF=0.00858626;AN=5008;NS=2504;DP=17833;EAS_AF=0.0188;AMR_AF=0.0173;AFR_AF=0.0068;EUR_AF=0.001;SAS_AF=0.002;AA=T|||;VT=SNP
5	90763385	rs140523713	G	T	100	PASS	AC=33;AF=0.00658946;AN=5008;NS=2504;DP=18394;EAS_AF=0.0188;AMR_AF=0.0159;AFR_AF=0;EUR_AF=0.001;SAS_AF=0.002;AA=T|||;VT=SNP
5	90763987	rs148491805	G	A	100	PASS	AC=43;AF=0.00858626;AN=5008;NS=2504;DP=14398;EAS_AF=0.0188;AMR_AF=0.0173;AFR_AF=0.0068;EUR_AF=0.001;SAS_AF=0.002;AA=G|||;VT=SNP
5	90765278	rs78169868	C	T	100	PASS	AC=406;AF=0.0810703;AN=5008;NS=2504;DP=18673;EAS_AF=0.246;AMR_AF=0.0548;AFR_AF=0;EUR_AF=0.0099;SAS_AF=0.1125;AA=C|||;VT=SNP
5	90765632	rs12188467	A	T	100	PASS	AC=2315;AF=0.46226;AN=5008;NS=2504;DP=21231;EAS_AF=0.5069;AMR_AF=0.2378;AFR_AF=0.7988;EUR_AF=0.1481;SAS_AF=0.4438;AA=T|||;VT=SNP
5	90765845	rs146826335	G	A	100	PASS	AC=43;AF=0.00858626;AN=5008;NS=2504;DP=20583;EAS_AF=0.0188;AMR_AF=0.0173;AFR_AF=0.0068;EUR_AF=0.001;SAS_AF=0.002;AA=G|||;VT=SNP
5	90766779	rs143370013	C	A	100	PASS	AC=32;AF=0.00638978;AN=5008;NS=2504;DP=13185;EAS_AF=0.0188;AMR_AF=0.0159;AFR_AF=0;EUR_AF=0;SAS_AF=0.002;AA=C|||;VT=SNP
5	90767369	rs10067713	T	C	100	PASS	AC=1461;AF=0.291733;AN=5008;NS=2504;DP=2176;EAS_AF=0.3482;AMR_AF=0.1239;AFR_AF=0.531;EUR_AF=0.0825;SAS_AF=0.2444;AA=T|||;VT=SNP
5	90767760	rs150773531	C	G	100	PASS	AC=43;AF=0.00858626;AN=5008;NS=2504;DP=21362;EAS_AF=0.0188;AMR_AF=0.0173;AFR_AF=0.0068;EUR_AF=0.001;SAS_AF=0.002;AA=G|||;VT=SNP
5	90768084	rs149962698	G	A	100	PASS	AC=43;AF=0.00858626;AN=5008;NS=2504;DP=19738;EAS_AF=0.0188;AMR_AF=0.0173;AFR_AF=0.0068;EUR_AF=0.001;SAS_AF=0.002;AA=A|||;VT=SNP
5	90768554	rs139963323	G	T	100	PASS	AC=43;AF=0.00858626;AN=5008;NS=2504;DP=17673;EAS_AF=0.0188;AMR_AF=0.0173;AFR_AF=0.0068;EUR_AF=0.001;SAS_AF=0.002;AA=G|||;VT=SNP
5	90769619	rs57389454	A	G	100	PASS	AC=1363;AF=0.272165;AN=5008;NS=2504;DP=18665;EAS_AF=0.2272;AMR_AF=0.464;AFR_AF=0.1248;EUR_AF=0.3559;SAS_AF=0.2955;AA=A|||;VT=SNP
5	90772345	rs332540	C	T	100	PASS	AC=1539;AF=0.307308;AN=5008;NS=2504;DP=22934;EAS_AF=0.3492;AMR_AF=0.1297;AFR_AF=0.5862;EUR_AF=0.0825;SAS_AF=0.2444;AA=C|||;VT=SNP
5	90772446	rs117041003	T	C	100	PASS	AC=29;AF=0.00579073;AN=5008;NS=2504;DP=19652;EAS_AF=0.0159;AMR_AF=0.0159;AFR_AF=0.0008;EUR_AF=0;SAS_AF=0.001;AA=T|||;VT=SNP
5	90773705	rs116296217	T	A	100	PASS	AC=67;AF=0.0133786;AN=5008;NS=2504;DP=18362;EAS_AF=0.0198;AMR_AF=0.0187;AFR_AF=0.0234;EUR_AF=0.001;SAS_AF=0.002;AA=T|||;VT=SNP
5	90773706	rs74721326	G	A	100	PASS	AC=649;AF=0.129593;AN=5008;NS=2504;DP=18383;EAS_AF=0.1389;AMR_AF=0.085;AFR_AF=0.1475;EUR_AF=0.0646;SAS_AF=0.1943;AA=G|||;VT=SNP
5	90774818	rs146304617	A	G	100	PASS	AC=72;AF=0.014377;AN=5008;NS=2504;DP=12741;EAS_AF=0.0675;AMR_AF=0;AFR_AF=0;EUR_AF=0;SAS_AF=0.0041;AA=A|||;VT=SNP
5	90775092	rs80190009	A	G	100	PASS	AC=719;AF=0.14357;AN=5008;NS=2504;DP=16333;EAS_AF=0.1587;AMR_AF=0.1037;AFR_AF=0.171;EUR_AF=0.0656;SAS_AF=0.1994;AA=A|||;VT=SNP
5	90775137	rs332541	A	G	100	PASS	AC=1001;AF=0.19988;AN=5008;NS=2504;DP=17129;EAS_AF=0.3472;AMR_AF=0.1009;AFR_AF=0.1989;EUR_AF=0.0795;SAS_AF=0.2434;AA=A|||;VT=SNP
5	90776648	rs78715698	T	C	100	PASS	AC=67;AF=0.0133786;AN=5008;NS=2504;DP=19117;EAS_AF=0.0198;AMR_AF=0.0187;AFR_AF=0.0234;EUR_AF=0.001;SAS_AF=0.002;AA=C|||;VT=SNP
5	90777161	rs332542	G	C	100	PASS	AC=985;AF=0.196685;AN=5008;NS=2504;DP=19277;EAS_AF=0.3482;AMR_AF=0.1009;AFR_AF=0.1861;EUR_AF=0.0795;SAS_AF=0.2434;AA=G|||;VT=SNP
5	90777189	rs74897253	T	C	100	PASS	AC=549;AF=0.109625;AN=5008;NS=2504;DP=19321;EAS_AF=0.1389;AMR_AF=0.0807;AFR_AF=0.0741;EUR_AF=0.0626;SAS_AF=0.1963;AA=T|||;VT=SNP
5	90777831	rs118089807	T	A	100	PASS	AC=33;AF=0.00658946;AN=5008;NS=2504;DP=18097;EAS_AF=0.0198;AMR_AF=0.0159;AFR_AF=0;EUR_AF=0;SAS_AF=0.002;AA=T|||;VT=SNP
5	90778848	rs332544	G	A	100	PASS	AC=2319;AF=0.463059;AN=5008;NS=2504;DP=19435;EAS_AF=0.506;AMR_AF=0.2392;AFR_AF=0.8026;EUR_AF=0.1471;SAS_AF=0.4438;AA=A|||;VT=SNP
5	90779286	rs332545	C	A	100	PASS	AC=986;AF=0.196885;AN=5008;NS=2504;DP=19126;EAS_AF=0.3482;AMR_AF=0.1009;AFR_AF=0.1861;EUR_AF=0.0795;SAS_AF=0.2444;AA=C|||;VT=SNP
5	90779335	rs74440922	T	C	100	PASS	AC=713;AF=0.142372;AN=5008;NS=2504;DP=18233;EAS_AF=0.1577;AMR_AF=0.1009;AFR_AF=0.1702;EUR_AF=0.0646;SAS_AF=0.1984;AA=T|||;VT=SNP
5	90779680	rs77088612	A	C	100	PASS	AC=533;AF=0.10643;AN=5008;NS=2504;DP=15477;EAS_AF=0.1379;AMR_AF=0.0807;AFR_AF=0.0628;EUR_AF=0.0626;SAS_AF=0.1963;AA=A|||;VT=SNP
5	90779945	rs1807945	G	A	100	PASS	AC=534;AF=0.106629;AN=5008;NS=2504;DP=15347;EAS_AF=0.1379;AMR_AF=0.0807;AFR_AF=0.0628;EUR_AF=0.0626;SAS_AF=0.1973;AA=G|||;VT=SNP
5	90780031	rs2028469	G	A	100	PASS	AC=558;AF=0.111422;AN=5008;NS=2504;DP=15057;EAS_AF=0.2956;AMR_AF=0.0663;AFR_AF=0.0008;EUR_AF=0.0408;SAS_AF=0.1759;AA=G|||;VT=SNP
5	90780467	rs186717	T	A	100	PASS	AC=2319;AF=0.463059;AN=5008;NS=2504;DP=16515;EAS_AF=0.506;AMR_AF=0.2392;AFR_AF=0.8026;EUR_AF=0.1471;SAS_AF=0.4438;AA=A|||;VT=SNP
5	90780809	rs78676443	A	G	100	PASS	AC=714;AF=0.142572;AN=5008;NS=2504;DP=17112;EAS_AF=0.1577;AMR_AF=0.1009;AFR_AF=0.1702;EUR_AF=0.0646;SAS_AF=0.1994;AA=G|||;VT=SNP
5	90781070	rs4146346	A	G	100	PASS	AC=648;AF=0.129393;AN=5008;NS=2504;DP=16980;EAS_AF=0.1379;AMR_AF=0.0821;AFR_AF=0.1467;EUR_AF=0.0636;SAS_AF=0.1984;AA=A|||;VT=SNP
5	90781167	rs115224577	A	G	100	PASS	AC=67;AF=0.0133786;AN=5008;NS=2504;DP=17301;EAS_AF=0.0198;AMR_AF=0.0187;AFR_AF=0.0234;EUR_AF=0.001;SAS_AF=0.002;AA=A|||;VT=SNP
5	90781480	rs140052961	C	T	100	PASS	AC=33;AF=0.00658946;AN=5008;NS=2504;DP=19097;EAS_AF=0.0198;AMR_AF=0.0159;AFR_AF=0;EUR_AF=0;SAS_AF=0.002;AA=C|||;VT=SNP
5	90781550	rs332546	T	C	100	PASS	AC=1008;AF=0.201278;AN=5008;NS=2504;DP=17855;EAS_AF=0.3482;AMR_AF=0.1052;AFR_AF=0.2005;EUR_AF=0.0795;SAS_AF=0.2444;AA=T|||;VT=SNP
5	90781961	rs76308925	C	T	100	PASS	AC=546;AF=0.109026;AN=5008;NS=2504;DP=17412;EAS_AF=0.1379;AMR_AF=0.0807;AFR_AF=0.0719;EUR_AF=0.0626;SAS_AF=0.1973;AA=C|||;VT=SNP
5	90782147	rs52308	T	C	100	PASS	AC=3650;AF=0.728834;AN=5008;NS=2504;DP=17447;EAS_AF=0.7351;AMR_AF=0.6988;AFR_AF=0.9304;EUR_AF=0.494;SAS_AF=0.7127;AA=C|||;VT=SNP
5	90782555	rs76532101	C	T	100	PASS	AC=715;AF=0.142772;AN=5008;NS=2504;DP=18524;EAS_AF=0.1577;AMR_AF=0.1009;AFR_AF=0.1702;EUR_AF=0.0656;SAS_AF=0.1994;AA=C|||;VT=SNP
5	90782797	rs76263278	G	C	100	PASS	AC=403;AF=0.0804712;AN=5008;NS=2504;DP=21021;EAS_AF=0.245;AMR_AF=0.0548;AFR_AF=0;EUR_AF=0.0089;SAS_AF=0.1115;AA=G|||;VT=SNP
5	90784157	rs139958148	C	T	100	PASS	AC=33;AF=0.00658946;AN=5008;NS=2504;DP=18530;EAS_AF=0.0198;AMR_AF=0.0159;AFR_AF=0;EUR_AF=0;SAS_AF=0.002;AA=T|||;VT=SNP
5	90786000	rs332548	G	A	100	PASS	AC=1089;AF=0.217452;AN=5008;NS=2504;DP=16135;EAS_AF=0.3482;AMR_AF=0.1138;AFR_AF=0.2557;EUR_AF=0.0815;SAS_AF=0.2444;AA=G|||;VT=SNP
5	90786231	rs332549	G	A	100	PASS	AC=986;AF=0.196885;AN=5008;NS=2504;DP=17063;EAS_AF=0.3482;AMR_AF=0.1009;AFR_AF=0.1861;EUR_AF=0.0795;SAS_AF=0.2444;AA=G|||;VT=SNP
5	90786700	rs179583	A	G	100	PASS	AC=1089;AF=0.217452;AN=5008;NS=2504;DP=16484;EAS_AF=0.3482;AMR_AF=0.1138;AFR_AF=0.2557;EUR_AF=0.0815;SAS_AF=0.2444;AA=A|||;VT=SNP
5	90786869	rs332550	A	T	100	PASS	AC=1089;AF=0.217452;AN=5008;NS=2504;DP=17187;EAS_AF=0.3482;AMR_AF=0.1138;AFR_AF=0.2557;EUR_AF=0.0815;SAS_AF=0.2444;AA=T|||;VT=SNP
5	90786946	rs16869771	C	G	100	PASS	AC=551;AF=0.110024;AN=5008;NS=2504;DP=16408;EAS_AF=0.1379;AMR_AF=0.0807;AFR_AF=0.0764;EUR_AF=0.0626;SAS_AF=0.1963;AA=C|||;VT=SNP
5	90787315	rs332551	A	G	100	PASS	AC=1087;AF=0.217053;AN=5008;NS=2504;DP=18327;EAS_AF=0.3482;AMR_AF=0.111;AFR_AF=0.2534;EUR_AF=0.0815;SAS_AF=0.2474;AA=G|||;VT=SNP
5	90787526	rs56752631	G	A	100	PASS	AC=1174;AF=0.234425;AN=5008;NS=2504;DP=16723;EAS_AF=0.1577;AMR_AF=0.1225;AFR_AF=0.5076;EUR_AF=0.0646;SAS_AF=0.1984;AA=G|||;VT=SNP
5	90787544	rs16876866	T	G	100	PASS	AC=1175;AF=0.234625;AN=5008;NS=2504;DP=16663;EAS_AF=0.1577;AMR_AF=0.1225;AFR_AF=0.5076;EUR_AF=0.0646;SAS_AF=0.1994;AA=G|||;VT=SNP
5	90788035	rs118009233	C	T	100	PASS	AC=37;AF=0.00738818;AN=5008;NS=2504;DP=13135;EAS_AF=0.0198;AMR_AF=0.0216;AFR_AF=0;EUR_AF=0;SAS_AF=0.002;AA=C|||;VT=SNP
5	90788677	rs332528	A	C	100	PASS	AC=1003;AF=0.20028;AN=5008;NS=2504;DP=18110;EAS_AF=0.3472;AMR_AF=0.1037;AFR_AF=0.1989;EUR_AF=0.0815;SAS_AF=0.2413;AA=A|||;VT=SNP
5	90789037	rs10514348	T	G	100	PASS	AC=486;AF=0.0970447;AN=5008;NS=2504;DP=18266;EAS_AF=0.1379;AMR_AF=0.0778;AFR_AF=0.0272;EUR_AF=0.0656;SAS_AF=0.1953;AA=T|||;VT=SNP
5	90789470	rs332529	G	A	100	PASS	AC=1585;AF=0.316494;AN=5008;NS=2504;DP=17402;EAS_AF=0.4851;AMR_AF=0.1902;AFR_AF=0.2912;EUR_AF=0.1491;SAS_AF=0.4387;AA=A|||;VT=SNP
5	90790451	rs332531	G	C	100	PASS	AC=2207;AF=0.440695;AN=5008;NS=2504;DP=18718;EAS_AF=0.505;AMR_AF=0.2305;AFR_AF=0.7247;EUR_AF=0.1511;SAS_AF=0.4376;AA=C|||;VT=SNP
5	90790526	rs332532	G	A	100	PASS	AC=1014;AF=0.202476;AN=5008;NS=2504;DP=19472;EAS_AF=0.3472;AMR_AF=0.1052;AFR_AF=0.205;EUR_AF=0.0825;SAS_AF=0.2423;AA=G|||;VT=SNP
5	90791961	rs75001191	A	G	100	PASS	AC=40;AF=0.00798722;AN=5008;NS=2504;DP=18135;EAS_AF=0.0397;AMR_AF=0;AFR_AF=0;EUR_AF=0;SAS_AF=0;AA=A|||;VT=SNP
5	90792007	rs2432160	T	G	100	PASS	AC=1002;AF=0.20008;AN=5008;NS=2504;DP=18107;EAS_AF=0.3472;AMR_AF=0.1037;AFR_AF=0.1967;EUR_AF=0.0825;SAS_AF=0.2423;AA=T|||;VT=SNP
5	90792536	rs332534	T	A	100	PASS	AC=984;AF=0.196486;AN=5008;NS=2504;DP=20344;EAS_AF=0.3472;AMR_AF=0.1023;AFR_AF=0.1846;EUR_AF=0.0815;SAS_AF=0.2423;AA=T|||;VT=SNP
5	90792882	rs332535	A	G	100	PASS	AC=1002;AF=0.20008;AN=5008;NS=2504;DP=21458;EAS_AF=0.3472;AMR_AF=0.1037;AFR_AF=0.1967;EUR_AF=0.0825;SAS_AF=0.2423;AA=A|||;VT=SNP
5	90793545	rs332536	G	C	100	PASS	AC=985;AF=0.196685;AN=5008;NS=2504;DP=18791;EAS_AF=0.3472;AMR_AF=0.1023;AFR_AF=0.1846;EUR_AF=0.0825;SAS_AF=0.2423;AA=G|||;VT=SNP
5	90793776	rs16869788	T	C	100	PASS	AC=1189;AF=0.23742;AN=5008;NS=2504;DP=19627;EAS_AF=0.1647;AMR_AF=0.121;AFR_AF=0.5129;EUR_AF=0.0656;SAS_AF=0.1994;AA=T|||;VT=SNP
5	90793801	rs73771441	G	T	100	PASS	AC=1185;AF=0.236621;AN=5008;NS=2504;DP=19397;EAS_AF=0.1637;AMR_AF=0.121;AFR_AF=0.5129;EUR_AF=0.0656;SAS_AF=0.1963;AA=G|||;VT=SNP
5	90793809	rs73771443	C	T	100	PASS	AC=1204;AF=0.240415;AN=5008;NS=2504;DP=19186;EAS_AF=0.1647;AMR_AF=0.1225;AFR_AF=0.5234;EUR_AF=0.0686;SAS_AF=0.1963;AA=C|||;VT=SNP
5	90794518	rs6452955	G	T	100	PASS	AC=1177;AF=0.235024;AN=5008;NS=2504;DP=18418;EAS_AF=0.1667;AMR_AF=0.1225;AFR_AF=0.503;EUR_AF=0.0666;SAS_AF=0.1963;AA=G|||;VT=SNP
5	90794973	rs332537	T	C	100	PASS	AC=1214;AF=0.242412;AN=5008;NS=2504;DP=18375;EAS_AF=0.3819;AMR_AF=0.121;AFR_AF=0.3139;EUR_AF=0.0845;SAS_AF=0.2505;AA=T|||;VT=SNP
5	90795328	rs332538	G	T	100	PASS	AC=3439;AF=0.686701;AN=5008;NS=2504;DP=18881;EAS_AF=0.747;AMR_AF=0.6974;AFR_AF=0.7655;EUR_AF=0.498;SAS_AF=0.7045;AA=T|||;VT=SNP
5	90795928	rs1423595	A	G	100	PASS	AC=2086;AF=0.416534;AN=5008;NS=2504;DP=18323;EAS_AF=0.5089;AMR_AF=0.4265;AFR_AF=0.3124;EUR_AF=0.4443;SAS_AF=0.4264;AA=A|||;VT=SNP
5	90795984	rs10065250	T	C	100	PASS	AC=736;AF=0.146965;AN=5008;NS=2504;DP=16184;EAS_AF=0.1379;AMR_AF=0.1138;AFR_AF=0.0825;EUR_AF=0.1302;SAS_AF=0.2843;AA=T|||;VT=SNP
5	90796613	rs16876877	A	G	100	PASS	AC=599;AF=0.119609;AN=5008;NS=2504;DP=19114;EAS_AF=0.0764;AMR_AF=0.0951;AFR_AF=0.1573;EUR_AF=0.1133;SAS_AF=0.137;AA=A|||;VT=SNP
5	90796839	rs16876880	T	A	100	PASS	AC=1419;AF=0.283347;AN=5008;NS=2504;DP=16716;EAS_AF=0.1121;AMR_AF=0.2161;AFR_AF=0.3971;EUR_AF=0.2942;SAS_AF=0.3425;AA=T|||;VT=SNP
5	90796876	rs7723015	G	T	100	PASS	AC=1447;AF=0.288938;AN=5008;NS=2504;DP=17022;EAS_AF=0.1121;AMR_AF=0.219;AFR_AF=0.416;EUR_AF=0.2952;SAS_AF=0.3425;AA=T|||;VT=SNP
5	90797142	rs10038441	C	A	100	PASS	AC=655;AF=0.130791;AN=5008;NS=2504;DP=17065;EAS_AF=0.0417;AMR_AF=0.111;AFR_AF=0.0862;EUR_AF=0.1849;SAS_AF=0.2413;AA=C|||;VT=SNP
5	90797244	rs10038508	G	A	100	PASS	AC=1408;AF=0.28115;AN=5008;NS=2504;DP=17312;EAS_AF=0.1121;AMR_AF=0.2161;AFR_AF=0.3896;EUR_AF=0.2942;SAS_AF=0.3415;AA=A|||;VT=SNP
5	90797619	rs16869794	C	T	100	PASS	AC=1347;AF=0.26897;AN=5008;NS=2504;DP=18487;EAS_AF=0.1121;AMR_AF=0.2161;AFR_AF=0.3434;EUR_AF=0.2942;SAS_AF=0.3415;AA=C|||;VT=SNP
5	90797727	rs72771538	G	A	100	PASS	AC=1316;AF=0.26278;AN=5008;NS=2504;DP=16634;EAS_AF=0.1121;AMR_AF=0.2147;AFR_AF=0.3207;EUR_AF=0.2942;SAS_AF=0.3415;AA=G|||;VT=SNP
5	90798611	rs332539	C	A	100	PASS	AC=4347;AF=0.868011;AN=5008;NS=2504;DP=17227;EAS_AF=0.7312;AMR_AF=0.8631;AFR_AF=0.9947;EUR_AF=0.8917;SAS_AF=0.817;AA=A|||;VT=SNP
5	90798683	rs28437638	A	G	100	PASS	AC=655;AF=0.130791;AN=5008;NS=2504;DP=16552;EAS_AF=0.0417;AMR_AF=0.1182;AFR_AF=0.0673;EUR_AF=0.1988;SAS_AF=0.2474;AA=A|||;VT=SNP
5	90798913	rs78325990	G	T	100	PASS	AC=32;AF=0.00638978;AN=5008;NS=2504;DP=16381;EAS_AF=0.002;AMR_AF=0.013;AFR_AF=0.0008;EUR_AF=0.0199;SAS_AF=0;AA=G|||;VT=SNP
5	90799016	rs6864520	A	G	100	PASS	AC=1355;AF=0.270567;AN=5008;NS=2504;DP=17203;EAS_AF=0.1151;AMR_AF=0.2161;AFR_AF=0.3442;EUR_AF=0.2942;SAS_AF=0.3456;AA=A|||;VT=SNP
5	90799333	rs6865029	A	C	100	PASS	AC=608;AF=0.121406;AN=5008;NS=2504;DP=18025;EAS_AF=0.0744;AMR_AF=0.0922;AFR_AF=0.2088;EUR_AF=0.0964;SAS_AF=0.0982;AA=A|||;VT=SNP
5	90799752	rs10041527	A	G	100	PASS	AC=655;AF=0.130791;AN=5008;NS=2504;DP=21422;EAS_AF=0.0417;AMR_AF=0.1182;AFR_AF=0.0673;EUR_AF=0.1988;SAS_AF=0.2474;AA=A|||;VT=SNP
5	90800176	rs56995934	G	A	100	PASS	AC=545;AF=0.108826;AN=5008;NS=2504;DP=8414;EAS_AF=0.0734;AMR_AF=0.0893;AFR_AF=0.1641;EUR_AF=0.0954;SAS_AF=0.0982;AA=G|||;VT=SNP
5	90800869	rs6876075	G	A	100	PASS	AC=727;AF=0.145168;AN=5008;NS=2504;DP=19011;EAS_AF=0.0784;AMR_AF=0.1643;AFR_AF=0.1331;EUR_AF=0.2634;SAS_AF=0.0951;AA=G|||;VT=SNP
5	90801402	rs56411263	G	T	100	PASS	AC=661;AF=0.131989;AN=5008;NS=2504;DP=19653;EAS_AF=0.0734;AMR_AF=0.0951;AFR_AF=0.2489;EUR_AF=0.0954;SAS_AF=0.0982;AA=G|||;VT=SNP
5	90801870	rs56121129	G	A	100	PASS	AC=661;AF=0.131989;AN=5008;NS=2504;DP=18831;EAS_AF=0.0734;AMR_AF=0.0951;AFR_AF=0.2489;EUR_AF=0.0954;SAS_AF=0.0982;AA=G|||;VT=SNP
5	90802961	rs17640214	A	G	100	PASS	AC=660;AF=0.131789;AN=5008;NS=2504;DP=18488;EAS_AF=0.0417;AMR_AF=0.121;AFR_AF=0.0711;EUR_AF=0.2008;SAS_AF=0.2434;AA=A|||;VT=SNP
5	90803096	rs9986249	T	A	100	PASS	AC=1463;AF=0.292133;AN=5008;NS=2504;DP=19134;EAS_AF=0.1151;AMR_AF=0.2205;AFR_AF=0.4236;EUR_AF=0.2982;SAS_AF=0.3415;AA=A|||;VT=SNP
5	90803400	rs185897990	C	T	100	PASS	AC=30;AF=0.00599042;AN=5008;NS=2504;DP=13781;EAS_AF=0.0288;AMR_AF=0;AFR_AF=0;EUR_AF=0;SAS_AF=0.001;AA=C|||;VT=SNP
5	90803475	rs114595478	G	A	100	PASS	AC=654;AF=0.130591;AN=5008;NS=2504;DP=14653;EAS_AF=0.0417;AMR_AF=0.1196;AFR_AF=0.0673;EUR_AF=0.2008;SAS_AF=0.2434;AA=G|||;VT=SNP
5	90803607	rs184560	C	T	100	PASS	AC=4969;AF=0.992212;AN=5008;NS=2504;DP=17832;EAS_AF=0.9613;AMR_AF=1;AFR_AF=1;EUR_AF=1;SAS_AF=1;AA=T|||;VT=SNP
5	90803702	rs6869618	T	C	100	PASS	AC=1467;AF=0.292931;AN=5008;NS=2504;DP=16800;EAS_AF=0.1151;AMR_AF=0.2205;AFR_AF=0.4236;EUR_AF=0.2982;SAS_AF=0.3456;AA=C|||;VT=SNP
5	90804194	rs77822762	T	A	100	PASS	AC=654;AF=0.130591;AN=5008;NS=2504;DP=15554;EAS_AF=0.0417;AMR_AF=0.1196;AFR_AF=0.0673;EUR_AF=0.2008;SAS_AF=0.2434;AA=T|||;VT=SNP
5	90804279	rs16869799	A	T	100	PASS	AC=1461;AF=0.291733;AN=5008;NS=2504;DP=15627;EAS_AF=0.1131;AMR_AF=0.2205;AFR_AF=0.4236;EUR_AF=0.2982;SAS_AF=0.3415;AA=T|||;VT=SNP
5	90805081	rs117534723	A	G	100	PASS	AC=36;AF=0.0071885;AN=5008;NS=2504;DP=18960;EAS_AF=0.0337;AMR_AF=0;AFR_AF=0;EUR_AF=0;SAS_AF=0.002;AA=A|||;VT=SNP
5	90805092	rs10073149	T	C	100	PASS	AC=657;AF=0.13119;AN=5008;NS=2504;DP=18951;EAS_AF=0.0417;AMR_AF=0.1182;AFR_AF=0.0673;EUR_AF=0.2008;SAS_AF=0.2474;AA=T|||;VT=SNP
5	90806861	rs6865573	C	G	100	PASS	AC=1476;AF=0.294728;AN=5008;NS=2504;DP=15348;EAS_AF=0.1141;AMR_AF=0.2205;AFR_AF=0.4236;EUR_AF=0.3062;SAS_AF=0.3476;AA=G|||;VT=SNP
5	90808954	rs7724031	T	C	100	PASS	AC=1476;AF=0.294728;AN=5008;NS=2504;DP=20530;EAS_AF=0.1141;AMR_AF=0.2205;AFR_AF=0.4236;EUR_AF=0.3062;SAS_AF=0.3476;AA=C|||;VT=SNP
5	90810714	rs9293569	T	C	100	PASS	AC=859;AF=0.171526;AN=5008;NS=2504;DP=18146;EAS_AF=0.0427;AMR_AF=0.1297;AFR_AF=0.2118;EUR_AF=0.2028;SAS_AF=0.2474;AA=C|||;VT=SNP
5	90811629	rs13355661	C	A	100	PASS	AC=858;AF=0.171326;AN=5008;NS=2504;DP=15953;EAS_AF=0.0417;AMR_AF=0.1297;AFR_AF=0.2118;EUR_AF=0.2028;SAS_AF=0.2474;AA=A|||;VT=SNP
5	90811740	rs62376580	G	A	100	PASS	AC=726;AF=0.144968;AN=5008;NS=2504;DP=13798;EAS_AF=0.0774;AMR_AF=0.1671;AFR_AF=0.1293;EUR_AF=0.2674;SAS_AF=0.0941;AA=G|||;VT=SNP
5	90814072	rs73771461	T	C	100	PASS	AC=673;AF=0.134385;AN=5008;NS=2504;DP=18539;EAS_AF=0.0714;AMR_AF=0.0951;AFR_AF=0.2587;EUR_AF=0.0964;SAS_AF=0.0982;AA=T|||;VT=SNP
5	90815494	rs72771544	G	A	100	PASS	AC=549;AF=0.109625;AN=5008;NS=2504;DP=16054;EAS_AF=0.0714;AMR_AF=0.0879;AFR_AF=0.1687;EUR_AF=0.0964;SAS_AF=0.0982;AA=G|||;VT=SNP
5	90816402	rs10474356	A	G	100	PASS	AC=1463;AF=0.292133;AN=5008;NS=2504;DP=17533;EAS_AF=0.1131;AMR_AF=0.219;AFR_AF=0.4236;EUR_AF=0.2972;SAS_AF=0.3456;AA=G|||;VT=SNP
5	90816670	rs13354352	A	G	100	PASS	AC=1463;AF=0.292133;AN=5008;NS=2504;DP=12149;EAS_AF=0.1131;AMR_AF=0.219;AFR_AF=0.4236;EUR_AF=0.2972;SAS_AF=0.3456;AA=G|||;VT=SNP
5	90816996	rs10069097	G	C	100	PASS	AC=609;AF=0.121605;AN=5008;NS=2504;DP=14622;EAS_AF=0.0714;AMR_AF=0.0908;AFR_AF=0.2126;EUR_AF=0.0964;SAS_AF=0.0982;AA=G|||;VT=SNP
5	90817701	rs16869805	C	T	100	PASS	AC=1464;AF=0.292332;AN=5008;NS=2504;DP=19580;EAS_AF=0.1131;AMR_AF=0.219;AFR_AF=0.4236;EUR_AF=0.2972;SAS_AF=0.3466;AA=T|||;VT=SNP
5	90817901	rs10473945	C	A	100	PASS	AC=609;AF=0.121605;AN=5008;NS=2504;DP=19676;EAS_AF=0.0714;AMR_AF=0.0908;AFR_AF=0.2126;EUR_AF=0.0964;SAS_AF=0.0982;AA=C|||;VT=SNP
5	90817972	rs10473946	A	T	100	PASS	AC=609;AF=0.121605;AN=5008;NS=2504;DP=20405;EAS_AF=0.0714;AMR_AF=0.0908;AFR_AF=0.2126;EUR_AF=0.0964;SAS_AF=0.0982;AA=A|||;VT=SNP
5	90819261	rs17640423	T	C	100	PASS	AC=847;AF=0.169129;AN=5008;NS=2504;DP=11811;EAS_AF=0.0417;AMR_AF=0.1513;AFR_AF=0.1573;EUR_AF=0.2406;SAS_AF=0.2556;AA=C|||;VT=SNP
5	90819330	rs17579054	T	G	100	PASS	AC=724;AF=0.144569;AN=5008;NS=2504;DP=12534;EAS_AF=0.0417;AMR_AF=0.1455;AFR_AF=0.0681;EUR_AF=0.2396;SAS_AF=0.2556;AA=T|||;VT=SNP
5	90820537	rs72771547	C	T	100	PASS	AC=782;AF=0.15615;AN=5008;NS=2504;DP=15074;EAS_AF=0.0417;AMR_AF=0.1455;AFR_AF=0.1127;EUR_AF=0.2386;SAS_AF=0.2556;AA=T|||;VT=SNP
5	90824844	rs10073018	C	T	100	PASS	AC=481;AF=0.0960463;AN=5008;NS=2504;DP=19781;EAS_AF=0.0714;AMR_AF=0.0591;AFR_AF=0.1679;EUR_AF=0.0586;SAS_AF=0.089;AA=C|||;VT=SNP
5	90826101	rs6870792	T	C	100	PASS	AC=723;AF=0.144369;AN=5008;NS=2504;DP=17515;EAS_AF=0.0417;AMR_AF=0.1441;AFR_AF=0.0673;EUR_AF=0.2406;SAS_AF=0.2556;AA=T|||;VT=SNP
5	90827450	rs10037568	T	A	100	PASS	AC=753;AF=0.150359;AN=5008;NS=2504;DP=16622;EAS_AF=0.0417;AMR_AF=0.1455;AFR_AF=0.0893;EUR_AF=0.2406;SAS_AF=0.2556;AA=T|||;VT=SNP
5	90827748	rs332522	T	G	100	PASS	AC=1871;AF=0.373602;AN=5008;NS=2504;DP=18741;EAS_AF=0.122;AMR_AF=0.2478;AFR_AF=0.6346;EUR_AF=0.3141;SAS_AF=0.4305;AA=G|||;VT=SNP
5	90828783	rs17640581	A	G	100	PASS	AC=722;AF=0.144169;AN=5008;NS=2504;DP=16373;EAS_AF=0.0407;AMR_AF=0.1441;AFR_AF=0.0673;EUR_AF=0.2406;SAS_AF=0.2556;AA=A|||;VT=SNP
5	90829414	rs17579249	T	C	100	PASS	AC=752;AF=0.15016;AN=5008;NS=2504;DP=18729;EAS_AF=0.0407;AMR_AF=0.1455;AFR_AF=0.0893;EUR_AF=0.2406;SAS_AF=0.2556;AA=T|||;VT=SNP
5	90830204	rs231383	C	G	100	PASS	AC=1869;AF=0.373203;AN=5008;NS=2504;DP=21502;EAS_AF=0.121;AMR_AF=0.2464;AFR_AF=0.6362;EUR_AF=0.3121;SAS_AF=0.4305;AA=G|||;VT=SNP
5	90830449	rs332523	T	C	100	PASS	AC=1872;AF=0.373802;AN=5008;NS=2504;DP=18107;EAS_AF=0.121;AMR_AF=0.2478;AFR_AF=0.6362;EUR_AF=0.3141;SAS_AF=0.4305;AA=t|||;VT=SNP
5	90832395	rs2028471	A	T	100	PASS	AC=752;AF=0.15016;AN=5008;NS=2504;DP=15941;EAS_AF=0.0407;AMR_AF=0.1455;AFR_AF=0.0893;EUR_AF=0.2406;SAS_AF=0.2556;AA=A|||;VT=SNP
5	90832439	rs2028472	T	C	100	PASS	AC=752;AF=0.15016;AN=5008;NS=2504;DP=16955;EAS_AF=0.0407;AMR_AF=0.1455;AFR_AF=0.0893;EUR_AF=0.2406;SAS_AF=0.2556;AA=T|||;VT=SNP
5	90832751	rs118070977	C	T	100	PASS	AC=72;AF=0.014377;AN=5008;NS=2504;DP=16495;EAS_AF=0.0546;AMR_AF=0.0187;AFR_AF=0;EUR_AF=0;SAS_AF=0.0041;AA=C|||;VT=SNP
5	90833611	rs13435929	C	G	100	PASS	AC=819;AF=0.163538;AN=5008;NS=2504;DP=18830;EAS_AF=0.0407;AMR_AF=0.147;AFR_AF=0.1392;EUR_AF=0.2406;SAS_AF=0.2556;AA=G|||;VT=SNP
5	90833671	rs13435932	C	T	100	PASS	AC=752;AF=0.15016;AN=5008;NS=2504;DP=18494;EAS_AF=0.0407;AMR_AF=0.1455;AFR_AF=0.0893;EUR_AF=0.2406;SAS_AF=0.2556;AA=T|||;VT=SNP
5	90833678	rs4146347	C	T	100	PASS	AC=752;AF=0.15016;AN=5008;NS=2504;DP=18238;EAS_AF=0.0407;AMR_AF=0.1455;AFR_AF=0.0893;EUR_AF=0.2406;SAS_AF=0.2556;AA=C|||;VT=SNP
5	90834653	rs17579567	A	G	100	PASS	AC=723;AF=0.144369;AN=5008;NS=2504;DP=17550;EAS_AF=0.0407;AMR_AF=0.1441;AFR_AF=0.0681;EUR_AF=0.2406;SAS_AF=0.2556;AA=A|||;VT=SNP
5	90835085	rs1593059	G	A	100	PASS	AC=752;AF=0.15016;AN=5008;NS=2504;DP=20546;EAS_AF=0.0407;AMR_AF=0.1455;AFR_AF=0.0893;EUR_AF=0.2406;SAS_AF=0.2556;AA=A|||;VT=SNP
5	90835224	rs10042221	A	G	100	PASS	AC=752;AF=0.15016;AN=5008;NS=2504;DP=17511;EAS_AF=0.0407;AMR_AF=0.1455;AFR_AF=0.0893;EUR_AF=0.2406;SAS_AF=0.2556;AA=A|||;VT=SNP
5	90835314	rs1593060	G	A	100	PASS	AC=722;AF=0.144169;AN=5008;NS=2504;DP=18200;EAS_AF=0.0407;AMR_AF=0.1441;AFR_AF=0.0673;EUR_AF=0.2406;SAS_AF=0.2556;AA=G|||;VT=SNP
5	90836162	rs1363993	T	C	100	PASS	AC=752;AF=0.15016;AN=5008;NS=2504;DP=16992;EAS_AF=0.0407;AMR_AF=0.1455;AFR_AF=0.0893;EUR_AF=0.2406;SAS_AF=0.2556;AA=T|||;VT=SNP
5	90836185	rs1363994	G	A	100	PASS	AC=753;AF=0.150359;AN=5008;NS=2504;DP=16919;EAS_AF=0.0407;AMR_AF=0.1455;AFR_AF=0.09;EUR_AF=0.2406;SAS_AF=0.2556;AA=G|||;VT=SNP
5	90836317	rs332526	T	C	100	PASS	AC=949;AF=0.189497;AN=5008;NS=2504;DP=16506;EAS_AF=0.0804;AMR_AF=0.0922;AFR_AF=0.4236;EUR_AF=0.0726;SAS_AF=0.1748;AA=T|||;VT=SNP
5	90837265	rs1363995	A	G	100	PASS	AC=752;AF=0.15016;AN=5008;NS=2504;DP=15845;EAS_AF=0.0407;AMR_AF=0.1455;AFR_AF=0.0893;EUR_AF=0.2406;SAS_AF=0.2556;AA=A|||;VT=SNP
5	90837491	rs17579630	T	C	100	PASS	AC=722;AF=0.144169;AN=5008;NS=2504;DP=16429;EAS_AF=0.0407;AMR_AF=0.1441;AFR_AF=0.0673;EUR_AF=0.2406;SAS_AF=0.2556;AA=T|||;VT=SNP
5	90837630	rs10067258	T	G	100	PASS	AC=723;AF=0.144369;AN=5008;NS=2504;DP=16077;EAS_AF=0.0407;AMR_AF=0.1441;AFR_AF=0.0681;EUR_AF=0.2406;SAS_AF=0.2556;AA=T|||;VT=SNP
5	90838345	rs1661037	A	G	100	PASS	AC=1869;AF=0.373203;AN=5008;NS=2504;DP=17314;EAS_AF=0.121;AMR_AF=0.2464;AFR_AF=0.6346;EUR_AF=0.3141;SAS_AF=0.4305;AA=G|||;VT=SNP
5	90838526	rs10079979	C	T	100	PASS	AC=753;AF=0.150359;AN=5008;NS=2504;DP=17670;EAS_AF=0.0407;AMR_AF=0.1455;AFR_AF=0.09;EUR_AF=0.2406;SAS_AF=0.2556;AA=c|||;VT=SNP
5	90838615	rs7737738	G	A	100	PASS	AC=535;AF=0.106829;AN=5008;NS=2504;DP=17200;EAS_AF=0.0655;AMR_AF=0.062;AFR_AF=0.2133;EUR_AF=0.0586;SAS_AF=0.0869;AA=G|||;VT=SNP
5	90838739	rs72771554	A	G	100	PASS	AC=752;AF=0.15016;AN=5008;NS=2504;DP=16243;EAS_AF=0.0407;AMR_AF=0.1455;AFR_AF=0.0893;EUR_AF=0.2406;SAS_AF=0.2556;AA=G|||;VT=SNP
5	90839914	rs2439625	T	G	100	PASS	AC=1047;AF=0.209065;AN=5008;NS=2504;DP=12460;EAS_AF=0.0804;AMR_AF=0.0951;AFR_AF=0.4962;EUR_AF=0.0726;SAS_AF=0.1748;AA=T|||;VT=SNP
5	90840023	rs9986147	C	A	100	PASS	AC=722;AF=0.144169;AN=5008;NS=2504;DP=14097;EAS_AF=0.0407;AMR_AF=0.1441;AFR_AF=0.0673;EUR_AF=0.2406;SAS_AF=0.2556;AA=C|||;VT=SNP
5	90840211	rs1899314	T	G	100	PASS	AC=722;AF=0.144169;AN=5008;NS=2504;DP=14947;EAS_AF=0.0407;AMR_AF=0.1441;AFR_AF=0.0673;EUR_AF=0.2406;SAS_AF=0.2556;AA=T|||;VT=SNP
5	90840530	rs1899315	G	A	100	PASS	AC=722;AF=0.144169;AN=5008;NS=2504;DP=17754;EAS_AF=0.0407;AMR_AF=0.1441;AFR_AF=0.0673;EUR_AF=0.2406;SAS_AF=0.2556;AA=A|||;VT=SNP
5	90841180	rs1579736	A	C	100	PASS	AC=1044;AF=0.208466;AN=5008;NS=2504;DP=18000;EAS_AF=0.0804;AMR_AF=0.0937;AFR_AF=0.4939;EUR_AF=0.0726;SAS_AF=0.1759;AA=A|||;VT=SNP
5	90841699	rs141825146	A	G	100	PASS	AC=722;AF=0.144169;AN=5008;NS=2504;DP=16905;EAS_AF=0.0407;AMR_AF=0.1441;AFR_AF=0.0673;EUR_AF=0.2406;SAS_AF=0.2556;AA=G|||;VT=SNP
5	90841774	rs140876413	C	T	100	PASS	AC=389;AF=0.0776757;AN=5008;NS=2504;DP=19265;EAS_AF=0.0714;AMR_AF=0.0504;AFR_AF=0.1029;EUR_AF=0.0586;SAS_AF=0.089;AA=C|||;VT=SNP
5	90841895	rs2432158	T	G	100	PASS	AC=1142;AF=0.228035;AN=5008;NS=2504;DP=21076;EAS_AF=0.0804;AMR_AF=0.1009;AFR_AF=0.5635;EUR_AF=0.0736;SAS_AF=0.1759;AA=T|||;VT=SNP
5	90842197	rs9986283	A	G	100	PASS	AC=722;AF=0.144169;AN=5008;NS=2504;DP=22399;EAS_AF=0.0407;AMR_AF=0.1441;AFR_AF=0.0673;EUR_AF=0.2406;SAS_AF=0.2556;AA=G|||;VT=SNP
5	90842486	rs138373315	T	G	100	PASS	AC=722;AF=0.144169;AN=5008;NS=2504;DP=19230;EAS_AF=0.0407;AMR_AF=0.1441;AFR_AF=0.0673;EUR_AF=0.2406;SAS_AF=0.2556;AA=T|||;VT=SNP
5	90843591	rs10060836	G	A	100	PASS	AC=722;AF=0.144169;AN=5008;NS=2504;DP=14732;EAS_AF=0.0407;AMR_AF=0.1441;AFR_AF=0.0673;EUR_AF=0.2406;SAS_AF=0.2556;AA=G|||;VT=SNP
5	90843833	rs28855513	G	A	100	PASS	AC=722;AF=0.144169;AN=5008;NS=2504;DP=16449;EAS_AF=0.0407;AMR_AF=0.1441;AFR_AF=0.0673;EUR_AF=0.2406;SAS_AF=0.2556;AA=G|||;VT=SNP
5	90844272	rs1583907	T	C	100	PASS	AC=1870;AF=0.373403;AN=5008;NS=2504;DP=15748;EAS_AF=0.121;AMR_AF=0.2464;AFR_AF=0.6346;EUR_AF=0.3141;SAS_AF=0.4315;AA=C|||;VT=SNP
5	90844481	rs13357470	C	T	100	PASS	AC=722;AF=0.144169;AN=5008;NS=2504;DP=16504;EAS_AF=0.0407;AMR_AF=0.1441;AFR_AF=0.0673;EUR_AF=0.2406;SAS_AF=0.2556;AA=C|||;VT=SNP
5	90845059	rs10040362	G	A	100	PASS	AC=722;AF=0.144169;AN=5008;NS=2504;DP=17912;EAS_AF=0.0407;AMR_AF=0.1441;AFR_AF=0.0673;EUR_AF=0.2406;SAS_AF=0.2556;AA=C|||;VT=SNP
5	90845149	rs56160605	A	C	100	PASS	AC=722;AF=0.144169;AN=5008;NS=2504;DP=18066;EAS_AF=0.0407;AMR_AF=0.1441;AFR_AF=0.0673;EUR_AF=0.2406;SAS_AF=0.2556;AA=A|||;VT=SNP
5	90845718	rs1423591	G	A	100	PASS	AC=722;AF=0.144169;AN=5008;NS=2504;DP=20423;EAS_AF=0.0407;AMR_AF=0.1441;AFR_AF=0.0673;EUR_AF=0.2406;SAS_AF=0.2556;AA=G|||;VT=SNP
5	90845769	rs1423592	G	T	100	PASS	AC=722;AF=0.144169;AN=5008;NS=2504;DP=19608;EAS_AF=0.0407;AMR_AF=0.1441;AFR_AF=0.0673;EUR_AF=0.2406;SAS_AF=0.2556;AA=G|||;VT=SNP
5	90845927	rs10044045	T	C	100	PASS	AC=722;AF=0.144169;AN=5008;NS=2504;DP=19827;EAS_AF=0.0407;AMR_AF=0.1441;AFR_AF=0.0673;EUR_AF=0.2406;SAS_AF=0.2556;AA=T|||;VT=SNP
5	90846294	rs1582557	T	G	100	PASS	AC=722;AF=0.144169;AN=5008;NS=2504;DP=19792;EAS_AF=0.0407;AMR_AF=0.1441;AFR_AF=0.0673;EUR_AF=0.2406;SAS_AF=0.2556;AA=T|||;VT=SNP
5	90846485	rs28799682	T	C	100	PASS	AC=722;AF=0.144169;AN=5008;NS=2504;DP=18690;EAS_AF=0.0407;AMR_AF=0.1441;AFR_AF=0.0673;EUR_AF=0.2406;SAS_AF=0.2556;AA=C|||;VT=SNP
5	90846871	rs10036307	A	G	100	PASS	AC=722;AF=0.144169;AN=5008;NS=2504;DP=17244;EAS_AF=0.0407;AMR_AF=0.1441;AFR_AF=0.0673;EUR_AF=0.2406;SAS_AF=0.2556;AA=A|||;VT=SNP
5	90846889	rs10044802	T	C	100	PASS	AC=722;AF=0.144169;AN=5008;NS=2504;DP=17308;EAS_AF=0.0407;AMR_AF=0.1441;AFR_AF=0.0673;EUR_AF=0.2406;SAS_AF=0.2556;AA=T|||;VT=SNP
5	90847013	rs10069046	G	A	100	PASS	AC=544;AF=0.108626;AN=5008;NS=2504;DP=19239;EAS_AF=0.0714;AMR_AF=0.062;AFR_AF=0.2133;EUR_AF=0.0586;SAS_AF=0.09;AA=G|||;VT=SNP
5	90847531	rs9293570	G	T	100	PASS	AC=482;AF=0.096246;AN=5008;NS=2504;DP=18571;EAS_AF=0.0714;AMR_AF=0.0591;AFR_AF=0.1679;EUR_AF=0.0586;SAS_AF=0.09;AA=G|||;VT=SNP
5	90848400	rs2432159	G	A	100	PASS	AC=1047;AF=0.209065;AN=5008;NS=2504;DP=12648;EAS_AF=0.0804;AMR_AF=0.0951;AFR_AF=0.4955;EUR_AF=0.0726;SAS_AF=0.1759;AA=G|||;VT=SNP
5	90848511	rs10038687	C	T	100	PASS	AC=722;AF=0.144169;AN=5008;NS=2504;DP=12596;EAS_AF=0.0407;AMR_AF=0.1441;AFR_AF=0.0673;EUR_AF=0.2406;SAS_AF=0.2556;AA=T|||;VT=SNP
5	90848521	rs10044199	A	G	100	PASS	AC=722;AF=0.144169;AN=5008;NS=2504;DP=12807;EAS_AF=0.0407;AMR_AF=0.1441;AFR_AF=0.0673;EUR_AF=0.2406;SAS_AF=0.2556;AA=A|||;VT=SNP
5	90848522	rs4916865	C	T	100	PASS	AC=212;AF=0.0423323;AN=5008;NS=2504;DP=12854;EAS_AF=0.0506;AMR_AF=0.0346;AFR_AF=0.0068;EUR_AF=0.0716;SAS_AF=0.0573;AA=C|||;VT=SNP
5	90848655	rs72771561	A	T	100	PASS	AC=722;AF=0.144169;AN=5008;NS=2504;DP=14282;EAS_AF=0.0407;AMR_AF=0.1441;AFR_AF=0.0673;EUR_AF=0.2406;SAS_AF=0.2556;AA=a|||;VT=SNP
5	90848838	rs13356771	G	T	100	PASS	AC=722;AF=0.144169;AN=5008;NS=2504;DP=15483;EAS_AF=0.0407;AMR_AF=0.1441;AFR_AF=0.0673;EUR_AF=0.2406;SAS_AF=0.2556;AA=G|||;VT=SNP
5	90848922	rs13357170	C	T	100	PASS	AC=721;AF=0.14397;AN=5008;NS=2504;DP=17926;EAS_AF=0.0407;AMR_AF=0.1441;AFR_AF=0.0666;EUR_AF=0.2406;SAS_AF=0.2556;AA=A|||;VT=SNP
5	90849062	rs332518	A	G	100	PASS	AC=1871;AF=0.373602;AN=5008;NS=2504;DP=18387;EAS_AF=0.121;AMR_AF=0.2478;AFR_AF=0.6346;EUR_AF=0.3141;SAS_AF=0.4315;AA=G|||;VT=SNP
5	90849639	rs142543489	G	A	100	PASS	AC=10;AF=0.00199681;AN=5008;NS=2504;DP=19653;EAS_AF=0.0089;AMR_AF=0.0014;AFR_AF=0;EUR_AF=0;SAS_AF=0;AA=G|||;VT=SNP
5	90850615	rs10079249	A	G	100	PASS	AC=722;AF=0.144169;AN=5008;NS=2504;DP=12920;EAS_AF=0.0407;AMR_AF=0.1441;AFR_AF=0.0673;EUR_AF=0.2406;SAS_AF=0.2556;AA=G|||;VT=SNP
5	90850664	rs10064369	C	T	100	PASS	AC=722;AF=0.144169;AN=5008;NS=2504;DP=13487;EAS_AF=0.0407;AMR_AF=0.1441;AFR_AF=0.0673;EUR_AF=0.2406;SAS_AF=0.2556;AA=C|||;VT=SNP
5	90850969	rs13360800	T	A	100	PASS	AC=722;AF=0.144169;AN=5008;NS=2504;DP=17666;EAS_AF=0.0407;AMR_AF=0.1441;AFR_AF=0.0673;EUR_AF=0.2406;SAS_AF=0.2556;AA=A|||;VT=SNP
5	90851263	rs13358542	G	A	100	PASS	AC=723;AF=0.144369;AN=5008;NS=2504;DP=18580;EAS_AF=0.0407;AMR_AF=0.1441;AFR_AF=0.0681;EUR_AF=0.2406;SAS_AF=0.2556;AA=G|||;VT=SNP
5	90851389	rs143271114	G	A	100	PASS	AC=482;AF=0.096246;AN=5008;NS=2504;DP=20570;EAS_AF=0.0714;AMR_AF=0.0591;AFR_AF=0.1672;EUR_AF=0.0596;SAS_AF=0.09;AA=G|||;VT=SNP
5	90851744	rs13360925	T	C	100	PASS	AC=722;AF=0.144169;AN=5008;NS=2504;DP=20248;EAS_AF=0.0407;AMR_AF=0.1441;AFR_AF=0.0673;EUR_AF=0.2406;SAS_AF=0.2556;AA=C|||;VT=SNP
5	90852015	rs7707717	G	A	100	PASS	AC=722;AF=0.144169;AN=5008;NS=2504;DP=19537;EAS_AF=0.0407;AMR_AF=0.1441;AFR_AF=0.0673;EUR_AF=0.2406;SAS_AF=0.2556;AA=G|||;VT=SNP
5	90852247	rs7707782	C	T	100	PASS	AC=722;AF=0.144169;AN=5008;NS=2504;DP=21428;EAS_AF=0.0407;AMR_AF=0.1441;AFR_AF=0.0673;EUR_AF=0.2406;SAS_AF=0.2556;AA=C|||;VT=SNP
5	90852394	rs7708089	C	T	100	PASS	AC=722;AF=0.144169;AN=5008;NS=2504;DP=21060;EAS_AF=0.0407;AMR_AF=0.1441;AFR_AF=0.0673;EUR_AF=0.2406;SAS_AF=0.2556;AA=T|||;VT=SNP
5	90852452	rs7708120	C	T	100	PASS	AC=722;AF=0.144169;AN=5008;NS=2504;DP=21485;EAS_AF=0.0407;AMR_AF=0.1441;AFR_AF=0.0673;EUR_AF=0.2406;SAS_AF=0.2556;AA=c|||;VT=SNP
5	90852531	rs188339827	C	T	100	PASS	AC=65;AF=0.0129792;AN=5008;NS=2504;DP=20654;EAS_AF=0.0625;AMR_AF=0;AFR_AF=0;EUR_AF=0;SAS_AF=0.002;AA=C|||;VT=SNP
5	90853160	rs6872564	C	T	100	PASS	AC=725;AF=0.144768;AN=5008;NS=2504;DP=18649;EAS_AF=0.0804;AMR_AF=0.1671;AFR_AF=0.1286;EUR_AF=0.2644;SAS_AF=0.0941;AA=C|||;VT=SNP
5	90854759	rs7719043	A	G	100	PASS	AC=1049;AF=0.209465;AN=5008;NS=2504;DP=18112;EAS_AF=0.0813;AMR_AF=0.0951;AFR_AF=0.4962;EUR_AF=0.0726;SAS_AF=0.1759;AA=A|||;VT=SNP
5	90854761	rs7719044	A	G	100	PASS	AC=4085;AF=0.815695;AN=5008;NS=2504;DP=18244;EAS_AF=0.6885;AMR_AF=0.83;AFR_AF=0.944;EUR_AF=0.8201;SAS_AF=0.7587;AA=G|||;VT=SNP
5	90854843	rs9885142	A	C	100	PASS	AC=723;AF=0.144369;AN=5008;NS=2504;DP=19804;EAS_AF=0.0407;AMR_AF=0.1441;AFR_AF=0.0681;EUR_AF=0.2406;SAS_AF=0.2556;AA=C|||;VT=SNP
5	90855639	rs7706643	T	G	100	PASS	AC=723;AF=0.144369;AN=5008;NS=2504;DP=20338;EAS_AF=0.0407;AMR_AF=0.1441;AFR_AF=0.0681;EUR_AF=0.2406;SAS_AF=0.2556;AA=G|||;VT=SNP
5	90856165	rs147715414	C	T	100	PASS	AC=722;AF=0.144169;AN=5008;NS=2504;DP=19735;EAS_AF=0.0407;AMR_AF=0.1441;AFR_AF=0.0673;EUR_AF=0.2406;SAS_AF=0.2556;AA=C|||;VT=SNP
5	90856419	rs9885528	G	A	100	PASS	AC=721;AF=0.14397;AN=5008;NS=2504;DP=20453;EAS_AF=0.0407;AMR_AF=0.1441;AFR_AF=0.0673;EUR_AF=0.2396;SAS_AF=0.2556;AA=G|||;VT=SNP
5	90857254	rs10045672	G	A	100	PASS	AC=483;AF=0.0964457;AN=5008;NS=2504;DP=21278;EAS_AF=0.0724;AMR_AF=0.0591;AFR_AF=0.1679;EUR_AF=0.0586;SAS_AF=0.09;AA=G|||;VT=SNP
5	90858258	rs10942636	C	T	100	PASS	AC=390;AF=0.0778754;AN=5008;NS=2504;DP=17577;EAS_AF=0.0714;AMR_AF=0.0504;AFR_AF=0.1029;EUR_AF=0.0586;SAS_AF=0.09;AA=C|||;VT=SNP
5	90858678	rs72771564	T	C	100	PASS	AC=721;AF=0.14397;AN=5008;NS=2504;DP=17921;EAS_AF=0.0407;AMR_AF=0.1441;AFR_AF=0.0673;EUR_AF=0.2396;SAS_AF=0.2556;AA=T|||;VT=SNP
5	90858708	rs72771565	C	A	100	PASS	AC=721;AF=0.14397;AN=5008;NS=2504;DP=18135;EAS_AF=0.0407;AMR_AF=0.1441;AFR_AF=0.0673;EUR_AF=0.2396;SAS_AF=0.2556;AA=C|||;VT=SNP
5	90858709	rs72771566	C	A	100	PASS	AC=722;AF=0.144169;AN=5008;NS=2504;DP=18184;EAS_AF=0.0407;AMR_AF=0.1441;AFR_AF=0.0673;EUR_AF=0.2396;SAS_AF=0.2566;AA=C|||;VT=SNP
5	90858900	rs72771567	C	T	100	PASS	AC=721;AF=0.14397;AN=5008;NS=2504;DP=19013;EAS_AF=0.0407;AMR_AF=0.1441;AFR_AF=0.0673;EUR_AF=0.2396;SAS_AF=0.2556;AA=C|||;VT=SNP
5	90859257	rs1120946	G	A	100	PASS	AC=1872;AF=0.373802;AN=5008;NS=2504;DP=18562;EAS_AF=0.121;AMR_AF=0.2478;AFR_AF=0.6354;EUR_AF=0.3141;SAS_AF=0.4315;AA=A|||;VT=SNP
5	90859702	rs117646903	G	A	100	PASS	AC=10;AF=0.00199681;AN=5008;NS=2504;DP=19539;EAS_AF=0.0089;AMR_AF=0.0014;AFR_AF=0;EUR_AF=0;SAS_AF=0;AA=G|||;VT=SNP
5	90859938	rs116490872	C	A	100	PASS	AC=720;AF=0.14377;AN=5008;NS=2504;DP=19174;EAS_AF=0.0407;AMR_AF=0.1441;AFR_AF=0.0673;EUR_AF=0.2386;SAS_AF=0.2556;AA=C|||;VT=SNP
5	90859963	rs72771569	C	T	100	PASS	AC=720;AF=0.14377;AN=5008;NS=2504;DP=19216;EAS_AF=0.0407;AMR_AF=0.1441;AFR_AF=0.0673;EUR_AF=0.2386;SAS_AF=0.2556;AA=T|||;VT=SNP
5	90860117	rs117871489	C	T	100	PASS	AC=202;AF=0.0403355;AN=5008;NS=2504;DP=21797;EAS_AF=0.1935;AMR_AF=0;AFR_AF=0;EUR_AF=0.002;SAS_AF=0.0051;AA=C|||;VT=SNP
5	90860165	rs2919809	A	G	100	PASS	AC=1871;AF=0.373602;AN=5008;NS=2504;DP=21215;EAS_AF=0.121;AMR_AF=0.2493;AFR_AF=0.6354;EUR_AF=0.3121;SAS_AF=0.4315;AA=G|||;VT=SNP
5	90860215	rs189731705	G	T	100	PASS	AC=15;AF=0.00299521;AN=5008;NS=2504;DP=21834;EAS_AF=0.0149;AMR_AF=0;AFR_AF=0;EUR_AF=0;SAS_AF=0;AA=G|||;VT=SNP
5	90860370	rs62376596	G	A	100	PASS	AC=1355;AF=0.270567;AN=5008;NS=2504;DP=20056;EAS_AF=0.4891;AMR_AF=0.4107;AFR_AF=0.0779;EUR_AF=0.2445;SAS_AF=0.2331;AA=G|||;VT=SNP
5	90860470	rs10043928	C	A	100	PASS	AC=482;AF=0.096246;AN=5008;NS=2504;DP=19489;EAS_AF=0.0714;AMR_AF=0.0591;AFR_AF=0.1679;EUR_AF=0.0586;SAS_AF=0.09;AA=C|||;VT=SNP
5	90860617	rs142720829	G	T	100	PASS	AC=627;AF=0.1252;AN=5008;NS=2504;DP=22125;EAS_AF=0.0387;AMR_AF=0.1326;AFR_AF=0.0053;EUR_AF=0.2376;SAS_AF=0.2556;AA=G|||;VT=SNP
5	90860670	rs72771571	G	A	100	PASS	AC=719;AF=0.14357;AN=5008;NS=2504;DP=20802;EAS_AF=0.0387;AMR_AF=0.1441;AFR_AF=0.0681;EUR_AF=0.2386;SAS_AF=0.2556;AA=G|||;VT=SNP
5	90861032	rs28820626	C	A	100	PASS	AC=544;AF=0.108626;AN=5008;NS=2504;DP=17853;EAS_AF=0.0714;AMR_AF=0.062;AFR_AF=0.2133;EUR_AF=0.0586;SAS_AF=0.09;AA=C|||;VT=SNP
5	90861663	rs10474362	A	G	100	PASS	AC=720;AF=0.14377;AN=5008;NS=2504;DP=19333;EAS_AF=0.0407;AMR_AF=0.1441;AFR_AF=0.0673;EUR_AF=0.2386;SAS_AF=0.2556;AA=a|||;VT=SNP
5	90862309	rs1441391	G	A	100	PASS	AC=1868;AF=0.373003;AN=5008;NS=2504;DP=18342;EAS_AF=0.121;AMR_AF=0.2493;AFR_AF=0.6339;EUR_AF=0.3121;SAS_AF=0.4305;AA=a|||;VT=SNP
5	90863089	rs10473948	A	T	100	PASS	AC=721;AF=0.14397;AN=5008;NS=2504;DP=18617;EAS_AF=0.0407;AMR_AF=0.1441;AFR_AF=0.0673;EUR_AF=0.2386;SAS_AF=0.2566;AA=a|||;VT=SNP
5	90863382	rs1813756	T	C	100	PASS	AC=1868;AF=0.373003;AN=5008;NS=2504;DP=17805;EAS_AF=0.121;AMR_AF=0.2478;AFR_AF=0.6339;EUR_AF=0.3121;SAS_AF=0.4315;AA=c|||;VT=SNP
5	90863735	rs115510000	T	C	100	PASS	AC=720;AF=0.14377;AN=5008;NS=2504;DP=17495;EAS_AF=0.0407;AMR_AF=0.1441;AFR_AF=0.0673;EUR_AF=0.2386;SAS_AF=0.2556;AA=t|||;VT=SNP
5	90863838	rs13353975	G	T	100	PASS	AC=720;AF=0.14377;AN=5008;NS=2504;DP=16922;EAS_AF=0.0407;AMR_AF=0.1441;AFR_AF=0.0673;EUR_AF=0.2386;SAS_AF=0.2556;AA=g|||;VT=SNP
5	90864460	rs72771577	C	T	100	PASS	AC=542;AF=0.108227;AN=5008;NS=2504;DP=19325;EAS_AF=0.0704;AMR_AF=0.062;AFR_AF=0.2126;EUR_AF=0.0586;SAS_AF=0.09;AA=C|||;VT=SNP
5	90864497	rs1822167	T	C	100	PASS	AC=1861;AF=0.371605;AN=5008;NS=2504;DP=19542;EAS_AF=0.12;AMR_AF=0.2464;AFR_AF=0.6301;EUR_AF=0.3121;SAS_AF=0.4315;AA=t|||;VT=SNP
5	90864618	rs116277035	T	C	100	PASS	AC=129;AF=0.0257588;AN=5008;NS=2504;DP=18461;EAS_AF=0.0407;AMR_AF=0.0346;AFR_AF=0.0061;EUR_AF=0.0477;SAS_AF=0.0082;AA=T|||;VT=SNP
5	90864991	rs56218465	T	A	100	PASS	AC=721;AF=0.14397;AN=5008;NS=2504;DP=18754;EAS_AF=0.0407;AMR_AF=0.1441;AFR_AF=0.0681;EUR_AF=0.2386;SAS_AF=0.2556;AA=T|||;VT=SNP
5	90865282	rs55749912	C	A	100	PASS	AC=720;AF=0.14377;AN=5008;NS=2504;DP=20351;EAS_AF=0.0407;AMR_AF=0.1441;AFR_AF=0.0673;EUR_AF=0.2386;SAS_AF=0.2556;AA=A|||;VT=SNP
5	90865785	rs10039747	T	C	100	PASS	AC=721;AF=0.14397;AN=5008;NS=2504;DP=21311;EAS_AF=0.0407;AMR_AF=0.1441;AFR_AF=0.0681;EUR_AF=0.2386;SAS_AF=0.2556;AA=C|||;VT=SNP
5	90866581	rs17641283	C	T	100	PASS	AC=721;AF=0.14397;AN=5008;NS=2504;DP=16603;EAS_AF=0.0407;AMR_AF=0.1441;AFR_AF=0.0673;EUR_AF=0.2386;SAS_AF=0.2566;AA=C|||;VT=SNP
5	90866784	rs55975355	T	C	100	PASS	AC=721;AF=0.14397;AN=5008;NS=2504;DP=17596;EAS_AF=0.0407;AMR_AF=0.1441;AFR_AF=0.0673;EUR_AF=0.2386;SAS_AF=0.2566;AA=T|||;VT=SNP
5	90866952	rs17641301	G	A	100	PASS	AC=721;AF=0.14397;AN=5008;NS=2504;DP=21730;EAS_AF=0.0407;AMR_AF=0.1441;AFR_AF=0.0673;EUR_AF=0.2386;SAS_AF=0.2566;AA=A|||;VT=SNP
5	90867259	rs6863217	T	A	100	PASS	AC=1868;AF=0.373003;AN=5008;NS=2504;DP=19161;EAS_AF=0.12;AMR_AF=0.2478;AFR_AF=0.6339;EUR_AF=0.3121;SAS_AF=0.4325;AA=A|||;VT=SNP
5	90867639	rs10043890	A	T	100	PASS	AC=1869;AF=0.373203;AN=5008;NS=2504;DP=16431;EAS_AF=0.12;AMR_AF=0.2493;AFR_AF=0.6339;EUR_AF=0.3121;SAS_AF=0.4325;AA=T|||;VT=SNP
5	90867681	rs987092	T	C	100	PASS	AC=1870;AF=0.373403;AN=5008;NS=2504;DP=16039;EAS_AF=0.12;AMR_AF=0.2507;AFR_AF=0.6339;EUR_AF=0.3121;SAS_AF=0.4325;AA=C|||;VT=SNP
5	90868975	rs72771578	G	T	100	PASS	AC=721;AF=0.14397;AN=5008;NS=2504;DP=13998;EAS_AF=0.0407;AMR_AF=0.1441;AFR_AF=0.0673;EUR_AF=0.2386;SAS_AF=0.2566;AA=G|||;VT=SNP
5	90869174	rs10051901	C	T	100	PASS	AC=720;AF=0.14377;AN=5008;NS=2504;DP=12499;EAS_AF=0.0407;AMR_AF=0.1441;AFR_AF=0.0673;EUR_AF=0.2386;SAS_AF=0.2556;AA=C|||;VT=SNP
5	90869184	rs10066951	A	T	100	PASS	AC=720;AF=0.14377;AN=5008;NS=2504;DP=12097;EAS_AF=0.0407;AMR_AF=0.1441;AFR_AF=0.0673;EUR_AF=0.2386;SAS_AF=0.2556;AA=A|||;VT=SNP
5	90869478	rs10038699	T	C	100	PASS	AC=721;AF=0.14397;AN=5008;NS=2504;DP=17029;EAS_AF=0.0407;AMR_AF=0.1441;AFR_AF=0.0673;EUR_AF=0.2386;SAS_AF=0.2566;AA=T|||;VT=SNP
5	90869632	rs10035748	C	G	100	PASS	AC=721;AF=0.14397;AN=5008;NS=2504;DP=21090;EAS_AF=0.0407;AMR_AF=0.1441;AFR_AF=0.0673;EUR_AF=0.2386;SAS_AF=0.2566;AA=C|||;VT=SNP
5	90871630	rs10037356	C	T	100	PASS	AC=724;AF=0.144569;AN=5008;NS=2504;DP=17444;EAS_AF=0.0407;AMR_AF=0.1441;AFR_AF=0.0696;EUR_AF=0.2386;SAS_AF=0.2566;AA=C|||;VT=SNP
5	90872254	rs140394678	A	G	100	PASS	AC=723;AF=0.144369;AN=5008;NS=2504;DP=20093;EAS_AF=0.0407;AMR_AF=0.1441;AFR_AF=0.0688;EUR_AF=0.2386;SAS_AF=0.2566;AA=G|||;VT=SNP
5	90873294	rs6867266	T	C	100	PASS	AC=1875;AF=0.374401;AN=5008;NS=2504;DP=17044;EAS_AF=0.12;AMR_AF=0.2478;AFR_AF=0.6399;EUR_AF=0.3101;SAS_AF=0.4335;AA=C|||;VT=SNP
5	90873511	rs117250753	A	G	100	PASS	AC=97;AF=0.019369;AN=5008;NS=2504;DP=16191;EAS_AF=0.0933;AMR_AF=0;AFR_AF=0;EUR_AF=0;SAS_AF=0.0031;AA=A|||;VT=SNP
5	90873884	rs6891503	G	A	100	PASS	AC=800;AF=0.159744;AN=5008;NS=2504;DP=16995;EAS_AF=0.0407;AMR_AF=0.1441;AFR_AF=0.1263;EUR_AF=0.2386;SAS_AF=0.2577;AA=A|||;VT=SNP
5	90873995	rs6891710	G	T	100	PASS	AC=724;AF=0.144569;AN=5008;NS=2504;DP=16734;EAS_AF=0.0407;AMR_AF=0.1441;AFR_AF=0.0688;EUR_AF=0.2386;SAS_AF=0.2577;AA=G|||;VT=SNP
5	90875264	rs13358081	G	T	100	PASS	AC=729;AF=0.145567;AN=5008;NS=2504;DP=16367;EAS_AF=0.0446;AMR_AF=0.1441;AFR_AF=0.0696;EUR_AF=0.2386;SAS_AF=0.2577;AA=T|||;VT=SNP
5	90875343	rs13358067	C	A	100	PASS	AC=728;AF=0.145367;AN=5008;NS=2504;DP=15540;EAS_AF=0.0446;AMR_AF=0.1441;AFR_AF=0.0688;EUR_AF=0.2386;SAS_AF=0.2577;AA=C|||;VT=SNP
5	90875566	rs13358135	G	T	100	PASS	AC=728;AF=0.145367;AN=5008;NS=2504;DP=16506;EAS_AF=0.0446;AMR_AF=0.1441;AFR_AF=0.0688;EUR_AF=0.2386;SAS_AF=0.2577;AA=G|||;VT=SNP
5	90875726	rs13358142	C	G	100	PASS	AC=732;AF=0.146166;AN=5008;NS=2504;DP=16791;EAS_AF=0.0456;AMR_AF=0.1455;AFR_AF=0.0703;EUR_AF=0.2386;SAS_AF=0.2577;AA=G|||;VT=SNP
5	90876499	rs1155757	C	T	100	PASS	AC=728;AF=0.145367;AN=5008;NS=2504;DP=18250;EAS_AF=0.0446;AMR_AF=0.1441;AFR_AF=0.0688;EUR_AF=0.2386;SAS_AF=0.2577;AA=C|||;VT=SNP
5	90877715	rs72771584	C	T	100	PASS	AC=729;AF=0.145567;AN=5008;NS=2504;DP=14121;EAS_AF=0.0446;AMR_AF=0.1455;AFR_AF=0.0688;EUR_AF=0.2386;SAS_AF=0.2577;AA=C|||;VT=SNP
5	90877770	rs138251557	C	T	100	PASS	AC=25;AF=0.00499201;AN=5008;NS=2504;DP=13239;EAS_AF=0.0238;AMR_AF=0;AFR_AF=0;EUR_AF=0;SAS_AF=0.001;AA=C|||;VT=SNP
5	90881219	rs2919811	G	A	100	PASS	AC=999;AF=0.199481;AN=5008;NS=2504;DP=20553;EAS_AF=0.0804;AMR_AF=0.0893;AFR_AF=0.4622;EUR_AF=0.0706;SAS_AF=0.1779;AA=G|||;VT=SNP
5	90881388	rs6452960	A	G	100	PASS	AC=1888;AF=0.376997;AN=5008;NS=2504;DP=19221;EAS_AF=0.125;AMR_AF=0.2507;AFR_AF=0.6415;EUR_AF=0.3091;SAS_AF=0.4387;AA=G|||;VT=SNP
5	90882168	rs6888139	T	C	100	PASS	AC=976;AF=0.194888;AN=5008;NS=2504;DP=21926;EAS_AF=0.0804;AMR_AF=0.0893;AFR_AF=0.444;EUR_AF=0.0706;SAS_AF=0.1789;AA=T|||;VT=SNP
5	90883485	rs1596056	A	G	100	PASS	AC=2029;AF=0.405152;AN=5008;NS=2504;DP=15778;EAS_AF=0.125;AMR_AF=0.2522;AFR_AF=0.7625;EUR_AF=0.2992;SAS_AF=0.4284;AA=G|||;VT=SNP
5	90886477	rs6452961	G	A	100	PASS	AC=4367;AF=0.872005;AN=5008;NS=2504;DP=14171;EAS_AF=0.7381;AMR_AF=0.8703;AFR_AF=0.9947;EUR_AF=0.8926;SAS_AF=0.8241;AA=A|||;VT=SNP
5	90886601	rs1596055	A	T	100	PASS	AC=1888;AF=0.376997;AN=5008;NS=2504;DP=14829;EAS_AF=0.125;AMR_AF=0.2507;AFR_AF=0.6415;EUR_AF=0.3091;SAS_AF=0.4387;AA=T|||;VT=SNP
5	90886680	rs6890336	A	G	100	PASS	AC=999;AF=0.199481;AN=5008;NS=2504;DP=15124;EAS_AF=0.0804;AMR_AF=0.0893;AFR_AF=0.4614;EUR_AF=0.0706;SAS_AF=0.1789;AA=A|||;VT=SNP
5	90889412	rs4426949	G	A	100	PASS	AC=4367;AF=0.872005;AN=5008;NS=2504;DP=17861;EAS_AF=0.7381;AMR_AF=0.8703;AFR_AF=0.9947;EUR_AF=0.8926;SAS_AF=0.8241;AA=A|||;VT=SNP
5	90890018	rs7721647	C	T	100	PASS	AC=2018;AF=0.402955;AN=5008;NS=2504;DP=18174;EAS_AF=0.125;AMR_AF=0.2522;AFR_AF=0.7534;EUR_AF=0.3002;SAS_AF=0.4284;AA=T|||;VT=SNP
5	90891016	rs117240525	G	A	100	PASS	AC=31;AF=0.0061901;AN=5008;NS=2504;DP=16186;EAS_AF=0.0278;AMR_AF=0.0014;AFR_AF=0;EUR_AF=0;SAS_AF=0.002;AA=G|||;VT=SNP
5	90891116	rs10061039	A	G	100	PASS	AC=731;AF=0.145966;AN=5008;NS=2504;DP=17635;EAS_AF=0.0446;AMR_AF=0.1484;AFR_AF=0.0681;EUR_AF=0.2386;SAS_AF=0.2587;AA=A|||;VT=SNP
5	90891187	rs56201156	T	C	100	PASS	AC=216;AF=0.043131;AN=5008;NS=2504;DP=18944;EAS_AF=0.0714;AMR_AF=0.0375;AFR_AF=0.0015;EUR_AF=0.0497;SAS_AF=0.0675;AA=T|||;VT=SNP
5	90891236	rs10054023	T	A	100	PASS	AC=734;AF=0.146565;AN=5008;NS=2504;DP=18612;EAS_AF=0.0446;AMR_AF=0.1484;AFR_AF=0.0703;EUR_AF=0.2386;SAS_AF=0.2587;AA=t|||;VT=SNP
5	90891976	rs138362662	A	T	100	PASS	AC=38;AF=0.00758786;AN=5008;NS=2504;DP=19228;EAS_AF=0.0347;AMR_AF=0.0014;AFR_AF=0;EUR_AF=0;SAS_AF=0.002;AA=A|||;VT=SNP
5	90892361	rs1505853	C	T	100	PASS	AC=2017;AF=0.402756;AN=5008;NS=2504;DP=18377;EAS_AF=0.125;AMR_AF=0.2536;AFR_AF=0.7519;EUR_AF=0.3002;SAS_AF=0.4284;AA=T|||;VT=SNP
5	90893636	rs1505852	C	A	100	PASS	AC=2016;AF=0.402556;AN=5008;NS=2504;DP=19735;EAS_AF=0.125;AMR_AF=0.2522;AFR_AF=0.7519;EUR_AF=0.3002;SAS_AF=0.4284;AA=A|||;VT=SNP
5	90893954	rs1505851	T	C	100	PASS	AC=2016;AF=0.402556;AN=5008;NS=2504;DP=21224;EAS_AF=0.125;AMR_AF=0.2522;AFR_AF=0.7519;EUR_AF=0.3002;SAS_AF=0.4284;AA=C|||;VT=SNP
5	90894615	rs1505850	A	G	100	PASS	AC=1863;AF=0.372005;AN=5008;NS=2504;DP=18769;EAS_AF=0.125;AMR_AF=0.2464;AFR_AF=0.6346;EUR_AF=0.2992;SAS_AF=0.4356;AA=A|||;VT=SNP
5	90894759	rs117777481	C	T	100	PASS	AC=32;AF=0.00638978;AN=5008;NS=2504;DP=15157;EAS_AF=0.0278;AMR_AF=0.0014;AFR_AF=0;EUR_AF=0;SAS_AF=0.0031;AA=C|||;VT=SNP
5	90894854	rs1847836	G	A	100	PASS	AC=2016;AF=0.402556;AN=5008;NS=2504;DP=18996;EAS_AF=0.125;AMR_AF=0.2522;AFR_AF=0.7519;EUR_AF=0.3002;SAS_AF=0.4284;AA=A|||;VT=SNP
5	90897998	rs147196948	C	T	100	PASS	AC=31;AF=0.0061901;AN=5008;NS=2504;DP=19008;EAS_AF=0.0298;AMR_AF=0;AFR_AF=0;EUR_AF=0;SAS_AF=0.001;AA=C|||;VT=SNP
5	90899223	rs1847838	A	G	100	PASS	AC=2010;AF=0.401358;AN=5008;NS=2504;DP=18080;EAS_AF=0.124;AMR_AF=0.2507;AFR_AF=0.7496;EUR_AF=0.2992;SAS_AF=0.4284;AA=G|||;VT=SNP
5	90900362	rs66818976	A	G	100	PASS	AC=672;AF=0.134185;AN=5008;NS=2504;DP=14979;EAS_AF=0.0794;AMR_AF=0.1643;AFR_AF=0.0522;EUR_AF=0.2793;SAS_AF=0.1309;AA=A|||;VT=SNP
5	90900456	rs74968319	G	T	100	PASS	AC=61;AF=0.0121805;AN=5008;NS=2504;DP=15667;EAS_AF=0.0437;AMR_AF=0.0187;AFR_AF=0;EUR_AF=0;SAS_AF=0.0041;AA=G|||;VT=SNP
5	90901337	rs17641623	A	G	100	PASS	AC=2043;AF=0.407947;AN=5008;NS=2504;DP=16299;EAS_AF=0.5278;AMR_AF=0.5548;AFR_AF=0.1248;EUR_AF=0.4811;SAS_AF=0.4877;AA=A|||;VT=SNP
5	90901781	rs7735764	T	C	100	PASS	AC=3178;AF=0.634585;AN=5008;NS=2504;DP=16237;EAS_AF=0.6071;AMR_AF=0.6556;AFR_AF=0.6982;EUR_AF=0.5417;SAS_AF=0.6575;AA=C|||;VT=SNP
5	90902211	rs2367530	A	G	100	PASS	AC=953;AF=0.190296;AN=5008;NS=2504;DP=16800;EAS_AF=0.0794;AMR_AF=0.085;AFR_AF=0.4448;EUR_AF=0.0606;SAS_AF=0.1687;AA=A|||;VT=SNP
5	90903609	rs10514350	A	G	100	PASS	AC=724;AF=0.144569;AN=5008;NS=2504;DP=18811;EAS_AF=0.0446;AMR_AF=0.147;AFR_AF=0.0643;EUR_AF=0.2376;SAS_AF=0.2587;AA=A|||;VT=SNP
5	90906337	rs33939675	G	C	100	PASS	AC=978;AF=0.195288;AN=5008;NS=2504;DP=18978;EAS_AF=0.0804;AMR_AF=0.085;AFR_AF=0.4629;EUR_AF=0.0606;SAS_AF=0.1687;AA=G|||;VT=SNP
5	90909549	rs75842768	C	T	100	PASS	AC=117;AF=0.0233626;AN=5008;NS=2504;DP=19035;EAS_AF=0.1141;AMR_AF=0;AFR_AF=0;EUR_AF=0;SAS_AF=0.002;AA=C|||;VT=SNP
5	90909574	rs7703346	A	T	100	PASS	AC=2041;AF=0.407548;AN=5008;NS=2504;DP=19538;EAS_AF=0.5268;AMR_AF=0.5533;AFR_AF=0.1248;EUR_AF=0.4811;SAS_AF=0.4877;AA=A|||;VT=SNP
5	90909727	rs7703640	C	T	100	PASS	AC=2041;AF=0.407548;AN=5008;NS=2504;DP=19050;EAS_AF=0.5268;AMR_AF=0.5533;AFR_AF=0.1248;EUR_AF=0.4811;SAS_AF=0.4877;AA=C|||;VT=SNP
5	90909778	rs7723748	T	C	100	PASS	AC=2041;AF=0.407548;AN=5008;NS=2504;DP=17607;EAS_AF=0.5268;AMR_AF=0.5533;AFR_AF=0.1248;EUR_AF=0.4811;SAS_AF=0.4877;AA=T|||;VT=SNP
5	90912789	rs34113537	C	T	100	PASS	AC=969;AF=0.19349;AN=5008;NS=2504;DP=17882;EAS_AF=0.0794;AMR_AF=0.085;AFR_AF=0.4569;EUR_AF=0.0616;SAS_AF=0.1677;AA=C|||;VT=SNP
5	90913314	rs987363	A	G	100	PASS	AC=973;AF=0.194289;AN=5008;NS=2504;DP=17006;EAS_AF=0.0794;AMR_AF=0.085;AFR_AF=0.4599;EUR_AF=0.0616;SAS_AF=0.1677;AA=A|||;VT=SNP
5	90913600	rs75780720	G	A	100	PASS	AC=43;AF=0.00858626;AN=5008;NS=2504;DP=17217;EAS_AF=0.0417;AMR_AF=0;AFR_AF=0;EUR_AF=0;SAS_AF=0.001;AA=G|||;VT=SNP
5	90913952	rs7729308	G	A	100	PASS	AC=1997;AF=0.398762;AN=5008;NS=2504;DP=17585;EAS_AF=0.123;AMR_AF=0.2478;AFR_AF=0.7421;EUR_AF=0.3002;SAS_AF=0.4274;AA=A|||;VT=SNP
5	90915268	rs4312919	G	A	100	PASS	AC=2006;AF=0.400559;AN=5008;NS=2504;DP=18559;EAS_AF=0.123;AMR_AF=0.2493;AFR_AF=0.7481;EUR_AF=0.3002;SAS_AF=0.4274;AA=A|||;VT=SNP
5	90915357	rs1441392	C	T	100	PASS	AC=1016;AF=0.202875;AN=5008;NS=2504;DP=19856;EAS_AF=0.0794;AMR_AF=0.0908;AFR_AF=0.4902;EUR_AF=0.0616;SAS_AF=0.1667;AA=C|||;VT=SNP
5	90915747	rs12655615	C	A	100	PASS	AC=112;AF=0.0223642;AN=5008;NS=2504;DP=22003;EAS_AF=0.0288;AMR_AF=0.0288;AFR_AF=0.0061;EUR_AF=0.0388;SAS_AF=0.0164;AA=C|||;VT=SNP
5	90915770	rs7717991	T	C	100	PASS	AC=1176;AF=0.234824;AN=5008;NS=2504;DP=21608;EAS_AF=0.0794;AMR_AF=0.0994;AFR_AF=0.6059;EUR_AF=0.0616;SAS_AF=0.1677;AA=C|||;VT=SNP
5	90917610	rs6867770	C	G	100	PASS	AC=719;AF=0.14357;AN=5008;NS=2504;DP=18560;EAS_AF=0.0437;AMR_AF=0.1455;AFR_AF=0.062;EUR_AF=0.2376;SAS_AF=0.2587;AA=C|||;VT=SNP
5	90918194	rs10059323	G	A	100	PASS	AC=792;AF=0.158147;AN=5008;NS=2504;DP=15228;EAS_AF=0.0466;AMR_AF=0.147;AFR_AF=0.1127;EUR_AF=0.2396;SAS_AF=0.2587;AA=G|||;VT=SNP
5	90919419	rs9885387	T	C	100	PASS	AC=2127;AF=0.42472;AN=5008;NS=2504;DP=19084;EAS_AF=0.5248;AMR_AF=0.5591;AFR_AF=0.1868;EUR_AF=0.4811;SAS_AF=0.4898;AA=T|||;VT=SNP
5	90919651	rs72771598	G	A	100	PASS	AC=1282;AF=0.25599;AN=5008;NS=2504;DP=20265;EAS_AF=0.4782;AMR_AF=0.402;AFR_AF=0.0446;EUR_AF=0.2386;SAS_AF=0.227;AA=G|||;VT=SNP
5	90919961	rs1605141	G	A	100	PASS	AC=2127;AF=0.42472;AN=5008;NS=2504;DP=18081;EAS_AF=0.5238;AMR_AF=0.5605;AFR_AF=0.1868;EUR_AF=0.4811;SAS_AF=0.4898;AA=G|||;VT=SNP
5	90922528	rs6887197	T	G	100	PASS	AC=366;AF=0.0730831;AN=5008;NS=2504;DP=15977;EAS_AF=0.0655;AMR_AF=0.0403;AFR_AF=0.1082;EUR_AF=0.0507;SAS_AF=0.0798;AA=T|||;VT=SNP
5	90924143	rs2197045	C	T	100	PASS	AC=2062;AF=0.411741;AN=5008;NS=2504;DP=15520;EAS_AF=0.5248;AMR_AF=0.5605;AFR_AF=0.1369;EUR_AF=0.4811;SAS_AF=0.4898;AA=C|||;VT=SNP
5	90925958	rs12522188	C	T	100	PASS	AC=2893;AF=0.577676;AN=5008;NS=2504;DP=17993;EAS_AF=0.5327;AMR_AF=0.6138;AFR_AF=0.6573;EUR_AF=0.494;SAS_AF=0.5767;AA=T|||;VT=SNP
5	90926353	rs4492142	T	G	100	PASS	AC=2965;AF=0.592053;AN=5008;NS=2504;DP=13161;EAS_AF=0.5347;AMR_AF=0.6182;AFR_AF=0.7073;EUR_AF=0.494;SAS_AF=0.5777;AA=G|||;VT=SNP
5	90927065	rs72771599	G	T	100	PASS	AC=2120;AF=0.423323;AN=5008;NS=2504;DP=16692;EAS_AF=0.5208;AMR_AF=0.5605;AFR_AF=0.1853;EUR_AF=0.4811;SAS_AF=0.4877;AA=G|||;VT=SNP
5	90928589	rs2202508	C	T	100	PASS	AC=4212;AF=0.841054;AN=5008;NS=2504;DP=12133;EAS_AF=0.6944;AMR_AF=0.8732;AFR_AF=0.9554;EUR_AF=0.839;SAS_AF=0.817;AA=T|||;VT=SNP
5	90928691	rs139199023	T	C	100	PASS	AC=40;AF=0.00798722;AN=5008;NS=2504;DP=14079;EAS_AF=0.0387;AMR_AF=0;AFR_AF=0;EUR_AF=0;SAS_AF=0.001;AA=T|||;VT=SNP
5	90929235	rs12188554	C	A	100	PASS	AC=220;AF=0.0439297;AN=5008;NS=2504;DP=14546;EAS_AF=0.0526;AMR_AF=0.0173;AFR_AF=0.0371;EUR_AF=0.0308;SAS_AF=0.0767;AA=C|||;VT=SNP
5	90929423	rs2202509	G	A	100	PASS	AC=2259;AF=0.451078;AN=5008;NS=2504;DP=12055;EAS_AF=0.5625;AMR_AF=0.6282;AFR_AF=0.2073;EUR_AF=0.501;SAS_AF=0.4888;AA=G|||;VT=SNP
5	90930298	rs76219564	A	G	100	PASS	AC=83;AF=0.0165735;AN=5008;NS=2504;DP=16083;EAS_AF=0.0337;AMR_AF=0.0562;AFR_AF=0;EUR_AF=0.008;SAS_AF=0.002;AA=A|||;VT=SNP
5	90931487	rs1827818	T	G	100	PASS	AC=255;AF=0.0509185;AN=5008;NS=2504;DP=16135;EAS_AF=0.0526;AMR_AF=0.0187;AFR_AF=0.062;EUR_AF=0.0318;SAS_AF=0.0767;AA=T|||;VT=SNP
5	90931568	rs17641761	A	G	100	PASS	AC=857;AF=0.171126;AN=5008;NS=2504;DP=15639;EAS_AF=0.0685;AMR_AF=0.1758;AFR_AF=0.1467;EUR_AF=0.2962;SAS_AF=0.1779;AA=A|||;VT=SNP
5	90932391	rs76340239	G	A	100	PASS	AC=221;AF=0.0441294;AN=5008;NS=2504;DP=18965;EAS_AF=0.0526;AMR_AF=0.0173;AFR_AF=0.0371;EUR_AF=0.0318;SAS_AF=0.0767;AA=G|||;VT=SNP
5	90933592	rs77009124	A	G	100	PASS	AC=188;AF=0.0375399;AN=5008;NS=2504;DP=16614;EAS_AF=0.0536;AMR_AF=0.0331;AFR_AF=0.0061;EUR_AF=0.0636;SAS_AF=0.0399;AA=A|||;VT=SNP
5	90935334	rs4355554	A	G	100	PASS	AC=4230;AF=0.844649;AN=5008;NS=2504;DP=15158;EAS_AF=0.7034;AMR_AF=0.8775;AFR_AF=0.9561;EUR_AF=0.8439;SAS_AF=0.817;AA=G|||;VT=SNP
5	90936694	rs10071476	A	G	100	PASS	AC=3673;AF=0.733427;AN=5008;NS=2504;DP=15546;EAS_AF=0.6925;AMR_AF=0.8415;AFR_AF=0.6271;EUR_AF=0.831;SAS_AF=0.7423;AA=G|||;VT=SNP
5	90939479	rs7703155	C	G	100	PASS	AC=318;AF=0.0634984;AN=5008;NS=2504;DP=15944;EAS_AF=0.0526;AMR_AF=0.0216;AFR_AF=0.1082;EUR_AF=0.0318;SAS_AF=0.0767;AA=C|||;VT=SNP
5	90939754	rs10051652	C	T	100	PASS	AC=2384;AF=0.476038;AN=5008;NS=2504;DP=17935;EAS_AF=0.5526;AMR_AF=0.6297;AFR_AF=0.3215;EUR_AF=0.4911;SAS_AF=0.4816;AA=C|||;VT=SNP
5	90940109	rs12186681	C	T	100	PASS	AC=3254;AF=0.64976;AN=5008;NS=2504;DP=17849;EAS_AF=0.6329;AMR_AF=0.8112;AFR_AF=0.4531;EUR_AF=0.7992;SAS_AF=0.6646;AA=C|||;VT=SNP
5	90940837	rs72771601	C	A	100	PASS	AC=2297;AF=0.458666;AN=5008;NS=2504;DP=19878;EAS_AF=0.5516;AMR_AF=0.6239;AFR_AF=0.2579;EUR_AF=0.4911;SAS_AF=0.4836;AA=C|||;VT=SNP
5	90941201	rs2962380	A	G	100	PASS	AC=4223;AF=0.843251;AN=5008;NS=2504;DP=21507;EAS_AF=0.6954;AMR_AF=0.8775;AFR_AF=0.9554;EUR_AF=0.8449;SAS_AF=0.818;AA=G|||;VT=SNP
5	90945613	rs12655580	C	T	100	PASS	AC=834;AF=0.166534;AN=5008;NS=2504;DP=18764;EAS_AF=0.0784;AMR_AF=0.1772;AFR_AF=0.1021;EUR_AF=0.3151;SAS_AF=0.184;AA=C|||;VT=SNP
5	90945812	rs1976519	G	A	100	PASS	AC=2280;AF=0.455272;AN=5008;NS=2504;DP=18711;EAS_AF=0.5565;AMR_AF=0.6196;AFR_AF=0.2564;EUR_AF=0.4811;SAS_AF=0.4765;AA=G|||;VT=SNP
5	90945978	rs16869903	A	T	100	PASS	AC=322;AF=0.0642971;AN=5008;NS=2504;DP=20754;EAS_AF=0.0526;AMR_AF=0.0216;AFR_AF=0.112;EUR_AF=0.0328;SAS_AF=0.0746;AA=A|||;VT=SNP
5	90947294	rs72773303	A	C	100	PASS	AC=845;AF=0.16873;AN=5008;NS=2504;DP=19458;EAS_AF=0.0784;AMR_AF=0.1758;AFR_AF=0.1089;EUR_AF=0.3171;SAS_AF=0.1851;AA=A|||;VT=SNP
5	90948266	rs62374738	C	T	100	PASS	AC=851;AF=0.169928;AN=5008;NS=2504;DP=20118;EAS_AF=0.0784;AMR_AF=0.1772;AFR_AF=0.1135;EUR_AF=0.3171;SAS_AF=0.184;AA=C|||;VT=SNP
5	90949334	rs2089271	C	T	100	PASS	AC=2280;AF=0.455272;AN=5008;NS=2504;DP=17525;EAS_AF=0.5565;AMR_AF=0.6196;AFR_AF=0.2564;EUR_AF=0.4801;SAS_AF=0.4775;AA=C|||;VT=SNP
5	90949682	rs2962379	G	A	100	PASS	AC=2233;AF=0.445887;AN=5008;NS=2504;DP=17271;EAS_AF=0.5565;AMR_AF=0.6153;AFR_AF=0.2231;EUR_AF=0.4801;SAS_AF=0.4775;AA=G|||;VT=SNP
5	90949943	rs1587948	T	C	100	PASS	AC=2276;AF=0.454473;AN=5008;NS=2504;DP=17073;EAS_AF=0.5565;AMR_AF=0.6196;AFR_AF=0.2526;EUR_AF=0.4801;SAS_AF=0.4785;AA=T|||;VT=SNP
5	90950210	rs2962378	G	A	100	PASS	AC=3293;AF=0.657548;AN=5008;NS=2504;DP=18191;EAS_AF=0.6349;AMR_AF=0.8127;AFR_AF=0.4826;EUR_AF=0.7972;SAS_AF=0.6636;AA=A|||;VT=SNP
5	90952342	rs1580949	G	A	100	PASS	AC=3650;AF=0.728834;AN=5008;NS=2504;DP=14762;EAS_AF=0.6885;AMR_AF=0.8401;AFR_AF=0.618;EUR_AF=0.829;SAS_AF=0.7382;AA=A|||;VT=SNP
5	90953266	rs148567231	C	A	100	PASS	AC=320;AF=0.0638978;AN=5008;NS=2504;DP=19142;EAS_AF=0.0526;AMR_AF=0.0216;AFR_AF=0.1112;EUR_AF=0.0318;SAS_AF=0.0746;AA=C|||;VT=SNP
5	90955496	rs62374741	A	G	100	PASS	AC=899;AF=0.179513;AN=5008;NS=2504;DP=16518;EAS_AF=0.0784;AMR_AF=0.1859;AFR_AF=0.1452;EUR_AF=0.3171;SAS_AF=0.184;AA=A|||;VT=SNP
5	90956743	rs2939243	A	G	100	PASS	AC=2259;AF=0.451078;AN=5008;NS=2504;DP=14322;EAS_AF=0.5565;AMR_AF=0.6153;AFR_AF=0.2413;EUR_AF=0.4801;SAS_AF=0.4796;AA=A|||;VT=SNP
5	90956953	rs2973840	G	A	100	PASS	AC=3209;AF=0.640775;AN=5008;NS=2504;DP=16636;EAS_AF=0.6349;AMR_AF=0.7997;AFR_AF=0.4266;EUR_AF=0.7972;SAS_AF=0.6626;AA=A|||;VT=SNP
5	90957198	rs62374742	C	T	100	PASS	AC=864;AF=0.172524;AN=5008;NS=2504;DP=13659;EAS_AF=0.0784;AMR_AF=0.1772;AFR_AF=0.1203;EUR_AF=0.3171;SAS_AF=0.1881;AA=T|||;VT=SNP
5	90957426	rs74574105	A	G	100	PASS	AC=223;AF=0.0445288;AN=5008;NS=2504;DP=16112;EAS_AF=0.0526;AMR_AF=0.0173;AFR_AF=0.0408;EUR_AF=0.0308;SAS_AF=0.0746;AA=A|||;VT=SNP
5	90958001	rs75763509	A	G	100	PASS	AC=223;AF=0.0445288;AN=5008;NS=2504;DP=18459;EAS_AF=0.0526;AMR_AF=0.0173;AFR_AF=0.0408;EUR_AF=0.0308;SAS_AF=0.0746;AA=A|||;VT=SNP
5	90959587	rs2939242	T	C	100	PASS	AC=1929;AF=0.385184;AN=5008;NS=2504;DP=17395;EAS_AF=0.3651;AMR_AF=0.2046;AFR_AF=0.6702;EUR_AF=0.2018;SAS_AF=0.3374;AA=C|||;VT=SNP
5	90961608	rs7726364	A	T	100	PASS	AC=1980;AF=0.395367;AN=5008;NS=2504;DP=21054;EAS_AF=0.3651;AMR_AF=0.2133;AFR_AF=0.7042;EUR_AF=0.2018;SAS_AF=0.3374;AA=T|||;VT=SNP
5	90962603	rs2657819	C	A	100	PASS	AC=874;AF=0.174521;AN=5008;NS=2504;DP=18521;EAS_AF=0.3006;AMR_AF=0.1282;AFR_AF=0.1104;EUR_AF=0.1561;SAS_AF=0.183;AA=C|||;VT=SNP
5	90963626	rs1505854	T	A	100	PASS	AC=251;AF=0.0501198;AN=5008;NS=2504;DP=16125;EAS_AF=0.002;AMR_AF=0.0749;AFR_AF=0.0015;EUR_AF=0.1332;SAS_AF=0.0624;AA=T|||;VT=SNP
5	90965294	rs2939261	C	G	100	PASS	AC=1789;AF=0.357228;AN=5008;NS=2504;DP=17409;EAS_AF=0.3651;AMR_AF=0.196;AFR_AF=0.5696;EUR_AF=0.2018;SAS_AF=0.3364;AA=C|||;VT=SNP
5	90965797	rs2939260	A	G	100	PASS	AC=1789;AF=0.357228;AN=5008;NS=2504;DP=21543;EAS_AF=0.3651;AMR_AF=0.196;AFR_AF=0.5696;EUR_AF=0.2018;SAS_AF=0.3364;AA=A|||;VT=SNP
5	90966971	rs76076209	G	T	100	PASS	AC=191;AF=0.038139;AN=5008;NS=2504;DP=18949;EAS_AF=0.0575;AMR_AF=0.0317;AFR_AF=0.0068;EUR_AF=0.0636;SAS_AF=0.0389;AA=G|||;VT=SNP
5	90968651	rs2939259	C	G	100	PASS	AC=1989;AF=0.397165;AN=5008;NS=2504;DP=16103;EAS_AF=0.3651;AMR_AF=0.2133;AFR_AF=0.7103;EUR_AF=0.2028;SAS_AF=0.3374;AA=G|||;VT=SNP
5	90968934	rs2939258	T	G	100	PASS	AC=1802;AF=0.359824;AN=5008;NS=2504;DP=20305;EAS_AF=0.3651;AMR_AF=0.2003;AFR_AF=0.5772;EUR_AF=0.2018;SAS_AF=0.3364;AA=T|||;VT=SNP
5	90969727	rs75583435	C	T	100	PASS	AC=81;AF=0.0161741;AN=5008;NS=2504;DP=18404;EAS_AF=0.0645;AMR_AF=0.0173;AFR_AF=0;EUR_AF=0;SAS_AF=0.0041;AA=C|||;VT=SNP
5	90970689	rs2972816	C	T	100	PASS	AC=1789;AF=0.357228;AN=5008;NS=2504;DP=16036;EAS_AF=0.3651;AMR_AF=0.196;AFR_AF=0.5696;EUR_AF=0.2018;SAS_AF=0.3364;AA=C|||;VT=SNP
5	90971567	rs331397	G	T	100	PASS	AC=874;AF=0.174521;AN=5008;NS=2504;DP=14135;EAS_AF=0.3006;AMR_AF=0.1282;AFR_AF=0.1097;EUR_AF=0.1561;SAS_AF=0.184;AA=G|||;VT=SNP
5	90972458	rs2973825	G	A	100	PASS	AC=2832;AF=0.565495;AN=5008;NS=2504;DP=20972;EAS_AF=0.4435;AMR_AF=0.389;AFR_AF=0.8177;EUR_AF=0.5209;SAS_AF=0.5215;AA=g|||;VT=SNP
5	90973568	rs2914024	C	T	100	PASS	AC=2832;AF=0.565495;AN=5008;NS=2504;DP=16395;EAS_AF=0.4444;AMR_AF=0.389;AFR_AF=0.8169;EUR_AF=0.5209;SAS_AF=0.5215;AA=T|||;VT=SNP
5	90976069	rs2935250	T	C	100	PASS	AC=1790;AF=0.357428;AN=5008;NS=2504;DP=19874;EAS_AF=0.3651;AMR_AF=0.196;AFR_AF=0.5696;EUR_AF=0.2018;SAS_AF=0.3374;AA=T|||;VT=SNP
5	90976885	rs2939241	G	T	100	PASS	AC=1044;AF=0.208466;AN=5008;NS=2504;DP=5177;EAS_AF=0.1091;AMR_AF=0.1643;AFR_AF=0.2474;EUR_AF=0.2535;SAS_AF=0.2434;AA=-|||;VT=SNP
5	90977079	rs2914021	T	G	100	PASS	AC=1990;AF=0.397364;AN=5008;NS=2504;DP=12367;EAS_AF=0.3651;AMR_AF=0.2133;AFR_AF=0.711;EUR_AF=0.2028;SAS_AF=0.3374;AA=G|||;VT=SNP
5	90979289	rs36016458	T	C	100	PASS	AC=875;AF=0.17472;AN=5008;NS=2504;DP=19253;EAS_AF=0.3006;AMR_AF=0.1297;AFR_AF=0.1089;EUR_AF=0.1561;SAS_AF=0.1851;AA=T|||;VT=SNP
5	90980718	rs1496449	C	T	100	PASS	AC=1793;AF=0.358027;AN=5008;NS=2504;DP=18183;EAS_AF=0.3651;AMR_AF=0.1974;AFR_AF=0.5711;EUR_AF=0.2018;SAS_AF=0.3374;AA=C|||;VT=SNP
5	90981272	rs76993096	T	C	100	PASS	AC=324;AF=0.0646965;AN=5008;NS=2504;DP=13542;EAS_AF=0.0526;AMR_AF=0.0231;AFR_AF=0.1127;EUR_AF=0.0328;SAS_AF=0.0746;AA=T|||;VT=SNP
5	90981426	rs1496448	C	A	100	PASS	AC=875;AF=0.17472;AN=5008;NS=2504;DP=12052;EAS_AF=0.3006;AMR_AF=0.1297;AFR_AF=0.1089;EUR_AF=0.1561;SAS_AF=0.1851;AA=C|||;VT=SNP
5	90981532	rs2973826	T	G	100	PASS	AC=2831;AF=0.565296;AN=5008;NS=2504;DP=13608;EAS_AF=0.4435;AMR_AF=0.389;AFR_AF=0.8162;EUR_AF=0.5209;SAS_AF=0.5225;AA=G|||;VT=SNP
5	90981746	rs56841965	T	C	100	PASS	AC=323;AF=0.0644968;AN=5008;NS=2504;DP=14225;EAS_AF=0.0526;AMR_AF=0.0231;AFR_AF=0.112;EUR_AF=0.0328;SAS_AF=0.0746;AA=T|||;VT=SNP
5	90983954	rs78995458	A	G	100	PASS	AC=119;AF=0.023762;AN=5008;NS=2504;DP=17050;EAS_AF=0.1141;AMR_AF=0;AFR_AF=0.0008;EUR_AF=0.001;SAS_AF=0.002;AA=a|||;VT=SNP
5	90984475	rs2935244	T	G	100	PASS	AC=1823;AF=0.364018;AN=5008;NS=2504;DP=20612;EAS_AF=0.3829;AMR_AF=0.2032;AFR_AF=0.5749;EUR_AF=0.2028;SAS_AF=0.3395;AA=T|||;VT=SNP
5	90985009	rs17647775	A	G	100	PASS	AC=833;AF=0.166334;AN=5008;NS=2504;DP=15870;EAS_AF=0.0784;AMR_AF=0.1744;AFR_AF=0.1059;EUR_AF=0.3171;SAS_AF=0.1779;AA=A|||;VT=SNP
5	90985401	rs78756031	C	A	100	PASS	AC=335;AF=0.066893;AN=5008;NS=2504;DP=15980;EAS_AF=0.0536;AMR_AF=0.0231;AFR_AF=0.1097;EUR_AF=0.0348;SAS_AF=0.0869;AA=C|||;VT=SNP
5	90985856	rs2973827	A	C	100	PASS	AC=1969;AF=0.393171;AN=5008;NS=2504;DP=19350;EAS_AF=0.3651;AMR_AF=0.2147;AFR_AF=0.6868;EUR_AF=0.2068;SAS_AF=0.3436;AA=A|||;VT=SNP
5	90986181	rs2973828	A	G	100	PASS	AC=1961;AF=0.391573;AN=5008;NS=2504;DP=20063;EAS_AF=0.3641;AMR_AF=0.2161;AFR_AF=0.6831;EUR_AF=0.2068;SAS_AF=0.3405;AA=G|||;VT=SNP
5	90986991	rs2939246	A	C	100	PASS	AC=1960;AF=0.391374;AN=5008;NS=2504;DP=18380;EAS_AF=0.3651;AMR_AF=0.2161;AFR_AF=0.6831;EUR_AF=0.2058;SAS_AF=0.3395;AA=C|||;VT=SNP
5	90987075	rs2914023	A	G	100	PASS	AC=1960;AF=0.391374;AN=5008;NS=2504;DP=18026;EAS_AF=0.3651;AMR_AF=0.2161;AFR_AF=0.6831;EUR_AF=0.2058;SAS_AF=0.3395;AA=G|||;VT=SNP
5	90989081	rs2935245	G	A	100	PASS	AC=1931;AF=0.385583;AN=5008;NS=2504;DP=19766;EAS_AF=0.3651;AMR_AF=0.2118;AFR_AF=0.6634;EUR_AF=0.2058;SAS_AF=0.3395;AA=A|||;VT=SNP
5	90990179	rs6880791	G	A	100	PASS	AC=333;AF=0.0664936;AN=5008;NS=2504;DP=14032;EAS_AF=0.0536;AMR_AF=0.0231;AFR_AF=0.1082;EUR_AF=0.0348;SAS_AF=0.0869;AA=G|||;VT=SNP
5	90990300	rs2935246	T	C	100	PASS	AC=1934;AF=0.386182;AN=5008;NS=2504;DP=13633;EAS_AF=0.3661;AMR_AF=0.2118;AFR_AF=0.6634;EUR_AF=0.2058;SAS_AF=0.3415;AA=T|||;VT=SNP
5	90990382	rs2973829	A	G	100	PASS	AC=1934;AF=0.386182;AN=5008;NS=2504;DP=14178;EAS_AF=0.3661;AMR_AF=0.2118;AFR_AF=0.6634;EUR_AF=0.2058;SAS_AF=0.3415;AA=A|||;VT=SNP
5	90990668	rs2939253	A	C	100	PASS	AC=1934;AF=0.386182;AN=5008;NS=2504;DP=18936;EAS_AF=0.3661;AMR_AF=0.2118;AFR_AF=0.6634;EUR_AF=0.2058;SAS_AF=0.3415;AA=A|||;VT=SNP
5	90990743	rs2973830	G	A	100	PASS	AC=1934;AF=0.386182;AN=5008;NS=2504;DP=18601;EAS_AF=0.3661;AMR_AF=0.2118;AFR_AF=0.6634;EUR_AF=0.2058;SAS_AF=0.3415;AA=G|||;VT=SNP
5	90991435	rs2939252	T	C	100	PASS	AC=1934;AF=0.386182;AN=5008;NS=2504;DP=12074;EAS_AF=0.3661;AMR_AF=0.2118;AFR_AF=0.6634;EUR_AF=0.2058;SAS_AF=0.3415;AA=T|||;VT=SNP
5	90991874	rs2935247	T	A	100	PASS	AC=2849;AF=0.56889;AN=5008;NS=2504;DP=18333;EAS_AF=0.4444;AMR_AF=0.3919;AFR_AF=0.8177;EUR_AF=0.5308;SAS_AF=0.5256;AA=A|||;VT=SNP
5	90992221	rs115887426	A	G	100	PASS	AC=243;AF=0.0485224;AN=5008;NS=2504;DP=19510;EAS_AF=0.002;AMR_AF=0.0735;AFR_AF=0.0015;EUR_AF=0.1272;SAS_AF=0.0613;AA=A|||;VT=SNP
5	90992390	rs2935248	T	A	100	PASS	AC=1934;AF=0.386182;AN=5008;NS=2504;DP=20045;EAS_AF=0.3661;AMR_AF=0.2118;AFR_AF=0.6634;EUR_AF=0.2058;SAS_AF=0.3415;AA=T|||;VT=SNP
5	90992423	rs2973831	G	C	100	PASS	AC=1934;AF=0.386182;AN=5008;NS=2504;DP=19979;EAS_AF=0.3661;AMR_AF=0.2118;AFR_AF=0.6634;EUR_AF=0.2058;SAS_AF=0.3415;AA=G|||;VT=SNP
5	90993364	rs189799	A	G	100	PASS	AC=778;AF=0.155351;AN=5008;NS=2504;DP=20001;EAS_AF=0.2946;AMR_AF=0.121;AFR_AF=0.0439;EUR_AF=0.1541;SAS_AF=0.1881;AA=A|||;VT=SNP
5	90993461	rs2935249	A	G	100	PASS	AC=933;AF=0.186302;AN=5008;NS=2504;DP=16691;EAS_AF=0.3016;AMR_AF=0.1311;AFR_AF=0.1498;EUR_AF=0.1551;SAS_AF=0.1881;AA=A|||;VT=SNP
5	90995936	rs34282885	A	C	100	PASS	AC=914;AF=0.182508;AN=5008;NS=2504;DP=19658;EAS_AF=0.2867;AMR_AF=0.1326;AFR_AF=0.1452;EUR_AF=0.1571;SAS_AF=0.1871;AA=A|||;VT=SNP
5	90995987	rs7714168	A	T	100	PASS	AC=957;AF=0.191094;AN=5008;NS=2504;DP=18537;EAS_AF=0.0804;AMR_AF=0.1873;AFR_AF=0.1831;EUR_AF=0.326;SAS_AF=0.18;AA=T|||;VT=SNP
5	90996344	rs62374747	T	C	100	PASS	AC=846;AF=0.16893;AN=5008;NS=2504;DP=19308;EAS_AF=0.0804;AMR_AF=0.1787;AFR_AF=0.1036;EUR_AF=0.326;SAS_AF=0.18;AA=T|||;VT=SNP
5	90996577	rs116589404	C	T	100	PASS	AC=244;AF=0.048722;AN=5008;NS=2504;DP=18927;EAS_AF=0.0536;AMR_AF=0.0144;AFR_AF=0.0393;EUR_AF=0.0358;SAS_AF=0.0941;AA=C|||;VT=SNP
5	90996597	rs62374748	T	C	100	PASS	AC=845;AF=0.16873;AN=5008;NS=2504;DP=18742;EAS_AF=0.0804;AMR_AF=0.1787;AFR_AF=0.1029;EUR_AF=0.326;SAS_AF=0.18;AA=T|||;VT=SNP
5	90996643	rs331383	C	T	100	PASS	AC=613;AF=0.122404;AN=5008;NS=2504;DP=18993;EAS_AF=0.0298;AMR_AF=0.0504;AFR_AF=0.3525;EUR_AF=0.0139;SAS_AF=0.0695;AA=C|||;VT=SNP
5	90996711	rs10037332	C	G	100	PASS	AC=958;AF=0.191294;AN=5008;NS=2504;DP=19259;EAS_AF=0.0804;AMR_AF=0.1888;AFR_AF=0.1831;EUR_AF=0.326;SAS_AF=0.18;AA=G|||;VT=SNP
5	90997483	rs6452964	G	A	100	PASS	AC=957;AF=0.191094;AN=5008;NS=2504;DP=20960;EAS_AF=0.0804;AMR_AF=0.1888;AFR_AF=0.1823;EUR_AF=0.326;SAS_AF=0.18;AA=G|||;VT=SNP
5	90997942	rs331384	T	G	100	PASS	AC=2843;AF=0.567692;AN=5008;NS=2504;DP=18814;EAS_AF=0.4395;AMR_AF=0.3919;AFR_AF=0.8101;EUR_AF=0.5348;SAS_AF=0.5307;AA=G|||;VT=SNP
5	90998499	rs2973832	G	C	100	PASS	AC=4360;AF=0.870607;AN=5008;NS=2504;DP=15393;EAS_AF=0.9504;AMR_AF=0.8516;AFR_AF=0.9924;EUR_AF=0.7604;SAS_AF=0.7505;AA=C|||;VT=SNP
5	90998562	rs12659774	G	A	100	PASS	AC=958;AF=0.191294;AN=5008;NS=2504;DP=15515;EAS_AF=0.0804;AMR_AF=0.1888;AFR_AF=0.1831;EUR_AF=0.326;SAS_AF=0.18;AA=G|||;VT=SNP
5	90998645	rs10064296	A	G	100	PASS	AC=871;AF=0.173922;AN=5008;NS=2504;DP=13809;EAS_AF=0.0804;AMR_AF=0.1816;AFR_AF=0.121;EUR_AF=0.326;SAS_AF=0.18;AA=A|||;VT=SNP
5	90998836	rs16869941	C	G	100	PASS	AC=345;AF=0.0688898;AN=5008;NS=2504;DP=13771;EAS_AF=0.0536;AMR_AF=0.0231;AFR_AF=0.1104;EUR_AF=0.0368;SAS_AF=0.0941;AA=C|||;VT=SNP
5	90999099	rs79121611	C	T	100	PASS	AC=345;AF=0.0688898;AN=5008;NS=2504;DP=11894;EAS_AF=0.0536;AMR_AF=0.0231;AFR_AF=0.1104;EUR_AF=0.0368;SAS_AF=0.0941;AA=C|||;VT=SNP
5	90999520	rs331389	T	A	100	PASS	AC=2861;AF=0.571286;AN=5008;NS=2504;DP=18857;EAS_AF=0.4395;AMR_AF=0.3919;AFR_AF=0.8245;EUR_AF=0.5348;SAS_AF=0.5297;AA=A|||;VT=SNP
5	90999598	rs76872842	G	A	100	PASS	AC=81;AF=0.0161741;AN=5008;NS=2504;DP=20465;EAS_AF=0.0635;AMR_AF=0.0173;AFR_AF=0;EUR_AF=0;SAS_AF=0.0051;AA=G|||;VT=SNP
5	91000367	rs331387	G	A	100	PASS	AC=2842;AF=0.567492;AN=5008;NS=2504;DP=16118;EAS_AF=0.4395;AMR_AF=0.3919;AFR_AF=0.8101;EUR_AF=0.5348;SAS_AF=0.5297;AA=A|||;VT=SNP
5	91000666	rs76521636	T	C	100	PASS	AC=26;AF=0.00519169;AN=5008;NS=2504;DP=17613;EAS_AF=0.0248;AMR_AF=0;AFR_AF=0;EUR_AF=0;SAS_AF=0.001;AA=T|||;VT=SNP
5	91000858	rs10053671	C	T	100	PASS	AC=870;AF=0.173722;AN=5008;NS=2504;DP=18334;EAS_AF=0.0804;AMR_AF=0.1801;AFR_AF=0.121;EUR_AF=0.326;SAS_AF=0.18;AA=C|||;VT=SNP
5	91001001	rs11956576	A	C	100	PASS	AC=1285;AF=0.256589;AN=5008;NS=2504;DP=17252;EAS_AF=0.3403;AMR_AF=0.1556;AFR_AF=0.2753;EUR_AF=0.1948;SAS_AF=0.2802;AA=A|||;VT=SNP
5	91001109	rs7712805	A	G	100	PASS	AC=959;AF=0.191494;AN=5008;NS=2504;DP=20117;EAS_AF=0.0804;AMR_AF=0.1888;AFR_AF=0.1838;EUR_AF=0.326;SAS_AF=0.18;AA=G|||;VT=SNP
5	91001468	rs6452965	G	A	100	PASS	AC=958;AF=0.191294;AN=5008;NS=2504;DP=18047;EAS_AF=0.0804;AMR_AF=0.1888;AFR_AF=0.1831;EUR_AF=0.326;SAS_AF=0.18;AA=G|||;VT=SNP
5	91001898	rs17648061	G	A	100	PASS	AC=958;AF=0.191294;AN=5008;NS=2504;DP=18399;EAS_AF=0.0804;AMR_AF=0.1888;AFR_AF=0.1831;EUR_AF=0.326;SAS_AF=0.18;AA=A|||;VT=SNP
5	91001921	rs17581699	T	C	100	PASS	AC=958;AF=0.191294;AN=5008;NS=2504;DP=18904;EAS_AF=0.0804;AMR_AF=0.1888;AFR_AF=0.1831;EUR_AF=0.326;SAS_AF=0.18;AA=C|||;VT=SNP
5	91001969	rs11747618	A	G	100	PASS	AC=870;AF=0.173722;AN=5008;NS=2504;DP=18688;EAS_AF=0.0804;AMR_AF=0.1801;AFR_AF=0.121;EUR_AF=0.326;SAS_AF=0.18;AA=A|||;VT=SNP
5	91002230	rs9765070	A	G	100	PASS	AC=959;AF=0.191494;AN=5008;NS=2504;DP=16074;EAS_AF=0.0813;AMR_AF=0.1888;AFR_AF=0.1831;EUR_AF=0.326;SAS_AF=0.18;AA=G|||;VT=SNP
5	91002504	rs17581793	A	C	100	PASS	AC=959;AF=0.191494;AN=5008;NS=2504;DP=16542;EAS_AF=0.0804;AMR_AF=0.1888;AFR_AF=0.1831;EUR_AF=0.326;SAS_AF=0.181;AA=A|||;VT=SNP
5	91002546	rs17581814	A	G	100	PASS	AC=958;AF=0.191294;AN=5008;NS=2504;DP=16483;EAS_AF=0.0804;AMR_AF=0.1888;AFR_AF=0.1831;EUR_AF=0.326;SAS_AF=0.18;AA=G|||;VT=SNP
5	91002745	rs16869953	G	A	100	PASS	AC=344;AF=0.0686901;AN=5008;NS=2504;DP=18861;EAS_AF=0.0536;AMR_AF=0.0231;AFR_AF=0.1097;EUR_AF=0.0368;SAS_AF=0.0941;AA=G|||;VT=SNP
5	91003200	rs56124971	T	C	100	PASS	AC=944;AF=0.188498;AN=5008;NS=2504;DP=18880;EAS_AF=0.0804;AMR_AF=0.1888;AFR_AF=0.1725;EUR_AF=0.326;SAS_AF=0.18;AA=T|||;VT=SNP
5	91003771	rs77120799	C	G	100	PASS	AC=52;AF=0.0103834;AN=5008;NS=2504;DP=16067;EAS_AF=0.0496;AMR_AF=0;AFR_AF=0;EUR_AF=0;SAS_AF=0.002;AA=C|||;VT=SNP
5	91005021	rs7716248	T	C	100	PASS	AC=958;AF=0.191294;AN=5008;NS=2504;DP=11564;EAS_AF=0.0804;AMR_AF=0.1888;AFR_AF=0.1831;EUR_AF=0.326;SAS_AF=0.18;AA=T|||;VT=SNP
5	91005161	rs2453823	A	T	100	PASS	AC=2859;AF=0.570887;AN=5008;NS=2504;DP=12744;EAS_AF=0.4395;AMR_AF=0.3919;AFR_AF=0.823;EUR_AF=0.5348;SAS_AF=0.5297;AA=T|||;VT=SNP
5	91005225	rs4916869	T	C	100	PASS	AC=913;AF=0.182308;AN=5008;NS=2504;DP=13684;EAS_AF=0.2867;AMR_AF=0.1326;AFR_AF=0.1452;EUR_AF=0.1571;SAS_AF=0.1861;AA=T|||;VT=SNP
5	91005272	rs7734608	C	T	100	PASS	AC=960;AF=0.191693;AN=5008;NS=2504;DP=15561;EAS_AF=0.0804;AMR_AF=0.1888;AFR_AF=0.1846;EUR_AF=0.326;SAS_AF=0.18;AA=A|||;VT=SNP
5	91005372	rs7716872	T	C	100	PASS	AC=960;AF=0.191693;AN=5008;NS=2504;DP=16565;EAS_AF=0.0804;AMR_AF=0.1888;AFR_AF=0.1846;EUR_AF=0.326;SAS_AF=0.18;AA=T|||;VT=SNP
5	91005607	rs7734973	A	G	100	PASS	AC=960;AF=0.191693;AN=5008;NS=2504;DP=16908;EAS_AF=0.0804;AMR_AF=0.1888;AFR_AF=0.1846;EUR_AF=0.326;SAS_AF=0.18;AA=A|||;VT=SNP
5	91005715	rs10155626	T	C	100	PASS	AC=947;AF=0.189097;AN=5008;NS=2504;DP=17900;EAS_AF=0.0804;AMR_AF=0.1902;AFR_AF=0.174;EUR_AF=0.326;SAS_AF=0.18;AA=T|||;VT=SNP
5	91006035	rs2088290	G	A	100	PASS	AC=960;AF=0.191693;AN=5008;NS=2504;DP=17414;EAS_AF=0.0804;AMR_AF=0.1888;AFR_AF=0.1846;EUR_AF=0.326;SAS_AF=0.18;AA=G|||;VT=SNP
5	91006464	rs1809814	A	C	100	PASS	AC=960;AF=0.191693;AN=5008;NS=2504;DP=18421;EAS_AF=0.0804;AMR_AF=0.1888;AFR_AF=0.1846;EUR_AF=0.326;SAS_AF=0.18;AA=A|||;VT=SNP
5	91006646	rs903878	T	G	100	PASS	AC=960;AF=0.191693;AN=5008;NS=2504;DP=18132;EAS_AF=0.0804;AMR_AF=0.1888;AFR_AF=0.1846;EUR_AF=0.326;SAS_AF=0.18;AA=T|||;VT=SNP
5	91006918	rs331395	C	G	100	PASS	AC=1882;AF=0.375799;AN=5008;NS=2504;DP=15518;EAS_AF=0.3591;AMR_AF=0.2032;AFR_AF=0.6256;EUR_AF=0.2087;SAS_AF=0.3497;AA=C|||;VT=SNP
5	91008382	rs10078565	C	T	100	PASS	AC=960;AF=0.191693;AN=5008;NS=2504;DP=17465;EAS_AF=0.0804;AMR_AF=0.1888;AFR_AF=0.1846;EUR_AF=0.326;SAS_AF=0.18;AA=C|||;VT=SNP
5	91008758	rs331393	T	G	100	PASS	AC=2828;AF=0.564696;AN=5008;NS=2504;DP=17173;EAS_AF=0.4395;AMR_AF=0.3919;AFR_AF=0.7995;EUR_AF=0.5348;SAS_AF=0.5297;AA=G|||;VT=SNP
5	91009072	rs331392	A	G	100	PASS	AC=2828;AF=0.564696;AN=5008;NS=2504;DP=19074;EAS_AF=0.4395;AMR_AF=0.3919;AFR_AF=0.7995;EUR_AF=0.5348;SAS_AF=0.5297;AA=G|||;VT=SNP
5	91009752	rs331390	A	G	100	PASS	AC=2858;AF=0.570687;AN=5008;NS=2504;DP=18877;EAS_AF=0.4395;AMR_AF=0.3919;AFR_AF=0.8222;EUR_AF=0.5348;SAS_AF=0.5297;AA=G|||;VT=SNP
5	91010069	rs77878909	T	A	100	PASS	AC=912;AF=0.182109;AN=5008;NS=2504;DP=19898;EAS_AF=0.2867;AMR_AF=0.1326;AFR_AF=0.1437;EUR_AF=0.1581;SAS_AF=0.1861;AA=T|||;VT=SNP
5	91010324	rs7706875	G	A	100	PASS	AC=892;AF=0.178115;AN=5008;NS=2504;DP=18695;EAS_AF=0.0804;AMR_AF=0.1801;AFR_AF=0.1377;EUR_AF=0.326;SAS_AF=0.18;AA=G|||;VT=SNP
5	91010563	rs6866239	C	G	100	PASS	AC=340;AF=0.0678914;AN=5008;NS=2504;DP=15969;EAS_AF=0.0536;AMR_AF=0.0231;AFR_AF=0.1074;EUR_AF=0.0358;SAS_AF=0.0941;AA=C|||;VT=SNP
5	91010782	rs62375762	T	C	100	PASS	AC=947;AF=0.189097;AN=5008;NS=2504;DP=13756;EAS_AF=0.0804;AMR_AF=0.1888;AFR_AF=0.1747;EUR_AF=0.326;SAS_AF=0.18;AA=C|||;VT=SNP
5	91012064	rs12518363	T	G	100	PASS	AC=911;AF=0.181909;AN=5008;NS=2504;DP=15394;EAS_AF=0.2867;AMR_AF=0.1326;AFR_AF=0.1437;EUR_AF=0.1571;SAS_AF=0.1861;AA=T|||;VT=SNP
5	91012168	rs13360208	A	T	100	PASS	AC=947;AF=0.189097;AN=5008;NS=2504;DP=14059;EAS_AF=0.0804;AMR_AF=0.1888;AFR_AF=0.1747;EUR_AF=0.326;SAS_AF=0.18;AA=T|||;VT=SNP
5	91012382	rs1587211	C	T	100	PASS	AC=340;AF=0.0678914;AN=5008;NS=2504;DP=13839;EAS_AF=0.0536;AMR_AF=0.0231;AFR_AF=0.1067;EUR_AF=0.0368;SAS_AF=0.0941;AA=C|||;VT=SNP
5	91013369	rs67839857	G	A	100	PASS	AC=847;AF=0.169129;AN=5008;NS=2504;DP=19310;EAS_AF=0.0804;AMR_AF=0.1801;AFR_AF=0.1036;EUR_AF=0.326;SAS_AF=0.18;AA=G|||;VT=SNP
5	91014718	rs10447159	A	G	100	PASS	AC=872;AF=0.174121;AN=5008;NS=2504;DP=14321;EAS_AF=0.0804;AMR_AF=0.1816;AFR_AF=0.1218;EUR_AF=0.326;SAS_AF=0.18;AA=A|||;VT=SNP
5	91014894	rs10447160	G	A	100	PASS	AC=872;AF=0.174121;AN=5008;NS=2504;DP=13677;EAS_AF=0.0804;AMR_AF=0.1801;AFR_AF=0.1218;EUR_AF=0.326;SAS_AF=0.181;AA=G|||;VT=SNP
5	91015398	rs62375763	G	A	100	PASS	AC=848;AF=0.169329;AN=5008;NS=2504;DP=18614;EAS_AF=0.0804;AMR_AF=0.1801;AFR_AF=0.1036;EUR_AF=0.327;SAS_AF=0.18;AA=G|||;VT=SNP
5	91015432	rs77559275	G	A	100	PASS	AC=80;AF=0.0159744;AN=5008;NS=2504;DP=18267;EAS_AF=0.0605;AMR_AF=0.0014;AFR_AF=0.003;EUR_AF=0.003;SAS_AF=0.0112;AA=g|||;VT=SNP
5	91015863	rs71637347	G	A	100	PASS	AC=1282;AF=0.25599;AN=5008;NS=2504;DP=18855;EAS_AF=0.3403;AMR_AF=0.1571;AFR_AF=0.2731;EUR_AF=0.1938;SAS_AF=0.2802;AA=G|||;VT=SNP
5	91017430	rs2657816	G	C	100	PASS	AC=2837;AF=0.566494;AN=5008;NS=2504;DP=17456;EAS_AF=0.4395;AMR_AF=0.3919;AFR_AF=0.8056;EUR_AF=0.5348;SAS_AF=0.5307;AA=C|||;VT=SNP
5	91017525	rs2561063	T	C	100	PASS	AC=2828;AF=0.564696;AN=5008;NS=2504;DP=18555;EAS_AF=0.4395;AMR_AF=0.3919;AFR_AF=0.798;EUR_AF=0.5358;SAS_AF=0.5307;AA=T|||;VT=SNP
5	91018008	rs10058517	G	C	100	PASS	AC=947;AF=0.189097;AN=5008;NS=2504;DP=18527;EAS_AF=0.0804;AMR_AF=0.1888;AFR_AF=0.1747;EUR_AF=0.326;SAS_AF=0.18;AA=G|||;VT=SNP
5	91018052	rs2202510	A	G	100	PASS	AC=346;AF=0.0690895;AN=5008;NS=2504;DP=17486;EAS_AF=0.0536;AMR_AF=0.0231;AFR_AF=0.1074;EUR_AF=0.0378;SAS_AF=0.0982;AA=A|||;VT=SNP
5	91018528	rs35013513	A	T	100	PASS	AC=941;AF=0.187899;AN=5008;NS=2504;DP=15939;EAS_AF=0.2897;AMR_AF=0.134;AFR_AF=0.1619;EUR_AF=0.1571;SAS_AF=0.1881;AA=A|||;VT=SNP
5	91020582	rs62375765	A	G	100	PASS	AC=871;AF=0.173922;AN=5008;NS=2504;DP=18964;EAS_AF=0.0804;AMR_AF=0.1801;AFR_AF=0.1218;EUR_AF=0.326;SAS_AF=0.18;AA=A|||;VT=SNP
5	91022580	rs35662958	T	C	100	PASS	AC=915;AF=0.182708;AN=5008;NS=2504;DP=18326;EAS_AF=0.2867;AMR_AF=0.1326;AFR_AF=0.1452;EUR_AF=0.1581;SAS_AF=0.1871;AA=T|||;VT=SNP
5	91023839	rs10069752	G	C	100	PASS	AC=892;AF=0.178115;AN=5008;NS=2504;DP=20079;EAS_AF=0.0804;AMR_AF=0.1801;AFR_AF=0.1377;EUR_AF=0.326;SAS_AF=0.18;AA=G|||;VT=SNP
5	91025676	rs17648705	T	C	100	PASS	AC=958;AF=0.191294;AN=5008;NS=2504;DP=17029;EAS_AF=0.0873;AMR_AF=0.1801;AFR_AF=0.1808;EUR_AF=0.325;SAS_AF=0.183;AA=T|||;VT=SNP
5	91026341	rs1692437	C	A	100	PASS	AC=2841;AF=0.567292;AN=5008;NS=2504;DP=12649;EAS_AF=0.4444;AMR_AF=0.3977;AFR_AF=0.7958;EUR_AF=0.5447;SAS_AF=0.5286;AA=A|||;VT=SNP
5	91028201	rs141941351	C	A	100	PASS	AC=24;AF=0.00479233;AN=5008;NS=2504;DP=19038;EAS_AF=0.0228;AMR_AF=0;AFR_AF=0;EUR_AF=0;SAS_AF=0.001;AA=C|||;VT=SNP
5	91028707	rs188336872	C	G	100	PASS	AC=11;AF=0.00219649;AN=5008;NS=2504;DP=15799;EAS_AF=0.0089;AMR_AF=0;AFR_AF=0;EUR_AF=0.002;SAS_AF=0;AA=C|||;VT=SNP
5	91029028	rs79101514	C	A	100	PASS	AC=28;AF=0.00559105;AN=5008;NS=2504;DP=20870;EAS_AF=0.0159;AMR_AF=0.0144;AFR_AF=0;EUR_AF=0;SAS_AF=0.002;AA=C|||;VT=SNP
5	91029066	rs143526320	T	C	100	PASS	AC=53;AF=0.0105831;AN=5008;NS=2504;DP=20321;EAS_AF=0.0516;AMR_AF=0;AFR_AF=0;EUR_AF=0;SAS_AF=0.001;AA=T|||;VT=SNP
5	91029253	rs185200508	A	C	100	PASS	AC=49;AF=0.00978435;AN=5008;NS=2504;DP=19194;EAS_AF=0.0446;AMR_AF=0;AFR_AF=0.0008;EUR_AF=0;SAS_AF=0.0031;AA=A|||;VT=SNP
5	91029327	rs1692435	G	A	100	PASS	AC=2843;AF=0.567692;AN=5008;NS=2504;DP=19252;EAS_AF=0.4454;AMR_AF=0.3977;AFR_AF=0.7958;EUR_AF=0.5457;SAS_AF=0.5286;AA=A|||;VT=SNP
5	91032184	rs3913800	A	C	100	PASS	AC=956;AF=0.190895;AN=5008;NS=2504;DP=13757;EAS_AF=0.0675;AMR_AF=0.1801;AFR_AF=0.1959;EUR_AF=0.3241;SAS_AF=0.182;AA=A|||;VT=SNP
5	91032448	rs331400	G	A	100	PASS	AC=3085;AF=0.616014;AN=5008;NS=2504;DP=15907;EAS_AF=0.4226;AMR_AF=0.5764;AFR_AF=0.8116;EUR_AF=0.6262;SAS_AF=0.5685;AA=A|||;VT=SNP
5	91033453	rs62375766	C	T	100	PASS	AC=969;AF=0.19349;AN=5008;NS=2504;DP=15424;EAS_AF=0.0962;AMR_AF=0.183;AFR_AF=0.1815;EUR_AF=0.3241;SAS_AF=0.183;AA=C|||;VT=SNP
5	91033547	rs7445794	T	C	100	PASS	AC=1009;AF=0.201478;AN=5008;NS=2504;DP=13548;EAS_AF=0.2798;AMR_AF=0.304;AFR_AF=0.0499;EUR_AF=0.2336;SAS_AF=0.2198;AA=T|||;VT=SNP
5	91035200	rs13160409	C	T	100	PASS	AC=1000;AF=0.199681;AN=5008;NS=2504;DP=16124;EAS_AF=0.2798;AMR_AF=0.304;AFR_AF=0.0477;EUR_AF=0.2336;SAS_AF=0.2137;AA=C|||;VT=SNP
5	91035641	rs1964059	G	A	100	PASS	AC=2015;AF=0.402356;AN=5008;NS=2504;DP=19185;EAS_AF=0.379;AMR_AF=0.4856;AFR_AF=0.2632;EUR_AF=0.5577;SAS_AF=0.3957;AA=G|||;VT=SNP
5	91036162	rs12653151	C	T	100	PASS	AC=966;AF=0.192891;AN=5008;NS=2504;DP=16131;EAS_AF=0.0962;AMR_AF=0.1801;AFR_AF=0.1815;EUR_AF=0.3241;SAS_AF=0.182;AA=C|||;VT=SNP
5	91037528	rs331403	C	T	100	PASS	AC=3114;AF=0.621805;AN=5008;NS=2504;DP=18303;EAS_AF=0.4365;AMR_AF=0.5764;AFR_AF=0.8245;EUR_AF=0.6262;SAS_AF=0.5665;AA=T|||;VT=SNP
5	91039040	rs12516181	T	C	100	PASS	AC=1004;AF=0.200479;AN=5008;NS=2504;DP=19030;EAS_AF=0.2788;AMR_AF=0.304;AFR_AF=0.0507;EUR_AF=0.2346;SAS_AF=0.2137;AA=T|||;VT=SNP
5	91039860	rs10462496	G	A	100	PASS	AC=2010;AF=0.401358;AN=5008;NS=2504;DP=15486;EAS_AF=0.374;AMR_AF=0.4856;AFR_AF=0.2632;EUR_AF=0.5577;SAS_AF=0.3957;AA=G|||;VT=SNP
5	91039934	rs62375767	C	T	100	PASS	AC=965;AF=0.192692;AN=5008;NS=2504;DP=15163;EAS_AF=0.0952;AMR_AF=0.1801;AFR_AF=0.1823;EUR_AF=0.3231;SAS_AF=0.182;AA=C|||;VT=SNP
5	91040262	rs62375768	T	G	100	PASS	AC=985;AF=0.196685;AN=5008;NS=2504;DP=17246;EAS_AF=0.0942;AMR_AF=0.1801;AFR_AF=0.1967;EUR_AF=0.325;SAS_AF=0.182;AA=T|||;VT=SNP
5	91040479	rs12514316	G	A	100	PASS	AC=1002;AF=0.20008;AN=5008;NS=2504;DP=18959;EAS_AF=0.2798;AMR_AF=0.304;AFR_AF=0.0484;EUR_AF=0.2346;SAS_AF=0.2137;AA=G|||;VT=SNP
5	91042626	rs140330739	G	T	100	PASS	AC=347;AF=0.0692891;AN=5008;NS=2504;DP=17014;EAS_AF=0.0427;AMR_AF=0.0317;AFR_AF=0.0991;EUR_AF=0.0527;SAS_AF=0.1002;AA=G|||;VT=SNP
5	91043730	rs7723347	G	A	100	PASS	AC=1008;AF=0.201278;AN=5008;NS=2504;DP=17459;EAS_AF=0.2798;AMR_AF=0.304;AFR_AF=0.0499;EUR_AF=0.2346;SAS_AF=0.2178;AA=G|||;VT=SNP
5	91044010	rs186401680	T	C	100	PASS	AC=10;AF=0.00199681;AN=5008;NS=2504;DP=18061;EAS_AF=0.0089;AMR_AF=0;AFR_AF=0;EUR_AF=0.001;SAS_AF=0;AA=T|||;VT=SNP
5	91044574	rs118029102	T	C	100	PASS	AC=29;AF=0.00579073;AN=5008;NS=2504;DP=20490;EAS_AF=0.0159;AMR_AF=0.0173;AFR_AF=0;EUR_AF=0;SAS_AF=0.001;AA=T|||;VT=SNP
5	91044920	rs143983021	C	T	100	PASS	AC=75;AF=0.014976;AN=5008;NS=2504;DP=19702;EAS_AF=0.0556;AMR_AF=0.0173;AFR_AF=0.0008;EUR_AF=0.002;SAS_AF=0.0041;AA=C|||;VT=SNP
5	91045448	rs331401	G	A	100	PASS	AC=115;AF=0.0229633;AN=5008;NS=2504;DP=18158;EAS_AF=0.1121;AMR_AF=0;AFR_AF=0;EUR_AF=0;SAS_AF=0.002;AA=G|||;VT=SNP
5	91045511	rs113856017	G	A	100	PASS	AC=326;AF=0.0650958;AN=5008;NS=2504;DP=19926;EAS_AF=0.0427;AMR_AF=0.0288;AFR_AF=0.0847;EUR_AF=0.0527;SAS_AF=0.1002;AA=G|||;VT=SNP
5	91046186	rs12521300	T	G	100	PASS	AC=1007;AF=0.201078;AN=5008;NS=2504;DP=22011;EAS_AF=0.2798;AMR_AF=0.304;AFR_AF=0.0492;EUR_AF=0.2346;SAS_AF=0.2178;AA=T|||;VT=SNP
5	91047679	rs1692427	G	A	100	PASS	AC=2750;AF=0.549121;AN=5008;NS=2504;DP=15862;EAS_AF=0.3998;AMR_AF=0.5418;AFR_AF=0.7012;EUR_AF=0.5616;SAS_AF=0.4898;AA=A|||;VT=SNP
5	91049451	rs331385	G	A	100	PASS	AC=2757;AF=0.550519;AN=5008;NS=2504;DP=15634;EAS_AF=0.3978;AMR_AF=0.5432;AFR_AF=0.7194;EUR_AF=0.5616;SAS_AF=0.4734;AA=A|||;VT=SNP
5	91050109	rs13166131	T	G	100	PASS	AC=2027;AF=0.404752;AN=5008;NS=2504;DP=15030;EAS_AF=0.379;AMR_AF=0.4856;AFR_AF=0.2791;EUR_AF=0.5457;SAS_AF=0.3988;AA=T|||;VT=SNP
5	91051704	rs35229120	A	G	100	PASS	AC=990;AF=0.197684;AN=5008;NS=2504;DP=18553;EAS_AF=0.2788;AMR_AF=0.2997;AFR_AF=0.0469;EUR_AF=0.2256;SAS_AF=0.2168;AA=A|||;VT=SNP
5	91053616	rs6869800	C	T	100	PASS	AC=290;AF=0.0579073;AN=5008;NS=2504;DP=10946;EAS_AF=0.0526;AMR_AF=0.0274;AFR_AF=0.0416;EUR_AF=0.0616;SAS_AF=0.1033;AA=C|||;VT=SNP
5	91053844	rs6870007	A	C	100	PASS	AC=290;AF=0.0579073;AN=5008;NS=2504;DP=15797;EAS_AF=0.0526;AMR_AF=0.0274;AFR_AF=0.0416;EUR_AF=0.0616;SAS_AF=0.1033;AA=A|||;VT=SNP
5	91054087	rs2662400	G	A	100	PASS	AC=3141;AF=0.627196;AN=5008;NS=2504;DP=18131;EAS_AF=0.4504;AMR_AF=0.5764;AFR_AF=0.8298;EUR_AF=0.6252;SAS_AF=0.5736;AA=A|||;VT=SNP
5	91054329	rs1820692	G	C	100	PASS	AC=3118;AF=0.622604;AN=5008;NS=2504;DP=19195;EAS_AF=0.4504;AMR_AF=0.5764;AFR_AF=0.8124;EUR_AF=0.6252;SAS_AF=0.5736;AA=C|||;VT=SNP
5	91054335	rs13340403	T	G	100	PASS	AC=967;AF=0.193091;AN=5008;NS=2504;DP=19098;EAS_AF=0.1002;AMR_AF=0.1816;AFR_AF=0.1808;EUR_AF=0.3201;SAS_AF=0.183;AA=T|||;VT=SNP
5	91054512	rs11747230	G	A	100	PASS	AC=354;AF=0.0706869;AN=5008;NS=2504;DP=19407;EAS_AF=0.0526;AMR_AF=0.0346;AFR_AF=0.0855;EUR_AF=0.0626;SAS_AF=0.1033;AA=G|||;VT=SNP
5	91054916	rs4100683	C	T	100	PASS	AC=2037;AF=0.406749;AN=5008;NS=2504;DP=17365;EAS_AF=0.379;AMR_AF=0.4841;AFR_AF=0.2859;EUR_AF=0.5457;SAS_AF=0.4008;AA=T|||;VT=SNP
5	91055657	rs6881283	C	T	100	PASS	AC=992;AF=0.198083;AN=5008;NS=2504;DP=15811;EAS_AF=0.2788;AMR_AF=0.2997;AFR_AF=0.0484;EUR_AF=0.2256;SAS_AF=0.2168;AA=C|||;VT=SNP
5	91056736	rs58016444	T	A	100	PASS	AC=1019;AF=0.203474;AN=5008;NS=2504;DP=16580;EAS_AF=0.1002;AMR_AF=0.1816;AFR_AF=0.2201;EUR_AF=0.3201;SAS_AF=0.183;AA=T|||;VT=SNP
5	91057263	rs62375772	T	A	100	PASS	AC=1020;AF=0.203674;AN=5008;NS=2504;DP=16278;EAS_AF=0.1002;AMR_AF=0.1816;AFR_AF=0.2209;EUR_AF=0.3201;SAS_AF=0.183;AA=T|||;VT=SNP
5	91057358	rs2973835	A	T	100	PASS	AC=3119;AF=0.622804;AN=5008;NS=2504;DP=16544;EAS_AF=0.4504;AMR_AF=0.5778;AFR_AF=0.8124;EUR_AF=0.6252;SAS_AF=0.5736;AA=T|||;VT=SNP
5	91057525	rs62366623	G	A	100	PASS	AC=1005;AF=0.200679;AN=5008;NS=2504;DP=16368;EAS_AF=0.1002;AMR_AF=0.1816;AFR_AF=0.2095;EUR_AF=0.3201;SAS_AF=0.183;AA=G|||;VT=SNP
5	91058007	rs34363797	G	A	100	PASS	AC=1017;AF=0.203075;AN=5008;NS=2504;DP=17793;EAS_AF=0.2788;AMR_AF=0.3026;AFR_AF=0.0658;EUR_AF=0.2256;SAS_AF=0.2168;AA=G|||;VT=SNP
5	91058732	rs200528689	C	T	100	PASS	AC=138;AF=0.0275559;AN=5008;NS=2504;DP=20609;EAS_AF=0.1349;AMR_AF=0;AFR_AF=0;EUR_AF=0;SAS_AF=0.002;AA=C|||;VT=SNP
5	91059717	rs138217750	A	G	100	PASS	AC=374;AF=0.0746805;AN=5008;NS=2504;DP=19800;EAS_AF=0.0526;AMR_AF=0.036;AFR_AF=0.0998;EUR_AF=0.0626;SAS_AF=0.1033;AA=A|||;VT=SNP
5	91063867	rs10079532	G	A	100	PASS	AC=1017;AF=0.203075;AN=5008;NS=2504;DP=10724;EAS_AF=0.2788;AMR_AF=0.3026;AFR_AF=0.0658;EUR_AF=0.2256;SAS_AF=0.2168;AA=G|||;VT=SNP
5	91064016	rs77342671	G	A	100	PASS	AC=371;AF=0.0740815;AN=5008;NS=2504;DP=11766;EAS_AF=0.0526;AMR_AF=0.036;AFR_AF=0.0976;EUR_AF=0.0626;SAS_AF=0.1033;AA=G|||;VT=SNP
5	91064360	rs6452969	A	G	100	PASS	AC=1393;AF=0.278155;AN=5008;NS=2504;DP=10557;EAS_AF=0.1528;AMR_AF=0.2205;AFR_AF=0.3185;EUR_AF=0.3827;SAS_AF=0.2863;AA=A|||;VT=SNP
5	91064562	rs7722797	T	A	100	PASS	AC=373;AF=0.0744808;AN=5008;NS=2504;DP=11797;EAS_AF=0.0526;AMR_AF=0.036;AFR_AF=0.0991;EUR_AF=0.0626;SAS_AF=0.1033;AA=T|||;VT=SNP
5	91064637	rs62366632	G	A	100	PASS	AC=1017;AF=0.203075;AN=5008;NS=2504;DP=12111;EAS_AF=0.1002;AMR_AF=0.1801;AFR_AF=0.2194;EUR_AF=0.3201;SAS_AF=0.183;AA=G|||;VT=SNP
5	91065141	rs56839463	A	G	100	PASS	AC=1018;AF=0.203275;AN=5008;NS=2504;DP=17922;EAS_AF=0.1002;AMR_AF=0.1816;AFR_AF=0.2194;EUR_AF=0.3201;SAS_AF=0.183;AA=A|||;VT=SNP
5	91065182	rs59514183	A	G	100	PASS	AC=1391;AF=0.277756;AN=5008;NS=2504;DP=17030;EAS_AF=0.1528;AMR_AF=0.2176;AFR_AF=0.3185;EUR_AF=0.3827;SAS_AF=0.2863;AA=A|||;VT=SNP
5	91066692	rs10055689	C	A	100	PASS	AC=2020;AF=0.403355;AN=5008;NS=2504;DP=19175;EAS_AF=0.379;AMR_AF=0.4841;AFR_AF=0.2731;EUR_AF=0.5457;SAS_AF=0.4008;AA=A|||;VT=SNP
5	91066797	rs10055754	C	T	100	PASS	AC=1998;AF=0.398962;AN=5008;NS=2504;DP=17618;EAS_AF=0.373;AMR_AF=0.4827;AFR_AF=0.2625;EUR_AF=0.5447;SAS_AF=0.4008;AA=T|||;VT=SNP
5	91067183	rs10072485	A	G	100	PASS	AC=2017;AF=0.402756;AN=5008;NS=2504;DP=15991;EAS_AF=0.374;AMR_AF=0.4856;AFR_AF=0.2731;EUR_AF=0.5457;SAS_AF=0.4018;AA=G|||;VT=SNP
5	91067306	rs2939247	A	G	100	PASS	AC=3118;AF=0.622604;AN=5008;NS=2504;DP=15408;EAS_AF=0.4474;AMR_AF=0.5807;AFR_AF=0.8124;EUR_AF=0.6252;SAS_AF=0.5736;AA=G|||;VT=SNP
5	91067532	rs62366636	A	G	100	PASS	AC=1022;AF=0.204073;AN=5008;NS=2504;DP=15024;EAS_AF=0.1012;AMR_AF=0.183;AFR_AF=0.2209;EUR_AF=0.3201;SAS_AF=0.183;AA=A|||;VT=SNP
5	91069370	rs9293571	C	T	100	PASS	AC=1491;AF=0.297724;AN=5008;NS=2504;DP=14008;EAS_AF=0.1448;AMR_AF=0.2493;AFR_AF=0.3525;EUR_AF=0.4125;SAS_AF=0.2975;AA=T|||;VT=SNP
5	91069467	rs2662404	G	T	100	PASS	AC=114;AF=0.0227636;AN=5008;NS=2504;DP=14845;EAS_AF=0.1111;AMR_AF=0;AFR_AF=0;EUR_AF=0;SAS_AF=0.002;AA=G|||;VT=SNP
5	91069648	rs9293572	G	A	100	PASS	AC=1055;AF=0.210663;AN=5008;NS=2504;DP=14665;EAS_AF=0.1052;AMR_AF=0.1844;AFR_AF=0.2368;EUR_AF=0.3191;SAS_AF=0.1912;AA=A|||;VT=SNP
5	91070435	rs62366638	A	G	100	PASS	AC=1052;AF=0.210064;AN=5008;NS=2504;DP=10257;EAS_AF=0.1042;AMR_AF=0.1844;AFR_AF=0.236;EUR_AF=0.3191;SAS_AF=0.1902;AA=G|||;VT=SNP
5	91072035	rs7716707	G	A	100	PASS	AC=1728;AF=0.345048;AN=5008;NS=2504;DP=17482;EAS_AF=0.122;AMR_AF=0.2406;AFR_AF=0.6467;EUR_AF=0.337;SAS_AF=0.2495;AA=A|||;VT=SNP
5	91073986	rs2939244	T	A	100	PASS	AC=3251;AF=0.649161;AN=5008;NS=2504;DP=17749;EAS_AF=0.4563;AMR_AF=0.6499;AFR_AF=0.8351;EUR_AF=0.6551;SAS_AF=0.59;AA=A|||;VT=SNP
5	91074880	rs13357578	C	A	100	PASS	AC=1037;AF=0.207069;AN=5008;NS=2504;DP=15052;EAS_AF=0.121;AMR_AF=0.2291;AFR_AF=0.1876;EUR_AF=0.3211;SAS_AF=0.1892;AA=C|||;VT=SNP
5	91075559	rs1395017	A	T	100	PASS	AC=2216;AF=0.442492;AN=5008;NS=2504;DP=12490;EAS_AF=0.1796;AMR_AF=0.3545;AFR_AF=0.7602;EUR_AF=0.4304;SAS_AF=0.3589;AA=T|||;VT=SNP
5	91075642	rs11743694	G	A	100	PASS	AC=811;AF=0.161941;AN=5008;NS=2504;DP=12475;EAS_AF=0.121;AMR_AF=0.2161;AFR_AF=0.0234;EUR_AF=0.3211;SAS_AF=0.1892;AA=G|||;VT=SNP
5	91075841	rs7716005	T	C	100	PASS	AC=1484;AF=0.296326;AN=5008;NS=2504;DP=13760;EAS_AF=0.1627;AMR_AF=0.2983;AFR_AF=0.3079;EUR_AF=0.4135;SAS_AF=0.2965;AA=T|||;VT=SNP
5	91075910	rs7737612	A	G	100	PASS	AC=1483;AF=0.296126;AN=5008;NS=2504;DP=14106;EAS_AF=0.1627;AMR_AF=0.2983;AFR_AF=0.3071;EUR_AF=0.4125;SAS_AF=0.2975;AA=G|||;VT=SNP
5	91076152	rs1395015	C	T	100	PASS	AC=2273;AF=0.453874;AN=5008;NS=2504;DP=16553;EAS_AF=0.1806;AMR_AF=0.3559;AFR_AF=0.798;EUR_AF=0.4324;SAS_AF=0.362;AA=T|||;VT=SNP
5	91076695	rs2973839	A	G	100	PASS	AC=1204;AF=0.240415;AN=5008;NS=2504;DP=18117;EAS_AF=0.0585;AMR_AF=0.1254;AFR_AF=0.5545;EUR_AF=0.1123;SAS_AF=0.2168;AA=A|||;VT=SNP
5	91076813	rs12518725	G	T	100	PASS	AC=946;AF=0.188898;AN=5008;NS=2504;DP=16071;EAS_AF=0.2907;AMR_AF=0.2939;AFR_AF=0.0333;EUR_AF=0.2227;SAS_AF=0.1851;AA=G|||;VT=SNP
5	91078544	rs9293574	T	C	100	PASS	AC=795;AF=0.158746;AN=5008;NS=2504;DP=23315;EAS_AF=0.0119;AMR_AF=0.0533;AFR_AF=0.4841;EUR_AF=0.0368;SAS_AF=0.0706;AA=C|||;VT=SNP
5	91080148	rs10062631	C	T	100	PASS	AC=1507;AF=0.300919;AN=5008;NS=2504;DP=14610;EAS_AF=0.3244;AMR_AF=0.3458;AFR_AF=0.2352;EUR_AF=0.2584;SAS_AF=0.3773;AA=T|||;VT=SNP
5	91080598	rs67780637	T	C	100	PASS	AC=801;AF=0.159944;AN=5008;NS=2504;DP=17196;EAS_AF=0.0625;AMR_AF=0.072;AFR_AF=0.4039;EUR_AF=0.0437;SAS_AF=0.1125;AA=T|||;VT=SNP
5	91080804	rs4547954	A	C	100	PASS	AC=1607;AF=0.320887;AN=5008;NS=2504;DP=18484;EAS_AF=0.504;AMR_AF=0.3429;AFR_AF=0.1513;EUR_AF=0.2704;SAS_AF=0.3978;AA=A|||;VT=SNP
5	91080999	rs4560583	C	T	100	PASS	AC=2723;AF=0.54373;AN=5008;NS=2504;DP=15566;EAS_AF=0.5377;AMR_AF=0.4251;AFR_AF=0.8411;EUR_AF=0.3002;SAS_AF=0.4826;AA=T|||;VT=SNP
5	91081078	rs6878785	T	C	100	PASS	AC=928;AF=0.185304;AN=5008;NS=2504;DP=14471;EAS_AF=0.0625;AMR_AF=0.0663;AFR_AF=0.4992;EUR_AF=0.0457;SAS_AF=0.1155;AA=T|||;VT=SNP
5	91081287	rs4388237	T	C	100	PASS	AC=1676;AF=0.334665;AN=5008;NS=2504;DP=15415;EAS_AF=0.496;AMR_AF=0.3818;AFR_AF=0.1248;EUR_AF=0.3091;SAS_AF=0.4448;AA=T|||;VT=SNP
5	91081510	rs10045960	A	G	100	PASS	AC=2836;AF=0.566294;AN=5008;NS=2504;DP=14920;EAS_AF=0.5437;AMR_AF=0.4712;AFR_AF=0.8048;EUR_AF=0.3529;SAS_AF=0.5542;AA=G|||;VT=SNP
5	91082644	rs10067349	G	A	100	PASS	AC=1648;AF=0.329073;AN=5008;NS=2504;DP=13122;EAS_AF=0.4831;AMR_AF=0.379;AFR_AF=0.1195;EUR_AF=0.3091;SAS_AF=0.4387;AA=G|||;VT=SNP
5	91083687	rs4244209	G	A	100	PASS	AC=2409;AF=0.48103;AN=5008;NS=2504;DP=17008;EAS_AF=0.5536;AMR_AF=0.4438;AFR_AF=0.4871;EUR_AF=0.3529;SAS_AF=0.5562;AA=A|||;VT=SNP
5	91083782	rs4612105	A	G	100	PASS	AC=1598;AF=0.319089;AN=5008;NS=2504;DP=16704;EAS_AF=0.4931;AMR_AF=0.3761;AFR_AF=0.0734;EUR_AF=0.3091;SAS_AF=0.4417;AA=A|||;VT=SNP
5	91083791	rs4568393	C	T	100	PASS	AC=3037;AF=0.60643;AN=5008;NS=2504;DP=16709;EAS_AF=0.5536;AMR_AF=0.4769;AFR_AF=0.941;EUR_AF=0.3549;SAS_AF=0.5593;AA=T|||;VT=SNP
5	91083879	rs4400158	T	C	100	PASS	AC=3037;AF=0.60643;AN=5008;NS=2504;DP=16747;EAS_AF=0.5536;AMR_AF=0.4769;AFR_AF=0.941;EUR_AF=0.3549;SAS_AF=0.5593;AA=C|||;VT=SNP
5	91084266	rs4469220	A	G	100	PASS	AC=3037;AF=0.60643;AN=5008;NS=2504;DP=14535;EAS_AF=0.5536;AMR_AF=0.4769;AFR_AF=0.941;EUR_AF=0.3549;SAS_AF=0.5593;AA=G|||;VT=SNP
5	91085026	rs9293575	C	A	100	PASS	AC=3037;AF=0.60643;AN=5008;NS=2504;DP=16502;EAS_AF=0.5536;AMR_AF=0.4769;AFR_AF=0.941;EUR_AF=0.3549;SAS_AF=0.5593;AA=A|||;VT=SNP
5	91085864	rs10043759	G	T	100	PASS	AC=1599;AF=0.319289;AN=5008;NS=2504;DP=15663;EAS_AF=0.4931;AMR_AF=0.3761;AFR_AF=0.0741;EUR_AF=0.3091;SAS_AF=0.4417;AA=G|||;VT=SNP
5	91085885	rs10036113	T	C	100	PASS	AC=320;AF=0.0638978;AN=5008;NS=2504;DP=15648;EAS_AF=0.0308;AMR_AF=0.0634;AFR_AF=0.0023;EUR_AF=0.0795;SAS_AF=0.1656;AA=T|||;VT=SNP
5	91086448	rs66497055	G	A	100	PASS	AC=2253;AF=0.44988;AN=5008;NS=2504;DP=18871;EAS_AF=0.5437;AMR_AF=0.4352;AFR_AF=0.3835;EUR_AF=0.3529;SAS_AF=0.5532;AA=G|||;VT=SNP
5	91086897	rs56370675	A	G	100	PASS	AC=2255;AF=0.45028;AN=5008;NS=2504;DP=17695;EAS_AF=0.5437;AMR_AF=0.4352;AFR_AF=0.3835;EUR_AF=0.3539;SAS_AF=0.5542;AA=A|||;VT=SNP
5	91086936	rs72773343	T	C	100	PASS	AC=963;AF=0.192292;AN=5008;NS=2504;DP=17938;EAS_AF=0.3938;AMR_AF=0.2305;AFR_AF=0.0166;EUR_AF=0.1759;SAS_AF=0.2117;AA=T|||;VT=SNP
5	91087217	rs10039554	A	G	100	PASS	AC=2695;AF=0.538139;AN=5008;NS=2504;DP=20050;EAS_AF=0.5437;AMR_AF=0.4539;AFR_AF=0.7057;EUR_AF=0.3559;SAS_AF=0.5532;AA=G|||;VT=SNP
5	91087580	rs71637351	A	G	100	PASS	AC=217;AF=0.0433307;AN=5008;NS=2504;DP=17092;EAS_AF=0.0546;AMR_AF=0.0259;AFR_AF=0.0492;EUR_AF=0.0219;SAS_AF=0.0583;AA=A|||;VT=SNP
5	91087825	rs10045304	G	A	100	PASS	AC=2613;AF=0.521765;AN=5008;NS=2504;DP=16059;EAS_AF=0.5377;AMR_AF=0.451;AFR_AF=0.6505;EUR_AF=0.3559;SAS_AF=0.5521;AA=A|||;VT=SNP
5	91088078	rs4916875	A	G	100	PASS	AC=2693;AF=0.53774;AN=5008;NS=2504;DP=17534;EAS_AF=0.5417;AMR_AF=0.4539;AFR_AF=0.7057;EUR_AF=0.3559;SAS_AF=0.5532;AA=G|||;VT=SNP
5	91088741	rs6889498	T	C	100	PASS	AC=2243;AF=0.447883;AN=5008;NS=2504;DP=14143;EAS_AF=0.5427;AMR_AF=0.4337;AFR_AF=0.3782;EUR_AF=0.3529;SAS_AF=0.5521;AA=T|||;VT=SNP
5	91089756	rs4628022	A	G	100	PASS	AC=2731;AF=0.545327;AN=5008;NS=2504;DP=16817;EAS_AF=0.5337;AMR_AF=0.4582;AFR_AF=0.7224;EUR_AF=0.3549;SAS_AF=0.5757;AA=A|||;VT=SNP
5	91089942	rs4288147	C	T	100	PASS	AC=2426;AF=0.484425;AN=5008;NS=2504;DP=17568;EAS_AF=0.5327;AMR_AF=0.438;AFR_AF=0.5068;EUR_AF=0.3519;SAS_AF=0.5736;AA=T|||;VT=SNP
5	91090237	rs76992114	A	G	100	PASS	AC=974;AF=0.194489;AN=5008;NS=2504;DP=20480;EAS_AF=0.3849;AMR_AF=0.2305;AFR_AF=0.0287;EUR_AF=0.1759;SAS_AF=0.2157;AA=A|||;VT=SNP
5	91090469	rs4509055	G	A	100	PASS	AC=2209;AF=0.441094;AN=5008;NS=2504;DP=17848;EAS_AF=0.5347;AMR_AF=0.428;AFR_AF=0.3525;EUR_AF=0.3479;SAS_AF=0.5695;AA=G|||;VT=SNP
5	91090726	rs4443452	G	A	100	PASS	AC=2538;AF=0.506789;AN=5008;NS=2504;DP=16547;EAS_AF=0.5139;AMR_AF=0.402;AFR_AF=0.6309;EUR_AF=0.3499;SAS_AF=0.5675;AA=A|||;VT=SNP
5	91090852	rs7442905	T	G	100	PASS	AC=2238;AF=0.446885;AN=5008;NS=2504;DP=15680;EAS_AF=0.5248;AMR_AF=0.4063;AFR_AF=0.3805;EUR_AF=0.3608;SAS_AF=0.5736;AA=T|||;VT=SNP
5	91091485	rs6865934	T	G	100	PASS	AC=2559;AF=0.510982;AN=5008;NS=2504;DP=16225;EAS_AF=0.5556;AMR_AF=0.4251;AFR_AF=0.5499;EUR_AF=0.3966;SAS_AF=0.591;AA=T|||;VT=SNP
5	91091643	rs117648062	C	T	100	PASS	AC=112;AF=0.0223642;AN=5008;NS=2504;DP=16717;EAS_AF=0.0972;AMR_AF=0;AFR_AF=0.0015;EUR_AF=0;SAS_AF=0.0123;AA=C|||;VT=SNP
5	91091793	rs74879153	T	A	100	PASS	AC=29;AF=0.00579073;AN=5008;NS=2504;DP=17878;EAS_AF=0.0288;AMR_AF=0;AFR_AF=0;EUR_AF=0;SAS_AF=0;AA=T|||;VT=SNP
5	91092137	rs28517286	C	T	100	PASS	AC=476;AF=0.0950479;AN=5008;NS=2504;DP=12382;EAS_AF=0.005;AMR_AF=0.0648;AFR_AF=0.233;EUR_AF=0.0577;SAS_AF=0.0613;AA=T|||;VT=SNP
5	91092920	rs4244210	G	A	100	PASS	AC=1594;AF=0.318291;AN=5008;NS=2504;DP=16405;EAS_AF=0.4911;AMR_AF=0.3112;AFR_AF=0.0802;EUR_AF=0.3062;SAS_AF=0.4796;AA=G|||;VT=SNP
5	91093184	rs9293576	G	C	100	PASS	AC=2359;AF=0.471046;AN=5008;NS=2504;DP=17545;EAS_AF=0.5466;AMR_AF=0.3746;AFR_AF=0.5136;EUR_AF=0.331;SAS_AF=0.5481;AA=C|||;VT=SNP
5	91093210	rs9293577	A	G	100	PASS	AC=2359;AF=0.471046;AN=5008;NS=2504;DP=18156;EAS_AF=0.5466;AMR_AF=0.3746;AFR_AF=0.5136;EUR_AF=0.331;SAS_AF=0.5481;AA=A|||;VT=SNP
5	91093223	rs72773348	T	C	100	PASS	AC=264;AF=0.0527157;AN=5008;NS=2504;DP=18239;EAS_AF=0.005;AMR_AF=0.0533;AFR_AF=0.0802;EUR_AF=0.0557;SAS_AF=0.0613;AA=T|||;VT=SNP
5	91093880	rs4398667	A	C	100	PASS	AC=2360;AF=0.471246;AN=5008;NS=2504;DP=18233;EAS_AF=0.5476;AMR_AF=0.3746;AFR_AF=0.5136;EUR_AF=0.331;SAS_AF=0.5481;AA=C|||;VT=SNP
5	91093966	rs4270726	A	G	100	PASS	AC=2396;AF=0.478435;AN=5008;NS=2504;DP=18360;EAS_AF=0.5466;AMR_AF=0.3833;AFR_AF=0.5189;EUR_AF=0.3509;SAS_AF=0.5521;AA=G|||;VT=SNP
5	91094294	rs2913463	G	A	100	PASS	AC=2363;AF=0.471845;AN=5008;NS=2504;DP=18099;EAS_AF=0.5476;AMR_AF=0.3761;AFR_AF=0.5136;EUR_AF=0.33;SAS_AF=0.5511;AA=G|||;VT=SNP
5	91094306	rs2973881	G	C	100	PASS	AC=2364;AF=0.472045;AN=5008;NS=2504;DP=18377;EAS_AF=0.5476;AMR_AF=0.3761;AFR_AF=0.5144;EUR_AF=0.33;SAS_AF=0.5511;AA=C|||;VT=SNP
5	91094321	rs2913462	T	A	100	PASS	AC=2236;AF=0.446486;AN=5008;NS=2504;DP=18025;EAS_AF=0.5476;AMR_AF=0.3732;AFR_AF=0.4198;EUR_AF=0.33;SAS_AF=0.5501;AA=T|||;VT=SNP
5	91094359	rs2913461	T	G	100	PASS	AC=2358;AF=0.470847;AN=5008;NS=2504;DP=18303;EAS_AF=0.5466;AMR_AF=0.3746;AFR_AF=0.5136;EUR_AF=0.33;SAS_AF=0.5481;AA=G|||;VT=SNP
5	91095068	rs2973880	A	G	100	PASS	AC=2360;AF=0.471246;AN=5008;NS=2504;DP=6013;EAS_AF=0.5466;AMR_AF=0.3761;AFR_AF=0.5144;EUR_AF=0.33;SAS_AF=0.5481;AA=a|||;VT=SNP
5	91095221	rs2913460	C	T	100	PASS	AC=2360;AF=0.471246;AN=5008;NS=2504;DP=19373;EAS_AF=0.5466;AMR_AF=0.3761;AFR_AF=0.5144;EUR_AF=0.33;SAS_AF=0.5481;AA=c|||;VT=SNP
5	91095341	rs116078322	G	A	100	PASS	AC=295;AF=0.0589058;AN=5008;NS=2504;DP=19256;EAS_AF=0.005;AMR_AF=0.0548;AFR_AF=0.1029;EUR_AF=0.0557;SAS_AF=0.0613;AA=G|||;VT=SNP
5	91095433	rs1820650	T	C	100	PASS	AC=2362;AF=0.471645;AN=5008;NS=2504;DP=19382;EAS_AF=0.5476;AMR_AF=0.3761;AFR_AF=0.5144;EUR_AF=0.33;SAS_AF=0.5491;AA=T|||;VT=SNP
5	91095454	rs1582901	A	G	100	PASS	AC=2234;AF=0.446086;AN=5008;NS=2504;DP=19230;EAS_AF=0.5476;AMR_AF=0.3732;AFR_AF=0.4191;EUR_AF=0.33;SAS_AF=0.5491;AA=A|||;VT=SNP
5	91095473	rs1820649	A	G	100	PASS	AC=2363;AF=0.471845;AN=5008;NS=2504;DP=19428;EAS_AF=0.5476;AMR_AF=0.3775;AFR_AF=0.5144;EUR_AF=0.331;SAS_AF=0.5481;AA=a|||;VT=SNP
5	91095551	rs77890465	T	G	100	PASS	AC=104;AF=0.0207668;AN=5008;NS=2504;DP=22434;EAS_AF=0.1022;AMR_AF=0;AFR_AF=0;EUR_AF=0;SAS_AF=0.001;AA=T|||;VT=SNP
5	91095890	rs2973875	A	G	100	PASS	AC=2360;AF=0.471246;AN=5008;NS=2504;DP=19514;EAS_AF=0.5466;AMR_AF=0.3761;AFR_AF=0.5144;EUR_AF=0.33;SAS_AF=0.5481;AA=A|||;VT=SNP
5	91095912	rs2913459	C	G	100	PASS	AC=2360;AF=0.471246;AN=5008;NS=2504;DP=19246;EAS_AF=0.5466;AMR_AF=0.3761;AFR_AF=0.5144;EUR_AF=0.33;SAS_AF=0.5481;AA=C|||;VT=SNP
5	91095944	rs2913458	T	A	100	PASS	AC=2102;AF=0.419728;AN=5008;NS=2504;DP=19120;EAS_AF=0.5466;AMR_AF=0.3631;AFR_AF=0.3268;EUR_AF=0.33;SAS_AF=0.547;AA=T|||;VT=SNP
5	91096116	rs2913457	G	A	100	PASS	AC=2364;AF=0.472045;AN=5008;NS=2504;DP=20111;EAS_AF=0.5476;AMR_AF=0.3775;AFR_AF=0.5144;EUR_AF=0.33;SAS_AF=0.5501;AA=g|||;VT=SNP
5	91096152	rs10474370	C	A	100	PASS	AC=2364;AF=0.472045;AN=5008;NS=2504;DP=19438;EAS_AF=0.5476;AMR_AF=0.3775;AFR_AF=0.5144;EUR_AF=0.33;SAS_AF=0.5501;AA=C|||;VT=SNP
5	91096159	rs10474371	A	G	100	PASS	AC=2373;AF=0.473842;AN=5008;NS=2504;DP=19321;EAS_AF=0.5476;AMR_AF=0.3775;AFR_AF=0.5219;EUR_AF=0.33;SAS_AF=0.5491;AA=G|||;VT=SNP
5	91096246	rs10474372	C	T	100	PASS	AC=2371;AF=0.473442;AN=5008;NS=2504;DP=16582;EAS_AF=0.5466;AMR_AF=0.3761;AFR_AF=0.5219;EUR_AF=0.331;SAS_AF=0.5481;AA=T|||;VT=SNP
5	91096263	rs34156429	A	T	100	PASS	AC=990;AF=0.197684;AN=5008;NS=2504;DP=15575;EAS_AF=0.3978;AMR_AF=0.2305;AFR_AF=0.0174;EUR_AF=0.1869;SAS_AF=0.2229;AA=A|||;VT=SNP
5	91096292	rs10474373	G	A	100	PASS	AC=2361;AF=0.471446;AN=5008;NS=2504;DP=15254;EAS_AF=0.5466;AMR_AF=0.3761;AFR_AF=0.5144;EUR_AF=0.33;SAS_AF=0.5491;AA=A|||;VT=SNP
5	91096385	rs10474375	C	G	100	PASS	AC=2360;AF=0.471246;AN=5008;NS=2504;DP=15944;EAS_AF=0.5466;AMR_AF=0.3761;AFR_AF=0.5144;EUR_AF=0.331;SAS_AF=0.547;AA=C|||;VT=SNP
5	91096630	rs2973874	A	G	100	PASS	AC=2362;AF=0.471645;AN=5008;NS=2504;DP=14282;EAS_AF=0.5466;AMR_AF=0.3761;AFR_AF=0.5151;EUR_AF=0.33;SAS_AF=0.5491;AA=G|||;VT=SNP
5	91096652	rs2973873	C	A	100	PASS	AC=2229;AF=0.445088;AN=5008;NS=2504;DP=14270;EAS_AF=0.5466;AMR_AF=0.3703;AFR_AF=0.4191;EUR_AF=0.33;SAS_AF=0.547;AA=C|||;VT=SNP
5	91096716	rs2913456	G	A	100	PASS	AC=2359;AF=0.471046;AN=5008;NS=2504;DP=14537;EAS_AF=0.5466;AMR_AF=0.3761;AFR_AF=0.5151;EUR_AF=0.33;SAS_AF=0.546;AA=G|||;VT=SNP
5	91096948	rs3097164	A	G	100	PASS	AC=2361;AF=0.471446;AN=5008;NS=2504;DP=18421;EAS_AF=0.5466;AMR_AF=0.3761;AFR_AF=0.5151;EUR_AF=0.33;SAS_AF=0.5481;AA=G|||;VT=SNP
5	91097053	rs2973872	T	C	100	PASS	AC=2361;AF=0.471446;AN=5008;NS=2504;DP=18025;EAS_AF=0.5466;AMR_AF=0.3761;AFR_AF=0.5151;EUR_AF=0.33;SAS_AF=0.5481;AA=C|||;VT=SNP
5	91097268	rs2913455	T	C	100	PASS	AC=2329;AF=0.465056;AN=5008;NS=2504;DP=19838;EAS_AF=0.5466;AMR_AF=0.3732;AFR_AF=0.4917;EUR_AF=0.33;SAS_AF=0.5491;AA=C|||;VT=SNP
5	91097359	rs2973871	G	A	100	PASS	AC=2361;AF=0.471446;AN=5008;NS=2504;DP=20200;EAS_AF=0.5466;AMR_AF=0.3761;AFR_AF=0.5151;EUR_AF=0.33;SAS_AF=0.5481;AA=G|||;VT=SNP
5	91097461	rs2913454	C	T	100	PASS	AC=2362;AF=0.471645;AN=5008;NS=2504;DP=19974;EAS_AF=0.5466;AMR_AF=0.3761;AFR_AF=0.5151;EUR_AF=0.33;SAS_AF=0.5491;AA=T|||;VT=SNP
5	91097582	rs2973870	A	C	100	PASS	AC=2362;AF=0.471645;AN=5008;NS=2504;DP=19781;EAS_AF=0.5466;AMR_AF=0.3761;AFR_AF=0.5151;EUR_AF=0.331;SAS_AF=0.5481;AA=C|||;VT=SNP
5	91097795	rs2973869	A	G	100	PASS	AC=2666;AF=0.532348;AN=5008;NS=2504;DP=21438;EAS_AF=0.5516;AMR_AF=0.4308;AFR_AF=0.6256;EUR_AF=0.3857;SAS_AF=0.6094;AA=G|||;VT=SNP
5	91097882	rs2913453	C	T	100	PASS	AC=2361;AF=0.471446;AN=5008;NS=2504;DP=19432;EAS_AF=0.5466;AMR_AF=0.3761;AFR_AF=0.5151;EUR_AF=0.33;SAS_AF=0.5481;AA=C|||;VT=SNP
5	91097945	rs2973868	G	A	100	PASS	AC=2665;AF=0.532149;AN=5008;NS=2504;DP=19758;EAS_AF=0.5516;AMR_AF=0.4308;AFR_AF=0.6248;EUR_AF=0.3857;SAS_AF=0.6094;AA=A|||;VT=SNP
5	91098697	rs2913452	C	A	100	PASS	AC=2230;AF=0.445288;AN=5008;NS=2504;DP=21065;EAS_AF=0.5466;AMR_AF=0.3718;AFR_AF=0.4191;EUR_AF=0.33;SAS_AF=0.547;AA=C|||;VT=SNP
5	91099034	rs2860387	C	G	100	PASS	AC=1577;AF=0.314896;AN=5008;NS=2504;DP=18450;EAS_AF=0.4911;AMR_AF=0.3084;AFR_AF=0.0688;EUR_AF=0.3062;SAS_AF=0.4796;AA=C|||;VT=SNP
5	91099101	rs2973867	A	C	100	PASS	AC=2374;AF=0.474042;AN=5008;NS=2504;DP=18120;EAS_AF=0.5565;AMR_AF=0.3761;AFR_AF=0.5151;EUR_AF=0.33;SAS_AF=0.5511;AA=C|||;VT=SNP
5	91099153	rs2973866	A	C	100	PASS	AC=2361;AF=0.471446;AN=5008;NS=2504;DP=15497;EAS_AF=0.5466;AMR_AF=0.3761;AFR_AF=0.5151;EUR_AF=0.33;SAS_AF=0.5481;AA=A|||;VT=SNP
5	91099246	rs2913451	A	G	100	PASS	AC=2361;AF=0.471446;AN=5008;NS=2504;DP=17613;EAS_AF=0.5466;AMR_AF=0.3761;AFR_AF=0.5151;EUR_AF=0.33;SAS_AF=0.5481;AA=G|||;VT=SNP
5	91099474	rs2913450	T	C	100	PASS	AC=2361;AF=0.471446;AN=5008;NS=2504;DP=13846;EAS_AF=0.5466;AMR_AF=0.3761;AFR_AF=0.5151;EUR_AF=0.33;SAS_AF=0.5481;AA=T|||;VT=SNP
5	91099684	rs1366129	T	A	100	PASS	AC=2361;AF=0.471446;AN=5008;NS=2504;DP=12943;EAS_AF=0.5466;AMR_AF=0.3761;AFR_AF=0.5151;EUR_AF=0.33;SAS_AF=0.5481;AA=T|||;VT=SNP
5	91099977	rs2913449	A	T	100	PASS	AC=2229;AF=0.445088;AN=5008;NS=2504;DP=15385;EAS_AF=0.5466;AMR_AF=0.3703;AFR_AF=0.4191;EUR_AF=0.33;SAS_AF=0.547;AA=A|||;VT=SNP
5	91100128	rs10067567	A	G	100	PASS	AC=588;AF=0.117412;AN=5008;NS=2504;DP=17142;EAS_AF=0.0933;AMR_AF=0.0778;AFR_AF=0.0522;EUR_AF=0.1193;SAS_AF=0.2566;AA=A|||;VT=SNP
5	91100134	rs2860382	C	G	100	PASS	AC=2374;AF=0.474042;AN=5008;NS=2504;DP=17305;EAS_AF=0.5565;AMR_AF=0.3761;AFR_AF=0.5151;EUR_AF=0.33;SAS_AF=0.5511;AA=G|||;VT=SNP
5	91100365	rs1863950	T	C	100	PASS	AC=2374;AF=0.474042;AN=5008;NS=2504;DP=19121;EAS_AF=0.5565;AMR_AF=0.3761;AFR_AF=0.5151;EUR_AF=0.33;SAS_AF=0.5511;AA=T|||;VT=SNP
5	91100422	rs1863949	G	A	100	PASS	AC=2361;AF=0.471446;AN=5008;NS=2504;DP=19159;EAS_AF=0.5466;AMR_AF=0.3761;AFR_AF=0.5151;EUR_AF=0.33;SAS_AF=0.5481;AA=A|||;VT=SNP
5	91100564	rs1863948	T	G	100	PASS	AC=2375;AF=0.474241;AN=5008;NS=2504;DP=20371;EAS_AF=0.5565;AMR_AF=0.3761;AFR_AF=0.5159;EUR_AF=0.33;SAS_AF=0.5511;AA=G|||;VT=SNP
5	91100975	rs2913448	T	A	100	PASS	AC=2374;AF=0.474042;AN=5008;NS=2504;DP=19350;EAS_AF=0.5565;AMR_AF=0.3761;AFR_AF=0.5151;EUR_AF=0.33;SAS_AF=0.5511;AA=T|||;VT=SNP
5	91101265	rs2913447	T	A	100	PASS	AC=2375;AF=0.474241;AN=5008;NS=2504;DP=15519;EAS_AF=0.5565;AMR_AF=0.3761;AFR_AF=0.5151;EUR_AF=0.33;SAS_AF=0.5521;AA=A|||;VT=SNP
5	91101403	rs2973864	C	T	100	PASS	AC=2374;AF=0.474042;AN=5008;NS=2504;DP=15437;EAS_AF=0.5565;AMR_AF=0.3761;AFR_AF=0.5151;EUR_AF=0.33;SAS_AF=0.5511;AA=T|||;VT=SNP
5	91101678	rs2913445	G	C	100	PASS	AC=1607;AF=0.320887;AN=5008;NS=2504;DP=14579;EAS_AF=0.501;AMR_AF=0.3098;AFR_AF=0.0802;EUR_AF=0.3062;SAS_AF=0.4836;AA=G|||;VT=SNP
5	91101690	rs2973863	C	T	100	PASS	AC=2678;AF=0.534744;AN=5008;NS=2504;DP=14527;EAS_AF=0.5615;AMR_AF=0.4308;AFR_AF=0.6248;EUR_AF=0.3857;SAS_AF=0.6125;AA=T|||;VT=SNP
5	91102299	rs2913444	T	C	100	PASS	AC=2373;AF=0.473842;AN=5008;NS=2504;DP=8553;EAS_AF=0.5556;AMR_AF=0.3761;AFR_AF=0.5151;EUR_AF=0.33;SAS_AF=0.5511;AA=C|||;VT=SNP
5	91102973	rs930051	G	A	100	PASS	AC=2376;AF=0.474441;AN=5008;NS=2504;DP=19095;EAS_AF=0.5565;AMR_AF=0.3761;AFR_AF=0.5151;EUR_AF=0.332;SAS_AF=0.5511;AA=G|||;VT=SNP
5	91103192	rs930050	A	G	100	PASS	AC=2679;AF=0.534944;AN=5008;NS=2504;DP=14219;EAS_AF=0.5615;AMR_AF=0.4308;AFR_AF=0.6248;EUR_AF=0.3867;SAS_AF=0.6125;AA=G|||;VT=SNP
5	91103283	rs2367826	G	T	100	PASS	AC=2375;AF=0.474241;AN=5008;NS=2504;DP=16676;EAS_AF=0.5565;AMR_AF=0.3761;AFR_AF=0.5151;EUR_AF=0.331;SAS_AF=0.5511;AA=G|||;VT=SNP
5	91103344	rs2913443	C	T	100	PASS	AC=2245;AF=0.448283;AN=5008;NS=2504;DP=15379;EAS_AF=0.5565;AMR_AF=0.3718;AFR_AF=0.4191;EUR_AF=0.331;SAS_AF=0.5511;AA=C|||;VT=SNP
5	91103635	rs2913442	G	A	100	PASS	AC=2385;AF=0.476238;AN=5008;NS=2504;DP=16313;EAS_AF=0.5565;AMR_AF=0.3761;AFR_AF=0.5227;EUR_AF=0.331;SAS_AF=0.5511;AA=A|||;VT=SNP
5	91103781	rs2887093	G	A	100	PASS	AC=2385;AF=0.476238;AN=5008;NS=2504;DP=13637;EAS_AF=0.5565;AMR_AF=0.3761;AFR_AF=0.5227;EUR_AF=0.331;SAS_AF=0.5511;AA=A|||;VT=SNP
5	91103999	rs2913440	G	A	100	PASS	AC=2375;AF=0.474241;AN=5008;NS=2504;DP=13750;EAS_AF=0.5565;AMR_AF=0.3761;AFR_AF=0.5151;EUR_AF=0.331;SAS_AF=0.5511;AA=A|||;VT=SNP
5	91104088	rs2913439	T	A	100	PASS	AC=2385;AF=0.476238;AN=5008;NS=2504;DP=13798;EAS_AF=0.5595;AMR_AF=0.379;AFR_AF=0.5159;EUR_AF=0.334;SAS_AF=0.5521;AA=A|||;VT=SNP
5	91104104	rs2913438	A	C	100	PASS	AC=2385;AF=0.476238;AN=5008;NS=2504;DP=14313;EAS_AF=0.5595;AMR_AF=0.379;AFR_AF=0.5159;EUR_AF=0.334;SAS_AF=0.5521;AA=A|||;VT=SNP
5	91104130	rs2913437	T	C	100	PASS	AC=2385;AF=0.476238;AN=5008;NS=2504;DP=14562;EAS_AF=0.5595;AMR_AF=0.379;AFR_AF=0.5159;EUR_AF=0.334;SAS_AF=0.5521;AA=T|||;VT=SNP
5	91104306	rs2913436	C	T	100	PASS	AC=2375;AF=0.474241;AN=5008;NS=2504;DP=13837;EAS_AF=0.5565;AMR_AF=0.3761;AFR_AF=0.5151;EUR_AF=0.331;SAS_AF=0.5511;AA=C|||;VT=SNP
5	91104374	rs2913435	C	A	100	PASS	AC=2376;AF=0.474441;AN=5008;NS=2504;DP=14063;EAS_AF=0.5565;AMR_AF=0.3775;AFR_AF=0.5151;EUR_AF=0.332;SAS_AF=0.5501;AA=C|||;VT=SNP
5	91104383	rs2913434	G	A	100	PASS	AC=2375;AF=0.474241;AN=5008;NS=2504;DP=14113;EAS_AF=0.5565;AMR_AF=0.3775;AFR_AF=0.5144;EUR_AF=0.332;SAS_AF=0.5501;AA=A|||;VT=SNP
5	91104722	rs2913433	C	T	100	PASS	AC=2374;AF=0.474042;AN=5008;NS=2504;DP=17732;EAS_AF=0.5556;AMR_AF=0.3761;AFR_AF=0.5151;EUR_AF=0.331;SAS_AF=0.5511;AA=T|||;VT=SNP
5	91104725	rs2913432	C	A	100	PASS	AC=2374;AF=0.474042;AN=5008;NS=2504;DP=17695;EAS_AF=0.5556;AMR_AF=0.3761;AFR_AF=0.5151;EUR_AF=0.331;SAS_AF=0.5511;AA=C|||;VT=SNP
5	91104760	rs2973861	A	G	100	PASS	AC=2240;AF=0.447284;AN=5008;NS=2504;DP=17120;EAS_AF=0.5556;AMR_AF=0.3689;AFR_AF=0.4191;EUR_AF=0.331;SAS_AF=0.5491;AA=A|||;VT=SNP
5	91104781	rs2913431	A	C	100	PASS	AC=2370;AF=0.473243;AN=5008;NS=2504;DP=16972;EAS_AF=0.5556;AMR_AF=0.3732;AFR_AF=0.5151;EUR_AF=0.331;SAS_AF=0.5491;AA=C|||;VT=SNP
5	91104980	rs2913430	A	T	100	PASS	AC=2245;AF=0.448283;AN=5008;NS=2504;DP=18316;EAS_AF=0.5565;AMR_AF=0.3718;AFR_AF=0.4191;EUR_AF=0.331;SAS_AF=0.5511;AA=A|||;VT=SNP
5	91105025	rs35569778	T	C	100	PASS	AC=302;AF=0.0603035;AN=5008;NS=2504;DP=18732;EAS_AF=0.0556;AMR_AF=0.0303;AFR_AF=0.1029;EUR_AF=0.0229;SAS_AF=0.0675;AA=T|||;VT=SNP
5	91105205	rs2913429	G	T	100	PASS	AC=2386;AF=0.476438;AN=5008;NS=2504;DP=15909;EAS_AF=0.5565;AMR_AF=0.3761;AFR_AF=0.5227;EUR_AF=0.331;SAS_AF=0.5521;AA=T|||;VT=SNP
5	91107040	rs2913428	G	T	100	PASS	AC=2375;AF=0.474241;AN=5008;NS=2504;DP=16961;EAS_AF=0.5565;AMR_AF=0.3761;AFR_AF=0.5151;EUR_AF=0.331;SAS_AF=0.5511;AA=g|||;VT=SNP
5	91107194	rs2913427	C	T	100	PASS	AC=2375;AF=0.474241;AN=5008;NS=2504;DP=16376;EAS_AF=0.5565;AMR_AF=0.3761;AFR_AF=0.5151;EUR_AF=0.331;SAS_AF=0.5511;AA=c|||;VT=SNP
5	91107408	rs2973859	A	G	100	PASS	AC=3098;AF=0.61861;AN=5008;NS=2504;DP=15932;EAS_AF=0.5615;AMR_AF=0.4467;AFR_AF=0.9304;EUR_AF=0.3897;SAS_AF=0.6135;AA=a|||;VT=SNP
5	91107582	rs2913426	G	A	100	PASS	AC=2375;AF=0.474241;AN=5008;NS=2504;DP=15642;EAS_AF=0.5565;AMR_AF=0.3761;AFR_AF=0.5151;EUR_AF=0.331;SAS_AF=0.5511;AA=a|||;VT=SNP
5	91107727	rs73141584	C	T	100	PASS	AC=481;AF=0.0960463;AN=5008;NS=2504;DP=16191;EAS_AF=0.0556;AMR_AF=0.0476;AFR_AF=0.2277;EUR_AF=0.0239;SAS_AF=0.0685;AA=c|||;VT=SNP
5	91108026	rs2913425	T	A	100	PASS	AC=2375;AF=0.474241;AN=5008;NS=2504;DP=14738;EAS_AF=0.5565;AMR_AF=0.3761;AFR_AF=0.5151;EUR_AF=0.331;SAS_AF=0.5511;AA=t|||;VT=SNP
5	91108489	rs2913424	G	A	100	PASS	AC=2375;AF=0.474241;AN=5008;NS=2504;DP=18644;EAS_AF=0.5565;AMR_AF=0.3761;AFR_AF=0.5151;EUR_AF=0.331;SAS_AF=0.5511;AA=a|||;VT=SNP
5	91108565	rs2367827	A	G	100	PASS	AC=2375;AF=0.474241;AN=5008;NS=2504;DP=19905;EAS_AF=0.5565;AMR_AF=0.3761;AFR_AF=0.5151;EUR_AF=0.331;SAS_AF=0.5511;AA=a|||;VT=SNP
5	91108750	rs2367828	T	A	100	PASS	AC=2375;AF=0.474241;AN=5008;NS=2504;DP=19872;EAS_AF=0.5565;AMR_AF=0.3761;AFR_AF=0.5151;EUR_AF=0.331;SAS_AF=0.5511;AA=t|||;VT=SNP
5	91108781	rs2367829	G	A	100	PASS	AC=2375;AF=0.474241;AN=5008;NS=2504;DP=20220;EAS_AF=0.5565;AMR_AF=0.3761;AFR_AF=0.5151;EUR_AF=0.331;SAS_AF=0.5511;AA=a|||;VT=SNP
5	91108928	rs2887094	A	C	100	PASS	AC=3098;AF=0.61861;AN=5008;NS=2504;DP=21929;EAS_AF=0.5615;AMR_AF=0.4481;AFR_AF=0.9297;EUR_AF=0.3897;SAS_AF=0.6135;AA=c|||;VT=SNP
5	91108933	rs2913421	A	C	100	PASS	AC=2376;AF=0.474441;AN=5008;NS=2504;DP=22082;EAS_AF=0.5565;AMR_AF=0.3775;AFR_AF=0.5151;EUR_AF=0.331;SAS_AF=0.5511;AA=c|||;VT=SNP
5	91108973	rs2913420	A	C	100	PASS	AC=2375;AF=0.474241;AN=5008;NS=2504;DP=21312;EAS_AF=0.5565;AMR_AF=0.3761;AFR_AF=0.5151;EUR_AF=0.331;SAS_AF=0.5511;AA=c|||;VT=SNP
5	91109153	rs2973856	T	A	100	PASS	AC=2383;AF=0.475839;AN=5008;NS=2504;DP=19093;EAS_AF=0.5575;AMR_AF=0.3761;AFR_AF=0.5204;EUR_AF=0.331;SAS_AF=0.5511;AA=t|||;VT=SNP
5	91109220	rs2913419	A	G	100	PASS	AC=2377;AF=0.474641;AN=5008;NS=2504;DP=17761;EAS_AF=0.5575;AMR_AF=0.3761;AFR_AF=0.5159;EUR_AF=0.331;SAS_AF=0.5511;AA=g|||;VT=SNP
5	91109475	rs2913418	C	A	100	PASS	AC=2377;AF=0.474641;AN=5008;NS=2504;DP=18719;EAS_AF=0.5575;AMR_AF=0.3761;AFR_AF=0.5159;EUR_AF=0.331;SAS_AF=0.5511;AA=a|||;VT=SNP
5	91109745	rs2973855	G	A	100	PASS	AC=2378;AF=0.47484;AN=5008;NS=2504;DP=19542;EAS_AF=0.5575;AMR_AF=0.3775;AFR_AF=0.5159;EUR_AF=0.331;SAS_AF=0.5511;AA=A|||;VT=SNP
5	91109791	rs2913417	C	T	100	PASS	AC=2377;AF=0.474641;AN=5008;NS=2504;DP=20000;EAS_AF=0.5575;AMR_AF=0.3761;AFR_AF=0.5159;EUR_AF=0.331;SAS_AF=0.5511;AA=C|||;VT=SNP
5	91109988	rs2973854	C	T	100	PASS	AC=2377;AF=0.474641;AN=5008;NS=2504;DP=16106;EAS_AF=0.5575;AMR_AF=0.3761;AFR_AF=0.5151;EUR_AF=0.331;SAS_AF=0.5521;AA=C|||;VT=SNP
5	91109997	rs2913416	T	C	100	PASS	AC=2381;AF=0.475439;AN=5008;NS=2504;DP=15866;EAS_AF=0.5575;AMR_AF=0.3761;AFR_AF=0.5182;EUR_AF=0.331;SAS_AF=0.5521;AA=C|||;VT=SNP
5	91110276	rs2913415	A	C	100	PASS	AC=2380;AF=0.47524;AN=5008;NS=2504;DP=16849;EAS_AF=0.5575;AMR_AF=0.3761;AFR_AF=0.5182;EUR_AF=0.331;SAS_AF=0.5511;AA=A|||;VT=SNP
5	91110553	rs2973853	A	G	100	PASS	AC=2450;AF=0.489217;AN=5008;NS=2504;DP=17121;EAS_AF=0.5575;AMR_AF=0.379;AFR_AF=0.5696;EUR_AF=0.331;SAS_AF=0.5511;AA=G|||;VT=SNP
5	91110688	rs2973852	C	T	100	PASS	AC=2464;AF=0.492013;AN=5008;NS=2504;DP=15639;EAS_AF=0.5575;AMR_AF=0.379;AFR_AF=0.5802;EUR_AF=0.331;SAS_AF=0.5511;AA=T|||;VT=SNP
5	91110755	rs2913414	G	C	100	PASS	AC=2455;AF=0.490216;AN=5008;NS=2504;DP=14815;EAS_AF=0.5575;AMR_AF=0.379;AFR_AF=0.5726;EUR_AF=0.331;SAS_AF=0.5521;AA=G|||;VT=SNP
5	91111046	rs2973851	A	G	100	PASS	AC=2320;AF=0.463259;AN=5008;NS=2504;DP=17058;EAS_AF=0.5575;AMR_AF=0.3746;AFR_AF=0.4735;EUR_AF=0.331;SAS_AF=0.5511;AA=A|||;VT=SNP
5	91111215	rs2913413	G	T	100	PASS	AC=2460;AF=0.491214;AN=5008;NS=2504;DP=14576;EAS_AF=0.5575;AMR_AF=0.379;AFR_AF=0.5772;EUR_AF=0.331;SAS_AF=0.5511;AA=G|||;VT=SNP
5	91111259	rs2973850	C	T	100	PASS	AC=2463;AF=0.491813;AN=5008;NS=2504;DP=15216;EAS_AF=0.5575;AMR_AF=0.379;AFR_AF=0.5772;EUR_AF=0.332;SAS_AF=0.5532;AA=C|||;VT=SNP
5	91111286	rs2913412	G	A	100	PASS	AC=2463;AF=0.491813;AN=5008;NS=2504;DP=15049;EAS_AF=0.5575;AMR_AF=0.379;AFR_AF=0.5772;EUR_AF=0.332;SAS_AF=0.5532;AA=G|||;VT=SNP
5	91111303	rs66579298	G	A	100	PASS	AC=480;AF=0.0958466;AN=5008;NS=2504;DP=15428;EAS_AF=0.0556;AMR_AF=0.0476;AFR_AF=0.2277;EUR_AF=0.0239;SAS_AF=0.0675;AA=G|||;VT=SNP
5	91111549	rs2973849	C	T	100	PASS	AC=2460;AF=0.491214;AN=5008;NS=2504;DP=17906;EAS_AF=0.5575;AMR_AF=0.379;AFR_AF=0.5772;EUR_AF=0.331;SAS_AF=0.5511;AA=C|||;VT=SNP
5	91111913	rs2973848	C	T	100	PASS	AC=2460;AF=0.491214;AN=5008;NS=2504;DP=18698;EAS_AF=0.5575;AMR_AF=0.379;AFR_AF=0.5772;EUR_AF=0.331;SAS_AF=0.5511;AA=C|||;VT=SNP
5	91112088	rs2973847	T	C	100	PASS	AC=2460;AF=0.491214;AN=5008;NS=2504;DP=16402;EAS_AF=0.5575;AMR_AF=0.379;AFR_AF=0.5772;EUR_AF=0.331;SAS_AF=0.5511;AA=C|||;VT=SNP
5	91112153	rs1896596	C	T	100	PASS	AC=2754;AF=0.54992;AN=5008;NS=2504;DP=15418;EAS_AF=0.5625;AMR_AF=0.4337;AFR_AF=0.6793;EUR_AF=0.3867;SAS_AF=0.6125;AA=T|||;VT=SNP
5	91112257	rs149390823	C	T	100	PASS	AC=26;AF=0.00519169;AN=5008;NS=2504;DP=14910;EAS_AF=0.0129;AMR_AF=0.0043;AFR_AF=0.0023;EUR_AF=0.007;SAS_AF=0;AA=C|||;VT=SNP
5	91112333	rs1427951	A	G	100	PASS	AC=2316;AF=0.46246;AN=5008;NS=2504;DP=15271;EAS_AF=0.5565;AMR_AF=0.3732;AFR_AF=0.4728;EUR_AF=0.33;SAS_AF=0.5511;AA=A|||;VT=SNP
5	91112374	rs1427950	C	A	100	PASS	AC=2463;AF=0.491813;AN=5008;NS=2504;DP=15556;EAS_AF=0.5585;AMR_AF=0.379;AFR_AF=0.5772;EUR_AF=0.332;SAS_AF=0.5521;AA=A|||;VT=SNP
5	91112605	rs1427949	C	T	100	PASS	AC=2461;AF=0.491414;AN=5008;NS=2504;DP=15997;EAS_AF=0.5575;AMR_AF=0.379;AFR_AF=0.5772;EUR_AF=0.331;SAS_AF=0.5521;AA=T|||;VT=SNP
5	91112779	rs1427948	C	T	100	PASS	AC=2317;AF=0.46266;AN=5008;NS=2504;DP=17289;EAS_AF=0.5575;AMR_AF=0.3732;AFR_AF=0.4728;EUR_AF=0.331;SAS_AF=0.5501;AA=C|||;VT=SNP
5	91112905	rs1427947	C	T	100	PASS	AC=2318;AF=0.462859;AN=5008;NS=2504;DP=15332;EAS_AF=0.5575;AMR_AF=0.3732;AFR_AF=0.4735;EUR_AF=0.331;SAS_AF=0.5501;AA=C|||;VT=SNP
5	91113482	rs2973846	T	A	100	PASS	AC=2460;AF=0.491214;AN=5008;NS=2504;DP=16646;EAS_AF=0.5575;AMR_AF=0.379;AFR_AF=0.5772;EUR_AF=0.331;SAS_AF=0.5511;AA=A|||;VT=SNP
5	91113587	rs2913410	T	A	100	PASS	AC=2318;AF=0.462859;AN=5008;NS=2504;DP=17298;EAS_AF=0.5575;AMR_AF=0.3732;AFR_AF=0.4735;EUR_AF=0.331;SAS_AF=0.5501;AA=T|||;VT=SNP
5	91113824	rs3097162	A	G	100	PASS	AC=1608;AF=0.321086;AN=5008;NS=2504;DP=16209;EAS_AF=0.502;AMR_AF=0.3098;AFR_AF=0.0802;EUR_AF=0.3072;SAS_AF=0.4826;AA=A|||;VT=SNP
5	91113956	rs147588009	T	C	100	PASS	AC=73;AF=0.0145767;AN=5008;NS=2504;DP=16975;EAS_AF=0.0675;AMR_AF=0;AFR_AF=0.0015;EUR_AF=0;SAS_AF=0.0031;AA=T|||;VT=SNP
5	91114345	rs2973845	G	C	100	PASS	AC=2459;AF=0.491014;AN=5008;NS=2504;DP=19062;EAS_AF=0.5575;AMR_AF=0.3775;AFR_AF=0.5794;EUR_AF=0.331;SAS_AF=0.5481;AA=G|||;VT=SNP
5	91114584	rs1366133	G	A	100	PASS	AC=2456;AF=0.490415;AN=5008;NS=2504;DP=17588;EAS_AF=0.5575;AMR_AF=0.379;AFR_AF=0.5756;EUR_AF=0.331;SAS_AF=0.5491;AA=A|||;VT=SNP
5	91114659	rs78711339	C	A	100	PASS	AC=192;AF=0.0383387;AN=5008;NS=2504;DP=18455;EAS_AF=0.1865;AMR_AF=0;AFR_AF=0;EUR_AF=0;SAS_AF=0.0041;AA=C|||;VT=SNP
5	91116709	rs35146088	G	T	100	PASS	AC=1068;AF=0.213259;AN=5008;NS=2504;DP=15241;EAS_AF=0.0565;AMR_AF=0.0807;AFR_AF=0.6573;EUR_AF=0.0249;SAS_AF=0.0624;AA=T|||;VT=SNP
5	91117763	rs147323218	G	A	100	PASS	AC=14;AF=0.00279553;AN=5008;NS=2504;DP=21304;EAS_AF=0.0139;AMR_AF=0;AFR_AF=0;EUR_AF=0;SAS_AF=0;AA=G|||;VT=SNP
5	91118156	rs10474378	C	G	100	PASS	AC=2356;AF=0.470447;AN=5008;NS=2504;DP=19312;EAS_AF=0.3571;AMR_AF=0.4308;AFR_AF=0.8056;EUR_AF=0.2922;SAS_AF=0.3456;AA=G|||;VT=SNP
5	91119149	rs10473954	A	C	100	PASS	AC=1380;AF=0.275559;AN=5008;NS=2504;DP=16947;EAS_AF=0.3016;AMR_AF=0.366;AFR_AF=0.205;EUR_AF=0.2714;SAS_AF=0.2843;AA=A|||;VT=SNP
5	91120282	rs72773370	A	G	100	PASS	AC=1380;AF=0.275559;AN=5008;NS=2504;DP=17583;EAS_AF=0.3016;AMR_AF=0.366;AFR_AF=0.205;EUR_AF=0.2714;SAS_AF=0.2843;AA=A|||;VT=SNP
5	91121220	rs72773371	A	G	100	PASS	AC=1154;AF=0.230431;AN=5008;NS=2504;DP=16391;EAS_AF=0.3016;AMR_AF=0.3573;AFR_AF=0.0401;EUR_AF=0.2714;SAS_AF=0.2822;AA=A|||;VT=SNP
5	91122038	rs76156833	T	A	100	PASS	AC=39;AF=0.00778754;AN=5008;NS=2504;DP=16541;EAS_AF=0.0377;AMR_AF=0.0014;AFR_AF=0;EUR_AF=0;SAS_AF=0;AA=T|||;VT=SNP
5	91123556	rs9293582	T	C	100	PASS	AC=2346;AF=0.46845;AN=5008;NS=2504;DP=18583;EAS_AF=0.3581;AMR_AF=0.428;AFR_AF=0.7965;EUR_AF=0.2922;SAS_AF=0.3487;AA=C|||;VT=SNP
5	91124807	rs79869220	G	C	100	PASS	AC=12;AF=0.00239617;AN=5008;NS=2504;DP=14148;EAS_AF=0.0119;AMR_AF=0;AFR_AF=0;EUR_AF=0;SAS_AF=0;AA=G|||;VT=SNP
5	91125545	rs55964699	A	T	100	PASS	AC=1348;AF=0.269169;AN=5008;NS=2504;DP=22012;EAS_AF=0.3016;AMR_AF=0.366;AFR_AF=0.1823;EUR_AF=0.2714;SAS_AF=0.2822;AA=A|||;VT=SNP
5	91125897	rs7723609	C	T	100	PASS	AC=2341;AF=0.467452;AN=5008;NS=2504;DP=23675;EAS_AF=0.3581;AMR_AF=0.4265;AFR_AF=0.795;EUR_AF=0.2922;SAS_AF=0.3466;AA=T|||;VT=SNP
5	91126261	rs10074805	C	T	100	PASS	AC=804;AF=0.160543;AN=5008;NS=2504;DP=22219;EAS_AF=0.0833;AMR_AF=0.1383;AFR_AF=0.0424;EUR_AF=0.2565;SAS_AF=0.317;AA=C|||;VT=SNP
5	91127393	rs77255380	C	T	100	PASS	AC=16;AF=0.00319489;AN=5008;NS=2504;DP=18038;EAS_AF=0.0139;AMR_AF=0;AFR_AF=0;EUR_AF=0.002;SAS_AF=0;AA=C|||;VT=SNP
5	91128829	rs77560064	G	A	100	PASS	AC=46;AF=0.0091853;AN=5008;NS=2504;DP=17069;EAS_AF=0.0437;AMR_AF=0;AFR_AF=0;EUR_AF=0;SAS_AF=0.002;AA=g|||;VT=SNP
5	91129299	rs7712134	C	G	100	PASS	AC=2341;AF=0.467452;AN=5008;NS=2504;DP=17986;EAS_AF=0.3581;AMR_AF=0.4265;AFR_AF=0.795;EUR_AF=0.2922;SAS_AF=0.3466;AA=G|||;VT=SNP
5	91129598	rs35205291	T	G	100	PASS	AC=1154;AF=0.230431;AN=5008;NS=2504;DP=18427;EAS_AF=0.3016;AMR_AF=0.3559;AFR_AF=0.0393;EUR_AF=0.2714;SAS_AF=0.2843;AA=T|||;VT=SNP
5	91130058	rs7716876	C	T	100	PASS	AC=1350;AF=0.269569;AN=5008;NS=2504;DP=19435;EAS_AF=0.3026;AMR_AF=0.3646;AFR_AF=0.1808;EUR_AF=0.2714;SAS_AF=0.2863;AA=C|||;VT=SNP
5	91130755	rs34665168	T	C	100	PASS	AC=661;AF=0.131989;AN=5008;NS=2504;DP=17502;EAS_AF=0.0565;AMR_AF=0.0432;AFR_AF=0.3729;EUR_AF=0.0199;SAS_AF=0.0624;AA=T|||;VT=SNP
5	91130959	rs10051975	T	C	100	PASS	AC=2446;AF=0.488419;AN=5008;NS=2504;DP=17805;EAS_AF=0.3591;AMR_AF=0.4352;AFR_AF=0.8684;EUR_AF=0.2932;SAS_AF=0.3466;AA=C|||;VT=SNP
5	91131445	rs12658380	C	T	100	PASS	AC=424;AF=0.0846645;AN=5008;NS=2504;DP=18516;EAS_AF=0.254;AMR_AF=0.049;AFR_AF=0;EUR_AF=0.0437;SAS_AF=0.092;AA=C|||;VT=SNP
5	91132027	rs73143247	A	G	100	PASS	AC=668;AF=0.133387;AN=5008;NS=2504;DP=15352;EAS_AF=0.0575;AMR_AF=0.0432;AFR_AF=0.3767;EUR_AF=0.0209;SAS_AF=0.0624;AA=A|||;VT=SNP
5	91132648	rs6452973	T	A	100	PASS	AC=665;AF=0.132788;AN=5008;NS=2504;DP=15809;EAS_AF=0.0565;AMR_AF=0.0432;AFR_AF=0.3759;EUR_AF=0.0199;SAS_AF=0.0624;AA=T|||;VT=SNP
5	91136011	rs12186835	C	G	100	PASS	AC=2347;AF=0.46865;AN=5008;NS=2504;DP=17595;EAS_AF=0.3571;AMR_AF=0.4294;AFR_AF=0.8033;EUR_AF=0.2913;SAS_AF=0.3415;AA=G|||;VT=SNP
5	91136731	rs2367823	C	T	100	PASS	AC=1251;AF=0.2498;AN=5008;NS=2504;DP=19697;EAS_AF=0.3016;AMR_AF=0.3617;AFR_AF=0.1142;EUR_AF=0.2704;SAS_AF=0.2791;AA=C|||;VT=SNP
5	91137357	rs35841145	A	G	100	PASS	AC=450;AF=0.0898562;AN=5008;NS=2504;DP=16865;EAS_AF=0.0556;AMR_AF=0.0346;AFR_AF=0.2209;EUR_AF=0.0169;SAS_AF=0.0624;AA=A|||;VT=SNP
5	91138068	rs12186928	T	C	100	PASS	AC=1285;AF=0.256589;AN=5008;NS=2504;DP=17662;EAS_AF=0.3016;AMR_AF=0.3631;AFR_AF=0.1369;EUR_AF=0.2704;SAS_AF=0.2822;AA=T|||;VT=SNP
5	91138453	rs17590025	A	G	100	PASS	AC=1282;AF=0.25599;AN=5008;NS=2504;DP=17766;EAS_AF=0.3016;AMR_AF=0.3631;AFR_AF=0.1362;EUR_AF=0.2694;SAS_AF=0.2812;AA=A|||;VT=SNP
5	91138656	rs7732303	A	G	100	PASS	AC=1284;AF=0.25639;AN=5008;NS=2504;DP=19176;EAS_AF=0.3016;AMR_AF=0.3631;AFR_AF=0.1362;EUR_AF=0.2694;SAS_AF=0.2832;AA=A|||;VT=SNP
5	91138873	rs7736833	G	A	100	PASS	AC=1284;AF=0.25639;AN=5008;NS=2504;DP=20034;EAS_AF=0.3016;AMR_AF=0.3631;AFR_AF=0.1362;EUR_AF=0.2704;SAS_AF=0.2822;AA=G|||;VT=SNP
5	91139682	rs1863947	G	A	100	PASS	AC=903;AF=0.180312;AN=5008;NS=2504;DP=20684;EAS_AF=0.2639;AMR_AF=0.1556;AFR_AF=0.1309;EUR_AF=0.165;SAS_AF=0.1943;AA=G|||;VT=SNP
5	91139886	rs1427945	G	A	100	PASS	AC=815;AF=0.16274;AN=5008;NS=2504;DP=19589;EAS_AF=0.0556;AMR_AF=0.0504;AFR_AF=0.4879;EUR_AF=0.0199;SAS_AF=0.0603;AA=G|||;VT=SNP
5	91139996	rs1863946	C	T	100	PASS	AC=878;AF=0.175319;AN=5008;NS=2504;DP=20167;EAS_AF=0.2579;AMR_AF=0.1671;AFR_AF=0.1142;EUR_AF=0.164;SAS_AF=0.1902;AA=C|||;VT=SNP
5	91140504	rs10035780	C	T	100	PASS	AC=757;AF=0.151158;AN=5008;NS=2504;DP=16302;EAS_AF=0.1944;AMR_AF=0.1542;AFR_AF=0.034;EUR_AF=0.1978;SAS_AF=0.2147;AA=C|||;VT=SNP
5	91140665	rs10038790	T	C	100	PASS	AC=869;AF=0.173522;AN=5008;NS=2504;DP=15000;EAS_AF=0.1944;AMR_AF=0.1628;AFR_AF=0.1135;EUR_AF=0.1978;SAS_AF=0.2157;AA=C|||;VT=SNP
5	91140887	rs10036433	C	G	100	PASS	AC=869;AF=0.173522;AN=5008;NS=2504;DP=14907;EAS_AF=0.1944;AMR_AF=0.1628;AFR_AF=0.1135;EUR_AF=0.1978;SAS_AF=0.2157;AA=C|||;VT=SNP
5	91141190	rs190204420	C	T	100	PASS	AC=200;AF=0.0399361;AN=5008;NS=2504;DP=11293;EAS_AF=0.002;AMR_AF=0.1513;AFR_AF=0.003;EUR_AF=0.0408;SAS_AF=0.0491;AA=C|||;VT=SNP
5	91141324	rs78303907	A	G	100	PASS	AC=869;AF=0.173522;AN=5008;NS=2504;DP=10827;EAS_AF=0.1944;AMR_AF=0.1628;AFR_AF=0.1135;EUR_AF=0.1978;SAS_AF=0.2157;AA=G|||;VT=SNP
5	91141652	rs146883034	C	T	100	PASS	AC=17;AF=0.00339457;AN=5008;NS=2504;DP=14433;EAS_AF=0.0159;AMR_AF=0;AFR_AF=0;EUR_AF=0;SAS_AF=0.001;AA=C|||;VT=SNP
5	91141876	rs10037243	C	T	100	PASS	AC=869;AF=0.173522;AN=5008;NS=2504;DP=16616;EAS_AF=0.1944;AMR_AF=0.1628;AFR_AF=0.1135;EUR_AF=0.1978;SAS_AF=0.2157;AA=C|||;VT=SNP
5	91141953	rs7714682	A	G	100	PASS	AC=1960;AF=0.391374;AN=5008;NS=2504;DP=16878;EAS_AF=0.252;AMR_AF=0.232;AFR_AF=0.7965;EUR_AF=0.2187;SAS_AF=0.2781;AA=G|||;VT=SNP
5	91142046	rs10064162	T	A	100	PASS	AC=870;AF=0.173722;AN=5008;NS=2504;DP=18353;EAS_AF=0.1944;AMR_AF=0.1628;AFR_AF=0.1135;EUR_AF=0.1978;SAS_AF=0.2168;AA=T|||;VT=SNP
5	91142436	rs10064422	T	C	100	PASS	AC=870;AF=0.173722;AN=5008;NS=2504;DP=15663;EAS_AF=0.1944;AMR_AF=0.1628;AFR_AF=0.1142;EUR_AF=0.1978;SAS_AF=0.2157;AA=T|||;VT=SNP
5	91142890	rs1427944	T	A	100	PASS	AC=939;AF=0.1875;AN=5008;NS=2504;DP=12040;EAS_AF=0.1944;AMR_AF=0.1686;AFR_AF=0.1634;EUR_AF=0.1978;SAS_AF=0.2157;AA=A|||;VT=SNP
5	91143066	rs9293587	G	A	100	PASS	AC=941;AF=0.187899;AN=5008;NS=2504;DP=13668;EAS_AF=0.1944;AMR_AF=0.1686;AFR_AF=0.1634;EUR_AF=0.1978;SAS_AF=0.2178;AA=A|||;VT=SNP
5	91143310	rs10041028	T	C	100	PASS	AC=869;AF=0.173522;AN=5008;NS=2504;DP=15391;EAS_AF=0.1944;AMR_AF=0.1628;AFR_AF=0.1135;EUR_AF=0.1978;SAS_AF=0.2157;AA=T|||;VT=SNP
5	91144205	rs17590226	G	C	100	PASS	AC=869;AF=0.173522;AN=5008;NS=2504;DP=2606;EAS_AF=0.1944;AMR_AF=0.1628;AFR_AF=0.1135;EUR_AF=0.1978;SAS_AF=0.2157;AA=G|||;VT=SNP
5	91144362	rs13356872	C	T	100	PASS	AC=869;AF=0.173522;AN=5008;NS=2504;DP=19809;EAS_AF=0.1944;AMR_AF=0.1628;AFR_AF=0.1135;EUR_AF=0.1978;SAS_AF=0.2157;AA=T|||;VT=SNP
5	91144476	rs10068803	T	C	100	PASS	AC=939;AF=0.1875;AN=5008;NS=2504;DP=20833;EAS_AF=0.1944;AMR_AF=0.1686;AFR_AF=0.1634;EUR_AF=0.1978;SAS_AF=0.2157;AA=C|||;VT=SNP
5	91144545	rs10068811	T	A	100	PASS	AC=758;AF=0.151358;AN=5008;NS=2504;DP=21163;EAS_AF=0.1944;AMR_AF=0.1542;AFR_AF=0.034;EUR_AF=0.1978;SAS_AF=0.2157;AA=T|||;VT=SNP
5	91144564	rs16870132	T	C	100	PASS	AC=811;AF=0.161941;AN=5008;NS=2504;DP=21202;EAS_AF=0.0575;AMR_AF=0.0504;AFR_AF=0.4818;EUR_AF=0.0199;SAS_AF=0.0624;AA=T|||;VT=SNP
5	91144658	rs6887393	G	A	100	PASS	AC=500;AF=0.0998403;AN=5008;NS=2504;DP=20983;EAS_AF=0.125;AMR_AF=0.2378;AFR_AF=0.0477;EUR_AF=0.0736;SAS_AF=0.0736;AA=G|||;VT=SNP
5	91145965	rs12521016	T	C	100	PASS	AC=500;AF=0.0998403;AN=5008;NS=2504;DP=19147;EAS_AF=0.126;AMR_AF=0.2378;AFR_AF=0.0477;EUR_AF=0.0726;SAS_AF=0.0736;AA=T|||;VT=SNP
5	91146100	rs10079624	A	G	100	PASS	AC=869;AF=0.173522;AN=5008;NS=2504;DP=19441;EAS_AF=0.1944;AMR_AF=0.1628;AFR_AF=0.1135;EUR_AF=0.1978;SAS_AF=0.2157;AA=A|||;VT=SNP
5	91146203	rs10072732	T	C	100	PASS	AC=869;AF=0.173522;AN=5008;NS=2504;DP=18498;EAS_AF=0.1944;AMR_AF=0.1628;AFR_AF=0.1135;EUR_AF=0.1978;SAS_AF=0.2157;AA=T|||;VT=SNP
5	91146263	rs10064962	G	T	100	PASS	AC=869;AF=0.173522;AN=5008;NS=2504;DP=18372;EAS_AF=0.1944;AMR_AF=0.1628;AFR_AF=0.1135;EUR_AF=0.1978;SAS_AF=0.2157;AA=G|||;VT=SNP
5	91147628	rs72773387	G	C	100	PASS	AC=867;AF=0.173123;AN=5008;NS=2504;DP=15650;EAS_AF=0.1944;AMR_AF=0.1628;AFR_AF=0.112;EUR_AF=0.1978;SAS_AF=0.2157;AA=G|||;VT=SNP
5	91147640	rs72773388	C	T	100	PASS	AC=867;AF=0.173123;AN=5008;NS=2504;DP=15412;EAS_AF=0.1944;AMR_AF=0.1628;AFR_AF=0.112;EUR_AF=0.1978;SAS_AF=0.2157;AA=C|||;VT=SNP
5	91147719	rs11738756	A	C	100	PASS	AC=869;AF=0.173522;AN=5008;NS=2504;DP=16078;EAS_AF=0.1944;AMR_AF=0.1628;AFR_AF=0.112;EUR_AF=0.1978;SAS_AF=0.2178;AA=A|||;VT=SNP
5	91147879	rs114107968	A	C	100	PASS	AC=117;AF=0.0233626;AN=5008;NS=2504;DP=15021;EAS_AF=0.0169;AMR_AF=0.111;AFR_AF=0.003;EUR_AF=0.0149;SAS_AF=0.0041;AA=a|||;VT=SNP
5	91148002	rs11741136	C	A	100	PASS	AC=864;AF=0.172524;AN=5008;NS=2504;DP=14809;EAS_AF=0.1944;AMR_AF=0.1628;AFR_AF=0.1082;EUR_AF=0.1978;SAS_AF=0.2178;AA=C|||;VT=SNP
5	91148475	rs6879955	G	T	100	PASS	AC=1960;AF=0.391374;AN=5008;NS=2504;DP=15359;EAS_AF=0.252;AMR_AF=0.232;AFR_AF=0.7965;EUR_AF=0.2187;SAS_AF=0.2781;AA=T|||;VT=SNP
5	91148817	rs6880191	C	T	100	PASS	AC=1269;AF=0.253395;AN=5008;NS=2504;DP=16568;EAS_AF=0.2093;AMR_AF=0.3573;AFR_AF=0.1354;EUR_AF=0.2823;SAS_AF=0.3548;AA=C|||;VT=SNP
5	91148854	rs1560047	G	C	100	PASS	AC=1960;AF=0.391374;AN=5008;NS=2504;DP=16601;EAS_AF=0.252;AMR_AF=0.232;AFR_AF=0.7965;EUR_AF=0.2187;SAS_AF=0.2781;AA=C|||;VT=SNP
5	91149353	rs11952128	G	A	100	PASS	AC=2412;AF=0.481629;AN=5008;NS=2504;DP=10526;EAS_AF=0.4058;AMR_AF=0.5375;AFR_AF=0.4425;EUR_AF=0.4821;SAS_AF=0.5726;AA=A|||;VT=SNP
5	91149788	rs11955693	T	G	100	PASS	AC=873;AF=0.174321;AN=5008;NS=2504;DP=14124;EAS_AF=0.1944;AMR_AF=0.1628;AFR_AF=0.1165;EUR_AF=0.1978;SAS_AF=0.2157;AA=G|||;VT=SNP
5	91150244	rs72773393	G	C	100	PASS	AC=871;AF=0.173922;AN=5008;NS=2504;DP=16310;EAS_AF=0.1944;AMR_AF=0.1643;AFR_AF=0.1142;EUR_AF=0.1978;SAS_AF=0.2157;AA=G|||;VT=SNP
5	91150499	rs72773394	T	A	100	PASS	AC=867;AF=0.173123;AN=5008;NS=2504;DP=18094;EAS_AF=0.1944;AMR_AF=0.1628;AFR_AF=0.112;EUR_AF=0.1978;SAS_AF=0.2157;AA=T|||;VT=SNP
5	91150500	rs72773395	G	A	100	PASS	AC=867;AF=0.173123;AN=5008;NS=2504;DP=18111;EAS_AF=0.1944;AMR_AF=0.1628;AFR_AF=0.112;EUR_AF=0.1978;SAS_AF=0.2157;AA=G|||;VT=SNP
5	91150580	rs73143267	C	T	100	PASS	AC=499;AF=0.0996406;AN=5008;NS=2504;DP=17591;EAS_AF=0.125;AMR_AF=0.2378;AFR_AF=0.0477;EUR_AF=0.0726;SAS_AF=0.0736;AA=C|||;VT=SNP
5	91150762	rs144311510	T	A	100	PASS	AC=22;AF=0.00439297;AN=5008;NS=2504;DP=18572;EAS_AF=0.0218;AMR_AF=0;AFR_AF=0;EUR_AF=0;SAS_AF=0;AA=T|||;VT=SNP
5	91151108	rs28742159	A	G	100	PASS	AC=873;AF=0.174321;AN=5008;NS=2504;DP=16249;EAS_AF=0.1944;AMR_AF=0.1643;AFR_AF=0.1142;EUR_AF=0.1978;SAS_AF=0.2178;AA=A|||;VT=SNP
5	91151464	rs10079218	A	C	100	PASS	AC=2413;AF=0.481829;AN=5008;NS=2504;DP=14738;EAS_AF=0.4038;AMR_AF=0.5375;AFR_AF=0.4433;EUR_AF=0.4821;SAS_AF=0.5746;AA=C|||;VT=SNP
5	91151737	rs11954033	C	T	100	PASS	AC=1377;AF=0.27496;AN=5008;NS=2504;DP=17312;EAS_AF=0.2093;AMR_AF=0.366;AFR_AF=0.2103;EUR_AF=0.2833;SAS_AF=0.3569;AA=-|||;VT=SNP
5	91151744	rs34151557	T	C	100	PASS	AC=463;AF=0.0924521;AN=5008;NS=2504;DP=17386;EAS_AF=0.0575;AMR_AF=0.036;AFR_AF=0.2284;EUR_AF=0.0169;SAS_AF=0.0624;AA=-|||;VT=SNP
5	91151851	rs78977950	T	C	100	PASS	AC=66;AF=0.0131789;AN=5008;NS=2504;DP=17138;EAS_AF=0.0645;AMR_AF=0;AFR_AF=0;EUR_AF=0;SAS_AF=0.001;AA=T|||;VT=SNP
5	91151972	rs73143273	T	C	100	PASS	AC=497;AF=0.0992412;AN=5008;NS=2504;DP=17128;EAS_AF=0.125;AMR_AF=0.2378;AFR_AF=0.0461;EUR_AF=0.0726;SAS_AF=0.0736;AA=T|||;VT=SNP
5	91152085	rs28511872	T	G	100	PASS	AC=759;AF=0.151558;AN=5008;NS=2504;DP=16187;EAS_AF=0.1935;AMR_AF=0.1542;AFR_AF=0.0378;EUR_AF=0.1968;SAS_AF=0.2137;AA=T|||;VT=SNP
5	91152126	rs28574830	G	A	100	PASS	AC=759;AF=0.151558;AN=5008;NS=2504;DP=15207;EAS_AF=0.1935;AMR_AF=0.1542;AFR_AF=0.0378;EUR_AF=0.1968;SAS_AF=0.2137;AA=G|||;VT=SNP
5	91152188	rs28478279	G	A	100	PASS	AC=759;AF=0.151558;AN=5008;NS=2504;DP=14019;EAS_AF=0.1935;AMR_AF=0.1542;AFR_AF=0.0378;EUR_AF=0.1968;SAS_AF=0.2137;AA=G|||;VT=SNP
5	91152461	rs28522579	C	G	100	PASS	AC=747;AF=0.149161;AN=5008;NS=2504;DP=14747;EAS_AF=0.1796;AMR_AF=0.1542;AFR_AF=0.0378;EUR_AF=0.1978;SAS_AF=0.2147;AA=C|||;VT=SNP
5	91152786	rs66493052	C	A	100	PASS	AC=1448;AF=0.289137;AN=5008;NS=2504;DP=16531;EAS_AF=0.3115;AMR_AF=0.4366;AFR_AF=0.0908;EUR_AF=0.3598;SAS_AF=0.3569;AA=C|||;VT=SNP
5	91154054	rs34540337	A	G	100	PASS	AC=408;AF=0.0814696;AN=5008;NS=2504;DP=14454;EAS_AF=0.0179;AMR_AF=0.0317;AFR_AF=0.2201;EUR_AF=0.0169;SAS_AF=0.0613;AA=A|||;VT=SNP
5	91155218	rs1344690	T	C	100	PASS	AC=1378;AF=0.27516;AN=5008;NS=2504;DP=15377;EAS_AF=0.2431;AMR_AF=0.4424;AFR_AF=0.0787;EUR_AF=0.4523;SAS_AF=0.273;AA=T|||;VT=SNP
5	91155533	rs4415110	T	C	100	PASS	AC=2390;AF=0.477236;AN=5008;NS=2504;DP=15900;EAS_AF=0.4673;AMR_AF=0.6542;AFR_AF=0.118;EUR_AF=0.7584;SAS_AF=0.5583;AA=T|||;VT=SNP
5	91155630	rs75295353	T	C	100	PASS	AC=98;AF=0.0195687;AN=5008;NS=2504;DP=16406;EAS_AF=0.0962;AMR_AF=0;AFR_AF=0;EUR_AF=0;SAS_AF=0.001;AA=T|||;VT=SNP
5	91155920	rs4623182	A	G	100	PASS	AC=3829;AF=0.764577;AN=5008;NS=2504;DP=18751;EAS_AF=0.5526;AMR_AF=0.7896;AFR_AF=0.7685;EUR_AF=0.8887;SAS_AF=0.8323;AA=G|||;VT=SNP
5	91156283	rs2367824	T	C	100	PASS	AC=3363;AF=0.671526;AN=5008;NS=2504;DP=18738;EAS_AF=0.5347;AMR_AF=0.7493;AFR_AF=0.5091;EUR_AF=0.8718;SAS_AF=0.771;AA=t|||;VT=SNP
5	91156324	rs1366135	A	G	100	PASS	AC=3788;AF=0.75639;AN=5008;NS=2504;DP=18357;EAS_AF=0.5526;AMR_AF=0.7853;AFR_AF=0.7398;EUR_AF=0.8887;SAS_AF=0.8323;AA=G|||;VT=SNP
5	91156332	rs1366134	C	T	100	PASS	AC=4078;AF=0.814297;AN=5008;NS=2504;DP=18476;EAS_AF=0.5526;AMR_AF=0.7997;AFR_AF=0.9508;EUR_AF=0.8887;SAS_AF=0.8333;AA=T|||;VT=SNP
5	91157106	rs6889878	C	T	100	PASS	AC=2978;AF=0.594649;AN=5008;NS=2504;DP=20280;EAS_AF=0.5347;AMR_AF=0.7233;AFR_AF=0.2345;EUR_AF=0.8678;SAS_AF=0.771;AA=T|||;VT=SNP
5	91158803	rs58154806	A	G	100	PASS	AC=1403;AF=0.280152;AN=5008;NS=2504;DP=19828;EAS_AF=0.244;AMR_AF=0.4438;AFR_AF=0.0976;EUR_AF=0.4513;SAS_AF=0.272;AA=A|||;VT=SNP
5	91159272	rs10054834	A	G	100	PASS	AC=3778;AF=0.754393;AN=5008;NS=2504;DP=19550;EAS_AF=0.5526;AMR_AF=0.7867;AFR_AF=0.7315;EUR_AF=0.8887;SAS_AF=0.8323;AA=G|||;VT=SNP
5	91159789	rs149811398	C	T	100	PASS	AC=16;AF=0.00319489;AN=5008;NS=2504;DP=17762;EAS_AF=0.0139;AMR_AF=0;AFR_AF=0;EUR_AF=0.002;SAS_AF=0;AA=C|||;VT=SNP
5	91159979	rs725244	T	G	100	PASS	AC=665;AF=0.132788;AN=5008;NS=2504;DP=18253;EAS_AF=0.0179;AMR_AF=0.0504;AFR_AF=0.4024;EUR_AF=0.0199;SAS_AF=0.0613;AA=T|||;VT=SNP
5	91160274	rs725245	G	C	100	PASS	AC=2415;AF=0.482228;AN=5008;NS=2504;DP=18031;EAS_AF=0.4683;AMR_AF=0.6527;AFR_AF=0.1369;EUR_AF=0.7584;SAS_AF=0.5583;AA=C|||;VT=SNP
5	91161156	rs58022129	A	T	100	PASS	AC=2970;AF=0.593051;AN=5008;NS=2504;DP=14698;EAS_AF=0.5347;AMR_AF=0.7219;AFR_AF=0.2292;EUR_AF=0.8678;SAS_AF=0.771;AA=A|||;VT=SNP
5	91161313	rs7704835	T	G	100	PASS	AC=3777;AF=0.754193;AN=5008;NS=2504;DP=15630;EAS_AF=0.5526;AMR_AF=0.7853;AFR_AF=0.7315;EUR_AF=0.8887;SAS_AF=0.8323;AA=G|||;VT=SNP
5	91161330	rs7722750	G	T	100	PASS	AC=384;AF=0.0766773;AN=5008;NS=2504;DP=15268;EAS_AF=0.0179;AMR_AF=0.0331;AFR_AF=0.2012;EUR_AF=0.0169;SAS_AF=0.0613;AA=G|||;VT=SNP
5	91161356	rs7722500	C	A	100	PASS	AC=384;AF=0.0766773;AN=5008;NS=2504;DP=15339;EAS_AF=0.0179;AMR_AF=0.0331;AFR_AF=0.2012;EUR_AF=0.0169;SAS_AF=0.0613;AA=C|||;VT=SNP
5	91161378	rs7722618	C	G	100	PASS	AC=3777;AF=0.754193;AN=5008;NS=2504;DP=15784;EAS_AF=0.5526;AMR_AF=0.7853;AFR_AF=0.7315;EUR_AF=0.8887;SAS_AF=0.8323;AA=G|||;VT=SNP
5	91162849	rs72773402	C	A	100	PASS	AC=478;AF=0.0954473;AN=5008;NS=2504;DP=16453;EAS_AF=0.0665;AMR_AF=0.0648;AFR_AF=0.0378;EUR_AF=0.1083;SAS_AF=0.2117;AA=C|||;VT=SNP
5	91163650	rs13362153	G	C	100	PASS	AC=2408;AF=0.480831;AN=5008;NS=2504;DP=17667;EAS_AF=0.4683;AMR_AF=0.6527;AFR_AF=0.1316;EUR_AF=0.7584;SAS_AF=0.5583;AA=G|||;VT=SNP
5	91164046	rs10058325	T	C	100	PASS	AC=4133;AF=0.82528;AN=5008;NS=2504;DP=19247;EAS_AF=0.5526;AMR_AF=0.8055;AFR_AF=0.9894;EUR_AF=0.8887;SAS_AF=0.8333;AA=C|||;VT=SNP
5	91164752	rs1366132	T	C	100	PASS	AC=3735;AF=0.745807;AN=5008;NS=2504;DP=13703;EAS_AF=0.5526;AMR_AF=0.781;AFR_AF=0.702;EUR_AF=0.8887;SAS_AF=0.8323;AA=C|||;VT=SNP
5	91164923	rs1366131	C	T	100	PASS	AC=4077;AF=0.814097;AN=5008;NS=2504;DP=15116;EAS_AF=0.5526;AMR_AF=0.7983;AFR_AF=0.9508;EUR_AF=0.8887;SAS_AF=0.8333;AA=T|||;VT=SNP
5	91165354	rs55650598	T	C	100	PASS	AC=534;AF=0.106629;AN=5008;NS=2504;DP=17060;EAS_AF=0.1558;AMR_AF=0.2334;AFR_AF=0.0408;EUR_AF=0.0736;SAS_AF=0.089;AA=T|||;VT=SNP
5	91165518	rs1946452	G	A	100	PASS	AC=3777;AF=0.754193;AN=5008;NS=2504;DP=16438;EAS_AF=0.5526;AMR_AF=0.7853;AFR_AF=0.7315;EUR_AF=0.8887;SAS_AF=0.8323;AA=A|||;VT=SNP
5	91166756	rs10942647	G	A	100	PASS	AC=2972;AF=0.59345;AN=5008;NS=2504;DP=19456;EAS_AF=0.5337;AMR_AF=0.7219;AFR_AF=0.2315;EUR_AF=0.8678;SAS_AF=0.771;AA=G|||;VT=SNP
5	91168184	rs62368361	G	A	100	PASS	AC=2970;AF=0.593051;AN=5008;NS=2504;DP=18277;EAS_AF=0.5337;AMR_AF=0.7219;AFR_AF=0.23;EUR_AF=0.8678;SAS_AF=0.771;AA=G|||;VT=SNP
5	91169255	rs7736802	A	G	100	PASS	AC=3863;AF=0.771366;AN=5008;NS=2504;DP=18652;EAS_AF=0.5516;AMR_AF=0.7896;AFR_AF=0.795;EUR_AF=0.8887;SAS_AF=0.8323;AA=G|||;VT=SNP
5	91169384	rs7719384	T	C	100	PASS	AC=3863;AF=0.771366;AN=5008;NS=2504;DP=16621;EAS_AF=0.5516;AMR_AF=0.7896;AFR_AF=0.795;EUR_AF=0.8887;SAS_AF=0.8323;AA=C|||;VT=SNP
5	91169725	rs979447	G	A	100	PASS	AC=4076;AF=0.813898;AN=5008;NS=2504;DP=18354;EAS_AF=0.5516;AMR_AF=0.7983;AFR_AF=0.9508;EUR_AF=0.8887;SAS_AF=0.8333;AA=A|||;VT=SNP
5	91169917	rs979446	T	C	100	PASS	AC=2970;AF=0.593051;AN=5008;NS=2504;DP=17861;EAS_AF=0.5337;AMR_AF=0.7219;AFR_AF=0.23;EUR_AF=0.8678;SAS_AF=0.771;AA=T|||;VT=SNP
5	91170372	rs1427953	G	T	100	PASS	AC=656;AF=0.13099;AN=5008;NS=2504;DP=14270;EAS_AF=0.0179;AMR_AF=0.0476;AFR_AF=0.3971;EUR_AF=0.0199;SAS_AF=0.0613;AA=G|||;VT=SNP
5	91170671	rs1427954	A	C	100	PASS	AC=3864;AF=0.771565;AN=5008;NS=2504;DP=15237;EAS_AF=0.5526;AMR_AF=0.7896;AFR_AF=0.795;EUR_AF=0.8887;SAS_AF=0.8323;AA=C|||;VT=SNP
5	91171334	rs61076051	C	T	100	PASS	AC=481;AF=0.0960463;AN=5008;NS=2504;DP=17394;EAS_AF=0.0655;AMR_AF=0.0648;AFR_AF=0.0393;EUR_AF=0.1093;SAS_AF=0.2127;AA=c|||;VT=SNP
5	91171477	rs6891046	T	C	100	PASS	AC=716;AF=0.142971;AN=5008;NS=2504;DP=18683;EAS_AF=0.0179;AMR_AF=0.0533;AFR_AF=0.4395;EUR_AF=0.0199;SAS_AF=0.0613;AA=T|||;VT=SNP
5	91172704	rs7736013	T	C	100	PASS	AC=3728;AF=0.744409;AN=5008;NS=2504;DP=14867;EAS_AF=0.5526;AMR_AF=0.7767;AFR_AF=0.6989;EUR_AF=0.8887;SAS_AF=0.8323;AA=C|||;VT=SNP
5	91174086	rs7707917	T	A	100	PASS	AC=2972;AF=0.59345;AN=5008;NS=2504;DP=16086;EAS_AF=0.5347;AMR_AF=0.7219;AFR_AF=0.23;EUR_AF=0.8688;SAS_AF=0.771;AA=T|||;VT=SNP
5	91174484	rs78590360	T	C	100	PASS	AC=32;AF=0.00638978;AN=5008;NS=2504;DP=17706;EAS_AF=0.0317;AMR_AF=0;AFR_AF=0;EUR_AF=0;SAS_AF=0;AA=T|||;VT=SNP
5	91175115	rs35273547	A	C	100	PASS	AC=470;AF=0.0938498;AN=5008;NS=2504;DP=15782;EAS_AF=0.0179;AMR_AF=0.0375;AFR_AF=0.264;EUR_AF=0.0169;SAS_AF=0.0613;AA=A|||;VT=SNP
5	91175497	rs34995238	T	C	100	PASS	AC=469;AF=0.0936502;AN=5008;NS=2504;DP=13007;EAS_AF=0.0179;AMR_AF=0.0375;AFR_AF=0.2632;EUR_AF=0.0169;SAS_AF=0.0613;AA=T|||;VT=SNP
5	91175500	rs10042631	T	C	100	PASS	AC=3915;AF=0.781749;AN=5008;NS=2504;DP=13094;EAS_AF=0.5546;AMR_AF=0.7954;AFR_AF=0.8328;EUR_AF=0.8817;SAS_AF=0.8344;AA=C|||;VT=SNP
5	91175619	rs10039744	G	A	100	PASS	AC=3830;AF=0.764776;AN=5008;NS=2504;DP=13143;EAS_AF=0.5526;AMR_AF=0.7939;AFR_AF=0.7716;EUR_AF=0.8817;SAS_AF=0.8333;AA=a|||;VT=SNP
5	91175737	rs111577337	C	T	100	PASS	AC=466;AF=0.0930511;AN=5008;NS=2504;DP=14628;EAS_AF=0.0179;AMR_AF=0.0375;AFR_AF=0.2617;EUR_AF=0.0169;SAS_AF=0.0603;AA=C|||;VT=SNP
5	91176831	rs76222897	A	G	100	PASS	AC=76;AF=0.0151757;AN=5008;NS=2504;DP=18852;EAS_AF=0.0704;AMR_AF=0;AFR_AF=0.0015;EUR_AF=0;SAS_AF=0.0031;AA=A|||;VT=SNP
5	91176932	rs12513831	A	G	100	PASS	AC=309;AF=0.0617013;AN=5008;NS=2504;DP=18412;EAS_AF=0.002;AMR_AF=0.0965;AFR_AF=0.0106;EUR_AF=0.167;SAS_AF=0.0593;AA=A|||;VT=SNP
5	91177169	rs35438038	T	C	100	PASS	AC=661;AF=0.131989;AN=5008;NS=2504;DP=18626;EAS_AF=0.0179;AMR_AF=0.0476;AFR_AF=0.3986;EUR_AF=0.0199;SAS_AF=0.0644;AA=T|||;VT=SNP
5	91177222	rs36085805	A	C	100	PASS	AC=799;AF=0.159545;AN=5008;NS=2504;DP=19607;EAS_AF=0.0179;AMR_AF=0.0605;AFR_AF=0.4947;EUR_AF=0.0219;SAS_AF=0.0644;AA=A|||;VT=SNP
5	91177569	rs10041328	G	C	100	PASS	AC=3838;AF=0.766374;AN=5008;NS=2504;DP=19631;EAS_AF=0.5546;AMR_AF=0.7925;AFR_AF=0.7723;EUR_AF=0.8887;SAS_AF=0.8323;AA=C|||;VT=SNP
5	91177579	rs71637358	C	T	100	PASS	AC=471;AF=0.0940495;AN=5008;NS=2504;DP=19358;EAS_AF=0.0179;AMR_AF=0.0375;AFR_AF=0.2625;EUR_AF=0.0169;SAS_AF=0.0644;AA=C|||;VT=SNP
5	91178113	rs10072620	A	G	100	PASS	AC=2943;AF=0.58766;AN=5008;NS=2504;DP=21516;EAS_AF=0.5367;AMR_AF=0.7248;AFR_AF=0.208;EUR_AF=0.8678;SAS_AF=0.7679;AA=A|||;VT=SNP
5	91178759	rs6880158	G	A	100	PASS	AC=3838;AF=0.766374;AN=5008;NS=2504;DP=18704;EAS_AF=0.5546;AMR_AF=0.7925;AFR_AF=0.7723;EUR_AF=0.8887;SAS_AF=0.8323;AA=A|||;VT=SNP
5	91178982	rs12516680	G	A	100	PASS	AC=2941;AF=0.58726;AN=5008;NS=2504;DP=18971;EAS_AF=0.5367;AMR_AF=0.7248;AFR_AF=0.2065;EUR_AF=0.8678;SAS_AF=0.7679;AA=G|||;VT=SNP
5	91179102	rs77354514	A	C	100	PASS	AC=414;AF=0.0826677;AN=5008;NS=2504;DP=19162;EAS_AF=0.0665;AMR_AF=0.0749;AFR_AF=0.0166;EUR_AF=0.0666;SAS_AF=0.2106;AA=A|||;VT=SNP
5	91180630	rs10942648	A	G	100	PASS	AC=3366;AF=0.672125;AN=5008;NS=2504;DP=15760;EAS_AF=0.5367;AMR_AF=0.755;AFR_AF=0.5098;EUR_AF=0.8718;SAS_AF=0.7669;AA=G|||;VT=SNP
5	91180694	rs76303350	C	T	100	PASS	AC=151;AF=0.0301518;AN=5008;NS=2504;DP=16246;EAS_AF=0.0149;AMR_AF=0.0692;AFR_AF=0.003;EUR_AF=0.0596;SAS_AF=0.0245;AA=C|||;VT=SNP
5	91180868	rs10942649	A	T	100	PASS	AC=3839;AF=0.766573;AN=5008;NS=2504;DP=17530;EAS_AF=0.5546;AMR_AF=0.7925;AFR_AF=0.7731;EUR_AF=0.8887;SAS_AF=0.8323;AA=T|||;VT=SNP
5	91180944	rs7716624	T	C	100	PASS	AC=4123;AF=0.823283;AN=5008;NS=2504;DP=18654;EAS_AF=0.5546;AMR_AF=0.8084;AFR_AF=0.9788;EUR_AF=0.8887;SAS_AF=0.8333;AA=C|||;VT=SNP
5	91181254	rs62368362	C	T	100	PASS	AC=2941;AF=0.58726;AN=5008;NS=2504;DP=20336;EAS_AF=0.5367;AMR_AF=0.7248;AFR_AF=0.2065;EUR_AF=0.8678;SAS_AF=0.7679;AA=C|||;VT=SNP
5	91181540	rs1560046	G	C	100	PASS	AC=2941;AF=0.58726;AN=5008;NS=2504;DP=19963;EAS_AF=0.5367;AMR_AF=0.7248;AFR_AF=0.2065;EUR_AF=0.8678;SAS_AF=0.7679;AA=G|||;VT=SNP
5	91182505	rs34846998	C	T	100	PASS	AC=471;AF=0.0940495;AN=5008;NS=2504;DP=19079;EAS_AF=0.0179;AMR_AF=0.0375;AFR_AF=0.2625;EUR_AF=0.0169;SAS_AF=0.0644;AA=C|||;VT=SNP
5	91182622	rs9293589	T	A	100	PASS	AC=2941;AF=0.58726;AN=5008;NS=2504;DP=18668;EAS_AF=0.5367;AMR_AF=0.7248;AFR_AF=0.2065;EUR_AF=0.8678;SAS_AF=0.7679;AA=T|||;VT=SNP
5	91182639	rs7703024	A	C	100	PASS	AC=3866;AF=0.771965;AN=5008;NS=2504;DP=18619;EAS_AF=0.5546;AMR_AF=0.7925;AFR_AF=0.7935;EUR_AF=0.8887;SAS_AF=0.8323;AA=C|||;VT=SNP
5	91182821	rs9293590	T	C	100	PASS	AC=3034;AF=0.605831;AN=5008;NS=2504;DP=19907;EAS_AF=0.5367;AMR_AF=0.7334;AFR_AF=0.2723;EUR_AF=0.8678;SAS_AF=0.7679;AA=T|||;VT=SNP
5	91183630	rs62368363	C	T	100	PASS	AC=3190;AF=0.636981;AN=5008;NS=2504;DP=17496;EAS_AF=0.5367;AMR_AF=0.7406;AFR_AF=0.3843;EUR_AF=0.8708;SAS_AF=0.7679;AA=T|||;VT=SNP
5	91184723	rs9293591	C	A	100	PASS	AC=3031;AF=0.605232;AN=5008;NS=2504;DP=21005;EAS_AF=0.5377;AMR_AF=0.7334;AFR_AF=0.2708;EUR_AF=0.8678;SAS_AF=0.7658;AA=C|||;VT=SNP
5	91185524	rs77654522	C	T	100	PASS	AC=419;AF=0.0836661;AN=5008;NS=2504;DP=13763;EAS_AF=0.0675;AMR_AF=0.0735;AFR_AF=0.0151;EUR_AF=0.0656;SAS_AF=0.2188;AA=C|||;VT=SNP
5	91186586	rs71637359	C	A	100	PASS	AC=169;AF=0.033746;AN=5008;NS=2504;DP=15729;EAS_AF=0.0179;AMR_AF=0.0173;AFR_AF=0.053;EUR_AF=0.0159;SAS_AF=0.0542;AA=C|||;VT=SNP
5	91189037	rs7711603	G	A	100	PASS	AC=2471;AF=0.493411;AN=5008;NS=2504;DP=16911;EAS_AF=0.4732;AMR_AF=0.6571;AFR_AF=0.1399;EUR_AF=0.8032;SAS_AF=0.5573;AA=G|||;VT=SNP
5	91191068	rs10474379	G	A	100	PASS	AC=3083;AF=0.615615;AN=5008;NS=2504;DP=16356;EAS_AF=0.5367;AMR_AF=0.7493;AFR_AF=0.2935;EUR_AF=0.8688;SAS_AF=0.7771;AA=G|||;VT=SNP
5	91191343	rs2059791	C	T	100	PASS	AC=2458;AF=0.490815;AN=5008;NS=2504;DP=17598;EAS_AF=0.4722;AMR_AF=0.6556;AFR_AF=0.1316;EUR_AF=0.8032;SAS_AF=0.5573;AA=C|||;VT=SNP
5	91191530	rs2059792	A	C	100	PASS	AC=3600;AF=0.71885;AN=5008;NS=2504;DP=16183;EAS_AF=0.5377;AMR_AF=0.7738;AFR_AF=0.6679;EUR_AF=0.8728;SAS_AF=0.7771;AA=C|||;VT=SNP
5	91191572	rs2059793	A	G	100	PASS	AC=3099;AF=0.61881;AN=5008;NS=2504;DP=17307;EAS_AF=0.5387;AMR_AF=0.7522;AFR_AF=0.3026;EUR_AF=0.8688;SAS_AF=0.7771;AA=G|||;VT=SNP
5	91191938	rs10075948	C	T	100	PASS	AC=2454;AF=0.490016;AN=5008;NS=2504;DP=16151;EAS_AF=0.4722;AMR_AF=0.6542;AFR_AF=0.1293;EUR_AF=0.8032;SAS_AF=0.5573;AA=C|||;VT=SNP
5	91193417	rs17577288	T	C	100	PASS	AC=342;AF=0.0682907;AN=5008;NS=2504;DP=11816;EAS_AF=0.002;AMR_AF=0.1095;AFR_AF=0.0113;EUR_AF=0.1869;SAS_AF=0.0624;AA=T|||;VT=SNP
5	91193777	rs10942650	C	T	100	PASS	AC=801;AF=0.159944;AN=5008;NS=2504;DP=17240;EAS_AF=0.0933;AMR_AF=0.2406;AFR_AF=0.0257;EUR_AF=0.3579;SAS_AF=0.1493;AA=C|||;VT=SNP
5	91193891	rs10037971	T	C	100	PASS	AC=3084;AF=0.615815;AN=5008;NS=2504;DP=16508;EAS_AF=0.5377;AMR_AF=0.7493;AFR_AF=0.2935;EUR_AF=0.8688;SAS_AF=0.7771;AA=T|||;VT=SNP
5	91196226	rs1427955	A	C	100	PASS	AC=2665;AF=0.532149;AN=5008;NS=2504;DP=16236;EAS_AF=0.4712;AMR_AF=0.6657;AFR_AF=0.2837;EUR_AF=0.8032;SAS_AF=0.5573;AA=A|||;VT=SNP
5	91196238	rs1427956	A	C	100	PASS	AC=2664;AF=0.531949;AN=5008;NS=2504;DP=15954;EAS_AF=0.4722;AMR_AF=0.6643;AFR_AF=0.2829;EUR_AF=0.8032;SAS_AF=0.5573;AA=A|||;VT=SNP
5	91199436	rs1863951	G	T	100	PASS	AC=3085;AF=0.616014;AN=5008;NS=2504;DP=17955;EAS_AF=0.5377;AMR_AF=0.7493;AFR_AF=0.295;EUR_AF=0.8678;SAS_AF=0.7771;AA=G|||;VT=SNP
5	91200818	rs10067360	A	G	100	PASS	AC=2466;AF=0.492412;AN=5008;NS=2504;DP=14600;EAS_AF=0.4722;AMR_AF=0.6571;AFR_AF=0.1369;EUR_AF=0.8032;SAS_AF=0.5573;AA=A|||;VT=SNP
5	91204301	rs77182233	T	C	100	PASS	AC=253;AF=0.0505192;AN=5008;NS=2504;DP=16234;EAS_AF=0.0496;AMR_AF=0.0043;AFR_AF=0.0015;EUR_AF=0.005;SAS_AF=0.1973;AA=T|||;VT=SNP
5	91204374	rs953550	A	C	100	PASS	AC=3540;AF=0.706869;AN=5008;NS=2504;DP=15738;EAS_AF=0.5377;AMR_AF=0.7695;AFR_AF=0.6248;EUR_AF=0.8728;SAS_AF=0.7771;AA=C|||;VT=SNP
5	91205268	rs76734650	A	C	100	PASS	AC=465;AF=0.0928514;AN=5008;NS=2504;DP=13073;EAS_AF=0.0655;AMR_AF=0.0807;AFR_AF=0.0477;EUR_AF=0.0646;SAS_AF=0.2198;AA=A|||;VT=SNP
5	91208512	rs13165445	T	G	100	PASS	AC=887;AF=0.177117;AN=5008;NS=2504;DP=12171;EAS_AF=0.4157;AMR_AF=0.1772;AFR_AF=0.0613;EUR_AF=0.1074;SAS_AF=0.1595;AA=T|||;VT=SNP
5	91208516	rs73773199	G	T	100	PASS	AC=487;AF=0.0972444;AN=5008;NS=2504;DP=12256;EAS_AF=0.0288;AMR_AF=0.098;AFR_AF=0.1989;EUR_AF=0.0805;SAS_AF=0.047;AA=g|||;VT=SNP
5	91209241	rs10037645	T	C	100	PASS	AC=3086;AF=0.616214;AN=5008;NS=2504;DP=22469;EAS_AF=0.5377;AMR_AF=0.7493;AFR_AF=0.295;EUR_AF=0.8688;SAS_AF=0.7771;AA=T|||;VT=SNP
5	91209493	rs6897112	A	G	100	PASS	AC=3540;AF=0.706869;AN=5008;NS=2504;DP=18864;EAS_AF=0.5377;AMR_AF=0.7695;AFR_AF=0.6248;EUR_AF=0.8728;SAS_AF=0.7771;AA=G|||;VT=SNP
5	91210089	rs79191452	G	A	100	PASS	AC=446;AF=0.0890575;AN=5008;NS=2504;DP=8829;EAS_AF=0.0615;AMR_AF=0.0793;AFR_AF=0.0454;EUR_AF=0.0596;SAS_AF=0.2137;AA=G|||;VT=SNP
5	91210286	rs1030459	G	A	100	PASS	AC=3470;AF=0.692891;AN=5008;NS=2504;DP=15363;EAS_AF=0.5456;AMR_AF=0.7637;AFR_AF=0.5666;EUR_AF=0.8728;SAS_AF=0.7802;AA=A|||;VT=SNP
5	91210381	rs75641874	G	T	100	PASS	AC=226;AF=0.0451278;AN=5008;NS=2504;DP=18891;EAS_AF=0.002;AMR_AF=0.0375;AFR_AF=0.0053;EUR_AF=0.0934;SAS_AF=0.0992;AA=G|||;VT=SNP
5	91211676	rs72775214	C	T	100	PASS	AC=559;AF=0.111621;AN=5008;NS=2504;DP=17376;EAS_AF=0.1508;AMR_AF=0.2104;AFR_AF=0.0061;EUR_AF=0.1551;SAS_AF=0.0992;AA=C|||;VT=SNP
5	91212304	rs6895098	T	C	100	PASS	AC=3465;AF=0.691893;AN=5008;NS=2504;DP=19670;EAS_AF=0.6151;AMR_AF=0.7507;AFR_AF=0.5545;EUR_AF=0.8489;SAS_AF=0.7536;AA=C|||;VT=SNP
5	91212964	rs115489516	G	A	100	PASS	AC=443;AF=0.0884585;AN=5008;NS=2504;DP=12273;EAS_AF=0.0625;AMR_AF=0.0764;AFR_AF=0.0416;EUR_AF=0.0586;SAS_AF=0.2178;AA=G|||;VT=SNP
5	91212999	rs6879151	G	T	100	PASS	AC=3256;AF=0.65016;AN=5008;NS=2504;DP=11270;EAS_AF=0.6171;AMR_AF=0.745;AFR_AF=0.3994;EUR_AF=0.8469;SAS_AF=0.7536;AA=T|||;VT=SNP
5	91213418	rs6879528	C	T	100	PASS	AC=2663;AF=0.531749;AN=5008;NS=2504;DP=11089;EAS_AF=0.5704;AMR_AF=0.6657;AFR_AF=0.1831;EUR_AF=0.8012;SAS_AF=0.591;AA=c|||;VT=SNP
5	91213420	rs117978043	C	T	100	PASS	AC=98;AF=0.0195687;AN=5008;NS=2504;DP=11098;EAS_AF=0.0952;AMR_AF=0;AFR_AF=0.0008;EUR_AF=0;SAS_AF=0.001;AA=C|||;VT=SNP
5	91214519	rs7724963	C	T	100	PASS	AC=3185;AF=0.635982;AN=5008;NS=2504;DP=11682;EAS_AF=0.6161;AMR_AF=0.7406;AFR_AF=0.3495;EUR_AF=0.8459;SAS_AF=0.7536;AA=C|||;VT=SNP
5	91215560	rs7730541	G	A	100	PASS	AC=3971;AF=0.792931;AN=5008;NS=2504;DP=14358;EAS_AF=0.631;AMR_AF=0.7853;AFR_AF=0.8517;EUR_AF=0.8668;SAS_AF=0.8098;AA=A|||;VT=SNP
5	91215715	rs139714689	C	T	100	PASS	AC=55;AF=0.0109824;AN=5008;NS=2504;DP=13867;EAS_AF=0.0397;AMR_AF=0.0029;AFR_AF=0;EUR_AF=0.0089;SAS_AF=0.0041;AA=C|||;VT=SNP
5	91216475	rs1019740	C	T	100	PASS	AC=3971;AF=0.792931;AN=5008;NS=2504;DP=14121;EAS_AF=0.631;AMR_AF=0.7839;AFR_AF=0.851;EUR_AF=0.8668;SAS_AF=0.8119;AA=T|||;VT=SNP
5	91216613	rs1019741	G	A	100	PASS	AC=3998;AF=0.798323;AN=5008;NS=2504;DP=14141;EAS_AF=0.631;AMR_AF=0.7867;AFR_AF=0.8699;EUR_AF=0.8668;SAS_AF=0.8119;AA=A|||;VT=SNP
5	91217356	rs140833761	C	G	100	PASS	AC=32;AF=0.00638978;AN=5008;NS=2504;DP=15693;EAS_AF=0.0317;AMR_AF=0;AFR_AF=0;EUR_AF=0;SAS_AF=0;AA=C|||;VT=SNP
5	91217942	rs7716965	C	T	100	PASS	AC=3971;AF=0.792931;AN=5008;NS=2504;DP=14572;EAS_AF=0.631;AMR_AF=0.7839;AFR_AF=0.851;EUR_AF=0.8668;SAS_AF=0.8119;AA=T|||;VT=SNP
5	91218507	rs2195277	C	T	100	PASS	AC=3970;AF=0.792732;AN=5008;NS=2504;DP=12825;EAS_AF=0.631;AMR_AF=0.7839;AFR_AF=0.851;EUR_AF=0.8668;SAS_AF=0.8108;AA=C|||;VT=SNP
5	91219310	rs9293593	A	T	100	PASS	AC=3970;AF=0.792732;AN=5008;NS=2504;DP=18587;EAS_AF=0.631;AMR_AF=0.7839;AFR_AF=0.851;EUR_AF=0.8668;SAS_AF=0.8108;AA=T|||;VT=SNP
5	91219996	rs7710172	T	C	100	PASS	AC=3971;AF=0.792931;AN=5008;NS=2504;DP=16946;EAS_AF=0.6319;AMR_AF=0.7839;AFR_AF=0.851;EUR_AF=0.8668;SAS_AF=0.8108;AA=C|||;VT=SNP
5	91220209	rs75212375	T	C	100	PASS	AC=198;AF=0.0395367;AN=5008;NS=2504;DP=17356;EAS_AF=0.1915;AMR_AF=0;AFR_AF=0;EUR_AF=0.002;SAS_AF=0.0031;AA=T|||;VT=SNP
5	91221647	rs10063941	G	T	100	PASS	AC=3970;AF=0.792732;AN=5008;NS=2504;DP=16184;EAS_AF=0.6319;AMR_AF=0.7839;AFR_AF=0.8502;EUR_AF=0.8668;SAS_AF=0.8108;AA=G|||;VT=SNP
5	91222672	rs79594453	G	A	100	PASS	AC=449;AF=0.0896565;AN=5008;NS=2504;DP=14391;EAS_AF=0.0605;AMR_AF=0.0778;AFR_AF=0.0461;EUR_AF=0.0596;SAS_AF=0.2178;AA=G|||;VT=SNP
5	91223147	rs77915074	C	T	100	PASS	AC=85;AF=0.0169728;AN=5008;NS=2504;DP=10594;EAS_AF=0.0089;AMR_AF=0.0014;AFR_AF=0;EUR_AF=0;SAS_AF=0.0767;AA=T|||;VT=SNP
5	91224766	rs57446729	T	A	100	PASS	AC=42;AF=0.00838658;AN=5008;NS=2504;DP=15506;EAS_AF=0.0407;AMR_AF=0.0014;AFR_AF=0;EUR_AF=0;SAS_AF=0;AA=T|||;VT=SNP
5	91225258	rs6898459	T	A	100	PASS	AC=1280;AF=0.255591;AN=5008;NS=2504;DP=17012;EAS_AF=0.0605;AMR_AF=0.1182;AFR_AF=0.6505;EUR_AF=0.0626;SAS_AF=0.2188;AA=T|||;VT=SNP
5	91226958	rs7727186	A	G	100	PASS	AC=2513;AF=0.501797;AN=5008;NS=2504;DP=19502;EAS_AF=0.5556;AMR_AF=0.647;AFR_AF=0.1407;EUR_AF=0.7883;SAS_AF=0.5368;AA=A|||;VT=SNP
5	91227934	rs2114980	G	A	100	PASS	AC=3969;AF=0.792532;AN=5008;NS=2504;DP=15709;EAS_AF=0.63;AMR_AF=0.7839;AFR_AF=0.851;EUR_AF=0.8668;SAS_AF=0.8108;AA=A|||;VT=SNP
5	91228482	rs78934296	T	C	100	PASS	AC=10;AF=0.00199681;AN=5008;NS=2504;DP=18392;EAS_AF=0.0099;AMR_AF=0;AFR_AF=0;EUR_AF=0;SAS_AF=0;AA=T|||;VT=SNP
5	91228599	rs7705780	G	A	100	PASS	AC=1454;AF=0.290335;AN=5008;NS=2504;DP=15774;EAS_AF=0.0744;AMR_AF=0.1369;AFR_AF=0.7095;EUR_AF=0.0785;SAS_AF=0.273;AA=G|||;VT=SNP
5	91228779	rs9791131	T	C	100	PASS	AC=442;AF=0.0882588;AN=5008;NS=2504;DP=16708;EAS_AF=0.0595;AMR_AF=0.0749;AFR_AF=0.0446;EUR_AF=0.0577;SAS_AF=0.2178;AA=T|||;VT=SNP
5	91229900	rs7714899	A	C	100	PASS	AC=2515;AF=0.502196;AN=5008;NS=2504;DP=12343;EAS_AF=0.5565;AMR_AF=0.6499;AFR_AF=0.1392;EUR_AF=0.7893;SAS_AF=0.5368;AA=A|||;VT=SNP
5	91230141	rs1366127	G	A	100	PASS	AC=2494;AF=0.498003;AN=5008;NS=2504;DP=16419;EAS_AF=0.5565;AMR_AF=0.647;AFR_AF=0.1248;EUR_AF=0.7893;SAS_AF=0.5368;AA=G|||;VT=SNP
5	91230193	rs10942653	G	C	100	PASS	AC=3970;AF=0.792732;AN=5008;NS=2504;DP=13807;EAS_AF=0.631;AMR_AF=0.7839;AFR_AF=0.8502;EUR_AF=0.8678;SAS_AF=0.8108;AA=C|||;VT=SNP
5	91230525	rs78231444	C	G	100	PASS	AC=45;AF=0.00898562;AN=5008;NS=2504;DP=15694;EAS_AF=0.0417;AMR_AF=0;AFR_AF=0.0015;EUR_AF=0;SAS_AF=0.001;AA=C|||;VT=SNP
5	91231820	rs7721652	A	T	100	PASS	AC=4110;AF=0.820687;AN=5008;NS=2504;DP=17224;EAS_AF=0.631;AMR_AF=0.7939;AFR_AF=0.9508;EUR_AF=0.8678;SAS_AF=0.8108;AA=T|||;VT=SNP
5	91235362	rs825397	A	C	100	PASS	AC=4110;AF=0.820687;AN=5008;NS=2504;DP=18941;EAS_AF=0.6319;AMR_AF=0.7939;AFR_AF=0.9501;EUR_AF=0.8688;SAS_AF=0.8098;AA=C|||;VT=SNP
5	91235448	rs825398	G	A	100	PASS	AC=4086;AF=0.815895;AN=5008;NS=2504;DP=18261;EAS_AF=0.631;AMR_AF=0.7911;AFR_AF=0.9334;EUR_AF=0.8688;SAS_AF=0.8108;AA=A|||;VT=SNP
5	91235955	rs825399	G	A	100	PASS	AC=1052;AF=0.210064;AN=5008;NS=2504;DP=19618;EAS_AF=0.369;AMR_AF=0.2176;AFR_AF=0.1596;EUR_AF=0.1322;SAS_AF=0.1892;AA=G|||;VT=SNP
5	91237126	rs12655533	T	G	100	PASS	AC=1039;AF=0.207468;AN=5008;NS=2504;DP=13269;EAS_AF=0.369;AMR_AF=0.2161;AFR_AF=0.1505;EUR_AF=0.1322;SAS_AF=0.1892;AA=T|||;VT=SNP
5	91237272	rs12653415	G	A	100	PASS	AC=860;AF=0.171725;AN=5008;NS=2504;DP=14636;EAS_AF=0.369;AMR_AF=0.2003;AFR_AF=0.0234;EUR_AF=0.1322;SAS_AF=0.1892;AA=A|||;VT=SNP
5	91237758	rs56263885	A	T	100	PASS	AC=201;AF=0.0401358;AN=5008;NS=2504;DP=17832;EAS_AF=0.0883;AMR_AF=0.0259;AFR_AF=0.0023;EUR_AF=0.0368;SAS_AF=0.0552;AA=A|||;VT=SNP
5	91238333	rs76444979	C	T	100	PASS	AC=77;AF=0.0153754;AN=5008;NS=2504;DP=16371;EAS_AF=0.0724;AMR_AF=0;AFR_AF=0.0015;EUR_AF=0;SAS_AF=0.002;AA=C|||;VT=SNP
5	91238414	rs140441795	C	T	100	PASS	AC=43;AF=0.00858626;AN=5008;NS=2504;DP=15968;EAS_AF=0.0188;AMR_AF=0.0317;AFR_AF=0.0008;EUR_AF=0;SAS_AF=0.001;AA=c|||;VT=SNP
5	91238896	rs1346447	C	T	100	PASS	AC=1236;AF=0.246805;AN=5008;NS=2504;DP=14220;EAS_AF=0.3849;AMR_AF=0.2378;AFR_AF=0.2216;EUR_AF=0.1511;SAS_AF=0.2434;AA=T|||;VT=SNP
5	91240537	rs144836685	A	T	100	PASS	AC=46;AF=0.0091853;AN=5008;NS=2504;DP=19686;EAS_AF=0.0427;AMR_AF=0;AFR_AF=0.0015;EUR_AF=0;SAS_AF=0.001;AA=A|||;VT=SNP
5	91241032	rs147385818	G	A	100	PASS	AC=22;AF=0.00439297;AN=5008;NS=2504;DP=17210;EAS_AF=0.0218;AMR_AF=0;AFR_AF=0;EUR_AF=0;SAS_AF=0;AA=G|||;VT=SNP
5	91241210	rs825388	G	T	100	PASS	AC=2509;AF=0.500998;AN=5008;NS=2504;DP=15449;EAS_AF=0.4444;AMR_AF=0.353;AFR_AF=0.8707;EUR_AF=0.2107;SAS_AF=0.4632;AA=T|||;VT=SNP
5	91243313	rs825389	T	G	100	PASS	AC=1011;AF=0.201877;AN=5008;NS=2504;DP=15465;EAS_AF=0.369;AMR_AF=0.2118;AFR_AF=0.1316;EUR_AF=0.1322;SAS_AF=0.1892;AA=T|||;VT=SNP
5	91243574	rs825390	G	A	100	PASS	AC=1108;AF=0.221246;AN=5008;NS=2504;DP=18582;EAS_AF=0.369;AMR_AF=0.2205;AFR_AF=0.2005;EUR_AF=0.1322;SAS_AF=0.1892;AA=A|||;VT=SNP
5	91244874	rs148362482	T	C	100	PASS	AC=31;AF=0.0061901;AN=5008;NS=2504;DP=13517;EAS_AF=0.0308;AMR_AF=0;AFR_AF=0;EUR_AF=0;SAS_AF=0;AA=T|||;VT=SNP
5	91245140	rs825391	A	G	100	PASS	AC=1307;AF=0.260982;AN=5008;NS=2504;DP=11230;EAS_AF=0.3849;AMR_AF=0.2421;AFR_AF=0.2723;EUR_AF=0.1511;SAS_AF=0.2444;AA=G|||;VT=SNP
5	91245380	rs825392	T	C	100	PASS	AC=898;AF=0.179313;AN=5008;NS=2504;DP=15119;EAS_AF=0.369;AMR_AF=0.2061;AFR_AF=0.0484;EUR_AF=0.1332;SAS_AF=0.1892;AA=T|||;VT=SNP
5	91245843	rs78453930	A	G	100	PASS	AC=440;AF=0.0878594;AN=5008;NS=2504;DP=16380;EAS_AF=0.0585;AMR_AF=0.0749;AFR_AF=0.0454;EUR_AF=0.0547;SAS_AF=0.2188;AA=A|||;VT=SNP
5	91246720	rs825394	A	T	100	PASS	AC=1037;AF=0.207069;AN=5008;NS=2504;DP=19374;EAS_AF=0.369;AMR_AF=0.2161;AFR_AF=0.1498;EUR_AF=0.1322;SAS_AF=0.1881;AA=A|||;VT=SNP
5	91249160	rs825395	T	C	100	PASS	AC=2510;AF=0.501198;AN=5008;NS=2504;DP=19621;EAS_AF=0.4435;AMR_AF=0.3545;AFR_AF=0.8707;EUR_AF=0.2107;SAS_AF=0.4642;AA=C|||;VT=SNP
5	91250146	rs143775695	T	A	100	PASS	AC=20;AF=0.00399361;AN=5008;NS=2504;DP=18587;EAS_AF=0.0198;AMR_AF=0;AFR_AF=0;EUR_AF=0;SAS_AF=0;AA=T|||;VT=SNP
5	91251222	rs825396	T	C	100	PASS	AC=1316;AF=0.26278;AN=5008;NS=2504;DP=16435;EAS_AF=0.369;AMR_AF=0.2262;AFR_AF=0.3495;EUR_AF=0.1402;SAS_AF=0.1881;AA=T|||;VT=SNP
5	91253311	rs79768544	A	G	100	PASS	AC=174;AF=0.0347444;AN=5008;NS=2504;DP=13120;EAS_AF=0.0526;AMR_AF=0.1268;AFR_AF=0.0023;EUR_AF=0.0229;SAS_AF=0.0072;AA=A|||;VT=SNP
5	91260480	rs972681	C	T	100	PASS	AC=2594;AF=0.517971;AN=5008;NS=2504;DP=16126;EAS_AF=0.5625;AMR_AF=0.6671;AFR_AF=0.1467;EUR_AF=0.7863;SAS_AF=0.592;AA=C|||;VT=SNP
5	91260508	rs79356998	C	A	100	PASS	AC=80;AF=0.0159744;AN=5008;NS=2504;DP=15695;EAS_AF=0.0774;AMR_AF=0;AFR_AF=0;EUR_AF=0;SAS_AF=0.002;AA=C|||;VT=SNP
5	91261637	rs76655117	T	C	100	PASS	AC=55;AF=0.0109824;AN=5008;NS=2504;DP=15118;EAS_AF=0.0496;AMR_AF=0.0014;AFR_AF=0;EUR_AF=0.002;SAS_AF=0.002;AA=T|||;VT=SNP
5	91264339	rs76002059	G	C	100	PASS	AC=196;AF=0.0391374;AN=5008;NS=2504;DP=17475;EAS_AF=0.0724;AMR_AF=0.0259;AFR_AF=0.0023;EUR_AF=0.0437;SAS_AF=0.0593;AA=G|||;VT=SNP
5	91264644	rs76943328	T	C	100	PASS	AC=100;AF=0.0199681;AN=5008;NS=2504;DP=18394;EAS_AF=0.0694;AMR_AF=0.0346;AFR_AF=0.0008;EUR_AF=0;SAS_AF=0.0051;AA=T|||;VT=SNP
5	91266610	rs4527641	C	T	100	PASS	AC=778;AF=0.155351;AN=5008;NS=2504;DP=18937;EAS_AF=0.0843;AMR_AF=0.2406;AFR_AF=0.025;EUR_AF=0.3101;SAS_AF=0.1851;AA=C|||;VT=SNP
5	91266836	rs13163446	G	A	100	PASS	AC=663;AF=0.132388;AN=5008;NS=2504;DP=20393;EAS_AF=0.0417;AMR_AF=0.0375;AFR_AF=0.2693;EUR_AF=0.0189;SAS_AF=0.2249;AA=G|||;VT=SNP
5	91268050	rs118114758	G	C	100	PASS	AC=56;AF=0.0111821;AN=5008;NS=2504;DP=19301;EAS_AF=0.0526;AMR_AF=0;AFR_AF=0.0015;EUR_AF=0;SAS_AF=0.001;AA=G|||;VT=SNP
5	91268253	rs13164662	T	C	100	PASS	AC=663;AF=0.132388;AN=5008;NS=2504;DP=18723;EAS_AF=0.0417;AMR_AF=0.0375;AFR_AF=0.2693;EUR_AF=0.0189;SAS_AF=0.2249;AA=T|||;VT=SNP
5	91268897	rs435195	C	T	100	PASS	AC=2588;AF=0.516773;AN=5008;NS=2504;DP=17277;EAS_AF=0.5635;AMR_AF=0.6686;AFR_AF=0.1415;EUR_AF=0.7863;SAS_AF=0.591;AA=C|||;VT=SNP
5	91269449	rs1981985	A	G	100	PASS	AC=926;AF=0.184904;AN=5008;NS=2504;DP=14495;EAS_AF=0.2619;AMR_AF=0.1772;AFR_AF=0.0469;EUR_AF=0.2256;SAS_AF=0.2556;AA=A|||;VT=SNP
5	91269834	rs76013593	C	T	100	PASS	AC=16;AF=0.00319489;AN=5008;NS=2504;DP=17240;EAS_AF=0.002;AMR_AF=0.0058;AFR_AF=0;EUR_AF=0.0099;SAS_AF=0;AA=C|||;VT=SNP
5	91269835	rs13189064	G	A	100	PASS	AC=664;AF=0.132588;AN=5008;NS=2504;DP=17166;EAS_AF=0.0417;AMR_AF=0.0375;AFR_AF=0.27;EUR_AF=0.0189;SAS_AF=0.2249;AA=G|||;VT=SNP
5	91273436	rs13171922	G	C	100	PASS	AC=896;AF=0.178914;AN=5008;NS=2504;DP=16169;EAS_AF=0.3929;AMR_AF=0.2176;AFR_AF=0.0401;EUR_AF=0.1421;SAS_AF=0.1564;AA=G|||;VT=SNP
5	91273879	rs10074517	A	T	100	PASS	AC=984;AF=0.196486;AN=5008;NS=2504;DP=16789;EAS_AF=0.3929;AMR_AF=0.2205;AFR_AF=0.1051;EUR_AF=0.1421;SAS_AF=0.1564;AA=A|||;VT=SNP
5	91275313	rs421379	T	C	100	PASS	AC=3595;AF=0.717851;AN=5008;NS=2504;DP=7748;EAS_AF=0.9563;AMR_AF=0.889;AFR_AF=0.2632;EUR_AF=0.9284;SAS_AF=0.7485;AA=T|||;VT=SNP
5	91275431	rs16870311	T	C	100	PASS	AC=828;AF=0.165335;AN=5008;NS=2504;DP=15075;EAS_AF=0.3929;AMR_AF=0.2089;AFR_AF=0.0083;EUR_AF=0.1262;SAS_AF=0.1524;AA=T|||;VT=SNP
5	91276435	rs77161145	C	T	100	PASS	AC=56;AF=0.0111821;AN=5008;NS=2504;DP=17654;EAS_AF=0.0526;AMR_AF=0;AFR_AF=0.0015;EUR_AF=0;SAS_AF=0.001;AA=C|||;VT=SNP
5	91278655	rs1363872	T	A	100	PASS	AC=892;AF=0.178115;AN=5008;NS=2504;DP=15447;EAS_AF=0.3919;AMR_AF=0.2176;AFR_AF=0.0393;EUR_AF=0.1412;SAS_AF=0.1554;AA=T|||;VT=SNP
5	91280843	rs62368423	G	A	100	PASS	AC=204;AF=0.0407348;AN=5008;NS=2504;DP=12688;EAS_AF=0.002;AMR_AF=0.0706;AFR_AF=0.0136;EUR_AF=0.1083;SAS_AF=0.0266;AA=G|||;VT=SNP
5	91281209	rs117245501	T	A	100	PASS	AC=95;AF=0.0189696;AN=5008;NS=2504;DP=14090;EAS_AF=0.0913;AMR_AF=0.0014;AFR_AF=0;EUR_AF=0;SAS_AF=0.002;AA=T|||;VT=SNP
5	91283132	rs13158510	C	T	100	PASS	AC=889;AF=0.177516;AN=5008;NS=2504;DP=15190;EAS_AF=0.3859;AMR_AF=0.2161;AFR_AF=0.0408;EUR_AF=0.1392;SAS_AF=0.1595;AA=C|||;VT=SNP
5	91283500	rs141036367	T	C	100	PASS	AC=20;AF=0.00399361;AN=5008;NS=2504;DP=12863;EAS_AF=0.0179;AMR_AF=0;AFR_AF=0;EUR_AF=0.002;SAS_AF=0;AA=T|||;VT=SNP
5	91285173	rs10474381	T	G	100	PASS	AC=1992;AF=0.397764;AN=5008;NS=2504;DP=19947;EAS_AF=0.4286;AMR_AF=0.2723;AFR_AF=0.6377;EUR_AF=0.162;SAS_AF=0.3732;AA=G|||;VT=SNP
5	91286351	rs16870320	G	A	100	PASS	AC=887;AF=0.177117;AN=5008;NS=2504;DP=17491;EAS_AF=0.3849;AMR_AF=0.2147;AFR_AF=0.0416;EUR_AF=0.1392;SAS_AF=0.1585;AA=G|||;VT=SNP
5	91286632	rs2216695	A	G	100	PASS	AC=2222;AF=0.44369;AN=5008;NS=2504;DP=15319;EAS_AF=0.4286;AMR_AF=0.2896;AFR_AF=0.8011;EUR_AF=0.164;SAS_AF=0.3732;AA=G|||;VT=SNP
5	91286856	rs16870321	A	G	100	PASS	AC=745;AF=0.148762;AN=5008;NS=2504;DP=16702;EAS_AF=0.0427;AMR_AF=0.0432;AFR_AF=0.3351;EUR_AF=0.0189;SAS_AF=0.2147;AA=A|||;VT=SNP
5	91287130	rs10474382	T	C	100	PASS	AC=2222;AF=0.44369;AN=5008;NS=2504;DP=16618;EAS_AF=0.4286;AMR_AF=0.2896;AFR_AF=0.8018;EUR_AF=0.163;SAS_AF=0.3732;AA=C|||;VT=SNP
5	91287413	rs6888394	C	T	100	PASS	AC=2224;AF=0.444089;AN=5008;NS=2504;DP=18575;EAS_AF=0.4286;AMR_AF=0.2896;AFR_AF=0.8033;EUR_AF=0.163;SAS_AF=0.3732;AA=T|||;VT=SNP
5	91287437	rs10942656	A	G	100	PASS	AC=980;AF=0.195687;AN=5008;NS=2504;DP=18590;EAS_AF=0.3859;AMR_AF=0.2176;AFR_AF=0.1089;EUR_AF=0.1402;SAS_AF=0.1585;AA=A|||;VT=SNP
5	91288169	rs147112940	T	C	100	PASS	AC=15;AF=0.00299521;AN=5008;NS=2504;DP=16663;EAS_AF=0.0149;AMR_AF=0;AFR_AF=0;EUR_AF=0;SAS_AF=0;AA=T|||;VT=SNP
5	91289343	rs16870324	C	T	100	PASS	AC=821;AF=0.163938;AN=5008;NS=2504;DP=17427;EAS_AF=0.3859;AMR_AF=0.2061;AFR_AF=0.0083;EUR_AF=0.1243;SAS_AF=0.1564;AA=C|||;VT=SNP
5	91289877	rs13167363	C	T	100	PASS	AC=1192;AF=0.238019;AN=5008;NS=2504;DP=16415;EAS_AF=0.3849;AMR_AF=0.2277;AFR_AF=0.2632;EUR_AF=0.1421;SAS_AF=0.1585;AA=C|||;VT=SNP
5	91290485	rs34822593	T	G	100	PASS	AC=887;AF=0.177117;AN=5008;NS=2504;DP=16209;EAS_AF=0.3859;AMR_AF=0.2147;AFR_AF=0.0408;EUR_AF=0.1392;SAS_AF=0.1585;AA=T|||;VT=SNP
5	91291272	rs2042316	T	A	100	PASS	AC=2216;AF=0.442492;AN=5008;NS=2504;DP=9252;EAS_AF=0.4286;AMR_AF=0.2882;AFR_AF=0.798;EUR_AF=0.163;SAS_AF=0.3732;AA=A|||;VT=SNP
5	91293171	rs74941088	T	A	100	PASS	AC=20;AF=0.00399361;AN=5008;NS=2504;DP=14453;EAS_AF=0.0188;AMR_AF=0;AFR_AF=0;EUR_AF=0;SAS_AF=0.001;AA=T|||;VT=SNP
5	91294315	rs7736791	C	T	100	PASS	AC=2222;AF=0.44369;AN=5008;NS=2504;DP=17103;EAS_AF=0.4296;AMR_AF=0.2896;AFR_AF=0.8011;EUR_AF=0.163;SAS_AF=0.3732;AA=T|||;VT=SNP
5	91294984	rs13354251	G	A	100	PASS	AC=2361;AF=0.471446;AN=5008;NS=2504;DP=18834;EAS_AF=0.5228;AMR_AF=0.304;AFR_AF=0.8048;EUR_AF=0.1928;SAS_AF=0.3732;AA=A|||;VT=SNP
5	91295623	rs114519219	G	A	100	PASS	AC=56;AF=0.0111821;AN=5008;NS=2504;DP=15044;EAS_AF=0.0516;AMR_AF=0;AFR_AF=0.0015;EUR_AF=0.001;SAS_AF=0.001;AA=G|||;VT=SNP
5	91296544	rs10514351	G	A	100	PASS	AC=1111;AF=0.221845;AN=5008;NS=2504;DP=13928;EAS_AF=0.4871;AMR_AF=0.245;AFR_AF=0.0431;EUR_AF=0.1849;SAS_AF=0.2117;AA=G|||;VT=SNP
5	91298893	rs78779173	T	A	100	PASS	AC=20;AF=0.00399361;AN=5008;NS=2504;DP=17777;EAS_AF=0.0188;AMR_AF=0;AFR_AF=0;EUR_AF=0;SAS_AF=0.001;AA=T|||;VT=SNP
5	91301472	rs75383563	A	G	100	PASS	AC=18;AF=0.00359425;AN=5008;NS=2504;DP=14775;EAS_AF=0.0179;AMR_AF=0;AFR_AF=0;EUR_AF=0;SAS_AF=0;AA=A|||;VT=SNP
5	91303719	rs7356540	T	C	100	PASS	AC=1211;AF=0.241813;AN=5008;NS=2504;DP=17000;EAS_AF=0.4792;AMR_AF=0.2478;AFR_AF=0.1218;EUR_AF=0.1879;SAS_AF=0.2106;AA=T|||;VT=SNP
5	91304870	rs9293594	T	G	100	PASS	AC=1191;AF=0.237819;AN=5008;NS=2504;DP=13472;EAS_AF=0.4732;AMR_AF=0.2464;AFR_AF=0.1112;EUR_AF=0.1889;SAS_AF=0.2106;AA=T|||;VT=SNP
5	91305439	rs117381261	G	A	100	PASS	AC=16;AF=0.00319489;AN=5008;NS=2504;DP=16805;EAS_AF=0.0139;AMR_AF=0;AFR_AF=0;EUR_AF=0.001;SAS_AF=0.001;AA=G|||;VT=SNP
5	91306578	rs7735328	C	G	100	PASS	AC=1808;AF=0.361022;AN=5008;NS=2504;DP=13482;EAS_AF=0.497;AMR_AF=0.2839;AFR_AF=0.5371;EUR_AF=0.1899;SAS_AF=0.2137;AA=G|||;VT=SNP
5	91308338	rs7728466	A	G	100	PASS	AC=3665;AF=0.731829;AN=5008;NS=2504;DP=17842;EAS_AF=0.7827;AMR_AF=0.5548;AFR_AF=0.9644;EUR_AF=0.498;SAS_AF=0.7311;AA=G|||;VT=SNP
5	91308742	rs9293595	A	G	100	PASS	AC=1198;AF=0.239217;AN=5008;NS=2504;DP=19829;EAS_AF=0.4812;AMR_AF=0.2464;AFR_AF=0.1112;EUR_AF=0.1879;SAS_AF=0.2106;AA=A|||;VT=SNP
5	91308785	rs10473955	G	C	100	PASS	AC=1099;AF=0.219449;AN=5008;NS=2504;DP=18383;EAS_AF=0.4792;AMR_AF=0.2406;AFR_AF=0.0408;EUR_AF=0.1879;SAS_AF=0.2106;AA=G|||;VT=SNP
5	91313509	rs1816089	A	G	100	PASS	AC=1211;AF=0.241813;AN=5008;NS=2504;DP=12211;EAS_AF=0.494;AMR_AF=0.2464;AFR_AF=0.1112;EUR_AF=0.1879;SAS_AF=0.2106;AA=A|||;VT=SNP
5	91314004	rs1345786	G	A	100	PASS	AC=1114;AF=0.222444;AN=5008;NS=2504;DP=16298;EAS_AF=0.494;AMR_AF=0.2406;AFR_AF=0.0408;EUR_AF=0.1879;SAS_AF=0.2106;AA=G|||;VT=SNP
5	91316398	rs2042317	A	G	100	PASS	AC=3080;AF=0.615016;AN=5008;NS=2504;DP=14449;EAS_AF=0.7659;AMR_AF=0.4121;AFR_AF=0.8729;EUR_AF=0.3131;SAS_AF=0.5654;AA=G|||;VT=SNP
5	91317587	rs16870354	A	G	100	PASS	AC=1211;AF=0.241813;AN=5008;NS=2504;DP=13261;EAS_AF=0.4782;AMR_AF=0.2493;AFR_AF=0.1218;EUR_AF=0.1879;SAS_AF=0.2106;AA=A|||;VT=SNP
5	91321142	rs1946485	G	T	100	PASS	AC=1965;AF=0.392372;AN=5008;NS=2504;DP=16591;EAS_AF=0.496;AMR_AF=0.2911;AFR_AF=0.6536;EUR_AF=0.1899;SAS_AF=0.2127;AA=T|||;VT=SNP
5	91322882	rs2112945	A	G	100	PASS	AC=1210;AF=0.241613;AN=5008;NS=2504;DP=18285;EAS_AF=0.4782;AMR_AF=0.2478;AFR_AF=0.1218;EUR_AF=0.1879;SAS_AF=0.2106;AA=A|||;VT=SNP
5	91324764	rs9293596	T	C	100	PASS	AC=1963;AF=0.391973;AN=5008;NS=2504;DP=13298;EAS_AF=0.496;AMR_AF=0.2911;AFR_AF=0.652;EUR_AF=0.1899;SAS_AF=0.2127;AA=C|||;VT=SNP
5	91325596	rs10462501	C	G	100	PASS	AC=1210;AF=0.241613;AN=5008;NS=2504;DP=20669;EAS_AF=0.4782;AMR_AF=0.2478;AFR_AF=0.1218;EUR_AF=0.1879;SAS_AF=0.2106;AA=C|||;VT=SNP
5	91327624	rs16870368	G	A	100	PASS	AC=648;AF=0.129393;AN=5008;NS=2504;DP=17192;EAS_AF=0.2431;AMR_AF=0.1066;AFR_AF=0.0318;EUR_AF=0.1173;SAS_AF=0.1728;AA=G|||;VT=SNP
5	91333412	rs1019804	T	A	100	PASS	AC=3078;AF=0.614617;AN=5008;NS=2504;DP=12422;EAS_AF=0.7659;AMR_AF=0.4135;AFR_AF=0.8699;EUR_AF=0.3131;SAS_AF=0.5665;AA=A|||;VT=SNP
5	91334299	rs16870371	T	C	100	PASS	AC=347;AF=0.0692891;AN=5008;NS=2504;DP=13611;EAS_AF=0.1339;AMR_AF=0.1599;AFR_AF=0.0015;EUR_AF=0.0398;SAS_AF=0.0603;AA=T|||;VT=SNP
5	91335603	rs59222744	T	C	100	PASS	AC=1044;AF=0.208466;AN=5008;NS=2504;DP=18331;EAS_AF=0.2698;AMR_AF=0.1138;AFR_AF=0.1687;EUR_AF=0.1233;SAS_AF=0.3538;AA=T|||;VT=SNP
5	91335674	rs6883901	T	C	100	PASS	AC=1881;AF=0.375599;AN=5008;NS=2504;DP=20754;EAS_AF=0.2867;AMR_AF=0.1657;AFR_AF=0.7587;EUR_AF=0.1252;SAS_AF=0.3558;AA=C|||;VT=SNP
5	91336618	rs6889469	T	C	100	PASS	AC=1867;AF=0.372804;AN=5008;NS=2504;DP=11713;EAS_AF=0.2907;AMR_AF=0.1671;AFR_AF=0.7458;EUR_AF=0.1252;SAS_AF=0.3538;AA=C|||;VT=SNP
5	91337995	rs1319728	C	T	100	PASS	AC=1094;AF=0.21845;AN=5008;NS=2504;DP=15799;EAS_AF=0.4752;AMR_AF=0.2406;AFR_AF=0.0408;EUR_AF=0.1869;SAS_AF=0.2106;AA=C|||;VT=SNP
5	91338179	rs149186719	T	G	100	PASS	AC=197;AF=0.0393371;AN=5008;NS=2504;DP=17490;EAS_AF=0.0268;AMR_AF=0.0029;AFR_AF=0.0008;EUR_AF=0.001;SAS_AF=0.1697;AA=T|||;VT=SNP
5	91338732	rs147963509	C	T	100	PASS	AC=20;AF=0.00399361;AN=5008;NS=2504;DP=19064;EAS_AF=0.0198;AMR_AF=0;AFR_AF=0;EUR_AF=0;SAS_AF=0;AA=C|||;VT=SNP
5	91338761	rs79812258	A	T	100	PASS	AC=627;AF=0.1252;AN=5008;NS=2504;DP=18971;EAS_AF=0.246;AMR_AF=0.1052;AFR_AF=0.0061;EUR_AF=0.1183;SAS_AF=0.183;AA=A|||;VT=SNP
5	91339105	rs953446	T	C	100	PASS	AC=1884;AF=0.376198;AN=5008;NS=2504;DP=20557;EAS_AF=0.2917;AMR_AF=0.1657;AFR_AF=0.7564;EUR_AF=0.1262;SAS_AF=0.3558;AA=C|||;VT=SNP
5	91340592	rs1423275	T	C	100	PASS	AC=178;AF=0.0355431;AN=5008;NS=2504;DP=15379;EAS_AF=0.0546;AMR_AF=0.1254;AFR_AF=0.0023;EUR_AF=0.0249;SAS_AF=0.0082;AA=T|||;VT=SNP
5	91341160	rs13159183	G	A	100	PASS	AC=159;AF=0.0317492;AN=5008;NS=2504;DP=16782;EAS_AF=0.003;AMR_AF=0.0375;AFR_AF=0.0038;EUR_AF=0.0487;SAS_AF=0.0777;AA=G|||;VT=SNP
5	91341328	rs12697821	A	G	100	PASS	AC=1094;AF=0.21845;AN=5008;NS=2504;DP=21877;EAS_AF=0.4752;AMR_AF=0.2406;AFR_AF=0.0408;EUR_AF=0.1869;SAS_AF=0.2106;AA=A|||;VT=SNP
5	91341783	rs12697822	G	C	100	PASS	AC=1094;AF=0.21845;AN=5008;NS=2504;DP=19751;EAS_AF=0.4752;AMR_AF=0.2406;AFR_AF=0.0408;EUR_AF=0.1869;SAS_AF=0.2106;AA=G|||;VT=SNP
5	91343478	rs73131485	A	G	100	PASS	AC=1051;AF=0.209864;AN=5008;NS=2504;DP=20119;EAS_AF=0.2738;AMR_AF=0.1138;AFR_AF=0.1694;EUR_AF=0.1243;SAS_AF=0.3548;AA=A|||;VT=SNP
5	91344088	rs77127907	T	C	100	PASS	AC=74;AF=0.0147764;AN=5008;NS=2504;DP=16839;EAS_AF=0.0714;AMR_AF=0;AFR_AF=0;EUR_AF=0;SAS_AF=0.002;AA=T|||;VT=SNP
5	91349404	rs59024510	A	G	100	PASS	AC=659;AF=0.131589;AN=5008;NS=2504;DP=15245;EAS_AF=0.246;AMR_AF=0.1066;AFR_AF=0.0318;EUR_AF=0.1183;SAS_AF=0.18;AA=A|||;VT=SNP
5	91352859	rs28849408	C	T	100	PASS	AC=1100;AF=0.219649;AN=5008;NS=2504;DP=13117;EAS_AF=0.4792;AMR_AF=0.2406;AFR_AF=0.0424;EUR_AF=0.1869;SAS_AF=0.2106;AA=C|||;VT=SNP
5	91353008	rs76007826	T	G	100	PASS	AC=616;AF=0.123003;AN=5008;NS=2504;DP=16248;EAS_AF=0.1329;AMR_AF=0.2334;AFR_AF=0.0091;EUR_AF=0.2117;SAS_AF=0.0971;AA=T|||;VT=SNP
5	91353196	rs75563725	T	A	100	PASS	AC=205;AF=0.0409345;AN=5008;NS=2504;DP=15070;EAS_AF=0.0288;AMR_AF=0.0029;AFR_AF=0.0008;EUR_AF=0.002;SAS_AF=0.1748;AA=T|||;VT=SNP
5	91354708	rs111318998	G	A	100	PASS	AC=249;AF=0.0497204;AN=5008;NS=2504;DP=15907;EAS_AF=0.0288;AMR_AF=0.0029;AFR_AF=0.0333;EUR_AF=0.003;SAS_AF=0.1748;AA=G|||;VT=SNP
5	91357193	rs4621587	G	A	100	PASS	AC=1989;AF=0.397165;AN=5008;NS=2504;DP=22321;EAS_AF=0.2857;AMR_AF=0.1729;AFR_AF=0.8283;EUR_AF=0.1262;SAS_AF=0.3671;AA=A|||;VT=SNP
5	91358772	rs73133103	T	C	100	PASS	AC=1842;AF=0.367812;AN=5008;NS=2504;DP=21981;EAS_AF=0.2857;AMR_AF=0.1671;AFR_AF=0.7209;EUR_AF=0.1252;SAS_AF=0.3671;AA=C|||;VT=SNP
5	91359310	rs6867876	C	T	100	PASS	AC=1989;AF=0.397165;AN=5008;NS=2504;DP=23893;EAS_AF=0.2857;AMR_AF=0.1729;AFR_AF=0.8283;EUR_AF=0.1262;SAS_AF=0.3671;AA=T|||;VT=SNP
5	91360369	rs7734101	T	G	100	PASS	AC=1990;AF=0.397364;AN=5008;NS=2504;DP=21802;EAS_AF=0.2857;AMR_AF=0.1729;AFR_AF=0.8283;EUR_AF=0.1262;SAS_AF=0.3681;AA=G|||;VT=SNP
5	91361057	rs75600627	C	T	100	PASS	AC=1128;AF=0.22524;AN=5008;NS=2504;DP=20086;EAS_AF=0.2698;AMR_AF=0.121;AFR_AF=0.2186;EUR_AF=0.1243;SAS_AF=0.3661;AA=C|||;VT=SNP
5	91361097	rs75409831	C	T	100	PASS	AC=16;AF=0.00319489;AN=5008;NS=2504;DP=21118;EAS_AF=0.0159;AMR_AF=0;AFR_AF=0;EUR_AF=0;SAS_AF=0;AA=C|||;VT=SNP
5	91361107	rs73133107	A	G	100	PASS	AC=1058;AF=0.211262;AN=5008;NS=2504;DP=21291;EAS_AF=0.2698;AMR_AF=0.1138;AFR_AF=0.1694;EUR_AF=0.1243;SAS_AF=0.3661;AA=A|||;VT=SNP
5	91361259	rs6879054	A	G	100	PASS	AC=1058;AF=0.211262;AN=5008;NS=2504;DP=19932;EAS_AF=0.2698;AMR_AF=0.1138;AFR_AF=0.1694;EUR_AF=0.1243;SAS_AF=0.3661;AA=A|||;VT=SNP
5	91361321	rs6879594	G	A	100	PASS	AC=1128;AF=0.22524;AN=5008;NS=2504;DP=19926;EAS_AF=0.2698;AMR_AF=0.121;AFR_AF=0.2186;EUR_AF=0.1243;SAS_AF=0.3661;AA=G|||;VT=SNP
5	91362252	rs117565084	A	T	100	PASS	AC=19;AF=0.00379393;AN=5008;NS=2504;DP=16914;EAS_AF=0.0188;AMR_AF=0;AFR_AF=0;EUR_AF=0;SAS_AF=0;AA=A|||;VT=SNP
5	91363062	rs6871141	T	G	100	PASS	AC=1990;AF=0.397364;AN=5008;NS=2504;DP=18925;EAS_AF=0.2847;AMR_AF=0.1729;AFR_AF=0.8283;EUR_AF=0.1272;SAS_AF=0.3681;AA=G|||;VT=SNP
5	91363716	rs185410767	C	T	100	PASS	AC=16;AF=0.00319489;AN=5008;NS=2504;DP=10707;EAS_AF=0.0159;AMR_AF=0;AFR_AF=0;EUR_AF=0;SAS_AF=0;AA=C|||;VT=SNP
5	91363908	rs6895789	C	T	100	PASS	AC=319;AF=0.0636981;AN=5008;NS=2504;DP=9786;EAS_AF=0.0119;AMR_AF=0.0836;AFR_AF=0.0303;EUR_AF=0.1123;SAS_AF=0.0982;AA=C|||;VT=SNP
5	91364374	rs74529021	A	G	100	PASS	AC=120;AF=0.0239617;AN=5008;NS=2504;DP=12636;EAS_AF=0.0079;AMR_AF=0.1138;AFR_AF=0.0023;EUR_AF=0.0239;SAS_AF=0.0061;AA=A|||;VT=SNP
5	91365076	rs6861193	A	C	100	PASS	AC=1128;AF=0.22524;AN=5008;NS=2504;DP=15694;EAS_AF=0.2698;AMR_AF=0.121;AFR_AF=0.2186;EUR_AF=0.1243;SAS_AF=0.3661;AA=A|||;VT=SNP
5	91365928	rs76926016	T	C	100	PASS	AC=659;AF=0.131589;AN=5008;NS=2504;DP=16151;EAS_AF=0.2411;AMR_AF=0.1052;AFR_AF=0.0265;EUR_AF=0.1183;SAS_AF=0.1933;AA=T|||;VT=SNP
5	91366115	rs73133115	T	C	100	PASS	AC=1059;AF=0.211462;AN=5008;NS=2504;DP=18045;EAS_AF=0.2698;AMR_AF=0.1138;AFR_AF=0.1702;EUR_AF=0.1243;SAS_AF=0.3661;AA=T|||;VT=SNP
5	91367222	rs4295421	C	T	100	PASS	AC=614;AF=0.122604;AN=5008;NS=2504;DP=16465;EAS_AF=0.1329;AMR_AF=0.2334;AFR_AF=0.0091;EUR_AF=0.2117;SAS_AF=0.0951;AA=C|||;VT=SNP
5	91367365	rs6894664	T	A	100	PASS	AC=1902;AF=0.379792;AN=5008;NS=2504;DP=15577;EAS_AF=0.2857;AMR_AF=0.1671;AFR_AF=0.7648;EUR_AF=0.1262;SAS_AF=0.3681;AA=A|||;VT=SNP
5	91368804	rs35006899	T	C	100	PASS	AC=1113;AF=0.222244;AN=5008;NS=2504;DP=18599;EAS_AF=0.2698;AMR_AF=0.121;AFR_AF=0.2073;EUR_AF=0.1243;SAS_AF=0.3661;AA=T|||;VT=SNP
5	91369913	rs73133123	A	G	100	PASS	AC=249;AF=0.0497204;AN=5008;NS=2504;DP=13748;EAS_AF=0.0288;AMR_AF=0.0029;AFR_AF=0.0333;EUR_AF=0.003;SAS_AF=0.1748;AA=A|||;VT=SNP
5	91371320	rs6865642	A	G	100	PASS	AC=1989;AF=0.397165;AN=5008;NS=2504;DP=14772;EAS_AF=0.2857;AMR_AF=0.1729;AFR_AF=0.8283;EUR_AF=0.1262;SAS_AF=0.3671;AA=a|||;VT=SNP
5	91371623	rs6866164	A	G	100	PASS	AC=1989;AF=0.397165;AN=5008;NS=2504;DP=11991;EAS_AF=0.2857;AMR_AF=0.1729;AFR_AF=0.8283;EUR_AF=0.1262;SAS_AF=0.3671;AA=G|||;VT=SNP
5	91372864	rs146236603	C	T	100	PASS	AC=1041;AF=0.207867;AN=5008;NS=2504;DP=18587;EAS_AF=0.2698;AMR_AF=0.1138;AFR_AF=0.1573;EUR_AF=0.1243;SAS_AF=0.365;AA=C|||;VT=SNP
5	91374163	rs75869630	C	T	100	PASS	AC=189;AF=0.0377396;AN=5008;NS=2504;DP=14052;EAS_AF=0.1806;AMR_AF=0.0014;AFR_AF=0;EUR_AF=0.002;SAS_AF=0.0041;AA=C|||;VT=SNP
5	91375152	rs10039163	G	C	100	PASS	AC=1096;AF=0.21885;AN=5008;NS=2504;DP=16192;EAS_AF=0.4782;AMR_AF=0.2406;AFR_AF=0.0401;EUR_AF=0.1859;SAS_AF=0.2117;AA=G|||;VT=SNP
5	91377829	rs7721589	T	C	100	PASS	AC=867;AF=0.173123;AN=5008;NS=2504;DP=15937;EAS_AF=0.0159;AMR_AF=0.1599;AFR_AF=0.3177;EUR_AF=0.1789;SAS_AF=0.1431;AA=T|||;VT=SNP
5	91378081	rs7735396	T	A	100	PASS	AC=1393;AF=0.278155;AN=5008;NS=2504;DP=19185;EAS_AF=0.245;AMR_AF=0.2651;AFR_AF=0.2708;EUR_AF=0.3091;SAS_AF=0.2996;AA=T|||;VT=SNP
5	91379336	rs66968264	A	C	100	PASS	AC=940;AF=0.1877;AN=5008;NS=2504;DP=17040;EAS_AF=0.0734;AMR_AF=0.1686;AFR_AF=0.2557;EUR_AF=0.1978;SAS_AF=0.2168;AA=A|||;VT=SNP
5	91379430	rs67448050	A	C	100	PASS	AC=941;AF=0.187899;AN=5008;NS=2504;DP=16889;EAS_AF=0.0734;AMR_AF=0.1686;AFR_AF=0.2564;EUR_AF=0.1978;SAS_AF=0.2168;AA=C|||;VT=SNP
5	91379509	rs13173857	C	A	100	PASS	AC=1697;AF=0.338858;AN=5008;NS=2504;DP=17393;EAS_AF=0.2312;AMR_AF=0.3674;AFR_AF=0.3661;EUR_AF=0.328;SAS_AF=0.4039;AA=A|||;VT=SNP
5	91379631	rs72775245	C	T	100	PASS	AC=478;AF=0.0954473;AN=5008;NS=2504;DP=18558;EAS_AF=0.0655;AMR_AF=0.0663;AFR_AF=0.1112;EUR_AF=0.1123;SAS_AF=0.1084;AA=C|||;VT=SNP
5	91380289	rs34081113	A	G	100	PASS	AC=549;AF=0.109625;AN=5008;NS=2504;DP=17415;EAS_AF=0.0109;AMR_AF=0.1254;AFR_AF=0.1445;EUR_AF=0.1213;SAS_AF=0.1411;AA=A|||;VT=SNP
5	91380503	rs74770144	G	A	100	PASS	AC=723;AF=0.144369;AN=5008;NS=2504;DP=15625;EAS_AF=0.2639;AMR_AF=0.1196;AFR_AF=0.0756;EUR_AF=0.1252;SAS_AF=0.1513;AA=G|||;VT=SNP
5	91381212	rs6892336	A	G	100	PASS	AC=550;AF=0.109824;AN=5008;NS=2504;DP=13367;EAS_AF=0.0109;AMR_AF=0.1268;AFR_AF=0.1445;EUR_AF=0.1213;SAS_AF=0.1411;AA=A|||;VT=SNP
5	91381219	rs77811279	A	G	100	PASS	AC=483;AF=0.0964457;AN=5008;NS=2504;DP=13298;EAS_AF=0.0109;AMR_AF=0.121;AFR_AF=0.0968;EUR_AF=0.1213;SAS_AF=0.1411;AA=A|||;VT=SNP
5	91381301	rs6452978	G	T	100	PASS	AC=2165;AF=0.432308;AN=5008;NS=2504;DP=13237;EAS_AF=0.5923;AMR_AF=0.4769;AFR_AF=0.3517;EUR_AF=0.3658;SAS_AF=0.4131;AA=G|||;VT=SNP
5	91381307	rs10039683	C	G	100	PASS	AC=472;AF=0.0942492;AN=5008;NS=2504;DP=13331;EAS_AF=0.0655;AMR_AF=0.0634;AFR_AF=0.112;EUR_AF=0.1083;SAS_AF=0.1074;AA=C|||;VT=SNP
5	91381468	rs10039767	G	A	100	PASS	AC=474;AF=0.0946486;AN=5008;NS=2504;DP=14396;EAS_AF=0.0655;AMR_AF=0.0634;AFR_AF=0.1127;EUR_AF=0.1083;SAS_AF=0.1084;AA=G|||;VT=SNP
5	91381504	rs6893353	G	A	100	PASS	AC=550;AF=0.109824;AN=5008;NS=2504;DP=15260;EAS_AF=0.0109;AMR_AF=0.1268;AFR_AF=0.1445;EUR_AF=0.1213;SAS_AF=0.1411;AA=G|||;VT=SNP
5	91381882	rs3884590	T	C	100	PASS	AC=550;AF=0.109824;AN=5008;NS=2504;DP=19148;EAS_AF=0.0109;AMR_AF=0.1268;AFR_AF=0.1445;EUR_AF=0.1213;SAS_AF=0.1411;AA=T|||;VT=SNP
5	91382059	rs56295001	T	A	100	PASS	AC=473;AF=0.0944489;AN=5008;NS=2504;DP=14596;EAS_AF=0.0655;AMR_AF=0.0634;AFR_AF=0.112;EUR_AF=0.1083;SAS_AF=0.1084;AA=T|||;VT=SNP
5	91382189	rs56191052	C	A	100	PASS	AC=472;AF=0.0942492;AN=5008;NS=2504;DP=13249;EAS_AF=0.0645;AMR_AF=0.0634;AFR_AF=0.112;EUR_AF=0.1083;SAS_AF=0.1084;AA=C|||;VT=SNP
5	91382271	rs4299759	T	A	100	PASS	AC=550;AF=0.109824;AN=5008;NS=2504;DP=12272;EAS_AF=0.0109;AMR_AF=0.1268;AFR_AF=0.1445;EUR_AF=0.1213;SAS_AF=0.1411;AA=T|||;VT=SNP
5	91382445	rs28416330	G	A	100	PASS	AC=473;AF=0.0944489;AN=5008;NS=2504;DP=9074;EAS_AF=0.0655;AMR_AF=0.0634;AFR_AF=0.112;EUR_AF=0.1083;SAS_AF=0.1084;AA=G|||;VT=SNP
5	91382513	rs79561312	A	C	100	PASS	AC=742;AF=0.148163;AN=5008;NS=2504;DP=9170;EAS_AF=0.2649;AMR_AF=0.121;AFR_AF=0.09;EUR_AF=0.1243;SAS_AF=0.1503;AA=A|||;VT=SNP
5	91382676	rs28657555	G	A	100	PASS	AC=472;AF=0.0942492;AN=5008;NS=2504;DP=11783;EAS_AF=0.0645;AMR_AF=0.0634;AFR_AF=0.112;EUR_AF=0.1083;SAS_AF=0.1084;AA=G|||;VT=SNP
5	91382886	rs72775249	G	A	100	PASS	AC=472;AF=0.0942492;AN=5008;NS=2504;DP=10851;EAS_AF=0.0655;AMR_AF=0.0634;AFR_AF=0.1112;EUR_AF=0.1083;SAS_AF=0.1084;AA=G|||;VT=SNP
5	91383467	rs7704639	A	T	100	PASS	AC=484;AF=0.0966454;AN=5008;NS=2504;DP=14928;EAS_AF=0.0655;AMR_AF=0.0648;AFR_AF=0.118;EUR_AF=0.1123;SAS_AF=0.1063;AA=A|||;VT=SNP
5	91383780	rs7725401	T	C	100	PASS	AC=483;AF=0.0964457;AN=5008;NS=2504;DP=18130;EAS_AF=0.0655;AMR_AF=0.0648;AFR_AF=0.1172;EUR_AF=0.1123;SAS_AF=0.1063;AA=T|||;VT=SNP
5	91383848	rs7725438	T	C	100	PASS	AC=484;AF=0.0966454;AN=5008;NS=2504;DP=18269;EAS_AF=0.0655;AMR_AF=0.0648;AFR_AF=0.118;EUR_AF=0.1123;SAS_AF=0.1063;AA=T|||;VT=SNP
5	91383985	rs6868855	C	T	100	PASS	AC=1960;AF=0.391374;AN=5008;NS=2504;DP=16962;EAS_AF=0.5585;AMR_AF=0.4683;AFR_AF=0.3487;EUR_AF=0.3459;SAS_AF=0.2689;AA=C|||;VT=SNP
5	91384450	rs9293597	G	A	100	PASS	AC=473;AF=0.0944489;AN=5008;NS=2504;DP=14457;EAS_AF=0.0645;AMR_AF=0.0634;AFR_AF=0.1112;EUR_AF=0.1123;SAS_AF=0.1063;AA=G|||;VT=SNP
5	91385676	rs79098398	C	T	100	PASS	AC=630;AF=0.125799;AN=5008;NS=2504;DP=16220;EAS_AF=0.1558;AMR_AF=0.1787;AFR_AF=0.0734;EUR_AF=0.0994;SAS_AF=0.1554;AA=C|||;VT=SNP
5	91386062	rs75391564	G	A	100	PASS	AC=983;AF=0.196286;AN=5008;NS=2504;DP=11870;EAS_AF=0.3016;AMR_AF=0.1326;AFR_AF=0.1112;EUR_AF=0.1481;SAS_AF=0.2975;AA=g|||;VT=SNP
5	91386190	rs9293598	A	G	100	PASS	AC=484;AF=0.0966454;AN=5008;NS=2504;DP=11586;EAS_AF=0.0655;AMR_AF=0.0648;AFR_AF=0.118;EUR_AF=0.1123;SAS_AF=0.1063;AA=a|||;VT=SNP
5	91386413	rs6861967	T	C	100	PASS	AC=684;AF=0.136581;AN=5008;NS=2504;DP=7805;EAS_AF=0.1558;AMR_AF=0.1801;AFR_AF=0.1135;EUR_AF=0.0994;SAS_AF=0.1554;AA=T|||;VT=SNP
5	91386462	rs28571032	G	A	100	PASS	AC=485;AF=0.096845;AN=5008;NS=2504;DP=10266;EAS_AF=0.0655;AMR_AF=0.0663;AFR_AF=0.118;EUR_AF=0.1123;SAS_AF=0.1063;AA=G|||;VT=SNP
5	91386645	rs11748079	C	T	100	PASS	AC=543;AF=0.108427;AN=5008;NS=2504;DP=14374;EAS_AF=0.0109;AMR_AF=0.1239;AFR_AF=0.1452;EUR_AF=0.1153;SAS_AF=0.1411;AA=C|||;VT=SNP
5	91386647	rs11741501	A	C	100	PASS	AC=543;AF=0.108427;AN=5008;NS=2504;DP=14481;EAS_AF=0.0109;AMR_AF=0.1239;AFR_AF=0.1452;EUR_AF=0.1153;SAS_AF=0.1411;AA=A|||;VT=SNP
5	91386889	rs11742179	A	G	100	PASS	AC=543;AF=0.108427;AN=5008;NS=2504;DP=17771;EAS_AF=0.0109;AMR_AF=0.1239;AFR_AF=0.1452;EUR_AF=0.1153;SAS_AF=0.1411;AA=A|||;VT=SNP
5	91387696	rs35621257	C	T	100	PASS	AC=543;AF=0.108427;AN=5008;NS=2504;DP=17392;EAS_AF=0.0109;AMR_AF=0.1239;AFR_AF=0.1452;EUR_AF=0.1153;SAS_AF=0.1411;AA=C|||;VT=SNP
5	91387738	rs10075741	C	G	100	PASS	AC=1018;AF=0.203275;AN=5008;NS=2504;DP=17491;EAS_AF=0.0764;AMR_AF=0.1888;AFR_AF=0.2564;EUR_AF=0.2276;SAS_AF=0.2474;AA=G|||;VT=SNP
5	91388431	rs7703221	C	G	100	PASS	AC=543;AF=0.108427;AN=5008;NS=2504;DP=20147;EAS_AF=0.0109;AMR_AF=0.1239;AFR_AF=0.1452;EUR_AF=0.1153;SAS_AF=0.1411;AA=C|||;VT=SNP
5	91388536	rs28560165	C	A	100	PASS	AC=475;AF=0.0948482;AN=5008;NS=2504;DP=19854;EAS_AF=0.0655;AMR_AF=0.0648;AFR_AF=0.1112;EUR_AF=0.1123;SAS_AF=0.1063;AA=C|||;VT=SNP
5	91388823	rs7704105	G	A	100	PASS	AC=463;AF=0.0924521;AN=5008;NS=2504;DP=19584;EAS_AF=0.0645;AMR_AF=0.0648;AFR_AF=0.1029;EUR_AF=0.1123;SAS_AF=0.1063;AA=G|||;VT=SNP
5	91388864	rs11738551	A	T	100	PASS	AC=539;AF=0.107628;AN=5008;NS=2504;DP=19536;EAS_AF=0.0109;AMR_AF=0.1225;AFR_AF=0.143;EUR_AF=0.1153;SAS_AF=0.1411;AA=A|||;VT=SNP
5	91390004	rs4458612	C	T	100	PASS	AC=541;AF=0.108027;AN=5008;NS=2504;DP=8580;EAS_AF=0.0109;AMR_AF=0.1239;AFR_AF=0.143;EUR_AF=0.1163;SAS_AF=0.1411;AA=C|||;VT=SNP
5	91390010	rs75389522	A	G	100	PASS	AC=236;AF=0.0471246;AN=5008;NS=2504;DP=9432;EAS_AF=0.0357;AMR_AF=0.0115;AFR_AF=0.0189;EUR_AF=0.0229;SAS_AF=0.1472;AA=A|||;VT=SNP
5	91390107	rs4147091	T	G	100	PASS	AC=4114;AF=0.821486;AN=5008;NS=2504;DP=15051;EAS_AF=0.9355;AMR_AF=0.7954;AFR_AF=0.8283;EUR_AF=0.7237;SAS_AF=0.8139;AA=G|||;VT=SNP
5	91390316	rs4454076	A	G	100	PASS	AC=1018;AF=0.203275;AN=5008;NS=2504;DP=16624;EAS_AF=0.0764;AMR_AF=0.1888;AFR_AF=0.2564;EUR_AF=0.2276;SAS_AF=0.2474;AA=G|||;VT=SNP
5	91390398	rs56023932	C	A	100	PASS	AC=475;AF=0.0948482;AN=5008;NS=2504;DP=16780;EAS_AF=0.0655;AMR_AF=0.0648;AFR_AF=0.1112;EUR_AF=0.1123;SAS_AF=0.1063;AA=C|||;VT=SNP
5	91390561	rs6873740	C	T	100	PASS	AC=543;AF=0.108427;AN=5008;NS=2504;DP=17603;EAS_AF=0.0109;AMR_AF=0.1239;AFR_AF=0.1452;EUR_AF=0.1153;SAS_AF=0.1411;AA=C|||;VT=SNP
5	91390963	rs6878346	A	G	100	PASS	AC=499;AF=0.0996406;AN=5008;NS=2504;DP=21010;EAS_AF=0.0109;AMR_AF=0.1225;AFR_AF=0.1127;EUR_AF=0.1153;SAS_AF=0.1411;AA=A|||;VT=SNP
5	91391082	rs56155246	A	G	100	PASS	AC=474;AF=0.0946486;AN=5008;NS=2504;DP=21819;EAS_AF=0.0645;AMR_AF=0.0648;AFR_AF=0.1112;EUR_AF=0.1123;SAS_AF=0.1063;AA=A|||;VT=SNP
5	91391124	rs6878823	C	T	100	PASS	AC=1017;AF=0.203075;AN=5008;NS=2504;DP=19833;EAS_AF=0.0774;AMR_AF=0.1888;AFR_AF=0.2549;EUR_AF=0.2276;SAS_AF=0.2474;AA=T|||;VT=SNP
5	91391433	rs56938053	T	C	100	PASS	AC=475;AF=0.0948482;AN=5008;NS=2504;DP=19015;EAS_AF=0.0655;AMR_AF=0.0648;AFR_AF=0.1112;EUR_AF=0.1123;SAS_AF=0.1063;AA=T|||;VT=SNP
5	91391636	rs4485960	T	C	100	PASS	AC=3080;AF=0.615016;AN=5008;NS=2504;DP=16352;EAS_AF=0.6339;AMR_AF=0.6614;AFR_AF=0.68;EUR_AF=0.5746;SAS_AF=0.5164;AA=C|||;VT=SNP
5	91391761	rs11741264	A	G	100	PASS	AC=541;AF=0.108027;AN=5008;NS=2504;DP=15848;EAS_AF=0.0109;AMR_AF=0.1239;AFR_AF=0.1437;EUR_AF=0.1153;SAS_AF=0.1411;AA=A|||;VT=SNP
5	91392134	rs10074853	G	A	100	PASS	AC=475;AF=0.0948482;AN=5008;NS=2504;DP=17629;EAS_AF=0.0655;AMR_AF=0.0648;AFR_AF=0.1112;EUR_AF=0.1123;SAS_AF=0.1063;AA=A|||;VT=SNP
5	91392455	rs72775258	C	T	100	PASS	AC=476;AF=0.0950479;AN=5008;NS=2504;DP=15638;EAS_AF=0.0655;AMR_AF=0.0648;AFR_AF=0.112;EUR_AF=0.1123;SAS_AF=0.1063;AA=C|||;VT=SNP
5	91392668	rs12521942	G	T	100	PASS	AC=1889;AF=0.377196;AN=5008;NS=2504;DP=9732;EAS_AF=0.5585;AMR_AF=0.4669;AFR_AF=0.2958;EUR_AF=0.3459;SAS_AF=0.2689;AA=G|||;VT=SNP
5	91393057	rs76329876	A	G	100	PASS	AC=775;AF=0.154752;AN=5008;NS=2504;DP=16376;EAS_AF=0.2669;AMR_AF=0.121;AFR_AF=0.1127;EUR_AF=0.1252;SAS_AF=0.1503;AA=A|||;VT=SNP
5	91393154	rs7711700	T	A	100	PASS	AC=542;AF=0.108227;AN=5008;NS=2504;DP=17013;EAS_AF=0.0109;AMR_AF=0.1239;AFR_AF=0.1437;EUR_AF=0.1153;SAS_AF=0.1421;AA=T|||;VT=SNP
5	91393184	rs143232690	C	A	100	PASS	AC=47;AF=0.00938498;AN=5008;NS=2504;DP=16637;EAS_AF=0.0456;AMR_AF=0.0014;AFR_AF=0;EUR_AF=0;SAS_AF=0;AA=C|||;VT=SNP
5	91393374	rs13164660	T	C	100	PASS	AC=540;AF=0.107827;AN=5008;NS=2504;DP=18697;EAS_AF=0.0109;AMR_AF=0.1225;AFR_AF=0.1437;EUR_AF=0.1153;SAS_AF=0.1411;AA=C|||;VT=SNP
5	91393394	rs12522550	C	T	100	PASS	AC=3077;AF=0.614417;AN=5008;NS=2504;DP=18947;EAS_AF=0.6319;AMR_AF=0.6599;AFR_AF=0.68;EUR_AF=0.5755;SAS_AF=0.5153;AA=T|||;VT=SNP
5	91393664	rs6891005	C	T	100	PASS	AC=540;AF=0.107827;AN=5008;NS=2504;DP=17146;EAS_AF=0.0109;AMR_AF=0.1225;AFR_AF=0.1437;EUR_AF=0.1153;SAS_AF=0.1411;AA=C|||;VT=SNP
5	91393727	rs6872200	T	G	100	PASS	AC=541;AF=0.108027;AN=5008;NS=2504;DP=17810;EAS_AF=0.0109;AMR_AF=0.1225;AFR_AF=0.1437;EUR_AF=0.1153;SAS_AF=0.1421;AA=T|||;VT=SNP
5	91393728	rs151154276	T	C	100	PASS	AC=14;AF=0.00279553;AN=5008;NS=2504;DP=17801;EAS_AF=0.0129;AMR_AF=0;AFR_AF=0;EUR_AF=0;SAS_AF=0.001;AA=T|||;VT=SNP
5	91393746	rs6891471	G	T	100	PASS	AC=3051;AF=0.609225;AN=5008;NS=2504;DP=17434;EAS_AF=0.6319;AMR_AF=0.6282;AFR_AF=0.6785;EUR_AF=0.5736;SAS_AF=0.5153;AA=T|||;VT=SNP
5	91393949	rs6895642	C	T	100	PASS	AC=544;AF=0.108626;AN=5008;NS=2504;DP=17389;EAS_AF=0.0109;AMR_AF=0.1268;AFR_AF=0.1437;EUR_AF=0.1153;SAS_AF=0.1421;AA=T|||;VT=SNP
5	91394143	rs67757615	C	T	100	PASS	AC=1853;AF=0.370008;AN=5008;NS=2504;DP=15019;EAS_AF=0.5556;AMR_AF=0.4294;AFR_AF=0.2935;EUR_AF=0.3439;SAS_AF=0.2669;AA=C|||;VT=SNP
5	91394224	rs76720386	C	T	100	PASS	AC=234;AF=0.0467252;AN=5008;NS=2504;DP=14061;EAS_AF=0.0337;AMR_AF=0.0115;AFR_AF=0.0189;EUR_AF=0.0229;SAS_AF=0.1472;AA=C|||;VT=SNP
5	91394256	rs13187840	G	A	100	PASS	AC=544;AF=0.108626;AN=5008;NS=2504;DP=14852;EAS_AF=0.0109;AMR_AF=0.1268;AFR_AF=0.1437;EUR_AF=0.1153;SAS_AF=0.1421;AA=G|||;VT=SNP
5	91395086	rs11738289	C	T	100	PASS	AC=502;AF=0.10024;AN=5008;NS=2504;DP=20552;EAS_AF=0.0109;AMR_AF=0.1254;AFR_AF=0.1127;EUR_AF=0.1153;SAS_AF=0.1421;AA=C|||;VT=SNP
5	91395186	rs11744812	A	G	100	PASS	AC=544;AF=0.108626;AN=5008;NS=2504;DP=20153;EAS_AF=0.0109;AMR_AF=0.1268;AFR_AF=0.1437;EUR_AF=0.1153;SAS_AF=0.1421;AA=A|||;VT=SNP
5	91395597	rs80112167	C	T	100	PASS	AC=234;AF=0.0467252;AN=5008;NS=2504;DP=16662;EAS_AF=0.0337;AMR_AF=0.0115;AFR_AF=0.0189;EUR_AF=0.0229;SAS_AF=0.1472;AA=C|||;VT=SNP
5	91395686	rs11744945	A	T	100	PASS	AC=544;AF=0.108626;AN=5008;NS=2504;DP=14566;EAS_AF=0.0109;AMR_AF=0.1268;AFR_AF=0.1437;EUR_AF=0.1153;SAS_AF=0.1421;AA=A|||;VT=SNP
5	91395739	rs11738530	G	A	100	PASS	AC=544;AF=0.108626;AN=5008;NS=2504;DP=13711;EAS_AF=0.0109;AMR_AF=0.1268;AFR_AF=0.1437;EUR_AF=0.1153;SAS_AF=0.1421;AA=A|||;VT=SNP
5	91396065	rs10053302	G	A	100	PASS	AC=475;AF=0.0948482;AN=5008;NS=2504;DP=7412;EAS_AF=0.0645;AMR_AF=0.0648;AFR_AF=0.1112;EUR_AF=0.1133;SAS_AF=0.1063;AA=G|||;VT=SNP
5	91396113	rs11742625	T	C	100	PASS	AC=545;AF=0.108826;AN=5008;NS=2504;DP=7163;EAS_AF=0.0109;AMR_AF=0.1268;AFR_AF=0.1445;EUR_AF=0.1153;SAS_AF=0.1421;AA=T|||;VT=SNP
5	91396342	rs34079683	C	A	100	PASS	AC=542;AF=0.108227;AN=5008;NS=2504;DP=12004;EAS_AF=0.0109;AMR_AF=0.1254;AFR_AF=0.143;EUR_AF=0.1153;SAS_AF=0.1421;AA=C|||;VT=SNP
5	91396661	rs4273628	T	C	100	PASS	AC=3048;AF=0.608626;AN=5008;NS=2504;DP=17943;EAS_AF=0.631;AMR_AF=0.6282;AFR_AF=0.677;EUR_AF=0.5736;SAS_AF=0.5153;AA=T|||;VT=SNP
5	91396690	rs67571759	A	G	100	PASS	AC=545;AF=0.108826;AN=5008;NS=2504;DP=18504;EAS_AF=0.0109;AMR_AF=0.1268;AFR_AF=0.1437;EUR_AF=0.1163;SAS_AF=0.1421;AA=A|||;VT=SNP
5	91397165	rs10942657	A	G	100	PASS	AC=3550;AF=0.708866;AN=5008;NS=2504;DP=16192;EAS_AF=0.9236;AMR_AF=0.6643;AFR_AF=0.6747;EUR_AF=0.6074;SAS_AF=0.6697;AA=A|||;VT=SNP
5	91397290	rs10942658	A	G	100	PASS	AC=4117;AF=0.822085;AN=5008;NS=2504;DP=14392;EAS_AF=0.9355;AMR_AF=0.7939;AFR_AF=0.8321;EUR_AF=0.7237;SAS_AF=0.8129;AA=G|||;VT=SNP
5	91397379	rs10942659	A	G	100	PASS	AC=1849;AF=0.369209;AN=5008;NS=2504;DP=15698;EAS_AF=0.5546;AMR_AF=0.428;AFR_AF=0.2927;EUR_AF=0.3429;SAS_AF=0.2669;AA=A|||;VT=SNP
5	91397610	rs67025353	G	T	100	PASS	AC=1863;AF=0.372005;AN=5008;NS=2504;DP=16694;EAS_AF=0.5546;AMR_AF=0.428;AFR_AF=0.3101;EUR_AF=0.3419;SAS_AF=0.2587;AA=G|||;VT=SNP
5	91398996	rs36125691	C	A	100	PASS	AC=494;AF=0.0986422;AN=5008;NS=2504;DP=14969;EAS_AF=0.0109;AMR_AF=0.1239;AFR_AF=0.0946;EUR_AF=0.1173;SAS_AF=0.1575;AA=C|||;VT=SNP
5	91399691	rs13169008	T	G	100	PASS	AC=1855;AF=0.370407;AN=5008;NS=2504;DP=12719;EAS_AF=0.5556;AMR_AF=0.428;AFR_AF=0.2943;EUR_AF=0.3449;SAS_AF=0.2679;AA=T|||;VT=SNP
5	91400171	rs10058534	T	C	100	PASS	AC=2339;AF=0.467053;AN=5008;NS=2504;DP=16803;EAS_AF=0.62;AMR_AF=0.4914;AFR_AF=0.4213;EUR_AF=0.4592;SAS_AF=0.362;AA=T|||;VT=SNP
5	91400362	rs10050678	C	G	100	PASS	AC=472;AF=0.0942492;AN=5008;NS=2504;DP=16977;EAS_AF=0.0645;AMR_AF=0.0634;AFR_AF=0.1104;EUR_AF=0.1133;SAS_AF=0.1053;AA=C|||;VT=SNP
5	91401160	rs79863481	A	T	100	PASS	AC=231;AF=0.0461262;AN=5008;NS=2504;DP=16051;EAS_AF=0.0337;AMR_AF=0.0115;AFR_AF=0.0182;EUR_AF=0.0209;SAS_AF=0.1472;AA=A|||;VT=SNP
5	91401588	rs4352630	C	T	100	PASS	AC=3297;AF=0.658347;AN=5008;NS=2504;DP=14327;EAS_AF=0.6657;AMR_AF=0.6383;AFR_AF=0.7042;EUR_AF=0.5994;SAS_AF=0.6636;AA=T|||;VT=SNP
5	91402872	rs10056713	C	T	100	PASS	AC=2352;AF=0.469649;AN=5008;NS=2504;DP=19225;EAS_AF=0.62;AMR_AF=0.4914;AFR_AF=0.4213;EUR_AF=0.4612;SAS_AF=0.3732;AA=C|||;VT=SNP
5	91403061	rs76894582	T	C	100	PASS	AC=233;AF=0.0465256;AN=5008;NS=2504;DP=18663;EAS_AF=0.0337;AMR_AF=0.0115;AFR_AF=0.0197;EUR_AF=0.0209;SAS_AF=0.1472;AA=T|||;VT=SNP
5	91404971	rs35469431	A	C	100	PASS	AC=547;AF=0.109225;AN=5008;NS=2504;DP=19317;EAS_AF=0.0109;AMR_AF=0.1268;AFR_AF=0.1437;EUR_AF=0.1173;SAS_AF=0.1431;AA=A|||;VT=SNP
5	91404975	rs34917132	T	G	100	PASS	AC=547;AF=0.109225;AN=5008;NS=2504;DP=19416;EAS_AF=0.0109;AMR_AF=0.1268;AFR_AF=0.1437;EUR_AF=0.1173;SAS_AF=0.1431;AA=T|||;VT=SNP
5	91404994	rs72775265	C	G	100	PASS	AC=515;AF=0.102835;AN=5008;NS=2504;DP=19714;EAS_AF=0.0496;AMR_AF=0.0634;AFR_AF=0.1551;EUR_AF=0.1133;SAS_AF=0.1043;AA=C|||;VT=SNP
5	91405457	rs35741322	A	G	100	PASS	AC=548;AF=0.109425;AN=5008;NS=2504;DP=15581;EAS_AF=0.0109;AMR_AF=0.1282;AFR_AF=0.1437;EUR_AF=0.1173;SAS_AF=0.1431;AA=A|||;VT=SNP
5	91407716	rs4075070	C	T	100	PASS	AC=3307;AF=0.660343;AN=5008;NS=2504;DP=17564;EAS_AF=0.6637;AMR_AF=0.647;AFR_AF=0.7057;EUR_AF=0.6093;SAS_AF=0.6575;AA=T|||;VT=SNP
5	91408304	rs13179392	A	C	100	PASS	AC=3324;AF=0.663738;AN=5008;NS=2504;DP=17566;EAS_AF=0.6637;AMR_AF=0.6484;AFR_AF=0.7179;EUR_AF=0.6093;SAS_AF=0.6575;AA=C|||;VT=SNP
5	91408926	rs10045213	C	T	100	PASS	AC=458;AF=0.0914537;AN=5008;NS=2504;DP=18684;EAS_AF=0.0486;AMR_AF=0.0634;AFR_AF=0.1127;EUR_AF=0.1133;SAS_AF=0.1043;AA=C|||;VT=SNP
5	91410556	rs13190505	A	G	100	PASS	AC=505;AF=0.100839;AN=5008;NS=2504;DP=14674;EAS_AF=0.0119;AMR_AF=0.1268;AFR_AF=0.1112;EUR_AF=0.1173;SAS_AF=0.1431;AA=A|||;VT=SNP
5	91410572	rs4639268	G	A	100	PASS	AC=446;AF=0.0890575;AN=5008;NS=2504;DP=14367;EAS_AF=0.0486;AMR_AF=0.0634;AFR_AF=0.1036;EUR_AF=0.1133;SAS_AF=0.1043;AA=G|||;VT=SNP
5	91411194	rs7447149	T	G	100	PASS	AC=2366;AF=0.472444;AN=5008;NS=2504;DP=16468;EAS_AF=0.6181;AMR_AF=0.5;AFR_AF=0.4236;EUR_AF=0.4712;SAS_AF=0.3701;AA=T|||;VT=SNP
5	91412710	rs4448023	C	T	100	PASS	AC=1884;AF=0.376198;AN=5008;NS=2504;DP=20506;EAS_AF=0.5685;AMR_AF=0.4366;AFR_AF=0.2935;EUR_AF=0.3569;SAS_AF=0.2669;AA=C|||;VT=SNP
5	91414758	rs13356382	G	A	100	PASS	AC=2366;AF=0.472444;AN=5008;NS=2504;DP=15406;EAS_AF=0.619;AMR_AF=0.5;AFR_AF=0.4236;EUR_AF=0.4702;SAS_AF=0.3701;AA=G|||;VT=SNP
5	91414860	rs77021983	A	G	100	PASS	AC=54;AF=0.0107827;AN=5008;NS=2504;DP=15824;EAS_AF=0.0536;AMR_AF=0;AFR_AF=0;EUR_AF=0;SAS_AF=0;AA=A|||;VT=SNP
5	91415624	rs7709343	T	A	100	PASS	AC=2915;AF=0.582069;AN=5008;NS=2504;DP=14243;EAS_AF=0.6319;AMR_AF=0.6268;AFR_AF=0.5666;EUR_AF=0.5875;SAS_AF=0.5143;AA=A|||;VT=SNP
5	91416714	rs77304409	T	C	100	PASS	AC=252;AF=0.0503195;AN=5008;NS=2504;DP=16653;EAS_AF=0.0337;AMR_AF=0.0144;AFR_AF=0.0348;EUR_AF=0.0209;SAS_AF=0.1442;AA=T|||;VT=SNP
5	91418964	rs10057773	C	G	100	PASS	AC=445;AF=0.0888578;AN=5008;NS=2504;DP=15613;EAS_AF=0.0486;AMR_AF=0.0634;AFR_AF=0.1036;EUR_AF=0.1133;SAS_AF=0.1033;AA=C|||;VT=SNP
5	91419371	rs75276261	C	A	100	PASS	AC=228;AF=0.0455272;AN=5008;NS=2504;DP=18193;EAS_AF=0.0337;AMR_AF=0.0115;AFR_AF=0.0182;EUR_AF=0.0209;SAS_AF=0.1442;AA=C|||;VT=SNP
5	91419674	rs10474385	G	A	100	PASS	AC=2369;AF=0.473043;AN=5008;NS=2504;DP=15751;EAS_AF=0.62;AMR_AF=0.5029;AFR_AF=0.4236;EUR_AF=0.4702;SAS_AF=0.3701;AA=G|||;VT=SNP
5	91419939	rs79409982	T	C	100	PASS	AC=226;AF=0.0451278;AN=5008;NS=2504;DP=16594;EAS_AF=0.0337;AMR_AF=0.0115;AFR_AF=0.0166;EUR_AF=0.0209;SAS_AF=0.1442;AA=T|||;VT=SNP
5	91419982	rs7724466	C	G	100	PASS	AC=3316;AF=0.662141;AN=5008;NS=2504;DP=16161;EAS_AF=0.6667;AMR_AF=0.647;AFR_AF=0.711;EUR_AF=0.6083;SAS_AF=0.6575;AA=G|||;VT=SNP
5	91420598	rs7725434	C	T	100	PASS	AC=4328;AF=0.864217;AN=5008;NS=2504;DP=17933;EAS_AF=0.9385;AMR_AF=0.804;AFR_AF=0.9849;EUR_AF=0.7276;SAS_AF=0.8078;AA=T|||;VT=SNP
5	91420864	rs78516132	A	C	100	PASS	AC=228;AF=0.0455272;AN=5008;NS=2504;DP=15653;EAS_AF=0.0337;AMR_AF=0.0115;AFR_AF=0.0182;EUR_AF=0.0209;SAS_AF=0.1442;AA=A|||;VT=SNP
5	91420974	rs34248447	G	A	100	PASS	AC=546;AF=0.109026;AN=5008;NS=2504;DP=15250;EAS_AF=0.0119;AMR_AF=0.1254;AFR_AF=0.143;EUR_AF=0.1173;SAS_AF=0.1431;AA=G|||;VT=SNP
5	91421138	rs9293600	T	C	100	PASS	AC=4137;AF=0.826078;AN=5008;NS=2504;DP=15319;EAS_AF=0.9375;AMR_AF=0.7896;AFR_AF=0.8487;EUR_AF=0.7276;SAS_AF=0.8078;AA=C|||;VT=SNP
5	91422168	rs76601694	T	C	100	PASS	AC=200;AF=0.0399361;AN=5008;NS=2504;DP=15308;EAS_AF=0.0754;AMR_AF=0.121;AFR_AF=0.0023;EUR_AF=0.0258;SAS_AF=0.0112;AA=A|||;VT=SNP
5	91422544	rs78363298	C	A	100	PASS	AC=391;AF=0.0780751;AN=5008;NS=2504;DP=12203;EAS_AF=0.0337;AMR_AF=0.0187;AFR_AF=0.1377;EUR_AF=0.0209;SAS_AF=0.1442;AA=C|||;VT=SNP
5	91423016	rs4476754	A	C	100	PASS	AC=2918;AF=0.582668;AN=5008;NS=2504;DP=16699;EAS_AF=0.6329;AMR_AF=0.6268;AFR_AF=0.5688;EUR_AF=0.5875;SAS_AF=0.5133;AA=C|||;VT=SNP
5	91423022	rs4421139	T	G	100	PASS	AC=2920;AF=0.583067;AN=5008;NS=2504;DP=16624;EAS_AF=0.6339;AMR_AF=0.6268;AFR_AF=0.5688;EUR_AF=0.5885;SAS_AF=0.5133;AA=G|||;VT=SNP
5	91423743	rs13156652	G	A	100	PASS	AC=478;AF=0.0954473;AN=5008;NS=2504;DP=13577;EAS_AF=0.0119;AMR_AF=0.1225;AFR_AF=0.093;EUR_AF=0.1173;SAS_AF=0.1431;AA=G|||;VT=SNP
5	91425067	rs4544852	G	A	100	PASS	AC=3318;AF=0.66254;AN=5008;NS=2504;DP=15386;EAS_AF=0.6667;AMR_AF=0.647;AFR_AF=0.7126;EUR_AF=0.6083;SAS_AF=0.6575;AA=A|||;VT=SNP
5	91425371	rs4538643	T	C	100	PASS	AC=2372;AF=0.473642;AN=5008;NS=2504;DP=14316;EAS_AF=0.62;AMR_AF=0.5029;AFR_AF=0.4251;EUR_AF=0.4712;SAS_AF=0.3701;AA=T|||;VT=SNP
5	91425407	rs116948618	G	A	100	PASS	AC=36;AF=0.0071885;AN=5008;NS=2504;DP=14105;EAS_AF=0.0357;AMR_AF=0;AFR_AF=0;EUR_AF=0;SAS_AF=0;AA=G|||;VT=SNP
5	91426863	rs77203552	A	T	100	PASS	AC=671;AF=0.133986;AN=5008;NS=2504;DP=17855;EAS_AF=0.2698;AMR_AF=0.1297;AFR_AF=0.0197;EUR_AF=0.1173;SAS_AF=0.1687;AA=A|||;VT=SNP
5	91427534	rs4546418	T	C	100	PASS	AC=4333;AF=0.865216;AN=5008;NS=2504;DP=14458;EAS_AF=0.9375;AMR_AF=0.8055;AFR_AF=0.9864;EUR_AF=0.7306;SAS_AF=0.8078;AA=C|||;VT=SNP
5	91427812	rs149186494	C	A	100	PASS	AC=35;AF=0.00698882;AN=5008;NS=2504;DP=12635;EAS_AF=0.0327;AMR_AF=0;AFR_AF=0.0015;EUR_AF=0;SAS_AF=0;AA=C|||;VT=SNP
5	91428618	rs140578029	C	T	100	PASS	AC=109;AF=0.0217652;AN=5008;NS=2504;DP=20277;EAS_AF=0.1042;AMR_AF=0;AFR_AF=0;EUR_AF=0;SAS_AF=0.0041;AA=C|||;VT=SNP
5	91428622	rs4538644	A	G	100	PASS	AC=3172;AF=0.633387;AN=5008;NS=2504;DP=20281;EAS_AF=0.6657;AMR_AF=0.6412;AFR_AF=0.6036;EUR_AF=0.6123;SAS_AF=0.6564;AA=A|||;VT=SNP
5	91430001	rs76650405	T	C	100	PASS	AC=35;AF=0.00698882;AN=5008;NS=2504;DP=20728;EAS_AF=0.0327;AMR_AF=0;AFR_AF=0.0015;EUR_AF=0;SAS_AF=0;AA=t|||;VT=SNP
5	91430693	rs4582317	A	G	100	PASS	AC=3300;AF=0.658946;AN=5008;NS=2504;DP=17562;EAS_AF=0.6657;AMR_AF=0.6441;AFR_AF=0.6989;EUR_AF=0.6123;SAS_AF=0.6564;AA=N|||;VT=SNP
5	91430945	rs13169634	C	A	100	PASS	AC=2332;AF=0.465655;AN=5008;NS=2504;DP=15416;EAS_AF=0.62;AMR_AF=0.4986;AFR_AF=0.3949;EUR_AF=0.4761;SAS_AF=0.3681;AA=c|||;VT=SNP
5	91431809	rs10035157	T	G	100	PASS	AC=2630;AF=0.52516;AN=5008;NS=2504;DP=15534;EAS_AF=0.381;AMR_AF=0.4971;AFR_AF=0.5726;EUR_AF=0.5229;SAS_AF=0.6319;AA=G|||;VT=SNP
5	91431873	rs7446719	G	T	100	PASS	AC=807;AF=0.161142;AN=5008;NS=2504;DP=16381;EAS_AF=0.0635;AMR_AF=0.2075;AFR_AF=0.1059;EUR_AF=0.2704;SAS_AF=0.1912;AA=G|||;VT=SNP
5	91432156	rs75660789	T	C	100	PASS	AC=228;AF=0.0455272;AN=5008;NS=2504;DP=16196;EAS_AF=0.0337;AMR_AF=0.0115;AFR_AF=0.0174;EUR_AF=0.0209;SAS_AF=0.1452;AA=T|||;VT=SNP
5	91434132	rs13168251	T	G	100	PASS	AC=377;AF=0.0752796;AN=5008;NS=2504;DP=15476;EAS_AF=0.0119;AMR_AF=0.085;AFR_AF=0.0567;EUR_AF=0.0924;SAS_AF=0.1411;AA=T|||;VT=SNP
5	91435326	rs57288630	C	T	100	PASS	AC=787;AF=0.157149;AN=5008;NS=2504;DP=18373;EAS_AF=0.2718;AMR_AF=0.1441;AFR_AF=0.1104;EUR_AF=0.1173;SAS_AF=0.1524;AA=C|||;VT=SNP
5	91435424	rs7442866	G	A	100	PASS	AC=2633;AF=0.525759;AN=5008;NS=2504;DP=17783;EAS_AF=0.381;AMR_AF=0.4986;AFR_AF=0.5734;EUR_AF=0.5239;SAS_AF=0.6319;AA=A|||;VT=SNP
5	91436145	rs6452981	A	C	100	PASS	AC=3801;AF=0.758986;AN=5008;NS=2504;DP=18043;EAS_AF=0.5883;AMR_AF=0.7392;AFR_AF=0.8116;EUR_AF=0.7485;SAS_AF=0.8885;AA=C|||;VT=SNP
5	91436963	rs7444634	G	A	100	PASS	AC=2632;AF=0.525559;AN=5008;NS=2504;DP=14684;EAS_AF=0.381;AMR_AF=0.4986;AFR_AF=0.5734;EUR_AF=0.5239;SAS_AF=0.6309;AA=A|||;VT=SNP
5	91437304	rs77062854	A	T	100	PASS	AC=25;AF=0.00499201;AN=5008;NS=2504;DP=18553;EAS_AF=0.0248;AMR_AF=0;AFR_AF=0;EUR_AF=0;SAS_AF=0;AA=A|||;VT=SNP
5	91437722	rs76235289	G	A	100	PASS	AC=172;AF=0.034345;AN=5008;NS=2504;DP=16462;EAS_AF=0.003;AMR_AF=0.0375;AFR_AF=0.0023;EUR_AF=0.0497;SAS_AF=0.092;AA=G|||;VT=SNP
5	91438322	rs4260700	G	A	100	PASS	AC=2634;AF=0.525958;AN=5008;NS=2504;DP=13481;EAS_AF=0.381;AMR_AF=0.4986;AFR_AF=0.5741;EUR_AF=0.5239;SAS_AF=0.6319;AA=A|||;VT=SNP
5	91438351	rs11739461	T	A	100	PASS	AC=502;AF=0.10024;AN=5008;NS=2504;DP=12793;EAS_AF=0.0119;AMR_AF=0.1254;AFR_AF=0.112;EUR_AF=0.1143;SAS_AF=0.1431;AA=T|||;VT=SNP
5	91438468	rs4379233	G	A	100	PASS	AC=2633;AF=0.525759;AN=5008;NS=2504;DP=13758;EAS_AF=0.381;AMR_AF=0.4986;AFR_AF=0.5734;EUR_AF=0.5239;SAS_AF=0.6319;AA=A|||;VT=SNP
5	91439219	rs76412426	A	G	100	PASS	AC=29;AF=0.00579073;AN=5008;NS=2504;DP=18015;EAS_AF=0.0278;AMR_AF=0;AFR_AF=0;EUR_AF=0;SAS_AF=0.001;AA=A|||;VT=SNP
5	91439364	rs4074062	A	G	100	PASS	AC=3800;AF=0.758786;AN=5008;NS=2504;DP=19970;EAS_AF=0.5883;AMR_AF=0.7406;AFR_AF=0.8116;EUR_AF=0.7475;SAS_AF=0.8875;AA=a|||;VT=SNP
5	91440859	rs6452982	T	C	100	PASS	AC=1675;AF=0.334465;AN=5008;NS=2504;DP=19195;EAS_AF=0.3343;AMR_AF=0.353;AFR_AF=0.2761;EUR_AF=0.3897;SAS_AF=0.3436;AA=T|||;VT=SNP
5	91440911	rs78638022	C	T	100	PASS	AC=228;AF=0.0455272;AN=5008;NS=2504;DP=19411;EAS_AF=0.0347;AMR_AF=0.0115;AFR_AF=0.0174;EUR_AF=0.0209;SAS_AF=0.1442;AA=C|||;VT=SNP
5	91441015	rs6452983	A	G	100	PASS	AC=803;AF=0.160343;AN=5008;NS=2504;DP=18328;EAS_AF=0.0635;AMR_AF=0.2061;AFR_AF=0.1014;EUR_AF=0.2724;SAS_AF=0.1922;AA=A|||;VT=SNP
5	91441548	rs7447222	T	C	100	PASS	AC=2394;AF=0.478035;AN=5008;NS=2504;DP=15081;EAS_AF=0.3462;AMR_AF=0.4841;AFR_AF=0.5484;EUR_AF=0.504;SAS_AF=0.4877;AA=T|||;VT=SNP
5	91441788	rs4916881	T	G	100	PASS	AC=3123;AF=0.623602;AN=5008;NS=2504;DP=16880;EAS_AF=0.4296;AMR_AF=0.5591;AFR_AF=0.7073;EUR_AF=0.6441;SAS_AF=0.7352;AA=G|||;VT=SNP
5	91441814	rs55854704	T	C	100	PASS	AC=452;AF=0.0902556;AN=5008;NS=2504;DP=16579;EAS_AF=0.0486;AMR_AF=0.0605;AFR_AF=0.1067;EUR_AF=0.1183;SAS_AF=0.1033;AA=T|||;VT=SNP
5	91442118	rs115843826	A	C	100	PASS	AC=206;AF=0.0411342;AN=5008;NS=2504;DP=17477;EAS_AF=0.0337;AMR_AF=0.0086;AFR_AF=0.003;EUR_AF=0.0209;SAS_AF=0.1442;AA=A|||;VT=SNP
5	91443389	rs10942660	G	A	100	PASS	AC=2473;AF=0.49381;AN=5008;NS=2504;DP=17378;EAS_AF=0.6825;AMR_AF=0.5389;AFR_AF=0.4297;EUR_AF=0.4771;SAS_AF=0.3712;AA=G|||;VT=SNP
5	91444004	rs11741475	G	C	100	PASS	AC=569;AF=0.113618;AN=5008;NS=2504;DP=17363;EAS_AF=0.0179;AMR_AF=0.1254;AFR_AF=0.1505;EUR_AF=0.1163;SAS_AF=0.1513;AA=G|||;VT=SNP
5	91444014	rs117757819	A	G	100	PASS	AC=18;AF=0.00359425;AN=5008;NS=2504;DP=17202;EAS_AF=0.0109;AMR_AF=0.0058;AFR_AF=0.0008;EUR_AF=0;SAS_AF=0.002;AA=A|||;VT=SNP
5	91445351	rs7380389	G	T	100	PASS	AC=2456;AF=0.490415;AN=5008;NS=2504;DP=15622;EAS_AF=0.6925;AMR_AF=0.536;AFR_AF=0.4123;EUR_AF=0.4761;SAS_AF=0.3701;AA=G|||;VT=SNP
5	91445604	rs10068985	T	C	100	PASS	AC=454;AF=0.090655;AN=5008;NS=2504;DP=12247;EAS_AF=0.0486;AMR_AF=0.0605;AFR_AF=0.1074;EUR_AF=0.1183;SAS_AF=0.1043;AA=T|||;VT=SNP
5	91445843	rs4302621	G	A	100	PASS	AC=198;AF=0.0395367;AN=5008;NS=2504;DP=10312;EAS_AF=0.0754;AMR_AF=0.1196;AFR_AF=0.0023;EUR_AF=0.0239;SAS_AF=0.0123;AA=G|||;VT=SNP
5	91446322	rs74669027	C	T	100	PASS	AC=202;AF=0.0403355;AN=5008;NS=2504;DP=16941;EAS_AF=0.0308;AMR_AF=0.0086;AFR_AF=0.003;EUR_AF=0.0209;SAS_AF=0.1431;AA=A|||;VT=SNP
5	91448316	rs11746898	A	C	100	PASS	AC=509;AF=0.101637;AN=5008;NS=2504;DP=15267;EAS_AF=0.0119;AMR_AF=0.1254;AFR_AF=0.115;EUR_AF=0.1163;SAS_AF=0.1442;AA=A|||;VT=SNP
5	91448487	rs11746957	A	G	100	PASS	AC=553;AF=0.110423;AN=5008;NS=2504;DP=13780;EAS_AF=0.0119;AMR_AF=0.1254;AFR_AF=0.1483;EUR_AF=0.1163;SAS_AF=0.1442;AA=A|||;VT=SNP
5	91449132	rs13171558	A	G	100	PASS	AC=2719;AF=0.542931;AN=5008;NS=2504;DP=11380;EAS_AF=0.7242;AMR_AF=0.5519;AFR_AF=0.4561;EUR_AF=0.498;SAS_AF=0.5133;AA=a|||;VT=SNP
5	91449593	rs6452984	T	A	100	PASS	AC=3419;AF=0.682708;AN=5008;NS=2504;DP=13606;EAS_AF=0.7371;AMR_AF=0.6844;AFR_AF=0.711;EUR_AF=0.6143;SAS_AF=0.6575;AA=A|||;VT=SNP
5	91450213	rs13177516	G	T	100	PASS	AC=4340;AF=0.866613;AN=5008;NS=2504;DP=9933;EAS_AF=0.9425;AMR_AF=0.8084;AFR_AF=0.9871;EUR_AF=0.7306;SAS_AF=0.8067;AA=T|||;VT=SNP
5	91450251	rs76195568	G	A	100	PASS	AC=564;AF=0.11262;AN=5008;NS=2504;DP=11359;EAS_AF=0.2054;AMR_AF=0.1009;AFR_AF=0.0197;EUR_AF=0.1143;SAS_AF=0.1493;AA=G|||;VT=SNP
5	91450467	rs12516837	G	T	100	PASS	AC=2863;AF=0.571685;AN=5008;NS=2504;DP=12549;EAS_AF=0.7252;AMR_AF=0.5562;AFR_AF=0.5628;EUR_AF=0.498;SAS_AF=0.5123;AA=G|||;VT=SNP
5	91450734	rs6866971	T	C	100	PASS	AC=2863;AF=0.571685;AN=5008;NS=2504;DP=13705;EAS_AF=0.7252;AMR_AF=0.5562;AFR_AF=0.562;EUR_AF=0.498;SAS_AF=0.5133;AA=T|||;VT=SNP
5	91450912	rs6890210	C	T	100	PASS	AC=2460;AF=0.491214;AN=5008;NS=2504;DP=12499;EAS_AF=0.6935;AMR_AF=0.5375;AFR_AF=0.413;EUR_AF=0.4771;SAS_AF=0.3701;AA=C|||;VT=SNP
5	91451146	rs4524541	T	C	100	PASS	AC=2728;AF=0.544728;AN=5008;NS=2504;DP=12605;EAS_AF=0.7252;AMR_AF=0.5504;AFR_AF=0.4629;EUR_AF=0.498;SAS_AF=0.5133;AA=T|||;VT=SNP
5	91451371	rs4527642	A	C	100	PASS	AC=2729;AF=0.544928;AN=5008;NS=2504;DP=13293;EAS_AF=0.7252;AMR_AF=0.5519;AFR_AF=0.4629;EUR_AF=0.498;SAS_AF=0.5133;AA=A|||;VT=SNP
5	91451893	rs4455590	T	A	100	PASS	AC=4194;AF=0.83746;AN=5008;NS=2504;DP=14568;EAS_AF=0.9425;AMR_AF=0.7983;AFR_AF=0.882;EUR_AF=0.7306;SAS_AF=0.8067;AA=t|||;VT=SNP
5	91452232	rs4502864	G	A	100	PASS	AC=1319;AF=0.263379;AN=5008;NS=2504;DP=16740;EAS_AF=0.4861;AMR_AF=0.2939;AFR_AF=0.1921;EUR_AF=0.2555;SAS_AF=0.1166;AA=G|||;VT=SNP
5	91452740	rs6452985	C	G	100	PASS	AC=2728;AF=0.544728;AN=5008;NS=2504;DP=15310;EAS_AF=0.7252;AMR_AF=0.5504;AFR_AF=0.4622;EUR_AF=0.498;SAS_AF=0.5143;AA=G|||;VT=SNP
5	91453271	rs10043979	T	C	100	PASS	AC=2727;AF=0.544529;AN=5008;NS=2504;DP=16265;EAS_AF=0.7252;AMR_AF=0.5504;AFR_AF=0.4622;EUR_AF=0.498;SAS_AF=0.5133;AA=C|||;VT=SNP
5	91453588	rs80166126	G	C	100	PASS	AC=225;AF=0.0449281;AN=5008;NS=2504;DP=16806;EAS_AF=0.0317;AMR_AF=0.0144;AFR_AF=0.0166;EUR_AF=0.0209;SAS_AF=0.1431;AA=G|||;VT=SNP
5	91453826	rs4632829	G	A	100	PASS	AC=2727;AF=0.544529;AN=5008;NS=2504;DP=14903;EAS_AF=0.7252;AMR_AF=0.5504;AFR_AF=0.4622;EUR_AF=0.498;SAS_AF=0.5133;AA=A|||;VT=SNP
5	91454260	rs77423788	A	G	100	PASS	AC=691;AF=0.137979;AN=5008;NS=2504;DP=10929;EAS_AF=0.2054;AMR_AF=0.1095;AFR_AF=0.1104;EUR_AF=0.1153;SAS_AF=0.1493;AA=A|||;VT=SNP
5	91454571	rs7444222	G	A	100	PASS	AC=2727;AF=0.544529;AN=5008;NS=2504;DP=11915;EAS_AF=0.7252;AMR_AF=0.5504;AFR_AF=0.4622;EUR_AF=0.498;SAS_AF=0.5133;AA=G|||;VT=SNP
5	91454974	rs34504771	T	C	100	PASS	AC=509;AF=0.101637;AN=5008;NS=2504;DP=19695;EAS_AF=0.0119;AMR_AF=0.1254;AFR_AF=0.115;EUR_AF=0.1163;SAS_AF=0.1442;AA=T|||;VT=SNP
5	91455126	rs6873078	C	T	100	PASS	AC=2460;AF=0.491214;AN=5008;NS=2504;DP=19260;EAS_AF=0.6935;AMR_AF=0.5375;AFR_AF=0.413;EUR_AF=0.4771;SAS_AF=0.3701;AA=c|||;VT=SNP
5	91455444	rs6873593	C	T	100	PASS	AC=2727;AF=0.544529;AN=5008;NS=2504;DP=18723;EAS_AF=0.7252;AMR_AF=0.5504;AFR_AF=0.4622;EUR_AF=0.498;SAS_AF=0.5133;AA=C|||;VT=SNP
5	91455710	rs9687618	C	T	100	PASS	AC=2728;AF=0.544728;AN=5008;NS=2504;DP=18196;EAS_AF=0.7252;AMR_AF=0.5504;AFR_AF=0.4629;EUR_AF=0.498;SAS_AF=0.5133;AA=C|||;VT=SNP
5	91455729	rs6874098	C	T	100	PASS	AC=2728;AF=0.544728;AN=5008;NS=2504;DP=18257;EAS_AF=0.7252;AMR_AF=0.5504;AFR_AF=0.4629;EUR_AF=0.498;SAS_AF=0.5133;AA=C|||;VT=SNP
5	91455753	rs9687629	G	C	100	PASS	AC=2727;AF=0.544529;AN=5008;NS=2504;DP=18493;EAS_AF=0.7252;AMR_AF=0.5504;AFR_AF=0.4622;EUR_AF=0.498;SAS_AF=0.5133;AA=C|||;VT=SNP
5	91455963	rs7445919	C	A	100	PASS	AC=4119;AF=0.822484;AN=5008;NS=2504;DP=18624;EAS_AF=0.9425;AMR_AF=0.7939;AFR_AF=0.8283;EUR_AF=0.7296;SAS_AF=0.8067;AA=A|||;VT=SNP
5	91456133	rs4481377	T	C	100	PASS	AC=509;AF=0.101637;AN=5008;NS=2504;DP=19285;EAS_AF=0.0119;AMR_AF=0.1254;AFR_AF=0.115;EUR_AF=0.1163;SAS_AF=0.1442;AA=T|||;VT=SNP
5	91456256	rs3885064	C	T	100	PASS	AC=3383;AF=0.675519;AN=5008;NS=2504;DP=19461;EAS_AF=0.7371;AMR_AF=0.683;AFR_AF=0.6846;EUR_AF=0.6143;SAS_AF=0.6575;AA=T|||;VT=SNP
5	91456353	rs4349758	G	T	100	PASS	AC=2727;AF=0.544529;AN=5008;NS=2504;DP=19537;EAS_AF=0.7252;AMR_AF=0.5504;AFR_AF=0.4614;EUR_AF=0.498;SAS_AF=0.5143;AA=T|||;VT=SNP
5	91456536	rs11957762	C	A	100	PASS	AC=2726;AF=0.544329;AN=5008;NS=2504;DP=20102;EAS_AF=0.7252;AMR_AF=0.5504;AFR_AF=0.4614;EUR_AF=0.498;SAS_AF=0.5133;AA=C|||;VT=SNP
5	91457148	rs13176503	A	G	100	PASS	AC=1994;AF=0.398163;AN=5008;NS=2504;DP=18450;EAS_AF=0.6458;AMR_AF=0.4755;AFR_AF=0.295;EUR_AF=0.3608;SAS_AF=0.2658;AA=A|||;VT=SNP
5	91457311	rs76340880	T	C	100	PASS	AC=202;AF=0.0403355;AN=5008;NS=2504;DP=20395;EAS_AF=0.0308;AMR_AF=0.0086;AFR_AF=0.003;EUR_AF=0.0209;SAS_AF=0.1431;AA=T|||;VT=SNP
5	91457432	rs10075061	G	T	100	PASS	AC=2456;AF=0.490415;AN=5008;NS=2504;DP=20503;EAS_AF=0.6935;AMR_AF=0.536;AFR_AF=0.4107;EUR_AF=0.4771;SAS_AF=0.3701;AA=G|||;VT=SNP
5	91457598	rs10075086	C	A	100	PASS	AC=2726;AF=0.544329;AN=5008;NS=2504;DP=16193;EAS_AF=0.7252;AMR_AF=0.5504;AFR_AF=0.4614;EUR_AF=0.498;SAS_AF=0.5133;AA=C|||;VT=SNP
5	91457983	rs13153433	A	G	100	PASS	AC=2456;AF=0.490415;AN=5008;NS=2504;DP=17801;EAS_AF=0.6935;AMR_AF=0.536;AFR_AF=0.4107;EUR_AF=0.4771;SAS_AF=0.3701;AA=A|||;VT=SNP
5	91459608	rs6452986	T	C	100	PASS	AC=2726;AF=0.544329;AN=5008;NS=2504;DP=21114;EAS_AF=0.7252;AMR_AF=0.5504;AFR_AF=0.4614;EUR_AF=0.498;SAS_AF=0.5133;AA=C|||;VT=SNP
5	91459725	rs6452987	G	A	100	PASS	AC=2457;AF=0.490615;AN=5008;NS=2504;DP=20020;EAS_AF=0.6935;AMR_AF=0.536;AFR_AF=0.4107;EUR_AF=0.4771;SAS_AF=0.3712;AA=G|||;VT=SNP
5	91459754	rs7707767	G	T	100	PASS	AC=2726;AF=0.544329;AN=5008;NS=2504;DP=19713;EAS_AF=0.7252;AMR_AF=0.5504;AFR_AF=0.4614;EUR_AF=0.498;SAS_AF=0.5133;AA=T|||;VT=SNP
5	91460009	rs6452988	T	A	100	PASS	AC=2723;AF=0.54373;AN=5008;NS=2504;DP=18812;EAS_AF=0.7232;AMR_AF=0.5504;AFR_AF=0.4607;EUR_AF=0.498;SAS_AF=0.5133;AA=A|||;VT=SNP
5	91460315	rs4479875	A	C	100	PASS	AC=2726;AF=0.544329;AN=5008;NS=2504;DP=20316;EAS_AF=0.7252;AMR_AF=0.5504;AFR_AF=0.4614;EUR_AF=0.498;SAS_AF=0.5133;AA=A|||;VT=SNP
5	91460492	rs72775289	C	G	100	PASS	AC=189;AF=0.0377396;AN=5008;NS=2504;DP=20709;EAS_AF=0.0456;AMR_AF=0.0274;AFR_AF=0.0023;EUR_AF=0.0527;SAS_AF=0.0695;AA=C|||;VT=SNP
5	91460771	rs11950053	A	G	100	PASS	AC=2457;AF=0.490615;AN=5008;NS=2504;DP=18845;EAS_AF=0.6935;AMR_AF=0.536;AFR_AF=0.4107;EUR_AF=0.4771;SAS_AF=0.3712;AA=A|||;VT=SNP
5	91460810	rs11956693	G	A	100	PASS	AC=2727;AF=0.544529;AN=5008;NS=2504;DP=18101;EAS_AF=0.7252;AMR_AF=0.5504;AFR_AF=0.4614;EUR_AF=0.498;SAS_AF=0.5143;AA=A|||;VT=SNP
5	91460973	rs11957353	C	A	100	PASS	AC=2727;AF=0.544529;AN=5008;NS=2504;DP=18210;EAS_AF=0.7252;AMR_AF=0.5504;AFR_AF=0.4614;EUR_AF=0.498;SAS_AF=0.5143;AA=A|||;VT=SNP
5	91461081	rs7445639	A	C	100	PASS	AC=4119;AF=0.822484;AN=5008;NS=2504;DP=17931;EAS_AF=0.9425;AMR_AF=0.7939;AFR_AF=0.8283;EUR_AF=0.7296;SAS_AF=0.8067;AA=C|||;VT=SNP
5	91461253	rs7449348	T	C	100	PASS	AC=4119;AF=0.822484;AN=5008;NS=2504;DP=17091;EAS_AF=0.9425;AMR_AF=0.7939;AFR_AF=0.8283;EUR_AF=0.7296;SAS_AF=0.8067;AA=C|||;VT=SNP
5	91461282	rs4505986	C	T	100	PASS	AC=2874;AF=0.573882;AN=5008;NS=2504;DP=16644;EAS_AF=0.7252;AMR_AF=0.5576;AFR_AF=0.5696;EUR_AF=0.498;SAS_AF=0.5133;AA=T|||;VT=SNP
5	91461308	rs4291047	A	T	100	PASS	AC=2725;AF=0.544129;AN=5008;NS=2504;DP=17343;EAS_AF=0.7252;AMR_AF=0.5504;AFR_AF=0.4614;EUR_AF=0.498;SAS_AF=0.5123;AA=T|||;VT=SNP
5	91461390	rs140564899	C	T	100	PASS	AC=202;AF=0.0403355;AN=5008;NS=2504;DP=18824;EAS_AF=0.0308;AMR_AF=0.0086;AFR_AF=0.003;EUR_AF=0.0209;SAS_AF=0.1431;AA=C|||;VT=SNP
5	91463148	rs13180431	C	T	100	PASS	AC=2000;AF=0.399361;AN=5008;NS=2504;DP=12048;EAS_AF=0.6458;AMR_AF=0.4769;AFR_AF=0.2935;EUR_AF=0.3678;SAS_AF=0.2658;AA=A|||;VT=SNP
5	91464010	rs6452989	T	C	100	PASS	AC=2726;AF=0.544329;AN=5008;NS=2504;DP=14637;EAS_AF=0.7252;AMR_AF=0.5504;AFR_AF=0.4614;EUR_AF=0.498;SAS_AF=0.5133;AA=T|||;VT=SNP
5	91464195	rs11743587	A	G	100	PASS	AC=509;AF=0.101637;AN=5008;NS=2504;DP=16508;EAS_AF=0.0119;AMR_AF=0.1254;AFR_AF=0.115;EUR_AF=0.1163;SAS_AF=0.1442;AA=A|||;VT=SNP
5	91464234	rs35022094	G	A	100	PASS	AC=581;AF=0.116014;AN=5008;NS=2504;DP=16341;EAS_AF=0.1587;AMR_AF=0.1772;AFR_AF=0.0356;EUR_AF=0.1034;SAS_AF=0.1503;AA=G|||;VT=SNP
5	91464290	rs74671441	A	T	100	PASS	AC=59;AF=0.0117812;AN=5008;NS=2504;DP=14229;EAS_AF=0.0585;AMR_AF=0;AFR_AF=0;EUR_AF=0;SAS_AF=0;AA=A|||;VT=SNP
5	91464496	rs6452990	A	C	100	PASS	AC=2726;AF=0.544329;AN=5008;NS=2504;DP=14155;EAS_AF=0.7252;AMR_AF=0.5504;AFR_AF=0.4614;EUR_AF=0.498;SAS_AF=0.5133;AA=A|||;VT=SNP
5	91464788	rs74786485	A	C	100	PASS	AC=509;AF=0.101637;AN=5008;NS=2504;DP=12663;EAS_AF=0.0119;AMR_AF=0.1254;AFR_AF=0.115;EUR_AF=0.1163;SAS_AF=0.1442;AA=A|||;VT=SNP
5	91465217	rs6452991	G	C	100	PASS	AC=2726;AF=0.544329;AN=5008;NS=2504;DP=15425;EAS_AF=0.7252;AMR_AF=0.5504;AFR_AF=0.4614;EUR_AF=0.498;SAS_AF=0.5133;AA=C|||;VT=SNP
5	91465524	rs13353972	G	A	100	PASS	AC=464;AF=0.0926518;AN=5008;NS=2504;DP=16528;EAS_AF=0.0476;AMR_AF=0.0605;AFR_AF=0.1172;EUR_AF=0.1163;SAS_AF=0.1043;AA=G|||;VT=SNP
5	91465676	rs7442837	A	G	100	PASS	AC=2726;AF=0.544329;AN=5008;NS=2504;DP=18022;EAS_AF=0.7252;AMR_AF=0.5504;AFR_AF=0.4614;EUR_AF=0.498;SAS_AF=0.5133;AA=A|||;VT=SNP
5	91465724	rs74710515	A	G	100	PASS	AC=223;AF=0.0445288;AN=5008;NS=2504;DP=18156;EAS_AF=0.0308;AMR_AF=0.013;AFR_AF=0.0166;EUR_AF=0.0209;SAS_AF=0.1431;AA=A|||;VT=SNP
5	91465984	rs4432927	C	T	100	PASS	AC=2874;AF=0.573882;AN=5008;NS=2504;DP=14817;EAS_AF=0.7252;AMR_AF=0.5576;AFR_AF=0.5696;EUR_AF=0.498;SAS_AF=0.5133;AA=T|||;VT=SNP
5	91466085	rs4358555	T	A	100	PASS	AC=2726;AF=0.544329;AN=5008;NS=2504;DP=15266;EAS_AF=0.7252;AMR_AF=0.5504;AFR_AF=0.4614;EUR_AF=0.498;SAS_AF=0.5133;AA=T|||;VT=SNP
5	91466245	rs6452992	C	G	100	PASS	AC=2726;AF=0.544329;AN=5008;NS=2504;DP=17203;EAS_AF=0.7252;AMR_AF=0.5504;AFR_AF=0.4614;EUR_AF=0.498;SAS_AF=0.5133;AA=G|||;VT=SNP
5	91466539	rs4484461	C	T	100	PASS	AC=2727;AF=0.544529;AN=5008;NS=2504;DP=19663;EAS_AF=0.7252;AMR_AF=0.5504;AFR_AF=0.4614;EUR_AF=0.498;SAS_AF=0.5143;AA=T|||;VT=SNP
5	91467140	rs79491188	A	G	100	PASS	AC=223;AF=0.0445288;AN=5008;NS=2504;DP=12609;EAS_AF=0.0308;AMR_AF=0.013;AFR_AF=0.0166;EUR_AF=0.0209;SAS_AF=0.1431;AA=A|||;VT=SNP
5	91467198	rs4272157	G	C	100	PASS	AC=2874;AF=0.573882;AN=5008;NS=2504;DP=11910;EAS_AF=0.7252;AMR_AF=0.5576;AFR_AF=0.5696;EUR_AF=0.498;SAS_AF=0.5133;AA=t|||;VT=SNP
5	91467408	rs58666833	A	G	100	PASS	AC=268;AF=0.0535144;AN=5008;NS=2504;DP=11656;EAS_AF=0.0308;AMR_AF=0.0144;AFR_AF=0.0499;EUR_AF=0.0209;SAS_AF=0.1431;AA=A|||;VT=SNP
5	91467589	rs6452993	G	T	100	PASS	AC=514;AF=0.102636;AN=5008;NS=2504;DP=12850;EAS_AF=0.0119;AMR_AF=0.1282;AFR_AF=0.1172;EUR_AF=0.1163;SAS_AF=0.1442;AA=G|||;VT=SNP
5	91467823	rs11953522	T	G	100	PASS	AC=2727;AF=0.544529;AN=5008;NS=2504;DP=13406;EAS_AF=0.7252;AMR_AF=0.5504;AFR_AF=0.4622;EUR_AF=0.498;SAS_AF=0.5133;AA=T|||;VT=SNP
5	91467937	rs6886256	A	G	100	PASS	AC=2727;AF=0.544529;AN=5008;NS=2504;DP=13685;EAS_AF=0.7252;AMR_AF=0.5504;AFR_AF=0.4622;EUR_AF=0.498;SAS_AF=0.5133;AA=A|||;VT=SNP
5	91468592	rs7726926	A	C	100	PASS	AC=2726;AF=0.544329;AN=5008;NS=2504;DP=13675;EAS_AF=0.7252;AMR_AF=0.5504;AFR_AF=0.4614;EUR_AF=0.498;SAS_AF=0.5133;AA=C|||;VT=SNP
5	91468654	rs7727361	G	A	100	PASS	AC=2727;AF=0.544529;AN=5008;NS=2504;DP=12668;EAS_AF=0.7252;AMR_AF=0.5504;AFR_AF=0.4622;EUR_AF=0.498;SAS_AF=0.5133;AA=A|||;VT=SNP
5	91469020	rs113026736	T	C	100	PASS	AC=384;AF=0.0766773;AN=5008;NS=2504;DP=9906;EAS_AF=0.0466;AMR_AF=0.0562;AFR_AF=0.0598;EUR_AF=0.1163;SAS_AF=0.1043;AA=T|||;VT=SNP
5	91469203	rs7731676	A	G	100	PASS	AC=2727;AF=0.544529;AN=5008;NS=2504;DP=10074;EAS_AF=0.7252;AMR_AF=0.5504;AFR_AF=0.4622;EUR_AF=0.498;SAS_AF=0.5133;AA=A|||;VT=SNP
5	91469906	rs78321836	C	T	100	PASS	AC=692;AF=0.138179;AN=5008;NS=2504;DP=13590;EAS_AF=0.2054;AMR_AF=0.1095;AFR_AF=0.1112;EUR_AF=0.1153;SAS_AF=0.1493;AA=c|||;VT=SNP
5	91469929	rs10474386	A	C	100	PASS	AC=2724;AF=0.54393;AN=5008;NS=2504;DP=13812;EAS_AF=0.7242;AMR_AF=0.549;AFR_AF=0.4614;EUR_AF=0.498;SAS_AF=0.5133;AA=A|||;VT=SNP
5	91470115	rs6452994	G	A	100	PASS	AC=2726;AF=0.544329;AN=5008;NS=2504;DP=15049;EAS_AF=0.7252;AMR_AF=0.5504;AFR_AF=0.4614;EUR_AF=0.498;SAS_AF=0.5133;AA=A|||;VT=SNP
5	91470585	rs4615326	A	G	100	PASS	AC=2726;AF=0.544329;AN=5008;NS=2504;DP=15357;EAS_AF=0.7252;AMR_AF=0.5504;AFR_AF=0.4614;EUR_AF=0.498;SAS_AF=0.5133;AA=A|||;VT=SNP
5	91470655	rs187120476	T	C	100	PASS	AC=18;AF=0.00359425;AN=5008;NS=2504;DP=15891;EAS_AF=0.0099;AMR_AF=0.0058;AFR_AF=0.0008;EUR_AF=0.001;SAS_AF=0.002;AA=T|||;VT=SNP
5	91470882	rs4326176	T	A	100	PASS	AC=2726;AF=0.544329;AN=5008;NS=2504;DP=17607;EAS_AF=0.7252;AMR_AF=0.5504;AFR_AF=0.4614;EUR_AF=0.498;SAS_AF=0.5133;AA=T|||;VT=SNP
5	91470930	rs79606023	A	C	100	PASS	AC=224;AF=0.0447284;AN=5008;NS=2504;DP=18069;EAS_AF=0.0308;AMR_AF=0.0144;AFR_AF=0.0166;EUR_AF=0.0209;SAS_AF=0.1431;AA=A|||;VT=SNP
5	91470957	rs4388238	G	A	100	PASS	AC=2726;AF=0.544329;AN=5008;NS=2504;DP=18129;EAS_AF=0.7252;AMR_AF=0.5504;AFR_AF=0.4614;EUR_AF=0.498;SAS_AF=0.5133;AA=G|||;VT=SNP
5	91471017	rs4331934	C	T	100	PASS	AC=2726;AF=0.544329;AN=5008;NS=2504;DP=18091;EAS_AF=0.7252;AMR_AF=0.5504;AFR_AF=0.4614;EUR_AF=0.498;SAS_AF=0.5133;AA=C|||;VT=SNP
5	91471868	rs13359334	A	G	100	PASS	AC=455;AF=0.0908546;AN=5008;NS=2504;DP=15410;EAS_AF=0.0476;AMR_AF=0.0605;AFR_AF=0.1104;EUR_AF=0.1163;SAS_AF=0.1043;AA=A|||;VT=SNP
5	91472155	rs10036489	C	T	100	PASS	AC=2726;AF=0.544329;AN=5008;NS=2504;DP=14137;EAS_AF=0.7252;AMR_AF=0.5504;AFR_AF=0.4614;EUR_AF=0.498;SAS_AF=0.5133;AA=C|||;VT=SNP
5	91472385	rs10036601	G	T	100	PASS	AC=2726;AF=0.544329;AN=5008;NS=2504;DP=14737;EAS_AF=0.7252;AMR_AF=0.5504;AFR_AF=0.4614;EUR_AF=0.498;SAS_AF=0.5133;AA=T|||;VT=SNP
5	91473726	rs10942662	G	A	100	PASS	AC=1331;AF=0.265775;AN=5008;NS=2504;DP=17338;EAS_AF=0.499;AMR_AF=0.2939;AFR_AF=0.1906;EUR_AF=0.2575;SAS_AF=0.1155;AA=G|||;VT=SNP
5	91473841	rs7716281	C	G	100	PASS	AC=2726;AF=0.544329;AN=5008;NS=2504;DP=16505;EAS_AF=0.7252;AMR_AF=0.5504;AFR_AF=0.4614;EUR_AF=0.498;SAS_AF=0.5133;AA=C|||;VT=SNP
5	91473995	rs7720578	G	A	100	PASS	AC=2720;AF=0.543131;AN=5008;NS=2504;DP=17290;EAS_AF=0.7262;AMR_AF=0.5504;AFR_AF=0.4614;EUR_AF=0.494;SAS_AF=0.5102;AA=A|||;VT=SNP
5	91474069	rs6452996	A	C	100	PASS	AC=2718;AF=0.542732;AN=5008;NS=2504;DP=17806;EAS_AF=0.7242;AMR_AF=0.5504;AFR_AF=0.4614;EUR_AF=0.494;SAS_AF=0.5102;AA=C|||;VT=SNP
5	91474482	rs4590205	C	T	100	PASS	AC=2718;AF=0.542732;AN=5008;NS=2504;DP=13273;EAS_AF=0.7242;AMR_AF=0.5504;AFR_AF=0.4614;EUR_AF=0.494;SAS_AF=0.5102;AA=C|||;VT=SNP
5	91474949	rs7725865	G	T	100	PASS	AC=2866;AF=0.572284;AN=5008;NS=2504;DP=12758;EAS_AF=0.7242;AMR_AF=0.5576;AFR_AF=0.5696;EUR_AF=0.494;SAS_AF=0.5102;AA=T|||;VT=SNP
5	91475541	rs10068845	T	C	100	PASS	AC=2718;AF=0.542732;AN=5008;NS=2504;DP=17004;EAS_AF=0.7242;AMR_AF=0.5504;AFR_AF=0.4614;EUR_AF=0.494;SAS_AF=0.5102;AA=T|||;VT=SNP
5	91475744	rs10061062	G	A	100	PASS	AC=2718;AF=0.542732;AN=5008;NS=2504;DP=14621;EAS_AF=0.7242;AMR_AF=0.5504;AFR_AF=0.4614;EUR_AF=0.494;SAS_AF=0.5102;AA=A|||;VT=SNP
5	91475746	rs11952503	C	T	100	PASS	AC=1317;AF=0.262979;AN=5008;NS=2504;DP=14619;EAS_AF=0.4861;AMR_AF=0.2939;AFR_AF=0.1899;EUR_AF=0.2575;SAS_AF=0.1155;AA=C|||;VT=SNP
5	91475802	rs10942663	G	A	100	PASS	AC=4343;AF=0.867212;AN=5008;NS=2504;DP=14351;EAS_AF=0.9425;AMR_AF=0.8084;AFR_AF=0.9887;EUR_AF=0.7306;SAS_AF=0.8078;AA=A|||;VT=SNP
5	91475948	rs11959721	A	G	100	PASS	AC=2719;AF=0.542931;AN=5008;NS=2504;DP=15509;EAS_AF=0.7242;AMR_AF=0.5504;AFR_AF=0.4622;EUR_AF=0.494;SAS_AF=0.5102;AA=G|||;VT=SNP
5	91477046	rs10040401	G	A	100	PASS	AC=2719;AF=0.542931;AN=5008;NS=2504;DP=13249;EAS_AF=0.7242;AMR_AF=0.5519;AFR_AF=0.4614;EUR_AF=0.494;SAS_AF=0.5102;AA=G|||;VT=SNP
5	91477161	rs4509056	G	T	100	PASS	AC=2718;AF=0.542732;AN=5008;NS=2504;DP=13610;EAS_AF=0.7242;AMR_AF=0.5504;AFR_AF=0.4614;EUR_AF=0.494;SAS_AF=0.5102;AA=T|||;VT=SNP
5	91477187	rs4529237	G	A	100	PASS	AC=2866;AF=0.572284;AN=5008;NS=2504;DP=13610;EAS_AF=0.7242;AMR_AF=0.5576;AFR_AF=0.5696;EUR_AF=0.494;SAS_AF=0.5102;AA=A|||;VT=SNP
5	91478027	rs4601072	T	G	100	PASS	AC=2674;AF=0.533946;AN=5008;NS=2504;DP=14822;EAS_AF=0.7232;AMR_AF=0.5504;AFR_AF=0.4281;EUR_AF=0.494;SAS_AF=0.5112;AA=T|||;VT=SNP
5	91478062	rs4315955	C	A	100	PASS	AC=2718;AF=0.542732;AN=5008;NS=2504;DP=14692;EAS_AF=0.7242;AMR_AF=0.5504;AFR_AF=0.4614;EUR_AF=0.494;SAS_AF=0.5102;AA=A|||;VT=SNP
5	91478366	rs4460166	G	C	100	PASS	AC=2674;AF=0.533946;AN=5008;NS=2504;DP=16391;EAS_AF=0.7242;AMR_AF=0.5504;AFR_AF=0.4274;EUR_AF=0.494;SAS_AF=0.5112;AA=G|||;VT=SNP
5	91478371	rs4495215	G	A	100	PASS	AC=2720;AF=0.543131;AN=5008;NS=2504;DP=16532;EAS_AF=0.7252;AMR_AF=0.5504;AFR_AF=0.4614;EUR_AF=0.494;SAS_AF=0.5112;AA=G|||;VT=SNP
5	91478976	rs12657917	A	T	100	PASS	AC=1319;AF=0.263379;AN=5008;NS=2504;DP=18119;EAS_AF=0.4871;AMR_AF=0.2939;AFR_AF=0.1906;EUR_AF=0.2575;SAS_AF=0.1155;AA=A|||;VT=SNP
5	91479328	rs7719245	C	T	100	PASS	AC=2718;AF=0.542732;AN=5008;NS=2504;DP=19373;EAS_AF=0.7242;AMR_AF=0.5504;AFR_AF=0.4614;EUR_AF=0.494;SAS_AF=0.5102;AA=T|||;VT=SNP
5	91480140	rs4916882	T	C	100	PASS	AC=2718;AF=0.542732;AN=5008;NS=2504;DP=16268;EAS_AF=0.7242;AMR_AF=0.5504;AFR_AF=0.4614;EUR_AF=0.494;SAS_AF=0.5102;AA=T|||;VT=SNP
5	91480288	rs77093889	C	A	100	PASS	AC=223;AF=0.0445288;AN=5008;NS=2504;DP=15252;EAS_AF=0.0308;AMR_AF=0.013;AFR_AF=0.0166;EUR_AF=0.0209;SAS_AF=0.1431;AA=C|||;VT=SNP
5	91480349	rs73135128	C	T	100	PASS	AC=267;AF=0.0533147;AN=5008;NS=2504;DP=15199;EAS_AF=0.0308;AMR_AF=0.013;AFR_AF=0.0499;EUR_AF=0.0209;SAS_AF=0.1431;AA=C|||;VT=SNP
5	91480776	rs13178345	G	A	100	PASS	AC=2849;AF=0.56889;AN=5008;NS=2504;DP=9155;EAS_AF=0.7242;AMR_AF=0.5562;AFR_AF=0.5575;EUR_AF=0.494;SAS_AF=0.5102;AA=-|||;VT=SNP
5	91483175	rs7702979	G	T	100	PASS	AC=2868;AF=0.572684;AN=5008;NS=2504;DP=17592;EAS_AF=0.7292;AMR_AF=0.5533;AFR_AF=0.5696;EUR_AF=0.494;SAS_AF=0.5102;AA=T|||;VT=SNP
5	91483257	rs7702753	C	A	100	PASS	AC=2452;AF=0.489617;AN=5008;NS=2504;DP=18627;EAS_AF=0.6925;AMR_AF=0.5331;AFR_AF=0.4153;EUR_AF=0.4732;SAS_AF=0.3671;AA=C|||;VT=SNP
5	91483799	rs4523031	T	C	100	PASS	AC=2869;AF=0.572883;AN=5008;NS=2504;DP=13385;EAS_AF=0.7292;AMR_AF=0.5533;AFR_AF=0.5696;EUR_AF=0.494;SAS_AF=0.5112;AA=T|||;VT=SNP
5	91483914	rs34300873	T	A	100	PASS	AC=395;AF=0.0788738;AN=5008;NS=2504;DP=13523;EAS_AF=0.0119;AMR_AF=0.085;AFR_AF=0.0938;EUR_AF=0.0775;SAS_AF=0.1247;AA=T|||;VT=SNP
5	91485415	rs55738460	A	G	100	PASS	AC=2865;AF=0.572085;AN=5008;NS=2504;DP=10452;EAS_AF=0.7292;AMR_AF=0.5533;AFR_AF=0.5673;EUR_AF=0.494;SAS_AF=0.5102;AA=G|||;VT=SNP
5	91485511	rs7445086	G	A	100	PASS	AC=573;AF=0.114417;AN=5008;NS=2504;DP=11849;EAS_AF=0.1587;AMR_AF=0.1787;AFR_AF=0.0333;EUR_AF=0.0994;SAS_AF=0.1483;AA=G|||;VT=SNP
5	91485855	rs72775300	T	C	100	PASS	AC=471;AF=0.0940495;AN=5008;NS=2504;DP=12501;EAS_AF=0.0476;AMR_AF=0.0605;AFR_AF=0.1218;EUR_AF=0.1163;SAS_AF=0.1053;AA=T|||;VT=SNP
5	91486161	rs4916883	G	A	100	PASS	AC=2878;AF=0.574681;AN=5008;NS=2504;DP=13554;EAS_AF=0.7292;AMR_AF=0.5548;AFR_AF=0.5764;EUR_AF=0.494;SAS_AF=0.5102;AA=A|||;VT=SNP
5	91486183	rs4916884	G	A	100	PASS	AC=2865;AF=0.572085;AN=5008;NS=2504;DP=13502;EAS_AF=0.7292;AMR_AF=0.5533;AFR_AF=0.5673;EUR_AF=0.494;SAS_AF=0.5102;AA=G|||;VT=SNP
5	91486524	rs7379858	A	C	100	PASS	AC=2866;AF=0.572284;AN=5008;NS=2504;DP=14268;EAS_AF=0.7292;AMR_AF=0.5548;AFR_AF=0.5673;EUR_AF=0.494;SAS_AF=0.5102;AA=C|||;VT=SNP
5	91486752	rs7379879	A	C	100	PASS	AC=4110;AF=0.820687;AN=5008;NS=2504;DP=10301;EAS_AF=0.9464;AMR_AF=0.7925;AFR_AF=0.8192;EUR_AF=0.7296;SAS_AF=0.8067;AA=C|||;VT=SNP
5	91486815	rs4244211	A	G	100	PASS	AC=599;AF=0.119609;AN=5008;NS=2504;DP=10988;EAS_AF=0.1577;AMR_AF=0.1787;AFR_AF=0.0537;EUR_AF=0.0994;SAS_AF=0.1483;AA=A|||;VT=SNP
5	91487751	rs79912474	T	C	100	PASS	AC=228;AF=0.0455272;AN=5008;NS=2504;DP=10407;EAS_AF=0.0357;AMR_AF=0.013;AFR_AF=0.0166;EUR_AF=0.0209;SAS_AF=0.1431;AA=T|||;VT=SNP
5	91488490	rs4443453	T	G	100	PASS	AC=2451;AF=0.489417;AN=5008;NS=2504;DP=11606;EAS_AF=0.6925;AMR_AF=0.5331;AFR_AF=0.4145;EUR_AF=0.4732;SAS_AF=0.3671;AA=T|||;VT=SNP
5	91488641	rs13154687	G	C	100	PASS	AC=164;AF=0.0327476;AN=5008;NS=2504;DP=11847;EAS_AF=0.003;AMR_AF=0.0375;AFR_AF=0.0023;EUR_AF=0.0457;SAS_AF=0.0879;AA=G|||;VT=SNP
5	91488663	rs4524539	A	C	100	PASS	AC=2867;AF=0.572484;AN=5008;NS=2504;DP=12194;EAS_AF=0.7292;AMR_AF=0.5533;AFR_AF=0.5681;EUR_AF=0.495;SAS_AF=0.5102;AA=A|||;VT=SNP
5	91488668	rs4446502	A	G	100	PASS	AC=2867;AF=0.572484;AN=5008;NS=2504;DP=12257;EAS_AF=0.7292;AMR_AF=0.5533;AFR_AF=0.5681;EUR_AF=0.495;SAS_AF=0.5102;AA=A|||;VT=SNP
5	91488776	rs6452997	A	T	100	PASS	AC=4110;AF=0.820687;AN=5008;NS=2504;DP=12765;EAS_AF=0.9464;AMR_AF=0.7925;AFR_AF=0.8192;EUR_AF=0.7296;SAS_AF=0.8067;AA=T|||;VT=SNP
5	91488872	rs7378921	C	T	100	PASS	AC=2864;AF=0.571885;AN=5008;NS=2504;DP=12652;EAS_AF=0.7292;AMR_AF=0.5533;AFR_AF=0.5666;EUR_AF=0.494;SAS_AF=0.5102;AA=T|||;VT=SNP
5	91489217	rs13361289	T	C	100	PASS	AC=2864;AF=0.571885;AN=5008;NS=2504;DP=10529;EAS_AF=0.7292;AMR_AF=0.5533;AFR_AF=0.5673;EUR_AF=0.494;SAS_AF=0.5092;AA=T|||;VT=SNP
5	91489275	rs12697827	A	T	100	PASS	AC=2880;AF=0.57508;AN=5008;NS=2504;DP=7592;EAS_AF=0.7302;AMR_AF=0.5576;AFR_AF=0.5764;EUR_AF=0.494;SAS_AF=0.5092;AA=a|||;VT=SNP
5	91495145	rs12651727	C	G	100	PASS	AC=1972;AF=0.39377;AN=5008;NS=2504;DP=16955;EAS_AF=0.6448;AMR_AF=0.4726;AFR_AF=0.2859;EUR_AF=0.3559;SAS_AF=0.2638;AA=c|||;VT=SNP
5	91495278	rs6881171	T	A	100	PASS	AC=4313;AF=0.861222;AN=5008;NS=2504;DP=15812;EAS_AF=0.9444;AMR_AF=0.8069;AFR_AF=0.9856;EUR_AF=0.7266;SAS_AF=0.7843;AA=A|||;VT=SNP
5	91495732	rs73135147	T	G	100	PASS	AC=411;AF=0.0820687;AN=5008;NS=2504;DP=14508;EAS_AF=0.0357;AMR_AF=0.0202;AFR_AF=0.1513;EUR_AF=0.0209;SAS_AF=0.1431;AA=T|||;VT=SNP
5	91495951	rs4549564	A	G	100	PASS	AC=3436;AF=0.686102;AN=5008;NS=2504;DP=14915;EAS_AF=0.7401;AMR_AF=0.683;AFR_AF=0.7292;EUR_AF=0.6093;SAS_AF=0.6534;AA=G|||;VT=SNP
5	91495981	rs4256376	C	A	100	PASS	AC=2863;AF=0.571685;AN=5008;NS=2504;DP=15531;EAS_AF=0.7292;AMR_AF=0.5533;AFR_AF=0.5673;EUR_AF=0.493;SAS_AF=0.5092;AA=A|||;VT=SNP
5	91496110	rs74438503	G	A	100	PASS	AC=167;AF=0.0333466;AN=5008;NS=2504;DP=15480;EAS_AF=0.0357;AMR_AF=0.0029;AFR_AF=0.0008;EUR_AF=0.003;SAS_AF=0.1278;AA=G|||;VT=SNP
5	91496422	rs7378960	C	T	100	PASS	AC=2863;AF=0.571685;AN=5008;NS=2504;DP=16355;EAS_AF=0.7292;AMR_AF=0.5533;AFR_AF=0.5673;EUR_AF=0.493;SAS_AF=0.5092;AA=C|||;VT=SNP
5	91496584	rs7706712	C	G	100	PASS	AC=2863;AF=0.571685;AN=5008;NS=2504;DP=15345;EAS_AF=0.7292;AMR_AF=0.5533;AFR_AF=0.5673;EUR_AF=0.493;SAS_AF=0.5092;AA=C|||;VT=SNP
5	91496626	rs57298695	A	G	100	PASS	AC=411;AF=0.0820687;AN=5008;NS=2504;DP=15591;EAS_AF=0.0357;AMR_AF=0.0202;AFR_AF=0.1513;EUR_AF=0.0209;SAS_AF=0.1431;AA=A|||;VT=SNP
5	91496742	rs7706919	C	G	100	PASS	AC=2454;AF=0.490016;AN=5008;NS=2504;DP=14096;EAS_AF=0.6944;AMR_AF=0.5331;AFR_AF=0.416;EUR_AF=0.4722;SAS_AF=0.3671;AA=C|||;VT=SNP
5	91497111	rs7731331	T	C	100	PASS	AC=2863;AF=0.571685;AN=5008;NS=2504;DP=13560;EAS_AF=0.7292;AMR_AF=0.5533;AFR_AF=0.5673;EUR_AF=0.493;SAS_AF=0.5092;AA=C|||;VT=SNP
5	91497122	rs73135157	A	G	100	PASS	AC=420;AF=0.0838658;AN=5008;NS=2504;DP=13485;EAS_AF=0.0357;AMR_AF=0.0202;AFR_AF=0.1513;EUR_AF=0.0209;SAS_AF=0.1524;AA=A|||;VT=SNP
5	91497706	rs10039770	T	A	100	PASS	AC=2863;AF=0.571685;AN=5008;NS=2504;DP=14933;EAS_AF=0.7292;AMR_AF=0.5533;AFR_AF=0.5673;EUR_AF=0.493;SAS_AF=0.5092;AA=T|||;VT=SNP
5	91497894	rs10038837	A	G	100	PASS	AC=2452;AF=0.489617;AN=5008;NS=2504;DP=15507;EAS_AF=0.6925;AMR_AF=0.5331;AFR_AF=0.4145;EUR_AF=0.4722;SAS_AF=0.3691;AA=A|||;VT=SNP
5	91497985	rs10044437	G	A	100	PASS	AC=2871;AF=0.573283;AN=5008;NS=2504;DP=15324;EAS_AF=0.7292;AMR_AF=0.5533;AFR_AF=0.5673;EUR_AF=0.493;SAS_AF=0.5174;AA=G|||;VT=SNP
5	91498224	rs4441906	A	T	100	PASS	AC=2883;AF=0.575679;AN=5008;NS=2504;DP=15445;EAS_AF=0.7292;AMR_AF=0.5548;AFR_AF=0.5764;EUR_AF=0.493;SAS_AF=0.5164;AA=T|||;VT=SNP
5	91498335	rs4560584	G	T	100	PASS	AC=2453;AF=0.489816;AN=5008;NS=2504;DP=14960;EAS_AF=0.6925;AMR_AF=0.5331;AFR_AF=0.4153;EUR_AF=0.4722;SAS_AF=0.3691;AA=G|||;VT=SNP
5	91498435	rs4576180	T	G	100	PASS	AC=2870;AF=0.573083;AN=5008;NS=2504;DP=14238;EAS_AF=0.7292;AMR_AF=0.5533;AFR_AF=0.5673;EUR_AF=0.493;SAS_AF=0.5164;AA=G|||;VT=SNP
5	91499656	rs79532700	G	A	100	PASS	AC=226;AF=0.0451278;AN=5008;NS=2504;DP=15636;EAS_AF=0.0407;AMR_AF=0.0101;AFR_AF=0.0083;EUR_AF=0.0209;SAS_AF=0.1493;AA=G|||;VT=SNP
5	91499760	rs56990370	T	C	100	PASS	AC=456;AF=0.0910543;AN=5008;NS=2504;DP=16474;EAS_AF=0.0397;AMR_AF=0.0749;AFR_AF=0.0749;EUR_AF=0.0815;SAS_AF=0.1871;AA=T|||;VT=SNP
5	91499761	rs76551277	A	C	100	PASS	AC=397;AF=0.0792732;AN=5008;NS=2504;DP=16445;EAS_AF=0.0397;AMR_AF=0.0692;AFR_AF=0.0333;EUR_AF=0.0815;SAS_AF=0.1871;AA=A|||;VT=SNP
5	91500544	rs77956584	G	A	100	PASS	AC=169;AF=0.033746;AN=5008;NS=2504;DP=15430;EAS_AF=0.0258;AMR_AF=0.036;AFR_AF=0.0348;EUR_AF=0.004;SAS_AF=0.0695;AA=G|||;VT=SNP
5	91500568	rs75166936	A	G	100	PASS	AC=148;AF=0.0295527;AN=5008;NS=2504;DP=15940;EAS_AF=0.0169;AMR_AF=0.0173;AFR_AF=0.0719;EUR_AF=0.0139;SAS_AF=0.0102;AA=A|||;VT=SNP
5	91500643	rs116951159	G	A	100	PASS	AC=157;AF=0.0313498;AN=5008;NS=2504;DP=17217;EAS_AF=0.0258;AMR_AF=0.036;AFR_AF=0.0333;EUR_AF=0.004;SAS_AF=0.0593;AA=G|||;VT=SNP
5	91502103	rs4585491	G	A	100	PASS	AC=2791;AF=0.557308;AN=5008;NS=2504;DP=18743;EAS_AF=0.5258;AMR_AF=0.4553;AFR_AF=0.9304;EUR_AF=0.3608;SAS_AF=0.3599;AA=A|||;VT=SNP
5	91502441	rs4565245	G	A	100	PASS	AC=977;AF=0.195088;AN=5008;NS=2504;DP=17807;EAS_AF=0.0536;AMR_AF=0.1081;AFR_AF=0.4773;EUR_AF=0.0487;SAS_AF=0.1718;AA=A|||;VT=SNP
5	91502627	rs77811454	G	A	100	PASS	AC=51;AF=0.0101837;AN=5008;NS=2504;DP=15621;EAS_AF=0.0238;AMR_AF=0.0331;AFR_AF=0;EUR_AF=0.001;SAS_AF=0.0031;AA=G|||;VT=SNP
5	91503401	rs74808569	T	G	100	PASS	AC=334;AF=0.0666933;AN=5008;NS=2504;DP=17150;EAS_AF=0.0427;AMR_AF=0.0562;AFR_AF=0.1256;EUR_AF=0.0179;SAS_AF=0.0695;AA=T|||;VT=SNP
5	91503502	rs10473956	G	A	100	PASS	AC=2790;AF=0.557109;AN=5008;NS=2504;DP=15118;EAS_AF=0.5268;AMR_AF=0.4568;AFR_AF=0.9312;EUR_AF=0.3618;SAS_AF=0.3548;AA=A|||;VT=SNP
5	91504374	rs12187247	C	G	100	PASS	AC=1245;AF=0.248602;AN=5008;NS=2504;DP=16748;EAS_AF=0.4663;AMR_AF=0.2695;AFR_AF=0.1846;EUR_AF=0.2256;SAS_AF=0.1196;AA=C|||;VT=SNP
5	91505512	rs72777007	G	A	100	PASS	AC=1274;AF=0.254393;AN=5008;NS=2504;DP=15877;EAS_AF=0.4663;AMR_AF=0.2723;AFR_AF=0.2073;EUR_AF=0.2247;SAS_AF=0.1176;AA=G|||;VT=SNP
5	91505767	rs4512154	T	C	100	PASS	AC=2256;AF=0.450479;AN=5008;NS=2504;DP=16529;EAS_AF=0.5208;AMR_AF=0.3905;AFR_AF=0.6309;EUR_AF=0.3082;SAS_AF=0.3231;AA=T|||;VT=SNP
5	91505772	rs4358556	A	G	100	PASS	AC=1274;AF=0.254393;AN=5008;NS=2504;DP=16341;EAS_AF=0.4663;AMR_AF=0.2723;AFR_AF=0.2065;EUR_AF=0.2247;SAS_AF=0.1186;AA=A|||;VT=SNP
5	91506020	rs7730927	C	T	100	PASS	AC=897;AF=0.179113;AN=5008;NS=2504;DP=16390;EAS_AF=0.0536;AMR_AF=0.1052;AFR_AF=0.4228;EUR_AF=0.0487;SAS_AF=0.1656;AA=C|||;VT=SNP
5	91506361	rs73135176	A	T	100	PASS	AC=1041;AF=0.207867;AN=5008;NS=2504;DP=17143;EAS_AF=0.0536;AMR_AF=0.1095;AFR_AF=0.5242;EUR_AF=0.0497;SAS_AF=0.1718;AA=T|||;VT=SNP
```
