## Supplementary material for "Characterization of shared and ancestry-specific signals driving complex traits using multi-ancestry fine-mapping": s1_data.bim

```
5	chr5:90471429:C:T	0	90471429	T	C
5	chr5:90471438:GT:G	0	90471438	G	GT
5	chr5:90472471:C:CTT	0	90472471	CTT	C
5	chr5:90473377:G:T	0	90473377	T	G
5	chr5:90474182:G:A	0	90474182	A	G
5	chr5:90474951:G:A	0	90474951	A	G
5	chr5:90478270:A:G	0	90478270	G	A
5	chr5:90479398:G:A	0	90479398	A	G
5	chr5:90480226:A:G	0	90480226	G	A
5	chr5:90482078:C:T	0	90482078	T	C
5	chr5:90482840:T:C	0	90482840	C	T
5	chr5:90483730:G:A	0	90483730	A	G
5	chr5:90484397:C:CTG	0	90484397	CTG	C
5	chr5:90485128:C:A	0	90485128	A	C
5	chr5:90485146:A:G	0	90485146	G	A
5	chr5:90485154:C:T	0	90485154	T	C
5	chr5:90485398:G:A	0	90485398	A	G
5	chr5:90485777:C:T	0	90485777	T	C
5	chr5:90486122:T:C	0	90486122	C	T
5	chr5:90486864:A:G	0	90486864	G	A
5	chr5:90488331:T:A	0	90488331	A	T
5	chr5:90488806:AT:A	0	90488806	A	AT
5	chr5:90489327:A:G	0	90489327	G	A
5	chr5:90489587:C:T	0	90489587	T	C
5	chr5:90489595:G:T	0	90489595	T	G
5	chr5:90490226:G:T	0	90490226	T	G
5	chr5:90490307:G:A	0	90490307	A	G
5	chr5:90490468:A:G	0	90490468	G	A
5	chr5:90490949:T:C	0	90490949	C	T
5	chr5:90493017:A:AAAAG	0	90493017	AAAAG	A
5	chr5:90493074:A:G	0	90493074	G	A
5	chr5:90493322:C:T	0	90493322	T	C
5	chr5:90495172:C:T	0	90495172	T	C
5	chr5:90495441:A:G	0	90495441	G	A
5	chr5:90496691:A:G	0	90496691	G	A
5	chr5:90496906:T:A	0	90496906	A	T
5	chr5:90497223:G:T	0	90497223	T	G
5	chr5:90497396:C:T	0	90497396	T	C
5	chr5:90499123:A:T	0	90499123	T	A
5	chr5:90501037:T:A	0	90501037	A	T
5	chr5:90502292:A:G	0	90502292	G	A
5	chr5:90503056:A:G	0	90503056	G	A
5	chr5:90504554:TC:T	0	90504554	T	TC
5	chr5:90506161:G:A	0	90506161	A	G
5	chr5:90506187:G:C	0	90506187	C	G
5	chr5:90507371:T:C	0	90507371	C	T
5	chr5:90507770:T:C	0	90507770	C	T
5	chr5:90508791:G:A	0	90508791	A	G
5	chr5:90509034:C:T	0	90509034	T	C
5	chr5:90510241:G:A	0	90510241	A	G
5	chr5:90510247:A:G	0	90510247	G	A
5	chr5:90510250:C:T	0	90510250	T	C
5	chr5:90510448:G:A	0	90510448	A	G
5	chr5:90510912:G:A	0	90510912	A	G
5	chr5:90510930:G:A	0	90510930	A	G
5	chr5:90511335:AGTTT:A	0	90511335	A	AGTTT
5	chr5:90511578:T:C	0	90511578	C	T
5	chr5:90511894:G:A	0	90511894	A	G
5	chr5:90511915:A:G	0	90511915	G	A
5	chr5:90513162:T:C	0	90513162	C	T
5	chr5:90513862:C:T	0	90513862	T	C
5	chr5:90513965:A:G	0	90513965	G	A
5	chr5:90514446:GTTTA:G	0	90514446	G	GTTTA
5	chr5:90514470:T:G	0	90514470	G	T
5	chr5:90514844:A:ACTT	0	90514844	ACTT	A
5	chr5:90516859:T:A	0	90516859	A	T
5	chr5:90516908:CACTG:C	0	90516908	C	CACTG
5	chr5:90517628:T:C	0	90517628	C	T
5	chr5:90519944:T:C	0	90519944	C	T
5	chr5:90520482:C:A	0	90520482	A	C
5	chr5:90520492:A:AT	0	90520492	AT	A
5	chr5:90520566:G:A	0	90520566	A	G
5	chr5:90520827:G:C	0	90520827	C	G
5	chr5:90521725:TAA:T	0	90521725	T	TAA
5	chr5:90522012:C:CA	0	90522012	CA	C
5	chr5:90522947:A:G	0	90522947	G	A
5	chr5:90523141:CAT:C	0	90523141	C	CAT
5	chr5:90523208:T:G	0	90523208	G	T
5	chr5:90523743:A:C	0	90523743	C	A
5	chr5:90523983:A:G	0	90523983	G	A
5	chr5:90525167:T:C	0	90525167	C	T
5	chr5:90526404:G:T	0	90526404	T	G
5	chr5:90527175:C:A	0	90527175	A	C
5	chr5:90529159:C:T	0	90529159	T	C
5	chr5:90529393:G:A	0	90529393	A	G
5	chr5:90529834:T:C	0	90529834	C	T
5	chr5:90530763:T:G	0	90530763	G	T
5	chr5:90530909:A:G	0	90530909	G	A
5	chr5:90532199:T:TTTA	0	90532199	TTTA	T
5	chr5:90532441:T:A	0	90532441	A	T
5	chr5:90532572:TTAAG:T	0	90532572	T	TTAAG
5	chr5:90533110:A:T	0	90533110	T	A
5	chr5:90533683:T:C	0	90533683	C	T
5	chr5:90534158:T:C	0	90534158	C	T
5	chr5:90534639:A:T	0	90534639	T	A
5	chr5:90534712:T:G	0	90534712	G	T
5	chr5:90536023:G:T	0	90536023	T	G
5	chr5:90539222:A:C	0	90539222	C	A
5	chr5:90539438:T:C	0	90539438	C	T
5	chr5:90540270:A:G	0	90540270	G	A
5	chr5:90540741:A:T	0	90540741	T	A
5	chr5:90541651:T:TG	0	90541651	TG	T
5	chr5:90541716:CAGT:C	0	90541716	C	CAGT
5	chr5:90542388:C:T	0	90542388	T	C
5	chr5:90543254:C:T	0	90543254	T	C
5	chr5:90545117:A:G	0	90545117	G	A
5	chr5:90545529:G:A	0	90545529	A	G
5	chr5:90546440:A:G	0	90546440	G	A
5	chr5:90547132:T:C	0	90547132	C	T
5	chr5:90547252:C:T	0	90547252	T	C
5	chr5:90547466:A:G	0	90547466	G	A
5	chr5:90547631:G:T	0	90547631	T	G
5	chr5:90548621:A:G	0	90548621	G	A
5	chr5:90548739:G:T	0	90548739	T	G
5	chr5:90549082:GT:G	0	90549082	G	GT
5	chr5:90549677:T:C	0	90549677	C	T
5	chr5:90549720:A:G	0	90549720	G	A
5	chr5:90550163:C:T	0	90550163	T	C
5	chr5:90550290:G:A	0	90550290	A	G
5	chr5:90550839:T:C	0	90550839	C	T
5	chr5:90551126:G:A	0	90551126	A	G
5	chr5:90551767:C:T	0	90551767	T	C
5	chr5:90551877:C:T	0	90551877	T	C
5	chr5:90555219:T:G	0	90555219	G	T
5	chr5:90555502:T:C	0	90555502	C	T
5	chr5:90555793:A:G	0	90555793	G	A
5	chr5:90556205:C:T	0	90556205	T	C
5	chr5:90556759:C:T	0	90556759	T	C
5	chr5:90557252:C:T	0	90557252	T	C
5	chr5:90557525:G:C	0	90557525	C	G
5	chr5:90558631:G:C	0	90558631	C	G
5	chr5:90558973:C:T	0	90558973	T	C
5	chr5:90561447:A:C	0	90561447	C	A
5	chr5:90561757:A:G	0	90561757	G	A
5	chr5:90561808:G:A	0	90561808	A	G
5	chr5:90562976:G:T	0	90562976	T	G
5	chr5:90563731:A:T	0	90563731	T	A
5	chr5:90564053:G:A	0	90564053	A	G
5	chr5:90564280:T:C	0	90564280	C	T
5	chr5:90564998:G:A	0	90564998	A	G
5	chr5:90565188:A:G	0	90565188	G	A
5	chr5:90565495:T:C	0	90565495	C	T
5	chr5:90565593:G:T	0	90565593	T	G
5	chr5:90565796:T:C	0	90565796	C	T
5	chr5:90565882:G:A	0	90565882	A	G
5	chr5:90566798:C:T	0	90566798	T	C
5	chr5:90567170:C:A	0	90567170	A	C
5	chr5:90567462:T:C	0	90567462	C	T
5	chr5:90568018:A:G	0	90568018	G	A
5	chr5:90568921:A:G	0	90568921	G	A
5	chr5:90569262:G:A	0	90569262	A	G
5	chr5:90569306:T:C	0	90569306	C	T
5	chr5:90570037:A:G	0	90570037	G	A
5	chr5:90571347:C:T	0	90571347	T	C
5	chr5:90571556:A:G	0	90571556	G	A
5	chr5:90572006:T:G	0	90572006	G	T
5	chr5:90572529:C:T	0	90572529	T	C
5	chr5:90572643:C:T	0	90572643	T	C
5	chr5:90572962:G:A	0	90572962	A	G
5	chr5:90573648:C:T	0	90573648	T	C
5	chr5:90573689:G:A	0	90573689	A	G
5	chr5:90573902:A:G	0	90573902	G	A
5	chr5:90575005:T:G	0	90575005	G	T
5	chr5:90575080:T:C	0	90575080	C	T
5	chr5:90575405:A:C	0	90575405	C	A
5	chr5:90575558:C:T	0	90575558	T	C
5	chr5:90575697:T:C	0	90575697	C	T
5	chr5:90575702:C:T	0	90575702	T	C
5	chr5:90576567:C:T	0	90576567	T	C
5	chr5:90576583:T:A	0	90576583	A	T
5	chr5:90576728:T:C	0	90576728	C	T
5	chr5:90577703:T:C	0	90577703	C	T
5	chr5:90578530:ATT:A	0	90578530	A	ATT
5	chr5:90578536:G:A	0	90578536	A	G
5	chr5:90580233:A:T	0	90580233	T	A
5	chr5:90580487:C:T	0	90580487	T	C
5	chr5:90580489:C:T	0	90580489	T	C
5	chr5:90580938:G:T	0	90580938	T	G
5	chr5:90581035:T:C	0	90581035	C	T
5	chr5:90581215:G:A	0	90581215	A	G
5	chr5:90581371:A:G	0	90581371	G	A
5	chr5:90582875:T:G	0	90582875	G	T
5	chr5:90583442:T:C	0	90583442	C	T
5	chr5:90583845:AAT:A	0	90583845	A	AAT
5	chr5:90584139:T:C	0	90584139	C	T
5	chr5:90584432:A:G	0	90584432	G	A
5	chr5:90584935:G:A	0	90584935	A	G
5	chr5:90585527:T:C	0	90585527	C	T
5	chr5:90586036:A:G	0	90586036	G	A
5	chr5:90586251:A:G	0	90586251	G	A
5	chr5:90586510:A:G	0	90586510	G	A
5	chr5:90586801:G:T	0	90586801	T	G
5	chr5:90587297:C:T	0	90587297	T	C
5	chr5:90587565:T:C	0	90587565	C	T
5	chr5:90587704:C:T	0	90587704	T	C
5	chr5:90587875:A:G	0	90587875	G	A
5	chr5:90588003:C:T	0	90588003	T	C
5	chr5:90588710:C:G	0	90588710	G	C
5	chr5:90591866:T:C	0	90591866	C	T
5	chr5:90591982:T:A	0	90591982	A	T
5	chr5:90592746:C:A	0	90592746	A	C
5	chr5:90592783:C:T	0	90592783	T	C
5	chr5:90593575:T:C	0	90593575	C	T
5	chr5:90593576:G:A	0	90593576	A	G
5	chr5:90593833:T:C	0	90593833	C	T
5	chr5:90594314:G:C	0	90594314	C	G
5	chr5:90594417:C:T	0	90594417	T	C
5	chr5:90594537:G:GATTTGGCA	0	90594537	GATTTGGCA	G
5	chr5:90594668:T:C	0	90594668	C	T
5	chr5:90595901:CTCCCTCCCGGATGGGGT:C	0	90595901	C	CTCCCTCCCGGATGGGGT
5	chr5:90598384:C:T	0	90598384	T	C
5	chr5:90599202:T:A	0	90599202	A	T
5	chr5:90599486:C:T	0	90599486	T	C
5	chr5:90599969:T:C	0	90599969	C	T
5	chr5:90600308:C:T	0	90600308	T	C
5	chr5:90600941:G:A	0	90600941	A	G
5	chr5:90600974:C:T	0	90600974	T	C
5	chr5:90601412:A:G	0	90601412	G	A
5	chr5:90601523:A:T	0	90601523	T	A
5	chr5:90602352:A:G	0	90602352	G	A
5	chr5:90603202:G:A	0	90603202	A	G
5	chr5:90605498:A:G	0	90605498	G	A
5	chr5:90606031:C:T	0	90606031	T	C
5	chr5:90606127:A:G	0	90606127	G	A
5	chr5:90607029:T:G	0	90607029	G	T
5	chr5:90607135:G:A	0	90607135	A	G
5	chr5:90609745:A:G	0	90609745	G	A
5	chr5:90610723:G:A	0	90610723	A	G
5	chr5:90612773:C:T	0	90612773	T	C
5	chr5:90613088:C:T	0	90613088	T	C
5	chr5:90613455:A:G	0	90613455	G	A
5	chr5:90613676:C:A	0	90613676	A	C
5	chr5:90613962:A:C	0	90613962	C	A
5	chr5:90614432:T:A	0	90614432	A	T
5	chr5:90614433:T:A	0	90614433	A	T
5	chr5:90616007:C:T	0	90616007	T	C
5	chr5:90616832:C:T	0	90616832	T	C
5	chr5:90618797:C:T	0	90618797	T	C
5	chr5:90618870:A:G	0	90618870	G	A
5	chr5:90620122:G:A	0	90620122	A	G
5	chr5:90620312:G:A	0	90620312	A	G
5	chr5:90620444:A:G	0	90620444	G	A
5	chr5:90620452:T:C	0	90620452	C	T
5	chr5:90620757:C:T	0	90620757	T	C
5	chr5:90622815:A:C	0	90622815	C	A
5	chr5:90622817:T:G	0	90622817	G	T
5	chr5:90622819:CA:C	0	90622819	C	CA
5	chr5:90622822:CCT:C	0	90622822	C	CCT
5	chr5:90622887:T:C	0	90622887	C	T
5	chr5:90622908:T:G	0	90622908	G	T
5	chr5:90623188:A:G	0	90623188	G	A
5	chr5:90623587:G:A	0	90623587	A	G
5	chr5:90624003:A:G	0	90624003	G	A
5	chr5:90624009:A:G	0	90624009	G	A
5	chr5:90625702:G:A	0	90625702	A	G
5	chr5:90625843:A:G	0	90625843	G	A
5	chr5:90626260:A:G	0	90626260	G	A
5	chr5:90626628:A:G	0	90626628	G	A
5	chr5:90626946:G:A	0	90626946	A	G
5	chr5:90627850:A:T	0	90627850	T	A
5	chr5:90629593:C:T	0	90629593	T	C
5	chr5:90629761:A:G	0	90629761	G	A
5	chr5:90630078:G:A	0	90630078	A	G
5	chr5:90630192:T:C	0	90630192	C	T
5	chr5:90631537:A:G	0	90631537	G	A
5	chr5:90632421:G:A	0	90632421	A	G
5	chr5:90632558:T:C	0	90632558	C	T
5	chr5:90633174:A:G	0	90633174	G	A
5	chr5:90633535:A:G	0	90633535	G	A
5	chr5:90634086:A:G	0	90634086	G	A
5	chr5:90636502:T:G	0	90636502	G	T
5	chr5:90636537:G:A	0	90636537	A	G
5	chr5:90637317:C:T	0	90637317	T	C
5	chr5:90637379:A:G	0	90637379	G	A
5	chr5:90637470:TAG:T	0	90637470	T	TAG
5	chr5:90638257:G:A	0	90638257	A	G
5	chr5:90638979:G:A	0	90638979	A	G
5	chr5:90639026:A:C	0	90639026	C	A
5	chr5:90639147:A:G	0	90639147	G	A
5	chr5:90639341:T:C	0	90639341	C	T
5	chr5:90639769:T:C	0	90639769	C	T
5	chr5:90640258:A:G	0	90640258	G	A
5	chr5:90641495:A:G	0	90641495	G	A
5	chr5:90641510:T:G	0	90641510	G	T
5	chr5:90641613:A:G	0	90641613	G	A
5	chr5:90641877:T:C	0	90641877	C	T
5	chr5:90641902:A:C	0	90641902	C	A
5	chr5:90642617:G:T	0	90642617	T	G
5	chr5:90642770:C:T	0	90642770	T	C
5	chr5:90643250:G:A	0	90643250	A	G
5	chr5:90643663:G:A	0	90643663	A	G
5	chr5:90644672:C:G	0	90644672	G	C
5	chr5:90644954:A:G	0	90644954	G	A
5	chr5:90645423:A:T	0	90645423	T	A
5	chr5:90646588:C:T	0	90646588	T	C
5	chr5:90646770:TTC:T	0	90646770	T	TTC
5	chr5:90646777:T:TC	0	90646777	TC	T
5	chr5:90646974:A:G	0	90646974	G	A
5	chr5:90647754:G:T	0	90647754	T	G
5	chr5:90647838:A:G	0	90647838	G	A
5	chr5:90647874:C:T	0	90647874	T	C
5	chr5:90647882:G:A	0	90647882	A	G
5	chr5:90648121:T:C	0	90648121	C	T
5	chr5:90648236:T:C	0	90648236	C	T
5	chr5:90648494:C:T	0	90648494	T	C
5	chr5:90648697:T:C	0	90648697	C	T
5	chr5:90649271:G:T	0	90649271	T	G
5	chr5:90651203:G:T	0	90651203	T	G
5	chr5:90651430:C:T	0	90651430	T	C
5	chr5:90651878:G:A	0	90651878	A	G
5	chr5:90652182:T:C	0	90652182	C	T
5	chr5:90654455:A:G	0	90654455	G	A
5	chr5:90654753:A:G	0	90654753	G	A
5	chr5:90654935:G:A	0	90654935	A	G
5	chr5:90654970:G:A	0	90654970	A	G
5	chr5:90655624:T:C	0	90655624	C	T
5	chr5:90655932:C:T	0	90655932	T	C
5	chr5:90655936:C:T	0	90655936	T	C
5	chr5:90656185:G:A	0	90656185	A	G
5	chr5:90657162:G:A	0	90657162	A	G
5	chr5:90657358:C:T	0	90657358	T	C
5	chr5:90657464:A:G	0	90657464	G	A
5	chr5:90657733:T:A	0	90657733	A	T
5	chr5:90658032:C:T	0	90658032	T	C
5	chr5:90658367:T:C	0	90658367	C	T
5	chr5:90659308:T:G	0	90659308	G	T
5	chr5:90660966:A:T	0	90660966	T	A
5	chr5:90661033:A:G	0	90661033	G	A
5	chr5:90661034:A:G	0	90661034	G	A
5	chr5:90661149:T:C	0	90661149	C	T
5	chr5:90661200:C:T	0	90661200	T	C
5	chr5:90661273:G:T	0	90661273	T	G
5	chr5:90662339:G:A	0	90662339	A	G
5	chr5:90662439:T:C	0	90662439	C	T
5	chr5:90662440:A:G	0	90662440	G	A
5	chr5:90662468:C:T	0	90662468	T	C
5	chr5:90662651:A:T	0	90662651	T	A
5	chr5:90664536:A:G	0	90664536	G	A
5	chr5:90664920:T:G	0	90664920	G	T
5	chr5:90664957:T:A	0	90664957	A	T
5	chr5:90665399:G:A	0	90665399	A	G
5	chr5:90665729:C:T	0	90665729	T	C
5	chr5:90667256:C:T	0	90667256	T	C
5	chr5:90667404:A:G	0	90667404	G	A
5	chr5:90668171:A:C	0	90668171	C	A
5	chr5:90668272:T:C	0	90668272	C	T
5	chr5:90668481:C:T	0	90668481	T	C
5	chr5:90668736:G:T	0	90668736	T	G
5	chr5:90668754:T:C	0	90668754	C	T
5	chr5:90670468:G:A	0	90670468	A	G
5	chr5:90670942:C:T	0	90670942	T	C
5	chr5:90671079:A:C	0	90671079	C	A
5	chr5:90671212:C:A	0	90671212	A	C
5	chr5:90671341:A:G	0	90671341	G	A
5	chr5:90672272:A:C	0	90672272	C	A
5	chr5:90672956:G:A	0	90672956	A	G
5	chr5:90674860:T:C	0	90674860	C	T
5	chr5:90676914:T:G	0	90676914	G	T
5	chr5:90676939:G:A	0	90676939	A	G
5	chr5:90676989:C:T	0	90676989	T	C
5	chr5:90677201:G:A	0	90677201	A	G
5	chr5:90678265:G:A	0	90678265	A	G
5	chr5:90679192:T:C	0	90679192	C	T
5	chr5:90679195:A:G	0	90679195	G	A
5	chr5:90679261:TAAA:T	0	90679261	T	TAAA
5	chr5:90679385:A:G	0	90679385	G	A
5	chr5:90679810:A:G	0	90679810	G	A
5	chr5:90679812:T:A	0	90679812	A	T
5	chr5:90679963:T:C	0	90679963	C	T
5	chr5:90680001:G:A	0	90680001	A	G
5	chr5:90680352:A:C	0	90680352	C	A
5	chr5:90680758:T:C	0	90680758	C	T
5	chr5:90681781:G:A	0	90681781	A	G
5	chr5:90683210:TTTTA:T	0	90683210	T	TTTTA
5	chr5:90683563:T:C	0	90683563	C	T
5	chr5:90683701:C:T	0	90683701	T	C
5	chr5:90683772:G:A	0	90683772	A	G
5	chr5:90683881:C:T	0	90683881	T	C
5	chr5:90683933:G:T	0	90683933	T	G
5	chr5:90684548:A:G	0	90684548	G	A
5	chr5:90684813:C:T	0	90684813	T	C
5	chr5:90684970:A:T	0	90684970	T	A
5	chr5:90685207:TGTTTA:T	0	90685207	T	TGTTTA
5	chr5:90685286:A:G	0	90685286	G	A
5	chr5:90685318:T:C	0	90685318	C	T
5	chr5:90685568:T:C	0	90685568	C	T
5	chr5:90686362:C:T	0	90686362	T	C
5	chr5:90686698:T:A	0	90686698	A	T
5	chr5:90686728:T:C	0	90686728	C	T
5	chr5:90686904:A:G	0	90686904	G	A
5	chr5:90686907:C:A	0	90686907	A	C
5	chr5:90687041:T:C	0	90687041	C	T
5	chr5:90687188:T:C	0	90687188	C	T
5	chr5:90687239:G:T	0	90687239	T	G
5	chr5:90687532:T:G	0	90687532	G	T
5	chr5:90687963:G:A	0	90687963	A	G
5	chr5:90688086:G:A	0	90688086	A	G
5	chr5:90688842:C:T	0	90688842	T	C
5	chr5:90690065:A:G	0	90690065	G	A
5	chr5:90690573:C:A	0	90690573	A	C
5	chr5:90691146:T:G	0	90691146	G	T
5	chr5:90692269:A:T	0	90692269	T	A
5	chr5:90692687:A:G	0	90692687	G	A
5	chr5:90693341:T:C	0	90693341	C	T
5	chr5:90693391:A:G	0	90693391	G	A
5	chr5:90693962:G:A	0	90693962	A	G
5	chr5:90694507:A:G	0	90694507	G	A
5	chr5:90695488:CAT:C	0	90695488	C	CAT
5	chr5:90696387:C:T	0	90696387	T	C
5	chr5:90696522:T:C	0	90696522	C	T
5	chr5:90697515:C:T	0	90697515	T	C
5	chr5:90697700:ATTCT:A	0	90697700	A	ATTCT
5	chr5:90697925:T:C	0	90697925	C	T
5	chr5:90699839:A:T	0	90699839	T	A
5	chr5:90700512:G:A	0	90700512	A	G
5	chr5:90700808:C:A	0	90700808	A	C
5	chr5:90700867:G:A	0	90700867	A	G
5	chr5:90701149:T:A	0	90701149	A	T
5	chr5:90701167:C:T	0	90701167	T	C
5	chr5:90701541:T:C	0	90701541	C	T
5	chr5:90701689:G:T	0	90701689	T	G
5	chr5:90701721:T:G	0	90701721	G	T
5	chr5:90701817:C:T	0	90701817	T	C
5	chr5:90702569:A:T	0	90702569	T	A
5	chr5:90702637:G:T	0	90702637	T	G
5	chr5:90703140:C:A	0	90703140	A	C
5	chr5:90703918:G:A	0	90703918	A	G
5	chr5:90704137:T:C	0	90704137	C	T
5	chr5:90704151:A:G	0	90704151	G	A
5	chr5:90705551:T:G	0	90705551	G	T
5	chr5:90705942:G:C	0	90705942	C	G
5	chr5:90706171:G:T	0	90706171	T	G
5	chr5:90706476:A:G	0	90706476	G	A
5	chr5:90706779:T:C	0	90706779	C	T
5	chr5:90707068:G:A	0	90707068	A	G
5	chr5:90707236:T:A	0	90707236	A	T
5	chr5:90707314:A:G	0	90707314	G	A
5	chr5:90707457:G:A	0	90707457	A	G
5	chr5:90707777:T:G	0	90707777	G	T
5	chr5:90708150:C:CT	0	90708150	CT	C
5	chr5:90708363:T:C	0	90708363	C	T
5	chr5:90709160:C:T	0	90709160	T	C
5	chr5:90709397:G:A	0	90709397	A	G
5	chr5:90709717:A:T	0	90709717	T	A
5	chr5:90710008:G:A	0	90710008	A	G
5	chr5:90711379:C:T	0	90711379	T	C
5	chr5:90711471:T:A	0	90711471	A	T
5	chr5:90713304:G:A	0	90713304	A	G
5	chr5:90713431:G:T	0	90713431	T	G
5	chr5:90714124:C:T	0	90714124	T	C
5	chr5:90714669:C:T	0	90714669	T	C
5	chr5:90715358:T:A	0	90715358	A	T
5	chr5:90715854:G:A	0	90715854	A	G
5	chr5:90715879:G:T	0	90715879	T	G
5	chr5:90716132:A:G	0	90716132	G	A
5	chr5:90716562:G:A	0	90716562	A	G
5	chr5:90716797:A:T	0	90716797	T	A
5	chr5:90716886:G:A	0	90716886	A	G
5	chr5:90716961:A:G	0	90716961	G	A
5	chr5:90718016:C:T	0	90718016	T	C
5	chr5:90718039:G:A	0	90718039	A	G
5	chr5:90718132:G:A	0	90718132	A	G
5	chr5:90718482:A:G	0	90718482	G	A
5	chr5:90718709:A:C	0	90718709	C	A
5	chr5:90719119:C:T	0	90719119	T	C
5	chr5:90719358:T:C	0	90719358	C	T
5	chr5:90719975:C:T	0	90719975	T	C
5	chr5:90720312:A:G	0	90720312	G	A
5	chr5:90721054:G:A	0	90721054	A	G
5	chr5:90721243:G:A	0	90721243	A	G
5	chr5:90721320:T:C	0	90721320	C	T
5	chr5:90721361:G:A	0	90721361	A	G
5	chr5:90721776:T:C	0	90721776	C	T
5	chr5:90721879:CTG:C	0	90721879	C	CTG
5	chr5:90722296:C:T	0	90722296	T	C
5	chr5:90722318:A:T	0	90722318	T	A
5	chr5:90722597:C:A	0	90722597	A	C
5	chr5:90723263:C:A	0	90723263	A	C
5	chr5:90724037:A:G	0	90724037	G	A
5	chr5:90724283:G:T	0	90724283	T	G
5	chr5:90724375:G:A	0	90724375	A	G
5	chr5:90724466:T:A	0	90724466	A	T
5	chr5:90724509:G:A	0	90724509	A	G
5	chr5:90725051:A:C	0	90725051	C	A
5	chr5:90725106:T:G	0	90725106	G	T
5	chr5:90725475:A:G	0	90725475	G	A
5	chr5:90725874:C:T	0	90725874	T	C
5	chr5:90726088:A:G	0	90726088	G	A
5	chr5:90726590:T:C	0	90726590	C	T
5	chr5:90726895:A:G	0	90726895	G	A
5	chr5:90726963:A:G	0	90726963	G	A
5	chr5:90726989:A:G	0	90726989	G	A
5	chr5:90727518:T:A	0	90727518	A	T
5	chr5:90727519:T:A	0	90727519	A	T
5	chr5:90728918:G:A	0	90728918	A	G
5	chr5:90729354:T:C	0	90729354	C	T
5	chr5:90730070:G:A	0	90730070	A	G
5	chr5:90730444:A:G	0	90730444	G	A
5	chr5:90731463:T:A	0	90731463	A	T
5	chr5:90731818:G:T	0	90731818	T	G
5	chr5:90732342:T:C	0	90732342	C	T
5	chr5:90732588:G:C	0	90732588	C	G
5	chr5:90733429:G:A	0	90733429	A	G
5	chr5:90737027:C:T	0	90737027	T	C
5	chr5:90737396:G:A	0	90737396	A	G
5	chr5:90737555:C:T	0	90737555	T	C
5	chr5:90737624:G:A	0	90737624	A	G
5	chr5:90737880:A:C	0	90737880	C	A
5	chr5:90738013:G:C	0	90738013	C	G
5	chr5:90738062:T:G	0	90738062	G	T
5	chr5:90738967:A:G	0	90738967	G	A
5	chr5:90740070:C:G	0	90740070	G	C
5	chr5:90740272:A:G	0	90740272	G	A
5	chr5:90741163:A:G	0	90741163	G	A
5	chr5:90742712:C:T	0	90742712	T	C
5	chr5:90742732:A:C	0	90742732	C	A
5	chr5:90745336:C:A	0	90745336	A	C
5	chr5:90745344:G:A	0	90745344	A	G
5	chr5:90745408:G:A	0	90745408	A	G
5	chr5:90746685:C:T	0	90746685	T	C
5	chr5:90747230:C:T	0	90747230	T	C
5	chr5:90747381:A:G	0	90747381	G	A
5	chr5:90747799:C:A	0	90747799	A	C
5	chr5:90748081:A:G	0	90748081	G	A
5	chr5:90748466:ATCTTG:A	0	90748466	A	ATCTTG
5	chr5:90748556:T:G	0	90748556	G	T
5	chr5:90751076:C:T	0	90751076	T	C
5	chr5:90751191:G:A	0	90751191	A	G
5	chr5:90751578:TAAC:T	0	90751578	T	TAAC
5	chr5:90751674:G:T	0	90751674	T	G
5	chr5:90753240:T:C	0	90753240	C	T
5	chr5:90753421:A:G	0	90753421	G	A
5	chr5:90755515:G:A	0	90755515	A	G
5	chr5:90756446:T:TC	0	90756446	TC	T
5	chr5:90756472:G:A	0	90756472	A	G
5	chr5:90756555:C:T	0	90756555	T	C
5	chr5:90757239:A:G	0	90757239	G	A
5	chr5:90757463:T:C	0	90757463	C	T
5	chr5:90758292:C:T	0	90758292	T	C
5	chr5:90759061:T:A	0	90759061	A	T
5	chr5:90760357:A:G	0	90760357	G	A
5	chr5:90760583:G:A	0	90760583	A	G
5	chr5:90761746:A:G	0	90761746	G	A
5	chr5:90762052:A:G	0	90762052	G	A
5	chr5:90762160:A:G	0	90762160	G	A
5	chr5:90762224:C:T	0	90762224	T	C
5	chr5:90762292:G:A	0	90762292	A	G
5	chr5:90762373:A:T	0	90762373	T	A
5	chr5:90762634:T:C	0	90762634	C	T
5	chr5:90763165:T:G	0	90763165	G	T
5	chr5:90763184:T:A	0	90763184	A	T
5	chr5:90763619:T:A	0	90763619	A	T
5	chr5:90764151:G:A	0	90764151	A	G
5	chr5:90764265:A:G	0	90764265	G	A
5	chr5:90764780:A:T	0	90764780	T	A
5	chr5:90764965:A:G	0	90764965	G	A
5	chr5:90765215:C:G	0	90765215	G	C
5	chr5:90765995:C:T	0	90765995	T	C
5	chr5:90766784:T:G	0	90766784	G	T
5	chr5:90767366:A:G	0	90767366	G	A
5	chr5:90768045:T:G	0	90768045	G	T
5	chr5:90768967:G:A	0	90768967	A	G
5	chr5:90769753:A:C	0	90769753	C	A
5	chr5:90770429:T:C	0	90770429	C	T
5	chr5:90771226:TA:T	0	90771226	T	TA
5	chr5:90772526:G:A	0	90772526	A	G
5	chr5:90773746:A:G	0	90773746	G	A
5	chr5:90774859:A:G	0	90774859	G	A
5	chr5:90775162:A:G	0	90775162	G	A
5	chr5:90777460:A:G	0	90777460	G	A
5	chr5:90777573:A:G	0	90777573	G	A
5	chr5:90778280:G:T	0	90778280	T	G
5	chr5:90778829:A:T	0	90778829	T	A
5	chr5:90778942:G:A	0	90778942	A	G
5	chr5:90779243:C:G	0	90779243	G	C
5	chr5:90779953:A:G	0	90779953	G	A
5	chr5:90782855:C:CAG	0	90782855	CAG	C
5	chr5:90784003:A:G	0	90784003	G	A
5	chr5:90784155:C:T	0	90784155	T	C
5	chr5:90784758:T:C	0	90784758	C	T
5	chr5:90784980:T:G	0	90784980	G	T
5	chr5:90786052:C:T	0	90786052	T	C
5	chr5:90786579:T:C	0	90786579	C	T
5	chr5:90786777:C:T	0	90786777	T	C
5	chr5:90790399:G:A	0	90790399	A	G
5	chr5:90791621:A:G	0	90791621	G	A
5	chr5:90792643:G:T	0	90792643	T	G
5	chr5:90793497:A:G	0	90793497	G	A
5	chr5:90793749:A:C	0	90793749	C	A
5	chr5:90793834:G:C	0	90793834	C	G
5	chr5:90794020:T:C	0	90794020	C	T
5	chr5:90794854:C:T	0	90794854	T	C
5	chr5:90794974:A:G	0	90794974	G	A
5	chr5:90795690:G:A	0	90795690	A	G
5	chr5:90795768:G:A	0	90795768	A	G
5	chr5:90795783:G:A	0	90795783	A	G
5	chr5:90795999:G:A	0	90795999	A	G
5	chr5:90797589:G:A	0	90797589	A	G
5	chr5:90799038:G:A	0	90799038	A	G
5	chr5:90799757:G:C	0	90799757	C	G
5	chr5:90800879:T:A	0	90800879	A	T
5	chr5:90800975:C:T	0	90800975	T	C
5	chr5:90801104:T:C	0	90801104	C	T
5	chr5:90803294:C:T	0	90803294	T	C
5	chr5:90804591:G:A	0	90804591	A	G
5	chr5:90807008:A:T	0	90807008	T	A
5	chr5:90808435:G:A	0	90808435	A	G
5	chr5:90811291:A:G	0	90811291	G	A
5	chr5:90812021:C:T	0	90812021	T	C
5	chr5:90812222:G:A	0	90812222	A	G
5	chr5:90812885:A:G	0	90812885	G	A
5	chr5:90812960:T:C	0	90812960	C	T
5	chr5:90813413:T:C	0	90813413	C	T
5	chr5:90814407:A:G	0	90814407	G	A
5	chr5:90816052:T:C	0	90816052	C	T
5	chr5:90817025:C:A	0	90817025	A	C
5	chr5:90817490:T:C	0	90817490	C	T
5	chr5:90817792:TA:T	0	90817792	T	TA
5	chr5:90818918:T:C	0	90818918	C	T
5	chr5:90819700:T:C	0	90819700	C	T
5	chr5:90819753:C:T	0	90819753	T	C
5	chr5:90820094:G:T	0	90820094	T	G
5	chr5:90820545:G:A	0	90820545	A	G
5	chr5:90821790:C:T	0	90821790	T	C
5	chr5:90823168:A:G	0	90823168	G	A
5	chr5:90824225:A:C	0	90824225	C	A
5	chr5:90824893:C:T	0	90824893	T	C
5	chr5:90825080:G:A	0	90825080	A	G
5	chr5:90825690:G:T	0	90825690	T	G
5	chr5:90826249:C:T	0	90826249	T	C
5	chr5:90827511:G:A	0	90827511	A	G
5	chr5:90832142:A:G	0	90832142	G	A
5	chr5:90833380:G:A	0	90833380	A	G
5	chr5:90834743:C:G	0	90834743	G	C
5	chr5:90835554:A:G	0	90835554	G	A
5	chr5:90836079:A:G	0	90836079	G	A
5	chr5:90838144:A:C	0	90838144	C	A
5	chr5:90841427:C:G	0	90841427	G	C
5	chr5:90841435:C:T	0	90841435	T	C
5	chr5:90844369:C:T	0	90844369	T	C
5	chr5:90845777:G:C	0	90845777	C	G
5	chr5:90846908:A:G	0	90846908	G	A
5	chr5:90847656:T:C	0	90847656	C	T
5	chr5:90847766:A:G	0	90847766	G	A
5	chr5:90848296:A:G	0	90848296	G	A
5	chr5:90850563:C:T	0	90850563	T	C
5	chr5:90851630:G:C	0	90851630	C	G
5	chr5:90852119:A:G	0	90852119	G	A
5	chr5:90852193:G:A	0	90852193	A	G
5	chr5:90854680:T:A	0	90854680	A	T
5	chr5:90855116:T:C	0	90855116	C	T
5	chr5:90855357:A:C	0	90855357	C	A
5	chr5:90855772:G:A	0	90855772	A	G
5	chr5:90857941:A:T	0	90857941	T	A
5	chr5:90858098:G:A	0	90858098	A	G
5	chr5:90859597:A:G	0	90859597	G	A
5	chr5:90859736:A:C	0	90859736	C	A
5	chr5:90859896:A:T	0	90859896	T	A
5	chr5:90860363:C:T	0	90860363	T	C
5	chr5:90862828:C:CAT	0	90862828	CAT	C
5	chr5:90864985:G:A	0	90864985	A	G
5	chr5:90865788:T:C	0	90865788	C	T
5	chr5:90866139:C:T	0	90866139	T	C
5	chr5:90866768:C:T	0	90866768	T	C
5	chr5:90867689:C:T	0	90867689	T	C
5	chr5:90869008:C:T	0	90869008	T	C
5	chr5:90871174:T:G	0	90871174	G	T
5	chr5:90872194:C:A	0	90872194	A	C
5	chr5:90873253:T:C	0	90873253	C	T
5	chr5:90873346:A:C	0	90873346	C	A
5	chr5:90874120:A:C	0	90874120	C	A
5	chr5:90875798:C:T	0	90875798	T	C
5	chr5:90875948:T:C	0	90875948	C	T
5	chr5:90876514:C:T	0	90876514	T	C
5	chr5:90877710:G:A	0	90877710	A	G
5	chr5:90879138:G:C	0	90879138	C	G
5	chr5:90879629:G:A	0	90879629	A	G
5	chr5:90880596:G:A	0	90880596	A	G
5	chr5:90880829:A:G	0	90880829	G	A
5	chr5:90881766:T:G	0	90881766	G	T
5	chr5:90883907:T:C	0	90883907	C	T
5	chr5:90884303:A:G	0	90884303	G	A
5	chr5:90884319:T:A	0	90884319	A	T
5	chr5:90885503:A:T	0	90885503	T	A
5	chr5:90887007:A:G	0	90887007	G	A
5	chr5:90887150:G:A	0	90887150	A	G
5	chr5:90888341:T:C	0	90888341	C	T
5	chr5:90889001:A:G	0	90889001	G	A
5	chr5:90889700:C:T	0	90889700	T	C
5	chr5:90889952:C:T	0	90889952	T	C
5	chr5:90890830:T:C	0	90890830	C	T
5	chr5:90892271:T:A	0	90892271	A	T
5	chr5:90892929:A:G	0	90892929	G	A
5	chr5:90892946:G:T	0	90892946	T	G
5	chr5:90893069:A:G	0	90893069	G	A
5	chr5:90893382:A:G	0	90893382	G	A
5	chr5:90893575:T:C	0	90893575	C	T
5	chr5:90894483:G:T	0	90894483	T	G
5	chr5:90894600:C:G	0	90894600	G	C
5	chr5:90895439:A:G	0	90895439	G	A
5	chr5:90895651:G:A	0	90895651	A	G
5	chr5:90896195:G:A	0	90896195	A	G
5	chr5:90896837:A:T	0	90896837	T	A
5	chr5:90897651:T:C	0	90897651	C	T
5	chr5:90897972:A:G	0	90897972	G	A
5	chr5:90899024:C:G	0	90899024	G	C
5	chr5:90899750:A:ATC	0	90899750	ATC	A
5	chr5:90900284:G:A	0	90900284	A	G
5	chr5:90900566:A:G	0	90900566	G	A
5	chr5:90900709:C:T	0	90900709	T	C
5	chr5:90901935:G:T	0	90901935	T	G
5	chr5:90902884:A:G	0	90902884	G	A
5	chr5:90903747:G:A	0	90903747	A	G
5	chr5:90904205:T:C	0	90904205	C	T
5	chr5:90905369:A:G	0	90905369	G	A
5	chr5:90905705:G:A	0	90905705	A	G
5	chr5:90906182:C:T	0	90906182	T	C
5	chr5:90906673:G:A	0	90906673	A	G
5	chr5:90907146:T:C	0	90907146	C	T
5	chr5:90907432:A:G	0	90907432	G	A
5	chr5:90907455:T:C	0	90907455	C	T
5	chr5:90907651:A:G	0	90907651	G	A
5	chr5:90907671:G:T	0	90907671	T	G
5	chr5:90907919:C:T	0	90907919	T	C
5	chr5:90909376:T:G	0	90909376	G	T
5	chr5:90909590:G:GGAATACTAAAAACTTTGTGA	0	90909590	GGAATACTAAAAACTTTGTGA	G
5	chr5:90909720:G:C	0	90909720	C	G
5	chr5:90909883:C:A	0	90909883	A	C
5	chr5:90910297:T:A	0	90910297	A	T
5	chr5:90910368:C:A	0	90910368	A	C
5	chr5:90910465:G:A	0	90910465	A	G
5	chr5:90910649:A:G	0	90910649	G	A
5	chr5:90911582:G:A	0	90911582	A	G
5	chr5:90911592:A:G	0	90911592	G	A
5	chr5:90912664:G:A	0	90912664	A	G
5	chr5:90913155:A:G	0	90913155	G	A
5	chr5:90913161:T:C	0	90913161	C	T
5	chr5:90913246:T:C	0	90913246	C	T
5	chr5:90914007:C:T	0	90914007	T	C
5	chr5:90914031:T:C	0	90914031	C	T
5	chr5:90914615:A:G	0	90914615	G	A
5	chr5:90914701:G:C	0	90914701	C	G
5	chr5:90915456:T:C	0	90915456	C	T
5	chr5:90915688:C:T	0	90915688	T	C
5	chr5:90915831:C:G	0	90915831	G	C
5	chr5:90916459:A:G	0	90916459	G	A
5	chr5:90916875:G:A	0	90916875	A	G
5	chr5:90917075:G:A	0	90917075	A	G
5	chr5:90919711:T:C	0	90919711	C	T
5	chr5:90919770:G:A	0	90919770	A	G
5	chr5:90920989:G:A	0	90920989	A	G
5	chr5:90922030:A:C	0	90922030	C	A
5	chr5:90922072:T:C	0	90922072	C	T
5	chr5:90922110:C:A	0	90922110	A	C
5	chr5:90922727:A:G	0	90922727	G	A
5	chr5:90922795:A:G	0	90922795	G	A
5	chr5:90922879:T:C	0	90922879	C	T
5	chr5:90923029:A:ACT	0	90923029	ACT	A
5	chr5:90924439:G:A	0	90924439	A	G
5	chr5:90924522:C:T	0	90924522	T	C
5	chr5:90924949:T:C	0	90924949	C	T
5	chr5:90924953:G:A	0	90924953	A	G
5	chr5:90925010:T:C	0	90925010	C	T
5	chr5:90925041:G:A	0	90925041	A	G
5	chr5:90925076:G:C	0	90925076	C	G
5	chr5:90925106:C:T	0	90925106	T	C
5	chr5:90925534:G:T	0	90925534	T	G
5	chr5:90927424:A:G	0	90927424	G	A
5	chr5:90927574:C:T	0	90927574	T	C
5	chr5:90927602:C:T	0	90927602	T	C
5	chr5:90927727:T:C	0	90927727	C	T
5	chr5:90927793:C:T	0	90927793	T	C
5	chr5:90928037:C:T	0	90928037	T	C
5	chr5:90928327:G:A	0	90928327	A	G
5	chr5:90928502:C:T	0	90928502	T	C
5	chr5:90928655:C:A	0	90928655	A	C
5	chr5:90928881:A:G	0	90928881	G	A
5	chr5:90929636:T:G	0	90929636	G	T
5	chr5:90929644:A:C	0	90929644	C	A
5	chr5:90929669:G:A	0	90929669	A	G
5	chr5:90929979:A:G	0	90929979	G	A
5	chr5:90930244:G:A	0	90930244	A	G
5	chr5:90930309:G:T	0	90930309	T	G
5	chr5:90930465:C:T	0	90930465	T	C
5	chr5:90930725:G:C	0	90930725	C	G
5	chr5:90931162:G:A	0	90931162	A	G
5	chr5:90931719:G:T	0	90931719	T	G
5	chr5:90932242:C:T	0	90932242	T	C
5	chr5:90932278:A:C	0	90932278	C	A
5	chr5:90932583:A:G	0	90932583	G	A
5	chr5:90932614:A:T	0	90932614	T	A
5	chr5:90932723:GACAA:G	0	90932723	G	GACAA
5	chr5:90932976:C:T	0	90932976	T	C
5	chr5:90933609:T:G	0	90933609	G	T
5	chr5:90933713:C:A	0	90933713	A	C
5	chr5:90933725:A:G	0	90933725	G	A
5	chr5:90933990:G:A	0	90933990	A	G
5	chr5:90934955:A:G	0	90934955	G	A
5	chr5:90935421:T:C	0	90935421	C	T
5	chr5:90937603:A:G	0	90937603	G	A
5	chr5:90937850:G:C	0	90937850	C	G
5	chr5:90938116:T:C	0	90938116	C	T
5	chr5:90938190:A:G	0	90938190	G	A
5	chr5:90939480:C:T	0	90939480	T	C
5	chr5:90939550:A:G	0	90939550	G	A
5	chr5:90940232:A:G	0	90940232	G	A
5	chr5:90940549:G:C	0	90940549	C	G
5	chr5:90940605:T:A	0	90940605	A	T
5	chr5:90940830:AC:A	0	90940830	A	AC
5	chr5:90942241:T:C	0	90942241	C	T
5	chr5:90942478:G:C	0	90942478	C	G
5	chr5:90943318:A:G	0	90943318	G	A
5	chr5:90945987:AAAG:A	0	90945987	A	AAAG
5	chr5:90946193:T:C	0	90946193	C	T
5	chr5:90946573:C:G	0	90946573	G	C
5	chr5:90948082:T:C	0	90948082	C	T
5	chr5:90948287:G:A	0	90948287	A	G
5	chr5:90949095:C:A	0	90949095	A	C
5	chr5:90949863:CTT:C	0	90949863	C	CTT
5	chr5:90949896:C:T	0	90949896	T	C
5	chr5:90950112:C:T	0	90950112	T	C
5	chr5:90950250:A:G	0	90950250	G	A
5	chr5:90951025:T:G	0	90951025	G	T
5	chr5:90952184:T:A	0	90952184	A	T
5	chr5:90952625:A:G	0	90952625	G	A
5	chr5:90952930:C:T	0	90952930	T	C
5	chr5:90953218:T:A	0	90953218	A	T
5	chr5:90953288:A:G	0	90953288	G	A
5	chr5:90953337:A:G	0	90953337	G	A
5	chr5:90954083:G:A	0	90954083	A	G
5	chr5:90954814:A:T	0	90954814	T	A
5	chr5:90955016:T:G	0	90955016	G	T
5	chr5:90955135:A:G	0	90955135	G	A
5	chr5:90955276:T:C	0	90955276	C	T
5	chr5:90955388:G:T	0	90955388	T	G
5	chr5:90956260:T:C	0	90956260	C	T
5	chr5:90956415:C:A	0	90956415	A	C
5	chr5:90956474:T:C	0	90956474	C	T
5	chr5:90956612:A:G	0	90956612	G	A
5	chr5:90956871:A:T	0	90956871	T	A
5	chr5:90957076:G:A	0	90957076	A	G
5	chr5:90958075:A:G	0	90958075	G	A
5	chr5:90958345:G:T	0	90958345	T	G
5	chr5:90958512:G:A	0	90958512	A	G
5	chr5:90958538:TAAC:T	0	90958538	T	TAAC
5	chr5:90959181:T:G	0	90959181	G	T
5	chr5:90959364:G:A	0	90959364	A	G
5	chr5:90959564:G:A	0	90959564	A	G
5	chr5:90959918:T:C	0	90959918	C	T
5	chr5:90960183:G:T	0	90960183	T	G
5	chr5:90960279:T:C	0	90960279	C	T
5	chr5:90961002:G:A	0	90961002	A	G
5	chr5:90961155:T:A	0	90961155	A	T
5	chr5:90961427:A:G	0	90961427	G	A
5	chr5:90961549:GGAGT:G	0	90961549	G	GGAGT
5	chr5:90961575:A:G	0	90961575	G	A
5	chr5:90962767:A:G	0	90962767	G	A
5	chr5:90963515:A:C	0	90963515	C	A
5	chr5:90964596:C:G	0	90964596	G	C
5	chr5:90966377:T:A	0	90966377	A	T
5	chr5:90966658:T:C	0	90966658	C	T
5	chr5:90966675:C:G	0	90966675	G	C
5	chr5:90966795:T:C	0	90966795	C	T
5	chr5:90967241:ACT:A	0	90967241	A	ACT
5	chr5:90967352:A:T	0	90967352	T	A
5	chr5:90967700:T:TGC	0	90967700	TGC	T
5	chr5:90968046:C:T	0	90968046	T	C
5	chr5:90968099:A:G	0	90968099	G	A
5	chr5:90968300:A:G	0	90968300	G	A
5	chr5:90968431:T:C	0	90968431	C	T
5	chr5:90969841:T:C	0	90969841	C	T
5	chr5:90969992:G:A	0	90969992	A	G
5	chr5:90969998:T:C	0	90969998	C	T
5	chr5:90970251:T:C	0	90970251	C	T
5	chr5:90970652:T:A	0	90970652	A	T
5	chr5:90970847:T:C	0	90970847	C	T
5	chr5:90971275:T:C	0	90971275	C	T
5	chr5:90971775:A:G	0	90971775	G	A
5	chr5:90972173:C:T	0	90972173	T	C
5	chr5:90972351:T:C	0	90972351	C	T
5	chr5:90973346:A:G	0	90973346	G	A
5	chr5:90973349:T:A	0	90973349	A	T
5	chr5:90973532:C:A	0	90973532	A	C
5	chr5:90973559:G:A	0	90973559	A	G
5	chr5:90973695:T:C	0	90973695	C	T
5	chr5:90974019:G:A	0	90974019	A	G
5	chr5:90974465:T:G	0	90974465	G	T
5	chr5:90974496:A:G	0	90974496	G	A
5	chr5:90974783:A:G	0	90974783	G	A
5	chr5:90974943:C:T	0	90974943	T	C
5	chr5:90975008:AAAAC:A	0	90975008	A	AAAAC
5	chr5:90975097:G:A	0	90975097	A	G
5	chr5:90975118:T:C	0	90975118	C	T
5	chr5:90975293:C:T	0	90975293	T	C
5	chr5:90976380:A:G	0	90976380	G	A
5	chr5:90976393:A:G	0	90976393	G	A
5	chr5:90976806:C:A	0	90976806	A	C
5	chr5:90976939:T:C	0	90976939	C	T
5	chr5:90976981:T:G	0	90976981	G	T
5	chr5:90977646:A:G	0	90977646	G	A
5	chr5:90977984:G:A	0	90977984	A	G
5	chr5:90978034:A:C	0	90978034	C	A
5	chr5:90978227:G:A	0	90978227	A	G
5	chr5:90978714:A:G	0	90978714	G	A
5	chr5:90978956:A:G	0	90978956	G	A
5	chr5:90979089:T:A	0	90979089	A	T
5	chr5:90979217:G:A	0	90979217	A	G
5	chr5:90979249:A:T	0	90979249	T	A
5	chr5:90980008:T:G	0	90980008	G	T
5	chr5:90980084:G:A	0	90980084	A	G
5	chr5:90980376:G:A	0	90980376	A	G
5	chr5:90980481:A:G	0	90980481	G	A
5	chr5:90980568:A:G	0	90980568	G	A
5	chr5:90980928:A:G	0	90980928	G	A
5	chr5:90981220:A:G	0	90981220	G	A
5	chr5:90981858:C:A	0	90981858	A	C
5	chr5:90981980:T:C	0	90981980	C	T
5	chr5:90982400:A:T	0	90982400	T	A
5	chr5:90983329:G:A	0	90983329	A	G
5	chr5:90983476:C:T	0	90983476	T	C
5	chr5:90983597:C:T	0	90983597	T	C
5	chr5:90983625:G:A	0	90983625	A	G
5	chr5:90984011:T:C	0	90984011	C	T
5	chr5:90984086:C:T	0	90984086	T	C
5	chr5:90988937:AGCTTCATC:A	0	90988937	A	AGCTTCATC
5	chr5:90989258:C:T	0	90989258	T	C
5	chr5:90990082:C:T	0	90990082	T	C
5	chr5:90993530:G:C	0	90993530	C	G
5	chr5:90993800:G:T	0	90993800	T	G
5	chr5:90994097:A:G	0	90994097	G	A
5	chr5:90994180:C:T	0	90994180	T	C
5	chr5:90994188:A:C	0	90994188	C	A
5	chr5:90994216:T:C	0	90994216	C	T
5	chr5:90996164:T:TG	0	90996164	TG	T
5	chr5:90998728:C:T	0	90998728	T	C
5	chr5:90998890:G:A	0	90998890	A	G
5	chr5:91000365:G:A	0	91000365	A	G
5	chr5:91001699:A:G	0	91001699	G	A
5	chr5:91001757:A:G	0	91001757	G	A
5	chr5:91002094:A:G	0	91002094	G	A
5	chr5:91002945:A:T	0	91002945	T	A
5	chr5:91003252:T:A	0	91003252	A	T
5	chr5:91003406:G:C	0	91003406	C	G
5	chr5:91003636:A:G	0	91003636	G	A
5	chr5:91004602:A:ACT	0	91004602	ACT	A
5	chr5:91004651:T:C	0	91004651	C	T
5	chr5:91005782:A:G	0	91005782	G	A
5	chr5:91005875:T:A	0	91005875	A	T
5	chr5:91005947:G:A	0	91005947	A	G
5	chr5:91006045:G:A	0	91006045	A	G
5	chr5:91006220:C:T	0	91006220	T	C
5	chr5:91006224:T:C	0	91006224	C	T
5	chr5:91006300:A:G	0	91006300	G	A
5	chr5:91006773:T:TA	0	91006773	TA	T
5	chr5:91007522:C:T	0	91007522	T	C
5	chr5:91007713:G:A	0	91007713	A	G
5	chr5:91007801:T:A	0	91007801	A	T
5	chr5:91007947:T:C	0	91007947	C	T
5	chr5:91008714:G:A	0	91008714	A	G
5	chr5:91008760:G:T	0	91008760	T	G
5	chr5:91009657:A:AT	0	91009657	AT	A
5	chr5:91009662:A:T	0	91009662	T	A
5	chr5:91010162:A:G	0	91010162	G	A
5	chr5:91010626:G:T	0	91010626	T	G
5	chr5:91010789:AATTT:A	0	91010789	A	AATTT
5	chr5:91011122:A:G	0	91011122	G	A
5	chr5:91011335:C:T	0	91011335	T	C
5	chr5:91011344:A:G	0	91011344	G	A
5	chr5:91012571:C:T	0	91012571	T	C
5	chr5:91013209:A:G	0	91013209	G	A
5	chr5:91013918:G:A	0	91013918	A	G
5	chr5:91013970:C:T	0	91013970	T	C
5	chr5:91014626:GTA:G	0	91014626	G	GTA
5	chr5:91014903:G:A	0	91014903	A	G
5	chr5:91015282:T:G	0	91015282	G	T
5	chr5:91015665:T:G	0	91015665	G	T
5	chr5:91015941:C:T	0	91015941	T	C
5	chr5:91017228:C:T	0	91017228	T	C
5	chr5:91017854:T:C	0	91017854	C	T
5	chr5:91018590:C:G	0	91018590	G	C
5	chr5:91018836:G:A	0	91018836	A	G
5	chr5:91018963:C:A	0	91018963	A	C
5	chr5:91019048:C:T	0	91019048	T	C
5	chr5:91019088:C:T	0	91019088	T	C
5	chr5:91019219:A:G	0	91019219	G	A
5	chr5:91020965:G:A	0	91020965	A	G
5	chr5:91022574:C:A	0	91022574	A	C
5	chr5:91023285:TAAG:T	0	91023285	T	TAAG
5	chr5:91024077:G:A	0	91024077	A	G
5	chr5:91025042:T:C	0	91025042	C	T
5	chr5:91025471:A:G	0	91025471	G	A
5	chr5:91026211:G:T	0	91026211	T	G
5	chr5:91030765:T:C	0	91030765	C	T
5	chr5:91031613:G:C	0	91031613	C	G
5	chr5:91032720:A:G	0	91032720	G	A
5	chr5:91033110:G:A	0	91033110	A	G
5	chr5:91033641:T:C	0	91033641	C	T
5	chr5:91035810:T:C	0	91035810	C	T
5	chr5:91036104:AT:A	0	91036104	A	AT
5	chr5:91037324:G:A	0	91037324	A	G
5	chr5:91037467:TATC:T	0	91037467	T	TATC
5	chr5:91037819:T:C	0	91037819	C	T
5	chr5:91038139:G:A	0	91038139	A	G
5	chr5:91039719:G:A	0	91039719	A	G
5	chr5:91039818:G:A	0	91039818	A	G
5	chr5:91040714:T:C	0	91040714	C	T
5	chr5:91041536:G:C	0	91041536	C	G
5	chr5:91041596:C:T	0	91041596	T	C
5	chr5:91043497:C:T	0	91043497	T	C
5	chr5:91043963:G:A	0	91043963	A	G
5	chr5:91044251:G:A	0	91044251	A	G
5	chr5:91044814:C:T	0	91044814	T	C
5	chr5:91047028:G:A	0	91047028	A	G
5	chr5:91047761:A:G	0	91047761	G	A
5	chr5:91048201:A:G	0	91048201	G	A
5	chr5:91048332:T:C	0	91048332	C	T
5	chr5:91050522:T:G	0	91050522	G	T
5	chr5:91050563:A:T	0	91050563	T	A
5	chr5:91051472:A:C	0	91051472	C	A
5	chr5:91052970:G:A	0	91052970	A	G
5	chr5:91053196:C:T	0	91053196	T	C
5	chr5:91053446:A:G	0	91053446	G	A
5	chr5:91054685:T:G	0	91054685	G	T
5	chr5:91055142:A:G	0	91055142	G	A
5	chr5:91055181:T:C	0	91055181	C	T
5	chr5:91055333:T:A	0	91055333	A	T
5	chr5:91055396:TTAATGA:T	0	91055396	T	TTAATGA
5	chr5:91055646:T:A	0	91055646	A	T
5	chr5:91055882:A:G	0	91055882	G	A
5	chr5:91056159:A:G	0	91056159	G	A
5	chr5:91056403:C:T	0	91056403	T	C
5	chr5:91056492:T:C	0	91056492	C	T
5	chr5:91056877:A:G	0	91056877	G	A
5	chr5:91058282:T:C	0	91058282	C	T
5	chr5:91058448:G:A	0	91058448	A	G
5	chr5:91060747:G:A	0	91060747	A	G
5	chr5:91060873:A:G	0	91060873	G	A
5	chr5:91061135:C:G	0	91061135	G	C
5	chr5:91061484:A:G	0	91061484	G	A
5	chr5:91062483:A:G	0	91062483	G	A
5	chr5:91064115:T:C	0	91064115	C	T
5	chr5:91066193:G:A	0	91066193	A	G
5	chr5:91066557:G:A	0	91066557	A	G
5	chr5:91068808:A:C	0	91068808	C	A
5	chr5:91069520:A:G	0	91069520	G	A
5	chr5:91070188:T:A	0	91070188	A	T
5	chr5:91070399:T:C	0	91070399	C	T
5	chr5:91070455:G:A	0	91070455	A	G
5	chr5:91071174:G:A	0	91071174	A	G
5	chr5:91072779:C:T	0	91072779	T	C
5	chr5:91072966:T:C	0	91072966	C	T
5	chr5:91073788:A:G	0	91073788	G	A
5	chr5:91074070:C:A	0	91074070	A	C
5	chr5:91074325:C:G	0	91074325	G	C
5	chr5:91075959:T:C	0	91075959	C	T
5	chr5:91078896:T:C	0	91078896	C	T
5	chr5:91079259:G:A	0	91079259	A	G
5	chr5:91082172:A:G	0	91082172	G	A
5	chr5:91083336:A:G	0	91083336	G	A
5	chr5:91083994:C:T	0	91083994	T	C
5	chr5:91084061:A:G	0	91084061	G	A
5	chr5:91085028:A:G	0	91085028	G	A
5	chr5:91087399:C:T	0	91087399	T	C
5	chr5:91087644:A:G	0	91087644	G	A
5	chr5:91089781:T:C	0	91089781	C	T
5	chr5:91090351:C:G	0	91090351	G	C
5	chr5:91090697:G:T	0	91090697	T	G
5	chr5:91091802:G:A	0	91091802	A	G
5	chr5:91092423:A:G	0	91092423	G	A
5	chr5:91093023:C:G	0	91093023	G	C
5	chr5:91093633:A:C	0	91093633	C	A
5	chr5:91094066:A:G	0	91094066	G	A
5	chr5:91094763:G:A	0	91094763	A	G
5	chr5:91095118:T:C	0	91095118	C	T
5	chr5:91096103:T:C	0	91096103	C	T
5	chr5:91096104:A:C	0	91096104	C	A
5	chr5:91096804:A:G	0	91096804	G	A
5	chr5:91098808:A:G	0	91098808	G	A
5	chr5:91099389:G:T	0	91099389	T	G
5	chr5:91100044:G:A	0	91100044	A	G
5	chr5:91100101:T:C	0	91100101	C	T
5	chr5:91100335:G:A	0	91100335	A	G
5	chr5:91101024:ATC:A	0	91101024	A	ATC
5	chr5:91101516:G:A	0	91101516	A	G
5	chr5:91102100:C:T	0	91102100	T	C
5	chr5:91102197:A:G	0	91102197	G	A
5	chr5:91103195:A:T	0	91103195	T	A
5	chr5:91103521:A:G	0	91103521	G	A
5	chr5:91104005:T:C	0	91104005	C	T
5	chr5:91104666:A:G	0	91104666	G	A
5	chr5:91105292:C:CA	0	91105292	CA	C
5	chr5:91105581:G:C	0	91105581	C	G
5	chr5:91107192:A:AG	0	91107192	AG	A
5	chr5:91108189:T:C	0	91108189	C	T
5	chr5:91108468:T:TG	0	91108468	TG	T
5	chr5:91108722:G:A	0	91108722	A	G
5	chr5:91108798:T:A	0	91108798	A	T
5	chr5:91109804:A:G	0	91109804	G	A
5	chr5:91110018:A:G	0	91110018	G	A
5	chr5:91110886:T:TG	0	91110886	TG	T
5	chr5:91111181:A:G	0	91111181	G	A
5	chr5:91111205:A:G	0	91111205	G	A
5	chr5:91111482:A:G	0	91111482	G	A
5	chr5:91111926:T:C	0	91111926	C	T
5	chr5:91112322:A:C	0	91112322	C	A
5	chr5:91112654:A:G	0	91112654	G	A
5	chr5:91113214:C:A	0	91113214	A	C
5	chr5:91113264:C:A	0	91113264	A	C
5	chr5:91114478:G:A	0	91114478	A	G
5	chr5:91114607:T:C	0	91114607	C	T
5	chr5:91114875:G:A	0	91114875	A	G
5	chr5:91116554:C:G	0	91116554	G	C
5	chr5:91116864:G:A	0	91116864	A	G
5	chr5:91117534:A:G	0	91117534	G	A
5	chr5:91117557:C:A	0	91117557	A	C
5	chr5:91119768:G:A	0	91119768	A	G
5	chr5:91120161:C:T	0	91120161	T	C
5	chr5:91120575:C:T	0	91120575	T	C
5	chr5:91120903:A:G	0	91120903	G	A
5	chr5:91120949:G:A	0	91120949	A	G
5	chr5:91121776:T:C	0	91121776	C	T
5	chr5:91122215:G:A	0	91122215	A	G
5	chr5:91122602:G:A	0	91122602	A	G
5	chr5:91122916:A:G	0	91122916	G	A
5	chr5:91123209:AAG:A	0	91123209	A	AAG
5	chr5:91123266:G:A	0	91123266	A	G
5	chr5:91125681:T:C	0	91125681	C	T
5	chr5:91125810:G:A	0	91125810	A	G
5	chr5:91126399:T:C	0	91126399	C	T
5	chr5:91127345:A:G	0	91127345	G	A
5	chr5:91127484:G:T	0	91127484	T	G
5	chr5:91127947:T:G	0	91127947	G	T
5	chr5:91128462:C:T	0	91128462	T	C
5	chr5:91129225:T:C	0	91129225	C	T
5	chr5:91129264:TA:T	0	91129264	T	TA
5	chr5:91129592:A:G	0	91129592	G	A
5	chr5:91130816:A:G	0	91130816	G	A
5	chr5:91131231:C:T	0	91131231	T	C
5	chr5:91134315:G:A	0	91134315	A	G
5	chr5:91135962:C:T	0	91135962	T	C
5	chr5:91136055:A:C	0	91136055	C	A
5	chr5:91136157:A:G	0	91136157	G	A
5	chr5:91136165:A:G	0	91136165	G	A
5	chr5:91140555:T:G	0	91140555	G	T
5	chr5:91142656:C:T	0	91142656	T	C
5	chr5:91145329:G:A	0	91145329	A	G
5	chr5:91145885:C:T	0	91145885	T	C
5	chr5:91146688:G:A	0	91146688	A	G
5	chr5:91147776:G:A	0	91147776	A	G
5	chr5:91148390:G:C	0	91148390	C	G
5	chr5:91148847:G:A	0	91148847	A	G
5	chr5:91151315:T:A	0	91151315	A	T
5	chr5:91151399:G:A	0	91151399	A	G
5	chr5:91152297:T:C	0	91152297	C	T
5	chr5:91153214:T:C	0	91153214	C	T
5	chr5:91153337:G:A	0	91153337	A	G
5	chr5:91154115:T:C	0	91154115	C	T
5	chr5:91154296:T:C	0	91154296	C	T
5	chr5:91155222:A:G	0	91155222	G	A
5	chr5:91156941:C:T	0	91156941	T	C
5	chr5:91157374:G:C	0	91157374	C	G
5	chr5:91157425:T:C	0	91157425	C	T
5	chr5:91160106:A:C	0	91160106	C	A
5	chr5:91162309:C:A	0	91162309	A	C
5	chr5:91163274:A:G	0	91163274	G	A
5	chr5:91165219:G:A	0	91165219	A	G
5	chr5:91167454:G:A	0	91167454	A	G
5	chr5:91168418:T:C	0	91168418	C	T
5	chr5:91168572:A:G	0	91168572	G	A
5	chr5:91169010:T:C	0	91169010	C	T
5	chr5:91169120:T:C	0	91169120	C	T
5	chr5:91170479:C:T	0	91170479	T	C
5	chr5:91171407:A:G	0	91171407	G	A
5	chr5:91172735:C:G	0	91172735	G	C
5	chr5:91173903:A:T	0	91173903	T	A
5	chr5:91175634:G:A	0	91175634	A	G
5	chr5:91175776:C:T	0	91175776	T	C
5	chr5:91175793:G:A	0	91175793	A	G
5	chr5:91176393:G:A	0	91176393	A	G
5	chr5:91176675:A:G	0	91176675	G	A
5	chr5:91176863:C:T	0	91176863	T	C
5	chr5:91179693:C:A	0	91179693	A	C
5	chr5:91180108:C:T	0	91180108	T	C
5	chr5:91182472:C:T	0	91182472	T	C
5	chr5:91182988:C:T	0	91182988	T	C
5	chr5:91183288:A:G	0	91183288	G	A
5	chr5:91183392:CTCAGCCTCCCAAAGTGCT:C	0	91183392	C	CTCAGCCTCCCAAAGTGCT
5	chr5:91185156:AT:A	0	91185156	A	AT
5	chr5:91187037:T:G	0	91187037	G	T
5	chr5:91188216:A:G	0	91188216	G	A
5	chr5:91188219:C:T	0	91188219	T	C
5	chr5:91188225:G:A	0	91188225	A	G
5	chr5:91188314:T:C	0	91188314	C	T
5	chr5:91188883:A:T	0	91188883	T	A
5	chr5:91189056:T:C	0	91189056	C	T
5	chr5:91189165:T:G	0	91189165	G	T
5	chr5:91189897:C:T	0	91189897	T	C
5	chr5:91190749:G:A	0	91190749	A	G
5	chr5:91190840:C:T	0	91190840	T	C
5	chr5:91192039:T:C	0	91192039	C	T
5	chr5:91192281:C:G	0	91192281	G	C
5	chr5:91192850:A:G	0	91192850	G	A
5	chr5:91193516:A:G	0	91193516	G	A
5	chr5:91193517:T:C	0	91193517	C	T
5	chr5:91193546:G:A	0	91193546	A	G
5	chr5:91194253:T:C	0	91194253	C	T
5	chr5:91194432:C:T	0	91194432	T	C
5	chr5:91194826:C:G	0	91194826	G	C
5	chr5:91196276:C:T	0	91196276	T	C
5	chr5:91197836:C:T	0	91197836	T	C
5	chr5:91198258:T:G	0	91198258	G	T
5	chr5:91198297:C:T	0	91198297	T	C
5	chr5:91198964:A:G	0	91198964	G	A
5	chr5:91199049:T:C	0	91199049	C	T
5	chr5:91199170:G:A	0	91199170	A	G
5	chr5:91200062:A:G	0	91200062	G	A
5	chr5:91200180:G:A	0	91200180	A	G
5	chr5:91200809:TTAA:T	0	91200809	T	TTAA
5	chr5:91201434:C:T	0	91201434	T	C
5	chr5:91201618:T:C	0	91201618	C	T
5	chr5:91203080:G:A	0	91203080	A	G
5	chr5:91203249:G:A	0	91203249	A	G
5	chr5:91208654:AG:A	0	91208654	A	AG
5	chr5:91209025:C:T	0	91209025	T	C
5	chr5:91209271:G:A	0	91209271	A	G
5	chr5:91210987:C:T	0	91210987	T	C
5	chr5:91211279:A:G	0	91211279	G	A
5	chr5:91211806:T:C	0	91211806	C	T
5	chr5:91211911:T:C	0	91211911	C	T
5	chr5:91213419:G:A	0	91213419	A	G
5	chr5:91213546:G:A	0	91213546	A	G
5	chr5:91214992:A:G	0	91214992	G	A
5	chr5:91215857:C:T	0	91215857	T	C
5	chr5:91216477:G:C	0	91216477	C	G
5	chr5:91216482:A:T	0	91216482	T	A
5	chr5:91216483:A:C	0	91216483	C	A
5	chr5:91217122:A:G	0	91217122	G	A
5	chr5:91217963:A:G	0	91217963	G	A
5	chr5:91219707:C:G	0	91219707	G	C
5	chr5:91220134:G:C	0	91220134	C	G
5	chr5:91220930:A:T	0	91220930	T	A
5	chr5:91221276:C:T	0	91221276	T	C
5	chr5:91221329:C:A	0	91221329	A	C
5	chr5:91222159:T:A	0	91222159	A	T
5	chr5:91222405:A:G	0	91222405	G	A
5	chr5:91222497:A:G	0	91222497	G	A
5	chr5:91222863:T:C	0	91222863	C	T
5	chr5:91223679:G:A	0	91223679	A	G
5	chr5:91224693:T:C	0	91224693	C	T
5	chr5:91225300:G:A	0	91225300	A	G
5	chr5:91225948:G:GTTTA	0	91225948	GTTTA	G
5	chr5:91225955:T:A	0	91225955	A	T
5	chr5:91226622:C:T	0	91226622	T	C
5	chr5:91226647:C:A	0	91226647	A	C
5	chr5:91227340:T:C	0	91227340	C	T
5	chr5:91227506:A:G	0	91227506	G	A
5	chr5:91227813:C:T	0	91227813	T	C
5	chr5:91227852:T:C	0	91227852	C	T
5	chr5:91227954:A:C	0	91227954	C	A
5	chr5:91228288:C:T	0	91228288	T	C
5	chr5:91228458:C:CT	0	91228458	CT	C
5	chr5:91229918:C:G	0	91229918	G	C
5	chr5:91230201:G:A	0	91230201	A	G
5	chr5:91231526:C:T	0	91231526	T	C
5	chr5:91232932:C:T	0	91232932	T	C
5	chr5:91235561:T:G	0	91235561	G	T
5	chr5:91235583:C:T	0	91235583	T	C
5	chr5:91235714:A:G	0	91235714	G	A
5	chr5:91236356:T:C	0	91236356	C	T
5	chr5:91237196:C:T	0	91237196	T	C
5	chr5:91237530:T:C	0	91237530	C	T
5	chr5:91237735:A:G	0	91237735	G	A
5	chr5:91237936:T:C	0	91237936	C	T
5	chr5:91238286:T:G	0	91238286	G	T
5	chr5:91238470:C:T	0	91238470	T	C
5	chr5:91238747:A:G	0	91238747	G	A
5	chr5:91238860:CTTAG:C	0	91238860	C	CTTAG
5	chr5:91239026:A:G	0	91239026	G	A
5	chr5:91239621:A:G	0	91239621	G	A
5	chr5:91239918:C:T	0	91239918	T	C
5	chr5:91240483:C:T	0	91240483	T	C
5	chr5:91240504:T:C	0	91240504	C	T
5	chr5:91240756:T:C	0	91240756	C	T
5	chr5:91240863:A:G	0	91240863	G	A
5	chr5:91242413:G:A	0	91242413	A	G
5	chr5:91242595:A:G	0	91242595	G	A
5	chr5:91242650:C:T	0	91242650	T	C
5	chr5:91242905:T:C	0	91242905	C	T
5	chr5:91243255:C:T	0	91243255	T	C
5	chr5:91243386:C:T	0	91243386	T	C
5	chr5:91243498:T:G	0	91243498	G	T
5	chr5:91243609:T:C	0	91243609	C	T
5	chr5:91244705:T:G	0	91244705	G	T
5	chr5:91245042:A:AAAAAC	0	91245042	AAAAAC	A
5	chr5:91246658:G:A	0	91246658	A	G
5	chr5:91246675:A:G	0	91246675	G	A
5	chr5:91246739:C:T	0	91246739	T	C
5	chr5:91246808:C:T	0	91246808	T	C
5	chr5:91249431:G:A	0	91249431	A	G
5	chr5:91249775:G:A	0	91249775	A	G
5	chr5:91250854:C:T	0	91250854	T	C
5	chr5:91251550:C:T	0	91251550	T	C
5	chr5:91252890:A:G	0	91252890	G	A
5	chr5:91253324:T:C	0	91253324	C	T
5	chr5:91253739:C:A	0	91253739	A	C
5	chr5:91254381:T:A	0	91254381	A	T
5	chr5:91254562:G:A	0	91254562	A	G
5	chr5:91256227:G:A	0	91256227	A	G
5	chr5:91257905:C:T	0	91257905	T	C
5	chr5:91259107:C:G	0	91259107	G	C
5	chr5:91259312:C:T	0	91259312	T	C
5	chr5:91260741:C:T	0	91260741	T	C
5	chr5:91260834:G:A	0	91260834	A	G
5	chr5:91260968:A:G	0	91260968	G	A
5	chr5:91262125:C:T	0	91262125	T	C
5	chr5:91262874:T:C	0	91262874	C	T
5	chr5:91262978:A:G	0	91262978	G	A
5	chr5:91266362:C:T	0	91266362	T	C
5	chr5:91266701:C:T	0	91266701	T	C
5	chr5:91268232:C:T	0	91268232	T	C
5	chr5:91268274:T:C	0	91268274	C	T
5	chr5:91268322:C:T	0	91268322	T	C
5	chr5:91268746:C:A	0	91268746	A	C
5	chr5:91268754:G:A	0	91268754	A	G
5	chr5:91269979:C:T	0	91269979	T	C
5	chr5:91270681:A:G	0	91270681	G	A
5	chr5:91271103:C:T	0	91271103	T	C
5	chr5:91271214:C:G	0	91271214	G	C
5	chr5:91271611:C:T	0	91271611	T	C
5	chr5:91271838:C:T	0	91271838	T	C
5	chr5:91273456:G:C	0	91273456	C	G
5	chr5:91273857:T:G	0	91273857	G	T
5	chr5:91274876:G:A	0	91274876	A	G
5	chr5:91274999:A:G	0	91274999	G	A
5	chr5:91275072:T:C	0	91275072	C	T
5	chr5:91275407:G:A	0	91275407	A	G
5	chr5:91275474:A:C	0	91275474	C	A
5	chr5:91275616:A:G	0	91275616	G	A
5	chr5:91275695:G:A	0	91275695	A	G
5	chr5:91275824:A:G	0	91275824	G	A
5	chr5:91276734:G:A	0	91276734	A	G
5	chr5:91276745:T:A	0	91276745	A	T
5	chr5:91276951:C:T	0	91276951	T	C
5	chr5:91277104:G:A	0	91277104	A	G
5	chr5:91280462:G:A	0	91280462	A	G
5	chr5:91280763:C:T	0	91280763	T	C
5	chr5:91281141:G:A	0	91281141	A	G
5	chr5:91281619:G:A	0	91281619	A	G
5	chr5:91282063:A:G	0	91282063	G	A
5	chr5:91282475:G:T	0	91282475	T	G
5	chr5:91282484:C:A	0	91282484	A	C
5	chr5:91283471:C:T	0	91283471	T	C
5	chr5:91283816:A:G	0	91283816	G	A
5	chr5:91284553:C:A	0	91284553	A	C
5	chr5:91284791:A:G	0	91284791	G	A
5	chr5:91287097:G:C	0	91287097	C	G
5	chr5:91289638:T:C	0	91289638	C	T
5	chr5:91290342:C:A	0	91290342	A	C
5	chr5:91292501:A:G	0	91292501	G	A
5	chr5:91292664:C:T	0	91292664	T	C
5	chr5:91292934:G:A	0	91292934	A	G
5	chr5:91294656:C:A	0	91294656	A	C
5	chr5:91294923:A:G	0	91294923	G	A
5	chr5:91296322:A:C	0	91296322	C	A
5	chr5:91297507:T:C	0	91297507	C	T
5	chr5:91297766:T:C	0	91297766	C	T
5	chr5:91298157:C:T	0	91298157	T	C
5	chr5:91298447:C:T	0	91298447	T	C
5	chr5:91299017:T:C	0	91299017	C	T
5	chr5:91300586:G:A	0	91300586	A	G
5	chr5:91301920:G:A	0	91301920	A	G
5	chr5:91302356:G:C	0	91302356	C	G
5	chr5:91304127:G:A	0	91304127	A	G
5	chr5:91304214:A:G	0	91304214	G	A
5	chr5:91304393:T:C	0	91304393	C	T
5	chr5:91304895:C:T	0	91304895	T	C
5	chr5:91305049:C:G	0	91305049	G	C
5	chr5:91305272:T:C	0	91305272	C	T
5	chr5:91305473:C:T	0	91305473	T	C
5	chr5:91305548:C:T	0	91305548	T	C
5	chr5:91307575:T:G	0	91307575	G	T
5	chr5:91309006:T:C	0	91309006	C	T
5	chr5:91309572:T:C	0	91309572	C	T
5	chr5:91310757:G:T	0	91310757	T	G
5	chr5:91310770:C:T	0	91310770	T	C
5	chr5:91311125:CAT:C	0	91311125	C	CAT
5	chr5:91311246:G:A	0	91311246	A	G
5	chr5:91312108:G:A	0	91312108	A	G
5	chr5:91312972:A:T	0	91312972	T	A
5	chr5:91313770:G:C	0	91313770	C	G
5	chr5:91313774:A:G	0	91313774	G	A
5	chr5:91313919:A:G	0	91313919	G	A
5	chr5:91314576:G:A	0	91314576	A	G
5	chr5:91315152:A:T	0	91315152	T	A
5	chr5:91316142:T:C	0	91316142	C	T
5	chr5:91316611:G:A	0	91316611	A	G
5	chr5:91318281:G:A	0	91318281	A	G
5	chr5:91318532:C:T	0	91318532	T	C
5	chr5:91319933:T:C	0	91319933	C	T
5	chr5:91320430:T:C	0	91320430	C	T
5	chr5:91320686:A:G	0	91320686	G	A
5	chr5:91321875:C:T	0	91321875	T	C
5	chr5:91322148:G:A	0	91322148	A	G
5	chr5:91324051:T:C	0	91324051	C	T
5	chr5:91324098:A:T	0	91324098	T	A
5	chr5:91326699:G:A	0	91326699	A	G
5	chr5:91327769:A:C	0	91327769	C	A
5	chr5:91332483:A:C	0	91332483	C	A
5	chr5:91334091:A:AC	0	91334091	AC	A
5	chr5:91335567:C:T	0	91335567	T	C
5	chr5:91336155:T:G	0	91336155	G	T
5	chr5:91336174:G:A	0	91336174	A	G
5	chr5:91336924:A:G	0	91336924	G	A
5	chr5:91336950:AC:A	0	91336950	A	AC
5	chr5:91337129:G:A	0	91337129	A	G
5	chr5:91337255:A:G	0	91337255	G	A
5	chr5:91338119:C:G	0	91338119	G	C
5	chr5:91340138:T:G	0	91340138	G	T
5	chr5:91342117:G:A	0	91342117	A	G
5	chr5:91342441:G:A	0	91342441	A	G
5	chr5:91342689:A:G	0	91342689	G	A
5	chr5:91342874:G:A	0	91342874	A	G
5	chr5:91343278:T:C	0	91343278	C	T
5	chr5:91343510:G:T	0	91343510	T	G
5	chr5:91343511:C:T	0	91343511	T	C
5	chr5:91344717:A:G	0	91344717	G	A
5	chr5:91345299:C:T	0	91345299	T	C
5	chr5:91345859:C:T	0	91345859	T	C
5	chr5:91346413:T:G	0	91346413	G	T
5	chr5:91346473:C:T	0	91346473	T	C
5	chr5:91346502:T:C	0	91346502	C	T
5	chr5:91346534:A:C	0	91346534	C	A
5	chr5:91346828:C:T	0	91346828	T	C
5	chr5:91347186:T:C	0	91347186	C	T
5	chr5:91347983:A:G	0	91347983	G	A
5	chr5:91348811:C:T	0	91348811	T	C
5	chr5:91348864:G:GT	0	91348864	GT	G
5	chr5:91349320:A:G	0	91349320	G	A
5	chr5:91349784:A:C	0	91349784	C	A
5	chr5:91349975:T:G	0	91349975	G	T
5	chr5:91350378:A:G	0	91350378	G	A
5	chr5:91350446:C:T	0	91350446	T	C
5	chr5:91351305:A:G	0	91351305	G	A
5	chr5:91351828:C:T	0	91351828	T	C
5	chr5:91351953:T:C	0	91351953	C	T
5	chr5:91351958:C:T	0	91351958	T	C
5	chr5:91352291:G:A	0	91352291	A	G
5	chr5:91353481:C:T	0	91353481	T	C
5	chr5:91357092:A:G	0	91357092	G	A
5	chr5:91357130:C:T	0	91357130	T	C
5	chr5:91357295:C:G	0	91357295	G	C
5	chr5:91359126:T:C	0	91359126	C	T
5	chr5:91359136:A:G	0	91359136	G	A
5	chr5:91360423:TA:T	0	91360423	T	TA
5	chr5:91361109:C:T	0	91361109	T	C
5	chr5:91361236:G:C	0	91361236	C	G
5	chr5:91361442:T:C	0	91361442	C	T
5	chr5:91362575:A:T	0	91362575	T	A
5	chr5:91363512:A:T	0	91363512	T	A
5	chr5:91364630:T:C	0	91364630	C	T
5	chr5:91365403:C:A	0	91365403	A	C
5	chr5:91365782:G:A	0	91365782	A	G
5	chr5:91366014:G:A	0	91366014	A	G
5	chr5:91366916:C:T	0	91366916	T	C
5	chr5:91373535:A:C	0	91373535	C	A
5	chr5:91373954:A:G	0	91373954	G	A
5	chr5:91375457:A:T	0	91375457	T	A
5	chr5:91375807:C:T	0	91375807	T	C
5	chr5:91376120:T:G	0	91376120	G	T
5	chr5:91376894:T:G	0	91376894	G	T
5	chr5:91383702:C:T	0	91383702	T	C
5	chr5:91385132:G:A	0	91385132	A	G
5	chr5:91386334:C:T	0	91386334	T	C
5	chr5:91391164:G:T	0	91391164	T	G
5	chr5:91392923:A:G	0	91392923	G	A
5	chr5:91393235:A:G	0	91393235	G	A
5	chr5:91398980:G:A	0	91398980	A	G
5	chr5:91399465:T:G	0	91399465	G	T
5	chr5:91401453:T:C	0	91401453	C	T
5	chr5:91403761:CTG:C	0	91403761	C	CTG
5	chr5:91404564:A:T	0	91404564	T	A
5	chr5:91405530:G:GGAA	0	91405530	GGAA	G
5	chr5:91406965:G:A	0	91406965	A	G
5	chr5:91408023:A:G	0	91408023	G	A
5	chr5:91411899:T:C	0	91411899	C	T
5	chr5:91411956:G:A	0	91411956	A	G
5	chr5:91412006:G:A	0	91412006	A	G
5	chr5:91416211:TTTC:T	0	91416211	T	TTTC
5	chr5:91416306:A:G	0	91416306	G	A
5	chr5:91418778:G:A	0	91418778	A	G
5	chr5:91418993:G:T	0	91418993	T	G
5	chr5:91421512:A:G	0	91421512	G	A
5	chr5:91422192:T:A	0	91422192	A	T
5	chr5:91422381:C:T	0	91422381	T	C
5	chr5:91422657:A:G	0	91422657	G	A
5	chr5:91422700:T:C	0	91422700	C	T
5	chr5:91424592:A:G	0	91424592	G	A
5	chr5:91427217:T:G	0	91427217	G	T
5	chr5:91428781:T:C	0	91428781	C	T
5	chr5:91430070:C:T	0	91430070	T	C
5	chr5:91430388:C:T	0	91430388	T	C
5	chr5:91431595:G:A	0	91431595	A	G
5	chr5:91432557:A:T	0	91432557	T	A
5	chr5:91434089:C:T	0	91434089	T	C
5	chr5:91435249:C:G	0	91435249	G	C
5	chr5:91436248:T:A	0	91436248	A	T
5	chr5:91436408:C:T	0	91436408	T	C
5	chr5:91436468:A:C	0	91436468	C	A
5	chr5:91437707:C:T	0	91437707	T	C
5	chr5:91439875:G:A	0	91439875	A	G
5	chr5:91440720:T:C	0	91440720	C	T
5	chr5:91442028:C:T	0	91442028	T	C
5	chr5:91442807:A:C	0	91442807	C	A
5	chr5:91444589:C:T	0	91444589	T	C
5	chr5:91444600:C:T	0	91444600	T	C
5	chr5:91444708:A:G	0	91444708	G	A
5	chr5:91444714:A:T	0	91444714	T	A
5	chr5:91446190:A:G	0	91446190	G	A
5	chr5:91446371:A:G	0	91446371	G	A
5	chr5:91446627:C:T	0	91446627	T	C
5	chr5:91446784:C:T	0	91446784	T	C
5	chr5:91448289:A:G	0	91448289	G	A
5	chr5:91448411:A:G	0	91448411	G	A
5	chr5:91448692:A:G	0	91448692	G	A
5	chr5:91449288:T:C	0	91449288	C	T
5	chr5:91450126:C:A	0	91450126	A	C
5	chr5:91450630:C:T	0	91450630	T	C
5	chr5:91450776:C:T	0	91450776	T	C
5	chr5:91451681:T:C	0	91451681	C	T
5	chr5:91454239:T:C	0	91454239	C	T
5	chr5:91454785:G:T	0	91454785	T	G
5	chr5:91455526:C:T	0	91455526	T	C
5	chr5:91455564:A:C	0	91455564	C	A
5	chr5:91457700:T:G	0	91457700	G	T
5	chr5:91458059:G:A	0	91458059	A	G
5	chr5:91458089:A:G	0	91458089	G	A
5	chr5:91458324:A:G	0	91458324	G	A
5	chr5:91459918:G:T	0	91459918	T	G
5	chr5:91460770:A:G	0	91460770	G	A
5	chr5:91461743:A:G	0	91461743	G	A
5	chr5:91461782:A:G	0	91461782	G	A
5	chr5:91461811:G:A	0	91461811	A	G
5	chr5:91462281:A:G	0	91462281	G	A
5	chr5:91462487:T:A	0	91462487	A	T
5	chr5:91462736:T:C	0	91462736	C	T
5	chr5:91464113:T:A	0	91464113	A	T
5	chr5:91464173:C:T	0	91464173	T	C
5	chr5:91464588:C:T	0	91464588	T	C
5	chr5:91465418:T:C	0	91465418	C	T
5	chr5:91466393:T:A	0	91466393	A	T
5	chr5:91466931:G:A	0	91466931	A	G
```
