## Supplementary material for "Characterization of shared and ancestry-specific signals driving complex traits using multi-ancestry fine-mapping": mesusiecsinfo

```
*************************************************************

  Multiple Ancestry Sum of Single Effect Model (MESuSiE)          

   Visit http://www.xzlab.org/software.html For Update            

            (C) 2022 Boran Gao, Xiang Zhou                        

              GNU General Public License                          

*************************************************************
# Start data processing for sufficient statistics 
# Create MESuSiE object 
# Start data analysis 

# Data analysis is done, and now generates result 

Potential causal SNPs with PIP > 0.5:  

Credible sets for effects: 
$cs
$cs$L1
  [1] 1252 1257 1258 1259 1260 1261 1262 1263 1264 1265 1267 1268 1270 1271 1274
 [16] 1276 1277 1278 1279 1282 1284 1285 1286 1287 1289 1291 1292 1294 1295 1296
 [31] 1297 1298 1299 1300 1301 1302 1303 1304 1306 1307 1308 1310 1312 1314 1315
 [46] 1316 1318 1321 1322 1323 1326 1327 1328 1329 1331 1332 1334 1335 1336 1337
 [61] 1339 1340 1341 1342 1343 1346 1347 1348 1350 1351 1352 1353 1356 1357 1358
 [76] 1369 1371 1388 1403 1410 1427 1439 1440 1444 1445 1455 1456 1457 1459 1463
 [91] 1465 1474 1475 1476 1478 1479 1480 1484 1486 1490 1499 1503 1504 1506 1509
[106] 1511 1512 1514 1521


$cs_category
       L1 
"eur_afr" 

$purity
   min.abs.corr mean.abs.corr median.abs.corr
L1     0.570671     0.9557217        0.977616

$cs_index
[1] 1

$coverage
[1] 0.9513141

$requested_coverage
[1] 0.95


 Use MESuSiE_Plot() for visualization
# Total time used for the analysis: 0.12 mins
```
