## Supplementary material for "Characterization of shared and ancestry-specific signals driving complex traits using multi-ancestry fine-mapping": s1_data.bim

```
5	chr5:96322451:C:T	0	96322451	T	C
5	chr5:96323352:G:A	0	96323352	A	G
5	chr5:96325628:T:C	0	96325628	C	T
5	chr5:96325782:C:T	0	96325782	T	C
5	chr5:96326033:A:C	0	96326033	C	A
5	chr5:96326396:T:C	0	96326396	C	T
5	chr5:96327534:G:A	0	96327534	A	G
5	chr5:96328175:T:G	0	96328175	G	T
5	chr5:96328532:G:A	0	96328532	A	G
5	chr5:96330176:C:A	0	96330176	A	C
5	chr5:96331970:C:T	0	96331970	T	C
5	chr5:96333093:C:T	0	96333093	T	C
5	chr5:96333746:A:G	0	96333746	G	A
5	chr5:96334150:A:G	0	96334150	G	A
5	chr5:96334330:G:T	0	96334330	T	G
5	chr5:96334461:T:C	0	96334461	C	T
5	chr5:96337665:G:A	0	96337665	A	G
5	chr5:96337996:C:G	0	96337996	G	C
5	chr5:96338562:C:T	0	96338562	T	C
5	chr5:96342597:C:T	0	96342597	T	C
5	chr5:96344206:CAT:C	0	96344206	C	CAT
5	chr5:96353360:A:G	0	96353360	G	A
5	chr5:96354119:G:A	0	96354119	A	G
5	chr5:96354640:A:G	0	96354640	G	A
5	chr5:96356563:T:C	0	96356563	C	T
5	chr5:96357306:A:G	0	96357306	G	A
5	chr5:96357558:C:T	0	96357558	T	C
5	chr5:96358426:T:G	0	96358426	G	T
5	chr5:96358905:C:G	0	96358905	G	C
5	chr5:96359303:C:T	0	96359303	T	C
5	chr5:96359535:C:CA	0	96359535	CA	C
5	chr5:96359969:C:T	0	96359969	T	C
5	chr5:96360577:C:T	0	96360577	T	C
5	chr5:96360881:T:C	0	96360881	C	T
5	chr5:96361269:T:C	0	96361269	C	T
5	chr5:96361451:A:C	0	96361451	C	A
5	chr5:96362070:G:A	0	96362070	A	G
5	chr5:96364161:A:C	0	96364161	C	A
5	chr5:96365074:G:A	0	96365074	A	G
5	chr5:96365342:G:A	0	96365342	A	G
5	chr5:96365839:T:G	0	96365839	G	T
5	chr5:96366044:A:G	0	96366044	G	A
5	chr5:96366078:T:C	0	96366078	C	T
5	chr5:96366079:G:A	0	96366079	A	G
5	chr5:96366892:G:A	0	96366892	A	G
5	chr5:96367114:C:T	0	96367114	T	C
5	chr5:96367209:C:A	0	96367209	A	C
5	chr5:96368367:A:G	0	96368367	G	A
5	chr5:96369172:G:A	0	96369172	A	G
5	chr5:96370787:C:A	0	96370787	A	C
5	chr5:96372424:T:C	0	96372424	C	T
5	chr5:96372565:G:A	0	96372565	A	G
5	chr5:96373428:T:C	0	96373428	C	T
5	chr5:96375200:A:C	0	96375200	C	A
5	chr5:96377518:G:T	0	96377518	T	G
5	chr5:96379021:A:G	0	96379021	G	A
5	chr5:96380282:A:T	0	96380282	T	A
5	chr5:96380932:G:A	0	96380932	A	G
5	chr5:96381018:A:G	0	96381018	G	A
5	chr5:96381115:G:A	0	96381115	A	G
5	chr5:96381736:T:C	0	96381736	C	T
5	chr5:96381915:A:G	0	96381915	G	A
5	chr5:96382499:G:C	0	96382499	C	G
5	chr5:96383386:C:T	0	96383386	T	C
5	chr5:96383590:C:T	0	96383590	T	C
5	chr5:96383972:T:C	0	96383972	C	T
5	chr5:96384219:A:G	0	96384219	G	A
5	chr5:96384655:T:C	0	96384655	C	T
5	chr5:96384871:A:G	0	96384871	G	A
5	chr5:96386408:A:G	0	96386408	G	A
5	chr5:96386516:C:T	0	96386516	T	C
5	chr5:96386650:G:A	0	96386650	A	G
5	chr5:96386692:T:C	0	96386692	C	T
5	chr5:96387389:C:T	0	96387389	T	C
5	chr5:96387469:A:G	0	96387469	G	A
5	chr5:96387677:G:A	0	96387677	A	G
5	chr5:96388635:A:G	0	96388635	G	A
5	chr5:96389281:A:G	0	96389281	G	A
5	chr5:96391960:A:T	0	96391960	T	A
5	chr5:96392736:A:G	0	96392736	G	A
5	chr5:96393194:C:G	0	96393194	G	C
5	chr5:96393270:G:C	0	96393270	C	G
5	chr5:96393702:G:A	0	96393702	A	G
5	chr5:96394757:C:T	0	96394757	T	C
5	chr5:96396753:G:T	0	96396753	T	G
5	chr5:96396865:A:T	0	96396865	T	A
5	chr5:96397282:T:C	0	96397282	C	T
5	chr5:96397408:A:G	0	96397408	G	A
5	chr5:96400491:G:A	0	96400491	A	G
5	chr5:96400853:C:T	0	96400853	T	C
5	chr5:96400855:A:T	0	96400855	T	A
5	chr5:96401410:T:C	0	96401410	C	T
5	chr5:96401459:T:G	0	96401459	G	T
5	chr5:96401658:T:C	0	96401658	C	T
5	chr5:96401720:A:T	0	96401720	T	A
5	chr5:96401760:G:A	0	96401760	A	G
5	chr5:96401970:C:T	0	96401970	T	C
5	chr5:96405776:A:G	0	96405776	G	A
5	chr5:96405787:T:A	0	96405787	A	T
5	chr5:96406097:G:A	0	96406097	A	G
5	chr5:96406609:C:A	0	96406609	A	C
5	chr5:96406910:A:G	0	96406910	G	A
5	chr5:96408004:C:T	0	96408004	T	C
5	chr5:96410651:T:G	0	96410651	G	T
5	chr5:96411659:A:T	0	96411659	T	A
5	chr5:96412259:TCTC:T	0	96412259	T	TCTC
5	chr5:96413864:A:G	0	96413864	G	A
5	chr5:96414692:T:C	0	96414692	C	T
5	chr5:96414913:A:G	0	96414913	G	A
5	chr5:96414953:A:G	0	96414953	G	A
5	chr5:96415530:C:T	0	96415530	T	C
5	chr5:96415534:A:T	0	96415534	T	A
5	chr5:96415845:A:G	0	96415845	G	A
5	chr5:96416856:C:A	0	96416856	A	C
5	chr5:96417976:A:C	0	96417976	C	A
5	chr5:96418779:C:A	0	96418779	A	C
5	chr5:96422895:A:AG	0	96422895	AG	A
5	chr5:96423719:C:T	0	96423719	T	C
5	chr5:96424644:C:G	0	96424644	G	C
5	chr5:96425284:T:C	0	96425284	C	T
5	chr5:96426342:G:A	0	96426342	A	G
5	chr5:96426773:A:G	0	96426773	G	A
5	chr5:96427552:G:T	0	96427552	T	G
5	chr5:96429622:A:G	0	96429622	G	A
5	chr5:96429709:C:T	0	96429709	T	C
5	chr5:96431999:C:T	0	96431999	T	C
5	chr5:96432216:T:C	0	96432216	C	T
5	chr5:96433143:A:G	0	96433143	G	A
5	chr5:96435023:A:C	0	96435023	C	A
5	chr5:96435158:C:T	0	96435158	T	C
5	chr5:96435591:G:A	0	96435591	A	G
5	chr5:96436452:TAA:T	0	96436452	T	TAA
5	chr5:96436767:T:C	0	96436767	C	T
5	chr5:96437927:C:G	0	96437927	G	C
5	chr5:96438238:G:T	0	96438238	T	G
5	chr5:96438301:T:A	0	96438301	A	T
5	chr5:96438676:A:G	0	96438676	G	A
5	chr5:96439105:G:T	0	96439105	T	G
5	chr5:96439301:A:G	0	96439301	G	A
5	chr5:96439373:A:G	0	96439373	G	A
5	chr5:96440401:C:A	0	96440401	A	C
5	chr5:96441489:G:T	0	96441489	T	G
5	chr5:96441499:C:G	0	96441499	G	C
5	chr5:96441663:G:A	0	96441663	A	G
5	chr5:96442620:C:T	0	96442620	T	C
5	chr5:96442906:G:A	0	96442906	A	G
5	chr5:96443005:G:A	0	96443005	A	G
5	chr5:96443036:A:G	0	96443036	G	A
5	chr5:96445457:C:T	0	96445457	T	C
5	chr5:96445468:A:C	0	96445468	C	A
5	chr5:96445636:C:T	0	96445636	T	C
5	chr5:96445932:C:T	0	96445932	T	C
5	chr5:96446012:T:C	0	96446012	C	T
5	chr5:96446077:C:T	0	96446077	T	C
5	chr5:96446371:T:C	0	96446371	C	T
5	chr5:96446586:G:A	0	96446586	A	G
5	chr5:96446647:A:G	0	96446647	G	A
5	chr5:96446870:C:T	0	96446870	T	C
5	chr5:96446935:T:C	0	96446935	C	T
5	chr5:96448751:A:G	0	96448751	G	A
5	chr5:96449773:GCCT:G	0	96449773	G	GCCT
5	chr5:96451189:A:C	0	96451189	C	A
5	chr5:96451945:T:C	0	96451945	C	T
5	chr5:96451970:T:G	0	96451970	G	T
5	chr5:96452113:C:T	0	96452113	T	C
5	chr5:96452306:C:A	0	96452306	A	C
5	chr5:96452323:G:A	0	96452323	A	G
5	chr5:96453106:A:G	0	96453106	G	A
5	chr5:96454114:A:G	0	96454114	G	A
5	chr5:96454183:C:T	0	96454183	T	C
5	chr5:96455842:G:C	0	96455842	C	G
5	chr5:96455988:G:A	0	96455988	A	G
5	chr5:96456419:T:A	0	96456419	A	T
5	chr5:96456547:A:T	0	96456547	T	A
5	chr5:96457075:G:A	0	96457075	A	G
5	chr5:96457137:T:C	0	96457137	C	T
5	chr5:96458077:A:G	0	96458077	G	A
5	chr5:96458718:A:T	0	96458718	T	A
5	chr5:96458898:G:A	0	96458898	A	G
5	chr5:96459855:G:A	0	96459855	A	G
5	chr5:96460249:G:T	0	96460249	T	G
5	chr5:96460480:C:A	0	96460480	A	C
5	chr5:96460944:T:TGC	0	96460944	TGC	T
5	chr5:96461047:C:T	0	96461047	T	C
5	chr5:96461459:T:G	0	96461459	G	T
5	chr5:96461851:A:G	0	96461851	G	A
5	chr5:96462042:A:G	0	96462042	G	A
5	chr5:96462050:A:G	0	96462050	G	A
5	chr5:96462252:A:G	0	96462252	G	A
5	chr5:96462374:G:A	0	96462374	A	G
5	chr5:96463352:G:C	0	96463352	C	G
5	chr5:96463900:C:T	0	96463900	T	C
5	chr5:96463997:A:T	0	96463997	T	A
5	chr5:96466263:T:C	0	96466263	C	T
5	chr5:96466561:G:A	0	96466561	A	G
5	chr5:96467242:T:C	0	96467242	C	T
5	chr5:96467383:T:A	0	96467383	A	T
5	chr5:96467405:T:C	0	96467405	C	T
5	chr5:96467430:C:T	0	96467430	T	C
5	chr5:96467747:A:G	0	96467747	G	A
5	chr5:96467766:C:T	0	96467766	T	C
5	chr5:96467912:C:A	0	96467912	A	C
5	chr5:96467914:A:G	0	96467914	G	A
5	chr5:96468025:A:G	0	96468025	G	A
5	chr5:96468142:G:A	0	96468142	A	G
5	chr5:96469100:A:C	0	96469100	C	A
5	chr5:96469135:G:A	0	96469135	A	G
5	chr5:96469381:A:C	0	96469381	C	A
5	chr5:96469945:G:A	0	96469945	A	G
5	chr5:96470050:T:C	0	96470050	C	T
5	chr5:96471275:T:C	0	96471275	C	T
5	chr5:96471983:C:A	0	96471983	A	C
5	chr5:96472027:A:G	0	96472027	G	A
5	chr5:96472108:A:G	0	96472108	G	A
5	chr5:96472290:C:T	0	96472290	T	C
5	chr5:96472364:G:A	0	96472364	A	G
5	chr5:96472470:T:C	0	96472470	C	T
5	chr5:96472471:G:A	0	96472471	A	G
5	chr5:96473535:A:C	0	96473535	C	A
5	chr5:96473624:C:T	0	96473624	T	C
5	chr5:96474121:T:C	0	96474121	C	T
5	chr5:96474237:G:A	0	96474237	A	G
5	chr5:96475910:G:A	0	96475910	A	G
5	chr5:96476150:T:C	0	96476150	C	T
5	chr5:96476584:G:A	0	96476584	A	G
5	chr5:96477291:T:A	0	96477291	A	T
5	chr5:96477350:CAT:C	0	96477350	C	CAT
5	chr5:96477573:C:T	0	96477573	T	C
5	chr5:96477589:T:C	0	96477589	C	T
5	chr5:96478142:C:T	0	96478142	T	C
5	chr5:96478629:C:A	0	96478629	A	C
5	chr5:96478742:G:A	0	96478742	A	G
5	chr5:96478785:C:A	0	96478785	A	C
5	chr5:96478995:G:A	0	96478995	A	G
5	chr5:96479244:A:G	0	96479244	G	A
5	chr5:96479452:TA:T	0	96479452	T	TA
5	chr5:96479693:C:T	0	96479693	T	C
5	chr5:96480107:C:T	0	96480107	T	C
5	chr5:96480416:T:A	0	96480416	A	T
5	chr5:96481228:C:G	0	96481228	G	C
5	chr5:96481728:T:C	0	96481728	C	T
5	chr5:96481800:C:T	0	96481800	T	C
5	chr5:96481829:G:A	0	96481829	A	G
5	chr5:96482707:G:A	0	96482707	A	G
5	chr5:96482845:G:A	0	96482845	A	G
5	chr5:96482964:A:G	0	96482964	G	A
5	chr5:96483137:C:T	0	96483137	T	C
5	chr5:96483198:C:T	0	96483198	T	C
5	chr5:96483428:C:T	0	96483428	T	C
5	chr5:96483642:A:G	0	96483642	G	A
5	chr5:96484592:T:C	0	96484592	C	T
5	chr5:96485334:A:G	0	96485334	G	A
5	chr5:96485598:C:G	0	96485598	G	C
5	chr5:96485733:T:C	0	96485733	C	T
5	chr5:96485828:A:G	0	96485828	G	A
5	chr5:96486702:T:G	0	96486702	G	T
5	chr5:96486886:T:C	0	96486886	C	T
5	chr5:96487028:C:T	0	96487028	T	C
5	chr5:96488305:C:T	0	96488305	T	C
5	chr5:96488647:T:G	0	96488647	G	T
5	chr5:96488963:A:G	0	96488963	G	A
5	chr5:96489423:G:GA	0	96489423	GA	G
5	chr5:96489685:A:G	0	96489685	G	A
5	chr5:96489740:A:G	0	96489740	G	A
5	chr5:96490045:T:A	0	96490045	A	T
5	chr5:96491078:G:T	0	96491078	T	G
5	chr5:96491212:A:G	0	96491212	G	A
5	chr5:96491383:C:T	0	96491383	T	C
5	chr5:96491795:G:A	0	96491795	A	G
5	chr5:96492472:G:A	0	96492472	A	G
5	chr5:96493323:C:G	0	96493323	G	C
5	chr5:96494423:G:T	0	96494423	T	G
5	chr5:96495489:G:A	0	96495489	A	G
5	chr5:96497969:T:G	0	96497969	G	T
5	chr5:96497980:T:C	0	96497980	C	T
5	chr5:96498609:G:A	0	96498609	A	G
5	chr5:96498920:C:A	0	96498920	A	C
5	chr5:96499342:C:T	0	96499342	T	C
5	chr5:96499463:A:G	0	96499463	G	A
5	chr5:96499620:T:C	0	96499620	C	T
5	chr5:96500294:A:C	0	96500294	C	A
5	chr5:96501629:A:G	0	96501629	G	A
5	chr5:96501968:C:A	0	96501968	A	C
5	chr5:96502889:T:A	0	96502889	A	T
5	chr5:96503493:G:A	0	96503493	A	G
5	chr5:96503566:C:T	0	96503566	T	C
5	chr5:96506318:T:TGTTTTA	0	96506318	TGTTTTA	T
5	chr5:96506708:C:T	0	96506708	T	C
5	chr5:96507088:G:A	0	96507088	A	G
5	chr5:96507245:G:A	0	96507245	A	G
5	chr5:96507283:C:A	0	96507283	A	C
5	chr5:96507951:T:C	0	96507951	C	T
5	chr5:96508059:C:T	0	96508059	T	C
5	chr5:96509093:A:T	0	96509093	T	A
5	chr5:96509217:G:A	0	96509217	A	G
5	chr5:96510047:A:G	0	96510047	G	A
5	chr5:96510443:A:C	0	96510443	C	A
5	chr5:96511434:AC:A	0	96511434	A	AC
5	chr5:96512372:T:C	0	96512372	C	T
5	chr5:96512799:C:A	0	96512799	A	C
5	chr5:96512909:T:A	0	96512909	A	T
5	chr5:96513619:C:T	0	96513619	T	C
5	chr5:96513644:C:T	0	96513644	T	C
5	chr5:96513776:A:T	0	96513776	T	A
5	chr5:96513883:T:C	0	96513883	C	T
5	chr5:96514546:A:C	0	96514546	C	A
5	chr5:96515103:C:T	0	96515103	T	C
5	chr5:96515162:C:CA	0	96515162	CA	C
5	chr5:96516317:C:T	0	96516317	T	C
5	chr5:96517205:T:TAA	0	96517205	TAA	T
5	chr5:96518126:TC:T	0	96518126	T	TC
5	chr5:96519387:G:C	0	96519387	C	G
5	chr5:96519872:A:G	0	96519872	G	A
5	chr5:96519961:A:C	0	96519961	C	A
5	chr5:96520105:G:A	0	96520105	A	G
5	chr5:96520755:G:T	0	96520755	T	G
5	chr5:96520797:T:C	0	96520797	C	T
5	chr5:96520975:A:G	0	96520975	G	A
5	chr5:96521561:C:G	0	96521561	G	C
5	chr5:96521856:G:A	0	96521856	A	G
5	chr5:96522059:C:T	0	96522059	T	C
5	chr5:96522554:A:G	0	96522554	G	A
5	chr5:96522611:A:G	0	96522611	G	A
5	chr5:96523174:G:T	0	96523174	T	G
5	chr5:96523440:C:T	0	96523440	T	C
5	chr5:96523899:A:G	0	96523899	G	A
5	chr5:96525308:C:T	0	96525308	T	C
5	chr5:96525325:G:A	0	96525325	A	G
5	chr5:96525503:C:A	0	96525503	A	C
5	chr5:96526577:T:A	0	96526577	A	T
5	chr5:96526585:T:A	0	96526585	A	T
5	chr5:96526990:T:C	0	96526990	C	T
5	chr5:96528989:C:T	0	96528989	T	C
5	chr5:96529796:T:C	0	96529796	C	T
5	chr5:96529822:G:A	0	96529822	A	G
5	chr5:96530215:C:T	0	96530215	T	C
5	chr5:96530299:G:A	0	96530299	A	G
5	chr5:96530795:T:A	0	96530795	A	T
5	chr5:96530807:C:T	0	96530807	T	C
5	chr5:96531519:C:A	0	96531519	A	C
5	chr5:96532685:G:A	0	96532685	A	G
5	chr5:96532805:G:A	0	96532805	A	G
5	chr5:96532918:G:A	0	96532918	A	G
5	chr5:96533723:T:C	0	96533723	C	T
5	chr5:96533848:T:C	0	96533848	C	T
5	chr5:96534046:A:G	0	96534046	G	A
5	chr5:96534996:C:T	0	96534996	T	C
5	chr5:96535672:A:C	0	96535672	C	A
5	chr5:96535787:T:A	0	96535787	A	T
5	chr5:96536899:A:T	0	96536899	T	A
5	chr5:96538064:G:A	0	96538064	A	G
5	chr5:96538095:G:C	0	96538095	C	G
5	chr5:96538126:G:A	0	96538126	A	G
5	chr5:96538323:G:A	0	96538323	A	G
5	chr5:96538328:A:G	0	96538328	G	A
5	chr5:96538380:G:A	0	96538380	A	G
5	chr5:96538467:C:T	0	96538467	T	C
5	chr5:96538905:T:C	0	96538905	C	T
5	chr5:96539808:C:T	0	96539808	T	C
5	chr5:96539885:A:G	0	96539885	G	A
5	chr5:96539891:G:C	0	96539891	C	G
5	chr5:96540213:A:G	0	96540213	G	A
5	chr5:96540274:C:T	0	96540274	T	C
5	chr5:96540365:T:C	0	96540365	C	T
5	chr5:96540374:A:G	0	96540374	G	A
5	chr5:96540435:A:G	0	96540435	G	A
5	chr5:96541169:G:A	0	96541169	A	G
5	chr5:96541397:C:A	0	96541397	A	C
5	chr5:96541498:G:C	0	96541498	C	G
5	chr5:96541839:G:A	0	96541839	A	G
5	chr5:96541869:A:G	0	96541869	G	A
5	chr5:96542199:A:G	0	96542199	G	A
5	chr5:96542267:C:T	0	96542267	T	C
5	chr5:96542532:A:G	0	96542532	G	A
5	chr5:96542670:AAG:A	0	96542670	A	AAG
5	chr5:96542971:A:G	0	96542971	G	A
5	chr5:96543592:G:A	0	96543592	A	G
5	chr5:96544397:C:T	0	96544397	T	C
5	chr5:96544720:G:A	0	96544720	A	G
5	chr5:96544849:A:G	0	96544849	G	A
5	chr5:96544866:T:C	0	96544866	C	T
5	chr5:96545353:T:C	0	96545353	C	T
5	chr5:96545494:T:C	0	96545494	C	T
5	chr5:96545679:C:T	0	96545679	T	C
5	chr5:96545720:G:A	0	96545720	A	G
5	chr5:96545740:A:G	0	96545740	G	A
5	chr5:96545781:T:G	0	96545781	G	T
5	chr5:96545794:C:T	0	96545794	T	C
5	chr5:96546313:G:A	0	96546313	A	G
5	chr5:96546417:G:A	0	96546417	A	G
5	chr5:96546458:A:G	0	96546458	G	A
5	chr5:96546565:A:T	0	96546565	T	A
5	chr5:96546732:C:T	0	96546732	T	C
5	chr5:96547758:A:G	0	96547758	G	A
5	chr5:96547840:A:G	0	96547840	G	A
5	chr5:96547986:T:TGTAA	0	96547986	TGTAA	T
5	chr5:96548143:C:A	0	96548143	A	C
5	chr5:96548400:G:A	0	96548400	A	G
5	chr5:96548878:A:G	0	96548878	G	A
5	chr5:96549241:G:A	0	96549241	A	G
5	chr5:96549701:T:G	0	96549701	G	T
5	chr5:96550087:T:C	0	96550087	C	T
5	chr5:96550229:G:A	0	96550229	A	G
5	chr5:96550439:A:G	0	96550439	G	A
5	chr5:96550451:T:C	0	96550451	C	T
5	chr5:96551230:C:A	0	96551230	A	C
5	chr5:96551486:G:A	0	96551486	A	G
5	chr5:96551864:C:T	0	96551864	T	C
5	chr5:96551907:G:A	0	96551907	A	G
5	chr5:96552538:A:G	0	96552538	G	A
5	chr5:96552722:G:A	0	96552722	A	G
5	chr5:96552793:T:C	0	96552793	C	T
5	chr5:96553789:T:G	0	96553789	G	T
5	chr5:96554259:T:C	0	96554259	C	T
5	chr5:96554800:C:A	0	96554800	A	C
5	chr5:96554999:T:A	0	96554999	A	T
5	chr5:96555539:T:A	0	96555539	A	T
5	chr5:96555721:G:A	0	96555721	A	G
5	chr5:96555821:G:A	0	96555821	A	G
5	chr5:96556398:G:T	0	96556398	T	G
5	chr5:96556401:C:A	0	96556401	A	C
5	chr5:96556831:A:G	0	96556831	G	A
5	chr5:96557471:T:C	0	96557471	C	T
5	chr5:96558088:C:A	0	96558088	A	C
5	chr5:96558157:C:T	0	96558157	T	C
5	chr5:96558790:T:C	0	96558790	C	T
5	chr5:96559004:C:A	0	96559004	A	C
5	chr5:96559224:G:A	0	96559224	A	G
5	chr5:96559713:G:A	0	96559713	A	G
5	chr5:96559759:C:T	0	96559759	T	C
5	chr5:96560277:G:A	0	96560277	A	G
5	chr5:96561084:G:C	0	96561084	C	G
5	chr5:96561313:A:G	0	96561313	G	A
5	chr5:96561935:GAC:G	0	96561935	G	GAC
5	chr5:96562046:C:A	0	96562046	A	C
5	chr5:96562131:A:G	0	96562131	G	A
5	chr5:96562415:C:A	0	96562415	A	C
5	chr5:96562643:A:G	0	96562643	G	A
5	chr5:96562980:AG:A	0	96562980	A	AG
5	chr5:96563065:G:A	0	96563065	A	G
5	chr5:96563078:C:G	0	96563078	G	C
5	chr5:96563243:A:G	0	96563243	G	A
5	chr5:96563292:G:T	0	96563292	T	G
5	chr5:96563723:C:T	0	96563723	T	C
5	chr5:96563813:A:G	0	96563813	G	A
5	chr5:96564930:C:T	0	96564930	T	C
5	chr5:96565286:G:T	0	96565286	T	G
5	chr5:96565699:C:T	0	96565699	T	C
5	chr5:96565700:T:TAAG	0	96565700	TAAG	T
5	chr5:96565710:C:T	0	96565710	T	C
5	chr5:96565725:C:T	0	96565725	T	C
5	chr5:96566188:T:C	0	96566188	C	T
5	chr5:96567285:A:C	0	96567285	C	A
5	chr5:96567571:T:G	0	96567571	G	T
5	chr5:96567683:T:A	0	96567683	A	T
5	chr5:96567684:C:A	0	96567684	A	C
5	chr5:96568986:C:A	0	96568986	A	C
5	chr5:96569337:A:G	0	96569337	G	A
5	chr5:96570669:T:C	0	96570669	C	T
5	chr5:96571017:A:G	0	96571017	G	A
5	chr5:96571397:C:T	0	96571397	T	C
5	chr5:96571559:G:A	0	96571559	A	G
5	chr5:96572300:G:A	0	96572300	A	G
5	chr5:96572496:CT:C	0	96572496	C	CT
5	chr5:96572618:C:T	0	96572618	T	C
5	chr5:96573433:C:A	0	96573433	A	C
5	chr5:96573706:T:C	0	96573706	C	T
5	chr5:96573976:T:C	0	96573976	C	T
5	chr5:96575698:A:T	0	96575698	T	A
5	chr5:96576871:A:ACT	0	96576871	ACT	A
5	chr5:96576872:G:T	0	96576872	T	G
5	chr5:96577592:T:C	0	96577592	C	T
5	chr5:96579096:G:C	0	96579096	C	G
5	chr5:96579946:G:A	0	96579946	A	G
5	chr5:96580940:C:A	0	96580940	A	C
5	chr5:96581706:T:C	0	96581706	C	T
5	chr5:96581714:C:T	0	96581714	T	C
5	chr5:96583487:C:T	0	96583487	T	C
5	chr5:96583510:G:A	0	96583510	A	G
5	chr5:96584183:T:A	0	96584183	A	T
5	chr5:96584681:AAGAAGCTGGGGTCATTAGAATCC:A	0	96584681	A	AAGAAGCTGGGGTCATTAGAATCC
5	chr5:96586628:TG:T	0	96586628	T	TG
5	chr5:96586942:G:A	0	96586942	A	G
5	chr5:96587880:T:C	0	96587880	C	T
5	chr5:96588119:A:G	0	96588119	G	A
5	chr5:96588132:G:A	0	96588132	A	G
5	chr5:96588848:T:C	0	96588848	C	T
5	chr5:96589038:C:T	0	96589038	T	C
5	chr5:96589341:T:A	0	96589341	A	T
5	chr5:96590264:G:T	0	96590264	T	G
5	chr5:96590832:A:C	0	96590832	C	A
5	chr5:96591355:T:A	0	96591355	A	T
5	chr5:96592332:T:C	0	96592332	C	T
5	chr5:96592547:C:T	0	96592547	T	C
5	chr5:96592870:T:A	0	96592870	A	T
5	chr5:96592956:A:G	0	96592956	G	A
5	chr5:96593008:G:A	0	96593008	A	G
5	chr5:96593034:G:T	0	96593034	T	G
5	chr5:96593430:T:C	0	96593430	C	T
5	chr5:96593631:A:G	0	96593631	G	A
5	chr5:96594120:G:T	0	96594120	T	G
5	chr5:96595224:C:T	0	96595224	T	C
5	chr5:96596815:G:A	0	96596815	A	G
5	chr5:96597291:A:T	0	96597291	T	A
5	chr5:96597458:A:T	0	96597458	T	A
5	chr5:96597596:C:T	0	96597596	T	C
5	chr5:96597878:C:T	0	96597878	T	C
5	chr5:96599224:T:C	0	96599224	C	T
5	chr5:96600724:A:G	0	96600724	G	A
5	chr5:96601213:A:G	0	96601213	G	A
5	chr5:96601700:T:A	0	96601700	A	T
5	chr5:96602182:T:C	0	96602182	C	T
5	chr5:96602202:A:G	0	96602202	G	A
5	chr5:96602273:AT:A	0	96602273	A	AT
5	chr5:96602308:A:G	0	96602308	G	A
5	chr5:96602902:T:G	0	96602902	G	T
5	chr5:96602911:G:A	0	96602911	A	G
5	chr5:96602976:T:A	0	96602976	A	T
5	chr5:96603048:A:G	0	96603048	G	A
5	chr5:96603100:G:A	0	96603100	A	G
5	chr5:96603204:T:C	0	96603204	C	T
5	chr5:96603403:T:C	0	96603403	C	T
5	chr5:96603496:T:C	0	96603496	C	T
5	chr5:96603568:A:G	0	96603568	G	A
5	chr5:96604034:A:G	0	96604034	G	A
5	chr5:96604044:C:T	0	96604044	T	C
5	chr5:96605561:C:T	0	96605561	T	C
5	chr5:96605661:C:T	0	96605661	T	C
5	chr5:96605679:CCAAA:C	0	96605679	C	CCAAA
5	chr5:96605944:A:C	0	96605944	C	A
5	chr5:96606840:C:G	0	96606840	G	C
5	chr5:96607220:G:A	0	96607220	A	G
5	chr5:96607573:A:T	0	96607573	T	A
5	chr5:96607757:C:T	0	96607757	T	C
5	chr5:96607761:G:A	0	96607761	A	G
5	chr5:96607925:T:C	0	96607925	C	T
5	chr5:96608041:A:AG	0	96608041	AG	A
5	chr5:96608663:G:T	0	96608663	T	G
5	chr5:96608678:T:C	0	96608678	C	T
5	chr5:96609072:G:A	0	96609072	A	G
5	chr5:96609138:C:A	0	96609138	A	C
5	chr5:96609408:AG:A	0	96609408	A	AG
5	chr5:96609590:C:T	0	96609590	T	C
5	chr5:96609615:T:C	0	96609615	C	T
5	chr5:96609837:AT:A	0	96609837	A	AT
5	chr5:96610323:C:T	0	96610323	T	C
5	chr5:96610553:A:G	0	96610553	G	A
5	chr5:96611564:CTT:C	0	96611564	C	CTT
5	chr5:96612102:G:A	0	96612102	A	G
5	chr5:96612128:G:A	0	96612128	A	G
5	chr5:96612642:C:T	0	96612642	T	C
5	chr5:96613254:T:C	0	96613254	C	T
5	chr5:96613298:T:C	0	96613298	C	T
5	chr5:96614023:G:T	0	96614023	T	G
5	chr5:96614398:A:G	0	96614398	G	A
5	chr5:96614919:GC:G	0	96614919	G	GC
5	chr5:96615312:C:G	0	96615312	G	C
5	chr5:96615607:G:C	0	96615607	C	G
5	chr5:96615872:G:A	0	96615872	A	G
5	chr5:96616080:GGTGTTC:G	0	96616080	G	GGTGTTC
5	chr5:96617136:T:C	0	96617136	C	T
5	chr5:96617510:C:T	0	96617510	T	C
5	chr5:96617556:A:G	0	96617556	G	A
5	chr5:96617617:G:A	0	96617617	A	G
5	chr5:96617906:T:C	0	96617906	C	T
5	chr5:96618525:T:C	0	96618525	C	T
5	chr5:96618605:G:A	0	96618605	A	G
5	chr5:96618658:T:C	0	96618658	C	T
5	chr5:96618719:C:A	0	96618719	A	C
5	chr5:96619295:TGCATC:T	0	96619295	T	TGCATC
5	chr5:96619875:T:C	0	96619875	C	T
5	chr5:96621124:C:T	0	96621124	T	C
5	chr5:96621194:A:C	0	96621194	C	A
5	chr5:96621544:A:G	0	96621544	G	A
5	chr5:96622598:T:G	0	96622598	G	T
5	chr5:96622682:G:A	0	96622682	A	G
5	chr5:96623086:G:A	0	96623086	A	G
5	chr5:96623230:G:A	0	96623230	A	G
5	chr5:96623246:G:A	0	96623246	A	G
5	chr5:96623590:T:C	0	96623590	C	T
5	chr5:96624515:C:A	0	96624515	A	C
5	chr5:96626069:C:T	0	96626069	T	C
5	chr5:96626125:C:T	0	96626125	T	C
5	chr5:96626348:A:G	0	96626348	G	A
5	chr5:96626556:C:G	0	96626556	G	C
5	chr5:96626560:T:C	0	96626560	C	T
5	chr5:96626640:A:G	0	96626640	G	A
5	chr5:96626713:A:G	0	96626713	G	A
5	chr5:96626749:T:C	0	96626749	C	T
5	chr5:96626887:C:T	0	96626887	T	C
5	chr5:96627192:G:A	0	96627192	A	G
5	chr5:96627245:GCAAGATGAGAA:G	0	96627245	G	GCAAGATGAGAA
5	chr5:96628351:G:A	0	96628351	A	G
5	chr5:96629119:A:G	0	96629119	G	A
5	chr5:96629422:T:A	0	96629422	A	T
5	chr5:96629531:A:G	0	96629531	G	A
5	chr5:96630107:A:C	0	96630107	C	A
5	chr5:96630153:C:T	0	96630153	T	C
5	chr5:96630418:G:A	0	96630418	A	G
5	chr5:96630597:A:G	0	96630597	G	A
5	chr5:96632912:G:A	0	96632912	A	G
5	chr5:96633618:A:C	0	96633618	C	A
5	chr5:96634116:C:T	0	96634116	T	C
5	chr5:96634450:T:G	0	96634450	G	T
5	chr5:96634485:G:A	0	96634485	A	G
5	chr5:96634530:A:G	0	96634530	G	A
5	chr5:96634762:G:A	0	96634762	A	G
5	chr5:96634819:A:G	0	96634819	G	A
5	chr5:96635216:G:A	0	96635216	A	G
5	chr5:96635266:T:C	0	96635266	C	T
5	chr5:96635792:A:G	0	96635792	G	A
5	chr5:96636084:G:A	0	96636084	A	G
5	chr5:96636564:T:C	0	96636564	C	T
5	chr5:96636580:T:G	0	96636580	G	T
5	chr5:96636665:G:T	0	96636665	T	G
5	chr5:96636734:C:G	0	96636734	G	C
5	chr5:96636886:C:T	0	96636886	T	C
5	chr5:96636999:C:A	0	96636999	A	C
5	chr5:96638362:T:C	0	96638362	C	T
5	chr5:96638641:C:T	0	96638641	T	C
5	chr5:96639026:C:G	0	96639026	G	C
5	chr5:96639598:C:T	0	96639598	T	C
5	chr5:96639607:G:C	0	96639607	C	G
5	chr5:96639663:G:C	0	96639663	C	G
5	chr5:96640241:T:G	0	96640241	G	T
5	chr5:96640907:C:T	0	96640907	T	C
5	chr5:96641076:G:A	0	96641076	A	G
5	chr5:96641375:T:C	0	96641375	C	T
5	chr5:96641515:G:A	0	96641515	A	G
5	chr5:96642043:A:G	0	96642043	G	A
5	chr5:96643010:T:TGCCCTAGGTTACACA	0	96643010	TGCCCTAGGTTACACA	T
5	chr5:96643877:A:T	0	96643877	T	A
5	chr5:96645202:C:T	0	96645202	T	C
5	chr5:96645499:A:G	0	96645499	G	A
5	chr5:96645699:T:C	0	96645699	C	T
5	chr5:96645873:A:C	0	96645873	C	A
5	chr5:96646072:A:G	0	96646072	G	A
5	chr5:96646541:G:T	0	96646541	T	G
5	chr5:96646810:A:G	0	96646810	G	A
5	chr5:96646876:T:G	0	96646876	G	T
5	chr5:96646971:A:C	0	96646971	C	A
5	chr5:96647532:T:C	0	96647532	C	T
5	chr5:96647696:C:T	0	96647696	T	C
5	chr5:96647765:C:T	0	96647765	T	C
5	chr5:96648543:C:T	0	96648543	T	C
5	chr5:96648557:A:G	0	96648557	G	A
5	chr5:96649977:C:T	0	96649977	T	C
5	chr5:96652788:A:G	0	96652788	G	A
5	chr5:96652920:C:T	0	96652920	T	C
5	chr5:96653083:T:C	0	96653083	C	T
5	chr5:96653573:A:G	0	96653573	G	A
5	chr5:96654353:C:T	0	96654353	T	C
5	chr5:96655165:G:A	0	96655165	A	G
5	chr5:96655167:C:T	0	96655167	T	C
5	chr5:96655280:A:C	0	96655280	C	A
5	chr5:96655969:G:C	0	96655969	C	G
5	chr5:96656294:C:T	0	96656294	T	C
5	chr5:96656756:T:G	0	96656756	G	T
5	chr5:96658463:G:A	0	96658463	A	G
5	chr5:96659318:A:T	0	96659318	T	A
5	chr5:96659336:G:A	0	96659336	A	G
5	chr5:96659855:A:G	0	96659855	G	A
5	chr5:96660029:G:T	0	96660029	T	G
5	chr5:96660706:C:T	0	96660706	T	C
5	chr5:96661008:C:T	0	96661008	T	C
5	chr5:96661179:A:C	0	96661179	C	A
5	chr5:96661562:T:C	0	96661562	C	T
5	chr5:96661803:C:T	0	96661803	T	C
5	chr5:96664565:G:A	0	96664565	A	G
5	chr5:96665091:C:A	0	96665091	A	C
5	chr5:96665243:A:G	0	96665243	G	A
5	chr5:96666138:G:A	0	96666138	A	G
5	chr5:96666316:A:G	0	96666316	G	A
5	chr5:96667371:C:T	0	96667371	T	C
5	chr5:96667445:T:G	0	96667445	G	T
5	chr5:96667575:A:G	0	96667575	G	A
5	chr5:96668081:A:G	0	96668081	G	A
5	chr5:96668469:C:T	0	96668469	T	C
5	chr5:96668659:T:C	0	96668659	C	T
5	chr5:96669913:A:C	0	96669913	C	A
5	chr5:96671607:T:G	0	96671607	G	T
5	chr5:96674770:A:G	0	96674770	G	A
5	chr5:96675319:T:C	0	96675319	C	T
5	chr5:96676729:C:A	0	96676729	A	C
5	chr5:96678979:A:G	0	96678979	G	A
5	chr5:96679134:T:C	0	96679134	C	T
5	chr5:96679353:T:C	0	96679353	C	T
5	chr5:96679926:A:T	0	96679926	T	A
5	chr5:96680463:G:A	0	96680463	A	G
5	chr5:96680576:G:A	0	96680576	A	G
5	chr5:96680773:G:A	0	96680773	A	G
5	chr5:96680865:A:G	0	96680865	G	A
5	chr5:96680912:C:T	0	96680912	T	C
5	chr5:96681906:A:G	0	96681906	G	A
5	chr5:96682252:C:T	0	96682252	T	C
5	chr5:96684977:ATGT:A	0	96684977	A	ATGT
5	chr5:96685171:G:A	0	96685171	A	G
5	chr5:96685589:A:G	0	96685589	G	A
5	chr5:96686224:A:G	0	96686224	G	A
5	chr5:96686859:A:C	0	96686859	C	A
5	chr5:96687882:A:G	0	96687882	G	A
5	chr5:96688259:A:G	0	96688259	G	A
5	chr5:96688769:G:A	0	96688769	A	G
5	chr5:96690143:A:G	0	96690143	G	A
5	chr5:96690289:T:C	0	96690289	C	T
5	chr5:96690735:G:A	0	96690735	A	G
5	chr5:96693156:A:G	0	96693156	G	A
5	chr5:96693264:G:A	0	96693264	A	G
5	chr5:96693916:CTATT:C	0	96693916	C	CTATT
5	chr5:96694127:A:T	0	96694127	T	A
5	chr5:96695582:A:G	0	96695582	G	A
5	chr5:96695865:A:G	0	96695865	G	A
5	chr5:96696123:G:T	0	96696123	T	G
5	chr5:96696391:G:A	0	96696391	A	G
5	chr5:96698166:C:T	0	96698166	T	C
5	chr5:96699170:C:T	0	96699170	T	C
5	chr5:96700607:G:C	0	96700607	C	G
5	chr5:96700932:T:A	0	96700932	A	T
5	chr5:96702971:G:A	0	96702971	A	G
5	chr5:96703113:T:G	0	96703113	G	T
5	chr5:96706391:T:C	0	96706391	C	T
5	chr5:96707136:A:G	0	96707136	G	A
5	chr5:96707593:G:T	0	96707593	T	G
5	chr5:96707716:T:C	0	96707716	C	T
5	chr5:96709210:A:G	0	96709210	G	A
5	chr5:96710335:A:C	0	96710335	C	A
5	chr5:96711208:A:G	0	96711208	G	A
5	chr5:96712070:T:C	0	96712070	C	T
5	chr5:96712632:A:G	0	96712632	G	A
5	chr5:96713010:G:A	0	96713010	A	G
5	chr5:96713226:A:G	0	96713226	G	A
5	chr5:96714975:A:AG	0	96714975	AG	A
5	chr5:96716286:T:G	0	96716286	G	T
5	chr5:96716346:C:T	0	96716346	T	C
5	chr5:96718149:T:C	0	96718149	C	T
5	chr5:96718691:A:C	0	96718691	C	A
5	chr5:96719133:C:T	0	96719133	T	C
5	chr5:96719766:G:A	0	96719766	A	G
5	chr5:96719772:A:C	0	96719772	C	A
5	chr5:96720170:A:G	0	96720170	G	A
5	chr5:96720300:C:A	0	96720300	A	C
5	chr5:96720655:C:G	0	96720655	G	C
5	chr5:96720669:G:C	0	96720669	C	G
5	chr5:96721609:G:A	0	96721609	A	G
5	chr5:96721867:G:C	0	96721867	C	G
5	chr5:96722178:G:A	0	96722178	A	G
5	chr5:96722187:C:T	0	96722187	T	C
5	chr5:96722436:TAGC:T	0	96722436	T	TAGC
5	chr5:96723157:G:T	0	96723157	T	G
5	chr5:96723197:C:T	0	96723197	T	C
5	chr5:96723402:C:T	0	96723402	T	C
5	chr5:96724191:T:C	0	96724191	C	T
5	chr5:96724558:T:C	0	96724558	C	T
5	chr5:96724602:G:A	0	96724602	A	G
5	chr5:96724651:C:T	0	96724651	T	C
5	chr5:96724888:A:G	0	96724888	G	A
5	chr5:96725616:T:C	0	96725616	C	T
5	chr5:96725995:C:T	0	96725995	T	C
5	chr5:96726913:C:T	0	96726913	T	C
5	chr5:96727253:T:C	0	96727253	C	T
5	chr5:96727798:A:G	0	96727798	G	A
5	chr5:96728020:G:A	0	96728020	A	G
5	chr5:96728170:C:G	0	96728170	G	C
5	chr5:96728622:A:G	0	96728622	G	A
5	chr5:96729932:A:G	0	96729932	G	A
5	chr5:96730662:C:A	0	96730662	A	C
5	chr5:96730872:C:G	0	96730872	G	C
5	chr5:96730948:C:T	0	96730948	T	C
5	chr5:96731426:TCTACCCATAGCA:T	0	96731426	T	TCTACCCATAGCA
5	chr5:96731784:A:G	0	96731784	G	A
5	chr5:96731803:T:C	0	96731803	C	T
5	chr5:96732710:G:A	0	96732710	A	G
5	chr5:96733063:T:C	0	96733063	C	T
5	chr5:96733591:G:A	0	96733591	A	G
5	chr5:96733676:A:G	0	96733676	G	A
5	chr5:96735490:T:C	0	96735490	C	T
5	chr5:96736076:A:G	0	96736076	G	A
5	chr5:96738309:G:A	0	96738309	A	G
5	chr5:96738357:A:G	0	96738357	G	A
5	chr5:96738443:A:G	0	96738443	G	A
5	chr5:96738731:A:G	0	96738731	G	A
5	chr5:96742236:A:G	0	96742236	G	A
5	chr5:96742264:A:T	0	96742264	T	A
5	chr5:96742605:G:A	0	96742605	A	G
5	chr5:96742633:C:G	0	96742633	G	C
5	chr5:96742838:C:T	0	96742838	T	C
5	chr5:96742998:A:G	0	96742998	G	A
5	chr5:96744764:C:T	0	96744764	T	C
5	chr5:96744780:C:A	0	96744780	A	C
5	chr5:96745230:C:T	0	96745230	T	C
5	chr5:96746697:C:T	0	96746697	T	C
5	chr5:96746790:C:T	0	96746790	T	C
5	chr5:96746927:T:A	0	96746927	A	T
5	chr5:96747634:C:T	0	96747634	T	C
5	chr5:96749719:G:A	0	96749719	A	G
5	chr5:96750630:G:C	0	96750630	C	G
5	chr5:96750986:G:A	0	96750986	A	G
5	chr5:96751311:T:A	0	96751311	A	T
5	chr5:96753146:A:G	0	96753146	G	A
5	chr5:96753299:C:T	0	96753299	T	C
5	chr5:96753342:T:C	0	96753342	C	T
5	chr5:96753407:G:A	0	96753407	A	G
5	chr5:96753807:C:T	0	96753807	T	C
5	chr5:96753954:G:A	0	96753954	A	G
5	chr5:96754272:A:G	0	96754272	G	A
5	chr5:96755234:G:A	0	96755234	A	G
5	chr5:96756221:C:T	0	96756221	T	C
5	chr5:96756222:G:A	0	96756222	A	G
5	chr5:96756284:A:G	0	96756284	G	A
5	chr5:96756570:C:G	0	96756570	G	C
5	chr5:96757307:C:T	0	96757307	T	C
5	chr5:96757434:C:T	0	96757434	T	C
5	chr5:96757685:T:C	0	96757685	C	T
5	chr5:96757737:C:T	0	96757737	T	C
5	chr5:96758990:T:G	0	96758990	G	T
5	chr5:96759269:A:C	0	96759269	C	A
5	chr5:96760426:G:A	0	96760426	A	G
5	chr5:96760485:G:T	0	96760485	T	G
5	chr5:96760515:C:G	0	96760515	G	C
5	chr5:96760760:C:T	0	96760760	T	C
5	chr5:96761124:A:G	0	96761124	G	A
5	chr5:96763054:C:T	0	96763054	T	C
5	chr5:96763561:A:G	0	96763561	G	A
5	chr5:96764254:C:T	0	96764254	T	C
5	chr5:96764578:A:C	0	96764578	C	A
5	chr5:96765038:TCTC:T	0	96765038	T	TCTC
5	chr5:96765060:G:C	0	96765060	C	G
5	chr5:96765516:A:G	0	96765516	G	A
5	chr5:96765522:G:A	0	96765522	A	G
5	chr5:96766240:A:G	0	96766240	G	A
5	chr5:96766255:C:T	0	96766255	T	C
5	chr5:96766871:TG:T	0	96766871	T	TG
5	chr5:96767406:A:G	0	96767406	G	A
5	chr5:96767885:G:A	0	96767885	A	G
5	chr5:96768095:C:G	0	96768095	G	C
5	chr5:96768778:G:A	0	96768778	A	G
5	chr5:96769339:C:T	0	96769339	T	C
5	chr5:96770222:G:A	0	96770222	A	G
5	chr5:96771195:T:A	0	96771195	A	T
5	chr5:96771301:A:G	0	96771301	G	A
5	chr5:96771318:C:T	0	96771318	T	C
5	chr5:96771498:G:T	0	96771498	T	G
5	chr5:96772070:C:T	0	96772070	T	C
5	chr5:96772434:GA:G	0	96772434	G	GA
5	chr5:96772997:T:C	0	96772997	C	T
5	chr5:96773501:T:C	0	96773501	C	T
5	chr5:96773906:G:A	0	96773906	A	G
5	chr5:96774135:A:AT	0	96774135	AT	A
5	chr5:96774231:T:G	0	96774231	G	T
5	chr5:96774892:G:A	0	96774892	A	G
5	chr5:96774900:A:AT	0	96774900	AT	A
5	chr5:96774956:C:CCTT	0	96774956	CCTT	C
5	chr5:96775667:G:A	0	96775667	A	G
5	chr5:96776022:G:A	0	96776022	A	G
5	chr5:96776075:A:G	0	96776075	G	A
5	chr5:96776301:C:T	0	96776301	T	C
5	chr5:96776591:C:T	0	96776591	T	C
5	chr5:96776959:G:A	0	96776959	A	G
5	chr5:96776988:GTATGT:G	0	96776988	G	GTATGT
5	chr5:96777159:C:T	0	96777159	T	C
5	chr5:96777250:A:G	0	96777250	G	A
5	chr5:96777265:C:T	0	96777265	T	C
5	chr5:96777327:A:G	0	96777327	G	A
5	chr5:96777368:T:A	0	96777368	A	T
5	chr5:96777541:G:A	0	96777541	A	G
5	chr5:96777693:C:T	0	96777693	T	C
5	chr5:96778134:T:C	0	96778134	C	T
5	chr5:96778368:C:T	0	96778368	T	C
5	chr5:96778446:A:G	0	96778446	G	A
5	chr5:96778846:G:A	0	96778846	A	G
5	chr5:96778991:A:G	0	96778991	G	A
5	chr5:96779366:T:G	0	96779366	G	T
5	chr5:96779381:G:C	0	96779381	C	G
5	chr5:96779407:G:A	0	96779407	A	G
5	chr5:96779442:A:T	0	96779442	T	A
5	chr5:96779489:G:A	0	96779489	A	G
5	chr5:96780017:C:T	0	96780017	T	C
5	chr5:96780221:C:T	0	96780221	T	C
5	chr5:96780327:AACTC:A	0	96780327	A	AACTC
5	chr5:96780582:A:G	0	96780582	G	A
5	chr5:96780956:A:G	0	96780956	G	A
5	chr5:96781596:G:A	0	96781596	A	G
5	chr5:96781851:C:T	0	96781851	T	C
5	chr5:96781875:G:A	0	96781875	A	G
5	chr5:96782013:T:C	0	96782013	C	T
5	chr5:96782093:T:C	0	96782093	C	T
5	chr5:96782135:C:T	0	96782135	T	C
5	chr5:96782299:G:A	0	96782299	A	G
5	chr5:96782300:C:T	0	96782300	T	C
5	chr5:96782361:T:G	0	96782361	G	T
5	chr5:96782444:T:C	0	96782444	C	T
5	chr5:96782783:A:C	0	96782783	C	A
5	chr5:96783148:G:C	0	96783148	C	G
5	chr5:96783162:C:T	0	96783162	T	C
5	chr5:96783340:T:A	0	96783340	A	T
5	chr5:96783351:T:C	0	96783351	C	T
5	chr5:96783419:CTT:C	0	96783419	C	CTT
5	chr5:96783635:G:T	0	96783635	T	G
5	chr5:96784350:G:C	0	96784350	C	G
5	chr5:96784466:G:A	0	96784466	A	G
5	chr5:96784555:C:T	0	96784555	T	C
5	chr5:96784608:C:CAT	0	96784608	CAT	C
5	chr5:96784751:C:T	0	96784751	T	C
5	chr5:96785338:T:C	0	96785338	C	T
5	chr5:96785365:C:T	0	96785365	T	C
5	chr5:96785539:C:T	0	96785539	T	C
5	chr5:96785733:GAAC:G	0	96785733	G	GAAC
5	chr5:96786011:C:T	0	96786011	T	C
5	chr5:96786577:A:C	0	96786577	C	A
5	chr5:96786754:C:T	0	96786754	T	C
5	chr5:96787111:A:C	0	96787111	C	A
5	chr5:96787335:G:A	0	96787335	A	G
5	chr5:96787352:A:G	0	96787352	G	A
5	chr5:96787385:C:T	0	96787385	T	C
5	chr5:96787387:T:C	0	96787387	C	T
5	chr5:96787422:T:C	0	96787422	C	T
5	chr5:96787456:G:C	0	96787456	C	G
5	chr5:96787457:T:C	0	96787457	C	T
5	chr5:96787507:C:T	0	96787507	T	C
5	chr5:96787633:T:C	0	96787633	C	T
5	chr5:96787663:G:A	0	96787663	A	G
5	chr5:96787726:A:G	0	96787726	G	A
5	chr5:96787963:G:T	0	96787963	T	G
5	chr5:96788039:C:A	0	96788039	A	C
5	chr5:96788112:G:T	0	96788112	T	G
5	chr5:96788627:T:C	0	96788627	C	T
5	chr5:96788744:G:C	0	96788744	C	G
5	chr5:96788750:A:G	0	96788750	G	A
5	chr5:96789104:G:A	0	96789104	A	G
5	chr5:96789344:G:A	0	96789344	A	G
5	chr5:96789443:C:T	0	96789443	T	C
5	chr5:96789456:C:T	0	96789456	T	C
5	chr5:96789556:G:A	0	96789556	A	G
5	chr5:96789611:A:T	0	96789611	T	A
5	chr5:96789762:G:A	0	96789762	A	G
5	chr5:96789830:T:A	0	96789830	A	T
5	chr5:96789891:G:A	0	96789891	A	G
5	chr5:96790082:G:T	0	96790082	T	G
5	chr5:96790207:C:T	0	96790207	T	C
5	chr5:96790494:A:G	0	96790494	G	A
5	chr5:96790605:A:G	0	96790605	G	A
5	chr5:96791235:G:A	0	96791235	A	G
5	chr5:96791751:A:G	0	96791751	G	A
5	chr5:96791941:G:A	0	96791941	A	G
5	chr5:96792202:T:C	0	96792202	C	T
5	chr5:96792596:C:A	0	96792596	A	C
5	chr5:96792697:G:T	0	96792697	T	G
5	chr5:96792730:A:AT	0	96792730	AT	A
5	chr5:96793809:A:G	0	96793809	G	A
5	chr5:96793832:T:C	0	96793832	C	T
5	chr5:96793840:C:T	0	96793840	T	C
5	chr5:96794099:G:A	0	96794099	A	G
5	chr5:96794311:T:C	0	96794311	C	T
5	chr5:96794312:G:C	0	96794312	C	G
5	chr5:96794335:T:C	0	96794335	C	T
5	chr5:96794362:TG:T	0	96794362	T	TG
5	chr5:96794486:C:T	0	96794486	T	C
5	chr5:96794499:C:T	0	96794499	T	C
5	chr5:96795133:T:C	0	96795133	C	T
5	chr5:96795780:G:T	0	96795780	T	G
5	chr5:96796030:G:A	0	96796030	A	G
5	chr5:96796090:C:T	0	96796090	T	C
5	chr5:96796367:A:G	0	96796367	G	A
5	chr5:96797092:G:A	0	96797092	A	G
5	chr5:96797331:T:C	0	96797331	C	T
5	chr5:96797724:C:T	0	96797724	T	C
5	chr5:96797889:C:G	0	96797889	G	C
5	chr5:96798217:C:T	0	96798217	T	C
5	chr5:96798410:A:G	0	96798410	G	A
5	chr5:96798472:T:G	0	96798472	G	T
5	chr5:96798514:G:A	0	96798514	A	G
5	chr5:96798532:G:A	0	96798532	A	G
5	chr5:96798603:T:C	0	96798603	C	T
5	chr5:96798651:G:C	0	96798651	C	G
5	chr5:96799025:G:A	0	96799025	A	G
5	chr5:96799617:C:T	0	96799617	T	C
5	chr5:96799995:T:C	0	96799995	C	T
5	chr5:96800020:C:T	0	96800020	T	C
5	chr5:96800222:A:T	0	96800222	T	A
5	chr5:96800598:T:G	0	96800598	G	T
5	chr5:96800822:T:C	0	96800822	C	T
5	chr5:96801501:G:A	0	96801501	A	G
5	chr5:96801793:G:A	0	96801793	A	G
5	chr5:96802137:A:G	0	96802137	G	A
5	chr5:96802179:A:G	0	96802179	G	A
5	chr5:96802238:G:A	0	96802238	A	G
5	chr5:96802409:C:A	0	96802409	A	C
5	chr5:96802768:G:A	0	96802768	A	G
5	chr5:96803064:T:C	0	96803064	C	T
5	chr5:96803109:A:G	0	96803109	G	A
5	chr5:96803158:C:T	0	96803158	T	C
5	chr5:96803363:C:T	0	96803363	T	C
5	chr5:96803892:G:A	0	96803892	A	G
5	chr5:96804011:AG:A	0	96804011	A	AG
5	chr5:96804163:A:C	0	96804163	C	A
5	chr5:96804348:A:T	0	96804348	T	A
5	chr5:96804664:C:T	0	96804664	T	C
5	chr5:96804838:T:G	0	96804838	G	T
5	chr5:96804839:G:A	0	96804839	A	G
5	chr5:96805037:C:T	0	96805037	T	C
5	chr5:96805103:ACTC:A	0	96805103	A	ACTC
5	chr5:96805404:GA:G	0	96805404	G	GA
5	chr5:96806235:G:C	0	96806235	C	G
5	chr5:96806780:T:G	0	96806780	G	T
5	chr5:96807103:G:C	0	96807103	C	G
5	chr5:96807232:G:A	0	96807232	A	G
5	chr5:96807734:T:C	0	96807734	C	T
5	chr5:96809070:G:A	0	96809070	A	G
5	chr5:96809319:C:T	0	96809319	T	C
5	chr5:96809493:C:T	0	96809493	T	C
5	chr5:96809721:A:G	0	96809721	G	A
5	chr5:96810353:A:G	0	96810353	G	A
5	chr5:96810745:C:A	0	96810745	A	C
5	chr5:96811096:A:T	0	96811096	T	A
5	chr5:96811567:T:A	0	96811567	A	T
5	chr5:96812030:A:G	0	96812030	G	A
5	chr5:96812074:T:C	0	96812074	C	T
5	chr5:96812663:C:T	0	96812663	T	C
5	chr5:96813503:T:A	0	96813503	A	T
5	chr5:96813514:G:A	0	96813514	A	G
5	chr5:96813534:T:A	0	96813534	A	T
5	chr5:96813910:G:T	0	96813910	T	G
5	chr5:96814400:C:T	0	96814400	T	C
5	chr5:96814407:T:C	0	96814407	C	T
5	chr5:96815133:A:G	0	96815133	G	A
5	chr5:96815208:C:T	0	96815208	T	C
5	chr5:96816213:T:G	0	96816213	G	T
5	chr5:96816234:G:A	0	96816234	A	G
5	chr5:96816265:C:A	0	96816265	A	C
5	chr5:96816507:C:T	0	96816507	T	C
5	chr5:96816680:A:G	0	96816680	G	A
5	chr5:96816718:G:A	0	96816718	A	G
5	chr5:96816733:G:C	0	96816733	C	G
5	chr5:96816885:T:C	0	96816885	C	T
5	chr5:96816968:G:A	0	96816968	A	G
5	chr5:96817430:T:C	0	96817430	C	T
5	chr5:96817788:T:C	0	96817788	C	T
5	chr5:96817921:C:T	0	96817921	T	C
5	chr5:96818263:A:G	0	96818263	G	A
5	chr5:96819051:G:A	0	96819051	A	G
5	chr5:96819166:T:C	0	96819166	C	T
5	chr5:96819176:G:A	0	96819176	A	G
5	chr5:96819216:A:G	0	96819216	G	A
5	chr5:96819526:A:G	0	96819526	G	A
5	chr5:96819615:C:T	0	96819615	T	C
5	chr5:96819815:G:A	0	96819815	A	G
5	chr5:96819905:T:C	0	96819905	C	T
5	chr5:96820197:G:A	0	96820197	A	G
5	chr5:96820257:T:C	0	96820257	C	T
5	chr5:96820326:A:G	0	96820326	G	A
5	chr5:96820341:G:A	0	96820341	A	G
5	chr5:96820521:G:A	0	96820521	A	G
5	chr5:96820791:A:G	0	96820791	G	A
5	chr5:96821080:C:T	0	96821080	T	C
5	chr5:96821185:T:C	0	96821185	C	T
5	chr5:96821253:C:A	0	96821253	A	C
5	chr5:96821838:T:C	0	96821838	C	T
5	chr5:96821945:G:C	0	96821945	C	G
5	chr5:96821986:A:G	0	96821986	G	A
5	chr5:96822143:A:G	0	96822143	G	A
5	chr5:96822151:C:G	0	96822151	G	C
5	chr5:96823053:G:T	0	96823053	T	G
5	chr5:96823820:A:G	0	96823820	G	A
5	chr5:96824014:G:A	0	96824014	A	G
5	chr5:96824289:A:C	0	96824289	C	A
5	chr5:96825366:C:A	0	96825366	A	C
5	chr5:96826491:G:T	0	96826491	T	G
5	chr5:96826762:C:T	0	96826762	T	C
5	chr5:96826830:T:C	0	96826830	C	T
5	chr5:96827195:G:T	0	96827195	T	G
5	chr5:96827910:C:T	0	96827910	T	C
5	chr5:96827941:C:T	0	96827941	T	C
5	chr5:96828072:T:G	0	96828072	G	T
5	chr5:96828202:A:G	0	96828202	G	A
5	chr5:96828908:A:G	0	96828908	G	A
5	chr5:96828938:C:A	0	96828938	A	C
5	chr5:96829143:C:A	0	96829143	A	C
5	chr5:96829297:A:C	0	96829297	C	A
5	chr5:96829566:G:A	0	96829566	A	G
5	chr5:96830144:G:A	0	96830144	A	G
5	chr5:96830323:T:C	0	96830323	C	T
5	chr5:96830361:C:T	0	96830361	T	C
5	chr5:96830495:A:G	0	96830495	G	A
5	chr5:96831412:T:C	0	96831412	C	T
5	chr5:96831782:T:C	0	96831782	C	T
5	chr5:96831833:T:C	0	96831833	C	T
5	chr5:96831905:C:T	0	96831905	T	C
5	chr5:96832187:C:T	0	96832187	T	C
5	chr5:96832278:T:A	0	96832278	A	T
5	chr5:96832353:G:T	0	96832353	T	G
5	chr5:96832377:T:C	0	96832377	C	T
5	chr5:96832767:C:T	0	96832767	T	C
5	chr5:96833130:C:T	0	96833130	T	C
5	chr5:96834213:T:G	0	96834213	G	T
5	chr5:96834519:G:A	0	96834519	A	G
5	chr5:96834559:G:C	0	96834559	C	G
5	chr5:96835062:A:G	0	96835062	G	A
5	chr5:96836073:T:C	0	96836073	C	T
5	chr5:96836126:A:G	0	96836126	G	A
5	chr5:96837436:C:T	0	96837436	T	C
5	chr5:96837640:G:A	0	96837640	A	G
5	chr5:96838483:A:G	0	96838483	G	A
5	chr5:96838743:G:A	0	96838743	A	G
5	chr5:96839226:C:T	0	96839226	T	C
5	chr5:96839340:T:C	0	96839340	C	T
5	chr5:96839523:G:A	0	96839523	A	G
5	chr5:96840038:G:T	0	96840038	T	G
5	chr5:96840146:G:A	0	96840146	A	G
5	chr5:96840738:G:A	0	96840738	A	G
5	chr5:96840791:C:T	0	96840791	T	C
5	chr5:96840851:G:A	0	96840851	A	G
5	chr5:96841147:T:A	0	96841147	A	T
5	chr5:96842064:C:G	0	96842064	G	C
5	chr5:96842372:C:T	0	96842372	T	C
5	chr5:96842687:C:G	0	96842687	G	C
5	chr5:96843643:C:T	0	96843643	T	C
5	chr5:96843890:C:G	0	96843890	G	C
5	chr5:96843982:A:G	0	96843982	G	A
5	chr5:96844058:C:T	0	96844058	T	C
5	chr5:96844926:CAGAGA:C	0	96844926	C	CAGAGA
5	chr5:96845161:A:G	0	96845161	G	A
5	chr5:96845594:G:A	0	96845594	A	G
5	chr5:96846315:C:T	0	96846315	T	C
5	chr5:96846441:A:G	0	96846441	G	A
5	chr5:96846541:T:C	0	96846541	C	T
5	chr5:96846912:G:A	0	96846912	A	G
5	chr5:96847014:G:A	0	96847014	A	G
5	chr5:96847050:C:T	0	96847050	T	C
5	chr5:96847116:C:T	0	96847116	T	C
5	chr5:96847173:G:A	0	96847173	A	G
5	chr5:96847379:G:T	0	96847379	T	G
5	chr5:96847442:C:T	0	96847442	T	C
5	chr5:96847853:C:T	0	96847853	T	C
5	chr5:96848009:A:AG	0	96848009	AG	A
5	chr5:96848165:C:T	0	96848165	T	C
5	chr5:96848252:T:C	0	96848252	C	T
5	chr5:96848271:A:G	0	96848271	G	A
5	chr5:96848322:A:G	0	96848322	G	A
5	chr5:96848350:C:T	0	96848350	T	C
5	chr5:96848398:G:A	0	96848398	A	G
5	chr5:96848509:T:A	0	96848509	A	T
5	chr5:96848552:A:G	0	96848552	G	A
5	chr5:96848746:G:T	0	96848746	T	G
5	chr5:96849299:G:T	0	96849299	T	G
5	chr5:96849390:G:A	0	96849390	A	G
5	chr5:96849421:G:A	0	96849421	A	G
5	chr5:96849604:A:T	0	96849604	T	A
5	chr5:96849764:G:A	0	96849764	A	G
5	chr5:96849779:A:G	0	96849779	G	A
5	chr5:96850044:A:T	0	96850044	T	A
5	chr5:96850414:A:T	0	96850414	T	A
5	chr5:96850435:C:T	0	96850435	T	C
5	chr5:96850518:G:A	0	96850518	A	G
5	chr5:96851095:A:C	0	96851095	C	A
5	chr5:96851167:G:C	0	96851167	C	G
5	chr5:96851285:G:A	0	96851285	A	G
5	chr5:96851387:A:G	0	96851387	G	A
5	chr5:96852145:A:G	0	96852145	G	A
5	chr5:96852380:T:C	0	96852380	C	T
5	chr5:96852658:G:A	0	96852658	A	G
5	chr5:96852779:A:C	0	96852779	C	A
5	chr5:96852963:A:G	0	96852963	G	A
5	chr5:96853101:G:T	0	96853101	T	G
5	chr5:96854013:G:A	0	96854013	A	G
5	chr5:96854515:G:A	0	96854515	A	G
5	chr5:96854790:T:C	0	96854790	C	T
5	chr5:96854942:A:G	0	96854942	G	A
5	chr5:96854985:T:TA	0	96854985	TA	T
5	chr5:96855006:A:C	0	96855006	C	A
5	chr5:96855028:T:A	0	96855028	A	T
5	chr5:96855126:G:A	0	96855126	A	G
5	chr5:96856044:A:G	0	96856044	G	A
5	chr5:96856460:T:C	0	96856460	C	T
5	chr5:96856710:T:G	0	96856710	G	T
5	chr5:96856731:T:C	0	96856731	C	T
5	chr5:96856924:T:C	0	96856924	C	T
5	chr5:96857512:A:G	0	96857512	G	A
5	chr5:96857525:T:A	0	96857525	A	T
5	chr5:96857563:A:T	0	96857563	T	A
5	chr5:96857839:C:G	0	96857839	G	C
5	chr5:96857921:G:T	0	96857921	T	G
5	chr5:96858153:G:T	0	96858153	T	G
5	chr5:96858417:G:A	0	96858417	A	G
5	chr5:96858512:T:C	0	96858512	C	T
5	chr5:96858548:A:G	0	96858548	G	A
5	chr5:96858552:G:A	0	96858552	A	G
5	chr5:96859151:T:C	0	96859151	C	T
5	chr5:96859339:T:C	0	96859339	C	T
5	chr5:96859577:A:G	0	96859577	G	A
5	chr5:96859767:T:A	0	96859767	A	T
5	chr5:96859822:G:A	0	96859822	A	G
5	chr5:96859832:T:G	0	96859832	G	T
5	chr5:96859944:T:G	0	96859944	G	T
5	chr5:96859982:G:A	0	96859982	A	G
5	chr5:96860249:T:C	0	96860249	C	T
5	chr5:96860291:T:C	0	96860291	C	T
5	chr5:96860569:T:C	0	96860569	C	T
5	chr5:96861171:C:A	0	96861171	A	C
5	chr5:96862499:G:A	0	96862499	A	G
5	chr5:96862989:G:A	0	96862989	A	G
5	chr5:96863268:C:T	0	96863268	T	C
5	chr5:96863277:C:T	0	96863277	T	C
5	chr5:96863494:T:C	0	96863494	C	T
5	chr5:96863790:A:G	0	96863790	G	A
5	chr5:96865377:A:G	0	96865377	G	A
5	chr5:96865876:A:C	0	96865876	C	A
5	chr5:96865880:T:G	0	96865880	G	T
5	chr5:96866436:T:C	0	96866436	C	T
5	chr5:96866452:A:G	0	96866452	G	A
5	chr5:96866574:C:G	0	96866574	G	C
5	chr5:96867060:G:A	0	96867060	A	G
5	chr5:96867251:T:C	0	96867251	C	T
5	chr5:96867519:A:T	0	96867519	T	A
5	chr5:96867651:T:G	0	96867651	G	T
5	chr5:96868506:T:A	0	96868506	A	T
5	chr5:96868551:T:C	0	96868551	C	T
5	chr5:96868681:A:T	0	96868681	T	A
5	chr5:96868696:T:C	0	96868696	C	T
5	chr5:96868710:CA:C	0	96868710	C	CA
5	chr5:96869196:G:C	0	96869196	C	G
5	chr5:96869337:C:T	0	96869337	T	C
5	chr5:96869453:AT:A	0	96869453	A	AT
5	chr5:96870062:T:G	0	96870062	G	T
5	chr5:96870098:A:G	0	96870098	G	A
5	chr5:96870332:G:T	0	96870332	T	G
5	chr5:96870386:A:G	0	96870386	G	A
5	chr5:96870462:T:TA	0	96870462	TA	T
5	chr5:96870960:T:C	0	96870960	C	T
5	chr5:96872079:A:T	0	96872079	T	A
5	chr5:96872444:A:T	0	96872444	T	A
5	chr5:96872970:A:G	0	96872970	G	A
5	chr5:96873422:T:G	0	96873422	G	T
5	chr5:96875556:A:G	0	96875556	G	A
5	chr5:96875890:G:C	0	96875890	C	G
5	chr5:96876026:G:C	0	96876026	C	G
5	chr5:96876037:T:G	0	96876037	G	T
5	chr5:96876391:C:T	0	96876391	T	C
5	chr5:96877077:C:T	0	96877077	T	C
5	chr5:96877191:T:C	0	96877191	C	T
5	chr5:96877467:C:A	0	96877467	A	C
5	chr5:96877629:A:C	0	96877629	C	A
5	chr5:96877903:G:T	0	96877903	T	G
5	chr5:96878222:G:A	0	96878222	A	G
5	chr5:96878536:G:A	0	96878536	A	G
5	chr5:96878803:C:T	0	96878803	T	C
5	chr5:96878877:A:G	0	96878877	G	A
5	chr5:96879084:C:T	0	96879084	T	C
5	chr5:96879976:C:T	0	96879976	T	C
5	chr5:96880469:A:G	0	96880469	G	A
5	chr5:96880683:A:G	0	96880683	G	A
5	chr5:96880695:GA:G	0	96880695	G	GA
5	chr5:96881080:G:A	0	96881080	A	G
5	chr5:96881189:GCT:G	0	96881189	G	GCT
5	chr5:96881686:A:G	0	96881686	G	A
5	chr5:96882894:C:T	0	96882894	T	C
5	chr5:96884383:C:T	0	96884383	T	C
5	chr5:96885307:C:T	0	96885307	T	C
5	chr5:96885637:C:A	0	96885637	A	C
5	chr5:96885861:C:G	0	96885861	G	C
5	chr5:96886185:A:G	0	96886185	G	A
5	chr5:96886479:A:G	0	96886479	G	A
5	chr5:96886923:G:A	0	96886923	A	G
5	chr5:96887396:A:G	0	96887396	G	A
5	chr5:96887598:C:T	0	96887598	T	C
5	chr5:96887776:A:G	0	96887776	G	A
5	chr5:96887848:G:A	0	96887848	A	G
5	chr5:96888056:C:T	0	96888056	T	C
5	chr5:96888472:A:G	0	96888472	G	A
5	chr5:96888626:C:T	0	96888626	T	C
5	chr5:96889548:G:A	0	96889548	A	G
5	chr5:96889818:A:T	0	96889818	T	A
5	chr5:96890434:C:T	0	96890434	T	C
5	chr5:96890492:A:G	0	96890492	G	A
5	chr5:96891026:A:G	0	96891026	G	A
5	chr5:96891574:C:T	0	96891574	T	C
5	chr5:96891882:A:G	0	96891882	G	A
5	chr5:96892724:G:A	0	96892724	A	G
5	chr5:96893078:A:T	0	96893078	T	A
5	chr5:96893521:G:T	0	96893521	T	G
5	chr5:96893568:G:A	0	96893568	A	G
5	chr5:96893838:T:G	0	96893838	G	T
5	chr5:96894046:G:T	0	96894046	T	G
5	chr5:96894404:T:C	0	96894404	C	T
5	chr5:96894418:G:T	0	96894418	T	G
5	chr5:96894474:G:A	0	96894474	A	G
5	chr5:96894513:CA:C	0	96894513	C	CA
5	chr5:96894699:G:A	0	96894699	A	G
5	chr5:96895140:G:A	0	96895140	A	G
5	chr5:96895296:G:T	0	96895296	T	G
5	chr5:96895668:T:C	0	96895668	C	T
5	chr5:96895800:C:T	0	96895800	T	C
5	chr5:96895816:G:T	0	96895816	T	G
5	chr5:96895819:T:C	0	96895819	C	T
5	chr5:96896438:T:A	0	96896438	A	T
5	chr5:96896546:G:GAAA	0	96896546	GAAA	G
5	chr5:96896582:C:T	0	96896582	T	C
5	chr5:96896641:CAT:C	0	96896641	C	CAT
5	chr5:96896995:A:G	0	96896995	G	A
5	chr5:96897102:C:T	0	96897102	T	C
5	chr5:96897746:T:A	0	96897746	A	T
5	chr5:96897904:G:A	0	96897904	A	G
5	chr5:96898510:G:A	0	96898510	A	G
5	chr5:96898602:T:C	0	96898602	C	T
5	chr5:96898648:G:A	0	96898648	A	G
5	chr5:96898829:A:T	0	96898829	T	A
5	chr5:96899168:T:C	0	96899168	C	T
5	chr5:96899334:T:C	0	96899334	C	T
5	chr5:96900192:A:G	0	96900192	G	A
5	chr5:96900440:G:A	0	96900440	A	G
5	chr5:96900614:G:A	0	96900614	A	G
5	chr5:96900916:T:C	0	96900916	C	T
5	chr5:96901139:C:T	0	96901139	T	C
5	chr5:96901193:T:A	0	96901193	A	T
5	chr5:96901410:C:G	0	96901410	G	C
5	chr5:96901622:G:A	0	96901622	A	G
5	chr5:96901709:C:T	0	96901709	T	C
5	chr5:96902565:TAG:T	0	96902565	T	TAG
5	chr5:96902697:A:G	0	96902697	G	A
5	chr5:96902874:C:T	0	96902874	T	C
5	chr5:96903235:C:T	0	96903235	T	C
5	chr5:96903590:A:G	0	96903590	G	A
5	chr5:96903941:G:C	0	96903941	C	G
5	chr5:96904133:G:A	0	96904133	A	G
5	chr5:96904223:T:C	0	96904223	C	T
5	chr5:96904510:C:A	0	96904510	A	C
5	chr5:96904516:T:C	0	96904516	C	T
5	chr5:96904682:A:G	0	96904682	G	A
5	chr5:96906566:A:C	0	96906566	C	A
5	chr5:96906738:G:A	0	96906738	A	G
5	chr5:96907153:T:C	0	96907153	C	T
5	chr5:96907162:G:A	0	96907162	A	G
5	chr5:96907277:C:T	0	96907277	T	C
5	chr5:96908845:C:T	0	96908845	T	C
5	chr5:96908934:A:G	0	96908934	G	A
5	chr5:96909639:C:T	0	96909639	T	C
5	chr5:96909735:C:T	0	96909735	T	C
5	chr5:96909814:A:G	0	96909814	G	A
5	chr5:96910187:C:T	0	96910187	T	C
5	chr5:96910188:C:T	0	96910188	T	C
5	chr5:96910199:A:C	0	96910199	C	A
5	chr5:96910634:T:C	0	96910634	C	T
5	chr5:96910897:A:T	0	96910897	T	A
5	chr5:96911236:G:T	0	96911236	T	G
5	chr5:96911740:C:T	0	96911740	T	C
5	chr5:96912106:T:C	0	96912106	C	T
5	chr5:96912123:G:A	0	96912123	A	G
5	chr5:96912205:G:A	0	96912205	A	G
5	chr5:96912289:A:G	0	96912289	G	A
5	chr5:96913091:T:C	0	96913091	C	T
5	chr5:96913182:A:G	0	96913182	G	A
5	chr5:96913411:C:T	0	96913411	T	C
5	chr5:96913619:G:A	0	96913619	A	G
5	chr5:96913674:A:C	0	96913674	C	A
5	chr5:96913944:T:C	0	96913944	C	T
5	chr5:96914041:A:G	0	96914041	G	A
5	chr5:96914753:G:A	0	96914753	A	G
5	chr5:96914945:ATTAT:A	0	96914945	A	ATTAT
5	chr5:96915299:G:A	0	96915299	A	G
5	chr5:96915971:C:A	0	96915971	A	C
5	chr5:96916246:AC:A	0	96916246	A	AC
5	chr5:96916375:G:A	0	96916375	A	G
5	chr5:96916728:G:A	0	96916728	A	G
5	chr5:96916885:T:C	0	96916885	C	T
5	chr5:96917099:G:A	0	96917099	A	G
5	chr5:96917239:TG:T	0	96917239	T	TG
5	chr5:96917294:A:G	0	96917294	G	A
5	chr5:96917400:T:C	0	96917400	C	T
5	chr5:96917744:A:G	0	96917744	G	A
5	chr5:96918505:A:G	0	96918505	G	A
5	chr5:96918597:A:G	0	96918597	G	A
5	chr5:96918650:T:A	0	96918650	A	T
5	chr5:96919313:T:C	0	96919313	C	T
5	chr5:96920491:C:T	0	96920491	T	C
5	chr5:96921365:A:G	0	96921365	G	A
5	chr5:96922125:C:T	0	96922125	T	C
5	chr5:96923223:G:C	0	96923223	C	G
5	chr5:96923470:A:G	0	96923470	G	A
5	chr5:96923563:G:A	0	96923563	A	G
5	chr5:96923688:T:C	0	96923688	C	T
5	chr5:96923994:A:G	0	96923994	G	A
5	chr5:96923995:A:T	0	96923995	T	A
5	chr5:96923996:A:C	0	96923996	C	A
5	chr5:96924543:A:C	0	96924543	C	A
5	chr5:96924787:G:A	0	96924787	A	G
5	chr5:96924857:C:T	0	96924857	T	C
5	chr5:96925426:A:G	0	96925426	G	A
5	chr5:96925612:A:G	0	96925612	G	A
5	chr5:96926013:T:C	0	96926013	C	T
5	chr5:96926301:A:G	0	96926301	G	A
5	chr5:96926540:A:C	0	96926540	C	A
5	chr5:96926697:A:G	0	96926697	G	A
5	chr5:96927756:A:G	0	96927756	G	A
5	chr5:96927886:T:G	0	96927886	G	T
5	chr5:96927942:T:G	0	96927942	G	T
5	chr5:96928109:A:G	0	96928109	G	A
5	chr5:96928135:C:T	0	96928135	T	C
5	chr5:96928352:A:G	0	96928352	G	A
5	chr5:96929133:A:G	0	96929133	G	A
5	chr5:96929296:C:A	0	96929296	A	C
5	chr5:96929603:T:A	0	96929603	A	T
5	chr5:96929704:T:C	0	96929704	C	T
5	chr5:96929854:C:CT	0	96929854	CT	C
5	chr5:96930175:C:A	0	96930175	A	C
5	chr5:96930297:C:T	0	96930297	T	C
5	chr5:96930514:AGT:A	0	96930514	A	AGT
5	chr5:96931951:A:G	0	96931951	G	A
5	chr5:96932281:C:T	0	96932281	T	C
5	chr5:96932368:C:T	0	96932368	T	C
5	chr5:96933012:C:T	0	96933012	T	C
5	chr5:96933158:C:A	0	96933158	A	C
5	chr5:96933781:G:A	0	96933781	A	G
5	chr5:96933836:G:A	0	96933836	A	G
5	chr5:96934387:A:G	0	96934387	G	A
5	chr5:96934925:G:A	0	96934925	A	G
5	chr5:96935070:C:T	0	96935070	T	C
5	chr5:96935365:T:C	0	96935365	C	T
5	chr5:96935506:A:G	0	96935506	G	A
5	chr5:96935736:A:T	0	96935736	T	A
5	chr5:96935737:T:A	0	96935737	A	T
5	chr5:96935829:C:T	0	96935829	T	C
5	chr5:96935898:G:GC	0	96935898	GC	G
5	chr5:96936716:T:G	0	96936716	G	T
5	chr5:96936824:CAA:C	0	96936824	C	CAA
5	chr5:96937330:T:C	0	96937330	C	T
5	chr5:96937476:G:A	0	96937476	A	G
5	chr5:96937594:C:T	0	96937594	T	C
5	chr5:96938519:C:T	0	96938519	T	C
5	chr5:96939016:G:T	0	96939016	T	G
5	chr5:96939462:C:T	0	96939462	T	C
5	chr5:96939482:C:T	0	96939482	T	C
5	chr5:96939497:G:A	0	96939497	A	G
5	chr5:96939709:C:T	0	96939709	T	C
5	chr5:96940682:A:G	0	96940682	G	A
5	chr5:96940691:G:C	0	96940691	C	G
5	chr5:96941173:C:T	0	96941173	T	C
5	chr5:96942017:G:A	0	96942017	A	G
5	chr5:96943786:A:G	0	96943786	G	A
5	chr5:96945339:A:T	0	96945339	T	A
5	chr5:96945765:C:T	0	96945765	T	C
5	chr5:96949099:G:A	0	96949099	A	G
5	chr5:96949188:C:T	0	96949188	T	C
5	chr5:96950117:C:G	0	96950117	G	C
5	chr5:96950582:G:A	0	96950582	A	G
5	chr5:96951796:CA:C	0	96951796	C	CA
5	chr5:96952434:A:G	0	96952434	G	A
5	chr5:96952802:TAG:T	0	96952802	T	TAG
5	chr5:96953332:GAGAC:G	0	96953332	G	GAGAC
5	chr5:96953339:G:T	0	96953339	T	G
5	chr5:96954020:T:C	0	96954020	C	T
5	chr5:96954526:G:A	0	96954526	A	G
5	chr5:96954943:C:T	0	96954943	T	C
5	chr5:96957302:C:A	0	96957302	A	C
5	chr5:96959417:G:T	0	96959417	T	G
5	chr5:96960106:T:C	0	96960106	C	T
5	chr5:96971454:T:A	0	96971454	A	T
5	chr5:96971908:G:A	0	96971908	A	G
5	chr5:96971932:A:G	0	96971932	G	A
5	chr5:96978526:A:G	0	96978526	G	A
5	chr5:96978798:T:G	0	96978798	G	T
5	chr5:96981054:C:T	0	96981054	T	C
5	chr5:96982441:G:A	0	96982441	A	G
5	chr5:96983311:CAT:C	0	96983311	C	CAT
5	chr5:96983787:T:C	0	96983787	C	T
5	chr5:96983903:T:G	0	96983903	G	T
5	chr5:96984226:A:C	0	96984226	C	A
5	chr5:96984707:G:A	0	96984707	A	G
5	chr5:96984791:C:T	0	96984791	T	C
5	chr5:96984882:T:C	0	96984882	C	T
5	chr5:96986183:T:C	0	96986183	C	T
5	chr5:96986305:G:A	0	96986305	A	G
5	chr5:96986432:A:G	0	96986432	G	A
5	chr5:96986715:C:T	0	96986715	T	C
5	chr5:96987246:C:A	0	96987246	A	C
5	chr5:96987576:C:T	0	96987576	T	C
5	chr5:96987799:A:G	0	96987799	G	A
5	chr5:96988495:C:T	0	96988495	T	C
5	chr5:96991585:C:T	0	96991585	T	C
5	chr5:96991959:A:G	0	96991959	G	A
5	chr5:96992035:AT:A	0	96992035	A	AT
5	chr5:96993304:ATAT:A	0	96993304	A	ATAT
5	chr5:96995262:T:C	0	96995262	C	T
5	chr5:96995665:C:A	0	96995665	A	C
5	chr5:96996381:TC:T	0	96996381	T	TC
5	chr5:96997630:G:A	0	96997630	A	G
5	chr5:96999346:A:G	0	96999346	G	A
5	chr5:96999646:C:T	0	96999646	T	C
5	chr5:97000452:C:CATG	0	97000452	CATG	C
5	chr5:97001087:A:G	0	97001087	G	A
5	chr5:97001320:T:A	0	97001320	A	T
5	chr5:97001945:G:C	0	97001945	C	G
5	chr5:97002086:T:C	0	97002086	C	T
5	chr5:97008062:T:C	0	97008062	C	T
5	chr5:97010574:G:T	0	97010574	T	G
5	chr5:97014384:G:A	0	97014384	A	G
5	chr5:97014565:AG:A	0	97014565	A	AG
5	chr5:97015006:G:A	0	97015006	A	G
5	chr5:97015835:G:A	0	97015835	A	G
5	chr5:97017519:C:G	0	97017519	G	C
5	chr5:97017980:C:T	0	97017980	T	C
5	chr5:97019744:A:G	0	97019744	G	A
5	chr5:97019899:A:G	0	97019899	G	A
5	chr5:97019929:C:G	0	97019929	G	C
5	chr5:97020960:G:A	0	97020960	A	G
5	chr5:97021276:A:G	0	97021276	G	A
5	chr5:97021474:A:G	0	97021474	G	A
5	chr5:97021556:T:G	0	97021556	G	T
5	chr5:97022616:A:G	0	97022616	G	A
5	chr5:97022983:C:T	0	97022983	T	C
5	chr5:97024208:A:G	0	97024208	G	A
5	chr5:97024239:G:C	0	97024239	C	G
5	chr5:97025629:T:C	0	97025629	C	T
5	chr5:97025922:C:T	0	97025922	T	C
5	chr5:97027096:T:G	0	97027096	G	T
5	chr5:97027347:C:T	0	97027347	T	C
5	chr5:97027703:C:T	0	97027703	T	C
5	chr5:97027755:A:G	0	97027755	G	A
5	chr5:97028359:C:T	0	97028359	T	C
5	chr5:97031181:TA:T	0	97031181	T	TA
5	chr5:97031704:G:A	0	97031704	A	G
5	chr5:97035631:A:G	0	97035631	G	A
5	chr5:97036461:G:A	0	97036461	A	G
5	chr5:97036481:G:A	0	97036481	A	G
5	chr5:97036998:G:A	0	97036998	A	G
5	chr5:97037537:A:G	0	97037537	G	A
5	chr5:97038277:T:C	0	97038277	C	T
5	chr5:97038446:G:A	0	97038446	A	G
5	chr5:97038918:A:G	0	97038918	G	A
5	chr5:97039967:A:G	0	97039967	G	A
5	chr5:97040147:T:C	0	97040147	C	T
5	chr5:97040646:G:A	0	97040646	A	G
5	chr5:97040715:T:C	0	97040715	C	T
5	chr5:97040953:C:T	0	97040953	T	C
5	chr5:97045029:G:A	0	97045029	A	G
5	chr5:97045269:C:T	0	97045269	T	C
5	chr5:97045503:T:C	0	97045503	C	T
5	chr5:97045936:G:A	0	97045936	A	G
5	chr5:97046489:C:T	0	97046489	T	C
5	chr5:97046801:GACAA:G	0	97046801	G	GACAA
5	chr5:97046808:AAAG:A	0	97046808	A	AAAG
5	chr5:97047724:A:G	0	97047724	G	A
5	chr5:97047792:C:T	0	97047792	T	C
5	chr5:97048048:A:G	0	97048048	G	A
5	chr5:97049176:A:G	0	97049176	G	A
5	chr5:97049849:C:CA	0	97049849	CA	C
5	chr5:97050694:T:C	0	97050694	C	T
5	chr5:97051263:A:G	0	97051263	G	A
5	chr5:97051329:A:G	0	97051329	G	A
5	chr5:97051391:T:C	0	97051391	C	T
5	chr5:97051735:A:G	0	97051735	G	A
5	chr5:97052286:T:G	0	97052286	G	T
5	chr5:97052290:A:T	0	97052290	T	A
5	chr5:97052527:T:C	0	97052527	C	T
5	chr5:97052588:C:T	0	97052588	T	C
5	chr5:97053986:G:T	0	97053986	T	G
5	chr5:97054581:A:T	0	97054581	T	A
5	chr5:97055022:A:G	0	97055022	G	A
5	chr5:97055292:A:G	0	97055292	G	A
5	chr5:97055502:T:C	0	97055502	C	T
5	chr5:97055572:A:G	0	97055572	G	A
5	chr5:97056660:C:T	0	97056660	T	C
5	chr5:97057381:A:C	0	97057381	C	A
5	chr5:97057398:C:T	0	97057398	T	C
5	chr5:97057429:C:T	0	97057429	T	C
5	chr5:97057972:C:T	0	97057972	T	C
5	chr5:97059072:A:G	0	97059072	G	A
5	chr5:97060526:C:T	0	97060526	T	C
5	chr5:97063666:C:T	0	97063666	T	C
5	chr5:97064717:C:T	0	97064717	T	C
5	chr5:97067916:A:G	0	97067916	G	A
5	chr5:97067925:C:T	0	97067925	T	C
5	chr5:97069275:T:C	0	97069275	C	T
5	chr5:97069999:A:G	0	97069999	G	A
5	chr5:97071287:G:A	0	97071287	A	G
5	chr5:97073273:C:A	0	97073273	A	C
5	chr5:97073297:G:A	0	97073297	A	G
5	chr5:97073359:T:A	0	97073359	A	T
5	chr5:97073561:G:T	0	97073561	T	G
5	chr5:97073565:G:A	0	97073565	A	G
5	chr5:97074013:G:C	0	97074013	C	G
5	chr5:97074270:G:A	0	97074270	A	G
5	chr5:97074851:G:A	0	97074851	A	G
5	chr5:97075163:C:A	0	97075163	A	C
5	chr5:97075277:A:AT	0	97075277	AT	A
5	chr5:97075346:T:C	0	97075346	C	T
5	chr5:97075536:G:A	0	97075536	A	G
5	chr5:97075739:T:C	0	97075739	C	T
5	chr5:97075848:CAA:C	0	97075848	C	CAA
5	chr5:97075942:A:G	0	97075942	G	A
5	chr5:97076186:T:C	0	97076186	C	T
5	chr5:97076273:A:G	0	97076273	G	A
5	chr5:97076959:G:A	0	97076959	A	G
5	chr5:97076974:G:T	0	97076974	T	G
5	chr5:97077121:G:A	0	97077121	A	G
5	chr5:97077378:G:A	0	97077378	A	G
5	chr5:97077945:G:T	0	97077945	T	G
5	chr5:97077963:T:C	0	97077963	C	T
5	chr5:97078241:T:C	0	97078241	C	T
5	chr5:97078341:A:G	0	97078341	G	A
5	chr5:97078568:G:A	0	97078568	A	G
5	chr5:97079398:C:T	0	97079398	T	C
5	chr5:97079475:A:G	0	97079475	G	A
5	chr5:97079702:C:A	0	97079702	A	C
5	chr5:97079767:G:A	0	97079767	A	G
5	chr5:97080237:C:T	0	97080237	T	C
5	chr5:97080276:A:G	0	97080276	G	A
5	chr5:97081484:C:T	0	97081484	T	C
5	chr5:97081958:A:G	0	97081958	G	A
5	chr5:97082811:G:A	0	97082811	A	G
5	chr5:97083043:G:A	0	97083043	A	G
5	chr5:97083671:G:A	0	97083671	A	G
5	chr5:97083882:GT:G	0	97083882	G	GT
5	chr5:97084627:T:C	0	97084627	C	T
5	chr5:97084703:T:A	0	97084703	A	T
5	chr5:97085306:T:C	0	97085306	C	T
5	chr5:97085840:A:G	0	97085840	G	A
5	chr5:97086333:T:TG	0	97086333	TG	T
5	chr5:97086664:T:C	0	97086664	C	T
5	chr5:97086776:T:C	0	97086776	C	T
5	chr5:97088074:C:T	0	97088074	T	C
5	chr5:97089361:C:T	0	97089361	T	C
5	chr5:97089589:A:T	0	97089589	T	A
5	chr5:97089755:G:A	0	97089755	A	G
5	chr5:97091920:T:C	0	97091920	C	T
5	chr5:97091994:C:A	0	97091994	A	C
5	chr5:97095128:T:C	0	97095128	C	T
5	chr5:97095968:T:A	0	97095968	A	T
5	chr5:97097760:T:A	0	97097760	A	T
5	chr5:97098314:C:T	0	97098314	T	C
5	chr5:97098473:A:G	0	97098473	G	A
5	chr5:97098743:A:G	0	97098743	G	A
5	chr5:97099132:TG:T	0	97099132	T	TG
5	chr5:97100176:C:G	0	97100176	G	C
5	chr5:97100364:A:G	0	97100364	G	A
5	chr5:97100869:C:T	0	97100869	T	C
5	chr5:97101238:T:C	0	97101238	C	T
5	chr5:97103748:G:A	0	97103748	A	G
5	chr5:97104093:T:A	0	97104093	A	T
5	chr5:97104472:C:T	0	97104472	T	C
5	chr5:97105687:T:G	0	97105687	G	T
5	chr5:97107253:T:A	0	97107253	A	T
5	chr5:97109190:G:A	0	97109190	A	G
5	chr5:97109662:T:C	0	97109662	C	T
5	chr5:97109923:T:C	0	97109923	C	T
5	chr5:97109998:G:A	0	97109998	A	G
5	chr5:97110443:T:A	0	97110443	A	T
5	chr5:97110691:G:A	0	97110691	A	G
5	chr5:97110809:A:G	0	97110809	G	A
5	chr5:97111418:A:C	0	97111418	C	A
5	chr5:97114018:A:G	0	97114018	G	A
5	chr5:97115525:C:T	0	97115525	T	C
5	chr5:97115713:A:G	0	97115713	G	A
5	chr5:97116641:G:A	0	97116641	A	G
5	chr5:97117601:G:A	0	97117601	A	G
5	chr5:97118250:C:T	0	97118250	T	C
5	chr5:97120453:C:T	0	97120453	T	C
5	chr5:97124862:G:A	0	97124862	A	G
5	chr5:97124880:G:A	0	97124880	A	G
5	chr5:97126134:T:A	0	97126134	A	T
5	chr5:97126540:G:A	0	97126540	A	G
5	chr5:97127335:A:G	0	97127335	G	A
5	chr5:97129919:C:T	0	97129919	T	C
5	chr5:97130912:C:T	0	97130912	T	C
5	chr5:97131549:CT:C	0	97131549	C	CT
5	chr5:97132052:G:T	0	97132052	T	G
5	chr5:97133485:C:T	0	97133485	T	C
5	chr5:97133669:G:C	0	97133669	C	G
5	chr5:97134044:T:C	0	97134044	C	T
5	chr5:97134307:G:A	0	97134307	A	G
5	chr5:97137720:G:A	0	97137720	A	G
5	chr5:97140431:C:G	0	97140431	G	C
5	chr5:97141497:A:G	0	97141497	G	A
5	chr5:97142297:A:G	0	97142297	G	A
5	chr5:97143154:T:C	0	97143154	C	T
5	chr5:97144552:T:C	0	97144552	C	T
5	chr5:97145055:A:G	0	97145055	G	A
5	chr5:97145100:C:T	0	97145100	T	C
5	chr5:97145224:G:A	0	97145224	A	G
5	chr5:97145333:G:A	0	97145333	A	G
5	chr5:97145488:G:A	0	97145488	A	G
5	chr5:97145771:G:T	0	97145771	T	G
5	chr5:97146373:G:A	0	97146373	A	G
5	chr5:97146439:C:A	0	97146439	A	C
5	chr5:97146631:C:T	0	97146631	T	C
5	chr5:97146881:A:G	0	97146881	G	A
5	chr5:97147541:C:T	0	97147541	T	C
5	chr5:97147776:T:C	0	97147776	C	T
5	chr5:97148720:C:A	0	97148720	A	C
5	chr5:97148761:A:G	0	97148761	G	A
5	chr5:97148805:A:C	0	97148805	C	A
5	chr5:97148825:C:T	0	97148825	T	C
5	chr5:97148908:C:G	0	97148908	G	C
5	chr5:97149049:A:G	0	97149049	G	A
5	chr5:97149109:C:T	0	97149109	T	C
5	chr5:97149213:T:C	0	97149213	C	T
5	chr5:97149582:G:T	0	97149582	T	G
5	chr5:97149671:T:C	0	97149671	C	T
5	chr5:97149689:C:T	0	97149689	T	C
5	chr5:97150196:C:A	0	97150196	A	C
5	chr5:97150327:G:C	0	97150327	C	G
5	chr5:97150952:G:A	0	97150952	A	G
5	chr5:97151040:T:C	0	97151040	C	T
5	chr5:97151191:G:T	0	97151191	T	G
5	chr5:97151273:T:A	0	97151273	A	T
5	chr5:97151561:G:C	0	97151561	C	G
5	chr5:97151629:A:T	0	97151629	T	A
5	chr5:97152300:C:T	0	97152300	T	C
5	chr5:97152376:C:T	0	97152376	T	C
5	chr5:97152503:C:T	0	97152503	T	C
5	chr5:97152878:A:G	0	97152878	G	A
5	chr5:97154558:T:C	0	97154558	C	T
5	chr5:97155653:T:C	0	97155653	C	T
5	chr5:97155994:C:T	0	97155994	T	C
5	chr5:97156204:A:AAAAT	0	97156204	AAAAT	A
5	chr5:97156290:T:C	0	97156290	C	T
5	chr5:97156620:G:A	0	97156620	A	G
5	chr5:97157064:A:G	0	97157064	G	A
5	chr5:97157742:A:G	0	97157742	G	A
5	chr5:97157810:TC:T	0	97157810	T	TC
5	chr5:97157974:T:A	0	97157974	A	T
5	chr5:97158580:G:A	0	97158580	A	G
5	chr5:97158699:A:G	0	97158699	G	A
5	chr5:97159038:C:T	0	97159038	T	C
5	chr5:97159724:CT:C	0	97159724	C	CT
5	chr5:97160147:T:C	0	97160147	C	T
5	chr5:97160309:T:A	0	97160309	A	T
5	chr5:97160446:T:G	0	97160446	G	T
5	chr5:97160485:A:C	0	97160485	C	A
5	chr5:97160685:A:G	0	97160685	G	A
5	chr5:97160787:C:G	0	97160787	G	C
5	chr5:97161417:CA:C	0	97161417	C	CA
5	chr5:97162962:T:C	0	97162962	C	T
5	chr5:97163552:T:C	0	97163552	C	T
5	chr5:97164538:A:C	0	97164538	C	A
5	chr5:97164696:C:T	0	97164696	T	C
5	chr5:97165786:C:T	0	97165786	T	C
5	chr5:97167674:T:C	0	97167674	C	T
5	chr5:97167819:C:T	0	97167819	T	C
5	chr5:97168426:CT:C	0	97168426	C	CT
5	chr5:97169087:A:G	0	97169087	G	A
5	chr5:97169234:T:C	0	97169234	C	T
5	chr5:97169404:A:C	0	97169404	C	A
5	chr5:97169870:T:C	0	97169870	C	T
5	chr5:97169971:C:T	0	97169971	T	C
5	chr5:97169978:T:TAAA	0	97169978	TAAA	T
5	chr5:97170786:T:C	0	97170786	C	T
5	chr5:97170906:C:A	0	97170906	A	C
5	chr5:97171092:T:C	0	97171092	C	T
5	chr5:97171093:G:A	0	97171093	A	G
5	chr5:97171500:T:C	0	97171500	C	T
5	chr5:97171707:A:C	0	97171707	C	A
5	chr5:97172443:T:C	0	97172443	C	T
5	chr5:97172649:A:G	0	97172649	G	A
5	chr5:97173294:T:C	0	97173294	C	T
5	chr5:97174484:T:C	0	97174484	C	T
5	chr5:97174811:G:A	0	97174811	A	G
5	chr5:97174866:G:A	0	97174866	A	G
5	chr5:97176878:A:G	0	97176878	G	A
5	chr5:97176979:A:G	0	97176979	G	A
5	chr5:97177167:T:A	0	97177167	A	T
5	chr5:97177767:G:C	0	97177767	C	G
5	chr5:97178922:C:T	0	97178922	T	C
5	chr5:97179278:G:A	0	97179278	A	G
5	chr5:97181292:A:T	0	97181292	T	A
5	chr5:97181469:T:C	0	97181469	C	T
5	chr5:97182028:G:C	0	97182028	C	G
5	chr5:97183088:T:G	0	97183088	G	T
5	chr5:97183390:A:G	0	97183390	G	A
5	chr5:97184147:G:A	0	97184147	A	G
5	chr5:97184564:G:A	0	97184564	A	G
5	chr5:97184902:C:T	0	97184902	T	C
5	chr5:97184973:C:G	0	97184973	G	C
5	chr5:97185118:C:T	0	97185118	T	C
5	chr5:97185965:C:T	0	97185965	T	C
5	chr5:97186284:G:A	0	97186284	A	G
5	chr5:97186341:T:C	0	97186341	C	T
5	chr5:97186887:A:G	0	97186887	G	A
5	chr5:97186971:A:G	0	97186971	G	A
5	chr5:97188377:C:T	0	97188377	T	C
5	chr5:97189054:A:T	0	97189054	T	A
5	chr5:97189442:C:T	0	97189442	T	C
5	chr5:97189769:A:G	0	97189769	G	A
5	chr5:97190020:C:G	0	97190020	G	C
5	chr5:97190127:A:G	0	97190127	G	A
5	chr5:97190676:G:A	0	97190676	A	G
5	chr5:97190872:G:A	0	97190872	A	G
5	chr5:97191848:C:T	0	97191848	T	C
5	chr5:97191970:A:G	0	97191970	G	A
5	chr5:97191996:T:C	0	97191996	C	T
5	chr5:97192518:A:G	0	97192518	G	A
5	chr5:97192584:C:T	0	97192584	T	C
5	chr5:97193771:G:A	0	97193771	A	G
5	chr5:97193974:G:GA	0	97193974	GA	G
5	chr5:97194286:A:G	0	97194286	G	A
5	chr5:97194652:G:A	0	97194652	A	G
5	chr5:97195903:A:G	0	97195903	G	A
5	chr5:97195980:A:G	0	97195980	G	A
5	chr5:97196252:A:G	0	97196252	G	A
5	chr5:97196373:A:G	0	97196373	G	A
5	chr5:97197250:T:C	0	97197250	C	T
5	chr5:97197507:C:G	0	97197507	G	C
5	chr5:97197556:A:G	0	97197556	G	A
5	chr5:97197765:T:C	0	97197765	C	T
5	chr5:97198491:A:G	0	97198491	G	A
5	chr5:97199042:T:C	0	97199042	C	T
5	chr5:97199875:G:A	0	97199875	A	G
5	chr5:97200933:A:G	0	97200933	G	A
5	chr5:97201218:G:C	0	97201218	C	G
5	chr5:97202331:A:T	0	97202331	T	A
5	chr5:97202472:C:A	0	97202472	A	C
5	chr5:97203947:G:T	0	97203947	T	G
5	chr5:97204498:T:C	0	97204498	C	T
5	chr5:97205026:G:A	0	97205026	A	G
5	chr5:97205233:G:C	0	97205233	C	G
5	chr5:97205289:A:G	0	97205289	G	A
5	chr5:97205343:G:A	0	97205343	A	G
5	chr5:97205654:C:T	0	97205654	T	C
5	chr5:97205856:T:C	0	97205856	C	T
5	chr5:97206409:C:A	0	97206409	A	C
5	chr5:97208023:C:T	0	97208023	T	C
5	chr5:97208669:T:C	0	97208669	C	T
5	chr5:97208807:TCA:T	0	97208807	T	TCA
5	chr5:97209684:C:T	0	97209684	T	C
5	chr5:97209915:A:G	0	97209915	G	A
5	chr5:97210376:G:A	0	97210376	A	G
5	chr5:97210534:C:T	0	97210534	T	C
5	chr5:97210601:G:T	0	97210601	T	G
5	chr5:97210614:G:A	0	97210614	A	G
5	chr5:97211246:A:G	0	97211246	G	A
5	chr5:97211714:A:G	0	97211714	G	A
5	chr5:97212772:G:A	0	97212772	A	G
5	chr5:97213846:A:T	0	97213846	T	A
5	chr5:97214298:C:T	0	97214298	T	C
5	chr5:97214454:T:C	0	97214454	C	T
5	chr5:97214794:A:T	0	97214794	T	A
5	chr5:97214949:T:A	0	97214949	A	T
5	chr5:97216022:T:C	0	97216022	C	T
5	chr5:97216079:G:T	0	97216079	T	G
5	chr5:97216387:T:C	0	97216387	C	T
5	chr5:97216864:C:G	0	97216864	G	C
5	chr5:97217099:G:A	0	97217099	A	G
5	chr5:97217949:AG:A	0	97217949	A	AG
5	chr5:97218467:T:C	0	97218467	C	T
5	chr5:97218681:T:C	0	97218681	C	T
5	chr5:97218938:A:G	0	97218938	G	A
5	chr5:97219229:C:T	0	97219229	T	C
5	chr5:97220033:A:G	0	97220033	G	A
5	chr5:97220158:C:G	0	97220158	G	C
5	chr5:97220780:T:C	0	97220780	C	T
5	chr5:97221474:A:C	0	97221474	C	A
5	chr5:97221607:A:C	0	97221607	C	A
5	chr5:97221689:CAG:C	0	97221689	C	CAG
5	chr5:97221929:C:T	0	97221929	T	C
5	chr5:97222231:G:A	0	97222231	A	G
5	chr5:97222601:A:G	0	97222601	G	A
5	chr5:97223128:A:G	0	97223128	G	A
5	chr5:97223200:T:A	0	97223200	A	T
5	chr5:97223893:G:T	0	97223893	T	G
5	chr5:97224139:C:T	0	97224139	T	C
5	chr5:97224336:A:G	0	97224336	G	A
5	chr5:97224771:T:G	0	97224771	G	T
5	chr5:97225058:C:G	0	97225058	G	C
5	chr5:97225374:A:G	0	97225374	G	A
5	chr5:97225628:C:T	0	97225628	T	C
5	chr5:97226241:A:C	0	97226241	C	A
5	chr5:97227155:T:A	0	97227155	A	T
5	chr5:97228959:A:G	0	97228959	G	A
5	chr5:97228965:G:C	0	97228965	C	G
5	chr5:97228974:G:A	0	97228974	A	G
5	chr5:97229203:C:T	0	97229203	T	C
5	chr5:97229378:C:G	0	97229378	G	C
5	chr5:97229576:G:A	0	97229576	A	G
5	chr5:97230418:GT:G	0	97230418	G	GT
5	chr5:97230884:G:T	0	97230884	T	G
5	chr5:97232246:G:A	0	97232246	A	G
5	chr5:97232263:A:G	0	97232263	G	A
5	chr5:97233493:A:T	0	97233493	T	A
5	chr5:97233591:T:G	0	97233591	G	T
5	chr5:97234327:A:G	0	97234327	G	A
5	chr5:97235063:C:A	0	97235063	A	C
5	chr5:97235183:A:C	0	97235183	C	A
5	chr5:97235254:T:C	0	97235254	C	T
5	chr5:97235358:G:A	0	97235358	A	G
5	chr5:97236166:G:A	0	97236166	A	G
5	chr5:97236215:T:G	0	97236215	G	T
5	chr5:97236226:T:C	0	97236226	C	T
5	chr5:97236235:T:C	0	97236235	C	T
5	chr5:97236245:T:C	0	97236245	C	T
5	chr5:97236253:T:C	0	97236253	C	T
5	chr5:97236259:T:C	0	97236259	C	T
5	chr5:97236261:T:G	0	97236261	G	T
5	chr5:97236263:T:C	0	97236263	C	T
5	chr5:97236837:C:T	0	97236837	T	C
5	chr5:97237271:T:A	0	97237271	A	T
5	chr5:97237298:C:T	0	97237298	T	C
5	chr5:97238400:A:G	0	97238400	G	A
5	chr5:97238942:A:G	0	97238942	G	A
5	chr5:97239615:T:A	0	97239615	A	T
5	chr5:97240063:C:T	0	97240063	T	C
5	chr5:97240370:G:A	0	97240370	A	G
5	chr5:97240988:C:T	0	97240988	T	C
5	chr5:97241009:C:T	0	97241009	T	C
5	chr5:97241247:A:G	0	97241247	G	A
5	chr5:97241450:A:G	0	97241450	G	A
5	chr5:97241521:G:GAGCAAATAAGGACATAGAGAAGAATC	0	97241521	GAGCAAATAAGGACATAGAGAAGAATC	G
5	chr5:97242396:T:A	0	97242396	A	T
5	chr5:97242520:C:A	0	97242520	A	C
5	chr5:97242739:TTACCTA:T	0	97242739	T	TTACCTA
5	chr5:97242864:C:G	0	97242864	G	C
5	chr5:97244030:A:G	0	97244030	G	A
5	chr5:97244051:A:G	0	97244051	G	A
5	chr5:97244301:G:A	0	97244301	A	G
5	chr5:97245730:G:C	0	97245730	C	G
5	chr5:97246098:T:C	0	97246098	C	T
5	chr5:97246356:C:T	0	97246356	T	C
5	chr5:97247000:G:A	0	97247000	A	G
5	chr5:97247520:G:T	0	97247520	T	G
5	chr5:97247540:A:G	0	97247540	G	A
5	chr5:97247837:A:G	0	97247837	G	A
5	chr5:97248191:T:TA	0	97248191	TA	T
5	chr5:97248432:T:C	0	97248432	C	T
5	chr5:97248528:G:A	0	97248528	A	G
5	chr5:97248547:T:C	0	97248547	C	T
5	chr5:97249281:T:C	0	97249281	C	T
5	chr5:97249615:T:C	0	97249615	C	T
5	chr5:97249684:C:G	0	97249684	G	C
5	chr5:97249835:C:T	0	97249835	T	C
5	chr5:97250011:A:G	0	97250011	G	A
5	chr5:97251771:G:A	0	97251771	A	G
5	chr5:97251957:A:T	0	97251957	T	A
5	chr5:97253354:G:A	0	97253354	A	G
5	chr5:97254153:C:T	0	97254153	T	C
5	chr5:97254736:G:A	0	97254736	A	G
5	chr5:97255511:C:T	0	97255511	T	C
5	chr5:97255647:G:A	0	97255647	A	G
5	chr5:97255705:G:A	0	97255705	A	G
5	chr5:97255784:G:A	0	97255784	A	G
5	chr5:97256107:A:G	0	97256107	G	A
5	chr5:97256355:AC:A	0	97256355	A	AC
5	chr5:97256698:G:A	0	97256698	A	G
5	chr5:97257257:G:A	0	97257257	A	G
5	chr5:97257593:A:T	0	97257593	T	A
5	chr5:97258374:C:T	0	97258374	T	C
5	chr5:97258396:A:G	0	97258396	G	A
5	chr5:97258573:G:A	0	97258573	A	G
5	chr5:97259603:C:T	0	97259603	T	C
5	chr5:97259956:A:G	0	97259956	G	A
5	chr5:97260241:G:A	0	97260241	A	G
5	chr5:97261114:G:GA	0	97261114	GA	G
5	chr5:97261808:T:TG	0	97261808	TG	T
5	chr5:97262435:G:A	0	97262435	A	G
5	chr5:97262634:T:C	0	97262634	C	T
5	chr5:97263136:T:G	0	97263136	G	T
5	chr5:97263298:C:T	0	97263298	T	C
5	chr5:97263817:G:A	0	97263817	A	G
5	chr5:97264676:TTAGA:T	0	97264676	T	TTAGA
5	chr5:97264684:A:T	0	97264684	T	A
5	chr5:97264746:GA:G	0	97264746	G	GA
5	chr5:97265580:G:A	0	97265580	A	G
5	chr5:97266220:T:C	0	97266220	C	T
5	chr5:97266343:C:T	0	97266343	T	C
5	chr5:97266914:G:T	0	97266914	T	G
5	chr5:97267539:T:C	0	97267539	C	T
5	chr5:97267587:T:C	0	97267587	C	T
5	chr5:97267633:C:T	0	97267633	T	C
5	chr5:97267827:A:G	0	97267827	G	A
5	chr5:97268317:T:C	0	97268317	C	T
5	chr5:97268601:A:G	0	97268601	G	A
5	chr5:97268810:C:T	0	97268810	T	C
5	chr5:97268977:C:A	0	97268977	A	C
5	chr5:97269115:T:C	0	97269115	C	T
5	chr5:97269221:A:G	0	97269221	G	A
5	chr5:97269741:G:A	0	97269741	A	G
5	chr5:97270083:T:A	0	97270083	A	T
5	chr5:97270612:G:A	0	97270612	A	G
5	chr5:97270706:C:T	0	97270706	T	C
5	chr5:97270862:G:A	0	97270862	A	G
5	chr5:97271029:A:G	0	97271029	G	A
5	chr5:97271820:T:C	0	97271820	C	T
5	chr5:97272083:A:G	0	97272083	G	A
5	chr5:97273315:T:A	0	97273315	A	T
5	chr5:97273502:A:G	0	97273502	G	A
5	chr5:97273530:C:T	0	97273530	T	C
5	chr5:97273676:C:G	0	97273676	G	C
5	chr5:97274703:G:A	0	97274703	A	G
5	chr5:97274728:G:A	0	97274728	A	G
5	chr5:97274851:C:T	0	97274851	T	C
5	chr5:97275036:A:G	0	97275036	G	A
5	chr5:97275061:T:C	0	97275061	C	T
5	chr5:97275078:T:C	0	97275078	C	T
5	chr5:97275212:T:C	0	97275212	C	T
5	chr5:97275431:A:G	0	97275431	G	A
5	chr5:97275515:C:T	0	97275515	T	C
5	chr5:97275549:T:C	0	97275549	C	T
5	chr5:97275615:T:C	0	97275615	C	T
5	chr5:97275651:T:C	0	97275651	C	T
5	chr5:97275688:C:T	0	97275688	T	C
5	chr5:97276308:T:C	0	97276308	C	T
5	chr5:97276697:G:A	0	97276697	A	G
5	chr5:97276751:G:A	0	97276751	A	G
5	chr5:97277117:C:T	0	97277117	T	C
5	chr5:97277290:C:T	0	97277290	T	C
5	chr5:97277307:T:C	0	97277307	C	T
5	chr5:97277325:T:C	0	97277325	C	T
5	chr5:97277331:T:C	0	97277331	C	T
5	chr5:97277351:A:C	0	97277351	C	A
5	chr5:97277381:A:G	0	97277381	G	A
5	chr5:97277744:G:A	0	97277744	A	G
5	chr5:97278401:C:T	0	97278401	T	C
5	chr5:97278435:C:T	0	97278435	T	C
5	chr5:97279021:C:T	0	97279021	T	C
5	chr5:97279079:T:C	0	97279079	C	T
5	chr5:97279715:A:G	0	97279715	G	A
5	chr5:97279736:T:A	0	97279736	A	T
5	chr5:97280273:A:G	0	97280273	G	A
5	chr5:97281573:G:T	0	97281573	T	G
5	chr5:97281759:A:T	0	97281759	T	A
5	chr5:97281946:C:T	0	97281946	T	C
5	chr5:97282045:G:A	0	97282045	A	G
5	chr5:97282187:A:G	0	97282187	G	A
5	chr5:97282416:C:T	0	97282416	T	C
5	chr5:97283100:T:C	0	97283100	C	T
5	chr5:97283339:G:A	0	97283339	A	G
5	chr5:97283910:C:T	0	97283910	T	C
5	chr5:97283925:T:C	0	97283925	C	T
5	chr5:97283995:G:C	0	97283995	C	G
5	chr5:97284333:A:G	0	97284333	G	A
5	chr5:97285249:T:G	0	97285249	G	T
5	chr5:97285254:G:T	0	97285254	T	G
5	chr5:97285294:G:A	0	97285294	A	G
5	chr5:97285440:A:T	0	97285440	T	A
5	chr5:97285453:G:A	0	97285453	A	G
5	chr5:97285517:A:G	0	97285517	G	A
5	chr5:97285640:C:T	0	97285640	T	C
5	chr5:97285712:T:C	0	97285712	C	T
5	chr5:97285775:T:A	0	97285775	A	T
5	chr5:97286640:C:T	0	97286640	T	C
5	chr5:97286701:G:A	0	97286701	A	G
5	chr5:97286947:G:A	0	97286947	A	G
5	chr5:97287485:T:G	0	97287485	G	T
5	chr5:97288294:A:T	0	97288294	T	A
5	chr5:97288392:T:A	0	97288392	A	T
5	chr5:97288604:A:G	0	97288604	G	A
5	chr5:97288776:T:C	0	97288776	C	T
5	chr5:97288784:A:G	0	97288784	G	A
5	chr5:97288972:G:A	0	97288972	A	G
5	chr5:97289179:T:C	0	97289179	C	T
5	chr5:97289414:A:G	0	97289414	G	A
5	chr5:97289453:A:C	0	97289453	C	A
5	chr5:97289668:A:G	0	97289668	G	A
5	chr5:97290022:T:C	0	97290022	C	T
5	chr5:97290165:A:G	0	97290165	G	A
5	chr5:97290257:A:G	0	97290257	G	A
5	chr5:97290574:A:T	0	97290574	T	A
5	chr5:97290850:A:G	0	97290850	G	A
5	chr5:97291340:T:C	0	97291340	C	T
5	chr5:97291924:G:A	0	97291924	A	G
5	chr5:97292277:T:C	0	97292277	C	T
5	chr5:97292766:T:C	0	97292766	C	T
5	chr5:97293299:C:A	0	97293299	A	C
5	chr5:97293918:T:C	0	97293918	C	T
5	chr5:97294049:T:C	0	97294049	C	T
5	chr5:97295586:G:A	0	97295586	A	G
5	chr5:97295657:G:A	0	97295657	A	G
5	chr5:97295745:T:C	0	97295745	C	T
5	chr5:97295746:G:A	0	97295746	A	G
5	chr5:97296262:A:G	0	97296262	G	A
5	chr5:97296372:G:T	0	97296372	T	G
5	chr5:97297126:G:C	0	97297126	C	G
5	chr5:97297187:C:G	0	97297187	G	C
5	chr5:97297405:G:A	0	97297405	A	G
5	chr5:97297685:T:G	0	97297685	G	T
5	chr5:97297852:G:A	0	97297852	A	G
5	chr5:97297907:T:G	0	97297907	G	T
5	chr5:97298224:C:T	0	97298224	T	C
5	chr5:97298356:G:A	0	97298356	A	G
5	chr5:97298378:A:G	0	97298378	G	A
5	chr5:97298865:A:T	0	97298865	T	A
5	chr5:97299130:C:T	0	97299130	T	C
5	chr5:97299134:G:A	0	97299134	A	G
5	chr5:97299330:T:C	0	97299330	C	T
5	chr5:97299398:CCTGATTTTACAGG:C	0	97299398	C	CCTGATTTTACAGG
5	chr5:97299749:G:A	0	97299749	A	G
5	chr5:97300400:C:T	0	97300400	T	C
5	chr5:97300531:T:A	0	97300531	A	T
5	chr5:97300675:T:C	0	97300675	C	T
5	chr5:97300693:C:G	0	97300693	G	C
5	chr5:97300827:A:G	0	97300827	G	A
5	chr5:97301043:TG:T	0	97301043	T	TG
5	chr5:97301113:G:A	0	97301113	A	G
5	chr5:97301182:G:A	0	97301182	A	G
5	chr5:97301457:C:T	0	97301457	T	C
5	chr5:97301482:C:T	0	97301482	T	C
5	chr5:97301492:C:T	0	97301492	T	C
5	chr5:97301494:G:A	0	97301494	A	G
5	chr5:97301577:A:G	0	97301577	G	A
5	chr5:97301609:T:C	0	97301609	C	T
5	chr5:97301642:T:C	0	97301642	C	T
5	chr5:97301862:C:G	0	97301862	G	C
5	chr5:97301958:A:T	0	97301958	T	A
5	chr5:97302576:C:T	0	97302576	T	C
5	chr5:97302584:TATTG:T	0	97302584	T	TATTG
5	chr5:97303183:C:G	0	97303183	G	C
5	chr5:97303185:C:A	0	97303185	A	C
5	chr5:97303304:C:A	0	97303304	A	C
5	chr5:97303404:G:A	0	97303404	A	G
5	chr5:97303759:C:T	0	97303759	T	C
5	chr5:97304393:C:A	0	97304393	A	C
5	chr5:97305413:C:T	0	97305413	T	C
5	chr5:97305589:C:T	0	97305589	T	C
5	chr5:97305868:A:G	0	97305868	G	A
5	chr5:97306313:T:C	0	97306313	C	T
5	chr5:97306447:T:C	0	97306447	C	T
5	chr5:97306748:G:T	0	97306748	T	G
5	chr5:97306763:T:C	0	97306763	C	T
5	chr5:97306824:G:A	0	97306824	A	G
5	chr5:97306862:G:C	0	97306862	C	G
5	chr5:97306938:G:A	0	97306938	A	G
5	chr5:97308261:A:T	0	97308261	T	A
5	chr5:97308270:G:A	0	97308270	A	G
5	chr5:97308346:TA:T	0	97308346	T	TA
5	chr5:97309012:T:C	0	97309012	C	T
5	chr5:97309103:G:A	0	97309103	A	G
5	chr5:97309355:G:A	0	97309355	A	G
5	chr5:97309692:A:C	0	97309692	C	A
5	chr5:97309822:G:A	0	97309822	A	G
5	chr5:97309973:G:A	0	97309973	A	G
5	chr5:97310291:C:T	0	97310291	T	C
5	chr5:97310322:A:G	0	97310322	G	A
5	chr5:97310448:C:T	0	97310448	T	C
5	chr5:97310454:G:A	0	97310454	A	G
5	chr5:97311014:G:A	0	97311014	A	G
5	chr5:97311063:C:T	0	97311063	T	C
5	chr5:97311253:G:T	0	97311253	T	G
5	chr5:97311437:A:G	0	97311437	G	A
5	chr5:97311735:A:G	0	97311735	G	A
5	chr5:97311753:A:T	0	97311753	T	A
5	chr5:97312242:A:G	0	97312242	G	A
5	chr5:97312539:C:T	0	97312539	T	C
5	chr5:97312691:C:A	0	97312691	A	C
5	chr5:97312708:G:A	0	97312708	A	G
5	chr5:97312883:A:G	0	97312883	G	A
5	chr5:97313129:T:C	0	97313129	C	T
5	chr5:97313162:T:C	0	97313162	C	T
5	chr5:97313174:A:G	0	97313174	G	A
5	chr5:97313177:G:C	0	97313177	C	G
5	chr5:97313219:A:G	0	97313219	G	A
5	chr5:97313347:C:A	0	97313347	A	C
5	chr5:97313581:A:G	0	97313581	G	A
5	chr5:97313657:G:T	0	97313657	T	G
5	chr5:97314001:C:T	0	97314001	T	C
5	chr5:97314031:T:A	0	97314031	A	T
5	chr5:97314305:T:G	0	97314305	G	T
5	chr5:97314477:G:A	0	97314477	A	G
5	chr5:97314754:G:A	0	97314754	A	G
5	chr5:97314764:A:G	0	97314764	G	A
5	chr5:97314859:G:A	0	97314859	A	G
5	chr5:97314955:A:G	0	97314955	G	A
5	chr5:97314964:A:G	0	97314964	G	A
5	chr5:97315006:G:A	0	97315006	A	G
5	chr5:97315547:C:T	0	97315547	T	C
5	chr5:97315572:A:G	0	97315572	G	A
5	chr5:97315662:C:A	0	97315662	A	C
5	chr5:97316171:G:A	0	97316171	A	G
5	chr5:97316389:C:T	0	97316389	T	C
5	chr5:97316507:C:T	0	97316507	T	C
5	chr5:97316595:T:C	0	97316595	C	T
5	chr5:97316703:C:T	0	97316703	T	C
5	chr5:97316788:C:T	0	97316788	T	C
5	chr5:97316867:C:T	0	97316867	T	C
5	chr5:97316949:C:T	0	97316949	T	C
5	chr5:97316964:T:G	0	97316964	G	T
5	chr5:97317285:A:C	0	97317285	C	A
5	chr5:97317481:G:A	0	97317481	A	G
5	chr5:97317583:T:C	0	97317583	C	T
5	chr5:97317720:T:A	0	97317720	A	T
5	chr5:97317921:GT:G	0	97317921	G	GT
5	chr5:97317924:A:C	0	97317924	C	A
```
