## Supplementary material for "Characterization of shared and ancestry-specific signals driving complex traits using multi-ancestry fine-mapping": mesusiecsinfo

```
*************************************************************

  Multiple Ancestry Sum of Single Effect Model (MESuSiE)          

   Visit http://www.xzlab.org/software.html For Update            

            (C) 2022 Boran Gao, Xiang Zhou                        

              GNU General Public License                          

*************************************************************
# Start data processing for sufficient statistics 
# Create MESuSiE object 
# Start data analysis 

# Data analysis is done, and now generates result 

Potential causal SNPs with PIP > 0.5:  

Credible sets for effects: 
$cs
$cs$L1
  [1]  924  954  965  966  989  994 1001 1034 1059 1139 1167 1173 1184 1185 1186
 [16] 1187 1188 1190 1192 1193 1195 1200 1201 1206 1210 1211 1214 1215 1216 1217
 [31] 1220 1223 1227 1231 1232 1233 1235 1237 1239 1241 1243 1244 1246 1247 1252
 [46] 1254 1255 1256 1257 1258 1259 1261 1263 1264 1265 1268 1269 1270 1271 1272
 [61] 1273 1277 1278 1279 1283 1285 1289 1294 1295 1297 1298 1299 1303 1304 1306
 [76] 1312 1313 1314 1317 1318 1320 1321 1322 1333 1336 1338 1340 1342 1344 1345
 [91] 1347 1348 1351 1352 1353 1354 1357 1363 1369 1372 1373 1374 1375 1376 1378
[106] 1379 1384 1385 1386 1388 1389 1390 1391 1392 1393 1395 1397 1400 1401 1403
[121] 1406 1408 1410 1411 1413 1414 1415 1416 1418 1419 1421 1425 1427 1429 1430
[136] 1432 1433 1436 1437 1438 1441 1442 1444 1448 1449 1450 1451 1454 1457 1458
[151] 1460 1461 1462 1463 1464 1468 1471 1481 1483 1484 1485 1492 1497 1498 1501
[166] 1503 1504 1515 1516 1532 1534 1535 1536 1540 1548 1551 1553 1556 1558 1559
[181] 1560 1563 1565 1568 1569 1580 1583 1585 1590 1600 1601 1618 1628 1633 1652
[196] 1660 1665 1669 1672


$cs_category
   L1 
"eur" 

$purity
   min.abs.corr mean.abs.corr median.abs.corr
L1       0.8871     0.9924564               1

$cs_index
[1] 1

$coverage
[1] 0.9507471

$requested_coverage
[1] 0.95


 Use MESuSiE_Plot() for visualization
# Total time used for the analysis: 0.04 mins
```
