## Supplementary material for "Characterization of shared and ancestry-specific signals driving complex traits using multi-ancestry fine-mapping": mesusieoutput

```
                 eur          afr      eur_afr
   [1,] 0.0001757661 0.0001737217 6.264178e-05
   [2,] 0.0002331753 0.0001737217 7.770163e-05
   [3,] 0.0001737217 0.0001737217 5.790723e-05
   [4,] 0.0001737217 0.0001737217 5.790723e-05
   [5,] 0.0001750023 0.0001737217 6.205676e-05
   [6,] 0.0001757661 0.0001737217 6.239303e-05
   [7,] 0.0002600320 0.0001737217 8.576670e-05
   [8,] 0.0002639180 0.0001737217 8.706135e-05
   [9,] 0.0001751147 0.0001737217 6.194025e-05
  [10,] 0.0002275508 0.0001737217 7.472179e-05
  [11,] 0.0001939110 0.0001737217 6.363840e-05
  [12,] 0.0002658028 0.0001737217 8.765170e-05
  [13,] 0.0002573986 0.0001737217 8.485798e-05
  [14,] 0.0001785308 0.0001737217 6.325522e-05
  [15,] 0.0001750023 0.0001737217 6.172163e-05
  [16,] 0.0004764031 0.0001737217 1.807799e-04
  [17,] 0.0001756514 0.0001737217 6.186593e-05
  [18,] 0.0001777988 0.0001737217 6.278402e-05
  [19,] 0.0001963458 0.0001737217 6.435241e-05
  [20,] 0.0002916789 0.0001737217 8.353448e-05
  [21,] 0.0001759861 0.0001737217 6.195892e-05
  [22,] 0.0001758707 0.0001737217 6.189084e-05
  [23,] 0.0002916789 0.0001737217 8.337871e-05
  [24,] 0.0002275508 0.0001737217 7.316879e-05
  [25,] 0.0002275508 0.0001737217 7.286212e-05
  [26,] 0.0001737217 0.0001737217 5.790723e-05
  [27,] 0.0001737217 0.0001737217 5.790723e-05
  [28,] 0.0002940564 0.0001737217 8.398320e-05
  [29,] 0.0002618704 0.0001737217 8.542787e-05
  [30,] 0.0001759861 0.0001737217 6.186566e-05
  [31,] 0.0001760914 0.0001737217 6.184938e-05
  [32,] 0.0001775602 0.0001737217 6.276467e-05
  [33,] 0.0002235903 0.0001737217 8.239709e-05
  [34,] 0.0001737217 0.0001737217 5.790723e-05
  [35,] 0.0001808800 0.0001737217 5.790723e-05
  [36,] 0.0001776906 0.0001737217 6.253292e-05
  [37,] 0.0001770668 0.0001737217 6.226491e-05
  [38,] 0.0001978647 0.0001737217 6.490095e-05
  [39,] 0.0001771756 0.0001737217 6.227367e-05
  [40,] 0.0001737217 0.0001737217 5.790723e-05
  [41,] 0.0001978647 0.0001737217 6.490992e-05
  [42,] 0.0001737217 0.0001737217 5.790723e-05
  [43,] 0.0001766136 0.0001737217 6.172517e-05
  [44,] 0.0003126001 0.0001737217 9.022605e-05
  [45,] 0.0001763892 0.0001737217 6.162214e-05
  [46,] 0.0001737217 0.0001737217 5.790723e-05
  [47,] 0.0002082232 0.0001737217 6.342909e-05
  [48,] 0.0002082232 0.0001737217 6.366517e-05
  [49,] 0.0001970625 0.0001737217 6.423990e-05
  [50,] 0.0003137340 0.0001737217 1.181605e-04
  [51,] 0.0002164506 0.0001737217 6.579628e-05
  [52,] 0.0002179805 0.0001737217 6.622206e-05
  [53,] 0.0002053661 0.0001737217 6.339953e-05
  [54,] 0.0002970168 0.0001737217 8.601963e-05
  [55,] 0.0001737217 0.0001737217 6.073082e-05
  [56,] 0.0001737217 0.0001737217 5.790723e-05
  [57,] 0.0002042733 0.0001737217 6.463896e-05
  [58,] 0.0002949511 0.0001737217 8.599376e-05
  [59,] 0.0002027729 0.0001737217 6.418809e-05
  [60,] 0.0001737217 0.0001737217 5.790723e-05
  [61,] 0.0001737217 0.0001737217 5.790723e-05
  [62,] 0.0001737217 0.0001737217 5.790723e-05
  [63,] 0.0001737217 0.0001737217 5.790723e-05
  [64,] 0.0001871488 0.0001737217 6.085431e-05
  [65,] 0.0002429273 0.0001737217 7.579156e-05
  [66,] 0.0003348233 0.0001737217 1.078794e-04
  [67,] 0.0002884846 0.0001737217 9.323568e-05
  [68,] 0.0001737217 0.0001737217 6.037580e-05
  [69,] 0.0001737217 0.0001737217 5.790723e-05
  [70,] 0.0002930624 0.0001737217 8.713640e-05
  [71,] 0.0003291744 0.0001737217 9.710661e-05
  [72,] 0.0001737217 0.0001737217 6.000959e-05
  [73,] 0.0001737217 0.0001737217 6.011556e-05
  [74,] 0.0002881400 0.0001737217 8.612758e-05
  [75,] 0.0002860448 0.0001737217 8.571745e-05
  [76,] 0.0001902844 0.0001737217 6.243164e-05
  [77,] 0.0001737217 0.0001737217 5.790723e-05
  [78,] 0.0003348233 0.0001737217 1.085109e-04
  [79,] 0.0001737217 0.0001737217 5.790723e-05
  [80,] 0.0001893539 0.0001737217 6.212418e-05
  [81,] 0.0001737217 0.0001737217 5.790723e-05
  [82,] 0.0002904426 0.0001737217 8.642367e-05
  [83,] 0.0002862528 0.0001737217 9.304727e-05
  [84,] 0.0003345211 0.0001737217 9.614265e-05
  [85,] 0.0001889152 0.0001737217 6.200072e-05
  [86,] 0.0001737217 0.0001737217 5.790723e-05
  [87,] 0.0001889152 0.0001737217 6.201061e-05
  [88,] 0.0001737217 0.0001737217 5.790723e-05
  [89,] 0.0002820910 0.0001737217 9.277230e-05
  [90,] 0.0001737217 0.0001737217 5.790723e-05
  [91,] 0.0001884794 0.0001737217 6.187825e-05
  [92,] 0.0005129470 0.0001737217 1.878098e-04
  [93,] 0.0001884794 0.0001737217 6.189128e-05
  [94,] 0.0001737217 0.0001737217 5.790723e-05
  [95,] 0.0001737217 0.0001737217 5.790723e-05
  [96,] 0.0001737217 0.0001737217 5.790723e-05
  [97,] 0.0001916812 0.0001737217 6.293593e-05
  [98,] 0.0003434665 0.0001737217 1.125349e-04
  [99,] 0.0001737217 0.0001737217 5.790723e-05
 [100,] 0.0003338520 0.0001737217 1.093834e-04
 [101,] 0.0002882301 0.0001737217 8.698930e-05
 [102,] 0.0003377661 0.0001737217 1.106085e-04
 [103,] 0.0002863222 0.0001737217 9.407826e-05
 [104,] 0.0002020548 0.0001737217 6.176561e-05
 [105,] 0.0002860448 0.0001737217 8.654755e-05
 [106,] 0.0002863222 0.0001737217 9.405286e-05
 [107,] 0.0001737217 0.0001737217 6.016903e-05
 [108,] 0.0003377661 0.0001737217 1.104042e-04
 [109,] 0.0003377661 0.0001737217 1.102411e-04
 [110,] 0.0001884794 0.0001737217 6.187825e-05
 [111,] 0.0001737217 0.0001737217 5.790723e-05
 [112,] 0.0001737217 0.0001737217 5.790723e-05
 [113,] 0.0001737217 0.0001737217 5.790723e-05
 [114,] 0.0002984184 0.0001737217 8.634240e-05
 [115,] 0.0001737217 0.0001737217 6.027810e-05
 [116,] 0.0003377661 0.0001737217 1.101705e-04
 [117,] 0.0001737217 0.0001737217 5.790723e-05
 [118,] 0.0001946289 0.0001737217 5.999344e-05
 [119,] 0.0001737217 0.0001737217 5.790723e-05
 [120,] 0.0002595088 0.0001737217 7.668183e-05
 [121,] 0.0001748324 0.0001737217 6.091405e-05
 [122,] 0.0001750153 0.0001737217 6.100741e-05
 [123,] 0.0002540759 0.0001737217 7.510043e-05
 [124,] 0.0001737217 0.0001737217 5.790723e-05
 [125,] 0.0001737217 0.0001737217 5.790723e-05
 [126,] 0.0002576757 0.0001737217 7.588103e-05
 [127,] 0.0003445960 0.0001737217 1.122813e-04
 [128,] 0.0002540759 0.0001737217 7.510043e-05
 [129,] 0.0001737217 0.0001737217 5.790723e-05
 [130,] 0.0002829229 0.0001737217 8.195158e-05
 [131,] 0.0002591029 0.0001737217 7.602023e-05
 [132,] 0.0002504596 0.0001737217 7.348920e-05
 [133,] 0.0001737217 0.0001737217 5.790723e-05
 [134,] 0.0003349688 0.0001737217 1.085006e-04
 [135,] 0.0001737217 0.0001737217 5.790723e-05
 [136,] 0.0001880463 0.0001737217 6.164398e-05
 [137,] 0.0002504596 0.0001737217 7.336509e-05
 [138,] 0.0001884794 0.0001737217 6.168682e-05
 [139,] 0.0002798065 0.0001737217 9.096863e-05
 [140,] 0.0003349688 0.0001737217 1.082369e-04
 [141,] 0.0001737217 0.0001737217 5.790723e-05
 [142,] 0.0001737217 0.0001737217 5.790723e-05
 [143,] 0.0001884794 0.0001737217 6.176972e-05
 [144,] 0.0001737217 0.0001737217 5.790723e-05
 [145,] 0.0002648411 0.0001737217 7.712221e-05
 [146,] 0.0001737217 0.0001737217 5.790723e-05
 [147,] 0.0003377661 0.0001737217 1.079775e-04
 [148,] 0.0001880463 0.0001737217 6.161810e-05
 [149,] 0.0002472022 0.0001737217 7.214931e-05
 [150,] 0.0002455176 0.0001737217 7.171151e-05
 [151,] 0.0002455176 0.0001737217 7.171151e-05
 [152,] 0.0001737217 0.0001737217 5.790723e-05
 [153,] 0.0001880463 0.0001737217 6.161810e-05
 [154,] 0.0001737217 0.0001737217 5.790723e-05
 [155,] 0.0001880463 0.0001737217 6.161810e-05
 [156,] 0.0001737217 0.0001737217 5.790723e-05
 [157,] 0.0002455176 0.0001737217 7.218953e-05
 [158,] 0.0001875732 0.0001737217 6.142818e-05
 [159,] 0.0002513991 0.0001737217 7.348663e-05
 [160,] 0.0001737217 0.0001737217 6.027215e-05
 [161,] 0.0002504596 0.0001737217 7.348920e-05
 [162,] 0.0001737217 0.0001737217 5.790723e-05
 [163,] 0.0002487358 0.0001737217 7.303613e-05
 [164,] 0.0001737217 0.0001737217 5.790723e-05
 [165,] 0.0001880463 0.0001737217 6.159224e-05
 [166,] 0.0001972647 0.0001737217 6.043312e-05
 [167,] 0.0001858393 0.0001737217 6.087418e-05
 [168,] 0.0002487358 0.0001737217 7.291343e-05
 [169,] 0.0001737217 0.0001737217 5.977761e-05
 [170,] 0.0002808042 0.0001737217 8.112194e-05
 [171,] 0.0001737217 0.0001737217 5.790723e-05
 [172,] 0.0001737217 0.0001737217 5.790723e-05
 [173,] 0.0001737217 0.0001737217 5.790723e-05
 [174,] 0.0001737217 0.0001737217 5.997457e-05
 [175,] 0.0001737217 0.0001737217 5.790723e-05
 [176,] 0.0001737217 0.0001737217 5.957454e-05
 [177,] 0.0001867216 0.0001737217 6.113080e-05
 [178,] 0.0001737217 0.0001737217 5.790723e-05
 [179,] 0.0002472022 0.0001737217 7.299952e-05
 [180,] 0.0001737217 0.0001737217 5.790723e-05
 [181,] 0.0001737217 0.0001737217 5.790723e-05
 [182,] 0.0001737217 0.0001737217 5.790723e-05
 [183,] 0.0002438534 0.0001737217 7.223002e-05
 [184,] 0.0001737217 0.0001737217 5.790723e-05
 [185,] 0.0001737217 0.0001737217 5.790723e-05
 [186,] 0.0001867216 0.0001737217 6.107533e-05
 [187,] 0.0001737217 0.0001737217 5.790723e-05
 [188,] 0.0001737217 0.0001737217 5.790723e-05
 [189,] 0.0002572755 0.0001737217 7.631150e-05
 [190,] 0.0001737217 0.0001737217 5.945532e-05
 [191,] 0.0001986098 0.0001737217 6.006486e-05
 [192,] 0.0002476577 0.0001737217 7.270600e-05
 [193,] 0.0001737217 0.0001737217 5.971139e-05
 [194,] 0.0001737217 0.0001737217 5.790723e-05
 [195,] 0.0001880463 0.0001737217 6.144656e-05
 [196,] 0.0002829229 0.0001737217 8.192373e-05
 [197,] 0.0003157958 0.0001737217 9.028985e-05
 [198,] 0.0001880463 0.0001737217 6.143366e-05
 [199,] 0.0001737217 0.0001737217 5.790723e-05
 [200,] 0.0002487358 0.0001737217 7.336409e-05
 [201,] 0.0002872396 0.0001737217 8.273911e-05
 [202,] 0.0001737217 0.0001737217 5.790723e-05
 [203,] 0.0001787056 0.0001737217 6.041845e-05
 [204,] 0.0001875732 0.0001737217 6.124518e-05
 [205,] 0.0001737217 0.0001737217 5.925430e-05
 [206,] 0.0001959378 0.0001737217 5.991257e-05
 [207,] 0.0001737217 0.0001737217 5.790723e-05
 [208,] 0.0002557585 0.0001737217 7.433457e-05
 [209,] 0.0002539707 0.0001737217 7.387174e-05
 [210,] 0.0002022222 0.0001737217 6.561908e-05
 [211,] 0.0002575683 0.0001737217 7.493000e-05
 [212,] 0.0001998469 0.0001737217 6.487505e-05
 [213,] 0.0001737217 0.0001737217 5.790723e-05
 [214,] 0.0001737217 0.0001737217 5.790723e-05
 [215,] 0.0001902844 0.0001737217 6.212259e-05
 [216,] 0.0002821017 0.0001737217 7.859411e-05
 [217,] 0.0001737217 0.0001737217 5.790723e-05
 [218,] 0.0001737217 0.0001737217 5.790723e-05
 [219,] 0.0002494032 0.0001737217 7.026908e-05
 [220,] 0.0001737217 0.0001737217 5.790723e-05
 [221,] 0.0001737217 0.0001737217 5.790723e-05
 [222,] 0.0001737217 0.0001737217 5.790723e-05
 [223,] 0.0001737217 0.0001737217 5.790723e-05
 [224,] 0.0001737217 0.0001737217 5.790723e-05
 [225,] 0.0001737217 0.0001737217 5.790723e-05
 [226,] 0.0001808368 0.0001737217 6.634964e-05
 [227,] 0.0001889152 0.0001737217 6.170167e-05
 [228,] 0.0001737217 0.0001737217 5.790723e-05
 [229,] 0.0001737217 0.0001737217 5.919240e-05
 [230,] 0.0001737217 0.0001737217 5.790723e-05
 [231,] 0.0001737217 0.0001737217 5.954773e-05
 [232,] 0.0001737217 0.0001737217 5.790723e-05
 [233,] 0.0001737217 0.0001737217 5.790723e-05
 [234,] 0.0002105085 0.0001737217 7.001546e-05
 [235,] 0.0001737217 0.0001737217 5.790723e-05
 [236,] 0.0004084012 0.0001737217 1.789066e-04
 [237,] 0.0002363064 0.0001737217 7.710899e-05
 [238,] 0.0002365282 0.0001737217 7.728819e-05
 [239,] 0.0001737217 0.0001737217 5.790723e-05
 [240,] 0.0001737217 0.0001737217 5.859058e-05
 [241,] 0.0001737217 0.0001737217 5.790723e-05
 [242,] 0.0001837816 0.0001737217 5.790723e-05
 [243,] 0.0001957917 0.0001737217 6.406646e-05
 [244,] 0.0001737217 0.0001737217 5.790723e-05
 [245,] 0.0001986662 0.0001737217 6.512936e-05
 [246,] 0.0002014976 0.0001737217 6.615936e-05
 [247,] 0.0001786757 0.0001737217 5.790723e-05
 [248,] 0.0001860024 0.0001737217 5.790723e-05
 [249,] 0.0001884009 0.0001737217 5.790723e-05
 [250,] 0.0001737217 0.0001737217 5.790723e-05
 [251,] 0.0001737217 0.0001737217 5.790723e-05
 [252,] 0.0001877885 0.0001737217 6.295516e-05
 [253,] 0.0001737217 0.0001737217 5.790723e-05
 [254,] 0.0001955034 0.0001737217 6.387435e-05
 [255,] 0.0001737217 0.0001737217 5.790723e-05
 [256,] 0.0001737217 0.0001737217 5.790723e-05
 [257,] 0.0001737217 0.0001737217 5.790723e-05
 [258,] 0.0001877885 0.0001737217 6.262175e-05
 [259,] 0.0001877885 0.0001737217 6.253689e-05
 [260,] 0.0001737217 0.0001737217 5.790723e-05
 [261,] 0.0001877885 0.0001737217 6.253689e-05
 [262,] 0.0001848834 0.0001737217 5.790723e-05
 [263,] 0.0001737217 0.0001737217 5.790723e-05
 [264,] 0.0001737217 0.0001737217 5.790723e-05
 [265,] 0.0001867992 0.0001737217 6.187316e-05
 [266,] 0.0001959348 0.0001737217 6.382625e-05
 [267,] 0.0001737217 0.0001737217 5.790723e-05
 [268,] 0.0001737217 0.0001737217 5.790723e-05
 [269,] 0.0001867992 0.0001737217 6.162349e-05
 [270,] 0.0001737217 0.0001737217 5.790723e-05
 [271,] 0.0001737217 0.0001737217 5.790723e-05
 [272,] 0.0002073438 0.0001737217 6.706332e-05
 [273,] 0.0001737217 0.0001737217 5.790723e-05
 [274,] 0.0002626934 0.0001737217 8.887012e-05
 [275,] 0.0001737217 0.0001737217 5.790723e-05
 [276,] 0.0001737217 0.0001737217 5.790723e-05
 [277,] 0.0001737217 0.0001737217 5.790723e-05
 [278,] 0.0001825808 0.0001737217 5.790723e-05
 [279,] 0.0001737217 0.0001737217 5.790723e-05
 [280,] 0.0001737217 0.0001737217 5.790723e-05
 [281,] 0.0001859190 0.0001737217 6.084625e-05
 [282,] 0.0001870684 0.0001737217 6.106341e-05
 [283,] 0.0001859190 0.0001737217 6.061381e-05
 [284,] 0.0001737217 0.0001737217 5.790723e-05
 [285,] 0.0001737217 0.0001737217 5.790723e-05
 [286,] 0.0001737217 0.0001737217 5.790723e-05
 [287,] 0.0001737217 0.0001737217 5.790723e-05
 [288,] 0.0001737217 0.0001737217 5.790723e-05
 [289,] 0.0001737217 0.0001737217 5.790723e-05
 [290,] 0.0001737217 0.0001737217 5.790723e-05
 [291,] 0.0001851675 0.0001737217 6.037270e-05
 [292,] 0.0001861370 0.0001737217 6.068374e-05
 [293,] 0.0001737217 0.0001737217 5.790723e-05
 [294,] 0.0001737217 0.0001737217 5.790723e-05
 [295,] 0.0001737217 0.0001737217 5.790723e-05
 [296,] 0.0001737217 0.0001737217 5.790723e-05
 [297,] 0.0001815066 0.0001737217 5.790723e-05
 [298,] 0.0002400404 0.0001737217 7.937964e-05
 [299,] 0.0001737217 0.0001737217 5.790723e-05
 [300,] 0.0001737217 0.0001737217 5.790723e-05
 [301,] 0.0001737217 0.0001737217 5.790723e-05
 [302,] 0.0001737217 0.0001737217 5.790723e-05
 [303,] 0.0002063523 0.0001737217 6.655045e-05
 [304,] 0.0002009878 0.0001737217 6.520269e-05
 [305,] 0.0002089031 0.0001737217 6.730599e-05
 [306,] 0.0001824220 0.0001737217 5.910739e-05
 [307,] 0.0002053234 0.0001737217 6.617426e-05
 [308,] 0.0001737217 0.0001737217 5.790723e-05
 [309,] 0.0001737217 0.0001737217 5.790723e-05
 [310,] 0.0001737217 0.0001737217 5.790723e-05
 [311,] 0.0001737217 0.0001737217 5.790723e-05
 [312,] 0.0001824220 0.0001737217 5.918282e-05
 [313,] 0.0001824220 0.0001737217 5.918282e-05
 [314,] 0.0002063523 0.0001737217 6.648501e-05
 [315,] 0.0001815066 0.0001737217 5.790723e-05
 [316,] 0.0001737217 0.0001737217 5.790723e-05
 [317,] 0.0002058118 0.0001737217 6.631867e-05
 [318,] 0.0001737217 0.0001737217 5.790723e-05
 [319,] 0.0002058118 0.0001737217 6.630361e-05
 [320,] 0.0001737217 0.0001737217 5.790723e-05
 [321,] 0.0001737217 0.0001737217 5.790723e-05
 [322,] 0.0001824220 0.0001737217 5.925848e-05
 [323,] 0.0001814976 0.0001737217 5.888913e-05
 [324,] 0.0001737217 0.0001737217 5.790723e-05
 [325,] 0.0001737217 0.0001737217 5.790723e-05
 [326,] 0.0002009878 0.0001737217 6.507353e-05
 [327,] 0.0001737217 0.0001737217 5.790723e-05
 [328,] 0.0001824220 0.0001737217 5.933437e-05
 [329,] 0.0001803412 0.0001737217 5.790723e-05
 [330,] 0.0001737217 0.0001737217 5.790723e-05
 [331,] 0.0001737217 0.0001737217 5.790723e-05
 [332,] 0.0001737217 0.0001737217 5.790723e-05
 [333,] 0.0001977300 0.0001737217 6.405462e-05
 [334,] 0.0001737217 0.0001737217 5.790723e-05
 [335,] 0.0001737217 0.0001737217 5.790723e-05
 [336,] 0.0002048378 0.0001737217 6.610074e-05
 [337,] 0.0001737217 0.0001737217 5.790723e-05
 [338,] 0.0001737217 0.0001737217 5.790723e-05
 [339,] 0.0001737217 0.0001737217 5.790723e-05
 [340,] 0.0001737217 0.0001737217 5.790723e-05
 [341,] 0.0001737217 0.0001737217 5.790723e-05
 [342,] 0.0001737217 0.0001737217 5.790723e-05
 [343,] 0.0002043550 0.0001737217 6.574678e-05
 [344,] 0.0001737217 0.0001737217 5.790723e-05
 [345,] 0.0001737217 0.0001737217 5.790723e-05
 [346,] 0.0002058118 0.0001737217 6.622289e-05
 [347,] 0.0001737217 0.0001737217 5.790723e-05
 [348,] 0.0001737217 0.0001737217 5.790723e-05
 [349,] 0.0001995685 0.0001737217 6.447373e-05
 [350,] 0.0002043550 0.0001737217 6.574678e-05
 [351,] 0.0001737217 0.0001737217 5.790723e-05
 [352,] 0.0001824220 0.0001737217 5.941049e-05
 [353,] 0.0001737217 0.0001737217 5.790723e-05
 [354,] 0.0001737217 0.0001737217 5.790723e-05
 [355,] 0.0001737217 0.0001737217 5.790723e-05
 [356,] 0.0001737217 0.0001737217 5.790723e-05
 [357,] 0.0001737217 0.0001737217 5.790723e-05
 [358,] 0.0001737217 0.0001737217 5.790723e-05
 [359,] 0.0001771466 0.0001737217 5.790723e-05
 [360,] 0.0001771466 0.0001737217 5.790723e-05
 [361,] 0.0001737217 0.0001737217 5.790723e-05
 [362,] 0.0001737217 0.0001737217 5.790723e-05
 [363,] 0.0001737217 0.0001737217 5.790723e-05
 [364,] 0.0001761438 0.0001737217 5.790723e-05
 [365,] 0.0001851675 0.0001737217 6.059886e-05
 [366,] 0.0001737217 0.0001737217 5.790723e-05
 [367,] 0.0001737217 0.0001737217 5.790723e-05
 [368,] 0.0001771466 0.0001737217 5.790723e-05
 [369,] 0.0001968490 0.0001737217 6.344780e-05
 [370,] 0.0001737217 0.0001737217 5.790723e-05
 [371,] 0.0001737217 0.0001737217 5.790723e-05
 [372,] 0.0001737217 0.0001737217 5.790723e-05
 [373,] 0.0001737217 0.0001737217 5.790723e-05
 [374,] 0.0001737217 0.0001737217 5.790723e-05
 [375,] 0.0001737217 0.0001737217 5.790723e-05
 [376,] 0.0001737217 0.0001737217 5.790723e-05
 [377,] 0.0002028757 0.0001737217 6.524695e-05
 [378,] 0.0001985930 0.0001737217 6.393773e-05
 [379,] 0.0003171923 0.0001737217 9.901710e-05
 [380,] 0.0001782652 0.0001737217 5.790723e-05
 [381,] 0.0003143427 0.0001737217 9.835259e-05
 [382,] 0.0001737217 0.0001737217 5.790723e-05
 [383,] 0.0003141971 0.0001737217 9.824596e-05
 [384,] 0.0003112528 0.0001737217 9.779772e-05
 [385,] 0.0001737217 0.0001737217 5.790723e-05
 [386,] 0.0001962970 0.0001737217 6.326224e-05
 [387,] 0.0001771466 0.0001737217 5.790723e-05
 [388,] 0.0001737217 0.0001737217 5.790723e-05
 [389,] 0.0001771466 0.0001737217 5.790723e-05
 [390,] 0.0001737217 0.0001737217 5.790723e-05
 [391,] 0.0001737217 0.0001737217 5.790723e-05
 [392,] 0.0001737217 0.0001737217 5.790723e-05
 [393,] 0.0001782652 0.0001737217 5.790723e-05
 [394,] 0.0001737217 0.0001737217 5.790723e-05
 [395,] 0.0001737217 0.0001737217 5.790723e-05
 [396,] 0.0001737217 0.0001737217 5.790723e-05
 [397,] 0.0001814976 0.0001737217 5.987277e-05
 [398,] 0.0001737217 0.0001737217 5.790723e-05
 [399,] 0.0001737217 0.0001737217 5.790723e-05
 [400,] 0.0001887393 0.0001737217 6.105500e-05
 [401,] 0.0003143427 0.0001737217 9.892170e-05
 [402,] 0.0001814976 0.0001737217 5.987277e-05
 [403,] 0.0001814976 0.0001737217 5.987277e-05
 [404,] 0.0001737217 0.0001737217 5.790723e-05
 [405,] 0.0001859979 0.0001737217 6.024663e-05
 [406,] 0.0002949346 0.0001737217 9.306354e-05
 [407,] 0.0001737217 0.0001737217 5.790723e-05
 [408,] 0.0001814976 0.0001737217 5.987277e-05
 [409,] 0.0001737217 0.0001737217 5.790723e-05
 [410,] 0.0001737217 0.0001737217 5.790723e-05
 [411,] 0.0003001363 0.0001737217 9.481459e-05
 [412,] 0.0001751542 0.0001737217 5.790723e-05
 [413,] 0.0003084839 0.0001737217 9.720733e-05
 [414,] 0.0001737217 0.0001737217 5.790723e-05
 [415,] 0.0001805844 0.0001737217 5.949532e-05
 [416,] 0.0001737217 0.0001737217 5.790723e-05
 [417,] 0.0001737217 0.0001737217 5.790723e-05
 [418,] 0.0001762099 0.0001737217 5.790973e-05
 [419,] 0.0001737217 0.0001737217 5.790723e-05
 [420,] 0.0001737217 0.0001737217 5.790723e-05
 [421,] 0.0001737217 0.0001737217 5.790723e-05
 [422,] 0.0001737217 0.0001737217 5.790723e-05
 [423,] 0.0001737217 0.0001737217 5.790723e-05
 [424,] 0.0002975178 0.0001737217 9.303983e-05
 [425,] 0.0001863677 0.0001737217 6.026936e-05
 [426,] 0.0002085218 0.0001737217 6.997368e-05
 [427,] 0.0001737217 0.0001737217 5.790723e-05
 [428,] 0.0001737217 0.0001737217 5.790723e-05
 [429,] 0.0001737217 0.0001737217 5.790723e-05
 [430,] 0.0002119496 0.0001737217 7.002977e-05
 [431,] 0.0001804161 0.0001737217 5.790723e-05
 [432,] 0.0001737217 0.0001737217 5.790723e-05
 [433,] 0.0001737217 0.0001737217 5.790723e-05
 [434,] 0.0001737217 0.0001737217 5.790723e-05
 [435,] 0.0001737217 0.0001737217 5.790723e-05
 [436,] 0.0002022114 0.0001737217 6.538901e-05
 [437,] 0.0001737217 0.0001737217 5.790723e-05
 [438,] 0.0001737217 0.0001737217 5.790723e-05
 [439,] 0.0001737217 0.0001737217 5.790723e-05
 [440,] 0.0001737217 0.0001737217 5.790723e-05
 [441,] 0.0001737217 0.0001737217 5.790723e-05
 [442,] 0.0001737217 0.0001737217 5.790723e-05
 [443,] 0.0001737217 0.0001737217 5.790723e-05
 [444,] 0.0001737217 0.0001737217 5.790723e-05
 [445,] 0.0001737217 0.0001737217 5.790723e-05
 [446,] 0.0001737217 0.0001737217 5.790723e-05
 [447,] 0.0001765449 0.0001737217 5.790723e-05
 [448,] 0.0001737217 0.0001737217 5.790723e-05
 [449,] 0.0001737217 0.0001737217 5.790723e-05
 [450,] 0.0001737217 0.0001737217 5.790723e-05
 [451,] 0.0002580130 0.0001737217 8.173404e-05
 [452,] 0.0001737217 0.0001737217 5.790723e-05
 [453,] 0.0001737217 0.0001737217 5.790723e-05
 [454,] 0.0001794643 0.0001737217 5.790723e-05
 [455,] 0.0001737217 0.0001737217 5.790723e-05
 [456,] 0.0001737217 0.0001737217 5.790723e-05
 [457,] 0.0001978973 0.0001737217 6.292303e-05
 [458,] 0.0001737217 0.0001737217 5.790723e-05
 [459,] 0.0001737217 0.0001737217 5.790723e-05
 [460,] 0.0001765447 0.0001737217 5.790723e-05
 [461,] 0.0001737217 0.0001737217 5.790723e-05
 [462,] 0.0001737217 0.0001737217 5.790723e-05
 [463,] 0.0001737217 0.0001737217 5.790723e-05
 [464,] 0.0001737217 0.0001737217 5.790723e-05
 [465,] 0.0001737217 0.0001737217 5.790723e-05
 [466,] 0.0001737217 0.0001737217 5.790723e-05
 [467,] 0.0001737217 0.0001737217 5.790723e-05
 [468,] 0.0001773831 0.0001737217 5.790723e-05
 [469,] 0.0001737217 0.0001737217 5.790723e-05
 [470,] 0.0001773831 0.0001737217 5.790723e-05
 [471,] 0.0001737217 0.0001737217 5.790723e-05
 [472,] 0.0001763102 0.0001737217 5.790723e-05
 [473,] 0.0001737217 0.0001737217 5.790723e-05
 [474,] 0.0001737217 0.0001737217 5.790723e-05
 [475,] 0.0001737217 0.0001737217 5.790723e-05
 [476,] 0.0001737217 0.0001737217 5.790723e-05
 [477,] 0.0001737217 0.0001737217 5.790723e-05
 [478,] 0.0001737217 0.0001737217 5.790723e-05
 [479,] 0.0001737217 0.0001737217 5.790723e-05
 [480,] 0.0001763102 0.0001737217 5.790723e-05
 [481,] 0.0001763102 0.0001737217 5.790723e-05
 [482,] 0.0001737217 0.0001737217 5.790723e-05
 [483,] 0.0001737217 0.0001737217 5.790723e-05
 [484,] 0.0001737217 0.0001737217 5.790723e-05
 [485,] 0.0001737217 0.0001737217 5.790723e-05
 [486,] 0.0001737217 0.0001737217 5.790723e-05
 [487,] 0.0001737217 0.0001737217 5.790723e-05
 [488,] 0.0001737217 0.0001737217 5.790723e-05
 [489,] 0.0001737217 0.0001737217 5.790723e-05
 [490,] 0.0001737217 0.0001737217 5.790723e-05
 [491,] 0.0001737217 0.0001737217 5.790723e-05
 [492,] 0.0001956450 0.0001737217 6.317451e-05
 [493,] 0.0001737217 0.0001737217 5.790723e-05
 [494,] 0.0001737217 0.0001737217 5.790723e-05
 [495,] 0.0001737217 0.0001737217 5.790723e-05
 [496,] 0.0001737217 0.0001737217 5.790723e-05
 [497,] 0.0001737217 0.0001737217 5.790723e-05
 [498,] 0.0001815100 0.0001737217 5.790723e-05
 [499,] 0.0001804911 0.0001737217 5.790723e-05
 [500,] 0.0001737217 0.0001737217 5.790723e-05
 [501,] 0.0001737217 0.0001737217 5.790723e-05
 [502,] 0.0001737217 0.0001737217 5.790723e-05
 [503,] 0.0001737217 0.0001737217 5.790723e-05
 [504,] 0.0001804911 0.0001737217 5.790723e-05
 [505,] 0.0001737217 0.0001737217 5.790723e-05
 [506,] 0.0001737217 0.0001737217 5.790723e-05
 [507,] 0.0001815100 0.0001737217 5.790723e-05
 [508,] 0.0001737217 0.0001737217 5.790723e-05
 [509,] 0.0001737217 0.0001737217 5.790723e-05
 [510,] 0.0001737217 0.0001737217 5.790723e-05
 [511,] 0.0001737217 0.0001737217 5.790723e-05
 [512,] 0.0001737217 0.0001737217 5.790723e-05
 [513,] 0.0001737217 0.0001737217 5.790723e-05
 [514,] 0.0001737217 0.0001737217 5.790723e-05
 [515,] 0.0001737217 0.0001737217 5.790723e-05
 [516,] 0.0001737217 0.0001737217 5.790723e-05
 [517,] 0.0001737217 0.0001737217 5.790723e-05
 [518,] 0.0001737217 0.0001737217 5.790723e-05
 [519,] 0.0001793742 0.0001737217 5.790723e-05
 [520,] 0.0001737217 0.0001737217 5.790723e-05
 [521,] 0.0001737217 0.0001737217 5.790723e-05
 [522,] 0.0001737217 0.0001737217 5.790723e-05
 [523,] 0.0001737217 0.0001737217 5.790723e-05
 [524,] 0.0001737217 0.0001737217 5.790723e-05
 [525,] 0.0001737217 0.0001737217 5.790723e-05
 [526,] 0.0001737217 0.0001737217 5.790723e-05
 [527,] 0.0001737217 0.0001737217 5.790723e-05
 [528,] 0.0001737217 0.0001737217 5.790723e-05
 [529,] 0.0001737217 0.0001737217 5.790723e-05
 [530,] 0.0001737217 0.0001737217 5.790723e-05
 [531,] 0.0001737217 0.0001737217 5.790723e-05
 [532,] 0.0001838218 0.0001737217 5.790723e-05
 [533,] 0.0001737217 0.0001737217 5.790723e-05
 [534,] 0.0001737217 0.0001737217 5.790723e-05
 [535,] 0.0001737217 0.0001737217 5.790723e-05
 [536,] 0.0001737217 0.0001737217 5.790723e-05
 [537,] 0.0001737217 0.0001737217 5.790723e-05
 [538,] 0.0001737217 0.0001737217 5.790723e-05
 [539,] 0.0001737217 0.0001737217 5.790723e-05
 [540,] 0.0001737217 0.0001737217 5.790723e-05
 [541,] 0.0001737217 0.0001737217 5.790723e-05
 [542,] 0.0001737217 0.0001737217 5.790723e-05
 [543,] 0.0001737217 0.0001737217 5.790723e-05
 [544,] 0.0001737217 0.0001737217 5.790723e-05
 [545,] 0.0001737217 0.0001737217 5.790723e-05
 [546,] 0.0001737217 0.0001737217 5.790723e-05
 [547,] 0.0001737217 0.0001737217 5.790723e-05
 [548,] 0.0001737217 0.0001737217 5.790723e-05
 [549,] 0.0001737217 0.0001737217 5.790723e-05
 [550,] 0.0001737217 0.0001737217 5.857033e-05
 [551,] 0.0001737217 0.0001737217 5.790723e-05
 [552,] 0.0001737217 0.0001737217 5.819987e-05
 [553,] 0.0001737217 0.0001737217 5.790723e-05
 [554,] 0.0001737217 0.0001737217 5.790723e-05
 [555,] 0.0001737217 0.0001737217 5.790723e-05
 [556,] 0.0001737217 0.0001737217 5.790723e-05
 [557,] 0.0001737217 0.0001737217 5.790723e-05
 [558,] 0.0001737217 0.0001737217 5.803352e-05
 [559,] 0.0001737217 0.0001737217 5.790723e-05
 [560,] 0.0001737217 0.0001737217 5.790723e-05
 [561,] 0.0001737217 0.0001737217 5.790723e-05
 [562,] 0.0001737217 0.0001737217 5.790723e-05
 [563,] 0.0001737217 0.0001737217 5.790723e-05
 [564,] 0.0001870358 0.0001737217 5.790723e-05
 [565,] 0.0001737217 0.0001737217 5.790723e-05
 [566,] 0.0001737217 0.0001737217 5.790723e-05
 [567,] 0.0001737217 0.0001737217 5.790723e-05
 [568,] 0.0001765818 0.0001737217 5.790723e-05
 [569,] 0.0001737217 0.0001737217 5.790723e-05
 [570,] 0.0001737217 0.0001737217 5.790723e-05
 [571,] 0.0001737217 0.0001737217 5.790723e-05
 [572,] 0.0001737217 0.0001737217 5.790723e-05
 [573,] 0.0001737217 0.0001737217 5.790723e-05
 [574,] 0.0001737217 0.0001737217 5.790723e-05
 [575,] 0.0001737217 0.0001737217 5.790723e-05
 [576,] 0.0001737217 0.0001737217 5.790723e-05
 [577,] 0.0001737217 0.0001737217 5.790723e-05
 [578,] 0.0001737217 0.0001737217 5.790723e-05
 [579,] 0.0001737217 0.0001737217 5.790723e-05
 [580,] 0.0001737217 0.0001737217 5.790723e-05
 [581,] 0.0001737217 0.0001737217 5.790723e-05
 [582,] 0.0001737217 0.0001737217 5.790723e-05
 [583,] 0.0001737217 0.0001737217 5.790723e-05
 [584,] 0.0001737217 0.0001737217 5.790723e-05
 [585,] 0.0001737217 0.0001737217 5.790723e-05
 [586,] 0.0001737217 0.0001737217 5.790723e-05
 [587,] 0.0001737217 0.0001737217 5.790723e-05
 [588,] 0.0001737217 0.0001737217 5.790723e-05
 [589,] 0.0001737217 0.0001737217 5.790723e-05
 [590,] 0.0001737217 0.0001737217 5.790723e-05
 [591,] 0.0001737217 0.0001737217 5.790723e-05
 [592,] 0.0001737217 0.0001737217 5.790723e-05
 [593,] 0.0001737217 0.0001737217 5.790723e-05
 [594,] 0.0001737217 0.0001737217 5.790723e-05
 [595,] 0.0001737217 0.0001737217 5.790723e-05
 [596,] 0.0001737217 0.0001737217 5.790723e-05
 [597,] 0.0001737217 0.0001737217 5.790723e-05
 [598,] 0.0001737217 0.0001737217 5.790723e-05
 [599,] 0.0001737217 0.0001737217 5.790723e-05
 [600,] 0.0001737217 0.0001737217 5.790723e-05
 [601,] 0.0001737217 0.0001737217 5.790723e-05
 [602,] 0.0001737217 0.0001737217 5.790723e-05
 [603,] 0.0001737217 0.0001737217 5.790723e-05
 [604,] 0.0001737217 0.0001737217 5.790723e-05
 [605,] 0.0001737217 0.0001737217 5.790723e-05
 [606,] 0.0001737217 0.0001737217 5.790723e-05
 [607,] 0.0001737217 0.0001737217 5.790723e-05
 [608,] 0.0001737217 0.0001737217 5.790723e-05
 [609,] 0.0001737217 0.0001737217 5.790723e-05
 [610,] 0.0001737217 0.0001737217 5.790723e-05
 [611,] 0.0001737217 0.0001737217 5.790723e-05
 [612,] 0.0001737217 0.0001737217 5.790723e-05
 [613,] 0.0001737217 0.0001737217 5.790723e-05
 [614,] 0.0001737217 0.0001737217 5.790723e-05
 [615,] 0.0001737217 0.0001737217 5.790723e-05
 [616,] 0.0001737217 0.0001737217 5.790723e-05
 [617,] 0.0001737217 0.0001737217 5.790723e-05
 [618,] 0.0001737217 0.0001737217 5.790723e-05
 [619,] 0.0001737217 0.0001737217 5.790723e-05
 [620,] 0.0001737217 0.0001737217 5.790723e-05
 [621,] 0.0001737217 0.0001737217 5.790723e-05
 [622,] 0.0001737217 0.0001737217 5.790723e-05
 [623,] 0.0001737217 0.0001737217 5.790723e-05
 [624,] 0.0001737217 0.0001737217 5.790723e-05
 [625,] 0.0001737217 0.0001737217 5.790723e-05
 [626,] 0.0001737217 0.0001737217 5.790723e-05
 [627,] 0.0001737217 0.0001737217 5.790723e-05
 [628,] 0.0001737217 0.0001737217 5.790723e-05
 [629,] 0.0001737217 0.0001737217 5.790723e-05
 [630,] 0.0001737217 0.0001737217 5.790723e-05
 [631,] 0.0001737217 0.0001737217 5.790723e-05
 [632,] 0.0001737217 0.0001737217 5.790723e-05
 [633,] 0.0001763660 0.0001737217 6.894747e-05
 [634,] 0.0002684212 0.0001737217 8.945613e-05
 [635,] 0.0001769854 0.0001737217 6.929878e-05
 [636,] 0.0002747072 0.0001737217 9.219260e-05
 [637,] 0.0001737217 0.0001737217 5.790723e-05
 [638,] 0.0002684212 0.0001737217 8.929806e-05
 [639,] 0.0001737217 0.0001737217 5.790723e-05
 [640,] 0.0001737217 0.0001737217 5.790723e-05
 [641,] 0.0002684212 0.0001737217 8.864507e-05
 [642,] 0.0002868593 0.0001737217 9.406012e-05
 [643,] 0.0001769854 0.0001737217 6.894990e-05
 [644,] 0.0001737217 0.0001737217 5.790723e-05
 [645,] 0.0001737217 0.0001737217 5.790723e-05
 [646,] 0.0001737217 0.0001737217 5.790723e-05
 [647,] 0.0001737217 0.0001737217 5.790723e-05
 [648,] 0.0001737217 0.0001737217 5.790723e-05
 [649,] 0.0001737217 0.0001737217 5.790723e-05
 [650,] 0.0001737217 0.0001737217 5.790723e-05
 [651,] 0.0001737217 0.0001737217 5.790723e-05
 [652,] 0.0002315144 0.0001737217 6.195173e-05
 [653,] 0.0001737217 0.0001737217 5.790723e-05
 [654,] 0.0002315144 0.0001737217 6.150603e-05
 [655,] 0.0001737217 0.0001737217 5.790723e-05
 [656,] 0.0001737217 0.0001737217 5.790723e-05
 [657,] 0.0001737217 0.0001737217 5.790723e-05
 [658,] 0.0001737217 0.0001737217 5.790723e-05
 [659,] 0.0001737217 0.0001737217 5.790723e-05
 [660,] 0.0001737217 0.0001737217 5.790723e-05
 [661,] 0.0001737217 0.0001737217 5.790723e-05
 [662,] 0.0001737217 0.0001737217 5.790723e-05
 [663,] 0.0001737217 0.0001737217 5.790723e-05
 [664,] 0.0001737217 0.0001737217 5.790723e-05
 [665,] 0.0001737217 0.0001737217 5.790723e-05
 [666,] 0.0001910812 0.0001737217 5.790723e-05
 [667,] 0.0001737217 0.0001737217 5.790723e-05
 [668,] 0.0001737217 0.0001737217 5.790723e-05
 [669,] 0.0001737217 0.0001737217 5.790723e-05
 [670,] 0.0002363497 0.0001737217 6.203676e-05
 [671,] 0.0001737217 0.0001737217 5.790723e-05
 [672,] 0.0001737217 0.0001737217 5.790723e-05
 [673,] 0.0001737217 0.0001737217 5.790723e-05
 [674,] 0.0001737217 0.0001737217 5.790723e-05
 [675,] 0.0001737217 0.0001737217 5.790723e-05
 [676,] 0.0001737217 0.0001737217 5.790723e-05
 [677,] 0.0002339107 0.0001737217 6.062870e-05
 [678,] 0.0002339107 0.0001737217 6.049993e-05
 [679,] 0.0001737217 0.0001737217 5.790723e-05
 [680,] 0.0001737217 0.0001737217 5.790723e-05
 [681,] 0.0001737217 0.0001737217 5.790723e-05
 [682,] 0.0001737217 0.0001737217 5.790723e-05
 [683,] 0.0001737217 0.0001737217 5.790723e-05
 [684,] 0.0001737217 0.0001737217 5.790723e-05
 [685,] 0.0001737217 0.0001737217 5.790723e-05
 [686,] 0.0001737217 0.0001737217 5.790723e-05
 [687,] 0.0001737217 0.0001737217 5.790723e-05
 [688,] 0.0002297739 0.0001737217 5.790723e-05
 [689,] 0.0001737217 0.0001737217 5.790723e-05
 [690,] 0.0001737217 0.0001737217 5.790723e-05
 [691,] 0.0001737217 0.0001737217 5.790723e-05
 [692,] 0.0001737217 0.0001737217 5.790723e-05
 [693,] 0.0002503063 0.0001737217 5.950603e-05
 [694,] 0.0001737217 0.0001737217 5.790723e-05
 [695,] 0.0001737217 0.0001737217 5.790723e-05
 [696,] 0.0001737217 0.0001737217 5.790723e-05
 [697,] 0.0001737217 0.0001737217 6.262181e-05
 [698,] 0.0001737217 0.0001737217 5.790723e-05
 [699,] 0.0001737217 0.0001737217 5.790723e-05
 [700,] 0.0001737217 0.0001737217 5.790723e-05
 [701,] 0.0001737217 0.0001737217 5.790723e-05
 [702,] 0.0001737217 0.0001737217 5.790723e-05
 [703,] 0.0001737217 0.0001737217 5.790723e-05
 [704,] 0.0001737217 0.0001737217 5.790723e-05
 [705,] 0.0001737217 0.0001737217 5.790723e-05
 [706,] 0.0001737217 0.0001737217 5.790723e-05
 [707,] 0.0001737217 0.0001737217 5.790723e-05
 [708,] 0.0001737217 0.0001737217 5.790723e-05
 [709,] 0.0001737217 0.0001737217 5.790723e-05
 [710,] 0.0001737217 0.0001737217 5.790723e-05
 [711,] 0.0001737217 0.0001737217 5.790723e-05
 [712,] 0.0001737217 0.0001737217 5.790723e-05
 [713,] 0.0001737217 0.0001737217 5.790723e-05
 [714,] 0.0001737217 0.0001737217 5.790723e-05
 [715,] 0.0001737217 0.0001737217 5.790723e-05
 [716,] 0.0001737217 0.0001737217 5.790723e-05
 [717,] 0.0001737217 0.0001737217 5.790723e-05
 [718,] 0.0001737217 0.0001737217 5.983353e-05
 [719,] 0.0001737217 0.0001737217 6.138639e-05
 [720,] 0.0001737217 0.0001737217 5.790723e-05
 [721,] 0.0001737217 0.0001737217 5.790723e-05
 [722,] 0.0001737217 0.0001737217 5.790723e-05
 [723,] 0.0001737217 0.0001737217 5.790723e-05
 [724,] 0.0001737217 0.0001737217 5.790723e-05
 [725,] 0.0001737217 0.0001737217 5.790723e-05
 [726,] 0.0001737217 0.0001737217 5.790723e-05
 [727,] 0.0001737217 0.0001737217 5.790723e-05
 [728,] 0.0001875394 0.0001737217 5.790723e-05
 [729,] 0.0001737217 0.0001737217 5.790723e-05
 [730,] 0.0001737217 0.0001737217 5.790723e-05
 [731,] 0.0001737217 0.0001737217 5.790723e-05
 [732,] 0.0001737217 0.0001737217 5.790723e-05
 [733,] 0.0001737217 0.0001737217 5.790723e-05
 [734,] 0.0001737217 0.0001737217 5.790723e-05
 [735,] 0.0001737217 0.0001737217 5.790723e-05
 [736,] 0.0001737217 0.0001737217 5.790723e-05
 [737,] 0.0001737217 0.0001737217 5.790723e-05
 [738,] 0.0001737217 0.0001984622 5.790724e-05
 [739,] 0.0001737217 0.0001737217 5.790723e-05
 [740,] 0.0001737217 0.0001737217 5.790723e-05
 [741,] 0.0001737217 0.0001737217 5.790723e-05
 [742,] 0.0001737217 0.0001737217 5.790723e-05
 [743,] 0.0001737217 0.0001989809 5.790724e-05
 [744,] 0.0001737217 0.0001737217 5.790723e-05
 [745,] 0.0001737217 0.0001737217 5.790723e-05
 [746,] 0.0001737217 0.0001737217 5.790723e-05
 [747,] 0.0001737217 0.0001737217 5.790723e-05
 [748,] 0.0001737217 0.0001737217 5.790723e-05
 [749,] 0.0001737217 0.0001985945 5.790724e-05
 [750,] 0.0001737217 0.0001737217 5.790723e-05
 [751,] 0.0001737217 0.0001737217 5.790723e-05
 [752,] 0.0001737217 0.0001737217 5.790723e-05
 [753,] 0.0001737217 0.0001737217 5.790723e-05
 [754,] 0.0001737217 0.0001737217 5.790723e-05
 [755,] 0.0001737217 0.0001737217 5.790723e-05
 [756,] 0.0001737217 0.0001737217 5.790723e-05
 [757,] 0.0001737217 0.0001737217 5.790723e-05
 [758,] 0.0001737217 0.0001737217 5.790723e-05
 [759,] 0.0001737217 0.0001737217 6.449267e-05
 [760,] 0.0001737217 0.0001737217 5.790723e-05
 [761,] 0.0001737217 0.0001737217 5.790723e-05
 [762,] 0.0001737217 0.0001737217 5.790723e-05
 [763,] 0.0001737217 0.0001737217 5.790723e-05
 [764,] 0.0001737217 0.0001737217 5.790723e-05
 [765,] 0.0001737217 0.0001737217 5.790723e-05
 [766,] 0.0001737217 0.0001737217 5.790723e-05
 [767,] 0.0001737217 0.0001737217 5.790723e-05
 [768,] 0.0001737217 0.0001737217 5.790723e-05
 [769,] 0.0001737217 0.0001737217 5.790723e-05
 [770,] 0.0001737217 0.0001737217 5.790723e-05
 [771,] 0.0001737217 0.0001737217 5.790723e-05
 [772,] 0.0001737217 0.0001737217 5.790723e-05
 [773,] 0.0001737217 0.0001737217 5.790723e-05
 [774,] 0.0001737217 0.0001737217 5.790723e-05
 [775,] 0.0001737217 0.0001737217 5.790723e-05
 [776,] 0.0001737217 0.0001737217 6.073894e-05
 [777,] 0.0001737217 0.0001737217 5.790723e-05
 [778,] 0.0001737217 0.0001737217 5.790723e-05
 [779,] 0.0001737217 0.0001737217 5.790723e-05
 [780,] 0.0001737217 0.0001737217 5.790723e-05
 [781,] 0.0001737217 0.0001737217 5.790723e-05
 [782,] 0.0001737217 0.0001737217 5.790723e-05
 [783,] 0.0001737217 0.0001737217 5.790723e-05
 [784,] 0.0001737217 0.0001737217 5.790723e-05
 [785,] 0.0001737217 0.0001737217 5.790723e-05
 [786,] 0.0001737217 0.0001737217 5.979299e-05
 [787,] 0.0001737217 0.0001737217 5.790723e-05
 [788,] 0.0001776449 0.0001737217 5.790723e-05
 [789,] 0.0001737217 0.0001737217 5.790723e-05
 [790,] 0.0001737217 0.0001737217 5.790723e-05
 [791,] 0.0001737217 0.0001737217 5.790723e-05
 [792,] 0.0001737217 0.0001737217 5.790723e-05
 [793,] 0.0001737217 0.0001737217 5.790723e-05
 [794,] 0.0001737217 0.0001737217 5.790723e-05
 [795,] 0.0001737217 0.0001737217 5.790723e-05
 [796,] 0.0001737217 0.0001737217 5.790723e-05
 [797,] 0.0001737217 0.0001737217 5.790723e-05
 [798,] 0.0001737217 0.0001737217 5.790723e-05
 [799,] 0.0001737217 0.0001737217 5.790723e-05
 [800,] 0.0001737217 0.0001737217 5.790723e-05
 [801,] 0.0001737217 0.0001737217 5.790723e-05
 [802,] 0.0001737217 0.0001737217 6.201193e-05
 [803,] 0.0001737217 0.0001737217 5.790723e-05
 [804,] 0.0001737217 0.0001737217 5.790723e-05
 [805,] 0.0001737217 0.0001737217 5.790723e-05
 [806,] 0.0001737217 0.0001737217 5.790723e-05
 [807,] 0.0001770927 0.0001737217 5.790723e-05
 [808,] 0.0001737217 0.0001737217 5.790723e-05
 [809,] 0.0001737217 0.0001948691 5.790724e-05
 [810,] 0.0001737217 0.0001737217 5.790723e-05
 [811,] 0.0001737217 0.0001737217 5.790723e-05
 [812,] 0.0001737217 0.0001737217 5.790723e-05
 [813,] 0.0001737217 0.0001737217 5.790723e-05
 [814,] 0.0001737217 0.0001737217 5.790723e-05
 [815,] 0.0001737217 0.0001737217 5.790723e-05
 [816,] 0.0001737217 0.0001737217 5.790723e-05
 [817,] 0.0001737217 0.0001737217 5.790723e-05
 [818,] 0.0001737217 0.0001737217 5.790723e-05
 [819,] 0.0001737217 0.0001737217 5.790723e-05
 [820,] 0.0001737217 0.0001737217 5.790723e-05
 [821,] 0.0001737217 0.0001737217 5.790723e-05
 [822,] 0.0001737217 0.0001737217 5.790723e-05
 [823,] 0.0001737217 0.0001737217 5.790723e-05
 [824,] 0.0001737217 0.0001737217 5.790723e-05
 [825,] 0.0001737217 0.0001737217 5.790723e-05
 [826,] 0.0001737217 0.0001737217 5.790723e-05
 [827,] 0.0001737217 0.0001737217 5.790723e-05
 [828,] 0.0001737217 0.0001737217 5.790723e-05
 [829,] 0.0001737217 0.0001737217 6.354333e-05
 [830,] 0.0001737217 0.0001737217 5.790723e-05
 [831,] 0.0001737217 0.0001737217 5.790723e-05
 [832,] 0.0001737217 0.0001737217 5.790723e-05
 [833,] 0.0001737217 0.0001913908 5.790723e-05
 [834,] 0.0001737217 0.0001737217 5.790723e-05
 [835,] 0.0001737217 0.0001737217 5.790723e-05
 [836,] 0.0001737217 0.0001737217 5.790723e-05
 [837,] 0.0001737217 0.0001961035 5.790724e-05
 [838,] 0.0001799507 0.0001737217 5.790723e-05
 [839,] 0.0001737217 0.0001737217 5.790723e-05
 [840,] 0.0001737217 0.0001737217 7.033887e-05
 [841,] 0.0001737217 0.0001737217 5.790723e-05
 [842,] 0.0001737217 0.0001855683 5.790723e-05
 [843,] 0.0001754488 0.0001737217 5.811770e-05
 [844,] 0.0001737217 0.0001737217 6.817429e-05
 [845,] 0.0001737217 0.0001855680 5.790723e-05
 [846,] 0.0001888619 0.0001737217 5.790723e-05
 [847,] 0.0001737217 0.0001863884 5.790723e-05
 [848,] 0.0001760892 0.0001737217 5.915619e-05
 [849,] 0.0001737217 0.0001867635 5.790723e-05
 [850,] 0.0001806422 0.0001737217 7.328307e-05
 [851,] 0.0001737217 0.0001871341 5.790723e-05
 [852,] 0.0001737217 0.0001867635 5.790723e-05
 [853,] 0.0001737217 0.0001737217 5.790723e-05
 [854,] 0.0001804482 0.0001737217 6.077345e-05
 [855,] 0.0001737217 0.0001864073 5.790723e-05
 [856,] 0.0001737217 0.0001870064 5.790723e-05
 [857,] 0.0001737217 0.0001737217 5.790723e-05
 [858,] 0.0001737217 0.0001737217 5.790723e-05
 [859,] 0.0001875175 0.0001737217 5.790723e-05
 [860,] 0.0001737217 0.0001737217 5.790723e-05
 [861,] 0.0001737217 0.0001871344 5.790723e-05
 [862,] 0.0001737217 0.0001737217 5.790723e-05
 [863,] 0.0001875175 0.0001737217 5.790723e-05
 [864,] 0.0001922495 0.0001737217 5.790723e-05
 [865,] 0.0001875175 0.0001737217 5.790723e-05
 [866,] 0.0001874437 0.0001737217 5.790723e-05
 [867,] 0.0001737217 0.0001861679 5.790723e-05
 [868,] 0.0001737217 0.0001737217 5.790723e-05
 [869,] 0.0001737217 0.0001737217 5.790723e-05
 [870,] 0.0001737217 0.0001737217 5.790723e-05
 [871,] 0.0002141411 0.0001737217 5.790723e-05
 [872,] 0.0001737217 0.0001849879 5.790723e-05
 [873,] 0.0001870476 0.0001737217 7.660016e-05
 [874,] 0.0001737217 0.0001845246 5.790723e-05
 [875,] 0.0001859803 0.0001737217 7.607069e-05
 [876,] 0.0001905910 0.0001737217 5.790723e-05
 [877,] 0.0001737217 0.0001737217 5.790723e-05
 [878,] 0.0001737217 0.0001737217 5.790723e-05
 [879,] 0.0001927052 0.0001737217 7.954099e-05
 [880,] 0.0001737217 0.0001737217 5.790723e-05
 [881,] 0.0001881285 0.0001737217 7.713605e-05
 [882,] 0.0001904432 0.0001737217 7.813168e-05
 [883,] 0.0002138266 0.0001737217 5.790723e-05
 [884,] 0.0001827558 0.0001737217 7.419301e-05
 [885,] 0.0001737217 0.0001737217 6.832006e-05
 [886,] 0.0001737217 0.0001953859 5.790724e-05
 [887,] 0.0001737217 0.0001737217 5.790723e-05
 [888,] 0.0001914103 0.0001737217 5.790723e-05
 [889,] 0.0001737217 0.0001737217 5.790723e-05
 [890,] 0.0001737217 0.0001959492 5.790724e-05
 [891,] 0.0001737217 0.0001737217 5.790723e-05
 [892,] 0.0001737217 0.0001737217 5.790723e-05
 [893,] 0.0001737217 0.0001737217 5.790723e-05
 [894,] 0.0001977138 0.0001737217 6.865084e-05
 [895,] 0.0001737217 0.0001737217 5.790723e-05
 [896,] 0.0001737217 0.0001737217 5.790723e-05
 [897,] 0.0001737217 0.0001965077 5.790724e-05
 [898,] 0.0001737217 0.0001737217 5.790723e-05
 [899,] 0.0001737217 0.0001737217 5.790723e-05
 [900,] 0.0001737217 0.0001737217 5.790723e-05
 [901,] 0.0001737217 0.0001737217 5.790723e-05
 [902,] 0.0001843767 0.0001737217 6.166763e-05
 [903,] 0.0001737217 0.0001737217 5.790723e-05
 [904,] 0.0001737217 0.0001737217 5.790723e-05
 [905,] 0.0001737217 0.0001889156 5.790723e-05
 [906,] 0.0001737217 0.0001896142 5.790723e-05
 [907,] 0.0001843767 0.0001737217 6.150357e-05
 [908,] 0.0001737217 0.0001737217 5.790723e-05
 [909,] 0.0001737217 0.0001737217 5.790723e-05
 [910,] 0.0001755976 0.0001737217 5.844294e-05
 [911,] 0.0001737217 0.0001871021 5.790723e-05
 [912,] 0.0001872128 0.0001737217 6.290940e-05
 [913,] 0.0001737217 0.0001737217 5.790723e-05
 [914,] 0.0001737217 0.0001865965 5.790723e-05
 [915,] 0.0001737217 0.0001737217 5.790723e-05
 [916,] 0.0001737217 0.0001859217 5.790723e-05
 [917,] 0.0001737217 0.0001737217 5.790723e-05
 [918,] 0.0001767343 0.0001763217 7.915849e-05
 [919,] 0.0001737217 0.0001737217 5.790723e-05
 [920,] 0.0001737217 0.0001737217 5.790723e-05
 [921,] 0.0001737217 0.0001737217 5.790723e-05
 [922,] 0.0001737217 0.0001737217 5.790723e-05
 [923,] 0.0001737217 0.0001737217 5.790723e-05
 [924,] 0.0034912358 0.0001737217 1.518461e-03
 [925,] 0.0001737217 0.0001737217 5.790723e-05
 [926,] 0.0002837117 0.0001737217 9.200211e-05
 [927,] 0.0001737217 0.0001737217 5.790723e-05
 [928,] 0.0001737217 0.0001737217 5.790723e-05
 [929,] 0.0001737217 0.0001737217 5.790723e-05
 [930,] 0.0002903793 0.0001737217 9.349983e-05
 [931,] 0.0005335059 0.0001737217 2.474570e-04
 [932,] 0.0001737217 0.0001737217 5.790723e-05
 [933,] 0.0001737217 0.0001737217 5.790723e-05
 [934,] 0.0001998823 0.0001737217 8.373903e-05
 [935,] 0.0003382124 0.0001737217 1.093483e-04
 [936,] 0.0001737217 0.0001737217 5.790723e-05
 [937,] 0.0002418407 0.0001737217 7.199120e-05
 [938,] 0.0001737217 0.0001737217 5.790723e-05
 [939,] 0.0003315677 0.0001737217 1.057398e-04
 [940,] 0.0003438850 0.0001737217 1.095993e-04
 [941,] 0.0003438850 0.0001737217 1.095993e-04
 [942,] 0.0001737217 0.0001737217 5.790723e-05
 [943,] 0.0002222191 0.0001737217 6.446733e-05
 [944,] 0.0003438850 0.0001737217 1.095993e-04
 [945,] 0.0001737217 0.0001737217 5.790723e-05
 [946,] 0.0003156338 0.0001737217 1.009074e-04
 [947,] 0.0003156338 0.0001737217 1.009074e-04
 [948,] 0.0002026542 0.0001737217 8.475522e-05
 [949,] 0.0001737217 0.0001737217 5.790723e-05
 [950,] 0.0003369551 0.0001737217 1.074865e-04
 [951,] 0.0003124613 0.0001737217 1.001260e-04
 [952,] 0.0001737217 0.0001737217 5.790723e-05
 [953,] 0.0003333913 0.0001737217 1.061585e-04
 [954,] 0.0032861679 0.0001737217 1.437706e-03
 [955,] 0.0003302320 0.0001737217 1.051647e-04
 [956,] 0.0002389316 0.0001737217 1.070949e-04
 [957,] 0.0003203535 0.0001737217 1.026412e-04
 [958,] 0.0003302320 0.0001737217 1.051970e-04
 [959,] 0.0003302320 0.0001737217 1.051647e-04
 [960,] 0.0001737217 0.0001737217 5.790723e-05
 [961,] 0.0001837582 0.0001737217 7.499375e-05
 [962,] 0.0002177154 0.0001737217 6.489713e-05
 [963,] 0.0002228937 0.0001737217 6.629697e-05
 [964,] 0.0002207488 0.0001737217 6.583020e-05
 [965,] 0.0028834940 0.0001737217 1.249407e-03
 [966,] 0.0027150987 0.0001737217 1.172287e-03
 [967,] 0.0003019022 0.0001737217 9.695421e-05
 [968,] 0.0002429140 0.0001737217 7.734668e-05
 [969,] 0.0001860270 0.0001737217 7.580787e-05
 [970,] 0.0001737217 0.0001737217 5.790723e-05
 [971,] 0.0001737217 0.0001737217 5.790723e-05
 [972,] 0.0002391273 0.0001737217 7.605280e-05
 [973,] 0.0001860270 0.0001737217 7.579315e-05
 [974,] 0.0001737217 0.0001737217 5.790723e-05
 [975,] 0.0002988871 0.0001737217 9.602443e-05
 [976,] 0.0002988871 0.0001737217 9.581864e-05
 [977,] 0.0001737217 0.0001737217 5.790723e-05
 [978,] 0.0002158624 0.0001737217 6.439728e-05
 [979,] 0.0003049647 0.0001737217 9.789802e-05
 [980,] 0.0002177029 0.0001737217 6.818663e-05
 [981,] 0.0003049647 0.0001737217 9.789802e-05
 [982,] 0.0002316724 0.0001737217 7.378743e-05
 [983,] 0.0001737217 0.0001737217 5.790723e-05
 [984,] 0.0002988871 0.0001737217 9.602443e-05
 [985,] 0.0001737217 0.0001737217 5.790723e-05
 [986,] 0.0002423930 0.0001737217 7.703580e-05
 [987,] 0.0002283770 0.0001737217 6.780851e-05
 [988,] 0.0002962135 0.0001737217 9.514704e-05
 [989,] 0.0030832875 0.0001737217 1.323890e-03
 [990,] 0.0002352519 0.0001737217 7.487588e-05
 [991,] 0.0001737217 0.0001737217 5.790723e-05
 [992,] 0.0001908757 0.0001737217 7.769064e-05
 [993,] 0.0001737217 0.0001737217 5.790723e-05
 [994,] 0.0023920866 0.0001737217 1.023095e-03
 [995,] 0.0001737217 0.0001737217 5.790723e-05
 [996,] 0.0002878492 0.0001737217 9.300624e-05
 [997,] 0.0001737217 0.0001737217 5.790723e-05
 [998,] 0.0002860164 0.0001737217 9.199913e-05
 [999,] 0.0001737217 0.0001737217 5.790723e-05
[1000,] 0.0001737217 0.0001737217 5.790723e-05
[1001,] 0.0019791372 0.0001737217 8.383767e-04
[1002,] 0.0001920999 0.0001737217 7.818045e-05
[1003,] 0.0001737217 0.0001737217 5.790723e-05
[1004,] 0.0001737217 0.0001737217 6.025506e-05
[1005,] 0.0001737217 0.0001737217 5.790723e-05
[1006,] 0.0001737217 0.0001737217 6.392257e-05
[1007,] 0.0001737217 0.0001737217 5.790723e-05
[1008,] 0.0001737217 0.0001737217 5.790723e-05
[1009,] 0.0001737217 0.0001737217 5.790723e-05
[1010,] 0.0001737217 0.0001737217 5.790723e-05
[1011,] 0.0001737217 0.0001737217 5.790723e-05
[1012,] 0.0002391273 0.0001737217 7.606746e-05
[1013,] 0.0001737217 0.0001737217 5.790723e-05
[1014,] 0.0001737217 0.0001737217 5.790723e-05
[1015,] 0.0001984771 0.0001737217 8.114933e-05
[1016,] 0.0001737217 0.0001737217 5.790723e-05
[1017,] 0.0001737217 0.0001737217 5.790723e-05
[1018,] 0.0001737217 0.0001737217 5.790723e-05
[1019,] 0.0001737217 0.0001737217 6.554473e-05
[1020,] 0.0001737217 0.0001737217 5.790723e-05
[1021,] 0.0001737217 0.0001737217 5.790723e-05
[1022,] 0.0001737217 0.0001737217 5.790723e-05
[1023,] 0.0001737217 0.0001737217 6.605373e-05
[1024,] 0.0001737217 0.0001737217 5.790723e-05
[1025,] 0.0001737217 0.0001737217 5.790723e-05
[1026,] 0.0002391273 0.0001737217 7.625547e-05
[1027,] 0.0002391273 0.0001737217 7.583592e-05
[1028,] 0.0001737217 0.0001737217 5.790723e-05
[1029,] 0.0001737217 0.0001737217 5.790723e-05
[1030,] 0.0001737217 0.0001737217 5.790723e-05
[1031,] 0.0001737217 0.0001737217 5.790723e-05
[1032,] 0.0001737217 0.0001737217 5.790723e-05
[1033,] 0.0002426598 0.0001737217 7.534772e-05
[1034,] 0.0021185691 0.0001737217 9.504982e-04
[1035,] 0.0001737217 0.0001737217 6.700825e-05
[1036,] 0.0002486321 0.0001737217 7.607252e-05
[1037,] 0.0002111628 0.0001737217 8.738435e-05
[1038,] 0.0001737217 0.0001737217 5.790723e-05
[1039,] 0.0001737217 0.0001737217 5.790723e-05
[1040,] 0.0002560769 0.0001737217 1.014708e-04
[1041,] 0.0001737217 0.0001737217 5.790723e-05
[1042,] 0.0002007811 0.0001737217 6.797248e-05
[1043,] 0.0001737217 0.0001737217 5.790723e-05
[1044,] 0.0001737217 0.0001737217 5.790723e-05
[1045,] 0.0002983762 0.0001737217 1.245314e-04
[1046,] 0.0001737217 0.0001737217 5.790723e-05
[1047,] 0.0002539508 0.0001737217 1.046948e-04
[1048,] 0.0001737217 0.0001737217 5.790723e-05
[1049,] 0.0001737217 0.0001737217 5.790723e-05
[1050,] 0.0001737217 0.0001737217 5.790723e-05
[1051,] 0.0001737217 0.0001737217 5.790723e-05
[1052,] 0.0001737217 0.0001737217 5.790723e-05
[1053,] 0.0001960837 0.0001737217 6.848687e-05
[1054,] 0.0004285438 0.0001737217 1.848469e-04
[1055,] 0.0001737217 0.0001737217 5.790723e-05
[1056,] 0.0001737217 0.0001737217 5.790723e-05
[1057,] 0.0001737217 0.0001737217 5.790723e-05
[1058,] 0.0002102495 0.0001737217 8.417706e-05
[1059,] 0.0007346616 0.0001737217 3.242511e-04
[1060,] 0.0001737217 0.0001737217 5.790723e-05
[1061,] 0.0002103351 0.0001737217 6.680917e-05
[1062,] 0.0004540957 0.0001737217 2.010530e-04
[1063,] 0.0003788752 0.0001737217 1.666352e-04
[1064,] 0.0001737217 0.0001737217 5.790723e-05
[1065,] 0.0001737217 0.0001737217 5.790723e-05
[1066,] 0.0002364830 0.0001737217 7.692629e-05
[1067,] 0.0001737217 0.0001747499 5.790723e-05
[1068,] 0.0002784736 0.0001737217 1.153190e-04
[1069,] 0.0002133669 0.0001737217 7.218001e-05
[1070,] 0.0001737217 0.0001737217 5.790723e-05
[1071,] 0.0001737217 0.0001737217 5.790723e-05
[1072,] 0.0001737217 0.0001737217 5.790723e-05
[1073,] 0.0001737217 0.0001737217 5.790723e-05
[1074,] 0.0001737217 0.0001737217 5.790723e-05
[1075,] 0.0001737217 0.0001737217 5.790723e-05
[1076,] 0.0001737217 0.0001737217 5.790723e-05
[1077,] 0.0002760243 0.0001737217 1.141957e-04
[1078,] 0.0002201884 0.0001737217 8.831412e-05
[1079,] 0.0002074941 0.0001737217 6.616918e-05
[1080,] 0.0001737217 0.0001737217 5.790723e-05
[1081,] 0.0001737217 0.0001737217 5.790723e-05
[1082,] 0.0001737217 0.0001737217 5.790723e-05
[1083,] 0.0001737217 0.0001737217 5.790723e-05
[1084,] 0.0002201884 0.0001737217 8.821908e-05
[1085,] 0.0001737217 0.0001737217 5.790723e-05
[1086,] 0.0001737217 0.0001737217 5.790723e-05
[1087,] 0.0001737217 0.0001737217 5.790723e-05
[1088,] 0.0001737217 0.0001737217 5.790723e-05
[1089,] 0.0001737217 0.0001737217 5.790723e-05
[1090,] 0.0001737217 0.0001737217 5.790723e-05
[1091,] 0.0001737217 0.0001737217 5.790723e-05
[1092,] 0.0001737217 0.0001737217 5.790723e-05
[1093,] 0.0001737217 0.0001737217 5.790723e-05
[1094,] 0.0002108716 0.0001737217 6.753003e-05
[1095,] 0.0001737217 0.0001737217 5.790723e-05
[1096,] 0.0001737217 0.0001737217 5.790723e-05
[1097,] 0.0001737217 0.0001737217 5.790723e-05
[1098,] 0.0001737217 0.0001737217 5.790723e-05
[1099,] 0.0002301374 0.0001737217 8.579473e-05
[1100,] 0.0002694663 0.0001737217 1.107528e-04
[1101,] 0.0002198883 0.0001737217 8.767415e-05
[1102,] 0.0001737217 0.0001737217 5.790723e-05
[1103,] 0.0002287471 0.0001737217 9.068421e-05
[1104,] 0.0002342645 0.0001737217 9.346002e-05
[1105,] 0.0002232865 0.0001737217 8.857433e-05
[1106,] 0.0002182248 0.0001737217 8.582539e-05
[1107,] 0.0002215754 0.0001737217 8.770827e-05
[1108,] 0.0002214592 0.0001737217 7.114394e-05
[1109,] 0.0001737217 0.0001737217 5.790723e-05
[1110,] 0.0002215754 0.0001737217 8.811703e-05
[1111,] 0.0002314050 0.0001737217 9.880906e-05
[1112,] 0.0002215754 0.0001737217 8.811703e-05
[1113,] 0.0002251968 0.0001737217 9.231388e-05
[1114,] 0.0002215754 0.0001737217 8.730274e-05
[1115,] 0.0001737217 0.0001737217 5.790723e-05
[1116,] 0.0002232865 0.0001737217 8.868052e-05
[1117,] 0.0002240341 0.0001737217 8.859847e-05
[1118,] 0.0002287471 0.0001737217 9.100455e-05
[1119,] 0.0001737217 0.0001737217 5.790723e-05
[1120,] 0.0002305602 0.0001737217 9.181147e-05
[1121,] 0.0002912875 0.0001737217 1.192173e-04
[1122,] 0.0002275547 0.0001737217 9.038693e-05
[1123,] 0.0001737217 0.0001737217 5.790723e-05
[1124,] 0.0002257837 0.0001737217 8.937275e-05
[1125,] 0.0002275547 0.0001737217 9.025482e-05
[1126,] 0.0004144004 0.0001737217 1.784250e-04
[1127,] 0.0002866035 0.0001737217 1.183467e-04
[1128,] 0.0002269594 0.0001737217 9.102804e-05
[1129,] 0.0001737217 0.0001737217 5.790723e-05
[1130,] 0.0001737217 0.0001737217 5.790723e-05
[1131,] 0.0002293510 0.0001737217 9.073060e-05
[1132,] 0.0005250219 0.0001737217 2.269692e-04
[1133,] 0.0002330207 0.0001737217 9.303602e-05
[1134,] 0.0001737217 0.0001737217 5.790723e-05
[1135,] 0.0003032529 0.0001737217 1.122757e-04
[1136,] 0.0001737217 0.0001737217 5.790723e-05
[1137,] 0.0001737217 0.0001737217 5.790723e-05
[1138,] 0.0002304386 0.0001737217 8.399721e-05
[1139,] 0.0057301894 0.0001737217 2.241557e-03
[1140,] 0.0001737217 0.0001737217 5.790723e-05
[1141,] 0.0003029308 0.0001737217 1.117589e-04
[1142,] 0.0003029308 0.0001737217 1.117589e-04
[1143,] 0.0003200926 0.0001737217 1.084250e-04
[1144,] 0.0003029308 0.0001737217 1.117589e-04
[1145,] 0.0003029308 0.0001737217 1.115834e-04
[1146,] 0.0003029308 0.0001737217 1.115834e-04
[1147,] 0.0003029308 0.0001737217 1.115834e-04
[1148,] 0.0001737217 0.0001737217 5.790723e-05
[1149,] 0.0003058684 0.0001737217 1.127045e-04
[1150,] 0.0003058684 0.0001737217 1.127045e-04
[1151,] 0.0003000368 0.0001737217 1.106517e-04
[1152,] 0.0003058684 0.0001737217 1.127045e-04
[1153,] 0.0002528388 0.0001737217 1.056975e-04
[1154,] 0.0002973277 0.0001737217 1.094445e-04
[1155,] 0.0002957066 0.0001737217 1.088256e-04
[1156,] 0.0002984323 0.0001737217 1.098662e-04
[1157,] 0.0003071727 0.0001737217 1.130234e-04
[1158,] 0.0003058684 0.0001737217 1.127045e-04
[1159,] 0.0001737217 0.0001737217 5.790723e-05
[1160,] 0.0003029308 0.0001737217 1.115834e-04
[1161,] 0.0001737217 0.0001737217 5.790723e-05
[1162,] 0.0003313618 0.0001737217 1.222282e-04
[1163,] 0.0003247746 0.0001737217 1.201119e-04
[1164,] 0.0003000368 0.0001737217 1.104787e-04
[1165,] 0.0003000368 0.0001737217 1.104787e-04
[1166,] 0.0003000368 0.0001737217 1.106517e-04
[1167,] 0.0050384809 0.0001737217 1.959153e-03
[1168,] 0.0002956047 0.0001737217 1.091252e-04
[1169,] 0.0003000368 0.0001737217 1.106517e-04
[1170,] 0.0002980128 0.0001737217 1.010375e-04
[1171,] 0.0003000368 0.0001737217 1.106517e-04
[1172,] 0.0003000368 0.0001737217 1.106517e-04
[1173,] 0.0053564835 0.0001737217 2.082872e-03
[1174,] 0.0002984323 0.0001737217 1.098662e-04
[1175,] 0.0002984323 0.0001737217 1.100378e-04
[1176,] 0.0003000368 0.0001737217 1.107654e-04
[1177,] 0.0003000368 0.0001737217 1.107654e-04
[1178,] 0.0001737217 0.0001737217 5.790723e-05
[1179,] 0.0001737217 0.0001737217 5.790723e-05
[1180,] 0.0002714806 0.0001737217 9.871170e-05
[1181,] 0.0002771121 0.0001737217 1.012599e-04
[1182,] 0.0001737217 0.0001737217 5.790723e-05
[1183,] 0.0003045987 0.0001737217 1.185381e-04
[1184,] 0.0047109933 0.0001737217 1.835036e-03
[1185,] 0.0047109933 0.0001737217 1.835036e-03
[1186,] 0.0006345895 0.0001737217 2.489101e-04
[1187,] 0.0006345895 0.0001737217 2.489101e-04
[1188,] 0.0006345895 0.0001737217 2.489101e-04
[1189,] 0.0001737217 0.0001737217 5.790723e-05
[1190,] 0.0006345895 0.0001737217 2.489101e-04
[1191,] 0.0001737217 0.0001737217 5.790723e-05
[1192,] 0.0006345895 0.0001737217 2.481734e-04
[1193,] 0.0006345895 0.0001737217 2.474606e-04
[1194,] 0.0001737217 0.0001737217 5.790723e-05
[1195,] 0.0006345895 0.0001737217 2.468016e-04
[1196,] 0.0003382191 0.0001737217 1.331160e-04
[1197,] 0.0003382191 0.0001737217 1.331160e-04
[1198,] 0.0001737217 0.0001737217 5.790723e-05
[1199,] 0.0003415156 0.0001737217 1.342952e-04
[1200,] 0.0053343738 0.0001737217 2.058585e-03
[1201,] 0.0006345895 0.0001737217 2.460716e-04
[1202,] 0.0002928135 0.0001737217 1.003546e-04
[1203,] 0.0002823414 0.0001737217 9.580536e-05
[1204,] 0.0002707327 0.0001737217 9.185721e-05
[1205,] 0.0001737217 0.0001737217 5.790723e-05
[1206,] 0.0006345895 0.0001737217 2.460716e-04
[1207,] 0.0002980128 0.0001737217 1.021264e-04
[1208,] 0.0002980128 0.0001737217 1.014438e-04
[1209,] 0.0003075510 0.0001737217 1.138259e-04
[1210,] 0.0006345895 0.0001737217 2.453438e-04
[1211,] 0.0050384809 0.0001737217 1.938246e-03
[1212,] 0.0001737217 0.0001737217 5.790723e-05
[1213,] 0.0003442630 0.0001737217 1.257690e-04
[1214,] 0.0050384809 0.0001737217 1.938246e-03
[1215,] 0.0006768536 0.0001737217 2.616992e-04
[1216,] 0.0050384809 0.0001737217 1.938246e-03
[1217,] 0.0050384809 0.0001737217 1.938246e-03
[1218,] 0.0001737217 0.0001737217 5.790723e-05
[1219,] 0.0003013024 0.0001737217 1.114266e-04
[1220,] 0.0050384809 0.0001737217 1.932146e-03
[1221,] 0.0003259734 0.0001737217 1.396680e-04
[1222,] 0.0002793770 0.0001737217 9.480828e-05
[1223,] 0.0006345895 0.0001737217 2.453438e-04
[1224,] 0.0001737217 0.0001737217 5.790723e-05
[1225,] 0.0002899497 0.0001737217 9.937806e-05
[1226,] 0.0003045987 0.0001737217 1.172626e-04
[1227,] 0.0006345895 0.0001737217 2.403135e-04
[1228,] 0.0002783838 0.0001737217 9.542943e-05
[1229,] 0.0003045987 0.0001737217 1.172626e-04
[1230,] 0.0002718322 0.0001737217 9.226805e-05
[1231,] 0.0006345895 0.0001737217 2.446184e-04
[1232,] 0.0047109933 0.0001737217 1.767780e-03
[1233,] 0.0006761267 0.0001737217 2.606433e-04
[1234,] 0.0001737217 0.0001737217 5.790723e-05
[1235,] 0.0047109933 0.0001737217 1.806549e-03
[1236,] 0.0002771121 0.0001737217 1.011352e-04
[1237,] 0.0050384809 0.0001737217 1.926065e-03
[1238,] 0.0001737217 0.0001737217 5.790723e-05
[1239,] 0.0006761267 0.0001737217 2.606433e-04
[1240,] 0.0001737217 0.0001737217 5.790723e-05
[1241,] 0.0006345895 0.0001737217 2.446184e-04
[1242,] 0.0002840750 0.0001737217 9.696891e-05
[1243,] 0.0006345895 0.0001737217 2.446184e-04
[1244,] 0.0006329833 0.0001737217 2.439987e-04
[1245,] 0.0003688104 0.0001737217 1.651966e-04
[1246,] 0.0050244671 0.0001737217 1.926771e-03
[1247,] 0.0006350899 0.0001737217 2.462658e-04
[1248,] 0.0001737217 0.0001737217 5.790723e-05
[1249,] 0.0001737217 0.0001737217 5.790723e-05
[1250,] 0.0001737217 0.0001737217 5.790723e-05
[1251,] 0.0001737217 0.0001737217 5.790723e-05
[1252,] 0.0090632904 0.0001737217 3.464501e-03
[1253,] 0.0001737217 0.0001737217 5.790723e-05
[1254,] 0.0047109933 0.0001737217 1.800875e-03
[1255,] 0.0047109933 0.0001737217 1.800875e-03
[1256,] 0.0047109933 0.0001737217 1.800875e-03
[1257,] 0.0060931506 0.0001737217 2.329226e-03
[1258,] 0.0006345895 0.0001737217 2.438952e-04
[1259,] 0.0005991117 0.0001737217 2.302502e-04
[1260,] 0.0003220379 0.0001737217 9.101214e-05
[1261,] 0.0006338298 0.0001737217 2.436030e-04
[1262,] 0.0001737217 0.0001737217 5.790723e-05
[1263,] 0.0047109933 0.0001737217 1.800875e-03
[1264,] 0.0006345895 0.0001737217 2.438952e-04
[1265,] 0.0047109933 0.0001737217 1.800875e-03
[1266,] 0.0002798596 0.0001737217 1.021749e-04
[1267,] 0.0001737217 0.0001737217 5.790723e-05
[1268,] 0.0047109933 0.0001737217 1.789630e-03
[1269,] 0.0006345895 0.0001737217 2.424617e-04
[1270,] 0.0005991117 0.0001737217 2.288993e-04
[1271,] 0.0047109933 0.0001737217 1.756753e-03
[1272,] 0.0005991117 0.0001737217 2.288993e-04
[1273,] 0.0005991117 0.0001737217 2.288993e-04
[1274,] 0.0003448603 0.0001737217 1.343012e-04
[1275,] 0.0001737217 0.0001737217 5.790723e-05
[1276,] 0.0003714143 0.0001737217 1.668117e-04
[1277,] 0.0005991117 0.0001737217 2.288993e-04
[1278,] 0.0005991117 0.0001737217 2.288993e-04
[1279,] 0.0005991117 0.0001737217 2.288993e-04
[1280,] 0.0001737217 0.0001737217 5.790723e-05
[1281,] 0.0001737217 0.0001737217 5.790723e-05
[1282,] 0.0003076705 0.0001737217 1.180387e-04
[1283,] 0.0005991117 0.0001737217 2.288993e-04
[1284,] 0.0003443434 0.0001737217 1.518152e-04
[1285,] 0.0047109933 0.0001737217 1.789630e-03
[1286,] 0.0005991117 0.0001737217 2.288993e-04
[1287,] 0.0001737217 0.0001737217 5.790723e-05
[1288,] 0.0005991117 0.0001737217 2.288993e-04
[1289,] 0.0005991117 0.0001737217 3.000263e-04
[1290,] 0.0003076705 0.0001737217 1.181862e-04
[1291,] 0.0002798596 0.0001737217 1.021749e-04
[1292,] 0.0003076705 0.0001737217 1.181862e-04
[1293,] 0.0002769071 0.0001737217 9.397713e-05
[1294,] 0.0005991117 0.0001737217 2.302502e-04
[1295,] 0.0050384809 0.0001737217 1.920005e-03
[1296,] 0.0005624394 0.0001737217 2.155098e-04
[1297,] 0.0044322593 0.0001737217 1.694321e-03
[1298,] 0.0044322593 0.0001737217 1.694321e-03
[1299,] 0.0005991117 0.0001737217 2.295709e-04
[1300,] 0.0003045987 0.0001737217 1.166326e-04
[1301,] 0.0005624394 0.0001737217 2.155098e-04
[1302,] 0.0003482542 0.0001737217 1.349098e-04
[1303,] 0.0044322593 0.0001737217 1.689009e-03
[1304,] 0.0005991117 0.0001737217 2.295709e-04
[1305,] 0.0001737217 0.0001737217 5.790723e-05
[1306,] 0.0047109933 0.0001737217 1.795220e-03
[1307,] 0.0005624394 0.0001737217 2.155098e-04
[1308,] 0.0002669047 0.0001737217 9.097410e-05
[1309,] 0.0005624394 0.0001737217 2.148754e-04
[1310,] 0.0005624394 0.0001737217 2.148754e-04
[1311,] 0.0001737217 0.0001737217 5.790723e-05
[1312,] 0.0005991117 0.0001737217 2.302502e-04
[1313,] 0.0005991117 0.0001737217 2.295709e-04
[1314,] 0.0005998779 0.0001737217 2.298647e-04
[1315,] 0.0002899497 0.0001737217 9.937806e-05
[1316,] 0.0003087407 0.0001737217 1.057775e-04
[1317,] 0.0047109933 0.0001737217 1.795220e-03
[1318,] 0.0005991117 0.0001737217 2.302449e-04
[1319,] 0.0005624394 0.0001737217 2.161461e-04
[1320,] 0.0044322593 0.0001737217 1.689009e-03
[1321,] 0.0044322593 0.0001737217 1.689009e-03
[1322,] 0.0005991117 0.0001737217 2.302502e-04
[1323,] 0.0003076705 0.0001737217 1.183504e-04
[1324,] 0.0001737217 0.0001737217 5.790723e-05
[1325,] 0.0001737217 0.0001737217 5.790723e-05
[1326,] 0.0003023221 0.0001737217 1.283678e-04
[1327,] 0.0002798596 0.0001737217 1.027763e-04
[1328,] 0.0002927977 0.0001737217 1.001673e-04
[1329,] 0.0002769071 0.0001737217 9.475722e-05
[1330,] 0.0002643809 0.0001737217 9.048112e-05
[1331,] 0.0003259734 0.0001737217 1.400259e-04
[1332,] 0.0003087407 0.0001737217 1.060077e-04
[1333,] 0.0044322593 0.0001737217 1.694321e-03
[1334,] 0.0002954938 0.0001737217 1.010837e-04
[1335,] 0.0003259734 0.0001737217 1.397617e-04
[1336,] 0.0044322593 0.0001737217 1.694321e-03
[1337,] 0.0003057148 0.0001737217 1.301874e-04
[1338,] 0.0047109933 0.0001737217 1.795220e-03
[1339,] 0.0002954938 0.0001737217 1.006517e-04
[1340,] 0.0005991117 0.0001737217 2.302502e-04
[1341,] 0.0002742301 0.0001737217 9.307583e-05
[1342,] 0.0044322593 0.0001737217 1.689009e-03
[1343,] 0.0002899497 0.0001737217 9.813411e-05
[1344,] 0.0044322593 0.0001737217 1.689009e-03
[1345,] 0.0044322593 0.0001737217 1.689009e-03
[1346,] 0.0001737217 0.0001737217 5.790723e-05
[1347,] 0.0041451493 0.0001737217 1.584563e-03
[1348,] 0.0028313548 0.0001737217 1.082301e-03
[1349,] 0.0002871290 0.0001737217 9.658561e-05
[1350,] 0.0002718322 0.0001737217 9.114856e-05
[1351,] 0.0044322593 0.0001737217 1.694321e-03
[1352,] 0.0044322593 0.0001737217 1.694321e-03
[1353,] 0.0030071428 0.0001737217 1.153081e-03
[1354,] 0.0041451493 0.0001737217 1.619269e-03
[1355,] 0.0001737217 0.0001737217 5.790723e-05
[1356,] 0.0001737217 0.0001737217 5.790723e-05
[1357,] 0.0028313548 0.0001737217 1.085661e-03
[1358,] 0.0001737217 0.0001737217 5.790723e-05
[1359,] 0.0003551925 0.0001737217 1.357344e-04
[1360,] 0.0003132216 0.0001737217 1.123831e-04
[1361,] 0.0001737217 0.0001737217 5.790723e-05
[1362,] 0.0001737217 0.0001737217 5.790723e-05
[1363,] 0.0218799651 0.0001737217 8.371642e-03
[1364,] 0.0005311100 0.0001737217 2.059079e-04
[1365,] 0.0003163148 0.0001737217 1.131732e-04
[1366,] 0.0001737217 0.0001737217 5.790723e-05
[1367,] 0.0003022756 0.0001737217 9.967938e-05
[1368,] 0.0001737217 0.0001737217 5.790723e-05
[1369,] 0.0044322593 0.0001737217 1.710362e-03
[1370,] 0.0002855190 0.0001737217 9.409348e-05
[1371,] 0.0001737217 0.0001737217 5.790723e-05
[1372,] 0.0041451493 0.0001737217 1.599536e-03
[1373,] 0.0030071428 0.0001737217 1.153081e-03
[1374,] 0.0044322593 0.0001737217 1.710362e-03
[1375,] 0.0030071428 0.0001737217 1.160267e-03
[1376,] 0.0044322593 0.0001737217 1.704997e-03
[1377,] 0.0003076705 0.0001737217 1.158121e-04
[1378,] 0.0044322593 0.0001737217 1.710362e-03
[1379,] 0.0044322593 0.0001737217 1.704997e-03
[1380,] 0.0001737217 0.0001737217 5.790723e-05
[1381,] 0.0003926514 0.0001737217 1.521774e-04
[1382,] 0.0003207743 0.0001737217 1.208096e-04
[1383,] 0.0003926514 0.0001737217 1.521774e-04
[1384,] 0.0047109933 0.0001737217 1.817955e-03
[1385,] 0.0050384809 0.0001737217 1.944407e-03
[1386,] 0.0005991117 0.0001737217 2.323009e-04
[1387,] 0.0001737217 0.0001737217 5.790723e-05
[1388,] 0.0008949348 0.0001737217 3.470607e-04
[1389,] 0.0053564835 0.0001737217 2.067010e-03
[1390,] 0.0050448225 0.0001737217 1.946815e-03
[1391,] 0.0008949348 0.0001737217 3.460337e-04
[1392,] 0.0053564835 0.0001737217 2.067119e-03
[1393,] 0.0006345895 0.0001737217 2.453438e-04
[1394,] 0.0001737217 0.0001737217 5.790723e-05
[1395,] 0.0050384809 0.0001737217 1.944368e-03
[1396,] 0.0003026032 0.0001737217 1.031022e-04
[1397,] 0.0006761267 0.0001737217 2.614179e-04
[1398,] 0.0003696950 0.0001737217 1.415274e-04
[1399,] 0.0003057779 0.0001737217 1.041723e-04
[1400,] 0.0050384809 0.0001737217 1.938246e-03
[1401,] 0.0050384809 0.0001737217 1.938246e-03
[1402,] 0.0003696950 0.0001737217 1.415274e-04
[1403,] 0.0006345895 0.0001737217 2.481652e-04
[1404,] 0.0002795770 0.0001737217 9.369876e-05
[1405,] 0.0003725998 0.0001737217 1.426878e-04
[1406,] 0.0053564835 0.0001737217 2.079956e-03
[1407,] 0.0003734562 0.0001737217 1.428124e-04
[1408,] 0.0053564835 0.0001737217 2.079956e-03
[1409,] 0.0003734562 0.0001737217 1.430299e-04
[1410,] 0.0050372188 0.0001737217 1.955930e-03
[1411,] 0.0050384809 0.0001737217 1.950259e-03
[1412,] 0.0001737217 0.0001737217 5.790723e-05
[1413,] 0.0053564835 0.0001737217 2.079956e-03
[1414,] 0.0053564835 0.0001737217 2.079956e-03
[1415,] 0.0053699876 0.0001737217 2.085202e-03
[1416,] 0.0005991117 0.0001737217 2.329608e-04
[1417,] 0.0001737217 0.0001737217 5.790723e-05
[1418,] 0.0006761267 0.0001737217 2.629426e-04
[1419,] 0.0053564835 0.0001737217 2.079956e-03
[1420,] 0.0001737217 0.0001737217 5.790723e-05
[1421,] 0.0053564835 0.0001737217 2.079956e-03
[1422,] 0.0001737217 0.0001737217 5.790723e-05
[1423,] 0.0002364850 0.0001737217 9.494487e-05
[1424,] 0.0001737217 0.0001737217 5.790723e-05
[1425,] 0.0006761267 0.0001737217 2.636462e-04
[1426,] 0.0001737217 0.0001737217 5.790723e-05
[1427,] 0.0053564835 0.0001737217 2.079956e-03
[1428,] 0.0001737217 0.0001737217 5.790723e-05
[1429,] 0.0053564835 0.0001737217 2.079956e-03
[1430,] 0.0053564835 0.0001737217 2.079956e-03
[1431,] 0.0002960971 0.0001737217 1.000121e-04
[1432,] 0.0050458541 0.0001737217 1.965495e-03
[1433,] 0.0047178740 0.0001737217 1.837671e-03
[1434,] 0.0001737217 0.0001737217 5.790723e-05
[1435,] 0.0001737217 0.0001737217 5.790723e-05
[1436,] 0.0006345895 0.0001737217 2.474309e-04
[1437,] 0.0050384809 0.0001737217 1.962603e-03
[1438,] 0.0050384809 0.0001737217 1.968184e-03
[1439,] 0.0003207743 0.0001737217 1.208096e-04
[1440,] 0.0001737217 0.0001737217 5.790723e-05
[1441,] 0.0047092226 0.0001737217 1.834281e-03
[1442,] 0.0050384809 0.0001737217 1.962603e-03
[1443,] 0.0003015005 0.0001737217 1.015833e-04
[1444,] 0.0050384809 0.0001737217 1.962603e-03
[1445,] 0.0003659890 0.0001737217 1.404707e-04
[1446,] 0.0003659890 0.0001737217 1.404707e-04
[1447,] 0.0001737217 0.0001737217 5.790723e-05
[1448,] 0.0057301894 0.0001737217 2.232189e-03
[1449,] 0.0050384809 0.0001737217 1.962603e-03
[1450,] 0.0005991117 0.0001737217 2.335817e-04
[1451,] 0.0005991117 0.0001737217 2.335817e-04
[1452,] 0.0003207743 0.0001737217 1.209788e-04
[1453,] 0.0005624394 0.0001737217 2.192793e-04
[1454,] 0.0050384809 0.0001737217 1.956421e-03
[1455,] 0.0001737217 0.0001737217 5.790723e-05
[1456,] 0.0005943289 0.0001737217 2.228149e-04
[1457,] 0.0050384809 0.0001737217 1.956421e-03
[1458,] 0.0005991117 0.0001737217 2.329608e-04
[1459,] 0.0002994782 0.0001737217 1.025069e-04
[1460,] 0.0047109933 0.0001737217 1.800875e-03
[1461,] 0.0006345895 0.0001737217 2.431744e-04
[1462,] 0.0047109933 0.0001737217 1.800875e-03
[1463,] 0.0005991117 0.0001737217 2.295709e-04
[1464,] 0.0005991117 0.0001737217 2.295709e-04
[1465,] 0.0003659890 0.0001737217 1.404707e-04
[1466,] 0.0005624394 0.0001737217 2.148754e-04
[1467,] 0.0002928135 0.0001737217 9.643576e-05
[1468,] 0.0050384809 0.0001737217 1.920005e-03
[1469,] 0.0003696950 0.0001737217 1.419574e-04
[1470,] 0.0002770131 0.0001737217 9.406645e-05
[1471,] 0.0057301894 0.0001737217 2.183564e-03
[1472,] 0.0005624394 0.0001737217 2.148754e-04
[1473,] 0.0003274763 0.0001737217 1.236211e-04
[1474,] 0.0001737217 0.0001737217 5.790723e-05
[1475,] 0.0001737217 0.0001737217 5.790723e-05
[1476,] 0.0005624394 0.0001737217 2.148754e-04
[1477,] 0.0003026032 0.0001737217 1.038018e-04
[1478,] 0.0004407276 0.0001737217 1.865705e-04
[1479,] 0.0005311100 0.0001737217 2.023036e-04
[1480,] 0.0001737217 0.0001737217 5.790723e-05
[1481,] 0.0044322593 0.0001737217 1.683716e-03
[1482,] 0.0002666418 0.0001737217 9.057247e-05
[1483,] 0.0044322593 0.0001737217 1.683716e-03
[1484,] 0.0041451493 0.0001737217 1.574664e-03
[1485,] 0.0044322593 0.0001737217 1.683716e-03
[1486,] 0.0005311100 0.0001737217 2.023036e-04
[1487,] 0.0005624394 0.0001737217 2.136126e-04
[1488,] 0.0001737217 0.0001737217 5.790723e-05
[1489,] 0.0005624394 0.0001737217 2.142430e-04
[1490,] 0.0005991117 0.0001737217 2.275459e-04
[1491,] 0.0005624394 0.0001737217 2.136126e-04
[1492,] 0.0047109933 0.0001737217 1.783966e-03
[1493,] 0.0001737217 0.0001737217 5.790723e-05
[1494,] 0.0001737217 0.0001737217 5.790723e-05
[1495,] 0.0005991117 0.0001737217 2.282187e-04
[1496,] 0.0005991117 0.0001737217 2.282187e-04
[1497,] 0.0047109933 0.0001737217 1.789583e-03
[1498,] 0.0006345895 0.0001737217 2.417394e-04
[1499,] 0.0005991117 0.0001737217 2.282187e-04
[1500,] 0.0001737217 0.0001737217 5.790723e-05
[1501,] 0.0047109933 0.0001737217 1.789583e-03
[1502,] 0.0002845765 0.0001737217 9.746497e-05
[1503,] 0.0047109933 0.0001737217 1.789583e-03
[1504,] 0.0047116558 0.0001737217 1.795472e-03
[1505,] 0.0003776581 0.0001737217 1.457985e-04
[1506,] 0.0005991117 0.0001737217 2.282187e-04
[1507,] 0.0002235097 0.0001737217 8.774466e-05
[1508,] 0.0005624394 0.0001737217 2.142463e-04
[1509,] 0.0005624394 0.0001737217 2.142430e-04
[1510,] 0.0005624394 0.0001737217 2.136126e-04
[1511,] 0.0002795770 0.0001737217 9.555229e-05
[1512,] 0.0005624394 0.0001737217 2.136126e-04
[1513,] 0.0001737217 0.0001737217 5.790723e-05
[1514,] 0.0005991117 0.0001737217 2.275459e-04
[1515,] 0.0044322593 0.0001737217 1.678439e-03
[1516,] 0.0047109933 0.0001737217 1.783966e-03
[1517,] 0.0002790839 0.0001737217 9.560226e-05
[1518,] 0.0005624394 0.0001737217 2.136126e-04
[1519,] 0.0003089674 0.0001737217 7.841578e-05
[1520,] 0.0005311100 0.0001737217 2.017094e-04
[1521,] 0.0005624394 0.0001737217 2.136126e-04
[1522,] 0.0003948261 0.0001737217 1.368436e-04
[1523,] 0.0005624394 0.0001737217 2.136126e-04
[1524,] 0.0001737217 0.0001737217 5.790723e-05
[1525,] 0.0001737217 0.0001737217 5.790723e-05
[1526,] 0.0001737217 0.0001737217 5.790723e-05
[1527,] 0.0005991117 0.0001737217 2.268751e-04
[1528,] 0.0001737217 0.0001737217 5.790723e-05
[1529,] 0.0001737217 0.0001737217 5.790723e-05
[1530,] 0.0005991117 0.0001737217 2.268751e-04
[1531,] 0.0002044813 0.0001737217 6.241465e-05
[1532,] 0.0044322593 0.0001737217 1.673181e-03
[1533,] 0.0001737217 0.0001737217 5.790723e-05
[1534,] 0.0047109933 0.0001737217 1.778367e-03
[1535,] 0.0053564835 0.0001737217 2.021942e-03
[1536,] 0.0047109933 0.0001737217 1.789583e-03
[1537,] 0.0003696950 0.0001737217 1.430189e-04
[1538,] 0.0001737217 0.0001737217 5.790723e-05
[1539,] 0.0002994782 0.0001737217 1.060670e-04
[1540,] 0.0047109933 0.0001737217 1.772786e-03
[1541,] 0.0005991117 0.0001737217 2.255399e-04
[1542,] 0.0005624394 0.0001737217 2.117333e-04
[1543,] 0.0001737217 0.0001737217 5.790723e-05
[1544,] 0.0005624394 0.0001737217 2.129842e-04
[1545,] 0.0005624394 0.0001737217 2.123578e-04
[1546,] 0.0002235097 0.0001737217 8.700221e-05
[1547,] 0.0001737217 0.0001737217 5.790723e-05
[1548,] 0.0050384809 0.0001737217 1.890602e-03
[1549,] 0.0002770131 0.0001737217 9.550958e-05
[1550,] 0.0002770131 0.0001737217 9.550062e-05
[1551,] 0.0006345895 0.0001737217 2.382618e-04
[1552,] 0.0001737217 0.0001737217 5.790723e-05
[1553,] 0.0050420563 0.0001737217 1.880070e-03
[1554,] 0.0003274763 0.0001737217 1.244817e-04
[1555,] 0.0002483090 0.0001737217 8.613761e-05
[1556,] 0.0044322593 0.0001737217 1.658029e-03
[1557,] 0.0005624394 0.0001737217 2.111730e-04
[1558,] 0.0044322593 0.0001737217 1.652839e-03
[1559,] 0.0044322593 0.0001737217 1.652839e-03
[1560,] 0.0044322593 0.0001737217 1.658029e-03
[1561,] 0.0005624394 0.0001737217 2.099334e-04
[1562,] 0.0002462469 0.0001737217 8.539771e-05
[1563,] 0.0041451493 0.0001737217 1.550687e-03
[1564,] 0.0003483282 0.0001737217 1.325921e-04
[1565,] 0.0047109933 0.0001737217 1.751200e-03
[1566,] 0.0001737217 0.0001737217 5.790723e-05
[1567,] 0.0004710405 0.0001737217 1.763389e-04
[1568,] 0.0039007286 0.0001737217 1.454749e-03
[1569,] 0.0039007286 0.0001737217 1.454749e-03
[1570,] 0.0004710405 0.0001737217 1.763389e-04
[1571,] 0.0002462469 0.0001737217 8.559039e-05
[1572,] 0.0004987187 0.0001737217 1.861534e-04
[1573,] 0.0004710405 0.0001737217 1.768558e-04
[1574,] 0.0003815380 0.0001737217 1.467085e-04
[1575,] 0.0002868766 0.0001737217 1.004376e-04
[1576,] 0.0004710405 0.0001737217 1.758237e-04
[1577,] 0.0004710405 0.0001737217 1.763389e-04
[1578,] 0.0003776581 0.0001737217 1.449299e-04
[1579,] 0.0004987187 0.0001737217 1.866999e-04
[1580,] 0.0039007286 0.0001737217 1.459301e-03
[1581,] 0.0003854759 0.0001737217 1.491849e-04
[1582,] 0.0004710405 0.0001737217 1.763389e-04
[1583,] 0.0041451493 0.0001737217 1.550687e-03
[1584,] 0.0004987187 0.0001737217 1.872482e-04
[1585,] 0.0039007286 0.0001737217 1.454749e-03
[1586,] 0.0001737217 0.0001737217 5.790723e-05
[1587,] 0.0005311100 0.0001737217 1.988249e-04
[1588,] 0.0002574081 0.0001737217 8.985262e-05
[1589,] 0.0004987187 0.0001737217 1.866999e-04
[1590,] 0.0041451493 0.0001737217 1.550801e-03
[1591,] 0.0002439007 0.0001737217 8.476546e-05
[1592,] 0.0002742354 0.0001737217 9.519197e-05
[1593,] 0.0005311100 0.0001737217 1.988386e-04
[1594,] 0.0005311100 0.0001737217 1.988386e-04
[1595,] 0.0002742354 0.0001737217 9.519197e-05
[1596,] 0.0002574081 0.0001737217 8.947802e-05
[1597,] 0.0002807644 0.0001737217 9.623146e-05
[1598,] 0.0001737217 0.0001737217 5.790723e-05
[1599,] 0.0003346675 0.0001737217 1.278904e-04
[1600,] 0.0047109933 0.0001737217 1.772786e-03
[1601,] 0.0050384809 0.0001737217 1.895966e-03
[1602,] 0.0001737217 0.0001737217 5.790723e-05
[1603,] 0.0002654284 0.0001737217 1.133866e-04
[1604,] 0.0001737217 0.0001737217 5.790723e-05
[1605,] 0.0001737217 0.0001737217 5.790723e-05
[1606,] 0.0001737217 0.0001737217 5.790723e-05
[1607,] 0.0001737217 0.0001737217 5.790723e-05
[1608,] 0.0001737217 0.0001737217 5.790723e-05
[1609,] 0.0002741956 0.0001737217 9.206034e-05
[1610,] 0.0001737217 0.0001737217 5.790723e-05
[1611,] 0.0001737217 0.0001737217 5.790723e-05
[1612,] 0.0001737217 0.0001737217 5.790723e-05
[1613,] 0.0001737217 0.0001737217 5.790723e-05
[1614,] 0.0001737217 0.0001737217 5.790723e-05
[1615,] 0.0001737217 0.0001737217 5.790723e-05
[1616,] 0.0002530324 0.0001737217 1.094567e-04
[1617,] 0.0002483093 0.0001737217 1.072959e-04
[1618,] 0.0026721834 0.0001737217 1.004459e-03
[1619,] 0.0001737217 0.0001737217 5.790723e-05
[1620,] 0.0001737217 0.0001737217 5.790723e-05
[1621,] 0.0001737217 0.0001737217 5.790723e-05
[1622,] 0.0001737217 0.0001737217 5.790723e-05
[1623,] 0.0001737217 0.0001737217 5.790723e-05
[1624,] 0.0001737217 0.0001737217 5.790723e-05
[1625,] 0.0001737217 0.0001737217 5.790723e-05
[1626,] 0.0001737217 0.0001737217 5.790723e-05
[1627,] 0.0003206822 0.0001737217 1.256430e-04
[1628,] 0.0053337347 0.0001737217 1.949965e-03
[1629,] 0.0003271186 0.0001737217 1.285131e-04
[1630,] 0.0001737217 0.0001737217 5.790723e-05
[1631,] 0.0001737217 0.0001737217 5.790723e-05
[1632,] 0.0001737217 0.0001737217 5.790723e-05
[1633,] 0.0050171201 0.0001737217 1.853706e-03
[1634,] 0.0001737217 0.0001737217 5.790723e-05
[1635,] 0.0001737217 0.0001737217 5.790723e-05
[1636,] 0.0001737217 0.0001737217 5.790723e-05
[1637,] 0.0001737217 0.0001737217 5.790723e-05
[1638,] 0.0001737217 0.0001737217 5.790723e-05
[1639,] 0.0001737217 0.0001737217 5.790723e-05
[1640,] 0.0003248775 0.0001737217 1.261064e-04
[1641,] 0.0001737217 0.0001737217 5.790723e-05
[1642,] 0.0001737217 0.0001737217 5.790723e-05
[1643,] 0.0002587999 0.0001737217 9.435471e-05
[1644,] 0.0001737217 0.0001737217 5.790723e-05
[1645,] 0.0001737217 0.0001737217 5.790723e-05
[1646,] 0.0001737217 0.0001737217 5.790723e-05
[1647,] 0.0001737217 0.0001737217 5.790723e-05
[1648,] 0.0001737217 0.0001737217 5.790723e-05
[1649,] 0.0001737217 0.0001737217 5.790723e-05
[1650,] 0.0001737217 0.0001737217 5.790723e-05
[1651,] 0.0001737217 0.0001737217 5.790723e-05
[1652,] 0.0029945844 0.0001737217 1.113832e-03
[1653,] 0.0001737217 0.0001737217 5.790723e-05
[1654,] 0.0003206822 0.0001737217 1.279677e-04
[1655,] 0.0001737217 0.0001737217 5.790723e-05
[1656,] 0.0001737217 0.0001737217 5.790723e-05
[1657,] 0.0001737217 0.0001737217 5.790723e-05
[1658,] 0.0001737217 0.0001737217 5.790723e-05
[1659,] 0.0001737217 0.0001737217 5.790723e-05
[1660,] 0.0041254991 0.0001737217 1.568308e-03
[1661,] 0.0001737217 0.0001737217 5.790723e-05
[1662,] 0.0002906179 0.0001737217 1.124886e-04
[1663,] 0.0001737217 0.0001737217 5.790723e-05
[1664,] 0.0001737217 0.0001737217 5.790723e-05
[1665,] 0.0038843134 0.0001737217 1.472120e-03
[1666,] 0.0001737217 0.0001737217 5.790723e-05
[1667,] 0.0001737217 0.0001737217 5.790723e-05
[1668,] 0.0001737217 0.0001737217 5.790723e-05
[1669,] 0.0038822697 0.0001737217 1.455978e-03
[1670,] 0.0001737217 0.0001737217 5.891227e-05
[1671,] 0.0001737217 0.0001737217 5.790723e-05
[1672,] 0.0019856463 0.0001737217 7.490230e-04
[1673,] 0.0002963694 0.0001737217 1.134967e-04
[1674,] 0.0003289714 0.0001737217 1.287283e-04
[1675,] 0.0001737217 0.0001737217 5.790723e-05
[1676,] 0.0001737217 0.0001737217 5.790723e-05
[1677,] 0.0002687524 0.0001737217 1.023777e-04
[1678,] 0.0002968325 0.0001737217 1.140995e-04
[1679,] 0.0001737217 0.0001795666 5.790723e-05
[1680,] 0.0001968948 0.0001737217 7.260265e-05
[1681,] 0.0002963475 0.0001737217 1.157061e-04
[1682,] 0.0002963475 0.0001737217 1.153380e-04
[1683,] 0.0001737217 0.0001737217 5.790723e-05
[1684,] 0.0001737217 0.0001737217 5.790723e-05
[1685,] 0.0001737217 0.0001780428 5.790723e-05
[1686,] 0.0001737217 0.0001737217 5.790723e-05
[1687,] 0.0001737217 0.0001737217 5.790723e-05
[1688,] 0.0001737217 0.0001737217 5.790723e-05
[1689,] 0.0004660689 0.0001737217 1.863505e-04
[1690,] 0.0001737217 0.0001737217 5.790723e-05
[1691,] 0.0001737217 0.0001737217 5.790723e-05
[1692,] 0.0001737217 0.0001737217 5.790723e-05
[1693,] 0.0001737217 0.0001737217 5.790723e-05
[1694,] 0.0001737217 0.0001737217 5.790723e-05
[1695,] 0.0002644339 0.0001737217 9.934948e-05
[1696,] 0.0002594396 0.0001737217 9.736590e-05
[1697,] 0.0001772919 0.0001934672 9.569125e-05
[1698,] 0.0001834154 0.0001737217 6.583605e-05
[1699,] 0.0001990712 0.0001949776 1.137823e-04
[1700,] 0.0002961837 0.0001737217 1.124153e-04
[1701,] 0.0002931009 0.0001737217 1.111835e-04
[1702,] 0.0002876236 0.0001737217 1.111996e-04
[1703,] 0.0001998203 0.0001737217 7.305515e-05
[1704,] 0.0002963475 0.0001737217 1.137224e-04
[1705,] 0.0002991447 0.0001737217 1.148587e-04
[1706,] 0.0002045285 0.0001737217 7.491205e-05
[1707,] 0.0002029862 0.0001737217 7.421272e-05
[1708,] 0.0002961837 0.0001737217 1.134704e-04
[1709,] 0.0001737217 0.0001737217 5.790723e-05
[1710,] 0.0001968948 0.0001737217 7.148061e-05
[1711,] 0.0002797070 0.0001737217 1.063026e-04
[1712,] 0.0001737217 0.0001737217 5.790723e-05
[1713,] 0.0002797070 0.0001737217 1.061394e-04
[1714,] 0.0002771453 0.0001737217 1.051109e-04
[1715,] 0.0001737217 0.0001737217 5.790723e-05
[1716,] 0.0001737217 0.0001737217 5.790723e-05
[1717,] 0.0001737217 0.0001737217 5.790723e-05
[1718,] 0.0001737217 0.0001737217 5.790723e-05
[1719,] 0.0001737217 0.0001737217 5.790723e-05
[1720,] 0.0001990712 0.0001942112 1.131541e-04
[1721,] 0.0001737217 0.0001737217 5.790723e-05
[1722,] 0.0002815692 0.0001737217 1.067389e-04
[1723,] 0.0001737217 0.0001737217 5.790723e-05
[1724,] 0.0002004313 0.0001737217 8.602036e-05
[1725,] 0.0002004313 0.0001737217 8.602036e-05
[1726,] 0.0002831962 0.0001737217 1.070597e-04
[1727,] 0.0002004313 0.0001737217 8.589321e-05
[1728,] 0.0002831962 0.0001737217 1.070597e-04
[1729,] 0.0002004313 0.0001737217 8.589321e-05
[1730,] 0.0001737217 0.0001737217 5.790723e-05
[1731,] 0.0002004313 0.0001737217 8.589321e-05
[1732,] 0.0001737217 0.0001737217 5.790723e-05
[1733,] 0.0002831962 0.0001737217 1.068948e-04
[1734,] 0.0002885402 0.0001737217 1.091906e-04
[1735,] 0.0002831962 0.0001737217 1.068948e-04
[1736,] 0.0002754715 0.0001737217 1.038210e-04
[1737,] 0.0001737217 0.0001737217 5.790723e-05
[1738,] 0.0001957769 0.0001737217 8.384092e-05
[1739,] 0.0001957769 0.0001737217 8.384092e-05
[1740,] 0.0002831962 0.0001737217 1.068948e-04
[1741,] 0.0001737217 0.0001737217 5.790723e-05
[1742,] 0.0001911880 0.0001737217 8.157550e-05
[1743,] 0.0002004313 0.0001737217 8.636177e-05
[1744,] 0.0001737217 0.0001737217 5.790723e-05
[1745,] 0.0002214859 0.0001737217 7.150609e-05
[1746,] 0.0001737217 0.0001737217 5.790723e-05
[1747,] 0.0002780084 0.0001737217 1.048305e-04
[1748,] 0.0001737217 0.0001737217 5.790723e-05
[1749,] 0.0001988559 0.0001737217 8.580145e-05
[1750,] 0.0001942726 0.0001737217 8.329482e-05
[1751,] 0.0001737217 0.0001737217 5.790723e-05
[1752,] 0.0001942726 0.0001737217 8.353934e-05
[1753,] 0.0001983696 0.0001737217 8.579105e-05
[1754,] 0.0003118910 0.0001737217 1.176038e-04
[1755,] 0.0001899397 0.0001986767 1.097097e-04
[1756,] 0.0002805831 0.0001737217 1.059825e-04
[1757,] 0.0001737217 0.0001737217 5.790723e-05
[1758,] 0.0002585944 0.0001737217 9.764787e-05
[1759,] 0.0002318623 0.0001737217 8.468567e-05
[1760,] 0.0002585944 0.0001737217 9.764787e-05
[1761,] 0.0001737217 0.0001737217 5.790723e-05
[1762,] 0.0001737217 0.0001737217 5.790723e-05
[1763,] 0.0001737217 0.0001737217 5.790723e-05
[1764,] 0.0001737217 0.0001737217 5.790723e-05
[1765,] 0.0001737217 0.0001737217 5.790723e-05
[1766,] 0.0001817983 0.0001996716 1.038170e-04
[1767,] 0.0001737217 0.0001737217 5.790723e-05
[1768,] 0.0003030668 0.0001737217 1.153434e-04
[1769,] 0.0001737217 0.0001737217 5.790723e-05
[1770,] 0.0001737217 0.0001737217 5.790723e-05
[1771,] 0.0001737217 0.0001737217 5.790723e-05
[1772,] 0.0001737217 0.0001737217 5.790723e-05
[1773,] 0.0001737217 0.0001737217 7.436832e-05
[1774,] 0.0001737217 0.0001737217 7.446947e-05
[1775,] 0.0001737217 0.0001824299 5.790723e-05
[1776,] 0.0001737217 0.0001737217 5.790723e-05
[1777,] 0.0001737217 0.0001737217 5.790723e-05
[1778,] 0.0001737217 0.0001737217 5.790723e-05
[1779,] 0.0001737217 0.0001737217 5.790723e-05
[1780,] 0.0001737217 0.0001737217 5.790723e-05
[1781,] 0.0001804757 0.0001737217 7.778112e-05
[1782,] 0.0001737217 0.0001737217 5.790723e-05
[1783,] 0.0001737217 0.0001737217 5.790723e-05
[1784,] 0.0001841296 0.0001737217 7.997001e-05
[1785,] 0.0001737217 0.0001737217 5.790723e-05
[1786,] 0.0001737217 0.0001819787 5.790723e-05
[1787,] 0.0001737217 0.0001737217 5.790723e-05
[1788,] 0.0001841296 0.0001737217 8.008540e-05
[1789,] 0.0001828034 0.0001737217 7.936536e-05
[1790,] 0.0002577758 0.0001737217 9.773806e-05
[1791,] 0.0001737217 0.0001737217 5.790723e-05
[1792,] 0.0001828034 0.0001737217 7.936536e-05
[1793,] 0.0001737217 0.0001737217 5.790723e-05
[1794,] 0.0002555341 0.0001737217 9.695059e-05
[1795,] 0.0001737217 0.0002017056 9.520911e-05
[1796,] 0.0001737217 0.0001737217 5.790723e-05
[1797,] 0.0001828034 0.0001737217 7.936536e-05
[1798,] 0.0001776262 0.0002053236 1.043066e-04
[1799,] 0.0001737217 0.0001737217 5.790723e-05
[1800,] 0.0001737217 0.0001737217 5.790723e-05
[1801,] 0.0001737217 0.0001737217 5.790723e-05
[1802,] 0.0001836300 0.0002046479 1.089717e-04
[1803,] 0.0002531056 0.0001737217 9.582565e-05
[1804,] 0.0001737217 0.0001737217 5.790723e-05
[1805,] 0.0001737217 0.0001737217 5.790723e-05
[1806,] 0.0001737217 0.0001737217 5.790723e-05
[1807,] 0.0001737217 0.0001737217 5.790723e-05
[1808,] 0.0001737217 0.0001737217 6.822927e-05
[1809,] 0.0002655570 0.0001737217 1.034671e-04
[1810,] 0.0002679468 0.0001737217 1.030564e-04
[1811,] 0.0002703719 0.0001737217 1.045331e-04
[1812,] 0.0001737217 0.0001737217 5.790723e-05
[1813,] 0.0002563406 0.0001737217 9.827986e-05
[1814,] 0.0001737217 0.0001737217 5.790723e-05
[1815,] 0.0001737217 0.0002010924 9.796446e-05
[1816,] 0.0001822543 0.0002010626 1.051748e-04
[1817,] 0.0002323454 0.0001737217 9.157695e-05
[1818,] 0.0001737217 0.0001737217 5.790723e-05
[1819,] 0.0001822543 0.0002001458 1.044444e-04
[1820,] 0.0001737217 0.0001737217 5.790723e-05
[1821,] 0.0001737217 0.0001737217 5.790723e-05
[1822,] 0.0001836300 0.0002001458 1.055756e-04
[1823,] 0.0001737217 0.0001737217 5.790723e-05
[1824,] 0.0002397254 0.0001737217 9.736875e-05
[1825,] 0.0002397254 0.0001737217 9.736875e-05
[1826,] 0.0002397254 0.0001737217 9.736875e-05
[1827,] 0.0001737217 0.0001737217 5.790723e-05
[1828,] 0.0001737217 0.0001737217 5.790723e-05
[1829,] 0.0001812453 0.0001770905 8.356649e-05
[1830,] 0.0001763922 0.0001994613 9.915841e-05
[1831,] 0.0001799628 0.0001766968 8.245174e-05
[1832,] 0.0002417365 0.0001737217 9.842672e-05
[1833,] 0.0001737217 0.0001737217 5.790723e-05
[1834,] 0.0001763922 0.0001994551 9.915413e-05
[1835,] 0.0001737217 0.0001737217 5.790723e-05
[1836,] 0.0002395146 0.0001737217 9.964497e-05
[1837,] 0.0002395146 0.0001737217 9.964497e-05
[1838,] 0.0002193849 0.0001737217 8.795709e-05
[1839,] 0.0001942125 0.0002003625 1.145380e-04
[1840,] 0.0002193849 0.0001737217 8.784793e-05
[1841,] 0.0002545360 0.0001737217 1.059345e-04
[1842,] 0.0002395146 0.0001737217 9.977829e-05
[1843,] 0.0002015375 0.0001755922 9.701616e-05
[1844,] 0.0002176939 0.0001737217 8.746694e-05
[1845,] 0.0002375357 0.0001737217 9.935104e-05
[1846,] 0.0002435592 0.0001737217 1.019112e-04
[1847,] 0.0001737217 0.0001737217 5.790723e-05
[1848,] 0.0002415222 0.0001737217 1.010975e-04
[1849,] 0.0001942125 0.0002007125 1.148312e-04
[1850,] 0.0001737217 0.0001737217 5.790723e-05
[1851,] 0.0001942125 0.0002007125 1.148312e-04
[1852,] 0.0002376606 0.0001737217 8.903678e-05
[1853,] 0.0001737217 0.0001809385 5.790723e-05
[1854,] 0.0001942125 0.0002003625 1.145380e-04
[1855,] 0.0001737217 0.0001737217 5.790723e-05
[1856,] 0.0001737217 0.0001737217 5.790723e-05
[1857,] 0.0001975398 0.0002006864 1.175750e-04
[1858,] 0.0001992904 0.0002007125 1.190546e-04
[1859,] 0.0002420940 0.0001737217 1.023578e-04
[1860,] 0.0001737217 0.0001737217 5.790723e-05
[1861,] 0.0002039055 0.0002027772 1.247985e-04
[1862,] 0.0002395146 0.0001737217 1.012678e-04
[1863,] 0.0001737217 0.0001737217 5.790723e-05
[1864,] 0.0001737217 0.0001737217 5.790723e-05
[1865,] 0.0001737217 0.0001737217 5.790723e-05
[1866,] 0.0001737217 0.0001737217 5.790723e-05
[1867,] 0.0001737217 0.0001737217 5.790723e-05
[1868,] 0.0002395146 0.0001737217 1.014070e-04
[1869,] 0.0001737217 0.0001737217 5.790723e-05
[1870,] 0.0001737217 0.0001737217 5.790723e-05
[1871,] 0.0002415222 0.0001737217 1.022385e-04
[1872,] 0.0002375357 0.0001737217 1.004484e-04
[1873,] 0.0001737217 0.0001737217 5.790723e-05
[1874,] 0.0002375357 0.0001737217 1.007542e-04
[1875,] 0.0001737217 0.0001737217 5.790723e-05
[1876,] 0.0001737217 0.0001737217 5.790723e-05
[1877,] 0.0002375357 0.0001737217 1.006011e-04
[1878,] 0.0001737217 0.0001737217 5.790723e-05
[1879,] 0.0002375357 0.0001737217 1.006011e-04
[1880,] 0.0001737217 0.0001737217 5.790723e-05
[1881,] 0.0001737217 0.0001737217 5.790723e-05
[1882,] 0.0001737217 0.0001737217 5.790723e-05
[1883,] 0.0001737217 0.0001737217 5.790723e-05
[1884,] 0.0002385069 0.0001737217 1.005738e-04
[1885,] 0.0001737217 0.0001737217 5.790723e-05
[1886,] 0.0001789824 0.0001737217 6.967927e-05
[1887,] 0.0002111669 0.0001737217 8.518349e-05
[1888,] 0.0001737217 0.0001737217 5.790723e-05
[1889,] 0.0002883915 0.0002056105 2.032296e-04
[1890,] 0.0002056203 0.0002027389 1.262253e-04
[1891,] 0.0001737217 0.0001804983 5.790723e-05
[1892,] 0.0002385069 0.0001737217 9.983405e-05
[1893,] 0.0001840833 0.0001782416 8.635777e-05
[1894,] 0.0002346799 0.0001737217 9.764230e-05
[1895,] 0.0001737217 0.0001737217 5.790723e-05
[1896,] 0.0001737217 0.0001805701 5.790723e-05
[1897,] 0.0001737217 0.0001737217 5.790723e-05
[1898,] 0.0001737217 0.0001737217 5.790723e-05
[1899,] 0.0001925047 0.0002006752 1.133821e-04
[1900,] 0.0001737217 0.0001737217 5.790723e-05
[1901,] 0.0001737217 0.0001737217 5.790723e-05
[1902,] 0.0002439075 0.0001737217 1.008014e-04
[1903,] 0.0001737217 0.0001737217 5.790723e-05
[1904,] 0.0001737217 0.0001737217 5.790723e-05
[1905,] 0.0001834547 0.0001737217 7.266590e-05
[1906,] 0.0001816686 0.0001737217 7.259235e-05
[1907,] 0.0001828423 0.0001737217 7.315220e-05
[1908,] 0.0001767998 0.0001737217 7.057966e-05
[1909,] 0.0001737217 0.0001800627 5.790723e-05
[1910,] 0.0001737217 0.0001737217 5.790723e-05
[1911,] 0.0001737217 0.0001737217 5.790723e-05
[1912,] 0.0001839669 0.0001983313 1.045436e-04
[1913,] 0.0002190328 0.0001737217 8.850215e-05
[1914,] 0.0001737217 0.0001737217 5.790723e-05
[1915,] 0.0002173793 0.0001737217 8.739464e-05
[1916,] 0.0002173793 0.0001737217 8.703770e-05
[1917,] 0.0001737217 0.0001737217 5.790723e-05
[1918,] 0.0001737217 0.0001737217 5.790723e-05
[1919,] 0.0002207097 0.0001737217 8.988222e-05
[1920,] 0.0002257489 0.0001737217 9.247182e-05
[1921,] 0.0001882201 0.0001737217 7.563870e-05
[1922,] 0.0002207097 0.0001737217 8.988222e-05
[1923,] 0.0002224105 0.0001737217 9.067258e-05
[1924,] 0.0002581549 0.0001967246 1.630676e-04
[1925,] 0.0001931382 0.0001945148 1.087459e-04
[1926,] 0.0001737217 0.0001737217 5.790723e-05
[1927,] 0.0001841070 0.0001923806 1.001204e-04
[1928,] 0.0001871120 0.0001960667 1.053026e-04
[1929,] 0.0002092999 0.0001996657 1.263903e-04
[1930,] 0.0002550841 0.0001996657 1.646818e-04
[1931,] 0.0001825867 0.0001973559 1.027022e-04
[1932,] 0.0001802699 0.0001967246 1.003926e-04
[1933,] 0.0001788009 0.0001973559 9.967967e-05
[1934,] 0.0001973961 0.0002000122 1.168715e-04
[1935,] 0.0001973961 0.0002003254 1.171430e-04
[1936,] 0.0001973961 0.0002003254 1.171430e-04
[1937,] 0.0001973961 0.0002003254 1.171430e-04
[1938,] 0.0001949429 0.0001737217 6.315871e-05
[1939,] 0.0001788009 0.0001973559 9.967967e-05
[1940,] 0.0001990092 0.0002002961 1.184541e-04
[1941,] 0.0001973961 0.0002003254 1.171430e-04
[1942,] 0.0001788009 0.0001970229 9.944156e-05
[1943,] 0.0001973961 0.0002003254 1.171430e-04
[1944,] 0.0001802699 0.0001973559 1.008523e-04
[1945,] 0.0002186635 0.0001737217 8.702244e-05
[1946,] 0.0002026851 0.0001992770 1.205716e-04
[1947,] 0.0002182868 0.0002033559 1.377062e-04
[1948,] 0.0002260773 0.0002030544 1.441150e-04
[1949,] 0.0002352618 0.0002006303 1.491632e-04
[1950,] 0.0002324452 0.0001989578 1.448015e-04
[1951,] 0.0002279837 0.0002002592 1.425904e-04
[1952,] 0.0002204452 0.0002006086 1.366439e-04
[1953,] 0.0002642313 0.0002019884 1.758713e-04
[1954,] 0.0002269220 0.0002006086 1.420936e-04
[1955,] 0.0002269220 0.0002009598 1.424901e-04
[1956,] 0.0002031989 0.0001976269 1.194697e-04
[1957,] 0.0002246514 0.0002009598 1.405703e-04
[1958,] 0.0002269220 0.0002009598 1.424901e-04
[1959,] 0.0002269220 0.0002013128 1.428881e-04
[1960,] 0.0002269220 0.0002013128 1.428881e-04
[1961,] 0.0002269220 0.0002013128 1.428881e-04
[1962,] 0.0002642313 0.0002026704 1.768762e-04
[1963,] 0.0002331282 0.0001995926 1.461248e-04
[1964,] 0.0002307499 0.0001992483 1.437351e-04
[1965,] 0.0002315843 0.0001999462 1.452502e-04
[1966,] 0.0001825423 0.0001737217 6.583176e-05
[1967,] 0.0002057679 0.0001952102 1.191703e-04
[1968,] 0.0002871352 0.0002009598 1.942025e-04
[1969,] 0.0002182868 0.0001992557 1.334067e-04
[1970,] 0.0002375216 0.0001980964 1.478756e-04
[1971,] 0.0002451245 0.0002002330 1.570169e-04
[1972,] 0.0002432882 0.0001999899 1.550700e-04
[1973,] 0.0002952306 0.0001967559 1.936302e-04
[1974,] 0.0002917503 0.0001977110 1.924250e-04
[1975,] 0.0002491370 0.0001951827 1.535224e-04
[1976,] 0.0002509630 0.0001973801 1.580018e-04
[1977,] 0.0002173945 0.0001935083 1.265531e-04
[1978,] 0.0002886718 0.0001981557 1.905163e-04
[1979,] 0.0002133070 0.0001945466 1.243912e-04
[1980,] 0.0001737217 0.0001774680 5.790723e-05
[1981,] 0.0002153332 0.0001948557 1.263056e-04
[1982,] 0.0002876949 0.0001993478 1.915614e-04
[1983,] 0.0002005177 0.0001737217 8.065067e-05
[1984,] 0.0001737217 0.0001737217 5.790723e-05
[1985,] 0.0002437881 0.0001972572 1.518490e-04
[1986,] 0.0002153332 0.0001963517 1.277391e-04
[1987,] 0.0002814588 0.0002007103 1.887633e-04
[1988,] 0.0001973170 0.0001737217 8.026598e-05
[1989,] 0.0001737217 0.0001737217 5.790723e-05
[1990,] 0.0001737217 0.0001737217 5.790723e-05
[1991,] 0.0002846853 0.0002010699 1.920911e-04
[1992,] 0.0002085018 0.0001970697 1.230302e-04
[1993,] 0.0002104038 0.0001955620 1.230470e-04
[1994,] 0.0002913133 0.0002020309 1.995769e-04
[1995,] 0.0002299484 0.0001963873 1.394677e-04
[1996,] 0.0003146129 0.0001975366 2.115350e-04
[1997,] 0.0002708030 0.0001944940 1.696826e-04
[1998,] 0.0001737217 0.0001737217 5.790723e-05
[1999,] 0.0001737217 0.0001737217 5.790723e-05
[2000,] 0.0001737217 0.0001737217 5.790723e-05
[2001,] 0.0001861322 0.0001737217 5.790723e-05
[2002,] 0.0001996952 0.0001906862 1.100590e-04
[2003,] 0.0001737217 0.0001737217 5.790723e-05
[2004,] 0.0001819604 0.0001737217 5.790723e-05
[2005,] 0.0001737217 0.0001737217 5.790723e-05
[2006,] 0.0001828486 0.0001737217 5.790723e-05
[2007,] 0.0001737217 0.0001737217 5.790723e-05
[2008,] 0.0001737217 0.0001737217 5.790723e-05
[2009,] 0.0001737217 0.0001850390 8.673503e-05
[2010,] 0.0001737217 0.0001737217 5.790723e-05
[2011,] 0.0001737217 0.0001850144 8.583370e-05
[2012,] 0.0001737217 0.0001737217 5.790723e-05
[2013,] 0.0001737217 0.0001861339 8.756859e-05
[2014,] 0.0001737217 0.0001864299 8.777751e-05
[2015,] 0.0002638729 0.0001885201 1.556050e-04
[2016,] 0.0002808026 0.0001737217 1.396090e-04
[2017,] 0.0001737217 0.0001867420 8.709324e-05
[2018,] 0.0002840112 0.0001737217 1.418718e-04
[2019,] 0.0001737217 0.0001737217 5.790723e-05
[2020,] 0.0002876061 0.0001737217 1.435525e-04
[2021,] 0.0002808026 0.0001737217 1.408024e-04
[2022,] 0.0001737217 0.0001877809 8.775478e-05
[2023,] 0.0002638729 0.0001914878 1.601431e-04
[2024,] 0.0001744192 0.0001889111 9.040161e-05
[2025,] 0.0001737217 0.0001737217 5.790723e-05
[2026,] 0.0001847105 0.0001914795 9.992958e-05
[2027,] 0.0002977706 0.0001744585 1.539596e-04
[2028,] 0.0001737217 0.0001737217 5.790723e-05
[2029,] 0.0001798180 0.0001936082 9.783386e-05
[2030,] 0.0001757361 0.0001936082 9.469454e-05
[2031,] 0.0002057796 0.0001737217 9.587254e-05
[2032,] 0.0003048514 0.0001755876 1.605987e-04
[2033,] 0.0001737217 0.0001737217 5.790723e-05
[2034,] 0.0001737217 0.0001737217 5.790723e-05
[2035,] 0.0001737217 0.0001737217 5.790723e-05
[2036,] 0.0001737217 0.0001737217 5.790723e-05
[2037,] 0.0001737217 0.0001737217 5.790723e-05
[2038,] 0.0001737217 0.0001737217 5.790723e-05
[2039,] 0.0001737217 0.0001737217 5.790723e-05
[2040,] 0.0001737217 0.0001737217 5.790723e-05
[2041,] 0.0001737217 0.0001737217 5.790723e-05
[2042,] 0.0001737217 0.0001737217 5.790723e-05
[2043,] 0.0001737217 0.0001737217 5.790723e-05
[2044,] 0.0001737217 0.0001737217 5.790723e-05
[2045,] 0.0001737217 0.0001737217 5.790723e-05
[2046,] 0.0001737217 0.0001737217 5.790723e-05
[2047,] 0.0001737217 0.0001737217 5.790723e-05
[2048,] 0.0001737217 0.0001737217 5.790723e-05
[2049,] 0.0001737217 0.0001737217 5.790723e-05
[2050,] 0.0001737217 0.0001737217 5.790723e-05
[2051,] 0.0001737217 0.0001737217 5.790723e-05
[2052,] 0.0001737217 0.0001737217 5.790723e-05
[2053,] 0.0001737217 0.0001737217 5.790723e-05
[2054,] 0.0001737217 0.0001737217 5.790723e-05
[2055,] 0.0001737217 0.0001737217 5.790723e-05
[2056,] 0.0001737217 0.0001737217 5.790723e-05
[2057,] 0.0001737217 0.0001737217 5.790723e-05
[2058,] 0.0001737217 0.0001737217 5.790723e-05
[2059,] 0.0001737217 0.0001737217 5.790723e-05
[2060,] 0.0001737217 0.0001737217 5.790723e-05
[2061,] 0.0001737217 0.0001737217 5.790723e-05
[2062,] 0.0001737217 0.0001737217 5.790723e-05
[2063,] 0.0001737217 0.0001737217 5.790723e-05
[2064,] 0.0001737217 0.0001737217 5.790723e-05
[2065,] 0.0001737217 0.0001737217 5.790723e-05
[2066,] 0.0001737217 0.0001737217 5.790723e-05
[2067,] 0.0001737217 0.0001737217 5.790723e-05
[2068,] 0.0001737217 0.0001737217 5.790723e-05
[2069,] 0.0001737217 0.0001737217 5.790723e-05
[2070,] 0.0001737217 0.0001737217 5.790723e-05
[2071,] 0.0001737217 0.0001737217 5.790723e-05
[2072,] 0.0001737217 0.0001737217 5.790723e-05
[2073,] 0.0001737217 0.0001737217 5.790723e-05
[2074,] 0.0001737217 0.0001737217 5.790723e-05
[2075,] 0.0001737217 0.0001737217 5.790723e-05
[2076,] 0.0001928803 0.0001737217 7.934528e-05
[2077,] 0.0001737217 0.0001737217 5.790723e-05
[2078,] 0.0001737217 0.0001737217 5.790723e-05
[2079,] 0.0001737217 0.0001737217 5.790723e-05
[2080,] 0.0001737217 0.0001737217 5.790723e-05
[2081,] 0.0001737217 0.0001737217 5.790723e-05
[2082,] 0.0001737217 0.0001737217 5.790723e-05
[2083,] 0.0001737217 0.0001737217 5.790723e-05
[2084,] 0.0001737217 0.0001737217 5.790723e-05
[2085,] 0.0001737217 0.0001737217 5.790723e-05
[2086,] 0.0001877059 0.0001990916 1.082771e-04
[2087,] 0.0001737217 0.0001737217 5.790723e-05
[2088,] 0.0001737217 0.0001737217 5.790723e-05
[2089,] 0.0001737217 0.0001737217 5.790723e-05
[2090,] 0.0001737217 0.0001737217 5.790723e-05
[2091,] 0.0001737217 0.0001737217 5.790723e-05
[2092,] 0.0001737217 0.0001737217 5.790723e-05
[2093,] 0.0002840112 0.0001737217 1.440709e-04
[2094,] 0.0001737217 0.0001737217 5.790723e-05
[2095,] 0.0001737217 0.0001737217 5.790723e-05
[2096,] 0.0001737217 0.0001737217 5.790723e-05
[2097,] 0.0001737217 0.0001737217 5.790723e-05
[2098,] 0.0001737217 0.0001737217 5.790723e-05
[2099,] 0.0001737217 0.0001737217 5.790723e-05
[2100,] 0.0001737217 0.0001737217 5.790723e-05
[2101,] 0.0001737217 0.0001737217 5.790723e-05
[2102,] 0.0001737217 0.0001737217 5.790723e-05
[2103,] 0.0001737217 0.0001737217 5.790723e-05
[2104,] 0.0001737217 0.0001737217 5.790723e-05
[2105,] 0.0001737217 0.0001737217 5.790723e-05
[2106,] 0.0001737217 0.0001737217 5.790723e-05
[2107,] 0.0001737217 0.0001737217 5.790723e-05
[2108,] 0.0001737217 0.0001737217 5.790723e-05
[2109,] 0.0001737217 0.0001737217 5.790723e-05
[2110,] 0.0001737217 0.0001737217 5.790723e-05
[2111,] 0.0001737217 0.0001737217 5.790723e-05
[2112,] 0.0001737217 0.0001737217 5.790723e-05
[2113,] 0.0001737217 0.0001737217 5.790723e-05
[2114,] 0.0001737217 0.0001737217 5.790723e-05
[2115,] 0.0001737217 0.0001737217 5.790723e-05
[2116,] 0.0001737217 0.0001737217 6.108599e-05
[2117,] 0.0001737217 0.0001737217 5.790723e-05
[2118,] 0.0001737217 0.0001737217 5.790723e-05
[2119,] 0.0001737217 0.0001737217 5.790723e-05
[2120,] 0.0001737217 0.0001737217 5.790723e-05
[2121,] 0.0001737217 0.0001737217 5.790723e-05
[2122,] 0.0001737217 0.0001737217 5.790723e-05
[2123,] 0.0001737217 0.0001737217 5.790723e-05
[2124,] 0.0001757361 0.0001993630 9.873676e-05
[2125,] 0.0001737217 0.0001737217 5.790723e-05
[2126,] 0.0001737217 0.0001737217 5.790723e-05
[2127,] 0.0001737217 0.0001737217 5.790723e-05
[2128,] 0.0001737217 0.0001993630 9.555369e-05
[2129,] 0.0001737217 0.0001737217 5.790723e-05
[2130,] 0.0001737217 0.0001737217 5.790723e-05
[2131,] 0.0001737217 0.0001737217 5.790723e-05
[2132,] 0.0001737217 0.0001737217 5.790723e-05
[2133,] 0.0001737217 0.0001737217 5.790723e-05
[2134,] 0.0001910259 0.0002061140 1.167641e-04
[2135,] 0.0002715058 0.0001780342 1.442615e-04
[2136,] 0.0001910259 0.0002061140 1.167641e-04
[2137,] 0.0001894264 0.0002061140 1.153605e-04
[2138,] 0.0001894264 0.0002061140 1.153605e-04
[2139,] 0.0001878532 0.0002061140 1.139808e-04
[2140,] 0.0001922478 0.0002167304 1.262537e-04
[2141,] 0.0001943051 0.0002068986 1.202894e-04
[2142,] 0.0001926519 0.0002068986 1.188255e-04
[2143,] 0.0001926519 0.0002065240 1.185232e-04
[2144,] 0.0001926519 0.0002072749 1.191287e-04
[2145,] 0.0001737217 0.0001737217 5.790723e-05
[2146,] 0.0001910259 0.0002072853 1.176929e-04
[2147,] 0.0001910259 0.0002031230 1.143766e-04
[2148,] 0.0001910259 0.0002072749 1.176847e-04
[2149,] 0.0001894264 0.0002068986 1.159723e-04
[2150,] 0.0001894264 0.0002084137 1.172125e-04
[2151,] 0.0001744192 0.0002013453 9.904237e-05
[2152,] 0.0001737217 0.0001737217 5.790723e-05
[2153,] 0.0001926519 0.0002084137 1.201085e-04
[2154,] 0.0002685132 0.0001797449 1.453039e-04
[2155,] 0.0001926519 0.0002084227 1.201157e-04
[2156,] 0.0001894264 0.0002084137 1.172125e-04
[2157,] 0.0001894264 0.0002088408 1.175434e-04
[2158,] 0.0001969823 0.0002065240 1.223464e-04
[2159,] 0.0001936159 0.0002057431 1.187360e-04
[2160,] 0.0002036468 0.0002049698 1.268407e-04
[2161,] 0.0002733682 0.0001772860 1.441650e-04
[2162,] 0.0001926519 0.0002096230 1.210774e-04
[2163,] 0.0001910259 0.0002100564 1.199407e-04
[2164,] 0.0001881345 0.0002104522 1.176072e-04
[2165,] 0.0001926519 0.0002104522 1.217400e-04
[2166,] 0.0001910259 0.0002104522 1.202513e-04
[2167,] 0.0001894264 0.0002104522 1.187882e-04
[2168,] 0.0001943051 0.0002112788 1.239250e-04
[2169,] 0.0001910259 0.0002088642 1.189398e-04
[2170,] 0.0001926519 0.0002096370 1.210247e-04
[2171,] 0.0001943051 0.0002112897 1.239338e-04
[2172,] 0.0001943051 0.0002112897 1.239338e-04
[2173,] 0.0001926519 0.0002112897 1.224075e-04
[2174,] 0.0001767812 0.0002024227 1.017313e-04
[2175,] 0.0001943051 0.0002116913 1.242591e-04
[2176,] 0.0001910259 0.0002112897 1.209073e-04
[2177,] 0.0001943051 0.0002120949 1.245855e-04
[2178,] 0.0001943051 0.0002120949 1.245855e-04
[2179,] 0.0001943051 0.0002120949 1.245855e-04
[2180,] 0.0001737217 0.0001737217 5.790723e-05
[2181,] 0.0001926519 0.0002125409 1.234020e-04
[2182,] 0.0001926519 0.0002125409 1.234020e-04
[2183,] 0.0001926519 0.0002125409 1.234020e-04
[2184,] 0.0001926519 0.0002125409 1.234020e-04
[2185,] 0.0001926519 0.0002129484 1.237252e-04
[2186,] 0.0001757361 0.0002053485 1.028433e-04
[2187,] 0.0001926519 0.0002133578 1.240496e-04
[2188,] 0.0001926519 0.0002133578 1.240496e-04
[2189,] 0.0001943051 0.0002133578 1.256049e-04
[2190,] 0.0001878532 0.0002138104 1.198822e-04
[2191,] 0.0001878532 0.0002142238 1.201924e-04
[2192,] 0.0001878532 0.0002142238 1.201924e-04
[2193,] 0.0001910259 0.0002055907 1.164117e-04
[2194,] 0.0001910259 0.0002055907 1.164117e-04
[2195,] 0.0001910259 0.0002067585 1.173391e-04
[2196,] 0.0001737217 0.0001737217 5.790723e-05
[2197,] 0.0001910259 0.0002067585 1.173391e-04
[2198,] 0.0001943051 0.0002071389 1.205513e-04
[2199,] 0.0001910259 0.0002075594 1.179732e-04
[2200,] 0.0001926519 0.0002063298 1.184307e-04
[2201,] 0.0001737217 0.0002026854 9.153830e-05
[2202,] 0.0001926519 0.0002063800 1.184712e-04
[2203,] 0.0001926519 0.0002063800 1.184712e-04
[2204,] 0.0001943051 0.0002087461 1.218658e-04
[2205,] 0.0001943051 0.0002087461 1.218658e-04
[2206,] 0.0001770746 0.0002033320 1.026866e-04
[2207,] 0.0001943051 0.0002091459 1.221918e-04
[2208,] 0.0001894264 0.0002095375 1.180823e-04
[2209,] 0.0001943051 0.0002095375 1.225108e-04
[2210,] 0.0001943051 0.0002103651 1.231838e-04
[2211,] 0.0001737217 0.0001737217 5.790723e-05
[2212,] 0.0001770746 0.0002044232 1.034333e-04
[2213,] 0.0001737217 0.0001737217 5.790723e-05
[2214,] 0.0002091102 0.0001815698 1.084649e-04
[2215,] 0.0001918952 0.0002107632 1.212931e-04
[2216,] 0.0001910259 0.0002107632 1.204951e-04
[2217,] 0.0001737217 0.0001737217 5.790723e-05
[2218,] 0.0001737217 0.0001737217 5.790723e-05
[2219,] 0.0001737217 0.0001737217 5.790723e-05
[2220,] 0.0001959857 0.0002112024 1.254151e-04
[2221,] 0.0002071780 0.0001834757 1.092248e-04
[2222,] 0.0001737217 0.0001737217 5.790723e-05
[2223,] 0.0001910259 0.0002107632 1.204951e-04
[2224,] 0.0001737217 0.0001737217 5.790723e-05
[2225,] 0.0002052746 0.0001837807 1.082337e-04
[2226,] 0.0001943051 0.0002107632 1.235070e-04
[2227,] 0.0001737217 0.0001737217 5.790723e-05
[2228,] 0.0001737217 0.0001737217 5.790723e-05
[2229,] 0.0002052746 0.0001843399 1.087923e-04
[2230,] 0.0001737217 0.0001737217 5.790723e-05
[2231,] 0.0002068616 0.0002107632 1.350884e-04
[2232,] 0.0001737217 0.0001737217 5.790723e-05
[2233,] 0.0001737217 0.0001737217 5.790723e-05
[2234,] 0.0001737217 0.0001737217 5.790723e-05
[2235,] 0.0002068616 0.0002120045 1.362978e-04
[2236,] 0.0001902847 0.0002124557 1.211912e-04
[2237,] 0.0001737217 0.0001737217 5.790723e-05
[2238,] 0.0001737217 0.0001737217 5.790723e-05
[2239,] 0.0001737217 0.0001737217 5.790723e-05
[2240,] 0.0002068616 0.0002120045 1.362978e-04
[2241,] 0.0001737217 0.0001737217 5.790723e-05
[2242,] 0.0002195099 0.0001846217 1.189357e-04
[2243,] 0.0001737217 0.0001737217 5.790723e-05
[2244,] 0.0001737217 0.0001737217 5.790723e-05
[2245,] 0.0001770746 0.0002055593 1.042078e-04
[2246,] 0.0002171913 0.0001840595 1.167043e-04
[2247,] 0.0001737217 0.0001737217 5.790723e-05
[2248,] 0.0001737217 0.0001737217 5.790723e-05
[2249,] 0.0001737217 0.0001737217 5.790723e-05
[2250,] 0.0001737217 0.0001737217 5.790723e-05
[2251,] 0.0002171913 0.0001837807 1.163947e-04
[2252,] 0.0001737217 0.0001737217 5.790723e-05
[2253,] 0.0001737217 0.0001737217 5.790723e-05
[2254,] 0.0001737217 0.0001737217 5.790723e-05
[2255,] 0.0002782140 0.0001834757 1.581002e-04
[2256,] 0.0002087515 0.0002083287 1.345533e-04
[2257,] 0.0002106731 0.0002087554 1.367025e-04
[2258,] 0.0001737217 0.0001737217 5.790723e-05
[2259,] 0.0002031742 0.0002091019 1.302016e-04
[2260,] 0.0001737217 0.0001737217 5.790723e-05
[2261,] 0.0002095578 0.0001840228 1.113869e-04
[2262,] 0.0002232726 0.0001841802 1.210251e-04
[2263,] 0.0002381499 0.0001883410 1.367507e-04
[2264,] 0.0002457688 0.0001877481 1.415505e-04
[2265,] 0.0002381499 0.0001877481 1.359868e-04
[2266,] 0.0002405644 0.0001877481 1.377484e-04
[2267,] 0.0002405644 0.0001877481 1.377484e-04
[2268,] 0.0002381499 0.0001874246 1.355691e-04
[2269,] 0.0002405644 0.0001877481 1.377484e-04
[2270,] 0.0002457688 0.0001905299 1.453189e-04
[2271,] 0.0002430198 0.0001898651 1.422633e-04
[2272,] 0.0002457688 0.0001901676 1.447356e-04
[2273,] 0.0002457688 0.0001908080 1.455986e-04
[2274,] 0.0002405644 0.0001917656 1.428857e-04
[2275,] 0.0003174944 0.0001901676 1.992023e-04
[2276,] 0.0001937798 0.0001809539 9.768810e-05
[2277,] 0.0001737217 0.0001937871 5.790724e-05
[2278,] 0.0001737217 0.0001839035 7.530558e-05
[2279,] 0.0001737217 0.0001823077 8.319508e-05
[2280,] 0.0001737217 0.0001820528 8.219197e-05
[2281,] 0.0001737217 0.0001823081 8.319541e-05
[2282,] 0.0001737217 0.0001817735 8.199915e-05
[2283,] 0.0001737217 0.0001817735 7.509442e-05
[2284,] 0.0001737217 0.0001815209 8.182448e-05
[2285,] 0.0001737217 0.0001737217 5.790723e-05
[2286,] 0.0002093694 0.0001737217 9.853925e-05
[2287,] 0.0001737217 0.0001737217 5.790723e-05
[2288,] 0.0001737217 0.0001737217 5.790723e-05
[2289,] 0.0001737217 0.0001737217 5.790723e-05
[2290,] 0.0001737217 0.0001737217 5.790723e-05
[2291,] 0.0001737217 0.0001737217 5.790723e-05
[2292,] 0.0001737217 0.0001810192 8.395536e-05
[2293,] 0.0001737217 0.0001737217 5.901544e-05
[2294,] 0.0001737217 0.0001805558 8.109498e-05
[2295,] 0.0001737217 0.0001737217 5.790723e-05
[2296,] 0.0001737217 0.0001805558 8.190205e-05
[2297,] 0.0001756929 0.0001737217 7.781167e-05
[2298,] 0.0001737217 0.0001737217 5.790723e-05
[2299,] 0.0001737217 0.0001796134 7.049998e-05
[2300,] 0.0002093694 0.0001737217 9.668041e-05
[2301,] 0.0001737217 0.0001737217 5.790723e-05
[2302,] 0.0001737217 0.0001813008 8.249463e-05
[2303,] 0.0001844236 0.0001745878 8.580107e-05
[2304,] 0.0001737217 0.0001737217 5.790723e-05
[2305,] 0.0001737217 0.0001737217 5.790723e-05
[2306,] 0.0001737217 0.0001737217 5.790723e-05
[2307,] 0.0001737217 0.0001737217 5.790723e-05
[2308,] 0.0001737217 0.0001737217 5.790723e-05
[2309,] 0.0001737217 0.0001737217 5.790723e-05
[2310,] 0.0001737217 0.0001737217 5.790723e-05
[2311,] 0.0001737217 0.0001737217 5.790723e-05
[2312,] 0.0001737217 0.0001737217 5.790723e-05
[2313,] 0.0001737217 0.0001737217 5.790723e-05
[2314,] 0.0001737217 0.0001737217 5.790723e-05
[2315,] 0.0001737217 0.0001737217 5.790723e-05
[2316,] 0.0001737217 0.0001737217 5.790723e-05
[2317,] 0.0001737217 0.0001737217 5.790723e-05
[2318,] 0.0001737217 0.0001737217 5.790723e-05
[2319,] 0.0001737217 0.0001737217 5.790723e-05
[2320,] 0.0001737217 0.0001737217 5.790723e-05
[2321,] 0.0001737217 0.0001737217 5.790723e-05
[2322,] 0.0001737217 0.0001737217 5.790723e-05
[2323,] 0.0001737217 0.0001737217 5.790723e-05
[2324,] 0.0001737217 0.0001737217 5.790723e-05
[2325,] 0.0001737217 0.0001737217 5.790723e-05
[2326,] 0.0001737217 0.0001737217 5.790723e-05
[2327,] 0.0001737217 0.0001737217 5.790723e-05
[2328,] 0.0001737217 0.0001737217 5.790723e-05
[2329,] 0.0001737217 0.0001737217 5.790723e-05
[2330,] 0.0001737217 0.0001737217 5.790723e-05
[2331,] 0.0001737217 0.0001737217 5.790723e-05
[2332,] 0.0001737217 0.0001737217 5.790723e-05
[2333,] 0.0001737217 0.0001737217 5.790723e-05
[2334,] 0.0001737217 0.0001737217 5.790723e-05
[2335,] 0.0001737217 0.0001737217 5.790723e-05
[2336,] 0.0001737217 0.0001737217 5.790723e-05
[2337,] 0.0001737217 0.0001737217 5.790723e-05
[2338,] 0.0001737217 0.0001737217 5.790723e-05
[2339,] 0.0001737217 0.0001737217 5.790723e-05
[2340,] 0.0001737217 0.0001737217 5.790723e-05
[2341,] 0.0001737217 0.0001737217 5.790723e-05
[2342,] 0.0001737217 0.0001737217 5.790723e-05
[2343,] 0.0001737217 0.0001737217 5.790723e-05
[2344,] 0.0001737217 0.0001737217 5.790723e-05
[2345,] 0.0001737217 0.0001737217 5.790723e-05
[2346,] 0.0001737217 0.0001737217 5.790723e-05
[2347,] 0.0001737217 0.0001737217 5.790723e-05
[2348,] 0.0001737217 0.0001737217 5.790723e-05
[2349,] 0.0001737217 0.0001737217 5.790723e-05
[2350,] 0.0001737217 0.0001737217 5.790723e-05
[2351,] 0.0001737217 0.0001737217 5.790723e-05
[2352,] 0.0001737217 0.0001737217 5.790723e-05
[2353,] 0.0001737217 0.0001737217 5.790723e-05
[2354,] 0.0001737217 0.0001737217 5.790723e-05
[2355,] 0.0001737217 0.0001737217 5.790723e-05
[2356,] 0.0001737217 0.0001737217 5.790723e-05
[2357,] 0.0001737217 0.0001737217 5.790723e-05
[2358,] 0.0001737217 0.0001737217 5.790723e-05
[2359,] 0.0001737217 0.0001737217 5.790723e-05
[2360,] 0.0001737217 0.0001737217 5.790723e-05
[2361,] 0.0001737217 0.0001737217 5.790723e-05
[2362,] 0.0001737217 0.0001737217 5.790723e-05
[2363,] 0.0001737217 0.0001737217 5.790723e-05
[2364,] 0.0001737217 0.0001737217 5.790723e-05
[2365,] 0.0001737217 0.0001737217 5.790723e-05
[2366,] 0.0001737217 0.0001737217 5.790723e-05
[2367,] 0.0001737217 0.0001737217 5.790723e-05
[2368,] 0.0001737217 0.0001737217 5.790723e-05
[2369,] 0.0001737217 0.0001737217 5.790723e-05
[2370,] 0.0001737217 0.0001737217 5.790723e-05
[2371,] 0.0001737217 0.0001737217 5.790723e-05
[2372,] 0.0001737217 0.0001737217 5.790723e-05
[2373,] 0.0001737217 0.0001737217 5.790723e-05
[2374,] 0.0001737217 0.0001737217 5.790723e-05
[2375,] 0.0001737217 0.0001737217 5.790723e-05
[2376,] 0.0001737217 0.0001737217 5.790723e-05
[2377,] 0.0001737217 0.0001737217 5.790723e-05
[2378,] 0.0001737217 0.0001737217 5.790723e-05
[2379,] 0.0001737217 0.0001737217 5.790723e-05
[2380,] 0.0001737217 0.0001737217 5.790723e-05
[2381,] 0.0001737217 0.0001737217 5.790723e-05
[2382,] 0.0001737217 0.0001737217 5.790723e-05
[2383,] 0.0001737217 0.0001737217 5.790723e-05
[2384,] 0.0001737217 0.0001737217 5.790723e-05
[2385,] 0.0001737217 0.0001737217 5.790723e-05
[2386,] 0.0001737217 0.0001737217 5.790723e-05
[2387,] 0.0001737217 0.0001737217 5.790723e-05
[2388,] 0.0001737217 0.0001737217 5.790723e-05
[2389,] 0.0001737217 0.0001737217 5.790723e-05
[2390,] 0.0001737217 0.0001737217 5.790723e-05
[2391,] 0.0001737217 0.0001737217 5.790723e-05
[2392,] 0.0001737217 0.0001737217 5.790723e-05
[2393,] 0.0001737217 0.0001737217 5.790723e-05
[2394,] 0.0001737217 0.0001737217 5.790723e-05
[2395,] 0.0001737217 0.0001737217 5.790723e-05
[2396,] 0.0001737217 0.0001737217 5.790723e-05
[2397,] 0.0001737217 0.0001737217 5.790723e-05
[2398,] 0.0001737217 0.0001737217 5.790723e-05
[2399,] 0.0001737217 0.0001737217 5.790723e-05
[2400,] 0.0001737217 0.0001737217 5.790723e-05
[2401,] 0.0001737217 0.0001737217 5.790723e-05
[2402,] 0.0001737217 0.0001737217 5.790723e-05
[2403,] 0.0001737217 0.0001737217 5.790723e-05
[2404,] 0.0001737217 0.0001737217 5.790723e-05
[2405,] 0.0001737217 0.0001737217 5.790723e-05
[2406,] 0.0001737217 0.0001737217 5.790723e-05
[2407,] 0.0001737217 0.0001737217 5.790723e-05
[2408,] 0.0001737217 0.0001800725 5.790723e-05
[2409,] 0.0001737217 0.0001806096 5.790723e-05
[2410,] 0.0001737217 0.0001815374 5.790723e-05
[2411,] 0.0001737217 0.0001737217 5.790723e-05
[2412,] 0.0001737217 0.0001797970 6.073442e-05
[2413,] 0.0001737217 0.0001760386 5.790723e-05
[2414,] 0.0001737217 0.0001737217 5.790723e-05
[2415,] 0.0001737217 0.0001737217 5.790723e-05
[2416,] 0.0001737217 0.0001737217 5.790723e-05
[2417,] 0.0001737217 0.0001737217 5.790723e-05
[2418,] 0.0001737217 0.0001737217 5.790723e-05
[2419,] 0.0001737217 0.0001737217 5.790723e-05
[2420,] 0.0001737217 0.0001737217 5.790723e-05
[2421,] 0.0001737217 0.0001737217 5.790723e-05
[2422,] 0.0001737217 0.0001737217 5.790723e-05
[2423,] 0.0001737217 0.0001737217 5.790723e-05
[2424,] 0.0001737217 0.0001737217 5.790723e-05
[2425,] 0.0001737217 0.0001737217 5.790723e-05
[2426,] 0.0001737217 0.0001737217 5.790723e-05
[2427,] 0.0001737217 0.0001737217 5.790723e-05
[2428,] 0.0001737217 0.0001737217 5.790723e-05
[2429,] 0.0001737217 0.0001737217 5.790723e-05
[2430,] 0.0001737217 0.0001737217 5.790723e-05
[2431,] 0.0001737217 0.0001737217 5.790723e-05
[2432,] 0.0001737217 0.0001737217 5.790723e-05
[2433,] 0.0001737217 0.0001737217 5.790723e-05
[2434,] 0.0001737217 0.0001737217 5.790723e-05
[2435,] 0.0001737217 0.0001737217 5.790723e-05
[2436,] 0.0001737217 0.0001737217 5.790723e-05
[2437,] 0.0001737217 0.0001737217 5.790723e-05
[2438,] 0.0001737217 0.0001737217 5.790723e-05
[2439,] 0.0001737217 0.0001737217 5.790723e-05
[2440,] 0.0001737217 0.0001737217 5.790723e-05
[2441,] 0.0001737217 0.0001743133 5.790723e-05
[2442,] 0.0001737217 0.0001737217 5.790723e-05
[2443,] 0.0001737217 0.0001737217 5.790723e-05
[2444,] 0.0001737217 0.0001737217 5.790723e-05
[2445,] 0.0001737217 0.0001737217 5.790723e-05
[2446,] 0.0001737217 0.0001741096 5.790723e-05
[2447,] 0.0001737217 0.0001737217 5.790723e-05
[2448,] 0.0001737217 0.0001737217 5.790723e-05
[2449,] 0.0001737217 0.0001737217 5.790723e-05
[2450,] 0.0001737217 0.0001737217 5.790723e-05
[2451,] 0.0001737217 0.0001737217 5.790723e-05
[2452,] 0.0001737217 0.0001738175 5.790723e-05
[2453,] 0.0001737217 0.0001744268 5.790723e-05
[2454,] 0.0001737217 0.0001737217 5.790723e-05
[2455,] 0.0001737217 0.0001750673 5.790723e-05
[2456,] 0.0001737217 0.0001750673 5.790723e-05
[2457,] 0.0001737217 0.0001737217 5.790723e-05
[2458,] 0.0001737217 0.0001737217 5.790723e-05
[2459,] 0.0001737217 0.0001759036 5.790723e-05
[2460,] 0.0001737217 0.0001737217 5.790723e-05
[2461,] 0.0001737217 0.0001762592 5.790723e-05
[2462,] 0.0002086925 0.0001737217 5.790723e-05
[2463,] 0.0001737217 0.0001741792 5.790723e-05
[2464,] 0.0001954434 0.0001737217 6.112982e-05
[2465,] 0.0001737217 0.0001760351 5.790723e-05
[2466,] 0.0001737217 0.0001758106 5.790723e-05
[2467,] 0.0001737217 0.0001758106 5.790723e-05
```
