## Supplementary material for "Characterization of shared and ancestry-specific signals driving complex traits using multi-ancestry fine-mapping": s2_remaining_snps.pvar

```
##FILTER=<ID=PASS,Description="All filters passed">
##reference=ftp://ftp.1000genomes.ebi.ac.uk//vol1/ftp/technical/reference/phase2_reference_assembly_sequence/hs37d5.fa.gz
##contig=<ID=5,assembly=b37,length=180915260>
##ALT=<ID=CNV,Description="Copy Number Polymorphism">
##ALT=<ID=DEL,Description="Deletion">
##ALT=<ID=DUP,Description="Duplication">
##ALT=<ID=INS:ME:ALU,Description="Insertion of ALU element">
##ALT=<ID=INS:ME:LINE1,Description="Insertion of LINE1 element">
##ALT=<ID=INS:ME:SVA,Description="Insertion of SVA element">
##ALT=<ID=INS:MT,Description="Nuclear Mitochondrial Insertion">
##ALT=<ID=INV,Description="Inversion">
##ALT=<ID=CN0,Description="Copy number allele: 0 copies">
##ALT=<ID=CN1,Description="Copy number allele: 1 copy">
##ALT=<ID=CN2,Description="Copy number allele: 2 copies">
##ALT=<ID=CN3,Description="Copy number allele: 3 copies">
##ALT=<ID=CN4,Description="Copy number allele: 4 copies">
##ALT=<ID=CN5,Description="Copy number allele: 5 copies">
##ALT=<ID=CN6,Description="Copy number allele: 6 copies">
##ALT=<ID=CN7,Description="Copy number allele: 7 copies">
##ALT=<ID=CN8,Description="Copy number allele: 8 copies">
##ALT=<ID=CN9,Description="Copy number allele: 9 copies">
##ALT=<ID=CN10,Description="Copy number allele: 10 copies">
##ALT=<ID=CN11,Description="Copy number allele: 11 copies">
##ALT=<ID=CN12,Description="Copy number allele: 12 copies">
##ALT=<ID=CN13,Description="Copy number allele: 13 copies">
##ALT=<ID=CN14,Description="Copy number allele: 14 copies">
##ALT=<ID=CN15,Description="Copy number allele: 15 copies">
##ALT=<ID=CN16,Description="Copy number allele: 16 copies">
##ALT=<ID=CN17,Description="Copy number allele: 17 copies">
##ALT=<ID=CN18,Description="Copy number allele: 18 copies">
##ALT=<ID=CN19,Description="Copy number allele: 19 copies">
##ALT=<ID=CN20,Description="Copy number allele: 20 copies">
##ALT=<ID=CN21,Description="Copy number allele: 21 copies">
##ALT=<ID=CN22,Description="Copy number allele: 22 copies">
##ALT=<ID=CN23,Description="Copy number allele: 23 copies">
##ALT=<ID=CN24,Description="Copy number allele: 24 copies">
##ALT=<ID=CN25,Description="Copy number allele: 25 copies">
##ALT=<ID=CN26,Description="Copy number allele: 26 copies">
##ALT=<ID=CN27,Description="Copy number allele: 27 copies">
##ALT=<ID=CN28,Description="Copy number allele: 28 copies">
##ALT=<ID=CN29,Description="Copy number allele: 29 copies">
##ALT=<ID=CN30,Description="Copy number allele: 30 copies">
##ALT=<ID=CN31,Description="Copy number allele: 31 copies">
##ALT=<ID=CN32,Description="Copy number allele: 32 copies">
##ALT=<ID=CN33,Description="Copy number allele: 33 copies">
##ALT=<ID=CN34,Description="Copy number allele: 34 copies">
##ALT=<ID=CN35,Description="Copy number allele: 35 copies">
##ALT=<ID=CN36,Description="Copy number allele: 36 copies">
##ALT=<ID=CN37,Description="Copy number allele: 37 copies">
##ALT=<ID=CN38,Description="Copy number allele: 38 copies">
##ALT=<ID=CN39,Description="Copy number allele: 39 copies">
##ALT=<ID=CN40,Description="Copy number allele: 40 copies">
##ALT=<ID=CN41,Description="Copy number allele: 41 copies">
##ALT=<ID=CN42,Description="Copy number allele: 42 copies">
##ALT=<ID=CN43,Description="Copy number allele: 43 copies">
##ALT=<ID=CN44,Description="Copy number allele: 44 copies">
##ALT=<ID=CN45,Description="Copy number allele: 45 copies">
##ALT=<ID=CN46,Description="Copy number allele: 46 copies">
##ALT=<ID=CN47,Description="Copy number allele: 47 copies">
##ALT=<ID=CN48,Description="Copy number allele: 48 copies">
##ALT=<ID=CN49,Description="Copy number allele: 49 copies">
##ALT=<ID=CN50,Description="Copy number allele: 50 copies">
##ALT=<ID=CN51,Description="Copy number allele: 51 copies">
##ALT=<ID=CN52,Description="Copy number allele: 52 copies">
##ALT=<ID=CN53,Description="Copy number allele: 53 copies">
##ALT=<ID=CN54,Description="Copy number allele: 54 copies">
##ALT=<ID=CN55,Description="Copy number allele: 55 copies">
##ALT=<ID=CN56,Description="Copy number allele: 56 copies">
##ALT=<ID=CN57,Description="Copy number allele: 57 copies">
##ALT=<ID=CN58,Description="Copy number allele: 58 copies">
##ALT=<ID=CN59,Description="Copy number allele: 59 copies">
##ALT=<ID=CN60,Description="Copy number allele: 60 copies">
##ALT=<ID=CN61,Description="Copy number allele: 61 copies">
##ALT=<ID=CN62,Description="Copy number allele: 62 copies">
##ALT=<ID=CN63,Description="Copy number allele: 63 copies">
##ALT=<ID=CN64,Description="Copy number allele: 64 copies">
##ALT=<ID=CN65,Description="Copy number allele: 65 copies">
##ALT=<ID=CN66,Description="Copy number allele: 66 copies">
##ALT=<ID=CN67,Description="Copy number allele: 67 copies">
##ALT=<ID=CN68,Description="Copy number allele: 68 copies">
##ALT=<ID=CN69,Description="Copy number allele: 69 copies">
##ALT=<ID=CN70,Description="Copy number allele: 70 copies">
##ALT=<ID=CN71,Description="Copy number allele: 71 copies">
##ALT=<ID=CN72,Description="Copy number allele: 72 copies">
##ALT=<ID=CN73,Description="Copy number allele: 73 copies">
##ALT=<ID=CN74,Description="Copy number allele: 74 copies">
##ALT=<ID=CN75,Description="Copy number allele: 75 copies">
##ALT=<ID=CN76,Description="Copy number allele: 76 copies">
##ALT=<ID=CN77,Description="Copy number allele: 77 copies">
##ALT=<ID=CN78,Description="Copy number allele: 78 copies">
##ALT=<ID=CN79,Description="Copy number allele: 79 copies">
##ALT=<ID=CN80,Description="Copy number allele: 80 copies">
##ALT=<ID=CN81,Description="Copy number allele: 81 copies">
##ALT=<ID=CN82,Description="Copy number allele: 82 copies">
##ALT=<ID=CN83,Description="Copy number allele: 83 copies">
##ALT=<ID=CN84,Description="Copy number allele: 84 copies">
##ALT=<ID=CN85,Description="Copy number allele: 85 copies">
##ALT=<ID=CN86,Description="Copy number allele: 86 copies">
##ALT=<ID=CN87,Description="Copy number allele: 87 copies">
##ALT=<ID=CN88,Description="Copy number allele: 88 copies">
##ALT=<ID=CN89,Description="Copy number allele: 89 copies">
##ALT=<ID=CN90,Description="Copy number allele: 90 copies">
##ALT=<ID=CN91,Description="Copy number allele: 91 copies">
##ALT=<ID=CN92,Description="Copy number allele: 92 copies">
##ALT=<ID=CN93,Description="Copy number allele: 93 copies">
##ALT=<ID=CN94,Description="Copy number allele: 94 copies">
##ALT=<ID=CN95,Description="Copy number allele: 95 copies">
##ALT=<ID=CN96,Description="Copy number allele: 96 copies">
##ALT=<ID=CN97,Description="Copy number allele: 97 copies">
##ALT=<ID=CN98,Description="Copy number allele: 98 copies">
##ALT=<ID=CN99,Description="Copy number allele: 99 copies">
##ALT=<ID=CN100,Description="Copy number allele: 100 copies">
##ALT=<ID=CN101,Description="Copy number allele: 101 copies">
##ALT=<ID=CN102,Description="Copy number allele: 102 copies">
##ALT=<ID=CN103,Description="Copy number allele: 103 copies">
##ALT=<ID=CN104,Description="Copy number allele: 104 copies">
##ALT=<ID=CN105,Description="Copy number allele: 105 copies">
##ALT=<ID=CN106,Description="Copy number allele: 106 copies">
##ALT=<ID=CN107,Description="Copy number allele: 107 copies">
##ALT=<ID=CN108,Description="Copy number allele: 108 copies">
##ALT=<ID=CN109,Description="Copy number allele: 109 copies">
##ALT=<ID=CN110,Description="Copy number allele: 110 copies">
##ALT=<ID=CN111,Description="Copy number allele: 111 copies">
##ALT=<ID=CN112,Description="Copy number allele: 112 copies">
##ALT=<ID=CN113,Description="Copy number allele: 113 copies">
##ALT=<ID=CN114,Description="Copy number allele: 114 copies">
##ALT=<ID=CN115,Description="Copy number allele: 115 copies">
##ALT=<ID=CN116,Description="Copy number allele: 116 copies">
##ALT=<ID=CN117,Description="Copy number allele: 117 copies">
##ALT=<ID=CN118,Description="Copy number allele: 118 copies">
##ALT=<ID=CN119,Description="Copy number allele: 119 copies">
##ALT=<ID=CN120,Description="Copy number allele: 120 copies">
##ALT=<ID=CN121,Description="Copy number allele: 121 copies">
##ALT=<ID=CN122,Description="Copy number allele: 122 copies">
##ALT=<ID=CN123,Description="Copy number allele: 123 copies">
##ALT=<ID=CN124,Description="Copy number allele: 124 copies">
##INFO=<ID=CIEND,Number=2,Type=Integer,Description="Confidence interval around END for imprecise variants">
##INFO=<ID=CIPOS,Number=2,Type=Integer,Description="Confidence interval around POS for imprecise variants">
##INFO=<ID=CS,Number=1,Type=String,Description="Source call set.">
##INFO=<ID=END,Number=1,Type=Integer,Description="End coordinate of this variant">
##INFO=<ID=IMPRECISE,Number=0,Type=Flag,Description="Imprecise structural variation">
##INFO=<ID=MC,Number=.,Type=String,Description="Merged calls.">
##INFO=<ID=MEINFO,Number=4,Type=String,Description="Mobile element info of the form NAME,START,END<POLARITY; If there is only 5' OR 3' support for this call, will be NULL NULL for START and END">
##INFO=<ID=MEND,Number=1,Type=Integer,Description="Mitochondrial end coordinate of inserted sequence">
##INFO=<ID=MLEN,Number=1,Type=Integer,Description="Estimated length of mitochondrial insert">
##INFO=<ID=MSTART,Number=1,Type=Integer,Description="Mitochondrial start coordinate of inserted sequence">
##INFO=<ID=SVLEN,Number=.,Type=Integer,Description="SV length. It is only calculated for structural variation MEIs. For other types of SVs; one may calculate the SV length by INFO:END-START+1, or by finding the difference between lengthes of REF and ALT alleles">
##INFO=<ID=SVTYPE,Number=1,Type=String,Description="Type of structural variant">
##INFO=<ID=TSD,Number=1,Type=String,Description="Precise Target Site Duplication for bases, if unknown, value will be NULL">
##INFO=<ID=AC,Number=A,Type=Integer,Description="Total number of alternate alleles in called genotypes">
##INFO=<ID=AF,Number=A,Type=Float,Description="Estimated allele frequency in the range (0,1)">
##INFO=<ID=NS,Number=1,Type=Integer,Description="Number of samples with data">
##INFO=<ID=AN,Number=1,Type=Integer,Description="Total number of alleles in called genotypes">
##INFO=<ID=EAS_AF,Number=A,Type=Float,Description="Allele frequency in the EAS populations calculated from AC and AN, in the range (0,1)">
##INFO=<ID=EUR_AF,Number=A,Type=Float,Description="Allele frequency in the EUR populations calculated from AC and AN, in the range (0,1)">
##INFO=<ID=AFR_AF,Number=A,Type=Float,Description="Allele frequency in the AFR populations calculated from AC and AN, in the range (0,1)">
##INFO=<ID=AMR_AF,Number=A,Type=Float,Description="Allele frequency in the AMR populations calculated from AC and AN, in the range (0,1)">
##INFO=<ID=SAS_AF,Number=A,Type=Float,Description="Allele frequency in the SAS populations calculated from AC and AN, in the range (0,1)">
##INFO=<ID=DP,Number=1,Type=Integer,Description="Total read depth; only low coverage data were counted towards the DP, exome data were not used">
##INFO=<ID=AA,Number=1,Type=String,Description="Ancestral Allele. Format: AA|REF|ALT|IndelType. AA: Ancestral allele, REF:Reference Allele, ALT:Alternate Allele, IndelType:Type of Indel (REF, ALT and IndelType are only defined for indels)">
##INFO=<ID=VT,Number=.,Type=String,Description="indicates what type of variant the line represents">
##INFO=<ID=EX_TARGET,Number=0,Type=Flag,Description="indicates whether a variant is within the exon pull down target boundaries">
##INFO=<ID=MULTI_ALLELIC,Number=0,Type=Flag,Description="indicates whether a site is multi-allelic">
#CHROM	POS	ID	REF	ALT	QUAL	FILTER	INFO
5	101224059	rs10060033	C	A	100	PASS	AC=421;AF=0.0840655;AN=5008;NS=2504;DP=19796;EAS_AF=0.0278;AMR_AF=0.0202;AFR_AF=0.2254;EUR_AF=0.0338;SAS_AF=0.0481;AA=C|||;VT=SNP
5	101224291	rs2198366	C	G	100	PASS	AC=3277;AF=0.654353;AN=5008;NS=2504;DP=18933;EAS_AF=0.4315;AMR_AF=0.6095;AFR_AF=0.7632;EUR_AF=0.7227;SAS_AF=0.6984;AA=G|||;VT=SNP
5	101224792	rs34585536	T	G	100	PASS	AC=962;AF=0.192093;AN=5008;NS=2504;DP=19639;EAS_AF=0.1131;AMR_AF=0.3256;AFR_AF=0.0424;EUR_AF=0.3211;SAS_AF=0.2485;AA=t|||;VT=SNP
5	101225006	rs34842945	C	T	100	PASS	AC=722;AF=0.144169;AN=5008;NS=2504;DP=21152;EAS_AF=0.1042;AMR_AF=0.2608;AFR_AF=0.0371;EUR_AF=0.2773;SAS_AF=0.1104;AA=C|||;VT=SNP
5	101225029	rs10050901	C	T	100	PASS	AC=437;AF=0.0872604;AN=5008;NS=2504;DP=20265;EAS_AF=0.0278;AMR_AF=0.0216;AFR_AF=0.2368;EUR_AF=0.0338;SAS_AF=0.0481;AA=T|||;VT=SNP
5	101225065	rs10060266	T	C	100	PASS	AC=421;AF=0.0840655;AN=5008;NS=2504;DP=18994;EAS_AF=0.0278;AMR_AF=0.0202;AFR_AF=0.2254;EUR_AF=0.0338;SAS_AF=0.0481;AA=T|||;VT=SNP
5	101225222	rs10065635	G	A	100	PASS	AC=471;AF=0.0940495;AN=5008;NS=2504;DP=20218;EAS_AF=0.0288;AMR_AF=0.1124;AFR_AF=0.1082;EUR_AF=0.164;SAS_AF=0.0573;AA=G|||;VT=SNP
5	101225494	rs10051235	C	G	100	PASS	AC=471;AF=0.0940495;AN=5008;NS=2504;DP=17702;EAS_AF=0.0288;AMR_AF=0.1124;AFR_AF=0.1082;EUR_AF=0.164;SAS_AF=0.0573;AA=C|||;VT=SNP
5	101225691	rs58097144	A	G	100	PASS	AC=437;AF=0.0872604;AN=5008;NS=2504;DP=18576;EAS_AF=0.0278;AMR_AF=0.0216;AFR_AF=0.2368;EUR_AF=0.0338;SAS_AF=0.0481;AA=A|||;VT=SNP
5	101225807	rs11242226	C	T	100	PASS	AC=1622;AF=0.323882;AN=5008;NS=2504;DP=18054;EAS_AF=0.5685;AMR_AF=0.3847;AFR_AF=0.1573;EUR_AF=0.2773;SAS_AF=0.3016;AA=C|||;VT=SNP
5	101225913	rs147793179	G	A	100	PASS	AC=161;AF=0.0321486;AN=5008;NS=2504;DP=18980;EAS_AF=0.0288;AMR_AF=0.0375;AFR_AF=0.0106;EUR_AF=0.0577;SAS_AF=0.0348;AA=G|||;VT=SNP
5	101226182	rs10062451	T	C	100	PASS	AC=471;AF=0.0940495;AN=5008;NS=2504;DP=20796;EAS_AF=0.0288;AMR_AF=0.1124;AFR_AF=0.1082;EUR_AF=0.164;SAS_AF=0.0573;AA=T|||;VT=SNP
5	101226955	rs56330125	C	G	100	PASS	AC=472;AF=0.0942492;AN=5008;NS=2504;DP=17049;EAS_AF=0.0288;AMR_AF=0.1124;AFR_AF=0.1082;EUR_AF=0.165;SAS_AF=0.0573;AA=C|||;VT=SNP
5	101227035	rs149207317	C	T	100	PASS	AC=422;AF=0.0842652;AN=5008;NS=2504;DP=11631;EAS_AF=0.0278;AMR_AF=0.0202;AFR_AF=0.2254;EUR_AF=0.0348;SAS_AF=0.0481;AA=C|||;VT=SNP
5	101227155	rs112678913	G	C	100	PASS	AC=437;AF=0.0872604;AN=5008;NS=2504;DP=13261;EAS_AF=0.0278;AMR_AF=0.0216;AFR_AF=0.2368;EUR_AF=0.0338;SAS_AF=0.0481;AA=C|||;VT=SNP
5	101227328	rs67584371	G	T	100	PASS	AC=908;AF=0.18131;AN=5008;NS=2504;DP=15528;EAS_AF=0.0565;AMR_AF=0.134;AFR_AF=0.3449;EUR_AF=0.1978;SAS_AF=0.1053;AA=T|||;VT=SNP
5	101227838	rs56972284	C	A	100	PASS	AC=392;AF=0.0782748;AN=5008;NS=2504;DP=17796;EAS_AF=0.0278;AMR_AF=0.0202;AFR_AF=0.2027;EUR_AF=0.0338;SAS_AF=0.0491;AA=C|||;VT=SNP
5	101228173	rs13358179	A	C	100	PASS	AC=392;AF=0.0782748;AN=5008;NS=2504;DP=16586;EAS_AF=0.0278;AMR_AF=0.0202;AFR_AF=0.2027;EUR_AF=0.0338;SAS_AF=0.0491;AA=A|||;VT=SNP
5	101229445	rs72772453	A	T	100	PASS	AC=161;AF=0.0321486;AN=5008;NS=2504;DP=16187;EAS_AF=0.0288;AMR_AF=0.0375;AFR_AF=0.0106;EUR_AF=0.0577;SAS_AF=0.0348;AA=A|||;VT=SNP
5	101229501	rs68179857	T	C	100	PASS	AC=1166;AF=0.232827;AN=5008;NS=2504;DP=15542;EAS_AF=0.2619;AMR_AF=0.1383;AFR_AF=0.2065;EUR_AF=0.1958;SAS_AF=0.3436;AA=T|||;VT=SNP
5	101229571	rs57479988	A	G	100	PASS	AC=424;AF=0.0846645;AN=5008;NS=2504;DP=15236;EAS_AF=0.0278;AMR_AF=0.0202;AFR_AF=0.2269;EUR_AF=0.0338;SAS_AF=0.0491;AA=A|||;VT=SNP
5	101229996	rs6866575	C	T	100	PASS	AC=424;AF=0.0846645;AN=5008;NS=2504;DP=16360;EAS_AF=0.0278;AMR_AF=0.0202;AFR_AF=0.2269;EUR_AF=0.0338;SAS_AF=0.0491;AA=C|||;VT=SNP
5	101230143	rs111992270	G	A	100	PASS	AC=1166;AF=0.232827;AN=5008;NS=2504;DP=16635;EAS_AF=0.2619;AMR_AF=0.1383;AFR_AF=0.2065;EUR_AF=0.1958;SAS_AF=0.3436;AA=G|||;VT=SNP
5	101230263	rs13181336	C	T	100	PASS	AC=1621;AF=0.323682;AN=5008;NS=2504;DP=22261;EAS_AF=0.5685;AMR_AF=0.3847;AFR_AF=0.1573;EUR_AF=0.2773;SAS_AF=0.3006;AA=c|||;VT=SNP
5	101230878	rs34762033	A	G	100	PASS	AC=1618;AF=0.323083;AN=5008;NS=2504;DP=12698;EAS_AF=0.5685;AMR_AF=0.3847;AFR_AF=0.1566;EUR_AF=0.2773;SAS_AF=0.2986;AA=A|||;VT=SNP
5	101231164	rs35100438	T	C	100	PASS	AC=962;AF=0.192093;AN=5008;NS=2504;DP=13835;EAS_AF=0.1131;AMR_AF=0.3271;AFR_AF=0.0408;EUR_AF=0.3211;SAS_AF=0.2495;AA=T|||;VT=SNP
5	101231572	rs11747949	T	C	100	PASS	AC=1207;AF=0.241014;AN=5008;NS=2504;DP=16703;EAS_AF=0.1131;AMR_AF=0.3386;AFR_AF=0.211;EUR_AF=0.331;SAS_AF=0.2515;AA=T|||;VT=SNP
5	101231971	rs6596183	A	G	100	PASS	AC=1162;AF=0.232029;AN=5008;NS=2504;DP=16660;EAS_AF=0.2619;AMR_AF=0.1369;AFR_AF=0.205;EUR_AF=0.1948;SAS_AF=0.3436;AA=A|||;VT=SNP
5	101232512	rs9327694	T	C	100	PASS	AC=471;AF=0.0940495;AN=5008;NS=2504;DP=16870;EAS_AF=0.0288;AMR_AF=0.1124;AFR_AF=0.1082;EUR_AF=0.164;SAS_AF=0.0573;AA=T|||;VT=SNP
5	101233183	rs73776686	A	C	100	PASS	AC=427;AF=0.0852636;AN=5008;NS=2504;DP=14049;EAS_AF=0.0278;AMR_AF=0.0202;AFR_AF=0.23;EUR_AF=0.0338;SAS_AF=0.0481;AA=A|||;VT=SNP
5	101233528	rs73776687	G	A	100	PASS	AC=389;AF=0.0776757;AN=5008;NS=2504;DP=16546;EAS_AF=0.0278;AMR_AF=0.0202;AFR_AF=0.2012;EUR_AF=0.0338;SAS_AF=0.0481;AA=G|||;VT=SNP
5	101233723	rs73776688	C	T	100	PASS	AC=426;AF=0.0850639;AN=5008;NS=2504;DP=19088;EAS_AF=0.0278;AMR_AF=0.0202;AFR_AF=0.2254;EUR_AF=0.0348;SAS_AF=0.0521;AA=C|||;VT=SNP
5	101234121	rs9285932	G	T	100	PASS	AC=815;AF=0.16274;AN=5008;NS=2504;DP=14661;EAS_AF=0.0278;AMR_AF=0.1009;AFR_AF=0.3782;EUR_AF=0.1431;SAS_AF=0.0746;AA=T|||;VT=SNP
5	101234366	rs34201639	C	A	100	PASS	AC=1165;AF=0.232628;AN=5008;NS=2504;DP=10987;EAS_AF=0.1151;AMR_AF=0.3386;AFR_AF=0.1838;EUR_AF=0.325;SAS_AF=0.2495;AA=C|||;VT=SNP
5	101234437	rs10477765	T	C	100	PASS	AC=1667;AF=0.332867;AN=5008;NS=2504;DP=9532;EAS_AF=0.2907;AMR_AF=0.1614;AFR_AF=0.4841;EUR_AF=0.2376;SAS_AF=0.3916;AA=T|||;VT=SNP
5	101234570	rs10479085	C	A	100	PASS	AC=466;AF=0.0930511;AN=5008;NS=2504;DP=11551;EAS_AF=0.0278;AMR_AF=0.0216;AFR_AF=0.2526;EUR_AF=0.0368;SAS_AF=0.0532;AA=C|||;VT=SNP
5	101234823	rs74986636	G	A	100	PASS	AC=463;AF=0.0924521;AN=5008;NS=2504;DP=12350;EAS_AF=0.0278;AMR_AF=0.0216;AFR_AF=0.2511;EUR_AF=0.0358;SAS_AF=0.0532;AA=G|||;VT=SNP
5	101235813	rs72772461	T	C	100	PASS	AC=160;AF=0.0319489;AN=5008;NS=2504;DP=17841;EAS_AF=0.0278;AMR_AF=0.0375;AFR_AF=0.0106;EUR_AF=0.0577;SAS_AF=0.0348;AA=T|||;VT=SNP
5	101235852	rs10075886	G	C	100	PASS	AC=462;AF=0.0922524;AN=5008;NS=2504;DP=17616;EAS_AF=0.0268;AMR_AF=0.0216;AFR_AF=0.2511;EUR_AF=0.0358;SAS_AF=0.0532;AA=G|||;VT=SNP
5	101236282	rs10077563	G	A	100	PASS	AC=2070;AF=0.413339;AN=5008;NS=2504;DP=16736;EAS_AF=0.5942;AMR_AF=0.4006;AFR_AF=0.4085;EUR_AF=0.3082;SAS_AF=0.3507;AA=G|||;VT=SNP
5	101236352	rs17259938	G	A	100	PASS	AC=160;AF=0.0319489;AN=5008;NS=2504;DP=17948;EAS_AF=0.0278;AMR_AF=0.0375;AFR_AF=0.0106;EUR_AF=0.0577;SAS_AF=0.0348;AA=G|||;VT=SNP
5	101236501	rs10042737	A	G	100	PASS	AC=1480;AF=0.295527;AN=5008;NS=2504;DP=17593;EAS_AF=0.2619;AMR_AF=0.2147;AFR_AF=0.3048;EUR_AF=0.3082;SAS_AF=0.362;AA=A|||;VT=SNP
5	101236945	rs73776690	T	A	100	PASS	AC=430;AF=0.0858626;AN=5008;NS=2504;DP=19901;EAS_AF=0.0268;AMR_AF=0.0216;AFR_AF=0.2269;EUR_AF=0.0358;SAS_AF=0.0532;AA=T|||;VT=SNP
5	101237125	rs66873638	C	T	100	PASS	AC=1141;AF=0.227835;AN=5008;NS=2504;DP=19866;EAS_AF=0.2619;AMR_AF=0.1398;AFR_AF=0.1876;EUR_AF=0.1988;SAS_AF=0.3395;AA=C|||;VT=SNP
5	101237178	rs13360941	T	C	100	PASS	AC=430;AF=0.0858626;AN=5008;NS=2504;DP=20906;EAS_AF=0.0268;AMR_AF=0.0216;AFR_AF=0.2269;EUR_AF=0.0358;SAS_AF=0.0532;AA=T|||;VT=SNP
5	101237197	rs34883281	C	T	100	PASS	AC=975;AF=0.194688;AN=5008;NS=2504;DP=21320;EAS_AF=0.1151;AMR_AF=0.33;AFR_AF=0.0469;EUR_AF=0.3201;SAS_AF=0.2515;AA=C|||;VT=SNP
5	101237585	rs68101454	C	T	100	PASS	AC=1606;AF=0.320687;AN=5008;NS=2504;DP=14361;EAS_AF=0.5665;AMR_AF=0.379;AFR_AF=0.1566;EUR_AF=0.2724;SAS_AF=0.2975;AA=C|||;VT=SNP
5	101237809	rs13153577	C	T	100	PASS	AC=1606;AF=0.320687;AN=5008;NS=2504;DP=14655;EAS_AF=0.5665;AMR_AF=0.3775;AFR_AF=0.1573;EUR_AF=0.2724;SAS_AF=0.2975;AA=C|||;VT=SNP
5	101240273	rs4703196	C	T	100	PASS	AC=159;AF=0.0317492;AN=5008;NS=2504;DP=16795;EAS_AF=0.0288;AMR_AF=0.036;AFR_AF=0.0106;EUR_AF=0.0567;SAS_AF=0.0348;AA=C|||;VT=SNP
5	101240466	rs17143925	T	C	100	PASS	AC=698;AF=0.139377;AN=5008;NS=2504;DP=17645;EAS_AF=0.2331;AMR_AF=0.0893;AFR_AF=0.0378;EUR_AF=0.1143;SAS_AF=0.2413;AA=T|||;VT=SNP
5	101240965	rs718724	G	T	100	PASS	AC=1572;AF=0.313898;AN=5008;NS=2504;DP=17110;EAS_AF=0.5427;AMR_AF=0.3689;AFR_AF=0.1551;EUR_AF=0.2734;SAS_AF=0.2955;AA=G|||;VT=SNP
5	101240966	rs4703010	C	T	100	PASS	AC=1572;AF=0.313898;AN=5008;NS=2504;DP=17143;EAS_AF=0.5427;AMR_AF=0.3689;AFR_AF=0.1551;EUR_AF=0.2734;SAS_AF=0.2955;AA=C|||;VT=SNP
5	101241278	rs4703197	A	G	100	PASS	AC=1574;AF=0.314297;AN=5008;NS=2504;DP=15248;EAS_AF=0.5427;AMR_AF=0.3689;AFR_AF=0.1558;EUR_AF=0.2734;SAS_AF=0.2965;AA=A|||;VT=SNP
5	101241592	rs67714679	C	G	100	PASS	AC=1148;AF=0.229233;AN=5008;NS=2504;DP=16976;EAS_AF=0.2649;AMR_AF=0.1398;AFR_AF=0.1899;EUR_AF=0.1998;SAS_AF=0.3395;AA=C|||;VT=SNP
5	101241845	rs58330681	T	C	100	PASS	AC=438;AF=0.0874601;AN=5008;NS=2504;DP=16255;EAS_AF=0.0298;AMR_AF=0.0216;AFR_AF=0.2307;EUR_AF=0.0368;SAS_AF=0.0521;AA=T|||;VT=SNP
5	101242395	rs4642340	C	T	100	PASS	AC=3223;AF=0.64357;AN=5008;NS=2504;DP=19459;EAS_AF=0.4306;AMR_AF=0.5937;AFR_AF=0.7927;EUR_AF=0.671;SAS_AF=0.6687;AA=T|||;VT=SNP
5	101242411	rs36105257	C	T	100	PASS	AC=1570;AF=0.313498;AN=5008;NS=2504;DP=19467;EAS_AF=0.5407;AMR_AF=0.3689;AFR_AF=0.1551;EUR_AF=0.2724;SAS_AF=0.2965;AA=C|||;VT=SNP
5	101242529	rs57348543	T	C	100	PASS	AC=1150;AF=0.229633;AN=5008;NS=2504;DP=19368;EAS_AF=0.2659;AMR_AF=0.1398;AFR_AF=0.1906;EUR_AF=0.1998;SAS_AF=0.3395;AA=T|||;VT=SNP
5	101242668	rs10463923	G	A	100	PASS	AC=1569;AF=0.313299;AN=5008;NS=2504;DP=19925;EAS_AF=0.5407;AMR_AF=0.3674;AFR_AF=0.1551;EUR_AF=0.2724;SAS_AF=0.2965;AA=G|||;VT=SNP
5	101243799	rs11740463	A	G	100	PASS	AC=590;AF=0.117812;AN=5008;NS=2504;DP=20033;EAS_AF=0.0407;AMR_AF=0.196;AFR_AF=0.0356;EUR_AF=0.2734;SAS_AF=0.093;AA=A|||;VT=SNP
5	101244667	rs11741297	A	C	100	PASS	AC=996;AF=0.198882;AN=5008;NS=2504;DP=13466;EAS_AF=0.1339;AMR_AF=0.3401;AFR_AF=0.0424;EUR_AF=0.3191;SAS_AF=0.2536;AA=A|||;VT=SNP
5	101244999	rs6890463	G	C	100	PASS	AC=1411;AF=0.281749;AN=5008;NS=2504;DP=9479;EAS_AF=0.1637;AMR_AF=0.3617;AFR_AF=0.2557;EUR_AF=0.3559;SAS_AF=0.3057;AA=G|||;VT=SNP
5	101245214	rs35467705	C	T	100	PASS	AC=998;AF=0.199281;AN=5008;NS=2504;DP=12872;EAS_AF=0.1339;AMR_AF=0.3401;AFR_AF=0.0431;EUR_AF=0.3191;SAS_AF=0.2546;AA=C|||;VT=SNP
5	101246211	rs975559	C	T	100	PASS	AC=4718;AF=0.942093;AN=5008;NS=2504;DP=19970;EAS_AF=0.9673;AMR_AF=0.9582;AFR_AF=0.8971;EUR_AF=0.9423;SAS_AF=0.9652;AA=T|||;VT=SNP
5	101246224	rs11948817	T	C	100	PASS	AC=1247;AF=0.249002;AN=5008;NS=2504;DP=20597;EAS_AF=0.2639;AMR_AF=0.1441;AFR_AF=0.2617;EUR_AF=0.2018;SAS_AF=0.3395;AA=T|||;VT=SNP
5	101246850	rs12513702	A	T	100	PASS	AC=4297;AF=0.858027;AN=5008;NS=2504;DP=18198;EAS_AF=0.9673;AMR_AF=0.8761;AFR_AF=0.7269;EUR_AF=0.827;SAS_AF=0.9417;AA=T|||;VT=SNP
5	101247348	rs12652903	T	C	100	PASS	AC=4337;AF=0.866014;AN=5008;NS=2504;DP=16659;EAS_AF=0.9673;AMR_AF=0.8761;AFR_AF=0.7519;EUR_AF=0.833;SAS_AF=0.9427;AA=C|||;VT=SNP
5	101247536	rs28878896	G	A	100	PASS	AC=413;AF=0.0824681;AN=5008;NS=2504;DP=19110;EAS_AF=0.0298;AMR_AF=0.0216;AFR_AF=0.2126;EUR_AF=0.0368;SAS_AF=0.0511;AA=G|||;VT=SNP
5	101248162	rs7732855	T	G	100	PASS	AC=3087;AF=0.616414;AN=5008;NS=2504;DP=15450;EAS_AF=0.7034;AMR_AF=0.7334;AFR_AF=0.4909;EUR_AF=0.6272;SAS_AF=0.6022;AA=T|||;VT=SNP
5	101249948	rs67599999	C	T	100	PASS	AC=1148;AF=0.229233;AN=5008;NS=2504;DP=12294;EAS_AF=0.2639;AMR_AF=0.1398;AFR_AF=0.1891;EUR_AF=0.2018;SAS_AF=0.3395;AA=C|||;VT=SNP
5	101250074	rs73776693	T	C	100	PASS	AC=1072;AF=0.214058;AN=5008;NS=2504;DP=8315;EAS_AF=0.2639;AMR_AF=0.1369;AFR_AF=0.1354;EUR_AF=0.1988;SAS_AF=0.3395;AA=T|||;VT=SNP
5	101250728	rs56358829	G	A	100	PASS	AC=413;AF=0.0824681;AN=5008;NS=2504;DP=17876;EAS_AF=0.0298;AMR_AF=0.0216;AFR_AF=0.2126;EUR_AF=0.0368;SAS_AF=0.0511;AA=G|||;VT=SNP
5	101251100	rs6885663	C	A	100	PASS	AC=423;AF=0.0844649;AN=5008;NS=2504;DP=18719;EAS_AF=0.0298;AMR_AF=0.0231;AFR_AF=0.2194;EUR_AF=0.0368;SAS_AF=0.0511;AA=C|||;VT=SNP
5	101251101	rs72772465	G	A	100	PASS	AC=1146;AF=0.228834;AN=5008;NS=2504;DP=18698;EAS_AF=0.2639;AMR_AF=0.1398;AFR_AF=0.1884;EUR_AF=0.2008;SAS_AF=0.3395;AA=G|||;VT=SNP
5	101252278	rs1453114	C	T	100	PASS	AC=1143;AF=0.228235;AN=5008;NS=2504;DP=15581;EAS_AF=0.2639;AMR_AF=0.1398;AFR_AF=0.1868;EUR_AF=0.1998;SAS_AF=0.3395;AA=C|||;VT=SNP
5	101252617	rs72772466	G	A	100	PASS	AC=165;AF=0.0329473;AN=5008;NS=2504;DP=13306;EAS_AF=0.0327;AMR_AF=0.036;AFR_AF=0.0106;EUR_AF=0.0577;SAS_AF=0.0358;AA=G|||;VT=SNP
5	101253793	rs13154682	A	G	100	PASS	AC=2565;AF=0.512181;AN=5008;NS=2504;DP=13056;EAS_AF=0.6736;AMR_AF=0.7089;AFR_AF=0.1974;EUR_AF=0.5905;SAS_AF=0.5511;AA=A|||;VT=SNP
5	101254117	rs10074519	G	C	100	PASS	AC=4298;AF=0.858227;AN=5008;NS=2504;DP=11755;EAS_AF=0.9673;AMR_AF=0.8761;AFR_AF=0.7269;EUR_AF=0.827;SAS_AF=0.9427;AA=G|||;VT=SNP
5	101254267	rs10060108	C	T	100	PASS	AC=3083;AF=0.615615;AN=5008;NS=2504;DP=13297;EAS_AF=0.7034;AMR_AF=0.732;AFR_AF=0.4887;EUR_AF=0.6272;SAS_AF=0.6022;AA=C|||;VT=SNP
5	101255389	rs72772467	C	T	100	PASS	AC=161;AF=0.0321486;AN=5008;NS=2504;DP=16965;EAS_AF=0.0327;AMR_AF=0.036;AFR_AF=0.0083;EUR_AF=0.0577;SAS_AF=0.0348;AA=C|||;VT=SNP
5	101256092	rs11743125	T	C	100	PASS	AC=3088;AF=0.616613;AN=5008;NS=2504;DP=16989;EAS_AF=0.7034;AMR_AF=0.7334;AFR_AF=0.4917;EUR_AF=0.6272;SAS_AF=0.6022;AA=T|||;VT=SNP
5	101256256	rs55702414	T	C	100	PASS	AC=1144;AF=0.228435;AN=5008;NS=2504;DP=16514;EAS_AF=0.2639;AMR_AF=0.1398;AFR_AF=0.1876;EUR_AF=0.1998;SAS_AF=0.3395;AA=C|||;VT=SNP
5	101256472	rs7724223	C	G	100	PASS	AC=4337;AF=0.866014;AN=5008;NS=2504;DP=17924;EAS_AF=0.9673;AMR_AF=0.8761;AFR_AF=0.7519;EUR_AF=0.833;SAS_AF=0.9427;AA=G|||;VT=SNP
5	101258526	rs114878047	C	G	100	PASS	AC=1146;AF=0.228834;AN=5008;NS=2504;DP=20657;EAS_AF=0.2639;AMR_AF=0.1398;AFR_AF=0.1891;EUR_AF=0.1998;SAS_AF=0.3395;AA=g|||;VT=SNP
5	101260738	rs72772468	A	G	100	PASS	AC=164;AF=0.0327476;AN=5008;NS=2504;DP=13386;EAS_AF=0.0327;AMR_AF=0.036;AFR_AF=0.0106;EUR_AF=0.0577;SAS_AF=0.0348;AA=a|||;VT=SNP
5	101260871	rs115156772	C	T	100	PASS	AC=78;AF=0.0155751;AN=5008;NS=2504;DP=15043;EAS_AF=0.0327;AMR_AF=0.0144;AFR_AF=0.0083;EUR_AF=0.0129;SAS_AF=0.0112;AA=c|||;VT=SNP
5	101261862	rs72772469	T	C	100	PASS	AC=163;AF=0.0325479;AN=5008;NS=2504;DP=19343;EAS_AF=0.0317;AMR_AF=0.036;AFR_AF=0.0106;EUR_AF=0.0577;SAS_AF=0.0348;AA=t|||;VT=SNP
5	101262931	rs13178757	T	A	100	PASS	AC=999;AF=0.199481;AN=5008;NS=2504;DP=16356;EAS_AF=0.1349;AMR_AF=0.3415;AFR_AF=0.0424;EUR_AF=0.3201;SAS_AF=0.2536;AA=t|||;VT=SNP
5	101262974	rs1377376	T	A	100	PASS	AC=703;AF=0.140375;AN=5008;NS=2504;DP=16111;EAS_AF=0.0327;AMR_AF=0.1239;AFR_AF=0.2723;EUR_AF=0.167;SAS_AF=0.0573;AA=t|||;VT=SNP
5	101263051	rs9327700	A	C	100	PASS	AC=1913;AF=0.381989;AN=5008;NS=2504;DP=15634;EAS_AF=0.2946;AMR_AF=0.2666;AFR_AF=0.5076;EUR_AF=0.3688;SAS_AF=0.3978;AA=c|||;VT=SNP
5	101264086	rs141427708	T	A	100	PASS	AC=164;AF=0.0327476;AN=5008;NS=2504;DP=14710;EAS_AF=0.0327;AMR_AF=0.036;AFR_AF=0.0106;EUR_AF=0.0577;SAS_AF=0.0348;AA=T|||;VT=SNP
5	101264120	rs9327701	T	G	100	PASS	AC=1105;AF=0.220647;AN=5008;NS=2504;DP=14128;EAS_AF=0.0625;AMR_AF=0.1484;AFR_AF=0.475;EUR_AF=0.2038;SAS_AF=0.1084;AA=T|||;VT=SNP
5	101264974	rs72772471	C	T	100	PASS	AC=164;AF=0.0327476;AN=5008;NS=2504;DP=11709;EAS_AF=0.0327;AMR_AF=0.036;AFR_AF=0.0106;EUR_AF=0.0577;SAS_AF=0.0348;AA=C|||;VT=SNP
5	101265568	rs6886290	A	C	100	PASS	AC=2444;AF=0.488019;AN=5008;NS=2504;DP=16711;EAS_AF=0.3274;AMR_AF=0.2911;AFR_AF=0.8026;EUR_AF=0.4095;SAS_AF=0.4489;AA=C|||;VT=SNP
5	101265865	rs11952711	C	T	100	PASS	AC=2443;AF=0.487819;AN=5008;NS=2504;DP=16085;EAS_AF=0.3264;AMR_AF=0.2911;AFR_AF=0.8026;EUR_AF=0.4095;SAS_AF=0.4489;AA=T|||;VT=SNP
5	101265926	rs12187538	C	A	100	PASS	AC=2443;AF=0.487819;AN=5008;NS=2504;DP=16545;EAS_AF=0.3264;AMR_AF=0.2911;AFR_AF=0.8026;EUR_AF=0.4095;SAS_AF=0.4489;AA=A|||;VT=SNP
5	101267157	rs72772472	C	G	100	PASS	AC=164;AF=0.0327476;AN=5008;NS=2504;DP=15898;EAS_AF=0.0327;AMR_AF=0.036;AFR_AF=0.0106;EUR_AF=0.0577;SAS_AF=0.0348;AA=C|||;VT=SNP
5	101267244	rs6897341	A	G	100	PASS	AC=714;AF=0.142572;AN=5008;NS=2504;DP=16403;EAS_AF=0.0327;AMR_AF=0.1239;AFR_AF=0.2753;EUR_AF=0.173;SAS_AF=0.0583;AA=A|||;VT=SNP
5	101267656	rs4401550	T	A	100	PASS	AC=1920;AF=0.383387;AN=5008;NS=2504;DP=15204;EAS_AF=0.2966;AMR_AF=0.2666;AFR_AF=0.5083;EUR_AF=0.3728;SAS_AF=0.3978;AA=A|||;VT=SNP
5	101268179	rs4403149	T	C	100	PASS	AC=715;AF=0.142772;AN=5008;NS=2504;DP=20151;EAS_AF=0.0327;AMR_AF=0.1239;AFR_AF=0.2753;EUR_AF=0.174;SAS_AF=0.0583;AA=T|||;VT=SNP
5	101268326	rs67048618	G	A	100	PASS	AC=1140;AF=0.227636;AN=5008;NS=2504;DP=19744;EAS_AF=0.2639;AMR_AF=0.1398;AFR_AF=0.1846;EUR_AF=0.1998;SAS_AF=0.3395;AA=G|||;VT=SNP
5	101269523	rs17326045	G	C	100	PASS	AC=714;AF=0.142572;AN=5008;NS=2504;DP=3386;EAS_AF=0.0327;AMR_AF=0.1239;AFR_AF=0.2753;EUR_AF=0.173;SAS_AF=0.0583;AA=G|||;VT=SNP
5	101269538	rs17144170	C	T	100	PASS	AC=676;AF=0.134984;AN=5008;NS=2504;DP=5844;EAS_AF=0.0327;AMR_AF=0.1239;AFR_AF=0.2519;EUR_AF=0.167;SAS_AF=0.0573;AA=C|||;VT=SNP
5	101269672	rs17144177	A	C	100	PASS	AC=3443;AF=0.6875;AN=5008;NS=2504;DP=17238;EAS_AF=0.4613;AMR_AF=0.6326;AFR_AF=0.8457;EUR_AF=0.7296;SAS_AF=0.7025;AA=C|||;VT=SNP
5	101269913	rs55657677	A	C	100	PASS	AC=1132;AF=0.226038;AN=5008;NS=2504;DP=14355;EAS_AF=0.2639;AMR_AF=0.134;AFR_AF=0.1815;EUR_AF=0.1998;SAS_AF=0.3395;AA=A|||;VT=SNP
5	101270022	rs72772473	G	A	100	PASS	AC=674;AF=0.134585;AN=5008;NS=2504;DP=14086;EAS_AF=0.0327;AMR_AF=0.1239;AFR_AF=0.2504;EUR_AF=0.167;SAS_AF=0.0573;AA=G|||;VT=SNP
5	101270023	rs10079111	A	C	100	PASS	AC=414;AF=0.0826677;AN=5008;NS=2504;DP=14079;EAS_AF=0.0298;AMR_AF=0.0216;AFR_AF=0.2133;EUR_AF=0.0368;SAS_AF=0.0511;AA=A|||;VT=SNP
5	101271680	rs10053254	T	C	100	PASS	AC=726;AF=0.144968;AN=5008;NS=2504;DP=9704;EAS_AF=0.0327;AMR_AF=0.1239;AFR_AF=0.2844;EUR_AF=0.173;SAS_AF=0.0583;AA=T|||;VT=SNP
5	101272125	rs4380619	G	A	100	PASS	AC=725;AF=0.144768;AN=5008;NS=2504;DP=15256;EAS_AF=0.0327;AMR_AF=0.1239;AFR_AF=0.2844;EUR_AF=0.173;SAS_AF=0.0573;AA=G|||;VT=SNP
5	101272479	rs72772476	T	A	100	PASS	AC=164;AF=0.0327476;AN=5008;NS=2504;DP=18855;EAS_AF=0.0327;AMR_AF=0.036;AFR_AF=0.0106;EUR_AF=0.0577;SAS_AF=0.0348;AA=T|||;VT=SNP
5	101273255	rs7710956	C	T	100	PASS	AC=1972;AF=0.39377;AN=5008;NS=2504;DP=19538;EAS_AF=0.2897;AMR_AF=0.268;AFR_AF=0.5582;EUR_AF=0.3658;SAS_AF=0.3967;AA=T|||;VT=SNP
5	101273578	rs6596199	T	G	100	PASS	AC=1971;AF=0.39357;AN=5008;NS=2504;DP=17609;EAS_AF=0.2887;AMR_AF=0.268;AFR_AF=0.5582;EUR_AF=0.3658;SAS_AF=0.3967;AA=G|||;VT=SNP
5	101273651	rs6596200	A	G	100	PASS	AC=1971;AF=0.39357;AN=5008;NS=2504;DP=18216;EAS_AF=0.2887;AMR_AF=0.268;AFR_AF=0.5582;EUR_AF=0.3658;SAS_AF=0.3967;AA=G|||;VT=SNP
5	101273840	rs67209954	G	A	100	PASS	AC=1036;AF=0.206869;AN=5008;NS=2504;DP=17068;EAS_AF=0.255;AMR_AF=0.1311;AFR_AF=0.1233;EUR_AF=0.1918;SAS_AF=0.3395;AA=G|||;VT=SNP
5	101274397	rs10059487	T	C	100	PASS	AC=403;AF=0.0804712;AN=5008;NS=2504;DP=19846;EAS_AF=0.0298;AMR_AF=0.0216;AFR_AF=0.2042;EUR_AF=0.0368;SAS_AF=0.0521;AA=T|||;VT=SNP
5	101274565	rs35975344	T	A	100	PASS	AC=725;AF=0.144768;AN=5008;NS=2504;DP=20791;EAS_AF=0.0327;AMR_AF=0.1239;AFR_AF=0.2844;EUR_AF=0.173;SAS_AF=0.0573;AA=T|||;VT=SNP
5	101274725	rs11954229	G	C	100	PASS	AC=1970;AF=0.393371;AN=5008;NS=2504;DP=18492;EAS_AF=0.2887;AMR_AF=0.268;AFR_AF=0.5575;EUR_AF=0.3658;SAS_AF=0.3967;AA=C|||;VT=SNP
5	101274823	rs11242233	G	A	100	PASS	AC=3436;AF=0.686102;AN=5008;NS=2504;DP=19601;EAS_AF=0.4613;AMR_AF=0.6311;AFR_AF=0.8419;EUR_AF=0.7286;SAS_AF=0.7025;AA=A|||;VT=SNP
5	101274892	rs12054840	A	G	100	PASS	AC=1966;AF=0.392572;AN=5008;NS=2504;DP=19539;EAS_AF=0.2897;AMR_AF=0.268;AFR_AF=0.553;EUR_AF=0.3658;SAS_AF=0.3978;AA=G|||;VT=SNP
5	101274941	rs12054841	A	C	100	PASS	AC=1140;AF=0.227636;AN=5008;NS=2504;DP=18205;EAS_AF=0.2569;AMR_AF=0.134;AFR_AF=0.1982;EUR_AF=0.1928;SAS_AF=0.3395;AA=A|||;VT=SNP
5	101274964	rs74351297	T	C	100	PASS	AC=406;AF=0.0810703;AN=5008;NS=2504;DP=17857;EAS_AF=0.0298;AMR_AF=0.0216;AFR_AF=0.2073;EUR_AF=0.0368;SAS_AF=0.0511;AA=T|||;VT=SNP
5	101275126	rs78180622	C	T	100	PASS	AC=373;AF=0.0744808;AN=5008;NS=2504;DP=17748;EAS_AF=0.0298;AMR_AF=0.0202;AFR_AF=0.1831;EUR_AF=0.0368;SAS_AF=0.0511;AA=C|||;VT=SNP
5	101276832	rs66859619	T	G	100	PASS	AC=1100;AF=0.219649;AN=5008;NS=2504;DP=18758;EAS_AF=0.2569;AMR_AF=0.134;AFR_AF=0.1679;EUR_AF=0.1928;SAS_AF=0.3395;AA=T|||;VT=SNP
5	101277148	rs6862858	C	T	100	PASS	AC=1996;AF=0.398562;AN=5008;NS=2504;DP=17795;EAS_AF=0.2897;AMR_AF=0.268;AFR_AF=0.5764;EUR_AF=0.3658;SAS_AF=0.3967;AA=T|||;VT=SNP
5	101277994	rs9327708	T	C	100	PASS	AC=1963;AF=0.391973;AN=5008;NS=2504;DP=20114;EAS_AF=0.2897;AMR_AF=0.268;AFR_AF=0.5514;EUR_AF=0.3658;SAS_AF=0.3967;AA=C|||;VT=SNP
5	101278005	rs72772479	T	A	100	PASS	AC=1101;AF=0.219848;AN=5008;NS=2504;DP=20148;EAS_AF=0.2569;AMR_AF=0.134;AFR_AF=0.1687;EUR_AF=0.1928;SAS_AF=0.3395;AA=T|||;VT=SNP
5	101279557	rs1597902	T	C	100	PASS	AC=735;AF=0.146765;AN=5008;NS=2504;DP=16950;EAS_AF=0.0327;AMR_AF=0.1239;AFR_AF=0.2912;EUR_AF=0.174;SAS_AF=0.0573;AA=T|||;VT=SNP
5	101279742	rs67235080	C	A	100	PASS	AC=1100;AF=0.219649;AN=5008;NS=2504;DP=21398;EAS_AF=0.2569;AMR_AF=0.134;AFR_AF=0.1679;EUR_AF=0.1928;SAS_AF=0.3395;AA=C|||;VT=SNP
5	101280049	rs4293885	G	A	100	PASS	AC=2421;AF=0.483427;AN=5008;NS=2504;DP=19903;EAS_AF=0.3175;AMR_AF=0.2911;AFR_AF=0.7988;EUR_AF=0.4026;SAS_AF=0.4479;AA=A|||;VT=SNP
5	101280940	rs67260866	T	C	100	PASS	AC=1034;AF=0.20647;AN=5008;NS=2504;DP=17059;EAS_AF=0.255;AMR_AF=0.1311;AFR_AF=0.121;EUR_AF=0.1928;SAS_AF=0.3395;AA=T|||;VT=SNP
5	101281192	rs1453116	C	A	100	PASS	AC=1097;AF=0.21905;AN=5008;NS=2504;DP=16731;EAS_AF=0.256;AMR_AF=0.134;AFR_AF=0.1672;EUR_AF=0.1928;SAS_AF=0.3384;AA=C|||;VT=SNP
5	101283122	rs72772484	A	G	100	PASS	AC=1100;AF=0.219649;AN=5008;NS=2504;DP=16457;EAS_AF=0.256;AMR_AF=0.134;AFR_AF=0.1679;EUR_AF=0.1938;SAS_AF=0.3395;AA=-|||;VT=SNP
5	101283419	rs34368868	C	A	100	PASS	AC=1014;AF=0.202476;AN=5008;NS=2504;DP=15775;EAS_AF=0.1429;AMR_AF=0.3401;AFR_AF=0.0431;EUR_AF=0.325;SAS_AF=0.2556;AA=C|||;VT=SNP
5	101285264	rs7728650	G	T	100	PASS	AC=734;AF=0.146565;AN=5008;NS=2504;DP=17874;EAS_AF=0.0327;AMR_AF=0.1239;AFR_AF=0.2912;EUR_AF=0.173;SAS_AF=0.0573;AA=G|||;VT=SNP
5	101285347	rs7711691	A	G	100	PASS	AC=1962;AF=0.391773;AN=5008;NS=2504;DP=16081;EAS_AF=0.2887;AMR_AF=0.268;AFR_AF=0.5507;EUR_AF=0.3668;SAS_AF=0.3967;AA=G|||;VT=SNP
5	101285526	rs72772488	T	C	100	PASS	AC=164;AF=0.0327476;AN=5008;NS=2504;DP=14966;EAS_AF=0.0327;AMR_AF=0.036;AFR_AF=0.0106;EUR_AF=0.0577;SAS_AF=0.0348;AA=T|||;VT=SNP
5	101285841	rs11960150	A	G	100	PASS	AC=1100;AF=0.219649;AN=5008;NS=2504;DP=14910;EAS_AF=0.256;AMR_AF=0.134;AFR_AF=0.1679;EUR_AF=0.1938;SAS_AF=0.3395;AA=A|||;VT=SNP
5	101285899	rs199877977	A	T	100	PASS	AC=164;AF=0.0327476;AN=5008;NS=2504;DP=4040;EAS_AF=0.0327;AMR_AF=0.036;AFR_AF=0.0106;EUR_AF=0.0577;SAS_AF=0.0348;AA=A|||;VT=SNP
5	101286185	rs6880942	T	A	100	PASS	AC=725;AF=0.144768;AN=5008;NS=2504;DP=14806;EAS_AF=0.0327;AMR_AF=0.1239;AFR_AF=0.2897;EUR_AF=0.167;SAS_AF=0.0562;AA=T|||;VT=SNP
5	101286215	rs6881094	T	C	100	PASS	AC=733;AF=0.146366;AN=5008;NS=2504;DP=14938;EAS_AF=0.0327;AMR_AF=0.1239;AFR_AF=0.2905;EUR_AF=0.173;SAS_AF=0.0573;AA=T|||;VT=SNP
5	101287002	rs34274547	A	G	100	PASS	AC=1012;AF=0.202077;AN=5008;NS=2504;DP=15698;EAS_AF=0.1429;AMR_AF=0.3401;AFR_AF=0.0424;EUR_AF=0.325;SAS_AF=0.2546;AA=A|||;VT=SNP
5	101287088	rs6596210	C	T	100	PASS	AC=1995;AF=0.398363;AN=5008;NS=2504;DP=16956;EAS_AF=0.2887;AMR_AF=0.268;AFR_AF=0.5756;EUR_AF=0.3668;SAS_AF=0.3967;AA=T|||;VT=SNP
5	101288063	rs72772495	A	G	100	PASS	AC=164;AF=0.0327476;AN=5008;NS=2504;DP=17619;EAS_AF=0.0327;AMR_AF=0.036;AFR_AF=0.0106;EUR_AF=0.0577;SAS_AF=0.0348;AA=A|||;VT=SNP
5	101288888	rs4398609	A	C	100	PASS	AC=2423;AF=0.483826;AN=5008;NS=2504;DP=20631;EAS_AF=0.3175;AMR_AF=0.2911;AFR_AF=0.7988;EUR_AF=0.4036;SAS_AF=0.4489;AA=C|||;VT=SNP
5	101289038	rs6871418	G	A	100	PASS	AC=1170;AF=0.233626;AN=5008;NS=2504;DP=19707;EAS_AF=0.256;AMR_AF=0.1427;AFR_AF=0.2163;EUR_AF=0.1938;SAS_AF=0.3395;AA=G|||;VT=SNP
5	101289444	rs10056738	A	C	100	PASS	AC=1962;AF=0.391773;AN=5008;NS=2504;DP=18847;EAS_AF=0.2887;AMR_AF=0.268;AFR_AF=0.5507;EUR_AF=0.3668;SAS_AF=0.3967;AA=C|||;VT=SNP
5	101289759	rs10037540	A	C	100	PASS	AC=792;AF=0.158147;AN=5008;NS=2504;DP=19296;EAS_AF=0.0327;AMR_AF=0.1254;AFR_AF=0.3343;EUR_AF=0.173;SAS_AF=0.0573;AA=A|||;VT=SNP
5	101289860	rs72772498	G	A	100	PASS	AC=164;AF=0.0327476;AN=5008;NS=2504;DP=19744;EAS_AF=0.0327;AMR_AF=0.036;AFR_AF=0.0106;EUR_AF=0.0577;SAS_AF=0.0348;AA=G|||;VT=SNP
5	101291338	rs67126660	G	T	100	PASS	AC=1227;AF=0.245008;AN=5008;NS=2504;DP=22188;EAS_AF=0.256;AMR_AF=0.1427;AFR_AF=0.2595;EUR_AF=0.1938;SAS_AF=0.3395;AA=G|||;VT=SNP
5	101291960	rs6870397	T	C	100	PASS	AC=1159;AF=0.23143;AN=5008;NS=2504;DP=19529;EAS_AF=0.256;AMR_AF=0.1354;AFR_AF=0.2118;EUR_AF=0.1938;SAS_AF=0.3395;AA=T|||;VT=SNP
5	101292035	rs6874565	T	C	100	PASS	AC=1159;AF=0.23143;AN=5008;NS=2504;DP=20735;EAS_AF=0.256;AMR_AF=0.1354;AFR_AF=0.2118;EUR_AF=0.1938;SAS_AF=0.3395;AA=T|||;VT=SNP
5	101292586	rs10064858	T	C	100	PASS	AC=1997;AF=0.398762;AN=5008;NS=2504;DP=17195;EAS_AF=0.2887;AMR_AF=0.268;AFR_AF=0.5772;EUR_AF=0.3668;SAS_AF=0.3967;AA=C|||;VT=SNP
5	101293103	rs17260293	A	C	100	PASS	AC=164;AF=0.0327476;AN=5008;NS=2504;DP=15723;EAS_AF=0.0327;AMR_AF=0.036;AFR_AF=0.0106;EUR_AF=0.0577;SAS_AF=0.0348;AA=A|||;VT=SNP
5	101293403	rs10066960	T	C	100	PASS	AC=1997;AF=0.398762;AN=5008;NS=2504;DP=11045;EAS_AF=0.2887;AMR_AF=0.268;AFR_AF=0.5772;EUR_AF=0.3668;SAS_AF=0.3967;AA=C|||;VT=SNP
5	101293506	rs72774303	T	C	100	PASS	AC=164;AF=0.0327476;AN=5008;NS=2504;DP=10160;EAS_AF=0.0327;AMR_AF=0.036;AFR_AF=0.0106;EUR_AF=0.0577;SAS_AF=0.0348;AA=T|||;VT=SNP
5	101296370	rs73177198	G	T	100	PASS	AC=274;AF=0.0547125;AN=5008;NS=2504;DP=13260;EAS_AF=0.0337;AMR_AF=0.0331;AFR_AF=0.0598;EUR_AF=0.0636;SAS_AF=0.0757;AA=G|||;VT=SNP
5	101296934	rs67175274	G	T	100	PASS	AC=1155;AF=0.230631;AN=5008;NS=2504;DP=17536;EAS_AF=0.256;AMR_AF=0.1354;AFR_AF=0.2088;EUR_AF=0.1938;SAS_AF=0.3395;AA=G|||;VT=SNP
5	101297845	rs141056791	C	T	100	PASS	AC=166;AF=0.033147;AN=5008;NS=2504;DP=21596;EAS_AF=0.0327;AMR_AF=0.036;AFR_AF=0.0121;EUR_AF=0.0577;SAS_AF=0.0348;AA=C|||;VT=SNP
5	101298138	rs112051988	T	A	100	PASS	AC=1087;AF=0.217053;AN=5008;NS=2504;DP=15621;EAS_AF=0.256;AMR_AF=0.134;AFR_AF=0.1596;EUR_AF=0.1928;SAS_AF=0.3384;AA=T|||;VT=SNP
5	101298347	rs138949654	G	T	100	PASS	AC=421;AF=0.0840655;AN=5008;NS=2504;DP=13938;EAS_AF=0.0288;AMR_AF=0.0216;AFR_AF=0.2186;EUR_AF=0.0368;SAS_AF=0.0521;AA=G|||;VT=SNP
5	101298498	rs111509254	C	G	100	PASS	AC=1239;AF=0.247404;AN=5008;NS=2504;DP=11999;EAS_AF=0.256;AMR_AF=0.1441;AFR_AF=0.2678;EUR_AF=0.1938;SAS_AF=0.3395;AA=C|||;VT=SNP
5	101298653	rs4101064	A	G	100	PASS	AC=1636;AF=0.326677;AN=5008;NS=2504;DP=14807;EAS_AF=0.256;AMR_AF=0.2262;AFR_AF=0.4213;EUR_AF=0.3082;SAS_AF=0.362;AA=G|||;VT=SNP
5	101298752	rs17144726	T	C	100	PASS	AC=1219;AF=0.243411;AN=5008;NS=2504;DP=17859;EAS_AF=0.256;AMR_AF=0.1441;AFR_AF=0.2526;EUR_AF=0.1938;SAS_AF=0.3395;AA=T|||;VT=SNP
5	101298996	rs7719812	A	G	100	PASS	AC=1630;AF=0.325479;AN=5008;NS=2504;DP=16431;EAS_AF=0.256;AMR_AF=0.2233;AFR_AF=0.4183;EUR_AF=0.3082;SAS_AF=0.362;AA=G|||;VT=SNP
5	101299415	rs72774309	C	G	100	PASS	AC=165;AF=0.0329473;AN=5008;NS=2504;DP=18455;EAS_AF=0.0327;AMR_AF=0.0375;AFR_AF=0.0106;EUR_AF=0.0577;SAS_AF=0.0348;AA=C|||;VT=SNP
5	101299797	rs7700581	G	C	100	PASS	AC=3434;AF=0.685703;AN=5008;NS=2504;DP=16453;EAS_AF=0.4603;AMR_AF=0.6297;AFR_AF=0.8411;EUR_AF=0.7286;SAS_AF=0.7035;AA=C|||;VT=SNP
5	101299971	rs72774311	T	C	100	PASS	AC=164;AF=0.0327476;AN=5008;NS=2504;DP=17105;EAS_AF=0.0327;AMR_AF=0.036;AFR_AF=0.0106;EUR_AF=0.0577;SAS_AF=0.0348;AA=T|||;VT=SNP
5	101299990	rs17144741	G	A	100	PASS	AC=1089;AF=0.217452;AN=5008;NS=2504;DP=17088;EAS_AF=0.256;AMR_AF=0.134;AFR_AF=0.1596;EUR_AF=0.1938;SAS_AF=0.3395;AA=G|||;VT=SNP
5	101300329	rs10039075	C	T	100	PASS	AC=417;AF=0.0832668;AN=5008;NS=2504;DP=12475;EAS_AF=0.0288;AMR_AF=0.0216;AFR_AF=0.2171;EUR_AF=0.0358;SAS_AF=0.0511;AA=C|||;VT=SNP
5	101301597	rs56111034	T	C	100	PASS	AC=1027;AF=0.205072;AN=5008;NS=2504;DP=14554;EAS_AF=0.256;AMR_AF=0.1311;AFR_AF=0.115;EUR_AF=0.1928;SAS_AF=0.3395;AA=T|||;VT=SNP
5	101302400	rs9885490	T	C	100	PASS	AC=1635;AF=0.326478;AN=5008;NS=2504;DP=17344;EAS_AF=0.256;AMR_AF=0.2248;AFR_AF=0.4213;EUR_AF=0.3082;SAS_AF=0.362;AA=C|||;VT=SNP
5	101302703	rs11748633	T	G	100	PASS	AC=1013;AF=0.202276;AN=5008;NS=2504;DP=17650;EAS_AF=0.1429;AMR_AF=0.3415;AFR_AF=0.0424;EUR_AF=0.325;SAS_AF=0.2546;AA=T|||;VT=SNP
5	101302769	rs11748639	T	C	100	PASS	AC=1013;AF=0.202276;AN=5008;NS=2504;DP=15876;EAS_AF=0.1429;AMR_AF=0.3415;AFR_AF=0.0424;EUR_AF=0.325;SAS_AF=0.2546;AA=T|||;VT=SNP
5	101303484	rs6867506	T	C	100	PASS	AC=422;AF=0.0842652;AN=5008;NS=2504;DP=19688;EAS_AF=0.0288;AMR_AF=0.0216;AFR_AF=0.2194;EUR_AF=0.0368;SAS_AF=0.0521;AA=T|||;VT=SNP
5	101303569	rs6596221	T	G	100	PASS	AC=1635;AF=0.326478;AN=5008;NS=2504;DP=20099;EAS_AF=0.256;AMR_AF=0.2248;AFR_AF=0.4213;EUR_AF=0.3082;SAS_AF=0.362;AA=G|||;VT=SNP
5	101304274	rs141766417	A	G	100	PASS	AC=420;AF=0.0838658;AN=5008;NS=2504;DP=18375;EAS_AF=0.0288;AMR_AF=0.0216;AFR_AF=0.2179;EUR_AF=0.0368;SAS_AF=0.0521;AA=A|||;VT=SNP
5	101304289	rs11242248	C	T	100	PASS	AC=164;AF=0.0327476;AN=5008;NS=2504;DP=18204;EAS_AF=0.0327;AMR_AF=0.036;AFR_AF=0.0106;EUR_AF=0.0577;SAS_AF=0.0348;AA=C|||;VT=SNP
5	101305184	rs6888469	T	C	100	PASS	AC=1993;AF=0.397963;AN=5008;NS=2504;DP=17477;EAS_AF=0.2887;AMR_AF=0.2666;AFR_AF=0.5749;EUR_AF=0.3668;SAS_AF=0.3967;AA=C|||;VT=SNP
5	101305203	rs6863725	C	A	100	PASS	AC=1148;AF=0.229233;AN=5008;NS=2504;DP=16670;EAS_AF=0.256;AMR_AF=0.1354;AFR_AF=0.2035;EUR_AF=0.1938;SAS_AF=0.3395;AA=C|||;VT=SNP
5	101305598	rs72774316	A	G	100	PASS	AC=1995;AF=0.398363;AN=5008;NS=2504;DP=17161;EAS_AF=0.2887;AMR_AF=0.2666;AFR_AF=0.5764;EUR_AF=0.3668;SAS_AF=0.3967;AA=G|||;VT=SNP
5	101306140	rs35806827	T	C	100	PASS	AC=1012;AF=0.202077;AN=5008;NS=2504;DP=16187;EAS_AF=0.1429;AMR_AF=0.3401;AFR_AF=0.0424;EUR_AF=0.325;SAS_AF=0.2546;AA=T|||;VT=SNP
5	101306806	rs1564154	T	C	100	PASS	AC=1011;AF=0.201877;AN=5008;NS=2504;DP=17837;EAS_AF=0.1429;AMR_AF=0.3386;AFR_AF=0.0424;EUR_AF=0.325;SAS_AF=0.2546;AA=T|||;VT=SNP
5	101308100	rs4327579	G	T	100	PASS	AC=1149;AF=0.229433;AN=5008;NS=2504;DP=15262;EAS_AF=0.256;AMR_AF=0.1354;AFR_AF=0.2042;EUR_AF=0.1938;SAS_AF=0.3395;AA=G|||;VT=SNP
5	101308396	rs2061716	C	A	100	PASS	AC=1635;AF=0.326478;AN=5008;NS=2504;DP=15781;EAS_AF=0.256;AMR_AF=0.2248;AFR_AF=0.4213;EUR_AF=0.3082;SAS_AF=0.362;AA=A|||;VT=SNP
5	101309009	rs2061717	C	T	100	PASS	AC=2422;AF=0.483626;AN=5008;NS=2504;DP=17824;EAS_AF=0.3175;AMR_AF=0.2896;AFR_AF=0.7988;EUR_AF=0.4036;SAS_AF=0.4489;AA=T|||;VT=SNP
5	101309808	rs72774318	C	T	100	PASS	AC=164;AF=0.0327476;AN=5008;NS=2504;DP=17007;EAS_AF=0.0327;AMR_AF=0.036;AFR_AF=0.0106;EUR_AF=0.0577;SAS_AF=0.0348;AA=C|||;VT=SNP
5	101310298	rs62385208	C	T	100	PASS	AC=1035;AF=0.206669;AN=5008;NS=2504;DP=16994;EAS_AF=0.1429;AMR_AF=0.3444;AFR_AF=0.0575;EUR_AF=0.325;SAS_AF=0.2546;AA=C|||;VT=SNP
5	101310580	rs6873079	A	G	100	PASS	AC=1637;AF=0.326877;AN=5008;NS=2504;DP=18122;EAS_AF=0.256;AMR_AF=0.2248;AFR_AF=0.4228;EUR_AF=0.3082;SAS_AF=0.362;AA=G|||;VT=SNP
5	101310707	rs11242254	T	C	100	PASS	AC=1220;AF=0.24361;AN=5008;NS=2504;DP=16246;EAS_AF=0.2569;AMR_AF=0.1441;AFR_AF=0.2534;EUR_AF=0.1928;SAS_AF=0.3395;AA=T|||;VT=SNP
5	101311334	rs10035876	T	G	100	PASS	AC=419;AF=0.0836661;AN=5008;NS=2504;DP=19935;EAS_AF=0.0288;AMR_AF=0.0216;AFR_AF=0.2171;EUR_AF=0.0368;SAS_AF=0.0521;AA=T|||;VT=SNP
5	101312024	rs6862864	C	T	100	PASS	AC=3434;AF=0.685703;AN=5008;NS=2504;DP=20173;EAS_AF=0.4603;AMR_AF=0.6297;AFR_AF=0.8411;EUR_AF=0.7286;SAS_AF=0.7035;AA=T|||;VT=SNP
5	101312704	rs1006847	T	A	100	PASS	AC=1195;AF=0.238618;AN=5008;NS=2504;DP=15101;EAS_AF=0.249;AMR_AF=0.1441;AFR_AF=0.2542;EUR_AF=0.1918;SAS_AF=0.3221;AA=T|||;VT=SNP
5	101314189	rs76375853	C	G	100	PASS	AC=417;AF=0.0832668;AN=5008;NS=2504;DP=13817;EAS_AF=0.0288;AMR_AF=0.0216;AFR_AF=0.2156;EUR_AF=0.0368;SAS_AF=0.0521;AA=C|||;VT=SNP
5	101314396	rs1975435	C	T	100	PASS	AC=1634;AF=0.326278;AN=5008;NS=2504;DP=13377;EAS_AF=0.256;AMR_AF=0.2248;AFR_AF=0.4206;EUR_AF=0.3082;SAS_AF=0.362;AA=T|||;VT=SNP
5	101314908	rs72774322	A	C	100	PASS	AC=164;AF=0.0327476;AN=5008;NS=2504;DP=16437;EAS_AF=0.0327;AMR_AF=0.036;AFR_AF=0.0106;EUR_AF=0.0577;SAS_AF=0.0348;AA=A|||;VT=SNP
5	101314936	rs67351678	G	A	100	PASS	AC=1029;AF=0.205471;AN=5008;NS=2504;DP=17339;EAS_AF=0.256;AMR_AF=0.1311;AFR_AF=0.1165;EUR_AF=0.1928;SAS_AF=0.3395;AA=G|||;VT=SNP
5	101315046	rs67341892	T	C	100	PASS	AC=1231;AF=0.245807;AN=5008;NS=2504;DP=17216;EAS_AF=0.256;AMR_AF=0.147;AFR_AF=0.2519;EUR_AF=0.2028;SAS_AF=0.3415;AA=T|||;VT=SNP
5	101315234	rs7447752	G	A	100	PASS	AC=164;AF=0.0327476;AN=5008;NS=2504;DP=16886;EAS_AF=0.0327;AMR_AF=0.036;AFR_AF=0.0106;EUR_AF=0.0577;SAS_AF=0.0348;AA=G|||;VT=SNP
5	101315360	rs4280842	C	G	100	PASS	AC=1997;AF=0.398762;AN=5008;NS=2504;DP=17627;EAS_AF=0.2887;AMR_AF=0.2666;AFR_AF=0.5779;EUR_AF=0.3668;SAS_AF=0.3967;AA=G|||;VT=SNP
5	101315528	rs67315188	G	T	100	PASS	AC=1149;AF=0.229433;AN=5008;NS=2504;DP=18892;EAS_AF=0.256;AMR_AF=0.1354;AFR_AF=0.2042;EUR_AF=0.1938;SAS_AF=0.3395;AA=G|||;VT=SNP
5	101316765	rs56026747	T	G	100	PASS	AC=1027;AF=0.205072;AN=5008;NS=2504;DP=15682;EAS_AF=0.256;AMR_AF=0.1311;AFR_AF=0.115;EUR_AF=0.1928;SAS_AF=0.3395;AA=T|||;VT=SNP
5	101317223	rs6596241	A	G	100	PASS	AC=1637;AF=0.326877;AN=5008;NS=2504;DP=17914;EAS_AF=0.256;AMR_AF=0.2248;AFR_AF=0.4228;EUR_AF=0.3082;SAS_AF=0.362;AA=G|||;VT=SNP
5	101317332	rs6596242	A	C	100	PASS	AC=3996;AF=0.797923;AN=5008;NS=2504;DP=17063;EAS_AF=0.7004;AMR_AF=0.7305;AFR_AF=0.9644;EUR_AF=0.7366;SAS_AF=0.7843;AA=C|||;VT=SNP
5	101317409	rs72774326	T	G	100	PASS	AC=164;AF=0.0327476;AN=5008;NS=2504;DP=16771;EAS_AF=0.0327;AMR_AF=0.036;AFR_AF=0.0106;EUR_AF=0.0577;SAS_AF=0.0348;AA=T|||;VT=SNP
5	101318624	rs79950715	C	T	100	PASS	AC=418;AF=0.0834665;AN=5008;NS=2504;DP=17211;EAS_AF=0.0288;AMR_AF=0.0216;AFR_AF=0.2163;EUR_AF=0.0368;SAS_AF=0.0521;AA=C|||;VT=SNP
5	101319763	rs7714077	C	T	100	PASS	AC=3434;AF=0.685703;AN=5008;NS=2504;DP=17285;EAS_AF=0.4603;AMR_AF=0.6297;AFR_AF=0.8411;EUR_AF=0.7286;SAS_AF=0.7035;AA=T|||;VT=SNP
5	101319829	rs62385209	C	T	100	PASS	AC=1012;AF=0.202077;AN=5008;NS=2504;DP=17110;EAS_AF=0.1429;AMR_AF=0.3401;AFR_AF=0.0424;EUR_AF=0.325;SAS_AF=0.2546;AA=C|||;VT=SNP
5	101319870	rs4272111	T	C	100	PASS	AC=1149;AF=0.229433;AN=5008;NS=2504;DP=17625;EAS_AF=0.256;AMR_AF=0.1354;AFR_AF=0.2042;EUR_AF=0.1938;SAS_AF=0.3395;AA=T|||;VT=SNP
5	101320175	rs6877249	G	A	100	PASS	AC=1144;AF=0.228435;AN=5008;NS=2504;DP=16859;EAS_AF=0.256;AMR_AF=0.134;AFR_AF=0.2005;EUR_AF=0.1938;SAS_AF=0.3405;AA=G|||;VT=SNP
5	101320383	rs1564151	A	G	100	PASS	AC=318;AF=0.0634984;AN=5008;NS=2504;DP=13427;EAS_AF=0.0327;AMR_AF=0.0418;AFR_AF=0.1225;EUR_AF=0.0596;SAS_AF=0.0348;AA=A|||;VT=SNP
5	101320761	rs11242256	C	T	100	PASS	AC=1089;AF=0.217452;AN=5008;NS=2504;DP=14258;EAS_AF=0.256;AMR_AF=0.134;AFR_AF=0.1611;EUR_AF=0.1938;SAS_AF=0.3374;AA=C|||;VT=SNP
5	101320777	rs1564153	G	A	100	PASS	AC=319;AF=0.0636981;AN=5008;NS=2504;DP=13656;EAS_AF=0.0327;AMR_AF=0.0432;AFR_AF=0.1233;EUR_AF=0.0586;SAS_AF=0.0348;AA=G|||;VT=SNP
5	101321394	rs6869372	T	C	100	PASS	AC=1616;AF=0.322684;AN=5008;NS=2504;DP=18211;EAS_AF=0.2569;AMR_AF=0.2176;AFR_AF=0.4092;EUR_AF=0.3082;SAS_AF=0.363;AA=C|||;VT=SNP
5	101321581	rs10067946	G	C	100	PASS	AC=1811;AF=0.361621;AN=5008;NS=2504;DP=18562;EAS_AF=0.2659;AMR_AF=0.2752;AFR_AF=0.3873;EUR_AF=0.3469;SAS_AF=0.502;AA=C|||;VT=SNP
5	101321673	rs72774332	T	C	100	PASS	AC=164;AF=0.0327476;AN=5008;NS=2504;DP=16820;EAS_AF=0.0327;AMR_AF=0.036;AFR_AF=0.0106;EUR_AF=0.0577;SAS_AF=0.0348;AA=T|||;VT=SNP
5	101322036	rs57157059	G	A	100	PASS	AC=1040;AF=0.207668;AN=5008;NS=2504;DP=16386;EAS_AF=0.252;AMR_AF=0.1369;AFR_AF=0.1157;EUR_AF=0.2028;SAS_AF=0.3415;AA=G|||;VT=SNP
5	101323243	rs10057348	C	T	100	PASS	AC=1886;AF=0.376597;AN=5008;NS=2504;DP=15737;EAS_AF=0.2847;AMR_AF=0.268;AFR_AF=0.4879;EUR_AF=0.3757;SAS_AF=0.3988;AA=T|||;VT=SNP
5	101324072	rs7700752	G	A	100	PASS	AC=1539;AF=0.307308;AN=5008;NS=2504;DP=17069;EAS_AF=0.252;AMR_AF=0.2277;AFR_AF=0.3419;EUR_AF=0.3171;SAS_AF=0.364;AA=A|||;VT=SNP
5	101324088	rs7725478	T	C	100	PASS	AC=1096;AF=0.21885;AN=5008;NS=2504;DP=16566;EAS_AF=0.252;AMR_AF=0.1398;AFR_AF=0.1566;EUR_AF=0.2028;SAS_AF=0.3415;AA=T|||;VT=SNP
5	101324296	rs13174750	G	A	100	PASS	AC=1143;AF=0.228235;AN=5008;NS=2504;DP=15820;EAS_AF=0.1438;AMR_AF=0.3458;AFR_AF=0.1369;EUR_AF=0.325;SAS_AF=0.2556;AA=G|||;VT=SNP
5	101324730	rs6861913	C	G	100	PASS	AC=1530;AF=0.305511;AN=5008;NS=2504;DP=19480;EAS_AF=0.252;AMR_AF=0.2262;AFR_AF=0.3359;EUR_AF=0.3171;SAS_AF=0.364;AA=C|||;VT=SNP
5	101326161	rs4612032	C	T	100	PASS	AC=1586;AF=0.316693;AN=5008;NS=2504;DP=18283;EAS_AF=0.252;AMR_AF=0.2277;AFR_AF=0.3775;EUR_AF=0.3171;SAS_AF=0.364;AA=T|||;VT=SNP
5	101326314	rs6882799	C	G	100	PASS	AC=1597;AF=0.31889;AN=5008;NS=2504;DP=17969;EAS_AF=0.2599;AMR_AF=0.2277;AFR_AF=0.3797;EUR_AF=0.3171;SAS_AF=0.364;AA=C|||;VT=SNP
5	101326562	rs12054889	A	G	100	PASS	AC=1512;AF=0.301917;AN=5008;NS=2504;DP=14755;EAS_AF=0.2599;AMR_AF=0.2147;AFR_AF=0.3275;EUR_AF=0.3111;SAS_AF=0.363;AA=A|||;VT=SNP
5	101326630	rs6863901	A	G	100	PASS	AC=1585;AF=0.316494;AN=5008;NS=2504;DP=14770;EAS_AF=0.2599;AMR_AF=0.2262;AFR_AF=0.3714;EUR_AF=0.3171;SAS_AF=0.364;AA=A|||;VT=SNP
5	101327234	rs6888235	C	T	100	PASS	AC=3991;AF=0.796925;AN=5008;NS=2504;DP=14532;EAS_AF=0.6974;AMR_AF=0.7262;AFR_AF=0.9637;EUR_AF=0.7386;SAS_AF=0.7843;AA=T|||;VT=SNP
5	101327563	rs72774334	G	T	100	PASS	AC=169;AF=0.033746;AN=5008;NS=2504;DP=11853;EAS_AF=0.0327;AMR_AF=0.0375;AFR_AF=0.0136;EUR_AF=0.0577;SAS_AF=0.0348;AA=G|||;VT=SNP
5	101328385	rs12054812	C	T	100	PASS	AC=1589;AF=0.317292;AN=5008;NS=2504;DP=15519;EAS_AF=0.252;AMR_AF=0.2277;AFR_AF=0.3797;EUR_AF=0.3171;SAS_AF=0.364;AA=T|||;VT=SNP
5	101328522	rs75801752	G	A	100	PASS	AC=398;AF=0.0794728;AN=5008;NS=2504;DP=14659;EAS_AF=0.0288;AMR_AF=0.0159;AFR_AF=0.2118;EUR_AF=0.0278;SAS_AF=0.0511;AA=G|||;VT=SNP
5	101328810	rs12055006	A	G	100	PASS	AC=1579;AF=0.315296;AN=5008;NS=2504;DP=15819;EAS_AF=0.253;AMR_AF=0.2262;AFR_AF=0.3714;EUR_AF=0.3171;SAS_AF=0.365;AA=G|||;VT=SNP
5	101328984	rs7356754	G	A	100	PASS	AC=398;AF=0.0794728;AN=5008;NS=2504;DP=17594;EAS_AF=0.0288;AMR_AF=0.0159;AFR_AF=0.2118;EUR_AF=0.0278;SAS_AF=0.0511;AA=G|||;VT=SNP
5	101329269	rs9687258	A	G	100	PASS	AC=1587;AF=0.316893;AN=5008;NS=2504;DP=18627;EAS_AF=0.2619;AMR_AF=0.2262;AFR_AF=0.3714;EUR_AF=0.3171;SAS_AF=0.364;AA=g|||;VT=SNP
5	101329818	rs1477626	A	C	100	PASS	AC=2298;AF=0.458866;AN=5008;NS=2504;DP=18267;EAS_AF=0.3214;AMR_AF=0.2839;AFR_AF=0.7042;EUR_AF=0.4036;SAS_AF=0.4499;AA=C|||;VT=SNP
5	101330242	rs1477625	T	C	100	PASS	AC=3322;AF=0.663339;AN=5008;NS=2504;DP=17369;EAS_AF=0.4663;AMR_AF=0.6254;AFR_AF=0.7519;EUR_AF=0.7286;SAS_AF=0.7065;AA=C|||;VT=SNP
5	101330679	rs1381977	T	C	100	PASS	AC=1989;AF=0.397165;AN=5008;NS=2504;DP=18039;EAS_AF=0.2927;AMR_AF=0.2767;AFR_AF=0.5552;EUR_AF=0.3748;SAS_AF=0.3998;AA=C|||;VT=SNP
5	101331313	rs1381976	A	G	100	PASS	AC=1362;AF=0.271965;AN=5008;NS=2504;DP=14790;EAS_AF=0.0913;AMR_AF=0.1599;AFR_AF=0.6014;EUR_AF=0.2217;SAS_AF=0.1442;AA=A|||;VT=SNP
5	101331519	rs1155174	A	G	100	PASS	AC=522;AF=0.104233;AN=5008;NS=2504;DP=19324;EAS_AF=0.0308;AMR_AF=0.0562;AFR_AF=0.27;EUR_AF=0.0586;SAS_AF=0.0368;AA=G|||;VT=SNP
5	101331557	rs72774338	A	C	100	PASS	AC=523;AF=0.104433;AN=5008;NS=2504;DP=18643;EAS_AF=0.0308;AMR_AF=0.0562;AFR_AF=0.27;EUR_AF=0.0596;SAS_AF=0.0368;AA=A|||;VT=SNP
5	101331843	rs66503641	T	A	100	PASS	AC=1507;AF=0.300919;AN=5008;NS=2504;DP=16872;EAS_AF=0.2569;AMR_AF=0.2061;AFR_AF=0.4168;EUR_AF=0.2555;SAS_AF=0.3037;AA=A|||;VT=SNP
5	101331918	rs17144948	A	G	100	PASS	AC=990;AF=0.197684;AN=5008;NS=2504;DP=17449;EAS_AF=0.2272;AMR_AF=0.1499;AFR_AF=0.1498;EUR_AF=0.1968;SAS_AF=0.2669;AA=A|||;VT=SNP
5	101332299	rs13189343	G	A	100	PASS	AC=1134;AF=0.226438;AN=5008;NS=2504;DP=19878;EAS_AF=0.1389;AMR_AF=0.3199;AFR_AF=0.1551;EUR_AF=0.329;SAS_AF=0.2413;AA=G|||;VT=SNP
5	101332324	rs1477623	C	T	100	PASS	AC=3337;AF=0.666334;AN=5008;NS=2504;DP=19863;EAS_AF=0.4325;AMR_AF=0.621;AFR_AF=0.8222;EUR_AF=0.7535;SAS_AF=0.6391;AA=T|||;VT=SNP
5	101332706	rs1477622	A	T	100	PASS	AC=179;AF=0.0357428;AN=5008;NS=2504;DP=17354;EAS_AF=0.0308;AMR_AF=0.0346;AFR_AF=0.028;EUR_AF=0.0517;SAS_AF=0.0358;AA=A|||;VT=SNP
5	101332847	rs7703343	T	C	100	PASS	AC=2132;AF=0.425719;AN=5008;NS=2504;DP=17190;EAS_AF=0.3651;AMR_AF=0.4683;AFR_AF=0.3101;EUR_AF=0.5308;SAS_AF=0.5061;AA=T|||;VT=SNP
5	101333005	rs1903802	G	A	100	PASS	AC=152;AF=0.0303514;AN=5008;NS=2504;DP=16178;EAS_AF=0.0308;AMR_AF=0.0346;AFR_AF=0.0068;EUR_AF=0.0527;SAS_AF=0.0358;AA=G|||;VT=SNP
5	101333086	rs72774341	A	C	100	PASS	AC=151;AF=0.0301518;AN=5008;NS=2504;DP=15967;EAS_AF=0.0308;AMR_AF=0.0331;AFR_AF=0.0068;EUR_AF=0.0527;SAS_AF=0.0358;AA=A|||;VT=SNP
5	101333140	rs1477621	G	T	100	PASS	AC=3311;AF=0.661142;AN=5008;NS=2504;DP=17253;EAS_AF=0.4256;AMR_AF=0.6138;AFR_AF=0.8162;EUR_AF=0.7495;SAS_AF=0.637;AA=T|||;VT=SNP
5	101333292	rs4703199	C	T	100	PASS	AC=3238;AF=0.646565;AN=5008;NS=2504;DP=17093;EAS_AF=0.4335;AMR_AF=0.6138;AFR_AF=0.7572;EUR_AF=0.7555;SAS_AF=0.6278;AA=T|||;VT=SNP
5	101334093	rs922373	A	G	100	PASS	AC=3322;AF=0.663339;AN=5008;NS=2504;DP=20220;EAS_AF=0.4395;AMR_AF=0.6153;AFR_AF=0.8094;EUR_AF=0.7555;SAS_AF=0.636;AA=G|||;VT=SNP
5	101334333	rs7727432	C	A	100	PASS	AC=2459;AF=0.491014;AN=5008;NS=2504;DP=18745;EAS_AF=0.4028;AMR_AF=0.5144;AFR_AF=0.4455;EUR_AF=0.5775;SAS_AF=0.5378;AA=A|||;VT=SNP
5	101335187	rs34183326	G	T	100	PASS	AC=1140;AF=0.227636;AN=5008;NS=2504;DP=14733;EAS_AF=0.1468;AMR_AF=0.317;AFR_AF=0.1573;EUR_AF=0.328;SAS_AF=0.2393;AA=G|||;VT=SNP
5	101335255	rs1381975	T	C	100	PASS	AC=931;AF=0.185903;AN=5008;NS=2504;DP=15905;EAS_AF=0.2252;AMR_AF=0.147;AFR_AF=0.112;EUR_AF=0.1958;SAS_AF=0.2628;AA=A|||;VT=SNP
5	101335306	rs56119203	T	C	100	PASS	AC=1140;AF=0.227636;AN=5008;NS=2504;DP=15780;EAS_AF=0.1468;AMR_AF=0.317;AFR_AF=0.1573;EUR_AF=0.328;SAS_AF=0.2393;AA=T|||;VT=SNP
5	101335918	rs72774350	T	C	100	PASS	AC=152;AF=0.0303514;AN=5008;NS=2504;DP=12877;EAS_AF=0.0308;AMR_AF=0.0346;AFR_AF=0.0068;EUR_AF=0.0527;SAS_AF=0.0358;AA=T|||;VT=SNP
5	101336213	rs56255762	C	T	100	PASS	AC=1329;AF=0.265375;AN=5008;NS=2504;DP=16534;EAS_AF=0.256;AMR_AF=0.1988;AFR_AF=0.295;EUR_AF=0.2495;SAS_AF=0.2986;AA=C|||;VT=SNP
5	101336257	rs56009457	C	T	100	PASS	AC=1140;AF=0.227636;AN=5008;NS=2504;DP=16900;EAS_AF=0.1468;AMR_AF=0.317;AFR_AF=0.1573;EUR_AF=0.328;SAS_AF=0.2393;AA=C|||;VT=SNP
5	101336340	rs60180199	T	A	100	PASS	AC=1140;AF=0.227636;AN=5008;NS=2504;DP=19188;EAS_AF=0.1468;AMR_AF=0.317;AFR_AF=0.1573;EUR_AF=0.328;SAS_AF=0.2393;AA=T|||;VT=SNP
5	101336495	rs61317299	T	C	100	PASS	AC=931;AF=0.185903;AN=5008;NS=2504;DP=21407;EAS_AF=0.2252;AMR_AF=0.147;AFR_AF=0.112;EUR_AF=0.1958;SAS_AF=0.2628;AA=T|||;VT=SNP
5	101336523	rs67017670	C	T	100	PASS	AC=931;AF=0.185903;AN=5008;NS=2504;DP=20111;EAS_AF=0.2252;AMR_AF=0.147;AFR_AF=0.112;EUR_AF=0.1958;SAS_AF=0.2628;AA=C|||;VT=SNP
5	101336556	rs35561961	T	A	100	PASS	AC=1139;AF=0.227436;AN=5008;NS=2504;DP=19337;EAS_AF=0.1468;AMR_AF=0.317;AFR_AF=0.1573;EUR_AF=0.328;SAS_AF=0.2382;AA=T|||;VT=SNP
5	101336630	rs4447957	C	T	100	PASS	AC=932;AF=0.186102;AN=5008;NS=2504;DP=19112;EAS_AF=0.2252;AMR_AF=0.147;AFR_AF=0.112;EUR_AF=0.1958;SAS_AF=0.2638;AA=C|||;VT=SNP
5	101336729	rs2045840	C	T	100	PASS	AC=3293;AF=0.657548;AN=5008;NS=2504;DP=17464;EAS_AF=0.4395;AMR_AF=0.6167;AFR_AF=0.7867;EUR_AF=0.7555;SAS_AF=0.636;AA=T|||;VT=SNP
5	101337098	rs10428668	A	C	100	PASS	AC=2470;AF=0.493211;AN=5008;NS=2504;DP=18242;EAS_AF=0.4028;AMR_AF=0.5159;AFR_AF=0.4531;EUR_AF=0.5775;SAS_AF=0.5378;AA=C|||;VT=SNP
5	101337918	rs4596351	T	C	100	PASS	AC=2544;AF=0.507987;AN=5008;NS=2504;DP=16027;EAS_AF=0.4028;AMR_AF=0.5173;AFR_AF=0.5083;EUR_AF=0.5775;SAS_AF=0.5378;AA=C|||;VT=SNP
5	101338007	rs1319537	T	C	100	PASS	AC=1120;AF=0.223642;AN=5008;NS=2504;DP=15687;EAS_AF=0.2252;AMR_AF=0.1628;AFR_AF=0.2466;EUR_AF=0.1958;SAS_AF=0.2628;AA=T|||;VT=SNP
5	101338200	rs72774354	G	A	100	PASS	AC=152;AF=0.0303514;AN=5008;NS=2504;DP=15676;EAS_AF=0.0308;AMR_AF=0.0346;AFR_AF=0.0068;EUR_AF=0.0527;SAS_AF=0.0358;AA=G|||;VT=SNP
5	101338491	rs35432484	T	C	100	PASS	AC=1140;AF=0.227636;AN=5008;NS=2504;DP=15014;EAS_AF=0.1468;AMR_AF=0.317;AFR_AF=0.1573;EUR_AF=0.328;SAS_AF=0.2393;AA=T|||;VT=SNP
5	101339134	rs77464672	T	G	100	PASS	AC=225;AF=0.0449281;AN=5008;NS=2504;DP=15491;EAS_AF=0.0159;AMR_AF=0.0101;AFR_AF=0.1051;EUR_AF=0.0199;SAS_AF=0.044;AA=T|||;VT=SNP
5	101339237	rs28493240	C	A	100	PASS	AC=931;AF=0.185903;AN=5008;NS=2504;DP=15087;EAS_AF=0.2252;AMR_AF=0.147;AFR_AF=0.112;EUR_AF=0.1958;SAS_AF=0.2628;AA=C|||;VT=SNP
5	101339333	rs28489129	T	C	100	PASS	AC=741;AF=0.147963;AN=5008;NS=2504;DP=15280;EAS_AF=0.0367;AMR_AF=0.0994;AFR_AF=0.2776;EUR_AF=0.172;SAS_AF=0.0971;AA=T|||;VT=SNP
5	101339480	rs28479514	C	G	100	PASS	AC=739;AF=0.147564;AN=5008;NS=2504;DP=14179;EAS_AF=0.0367;AMR_AF=0.0994;AFR_AF=0.2761;EUR_AF=0.172;SAS_AF=0.0971;AA=C|||;VT=SNP
5	101339677	rs72774356	A	G	100	PASS	AC=209;AF=0.0417332;AN=5008;NS=2504;DP=13821;EAS_AF=0.0308;AMR_AF=0.036;AFR_AF=0.0484;EUR_AF=0.0537;SAS_AF=0.0358;AA=A|||;VT=SNP
5	101340535	rs2400569	C	T	100	PASS	AC=1140;AF=0.227636;AN=5008;NS=2504;DP=13304;EAS_AF=0.1468;AMR_AF=0.317;AFR_AF=0.1573;EUR_AF=0.328;SAS_AF=0.2393;AA=C|||;VT=SNP
5	101341047	rs72774357	C	G	100	PASS	AC=602;AF=0.120208;AN=5008;NS=2504;DP=15609;EAS_AF=0.2232;AMR_AF=0.0965;AFR_AF=0.0318;EUR_AF=0.0924;SAS_AF=0.1789;AA=C|||;VT=SNP
5	101341123	rs5020202	C	A	100	PASS	AC=2469;AF=0.493011;AN=5008;NS=2504;DP=16585;EAS_AF=0.4028;AMR_AF=0.5159;AFR_AF=0.4523;EUR_AF=0.5775;SAS_AF=0.5378;AA=C|||;VT=SNP
5	101341414	rs7718307	A	G	100	PASS	AC=2529;AF=0.504992;AN=5008;NS=2504;DP=17433;EAS_AF=0.4028;AMR_AF=0.5173;AFR_AF=0.497;EUR_AF=0.5775;SAS_AF=0.5378;AA=G|||;VT=SNP
5	101341570	rs7736946	C	G	100	PASS	AC=2469;AF=0.493011;AN=5008;NS=2504;DP=16758;EAS_AF=0.4028;AMR_AF=0.5159;AFR_AF=0.4523;EUR_AF=0.5775;SAS_AF=0.5378;AA=G|||;VT=SNP
5	101341698	rs28758255	A	G	100	PASS	AC=3292;AF=0.657348;AN=5008;NS=2504;DP=16524;EAS_AF=0.4395;AMR_AF=0.6167;AFR_AF=0.7859;EUR_AF=0.7555;SAS_AF=0.636;AA=G|||;VT=SNP
5	101341731	rs73187697	T	C	100	PASS	AC=326;AF=0.0650958;AN=5008;NS=2504;DP=16722;EAS_AF=0.003;AMR_AF=0.0504;AFR_AF=0.0772;EUR_AF=0.1034;SAS_AF=0.0838;AA=T|||;VT=SNP
5	101341805	rs35359959	T	C	100	PASS	AC=1140;AF=0.227636;AN=5008;NS=2504;DP=16639;EAS_AF=0.1468;AMR_AF=0.317;AFR_AF=0.1573;EUR_AF=0.328;SAS_AF=0.2393;AA=T|||;VT=SNP
5	101341816	rs67675363	T	C	100	PASS	AC=931;AF=0.185903;AN=5008;NS=2504;DP=16538;EAS_AF=0.2252;AMR_AF=0.147;AFR_AF=0.112;EUR_AF=0.1958;SAS_AF=0.2628;AA=T|||;VT=SNP
5	101343235	rs2061714	C	T	100	PASS	AC=934;AF=0.186502;AN=5008;NS=2504;DP=16173;EAS_AF=0.2252;AMR_AF=0.1484;AFR_AF=0.1127;EUR_AF=0.1968;SAS_AF=0.2628;AA=C|||;VT=SNP
5	101343575	rs58356474	G	A	100	PASS	AC=1159;AF=0.23143;AN=5008;NS=2504;DP=19432;EAS_AF=0.2252;AMR_AF=0.1628;AFR_AF=0.2761;EUR_AF=0.1958;SAS_AF=0.2628;AA=G|||;VT=SNP
5	101344092	rs4569847	C	T	100	PASS	AC=1329;AF=0.265375;AN=5008;NS=2504;DP=18749;EAS_AF=0.256;AMR_AF=0.1988;AFR_AF=0.295;EUR_AF=0.2495;SAS_AF=0.2986;AA=C|||;VT=SNP
5	101344133	rs4419568	G	A	100	PASS	AC=2544;AF=0.507987;AN=5008;NS=2504;DP=19105;EAS_AF=0.4028;AMR_AF=0.5173;AFR_AF=0.5076;EUR_AF=0.5775;SAS_AF=0.5389;AA=A|||;VT=SNP
5	101344648	rs13174627	T	C	100	PASS	AC=1140;AF=0.227636;AN=5008;NS=2504;DP=18042;EAS_AF=0.1468;AMR_AF=0.317;AFR_AF=0.1573;EUR_AF=0.328;SAS_AF=0.2393;AA=T|||;VT=SNP
5	101344757	rs3846608	C	T	100	PASS	AC=1140;AF=0.227636;AN=5008;NS=2504;DP=18159;EAS_AF=0.1468;AMR_AF=0.317;AFR_AF=0.1573;EUR_AF=0.328;SAS_AF=0.2393;AA=C|||;VT=SNP
5	101344804	rs3846609	C	T	100	PASS	AC=2469;AF=0.493011;AN=5008;NS=2504;DP=18267;EAS_AF=0.4028;AMR_AF=0.5159;AFR_AF=0.4523;EUR_AF=0.5775;SAS_AF=0.5378;AA=T|||;VT=SNP
5	101345363	rs34272718	A	T	100	PASS	AC=1065;AF=0.21266;AN=5008;NS=2504;DP=16556;EAS_AF=0.1468;AMR_AF=0.3141;AFR_AF=0.1021;EUR_AF=0.328;SAS_AF=0.2393;AA=A|||;VT=SNP
5	101346490	rs56325012	A	G	100	PASS	AC=1138;AF=0.227236;AN=5008;NS=2504;DP=15798;EAS_AF=0.1468;AMR_AF=0.317;AFR_AF=0.1558;EUR_AF=0.328;SAS_AF=0.2393;AA=A|||;VT=SNP
5	101347139	rs10053803	T	G	100	PASS	AC=929;AF=0.185503;AN=5008;NS=2504;DP=13995;EAS_AF=0.2252;AMR_AF=0.147;AFR_AF=0.1097;EUR_AF=0.1968;SAS_AF=0.2628;AA=T|||;VT=SNP
5	101347353	rs9327733	T	G	100	PASS	AC=929;AF=0.185503;AN=5008;NS=2504;DP=13533;EAS_AF=0.2252;AMR_AF=0.147;AFR_AF=0.1097;EUR_AF=0.1968;SAS_AF=0.2628;AA=T|||;VT=SNP
5	101347465	rs76739850	G	A	100	PASS	AC=278;AF=0.0555112;AN=5008;NS=2504;DP=15304;EAS_AF=0.0367;AMR_AF=0.0144;AFR_AF=0.1089;EUR_AF=0.0388;SAS_AF=0.0491;AA=G|||;VT=SNP
5	101347616	rs1471405	G	A	100	PASS	AC=1136;AF=0.226837;AN=5008;NS=2504;DP=13241;EAS_AF=0.1468;AMR_AF=0.317;AFR_AF=0.1551;EUR_AF=0.327;SAS_AF=0.2393;AA=g|||;VT=SNP
5	101347631	rs5011591	T	A	100	PASS	AC=2466;AF=0.492412;AN=5008;NS=2504;DP=13735;EAS_AF=0.4028;AMR_AF=0.5159;AFR_AF=0.4561;EUR_AF=0.5775;SAS_AF=0.5297;AA=A|||;VT=SNP
5	101347804	rs11951874	G	A	100	PASS	AC=1136;AF=0.226837;AN=5008;NS=2504;DP=11341;EAS_AF=0.1468;AMR_AF=0.317;AFR_AF=0.1551;EUR_AF=0.327;SAS_AF=0.2393;AA=G|||;VT=SNP
5	101348464	rs4629565	C	G	100	PASS	AC=3292;AF=0.657348;AN=5008;NS=2504;DP=15909;EAS_AF=0.4395;AMR_AF=0.6153;AFR_AF=0.7935;EUR_AF=0.7555;SAS_AF=0.6268;AA=G|||;VT=SNP
5	101348691	rs72774363	A	G	100	PASS	AC=607;AF=0.121206;AN=5008;NS=2504;DP=16491;EAS_AF=0.2252;AMR_AF=0.0965;AFR_AF=0.0318;EUR_AF=0.0954;SAS_AF=0.1789;AA=A|||;VT=SNP
5	101348956	rs1471406	A	G	100	PASS	AC=1135;AF=0.226637;AN=5008;NS=2504;DP=14559;EAS_AF=0.1468;AMR_AF=0.317;AFR_AF=0.1551;EUR_AF=0.326;SAS_AF=0.2393;AA=A|||;VT=SNP
5	101349030	rs9327735	A	C	100	PASS	AC=700;AF=0.139776;AN=5008;NS=2504;DP=13514;EAS_AF=0.0367;AMR_AF=0.098;AFR_AF=0.2474;EUR_AF=0.173;SAS_AF=0.0961;AA=A|||;VT=SNP
5	101349328	rs6898053	T	C	100	PASS	AC=2464;AF=0.492013;AN=5008;NS=2504;DP=12016;EAS_AF=0.4018;AMR_AF=0.5159;AFR_AF=0.4561;EUR_AF=0.5765;SAS_AF=0.5297;AA=C|||;VT=SNP
5	101349874	rs6872548	G	A	100	PASS	AC=2464;AF=0.492013;AN=5008;NS=2504;DP=17707;EAS_AF=0.4018;AMR_AF=0.5159;AFR_AF=0.4561;EUR_AF=0.5765;SAS_AF=0.5297;AA=g|||;VT=SNP
5	101350520	rs55775253	T	A	100	PASS	AC=208;AF=0.0415335;AN=5008;NS=2504;DP=15131;EAS_AF=0.0308;AMR_AF=0.036;AFR_AF=0.0537;EUR_AF=0.0537;SAS_AF=0.0276;AA=T|||;VT=SNP
5	101350687	rs72774368	T	A	100	PASS	AC=143;AF=0.0285543;AN=5008;NS=2504;DP=12848;EAS_AF=0.0308;AMR_AF=0.0346;AFR_AF=0.0061;EUR_AF=0.0527;SAS_AF=0.0276;AA=T|||;VT=SNP
5	101351329	rs72774369	G	A	100	PASS	AC=180;AF=0.0359425;AN=5008;NS=2504;DP=15053;EAS_AF=0.0308;AMR_AF=0.036;AFR_AF=0.0325;EUR_AF=0.0537;SAS_AF=0.0276;AA=G|||;VT=SNP
5	101351889	rs10053473	C	T	100	PASS	AC=1119;AF=0.223442;AN=5008;NS=2504;DP=14800;EAS_AF=0.2242;AMR_AF=0.1628;AFR_AF=0.2458;EUR_AF=0.1968;SAS_AF=0.2628;AA=C|||;VT=SNP
5	101352494	rs6870697	A	G	100	PASS	AC=209;AF=0.0417332;AN=5008;NS=2504;DP=16036;EAS_AF=0.0308;AMR_AF=0.036;AFR_AF=0.0545;EUR_AF=0.0537;SAS_AF=0.0276;AA=A|||;VT=SNP
5	101352567	rs11740173	C	A	100	PASS	AC=1062;AF=0.212061;AN=5008;NS=2504;DP=15835;EAS_AF=0.1468;AMR_AF=0.3141;AFR_AF=0.1014;EUR_AF=0.326;SAS_AF=0.2393;AA=C|||;VT=SNP
5	101353283	rs36107504	C	G	100	PASS	AC=2465;AF=0.492212;AN=5008;NS=2504;DP=17369;EAS_AF=0.4018;AMR_AF=0.5159;AFR_AF=0.4569;EUR_AF=0.5765;SAS_AF=0.5297;AA=G|||;VT=SNP
5	101353308	rs34207717	C	A	100	PASS	AC=1135;AF=0.226637;AN=5008;NS=2504;DP=17231;EAS_AF=0.1468;AMR_AF=0.317;AFR_AF=0.1551;EUR_AF=0.326;SAS_AF=0.2393;AA=C|||;VT=SNP
5	101353398	rs10071962	G	A	100	PASS	AC=1330;AF=0.265575;AN=5008;NS=2504;DP=17666;EAS_AF=0.255;AMR_AF=0.1988;AFR_AF=0.3018;EUR_AF=0.2505;SAS_AF=0.2904;AA=G|||;VT=SNP
5	101353504	rs9327736	C	A	100	PASS	AC=928;AF=0.185304;AN=5008;NS=2504;DP=18577;EAS_AF=0.2242;AMR_AF=0.147;AFR_AF=0.1097;EUR_AF=0.1968;SAS_AF=0.2628;AA=C|||;VT=SNP
5	101354133	rs72774375	C	T	100	PASS	AC=928;AF=0.185304;AN=5008;NS=2504;DP=15687;EAS_AF=0.2242;AMR_AF=0.147;AFR_AF=0.1097;EUR_AF=0.1968;SAS_AF=0.2628;AA=C|||;VT=SNP
5	101354134	rs12153045	C	T	100	PASS	AC=211;AF=0.0421326;AN=5008;NS=2504;DP=15858;EAS_AF=0.0308;AMR_AF=0.036;AFR_AF=0.056;EUR_AF=0.0537;SAS_AF=0.0276;AA=C|||;VT=SNP
5	101354219	rs6860838	C	T	100	PASS	AC=3292;AF=0.657348;AN=5008;NS=2504;DP=16966;EAS_AF=0.4395;AMR_AF=0.6153;AFR_AF=0.7935;EUR_AF=0.7555;SAS_AF=0.6268;AA=T|||;VT=SNP
5	101354398	rs10074068	G	A	100	PASS	AC=1330;AF=0.265575;AN=5008;NS=2504;DP=15835;EAS_AF=0.255;AMR_AF=0.1988;AFR_AF=0.3018;EUR_AF=0.2505;SAS_AF=0.2904;AA=G|||;VT=SNP
5	101354600	rs72774379	T	C	100	PASS	AC=211;AF=0.0421326;AN=5008;NS=2504;DP=16842;EAS_AF=0.0308;AMR_AF=0.036;AFR_AF=0.056;EUR_AF=0.0537;SAS_AF=0.0276;AA=T|||;VT=SNP
5	101354712	rs2400576	T	C	100	PASS	AC=2552;AF=0.509585;AN=5008;NS=2504;DP=17615;EAS_AF=0.4018;AMR_AF=0.5173;AFR_AF=0.5166;EUR_AF=0.5825;SAS_AF=0.5307;AA=C|||;VT=SNP
5	101354738	rs2400575	A	G	100	PASS	AC=211;AF=0.0421326;AN=5008;NS=2504;DP=17344;EAS_AF=0.0308;AMR_AF=0.036;AFR_AF=0.056;EUR_AF=0.0537;SAS_AF=0.0276;AA=A|||;VT=SNP
5	101354987	rs4419566	T	C	100	PASS	AC=2465;AF=0.492212;AN=5008;NS=2504;DP=17960;EAS_AF=0.4018;AMR_AF=0.5159;AFR_AF=0.4569;EUR_AF=0.5765;SAS_AF=0.5297;AA=C|||;VT=SNP
5	101355019	rs2895753	G	A	100	PASS	AC=1293;AF=0.258187;AN=5008;NS=2504;DP=18585;EAS_AF=0.1468;AMR_AF=0.3314;AFR_AF=0.2663;EUR_AF=0.327;SAS_AF=0.2393;AA=G|||;VT=SNP
5	101355284	rs28798154	G	C	100	PASS	AC=928;AF=0.185304;AN=5008;NS=2504;DP=23364;EAS_AF=0.2242;AMR_AF=0.147;AFR_AF=0.1097;EUR_AF=0.1968;SAS_AF=0.2628;AA=G|||;VT=SNP
5	101355322	rs28798698	C	T	100	PASS	AC=1119;AF=0.223442;AN=5008;NS=2504;DP=22095;EAS_AF=0.2242;AMR_AF=0.1628;AFR_AF=0.2458;EUR_AF=0.1968;SAS_AF=0.2628;AA=C|||;VT=SNP
5	101355354	rs9686588	A	T	100	PASS	AC=1330;AF=0.265575;AN=5008;NS=2504;DP=21602;EAS_AF=0.255;AMR_AF=0.1988;AFR_AF=0.3018;EUR_AF=0.2505;SAS_AF=0.2904;AA=A|||;VT=SNP
5	101355589	rs34151304	T	A	100	PASS	AC=1135;AF=0.226637;AN=5008;NS=2504;DP=22104;EAS_AF=0.1468;AMR_AF=0.317;AFR_AF=0.1551;EUR_AF=0.326;SAS_AF=0.2393;AA=T|||;VT=SNP
5	101355620	rs144177932	T	G	100	PASS	AC=148;AF=0.0295527;AN=5008;NS=2504;DP=22275;EAS_AF=0.0308;AMR_AF=0.0346;AFR_AF=0.0098;EUR_AF=0.0527;SAS_AF=0.0276;AA=T|||;VT=SNP
5	101356480	rs2199558	T	G	100	PASS	AC=2465;AF=0.492212;AN=5008;NS=2504;DP=20193;EAS_AF=0.4018;AMR_AF=0.5159;AFR_AF=0.4569;EUR_AF=0.5765;SAS_AF=0.5297;AA=G|||;VT=SNP
5	101356548	rs11560191	A	T	100	PASS	AC=928;AF=0.185304;AN=5008;NS=2504;DP=20312;EAS_AF=0.2242;AMR_AF=0.147;AFR_AF=0.1097;EUR_AF=0.1968;SAS_AF=0.2628;AA=A|||;VT=SNP
5	101356734	rs4571442	G	A	100	PASS	AC=3292;AF=0.657348;AN=5008;NS=2504;DP=19158;EAS_AF=0.4395;AMR_AF=0.6153;AFR_AF=0.7935;EUR_AF=0.7555;SAS_AF=0.6268;AA=A|||;VT=SNP
5	101356736	rs4571443	G	A	100	PASS	AC=2465;AF=0.492212;AN=5008;NS=2504;DP=19249;EAS_AF=0.4018;AMR_AF=0.5159;AFR_AF=0.4569;EUR_AF=0.5765;SAS_AF=0.5297;AA=A|||;VT=SNP
5	101356780	rs2199559	G	A	100	PASS	AC=1330;AF=0.265575;AN=5008;NS=2504;DP=18329;EAS_AF=0.255;AMR_AF=0.1988;AFR_AF=0.3018;EUR_AF=0.2505;SAS_AF=0.2904;AA=G|||;VT=SNP
5	101357204	rs4262076	A	G	100	PASS	AC=3255;AF=0.64996;AN=5008;NS=2504;DP=20317;EAS_AF=0.4395;AMR_AF=0.6153;AFR_AF=0.7655;EUR_AF=0.7555;SAS_AF=0.6268;AA=G|||;VT=SNP
5	101357268	rs139738555	G	A	100	PASS	AC=146;AF=0.0291534;AN=5008;NS=2504;DP=19261;EAS_AF=0.0308;AMR_AF=0.0346;AFR_AF=0.0083;EUR_AF=0.0527;SAS_AF=0.0276;AA=G|||;VT=SNP
5	101357475	rs13163731	C	A	100	PASS	AC=1001;AF=0.19988;AN=5008;NS=2504;DP=18619;EAS_AF=0.1468;AMR_AF=0.3112;AFR_AF=0.0567;EUR_AF=0.326;SAS_AF=0.2393;AA=c|||;VT=SNP
5	101358124	rs10056552	C	T	100	PASS	AC=1330;AF=0.265575;AN=5008;NS=2504;DP=20424;EAS_AF=0.255;AMR_AF=0.1988;AFR_AF=0.3018;EUR_AF=0.2505;SAS_AF=0.2904;AA=C|||;VT=SNP
5	101358337	rs111648134	G	T	100	PASS	AC=209;AF=0.0417332;AN=5008;NS=2504;DP=19393;EAS_AF=0.0308;AMR_AF=0.036;AFR_AF=0.0545;EUR_AF=0.0537;SAS_AF=0.0276;AA=G|||;VT=SNP
5	101358348	rs141480786	T	C	100	PASS	AC=488;AF=0.0974441;AN=5008;NS=2504;DP=19275;EAS_AF=0.1974;AMR_AF=0.0994;AFR_AF=0.0378;EUR_AF=0.0189;SAS_AF=0.1544;AA=T|||;VT=SNP
5	101358828	rs6875354	A	C	100	PASS	AC=2544;AF=0.507987;AN=5008;NS=2504;DP=19438;EAS_AF=0.4018;AMR_AF=0.5173;AFR_AF=0.5159;EUR_AF=0.5765;SAS_AF=0.5297;AA=C|||;VT=SNP
5	101358937	rs10057087	C	A	100	PASS	AC=2544;AF=0.507987;AN=5008;NS=2504;DP=20747;EAS_AF=0.4018;AMR_AF=0.5173;AFR_AF=0.5159;EUR_AF=0.5765;SAS_AF=0.5297;AA=A|||;VT=SNP
5	101359297	rs6859282	C	G	100	PASS	AC=3255;AF=0.64996;AN=5008;NS=2504;DP=19341;EAS_AF=0.4395;AMR_AF=0.6153;AFR_AF=0.7655;EUR_AF=0.7555;SAS_AF=0.6268;AA=G|||;VT=SNP
5	101359554	rs6884777	T	G	100	PASS	AC=2544;AF=0.507987;AN=5008;NS=2504;DP=17697;EAS_AF=0.4018;AMR_AF=0.5173;AFR_AF=0.5159;EUR_AF=0.5765;SAS_AF=0.5297;AA=G|||;VT=SNP
5	101359883	rs113628464	G	A	100	PASS	AC=703;AF=0.140375;AN=5008;NS=2504;DP=20353;EAS_AF=0.0377;AMR_AF=0.098;AFR_AF=0.2489;EUR_AF=0.173;SAS_AF=0.0961;AA=G|||;VT=SNP
5	101360356	rs113970849	G	C	100	PASS	AC=209;AF=0.0417332;AN=5008;NS=2504;DP=17377;EAS_AF=0.0308;AMR_AF=0.036;AFR_AF=0.0545;EUR_AF=0.0537;SAS_AF=0.0276;AA=G|||;VT=SNP
5	101360360	rs10061003	C	T	100	PASS	AC=2473;AF=0.49381;AN=5008;NS=2504;DP=17227;EAS_AF=0.4018;AMR_AF=0.5159;AFR_AF=0.4576;EUR_AF=0.5825;SAS_AF=0.5307;AA=T|||;VT=SNP
5	101360816	rs35421824	C	T	100	PASS	AC=1135;AF=0.226637;AN=5008;NS=2504;DP=16716;EAS_AF=0.1468;AMR_AF=0.317;AFR_AF=0.1551;EUR_AF=0.326;SAS_AF=0.2393;AA=C|||;VT=SNP
5	101361079	rs72774389	C	A	100	PASS	AC=180;AF=0.0359425;AN=5008;NS=2504;DP=16709;EAS_AF=0.0308;AMR_AF=0.036;AFR_AF=0.0325;EUR_AF=0.0537;SAS_AF=0.0276;AA=C|||;VT=SNP
5	101361084	rs1351009	G	C	100	PASS	AC=2465;AF=0.492212;AN=5008;NS=2504;DP=16676;EAS_AF=0.4018;AMR_AF=0.5159;AFR_AF=0.4569;EUR_AF=0.5765;SAS_AF=0.5297;AA=G|||;VT=SNP
5	101361191	rs1351010	A	C	100	PASS	AC=2544;AF=0.507987;AN=5008;NS=2504;DP=16089;EAS_AF=0.4018;AMR_AF=0.5173;AFR_AF=0.5159;EUR_AF=0.5765;SAS_AF=0.5297;AA=C|||;VT=SNP
5	101361291	rs10515320	C	T	100	PASS	AC=149;AF=0.0297524;AN=5008;NS=2504;DP=17827;EAS_AF=0.0308;AMR_AF=0.0346;AFR_AF=0.0098;EUR_AF=0.0527;SAS_AF=0.0286;AA=C|||;VT=SNP
5	101361970	rs2219730	T	C	100	PASS	AC=209;AF=0.0417332;AN=5008;NS=2504;DP=15606;EAS_AF=0.0308;AMR_AF=0.036;AFR_AF=0.0545;EUR_AF=0.0537;SAS_AF=0.0276;AA=T|||;VT=SNP
5	101362501	rs13176241	T	C	100	PASS	AC=1135;AF=0.226637;AN=5008;NS=2504;DP=17352;EAS_AF=0.1468;AMR_AF=0.317;AFR_AF=0.1551;EUR_AF=0.326;SAS_AF=0.2393;AA=T|||;VT=SNP
5	101362864	rs67161578	G	A	100	PASS	AC=1120;AF=0.223642;AN=5008;NS=2504;DP=20077;EAS_AF=0.2242;AMR_AF=0.1628;AFR_AF=0.2466;EUR_AF=0.1968;SAS_AF=0.2628;AA=G|||;VT=SNP
5	101363395	rs34047960	A	G	100	PASS	AC=239;AF=0.0477236;AN=5008;NS=2504;DP=14812;EAS_AF=0.0506;AMR_AF=0.0749;AFR_AF=0.0514;EUR_AF=0.0577;SAS_AF=0.0102;AA=a|||;VT=SNP
5	101363498	rs7708030	T	A	100	PASS	AC=700;AF=0.139776;AN=5008;NS=2504;DP=13369;EAS_AF=0.0377;AMR_AF=0.098;AFR_AF=0.2466;EUR_AF=0.173;SAS_AF=0.0961;AA=T|||;VT=SNP
5	101364099	rs4632773	G	A	100	PASS	AC=1135;AF=0.226637;AN=5008;NS=2504;DP=16468;EAS_AF=0.1468;AMR_AF=0.317;AFR_AF=0.1551;EUR_AF=0.326;SAS_AF=0.2393;AA=G|||;VT=SNP
5	101364587	rs10078897	T	A	100	PASS	AC=703;AF=0.140375;AN=5008;NS=2504;DP=16161;EAS_AF=0.0377;AMR_AF=0.098;AFR_AF=0.2489;EUR_AF=0.173;SAS_AF=0.0961;AA=T|||;VT=SNP
5	101364700	rs10069803	C	T	100	PASS	AC=704;AF=0.140575;AN=5008;NS=2504;DP=14780;EAS_AF=0.0377;AMR_AF=0.098;AFR_AF=0.2496;EUR_AF=0.173;SAS_AF=0.0961;AA=C|||;VT=SNP
5	101364920	rs17261730	T	C	100	PASS	AC=2544;AF=0.507987;AN=5008;NS=2504;DP=16273;EAS_AF=0.4018;AMR_AF=0.5173;AFR_AF=0.5159;EUR_AF=0.5765;SAS_AF=0.5297;AA=C|||;VT=SNP
5	101365566	rs1477613	C	G	100	PASS	AC=3291;AF=0.657149;AN=5008;NS=2504;DP=15412;EAS_AF=0.4395;AMR_AF=0.6153;AFR_AF=0.7927;EUR_AF=0.7555;SAS_AF=0.6268;AA=G|||;VT=SNP
5	101366416	rs7733434	T	C	100	PASS	AC=3295;AF=0.657947;AN=5008;NS=2504;DP=17912;EAS_AF=0.4395;AMR_AF=0.6153;AFR_AF=0.7935;EUR_AF=0.7555;SAS_AF=0.6299;AA=C|||;VT=SNP
5	101366589	rs62384199	T	C	100	PASS	AC=1122;AF=0.224042;AN=5008;NS=2504;DP=16534;EAS_AF=0.1468;AMR_AF=0.317;AFR_AF=0.1452;EUR_AF=0.326;SAS_AF=0.2393;AA=T|||;VT=SNP
5	101366993	rs35922130	C	T	100	PASS	AC=1122;AF=0.224042;AN=5008;NS=2504;DP=16379;EAS_AF=0.1468;AMR_AF=0.317;AFR_AF=0.1452;EUR_AF=0.326;SAS_AF=0.2393;AA=C|||;VT=SNP
5	101367263	rs881236	A	C	100	PASS	AC=2546;AF=0.508387;AN=5008;NS=2504;DP=16024;EAS_AF=0.4018;AMR_AF=0.5173;AFR_AF=0.5159;EUR_AF=0.5765;SAS_AF=0.5317;AA=C|||;VT=SNP
5	101367782	rs4495148	G	C	100	PASS	AC=3295;AF=0.657947;AN=5008;NS=2504;DP=21575;EAS_AF=0.4395;AMR_AF=0.6153;AFR_AF=0.7935;EUR_AF=0.7555;SAS_AF=0.6299;AA=C|||;VT=SNP
5	101367866	rs899048	T	C	100	PASS	AC=930;AF=0.185703;AN=5008;NS=2504;DP=12927;EAS_AF=0.2242;AMR_AF=0.147;AFR_AF=0.1097;EUR_AF=0.1968;SAS_AF=0.2648;AA=T|||;VT=SNP
5	101367970	rs4374736	C	T	100	PASS	AC=2333;AF=0.465855;AN=5008;NS=2504;DP=18739;EAS_AF=0.4018;AMR_AF=0.5014;AFR_AF=0.3623;EUR_AF=0.5765;SAS_AF=0.5327;AA=c|||;VT=SNP
5	101368000	rs4580749	G	A	100	PASS	AC=1376;AF=0.27476;AN=5008;NS=2504;DP=18847;EAS_AF=0.255;AMR_AF=0.2003;AFR_AF=0.3343;EUR_AF=0.2505;SAS_AF=0.2924;AA=G|||;VT=SNP
5	101368091	rs4426891	T	C	100	PASS	AC=3295;AF=0.657947;AN=5008;NS=2504;DP=20436;EAS_AF=0.4395;AMR_AF=0.6153;AFR_AF=0.7935;EUR_AF=0.7555;SAS_AF=0.6299;AA=C|||;VT=SNP
5	101368238	rs72774399	T	C	100	PASS	AC=148;AF=0.0295527;AN=5008;NS=2504;DP=21480;EAS_AF=0.0308;AMR_AF=0.0346;AFR_AF=0.0098;EUR_AF=0.0527;SAS_AF=0.0276;AA=T|||;VT=SNP
5	101368365	rs1477614	T	C	100	PASS	AC=1122;AF=0.224042;AN=5008;NS=2504;DP=20128;EAS_AF=0.1468;AMR_AF=0.317;AFR_AF=0.1452;EUR_AF=0.326;SAS_AF=0.2393;AA=T|||;VT=SNP
5	101368718	rs34733982	G	C	100	PASS	AC=1000;AF=0.199681;AN=5008;NS=2504;DP=16311;EAS_AF=0.1468;AMR_AF=0.3112;AFR_AF=0.056;EUR_AF=0.326;SAS_AF=0.2393;AA=G|||;VT=SNP
5	101369001	rs60789964	G	A	100	PASS	AC=1376;AF=0.27476;AN=5008;NS=2504;DP=15434;EAS_AF=0.255;AMR_AF=0.2003;AFR_AF=0.3343;EUR_AF=0.2505;SAS_AF=0.2924;AA=G|||;VT=SNP
5	101369538	rs11749365	A	G	100	PASS	AC=1122;AF=0.224042;AN=5008;NS=2504;DP=11126;EAS_AF=0.1468;AMR_AF=0.317;AFR_AF=0.1452;EUR_AF=0.326;SAS_AF=0.2393;AA=A|||;VT=SNP
5	101370780	rs36055045	C	A	100	PASS	AC=2546;AF=0.508387;AN=5008;NS=2504;DP=14453;EAS_AF=0.4018;AMR_AF=0.5173;AFR_AF=0.5159;EUR_AF=0.5765;SAS_AF=0.5317;AA=A|||;VT=SNP
5	101370792	rs34167669	T	A	100	PASS	AC=1122;AF=0.224042;AN=5008;NS=2504;DP=14849;EAS_AF=0.1468;AMR_AF=0.317;AFR_AF=0.1452;EUR_AF=0.326;SAS_AF=0.2393;AA=T|||;VT=SNP
5	101371080	rs13157527	T	C	100	PASS	AC=1117;AF=0.223043;AN=5008;NS=2504;DP=15593;EAS_AF=0.1468;AMR_AF=0.3156;AFR_AF=0.1452;EUR_AF=0.3241;SAS_AF=0.2372;AA=T|||;VT=SNP
5	101371260	rs1903801	T	C	100	PASS	AC=222;AF=0.0443291;AN=5008;NS=2504;DP=16743;EAS_AF=0.0308;AMR_AF=0.036;AFR_AF=0.0643;EUR_AF=0.0537;SAS_AF=0.0276;AA=A|||;VT=SNP
5	101372278	rs1477617	G	C	100	PASS	AC=222;AF=0.0443291;AN=5008;NS=2504;DP=19048;EAS_AF=0.0308;AMR_AF=0.036;AFR_AF=0.0643;EUR_AF=0.0537;SAS_AF=0.0276;AA=G|||;VT=SNP
5	101372420	rs4342300	C	T	100	PASS	AC=1118;AF=0.223243;AN=5008;NS=2504;DP=17377;EAS_AF=0.0685;AMR_AF=0.1484;AFR_AF=0.4508;EUR_AF=0.2266;SAS_AF=0.1247;AA=C|||;VT=SNP
5	101373075	rs7707740	G	T	100	PASS	AC=3260;AF=0.650958;AN=5008;NS=2504;DP=15226;EAS_AF=0.4395;AMR_AF=0.6153;AFR_AF=0.7655;EUR_AF=0.7555;SAS_AF=0.6319;AA=C|||;VT=SNP
5	101373225	rs10061812	G	A	100	PASS	AC=925;AF=0.184704;AN=5008;NS=2504;DP=14512;EAS_AF=0.0685;AMR_AF=0.1326;AFR_AF=0.3132;EUR_AF=0.2266;SAS_AF=0.1247;AA=G|||;VT=SNP
5	101373586	rs1381972	A	T	100	PASS	AC=2055;AF=0.410343;AN=5008;NS=2504;DP=16692;EAS_AF=0.371;AMR_AF=0.4654;AFR_AF=0.2549;EUR_AF=0.5229;SAS_AF=0.5061;AA=A|||;VT=SNP
5	101373979	rs13357317	G	T	100	PASS	AC=1116;AF=0.222843;AN=5008;NS=2504;DP=13289;EAS_AF=0.0685;AMR_AF=0.147;AFR_AF=0.4508;EUR_AF=0.2256;SAS_AF=0.1247;AA=G|||;VT=SNP
5	101374201	rs10479110	G	C	100	PASS	AC=1118;AF=0.223243;AN=5008;NS=2504;DP=14882;EAS_AF=0.0685;AMR_AF=0.1484;AFR_AF=0.4508;EUR_AF=0.2266;SAS_AF=0.1247;AA=G|||;VT=SNP
5	101375152	rs34079688	G	A	100	PASS	AC=2055;AF=0.410343;AN=5008;NS=2504;DP=15727;EAS_AF=0.371;AMR_AF=0.4654;AFR_AF=0.2549;EUR_AF=0.5229;SAS_AF=0.5061;AA=G|||;VT=SNP
5	101375195	rs56013513	T	C	100	PASS	AC=221;AF=0.0441294;AN=5008;NS=2504;DP=15531;EAS_AF=0.0308;AMR_AF=0.036;AFR_AF=0.0635;EUR_AF=0.0537;SAS_AF=0.0276;AA=T|||;VT=SNP
5	101376194	rs9327748	C	T	100	PASS	AC=3301;AF=0.659145;AN=5008;NS=2504;DP=19254;EAS_AF=0.4395;AMR_AF=0.6153;AFR_AF=0.7935;EUR_AF=0.7555;SAS_AF=0.636;AA=T|||;VT=SNP
5	101376567	rs13354265	T	G	100	PASS	AC=703;AF=0.140375;AN=5008;NS=2504;DP=16150;EAS_AF=0.0377;AMR_AF=0.0965;AFR_AF=0.2489;EUR_AF=0.173;SAS_AF=0.0971;AA=T|||;VT=SNP
5	101377187	rs7725731	T	C	100	PASS	AC=3297;AF=0.658347;AN=5008;NS=2504;DP=17468;EAS_AF=0.4395;AMR_AF=0.6153;AFR_AF=0.7935;EUR_AF=0.7555;SAS_AF=0.6319;AA=C|||;VT=SNP
5	101377407	rs2126652	C	G	100	PASS	AC=3252;AF=0.649361;AN=5008;NS=2504;DP=16727;EAS_AF=0.4395;AMR_AF=0.6153;AFR_AF=0.7648;EUR_AF=0.7495;SAS_AF=0.6309;AA=G|||;VT=SNP
5	101377600	rs2400571	A	G	100	PASS	AC=2086;AF=0.416534;AN=5008;NS=2504;DP=15454;EAS_AF=0.371;AMR_AF=0.4669;AFR_AF=0.2776;EUR_AF=0.5229;SAS_AF=0.5061;AA=A|||;VT=SNP
5	101377780	rs2169614	T	C	100	PASS	AC=3253;AF=0.649561;AN=5008;NS=2504;DP=15054;EAS_AF=0.4395;AMR_AF=0.6153;AFR_AF=0.7655;EUR_AF=0.7495;SAS_AF=0.6309;AA=C|||;VT=SNP
5	101378044	rs6887208	A	T	100	PASS	AC=3260;AF=0.650958;AN=5008;NS=2504;DP=14962;EAS_AF=0.4385;AMR_AF=0.6153;AFR_AF=0.7655;EUR_AF=0.7555;SAS_AF=0.6329;AA=T|||;VT=SNP
5	101378136	rs6891786	T	A	100	PASS	AC=281;AF=0.0561102;AN=5008;NS=2504;DP=15894;EAS_AF=0.0377;AMR_AF=0.0144;AFR_AF=0.1097;EUR_AF=0.0388;SAS_AF=0.0501;AA=T|||;VT=SNP
5	101378449	rs1903799	T	C	100	PASS	AC=2055;AF=0.410343;AN=5008;NS=2504;DP=17426;EAS_AF=0.371;AMR_AF=0.4654;AFR_AF=0.2549;EUR_AF=0.5229;SAS_AF=0.5061;AA=T|||;VT=SNP
5	101378687	rs12719484	T	C	100	PASS	AC=3252;AF=0.649361;AN=5008;NS=2504;DP=18530;EAS_AF=0.4395;AMR_AF=0.6153;AFR_AF=0.7648;EUR_AF=0.7495;SAS_AF=0.6309;AA=t|||;VT=SNP
5	101379021	rs28391228	C	G	100	PASS	AC=933;AF=0.186302;AN=5008;NS=2504;DP=16957;EAS_AF=0.2242;AMR_AF=0.1484;AFR_AF=0.1097;EUR_AF=0.1968;SAS_AF=0.2669;AA=C|||;VT=SNP
5	101379092	rs13168142	A	C	100	PASS	AC=2057;AF=0.410743;AN=5008;NS=2504;DP=14955;EAS_AF=0.371;AMR_AF=0.4654;AFR_AF=0.2557;EUR_AF=0.5239;SAS_AF=0.5061;AA=A|||;VT=SNP
5	101379270	rs12653886	T	C	100	PASS	AC=493;AF=0.0984425;AN=5008;NS=2504;DP=14212;EAS_AF=0.1994;AMR_AF=0.0994;AFR_AF=0.0386;EUR_AF=0.0199;SAS_AF=0.1554;AA=T|||;VT=SNP
5	101379787	rs148930579	T	C	100	PASS	AC=163;AF=0.0325479;AN=5008;NS=2504;DP=17624;EAS_AF=0.0308;AMR_AF=0.0346;AFR_AF=0.0212;EUR_AF=0.0527;SAS_AF=0.0276;AA=t|||;VT=SNP
5	101380430	rs2016578	T	C	100	PASS	AC=1118;AF=0.223243;AN=5008;NS=2504;DP=13860;EAS_AF=0.0685;AMR_AF=0.1484;AFR_AF=0.4508;EUR_AF=0.2266;SAS_AF=0.1247;AA=T|||;VT=SNP
5	101380501	rs2016585	T	C	100	PASS	AC=933;AF=0.186302;AN=5008;NS=2504;DP=12972;EAS_AF=0.2242;AMR_AF=0.1484;AFR_AF=0.1097;EUR_AF=0.1968;SAS_AF=0.2669;AA=T|||;VT=SNP
5	101380561	rs2016587	T	C	100	PASS	AC=933;AF=0.186302;AN=5008;NS=2504;DP=13944;EAS_AF=0.2242;AMR_AF=0.1484;AFR_AF=0.1097;EUR_AF=0.1968;SAS_AF=0.2669;AA=T|||;VT=SNP
5	101382237	rs6874414	T	G	100	PASS	AC=3252;AF=0.649361;AN=5008;NS=2504;DP=19689;EAS_AF=0.4395;AMR_AF=0.6153;AFR_AF=0.7648;EUR_AF=0.7495;SAS_AF=0.6309;AA=G|||;VT=SNP
5	101382479	rs145209259	T	C	100	PASS	AC=148;AF=0.0295527;AN=5008;NS=2504;DP=20412;EAS_AF=0.0308;AMR_AF=0.0346;AFR_AF=0.0098;EUR_AF=0.0527;SAS_AF=0.0276;AA=T|||;VT=SNP
5	101382778	rs113909173	C	T	100	PASS	AC=952;AF=0.190096;AN=5008;NS=2504;DP=19840;EAS_AF=0.0685;AMR_AF=0.1326;AFR_AF=0.3336;EUR_AF=0.2266;SAS_AF=0.1247;AA=C|||;VT=SNP
5	101382911	rs57300410	T	C	100	PASS	AC=2055;AF=0.410343;AN=5008;NS=2504;DP=20620;EAS_AF=0.371;AMR_AF=0.4654;AFR_AF=0.2549;EUR_AF=0.5229;SAS_AF=0.5061;AA=T|||;VT=SNP
5	101383491	rs10057406	C	A	100	PASS	AC=933;AF=0.186302;AN=5008;NS=2504;DP=13922;EAS_AF=0.2242;AMR_AF=0.1484;AFR_AF=0.1097;EUR_AF=0.1968;SAS_AF=0.2669;AA=C|||;VT=SNP
5	101383574	rs11741027	C	T	100	PASS	AC=1001;AF=0.19988;AN=5008;NS=2504;DP=13184;EAS_AF=0.1468;AMR_AF=0.3112;AFR_AF=0.0567;EUR_AF=0.326;SAS_AF=0.2393;AA=C|||;VT=SNP
5	101383723	rs10066974	T	C	100	PASS	AC=3251;AF=0.649161;AN=5008;NS=2504;DP=17100;EAS_AF=0.4395;AMR_AF=0.6153;AFR_AF=0.764;EUR_AF=0.7495;SAS_AF=0.6309;AA=C|||;VT=SNP
5	101383803	rs12188653	G	C	100	PASS	AC=932;AF=0.186102;AN=5008;NS=2504;DP=16675;EAS_AF=0.0685;AMR_AF=0.1326;AFR_AF=0.3185;EUR_AF=0.2266;SAS_AF=0.1247;AA=G|||;VT=SNP
5	101383924	rs34372560	G	T	100	PASS	AC=3297;AF=0.658347;AN=5008;NS=2504;DP=10804;EAS_AF=0.4395;AMR_AF=0.6153;AFR_AF=0.7935;EUR_AF=0.7555;SAS_AF=0.6319;AA=T|||;VT=SNP
5	101383934	rs111784976	C	T	100	PASS	AC=1118;AF=0.223243;AN=5008;NS=2504;DP=10783;EAS_AF=0.0685;AMR_AF=0.1484;AFR_AF=0.4508;EUR_AF=0.2266;SAS_AF=0.1247;AA=C|||;VT=SNP
5	101384050	rs12055054	A	G	100	PASS	AC=3220;AF=0.642971;AN=5008;NS=2504;DP=10680;EAS_AF=0.4395;AMR_AF=0.6138;AFR_AF=0.7421;EUR_AF=0.7485;SAS_AF=0.6309;AA=G|||;VT=SNP
5	101384128	rs12055212	G	A	100	PASS	AC=933;AF=0.186302;AN=5008;NS=2504;DP=11809;EAS_AF=0.2242;AMR_AF=0.1484;AFR_AF=0.1097;EUR_AF=0.1968;SAS_AF=0.2669;AA=G|||;VT=SNP
5	101384790	rs78767024	T	C	100	PASS	AC=280;AF=0.0559105;AN=5008;NS=2504;DP=17763;EAS_AF=0.0377;AMR_AF=0.0144;AFR_AF=0.1089;EUR_AF=0.0388;SAS_AF=0.0501;AA=T|||;VT=SNP
5	101385401	rs6869524	A	G	100	PASS	AC=3178;AF=0.634585;AN=5008;NS=2504;DP=18929;EAS_AF=0.4444;AMR_AF=0.6138;AFR_AF=0.7057;EUR_AF=0.7495;SAS_AF=0.6309;AA=-|||;VT=SNP
5	101385881	rs12054761	G	A	100	PASS	AC=936;AF=0.186901;AN=5008;NS=2504;DP=13685;EAS_AF=0.2242;AMR_AF=0.1499;AFR_AF=0.1104;EUR_AF=0.1978;SAS_AF=0.2669;AA=-|||;VT=SNP
5	101386075	rs11242318	A	G	100	PASS	AC=2056;AF=0.410543;AN=5008;NS=2504;DP=11316;EAS_AF=0.371;AMR_AF=0.4654;AFR_AF=0.2557;EUR_AF=0.5229;SAS_AF=0.5061;AA=-|||;VT=SNP
5	101387026	rs28477114	A	C	100	PASS	AC=2641;AF=0.527356;AN=5008;NS=2504;DP=6396;EAS_AF=0.6012;AMR_AF=0.5965;AFR_AF=0.2738;EUR_AF=0.5875;SAS_AF=0.683;AA=-|||;VT=SNP
5	101387136	rs28655746	C	T	100	PASS	AC=3173;AF=0.633586;AN=5008;NS=2504;DP=11890;EAS_AF=0.4395;AMR_AF=0.6138;AFR_AF=0.7057;EUR_AF=0.7495;SAS_AF=0.6309;AA=-|||;VT=SNP
5	101387326	rs11951476	G	A	100	PASS	AC=2056;AF=0.410543;AN=5008;NS=2504;DP=14508;EAS_AF=0.372;AMR_AF=0.4654;AFR_AF=0.2549;EUR_AF=0.5229;SAS_AF=0.5061;AA=G|||;VT=SNP
5	101387674	rs11948635	A	C	100	PASS	AC=2055;AF=0.410343;AN=5008;NS=2504;DP=17805;EAS_AF=0.371;AMR_AF=0.4654;AFR_AF=0.2549;EUR_AF=0.5229;SAS_AF=0.5061;AA=A|||;VT=SNP
5	101387766	rs10035702	A	G	100	PASS	AC=1118;AF=0.223243;AN=5008;NS=2504;DP=18728;EAS_AF=0.0685;AMR_AF=0.1484;AFR_AF=0.4508;EUR_AF=0.2266;SAS_AF=0.1247;AA=A|||;VT=SNP
5	101387802	rs12186526	A	G	100	PASS	AC=148;AF=0.0295527;AN=5008;NS=2504;DP=18488;EAS_AF=0.0308;AMR_AF=0.0346;AFR_AF=0.0098;EUR_AF=0.0527;SAS_AF=0.0276;AA=A|||;VT=SNP
5	101388183	rs10044571	C	T	100	PASS	AC=680;AF=0.135783;AN=5008;NS=2504;DP=18338;EAS_AF=0.0407;AMR_AF=0.0922;AFR_AF=0.2481;EUR_AF=0.1541;SAS_AF=0.0941;AA=C|||;VT=SNP
5	101388196	rs13165708	T	C	100	PASS	AC=1124;AF=0.224441;AN=5008;NS=2504;DP=18686;EAS_AF=0.1478;AMR_AF=0.317;AFR_AF=0.146;EUR_AF=0.326;SAS_AF=0.2393;AA=T|||;VT=SNP
5	101388442	rs11950183	T	C	100	PASS	AC=2078;AF=0.414936;AN=5008;NS=2504;DP=18317;EAS_AF=0.37;AMR_AF=0.4697;AFR_AF=0.2549;EUR_AF=0.5408;SAS_AF=0.5092;AA=T|||;VT=SNP
5	101388660	rs10479116	T	A	100	PASS	AC=3254;AF=0.64976;AN=5008;NS=2504;DP=16831;EAS_AF=0.4405;AMR_AF=0.6153;AFR_AF=0.7655;EUR_AF=0.7495;SAS_AF=0.6309;AA=A|||;VT=SNP
5	101389383	rs10477780	C	A	100	PASS	AC=675;AF=0.134784;AN=5008;NS=2504;DP=12857;EAS_AF=0.0377;AMR_AF=0.0922;AFR_AF=0.2458;EUR_AF=0.1551;SAS_AF=0.0941;AA=C|||;VT=SNP
5	101389635	rs4597936	T	A	100	PASS	AC=1711;AF=0.341653;AN=5008;NS=2504;DP=13176;EAS_AF=0.5605;AMR_AF=0.3847;AFR_AF=0.2065;EUR_AF=0.2445;SAS_AF=0.3681;AA=T|||;VT=SNP
5	101389858	rs12523089	C	T	100	PASS	AC=1755;AF=0.350439;AN=5008;NS=2504;DP=14885;EAS_AF=0.5595;AMR_AF=0.3847;AFR_AF=0.2352;EUR_AF=0.2505;SAS_AF=0.3691;AA=C|||;VT=SNP
5	101390540	rs1585619	T	G	100	PASS	AC=1803;AF=0.360024;AN=5008;NS=2504;DP=16008;EAS_AF=0.5595;AMR_AF=0.3847;AFR_AF=0.2716;EUR_AF=0.2505;SAS_AF=0.3691;AA=T|||;VT=SNP
5	101390772	rs116234813	C	T	100	PASS	AC=280;AF=0.0559105;AN=5008;NS=2504;DP=18607;EAS_AF=0.0377;AMR_AF=0.0144;AFR_AF=0.1089;EUR_AF=0.0388;SAS_AF=0.0501;AA=C|||;VT=SNP
5	101392184	rs28535886	A	G	100	PASS	AC=2464;AF=0.492013;AN=5008;NS=2504;DP=15878;EAS_AF=0.3998;AMR_AF=0.5403;AFR_AF=0.3759;EUR_AF=0.6481;SAS_AF=0.5491;AA=A|||;VT=SNP
5	101392473	rs11739895	C	T	100	PASS	AC=4229;AF=0.844449;AN=5008;NS=2504;DP=16427;EAS_AF=0.9246;AMR_AF=0.9265;AFR_AF=0.646;EUR_AF=0.8917;SAS_AF=0.9233;AA=T|||;VT=SNP
5	101392967	rs56050536	A	G	100	PASS	AC=170;AF=0.0339457;AN=5008;NS=2504;DP=15224;EAS_AF=0.0317;AMR_AF=0.0432;AFR_AF=0.0068;EUR_AF=0.0666;SAS_AF=0.0327;AA=A|||;VT=SNP
5	101393435	rs34610842	G	A	100	PASS	AC=1200;AF=0.239617;AN=5008;NS=2504;DP=18658;EAS_AF=0.1796;AMR_AF=0.3199;AFR_AF=0.1808;EUR_AF=0.3131;SAS_AF=0.2485;AA=G|||;VT=SNP
5	101393703	rs138946033	G	C	100	PASS	AC=320;AF=0.0638978;AN=5008;NS=2504;DP=14695;EAS_AF=0.0437;AMR_AF=0.0187;AFR_AF=0.1377;EUR_AF=0.0378;SAS_AF=0.044;AA=A|||;VT=SNP
5	101393758	rs55742935	T	C	100	PASS	AC=1022;AF=0.204073;AN=5008;NS=2504;DP=14438;EAS_AF=0.1796;AMR_AF=0.304;AFR_AF=0.0545;EUR_AF=0.3131;SAS_AF=0.2485;AA=T|||;VT=SNP
5	101394058	rs28530672	G	A	100	PASS	AC=2477;AF=0.494609;AN=5008;NS=2504;DP=14798;EAS_AF=0.3988;AMR_AF=0.5375;AFR_AF=0.3873;EUR_AF=0.6491;SAS_AF=0.5491;AA=G|||;VT=SNP
5	101394379	rs34486760	T	C	100	PASS	AC=1723;AF=0.34405;AN=5008;NS=2504;DP=19341;EAS_AF=0.5258;AMR_AF=0.3833;AFR_AF=0.2405;EUR_AF=0.2416;SAS_AF=0.3742;AA=T|||;VT=SNP
5	101394380	rs80216069	G	A	100	PASS	AC=488;AF=0.0974441;AN=5008;NS=2504;DP=19374;EAS_AF=0.2014;AMR_AF=0.1009;AFR_AF=0.0424;EUR_AF=0.0179;SAS_AF=0.1442;AA=G|||;VT=SNP
5	101394874	rs11748160	G	A	100	PASS	AC=2477;AF=0.494609;AN=5008;NS=2504;DP=18417;EAS_AF=0.3988;AMR_AF=0.5375;AFR_AF=0.3873;EUR_AF=0.6491;SAS_AF=0.5491;AA=G|||;VT=SNP
5	101395391	rs1477616	T	C	100	PASS	AC=2476;AF=0.494409;AN=5008;NS=2504;DP=17867;EAS_AF=0.3988;AMR_AF=0.5375;AFR_AF=0.3873;EUR_AF=0.6481;SAS_AF=0.5491;AA=T|||;VT=SNP
5	101395497	rs1477615	A	G	100	PASS	AC=2477;AF=0.494609;AN=5008;NS=2504;DP=15140;EAS_AF=0.3988;AMR_AF=0.5375;AFR_AF=0.3873;EUR_AF=0.6491;SAS_AF=0.5491;AA=A|||;VT=SNP
5	101395826	rs35414166	A	G	100	PASS	AC=1694;AF=0.338259;AN=5008;NS=2504;DP=12966;EAS_AF=0.5258;AMR_AF=0.3818;AFR_AF=0.2194;EUR_AF=0.2416;SAS_AF=0.3742;AA=A|||;VT=SNP
5	101396079	rs72776123	G	A	100	PASS	AC=170;AF=0.0339457;AN=5008;NS=2504;DP=15835;EAS_AF=0.0317;AMR_AF=0.0432;AFR_AF=0.0068;EUR_AF=0.0666;SAS_AF=0.0327;AA=G|||;VT=SNP
5	101396165	rs28757584	T	C	100	PASS	AC=2477;AF=0.494609;AN=5008;NS=2504;DP=16609;EAS_AF=0.3988;AMR_AF=0.5375;AFR_AF=0.3873;EUR_AF=0.6491;SAS_AF=0.5491;AA=T|||;VT=SNP
5	101396302	rs28408733	A	G	100	PASS	AC=2483;AF=0.495807;AN=5008;NS=2504;DP=18072;EAS_AF=0.3988;AMR_AF=0.5375;AFR_AF=0.388;EUR_AF=0.6541;SAS_AF=0.5491;AA=a|||;VT=SNP
5	101396659	rs28406406	C	G	100	PASS	AC=1006;AF=0.200879;AN=5008;NS=2504;DP=19479;EAS_AF=0.2192;AMR_AF=0.1585;AFR_AF=0.1566;EUR_AF=0.2167;SAS_AF=0.2556;AA=C|||;VT=SNP
5	101396729	rs28690837	C	T	100	PASS	AC=2486;AF=0.496406;AN=5008;NS=2504;DP=19457;EAS_AF=0.3988;AMR_AF=0.5375;AFR_AF=0.3933;EUR_AF=0.6501;SAS_AF=0.5491;AA=T|||;VT=SNP
5	101397040	rs11955754	G	A	100	PASS	AC=1694;AF=0.338259;AN=5008;NS=2504;DP=19667;EAS_AF=0.1796;AMR_AF=0.3991;AFR_AF=0.3684;EUR_AF=0.4563;SAS_AF=0.2965;AA=A|||;VT=SNP
5	101397409	rs12517910	T	C	100	PASS	AC=1693;AF=0.338059;AN=5008;NS=2504;DP=17612;EAS_AF=0.5258;AMR_AF=0.3818;AFR_AF=0.2194;EUR_AF=0.2406;SAS_AF=0.3742;AA=T|||;VT=SNP
5	101397556	rs72776127	C	T	100	PASS	AC=170;AF=0.0339457;AN=5008;NS=2504;DP=16980;EAS_AF=0.0317;AMR_AF=0.0432;AFR_AF=0.0068;EUR_AF=0.0666;SAS_AF=0.0327;AA=C|||;VT=SNP
5	101397849	rs11739747	C	A	100	PASS	AC=1497;AF=0.298922;AN=5008;NS=2504;DP=16429;EAS_AF=0.1796;AMR_AF=0.3818;AFR_AF=0.2322;EUR_AF=0.4513;SAS_AF=0.2965;AA=A|||;VT=SNP
5	101397890	rs13355012	C	A	100	PASS	AC=985;AF=0.196685;AN=5008;NS=2504;DP=16018;EAS_AF=0.2192;AMR_AF=0.1542;AFR_AF=0.1589;EUR_AF=0.1988;SAS_AF=0.2526;AA=C|||;VT=SNP
5	101398696	rs1600024	T	C	100	PASS	AC=1496;AF=0.298722;AN=5008;NS=2504;DP=18027;EAS_AF=0.1796;AMR_AF=0.3833;AFR_AF=0.2315;EUR_AF=0.4503;SAS_AF=0.2965;AA=T|||;VT=SNP
5	101398839	rs80278101	G	A	100	PASS	AC=273;AF=0.0545128;AN=5008;NS=2504;DP=14206;EAS_AF=0.0437;AMR_AF=0.0159;AFR_AF=0.1036;EUR_AF=0.0378;SAS_AF=0.044;AA=G|||;VT=SNP
5	101400112	rs35220062	T	C	100	PASS	AC=1785;AF=0.35643;AN=5008;NS=2504;DP=14344;EAS_AF=0.5268;AMR_AF=0.3847;AFR_AF=0.2852;EUR_AF=0.2416;SAS_AF=0.3753;AA=T|||;VT=SNP
5	101400116	rs34612098	G	C	100	PASS	AC=1275;AF=0.254593;AN=5008;NS=2504;DP=14375;EAS_AF=0.1776;AMR_AF=0.3184;AFR_AF=0.2368;EUR_AF=0.3181;SAS_AF=0.2474;AA=G|||;VT=SNP
5	101400466	rs11242320	G	A	100	PASS	AC=3086;AF=0.616214;AN=5008;NS=2504;DP=17495;EAS_AF=0.7044;AMR_AF=0.7046;AFR_AF=0.5408;EUR_AF=0.5596;SAS_AF=0.6227;AA=A|||;VT=SNP
5	101400660	rs34486312	T	C	100	PASS	AC=1278;AF=0.255192;AN=5008;NS=2504;DP=16841;EAS_AF=0.1796;AMR_AF=0.3184;AFR_AF=0.2368;EUR_AF=0.3181;SAS_AF=0.2485;AA=T|||;VT=SNP
5	101400700	rs59704374	C	T	100	PASS	AC=1278;AF=0.255192;AN=5008;NS=2504;DP=20103;EAS_AF=0.1796;AMR_AF=0.3184;AFR_AF=0.2368;EUR_AF=0.3181;SAS_AF=0.2485;AA=C|||;VT=SNP
5	101401623	rs34996801	T	C	100	PASS	AC=1085;AF=0.216653;AN=5008;NS=2504;DP=17131;EAS_AF=0.1796;AMR_AF=0.3026;AFR_AF=0.0991;EUR_AF=0.3181;SAS_AF=0.2485;AA=T|||;VT=SNP
5	101401761	rs78427408	T	C	100	PASS	AC=274;AF=0.0547125;AN=5008;NS=2504;DP=18766;EAS_AF=0.0437;AMR_AF=0.0159;AFR_AF=0.1044;EUR_AF=0.0378;SAS_AF=0.044;AA=T|||;VT=SNP
5	101401974	rs72776129	G	C	100	PASS	AC=170;AF=0.0339457;AN=5008;NS=2504;DP=16707;EAS_AF=0.0317;AMR_AF=0.0432;AFR_AF=0.0068;EUR_AF=0.0666;SAS_AF=0.0327;AA=G|||;VT=SNP
5	101402346	rs17145871	G	A	100	PASS	AC=1782;AF=0.355831;AN=5008;NS=2504;DP=14479;EAS_AF=0.5258;AMR_AF=0.3847;AFR_AF=0.2852;EUR_AF=0.2406;SAS_AF=0.3742;AA=G|||;VT=SNP
5	101402442	rs72776130	G	A	100	PASS	AC=209;AF=0.0417332;AN=5008;NS=2504;DP=15660;EAS_AF=0.0317;AMR_AF=0.0432;AFR_AF=0.0356;EUR_AF=0.0666;SAS_AF=0.0337;AA=G|||;VT=SNP
5	101402907	rs12518429	C	T	100	PASS	AC=1782;AF=0.355831;AN=5008;NS=2504;DP=18166;EAS_AF=0.5258;AMR_AF=0.3847;AFR_AF=0.2852;EUR_AF=0.2406;SAS_AF=0.3742;AA=C|||;VT=SNP
5	101403053	rs12519005	C	T	100	PASS	AC=3307;AF=0.660343;AN=5008;NS=2504;DP=18620;EAS_AF=0.7371;AMR_AF=0.7478;AFR_AF=0.5862;EUR_AF=0.6252;SAS_AF=0.6554;AA=T|||;VT=SNP
5	101403065	rs12522160	T	C	100	PASS	AC=1782;AF=0.355831;AN=5008;NS=2504;DP=18423;EAS_AF=0.5258;AMR_AF=0.3847;AFR_AF=0.2852;EUR_AF=0.2406;SAS_AF=0.3742;AA=T|||;VT=SNP
5	101403132	rs72776133	T	C	100	PASS	AC=1306;AF=0.260783;AN=5008;NS=2504;DP=18243;EAS_AF=0.2639;AMR_AF=0.1729;AFR_AF=0.2973;EUR_AF=0.2356;SAS_AF=0.2965;AA=T|||;VT=SNP
5	101403134	rs12522179	T	A	100	PASS	AC=3308;AF=0.660543;AN=5008;NS=2504;DP=18214;EAS_AF=0.7361;AMR_AF=0.7478;AFR_AF=0.5862;EUR_AF=0.6272;SAS_AF=0.6554;AA=A|||;VT=SNP
5	101403586	rs6861497	A	G	100	PASS	AC=3087;AF=0.616414;AN=5008;NS=2504;DP=16528;EAS_AF=0.7054;AMR_AF=0.7046;AFR_AF=0.5408;EUR_AF=0.5586;SAS_AF=0.6237;AA=G|||;VT=SNP
5	101403891	rs4703202	T	C	100	PASS	AC=170;AF=0.0339457;AN=5008;NS=2504;DP=16391;EAS_AF=0.0317;AMR_AF=0.0432;AFR_AF=0.0068;EUR_AF=0.0666;SAS_AF=0.0327;AA=T|||;VT=SNP
5	101404033	rs36006742	G	A	100	PASS	AC=1096;AF=0.21885;AN=5008;NS=2504;DP=16283;EAS_AF=0.1796;AMR_AF=0.3026;AFR_AF=0.1104;EUR_AF=0.3141;SAS_AF=0.2485;AA=G|||;VT=SNP
5	101404081	rs80289888	G	C	100	PASS	AC=273;AF=0.0545128;AN=5008;NS=2504;DP=16834;EAS_AF=0.0437;AMR_AF=0.0159;AFR_AF=0.1036;EUR_AF=0.0378;SAS_AF=0.044;AA=G|||;VT=SNP
5	101404411	rs74345917	T	C	100	PASS	AC=276;AF=0.0551118;AN=5008;NS=2504;DP=15699;EAS_AF=0.0437;AMR_AF=0.0159;AFR_AF=0.1059;EUR_AF=0.0378;SAS_AF=0.044;AA=T|||;VT=SNP
5	101404448	rs6867045	A	G	100	PASS	AC=1782;AF=0.355831;AN=5008;NS=2504;DP=12673;EAS_AF=0.5258;AMR_AF=0.3847;AFR_AF=0.2852;EUR_AF=0.2406;SAS_AF=0.3742;AA=A|||;VT=SNP
5	101404597	rs11960090	T	C	100	PASS	AC=1783;AF=0.35603;AN=5008;NS=2504;DP=18683;EAS_AF=0.5258;AMR_AF=0.3847;AFR_AF=0.2859;EUR_AF=0.2406;SAS_AF=0.3742;AA=T|||;VT=SNP
5	101404647	rs11242322	C	T	100	PASS	AC=3308;AF=0.660543;AN=5008;NS=2504;DP=17437;EAS_AF=0.7371;AMR_AF=0.7478;AFR_AF=0.5862;EUR_AF=0.6262;SAS_AF=0.6554;AA=T|||;VT=SNP
5	101405062	rs17145881	G	A	100	PASS	AC=485;AF=0.096845;AN=5008;NS=2504;DP=17617;EAS_AF=0.2034;AMR_AF=0.0965;AFR_AF=0.0424;EUR_AF=0.0199;SAS_AF=0.1401;AA=G|||;VT=SNP
5	101406331	rs2400568	G	A	100	PASS	AC=311;AF=0.0621006;AN=5008;NS=2504;DP=14773;EAS_AF=0.0317;AMR_AF=0.0447;AFR_AF=0.1089;EUR_AF=0.0716;SAS_AF=0.0327;AA=G|||;VT=SNP
5	101406364	rs1477618	G	T	100	PASS	AC=3299;AF=0.658746;AN=5008;NS=2504;DP=14990;EAS_AF=0.7351;AMR_AF=0.7435;AFR_AF=0.5855;EUR_AF=0.6272;SAS_AF=0.6513;AA=T|||;VT=SNP
5	101406502	rs13168060	T	C	100	PASS	AC=1100;AF=0.219649;AN=5008;NS=2504;DP=15873;EAS_AF=0.1796;AMR_AF=0.304;AFR_AF=0.1104;EUR_AF=0.3171;SAS_AF=0.2485;AA=T|||;VT=SNP
5	101406591	rs13182532	C	T	100	PASS	AC=1020;AF=0.203674;AN=5008;NS=2504;DP=15478;EAS_AF=0.1796;AMR_AF=0.304;AFR_AF=0.053;EUR_AF=0.3131;SAS_AF=0.2485;AA=C|||;VT=SNP
5	101406811	rs72776137	T	C	100	PASS	AC=170;AF=0.0339457;AN=5008;NS=2504;DP=17783;EAS_AF=0.0317;AMR_AF=0.0432;AFR_AF=0.0068;EUR_AF=0.0666;SAS_AF=0.0327;AA=T|||;VT=SNP
5	101406968	rs6867493	G	T	100	PASS	AC=3300;AF=0.658946;AN=5008;NS=2504;DP=19638;EAS_AF=0.7351;AMR_AF=0.7435;AFR_AF=0.5862;EUR_AF=0.6272;SAS_AF=0.6513;AA=T|||;VT=SNP
5	101407751	rs10515321	A	C	100	PASS	AC=209;AF=0.0417332;AN=5008;NS=2504;DP=17867;EAS_AF=0.0317;AMR_AF=0.0432;AFR_AF=0.0356;EUR_AF=0.0676;SAS_AF=0.0327;AA=A|||;VT=SNP
5	101408186	rs72776138	C	T	100	PASS	AC=171;AF=0.0341454;AN=5008;NS=2504;DP=15538;EAS_AF=0.0317;AMR_AF=0.0432;AFR_AF=0.0068;EUR_AF=0.0676;SAS_AF=0.0327;AA=C|||;VT=SNP
5	101408907	rs6864917	T	C	100	PASS	AC=994;AF=0.198482;AN=5008;NS=2504;DP=18318;EAS_AF=0.2202;AMR_AF=0.1585;AFR_AF=0.1596;EUR_AF=0.1988;SAS_AF=0.2566;AA=T|||;VT=SNP
5	101409067	rs72776140	C	T	100	PASS	AC=170;AF=0.0339457;AN=5008;NS=2504;DP=19674;EAS_AF=0.0317;AMR_AF=0.0432;AFR_AF=0.0068;EUR_AF=0.0666;SAS_AF=0.0327;AA=C|||;VT=SNP
5	101410659	rs7729021	G	A	100	PASS	AC=3300;AF=0.658946;AN=5008;NS=2504;DP=17625;EAS_AF=0.7351;AMR_AF=0.7435;AFR_AF=0.5862;EUR_AF=0.6272;SAS_AF=0.6513;AA=A|||;VT=SNP
5	101410948	rs13166612	C	A	100	PASS	AC=1049;AF=0.209465;AN=5008;NS=2504;DP=19179;EAS_AF=0.1796;AMR_AF=0.304;AFR_AF=0.0741;EUR_AF=0.3141;SAS_AF=0.2485;AA=C|||;VT=SNP
5	101411423	rs6881142	T	A	100	PASS	AC=1316;AF=0.26278;AN=5008;NS=2504;DP=14024;EAS_AF=0.2649;AMR_AF=0.1772;AFR_AF=0.298;EUR_AF=0.2366;SAS_AF=0.3006;AA=T|||;VT=SNP
5	101411425	rs13169981	G	A	100	PASS	AC=1271;AF=0.253794;AN=5008;NS=2504;DP=14141;EAS_AF=0.2113;AMR_AF=0.3473;AFR_AF=0.1203;EUR_AF=0.3807;SAS_AF=0.2812;AA=g|||;VT=SNP
5	101412100	rs12652663	T	C	100	PASS	AC=1772;AF=0.353834;AN=5008;NS=2504;DP=18159;EAS_AF=0.5218;AMR_AF=0.3804;AFR_AF=0.2852;EUR_AF=0.2416;SAS_AF=0.3701;AA=T|||;VT=SNP
5	101412362	rs11242329	T	A	100	PASS	AC=1949;AF=0.389177;AN=5008;NS=2504;DP=19597;EAS_AF=0.5218;AMR_AF=0.3963;AFR_AF=0.4107;EUR_AF=0.2416;SAS_AF=0.3701;AA=T|||;VT=SNP
5	101413002	rs922372	G	A	100	PASS	AC=3707;AF=0.740216;AN=5008;NS=2504;DP=20072;EAS_AF=0.7877;AMR_AF=0.6513;AFR_AF=0.8593;EUR_AF=0.6183;SAS_AF=0.7188;AA=A|||;VT=SNP
5	101413546	rs899047	A	G	100	PASS	AC=3301;AF=0.659145;AN=5008;NS=2504;DP=17822;EAS_AF=0.7361;AMR_AF=0.745;AFR_AF=0.5862;EUR_AF=0.6272;SAS_AF=0.6503;AA=G|||;VT=SNP
5	101413551	rs899046	G	C	100	PASS	AC=3301;AF=0.659145;AN=5008;NS=2504;DP=18129;EAS_AF=0.7361;AMR_AF=0.745;AFR_AF=0.5862;EUR_AF=0.6272;SAS_AF=0.6503;AA=C|||;VT=SNP
5	101415122	rs13183214	A	G	100	PASS	AC=1023;AF=0.204273;AN=5008;NS=2504;DP=18580;EAS_AF=0.1815;AMR_AF=0.304;AFR_AF=0.053;EUR_AF=0.3141;SAS_AF=0.2485;AA=A|||;VT=SNP
5	101415502	rs12659287	A	C	100	PASS	AC=1948;AF=0.388978;AN=5008;NS=2504;DP=15468;EAS_AF=0.5218;AMR_AF=0.3963;AFR_AF=0.4107;EUR_AF=0.2416;SAS_AF=0.3691;AA=A|||;VT=SNP
5	101415699	rs4703204	A	G	100	PASS	AC=3301;AF=0.659145;AN=5008;NS=2504;DP=15329;EAS_AF=0.7351;AMR_AF=0.745;AFR_AF=0.5862;EUR_AF=0.6282;SAS_AF=0.6503;AA=G|||;VT=SNP
5	101415702	rs4703205	G	A	100	PASS	AC=1275;AF=0.254593;AN=5008;NS=2504;DP=15453;EAS_AF=0.2133;AMR_AF=0.3487;AFR_AF=0.1195;EUR_AF=0.3827;SAS_AF=0.2812;AA=G|||;VT=SNP
5	101416107	rs2086021	G	C	100	PASS	AC=1948;AF=0.388978;AN=5008;NS=2504;DP=19242;EAS_AF=0.5218;AMR_AF=0.3963;AFR_AF=0.4107;EUR_AF=0.2416;SAS_AF=0.3691;AA=G|||;VT=SNP
5	101416481	rs1600022	C	T	100	PASS	AC=3299;AF=0.658746;AN=5008;NS=2504;DP=18256;EAS_AF=0.7341;AMR_AF=0.745;AFR_AF=0.5862;EUR_AF=0.6272;SAS_AF=0.6503;AA=T|||;VT=SNP
5	101416570	rs72776145	T	C	100	PASS	AC=170;AF=0.0339457;AN=5008;NS=2504;DP=18598;EAS_AF=0.0317;AMR_AF=0.0432;AFR_AF=0.0068;EUR_AF=0.0666;SAS_AF=0.0327;AA=T|||;VT=SNP
5	101416709	rs13155685	T	A	100	PASS	AC=1274;AF=0.254393;AN=5008;NS=2504;DP=17872;EAS_AF=0.2133;AMR_AF=0.3487;AFR_AF=0.1195;EUR_AF=0.3817;SAS_AF=0.2812;AA=A|||;VT=SNP
5	101416799	rs72776148	G	C	100	PASS	AC=249;AF=0.0497204;AN=5008;NS=2504;DP=17857;EAS_AF=0.0317;AMR_AF=0.0447;AFR_AF=0.0651;EUR_AF=0.0676;SAS_AF=0.0327;AA=G|||;VT=SNP
5	101417073	rs72776149	A	C	100	PASS	AC=171;AF=0.0341454;AN=5008;NS=2504;DP=18276;EAS_AF=0.0317;AMR_AF=0.0432;AFR_AF=0.0068;EUR_AF=0.0676;SAS_AF=0.0327;AA=A|||;VT=SNP
5	101417912	rs6881708	A	T	100	PASS	AC=3045;AF=0.608027;AN=5008;NS=2504;DP=19402;EAS_AF=0.7024;AMR_AF=0.7003;AFR_AF=0.5204;EUR_AF=0.5557;SAS_AF=0.6176;AA=A|||;VT=SNP
5	101417950	rs6860831	C	T	100	PASS	AC=3299;AF=0.658746;AN=5008;NS=2504;DP=19428;EAS_AF=0.7341;AMR_AF=0.745;AFR_AF=0.5862;EUR_AF=0.6272;SAS_AF=0.6503;AA=T|||;VT=SNP
5	101418148	rs7729498	T	C	100	PASS	AC=249;AF=0.0497204;AN=5008;NS=2504;DP=20250;EAS_AF=0.0317;AMR_AF=0.0447;AFR_AF=0.0651;EUR_AF=0.0676;SAS_AF=0.0327;AA=T|||;VT=SNP
5	101418521	rs7730169	T	C	100	PASS	AC=170;AF=0.0339457;AN=5008;NS=2504;DP=18695;EAS_AF=0.0317;AMR_AF=0.0432;AFR_AF=0.0068;EUR_AF=0.0666;SAS_AF=0.0327;AA=T|||;VT=SNP
5	101419048	rs12186940	A	T	100	PASS	AC=208;AF=0.0415335;AN=5008;NS=2504;DP=17639;EAS_AF=0.0317;AMR_AF=0.0432;AFR_AF=0.0356;EUR_AF=0.0666;SAS_AF=0.0327;AA=A|||;VT=SNP
5	101419422	rs62384228	A	T	100	PASS	AC=1026;AF=0.204872;AN=5008;NS=2504;DP=17512;EAS_AF=0.1815;AMR_AF=0.3055;AFR_AF=0.0545;EUR_AF=0.3141;SAS_AF=0.2485;AA=A|||;VT=SNP
5	101419611	rs7444545	G	A	100	PASS	AC=1771;AF=0.353634;AN=5008;NS=2504;DP=16598;EAS_AF=0.5218;AMR_AF=0.3804;AFR_AF=0.2852;EUR_AF=0.2416;SAS_AF=0.3691;AA=g|||;VT=SNP
5	101419747	rs57310430	C	T	100	PASS	AC=249;AF=0.0497204;AN=5008;NS=2504;DP=20523;EAS_AF=0.0317;AMR_AF=0.0447;AFR_AF=0.0651;EUR_AF=0.0676;SAS_AF=0.0327;AA=T|||;VT=SNP
5	101420169	rs59735236	A	G	100	PASS	AC=249;AF=0.0497204;AN=5008;NS=2504;DP=22038;EAS_AF=0.0317;AMR_AF=0.0447;AFR_AF=0.0651;EUR_AF=0.0676;SAS_AF=0.0327;AA=A|||;VT=SNP
5	101420438	rs72776153	G	C	100	PASS	AC=250;AF=0.0499201;AN=5008;NS=2504;DP=18973;EAS_AF=0.0317;AMR_AF=0.0447;AFR_AF=0.0651;EUR_AF=0.0676;SAS_AF=0.0337;AA=g|||;VT=SNP
5	101420461	rs7702939	T	C	100	PASS	AC=249;AF=0.0497204;AN=5008;NS=2504;DP=18181;EAS_AF=0.0317;AMR_AF=0.0447;AFR_AF=0.0651;EUR_AF=0.0676;SAS_AF=0.0327;AA=T|||;VT=SNP
5	101420510	rs1993827	A	T	100	PASS	AC=3046;AF=0.608227;AN=5008;NS=2504;DP=18487;EAS_AF=0.7034;AMR_AF=0.7003;AFR_AF=0.5204;EUR_AF=0.5557;SAS_AF=0.6176;AA=A|||;VT=SNP
5	101420677	rs12187923	G	A	100	PASS	AC=167;AF=0.0333466;AN=5008;NS=2504;DP=17129;EAS_AF=0.0317;AMR_AF=0.0432;AFR_AF=0.0045;EUR_AF=0.0666;SAS_AF=0.0327;AA=G|||;VT=SNP
5	101421286	rs17262590	C	A	100	PASS	AC=1098;AF=0.219249;AN=5008;NS=2504;DP=18802;EAS_AF=0.1815;AMR_AF=0.304;AFR_AF=0.1097;EUR_AF=0.3141;SAS_AF=0.2485;AA=C|||;VT=SNP
5	101421681	rs1477609	T	A	100	PASS	AC=3051;AF=0.609225;AN=5008;NS=2504;DP=17272;EAS_AF=0.7034;AMR_AF=0.7003;AFR_AF=0.5212;EUR_AF=0.5596;SAS_AF=0.6176;AA=T|||;VT=SNP
5	101421702	rs11242335	G	A	100	PASS	AC=1098;AF=0.219249;AN=5008;NS=2504;DP=17426;EAS_AF=0.1815;AMR_AF=0.304;AFR_AF=0.1097;EUR_AF=0.3141;SAS_AF=0.2485;AA=G|||;VT=SNP
5	101422193	rs1038017	C	T	100	PASS	AC=3301;AF=0.659145;AN=5008;NS=2504;DP=18502;EAS_AF=0.7361;AMR_AF=0.745;AFR_AF=0.5862;EUR_AF=0.6272;SAS_AF=0.6503;AA=T|||;VT=SNP
5	101422318	rs17262667	C	A	100	PASS	AC=1025;AF=0.204673;AN=5008;NS=2504;DP=18288;EAS_AF=0.1815;AMR_AF=0.304;AFR_AF=0.0545;EUR_AF=0.3141;SAS_AF=0.2485;AA=C|||;VT=SNP
5	101422728	rs1600021	T	C	100	PASS	AC=3300;AF=0.658946;AN=5008;NS=2504;DP=20087;EAS_AF=0.7351;AMR_AF=0.745;AFR_AF=0.5862;EUR_AF=0.6272;SAS_AF=0.6503;AA=C|||;VT=SNP
5	101423212	rs1477608	G	C	100	PASS	AC=1948;AF=0.388978;AN=5008;NS=2504;DP=18491;EAS_AF=0.5218;AMR_AF=0.3963;AFR_AF=0.4107;EUR_AF=0.2416;SAS_AF=0.3691;AA=G|||;VT=SNP
5	101423309	rs77508480	C	T	100	PASS	AC=322;AF=0.0642971;AN=5008;NS=2504;DP=18170;EAS_AF=0.0446;AMR_AF=0.0187;AFR_AF=0.1377;EUR_AF=0.0388;SAS_AF=0.044;AA=C|||;VT=SNP
5	101423444	rs1381968	T	C	100	PASS	AC=487;AF=0.0972444;AN=5008;NS=2504;DP=17853;EAS_AF=0.2073;AMR_AF=0.0951;AFR_AF=0.0424;EUR_AF=0.0209;SAS_AF=0.138;AA=T|||;VT=SNP
5	101423727	rs11747250	G	C	100	PASS	AC=1028;AF=0.205272;AN=5008;NS=2504;DP=19486;EAS_AF=0.1815;AMR_AF=0.3055;AFR_AF=0.0545;EUR_AF=0.3161;SAS_AF=0.2485;AA=G|||;VT=SNP
5	101423744	rs13168556	G	A	100	PASS	AC=1026;AF=0.204872;AN=5008;NS=2504;DP=19322;EAS_AF=0.1815;AMR_AF=0.3055;AFR_AF=0.0545;EUR_AF=0.3141;SAS_AF=0.2485;AA=G|||;VT=SNP
5	101423848	rs13189265	A	G	100	PASS	AC=1099;AF=0.219449;AN=5008;NS=2504;DP=18403;EAS_AF=0.1815;AMR_AF=0.3055;AFR_AF=0.1097;EUR_AF=0.3141;SAS_AF=0.2485;AA=A|||;VT=SNP
5	101423881	rs13189281	A	C	100	PASS	AC=1100;AF=0.219649;AN=5008;NS=2504;DP=18286;EAS_AF=0.1815;AMR_AF=0.3055;AFR_AF=0.1097;EUR_AF=0.3141;SAS_AF=0.2495;AA=A|||;VT=SNP
5	101423981	rs72776155	G	A	100	PASS	AC=235;AF=0.0469249;AN=5008;NS=2504;DP=17849;EAS_AF=0.0327;AMR_AF=0.0432;AFR_AF=0.0552;EUR_AF=0.0666;SAS_AF=0.0327;AA=G|||;VT=SNP
5	101424183	rs13159654	T	G	100	PASS	AC=1036;AF=0.206869;AN=5008;NS=2504;DP=17625;EAS_AF=0.1815;AMR_AF=0.3069;AFR_AF=0.0552;EUR_AF=0.3221;SAS_AF=0.2485;AA=T|||;VT=SNP
5	101425725	rs3912075	G	C	100	PASS	AC=3197;AF=0.638379;AN=5008;NS=2504;DP=17875;EAS_AF=0.7401;AMR_AF=0.7262;AFR_AF=0.5454;EUR_AF=0.5944;SAS_AF=0.6421;AA=C|||;VT=SNP
5	101426009	rs1392102	C	T	100	PASS	AC=1067;AF=0.213059;AN=5008;NS=2504;DP=17975;EAS_AF=0.1825;AMR_AF=0.304;AFR_AF=0.0749;EUR_AF=0.327;SAS_AF=0.2495;AA=C|||;VT=SNP
5	101426605	rs75397179	T	C	100	PASS	AC=189;AF=0.0377396;AN=5008;NS=2504;DP=19269;EAS_AF=0.0327;AMR_AF=0.0288;AFR_AF=0.062;EUR_AF=0.0258;SAS_AF=0.0286;AA=T|||;VT=SNP
5	101426996	rs724836	G	A	100	PASS	AC=1070;AF=0.213658;AN=5008;NS=2504;DP=15519;EAS_AF=0.1825;AMR_AF=0.304;AFR_AF=0.0764;EUR_AF=0.327;SAS_AF=0.2505;AA=G|||;VT=SNP
5	101427070	rs1381973	A	G	100	PASS	AC=997;AF=0.199081;AN=5008;NS=2504;DP=15397;EAS_AF=0.1796;AMR_AF=0.1758;AFR_AF=0.1573;EUR_AF=0.2306;SAS_AF=0.2597;AA=A|||;VT=SNP
5	101427551	rs17146128	T	C	100	PASS	AC=996;AF=0.198882;AN=5008;NS=2504;DP=16030;EAS_AF=0.1796;AMR_AF=0.1758;AFR_AF=0.1566;EUR_AF=0.2306;SAS_AF=0.2597;AA=T|||;VT=SNP
5	101427877	rs11955950	G	A	100	PASS	AC=247;AF=0.0493211;AN=5008;NS=2504;DP=17948;EAS_AF=0.0308;AMR_AF=0.0288;AFR_AF=0.1082;EUR_AF=0.0249;SAS_AF=0.0286;AA=g|||;VT=SNP
5	101427958	rs10463953	T	C	100	PASS	AC=997;AF=0.199081;AN=5008;NS=2504;DP=16034;EAS_AF=0.1806;AMR_AF=0.1758;AFR_AF=0.1566;EUR_AF=0.2306;SAS_AF=0.2597;AA=T|||;VT=SNP
5	101428349	rs13166290	G	T	100	PASS	AC=1069;AF=0.213458;AN=5008;NS=2504;DP=17857;EAS_AF=0.1815;AMR_AF=0.304;AFR_AF=0.0764;EUR_AF=0.327;SAS_AF=0.2505;AA=G|||;VT=SNP
5	101428403	rs2100890	G	A	100	PASS	AC=690;AF=0.13778;AN=5008;NS=2504;DP=19009;EAS_AF=0.1776;AMR_AF=0.1282;AFR_AF=0.0825;EUR_AF=0.1372;SAS_AF=0.1789;AA=G|||;VT=SNP
5	101428423	rs111725283	C	A	100	PASS	AC=111;AF=0.0221645;AN=5008;NS=2504;DP=19141;EAS_AF=0.0337;AMR_AF=0.0274;AFR_AF=0.0045;EUR_AF=0.0239;SAS_AF=0.0286;AA=C|||;VT=SNP
5	101428537	rs6877511	T	C	100	PASS	AC=311;AF=0.0621006;AN=5008;NS=2504;DP=20135;EAS_AF=0.0794;AMR_AF=0.0159;AFR_AF=0.1044;EUR_AF=0.0378;SAS_AF=0.045;AA=T|||;VT=SNP
5	101428688	rs111876831	C	T	100	PASS	AC=111;AF=0.0221645;AN=5008;NS=2504;DP=19128;EAS_AF=0.0337;AMR_AF=0.0274;AFR_AF=0.0045;EUR_AF=0.0239;SAS_AF=0.0286;AA=C|||;VT=SNP
5	101428816	rs113508963	C	G	100	PASS	AC=205;AF=0.0409345;AN=5008;NS=2504;DP=19815;EAS_AF=0.0337;AMR_AF=0.0288;AFR_AF=0.0741;EUR_AF=0.0249;SAS_AF=0.0286;AA=G|||;VT=SNP
5	101428945	rs112114340	T	G	100	PASS	AC=111;AF=0.0221645;AN=5008;NS=2504;DP=20399;EAS_AF=0.0337;AMR_AF=0.0274;AFR_AF=0.0045;EUR_AF=0.0239;SAS_AF=0.0286;AA=T|||;VT=SNP
5	101429868	rs11242343	G	C	100	PASS	AC=3197;AF=0.638379;AN=5008;NS=2504;DP=17063;EAS_AF=0.7411;AMR_AF=0.7262;AFR_AF=0.5454;EUR_AF=0.5944;SAS_AF=0.6411;AA=C|||;VT=SNP
5	101430034	rs7702775	G	A	100	PASS	AC=3197;AF=0.638379;AN=5008;NS=2504;DP=16383;EAS_AF=0.7411;AMR_AF=0.7262;AFR_AF=0.5454;EUR_AF=0.5944;SAS_AF=0.6411;AA=A|||;VT=SNP
5	101430566	rs79848420	C	A	100	PASS	AC=356;AF=0.0710863;AN=5008;NS=2504;DP=14456;EAS_AF=0.0784;AMR_AF=0.0187;AFR_AF=0.1377;EUR_AF=0.0378;SAS_AF=0.045;AA=C|||;VT=SNP
5	101430804	rs113455749	T	C	100	PASS	AC=111;AF=0.0221645;AN=5008;NS=2504;DP=16673;EAS_AF=0.0337;AMR_AF=0.0274;AFR_AF=0.0045;EUR_AF=0.0239;SAS_AF=0.0286;AA=T|||;VT=SNP
5	101430964	rs1477620	A	T	100	PASS	AC=1054;AF=0.210463;AN=5008;NS=2504;DP=15816;EAS_AF=0.1815;AMR_AF=0.304;AFR_AF=0.0643;EUR_AF=0.327;SAS_AF=0.2515;AA=A|||;VT=SNP
5	101431225	rs12187660	C	T	100	PASS	AC=206;AF=0.0411342;AN=5008;NS=2504;DP=18658;EAS_AF=0.0337;AMR_AF=0.0288;AFR_AF=0.0749;EUR_AF=0.0249;SAS_AF=0.0286;AA=T|||;VT=SNP
5	101431456	rs12188622	T	C	100	PASS	AC=206;AF=0.0411342;AN=5008;NS=2504;DP=16975;EAS_AF=0.0337;AMR_AF=0.0288;AFR_AF=0.0749;EUR_AF=0.0249;SAS_AF=0.0286;AA=C|||;VT=SNP
5	101431665	rs13182851	G	A	100	PASS	AC=2433;AF=0.485823;AN=5008;NS=2504;DP=18478;EAS_AF=0.5724;AMR_AF=0.4813;AFR_AF=0.5257;EUR_AF=0.3032;SAS_AF=0.5337;AA=A|||;VT=SNP
5	101432498	rs1477619	G	A	100	PASS	AC=1669;AF=0.333267;AN=5008;NS=2504;DP=14153;EAS_AF=0.5218;AMR_AF=0.3732;AFR_AF=0.2216;EUR_AF=0.2346;SAS_AF=0.363;AA=G|||;VT=SNP
5	101432575	rs72776161	T	G	100	PASS	AC=258;AF=0.0515176;AN=5008;NS=2504;DP=13708;EAS_AF=0.002;AMR_AF=0.0836;AFR_AF=0.0061;EUR_AF=0.1551;SAS_AF=0.0348;AA=T|||;VT=SNP
5	101432653	rs7701337	T	C	100	PASS	AC=3193;AF=0.63758;AN=5008;NS=2504;DP=14180;EAS_AF=0.7381;AMR_AF=0.7248;AFR_AF=0.5446;EUR_AF=0.5944;SAS_AF=0.6421;AA=C|||;VT=SNP
5	101432686	rs75278655	A	G	100	PASS	AC=114;AF=0.0227636;AN=5008;NS=2504;DP=13582;EAS_AF=0.0347;AMR_AF=0.0274;AFR_AF=0.0053;EUR_AF=0.0239;SAS_AF=0.0297;AA=A|||;VT=SNP
5	101433292	rs35143096	A	G	100	PASS	AC=1940;AF=0.38738;AN=5008;NS=2504;DP=17046;EAS_AF=0.5218;AMR_AF=0.3948;AFR_AF=0.4092;EUR_AF=0.2425;SAS_AF=0.363;AA=A|||;VT=SNP
5	101433348	rs13175680	A	G	100	PASS	AC=1045;AF=0.208666;AN=5008;NS=2504;DP=916;EAS_AF=0.1766;AMR_AF=0.3012;AFR_AF=0.0643;EUR_AF=0.327;SAS_AF=0.2495;AA=A|||;VT=SNP
5	101433549	rs977664	G	A	100	PASS	AC=970;AF=0.19369;AN=5008;NS=2504;DP=18182;EAS_AF=0.1855;AMR_AF=0.1657;AFR_AF=0.1452;EUR_AF=0.2227;SAS_AF=0.2577;AA=G|||;VT=SNP
5	101434456	rs1817368	T	C	100	PASS	AC=3193;AF=0.63758;AN=5008;NS=2504;DP=18860;EAS_AF=0.7381;AMR_AF=0.7233;AFR_AF=0.5446;EUR_AF=0.5944;SAS_AF=0.6431;AA=T|||;VT=SNP
5	101434816	rs112774317	C	T	100	PASS	AC=177;AF=0.0353435;AN=5008;NS=2504;DP=19220;EAS_AF=0.0188;AMR_AF=0.0288;AFR_AF=0.0643;EUR_AF=0.0249;SAS_AF=0.0286;AA=C|||;VT=SNP
5	101435485	rs899043	T	C	100	PASS	AC=3012;AF=0.601438;AN=5008;NS=2504;DP=17588;EAS_AF=0.7202;AMR_AF=0.6931;AFR_AF=0.4773;EUR_AF=0.5696;SAS_AF=0.6145;AA=T|||;VT=SNP
5	101435517	rs899044	G	A	100	PASS	AC=1922;AF=0.383786;AN=5008;NS=2504;DP=17924;EAS_AF=0.5208;AMR_AF=0.4424;AFR_AF=0.289;EUR_AF=0.2853;SAS_AF=0.4305;AA=G|||;VT=SNP
5	101435755	rs2126653	G	A	100	PASS	AC=3191;AF=0.637181;AN=5008;NS=2504;DP=19301;EAS_AF=0.7391;AMR_AF=0.7233;AFR_AF=0.5424;EUR_AF=0.5944;SAS_AF=0.6431;AA=A|||;VT=SNP
5	101435776	rs78303839	C	T	100	PASS	AC=176;AF=0.0351438;AN=5008;NS=2504;DP=19148;EAS_AF=0.0188;AMR_AF=0.0288;AFR_AF=0.0643;EUR_AF=0.0239;SAS_AF=0.0286;AA=T|||;VT=SNP
5	101435865	rs2126654	G	A	100	PASS	AC=1923;AF=0.383986;AN=5008;NS=2504;DP=18333;EAS_AF=0.5208;AMR_AF=0.4438;AFR_AF=0.289;EUR_AF=0.2853;SAS_AF=0.4305;AA=G|||;VT=SNP
5	101436479	rs11242354	A	G	100	PASS	AC=2097;AF=0.41873;AN=5008;NS=2504;DP=22259;EAS_AF=0.5208;AMR_AF=0.4568;AFR_AF=0.4145;EUR_AF=0.2853;SAS_AF=0.4294;AA=A|||;VT=SNP
5	101436950	rs1600020	C	T	100	PASS	AC=3191;AF=0.637181;AN=5008;NS=2504;DP=17785;EAS_AF=0.7391;AMR_AF=0.7233;AFR_AF=0.5424;EUR_AF=0.5944;SAS_AF=0.6431;AA=T|||;VT=SNP
5	101437013	rs112560120	G	C	100	PASS	AC=95;AF=0.0189696;AN=5008;NS=2504;DP=17716;EAS_AF=0.0188;AMR_AF=0.0274;AFR_AF=0.0038;EUR_AF=0.0239;SAS_AF=0.0286;AA=G|||;VT=SNP
5	101437651	rs78035698	T	C	100	PASS	AC=177;AF=0.0353435;AN=5008;NS=2504;DP=17131;EAS_AF=0.0188;AMR_AF=0.0288;AFR_AF=0.0643;EUR_AF=0.0249;SAS_AF=0.0286;AA=T|||;VT=SNP
5	101437946	rs7445151	C	A	100	PASS	AC=3191;AF=0.637181;AN=5008;NS=2504;DP=16499;EAS_AF=0.7391;AMR_AF=0.7233;AFR_AF=0.5424;EUR_AF=0.5944;SAS_AF=0.6431;AA=A|||;VT=SNP
5	101438818	rs13154412	G	C	100	PASS	AC=2097;AF=0.41873;AN=5008;NS=2504;DP=19419;EAS_AF=0.5208;AMR_AF=0.4568;AFR_AF=0.4145;EUR_AF=0.2853;SAS_AF=0.4294;AA=G|||;VT=SNP
5	101438906	rs1381967	C	T	100	PASS	AC=3191;AF=0.637181;AN=5008;NS=2504;DP=20824;EAS_AF=0.7391;AMR_AF=0.7233;AFR_AF=0.5424;EUR_AF=0.5944;SAS_AF=0.6431;AA=T|||;VT=SNP
5	101439319	rs1026664	T	C	100	PASS	AC=1921;AF=0.383586;AN=5008;NS=2504;DP=16994;EAS_AF=0.5208;AMR_AF=0.4424;AFR_AF=0.289;EUR_AF=0.2853;SAS_AF=0.4294;AA=T|||;VT=SNP
5	101439670	rs1020922	A	G	100	PASS	AC=2115;AF=0.422324;AN=5008;NS=2504;DP=18567;EAS_AF=0.5208;AMR_AF=0.4568;AFR_AF=0.4289;EUR_AF=0.2853;SAS_AF=0.4284;AA=T|||;VT=SNP
5	101440027	rs74555585	C	T	100	PASS	AC=176;AF=0.0351438;AN=5008;NS=2504;DP=18539;EAS_AF=0.0188;AMR_AF=0.0288;AFR_AF=0.0643;EUR_AF=0.0239;SAS_AF=0.0286;AA=T|||;VT=SNP
5	101440037	rs113010484	A	G	100	PASS	AC=95;AF=0.0189696;AN=5008;NS=2504;DP=18727;EAS_AF=0.0188;AMR_AF=0.0274;AFR_AF=0.0038;EUR_AF=0.0239;SAS_AF=0.0286;AA=A|||;VT=SNP
5	101440425	rs12152873	G	A	100	PASS	AC=177;AF=0.0353435;AN=5008;NS=2504;DP=18303;EAS_AF=0.0188;AMR_AF=0.0288;AFR_AF=0.0643;EUR_AF=0.0249;SAS_AF=0.0286;AA=A|||;VT=SNP
5	101440772	rs12153743	A	G	100	PASS	AC=178;AF=0.0355431;AN=5008;NS=2504;DP=18710;EAS_AF=0.0198;AMR_AF=0.0288;AFR_AF=0.0643;EUR_AF=0.0249;SAS_AF=0.0286;AA=G|||;VT=SNP
5	101440775	rs2219729	T	C	100	PASS	AC=917;AF=0.183107;AN=5008;NS=2504;DP=18628;EAS_AF=0.1994;AMR_AF=0.2378;AFR_AF=0.0635;EUR_AF=0.2843;SAS_AF=0.1851;AA=T|||;VT=SNP
5	101440928	rs112479413	A	G	100	PASS	AC=95;AF=0.0189696;AN=5008;NS=2504;DP=17903;EAS_AF=0.0188;AMR_AF=0.0274;AFR_AF=0.0038;EUR_AF=0.0239;SAS_AF=0.0286;AA=A|||;VT=SNP
5	101441349	rs76973542	G	A	100	PASS	AC=177;AF=0.0353435;AN=5008;NS=2504;DP=19802;EAS_AF=0.0188;AMR_AF=0.0288;AFR_AF=0.0643;EUR_AF=0.0249;SAS_AF=0.0286;AA=G|||;VT=SNP
5	101441383	rs6880814	T	C	100	PASS	AC=1927;AF=0.384784;AN=5008;NS=2504;DP=19516;EAS_AF=0.5208;AMR_AF=0.4424;AFR_AF=0.2897;EUR_AF=0.2863;SAS_AF=0.4335;AA=T|||;VT=SNP
5	101441663	rs6881341	T	C	100	PASS	AC=3018;AF=0.602636;AN=5008;NS=2504;DP=17386;EAS_AF=0.7202;AMR_AF=0.6945;AFR_AF=0.4781;EUR_AF=0.5716;SAS_AF=0.6166;AA=T|||;VT=SNP
5	101441799	rs34329221	A	T	100	PASS	AC=917;AF=0.183107;AN=5008;NS=2504;DP=18140;EAS_AF=0.1994;AMR_AF=0.2378;AFR_AF=0.0635;EUR_AF=0.2843;SAS_AF=0.1851;AA=A|||;VT=SNP
5	101442184	rs1120080	T	C	100	PASS	AC=1514;AF=0.302316;AN=5008;NS=2504;DP=21129;EAS_AF=0.2609;AMR_AF=0.255;AFR_AF=0.2973;EUR_AF=0.3628;SAS_AF=0.3231;AA=T|||;VT=SNP
5	101442501	rs12516471	G	C	100	PASS	AC=917;AF=0.183107;AN=5008;NS=2504;DP=18804;EAS_AF=0.1994;AMR_AF=0.2378;AFR_AF=0.0635;EUR_AF=0.2843;SAS_AF=0.1851;AA=G|||;VT=SNP
5	101443280	rs35899674	G	A	100	PASS	AC=916;AF=0.182907;AN=5008;NS=2504;DP=20558;EAS_AF=0.1984;AMR_AF=0.2378;AFR_AF=0.0635;EUR_AF=0.2843;SAS_AF=0.1851;AA=G|||;VT=SNP
5	101443953	rs1351008	G	A	100	PASS	AC=3014;AF=0.601837;AN=5008;NS=2504;DP=19240;EAS_AF=0.7202;AMR_AF=0.6945;AFR_AF=0.4781;EUR_AF=0.5696;SAS_AF=0.6145;AA=G|||;VT=SNP
5	101444944	rs111418940	T	G	100	PASS	AC=95;AF=0.0189696;AN=5008;NS=2504;DP=16218;EAS_AF=0.0188;AMR_AF=0.0274;AFR_AF=0.0038;EUR_AF=0.0239;SAS_AF=0.0286;AA=T|||;VT=SNP
5	101444955	rs12654028	T	C	100	PASS	AC=2933;AF=0.585663;AN=5008;NS=2504;DP=16460;EAS_AF=0.7391;AMR_AF=0.7075;AFR_AF=0.3563;EUR_AF=0.5934;SAS_AF=0.6431;AA=T|||;VT=SNP
5	101445015	rs72660736	C	T	100	PASS	AC=1921;AF=0.383586;AN=5008;NS=2504;DP=17208;EAS_AF=0.5208;AMR_AF=0.4424;AFR_AF=0.289;EUR_AF=0.2853;SAS_AF=0.4294;AA=c|||;VT=SNP
5	101446237	rs6894257	C	A	100	PASS	AC=1921;AF=0.383586;AN=5008;NS=2504;DP=14964;EAS_AF=0.5208;AMR_AF=0.4424;AFR_AF=0.289;EUR_AF=0.2853;SAS_AF=0.4294;AA=C|||;VT=SNP
5	101446483	rs6874960	A	G	100	PASS	AC=3191;AF=0.637181;AN=5008;NS=2504;DP=15412;EAS_AF=0.7391;AMR_AF=0.7233;AFR_AF=0.5424;EUR_AF=0.5944;SAS_AF=0.6431;AA=G|||;VT=SNP
5	101447203	rs139224642	G	C	100	PASS	AC=95;AF=0.0189696;AN=5008;NS=2504;DP=20140;EAS_AF=0.0188;AMR_AF=0.0274;AFR_AF=0.0038;EUR_AF=0.0239;SAS_AF=0.0286;AA=g|||;VT=SNP
5	101447418	rs9686254	T	C	100	PASS	AC=2933;AF=0.585663;AN=5008;NS=2504;DP=19513;EAS_AF=0.7391;AMR_AF=0.7075;AFR_AF=0.3563;EUR_AF=0.5934;SAS_AF=0.6431;AA=T|||;VT=SNP
5	101447594	rs9686632	G	C	100	PASS	AC=1921;AF=0.383586;AN=5008;NS=2504;DP=19543;EAS_AF=0.5208;AMR_AF=0.4424;AFR_AF=0.289;EUR_AF=0.2853;SAS_AF=0.4294;AA=G|||;VT=SNP
5	101448766	rs9686305	A	G	100	PASS	AC=3134;AF=0.625799;AN=5008;NS=2504;DP=20035;EAS_AF=0.7381;AMR_AF=0.7233;AFR_AF=0.4992;EUR_AF=0.5954;SAS_AF=0.6431;AA=A|||;VT=SNP
5	101448813	rs111780157	T	C	100	PASS	AC=95;AF=0.0189696;AN=5008;NS=2504;DP=19944;EAS_AF=0.0188;AMR_AF=0.0274;AFR_AF=0.0038;EUR_AF=0.0239;SAS_AF=0.0286;AA=T|||;VT=SNP
5	101449004	rs28761231	T	C	100	PASS	AC=1922;AF=0.383786;AN=5008;NS=2504;DP=19067;EAS_AF=0.5208;AMR_AF=0.4424;AFR_AF=0.289;EUR_AF=0.2863;SAS_AF=0.4294;AA=T|||;VT=SNP
5	101450505	rs34138709	C	T	100	PASS	AC=860;AF=0.171725;AN=5008;NS=2504;DP=17645;EAS_AF=0.1994;AMR_AF=0.2378;AFR_AF=0.0204;EUR_AF=0.2843;SAS_AF=0.1851;AA=C|||;VT=SNP
5	101450694	rs1499610	T	C	100	PASS	AC=2934;AF=0.585863;AN=5008;NS=2504;DP=19937;EAS_AF=0.7391;AMR_AF=0.7075;AFR_AF=0.3563;EUR_AF=0.5934;SAS_AF=0.6442;AA=T|||;VT=SNP
5	101450907	rs13173076	A	G	100	PASS	AC=860;AF=0.171725;AN=5008;NS=2504;DP=16784;EAS_AF=0.1994;AMR_AF=0.2378;AFR_AF=0.0204;EUR_AF=0.2843;SAS_AF=0.1851;AA=A|||;VT=SNP
5	101452008	rs12656866	G	A	100	PASS	AC=1827;AF=0.364816;AN=5008;NS=2504;DP=17257;EAS_AF=0.5208;AMR_AF=0.4409;AFR_AF=0.2186;EUR_AF=0.2853;SAS_AF=0.4294;AA=G|||;VT=SNP
5	101452116	rs7726091	G	A	100	PASS	AC=2933;AF=0.585663;AN=5008;NS=2504;DP=18368;EAS_AF=0.7391;AMR_AF=0.7075;AFR_AF=0.3563;EUR_AF=0.5934;SAS_AF=0.6431;AA=G|||;VT=SNP
5	101452188	rs113946608	T	C	100	PASS	AC=95;AF=0.0189696;AN=5008;NS=2504;DP=17458;EAS_AF=0.0188;AMR_AF=0.0274;AFR_AF=0.0038;EUR_AF=0.0239;SAS_AF=0.0286;AA=t|||;VT=SNP
5	101452325	rs58792397	C	G	100	PASS	AC=977;AF=0.195088;AN=5008;NS=2504;DP=17182;EAS_AF=0.1865;AMR_AF=0.1657;AFR_AF=0.149;EUR_AF=0.2227;SAS_AF=0.2587;AA=C|||;VT=SNP
5	101452335	rs62370399	A	G	100	PASS	AC=918;AF=0.183307;AN=5008;NS=2504;DP=17021;EAS_AF=0.1994;AMR_AF=0.2378;AFR_AF=0.0635;EUR_AF=0.2853;SAS_AF=0.1851;AA=A|||;VT=SNP
5	101452776	rs1827149	C	T	100	PASS	AC=3191;AF=0.637181;AN=5008;NS=2504;DP=18334;EAS_AF=0.7391;AMR_AF=0.7233;AFR_AF=0.5424;EUR_AF=0.5944;SAS_AF=0.6431;AA=T|||;VT=SNP
5	101454563	rs11745729	T	C	100	PASS	AC=919;AF=0.183506;AN=5008;NS=2504;DP=19661;EAS_AF=0.2004;AMR_AF=0.2378;AFR_AF=0.0643;EUR_AF=0.2843;SAS_AF=0.1851;AA=T|||;VT=SNP
5	101455209	rs1499609	T	C	100	PASS	AC=3192;AF=0.63738;AN=5008;NS=2504;DP=15432;EAS_AF=0.7391;AMR_AF=0.7233;AFR_AF=0.5424;EUR_AF=0.5944;SAS_AF=0.6442;AA=c|||;VT=SNP
5	101455268	rs35041284	G	A	100	PASS	AC=864;AF=0.172524;AN=5008;NS=2504;DP=14005;EAS_AF=0.2004;AMR_AF=0.2406;AFR_AF=0.0204;EUR_AF=0.2853;SAS_AF=0.1851;AA=g|||;VT=SNP
5	101455271	rs35174420	T	A	100	PASS	AC=864;AF=0.172524;AN=5008;NS=2504;DP=14019;EAS_AF=0.2004;AMR_AF=0.2406;AFR_AF=0.0204;EUR_AF=0.2853;SAS_AF=0.1851;AA=t|||;VT=SNP
5	101455511	rs1030234	A	C	100	PASS	AC=2072;AF=0.413738;AN=5008;NS=2504;DP=13721;EAS_AF=0.5387;AMR_AF=0.4697;AFR_AF=0.3359;EUR_AF=0.3082;SAS_AF=0.4591;AA=A|||;VT=SNP
5	101455634	rs433762	T	C	100	PASS	AC=861;AF=0.171925;AN=5008;NS=2504;DP=14153;EAS_AF=0.2004;AMR_AF=0.2378;AFR_AF=0.0204;EUR_AF=0.2843;SAS_AF=0.1851;AA=T|||;VT=SNP
5	101455844	rs414275	A	T	100	PASS	AC=860;AF=0.171725;AN=5008;NS=2504;DP=13526;EAS_AF=0.1994;AMR_AF=0.2378;AFR_AF=0.0204;EUR_AF=0.2843;SAS_AF=0.1851;AA=A|||;VT=SNP
5	101455927	rs10059413	T	C	100	PASS	AC=493;AF=0.0984425;AN=5008;NS=2504;DP=14473;EAS_AF=0.0744;AMR_AF=0.0865;AFR_AF=0.1165;EUR_AF=0.1402;SAS_AF=0.0644;AA=T|||;VT=SNP
5	101456924	rs407494	T	C	100	PASS	AC=3219;AF=0.642772;AN=5008;NS=2504;DP=16339;EAS_AF=0.7391;AMR_AF=0.7248;AFR_AF=0.562;EUR_AF=0.5915;SAS_AF=0.6472;AA=C|||;VT=SNP
5	101457609	rs382521	C	A	100	PASS	AC=3030;AF=0.605032;AN=5008;NS=2504;DP=17854;EAS_AF=0.4732;AMR_AF=0.5533;AFR_AF=0.6936;EUR_AF=0.6899;SAS_AF=0.5706;AA=A|||;VT=SNP
5	101458576	rs113656516	T	C	100	PASS	AC=181;AF=0.0361422;AN=5008;NS=2504;DP=15410;EAS_AF=0.0188;AMR_AF=0.0288;AFR_AF=0.0635;EUR_AF=0.0258;SAS_AF=0.0327;AA=T|||;VT=SNP
5	101459687	rs261097	T	G	100	PASS	AC=938;AF=0.1873;AN=5008;NS=2504;DP=17932;EAS_AF=0.1994;AMR_AF=0.2378;AFR_AF=0.0794;EUR_AF=0.2833;SAS_AF=0.1861;AA=T|||;VT=SNP
5	101460321	rs10068118	A	G	100	PASS	AC=711;AF=0.141973;AN=5008;NS=2504;DP=14446;EAS_AF=0.0744;AMR_AF=0.1009;AFR_AF=0.2723;EUR_AF=0.1421;SAS_AF=0.0644;AA=A|||;VT=SNP
5	101460693	rs261096	T	C	100	PASS	AC=1895;AF=0.378395;AN=5008;NS=2504;DP=14921;EAS_AF=0.2738;AMR_AF=0.3631;AFR_AF=0.4667;EUR_AF=0.4712;SAS_AF=0.2822;AA=T|||;VT=SNP
5	101461122	rs28875632	T	C	100	PASS	AC=520;AF=0.103834;AN=5008;NS=2504;DP=14436;EAS_AF=0.0744;AMR_AF=0.0865;AFR_AF=0.1354;EUR_AF=0.1421;SAS_AF=0.0644;AA=T|||;VT=SNP
5	101465106	rs428751	T	C	100	PASS	AC=1909;AF=0.38119;AN=5008;NS=2504;DP=18002;EAS_AF=0.2728;AMR_AF=0.3646;AFR_AF=0.4773;EUR_AF=0.4712;SAS_AF=0.2822;AA=T|||;VT=SNP
5	101465419	rs6882593	A	G	100	PASS	AC=943;AF=0.188299;AN=5008;NS=2504;DP=17251;EAS_AF=0.1865;AMR_AF=0.1585;AFR_AF=0.1467;EUR_AF=0.1998;SAS_AF=0.2556;AA=A|||;VT=SNP
5	101465862	rs387352	T	C	100	PASS	AC=1895;AF=0.378395;AN=5008;NS=2504;DP=17527;EAS_AF=0.2738;AMR_AF=0.3631;AFR_AF=0.4667;EUR_AF=0.4712;SAS_AF=0.2822;AA=t|||;VT=SNP
5	101466286	rs112509742	G	A	100	PASS	AC=100;AF=0.0199681;AN=5008;NS=2504;DP=18691;EAS_AF=0.0188;AMR_AF=0.0274;AFR_AF=0.003;EUR_AF=0.0249;SAS_AF=0.0337;AA=G|||;VT=SNP
5	101466336	rs111375937	T	G	100	PASS	AC=99;AF=0.0197684;AN=5008;NS=2504;DP=17826;EAS_AF=0.0188;AMR_AF=0.0274;AFR_AF=0.003;EUR_AF=0.0249;SAS_AF=0.0327;AA=T|||;VT=SNP
5	101466568	rs425813	T	C	100	PASS	AC=1895;AF=0.378395;AN=5008;NS=2504;DP=18879;EAS_AF=0.2738;AMR_AF=0.3631;AFR_AF=0.4667;EUR_AF=0.4712;SAS_AF=0.2822;AA=t|||;VT=SNP
5	101466768	rs405289	C	G	100	PASS	AC=1977;AF=0.394768;AN=5008;NS=2504;DP=17451;EAS_AF=0.2738;AMR_AF=0.3646;AFR_AF=0.5272;EUR_AF=0.4722;SAS_AF=0.2822;AA=G|||;VT=SNP
5	101473293	rs72776176	C	T	100	PASS	AC=520;AF=0.103834;AN=5008;NS=2504;DP=7675;EAS_AF=0.0744;AMR_AF=0.0865;AFR_AF=0.1354;EUR_AF=0.1421;SAS_AF=0.0644;AA=C|||;VT=SNP
5	101474542	rs1846552	T	C	100	PASS	AC=1282;AF=0.25599;AN=5008;NS=2504;DP=17140;EAS_AF=0.2361;AMR_AF=0.2406;AFR_AF=0.2648;EUR_AF=0.2445;SAS_AF=0.2873;AA=T|||;VT=SNP
5	101474602	rs1846551	A	G	100	PASS	AC=1285;AF=0.256589;AN=5008;NS=2504;DP=18198;EAS_AF=0.2361;AMR_AF=0.2392;AFR_AF=0.267;EUR_AF=0.2455;SAS_AF=0.2873;AA=A|||;VT=SNP
5	101474654	rs1846549	C	T	100	PASS	AC=1289;AF=0.257388;AN=5008;NS=2504;DP=17668;EAS_AF=0.2361;AMR_AF=0.2392;AFR_AF=0.27;EUR_AF=0.2455;SAS_AF=0.2873;AA=C|||;VT=SNP
5	101474894	rs412077	A	T	100	PASS	AC=2205;AF=0.440296;AN=5008;NS=2504;DP=16931;EAS_AF=0.5476;AMR_AF=0.4885;AFR_AF=0.4009;EUR_AF=0.328;SAS_AF=0.4642;AA=A|||;VT=SNP
5	101475506	rs1345828	A	G	100	PASS	AC=1849;AF=0.369209;AN=5008;NS=2504;DP=17535;EAS_AF=0.5288;AMR_AF=0.4481;AFR_AF=0.2103;EUR_AF=0.3032;SAS_AF=0.4315;AA=A|||;VT=SNP
5	101475627	rs12659729	T	A	100	PASS	AC=1951;AF=0.389577;AN=5008;NS=2504;DP=19575;EAS_AF=0.5298;AMR_AF=0.4539;AFR_AF=0.2852;EUR_AF=0.3032;SAS_AF=0.4294;AA=T|||;VT=SNP
5	101475656	rs12659731	T	C	100	PASS	AC=1848;AF=0.36901;AN=5008;NS=2504;DP=18743;EAS_AF=0.5288;AMR_AF=0.4481;AFR_AF=0.2103;EUR_AF=0.3032;SAS_AF=0.4305;AA=T|||;VT=SNP
5	101476620	rs56283402	A	G	100	PASS	AC=1291;AF=0.257788;AN=5008;NS=2504;DP=19083;EAS_AF=0.2361;AMR_AF=0.2406;AFR_AF=0.27;EUR_AF=0.2455;SAS_AF=0.2883;AA=a|||;VT=SNP
5	101477539	rs402111	C	T	100	PASS	AC=3464;AF=0.691693;AN=5008;NS=2504;DP=19906;EAS_AF=0.7837;AMR_AF=0.7291;AFR_AF=0.6717;EUR_AF=0.5736;SAS_AF=0.7188;AA=T|||;VT=SNP
5	101478839	rs411894	C	T	100	PASS	AC=1924;AF=0.384185;AN=5008;NS=2504;DP=17555;EAS_AF=0.5288;AMR_AF=0.4539;AFR_AF=0.2867;EUR_AF=0.3052;SAS_AF=0.3988;AA=T|||;VT=SNP
5	101479193	rs388785	C	G	100	PASS	AC=3465;AF=0.691893;AN=5008;NS=2504;DP=15207;EAS_AF=0.7837;AMR_AF=0.7291;AFR_AF=0.6717;EUR_AF=0.5736;SAS_AF=0.7198;AA=G|||;VT=SNP
5	101479444	rs452512	T	C	100	PASS	AC=1923;AF=0.383986;AN=5008;NS=2504;DP=10149;EAS_AF=0.5288;AMR_AF=0.4539;AFR_AF=0.2867;EUR_AF=0.3032;SAS_AF=0.3998;AA=T|||;VT=SNP
5	101481025	rs649983	C	A	100	PASS	AC=1818;AF=0.363019;AN=5008;NS=2504;DP=17905;EAS_AF=0.5288;AMR_AF=0.4481;AFR_AF=0.211;EUR_AF=0.3042;SAS_AF=0.3978;AA=C|||;VT=SNP
5	101481133	rs369555	C	T	100	PASS	AC=1951;AF=0.389577;AN=5008;NS=2504;DP=20637;EAS_AF=0.5288;AMR_AF=0.4539;AFR_AF=0.2867;EUR_AF=0.3032;SAS_AF=0.4284;AA=C|||;VT=SNP
5	101481452	rs138399415	C	T	100	PASS	AC=75;AF=0.014976;AN=5008;NS=2504;DP=20444;EAS_AF=0.0169;AMR_AF=0.0058;AFR_AF=0;EUR_AF=0.0169;SAS_AF=0.0378;AA=C|||;VT=SNP
5	101481493	rs57988940	C	A	100	PASS	AC=1287;AF=0.256989;AN=5008;NS=2504;DP=19736;EAS_AF=0.2361;AMR_AF=0.2406;AFR_AF=0.2678;EUR_AF=0.2455;SAS_AF=0.2873;AA=C|||;VT=SNP
5	101481617	rs61442479	A	C	100	PASS	AC=1249;AF=0.249401;AN=5008;NS=2504;DP=21113;EAS_AF=0.2361;AMR_AF=0.2406;AFR_AF=0.239;EUR_AF=0.2445;SAS_AF=0.2883;AA=A|||;VT=SNP
5	101481665	rs1423664	A	C	100	PASS	AC=1950;AF=0.389377;AN=5008;NS=2504;DP=19656;EAS_AF=0.5288;AMR_AF=0.4539;AFR_AF=0.2852;EUR_AF=0.3032;SAS_AF=0.4294;AA=A|||;VT=SNP
5	101481777	rs1833911	G	C	100	PASS	AC=2175;AF=0.434305;AN=5008;NS=2504;DP=19802;EAS_AF=0.5476;AMR_AF=0.4885;AFR_AF=0.4017;EUR_AF=0.328;SAS_AF=0.4325;AA=G|||;VT=SNP
5	101481839	rs4703208	G	A	100	PASS	AC=1182;AF=0.236022;AN=5008;NS=2504;DP=19518;EAS_AF=0.3829;AMR_AF=0.33;AFR_AF=0.0144;EUR_AF=0.2813;SAS_AF=0.271;AA=G|||;VT=SNP
5	101482142	rs66485973	G	A	100	PASS	AC=1287;AF=0.256989;AN=5008;NS=2504;DP=17831;EAS_AF=0.2361;AMR_AF=0.2406;AFR_AF=0.2678;EUR_AF=0.2455;SAS_AF=0.2873;AA=G|||;VT=SNP
5	101482418	rs10463957	G	C	100	PASS	AC=1289;AF=0.257388;AN=5008;NS=2504;DP=17384;EAS_AF=0.2361;AMR_AF=0.2406;AFR_AF=0.2685;EUR_AF=0.2455;SAS_AF=0.2883;AA=G|||;VT=SNP
5	101482750	rs10463540	A	T	100	PASS	AC=774;AF=0.154553;AN=5008;NS=2504;DP=16357;EAS_AF=0.2351;AMR_AF=0.1816;AFR_AF=0.0825;EUR_AF=0.1262;SAS_AF=0.1789;AA=A|||;VT=SNP
5	101482983	rs6889035	C	T	100	PASS	AC=1288;AF=0.257188;AN=5008;NS=2504;DP=15158;EAS_AF=0.2371;AMR_AF=0.2406;AFR_AF=0.2678;EUR_AF=0.2455;SAS_AF=0.2873;AA=C|||;VT=SNP
5	101483178	rs6878217	T	C	100	PASS	AC=1287;AF=0.256989;AN=5008;NS=2504;DP=16685;EAS_AF=0.2361;AMR_AF=0.2406;AFR_AF=0.2678;EUR_AF=0.2455;SAS_AF=0.2873;AA=T|||;VT=SNP
5	101483306	rs10455060	C	T	100	PASS	AC=200;AF=0.0399361;AN=5008;NS=2504;DP=15706;EAS_AF=0.0188;AMR_AF=0.0346;AFR_AF=0.0749;EUR_AF=0.0249;SAS_AF=0.0337;AA=C|||;VT=SNP
5	101483885	rs446182	C	T	100	PASS	AC=3495;AF=0.697883;AN=5008;NS=2504;DP=20019;EAS_AF=0.7837;AMR_AF=0.7291;AFR_AF=0.6717;EUR_AF=0.5736;SAS_AF=0.7505;AA=T|||;VT=SNP
5	101484594	rs13160102	T	C	100	PASS	AC=1951;AF=0.389577;AN=5008;NS=2504;DP=21992;EAS_AF=0.5278;AMR_AF=0.4539;AFR_AF=0.2867;EUR_AF=0.3032;SAS_AF=0.4294;AA=T|||;VT=SNP
5	101484640	rs12055085	T	A	100	PASS	AC=1291;AF=0.257788;AN=5008;NS=2504;DP=20614;EAS_AF=0.2361;AMR_AF=0.2406;AFR_AF=0.27;EUR_AF=0.2455;SAS_AF=0.2883;AA=T|||;VT=SNP
5	101484893	rs4703209	A	G	100	PASS	AC=2204;AF=0.440096;AN=5008;NS=2504;DP=19179;EAS_AF=0.5476;AMR_AF=0.4885;AFR_AF=0.4017;EUR_AF=0.328;SAS_AF=0.4622;AA=A|||;VT=SNP
5	101484923	rs12054857	C	G	100	PASS	AC=1042;AF=0.208067;AN=5008;NS=2504;DP=18894;EAS_AF=0.2361;AMR_AF=0.2219;AFR_AF=0.1505;EUR_AF=0.1988;SAS_AF=0.2566;AA=C|||;VT=SNP
5	101485000	rs28868017	C	T	100	PASS	AC=200;AF=0.0399361;AN=5008;NS=2504;DP=17880;EAS_AF=0.0188;AMR_AF=0.0346;AFR_AF=0.0749;EUR_AF=0.0249;SAS_AF=0.0337;AA=C|||;VT=SNP
5	101485069	rs10455017	G	A	100	PASS	AC=200;AF=0.0399361;AN=5008;NS=2504;DP=19670;EAS_AF=0.0188;AMR_AF=0.0346;AFR_AF=0.0749;EUR_AF=0.0249;SAS_AF=0.0337;AA=G|||;VT=SNP
5	101485082	rs4703210	C	T	100	PASS	AC=3467;AF=0.692292;AN=5008;NS=2504;DP=19322;EAS_AF=0.7847;AMR_AF=0.7291;AFR_AF=0.6717;EUR_AF=0.5736;SAS_AF=0.7209;AA=T|||;VT=SNP
5	101485254	rs10455061	C	A	100	PASS	AC=3465;AF=0.691893;AN=5008;NS=2504;DP=19358;EAS_AF=0.7837;AMR_AF=0.7291;AFR_AF=0.6717;EUR_AF=0.5736;SAS_AF=0.7198;AA=A|||;VT=SNP
5	101486279	rs73180147	G	C	100	PASS	AC=200;AF=0.0399361;AN=5008;NS=2504;DP=19451;EAS_AF=0.0188;AMR_AF=0.0346;AFR_AF=0.0749;EUR_AF=0.0249;SAS_AF=0.0337;AA=g|||;VT=SNP
5	101486464	rs67935908	C	T	100	PASS	AC=1253;AF=0.2502;AN=5008;NS=2504;DP=19847;EAS_AF=0.2351;AMR_AF=0.2406;AFR_AF=0.2421;EUR_AF=0.2455;SAS_AF=0.2883;AA=c|||;VT=SNP
5	101486968	rs35813266	C	T	100	PASS	AC=1185;AF=0.236621;AN=5008;NS=2504;DP=18501;EAS_AF=0.3849;AMR_AF=0.33;AFR_AF=0.0144;EUR_AF=0.2813;SAS_AF=0.272;AA=C|||;VT=SNP
5	101486983	rs72776181	G	C	100	PASS	AC=1253;AF=0.2502;AN=5008;NS=2504;DP=18436;EAS_AF=0.2351;AMR_AF=0.2406;AFR_AF=0.2421;EUR_AF=0.2455;SAS_AF=0.2883;AA=G|||;VT=SNP
5	101486984	rs58987439	G	A	100	PASS	AC=201;AF=0.0401358;AN=5008;NS=2504;DP=18372;EAS_AF=0.0188;AMR_AF=0.036;AFR_AF=0.0749;EUR_AF=0.0249;SAS_AF=0.0337;AA=G|||;VT=SNP
5	101487194	rs384809	G	A	100	PASS	AC=2152;AF=0.429712;AN=5008;NS=2504;DP=18335;EAS_AF=0.5486;AMR_AF=0.4885;AFR_AF=0.3616;EUR_AF=0.328;SAS_AF=0.4622;AA=G|||;VT=SNP
5	101487758	rs438161	A	G	100	PASS	AC=2153;AF=0.429912;AN=5008;NS=2504;DP=18916;EAS_AF=0.5486;AMR_AF=0.4885;AFR_AF=0.3616;EUR_AF=0.328;SAS_AF=0.4632;AA=A|||;VT=SNP
5	101487818	rs424182	A	G	100	PASS	AC=2154;AF=0.430112;AN=5008;NS=2504;DP=19062;EAS_AF=0.5496;AMR_AF=0.4885;AFR_AF=0.3616;EUR_AF=0.328;SAS_AF=0.4632;AA=A|||;VT=SNP
5	101489288	rs453939	C	T	100	PASS	AC=2123;AF=0.423922;AN=5008;NS=2504;DP=17925;EAS_AF=0.5486;AMR_AF=0.4885;AFR_AF=0.3616;EUR_AF=0.328;SAS_AF=0.4325;AA=C|||;VT=SNP
5	101490022	rs415200	A	G	100	PASS	AC=3193;AF=0.63758;AN=5008;NS=2504;DP=17247;EAS_AF=0.7976;AMR_AF=0.7075;AFR_AF=0.5053;EUR_AF=0.5258;SAS_AF=0.7168;AA=G|||;VT=SNP
5	101490039	rs73778204	G	C	100	PASS	AC=1042;AF=0.208067;AN=5008;NS=2504;DP=16784;EAS_AF=0.2351;AMR_AF=0.2233;AFR_AF=0.1498;EUR_AF=0.1988;SAS_AF=0.2577;AA=G|||;VT=SNP
5	101490041	rs73778205	T	C	100	PASS	AC=1042;AF=0.208067;AN=5008;NS=2504;DP=16831;EAS_AF=0.2351;AMR_AF=0.2233;AFR_AF=0.1498;EUR_AF=0.1988;SAS_AF=0.2577;AA=T|||;VT=SNP
5	101490054	rs12654141	T	C	100	PASS	AC=1713;AF=0.342053;AN=5008;NS=2504;DP=16991;EAS_AF=0.5446;AMR_AF=0.4395;AFR_AF=0.1036;EUR_AF=0.3042;SAS_AF=0.4254;AA=T|||;VT=SNP
5	101490073	rs67382343	A	G	100	PASS	AC=1053;AF=0.210264;AN=5008;NS=2504;DP=16574;EAS_AF=0.2351;AMR_AF=0.2248;AFR_AF=0.1573;EUR_AF=0.1988;SAS_AF=0.2577;AA=A|||;VT=SNP
5	101490273	rs695056	A	G	100	PASS	AC=3495;AF=0.697883;AN=5008;NS=2504;DP=18693;EAS_AF=0.7996;AMR_AF=0.7248;AFR_AF=0.6626;EUR_AF=0.5746;SAS_AF=0.7485;AA=G|||;VT=SNP
5	101490406	rs73180158	A	G	100	PASS	AC=199;AF=0.0397364;AN=5008;NS=2504;DP=18239;EAS_AF=0.0188;AMR_AF=0.0346;AFR_AF=0.0749;EUR_AF=0.0249;SAS_AF=0.0327;AA=A|||;VT=SNP
5	101490761	rs113124226	C	T	100	PASS	AC=1328;AF=0.265176;AN=5008;NS=2504;DP=11005;EAS_AF=0.253;AMR_AF=0.2637;AFR_AF=0.3071;EUR_AF=0.2177;SAS_AF=0.271;AA=C|||;VT=SNP
5	101490790	rs113755845	A	T	100	PASS	AC=1033;AF=0.20627;AN=5008;NS=2504;DP=11709;EAS_AF=0.2351;AMR_AF=0.2233;AFR_AF=0.1566;EUR_AF=0.1928;SAS_AF=0.2454;AA=A|||;VT=SNP
5	101490931	rs10080070	C	G	100	PASS	AC=522;AF=0.104233;AN=5008;NS=2504;DP=10950;EAS_AF=0.0714;AMR_AF=0.0865;AFR_AF=0.1369;EUR_AF=0.1441;SAS_AF=0.0654;AA=C|||;VT=SNP
5	101490975	rs113290552	G	A	100	PASS	AC=1033;AF=0.20627;AN=5008;NS=2504;DP=11627;EAS_AF=0.2351;AMR_AF=0.2233;AFR_AF=0.1566;EUR_AF=0.1928;SAS_AF=0.2454;AA=G|||;VT=SNP
5	101491385	rs113487340	C	T	100	PASS	AC=295;AF=0.0589058;AN=5008;NS=2504;DP=20590;EAS_AF=0.0179;AMR_AF=0.0403;AFR_AF=0.1505;EUR_AF=0.0249;SAS_AF=0.0256;AA=N|||;VT=SNP
5	101491450	rs112955479	G	A	100	PASS	AC=192;AF=0.0383387;AN=5008;NS=2504;DP=21245;EAS_AF=0.0179;AMR_AF=0.0346;AFR_AF=0.0756;EUR_AF=0.0249;SAS_AF=0.0256;AA=g|||;VT=SNP
5	101491517	rs10066677	G	A	100	PASS	AC=2338;AF=0.466853;AN=5008;NS=2504;DP=22319;EAS_AF=0.3244;AMR_AF=0.3804;AFR_AF=0.7383;EUR_AF=0.4085;SAS_AF=0.3681;AA=g|||;VT=SNP
5	101491819	rs7443153	A	T	100	PASS	AC=1058;AF=0.211262;AN=5008;NS=2504;DP=19946;EAS_AF=0.2351;AMR_AF=0.2248;AFR_AF=0.1747;EUR_AF=0.1928;SAS_AF=0.2454;AA=A|||;VT=SNP
5	101491887	rs113656355	C	A	100	PASS	AC=294;AF=0.0587061;AN=5008;NS=2504;DP=19958;EAS_AF=0.0179;AMR_AF=0.0403;AFR_AF=0.1498;EUR_AF=0.0249;SAS_AF=0.0256;AA=C|||;VT=SNP
5	101491943	rs77019284	G	A	100	PASS	AC=1233;AF=0.246206;AN=5008;NS=2504;DP=19205;EAS_AF=0.2351;AMR_AF=0.2392;AFR_AF=0.2413;EUR_AF=0.2386;SAS_AF=0.2771;AA=G|||;VT=SNP
5	101492127	rs7724755	G	A	100	PASS	AC=307;AF=0.0613019;AN=5008;NS=2504;DP=19645;EAS_AF=0.0179;AMR_AF=0.0432;AFR_AF=0.1513;EUR_AF=0.0338;SAS_AF=0.0256;AA=G|||;VT=SNP
5	101492399	rs7726332	C	T	100	PASS	AC=1618;AF=0.323083;AN=5008;NS=2504;DP=18174;EAS_AF=0.253;AMR_AF=0.2795;AFR_AF=0.4599;EUR_AF=0.2644;SAS_AF=0.3016;AA=T|||;VT=SNP
5	101492621	rs6885922	G	A	100	PASS	AC=295;AF=0.0589058;AN=5008;NS=2504;DP=17969;EAS_AF=0.0179;AMR_AF=0.0403;AFR_AF=0.1505;EUR_AF=0.0249;SAS_AF=0.0256;AA=g|||;VT=SNP
5	101492803	rs6872272	T	C	100	PASS	AC=295;AF=0.0589058;AN=5008;NS=2504;DP=16075;EAS_AF=0.0179;AMR_AF=0.0403;AFR_AF=0.1505;EUR_AF=0.0249;SAS_AF=0.0256;AA=T|||;VT=SNP
5	101493628	rs73180164	A	G	100	PASS	AC=191;AF=0.038139;AN=5008;NS=2504;DP=21417;EAS_AF=0.0179;AMR_AF=0.0346;AFR_AF=0.0749;EUR_AF=0.0249;SAS_AF=0.0256;AA=A|||;VT=SNP
5	101494072	rs7736423	C	A	100	PASS	AC=1618;AF=0.323083;AN=5008;NS=2504;DP=19937;EAS_AF=0.253;AMR_AF=0.2795;AFR_AF=0.4599;EUR_AF=0.2644;SAS_AF=0.3016;AA=A|||;VT=SNP
5	101494203	rs6882706	T	C	100	PASS	AC=296;AF=0.0591054;AN=5008;NS=2504;DP=18480;EAS_AF=0.0179;AMR_AF=0.0403;AFR_AF=0.1513;EUR_AF=0.0249;SAS_AF=0.0256;AA=C|||;VT=SNP
5	101494712	rs112120901	C	T	100	PASS	AC=191;AF=0.038139;AN=5008;NS=2504;DP=21674;EAS_AF=0.0179;AMR_AF=0.0346;AFR_AF=0.0749;EUR_AF=0.0249;SAS_AF=0.0256;AA=C|||;VT=SNP
5	101494782	rs73180169	C	T	100	PASS	AC=295;AF=0.0589058;AN=5008;NS=2504;DP=21652;EAS_AF=0.0179;AMR_AF=0.0403;AFR_AF=0.1505;EUR_AF=0.0249;SAS_AF=0.0256;AA=C|||;VT=SNP
5	101494943	rs73180170	A	G	100	PASS	AC=295;AF=0.0589058;AN=5008;NS=2504;DP=21585;EAS_AF=0.0179;AMR_AF=0.0403;AFR_AF=0.1505;EUR_AF=0.0249;SAS_AF=0.0256;AA=G|||;VT=SNP
5	101495864	rs7713635	G	A	100	PASS	AC=295;AF=0.0589058;AN=5008;NS=2504;DP=21370;EAS_AF=0.0179;AMR_AF=0.0403;AFR_AF=0.1505;EUR_AF=0.0249;SAS_AF=0.0256;AA=A|||;VT=SNP
5	101496035	rs112868254	A	C	100	PASS	AC=191;AF=0.038139;AN=5008;NS=2504;DP=21009;EAS_AF=0.0179;AMR_AF=0.0346;AFR_AF=0.0749;EUR_AF=0.0249;SAS_AF=0.0256;AA=A|||;VT=SNP
5	101496315	rs75987125	C	T	100	PASS	AC=582;AF=0.116214;AN=5008;NS=2504;DP=16483;EAS_AF=0.2341;AMR_AF=0.1527;AFR_AF=0.0083;EUR_AF=0.0825;SAS_AF=0.1493;AA=C|||;VT=SNP
5	101496418	rs28595257	A	G	100	PASS	AC=552;AF=0.110224;AN=5008;NS=2504;DP=14738;EAS_AF=0.0724;AMR_AF=0.0865;AFR_AF=0.1362;EUR_AF=0.1441;SAS_AF=0.0961;AA=A|||;VT=SNP
5	101496429	rs28712811	A	G	100	PASS	AC=747;AF=0.149161;AN=5008;NS=2504;DP=14526;EAS_AF=0.0724;AMR_AF=0.1009;AFR_AF=0.2761;EUR_AF=0.1441;SAS_AF=0.0961;AA=A|||;VT=SNP
5	101496593	rs73180172	A	G	100	PASS	AC=295;AF=0.0589058;AN=5008;NS=2504;DP=13093;EAS_AF=0.0179;AMR_AF=0.0403;AFR_AF=0.1505;EUR_AF=0.0249;SAS_AF=0.0256;AA=G|||;VT=SNP
5	101496605	rs73180175	T	G	100	PASS	AC=295;AF=0.0589058;AN=5008;NS=2504;DP=13268;EAS_AF=0.0179;AMR_AF=0.0403;AFR_AF=0.1505;EUR_AF=0.0249;SAS_AF=0.0256;AA=T|||;VT=SNP
5	101497155	rs66750648	T	A	100	PASS	AC=1031;AF=0.205871;AN=5008;NS=2504;DP=15816;EAS_AF=0.2351;AMR_AF=0.2219;AFR_AF=0.1566;EUR_AF=0.1928;SAS_AF=0.2444;AA=T|||;VT=SNP
5	101498042	rs10455018	C	A	100	PASS	AC=1626;AF=0.324681;AN=5008;NS=2504;DP=18168;EAS_AF=0.253;AMR_AF=0.281;AFR_AF=0.4652;EUR_AF=0.2644;SAS_AF=0.3016;AA=A|||;VT=SNP
5	101498366	rs10455064	T	C	100	PASS	AC=1626;AF=0.324681;AN=5008;NS=2504;DP=16364;EAS_AF=0.254;AMR_AF=0.2795;AFR_AF=0.4652;EUR_AF=0.2644;SAS_AF=0.3016;AA=t|||;VT=SNP
5	101499259	rs650778	A	G	100	PASS	AC=1861;AF=0.371605;AN=5008;NS=2504;DP=20238;EAS_AF=0.5456;AMR_AF=0.4452;AFR_AF=0.1982;EUR_AF=0.3091;SAS_AF=0.4387;AA=A|||;VT=SNP
5	101500332	rs147159859	C	A	100	PASS	AC=191;AF=0.038139;AN=5008;NS=2504;DP=19694;EAS_AF=0.0179;AMR_AF=0.0346;AFR_AF=0.0749;EUR_AF=0.0249;SAS_AF=0.0256;AA=C|||;VT=SNP
5	101500949	rs182001	C	G	100	PASS	AC=1835;AF=0.366414;AN=5008;NS=2504;DP=20699;EAS_AF=0.5456;AMR_AF=0.4452;AFR_AF=0.2005;EUR_AF=0.3101;SAS_AF=0.408;AA=C|||;VT=SNP
5	101501161	rs148592472	T	C	100	PASS	AC=729;AF=0.145567;AN=5008;NS=2504;DP=20383;EAS_AF=0.2341;AMR_AF=0.1816;AFR_AF=0.0499;EUR_AF=0.1252;SAS_AF=0.1789;AA=T|||;VT=SNP
5	101501440	rs142965671	G	T	100	PASS	AC=191;AF=0.038139;AN=5008;NS=2504;DP=19288;EAS_AF=0.0179;AMR_AF=0.0346;AFR_AF=0.0749;EUR_AF=0.0249;SAS_AF=0.0256;AA=G|||;VT=SNP
5	101503138	rs73180181	G	C	100	PASS	AC=295;AF=0.0589058;AN=5008;NS=2504;DP=15499;EAS_AF=0.0179;AMR_AF=0.0403;AFR_AF=0.1505;EUR_AF=0.0249;SAS_AF=0.0256;AA=G|||;VT=SNP
5	101503403	rs67891206	T	C	100	PASS	AC=1039;AF=0.207468;AN=5008;NS=2504;DP=13892;EAS_AF=0.2351;AMR_AF=0.2219;AFR_AF=0.1581;EUR_AF=0.1938;SAS_AF=0.2495;AA=T|||;VT=SNP
5	101503942	rs1156573	G	A	100	PASS	AC=295;AF=0.0589058;AN=5008;NS=2504;DP=15276;EAS_AF=0.0179;AMR_AF=0.0403;AFR_AF=0.1505;EUR_AF=0.0249;SAS_AF=0.0256;AA=A|||;VT=SNP
5	101504347	rs10463958	T	C	100	PASS	AC=1625;AF=0.324481;AN=5008;NS=2504;DP=11970;EAS_AF=0.253;AMR_AF=0.2795;AFR_AF=0.4652;EUR_AF=0.2644;SAS_AF=0.3016;AA=t|||;VT=SNP
5	101504399	rs73180182	C	A	100	PASS	AC=295;AF=0.0589058;AN=5008;NS=2504;DP=12197;EAS_AF=0.0179;AMR_AF=0.0403;AFR_AF=0.1505;EUR_AF=0.0249;SAS_AF=0.0256;AA=C|||;VT=SNP
5	101504777	rs1423663	C	T	100	PASS	AC=1626;AF=0.324681;AN=5008;NS=2504;DP=17005;EAS_AF=0.253;AMR_AF=0.2795;AFR_AF=0.466;EUR_AF=0.2644;SAS_AF=0.3016;AA=T|||;VT=SNP
5	101505510	rs60772620	C	T	100	PASS	AC=192;AF=0.0383387;AN=5008;NS=2504;DP=14346;EAS_AF=0.0179;AMR_AF=0.0346;AFR_AF=0.0749;EUR_AF=0.0249;SAS_AF=0.0266;AA=C|||;VT=SNP
5	101505651	rs11745879	T	A	100	PASS	AC=1621;AF=0.323682;AN=5008;NS=2504;DP=14378;EAS_AF=0.253;AMR_AF=0.2781;AFR_AF=0.4644;EUR_AF=0.2644;SAS_AF=0.2996;AA=A|||;VT=SNP
5	101506560	rs395327	T	C	100	PASS	AC=4260;AF=0.850639;AN=5008;NS=2504;DP=13661;EAS_AF=0.871;AMR_AF=0.8285;AFR_AF=0.9811;EUR_AF=0.7187;SAS_AF=0.8047;AA=C|||;VT=SNP
5	101506867	rs73180187	C	T	100	PASS	AC=191;AF=0.038139;AN=5008;NS=2504;DP=17835;EAS_AF=0.0179;AMR_AF=0.0346;AFR_AF=0.0749;EUR_AF=0.0249;SAS_AF=0.0256;AA=c|||;VT=SNP
5	101507197	rs112504493	C	A	100	PASS	AC=191;AF=0.038139;AN=5008;NS=2504;DP=19569;EAS_AF=0.0179;AMR_AF=0.0346;AFR_AF=0.0749;EUR_AF=0.0249;SAS_AF=0.0256;AA=C|||;VT=SNP
5	101507854	rs7444646	G	A	100	PASS	AC=1237;AF=0.247005;AN=5008;NS=2504;DP=20523;EAS_AF=0.2351;AMR_AF=0.2392;AFR_AF=0.2443;EUR_AF=0.2396;SAS_AF=0.2761;AA=G|||;VT=SNP
5	101507901	rs73180189	T	C	100	PASS	AC=191;AF=0.038139;AN=5008;NS=2504;DP=20538;EAS_AF=0.0179;AMR_AF=0.0346;AFR_AF=0.0749;EUR_AF=0.0249;SAS_AF=0.0256;AA=T|||;VT=SNP
5	101508279	rs453689	G	T	100	PASS	AC=4259;AF=0.850439;AN=5008;NS=2504;DP=21057;EAS_AF=0.871;AMR_AF=0.8285;AFR_AF=0.9811;EUR_AF=0.7187;SAS_AF=0.8037;AA=T|||;VT=SNP
5	101508287	rs1587419	C	T	100	PASS	AC=1237;AF=0.247005;AN=5008;NS=2504;DP=20832;EAS_AF=0.2351;AMR_AF=0.2392;AFR_AF=0.2443;EUR_AF=0.2396;SAS_AF=0.2761;AA=C|||;VT=SNP
5	101508740	rs113124162	G	A	100	PASS	AC=297;AF=0.0593051;AN=5008;NS=2504;DP=17830;EAS_AF=0.0179;AMR_AF=0.0403;AFR_AF=0.1513;EUR_AF=0.0249;SAS_AF=0.0266;AA=G|||;VT=SNP
5	101509782	rs73180195	T	C	100	PASS	AC=191;AF=0.038139;AN=5008;NS=2504;DP=16098;EAS_AF=0.0179;AMR_AF=0.0346;AFR_AF=0.0749;EUR_AF=0.0249;SAS_AF=0.0256;AA=T|||;VT=SNP
5	101509920	rs7378869	A	G	100	PASS	AC=1623;AF=0.324081;AN=5008;NS=2504;DP=15407;EAS_AF=0.253;AMR_AF=0.2795;AFR_AF=0.4629;EUR_AF=0.2644;SAS_AF=0.3027;AA=G|||;VT=SNP
5	101510178	rs6596386	T	C	100	PASS	AC=1233;AF=0.246206;AN=5008;NS=2504;DP=17748;EAS_AF=0.2351;AMR_AF=0.2392;AFR_AF=0.2413;EUR_AF=0.2386;SAS_AF=0.2771;AA=T|||;VT=SNP
5	101510844	rs261094	C	T	100	PASS	AC=4242;AF=0.847045;AN=5008;NS=2504;DP=19663;EAS_AF=0.871;AMR_AF=0.8256;AFR_AF=0.969;EUR_AF=0.7187;SAS_AF=0.8047;AA=T|||;VT=SNP
5	101510894	rs73181957	C	T	100	PASS	AC=191;AF=0.038139;AN=5008;NS=2504;DP=19902;EAS_AF=0.0179;AMR_AF=0.0346;AFR_AF=0.0749;EUR_AF=0.0249;SAS_AF=0.0256;AA=C|||;VT=SNP
5	101511644	rs10515322	A	T	100	PASS	AC=1626;AF=0.324681;AN=5008;NS=2504;DP=17080;EAS_AF=0.253;AMR_AF=0.2795;AFR_AF=0.4652;EUR_AF=0.2644;SAS_AF=0.3027;AA=T|||;VT=SNP
5	101511737	rs17147130	A	G	100	PASS	AC=1238;AF=0.247204;AN=5008;NS=2504;DP=17682;EAS_AF=0.2351;AMR_AF=0.2392;AFR_AF=0.2443;EUR_AF=0.2396;SAS_AF=0.2771;AA=A|||;VT=SNP
5	101511962	rs1812414	A	G	100	PASS	AC=1626;AF=0.324681;AN=5008;NS=2504;DP=16568;EAS_AF=0.253;AMR_AF=0.2795;AFR_AF=0.4652;EUR_AF=0.2644;SAS_AF=0.3027;AA=G|||;VT=SNP
5	101512451	rs261093	A	G	100	PASS	AC=1862;AF=0.371805;AN=5008;NS=2504;DP=16910;EAS_AF=0.5466;AMR_AF=0.4452;AFR_AF=0.1982;EUR_AF=0.3101;SAS_AF=0.4376;AA=A|||;VT=SNP
5	101512717	rs73181961	G	A	100	PASS	AC=191;AF=0.038139;AN=5008;NS=2504;DP=15165;EAS_AF=0.0179;AMR_AF=0.0346;AFR_AF=0.0749;EUR_AF=0.0249;SAS_AF=0.0256;AA=G|||;VT=SNP
5	101513107	rs73181963	T	C	100	PASS	AC=191;AF=0.038139;AN=5008;NS=2504;DP=14692;EAS_AF=0.0179;AMR_AF=0.0346;AFR_AF=0.0749;EUR_AF=0.0249;SAS_AF=0.0256;AA=T|||;VT=SNP
5	101513494	rs59957778	G	T	100	PASS	AC=1624;AF=0.324281;AN=5008;NS=2504;DP=16738;EAS_AF=0.253;AMR_AF=0.2795;AFR_AF=0.4644;EUR_AF=0.2644;SAS_AF=0.3016;AA=T|||;VT=SNP
5	101513548	rs73181964	A	T	100	PASS	AC=295;AF=0.0589058;AN=5008;NS=2504;DP=18708;EAS_AF=0.0179;AMR_AF=0.0403;AFR_AF=0.1505;EUR_AF=0.0249;SAS_AF=0.0256;AA=T|||;VT=SNP
5	101513813	rs9327794	A	G	100	PASS	AC=716;AF=0.142971;AN=5008;NS=2504;DP=19432;EAS_AF=0.0714;AMR_AF=0.1009;AFR_AF=0.2761;EUR_AF=0.1441;SAS_AF=0.0654;AA=A|||;VT=SNP
5	101513985	rs3995228	C	A	100	PASS	AC=1237;AF=0.247005;AN=5008;NS=2504;DP=21059;EAS_AF=0.2351;AMR_AF=0.2392;AFR_AF=0.2443;EUR_AF=0.2396;SAS_AF=0.2761;AA=C|||;VT=SNP
5	101514470	rs112919006	T	G	100	PASS	AC=295;AF=0.0589058;AN=5008;NS=2504;DP=21431;EAS_AF=0.0179;AMR_AF=0.0403;AFR_AF=0.1505;EUR_AF=0.0249;SAS_AF=0.0256;AA=G|||;VT=SNP
5	101514542	rs73181968	C	G	100	PASS	AC=191;AF=0.038139;AN=5008;NS=2504;DP=19498;EAS_AF=0.0179;AMR_AF=0.0346;AFR_AF=0.0749;EUR_AF=0.0249;SAS_AF=0.0256;AA=C|||;VT=SNP
5	101514585	rs6871393	C	A	100	PASS	AC=1237;AF=0.247005;AN=5008;NS=2504;DP=19658;EAS_AF=0.2351;AMR_AF=0.2392;AFR_AF=0.2443;EUR_AF=0.2396;SAS_AF=0.2761;AA=C|||;VT=SNP
5	101514697	rs6871740	C	T	100	PASS	AC=1625;AF=0.324481;AN=5008;NS=2504;DP=19807;EAS_AF=0.253;AMR_AF=0.2795;AFR_AF=0.4652;EUR_AF=0.2644;SAS_AF=0.3016;AA=T|||;VT=SNP
5	101514964	rs111352950	G	A	100	PASS	AC=191;AF=0.038139;AN=5008;NS=2504;DP=19526;EAS_AF=0.0179;AMR_AF=0.0346;AFR_AF=0.0749;EUR_AF=0.0249;SAS_AF=0.0256;AA=G|||;VT=SNP
5	101514996	rs73181969	A	G	100	PASS	AC=191;AF=0.038139;AN=5008;NS=2504;DP=18850;EAS_AF=0.0179;AMR_AF=0.0346;AFR_AF=0.0749;EUR_AF=0.0249;SAS_AF=0.0256;AA=A|||;VT=SNP
5	101515612	rs67499639	C	T	100	PASS	AC=1625;AF=0.324481;AN=5008;NS=2504;DP=18076;EAS_AF=0.253;AMR_AF=0.2795;AFR_AF=0.4652;EUR_AF=0.2644;SAS_AF=0.3016;AA=T|||;VT=SNP
5	101515684	rs73181970	C	T	100	PASS	AC=295;AF=0.0589058;AN=5008;NS=2504;DP=19496;EAS_AF=0.0179;AMR_AF=0.0403;AFR_AF=0.1505;EUR_AF=0.0249;SAS_AF=0.0256;AA=T|||;VT=SNP
5	101515951	rs73181972	T	C	100	PASS	AC=191;AF=0.038139;AN=5008;NS=2504;DP=14239;EAS_AF=0.0179;AMR_AF=0.0346;AFR_AF=0.0749;EUR_AF=0.0249;SAS_AF=0.0256;AA=T|||;VT=SNP
5	101516074	rs73181973	A	G	100	PASS	AC=295;AF=0.0589058;AN=5008;NS=2504;DP=13379;EAS_AF=0.0179;AMR_AF=0.0403;AFR_AF=0.1505;EUR_AF=0.0249;SAS_AF=0.0256;AA=A|||;VT=SNP
5	101516393	rs12657512	C	T	100	PASS	AC=1703;AF=0.340056;AN=5008;NS=2504;DP=17101;EAS_AF=0.5466;AMR_AF=0.4409;AFR_AF=0.1036;EUR_AF=0.3091;SAS_AF=0.407;AA=C|||;VT=SNP
5	101516774	rs7714115	A	G	100	PASS	AC=1625;AF=0.324481;AN=5008;NS=2504;DP=18579;EAS_AF=0.253;AMR_AF=0.2795;AFR_AF=0.4652;EUR_AF=0.2644;SAS_AF=0.3016;AA=a|||;VT=SNP
5	101517020	rs6897921	C	T	100	PASS	AC=297;AF=0.0593051;AN=5008;NS=2504;DP=17549;EAS_AF=0.0179;AMR_AF=0.0403;AFR_AF=0.1513;EUR_AF=0.0258;SAS_AF=0.0256;AA=C|||;VT=SNP
5	101517870	rs1423661	C	A	100	PASS	AC=1237;AF=0.247005;AN=5008;NS=2504;DP=19302;EAS_AF=0.2351;AMR_AF=0.2392;AFR_AF=0.2443;EUR_AF=0.2396;SAS_AF=0.2761;AA=C|||;VT=SNP
5	101518733	rs73181975	A	G	100	PASS	AC=191;AF=0.038139;AN=5008;NS=2504;DP=18747;EAS_AF=0.0179;AMR_AF=0.0346;AFR_AF=0.0749;EUR_AF=0.0249;SAS_AF=0.0256;AA=A|||;VT=SNP
5	101519171	rs6869113	C	G	100	PASS	AC=500;AF=0.0998403;AN=5008;NS=2504;DP=16678;EAS_AF=0.0714;AMR_AF=0.0865;AFR_AF=0.1203;EUR_AF=0.1441;SAS_AF=0.0654;AA=C|||;VT=SNP
5	101519407	rs73181976	T	A	100	PASS	AC=257;AF=0.0513179;AN=5008;NS=2504;DP=18672;EAS_AF=0.0179;AMR_AF=0.036;AFR_AF=0.1241;EUR_AF=0.0249;SAS_AF=0.0256;AA=T|||;VT=SNP
5	101519912	rs6869235	G	T	100	PASS	AC=1061;AF=0.211861;AN=5008;NS=2504;DP=21418;EAS_AF=0.2351;AMR_AF=0.2233;AFR_AF=0.1747;EUR_AF=0.1928;SAS_AF=0.2495;AA=G|||;VT=SNP
5	101521035	rs6596402	G	C	100	PASS	AC=1586;AF=0.316693;AN=5008;NS=2504;DP=16523;EAS_AF=0.253;AMR_AF=0.2752;AFR_AF=0.4387;EUR_AF=0.2634;SAS_AF=0.3016;AA=C|||;VT=SNP
5	101521080	rs11741833	A	C	100	PASS	AC=1237;AF=0.247005;AN=5008;NS=2504;DP=17620;EAS_AF=0.2351;AMR_AF=0.2392;AFR_AF=0.2443;EUR_AF=0.2396;SAS_AF=0.2761;AA=A|||;VT=SNP
5	101521984	rs1423660	G	T	100	PASS	AC=1036;AF=0.206869;AN=5008;NS=2504;DP=18108;EAS_AF=0.2351;AMR_AF=0.2219;AFR_AF=0.1566;EUR_AF=0.1928;SAS_AF=0.2495;AA=G|||;VT=SNP
5	101522534	rs73181979	C	T	100	PASS	AC=192;AF=0.0383387;AN=5008;NS=2504;DP=15897;EAS_AF=0.0179;AMR_AF=0.0346;AFR_AF=0.0749;EUR_AF=0.0258;SAS_AF=0.0256;AA=C|||;VT=SNP
5	101522676	rs2081166	T	C	100	PASS	AC=1589;AF=0.317292;AN=5008;NS=2504;DP=13715;EAS_AF=0.253;AMR_AF=0.2752;AFR_AF=0.4402;EUR_AF=0.2634;SAS_AF=0.3027;AA=C|||;VT=SNP
5	101522809	rs12187607	A	T	100	PASS	AC=193;AF=0.0385383;AN=5008;NS=2504;DP=13767;EAS_AF=0.0179;AMR_AF=0.0346;AFR_AF=0.0756;EUR_AF=0.0258;SAS_AF=0.0256;AA=a|||;VT=SNP
5	101522843	rs12188293	G	A	100	PASS	AC=191;AF=0.038139;AN=5008;NS=2504;DP=14832;EAS_AF=0.0179;AMR_AF=0.0346;AFR_AF=0.0749;EUR_AF=0.0249;SAS_AF=0.0256;AA=G|||;VT=SNP
5	101523169	rs10063676	A	G	100	PASS	AC=499;AF=0.0996406;AN=5008;NS=2504;DP=19099;EAS_AF=0.0714;AMR_AF=0.0865;AFR_AF=0.1203;EUR_AF=0.1431;SAS_AF=0.0654;AA=A|||;VT=SNP
5	101523455	rs141117523	T	C	100	PASS	AC=257;AF=0.0513179;AN=5008;NS=2504;DP=21765;EAS_AF=0.0179;AMR_AF=0.036;AFR_AF=0.1241;EUR_AF=0.0249;SAS_AF=0.0256;AA=T|||;VT=SNP
5	101524080	rs261091	G	C	100	PASS	AC=1916;AF=0.382588;AN=5008;NS=2504;DP=19121;EAS_AF=0.5466;AMR_AF=0.4496;AFR_AF=0.2247;EUR_AF=0.3111;SAS_AF=0.453;AA=G|||;VT=SNP
5	101524135	rs66465172	G	T	100	PASS	AC=1592;AF=0.317891;AN=5008;NS=2504;DP=18227;EAS_AF=0.253;AMR_AF=0.2767;AFR_AF=0.441;EUR_AF=0.2644;SAS_AF=0.3027;AA=T|||;VT=SNP
5	101524143	rs113879276	G	A	100	PASS	AC=193;AF=0.0385383;AN=5008;NS=2504;DP=18015;EAS_AF=0.0179;AMR_AF=0.0346;AFR_AF=0.0749;EUR_AF=0.0268;SAS_AF=0.0256;AA=G|||;VT=SNP
5	101524376	rs60114540	T	C	100	PASS	AC=1061;AF=0.211861;AN=5008;NS=2504;DP=17373;EAS_AF=0.2351;AMR_AF=0.2233;AFR_AF=0.1747;EUR_AF=0.1928;SAS_AF=0.2495;AA=T|||;VT=SNP
5	101524994	rs174413	G	C	100	PASS	AC=1878;AF=0.375;AN=5008;NS=2504;DP=19750;EAS_AF=0.5466;AMR_AF=0.4452;AFR_AF=0.1982;EUR_AF=0.3111;SAS_AF=0.453;AA=G|||;VT=SNP
5	101525077	rs7712241	G	T	100	PASS	AC=257;AF=0.0513179;AN=5008;NS=2504;DP=22880;EAS_AF=0.0179;AMR_AF=0.036;AFR_AF=0.1241;EUR_AF=0.0249;SAS_AF=0.0256;AA=G|||;VT=SNP
5	101530800	rs111498614	G	A	100	PASS	AC=1237;AF=0.247005;AN=5008;NS=2504;DP=15046;EAS_AF=0.2351;AMR_AF=0.2392;AFR_AF=0.2443;EUR_AF=0.2396;SAS_AF=0.2761;AA=G|||;VT=SNP
5	101531407	rs113641552	C	T	100	PASS	AC=191;AF=0.038139;AN=5008;NS=2504;DP=21749;EAS_AF=0.0179;AMR_AF=0.0346;AFR_AF=0.0749;EUR_AF=0.0249;SAS_AF=0.0256;AA=C|||;VT=SNP
5	101531741	rs1833910	G	A	100	PASS	AC=255;AF=0.0509185;AN=5008;NS=2504;DP=18894;EAS_AF=0.0179;AMR_AF=0.036;AFR_AF=0.1225;EUR_AF=0.0249;SAS_AF=0.0256;AA=G|||;VT=SNP
5	101531789	rs1833909	C	T	100	PASS	AC=255;AF=0.0509185;AN=5008;NS=2504;DP=21268;EAS_AF=0.0179;AMR_AF=0.036;AFR_AF=0.1225;EUR_AF=0.0249;SAS_AF=0.0256;AA=T|||;VT=SNP
5	101531938	rs1833908	C	T	100	PASS	AC=1588;AF=0.317093;AN=5008;NS=2504;DP=18746;EAS_AF=0.253;AMR_AF=0.2752;AFR_AF=0.4387;EUR_AF=0.2654;SAS_AF=0.3016;AA=T|||;VT=SNP
5	101532042	rs12187781	C	G	100	PASS	AC=191;AF=0.038139;AN=5008;NS=2504;DP=18840;EAS_AF=0.0179;AMR_AF=0.0346;AFR_AF=0.0749;EUR_AF=0.0249;SAS_AF=0.0256;AA=C|||;VT=SNP
5	101532730	rs12188625	A	G	100	PASS	AC=1627;AF=0.32488;AN=5008;NS=2504;DP=19374;EAS_AF=0.253;AMR_AF=0.2795;AFR_AF=0.4652;EUR_AF=0.2654;SAS_AF=0.3027;AA=G|||;VT=SNP
5	101533085	rs58445403	A	G	100	PASS	AC=388;AF=0.077476;AN=5008;NS=2504;DP=17202;EAS_AF=0.0179;AMR_AF=0.0403;AFR_AF=0.2209;EUR_AF=0.0249;SAS_AF=0.0256;AA=G|||;VT=SNP
5	101533781	rs10043866	A	T	100	PASS	AC=501;AF=0.10004;AN=5008;NS=2504;DP=13339;EAS_AF=0.0714;AMR_AF=0.0865;AFR_AF=0.121;EUR_AF=0.1441;SAS_AF=0.0654;AA=A|||;VT=SNP
5	101534292	rs12186601	G	A	100	PASS	AC=191;AF=0.038139;AN=5008;NS=2504;DP=16062;EAS_AF=0.0179;AMR_AF=0.0346;AFR_AF=0.0749;EUR_AF=0.0249;SAS_AF=0.0256;AA=G|||;VT=SNP
5	101534402	rs12186608	G	C	100	PASS	AC=193;AF=0.0385383;AN=5008;NS=2504;DP=15405;EAS_AF=0.0179;AMR_AF=0.0346;AFR_AF=0.0764;EUR_AF=0.0249;SAS_AF=0.0256;AA=G|||;VT=SNP
5	101534677	rs4703211	A	T	100	PASS	AC=1587;AF=0.316893;AN=5008;NS=2504;DP=15544;EAS_AF=0.253;AMR_AF=0.2752;AFR_AF=0.4387;EUR_AF=0.2644;SAS_AF=0.3016;AA=T|||;VT=SNP
5	101534745	rs1833912	C	T	100	PASS	AC=1588;AF=0.317093;AN=5008;NS=2504;DP=15012;EAS_AF=0.253;AMR_AF=0.2752;AFR_AF=0.4387;EUR_AF=0.2654;SAS_AF=0.3016;AA=T|||;VT=SNP
5	101534890	rs261095	T	G	100	PASS	AC=1916;AF=0.382588;AN=5008;NS=2504;DP=13730;EAS_AF=0.5466;AMR_AF=0.4496;AFR_AF=0.2247;EUR_AF=0.3101;SAS_AF=0.454;AA=T|||;VT=SNP
5	101535134	rs112100338	T	A	100	PASS	AC=216;AF=0.043131;AN=5008;NS=2504;DP=13529;EAS_AF=0.0188;AMR_AF=0.0375;AFR_AF=0.0885;EUR_AF=0.0249;SAS_AF=0.0297;AA=T|||;VT=SNP
5	101535150	rs385594	C	T	100	PASS	AC=4275;AF=0.853634;AN=5008;NS=2504;DP=13528;EAS_AF=0.871;AMR_AF=0.8285;AFR_AF=0.9811;EUR_AF=0.7187;SAS_AF=0.82;AA=T|||;VT=SNP
5	101536099	rs73181989	T	C	100	PASS	AC=390;AF=0.0778754;AN=5008;NS=2504;DP=19197;EAS_AF=0.0179;AMR_AF=0.0403;AFR_AF=0.2224;EUR_AF=0.0249;SAS_AF=0.0256;AA=C|||;VT=SNP
5	101536616	rs66619921	G	A	100	PASS	AC=348;AF=0.0694888;AN=5008;NS=2504;DP=19228;EAS_AF=0.0179;AMR_AF=0.0504;AFR_AF=0.1309;EUR_AF=0.0706;SAS_AF=0.0521;AA=G|||;VT=SNP
5	101536870	rs73181990	T	C	100	PASS	AC=192;AF=0.0383387;AN=5008;NS=2504;DP=19223;EAS_AF=0.0179;AMR_AF=0.0346;AFR_AF=0.0756;EUR_AF=0.0249;SAS_AF=0.0256;AA=T|||;VT=SNP
5	101537093	rs73181992	G	A	100	PASS	AC=191;AF=0.038139;AN=5008;NS=2504;DP=19094;EAS_AF=0.0179;AMR_AF=0.0346;AFR_AF=0.0749;EUR_AF=0.0249;SAS_AF=0.0256;AA=G|||;VT=SNP
5	101537266	rs113620676	T	C	100	PASS	AC=191;AF=0.038139;AN=5008;NS=2504;DP=20714;EAS_AF=0.0179;AMR_AF=0.0346;AFR_AF=0.0749;EUR_AF=0.0249;SAS_AF=0.0256;AA=T|||;VT=SNP
5	101537667	rs73181994	C	T	100	PASS	AC=257;AF=0.0513179;AN=5008;NS=2504;DP=18033;EAS_AF=0.0179;AMR_AF=0.036;AFR_AF=0.1241;EUR_AF=0.0249;SAS_AF=0.0256;AA=T|||;VT=SNP
5	101538415	rs73181999	A	G	100	PASS	AC=258;AF=0.0515176;AN=5008;NS=2504;DP=15851;EAS_AF=0.0179;AMR_AF=0.036;AFR_AF=0.1248;EUR_AF=0.0249;SAS_AF=0.0256;AA=A|||;VT=SNP
5	101540273	rs7713425	T	A	100	PASS	AC=1589;AF=0.317292;AN=5008;NS=2504;DP=20472;EAS_AF=0.253;AMR_AF=0.2767;AFR_AF=0.4387;EUR_AF=0.2654;SAS_AF=0.3016;AA=A|||;VT=SNP
5	101540548	rs112764295	G	A	100	PASS	AC=191;AF=0.038139;AN=5008;NS=2504;DP=19782;EAS_AF=0.0179;AMR_AF=0.0346;AFR_AF=0.0749;EUR_AF=0.0249;SAS_AF=0.0256;AA=G|||;VT=SNP
5	101541132	rs113029471	G	A	100	PASS	AC=255;AF=0.0509185;AN=5008;NS=2504;DP=16516;EAS_AF=0.0179;AMR_AF=0.036;AFR_AF=0.1225;EUR_AF=0.0249;SAS_AF=0.0256;AA=G|||;VT=SNP
5	101541582	rs61569740	T	C	100	PASS	AC=349;AF=0.0696885;AN=5008;NS=2504;DP=17255;EAS_AF=0.0179;AMR_AF=0.036;AFR_AF=0.1936;EUR_AF=0.0249;SAS_AF=0.0256;AA=C|||;VT=SNP
5	101541707	rs58463377	G	T	100	PASS	AC=255;AF=0.0509185;AN=5008;NS=2504;DP=17308;EAS_AF=0.0179;AMR_AF=0.036;AFR_AF=0.1225;EUR_AF=0.0249;SAS_AF=0.0256;AA=g|||;VT=SNP
5	101546275	rs4703213	C	T	100	PASS	AC=1588;AF=0.317093;AN=5008;NS=2504;DP=15495;EAS_AF=0.252;AMR_AF=0.2767;AFR_AF=0.438;EUR_AF=0.2664;SAS_AF=0.3016;AA=c|||;VT=SNP
5	101546310	rs73183705	A	G	100	PASS	AC=192;AF=0.0383387;AN=5008;NS=2504;DP=16373;EAS_AF=0.0179;AMR_AF=0.0346;AFR_AF=0.0756;EUR_AF=0.0249;SAS_AF=0.0256;AA=A|||;VT=SNP
5	101546639	rs4703214	C	A	100	PASS	AC=1029;AF=0.205471;AN=5008;NS=2504;DP=18687;EAS_AF=0.2341;AMR_AF=0.2233;AFR_AF=0.1505;EUR_AF=0.1938;SAS_AF=0.2495;AA=C|||;VT=SNP
5	101546821	rs60420300	A	C	100	PASS	AC=1239;AF=0.247404;AN=5008;NS=2504;DP=20311;EAS_AF=0.2341;AMR_AF=0.2406;AFR_AF=0.2451;EUR_AF=0.2406;SAS_AF=0.2761;AA=A|||;VT=SNP
5	101547073	rs73183710	T	C	100	PASS	AC=191;AF=0.038139;AN=5008;NS=2504;DP=20508;EAS_AF=0.0179;AMR_AF=0.0346;AFR_AF=0.0749;EUR_AF=0.0249;SAS_AF=0.0256;AA=T|||;VT=SNP
5	101548033	rs6863136	C	T	100	PASS	AC=1234;AF=0.246406;AN=5008;NS=2504;DP=368;EAS_AF=0.2341;AMR_AF=0.2392;AFR_AF=0.2428;EUR_AF=0.2396;SAS_AF=0.2761;AA=C|||;VT=SNP
5	101548522	rs1039291	C	G	100	PASS	AC=1232;AF=0.246006;AN=5008;NS=2504;DP=18535;EAS_AF=0.2341;AMR_AF=0.2392;AFR_AF=0.2413;EUR_AF=0.2396;SAS_AF=0.2761;AA=C|||;VT=SNP
5	101548700	rs1549273	C	A	100	PASS	AC=501;AF=0.10004;AN=5008;NS=2504;DP=18506;EAS_AF=0.0714;AMR_AF=0.0865;AFR_AF=0.1203;EUR_AF=0.1441;SAS_AF=0.0665;AA=C|||;VT=SNP
5	101548812	rs61070092	A	T	100	PASS	AC=1238;AF=0.247204;AN=5008;NS=2504;DP=16300;EAS_AF=0.2341;AMR_AF=0.2392;AFR_AF=0.2451;EUR_AF=0.2406;SAS_AF=0.2761;AA=A|||;VT=SNP
5	101549278	rs1030238	G	A	100	PASS	AC=1225;AF=0.244609;AN=5008;NS=2504;DP=18684;EAS_AF=0.2351;AMR_AF=0.2406;AFR_AF=0.2337;EUR_AF=0.2406;SAS_AF=0.2761;AA=G|||;VT=SNP
5	101549328	rs60927589	C	T	100	PASS	AC=1397;AF=0.278954;AN=5008;NS=2504;DP=18775;EAS_AF=0.2351;AMR_AF=0.2406;AFR_AF=0.3638;EUR_AF=0.2406;SAS_AF=0.2761;AA=T|||;VT=SNP
5	101550199	rs261116	T	C	100	PASS	AC=4157;AF=0.830072;AN=5008;NS=2504;DP=13719;EAS_AF=0.87;AMR_AF=0.8429;AFR_AF=0.9191;EUR_AF=0.6938;SAS_AF=0.7996;AA=C|||;VT=SNP
5	101551270	rs261115	A	G	100	PASS	AC=3622;AF=0.723243;AN=5008;NS=2504;DP=17210;EAS_AF=0.8522;AMR_AF=0.7464;AFR_AF=0.6853;EUR_AF=0.5646;SAS_AF=0.7883;AA=A|||;VT=SNP
5	101551491	rs4576123	A	G	100	PASS	AC=336;AF=0.0670927;AN=5008;NS=2504;DP=13196;EAS_AF=0.0188;AMR_AF=0.1599;AFR_AF=0.0968;EUR_AF=0.0378;SAS_AF=0.0409;AA=A|||;VT=SNP
5	101551842	rs7721254	C	T	100	PASS	AC=495;AF=0.0988419;AN=5008;NS=2504;DP=16761;EAS_AF=0.0446;AMR_AF=0.0447;AFR_AF=0.1778;EUR_AF=0.0845;SAS_AF=0.1012;AA=C|||;VT=SNP
5	101552955	rs261114	A	G	100	PASS	AC=3774;AF=0.753594;AN=5008;NS=2504;DP=14947;EAS_AF=0.8651;AMR_AF=0.7637;AFR_AF=0.7542;EUR_AF=0.6064;SAS_AF=0.7822;AA=G|||;VT=SNP
5	101553265	rs261113	G	C	100	PASS	AC=2158;AF=0.430911;AN=5008;NS=2504;DP=17210;EAS_AF=0.5575;AMR_AF=0.5389;AFR_AF=0.3033;EUR_AF=0.3946;SAS_AF=0.4335;AA=G|||;VT=SNP
5	101553800	rs10056271	C	A	100	PASS	AC=403;AF=0.0804712;AN=5008;NS=2504;DP=19533;EAS_AF=0.0506;AMR_AF=0.0418;AFR_AF=0.1278;EUR_AF=0.0845;SAS_AF=0.0706;AA=C|||;VT=SNP
5	101553994	rs4703215	T	A	100	PASS	AC=1474;AF=0.294329;AN=5008;NS=2504;DP=19425;EAS_AF=0.2837;AMR_AF=0.2248;AFR_AF=0.3654;EUR_AF=0.2087;SAS_AF=0.3466;AA=T|||;VT=SNP
5	101554481	rs10037968	C	T	100	PASS	AC=403;AF=0.0804712;AN=5008;NS=2504;DP=19353;EAS_AF=0.0506;AMR_AF=0.0418;AFR_AF=0.1278;EUR_AF=0.0845;SAS_AF=0.0706;AA=C|||;VT=SNP
5	101554625	rs261112	C	T	100	PASS	AC=3746;AF=0.748003;AN=5008;NS=2504;DP=18319;EAS_AF=0.8413;AMR_AF=0.7637;AFR_AF=0.7549;EUR_AF=0.6034;SAS_AF=0.7802;AA=T|||;VT=SNP
5	101555580	rs58528885	T	C	100	PASS	AC=1004;AF=0.200479;AN=5008;NS=2504;DP=18654;EAS_AF=0.2341;AMR_AF=0.1816;AFR_AF=0.208;EUR_AF=0.1243;SAS_AF=0.2474;AA=T|||;VT=SNP
5	101555695	rs10040044	G	A	100	PASS	AC=1480;AF=0.295527;AN=5008;NS=2504;DP=19912;EAS_AF=0.2857;AMR_AF=0.2248;AFR_AF=0.3684;EUR_AF=0.2087;SAS_AF=0.3466;AA=G|||;VT=SNP
5	101555984	rs261111	T	C	100	PASS	AC=3738;AF=0.746406;AN=5008;NS=2504;DP=19710;EAS_AF=0.8403;AMR_AF=0.7637;AFR_AF=0.7474;EUR_AF=0.6034;SAS_AF=0.7832;AA=C|||;VT=SNP
5	101556444	rs261110	C	T	100	PASS	AC=2155;AF=0.430312;AN=5008;NS=2504;DP=19432;EAS_AF=0.5556;AMR_AF=0.5389;AFR_AF=0.3033;EUR_AF=0.3946;SAS_AF=0.4325;AA=C|||;VT=SNP
5	101556543	rs261109	A	T	100	PASS	AC=4138;AF=0.826278;AN=5008;NS=2504;DP=18176;EAS_AF=0.8403;AMR_AF=0.7983;AFR_AF=0.9811;EUR_AF=0.6471;SAS_AF=0.8067;AA=T|||;VT=SNP
5	101557557	rs73185448	G	A	100	PASS	AC=1007;AF=0.201078;AN=5008;NS=2504;DP=17426;EAS_AF=0.2331;AMR_AF=0.1816;AFR_AF=0.208;EUR_AF=0.1243;SAS_AF=0.2515;AA=G|||;VT=SNP
5	101557971	rs379079	G	C	100	PASS	AC=3724;AF=0.74361;AN=5008;NS=2504;DP=18800;EAS_AF=0.8403;AMR_AF=0.7637;AFR_AF=0.7368;EUR_AF=0.6034;SAS_AF=0.7832;AA=G|||;VT=SNP
5	101558083	rs4323206	A	G	100	PASS	AC=1484;AF=0.296326;AN=5008;NS=2504;DP=20297;EAS_AF=0.2857;AMR_AF=0.2248;AFR_AF=0.3684;EUR_AF=0.2087;SAS_AF=0.3507;AA=A|||;VT=SNP
5	101558117	rs392924	C	A	100	PASS	AC=4138;AF=0.826278;AN=5008;NS=2504;DP=21092;EAS_AF=0.8403;AMR_AF=0.7983;AFR_AF=0.9811;EUR_AF=0.6471;SAS_AF=0.8067;AA=A|||;VT=SNP
5	101558565	rs433467	G	A	100	PASS	AC=3724;AF=0.74361;AN=5008;NS=2504;DP=17962;EAS_AF=0.8403;AMR_AF=0.7637;AFR_AF=0.7368;EUR_AF=0.6034;SAS_AF=0.7832;AA=A|||;VT=SNP
5	101558769	rs6891076	C	A	100	PASS	AC=433;AF=0.0864617;AN=5008;NS=2504;DP=14795;EAS_AF=0.0516;AMR_AF=0.0418;AFR_AF=0.1286;EUR_AF=0.0845;SAS_AF=0.0992;AA=C|||;VT=SNP
5	101559063	rs12657697	G	T	100	PASS	AC=922;AF=0.184105;AN=5008;NS=2504;DP=14318;EAS_AF=0.2341;AMR_AF=0.1801;AFR_AF=0.143;EUR_AF=0.1243;SAS_AF=0.2526;AA=G|||;VT=SNP
5	101559119	rs589938	A	G	100	PASS	AC=3727;AF=0.744209;AN=5008;NS=2504;DP=13457;EAS_AF=0.8403;AMR_AF=0.7637;AFR_AF=0.7383;EUR_AF=0.6034;SAS_AF=0.7843;AA=A|||;VT=SNP
5	101559202	rs441067	T	G	100	PASS	AC=4141;AF=0.826877;AN=5008;NS=2504;DP=14499;EAS_AF=0.8403;AMR_AF=0.7983;AFR_AF=0.9811;EUR_AF=0.6491;SAS_AF=0.8078;AA=G|||;VT=SNP
5	101559317	rs77440376	A	G	100	PASS	AC=180;AF=0.0359425;AN=5008;NS=2504;DP=14417;EAS_AF=0.0169;AMR_AF=0.0346;AFR_AF=0.0703;EUR_AF=0.0229;SAS_AF=0.0235;AA=A|||;VT=SNP
5	101559736	rs75741034	A	G	100	PASS	AC=304;AF=0.0607029;AN=5008;NS=2504;DP=16760;EAS_AF=0.0179;AMR_AF=0.0375;AFR_AF=0.0938;EUR_AF=0.0765;SAS_AF=0.0603;AA=A|||;VT=SNP
5	101561106	rs443710	C	T	100	PASS	AC=2165;AF=0.432308;AN=5008;NS=2504;DP=17013;EAS_AF=0.5546;AMR_AF=0.5389;AFR_AF=0.3041;EUR_AF=0.3956;SAS_AF=0.4417;AA=C|||;VT=SNP
5	101561303	rs10479168	G	A	100	PASS	AC=405;AF=0.0808706;AN=5008;NS=2504;DP=17917;EAS_AF=0.0516;AMR_AF=0.0403;AFR_AF=0.1286;EUR_AF=0.0845;SAS_AF=0.0716;AA=G|||;VT=SNP
5	101561476	rs411954	A	C	100	PASS	AC=4140;AF=0.826677;AN=5008;NS=2504;DP=17066;EAS_AF=0.8413;AMR_AF=0.7983;AFR_AF=0.9811;EUR_AF=0.6481;SAS_AF=0.8067;AA=C|||;VT=SNP
5	101561522	rs10479169	G	A	100	PASS	AC=406;AF=0.0810703;AN=5008;NS=2504;DP=17406;EAS_AF=0.0516;AMR_AF=0.0418;AFR_AF=0.1286;EUR_AF=0.0845;SAS_AF=0.0716;AA=G|||;VT=SNP
5	101561711	rs411423	A	C	100	PASS	AC=2162;AF=0.431709;AN=5008;NS=2504;DP=18138;EAS_AF=0.5556;AMR_AF=0.5375;AFR_AF=0.3041;EUR_AF=0.3956;SAS_AF=0.4387;AA=A|||;VT=SNP
5	101561762	rs407046	G	A	100	PASS	AC=2162;AF=0.431709;AN=5008;NS=2504;DP=19000;EAS_AF=0.5556;AMR_AF=0.5375;AFR_AF=0.3041;EUR_AF=0.3956;SAS_AF=0.4387;AA=G|||;VT=SNP
5	101561975	rs410674	A	C	100	PASS	AC=2162;AF=0.431709;AN=5008;NS=2504;DP=20472;EAS_AF=0.5556;AMR_AF=0.5375;AFR_AF=0.3041;EUR_AF=0.3956;SAS_AF=0.4387;AA=A|||;VT=SNP
5	101562391	rs425765	T	C	100	PASS	AC=2176;AF=0.434505;AN=5008;NS=2504;DP=18676;EAS_AF=0.5556;AMR_AF=0.5375;AFR_AF=0.3041;EUR_AF=0.3946;SAS_AF=0.454;AA=T|||;VT=SNP
5	101562527	rs381316	A	C	100	PASS	AC=4045;AF=0.807708;AN=5008;NS=2504;DP=16715;EAS_AF=0.8413;AMR_AF=0.7968;AFR_AF=0.91;EUR_AF=0.6481;SAS_AF=0.8067;AA=C|||;VT=SNP
5	101562563	rs438267	C	T	100	PASS	AC=3202;AF=0.639377;AN=5008;NS=2504;DP=17041;EAS_AF=0.7897;AMR_AF=0.719;AFR_AF=0.5416;EUR_AF=0.5199;SAS_AF=0.683;AA=C|||;VT=SNP
5	101562777	rs10043626	T	C	100	PASS	AC=843;AF=0.168331;AN=5008;NS=2504;DP=17209;EAS_AF=0.0516;AMR_AF=0.0778;AFR_AF=0.3684;EUR_AF=0.1282;SAS_AF=0.1237;AA=T|||;VT=SNP
5	101562860	rs10043044	A	G	100	PASS	AC=929;AF=0.185503;AN=5008;NS=2504;DP=17127;EAS_AF=0.0516;AMR_AF=0.0793;AFR_AF=0.4327;EUR_AF=0.1282;SAS_AF=0.1237;AA=G|||;VT=SNP
5	101563250	rs438928	C	T	100	PASS	AC=1959;AF=0.391174;AN=5008;NS=2504;DP=15761;EAS_AF=0.5387;AMR_AF=0.5029;AFR_AF=0.2163;EUR_AF=0.3728;SAS_AF=0.4151;AA=C|||;VT=SNP
5	101563537	rs382486	T	C	100	PASS	AC=4133;AF=0.82528;AN=5008;NS=2504;DP=16603;EAS_AF=0.8413;AMR_AF=0.7983;AFR_AF=0.9743;EUR_AF=0.6481;SAS_AF=0.8088;AA=C|||;VT=SNP
5	101563686	rs6877943	G	A	100	PASS	AC=1560;AF=0.311502;AN=5008;NS=2504;DP=17389;EAS_AF=0.2857;AMR_AF=0.2248;AFR_AF=0.4304;EUR_AF=0.2087;SAS_AF=0.3446;AA=A|||;VT=SNP
5	101563955	rs391828	A	T	100	PASS	AC=4131;AF=0.82488;AN=5008;NS=2504;DP=17486;EAS_AF=0.8413;AMR_AF=0.7983;AFR_AF=0.9743;EUR_AF=0.6481;SAS_AF=0.8067;AA=T|||;VT=SNP
5	101563960	rs6879676	C	G	100	PASS	AC=1560;AF=0.311502;AN=5008;NS=2504;DP=17610;EAS_AF=0.2857;AMR_AF=0.2248;AFR_AF=0.4304;EUR_AF=0.2087;SAS_AF=0.3446;AA=G|||;VT=SNP
5	101564111	rs433400	C	G	100	PASS	AC=2162;AF=0.431709;AN=5008;NS=2504;DP=17413;EAS_AF=0.5556;AMR_AF=0.5375;AFR_AF=0.3041;EUR_AF=0.3956;SAS_AF=0.4387;AA=C|||;VT=SNP
5	101564120	rs74464652	T	C	100	PASS	AC=181;AF=0.0361422;AN=5008;NS=2504;DP=17314;EAS_AF=0.0169;AMR_AF=0.0346;AFR_AF=0.0711;EUR_AF=0.0229;SAS_AF=0.0235;AA=T|||;VT=SNP
5	101564579	rs13436866	T	G	100	PASS	AC=407;AF=0.08127;AN=5008;NS=2504;DP=17274;EAS_AF=0.0516;AMR_AF=0.0418;AFR_AF=0.1293;EUR_AF=0.0845;SAS_AF=0.0716;AA=t|||;VT=SNP
5	101564593	rs12658856	A	G	100	PASS	AC=1474;AF=0.294329;AN=5008;NS=2504;DP=17464;EAS_AF=0.2867;AMR_AF=0.2233;AFR_AF=0.3661;EUR_AF=0.2087;SAS_AF=0.3436;AA=A|||;VT=SNP
5	101564628	rs76568883	G	T	100	PASS	AC=761;AF=0.151957;AN=5008;NS=2504;DP=19873;EAS_AF=0.2331;AMR_AF=0.1614;AFR_AF=0.0756;EUR_AF=0.1034;SAS_AF=0.2147;AA=G|||;VT=SNP
5	101564688	rs6883715	G	A	100	PASS	AC=1475;AF=0.294529;AN=5008;NS=2504;DP=18403;EAS_AF=0.2857;AMR_AF=0.2233;AFR_AF=0.3661;EUR_AF=0.2087;SAS_AF=0.3456;AA=G|||;VT=SNP
5	101564892	rs6870044	T	C	100	PASS	AC=1477;AF=0.294928;AN=5008;NS=2504;DP=15138;EAS_AF=0.2857;AMR_AF=0.2248;AFR_AF=0.3676;EUR_AF=0.2087;SAS_AF=0.3446;AA=T|||;VT=SNP
5	101565038	rs432161	C	T	100	PASS	AC=1940;AF=0.38738;AN=5008;NS=2504;DP=16418;EAS_AF=0.5387;AMR_AF=0.5029;AFR_AF=0.2035;EUR_AF=0.3718;SAS_AF=0.4141;AA=C|||;VT=SNP
5	101565905	rs13436739	G	A	100	PASS	AC=1595;AF=0.31849;AN=5008;NS=2504;DP=20130;EAS_AF=0.2857;AMR_AF=0.2291;AFR_AF=0.4546;EUR_AF=0.2087;SAS_AF=0.3446;AA=A|||;VT=SNP
5	101566013	rs7725294	A	G	100	PASS	AC=1964;AF=0.392173;AN=5008;NS=2504;DP=19535;EAS_AF=0.2798;AMR_AF=0.2608;AFR_AF=0.671;EUR_AF=0.2525;SAS_AF=0.3681;AA=G|||;VT=SNP
5	101566049	rs409475	C	T	100	PASS	AC=4101;AF=0.81889;AN=5008;NS=2504;DP=19272;EAS_AF=0.8085;AMR_AF=0.7983;AFR_AF=0.9826;EUR_AF=0.6412;SAS_AF=0.8057;AA=T|||;VT=SNP
5	101566107	rs7725428	A	G	100	PASS	AC=1472;AF=0.29393;AN=5008;NS=2504;DP=19369;EAS_AF=0.2282;AMR_AF=0.2176;AFR_AF=0.4781;EUR_AF=0.168;SAS_AF=0.2965;AA=A|||;VT=SNP
5	101566775	rs397655	T	G	100	PASS	AC=1927;AF=0.384784;AN=5008;NS=2504;DP=19443;EAS_AF=0.5119;AMR_AF=0.5029;AFR_AF=0.2163;EUR_AF=0.3658;SAS_AF=0.4172;AA=T|||;VT=SNP
5	101567778	rs6870634	G	A	100	PASS	AC=1409;AF=0.28135;AN=5008;NS=2504;DP=17644;EAS_AF=0.2282;AMR_AF=0.2176;AFR_AF=0.4319;EUR_AF=0.168;SAS_AF=0.2945;AA=G|||;VT=SNP
5	101568212	rs28415837	G	A	100	PASS	AC=906;AF=0.180911;AN=5008;NS=2504;DP=17996;EAS_AF=0.1905;AMR_AF=0.2003;AFR_AF=0.0189;EUR_AF=0.3588;SAS_AF=0.1933;AA=G|||;VT=SNP
5	101569073	rs79362776	A	G	100	PASS	AC=427;AF=0.0852636;AN=5008;NS=2504;DP=13372;EAS_AF=0.0516;AMR_AF=0.0418;AFR_AF=0.1286;EUR_AF=0.0845;SAS_AF=0.093;AA=A|||;VT=SNP
5	101569545	rs1469104	A	G	100	PASS	AC=2474;AF=0.49401;AN=5008;NS=2504;DP=13947;EAS_AF=0.4187;AMR_AF=0.4207;AFR_AF=0.5681;EUR_AF=0.5268;SAS_AF=0.4898;AA=G|||;VT=SNP
5	101570236	rs3811976	T	C	100	PASS	AC=429;AF=0.0856629;AN=5008;NS=2504;DP=16166;EAS_AF=0.0516;AMR_AF=0.0432;AFR_AF=0.1286;EUR_AF=0.0855;SAS_AF=0.093;AA=T|||;VT=SNP
5	101570491	rs4703217	A	G	100	PASS	AC=1025;AF=0.204673;AN=5008;NS=2504;DP=16075;EAS_AF=0.2292;AMR_AF=0.1931;AFR_AF=0.1997;EUR_AF=0.1312;SAS_AF=0.2699;AA=A|||;VT=SNP
5	101570689	rs11949650	G	A	100	PASS	AC=1373;AF=0.274161;AN=5008;NS=2504;DP=18493;EAS_AF=0.2282;AMR_AF=0.2089;AFR_AF=0.4266;EUR_AF=0.1481;SAS_AF=0.2914;AA=G|||;VT=SNP
5	101571456	rs7718818	T	C	100	PASS	AC=2475;AF=0.494209;AN=5008;NS=2504;DP=18936;EAS_AF=0.4196;AMR_AF=0.4207;AFR_AF=0.5681;EUR_AF=0.5268;SAS_AF=0.4898;AA=C|||;VT=SNP
5	101571541	rs62370435	T	C	100	PASS	AC=919;AF=0.183506;AN=5008;NS=2504;DP=19118;EAS_AF=0.1925;AMR_AF=0.2017;AFR_AF=0.0257;EUR_AF=0.3588;SAS_AF=0.1943;AA=T|||;VT=SNP
5	101571690	rs7719298	T	C	100	PASS	AC=1422;AF=0.283946;AN=5008;NS=2504;DP=18127;EAS_AF=0.2302;AMR_AF=0.2176;AFR_AF=0.4395;EUR_AF=0.168;SAS_AF=0.2955;AA=T|||;VT=SNP
5	101572053	rs76171439	A	G	100	PASS	AC=400;AF=0.0798722;AN=5008;NS=2504;DP=15184;EAS_AF=0.0516;AMR_AF=0.0389;AFR_AF=0.1286;EUR_AF=0.0805;SAS_AF=0.0716;AA=A|||;VT=SNP
5	101572156	rs75088245	A	C	100	PASS	AC=400;AF=0.0798722;AN=5008;NS=2504;DP=14914;EAS_AF=0.0506;AMR_AF=0.0389;AFR_AF=0.1293;EUR_AF=0.0805;SAS_AF=0.0716;AA=A|||;VT=SNP
5	101572807	rs10074138	C	A	100	PASS	AC=394;AF=0.0786741;AN=5008;NS=2504;DP=15689;EAS_AF=0.0516;AMR_AF=0.0389;AFR_AF=0.1241;EUR_AF=0.0805;SAS_AF=0.0716;AA=C|||;VT=SNP
5	101574052	rs73185482	A	G	100	PASS	AC=1012;AF=0.202077;AN=5008;NS=2504;DP=13607;EAS_AF=0.2292;AMR_AF=0.1859;AFR_AF=0.1974;EUR_AF=0.1243;SAS_AF=0.272;AA=A|||;VT=SNP
5	101574268	rs10077904	C	T	100	PASS	AC=2323;AF=0.463858;AN=5008;NS=2504;DP=14406;EAS_AF=0.4206;AMR_AF=0.4164;AFR_AF=0.4584;EUR_AF=0.5278;SAS_AF=0.4836;AA=C|||;VT=SNP
5	101574406	rs10062716	G	C	100	PASS	AC=406;AF=0.0810703;AN=5008;NS=2504;DP=15746;EAS_AF=0.0516;AMR_AF=0.0418;AFR_AF=0.1286;EUR_AF=0.0845;SAS_AF=0.0716;AA=G|||;VT=SNP
5	101574577	rs10078106	C	T	100	PASS	AC=902;AF=0.180112;AN=5008;NS=2504;DP=16315;EAS_AF=0.1915;AMR_AF=0.1988;AFR_AF=0.0174;EUR_AF=0.3588;SAS_AF=0.1912;AA=C|||;VT=SNP
5	101574755	rs62370436	G	T	100	PASS	AC=898;AF=0.179313;AN=5008;NS=2504;DP=18252;EAS_AF=0.1905;AMR_AF=0.1988;AFR_AF=0.0182;EUR_AF=0.3549;SAS_AF=0.1912;AA=G|||;VT=SNP
5	101574885	rs41403944	A	G	100	PASS	AC=1015;AF=0.202676;AN=5008;NS=2504;DP=15683;EAS_AF=0.2321;AMR_AF=0.1859;AFR_AF=0.1974;EUR_AF=0.1243;SAS_AF=0.272;AA=A|||;VT=SNP
5	101575091	rs62370437	C	T	100	PASS	AC=1651;AF=0.329673;AN=5008;NS=2504;DP=15098;EAS_AF=0.2589;AMR_AF=0.2738;AFR_AF=0.3434;EUR_AF=0.4592;SAS_AF=0.2904;AA=T|||;VT=SNP;EX_TARGET
5	101575241	rs6596424	A	G	100	PASS	AC=2509;AF=0.500998;AN=5008;NS=2504;DP=13082;EAS_AF=0.4246;AMR_AF=0.4323;AFR_AF=0.5696;EUR_AF=0.5288;SAS_AF=0.5072;AA=G|||;VT=SNP
5	101575387	rs6596425	G	C	100	PASS	AC=1427;AF=0.284944;AN=5008;NS=2504;DP=13039;EAS_AF=0.2321;AMR_AF=0.2176;AFR_AF=0.441;EUR_AF=0.172;SAS_AF=0.2924;AA=G|||;VT=SNP
5	101575864	rs1039290	T	C	100	PASS	AC=948;AF=0.189297;AN=5008;NS=2504;DP=16904;EAS_AF=0.1925;AMR_AF=0.2161;AFR_AF=0.0265;EUR_AF=0.3608;SAS_AF=0.2106;AA=T|||;VT=SNP
5	101576089	rs10463967	T	G	100	PASS	AC=941;AF=0.187899;AN=5008;NS=2504;DP=16832;EAS_AF=0.2321;AMR_AF=0.1816;AFR_AF=0.1437;EUR_AF=0.1243;SAS_AF=0.272;AA=T|||;VT=SNP
5	101576111	rs1030237	G	A	100	PASS	AC=2850;AF=0.569089;AN=5008;NS=2504;DP=17001;EAS_AF=0.4722;AMR_AF=0.4611;AFR_AF=0.6861;EUR_AF=0.5875;SAS_AF=0.5685;AA=A|||;VT=SNP
5	101576243	rs1030236	A	C	100	PASS	AC=941;AF=0.187899;AN=5008;NS=2504;DP=16555;EAS_AF=0.1984;AMR_AF=0.2161;AFR_AF=0.0182;EUR_AF=0.3598;SAS_AF=0.2096;AA=A|||;VT=SNP
5	101576247	rs10050388	T	C	100	PASS	AC=427;AF=0.0852636;AN=5008;NS=2504;DP=16571;EAS_AF=0.0516;AMR_AF=0.0418;AFR_AF=0.1286;EUR_AF=0.0845;SAS_AF=0.093;AA=T|||;VT=SNP
5	101576249	rs1030235	T	C	100	PASS	AC=954;AF=0.190495;AN=5008;NS=2504;DP=16568;EAS_AF=0.1984;AMR_AF=0.2161;AFR_AF=0.0265;EUR_AF=0.3598;SAS_AF=0.2117;AA=T|||;VT=SNP
5	101578110	rs58786975	G	A	100	PASS	AC=372;AF=0.0742812;AN=5008;NS=2504;DP=18651;EAS_AF=0.0169;AMR_AF=0.0447;AFR_AF=0.1452;EUR_AF=0.0875;SAS_AF=0.045;AA=G|||;VT=SNP
5	101578579	rs10038686	G	A	100	PASS	AC=1025;AF=0.204673;AN=5008;NS=2504;DP=19100;EAS_AF=0.2232;AMR_AF=0.1888;AFR_AF=0.1188;EUR_AF=0.3131;SAS_AF=0.2014;AA=G|||;VT=SNP
5	101578871	rs72777927	T	C	100	PASS	AC=490;AF=0.0978435;AN=5008;NS=2504;DP=19587;EAS_AF=0.1558;AMR_AF=0.1268;AFR_AF=0.0893;EUR_AF=0.0646;SAS_AF=0.0634;AA=T|||;VT=SNP
5	101578984	rs1117298	C	T	100	PASS	AC=355;AF=0.0708866;AN=5008;NS=2504;DP=19282;EAS_AF=0.0258;AMR_AF=0.1023;AFR_AF=0.0968;EUR_AF=0.0537;SAS_AF=0.0777;AA=C|||;VT=SNP
5	101579003	rs72777928	G	A	100	PASS	AC=347;AF=0.0692891;AN=5008;NS=2504;DP=19088;EAS_AF=0.1032;AMR_AF=0.1196;AFR_AF=0.0431;EUR_AF=0.0487;SAS_AF=0.0552;AA=G|||;VT=SNP
5	101581769	rs78790238	T	C	100	PASS	AC=535;AF=0.106829;AN=5008;NS=2504;DP=14332;EAS_AF=0.0149;AMR_AF=0.1513;AFR_AF=0.1694;EUR_AF=0.1292;SAS_AF=0.0624;AA=t|||;VT=SNP
5	101584446	rs56121549	C	A	100	PASS	AC=548;AF=0.109425;AN=5008;NS=2504;DP=15326;EAS_AF=0.0149;AMR_AF=0.1527;AFR_AF=0.1785;EUR_AF=0.1292;SAS_AF=0.0624;AA=C|||;VT=SNP
5	101584499	rs404598	G	A	100	PASS	AC=2004;AF=0.40016;AN=5008;NS=2504;DP=15132;EAS_AF=0.5228;AMR_AF=0.4611;AFR_AF=0.3086;EUR_AF=0.329;SAS_AF=0.4274;AA=G|||;VT=SNP
5	101584619	rs17148138	C	T	100	PASS	AC=548;AF=0.109425;AN=5008;NS=2504;DP=15070;EAS_AF=0.0149;AMR_AF=0.1527;AFR_AF=0.1785;EUR_AF=0.1292;SAS_AF=0.0624;AA=C|||;VT=SNP
5	101584734	rs438617	T	C	100	PASS	AC=3993;AF=0.797324;AN=5008;NS=2504;DP=15160;EAS_AF=0.7173;AMR_AF=0.7983;AFR_AF=0.9206;EUR_AF=0.7932;SAS_AF=0.7168;AA=C|||;VT=SNP
5	101585209	rs10067502	G	A	100	PASS	AC=548;AF=0.109425;AN=5008;NS=2504;DP=20521;EAS_AF=0.0149;AMR_AF=0.1527;AFR_AF=0.1785;EUR_AF=0.1292;SAS_AF=0.0624;AA=G|||;VT=SNP
5	101586429	rs9327810	A	G	100	PASS	AC=559;AF=0.111621;AN=5008;NS=2504;DP=16324;EAS_AF=0.0149;AMR_AF=0.1542;AFR_AF=0.1861;EUR_AF=0.1292;SAS_AF=0.0624;AA=A|||;VT=SNP
5	101586464	rs9327811	G	A	100	PASS	AC=558;AF=0.111422;AN=5008;NS=2504;DP=17594;EAS_AF=0.0149;AMR_AF=0.1527;AFR_AF=0.1861;EUR_AF=0.1292;SAS_AF=0.0624;AA=G|||;VT=SNP
5	101586689	rs420900	C	A	100	PASS	AC=3992;AF=0.797125;AN=5008;NS=2504;DP=17251;EAS_AF=0.7173;AMR_AF=0.7983;AFR_AF=0.9206;EUR_AF=0.7932;SAS_AF=0.7157;AA=A|||;VT=SNP
5	101587257	rs416332	G	A	100	PASS	AC=2218;AF=0.442891;AN=5008;NS=2504;DP=16573;EAS_AF=0.5417;AMR_AF=0.4841;AFR_AF=0.3918;EUR_AF=0.3559;SAS_AF=0.4703;AA=G|||;VT=SNP
5	101587374	rs10066650	T	G	100	PASS	AC=558;AF=0.111422;AN=5008;NS=2504;DP=19726;EAS_AF=0.0149;AMR_AF=0.1527;AFR_AF=0.1861;EUR_AF=0.1292;SAS_AF=0.0624;AA=T|||;VT=SNP
5	101587773	rs10057463	C	T	100	PASS	AC=558;AF=0.111422;AN=5008;NS=2504;DP=18861;EAS_AF=0.0159;AMR_AF=0.1527;AFR_AF=0.1861;EUR_AF=0.1292;SAS_AF=0.0613;AA=C|||;VT=SNP
5	101587931	rs10072122	G	A	100	PASS	AC=742;AF=0.148163;AN=5008;NS=2504;DP=19522;EAS_AF=0.1607;AMR_AF=0.1383;AFR_AF=0.0333;EUR_AF=0.2833;SAS_AF=0.1585;AA=G|||;VT=SNP
5	101587958	rs432190	C	T	100	PASS	AC=3789;AF=0.756589;AN=5008;NS=2504;DP=19794;EAS_AF=0.7173;AMR_AF=0.7896;AFR_AF=0.7912;EUR_AF=0.7734;SAS_AF=0.7096;AA=T|||;VT=SNP
5	101588195	rs10067049	A	G	100	PASS	AC=535;AF=0.106829;AN=5008;NS=2504;DP=16862;EAS_AF=0.0149;AMR_AF=0.1513;AFR_AF=0.1694;EUR_AF=0.1292;SAS_AF=0.0624;AA=A|||;VT=SNP
5	101589204	rs261103	G	A	100	PASS	AC=2957;AF=0.590455;AN=5008;NS=2504;DP=15819;EAS_AF=0.7024;AMR_AF=0.6225;AFR_AF=0.4244;EUR_AF=0.6392;SAS_AF=0.6268;AA=G|||;VT=SNP
5	101590361	rs77325075	C	G	100	PASS	AC=186;AF=0.0371406;AN=5008;NS=2504;DP=18089;EAS_AF=0.0188;AMR_AF=0.0216;AFR_AF=0.0613;EUR_AF=0.0268;SAS_AF=0.045;AA=C|||;VT=SNP
5	101591422	rs431778	G	A	100	PASS	AC=3788;AF=0.75639;AN=5008;NS=2504;DP=16136;EAS_AF=0.7192;AMR_AF=0.7896;AFR_AF=0.7897;EUR_AF=0.7734;SAS_AF=0.7086;AA=A|||;VT=SNP
5	101591901	rs261102	C	A	100	PASS	AC=3788;AF=0.75639;AN=5008;NS=2504;DP=18537;EAS_AF=0.7173;AMR_AF=0.7896;AFR_AF=0.7912;EUR_AF=0.7734;SAS_AF=0.7086;AA=C|||;VT=SNP
5	101592485	rs402846	C	T	100	PASS	AC=3788;AF=0.75639;AN=5008;NS=2504;DP=15743;EAS_AF=0.7173;AMR_AF=0.7896;AFR_AF=0.7912;EUR_AF=0.7734;SAS_AF=0.7086;AA=T|||;VT=SNP
5	101592645	rs72777939	T	A	100	PASS	AC=549;AF=0.109625;AN=5008;NS=2504;DP=15777;EAS_AF=0.0149;AMR_AF=0.1527;AFR_AF=0.1785;EUR_AF=0.1292;SAS_AF=0.0634;AA=T|||;VT=SNP
5	101592742	rs174414	T	C	100	PASS	AC=3240;AF=0.646965;AN=5008;NS=2504;DP=17978;EAS_AF=0.7024;AMR_AF=0.6383;AFR_AF=0.6127;EUR_AF=0.6441;SAS_AF=0.6452;AA=T|||;VT=SNP
5	101592809	rs261101	T	A	100	PASS	AC=3788;AF=0.75639;AN=5008;NS=2504;DP=17632;EAS_AF=0.7173;AMR_AF=0.7896;AFR_AF=0.7912;EUR_AF=0.7734;SAS_AF=0.7086;AA=A|||;VT=SNP;EX_TARGET
5	101593442	rs10070103	C	T	100	PASS	AC=549;AF=0.109625;AN=5008;NS=2504;DP=12826;EAS_AF=0.0149;AMR_AF=0.1527;AFR_AF=0.1785;EUR_AF=0.1292;SAS_AF=0.0634;AA=C|||;VT=SNP
5	101593486	rs398228	C	A	100	PASS	AC=3788;AF=0.75639;AN=5008;NS=2504;DP=13308;EAS_AF=0.7173;AMR_AF=0.7896;AFR_AF=0.7912;EUR_AF=0.7734;SAS_AF=0.7086;AA=C|||;VT=SNP
5	101593487	rs416734	T	G	100	PASS	AC=3788;AF=0.75639;AN=5008;NS=2504;DP=13407;EAS_AF=0.7173;AMR_AF=0.7896;AFR_AF=0.7912;EUR_AF=0.7734;SAS_AF=0.7086;AA=T|||;VT=SNP
5	101593522	rs11746537	C	T	100	PASS	AC=743;AF=0.148363;AN=5008;NS=2504;DP=14464;EAS_AF=0.1607;AMR_AF=0.1383;AFR_AF=0.0333;EUR_AF=0.2833;SAS_AF=0.1595;AA=C|||;VT=SNP
5	101594078	rs60843881	G	A	100	PASS	AC=548;AF=0.109425;AN=5008;NS=2504;DP=16641;EAS_AF=0.0149;AMR_AF=0.1527;AFR_AF=0.1778;EUR_AF=0.1292;SAS_AF=0.0634;AA=G|||;VT=SNP
5	101594186	rs261100	A	G	100	PASS	AC=3788;AF=0.75639;AN=5008;NS=2504;DP=16875;EAS_AF=0.7173;AMR_AF=0.7896;AFR_AF=0.7912;EUR_AF=0.7734;SAS_AF=0.7086;AA=G|||;VT=SNP
5	101594346	rs261098	T	G	100	PASS	AC=3961;AF=0.790935;AN=5008;NS=2504;DP=15309;EAS_AF=0.7183;AMR_AF=0.7939;AFR_AF=0.9191;EUR_AF=0.7734;SAS_AF=0.7086;AA=G|||;VT=SNP
5	101594504	rs28441506	G	A	100	PASS	AC=549;AF=0.109625;AN=5008;NS=2504;DP=13850;EAS_AF=0.0149;AMR_AF=0.1527;AFR_AF=0.1785;EUR_AF=0.1292;SAS_AF=0.0634;AA=G|||;VT=SNP
5	101595558	rs370176	C	T	100	PASS	AC=3788;AF=0.75639;AN=5008;NS=2504;DP=16411;EAS_AF=0.7173;AMR_AF=0.7896;AFR_AF=0.7912;EUR_AF=0.7734;SAS_AF=0.7086;AA=C|||;VT=SNP
5	101595831	rs386464	C	T	100	PASS	AC=1997;AF=0.398762;AN=5008;NS=2504;DP=10403;EAS_AF=0.5228;AMR_AF=0.4625;AFR_AF=0.3064;EUR_AF=0.329;SAS_AF=0.4223;AA=C|||;VT=SNP
5	101596244	rs390614	C	T	100	PASS	AC=3789;AF=0.756589;AN=5008;NS=2504;DP=10167;EAS_AF=0.7183;AMR_AF=0.7896;AFR_AF=0.7912;EUR_AF=0.7734;SAS_AF=0.7086;AA=T|||;VT=SNP
5	101596412	rs10074392	T	C	100	PASS	AC=629;AF=0.125599;AN=5008;NS=2504;DP=13964;EAS_AF=0.1091;AMR_AF=0.134;AFR_AF=0.0091;EUR_AF=0.2674;SAS_AF=0.1483;AA=T|||;VT=SNP
5	101596633	rs452857	G	T	100	PASS	AC=3960;AF=0.790735;AN=5008;NS=2504;DP=15480;EAS_AF=0.7173;AMR_AF=0.7939;AFR_AF=0.9191;EUR_AF=0.7734;SAS_AF=0.7086;AA=T|||;VT=SNP
5	101596788	rs434771	G	T	100	PASS	AC=3788;AF=0.75639;AN=5008;NS=2504;DP=16742;EAS_AF=0.7173;AMR_AF=0.7896;AFR_AF=0.7912;EUR_AF=0.7734;SAS_AF=0.7086;AA=T|||;VT=SNP
5	101596967	rs841752	T	G	100	PASS	AC=3789;AF=0.756589;AN=5008;NS=2504;DP=14385;EAS_AF=0.7183;AMR_AF=0.7896;AFR_AF=0.7912;EUR_AF=0.7734;SAS_AF=0.7086;AA=T|||;VT=SNP
5	101597294	rs10067254	C	G	100	PASS	AC=607;AF=0.121206;AN=5008;NS=2504;DP=14789;EAS_AF=0.0149;AMR_AF=0.1542;AFR_AF=0.2209;EUR_AF=0.1302;SAS_AF=0.0634;AA=C|||;VT=SNP
5	101600283	rs72777945	A	C	100	PASS	AC=745;AF=0.148762;AN=5008;NS=2504;DP=18728;EAS_AF=0.1607;AMR_AF=0.1412;AFR_AF=0.0333;EUR_AF=0.2833;SAS_AF=0.1595;AA=A|||;VT=SNP
5	101600837	rs2113092	A	G	100	PASS	AC=2961;AF=0.591254;AN=5008;NS=2504;DP=17134;EAS_AF=0.7034;AMR_AF=0.6239;AFR_AF=0.4259;EUR_AF=0.6392;SAS_AF=0.6268;AA=A|||;VT=SNP
5	101601055	rs3114667	C	T	100	PASS	AC=2957;AF=0.590455;AN=5008;NS=2504;DP=18285;EAS_AF=0.7024;AMR_AF=0.6239;AFR_AF=0.4244;EUR_AF=0.6382;SAS_AF=0.6268;AA=C|||;VT=SNP
5	101601659	rs3114666	C	A	100	PASS	AC=2960;AF=0.591054;AN=5008;NS=2504;DP=17328;EAS_AF=0.7024;AMR_AF=0.6239;AFR_AF=0.4266;EUR_AF=0.6382;SAS_AF=0.6268;AA=C|||;VT=SNP
5	101602157	rs3096214	C	A	100	PASS	AC=2000;AF=0.399361;AN=5008;NS=2504;DP=16898;EAS_AF=0.5238;AMR_AF=0.4625;AFR_AF=0.3086;EUR_AF=0.328;SAS_AF=0.4223;AA=C|||;VT=SNP
5	101602244	rs3114665	C	T	100	PASS	AC=2000;AF=0.399361;AN=5008;NS=2504;DP=16883;EAS_AF=0.5238;AMR_AF=0.4625;AFR_AF=0.3086;EUR_AF=0.328;SAS_AF=0.4223;AA=C|||;VT=SNP
5	101602346	rs3096213	T	C	100	PASS	AC=3793;AF=0.757388;AN=5008;NS=2504;DP=17667;EAS_AF=0.7183;AMR_AF=0.7911;AFR_AF=0.7935;EUR_AF=0.7734;SAS_AF=0.7086;AA=C|||;VT=SNP
5	101602725	rs1593077	T	C	100	PASS	AC=3992;AF=0.797125;AN=5008;NS=2504;DP=19191;EAS_AF=0.7183;AMR_AF=0.7997;AFR_AF=0.9206;EUR_AF=0.7932;SAS_AF=0.7137;AA=C|||;VT=SNP
5	101602741	rs10057361	T	G	100	PASS	AC=744;AF=0.148562;AN=5008;NS=2504;DP=18956;EAS_AF=0.1607;AMR_AF=0.1398;AFR_AF=0.0333;EUR_AF=0.2833;SAS_AF=0.1595;AA=T|||;VT=SNP
5	101603266	rs13356430	T	C	100	PASS	AC=537;AF=0.107228;AN=5008;NS=2504;DP=15427;EAS_AF=0.0149;AMR_AF=0.1513;AFR_AF=0.1694;EUR_AF=0.1302;SAS_AF=0.0634;AA=T|||;VT=SNP
5	101603328	rs13357998	G	A	100	PASS	AC=560;AF=0.111821;AN=5008;NS=2504;DP=13584;EAS_AF=0.0149;AMR_AF=0.1527;AFR_AF=0.1861;EUR_AF=0.1302;SAS_AF=0.0634;AA=G|||;VT=SNP
5	101603411	rs3096194	T	C	100	PASS	AC=3993;AF=0.797324;AN=5008;NS=2504;DP=14738;EAS_AF=0.7183;AMR_AF=0.7997;AFR_AF=0.9206;EUR_AF=0.7932;SAS_AF=0.7147;AA=T|||;VT=SNP
5	101603504	rs13356480	T	A	100	PASS	AC=744;AF=0.148562;AN=5008;NS=2504;DP=15171;EAS_AF=0.1607;AMR_AF=0.1398;AFR_AF=0.0333;EUR_AF=0.2833;SAS_AF=0.1595;AA=T|||;VT=SNP
5	101603587	rs35941780	C	T	100	PASS	AC=518;AF=0.103435;AN=5008;NS=2504;DP=15608;EAS_AF=0.123;AMR_AF=0.1643;AFR_AF=0.0469;EUR_AF=0.1282;SAS_AF=0.091;AA=C|||;VT=SNP
5	101603636	rs3096195	T	A	100	PASS	AC=3794;AF=0.757588;AN=5008;NS=2504;DP=14344;EAS_AF=0.7183;AMR_AF=0.7911;AFR_AF=0.7935;EUR_AF=0.7734;SAS_AF=0.7096;AA=A|||;VT=SNP
5	101603914	rs3096196	G	A	100	PASS	AC=3793;AF=0.757388;AN=5008;NS=2504;DP=15342;EAS_AF=0.7183;AMR_AF=0.7911;AFR_AF=0.7935;EUR_AF=0.7734;SAS_AF=0.7086;AA=A|||;VT=SNP
5	101604111	rs72777950	A	G	100	PASS	AC=560;AF=0.111821;AN=5008;NS=2504;DP=16883;EAS_AF=0.0149;AMR_AF=0.1527;AFR_AF=0.1861;EUR_AF=0.1302;SAS_AF=0.0634;AA=A|||;VT=SNP
5	101604320	rs3096197	A	C	100	PASS	AC=2963;AF=0.591653;AN=5008;NS=2504;DP=17546;EAS_AF=0.7034;AMR_AF=0.6239;AFR_AF=0.4274;EUR_AF=0.6392;SAS_AF=0.6268;AA=A|||;VT=SNP
5	101604539	rs2113091	C	T	100	PASS	AC=3793;AF=0.757388;AN=5008;NS=2504;DP=17577;EAS_AF=0.7183;AMR_AF=0.7911;AFR_AF=0.7935;EUR_AF=0.7734;SAS_AF=0.7086;AA=T|||;VT=SNP
5	101604681	rs2113090	G	A	100	PASS	AC=2776;AF=0.554313;AN=5008;NS=2504;DP=15613;EAS_AF=0.6845;AMR_AF=0.6023;AFR_AF=0.3661;EUR_AF=0.6113;SAS_AF=0.5818;AA=G|||;VT=SNP
5	101604871	rs2161601	A	G	100	PASS	AC=3794;AF=0.757588;AN=5008;NS=2504;DP=15751;EAS_AF=0.7183;AMR_AF=0.7911;AFR_AF=0.7935;EUR_AF=0.7734;SAS_AF=0.7096;AA=A|||;VT=SNP
5	101605180	rs2263376	A	G	100	PASS	AC=3990;AF=0.796725;AN=5008;NS=2504;DP=16766;EAS_AF=0.7183;AMR_AF=0.7997;AFR_AF=0.9183;EUR_AF=0.7932;SAS_AF=0.7147;AA=A|||;VT=SNP
5	101605356	rs77578707	C	T	100	PASS	AC=187;AF=0.0373403;AN=5008;NS=2504;DP=19391;EAS_AF=0.0188;AMR_AF=0.0216;AFR_AF=0.062;EUR_AF=0.0268;SAS_AF=0.045;AA=C|||;VT=SNP
5	101605434	rs2600835	G	T	100	PASS	AC=3793;AF=0.757388;AN=5008;NS=2504;DP=20269;EAS_AF=0.7183;AMR_AF=0.7911;AFR_AF=0.7935;EUR_AF=0.7734;SAS_AF=0.7086;AA=T|||;VT=SNP
5	101605578	rs10052394	T	C	100	PASS	AC=560;AF=0.111821;AN=5008;NS=2504;DP=18098;EAS_AF=0.0149;AMR_AF=0.1527;AFR_AF=0.1861;EUR_AF=0.1302;SAS_AF=0.0634;AA=T|||;VT=SNP
5	101605641	rs2600834	T	C	100	PASS	AC=3993;AF=0.797324;AN=5008;NS=2504;DP=17752;EAS_AF=0.7192;AMR_AF=0.7997;AFR_AF=0.9206;EUR_AF=0.7922;SAS_AF=0.7147;AA=C|||;VT=SNP
5	101605942	rs2600833	T	C	100	PASS	AC=2961;AF=0.591254;AN=5008;NS=2504;DP=18099;EAS_AF=0.7034;AMR_AF=0.6239;AFR_AF=0.4266;EUR_AF=0.6382;SAS_AF=0.6268;AA=T|||;VT=SNP
5	101606002	rs2600832	T	C	100	PASS	AC=3793;AF=0.757388;AN=5008;NS=2504;DP=17083;EAS_AF=0.7183;AMR_AF=0.7911;AFR_AF=0.7935;EUR_AF=0.7734;SAS_AF=0.7086;AA=T|||;VT=SNP
5	101606071	rs2600831	T	A	100	PASS	AC=1998;AF=0.398962;AN=5008;NS=2504;DP=18178;EAS_AF=0.5238;AMR_AF=0.4625;AFR_AF=0.3071;EUR_AF=0.328;SAS_AF=0.4223;AA=T|||;VT=SNP
5	101606170	rs2600830	T	A	100	PASS	AC=3998;AF=0.798323;AN=5008;NS=2504;DP=19046;EAS_AF=0.7183;AMR_AF=0.7997;AFR_AF=0.9244;EUR_AF=0.7932;SAS_AF=0.7147;AA=A|||;VT=SNP
5	101606951	rs114713502	C	T	100	PASS	AC=185;AF=0.0369409;AN=5008;NS=2504;DP=11966;EAS_AF=0.0188;AMR_AF=0.0216;AFR_AF=0.0605;EUR_AF=0.0268;SAS_AF=0.045;AA=C|||;VT=SNP
5	101607291	rs13355136	A	G	100	PASS	AC=720;AF=0.14377;AN=5008;NS=2504;DP=9431;EAS_AF=0.1607;AMR_AF=0.1383;AFR_AF=0.0159;EUR_AF=0.2833;SAS_AF=0.1595;AA=A|||;VT=SNP
5	101607317	rs72777954	T	C	100	PASS	AC=485;AF=0.096845;AN=5008;NS=2504;DP=9020;EAS_AF=0.0149;AMR_AF=0.0937;AFR_AF=0.1861;EUR_AF=0.1223;SAS_AF=0.0368;AA=T|||;VT=SNP
5	101607334	rs2548725	A	T	100	PASS	AC=1997;AF=0.398762;AN=5008;NS=2504;DP=9727;EAS_AF=0.5238;AMR_AF=0.4625;AFR_AF=0.3064;EUR_AF=0.328;SAS_AF=0.4223;AA=A|||;VT=SNP
5	101607341	rs73774610	A	G	100	PASS	AC=560;AF=0.111821;AN=5008;NS=2504;DP=10237;EAS_AF=0.0149;AMR_AF=0.1527;AFR_AF=0.1861;EUR_AF=0.1302;SAS_AF=0.0634;AA=A|||;VT=SNP
5	101607603	rs2600828	G	A	100	PASS	AC=3962;AF=0.791134;AN=5008;NS=2504;DP=15649;EAS_AF=0.7183;AMR_AF=0.7954;AFR_AF=0.9191;EUR_AF=0.7734;SAS_AF=0.7086;AA=A|||;VT=SNP
5	101607830	rs74938991	A	G	100	PASS	AC=185;AF=0.0369409;AN=5008;NS=2504;DP=19824;EAS_AF=0.0188;AMR_AF=0.0216;AFR_AF=0.0605;EUR_AF=0.0268;SAS_AF=0.045;AA=A|||;VT=SNP
5	101608346	rs2600827	G	A	100	PASS	AC=3795;AF=0.757788;AN=5008;NS=2504;DP=18390;EAS_AF=0.7183;AMR_AF=0.7911;AFR_AF=0.7935;EUR_AF=0.7753;SAS_AF=0.7086;AA=A|||;VT=SNP
5	101608844	rs138848966	C	T	100	PASS	AC=180;AF=0.0359425;AN=5008;NS=2504;DP=14325;EAS_AF=0.0188;AMR_AF=0.0216;AFR_AF=0.0567;EUR_AF=0.0268;SAS_AF=0.045;AA=C|||;VT=SNP
5	101609148	rs76868638	G	C	100	PASS	AC=179;AF=0.0357428;AN=5008;NS=2504;DP=13756;EAS_AF=0.0188;AMR_AF=0.0216;AFR_AF=0.056;EUR_AF=0.0268;SAS_AF=0.045;AA=G|||;VT=SNP
5	101609657	rs2600826	T	C	100	PASS	AC=2001;AF=0.399561;AN=5008;NS=2504;DP=13877;EAS_AF=0.5248;AMR_AF=0.4625;AFR_AF=0.3071;EUR_AF=0.33;SAS_AF=0.4223;AA=T|||;VT=SNP
5	101610006	rs28602449	G	A	100	PASS	AC=744;AF=0.148562;AN=5008;NS=2504;DP=16140;EAS_AF=0.1607;AMR_AF=0.1398;AFR_AF=0.0333;EUR_AF=0.2833;SAS_AF=0.1595;AA=G|||;VT=SNP
5	101610620	rs77321312	T	C	100	PASS	AC=221;AF=0.0441294;AN=5008;NS=2504;DP=16977;EAS_AF=0.0188;AMR_AF=0.0231;AFR_AF=0.0847;EUR_AF=0.0268;SAS_AF=0.0481;AA=T|||;VT=SNP
5	101610918	rs28481357	A	G	100	PASS	AC=969;AF=0.19349;AN=5008;NS=2504;DP=14656;EAS_AF=0.1796;AMR_AF=0.1671;AFR_AF=0.1082;EUR_AF=0.328;SAS_AF=0.2035;AA=A|||;VT=SNP
5	101610919	rs10063293	T	C	100	PASS	AC=535;AF=0.106829;AN=5008;NS=2504;DP=14653;EAS_AF=0.0149;AMR_AF=0.1513;AFR_AF=0.1679;EUR_AF=0.1302;SAS_AF=0.0634;AA=T|||;VT=SNP
5	101612357	rs62372160	G	A	100	PASS	AC=757;AF=0.151158;AN=5008;NS=2504;DP=19937;EAS_AF=0.1607;AMR_AF=0.1398;AFR_AF=0.0348;EUR_AF=0.2932;SAS_AF=0.1605;AA=G|||;VT=SNP
5	101613350	rs10042048	T	C	100	PASS	AC=535;AF=0.106829;AN=5008;NS=2504;DP=17703;EAS_AF=0.0149;AMR_AF=0.1513;AFR_AF=0.1679;EUR_AF=0.1302;SAS_AF=0.0634;AA=T|||;VT=SNP
5	101613440	rs76396972	C	T	100	PASS	AC=314;AF=0.0626997;AN=5008;NS=2504;DP=18168;EAS_AF=0.0188;AMR_AF=0.0303;AFR_AF=0.1369;EUR_AF=0.0318;SAS_AF=0.0624;AA=C|||;VT=SNP
5	101613526	rs72777964	G	A	100	PASS	AC=1126;AF=0.22484;AN=5008;NS=2504;DP=18207;EAS_AF=0.1796;AMR_AF=0.1744;AFR_AF=0.2005;EUR_AF=0.335;SAS_AF=0.227;AA=A|||;VT=SNP
5	101613608	rs62372161	C	A	100	PASS	AC=1126;AF=0.22484;AN=5008;NS=2504;DP=8078;EAS_AF=0.1796;AMR_AF=0.1744;AFR_AF=0.2005;EUR_AF=0.335;SAS_AF=0.227;AA=A|||;VT=SNP
5	101614009	rs77967033	G	A	100	PASS	AC=141;AF=0.028155;AN=5008;NS=2504;DP=17817;EAS_AF=0.0188;AMR_AF=0.0216;AFR_AF=0.028;EUR_AF=0.0268;SAS_AF=0.044;AA=G|||;VT=SNP
5	101614656	rs1098806	G	A	100	PASS	AC=3993;AF=0.797324;AN=5008;NS=2504;DP=12341;EAS_AF=0.7192;AMR_AF=0.7997;AFR_AF=0.9198;EUR_AF=0.7932;SAS_AF=0.7147;AA=A|||;VT=SNP
5	101614836	rs7732901	T	A	100	PASS	AC=314;AF=0.0626997;AN=5008;NS=2504;DP=13281;EAS_AF=0.0188;AMR_AF=0.0303;AFR_AF=0.1369;EUR_AF=0.0318;SAS_AF=0.0624;AA=T|||;VT=SNP
5	101615705	rs6884301	C	T	100	PASS	AC=1134;AF=0.226438;AN=5008;NS=2504;DP=17375;EAS_AF=0.1796;AMR_AF=0.1758;AFR_AF=0.2057;EUR_AF=0.335;SAS_AF=0.227;AA=T|||;VT=SNP
5	101615894	rs28864102	G	A	100	PASS	AC=719;AF=0.14357;AN=5008;NS=2504;DP=15707;EAS_AF=0.1607;AMR_AF=0.1383;AFR_AF=0.0159;EUR_AF=0.2833;SAS_AF=0.1585;AA=G|||;VT=SNP
5	101617030	rs80150980	G	C	100	PASS	AC=314;AF=0.0626997;AN=5008;NS=2504;DP=13973;EAS_AF=0.0188;AMR_AF=0.0303;AFR_AF=0.1369;EUR_AF=0.0318;SAS_AF=0.0624;AA=G|||;VT=SNP
5	101617245	rs61335461	A	T	100	PASS	AC=1133;AF=0.226238;AN=5008;NS=2504;DP=16798;EAS_AF=0.1796;AMR_AF=0.1744;AFR_AF=0.2057;EUR_AF=0.335;SAS_AF=0.227;AA=T|||;VT=SNP
5	101617324	rs79575919	A	G	100	PASS	AC=314;AF=0.0626997;AN=5008;NS=2504;DP=17589;EAS_AF=0.0188;AMR_AF=0.0303;AFR_AF=0.1369;EUR_AF=0.0318;SAS_AF=0.0624;AA=A|||;VT=SNP
5	101617905	rs9327814	T	C	100	PASS	AC=770;AF=0.153754;AN=5008;NS=2504;DP=13128;EAS_AF=0.1607;AMR_AF=0.1441;AFR_AF=0.0348;EUR_AF=0.3032;SAS_AF=0.1605;AA=T|||;VT=SNP
5	101618286	rs9327815	A	G	100	PASS	AC=1134;AF=0.226438;AN=5008;NS=2504;DP=15992;EAS_AF=0.1796;AMR_AF=0.1744;AFR_AF=0.2065;EUR_AF=0.335;SAS_AF=0.227;AA=G|||;VT=SNP
5	101618508	rs6860754	C	T	100	PASS	AC=525;AF=0.104832;AN=5008;NS=2504;DP=17645;EAS_AF=0.0149;AMR_AF=0.1513;AFR_AF=0.1604;EUR_AF=0.1302;SAS_AF=0.0634;AA=c|||;VT=SNP
5	101618518	rs62372163	T	C	100	PASS	AC=1134;AF=0.226438;AN=5008;NS=2504;DP=17582;EAS_AF=0.1796;AMR_AF=0.1744;AFR_AF=0.2057;EUR_AF=0.335;SAS_AF=0.228;AA=C|||;VT=SNP
5	101618975	rs59648644	A	T	100	PASS	AC=771;AF=0.153954;AN=5008;NS=2504;DP=17468;EAS_AF=0.1607;AMR_AF=0.1441;AFR_AF=0.0356;EUR_AF=0.3032;SAS_AF=0.1605;AA=A|||;VT=SNP
5	101619196	rs6866041	C	T	100	PASS	AC=1126;AF=0.22484;AN=5008;NS=2504;DP=16317;EAS_AF=0.1796;AMR_AF=0.1744;AFR_AF=0.2005;EUR_AF=0.335;SAS_AF=0.227;AA=T|||;VT=SNP
5	101619815	rs6892179	T	A	100	PASS	AC=1124;AF=0.224441;AN=5008;NS=2504;DP=17576;EAS_AF=0.1796;AMR_AF=0.1744;AFR_AF=0.2005;EUR_AF=0.333;SAS_AF=0.227;AA=A|||;VT=SNP
5	101620174	rs2548724	T	C	100	PASS	AC=4068;AF=0.8123;AN=5008;NS=2504;DP=19068;EAS_AF=0.7192;AMR_AF=0.8055;AFR_AF=0.9735;EUR_AF=0.7932;SAS_AF=0.7147;AA=C|||;VT=SNP
5	101620464	rs2600825	A	C	100	PASS	AC=3993;AF=0.797324;AN=5008;NS=2504;DP=17848;EAS_AF=0.7192;AMR_AF=0.7997;AFR_AF=0.9198;EUR_AF=0.7932;SAS_AF=0.7147;AA=C|||;VT=SNP
5	101620590	rs17148731	A	C	100	PASS	AC=536;AF=0.107029;AN=5008;NS=2504;DP=16801;EAS_AF=0.0149;AMR_AF=0.1527;AFR_AF=0.1679;EUR_AF=0.1302;SAS_AF=0.0634;AA=A|||;VT=SNP
5	101620989	rs116112286	T	G	100	PASS	AC=388;AF=0.077476;AN=5008;NS=2504;DP=14811;EAS_AF=0.0179;AMR_AF=0.0346;AFR_AF=0.1725;EUR_AF=0.0507;SAS_AF=0.0685;AA=T|||;VT=SNP
5	101621012	rs116319528	G	A	100	PASS	AC=313;AF=0.0625;AN=5008;NS=2504;DP=15141;EAS_AF=0.0179;AMR_AF=0.0303;AFR_AF=0.1369;EUR_AF=0.0318;SAS_AF=0.0624;AA=g|||;VT=SNP
5	101621489	rs6898688	A	C	100	PASS	AC=535;AF=0.106829;AN=5008;NS=2504;DP=14711;EAS_AF=0.0159;AMR_AF=0.1513;AFR_AF=0.1679;EUR_AF=0.1292;SAS_AF=0.0634;AA=A|||;VT=SNP
5	101621940	rs10515324	A	T	100	PASS	AC=533;AF=0.10643;AN=5008;NS=2504;DP=16613;EAS_AF=0.0149;AMR_AF=0.1513;AFR_AF=0.1679;EUR_AF=0.1282;SAS_AF=0.0634;AA=A|||;VT=SNP
5	101622200	rs841934	A	G	100	PASS	AC=3993;AF=0.797324;AN=5008;NS=2504;DP=17286;EAS_AF=0.7183;AMR_AF=0.7997;AFR_AF=0.9198;EUR_AF=0.7942;SAS_AF=0.7147;AA=G|||;VT=SNP
5	101622517	rs841933	G	A	100	PASS	AC=2005;AF=0.400359;AN=5008;NS=2504;DP=16401;EAS_AF=0.5228;AMR_AF=0.4625;AFR_AF=0.3086;EUR_AF=0.332;SAS_AF=0.4243;AA=G|||;VT=SNP
5	101622966	rs10052669	G	A	100	PASS	AC=766;AF=0.152955;AN=5008;NS=2504;DP=13475;EAS_AF=0.1597;AMR_AF=0.1441;AFR_AF=0.0348;EUR_AF=0.3002;SAS_AF=0.1605;AA=G|||;VT=SNP
5	101623028	rs841932	G	A	100	PASS	AC=4014;AF=0.801518;AN=5008;NS=2504;DP=13918;EAS_AF=0.7351;AMR_AF=0.8012;AFR_AF=0.9206;EUR_AF=0.7942;SAS_AF=0.7168;AA=A|||;VT=SNP
5	101623086	rs10078945	T	A	100	PASS	AC=717;AF=0.143171;AN=5008;NS=2504;DP=13265;EAS_AF=0.1597;AMR_AF=0.1383;AFR_AF=0.0159;EUR_AF=0.2823;SAS_AF=0.1585;AA=T|||;VT=SNP
5	101623334	rs74810669	G	A	100	PASS	AC=302;AF=0.0603035;AN=5008;NS=2504;DP=13740;EAS_AF=0.0228;AMR_AF=0.0288;AFR_AF=0.1399;EUR_AF=0.0298;SAS_AF=0.045;AA=G|||;VT=SNP
5	101623538	rs111487400	A	G	100	PASS	AC=156;AF=0.0311502;AN=5008;NS=2504;DP=16640;EAS_AF=0.0258;AMR_AF=0.0245;AFR_AF=0.028;EUR_AF=0.0318;SAS_AF=0.045;AA=A|||;VT=SNP
5	101623780	rs60647834	T	A	100	PASS	AC=772;AF=0.154153;AN=5008;NS=2504;DP=17537;EAS_AF=0.1577;AMR_AF=0.1499;AFR_AF=0.0371;EUR_AF=0.3012;SAS_AF=0.1605;AA=T|||;VT=SNP
5	101624336	rs709369	T	C	100	PASS	AC=2796;AF=0.558307;AN=5008;NS=2504;DP=17454;EAS_AF=0.5516;AMR_AF=0.5821;AFR_AF=0.7179;EUR_AF=0.4125;SAS_AF=0.4826;AA=T|||;VT=SNP
5	101624393	rs709370	T	A	100	PASS	AC=3787;AF=0.75619;AN=5008;NS=2504;DP=18695;EAS_AF=0.7302;AMR_AF=0.7522;AFR_AF=0.8464;EUR_AF=0.7326;SAS_AF=0.6881;AA=A|||;VT=SNP
5	101624858	rs75957148	C	T	100	PASS	AC=256;AF=0.0511182;AN=5008;NS=2504;DP=18110;EAS_AF=0.0218;AMR_AF=0.0274;AFR_AF=0.1089;EUR_AF=0.0278;SAS_AF=0.044;AA=C|||;VT=SNP
5	101625059	rs709371	G	A	100	PASS	AC=2789;AF=0.556909;AN=5008;NS=2504;DP=18943;EAS_AF=0.5516;AMR_AF=0.5821;AFR_AF=0.7126;EUR_AF=0.4115;SAS_AF=0.4836;AA=G|||;VT=SNP
5	101625154	rs709372	T	C	100	PASS	AC=2117;AF=0.422724;AN=5008;NS=2504;DP=19011;EAS_AF=0.5357;AMR_AF=0.4654;AFR_AF=0.3691;EUR_AF=0.337;SAS_AF=0.4366;AA=T|||;VT=SNP
5	101625353	rs841931	A	G	100	PASS	AC=2796;AF=0.558307;AN=5008;NS=2504;DP=19300;EAS_AF=0.5516;AMR_AF=0.5821;AFR_AF=0.7179;EUR_AF=0.4115;SAS_AF=0.4836;AA=A|||;VT=SNP
5	101625750	rs28469696	G	T	100	PASS	AC=719;AF=0.14357;AN=5008;NS=2504;DP=17552;EAS_AF=0.1558;AMR_AF=0.1412;AFR_AF=0.0182;EUR_AF=0.2823;SAS_AF=0.1595;AA=G|||;VT=SNP
5	101626218	rs841930	A	C	100	PASS	AC=2797;AF=0.558506;AN=5008;NS=2504;DP=15830;EAS_AF=0.5516;AMR_AF=0.5821;AFR_AF=0.7186;EUR_AF=0.4115;SAS_AF=0.4836;AA=A|||;VT=SNP
5	101627027	rs841929	T	C	100	PASS	AC=2794;AF=0.557907;AN=5008;NS=2504;DP=19617;EAS_AF=0.5516;AMR_AF=0.5821;AFR_AF=0.7163;EUR_AF=0.4115;SAS_AF=0.4836;AA=T|||;VT=SNP;EX_TARGET
5	101627414	rs2548726	A	T	100	PASS	AC=3053;AF=0.609625;AN=5008;NS=2504;DP=14350;EAS_AF=0.5744;AMR_AF=0.6095;AFR_AF=0.8268;EUR_AF=0.4394;SAS_AF=0.5276;AA=T|||;VT=SNP
5	101627435	rs841928	C	G	100	PASS	AC=2781;AF=0.555312;AN=5008;NS=2504;DP=14654;EAS_AF=0.5516;AMR_AF=0.5821;AFR_AF=0.708;EUR_AF=0.4115;SAS_AF=0.4816;AA=C|||;VT=SNP
5	101627512	rs841927	T	C	100	PASS	AC=2787;AF=0.55651;AN=5008;NS=2504;DP=12363;EAS_AF=0.5516;AMR_AF=0.5821;AFR_AF=0.711;EUR_AF=0.4115;SAS_AF=0.4836;AA=T|||;VT=SNP
5	101627668	rs841926	C	G	100	PASS	AC=3521;AF=0.703075;AN=5008;NS=2504;DP=11241;EAS_AF=0.7073;AMR_AF=0.7248;AFR_AF=0.7307;EUR_AF=0.7048;SAS_AF=0.6442;AA=G|||;VT=SNP
5	101627776	rs841925	G	T	100	PASS	AC=2031;AF=0.405551;AN=5008;NS=2504;DP=13059;EAS_AF=0.5357;AMR_AF=0.4611;AFR_AF=0.3064;EUR_AF=0.337;SAS_AF=0.4366;AA=G|||;VT=SNP
5	101627793	rs113233069	T	C	100	PASS	AC=257;AF=0.0513179;AN=5008;NS=2504;DP=13621;EAS_AF=0.0228;AMR_AF=0.0274;AFR_AF=0.1089;EUR_AF=0.0278;SAS_AF=0.044;AA=T|||;VT=SNP
5	101628614	rs841924	G	A	100	PASS	AC=2787;AF=0.55651;AN=5008;NS=2504;DP=12746;EAS_AF=0.5516;AMR_AF=0.5821;AFR_AF=0.711;EUR_AF=0.4115;SAS_AF=0.4836;AA=A|||;VT=SNP
5	101629599	rs10071570	C	T	100	PASS	AC=364;AF=0.0726837;AN=5008;NS=2504;DP=14845;EAS_AF=0.0159;AMR_AF=0.1066;AFR_AF=0.1157;EUR_AF=0.0746;SAS_AF=0.047;AA=C|||;VT=SNP
5	101629644	rs62372166	C	G	100	PASS	AC=734;AF=0.146565;AN=5008;NS=2504;DP=15357;EAS_AF=0.1558;AMR_AF=0.1427;AFR_AF=0.0197;EUR_AF=0.2932;SAS_AF=0.1605;AA=G|||;VT=SNP
5	101629954	rs841923	T	G	100	PASS	AC=2031;AF=0.405551;AN=5008;NS=2504;DP=265;EAS_AF=0.5357;AMR_AF=0.4611;AFR_AF=0.3064;EUR_AF=0.337;SAS_AF=0.4366;AA=T|||;VT=SNP
5	101630376	rs17148880	G	C	100	PASS	AC=364;AF=0.0726837;AN=5008;NS=2504;DP=14360;EAS_AF=0.0159;AMR_AF=0.1066;AFR_AF=0.1157;EUR_AF=0.0746;SAS_AF=0.047;AA=G|||;VT=SNP
5	101630696	rs841922	T	G	100	PASS	AC=3904;AF=0.779553;AN=5008;NS=2504;DP=20012;EAS_AF=0.7292;AMR_AF=0.755;AFR_AF=0.9115;EUR_AF=0.7386;SAS_AF=0.7127;AA=G|||;VT=SNP
5	101630930	rs841921	T	A	100	PASS	AC=2103;AF=0.419928;AN=5008;NS=2504;DP=19227;EAS_AF=0.5357;AMR_AF=0.464;AFR_AF=0.3601;EUR_AF=0.336;SAS_AF=0.4366;AA=T|||;VT=SNP
5	101631343	rs3114661	G	A	100	PASS	AC=2054;AF=0.410144;AN=5008;NS=2504;DP=17546;EAS_AF=0.5357;AMR_AF=0.4625;AFR_AF=0.3253;EUR_AF=0.334;SAS_AF=0.4366;AA=G|||;VT=SNP
5	101631518	rs76523033	A	C	100	PASS	AC=364;AF=0.0726837;AN=5008;NS=2504;DP=12339;EAS_AF=0.0159;AMR_AF=0.1066;AFR_AF=0.1157;EUR_AF=0.0746;SAS_AF=0.047;AA=A|||;VT=SNP
5	101631526	rs3114660	C	G	100	PASS	AC=2805;AF=0.560104;AN=5008;NS=2504;DP=12185;EAS_AF=0.5516;AMR_AF=0.5836;AFR_AF=0.7262;EUR_AF=0.4085;SAS_AF=0.4836;AA=C|||;VT=SNP
5	101631592	rs3114659	A	G	100	PASS	AC=3749;AF=0.748602;AN=5008;NS=2504;DP=12859;EAS_AF=0.7302;AMR_AF=0.7464;AFR_AF=0.8207;EUR_AF=0.7326;SAS_AF=0.6881;AA=G|||;VT=SNP
5	101631761	rs76381196	T	C	100	PASS	AC=137;AF=0.0273562;AN=5008;NS=2504;DP=15737;EAS_AF=0.0238;AMR_AF=0.0418;AFR_AF=0.003;EUR_AF=0.0586;SAS_AF=0.0215;AA=T|||;VT=SNP;EX_TARGET
5	101631790	rs10479190	T	G	100	PASS	AC=711;AF=0.141973;AN=5008;NS=2504;DP=15190;EAS_AF=0.1558;AMR_AF=0.1398;AFR_AF=0.0121;EUR_AF=0.2833;SAS_AF=0.1595;AA=T|||;VT=SNP;EX_TARGET
5	101632375	rs7710414	C	T	100	PASS	AC=1477;AF=0.294928;AN=5008;NS=2504;DP=16716;EAS_AF=0.2927;AMR_AF=0.2781;AFR_AF=0.2542;EUR_AF=0.3032;SAS_AF=0.3558;AA=C|||;VT=SNP
5	101633266	rs2004550	T	C	100	PASS	AC=2207;AF=0.440695;AN=5008;NS=2504;DP=13757;EAS_AF=0.4484;AMR_AF=0.4164;AFR_AF=0.2769;EUR_AF=0.5915;SAS_AF=0.5164;AA=C|||;VT=SNP
5	101633289	rs146530992	C	T	100	PASS	AC=363;AF=0.072484;AN=5008;NS=2504;DP=13866;EAS_AF=0.0159;AMR_AF=0.1066;AFR_AF=0.115;EUR_AF=0.0746;SAS_AF=0.047;AA=C|||;VT=SNP
5	101633399	rs2004551	A	C	100	PASS	AC=2208;AF=0.440895;AN=5008;NS=2504;DP=13614;EAS_AF=0.4484;AMR_AF=0.4179;AFR_AF=0.2769;EUR_AF=0.5915;SAS_AF=0.5164;AA=C|||;VT=SNP
5	101633557	rs896544	C	A	100	PASS	AC=2200;AF=0.439297;AN=5008;NS=2504;DP=15217;EAS_AF=0.4484;AMR_AF=0.4164;AFR_AF=0.2716;EUR_AF=0.5915;SAS_AF=0.5164;AA=C|||;VT=SNP
5	101633610	rs896545	G	A	100	PASS	AC=2200;AF=0.439297;AN=5008;NS=2504;DP=14056;EAS_AF=0.4484;AMR_AF=0.4164;AFR_AF=0.2716;EUR_AF=0.5915;SAS_AF=0.5164;AA=A|||;VT=SNP
5	101634112	rs78081330	C	G	100	PASS	AC=209;AF=0.0417332;AN=5008;NS=2504;DP=16771;EAS_AF=0.0218;AMR_AF=0.0274;AFR_AF=0.0719;EUR_AF=0.0298;SAS_AF=0.044;AA=C|||;VT=SNP
5	101634271	rs10479191	T	C	100	PASS	AC=2200;AF=0.439297;AN=5008;NS=2504;DP=15522;EAS_AF=0.4484;AMR_AF=0.4164;AFR_AF=0.2716;EUR_AF=0.5915;SAS_AF=0.5164;AA=T|||;VT=SNP
5	101634545	rs57977588	A	G	100	PASS	AC=719;AF=0.14357;AN=5008;NS=2504;DP=19360;EAS_AF=0.1558;AMR_AF=0.1398;AFR_AF=0.0182;EUR_AF=0.2833;SAS_AF=0.1595;AA=A|||;VT=SNP
5	101634575	rs59934563	T	C	100	PASS	AC=734;AF=0.146565;AN=5008;NS=2504;DP=19829;EAS_AF=0.1558;AMR_AF=0.1412;AFR_AF=0.0197;EUR_AF=0.2942;SAS_AF=0.1605;AA=T|||;VT=SNP
5	101634577	rs62372171	G	A	100	PASS	AC=1105;AF=0.220647;AN=5008;NS=2504;DP=19787;EAS_AF=0.2698;AMR_AF=0.245;AFR_AF=0.0885;EUR_AF=0.2624;SAS_AF=0.2883;AA=G|||;VT=SNP
5	101634770	rs56881277	A	G	100	PASS	AC=2207;AF=0.440695;AN=5008;NS=2504;DP=18535;EAS_AF=0.4484;AMR_AF=0.4164;AFR_AF=0.2769;EUR_AF=0.5915;SAS_AF=0.5164;AA=G|||;VT=SNP
5	101634954	rs6882313	C	A	100	PASS	AC=2204;AF=0.440096;AN=5008;NS=2504;DP=18930;EAS_AF=0.4494;AMR_AF=0.4179;AFR_AF=0.2731;EUR_AF=0.5915;SAS_AF=0.5164;AA=A|||;VT=SNP
5	101634987	rs6895407	G	A	100	PASS	AC=2200;AF=0.439297;AN=5008;NS=2504;DP=18283;EAS_AF=0.4454;AMR_AF=0.4179;AFR_AF=0.2731;EUR_AF=0.5915;SAS_AF=0.5164;AA=A|||;VT=SNP
5	101634997	rs6881331	T	C	100	PASS	AC=2204;AF=0.440096;AN=5008;NS=2504;DP=18306;EAS_AF=0.4494;AMR_AF=0.4179;AFR_AF=0.2731;EUR_AF=0.5915;SAS_AF=0.5164;AA=T|||;VT=SNP
5	101635199	rs59723886	A	G	100	PASS	AC=734;AF=0.146565;AN=5008;NS=2504;DP=18965;EAS_AF=0.1558;AMR_AF=0.1412;AFR_AF=0.0197;EUR_AF=0.2942;SAS_AF=0.1605;AA=A|||;VT=SNP
5	101635554	rs10057529	G	A	100	PASS	AC=2199;AF=0.439097;AN=5008;NS=2504;DP=17185;EAS_AF=0.4484;AMR_AF=0.4164;AFR_AF=0.2716;EUR_AF=0.5905;SAS_AF=0.5164;AA=G|||;VT=SNP
5	101635625	rs10073052	C	T	100	PASS	AC=2201;AF=0.439497;AN=5008;NS=2504;DP=16039;EAS_AF=0.4484;AMR_AF=0.4164;AFR_AF=0.2716;EUR_AF=0.5915;SAS_AF=0.5174;AA=C|||;VT=SNP
5	101635657	rs10057599	G	A	100	PASS	AC=2201;AF=0.439497;AN=5008;NS=2504;DP=15604;EAS_AF=0.4484;AMR_AF=0.4164;AFR_AF=0.2716;EUR_AF=0.5915;SAS_AF=0.5174;AA=G|||;VT=SNP
5	101636046	rs7701832	G	A	100	PASS	AC=2199;AF=0.439097;AN=5008;NS=2504;DP=14716;EAS_AF=0.4484;AMR_AF=0.4164;AFR_AF=0.2716;EUR_AF=0.5905;SAS_AF=0.5164;AA=G|||;VT=SNP
5	101636538	rs62372208	T	C	100	PASS	AC=2206;AF=0.440495;AN=5008;NS=2504;DP=16929;EAS_AF=0.4484;AMR_AF=0.4164;AFR_AF=0.2769;EUR_AF=0.5905;SAS_AF=0.5164;AA=T|||;VT=SNP
5	101636589	rs13356598	G	A	100	PASS	AC=364;AF=0.0726837;AN=5008;NS=2504;DP=17376;EAS_AF=0.0159;AMR_AF=0.1066;AFR_AF=0.1157;EUR_AF=0.0746;SAS_AF=0.047;AA=G|||;VT=SNP
5	101636614	rs62372209	T	C	100	PASS	AC=2206;AF=0.440495;AN=5008;NS=2504;DP=16640;EAS_AF=0.4484;AMR_AF=0.4164;AFR_AF=0.2769;EUR_AF=0.5905;SAS_AF=0.5164;AA=C|||;VT=SNP
5	101636622	rs76835731	T	C	100	PASS	AC=227;AF=0.0453275;AN=5008;NS=2504;DP=16874;EAS_AF=0.0228;AMR_AF=0.0274;AFR_AF=0.0847;EUR_AF=0.0298;SAS_AF=0.044;AA=T|||;VT=SNP
5	101636688	rs62372210	A	G	100	PASS	AC=2206;AF=0.440495;AN=5008;NS=2504;DP=17625;EAS_AF=0.4484;AMR_AF=0.4164;AFR_AF=0.2769;EUR_AF=0.5905;SAS_AF=0.5164;AA=A|||;VT=SNP
5	101636777	rs62372211	C	T	100	PASS	AC=1025;AF=0.204673;AN=5008;NS=2504;DP=16396;EAS_AF=0.2698;AMR_AF=0.2392;AFR_AF=0.031;EUR_AF=0.2624;SAS_AF=0.2883;AA=C|||;VT=SNP
5	101636908	rs2895806	G	T	100	PASS	AC=2206;AF=0.440495;AN=5008;NS=2504;DP=16486;EAS_AF=0.4484;AMR_AF=0.4164;AFR_AF=0.2769;EUR_AF=0.5905;SAS_AF=0.5164;AA=G|||;VT=SNP
5	101637164	rs7708494	C	T	100	PASS	AC=273;AF=0.0545128;AN=5008;NS=2504;DP=17516;EAS_AF=0.0228;AMR_AF=0.0288;AFR_AF=0.1188;EUR_AF=0.0298;SAS_AF=0.044;AA=C|||;VT=SNP
5	101637315	rs4343814	A	G	100	PASS	AC=2206;AF=0.440495;AN=5008;NS=2504;DP=20176;EAS_AF=0.4484;AMR_AF=0.4164;AFR_AF=0.2769;EUR_AF=0.5905;SAS_AF=0.5164;AA=G|||;VT=SNP
5	101637424	rs2010590	A	G	100	PASS	AC=2207;AF=0.440695;AN=5008;NS=2504;DP=15818;EAS_AF=0.4484;AMR_AF=0.4164;AFR_AF=0.2776;EUR_AF=0.5905;SAS_AF=0.5164;AA=G|||;VT=SNP
5	101637564	rs1823691	T	C	100	PASS	AC=959;AF=0.191494;AN=5008;NS=2504;DP=17335;EAS_AF=0.1786;AMR_AF=0.1686;AFR_AF=0.1044;EUR_AF=0.3231;SAS_AF=0.2035;AA=C|||;VT=SNP
5	101637590	rs1823692	T	C	100	PASS	AC=718;AF=0.143371;AN=5008;NS=2504;DP=17508;EAS_AF=0.1558;AMR_AF=0.1398;AFR_AF=0.0182;EUR_AF=0.2823;SAS_AF=0.1595;AA=A|||;VT=SNP
5	101637995	rs9327821	C	T	100	PASS	AC=733;AF=0.146366;AN=5008;NS=2504;DP=18954;EAS_AF=0.1558;AMR_AF=0.1412;AFR_AF=0.0197;EUR_AF=0.2932;SAS_AF=0.1605;AA=T|||;VT=SNP
5	101638005	rs77211182	T	C	100	PASS	AC=155;AF=0.0309505;AN=5008;NS=2504;DP=19020;EAS_AF=0.0228;AMR_AF=0.0216;AFR_AF=0.034;EUR_AF=0.0288;SAS_AF=0.044;AA=A|||;VT=SNP
5	101638065	rs9327822	T	C	100	PASS	AC=732;AF=0.146166;AN=5008;NS=2504;DP=19957;EAS_AF=0.1558;AMR_AF=0.1398;AFR_AF=0.0197;EUR_AF=0.2932;SAS_AF=0.1605;AA=C|||;VT=SNP
5	101638067	rs9327823	G	A	100	PASS	AC=733;AF=0.146366;AN=5008;NS=2504;DP=20049;EAS_AF=0.1558;AMR_AF=0.1398;AFR_AF=0.0204;EUR_AF=0.2932;SAS_AF=0.1605;AA=G|||;VT=SNP
5	101638168	rs9327824	G	T	100	PASS	AC=732;AF=0.146166;AN=5008;NS=2504;DP=20859;EAS_AF=0.1558;AMR_AF=0.1398;AFR_AF=0.0197;EUR_AF=0.2932;SAS_AF=0.1605;AA=T|||;VT=SNP
5	101638179	rs9327825	C	T	100	PASS	AC=732;AF=0.146166;AN=5008;NS=2504;DP=20736;EAS_AF=0.1558;AMR_AF=0.1398;AFR_AF=0.0197;EUR_AF=0.2932;SAS_AF=0.1605;AA=T|||;VT=SNP
5	101638266	rs10038081	T	C	100	PASS	AC=734;AF=0.146565;AN=5008;NS=2504;DP=18584;EAS_AF=0.1558;AMR_AF=0.1427;AFR_AF=0.0197;EUR_AF=0.2932;SAS_AF=0.1605;AA=C|||;VT=SNP
5	101638381	rs1982418	G	A	100	PASS	AC=1095;AF=0.21865;AN=5008;NS=2504;DP=18347;EAS_AF=0.2698;AMR_AF=0.245;AFR_AF=0.0817;EUR_AF=0.2624;SAS_AF=0.2873;AA=G|||;VT=SNP
5	101639203	rs79280656	T	A	100	PASS	AC=226;AF=0.0451278;AN=5008;NS=2504;DP=14357;EAS_AF=0.0228;AMR_AF=0.0274;AFR_AF=0.084;EUR_AF=0.0298;SAS_AF=0.044;AA=T|||;VT=SNP
5	101639236	rs62372213	T	G	100	PASS	AC=733;AF=0.146366;AN=5008;NS=2504;DP=14252;EAS_AF=0.1558;AMR_AF=0.1412;AFR_AF=0.0197;EUR_AF=0.2932;SAS_AF=0.1605;AA=T|||;VT=SNP
5	101639252	rs6878190	G	A	100	PASS	AC=2896;AF=0.578275;AN=5008;NS=2504;DP=14248;EAS_AF=0.4643;AMR_AF=0.536;AFR_AF=0.6324;EUR_AF=0.665;SAS_AF=0.5634;AA=A|||;VT=SNP
5	101639664	rs10038372	A	G	100	PASS	AC=733;AF=0.146366;AN=5008;NS=2504;DP=11384;EAS_AF=0.1558;AMR_AF=0.1412;AFR_AF=0.0197;EUR_AF=0.2932;SAS_AF=0.1605;AA=G|||;VT=SNP
5	101639818	rs10040933	G	A	100	PASS	AC=753;AF=0.150359;AN=5008;NS=2504;DP=13374;EAS_AF=0.1577;AMR_AF=0.1441;AFR_AF=0.0318;EUR_AF=0.2932;SAS_AF=0.1605;AA=A|||;VT=SNP
5	101640178	rs2123131	T	G	100	PASS	AC=733;AF=0.146366;AN=5008;NS=2504;DP=18828;EAS_AF=0.1558;AMR_AF=0.1412;AFR_AF=0.0197;EUR_AF=0.2932;SAS_AF=0.1605;AA=T|||;VT=SNP
5	101640185	rs77653146	A	T	100	PASS	AC=376;AF=0.0750799;AN=5008;NS=2504;DP=19034;EAS_AF=0.0228;AMR_AF=0.0346;AFR_AF=0.1936;EUR_AF=0.0298;SAS_AF=0.044;AA=A|||;VT=SNP
5	101640251	rs2123132	A	G	100	PASS	AC=733;AF=0.146366;AN=5008;NS=2504;DP=19142;EAS_AF=0.1558;AMR_AF=0.1412;AFR_AF=0.0197;EUR_AF=0.2932;SAS_AF=0.1605;AA=A|||;VT=SNP
5	101640563	rs13359098	G	T	100	PASS	AC=732;AF=0.146166;AN=5008;NS=2504;DP=21894;EAS_AF=0.1558;AMR_AF=0.1412;AFR_AF=0.0197;EUR_AF=0.2922;SAS_AF=0.1605;AA=G|||;VT=SNP
5	101640956	rs13357610	T	C	100	PASS	AC=732;AF=0.146166;AN=5008;NS=2504;DP=18941;EAS_AF=0.1558;AMR_AF=0.1412;AFR_AF=0.0197;EUR_AF=0.2932;SAS_AF=0.1595;AA=C|||;VT=SNP
5	101640991	rs10477803	G	A	100	PASS	AC=366;AF=0.0730831;AN=5008;NS=2504;DP=19116;EAS_AF=0.0159;AMR_AF=0.1066;AFR_AF=0.1157;EUR_AF=0.0765;SAS_AF=0.047;AA=G|||;VT=SNP
5	101641034	rs13357585	A	C	100	PASS	AC=732;AF=0.146166;AN=5008;NS=2504;DP=19315;EAS_AF=0.1558;AMR_AF=0.1412;AFR_AF=0.0197;EUR_AF=0.2932;SAS_AF=0.1595;AA=C|||;VT=SNP
5	101641080	rs62372214	G	T	100	PASS	AC=717;AF=0.143171;AN=5008;NS=2504;DP=19845;EAS_AF=0.1558;AMR_AF=0.1398;AFR_AF=0.0182;EUR_AF=0.2823;SAS_AF=0.1585;AA=G|||;VT=SNP
5	101641361	rs10063351	A	G	100	PASS	AC=732;AF=0.146166;AN=5008;NS=2504;DP=15757;EAS_AF=0.1567;AMR_AF=0.1412;AFR_AF=0.0197;EUR_AF=0.2922;SAS_AF=0.1595;AA=G|||;VT=SNP
5	101641408	rs55804202	G	A	100	PASS	AC=164;AF=0.0327476;AN=5008;NS=2504;DP=16196;EAS_AF=0.0228;AMR_AF=0.0216;AFR_AF=0.0408;EUR_AF=0.0288;SAS_AF=0.044;AA=G|||;VT=SNP
5	101641516	rs10055641	C	T	100	PASS	AC=731;AF=0.145966;AN=5008;NS=2504;DP=16166;EAS_AF=0.1558;AMR_AF=0.1412;AFR_AF=0.0197;EUR_AF=0.2922;SAS_AF=0.1595;AA=T|||;VT=SNP
5	101641602	rs10070402	G	A	100	PASS	AC=731;AF=0.145966;AN=5008;NS=2504;DP=14824;EAS_AF=0.1558;AMR_AF=0.1412;AFR_AF=0.0197;EUR_AF=0.2922;SAS_AF=0.1595;AA=G|||;VT=SNP
5	101641852	rs7712690	A	G	100	PASS	AC=2951;AF=0.589257;AN=5008;NS=2504;DP=15565;EAS_AF=0.4653;AMR_AF=0.536;AFR_AF=0.6747;EUR_AF=0.664;SAS_AF=0.5624;AA=G|||;VT=SNP
5	101642257	rs10072167	G	T	100	PASS	AC=717;AF=0.143171;AN=5008;NS=2504;DP=17341;EAS_AF=0.1558;AMR_AF=0.1398;AFR_AF=0.0182;EUR_AF=0.2823;SAS_AF=0.1585;AA=G|||;VT=SNP
5	101642275	rs10067051	T	G	100	PASS	AC=732;AF=0.146166;AN=5008;NS=2504;DP=17080;EAS_AF=0.1558;AMR_AF=0.1412;AFR_AF=0.0197;EUR_AF=0.2932;SAS_AF=0.1595;AA=G|||;VT=SNP
5	101642378	rs72777984	A	G	100	PASS	AC=367;AF=0.0732827;AN=5008;NS=2504;DP=14124;EAS_AF=0.0159;AMR_AF=0.1066;AFR_AF=0.1172;EUR_AF=0.0755;SAS_AF=0.047;AA=A|||;VT=SNP
5	101642607	rs73774622	A	T	100	PASS	AC=387;AF=0.0772764;AN=5008;NS=2504;DP=20079;EAS_AF=0.0228;AMR_AF=0.0346;AFR_AF=0.202;EUR_AF=0.0298;SAS_AF=0.044;AA=A|||;VT=SNP
5	101642861	rs1376901	G	A	100	PASS	AC=731;AF=0.145966;AN=5008;NS=2504;DP=17918;EAS_AF=0.1558;AMR_AF=0.1412;AFR_AF=0.0197;EUR_AF=0.2922;SAS_AF=0.1595;AA=G|||;VT=SNP
5	101643114	rs1452059	C	T	100	PASS	AC=2986;AF=0.596246;AN=5008;NS=2504;DP=20255;EAS_AF=0.4653;AMR_AF=0.5375;AFR_AF=0.7005;EUR_AF=0.664;SAS_AF=0.5624;AA=T|||;VT=SNP
5	101643293	rs10059790	C	T	100	PASS	AC=733;AF=0.146366;AN=5008;NS=2504;DP=19091;EAS_AF=0.1577;AMR_AF=0.1412;AFR_AF=0.0197;EUR_AF=0.2922;SAS_AF=0.1595;AA=c|||;VT=SNP
5	101643628	rs10069466	T	C	100	PASS	AC=2949;AF=0.588858;AN=5008;NS=2504;DP=16142;EAS_AF=0.4692;AMR_AF=0.5331;AFR_AF=0.68;EUR_AF=0.6511;SAS_AF=0.5644;AA=C|||;VT=SNP
5	101644914	rs13357340	C	G	100	PASS	AC=936;AF=0.186901;AN=5008;NS=2504;DP=16550;EAS_AF=0.1706;AMR_AF=0.1657;AFR_AF=0.1074;EUR_AF=0.3022;SAS_AF=0.2076;AA=C|||;VT=SNP
5	101646003	rs55709837	T	C	100	PASS	AC=366;AF=0.0730831;AN=5008;NS=2504;DP=13524;EAS_AF=0.0159;AMR_AF=0.1052;AFR_AF=0.1157;EUR_AF=0.0736;SAS_AF=0.0511;AA=T|||;VT=SNP
5	101647121	rs73774626	C	A	100	PASS	AC=230;AF=0.0459265;AN=5008;NS=2504;DP=14344;EAS_AF=0.0228;AMR_AF=0.0245;AFR_AF=0.0893;EUR_AF=0.0288;SAS_AF=0.044;AA=C|||;VT=SNP
5	101647474	rs1349589	A	G	100	PASS	AC=951;AF=0.189896;AN=5008;NS=2504;DP=19803;EAS_AF=0.1706;AMR_AF=0.1671;AFR_AF=0.1097;EUR_AF=0.3121;SAS_AF=0.2086;AA=G|||;VT=SNP
5	101647925	rs7734926	C	T	100	PASS	AC=2963;AF=0.591653;AN=5008;NS=2504;DP=20312;EAS_AF=0.4603;AMR_AF=0.5346;AFR_AF=0.6906;EUR_AF=0.6531;SAS_AF=0.5706;AA=T|||;VT=SNP
5	101649316	rs78120586	A	G	100	PASS	AC=369;AF=0.0736821;AN=5008;NS=2504;DP=13481;EAS_AF=0.0159;AMR_AF=0.1052;AFR_AF=0.1172;EUR_AF=0.0736;SAS_AF=0.0521;AA=A|||;VT=SNP
5	101649996	rs2218926	T	G	100	PASS	AC=939;AF=0.1875;AN=5008;NS=2504;DP=19612;EAS_AF=0.1706;AMR_AF=0.1657;AFR_AF=0.1089;EUR_AF=0.3032;SAS_AF=0.2076;AA=G|||;VT=SNP
5	101650796	rs62372215	G	T	100	PASS	AC=938;AF=0.1873;AN=5008;NS=2504;DP=19007;EAS_AF=0.1706;AMR_AF=0.1657;AFR_AF=0.1082;EUR_AF=0.3032;SAS_AF=0.2076;AA=G|||;VT=SNP
5	101650861	rs6893520	A	G	100	PASS	AC=1411;AF=0.281749;AN=5008;NS=2504;DP=18423;EAS_AF=0.2738;AMR_AF=0.2536;AFR_AF=0.3162;EUR_AF=0.2614;SAS_AF=0.2843;AA=A|||;VT=SNP
5	101650882	rs62372216	A	G	100	PASS	AC=938;AF=0.1873;AN=5008;NS=2504;DP=17479;EAS_AF=0.1706;AMR_AF=0.1657;AFR_AF=0.1082;EUR_AF=0.3032;SAS_AF=0.2076;AA=G|||;VT=SNP
5	101650918	rs62372217	A	G	100	PASS	AC=938;AF=0.1873;AN=5008;NS=2504;DP=17364;EAS_AF=0.1706;AMR_AF=0.1657;AFR_AF=0.1082;EUR_AF=0.3032;SAS_AF=0.2076;AA=G|||;VT=SNP
5	101650986	rs62372218	C	A	100	PASS	AC=937;AF=0.187101;AN=5008;NS=2504;DP=18005;EAS_AF=0.1706;AMR_AF=0.1657;AFR_AF=0.1074;EUR_AF=0.3032;SAS_AF=0.2076;AA=A|||;VT=SNP
5	101651151	rs62372219	A	G	100	PASS	AC=937;AF=0.187101;AN=5008;NS=2504;DP=17783;EAS_AF=0.1706;AMR_AF=0.1657;AFR_AF=0.1074;EUR_AF=0.3032;SAS_AF=0.2076;AA=A|||;VT=SNP
5	101651340	rs73774636	C	T	100	PASS	AC=214;AF=0.0427316;AN=5008;NS=2504;DP=14766;EAS_AF=0.0228;AMR_AF=0.0245;AFR_AF=0.0772;EUR_AF=0.0288;SAS_AF=0.044;AA=C|||;VT=SNP
5	101651411	rs62372220	C	A	100	PASS	AC=937;AF=0.187101;AN=5008;NS=2504;DP=15046;EAS_AF=0.1706;AMR_AF=0.1657;AFR_AF=0.1074;EUR_AF=0.3032;SAS_AF=0.2076;AA=A|||;VT=SNP
5	101651466	rs62372221	G	A	100	PASS	AC=937;AF=0.187101;AN=5008;NS=2504;DP=15290;EAS_AF=0.1706;AMR_AF=0.1657;AFR_AF=0.1074;EUR_AF=0.3032;SAS_AF=0.2076;AA=A|||;VT=SNP
5	101651505	rs62372222	T	C	100	PASS	AC=947;AF=0.189097;AN=5008;NS=2504;DP=16329;EAS_AF=0.1706;AMR_AF=0.1657;AFR_AF=0.115;EUR_AF=0.3032;SAS_AF=0.2076;AA=T|||;VT=SNP
5	101651672	rs13360644	A	T	100	PASS	AC=937;AF=0.187101;AN=5008;NS=2504;DP=15024;EAS_AF=0.1706;AMR_AF=0.1657;AFR_AF=0.1074;EUR_AF=0.3032;SAS_AF=0.2076;AA=T|||;VT=SNP
5	101651873	rs6899078	A	G	100	PASS	AC=1509;AF=0.301318;AN=5008;NS=2504;DP=16775;EAS_AF=0.1885;AMR_AF=0.2795;AFR_AF=0.3411;EUR_AF=0.3917;SAS_AF=0.2863;AA=G|||;VT=SNP
5	101651946	rs13358420	C	A	100	PASS	AC=939;AF=0.1875;AN=5008;NS=2504;DP=17204;EAS_AF=0.1706;AMR_AF=0.1671;AFR_AF=0.1074;EUR_AF=0.3042;SAS_AF=0.2076;AA=C|||;VT=SNP
5	101651958	rs13358421	C	T	100	PASS	AC=938;AF=0.1873;AN=5008;NS=2504;DP=17306;EAS_AF=0.1706;AMR_AF=0.1671;AFR_AF=0.1074;EUR_AF=0.3032;SAS_AF=0.2076;AA=T|||;VT=SNP
5	101652028	rs13358882	C	T	100	PASS	AC=936;AF=0.186901;AN=5008;NS=2504;DP=17368;EAS_AF=0.1706;AMR_AF=0.1657;AFR_AF=0.1074;EUR_AF=0.3022;SAS_AF=0.2076;AA=T|||;VT=SNP
5	101652229	rs28625937	G	A	100	PASS	AC=936;AF=0.186901;AN=5008;NS=2504;DP=18686;EAS_AF=0.1706;AMR_AF=0.1657;AFR_AF=0.1074;EUR_AF=0.3022;SAS_AF=0.2076;AA=G|||;VT=SNP
5	101652252	rs28421510	A	G	100	PASS	AC=937;AF=0.187101;AN=5008;NS=2504;DP=18297;EAS_AF=0.1706;AMR_AF=0.1657;AFR_AF=0.1074;EUR_AF=0.3032;SAS_AF=0.2076;AA=A|||;VT=SNP
5	101652518	rs78015059	T	C	100	PASS	AC=229;AF=0.0457268;AN=5008;NS=2504;DP=17099;EAS_AF=0.0228;AMR_AF=0.0245;AFR_AF=0.0885;EUR_AF=0.0288;SAS_AF=0.044;AA=C|||;VT=SNP
5	101652857	rs10077220	T	C	100	PASS	AC=937;AF=0.187101;AN=5008;NS=2504;DP=15270;EAS_AF=0.1706;AMR_AF=0.1657;AFR_AF=0.1074;EUR_AF=0.3032;SAS_AF=0.2076;AA=T|||;VT=SNP
5	101652987	rs2084825	A	T	100	PASS	AC=369;AF=0.0736821;AN=5008;NS=2504;DP=16847;EAS_AF=0.0159;AMR_AF=0.1052;AFR_AF=0.1165;EUR_AF=0.0736;SAS_AF=0.0532;AA=A|||;VT=SNP
5	101653357	rs1584714	A	G	100	PASS	AC=937;AF=0.187101;AN=5008;NS=2504;DP=17257;EAS_AF=0.1706;AMR_AF=0.1657;AFR_AF=0.1074;EUR_AF=0.3032;SAS_AF=0.2076;AA=G|||;VT=SNP
5	101653362	rs1584715	T	G	100	PASS	AC=937;AF=0.187101;AN=5008;NS=2504;DP=17156;EAS_AF=0.1706;AMR_AF=0.1657;AFR_AF=0.1074;EUR_AF=0.3032;SAS_AF=0.2076;AA=T|||;VT=SNP
5	101653570	rs2895807	G	A	100	PASS	AC=937;AF=0.187101;AN=5008;NS=2504;DP=17019;EAS_AF=0.1706;AMR_AF=0.1657;AFR_AF=0.1074;EUR_AF=0.3032;SAS_AF=0.2076;AA=G|||;VT=SNP
5	101653600	rs13359604	C	T	100	PASS	AC=951;AF=0.189896;AN=5008;NS=2504;DP=16954;EAS_AF=0.1706;AMR_AF=0.1671;AFR_AF=0.1172;EUR_AF=0.3032;SAS_AF=0.2076;AA=C|||;VT=SNP
5	101653700	rs7445156	T	C	100	PASS	AC=937;AF=0.187101;AN=5008;NS=2504;DP=16244;EAS_AF=0.1706;AMR_AF=0.1657;AFR_AF=0.1074;EUR_AF=0.3032;SAS_AF=0.2076;AA=C|||;VT=SNP
5	101654771	rs10051525	T	C	100	PASS	AC=2933;AF=0.585663;AN=5008;NS=2504;DP=15454;EAS_AF=0.4603;AMR_AF=0.5331;AFR_AF=0.6687;EUR_AF=0.6531;SAS_AF=0.5706;AA=C|||;VT=SNP
5	101655572	rs10063002	C	T	100	PASS	AC=936;AF=0.186901;AN=5008;NS=2504;DP=19088;EAS_AF=0.1706;AMR_AF=0.1657;AFR_AF=0.1074;EUR_AF=0.3022;SAS_AF=0.2076;AA=C|||;VT=SNP
5	101656170	rs10214232	A	G	100	PASS	AC=938;AF=0.1873;AN=5008;NS=2504;DP=21426;EAS_AF=0.1706;AMR_AF=0.1657;AFR_AF=0.1082;EUR_AF=0.3032;SAS_AF=0.2076;AA=G|||;VT=SNP
5	101656855	rs1597768	G	C	100	PASS	AC=1316;AF=0.26278;AN=5008;NS=2504;DP=21267;EAS_AF=0.2738;AMR_AF=0.2507;AFR_AF=0.2458;EUR_AF=0.2604;SAS_AF=0.2853;AA=G|||;VT=SNP
5	101656932	rs10073051	A	G	100	PASS	AC=937;AF=0.187101;AN=5008;NS=2504;DP=20252;EAS_AF=0.1706;AMR_AF=0.1657;AFR_AF=0.1074;EUR_AF=0.3032;SAS_AF=0.2076;AA=G|||;VT=SNP
5	101657353	rs10076313	T	C	100	PASS	AC=938;AF=0.1873;AN=5008;NS=2504;DP=19623;EAS_AF=0.1706;AMR_AF=0.1657;AFR_AF=0.1082;EUR_AF=0.3032;SAS_AF=0.2076;AA=C|||;VT=SNP
5	101657418	rs10051684	G	A	100	PASS	AC=2961;AF=0.591254;AN=5008;NS=2504;DP=18719;EAS_AF=0.4603;AMR_AF=0.5346;AFR_AF=0.6891;EUR_AF=0.6531;SAS_AF=0.5706;AA=A|||;VT=SNP
5	101657522	rs10076451	T	G	100	PASS	AC=936;AF=0.186901;AN=5008;NS=2504;DP=18828;EAS_AF=0.1706;AMR_AF=0.1657;AFR_AF=0.1074;EUR_AF=0.3022;SAS_AF=0.2076;AA=T|||;VT=SNP
5	101657535	rs10067263	C	T	100	PASS	AC=936;AF=0.186901;AN=5008;NS=2504;DP=18853;EAS_AF=0.1706;AMR_AF=0.1657;AFR_AF=0.1074;EUR_AF=0.3022;SAS_AF=0.2076;AA=T|||;VT=SNP
5	101658000	rs9327834	A	G	100	PASS	AC=937;AF=0.187101;AN=5008;NS=2504;DP=13054;EAS_AF=0.1706;AMR_AF=0.1657;AFR_AF=0.1074;EUR_AF=0.3032;SAS_AF=0.2076;AA=A|||;VT=SNP
5	101658411	rs61566297	T	G	100	PASS	AC=937;AF=0.187101;AN=5008;NS=2504;DP=10810;EAS_AF=0.1706;AMR_AF=0.1657;AFR_AF=0.1074;EUR_AF=0.3032;SAS_AF=0.2076;AA=G|||;VT=SNP
5	101658448	rs73774643	T	C	100	PASS	AC=231;AF=0.0461262;AN=5008;NS=2504;DP=10485;EAS_AF=0.0228;AMR_AF=0.0259;AFR_AF=0.0893;EUR_AF=0.0288;SAS_AF=0.044;AA=T|||;VT=SNP
5	101659049	rs73774644	T	C	100	PASS	AC=158;AF=0.0315495;AN=5008;NS=2504;DP=16073;EAS_AF=0.0228;AMR_AF=0.0231;AFR_AF=0.0363;EUR_AF=0.0278;SAS_AF=0.044;AA=T|||;VT=SNP
5	101659105	rs17332107	A	G	100	PASS	AC=995;AF=0.198682;AN=5008;NS=2504;DP=15961;EAS_AF=0.1706;AMR_AF=0.1902;AFR_AF=0.1029;EUR_AF=0.34;SAS_AF=0.2178;AA=G|||;VT=SNP
5	101659466	rs10214388	A	G	100	PASS	AC=1006;AF=0.200879;AN=5008;NS=2504;DP=14261;EAS_AF=0.1716;AMR_AF=0.1916;AFR_AF=0.1097;EUR_AF=0.34;SAS_AF=0.2178;AA=A|||;VT=SNP
5	101659571	rs55659746	A	G	100	PASS	AC=215;AF=0.0429313;AN=5008;NS=2504;DP=16375;EAS_AF=0.0228;AMR_AF=0.0259;AFR_AF=0.0772;EUR_AF=0.0288;SAS_AF=0.044;AA=A|||;VT=SNP
5	101659682	rs10213798	G	A	100	PASS	AC=774;AF=0.154553;AN=5008;NS=2504;DP=15582;EAS_AF=0.1478;AMR_AF=0.1657;AFR_AF=0.0204;EUR_AF=0.3111;SAS_AF=0.1738;AA=G|||;VT=SNP
5	101660805	rs11958091	C	T	100	PASS	AC=2933;AF=0.585663;AN=5008;NS=2504;DP=17397;EAS_AF=0.4603;AMR_AF=0.5331;AFR_AF=0.6687;EUR_AF=0.6531;SAS_AF=0.5706;AA=T|||;VT=SNP
5	101660913	rs9327836	T	C	100	PASS	AC=2933;AF=0.585663;AN=5008;NS=2504;DP=16900;EAS_AF=0.4603;AMR_AF=0.5331;AFR_AF=0.6687;EUR_AF=0.6531;SAS_AF=0.5706;AA=C|||;VT=SNP
5	101660963	rs10051544	A	T	100	PASS	AC=2918;AF=0.582668;AN=5008;NS=2504;DP=17612;EAS_AF=0.4603;AMR_AF=0.5317;AFR_AF=0.6672;EUR_AF=0.6421;SAS_AF=0.5695;AA=T|||;VT=SNP
5	101661468	rs7724496	A	G	100	PASS	AC=2919;AF=0.582867;AN=5008;NS=2504;DP=15401;EAS_AF=0.4603;AMR_AF=0.5331;AFR_AF=0.6672;EUR_AF=0.6421;SAS_AF=0.5695;AA=A|||;VT=SNP
5	101661611	rs1971210	T	C	100	PASS	AC=2918;AF=0.582668;AN=5008;NS=2504;DP=12607;EAS_AF=0.4603;AMR_AF=0.5317;AFR_AF=0.6672;EUR_AF=0.6421;SAS_AF=0.5695;AA=C|||;VT=SNP
5	101661783	rs112911730	C	T	100	PASS	AC=215;AF=0.0429313;AN=5008;NS=2504;DP=16421;EAS_AF=0.0228;AMR_AF=0.0259;AFR_AF=0.0772;EUR_AF=0.0288;SAS_AF=0.044;AA=C|||;VT=SNP
5	101661976	rs10053625	A	C	100	PASS	AC=2918;AF=0.582668;AN=5008;NS=2504;DP=18405;EAS_AF=0.4603;AMR_AF=0.5317;AFR_AF=0.6672;EUR_AF=0.6421;SAS_AF=0.5695;AA=C|||;VT=SNP
5	101662158	rs9327837	C	A	100	PASS	AC=370;AF=0.0738818;AN=5008;NS=2504;DP=18672;EAS_AF=0.0159;AMR_AF=0.1052;AFR_AF=0.1172;EUR_AF=0.0736;SAS_AF=0.0532;AA=C|||;VT=SNP
5	101663195	rs6859811	T	C	100	PASS	AC=2916;AF=0.582268;AN=5008;NS=2504;DP=17901;EAS_AF=0.4603;AMR_AF=0.5317;AFR_AF=0.6657;EUR_AF=0.6421;SAS_AF=0.5695;AA=C|||;VT=SNP
5	101663536	rs6860381	T	G	100	PASS	AC=2917;AF=0.582468;AN=5008;NS=2504;DP=18341;EAS_AF=0.4613;AMR_AF=0.5317;AFR_AF=0.6657;EUR_AF=0.6421;SAS_AF=0.5695;AA=t|||;VT=SNP
5	101663655	rs73774650	C	G	100	PASS	AC=231;AF=0.0461262;AN=5008;NS=2504;DP=17172;EAS_AF=0.0228;AMR_AF=0.0259;AFR_AF=0.0893;EUR_AF=0.0288;SAS_AF=0.044;AA=c|||;VT=SNP
5	101664587	rs6596459	T	C	100	PASS	AC=2917;AF=0.582468;AN=5008;NS=2504;DP=14320;EAS_AF=0.4613;AMR_AF=0.5317;AFR_AF=0.6657;EUR_AF=0.6421;SAS_AF=0.5695;AA=C|||;VT=SNP
5	101664729	rs72778000	G	A	100	PASS	AC=698;AF=0.139377;AN=5008;NS=2504;DP=14704;EAS_AF=0.1478;AMR_AF=0.1398;AFR_AF=0.0121;EUR_AF=0.2734;SAS_AF=0.1646;AA=G|||;VT=SNP
5	101664960	rs62372234	G	A	100	PASS	AC=705;AF=0.140775;AN=5008;NS=2504;DP=14421;EAS_AF=0.1478;AMR_AF=0.1398;AFR_AF=0.0182;EUR_AF=0.2734;SAS_AF=0.1636;AA=G|||;VT=SNP
5	101666686	rs73774652	C	A	100	PASS	AC=231;AF=0.0461262;AN=5008;NS=2504;DP=12931;EAS_AF=0.0228;AMR_AF=0.0259;AFR_AF=0.0893;EUR_AF=0.0288;SAS_AF=0.044;AA=C|||;VT=SNP
5	101666753	rs62372236	A	G	100	PASS	AC=705;AF=0.140775;AN=5008;NS=2504;DP=13882;EAS_AF=0.1478;AMR_AF=0.1398;AFR_AF=0.0182;EUR_AF=0.2734;SAS_AF=0.1636;AA=A|||;VT=SNP
5	101667437	rs1901517	T	C	100	PASS	AC=2931;AF=0.585264;AN=5008;NS=2504;DP=12658;EAS_AF=0.4613;AMR_AF=0.5331;AFR_AF=0.6672;EUR_AF=0.6521;SAS_AF=0.5706;AA=C|||;VT=SNP
5	101667514	rs1901518	C	G	100	PASS	AC=2917;AF=0.582468;AN=5008;NS=2504;DP=12906;EAS_AF=0.4613;AMR_AF=0.5317;AFR_AF=0.6657;EUR_AF=0.6421;SAS_AF=0.5695;AA=C|||;VT=SNP
5	101668094	rs62372237	T	C	100	PASS	AC=1316;AF=0.26278;AN=5008;NS=2504;DP=16648;EAS_AF=0.2748;AMR_AF=0.2507;AFR_AF=0.2443;EUR_AF=0.2614;SAS_AF=0.2853;AA=T|||;VT=SNP
5	101668295	rs78368500	T	A	100	PASS	AC=1110;AF=0.221645;AN=5008;NS=2504;DP=17829;EAS_AF=0.2748;AMR_AF=0.2219;AFR_AF=0.1392;EUR_AF=0.2247;SAS_AF=0.2751;AA=T|||;VT=SNP
5	101668296	rs76146936	C	T	100	PASS	AC=1110;AF=0.221645;AN=5008;NS=2504;DP=17769;EAS_AF=0.2748;AMR_AF=0.2219;AFR_AF=0.1392;EUR_AF=0.2247;SAS_AF=0.2751;AA=C|||;VT=SNP
5	101668401	rs72779903	T	G	100	PASS	AC=370;AF=0.0738818;AN=5008;NS=2504;DP=17598;EAS_AF=0.0159;AMR_AF=0.1052;AFR_AF=0.1172;EUR_AF=0.0736;SAS_AF=0.0532;AA=T|||;VT=SNP
5	101668619	rs7737963	T	C	100	PASS	AC=2916;AF=0.582268;AN=5008;NS=2504;DP=18919;EAS_AF=0.4613;AMR_AF=0.5317;AFR_AF=0.6649;EUR_AF=0.6421;SAS_AF=0.5695;AA=T|||;VT=SNP
5	101669015	rs12655961	G	A	100	PASS	AC=1315;AF=0.26258;AN=5008;NS=2504;DP=21423;EAS_AF=0.2748;AMR_AF=0.2507;AFR_AF=0.2443;EUR_AF=0.2604;SAS_AF=0.2853;AA=G|||;VT=SNP
5	101669209	rs12654151	A	C	100	PASS	AC=1321;AF=0.263778;AN=5008;NS=2504;DP=16825;EAS_AF=0.2748;AMR_AF=0.2507;AFR_AF=0.2458;EUR_AF=0.2604;SAS_AF=0.2894;AA=a|||;VT=SNP
5	101669220	rs10035407	C	G	100	PASS	AC=938;AF=0.1873;AN=5008;NS=2504;DP=16679;EAS_AF=0.1706;AMR_AF=0.1657;AFR_AF=0.1074;EUR_AF=0.3042;SAS_AF=0.2076;AA=C|||;VT=SNP
5	101671135	rs1597767	T	C	100	PASS	AC=2917;AF=0.582468;AN=5008;NS=2504;DP=14212;EAS_AF=0.4613;AMR_AF=0.5317;AFR_AF=0.6657;EUR_AF=0.6421;SAS_AF=0.5695;AA=T|||;VT=SNP
5	101671415	rs1584717	C	G	100	PASS	AC=2930;AF=0.585064;AN=5008;NS=2504;DP=16888;EAS_AF=0.4613;AMR_AF=0.5331;AFR_AF=0.6672;EUR_AF=0.6531;SAS_AF=0.5685;AA=g|||;VT=SNP
5	101672181	rs10040562	A	G	100	PASS	AC=370;AF=0.0738818;AN=5008;NS=2504;DP=14876;EAS_AF=0.0159;AMR_AF=0.1052;AFR_AF=0.1172;EUR_AF=0.0736;SAS_AF=0.0532;AA=A|||;VT=SNP
5	101672238	rs10479200	T	G	100	PASS	AC=598;AF=0.119409;AN=5008;NS=2504;DP=15205;EAS_AF=0.0427;AMR_AF=0.1542;AFR_AF=0.0113;EUR_AF=0.2873;SAS_AF=0.1472;AA=T|||;VT=SNP
5	101673587	rs7722680	A	C	100	PASS	AC=2932;AF=0.585463;AN=5008;NS=2504;DP=16190;EAS_AF=0.4613;AMR_AF=0.5331;AFR_AF=0.6672;EUR_AF=0.6531;SAS_AF=0.5706;AA=C|||;VT=SNP
5	101673766	rs7702418	G	T	100	PASS	AC=2918;AF=0.582668;AN=5008;NS=2504;DP=14666;EAS_AF=0.4613;AMR_AF=0.5317;AFR_AF=0.6657;EUR_AF=0.6431;SAS_AF=0.5695;AA=G|||;VT=SNP
5	101675111	rs28532891	T	C	100	PASS	AC=2932;AF=0.585463;AN=5008;NS=2504;DP=21918;EAS_AF=0.4613;AMR_AF=0.5331;AFR_AF=0.6672;EUR_AF=0.6531;SAS_AF=0.5706;AA=C|||;VT=SNP
5	101675154	rs7721548	G	A	100	PASS	AC=2932;AF=0.585463;AN=5008;NS=2504;DP=21441;EAS_AF=0.4613;AMR_AF=0.5331;AFR_AF=0.6672;EUR_AF=0.6531;SAS_AF=0.5706;AA=A|||;VT=SNP
5	101675521	rs7722117	G	A	100	PASS	AC=370;AF=0.0738818;AN=5008;NS=2504;DP=19746;EAS_AF=0.0159;AMR_AF=0.1052;AFR_AF=0.1172;EUR_AF=0.0736;SAS_AF=0.0532;AA=G|||;VT=SNP
5	101675584	rs62372298	C	T	100	PASS	AC=943;AF=0.188299;AN=5008;NS=2504;DP=17849;EAS_AF=0.1706;AMR_AF=0.1657;AFR_AF=0.1127;EUR_AF=0.3022;SAS_AF=0.2076;AA=C|||;VT=SNP
5	101675811	rs6884162	C	T	100	PASS	AC=2932;AF=0.585463;AN=5008;NS=2504;DP=19415;EAS_AF=0.4613;AMR_AF=0.5331;AFR_AF=0.6672;EUR_AF=0.6531;SAS_AF=0.5706;AA=T|||;VT=SNP
5	101675982	rs6883257	G	A	100	PASS	AC=1487;AF=0.296925;AN=5008;NS=2504;DP=17072;EAS_AF=0.1865;AMR_AF=0.2752;AFR_AF=0.3381;EUR_AF=0.3807;SAS_AF=0.2843;AA=G|||;VT=SNP
5	101676145	rs62372300	G	A	100	PASS	AC=1240;AF=0.247604;AN=5008;NS=2504;DP=18389;EAS_AF=0.2748;AMR_AF=0.2248;AFR_AF=0.2368;EUR_AF=0.2237;SAS_AF=0.2751;AA=G|||;VT=SNP
5	101676382	rs1452060	A	C	100	PASS	AC=2917;AF=0.582468;AN=5008;NS=2504;DP=17921;EAS_AF=0.4613;AMR_AF=0.5317;AFR_AF=0.6657;EUR_AF=0.6421;SAS_AF=0.5695;AA=A|||;VT=SNP
5	101676406	rs73774654	A	G	100	PASS	AC=214;AF=0.0427316;AN=5008;NS=2504;DP=18262;EAS_AF=0.0228;AMR_AF=0.0245;AFR_AF=0.0772;EUR_AF=0.0288;SAS_AF=0.044;AA=A|||;VT=SNP
5	101676877	rs7714927	T	C	100	PASS	AC=1315;AF=0.26258;AN=5008;NS=2504;DP=21284;EAS_AF=0.2748;AMR_AF=0.2507;AFR_AF=0.2443;EUR_AF=0.2614;SAS_AF=0.2843;AA=T|||;VT=SNP
5	101677329	rs10066445	T	C	100	PASS	AC=775;AF=0.154752;AN=5008;NS=2504;DP=21120;EAS_AF=0.1478;AMR_AF=0.1671;AFR_AF=0.0204;EUR_AF=0.3111;SAS_AF=0.1738;AA=T|||;VT=SNP
5	101677341	rs1823694	C	T	100	PASS	AC=2917;AF=0.582468;AN=5008;NS=2504;DP=21319;EAS_AF=0.4613;AMR_AF=0.5317;AFR_AF=0.6657;EUR_AF=0.6421;SAS_AF=0.5695;AA=C|||;VT=SNP
5	101677686	rs4703224	T	C	100	PASS	AC=1185;AF=0.236621;AN=5008;NS=2504;DP=19185;EAS_AF=0.2748;AMR_AF=0.2464;AFR_AF=0.1483;EUR_AF=0.2614;SAS_AF=0.2843;AA=T|||;VT=SNP
5	101678592	rs62372301	G	A	100	PASS	AC=775;AF=0.154752;AN=5008;NS=2504;DP=18265;EAS_AF=0.1478;AMR_AF=0.1671;AFR_AF=0.0204;EUR_AF=0.3111;SAS_AF=0.1738;AA=G|||;VT=SNP
5	101678730	rs2400800	T	C	100	PASS	AC=1108;AF=0.221246;AN=5008;NS=2504;DP=21409;EAS_AF=0.2748;AMR_AF=0.2205;AFR_AF=0.1399;EUR_AF=0.2237;SAS_AF=0.274;AA=T|||;VT=SNP
5	101678793	rs1078338	C	A	100	PASS	AC=2917;AF=0.582468;AN=5008;NS=2504;DP=19412;EAS_AF=0.4613;AMR_AF=0.5317;AFR_AF=0.6657;EUR_AF=0.6421;SAS_AF=0.5695;AA=C|||;VT=SNP
5	101679298	rs1869104	T	C	100	PASS	AC=2932;AF=0.585463;AN=5008;NS=2504;DP=20757;EAS_AF=0.4613;AMR_AF=0.5331;AFR_AF=0.6672;EUR_AF=0.6531;SAS_AF=0.5706;AA=C|||;VT=SNP
5	101679449	rs1869103	T	C	100	PASS	AC=2913;AF=0.581669;AN=5008;NS=2504;DP=20377;EAS_AF=0.4613;AMR_AF=0.5317;AFR_AF=0.6657;EUR_AF=0.6421;SAS_AF=0.5654;AA=T|||;VT=SNP
5	101679789	rs73774655	C	T	100	PASS	AC=371;AF=0.0740815;AN=5008;NS=2504;DP=19603;EAS_AF=0.0159;AMR_AF=0.1052;AFR_AF=0.118;EUR_AF=0.0736;SAS_AF=0.0532;AA=C|||;VT=SNP
5	101679845	rs6887402	A	G	100	PASS	AC=2932;AF=0.585463;AN=5008;NS=2504;DP=20506;EAS_AF=0.4613;AMR_AF=0.5331;AFR_AF=0.6672;EUR_AF=0.6531;SAS_AF=0.5706;AA=G|||;VT=SNP
5	101680060	rs10479204	A	C	100	PASS	AC=1005;AF=0.200679;AN=5008;NS=2504;DP=19612;EAS_AF=0.1706;AMR_AF=0.1916;AFR_AF=0.1097;EUR_AF=0.34;SAS_AF=0.2178;AA=A|||;VT=SNP
5	101680470	rs1376904	T	A	100	PASS	AC=2932;AF=0.585463;AN=5008;NS=2504;DP=19752;EAS_AF=0.4613;AMR_AF=0.5331;AFR_AF=0.6672;EUR_AF=0.6531;SAS_AF=0.5706;AA=A|||;VT=SNP
5	101680878	rs73774657	T	C	100	PASS	AC=230;AF=0.0459265;AN=5008;NS=2504;DP=19018;EAS_AF=0.0228;AMR_AF=0.0245;AFR_AF=0.0893;EUR_AF=0.0288;SAS_AF=0.044;AA=T|||;VT=SNP
5	101681225	rs1376903	T	C	100	PASS	AC=2913;AF=0.581669;AN=5008;NS=2504;DP=14762;EAS_AF=0.4613;AMR_AF=0.5317;AFR_AF=0.6657;EUR_AF=0.6421;SAS_AF=0.5654;AA=T|||;VT=SNP
5	101681237	rs72779910	T	C	100	PASS	AC=371;AF=0.0740815;AN=5008;NS=2504;DP=14694;EAS_AF=0.0159;AMR_AF=0.1052;AFR_AF=0.118;EUR_AF=0.0736;SAS_AF=0.0532;AA=T|||;VT=SNP
5	101681949	rs4114686	A	G	100	PASS	AC=2913;AF=0.581669;AN=5008;NS=2504;DP=18968;EAS_AF=0.4613;AMR_AF=0.5317;AFR_AF=0.6657;EUR_AF=0.6421;SAS_AF=0.5654;AA=A|||;VT=SNP
5	101682286	rs1839925	G	C	100	PASS	AC=1316;AF=0.26278;AN=5008;NS=2504;DP=16075;EAS_AF=0.2748;AMR_AF=0.2507;AFR_AF=0.2451;EUR_AF=0.2614;SAS_AF=0.2843;AA=G|||;VT=SNP
5	101682384	rs1584716	T	C	100	PASS	AC=2913;AF=0.581669;AN=5008;NS=2504;DP=18861;EAS_AF=0.4613;AMR_AF=0.5317;AFR_AF=0.6657;EUR_AF=0.6421;SAS_AF=0.5654;AA=T|||;VT=SNP
5	101683424	rs10079075	T	C	100	PASS	AC=2912;AF=0.58147;AN=5008;NS=2504;DP=15154;EAS_AF=0.4613;AMR_AF=0.5317;AFR_AF=0.6657;EUR_AF=0.6412;SAS_AF=0.5654;AA=T|||;VT=SNP
5	101683542	rs10054348	G	A	100	PASS	AC=1341;AF=0.267772;AN=5008;NS=2504;DP=19074;EAS_AF=0.1865;AMR_AF=0.2723;AFR_AF=0.2511;EUR_AF=0.3748;SAS_AF=0.2607;AA=G|||;VT=SNP
5	101683613	rs6869607	A	G	100	PASS	AC=2931;AF=0.585264;AN=5008;NS=2504;DP=18328;EAS_AF=0.4613;AMR_AF=0.5331;AFR_AF=0.6672;EUR_AF=0.6521;SAS_AF=0.5706;AA=G|||;VT=SNP
5	101684849	rs1823693	G	A	100	PASS	AC=2913;AF=0.581669;AN=5008;NS=2504;DP=19568;EAS_AF=0.4613;AMR_AF=0.5317;AFR_AF=0.6657;EUR_AF=0.6421;SAS_AF=0.5654;AA=A|||;VT=SNP
5	101684982	rs12332777	A	T	100	PASS	AC=370;AF=0.0738818;AN=5008;NS=2504;DP=19704;EAS_AF=0.0159;AMR_AF=0.1052;AFR_AF=0.1172;EUR_AF=0.0736;SAS_AF=0.0532;AA=A|||;VT=SNP
5	101686443	rs10054400	C	A	100	PASS	AC=370;AF=0.0738818;AN=5008;NS=2504;DP=19394;EAS_AF=0.0159;AMR_AF=0.1052;AFR_AF=0.1172;EUR_AF=0.0736;SAS_AF=0.0532;AA=C|||;VT=SNP
5	101686457	rs10062217	A	T	100	PASS	AC=370;AF=0.0738818;AN=5008;NS=2504;DP=19554;EAS_AF=0.0159;AMR_AF=0.1052;AFR_AF=0.1172;EUR_AF=0.0736;SAS_AF=0.0532;AA=A|||;VT=SNP
5	101686661	rs10054516	C	G	100	PASS	AC=370;AF=0.0738818;AN=5008;NS=2504;DP=18455;EAS_AF=0.0159;AMR_AF=0.1052;AFR_AF=0.1172;EUR_AF=0.0736;SAS_AF=0.0532;AA=C|||;VT=SNP
5	101686780	rs6873243	T	C	100	PASS	AC=2930;AF=0.585064;AN=5008;NS=2504;DP=20884;EAS_AF=0.4613;AMR_AF=0.5331;AFR_AF=0.6672;EUR_AF=0.6511;SAS_AF=0.5706;AA=C|||;VT=SNP
5	101686982	rs13355118	C	T	100	PASS	AC=370;AF=0.0738818;AN=5008;NS=2504;DP=20642;EAS_AF=0.0159;AMR_AF=0.1052;AFR_AF=0.1172;EUR_AF=0.0736;SAS_AF=0.0532;AA=C|||;VT=SNP
5	101686997	rs6873363	A	G	100	PASS	AC=2934;AF=0.585863;AN=5008;NS=2504;DP=20684;EAS_AF=0.4613;AMR_AF=0.5346;AFR_AF=0.6679;EUR_AF=0.6531;SAS_AF=0.5706;AA=G|||;VT=SNP
5	101687035	rs6873373	A	G	100	PASS	AC=2931;AF=0.585264;AN=5008;NS=2504;DP=20856;EAS_AF=0.4613;AMR_AF=0.5346;AFR_AF=0.6657;EUR_AF=0.6531;SAS_AF=0.5706;AA=G|||;VT=SNP
5	101687045	rs6873384	A	G	100	PASS	AC=2935;AF=0.586062;AN=5008;NS=2504;DP=20701;EAS_AF=0.4613;AMR_AF=0.5346;AFR_AF=0.6679;EUR_AF=0.6531;SAS_AF=0.5716;AA=G|||;VT=SNP
5	101687210	rs1901511	T	C	100	PASS	AC=2962;AF=0.591454;AN=5008;NS=2504;DP=20116;EAS_AF=0.4613;AMR_AF=0.5346;AFR_AF=0.6891;EUR_AF=0.6531;SAS_AF=0.5706;AA=C|||;VT=SNP
5	101687441	rs1901510	A	G	100	PASS	AC=2913;AF=0.581669;AN=5008;NS=2504;DP=19212;EAS_AF=0.4613;AMR_AF=0.5317;AFR_AF=0.6657;EUR_AF=0.6421;SAS_AF=0.5654;AA=G|||;VT=SNP
5	101688136	rs1839923	C	T	100	PASS	AC=2913;AF=0.581669;AN=5008;NS=2504;DP=20032;EAS_AF=0.4613;AMR_AF=0.5317;AFR_AF=0.6657;EUR_AF=0.6421;SAS_AF=0.5654;AA=C|||;VT=SNP
5	101688219	rs10067990	T	C	100	PASS	AC=835;AF=0.166733;AN=5008;NS=2504;DP=20162;EAS_AF=0.1716;AMR_AF=0.1772;AFR_AF=0.0159;EUR_AF=0.335;SAS_AF=0.1851;AA=T|||;VT=SNP
5	101688672	rs7700587	C	T	100	PASS	AC=2912;AF=0.58147;AN=5008;NS=2504;DP=19136;EAS_AF=0.4613;AMR_AF=0.5317;AFR_AF=0.6657;EUR_AF=0.6412;SAS_AF=0.5654;AA=C|||;VT=SNP
5	101688828	rs112587145	A	G	100	PASS	AC=214;AF=0.0427316;AN=5008;NS=2504;DP=17219;EAS_AF=0.0228;AMR_AF=0.0245;AFR_AF=0.0772;EUR_AF=0.0288;SAS_AF=0.044;AA=A|||;VT=SNP
5	101689101	rs7341124	A	G	100	PASS	AC=2933;AF=0.585663;AN=5008;NS=2504;DP=19740;EAS_AF=0.4613;AMR_AF=0.5317;AFR_AF=0.6687;EUR_AF=0.6531;SAS_AF=0.5706;AA=G|||;VT=SNP
5	101689161	rs7341146	T	C	100	PASS	AC=2912;AF=0.58147;AN=5008;NS=2504;DP=18921;EAS_AF=0.4613;AMR_AF=0.5303;AFR_AF=0.6657;EUR_AF=0.6421;SAS_AF=0.5654;AA=C|||;VT=SNP
5	101689239	rs78033496	A	G	100	PASS	AC=2931;AF=0.585264;AN=5008;NS=2504;DP=18870;EAS_AF=0.4613;AMR_AF=0.5317;AFR_AF=0.6672;EUR_AF=0.6531;SAS_AF=0.5706;AA=G|||;VT=SNP
5	101689580	rs115633766	C	G	100	PASS	AC=1005;AF=0.200679;AN=5008;NS=2504;DP=19833;EAS_AF=0.1706;AMR_AF=0.1916;AFR_AF=0.1097;EUR_AF=0.34;SAS_AF=0.2178;AA=G|||;VT=SNP
5	101689669	rs77294703	C	T	100	PASS	AC=230;AF=0.0459265;AN=5008;NS=2504;DP=20099;EAS_AF=0.0228;AMR_AF=0.0245;AFR_AF=0.0893;EUR_AF=0.0288;SAS_AF=0.044;AA=C|||;VT=SNP
5	101690717	rs6596470	T	C	100	PASS	AC=2931;AF=0.585264;AN=5008;NS=2504;DP=18543;EAS_AF=0.4603;AMR_AF=0.5331;AFR_AF=0.6672;EUR_AF=0.6531;SAS_AF=0.5706;AA=C|||;VT=SNP
5	101691710	rs60356894	A	G	100	PASS	AC=2911;AF=0.58127;AN=5008;NS=2504;DP=19879;EAS_AF=0.4603;AMR_AF=0.5317;AFR_AF=0.6649;EUR_AF=0.6421;SAS_AF=0.5654;AA=A|||;VT=SNP
5	101691754	rs55703459	C	T	100	PASS	AC=2912;AF=0.58147;AN=5008;NS=2504;DP=18848;EAS_AF=0.4603;AMR_AF=0.5317;AFR_AF=0.6657;EUR_AF=0.6421;SAS_AF=0.5654;AA=T|||;VT=SNP
5	101691884	rs11957808	A	G	100	PASS	AC=3199;AF=0.638778;AN=5008;NS=2504;DP=18708;EAS_AF=0.4603;AMR_AF=0.5562;AFR_AF=0.8563;EUR_AF=0.6531;SAS_AF=0.5726;AA=G|||;VT=SNP
5	101692228	rs2198246	G	T	100	PASS	AC=2912;AF=0.58147;AN=5008;NS=2504;DP=20339;EAS_AF=0.4603;AMR_AF=0.5317;AFR_AF=0.6657;EUR_AF=0.6421;SAS_AF=0.5654;AA=T|||;VT=SNP
5	101692532	rs6880815	G	T	100	PASS	AC=2912;AF=0.58147;AN=5008;NS=2504;DP=17840;EAS_AF=0.4603;AMR_AF=0.5317;AFR_AF=0.6657;EUR_AF=0.6421;SAS_AF=0.5654;AA=T|||;VT=SNP
5	101692601	rs72779917	G	C	100	PASS	AC=706;AF=0.140974;AN=5008;NS=2504;DP=19065;EAS_AF=0.1478;AMR_AF=0.1412;AFR_AF=0.0182;EUR_AF=0.2734;SAS_AF=0.1636;AA=G|||;VT=SNP
5	101692627	rs13361522	T	G	100	PASS	AC=370;AF=0.0738818;AN=5008;NS=2504;DP=19573;EAS_AF=0.0159;AMR_AF=0.1052;AFR_AF=0.1172;EUR_AF=0.0736;SAS_AF=0.0532;AA=T|||;VT=SNP
5	101692656	rs13354249	G	C	100	PASS	AC=1342;AF=0.267971;AN=5008;NS=2504;DP=18595;EAS_AF=0.1865;AMR_AF=0.2723;AFR_AF=0.2511;EUR_AF=0.3757;SAS_AF=0.2607;AA=G|||;VT=SNP
5	101693031	rs6886744	C	T	100	PASS	AC=2910;AF=0.58107;AN=5008;NS=2504;DP=13476;EAS_AF=0.4603;AMR_AF=0.5317;AFR_AF=0.6649;EUR_AF=0.6421;SAS_AF=0.5644;AA=G|||;VT=SNP
5	101693046	rs6867264	A	T	100	PASS	AC=2910;AF=0.58107;AN=5008;NS=2504;DP=13162;EAS_AF=0.4603;AMR_AF=0.5317;AFR_AF=0.6649;EUR_AF=0.6421;SAS_AF=0.5644;AA=T|||;VT=SNP
5	101695673	rs62369274	T	C	100	PASS	AC=2913;AF=0.581669;AN=5008;NS=2504;DP=18424;EAS_AF=0.4603;AMR_AF=0.5317;AFR_AF=0.6664;EUR_AF=0.6421;SAS_AF=0.5654;AA=T|||;VT=SNP
5	101696055	rs113697937	T	C	100	PASS	AC=232;AF=0.0463259;AN=5008;NS=2504;DP=17831;EAS_AF=0.0228;AMR_AF=0.0245;AFR_AF=0.0908;EUR_AF=0.0288;SAS_AF=0.044;AA=T|||;VT=SNP
5	101697151	rs80278966	C	G	100	PASS	AC=158;AF=0.0315495;AN=5008;NS=2504;DP=16741;EAS_AF=0.0228;AMR_AF=0.0216;AFR_AF=0.0371;EUR_AF=0.0278;SAS_AF=0.044;AA=C|||;VT=SNP
5	101697463	rs10074257	A	G	100	PASS	AC=774;AF=0.154553;AN=5008;NS=2504;DP=16836;EAS_AF=0.1478;AMR_AF=0.1657;AFR_AF=0.0204;EUR_AF=0.3111;SAS_AF=0.1738;AA=A|||;VT=SNP
5	101697752	rs9327841	T	G	100	PASS	AC=2913;AF=0.581669;AN=5008;NS=2504;DP=17674;EAS_AF=0.4603;AMR_AF=0.5317;AFR_AF=0.6664;EUR_AF=0.6421;SAS_AF=0.5654;AA=G|||;VT=SNP
5	101697838	rs9327842	T	C	100	PASS	AC=1412;AF=0.281949;AN=5008;NS=2504;DP=16828;EAS_AF=0.1875;AMR_AF=0.2983;AFR_AF=0.2534;EUR_AF=0.4135;SAS_AF=0.271;AA=T|||;VT=SNP
5	101697899	rs9327843	A	C	100	PASS	AC=2932;AF=0.585463;AN=5008;NS=2504;DP=17535;EAS_AF=0.4603;AMR_AF=0.5331;AFR_AF=0.6679;EUR_AF=0.6531;SAS_AF=0.5706;AA=C|||;VT=SNP
5	101698122	rs9327844	A	T	100	PASS	AC=2913;AF=0.581669;AN=5008;NS=2504;DP=20249;EAS_AF=0.4603;AMR_AF=0.5317;AFR_AF=0.6664;EUR_AF=0.6421;SAS_AF=0.5654;AA=A|||;VT=SNP
5	101698159	rs10053026	G	A	100	PASS	AC=370;AF=0.0738818;AN=5008;NS=2504;DP=19755;EAS_AF=0.0159;AMR_AF=0.1052;AFR_AF=0.1172;EUR_AF=0.0736;SAS_AF=0.0532;AA=G|||;VT=SNP
5	101698231	rs9327845	T	C	100	PASS	AC=2913;AF=0.581669;AN=5008;NS=2504;DP=18686;EAS_AF=0.4603;AMR_AF=0.5317;AFR_AF=0.6664;EUR_AF=0.6421;SAS_AF=0.5654;AA=T|||;VT=SNP
5	101698884	rs7724943	G	A	100	PASS	AC=2888;AF=0.576677;AN=5008;NS=2504;DP=17923;EAS_AF=0.4385;AMR_AF=0.5317;AFR_AF=0.6657;EUR_AF=0.6421;SAS_AF=0.5634;AA=G|||;VT=SNP
5	101699104	rs62369275	G	A	100	PASS	AC=774;AF=0.154553;AN=5008;NS=2504;DP=19742;EAS_AF=0.1478;AMR_AF=0.1657;AFR_AF=0.0204;EUR_AF=0.3111;SAS_AF=0.1738;AA=G|||;VT=SNP
5	101699526	rs10055353	G	T	100	PASS	AC=1004;AF=0.200479;AN=5008;NS=2504;DP=19533;EAS_AF=0.1706;AMR_AF=0.1902;AFR_AF=0.1097;EUR_AF=0.34;SAS_AF=0.2178;AA=G|||;VT=SNP
5	101699907	rs10078757	A	G	100	PASS	AC=774;AF=0.154553;AN=5008;NS=2504;DP=18707;EAS_AF=0.1478;AMR_AF=0.1657;AFR_AF=0.0204;EUR_AF=0.3111;SAS_AF=0.1738;AA=A|||;VT=SNP
5	101700623	rs78857908	C	T	100	PASS	AC=1247;AF=0.249002;AN=5008;NS=2504;DP=20091;EAS_AF=0.2748;AMR_AF=0.2248;AFR_AF=0.2428;EUR_AF=0.2237;SAS_AF=0.274;AA=C|||;VT=SNP
5	101700702	rs7718122	A	G	100	PASS	AC=2913;AF=0.581669;AN=5008;NS=2504;DP=19831;EAS_AF=0.4613;AMR_AF=0.5303;AFR_AF=0.6664;EUR_AF=0.6421;SAS_AF=0.5654;AA=A|||;VT=SNP
5	101700978	rs9327848	C	T	100	PASS	AC=2932;AF=0.585463;AN=5008;NS=2504;DP=20957;EAS_AF=0.4613;AMR_AF=0.5317;AFR_AF=0.6679;EUR_AF=0.6531;SAS_AF=0.5706;AA=T|||;VT=SNP
5	101701227	rs6862270	C	G	100	PASS	AC=2914;AF=0.581869;AN=5008;NS=2504;DP=18178;EAS_AF=0.4613;AMR_AF=0.5317;AFR_AF=0.6664;EUR_AF=0.6421;SAS_AF=0.5654;AA=C|||;VT=SNP
5	101701390	rs6861350	G	C	100	PASS	AC=2932;AF=0.585463;AN=5008;NS=2504;DP=18151;EAS_AF=0.4613;AMR_AF=0.5317;AFR_AF=0.6679;EUR_AF=0.6531;SAS_AF=0.5706;AA=C|||;VT=SNP
5	101701467	rs6861382	G	A	100	PASS	AC=2932;AF=0.585463;AN=5008;NS=2504;DP=16338;EAS_AF=0.4613;AMR_AF=0.5317;AFR_AF=0.6679;EUR_AF=0.6531;SAS_AF=0.5706;AA=A|||;VT=SNP
5	101701540	rs6887766	T	C	100	PASS	AC=2913;AF=0.581669;AN=5008;NS=2504;DP=17270;EAS_AF=0.4613;AMR_AF=0.5303;AFR_AF=0.6664;EUR_AF=0.6421;SAS_AF=0.5654;AA=T|||;VT=SNP
5	101701640	rs10479209	A	T	100	PASS	AC=774;AF=0.154553;AN=5008;NS=2504;DP=15607;EAS_AF=0.1478;AMR_AF=0.1657;AFR_AF=0.0204;EUR_AF=0.3111;SAS_AF=0.1738;AA=A|||;VT=SNP
5	101701924	rs10075318	C	T	100	PASS	AC=2913;AF=0.581669;AN=5008;NS=2504;DP=14990;EAS_AF=0.4613;AMR_AF=0.5303;AFR_AF=0.6664;EUR_AF=0.6421;SAS_AF=0.5654;AA=C|||;VT=SNP
5	101702200	rs13355600	T	C	100	PASS	AC=705;AF=0.140775;AN=5008;NS=2504;DP=15735;EAS_AF=0.1478;AMR_AF=0.1398;AFR_AF=0.0182;EUR_AF=0.2734;SAS_AF=0.1636;AA=t|||;VT=SNP
5	101703523	rs1597765	T	C	100	PASS	AC=2932;AF=0.585463;AN=5008;NS=2504;DP=13088;EAS_AF=0.4613;AMR_AF=0.5317;AFR_AF=0.6679;EUR_AF=0.6531;SAS_AF=0.5706;AA=C|||;VT=SNP
5	101703576	rs1597766	A	G	100	PASS	AC=2913;AF=0.581669;AN=5008;NS=2504;DP=12613;EAS_AF=0.4613;AMR_AF=0.5303;AFR_AF=0.6664;EUR_AF=0.6421;SAS_AF=0.5654;AA=A|||;VT=SNP
5	101703648	rs80006117	C	G	100	PASS	AC=230;AF=0.0459265;AN=5008;NS=2504;DP=13255;EAS_AF=0.0228;AMR_AF=0.0245;AFR_AF=0.0893;EUR_AF=0.0288;SAS_AF=0.044;AA=C|||;VT=SNP
5	101703845	rs7734467	A	G	100	PASS	AC=2932;AF=0.585463;AN=5008;NS=2504;DP=14049;EAS_AF=0.4613;AMR_AF=0.5317;AFR_AF=0.6679;EUR_AF=0.6531;SAS_AF=0.5706;AA=G|||;VT=SNP
5	101703953	rs7714004	G	T	100	PASS	AC=2913;AF=0.581669;AN=5008;NS=2504;DP=14359;EAS_AF=0.4613;AMR_AF=0.5303;AFR_AF=0.6664;EUR_AF=0.6421;SAS_AF=0.5654;AA=T|||;VT=SNP
5	101704179	rs11948335	C	T	100	PASS	AC=1109;AF=0.221446;AN=5008;NS=2504;DP=20199;EAS_AF=0.2748;AMR_AF=0.2205;AFR_AF=0.1399;EUR_AF=0.2237;SAS_AF=0.2751;AA=C|||;VT=SNP
5	101704518	rs10038972	T	G	100	PASS	AC=2914;AF=0.581869;AN=5008;NS=2504;DP=17492;EAS_AF=0.4613;AMR_AF=0.5317;AFR_AF=0.6664;EUR_AF=0.6421;SAS_AF=0.5654;AA=G|||;VT=SNP
5	101704674	rs10035525	C	T	100	PASS	AC=2914;AF=0.581869;AN=5008;NS=2504;DP=14911;EAS_AF=0.4613;AMR_AF=0.5317;AFR_AF=0.6664;EUR_AF=0.6421;SAS_AF=0.5654;AA=c|||;VT=SNP
5	101706926	rs72779930	A	G	100	PASS	AC=371;AF=0.0740815;AN=5008;NS=2504;DP=16806;EAS_AF=0.0159;AMR_AF=0.1052;AFR_AF=0.118;EUR_AF=0.0736;SAS_AF=0.0532;AA=A|||;VT=SNP
5	101707048	rs10036441	A	T	100	PASS	AC=2913;AF=0.581669;AN=5008;NS=2504;DP=17618;EAS_AF=0.4613;AMR_AF=0.5303;AFR_AF=0.6664;EUR_AF=0.6421;SAS_AF=0.5654;AA=T|||;VT=SNP
5	101707293	rs10054149	A	T	100	PASS	AC=2913;AF=0.581669;AN=5008;NS=2504;DP=14138;EAS_AF=0.4613;AMR_AF=0.5303;AFR_AF=0.6664;EUR_AF=0.6421;SAS_AF=0.5654;AA=T|||;VT=SNP
5	101707342	rs10055753	T	C	100	PASS	AC=2911;AF=0.58127;AN=5008;NS=2504;DP=13482;EAS_AF=0.4613;AMR_AF=0.5303;AFR_AF=0.6657;EUR_AF=0.6412;SAS_AF=0.5654;AA=C|||;VT=SNP
5	101707793	rs62369302	G	C	100	PASS	AC=1022;AF=0.204073;AN=5008;NS=2504;DP=16261;EAS_AF=0.2748;AMR_AF=0.2378;AFR_AF=0.0295;EUR_AF=0.2614;SAS_AF=0.2843;AA=G|||;VT=SNP
5	101707988	rs2123136	C	A	100	PASS	AC=1424;AF=0.284345;AN=5008;NS=2504;DP=16189;EAS_AF=0.2748;AMR_AF=0.2536;AFR_AF=0.3245;EUR_AF=0.2614;SAS_AF=0.2853;AA=C|||;VT=SNP
5	101708121	rs2123135	C	T	100	PASS	AC=2931;AF=0.585264;AN=5008;NS=2504;DP=15534;EAS_AF=0.4613;AMR_AF=0.5317;AFR_AF=0.6672;EUR_AF=0.6531;SAS_AF=0.5706;AA=T|||;VT=SNP
5	101708465	rs9285943	C	A	100	PASS	AC=2911;AF=0.58127;AN=5008;NS=2504;DP=12410;EAS_AF=0.4603;AMR_AF=0.5303;AFR_AF=0.6657;EUR_AF=0.6421;SAS_AF=0.5654;AA=A|||;VT=SNP
5	101708772	rs7712152	G	T	100	PASS	AC=2912;AF=0.58147;AN=5008;NS=2504;DP=10865;EAS_AF=0.4613;AMR_AF=0.5303;AFR_AF=0.6657;EUR_AF=0.6421;SAS_AF=0.5654;AA=T|||;VT=SNP
5	101709314	rs6596480	T	C	100	PASS	AC=2931;AF=0.585264;AN=5008;NS=2504;DP=14577;EAS_AF=0.4613;AMR_AF=0.5317;AFR_AF=0.6672;EUR_AF=0.6531;SAS_AF=0.5706;AA=C|||;VT=SNP
5	101709511	rs6863041	T	C	100	PASS	AC=2927;AF=0.584465;AN=5008;NS=2504;DP=13589;EAS_AF=0.4613;AMR_AF=0.5317;AFR_AF=0.6672;EUR_AF=0.6531;SAS_AF=0.5665;AA=T|||;VT=SNP
5	101709936	rs6877722	G	T	100	PASS	AC=2912;AF=0.58147;AN=5008;NS=2504;DP=16041;EAS_AF=0.4613;AMR_AF=0.5303;AFR_AF=0.6657;EUR_AF=0.6421;SAS_AF=0.5654;AA=G|||;VT=SNP
5	101710089	rs10062073	T	C	100	PASS	AC=775;AF=0.154752;AN=5008;NS=2504;DP=17744;EAS_AF=0.1478;AMR_AF=0.1671;AFR_AF=0.0204;EUR_AF=0.3111;SAS_AF=0.1738;AA=T|||;VT=SNP
5	101710224	rs75922807	C	T	100	PASS	AC=230;AF=0.0459265;AN=5008;NS=2504;DP=16310;EAS_AF=0.0228;AMR_AF=0.0245;AFR_AF=0.0893;EUR_AF=0.0288;SAS_AF=0.044;AA=C|||;VT=SNP
5	101710638	rs73774677	T	C	100	PASS	AC=215;AF=0.0429313;AN=5008;NS=2504;DP=16434;EAS_AF=0.0228;AMR_AF=0.0245;AFR_AF=0.0772;EUR_AF=0.0298;SAS_AF=0.044;AA=T|||;VT=SNP
5	101711249	rs1901515	T	C	100	PASS	AC=1578;AF=0.315096;AN=5008;NS=2504;DP=17350;EAS_AF=0.1865;AMR_AF=0.304;AFR_AF=0.3555;EUR_AF=0.4185;SAS_AF=0.2945;AA=T|||;VT=SNP
5	101711280	rs1901514	A	G	100	PASS	AC=1005;AF=0.200679;AN=5008;NS=2504;DP=17117;EAS_AF=0.1706;AMR_AF=0.1916;AFR_AF=0.1097;EUR_AF=0.34;SAS_AF=0.2178;AA=A|||;VT=SNP
5	101711308	rs62369303	T	C	100	PASS	AC=1339;AF=0.267372;AN=5008;NS=2504;DP=16522;EAS_AF=0.2748;AMR_AF=0.2277;AFR_AF=0.3101;EUR_AF=0.2237;SAS_AF=0.2751;AA=T|||;VT=SNP
5	101711398	rs62369304	G	T	100	PASS	AC=1247;AF=0.249002;AN=5008;NS=2504;DP=16434;EAS_AF=0.2748;AMR_AF=0.2248;AFR_AF=0.2421;EUR_AF=0.2237;SAS_AF=0.2751;AA=G|||;VT=SNP
5	101711497	rs58644688	A	G	100	PASS	AC=1117;AF=0.223043;AN=5008;NS=2504;DP=16955;EAS_AF=0.2748;AMR_AF=0.2205;AFR_AF=0.146;EUR_AF=0.2237;SAS_AF=0.2751;AA=A|||;VT=SNP
5	101711558	rs1901513	G	A	100	PASS	AC=1505;AF=0.300519;AN=5008;NS=2504;DP=16378;EAS_AF=0.1865;AMR_AF=0.2767;AFR_AF=0.3533;EUR_AF=0.3807;SAS_AF=0.2812;AA=G|||;VT=SNP
5	101711661	rs57415604	A	G	100	PASS	AC=1409;AF=0.28135;AN=5008;NS=2504;DP=17527;EAS_AF=0.2748;AMR_AF=0.255;AFR_AF=0.3124;EUR_AF=0.2614;SAS_AF=0.2853;AA=A|||;VT=SNP
5	101711942	rs7715217	T	C	100	PASS	AC=2929;AF=0.584864;AN=5008;NS=2504;DP=17334;EAS_AF=0.4623;AMR_AF=0.5331;AFR_AF=0.6672;EUR_AF=0.6531;SAS_AF=0.5665;AA=t|||;VT=SNP
5	101711999	rs7733501	C	T	100	PASS	AC=1339;AF=0.267372;AN=5008;NS=2504;DP=17479;EAS_AF=0.2748;AMR_AF=0.2277;AFR_AF=0.3101;EUR_AF=0.2237;SAS_AF=0.2751;AA=C|||;VT=SNP
5	101712130	rs10042901	G	T	100	PASS	AC=1505;AF=0.300519;AN=5008;NS=2504;DP=16314;EAS_AF=0.1865;AMR_AF=0.2781;AFR_AF=0.3533;EUR_AF=0.3807;SAS_AF=0.2802;AA=G|||;VT=SNP
5	101712136	rs7733695	C	T	100	PASS	AC=2932;AF=0.585463;AN=5008;NS=2504;DP=16450;EAS_AF=0.4613;AMR_AF=0.5331;AFR_AF=0.6672;EUR_AF=0.6531;SAS_AF=0.5706;AA=T|||;VT=SNP
5	101712324	rs10041015	T	C	100	PASS	AC=1579;AF=0.315296;AN=5008;NS=2504;DP=18000;EAS_AF=0.1865;AMR_AF=0.304;AFR_AF=0.3585;EUR_AF=0.4185;SAS_AF=0.2914;AA=T|||;VT=SNP
5	101713291	rs10041806	T	G	100	PASS	AC=2932;AF=0.585463;AN=5008;NS=2504;DP=12164;EAS_AF=0.4613;AMR_AF=0.5331;AFR_AF=0.6672;EUR_AF=0.6531;SAS_AF=0.5706;AA=G|||;VT=SNP
5	101713307	rs75119073	A	G	100	PASS	AC=1339;AF=0.267372;AN=5008;NS=2504;DP=11937;EAS_AF=0.2748;AMR_AF=0.2277;AFR_AF=0.3109;EUR_AF=0.2237;SAS_AF=0.274;AA=A|||;VT=SNP
5	101713742	rs9327850	T	A	100	PASS	AC=2913;AF=0.581669;AN=5008;NS=2504;DP=8987;EAS_AF=0.4613;AMR_AF=0.5317;AFR_AF=0.6657;EUR_AF=0.6421;SAS_AF=0.5654;AA=A|||;VT=SNP
5	101713753	rs12055218	G	A	100	PASS	AC=1247;AF=0.249002;AN=5008;NS=2504;DP=9446;EAS_AF=0.2748;AMR_AF=0.2248;AFR_AF=0.2421;EUR_AF=0.2237;SAS_AF=0.2751;AA=G|||;VT=SNP
5	101715098	rs9327851	G	T	100	PASS	AC=2932;AF=0.585463;AN=5008;NS=2504;DP=15184;EAS_AF=0.4613;AMR_AF=0.5331;AFR_AF=0.6672;EUR_AF=0.6531;SAS_AF=0.5706;AA=T|||;VT=SNP
5	101716459	rs62369307	A	T	100	PASS	AC=1332;AF=0.265974;AN=5008;NS=2504;DP=16756;EAS_AF=0.2748;AMR_AF=0.2507;AFR_AF=0.2564;EUR_AF=0.2614;SAS_AF=0.2853;AA=A|||;VT=SNP
5	101716620	rs10069193	G	A	100	PASS	AC=2932;AF=0.585463;AN=5008;NS=2504;DP=15443;EAS_AF=0.4613;AMR_AF=0.5331;AFR_AF=0.6672;EUR_AF=0.6531;SAS_AF=0.5706;AA=A|||;VT=SNP
5	101716797	rs10063988	T	C	100	PASS	AC=2932;AF=0.585463;AN=5008;NS=2504;DP=15569;EAS_AF=0.4613;AMR_AF=0.5331;AFR_AF=0.6672;EUR_AF=0.6531;SAS_AF=0.5706;AA=C|||;VT=SNP
5	101717026	rs80036141	G	A	100	PASS	AC=158;AF=0.0315495;AN=5008;NS=2504;DP=17802;EAS_AF=0.0228;AMR_AF=0.0216;AFR_AF=0.0371;EUR_AF=0.0278;SAS_AF=0.044;AA=G|||;VT=SNP
5	101717233	rs6891936	G	A	100	PASS	AC=2932;AF=0.585463;AN=5008;NS=2504;DP=18691;EAS_AF=0.4613;AMR_AF=0.5331;AFR_AF=0.6672;EUR_AF=0.6531;SAS_AF=0.5706;AA=A|||;VT=SNP
5	101717372	rs6873738	A	C	100	PASS	AC=2836;AF=0.566294;AN=5008;NS=2504;DP=16643;EAS_AF=0.4613;AMR_AF=0.5303;AFR_AF=0.5991;EUR_AF=0.6531;SAS_AF=0.5665;AA=A|||;VT=SNP
5	101717884	rs1580038	A	T	100	PASS	AC=1333;AF=0.266174;AN=5008;NS=2504;DP=18056;EAS_AF=0.2748;AMR_AF=0.2507;AFR_AF=0.2564;EUR_AF=0.2614;SAS_AF=0.2863;AA=A|||;VT=SNP
5	101718394	rs62369308	G	A	100	PASS	AC=954;AF=0.190495;AN=5008;NS=2504;DP=14590;EAS_AF=0.2748;AMR_AF=0.2118;AFR_AF=0.0272;EUR_AF=0.2237;SAS_AF=0.2751;AA=G|||;VT=SNP
5	101718525	rs10058722	C	T	100	PASS	AC=2932;AF=0.585463;AN=5008;NS=2504;DP=12748;EAS_AF=0.4613;AMR_AF=0.5331;AFR_AF=0.6672;EUR_AF=0.6531;SAS_AF=0.5706;AA=T|||;VT=SNP
5	101719190	rs10041725	A	C	100	PASS	AC=2933;AF=0.585663;AN=5008;NS=2504;DP=16325;EAS_AF=0.4613;AMR_AF=0.5331;AFR_AF=0.6679;EUR_AF=0.6531;SAS_AF=0.5706;AA=C|||;VT=SNP
5	101719783	rs6890130	T	C	100	PASS	AC=2837;AF=0.566494;AN=5008;NS=2504;DP=14896;EAS_AF=0.4613;AMR_AF=0.5303;AFR_AF=0.5991;EUR_AF=0.6531;SAS_AF=0.5675;AA=T|||;VT=SNP
5	101720171	rs11746723	A	G	100	PASS	AC=2931;AF=0.585264;AN=5008;NS=2504;DP=16038;EAS_AF=0.4603;AMR_AF=0.5331;AFR_AF=0.6664;EUR_AF=0.6531;SAS_AF=0.5716;AA=G|||;VT=SNP
5	101720925	rs58454928	C	T	100	PASS	AC=158;AF=0.0315495;AN=5008;NS=2504;DP=18314;EAS_AF=0.0228;AMR_AF=0.0216;AFR_AF=0.0371;EUR_AF=0.0278;SAS_AF=0.044;AA=C|||;VT=SNP
5	101721067	rs76979875	T	C	100	PASS	AC=146;AF=0.0291534;AN=5008;NS=2504;DP=17551;EAS_AF=0.0228;AMR_AF=0.0216;AFR_AF=0.028;EUR_AF=0.0278;SAS_AF=0.044;AA=T|||;VT=SNP
5	101721437	rs4703014	T	C	100	PASS	AC=2836;AF=0.566294;AN=5008;NS=2504;DP=17111;EAS_AF=0.4613;AMR_AF=0.5303;AFR_AF=0.5991;EUR_AF=0.6531;SAS_AF=0.5665;AA=T|||;VT=SNP
5	101721810	rs13358233	C	T	100	PASS	AC=370;AF=0.0738818;AN=5008;NS=2504;DP=21235;EAS_AF=0.0159;AMR_AF=0.1052;AFR_AF=0.1172;EUR_AF=0.0736;SAS_AF=0.0532;AA=C|||;VT=SNP
5	101722151	rs28786103	T	C	100	PASS	AC=706;AF=0.140974;AN=5008;NS=2504;DP=20548;EAS_AF=0.1478;AMR_AF=0.1412;AFR_AF=0.0182;EUR_AF=0.2734;SAS_AF=0.1636;AA=T|||;VT=SNP
5	101722320	rs10067136	C	T	100	PASS	AC=936;AF=0.186901;AN=5008;NS=2504;DP=20188;EAS_AF=0.1706;AMR_AF=0.1657;AFR_AF=0.1074;EUR_AF=0.3022;SAS_AF=0.2076;AA=C|||;VT=SNP
5	101722685	rs73774685	T	G	100	PASS	AC=370;AF=0.0738818;AN=5008;NS=2504;DP=19684;EAS_AF=0.0159;AMR_AF=0.1052;AFR_AF=0.1172;EUR_AF=0.0736;SAS_AF=0.0532;AA=T|||;VT=SNP
5	101723435	rs41389647	C	T	100	PASS	AC=371;AF=0.0740815;AN=5008;NS=2504;DP=17229;EAS_AF=0.0159;AMR_AF=0.1052;AFR_AF=0.118;EUR_AF=0.0736;SAS_AF=0.0532;AA=C|||;VT=SNP
5	101723875	rs1901512	T	C	100	PASS	AC=2886;AF=0.576278;AN=5008;NS=2504;DP=13890;EAS_AF=0.4613;AMR_AF=0.5418;AFR_AF=0.5998;EUR_AF=0.6789;SAS_AF=0.5818;AA=T|||;VT=SNP
5	101724307	rs6873305	A	T	100	PASS	AC=2913;AF=0.581669;AN=5008;NS=2504;DP=13488;EAS_AF=0.4613;AMR_AF=0.5317;AFR_AF=0.6657;EUR_AF=0.6421;SAS_AF=0.5654;AA=T|||;VT=SNP
5	101724448	rs10055840	G	C	100	PASS	AC=1022;AF=0.204073;AN=5008;NS=2504;DP=14921;EAS_AF=0.1706;AMR_AF=0.1686;AFR_AF=0.171;EUR_AF=0.3022;SAS_AF=0.2076;AA=G|||;VT=SNP;EX_TARGET
5	101724618	rs73774686	C	T	100	PASS	AC=156;AF=0.0311502;AN=5008;NS=2504;DP=15340;EAS_AF=0.0228;AMR_AF=0.0216;AFR_AF=0.0356;EUR_AF=0.0278;SAS_AF=0.044;AA=c|||;VT=SNP
5	101724836	rs1376905	A	G	100	PASS	AC=1315;AF=0.26258;AN=5008;NS=2504;DP=14885;EAS_AF=0.2748;AMR_AF=0.2507;AFR_AF=0.2443;EUR_AF=0.2614;SAS_AF=0.2843;AA=A|||;VT=SNP
5	101724893	rs78636686	A	G	100	PASS	AC=138;AF=0.0275559;AN=5008;NS=2504;DP=15170;EAS_AF=0.0238;AMR_AF=0.0375;AFR_AF=0.0038;EUR_AF=0.0626;SAS_AF=0.0204;AA=A|||;VT=SNP
5	101725342	rs55668441	A	G	100	PASS	AC=2932;AF=0.585463;AN=5008;NS=2504;DP=14406;EAS_AF=0.4613;AMR_AF=0.5331;AFR_AF=0.6672;EUR_AF=0.6531;SAS_AF=0.5706;AA=G|||;VT=SNP
5	101725479	rs7728630	A	G	100	PASS	AC=1188;AF=0.23722;AN=5008;NS=2504;DP=13351;EAS_AF=0.2748;AMR_AF=0.2464;AFR_AF=0.149;EUR_AF=0.2624;SAS_AF=0.2853;AA=A|||;VT=SNP
5	101725754	rs73774687	T	A	100	PASS	AC=158;AF=0.0315495;AN=5008;NS=2504;DP=14137;EAS_AF=0.0228;AMR_AF=0.0216;AFR_AF=0.0371;EUR_AF=0.0278;SAS_AF=0.044;AA=T|||;VT=SNP
5	101725769	rs7733253	T	A	100	PASS	AC=2928;AF=0.584665;AN=5008;NS=2504;DP=14692;EAS_AF=0.4613;AMR_AF=0.5331;AFR_AF=0.6672;EUR_AF=0.6531;SAS_AF=0.5665;AA=T|||;VT=SNP
5	101725983	rs10062613	C	T	100	PASS	AC=2836;AF=0.566294;AN=5008;NS=2504;DP=14259;EAS_AF=0.4613;AMR_AF=0.5303;AFR_AF=0.5991;EUR_AF=0.6531;SAS_AF=0.5665;AA=C|||;VT=SNP
5	101726360	rs6874093	C	T	100	PASS	AC=2933;AF=0.585663;AN=5008;NS=2504;DP=16118;EAS_AF=0.4613;AMR_AF=0.5331;AFR_AF=0.6679;EUR_AF=0.6531;SAS_AF=0.5706;AA=T|||;VT=SNP
5	101726463	rs6895200	A	G	100	PASS	AC=2836;AF=0.566294;AN=5008;NS=2504;DP=15924;EAS_AF=0.4613;AMR_AF=0.5303;AFR_AF=0.5991;EUR_AF=0.6531;SAS_AF=0.5665;AA=A|||;VT=SNP
5	101726648	rs6874612	C	A	100	PASS	AC=2932;AF=0.585463;AN=5008;NS=2504;DP=17069;EAS_AF=0.4613;AMR_AF=0.5331;AFR_AF=0.6672;EUR_AF=0.6531;SAS_AF=0.5706;AA=a|||;VT=SNP
5	101726770	rs10073892	T	C	100	PASS	AC=775;AF=0.154752;AN=5008;NS=2504;DP=18106;EAS_AF=0.1478;AMR_AF=0.1671;AFR_AF=0.0204;EUR_AF=0.3111;SAS_AF=0.1738;AA=T|||;VT=SNP;EX_TARGET
5	101726851	rs1452065	A	G	100	PASS	AC=2932;AF=0.585463;AN=5008;NS=2504;DP=17024;EAS_AF=0.4613;AMR_AF=0.5331;AFR_AF=0.6672;EUR_AF=0.6531;SAS_AF=0.5706;AA=G|||;VT=SNP
5	101726963	rs1452064	A	G	100	PASS	AC=2933;AF=0.585663;AN=5008;NS=2504;DP=17388;EAS_AF=0.4613;AMR_AF=0.5331;AFR_AF=0.6672;EUR_AF=0.6531;SAS_AF=0.5716;AA=G|||;VT=SNP
5	101727230	rs1452063	G	A	100	PASS	AC=369;AF=0.0736821;AN=5008;NS=2504;DP=17148;EAS_AF=0.0159;AMR_AF=0.1052;AFR_AF=0.1165;EUR_AF=0.0736;SAS_AF=0.0532;AA=G|||;VT=SNP
5	101727677	rs1452062	T	A	100	PASS	AC=2821;AF=0.563299;AN=5008;NS=2504;DP=12518;EAS_AF=0.4613;AMR_AF=0.5288;AFR_AF=0.5976;EUR_AF=0.6421;SAS_AF=0.5654;AA=T|||;VT=SNP
5	101727868	rs72779945	T	C	100	PASS	AC=775;AF=0.154752;AN=5008;NS=2504;DP=12814;EAS_AF=0.1478;AMR_AF=0.1671;AFR_AF=0.0204;EUR_AF=0.3111;SAS_AF=0.1738;AA=T|||;VT=SNP
5	101727930	rs1452061	T	C	100	PASS	AC=2821;AF=0.563299;AN=5008;NS=2504;DP=13440;EAS_AF=0.4613;AMR_AF=0.5288;AFR_AF=0.5976;EUR_AF=0.6421;SAS_AF=0.5654;AA=T|||;VT=SNP
5	101728519	rs1545488	C	G	100	PASS	AC=2931;AF=0.585264;AN=5008;NS=2504;DP=13636;EAS_AF=0.4613;AMR_AF=0.5331;AFR_AF=0.6672;EUR_AF=0.6531;SAS_AF=0.5695;AA=G|||;VT=SNP
5	101729504	rs1562960	C	T	100	PASS	AC=2933;AF=0.585663;AN=5008;NS=2504;DP=17167;EAS_AF=0.4623;AMR_AF=0.5331;AFR_AF=0.6672;EUR_AF=0.6531;SAS_AF=0.5706;AA=T|||;VT=SNP
5	101729829	rs1545487	C	T	100	PASS	AC=2916;AF=0.582268;AN=5008;NS=2504;DP=16138;EAS_AF=0.4613;AMR_AF=0.5317;AFR_AF=0.6657;EUR_AF=0.6421;SAS_AF=0.5685;AA=T|||;VT=SNP
5	101729943	rs72779947	C	T	100	PASS	AC=134;AF=0.0267572;AN=5008;NS=2504;DP=17749;EAS_AF=0.0159;AMR_AF=0.036;AFR_AF=0.0023;EUR_AF=0.0626;SAS_AF=0.0276;AA=C|||;VT=SNP
5	101729948	rs1545486	C	T	100	PASS	AC=2916;AF=0.582268;AN=5008;NS=2504;DP=17748;EAS_AF=0.4613;AMR_AF=0.5317;AFR_AF=0.6657;EUR_AF=0.6421;SAS_AF=0.5685;AA=T|||;VT=SNP
5	101733177	rs7737204	T	C	100	PASS	AC=2934;AF=0.585863;AN=5008;NS=2504;DP=18086;EAS_AF=0.4603;AMR_AF=0.5331;AFR_AF=0.6672;EUR_AF=0.6531;SAS_AF=0.5736;AA=C|||;VT=SNP
5	101734999	rs7719316	T	C	100	PASS	AC=2936;AF=0.586262;AN=5008;NS=2504;DP=12446;EAS_AF=0.4613;AMR_AF=0.5331;AFR_AF=0.6672;EUR_AF=0.6541;SAS_AF=0.5736;AA=C|||;VT=SNP
5	101735721	rs9285946	G	A	100	PASS	AC=2904;AF=0.579872;AN=5008;NS=2504;DP=10772;EAS_AF=0.4613;AMR_AF=0.5317;AFR_AF=0.6566;EUR_AF=0.6421;SAS_AF=0.5685;AA=A|||;VT=SNP
5	101736336	rs7721084	A	C	100	PASS	AC=2931;AF=0.585264;AN=5008;NS=2504;DP=12609;EAS_AF=0.4613;AMR_AF=0.5331;AFR_AF=0.6672;EUR_AF=0.6531;SAS_AF=0.5695;AA=C|||;VT=SNP
5	101736641	rs6596482	C	T	100	PASS	AC=2904;AF=0.579872;AN=5008;NS=2504;DP=14781;EAS_AF=0.4613;AMR_AF=0.5317;AFR_AF=0.6566;EUR_AF=0.6421;SAS_AF=0.5685;AA=C|||;VT=SNP
5	101737096	rs10479213	G	C	100	PASS	AC=370;AF=0.0738818;AN=5008;NS=2504;DP=16269;EAS_AF=0.0159;AMR_AF=0.1052;AFR_AF=0.1172;EUR_AF=0.0736;SAS_AF=0.0532;AA=G|||;VT=SNP
5	101737411	rs2084826	T	A	100	PASS	AC=2919;AF=0.582867;AN=5008;NS=2504;DP=18361;EAS_AF=0.4613;AMR_AF=0.5331;AFR_AF=0.6581;EUR_AF=0.6531;SAS_AF=0.5695;AA=T|||;VT=SNP
5	101737738	rs62369341	T	C	100	PASS	AC=1321;AF=0.263778;AN=5008;NS=2504;DP=20843;EAS_AF=0.2976;AMR_AF=0.2651;AFR_AF=0.1657;EUR_AF=0.2903;SAS_AF=0.3333;AA=T|||;VT=SNP
5	101737777	rs7731256	T	C	100	PASS	AC=2916;AF=0.582268;AN=5008;NS=2504;DP=20954;EAS_AF=0.4613;AMR_AF=0.5317;AFR_AF=0.6657;EUR_AF=0.6421;SAS_AF=0.5685;AA=C|||;VT=SNP
5	101737869	rs10479214	C	A	100	PASS	AC=705;AF=0.140775;AN=5008;NS=2504;DP=20484;EAS_AF=0.1478;AMR_AF=0.1412;AFR_AF=0.0182;EUR_AF=0.2734;SAS_AF=0.1626;AA=C|||;VT=SNP
5	101737894	rs62369342	T	C	100	PASS	AC=1337;AF=0.266973;AN=5008;NS=2504;DP=20510;EAS_AF=0.2976;AMR_AF=0.2651;AFR_AF=0.1778;EUR_AF=0.2903;SAS_AF=0.3333;AA=T|||;VT=SNP
5	101739685	rs4703225	T	C	100	PASS	AC=2919;AF=0.582867;AN=5008;NS=2504;DP=12762;EAS_AF=0.4613;AMR_AF=0.5331;AFR_AF=0.6581;EUR_AF=0.6531;SAS_AF=0.5695;AA=T|||;VT=SNP
5	101739809	rs4703226	T	C	100	PASS	AC=2919;AF=0.582867;AN=5008;NS=2504;DP=16089;EAS_AF=0.4613;AMR_AF=0.5331;AFR_AF=0.6581;EUR_AF=0.6531;SAS_AF=0.5695;AA=T|||;VT=SNP
5	101740499	rs10052881	C	T	100	PASS	AC=706;AF=0.140974;AN=5008;NS=2504;DP=14206;EAS_AF=0.1478;AMR_AF=0.1427;AFR_AF=0.0182;EUR_AF=0.2734;SAS_AF=0.1626;AA=C|||;VT=SNP
5	101740751	rs10067645	G	A	100	PASS	AC=2915;AF=0.582069;AN=5008;NS=2504;DP=15500;EAS_AF=0.4593;AMR_AF=0.5317;AFR_AF=0.6657;EUR_AF=0.6421;SAS_AF=0.5695;AA=A|||;VT=SNP
5	101740953	rs62369343	G	T	100	PASS	AC=1266;AF=0.252796;AN=5008;NS=2504;DP=13285;EAS_AF=0.2956;AMR_AF=0.2392;AFR_AF=0.1755;EUR_AF=0.2525;SAS_AF=0.3231;AA=G|||;VT=SNP
5	101741420	rs10054879	C	T	100	PASS	AC=697;AF=0.139177;AN=5008;NS=2504;DP=15557;EAS_AF=0.1478;AMR_AF=0.1412;AFR_AF=0.0129;EUR_AF=0.2724;SAS_AF=0.1626;AA=T|||;VT=SNP
5	101742584	rs10057126	C	T	100	PASS	AC=2934;AF=0.585863;AN=5008;NS=2504;DP=18070;EAS_AF=0.4593;AMR_AF=0.5331;AFR_AF=0.6672;EUR_AF=0.6531;SAS_AF=0.5746;AA=T|||;VT=SNP
5	101743263	rs11745781	T	C	100	PASS	AC=705;AF=0.140775;AN=5008;NS=2504;DP=18360;EAS_AF=0.1478;AMR_AF=0.1412;AFR_AF=0.0182;EUR_AF=0.2734;SAS_AF=0.1626;AA=T|||;VT=SNP
5	101743626	rs1901522	T	G	100	PASS	AC=2930;AF=0.585064;AN=5008;NS=2504;DP=16847;EAS_AF=0.4593;AMR_AF=0.5331;AFR_AF=0.6672;EUR_AF=0.6531;SAS_AF=0.5706;AA=T|||;VT=SNP
5	101743703	rs1376899	T	C	100	PASS	AC=705;AF=0.140775;AN=5008;NS=2504;DP=16406;EAS_AF=0.1478;AMR_AF=0.1412;AFR_AF=0.0182;EUR_AF=0.2734;SAS_AF=0.1626;AA=T|||;VT=SNP
5	101743783	rs1376898	T	C	100	PASS	AC=2932;AF=0.585463;AN=5008;NS=2504;DP=17380;EAS_AF=0.4593;AMR_AF=0.5331;AFR_AF=0.6679;EUR_AF=0.6541;SAS_AF=0.5706;AA=C|||;VT=SNP
5	101743882	rs1376897	C	T	100	PASS	AC=2930;AF=0.585064;AN=5008;NS=2504;DP=14697;EAS_AF=0.4593;AMR_AF=0.5331;AFR_AF=0.6672;EUR_AF=0.6531;SAS_AF=0.5706;AA=C|||;VT=SNP
5	101744748	rs17150287	G	C	100	PASS	AC=372;AF=0.0742812;AN=5008;NS=2504;DP=13028;EAS_AF=0.0159;AMR_AF=0.1052;AFR_AF=0.1188;EUR_AF=0.0736;SAS_AF=0.0532;AA=G|||;VT=SNP
5	101744912	rs2060834	C	G	100	PASS	AC=2934;AF=0.585863;AN=5008;NS=2504;DP=13337;EAS_AF=0.4593;AMR_AF=0.5331;AFR_AF=0.6672;EUR_AF=0.6531;SAS_AF=0.5746;AA=G|||;VT=SNP
5	101745019	rs2060833	G	A	100	PASS	AC=2935;AF=0.586062;AN=5008;NS=2504;DP=14184;EAS_AF=0.4593;AMR_AF=0.5331;AFR_AF=0.6679;EUR_AF=0.6531;SAS_AF=0.5746;AA=A|||;VT=SNP
5	101745252	rs10061427	T	G	100	PASS	AC=2929;AF=0.584864;AN=5008;NS=2504;DP=14379;EAS_AF=0.4593;AMR_AF=0.5331;AFR_AF=0.6672;EUR_AF=0.6521;SAS_AF=0.5706;AA=G|||;VT=SNP
5	101746708	rs1901521	G	T	100	PASS	AC=2903;AF=0.579673;AN=5008;NS=2504;DP=20505;EAS_AF=0.4593;AMR_AF=0.5317;AFR_AF=0.6566;EUR_AF=0.6421;SAS_AF=0.5695;AA=G|||;VT=SNP
5	101746847	rs1376896	T	C	100	PASS	AC=560;AF=0.111821;AN=5008;NS=2504;DP=20318;EAS_AF=0.1379;AMR_AF=0.1628;AFR_AF=0.0492;EUR_AF=0.1441;SAS_AF=0.1002;AA=T|||;VT=SNP
5	101747415	rs10065821	T	A	100	PASS	AC=2915;AF=0.582069;AN=5008;NS=2504;DP=18737;EAS_AF=0.4593;AMR_AF=0.5317;AFR_AF=0.6657;EUR_AF=0.6421;SAS_AF=0.5695;AA=A|||;VT=SNP
5	101747838	rs9986226	T	C	100	PASS	AC=2930;AF=0.585064;AN=5008;NS=2504;DP=14471;EAS_AF=0.4593;AMR_AF=0.5331;AFR_AF=0.6672;EUR_AF=0.6531;SAS_AF=0.5706;AA=C|||;VT=SNP
5	101748342	rs974132	G	A	100	PASS	AC=2041;AF=0.407548;AN=5008;NS=2504;DP=12779;EAS_AF=0.4435;AMR_AF=0.4063;AFR_AF=0.1959;EUR_AF=0.5636;SAS_AF=0.4969;AA=G|||;VT=SNP
5	101748456	rs974133	T	C	100	PASS	AC=2930;AF=0.585064;AN=5008;NS=2504;DP=11511;EAS_AF=0.4593;AMR_AF=0.5331;AFR_AF=0.6672;EUR_AF=0.6531;SAS_AF=0.5706;AA=C|||;VT=SNP
5	101748741	rs10073333	G	C	100	PASS	AC=370;AF=0.0738818;AN=5008;NS=2504;DP=11914;EAS_AF=0.0159;AMR_AF=0.1052;AFR_AF=0.1172;EUR_AF=0.0736;SAS_AF=0.0532;AA=G|||;VT=SNP;EX_TARGET
5	101749053	rs10060468	C	A	100	PASS	AC=2447;AF=0.488618;AN=5008;NS=2504;DP=15106;EAS_AF=0.4593;AMR_AF=0.513;AFR_AF=0.3396;EUR_AF=0.6372;SAS_AF=0.5501;AA=C|||;VT=SNP
5	101749309	rs72779958	T	G	100	PASS	AC=370;AF=0.0738818;AN=5008;NS=2504;DP=16387;EAS_AF=0.0159;AMR_AF=0.1052;AFR_AF=0.1172;EUR_AF=0.0736;SAS_AF=0.0532;AA=T|||;VT=SNP
5	101750196	rs6596484	T	C	100	PASS	AC=2914;AF=0.581869;AN=5008;NS=2504;DP=15570;EAS_AF=0.4593;AMR_AF=0.5317;AFR_AF=0.6657;EUR_AF=0.6421;SAS_AF=0.5685;AA=C|||;VT=SNP
5	101750853	rs62369345	A	T	100	PASS	AC=2040;AF=0.407348;AN=5008;NS=2504;DP=12454;EAS_AF=0.4435;AMR_AF=0.4063;AFR_AF=0.1959;EUR_AF=0.5636;SAS_AF=0.4959;AA=A|||;VT=SNP
5	101751116	rs6596485	T	C	100	PASS	AC=2933;AF=0.585663;AN=5008;NS=2504;DP=16870;EAS_AF=0.4593;AMR_AF=0.5331;AFR_AF=0.6672;EUR_AF=0.6531;SAS_AF=0.5736;AA=C|||;VT=SNP
5	101751132	rs10079264	G	A	100	PASS	AC=370;AF=0.0738818;AN=5008;NS=2504;DP=16865;EAS_AF=0.0159;AMR_AF=0.1052;AFR_AF=0.1172;EUR_AF=0.0736;SAS_AF=0.0532;AA=G|||;VT=SNP
5	101751540	rs10065054	C	T	100	PASS	AC=2933;AF=0.585663;AN=5008;NS=2504;DP=18182;EAS_AF=0.4593;AMR_AF=0.5331;AFR_AF=0.6672;EUR_AF=0.6531;SAS_AF=0.5736;AA=T|||;VT=SNP
5	101751611	rs10072785	A	G	100	PASS	AC=2929;AF=0.584864;AN=5008;NS=2504;DP=17545;EAS_AF=0.4593;AMR_AF=0.5331;AFR_AF=0.6672;EUR_AF=0.6531;SAS_AF=0.5695;AA=G|||;VT=SNP
5	101751653	rs12658397	T	C	100	PASS	AC=1335;AF=0.266573;AN=5008;NS=2504;DP=17714;EAS_AF=0.2956;AMR_AF=0.2651;AFR_AF=0.1778;EUR_AF=0.2903;SAS_AF=0.3333;AA=T|||;VT=SNP
5	101752434	rs10479215	T	C	100	PASS	AC=2936;AF=0.586262;AN=5008;NS=2504;DP=15905;EAS_AF=0.4613;AMR_AF=0.5331;AFR_AF=0.6672;EUR_AF=0.6541;SAS_AF=0.5736;AA=C|||;VT=SNP
5	101752461	rs10479216	T	G	100	PASS	AC=2920;AF=0.583067;AN=5008;NS=2504;DP=16839;EAS_AF=0.4613;AMR_AF=0.5331;AFR_AF=0.6581;EUR_AF=0.6541;SAS_AF=0.5695;AA=T|||;VT=SNP
5	101753100	rs10041969	C	G	100	PASS	AC=370;AF=0.0738818;AN=5008;NS=2504;DP=14719;EAS_AF=0.0159;AMR_AF=0.1052;AFR_AF=0.1172;EUR_AF=0.0736;SAS_AF=0.0532;AA=C|||;VT=SNP
5	101753196	rs10053573	G	A	100	PASS	AC=2040;AF=0.407348;AN=5008;NS=2504;DP=13212;EAS_AF=0.4435;AMR_AF=0.4063;AFR_AF=0.1959;EUR_AF=0.5636;SAS_AF=0.4959;AA=G|||;VT=SNP
5	101753607	rs1839926	C	G	100	PASS	AC=2914;AF=0.581869;AN=5008;NS=2504;DP=13914;EAS_AF=0.4593;AMR_AF=0.5317;AFR_AF=0.6657;EUR_AF=0.6421;SAS_AF=0.5685;AA=G|||;VT=SNP
5	101753783	rs1597770	A	C	100	PASS	AC=2933;AF=0.585663;AN=5008;NS=2504;DP=15157;EAS_AF=0.4593;AMR_AF=0.5331;AFR_AF=0.6672;EUR_AF=0.6531;SAS_AF=0.5736;AA=C|||;VT=SNP
5	101754116	rs1470794	T	A	100	PASS	AC=2931;AF=0.585264;AN=5008;NS=2504;DP=14111;EAS_AF=0.4593;AMR_AF=0.5331;AFR_AF=0.6672;EUR_AF=0.6531;SAS_AF=0.5716;AA=A|||;VT=SNP
5	101754473	rs1901519	A	G	100	PASS	AC=774;AF=0.154553;AN=5008;NS=2504;DP=17121;EAS_AF=0.1478;AMR_AF=0.1671;AFR_AF=0.0204;EUR_AF=0.3111;SAS_AF=0.1728;AA=A|||;VT=SNP
5	101754661	rs1901520	T	C	100	PASS	AC=2040;AF=0.407348;AN=5008;NS=2504;DP=19550;EAS_AF=0.4435;AMR_AF=0.4063;AFR_AF=0.1959;EUR_AF=0.5636;SAS_AF=0.4959;AA=T|||;VT=SNP
5	101755430	rs1542296	T	C	100	PASS	AC=2917;AF=0.582468;AN=5008;NS=2504;DP=18225;EAS_AF=0.4593;AMR_AF=0.5331;AFR_AF=0.6589;EUR_AF=0.6521;SAS_AF=0.5695;AA=T|||;VT=SNP
5	101755879	rs896546	C	T	100	PASS	AC=2933;AF=0.585663;AN=5008;NS=2504;DP=18307;EAS_AF=0.4593;AMR_AF=0.5331;AFR_AF=0.6672;EUR_AF=0.6531;SAS_AF=0.5736;AA=T|||;VT=SNP
5	101756062	rs6596486	G	A	100	PASS	AC=1337;AF=0.266973;AN=5008;NS=2504;DP=18091;EAS_AF=0.2956;AMR_AF=0.2651;AFR_AF=0.1785;EUR_AF=0.2913;SAS_AF=0.3333;AA=G|||;VT=SNP
5	101756163	rs6596487	T	C	100	PASS	AC=2929;AF=0.584864;AN=5008;NS=2504;DP=18091;EAS_AF=0.4593;AMR_AF=0.5331;AFR_AF=0.6672;EUR_AF=0.6531;SAS_AF=0.5695;AA=C|||;VT=SNP
5	101756244	rs56268211	G	A	100	PASS	AC=705;AF=0.140775;AN=5008;NS=2504;DP=16905;EAS_AF=0.1478;AMR_AF=0.1412;AFR_AF=0.0182;EUR_AF=0.2734;SAS_AF=0.1626;AA=G|||;VT=SNP
5	101756600	rs111400704	C	T	100	PASS	AC=705;AF=0.140775;AN=5008;NS=2504;DP=17201;EAS_AF=0.1478;AMR_AF=0.1412;AFR_AF=0.0182;EUR_AF=0.2734;SAS_AF=0.1626;AA=C|||;VT=SNP
5	101756767	rs77613148	C	T	100	PASS	AC=161;AF=0.0321486;AN=5008;NS=2504;DP=17352;EAS_AF=0.0228;AMR_AF=0.0216;AFR_AF=0.0363;EUR_AF=0.0278;SAS_AF=0.0481;AA=c|||;VT=SNP
5	101756869	rs2167586	T	C	100	PASS	AC=2962;AF=0.591454;AN=5008;NS=2504;DP=18423;EAS_AF=0.4593;AMR_AF=0.5346;AFR_AF=0.6884;EUR_AF=0.6531;SAS_AF=0.5736;AA=t|||;VT=SNP
5	101757038	rs56358831	T	C	100	PASS	AC=2929;AF=0.584864;AN=5008;NS=2504;DP=18217;EAS_AF=0.4593;AMR_AF=0.5331;AFR_AF=0.6672;EUR_AF=0.6531;SAS_AF=0.5695;AA=C|||;VT=SNP
5	101757265	rs6878326	G	T	100	PASS	AC=2902;AF=0.579473;AN=5008;NS=2504;DP=19164;EAS_AF=0.4593;AMR_AF=0.5317;AFR_AF=0.6566;EUR_AF=0.6421;SAS_AF=0.5685;AA=G|||;VT=SNP
5	101757776	rs6860720	A	G	100	PASS	AC=2902;AF=0.579473;AN=5008;NS=2504;DP=21014;EAS_AF=0.4593;AMR_AF=0.5317;AFR_AF=0.6566;EUR_AF=0.6421;SAS_AF=0.5685;AA=A|||;VT=SNP
5	101757805	rs10479218	A	C	100	PASS	AC=774;AF=0.154553;AN=5008;NS=2504;DP=22759;EAS_AF=0.1478;AMR_AF=0.1671;AFR_AF=0.0204;EUR_AF=0.3111;SAS_AF=0.1728;AA=A|||;VT=SNP
5	101758406	rs6596488	C	T	100	PASS	AC=2903;AF=0.579673;AN=5008;NS=2504;DP=18725;EAS_AF=0.4603;AMR_AF=0.5317;AFR_AF=0.6566;EUR_AF=0.6421;SAS_AF=0.5685;AA=C|||;VT=SNP
5	101758944	rs6871070	T	C	100	PASS	AC=2929;AF=0.584864;AN=5008;NS=2504;DP=20196;EAS_AF=0.4593;AMR_AF=0.5331;AFR_AF=0.6672;EUR_AF=0.6531;SAS_AF=0.5695;AA=C|||;VT=SNP
5	101758952	rs72779968	G	A	100	PASS	AC=135;AF=0.0269569;AN=5008;NS=2504;DP=20282;EAS_AF=0.0159;AMR_AF=0.036;AFR_AF=0.0023;EUR_AF=0.0626;SAS_AF=0.0286;AA=G|||;VT=SNP
5	101759419	rs4639187	G	A	100	PASS	AC=2913;AF=0.581669;AN=5008;NS=2504;DP=19291;EAS_AF=0.4593;AMR_AF=0.536;AFR_AF=0.6566;EUR_AF=0.6481;SAS_AF=0.5706;AA=G|||;VT=SNP
5	101759547	rs4640764	T	C	100	PASS	AC=2929;AF=0.584864;AN=5008;NS=2504;DP=20126;EAS_AF=0.4593;AMR_AF=0.5331;AFR_AF=0.6672;EUR_AF=0.6531;SAS_AF=0.5695;AA=C|||;VT=SNP
5	101759952	rs4413509	A	G	100	PASS	AC=2913;AF=0.581669;AN=5008;NS=2504;DP=18133;EAS_AF=0.4593;AMR_AF=0.5317;AFR_AF=0.6649;EUR_AF=0.6421;SAS_AF=0.5685;AA=A|||;VT=SNP
5	101760662	rs7734988	G	C	100	PASS	AC=1337;AF=0.266973;AN=5008;NS=2504;DP=20568;EAS_AF=0.2976;AMR_AF=0.2651;AFR_AF=0.1778;EUR_AF=0.2903;SAS_AF=0.3333;AA=G|||;VT=SNP
5	101760899	rs2400742	T	C	100	PASS	AC=2919;AF=0.582867;AN=5008;NS=2504;DP=20245;EAS_AF=0.4613;AMR_AF=0.5331;AFR_AF=0.6581;EUR_AF=0.6531;SAS_AF=0.5695;AA=T|||;VT=SNP
5	101760969	rs7736579	C	G	100	PASS	AC=2916;AF=0.582268;AN=5008;NS=2504;DP=20325;EAS_AF=0.4613;AMR_AF=0.5317;AFR_AF=0.6657;EUR_AF=0.6421;SAS_AF=0.5685;AA=G|||;VT=SNP
5	101761078	rs7726174	T	C	100	PASS	AC=2919;AF=0.582867;AN=5008;NS=2504;DP=11398;EAS_AF=0.4613;AMR_AF=0.5331;AFR_AF=0.6581;EUR_AF=0.6531;SAS_AF=0.5695;AA=T|||;VT=SNP
5	101761508	rs10074939	C	T	100	PASS	AC=2918;AF=0.582668;AN=5008;NS=2504;DP=20216;EAS_AF=0.4613;AMR_AF=0.5331;AFR_AF=0.6657;EUR_AF=0.6421;SAS_AF=0.5695;AA=T|||;VT=SNP
5	101761719	rs9765316	C	A	100	PASS	AC=2904;AF=0.579872;AN=5008;NS=2504;DP=19229;EAS_AF=0.4613;AMR_AF=0.5317;AFR_AF=0.6566;EUR_AF=0.6421;SAS_AF=0.5685;AA=c|||;VT=SNP
5	101761972	rs144848941	T	C	100	PASS	AC=705;AF=0.140775;AN=5008;NS=2504;DP=18619;EAS_AF=0.1478;AMR_AF=0.1412;AFR_AF=0.0182;EUR_AF=0.2734;SAS_AF=0.1626;AA=T|||;VT=SNP
5	101762194	rs7731845	T	C	100	PASS	AC=2904;AF=0.579872;AN=5008;NS=2504;DP=20155;EAS_AF=0.4613;AMR_AF=0.5317;AFR_AF=0.6566;EUR_AF=0.6421;SAS_AF=0.5685;AA=T|||;VT=SNP
5	101762623	rs62370975	C	T	100	PASS	AC=1024;AF=0.204473;AN=5008;NS=2504;DP=15848;EAS_AF=0.2748;AMR_AF=0.2378;AFR_AF=0.0303;EUR_AF=0.2614;SAS_AF=0.2853;AA=C|||;VT=SNP
5	101762909	rs10055023	A	G	100	PASS	AC=2935;AF=0.586062;AN=5008;NS=2504;DP=16116;EAS_AF=0.4613;AMR_AF=0.5331;AFR_AF=0.6672;EUR_AF=0.6531;SAS_AF=0.5736;AA=G|||;VT=SNP
5	101763870	rs10063981	G	A	100	PASS	AC=705;AF=0.140775;AN=5008;NS=2504;DP=11132;EAS_AF=0.1478;AMR_AF=0.1412;AFR_AF=0.0182;EUR_AF=0.2734;SAS_AF=0.1626;AA=G|||;VT=SNP
5	101764454	rs4703227	C	T	100	PASS	AC=1268;AF=0.253195;AN=5008;NS=2504;DP=19599;EAS_AF=0.2976;AMR_AF=0.2392;AFR_AF=0.1755;EUR_AF=0.2525;SAS_AF=0.3231;AA=C|||;VT=SNP
5	101764814	rs4703228	A	T	100	PASS	AC=2965;AF=0.592053;AN=5008;NS=2504;DP=18574;EAS_AF=0.4613;AMR_AF=0.5346;AFR_AF=0.6891;EUR_AF=0.6531;SAS_AF=0.5736;AA=T|||;VT=SNP
5	101764856	rs4703229	A	G	100	PASS	AC=2916;AF=0.582268;AN=5008;NS=2504;DP=18164;EAS_AF=0.4613;AMR_AF=0.5317;AFR_AF=0.6657;EUR_AF=0.6421;SAS_AF=0.5685;AA=a|||;VT=SNP
5	101764961	rs55843474	A	C	100	PASS	AC=774;AF=0.154553;AN=5008;NS=2504;DP=18215;EAS_AF=0.1478;AMR_AF=0.1671;AFR_AF=0.0204;EUR_AF=0.3111;SAS_AF=0.1728;AA=A|||;VT=SNP
5	101765225	rs10223244	C	T	100	PASS	AC=371;AF=0.0740815;AN=5008;NS=2504;DP=19414;EAS_AF=0.0159;AMR_AF=0.1052;AFR_AF=0.1188;EUR_AF=0.0736;SAS_AF=0.0521;AA=C|||;VT=SNP
5	101765834	rs77712334	A	C	100	PASS	AC=137;AF=0.0273562;AN=5008;NS=2504;DP=17244;EAS_AF=0.0238;AMR_AF=0.0375;AFR_AF=0.003;EUR_AF=0.0626;SAS_AF=0.0204;AA=A|||;VT=SNP
5	101766574	rs10074324	C	T	100	PASS	AC=2916;AF=0.582268;AN=5008;NS=2504;DP=17509;EAS_AF=0.4613;AMR_AF=0.5317;AFR_AF=0.6657;EUR_AF=0.6421;SAS_AF=0.5685;AA=T|||;VT=SNP
5	101767289	rs1584713	G	C	100	PASS	AC=1323;AF=0.264177;AN=5008;NS=2504;DP=18772;EAS_AF=0.2976;AMR_AF=0.2651;AFR_AF=0.1672;EUR_AF=0.2903;SAS_AF=0.3333;AA=G|||;VT=SNP
5	101768044	rs72779972	C	T	100	PASS	AC=624;AF=0.124601;AN=5008;NS=2504;DP=19213;EAS_AF=0.1022;AMR_AF=0.1383;AFR_AF=0.0113;EUR_AF=0.2644;SAS_AF=0.1472;AA=C|||;VT=SNP
5	101768045	rs6596490	A	G	100	PASS	AC=2904;AF=0.579872;AN=5008;NS=2504;DP=19246;EAS_AF=0.4613;AMR_AF=0.5317;AFR_AF=0.6566;EUR_AF=0.6421;SAS_AF=0.5685;AA=A|||;VT=SNP
5	101768554	rs75035693	T	C	100	PASS	AC=149;AF=0.0297524;AN=5008;NS=2504;DP=19355;EAS_AF=0.0228;AMR_AF=0.0216;AFR_AF=0.0272;EUR_AF=0.0278;SAS_AF=0.0481;AA=T|||;VT=SNP
5	101768881	rs10037939	T	C	100	PASS	AC=2935;AF=0.586062;AN=5008;NS=2504;DP=18625;EAS_AF=0.4613;AMR_AF=0.5331;AFR_AF=0.6672;EUR_AF=0.6531;SAS_AF=0.5736;AA=C|||;VT=SNP
5	101769070	rs62370977	C	T	100	PASS	AC=1188;AF=0.23722;AN=5008;NS=2504;DP=19879;EAS_AF=0.2976;AMR_AF=0.2363;AFR_AF=0.1165;EUR_AF=0.2525;SAS_AF=0.3231;AA=c|||;VT=SNP
5	101769462	rs6877762	C	T	100	PASS	AC=2935;AF=0.586062;AN=5008;NS=2504;DP=17130;EAS_AF=0.4613;AMR_AF=0.5331;AFR_AF=0.6672;EUR_AF=0.6531;SAS_AF=0.5736;AA=T|||;VT=SNP
5	101769638	rs6862876	T	G	100	PASS	AC=2919;AF=0.582867;AN=5008;NS=2504;DP=16450;EAS_AF=0.4613;AMR_AF=0.5331;AFR_AF=0.6581;EUR_AF=0.6531;SAS_AF=0.5695;AA=T|||;VT=SNP
5	101769669	rs6862894	T	C	100	PASS	AC=2931;AF=0.585264;AN=5008;NS=2504;DP=16392;EAS_AF=0.4613;AMR_AF=0.5331;AFR_AF=0.6672;EUR_AF=0.6531;SAS_AF=0.5695;AA=C|||;VT=SNP
5	101769984	rs10038801	T	C	100	PASS	AC=2904;AF=0.579872;AN=5008;NS=2504;DP=17554;EAS_AF=0.4613;AMR_AF=0.5317;AFR_AF=0.6566;EUR_AF=0.6421;SAS_AF=0.5685;AA=T|||;VT=SNP
5	101770045	rs6867496	T	C	100	PASS	AC=2904;AF=0.579872;AN=5008;NS=2504;DP=18141;EAS_AF=0.4613;AMR_AF=0.5317;AFR_AF=0.6566;EUR_AF=0.6421;SAS_AF=0.5685;AA=T|||;VT=SNP
5	101771317	rs140486149	G	A	100	PASS	AC=370;AF=0.0738818;AN=5008;NS=2504;DP=15969;EAS_AF=0.0159;AMR_AF=0.1052;AFR_AF=0.1172;EUR_AF=0.0736;SAS_AF=0.0532;AA=G|||;VT=SNP
5	101771645	rs2123133	T	A	100	PASS	AC=2916;AF=0.582268;AN=5008;NS=2504;DP=17706;EAS_AF=0.4613;AMR_AF=0.5317;AFR_AF=0.6657;EUR_AF=0.6421;SAS_AF=0.5685;AA=A|||;VT=SNP
5	101771971	rs2123134	A	G	100	PASS	AC=2916;AF=0.582268;AN=5008;NS=2504;DP=19724;EAS_AF=0.4613;AMR_AF=0.5317;AFR_AF=0.6657;EUR_AF=0.6421;SAS_AF=0.5685;AA=A|||;VT=SNP
5	101772270	rs6596492	C	T	100	PASS	AC=2905;AF=0.580072;AN=5008;NS=2504;DP=21041;EAS_AF=0.4613;AMR_AF=0.5317;AFR_AF=0.6573;EUR_AF=0.6421;SAS_AF=0.5685;AA=C|||;VT=SNP
5	101773239	rs1376894	A	G	100	PASS	AC=2935;AF=0.586062;AN=5008;NS=2504;DP=16061;EAS_AF=0.4613;AMR_AF=0.5331;AFR_AF=0.6672;EUR_AF=0.6531;SAS_AF=0.5736;AA=G|||;VT=SNP
5	101773959	rs73776930	C	A	100	PASS	AC=370;AF=0.0738818;AN=5008;NS=2504;DP=15961;EAS_AF=0.0159;AMR_AF=0.1052;AFR_AF=0.1172;EUR_AF=0.0736;SAS_AF=0.0532;AA=c|||;VT=SNP
5	101774455	rs17150488	T	C	100	PASS	AC=370;AF=0.0738818;AN=5008;NS=2504;DP=12413;EAS_AF=0.0159;AMR_AF=0.1052;AFR_AF=0.1172;EUR_AF=0.0736;SAS_AF=0.0532;AA=T|||;VT=SNP;EX_TARGET
5	101774959	rs1376913	C	T	100	PASS	AC=2916;AF=0.582268;AN=5008;NS=2504;DP=11895;EAS_AF=0.4613;AMR_AF=0.5317;AFR_AF=0.6657;EUR_AF=0.6421;SAS_AF=0.5685;AA=C|||;VT=SNP
5	101775163	rs1376912	C	T	100	PASS	AC=2917;AF=0.582468;AN=5008;NS=2504;DP=14397;EAS_AF=0.4613;AMR_AF=0.5317;AFR_AF=0.6657;EUR_AF=0.6421;SAS_AF=0.5695;AA=T|||;VT=SNP
5	101775219	rs1376911	A	G	100	PASS	AC=2935;AF=0.586062;AN=5008;NS=2504;DP=16021;EAS_AF=0.4613;AMR_AF=0.5331;AFR_AF=0.6672;EUR_AF=0.6531;SAS_AF=0.5736;AA=G|||;VT=SNP
5	101775267	rs1376910	G	A	100	PASS	AC=2916;AF=0.582268;AN=5008;NS=2504;DP=16242;EAS_AF=0.4613;AMR_AF=0.5317;AFR_AF=0.6657;EUR_AF=0.6421;SAS_AF=0.5685;AA=A|||;VT=SNP
5	101775339	rs2400795	T	C	100	PASS	AC=2916;AF=0.582268;AN=5008;NS=2504;DP=16054;EAS_AF=0.4613;AMR_AF=0.5317;AFR_AF=0.6657;EUR_AF=0.6421;SAS_AF=0.5685;AA=C|||;VT=SNP
5	101775394	rs2400796	C	T	100	PASS	AC=2015;AF=0.402356;AN=5008;NS=2504;DP=17339;EAS_AF=0.4454;AMR_AF=0.4049;AFR_AF=0.1762;EUR_AF=0.5636;SAS_AF=0.4959;AA=C|||;VT=SNP
5	101775720	rs6596493	G	A	100	PASS	AC=2936;AF=0.586262;AN=5008;NS=2504;DP=19019;EAS_AF=0.4613;AMR_AF=0.5346;AFR_AF=0.6672;EUR_AF=0.6531;SAS_AF=0.5736;AA=A|||;VT=SNP
5	101775742	rs6881112	G	T	100	PASS	AC=1226;AF=0.244808;AN=5008;NS=2504;DP=19003;EAS_AF=0.2976;AMR_AF=0.2378;AFR_AF=0.1437;EUR_AF=0.2535;SAS_AF=0.3231;AA=G|||;VT=SNP
5	101776226	rs6885800	G	A	100	PASS	AC=2935;AF=0.586062;AN=5008;NS=2504;DP=15046;EAS_AF=0.4613;AMR_AF=0.5331;AFR_AF=0.6672;EUR_AF=0.6531;SAS_AF=0.5736;AA=A|||;VT=SNP
5	101776298	rs6871966	T	C	100	PASS	AC=2934;AF=0.585863;AN=5008;NS=2504;DP=15781;EAS_AF=0.4613;AMR_AF=0.5331;AFR_AF=0.6672;EUR_AF=0.6521;SAS_AF=0.5736;AA=C|||;VT=SNP
5	101776400	rs56028821	C	G	100	PASS	AC=707;AF=0.141174;AN=5008;NS=2504;DP=16672;EAS_AF=0.1478;AMR_AF=0.1441;AFR_AF=0.0182;EUR_AF=0.2734;SAS_AF=0.1626;AA=C|||;VT=SNP
5	101776535	rs6872341	T	A	100	PASS	AC=2916;AF=0.582268;AN=5008;NS=2504;DP=18318;EAS_AF=0.4613;AMR_AF=0.5317;AFR_AF=0.6657;EUR_AF=0.6421;SAS_AF=0.5685;AA=A|||;VT=SNP
5	101776835	rs17273466	C	T	100	PASS	AC=2448;AF=0.488818;AN=5008;NS=2504;DP=17680;EAS_AF=0.4613;AMR_AF=0.513;AFR_AF=0.3396;EUR_AF=0.6372;SAS_AF=0.5491;AA=C|||;VT=SNP
5	101777273	rs6596495	A	G	100	PASS	AC=2903;AF=0.579673;AN=5008;NS=2504;DP=14590;EAS_AF=0.4603;AMR_AF=0.5317;AFR_AF=0.6566;EUR_AF=0.6421;SAS_AF=0.5685;AA=A|||;VT=SNP
5	101777462	rs2167584	A	T	100	PASS	AC=2903;AF=0.579673;AN=5008;NS=2504;DP=6973;EAS_AF=0.4613;AMR_AF=0.5317;AFR_AF=0.6558;EUR_AF=0.6421;SAS_AF=0.5685;AA=A|||;VT=SNP
5	101777664	rs6892350	G	A	100	PASS	AC=2904;AF=0.579872;AN=5008;NS=2504;DP=12256;EAS_AF=0.4613;AMR_AF=0.5317;AFR_AF=0.6566;EUR_AF=0.6421;SAS_AF=0.5685;AA=G|||;VT=SNP
5	101777796	rs11950639	C	T	100	PASS	AC=1268;AF=0.253195;AN=5008;NS=2504;DP=13777;EAS_AF=0.2976;AMR_AF=0.2392;AFR_AF=0.1755;EUR_AF=0.2525;SAS_AF=0.3231;AA=C|||;VT=SNP
5	101778243	rs1376909	C	T	100	PASS	AC=2906;AF=0.580272;AN=5008;NS=2504;DP=15047;EAS_AF=0.4613;AMR_AF=0.5317;AFR_AF=0.6581;EUR_AF=0.6421;SAS_AF=0.5685;AA=C|||;VT=SNP
5	101778402	rs1376908	A	G	100	PASS	AC=2454;AF=0.490016;AN=5008;NS=2504;DP=17233;EAS_AF=0.4613;AMR_AF=0.5173;AFR_AF=0.3404;EUR_AF=0.6392;SAS_AF=0.5491;AA=A|||;VT=SNP
5	101778491	rs10463979	C	T	100	PASS	AC=2916;AF=0.582268;AN=5008;NS=2504;DP=17200;EAS_AF=0.4613;AMR_AF=0.5317;AFR_AF=0.6657;EUR_AF=0.6421;SAS_AF=0.5685;AA=G|||;VT=SNP
5	101778622	rs10463980	C	A	100	PASS	AC=2923;AF=0.583666;AN=5008;NS=2504;DP=16784;EAS_AF=0.4613;AMR_AF=0.5331;AFR_AF=0.6581;EUR_AF=0.6531;SAS_AF=0.5736;AA=C|||;VT=SNP
5	101778858	rs1376906	A	G	100	PASS	AC=2955;AF=0.590056;AN=5008;NS=2504;DP=16755;EAS_AF=0.4613;AMR_AF=0.5331;AFR_AF=0.6823;EUR_AF=0.6531;SAS_AF=0.5736;AA=G|||;VT=SNP
5	101779036	rs1376907	T	A	100	PASS	AC=1254;AF=0.250399;AN=5008;NS=2504;DP=19760;EAS_AF=0.2986;AMR_AF=0.2392;AFR_AF=0.1634;EUR_AF=0.2535;SAS_AF=0.3231;AA=T|||;VT=SNP
5	101779612	rs7724920	A	G	100	PASS	AC=2917;AF=0.582468;AN=5008;NS=2504;DP=17645;EAS_AF=0.4613;AMR_AF=0.5317;AFR_AF=0.6657;EUR_AF=0.6421;SAS_AF=0.5695;AA=G|||;VT=SNP
5	101780479	rs7734060	T	G	100	PASS	AC=885;AF=0.176717;AN=5008;NS=2504;DP=17088;EAS_AF=0.251;AMR_AF=0.2003;AFR_AF=0.0265;EUR_AF=0.1988;SAS_AF=0.2638;AA=T|||;VT=SNP
5	101780661	rs6596496	T	C	100	PASS	AC=2904;AF=0.579872;AN=5008;NS=2504;DP=19921;EAS_AF=0.4613;AMR_AF=0.5317;AFR_AF=0.6566;EUR_AF=0.6421;SAS_AF=0.5685;AA=T|||;VT=SNP
5	101780797	rs6895795	T	C	100	PASS	AC=2904;AF=0.579872;AN=5008;NS=2504;DP=19517;EAS_AF=0.4613;AMR_AF=0.5317;AFR_AF=0.6566;EUR_AF=0.6421;SAS_AF=0.5685;AA=T|||;VT=SNP
5	101780913	rs4386713	T	C	100	PASS	AC=1357;AF=0.270966;AN=5008;NS=2504;DP=19124;EAS_AF=0.2976;AMR_AF=0.2666;AFR_AF=0.1793;EUR_AF=0.3022;SAS_AF=0.3384;AA=T|||;VT=SNP
5	101781177	rs2400797	C	A	100	PASS	AC=2916;AF=0.582268;AN=5008;NS=2504;DP=18029;EAS_AF=0.4613;AMR_AF=0.5317;AFR_AF=0.6657;EUR_AF=0.6421;SAS_AF=0.5685;AA=A|||;VT=SNP
5	101781432	rs72779982	T	C	100	PASS	AC=370;AF=0.0738818;AN=5008;NS=2504;DP=17644;EAS_AF=0.0159;AMR_AF=0.1052;AFR_AF=0.1172;EUR_AF=0.0736;SAS_AF=0.0532;AA=T|||;VT=SNP
5	101781745	rs72779983	G	C	100	PASS	AC=370;AF=0.0738818;AN=5008;NS=2504;DP=18898;EAS_AF=0.0159;AMR_AF=0.1052;AFR_AF=0.1172;EUR_AF=0.0736;SAS_AF=0.0532;AA=G|||;VT=SNP
5	101781888	rs10044030	T	C	100	PASS	AC=2042;AF=0.407748;AN=5008;NS=2504;DP=20189;EAS_AF=0.4454;AMR_AF=0.4063;AFR_AF=0.1959;EUR_AF=0.5636;SAS_AF=0.4959;AA=T|||;VT=SNP
5	101782182	rs10223273	A	G	100	PASS	AC=2904;AF=0.579872;AN=5008;NS=2504;DP=18636;EAS_AF=0.4613;AMR_AF=0.5317;AFR_AF=0.6566;EUR_AF=0.6421;SAS_AF=0.5685;AA=A|||;VT=SNP
5	101782551	rs28873218	T	C	100	PASS	AC=370;AF=0.0738818;AN=5008;NS=2504;DP=17379;EAS_AF=0.0159;AMR_AF=0.1052;AFR_AF=0.1172;EUR_AF=0.0736;SAS_AF=0.0532;AA=T|||;VT=SNP
5	101782930	rs1901509	T	C	100	PASS	AC=561;AF=0.112021;AN=5008;NS=2504;DP=19078;EAS_AF=0.1369;AMR_AF=0.1628;AFR_AF=0.0469;EUR_AF=0.1441;SAS_AF=0.1053;AA=T|||;VT=SNP
5	101783090	rs1597773	A	G	100	PASS	AC=2916;AF=0.582268;AN=5008;NS=2504;DP=18386;EAS_AF=0.4613;AMR_AF=0.5317;AFR_AF=0.6657;EUR_AF=0.6421;SAS_AF=0.5685;AA=G|||;VT=SNP
5	101783444	rs7712282	T	C	100	PASS	AC=1707;AF=0.340855;AN=5008;NS=2504;DP=18525;EAS_AF=0.3135;AMR_AF=0.3703;AFR_AF=0.295;EUR_AF=0.3638;SAS_AF=0.3865;AA=T|||;VT=SNP
5	101784270	rs1117556	G	A	100	PASS	AC=2935;AF=0.586062;AN=5008;NS=2504;DP=20441;EAS_AF=0.4613;AMR_AF=0.5331;AFR_AF=0.6672;EUR_AF=0.6531;SAS_AF=0.5736;AA=A|||;VT=SNP
5	101784592	rs13353915	T	C	100	PASS	AC=2042;AF=0.407748;AN=5008;NS=2504;DP=20646;EAS_AF=0.4454;AMR_AF=0.4063;AFR_AF=0.1959;EUR_AF=0.5636;SAS_AF=0.4959;AA=T|||;VT=SNP
5	101784760	rs6893391	C	T	100	PASS	AC=2935;AF=0.586062;AN=5008;NS=2504;DP=20999;EAS_AF=0.4613;AMR_AF=0.5331;AFR_AF=0.6672;EUR_AF=0.6531;SAS_AF=0.5736;AA=T|||;VT=SNP
5	101784937	rs6893723	C	T	100	PASS	AC=2965;AF=0.592053;AN=5008;NS=2504;DP=16929;EAS_AF=0.4613;AMR_AF=0.5346;AFR_AF=0.6891;EUR_AF=0.6531;SAS_AF=0.5736;AA=T|||;VT=SNP
5	101785506	rs1117130	C	T	100	PASS	AC=2937;AF=0.586462;AN=5008;NS=2504;DP=18664;EAS_AF=0.4613;AMR_AF=0.5331;AFR_AF=0.6687;EUR_AF=0.6531;SAS_AF=0.5736;AA=T|||;VT=SNP
5	101786525	rs10053827	C	T	100	PASS	AC=705;AF=0.140775;AN=5008;NS=2504;DP=21207;EAS_AF=0.1478;AMR_AF=0.1412;AFR_AF=0.0182;EUR_AF=0.2734;SAS_AF=0.1626;AA=C|||;VT=SNP
5	101786769	rs6885350	G	A	100	PASS	AC=370;AF=0.0738818;AN=5008;NS=2504;DP=20889;EAS_AF=0.0159;AMR_AF=0.1052;AFR_AF=0.1172;EUR_AF=0.0736;SAS_AF=0.0532;AA=G|||;VT=SNP
5	101787062	rs10463981	G	A	100	PASS	AC=1320;AF=0.263578;AN=5008;NS=2504;DP=20712;EAS_AF=0.2976;AMR_AF=0.2651;AFR_AF=0.1649;EUR_AF=0.2903;SAS_AF=0.3333;AA=G|||;VT=SNP
5	101787810	rs1452056	T	G	100	PASS	AC=2935;AF=0.586062;AN=5008;NS=2504;DP=16635;EAS_AF=0.4613;AMR_AF=0.5331;AFR_AF=0.6672;EUR_AF=0.6531;SAS_AF=0.5736;AA=G|||;VT=SNP
5	101788155	rs2400798	T	C	100	PASS	AC=2903;AF=0.579673;AN=5008;NS=2504;DP=14925;EAS_AF=0.4613;AMR_AF=0.5303;AFR_AF=0.6566;EUR_AF=0.6421;SAS_AF=0.5685;AA=T|||;VT=SNP
5	101788427	rs2400799	G	T	100	PASS	AC=2904;AF=0.579872;AN=5008;NS=2504;DP=15847;EAS_AF=0.4613;AMR_AF=0.5317;AFR_AF=0.6566;EUR_AF=0.6421;SAS_AF=0.5685;AA=G|||;VT=SNP
5	101788600	rs2895830	A	G	100	PASS	AC=2042;AF=0.407748;AN=5008;NS=2504;DP=15407;EAS_AF=0.4454;AMR_AF=0.4063;AFR_AF=0.1959;EUR_AF=0.5636;SAS_AF=0.4959;AA=A|||;VT=SNP
5	101789305	rs1452057	A	G	100	PASS	AC=2904;AF=0.579872;AN=5008;NS=2504;DP=17309;EAS_AF=0.4613;AMR_AF=0.5317;AFR_AF=0.6566;EUR_AF=0.6421;SAS_AF=0.5685;AA=A|||;VT=SNP
5	101789802	rs2060836	A	G	100	PASS	AC=2904;AF=0.579872;AN=5008;NS=2504;DP=20322;EAS_AF=0.4613;AMR_AF=0.5317;AFR_AF=0.6566;EUR_AF=0.6421;SAS_AF=0.5685;AA=A|||;VT=SNP
5	101789805	rs2060837	G	T	100	PASS	AC=2448;AF=0.488818;AN=5008;NS=2504;DP=20312;EAS_AF=0.4613;AMR_AF=0.513;AFR_AF=0.3396;EUR_AF=0.6372;SAS_AF=0.5491;AA=G|||;VT=SNP
5	101790548	rs6893993	T	G	100	PASS	AC=370;AF=0.0738818;AN=5008;NS=2504;DP=8745;EAS_AF=0.0159;AMR_AF=0.1052;AFR_AF=0.1172;EUR_AF=0.0736;SAS_AF=0.0532;AA=T|||;VT=SNP
5	101790944	rs4085107	C	G	100	PASS	AC=2935;AF=0.586062;AN=5008;NS=2504;DP=10871;EAS_AF=0.4613;AMR_AF=0.5331;AFR_AF=0.6672;EUR_AF=0.6531;SAS_AF=0.5736;AA=G|||;VT=SNP
5	101791518	rs10434748	G	A	100	PASS	AC=1268;AF=0.253195;AN=5008;NS=2504;DP=15750;EAS_AF=0.2976;AMR_AF=0.2392;AFR_AF=0.1755;EUR_AF=0.2525;SAS_AF=0.3231;AA=G|||;VT=SNP
5	101791975	rs10434749	G	A	100	PASS	AC=1267;AF=0.252995;AN=5008;NS=2504;DP=19891;EAS_AF=0.2966;AMR_AF=0.2392;AFR_AF=0.1755;EUR_AF=0.2525;SAS_AF=0.3231;AA=G|||;VT=SNP
5	101793831	rs10036226	G	C	100	PASS	AC=2903;AF=0.579673;AN=5008;NS=2504;DP=6616;EAS_AF=0.4613;AMR_AF=0.5303;AFR_AF=0.6566;EUR_AF=0.6421;SAS_AF=0.5685;AA=G|||;VT=SNP
5	101794063	rs10045929	T	G	100	PASS	AC=370;AF=0.0738818;AN=5008;NS=2504;DP=14869;EAS_AF=0.0159;AMR_AF=0.1052;AFR_AF=0.1172;EUR_AF=0.0736;SAS_AF=0.0532;AA=T|||;VT=SNP;EX_TARGET
5	101795490	rs11746217	A	G	100	PASS	AC=2937;AF=0.586462;AN=5008;NS=2504;DP=16591;EAS_AF=0.4613;AMR_AF=0.5331;AFR_AF=0.6672;EUR_AF=0.6551;SAS_AF=0.5736;AA=G|||;VT=SNP;EX_TARGET
5	101795556	rs11749193	G	A	100	PASS	AC=774;AF=0.154553;AN=5008;NS=2504;DP=18656;EAS_AF=0.1478;AMR_AF=0.1671;AFR_AF=0.0204;EUR_AF=0.3111;SAS_AF=0.1728;AA=G|||;VT=SNP
5	101796273	rs62371010	A	T	100	PASS	AC=1116;AF=0.222843;AN=5008;NS=2504;DP=17153;EAS_AF=0.2976;AMR_AF=0.2334;AFR_AF=0.0643;EUR_AF=0.2515;SAS_AF=0.3231;AA=A|||;VT=SNP
5	101797122	rs10046076	G	T	100	PASS	AC=2935;AF=0.586062;AN=5008;NS=2504;DP=15648;EAS_AF=0.4613;AMR_AF=0.5331;AFR_AF=0.6672;EUR_AF=0.6531;SAS_AF=0.5736;AA=T|||;VT=SNP
5	101797136	rs10044208	T	C	100	PASS	AC=2904;AF=0.579872;AN=5008;NS=2504;DP=15724;EAS_AF=0.4613;AMR_AF=0.5317;AFR_AF=0.6566;EUR_AF=0.6421;SAS_AF=0.5685;AA=T|||;VT=SNP
5	101797279	rs10080207	G	A	100	PASS	AC=2937;AF=0.586462;AN=5008;NS=2504;DP=16365;EAS_AF=0.4613;AMR_AF=0.5331;AFR_AF=0.6679;EUR_AF=0.6531;SAS_AF=0.5746;AA=A|||;VT=SNP
5	101797854	rs58080162	G	A	100	PASS	AC=2935;AF=0.586062;AN=5008;NS=2504;DP=17447;EAS_AF=0.4613;AMR_AF=0.5331;AFR_AF=0.6672;EUR_AF=0.6531;SAS_AF=0.5736;AA=A|||;VT=SNP
5	101798120	rs6868299	T	C	100	PASS	AC=2936;AF=0.586262;AN=5008;NS=2504;DP=19573;EAS_AF=0.4613;AMR_AF=0.5346;AFR_AF=0.6672;EUR_AF=0.6531;SAS_AF=0.5736;AA=C|||;VT=SNP
5	101799219	rs2400802	A	C	100	PASS	AC=2906;AF=0.580272;AN=5008;NS=2504;DP=20220;EAS_AF=0.4613;AMR_AF=0.5288;AFR_AF=0.6596;EUR_AF=0.6421;SAS_AF=0.5685;AA=C|||;VT=SNP
5	101799787	rs56218837	C	T	100	PASS	AC=1121;AF=0.223842;AN=5008;NS=2504;DP=14728;EAS_AF=0.2986;AMR_AF=0.2334;AFR_AF=0.0696;EUR_AF=0.2495;SAS_AF=0.3221;AA=C|||;VT=SNP
5	101800228	rs7732942	G	A	100	PASS	AC=2935;AF=0.586062;AN=5008;NS=2504;DP=15570;EAS_AF=0.4613;AMR_AF=0.5331;AFR_AF=0.6672;EUR_AF=0.6531;SAS_AF=0.5736;AA=A|||;VT=SNP
5	101800313	rs62371013	A	G	100	PASS	AC=777;AF=0.155152;AN=5008;NS=2504;DP=16900;EAS_AF=0.1478;AMR_AF=0.1671;AFR_AF=0.0204;EUR_AF=0.3131;SAS_AF=0.1738;AA=A|||;VT=SNP
5	101802384	rs10055704	T	A	100	PASS	AC=2965;AF=0.592053;AN=5008;NS=2504;DP=20685;EAS_AF=0.4613;AMR_AF=0.5346;AFR_AF=0.6891;EUR_AF=0.6531;SAS_AF=0.5736;AA=A|||;VT=SNP
5	101802617	rs77512434	A	G	100	PASS	AC=161;AF=0.0321486;AN=5008;NS=2504;DP=18661;EAS_AF=0.0228;AMR_AF=0.0216;AFR_AF=0.0363;EUR_AF=0.0278;SAS_AF=0.0481;AA=A|||;VT=SNP
5	101803271	rs2134454	C	G	100	PASS	AC=2903;AF=0.579673;AN=5008;NS=2504;DP=19286;EAS_AF=0.4613;AMR_AF=0.5317;AFR_AF=0.6558;EUR_AF=0.6421;SAS_AF=0.5685;AA=C|||;VT=SNP
5	101803412	rs1597771	G	A	100	PASS	AC=2934;AF=0.585863;AN=5008;NS=2504;DP=20615;EAS_AF=0.4613;AMR_AF=0.5317;AFR_AF=0.6672;EUR_AF=0.6531;SAS_AF=0.5736;AA=A|||;VT=SNP
5	101803917	rs4703230	C	G	100	PASS	AC=2935;AF=0.586062;AN=5008;NS=2504;DP=19412;EAS_AF=0.4613;AMR_AF=0.5331;AFR_AF=0.6672;EUR_AF=0.6531;SAS_AF=0.5736;AA=G|||;VT=SNP
5	101804066	rs4703231	T	C	100	PASS	AC=2904;AF=0.579872;AN=5008;NS=2504;DP=17859;EAS_AF=0.4613;AMR_AF=0.5317;AFR_AF=0.6566;EUR_AF=0.6421;SAS_AF=0.5685;AA=T|||;VT=SNP
5	101804245	rs7716398	G	A	100	PASS	AC=1113;AF=0.222244;AN=5008;NS=2504;DP=17915;EAS_AF=0.2976;AMR_AF=0.2334;AFR_AF=0.0643;EUR_AF=0.2495;SAS_AF=0.3221;AA=G|||;VT=SNP
5	101804317	rs7737248	A	G	100	PASS	AC=2916;AF=0.582268;AN=5008;NS=2504;DP=18258;EAS_AF=0.4613;AMR_AF=0.5317;AFR_AF=0.6657;EUR_AF=0.6421;SAS_AF=0.5685;AA=G|||;VT=SNP
5	101804844	rs138143373	C	T	100	PASS	AC=2904;AF=0.579872;AN=5008;NS=2504;DP=19874;EAS_AF=0.4613;AMR_AF=0.5317;AFR_AF=0.6566;EUR_AF=0.6421;SAS_AF=0.5685;AA=C|||;VT=SNP
5	101805692	rs55660231	C	G	100	PASS	AC=705;AF=0.140775;AN=5008;NS=2504;DP=20103;EAS_AF=0.1478;AMR_AF=0.1412;AFR_AF=0.0182;EUR_AF=0.2734;SAS_AF=0.1626;AA=C|||;VT=SNP
5	101805759	rs111908893	T	C	100	PASS	AC=1321;AF=0.263778;AN=5008;NS=2504;DP=20498;EAS_AF=0.2976;AMR_AF=0.2651;AFR_AF=0.1657;EUR_AF=0.2903;SAS_AF=0.3333;AA=T|||;VT=SNP
5	101806486	rs1948807	G	C	100	PASS	AC=2904;AF=0.579872;AN=5008;NS=2504;DP=17579;EAS_AF=0.4613;AMR_AF=0.5317;AFR_AF=0.6566;EUR_AF=0.6421;SAS_AF=0.5685;AA=G|||;VT=SNP
5	101806762	rs1948806	G	A	100	PASS	AC=2904;AF=0.579872;AN=5008;NS=2504;DP=18026;EAS_AF=0.4613;AMR_AF=0.5317;AFR_AF=0.6566;EUR_AF=0.6421;SAS_AF=0.5685;AA=G|||;VT=SNP
5	101806886	rs7356787	G	A	100	PASS	AC=705;AF=0.140775;AN=5008;NS=2504;DP=19201;EAS_AF=0.1478;AMR_AF=0.1412;AFR_AF=0.0182;EUR_AF=0.2734;SAS_AF=0.1626;AA=G|||;VT=SNP
5	101807025	rs7356705	A	T	100	PASS	AC=2916;AF=0.582268;AN=5008;NS=2504;DP=18445;EAS_AF=0.4613;AMR_AF=0.5317;AFR_AF=0.6657;EUR_AF=0.6421;SAS_AF=0.5685;AA=T|||;VT=SNP
5	101807349	rs10038809	G	A	100	PASS	AC=2935;AF=0.586062;AN=5008;NS=2504;DP=19458;EAS_AF=0.4613;AMR_AF=0.5331;AFR_AF=0.6672;EUR_AF=0.6531;SAS_AF=0.5736;AA=A|||;VT=SNP
5	101807713	rs10044561	C	T	100	PASS	AC=705;AF=0.140775;AN=5008;NS=2504;DP=20126;EAS_AF=0.1478;AMR_AF=0.1412;AFR_AF=0.0182;EUR_AF=0.2734;SAS_AF=0.1626;AA=C|||;VT=SNP
5	101808672	rs9327860	G	T	100	PASS	AC=2904;AF=0.579872;AN=5008;NS=2504;DP=17488;EAS_AF=0.4613;AMR_AF=0.5317;AFR_AF=0.6566;EUR_AF=0.6421;SAS_AF=0.5685;AA=G|||;VT=SNP
5	101808799	rs7711687	C	T	100	PASS	AC=2935;AF=0.586062;AN=5008;NS=2504;DP=18315;EAS_AF=0.4613;AMR_AF=0.5331;AFR_AF=0.6672;EUR_AF=0.6531;SAS_AF=0.5736;AA=T|||;VT=SNP
5	101808937	rs7731310	A	C	100	PASS	AC=2904;AF=0.579872;AN=5008;NS=2504;DP=19938;EAS_AF=0.4613;AMR_AF=0.5317;AFR_AF=0.6566;EUR_AF=0.6421;SAS_AF=0.5685;AA=A|||;VT=SNP
5	101809845	rs6596498	T	C	100	PASS	AC=2958;AF=0.590655;AN=5008;NS=2504;DP=16185;EAS_AF=0.4613;AMR_AF=0.5331;AFR_AF=0.6846;EUR_AF=0.6531;SAS_AF=0.5736;AA=C|||;VT=SNP
5	101809857	rs78622146	C	T	100	PASS	AC=149;AF=0.0297524;AN=5008;NS=2504;DP=16381;EAS_AF=0.0228;AMR_AF=0.0216;AFR_AF=0.0272;EUR_AF=0.0278;SAS_AF=0.0481;AA=C|||;VT=SNP
5	101810700	rs1118008	A	G	100	PASS	AC=2868;AF=0.572684;AN=5008;NS=2504;DP=19033;EAS_AF=0.4613;AMR_AF=0.5303;AFR_AF=0.6301;EUR_AF=0.6421;SAS_AF=0.5685;AA=A|||;VT=SNP
5	101810954	rs55912935	T	C	100	PASS	AC=1185;AF=0.236621;AN=5008;NS=2504;DP=17719;EAS_AF=0.2976;AMR_AF=0.2594;AFR_AF=0.0666;EUR_AF=0.2893;SAS_AF=0.3333;AA=T|||;VT=SNP
5	101811346	rs4703232	T	C	100	PASS	AC=2904;AF=0.579872;AN=5008;NS=2504;DP=15413;EAS_AF=0.4613;AMR_AF=0.5317;AFR_AF=0.6566;EUR_AF=0.6421;SAS_AF=0.5685;AA=T|||;VT=SNP
5	101812162	rs7356647	T	C	100	PASS	AC=2934;AF=0.585863;AN=5008;NS=2504;DP=14350;EAS_AF=0.4603;AMR_AF=0.5331;AFR_AF=0.6672;EUR_AF=0.6531;SAS_AF=0.5736;AA=C|||;VT=SNP
5	101812889	rs62371032	G	C	100	PASS	AC=1116;AF=0.222843;AN=5008;NS=2504;DP=16440;EAS_AF=0.2976;AMR_AF=0.2334;AFR_AF=0.0643;EUR_AF=0.2515;SAS_AF=0.3231;AA=G|||;VT=SNP
5	101813128	rs62371033	G	A	100	PASS	AC=1274;AF=0.254393;AN=5008;NS=2504;DP=17998;EAS_AF=0.2976;AMR_AF=0.2392;AFR_AF=0.1755;EUR_AF=0.2525;SAS_AF=0.3292;AA=G|||;VT=SNP
5	101813160	rs10041507	T	C	100	PASS	AC=2903;AF=0.579673;AN=5008;NS=2504;DP=20117;EAS_AF=0.4603;AMR_AF=0.5317;AFR_AF=0.6566;EUR_AF=0.6421;SAS_AF=0.5685;AA=T|||;VT=SNP
5	101813238	rs10041525	T	C	100	PASS	AC=2903;AF=0.579673;AN=5008;NS=2504;DP=21540;EAS_AF=0.4603;AMR_AF=0.5317;AFR_AF=0.6566;EUR_AF=0.6421;SAS_AF=0.5685;AA=T|||;VT=SNP
5	101813748	rs10515326	C	T	100	PASS	AC=1268;AF=0.253195;AN=5008;NS=2504;DP=16454;EAS_AF=0.2976;AMR_AF=0.2392;AFR_AF=0.1755;EUR_AF=0.2525;SAS_AF=0.3231;AA=C|||;VT=SNP
5	101814609	rs17333350	A	G	100	PASS	AC=1185;AF=0.236621;AN=5008;NS=2504;DP=19710;EAS_AF=0.2976;AMR_AF=0.2594;AFR_AF=0.0666;EUR_AF=0.2893;SAS_AF=0.3333;AA=A|||;VT=SNP
5	101816104	rs6884141	G	A	100	PASS	AC=951;AF=0.189896;AN=5008;NS=2504;DP=17582;EAS_AF=0.2748;AMR_AF=0.2118;AFR_AF=0.0272;EUR_AF=0.2217;SAS_AF=0.274;AA=G|||;VT=SNP;EX_TARGET
5	101816169	rs17151033	C	T	100	PASS	AC=372;AF=0.0742812;AN=5008;NS=2504;DP=16425;EAS_AF=0.0169;AMR_AF=0.1052;AFR_AF=0.1172;EUR_AF=0.0746;SAS_AF=0.0532;AA=C|||;VT=SNP;EX_TARGET
5	101816228	rs10041652	G	A	100	PASS	AC=773;AF=0.154353;AN=5008;NS=2504;DP=15599;EAS_AF=0.1468;AMR_AF=0.1671;AFR_AF=0.0219;EUR_AF=0.3091;SAS_AF=0.1728;AA=G|||;VT=SNP
5	101816327	rs6866255	A	G	100	PASS	AC=2968;AF=0.592652;AN=5008;NS=2504;DP=14173;EAS_AF=0.4613;AMR_AF=0.5346;AFR_AF=0.6914;EUR_AF=0.6531;SAS_AF=0.5736;AA=A|||;VT=SNP
5	101817358	rs1875634	T	C	100	PASS	AC=2970;AF=0.593051;AN=5008;NS=2504;DP=19337;EAS_AF=0.4613;AMR_AF=0.5375;AFR_AF=0.6914;EUR_AF=0.6531;SAS_AF=0.5736;AA=C|||;VT=SNP
5	101817675	rs73776943	C	T	100	PASS	AC=161;AF=0.0321486;AN=5008;NS=2504;DP=17031;EAS_AF=0.0228;AMR_AF=0.0216;AFR_AF=0.0363;EUR_AF=0.0278;SAS_AF=0.0481;AA=C|||;VT=SNP
5	101817994	rs6881472	T	C	100	PASS	AC=1630;AF=0.325479;AN=5008;NS=2504;DP=18465;EAS_AF=0.1637;AMR_AF=0.2723;AFR_AF=0.5106;EUR_AF=0.3638;SAS_AF=0.2403;AA=C|||;VT=SNP
5	101819981	rs981988	T	C	100	PASS	AC=998;AF=0.199281;AN=5008;NS=2504;DP=19561;EAS_AF=0.3433;AMR_AF=0.2435;AFR_AF=0.0121;EUR_AF=0.1829;SAS_AF=0.2894;AA=T|||;VT=SNP
5	101820792	rs28415625	C	T	100	PASS	AC=370;AF=0.0738818;AN=5008;NS=2504;DP=10618;EAS_AF=0.0159;AMR_AF=0.1052;AFR_AF=0.1172;EUR_AF=0.0736;SAS_AF=0.0532;AA=C|||;VT=SNP
5	101822099	rs10075530	T	C	100	PASS	AC=372;AF=0.0742812;AN=5008;NS=2504;DP=14692;EAS_AF=0.0169;AMR_AF=0.1052;AFR_AF=0.1172;EUR_AF=0.0746;SAS_AF=0.0532;AA=T|||;VT=SNP
5	101822733	rs35177830	C	T	100	PASS	AC=998;AF=0.199281;AN=5008;NS=2504;DP=15745;EAS_AF=0.3423;AMR_AF=0.245;AFR_AF=0.0121;EUR_AF=0.1829;SAS_AF=0.2894;AA=C|||;VT=SNP
5	101825472	rs60489981	C	A	100	PASS	AC=370;AF=0.0738818;AN=5008;NS=2504;DP=17818;EAS_AF=0.0159;AMR_AF=0.1052;AFR_AF=0.1172;EUR_AF=0.0736;SAS_AF=0.0532;AA=C|||;VT=SNP
5	101825484	rs62371034	G	T	100	PASS	AC=1019;AF=0.203474;AN=5008;NS=2504;DP=18133;EAS_AF=0.2748;AMR_AF=0.2378;AFR_AF=0.0303;EUR_AF=0.2575;SAS_AF=0.2843;AA=G|||;VT=SNP
5	101826163	rs115983942	C	T	100	PASS	AC=88;AF=0.0175719;AN=5008;NS=2504;DP=19970;EAS_AF=0.0248;AMR_AF=0.0043;AFR_AF=0;EUR_AF=0.0149;SAS_AF=0.046;AA=C|||;VT=SNP
5	101826712	rs11242469	G	A	100	PASS	AC=943;AF=0.188299;AN=5008;NS=2504;DP=18758;EAS_AF=0.3423;AMR_AF=0.2378;AFR_AF=0.0091;EUR_AF=0.1491;SAS_AF=0.2771;AA=G|||;VT=SNP
5	101827368	rs72779996	C	G	100	PASS	AC=370;AF=0.0738818;AN=5008;NS=2504;DP=15537;EAS_AF=0.0159;AMR_AF=0.1052;AFR_AF=0.1172;EUR_AF=0.0736;SAS_AF=0.0532;AA=C|||;VT=SNP
5	101827403	rs113618592	C	T	100	PASS	AC=163;AF=0.0325479;AN=5008;NS=2504;DP=14036;EAS_AF=0.0228;AMR_AF=0.0216;AFR_AF=0.0378;EUR_AF=0.0278;SAS_AF=0.0481;AA=C|||;VT=SNP
5	101827468	rs147447968	C	T	100	PASS	AC=370;AF=0.0738818;AN=5008;NS=2504;DP=15300;EAS_AF=0.0159;AMR_AF=0.1052;AFR_AF=0.1172;EUR_AF=0.0736;SAS_AF=0.0532;AA=c|||;VT=SNP
5	101828362	rs139957654	G	A	100	PASS	AC=371;AF=0.0740815;AN=5008;NS=2504;DP=21680;EAS_AF=0.0159;AMR_AF=0.1052;AFR_AF=0.1172;EUR_AF=0.0736;SAS_AF=0.0542;AA=G|||;VT=SNP
5	101829985	rs7729674	C	A	100	PASS	AC=1628;AF=0.32508;AN=5008;NS=2504;DP=15653;EAS_AF=0.1627;AMR_AF=0.2738;AFR_AF=0.5098;EUR_AF=0.3628;SAS_AF=0.2403;AA=A|||;VT=SNP
5	101831523	rs6860730	C	A	100	PASS	AC=1626;AF=0.324681;AN=5008;NS=2504;DP=15069;EAS_AF=0.1617;AMR_AF=0.2738;AFR_AF=0.5091;EUR_AF=0.3628;SAS_AF=0.2403;AA=A|||;VT=SNP
5	101831625	rs11242471	G	A	100	PASS	AC=1803;AF=0.360024;AN=5008;NS=2504;DP=17847;EAS_AF=0.5397;AMR_AF=0.4452;AFR_AF=0.1392;EUR_AF=0.3469;SAS_AF=0.4264;AA=G|||;VT=SNP
5	101833772	rs72779997	A	G	100	PASS	AC=453;AF=0.0904553;AN=5008;NS=2504;DP=16390;EAS_AF=0.0159;AMR_AF=0.1095;AFR_AF=0.1679;EUR_AF=0.0855;SAS_AF=0.0542;AA=G|||;VT=SNP
5	101833939	rs58139210	C	T	100	PASS	AC=424;AF=0.0846645;AN=5008;NS=2504;DP=18749;EAS_AF=0.0159;AMR_AF=0.1081;AFR_AF=0.1467;EUR_AF=0.0855;SAS_AF=0.0542;AA=C|||;VT=SNP
5	101834008	rs56181501	A	T	100	PASS	AC=423;AF=0.0844649;AN=5008;NS=2504;DP=17118;EAS_AF=0.0159;AMR_AF=0.1081;AFR_AF=0.146;EUR_AF=0.0855;SAS_AF=0.0542;AA=A|||;VT=SNP
5	101834596	rs10038730	T	A	100	PASS	AC=392;AF=0.0782748;AN=5008;NS=2504;DP=11932;EAS_AF=0.0159;AMR_AF=0.1095;AFR_AF=0.1248;EUR_AF=0.0835;SAS_AF=0.0521;AA=A|||;VT=SNP;EX_TARGET
5	101836140	rs6883528	T	C	100	PASS	AC=922;AF=0.184105;AN=5008;NS=2504;DP=18834;EAS_AF=0.0159;AMR_AF=0.1297;AFR_AF=0.4939;EUR_AF=0.0885;SAS_AF=0.0757;AA=C|||;VT=SNP
5	101836499	rs10035507	A	G	100	PASS	AC=371;AF=0.0740815;AN=5008;NS=2504;DP=18914;EAS_AF=0.0159;AMR_AF=0.1052;AFR_AF=0.1188;EUR_AF=0.0746;SAS_AF=0.0511;AA=A|||;VT=SNP
5	101836665	rs6898458	G	A	100	PASS	AC=917;AF=0.183107;AN=5008;NS=2504;DP=19828;EAS_AF=0.0159;AMR_AF=0.1297;AFR_AF=0.4909;EUR_AF=0.0875;SAS_AF=0.0757;AA=A|||;VT=SNP
5	101837041	rs73776944	A	G	100	PASS	AC=154;AF=0.0307508;AN=5008;NS=2504;DP=16351;EAS_AF=0.0169;AMR_AF=0.0231;AFR_AF=0.0356;EUR_AF=0.0268;SAS_AF=0.0481;AA=A|||;VT=SNP
5	101838049	rs10062241	G	A	100	PASS	AC=696;AF=0.138978;AN=5008;NS=2504;DP=16815;EAS_AF=0.1478;AMR_AF=0.1412;AFR_AF=0.0182;EUR_AF=0.2744;SAS_AF=0.1524;AA=G|||;VT=SNP
5	101838370	rs6869014	G	A	100	PASS	AC=2950;AF=0.589058;AN=5008;NS=2504;DP=18473;EAS_AF=0.4544;AMR_AF=0.5375;AFR_AF=0.6906;EUR_AF=0.6511;SAS_AF=0.5634;AA=A|||;VT=SNP
5	101840103	rs62371036	C	A	100	PASS	AC=699;AF=0.139577;AN=5008;NS=2504;DP=20754;EAS_AF=0.1478;AMR_AF=0.1455;AFR_AF=0.0182;EUR_AF=0.2744;SAS_AF=0.1524;AA=C|||;VT=SNP
5	101840122	rs72779999	T	G	100	PASS	AC=584;AF=0.116613;AN=5008;NS=2504;DP=20720;EAS_AF=0.0159;AMR_AF=0.1153;AFR_AF=0.2496;EUR_AF=0.0875;SAS_AF=0.0716;AA=G|||;VT=SNP
5	101840262	rs72780002	T	C	100	PASS	AC=370;AF=0.0738818;AN=5008;NS=2504;DP=18776;EAS_AF=0.0159;AMR_AF=0.1052;AFR_AF=0.1188;EUR_AF=0.0736;SAS_AF=0.0511;AA=T|||;VT=SNP
5	101840290	rs72781803	G	A	100	PASS	AC=419;AF=0.0836661;AN=5008;NS=2504;DP=18128;EAS_AF=0.0159;AMR_AF=0.1081;AFR_AF=0.1467;EUR_AF=0.0825;SAS_AF=0.0521;AA=G|||;VT=SNP
5	101841169	rs10063454	T	C	100	PASS	AC=2949;AF=0.588858;AN=5008;NS=2504;DP=18167;EAS_AF=0.4554;AMR_AF=0.5403;AFR_AF=0.6846;EUR_AF=0.6511;SAS_AF=0.5675;AA=C|||;VT=SNP
5	101841549	rs6887559	C	T	100	PASS	AC=370;AF=0.0738818;AN=5008;NS=2504;DP=18211;EAS_AF=0.0159;AMR_AF=0.1052;AFR_AF=0.1188;EUR_AF=0.0736;SAS_AF=0.0511;AA=C|||;VT=SNP
5	101841750	rs6886703	G	C	100	PASS	AC=369;AF=0.0736821;AN=5008;NS=2504;DP=18531;EAS_AF=0.0159;AMR_AF=0.1037;AFR_AF=0.1188;EUR_AF=0.0736;SAS_AF=0.0511;AA=G|||;VT=SNP
5	101841939	rs6887045	G	A	100	PASS	AC=369;AF=0.0736821;AN=5008;NS=2504;DP=19921;EAS_AF=0.0159;AMR_AF=0.1037;AFR_AF=0.1188;EUR_AF=0.0736;SAS_AF=0.0511;AA=g|||;VT=SNP
5	101842059	rs17151486	A	T	100	PASS	AC=418;AF=0.0834665;AN=5008;NS=2504;DP=18984;EAS_AF=0.0159;AMR_AF=0.1066;AFR_AF=0.1467;EUR_AF=0.0825;SAS_AF=0.0521;AA=A|||;VT=SNP
5	101842109	rs17151490	G	A	100	PASS	AC=369;AF=0.0736821;AN=5008;NS=2504;DP=18554;EAS_AF=0.0159;AMR_AF=0.1037;AFR_AF=0.1188;EUR_AF=0.0736;SAS_AF=0.0511;AA=G|||;VT=SNP
5	101842742	rs6892550	G	C	100	PASS	AC=370;AF=0.0738818;AN=5008;NS=2504;DP=9174;EAS_AF=0.0159;AMR_AF=0.1052;AFR_AF=0.1188;EUR_AF=0.0736;SAS_AF=0.0511;AA=G|||;VT=SNP
5	101842843	rs10040867	T	C	100	PASS	AC=776;AF=0.154952;AN=5008;NS=2504;DP=15732;EAS_AF=0.1488;AMR_AF=0.1715;AFR_AF=0.0204;EUR_AF=0.3151;SAS_AF=0.1667;AA=T|||;VT=SNP
5	101843236	rs145042311	C	T	100	PASS	AC=370;AF=0.0738818;AN=5008;NS=2504;DP=16417;EAS_AF=0.0159;AMR_AF=0.1052;AFR_AF=0.1188;EUR_AF=0.0736;SAS_AF=0.0511;AA=C|||;VT=SNP
5	101843316	rs115814914	G	A	100	PASS	AC=66;AF=0.0131789;AN=5008;NS=2504;DP=17348;EAS_AF=0.0218;AMR_AF=0.0115;AFR_AF=0.0008;EUR_AF=0.0249;SAS_AF=0.0102;AA=G|||;VT=SNP
5	101843759	rs953280	T	C	100	PASS	AC=1316;AF=0.26278;AN=5008;NS=2504;DP=18678;EAS_AF=0.2917;AMR_AF=0.2666;AFR_AF=0.1679;EUR_AF=0.2873;SAS_AF=0.3333;AA=T|||;VT=SNP
5	101844778	rs10070289	T	C	100	PASS	AC=419;AF=0.0836661;AN=5008;NS=2504;DP=17728;EAS_AF=0.0159;AMR_AF=0.1081;AFR_AF=0.1467;EUR_AF=0.0825;SAS_AF=0.0521;AA=T|||;VT=SNP
5	101844944	rs56046942	T	C	100	PASS	AC=155;AF=0.0309505;AN=5008;NS=2504;DP=17215;EAS_AF=0.0169;AMR_AF=0.0231;AFR_AF=0.0363;EUR_AF=0.0268;SAS_AF=0.0481;AA=T|||;VT=SNP
5	101847509	rs6596500	T	G	100	PASS	AC=921;AF=0.183906;AN=5008;NS=2504;DP=19049;EAS_AF=0.0159;AMR_AF=0.1297;AFR_AF=0.4924;EUR_AF=0.0885;SAS_AF=0.0767;AA=G|||;VT=SNP
5	101849191	rs17151574	C	T	100	PASS	AC=589;AF=0.117612;AN=5008;NS=2504;DP=20497;EAS_AF=0.0159;AMR_AF=0.1153;AFR_AF=0.2526;EUR_AF=0.0885;SAS_AF=0.0716;AA=T|||;VT=SNP
5	101849494	rs7703692	C	T	100	PASS	AC=921;AF=0.183906;AN=5008;NS=2504;DP=21484;EAS_AF=0.0179;AMR_AF=0.1297;AFR_AF=0.4917;EUR_AF=0.0885;SAS_AF=0.0757;AA=T|||;VT=SNP
5	101850019	rs10515329	G	T	100	PASS	AC=371;AF=0.0740815;AN=5008;NS=2504;DP=19259;EAS_AF=0.0159;AMR_AF=0.1052;AFR_AF=0.1188;EUR_AF=0.0746;SAS_AF=0.0511;AA=G|||;VT=SNP
5	101850042	rs10515328	C	T	100	PASS	AC=917;AF=0.183107;AN=5008;NS=2504;DP=19443;EAS_AF=0.0159;AMR_AF=0.1297;AFR_AF=0.4902;EUR_AF=0.0885;SAS_AF=0.0757;AA=T|||;VT=SNP
5	101850871	rs17151608	T	C	100	PASS	AC=90;AF=0.0179712;AN=5008;NS=2504;DP=17113;EAS_AF=0.0248;AMR_AF=0.0043;AFR_AF=0;EUR_AF=0.0149;SAS_AF=0.0481;AA=T|||;VT=SNP
5	101851094	rs6596501	T	C	100	PASS	AC=2961;AF=0.591254;AN=5008;NS=2504;DP=18702;EAS_AF=0.4554;AMR_AF=0.5418;AFR_AF=0.6936;EUR_AF=0.6511;SAS_AF=0.5665;AA=G|||;VT=SNP
5	101852287	rs116712401	C	T	100	PASS	AC=66;AF=0.0131789;AN=5008;NS=2504;DP=17402;EAS_AF=0.0218;AMR_AF=0.0115;AFR_AF=0.0008;EUR_AF=0.0249;SAS_AF=0.0102;AA=C|||;VT=SNP
5	101852441	rs10044449	T	A	100	PASS	AC=704;AF=0.140575;AN=5008;NS=2504;DP=18754;EAS_AF=0.1488;AMR_AF=0.1427;AFR_AF=0.0204;EUR_AF=0.2744;SAS_AF=0.1554;AA=T|||;VT=SNP
5	101852560	rs17151648	C	G	100	PASS	AC=919;AF=0.183506;AN=5008;NS=2504;DP=16997;EAS_AF=0.0159;AMR_AF=0.1297;AFR_AF=0.4917;EUR_AF=0.0885;SAS_AF=0.0757;AA=G|||;VT=SNP
5	101852657	rs17151651	T	C	100	PASS	AC=919;AF=0.183506;AN=5008;NS=2504;DP=17342;EAS_AF=0.0159;AMR_AF=0.1297;AFR_AF=0.4917;EUR_AF=0.0885;SAS_AF=0.0757;AA=C|||;VT=SNP
5	101853859	rs144493343	G	A	100	PASS	AC=369;AF=0.0736821;AN=5008;NS=2504;DP=13701;EAS_AF=0.0149;AMR_AF=0.1052;AFR_AF=0.1188;EUR_AF=0.0736;SAS_AF=0.0511;AA=G|||;VT=SNP
5	101854414	rs73776963	C	T	100	PASS	AC=155;AF=0.0309505;AN=5008;NS=2504;DP=19137;EAS_AF=0.0169;AMR_AF=0.0231;AFR_AF=0.0363;EUR_AF=0.0268;SAS_AF=0.0481;AA=C|||;VT=SNP
5	101854975	rs10078558	A	T	100	PASS	AC=370;AF=0.0738818;AN=5008;NS=2504;DP=18959;EAS_AF=0.0159;AMR_AF=0.1052;AFR_AF=0.1188;EUR_AF=0.0736;SAS_AF=0.0511;AA=A|||;VT=SNP
5	101856944	rs6871899	G	A	100	PASS	AC=2962;AF=0.591454;AN=5008;NS=2504;DP=16254;EAS_AF=0.4633;AMR_AF=0.5375;AFR_AF=0.6914;EUR_AF=0.6501;SAS_AF=0.5665;AA=A|||;VT=SNP
5	101858262	rs55736313	C	A	100	PASS	AC=352;AF=0.0702875;AN=5008;NS=2504;DP=18458;EAS_AF=0.0159;AMR_AF=0.1052;AFR_AF=0.1051;EUR_AF=0.0736;SAS_AF=0.0511;AA=C|||;VT=SNP
5	101858706	rs61522296	T	A	100	PASS	AC=768;AF=0.153355;AN=5008;NS=2504;DP=17583;EAS_AF=0.1478;AMR_AF=0.1686;AFR_AF=0.0189;EUR_AF=0.3141;SAS_AF=0.1646;AA=T|||;VT=SNP
5	101859136	rs7728204	C	T	100	PASS	AC=589;AF=0.117612;AN=5008;NS=2504;DP=15561;EAS_AF=0.0159;AMR_AF=0.1153;AFR_AF=0.2526;EUR_AF=0.0885;SAS_AF=0.0716;AA=T|||;VT=SNP
5	101859217	rs1502843	G	T	100	PASS	AC=420;AF=0.0838658;AN=5008;NS=2504;DP=15292;EAS_AF=0.0159;AMR_AF=0.1081;AFR_AF=0.1467;EUR_AF=0.0835;SAS_AF=0.0521;AA=G|||;VT=SNP
5	101859317	rs1502844	C	T	100	PASS	AC=2963;AF=0.591653;AN=5008;NS=2504;DP=17168;EAS_AF=0.4643;AMR_AF=0.5375;AFR_AF=0.6921;EUR_AF=0.6511;SAS_AF=0.5644;AA=T|||;VT=SNP
5	101860211	rs59618134	A	G	100	PASS	AC=420;AF=0.0838658;AN=5008;NS=2504;DP=18957;EAS_AF=0.0159;AMR_AF=0.1081;AFR_AF=0.1467;EUR_AF=0.0835;SAS_AF=0.0521;AA=A|||;VT=SNP
5	101860552	rs113011681	A	G	100	PASS	AC=155;AF=0.0309505;AN=5008;NS=2504;DP=20921;EAS_AF=0.0169;AMR_AF=0.0231;AFR_AF=0.0363;EUR_AF=0.0268;SAS_AF=0.0481;AA=A|||;VT=SNP
5	101860559	rs56756888	T	A	100	PASS	AC=371;AF=0.0740815;AN=5008;NS=2504;DP=20960;EAS_AF=0.0159;AMR_AF=0.1052;AFR_AF=0.1188;EUR_AF=0.0746;SAS_AF=0.0511;AA=T|||;VT=SNP
5	101860882	rs10463983	G	A	100	PASS	AC=2959;AF=0.590855;AN=5008;NS=2504;DP=19532;EAS_AF=0.4653;AMR_AF=0.5375;AFR_AF=0.6899;EUR_AF=0.6501;SAS_AF=0.5634;AA=A|||;VT=SNP
5	101861589	rs10479223	A	G	100	PASS	AC=278;AF=0.0555112;AN=5008;NS=2504;DP=17193;EAS_AF=0.0159;AMR_AF=0.0447;AFR_AF=0.1051;EUR_AF=0.0666;SAS_AF=0.0256;AA=A|||;VT=SNP
5	101861678	rs10479224	T	C	100	PASS	AC=371;AF=0.0740815;AN=5008;NS=2504;DP=17558;EAS_AF=0.0159;AMR_AF=0.1052;AFR_AF=0.1188;EUR_AF=0.0746;SAS_AF=0.0511;AA=T|||;VT=SNP
5	101862704	rs6891766	T	C	100	PASS	AC=2974;AF=0.59385;AN=5008;NS=2504;DP=15510;EAS_AF=0.4692;AMR_AF=0.5375;AFR_AF=0.6929;EUR_AF=0.6571;SAS_AF=0.5634;AA=C|||;VT=SNP
5	101862866	rs10479225	T	C	100	PASS	AC=768;AF=0.153355;AN=5008;NS=2504;DP=16921;EAS_AF=0.1478;AMR_AF=0.1671;AFR_AF=0.0204;EUR_AF=0.3141;SAS_AF=0.1636;AA=T|||;VT=SNP
5	101863839	rs62369688	C	T	100	PASS	AC=696;AF=0.138978;AN=5008;NS=2504;DP=16491;EAS_AF=0.1478;AMR_AF=0.1412;AFR_AF=0.0189;EUR_AF=0.2753;SAS_AF=0.1503;AA=c|||;VT=SNP
5	101864034	rs1502851	A	G	100	PASS	AC=3300;AF=0.658946;AN=5008;NS=2504;DP=16479;EAS_AF=0.5575;AMR_AF=0.6066;AFR_AF=0.6906;EUR_AF=0.7565;SAS_AF=0.6575;AA=G|||;VT=SNP
5	101864219	rs1502850	G	C	100	PASS	AC=810;AF=0.161741;AN=5008;NS=2504;DP=18451;EAS_AF=0.0159;AMR_AF=0.1282;AFR_AF=0.4281;EUR_AF=0.0835;SAS_AF=0.0562;AA=G|||;VT=SNP
5	101865789	rs12332575	C	A	100	PASS	AC=790;AF=0.157748;AN=5008;NS=2504;DP=17084;EAS_AF=0.1756;AMR_AF=0.1455;AFR_AF=0.0197;EUR_AF=0.2883;SAS_AF=0.2004;AA=C|||;VT=SNP
5	101866862	rs9885011	A	G	100	PASS	AC=784;AF=0.15655;AN=5008;NS=2504;DP=17201;EAS_AF=0.1756;AMR_AF=0.1441;AFR_AF=0.0151;EUR_AF=0.2863;SAS_AF=0.2035;AA=A|||;VT=SNP
5	101866873	rs58377143	C	T	100	PASS	AC=385;AF=0.076877;AN=5008;NS=2504;DP=16873;EAS_AF=0.0823;AMR_AF=0.0389;AFR_AF=0.1127;EUR_AF=0.0338;SAS_AF=0.0941;AA=C|||;VT=SNP
5	101867396	rs6864567	C	T	100	PASS	AC=1136;AF=0.226837;AN=5008;NS=2504;DP=18340;EAS_AF=0.1756;AMR_AF=0.1585;AFR_AF=0.2458;EUR_AF=0.2992;SAS_AF=0.228;AA=T|||;VT=SNP
5	101867571	rs62369689	T	G	100	PASS	AC=787;AF=0.157149;AN=5008;NS=2504;DP=15756;EAS_AF=0.1756;AMR_AF=0.1427;AFR_AF=0.0197;EUR_AF=0.2843;SAS_AF=0.2035;AA=T|||;VT=SNP
5	101867877	rs9327861	G	A	100	PASS	AC=785;AF=0.156749;AN=5008;NS=2504;DP=15396;EAS_AF=0.1766;AMR_AF=0.1427;AFR_AF=0.0174;EUR_AF=0.2843;SAS_AF=0.2035;AA=g|||;VT=SNP
5	101869154	rs9327862	T	C	100	PASS	AC=3301;AF=0.659145;AN=5008;NS=2504;DP=19852;EAS_AF=0.5704;AMR_AF=0.611;AFR_AF=0.6755;EUR_AF=0.7535;SAS_AF=0.6656;AA=C|||;VT=SNP
5	101870822	rs35506458	G	A	100	PASS	AC=1479;AF=0.295327;AN=5008;NS=2504;DP=14670;EAS_AF=0.4296;AMR_AF=0.3703;AFR_AF=0.1626;EUR_AF=0.2465;SAS_AF=0.3333;AA=G|||;VT=SNP
5	101871069	rs9327863	A	T	100	PASS	AC=2738;AF=0.546725;AN=5008;NS=2504;DP=13791;EAS_AF=0.3948;AMR_AF=0.5259;AFR_AF=0.6838;EUR_AF=0.5795;SAS_AF=0.499;AA=A|||;VT=SNP
5	101871127	rs12654931	A	T	100	PASS	AC=589;AF=0.117612;AN=5008;NS=2504;DP=15302;EAS_AF=0.1746;AMR_AF=0.0879;AFR_AF=0.0106;EUR_AF=0.174;SAS_AF=0.1667;AA=A|||;VT=SNP
5	101871853	rs6872759	T	A	100	PASS	AC=3299;AF=0.658746;AN=5008;NS=2504;DP=17621;EAS_AF=0.5694;AMR_AF=0.611;AFR_AF=0.6747;EUR_AF=0.7525;SAS_AF=0.6667;AA=A|||;VT=SNP
5	101872137	rs6891258	G	A	100	PASS	AC=941;AF=0.187899;AN=5008;NS=2504;DP=16580;EAS_AF=0.1746;AMR_AF=0.1066;AFR_AF=0.2368;EUR_AF=0.1889;SAS_AF=0.1922;AA=A|||;VT=SNP
5	101873164	rs10066065	A	G	100	PASS	AC=595;AF=0.11881;AN=5008;NS=2504;DP=21410;EAS_AF=0.0169;AMR_AF=0.1888;AFR_AF=0.0923;EUR_AF=0.2247;SAS_AF=0.1012;AA=A|||;VT=SNP
5	101873551	rs58631732	T	C	100	PASS	AC=943;AF=0.188299;AN=5008;NS=2504;DP=20500;EAS_AF=0.1746;AMR_AF=0.1037;AFR_AF=0.2398;EUR_AF=0.1889;SAS_AF=0.1922;AA=C|||;VT=SNP
5	101874055	rs12657079	T	C	100	PASS	AC=676;AF=0.134984;AN=5008;NS=2504;DP=17102;EAS_AF=0.1756;AMR_AF=0.0663;AFR_AF=0.1256;EUR_AF=0.1352;SAS_AF=0.1544;AA=T|||;VT=SNP
5	101874149	rs12654542	C	T	100	PASS	AC=518;AF=0.103435;AN=5008;NS=2504;DP=17799;EAS_AF=0.1746;AMR_AF=0.0562;AFR_AF=0.0121;EUR_AF=0.1352;SAS_AF=0.1544;AA=C|||;VT=SNP
5	101874597	rs12654630	C	T	100	PASS	AC=518;AF=0.103435;AN=5008;NS=2504;DP=17638;EAS_AF=0.1746;AMR_AF=0.0562;AFR_AF=0.0121;EUR_AF=0.1352;SAS_AF=0.1544;AA=C|||;VT=SNP
5	101874794	rs62369693	C	T	100	PASS	AC=860;AF=0.171725;AN=5008;NS=2504;DP=18968;EAS_AF=0.1746;AMR_AF=0.0735;AFR_AF=0.2322;EUR_AF=0.1501;SAS_AF=0.1789;AA=T|||;VT=SNP
5	101876929	rs1393625	A	G	100	PASS	AC=861;AF=0.171925;AN=5008;NS=2504;DP=20512;EAS_AF=0.1746;AMR_AF=0.1729;AFR_AF=0.0212;EUR_AF=0.3231;SAS_AF=0.2168;AA=A|||;VT=SNP
5	101876951	rs1393624	A	G	100	PASS	AC=861;AF=0.171925;AN=5008;NS=2504;DP=20523;EAS_AF=0.1746;AMR_AF=0.1729;AFR_AF=0.0212;EUR_AF=0.3231;SAS_AF=0.2168;AA=A|||;VT=SNP
5	101877132	rs10463984	G	A	100	PASS	AC=1429;AF=0.285343;AN=5008;NS=2504;DP=18391;EAS_AF=0.378;AMR_AF=0.3012;AFR_AF=0.0998;EUR_AF=0.34;SAS_AF=0.3732;AA=G|||;VT=SNP
5	101877499	rs924681	A	T	100	PASS	AC=1199;AF=0.239417;AN=5008;NS=2504;DP=20582;EAS_AF=0.1746;AMR_AF=0.1888;AFR_AF=0.239;EUR_AF=0.338;SAS_AF=0.2413;AA=T|||;VT=SNP
5	101878240	rs7735587	C	T	100	PASS	AC=1677;AF=0.334864;AN=5008;NS=2504;DP=17284;EAS_AF=0.378;AMR_AF=0.3444;AFR_AF=0.2231;EUR_AF=0.3807;SAS_AF=0.3875;AA=C|||;VT=SNP
5	101878418	rs12653822	C	T	100	PASS	AC=799;AF=0.159545;AN=5008;NS=2504;DP=15076;EAS_AF=0.1746;AMR_AF=0.1412;AFR_AF=0.0295;EUR_AF=0.2843;SAS_AF=0.2045;AA=T|||;VT=SNP
5	101878621	rs10072508	G	C	100	PASS	AC=775;AF=0.154752;AN=5008;NS=2504;DP=17204;EAS_AF=0.1746;AMR_AF=0.1412;AFR_AF=0.0113;EUR_AF=0.2843;SAS_AF=0.2045;AA=G|||;VT=SNP
5	101878923	rs10072703	G	A	100	PASS	AC=779;AF=0.155551;AN=5008;NS=2504;DP=18516;EAS_AF=0.1746;AMR_AF=0.1412;AFR_AF=0.0144;EUR_AF=0.2843;SAS_AF=0.2045;AA=G|||;VT=SNP
5	101880288	rs7708617	C	A	100	PASS	AC=1112;AF=0.222045;AN=5008;NS=2504;DP=17301;EAS_AF=0.1746;AMR_AF=0.1571;AFR_AF=0.2307;EUR_AF=0.2992;SAS_AF=0.226;AA=A|||;VT=SNP
5	101880713	rs924680	A	C	100	PASS	AC=776;AF=0.154952;AN=5008;NS=2504;DP=18707;EAS_AF=0.1746;AMR_AF=0.1412;AFR_AF=0.0144;EUR_AF=0.2843;SAS_AF=0.2014;AA=A|||;VT=SNP
5	101880715	rs924679	T	G	100	PASS	AC=776;AF=0.154952;AN=5008;NS=2504;DP=18782;EAS_AF=0.1746;AMR_AF=0.1412;AFR_AF=0.0144;EUR_AF=0.2843;SAS_AF=0.2014;AA=T|||;VT=SNP
5	101881166	rs6596505	A	T	100	PASS	AC=1113;AF=0.222244;AN=5008;NS=2504;DP=14522;EAS_AF=0.1746;AMR_AF=0.1571;AFR_AF=0.2315;EUR_AF=0.2992;SAS_AF=0.226;AA=T|||;VT=SNP
5	101881380	rs6596506	A	T	100	PASS	AC=1113;AF=0.222244;AN=5008;NS=2504;DP=11467;EAS_AF=0.1746;AMR_AF=0.1571;AFR_AF=0.2315;EUR_AF=0.2992;SAS_AF=0.226;AA=T|||;VT=SNP
5	101881631	rs17334032	G	C	100	PASS	AC=774;AF=0.154553;AN=5008;NS=2504;DP=12280;EAS_AF=0.1746;AMR_AF=0.1412;AFR_AF=0.0129;EUR_AF=0.2843;SAS_AF=0.2014;AA=G|||;VT=SNP
5	101882632	rs79743567	T	G	100	PASS	AC=293;AF=0.0585064;AN=5008;NS=2504;DP=17746;EAS_AF=0.0169;AMR_AF=0.0764;AFR_AF=0.0938;EUR_AF=0.0517;SAS_AF=0.0481;AA=T|||;VT=SNP
5	101883087	rs17334060	C	T	100	PASS	AC=1111;AF=0.221845;AN=5008;NS=2504;DP=18079;EAS_AF=0.1746;AMR_AF=0.1571;AFR_AF=0.2292;EUR_AF=0.2992;SAS_AF=0.227;AA=T|||;VT=SNP
5	101885772	rs10051203	C	T	100	PASS	AC=773;AF=0.154353;AN=5008;NS=2504;DP=20711;EAS_AF=0.1746;AMR_AF=0.1412;AFR_AF=0.0113;EUR_AF=0.2843;SAS_AF=0.2025;AA=C|||;VT=SNP
5	101886112	rs6596507	G	T	100	PASS	AC=342;AF=0.0682907;AN=5008;NS=2504;DP=20442;EAS_AF=0.0169;AMR_AF=0.0793;AFR_AF=0.1309;EUR_AF=0.0517;SAS_AF=0.046;AA=G|||;VT=SNP
5	101887158	rs12653030	C	T	100	PASS	AC=773;AF=0.154353;AN=5008;NS=2504;DP=16546;EAS_AF=0.1746;AMR_AF=0.1412;AFR_AF=0.0113;EUR_AF=0.2843;SAS_AF=0.2025;AA=C|||;VT=SNP
5	101887396	rs12653088	C	A	100	PASS	AC=773;AF=0.154353;AN=5008;NS=2504;DP=17102;EAS_AF=0.1746;AMR_AF=0.1412;AFR_AF=0.0113;EUR_AF=0.2843;SAS_AF=0.2025;AA=C|||;VT=SNP
5	101887714	rs11242473	A	G	100	PASS	AC=3132;AF=0.625399;AN=5008;NS=2504;DP=23968;EAS_AF=0.5685;AMR_AF=0.585;AFR_AF=0.5832;EUR_AF=0.7306;SAS_AF=0.6616;AA=G|||;VT=SNP
5	101888052	rs28610141	G	A	100	PASS	AC=365;AF=0.0728834;AN=5008;NS=2504;DP=21516;EAS_AF=0.0169;AMR_AF=0.0807;AFR_AF=0.1377;EUR_AF=0.0596;SAS_AF=0.0511;AA=g|||;VT=SNP
5	101888858	rs7734221	G	A	100	PASS	AC=596;AF=0.11901;AN=5008;NS=2504;DP=17093;EAS_AF=0.0169;AMR_AF=0.0937;AFR_AF=0.2867;EUR_AF=0.0656;SAS_AF=0.0706;AA=G|||;VT=SNP
5	101889353	rs76294011	T	C	100	PASS	AC=341;AF=0.0680911;AN=5008;NS=2504;DP=12633;EAS_AF=0.0169;AMR_AF=0.0793;AFR_AF=0.1309;EUR_AF=0.0507;SAS_AF=0.046;AA=T|||;VT=SNP
5	101889942	rs1875632	C	T	100	PASS	AC=3268;AF=0.652556;AN=5008;NS=2504;DP=14840;EAS_AF=0.5685;AMR_AF=0.5893;AFR_AF=0.6838;EUR_AF=0.7306;SAS_AF=0.6616;AA=T|||;VT=SNP
5	101890273	rs3105230	T	C	100	PASS	AC=1682;AF=0.335863;AN=5008;NS=2504;DP=17821;EAS_AF=0.377;AMR_AF=0.3444;AFR_AF=0.2247;EUR_AF=0.3807;SAS_AF=0.3916;AA=T|||;VT=SNP
5	101890364	rs1502839	T	C	100	PASS	AC=3168;AF=0.632588;AN=5008;NS=2504;DP=17899;EAS_AF=0.5833;AMR_AF=0.5807;AFR_AF=0.5711;EUR_AF=0.7306;SAS_AF=0.7025;AA=C|||;VT=SNP
5	101890779	rs12657044	A	T	100	PASS	AC=776;AF=0.154952;AN=5008;NS=2504;DP=19476;EAS_AF=0.1746;AMR_AF=0.1412;AFR_AF=0.0144;EUR_AF=0.2833;SAS_AF=0.2025;AA=A|||;VT=SNP
5	101891174	rs3105231	C	T	100	PASS	AC=3112;AF=0.621406;AN=5008;NS=2504;DP=18509;EAS_AF=0.5685;AMR_AF=0.5807;AFR_AF=0.5703;EUR_AF=0.7306;SAS_AF=0.6616;AA=T|||;VT=SNP
5	101891426	rs10078142	G	A	100	PASS	AC=1427;AF=0.284944;AN=5008;NS=2504;DP=20440;EAS_AF=0.1915;AMR_AF=0.2363;AFR_AF=0.3419;EUR_AF=0.3489;SAS_AF=0.273;AA=g|||;VT=SNP
5	101891668	rs10073195	T	C	100	PASS	AC=1426;AF=0.284744;AN=5008;NS=2504;DP=18640;EAS_AF=0.1915;AMR_AF=0.2363;AFR_AF=0.3411;EUR_AF=0.3489;SAS_AF=0.273;AA=C|||;VT=SNP
5	101891771	rs1910288	C	T	100	PASS	AC=772;AF=0.154153;AN=5008;NS=2504;DP=21159;EAS_AF=0.1746;AMR_AF=0.1412;AFR_AF=0.0113;EUR_AF=0.2833;SAS_AF=0.2025;AA=C|||;VT=SNP
5	101891926	rs1910289	C	T	100	PASS	AC=1426;AF=0.284744;AN=5008;NS=2504;DP=20664;EAS_AF=0.1915;AMR_AF=0.2363;AFR_AF=0.3411;EUR_AF=0.3489;SAS_AF=0.273;AA=T|||;VT=SNP
5	101891951	rs1910290	T	C	100	PASS	AC=778;AF=0.155351;AN=5008;NS=2504;DP=20111;EAS_AF=0.1746;AMR_AF=0.1427;AFR_AF=0.0151;EUR_AF=0.2833;SAS_AF=0.2025;AA=T|||;VT=SNP
5	101892035	rs1910291	G	T	100	PASS	AC=1425;AF=0.284545;AN=5008;NS=2504;DP=20602;EAS_AF=0.1915;AMR_AF=0.2349;AFR_AF=0.3411;EUR_AF=0.3489;SAS_AF=0.273;AA=T|||;VT=SNP
5	101892085	rs79265606	C	T	100	PASS	AC=593;AF=0.118411;AN=5008;NS=2504;DP=21240;EAS_AF=0.0169;AMR_AF=0.0937;AFR_AF=0.2844;EUR_AF=0.0656;SAS_AF=0.0706;AA=C|||;VT=SNP
5	101892432	rs7737678	A	G	100	PASS	AC=1427;AF=0.284944;AN=5008;NS=2504;DP=19552;EAS_AF=0.1915;AMR_AF=0.2363;AFR_AF=0.3411;EUR_AF=0.3489;SAS_AF=0.274;AA=G|||;VT=SNP
5	101893213	rs10077046	T	G	100	PASS	AC=341;AF=0.0680911;AN=5008;NS=2504;DP=18254;EAS_AF=0.0169;AMR_AF=0.0793;AFR_AF=0.1309;EUR_AF=0.0507;SAS_AF=0.046;AA=T|||;VT=SNP
5	101893255	rs10067911	C	T	100	PASS	AC=776;AF=0.154952;AN=5008;NS=2504;DP=17161;EAS_AF=0.1746;AMR_AF=0.1412;AFR_AF=0.0144;EUR_AF=0.2833;SAS_AF=0.2025;AA=C|||;VT=SNP
5	101893436	rs2400806	C	T	100	PASS	AC=833;AF=0.166334;AN=5008;NS=2504;DP=19419;EAS_AF=0.1746;AMR_AF=0.1427;AFR_AF=0.0567;EUR_AF=0.2833;SAS_AF=0.2025;AA=T|||;VT=SNP
5	101894631	rs56256048	G	C	100	PASS	AC=776;AF=0.154952;AN=5008;NS=2504;DP=16693;EAS_AF=0.1746;AMR_AF=0.1412;AFR_AF=0.0144;EUR_AF=0.2833;SAS_AF=0.2025;AA=G|||;VT=SNP
5	101895753	rs10042544	T	C	100	PASS	AC=778;AF=0.155351;AN=5008;NS=2504;DP=19717;EAS_AF=0.1746;AMR_AF=0.1412;AFR_AF=0.0144;EUR_AF=0.2833;SAS_AF=0.2045;AA=T|||;VT=SNP
5	101896314	rs112478428	C	T	100	PASS	AC=341;AF=0.0680911;AN=5008;NS=2504;DP=21049;EAS_AF=0.0169;AMR_AF=0.0793;AFR_AF=0.1309;EUR_AF=0.0507;SAS_AF=0.046;AA=C|||;VT=SNP
5	101896394	rs57115212	A	T	100	PASS	AC=1225;AF=0.244609;AN=5008;NS=2504;DP=17712;EAS_AF=0.1915;AMR_AF=0.2248;AFR_AF=0.1952;EUR_AF=0.3489;SAS_AF=0.273;AA=A|||;VT=SNP
5	101896610	rs72781833	G	A	100	PASS	AC=1225;AF=0.244609;AN=5008;NS=2504;DP=14850;EAS_AF=0.1915;AMR_AF=0.2248;AFR_AF=0.1952;EUR_AF=0.3489;SAS_AF=0.273;AA=G|||;VT=SNP
5	101896920	rs1502840	C	A	100	PASS	AC=777;AF=0.155152;AN=5008;NS=2504;DP=10680;EAS_AF=0.1746;AMR_AF=0.1412;AFR_AF=0.0151;EUR_AF=0.2833;SAS_AF=0.2025;AA=C|||;VT=SNP
5	101898017	rs10479230	A	T	100	PASS	AC=308;AF=0.0615016;AN=5008;NS=2504;DP=18826;EAS_AF=0.0169;AMR_AF=0.0793;AFR_AF=0.1051;EUR_AF=0.0517;SAS_AF=0.046;AA=A|||;VT=SNP
5	101898184	rs7721434	C	A	100	PASS	AC=1227;AF=0.245008;AN=5008;NS=2504;DP=18646;EAS_AF=0.1915;AMR_AF=0.2248;AFR_AF=0.1959;EUR_AF=0.3489;SAS_AF=0.274;AA=C|||;VT=SNP
5	101898337	rs7721729	C	T	100	PASS	AC=1426;AF=0.284744;AN=5008;NS=2504;DP=17945;EAS_AF=0.1915;AMR_AF=0.2363;AFR_AF=0.3411;EUR_AF=0.3489;SAS_AF=0.273;AA=T|||;VT=SNP
5	101898402	rs3114586	T	G	100	PASS	AC=3266;AF=0.652157;AN=5008;NS=2504;DP=17405;EAS_AF=0.5685;AMR_AF=0.5893;AFR_AF=0.6823;EUR_AF=0.7306;SAS_AF=0.6616;AA=G|||;VT=SNP
5	101898675	rs3105232	T	A	100	PASS	AC=1042;AF=0.208067;AN=5008;NS=2504;DP=17292;EAS_AF=0.2579;AMR_AF=0.2536;AFR_AF=0.0265;EUR_AF=0.2863;SAS_AF=0.2894;AA=T|||;VT=SNP
5	101899827	rs7727968	C	T	100	PASS	AC=341;AF=0.0680911;AN=5008;NS=2504;DP=18277;EAS_AF=0.0169;AMR_AF=0.0793;AFR_AF=0.1309;EUR_AF=0.0507;SAS_AF=0.046;AA=C|||;VT=SNP
5	101900591	rs10071721	C	T	100	PASS	AC=776;AF=0.154952;AN=5008;NS=2504;DP=17434;EAS_AF=0.1746;AMR_AF=0.1412;AFR_AF=0.0144;EUR_AF=0.2833;SAS_AF=0.2025;AA=C|||;VT=SNP
5	101902035	rs3105474	T	C	100	PASS	AC=3269;AF=0.652756;AN=5008;NS=2504;DP=17934;EAS_AF=0.5685;AMR_AF=0.5893;AFR_AF=0.6838;EUR_AF=0.7316;SAS_AF=0.6616;AA=C|||;VT=SNP
5	101902408	rs7704385	G	A	100	PASS	AC=1426;AF=0.284744;AN=5008;NS=2504;DP=16903;EAS_AF=0.1915;AMR_AF=0.2363;AFR_AF=0.3411;EUR_AF=0.3489;SAS_AF=0.273;AA=A|||;VT=SNP
5	101902864	rs10053778	A	T	100	PASS	AC=1225;AF=0.244609;AN=5008;NS=2504;DP=17296;EAS_AF=0.1915;AMR_AF=0.2248;AFR_AF=0.1952;EUR_AF=0.3489;SAS_AF=0.273;AA=A|||;VT=SNP
5	101903993	rs1605078	A	T	100	PASS	AC=3260;AF=0.650958;AN=5008;NS=2504;DP=14331;EAS_AF=0.5685;AMR_AF=0.5893;AFR_AF=0.677;EUR_AF=0.7306;SAS_AF=0.6626;AA=T|||;VT=SNP
5	101905404	rs1604605	C	A	100	PASS	AC=1369;AF=0.273363;AN=5008;NS=2504;DP=15389;EAS_AF=0.1915;AMR_AF=0.2349;AFR_AF=0.2988;EUR_AF=0.3489;SAS_AF=0.273;AA=C|||;VT=SNP
5	101906762	rs12652310	T	C	100	PASS	AC=1427;AF=0.284944;AN=5008;NS=2504;DP=17007;EAS_AF=0.1915;AMR_AF=0.2363;AFR_AF=0.3411;EUR_AF=0.3499;SAS_AF=0.273;AA=C|||;VT=SNP
5	101907424	rs2895839	A	G	100	PASS	AC=695;AF=0.138778;AN=5008;NS=2504;DP=16652;EAS_AF=0.129;AMR_AF=0.1383;AFR_AF=0.0091;EUR_AF=0.2744;SAS_AF=0.1851;AA=A|||;VT=SNP
5	101907705	rs3105464	G	T	100	PASS	AC=3328;AF=0.664537;AN=5008;NS=2504;DP=14542;EAS_AF=0.623;AMR_AF=0.6556;AFR_AF=0.7753;EUR_AF=0.6183;SAS_AF=0.6115;AA=T|||;VT=SNP
5	101908121	rs12653423	T	C	100	PASS	AC=776;AF=0.154952;AN=5008;NS=2504;DP=16035;EAS_AF=0.1746;AMR_AF=0.1412;AFR_AF=0.0144;EUR_AF=0.2833;SAS_AF=0.2025;AA=T|||;VT=SNP
5	101908795	rs78777703	C	T	100	PASS	AC=651;AF=0.129992;AN=5008;NS=2504;DP=19282;EAS_AF=0.0169;AMR_AF=0.0951;AFR_AF=0.3268;EUR_AF=0.0666;SAS_AF=0.0706;AA=T|||;VT=SNP
5	101908976	rs12659295	C	T	100	PASS	AC=842;AF=0.168131;AN=5008;NS=2504;DP=17432;EAS_AF=0.1746;AMR_AF=0.1455;AFR_AF=0.0605;EUR_AF=0.2853;SAS_AF=0.2025;AA=C|||;VT=SNP
5	101909268	rs12653584	A	T	100	PASS	AC=927;AF=0.185104;AN=5008;NS=2504;DP=16081;EAS_AF=0.1746;AMR_AF=0.1484;AFR_AF=0.1044;EUR_AF=0.2913;SAS_AF=0.2219;AA=A|||;VT=SNP
5	101909590	rs72781838	T	C	100	PASS	AC=842;AF=0.168131;AN=5008;NS=2504;DP=14672;EAS_AF=0.1746;AMR_AF=0.1455;AFR_AF=0.0605;EUR_AF=0.2853;SAS_AF=0.2025;AA=T|||;VT=SNP
5	101909723	rs10079582	C	T	100	PASS	AC=343;AF=0.0684904;AN=5008;NS=2504;DP=15162;EAS_AF=0.0169;AMR_AF=0.0793;AFR_AF=0.1316;EUR_AF=0.0517;SAS_AF=0.046;AA=C|||;VT=SNP
5	101910330	rs10479232	T	C	100	PASS	AC=649;AF=0.129593;AN=5008;NS=2504;DP=15304;EAS_AF=0.0169;AMR_AF=0.0951;AFR_AF=0.3253;EUR_AF=0.0666;SAS_AF=0.0706;AA=C|||;VT=SNP
5	101910568	rs10479233	G	A	100	PASS	AC=649;AF=0.129593;AN=5008;NS=2504;DP=15290;EAS_AF=0.0169;AMR_AF=0.0951;AFR_AF=0.3253;EUR_AF=0.0666;SAS_AF=0.0706;AA=A|||;VT=SNP
5	101910725	rs10479234	G	T	100	PASS	AC=342;AF=0.0682907;AN=5008;NS=2504;DP=15016;EAS_AF=0.0169;AMR_AF=0.0793;AFR_AF=0.1309;EUR_AF=0.0517;SAS_AF=0.046;AA=G|||;VT=SNP
5	101910874	rs10039106	T	G	100	PASS	AC=649;AF=0.129593;AN=5008;NS=2504;DP=15836;EAS_AF=0.0169;AMR_AF=0.0951;AFR_AF=0.3253;EUR_AF=0.0666;SAS_AF=0.0706;AA=G|||;VT=SNP
5	101911163	rs3114591	G	A	100	PASS	AC=3388;AF=0.676518;AN=5008;NS=2504;DP=15114;EAS_AF=0.623;AMR_AF=0.6585;AFR_AF=0.8185;EUR_AF=0.6203;SAS_AF=0.6104;AA=A|||;VT=SNP
5	101911412	rs76413294	T	C	100	PASS	AC=342;AF=0.0682907;AN=5008;NS=2504;DP=13362;EAS_AF=0.0169;AMR_AF=0.0793;AFR_AF=0.1309;EUR_AF=0.0517;SAS_AF=0.046;AA=T|||;VT=SNP
5	101911597	rs10039237	A	G	100	PASS	AC=696;AF=0.138978;AN=5008;NS=2504;DP=11581;EAS_AF=0.13;AMR_AF=0.1383;AFR_AF=0.0091;EUR_AF=0.2744;SAS_AF=0.1851;AA=A|||;VT=SNP
5	101911990	rs79522985	A	T	100	PASS	AC=342;AF=0.0682907;AN=5008;NS=2504;DP=16643;EAS_AF=0.0169;AMR_AF=0.0793;AFR_AF=0.1309;EUR_AF=0.0517;SAS_AF=0.046;AA=A|||;VT=SNP
5	101912172	rs3105463	C	T	100	PASS	AC=1738;AF=0.347045;AN=5008;NS=2504;DP=15784;EAS_AF=0.4306;AMR_AF=0.4107;AFR_AF=0.3169;EUR_AF=0.2684;SAS_AF=0.3374;AA=C|||;VT=SNP
5	101913825	rs60819395	A	G	100	PASS	AC=449;AF=0.0896565;AN=5008;NS=2504;DP=13197;EAS_AF=0.0169;AMR_AF=0.0836;AFR_AF=0.1808;EUR_AF=0.0656;SAS_AF=0.0706;AA=A|||;VT=SNP
5	101914033	rs17152198	C	T	100	PASS	AC=650;AF=0.129792;AN=5008;NS=2504;DP=15296;EAS_AF=0.0169;AMR_AF=0.098;AFR_AF=0.3253;EUR_AF=0.0656;SAS_AF=0.0706;AA=T|||;VT=SNP
5	101914501	rs10041536	A	T	100	PASS	AC=1499;AF=0.299321;AN=5008;NS=2504;DP=14792;EAS_AF=0.1925;AMR_AF=0.2406;AFR_AF=0.3873;EUR_AF=0.3559;SAS_AF=0.274;AA=T|||;VT=SNP
5	101914525	rs10074590	G	C	100	PASS	AC=1500;AF=0.299521;AN=5008;NS=2504;DP=15485;EAS_AF=0.1925;AMR_AF=0.2406;AFR_AF=0.3873;EUR_AF=0.3559;SAS_AF=0.2751;AA=C|||;VT=SNP
5	101914562	rs17334370	C	T	100	PASS	AC=295;AF=0.0589058;AN=5008;NS=2504;DP=16013;EAS_AF=0.0813;AMR_AF=0.036;AFR_AF=0.0635;EUR_AF=0.0278;SAS_AF=0.0777;AA=C|||;VT=SNP
5	101915129	rs6876722	G	A	100	PASS	AC=449;AF=0.0896565;AN=5008;NS=2504;DP=10898;EAS_AF=0.0169;AMR_AF=0.0836;AFR_AF=0.1808;EUR_AF=0.0656;SAS_AF=0.0706;AA=G|||;VT=SNP
5	101915578	rs10051006	C	T	100	PASS	AC=590;AF=0.117812;AN=5008;NS=2504;DP=14945;EAS_AF=0.0169;AMR_AF=0.0937;AFR_AF=0.2821;EUR_AF=0.0656;SAS_AF=0.0706;AA=C|||;VT=SNP
5	101915603	rs10060403	T	A	100	PASS	AC=591;AF=0.118011;AN=5008;NS=2504;DP=14995;EAS_AF=0.0169;AMR_AF=0.0937;AFR_AF=0.2829;EUR_AF=0.0656;SAS_AF=0.0706;AA=T|||;VT=SNP
5	101917869	rs77337008	T	C	100	PASS	AC=280;AF=0.0559105;AN=5008;NS=2504;DP=20488;EAS_AF=0.0169;AMR_AF=0.0778;AFR_AF=0.0847;EUR_AF=0.0517;SAS_AF=0.046;AA=T|||;VT=SNP
5	101917919	rs77446366	C	T	100	PASS	AC=344;AF=0.0686901;AN=5008;NS=2504;DP=19340;EAS_AF=0.0198;AMR_AF=0.0793;AFR_AF=0.1309;EUR_AF=0.0507;SAS_AF=0.046;AA=C|||;VT=SNP
5	101918306	rs10479236	T	C	100	PASS	AC=1294;AF=0.258387;AN=5008;NS=2504;DP=18473;EAS_AF=0.1925;AMR_AF=0.2291;AFR_AF=0.2428;EUR_AF=0.3509;SAS_AF=0.273;AA=T|||;VT=SNP
5	101918448	rs10477819	G	A	100	PASS	AC=646;AF=0.128994;AN=5008;NS=2504;DP=18834;EAS_AF=0.0169;AMR_AF=0.0951;AFR_AF=0.3238;EUR_AF=0.0656;SAS_AF=0.0706;AA=A|||;VT=SNP
5	101919043	rs9327866	A	G	100	PASS	AC=338;AF=0.067492;AN=5008;NS=2504;DP=18821;EAS_AF=0.0169;AMR_AF=0.0793;AFR_AF=0.1271;EUR_AF=0.0517;SAS_AF=0.047;AA=A|||;VT=SNP
5	101919742	rs6882275	A	G	100	PASS	AC=1488;AF=0.297125;AN=5008;NS=2504;DP=17207;EAS_AF=0.1925;AMR_AF=0.2406;AFR_AF=0.3828;EUR_AF=0.3519;SAS_AF=0.273;AA=G|||;VT=SNP
5	101920820	rs9686862	C	T	100	PASS	AC=642;AF=0.128195;AN=5008;NS=2504;DP=17903;EAS_AF=0.0169;AMR_AF=0.0951;AFR_AF=0.3207;EUR_AF=0.0656;SAS_AF=0.0706;AA=T|||;VT=SNP
5	101922421	rs7445614	G	T	100	PASS	AC=254;AF=0.0507188;AN=5008;NS=2504;DP=21821;EAS_AF=0.0813;AMR_AF=0.0303;AFR_AF=0.0356;EUR_AF=0.0278;SAS_AF=0.0777;AA=G|||;VT=SNP
5	101922465	rs75157118	A	C	100	PASS	AC=118;AF=0.0235623;AN=5008;NS=2504;DP=21278;EAS_AF=0.0169;AMR_AF=0.013;AFR_AF=0.0212;EUR_AF=0.0437;SAS_AF=0.0204;AA=A|||;VT=SNP
5	101922590	rs1393626	A	C	100	PASS	AC=1488;AF=0.297125;AN=5008;NS=2504;DP=20975;EAS_AF=0.1925;AMR_AF=0.2406;AFR_AF=0.3828;EUR_AF=0.3519;SAS_AF=0.273;AA=C|||;VT=SNP
5	101922632	rs1393627	C	G	100	PASS	AC=1488;AF=0.297125;AN=5008;NS=2504;DP=21186;EAS_AF=0.1925;AMR_AF=0.2406;AFR_AF=0.3828;EUR_AF=0.3519;SAS_AF=0.273;AA=G|||;VT=SNP
5	101922775	rs10035158	G	T	100	PASS	AC=844;AF=0.16853;AN=5008;NS=2504;DP=19314;EAS_AF=0.1776;AMR_AF=0.1455;AFR_AF=0.059;EUR_AF=0.2863;SAS_AF=0.2025;AA=G|||;VT=SNP
5	101922839	rs1394819	C	T	100	PASS	AC=1743;AF=0.348043;AN=5008;NS=2504;DP=18583;EAS_AF=0.4306;AMR_AF=0.4107;AFR_AF=0.3207;EUR_AF=0.2684;SAS_AF=0.3374;AA=C|||;VT=SNP
5	101923665	rs55639639	A	G	100	PASS	AC=1488;AF=0.297125;AN=5008;NS=2504;DP=20312;EAS_AF=0.1925;AMR_AF=0.2406;AFR_AF=0.3828;EUR_AF=0.3519;SAS_AF=0.273;AA=G|||;VT=SNP
5	101924011	rs67082901	C	G	100	PASS	AC=185;AF=0.0369409;AN=5008;NS=2504;DP=19979;EAS_AF=0.005;AMR_AF=0.0303;AFR_AF=0.0976;EUR_AF=0.0209;SAS_AF=0.0092;AA=C|||;VT=SNP
5	101924235	rs62369727	A	C	100	PASS	AC=842;AF=0.168131;AN=5008;NS=2504;DP=18885;EAS_AF=0.1756;AMR_AF=0.1455;AFR_AF=0.059;EUR_AF=0.2863;SAS_AF=0.2025;AA=A|||;VT=SNP
5	101924774	rs3105235	T	G	100	PASS	AC=3509;AF=0.700679;AN=5008;NS=2504;DP=13125;EAS_AF=0.623;AMR_AF=0.6671;AFR_AF=0.9054;EUR_AF=0.6203;SAS_AF=0.6104;AA=G|||;VT=SNP
5	101924878	rs9687561	C	G	100	PASS	AC=447;AF=0.0892572;AN=5008;NS=2504;DP=1601;EAS_AF=0.0169;AMR_AF=0.0836;AFR_AF=0.1793;EUR_AF=0.0656;SAS_AF=0.0706;AA=C|||;VT=SNP
5	101925229	rs28674948	T	C	100	PASS	AC=1487;AF=0.296925;AN=5008;NS=2504;DP=13295;EAS_AF=0.1925;AMR_AF=0.2406;AFR_AF=0.382;EUR_AF=0.3519;SAS_AF=0.273;AA=C|||;VT=SNP
5	101925961	rs1995572	C	T	100	PASS	AC=3402;AF=0.679313;AN=5008;NS=2504;DP=16148;EAS_AF=0.628;AMR_AF=0.6585;AFR_AF=0.8253;EUR_AF=0.6203;SAS_AF=0.6104;AA=T|||;VT=SNP
5	101926363	rs13361792	G	A	100	PASS	AC=336;AF=0.0670927;AN=5008;NS=2504;DP=16614;EAS_AF=0.0169;AMR_AF=0.0793;AFR_AF=0.1271;EUR_AF=0.0507;SAS_AF=0.046;AA=G|||;VT=SNP
5	101926437	rs13357560	C	T	100	PASS	AC=336;AF=0.0670927;AN=5008;NS=2504;DP=17884;EAS_AF=0.0169;AMR_AF=0.0793;AFR_AF=0.1271;EUR_AF=0.0507;SAS_AF=0.046;AA=C|||;VT=SNP
5	101926950	rs6870270	G	C	100	PASS	AC=336;AF=0.0670927;AN=5008;NS=2504;DP=19115;EAS_AF=0.0169;AMR_AF=0.0793;AFR_AF=0.1271;EUR_AF=0.0507;SAS_AF=0.046;AA=G|||;VT=SNP
5	101927339	rs3114593	G	C	100	PASS	AC=3400;AF=0.678914;AN=5008;NS=2504;DP=21018;EAS_AF=0.629;AMR_AF=0.6599;AFR_AF=0.8222;EUR_AF=0.6203;SAS_AF=0.6104;AA=C|||;VT=SNP
5	101927366	rs12655805	C	T	100	PASS	AC=842;AF=0.168131;AN=5008;NS=2504;DP=21160;EAS_AF=0.1756;AMR_AF=0.1455;AFR_AF=0.059;EUR_AF=0.2863;SAS_AF=0.2025;AA=C|||;VT=SNP
5	101927384	rs12188915	T	C	100	PASS	AC=983;AF=0.196286;AN=5008;NS=2504;DP=21105;EAS_AF=0.3363;AMR_AF=0.2579;AFR_AF=0.0113;EUR_AF=0.173;SAS_AF=0.2822;AA=T|||;VT=SNP
5	101927431	rs10479237	G	A	100	PASS	AC=447;AF=0.0892572;AN=5008;NS=2504;DP=20363;EAS_AF=0.0169;AMR_AF=0.0836;AFR_AF=0.1793;EUR_AF=0.0656;SAS_AF=0.0706;AA=G|||;VT=SNP
5	101929069	rs6885781	G	A	100	PASS	AC=646;AF=0.128994;AN=5008;NS=2504;DP=22650;EAS_AF=0.0169;AMR_AF=0.0951;AFR_AF=0.3238;EUR_AF=0.0656;SAS_AF=0.0706;AA=A|||;VT=SNP
5	101929149	rs6885940	G	T	100	PASS	AC=275;AF=0.0549121;AN=5008;NS=2504;DP=22007;EAS_AF=0.0169;AMR_AF=0.0778;AFR_AF=0.0809;EUR_AF=0.0517;SAS_AF=0.046;AA=G|||;VT=SNP
5	101929232	rs3114594	T	G	100	PASS	AC=3820;AF=0.76278;AN=5008;NS=2504;DP=17373;EAS_AF=0.7093;AMR_AF=0.7032;AFR_AF=0.969;EUR_AF=0.6511;SAS_AF=0.6963;AA=G|||;VT=SNP
5	101929429	rs10440756	T	C	100	PASS	AC=898;AF=0.179313;AN=5008;NS=2504;DP=21627;EAS_AF=0.1766;AMR_AF=0.147;AFR_AF=0.1006;EUR_AF=0.2853;SAS_AF=0.2025;AA=T|||;VT=SNP
5	101929477	rs10440757	T	C	100	PASS	AC=897;AF=0.179113;AN=5008;NS=2504;DP=21734;EAS_AF=0.1756;AMR_AF=0.147;AFR_AF=0.1006;EUR_AF=0.2853;SAS_AF=0.2025;AA=C|||;VT=SNP
5	101929505	rs10440758	A	C	100	PASS	AC=1041;AF=0.207867;AN=5008;NS=2504;DP=21552;EAS_AF=0.1766;AMR_AF=0.1571;AFR_AF=0.2035;EUR_AF=0.2853;SAS_AF=0.2025;AA=C|||;VT=SNP
5	101931105	rs10073454	C	T	100	PASS	AC=651;AF=0.129992;AN=5008;NS=2504;DP=17707;EAS_AF=0.0169;AMR_AF=0.0951;AFR_AF=0.3268;EUR_AF=0.0666;SAS_AF=0.0706;AA=T|||;VT=SNP
5	101931331	rs62369729	G	A	100	PASS	AC=840;AF=0.167732;AN=5008;NS=2504;DP=14912;EAS_AF=0.1756;AMR_AF=0.1455;AFR_AF=0.0582;EUR_AF=0.2853;SAS_AF=0.2025;AA=G|||;VT=SNP
5	101932665	rs74319280	C	T	100	PASS	AC=493;AF=0.0984425;AN=5008;NS=2504;DP=19489;EAS_AF=0.0169;AMR_AF=0.0908;AFR_AF=0.2277;EUR_AF=0.0606;SAS_AF=0.0521;AA=T|||;VT=SNP
5	101933087	rs3114595	A	G	100	PASS	AC=3472;AF=0.693291;AN=5008;NS=2504;DP=17358;EAS_AF=0.625;AMR_AF=0.6657;AFR_AF=0.9062;EUR_AF=0.6203;SAS_AF=0.5706;AA=G|||;VT=SNP
5	101933588	rs3114596	T	A	100	PASS	AC=3373;AF=0.673522;AN=5008;NS=2504;DP=16251;EAS_AF=0.624;AMR_AF=0.6599;AFR_AF=0.8351;EUR_AF=0.6203;SAS_AF=0.5706;AA=A|||;VT=SNP
5	101933831	rs1027660	A	G	100	PASS	AC=1023;AF=0.204273;AN=5008;NS=2504;DP=17880;EAS_AF=0.1657;AMR_AF=0.1527;AFR_AF=0.1846;EUR_AF=0.2873;SAS_AF=0.2219;AA=A|||;VT=SNP
5	101933857	rs77696592	G	A	100	PASS	AC=274;AF=0.0547125;AN=5008;NS=2504;DP=17673;EAS_AF=0.0169;AMR_AF=0.0764;AFR_AF=0.0802;EUR_AF=0.0517;SAS_AF=0.047;AA=g|||;VT=SNP
5	101933903	rs1027661	C	T	100	PASS	AC=3385;AF=0.675919;AN=5008;NS=2504;DP=17458;EAS_AF=0.624;AMR_AF=0.6599;AFR_AF=0.8442;EUR_AF=0.6203;SAS_AF=0.5706;AA=T|||;VT=SNP
5	101933929	rs1027662	G	A	100	PASS	AC=1715;AF=0.342452;AN=5008;NS=2504;DP=17286;EAS_AF=0.4415;AMR_AF=0.4121;AFR_AF=0.3192;EUR_AF=0.2704;SAS_AF=0.2965;AA=G|||;VT=SNP
5	101934197	rs1027663	T	C	100	PASS	AC=1912;AF=0.381789;AN=5008;NS=2504;DP=17735;EAS_AF=0.4415;AMR_AF=0.4222;AFR_AF=0.4629;EUR_AF=0.2704;SAS_AF=0.2965;AA=T|||;VT=SNP
5	101934969	rs3114597	T	C	100	PASS	AC=3373;AF=0.673522;AN=5008;NS=2504;DP=14798;EAS_AF=0.624;AMR_AF=0.6599;AFR_AF=0.8351;EUR_AF=0.6203;SAS_AF=0.5706;AA=C|||;VT=SNP
5	101935100	rs1394821	T	A	100	PASS	AC=1904;AF=0.380192;AN=5008;NS=2504;DP=14214;EAS_AF=0.4345;AMR_AF=0.4164;AFR_AF=0.4675;EUR_AF=0.2684;SAS_AF=0.2955;AA=T|||;VT=SNP
5	101935603	rs55897698	C	T	100	PASS	AC=831;AF=0.165935;AN=5008;NS=2504;DP=19765;EAS_AF=0.1657;AMR_AF=0.1441;AFR_AF=0.0613;EUR_AF=0.2833;SAS_AF=0.2025;AA=C|||;VT=SNP
5	101935865	rs56076606	T	A	100	PASS	AC=831;AF=0.165935;AN=5008;NS=2504;DP=17676;EAS_AF=0.1657;AMR_AF=0.1441;AFR_AF=0.0613;EUR_AF=0.2833;SAS_AF=0.2025;AA=T|||;VT=SNP
5	101936104	rs13355922	G	A	100	PASS	AC=829;AF=0.165535;AN=5008;NS=2504;DP=15691;EAS_AF=0.1657;AMR_AF=0.1441;AFR_AF=0.0598;EUR_AF=0.2833;SAS_AF=0.2025;AA=G|||;VT=SNP
5	101937313	rs10059604	G	A	100	PASS	AC=274;AF=0.0547125;AN=5008;NS=2504;DP=17057;EAS_AF=0.0169;AMR_AF=0.0764;AFR_AF=0.0809;EUR_AF=0.0507;SAS_AF=0.047;AA=G|||;VT=SNP
5	101937376	rs1394822	T	G	100	PASS	AC=1723;AF=0.34405;AN=5008;NS=2504;DP=17379;EAS_AF=0.4415;AMR_AF=0.4121;AFR_AF=0.3245;EUR_AF=0.2714;SAS_AF=0.2965;AA=T|||;VT=SNP
5	101937510	rs10038552	G	T	100	PASS	AC=1461;AF=0.291733;AN=5008;NS=2504;DP=16107;EAS_AF=0.1825;AMR_AF=0.2378;AFR_AF=0.3729;EUR_AF=0.3489;SAS_AF=0.274;AA=T|||;VT=SNP
5	101938458	rs3114598	G	T	100	PASS	AC=3471;AF=0.693091;AN=5008;NS=2504;DP=20246;EAS_AF=0.624;AMR_AF=0.6657;AFR_AF=0.9062;EUR_AF=0.6203;SAS_AF=0.5706;AA=T|||;VT=SNP
5	101939984	rs7714223	G	A	100	PASS	AC=1417;AF=0.282947;AN=5008;NS=2504;DP=19429;EAS_AF=0.1825;AMR_AF=0.2363;AFR_AF=0.3404;EUR_AF=0.3489;SAS_AF=0.274;AA=G|||;VT=SNP
5	101940409	rs10035511	C	T	100	PASS	AC=830;AF=0.165735;AN=5008;NS=2504;DP=19560;EAS_AF=0.1657;AMR_AF=0.1441;AFR_AF=0.0613;EUR_AF=0.2833;SAS_AF=0.2014;AA=C|||;VT=SNP
5	101940526	rs2134452	A	G	100	PASS	AC=1724;AF=0.344249;AN=5008;NS=2504;DP=18171;EAS_AF=0.4415;AMR_AF=0.4121;AFR_AF=0.3253;EUR_AF=0.2714;SAS_AF=0.2965;AA=A|||;VT=SNP
5	101941053	rs3105228	T	C	100	PASS	AC=3473;AF=0.69349;AN=5008;NS=2504;DP=16697;EAS_AF=0.625;AMR_AF=0.6657;AFR_AF=0.9062;EUR_AF=0.6203;SAS_AF=0.5716;AA=C|||;VT=SNP
5	101942816	rs192555110	T	C	100	PASS	AC=382;AF=0.076278;AN=5008;NS=2504;DP=13153;EAS_AF=0.0179;AMR_AF=0.0793;AFR_AF=0.1604;EUR_AF=0.0517;SAS_AF=0.046;AA=T|||;VT=SNP
5	101943045	rs10040591	A	G	100	PASS	AC=984;AF=0.196486;AN=5008;NS=2504;DP=17476;EAS_AF=0.1657;AMR_AF=0.1499;AFR_AF=0.1717;EUR_AF=0.2843;SAS_AF=0.2045;AA=A|||;VT=SNP
5	101943217	rs28490970	T	C	100	PASS	AC=983;AF=0.196286;AN=5008;NS=2504;DP=17421;EAS_AF=0.1657;AMR_AF=0.1499;AFR_AF=0.171;EUR_AF=0.2843;SAS_AF=0.2045;AA=T|||;VT=SNP
5	101944008	rs36059004	C	A	100	PASS	AC=1209;AF=0.241414;AN=5008;NS=2504;DP=18894;EAS_AF=0.1657;AMR_AF=0.1614;AFR_AF=0.3139;EUR_AF=0.2903;SAS_AF=0.228;AA=A|||;VT=SNP
5	101944070	rs3105486	C	G	100	PASS	AC=3403;AF=0.679513;AN=5008;NS=2504;DP=20049;EAS_AF=0.621;AMR_AF=0.6585;AFR_AF=0.8328;EUR_AF=0.6203;SAS_AF=0.6084;AA=G|||;VT=SNP
5	101944178	rs57189793	C	T	100	PASS	AC=1209;AF=0.241414;AN=5008;NS=2504;DP=20272;EAS_AF=0.1657;AMR_AF=0.1614;AFR_AF=0.3139;EUR_AF=0.2903;SAS_AF=0.228;AA=T|||;VT=SNP
5	101944332	rs60284576	T	C	100	PASS	AC=762;AF=0.152157;AN=5008;NS=2504;DP=18275;EAS_AF=0.1657;AMR_AF=0.1398;AFR_AF=0.0098;EUR_AF=0.2823;SAS_AF=0.2055;AA=T|||;VT=SNP
5	101944414	rs56170429	T	A	100	PASS	AC=985;AF=0.196685;AN=5008;NS=2504;DP=18294;EAS_AF=0.1657;AMR_AF=0.1499;AFR_AF=0.1717;EUR_AF=0.2843;SAS_AF=0.2055;AA=T|||;VT=SNP
5	101944699	rs3105485	C	T	100	PASS	AC=3001;AF=0.599241;AN=5008;NS=2504;DP=18589;EAS_AF=0.6032;AMR_AF=0.5778;AFR_AF=0.6657;EUR_AF=0.5596;SAS_AF=0.5613;AA=T|||;VT=SNP
5	101944793	rs7723461	A	G	100	PASS	AC=1210;AF=0.241613;AN=5008;NS=2504;DP=18306;EAS_AF=0.1657;AMR_AF=0.1628;AFR_AF=0.3139;EUR_AF=0.2903;SAS_AF=0.228;AA=A|||;VT=SNP
5	101946548	rs10477820	G	C	100	PASS	AC=984;AF=0.196486;AN=5008;NS=2504;DP=17393;EAS_AF=0.1657;AMR_AF=0.1499;AFR_AF=0.171;EUR_AF=0.2843;SAS_AF=0.2055;AA=G|||;VT=SNP
5	101946610	rs10477821	T	C	100	PASS	AC=834;AF=0.166534;AN=5008;NS=2504;DP=16475;EAS_AF=0.1657;AMR_AF=0.1441;AFR_AF=0.0605;EUR_AF=0.2843;SAS_AF=0.2055;AA=T|||;VT=SNP
5	101946798	rs7705924	A	G	100	PASS	AC=273;AF=0.0545128;AN=5008;NS=2504;DP=16291;EAS_AF=0.0179;AMR_AF=0.0778;AFR_AF=0.0794;EUR_AF=0.0507;SAS_AF=0.046;AA=A|||;VT=SNP
5	101947155	rs10479239	C	A	100	PASS	AC=833;AF=0.166334;AN=5008;NS=2504;DP=19054;EAS_AF=0.1657;AMR_AF=0.1441;AFR_AF=0.0605;EUR_AF=0.2843;SAS_AF=0.2045;AA=C|||;VT=SNP
5	101947558	rs995962	A	G	100	PASS	AC=3403;AF=0.679513;AN=5008;NS=2504;DP=19360;EAS_AF=0.621;AMR_AF=0.6585;AFR_AF=0.8328;EUR_AF=0.6203;SAS_AF=0.6084;AA=G|||;VT=SNP
5	101947692	rs10069964	G	A	100	PASS	AC=359;AF=0.0716853;AN=5008;NS=2504;DP=19139;EAS_AF=0.0179;AMR_AF=0.0807;AFR_AF=0.143;EUR_AF=0.0507;SAS_AF=0.046;AA=G|||;VT=SNP
5	101948181	rs3105483	C	G	100	PASS	AC=3423;AF=0.683506;AN=5008;NS=2504;DP=21665;EAS_AF=0.621;AMR_AF=0.6614;AFR_AF=0.8464;EUR_AF=0.6203;SAS_AF=0.6084;AA=G|||;VT=SNP
5	101948661	rs13190085	A	C	100	PASS	AC=914;AF=0.182508;AN=5008;NS=2504;DP=16980;EAS_AF=0.1101;AMR_AF=0.1441;AFR_AF=0.1717;EUR_AF=0.2753;SAS_AF=0.2035;AA=A|||;VT=SNP
5	101948675	rs59923859	T	C	100	PASS	AC=311;AF=0.0621006;AN=5008;NS=2504;DP=17036;EAS_AF=0.0863;AMR_AF=0.036;AFR_AF=0.0635;EUR_AF=0.0308;SAS_AF=0.0859;AA=T|||;VT=SNP
5	101949318	rs3105480	C	A	100	PASS	AC=3405;AF=0.679912;AN=5008;NS=2504;DP=19711;EAS_AF=0.621;AMR_AF=0.6599;AFR_AF=0.8366;EUR_AF=0.6203;SAS_AF=0.6043;AA=A|||;VT=SNP
5	101949992	rs3105479	G	T	100	PASS	AC=1773;AF=0.354034;AN=5008;NS=2504;DP=19133;EAS_AF=0.4375;AMR_AF=0.4164;AFR_AF=0.3381;EUR_AF=0.2694;SAS_AF=0.3323;AA=G|||;VT=SNP
5	101950292	rs6866284	C	G	100	PASS	AC=409;AF=0.0816693;AN=5008;NS=2504;DP=21192;EAS_AF=0.0179;AMR_AF=0.0836;AFR_AF=0.171;EUR_AF=0.0606;SAS_AF=0.047;AA=C|||;VT=SNP
5	101951082	rs1505421	C	T	100	PASS	AC=3406;AF=0.680112;AN=5008;NS=2504;DP=18113;EAS_AF=0.622;AMR_AF=0.6599;AFR_AF=0.8366;EUR_AF=0.6203;SAS_AF=0.6043;AA=T|||;VT=SNP
5	101951405	rs1505420	C	G	100	PASS	AC=3405;AF=0.679912;AN=5008;NS=2504;DP=18217;EAS_AF=0.621;AMR_AF=0.6585;AFR_AF=0.8328;EUR_AF=0.6223;SAS_AF=0.6084;AA=G|||;VT=SNP
5	101951568	rs13168111	A	T	100	PASS	AC=834;AF=0.166534;AN=5008;NS=2504;DP=18556;EAS_AF=0.1657;AMR_AF=0.1441;AFR_AF=0.0605;EUR_AF=0.2853;SAS_AF=0.2045;AA=A|||;VT=SNP
5	101952526	rs3105476	T	C	100	PASS	AC=1776;AF=0.354633;AN=5008;NS=2504;DP=16921;EAS_AF=0.4385;AMR_AF=0.415;AFR_AF=0.3419;EUR_AF=0.2704;SAS_AF=0.3292;AA=T|||;VT=SNP
5	101953047	rs3105477	G	A	100	PASS	AC=3417;AF=0.682308;AN=5008;NS=2504;DP=20095;EAS_AF=0.621;AMR_AF=0.6614;AFR_AF=0.8464;EUR_AF=0.6143;SAS_AF=0.6084;AA=A|||;VT=SNP
5	101953116	rs10067699	C	T	100	PASS	AC=986;AF=0.196885;AN=5008;NS=2504;DP=20654;EAS_AF=0.1657;AMR_AF=0.1499;AFR_AF=0.1725;EUR_AF=0.2843;SAS_AF=0.2055;AA=T|||;VT=SNP
5	101953698	rs1505418	C	A	100	PASS	AC=1813;AF=0.362021;AN=5008;NS=2504;DP=18079;EAS_AF=0.4375;AMR_AF=0.415;AFR_AF=0.3676;EUR_AF=0.2704;SAS_AF=0.3333;AA=C|||;VT=SNP
5	101953777	rs72781852	A	G	100	PASS	AC=111;AF=0.0221645;AN=5008;NS=2504;DP=16503;EAS_AF=0.0069;AMR_AF=0.0432;AFR_AF=0.0129;EUR_AF=0.0417;SAS_AF=0.0153;AA=A|||;VT=SNP
5	101953781	rs1505419	A	G	100	PASS	AC=1746;AF=0.348642;AN=5008;NS=2504;DP=16448;EAS_AF=0.4385;AMR_AF=0.4107;AFR_AF=0.3207;EUR_AF=0.2704;SAS_AF=0.3303;AA=A|||;VT=SNP
5	101954172	rs74329039	T	A	100	PASS	AC=269;AF=0.0537141;AN=5008;NS=2504;DP=17042;EAS_AF=0.0179;AMR_AF=0.0793;AFR_AF=0.0802;EUR_AF=0.0447;SAS_AF=0.046;AA=T|||;VT=SNP
5	101954763	rs10070269	C	T	100	PASS	AC=359;AF=0.0716853;AN=5008;NS=2504;DP=11540;EAS_AF=0.0179;AMR_AF=0.0807;AFR_AF=0.1475;EUR_AF=0.0447;SAS_AF=0.046;AA=C|||;VT=SNP
5	101955098	rs11746498	T	A	100	PASS	AC=987;AF=0.197085;AN=5008;NS=2504;DP=15869;EAS_AF=0.1657;AMR_AF=0.1499;AFR_AF=0.1725;EUR_AF=0.2843;SAS_AF=0.2065;AA=A|||;VT=SNP
5	101955199	rs3114600	T	C	100	PASS	AC=1790;AF=0.357428;AN=5008;NS=2504;DP=18440;EAS_AF=0.4375;AMR_AF=0.415;AFR_AF=0.3533;EUR_AF=0.2704;SAS_AF=0.3292;AA=T|||;VT=SNP
5	101955309	rs113796404	C	T	100	PASS	AC=354;AF=0.0706869;AN=5008;NS=2504;DP=16939;EAS_AF=0.0179;AMR_AF=0.0807;AFR_AF=0.1437;EUR_AF=0.0447;SAS_AF=0.046;AA=C|||;VT=SNP
5	101955329	rs10479240	G	A	100	PASS	AC=835;AF=0.166733;AN=5008;NS=2504;DP=17476;EAS_AF=0.1657;AMR_AF=0.1441;AFR_AF=0.0605;EUR_AF=0.2843;SAS_AF=0.2065;AA=G|||;VT=SNP
5	101955726	rs9327868	T	C	100	PASS	AC=986;AF=0.196885;AN=5008;NS=2504;DP=17931;EAS_AF=0.1657;AMR_AF=0.1499;AFR_AF=0.1717;EUR_AF=0.2843;SAS_AF=0.2065;AA=T|||;VT=SNP
5	101956215	rs1156920	G	A	100	PASS	AC=1792;AF=0.357827;AN=5008;NS=2504;DP=17825;EAS_AF=0.4375;AMR_AF=0.415;AFR_AF=0.3517;EUR_AF=0.2704;SAS_AF=0.3333;AA=G|||;VT=SNP
5	101956225	rs10043147	T	C	100	PASS	AC=986;AF=0.196885;AN=5008;NS=2504;DP=18100;EAS_AF=0.1657;AMR_AF=0.1499;AFR_AF=0.1717;EUR_AF=0.2843;SAS_AF=0.2065;AA=T|||;VT=SNP
5	101956234	rs6870113	C	T	100	PASS	AC=375;AF=0.0748802;AN=5008;NS=2504;DP=18334;EAS_AF=0.0179;AMR_AF=0.0807;AFR_AF=0.1596;EUR_AF=0.0447;SAS_AF=0.046;AA=C|||;VT=SNP
5	101957238	rs1160116	C	A	100	PASS	AC=1721;AF=0.34365;AN=5008;NS=2504;DP=17235;EAS_AF=0.4375;AMR_AF=0.4107;AFR_AF=0.3041;EUR_AF=0.2694;SAS_AF=0.3292;AA=C|||;VT=SNP
5	101959169	rs35369487	C	A	100	PASS	AC=853;AF=0.170327;AN=5008;NS=2504;DP=16103;EAS_AF=0.1657;AMR_AF=0.1455;AFR_AF=0.0734;EUR_AF=0.2843;SAS_AF=0.2065;AA=C|||;VT=SNP
5	101959192	rs982094	T	C	100	PASS	AC=1774;AF=0.354233;AN=5008;NS=2504;DP=16340;EAS_AF=0.4375;AMR_AF=0.415;AFR_AF=0.3419;EUR_AF=0.2694;SAS_AF=0.3292;AA=T|||;VT=SNP
5	101959194	rs35664711	C	T	100	PASS	AC=852;AF=0.170128;AN=5008;NS=2504;DP=16446;EAS_AF=0.1657;AMR_AF=0.1455;AFR_AF=0.0726;EUR_AF=0.2843;SAS_AF=0.2065;AA=C|||;VT=SNP
5	101959695	rs7709217	A	G	100	PASS	AC=383;AF=0.0764776;AN=5008;NS=2504;DP=19160;EAS_AF=0.0179;AMR_AF=0.0807;AFR_AF=0.1604;EUR_AF=0.0517;SAS_AF=0.046;AA=A|||;VT=SNP
5	101961823	rs1155978	G	C	100	PASS	AC=1788;AF=0.357029;AN=5008;NS=2504;DP=18029;EAS_AF=0.4385;AMR_AF=0.415;AFR_AF=0.351;EUR_AF=0.2704;SAS_AF=0.3292;AA=G|||;VT=SNP
5	101962234	rs6862833	G	A	100	PASS	AC=356;AF=0.0710863;AN=5008;NS=2504;DP=19354;EAS_AF=0.0179;AMR_AF=0.0807;AFR_AF=0.1452;EUR_AF=0.0447;SAS_AF=0.046;AA=G|||;VT=SNP
5	101963033	rs997999	C	T	100	PASS	AC=1768;AF=0.353035;AN=5008;NS=2504;DP=18139;EAS_AF=0.4375;AMR_AF=0.415;AFR_AF=0.3366;EUR_AF=0.2704;SAS_AF=0.3292;AA=C|||;VT=SNP
5	101963516	rs10515327	T	C	100	PASS	AC=848;AF=0.169329;AN=5008;NS=2504;DP=18603;EAS_AF=0.1667;AMR_AF=0.1441;AFR_AF=0.0696;EUR_AF=0.2843;SAS_AF=0.2065;AA=T|||;VT=SNP
5	101964102	rs74729906	C	T	100	PASS	AC=360;AF=0.071885;AN=5008;NS=2504;DP=20220;EAS_AF=0.0179;AMR_AF=0.0807;AFR_AF=0.1437;EUR_AF=0.0507;SAS_AF=0.046;AA=C|||;VT=SNP
5	101964458	rs1394820	T	C	100	PASS	AC=3818;AF=0.76238;AN=5008;NS=2504;DP=19018;EAS_AF=0.7083;AMR_AF=0.7032;AFR_AF=0.9705;EUR_AF=0.6511;SAS_AF=0.6933;AA=C|||;VT=SNP
5	101965043	rs7730106	C	G	100	PASS	AC=1071;AF=0.213858;AN=5008;NS=2504;DP=15100;EAS_AF=0.1667;AMR_AF=0.1571;AFR_AF=0.2118;EUR_AF=0.2903;SAS_AF=0.227;AA=C|||;VT=SNP
5	101966118	rs1505415	G	A	100	PASS	AC=1796;AF=0.358626;AN=5008;NS=2504;DP=20656;EAS_AF=0.4365;AMR_AF=0.4135;AFR_AF=0.3593;EUR_AF=0.2704;SAS_AF=0.3292;AA=G|||;VT=SNP
5	101966413	rs2202478	T	C	100	PASS	AC=2980;AF=0.595048;AN=5008;NS=2504;DP=19168;EAS_AF=0.621;AMR_AF=0.6412;AFR_AF=0.5575;EUR_AF=0.5994;SAS_AF=0.5818;AA=T|||;VT=SNP
5	101966589	rs2202477	A	G	100	PASS	AC=3416;AF=0.682109;AN=5008;NS=2504;DP=17619;EAS_AF=0.621;AMR_AF=0.6628;AFR_AF=0.8457;EUR_AF=0.6143;SAS_AF=0.6074;AA=G|||;VT=SNP
5	101966640	rs74790664	G	C	100	PASS	AC=311;AF=0.0621006;AN=5008;NS=2504;DP=16853;EAS_AF=0.0863;AMR_AF=0.036;AFR_AF=0.0635;EUR_AF=0.0308;SAS_AF=0.0859;AA=G|||;VT=SNP
5	101967207	rs10054217	T	A	100	PASS	AC=838;AF=0.167332;AN=5008;NS=2504;DP=18947;EAS_AF=0.1677;AMR_AF=0.1455;AFR_AF=0.0605;EUR_AF=0.2843;SAS_AF=0.2065;AA=T|||;VT=SNP
5	101969000	rs6873365	C	G	100	PASS	AC=1453;AF=0.290136;AN=5008;NS=2504;DP=17822;EAS_AF=0.1855;AMR_AF=0.2392;AFR_AF=0.3638;EUR_AF=0.3449;SAS_AF=0.2781;AA=C|||;VT=SNP
5	101969657	rs34018113	A	C	100	PASS	AC=837;AF=0.167133;AN=5008;NS=2504;DP=19819;EAS_AF=0.1667;AMR_AF=0.1455;AFR_AF=0.0605;EUR_AF=0.2843;SAS_AF=0.2065;AA=A|||;VT=SNP
5	101969987	rs1857803	T	C	100	PASS	AC=1901;AF=0.379593;AN=5008;NS=2504;DP=17622;EAS_AF=0.4365;AMR_AF=0.4207;AFR_AF=0.4357;EUR_AF=0.2694;SAS_AF=0.3292;AA=T|||;VT=SNP
5	101970364	rs80210579	T	C	100	PASS	AC=258;AF=0.0515176;AN=5008;NS=2504;DP=13110;EAS_AF=0.0863;AMR_AF=0.0303;AFR_AF=0.0272;EUR_AF=0.0308;SAS_AF=0.0849;AA=T|||;VT=SNP
5	101970553	rs138428347	T	C	100	PASS	AC=117;AF=0.0233626;AN=5008;NS=2504;DP=14367;EAS_AF=0.0169;AMR_AF=0.0144;AFR_AF=0.0212;EUR_AF=0.0427;SAS_AF=0.0194;AA=T|||;VT=SNP
5	101971766	rs3114606	T	C	100	PASS	AC=2029;AF=0.405152;AN=5008;NS=2504;DP=18537;EAS_AF=0.4365;AMR_AF=0.428;AFR_AF=0.5287;EUR_AF=0.2694;SAS_AF=0.3292;AA=T|||;VT=SNP
5	101971904	rs3114607	A	G	100	PASS	AC=3495;AF=0.697883;AN=5008;NS=2504;DP=19517;EAS_AF=0.621;AMR_AF=0.6686;AFR_AF=0.8979;EUR_AF=0.6203;SAS_AF=0.6074;AA=G|||;VT=SNP
5	101973537	rs77658385	T	C	100	PASS	AC=350;AF=0.0698882;AN=5008;NS=2504;DP=15735;EAS_AF=0.0179;AMR_AF=0.0807;AFR_AF=0.1354;EUR_AF=0.0517;SAS_AF=0.046;AA=T|||;VT=SNP
5	101974320	rs3105467	T	C	100	PASS	AC=1719;AF=0.343251;AN=5008;NS=2504;DP=18175;EAS_AF=0.4385;AMR_AF=0.4121;AFR_AF=0.3011;EUR_AF=0.2694;SAS_AF=0.3292;AA=T|||;VT=SNP
5	101974581	rs9327869	G	A	100	PASS	AC=784;AF=0.15655;AN=5008;NS=2504;DP=18385;EAS_AF=0.1657;AMR_AF=0.1412;AFR_AF=0.0098;EUR_AF=0.2833;SAS_AF=0.226;AA=g|||;VT=SNP
5	101974807	rs964518	A	G	100	PASS	AC=1716;AF=0.342652;AN=5008;NS=2504;DP=17930;EAS_AF=0.4395;AMR_AF=0.4107;AFR_AF=0.2988;EUR_AF=0.2694;SAS_AF=0.3292;AA=A|||;VT=SNP
5	101975431	rs3114608	A	T	100	PASS	AC=1713;AF=0.342053;AN=5008;NS=2504;DP=17431;EAS_AF=0.4365;AMR_AF=0.4107;AFR_AF=0.2988;EUR_AF=0.2694;SAS_AF=0.3292;AA=T|||;VT=SNP
5	101976386	rs3114609	C	T	100	PASS	AC=3810;AF=0.760783;AN=5008;NS=2504;DP=16037;EAS_AF=0.7073;AMR_AF=0.7046;AFR_AF=0.9705;EUR_AF=0.6461;SAS_AF=0.6902;AA=t|||;VT=SNP
5	101976873	rs28417846	T	A	100	PASS	AC=944;AF=0.188498;AN=5008;NS=2504;DP=15027;EAS_AF=0.1677;AMR_AF=0.1455;AFR_AF=0.1165;EUR_AF=0.2932;SAS_AF=0.2301;AA=A|||;VT=SNP
5	101976881	rs35075848	T	A	100	PASS	AC=945;AF=0.188698;AN=5008;NS=2504;DP=15377;EAS_AF=0.1677;AMR_AF=0.1455;AFR_AF=0.1165;EUR_AF=0.2932;SAS_AF=0.2311;AA=A|||;VT=SNP
5	101976958	rs13179639	A	G	100	PASS	AC=903;AF=0.180312;AN=5008;NS=2504;DP=16941;EAS_AF=0.1677;AMR_AF=0.1455;AFR_AF=0.0847;EUR_AF=0.2932;SAS_AF=0.2311;AA=A|||;VT=SNP
5	101977371	rs76894146	G	A	100	PASS	AC=279;AF=0.0557109;AN=5008;NS=2504;DP=20714;EAS_AF=0.0863;AMR_AF=0.036;AFR_AF=0.056;EUR_AF=0.0308;SAS_AF=0.0634;AA=G|||;VT=SNP
5	101978150	rs11747243	G	T	100	PASS	AC=1710;AF=0.341454;AN=5008;NS=2504;DP=18885;EAS_AF=0.4355;AMR_AF=0.4092;AFR_AF=0.298;EUR_AF=0.2694;SAS_AF=0.3292;AA=G|||;VT=SNP
5	101978963	rs77627415	A	G	100	PASS	AC=321;AF=0.0640974;AN=5008;NS=2504;DP=17750;EAS_AF=0.0169;AMR_AF=0.0821;AFR_AF=0.1135;EUR_AF=0.0517;SAS_AF=0.046;AA=A|||;VT=SNP
5	101978990	rs1304594	G	A	100	PASS	AC=3540;AF=0.706869;AN=5008;NS=2504;DP=17852;EAS_AF=0.621;AMR_AF=0.6686;AFR_AF=0.9153;EUR_AF=0.6223;SAS_AF=0.6278;AA=A|||;VT=SNP
5	101979297	rs10068654	T	G	100	PASS	AC=882;AF=0.176118;AN=5008;NS=2504;DP=18535;EAS_AF=0.1687;AMR_AF=0.1441;AFR_AF=0.0787;EUR_AF=0.2853;SAS_AF=0.226;AA=T|||;VT=SNP
5	101979874	rs1913500	G	A	100	PASS	AC=1712;AF=0.341853;AN=5008;NS=2504;DP=12395;EAS_AF=0.4355;AMR_AF=0.4092;AFR_AF=0.2988;EUR_AF=0.2694;SAS_AF=0.3303;AA=G|||;VT=SNP
5	101981779	rs1961737	T	C	100	PASS	AC=880;AF=0.175719;AN=5008;NS=2504;DP=19272;EAS_AF=0.1687;AMR_AF=0.1427;AFR_AF=0.0779;EUR_AF=0.2853;SAS_AF=0.226;AA=T|||;VT=SNP
5	101982039	rs1113814	T	C	100	PASS	AC=823;AF=0.164337;AN=5008;NS=2504;DP=18071;EAS_AF=0.1687;AMR_AF=0.1427;AFR_AF=0.0348;EUR_AF=0.2853;SAS_AF=0.226;AA=T|||;VT=SNP
5	101983210	rs1913499	G	A	100	PASS	AC=2031;AF=0.405551;AN=5008;NS=2504;DP=15690;EAS_AF=0.4534;AMR_AF=0.4914;AFR_AF=0.4145;EUR_AF=0.3151;SAS_AF=0.3763;AA=G|||;VT=SNP
5	101983345	rs78019875	G	C	100	PASS	AC=247;AF=0.0493211;AN=5008;NS=2504;DP=14115;EAS_AF=0.0942;AMR_AF=0.0994;AFR_AF=0.0045;EUR_AF=0.0417;SAS_AF=0.0358;AA=G|||;VT=SNP
5	101983542	rs2400833	A	C	100	PASS	AC=881;AF=0.175919;AN=5008;NS=2504;DP=18841;EAS_AF=0.1677;AMR_AF=0.1441;AFR_AF=0.0787;EUR_AF=0.2853;SAS_AF=0.226;AA=A|||;VT=SNP
5	101985120	rs1354618	A	G	100	PASS	AC=841;AF=0.167931;AN=5008;NS=2504;DP=20030;EAS_AF=0.1687;AMR_AF=0.1441;AFR_AF=0.0469;EUR_AF=0.2863;SAS_AF=0.226;AA=A|||;VT=SNP
5	101985206	rs1354620	T	G	100	PASS	AC=943;AF=0.188299;AN=5008;NS=2504;DP=19625;EAS_AF=0.1677;AMR_AF=0.1455;AFR_AF=0.1142;EUR_AF=0.2942;SAS_AF=0.2311;AA=G|||;VT=SNP
5	101985673	rs10035133	C	T	100	PASS	AC=839;AF=0.167532;AN=5008;NS=2504;DP=17854;EAS_AF=0.1677;AMR_AF=0.1441;AFR_AF=0.0469;EUR_AF=0.2853;SAS_AF=0.226;AA=c|||;VT=SNP
5	101985792	rs13172780	A	G	100	PASS	AC=881;AF=0.175919;AN=5008;NS=2504;DP=18857;EAS_AF=0.1677;AMR_AF=0.1441;AFR_AF=0.0787;EUR_AF=0.2853;SAS_AF=0.226;AA=G|||;VT=SNP
5	101987069	rs1913503	T	C	100	PASS	AC=2879;AF=0.57488;AN=5008;NS=2504;DP=16562;EAS_AF=0.621;AMR_AF=0.6354;AFR_AF=0.4592;EUR_AF=0.6083;SAS_AF=0.6063;AA=T|||;VT=SNP
5	101990024	rs1877788	A	G	100	PASS	AC=3472;AF=0.693291;AN=5008;NS=2504;DP=18257;EAS_AF=0.621;AMR_AF=0.6614;AFR_AF=0.8676;EUR_AF=0.6183;SAS_AF=0.6319;AA=G|||;VT=SNP
5	101990095	rs1354621	T	C	100	PASS	AC=1749;AF=0.349241;AN=5008;NS=2504;DP=17414;EAS_AF=0.4365;AMR_AF=0.4107;AFR_AF=0.3207;EUR_AF=0.2714;SAS_AF=0.3344;AA=T|||;VT=SNP
5	101990902	rs1877787	T	C	100	PASS	AC=3477;AF=0.694289;AN=5008;NS=2504;DP=18117;EAS_AF=0.621;AMR_AF=0.6614;AFR_AF=0.8669;EUR_AF=0.6243;SAS_AF=0.6319;AA=C|||;VT=SNP
5	101994803	rs2671602	A	G	100	PASS	AC=3408;AF=0.680511;AN=5008;NS=2504;DP=17953;EAS_AF=0.621;AMR_AF=0.6599;AFR_AF=0.82;EUR_AF=0.6223;SAS_AF=0.6278;AA=G|||;VT=SNP
5	101995470	rs1505416	T	C	100	PASS	AC=2931;AF=0.585264;AN=5008;NS=2504;DP=18392;EAS_AF=0.621;AMR_AF=0.6369;AFR_AF=0.4917;EUR_AF=0.6153;SAS_AF=0.6074;AA=C|||;VT=SNP
5	101995548	rs1505417	T	C	100	PASS	AC=2873;AF=0.573682;AN=5008;NS=2504;DP=17609;EAS_AF=0.621;AMR_AF=0.6354;AFR_AF=0.4584;EUR_AF=0.6074;SAS_AF=0.6022;AA=T|||;VT=SNP
5	101996861	rs1605076	A	G	100	PASS	AC=3472;AF=0.693291;AN=5008;NS=2504;DP=17524;EAS_AF=0.621;AMR_AF=0.6614;AFR_AF=0.8676;EUR_AF=0.6223;SAS_AF=0.6278;AA=G|||;VT=SNP
5	101997223	rs2657430	C	G	100	PASS	AC=3496;AF=0.698083;AN=5008;NS=2504;DP=16692;EAS_AF=0.621;AMR_AF=0.6628;AFR_AF=0.8835;EUR_AF=0.6233;SAS_AF=0.6288;AA=G|||;VT=SNP
5	101998320	rs2135177	T	C	100	PASS	AC=3494;AF=0.697684;AN=5008;NS=2504;DP=18302;EAS_AF=0.621;AMR_AF=0.6628;AFR_AF=0.8835;EUR_AF=0.6233;SAS_AF=0.6268;AA=C|||;VT=SNP
5	101998457	rs2671566	A	G	100	PASS	AC=2996;AF=0.598243;AN=5008;NS=2504;DP=19368;EAS_AF=0.621;AMR_AF=0.6412;AFR_AF=0.5386;EUR_AF=0.6163;SAS_AF=0.6063;AA=A|||;VT=SNP
5	101998579	rs2671567	A	G	100	PASS	AC=2996;AF=0.598243;AN=5008;NS=2504;DP=19903;EAS_AF=0.621;AMR_AF=0.6412;AFR_AF=0.5386;EUR_AF=0.6163;SAS_AF=0.6063;AA=G|||;VT=SNP
5	101998692	rs2657431	T	C	100	PASS	AC=2996;AF=0.598243;AN=5008;NS=2504;DP=20595;EAS_AF=0.621;AMR_AF=0.6412;AFR_AF=0.5386;EUR_AF=0.6163;SAS_AF=0.6063;AA=C|||;VT=SNP
5	101998879	rs2657432	A	G	100	PASS	AC=2996;AF=0.598243;AN=5008;NS=2504;DP=20451;EAS_AF=0.621;AMR_AF=0.6412;AFR_AF=0.5386;EUR_AF=0.6163;SAS_AF=0.6063;AA=G|||;VT=SNP
5	101999586	rs2657433	T	G	100	PASS	AC=3974;AF=0.79353;AN=5008;NS=2504;DP=21213;EAS_AF=0.7411;AMR_AF=0.7478;AFR_AF=0.975;EUR_AF=0.7187;SAS_AF=0.7117;AA=G|||;VT=SNP
5	101999814	rs2657434	T	C	100	PASS	AC=3493;AF=0.697484;AN=5008;NS=2504;DP=21062;EAS_AF=0.621;AMR_AF=0.6628;AFR_AF=0.8828;EUR_AF=0.6233;SAS_AF=0.6268;AA=C|||;VT=SNP
5	102000313	rs2671568	A	G	100	PASS	AC=2997;AF=0.598442;AN=5008;NS=2504;DP=21000;EAS_AF=0.62;AMR_AF=0.6427;AFR_AF=0.5408;EUR_AF=0.6163;SAS_AF=0.6043;AA=A|||;VT=SNP
5	102000423	rs1039623	A	G	100	PASS	AC=2992;AF=0.597444;AN=5008;NS=2504;DP=21673;EAS_AF=0.621;AMR_AF=0.6412;AFR_AF=0.5356;EUR_AF=0.6163;SAS_AF=0.6063;AA=G|||;VT=SNP
5	102001052	rs1039624	T	C	100	PASS	AC=3494;AF=0.697684;AN=5008;NS=2504;DP=19730;EAS_AF=0.621;AMR_AF=0.6628;AFR_AF=0.8835;EUR_AF=0.6233;SAS_AF=0.6268;AA=C|||;VT=SNP
5	102001365	rs2657435	T	C	100	PASS	AC=2995;AF=0.598043;AN=5008;NS=2504;DP=18460;EAS_AF=0.621;AMR_AF=0.6412;AFR_AF=0.5386;EUR_AF=0.6163;SAS_AF=0.6053;AA=C|||;VT=SNP
5	102002577	rs2657437	T	C	100	PASS	AC=3492;AF=0.697284;AN=5008;NS=2504;DP=17135;EAS_AF=0.621;AMR_AF=0.6614;AFR_AF=0.8828;EUR_AF=0.6233;SAS_AF=0.6268;AA=C|||;VT=SNP
5	102002777	rs13163706	T	C	100	PASS	AC=787;AF=0.157149;AN=5008;NS=2504;DP=16817;EAS_AF=0.1677;AMR_AF=0.1412;AFR_AF=0.0098;EUR_AF=0.2853;SAS_AF=0.2249;AA=T|||;VT=SNP
5	102003138	rs2671569	A	G	100	PASS	AC=2889;AF=0.576877;AN=5008;NS=2504;DP=20081;EAS_AF=0.622;AMR_AF=0.6369;AFR_AF=0.4599;EUR_AF=0.6163;SAS_AF=0.6053;AA=A|||;VT=SNP
5	102003557	rs9327870	C	T	100	PASS	AC=2667;AF=0.532548;AN=5008;NS=2504;DP=21138;EAS_AF=0.625;AMR_AF=0.6239;AFR_AF=0.2988;EUR_AF=0.6103;SAS_AF=0.6084;AA=c|||;VT=SNP
5	102003700	rs9327871	G	C	100	PASS	AC=2662;AF=0.53155;AN=5008;NS=2504;DP=21428;EAS_AF=0.622;AMR_AF=0.6225;AFR_AF=0.2988;EUR_AF=0.6113;SAS_AF=0.6063;AA=G|||;VT=SNP
5	102003711	rs2657438	T	C	100	PASS	AC=2886;AF=0.576278;AN=5008;NS=2504;DP=20933;EAS_AF=0.622;AMR_AF=0.6354;AFR_AF=0.4599;EUR_AF=0.6113;SAS_AF=0.6084;AA=T|||;VT=SNP
5	102003807	rs2657439	C	T	100	PASS	AC=2899;AF=0.578874;AN=5008;NS=2504;DP=20541;EAS_AF=0.621;AMR_AF=0.6369;AFR_AF=0.4705;EUR_AF=0.6113;SAS_AF=0.6074;AA=T|||;VT=SNP
5	102003836	rs2175911	C	A	100	PASS	AC=2881;AF=0.57528;AN=5008;NS=2504;DP=20467;EAS_AF=0.62;AMR_AF=0.6326;AFR_AF=0.4599;EUR_AF=0.6113;SAS_AF=0.6074;AA=C|||;VT=SNP
5	102003945	rs2137902	A	G	100	PASS	AC=2881;AF=0.57528;AN=5008;NS=2504;DP=22390;EAS_AF=0.62;AMR_AF=0.6326;AFR_AF=0.4599;EUR_AF=0.6103;SAS_AF=0.6084;AA=A|||;VT=SNP
5	102004240	rs2055629	T	A	100	PASS	AC=2640;AF=0.527157;AN=5008;NS=2504;DP=21706;EAS_AF=0.62;AMR_AF=0.6167;AFR_AF=0.2973;EUR_AF=0.6014;SAS_AF=0.6022;AA=T|||;VT=SNP
5	102004358	rs2657440	G	A	100	PASS	AC=2877;AF=0.574481;AN=5008;NS=2504;DP=21818;EAS_AF=0.62;AMR_AF=0.6326;AFR_AF=0.4607;EUR_AF=0.6103;SAS_AF=0.6033;AA=A|||;VT=SNP
5	102004366	rs2657441	T	C	100	PASS	AC=2878;AF=0.574681;AN=5008;NS=2504;DP=21429;EAS_AF=0.62;AMR_AF=0.6326;AFR_AF=0.4607;EUR_AF=0.6103;SAS_AF=0.6043;AA=T|||;VT=SNP
5	102004421	rs2657442	G	A	100	PASS	AC=3328;AF=0.664537;AN=5008;NS=2504;DP=19331;EAS_AF=0.62;AMR_AF=0.6527;AFR_AF=0.7716;EUR_AF=0.6173;SAS_AF=0.6227;AA=A|||;VT=SNP
5	102004668	rs2657443	T	C	100	PASS	AC=2877;AF=0.574481;AN=5008;NS=2504;DP=21393;EAS_AF=0.62;AMR_AF=0.6326;AFR_AF=0.4607;EUR_AF=0.6103;SAS_AF=0.6033;AA=T|||;VT=SNP
5	102004673	rs2657444	C	T	100	PASS	AC=2884;AF=0.575879;AN=5008;NS=2504;DP=21486;EAS_AF=0.62;AMR_AF=0.6326;AFR_AF=0.466;EUR_AF=0.6103;SAS_AF=0.6033;AA=T|||;VT=SNP
5	102004743	rs2657445	C	A	100	PASS	AC=2877;AF=0.574481;AN=5008;NS=2504;DP=22329;EAS_AF=0.62;AMR_AF=0.6326;AFR_AF=0.4607;EUR_AF=0.6103;SAS_AF=0.6033;AA=C|||;VT=SNP
5	102004783	rs2671570	T	C	100	PASS	AC=2877;AF=0.574481;AN=5008;NS=2504;DP=20964;EAS_AF=0.62;AMR_AF=0.6326;AFR_AF=0.4607;EUR_AF=0.6103;SAS_AF=0.6033;AA=C|||;VT=SNP
5	102004849	rs2657446	A	C	100	PASS	AC=2876;AF=0.574281;AN=5008;NS=2504;DP=19484;EAS_AF=0.62;AMR_AF=0.6326;AFR_AF=0.4607;EUR_AF=0.6103;SAS_AF=0.6022;AA=C|||;VT=SNP
5	102004880	rs10064230	G	A	100	PASS	AC=2640;AF=0.527157;AN=5008;NS=2504;DP=18769;EAS_AF=0.62;AMR_AF=0.6167;AFR_AF=0.2973;EUR_AF=0.6014;SAS_AF=0.6022;AA=G|||;VT=SNP
5	102005231	rs3105471	A	T	100	PASS	AC=2881;AF=0.57528;AN=5008;NS=2504;DP=13620;EAS_AF=0.621;AMR_AF=0.6326;AFR_AF=0.4607;EUR_AF=0.6123;SAS_AF=0.6043;AA=T|||;VT=SNP
5	102005268	rs3114585	T	C	100	PASS	AC=2881;AF=0.57528;AN=5008;NS=2504;DP=13583;EAS_AF=0.621;AMR_AF=0.6326;AFR_AF=0.4607;EUR_AF=0.6123;SAS_AF=0.6043;AA=C|||;VT=SNP
5	102005412	rs3105472	G	T	100	PASS	AC=2879;AF=0.57488;AN=5008;NS=2504;DP=12635;EAS_AF=0.62;AMR_AF=0.634;AFR_AF=0.4607;EUR_AF=0.6103;SAS_AF=0.6043;AA=G|||;VT=SNP
5	102005441	rs141926264	C	T	100	PASS	AC=234;AF=0.0467252;AN=5008;NS=2504;DP=12965;EAS_AF=0.0913;AMR_AF=0.098;AFR_AF=0.0038;EUR_AF=0.0358;SAS_AF=0.0337;AA=C|||;VT=SNP
5	102005705	rs2657447	C	T	100	PASS	AC=3528;AF=0.704473;AN=5008;NS=2504;DP=11241;EAS_AF=0.62;AMR_AF=0.6628;AFR_AF=0.913;EUR_AF=0.6183;SAS_AF=0.6278;AA=T|||;VT=SNP
5	102005706	rs9327872	A	G	100	PASS	AC=2642;AF=0.527556;AN=5008;NS=2504;DP=11389;EAS_AF=0.62;AMR_AF=0.6167;AFR_AF=0.2973;EUR_AF=0.6024;SAS_AF=0.6033;AA=A|||;VT=SNP
5	102006134	rs10072191	C	G	100	PASS	AC=2677;AF=0.534545;AN=5008;NS=2504;DP=16760;EAS_AF=0.62;AMR_AF=0.6196;AFR_AF=0.3154;EUR_AF=0.6103;SAS_AF=0.6043;AA=C|||;VT=SNP
5	102006184	rs10072203	C	T	100	PASS	AC=2686;AF=0.536342;AN=5008;NS=2504;DP=18775;EAS_AF=0.6181;AMR_AF=0.6239;AFR_AF=0.3162;EUR_AF=0.6163;SAS_AF=0.6053;AA=T|||;VT=SNP
5	102006482	rs2657448	G	A	100	PASS	AC=2921;AF=0.583267;AN=5008;NS=2504;DP=18068;EAS_AF=0.621;AMR_AF=0.6354;AFR_AF=0.4894;EUR_AF=0.6093;SAS_AF=0.6074;AA=G|||;VT=SNP
5	102006968	rs3105473	C	T	100	PASS	AC=3004;AF=0.59984;AN=5008;NS=2504;DP=16221;EAS_AF=0.62;AMR_AF=0.6369;AFR_AF=0.5499;EUR_AF=0.6103;SAS_AF=0.6094;AA=C|||;VT=SNP
5	102012989	rs2657449	G	A	100	PASS	AC=2665;AF=0.532149;AN=5008;NS=2504;DP=14905;EAS_AF=0.6181;AMR_AF=0.6182;AFR_AF=0.3147;EUR_AF=0.6014;SAS_AF=0.6053;AA=G|||;VT=SNP
5	102014047	rs2545596	T	C	100	PASS	AC=2672;AF=0.533546;AN=5008;NS=2504;DP=17032;EAS_AF=0.6181;AMR_AF=0.6182;AFR_AF=0.32;EUR_AF=0.6014;SAS_AF=0.6053;AA=T|||;VT=SNP
5	102015061	rs2545599	G	C	100	PASS	AC=3164;AF=0.631789;AN=5008;NS=2504;DP=15738;EAS_AF=0.619;AMR_AF=0.6398;AFR_AF=0.6589;EUR_AF=0.6093;SAS_AF=0.6258;AA=G|||;VT=SNP
5	102015119	rs1913505	T	G	100	PASS	AC=2981;AF=0.595248;AN=5008;NS=2504;DP=16748;EAS_AF=0.6181;AMR_AF=0.6427;AFR_AF=0.5303;EUR_AF=0.6103;SAS_AF=0.6104;AA=G|||;VT=SNP
5	102015923	rs3095908	G	A	100	PASS	AC=3457;AF=0.690296;AN=5008;NS=2504;DP=20871;EAS_AF=0.6181;AMR_AF=0.6585;AFR_AF=0.8623;EUR_AF=0.6173;SAS_AF=0.6299;AA=A|||;VT=SNP
5	102016172	rs2545601	C	T	100	PASS	AC=2717;AF=0.542532;AN=5008;NS=2504;DP=18440;EAS_AF=0.6181;AMR_AF=0.6254;AFR_AF=0.3502;EUR_AF=0.6014;SAS_AF=0.6053;AA=C|||;VT=SNP
5	102018714	rs1913502	T	C	100	PASS	AC=3498;AF=0.698482;AN=5008;NS=2504;DP=10775;EAS_AF=0.6181;AMR_AF=0.6599;AFR_AF=0.8903;EUR_AF=0.6173;SAS_AF=0.6329;AA=C|||;VT=SNP
5	102018817	rs74783448	A	T	100	PASS	AC=277;AF=0.0553115;AN=5008;NS=2504;DP=11369;EAS_AF=0.0873;AMR_AF=0.036;AFR_AF=0.056;EUR_AF=0.0308;SAS_AF=0.0603;AA=A|||;VT=SNP
5	102018838	rs1913501	A	T	100	PASS	AC=3498;AF=0.698482;AN=5008;NS=2504;DP=11368;EAS_AF=0.6181;AMR_AF=0.6599;AFR_AF=0.8903;EUR_AF=0.6173;SAS_AF=0.6329;AA=T|||;VT=SNP
5	102023904	rs2545545	C	G	100	PASS	AC=2704;AF=0.539936;AN=5008;NS=2504;DP=21679;EAS_AF=0.6171;AMR_AF=0.6239;AFR_AF=0.3404;EUR_AF=0.6004;SAS_AF=0.6084;AA=C|||;VT=SNP
5	102024126	rs2657498	T	A	100	PASS	AC=3811;AF=0.760982;AN=5008;NS=2504;DP=20521;EAS_AF=0.7054;AMR_AF=0.7003;AFR_AF=0.9713;EUR_AF=0.6481;SAS_AF=0.6933;AA=A|||;VT=SNP
5	102024147	rs2671584	G	A	100	PASS	AC=292;AF=0.0583067;AN=5008;NS=2504;DP=20528;EAS_AF=0.0169;AMR_AF=0.0173;AFR_AF=0.1861;EUR_AF=0.0089;SAS_AF=0.0082;AA=G|||;VT=SNP
5	102024797	rs2657495	T	G	100	PASS	AC=3188;AF=0.636581;AN=5008;NS=2504;DP=17302;EAS_AF=0.6171;AMR_AF=0.6412;AFR_AF=0.6762;EUR_AF=0.6083;SAS_AF=0.6288;AA=A|||;VT=SNP
5	102025067	rs2657494	A	T	100	PASS	AC=3459;AF=0.690695;AN=5008;NS=2504;DP=18805;EAS_AF=0.6171;AMR_AF=0.6585;AFR_AF=0.8623;EUR_AF=0.6173;SAS_AF=0.6329;AA=T|||;VT=SNP
5	102025277	rs2671591	C	T	100	PASS	AC=2719;AF=0.542931;AN=5008;NS=2504;DP=19954;EAS_AF=0.6171;AMR_AF=0.6239;AFR_AF=0.351;EUR_AF=0.6014;SAS_AF=0.6084;AA=C|||;VT=SNP
5	102026142	rs1469040	G	A	100	PASS	AC=3809;AF=0.760583;AN=5008;NS=2504;DP=20810;EAS_AF=0.7054;AMR_AF=0.6974;AFR_AF=0.9713;EUR_AF=0.6481;SAS_AF=0.6933;AA=A|||;VT=SNP
5	102027355	rs187347552	C	T	100	PASS	AC=91;AF=0.0181709;AN=5008;NS=2504;DP=20524;EAS_AF=0.0079;AMR_AF=0.0029;AFR_AF=0;EUR_AF=0.0149;SAS_AF=0.0675;AA=C|||;VT=SNP
5	102027356	rs191772389	C	T	100	PASS	AC=91;AF=0.0181709;AN=5008;NS=2504;DP=20522;EAS_AF=0.0079;AMR_AF=0.0029;AFR_AF=0;EUR_AF=0.0149;SAS_AF=0.0675;AA=C|||;VT=SNP
5	102027507	rs2671599	C	T	100	PASS	AC=2718;AF=0.542732;AN=5008;NS=2504;DP=20518;EAS_AF=0.6171;AMR_AF=0.6225;AFR_AF=0.351;EUR_AF=0.6014;SAS_AF=0.6084;AA=C|||;VT=SNP
5	102028045	rs2671601	A	G	100	PASS	AC=3502;AF=0.699281;AN=5008;NS=2504;DP=18945;EAS_AF=0.6181;AMR_AF=0.6599;AFR_AF=0.8933;EUR_AF=0.6173;SAS_AF=0.6329;AA=G|||;VT=SNP
5	102028537	rs2175912	A	G	100	PASS	AC=3512;AF=0.701278;AN=5008;NS=2504;DP=17735;EAS_AF=0.619;AMR_AF=0.6614;AFR_AF=0.8941;EUR_AF=0.6173;SAS_AF=0.6401;AA=G|||;VT=SNP
5	102028774	rs2657486	C	T	100	PASS	AC=2719;AF=0.542931;AN=5008;NS=2504;DP=15593;EAS_AF=0.6171;AMR_AF=0.621;AFR_AF=0.3525;EUR_AF=0.6014;SAS_AF=0.6084;AA=C|||;VT=SNP
5	102030759	rs2545555	T	C	100	PASS	AC=3500;AF=0.698882;AN=5008;NS=2504;DP=20041;EAS_AF=0.6171;AMR_AF=0.6412;AFR_AF=0.9145;EUR_AF=0.6034;SAS_AF=0.6309;AA=t|||;VT=SNP
5	102031920	rs2545558	C	T	100	PASS	AC=2684;AF=0.535942;AN=5008;NS=2504;DP=19097;EAS_AF=0.6171;AMR_AF=0.6037;AFR_AF=0.3487;EUR_AF=0.5865;SAS_AF=0.6053;AA=C|||;VT=SNP
5	102031959	rs2545559	G	A	100	PASS	AC=3173;AF=0.633586;AN=5008;NS=2504;DP=18811;EAS_AF=0.6171;AMR_AF=0.6225;AFR_AF=0.6929;EUR_AF=0.5885;SAS_AF=0.6247;AA=G|||;VT=SNP
5	102032773	rs12514861	T	G	100	PASS	AC=1624;AF=0.324281;AN=5008;NS=2504;DP=18875;EAS_AF=0.373;AMR_AF=0.3473;AFR_AF=0.3343;EUR_AF=0.2286;SAS_AF=0.3425;AA=T|||;VT=SNP
5	102032797	rs2657477	A	G	100	PASS	AC=3678;AF=0.734425;AN=5008;NS=2504;DP=19099;EAS_AF=0.7252;AMR_AF=0.7104;AFR_AF=0.798;EUR_AF=0.6829;SAS_AF=0.728;AA=G|||;VT=SNP
5	102034105	rs76972295	T	C	100	PASS	AC=277;AF=0.0553115;AN=5008;NS=2504;DP=15204;EAS_AF=0.1597;AMR_AF=0.036;AFR_AF=0.0076;EUR_AF=0.0358;SAS_AF=0.046;AA=T|||;VT=SNP
5	102034609	rs10515332	A	C	100	PASS	AC=722;AF=0.144169;AN=5008;NS=2504;DP=19162;EAS_AF=0.1845;AMR_AF=0.049;AFR_AF=0.2753;EUR_AF=0.0487;SAS_AF=0.091;AA=A|||;VT=SNP
5	102034963	rs13188927	C	T	100	PASS	AC=1413;AF=0.282149;AN=5008;NS=2504;DP=19933;EAS_AF=0.3452;AMR_AF=0.379;AFR_AF=0.0635;EUR_AF=0.3608;SAS_AF=0.363;AA=C|||;VT=SNP
5	102035374	rs75092410	C	T	100	PASS	AC=348;AF=0.0694888;AN=5008;NS=2504;DP=19788;EAS_AF=0.1587;AMR_AF=0.036;AFR_AF=0.0635;EUR_AF=0.0338;SAS_AF=0.046;AA=C|||;VT=SNP
5	102035907	rs55864066	T	G	100	PASS	AC=1067;AF=0.213059;AN=5008;NS=2504;DP=18035;EAS_AF=0.1845;AMR_AF=0.0692;AFR_AF=0.5023;EUR_AF=0.0547;SAS_AF=0.1166;AA=G|||;VT=SNP
5	102036531	rs75474779	A	G	100	PASS	AC=276;AF=0.0551118;AN=5008;NS=2504;DP=19125;EAS_AF=0.1597;AMR_AF=0.036;AFR_AF=0.0083;EUR_AF=0.0338;SAS_AF=0.046;AA=A|||;VT=SNP
5	102036666	rs2657475	T	C	100	PASS	AC=1068;AF=0.213259;AN=5008;NS=2504;DP=17679;EAS_AF=0.1845;AMR_AF=0.0692;AFR_AF=0.5023;EUR_AF=0.0547;SAS_AF=0.1176;AA=C|||;VT=SNP
5	102036974	rs79918479	G	A	100	PASS	AC=334;AF=0.0666933;AN=5008;NS=2504;DP=20309;EAS_AF=0.1597;AMR_AF=0.0389;AFR_AF=0.0507;EUR_AF=0.0338;SAS_AF=0.046;AA=G|||;VT=SNP
5	102040475	rs2657471	G	T	100	PASS	AC=1385;AF=0.276558;AN=5008;NS=2504;DP=17646;EAS_AF=0.3423;AMR_AF=0.1009;AFR_AF=0.5862;EUR_AF=0.0746;SAS_AF=0.1227;AA=G|||;VT=SNP
5	102041747	rs1422084	C	T	100	PASS	AC=1654;AF=0.330272;AN=5008;NS=2504;DP=14001;EAS_AF=0.3601;AMR_AF=0.3833;AFR_AF=0.2035;EUR_AF=0.3698;SAS_AF=0.3926;AA=C|||;VT=SNP
5	102042958	rs2671577	G	A	100	PASS	AC=4806;AF=0.959665;AN=5008;NS=2504;DP=18252;EAS_AF=0.995;AMR_AF=0.9323;AFR_AF=0.9939;EUR_AF=0.8966;SAS_AF=0.9611;AA=A|||;VT=SNP
5	102043267	rs17355711	G	A	100	PASS	AC=1722;AF=0.34385;AN=5008;NS=2504;DP=17276;EAS_AF=0.3611;AMR_AF=0.3833;AFR_AF=0.2542;EUR_AF=0.3698;SAS_AF=0.3926;AA=g|||;VT=SNP
5	102043637	rs78427032	G	A	100	PASS	AC=193;AF=0.0385383;AN=5008;NS=2504;DP=18674;EAS_AF=0.0526;AMR_AF=0.0706;AFR_AF=0.003;EUR_AF=0.0398;SAS_AF=0.0481;AA=G|||;VT=SNP
5	102043686	rs4703018	T	C	100	PASS	AC=1721;AF=0.34365;AN=5008;NS=2504;DP=17344;EAS_AF=0.3601;AMR_AF=0.3833;AFR_AF=0.2542;EUR_AF=0.3698;SAS_AF=0.3926;AA=T|||;VT=SNP
5	102044030	rs17355759	A	G	100	PASS	AC=1721;AF=0.34365;AN=5008;NS=2504;DP=18991;EAS_AF=0.3601;AMR_AF=0.3833;AFR_AF=0.2542;EUR_AF=0.3698;SAS_AF=0.3926;AA=A|||;VT=SNP
5	102044072	rs1895213	T	G	100	PASS	AC=2336;AF=0.466454;AN=5008;NS=2504;DP=18120;EAS_AF=0.3859;AMR_AF=0.4135;AFR_AF=0.6142;EUR_AF=0.3966;SAS_AF=0.4591;AA=G|||;VT=SNP
5	102044340	rs2545575	C	A	100	PASS	AC=2590;AF=0.517173;AN=5008;NS=2504;DP=19195;EAS_AF=0.5437;AMR_AF=0.4467;AFR_AF=0.6256;EUR_AF=0.4195;SAS_AF=0.4939;AA=A|||;VT=SNP
5	102044567	rs12519185	A	G	100	PASS	AC=1723;AF=0.34405;AN=5008;NS=2504;DP=20460;EAS_AF=0.3621;AMR_AF=0.3833;AFR_AF=0.2542;EUR_AF=0.3698;SAS_AF=0.3926;AA=A|||;VT=SNP
5	102045973	rs2545576	T	C	100	PASS	AC=2592;AF=0.517572;AN=5008;NS=2504;DP=15683;EAS_AF=0.5437;AMR_AF=0.4467;AFR_AF=0.6271;EUR_AF=0.4195;SAS_AF=0.4939;AA=C|||;VT=SNP
5	102046189	rs75950592	T	C	100	PASS	AC=253;AF=0.0505192;AN=5008;NS=2504;DP=18345;EAS_AF=0.1577;AMR_AF=0.0317;AFR_AF=0.0113;EUR_AF=0.0229;SAS_AF=0.0348;AA=T|||;VT=SNP
5	102047150	rs2545581	T	C	100	PASS	AC=2592;AF=0.517572;AN=5008;NS=2504;DP=18796;EAS_AF=0.5437;AMR_AF=0.4467;AFR_AF=0.6263;EUR_AF=0.4195;SAS_AF=0.4949;AA=C|||;VT=SNP
5	102047758	rs1833585	A	G	100	PASS	AC=2592;AF=0.517572;AN=5008;NS=2504;DP=16860;EAS_AF=0.5437;AMR_AF=0.4467;AFR_AF=0.6271;EUR_AF=0.4195;SAS_AF=0.4939;AA=G|||;VT=SNP
5	102047937	rs6888677	C	G	100	PASS	AC=1724;AF=0.344249;AN=5008;NS=2504;DP=17999;EAS_AF=0.3601;AMR_AF=0.3847;AFR_AF=0.2557;EUR_AF=0.3698;SAS_AF=0.3926;AA=C|||;VT=SNP
5	102048098	rs2545583	G	A	100	PASS	AC=2339;AF=0.467053;AN=5008;NS=2504;DP=16856;EAS_AF=0.3859;AMR_AF=0.415;AFR_AF=0.6157;EUR_AF=0.3966;SAS_AF=0.4591;AA=A|||;VT=SNP
5	102050666	rs12517069	C	T	100	PASS	AC=1661;AF=0.331669;AN=5008;NS=2504;DP=21257;EAS_AF=0.3601;AMR_AF=0.3818;AFR_AF=0.2095;EUR_AF=0.3698;SAS_AF=0.3926;AA=C|||;VT=SNP
5	102051363	rs75224092	C	A	100	PASS	AC=255;AF=0.0509185;AN=5008;NS=2504;DP=18442;EAS_AF=0.1597;AMR_AF=0.0317;AFR_AF=0.0113;EUR_AF=0.0229;SAS_AF=0.0348;AA=C|||;VT=SNP
5	102051674	rs10515333	T	C	100	PASS	AC=1446;AF=0.288738;AN=5008;NS=2504;DP=18910;EAS_AF=0.3621;AMR_AF=0.3646;AFR_AF=0.0552;EUR_AF=0.3688;SAS_AF=0.3926;AA=T|||;VT=SNP
5	102052602	rs6875170	G	C	100	PASS	AC=2580;AF=0.515176;AN=5008;NS=2504;DP=19904;EAS_AF=0.5456;AMR_AF=0.4467;AFR_AF=0.6172;EUR_AF=0.4195;SAS_AF=0.4928;AA=C|||;VT=SNP
5	102053289	rs60767685	C	T	100	PASS	AC=301;AF=0.0601038;AN=5008;NS=2504;DP=19536;EAS_AF=0.1597;AMR_AF=0.0317;AFR_AF=0.0356;EUR_AF=0.0318;SAS_AF=0.0399;AA=C|||;VT=SNP
5	102053387	rs11242482	T	C	100	PASS	AC=1573;AF=0.314097;AN=5008;NS=2504;DP=18211;EAS_AF=0.3621;AMR_AF=0.3804;AFR_AF=0.1422;EUR_AF=0.3698;SAS_AF=0.3926;AA=T|||;VT=SNP
5	102053558	rs4703019	G	A	100	PASS	AC=1664;AF=0.332268;AN=5008;NS=2504;DP=17599;EAS_AF=0.3621;AMR_AF=0.3818;AFR_AF=0.2103;EUR_AF=0.3698;SAS_AF=0.3926;AA=G|||;VT=SNP
5	102054421	rs2545593	A	T	100	PASS	AC=2259;AF=0.451078;AN=5008;NS=2504;DP=16785;EAS_AF=0.5218;AMR_AF=0.4265;AFR_AF=0.472;EUR_AF=0.3926;SAS_AF=0.4274;AA=A|||;VT=SNP
5	102054483	rs2657427	T	C	100	PASS	AC=2584;AF=0.515974;AN=5008;NS=2504;DP=18132;EAS_AF=0.5476;AMR_AF=0.4467;AFR_AF=0.618;EUR_AF=0.4195;SAS_AF=0.4939;AA=T|||;VT=SNP
5	102054981	rs80101889	T	C	100	PASS	AC=284;AF=0.0567093;AN=5008;NS=2504;DP=20139;EAS_AF=0.1597;AMR_AF=0.0317;AFR_AF=0.0333;EUR_AF=0.0229;SAS_AF=0.0348;AA=C|||;VT=SNP
5	102055056	rs78531526	C	G	100	PASS	AC=284;AF=0.0567093;AN=5008;NS=2504;DP=18721;EAS_AF=0.1597;AMR_AF=0.0317;AFR_AF=0.0333;EUR_AF=0.0229;SAS_AF=0.0348;AA=C|||;VT=SNP
5	102055214	rs77653437	A	G	100	PASS	AC=284;AF=0.0567093;AN=5008;NS=2504;DP=17808;EAS_AF=0.1597;AMR_AF=0.0317;AFR_AF=0.0333;EUR_AF=0.0229;SAS_AF=0.0348;AA=A|||;VT=SNP
5	102055335	rs80011177	G	C	100	PASS	AC=285;AF=0.0569089;AN=5008;NS=2504;DP=18323;EAS_AF=0.1607;AMR_AF=0.0317;AFR_AF=0.0333;EUR_AF=0.0229;SAS_AF=0.0348;AA=G|||;VT=SNP
5	102055558	rs77844098	T	A	100	PASS	AC=284;AF=0.0567093;AN=5008;NS=2504;DP=19050;EAS_AF=0.1597;AMR_AF=0.0317;AFR_AF=0.0333;EUR_AF=0.0229;SAS_AF=0.0348;AA=T|||;VT=SNP
5	102055884	rs80194831	G	A	100	PASS	AC=284;AF=0.0567093;AN=5008;NS=2504;DP=17803;EAS_AF=0.1597;AMR_AF=0.0317;AFR_AF=0.0333;EUR_AF=0.0229;SAS_AF=0.0348;AA=A|||;VT=SNP
5	102055912	rs75108898	C	T	100	PASS	AC=284;AF=0.0567093;AN=5008;NS=2504;DP=17267;EAS_AF=0.1597;AMR_AF=0.0317;AFR_AF=0.0333;EUR_AF=0.0229;SAS_AF=0.0348;AA=C|||;VT=SNP
5	102055990	rs77442137	T	C	100	PASS	AC=284;AF=0.0567093;AN=5008;NS=2504;DP=9198;EAS_AF=0.1597;AMR_AF=0.0317;AFR_AF=0.0333;EUR_AF=0.0229;SAS_AF=0.0348;AA=C|||;VT=SNP
5	102056079	rs78294347	T	A	100	PASS	AC=284;AF=0.0567093;AN=5008;NS=2504;DP=17488;EAS_AF=0.1597;AMR_AF=0.0317;AFR_AF=0.0333;EUR_AF=0.0229;SAS_AF=0.0348;AA=T|||;VT=SNP
5	102056266	rs77990466	T	G	100	PASS	AC=284;AF=0.0567093;AN=5008;NS=2504;DP=15844;EAS_AF=0.1597;AMR_AF=0.0317;AFR_AF=0.0333;EUR_AF=0.0229;SAS_AF=0.0348;AA=G|||;VT=SNP
5	102056728	rs78504491	C	G	100	PASS	AC=284;AF=0.0567093;AN=5008;NS=2504;DP=16785;EAS_AF=0.1597;AMR_AF=0.0317;AFR_AF=0.0333;EUR_AF=0.0229;SAS_AF=0.0348;AA=G|||;VT=SNP
5	102056783	rs78859530	A	G	100	PASS	AC=284;AF=0.0567093;AN=5008;NS=2504;DP=16010;EAS_AF=0.1597;AMR_AF=0.0317;AFR_AF=0.0333;EUR_AF=0.0229;SAS_AF=0.0348;AA=a|||;VT=SNP
5	102056821	rs79351950	C	G	100	PASS	AC=284;AF=0.0567093;AN=5008;NS=2504;DP=16825;EAS_AF=0.1597;AMR_AF=0.0317;AFR_AF=0.0333;EUR_AF=0.0229;SAS_AF=0.0348;AA=G|||;VT=SNP
5	102057122	rs76376546	T	C	100	PASS	AC=284;AF=0.0567093;AN=5008;NS=2504;DP=17929;EAS_AF=0.1597;AMR_AF=0.0317;AFR_AF=0.0333;EUR_AF=0.0229;SAS_AF=0.0348;AA=C|||;VT=SNP
5	102057207	rs73774862	A	G	100	PASS	AC=325;AF=0.0648962;AN=5008;NS=2504;DP=17603;EAS_AF=0.0258;AMR_AF=0.0202;AFR_AF=0.146;EUR_AF=0.0268;SAS_AF=0.0665;AA=A|||;VT=SNP
5	102057404	rs77984259	A	G	100	PASS	AC=284;AF=0.0567093;AN=5008;NS=2504;DP=16083;EAS_AF=0.1597;AMR_AF=0.0317;AFR_AF=0.0333;EUR_AF=0.0229;SAS_AF=0.0348;AA=A|||;VT=SNP
5	102057937	rs78727034	G	A	100	PASS	AC=284;AF=0.0567093;AN=5008;NS=2504;DP=22204;EAS_AF=0.1597;AMR_AF=0.0317;AFR_AF=0.0333;EUR_AF=0.0229;SAS_AF=0.0348;AA=G|||;VT=SNP
5	102058391	rs74602316	G	T	100	PASS	AC=285;AF=0.0569089;AN=5008;NS=2504;DP=20112;EAS_AF=0.1607;AMR_AF=0.0317;AFR_AF=0.0333;EUR_AF=0.0229;SAS_AF=0.0348;AA=G|||;VT=SNP
5	102058824	rs58712347	C	T	100	PASS	AC=284;AF=0.0567093;AN=5008;NS=2504;DP=19058;EAS_AF=0.1597;AMR_AF=0.0317;AFR_AF=0.0333;EUR_AF=0.0229;SAS_AF=0.0348;AA=T|||;VT=SNP
5	102059378	rs75526300	T	C	100	PASS	AC=284;AF=0.0567093;AN=5008;NS=2504;DP=17983;EAS_AF=0.1597;AMR_AF=0.0317;AFR_AF=0.0333;EUR_AF=0.0229;SAS_AF=0.0348;AA=T|||;VT=SNP
5	102059393	rs75081131	A	G	100	PASS	AC=284;AF=0.0567093;AN=5008;NS=2504;DP=18037;EAS_AF=0.1597;AMR_AF=0.0317;AFR_AF=0.0333;EUR_AF=0.0229;SAS_AF=0.0348;AA=A|||;VT=SNP
5	102059396	rs79646774	A	T	100	PASS	AC=284;AF=0.0567093;AN=5008;NS=2504;DP=18041;EAS_AF=0.1597;AMR_AF=0.0317;AFR_AF=0.0333;EUR_AF=0.0229;SAS_AF=0.0348;AA=A|||;VT=SNP
5	102059457	rs75501932	G	A	100	PASS	AC=284;AF=0.0567093;AN=5008;NS=2504;DP=17568;EAS_AF=0.1597;AMR_AF=0.0317;AFR_AF=0.0333;EUR_AF=0.0229;SAS_AF=0.0348;AA=G|||;VT=SNP
5	102059570	rs76242886	A	G	100	PASS	AC=284;AF=0.0567093;AN=5008;NS=2504;DP=16614;EAS_AF=0.1597;AMR_AF=0.0317;AFR_AF=0.0333;EUR_AF=0.0229;SAS_AF=0.0348;AA=A|||;VT=SNP
5	102059632	rs75935034	C	T	100	PASS	AC=284;AF=0.0567093;AN=5008;NS=2504;DP=16485;EAS_AF=0.1597;AMR_AF=0.0317;AFR_AF=0.0333;EUR_AF=0.0229;SAS_AF=0.0348;AA=C|||;VT=SNP
5	102059640	rs79373296	A	T	100	PASS	AC=284;AF=0.0567093;AN=5008;NS=2504;DP=16600;EAS_AF=0.1597;AMR_AF=0.0317;AFR_AF=0.0333;EUR_AF=0.0229;SAS_AF=0.0348;AA=A|||;VT=SNP
5	102059670	rs79717876	C	T	100	PASS	AC=285;AF=0.0569089;AN=5008;NS=2504;DP=16840;EAS_AF=0.1597;AMR_AF=0.0317;AFR_AF=0.034;EUR_AF=0.0229;SAS_AF=0.0348;AA=C|||;VT=SNP
5	102059675	rs76353650	G	A	100	PASS	AC=284;AF=0.0567093;AN=5008;NS=2504;DP=16774;EAS_AF=0.1597;AMR_AF=0.0317;AFR_AF=0.0333;EUR_AF=0.0229;SAS_AF=0.0348;AA=G|||;VT=SNP
5	102059722	rs75161761	C	T	100	PASS	AC=284;AF=0.0567093;AN=5008;NS=2504;DP=16045;EAS_AF=0.1597;AMR_AF=0.0317;AFR_AF=0.0333;EUR_AF=0.0229;SAS_AF=0.0348;AA=C|||;VT=SNP
5	102059808	rs76731037	C	T	100	PASS	AC=284;AF=0.0567093;AN=5008;NS=2504;DP=15867;EAS_AF=0.1597;AMR_AF=0.0317;AFR_AF=0.0333;EUR_AF=0.0229;SAS_AF=0.0348;AA=C|||;VT=SNP
5	102059903	rs77789523	A	G	100	PASS	AC=284;AF=0.0567093;AN=5008;NS=2504;DP=14702;EAS_AF=0.1597;AMR_AF=0.0317;AFR_AF=0.0333;EUR_AF=0.0229;SAS_AF=0.0348;AA=A|||;VT=SNP
5	102059978	rs77736774	A	C	100	PASS	AC=284;AF=0.0567093;AN=5008;NS=2504;DP=13034;EAS_AF=0.1597;AMR_AF=0.0317;AFR_AF=0.0333;EUR_AF=0.0229;SAS_AF=0.0348;AA=C|||;VT=SNP
5	102060284	rs77163845	T	A	100	PASS	AC=284;AF=0.0567093;AN=5008;NS=2504;DP=15218;EAS_AF=0.1597;AMR_AF=0.0317;AFR_AF=0.0333;EUR_AF=0.0229;SAS_AF=0.0348;AA=T|||;VT=SNP
5	102060362	rs75086210	T	G	100	PASS	AC=284;AF=0.0567093;AN=5008;NS=2504;DP=14827;EAS_AF=0.1597;AMR_AF=0.0317;AFR_AF=0.0333;EUR_AF=0.0229;SAS_AF=0.0348;AA=T|||;VT=SNP
5	102060461	rs77347590	T	C	100	PASS	AC=284;AF=0.0567093;AN=5008;NS=2504;DP=15707;EAS_AF=0.1597;AMR_AF=0.0317;AFR_AF=0.0333;EUR_AF=0.0229;SAS_AF=0.0348;AA=T|||;VT=SNP
5	102060774	rs79235256	A	G	100	PASS	AC=284;AF=0.0567093;AN=5008;NS=2504;DP=17494;EAS_AF=0.1597;AMR_AF=0.0317;AFR_AF=0.0333;EUR_AF=0.0229;SAS_AF=0.0348;AA=G|||;VT=SNP
5	102060908	rs74555554	C	G	100	PASS	AC=284;AF=0.0567093;AN=5008;NS=2504;DP=18001;EAS_AF=0.1597;AMR_AF=0.0317;AFR_AF=0.0333;EUR_AF=0.0229;SAS_AF=0.0348;AA=G|||;VT=SNP
5	102061231	rs79440000	A	T	100	PASS	AC=284;AF=0.0567093;AN=5008;NS=2504;DP=18326;EAS_AF=0.1597;AMR_AF=0.0317;AFR_AF=0.0333;EUR_AF=0.0229;SAS_AF=0.0348;AA=T|||;VT=SNP
5	102061818	rs258255	A	G	100	PASS	AC=4805;AF=0.959465;AN=5008;NS=2504;DP=18853;EAS_AF=0.994;AMR_AF=0.9337;AFR_AF=0.9939;EUR_AF=0.8956;SAS_AF=0.9611;AA=g|||;VT=SNP
5	102061865	rs79708835	T	C	100	PASS	AC=284;AF=0.0567093;AN=5008;NS=2504;DP=18832;EAS_AF=0.1597;AMR_AF=0.0317;AFR_AF=0.0333;EUR_AF=0.0229;SAS_AF=0.0348;AA=T|||;VT=SNP
5	102061910	rs58847509	A	G	100	PASS	AC=608;AF=0.121406;AN=5008;NS=2504;DP=18804;EAS_AF=0.1855;AMR_AF=0.0519;AFR_AF=0.1785;EUR_AF=0.0497;SAS_AF=0.1012;AA=G|||;VT=SNP
5	102062113	rs74680882	T	C	100	PASS	AC=284;AF=0.0567093;AN=5008;NS=2504;DP=18075;EAS_AF=0.1597;AMR_AF=0.0317;AFR_AF=0.0333;EUR_AF=0.0229;SAS_AF=0.0348;AA=C|||;VT=SNP
5	102062115	rs75220476	G	A	100	PASS	AC=288;AF=0.057508;AN=5008;NS=2504;DP=18142;EAS_AF=0.1597;AMR_AF=0.0317;AFR_AF=0.0333;EUR_AF=0.0229;SAS_AF=0.0389;AA=g|||;VT=SNP
5	102062243	rs258256	A	T	100	PASS	AC=2592;AF=0.517572;AN=5008;NS=2504;DP=17602;EAS_AF=0.5456;AMR_AF=0.4481;AFR_AF=0.6316;EUR_AF=0.4115;SAS_AF=0.4928;AA=a|||;VT=SNP
5	102062329	rs80100347	C	T	100	PASS	AC=284;AF=0.0567093;AN=5008;NS=2504;DP=18611;EAS_AF=0.1597;AMR_AF=0.0317;AFR_AF=0.0333;EUR_AF=0.0229;SAS_AF=0.0348;AA=T|||;VT=SNP
5	102062580	rs78560896	T	C	100	PASS	AC=284;AF=0.0567093;AN=5008;NS=2504;DP=21950;EAS_AF=0.1597;AMR_AF=0.0317;AFR_AF=0.0333;EUR_AF=0.0229;SAS_AF=0.0348;AA=T|||;VT=SNP
5	102062677	rs80307376	C	T	100	PASS	AC=284;AF=0.0567093;AN=5008;NS=2504;DP=20288;EAS_AF=0.1597;AMR_AF=0.0317;AFR_AF=0.0333;EUR_AF=0.0229;SAS_AF=0.0348;AA=C|||;VT=SNP
5	102062964	rs75925449	T	C	100	PASS	AC=284;AF=0.0567093;AN=5008;NS=2504;DP=20437;EAS_AF=0.1597;AMR_AF=0.0317;AFR_AF=0.0333;EUR_AF=0.0229;SAS_AF=0.0348;AA=C|||;VT=SNP
5	102063031	rs73774866	T	C	100	PASS	AC=325;AF=0.0648962;AN=5008;NS=2504;DP=21328;EAS_AF=0.0258;AMR_AF=0.0202;AFR_AF=0.146;EUR_AF=0.0268;SAS_AF=0.0665;AA=T|||;VT=SNP
5	102063130	rs78264369	G	T	100	PASS	AC=284;AF=0.0567093;AN=5008;NS=2504;DP=21240;EAS_AF=0.1597;AMR_AF=0.0317;AFR_AF=0.0333;EUR_AF=0.0229;SAS_AF=0.0348;AA=T|||;VT=SNP
5	102063135	rs80193275	C	T	100	PASS	AC=399;AF=0.0796725;AN=5008;NS=2504;DP=21448;EAS_AF=0.1597;AMR_AF=0.0403;AFR_AF=0.0885;EUR_AF=0.0348;SAS_AF=0.0593;AA=C|||;VT=SNP
5	102063175	rs78778719	G	A	100	PASS	AC=284;AF=0.0567093;AN=5008;NS=2504;DP=21677;EAS_AF=0.1597;AMR_AF=0.0317;AFR_AF=0.0333;EUR_AF=0.0229;SAS_AF=0.0348;AA=G|||;VT=SNP
5	102063440	rs77437748	C	A	100	PASS	AC=284;AF=0.0567093;AN=5008;NS=2504;DP=21390;EAS_AF=0.1597;AMR_AF=0.0317;AFR_AF=0.0333;EUR_AF=0.0229;SAS_AF=0.0348;AA=C|||;VT=SNP
5	102063443	rs258257	T	C	100	PASS	AC=1495;AF=0.298522;AN=5008;NS=2504;DP=21497;EAS_AF=0.3621;AMR_AF=0.3674;AFR_AF=0.0908;EUR_AF=0.3688;SAS_AF=0.3926;AA=T|||;VT=SNP
5	102063878	rs75661622	A	G	100	PASS	AC=284;AF=0.0567093;AN=5008;NS=2504;DP=20391;EAS_AF=0.1597;AMR_AF=0.0317;AFR_AF=0.0333;EUR_AF=0.0229;SAS_AF=0.0348;AA=A|||;VT=SNP
5	102064491	rs1152137	C	T	100	PASS	AC=399;AF=0.0796725;AN=5008;NS=2504;DP=13437;EAS_AF=0.1597;AMR_AF=0.0389;AFR_AF=0.1165;EUR_AF=0.0229;SAS_AF=0.0348;AA=C|||;VT=SNP
5	102064566	rs75624709	G	T	100	PASS	AC=282;AF=0.0563099;AN=5008;NS=2504;DP=12505;EAS_AF=0.1577;AMR_AF=0.0317;AFR_AF=0.0333;EUR_AF=0.0229;SAS_AF=0.0348;AA=T|||;VT=SNP
5	102064637	rs12659780	C	T	100	PASS	AC=718;AF=0.143371;AN=5008;NS=2504;DP=12475;EAS_AF=0.2569;AMR_AF=0.219;AFR_AF=0.0113;EUR_AF=0.1093;SAS_AF=0.1861;AA=C|||;VT=SNP
5	102064678	rs75993450	T	C	100	PASS	AC=282;AF=0.0563099;AN=5008;NS=2504;DP=12720;EAS_AF=0.1577;AMR_AF=0.0317;AFR_AF=0.0333;EUR_AF=0.0229;SAS_AF=0.0348;AA=T|||;VT=SNP
5	102065391	rs78851373	A	G	100	PASS	AC=288;AF=0.057508;AN=5008;NS=2504;DP=17705;EAS_AF=0.1587;AMR_AF=0.0317;AFR_AF=0.034;EUR_AF=0.0258;SAS_AF=0.0358;AA=G|||;VT=SNP
5	102065504	rs41089	G	A	100	PASS	AC=2530;AF=0.505192;AN=5008;NS=2504;DP=18146;EAS_AF=0.5536;AMR_AF=0.4438;AFR_AF=0.5749;EUR_AF=0.4195;SAS_AF=0.4928;AA=A|||;VT=SNP
5	102065862	rs78889611	C	T	100	PASS	AC=284;AF=0.0567093;AN=5008;NS=2504;DP=17749;EAS_AF=0.1597;AMR_AF=0.0317;AFR_AF=0.0333;EUR_AF=0.0229;SAS_AF=0.0348;AA=T|||;VT=SNP
5	102065919	rs79344687	A	G	100	PASS	AC=284;AF=0.0567093;AN=5008;NS=2504;DP=18047;EAS_AF=0.1597;AMR_AF=0.0317;AFR_AF=0.0333;EUR_AF=0.0229;SAS_AF=0.0348;AA=G|||;VT=SNP
5	102065934	rs76370676	A	G	100	PASS	AC=284;AF=0.0567093;AN=5008;NS=2504;DP=18426;EAS_AF=0.1597;AMR_AF=0.0317;AFR_AF=0.0333;EUR_AF=0.0229;SAS_AF=0.0348;AA=A|||;VT=SNP
5	102066009	rs79745676	G	A	100	PASS	AC=284;AF=0.0567093;AN=5008;NS=2504;DP=19154;EAS_AF=0.1597;AMR_AF=0.0317;AFR_AF=0.0333;EUR_AF=0.0229;SAS_AF=0.0348;AA=G|||;VT=SNP
5	102066071	rs77443604	T	C	100	PASS	AC=284;AF=0.0567093;AN=5008;NS=2504;DP=18236;EAS_AF=0.1597;AMR_AF=0.0317;AFR_AF=0.0333;EUR_AF=0.0229;SAS_AF=0.0348;AA=T|||;VT=SNP
5	102066105	rs76046600	T	C	100	PASS	AC=284;AF=0.0567093;AN=5008;NS=2504;DP=18084;EAS_AF=0.1597;AMR_AF=0.0317;AFR_AF=0.0333;EUR_AF=0.0229;SAS_AF=0.0348;AA=T|||;VT=SNP
5	102066117	rs77798670	T	C	100	PASS	AC=284;AF=0.0567093;AN=5008;NS=2504;DP=18103;EAS_AF=0.1597;AMR_AF=0.0317;AFR_AF=0.0333;EUR_AF=0.0229;SAS_AF=0.0348;AA=C|||;VT=SNP
5	102066180	rs80141596	A	G	100	PASS	AC=284;AF=0.0567093;AN=5008;NS=2504;DP=17734;EAS_AF=0.1597;AMR_AF=0.0317;AFR_AF=0.0333;EUR_AF=0.0229;SAS_AF=0.0348;AA=A|||;VT=SNP
5	102066188	rs74684977	A	G	100	PASS	AC=285;AF=0.0569089;AN=5008;NS=2504;DP=17767;EAS_AF=0.1607;AMR_AF=0.0317;AFR_AF=0.0333;EUR_AF=0.0229;SAS_AF=0.0348;AA=A|||;VT=SNP
5	102066272	rs79643997	A	T	100	PASS	AC=284;AF=0.0567093;AN=5008;NS=2504;DP=18160;EAS_AF=0.1597;AMR_AF=0.0317;AFR_AF=0.0333;EUR_AF=0.0229;SAS_AF=0.0348;AA=A|||;VT=SNP
5	102066319	rs75496578	T	A	100	PASS	AC=284;AF=0.0567093;AN=5008;NS=2504;DP=18076;EAS_AF=0.1597;AMR_AF=0.0317;AFR_AF=0.0333;EUR_AF=0.0229;SAS_AF=0.0348;AA=T|||;VT=SNP
5	102066599	rs74540812	T	C	100	PASS	AC=284;AF=0.0567093;AN=5008;NS=2504;DP=19954;EAS_AF=0.1597;AMR_AF=0.0317;AFR_AF=0.0333;EUR_AF=0.0229;SAS_AF=0.0348;AA=T|||;VT=SNP
5	102066861	rs75972364	C	T	100	PASS	AC=288;AF=0.057508;AN=5008;NS=2504;DP=20407;EAS_AF=0.1597;AMR_AF=0.0317;AFR_AF=0.0363;EUR_AF=0.0229;SAS_AF=0.0348;AA=T|||;VT=SNP
5	102067014	rs112544660	C	A	100	PASS	AC=284;AF=0.0567093;AN=5008;NS=2504;DP=20105;EAS_AF=0.1597;AMR_AF=0.0317;AFR_AF=0.0333;EUR_AF=0.0229;SAS_AF=0.0348;AA=C|||;VT=SNP
5	102067997	rs79256443	C	G	100	PASS	AC=288;AF=0.057508;AN=5008;NS=2504;DP=18815;EAS_AF=0.1597;AMR_AF=0.0317;AFR_AF=0.0363;EUR_AF=0.0229;SAS_AF=0.0348;AA=G|||;VT=SNP
5	102068363	rs76347390	G	T	100	PASS	AC=284;AF=0.0567093;AN=5008;NS=2504;DP=17957;EAS_AF=0.1597;AMR_AF=0.0317;AFR_AF=0.0333;EUR_AF=0.0229;SAS_AF=0.0348;AA=G|||;VT=SNP
5	102068428	rs76810893	A	T	100	PASS	AC=284;AF=0.0567093;AN=5008;NS=2504;DP=17558;EAS_AF=0.1597;AMR_AF=0.0317;AFR_AF=0.0333;EUR_AF=0.0229;SAS_AF=0.0348;AA=T|||;VT=SNP
5	102068556	rs76726133	G	A	100	PASS	AC=284;AF=0.0567093;AN=5008;NS=2504;DP=17846;EAS_AF=0.1597;AMR_AF=0.0317;AFR_AF=0.0333;EUR_AF=0.0229;SAS_AF=0.0348;AA=A|||;VT=SNP
5	102068573	rs77501852	A	C	100	PASS	AC=284;AF=0.0567093;AN=5008;NS=2504;DP=17513;EAS_AF=0.1597;AMR_AF=0.0317;AFR_AF=0.0333;EUR_AF=0.0229;SAS_AF=0.0348;AA=A|||;VT=SNP
5	102068677	rs76962105	G	A	100	PASS	AC=284;AF=0.0567093;AN=5008;NS=2504;DP=17729;EAS_AF=0.1597;AMR_AF=0.0317;AFR_AF=0.0333;EUR_AF=0.0229;SAS_AF=0.0348;AA=G|||;VT=SNP
5	102068707	rs75081867	C	T	100	PASS	AC=288;AF=0.057508;AN=5008;NS=2504;DP=17252;EAS_AF=0.1597;AMR_AF=0.0317;AFR_AF=0.0363;EUR_AF=0.0229;SAS_AF=0.0348;AA=T|||;VT=SNP
5	102068862	rs74326301	T	C	100	PASS	AC=288;AF=0.057508;AN=5008;NS=2504;DP=17153;EAS_AF=0.1597;AMR_AF=0.0317;AFR_AF=0.0363;EUR_AF=0.0229;SAS_AF=0.0348;AA=C|||;VT=SNP
5	102069125	rs1913504	G	A	100	PASS	AC=743;AF=0.148363;AN=5008;NS=2504;DP=17815;EAS_AF=0.1359;AMR_AF=0.1758;AFR_AF=0.0113;EUR_AF=0.2942;SAS_AF=0.1769;AA=G|||;VT=SNP
5	102069173	rs77563530	T	C	100	PASS	AC=284;AF=0.0567093;AN=5008;NS=2504;DP=17062;EAS_AF=0.1597;AMR_AF=0.0317;AFR_AF=0.0333;EUR_AF=0.0229;SAS_AF=0.0348;AA=C|||;VT=SNP
5	102069697	rs79077025	A	T	100	PASS	AC=284;AF=0.0567093;AN=5008;NS=2504;DP=17957;EAS_AF=0.1597;AMR_AF=0.0317;AFR_AF=0.0333;EUR_AF=0.0229;SAS_AF=0.0348;AA=T|||;VT=SNP
5	102070485	rs61694979	C	G	100	PASS	AC=286;AF=0.0571086;AN=5008;NS=2504;DP=17698;EAS_AF=0.1597;AMR_AF=0.0331;AFR_AF=0.034;EUR_AF=0.0229;SAS_AF=0.0348;AA=G|||;VT=SNP
5	102070511	rs57041615	A	G	100	PASS	AC=285;AF=0.0569089;AN=5008;NS=2504;DP=16919;EAS_AF=0.1597;AMR_AF=0.0317;AFR_AF=0.034;EUR_AF=0.0229;SAS_AF=0.0348;AA=G|||;VT=SNP
5	102070831	rs76887429	T	A	100	PASS	AC=284;AF=0.0567093;AN=5008;NS=2504;DP=20430;EAS_AF=0.1597;AMR_AF=0.0303;AFR_AF=0.034;EUR_AF=0.0229;SAS_AF=0.0348;AA=A|||;VT=SNP
5	102071669	rs75896729	A	C	100	PASS	AC=284;AF=0.0567093;AN=5008;NS=2504;DP=12878;EAS_AF=0.1587;AMR_AF=0.0303;AFR_AF=0.0348;EUR_AF=0.0229;SAS_AF=0.0348;AA=A|||;VT=SNP
5	102071847	rs76869349	G	T	100	PASS	AC=284;AF=0.0567093;AN=5008;NS=2504;DP=12550;EAS_AF=0.1587;AMR_AF=0.0303;AFR_AF=0.0348;EUR_AF=0.0229;SAS_AF=0.0348;AA=T|||;VT=SNP
5	102071999	rs400596	T	C	100	PASS	AC=1706;AF=0.340655;AN=5008;NS=2504;DP=13454;EAS_AF=0.369;AMR_AF=0.3833;AFR_AF=0.2352;EUR_AF=0.3698;SAS_AF=0.3937;AA=T|||;VT=SNP
5	102072345	rs60721271	T	A	100	PASS	AC=284;AF=0.0567093;AN=5008;NS=2504;DP=4937;EAS_AF=0.1587;AMR_AF=0.0303;AFR_AF=0.0348;EUR_AF=0.0229;SAS_AF=0.0348;AA=T|||;VT=SNP
5	102072468	rs61705797	T	G	100	PASS	AC=286;AF=0.0571086;AN=5008;NS=2504;DP=17279;EAS_AF=0.1587;AMR_AF=0.0303;AFR_AF=0.0348;EUR_AF=0.0239;SAS_AF=0.0358;AA=G|||;VT=SNP
5	102072469	rs57370841	T	A	100	PASS	AC=285;AF=0.0569089;AN=5008;NS=2504;DP=17264;EAS_AF=0.1587;AMR_AF=0.0303;AFR_AF=0.0348;EUR_AF=0.0239;SAS_AF=0.0348;AA=A|||;VT=SNP
5	102072591	rs390444	T	C	100	PASS	AC=1678;AF=0.335064;AN=5008;NS=2504;DP=16746;EAS_AF=0.369;AMR_AF=0.379;AFR_AF=0.2163;EUR_AF=0.3698;SAS_AF=0.3937;AA=T|||;VT=SNP
5	102072694	rs59817560	C	T	100	PASS	AC=284;AF=0.0567093;AN=5008;NS=2504;DP=17847;EAS_AF=0.1587;AMR_AF=0.0303;AFR_AF=0.0348;EUR_AF=0.0229;SAS_AF=0.0348;AA=C|||;VT=SNP
5	102072773	rs60696522	G	A	100	PASS	AC=284;AF=0.0567093;AN=5008;NS=2504;DP=19846;EAS_AF=0.1587;AMR_AF=0.0303;AFR_AF=0.0348;EUR_AF=0.0229;SAS_AF=0.0348;AA=G|||;VT=SNP
5	102073045	rs75157344	G	A	100	PASS	AC=285;AF=0.0569089;AN=5008;NS=2504;DP=16661;EAS_AF=0.1587;AMR_AF=0.0303;AFR_AF=0.0356;EUR_AF=0.0229;SAS_AF=0.0348;AA=g|||;VT=SNP
5	102073095	rs79162607	G	A	100	PASS	AC=295;AF=0.0589058;AN=5008;NS=2504;DP=18672;EAS_AF=0.1587;AMR_AF=0.0303;AFR_AF=0.0356;EUR_AF=0.0318;SAS_AF=0.0358;AA=G|||;VT=SNP
5	102073222	rs79874718	T	A	100	PASS	AC=284;AF=0.0567093;AN=5008;NS=2504;DP=18946;EAS_AF=0.1587;AMR_AF=0.0303;AFR_AF=0.0348;EUR_AF=0.0229;SAS_AF=0.0348;AA=A|||;VT=SNP
5	102073607	rs2431323	C	G	100	PASS	AC=2232;AF=0.445687;AN=5008;NS=2504;DP=18373;EAS_AF=0.3948;AMR_AF=0.4092;AFR_AF=0.5378;EUR_AF=0.3877;SAS_AF=0.4591;AA=G|||;VT=SNP
5	102073660	rs2431324	T	C	100	PASS	AC=2527;AF=0.504593;AN=5008;NS=2504;DP=17974;EAS_AF=0.5536;AMR_AF=0.4395;AFR_AF=0.5734;EUR_AF=0.4195;SAS_AF=0.4949;AA=C|||;VT=SNP
5	102073735	rs2431325	C	T	100	PASS	AC=2232;AF=0.445687;AN=5008;NS=2504;DP=18667;EAS_AF=0.3948;AMR_AF=0.4092;AFR_AF=0.5378;EUR_AF=0.3877;SAS_AF=0.4591;AA=T|||;VT=SNP
5	102073929	rs2458660	A	G	100	PASS	AC=2232;AF=0.445687;AN=5008;NS=2504;DP=17121;EAS_AF=0.3948;AMR_AF=0.4092;AFR_AF=0.5378;EUR_AF=0.3877;SAS_AF=0.4591;AA=A|||;VT=SNP
5	102073976	rs2431326	C	T	100	PASS	AC=2242;AF=0.447684;AN=5008;NS=2504;DP=16941;EAS_AF=0.3948;AMR_AF=0.4092;AFR_AF=0.5454;EUR_AF=0.3877;SAS_AF=0.4591;AA=T|||;VT=SNP
5	102074063	rs2432168	C	T	100	PASS	AC=2101;AF=0.419529;AN=5008;NS=2504;DP=15663;EAS_AF=0.3948;AMR_AF=0.3977;AFR_AF=0.4448;EUR_AF=0.3877;SAS_AF=0.4591;AA=C|||;VT=SNP
5	102074326	rs2432167	G	A	100	PASS	AC=2227;AF=0.444688;AN=5008;NS=2504;DP=15099;EAS_AF=0.3938;AMR_AF=0.4092;AFR_AF=0.5378;EUR_AF=0.3857;SAS_AF=0.4571;AA=A|||;VT=SNP
5	102074644	rs1645533	G	A	100	PASS	AC=2232;AF=0.445687;AN=5008;NS=2504;DP=9620;EAS_AF=0.3948;AMR_AF=0.4092;AFR_AF=0.5378;EUR_AF=0.3877;SAS_AF=0.4591;AA=G|||;VT=SNP
5	102075037	rs421696	T	C	100	PASS	AC=2233;AF=0.445887;AN=5008;NS=2504;DP=13347;EAS_AF=0.3948;AMR_AF=0.4092;AFR_AF=0.5378;EUR_AF=0.3877;SAS_AF=0.4601;AA=T|||;VT=SNP
5	102075107	rs403406	G	A	100	PASS	AC=2232;AF=0.445687;AN=5008;NS=2504;DP=14575;EAS_AF=0.3948;AMR_AF=0.4092;AFR_AF=0.5378;EUR_AF=0.3877;SAS_AF=0.4591;AA=G|||;VT=SNP
5	102075426	rs424013	A	G	100	PASS	AC=2232;AF=0.445687;AN=5008;NS=2504;DP=17739;EAS_AF=0.3948;AMR_AF=0.4092;AFR_AF=0.5378;EUR_AF=0.3877;SAS_AF=0.4591;AA=G|||;VT=SNP
5	102076035	rs57340476	C	T	100	PASS	AC=283;AF=0.0565096;AN=5008;NS=2504;DP=18563;EAS_AF=0.1587;AMR_AF=0.0303;AFR_AF=0.034;EUR_AF=0.0229;SAS_AF=0.0348;AA=C|||;VT=SNP
5	102076457	rs430921	A	G	100	PASS	AC=2227;AF=0.444688;AN=5008;NS=2504;DP=16246;EAS_AF=0.3938;AMR_AF=0.4092;AFR_AF=0.5348;EUR_AF=0.3877;SAS_AF=0.4591;AA=G|||;VT=SNP
5	102076550	rs647343	A	T	100	PASS	AC=2232;AF=0.445687;AN=5008;NS=2504;DP=18576;EAS_AF=0.3948;AMR_AF=0.4092;AFR_AF=0.5378;EUR_AF=0.3877;SAS_AF=0.4591;AA=T|||;VT=SNP
5	102076624	rs660179	A	G	100	PASS	AC=2232;AF=0.445687;AN=5008;NS=2504;DP=18360;EAS_AF=0.3948;AMR_AF=0.4092;AFR_AF=0.5378;EUR_AF=0.3877;SAS_AF=0.4591;AA=G|||;VT=SNP
5	102076820	rs404031	T	C	100	PASS	AC=2166;AF=0.432508;AN=5008;NS=2504;DP=15462;EAS_AF=0.3948;AMR_AF=0.4063;AFR_AF=0.4894;EUR_AF=0.3877;SAS_AF=0.4591;AA=T|||;VT=SNP
5	102077130	rs2657459	A	G	100	PASS	AC=2230;AF=0.445288;AN=5008;NS=2504;DP=14040;EAS_AF=0.3948;AMR_AF=0.4092;AFR_AF=0.5378;EUR_AF=0.3877;SAS_AF=0.4571;AA=G|||;VT=SNP
5	102077258	rs365188	T	C	100	PASS	AC=1675;AF=0.334465;AN=5008;NS=2504;DP=13975;EAS_AF=0.369;AMR_AF=0.379;AFR_AF=0.2141;EUR_AF=0.3698;SAS_AF=0.3937;AA=T|||;VT=SNP
5	102077586	rs75858388	T	C	100	PASS	AC=283;AF=0.0565096;AN=5008;NS=2504;DP=14403;EAS_AF=0.1587;AMR_AF=0.0303;AFR_AF=0.034;EUR_AF=0.0229;SAS_AF=0.0348;AA=C|||;VT=SNP
5	102077906	rs427548	G	A	100	PASS	AC=2232;AF=0.445687;AN=5008;NS=2504;DP=17470;EAS_AF=0.3948;AMR_AF=0.4092;AFR_AF=0.5378;EUR_AF=0.3877;SAS_AF=0.4591;AA=A|||;VT=SNP
5	102078141	rs366668	T	G	100	PASS	AC=2526;AF=0.504393;AN=5008;NS=2504;DP=16418;EAS_AF=0.5536;AMR_AF=0.4395;AFR_AF=0.5726;EUR_AF=0.4195;SAS_AF=0.4949;AA=G|||;VT=SNP
5	102078587	rs451819	G	A	100	PASS	AC=2233;AF=0.445887;AN=5008;NS=2504;DP=19464;EAS_AF=0.3958;AMR_AF=0.4092;AFR_AF=0.5378;EUR_AF=0.3877;SAS_AF=0.4591;AA=G|||;VT=SNP
5	102078736	rs434110	T	C	100	PASS	AC=2167;AF=0.432708;AN=5008;NS=2504;DP=19978;EAS_AF=0.3948;AMR_AF=0.4063;AFR_AF=0.4902;EUR_AF=0.3877;SAS_AF=0.4591;AA=T|||;VT=SNP
5	102079057	rs1645534	A	G	100	PASS	AC=2166;AF=0.432508;AN=5008;NS=2504;DP=22000;EAS_AF=0.3948;AMR_AF=0.4063;AFR_AF=0.4894;EUR_AF=0.3877;SAS_AF=0.4591;AA=A|||;VT=SNP
5	102079138	rs382946	T	C	100	PASS	AC=2236;AF=0.446486;AN=5008;NS=2504;DP=19871;EAS_AF=0.3948;AMR_AF=0.4107;AFR_AF=0.5393;EUR_AF=0.3887;SAS_AF=0.4591;AA=C|||;VT=SNP
5	102079162	rs370175	C	T	100	PASS	AC=2167;AF=0.432708;AN=5008;NS=2504;DP=18874;EAS_AF=0.3948;AMR_AF=0.4092;AFR_AF=0.4909;EUR_AF=0.3887;SAS_AF=0.455;AA=C|||;VT=SNP
5	102079177	rs370166	C	A	100	PASS	AC=2253;AF=0.44988;AN=5008;NS=2504;DP=18797;EAS_AF=0.3948;AMR_AF=0.4164;AFR_AF=0.5401;EUR_AF=0.3956;SAS_AF=0.4642;AA=A|||;VT=SNP
5	102079181	rs412217	G	T	100	PASS	AC=2531;AF=0.505391;AN=5008;NS=2504;DP=19037;EAS_AF=0.5536;AMR_AF=0.4424;AFR_AF=0.5741;EUR_AF=0.4205;SAS_AF=0.4949;AA=T|||;VT=SNP
5	102079381	rs449741	C	T	100	PASS	AC=2233;AF=0.445887;AN=5008;NS=2504;DP=20470;EAS_AF=0.3948;AMR_AF=0.4107;AFR_AF=0.5378;EUR_AF=0.3877;SAS_AF=0.4591;AA=T|||;VT=SNP
5	102080890	rs425025	G	A	100	PASS	AC=2166;AF=0.432508;AN=5008;NS=2504;DP=9646;EAS_AF=0.3948;AMR_AF=0.4063;AFR_AF=0.4894;EUR_AF=0.3877;SAS_AF=0.4591;AA=G|||;VT=SNP
5	102081231	rs365558	A	G	100	PASS	AC=2232;AF=0.445687;AN=5008;NS=2504;DP=11342;EAS_AF=0.3948;AMR_AF=0.4092;AFR_AF=0.5386;EUR_AF=0.3867;SAS_AF=0.4591;AA=A|||;VT=SNP
5	102081276	rs369099	A	G	100	PASS	AC=2232;AF=0.445687;AN=5008;NS=2504;DP=12103;EAS_AF=0.3948;AMR_AF=0.4092;AFR_AF=0.5378;EUR_AF=0.3877;SAS_AF=0.4591;AA=G|||;VT=SNP
5	102081520	rs369875	C	G	100	PASS	AC=2232;AF=0.445687;AN=5008;NS=2504;DP=16593;EAS_AF=0.3948;AMR_AF=0.4092;AFR_AF=0.5378;EUR_AF=0.3877;SAS_AF=0.4591;AA=G|||;VT=SNP
5	102081834	rs442443	T	A	100	PASS	AC=2166;AF=0.432508;AN=5008;NS=2504;DP=20600;EAS_AF=0.3948;AMR_AF=0.4063;AFR_AF=0.4894;EUR_AF=0.3877;SAS_AF=0.4591;AA=T|||;VT=SNP
5	102082011	rs438976	T	C	100	PASS	AC=2236;AF=0.446486;AN=5008;NS=2504;DP=19416;EAS_AF=0.3958;AMR_AF=0.4107;AFR_AF=0.5386;EUR_AF=0.3877;SAS_AF=0.4601;AA=C|||;VT=SNP
5	102082012	rs441039	G	A	100	PASS	AC=2236;AF=0.446486;AN=5008;NS=2504;DP=19459;EAS_AF=0.3958;AMR_AF=0.4107;AFR_AF=0.5386;EUR_AF=0.3877;SAS_AF=0.4601;AA=G|||;VT=SNP
5	102082041	rs443023	C	T	100	PASS	AC=2236;AF=0.446486;AN=5008;NS=2504;DP=19414;EAS_AF=0.3958;AMR_AF=0.4107;AFR_AF=0.5386;EUR_AF=0.3877;SAS_AF=0.4601;AA=T|||;VT=SNP
5	102082195	rs428047	A	C	100	PASS	AC=2233;AF=0.445887;AN=5008;NS=2504;DP=18187;EAS_AF=0.3948;AMR_AF=0.4092;AFR_AF=0.5378;EUR_AF=0.3877;SAS_AF=0.4601;AA=A|||;VT=SNP
5	102082202	rs455144	A	T	100	PASS	AC=2233;AF=0.445887;AN=5008;NS=2504;DP=18240;EAS_AF=0.3948;AMR_AF=0.4092;AFR_AF=0.5378;EUR_AF=0.3877;SAS_AF=0.4601;AA=A|||;VT=SNP
5	102082368	rs379574	A	G	100	PASS	AC=2232;AF=0.445687;AN=5008;NS=2504;DP=18551;EAS_AF=0.3948;AMR_AF=0.4092;AFR_AF=0.5378;EUR_AF=0.3877;SAS_AF=0.4591;AA=a|||;VT=SNP
5	102082776	rs444366	C	T	100	PASS	AC=2128;AF=0.42492;AN=5008;NS=2504;DP=20408;EAS_AF=0.369;AMR_AF=0.4063;AFR_AF=0.5121;EUR_AF=0.3817;SAS_AF=0.4223;AA=T|||;VT=SNP
5	102082864	rs419305	A	C	100	PASS	AC=2232;AF=0.445687;AN=5008;NS=2504;DP=20627;EAS_AF=0.3948;AMR_AF=0.4092;AFR_AF=0.5378;EUR_AF=0.3877;SAS_AF=0.4591;AA=C|||;VT=SNP
5	102083016	rs387471	G	T	100	PASS	AC=2166;AF=0.432508;AN=5008;NS=2504;DP=22989;EAS_AF=0.3948;AMR_AF=0.4063;AFR_AF=0.4894;EUR_AF=0.3877;SAS_AF=0.4591;AA=G|||;VT=SNP
5	102083354	rs694481	A	C	100	PASS	AC=2233;AF=0.445887;AN=5008;NS=2504;DP=18413;EAS_AF=0.3948;AMR_AF=0.4107;AFR_AF=0.5378;EUR_AF=0.3877;SAS_AF=0.4591;AA=C|||;VT=SNP
5	102083421	rs419199	T	C	100	PASS	AC=2232;AF=0.445687;AN=5008;NS=2504;DP=18444;EAS_AF=0.3948;AMR_AF=0.4092;AFR_AF=0.5378;EUR_AF=0.3877;SAS_AF=0.4591;AA=T|||;VT=SNP
5	102083780	rs394905	T	A	100	PASS	AC=2232;AF=0.445687;AN=5008;NS=2504;DP=16852;EAS_AF=0.3948;AMR_AF=0.4092;AFR_AF=0.5378;EUR_AF=0.3877;SAS_AF=0.4591;AA=T|||;VT=SNP
5	102084135	rs79327841	C	T	100	PASS	AC=190;AF=0.0379393;AN=5008;NS=2504;DP=16051;EAS_AF=0.0556;AMR_AF=0.0692;AFR_AF=0.0023;EUR_AF=0.0318;SAS_AF=0.0521;AA=C|||;VT=SNP
5	102084347	rs410965	T	C	100	PASS	AC=2235;AF=0.446286;AN=5008;NS=2504;DP=16404;EAS_AF=0.3948;AMR_AF=0.4092;AFR_AF=0.5393;EUR_AF=0.3877;SAS_AF=0.4601;AA=C|||;VT=SNP
5	102084669	rs421099	G	T	100	PASS	AC=2232;AF=0.445687;AN=5008;NS=2504;DP=17244;EAS_AF=0.3948;AMR_AF=0.4092;AFR_AF=0.5378;EUR_AF=0.3877;SAS_AF=0.4591;AA=G|||;VT=SNP
5	102084824	rs439009	A	C	100	PASS	AC=2232;AF=0.445687;AN=5008;NS=2504;DP=17260;EAS_AF=0.3948;AMR_AF=0.4092;AFR_AF=0.5378;EUR_AF=0.3877;SAS_AF=0.4591;AA=A|||;VT=SNP
5	102085033	rs453178	A	G	100	PASS	AC=2232;AF=0.445687;AN=5008;NS=2504;DP=15482;EAS_AF=0.3948;AMR_AF=0.4092;AFR_AF=0.5378;EUR_AF=0.3877;SAS_AF=0.4591;AA=G|||;VT=SNP
5	102085208	rs434168	T	A	100	PASS	AC=2232;AF=0.445687;AN=5008;NS=2504;DP=17009;EAS_AF=0.3948;AMR_AF=0.4092;AFR_AF=0.5378;EUR_AF=0.3877;SAS_AF=0.4591;AA=A|||;VT=SNP
5	102085269	rs2458659	T	A	100	PASS	AC=1620;AF=0.323482;AN=5008;NS=2504;DP=15600;EAS_AF=0.369;AMR_AF=0.379;AFR_AF=0.1725;EUR_AF=0.3698;SAS_AF=0.3937;AA=T|||;VT=SNP
5	102085919	rs441226	C	G	100	PASS	AC=2232;AF=0.445687;AN=5008;NS=2504;DP=18436;EAS_AF=0.3948;AMR_AF=0.4092;AFR_AF=0.5378;EUR_AF=0.3877;SAS_AF=0.4591;AA=C|||;VT=SNP
5	102086345	rs451598	C	T	100	PASS	AC=2232;AF=0.445687;AN=5008;NS=2504;DP=19464;EAS_AF=0.3948;AMR_AF=0.4092;AFR_AF=0.5378;EUR_AF=0.3877;SAS_AF=0.4591;AA=T|||;VT=SNP
5	102086434	rs450667	T	C	100	PASS	AC=2198;AF=0.438898;AN=5008;NS=2504;DP=18268;EAS_AF=0.3948;AMR_AF=0.4078;AFR_AF=0.5129;EUR_AF=0.3877;SAS_AF=0.4591;AA=T|||;VT=SNP
5	102086894	rs423871	A	G	100	PASS	AC=2232;AF=0.445687;AN=5008;NS=2504;DP=18069;EAS_AF=0.3948;AMR_AF=0.4092;AFR_AF=0.5378;EUR_AF=0.3877;SAS_AF=0.4591;AA=G|||;VT=SNP
5	102087116	rs397605	G	A	100	PASS	AC=2232;AF=0.445687;AN=5008;NS=2504;DP=15560;EAS_AF=0.3948;AMR_AF=0.4092;AFR_AF=0.5378;EUR_AF=0.3877;SAS_AF=0.4591;AA=A|||;VT=SNP
5	102087272	rs438126	T	A	100	PASS	AC=2232;AF=0.445687;AN=5008;NS=2504;DP=16486;EAS_AF=0.3948;AMR_AF=0.4092;AFR_AF=0.5378;EUR_AF=0.3877;SAS_AF=0.4591;AA=T|||;VT=SNP
5	102087732	rs585901	G	A	100	PASS	AC=2243;AF=0.447883;AN=5008;NS=2504;DP=15090;EAS_AF=0.4038;AMR_AF=0.4107;AFR_AF=0.5393;EUR_AF=0.3877;SAS_AF=0.4581;AA=G|||;VT=SNP
5	102087781	rs588102	A	C	100	PASS	AC=2244;AF=0.448083;AN=5008;NS=2504;DP=15239;EAS_AF=0.4038;AMR_AF=0.4107;AFR_AF=0.5393;EUR_AF=0.3877;SAS_AF=0.4591;AA=C|||;VT=SNP
5	102087912	rs383987	G	A	100	PASS	AC=2244;AF=0.448083;AN=5008;NS=2504;DP=14359;EAS_AF=0.4038;AMR_AF=0.4107;AFR_AF=0.5393;EUR_AF=0.3877;SAS_AF=0.4591;AA=G|||;VT=SNP
5	102087913	rs6885931	G	A	100	PASS	AC=325;AF=0.0648962;AN=5008;NS=2504;DP=14257;EAS_AF=0.0248;AMR_AF=0.0245;AFR_AF=0.1551;EUR_AF=0.0179;SAS_AF=0.0613;AA=G|||;VT=SNP
5	102088078	rs401320	G	T	100	PASS	AC=2244;AF=0.448083;AN=5008;NS=2504;DP=16917;EAS_AF=0.4038;AMR_AF=0.4107;AFR_AF=0.5393;EUR_AF=0.3877;SAS_AF=0.4591;AA=G|||;VT=SNP
5	102088205	rs2431327	C	T	100	PASS	AC=2210;AF=0.441294;AN=5008;NS=2504;DP=20224;EAS_AF=0.4038;AMR_AF=0.4092;AFR_AF=0.5144;EUR_AF=0.3877;SAS_AF=0.4591;AA=C|||;VT=SNP
5	102088347	rs2431328	G	T	100	PASS	AC=2178;AF=0.434904;AN=5008;NS=2504;DP=21417;EAS_AF=0.4038;AMR_AF=0.4078;AFR_AF=0.4909;EUR_AF=0.3877;SAS_AF=0.4591;AA=G|||;VT=SNP
5	102088468	rs6596519	A	G	100	PASS	AC=2243;AF=0.447883;AN=5008;NS=2504;DP=20425;EAS_AF=0.4028;AMR_AF=0.4107;AFR_AF=0.5393;EUR_AF=0.3877;SAS_AF=0.4591;AA=A|||;VT=SNP
5	102088469	rs147329802	C	T	100	PASS	AC=1687;AF=0.336861;AN=5008;NS=2504;DP=20444;EAS_AF=0.378;AMR_AF=0.3818;AFR_AF=0.2148;EUR_AF=0.3698;SAS_AF=0.3937;AA=C|||;VT=SNP
5	102088575	rs6596520	T	A	100	PASS	AC=2245;AF=0.448283;AN=5008;NS=2504;DP=19606;EAS_AF=0.4038;AMR_AF=0.4107;AFR_AF=0.5401;EUR_AF=0.3877;SAS_AF=0.4591;AA=T|||;VT=SNP
5	102088582	rs6596521	C	A	100	PASS	AC=2245;AF=0.448283;AN=5008;NS=2504;DP=19639;EAS_AF=0.4038;AMR_AF=0.4107;AFR_AF=0.5401;EUR_AF=0.3877;SAS_AF=0.4591;AA=A|||;VT=SNP
5	102088736	rs436524	G	A	100	PASS	AC=2245;AF=0.448283;AN=5008;NS=2504;DP=6912;EAS_AF=0.4048;AMR_AF=0.4107;AFR_AF=0.5393;EUR_AF=0.3877;SAS_AF=0.4591;AA=G|||;VT=SNP
5	102088744	rs399173	C	T	100	PASS	AC=2245;AF=0.448283;AN=5008;NS=2504;DP=8520;EAS_AF=0.4048;AMR_AF=0.4107;AFR_AF=0.5393;EUR_AF=0.3877;SAS_AF=0.4591;AA=C|||;VT=SNP
5	102088830	rs405156	G	A	100	PASS	AC=1632;AF=0.325879;AN=5008;NS=2504;DP=19117;EAS_AF=0.377;AMR_AF=0.3818;AFR_AF=0.174;EUR_AF=0.3698;SAS_AF=0.3937;AA=G|||;VT=SNP
5	102088996	rs382998	G	A	100	PASS	AC=2244;AF=0.448083;AN=5008;NS=2504;DP=20829;EAS_AF=0.4038;AMR_AF=0.4107;AFR_AF=0.5393;EUR_AF=0.3877;SAS_AF=0.4591;AA=G|||;VT=SNP
5	102089442	rs419099	A	G	100	PASS	AC=2245;AF=0.448283;AN=5008;NS=2504;DP=19037;EAS_AF=0.4038;AMR_AF=0.4107;AFR_AF=0.5393;EUR_AF=0.3877;SAS_AF=0.4601;AA=G|||;VT=SNP
5	102089491	rs377325	C	T	100	PASS	AC=2210;AF=0.441294;AN=5008;NS=2504;DP=19697;EAS_AF=0.4038;AMR_AF=0.4092;AFR_AF=0.5144;EUR_AF=0.3877;SAS_AF=0.4591;AA=C|||;VT=SNP
5	102089523	rs454744	A	C	100	PASS	AC=2246;AF=0.448482;AN=5008;NS=2504;DP=19579;EAS_AF=0.4058;AMR_AF=0.4107;AFR_AF=0.5393;EUR_AF=0.3877;SAS_AF=0.4591;AA=C|||;VT=SNP
5	102090367	rs17154730	T	C	100	PASS	AC=283;AF=0.0565096;AN=5008;NS=2504;DP=16749;EAS_AF=0.1587;AMR_AF=0.0303;AFR_AF=0.034;EUR_AF=0.0229;SAS_AF=0.0348;AA=C|||;VT=SNP
5	102090482	rs32672	C	T	100	PASS	AC=1632;AF=0.325879;AN=5008;NS=2504;DP=15180;EAS_AF=0.378;AMR_AF=0.3804;AFR_AF=0.174;EUR_AF=0.3698;SAS_AF=0.3937;AA=C|||;VT=SNP
5	102091063	rs888802	T	C	100	PASS	AC=283;AF=0.0565096;AN=5008;NS=2504;DP=8187;EAS_AF=0.1587;AMR_AF=0.0303;AFR_AF=0.034;EUR_AF=0.0229;SAS_AF=0.0348;AA=C|||;VT=SNP
5	102091073	rs447531	T	C	100	PASS	AC=2526;AF=0.504393;AN=5008;NS=2504;DP=8480;EAS_AF=0.5615;AMR_AF=0.4409;AFR_AF=0.5703;EUR_AF=0.4105;SAS_AF=0.498;AA=C|||;VT=SNP
5	102091296	rs32671	C	G	100	PASS	AC=2245;AF=0.448283;AN=5008;NS=2504;DP=11559;EAS_AF=0.4038;AMR_AF=0.4107;AFR_AF=0.5363;EUR_AF=0.3887;SAS_AF=0.4632;AA=C|||;VT=SNP
5	102091388	rs32670	C	T	100	PASS	AC=2208;AF=0.440895;AN=5008;NS=2504;DP=12600;EAS_AF=0.4038;AMR_AF=0.4092;AFR_AF=0.5129;EUR_AF=0.3877;SAS_AF=0.4591;AA=C|||;VT=SNP
5	102091644	rs888801	A	G	100	PASS	AC=283;AF=0.0565096;AN=5008;NS=2504;DP=16641;EAS_AF=0.1587;AMR_AF=0.0303;AFR_AF=0.034;EUR_AF=0.0229;SAS_AF=0.0348;AA=G|||;VT=SNP
5	102091867	rs79258277	T	C	100	PASS	AC=283;AF=0.0565096;AN=5008;NS=2504;DP=19042;EAS_AF=0.1587;AMR_AF=0.0303;AFR_AF=0.034;EUR_AF=0.0229;SAS_AF=0.0348;AA=T|||;VT=SNP
5	102091887	rs75713630	G	C	100	PASS	AC=283;AF=0.0565096;AN=5008;NS=2504;DP=19117;EAS_AF=0.1587;AMR_AF=0.0303;AFR_AF=0.034;EUR_AF=0.0229;SAS_AF=0.0348;AA=g|||;VT=SNP
5	102092070	rs382964	C	T	100	PASS	AC=2240;AF=0.447284;AN=5008;NS=2504;DP=18989;EAS_AF=0.4038;AMR_AF=0.4107;AFR_AF=0.5363;EUR_AF=0.3877;SAS_AF=0.4591;AA=C|||;VT=SNP
5	102092359	rs434927	A	G	100	PASS	AC=2523;AF=0.503794;AN=5008;NS=2504;DP=18602;EAS_AF=0.5625;AMR_AF=0.4409;AFR_AF=0.5703;EUR_AF=0.4105;SAS_AF=0.4939;AA=G|||;VT=SNP
5	102092497	rs79055568	A	G	100	PASS	AC=283;AF=0.0565096;AN=5008;NS=2504;DP=17832;EAS_AF=0.1587;AMR_AF=0.0303;AFR_AF=0.034;EUR_AF=0.0229;SAS_AF=0.0348;AA=A|||;VT=SNP
5	102092628	rs371933	G	T	100	PASS	AC=2208;AF=0.440895;AN=5008;NS=2504;DP=18884;EAS_AF=0.4038;AMR_AF=0.4092;AFR_AF=0.5129;EUR_AF=0.3877;SAS_AF=0.4591;AA=G|||;VT=SNP
5	102092663	rs77922829	T	A	100	PASS	AC=283;AF=0.0565096;AN=5008;NS=2504;DP=19303;EAS_AF=0.1587;AMR_AF=0.0303;AFR_AF=0.034;EUR_AF=0.0229;SAS_AF=0.0348;AA=T|||;VT=SNP
5	102092816	rs406702	G	C	100	PASS	AC=2523;AF=0.503794;AN=5008;NS=2504;DP=15213;EAS_AF=0.5625;AMR_AF=0.4409;AFR_AF=0.5703;EUR_AF=0.4105;SAS_AF=0.4939;AA=g|||;VT=SNP
5	102092829	rs406690	G	A	100	PASS	AC=2240;AF=0.447284;AN=5008;NS=2504;DP=15150;EAS_AF=0.4038;AMR_AF=0.4107;AFR_AF=0.5363;EUR_AF=0.3877;SAS_AF=0.4591;AA=A|||;VT=SNP
5	102092886	rs112987944	T	C	100	PASS	AC=285;AF=0.0569089;AN=5008;NS=2504;DP=14991;EAS_AF=0.1587;AMR_AF=0.0303;AFR_AF=0.0356;EUR_AF=0.0229;SAS_AF=0.0348;AA=C|||;VT=SNP
5	102093083	rs80268669	A	G	100	PASS	AC=283;AF=0.0565096;AN=5008;NS=2504;DP=16291;EAS_AF=0.1587;AMR_AF=0.0303;AFR_AF=0.034;EUR_AF=0.0229;SAS_AF=0.0348;AA=A|||;VT=SNP
5	102093145	rs401114	C	T	100	PASS	AC=2523;AF=0.503794;AN=5008;NS=2504;DP=16573;EAS_AF=0.5625;AMR_AF=0.4409;AFR_AF=0.5703;EUR_AF=0.4105;SAS_AF=0.4939;AA=T|||;VT=SNP
5	102093260	rs77947338	A	C	100	PASS	AC=281;AF=0.0561102;AN=5008;NS=2504;DP=14958;EAS_AF=0.1567;AMR_AF=0.0303;AFR_AF=0.034;EUR_AF=0.0229;SAS_AF=0.0348;AA=A|||;VT=SNP
5	102093515	rs403861	C	T	100	PASS	AC=2340;AF=0.467252;AN=5008;NS=2504;DP=14842;EAS_AF=0.4038;AMR_AF=0.4164;AFR_AF=0.6089;EUR_AF=0.3877;SAS_AF=0.4591;AA=C|||;VT=SNP
5	102093686	rs113233975	T	C	100	PASS	AC=283;AF=0.0565096;AN=5008;NS=2504;DP=10936;EAS_AF=0.1587;AMR_AF=0.0303;AFR_AF=0.034;EUR_AF=0.0229;SAS_AF=0.0348;AA=C|||;VT=SNP
5	102093700	rs112694192	C	T	100	PASS	AC=283;AF=0.0565096;AN=5008;NS=2504;DP=9927;EAS_AF=0.1587;AMR_AF=0.0303;AFR_AF=0.034;EUR_AF=0.0229;SAS_AF=0.0348;AA=C|||;VT=SNP
5	102093911	rs78977614	C	G	100	PASS	AC=283;AF=0.0565096;AN=5008;NS=2504;DP=14627;EAS_AF=0.1587;AMR_AF=0.0303;AFR_AF=0.034;EUR_AF=0.0229;SAS_AF=0.0348;AA=C|||;VT=SNP
5	102094000	rs694832	T	C	100	PASS	AC=2341;AF=0.467452;AN=5008;NS=2504;DP=16214;EAS_AF=0.4038;AMR_AF=0.4164;AFR_AF=0.6097;EUR_AF=0.3877;SAS_AF=0.4591;AA=T|||;VT=SNP
5	102094138	rs2431329	G	A	100	PASS	AC=2208;AF=0.440895;AN=5008;NS=2504;DP=19417;EAS_AF=0.4038;AMR_AF=0.4092;AFR_AF=0.5121;EUR_AF=0.3887;SAS_AF=0.4591;AA=G|||;VT=SNP
5	102094216	rs78951918	G	C	100	PASS	AC=283;AF=0.0565096;AN=5008;NS=2504;DP=19730;EAS_AF=0.1587;AMR_AF=0.0303;AFR_AF=0.034;EUR_AF=0.0229;SAS_AF=0.0348;AA=G|||;VT=SNP
5	102094249	rs75215071	A	G	100	PASS	AC=283;AF=0.0565096;AN=5008;NS=2504;DP=19193;EAS_AF=0.1587;AMR_AF=0.0303;AFR_AF=0.034;EUR_AF=0.0229;SAS_AF=0.0348;AA=A|||;VT=SNP
5	102094255	rs77104807	G	A	100	PASS	AC=283;AF=0.0565096;AN=5008;NS=2504;DP=19130;EAS_AF=0.1587;AMR_AF=0.0303;AFR_AF=0.034;EUR_AF=0.0229;SAS_AF=0.0348;AA=G|||;VT=SNP
5	102094606	rs386609	T	C	100	PASS	AC=2341;AF=0.467452;AN=5008;NS=2504;DP=14439;EAS_AF=0.4038;AMR_AF=0.4164;AFR_AF=0.6097;EUR_AF=0.3877;SAS_AF=0.4591;AA=T|||;VT=SNP
5	102094630	rs78558103	A	G	100	PASS	AC=283;AF=0.0565096;AN=5008;NS=2504;DP=14885;EAS_AF=0.1587;AMR_AF=0.0303;AFR_AF=0.034;EUR_AF=0.0229;SAS_AF=0.0348;AA=G|||;VT=SNP
5	102094652	rs431814	T	G	100	PASS	AC=2624;AF=0.523962;AN=5008;NS=2504;DP=15304;EAS_AF=0.5625;AMR_AF=0.4467;AFR_AF=0.6437;EUR_AF=0.4105;SAS_AF=0.4939;AA=G|||;VT=SNP
5	102095183	rs74733457	T	C	100	PASS	AC=505;AF=0.100839;AN=5008;NS=2504;DP=18731;EAS_AF=0.0258;AMR_AF=0.0288;AFR_AF=0.2882;EUR_AF=0.0179;SAS_AF=0.0613;AA=T|||;VT=SNP
5	102095263	rs61160896	A	C	100	PASS	AC=283;AF=0.0565096;AN=5008;NS=2504;DP=18880;EAS_AF=0.1587;AMR_AF=0.0303;AFR_AF=0.034;EUR_AF=0.0229;SAS_AF=0.0348;AA=A|||;VT=SNP
5	102095375	rs385827	C	T	100	PASS	AC=1632;AF=0.325879;AN=5008;NS=2504;DP=19643;EAS_AF=0.378;AMR_AF=0.3804;AFR_AF=0.174;EUR_AF=0.3698;SAS_AF=0.3937;AA=C|||;VT=SNP
5	102095993	rs458256	C	G	100	PASS	AC=2626;AF=0.524361;AN=5008;NS=2504;DP=18653;EAS_AF=0.5625;AMR_AF=0.4481;AFR_AF=0.6422;EUR_AF=0.4105;SAS_AF=0.4969;AA=G|||;VT=SNP
5	102096016	rs75920613	T	A	100	PASS	AC=281;AF=0.0561102;AN=5008;NS=2504;DP=18066;EAS_AF=0.1567;AMR_AF=0.0303;AFR_AF=0.034;EUR_AF=0.0229;SAS_AF=0.0348;AA=T|||;VT=SNP
5	102096211	rs75222995	A	G	100	PASS	AC=281;AF=0.0561102;AN=5008;NS=2504;DP=17021;EAS_AF=0.1567;AMR_AF=0.0303;AFR_AF=0.034;EUR_AF=0.0229;SAS_AF=0.0348;AA=A|||;VT=SNP
5	102096216	rs79157752	G	C	100	PASS	AC=281;AF=0.0561102;AN=5008;NS=2504;DP=17073;EAS_AF=0.1567;AMR_AF=0.0303;AFR_AF=0.034;EUR_AF=0.0229;SAS_AF=0.0348;AA=G|||;VT=SNP
5	102096303	rs111680949	T	C	100	PASS	AC=281;AF=0.0561102;AN=5008;NS=2504;DP=17634;EAS_AF=0.1567;AMR_AF=0.0303;AFR_AF=0.034;EUR_AF=0.0229;SAS_AF=0.0348;AA=T|||;VT=SNP
5	102096425	rs462957	C	T	100	PASS	AC=2625;AF=0.524161;AN=5008;NS=2504;DP=18806;EAS_AF=0.5625;AMR_AF=0.4481;AFR_AF=0.6437;EUR_AF=0.4105;SAS_AF=0.4939;AA=T|||;VT=SNP
5	102096557	rs75459659	G	T	100	PASS	AC=281;AF=0.0561102;AN=5008;NS=2504;DP=21663;EAS_AF=0.1567;AMR_AF=0.0303;AFR_AF=0.034;EUR_AF=0.0229;SAS_AF=0.0348;AA=G|||;VT=SNP
5	102096627	rs75230256	A	G	100	PASS	AC=281;AF=0.0561102;AN=5008;NS=2504;DP=21368;EAS_AF=0.1567;AMR_AF=0.0303;AFR_AF=0.034;EUR_AF=0.0229;SAS_AF=0.0348;AA=G|||;VT=SNP
5	102096691	rs74815030	G	A	100	PASS	AC=281;AF=0.0561102;AN=5008;NS=2504;DP=21341;EAS_AF=0.1567;AMR_AF=0.0303;AFR_AF=0.034;EUR_AF=0.0229;SAS_AF=0.0348;AA=G|||;VT=SNP
5	102096744	rs460657	A	G	100	PASS	AC=2638;AF=0.526757;AN=5008;NS=2504;DP=19998;EAS_AF=0.5625;AMR_AF=0.4467;AFR_AF=0.6475;EUR_AF=0.4185;SAS_AF=0.4949;AA=G|||;VT=SNP
5	102096797	rs464068	C	T	100	PASS	AC=2339;AF=0.467053;AN=5008;NS=2504;DP=19782;EAS_AF=0.4058;AMR_AF=0.4164;AFR_AF=0.6097;EUR_AF=0.3877;SAS_AF=0.455;AA=C|||;VT=SNP
5	102096919	rs467186	A	G	100	PASS	AC=2343;AF=0.467851;AN=5008;NS=2504;DP=20867;EAS_AF=0.4058;AMR_AF=0.4164;AFR_AF=0.6097;EUR_AF=0.3877;SAS_AF=0.4591;AA=A|||;VT=SNP
5	102097482	rs80293711	A	G	100	PASS	AC=281;AF=0.0561102;AN=5008;NS=2504;DP=15120;EAS_AF=0.1567;AMR_AF=0.0303;AFR_AF=0.034;EUR_AF=0.0229;SAS_AF=0.0348;AA=A|||;VT=SNP
5	102098582	rs466235	T	C	100	PASS	AC=2240;AF=0.447284;AN=5008;NS=2504;DP=18646;EAS_AF=0.4077;AMR_AF=0.4107;AFR_AF=0.5363;EUR_AF=0.3877;SAS_AF=0.455;AA=T|||;VT=SNP
5	102098825	rs75900556	A	C	100	PASS	AC=281;AF=0.0561102;AN=5008;NS=2504;DP=18783;EAS_AF=0.1567;AMR_AF=0.0303;AFR_AF=0.034;EUR_AF=0.0229;SAS_AF=0.0348;AA=A|||;VT=SNP
5	102099214	rs258133	A	T	100	PASS	AC=2520;AF=0.503195;AN=5008;NS=2504;DP=19927;EAS_AF=0.5645;AMR_AF=0.4409;AFR_AF=0.5703;EUR_AF=0.4105;SAS_AF=0.4888;AA=A|||;VT=SNP
5	102100525	rs187717	A	G	100	PASS	AC=2488;AF=0.496805;AN=5008;NS=2504;DP=18578;EAS_AF=0.5605;AMR_AF=0.4424;AFR_AF=0.5454;EUR_AF=0.4125;SAS_AF=0.4908;AA=A|||;VT=SNP
5	102100856	rs258132	A	T	100	PASS	AC=2450;AF=0.489217;AN=5008;NS=2504;DP=17846;EAS_AF=0.5456;AMR_AF=0.428;AFR_AF=0.5378;EUR_AF=0.4115;SAS_AF=0.4888;AA=A|||;VT=SNP
5	102102451	rs258131	A	G	100	PASS	AC=2453;AF=0.489816;AN=5008;NS=2504;DP=15153;EAS_AF=0.5456;AMR_AF=0.428;AFR_AF=0.5416;EUR_AF=0.4115;SAS_AF=0.4867;AA=A|||;VT=SNP
5	102102540	rs258130	C	G	100	PASS	AC=2453;AF=0.489816;AN=5008;NS=2504;DP=14600;EAS_AF=0.5456;AMR_AF=0.428;AFR_AF=0.5416;EUR_AF=0.4115;SAS_AF=0.4867;AA=C|||;VT=SNP
5	102103062	rs258140	A	G	100	PASS	AC=2453;AF=0.489816;AN=5008;NS=2504;DP=16764;EAS_AF=0.5456;AMR_AF=0.428;AFR_AF=0.5416;EUR_AF=0.4115;SAS_AF=0.4867;AA=G|||;VT=SNP
5	102103608	rs258139	G	T	100	PASS	AC=2451;AF=0.489417;AN=5008;NS=2504;DP=16227;EAS_AF=0.5456;AMR_AF=0.428;AFR_AF=0.5401;EUR_AF=0.4115;SAS_AF=0.4867;AA=T|||;VT=SNP
5	102103797	rs258138	A	C	100	PASS	AC=2449;AF=0.489018;AN=5008;NS=2504;DP=17251;EAS_AF=0.5456;AMR_AF=0.428;AFR_AF=0.5386;EUR_AF=0.4115;SAS_AF=0.4867;AA=C|||;VT=SNP
5	102103919	rs258137	A	G	100	PASS	AC=2449;AF=0.489018;AN=5008;NS=2504;DP=14743;EAS_AF=0.5456;AMR_AF=0.428;AFR_AF=0.5386;EUR_AF=0.4115;SAS_AF=0.4867;AA=A|||;VT=SNP
5	102104051	rs258136	G	A	100	PASS	AC=2488;AF=0.496805;AN=5008;NS=2504;DP=15445;EAS_AF=0.5437;AMR_AF=0.428;AFR_AF=0.5673;EUR_AF=0.4115;SAS_AF=0.4898;AA=A|||;VT=SNP
5	102104995	rs190483	G	A	100	PASS	AC=2447;AF=0.488618;AN=5008;NS=2504;DP=18653;EAS_AF=0.5437;AMR_AF=0.428;AFR_AF=0.5386;EUR_AF=0.4115;SAS_AF=0.4867;AA=G|||;VT=SNP
5	102105405	rs258135	C	A	100	PASS	AC=2447;AF=0.488618;AN=5008;NS=2504;DP=18759;EAS_AF=0.5437;AMR_AF=0.428;AFR_AF=0.5386;EUR_AF=0.4115;SAS_AF=0.4867;AA=A|||;VT=SNP
5	102105688	rs258134	T	C	100	PASS	AC=2447;AF=0.488618;AN=5008;NS=2504;DP=17024;EAS_AF=0.5437;AMR_AF=0.428;AFR_AF=0.5386;EUR_AF=0.4115;SAS_AF=0.4867;AA=C|||;VT=SNP
5	102105963	rs457442	T	G	100	PASS	AC=2493;AF=0.497804;AN=5008;NS=2504;DP=18261;EAS_AF=0.5437;AMR_AF=0.4323;AFR_AF=0.5711;EUR_AF=0.4115;SAS_AF=0.4867;AA=T|||;VT=SNP
5	102106533	rs2431532	T	G	100	PASS	AC=2545;AF=0.508187;AN=5008;NS=2504;DP=18338;EAS_AF=0.5437;AMR_AF=0.4337;AFR_AF=0.6006;EUR_AF=0.4195;SAS_AF=0.4908;AA=G|||;VT=SNP
5	102107262	rs459760	T	C	100	PASS	AC=2615;AF=0.522165;AN=5008;NS=2504;DP=18761;EAS_AF=0.5397;AMR_AF=0.4366;AFR_AF=0.677;EUR_AF=0.3956;SAS_AF=0.4857;AA=C|||;VT=SNP
5	102107466	rs459202	C	T	100	PASS	AC=2120;AF=0.423323;AN=5008;NS=2504;DP=19253;EAS_AF=0.3829;AMR_AF=0.3934;AFR_AF=0.5356;EUR_AF=0.3638;SAS_AF=0.3957;AA=T|||;VT=SNP
5	102108099	rs2431531	G	A	100	PASS	AC=2137;AF=0.426717;AN=5008;NS=2504;DP=19153;EAS_AF=0.3919;AMR_AF=0.4222;AFR_AF=0.4834;EUR_AF=0.3678;SAS_AF=0.4499;AA=G|||;VT=SNP
5	102110245	rs258144	C	A	100	PASS	AC=2276;AF=0.454473;AN=5008;NS=2504;DP=18080;EAS_AF=0.3938;AMR_AF=0.4308;AFR_AF=0.5809;EUR_AF=0.3698;SAS_AF=0.4499;AA=C|||;VT=SNP
5	102110272	rs154635	G	A	100	PASS	AC=2274;AF=0.454073;AN=5008;NS=2504;DP=18114;EAS_AF=0.3919;AMR_AF=0.4308;AFR_AF=0.5809;EUR_AF=0.3698;SAS_AF=0.4499;AA=A|||;VT=SNP
5	102110358	rs154634	T	A	100	PASS	AC=2274;AF=0.454073;AN=5008;NS=2504;DP=16593;EAS_AF=0.3919;AMR_AF=0.4308;AFR_AF=0.5809;EUR_AF=0.3698;SAS_AF=0.4499;AA=T|||;VT=SNP
5	102110557	rs194473	G	A	100	PASS	AC=2274;AF=0.454073;AN=5008;NS=2504;DP=13434;EAS_AF=0.3919;AMR_AF=0.4308;AFR_AF=0.5809;EUR_AF=0.3698;SAS_AF=0.4499;AA=A|||;VT=SNP
5	102110673	rs258142	A	G	100	PASS	AC=2142;AF=0.427716;AN=5008;NS=2504;DP=12964;EAS_AF=0.3919;AMR_AF=0.4236;AFR_AF=0.4849;EUR_AF=0.3698;SAS_AF=0.4499;AA=A|||;VT=SNP
5	102111051	rs154633	A	G	100	PASS	AC=2274;AF=0.454073;AN=5008;NS=2504;DP=15195;EAS_AF=0.3919;AMR_AF=0.4308;AFR_AF=0.5809;EUR_AF=0.3698;SAS_AF=0.4499;AA=A|||;VT=SNP
5	102111218	rs111941033	C	T	100	PASS	AC=238;AF=0.047524;AN=5008;NS=2504;DP=17083;EAS_AF=0.1478;AMR_AF=0.0259;AFR_AF=0.0129;EUR_AF=0.0209;SAS_AF=0.0337;AA=C|||;VT=SNP
5	102111300	rs258141	T	G	100	PASS	AC=2558;AF=0.510783;AN=5008;NS=2504;DP=18359;EAS_AF=0.5407;AMR_AF=0.4568;AFR_AF=0.6195;EUR_AF=0.3986;SAS_AF=0.4867;AA=G|||;VT=SNP
5	102111678	rs118085962	C	A	100	PASS	AC=369;AF=0.0736821;AN=5008;NS=2504;DP=19971;EAS_AF=0.0992;AMR_AF=0.147;AFR_AF=0.0045;EUR_AF=0.0268;SAS_AF=0.137;AA=C|||;VT=SNP
5	102111777	rs150613837	G	T	100	PASS	AC=269;AF=0.0537141;AN=5008;NS=2504;DP=20080;EAS_AF=0.1468;AMR_AF=0.0259;AFR_AF=0.0371;EUR_AF=0.0209;SAS_AF=0.0337;AA=G|||;VT=SNP
5	102111981	rs115990337	C	T	100	PASS	AC=269;AF=0.0537141;AN=5008;NS=2504;DP=18402;EAS_AF=0.1458;AMR_AF=0.0259;AFR_AF=0.0371;EUR_AF=0.0219;SAS_AF=0.0337;AA=C|||;VT=SNP
5	102111983	rs116378407	G	T	100	PASS	AC=268;AF=0.0535144;AN=5008;NS=2504;DP=18336;EAS_AF=0.1458;AMR_AF=0.0259;AFR_AF=0.0371;EUR_AF=0.0209;SAS_AF=0.0337;AA=G|||;VT=SNP
5	102112690	rs77694960	A	G	100	PASS	AC=269;AF=0.0537141;AN=5008;NS=2504;DP=14840;EAS_AF=0.1468;AMR_AF=0.0259;AFR_AF=0.0371;EUR_AF=0.0209;SAS_AF=0.0337;AA=A|||;VT=SNP
5	102112797	rs168927	C	T	100	PASS	AC=2274;AF=0.454073;AN=5008;NS=2504;DP=16683;EAS_AF=0.3938;AMR_AF=0.4308;AFR_AF=0.5794;EUR_AF=0.3698;SAS_AF=0.4499;AA=C|||;VT=SNP
5	102113049	rs56383949	T	C	100	PASS	AC=218;AF=0.0435304;AN=5008;NS=2504;DP=14660;EAS_AF=0.0546;AMR_AF=0.0231;AFR_AF=0.0393;EUR_AF=0.0348;SAS_AF=0.0613;AA=T|||;VT=SNP
5	102113406	rs194472	T	G	100	PASS	AC=2276;AF=0.454473;AN=5008;NS=2504;DP=15431;EAS_AF=0.3938;AMR_AF=0.4308;AFR_AF=0.5809;EUR_AF=0.3698;SAS_AF=0.4499;AA=G|||;VT=SNP
5	102113583	rs78513239	A	T	100	PASS	AC=269;AF=0.0537141;AN=5008;NS=2504;DP=17597;EAS_AF=0.1468;AMR_AF=0.0259;AFR_AF=0.0371;EUR_AF=0.0209;SAS_AF=0.0337;AA=A|||;VT=SNP
5	102113597	rs258236	C	T	100	PASS	AC=2274;AF=0.454073;AN=5008;NS=2504;DP=17458;EAS_AF=0.3938;AMR_AF=0.4308;AFR_AF=0.5794;EUR_AF=0.3698;SAS_AF=0.4499;AA=T|||;VT=SNP
5	102114414	rs416769	A	G	100	PASS	AC=2546;AF=0.508387;AN=5008;NS=2504;DP=17470;EAS_AF=0.5407;AMR_AF=0.4568;AFR_AF=0.6188;EUR_AF=0.3907;SAS_AF=0.4836;AA=G|||;VT=SNP
5	102115361	rs143471579	G	A	100	PASS	AC=269;AF=0.0537141;AN=5008;NS=2504;DP=12610;EAS_AF=0.1468;AMR_AF=0.0259;AFR_AF=0.0371;EUR_AF=0.0209;SAS_AF=0.0337;AA=G|||;VT=SNP
5	102115362	rs466404	C	A	100	PASS	AC=1607;AF=0.320887;AN=5008;NS=2504;DP=12654;EAS_AF=0.3681;AMR_AF=0.4078;AFR_AF=0.202;EUR_AF=0.3688;SAS_AF=0.3221;AA=C|||;VT=SNP
5	102115668	rs455722	C	T	100	PASS	AC=2555;AF=0.510184;AN=5008;NS=2504;DP=8503;EAS_AF=0.5387;AMR_AF=0.4568;AFR_AF=0.6188;EUR_AF=0.3986;SAS_AF=0.4867;AA=T|||;VT=SNP
5	102115931	rs76253273	C	G	100	PASS	AC=270;AF=0.0539137;AN=5008;NS=2504;DP=14007;EAS_AF=0.1478;AMR_AF=0.0259;AFR_AF=0.0371;EUR_AF=0.0209;SAS_AF=0.0337;AA=C|||;VT=SNP
5	102115974	rs460417	C	T	100	PASS	AC=2208;AF=0.440895;AN=5008;NS=2504;DP=15936;EAS_AF=0.3919;AMR_AF=0.4222;AFR_AF=0.5363;EUR_AF=0.3688;SAS_AF=0.4499;AA=C|||;VT=SNP
5	102116149	rs466986	T	C	100	PASS	AC=2247;AF=0.448682;AN=5008;NS=2504;DP=21119;EAS_AF=0.3929;AMR_AF=0.4409;AFR_AF=0.5499;EUR_AF=0.3748;SAS_AF=0.4509;AA=T|||;VT=SNP
5	102116293	rs466233	G	A	100	PASS	AC=2151;AF=0.429513;AN=5008;NS=2504;DP=15988;EAS_AF=0.4315;AMR_AF=0.3199;AFR_AF=0.587;EUR_AF=0.3757;SAS_AF=0.3476;AA=A|||;VT=SNP
5	102116303	rs466798	C	G	100	PASS	AC=1766;AF=0.352636;AN=5008;NS=2504;DP=15836;EAS_AF=0.2946;AMR_AF=0.2824;AFR_AF=0.469;EUR_AF=0.3459;SAS_AF=0.3119;AA=G|||;VT=SNP
5	102116820	rs2432164	G	C	100	PASS	AC=2058;AF=0.410942;AN=5008;NS=2504;DP=17473;EAS_AF=0.4147;AMR_AF=0.2997;AFR_AF=0.5673;EUR_AF=0.3598;SAS_AF=0.3272;AA=C|||;VT=SNP
5	102117290	rs2458657	G	A	100	PASS	AC=2097;AF=0.41873;AN=5008;NS=2504;DP=16838;EAS_AF=0.4206;AMR_AF=0.3084;AFR_AF=0.5976;EUR_AF=0.3569;SAS_AF=0.317;AA=A|||;VT=SNP
5	102118007	rs2431530	C	T	100	PASS	AC=1720;AF=0.34345;AN=5008;NS=2504;DP=18393;EAS_AF=0.2669;AMR_AF=0.2709;AFR_AF=0.4887;EUR_AF=0.331;SAS_AF=0.2904;AA=C|||;VT=SNP
5	102118079	rs2431318	C	T	100	PASS	AC=1737;AF=0.346845;AN=5008;NS=2504;DP=17686;EAS_AF=0.2659;AMR_AF=0.268;AFR_AF=0.5121;EUR_AF=0.3211;SAS_AF=0.2894;AA=T|||;VT=SNP
5	102118080	rs2431319	C	T	100	PASS	AC=1739;AF=0.347244;AN=5008;NS=2504;DP=17703;EAS_AF=0.2659;AMR_AF=0.268;AFR_AF=0.5136;EUR_AF=0.3211;SAS_AF=0.2894;AA=C|||;VT=SNP
5	102118385	rs2431320	C	T	100	PASS	AC=1252;AF=0.25;AN=5008;NS=2504;DP=13716;EAS_AF=0.2421;AMR_AF=0.2522;AFR_AF=0.2405;EUR_AF=0.331;SAS_AF=0.1861;AA=C|||;VT=SNP
5	102118633	rs2432162	T	C	100	PASS	AC=1756;AF=0.350639;AN=5008;NS=2504;DP=15555;EAS_AF=0.2659;AMR_AF=0.2723;AFR_AF=0.5159;EUR_AF=0.331;SAS_AF=0.2904;AA=C|||;VT=SNP
5	102118794	rs2431321	T	C	100	PASS	AC=1758;AF=0.351038;AN=5008;NS=2504;DP=13875;EAS_AF=0.2679;AMR_AF=0.2723;AFR_AF=0.5159;EUR_AF=0.331;SAS_AF=0.2904;AA=T|||;VT=SNP
5	102119693	rs111499436	A	C	100	PASS	AC=447;AF=0.0892572;AN=5008;NS=2504;DP=15333;EAS_AF=0.1756;AMR_AF=0.0303;AFR_AF=0.0756;EUR_AF=0.0169;SAS_AF=0.135;AA=A|||;VT=SNP
5	102119738	rs111995713	A	C	100	PASS	AC=279;AF=0.0557109;AN=5008;NS=2504;DP=16419;EAS_AF=0.1528;AMR_AF=0.0274;AFR_AF=0.0477;EUR_AF=0.0169;SAS_AF=0.0266;AA=C|||;VT=SNP
5	102120269	rs461605	A	G	100	PASS	AC=2055;AF=0.410343;AN=5008;NS=2504;DP=19895;EAS_AF=0.4196;AMR_AF=0.2983;AFR_AF=0.5719;EUR_AF=0.3559;SAS_AF=0.318;AA=G|||;VT=SNP
5	102122109	rs258235	T	C	100	PASS	AC=1515;AF=0.302516;AN=5008;NS=2504;DP=17758;EAS_AF=0.3978;AMR_AF=0.2767;AFR_AF=0.2708;EUR_AF=0.3559;SAS_AF=0.2106;AA=C|||;VT=SNP
5	102122184	rs75681046	T	G	100	PASS	AC=279;AF=0.0557109;AN=5008;NS=2504;DP=16860;EAS_AF=0.1528;AMR_AF=0.0274;AFR_AF=0.0477;EUR_AF=0.0169;SAS_AF=0.0266;AA=T|||;VT=SNP
5	102122210	rs78882863	G	A	100	PASS	AC=279;AF=0.0557109;AN=5008;NS=2504;DP=16034;EAS_AF=0.1528;AMR_AF=0.0274;AFR_AF=0.0477;EUR_AF=0.0169;SAS_AF=0.0266;AA=G|||;VT=SNP
5	102122714	rs258234	C	T	100	PASS	AC=2047;AF=0.408746;AN=5008;NS=2504;DP=15882;EAS_AF=0.4216;AMR_AF=0.2997;AFR_AF=0.5658;EUR_AF=0.3559;SAS_AF=0.3149;AA=T|||;VT=SNP
5	102123073	rs6859777	A	C	100	PASS	AC=279;AF=0.0557109;AN=5008;NS=2504;DP=16800;EAS_AF=0.1528;AMR_AF=0.0274;AFR_AF=0.0477;EUR_AF=0.0169;SAS_AF=0.0266;AA=A|||;VT=SNP
5	102123728	rs6879433	G	A	100	PASS	AC=280;AF=0.0559105;AN=5008;NS=2504;DP=16805;EAS_AF=0.1538;AMR_AF=0.0274;AFR_AF=0.0477;EUR_AF=0.0169;SAS_AF=0.0266;AA=G|||;VT=SNP
5	102124513	rs258233	C	T	100	PASS	AC=2089;AF=0.417133;AN=5008;NS=2504;DP=18559;EAS_AF=0.4216;AMR_AF=0.3098;AFR_AF=0.593;EUR_AF=0.3569;SAS_AF=0.3129;AA=T|||;VT=SNP
5	102124532	rs76363460	G	T	100	PASS	AC=279;AF=0.0557109;AN=5008;NS=2504;DP=18486;EAS_AF=0.1528;AMR_AF=0.0274;AFR_AF=0.0477;EUR_AF=0.0169;SAS_AF=0.0266;AA=G|||;VT=SNP
5	102125033	rs406761	T	G	100	PASS	AC=1198;AF=0.239217;AN=5008;NS=2504;DP=19970;EAS_AF=0.25;AMR_AF=0.2507;AFR_AF=0.1921;EUR_AF=0.338;SAS_AF=0.182;AA=T|||;VT=SNP
5	102125564	rs2431529	A	G	100	PASS	AC=1189;AF=0.23742;AN=5008;NS=2504;DP=18800;EAS_AF=0.25;AMR_AF=0.2507;AFR_AF=0.1921;EUR_AF=0.33;SAS_AF=0.181;AA=A|||;VT=SNP
5	102125747	rs2431322	C	G	100	PASS	AC=1881;AF=0.375599;AN=5008;NS=2504;DP=17415;EAS_AF=0.4028;AMR_AF=0.2997;AFR_AF=0.5333;EUR_AF=0.3539;SAS_AF=0.2106;AA=G|||;VT=SNP
5	102126935	rs78341434	T	C	100	PASS	AC=267;AF=0.0533147;AN=5008;NS=2504;DP=14948;EAS_AF=0.1518;AMR_AF=0.0274;AFR_AF=0.0401;EUR_AF=0.0159;SAS_AF=0.0266;AA=T|||;VT=SNP
5	102127168	rs32674	T	C	100	PASS	AC=1187;AF=0.237021;AN=5008;NS=2504;DP=14557;EAS_AF=0.249;AMR_AF=0.2507;AFR_AF=0.1914;EUR_AF=0.33;SAS_AF=0.181;AA=T|||;VT=SNP
5	102129000	rs258151	G	A	100	PASS	AC=1206;AF=0.240815;AN=5008;NS=2504;DP=17048;EAS_AF=0.2669;AMR_AF=0.2522;AFR_AF=0.1914;EUR_AF=0.33;SAS_AF=0.181;AA=G|||;VT=SNP
5	102129038	rs258150	G	A	100	PASS	AC=1216;AF=0.242812;AN=5008;NS=2504;DP=15895;EAS_AF=0.2669;AMR_AF=0.2522;AFR_AF=0.1921;EUR_AF=0.338;SAS_AF=0.182;AA=G|||;VT=SNP
5	102129125	rs258149	T	C	100	PASS	AC=1635;AF=0.326478;AN=5008;NS=2504;DP=16662;EAS_AF=0.4187;AMR_AF=0.2882;AFR_AF=0.3434;EUR_AF=0.3529;SAS_AF=0.2086;AA=C|||;VT=SNP
5	102129189	rs258148	G	A	100	PASS	AC=1214;AF=0.242412;AN=5008;NS=2504;DP=15894;EAS_AF=0.2669;AMR_AF=0.2507;AFR_AF=0.1921;EUR_AF=0.337;SAS_AF=0.182;AA=G|||;VT=SNP
5	102129347	rs171802	G	T	100	PASS	AC=1214;AF=0.242412;AN=5008;NS=2504;DP=16395;EAS_AF=0.2669;AMR_AF=0.2507;AFR_AF=0.1921;EUR_AF=0.337;SAS_AF=0.182;AA=G|||;VT=SNP
5	102129611	rs79508942	T	C	100	PASS	AC=278;AF=0.0555112;AN=5008;NS=2504;DP=11926;EAS_AF=0.1518;AMR_AF=0.0274;AFR_AF=0.0484;EUR_AF=0.0159;SAS_AF=0.0266;AA=T|||;VT=SNP
5	102130329	rs79450926	A	G	100	PASS	AC=267;AF=0.0533147;AN=5008;NS=2504;DP=15468;EAS_AF=0.1518;AMR_AF=0.0274;AFR_AF=0.0401;EUR_AF=0.0159;SAS_AF=0.0266;AA=A|||;VT=SNP
5	102131299	rs32679	G	A	100	PASS	AC=1357;AF=0.270966;AN=5008;NS=2504;DP=18920;EAS_AF=0.2669;AMR_AF=0.2594;AFR_AF=0.2958;EUR_AF=0.337;SAS_AF=0.182;AA=G|||;VT=SNP
5	102131420	rs74680078	C	A	100	PASS	AC=267;AF=0.0533147;AN=5008;NS=2504;DP=17711;EAS_AF=0.1518;AMR_AF=0.0274;AFR_AF=0.0401;EUR_AF=0.0159;SAS_AF=0.0266;AA=C|||;VT=SNP
5	102131434	rs32678	G	T	100	PASS	AC=1624;AF=0.324281;AN=5008;NS=2504;DP=17662;EAS_AF=0.4187;AMR_AF=0.2867;AFR_AF=0.3359;EUR_AF=0.3529;SAS_AF=0.2086;AA=T|||;VT=SNP
5	102131943	rs174016	T	C	100	PASS	AC=1214;AF=0.242412;AN=5008;NS=2504;DP=18129;EAS_AF=0.2669;AMR_AF=0.2507;AFR_AF=0.1921;EUR_AF=0.337;SAS_AF=0.182;AA=T|||;VT=SNP
5	102131967	rs174015	T	C	100	PASS	AC=1623;AF=0.324081;AN=5008;NS=2504;DP=18356;EAS_AF=0.4187;AMR_AF=0.2867;AFR_AF=0.3343;EUR_AF=0.3529;SAS_AF=0.2096;AA=C|||;VT=SNP
5	102132229	rs79785211	T	C	100	PASS	AC=267;AF=0.0533147;AN=5008;NS=2504;DP=20424;EAS_AF=0.1518;AMR_AF=0.0274;AFR_AF=0.0401;EUR_AF=0.0159;SAS_AF=0.0266;AA=C|||;VT=SNP
5	102133026	rs32677	A	T	100	PASS	AC=1624;AF=0.324281;AN=5008;NS=2504;DP=14525;EAS_AF=0.4187;AMR_AF=0.2867;AFR_AF=0.3359;EUR_AF=0.3529;SAS_AF=0.2086;AA=T|||;VT=SNP
5	102133329	rs79391386	G	T	100	PASS	AC=277;AF=0.0553115;AN=5008;NS=2504;DP=15641;EAS_AF=0.1518;AMR_AF=0.0274;AFR_AF=0.0477;EUR_AF=0.0159;SAS_AF=0.0266;AA=T|||;VT=SNP
5	102133575	rs76398679	C	T	100	PASS	AC=267;AF=0.0533147;AN=5008;NS=2504;DP=15806;EAS_AF=0.1518;AMR_AF=0.0274;AFR_AF=0.0401;EUR_AF=0.0159;SAS_AF=0.0266;AA=T|||;VT=SNP
5	102133783	rs79895684	T	C	100	PASS	AC=267;AF=0.0533147;AN=5008;NS=2504;DP=17719;EAS_AF=0.1518;AMR_AF=0.0274;AFR_AF=0.0401;EUR_AF=0.0159;SAS_AF=0.0266;AA=C|||;VT=SNP
5	102134558	rs74349677	T	C	100	PASS	AC=267;AF=0.0533147;AN=5008;NS=2504;DP=17791;EAS_AF=0.1518;AMR_AF=0.0274;AFR_AF=0.0401;EUR_AF=0.0159;SAS_AF=0.0266;AA=T|||;VT=SNP
5	102134635	rs32676	C	T	100	PASS	AC=1214;AF=0.242412;AN=5008;NS=2504;DP=17810;EAS_AF=0.2669;AMR_AF=0.2507;AFR_AF=0.1921;EUR_AF=0.337;SAS_AF=0.182;AA=C|||;VT=SNP
5	102134724	rs78566533	A	G	100	PASS	AC=267;AF=0.0533147;AN=5008;NS=2504;DP=19250;EAS_AF=0.1518;AMR_AF=0.0274;AFR_AF=0.0401;EUR_AF=0.0159;SAS_AF=0.0266;AA=A|||;VT=SNP
5	102135322	rs460586	G	T	100	PASS	AC=1897;AF=0.378794;AN=5008;NS=2504;DP=19371;EAS_AF=0.4187;AMR_AF=0.2997;AFR_AF=0.534;EUR_AF=0.3529;SAS_AF=0.2106;AA=T|||;VT=SNP
5	102135407	rs168926	C	T	100	PASS	AC=1959;AF=0.391174;AN=5008;NS=2504;DP=17390;EAS_AF=0.4187;AMR_AF=0.3098;AFR_AF=0.5749;EUR_AF=0.3539;SAS_AF=0.2106;AA=T|||;VT=SNP
5	102136499	rs171803	C	T	100	PASS	AC=3805;AF=0.759784;AN=5008;NS=2504;DP=16752;EAS_AF=0.7341;AMR_AF=0.7493;AFR_AF=0.8086;EUR_AF=0.671;SAS_AF=0.819;AA=T|||;VT=SNP
5	102136767	rs258146	T	A	100	PASS	AC=3112;AF=0.621406;AN=5008;NS=2504;DP=14801;EAS_AF=0.5823;AMR_AF=0.7003;AFR_AF=0.466;EUR_AF=0.6471;SAS_AF=0.7894;AA=T|||;VT=SNP
5	102137247	rs258145	A	G	100	PASS	AC=3525;AF=0.703874;AN=5008;NS=2504;DP=14896;EAS_AF=0.5823;AMR_AF=0.7219;AFR_AF=0.767;EUR_AF=0.6471;SAS_AF=0.7894;AA=G|||;VT=SNP
5	102137350	rs7723719	T	C	100	PASS	AC=267;AF=0.0533147;AN=5008;NS=2504;DP=15666;EAS_AF=0.1518;AMR_AF=0.0274;AFR_AF=0.0401;EUR_AF=0.0159;SAS_AF=0.0266;AA=T|||;VT=SNP
5	102137788	rs112371174	G	A	100	PASS	AC=268;AF=0.0535144;AN=5008;NS=2504;DP=14308;EAS_AF=0.1518;AMR_AF=0.0274;AFR_AF=0.0408;EUR_AF=0.0159;SAS_AF=0.0266;AA=-|||;VT=SNP
5	102138275	rs77668411	A	T	100	PASS	AC=268;AF=0.0535144;AN=5008;NS=2504;DP=14353;EAS_AF=0.1528;AMR_AF=0.0274;AFR_AF=0.0401;EUR_AF=0.0159;SAS_AF=0.0266;AA=G|||;VT=SNP
5	102138494	rs78758721	C	T	100	PASS	AC=268;AF=0.0535144;AN=5008;NS=2504;DP=14936;EAS_AF=0.1528;AMR_AF=0.0274;AFR_AF=0.0401;EUR_AF=0.0159;SAS_AF=0.0266;AA=T|||;VT=SNP
5	102138503	rs78799826	A	G	100	PASS	AC=268;AF=0.0535144;AN=5008;NS=2504;DP=15004;EAS_AF=0.1528;AMR_AF=0.0274;AFR_AF=0.0401;EUR_AF=0.0159;SAS_AF=0.0266;AA=A|||;VT=SNP
5	102138542	rs168925	T	A	100	PASS	AC=3059;AF=0.610823;AN=5008;NS=2504;DP=15228;EAS_AF=0.5813;AMR_AF=0.6916;AFR_AF=0.4327;EUR_AF=0.6451;SAS_AF=0.7894;AA=T|||;VT=SNP
5	102138580	rs80263979	C	T	100	PASS	AC=268;AF=0.0535144;AN=5008;NS=2504;DP=14480;EAS_AF=0.1528;AMR_AF=0.0274;AFR_AF=0.0401;EUR_AF=0.0159;SAS_AF=0.0266;AA=C|||;VT=SNP
5	102139025	rs74898022	G	A	100	PASS	AC=268;AF=0.0535144;AN=5008;NS=2504;DP=19775;EAS_AF=0.1528;AMR_AF=0.0274;AFR_AF=0.0401;EUR_AF=0.0159;SAS_AF=0.0266;AA=A|||;VT=SNP
5	102140439	rs468891	G	A	100	PASS	AC=3660;AF=0.730831;AN=5008;NS=2504;DP=18367;EAS_AF=0.7341;AMR_AF=0.745;AFR_AF=0.7035;EUR_AF=0.67;SAS_AF=0.817;AA=A|||;VT=SNP
5	102140615	rs469250	G	C	100	PASS	AC=3694;AF=0.73762;AN=5008;NS=2504;DP=19076;EAS_AF=0.7341;AMR_AF=0.7392;AFR_AF=0.733;EUR_AF=0.669;SAS_AF=0.817;AA=C|||;VT=SNP
5	102141765	rs249494	C	A	100	PASS	AC=3630;AF=0.72484;AN=5008;NS=2504;DP=19364;EAS_AF=0.7341;AMR_AF=0.7378;AFR_AF=0.6936;EUR_AF=0.661;SAS_AF=0.8139;AA=A|||;VT=SNP
5	102142382	rs37012	T	C	100	PASS	AC=3783;AF=0.755391;AN=5008;NS=2504;DP=16185;EAS_AF=0.7341;AMR_AF=0.7421;AFR_AF=0.8056;EUR_AF=0.661;SAS_AF=0.816;AA=C|||;VT=SNP
5	102143618	rs37013	G	A	100	PASS	AC=3794;AF=0.757588;AN=5008;NS=2504;DP=20482;EAS_AF=0.7341;AMR_AF=0.7421;AFR_AF=0.8071;EUR_AF=0.669;SAS_AF=0.817;AA=A|||;VT=SNP
5	102143661	rs183662	C	T	100	PASS	AC=2753;AF=0.54972;AN=5008;NS=2504;DP=20699;EAS_AF=0.5575;AMR_AF=0.6657;AFR_AF=0.3472;EUR_AF=0.6262;SAS_AF=0.6544;AA=C|||;VT=SNP
5	102145397	rs468631	G	A	100	PASS	AC=3696;AF=0.738019;AN=5008;NS=2504;DP=17048;EAS_AF=0.7341;AMR_AF=0.7392;AFR_AF=0.7345;EUR_AF=0.669;SAS_AF=0.817;AA=A|||;VT=SNP
5	102146027	rs996101	G	A	100	PASS	AC=264;AF=0.0527157;AN=5008;NS=2504;DP=16368;EAS_AF=0.1488;AMR_AF=0.0274;AFR_AF=0.0393;EUR_AF=0.0159;SAS_AF=0.0276;AA=G|||;VT=SNP
5	102148492	rs27857	C	T	100	PASS	AC=3653;AF=0.729433;AN=5008;NS=2504;DP=13267;EAS_AF=0.7341;AMR_AF=0.7378;AFR_AF=0.7027;EUR_AF=0.669;SAS_AF=0.817;AA=T|||;VT=SNP
5	102149795	rs28092	G	A	100	PASS	AC=3791;AF=0.756989;AN=5008;NS=2504;DP=17803;EAS_AF=0.7341;AMR_AF=0.7421;AFR_AF=0.8048;EUR_AF=0.669;SAS_AF=0.817;AA=A|||;VT=SNP
5	102149894	rs27585	G	T	100	PASS	AC=3695;AF=0.737819;AN=5008;NS=2504;DP=16084;EAS_AF=0.7341;AMR_AF=0.7392;AFR_AF=0.7337;EUR_AF=0.669;SAS_AF=0.817;AA=T|||;VT=SNP
5	102150229	rs60582458	C	A	100	PASS	AC=728;AF=0.145367;AN=5008;NS=2504;DP=10734;EAS_AF=0.125;AMR_AF=0.0605;AFR_AF=0.382;EUR_AF=0.0258;SAS_AF=0.0297;AA=C|||;VT=SNP
5	102151674	rs466199	A	G	100	PASS	AC=3633;AF=0.725439;AN=5008;NS=2504;DP=18321;EAS_AF=0.7341;AMR_AF=0.7363;AFR_AF=0.6884;EUR_AF=0.669;SAS_AF=0.817;AA=G|||;VT=SNP
5	102152087	rs709375	G	A	100	PASS	AC=3652;AF=0.729233;AN=5008;NS=2504;DP=20862;EAS_AF=0.7341;AMR_AF=0.7378;AFR_AF=0.702;EUR_AF=0.669;SAS_AF=0.817;AA=A|||;VT=SNP
5	102153414	rs456036	C	T	100	PASS	AC=3129;AF=0.6248;AN=5008;NS=2504;DP=13200;EAS_AF=0.5813;AMR_AF=0.6888;AFR_AF=0.4894;EUR_AF=0.6441;SAS_AF=0.7873;AA=C|||;VT=SNP
5	102153700	rs76616761	C	T	100	PASS	AC=268;AF=0.0535144;AN=5008;NS=2504;DP=10355;EAS_AF=0.1528;AMR_AF=0.0274;AFR_AF=0.0401;EUR_AF=0.0159;SAS_AF=0.0266;AA=C|||;VT=SNP
5	102155442	rs7701148	G	A	100	PASS	AC=245;AF=0.0489217;AN=5008;NS=2504;DP=14814;EAS_AF=0.13;AMR_AF=0.0274;AFR_AF=0.0401;EUR_AF=0.0159;SAS_AF=0.0266;AA=G|||;VT=SNP
5	102155610	rs467897	G	A	100	PASS	AC=4239;AF=0.846446;AN=5008;NS=2504;DP=15866;EAS_AF=0.8056;AMR_AF=0.8112;AFR_AF=0.9788;EUR_AF=0.7137;SAS_AF=0.8712;AA=A|||;VT=SNP
5	102156396	rs77009968	A	G	100	PASS	AC=245;AF=0.0489217;AN=5008;NS=2504;DP=16086;EAS_AF=0.13;AMR_AF=0.0274;AFR_AF=0.0401;EUR_AF=0.0159;SAS_AF=0.0266;AA=A|||;VT=SNP
5	102158618	rs32685	C	T	100	PASS	AC=3237;AF=0.646366;AN=5008;NS=2504;DP=17808;EAS_AF=0.5863;AMR_AF=0.7003;AFR_AF=0.559;EUR_AF=0.6451;SAS_AF=0.7894;AA=C|||;VT=SNP
5	102158646	rs40491	C	G	100	PASS	AC=3222;AF=0.643371;AN=5008;NS=2504;DP=19308;EAS_AF=0.5863;AMR_AF=0.7003;AFR_AF=0.5492;EUR_AF=0.6451;SAS_AF=0.7873;AA=C|||;VT=SNP
5	102159787	rs32684	G	A	100	PASS	AC=3628;AF=0.724441;AN=5008;NS=2504;DP=18349;EAS_AF=0.7341;AMR_AF=0.7363;AFR_AF=0.6846;EUR_AF=0.669;SAS_AF=0.817;AA=A|||;VT=SNP
5	102159991	rs77195230	G	A	100	PASS	AC=245;AF=0.0489217;AN=5008;NS=2504;DP=18189;EAS_AF=0.13;AMR_AF=0.0274;AFR_AF=0.0401;EUR_AF=0.0159;SAS_AF=0.0266;AA=G|||;VT=SNP
5	102160472	rs32683	G	A	100	PASS	AC=3695;AF=0.737819;AN=5008;NS=2504;DP=16574;EAS_AF=0.7341;AMR_AF=0.7392;AFR_AF=0.7337;EUR_AF=0.669;SAS_AF=0.817;AA=A|||;VT=SNP
5	102160785	rs258247	C	A	100	PASS	AC=3650;AF=0.728834;AN=5008;NS=2504;DP=15318;EAS_AF=0.7341;AMR_AF=0.7378;AFR_AF=0.7005;EUR_AF=0.669;SAS_AF=0.817;AA=C|||;VT=SNP
5	102161111	rs258246	A	G	100	PASS	AC=3655;AF=0.729832;AN=5008;NS=2504;DP=16016;EAS_AF=0.7341;AMR_AF=0.7378;AFR_AF=0.7057;EUR_AF=0.669;SAS_AF=0.8149;AA=G|||;VT=SNP
5	102161421	rs6875826	A	G	100	PASS	AC=270;AF=0.0539137;AN=5008;NS=2504;DP=17551;EAS_AF=0.1548;AMR_AF=0.0274;AFR_AF=0.0371;EUR_AF=0.0159;SAS_AF=0.0307;AA=A|||;VT=SNP
5	102161454	rs258245	G	A	100	PASS	AC=2229;AF=0.445088;AN=5008;NS=2504;DP=17265;EAS_AF=0.3075;AMR_AF=0.4697;AFR_AF=0.4259;EUR_AF=0.502;SAS_AF=0.5368;AA=G|||;VT=SNP
5	102161751	rs258244	A	C	100	PASS	AC=3260;AF=0.650958;AN=5008;NS=2504;DP=14923;EAS_AF=0.5833;AMR_AF=0.6945;AFR_AF=0.5772;EUR_AF=0.6431;SAS_AF=0.7975;AA=A|||;VT=SNP
5	102161768	rs6880688	T	G	100	PASS	AC=268;AF=0.0535144;AN=5008;NS=2504;DP=15388;EAS_AF=0.1538;AMR_AF=0.0274;AFR_AF=0.0393;EUR_AF=0.0159;SAS_AF=0.0266;AA=T|||;VT=SNP
5	102161911	rs468836	G	A	100	PASS	AC=3693;AF=0.73742;AN=5008;NS=2504;DP=13261;EAS_AF=0.7381;AMR_AF=0.7305;AFR_AF=0.7307;EUR_AF=0.667;SAS_AF=0.8231;AA=G|||;VT=SNP
5	102162017	rs468343	T	G	100	PASS	AC=3694;AF=0.73762;AN=5008;NS=2504;DP=14131;EAS_AF=0.7381;AMR_AF=0.7305;AFR_AF=0.7315;EUR_AF=0.667;SAS_AF=0.8231;AA=G|||;VT=SNP
5	102162626	rs469380	C	A	100	PASS	AC=3718;AF=0.742412;AN=5008;NS=2504;DP=16949;EAS_AF=0.7381;AMR_AF=0.732;AFR_AF=0.7496;EUR_AF=0.666;SAS_AF=0.8231;AA=A|||;VT=SNP
5	102163129	rs468803	A	G	100	PASS	AC=3768;AF=0.752396;AN=5008;NS=2504;DP=15129;EAS_AF=0.7381;AMR_AF=0.7363;AFR_AF=0.7837;EUR_AF=0.667;SAS_AF=0.8241;AA=A|||;VT=SNP
5	102163174	rs468024	A	G	100	PASS	AC=3345;AF=0.667931;AN=5008;NS=2504;DP=14640;EAS_AF=0.6091;AMR_AF=0.6988;AFR_AF=0.6188;EUR_AF=0.6431;SAS_AF=0.7986;AA=A|||;VT=SNP
5	102163300	rs685708	G	A	100	PASS	AC=3720;AF=0.742812;AN=5008;NS=2504;DP=12038;EAS_AF=0.7381;AMR_AF=0.732;AFR_AF=0.7504;EUR_AF=0.667;SAS_AF=0.8231;AA=A|||;VT=SNP
5	102163325	rs686043	G	A	100	PASS	AC=3720;AF=0.742812;AN=5008;NS=2504;DP=10515;EAS_AF=0.7381;AMR_AF=0.732;AFR_AF=0.7504;EUR_AF=0.667;SAS_AF=0.8231;AA=G|||;VT=SNP
5	102163781	rs686918	A	G	100	PASS	AC=3719;AF=0.742612;AN=5008;NS=2504;DP=15959;EAS_AF=0.7381;AMR_AF=0.732;AFR_AF=0.7496;EUR_AF=0.667;SAS_AF=0.8231;AA=G|||;VT=SNP
5	102164118	rs469326	T	C	100	PASS	AC=3717;AF=0.742212;AN=5008;NS=2504;DP=22078;EAS_AF=0.7381;AMR_AF=0.7305;AFR_AF=0.7489;EUR_AF=0.667;SAS_AF=0.8231;AA=C|||;VT=SNP
5	102165032	rs709376	G	T	100	PASS	AC=3766;AF=0.751997;AN=5008;NS=2504;DP=15463;EAS_AF=0.7381;AMR_AF=0.7334;AFR_AF=0.7829;EUR_AF=0.669;SAS_AF=0.8231;AA=T|||;VT=SNP
5	102165172	rs364178	C	T	100	PASS	AC=3729;AF=0.744609;AN=5008;NS=2504;DP=13922;EAS_AF=0.7381;AMR_AF=0.7349;AFR_AF=0.7481;EUR_AF=0.673;SAS_AF=0.8272;AA=T|||;VT=SNP
5	102165314	rs363967	A	G	100	PASS	AC=3730;AF=0.744808;AN=5008;NS=2504;DP=14600;EAS_AF=0.7381;AMR_AF=0.7349;AFR_AF=0.7489;EUR_AF=0.673;SAS_AF=0.8272;AA=G|||;VT=SNP
5	102165571	rs468173	C	T	100	PASS	AC=3888;AF=0.776358;AN=5008;NS=2504;DP=16152;EAS_AF=0.7381;AMR_AF=0.7435;AFR_AF=0.8631;EUR_AF=0.674;SAS_AF=0.8272;AA=T|||;VT=SNP
5	102166074	rs468501	C	T	100	PASS	AC=3734;AF=0.745607;AN=5008;NS=2504;DP=18688;EAS_AF=0.7381;AMR_AF=0.7349;AFR_AF=0.7526;EUR_AF=0.671;SAS_AF=0.8282;AA=T|||;VT=SNP
5	102167154	rs467693	C	T	100	PASS	AC=2833;AF=0.565695;AN=5008;NS=2504;DP=14927;EAS_AF=0.5784;AMR_AF=0.6657;AFR_AF=0.3918;EUR_AF=0.6223;SAS_AF=0.6585;AA=C|||;VT=SNP
5	102167632	rs258243	C	T	100	PASS	AC=3697;AF=0.738219;AN=5008;NS=2504;DP=17105;EAS_AF=0.75;AMR_AF=0.7334;AFR_AF=0.7156;EUR_AF=0.668;SAS_AF=0.8323;AA=C|||;VT=SNP
5	102168556	rs258241	G	A	100	PASS	AC=3730;AF=0.744808;AN=5008;NS=2504;DP=13672;EAS_AF=0.75;AMR_AF=0.7392;AFR_AF=0.7375;EUR_AF=0.668;SAS_AF=0.8323;AA=G|||;VT=SNP
5	102168884	rs258240	A	G	100	PASS	AC=3705;AF=0.739816;AN=5008;NS=2504;DP=16129;EAS_AF=0.751;AMR_AF=0.7334;AFR_AF=0.7148;EUR_AF=0.668;SAS_AF=0.8405;AA=A|||;VT=SNP
5	102168930	rs60818799	T	A	100	PASS	AC=300;AF=0.0599042;AN=5008;NS=2504;DP=16753;EAS_AF=0.1478;AMR_AF=0.0288;AFR_AF=0.0681;EUR_AF=0.0159;SAS_AF=0.0256;AA=T|||;VT=SNP
5	102169880	rs468000	T	C	100	PASS	AC=3321;AF=0.663139;AN=5008;NS=2504;DP=15559;EAS_AF=0.625;AMR_AF=0.6988;AFR_AF=0.584;EUR_AF=0.6431;SAS_AF=0.8047;AA=T|||;VT=SNP
5	102169904	rs468987	C	G	100	PASS	AC=3694;AF=0.73762;AN=5008;NS=2504;DP=15260;EAS_AF=0.75;AMR_AF=0.7334;AFR_AF=0.7141;EUR_AF=0.668;SAS_AF=0.8313;AA=G|||;VT=SNP
5	102170284	rs13171332	A	G	100	PASS	AC=357;AF=0.0712859;AN=5008;NS=2504;DP=18979;EAS_AF=0.0605;AMR_AF=0.0634;AFR_AF=0.1293;EUR_AF=0.0368;SAS_AF=0.045;AA=A|||;VT=SNP
5	102170617	rs73189054	G	T	100	PASS	AC=192;AF=0.0383387;AN=5008;NS=2504;DP=19418;EAS_AF=0.0913;AMR_AF=0.0202;AFR_AF=0.0348;EUR_AF=0.0139;SAS_AF=0.0266;AA=G|||;VT=SNP
5	102170913	rs13172364	A	G	100	PASS	AC=580;AF=0.115815;AN=5008;NS=2504;DP=17154;EAS_AF=0.0813;AMR_AF=0.072;AFR_AF=0.2042;EUR_AF=0.0398;SAS_AF=0.1411;AA=G|||;VT=SNP
5	102171053	rs13156823	C	T	100	PASS	AC=579;AF=0.115615;AN=5008;NS=2504;DP=16511;EAS_AF=0.0813;AMR_AF=0.072;AFR_AF=0.1974;EUR_AF=0.0398;SAS_AF=0.1493;AA=T|||;VT=SNP
5	102171388	rs13156318	G	A	100	PASS	AC=555;AF=0.110823;AN=5008;NS=2504;DP=14671;EAS_AF=0.0813;AMR_AF=0.0706;AFR_AF=0.1853;EUR_AF=0.0398;SAS_AF=0.1421;AA=G|||;VT=SNP
5	102171530	rs3909478	C	T	100	PASS	AC=555;AF=0.110823;AN=5008;NS=2504;DP=15250;EAS_AF=0.0813;AMR_AF=0.0706;AFR_AF=0.1853;EUR_AF=0.0398;SAS_AF=0.1421;AA=T|||;VT=SNP
5	102171559	rs3909477	T	G	100	PASS	AC=555;AF=0.110823;AN=5008;NS=2504;DP=15698;EAS_AF=0.0813;AMR_AF=0.0706;AFR_AF=0.1853;EUR_AF=0.0398;SAS_AF=0.1421;AA=T|||;VT=SNP
5	102172496	rs6886411	G	A	100	PASS	AC=1087;AF=0.217053;AN=5008;NS=2504;DP=20375;EAS_AF=0.255;AMR_AF=0.111;AFR_AF=0.3623;EUR_AF=0.0606;SAS_AF=0.2178;AA=A|||;VT=SNP
5	102172751	rs6872846	T	C	100	PASS	AC=556;AF=0.111022;AN=5008;NS=2504;DP=18692;EAS_AF=0.0813;AMR_AF=0.0706;AFR_AF=0.1853;EUR_AF=0.0398;SAS_AF=0.1431;AA=C|||;VT=SNP
5	102174078	rs35574814	G	A	100	PASS	AC=556;AF=0.111022;AN=5008;NS=2504;DP=15436;EAS_AF=0.0813;AMR_AF=0.0706;AFR_AF=0.1853;EUR_AF=0.0398;SAS_AF=0.1431;AA=A|||;VT=SNP
5	102174873	rs6859239	C	T	100	PASS	AC=556;AF=0.111022;AN=5008;NS=2504;DP=15882;EAS_AF=0.0813;AMR_AF=0.0706;AFR_AF=0.1853;EUR_AF=0.0398;SAS_AF=0.1431;AA=C|||;VT=SNP
5	102175196	rs13173707	T	G	100	PASS	AC=557;AF=0.111222;AN=5008;NS=2504;DP=11839;EAS_AF=0.0813;AMR_AF=0.0706;AFR_AF=0.1861;EUR_AF=0.0398;SAS_AF=0.1431;AA=G|||;VT=SNP
5	102176345	rs7705636	T	A	100	PASS	AC=556;AF=0.111022;AN=5008;NS=2504;DP=17725;EAS_AF=0.0813;AMR_AF=0.0706;AFR_AF=0.1853;EUR_AF=0.0398;SAS_AF=0.1431;AA=T|||;VT=SNP
5	102176420	rs73191083	T	C	100	PASS	AC=553;AF=0.110423;AN=5008;NS=2504;DP=17607;EAS_AF=0.1964;AMR_AF=0.0403;AFR_AF=0.1762;EUR_AF=0.0209;SAS_AF=0.0746;AA=T|||;VT=SNP
5	102176461	rs13175330	A	G	100	PASS	AC=556;AF=0.111022;AN=5008;NS=2504;DP=17145;EAS_AF=0.0813;AMR_AF=0.0706;AFR_AF=0.1853;EUR_AF=0.0398;SAS_AF=0.1431;AA=A|||;VT=SNP
5	102176556	rs73191087	G	T	100	PASS	AC=519;AF=0.103634;AN=5008;NS=2504;DP=17338;EAS_AF=0.1706;AMR_AF=0.0403;AFR_AF=0.1702;EUR_AF=0.0209;SAS_AF=0.0746;AA=G|||;VT=SNP
5	102176854	rs13155440	G	T	100	PASS	AC=556;AF=0.111022;AN=5008;NS=2504;DP=16532;EAS_AF=0.0813;AMR_AF=0.0706;AFR_AF=0.1853;EUR_AF=0.0398;SAS_AF=0.1431;AA=G|||;VT=SNP
5	102177357	rs34280119	G	A	100	PASS	AC=415;AF=0.0828674;AN=5008;NS=2504;DP=14939;EAS_AF=0.0813;AMR_AF=0.062;AFR_AF=0.0832;EUR_AF=0.0398;SAS_AF=0.1431;AA=G|||;VT=SNP
5	102177641	rs1423136	G	A	100	PASS	AC=1082;AF=0.216054;AN=5008;NS=2504;DP=14275;EAS_AF=0.252;AMR_AF=0.111;AFR_AF=0.3616;EUR_AF=0.0606;SAS_AF=0.2168;AA=A|||;VT=SNP
5	102177738	rs1423137	C	G	100	PASS	AC=557;AF=0.111222;AN=5008;NS=2504;DP=12784;EAS_AF=0.0813;AMR_AF=0.0706;AFR_AF=0.1868;EUR_AF=0.0398;SAS_AF=0.1421;AA=C|||;VT=SNP
5	102177854	rs35341786	G	A	100	PASS	AC=557;AF=0.111222;AN=5008;NS=2504;DP=12766;EAS_AF=0.0813;AMR_AF=0.0706;AFR_AF=0.1868;EUR_AF=0.0398;SAS_AF=0.1421;AA=G|||;VT=SNP
5	102179247	rs60948595	A	G	100	PASS	AC=771;AF=0.153954;AN=5008;NS=2504;DP=18167;EAS_AF=0.1855;AMR_AF=0.0548;AFR_AF=0.3411;EUR_AF=0.0209;SAS_AF=0.0757;AA=A|||;VT=SNP
5	102180767	rs35173598	G	A	100	PASS	AC=771;AF=0.153954;AN=5008;NS=2504;DP=19218;EAS_AF=0.1855;AMR_AF=0.0548;AFR_AF=0.3411;EUR_AF=0.0209;SAS_AF=0.0757;AA=g|||;VT=SNP
5	102181061	rs17154763	A	G	100	PASS	AC=422;AF=0.0842652;AN=5008;NS=2504;DP=20875;EAS_AF=0.0794;AMR_AF=0.062;AFR_AF=0.084;EUR_AF=0.0408;SAS_AF=0.1503;AA=A|||;VT=SNP
5	102182208	rs35260081	C	A	100	PASS	AC=536;AF=0.107029;AN=5008;NS=2504;DP=19398;EAS_AF=0.1845;AMR_AF=0.0403;AFR_AF=0.1725;EUR_AF=0.0199;SAS_AF=0.0757;AA=C|||;VT=SNP
5	102182561	rs59280720	T	A	100	PASS	AC=327;AF=0.0652955;AN=5008;NS=2504;DP=22518;EAS_AF=0.0794;AMR_AF=0.0591;AFR_AF=0.0159;EUR_AF=0.0388;SAS_AF=0.1493;AA=T|||;VT=SNP
5	102183202	rs7701053	A	C	100	PASS	AC=770;AF=0.153754;AN=5008;NS=2504;DP=17849;EAS_AF=0.1845;AMR_AF=0.0548;AFR_AF=0.3411;EUR_AF=0.0209;SAS_AF=0.0757;AA=A|||;VT=SNP
5	102183382	rs7719465	C	T	100	PASS	AC=774;AF=0.154553;AN=5008;NS=2504;DP=15192;EAS_AF=0.1855;AMR_AF=0.0548;AFR_AF=0.3434;EUR_AF=0.0209;SAS_AF=0.0757;AA=C|||;VT=SNP
5	102183413	rs7718441	G	A	100	PASS	AC=775;AF=0.154752;AN=5008;NS=2504;DP=14723;EAS_AF=0.1845;AMR_AF=0.0576;AFR_AF=0.3434;EUR_AF=0.0209;SAS_AF=0.0757;AA=A|||;VT=SNP
5	102183951	rs11948363	G	T	100	PASS	AC=774;AF=0.154553;AN=5008;NS=2504;DP=19947;EAS_AF=0.1835;AMR_AF=0.0576;AFR_AF=0.3434;EUR_AF=0.0209;SAS_AF=0.0757;AA=T|||;VT=SNP
5	102184251	rs58593363	T	G	100	PASS	AC=783;AF=0.15635;AN=5008;NS=2504;DP=19397;EAS_AF=0.1835;AMR_AF=0.0576;AFR_AF=0.3502;EUR_AF=0.0209;SAS_AF=0.0757;AA=G|||;VT=SNP
5	102184265	rs58008597	G	C	100	PASS	AC=783;AF=0.15635;AN=5008;NS=2504;DP=19398;EAS_AF=0.1835;AMR_AF=0.0576;AFR_AF=0.3502;EUR_AF=0.0209;SAS_AF=0.0757;AA=C|||;VT=SNP
5	102185342	rs7712266	G	A	100	PASS	AC=783;AF=0.15635;AN=5008;NS=2504;DP=17385;EAS_AF=0.1835;AMR_AF=0.0576;AFR_AF=0.3502;EUR_AF=0.0209;SAS_AF=0.0757;AA=A|||;VT=SNP
5	102186681	rs7704891	T	G	100	PASS	AC=779;AF=0.155551;AN=5008;NS=2504;DP=14675;EAS_AF=0.1845;AMR_AF=0.0576;AFR_AF=0.3464;EUR_AF=0.0209;SAS_AF=0.0757;AA=T|||;VT=SNP
5	102187342	rs10515335	G	A	100	PASS	AC=797;AF=0.159145;AN=5008;NS=2504;DP=16074;EAS_AF=0.1845;AMR_AF=0.0576;AFR_AF=0.3601;EUR_AF=0.0209;SAS_AF=0.0757;AA=A|||;VT=SNP
5	102187680	rs10515336	G	A	100	PASS	AC=797;AF=0.159145;AN=5008;NS=2504;DP=17504;EAS_AF=0.1845;AMR_AF=0.0576;AFR_AF=0.3601;EUR_AF=0.0209;SAS_AF=0.0757;AA=A|||;VT=SNP
5	102188690	rs7729951	C	A	100	PASS	AC=797;AF=0.159145;AN=5008;NS=2504;DP=17606;EAS_AF=0.1845;AMR_AF=0.0576;AFR_AF=0.3601;EUR_AF=0.0209;SAS_AF=0.0757;AA=C|||;VT=SNP
5	102188805	rs78876507	C	T	100	PASS	AC=564;AF=0.11262;AN=5008;NS=2504;DP=18557;EAS_AF=0.1845;AMR_AF=0.0447;AFR_AF=0.1914;EUR_AF=0.0199;SAS_AF=0.0757;AA=C|||;VT=SNP
5	102188806	rs7730129	C	G	100	PASS	AC=797;AF=0.159145;AN=5008;NS=2504;DP=18591;EAS_AF=0.1845;AMR_AF=0.0576;AFR_AF=0.3601;EUR_AF=0.0209;SAS_AF=0.0757;AA=G|||;VT=SNP
5	102190896	rs17154779	T	C	100	PASS	AC=795;AF=0.158746;AN=5008;NS=2504;DP=16585;EAS_AF=0.1845;AMR_AF=0.0576;AFR_AF=0.3585;EUR_AF=0.0209;SAS_AF=0.0757;AA=T|||;VT=SNP
5	102191715	rs32680	C	T	100	PASS	AC=581;AF=0.116014;AN=5008;NS=2504;DP=19445;EAS_AF=0.1419;AMR_AF=0.1599;AFR_AF=0.0083;EUR_AF=0.2386;SAS_AF=0.0777;AA=C|||;VT=SNP
5	102191821	rs17154783	C	T	100	PASS	AC=797;AF=0.159145;AN=5008;NS=2504;DP=19112;EAS_AF=0.1845;AMR_AF=0.0576;AFR_AF=0.3601;EUR_AF=0.0209;SAS_AF=0.0757;AA=C|||;VT=SNP
5	102191881	rs17154786	T	C	100	PASS	AC=797;AF=0.159145;AN=5008;NS=2504;DP=18618;EAS_AF=0.1845;AMR_AF=0.0576;AFR_AF=0.3601;EUR_AF=0.0209;SAS_AF=0.0757;AA=C|||;VT=SNP
5	102193382	rs13153062	G	A	100	PASS	AC=231;AF=0.0461262;AN=5008;NS=2504;DP=18295;EAS_AF=0.0575;AMR_AF=0.0605;AFR_AF=0.0408;EUR_AF=0.0398;SAS_AF=0.0378;AA=G|||;VT=SNP
5	102196309	rs258152	G	A	100	PASS	AC=555;AF=0.110823;AN=5008;NS=2504;DP=17364;EAS_AF=0.1419;AMR_AF=0.1556;AFR_AF=0.0076;EUR_AF=0.2177;SAS_AF=0.0767;AA=G|||;VT=SNP
5	102196400	rs7725628	A	T	100	PASS	AC=774;AF=0.154553;AN=5008;NS=2504;DP=17644;EAS_AF=0.1855;AMR_AF=0.0576;AFR_AF=0.3434;EUR_AF=0.0209;SAS_AF=0.0736;AA=T|||;VT=SNP
5	102199373	rs6867062	T	C	100	PASS	AC=1325;AF=0.264577;AN=5008;NS=2504;DP=9835;EAS_AF=0.2659;AMR_AF=0.134;AFR_AF=0.5197;EUR_AF=0.0626;SAS_AF=0.2188;AA=t|||;VT=SNP
5	102200149	rs7708778	A	G	100	PASS	AC=795;AF=0.158746;AN=5008;NS=2504;DP=14347;EAS_AF=0.1865;AMR_AF=0.0576;AFR_AF=0.3585;EUR_AF=0.0209;SAS_AF=0.0736;AA=G|||;VT=SNP
5	102201590	rs249496	C	G	100	PASS	AC=3094;AF=0.617812;AN=5008;NS=2504;DP=14538;EAS_AF=0.62;AMR_AF=0.6052;AFR_AF=0.7481;EUR_AF=0.4095;SAS_AF=0.6626;AA=G|||;VT=SNP
5	102202317	rs76880975	G	A	100	PASS	AC=723;AF=0.144369;AN=5008;NS=2504;DP=17415;EAS_AF=0.1835;AMR_AF=0.0591;AFR_AF=0.3041;EUR_AF=0.0229;SAS_AF=0.0736;AA=A|||;VT=SNP
5	102205753	rs249495	G	A	100	PASS	AC=137;AF=0.0273562;AN=5008;NS=2504;DP=16749;EAS_AF=0.0159;AMR_AF=0.036;AFR_AF=0.0038;EUR_AF=0.0726;SAS_AF=0.0184;AA=G|||;VT=SNP
5	102212963	rs6885642	G	A	100	PASS	AC=840;AF=0.167732;AN=5008;NS=2504;DP=19382;EAS_AF=0.1835;AMR_AF=0.0663;AFR_AF=0.388;EUR_AF=0.0229;SAS_AF=0.0746;AA=A|||;VT=SNP
5	102218272	rs7729022	C	T	100	PASS	AC=861;AF=0.171925;AN=5008;NS=2504;DP=17877;EAS_AF=0.1835;AMR_AF=0.0677;AFR_AF=0.4032;EUR_AF=0.0229;SAS_AF=0.0746;AA=T|||;VT=SNP
5	102218906	rs2400872	T	C	100	PASS	AC=841;AF=0.167931;AN=5008;NS=2504;DP=19180;EAS_AF=0.1835;AMR_AF=0.0663;AFR_AF=0.3888;EUR_AF=0.0229;SAS_AF=0.0746;AA=C|||;VT=SNP
```
