## Supplementary material for "Characterization of shared and ancestry-specific signals driving complex traits using multi-ancestry fine-mapping": mesusiecsinfo

```
*************************************************************

  Multiple Ancestry Sum of Single Effect Model (MESuSiE)          

   Visit http://www.xzlab.org/software.html For Update            

            (C) 2022 Boran Gao, Xiang Zhou                        

              GNU General Public License                          

*************************************************************
# Start data processing for sufficient statistics 
# Create MESuSiE object 
# Start data analysis 

# Data analysis is done, and now generates result 

Potential causal SNPs with PIP > 0.5:  rs13178589 

Credible sets for effects: 
$cs
$cs$L1
 [1] 744 746 751 755 756 757 759 768 769 773 799 806 807 809 812

$cs$L2
[1] 1000 1002 1015


$cs_category
   L1    L2 
"eur" "eur" 

$purity
   min.abs.corr mean.abs.corr median.abs.corr
L1     0.782692     0.9657895        0.987771
L2     0.610417     0.8432822        1.000000

$cs_index
[1] 1 2

$coverage
[1] 0.9524505 0.9598514

$requested_coverage
[1] 0.95


 Use MESuSiE_Plot() for visualization
# Total time used for the analysis: 0.06 mins
```
