## Supplementary material for "Characterization of shared and ancestry-specific signals driving complex traits using multi-ancestry fine-mapping": mesusieoutput

```
                 eur          afr      eur_afr
   [1,] 1.841847e-05 5.967064e-05 5.432912e-06
   [2,] 2.528927e-03 5.470367e-05 5.727356e-04
   [3,] 2.140044e-03 5.473557e-05 4.734823e-04
   [4,] 2.355090e-03 5.473338e-05 5.071656e-04
   [5,] 1.880151e-05 5.193641e-05 5.586403e-06
   [6,] 2.284490e-05 4.814643e-05 6.873732e-06
   [7,] 1.831100e-05 5.197440e-05 5.500789e-06
   [8,] 3.012992e-03 5.860548e-05 4.770686e-04
   [9,] 1.880432e-05 5.143537e-05 5.591615e-06
  [10,] 4.337614e-03 5.728113e-05 7.042733e-04
  [11,] 4.222882e-03 5.811066e-05 6.575730e-04
  [12,] 1.605482e-03 5.491755e-05 3.365531e-04
  [13,] 2.464598e-04 4.780327e-05 5.442467e-05
  [14,] 3.056686e-03 5.499078e-05 6.107823e-04
  [15,] 2.388150e-04 4.974803e-05 7.613209e-05
  [16,] 2.534721e-04 4.967193e-05 8.084182e-05
  [17,] 3.658061e-03 5.823676e-05 5.657421e-04
  [18,] 3.401514e-03 5.485631e-05 6.772602e-04
  [19,] 3.401514e-03 5.485889e-05 6.769975e-04
  [20,] 2.053325e-04 5.389552e-05 7.963961e-05
  [21,] 2.053325e-04 5.397650e-05 7.986387e-05
  [22,] 3.578270e-03 5.482207e-05 7.250003e-04
  [23,] 2.539220e-03 5.487475e-05 5.237810e-04
  [24,] 2.539220e-03 5.466650e-05 5.433315e-04
  [25,] 1.959385e-04 5.501860e-05 7.906187e-05
  [26,] 2.032413e-03 5.485681e-05 4.215206e-04
  [27,] 1.596326e-03 5.615707e-05 3.583150e-04
  [28,] 1.714670e-04 5.781647e-05 7.439895e-05
  [29,] 1.571180e-04 5.072053e-05 5.468338e-05
  [30,] 7.144569e-04 5.538129e-05 2.003326e-04
  [31,] 1.187030e-03 5.537039e-05 3.393892e-04
  [32,] 3.173661e-04 5.530501e-05 1.302453e-04
  [33,] 1.154694e-03 5.535883e-05 3.290480e-04
  [34,] 3.173661e-04 5.489272e-05 1.289188e-04
  [35,] 1.154694e-03 5.535966e-05 3.291558e-04
  [36,] 2.672821e-05 6.356620e-05 9.476310e-06
  [37,] 1.323245e-03 5.535883e-05 3.751176e-04
  [38,] 1.220389e-03 5.536327e-05 3.476371e-04
  [39,] 3.338826e-04 5.446461e-05 1.336856e-04
  [40,] 1.154694e-03 5.540266e-05 3.339680e-04
  [41,] 3.173661e-04 5.300010e-05 1.212281e-04
  [42,] 5.669295e-04 5.530676e-05 1.704472e-04
  [43,] 1.794740e-05 5.282724e-05 5.521704e-06
  [44,] 2.960068e-04 5.575217e-05 1.173922e-04
  [45,] 3.107882e-04 5.508721e-05 1.203044e-04
  [46,] 1.741006e-05 5.429130e-05 5.411824e-06
  [47,] 4.314027e-04 5.553045e-05 1.354453e-04
  [48,] 4.138498e-04 5.525200e-05 1.239495e-04
  [49,] 1.695365e-05 5.264294e-05 5.369817e-06
  [50,] 3.944989e-04 5.530676e-05 1.198321e-04
  [51,] 1.664067e-05 4.868480e-05 5.468690e-06
  [52,] 3.470636e-04 5.348975e-05 1.362268e-04
  [53,] 3.832739e-04 5.393556e-05 1.529047e-04
  [54,] 2.286991e-05 4.716583e-05 7.716299e-06
  [55,] 3.935556e-04 5.406812e-05 1.577570e-04
  [56,] 4.899402e-04 5.537957e-05 1.497965e-04
  [57,] 2.517271e-04 5.936446e-05 1.164506e-04
  [58,] 1.233514e-04 5.936424e-05 5.557605e-05
  [59,] 1.674331e-05 4.590852e-05 5.399935e-06
  [60,] 1.715528e-05 4.833463e-05 5.395890e-06
  [61,] 2.885496e-04 5.420330e-05 1.156567e-04
  [62,] 2.958167e-04 5.429768e-05 1.189636e-04
  [63,] 1.720217e-05 4.804240e-05 5.406389e-06
  [64,] 4.981435e-04 5.629963e-05 1.669813e-04
  [65,] 1.758611e-05 4.810724e-05 5.469573e-06
  [66,] 1.758611e-05 4.810724e-05 5.469573e-06
  [67,] 1.758611e-05 4.841666e-05 5.462584e-06
  [68,] 1.758611e-05 4.841666e-05 5.462584e-06
  [69,] 1.812929e-05 4.739769e-05 5.592186e-06
  [70,] 1.758611e-05 4.776553e-05 5.478195e-06
  [71,] 1.758611e-05 4.848760e-05 5.461076e-06
  [72,] 1.765057e-05 4.855949e-05 5.470777e-06
  [73,] 1.729359e-05 4.771257e-05 5.421211e-06
  [74,] 6.683047e-04 5.668983e-05 2.299174e-04
  [75,] 2.215398e-05 4.675287e-05 7.039877e-06
  [76,] 9.416209e-04 5.642857e-05 3.177864e-04
  [77,] 4.234332e-05 6.229590e-05 1.328708e-05
  [78,] 1.765057e-05 4.878966e-05 5.465916e-06
  [79,] 1.798966e-05 5.174664e-05 5.464434e-06
  [80,] 8.673632e-04 5.633853e-05 2.910312e-04
  [81,] 1.655118e-05 4.810600e-05 5.323711e-06
  [82,] 1.655118e-05 4.814343e-05 5.323983e-06
  [83,] 1.747960e-05 4.871475e-05 5.438857e-06
  [84,] 7.460051e-04 5.639687e-05 2.518127e-04
  [85,] 1.655118e-05 4.801195e-05 5.323035e-06
  [86,] 1.757815e-05 4.871475e-05 5.455117e-06
  [87,] 2.891677e-04 5.550251e-05 1.208694e-04
  [88,] 3.411687e-04 5.560899e-05 1.432811e-04
  [89,] 1.753981e-05 4.886408e-05 5.445975e-06
  [90,] 3.411687e-04 5.571643e-05 1.437626e-04
  [91,] 1.753981e-05 4.878966e-05 5.447324e-06
  [92,] 2.569761e-05 7.018995e-05 9.238426e-06
  [93,] 1.806873e-05 4.758796e-05 5.572018e-06
  [94,] 7.468399e-04 5.609337e-05 2.446211e-04
  [95,] 1.753981e-05 4.863940e-05 5.450141e-06
  [96,] 2.562231e-05 7.018995e-05 9.181780e-06
  [97,] 3.164055e-04 5.543318e-05 1.320623e-04
  [98,] 1.760246e-05 4.871332e-05 5.459256e-06
  [99,] 1.659190e-05 4.797438e-05 5.315560e-06
 [100,] 1.760246e-05 4.871475e-05 5.459227e-06
 [101,] 3.164055e-04 5.484674e-05 1.295932e-04
 [102,] 1.823486e-05 4.734100e-05 5.617122e-06
 [103,] 4.958998e-05 6.628762e-05 1.624511e-05
 [104,] 7.493896e-04 5.569300e-05 2.329090e-04
 [105,] 1.659190e-05 4.782053e-05 5.315111e-06
 [106,] 1.773516e-05 4.852577e-05 5.486598e-06
 [107,] 1.766757e-05 4.842343e-05 5.476844e-06
 [108,] 1.766757e-05 4.886850e-05 5.467216e-06
 [109,] 1.760246e-05 4.872046e-05 5.459113e-06
 [110,] 1.741589e-05 4.598259e-05 5.502910e-06
 [111,] 7.148194e-04 5.633080e-05 2.389452e-04
 [112,] 6.121320e-04 5.635644e-05 2.056321e-04
 [113,] 1.747347e-05 4.863940e-05 5.439196e-06
 [114,] 1.747347e-05 4.863940e-05 5.439196e-06
 [115,] 2.029515e-05 5.017412e-05 5.932360e-06
 [116,] 5.191895e-04 5.640865e-05 1.756262e-04
 [117,] 1.611868e-04 5.688588e-05 5.461452e-05
 [118,] 1.643566e-04 5.691197e-05 5.576939e-05
 [119,] 1.887150e-05 4.849446e-05 5.711805e-06
 [120,] 2.086048e-04 5.456487e-05 8.469305e-05
 [121,] 1.876824e-05 4.849446e-05 5.690369e-06
 [122,] 1.847591e-05 4.842343e-05 5.633110e-06
 [123,] 1.249631e-03 5.571812e-05 3.935004e-04
 [124,] 1.842042e-05 4.835335e-05 5.624397e-06
 [125,] 1.815833e-05 4.814343e-05 5.578799e-06
 [126,] 1.824296e-05 4.926008e-05 5.553995e-06
 [127,] 3.192256e-04 5.456487e-05 1.300358e-04
 [128,] 3.794577e-04 5.694427e-05 1.665884e-04
 [129,] 3.358748e-04 4.896708e-05 1.083333e-04
 [130,] 1.965038e-05 4.659797e-05 5.958930e-06
 [131,] 1.965038e-05 4.670569e-05 5.950109e-06
 [132,] 1.076550e-03 5.494912e-05 3.118911e-04
 [133,] 1.000782e-04 6.541633e-05 3.069643e-05
 [134,] 1.766697e-04 4.694384e-05 3.882814e-05
 [135,] 2.894750e-04 5.439660e-05 1.171991e-04
 [136,] 3.434836e-04 5.551093e-05 1.443217e-04
 [137,] 6.332441e-04 5.672620e-05 2.176144e-04
 [138,] 6.654497e-04 5.493380e-05 1.882664e-04
 [139,] 3.526439e-04 5.141156e-05 1.303025e-04
 [140,] 1.755561e-05 4.950773e-05 5.422734e-06
 [141,] 3.272209e-04 5.181690e-05 1.231597e-04
 [142,] 1.675683e-05 4.524253e-05 5.369197e-06
 [143,] 7.618005e-04 5.601628e-05 2.459461e-04
 [144,] 7.618005e-04 5.605412e-05 2.468992e-04
 [145,] 1.762785e-05 4.803286e-05 5.466092e-06
 [146,] 5.697264e-04 5.651710e-05 1.918975e-04
 [147,] 1.564019e-04 5.719616e-05 5.366899e-05
 [148,] 1.686662e-05 4.682926e-05 5.368347e-06
 [149,] 2.094387e-05 4.610355e-05 6.388132e-06
 [150,] 7.040976e-05 7.804411e-05 1.707008e-05
 [151,] 8.494962e-05 4.855225e-05 1.954017e-05
 [152,] 7.105515e-05 7.808796e-05 1.719228e-05
 [153,] 5.304350e-04 5.723673e-05 1.872945e-04
 [154,] 1.726488e-05 4.722282e-05 5.426182e-06
 [155,] 2.916918e-04 5.096861e-05 1.053870e-04
 [156,] 1.700275e-05 4.573519e-05 5.495847e-06
 [157,] 2.859695e-05 6.168336e-05 1.027700e-05
 [158,] 2.694670e-04 4.956088e-05 9.044445e-05
 [159,] 1.708910e-05 4.694982e-05 5.401587e-06
 [160,] 7.397426e-04 5.492964e-05 2.075353e-04
 [161,] 1.873086e-05 5.118695e-05 5.626114e-06
 [162,] 3.243732e-05 5.302304e-05 1.171791e-05
 [163,] 1.966232e-05 4.707351e-05 6.205192e-06
 [164,] 3.668926e-05 5.926070e-05 1.509479e-05
 [165,] 2.785396e-05 6.821516e-05 1.195276e-05
 [166,] 1.977067e-05 4.622828e-05 6.417165e-06
 [167,] 3.379599e-05 4.783337e-05 1.107121e-05
 [168,] 2.314328e-05 5.149700e-05 6.797824e-06
 [169,] 2.918803e-05 5.392810e-05 1.100059e-05
 [170,] 2.939155e-05 5.970059e-05 1.042790e-05
 [171,] 1.136934e-04 5.190131e-05 4.268625e-05
 [172,] 2.611343e-05 5.429546e-05 9.721847e-06
 [173,] 2.342450e-05 4.619010e-05 7.366027e-06
 [174,] 3.303947e-05 5.202816e-05 1.204059e-05
 [175,] 5.016526e-05 7.079628e-05 2.420024e-05
 [176,] 7.522232e-05 5.479256e-05 3.110060e-05
 [177,] 2.823765e-05 6.656494e-05 7.364754e-06
 [178,] 2.537374e-05 6.555794e-05 7.223270e-06
 [179,] 1.936416e-05 6.665016e-05 5.947998e-06
 [180,] 1.913324e-05 7.659601e-05 7.114615e-06
 [181,] 3.463302e-05 6.934341e-05 1.180391e-05
 [182,] 2.063363e-05 5.017631e-05 6.163632e-06
 [183,] 2.306600e-05 1.027483e-04 5.885461e-06
 [184,] 2.245181e-05 4.772349e-05 6.712133e-06
 [185,] 1.675284e-05 1.038104e-04 6.035441e-06
 [186,] 2.325694e-05 4.714334e-05 6.915208e-06
 [187,] 2.404791e-05 4.718989e-05 7.088400e-06
 [188,] 2.097233e-05 8.034615e-05 5.779940e-06
 [189,] 2.764298e-05 6.378321e-05 1.158179e-05
 [190,] 2.405042e-05 4.755500e-05 7.049120e-06
 [191,] 2.431352e-05 4.689141e-05 7.159289e-06
 [192,] 2.245000e-05 4.841291e-05 6.671306e-06
 [193,] 2.544090e-05 4.812583e-05 7.432392e-06
 [194,] 1.715042e-05 8.111431e-05 6.169461e-06
 [195,] 5.612900e-05 6.826012e-05 1.890224e-05
 [196,] 5.740083e-05 6.946074e-05 2.080358e-05
 [197,] 5.356512e-05 6.832300e-05 1.810645e-05
 [198,] 2.088015e-05 4.800010e-05 6.926871e-06
 [199,] 2.000164e-05 4.930961e-05 6.709277e-06
 [200,] 5.874445e-05 6.834410e-05 1.989390e-05
 [201,] 3.287262e-05 4.788659e-05 1.100047e-05
 [202,] 1.882455e-05 6.572238e-05 6.017493e-06
 [203,] 3.531213e-05 5.258744e-05 8.964569e-06
 [204,] 3.144434e-05 8.036713e-05 1.419104e-05
 [205,] 1.952385e-05 5.531245e-05 6.570789e-06
 [206,] 1.368388e-04 4.947129e-05 3.553885e-05
 [207,] 4.257464e-04 8.603063e-05 3.973790e-05
 [208,] 2.140968e-05 5.429675e-05 6.637881e-06
 [209,] 5.239425e-05 6.820099e-05 1.710179e-05
 [210,] 1.840289e-05 5.683059e-05 5.591066e-06
 [211,] 7.654579e-05 7.068435e-05 1.986298e-05
 [212,] 1.727365e-05 5.347078e-05 5.599878e-06
 [213,] 3.747572e-05 7.108057e-05 1.086699e-05
 [214,] 7.844787e-05 7.076920e-05 2.024404e-05
 [215,] 9.093079e-05 6.741003e-05 2.289667e-05
 [216,] 1.852493e-05 6.564219e-05 5.514552e-06
 [217,] 1.879866e-05 5.239977e-05 6.440613e-06
 [218,] 6.100634e-05 7.364767e-05 1.691673e-05
 [219,] 1.900070e-05 5.233386e-05 6.530063e-06
 [220,] 2.164025e-05 6.791531e-05 6.985134e-06
 [221,] 2.175044e-05 5.451328e-05 7.378322e-06
 [222,] 1.906564e-05 6.407096e-05 5.547070e-06
 [223,] 1.817428e-05 5.161172e-05 6.147720e-06
 [224,] 1.823969e-05 5.168679e-05 6.180873e-06
 [225,] 1.748600e-05 5.517223e-05 5.958406e-06
 [226,] 1.989303e-05 7.059436e-05 5.591459e-06
 [227,] 7.835112e-05 7.092166e-05 2.013324e-05
 [228,] 7.295090e-05 7.107454e-05 1.888844e-05
 [229,] 1.783296e-05 5.643016e-05 6.197120e-06
 [230,] 7.242815e-05 7.107454e-05 1.877440e-05
 [231,] 2.041237e-05 6.932115e-05 5.653422e-06
 [232,] 7.813454e-05 7.121379e-05 1.995353e-05
 [233,] 2.941355e-05 7.001929e-05 9.665024e-06
 [234,] 1.976293e-05 7.058164e-05 5.556599e-06
 [235,] 2.007439e-05 7.058164e-05 5.593835e-06
 [236,] 1.772108e-05 5.568905e-05 6.115497e-06
 [237,] 1.887327e-05 6.707782e-05 5.480879e-06
 [238,] 1.801028e-05 5.395671e-05 6.206767e-06
 [239,] 1.821715e-05 5.395671e-05 6.308274e-06
 [240,] 1.835987e-05 5.373070e-05 6.372248e-06
 [241,] 8.146572e-05 7.127260e-05 2.064164e-05
 [242,] 8.090204e-05 7.105729e-05 2.061243e-05
 [243,] 1.947757e-04 7.064045e-05 4.155213e-05
 [244,] 1.740415e-05 5.474356e-05 5.908894e-06
 [245,] 6.439531e-05 7.156118e-05 1.687252e-05
 [246,] 1.782530e-05 5.385707e-05 6.122431e-06
 [247,] 1.939347e-05 6.570336e-05 5.536538e-06
 [248,] 1.013302e-04 7.236336e-05 2.431923e-05
 [249,] 1.761467e-05 5.346874e-05 6.032223e-06
 [250,] 4.106574e-05 6.865867e-05 1.375562e-05
 [251,] 1.815031e-05 7.323223e-05 5.357557e-06
 [252,] 4.623690e-05 7.179522e-05 1.781894e-05
 [253,] 1.799771e-05 6.800429e-05 5.353076e-06
 [254,] 1.847131e-05 6.634663e-05 5.400604e-06
 [255,] 7.741415e-05 7.213356e-05 1.939572e-05
 [256,] 2.793579e-05 6.745715e-05 6.777214e-06
 [257,] 1.967742e-05 6.652854e-05 5.539741e-06
 [258,] 1.820970e-05 5.411449e-05 6.327005e-06
 [259,] 1.828340e-05 5.400462e-05 6.358542e-06
 [260,] 3.195860e-05 6.130010e-05 1.240660e-05
 [261,] 3.224781e-04 7.477875e-05 6.513293e-05
 [262,] 1.261422e-04 7.395753e-05 2.839174e-05
 [263,] 2.170054e-05 7.596819e-05 8.212139e-06
 [264,] 2.089688e-05 5.342995e-05 7.513337e-06
 [265,] 1.974466e-05 5.321218e-05 7.001194e-06
 [266,] 1.707748e-05 6.445631e-05 5.327429e-06
 [267,] 2.074578e-05 5.321218e-05 7.431723e-06
 [268,] 2.119440e-05 5.321218e-05 7.622208e-06
 [269,] 2.167382e-05 6.361578e-05 5.859078e-06
 [270,] 5.650524e-05 6.860620e-05 1.802507e-05
 [271,] 2.220911e-05 9.380882e-05 9.230248e-06
 [272,] 1.676902e-05 5.848810e-05 5.444353e-06
 [273,] 6.003045e-05 6.735292e-05 2.090951e-05
 [274,] 2.070848e-05 5.245262e-05 7.354939e-06
 [275,] 2.002488e-05 5.273809e-05 7.088969e-06
 [276,] 2.059837e-05 5.245262e-05 7.308974e-06
 [277,] 1.712850e-05 6.164491e-05 5.324535e-06
 [278,] 3.143572e-05 5.311120e-05 1.182653e-05
 [279,] 2.302746e-05 5.211454e-05 8.223688e-06
 [280,] 1.947974e-05 5.263102e-05 6.848110e-06
 [281,] 1.823251e-05 5.208446e-05 6.269236e-06
 [282,] 1.051633e-04 7.298140e-05 2.481059e-05
 [283,] 1.703921e-05 5.852639e-05 5.386050e-06
 [284,] 1.705918e-05 5.852639e-05 5.384798e-06
 [285,] 2.168872e-05 5.133211e-05 7.649680e-06
 [286,] 1.016041e-04 7.200882e-05 2.453336e-05
 [287,] 2.337091e-05 5.128932e-05 8.316784e-06
 [288,] 1.784137e-05 5.154491e-05 6.065373e-06
 [289,] 1.784137e-05 5.083524e-05 6.031968e-06
 [290,] 1.815232e-05 5.099721e-05 6.177113e-06
 [291,] 2.454507e-05 5.138728e-05 8.789232e-06
 [292,] 1.854179e-05 5.974232e-05 5.497267e-06
 [293,] 1.879121e-05 5.992980e-05 5.508913e-06
 [294,] 1.879121e-05 5.929340e-05 5.515270e-06
 [295,] 1.065648e-04 5.926659e-05 4.400973e-05
 [296,] 3.029711e-04 6.659385e-05 6.733136e-05
 [297,] 1.839564e-05 5.171450e-05 6.322434e-06
 [298,] 2.527954e-05 5.146153e-05 9.087067e-06
 [299,] 1.875048e-05 5.894878e-05 5.513488e-06
 [300,] 2.504634e-05 5.154491e-05 9.008135e-06
 [301,] 1.865079e-05 5.877878e-05 5.502222e-06
 [302,] 8.424010e-05 7.099693e-05 2.132170e-05
 [303,] 3.423945e-05 5.114520e-05 1.247403e-05
 [304,] 2.169872e-05 5.130566e-05 7.650874e-06
 [305,] 3.432761e-05 5.122497e-05 1.252943e-05
 [306,] 3.471365e-05 5.138728e-05 1.272161e-05
 [307,] 3.471365e-05 5.146153e-05 1.274175e-05
 [308,] 3.377619e-05 5.146153e-05 1.238033e-05
 [309,] 2.135506e-05 5.171450e-05 7.554405e-06
 [310,] 7.914447e-05 7.116781e-05 2.016169e-05
 [311,] 3.223499e-05 5.130566e-05 1.174813e-05
 [312,] 3.560924e-05 6.590587e-05 1.193924e-05
 [313,] 1.724971e-05 5.602335e-05 5.381101e-06
 [314,] 2.879926e-05 5.370450e-05 8.729453e-06
 [315,] 9.478472e-05 7.149542e-05 2.341132e-05
 [316,] 1.711689e-05 5.537582e-05 5.378775e-06
 [317,] 2.220960e-05 5.041227e-05 7.747879e-06
 [318,] 7.223398e-05 7.129944e-05 1.862382e-05
 [319,] 6.747424e-05 7.135570e-05 1.756555e-05
 [320,] 1.707556e-05 5.432837e-05 5.378744e-06
 [321,] 9.077146e-05 7.114907e-05 2.268805e-05
 [322,] 9.077146e-05 7.114907e-05 2.268805e-05
 [323,] 1.711689e-05 5.467749e-05 5.379088e-06
 [324,] 2.237042e-05 5.098840e-05 7.880032e-06
 [325,] 1.700983e-05 5.617228e-05 5.381687e-06
 [326,] 8.792278e-05 7.101412e-05 2.213178e-05
 [327,] 2.047768e-05 6.120508e-05 5.734921e-06
 [328,] 2.237042e-05 5.094294e-05 7.874638e-06
 [329,] 2.237042e-05 5.117786e-05 7.902215e-06
 [330,] 1.695487e-05 5.593220e-05 5.384923e-06
 [331,] 1.698876e-05 5.588997e-05 5.382345e-06
 [332,] 3.620897e-04 7.107413e-05 7.993759e-05
 [333,] 1.834128e-04 6.673022e-05 5.558178e-05
 [334,] 2.232432e-05 4.930641e-05 7.693986e-06
 [335,] 3.507758e-05 6.621782e-05 1.107416e-05
 [336,] 1.682058e-05 5.667098e-05 5.410588e-06
 [337,] 1.027493e-04 6.404546e-05 3.817754e-05
 [338,] 7.043952e-05 6.998785e-05 1.888801e-05
 [339,] 1.975035e-04 6.685157e-05 5.694232e-05
 [340,] 1.686642e-05 5.511185e-05 5.392681e-06
 [341,] 2.013029e-05 5.578990e-05 5.761036e-06
 [342,] 2.347954e-05 4.918455e-05 8.122024e-06
 [343,] 2.256118e-05 5.072359e-05 7.921970e-06
 [344,] 1.735457e-05 5.542088e-05 5.387756e-06
 [345,] 1.698554e-05 5.596958e-05 5.382714e-06
 [346,] 1.981646e-04 6.688488e-05 5.678629e-05
 [347,] 2.033067e-04 6.685371e-05 5.849794e-05
 [348,] 2.274486e-05 5.026986e-05 7.933342e-06
 [349,] 2.274486e-05 5.026986e-05 7.933342e-06
 [350,] 2.069472e-05 5.429354e-05 5.902788e-06
 [351,] 4.250735e-04 6.484070e-05 9.850489e-05
 [352,] 2.069472e-05 5.453748e-05 5.895523e-06
 [353,] 2.293616e-05 5.020157e-05 7.996376e-06
 [354,] 2.274486e-05 5.030045e-05 7.937474e-06
 [355,] 2.219153e-05 5.040203e-05 7.739682e-06
 [356,] 3.734636e-04 6.479417e-05 8.727601e-05
 [357,] 1.686318e-05 5.356460e-05 5.324393e-06
 [358,] 2.033067e-04 6.680962e-05 5.890307e-05
 [359,] 3.251740e-05 6.711847e-05 1.095199e-05
 [360,] 1.910090e-04 6.679559e-05 5.568230e-05
 [361,] 2.293616e-05 4.990128e-05 7.953480e-06
 [362,] 1.660456e-05 5.237444e-05 5.339761e-06
 [363,] 1.683567e-05 5.281443e-05 5.324419e-06
 [364,] 1.687380e-05 5.291598e-05 5.325186e-06
 [365,] 3.313309e-05 5.451853e-05 8.969845e-06
 [366,] 1.765576e-05 5.358194e-05 5.397756e-06
 [367,] 2.116617e-04 6.709497e-05 5.903066e-05
 [368,] 1.750301e-05 5.349749e-05 5.378727e-06
 [369,] 2.203579e-05 5.036302e-05 7.675244e-06
 [370,] 2.130492e-05 4.930937e-05 7.266383e-06
 [371,] 2.112292e-05 4.930937e-05 7.199417e-06
 [372,] 1.729270e-05 5.081943e-05 5.378697e-06
 [373,] 2.130492e-05 4.899426e-05 7.240039e-06
 [374,] 8.732096e-05 6.371541e-05 2.432045e-05
 [375,] 1.779773e-05 5.061443e-05 5.463333e-06
 [376,] 2.526061e-05 5.214088e-05 6.913921e-06
 [377,] 2.119172e-05 4.748406e-05 7.010891e-06
 [378,] 3.245291e-05 4.711450e-05 1.051842e-05
 [379,] 3.301272e-05 4.700936e-05 1.061101e-05
 [380,] 1.735810e-05 4.980758e-05 5.398317e-06
 [381,] 1.762624e-05 4.964808e-05 5.447209e-06
 [382,] 3.561941e-05 4.683916e-05 1.137770e-05
 [383,] 2.140263e-05 4.858531e-05 7.214501e-06
 [384,] 6.388971e-04 7.055922e-05 1.365434e-04
 [385,] 1.811395e-05 4.947569e-05 5.543891e-06
 [386,] 1.824279e-05 4.914951e-05 5.580209e-06
 [387,] 2.217153e-04 6.707048e-05 6.135900e-05
 [388,] 2.692444e-05 5.062808e-05 7.368354e-06
 [389,] 1.795917e-05 4.917738e-05 5.522184e-06
 [390,] 1.772769e-05 4.910524e-05 5.479026e-06
 [391,] 2.107483e-05 4.821379e-05 7.038090e-06
 [392,] 2.616737e-05 5.255892e-05 7.126041e-06
 [393,] 2.645473e-05 5.042047e-05 7.286221e-06
 [394,] 3.996847e-04 6.417417e-05 9.671851e-05
 [395,] 1.175360e-04 7.027405e-05 4.467473e-05
 [396,] 4.553923e-04 6.408955e-05 1.094718e-04
 [397,] 2.093907e-05 4.813562e-05 6.977428e-06
 [398,] 1.754992e-05 4.904114e-05 5.446975e-06
 [399,] 2.023831e-05 4.836923e-05 6.751021e-06
 [400,] 1.769200e-05 4.843519e-05 5.491389e-06
 [401,] 4.188459e-04 6.821170e-05 1.010059e-04
 [402,] 5.225632e-04 6.915519e-05 1.195276e-04
 [403,] 9.275015e-05 5.855615e-05 3.682170e-05
 [404,] 2.372854e-05 5.198244e-05 6.650907e-06
 [405,] 1.805510e-05 5.052936e-05 5.511534e-06
 [406,] 2.078283e-04 6.698182e-05 5.948844e-05
 [407,] 2.115267e-05 4.821228e-05 7.042961e-06
 [408,] 2.178899e-04 6.708897e-05 6.113270e-05
 [409,] 3.538742e-05 4.794459e-05 1.167140e-05
 [410,] 2.051901e-05 4.832638e-05 6.842801e-06
 [411,] 2.081418e-05 4.828758e-05 6.939240e-06
 [412,] 3.538742e-05 4.797587e-05 1.169075e-05
 [413,] 4.790539e-04 6.889836e-05 1.116695e-04
 [414,] 4.949841e-04 6.928377e-05 1.134788e-04
 [415,] 1.738900e-05 4.956594e-05 5.407527e-06
 [416,] 1.719610e-05 4.948873e-05 5.377582e-06
 [417,] 1.768279e-05 4.948873e-05 5.461049e-06
 [418,] 3.879559e-04 6.895377e-05 9.152817e-05
 [419,] 1.759001e-05 4.963628e-05 5.440988e-06
 [420,] 1.752048e-05 4.956594e-05 5.430143e-06
 [421,] 1.739544e-05 4.926301e-05 5.414291e-06
 [422,] 2.329541e-05 5.160282e-05 6.582598e-06
 [423,] 1.955458e-05 4.814004e-05 6.477895e-06
 [424,] 8.206038e-05 6.624770e-05 2.559723e-05
 [425,] 2.690631e-05 5.193287e-05 7.331233e-06
 [426,] 2.575597e-05 5.141916e-05 7.126817e-06
 [427,] 5.227277e-05 6.732870e-05 1.530085e-05
 [428,] 1.900953e-05 4.734786e-05 6.244526e-06
 [429,] 1.890723e-05 4.737862e-05 6.213896e-06
 [430,] 3.459078e-05 6.583586e-05 1.162345e-05
 [431,] 1.992171e-05 4.824955e-05 6.622196e-06
 [432,] 2.621345e-04 6.693249e-05 7.606695e-05
 [433,] 2.484236e-05 5.116003e-05 6.949131e-06
 [434,] 4.647764e-04 6.861045e-05 1.100128e-04
 [435,] 2.509945e-05 5.107263e-05 7.012448e-06
 [436,] 1.992171e-05 4.814004e-05 6.605539e-06
 [437,] 3.900656e-04 6.853392e-05 9.389074e-05
 [438,] 2.041624e-05 5.376398e-05 5.866610e-06
 [439,] 2.041624e-05 5.364268e-05 5.870313e-06
 [440,] 2.058389e-05 4.954486e-05 6.063977e-06
 [441,] 2.560453e-04 6.696048e-05 7.386882e-05
 [442,] 4.114757e-05 4.935246e-05 1.213123e-05
 [443,] 2.880472e-04 6.697170e-05 8.241529e-05
 [444,] 2.049184e-05 4.995362e-05 6.033618e-06
 [445,] 2.023751e-05 4.786673e-05 6.665711e-06
 [446,] 2.862415e-05 5.425205e-05 7.526052e-06
 [447,] 2.473115e-05 7.272935e-05 1.050226e-05
 [448,] 1.817388e-05 5.331205e-05 5.483622e-06
 [449,] 2.022035e-05 4.777900e-05 6.642073e-06
 [450,] 2.037614e-05 4.783948e-05 6.706813e-06
 [451,] 2.023751e-05 4.796221e-05 6.660366e-06
 [452,] 1.895446e-05 4.822069e-05 6.342776e-06
 [453,] 1.905820e-05 4.759066e-05 6.278830e-06
 [454,] 1.974548e-05 5.023014e-05 5.870742e-06
 [455,] 1.889581e-05 5.023014e-05 5.692822e-06
 [456,] 1.878601e-05 5.023014e-05 5.670343e-06
 [457,] 2.675618e-05 4.769410e-05 8.984108e-06
 [458,] 1.960696e-05 5.014919e-05 5.844896e-06
 [459,] 1.986090e-05 5.012593e-05 5.900176e-06
 [460,] 2.843420e-05 4.795322e-05 9.461153e-06
 [461,] 1.986090e-05 5.012593e-05 5.900176e-06
 [462,] 1.999961e-05 5.012593e-05 5.929965e-06
 [463,] 2.969000e-05 6.677451e-05 9.712351e-06
 [464,] 3.232559e-05 5.079026e-05 8.568218e-06
 [465,] 1.984545e-05 4.813510e-05 6.596483e-06
 [466,] 1.997381e-05 4.799573e-05 6.620011e-06
 [467,] 1.878601e-05 4.952297e-05 5.696899e-06
 [468,] 1.701657e-05 4.784849e-05 5.412537e-06
 [469,] 2.037614e-05 4.782156e-05 6.727565e-06
 [470,] 2.994573e-05 5.010712e-05 8.166925e-06
 [471,] 1.989944e-05 4.775089e-05 6.552897e-06
 [472,] 1.976469e-05 4.771124e-05 6.500062e-06
 [473,] 2.847400e-05 4.977235e-05 7.880214e-06
 [474,] 1.897906e-05 4.928079e-05 5.769037e-06
 [475,] 1.846346e-05 4.909035e-05 5.666314e-06
 [476,] 2.420930e-05 7.334835e-05 1.017633e-05
 [477,] 2.597123e-05 4.969933e-05 7.319018e-06
 [478,] 2.032947e-05 4.730897e-05 6.444539e-06
 [479,] 1.986135e-05 4.731415e-05 6.303134e-06
 [480,] 1.973583e-05 4.705633e-05 6.397165e-06
 [481,] 1.683779e-05 4.807841e-05 5.382785e-06
 [482,] 2.002482e-05 4.729272e-05 6.385215e-06
 [483,] 2.151128e-04 6.700994e-05 6.236617e-05
 [484,] 4.111459e-05 6.477477e-05 1.899742e-05
 [485,] 2.002328e-05 4.745322e-05 6.435417e-06
 [486,] 2.657442e-04 6.711805e-05 7.470773e-05
 [487,] 1.930556e-05 4.744246e-05 6.205865e-06
 [488,] 3.918359e-05 7.436732e-05 1.974746e-05
 [489,] 1.895284e-05 4.763397e-05 6.217909e-06
 [490,] 1.721301e-05 4.929799e-05 5.434181e-06
 [491,] 3.324083e-05 7.258584e-05 1.563934e-05
 [492,] 1.696387e-05 4.867863e-05 5.540613e-06
 [493,] 1.093405e-04 7.019938e-05 2.794389e-05
 [494,] 1.689117e-05 4.885159e-05 5.480410e-06
 [495,] 1.938297e-05 4.742913e-05 6.186821e-06
 [496,] 2.470100e-05 6.334635e-05 9.539891e-06
 [497,] 1.679516e-05 5.055973e-05 5.393409e-06
 [498,] 3.078657e-05 6.704531e-05 1.000223e-05
 [499,] 1.922454e-05 8.636536e-05 7.768456e-06
 [500,] 1.693494e-05 5.631454e-05 5.494587e-06
 [501,] 1.717219e-05 5.694422e-05 5.452492e-06
 [502,] 3.002173e-05 4.935837e-05 1.027522e-05
 [503,] 3.032944e-05 4.937046e-05 1.039115e-05
 [504,] 4.313292e-04 6.701229e-05 1.172176e-04
 [505,] 3.828364e-05 4.891681e-05 1.314197e-05
 [506,] 1.795033e-05 4.650400e-05 5.731535e-06
 [507,] 2.513530e-05 1.406045e-04 1.394838e-05
 [508,] 2.494033e-05 1.391034e-04 1.375183e-05
 [509,] 2.572384e-05 1.457281e-04 1.467820e-05
 [510,] 2.557538e-05 4.537079e-05 7.813659e-06
 [511,] 2.456868e-05 1.432019e-04 1.356366e-05
 [512,] 2.862880e-05 7.953881e-05 1.300597e-05
 [513,] 3.484842e-05 7.156416e-05 1.520239e-05
 [514,] 3.539341e-05 7.200724e-05 1.556000e-05
 [515,] 2.456868e-05 1.432019e-04 1.356366e-05
 [516,] 1.729629e-05 1.093866e-04 5.748727e-06
 [517,] 2.752987e-05 1.492611e-04 1.645948e-05
 [518,] 4.609107e-05 6.632682e-05 1.493849e-05
 [519,] 1.671193e-05 1.114000e-04 5.908176e-06
 [520,] 2.430600e-05 1.450798e-04 1.340961e-05
 [521,] 1.671065e-05 1.120174e-04 6.025849e-06
 [522,] 1.672259e-05 1.063873e-04 6.049623e-06
 [523,] 6.315149e-05 9.249456e-05 3.323090e-05
 [524,] 2.430600e-05 1.486981e-04 1.351572e-05
 [525,] 2.528104e-05 1.570729e-04 1.467082e-05
 [526,] 6.699104e-05 9.282006e-05 3.587796e-05
 [527,] 2.528104e-05 1.440771e-04 1.425853e-05
 [528,] 2.485233e-05 1.415685e-04 1.379255e-05
 [529,] 3.616400e-05 8.847428e-05 1.586145e-05
 [530,] 2.250003e-05 4.946457e-05 7.836306e-06
 [531,] 2.528104e-05 1.440771e-04 1.425853e-05
 [532,] 3.452511e-05 8.898265e-05 1.501340e-05
 [533,] 3.452511e-05 9.185257e-05 1.526962e-05
 [534,] 2.396478e-05 4.569596e-05 7.603132e-06
 [535,] 2.528104e-05 1.773575e-04 1.525625e-05
 [536,] 1.671007e-05 7.854076e-05 5.770228e-06
 [537,] 2.546752e-05 1.760816e-04 1.540684e-05
 [538,] 2.507785e-05 1.727642e-04 1.492877e-05
 [539,] 2.589450e-05 1.728393e-04 1.573619e-05
 [540,] 2.546752e-05 1.751972e-04 1.538199e-05
 [541,] 2.507785e-05 1.717868e-04 1.490189e-05
 [542,] 3.375029e-05 9.312082e-05 1.493589e-05
 [543,] 2.546752e-05 1.813937e-04 1.558837e-05
 [544,] 1.672259e-05 7.790577e-05 5.816731e-06
 [545,] 2.567882e-05 1.802593e-04 1.577049e-05
 [546,] 2.611463e-05 1.790226e-04 1.617408e-05
 [547,] 2.567882e-05 1.779084e-04 1.570388e-05
 [548,] 2.589450e-05 1.761587e-04 1.583394e-05
 [549,] 2.368750e-05 9.785524e-05 8.443728e-06
 [550,] 1.677073e-05 7.724968e-05 5.913568e-06
 [551,] 1.675670e-05 7.756075e-05 5.892042e-06
 [552,] 1.680823e-05 7.724968e-05 5.971567e-06
 [553,] 1.678839e-05 7.724968e-05 5.942141e-06
 [554,] 1.680823e-05 7.724968e-05 5.971567e-06
 [555,] 2.761099e-05 6.700865e-05 9.153569e-06
 [556,] 1.678839e-05 7.733587e-05 5.943160e-06
 [557,] 1.685448e-05 7.799334e-05 6.042560e-06
 [558,] 2.567882e-05 1.745324e-04 1.557258e-05
 [559,] 1.685448e-05 7.710720e-05 6.031182e-06
 [560,] 6.761121e-05 9.671360e-05 3.755999e-05
 [561,] 2.804663e-05 1.787141e-04 1.806803e-05
 [562,] 2.804663e-05 1.787141e-04 1.806803e-05
 [563,] 3.092991e-05 1.841984e-04 2.097266e-05
 [564,] 1.675670e-05 7.666223e-05 5.879331e-06
 [565,] 1.677073e-05 7.666223e-05 5.904030e-06
 [566,] 1.683940e-05 7.606312e-05 5.995516e-06
 [567,] 1.675670e-05 7.606312e-05 5.872587e-06
 [568,] 1.677073e-05 7.643891e-05 5.901453e-06
 [569,] 1.677073e-05 7.696531e-05 5.907515e-06
 [570,] 2.611463e-05 1.718098e-04 1.592195e-05
 [571,] 1.681652e-05 7.638001e-05 5.969389e-06
 [572,] 1.671065e-05 7.728570e-05 5.760053e-06
 [573,] 1.674317e-05 7.727076e-05 5.859262e-06
 [574,] 1.675670e-05 7.696531e-05 5.882722e-06
 [575,] 2.589450e-05 1.717868e-04 1.570485e-05
 [576,] 1.674317e-05 7.696531e-05 5.855962e-06
 [577,] 1.674317e-05 7.696531e-05 5.855962e-06
 [578,] 1.674317e-05 7.696531e-05 5.855962e-06
 [579,] 1.674317e-05 7.696531e-05 5.855962e-06
 [580,] 1.670798e-05 7.760952e-05 5.741214e-06
 [581,] 1.671581e-05 7.727076e-05 5.784657e-06
 [582,] 2.397825e-05 9.303645e-05 8.617529e-06
 [583,] 1.671082e-05 7.792001e-05 5.767129e-06
 [584,] 1.670872e-05 7.760952e-05 5.749018e-06
 [585,] 1.671555e-05 8.019546e-05 5.811764e-06
 [586,] 2.728485e-05 1.807960e-04 1.738238e-05
 [587,] 2.704671e-05 1.807960e-04 1.713994e-05
 [588,] 2.385614e-05 4.868751e-05 8.258064e-06
 [589,] 1.829157e-05 1.745570e-04 7.799884e-06
 [590,] 1.674737e-05 7.886613e-05 5.885188e-06
 [591,] 2.769183e-05 1.670373e-04 1.727919e-05
 [592,] 1.673588e-05 7.696977e-05 5.839867e-06
 [593,] 2.478496e-05 1.123405e-04 1.214837e-05
 [594,] 1.670947e-05 7.969953e-05 5.774383e-06
 [595,] 1.675317e-05 7.937515e-05 5.902335e-06
 [596,] 1.671850e-05 7.304055e-05 5.753417e-06
 [597,] 1.672744e-05 8.202547e-05 5.667810e-06
 [598,] 1.678524e-05 7.854789e-05 5.943598e-06
 [599,] 3.419299e-05 1.408886e-04 2.224824e-05
 [600,] 2.507777e-05 1.917924e-04 1.535246e-05
 [601,] 2.601394e-05 1.797445e-04 1.598828e-05
 [602,] 1.672516e-05 1.444184e-04 6.299425e-06
 [603,] 1.670965e-05 8.935009e-05 5.856664e-06
 [604,] 2.601394e-05 1.901013e-04 1.631620e-05
 [605,] 1.679710e-05 1.485324e-04 6.533077e-06
 [606,] 1.672150e-05 8.752012e-05 5.899059e-06
 [607,] 1.877691e-05 1.025788e-04 7.698710e-06
 [608,] 2.380853e-05 1.315247e-04 1.187674e-05
 [609,] 1.861683e-05 7.107149e-05 6.955370e-06
 [610,] 1.853722e-04 7.152244e-05 4.131769e-05
 [611,] 2.143721e-05 1.082485e-04 5.881475e-06
 [612,] 2.427004e-05 1.272107e-04 1.222579e-05
 [613,] 3.629389e-05 6.883425e-05 1.293721e-05
 [614,] 1.945936e-05 7.318586e-05 7.613922e-06
 [615,] 1.896969e-05 7.178064e-05 7.236013e-06
 [616,] 2.031809e-05 1.129986e-04 5.880967e-06
 [617,] 2.459604e-05 1.350846e-04 1.283594e-05
 [618,] 7.587913e-05 8.584336e-05 4.276483e-05
 [619,] 1.985624e-05 7.244464e-05 7.843591e-06
 [620,] 2.830136e-05 1.359956e-04 1.654042e-05
 [621,] 5.490874e-05 8.469080e-05 2.609379e-05
 [622,] 8.234559e-05 2.101448e-04 7.884089e-05
 [623,] 4.438262e-04 2.527372e-04 7.913489e-04
 [624,] 6.365364e-05 8.645601e-05 3.173127e-05
 [625,] 6.365364e-05 8.648103e-05 3.173922e-05
 [626,] 6.477989e-05 8.734466e-05 3.269083e-05
 [627,] 6.532704e-05 8.740461e-05 3.304252e-05
 [628,] 6.532704e-05 9.074723e-05 3.405645e-05
 [629,] 3.852741e-05 6.806469e-05 1.307255e-05
 [630,] 6.532704e-05 9.563378e-05 3.536249e-05
 [631,] 6.477989e-05 9.569601e-05 3.501510e-05
 [632,] 6.722445e-05 9.484787e-05 3.639448e-05
 [633,] 6.753845e-05 9.494978e-05 3.663398e-05
 [634,] 2.005647e-05 5.813785e-05 5.951507e-06
 [635,] 7.425337e-05 9.585834e-05 4.128791e-05
 [636,] 4.716494e-05 4.673634e-05 1.595680e-05
 [637,] 2.886519e-05 1.274625e-04 1.665177e-05
 [638,] 1.981496e-05 5.709046e-05 5.935040e-06
 [639,] 2.672754e-05 6.230201e-05 1.068349e-05
 [640,] 2.871954e-05 9.469825e-05 1.445527e-05
 [641,] 2.926293e-05 9.202704e-05 1.470293e-05
 [642,] 3.423253e-05 6.693518e-05 1.535570e-05
 [643,] 1.916340e-05 5.992224e-05 6.055377e-06
 [644,] 3.427484e-05 6.531351e-05 1.512940e-05
 [645,] 3.455418e-05 6.596033e-05 1.535709e-05
 [646,] 5.606773e-05 1.012686e-04 3.342688e-05
 [647,] 1.829747e-04 6.271550e-05 2.277216e-04
 [648,] 6.367566e-05 1.633209e-04 5.019627e-05
 [649,] 5.601059e-05 1.226803e-04 3.730373e-05
 [650,] 5.335339e-05 1.940958e-04 4.265451e-05
 [651,] 3.560873e-05 6.780157e-05 1.624004e-05
 [652,] 2.262680e-05 5.881418e-05 8.943909e-06
 [653,] 3.591029e-05 6.826587e-05 1.648672e-05
 [654,] 1.887540e-05 5.878587e-05 6.158967e-06
 [655,] 2.370715e-05 6.243095e-05 9.699313e-06
 [656,] 2.482043e-05 6.220397e-05 1.026450e-05
 [657,] 1.887540e-05 5.939858e-05 6.166607e-06
 [658,] 1.888806e-05 6.122446e-05 6.173623e-06
 [659,] 2.793260e-05 6.177250e-05 1.183144e-05
 [660,] 5.351343e-05 7.896717e-05 2.704320e-05
 [661,] 5.655471e-05 8.941333e-05 3.176011e-05
 [662,] 1.894377e-05 5.064264e-05 6.031120e-06
 [663,] 3.417442e-05 7.442186e-05 1.643672e-05
 [664,] 1.846996e-05 5.171305e-05 5.870404e-06
 [665,] 1.846996e-05 5.161835e-05 5.869964e-06
 [666,] 1.852012e-05 5.124972e-05 5.864750e-06
 [667,] 3.621702e-05 5.637187e-05 1.452155e-05
 [668,] 9.994500e-05 5.150047e-05 6.992282e-05
 [669,] 2.190432e-05 5.288194e-05 8.127246e-06
 [670,] 2.604252e-05 5.169275e-05 9.721338e-06
 [671,] 2.723117e-05 5.934569e-05 1.118774e-05
 [672,] 3.178686e-05 8.176324e-05 1.495008e-05
 [673,] 2.964221e-05 8.309540e-05 1.384187e-05
 [674,] 3.046927e-05 5.730540e-05 1.183224e-05
 [675,] 2.604019e-05 6.741317e-05 1.133703e-05
 [676,] 2.608530e-05 4.994296e-05 8.772176e-06
 [677,] 2.620415e-05 7.197771e-05 1.177872e-05
 [678,] 2.314421e-05 7.158517e-05 9.918930e-06
 [679,] 3.425583e-05 5.656518e-05 8.251801e-06
 [680,] 2.187702e-05 5.013032e-05 7.418100e-06
 [681,] 2.344408e-05 4.913296e-05 6.862207e-06
 [682,] 1.905481e-05 5.590038e-05 5.618347e-06
 [683,] 2.045342e-05 5.381776e-05 5.876725e-06
 [684,] 2.369063e-05 6.966729e-05 8.208739e-06
 [685,] 2.317334e-05 4.823039e-05 6.851683e-06
 [686,] 2.314228e-05 4.793826e-05 6.865672e-06
 [687,] 1.919212e-05 5.852792e-05 5.611164e-06
 [688,] 2.273795e-05 5.336253e-05 7.134533e-06
 [689,] 3.524588e-05 4.746791e-05 9.505237e-06
 [690,] 3.459188e-05 5.029390e-05 8.798682e-06
 [691,] 1.746590e-05 6.898608e-05 5.439217e-06
 [692,] 2.919304e-05 5.104428e-05 7.698464e-06
 [693,] 3.247643e-05 5.540953e-05 7.970945e-06
 [694,] 2.639205e-05 6.035499e-05 7.516313e-06
 [695,] 3.341459e-05 5.480728e-05 8.144383e-06
 [696,] 3.338329e-05 5.082039e-05 8.444607e-06
 [697,] 3.298946e-05 5.853109e-05 8.919761e-06
 [698,] 2.304164e-05 5.083824e-05 6.675650e-06
 [699,] 2.188579e-05 6.987878e-05 6.221976e-06
 [700,] 1.727975e-05 7.394686e-05 6.034582e-06
 [701,] 2.068962e-05 5.186668e-05 7.270764e-06
 [702,] 2.040707e-05 5.095028e-05 7.100160e-06
 [703,] 1.810128e-05 5.794539e-05 6.326481e-06
 [704,] 1.790972e-05 5.158873e-05 5.544846e-06
 [705,] 1.772821e-05 5.682488e-05 5.532293e-06
 [706,] 2.011771e-05 7.078131e-05 7.120559e-06
 [707,] 1.997011e-05 6.852903e-05 6.950403e-06
 [708,] 2.696292e-05 7.455000e-05 1.006543e-05
 [709,] 4.997828e-05 5.210619e-05 3.483325e-05
 [710,] 1.766332e-05 5.984072e-05 6.108383e-06
 [711,] 1.724830e-05 5.963612e-05 5.720076e-06
 [712,] 1.926393e-05 6.006156e-05 6.266741e-06
 [713,] 3.083941e-05 6.205551e-05 3.808002e-05
 [714,] 1.922718e-05 5.563586e-05 6.246370e-06
 [715,] 1.990728e-05 5.930772e-05 7.373246e-06
 [716,] 1.686791e-05 5.183905e-05 5.518119e-06
 [717,] 1.925550e-05 5.533925e-05 6.193306e-06
 [718,] 4.281719e-05 6.939341e-05 6.857800e-05
 [719,] 1.699490e-05 5.179831e-05 5.556018e-06
 [720,] 1.695667e-05 5.184718e-05 5.534402e-06
 [721,] 1.729464e-05 5.321311e-05 5.555617e-06
 [722,] 1.745470e-05 5.344185e-05 5.590269e-06
 [723,] 1.815539e-05 6.492783e-05 6.507797e-06
 [724,] 6.296406e-05 7.526057e-05 1.643089e-05
 [725,] 1.125701e-04 5.439834e-05 2.729329e-05
 [726,] 1.428061e-04 7.074137e-05 2.697831e-05
 [727,] 1.394058e-04 7.056947e-05 2.648176e-05
 [728,] 1.639779e-04 7.125812e-05 3.016135e-05
 [729,] 4.646029e-05 6.027564e-05 1.191191e-05
 [730,] 5.462079e-05 5.684696e-05 1.400216e-05
 [731,] 4.568746e-05 7.371301e-05 1.043716e-05
 [732,] 5.042176e-05 5.307086e-05 1.424926e-05
 [733,] 2.142064e-05 6.964002e-05 7.384590e-06
 [734,] 2.202246e-05 6.750213e-05 7.637265e-06
 [735,] 2.389032e-05 5.580167e-05 6.573278e-06
 [736,] 2.923063e-05 7.283664e-05 7.620623e-06
 [737,] 3.608456e-05 6.133201e-05 9.847863e-06
 [738,] 2.641462e-04 6.397434e-05 4.384264e-04
 [739,] 1.191211e-03 7.652549e-05 3.229602e-03
 [740,] 3.490000e-05 6.770662e-05 1.254295e-05
 [741,] 2.099764e-05 5.553426e-05 6.296402e-06
 [742,] 2.031911e-05 5.448494e-05 6.190389e-06
 [743,] 2.255400e-05 1.185466e-04 7.320549e-06
 [744,] 6.830445e-03 8.280539e-05 3.222661e-02
 [745,] 2.300633e-05 1.238094e-04 7.314767e-06
 [746,] 5.331014e-03 8.435807e-05 2.683310e-02
 [747,] 3.352716e-05 6.872538e-05 1.098437e-05
 [748,] 3.533455e-05 6.676102e-05 1.159480e-05
 [749,] 2.183058e-05 1.390364e-04 8.218072e-06
 [750,] 1.846450e-05 5.212052e-05 5.853386e-06
 [751,] 1.015631e-02 1.035207e-04 8.293924e-02
 [752,] 1.755464e-05 5.564431e-05 5.568984e-06
 [753,] 2.230164e-05 1.614652e-04 1.031028e-05
 [754,] 2.202357e-05 1.613483e-04 9.737709e-06
 [755,] 8.392748e-03 1.149925e-04 8.492239e-02
 [756,] 9.193273e-03 8.195128e-05 4.394841e-02
 [757,] 7.080202e-03 8.083139e-05 3.219919e-02
 [758,] 1.755464e-05 5.617991e-05 5.567668e-06
 [759,] 7.539225e-03 8.393984e-05 3.816101e-02
 [760,] 2.213223e-05 1.281704e-04 8.410402e-06
 [761,] 2.196094e-05 1.254630e-04 8.483772e-06
 [762,] 1.714317e-05 5.637266e-05 5.553533e-06
 [763,] 4.926469e-05 6.778872e-05 1.598761e-05
 [764,] 1.968357e-05 7.155492e-05 6.344138e-06
 [765,] 1.709405e-05 6.365343e-05 5.624071e-06
 [766,] 3.574455e-05 6.684207e-05 1.193946e-05
 [767,] 2.061462e-05 1.126152e-04 6.874953e-06
 [768,] 3.256638e-03 6.060829e-05 6.074491e-03
 [769,] 2.688872e-03 6.202943e-05 5.315046e-03
 [770,] 2.126076e-05 1.458963e-04 9.195766e-06
 [771,] 2.143445e-05 1.424106e-04 9.611306e-06
 [772,] 2.120093e-05 1.620876e-04 9.294052e-06
 [773,] 3.336824e-03 6.898101e-05 9.225114e-03
 [774,] 2.116204e-05 1.765655e-04 8.950596e-06
 [775,] 2.116204e-05 1.765655e-04 8.950596e-06
 [776,] 2.138482e-05 1.596491e-04 9.790827e-06
 [777,] 2.112736e-05 1.673762e-04 9.446184e-06
 [778,] 2.102061e-05 1.420527e-04 8.900795e-06
 [779,] 2.118408e-05 1.446631e-04 9.238589e-06
 [780,] 2.386032e-03 5.856584e-05 3.835453e-03
 [781,] 2.136880e-03 5.678840e-05 3.085035e-03
 [782,] 1.708960e-05 7.639015e-05 5.719188e-06
 [783,] 1.902411e-05 7.033146e-05 5.624278e-06
 [784,] 1.707327e-05 7.533090e-05 5.749064e-06
 [785,] 4.001313e-05 6.611918e-05 1.385151e-05
 [786,] 1.765267e-05 7.112799e-05 5.493745e-06
 [787,] 1.765267e-05 7.166496e-05 5.493371e-06
 [788,] 2.062385e-05 1.438131e-04 6.891091e-06
 [789,] 1.902411e-05 7.066869e-05 5.621953e-06
 [790,] 2.097699e-05 1.473142e-04 8.880070e-06
 [791,] 2.041908e-05 1.985500e-04 7.306982e-06
 [792,] 1.864092e-05 7.021103e-05 5.548307e-06
 [793,] 1.926989e-05 6.980187e-05 5.660895e-06
 [794,] 2.104787e-05 1.968472e-04 9.264100e-06
 [795,] 2.076017e-05 1.729430e-04 6.959326e-06
 [796,] 1.844740e-05 6.982925e-05 5.526994e-06
 [797,] 2.083511e-05 1.545789e-04 8.588614e-06
 [798,] 2.109464e-05 1.545950e-04 9.216355e-06
 [799,] 2.097853e-03 6.470083e-05 4.682928e-03
 [800,] 1.171468e-03 6.112254e-05 2.206512e-03
 [801,] 2.126445e-05 1.171745e-04 8.469447e-06
 [802,] 1.685327e-05 6.932066e-05 5.808150e-06
 [803,] 1.853377e-05 6.863165e-05 6.148451e-06
 [804,] 2.205436e-05 1.151728e-04 9.580814e-06
 [805,] 2.222580e-05 1.170088e-04 9.822174e-06
 [806,] 2.512263e-03 6.546509e-05 5.791788e-03
 [807,] 2.394131e-03 6.627333e-05 5.723671e-03
 [808,] 2.267475e-05 1.183009e-04 1.032149e-05
 [809,] 2.479201e-03 6.565296e-05 5.738634e-03
 [810,] 4.574340e-05 6.704066e-05 1.484138e-05
 [811,] 2.084855e-05 1.931663e-04 6.790569e-06
 [812,] 4.198595e-01 4.717879e-05 7.551990e-02
 [813,] 3.403964e-05 6.578474e-05 1.529859e-05
 [814,] 3.407084e-05 5.876057e-05 1.437928e-05
 [815,] 2.833801e-05 5.600619e-05 1.128881e-05
 [816,] 3.640576e-05 5.501181e-05 1.473104e-05
 [817,] 9.870942e-04 5.498213e-05 6.111384e-04
 [818,] 2.973026e-05 9.530499e-05 1.466492e-05
 [819,] 4.011312e-05 5.263970e-05 1.577069e-05
 [820,] 6.965039e-04 5.111433e-05 3.201754e-04
 [821,] 3.161642e-04 4.978034e-05 1.328267e-04
 [822,] 5.984750e-04 5.004155e-05 2.545556e-04
 [823,] 1.210482e-03 5.050583e-05 5.144106e-04
 [824,] 2.930312e-05 4.997125e-05 1.071377e-05
 [825,] 1.587344e-04 6.833040e-05 4.518109e-05
 [826,] 6.965039e-04 4.928432e-05 2.723805e-04
 [827,] 9.673972e-04 4.840900e-05 3.357464e-04
 [828,] 1.859355e-05 5.599263e-05 6.202895e-06
 [829,] 3.591103e-05 4.862937e-05 1.286981e-05
 [830,] 4.892918e-04 4.906857e-05 1.873081e-04
 [831,] 3.008069e-05 4.887050e-05 1.076989e-05
 [832,] 6.609392e-04 4.845396e-05 2.356070e-04
 [833,] 2.793481e-05 5.847298e-05 9.158757e-06
 [834,] 4.824102e-05 5.896779e-05 1.218491e-05
 [835,] 2.621010e-05 5.903877e-05 7.477814e-06
 [836,] 8.309707e-05 4.899591e-05 3.035606e-05
 [837,] 3.702101e-05 6.322452e-05 9.609792e-06
 [838,] 9.870942e-04 4.847481e-05 3.381890e-04
 [839,] 4.028591e-05 4.838859e-05 1.439544e-05
 [840,] 1.340563e-03 4.759750e-05 4.021329e-04
 [841,] 1.147353e-03 4.813859e-05 3.689079e-04
 [842,] 1.006795e-03 4.828282e-05 3.283177e-04
 [843,] 2.566812e-05 5.907659e-05 7.382376e-06
 [844,] 9.576978e-04 4.749688e-05 2.807300e-04
 [845,] 4.732399e-04 4.784131e-05 1.498162e-04
 [846,] 4.754473e-05 4.845474e-05 1.690589e-05
 [847,] 1.887541e-03 4.757993e-05 5.193225e-04
 [848,] 1.113870e-03 4.779682e-05 3.252413e-04
 [849,] 4.091289e-05 4.721365e-05 1.385799e-05
 [850,] 4.620951e-05 4.716602e-05 1.557148e-05
 [851,] 4.664858e-05 4.716602e-05 1.571730e-05
 [852,] 1.691820e-04 4.770701e-05 4.398261e-05
 [853,] 2.178806e-05 5.990205e-05 6.660129e-06
 [854,] 4.856640e-05 4.815429e-05 1.694053e-05
 [855,] 1.584172e-03 4.794718e-05 4.653186e-04
 [856,] 2.826152e-05 6.091279e-05 7.852347e-06
 [857,] 1.526594e-03 4.826944e-05 4.491265e-04
 [858,] 2.253635e-05 6.105702e-05 6.769988e-06
 [859,] 3.135750e-05 6.153207e-05 8.487855e-06
 [860,] 1.292296e-04 4.817361e-05 3.368664e-05
 [861,] 1.745249e-04 4.842239e-05 4.446223e-05
 [862,] 1.745249e-04 4.841578e-05 4.449242e-05
 [863,] 4.912203e-05 4.884893e-05 1.626836e-05
 [864,] 4.238525e-05 6.827513e-05 1.503886e-05
 [865,] 2.369674e-05 6.786135e-05 6.696624e-06
 [866,] 3.569849e-05 6.124902e-05 1.244420e-05
 [867,] 3.663927e-05 5.805546e-05 1.053438e-05
 [868,] 3.429654e-05 5.500546e-05 1.033754e-05
 [869,] 2.576484e-05 4.859368e-05 8.974441e-06
 [870,] 3.453124e-05 5.422397e-05 1.041510e-05
 [871,] 2.063245e-05 4.909675e-05 6.546164e-06
 [872,] 3.420078e-05 5.270976e-05 1.047464e-05
 [873,] 1.990613e-05 5.954848e-05 5.919605e-06
 [874,] 1.962096e-05 5.928144e-05 5.863908e-06
 [875,] 3.400831e-05 5.276743e-05 1.038277e-05
 [876,] 3.385153e-05 5.378676e-05 1.030503e-05
 [877,] 2.024419e-05 5.351394e-05 6.483077e-06
 [878,] 2.027129e-05 4.991004e-05 6.114406e-06
 [879,] 3.418054e-05 5.407852e-05 1.045125e-05
 [880,] 1.720150e-05 5.315960e-05 5.887516e-06
 [881,] 3.986353e-05 6.045154e-05 1.236807e-05
 [882,] 4.027679e-05 4.834470e-05 1.110472e-05
 [883,] 3.399955e-05 5.403039e-05 1.042517e-05
 [884,] 3.924868e-05 4.938098e-05 1.079316e-05
 [885,] 1.994331e-05 5.502352e-05 7.353617e-06
 [886,] 4.030847e-05 6.015427e-05 1.242220e-05
 [887,] 1.926524e-05 5.335172e-05 6.935909e-06
 [888,] 4.020062e-05 6.018523e-05 1.241597e-05
 [889,] 4.217952e-05 4.914978e-05 1.118754e-05
 [890,] 3.383557e-05 5.415831e-05 1.041266e-05
 [891,] 4.217952e-05 4.919307e-05 1.117883e-05
 [892,] 2.174053e-05 6.093448e-05 8.044179e-06
 [893,] 3.365148e-05 5.416404e-05 1.037005e-05
 [894,] 3.347668e-05 5.416792e-05 1.031919e-05
 [895,] 4.281962e-05 4.902421e-05 1.130394e-05
 [896,] 2.160824e-05 5.942531e-05 7.885558e-06
 [897,] 3.353495e-05 5.400914e-05 1.036581e-05
 [898,] 4.357385e-05 4.902421e-05 1.141634e-05
 [899,] 2.085865e-05 5.966747e-05 7.570685e-06
 [900,] 2.162191e-05 5.810002e-05 7.797025e-06
 [901,] 2.001321e-05 6.082582e-05 7.217830e-06
 [902,] 4.160849e-05 5.922659e-05 1.280432e-05
 [903,] 4.906709e-05 4.850824e-05 1.267188e-05
 [904,] 4.365314e-05 5.060010e-05 1.132714e-05
 [905,] 4.079849e-05 6.006605e-05 1.274126e-05
 [906,] 4.513692e-05 5.254965e-05 1.128188e-05
 [907,] 5.360800e-05 5.552627e-05 1.416776e-05
 [908,] 4.552186e-05 5.231034e-05 1.133345e-05
 [909,] 5.384706e-05 5.892654e-05 1.339959e-05
 [910,] 4.201047e-05 5.111220e-05 1.126131e-05
 [911,] 5.996181e-05 6.648164e-05 1.779211e-05
 [912,] 4.084957e-05 6.004376e-05 1.269773e-05
 [913,] 4.077866e-05 6.011401e-05 1.257253e-05
 [914,] 5.773182e-05 5.888296e-05 1.416120e-05
 [915,] 1.803269e-04 4.717785e-05 5.256948e-05
 [916,] 1.837352e-04 4.720360e-05 5.367689e-05
 [917,] 4.093486e-05 5.878818e-05 1.265626e-05
 [918,] 5.295586e-05 5.964562e-05 1.311004e-05
 [919,] 4.935520e-05 5.023535e-05 1.214436e-05
 [920,] 9.014272e-05 5.754704e-05 1.693576e-05
 [921,] 5.569446e-05 6.103501e-05 1.347327e-05
 [922,] 4.095232e-05 5.883028e-05 1.267011e-05
 [923,] 4.734258e-05 4.984969e-05 1.216890e-05
 [924,] 6.542797e-05 6.166829e-05 1.532833e-05
 [925,] 7.719138e-05 5.892477e-05 1.645485e-05
 [926,] 4.175393e-05 6.095834e-05 1.289083e-05
 [927,] 8.330354e-05 6.069012e-05 1.539478e-05
 [928,] 7.280117e-05 5.045930e-05 2.078834e-05
 [929,] 7.627105e-05 5.805994e-05 1.716553e-05
 [930,] 3.264446e-05 5.833475e-05 7.768947e-06
 [931,] 4.136998e-05 6.412627e-05 1.343190e-05
 [932,] 2.814674e-05 5.837368e-05 6.997296e-06
 [933,] 2.038742e-05 5.325597e-05 7.002855e-06
 [934,] 4.150131e-05 6.410715e-05 1.342869e-05
 [935,] 7.628637e-05 5.266847e-05 2.075954e-05
 [936,] 6.850766e-05 5.112776e-05 1.925651e-05
 [937,] 6.351466e-05 5.118067e-05 1.774051e-05
 [938,] 2.924577e-05 5.329710e-05 9.275327e-06
 [939,] 2.627167e-05 5.553063e-05 8.677478e-06
 [940,] 1.685162e-04 6.772140e-05 2.521279e-05
 [941,] 3.668455e-05 5.567621e-05 8.642552e-06
 [942,] 3.716669e-05 5.567621e-05 8.726549e-06
 [943,] 1.973702e-05 5.224864e-05 6.443805e-06
 [944,] 3.745476e-05 5.506191e-05 8.831112e-06
 [945,] 5.499611e-05 5.771138e-05 1.285194e-05
 [946,] 6.304549e-05 5.206081e-05 1.695566e-05
 [947,] 3.215715e-05 5.406453e-05 7.965271e-06
 [948,] 2.868603e-05 4.765914e-05 7.916365e-06
 [949,] 3.374446e-05 5.216088e-05 8.459936e-06
 [950,] 2.250536e-05 5.041131e-05 7.821555e-06
 [951,] 4.212703e-05 6.699444e-05 1.365500e-05
 [952,] 2.231553e-05 4.803800e-05 7.503942e-06
 [953,] 1.767486e-04 5.422147e-05 4.245325e-05
 [954,] 8.655844e-05 5.394453e-05 2.052841e-05
 [955,] 1.135681e-04 5.438023e-05 2.653616e-05
 [956,] 2.589771e-05 5.181725e-05 8.398116e-06
 [957,] 3.889617e-05 5.539303e-05 1.184338e-05
 [958,] 3.543422e-05 6.563812e-05 1.178068e-05
 [959,] 3.012643e-05 4.937178e-05 9.039469e-06
 [960,] 3.651776e-05 5.319737e-05 9.835020e-06
 [961,] 4.327820e-05 5.563664e-05 1.353728e-05
 [962,] 5.212020e-05 5.784181e-05 1.100194e-05
 [963,] 2.060375e-05 5.238553e-05 6.260424e-06
 [964,] 3.509571e-05 5.364963e-05 1.196743e-05
 [965,] 8.332934e-05 5.795590e-05 3.428052e-05
 [966,] 2.394916e-05 4.655460e-05 7.166116e-06
 [967,] 2.527219e-05 4.645292e-05 7.528498e-06
 [968,] 2.527219e-05 4.654417e-05 7.502997e-06
 [969,] 1.759343e-05 5.183216e-05 5.514840e-06
 [970,] 2.383063e-05 5.496039e-05 6.764165e-06
 [971,] 5.531853e-05 5.679596e-05 2.107926e-05
 [972,] 8.432139e-05 5.275672e-05 2.028807e-05
 [973,] 1.798064e-05 4.856359e-05 5.809530e-06
 [974,] 2.100718e-05 4.859727e-05 6.977961e-06
 [975,] 9.291974e-05 4.957254e-05 2.475551e-05
 [976,] 1.042418e-04 6.410724e-05 3.635584e-05
 [977,] 9.966832e-05 6.411483e-05 3.476560e-05
 [978,] 8.475731e-05 6.206433e-05 2.566491e-05
 [979,] 2.546870e-05 5.047295e-05 8.865489e-06
 [980,] 1.947821e-04 6.168831e-05 6.091443e-05
 [981,] 1.053270e-04 6.196980e-05 3.207758e-05
 [982,] 1.053270e-04 6.195692e-05 3.213450e-05
 [983,] 1.752224e-04 6.188173e-05 5.270185e-05
 [984,] 9.463808e-05 6.208018e-05 2.902128e-05
 [985,] 2.819442e-05 5.474794e-05 7.789826e-06
 [986,] 2.401524e-05 5.066035e-05 8.254151e-06
 [987,] 3.255895e-05 5.952793e-05 1.114900e-05
 [988,] 6.729499e-05 6.400043e-05 2.372847e-05
 [989,] 6.786310e-05 7.545882e-05 2.967185e-05
 [990,] 2.173943e-05 5.029454e-05 6.801144e-06
 [991,] 1.074344e-04 7.420223e-05 4.896643e-05
 [992,] 2.474248e-05 1.125060e-04 1.227985e-05
 [993,] 8.808921e-05 8.295160e-05 5.724805e-05
 [994,] 6.953581e-03 5.626353e-05 9.638261e-04
 [995,] 3.440806e-05 6.330794e-05 1.073027e-05
 [996,] 4.170611e-05 6.233565e-05 1.278626e-05
 [997,] 8.139076e-05 6.292673e-05 2.314646e-05
 [998,] 5.166243e-03 6.509302e-05 2.017716e-03
 [999,] 3.138722e-05 6.200444e-05 9.839333e-06
[1000,] 7.773997e-02 6.422803e-05 2.892276e-02
[1001,] 2.907151e-05 6.270631e-05 8.968121e-06
[1002,] 6.175220e-01 6.385683e-05 2.246568e-01
[1003,] 3.427410e-05 6.251250e-05 1.045749e-05
[1004,] 3.040143e-05 6.286103e-05 9.293689e-06
[1005,] 4.528952e-05 6.396851e-05 1.297519e-05
[1006,] 3.178125e-05 6.685065e-05 9.363771e-06
[1007,] 5.925346e-05 7.692141e-05 1.533190e-05
[1008,] 2.465181e-05 5.691186e-05 9.149749e-06
[1009,] 4.012924e-05 7.291892e-05 1.142633e-05
[1010,] 7.852747e-03 6.251757e-05 1.764546e-03
[1011,] 9.731897e-05 7.345070e-05 2.496282e-05
[1012,] 9.868795e-05 7.335745e-05 2.532333e-05
[1013,] 4.995726e-05 6.786392e-05 1.621563e-05
[1014,] 2.153649e-05 7.378878e-05 6.802457e-06
[1015,] 9.122263e-03 6.319834e-05 1.878375e-03
[1016,] 2.546770e-04 6.367817e-05 5.906597e-05
[1017,] 2.985621e-04 6.489000e-05 6.654067e-05
[1018,] 3.145659e-04 6.642143e-05 6.602191e-05
[1019,] 2.151220e-05 6.441980e-05 6.785376e-06
[1020,] 2.367432e-05 6.471544e-05 7.746121e-06
[1021,] 1.910022e-05 7.053554e-05 6.299745e-06
[1022,] 2.457344e-04 6.925367e-05 7.301636e-05
[1023,] 1.904295e-05 8.149882e-05 6.508582e-06
[1024,] 1.875687e-04 6.586316e-05 4.205610e-05
[1025,] 1.921658e-05 7.283682e-05 6.116431e-06
[1026,] 3.191979e-05 6.951984e-05 1.456351e-05
[1027,] 1.430661e-04 6.681408e-05 3.117513e-05
[1028,] 2.796582e-05 8.909083e-05 6.541657e-06
[1029,] 1.767206e-05 5.340191e-05 5.480233e-06
[1030,] 5.257227e-05 4.826364e-05 1.881933e-05
[1031,] 5.169410e-05 4.809741e-05 1.840085e-05
[1032,] 1.930463e-05 7.582024e-05 6.886542e-06
[1033,] 4.070664e-05 4.759580e-05 1.422445e-05
[1034,] 2.381885e-05 6.588730e-05 7.711874e-06
[1035,] 8.836766e-05 5.923288e-05 4.140837e-05
[1036,] 3.276108e-05 8.111319e-05 7.199578e-06
[1037,] 8.141111e-05 5.891558e-05 3.796149e-05
[1038,] 2.592688e-05 9.108564e-05 6.439309e-06
[1039,] 8.500128e-05 5.868967e-05 3.947512e-05
[1040,] 2.608545e-05 5.049125e-05 9.521378e-06
[1041,] 2.172064e-05 5.053147e-05 7.761228e-06
[1042,] 8.638728e-05 8.076268e-05 1.811210e-05
[1043,] 2.368029e-05 6.611334e-05 7.761591e-06
[1044,] 1.150687e-04 6.828934e-05 2.533869e-05
[1045,] 2.363714e-05 6.928231e-05 7.849960e-06
[1046,] 8.547934e-05 9.877812e-05 1.609246e-05
[1047,] 3.663598e-05 1.079878e-04 7.249297e-06
[1048,] 2.572439e-05 7.621067e-05 8.753615e-06
[1049,] 8.769866e-05 8.359989e-05 1.607221e-05
[1050,] 2.509146e-05 1.144748e-04 6.184306e-06
[1051,] 8.568933e-05 8.698262e-05 1.528215e-05
[1052,] 1.939175e-05 1.156385e-04 7.784494e-06
[1053,] 2.004718e-05 5.376631e-05 5.856245e-06
[1054,] 4.067882e-05 1.179929e-04 7.537174e-06
[1055,] 2.922941e-05 8.489016e-05 1.196556e-05
[1056,] 2.749812e-05 8.936707e-05 1.329357e-05
[1057,] 3.033217e-04 4.860146e-05 9.884220e-05
[1058,] 2.403087e-05 9.424530e-05 1.118230e-05
[1059,] 1.210320e-04 4.967860e-05 4.250248e-05
[1060,] 2.908426e-05 1.001397e-04 1.500931e-05
[1061,] 1.629911e-04 7.609672e-05 3.916911e-05
[1062,] 3.076315e-05 1.084853e-04 1.675565e-05
[1063,] 1.514387e-04 7.736868e-05 3.575353e-05
[1064,] 2.991305e-05 1.080150e-04 1.608388e-05
[1065,] 3.443590e-04 7.016382e-05 1.953743e-04
[1066,] 1.378875e-04 7.602313e-05 3.358676e-05
[1067,] 1.309099e-04 5.070887e-05 4.728943e-05
[1068,] 1.253714e-04 7.716846e-05 3.023338e-05
[1069,] 3.220624e-05 7.645109e-05 1.295555e-05
[1070,] 1.584341e-04 7.438328e-05 3.930284e-05
[1071,] 3.934346e-05 1.071292e-04 9.057315e-06
[1072,] 2.009949e-04 4.868896e-05 6.243607e-05
[1073,] 1.818240e-04 7.638287e-05 4.298860e-05
[1074,] 1.175922e-04 5.243736e-05 4.383819e-05
[1075,] 7.964977e-05 1.325817e-04 5.856585e-05
[1076,] 5.333345e-05 5.423589e-05 2.020717e-05
[1077,] 8.715750e-05 6.878009e-05 3.136399e-05
[1078,] 4.890548e-05 2.499738e-04 4.273770e-05
[1079,] 3.425281e-05 5.690827e-05 1.076469e-05
[1080,] 2.956739e-05 5.520141e-05 8.422627e-06
[1081,] 1.487472e-04 7.874266e-05 1.962623e-05
[1082,] 2.334287e-05 5.990731e-05 7.174177e-06
[1083,] 2.265074e-05 6.028635e-05 7.601982e-06
[1084,] 3.211582e-05 6.198757e-05 1.042947e-05
[1085,] 2.055258e-05 6.204517e-05 6.563567e-06
[1086,] 2.056274e-05 5.919639e-05 6.440309e-06
[1087,] 2.237657e-05 6.197270e-05 7.087057e-06
[1088,] 2.198774e-05 6.389076e-05 6.928150e-06
[1089,] 2.186144e-05 7.259718e-05 6.387597e-06
[1090,] 2.101918e-05 6.424645e-05 7.163540e-06
[1091,] 2.064103e-05 6.428792e-05 7.029490e-06
[1092,] 2.237654e-05 6.395097e-05 7.052635e-06
[1093,] 2.083329e-05 6.402266e-05 7.068131e-06
[1094,] 2.170417e-05 6.377477e-05 7.368716e-06
[1095,] 2.198774e-05 6.359635e-05 6.980492e-06
[1096,] 2.603919e-05 6.438882e-05 9.006092e-06
[1097,] 3.227107e-05 6.744711e-05 1.164823e-05
[1098,] 1.859455e-05 6.356302e-05 6.002613e-06
[1099,] 2.644299e-05 6.417112e-05 9.108355e-06
[1100,] 3.152170e-05 6.402192e-05 1.085697e-05
[1101,] 3.117185e-05 6.398343e-05 1.072034e-05
[1102,] 1.557494e-04 7.110491e-05 3.648555e-05
[1103,] 1.532443e-04 7.113183e-05 3.593997e-05
[1104,] 1.532443e-04 7.121832e-05 3.588305e-05
[1105,] 2.276774e-05 5.900713e-05 7.283581e-06
[1106,] 1.532443e-04 7.121832e-05 3.588305e-05
[1107,] 2.348042e-05 4.730415e-05 7.346229e-06
[1108,] 3.057112e-05 6.391007e-05 1.048373e-05
[1109,] 1.791076e-05 7.075964e-05 5.624495e-06
[1110,] 2.776558e-05 6.349402e-05 9.380699e-06
[1111,] 2.733463e-05 6.437905e-05 7.997005e-06
[1112,] 4.968223e-05 6.898417e-05 1.412027e-05
[1113,] 4.975183e-05 6.862786e-05 1.418905e-05
[1114,] 2.389264e-05 5.742222e-05 7.450495e-06
[1115,] 2.843722e-05 6.366907e-05 9.597024e-06
[1116,] 1.971065e-05 6.602091e-05 6.965673e-06
[1117,] 4.867519e-05 6.807521e-05 1.407641e-05
[1118,] 1.747993e-04 6.872779e-05 4.286252e-05
[1119,] 4.876980e-05 6.812628e-05 1.408601e-05
[1120,] 4.860844e-05 6.814449e-05 1.404512e-05
[1121,] 4.860844e-05 6.814449e-05 1.404512e-05
[1122,] 4.860844e-05 6.814449e-05 1.404512e-05
[1123,] 2.556322e-05 6.382823e-05 8.693073e-06
[1124,] 5.382083e-05 6.899210e-05 1.490207e-05
[1125,] 4.860844e-05 6.816107e-05 1.404261e-05
[1126,] 4.839894e-05 6.814449e-05 1.400661e-05
[1127,] 4.860844e-05 6.819603e-05 1.403734e-05
[1128,] 2.578478e-05 6.412231e-05 8.844566e-06
[1129,] 2.215016e-05 6.902747e-05 6.537345e-06
[1130,] 2.016810e-05 7.289798e-05 6.037011e-06
[1131,] 2.093183e-05 7.203512e-05 6.212411e-06
[1132,] 5.033965e-05 6.990966e-05 1.413823e-05
[1133,] 2.452167e-05 6.441038e-05 8.443423e-06
[1134,] 2.472141e-05 6.419591e-05 8.478431e-06
[1135,] 1.952390e-05 7.056512e-05 7.043789e-06
[1136,] 4.979595e-05 6.972415e-05 1.406460e-05
[1137,] 2.210725e-05 7.205351e-05 6.455834e-06
[1138,] 2.255765e-05 7.257310e-05 6.540356e-06
[1139,] 2.230958e-05 7.414182e-05 6.454280e-06
[1140,] 2.472141e-05 6.419591e-05 8.478431e-06
[1141,] 5.594564e-05 7.165143e-05 1.486102e-05
[1142,] 2.556322e-05 6.432575e-05 8.809615e-06
[1143,] 2.222101e-05 7.156148e-05 6.492546e-06
[1144,] 2.546749e-05 5.455360e-05 8.121124e-06
[1145,] 1.887020e-05 5.612138e-05 6.658983e-06
[1146,] 2.691700e-05 5.291169e-05 1.012292e-05
[1147,] 7.271460e-05 5.355913e-05 2.348182e-05
[1148,] 2.143840e-05 5.380459e-05 6.903558e-06
[1149,] 6.770758e-05 5.343111e-05 2.154036e-05
[1150,] 2.410308e-05 5.168794e-05 8.849093e-06
[1151,] 2.146097e-05 5.587865e-05 6.874039e-06
[1152,] 6.215098e-05 5.524794e-05 1.997178e-05
[1153,] 2.829540e-05 5.435063e-05 7.456094e-06
[1154,] 2.316070e-05 4.950536e-05 6.726267e-06
[1155,] 2.774075e-05 5.035091e-05 7.638434e-06
[1156,] 2.779139e-05 5.048377e-05 7.640823e-06
[1157,] 7.670951e-05 5.499077e-05 2.444945e-05
[1158,] 2.831176e-05 5.362806e-05 7.490087e-06
[1159,] 1.234368e-04 4.651791e-05 3.045481e-05
[1160,] 5.963761e-05 7.272229e-05 2.428675e-05
[1161,] 1.289114e-04 4.670744e-05 3.122065e-05
[1162,] 6.080596e-05 5.539071e-05 2.027232e-05
[1163,] 1.472106e-04 4.675841e-05 3.473539e-05
[1164,] 6.185744e-05 5.524758e-05 2.051543e-05
[1165,] 2.122249e-05 5.517293e-05 6.911439e-06
[1166,] 1.583606e-04 4.588833e-05 4.013517e-05
[1167,] 2.301115e-05 5.555257e-05 7.411175e-06
[1168,] 6.725430e-05 5.509293e-05 2.181152e-05
[1169,] 2.123156e-05 5.528278e-05 6.862248e-06
[1170,] 3.036518e-04 4.784001e-05 6.035261e-05
[1171,] 2.082437e-05 5.532839e-05 6.753104e-06
[1172,] 2.103972e-05 5.532490e-05 6.818321e-06
[1173,] 2.587465e-05 4.636638e-05 7.450705e-06
[1174,] 2.604991e-05 4.656765e-05 7.456331e-06
[1175,] 2.584509e-05 4.656765e-05 7.410055e-06
[1176,] 3.473248e-04 4.841617e-05 6.606382e-05
[1177,] 2.686152e-05 4.775759e-05 7.466542e-06
[1178,] 2.297781e-05 4.645740e-05 7.214923e-06
[1179,] 7.084560e-05 5.509504e-05 2.295617e-05
[1180,] 6.846391e-05 5.518085e-05 2.223168e-05
[1181,] 3.612381e-04 4.768416e-05 7.006660e-05
[1182,] 4.049024e-04 4.818466e-05 7.554819e-05
[1183,] 2.164636e-05 5.577922e-05 6.969357e-06
[1184,] 2.141059e-05 5.582051e-05 6.910167e-06
[1185,] 6.706511e-05 5.233073e-05 1.379165e-05
[1186,] 4.193302e-04 4.758365e-05 8.032619e-05
[1187,] 4.986209e-05 5.535582e-05 1.644392e-05
[1188,] 4.624716e-05 5.543797e-05 1.536028e-05
[1189,] 6.061335e-05 5.518256e-05 1.264153e-05
[1190,] 4.184266e-05 4.802055e-05 1.044257e-05
[1191,] 4.916713e-05 5.529890e-05 1.623859e-05
[1192,] 5.152260e-05 4.888132e-05 1.212500e-05
[1193,] 5.403531e-04 4.769440e-05 9.860432e-05
[1194,] 5.888636e-05 4.721269e-05 1.417566e-05
[1195,] 2.231090e-05 5.569612e-05 7.148593e-06
[1196,] 6.454753e-05 5.434313e-05 1.346189e-05
[1197,] 2.382659e-05 5.662892e-05 7.528547e-06
[1198,] 2.213286e-05 4.520088e-05 6.929231e-06
[1199,] 3.268341e-05 5.657786e-05 1.000284e-05
[1200,] 2.420682e-05 4.557225e-05 7.640863e-06
[1201,] 3.268341e-05 5.642199e-05 1.003984e-05
[1202,] 1.568371e-04 5.586682e-05 5.061756e-05
[1203,] 1.805186e-03 4.653825e-05 3.978515e-04
[1204,] 3.211228e-05 5.612026e-05 1.002942e-05
[1205,] 3.897408e-05 4.575237e-05 1.098095e-05
[1206,] 1.805186e-03 4.647350e-05 4.243384e-04
[1207,] 4.639911e-05 4.532090e-05 1.352841e-05
[1208,] 3.905430e-05 5.609838e-05 1.203257e-05
[1209,] 1.637071e-03 4.654590e-05 3.623467e-04
[1210,] 4.694853e-05 4.532973e-05 1.358031e-05
[1211,] 5.506525e-05 6.750564e-05 1.633120e-05
[1212,] 1.546291e-03 4.653061e-05 3.834930e-04
[1213,] 8.742782e-05 7.447124e-05 3.758920e-05
[1214,] 1.176883e-04 7.286298e-05 5.070653e-05
[1215,] 1.223324e-04 7.183423e-05 5.194801e-05
[1216,] 1.223324e-04 7.346815e-05 5.342303e-05
[1217,] 2.375593e-05 4.692463e-05 6.870745e-06
[1218,] 1.017826e-04 5.016923e-05 3.661222e-05
[1219,] 2.468049e-05 5.433571e-05 9.528282e-06
[1220,] 2.724181e-05 6.061245e-05 1.143530e-05
[1221,] 4.594909e-04 5.523203e-05 1.318013e-04
[1222,] 4.377381e-04 5.523689e-05 1.265361e-04
[1223,] 8.824727e-05 4.993831e-05 3.164928e-05
[1224,] 1.880531e-05 5.843580e-05 5.808635e-06
[1225,] 1.166687e-04 7.340012e-05 5.073036e-05
[1226,] 9.070324e-05 5.107543e-05 3.395130e-05
[1227,] 2.847440e-05 5.949982e-05 1.192639e-05
[1228,] 2.103684e-05 5.201254e-05 6.308042e-06
[1229,] 4.668406e-04 5.524155e-05 1.351131e-04
[1230,] 2.696024e-05 5.968601e-05 1.119380e-05
[1231,] 1.206958e-04 7.427701e-05 5.336614e-05
[1232,] 1.206958e-04 7.486904e-05 5.387354e-05
[1233,] 4.037091e-05 5.568337e-05 1.274251e-05
[1234,] 2.563948e-05 6.515770e-05 1.100795e-05
[1235,] 1.782356e-05 5.615938e-05 5.948121e-06
[1236,] 2.699692e-05 5.891396e-05 1.110506e-05
[1237,] 9.491034e-05 5.576512e-05 4.075342e-05
[1238,] 1.082482e-04 5.675061e-05 4.785862e-05
[1239,] 1.088804e-04 6.631391e-05 4.162008e-05
[1240,] 1.125651e-04 6.623001e-05 4.296385e-05
[1241,] 1.088804e-04 6.624609e-05 4.153311e-05
[1242,] 2.503044e-05 5.821186e-05 1.006949e-05
[1243,] 2.018318e-05 5.170077e-05 5.818898e-06
[1244,] 1.070962e-04 6.585520e-05 4.037456e-05
[1245,] 2.741141e-05 5.780787e-05 1.117994e-05
[1246,] 1.107030e-04 6.577270e-05 4.168789e-05
[1247,] 1.953918e-05 5.283740e-05 5.681200e-06
[1248,] 1.037075e-04 5.841698e-05 4.754106e-05
[1249,] 1.166080e-04 6.567192e-05 4.388528e-05
[1250,] 2.005170e-05 5.329334e-05 5.746377e-06
[1251,] 1.071118e-04 5.762681e-05 4.831862e-05
[1252,] 1.185984e-04 6.566978e-05 4.468368e-05
[1253,] 2.893239e-05 5.975592e-05 1.218566e-05
[1254,] 2.893239e-05 5.975592e-05 1.218566e-05
[1255,] 3.102368e-05 5.935414e-05 1.317031e-05
[1256,] 1.206323e-04 6.553774e-05 4.529182e-05
[1257,] 2.039963e-05 5.291433e-05 5.822880e-06
[1258,] 2.628066e-05 5.935414e-05 1.082003e-05
[1259,] 1.317223e-04 6.558370e-05 4.965143e-05
[1260,] 1.964965e-05 5.263812e-05 5.703570e-06
[1261,] 2.731381e-05 5.874568e-05 1.126446e-05
[1262,] 1.107030e-04 6.548597e-05 4.142267e-05
[1263,] 2.628066e-05 5.894008e-05 1.077689e-05
[1264,] 2.958805e-05 5.855306e-05 1.235393e-05
[1265,] 1.364210e-04 6.551096e-05 5.140883e-05
[1266,] 1.067500e-04 5.836333e-05 4.895106e-05
[1267,] 2.966105e-05 5.820262e-05 1.234208e-05
[1268,] 2.992661e-05 5.671391e-05 1.225952e-05
[1269,] 1.503465e-04 6.545857e-05 5.672351e-05
[1270,] 2.992661e-05 5.671391e-05 1.225952e-05
[1271,] 2.992661e-05 5.654002e-05 1.223413e-05
[1272,] 2.992661e-05 5.654002e-05 1.223413e-05
[1273,] 2.992661e-05 5.584719e-05 1.213138e-05
[1274,] 5.160432e-05 5.559172e-05 1.683566e-05
[1275,] 7.249249e-05 5.516492e-05 3.030917e-05
[1276,] 7.337514e-05 6.736398e-05 2.861241e-05
[1277,] 3.931171e-05 5.361666e-05 1.591696e-05
[1278,] 1.165367e-04 6.671043e-05 6.176185e-05
[1279,] 9.168647e-05 5.833887e-05 4.167968e-05
[1280,] 2.371788e-05 4.841958e-05 8.250553e-06
[1281,] 6.590684e-05 5.804745e-05 2.407724e-05
[1282,] 1.329503e-04 6.724145e-05 5.314233e-05
[1283,] 1.970927e-05 4.747448e-05 5.891710e-06
[1284,] 3.844593e-05 5.317608e-05 1.542326e-05
[1285,] 6.844385e-05 5.800300e-05 2.498940e-05
[1286,] 3.844593e-05 5.301435e-05 1.538129e-05
[1287,] 1.722695e-04 6.799407e-05 7.084124e-05
[1288,] 4.051671e-05 5.435939e-05 1.664838e-05
[1289,] 4.874989e-05 5.729322e-05 1.721027e-05
[1290,] 4.002545e-05 5.420791e-05 1.638864e-05
[1291,] 6.106770e-05 5.813741e-05 2.232429e-05
[1292,] 3.753769e-05 5.451235e-05 1.535031e-05
[1293,] 6.243792e-05 5.809225e-05 2.280750e-05
[1294,] 3.855780e-05 5.405791e-05 1.569641e-05
[1295,] 9.684649e-05 5.896745e-05 4.475758e-05
[1296,] 7.764870e-05 5.832967e-05 3.492886e-05
[1297,] 9.420166e-05 5.896745e-05 4.346310e-05
[1298,] 9.291526e-05 5.896745e-05 4.283358e-05
[1299,] 9.551190e-05 5.981903e-05 4.488037e-05
[1300,] 3.564151e-05 5.499605e-05 1.460110e-05
[1301,] 3.747031e-05 5.451054e-05 1.535962e-05
[1302,] 3.296488e-03 7.037006e-05 2.166213e-03
[1303,] 7.105261e-05 5.808901e-05 2.598879e-05
[1304,] 3.855780e-05 5.483843e-05 1.588808e-05
[1305,] 3.964146e-05 5.435939e-05 1.625644e-05
[1306,] 3.803367e-05 5.451235e-05 1.557321e-05
[1307,] 2.455507e-04 5.754073e-05 9.228279e-05
[1308,] 1.561162e-04 6.611615e-05 6.073845e-05
[1309,] 2.242237e-03 6.899256e-05 1.420781e-03
[1310,] 2.402159e-04 5.513532e-05 8.102409e-05
[1311,] 2.455507e-04 5.777445e-05 9.317129e-05
[1312,] 2.318698e-03 6.788441e-05 1.439425e-03
[1313,] 2.547663e-03 6.792681e-05 1.586610e-03
[1314,] 1.725704e-04 6.533998e-05 6.558989e-05
[1315,] 4.459451e-05 5.318922e-05 1.810322e-05
[1316,] 7.575698e-05 5.830935e-05 2.798139e-05
[1317,] 3.964146e-05 5.317427e-05 1.594318e-05
[1318,] 3.868951e-05 5.745005e-05 1.655260e-05
[1319,] 3.501710e-04 5.792218e-05 1.338275e-04
[1320,] 2.433895e-04 5.772462e-05 1.169470e-04
[1321,] 3.909364e-05 5.745005e-05 1.674577e-05
[1322,] 2.410252e-04 5.485152e-05 7.955441e-05
[1323,] 3.855780e-05 5.858923e-05 1.673597e-05
[1324,] 7.641223e-05 5.549388e-05 2.494657e-05
[1325,] 1.933554e-04 6.501715e-05 7.283126e-05
[1326,] 4.070732e-05 5.858923e-05 1.779191e-05
[1327,] 1.567205e-04 6.463932e-05 5.784416e-05
[1328,] 3.187072e-03 6.848653e-05 2.012354e-03
[1329,] 2.373163e-03 6.769982e-05 1.464717e-03
[1330,] 2.294716e-03 6.815775e-05 1.424013e-03
[1331,] 2.069097e-03 6.844083e-05 1.287445e-03
[1332,] 1.538262e-04 6.418161e-05 5.561429e-05
[1333,] 3.628347e-05 5.791031e-05 1.542140e-05
[1334,] 1.042397e-04 6.240144e-05 5.139772e-05
[1335,] 3.727157e-05 5.336317e-05 1.487570e-05
[1336,] 3.192283e-03 6.896043e-05 2.023911e-03
[1337,] 2.321528e-04 6.555857e-05 8.299204e-05
[1338,] 2.078562e-04 6.519824e-05 7.867404e-05
[1339,] 3.727157e-05 5.409591e-05 1.501421e-05
[1340,] 1.671315e-05 5.376029e-05 5.477304e-06
[1341,] 1.669504e-04 6.779645e-05 6.510637e-05
[1342,] 3.860395e-05 4.837941e-05 1.354528e-05
[1343,] 2.364388e-05 5.543889e-05 8.231612e-06
[1344,] 4.531858e-05 5.898166e-05 1.909098e-05
[1345,] 2.082198e-05 5.481883e-05 7.077251e-06
[1346,] 8.776945e-05 6.134668e-05 3.242219e-05
[1347,] 8.001796e-05 6.126268e-05 2.945600e-05
[1348,] 5.257970e-05 5.608356e-05 2.126479e-05
[1349,] 1.107915e-04 5.664242e-05 3.634532e-05
[1350,] 8.113698e-05 6.560580e-05 3.313188e-05
[1351,] 7.759986e-05 6.552998e-05 3.158692e-05
[1352,] 1.353192e-04 5.742561e-05 4.571488e-05
[1353,] 7.879636e-05 6.524596e-05 3.192299e-05
[1354,] 1.148487e-04 5.781389e-05 3.975046e-05
[1355,] 1.055783e-04 5.790350e-05 3.675432e-05
[1356,] 1.228658e-04 5.764950e-05 4.219419e-05
[1357,] 8.266760e-05 6.586878e-05 3.399874e-05
[1358,] 7.759986e-05 6.586878e-05 3.179294e-05
[1359,] 7.415515e-05 6.569307e-05 3.022340e-05
[1360,] 7.186720e-05 6.578839e-05 2.928535e-05
[1361,] 6.443125e-05 6.584883e-05 2.606840e-05
[1362,] 6.615911e-05 5.283329e-05 2.362904e-05
[1363,] 5.724187e-05 5.286987e-05 2.154959e-05
[1364,] 6.977762e-05 6.598616e-05 2.848221e-05
[1365,] 1.006972e-04 5.811895e-05 3.596429e-05
[1366,] 2.189656e-05 5.486114e-05 7.443677e-06
[1367,] 7.269352e-05 6.725161e-05 3.041733e-05
[1368,] 4.653641e-05 6.836679e-05 1.515011e-05
[1369,] 1.740059e-05 5.278040e-05 5.554386e-06
[1370,] 7.773034e-05 5.355305e-05 3.068877e-05
[1371,] 6.917064e-05 6.743480e-05 2.890131e-05
[1372,] 3.844031e-04 5.399229e-05 1.627476e-04
[1373,] 8.645520e-05 5.319367e-05 3.374637e-05
[1374,] 4.578373e-05 6.837689e-05 1.487411e-05
[1375,] 7.986986e-05 5.322280e-05 3.115344e-05
[1376,] 7.491827e-05 5.001558e-05 2.621465e-05
[1377,] 7.986986e-05 5.055883e-05 2.855989e-05
[1378,] 4.646920e-05 6.823791e-05 1.519112e-05
[1379,] 6.430715e-05 5.408387e-05 2.373772e-05
[1380,] 5.786046e-05 5.862931e-05 2.377968e-05
[1381,] 7.489964e-05 5.932776e-05 3.341565e-05
[1382,] 3.798624e-05 5.664855e-05 1.236884e-05
[1383,] 4.578373e-05 6.829189e-05 1.485805e-05
[1384,] 4.884857e-05 6.832122e-05 1.578663e-05
[1385,] 5.761961e-05 5.545743e-05 2.204431e-05
[1386,] 1.725323e-05 4.764176e-05 5.503331e-06
[1387,] 5.678076e-05 7.067521e-05 2.442497e-05
[1388,] 6.957012e-05 5.438657e-05 2.776529e-05
[1389,] 1.894978e-05 5.040537e-05 6.260541e-06
[1390,] 1.887058e-05 5.049910e-05 6.231471e-06
[1391,] 4.319789e-05 6.916335e-05 2.069311e-05
[1392,] 2.622996e-05 4.784666e-05 8.849734e-06
[1393,] 4.137168e-05 7.028601e-05 1.707811e-05
[1394,] 1.059625e-04 6.726255e-05 1.619362e-05
[1395,] 2.512659e-05 5.143614e-05 8.922572e-06
[1396,] 2.090116e-05 5.220935e-05 7.274995e-06
[1397,] 2.516623e-05 6.388360e-05 7.678838e-06
[1398,] 2.703831e-05 5.074655e-05 9.548972e-06
[1399,] 1.742406e-04 5.055296e-05 6.328790e-05
[1400,] 1.684372e-04 5.041710e-05 6.084586e-05
[1401,] 4.769786e-05 5.470992e-05 1.411700e-05
[1402,] 7.696838e-05 5.919120e-05 3.468344e-05
[1403,] 6.659443e-05 5.346237e-05 1.948834e-05
[1404,] 4.060918e-05 7.220888e-05 1.691705e-05
[1405,] 2.174164e-04 5.055562e-05 7.882880e-05
[1406,] 2.174164e-04 5.068801e-05 7.928141e-05
[1407,] 2.174164e-04 5.068801e-05 7.928141e-05
[1408,] 2.098454e-04 5.054896e-05 7.608765e-05
[1409,] 2.229033e-04 5.090279e-05 8.200527e-05
[1410,] 8.642713e-05 5.929749e-05 3.613112e-05
[1411,] 2.291301e-04 5.061808e-05 8.326011e-05
[1412,] 2.273107e-05 5.062879e-05 7.917779e-06
[1413,] 2.807290e-05 4.958810e-05 9.670571e-06
[1414,] 2.807290e-05 4.986653e-05 9.738154e-06
[1415,] 2.351918e-05 5.045814e-05 8.176454e-06
[1416,] 1.742236e-04 4.948275e-05 6.021437e-05
[1417,] 1.742236e-04 4.942817e-05 6.004263e-05
[1418,] 1.602480e-04 4.918038e-05 5.422868e-05
[1419,] 8.484038e-05 5.504950e-05 3.109766e-05
[1420,] 2.153803e-05 4.769552e-05 6.947655e-06
[1421,] 2.820900e-04 6.709759e-05 3.061758e-05
[1422,] 4.179145e-05 4.952247e-05 1.040446e-05
[1423,] 4.085698e-05 4.960462e-05 1.020402e-05
[1424,] 2.122371e-04 6.197651e-05 3.246987e-05
[1425,] 2.143599e-04 6.347965e-05 3.208219e-05
[1426,] 2.037041e-04 6.369573e-05 3.070558e-05
[1427,] 2.199383e-04 6.460092e-05 3.229155e-05
[1428,] 4.059186e-05 6.051208e-05 1.350169e-05
[1429,] 2.320169e-05 4.776658e-05 7.225783e-06
[1430,] 2.371263e-04 6.651544e-05 3.372895e-05
[1431,] 4.376924e-05 5.193559e-05 1.040522e-05
[1432,] 3.257841e-04 6.610706e-05 3.438600e-05
[1433,] 1.173717e-04 6.632568e-05 1.950116e-05
[1434,] 1.677482e-05 4.907468e-05 5.398764e-06
[1435,] 1.701870e-05 4.770968e-05 5.381161e-06
[1436,] 1.775645e-05 4.525490e-05 5.770733e-06
[1437,] 6.031138e-05 5.500701e-05 1.508686e-05
[1438,] 6.569248e-05 5.011913e-05 1.556424e-05
[1439,] 1.921788e-05 4.502302e-05 6.231289e-06
[1440,] 3.924226e-04 5.646748e-05 1.102532e-04
[1441,] 3.924226e-04 5.658033e-05 1.084046e-04
[1442,] 1.890089e-05 4.520283e-05 6.163229e-06
[1443,] 7.455760e-05 5.034147e-05 1.638293e-05
[1444,] 2.223297e-04 4.760373e-05 4.796809e-05
[1445,] 1.697063e-05 4.776068e-05 5.435065e-06
[1446,] 1.923859e-05 4.515420e-05 6.266422e-06
[1447,] 1.922768e-05 4.521872e-05 6.247187e-06
[1448,] 1.918518e-05 4.512662e-05 6.243205e-06
[1449,] 2.279000e-04 4.747460e-05 5.027793e-05
[1450,] 3.638359e-04 5.698949e-05 9.615072e-05
[1451,] 1.793872e-05 4.532189e-05 5.737075e-06
[1452,] 5.090101e-04 5.647297e-05 1.413712e-04
[1453,] 1.776293e-05 4.535919e-05 5.703651e-06
[1454,] 8.201962e-05 6.040538e-05 1.636425e-05
[1455,] 3.862833e-04 4.765746e-05 8.917670e-05
[1456,] 4.131814e-04 5.609924e-05 1.215130e-04
[1457,] 4.456125e-04 4.763980e-05 1.018631e-04
[1458,] 4.131814e-04 5.603091e-05 1.210117e-04
[1459,] 3.457418e-04 5.603091e-05 1.018886e-04
[1460,] 5.028365e-04 4.758743e-05 1.115694e-04
[1461,] 1.876025e-04 4.932224e-05 3.155186e-05
[1462,] 1.692024e-05 4.540602e-05 5.458586e-06
[1463,] 3.633530e-04 5.602958e-05 1.072355e-04
[1464,] 3.633530e-04 5.603012e-05 1.070646e-04
[1465,] 7.897428e-05 4.942129e-05 1.890707e-05
[1466,] 4.116724e-04 4.757829e-05 9.563347e-05
[1467,] 3.145782e-04 5.596076e-05 9.311362e-05
[1468,] 4.598401e-05 5.835501e-05 1.580710e-05
[1469,] 4.604085e-04 4.760513e-05 1.027122e-04
[1470,] 1.793530e-05 4.563845e-05 5.710099e-06
[1471,] 4.953188e-04 4.762656e-05 1.093330e-04
[1472,] 1.710333e-05 4.565249e-05 5.470142e-06
[1473,] 1.706288e-05 4.561440e-05 5.472439e-06
[1474,] 1.858799e-04 4.742916e-05 4.939261e-05
[1475,] 1.858799e-04 4.743164e-05 4.954700e-05
[1476,] 1.556170e-04 5.674959e-05 4.530640e-05
[1477,] 1.250691e-04 5.542818e-05 2.497844e-05
[1478,] 1.427682e-04 5.679798e-05 4.146342e-05
[1479,] 2.359012e-04 4.745836e-05 5.916304e-05
[1480,] 1.671441e-05 4.548769e-05 5.369884e-06
[1481,] 2.613561e-04 4.749224e-05 6.406221e-05
[1482,] 1.817293e-04 4.753633e-05 4.552675e-05
[1483,] 1.930231e-04 4.748297e-05 4.882174e-05
[1484,] 4.693513e-05 4.935037e-05 1.387541e-05
[1485,] 1.738969e-05 4.601627e-05 5.649213e-06
[1486,] 1.496195e-04 5.668514e-05 4.407136e-05
[1487,] 1.301807e-04 5.675523e-05 3.783948e-05
[1488,] 4.693998e-05 4.952192e-05 1.404260e-05
[1489,] 3.400919e-05 7.297216e-05 1.018442e-05
[1490,] 5.533369e-05 4.762767e-05 1.428036e-05
[1491,] 5.032715e-05 4.999533e-05 1.541399e-05
[1492,] 1.723190e-05 4.578825e-05 5.572402e-06
[1493,] 1.615387e-04 4.744420e-05 4.046992e-05
[1494,] 1.432829e-04 5.649586e-05 4.218879e-05
[1495,] 1.673229e-05 5.698025e-05 5.537577e-06
[1496,] 1.725794e-05 4.677584e-05 5.633401e-06
[1497,] 3.088128e-04 6.769840e-05 9.276064e-05
[1498,] 4.291865e-05 4.777804e-05 1.146710e-05
[1499,] 4.305979e-05 5.053376e-05 1.043525e-05
[1500,] 3.192927e-05 5.167714e-05 1.024811e-05
[1501,] 3.078699e-05 5.185704e-05 9.987581e-06
[1502,] 2.660107e-05 5.382498e-05 7.798376e-06
[1503,] 6.166708e-04 6.684829e-05 2.044908e-04
[1504,] 3.178690e-05 5.121163e-05 1.004914e-05
[1505,] 4.030906e-05 5.051162e-05 1.028087e-05
[1506,] 3.353571e-05 5.100216e-05 1.058491e-05
[1507,] 1.041495e-04 4.734092e-05 2.640655e-05
[1508,] 3.536801e-05 5.141844e-05 1.108739e-05
[1509,] 3.821907e-05 5.095005e-05 1.169995e-05
[1510,] 3.770258e-05 5.095782e-05 1.153747e-05
[1511,] 4.140528e-05 6.591763e-05 1.376441e-05
[1512,] 3.845448e-05 5.095827e-05 1.175205e-05
[1513,] 3.541872e-05 5.001569e-05 9.308231e-06
[1514,] 3.562638e-05 5.103825e-05 1.083816e-05
[1515,] 3.508273e-05 5.038717e-05 9.175547e-06
[1516,] 3.584588e-05 5.174142e-05 1.086949e-05
[1517,] 3.449874e-05 4.923243e-05 9.194093e-06
[1518,] 3.420582e-05 4.943475e-05 9.094448e-06
[1519,] 2.227258e-05 5.546930e-05 6.547976e-06
[1520,] 3.832803e-05 5.175582e-05 1.155313e-05
[1521,] 3.548059e-05 5.151423e-05 1.060684e-05
[1522,] 2.271756e-05 5.585819e-05 6.624923e-06
[1523,] 1.020889e-04 4.708810e-05 2.568871e-05
[1524,] 3.634632e-05 5.194967e-05 1.092540e-05
[1525,] 1.033570e-04 4.713294e-05 2.566054e-05
[1526,] 3.697133e-05 5.170438e-05 1.134124e-05
[1527,] 3.461213e-05 6.704342e-05 1.218986e-05
[1528,] 1.144409e-04 4.720270e-05 2.863137e-05
[1529,] 2.240861e-05 5.356615e-05 6.697170e-06
[1530,] 4.081506e-05 5.237709e-05 1.201241e-05
[1531,] 3.890992e-05 5.214067e-05 1.131350e-05
[1532,] 2.265845e-05 5.373140e-05 6.743930e-06
[1533,] 4.582895e-05 5.207698e-05 1.324243e-05
[1534,] 1.990122e-05 4.616781e-05 6.469688e-06
[1535,] 2.719469e-05 6.956189e-05 8.650973e-06
[1536,] 1.867143e-05 5.360759e-05 6.034858e-06
[1537,] 3.672132e-05 7.773687e-05 1.713628e-05
[1538,] 1.571427e-04 8.143714e-05 1.058335e-04
[1539,] 1.737013e-04 5.562261e-05 7.308529e-05
[1540,] 4.650634e-05 4.820585e-05 1.645790e-05
[1541,] 1.762794e-05 5.288837e-05 5.749931e-06
[1542,] 2.013781e-05 5.304807e-05 6.437572e-06
[1543,] 1.479637e-04 5.398813e-05 6.050016e-05
[1544,] 1.977659e-05 5.343346e-05 6.435493e-06
[1545,] 1.329561e-04 5.414331e-05 5.453982e-05
[1546,] 1.969363e-05 5.334993e-05 6.373435e-06
[1547,] 1.334422e-04 5.472383e-05 5.567436e-05
[1548,] 1.792055e-05 5.281068e-05 5.817418e-06
[1549,] 1.752916e-05 5.342927e-05 5.717087e-06
[1550,] 1.183780e-04 7.110102e-05 5.019330e-05
[1551,] 1.144749e-04 8.740220e-05 7.968724e-05
[1552,] 1.767134e-05 5.343595e-05 5.758475e-06
[1553,] 8.002501e-05 8.876342e-05 5.287523e-05
[1554,] 1.753430e-05 5.343377e-05 5.717857e-06
[1555,] 1.764551e-05 5.344465e-05 5.748573e-06
[1556,] 1.313078e-04 5.527572e-05 5.561343e-05
[1557,] 1.743265e-05 5.343353e-05 5.689514e-06
[1558,] 1.745488e-05 5.342927e-05 5.696448e-06
[1559,] 7.141945e-05 6.625896e-05 2.411451e-05
[1560,] 1.268759e-04 5.538219e-05 5.367868e-05
[1561,] 1.990618e-05 5.351258e-05 6.402299e-06
[1562,] 1.979273e-05 5.349083e-05 6.376269e-06
[1563,] 2.061289e-05 5.343778e-05 6.703232e-06
[1564,] 2.007616e-05 5.768111e-05 6.616312e-06
[1565,] 2.334944e-05 7.016579e-05 7.378838e-06
[1566,] 8.338669e-05 5.685002e-05 3.639063e-05
[1567,] 6.419061e-05 5.533634e-05 2.672210e-05
[1568,] 2.072377e-05 5.469973e-05 7.039616e-06
[1569,] 7.740754e-05 9.924836e-05 5.559845e-05
[1570,] 1.760771e-05 5.418659e-05 5.754845e-06
[1571,] 1.942655e-05 5.422483e-05 6.193691e-06
[1572,] 2.132297e-05 5.469583e-05 7.260326e-06
[1573,] 6.454340e-05 5.683481e-05 2.764790e-05
[1574,] 6.280234e-05 5.561615e-05 2.619167e-05
[1575,] 7.838676e-05 9.676928e-05 5.521951e-05
[1576,] 8.599887e-05 5.778945e-05 3.814562e-05
[1577,] 8.734342e-05 5.652564e-05 3.772558e-05
[1578,] 2.241624e-05 5.581079e-05 8.335351e-06
[1579,] 9.848710e-05 5.513120e-05 4.134465e-05
[1580,] 1.973818e-05 5.348422e-05 6.452666e-06
[1581,] 1.765471e-05 6.045309e-05 5.903877e-06
[1582,] 6.342237e-05 5.678555e-05 2.703836e-05
[1583,] 3.169933e-05 5.743519e-05 1.280940e-05
[1584,] 5.745319e-05 1.004794e-04 3.802007e-05
[1585,] 5.771973e-05 8.823356e-05 3.447064e-05
[1586,] 4.508771e-05 6.830963e-05 1.547531e-05
[1587,] 8.337218e-04 6.686424e-05 3.074866e-04
[1588,] 5.069850e-04 6.533322e-05 1.964645e-04
[1589,] 2.784960e-05 6.790964e-05 9.446742e-06
[1590,] 1.787476e-05 6.101095e-05 5.879221e-06
[1591,] 2.735525e-05 6.232954e-05 1.045119e-05
[1592,] 2.108367e-03 6.913789e-05 1.244977e-03
[1593,] 4.186237e-05 6.213273e-05 1.137654e-05
[1594,] 1.697609e-05 6.519983e-05 5.764018e-06
[1595,] 4.385314e-05 6.400332e-05 1.551955e-05
[1596,] 4.288050e-05 6.406961e-05 1.520485e-05
[1597,] 4.446616e-05 6.402790e-05 1.577832e-05
[1598,] 4.585417e-05 6.370229e-05 1.611686e-05
[1599,] 4.738863e-05 6.370229e-05 1.666949e-05
[1600,] 1.752236e-05 5.837857e-05 5.988781e-06
[1601,] 4.501657e-05 6.347274e-05 1.568412e-05
[1602,] 4.070582e-05 6.404408e-05 1.438747e-05
[1603,] 2.487008e-05 5.931416e-05 7.438371e-06
[1604,] 1.687356e-05 6.462425e-05 5.765582e-06
[1605,] 3.117594e-05 6.602555e-05 1.126755e-05
[1606,] 1.687356e-05 6.522951e-05 5.775526e-06
[1607,] 1.670746e-05 5.832260e-05 5.513306e-06
[1608,] 1.674657e-05 5.785181e-05 5.566100e-06
[1609,] 1.674657e-05 6.376240e-05 5.637522e-06
[1610,] 1.698957e-05 6.371990e-05 5.760654e-06
[1611,] 1.679442e-05 6.366182e-05 5.686353e-06
[1612,] 1.672308e-05 5.723866e-05 5.473209e-06
[1613,] 1.671091e-05 6.197398e-05 5.520382e-06
[1614,] 1.670793e-05 6.197398e-05 5.529794e-06
[1615,] 3.667024e-05 6.476738e-05 1.310107e-05
[1616,] 1.697426e-05 7.805586e-05 5.480922e-06
[1617,] 1.450684e-03 6.757862e-05 3.010247e-04
[1618,] 1.712674e-05 6.470794e-05 5.445776e-06
[1619,] 1.700907e-05 7.359821e-05 5.464893e-06
[1620,] 1.712674e-05 6.433067e-05 5.445905e-06
[1621,] 1.690075e-05 7.429487e-05 5.485624e-06
[1622,] 1.731511e-05 6.179197e-05 5.457421e-06
[1623,] 1.700907e-05 7.341397e-05 5.464507e-06
[1624,] 1.728481e-05 6.490155e-05 5.449426e-06
[1625,] 1.810864e-05 6.762785e-05 5.515908e-06
[1626,] 1.806192e-05 6.733199e-05 5.512001e-06
[1627,] 3.464044e-05 6.491090e-05 1.238078e-05
[1628,] 1.810864e-05 6.795379e-05 5.516317e-06
[1629,] 1.802874e-05 6.779790e-05 5.507790e-06
[1630,] 1.802874e-05 6.779790e-05 5.507790e-06
[1631,] 1.802874e-05 6.795379e-05 5.506980e-06
[1632,] 1.787669e-05 6.779790e-05 5.491011e-06
[1633,] 1.795143e-05 6.779790e-05 5.499066e-06
[1634,] 1.795143e-05 6.779790e-05 5.499066e-06
[1635,] 1.795143e-05 6.765704e-05 5.499752e-06
[1636,] 1.795143e-05 6.779790e-05 5.499066e-06
[1637,] 1.780450e-05 6.795379e-05 5.482994e-06
[1638,] 1.780450e-05 6.795379e-05 5.482994e-06
[1639,] 1.795143e-05 6.737780e-05 5.501138e-06
[1640,] 1.787669e-05 6.795379e-05 5.490322e-06
[1641,] 1.795143e-05 6.779790e-05 5.499066e-06
[1642,] 1.795143e-05 6.779790e-05 5.499066e-06
[1643,] 1.795143e-05 6.765704e-05 5.499752e-06
[1644,] 1.795143e-05 6.765704e-05 5.499752e-06
[1645,] 1.795143e-05 6.795379e-05 5.498316e-06
[1646,] 2.591623e-05 6.473347e-05 8.984513e-06
[1647,] 2.826805e-03 6.713004e-05 5.798764e-04
[1648,] 1.785351e-05 6.726229e-05 5.490974e-06
[1649,] 1.766761e-05 6.856416e-05 5.470097e-06
[1650,] 1.780450e-05 6.722561e-05 5.486017e-06
[1651,] 1.795143e-05 6.779790e-05 5.499066e-06
[1652,] 1.760287e-05 6.865197e-05 5.461449e-06
[1653,] 1.780450e-05 6.731166e-05 5.483723e-06
[1654,] 1.780450e-05 6.727539e-05 5.483876e-06
[1655,] 1.819118e-05 6.619210e-05 5.535161e-06
[1656,] 4.971129e-05 6.506484e-05 1.835995e-05
[1657,] 4.839669e-05 6.506484e-05 1.785213e-05
[1658,] 1.828768e-05 6.774932e-05 5.567948e-06
[1659,] 7.599676e-05 6.931145e-05 1.671131e-05
[1660,] 1.782554e-05 7.781777e-05 5.463009e-06
[1661,] 2.494397e-05 6.102078e-05 7.146821e-06
[1662,] 2.424944e-05 6.611386e-05 8.473554e-06
[1663,] 2.494397e-05 6.085000e-05 7.148033e-06
[1664,] 4.193542e-05 6.148655e-05 1.408427e-05
[1665,] 4.729628e-05 6.911840e-05 1.429917e-05
[1666,] 7.993824e-05 6.853761e-05 1.753724e-05
[1667,] 2.414731e-05 6.605419e-05 8.428197e-06
[1668,] 4.193542e-05 6.139122e-05 1.401797e-05
[1669,] 1.820840e-05 6.490032e-05 5.573218e-06
[1670,] 4.771951e-05 6.921208e-05 1.437416e-05
[1671,] 2.812353e-05 6.180394e-05 9.920517e-06
[1672,] 4.771951e-05 6.922514e-05 1.436955e-05
[1673,] 2.414731e-05 6.633229e-05 8.452291e-06
[1674,] 1.845404e-05 6.351847e-05 5.620056e-06
[1675,] 2.632026e-05 6.229383e-05 9.232129e-06
[1676,] 2.404726e-05 6.643970e-05 8.418466e-06
[1677,] 2.394928e-05 6.624509e-05 8.362363e-06
[1678,] 2.414731e-05 6.630934e-05 8.450489e-06
[1679,] 4.706542e-05 6.926840e-05 1.417601e-05
[1680,] 4.706542e-05 6.926414e-05 1.417745e-05
[1681,] 7.715387e-05 6.511223e-05 1.773603e-05
[1682,] 4.646108e-05 6.133382e-05 1.544109e-05
[1683,] 2.435369e-05 6.637893e-05 8.544449e-06
[1684,] 3.208805e-05 7.123408e-05 7.988090e-06
[1685,] 3.293225e-05 7.123408e-05 8.145401e-06
[1686,] 3.336905e-05 6.717511e-05 8.414754e-06
[1687,] 3.809206e-05 5.949024e-05 9.882445e-06
[1688,] 3.116112e-05 6.401529e-05 8.142533e-06
[1689,] 2.712468e-05 6.157256e-05 9.155516e-06
[1690,] 1.974545e-05 4.709121e-05 6.245443e-06
[1691,] 2.692401e-05 6.088313e-05 8.659321e-06
[1692,] 2.585349e-05 6.707989e-05 9.229747e-06
[1693,] 2.714697e-05 4.584601e-05 7.965729e-06
[1694,] 2.613615e-05 4.721307e-05 7.439919e-06
[1695,] 1.489032e-03 8.575965e-05 1.238664e-03
[1696,] 1.825735e-05 4.699905e-05 5.826939e-06
[1697,] 8.818193e-03 5.195369e-05 2.932221e-03
[1698,] 2.712458e-05 6.590643e-05 9.640256e-06
[1699,] 9.825560e-03 5.119018e-05 3.092920e-03
[1700,] 8.818193e-03 5.140386e-05 2.833718e-03
[1701,] 1.810939e-05 4.688677e-05 5.805675e-06
[1702,] 1.188416e-02 5.519740e-05 4.638252e-03
[1703,] 7.529561e-03 5.118203e-05 2.409187e-03
[1704,] 2.304799e-05 5.130020e-05 8.063605e-06
[1705,] 5.630736e-03 5.682145e-05 2.425706e-03
[1706,] 2.276367e-03 7.005355e-05 1.047896e-03
[1707,] 5.782767e-03 5.620697e-05 2.422932e-03
[1708,] 5.491225e-03 2.367545e-04 1.526468e-02
[1709,] 5.690867e-03 5.624954e-05 2.399440e-03
[1710,] 1.912844e-04 6.321554e-05 5.325876e-05
[1711,] 1.808714e-05 4.697795e-05 5.815406e-06
[1712,] 2.572091e-03 6.982319e-05 1.172965e-03
[1713,] 4.177955e-03 5.585128e-05 1.742076e-03
[1714,] 1.959287e-05 5.169579e-05 6.769712e-06
[1715,] 3.613826e-03 5.639137e-05 1.551003e-03
[1716,] 1.588941e-04 6.298455e-05 4.578665e-05
[1717,] 2.332063e-03 6.985997e-05 1.061101e-03
[1718,] 1.851688e-05 4.766505e-05 5.993566e-06
[1719,] 1.844485e-05 4.768856e-05 5.968453e-06
[1720,] 3.613826e-03 5.312011e-05 1.321775e-03
[1721,] 2.845875e-03 5.069244e-05 9.153458e-04
[1722,] 3.530909e-03 5.425649e-05 1.369629e-03
[1723,] 1.863326e-05 4.755846e-05 6.024806e-06
[1724,] 3.530909e-03 5.438664e-05 1.378292e-03
[1725,] 2.557476e-05 5.726527e-05 7.544801e-06
[1726,] 7.788653e-04 1.947315e-04 1.390197e-03
[1727,] 2.901979e-05 6.147877e-05 1.219962e-05
[1728,] 2.387931e-03 2.046387e-04 5.383194e-03
[1729,] 2.092987e-05 5.819136e-05 7.016697e-06
[1730,] 5.927765e-04 6.879476e-05 2.436512e-04
[1731,] 5.301269e-05 6.572854e-05 2.559202e-05
[1732,] 2.170693e-05 5.638120e-05 6.810064e-06
[1733,] 5.426456e-04 6.831859e-05 2.155139e-04
[1734,] 4.499482e-04 6.831477e-05 1.779083e-04
[1735,] 2.356063e-03 1.381313e-04 3.183782e-03
[1736,] 3.127369e-05 6.361076e-05 9.490100e-06
[1737,] 2.150754e-05 5.655553e-05 6.793567e-06
[1738,] 6.263928e-05 6.594248e-05 3.089492e-05
[1739,] 2.184519e-05 5.628056e-05 6.821375e-06
[1740,] 5.353206e-04 6.813895e-05 2.095981e-04
[1741,] 3.237069e-05 6.333554e-05 9.754103e-06
[1742,] 2.053027e-03 7.335419e-05 1.401614e-03
[1743,] 2.255288e-05 5.330067e-05 7.047725e-06
[1744,] 2.161335e-05 5.579537e-05 6.763151e-06
[1745,] 2.161335e-05 5.568075e-05 6.760937e-06
[1746,] 2.170943e-05 5.555608e-05 6.773323e-06
[1747,] 6.217521e-05 7.022947e-05 3.233990e-05
[1748,] 7.763246e-04 9.824118e-05 6.879160e-04
[1749,] 3.400050e-05 5.991152e-05 1.032317e-05
[1750,] 2.169806e-05 5.524712e-05 6.772280e-06
[1751,] 2.221788e-05 5.270484e-05 6.974185e-06
[1752,] 5.134063e-05 6.022546e-05 1.884821e-05
[1753,] 6.847721e-05 6.618687e-05 3.455001e-05
[1754,] 4.220956e-03 1.846141e-04 9.181730e-03
[1755,] 7.061646e-04 6.748063e-05 2.510243e-04
[1756,] 5.848522e-05 6.802596e-05 2.958478e-05
[1757,] 2.143196e-05 5.549681e-05 6.742473e-06
[1758,] 5.250051e-05 5.920762e-05 1.870788e-05
[1759,] 2.143196e-05 5.569025e-05 6.741241e-06
[1760,] 2.147220e-05 5.549681e-05 6.745746e-06
[1761,] 2.119012e-05 5.569725e-05 6.732502e-06
[1762,] 2.180009e-05 5.294617e-05 6.867997e-06
[1763,] 2.199352e-05 5.324244e-05 6.938611e-06
[1764,] 2.144355e-05 5.522990e-05 6.787508e-06
[1765,] 2.162390e-05 5.554935e-05 6.797221e-06
[1766,] 3.255954e-03 2.024410e-04 7.510912e-03
[1767,] 2.231936e-05 5.375731e-05 6.944083e-06
[1768,] 2.260545e-05 5.297106e-05 7.053634e-06
[1769,] 2.199657e-05 5.649549e-05 6.795882e-06
[1770,] 2.199657e-05 5.643005e-05 6.796855e-06
[1771,] 2.197170e-05 5.300671e-05 6.908832e-06
[1772,] 2.191454e-05 5.499872e-05 6.805647e-06
[1773,] 2.221590e-05 5.296903e-05 6.976512e-06
[1774,] 2.204417e-05 5.360941e-05 6.917459e-06
[1775,] 6.340386e-05 5.874477e-05 2.232777e-05
[1776,] 2.164957e-05 5.630837e-05 6.758366e-06
[1777,] 2.204417e-05 5.357154e-05 6.918943e-06
[1778,] 2.198504e-05 5.450331e-05 6.878892e-06
[1779,] 2.204417e-05 5.368268e-05 6.914663e-06
[1780,] 2.198504e-05 5.368268e-05 6.903421e-06
[1781,] 3.563328e-04 9.165072e-05 2.995118e-04
[1782,] 1.870545e-05 5.322984e-05 6.169543e-06
[1783,] 2.145455e-05 5.372195e-05 6.814781e-06
[1784,] 2.155954e-05 5.372195e-05 6.829296e-06
[1785,] 5.856116e-05 5.828862e-05 2.019273e-05
[1786,] 2.979803e-05 5.903360e-05 9.443246e-06
[1787,] 7.202471e-05 6.778827e-05 3.024347e-05
[1788,] 6.645276e-05 6.379290e-05 2.604693e-05
[1789,] 1.170826e-04 7.174499e-05 6.608602e-05
[1790,] 7.098709e-05 6.621691e-05 2.976154e-05
[1791,] 7.002663e-05 6.589178e-05 2.912885e-05
[1792,] 5.180588e-03 9.611066e-05 5.728088e-03
[1793,] 7.665316e-04 6.742411e-05 2.683366e-04
[1794,] 1.361356e-02 1.196778e-04 1.817639e-02
[1795,] 2.550531e-03 1.347567e-04 3.787225e-03
[1796,] 3.225801e-05 5.631956e-05 8.402680e-06
[1797,] 1.904308e-05 6.068052e-05 6.241085e-06
[1798,] 4.492406e-05 6.244363e-05 1.401998e-05
[1799,] 7.559261e-04 7.291558e-05 3.933966e-04
[1800,] 2.159636e-03 1.275413e-04 2.970998e-03
[1801,] 3.222127e-05 7.825780e-05 1.517981e-05
[1802,] 8.018956e-04 7.284314e-05 4.178704e-04
[1803,] 7.559261e-04 7.277051e-05 3.915020e-04
[1804,] 2.107491e-03 1.312998e-04 2.984781e-03
[1805,] 9.934219e-04 7.321039e-05 5.305942e-04
[1806,] 8.568245e-04 7.224568e-05 4.389084e-04
[1807,] 9.331519e-04 7.195426e-05 4.743031e-04
[1808,] 3.328614e-04 1.148093e-04 3.080616e-04
[1809,] 4.073303e-04 1.358578e-04 4.397985e-04
[1810,] 1.431985e-03 7.832846e-05 9.346875e-04
[1811,] 2.222397e-03 1.101712e-04 2.439439e-03
[1812,] 3.582316e-05 6.215629e-05 1.232200e-05
[1813,] 2.048323e-03 1.015825e-04 2.053321e-03
[1814,] 2.859829e-05 5.212631e-05 8.048128e-06
[1815,] 1.869951e-05 6.153161e-05 6.472052e-06
[1816,] 1.853581e-04 7.271738e-05 1.125341e-04
[1817,] 7.706295e-04 9.753572e-05 7.175075e-04
[1818,] 1.905565e-05 6.140221e-05 6.630280e-06
[1819,] 1.020026e-03 9.639221e-05 9.580654e-04
[1820,] 1.877474e-05 7.432948e-05 6.775402e-06
[1821,] 1.766803e-05 4.679858e-05 5.699862e-06
[1822,] 4.061208e-05 6.396890e-05 1.298673e-05
[1823,] 2.254791e-05 5.836371e-05 6.861359e-06
[1824,] 3.715602e-05 6.394957e-05 1.342630e-05
[1825,] 1.743487e-05 4.689403e-05 5.567547e-06
[1826,] 3.492449e-04 6.871661e-05 1.457293e-04
[1827,] 3.808288e-05 6.381473e-05 1.373432e-05
[1828,] 1.948107e-03 4.569027e-05 4.339013e-04
[1829,] 2.028432e-03 4.566649e-05 4.646715e-04
[1830,] 3.372429e-05 6.135011e-05 1.151270e-05
[1831,] 3.594977e-05 6.423214e-05 1.297567e-05
[1832,] 3.338836e-05 6.138236e-05 1.138958e-05
[1833,] 8.222429e-05 6.491072e-05 2.155101e-05
[1834,] 1.736557e-05 4.707336e-05 5.639251e-06
[1835,] 1.816875e-05 5.733970e-05 5.922185e-06
[1836,] 9.360343e-03 6.215994e-05 3.392606e-03
[1837,] 1.323496e-02 4.566649e-05 2.548970e-03
[1838,] 1.280448e-02 4.566649e-05 2.473435e-03
[1839,] 1.106585e-03 6.862810e-05 4.760808e-04
[1840,] 1.697870e-02 5.138146e-05 5.678513e-03
[1841,] 9.626527e-05 7.089908e-05 2.246022e-05
[1842,] 1.248456e-02 4.980600e-05 3.846814e-03
[1843,] 3.418232e-03 5.281838e-05 1.345633e-03
[1844,] 4.405196e-05 6.715530e-05 1.492565e-05
[1845,] 5.123531e-04 5.034838e-05 1.732272e-04
[1846,] 9.561910e-04 6.873511e-05 4.125923e-04
[1847,] 7.068743e-02 5.447716e-05 2.781312e-02
[1848,] 4.751711e-05 6.720273e-05 1.615777e-05
[1849,] 2.682116e-05 5.369469e-05 9.432904e-06
[1850,] 1.296604e-03 7.193686e-05 6.799028e-04
[1851,] 1.452250e-02 5.071379e-05 4.786425e-03
[1852,] 1.939373e-05 5.213237e-05 6.294019e-06
[1853,] 1.871023e-05 5.212848e-05 6.061665e-06
[1854,] 1.762940e-02 5.261855e-05 6.381908e-03
[1855,] 2.701906e-05 5.099368e-05 9.044416e-06
[1856,] 1.363945e-03 6.357810e-05 4.556295e-04
[1857,] 1.079975e-02 4.939728e-05 3.240180e-03
[1858,] 1.551007e-02 5.001559e-05 4.820506e-03
[1859,] 1.653318e-02 4.930122e-05 4.834254e-03
[1860,] 1.934080e-05 5.217666e-05 6.190904e-06
[1861,] 1.964059e-05 5.223218e-05 6.339387e-06
[1862,] 3.035083e-05 5.205009e-05 1.009650e-05
[1863,] 3.038083e-05 5.155062e-05 1.032520e-05
[1864,] 1.996416e-05 5.237562e-05 6.500315e-06
[1865,] 7.370577e-04 6.412385e-05 2.528824e-04
[1866,] 2.949444e-05 5.380747e-05 1.043751e-05
[1867,] 7.987599e-04 6.861245e-05 3.376494e-04
[1868,] 2.057469e-05 5.278624e-05 6.714319e-06
[1869,] 1.913485e-05 5.382302e-05 5.856518e-06
[1870,] 9.528277e-05 5.968323e-05 1.474758e-05
[1871,] 2.193033e-05 5.438546e-05 7.502411e-06
[1872,] 2.308068e-05 5.304914e-05 7.559521e-06
[1873,] 1.908276e-05 4.879689e-05 6.265821e-06
[1874,] 1.942694e-05 5.905117e-05 6.698784e-06
[1875,] 1.030629e-04 5.788973e-05 3.466211e-05
[1876,] 6.274039e-05 5.403115e-05 2.077116e-05
[1877,] 1.772170e-05 5.073163e-05 5.664176e-06
[1878,] 2.472202e-05 9.478292e-05 1.054540e-05
[1879,] 2.780954e-05 4.983672e-05 8.283755e-06
[1880,] 2.408117e-05 4.949657e-05 7.292249e-06
[1881,] 2.620310e-05 6.413766e-05 8.633331e-06
```
