## Supplementary material for "Characterization of shared and ancestry-specific signals driving complex traits using multi-ancestry fine-mapping": s1_data_1kg.pvar

```
##FILTER=<ID=PASS,Description="All filters passed">
##reference=ftp://ftp.1000genomes.ebi.ac.uk//vol1/ftp/technical/reference/phase2_reference_assembly_sequence/hs37d5.fa.gz
##contig=<ID=5,assembly=b37,length=180915260>
##ALT=<ID=CNV,Description="Copy Number Polymorphism">
##ALT=<ID=DEL,Description="Deletion">
##ALT=<ID=DUP,Description="Duplication">
##ALT=<ID=INS:ME:ALU,Description="Insertion of ALU element">
##ALT=<ID=INS:ME:LINE1,Description="Insertion of LINE1 element">
##ALT=<ID=INS:ME:SVA,Description="Insertion of SVA element">
##ALT=<ID=INS:MT,Description="Nuclear Mitochondrial Insertion">
##ALT=<ID=INV,Description="Inversion">
##ALT=<ID=CN0,Description="Copy number allele: 0 copies">
##ALT=<ID=CN1,Description="Copy number allele: 1 copy">
##ALT=<ID=CN2,Description="Copy number allele: 2 copies">
##ALT=<ID=CN3,Description="Copy number allele: 3 copies">
##ALT=<ID=CN4,Description="Copy number allele: 4 copies">
##ALT=<ID=CN5,Description="Copy number allele: 5 copies">
##ALT=<ID=CN6,Description="Copy number allele: 6 copies">
##ALT=<ID=CN7,Description="Copy number allele: 7 copies">
##ALT=<ID=CN8,Description="Copy number allele: 8 copies">
##ALT=<ID=CN9,Description="Copy number allele: 9 copies">
##ALT=<ID=CN10,Description="Copy number allele: 10 copies">
##ALT=<ID=CN11,Description="Copy number allele: 11 copies">
##ALT=<ID=CN12,Description="Copy number allele: 12 copies">
##ALT=<ID=CN13,Description="Copy number allele: 13 copies">
##ALT=<ID=CN14,Description="Copy number allele: 14 copies">
##ALT=<ID=CN15,Description="Copy number allele: 15 copies">
##ALT=<ID=CN16,Description="Copy number allele: 16 copies">
##ALT=<ID=CN17,Description="Copy number allele: 17 copies">
##ALT=<ID=CN18,Description="Copy number allele: 18 copies">
##ALT=<ID=CN19,Description="Copy number allele: 19 copies">
##ALT=<ID=CN20,Description="Copy number allele: 20 copies">
##ALT=<ID=CN21,Description="Copy number allele: 21 copies">
##ALT=<ID=CN22,Description="Copy number allele: 22 copies">
##ALT=<ID=CN23,Description="Copy number allele: 23 copies">
##ALT=<ID=CN24,Description="Copy number allele: 24 copies">
##ALT=<ID=CN25,Description="Copy number allele: 25 copies">
##ALT=<ID=CN26,Description="Copy number allele: 26 copies">
##ALT=<ID=CN27,Description="Copy number allele: 27 copies">
##ALT=<ID=CN28,Description="Copy number allele: 28 copies">
##ALT=<ID=CN29,Description="Copy number allele: 29 copies">
##ALT=<ID=CN30,Description="Copy number allele: 30 copies">
##ALT=<ID=CN31,Description="Copy number allele: 31 copies">
##ALT=<ID=CN32,Description="Copy number allele: 32 copies">
##ALT=<ID=CN33,Description="Copy number allele: 33 copies">
##ALT=<ID=CN34,Description="Copy number allele: 34 copies">
##ALT=<ID=CN35,Description="Copy number allele: 35 copies">
##ALT=<ID=CN36,Description="Copy number allele: 36 copies">
##ALT=<ID=CN37,Description="Copy number allele: 37 copies">
##ALT=<ID=CN38,Description="Copy number allele: 38 copies">
##ALT=<ID=CN39,Description="Copy number allele: 39 copies">
##ALT=<ID=CN40,Description="Copy number allele: 40 copies">
##ALT=<ID=CN41,Description="Copy number allele: 41 copies">
##ALT=<ID=CN42,Description="Copy number allele: 42 copies">
##ALT=<ID=CN43,Description="Copy number allele: 43 copies">
##ALT=<ID=CN44,Description="Copy number allele: 44 copies">
##ALT=<ID=CN45,Description="Copy number allele: 45 copies">
##ALT=<ID=CN46,Description="Copy number allele: 46 copies">
##ALT=<ID=CN47,Description="Copy number allele: 47 copies">
##ALT=<ID=CN48,Description="Copy number allele: 48 copies">
##ALT=<ID=CN49,Description="Copy number allele: 49 copies">
##ALT=<ID=CN50,Description="Copy number allele: 50 copies">
##ALT=<ID=CN51,Description="Copy number allele: 51 copies">
##ALT=<ID=CN52,Description="Copy number allele: 52 copies">
##ALT=<ID=CN53,Description="Copy number allele: 53 copies">
##ALT=<ID=CN54,Description="Copy number allele: 54 copies">
##ALT=<ID=CN55,Description="Copy number allele: 55 copies">
##ALT=<ID=CN56,Description="Copy number allele: 56 copies">
##ALT=<ID=CN57,Description="Copy number allele: 57 copies">
##ALT=<ID=CN58,Description="Copy number allele: 58 copies">
##ALT=<ID=CN59,Description="Copy number allele: 59 copies">
##ALT=<ID=CN60,Description="Copy number allele: 60 copies">
##ALT=<ID=CN61,Description="Copy number allele: 61 copies">
##ALT=<ID=CN62,Description="Copy number allele: 62 copies">
##ALT=<ID=CN63,Description="Copy number allele: 63 copies">
##ALT=<ID=CN64,Description="Copy number allele: 64 copies">
##ALT=<ID=CN65,Description="Copy number allele: 65 copies">
##ALT=<ID=CN66,Description="Copy number allele: 66 copies">
##ALT=<ID=CN67,Description="Copy number allele: 67 copies">
##ALT=<ID=CN68,Description="Copy number allele: 68 copies">
##ALT=<ID=CN69,Description="Copy number allele: 69 copies">
##ALT=<ID=CN70,Description="Copy number allele: 70 copies">
##ALT=<ID=CN71,Description="Copy number allele: 71 copies">
##ALT=<ID=CN72,Description="Copy number allele: 72 copies">
##ALT=<ID=CN73,Description="Copy number allele: 73 copies">
##ALT=<ID=CN74,Description="Copy number allele: 74 copies">
##ALT=<ID=CN75,Description="Copy number allele: 75 copies">
##ALT=<ID=CN76,Description="Copy number allele: 76 copies">
##ALT=<ID=CN77,Description="Copy number allele: 77 copies">
##ALT=<ID=CN78,Description="Copy number allele: 78 copies">
##ALT=<ID=CN79,Description="Copy number allele: 79 copies">
##ALT=<ID=CN80,Description="Copy number allele: 80 copies">
##ALT=<ID=CN81,Description="Copy number allele: 81 copies">
##ALT=<ID=CN82,Description="Copy number allele: 82 copies">
##ALT=<ID=CN83,Description="Copy number allele: 83 copies">
##ALT=<ID=CN84,Description="Copy number allele: 84 copies">
##ALT=<ID=CN85,Description="Copy number allele: 85 copies">
##ALT=<ID=CN86,Description="Copy number allele: 86 copies">
##ALT=<ID=CN87,Description="Copy number allele: 87 copies">
##ALT=<ID=CN88,Description="Copy number allele: 88 copies">
##ALT=<ID=CN89,Description="Copy number allele: 89 copies">
##ALT=<ID=CN90,Description="Copy number allele: 90 copies">
##ALT=<ID=CN91,Description="Copy number allele: 91 copies">
##ALT=<ID=CN92,Description="Copy number allele: 92 copies">
##ALT=<ID=CN93,Description="Copy number allele: 93 copies">
##ALT=<ID=CN94,Description="Copy number allele: 94 copies">
##ALT=<ID=CN95,Description="Copy number allele: 95 copies">
##ALT=<ID=CN96,Description="Copy number allele: 96 copies">
##ALT=<ID=CN97,Description="Copy number allele: 97 copies">
##ALT=<ID=CN98,Description="Copy number allele: 98 copies">
##ALT=<ID=CN99,Description="Copy number allele: 99 copies">
##ALT=<ID=CN100,Description="Copy number allele: 100 copies">
##ALT=<ID=CN101,Description="Copy number allele: 101 copies">
##ALT=<ID=CN102,Description="Copy number allele: 102 copies">
##ALT=<ID=CN103,Description="Copy number allele: 103 copies">
##ALT=<ID=CN104,Description="Copy number allele: 104 copies">
##ALT=<ID=CN105,Description="Copy number allele: 105 copies">
##ALT=<ID=CN106,Description="Copy number allele: 106 copies">
##ALT=<ID=CN107,Description="Copy number allele: 107 copies">
##ALT=<ID=CN108,Description="Copy number allele: 108 copies">
##ALT=<ID=CN109,Description="Copy number allele: 109 copies">
##ALT=<ID=CN110,Description="Copy number allele: 110 copies">
##ALT=<ID=CN111,Description="Copy number allele: 111 copies">
##ALT=<ID=CN112,Description="Copy number allele: 112 copies">
##ALT=<ID=CN113,Description="Copy number allele: 113 copies">
##ALT=<ID=CN114,Description="Copy number allele: 114 copies">
##ALT=<ID=CN115,Description="Copy number allele: 115 copies">
##ALT=<ID=CN116,Description="Copy number allele: 116 copies">
##ALT=<ID=CN117,Description="Copy number allele: 117 copies">
##ALT=<ID=CN118,Description="Copy number allele: 118 copies">
##ALT=<ID=CN119,Description="Copy number allele: 119 copies">
##ALT=<ID=CN120,Description="Copy number allele: 120 copies">
##ALT=<ID=CN121,Description="Copy number allele: 121 copies">
##ALT=<ID=CN122,Description="Copy number allele: 122 copies">
##ALT=<ID=CN123,Description="Copy number allele: 123 copies">
##ALT=<ID=CN124,Description="Copy number allele: 124 copies">
##INFO=<ID=CIEND,Number=2,Type=Integer,Description="Confidence interval around END for imprecise variants">
##INFO=<ID=CIPOS,Number=2,Type=Integer,Description="Confidence interval around POS for imprecise variants">
##INFO=<ID=CS,Number=1,Type=String,Description="Source call set.">
##INFO=<ID=END,Number=1,Type=Integer,Description="End coordinate of this variant">
##INFO=<ID=IMPRECISE,Number=0,Type=Flag,Description="Imprecise structural variation">
##INFO=<ID=MC,Number=.,Type=String,Description="Merged calls.">
##INFO=<ID=MEINFO,Number=4,Type=String,Description="Mobile element info of the form NAME,START,END<POLARITY; If there is only 5' OR 3' support for this call, will be NULL NULL for START and END">
##INFO=<ID=MEND,Number=1,Type=Integer,Description="Mitochondrial end coordinate of inserted sequence">
##INFO=<ID=MLEN,Number=1,Type=Integer,Description="Estimated length of mitochondrial insert">
##INFO=<ID=MSTART,Number=1,Type=Integer,Description="Mitochondrial start coordinate of inserted sequence">
##INFO=<ID=SVLEN,Number=.,Type=Integer,Description="SV length. It is only calculated for structural variation MEIs. For other types of SVs; one may calculate the SV length by INFO:END-START+1, or by finding the difference between lengthes of REF and ALT alleles">
##INFO=<ID=SVTYPE,Number=1,Type=String,Description="Type of structural variant">
##INFO=<ID=TSD,Number=1,Type=String,Description="Precise Target Site Duplication for bases, if unknown, value will be NULL">
##INFO=<ID=AC,Number=A,Type=Integer,Description="Total number of alternate alleles in called genotypes">
##INFO=<ID=AF,Number=A,Type=Float,Description="Estimated allele frequency in the range (0,1)">
##INFO=<ID=NS,Number=1,Type=Integer,Description="Number of samples with data">
##INFO=<ID=AN,Number=1,Type=Integer,Description="Total number of alleles in called genotypes">
##INFO=<ID=EAS_AF,Number=A,Type=Float,Description="Allele frequency in the EAS populations calculated from AC and AN, in the range (0,1)">
##INFO=<ID=EUR_AF,Number=A,Type=Float,Description="Allele frequency in the EUR populations calculated from AC and AN, in the range (0,1)">
##INFO=<ID=AFR_AF,Number=A,Type=Float,Description="Allele frequency in the AFR populations calculated from AC and AN, in the range (0,1)">
##INFO=<ID=AMR_AF,Number=A,Type=Float,Description="Allele frequency in the AMR populations calculated from AC and AN, in the range (0,1)">
##INFO=<ID=SAS_AF,Number=A,Type=Float,Description="Allele frequency in the SAS populations calculated from AC and AN, in the range (0,1)">
##INFO=<ID=DP,Number=1,Type=Integer,Description="Total read depth; only low coverage data were counted towards the DP, exome data were not used">
##INFO=<ID=AA,Number=1,Type=String,Description="Ancestral Allele. Format: AA|REF|ALT|IndelType. AA: Ancestral allele, REF:Reference Allele, ALT:Alternate Allele, IndelType:Type of Indel (REF, ALT and IndelType are only defined for indels)">
##INFO=<ID=VT,Number=.,Type=String,Description="indicates what type of variant the line represents">
##INFO=<ID=EX_TARGET,Number=0,Type=Flag,Description="indicates whether a variant is within the exon pull down target boundaries">
##INFO=<ID=MULTI_ALLELIC,Number=0,Type=Flag,Description="indicates whether a site is multi-allelic">
#CHROM	POS	ID	REF	ALT	QUAL	FILTER	INFO
5	106266421	rs10051122	T	C	100	PASS	AC=489;AF=0.0976438;AN=5008;NS=2504;DP=10430;EAS_AF=0;AMR_AF=0.062;AFR_AF=0.1687;EUR_AF=0.1243;SAS_AF=0.1002;AA=T|||;VT=SNP
5	106266514	rs10079531	A	T	100	PASS	AC=2535;AF=0.50619;AN=5008;NS=2504;DP=10948;EAS_AF=0.5645;AMR_AF=0.4424;AFR_AF=0.4675;EUR_AF=0.497;SAS_AF=0.5532;AA=A|||;VT=SNP
5	106266845	rs75878469	A	G	100	PASS	AC=37;AF=0.00738818;AN=5008;NS=2504;DP=12780;EAS_AF=0;AMR_AF=0.0043;AFR_AF=0;EUR_AF=0.0278;SAS_AF=0.0061;AA=A|||;VT=SNP
5	106268585	rs2454900	A	G	100	PASS	AC=4406;AF=0.879792;AN=5008;NS=2504;DP=16616;EAS_AF=0.871;AMR_AF=0.8429;AFR_AF=0.941;EUR_AF=0.831;SAS_AF=0.8824;AA=G|||;VT=SNP
5	106269394	rs145276790	A	G	100	PASS	AC=28;AF=0.00559105;AN=5008;NS=2504;DP=18838;EAS_AF=0;AMR_AF=0.0101;AFR_AF=0.0023;EUR_AF=0.0179;SAS_AF=0;AA=A|||;VT=SNP
5	106269629	rs12515340	A	G	100	PASS	AC=4405;AF=0.879593;AN=5008;NS=2504;DP=19374;EAS_AF=0.87;AMR_AF=0.8429;AFR_AF=0.941;EUR_AF=0.831;SAS_AF=0.8824;AA=G|||;VT=SNP
5	106270780	rs4957677	T	A	100	PASS	AC=4403;AF=0.879193;AN=5008;NS=2504;DP=18896;EAS_AF=0.8681;AMR_AF=0.8429;AFR_AF=0.941;EUR_AF=0.831;SAS_AF=0.8824;AA=A|||;VT=SNP
5	106271054	rs7721387	C	G	100	PASS	AC=2317;AF=0.46266;AN=5008;NS=2504;DP=15679;EAS_AF=0.5734;AMR_AF=0.5043;AFR_AF=0.298;EUR_AF=0.4891;SAS_AF=0.5143;AA=C|||;VT=SNP
5	106271058	rs35839212	G	T	100	PASS	AC=1111;AF=0.221845;AN=5008;NS=2504;DP=15703;EAS_AF=0.4633;AMR_AF=0.3184;AFR_AF=0.0363;EUR_AF=0.1998;SAS_AF=0.1779;AA=G|||;VT=SNP
5	106271223	rs7703472	A	G	100	PASS	AC=498;AF=0.0994409;AN=5008;NS=2504;DP=16963;EAS_AF=0;AMR_AF=0.062;AFR_AF=0.1702;EUR_AF=0.1262;SAS_AF=0.1053;AA=A|||;VT=SNP
5	106272371	rs13182714	A	G	100	PASS	AC=2350;AF=0.469249;AN=5008;NS=2504;DP=20091;EAS_AF=0.5794;AMR_AF=0.5072;AFR_AF=0.3147;EUR_AF=0.492;SAS_AF=0.5143;AA=A|||;VT=SNP
5	106272820	rs10039569	A	T	100	PASS	AC=3754;AF=0.749601;AN=5008;NS=2504;DP=15841;EAS_AF=0.8641;AMR_AF=0.7939;AFR_AF=0.5144;EUR_AF=0.7932;SAS_AF=0.8732;AA=A|||;VT=SNP
5	106274495	rs180902938	C	T	100	PASS	AC=31;AF=0.0061901;AN=5008;NS=2504;DP=18338;EAS_AF=0;AMR_AF=0.0086;AFR_AF=0;EUR_AF=0.0229;SAS_AF=0.002;AA=C|||;VT=SNP
5	106276168	rs75463546	T	C	100	PASS	AC=36;AF=0.0071885;AN=5008;NS=2504;DP=19497;EAS_AF=0;AMR_AF=0.0043;AFR_AF=0;EUR_AF=0.0268;SAS_AF=0.0061;AA=T|||;VT=SNP
5	106276471	rs28700143	C	T	100	PASS	AC=26;AF=0.00519169;AN=5008;NS=2504;DP=20239;EAS_AF=0;AMR_AF=0.0086;AFR_AF=0;EUR_AF=0.0099;SAS_AF=0.0102;AA=C|||;VT=SNP
5	106276532	rs6880898	C	T	100	PASS	AC=2312;AF=0.461661;AN=5008;NS=2504;DP=19162;EAS_AF=0.5744;AMR_AF=0.5058;AFR_AF=0.2965;EUR_AF=0.4881;SAS_AF=0.5102;AA=C|||;VT=SNP
5	106277649	rs10053964	C	A	100	PASS	AC=3767;AF=0.752196;AN=5008;NS=2504;DP=19419;EAS_AF=0.8631;AMR_AF=0.7997;AFR_AF=0.5257;EUR_AF=0.7913;SAS_AF=0.8701;AA=C|||;VT=SNP
5	106278172	rs17159338	T	C	100	PASS	AC=279;AF=0.0557109;AN=5008;NS=2504;DP=14040;EAS_AF=0.005;AMR_AF=0.0144;AFR_AF=0.1649;EUR_AF=0.0358;SAS_AF=0.0102;AA=T|||;VT=SNP
5	106278362	rs111947193	A	G	100	PASS	AC=36;AF=0.0071885;AN=5008;NS=2504;DP=14831;EAS_AF=0;AMR_AF=0.0043;AFR_AF=0;EUR_AF=0.0268;SAS_AF=0.0061;AA=A|||;VT=SNP
5	106278484	rs4571459	T	A	100	PASS	AC=3895;AF=0.777756;AN=5008;NS=2504;DP=16341;EAS_AF=0.8631;AMR_AF=0.8098;AFR_AF=0.615;EUR_AF=0.7942;SAS_AF=0.8701;AA=T|||;VT=SNP
5	106279250	rs72784358	G	C	100	PASS	AC=35;AF=0.00698882;AN=5008;NS=2504;DP=17342;EAS_AF=0;AMR_AF=0.0043;AFR_AF=0.0008;EUR_AF=0.0139;SAS_AF=0.0174;AA=G|||;VT=SNP
5	106279507	rs17159339	C	T	100	PASS	AC=54;AF=0.0107827;AN=5008;NS=2504;DP=18422;EAS_AF=0;AMR_AF=0.0173;AFR_AF=0.0023;EUR_AF=0.0278;SAS_AF=0.0112;AA=C|||;VT=SNP
5	106280037	rs2055386	A	G	100	PASS	AC=277;AF=0.0553115;AN=5008;NS=2504;DP=13541;EAS_AF=0.005;AMR_AF=0.0144;AFR_AF=0.1634;EUR_AF=0.0358;SAS_AF=0.0102;AA=A|||;VT=SNP
5	106280515	rs6884030	A	G	100	PASS	AC=4440;AF=0.886581;AN=5008;NS=2504;DP=12806;EAS_AF=0.872;AMR_AF=0.8444;AFR_AF=0.9622;EUR_AF=0.835;SAS_AF=0.8824;AA=G|||;VT=SNP
5	106281106	rs17159340	C	T	100	PASS	AC=242;AF=0.0483227;AN=5008;NS=2504;DP=16331;EAS_AF=0.001;AMR_AF=0.0576;AFR_AF=0.0908;EUR_AF=0.0577;SAS_AF=0.0235;AA=T|||;VT=SNP
5	106281107	rs147064244	G	A	100	PASS	AC=26;AF=0.00519169;AN=5008;NS=2504;DP=16358;EAS_AF=0;AMR_AF=0.0029;AFR_AF=0.0068;EUR_AF=0.0129;SAS_AF=0.002;AA=G|||;VT=SNP
5	106282966	rs1039327	C	G	100	PASS	AC=1854;AF=0.370208;AN=5008;NS=2504;DP=16176;EAS_AF=0.3938;AMR_AF=0.3386;AFR_AF=0.2095;EUR_AF=0.3946;SAS_AF=0.5603;AA=C|||;VT=SNP
5	106284446	rs115867733	C	T	100	PASS	AC=41;AF=0.0081869;AN=5008;NS=2504;DP=13510;EAS_AF=0;AMR_AF=0.0202;AFR_AF=0.0015;EUR_AF=0.0179;SAS_AF=0.0072;AA=C|||;VT=SNP
5	106284527	rs1909738	T	C	100	PASS	AC=4412;AF=0.88099;AN=5008;NS=2504;DP=12444;EAS_AF=0.872;AMR_AF=0.8458;AFR_AF=0.941;EUR_AF=0.836;SAS_AF=0.8804;AA=C|||;VT=SNP
5	106284768	rs62378328	A	C	100	PASS	AC=110;AF=0.0219649;AN=5008;NS=2504;DP=12041;EAS_AF=0.003;AMR_AF=0.0346;AFR_AF=0.0469;EUR_AF=0.0139;SAS_AF=0.0072;AA=A|||;VT=SNP
5	106286004	rs116676122	T	C	100	PASS	AC=38;AF=0.00758786;AN=5008;NS=2504;DP=13622;EAS_AF=0;AMR_AF=0.0043;AFR_AF=0;EUR_AF=0.0268;SAS_AF=0.0082;AA=T|||;VT=SNP
5	106286491	rs10065925	G	A	100	PASS	AC=1404;AF=0.280351;AN=5008;NS=2504;DP=11855;EAS_AF=0.2827;AMR_AF=0.2896;AFR_AF=0.2035;EUR_AF=0.3012;SAS_AF=0.3538;AA=g|||;VT=SNP
5	106286493	rs10051333	C	T	100	PASS	AC=1405;AF=0.280551;AN=5008;NS=2504;DP=11890;EAS_AF=0.2827;AMR_AF=0.2896;AFR_AF=0.2035;EUR_AF=0.3002;SAS_AF=0.3558;AA=C|||;VT=SNP
5	106287078	rs72784360	G	A	100	PASS	AC=27;AF=0.00539137;AN=5008;NS=2504;DP=13545;EAS_AF=0;AMR_AF=0.0029;AFR_AF=0.0023;EUR_AF=0.0189;SAS_AF=0.0031;AA=G|||;VT=SNP
5	106287409	rs4449519	C	A	100	PASS	AC=3768;AF=0.752396;AN=5008;NS=2504;DP=14640;EAS_AF=0.8601;AMR_AF=0.8026;AFR_AF=0.5272;EUR_AF=0.7913;SAS_AF=0.8701;AA=C|||;VT=SNP
5	106287796	rs76921385	C	T	100	PASS	AC=32;AF=0.00638978;AN=5008;NS=2504;DP=18033;EAS_AF=0;AMR_AF=0.0086;AFR_AF=0.0023;EUR_AF=0.0179;SAS_AF=0.0051;AA=T|||;VT=SNP
5	106288293	rs6875341	T	C	100	PASS	AC=4411;AF=0.880791;AN=5008;NS=2504;DP=14901;EAS_AF=0.872;AMR_AF=0.8458;AFR_AF=0.941;EUR_AF=0.835;SAS_AF=0.8804;AA=C|||;VT=SNP
5	106288380	rs6871097	A	G	100	PASS	AC=4410;AF=0.880591;AN=5008;NS=2504;DP=14834;EAS_AF=0.871;AMR_AF=0.8458;AFR_AF=0.941;EUR_AF=0.835;SAS_AF=0.8804;AA=G|||;VT=SNP
5	106288855	rs140528561	T	G	100	PASS	AC=14;AF=0.00279553;AN=5008;NS=2504;DP=17034;EAS_AF=0;AMR_AF=0.0029;AFR_AF=0.0008;EUR_AF=0.008;SAS_AF=0.0031;AA=T|||;VT=SNP
5	106288871	rs72784362	T	C	100	PASS	AC=1139;AF=0.227436;AN=5008;NS=2504;DP=16877;EAS_AF=0.2609;AMR_AF=0.281;AFR_AF=0.0424;EUR_AF=0.3022;SAS_AF=0.3282;AA=T|||;VT=SNP
5	106288897	rs72784364	G	A	100	PASS	AC=1138;AF=0.227236;AN=5008;NS=2504;DP=16856;EAS_AF=0.2609;AMR_AF=0.281;AFR_AF=0.0424;EUR_AF=0.3022;SAS_AF=0.3272;AA=G|||;VT=SNP
5	106289491	rs6877073	A	C	100	PASS	AC=4411;AF=0.880791;AN=5008;NS=2504;DP=15939;EAS_AF=0.872;AMR_AF=0.8458;AFR_AF=0.941;EUR_AF=0.835;SAS_AF=0.8804;AA=C|||;VT=SNP
5	106289629	rs6877258	A	G	100	PASS	AC=4410;AF=0.880591;AN=5008;NS=2504;DP=16176;EAS_AF=0.872;AMR_AF=0.8458;AFR_AF=0.941;EUR_AF=0.834;SAS_AF=0.8804;AA=G|||;VT=SNP
5	106289737	rs76253736	A	G	100	PASS	AC=38;AF=0.00758786;AN=5008;NS=2504;DP=17532;EAS_AF=0;AMR_AF=0.0043;AFR_AF=0;EUR_AF=0.0268;SAS_AF=0.0082;AA=A|||;VT=SNP
5	106289817	rs74944976	A	G	100	PASS	AC=38;AF=0.00758786;AN=5008;NS=2504;DP=16578;EAS_AF=0;AMR_AF=0.0043;AFR_AF=0;EUR_AF=0.0268;SAS_AF=0.0082;AA=A|||;VT=SNP
5	106292306	rs6893945	A	C	100	PASS	AC=4407;AF=0.879992;AN=5008;NS=2504;DP=18600;EAS_AF=0.87;AMR_AF=0.8458;AFR_AF=0.9402;EUR_AF=0.834;SAS_AF=0.8804;AA=C|||;VT=SNP
5	106292455	rs72784366	C	T	100	PASS	AC=1124;AF=0.224441;AN=5008;NS=2504;DP=15760;EAS_AF=0.2599;AMR_AF=0.281;AFR_AF=0.0378;EUR_AF=0.3022;SAS_AF=0.32;AA=C|||;VT=SNP
5	106292697	rs79019854	C	T	100	PASS	AC=38;AF=0.00758786;AN=5008;NS=2504;DP=17108;EAS_AF=0;AMR_AF=0.0043;AFR_AF=0;EUR_AF=0.0268;SAS_AF=0.0082;AA=C|||;VT=SNP
5	106293263	rs4957524	G	A	100	PASS	AC=4388;AF=0.876198;AN=5008;NS=2504;DP=18127;EAS_AF=0.869;AMR_AF=0.8429;AFR_AF=0.9402;EUR_AF=0.829;SAS_AF=0.8691;AA=A|||;VT=SNP
5	106294074	rs76613535	T	C	100	PASS	AC=39;AF=0.00778754;AN=5008;NS=2504;DP=15036;EAS_AF=0;AMR_AF=0.0043;AFR_AF=0;EUR_AF=0.0298;SAS_AF=0.0061;AA=T|||;VT=SNP
5	106294165	rs75407621	T	G	100	PASS	AC=36;AF=0.0071885;AN=5008;NS=2504;DP=14409;EAS_AF=0;AMR_AF=0.0043;AFR_AF=0;EUR_AF=0.0268;SAS_AF=0.0061;AA=T|||;VT=SNP
5	106295225	rs141232129	C	T	100	PASS	AC=26;AF=0.00519169;AN=5008;NS=2504;DP=19566;EAS_AF=0.001;AMR_AF=0.0072;AFR_AF=0.0008;EUR_AF=0.0129;SAS_AF=0.0061;AA=C|||;VT=SNP
5	106296179	rs4632787	T	G	100	PASS	AC=3574;AF=0.713658;AN=5008;NS=2504;DP=13706;EAS_AF=0.88;AMR_AF=0.7795;AFR_AF=0.4607;EUR_AF=0.7396;SAS_AF=0.8108;AA=T|||;VT=SNP
5	106296441	rs72784368	A	G	100	PASS	AC=1151;AF=0.229832;AN=5008;NS=2504;DP=15659;EAS_AF=0.2718;AMR_AF=0.281;AFR_AF=0.0424;EUR_AF=0.3042;SAS_AF=0.3272;AA=A|||;VT=SNP
5	106296449	rs11742639	C	G	100	PASS	AC=1383;AF=0.276158;AN=5008;NS=2504;DP=15703;EAS_AF=0.2956;AMR_AF=0.2853;AFR_AF=0.1717;EUR_AF=0.3042;SAS_AF=0.362;AA=C|||;VT=SNP
5	106296573	rs6866081	C	T	100	PASS	AC=4016;AF=0.801917;AN=5008;NS=2504;DP=16363;EAS_AF=0.8829;AMR_AF=0.8112;AFR_AF=0.7579;EUR_AF=0.7753;SAS_AF=0.7986;AA=T|||;VT=SNP
5	106296780	rs76926130	T	C	100	PASS	AC=38;AF=0.00758786;AN=5008;NS=2504;DP=19441;EAS_AF=0;AMR_AF=0.0043;AFR_AF=0;EUR_AF=0.0268;SAS_AF=0.0082;AA=T|||;VT=SNP
5	106297497	rs144379382	T	A	100	PASS	AC=19;AF=0.00379393;AN=5008;NS=2504;DP=15535;EAS_AF=0;AMR_AF=0.0043;AFR_AF=0.0008;EUR_AF=0.0129;SAS_AF=0.002;AA=T|||;VT=SNP
5	106297842	rs6893146	A	G	100	PASS	AC=3845;AF=0.767772;AN=5008;NS=2504;DP=19794;EAS_AF=0.88;AMR_AF=0.7983;AFR_AF=0.6452;EUR_AF=0.7694;SAS_AF=0.7945;AA=G|||;VT=SNP
5	106297935	rs112288521	A	T	100	PASS	AC=38;AF=0.00758786;AN=5008;NS=2504;DP=19271;EAS_AF=0;AMR_AF=0.0043;AFR_AF=0;EUR_AF=0.0268;SAS_AF=0.0082;AA=A|||;VT=SNP
5	106298666	rs80041304	G	A	100	PASS	AC=38;AF=0.00758786;AN=5008;NS=2504;DP=21177;EAS_AF=0;AMR_AF=0.0043;AFR_AF=0;EUR_AF=0.0268;SAS_AF=0.0082;AA=G|||;VT=SNP
5	106298870	rs72784370	C	T	100	PASS	AC=1139;AF=0.227436;AN=5008;NS=2504;DP=19412;EAS_AF=0.2728;AMR_AF=0.2795;AFR_AF=0.0431;EUR_AF=0.2972;SAS_AF=0.3211;AA=C|||;VT=SNP
5	106299057	rs72784372	G	A	100	PASS	AC=28;AF=0.00559105;AN=5008;NS=2504;DP=17847;EAS_AF=0.001;AMR_AF=0.0029;AFR_AF=0.0023;EUR_AF=0.0189;SAS_AF=0.0031;AA=G|||;VT=SNP
5	106299280	rs7443308	A	G	100	PASS	AC=3848;AF=0.768371;AN=5008;NS=2504;DP=18005;EAS_AF=0.88;AMR_AF=0.7983;AFR_AF=0.6467;EUR_AF=0.7694;SAS_AF=0.7955;AA=G|||;VT=SNP
5	106299385	rs72784373	T	C	100	PASS	AC=1141;AF=0.227835;AN=5008;NS=2504;DP=17316;EAS_AF=0.2728;AMR_AF=0.2795;AFR_AF=0.0416;EUR_AF=0.2972;SAS_AF=0.3252;AA=T|||;VT=SNP
5	106299655	rs73777181	C	T	100	PASS	AC=127;AF=0.0253594;AN=5008;NS=2504;DP=19303;EAS_AF=0.006;AMR_AF=0.0086;AFR_AF=0.053;EUR_AF=0.0348;SAS_AF=0.0102;AA=C|||;VT=SNP
5	106299912	rs10052471	G	A	100	PASS	AC=3846;AF=0.767971;AN=5008;NS=2504;DP=18450;EAS_AF=0.879;AMR_AF=0.7983;AFR_AF=0.646;EUR_AF=0.7694;SAS_AF=0.7955;AA=A|||;VT=SNP
5	106299953	rs78088967	G	A	100	PASS	AC=517;AF=0.103235;AN=5008;NS=2504;DP=18231;EAS_AF=0.1091;AMR_AF=0.0692;AFR_AF=0.0151;EUR_AF=0.1223;SAS_AF=0.2209;AA=G|||;VT=SNP
5	106300403	rs10479391	A	T	100	PASS	AC=3847;AF=0.768171;AN=5008;NS=2504;DP=18880;EAS_AF=0.88;AMR_AF=0.7983;AFR_AF=0.646;EUR_AF=0.7694;SAS_AF=0.7955;AA=T|||;VT=SNP
5	106301352	rs113507390	G	A	100	PASS	AC=36;AF=0.0071885;AN=5008;NS=2504;DP=16933;EAS_AF=0;AMR_AF=0.0043;AFR_AF=0;EUR_AF=0.0268;SAS_AF=0.0061;AA=G|||;VT=SNP
5	106301500	rs12653426	G	A	100	PASS	AC=3848;AF=0.768371;AN=5008;NS=2504;DP=20462;EAS_AF=0.881;AMR_AF=0.7983;AFR_AF=0.646;EUR_AF=0.7694;SAS_AF=0.7955;AA=A|||;VT=SNP
5	106301509	rs72784375	G	C	100	PASS	AC=1141;AF=0.227835;AN=5008;NS=2504;DP=20031;EAS_AF=0.2738;AMR_AF=0.2795;AFR_AF=0.0416;EUR_AF=0.2972;SAS_AF=0.3241;AA=G|||;VT=SNP
5	106301819	rs147856157	T	C	100	PASS	AC=19;AF=0.00379393;AN=5008;NS=2504;DP=18186;EAS_AF=0;AMR_AF=0.0029;AFR_AF=0.0008;EUR_AF=0.0119;SAS_AF=0.0041;AA=T|||;VT=SNP
5	106302109	rs59078580	G	A	100	PASS	AC=113;AF=0.0225639;AN=5008;NS=2504;DP=18824;EAS_AF=0.006;AMR_AF=0.0086;AFR_AF=0.0431;EUR_AF=0.0348;SAS_AF=0.0092;AA=G|||;VT=SNP
5	106302280	rs6880364	A	T	100	PASS	AC=3849;AF=0.76857;AN=5008;NS=2504;DP=20508;EAS_AF=0.881;AMR_AF=0.7983;AFR_AF=0.646;EUR_AF=0.7694;SAS_AF=0.7965;AA=T|||;VT=SNP
5	106302898	rs115838338	G	T	100	PASS	AC=40;AF=0.00798722;AN=5008;NS=2504;DP=19919;EAS_AF=0.001;AMR_AF=0.0101;AFR_AF=0;EUR_AF=0.0258;SAS_AF=0.0061;AA=G|||;VT=SNP
5	106303298	rs59531819	C	T	100	PASS	AC=1211;AF=0.241813;AN=5008;NS=2504;DP=19651;EAS_AF=0.2788;AMR_AF=0.2853;AFR_AF=0.087;EUR_AF=0.2972;SAS_AF=0.3252;AA=T|||;VT=SNP
5	106303450	rs35836526	T	C	100	PASS	AC=104;AF=0.0207668;AN=5008;NS=2504;DP=19919;EAS_AF=0;AMR_AF=0.0245;AFR_AF=0.0053;EUR_AF=0.0626;SAS_AF=0.0174;AA=T|||;VT=SNP
5	106303607	rs4957679	A	C	100	PASS	AC=3803;AF=0.759385;AN=5008;NS=2504;DP=19143;EAS_AF=0.8819;AMR_AF=0.7954;AFR_AF=0.615;EUR_AF=0.7664;SAS_AF=0.7955;AA=C|||;VT=SNP
5	106304485	rs73777182	A	G	100	PASS	AC=156;AF=0.0311502;AN=5008;NS=2504;DP=20424;EAS_AF=0.006;AMR_AF=0.0101;AFR_AF=0.0741;EUR_AF=0.0358;SAS_AF=0.0092;AA=A|||;VT=SNP
5	106305558	rs139455488	A	G	100	PASS	AC=26;AF=0.00519169;AN=5008;NS=2504;DP=19229;EAS_AF=0;AMR_AF=0.0072;AFR_AF=0.0008;EUR_AF=0.0169;SAS_AF=0.0031;AA=A|||;VT=SNP
5	106305921	rs9986310	A	G	100	PASS	AC=2530;AF=0.505192;AN=5008;NS=2504;DP=13924;EAS_AF=0.5992;AMR_AF=0.5288;AFR_AF=0.4811;EUR_AF=0.4652;SAS_AF=0.4652;AA=A|||;VT=SNP
5	106306734	rs13353927	T	C	100	PASS	AC=447;AF=0.0892572;AN=5008;NS=2504;DP=15478;EAS_AF=0;AMR_AF=0.0562;AFR_AF=0.1906;EUR_AF=0.0805;SAS_AF=0.0767;AA=T|||;VT=SNP
5	106307097	rs11738160	A	G	100	PASS	AC=1121;AF=0.223842;AN=5008;NS=2504;DP=15638;EAS_AF=0.2768;AMR_AF=0.2579;AFR_AF=0.0492;EUR_AF=0.2793;SAS_AF=0.3241;AA=A|||;VT=SNP
5	106307386	rs61546403	T	C	100	PASS	AC=1110;AF=0.221645;AN=5008;NS=2504;DP=13675;EAS_AF=0.2768;AMR_AF=0.2579;AFR_AF=0.0408;EUR_AF=0.2793;SAS_AF=0.3241;AA=T|||;VT=SNP
5	106307559	rs7737321	C	T	100	PASS	AC=2343;AF=0.467851;AN=5008;NS=2504;DP=12307;EAS_AF=0.5952;AMR_AF=0.5159;AFR_AF=0.3517;EUR_AF=0.4622;SAS_AF=0.4652;AA=C|||;VT=SNP
5	106308008	rs4382150	G	A	100	PASS	AC=3818;AF=0.76238;AN=5008;NS=2504;DP=11602;EAS_AF=0.881;AMR_AF=0.7997;AFR_AF=0.615;EUR_AF=0.7773;SAS_AF=0.7975;AA=A|||;VT=SNP
5	106308561	rs62378354	T	G	100	PASS	AC=131;AF=0.0261581;AN=5008;NS=2504;DP=20325;EAS_AF=0.003;AMR_AF=0.0375;AFR_AF=0.0605;EUR_AF=0.0149;SAS_AF=0.0072;AA=T|||;VT=SNP
5	106309238	rs12054932	G	A	100	PASS	AC=3819;AF=0.76258;AN=5008;NS=2504;DP=17888;EAS_AF=0.881;AMR_AF=0.7997;AFR_AF=0.615;EUR_AF=0.7783;SAS_AF=0.7975;AA=A|||;VT=SNP
5	106309616	rs78445518	T	C	100	PASS	AC=40;AF=0.00798722;AN=5008;NS=2504;DP=18721;EAS_AF=0.001;AMR_AF=0.0101;AFR_AF=0;EUR_AF=0.0258;SAS_AF=0.0061;AA=T|||;VT=SNP
5	106309714	rs115225579	T	A	100	PASS	AC=55;AF=0.0109824;AN=5008;NS=2504;DP=17421;EAS_AF=0;AMR_AF=0.0202;AFR_AF=0.0008;EUR_AF=0.0368;SAS_AF=0.0031;AA=T|||;VT=SNP
5	106310230	rs13187634	G	T	100	PASS	AC=2313;AF=0.461861;AN=5008;NS=2504;DP=22773;EAS_AF=0.5972;AMR_AF=0.4957;AFR_AF=0.3563;EUR_AF=0.4423;SAS_AF=0.4611;AA=T|||;VT=SNP
5	106311013	rs4351137	C	T	100	PASS	AC=3760;AF=0.750799;AN=5008;NS=2504;DP=16965;EAS_AF=0.8819;AMR_AF=0.7968;AFR_AF=0.5719;EUR_AF=0.7773;SAS_AF=0.7975;AA=T|||;VT=SNP
5	106311039	rs4357022	T	G	100	PASS	AC=2605;AF=0.520168;AN=5008;NS=2504;DP=16826;EAS_AF=0.6071;AMR_AF=0.5173;AFR_AF=0.5219;EUR_AF=0.4791;SAS_AF=0.4724;AA=G|||;VT=SNP
5	106311248	rs4245987	T	G	100	PASS	AC=1155;AF=0.230631;AN=5008;NS=2504;DP=19048;EAS_AF=0.2748;AMR_AF=0.2795;AFR_AF=0.0499;EUR_AF=0.2982;SAS_AF=0.3252;AA=T|||;VT=SNP
5	106311753	rs72784386	G	T	100	PASS	AC=1259;AF=0.251398;AN=5008;NS=2504;DP=18117;EAS_AF=0.2748;AMR_AF=0.2824;AFR_AF=0.1263;EUR_AF=0.2992;SAS_AF=0.3252;AA=G|||;VT=SNP
5	106311876	rs62378355	A	G	100	PASS	AC=1724;AF=0.344249;AN=5008;NS=2504;DP=16910;EAS_AF=0.5764;AMR_AF=0.4236;AFR_AF=0.0537;EUR_AF=0.3837;SAS_AF=0.4008;AA=A|||;VT=SNP
5	106312050	rs113281150	T	C	100	PASS	AC=38;AF=0.00758786;AN=5008;NS=2504;DP=18353;EAS_AF=0;AMR_AF=0.0043;AFR_AF=0;EUR_AF=0.0268;SAS_AF=0.0082;AA=T|||;VT=SNP
5	106312172	rs4957680	C	G	100	PASS	AC=1265;AF=0.252596;AN=5008;NS=2504;DP=19527;EAS_AF=0.2778;AMR_AF=0.2839;AFR_AF=0.1278;EUR_AF=0.2992;SAS_AF=0.3252;AA=G|||;VT=SNP
5	106312949	rs116836579	C	G	100	PASS	AC=38;AF=0.00758786;AN=5008;NS=2504;DP=16422;EAS_AF=0;AMR_AF=0.0043;AFR_AF=0;EUR_AF=0.0268;SAS_AF=0.0082;AA=C|||;VT=SNP
5	106313173	rs111397365	A	G	100	PASS	AC=38;AF=0.00758786;AN=5008;NS=2504;DP=16685;EAS_AF=0;AMR_AF=0.0043;AFR_AF=0;EUR_AF=0.0268;SAS_AF=0.0082;AA=A|||;VT=SNP
5	106313599	rs4262090	G	A	100	PASS	AC=3816;AF=0.761981;AN=5008;NS=2504;DP=15861;EAS_AF=0.8819;AMR_AF=0.7983;AFR_AF=0.6142;EUR_AF=0.7763;SAS_AF=0.7975;AA=A|||;VT=SNP
5	106314772	rs144466441	C	G	100	PASS	AC=179;AF=0.0357428;AN=5008;NS=2504;DP=16166;EAS_AF=0;AMR_AF=0.0476;AFR_AF=0.0492;EUR_AF=0.0577;SAS_AF=0.0235;AA=C|||;VT=SNP
5	106314864	rs147833697	A	C	100	PASS	AC=1301;AF=0.259784;AN=5008;NS=2504;DP=15862;EAS_AF=0.2817;AMR_AF=0.2853;AFR_AF=0.143;EUR_AF=0.3062;SAS_AF=0.3292;AA=A|||;VT=SNP
5	106315047	rs142991965	G	A	100	PASS	AC=38;AF=0.00758786;AN=5008;NS=2504;DP=14753;EAS_AF=0;AMR_AF=0.0043;AFR_AF=0;EUR_AF=0.0268;SAS_AF=0.0082;AA=g|||;VT=SNP
5	106315192	rs11740696	A	G	100	PASS	AC=1326;AF=0.264776;AN=5008;NS=2504;DP=12489;EAS_AF=0.2827;AMR_AF=0.2911;AFR_AF=0.1278;EUR_AF=0.336;SAS_AF=0.3395;AA=-|||;VT=SNP
5	106315695	rs13173576	T	G	100	PASS	AC=2410;AF=0.48123;AN=5008;NS=2504;DP=17225;EAS_AF=0.5804;AMR_AF=0.5086;AFR_AF=0.4274;EUR_AF=0.4781;SAS_AF=0.4356;AA=-|||;VT=SNP
5	106316039	rs150427035	G	A	100	PASS	AC=38;AF=0.00758786;AN=5008;NS=2504;DP=17956;EAS_AF=0;AMR_AF=0.0043;AFR_AF=0;EUR_AF=0.0268;SAS_AF=0.0082;AA=g|||;VT=SNP
5	106316195	rs145584923	C	G	100	PASS	AC=17;AF=0.00339457;AN=5008;NS=2504;DP=17330;EAS_AF=0;AMR_AF=0.0043;AFR_AF=0.0008;EUR_AF=0.0129;SAS_AF=0;AA=c|||;VT=SNP
5	106316342	rs11952311	T	A	100	PASS	AC=2276;AF=0.454473;AN=5008;NS=2504;DP=16520;EAS_AF=0.6042;AMR_AF=0.5;AFR_AF=0.3116;EUR_AF=0.4493;SAS_AF=0.4663;AA=N|||;VT=SNP
5	106316431	rs147201565	G	A	100	PASS	AC=1156;AF=0.230831;AN=5008;NS=2504;DP=16988;EAS_AF=0.2778;AMR_AF=0.2795;AFR_AF=0.0522;EUR_AF=0.2982;SAS_AF=0.32;AA=a|||;VT=SNP
5	106316644	rs76464482	A	T	100	PASS	AC=1151;AF=0.229832;AN=5008;NS=2504;DP=17813;EAS_AF=0.2778;AMR_AF=0.2795;AFR_AF=0.0446;EUR_AF=0.2982;SAS_AF=0.3252;AA=a|||;VT=SNP
5	106319863	rs11242616	C	G	100	PASS	AC=2276;AF=0.454473;AN=5008;NS=2504;DP=17952;EAS_AF=0.6052;AMR_AF=0.4928;AFR_AF=0.3215;EUR_AF=0.4463;SAS_AF=0.4601;AA=C|||;VT=SNP
5	106320154	rs10068963	T	C	100	PASS	AC=3982;AF=0.795128;AN=5008;NS=2504;DP=16205;EAS_AF=0.8829;AMR_AF=0.8084;AFR_AF=0.7307;EUR_AF=0.7793;SAS_AF=0.7986;AA=C|||;VT=SNP
5	106320842	rs34813715	G	A	100	PASS	AC=2256;AF=0.450479;AN=5008;NS=2504;DP=17084;EAS_AF=0.6062;AMR_AF=0.4928;AFR_AF=0.3048;EUR_AF=0.4463;SAS_AF=0.4611;AA=G|||;VT=SNP
5	106320969	rs62378961	C	A	100	PASS	AC=2256;AF=0.450479;AN=5008;NS=2504;DP=19579;EAS_AF=0.6062;AMR_AF=0.4928;AFR_AF=0.3048;EUR_AF=0.4463;SAS_AF=0.4611;AA=C|||;VT=SNP
5	106321177	rs78918310	C	A	100	PASS	AC=38;AF=0.00758786;AN=5008;NS=2504;DP=16051;EAS_AF=0;AMR_AF=0.0043;AFR_AF=0;EUR_AF=0.0268;SAS_AF=0.0082;AA=C|||;VT=SNP
5	106321806	rs13181242	G	A	100	PASS	AC=2261;AF=0.451478;AN=5008;NS=2504;DP=18807;EAS_AF=0.6091;AMR_AF=0.4928;AFR_AF=0.3064;EUR_AF=0.4463;SAS_AF=0.4611;AA=A|||;VT=SNP
5	106322330	rs62378962	T	C	100	PASS	AC=2260;AF=0.451278;AN=5008;NS=2504;DP=16773;EAS_AF=0.6091;AMR_AF=0.4928;AFR_AF=0.3056;EUR_AF=0.4463;SAS_AF=0.4611;AA=C|||;VT=SNP
5	106322422	rs62378963	T	C	100	PASS	AC=2156;AF=0.430511;AN=5008;NS=2504;DP=16624;EAS_AF=0.5804;AMR_AF=0.487;AFR_AF=0.2867;EUR_AF=0.4394;SAS_AF=0.4213;AA=T|||;VT=SNP
5	106322921	rs35212391	T	C	100	PASS	AC=2260;AF=0.451278;AN=5008;NS=2504;DP=15538;EAS_AF=0.6101;AMR_AF=0.4928;AFR_AF=0.3048;EUR_AF=0.4463;SAS_AF=0.4611;AA=C|||;VT=SNP
5	106323224	rs74845473	T	C	100	PASS	AC=39;AF=0.00778754;AN=5008;NS=2504;DP=15776;EAS_AF=0.001;AMR_AF=0.0101;AFR_AF=0;EUR_AF=0.0258;SAS_AF=0.0051;AA=T|||;VT=SNP
5	106323361	rs62378965	C	T	100	PASS	AC=2259;AF=0.451078;AN=5008;NS=2504;DP=17154;EAS_AF=0.6091;AMR_AF=0.4928;AFR_AF=0.3048;EUR_AF=0.4463;SAS_AF=0.4611;AA=C|||;VT=SNP
5	106324071	rs35418541	C	G	100	PASS	AC=2259;AF=0.451078;AN=5008;NS=2504;DP=16955;EAS_AF=0.6091;AMR_AF=0.4928;AFR_AF=0.3048;EUR_AF=0.4463;SAS_AF=0.4611;AA=G|||;VT=SNP
5	106324385	rs76804396	C	T	100	PASS	AC=38;AF=0.00758786;AN=5008;NS=2504;DP=18290;EAS_AF=0;AMR_AF=0.0043;AFR_AF=0;EUR_AF=0.0268;SAS_AF=0.0082;AA=C|||;VT=SNP
5	106324504	rs58378716	T	C	100	PASS	AC=1905;AF=0.380391;AN=5008;NS=2504;DP=18883;EAS_AF=0.5774;AMR_AF=0.4683;AFR_AF=0.1104;EUR_AF=0.4374;SAS_AF=0.4213;AA=T|||;VT=SNP
5	106324675	rs10477875	G	T	100	PASS	AC=4071;AF=0.812899;AN=5008;NS=2504;DP=17839;EAS_AF=0.8839;AMR_AF=0.8112;AFR_AF=0.8003;EUR_AF=0.7753;SAS_AF=0.7965;AA=T|||;VT=SNP
5	106326475	rs13165885	T	C	100	PASS	AC=1149;AF=0.229433;AN=5008;NS=2504;DP=15134;EAS_AF=0.4673;AMR_AF=0.3242;AFR_AF=0.0333;EUR_AF=0.2465;SAS_AF=0.1646;AA=T|||;VT=SNP
5	106327046	rs76605295	A	C	100	PASS	AC=39;AF=0.00778754;AN=5008;NS=2504;DP=19610;EAS_AF=0;AMR_AF=0.0043;AFR_AF=0;EUR_AF=0.0278;SAS_AF=0.0082;AA=A|||;VT=SNP
5	106327233	rs114742917	A	T	100	PASS	AC=65;AF=0.0129792;AN=5008;NS=2504;DP=18279;EAS_AF=0;AMR_AF=0.0115;AFR_AF=0;EUR_AF=0.0427;SAS_AF=0.0143;AA=A|||;VT=SNP
5	106327520	rs28369477	T	C	100	PASS	AC=4042;AF=0.807109;AN=5008;NS=2504;DP=14977;EAS_AF=0.8839;AMR_AF=0.8112;AFR_AF=0.7874;EUR_AF=0.7654;SAS_AF=0.7945;AA=C|||;VT=SNP
5	106327523	rs79443196	G	A	100	PASS	AC=215;AF=0.0429313;AN=5008;NS=2504;DP=15169;EAS_AF=0.0357;AMR_AF=0.1124;AFR_AF=0.0068;EUR_AF=0.0577;SAS_AF=0.0348;AA=G|||;VT=SNP
5	106328044	rs34025237	C	T	100	PASS	AC=2258;AF=0.450879;AN=5008;NS=2504;DP=14954;EAS_AF=0.6071;AMR_AF=0.4928;AFR_AF=0.3048;EUR_AF=0.4463;SAS_AF=0.4622;AA=C|||;VT=SNP
5	106328326	rs4395620	T	C	100	PASS	AC=2246;AF=0.448482;AN=5008;NS=2504;DP=17137;EAS_AF=0.6022;AMR_AF=0.4928;AFR_AF=0.3071;EUR_AF=0.4384;SAS_AF=0.4601;AA=T|||;VT=SNP
5	106328406	rs4533874	A	G	100	PASS	AC=4038;AF=0.80631;AN=5008;NS=2504;DP=17204;EAS_AF=0.8819;AMR_AF=0.8112;AFR_AF=0.7859;EUR_AF=0.7644;SAS_AF=0.7955;AA=G|||;VT=SNP
5	106328703	rs11242617	A	G	100	PASS	AC=2303;AF=0.459864;AN=5008;NS=2504;DP=18976;EAS_AF=0.6091;AMR_AF=0.4971;AFR_AF=0.3094;EUR_AF=0.4722;SAS_AF=0.4703;AA=A|||;VT=SNP
5	106328762	rs11242618	A	G	100	PASS	AC=2300;AF=0.459265;AN=5008;NS=2504;DP=19228;EAS_AF=0.6071;AMR_AF=0.4971;AFR_AF=0.3086;EUR_AF=0.4722;SAS_AF=0.4703;AA=G|||;VT=SNP
5	106328781	rs113472318	A	C	100	PASS	AC=38;AF=0.00758786;AN=5008;NS=2504;DP=19061;EAS_AF=0;AMR_AF=0.0043;AFR_AF=0;EUR_AF=0.0268;SAS_AF=0.0082;AA=A|||;VT=SNP
5	106328946	rs111393562	A	G	100	PASS	AC=41;AF=0.0081869;AN=5008;NS=2504;DP=18854;EAS_AF=0;AMR_AF=0.0086;AFR_AF=0;EUR_AF=0.0268;SAS_AF=0.0082;AA=a|||;VT=SNP
5	106329416	rs13157194	G	A	100	PASS	AC=2261;AF=0.451478;AN=5008;NS=2504;DP=16695;EAS_AF=0.6071;AMR_AF=0.4928;AFR_AF=0.3086;EUR_AF=0.4453;SAS_AF=0.4611;AA=G|||;VT=SNP
5	106329791	rs10075477	A	C	100	PASS	AC=4044;AF=0.807508;AN=5008;NS=2504;DP=11154;EAS_AF=0.8829;AMR_AF=0.8112;AFR_AF=0.7874;EUR_AF=0.7684;SAS_AF=0.7945;AA=C|||;VT=SNP
5	106329944	rs62377274	A	G	100	PASS	AC=2299;AF=0.459065;AN=5008;NS=2504;DP=9715;EAS_AF=0.6071;AMR_AF=0.4971;AFR_AF=0.3086;EUR_AF=0.4722;SAS_AF=0.4693;AA=G|||;VT=SNP
5	106330034	rs115310350	A	T	100	PASS	AC=19;AF=0.00379393;AN=5008;NS=2504;DP=9294;EAS_AF=0;AMR_AF=0.0029;AFR_AF=0.0015;EUR_AF=0.0119;SAS_AF=0.0031;AA=A|||;VT=SNP
5	106330073	rs116128133	A	G	100	PASS	AC=38;AF=0.00758786;AN=5008;NS=2504;DP=12377;EAS_AF=0;AMR_AF=0.0043;AFR_AF=0;EUR_AF=0.0268;SAS_AF=0.0082;AA=A|||;VT=SNP
5	106330100	rs13162085	G	A	100	PASS	AC=2262;AF=0.451677;AN=5008;NS=2504;DP=13251;EAS_AF=0.6071;AMR_AF=0.4928;AFR_AF=0.3086;EUR_AF=0.4463;SAS_AF=0.4611;AA=G|||;VT=SNP
5	106330700	rs142558190	T	C	100	PASS	AC=38;AF=0.00758786;AN=5008;NS=2504;DP=21457;EAS_AF=0;AMR_AF=0.0043;AFR_AF=0;EUR_AF=0.0268;SAS_AF=0.0082;AA=T|||;VT=SNP
5	106330703	rs150939976	C	T	100	PASS	AC=38;AF=0.00758786;AN=5008;NS=2504;DP=21443;EAS_AF=0;AMR_AF=0.0043;AFR_AF=0;EUR_AF=0.0268;SAS_AF=0.0082;AA=C|||;VT=SNP
5	106330848	rs113239865	T	C	100	PASS	AC=1137;AF=0.227037;AN=5008;NS=2504;DP=20327;EAS_AF=0.2748;AMR_AF=0.281;AFR_AF=0.0393;EUR_AF=0.2913;SAS_AF=0.3272;AA=T|||;VT=SNP
5	106331356	rs138996469	G	A	100	PASS	AC=1128;AF=0.22524;AN=5008;NS=2504;DP=18076;EAS_AF=0.2748;AMR_AF=0.281;AFR_AF=0.0386;EUR_AF=0.2863;SAS_AF=0.3241;AA=G|||;VT=SNP
5	106331553	rs140668011	T	C	100	PASS	AC=32;AF=0.00638978;AN=5008;NS=2504;DP=19911;EAS_AF=0.001;AMR_AF=0.0043;AFR_AF=0.0008;EUR_AF=0.0239;SAS_AF=0.0031;AA=T|||;VT=SNP
5	106331659	rs112230282	C	T	100	PASS	AC=2258;AF=0.450879;AN=5008;NS=2504;DP=19710;EAS_AF=0.6081;AMR_AF=0.4942;AFR_AF=0.3048;EUR_AF=0.4453;SAS_AF=0.4611;AA=T|||;VT=SNP
5	106331711	rs13155260	T	C	100	PASS	AC=79;AF=0.0157748;AN=5008;NS=2504;DP=18867;EAS_AF=0;AMR_AF=0.0144;AFR_AF=0.0053;EUR_AF=0.0616;SAS_AF=0;AA=T|||;VT=SNP
5	106331722	rs145846855	G	T	100	PASS	AC=26;AF=0.00519169;AN=5008;NS=2504;DP=18661;EAS_AF=0;AMR_AF=0.0058;AFR_AF=0;EUR_AF=0.0199;SAS_AF=0.002;AA=G|||;VT=SNP
5	106331814	rs113055503	C	T	100	PASS	AC=1128;AF=0.22524;AN=5008;NS=2504;DP=19354;EAS_AF=0.2748;AMR_AF=0.281;AFR_AF=0.0386;EUR_AF=0.2863;SAS_AF=0.3241;AA=C|||;VT=SNP
5	106332356	rs11949122	T	G	100	PASS	AC=2257;AF=0.450679;AN=5008;NS=2504;DP=21750;EAS_AF=0.6071;AMR_AF=0.4914;AFR_AF=0.3048;EUR_AF=0.4453;SAS_AF=0.4632;AA=T|||;VT=SNP
5	106332521	rs115169360	C	T	100	PASS	AC=520;AF=0.103834;AN=5008;NS=2504;DP=19751;EAS_AF=0.1081;AMR_AF=0.0692;AFR_AF=0.0159;EUR_AF=0.1203;SAS_AF=0.226;AA=C|||;VT=SNP
5	106333178	rs34770059	T	C	100	PASS	AC=2157;AF=0.430711;AN=5008;NS=2504;DP=20286;EAS_AF=0.5794;AMR_AF=0.487;AFR_AF=0.289;EUR_AF=0.4384;SAS_AF=0.4213;AA=T|||;VT=SNP
5	106333344	rs7447229	A	G	100	PASS	AC=3886;AF=0.775958;AN=5008;NS=2504;DP=20839;EAS_AF=0.8829;AMR_AF=0.8055;AFR_AF=0.6815;EUR_AF=0.7614;SAS_AF=0.7873;AA=G|||;VT=SNP
5	106333636	rs4409072	G	A	100	PASS	AC=2256;AF=0.450479;AN=5008;NS=2504;DP=20459;EAS_AF=0.6081;AMR_AF=0.4928;AFR_AF=0.3041;EUR_AF=0.4453;SAS_AF=0.4611;AA=G|||;VT=SNP
5	106333680	rs115394205	C	T	100	PASS	AC=521;AF=0.104034;AN=5008;NS=2504;DP=20124;EAS_AF=0.1081;AMR_AF=0.0692;AFR_AF=0.0159;EUR_AF=0.1213;SAS_AF=0.226;AA=C|||;VT=SNP
5	106333730	rs116695713	T	C	100	PASS	AC=116;AF=0.0231629;AN=5008;NS=2504;DP=21142;EAS_AF=0;AMR_AF=0.0432;AFR_AF=0.0038;EUR_AF=0.0577;SAS_AF=0.0235;AA=T|||;VT=SNP
5	106334213	rs11749947	C	A	100	PASS	AC=1126;AF=0.22484;AN=5008;NS=2504;DP=18833;EAS_AF=0.2728;AMR_AF=0.281;AFR_AF=0.0386;EUR_AF=0.2863;SAS_AF=0.3241;AA=C|||;VT=SNP
5	106334845	rs35483020	G	A	100	PASS	AC=2255;AF=0.45028;AN=5008;NS=2504;DP=20259;EAS_AF=0.6081;AMR_AF=0.4914;AFR_AF=0.3041;EUR_AF=0.4453;SAS_AF=0.4611;AA=G|||;VT=SNP
5	106335028	rs112889158	A	G	100	PASS	AC=38;AF=0.00758786;AN=5008;NS=2504;DP=20340;EAS_AF=0;AMR_AF=0.0043;AFR_AF=0;EUR_AF=0.0268;SAS_AF=0.0082;AA=A|||;VT=SNP
5	106335312	rs138766059	G	C	100	PASS	AC=21;AF=0.00419329;AN=5008;NS=2504;DP=16849;EAS_AF=0;AMR_AF=0.0043;AFR_AF=0.0008;EUR_AF=0.0169;SAS_AF=0;AA=G|||;VT=SNP
5	106335365	rs12522964	T	G	100	PASS	AC=2310;AF=0.461262;AN=5008;NS=2504;DP=17371;EAS_AF=0.6101;AMR_AF=0.4971;AFR_AF=0.3139;EUR_AF=0.4722;SAS_AF=0.4703;AA=G|||;VT=SNP
5	106335827	rs13162783	C	A	100	PASS	AC=2252;AF=0.449681;AN=5008;NS=2504;DP=18082;EAS_AF=0.6071;AMR_AF=0.4899;AFR_AF=0.3033;EUR_AF=0.4453;SAS_AF=0.4611;AA=C|||;VT=SNP
5	106336003	rs72784395	G	A	100	PASS	AC=1128;AF=0.22524;AN=5008;NS=2504;DP=17196;EAS_AF=0.2738;AMR_AF=0.2824;AFR_AF=0.0386;EUR_AF=0.2863;SAS_AF=0.3241;AA=g|||;VT=SNP
5	106336081	rs184151988	A	G	100	PASS	AC=29;AF=0.00579073;AN=5008;NS=2504;DP=18408;EAS_AF=0;AMR_AF=0.0029;AFR_AF=0.0008;EUR_AF=0.0159;SAS_AF=0.0102;AA=A|||;VT=SNP
5	106336366	rs112952481	C	A	100	PASS	AC=38;AF=0.00758786;AN=5008;NS=2504;DP=16434;EAS_AF=0;AMR_AF=0.0043;AFR_AF=0;EUR_AF=0.0268;SAS_AF=0.0082;AA=C|||;VT=SNP
5	106336429	rs13187014	A	G	100	PASS	AC=2163;AF=0.431909;AN=5008;NS=2504;DP=17043;EAS_AF=0.5794;AMR_AF=0.4856;AFR_AF=0.2935;EUR_AF=0.4384;SAS_AF=0.4223;AA=A|||;VT=SNP
5	106337021	rs111598086	C	A	100	PASS	AC=38;AF=0.00758786;AN=5008;NS=2504;DP=14795;EAS_AF=0;AMR_AF=0.0043;AFR_AF=0;EUR_AF=0.0268;SAS_AF=0.0082;AA=C|||;VT=SNP
5	106337814	rs62377277	T	G	100	PASS	AC=28;AF=0.00559105;AN=5008;NS=2504;DP=17128;EAS_AF=0;AMR_AF=0.0245;AFR_AF=0.0015;EUR_AF=0.0089;SAS_AF=0;AA=T|||;VT=SNP
5	106338313	rs116777261	C	T	100	PASS	AC=39;AF=0.00778754;AN=5008;NS=2504;DP=16215;EAS_AF=0;AMR_AF=0.0202;AFR_AF=0.0023;EUR_AF=0.0159;SAS_AF=0.0061;AA=C|||;VT=SNP
5	106338867	rs62377278	C	T	100	PASS	AC=339;AF=0.0676917;AN=5008;NS=2504;DP=17041;EAS_AF=0.0268;AMR_AF=0.0447;AFR_AF=0.1672;EUR_AF=0.0149;SAS_AF=0.046;AA=C|||;VT=SNP
5	106339370	rs35338533	C	T	100	PASS	AC=134;AF=0.0267572;AN=5008;NS=2504;DP=17790;EAS_AF=0.004;AMR_AF=0.036;AFR_AF=0.0635;EUR_AF=0.0139;SAS_AF=0.0072;AA=C|||;VT=SNP
5	106339371	rs149194407	C	A	100	PASS	AC=41;AF=0.0081869;AN=5008;NS=2504;DP=17849;EAS_AF=0;AMR_AF=0.0187;AFR_AF=0.0023;EUR_AF=0.0189;SAS_AF=0.0061;AA=C|||;VT=SNP
5	106340168	rs113778456	G	A	100	PASS	AC=38;AF=0.00758786;AN=5008;NS=2504;DP=18871;EAS_AF=0;AMR_AF=0.0043;AFR_AF=0;EUR_AF=0.0268;SAS_AF=0.0082;AA=G|||;VT=SNP
5	106340172	rs6874482	C	G	100	PASS	AC=4047;AF=0.808107;AN=5008;NS=2504;DP=18820;EAS_AF=0.8889;AMR_AF=0.8112;AFR_AF=0.7874;EUR_AF=0.7634;SAS_AF=0.7965;AA=G|||;VT=SNP
5	106340252	rs34251658	C	G	100	PASS	AC=2304;AF=0.460064;AN=5008;NS=2504;DP=18230;EAS_AF=0.6081;AMR_AF=0.4942;AFR_AF=0.3116;EUR_AF=0.4722;SAS_AF=0.4714;AA=G|||;VT=SNP
5	106340652	rs62377280	T	G	100	PASS	AC=2265;AF=0.452276;AN=5008;NS=2504;DP=13810;EAS_AF=0.6101;AMR_AF=0.4899;AFR_AF=0.3101;EUR_AF=0.4453;SAS_AF=0.4622;AA=T|||;VT=SNP
5	106340702	rs112854404	T	C	100	PASS	AC=38;AF=0.00758786;AN=5008;NS=2504;DP=14781;EAS_AF=0;AMR_AF=0.0043;AFR_AF=0;EUR_AF=0.0268;SAS_AF=0.0082;AA=T|||;VT=SNP
5	106340736	rs113504458	A	T	100	PASS	AC=38;AF=0.00758786;AN=5008;NS=2504;DP=14766;EAS_AF=0;AMR_AF=0.0043;AFR_AF=0;EUR_AF=0.0268;SAS_AF=0.0082;AA=A|||;VT=SNP
5	106340817	rs12653761	A	T	100	PASS	AC=2267;AF=0.452676;AN=5008;NS=2504;DP=14505;EAS_AF=0.6081;AMR_AF=0.4914;AFR_AF=0.3109;EUR_AF=0.4453;SAS_AF=0.4642;AA=A|||;VT=SNP
5	106341032	rs12652005	C	T	100	PASS	AC=2259;AF=0.451078;AN=5008;NS=2504;DP=15613;EAS_AF=0.6052;AMR_AF=0.4899;AFR_AF=0.3101;EUR_AF=0.4453;SAS_AF=0.4611;AA=C|||;VT=SNP
5	106341342	rs111233850	C	G	100	PASS	AC=38;AF=0.00758786;AN=5008;NS=2504;DP=20218;EAS_AF=0;AMR_AF=0.0043;AFR_AF=0;EUR_AF=0.0268;SAS_AF=0.0082;AA=C|||;VT=SNP
5	106341528	rs13156523	C	T	100	PASS	AC=2253;AF=0.44988;AN=5008;NS=2504;DP=18239;EAS_AF=0.6032;AMR_AF=0.4899;AFR_AF=0.3064;EUR_AF=0.4453;SAS_AF=0.4622;AA=C|||;VT=SNP
5	106342789	rs111486990	T	C	100	PASS	AC=36;AF=0.0071885;AN=5008;NS=2504;DP=18396;EAS_AF=0;AMR_AF=0.0043;AFR_AF=0;EUR_AF=0.0268;SAS_AF=0.0061;AA=T|||;VT=SNP
5	106343028	rs72784398	C	T	100	PASS	AC=178;AF=0.0355431;AN=5008;NS=2504;DP=17000;EAS_AF=0;AMR_AF=0.0447;AFR_AF=0.0499;EUR_AF=0.0577;SAS_AF=0.0235;AA=C|||;VT=SNP
5	106344145	rs13153633	A	G	100	PASS	AC=2178;AF=0.434904;AN=5008;NS=2504;DP=15847;EAS_AF=0.5853;AMR_AF=0.487;AFR_AF=0.292;EUR_AF=0.4463;SAS_AF=0.4243;AA=A|||;VT=SNP
5	106344247	rs4476284	A	G	100	PASS	AC=4060;AF=0.810703;AN=5008;NS=2504;DP=15699;EAS_AF=0.8829;AMR_AF=0.8127;AFR_AF=0.7897;EUR_AF=0.7714;SAS_AF=0.8037;AA=G|||;VT=SNP
5	106344494	rs4341867	C	T	100	PASS	AC=3910;AF=0.780751;AN=5008;NS=2504;DP=17021;EAS_AF=0.8829;AMR_AF=0.8055;AFR_AF=0.6823;EUR_AF=0.7694;SAS_AF=0.8027;AA=T|||;VT=SNP
5	106344640	rs12657963	G	A	100	PASS	AC=2272;AF=0.453674;AN=5008;NS=2504;DP=18826;EAS_AF=0.6081;AMR_AF=0.4914;AFR_AF=0.3154;EUR_AF=0.4463;SAS_AF=0.4622;AA=G|||;VT=SNP
5	106344667	rs12656079	A	T	100	PASS	AC=2272;AF=0.453674;AN=5008;NS=2504;DP=18566;EAS_AF=0.6081;AMR_AF=0.4914;AFR_AF=0.3154;EUR_AF=0.4463;SAS_AF=0.4622;AA=T|||;VT=SNP
5	106345230	rs78739635	A	T	100	PASS	AC=38;AF=0.00758786;AN=5008;NS=2504;DP=17524;EAS_AF=0;AMR_AF=0.0043;AFR_AF=0;EUR_AF=0.0268;SAS_AF=0.0082;AA=A|||;VT=SNP
5	106345341	rs11242619	T	C	100	PASS	AC=1878;AF=0.375;AN=5008;NS=2504;DP=18286;EAS_AF=0.5754;AMR_AF=0.4424;AFR_AF=0.1195;EUR_AF=0.4245;SAS_AF=0.4151;AA=T|||;VT=SNP
5	106345584	rs72786403	G	A	100	PASS	AC=28;AF=0.00559105;AN=5008;NS=2504;DP=17578;EAS_AF=0.001;AMR_AF=0.0029;AFR_AF=0.0023;EUR_AF=0.0189;SAS_AF=0.0031;AA=G|||;VT=SNP
5	106346707	rs111498349	G	A	100	PASS	AC=16;AF=0.00319489;AN=5008;NS=2504;DP=19419;EAS_AF=0;AMR_AF=0;AFR_AF=0;EUR_AF=0.0139;SAS_AF=0.002;AA=G|||;VT=SNP
5	106346751	rs9327985	A	C	100	PASS	AC=3911;AF=0.78095;AN=5008;NS=2504;DP=19333;EAS_AF=0.8829;AMR_AF=0.8069;AFR_AF=0.6838;EUR_AF=0.7654;SAS_AF=0.8047;AA=C|||;VT=SNP
5	106346902	rs72786405	C	A	100	PASS	AC=294;AF=0.0587061;AN=5008;NS=2504;DP=21109;EAS_AF=0;AMR_AF=0.0735;AFR_AF=0.0303;EUR_AF=0.165;SAS_AF=0.0378;AA=C|||;VT=SNP
5	106346982	rs4264929	A	G	100	PASS	AC=4487;AF=0.895966;AN=5008;NS=2504;DP=20534;EAS_AF=0.8839;AMR_AF=0.8775;AFR_AF=0.9523;EUR_AF=0.8658;SAS_AF=0.8763;AA=G|||;VT=SNP
5	106346988	rs62377283	C	T	100	PASS	AC=40;AF=0.00798722;AN=5008;NS=2504;DP=20581;EAS_AF=0.001;AMR_AF=0.0245;AFR_AF=0.0015;EUR_AF=0.0129;SAS_AF=0.0072;AA=C|||;VT=SNP
5	106347551	rs10062690	T	C	100	PASS	AC=4488;AF=0.896166;AN=5008;NS=2504;DP=22817;EAS_AF=0.8839;AMR_AF=0.8775;AFR_AF=0.9523;EUR_AF=0.8668;SAS_AF=0.8763;AA=C|||;VT=SNP
5	106347656	rs77063541	C	T	100	PASS	AC=80;AF=0.0159744;AN=5008;NS=2504;DP=20967;EAS_AF=0;AMR_AF=0.0086;AFR_AF=0.0295;EUR_AF=0.0268;SAS_AF=0.0082;AA=C|||;VT=SNP
5	106347697	rs75699079	T	A	100	PASS	AC=80;AF=0.0159744;AN=5008;NS=2504;DP=20874;EAS_AF=0;AMR_AF=0.0086;AFR_AF=0.0295;EUR_AF=0.0268;SAS_AF=0.0082;AA=T|||;VT=SNP
5	106347909	rs76872977	C	A	100	PASS	AC=38;AF=0.00758786;AN=5008;NS=2504;DP=18408;EAS_AF=0;AMR_AF=0.0043;AFR_AF=0;EUR_AF=0.0268;SAS_AF=0.0082;AA=T|||;VT=SNP
5	106348116	rs62377284	C	A	100	PASS	AC=2361;AF=0.471446;AN=5008;NS=2504;DP=17439;EAS_AF=0.6081;AMR_AF=0.4986;AFR_AF=0.3828;EUR_AF=0.4433;SAS_AF=0.4601;AA=A|||;VT=SNP
5	106348311	rs4957681	A	C	100	PASS	AC=1147;AF=0.229034;AN=5008;NS=2504;DP=15875;EAS_AF=0.2748;AMR_AF=0.2839;AFR_AF=0.0393;EUR_AF=0.2932;SAS_AF=0.3333;AA=A|||;VT=SNP
5	106348639	rs62377285	T	C	100	PASS	AC=2295;AF=0.458267;AN=5008;NS=2504;DP=16134;EAS_AF=0.6081;AMR_AF=0.4942;AFR_AF=0.3351;EUR_AF=0.4433;SAS_AF=0.4601;AA=T|||;VT=SNP
5	106348879	rs62377286	T	G	100	PASS	AC=2275;AF=0.454273;AN=5008;NS=2504;DP=16631;EAS_AF=0.6081;AMR_AF=0.4928;AFR_AF=0.3207;EUR_AF=0.4433;SAS_AF=0.4601;AA=T|||;VT=SNP
5	106349422	rs11744426	A	G	100	PASS	AC=3563;AF=0.711462;AN=5008;NS=2504;DP=12418;EAS_AF=0.8829;AMR_AF=0.7839;AFR_AF=0.4637;EUR_AF=0.7356;SAS_AF=0.7935;AA=G|||;VT=SNP
5	106349795	rs75531624	G	T	100	PASS	AC=36;AF=0.0071885;AN=5008;NS=2504;DP=17106;EAS_AF=0;AMR_AF=0.0043;AFR_AF=0;EUR_AF=0.0268;SAS_AF=0.0061;AA=G|||;VT=SNP
5	106349850	rs4464676	T	C	100	PASS	AC=2384;AF=0.476038;AN=5008;NS=2504;DP=16664;EAS_AF=0.6081;AMR_AF=0.4971;AFR_AF=0.4017;EUR_AF=0.4423;SAS_AF=0.4601;AA=T|||;VT=SNP
5	106350115	rs150530075	C	T	100	PASS	AC=25;AF=0.00499201;AN=5008;NS=2504;DP=19363;EAS_AF=0;AMR_AF=0.0058;AFR_AF=0;EUR_AF=0.0189;SAS_AF=0.002;AA=C|||;VT=SNP
5	106350156	rs78788363	C	T	100	PASS	AC=78;AF=0.0155751;AN=5008;NS=2504;DP=18820;EAS_AF=0;AMR_AF=0.0086;AFR_AF=0.0287;EUR_AF=0.0268;SAS_AF=0.0072;AA=C|||;VT=SNP
5	106350334	rs113965813	A	G	100	PASS	AC=36;AF=0.0071885;AN=5008;NS=2504;DP=18005;EAS_AF=0;AMR_AF=0.0043;AFR_AF=0;EUR_AF=0.0268;SAS_AF=0.0061;AA=A|||;VT=SNP
5	106350413	rs12656884	T	A	100	PASS	AC=2378;AF=0.47484;AN=5008;NS=2504;DP=16232;EAS_AF=0.6071;AMR_AF=0.4986;AFR_AF=0.3971;EUR_AF=0.4423;SAS_AF=0.4601;AA=A|||;VT=SNP
5	106350426	rs12658333	G	A	100	PASS	AC=2364;AF=0.472045;AN=5008;NS=2504;DP=16630;EAS_AF=0.6022;AMR_AF=0.4986;AFR_AF=0.3956;EUR_AF=0.4423;SAS_AF=0.453;AA=A|||;VT=SNP
5	106350496	rs57223507	C	T	100	PASS	AC=1146;AF=0.228834;AN=5008;NS=2504;DP=17884;EAS_AF=0.2748;AMR_AF=0.2824;AFR_AF=0.0401;EUR_AF=0.2932;SAS_AF=0.3323;AA=C|||;VT=SNP
5	106350637	rs72788517	T	C	100	PASS	AC=1505;AF=0.300519;AN=5008;NS=2504;DP=16985;EAS_AF=0.2827;AMR_AF=0.3026;AFR_AF=0.2867;EUR_AF=0.2972;SAS_AF=0.3395;AA=T|||;VT=SNP
5	106350874	rs112198867	A	G	100	PASS	AC=36;AF=0.0071885;AN=5008;NS=2504;DP=17212;EAS_AF=0;AMR_AF=0.0043;AFR_AF=0;EUR_AF=0.0268;SAS_AF=0.0061;AA=A|||;VT=SNP
5	106350891	rs72788518	A	G	100	PASS	AC=1184;AF=0.236422;AN=5008;NS=2504;DP=17606;EAS_AF=0.2946;AMR_AF=0.2824;AFR_AF=0.0477;EUR_AF=0.2932;SAS_AF=0.3405;AA=A|||;VT=SNP
5	106350964	rs13177006	C	A	100	PASS	AC=2320;AF=0.463259;AN=5008;NS=2504;DP=19809;EAS_AF=0.5744;AMR_AF=0.4712;AFR_AF=0.4062;EUR_AF=0.4354;SAS_AF=0.4489;AA=C|||;VT=SNP
5	106351666	rs151265740	G	T	100	PASS	AC=36;AF=0.0071885;AN=5008;NS=2504;DP=16278;EAS_AF=0;AMR_AF=0.0043;AFR_AF=0;EUR_AF=0.0268;SAS_AF=0.0061;AA=G|||;VT=SNP
5	106351674	rs10464034	G	A	100	PASS	AC=2390;AF=0.477236;AN=5008;NS=2504;DP=16286;EAS_AF=0.5744;AMR_AF=0.4755;AFR_AF=0.4584;EUR_AF=0.4354;SAS_AF=0.4468;AA=A|||;VT=SNP
5	106351798	rs72788519	G	A	100	PASS	AC=27;AF=0.00539137;AN=5008;NS=2504;DP=15291;EAS_AF=0;AMR_AF=0.0029;AFR_AF=0.0023;EUR_AF=0.0189;SAS_AF=0.0031;AA=G|||;VT=SNP
5	106351843	rs4957682	G	A	100	PASS	AC=4013;AF=0.801318;AN=5008;NS=2504;DP=15479;EAS_AF=0.877;AMR_AF=0.7839;AFR_AF=0.7859;EUR_AF=0.7584;SAS_AF=0.8006;AA=A|||;VT=SNP
5	106352129	rs72788520	C	A	100	PASS	AC=554;AF=0.110623;AN=5008;NS=2504;DP=18310;EAS_AF=0.0327;AMR_AF=0.072;AFR_AF=0.2557;EUR_AF=0.0666;SAS_AF=0.0675;AA=C|||;VT=SNP
5	106352714	rs7444810	G	A	100	PASS	AC=2732;AF=0.545527;AN=5008;NS=2504;DP=19145;EAS_AF=0.5813;AMR_AF=0.5533;AFR_AF=0.5159;EUR_AF=0.6014;SAS_AF=0.4857;AA=A|||;VT=SNP
5	106353151	rs35708718	C	T	100	PASS	AC=1159;AF=0.23143;AN=5008;NS=2504;DP=17840;EAS_AF=0.2758;AMR_AF=0.2839;AFR_AF=0.0401;EUR_AF=0.2932;SAS_AF=0.3436;AA=C|||;VT=SNP
5	106353603	rs72788523	A	G	100	PASS	AC=1164;AF=0.232428;AN=5008;NS=2504;DP=17780;EAS_AF=0.2798;AMR_AF=0.2839;AFR_AF=0.0401;EUR_AF=0.2942;SAS_AF=0.3436;AA=A|||;VT=SNP
5	106353724	rs9327986	A	T	100	PASS	AC=4065;AF=0.811701;AN=5008;NS=2504;DP=17990;EAS_AF=0.8839;AMR_AF=0.8141;AFR_AF=0.7897;EUR_AF=0.7704;SAS_AF=0.8078;AA=T|||;VT=SNP
5	106354138	rs4245988	A	T	100	PASS	AC=3736;AF=0.746006;AN=5008;NS=2504;DP=15899;EAS_AF=0.877;AMR_AF=0.7954;AFR_AF=0.5658;EUR_AF=0.7604;SAS_AF=0.8047;AA=T|||;VT=SNP
5	106354458	rs149393804	G	A	100	PASS	AC=22;AF=0.00439297;AN=5008;NS=2504;DP=15913;EAS_AF=0;AMR_AF=0.0072;AFR_AF=0;EUR_AF=0.0139;SAS_AF=0.0031;AA=G|||;VT=SNP
5	106354558	rs6869239	T	C	100	PASS	AC=344;AF=0.0686901;AN=5008;NS=2504;DP=16388;EAS_AF=0;AMR_AF=0.0231;AFR_AF=0.2194;EUR_AF=0.0298;SAS_AF=0.0082;AA=T|||;VT=SNP
5	106355296	rs4440344	T	C	100	PASS	AC=1194;AF=0.238419;AN=5008;NS=2504;DP=14686;EAS_AF=0.3006;AMR_AF=0.2839;AFR_AF=0.0408;EUR_AF=0.2932;SAS_AF=0.3528;AA=T|||;VT=SNP
5	106355309	rs112779493	G	A	100	PASS	AC=36;AF=0.0071885;AN=5008;NS=2504;DP=14876;EAS_AF=0;AMR_AF=0.0043;AFR_AF=0;EUR_AF=0.0268;SAS_AF=0.0061;AA=G|||;VT=SNP
5	106355569	rs72788527	G	A	100	PASS	AC=446;AF=0.0890575;AN=5008;NS=2504;DP=17464;EAS_AF=0.003;AMR_AF=0.0663;AFR_AF=0.2383;EUR_AF=0.0586;SAS_AF=0.0235;AA=G|||;VT=SNP
5	106355576	rs4260653	G	A	100	PASS	AC=590;AF=0.117812;AN=5008;NS=2504;DP=17328;EAS_AF=0.003;AMR_AF=0.072;AFR_AF=0.3427;EUR_AF=0.0606;SAS_AF=0.0235;AA=G|||;VT=SNP
5	106356732	rs72788530	C	T	100	PASS	AC=445;AF=0.0888578;AN=5008;NS=2504;DP=16152;EAS_AF=0.003;AMR_AF=0.0634;AFR_AF=0.239;EUR_AF=0.0586;SAS_AF=0.0235;AA=c|||;VT=SNP
5	106357782	rs115062184	A	G	100	PASS	AC=15;AF=0.00299521;AN=5008;NS=2504;DP=21493;EAS_AF=0;AMR_AF=0.0014;AFR_AF=0;EUR_AF=0.0109;SAS_AF=0.0031;AA=A|||;VT=SNP
5	106357973	rs7712577	C	T	100	PASS	AC=2210;AF=0.441294;AN=5008;NS=2504;DP=18641;EAS_AF=0.5734;AMR_AF=0.4928;AFR_AF=0.3139;EUR_AF=0.4374;SAS_AF=0.4448;AA=C|||;VT=SNP
5	106358081	rs72788534	A	G	100	PASS	AC=1198;AF=0.239217;AN=5008;NS=2504;DP=17845;EAS_AF=0.3036;AMR_AF=0.2839;AFR_AF=0.0408;EUR_AF=0.2942;SAS_AF=0.3528;AA=A|||;VT=SNP
5	106358541	rs12521220	A	G	100	PASS	AC=2301;AF=0.459465;AN=5008;NS=2504;DP=13430;EAS_AF=0.5565;AMR_AF=0.4971;AFR_AF=0.3941;EUR_AF=0.4652;SAS_AF=0.4151;AA=A|||;VT=SNP
5	106358705	rs6862175	T	C	100	PASS	AC=4032;AF=0.805112;AN=5008;NS=2504;DP=14768;EAS_AF=0.8839;AMR_AF=0.7882;AFR_AF=0.7852;EUR_AF=0.7614;SAS_AF=0.8078;AA=A|||;VT=SNP
5	106358708	rs6876240	G	A	100	PASS	AC=4031;AF=0.804912;AN=5008;NS=2504;DP=14880;EAS_AF=0.8829;AMR_AF=0.7882;AFR_AF=0.7852;EUR_AF=0.7614;SAS_AF=0.8078;AA=A|||;VT=SNP
5	106358881	rs6898563	A	G	100	PASS	AC=490;AF=0.0978435;AN=5008;NS=2504;DP=15452;EAS_AF=0;AMR_AF=0.0303;AFR_AF=0.326;EUR_AF=0.0298;SAS_AF=0.0082;AA=A|||;VT=SNP
5	106358962	rs12521304	A	G	100	PASS	AC=2225;AF=0.444289;AN=5008;NS=2504;DP=16410;EAS_AF=0.5804;AMR_AF=0.4928;AFR_AF=0.3154;EUR_AF=0.4364;SAS_AF=0.4519;AA=A|||;VT=SNP
5	106359004	rs6866693	T	C	100	PASS	AC=4063;AF=0.811302;AN=5008;NS=2504;DP=15641;EAS_AF=0.8839;AMR_AF=0.8141;AFR_AF=0.7882;EUR_AF=0.7704;SAS_AF=0.8078;AA=C|||;VT=SNP
5	106359300	rs10044818	T	C	100	PASS	AC=343;AF=0.0684904;AN=5008;NS=2504;DP=17270;EAS_AF=0;AMR_AF=0.0216;AFR_AF=0.2194;EUR_AF=0.0298;SAS_AF=0.0082;AA=T|||;VT=SNP
5	106359882	rs11749538	T	C	100	PASS	AC=299;AF=0.0597045;AN=5008;NS=2504;DP=16380;EAS_AF=0;AMR_AF=0.0735;AFR_AF=0.0325;EUR_AF=0.167;SAS_AF=0.0378;AA=T|||;VT=SNP
5	106359901	rs28452951	T	C	100	PASS	AC=495;AF=0.0988419;AN=5008;NS=2504;DP=15856;EAS_AF=0;AMR_AF=0.0303;AFR_AF=0.3298;EUR_AF=0.0298;SAS_AF=0.0082;AA=T|||;VT=SNP
5	106360003	rs4482891	A	C	100	PASS	AC=4492;AF=0.896965;AN=5008;NS=2504;DP=15561;EAS_AF=0.8849;AMR_AF=0.879;AFR_AF=0.9523;EUR_AF=0.8668;SAS_AF=0.8783;AA=C|||;VT=SNP
5	106360392	rs114017757	G	A	100	PASS	AC=64;AF=0.0127796;AN=5008;NS=2504;DP=16387;EAS_AF=0;AMR_AF=0.0115;AFR_AF=0;EUR_AF=0.0417;SAS_AF=0.0143;AA=G|||;VT=SNP
5	106360549	rs4298243	G	A	100	PASS	AC=2804;AF=0.559904;AN=5008;NS=2504;DP=17019;EAS_AF=0.5804;AMR_AF=0.5029;AFR_AF=0.7254;EUR_AF=0.4662;SAS_AF=0.4519;AA=A|||;VT=SNP
5	106360732	rs72788538	G	C	100	PASS	AC=298;AF=0.0595048;AN=5008;NS=2504;DP=18205;EAS_AF=0;AMR_AF=0.0735;AFR_AF=0.0325;EUR_AF=0.166;SAS_AF=0.0378;AA=G|||;VT=SNP
5	106361340	rs4473758	T	C	100	PASS	AC=468;AF=0.0934505;AN=5008;NS=2504;DP=18841;EAS_AF=0;AMR_AF=0.0288;AFR_AF=0.3101;EUR_AF=0.0298;SAS_AF=0.0082;AA=T|||;VT=SNP
5	106361554	rs13169142	C	A	100	PASS	AC=1651;AF=0.329673;AN=5008;NS=2504;DP=18269;EAS_AF=0.5486;AMR_AF=0.3963;AFR_AF=0.0522;EUR_AF=0.3767;SAS_AF=0.3834;AA=C|||;VT=SNP
5	106361555	rs4305636	G	A	100	PASS	AC=1140;AF=0.227636;AN=5008;NS=2504;DP=18228;EAS_AF=0.0238;AMR_AF=0.1037;AFR_AF=0.6687;EUR_AF=0.0905;SAS_AF=0.0706;AA=A|||;VT=SNP
5	106361863	rs75249822	G	T	100	PASS	AC=38;AF=0.00758786;AN=5008;NS=2504;DP=20400;EAS_AF=0;AMR_AF=0.0043;AFR_AF=0;EUR_AF=0.0268;SAS_AF=0.0082;AA=G|||;VT=SNP
5	106361953	rs6875367	A	T	100	PASS	AC=3048;AF=0.608626;AN=5008;NS=2504;DP=19226;EAS_AF=0.5665;AMR_AF=0.5303;AFR_AF=0.7504;EUR_AF=0.6342;SAS_AF=0.4898;AA=T|||;VT=SNP
5	106362025	rs28654998	G	T	100	PASS	AC=1134;AF=0.226438;AN=5008;NS=2504;DP=18183;EAS_AF=0.0248;AMR_AF=0.1037;AFR_AF=0.6649;EUR_AF=0.0895;SAS_AF=0.0695;AA=T|||;VT=SNP
5	106362757	rs114287281	T	G	100	PASS	AC=13;AF=0.00259585;AN=5008;NS=2504;DP=17965;EAS_AF=0;AMR_AF=0.0029;AFR_AF=0.0008;EUR_AF=0.007;SAS_AF=0.0031;AA=T|||;VT=SNP
5	106362923	rs6885273	T	C	100	PASS	AC=4060;AF=0.810703;AN=5008;NS=2504;DP=19005;EAS_AF=0.8829;AMR_AF=0.8127;AFR_AF=0.7874;EUR_AF=0.7704;SAS_AF=0.8078;AA=t|||;VT=SNP
5	106363031	rs112953026	T	C	100	PASS	AC=38;AF=0.00758786;AN=5008;NS=2504;DP=20732;EAS_AF=0;AMR_AF=0.0043;AFR_AF=0;EUR_AF=0.0268;SAS_AF=0.0082;AA=T|||;VT=SNP
5	106363248	rs6864852	C	T	100	PASS	AC=2758;AF=0.550719;AN=5008;NS=2504;DP=18880;EAS_AF=0.5694;AMR_AF=0.4366;AFR_AF=0.736;EUR_AF=0.4612;SAS_AF=0.454;AA=T|||;VT=SNP
5	106363343	rs11749034	C	A	100	PASS	AC=58;AF=0.0115815;AN=5008;NS=2504;DP=17664;EAS_AF=0;AMR_AF=0.0202;AFR_AF=0.0008;EUR_AF=0.0398;SAS_AF=0.0031;AA=C|||;VT=SNP
5	106363499	rs11740167	T	C	100	PASS	AC=1193;AF=0.238219;AN=5008;NS=2504;DP=17888;EAS_AF=0.3026;AMR_AF=0.2839;AFR_AF=0.0408;EUR_AF=0.2932;SAS_AF=0.3497;AA=T|||;VT=SNP
5	106363626	rs6886133	A	G	100	PASS	AC=2712;AF=0.541534;AN=5008;NS=2504;DP=17448;EAS_AF=0.5575;AMR_AF=0.4553;AFR_AF=0.7216;EUR_AF=0.4702;SAS_AF=0.4162;AA=A|||;VT=SNP
5	106363658	rs79025926	G	C	100	PASS	AC=532;AF=0.10623;AN=5008;NS=2504;DP=16434;EAS_AF=0.1081;AMR_AF=0.0692;AFR_AF=0.0166;EUR_AF=0.1252;SAS_AF=0.2321;AA=G|||;VT=SNP
5	106364081	rs75535335	G	A	100	PASS	AC=48;AF=0.00958466;AN=5008;NS=2504;DP=13833;EAS_AF=0;AMR_AF=0.0202;AFR_AF=0.003;EUR_AF=0.0268;SAS_AF=0.0031;AA=G|||;VT=SNP
5	106364286	rs113039389	A	C	100	PASS	AC=38;AF=0.00758786;AN=5008;NS=2504;DP=16045;EAS_AF=0;AMR_AF=0.0043;AFR_AF=0;EUR_AF=0.0268;SAS_AF=0.0082;AA=A|||;VT=SNP
5	106364311	rs72788539	A	T	100	PASS	AC=1182;AF=0.236022;AN=5008;NS=2504;DP=16133;EAS_AF=0.2966;AMR_AF=0.2839;AFR_AF=0.0408;EUR_AF=0.2932;SAS_AF=0.3446;AA=A|||;VT=SNP
5	106365431	rs112609137	G	A	100	PASS	AC=38;AF=0.00758786;AN=5008;NS=2504;DP=19031;EAS_AF=0;AMR_AF=0.0043;AFR_AF=0;EUR_AF=0.0268;SAS_AF=0.0082;AA=G|||;VT=SNP
5	106365546	rs4073518	C	T	100	PASS	AC=2819;AF=0.562899;AN=5008;NS=2504;DP=18237;EAS_AF=0.5714;AMR_AF=0.5;AFR_AF=0.7466;EUR_AF=0.4612;SAS_AF=0.455;AA=T|||;VT=SNP
5	106365618	rs77427437	T	C	100	PASS	AC=38;AF=0.00758786;AN=5008;NS=2504;DP=19306;EAS_AF=0;AMR_AF=0.0043;AFR_AF=0;EUR_AF=0.0268;SAS_AF=0.0082;AA=T|||;VT=SNP
5	106365839	rs4073517	A	G	100	PASS	AC=4038;AF=0.80631;AN=5008;NS=2504;DP=18506;EAS_AF=0.871;AMR_AF=0.8098;AFR_AF=0.789;EUR_AF=0.7644;SAS_AF=0.8037;AA=G|||;VT=SNP
5	106366215	rs4264928	T	C	100	PASS	AC=2277;AF=0.454673;AN=5008;NS=2504;DP=17929;EAS_AF=0.5952;AMR_AF=0.4669;AFR_AF=0.3601;EUR_AF=0.4294;SAS_AF=0.455;AA=T|||;VT=SNP
5	106366243	rs56997890	A	G	100	PASS	AC=883;AF=0.176318;AN=5008;NS=2504;DP=17062;EAS_AF=0.2956;AMR_AF=0.2118;AFR_AF=0.0083;EUR_AF=0.1282;SAS_AF=0.3047;AA=A|||;VT=SNP
5	106366256	rs4308467	C	T	100	PASS	AC=1072;AF=0.214058;AN=5008;NS=2504;DP=15820;EAS_AF=0.4623;AMR_AF=0.2565;AFR_AF=0.0234;EUR_AF=0.2465;SAS_AF=0.1524;AA=C|||;VT=SNP
5	106366391	rs72788540	C	T	100	PASS	AC=298;AF=0.0595048;AN=5008;NS=2504;DP=13695;EAS_AF=0;AMR_AF=0.0735;AFR_AF=0.0325;EUR_AF=0.166;SAS_AF=0.0378;AA=C|||;VT=SNP
5	106366884	rs10079040	A	G	100	PASS	AC=1634;AF=0.326278;AN=5008;NS=2504;DP=13103;EAS_AF=0.2837;AMR_AF=0.3516;AFR_AF=0.2277;EUR_AF=0.3976;SAS_AF=0.4121;AA=A|||;VT=SNP
5	106366900	rs10071464	C	T	100	PASS	AC=2174;AF=0.434105;AN=5008;NS=2504;DP=13127;EAS_AF=0.2827;AMR_AF=0.3833;AFR_AF=0.5915;EUR_AF=0.4284;SAS_AF=0.4192;AA=T|||;VT=SNP
5	106367115	rs112518888	G	A	100	PASS	AC=100;AF=0.0199681;AN=5008;NS=2504;DP=18125;EAS_AF=0;AMR_AF=0.0346;AFR_AF=0.003;EUR_AF=0.0517;SAS_AF=0.0204;AA=G|||;VT=SNP
5	106367151	rs4470754	G	C	100	PASS	AC=1668;AF=0.333067;AN=5008;NS=2504;DP=17411;EAS_AF=0.5754;AMR_AF=0.3948;AFR_AF=0.0416;EUR_AF=0.3718;SAS_AF=0.3937;AA=G|||;VT=SNP
5	106367972	rs6897804	G	T	100	PASS	AC=2166;AF=0.432508;AN=5008;NS=2504;DP=15857;EAS_AF=0.3234;AMR_AF=0.3818;AFR_AF=0.553;EUR_AF=0.3996;SAS_AF=0.4519;AA=t|||;VT=SNP
5	106367974	rs11738346	A	T	100	PASS	AC=1309;AF=0.261382;AN=5008;NS=2504;DP=15882;EAS_AF=0.2966;AMR_AF=0.2767;AFR_AF=0.171;EUR_AF=0.2237;SAS_AF=0.3753;AA=A|||;VT=SNP
5	106368026	rs34689971	C	T	100	PASS	AC=207;AF=0.0413339;AN=5008;NS=2504;DP=15867;EAS_AF=0.001;AMR_AF=0.0533;AFR_AF=0.0023;EUR_AF=0.0974;SAS_AF=0.0695;AA=C|||;VT=SNP
5	106368513	rs72788543	A	C	100	PASS	AC=298;AF=0.0595048;AN=5008;NS=2504;DP=17947;EAS_AF=0;AMR_AF=0.0735;AFR_AF=0.0325;EUR_AF=0.166;SAS_AF=0.0378;AA=A|||;VT=SNP
5	106368976	rs111315331	A	C	100	PASS	AC=38;AF=0.00758786;AN=5008;NS=2504;DP=14092;EAS_AF=0;AMR_AF=0.0043;AFR_AF=0;EUR_AF=0.0268;SAS_AF=0.0082;AA=A|||;VT=SNP
5	106370006	rs13188135	C	G	100	PASS	AC=2193;AF=0.437899;AN=5008;NS=2504;DP=17323;EAS_AF=0.3075;AMR_AF=0.3833;AFR_AF=0.5832;EUR_AF=0.4294;SAS_AF=0.4233;AA=G|||;VT=SNP
5	106370065	rs28580453	G	T	100	PASS	AC=454;AF=0.090655;AN=5008;NS=2504;DP=18188;EAS_AF=0.001;AMR_AF=0.0663;AFR_AF=0.1823;EUR_AF=0.0974;SAS_AF=0.0695;AA=G|||;VT=SNP
5	106370095	rs62357009	T	C	100	PASS	AC=571;AF=0.114018;AN=5008;NS=2504;DP=17714;EAS_AF=0.1081;AMR_AF=0.0937;AFR_AF=0.0204;EUR_AF=0.1352;SAS_AF=0.2393;AA=T|||;VT=SNP
5	106370437	rs10079549	C	T	100	PASS	AC=536;AF=0.107029;AN=5008;NS=2504;DP=20352;EAS_AF=0;AMR_AF=0.0317;AFR_AF=0.3585;EUR_AF=0.0318;SAS_AF=0.0082;AA=C|||;VT=SNP
5	106370663	rs13189099	C	A	100	PASS	AC=2776;AF=0.554313;AN=5008;NS=2504;DP=17575;EAS_AF=0.3056;AMR_AF=0.4553;AFR_AF=0.9017;EUR_AF=0.4861;SAS_AF=0.4816;AA=A|||;VT=SNP
5	106371045	rs9327987	C	T	100	PASS	AC=2268;AF=0.452875;AN=5008;NS=2504;DP=16052;EAS_AF=0.3026;AMR_AF=0.389;AFR_AF=0.6157;EUR_AF=0.4284;SAS_AF=0.4581;AA=T|||;VT=SNP
5	106371228	rs112883632	T	C	100	PASS	AC=38;AF=0.00758786;AN=5008;NS=2504;DP=18653;EAS_AF=0;AMR_AF=0.0043;AFR_AF=0;EUR_AF=0.0268;SAS_AF=0.0082;AA=T|||;VT=SNP
5	106371664	rs116466767	T	C	100	PASS	AC=38;AF=0.00758786;AN=5008;NS=2504;DP=18989;EAS_AF=0;AMR_AF=0.0043;AFR_AF=0;EUR_AF=0.0268;SAS_AF=0.0082;AA=T|||;VT=SNP
5	106371853	rs77426273	T	C	100	PASS	AC=38;AF=0.00758786;AN=5008;NS=2504;DP=17695;EAS_AF=0;AMR_AF=0.0043;AFR_AF=0;EUR_AF=0.0268;SAS_AF=0.0082;AA=T|||;VT=SNP
5	106371916	rs6596713	C	T	100	PASS	AC=2804;AF=0.559904;AN=5008;NS=2504;DP=18159;EAS_AF=0.4087;AMR_AF=0.4582;AFR_AF=0.6362;EUR_AF=0.5487;SAS_AF=0.6963;AA=t|||;VT=SNP
5	106372054	rs6596714	C	T	100	PASS	AC=1996;AF=0.398562;AN=5008;NS=2504;DP=17967;EAS_AF=0.3026;AMR_AF=0.3718;AFR_AF=0.4418;EUR_AF=0.3986;SAS_AF=0.4581;AA=T|||;VT=SNP
5	106372376	rs11739438	C	T	100	PASS	AC=1033;AF=0.20627;AN=5008;NS=2504;DP=20334;EAS_AF=0.246;AMR_AF=0.2608;AFR_AF=0.0333;EUR_AF=0.2525;SAS_AF=0.3129;AA=c|||;VT=SNP
5	106372796	rs10054028	C	T	100	PASS	AC=1451;AF=0.289736;AN=5008;NS=2504;DP=19818;EAS_AF=0.4712;AMR_AF=0.2248;AFR_AF=0.1831;EUR_AF=0.3221;SAS_AF=0.2597;AA=C|||;VT=SNP
5	106373521	rs11242621	C	T	100	PASS	AC=1013;AF=0.202276;AN=5008;NS=2504;DP=13204;EAS_AF=0.3036;AMR_AF=0.2896;AFR_AF=0.0295;EUR_AF=0.1441;SAS_AF=0.3292;AA=C|||;VT=SNP
5	106373992	rs11242622	C	T	100	PASS	AC=966;AF=0.192891;AN=5008;NS=2504;DP=14498;EAS_AF=0.2907;AMR_AF=0.2896;AFR_AF=0.0136;EUR_AF=0.1362;SAS_AF=0.3241;AA=c|||;VT=SNP
5	106374588	rs66548630	T	C	100	PASS	AC=472;AF=0.0942492;AN=5008;NS=2504;DP=18836;EAS_AF=0.0169;AMR_AF=0.0663;AFR_AF=0.1899;EUR_AF=0.1272;SAS_AF=0.0307;AA=T|||;VT=SNP
5	106374926	rs116114154	C	T	100	PASS	AC=29;AF=0.00579073;AN=5008;NS=2504;DP=19226;EAS_AF=0;AMR_AF=0.0058;AFR_AF=0.0008;EUR_AF=0.0159;SAS_AF=0.0082;AA=C|||;VT=SNP
5	106375215	rs10793831	C	T	100	PASS	AC=3884;AF=0.775559;AN=5008;NS=2504;DP=18580;EAS_AF=0.8571;AMR_AF=0.7392;AFR_AF=0.9024;EUR_AF=0.6799;SAS_AF=0.6442;AA=T|||;VT=SNP
5	106375359	rs11242623	G	A	100	PASS	AC=1513;AF=0.302117;AN=5008;NS=2504;DP=16494;EAS_AF=0.374;AMR_AF=0.3631;AFR_AF=0.205;EUR_AF=0.2624;SAS_AF=0.3569;AA=g|||;VT=SNP
5	106376560	rs80307744	A	G	100	PASS	AC=66;AF=0.0131789;AN=5008;NS=2504;DP=17236;EAS_AF=0;AMR_AF=0.0159;AFR_AF=0;EUR_AF=0.0249;SAS_AF=0.0307;AA=A|||;VT=SNP
5	106377074	rs62357011	T	C	100	PASS	AC=398;AF=0.0794728;AN=5008;NS=2504;DP=15738;EAS_AF=0.0208;AMR_AF=0.0504;AFR_AF=0.1989;EUR_AF=0.0487;SAS_AF=0.0307;AA=T|||;VT=SNP
5	106377385	rs79019287	T	C	100	PASS	AC=65;AF=0.0129792;AN=5008;NS=2504;DP=15466;EAS_AF=0.001;AMR_AF=0.0101;AFR_AF=0.0008;EUR_AF=0.0249;SAS_AF=0.0317;AA=T|||;VT=SNP
5	106377791	rs35727810	A	G	100	PASS	AC=1394;AF=0.278355;AN=5008;NS=2504;DP=16065;EAS_AF=0.4454;AMR_AF=0.2666;AFR_AF=0.2474;EUR_AF=0.2674;SAS_AF=0.1677;AA=A|||;VT=SNP
5	106378602	rs13165682	C	T	100	PASS	AC=228;AF=0.0455272;AN=5008;NS=2504;DP=18641;EAS_AF=0.003;AMR_AF=0.0548;AFR_AF=0.0015;EUR_AF=0.1004;SAS_AF=0.0859;AA=C|||;VT=SNP
5	106379106	rs4382152	T	C	100	PASS	AC=2367;AF=0.472644;AN=5008;NS=2504;DP=18848;EAS_AF=0.8095;AMR_AF=0.5403;AFR_AF=0.2481;EUR_AF=0.3966;SAS_AF=0.4591;AA=T|||;VT=SNP
5	106379448	rs62357013	T	C	100	PASS	AC=983;AF=0.196286;AN=5008;NS=2504;DP=19548;EAS_AF=0.4266;AMR_AF=0.2205;AFR_AF=0.031;EUR_AF=0.2207;SAS_AF=0.1401;AA=T|||;VT=SNP
5	106379836	rs12656373	T	G	100	PASS	AC=2926;AF=0.584265;AN=5008;NS=2504;DP=19218;EAS_AF=0.8264;AMR_AF=0.6124;AFR_AF=0.5068;EUR_AF=0.5209;SAS_AF=0.4847;AA=G|||;VT=SNP
5	106381075	rs57059250	C	G	100	PASS	AC=985;AF=0.196685;AN=5008;NS=2504;DP=18574;EAS_AF=0.4296;AMR_AF=0.2205;AFR_AF=0.0303;EUR_AF=0.2197;SAS_AF=0.1411;AA=C|||;VT=SNP
5	106381270	rs62357015	A	G	100	PASS	AC=981;AF=0.195887;AN=5008;NS=2504;DP=18699;EAS_AF=0.4256;AMR_AF=0.2205;AFR_AF=0.0303;EUR_AF=0.2197;SAS_AF=0.1411;AA=A|||;VT=SNP
5	106381942	rs4400111	T	G	100	PASS	AC=2378;AF=0.47484;AN=5008;NS=2504;DP=20398;EAS_AF=0.8095;AMR_AF=0.5418;AFR_AF=0.2632;EUR_AF=0.3946;SAS_AF=0.4509;AA=T|||;VT=SNP
5	106382276	rs6871130	G	A	100	PASS	AC=1337;AF=0.266973;AN=5008;NS=2504;DP=19085;EAS_AF=0.3591;AMR_AF=0.3458;AFR_AF=0.149;EUR_AF=0.2326;SAS_AF=0.3108;AA=G|||;VT=SNP
5	106382279	rs112111070	A	T	100	PASS	AC=76;AF=0.0151757;AN=5008;NS=2504;DP=19047;EAS_AF=0;AMR_AF=0.0346;AFR_AF=0.003;EUR_AF=0.0437;SAS_AF=0.0041;AA=A|||;VT=SNP
5	106383194	rs13173329	A	G	100	PASS	AC=983;AF=0.196286;AN=5008;NS=2504;DP=16473;EAS_AF=0.4276;AMR_AF=0.2205;AFR_AF=0.0303;EUR_AF=0.2217;SAS_AF=0.1391;AA=A|||;VT=SNP
5	106384486	rs60399923	G	C	100	PASS	AC=343;AF=0.0684904;AN=5008;NS=2504;DP=16277;EAS_AF=0;AMR_AF=0.0519;AFR_AF=0.1415;EUR_AF=0.0984;SAS_AF=0.0215;AA=G|||;VT=SNP
5	106384965	rs12658882	A	G	100	PASS	AC=983;AF=0.196286;AN=5008;NS=2504;DP=19869;EAS_AF=0.4286;AMR_AF=0.2205;AFR_AF=0.0303;EUR_AF=0.2197;SAS_AF=0.1401;AA=A|||;VT=SNP
5	106385815	rs13168288	A	G	100	PASS	AC=1237;AF=0.247005;AN=5008;NS=2504;DP=15605;EAS_AF=0.4474;AMR_AF=0.2421;AFR_AF=0.1437;EUR_AF=0.2604;SAS_AF=0.1697;AA=A|||;VT=SNP
5	106385924	rs61672404	G	T	100	PASS	AC=338;AF=0.067492;AN=5008;NS=2504;DP=17062;EAS_AF=0;AMR_AF=0.0519;AFR_AF=0.1384;EUR_AF=0.0974;SAS_AF=0.0215;AA=G|||;VT=SNP
5	106386161	rs34208221	T	C	100	PASS	AC=987;AF=0.197085;AN=5008;NS=2504;DP=16228;EAS_AF=0.4276;AMR_AF=0.2205;AFR_AF=0.034;EUR_AF=0.2207;SAS_AF=0.1391;AA=T|||;VT=SNP
5	106386259	rs4348203	C	T	100	PASS	AC=56;AF=0.0111821;AN=5008;NS=2504;DP=16449;EAS_AF=0.0169;AMR_AF=0.0043;AFR_AF=0;EUR_AF=0.0268;SAS_AF=0.0092;AA=C|||;VT=SNP
5	106387057	rs6596715	T	A	100	PASS	AC=3093;AF=0.617612;AN=5008;NS=2504;DP=16151;EAS_AF=0.8244;AMR_AF=0.6239;AFR_AF=0.6339;EUR_AF=0.5219;SAS_AF=0.4765;AA=A|||;VT=SNP
5	106387277	rs55846330	T	C	100	PASS	AC=344;AF=0.0686901;AN=5008;NS=2504;DP=14348;EAS_AF=0;AMR_AF=0.0533;AFR_AF=0.1415;EUR_AF=0.0984;SAS_AF=0.0215;AA=T|||;VT=SNP
5	106387314	rs62357017	C	G	100	PASS	AC=44;AF=0.00878594;AN=5008;NS=2504;DP=14581;EAS_AF=0;AMR_AF=0.0043;AFR_AF=0.0015;EUR_AF=0.0258;SAS_AF=0.0133;AA=C|||;VT=SNP
5	106387481	rs75705738	T	A	100	PASS	AC=63;AF=0.0125799;AN=5008;NS=2504;DP=14032;EAS_AF=0;AMR_AF=0.0144;AFR_AF=0;EUR_AF=0.0229;SAS_AF=0.0307;AA=T|||;VT=SNP
5	106388282	rs79136772	A	T	100	PASS	AC=237;AF=0.0473243;AN=5008;NS=2504;DP=12052;EAS_AF=0.0188;AMR_AF=0.0216;AFR_AF=0.1089;EUR_AF=0.0368;SAS_AF=0.0225;AA=A|||;VT=SNP
5	106389374	rs13355762	C	T	100	PASS	AC=700;AF=0.139776;AN=5008;NS=2504;DP=16105;EAS_AF=0.0159;AMR_AF=0.0807;AFR_AF=0.3548;EUR_AF=0.1282;SAS_AF=0.0307;AA=C|||;VT=SNP
5	106389570	rs112723176	C	T	100	PASS	AC=256;AF=0.0511182;AN=5008;NS=2504;DP=16627;EAS_AF=0.0179;AMR_AF=0.0231;AFR_AF=0.1248;EUR_AF=0.0358;SAS_AF=0.0215;AA=C|||;VT=SNP
5	106389790	rs59338075	A	G	100	PASS	AC=1426;AF=0.284744;AN=5008;NS=2504;DP=14041;EAS_AF=0.3065;AMR_AF=0.3631;AFR_AF=0.2171;EUR_AF=0.2664;SAS_AF=0.317;AA=A|||;VT=SNP
5	106390065	rs59810301	G	A	100	PASS	AC=1559;AF=0.311302;AN=5008;NS=2504;DP=15204;EAS_AF=0.3085;AMR_AF=0.3631;AFR_AF=0.3177;EUR_AF=0.2654;SAS_AF=0.316;AA=G|||;VT=SNP
5	106390319	rs182558448	A	T	100	PASS	AC=224;AF=0.0447284;AN=5008;NS=2504;DP=15594;EAS_AF=0.0179;AMR_AF=0.0231;AFR_AF=0.0998;EUR_AF=0.0368;SAS_AF=0.0215;AA=A|||;VT=SNP
5	106390482	rs4957684	T	C	100	PASS	AC=1281;AF=0.255791;AN=5008;NS=2504;DP=16688;EAS_AF=0.2937;AMR_AF=0.3429;AFR_AF=0.152;EUR_AF=0.2366;SAS_AF=0.3149;AA=T|||;VT=SNP
5	106391391	rs67303530	G	C	100	PASS	AC=340;AF=0.0678914;AN=5008;NS=2504;DP=14319;EAS_AF=0;AMR_AF=0.0533;AFR_AF=0.1377;EUR_AF=0.0994;SAS_AF=0.0215;AA=G|||;VT=SNP
5	106391522	rs116123021	A	T	100	PASS	AC=27;AF=0.00539137;AN=5008;NS=2504;DP=15900;EAS_AF=0;AMR_AF=0.0086;AFR_AF=0.0015;EUR_AF=0.0139;SAS_AF=0.0051;AA=A|||;VT=SNP
5	106391584	rs10900894	C	A	100	PASS	AC=3901;AF=0.778954;AN=5008;NS=2504;DP=16314;EAS_AF=0.8284;AMR_AF=0.745;AFR_AF=0.972;EUR_AF=0.6789;SAS_AF=0.5941;AA=A|||;VT=SNP
5	106392211	rs34183855	C	T	100	PASS	AC=989;AF=0.197484;AN=5008;NS=2504;DP=17695;EAS_AF=0.4643;AMR_AF=0.2205;AFR_AF=0.0197;EUR_AF=0.2127;SAS_AF=0.1309;AA=C|||;VT=SNP
5	106393474	rs4370260	G	A	100	PASS	AC=3079;AF=0.614816;AN=5008;NS=2504;DP=14830;EAS_AF=0.7589;AMR_AF=0.7205;AFR_AF=0.4788;EUR_AF=0.661;SAS_AF=0.5276;AA=A|||;VT=SNP
5	106394050	rs58242009	C	T	100	PASS	AC=266;AF=0.053115;AN=5008;NS=2504;DP=21425;EAS_AF=0.001;AMR_AF=0.0274;AFR_AF=0.1263;EUR_AF=0.0577;SAS_AF=0.0215;AA=T|||;VT=SNP
5	106394060	rs4635922	A	G	100	PASS	AC=2609;AF=0.520966;AN=5008;NS=2504;DP=22002;EAS_AF=0.505;AMR_AF=0.4481;AFR_AF=0.7118;EUR_AF=0.3509;SAS_AF=0.5061;AA=A|||;VT=SNP
5	106394177	rs4640780	A	G	100	PASS	AC=3238;AF=0.646565;AN=5008;NS=2504;DP=21236;EAS_AF=0.7579;AMR_AF=0.732;AFR_AF=0.3941;EUR_AF=0.6541;SAS_AF=0.8047;AA=A|||;VT=SNP
5	106394251	rs4309958	G	T	100	PASS	AC=1807;AF=0.360823;AN=5008;NS=2504;DP=22338;EAS_AF=0.4821;AMR_AF=0.255;AFR_AF=0.5333;EUR_AF=0.2247;SAS_AF=0.2178;AA=T|||;VT=SNP
5	106394383	rs72788557	T	C	100	PASS	AC=429;AF=0.0856629;AN=5008;NS=2504;DP=22449;EAS_AF=0.001;AMR_AF=0.0908;AFR_AF=0.0976;EUR_AF=0.0517;SAS_AF=0.1881;AA=T|||;VT=SNP
5	106394429	rs80089601	C	T	100	PASS	AC=27;AF=0.00539137;AN=5008;NS=2504;DP=22523;EAS_AF=0;AMR_AF=0.0101;AFR_AF=0;EUR_AF=0.0199;SAS_AF=0;AA=C|||;VT=SNP
5	106394712	rs6883340	C	G	100	PASS	AC=3451;AF=0.689097;AN=5008;NS=2504;DP=21307;EAS_AF=0.8194;AMR_AF=0.5735;AFR_AF=0.6914;EUR_AF=0.6759;SAS_AF=0.6472;AA=A|||;VT=SNP
5	106395357	rs150362856	G	A	100	PASS	AC=127;AF=0.0253594;AN=5008;NS=2504;DP=16196;EAS_AF=0.002;AMR_AF=0.1095;AFR_AF=0.0008;EUR_AF=0.0139;SAS_AF=0.0348;AA=G|||;VT=SNP
5	106395388	rs76822350	T	C	100	PASS	AC=38;AF=0.00758786;AN=5008;NS=2504;DP=16029;EAS_AF=0;AMR_AF=0.0072;AFR_AF=0.0008;EUR_AF=0.0258;SAS_AF=0.0061;AA=T|||;VT=SNP
5	106395947	rs79809604	T	A	100	PASS	AC=38;AF=0.00758786;AN=5008;NS=2504;DP=16133;EAS_AF=0;AMR_AF=0.0072;AFR_AF=0.0008;EUR_AF=0.0258;SAS_AF=0.0061;AA=T|||;VT=SNP
5	106395977	rs11242625	T	C	100	PASS	AC=2277;AF=0.454673;AN=5008;NS=2504;DP=16032;EAS_AF=0.7123;AMR_AF=0.4395;AFR_AF=0.2489;EUR_AF=0.495;SAS_AF=0.4366;AA=T|||;VT=SNP
5	106396219	rs143066636	T	G	100	PASS	AC=38;AF=0.00758786;AN=5008;NS=2504;DP=17519;EAS_AF=0;AMR_AF=0.0072;AFR_AF=0.0008;EUR_AF=0.0258;SAS_AF=0.0061;AA=T|||;VT=SNP
5	106396240	rs10060467	C	A	100	PASS	AC=479;AF=0.095647;AN=5008;NS=2504;DP=17749;EAS_AF=0.0119;AMR_AF=0.0793;AFR_AF=0.1437;EUR_AF=0.0646;SAS_AF=0.1605;AA=C|||;VT=SNP
5	106396370	rs6596716	G	A	100	PASS	AC=288;AF=0.057508;AN=5008;NS=2504;DP=19510;EAS_AF=0.002;AMR_AF=0.0274;AFR_AF=0.1838;EUR_AF=0.0199;SAS_AF=0.0041;AA=G|||;VT=SNP
5	106396918	rs6864971	C	T	100	PASS	AC=3546;AF=0.708067;AN=5008;NS=2504;DP=17261;EAS_AF=0.751;AMR_AF=0.5793;AFR_AF=0.8888;EUR_AF=0.6054;SAS_AF=0.6166;AA=T|||;VT=SNP
5	106397138	rs6889945	A	T	100	PASS	AC=1026;AF=0.204872;AN=5008;NS=2504;DP=15045;EAS_AF=0.0139;AMR_AF=0.1297;AFR_AF=0.4788;EUR_AF=0.1153;SAS_AF=0.1769;AA=T|||;VT=SNP
5	106397176	rs10042436	A	G	100	PASS	AC=635;AF=0.126797;AN=5008;NS=2504;DP=15161;EAS_AF=0.0129;AMR_AF=0.0893;AFR_AF=0.2474;EUR_AF=0.0686;SAS_AF=0.1677;AA=A|||;VT=SNP
5	106397742	rs4346759	C	A	100	PASS	AC=852;AF=0.170128;AN=5008;NS=2504;DP=8133;EAS_AF=0.0387;AMR_AF=0.1081;AFR_AF=0.3782;EUR_AF=0.0676;SAS_AF=0.1738;AA=C|||;VT=SNP
5	106398331	rs4535439	T	C	100	PASS	AC=2672;AF=0.533546;AN=5008;NS=2504;DP=14750;EAS_AF=0.7381;AMR_AF=0.4582;AFR_AF=0.5083;EUR_AF=0.495;SAS_AF=0.4499;AA=T|||;VT=SNP
5	106399012	rs10479394	G	A	100	PASS	AC=3557;AF=0.710264;AN=5008;NS=2504;DP=17255;EAS_AF=0.753;AMR_AF=0.5836;AFR_AF=0.8782;EUR_AF=0.6153;SAS_AF=0.6268;AA=A|||;VT=SNP
5	106399212	rs150990655	G	A	100	PASS	AC=37;AF=0.00738818;AN=5008;NS=2504;DP=17194;EAS_AF=0;AMR_AF=0.0058;AFR_AF=0.0008;EUR_AF=0.0258;SAS_AF=0.0061;AA=G|||;VT=SNP
5	106399280	rs72788564	T	C	100	PASS	AC=47;AF=0.00938498;AN=5008;NS=2504;DP=15600;EAS_AF=0.0169;AMR_AF=0.0086;AFR_AF=0;EUR_AF=0.0209;SAS_AF=0.0031;AA=T|||;VT=SNP
5	106399595	rs4957685	A	G	100	PASS	AC=3576;AF=0.714058;AN=5008;NS=2504;DP=14996;EAS_AF=0.753;AMR_AF=0.5865;AFR_AF=0.8903;EUR_AF=0.6173;SAS_AF=0.6258;AA=G|||;VT=SNP
5	106399628	rs7720084	G	A	100	PASS	AC=304;AF=0.0607029;AN=5008;NS=2504;DP=15819;EAS_AF=0.002;AMR_AF=0.0346;AFR_AF=0.1823;EUR_AF=0.0278;SAS_AF=0.0092;AA=G|||;VT=SNP
5	106399675	rs77072421	T	C	100	PASS	AC=54;AF=0.0107827;AN=5008;NS=2504;DP=15477;EAS_AF=0;AMR_AF=0.0202;AFR_AF=0;EUR_AF=0.0358;SAS_AF=0.0041;AA=T|||;VT=SNP
5	106399718	rs7707183	T	C	100	PASS	AC=310;AF=0.061901;AN=5008;NS=2504;DP=14871;EAS_AF=0.002;AMR_AF=0.036;AFR_AF=0.1861;EUR_AF=0.0278;SAS_AF=0.0092;AA=T|||;VT=SNP
5	106399889	rs147787094	T	A	100	PASS	AC=37;AF=0.00738818;AN=5008;NS=2504;DP=13830;EAS_AF=0;AMR_AF=0.0058;AFR_AF=0.0008;EUR_AF=0.0258;SAS_AF=0.0061;AA=T|||;VT=SNP
5	106399898	rs115613504	C	A	100	PASS	AC=37;AF=0.00738818;AN=5008;NS=2504;DP=13837;EAS_AF=0;AMR_AF=0.0058;AFR_AF=0.0008;EUR_AF=0.0258;SAS_AF=0.0061;AA=C|||;VT=SNP
5	106400420	rs112407651	A	G	100	PASS	AC=65;AF=0.0129792;AN=5008;NS=2504;DP=11440;EAS_AF=0.002;AMR_AF=0.0187;AFR_AF=0.0129;EUR_AF=0.0239;SAS_AF=0.0092;AA=A|||;VT=SNP
5	106400536	rs4413519	A	G	100	PASS	AC=1106;AF=0.220847;AN=5008;NS=2504;DP=12425;EAS_AF=0.4841;AMR_AF=0.2046;AFR_AF=0.034;EUR_AF=0.1759;SAS_AF=0.2597;AA=a|||;VT=SNP
5	106400607	rs4413520	A	C	100	PASS	AC=4822;AF=0.962859;AN=5008;NS=2504;DP=12845;EAS_AF=1;AMR_AF=0.9467;AFR_AF=0.9947;EUR_AF=0.8827;SAS_AF=0.9755;AA=C|||;VT=SNP
5	106400993	rs137897502	T	C	100	PASS	AC=25;AF=0.00499201;AN=5008;NS=2504;DP=14686;EAS_AF=0;AMR_AF=0.013;AFR_AF=0.0023;EUR_AF=0.0129;SAS_AF=0;AA=T|||;VT=SNP
5	106401869	rs79310170	G	C	100	PASS	AC=39;AF=0.00778754;AN=5008;NS=2504;DP=16295;EAS_AF=0;AMR_AF=0.0058;AFR_AF=0.0023;EUR_AF=0.0258;SAS_AF=0.0061;AA=G|||;VT=SNP
5	106402145	rs76467883	G	A	100	PASS	AC=65;AF=0.0129792;AN=5008;NS=2504;DP=17842;EAS_AF=0.002;AMR_AF=0.0187;AFR_AF=0.0129;EUR_AF=0.0239;SAS_AF=0.0092;AA=G|||;VT=SNP
5	106403402	rs62357046	G	A	100	PASS	AC=826;AF=0.164936;AN=5008;NS=2504;DP=18626;EAS_AF=0.1835;AMR_AF=0.2133;AFR_AF=0.0159;EUR_AF=0.3131;SAS_AF=0.1605;AA=g|||;VT=SNP
5	106403516	rs4524495	C	A	100	PASS	AC=2497;AF=0.498602;AN=5008;NS=2504;DP=18680;EAS_AF=0.7401;AMR_AF=0.4481;AFR_AF=0.3949;EUR_AF=0.4911;SAS_AF=0.4335;AA=c|||;VT=SNP
5	106403683	rs4557390	T	C	100	PASS	AC=3588;AF=0.716454;AN=5008;NS=2504;DP=18502;EAS_AF=0.755;AMR_AF=0.5836;AFR_AF=0.8896;EUR_AF=0.6153;SAS_AF=0.6411;AA=C|||;VT=SNP
5	106403714	rs4429838	A	G	100	PASS	AC=3603;AF=0.719449;AN=5008;NS=2504;DP=19020;EAS_AF=0.755;AMR_AF=0.585;AFR_AF=0.9009;EUR_AF=0.6153;SAS_AF=0.6401;AA=G|||;VT=SNP
5	106403717	rs76258755	A	G	100	PASS	AC=306;AF=0.0611022;AN=5008;NS=2504;DP=18435;EAS_AF=0.002;AMR_AF=0.036;AFR_AF=0.1831;EUR_AF=0.0278;SAS_AF=0.0092;AA=A|||;VT=SNP
5	106404312	rs115324435	A	G	100	PASS	AC=38;AF=0.00758786;AN=5008;NS=2504;DP=11655;EAS_AF=0;AMR_AF=0.0072;AFR_AF=0.0008;EUR_AF=0.0258;SAS_AF=0.0061;AA=A|||;VT=SNP
5	106404866	rs6870023	C	T	100	PASS	AC=3599;AF=0.71865;AN=5008;NS=2504;DP=17319;EAS_AF=0.752;AMR_AF=0.585;AFR_AF=0.9017;EUR_AF=0.6133;SAS_AF=0.6401;AA=T|||;VT=SNP
5	106404921	rs58196349	C	A	100	PASS	AC=2556;AF=0.510383;AN=5008;NS=2504;DP=17781;EAS_AF=0.7371;AMR_AF=0.451;AFR_AF=0.4418;EUR_AF=0.4901;SAS_AF=0.4325;AA=A|||;VT=SNP
5	106405316	rs72788567	C	T	100	PASS	AC=575;AF=0.114816;AN=5008;NS=2504;DP=16345;EAS_AF=0.0119;AMR_AF=0.0865;AFR_AF=0.1921;EUR_AF=0.0686;SAS_AF=0.184;AA=T|||;VT=SNP
5	106405411	rs72788568	T	C	100	PASS	AC=533;AF=0.10643;AN=5008;NS=2504;DP=15977;EAS_AF=0.0119;AMR_AF=0.0836;AFR_AF=0.1626;EUR_AF=0.0676;SAS_AF=0.184;AA=T|||;VT=SNP
5	106405569	rs114929205	T	G	100	PASS	AC=38;AF=0.00758786;AN=5008;NS=2504;DP=14701;EAS_AF=0;AMR_AF=0.0072;AFR_AF=0.0008;EUR_AF=0.0258;SAS_AF=0.0061;AA=T|||;VT=SNP
5	106405657	rs4618413	T	C	100	PASS	AC=3599;AF=0.71865;AN=5008;NS=2504;DP=15517;EAS_AF=0.752;AMR_AF=0.585;AFR_AF=0.9017;EUR_AF=0.6133;SAS_AF=0.6401;AA=C|||;VT=SNP
5	106405821	rs57923368	C	A	100	PASS	AC=518;AF=0.103435;AN=5008;NS=2504;DP=15749;EAS_AF=0.0119;AMR_AF=0.0807;AFR_AF=0.1543;EUR_AF=0.0676;SAS_AF=0.182;AA=C|||;VT=SNP
5	106406097	rs4245990	C	T	100	PASS	AC=2044;AF=0.408147;AN=5008;NS=2504;DP=20177;EAS_AF=0.7123;AMR_AF=0.4179;AFR_AF=0.0968;EUR_AF=0.4891;SAS_AF=0.4254;AA=C|||;VT=SNP
5	106406498	rs28773255	A	G	100	PASS	AC=535;AF=0.106829;AN=5008;NS=2504;DP=20733;EAS_AF=0.0129;AMR_AF=0.0821;AFR_AF=0.1581;EUR_AF=0.0686;SAS_AF=0.1912;AA=A|||;VT=SNP
5	106407120	rs72788569	A	G	100	PASS	AC=16;AF=0.00319489;AN=5008;NS=2504;DP=18933;EAS_AF=0;AMR_AF=0.0072;AFR_AF=0;EUR_AF=0.0089;SAS_AF=0.002;AA=A|||;VT=SNP
5	106407530	rs79358113	C	T	100	PASS	AC=147;AF=0.029353;AN=5008;NS=2504;DP=19774;EAS_AF=0.002;AMR_AF=0.036;AFR_AF=0.0174;EUR_AF=0.0855;SAS_AF=0.0112;AA=C|||;VT=SNP
5	106407616	rs114708803	G	C	100	PASS	AC=52;AF=0.0103834;AN=5008;NS=2504;DP=16693;EAS_AF=0;AMR_AF=0.0216;AFR_AF=0.003;EUR_AF=0.0288;SAS_AF=0.0041;AA=G|||;VT=SNP
5	106407649	rs149006992	G	A	100	PASS	AC=34;AF=0.00678914;AN=5008;NS=2504;DP=18695;EAS_AF=0;AMR_AF=0.0115;AFR_AF=0;EUR_AF=0.0219;SAS_AF=0.0041;AA=G|||;VT=SNP
5	106407876	rs11950997	G	A	100	PASS	AC=307;AF=0.0613019;AN=5008;NS=2504;DP=15119;EAS_AF=0.002;AMR_AF=0.036;AFR_AF=0.1838;EUR_AF=0.0278;SAS_AF=0.0092;AA=G|||;VT=SNP
5	106408072	rs7702377	C	T	100	PASS	AC=2333;AF=0.465855;AN=5008;NS=2504;DP=18321;EAS_AF=0.7103;AMR_AF=0.4352;AFR_AF=0.3109;EUR_AF=0.4901;SAS_AF=0.4202;AA=C|||;VT=SNP
5	106408321	rs56096808	T	G	100	PASS	AC=2230;AF=0.445288;AN=5008;NS=2504;DP=18422;EAS_AF=0.7103;AMR_AF=0.4251;AFR_AF=0.2375;EUR_AF=0.4901;SAS_AF=0.4213;AA=T|||;VT=SNP
5	106409179	rs4245991	G	A	100	PASS	AC=3568;AF=0.71246;AN=5008;NS=2504;DP=17350;EAS_AF=0.751;AMR_AF=0.585;AFR_AF=0.8918;EUR_AF=0.6133;SAS_AF=0.6227;AA=A|||;VT=SNP
5	106409567	rs77869739	G	A	100	PASS	AC=66;AF=0.0131789;AN=5008;NS=2504;DP=18787;EAS_AF=0.004;AMR_AF=0.0173;AFR_AF=0.0129;EUR_AF=0.0239;SAS_AF=0.0092;AA=G|||;VT=SNP
5	106409581	rs4571458	C	G	100	PASS	AC=2238;AF=0.446885;AN=5008;NS=2504;DP=18805;EAS_AF=0.7113;AMR_AF=0.4251;AFR_AF=0.2398;EUR_AF=0.4911;SAS_AF=0.4243;AA=C|||;VT=SNP
5	106409698	rs4289544	A	G	100	PASS	AC=3592;AF=0.717252;AN=5008;NS=2504;DP=17291;EAS_AF=0.752;AMR_AF=0.585;AFR_AF=0.8926;EUR_AF=0.6163;SAS_AF=0.6421;AA=G|||;VT=SNP
5	106409863	rs142087755	A	G	100	PASS	AC=39;AF=0.00778754;AN=5008;NS=2504;DP=18007;EAS_AF=0;AMR_AF=0.0086;AFR_AF=0.0008;EUR_AF=0.0258;SAS_AF=0.0061;AA=A|||;VT=SNP
5	106409945	rs114510270	C	T	100	PASS	AC=64;AF=0.0127796;AN=5008;NS=2504;DP=17961;EAS_AF=0.002;AMR_AF=0.0173;AFR_AF=0.0129;EUR_AF=0.0239;SAS_AF=0.0092;AA=C|||;VT=SNP
5	106409960	rs140639146	C	A	100	PASS	AC=38;AF=0.00758786;AN=5008;NS=2504;DP=17617;EAS_AF=0;AMR_AF=0.0072;AFR_AF=0.0008;EUR_AF=0.0258;SAS_AF=0.0061;AA=C|||;VT=SNP
5	106409977	rs115416994	C	G	100	PASS	AC=38;AF=0.00758786;AN=5008;NS=2504;DP=17667;EAS_AF=0;AMR_AF=0.0072;AFR_AF=0.0008;EUR_AF=0.0258;SAS_AF=0.0061;AA=C|||;VT=SNP
5	106410020	rs10463580	A	G	100	PASS	AC=3592;AF=0.717252;AN=5008;NS=2504;DP=17962;EAS_AF=0.752;AMR_AF=0.585;AFR_AF=0.8926;EUR_AF=0.6163;SAS_AF=0.6421;AA=G|||;VT=SNP
5	106410245	rs116349576	A	G	100	PASS	AC=38;AF=0.00758786;AN=5008;NS=2504;DP=18181;EAS_AF=0;AMR_AF=0.0072;AFR_AF=0.0008;EUR_AF=0.0258;SAS_AF=0.0061;AA=A|||;VT=SNP
5	106410664	rs7733542	A	G	100	PASS	AC=3592;AF=0.717252;AN=5008;NS=2504;DP=20036;EAS_AF=0.753;AMR_AF=0.585;AFR_AF=0.8926;EUR_AF=0.6163;SAS_AF=0.6411;AA=G|||;VT=SNP
5	106411201	rs116833180	C	A	100	PASS	AC=38;AF=0.00758786;AN=5008;NS=2504;DP=15603;EAS_AF=0;AMR_AF=0.0072;AFR_AF=0.0008;EUR_AF=0.0258;SAS_AF=0.0061;AA=C|||;VT=SNP
5	106411328	rs72780127	A	G	100	PASS	AC=519;AF=0.103634;AN=5008;NS=2504;DP=14403;EAS_AF=0.0129;AMR_AF=0.0807;AFR_AF=0.149;EUR_AF=0.0676;SAS_AF=0.1892;AA=A|||;VT=SNP
5	106411491	rs72780128	C	T	100	PASS	AC=502;AF=0.10024;AN=5008;NS=2504;DP=17412;EAS_AF=0.0119;AMR_AF=0.0793;AFR_AF=0.143;EUR_AF=0.0676;SAS_AF=0.182;AA=C|||;VT=SNP
5	106411629	rs142917096	G	A	100	PASS	AC=96;AF=0.0191693;AN=5008;NS=2504;DP=18191;EAS_AF=0;AMR_AF=0.0231;AFR_AF=0.0045;EUR_AF=0.0288;SAS_AF=0.046;AA=A|||;VT=SNP
5	106411666	rs147422508	G	A	100	PASS	AC=38;AF=0.00758786;AN=5008;NS=2504;DP=17786;EAS_AF=0;AMR_AF=0.0072;AFR_AF=0.0008;EUR_AF=0.0258;SAS_AF=0.0061;AA=G|||;VT=SNP
5	106412266	rs56065948	A	G	100	PASS	AC=38;AF=0.00758786;AN=5008;NS=2504;DP=19833;EAS_AF=0;AMR_AF=0.0072;AFR_AF=0.0008;EUR_AF=0.0258;SAS_AF=0.0061;AA=G|||;VT=SNP
5	106412429	rs10053249	C	A	100	PASS	AC=1135;AF=0.226637;AN=5008;NS=2504;DP=16158;EAS_AF=0.0407;AMR_AF=0.1326;AFR_AF=0.5469;EUR_AF=0.0964;SAS_AF=0.1861;AA=C|||;VT=SNP
5	106412948	rs114747086	C	G	100	PASS	AC=64;AF=0.0127796;AN=5008;NS=2504;DP=19172;EAS_AF=0.002;AMR_AF=0.0173;AFR_AF=0.0129;EUR_AF=0.0239;SAS_AF=0.0092;AA=C|||;VT=SNP
5	106413029	rs4245992	C	T	100	PASS	AC=3581;AF=0.715056;AN=5008;NS=2504;DP=18463;EAS_AF=0.75;AMR_AF=0.5793;AFR_AF=0.8949;EUR_AF=0.6133;SAS_AF=0.637;AA=T|||;VT=SNP
5	106413634	rs57971001	G	A	100	PASS	AC=258;AF=0.0515176;AN=5008;NS=2504;DP=14764;EAS_AF=0.002;AMR_AF=0.0317;AFR_AF=0.1513;EUR_AF=0.0249;SAS_AF=0.0092;AA=A|||;VT=SNP
5	106413921	rs10070360	G	A	100	PASS	AC=727;AF=0.145168;AN=5008;NS=2504;DP=15794;EAS_AF=0.0119;AMR_AF=0.098;AFR_AF=0.3147;EUR_AF=0.0706;SAS_AF=0.1636;AA=G|||;VT=SNP
5	106414133	rs10065093	A	G	100	PASS	AC=3552;AF=0.709265;AN=5008;NS=2504;DP=4441;EAS_AF=0.752;AMR_AF=0.5735;AFR_AF=0.8835;EUR_AF=0.6153;SAS_AF=0.6227;AA=G|||;VT=SNP
5	106414348	rs4957686	A	G	100	PASS	AC=2084;AF=0.416134;AN=5008;NS=2504;DP=16944;EAS_AF=0.7113;AMR_AF=0.415;AFR_AF=0.1225;EUR_AF=0.492;SAS_AF=0.4315;AA=G|||;VT=SNP
5	106414597	rs59686748	A	C	100	PASS	AC=239;AF=0.0477236;AN=5008;NS=2504;DP=19151;EAS_AF=0.002;AMR_AF=0.0331;AFR_AF=0.1369;EUR_AF=0.0239;SAS_AF=0.0092;AA=A|||;VT=SNP
5	106415089	rs10039657	G	C	100	PASS	AC=471;AF=0.0940495;AN=5008;NS=2504;DP=17103;EAS_AF=0.0139;AMR_AF=0.0793;AFR_AF=0.1445;EUR_AF=0.0676;SAS_AF=0.1462;AA=G|||;VT=SNP
5	106415368	rs4957527	G	T	100	PASS	AC=3506;AF=0.70008;AN=5008;NS=2504;DP=16425;EAS_AF=0.749;AMR_AF=0.5692;AFR_AF=0.8631;EUR_AF=0.6153;SAS_AF=0.6094;AA=T|||;VT=SNP
5	106415627	rs116741538	T	C	100	PASS	AC=68;AF=0.0135783;AN=5008;NS=2504;DP=18336;EAS_AF=0;AMR_AF=0.0187;AFR_AF=0.003;EUR_AF=0.0447;SAS_AF=0.0061;AA=T|||;VT=SNP
5	106416602	rs114584921	G	C	100	PASS	AC=38;AF=0.00758786;AN=5008;NS=2504;DP=17361;EAS_AF=0;AMR_AF=0.0072;AFR_AF=0.0008;EUR_AF=0.0258;SAS_AF=0.0061;AA=G|||;VT=SNP
5	106416673	rs116513228	T	C	100	PASS	AC=43;AF=0.00858626;AN=5008;NS=2504;DP=15553;EAS_AF=0;AMR_AF=0.0159;AFR_AF=0.0008;EUR_AF=0.0249;SAS_AF=0.0061;AA=T|||;VT=SNP
5	106417118	rs115965272	T	G	100	PASS	AC=130;AF=0.0259585;AN=5008;NS=2504;DP=17044;EAS_AF=0.002;AMR_AF=0.0245;AFR_AF=0.0265;EUR_AF=0.0298;SAS_AF=0.047;AA=T|||;VT=SNP
5	106417559	rs144077159	A	G	100	PASS	AC=38;AF=0.00758786;AN=5008;NS=2504;DP=18981;EAS_AF=0;AMR_AF=0.0072;AFR_AF=0.0008;EUR_AF=0.0258;SAS_AF=0.0061;AA=A|||;VT=SNP
5	106418439	rs116206916	C	T	100	PASS	AC=89;AF=0.0177716;AN=5008;NS=2504;DP=16916;EAS_AF=0.001;AMR_AF=0.0187;AFR_AF=0.0333;EUR_AF=0.0249;SAS_AF=0.0061;AA=C|||;VT=SNP
5	106419663	rs115631745	G	A	100	PASS	AC=54;AF=0.0107827;AN=5008;NS=2504;DP=17876;EAS_AF=0.001;AMR_AF=0.0115;AFR_AF=0.0008;EUR_AF=0.0139;SAS_AF=0.0307;AA=G|||;VT=SNP
5	106420029	rs4452543	A	G	100	PASS	AC=2638;AF=0.526757;AN=5008;NS=2504;DP=16176;EAS_AF=0.7381;AMR_AF=0.4323;AFR_AF=0.4985;EUR_AF=0.496;SAS_AF=0.4458;AA=A|||;VT=SNP
5	106420540	rs116596333	C	T	100	PASS	AC=38;AF=0.00758786;AN=5008;NS=2504;DP=15846;EAS_AF=0;AMR_AF=0.0072;AFR_AF=0.0008;EUR_AF=0.0258;SAS_AF=0.0061;AA=c|||;VT=SNP
5	106420589	rs4957528	A	C	100	PASS	AC=4511;AF=0.900759;AN=5008;NS=2504;DP=15676;EAS_AF=0.995;AMR_AF=0.8732;AFR_AF=0.9304;EUR_AF=0.7744;SAS_AF=0.9131;AA=C|||;VT=SNP
5	106420994	rs56062834	T	C	100	PASS	AC=2421;AF=0.483427;AN=5008;NS=2504;DP=17657;EAS_AF=0.7123;AMR_AF=0.4207;AFR_AF=0.3714;EUR_AF=0.494;SAS_AF=0.4325;AA=T|||;VT=SNP
5	106421049	rs55725501	C	A	100	PASS	AC=2509;AF=0.500998;AN=5008;NS=2504;DP=17523;EAS_AF=0.7103;AMR_AF=0.4294;AFR_AF=0.4357;EUR_AF=0.494;SAS_AF=0.4315;AA=C|||;VT=SNP
5	106421055	rs72780130	A	T	100	PASS	AC=333;AF=0.0664936;AN=5008;NS=2504;DP=17598;EAS_AF=0.0139;AMR_AF=0.0764;AFR_AF=0.0204;EUR_AF=0.0646;SAS_AF=0.1779;AA=A|||;VT=SNP
5	106421191	rs139021395	G	A	100	PASS	AC=71;AF=0.0141773;AN=5008;NS=2504;DP=19579;EAS_AF=0;AMR_AF=0.0202;AFR_AF=0.0053;EUR_AF=0.0229;SAS_AF=0.0276;AA=G|||;VT=SNP
5	106422497	rs59283462	A	G	100	PASS	AC=246;AF=0.0491214;AN=5008;NS=2504;DP=15686;EAS_AF=0;AMR_AF=0.0346;AFR_AF=0.1437;EUR_AF=0.0258;SAS_AF=0.0061;AA=A|||;VT=SNP
5	106422649	rs10900895	G	C	100	PASS	AC=2365;AF=0.472244;AN=5008;NS=2504;DP=17680;EAS_AF=0.7103;AMR_AF=0.4352;AFR_AF=0.3026;EUR_AF=0.5179;SAS_AF=0.4356;AA=C|||;VT=SNP
5	106422657	rs76328305	C	G	100	PASS	AC=38;AF=0.00758786;AN=5008;NS=2504;DP=18141;EAS_AF=0;AMR_AF=0.0072;AFR_AF=0.0008;EUR_AF=0.0258;SAS_AF=0.0061;AA=C|||;VT=SNP
5	106422807	rs10900896	C	A	100	PASS	AC=2242;AF=0.447684;AN=5008;NS=2504;DP=19808;EAS_AF=0.7103;AMR_AF=0.4207;AFR_AF=0.2436;EUR_AF=0.4901;SAS_AF=0.4284;AA=C|||;VT=SNP
5	106422932	rs6872072	C	T	100	PASS	AC=3559;AF=0.710663;AN=5008;NS=2504;DP=15815;EAS_AF=0.751;AMR_AF=0.5764;AFR_AF=0.8986;EUR_AF=0.6153;SAS_AF=0.6084;AA=T|||;VT=SNP
5	106423027	rs6897116	A	G	100	PASS	AC=3561;AF=0.711062;AN=5008;NS=2504;DP=17686;EAS_AF=0.751;AMR_AF=0.5764;AFR_AF=0.9002;EUR_AF=0.6153;SAS_AF=0.6084;AA=G|||;VT=SNP
5	106423284	rs150048013	G	A	100	PASS	AC=30;AF=0.00599042;AN=5008;NS=2504;DP=13852;EAS_AF=0;AMR_AF=0.0072;AFR_AF=0.0008;EUR_AF=0.0169;SAS_AF=0.0072;AA=G|||;VT=SNP
5	106423608	rs76935052	T	C	100	PASS	AC=908;AF=0.18131;AN=5008;NS=2504;DP=16244;EAS_AF=0.4851;AMR_AF=0.1801;AFR_AF=0.0053;EUR_AF=0.0974;SAS_AF=0.1933;AA=T|||;VT=SNP
5	106423918	rs114525701	A	G	100	PASS	AC=38;AF=0.00758786;AN=5008;NS=2504;DP=16607;EAS_AF=0;AMR_AF=0.0072;AFR_AF=0.0008;EUR_AF=0.0258;SAS_AF=0.0061;AA=A|||;VT=SNP
5	106424010	rs11959317	T	C	100	PASS	AC=934;AF=0.186502;AN=5008;NS=2504;DP=17119;EAS_AF=0.0149;AMR_AF=0.1182;AFR_AF=0.4153;EUR_AF=0.0984;SAS_AF=0.1933;AA=T|||;VT=SNP
5	106424175	rs115967761	G	A	100	PASS	AC=43;AF=0.00858626;AN=5008;NS=2504;DP=17475;EAS_AF=0;AMR_AF=0.0159;AFR_AF=0.0008;EUR_AF=0.0249;SAS_AF=0.0061;AA=G|||;VT=SNP
5	106424346	rs144701575	C	T	100	PASS	AC=38;AF=0.00758786;AN=5008;NS=2504;DP=19443;EAS_AF=0;AMR_AF=0.0072;AFR_AF=0.0008;EUR_AF=0.0258;SAS_AF=0.0061;AA=C|||;VT=SNP
5	106425077	rs79305999	C	T	100	PASS	AC=21;AF=0.00419329;AN=5008;NS=2504;DP=19127;EAS_AF=0;AMR_AF=0.0101;AFR_AF=0.0008;EUR_AF=0.0129;SAS_AF=0;AA=C|||;VT=SNP
5	106425414	rs79747592	A	C	100	PASS	AC=38;AF=0.00758786;AN=5008;NS=2504;DP=16886;EAS_AF=0;AMR_AF=0.0072;AFR_AF=0.0008;EUR_AF=0.0258;SAS_AF=0.0061;AA=A|||;VT=SNP
5	106426263	rs113346412	C	A	100	PASS	AC=13;AF=0.00259585;AN=5008;NS=2504;DP=17025;EAS_AF=0;AMR_AF=0.0029;AFR_AF=0;EUR_AF=0.0089;SAS_AF=0.002;AA=C|||;VT=SNP
5	106426319	rs114716719	A	G	100	PASS	AC=38;AF=0.00758786;AN=5008;NS=2504;DP=17977;EAS_AF=0;AMR_AF=0.0072;AFR_AF=0.0008;EUR_AF=0.0258;SAS_AF=0.0061;AA=G|||;VT=SNP
5	106426493	rs6884722	A	G	100	PASS	AC=541;AF=0.108027;AN=5008;NS=2504;DP=17707;EAS_AF=0.0149;AMR_AF=0.0807;AFR_AF=0.1868;EUR_AF=0.0686;SAS_AF=0.1575;AA=A|||;VT=SNP
5	106426580	rs74944897	T	G	100	PASS	AC=1177;AF=0.235024;AN=5008;NS=2504;DP=16310;EAS_AF=0.4901;AMR_AF=0.2435;AFR_AF=0.0477;EUR_AF=0.1779;SAS_AF=0.2781;AA=T|||;VT=SNP
5	106426590	rs6884885	A	T	100	PASS	AC=3565;AF=0.711861;AN=5008;NS=2504;DP=16279;EAS_AF=0.753;AMR_AF=0.5663;AFR_AF=0.9009;EUR_AF=0.6064;SAS_AF=0.6258;AA=T|||;VT=SNP
5	106426924	rs116685571	C	T	100	PASS	AC=38;AF=0.00758786;AN=5008;NS=2504;DP=13273;EAS_AF=0;AMR_AF=0.0072;AFR_AF=0.0008;EUR_AF=0.0258;SAS_AF=0.0061;AA=C|||;VT=SNP
5	106427609	rs6596717	C	A	100	PASS	AC=3561;AF=0.711062;AN=5008;NS=2504;DP=17342;EAS_AF=0.751;AMR_AF=0.5663;AFR_AF=0.9009;EUR_AF=0.6054;SAS_AF=0.6247;AA=A|||;VT=SNP
5	106427673	rs147307092	T	A	100	PASS	AC=38;AF=0.00758786;AN=5008;NS=2504;DP=16059;EAS_AF=0;AMR_AF=0.0072;AFR_AF=0.0008;EUR_AF=0.0258;SAS_AF=0.0061;AA=A|||;VT=SNP
5	106427729	rs115946743	G	A	100	PASS	AC=38;AF=0.00758786;AN=5008;NS=2504;DP=16329;EAS_AF=0;AMR_AF=0.0072;AFR_AF=0.0008;EUR_AF=0.0258;SAS_AF=0.0061;AA=G|||;VT=SNP
5	106428099	rs114317797	C	T	100	PASS	AC=38;AF=0.00758786;AN=5008;NS=2504;DP=17927;EAS_AF=0;AMR_AF=0.0072;AFR_AF=0.0008;EUR_AF=0.0258;SAS_AF=0.0061;AA=T|||;VT=SNP
5	106428845	rs12658379	T	C	100	PASS	AC=2254;AF=0.45008;AN=5008;NS=2504;DP=16693;EAS_AF=0.7093;AMR_AF=0.415;AFR_AF=0.2481;EUR_AF=0.4821;SAS_AF=0.4479;AA=T|||;VT=SNP
5	106428974	rs79651411	T	C	100	PASS	AC=157;AF=0.0313498;AN=5008;NS=2504;DP=15790;EAS_AF=0;AMR_AF=0.049;AFR_AF=0.0076;EUR_AF=0.1034;SAS_AF=0.0092;AA=T|||;VT=SNP
5	106429899	rs115463378	T	C	100	PASS	AC=38;AF=0.00758786;AN=5008;NS=2504;DP=19210;EAS_AF=0;AMR_AF=0.0072;AFR_AF=0.0008;EUR_AF=0.0258;SAS_AF=0.0061;AA=T|||;VT=SNP
5	106429921	rs4957529	C	A	100	PASS	AC=4927;AF=0.983826;AN=5008;NS=2504;DP=19726;EAS_AF=1;AMR_AF=0.9726;AFR_AF=0.9985;EUR_AF=0.9553;SAS_AF=0.9847;AA=A|||;VT=SNP
5	106429925	rs4957530	T	G	100	PASS	AC=3590;AF=0.716853;AN=5008;NS=2504;DP=19629;EAS_AF=0.751;AMR_AF=0.5663;AFR_AF=0.9009;EUR_AF=0.6064;SAS_AF=0.6534;AA=G|||;VT=SNP
5	106430013	rs116495683	A	C	100	PASS	AC=39;AF=0.00778754;AN=5008;NS=2504;DP=19164;EAS_AF=0.001;AMR_AF=0.0072;AFR_AF=0.0008;EUR_AF=0.0258;SAS_AF=0.0061;AA=C|||;VT=SNP
5	106430225	rs6885021	G	A	100	PASS	AC=3562;AF=0.711262;AN=5008;NS=2504;DP=20220;EAS_AF=0.751;AMR_AF=0.5663;AFR_AF=0.9009;EUR_AF=0.6064;SAS_AF=0.6247;AA=A|||;VT=SNP
5	106430316	rs6871178	T	C	100	PASS	AC=4816;AF=0.961661;AN=5008;NS=2504;DP=21081;EAS_AF=1;AMR_AF=0.9424;AFR_AF=0.9939;EUR_AF=0.8807;SAS_AF=0.9755;AA=C|||;VT=SNP
5	106430672	rs10078331	T	C	100	PASS	AC=4926;AF=0.983626;AN=5008;NS=2504;DP=17363;EAS_AF=1;AMR_AF=0.9726;AFR_AF=0.9985;EUR_AF=0.9553;SAS_AF=0.9836;AA=C|||;VT=SNP
5	106430928	rs141199369	T	C	100	PASS	AC=29;AF=0.00579073;AN=5008;NS=2504;DP=12979;EAS_AF=0;AMR_AF=0.013;AFR_AF=0.0023;EUR_AF=0.0169;SAS_AF=0;AA=T|||;VT=SNP
5	106431070	rs116378050	T	C	100	PASS	AC=38;AF=0.00758786;AN=5008;NS=2504;DP=12366;EAS_AF=0;AMR_AF=0.0072;AFR_AF=0.0008;EUR_AF=0.0258;SAS_AF=0.0061;AA=T|||;VT=SNP
5	106431147	rs17384663	T	C	100	PASS	AC=2296;AF=0.458466;AN=5008;NS=2504;DP=12387;EAS_AF=0.7093;AMR_AF=0.4236;AFR_AF=0.2496;EUR_AF=0.508;SAS_AF=0.456;AA=T|||;VT=SNP
5	106431189	rs137884844	T	C	100	PASS	AC=32;AF=0.00638978;AN=5008;NS=2504;DP=11502;EAS_AF=0;AMR_AF=0.0072;AFR_AF=0.0008;EUR_AF=0.0229;SAS_AF=0.0031;AA=T|||;VT=SNP
5	106431863	rs79105153	C	G	100	PASS	AC=132;AF=0.0263578;AN=5008;NS=2504;DP=12747;EAS_AF=0.003;AMR_AF=0.1153;AFR_AF=0.0015;EUR_AF=0.0139;SAS_AF=0.0337;AA=C|||;VT=SNP
5	106432040	rs11951016	G	A	100	PASS	AC=536;AF=0.107029;AN=5008;NS=2504;DP=16508;EAS_AF=0;AMR_AF=0.0562;AFR_AF=0.348;EUR_AF=0.0298;SAS_AF=0.0072;AA=G|||;VT=SNP
5	106432066	rs74976909	G	T	100	PASS	AC=76;AF=0.0151757;AN=5008;NS=2504;DP=16392;EAS_AF=0;AMR_AF=0.0202;AFR_AF=0.003;EUR_AF=0.0497;SAS_AF=0.0082;AA=G|||;VT=SNP
5	106432235	rs17159461	G	A	100	PASS	AC=1110;AF=0.221645;AN=5008;NS=2504;DP=16053;EAS_AF=0.4633;AMR_AF=0.1888;AFR_AF=0.0469;EUR_AF=0.1769;SAS_AF=0.2781;AA=G|||;VT=SNP
5	106432329	rs78288117	A	T	100	PASS	AC=38;AF=0.00758786;AN=5008;NS=2504;DP=15687;EAS_AF=0;AMR_AF=0.0072;AFR_AF=0.0008;EUR_AF=0.0258;SAS_AF=0.0061;AA=A|||;VT=SNP
5	106432377	rs115255266	A	G	100	PASS	AC=38;AF=0.00758786;AN=5008;NS=2504;DP=15453;EAS_AF=0;AMR_AF=0.0072;AFR_AF=0.0008;EUR_AF=0.0258;SAS_AF=0.0061;AA=A|||;VT=SNP
5	106432679	rs2410933	A	C	100	PASS	AC=2263;AF=0.451877;AN=5008;NS=2504;DP=14049;EAS_AF=0.7083;AMR_AF=0.4236;AFR_AF=0.236;EUR_AF=0.501;SAS_AF=0.4489;AA=A|||;VT=SNP
5	106432860	rs116415808	C	T	100	PASS	AC=211;AF=0.0421326;AN=5008;NS=2504;DP=13225;EAS_AF=0.0069;AMR_AF=0.0591;AFR_AF=0.0106;EUR_AF=0.0915;SAS_AF=0.0583;AA=c|||;VT=SNP
5	106432985	rs115925377	G	A	100	PASS	AC=56;AF=0.0111821;AN=5008;NS=2504;DP=12776;EAS_AF=0;AMR_AF=0.0173;AFR_AF=0.0098;EUR_AF=0.0249;SAS_AF=0.0061;AA=G|||;VT=SNP
5	106433254	rs147508738	T	A	100	PASS	AC=32;AF=0.00638978;AN=5008;NS=2504;DP=12673;EAS_AF=0;AMR_AF=0.0101;AFR_AF=0;EUR_AF=0.0209;SAS_AF=0.0041;AA=T|||;VT=SNP
5	106433308	rs2410934	T	A	100	PASS	AC=3602;AF=0.719249;AN=5008;NS=2504;DP=12768;EAS_AF=0.75;AMR_AF=0.5677;AFR_AF=0.9085;EUR_AF=0.6093;SAS_AF=0.6524;AA=A|||;VT=SNP
5	106433320	rs2410935	C	T	100	PASS	AC=3602;AF=0.719249;AN=5008;NS=2504;DP=12763;EAS_AF=0.75;AMR_AF=0.5677;AFR_AF=0.9085;EUR_AF=0.6093;SAS_AF=0.6524;AA=T|||;VT=SNP
5	106433431	rs59076946	A	G	100	PASS	AC=226;AF=0.0451278;AN=5008;NS=2504;DP=13120;EAS_AF=0;AMR_AF=0.0259;AFR_AF=0.1331;EUR_AF=0.0258;SAS_AF=0.0061;AA=G|||;VT=SNP
5	106433841	rs11949192	A	T	100	PASS	AC=3599;AF=0.71865;AN=5008;NS=2504;DP=16141;EAS_AF=0.75;AMR_AF=0.5677;AFR_AF=0.9077;EUR_AF=0.6064;SAS_AF=0.6534;AA=T|||;VT=SNP
5	106435082	rs114840600	C	T	100	PASS	AC=38;AF=0.00758786;AN=5008;NS=2504;DP=17183;EAS_AF=0;AMR_AF=0.0072;AFR_AF=0.0008;EUR_AF=0.0258;SAS_AF=0.0061;AA=C|||;VT=SNP
5	106435499	rs191879701	T	G	100	PASS	AC=19;AF=0.00379393;AN=5008;NS=2504;DP=15669;EAS_AF=0;AMR_AF=0.0058;AFR_AF=0;EUR_AF=0.0119;SAS_AF=0.0031;AA=T|||;VT=SNP
5	106435555	rs11749835	T	C	100	PASS	AC=2336;AF=0.466454;AN=5008;NS=2504;DP=14444;EAS_AF=0.7093;AMR_AF=0.4222;AFR_AF=0.3064;EUR_AF=0.4821;SAS_AF=0.4479;AA=T|||;VT=SNP
5	106435726	rs60494080	G	C	100	PASS	AC=337;AF=0.0672923;AN=5008;NS=2504;DP=12336;EAS_AF=0;AMR_AF=0.0403;AFR_AF=0.2065;EUR_AF=0.0298;SAS_AF=0.0061;AA=G|||;VT=SNP
5	106435966	rs55828989	T	G	100	PASS	AC=38;AF=0.00758786;AN=5008;NS=2504;DP=17011;EAS_AF=0;AMR_AF=0.0072;AFR_AF=0.0008;EUR_AF=0.0258;SAS_AF=0.0061;AA=T|||;VT=SNP
5	106436585	rs76334670	T	C	100	PASS	AC=38;AF=0.00758786;AN=5008;NS=2504;DP=18239;EAS_AF=0;AMR_AF=0.0072;AFR_AF=0.0008;EUR_AF=0.0258;SAS_AF=0.0061;AA=T|||;VT=SNP
5	106436799	rs2410938	A	C	100	PASS	AC=3450;AF=0.688898;AN=5008;NS=2504;DP=17740;EAS_AF=0.751;AMR_AF=0.5548;AFR_AF=0.8245;EUR_AF=0.5815;SAS_AF=0.6472;AA=A|||;VT=SNP
5	106437122	rs116183934	C	T	100	PASS	AC=43;AF=0.00858626;AN=5008;NS=2504;DP=17304;EAS_AF=0;AMR_AF=0.0159;AFR_AF=0.0008;EUR_AF=0.0249;SAS_AF=0.0061;AA=C|||;VT=SNP
5	106437277	rs74404711	T	A	100	PASS	AC=59;AF=0.0117812;AN=5008;NS=2504;DP=16986;EAS_AF=0;AMR_AF=0.0231;AFR_AF=0;EUR_AF=0.0378;SAS_AF=0.0051;AA=T|||;VT=SNP
5	106437376	rs149593911	T	C	100	PASS	AC=38;AF=0.00758786;AN=5008;NS=2504;DP=15297;EAS_AF=0;AMR_AF=0.0072;AFR_AF=0.0008;EUR_AF=0.0258;SAS_AF=0.0061;AA=T|||;VT=SNP
5	106437769	rs116669386	A	G	100	PASS	AC=38;AF=0.00758786;AN=5008;NS=2504;DP=18478;EAS_AF=0;AMR_AF=0.0072;AFR_AF=0.0008;EUR_AF=0.0258;SAS_AF=0.0061;AA=A|||;VT=SNP
5	106438234	rs114319613	C	G	100	PASS	AC=38;AF=0.00758786;AN=5008;NS=2504;DP=22940;EAS_AF=0;AMR_AF=0.0072;AFR_AF=0.0008;EUR_AF=0.0258;SAS_AF=0.0061;AA=C|||;VT=SNP
5	106438267	rs72780135	G	A	100	PASS	AC=17;AF=0.00339457;AN=5008;NS=2504;DP=22651;EAS_AF=0;AMR_AF=0.0072;AFR_AF=0;EUR_AF=0.0089;SAS_AF=0.0031;AA=G|||;VT=SNP
5	106438510	rs73205976	T	C	100	PASS	AC=177;AF=0.0353435;AN=5008;NS=2504;DP=22564;EAS_AF=0;AMR_AF=0.0245;AFR_AF=0.0968;EUR_AF=0.0258;SAS_AF=0.0061;AA=T|||;VT=SNP
5	106438742	rs6887291	T	G	100	PASS	AC=3622;AF=0.723243;AN=5008;NS=2504;DP=21838;EAS_AF=0.751;AMR_AF=0.5807;AFR_AF=0.9032;EUR_AF=0.6243;SAS_AF=0.6544;AA=G|||;VT=SNP
5	106439512	rs6866458	G	A	100	PASS	AC=3592;AF=0.717252;AN=5008;NS=2504;DP=11130;EAS_AF=0.751;AMR_AF=0.5677;AFR_AF=0.9009;EUR_AF=0.6054;SAS_AF=0.6554;AA=A|||;VT=SNP
5	106439592	rs56348523	A	G	100	PASS	AC=38;AF=0.00758786;AN=5008;NS=2504;DP=11435;EAS_AF=0;AMR_AF=0.0072;AFR_AF=0.0008;EUR_AF=0.0258;SAS_AF=0.0061;AA=G|||;VT=SNP
5	106439707	rs55977696	T	C	100	PASS	AC=38;AF=0.00758786;AN=5008;NS=2504;DP=10412;EAS_AF=0;AMR_AF=0.0072;AFR_AF=0.0008;EUR_AF=0.0258;SAS_AF=0.0061;AA=T|||;VT=SNP
5	106440000	rs114926804	T	C	100	PASS	AC=30;AF=0.00599042;AN=5008;NS=2504;DP=15556;EAS_AF=0.001;AMR_AF=0.0086;AFR_AF=0;EUR_AF=0.0209;SAS_AF=0.002;AA=T|||;VT=SNP
5	106440411	rs76816044	C	T	100	PASS	AC=37;AF=0.00738818;AN=5008;NS=2504;DP=19315;EAS_AF=0;AMR_AF=0.0072;AFR_AF=0.0008;EUR_AF=0.0258;SAS_AF=0.0051;AA=C|||;VT=SNP
5	106440564	rs138642480	G	A	100	PASS	AC=19;AF=0.00379393;AN=5008;NS=2504;DP=18670;EAS_AF=0;AMR_AF=0.0086;AFR_AF=0;EUR_AF=0.008;SAS_AF=0.0051;AA=G|||;VT=SNP
5	106440579	rs11242626	G	C	100	PASS	AC=3595;AF=0.717851;AN=5008;NS=2504;DP=18759;EAS_AF=0.751;AMR_AF=0.572;AFR_AF=0.9009;EUR_AF=0.6064;SAS_AF=0.6544;AA=C|||;VT=SNP
5	106440646	rs78389155	C	T	100	PASS	AC=156;AF=0.0311502;AN=5008;NS=2504;DP=17567;EAS_AF=0;AMR_AF=0.049;AFR_AF=0.0076;EUR_AF=0.1024;SAS_AF=0.0092;AA=C|||;VT=SNP
5	106440926	rs114307667	C	A	100	PASS	AC=75;AF=0.014976;AN=5008;NS=2504;DP=15145;EAS_AF=0;AMR_AF=0.0086;AFR_AF=0.0287;EUR_AF=0.0258;SAS_AF=0.0051;AA=A|||;VT=SNP
5	106440944	rs116360613	A	C	100	PASS	AC=75;AF=0.014976;AN=5008;NS=2504;DP=14856;EAS_AF=0;AMR_AF=0.0086;AFR_AF=0.0287;EUR_AF=0.0258;SAS_AF=0.0051;AA=C|||;VT=SNP
5	106441104	rs55982738	T	A	100	PASS	AC=599;AF=0.119609;AN=5008;NS=2504;DP=15525;EAS_AF=0.0149;AMR_AF=0.0836;AFR_AF=0.2065;EUR_AF=0.0716;SAS_AF=0.1851;AA=t|||;VT=SNP
5	106441377	rs76873085	G	A	100	PASS	AC=37;AF=0.00738818;AN=5008;NS=2504;DP=16447;EAS_AF=0;AMR_AF=0.0072;AFR_AF=0.0008;EUR_AF=0.0258;SAS_AF=0.0051;AA=G|||;VT=SNP
5	106441455	rs2898604	T	C	100	PASS	AC=2232;AF=0.445687;AN=5008;NS=2504;DP=17062;EAS_AF=0.7103;AMR_AF=0.4164;AFR_AF=0.2383;EUR_AF=0.4732;SAS_AF=0.4458;AA=T|||;VT=SNP
5	106441766	rs112782498	T	G	100	PASS	AC=62;AF=0.0123802;AN=5008;NS=2504;DP=18340;EAS_AF=0;AMR_AF=0.0187;AFR_AF=0.0113;EUR_AF=0.0258;SAS_AF=0.0082;AA=T|||;VT=SNP
5	106441779	rs111608586	A	G	100	PASS	AC=22;AF=0.00439297;AN=5008;NS=2504;DP=18524;EAS_AF=0;AMR_AF=0;AFR_AF=0.0008;EUR_AF=0.0189;SAS_AF=0.002;AA=A|||;VT=SNP
5	106442202	rs114178147	G	A	100	PASS	AC=37;AF=0.00738818;AN=5008;NS=2504;DP=19623;EAS_AF=0;AMR_AF=0.0072;AFR_AF=0.0008;EUR_AF=0.0258;SAS_AF=0.0051;AA=G|||;VT=SNP
5	106443053	rs4957687	A	G	100	PASS	AC=2212;AF=0.441693;AN=5008;NS=2504;DP=18412;EAS_AF=0.7103;AMR_AF=0.415;AFR_AF=0.2224;EUR_AF=0.4742;SAS_AF=0.4468;AA=A|||;VT=SNP
5	106443317	rs114648107	T	G	100	PASS	AC=37;AF=0.00738818;AN=5008;NS=2504;DP=18245;EAS_AF=0;AMR_AF=0.0072;AFR_AF=0.0008;EUR_AF=0.0258;SAS_AF=0.0051;AA=T|||;VT=SNP
5	106443500	rs116531659	C	T	100	PASS	AC=37;AF=0.00738818;AN=5008;NS=2504;DP=17500;EAS_AF=0;AMR_AF=0.0072;AFR_AF=0.0008;EUR_AF=0.0258;SAS_AF=0.0051;AA=C|||;VT=SNP
5	106443780	rs113481040	C	G	100	PASS	AC=40;AF=0.00798722;AN=5008;NS=2504;DP=16158;EAS_AF=0;AMR_AF=0.0072;AFR_AF=0.003;EUR_AF=0.0258;SAS_AF=0.0051;AA=G|||;VT=SNP
5	106444295	rs2410939	T	A	100	PASS	AC=3582;AF=0.715256;AN=5008;NS=2504;DP=17707;EAS_AF=0.75;AMR_AF=0.5677;AFR_AF=0.8994;EUR_AF=0.6014;SAS_AF=0.6524;AA=A|||;VT=SNP
5	106444315	rs114809601	C	G	100	PASS	AC=37;AF=0.00738818;AN=5008;NS=2504;DP=17498;EAS_AF=0;AMR_AF=0.0072;AFR_AF=0.0008;EUR_AF=0.0258;SAS_AF=0.0051;AA=C|||;VT=SNP
5	106444677	rs147777025	A	G	100	PASS	AC=37;AF=0.00738818;AN=5008;NS=2504;DP=17964;EAS_AF=0;AMR_AF=0.0072;AFR_AF=0.0008;EUR_AF=0.0258;SAS_AF=0.0051;AA=A|||;VT=SNP
5	106446519	rs114933313	C	T	100	PASS	AC=37;AF=0.00738818;AN=5008;NS=2504;DP=14951;EAS_AF=0;AMR_AF=0.0072;AFR_AF=0.0008;EUR_AF=0.0258;SAS_AF=0.0051;AA=C|||;VT=SNP
5	106446935	rs4512123	C	T	100	PASS	AC=606;AF=0.121006;AN=5008;NS=2504;DP=16860;EAS_AF=0.0149;AMR_AF=0.0836;AFR_AF=0.2133;EUR_AF=0.0706;SAS_AF=0.184;AA=C|||;VT=SNP
5	106447128	rs77545093	A	G	100	PASS	AC=76;AF=0.0151757;AN=5008;NS=2504;DP=16931;EAS_AF=0;AMR_AF=0.0202;AFR_AF=0.003;EUR_AF=0.0497;SAS_AF=0.0082;AA=A|||;VT=SNP
5	106447428	rs17384889	G	A	100	PASS	AC=99;AF=0.0197684;AN=5008;NS=2504;DP=13468;EAS_AF=0;AMR_AF=0.0562;AFR_AF=0.0015;EUR_AF=0.0417;SAS_AF=0.0164;AA=G|||;VT=SNP
5	106447532	rs114719507	T	A	100	PASS	AC=62;AF=0.0123802;AN=5008;NS=2504;DP=14608;EAS_AF=0;AMR_AF=0.0187;AFR_AF=0.0113;EUR_AF=0.0258;SAS_AF=0.0082;AA=T|||;VT=SNP
5	106448379	rs139457926	T	C	100	PASS	AC=17;AF=0.00339457;AN=5008;NS=2504;DP=18943;EAS_AF=0;AMR_AF=0.0014;AFR_AF=0;EUR_AF=0.0129;SAS_AF=0.0031;AA=T|||;VT=SNP
5	106448639	rs115618651	G	A	100	PASS	AC=37;AF=0.00738818;AN=5008;NS=2504;DP=18617;EAS_AF=0;AMR_AF=0.0072;AFR_AF=0.0008;EUR_AF=0.0258;SAS_AF=0.0051;AA=G|||;VT=SNP
5	106448774	rs6596719	C	T	100	PASS	AC=3538;AF=0.70647;AN=5008;NS=2504;DP=17602;EAS_AF=0.749;AMR_AF=0.5605;AFR_AF=0.8986;EUR_AF=0.5736;SAS_AF=0.6431;AA=C|||;VT=SNP
5	106448775	rs150264156	G	A	100	PASS	AC=37;AF=0.00738818;AN=5008;NS=2504;DP=17562;EAS_AF=0;AMR_AF=0.0072;AFR_AF=0.0008;EUR_AF=0.0258;SAS_AF=0.0051;AA=g|||;VT=SNP
5	106448934	rs6596720	T	G	100	PASS	AC=3577;AF=0.714257;AN=5008;NS=2504;DP=18142;EAS_AF=0.75;AMR_AF=0.5677;AFR_AF=0.8994;EUR_AF=0.6004;SAS_AF=0.6483;AA=G|||;VT=SNP
5	106449512	rs7733536	C	G	100	PASS	AC=342;AF=0.0682907;AN=5008;NS=2504;DP=19831;EAS_AF=0;AMR_AF=0.0461;AFR_AF=0.205;EUR_AF=0.0308;SAS_AF=0.0082;AA=C|||;VT=SNP
5	106449853	rs4631165	C	T	100	PASS	AC=3577;AF=0.714257;AN=5008;NS=2504;DP=19254;EAS_AF=0.75;AMR_AF=0.5677;AFR_AF=0.8994;EUR_AF=0.6004;SAS_AF=0.6483;AA=T|||;VT=SNP
5	106449990	rs7736860	G	A	100	PASS	AC=3572;AF=0.713259;AN=5008;NS=2504;DP=17895;EAS_AF=0.749;AMR_AF=0.5677;AFR_AF=0.8994;EUR_AF=0.5964;SAS_AF=0.6483;AA=A|||;VT=SNP
5	106450140	rs2410940	C	G	100	PASS	AC=3536;AF=0.70607;AN=5008;NS=2504;DP=17513;EAS_AF=0.75;AMR_AF=0.5605;AFR_AF=0.8986;EUR_AF=0.5706;SAS_AF=0.6431;AA=G|||;VT=SNP
5	106450217	rs114320070	C	T	100	PASS	AC=37;AF=0.00738818;AN=5008;NS=2504;DP=17218;EAS_AF=0;AMR_AF=0.0072;AFR_AF=0.0008;EUR_AF=0.0258;SAS_AF=0.0051;AA=C|||;VT=SNP
5	106450276	rs111496423	A	T	100	PASS	AC=62;AF=0.0123802;AN=5008;NS=2504;DP=16811;EAS_AF=0;AMR_AF=0.0187;AFR_AF=0.0113;EUR_AF=0.0258;SAS_AF=0.0082;AA=A|||;VT=SNP
5	106450985	rs2410941	C	A	100	PASS	AC=3266;AF=0.652157;AN=5008;NS=2504;DP=17776;EAS_AF=0.7361;AMR_AF=0.4971;AFR_AF=0.8971;EUR_AF=0.5268;SAS_AF=0.4734;AA=A|||;VT=SNP
5	106451054	rs112310961	G	A	100	PASS	AC=63;AF=0.0125799;AN=5008;NS=2504;DP=17470;EAS_AF=0;AMR_AF=0.0187;AFR_AF=0.0113;EUR_AF=0.0268;SAS_AF=0.0082;AA=G|||;VT=SNP
5	106451257	rs55988283	G	A	100	PASS	AC=37;AF=0.00738818;AN=5008;NS=2504;DP=17728;EAS_AF=0;AMR_AF=0.0072;AFR_AF=0.0008;EUR_AF=0.0258;SAS_AF=0.0051;AA=G|||;VT=SNP
5	106451454	rs6865431	C	T	100	PASS	AC=2202;AF=0.439696;AN=5008;NS=2504;DP=18466;EAS_AF=0.7034;AMR_AF=0.415;AFR_AF=0.2239;EUR_AF=0.4682;SAS_AF=0.4479;AA=C|||;VT=SNP
5	106451504	rs56002931	A	G	100	PASS	AC=37;AF=0.00738818;AN=5008;NS=2504;DP=18326;EAS_AF=0;AMR_AF=0.0072;AFR_AF=0.0008;EUR_AF=0.0258;SAS_AF=0.0051;AA=A|||;VT=SNP
5	106451596	rs140515226	G	A	100	PASS	AC=30;AF=0.00599042;AN=5008;NS=2504;DP=17954;EAS_AF=0;AMR_AF=0.0072;AFR_AF=0.0008;EUR_AF=0.0209;SAS_AF=0.0031;AA=G|||;VT=SNP
5	106451600	rs11242627	A	T	100	PASS	AC=2203;AF=0.439896;AN=5008;NS=2504;DP=18305;EAS_AF=0.7044;AMR_AF=0.415;AFR_AF=0.2239;EUR_AF=0.4682;SAS_AF=0.4479;AA=a|||;VT=SNP
5	106451836	rs114785745	G	A	100	PASS	AC=37;AF=0.00738818;AN=5008;NS=2504;DP=19308;EAS_AF=0;AMR_AF=0.0072;AFR_AF=0.0008;EUR_AF=0.0258;SAS_AF=0.0051;AA=G|||;VT=SNP
5	106451839	rs115654483	C	T	100	PASS	AC=37;AF=0.00738818;AN=5008;NS=2504;DP=19348;EAS_AF=0;AMR_AF=0.0072;AFR_AF=0.0008;EUR_AF=0.0258;SAS_AF=0.0051;AA=T|||;VT=SNP
5	106452479	rs17450801	A	G	100	PASS	AC=623;AF=0.124401;AN=5008;NS=2504;DP=18919;EAS_AF=0.2004;AMR_AF=0.147;AFR_AF=0.0083;EUR_AF=0.1978;SAS_AF=0.1115;AA=A|||;VT=SNP
5	106452564	rs11957625	T	A	100	PASS	AC=1010;AF=0.201677;AN=5008;NS=2504;DP=19402;EAS_AF=0.0456;AMR_AF=0.1326;AFR_AF=0.4387;EUR_AF=0.1004;SAS_AF=0.1953;AA=T|||;VT=SNP
5	106452732	rs6871532	C	T	100	PASS	AC=3573;AF=0.713458;AN=5008;NS=2504;DP=20388;EAS_AF=0.75;AMR_AF=0.5677;AFR_AF=0.8994;EUR_AF=0.5964;SAS_AF=0.6483;AA=T|||;VT=SNP
5	106452871	rs6596721	G	T	100	PASS	AC=3536;AF=0.70607;AN=5008;NS=2504;DP=19345;EAS_AF=0.75;AMR_AF=0.5605;AFR_AF=0.8986;EUR_AF=0.5706;SAS_AF=0.6431;AA=T|||;VT=SNP
5	106453264	rs2410942	T	A	100	PASS	AC=2207;AF=0.440695;AN=5008;NS=2504;DP=12472;EAS_AF=0.7044;AMR_AF=0.415;AFR_AF=0.2254;EUR_AF=0.4692;SAS_AF=0.4489;AA=T|||;VT=SNP
5	106453343	rs2410943	A	G	100	PASS	AC=3535;AF=0.705871;AN=5008;NS=2504;DP=10884;EAS_AF=0.75;AMR_AF=0.5605;AFR_AF=0.8971;EUR_AF=0.5706;SAS_AF=0.6442;AA=G|||;VT=SNP
5	106453462	rs2410944	A	T	100	PASS	AC=2211;AF=0.441494;AN=5008;NS=2504;DP=9739;EAS_AF=0.7044;AMR_AF=0.415;AFR_AF=0.2254;EUR_AF=0.4692;SAS_AF=0.453;AA=A|||;VT=SNP
5	106453701	rs72780138	A	T	100	PASS	AC=359;AF=0.0716853;AN=5008;NS=2504;DP=13073;EAS_AF=0.0139;AMR_AF=0.0735;AFR_AF=0.0416;EUR_AF=0.0696;SAS_AF=0.1728;AA=A|||;VT=SNP
5	106454148	rs2410945	C	T	100	PASS	AC=3545;AF=0.707867;AN=5008;NS=2504;DP=18458;EAS_AF=0.75;AMR_AF=0.5634;AFR_AF=0.8994;EUR_AF=0.5755;SAS_AF=0.6442;AA=C|||;VT=SNP
5	106454395	rs2410946	C	T	100	PASS	AC=3584;AF=0.715655;AN=5008;NS=2504;DP=18412;EAS_AF=0.75;AMR_AF=0.572;AFR_AF=0.9002;EUR_AF=0.6024;SAS_AF=0.6493;AA=T|||;VT=SNP
5	106454412	rs2410947	A	C	100	PASS	AC=3548;AF=0.708466;AN=5008;NS=2504;DP=17775;EAS_AF=0.75;AMR_AF=0.5648;AFR_AF=0.8994;EUR_AF=0.5765;SAS_AF=0.6452;AA=C|||;VT=SNP
5	106454641	rs2410948	A	G	100	PASS	AC=3547;AF=0.708267;AN=5008;NS=2504;DP=18312;EAS_AF=0.75;AMR_AF=0.5634;AFR_AF=0.9009;EUR_AF=0.5755;SAS_AF=0.6442;AA=A|||;VT=SNP
5	106454725	rs2410949	T	C	100	PASS	AC=3547;AF=0.708267;AN=5008;NS=2504;DP=15656;EAS_AF=0.75;AMR_AF=0.5634;AFR_AF=0.9009;EUR_AF=0.5755;SAS_AF=0.6442;AA=C|||;VT=SNP
5	106454919	rs116514279	G	A	100	PASS	AC=38;AF=0.00758786;AN=5008;NS=2504;DP=13489;EAS_AF=0;AMR_AF=0.0072;AFR_AF=0.0008;EUR_AF=0.0258;SAS_AF=0.0061;AA=G|||;VT=SNP
5	106454946	rs115975746	T	A	100	PASS	AC=71;AF=0.0141773;AN=5008;NS=2504;DP=13547;EAS_AF=0;AMR_AF=0.0187;AFR_AF=0.003;EUR_AF=0.0467;SAS_AF=0.0072;AA=T|||;VT=SNP
5	106454999	rs111684120	C	A	100	PASS	AC=17;AF=0.00339457;AN=5008;NS=2504;DP=13087;EAS_AF=0;AMR_AF=0.0058;AFR_AF=0.0008;EUR_AF=0.0099;SAS_AF=0.002;AA=C|||;VT=SNP
5	106455988	rs10060196	C	A	100	PASS	AC=3546;AF=0.708067;AN=5008;NS=2504;DP=16894;EAS_AF=0.75;AMR_AF=0.5634;AFR_AF=0.9009;EUR_AF=0.5755;SAS_AF=0.6431;AA=a|||;VT=SNP
5	106456542	rs4245993	C	T	100	PASS	AC=3582;AF=0.715256;AN=5008;NS=2504;DP=18704;EAS_AF=0.75;AMR_AF=0.5692;AFR_AF=0.9017;EUR_AF=0.6014;SAS_AF=0.6483;AA=T|||;VT=SNP
5	106456964	rs114872464	A	T	100	PASS	AC=37;AF=0.00738818;AN=5008;NS=2504;DP=16719;EAS_AF=0;AMR_AF=0.0072;AFR_AF=0.0008;EUR_AF=0.0258;SAS_AF=0.0051;AA=T|||;VT=SNP
5	106457102	rs17159492	G	C	100	PASS	AC=600;AF=0.119808;AN=5008;NS=2504;DP=15664;EAS_AF=0.0139;AMR_AF=0.085;AFR_AF=0.2148;EUR_AF=0.0716;SAS_AF=0.1748;AA=G|||;VT=SNP
5	106457536	rs114003591	A	G	100	PASS	AC=23;AF=0.00459265;AN=5008;NS=2504;DP=17549;EAS_AF=0;AMR_AF=0.0072;AFR_AF=0.0008;EUR_AF=0.0159;SAS_AF=0.001;AA=A|||;VT=SNP
5	106458529	rs114117784	T	G	100	PASS	AC=37;AF=0.00738818;AN=5008;NS=2504;DP=17345;EAS_AF=0;AMR_AF=0.0072;AFR_AF=0.0008;EUR_AF=0.0258;SAS_AF=0.0051;AA=T|||;VT=SNP
5	106459150	rs4637535	A	C	100	PASS	AC=3553;AF=0.709465;AN=5008;NS=2504;DP=21446;EAS_AF=0.75;AMR_AF=0.5677;AFR_AF=0.9009;EUR_AF=0.5765;SAS_AF=0.6462;AA=C|||;VT=SNP
5	106461753	rs73777963	G	A	100	PASS	AC=530;AF=0.105831;AN=5008;NS=2504;DP=18813;EAS_AF=0.0317;AMR_AF=0.0591;AFR_AF=0.2844;EUR_AF=0.0557;SAS_AF=0.0256;AA=A|||;VT=SNP
5	106461973	rs10900898	G	T	100	PASS	AC=2315;AF=0.46226;AN=5008;NS=2504;DP=18496;EAS_AF=0.7024;AMR_AF=0.4236;AFR_AF=0.3033;EUR_AF=0.4742;SAS_AF=0.4448;AA=G|||;VT=SNP
5	106462217	rs2898605	A	G	100	PASS	AC=667;AF=0.133187;AN=5008;NS=2504;DP=18017;EAS_AF=0.1766;AMR_AF=0.2507;AFR_AF=0.0053;EUR_AF=0.1093;SAS_AF=0.2025;AA=A|||;VT=SNP
5	106462494	rs72780142	T	A	100	PASS	AC=587;AF=0.117212;AN=5008;NS=2504;DP=15252;EAS_AF=0.0149;AMR_AF=0.0821;AFR_AF=0.2095;EUR_AF=0.0716;SAS_AF=0.1697;AA=T|||;VT=SNP
5	106462913	rs2410951	A	T	100	PASS	AC=2573;AF=0.513778;AN=5008;NS=2504;DP=14533;EAS_AF=0.7034;AMR_AF=0.4294;AFR_AF=0.4902;EUR_AF=0.4751;SAS_AF=0.4499;AA=A|||;VT=SNP
5	106463024	rs2410952	C	T	100	PASS	AC=3445;AF=0.687899;AN=5008;NS=2504;DP=14077;EAS_AF=0.749;AMR_AF=0.562;AFR_AF=0.8048;EUR_AF=0.6014;SAS_AF=0.6452;AA=T|||;VT=SNP
5	106463277	rs12188988	C	A	100	PASS	AC=343;AF=0.0684904;AN=5008;NS=2504;DP=6699;EAS_AF=0.0139;AMR_AF=0.0735;AFR_AF=0.0325;EUR_AF=0.0696;SAS_AF=0.1687;AA=C|||;VT=SNP
5	106463278	rs12188989	C	T	100	PASS	AC=344;AF=0.0686901;AN=5008;NS=2504;DP=6857;EAS_AF=0.0139;AMR_AF=0.0735;AFR_AF=0.0325;EUR_AF=0.0696;SAS_AF=0.1697;AA=C|||;VT=SNP
5	106464018	rs4957688	A	G	100	PASS	AC=2577;AF=0.514577;AN=5008;NS=2504;DP=17397;EAS_AF=0.7034;AMR_AF=0.4308;AFR_AF=0.4924;EUR_AF=0.4751;SAS_AF=0.4499;AA=A|||;VT=SNP
5	106464399	rs72780143	T	C	100	PASS	AC=346;AF=0.0690895;AN=5008;NS=2504;DP=16523;EAS_AF=0.0149;AMR_AF=0.0735;AFR_AF=0.0325;EUR_AF=0.0706;SAS_AF=0.1697;AA=T|||;VT=SNP
5	106464467	rs72780145	A	T	100	PASS	AC=346;AF=0.0690895;AN=5008;NS=2504;DP=16896;EAS_AF=0.0149;AMR_AF=0.0735;AFR_AF=0.0325;EUR_AF=0.0706;SAS_AF=0.1697;AA=A|||;VT=SNP
5	106464952	rs6895080	T	A	100	PASS	AC=2576;AF=0.514377;AN=5008;NS=2504;DP=13250;EAS_AF=0.7024;AMR_AF=0.4294;AFR_AF=0.4924;EUR_AF=0.4751;SAS_AF=0.4509;AA=T|||;VT=SNP
5	106465013	rs77665670	T	C	100	PASS	AC=270;AF=0.0539137;AN=5008;NS=2504;DP=13750;EAS_AF=0;AMR_AF=0.0418;AFR_AF=0.1536;EUR_AF=0.0298;SAS_AF=0.0082;AA=T|||;VT=SNP
5	106465037	rs76440198	A	C	100	PASS	AC=271;AF=0.0541134;AN=5008;NS=2504;DP=13121;EAS_AF=0;AMR_AF=0.0418;AFR_AF=0.1543;EUR_AF=0.0298;SAS_AF=0.0082;AA=C|||;VT=SNP
5	106465605	rs7706390	A	G	100	PASS	AC=3527;AF=0.704273;AN=5008;NS=2504;DP=18924;EAS_AF=0.75;AMR_AF=0.5706;AFR_AF=0.8616;EUR_AF=0.6004;SAS_AF=0.6462;AA=G|||;VT=SNP
5	106465878	rs2410953	A	G	100	PASS	AC=2577;AF=0.514577;AN=5008;NS=2504;DP=20310;EAS_AF=0.7044;AMR_AF=0.4308;AFR_AF=0.4917;EUR_AF=0.4742;SAS_AF=0.4509;AA=A|||;VT=SNP
5	106466069	rs72780147	T	C	100	PASS	AC=350;AF=0.0698882;AN=5008;NS=2504;DP=14880;EAS_AF=0.0149;AMR_AF=0.0778;AFR_AF=0.0325;EUR_AF=0.0716;SAS_AF=0.1697;AA=T|||;VT=SNP
5	106466498	rs4547915	T	C	100	PASS	AC=2702;AF=0.539537;AN=5008;NS=2504;DP=12433;EAS_AF=0.7361;AMR_AF=0.438;AFR_AF=0.5265;EUR_AF=0.499;SAS_AF=0.4683;AA=T|||;VT=SNP
5	106466720	rs142321796	G	A	100	PASS	AC=59;AF=0.0117812;AN=5008;NS=2504;DP=15839;EAS_AF=0;AMR_AF=0.0173;AFR_AF=0.0106;EUR_AF=0.0258;SAS_AF=0.0072;AA=G|||;VT=SNP
5	106467243	rs140879231	T	C	100	PASS	AC=37;AF=0.00738818;AN=5008;NS=2504;DP=13981;EAS_AF=0;AMR_AF=0.0072;AFR_AF=0.0008;EUR_AF=0.0258;SAS_AF=0.0051;AA=T|||;VT=SNP
5	106467271	rs6876384	A	G	100	PASS	AC=3578;AF=0.714457;AN=5008;NS=2504;DP=14379;EAS_AF=0.753;AMR_AF=0.572;AFR_AF=0.8971;EUR_AF=0.6004;SAS_AF=0.6462;AA=G|||;VT=SNP
5	106467789	rs2410937	C	T	100	PASS	AC=3574;AF=0.713658;AN=5008;NS=2504;DP=17179;EAS_AF=0.753;AMR_AF=0.5677;AFR_AF=0.8964;EUR_AF=0.6004;SAS_AF=0.6462;AA=T|||;VT=SNP
5	106468416	rs56397744	G	T	100	PASS	AC=187;AF=0.0373403;AN=5008;NS=2504;DP=19835;EAS_AF=0;AMR_AF=0.0159;AFR_AF=0.1097;EUR_AF=0.0258;SAS_AF=0.0051;AA=T|||;VT=SNP
5	106468554	rs116724522	T	C	100	PASS	AC=37;AF=0.00738818;AN=5008;NS=2504;DP=19431;EAS_AF=0;AMR_AF=0.0072;AFR_AF=0.0008;EUR_AF=0.0258;SAS_AF=0.0051;AA=T|||;VT=SNP
5	106469040	rs6891732	T	C	100	PASS	AC=2568;AF=0.51278;AN=5008;NS=2504;DP=16220;EAS_AF=0.7073;AMR_AF=0.428;AFR_AF=0.4871;EUR_AF=0.4742;SAS_AF=0.4468;AA=T|||;VT=SNP
5	106469097	rs115587771	G	C	100	PASS	AC=109;AF=0.0217652;AN=5008;NS=2504;DP=16075;EAS_AF=0;AMR_AF=0.0375;AFR_AF=0.0023;EUR_AF=0.0666;SAS_AF=0.0133;AA=G|||;VT=SNP
5	106469172	rs6865620	G	A	100	PASS	AC=2567;AF=0.51258;AN=5008;NS=2504;DP=14689;EAS_AF=0.7063;AMR_AF=0.428;AFR_AF=0.4871;EUR_AF=0.4742;SAS_AF=0.4468;AA=A|||;VT=SNP
5	106469226	rs114861516	A	G	100	PASS	AC=37;AF=0.00738818;AN=5008;NS=2504;DP=13241;EAS_AF=0;AMR_AF=0.0072;AFR_AF=0.0008;EUR_AF=0.0258;SAS_AF=0.0051;AA=A|||;VT=SNP
5	106469393	rs12153115	G	A	100	PASS	AC=361;AF=0.0720847;AN=5008;NS=2504;DP=14265;EAS_AF=0;AMR_AF=0.0749;AFR_AF=0.0514;EUR_AF=0.0706;SAS_AF=0.1738;AA=G|||;VT=SNP
5	106470129	rs11242630	T	G	100	PASS	AC=871;AF=0.173922;AN=5008;NS=2504;DP=15893;EAS_AF=0.0149;AMR_AF=0.1196;AFR_AF=0.3767;EUR_AF=0.1014;SAS_AF=0.1769;AA=T|||;VT=SNP
5	106470704	rs72780149	A	C	100	PASS	AC=361;AF=0.0720847;AN=5008;NS=2504;DP=20442;EAS_AF=0;AMR_AF=0.0735;AFR_AF=0.0514;EUR_AF=0.0716;SAS_AF=0.1738;AA=A|||;VT=SNP
5	106471003	rs111435732	C	T	100	PASS	AC=147;AF=0.029353;AN=5008;NS=2504;DP=19691;EAS_AF=0.0139;AMR_AF=0.0259;AFR_AF=0.0598;EUR_AF=0.0278;SAS_AF=0.0082;AA=C|||;VT=SNP
5	106471247	rs76443382	G	C	100	PASS	AC=48;AF=0.00958466;AN=5008;NS=2504;DP=16542;EAS_AF=0;AMR_AF=0.0173;AFR_AF=0.003;EUR_AF=0.0308;SAS_AF=0.001;AA=G|||;VT=SNP
5	106471260	rs72780150	A	G	100	PASS	AC=360;AF=0.071885;AN=5008;NS=2504;DP=16762;EAS_AF=0;AMR_AF=0.0735;AFR_AF=0.0514;EUR_AF=0.0706;SAS_AF=0.1738;AA=A|||;VT=SNP
5	106471708	rs6878038	G	A	100	PASS	AC=3480;AF=0.694888;AN=5008;NS=2504;DP=16216;EAS_AF=0.7212;AMR_AF=0.5663;AFR_AF=0.8608;EUR_AF=0.5984;SAS_AF=0.6339;AA=A|||;VT=SNP
5	106473355	rs74355183	A	G	100	PASS	AC=36;AF=0.0071885;AN=5008;NS=2504;DP=19350;EAS_AF=0;AMR_AF=0.0072;AFR_AF=0.0008;EUR_AF=0.0249;SAS_AF=0.0051;AA=A|||;VT=SNP
5	106473504	rs114652412	A	G	100	PASS	AC=30;AF=0.00599042;AN=5008;NS=2504;DP=20676;EAS_AF=0;AMR_AF=0.013;AFR_AF=0.0023;EUR_AF=0.0169;SAS_AF=0.001;AA=A|||;VT=SNP
5	106473734	rs115222232	A	T	100	PASS	AC=37;AF=0.00738818;AN=5008;NS=2504;DP=19969;EAS_AF=0;AMR_AF=0.0072;AFR_AF=0.0008;EUR_AF=0.0258;SAS_AF=0.0051;AA=A|||;VT=SNP
5	106473749	rs2410936	A	G	100	PASS	AC=4807;AF=0.959864;AN=5008;NS=2504;DP=19832;EAS_AF=1;AMR_AF=0.9438;AFR_AF=0.9917;EUR_AF=0.8728;SAS_AF=0.9765;AA=G|||;VT=SNP
5	106474456	rs7720389	T	A	100	PASS	AC=4733;AF=0.945088;AN=5008;NS=2504;DP=13145;EAS_AF=0.9861;AMR_AF=0.9265;AFR_AF=0.9811;EUR_AF=0.8469;SAS_AF=0.9683;AA=A|||;VT=SNP
5	106474777	rs7716820	A	G	100	PASS	AC=2571;AF=0.513379;AN=5008;NS=2504;DP=12947;EAS_AF=0.7044;AMR_AF=0.4308;AFR_AF=0.4902;EUR_AF=0.4742;SAS_AF=0.4468;AA=A|||;VT=SNP
5	106475808	rs62358285	C	T	100	PASS	AC=186;AF=0.0371406;AN=5008;NS=2504;DP=19255;EAS_AF=0.006;AMR_AF=0.049;AFR_AF=0.0045;EUR_AF=0.0915;SAS_AF=0.0491;AA=C|||;VT=SNP
5	106476128	rs56205882	C	A	100	PASS	AC=289;AF=0.0577077;AN=5008;NS=2504;DP=19240;EAS_AF=0;AMR_AF=0.072;AFR_AF=0.003;EUR_AF=0.0696;SAS_AF=0.1687;AA=C|||;VT=SNP
5	106476245	rs146481990	C	T	100	PASS	AC=27;AF=0.00539137;AN=5008;NS=2504;DP=17574;EAS_AF=0;AMR_AF=0.0173;AFR_AF=0.0008;EUR_AF=0.0139;SAS_AF=0;AA=T|||;VT=SNP
5	106476806	rs72780154	C	T	100	PASS	AC=694;AF=0.138578;AN=5008;NS=2504;DP=13008;EAS_AF=0.0139;AMR_AF=0.121;AFR_AF=0.2224;EUR_AF=0.1233;SAS_AF=0.182;AA=t|||;VT=SNP
5	106477263	rs114659627	A	G	100	PASS	AC=130;AF=0.0259585;AN=5008;NS=2504;DP=14844;EAS_AF=0.001;AMR_AF=0.0259;AFR_AF=0.0265;EUR_AF=0.0298;SAS_AF=0.047;AA=A|||;VT=SNP
5	106477424	rs115768275	G	A	100	PASS	AC=77;AF=0.0153754;AN=5008;NS=2504;DP=14719;EAS_AF=0.0139;AMR_AF=0.0187;AFR_AF=0.0121;EUR_AF=0.0258;SAS_AF=0.0082;AA=G|||;VT=SNP
5	106477501	rs1895224	A	T	100	PASS	AC=17;AF=0.00339457;AN=5008;NS=2504;DP=14997;EAS_AF=0;AMR_AF=0.0115;AFR_AF=0;EUR_AF=0.008;SAS_AF=0.001;AA=A|||;VT=SNP
5	106477534	rs79187203	C	T	100	PASS	AC=44;AF=0.00878594;AN=5008;NS=2504;DP=14827;EAS_AF=0;AMR_AF=0.0072;AFR_AF=0.0061;EUR_AF=0.0258;SAS_AF=0.0051;AA=T|||;VT=SNP
5	106477573	rs1895225	T	G	100	PASS	AC=2577;AF=0.514577;AN=5008;NS=2504;DP=14164;EAS_AF=0.7073;AMR_AF=0.4308;AFR_AF=0.4887;EUR_AF=0.4742;SAS_AF=0.4519;AA=T|||;VT=SNP
5	106477760	rs4957689	T	G	100	PASS	AC=2600;AF=0.519169;AN=5008;NS=2504;DP=13530;EAS_AF=0.7073;AMR_AF=0.4366;AFR_AF=0.4796;EUR_AF=0.5;SAS_AF=0.4571;AA=T|||;VT=SNP
5	106478316	rs6888172	C	A	100	PASS	AC=3367;AF=0.672324;AN=5008;NS=2504;DP=18047;EAS_AF=0.7202;AMR_AF=0.5548;AFR_AF=0.7844;EUR_AF=0.5974;SAS_AF=0.6319;AA=A|||;VT=SNP
5	106478468	rs115929610	G	A	100	PASS	AC=37;AF=0.00738818;AN=5008;NS=2504;DP=18626;EAS_AF=0;AMR_AF=0.0072;AFR_AF=0.0008;EUR_AF=0.0258;SAS_AF=0.0051;AA=G|||;VT=SNP
5	106478568	rs57983741	A	T	100	PASS	AC=45;AF=0.00898562;AN=5008;NS=2504;DP=17271;EAS_AF=0;AMR_AF=0.0072;AFR_AF=0.0068;EUR_AF=0.0258;SAS_AF=0.0051;AA=T|||;VT=SNP
5	106479310	rs74593621	A	G	100	PASS	AC=37;AF=0.00738818;AN=5008;NS=2504;DP=18088;EAS_AF=0;AMR_AF=0.0072;AFR_AF=0.0008;EUR_AF=0.0258;SAS_AF=0.0051;AA=a|||;VT=SNP
5	106479533	rs6596722	A	C	100	PASS	AC=3581;AF=0.715056;AN=5008;NS=2504;DP=17218;EAS_AF=0.753;AMR_AF=0.5735;AFR_AF=0.8986;EUR_AF=0.6004;SAS_AF=0.6462;AA=C|||;VT=SNP
5	106479853	rs116084589	C	A	100	PASS	AC=39;AF=0.00778754;AN=5008;NS=2504;DP=16082;EAS_AF=0;AMR_AF=0.0101;AFR_AF=0.0008;EUR_AF=0.0268;SAS_AF=0.0041;AA=-|||;VT=SNP
5	106479854	rs140808072	G	A	100	PASS	AC=23;AF=0.00459265;AN=5008;NS=2504;DP=16024;EAS_AF=0;AMR_AF=0.0043;AFR_AF=0.0008;EUR_AF=0.0169;SAS_AF=0.002;AA=-|||;VT=SNP
5	106480674	rs62358286	A	G	100	PASS	AC=2169;AF=0.433107;AN=5008;NS=2504;DP=15467;EAS_AF=0.7054;AMR_AF=0.4121;AFR_AF=0.1936;EUR_AF=0.4722;SAS_AF=0.4509;AA=-|||;VT=SNP
5	106480913	rs116499441	A	G	100	PASS	AC=37;AF=0.00738818;AN=5008;NS=2504;DP=15084;EAS_AF=0;AMR_AF=0.0072;AFR_AF=0.0008;EUR_AF=0.0258;SAS_AF=0.0051;AA=-|||;VT=SNP
5	106481100	rs7705553	C	T	100	PASS	AC=2328;AF=0.464856;AN=5008;NS=2504;DP=15536;EAS_AF=0.7054;AMR_AF=0.4236;AFR_AF=0.3086;EUR_AF=0.4732;SAS_AF=0.4489;AA=-|||;VT=SNP
5	106481165	rs146895575	T	A	100	PASS	AC=37;AF=0.00738818;AN=5008;NS=2504;DP=14107;EAS_AF=0;AMR_AF=0.0072;AFR_AF=0.0008;EUR_AF=0.0258;SAS_AF=0.0051;AA=-|||;VT=SNP
5	106481890	rs112536610	A	G	100	PASS	AC=80;AF=0.0159744;AN=5008;NS=2504;DP=14039;EAS_AF=0.0149;AMR_AF=0.0187;AFR_AF=0.0129;EUR_AF=0.0268;SAS_AF=0.0082;AA=A|||;VT=SNP
5	106482120	rs115649756	G	T	100	PASS	AC=74;AF=0.0147764;AN=5008;NS=2504;DP=14057;EAS_AF=0.0139;AMR_AF=0.0173;AFR_AF=0.0106;EUR_AF=0.0258;SAS_AF=0.0082;AA=G|||;VT=SNP
5	106482567	rs6871050	C	G	100	PASS	AC=3580;AF=0.714856;AN=5008;NS=2504;DP=15570;EAS_AF=0.752;AMR_AF=0.5749;AFR_AF=0.8986;EUR_AF=0.6014;SAS_AF=0.6442;AA=G|||;VT=SNP
5	106482673	rs6892104	A	C	100	PASS	AC=3580;AF=0.714856;AN=5008;NS=2504;DP=15561;EAS_AF=0.752;AMR_AF=0.5749;AFR_AF=0.8986;EUR_AF=0.6014;SAS_AF=0.6442;AA=C|||;VT=SNP
5	106483378	rs4957531	T	C	100	PASS	AC=2594;AF=0.517971;AN=5008;NS=2504;DP=17379;EAS_AF=0.7063;AMR_AF=0.4366;AFR_AF=0.4796;EUR_AF=0.501;SAS_AF=0.4509;AA=C|||;VT=SNP
5	106483511	rs72780158	C	A	100	PASS	AC=552;AF=0.110224;AN=5008;NS=2504;DP=18119;EAS_AF=0.0456;AMR_AF=0.1037;AFR_AF=0.115;EUR_AF=0.0974;SAS_AF=0.1881;AA=C|||;VT=SNP
5	106484136	rs6862257	A	G	100	PASS	AC=2598;AF=0.51877;AN=5008;NS=2504;DP=12005;EAS_AF=0.7063;AMR_AF=0.438;AFR_AF=0.4849;EUR_AF=0.501;SAS_AF=0.4468;AA=A|||;VT=SNP
5	106484720	rs12522490	T	G	100	PASS	AC=3574;AF=0.713658;AN=5008;NS=2504;DP=11478;EAS_AF=0.752;AMR_AF=0.5749;AFR_AF=0.8979;EUR_AF=0.6004;SAS_AF=0.6401;AA=G|||;VT=SNP
5	106485124	rs7733658	T	G	100	PASS	AC=3272;AF=0.653355;AN=5008;NS=2504;DP=16135;EAS_AF=0.753;AMR_AF=0.5591;AFR_AF=0.6762;EUR_AF=0.6014;SAS_AF=0.6401;AA=T|||;VT=SNP
5	106485249	rs7710297	C	T	100	PASS	AC=3434;AF=0.685703;AN=5008;NS=2504;DP=17262;EAS_AF=0.752;AMR_AF=0.5663;AFR_AF=0.7958;EUR_AF=0.6014;SAS_AF=0.6401;AA=T|||;VT=SNP
5	106485362	rs11950838	T	C	100	PASS	AC=694;AF=0.138578;AN=5008;NS=2504;DP=17657;EAS_AF=0.0456;AMR_AF=0.1196;AFR_AF=0.208;EUR_AF=0.1004;SAS_AF=0.1933;AA=T|||;VT=SNP
5	106485449	rs1833606	A	G	100	PASS	AC=2554;AF=0.509984;AN=5008;NS=2504;DP=17266;EAS_AF=0.7063;AMR_AF=0.4308;AFR_AF=0.475;EUR_AF=0.4751;SAS_AF=0.4468;AA=A|||;VT=SNP
5	106485869	rs79794417	T	G	100	PASS	AC=78;AF=0.0155751;AN=5008;NS=2504;DP=17758;EAS_AF=0.0139;AMR_AF=0.0187;AFR_AF=0.0129;EUR_AF=0.0258;SAS_AF=0.0082;AA=T|||;VT=SNP
5	106486515	rs72780159	G	A	100	PASS	AC=421;AF=0.0840655;AN=5008;NS=2504;DP=16023;EAS_AF=0;AMR_AF=0.0865;AFR_AF=0.0946;EUR_AF=0.0716;SAS_AF=0.1677;AA=G|||;VT=SNP
5	106486516	rs74956972	C	T	100	PASS	AC=218;AF=0.0435304;AN=5008;NS=2504;DP=16076;EAS_AF=0.006;AMR_AF=0.062;AFR_AF=0.0061;EUR_AF=0.1024;SAS_AF=0.0593;AA=C|||;VT=SNP
5	106488384	rs115550743	T	A	100	PASS	AC=37;AF=0.00738818;AN=5008;NS=2504;DP=16622;EAS_AF=0;AMR_AF=0.0072;AFR_AF=0.0008;EUR_AF=0.0258;SAS_AF=0.0051;AA=T|||;VT=SNP
5	106488591	rs72780160	G	A	100	PASS	AC=102;AF=0.0203674;AN=5008;NS=2504;DP=16225;EAS_AF=0;AMR_AF=0.0605;AFR_AF=0.0015;EUR_AF=0.0417;SAS_AF=0.0164;AA=G|||;VT=SNP
5	106488837	rs150475541	C	T	100	PASS	AC=24;AF=0.00479233;AN=5008;NS=2504;DP=16501;EAS_AF=0;AMR_AF=0.0072;AFR_AF=0.0008;EUR_AF=0.0169;SAS_AF=0.001;AA=C|||;VT=SNP
5	106488926	rs115033891	G	A	100	PASS	AC=74;AF=0.0147764;AN=5008;NS=2504;DP=16808;EAS_AF=0.0139;AMR_AF=0.0173;AFR_AF=0.0106;EUR_AF=0.0258;SAS_AF=0.0082;AA=G|||;VT=SNP
5	106489108	rs4957690	G	A	100	PASS	AC=3474;AF=0.69369;AN=5008;NS=2504;DP=16081;EAS_AF=0.753;AMR_AF=0.5663;AFR_AF=0.826;EUR_AF=0.6004;SAS_AF=0.6401;AA=A|||;VT=SNP
5	106489537	rs1030172	A	G	100	PASS	AC=2687;AF=0.536542;AN=5008;NS=2504;DP=16358;EAS_AF=0.7073;AMR_AF=0.438;AFR_AF=0.5726;EUR_AF=0.4732;SAS_AF=0.4468;AA=G|||;VT=SNP
5	106489605	rs115651986	A	G	100	PASS	AC=37;AF=0.00738818;AN=5008;NS=2504;DP=17047;EAS_AF=0;AMR_AF=0.0072;AFR_AF=0.0008;EUR_AF=0.0258;SAS_AF=0.0051;AA=A|||;VT=SNP
5	106489837	rs72780161	C	A	100	PASS	AC=29;AF=0.00579073;AN=5008;NS=2504;DP=16357;EAS_AF=0;AMR_AF=0.0086;AFR_AF=0;EUR_AF=0.0209;SAS_AF=0.002;AA=C|||;VT=SNP
5	106489845	rs1030173	C	T	100	PASS	AC=2536;AF=0.50639;AN=5008;NS=2504;DP=16166;EAS_AF=0.7073;AMR_AF=0.428;AFR_AF=0.4629;EUR_AF=0.4742;SAS_AF=0.4468;AA=C|||;VT=SNP
5	106489892	rs1030174	C	G	100	PASS	AC=2536;AF=0.50639;AN=5008;NS=2504;DP=15438;EAS_AF=0.7073;AMR_AF=0.428;AFR_AF=0.4629;EUR_AF=0.4742;SAS_AF=0.4468;AA=C|||;VT=SNP
5	106489990	rs72780162	T	A	100	PASS	AC=288;AF=0.057508;AN=5008;NS=2504;DP=14560;EAS_AF=0;AMR_AF=0.0735;AFR_AF=0.0023;EUR_AF=0.0696;SAS_AF=0.1677;AA=T|||;VT=SNP
5	106491039	rs76593793	G	A	100	PASS	AC=70;AF=0.0139776;AN=5008;NS=2504;DP=19840;EAS_AF=0.001;AMR_AF=0.0086;AFR_AF=0.0242;EUR_AF=0.0258;SAS_AF=0.0051;AA=g|||;VT=SNP
5	106491695	rs4957532	T	C	100	PASS	AC=942;AF=0.188099;AN=5008;NS=2504;DP=16233;EAS_AF=0.3363;AMR_AF=0.1556;AFR_AF=0.0136;EUR_AF=0.3012;SAS_AF=0.1779;AA=T|||;VT=SNP
5	106492279	rs13357394	C	T	100	PASS	AC=2437;AF=0.486621;AN=5008;NS=2504;DP=12561;EAS_AF=0.7063;AMR_AF=0.4308;AFR_AF=0.3873;EUR_AF=0.4742;SAS_AF=0.4468;AA=T|||;VT=SNP
5	106492636	rs113590930	A	G	100	PASS	AC=79;AF=0.0157748;AN=5008;NS=2504;DP=13647;EAS_AF=0.0149;AMR_AF=0.0187;AFR_AF=0.0129;EUR_AF=0.0258;SAS_AF=0.0082;AA=A|||;VT=SNP
5	106492895	rs74747686	T	A	100	PASS	AC=37;AF=0.00738818;AN=5008;NS=2504;DP=13931;EAS_AF=0;AMR_AF=0.0072;AFR_AF=0.0008;EUR_AF=0.0258;SAS_AF=0.0051;AA=T|||;VT=SNP
5	106493290	rs115346418	C	T	100	PASS	AC=37;AF=0.00738818;AN=5008;NS=2504;DP=16918;EAS_AF=0;AMR_AF=0.0072;AFR_AF=0.0008;EUR_AF=0.0258;SAS_AF=0.0051;AA=c|||;VT=SNP
5	106493350	rs10043242	A	C	100	PASS	AC=2670;AF=0.533147;AN=5008;NS=2504;DP=16757;EAS_AF=0.7073;AMR_AF=0.4366;AFR_AF=0.5582;EUR_AF=0.4761;SAS_AF=0.4468;AA=A|||;VT=SNP
5	106493635	rs55689542	T	C	100	PASS	AC=3599;AF=0.71865;AN=5008;NS=2504;DP=19408;EAS_AF=0.753;AMR_AF=0.5793;AFR_AF=0.9123;EUR_AF=0.6024;SAS_AF=0.6401;AA=-|||;VT=SNP
5	106495099	rs143863759	G	A	100	PASS	AC=38;AF=0.00758786;AN=5008;NS=2504;DP=20805;EAS_AF=0;AMR_AF=0.0101;AFR_AF=0.0008;EUR_AF=0.0258;SAS_AF=0.0041;AA=G|||;VT=SNP
5	106495636	rs188108481	A	T	100	PASS	AC=16;AF=0.00319489;AN=5008;NS=2504;DP=18896;EAS_AF=0;AMR_AF=0.0058;AFR_AF=0.0008;EUR_AF=0.0109;SAS_AF=0;AA=A|||;VT=SNP
5	106495690	rs57131546	T	C	100	PASS	AC=609;AF=0.121605;AN=5008;NS=2504;DP=18642;EAS_AF=0;AMR_AF=0.0865;AFR_AF=0.2352;EUR_AF=0.0726;SAS_AF=0.1687;AA=T|||;VT=SNP
5	106495797	rs190103296	C	A	100	PASS	AC=17;AF=0.00339457;AN=5008;NS=2504;DP=19693;EAS_AF=0;AMR_AF=0.0058;AFR_AF=0.0008;EUR_AF=0.0119;SAS_AF=0;AA=C|||;VT=SNP
5	106495913	rs116060896	A	G	100	PASS	AC=14;AF=0.00279553;AN=5008;NS=2504;DP=18583;EAS_AF=0;AMR_AF=0;AFR_AF=0.0015;EUR_AF=0.0099;SAS_AF=0.002;AA=A|||;VT=SNP
5	106496025	rs142871234	T	G	100	PASS	AC=37;AF=0.00738818;AN=5008;NS=2504;DP=4797;EAS_AF=0;AMR_AF=0.0072;AFR_AF=0.0008;EUR_AF=0.0258;SAS_AF=0.0051;AA=T|||;VT=SNP
5	106496482	rs140986610	T	C	100	PASS	AC=20;AF=0.00399361;AN=5008;NS=2504;DP=19251;EAS_AF=0;AMR_AF=0.0058;AFR_AF=0;EUR_AF=0.0139;SAS_AF=0.002;AA=T|||;VT=SNP
5	106496525	rs113146655	G	A	100	PASS	AC=359;AF=0.0716853;AN=5008;NS=2504;DP=19074;EAS_AF=0;AMR_AF=0.0793;AFR_AF=0.0522;EUR_AF=0.0706;SAS_AF=0.1677;AA=G|||;VT=SNP
5	106496562	rs6596723	C	T	100	PASS	AC=3515;AF=0.701877;AN=5008;NS=2504;DP=18684;EAS_AF=0.753;AMR_AF=0.562;AFR_AF=0.8593;EUR_AF=0.6004;SAS_AF=0.6401;AA=T|||;VT=SNP
5	106496753	rs6596724	C	T	100	PASS	AC=3585;AF=0.715855;AN=5008;NS=2504;DP=17442;EAS_AF=0.753;AMR_AF=0.5663;AFR_AF=0.9092;EUR_AF=0.6014;SAS_AF=0.6401;AA=C|||;VT=SNP
5	106497833	rs62358290	T	C	100	PASS	AC=2563;AF=0.511781;AN=5008;NS=2504;DP=22078;EAS_AF=0.7073;AMR_AF=0.4236;AFR_AF=0.4856;EUR_AF=0.4742;SAS_AF=0.4468;AA=T|||;VT=SNP
5	106498060	rs77986995	C	T	100	PASS	AC=3515;AF=0.701877;AN=5008;NS=2504;DP=22525;EAS_AF=0.753;AMR_AF=0.562;AFR_AF=0.8593;EUR_AF=0.6004;SAS_AF=0.6401;AA=T|||;VT=SNP
5	106498927	rs7714719	C	G	100	PASS	AC=1080;AF=0.215655;AN=5008;NS=2504;DP=20884;EAS_AF=0.0456;AMR_AF=0.1383;AFR_AF=0.4652;EUR_AF=0.1282;SAS_AF=0.1984;AA=C|||;VT=SNP
5	106499032	rs111995261	A	G	100	PASS	AC=365;AF=0.0728834;AN=5008;NS=2504;DP=19094;EAS_AF=0;AMR_AF=0.0793;AFR_AF=0.0522;EUR_AF=0.0716;SAS_AF=0.1728;AA=A|||;VT=SNP
5	106499154	rs62358291	A	G	100	PASS	AC=2667;AF=0.532548;AN=5008;NS=2504;DP=20032;EAS_AF=0.7063;AMR_AF=0.428;AFR_AF=0.5673;EUR_AF=0.4732;SAS_AF=0.4417;AA=G|||;VT=SNP
5	106499284	rs7718999	C	A	100	PASS	AC=2477;AF=0.494609;AN=5008;NS=2504;DP=16839;EAS_AF=0.7063;AMR_AF=0.4308;AFR_AF=0.3994;EUR_AF=0.498;SAS_AF=0.4468;AA=A|||;VT=SNP
5	106499611	rs147881220	A	T	100	PASS	AC=707;AF=0.141174;AN=5008;NS=2504;DP=9923;EAS_AF=0;AMR_AF=0.1095;AFR_AF=0.2443;EUR_AF=0.1252;SAS_AF=0.1861;AA=a|||;VT=SNP
5	106499637	rs7719528	C	T	100	PASS	AC=3167;AF=0.632388;AN=5008;NS=2504;DP=11007;EAS_AF=0.7212;AMR_AF=0.536;AFR_AF=0.646;EUR_AF=0.5964;SAS_AF=0.6278;AA=T|||;VT=SNP
5	106499642	rs184441995	C	T	100	PASS	AC=37;AF=0.00738818;AN=5008;NS=2504;DP=11118;EAS_AF=0;AMR_AF=0.0072;AFR_AF=0.0008;EUR_AF=0.0258;SAS_AF=0.0051;AA=C|||;VT=SNP
5	106499783	rs7701593	A	T	100	PASS	AC=3136;AF=0.626198;AN=5008;NS=2504;DP=11302;EAS_AF=0.7212;AMR_AF=0.5288;AFR_AF=0.6498;EUR_AF=0.5706;SAS_AF=0.6227;AA=T|||;VT=SNP
5	106500517	rs191112768	G	A	100	PASS	AC=17;AF=0.00339457;AN=5008;NS=2504;DP=18008;EAS_AF=0;AMR_AF=0.0072;AFR_AF=0;EUR_AF=0.0089;SAS_AF=0.0031;AA=G|||;VT=SNP
5	106500968	rs141577366	A	T	100	PASS	AC=37;AF=0.00738818;AN=5008;NS=2504;DP=19723;EAS_AF=0;AMR_AF=0.0072;AFR_AF=0.0008;EUR_AF=0.0258;SAS_AF=0.0051;AA=A|||;VT=SNP
5	106500969	rs4957691	G	A	100	PASS	AC=3436;AF=0.686102;AN=5008;NS=2504;DP=19706;EAS_AF=0.7202;AMR_AF=0.5591;AFR_AF=0.8404;EUR_AF=0.5954;SAS_AF=0.6258;AA=A|||;VT=SNP
5	106501080	rs4957533	C	G	100	PASS	AC=2552;AF=0.509585;AN=5008;NS=2504;DP=19196;EAS_AF=0.7054;AMR_AF=0.4236;AFR_AF=0.4826;EUR_AF=0.4742;SAS_AF=0.4417;AA=C|||;VT=SNP
5	106501117	rs114642394	T	A	100	PASS	AC=37;AF=0.00738818;AN=5008;NS=2504;DP=19270;EAS_AF=0;AMR_AF=0.0072;AFR_AF=0.0008;EUR_AF=0.0258;SAS_AF=0.0051;AA=T|||;VT=SNP
5	106501202	rs4957534	A	G	100	PASS	AC=2664;AF=0.531949;AN=5008;NS=2504;DP=19178;EAS_AF=0.7054;AMR_AF=0.4294;AFR_AF=0.5605;EUR_AF=0.4742;SAS_AF=0.4468;AA=A|||;VT=SNP
5	106501374	rs7728628	G	A	100	PASS	AC=3271;AF=0.653155;AN=5008;NS=2504;DP=17624;EAS_AF=0.7202;AMR_AF=0.5375;AFR_AF=0.7474;EUR_AF=0.5716;SAS_AF=0.6227;AA=A|||;VT=SNP
5	106502006	rs2410954	C	A	100	PASS	AC=3515;AF=0.701877;AN=5008;NS=2504;DP=16145;EAS_AF=0.749;AMR_AF=0.562;AFR_AF=0.8631;EUR_AF=0.5994;SAS_AF=0.6401;AA=A|||;VT=SNP
5	106502315	rs112054986	C	T	100	PASS	AC=359;AF=0.0716853;AN=5008;NS=2504;DP=15304;EAS_AF=0;AMR_AF=0.0793;AFR_AF=0.0522;EUR_AF=0.0706;SAS_AF=0.1677;AA=C|||;VT=SNP
5	106502647	rs17159517	C	G	100	PASS	AC=585;AF=0.116813;AN=5008;NS=2504;DP=19087;EAS_AF=0;AMR_AF=0.0836;AFR_AF=0.2209;EUR_AF=0.0706;SAS_AF=0.1677;AA=C|||;VT=SNP
5	106502847	rs56307182	G	T	100	PASS	AC=584;AF=0.116613;AN=5008;NS=2504;DP=19524;EAS_AF=0.0149;AMR_AF=0.1066;AFR_AF=0.1717;EUR_AF=0.0954;SAS_AF=0.1759;AA=G|||;VT=SNP
5	106503831	rs6862498	C	A	100	PASS	AC=2291;AF=0.457468;AN=5008;NS=2504;DP=19110;EAS_AF=0.7063;AMR_AF=0.4135;AFR_AF=0.2912;EUR_AF=0.4722;SAS_AF=0.4417;AA=C|||;VT=SNP
5	106504850	rs10515368	T	C	100	PASS	AC=2662;AF=0.53155;AN=5008;NS=2504;DP=20746;EAS_AF=0.7063;AMR_AF=0.428;AFR_AF=0.559;EUR_AF=0.4742;SAS_AF=0.4468;AA=T|||;VT=SNP
5	106505810	rs116435126	G	A	100	PASS	AC=75;AF=0.014976;AN=5008;NS=2504;DP=18081;EAS_AF=0.0139;AMR_AF=0.0173;AFR_AF=0.0113;EUR_AF=0.0258;SAS_AF=0.0082;AA=G|||;VT=SNP
5	106506300	rs1990908	G	A	100	PASS	AC=2447;AF=0.488618;AN=5008;NS=2504;DP=19649;EAS_AF=0.7063;AMR_AF=0.4265;AFR_AF=0.379;EUR_AF=0.498;SAS_AF=0.4468;AA=G|||;VT=SNP
5	106506697	rs7710595	A	C	100	PASS	AC=2637;AF=0.526558;AN=5008;NS=2504;DP=20215;EAS_AF=0.7063;AMR_AF=0.4251;AFR_AF=0.5461;EUR_AF=0.4732;SAS_AF=0.4417;AA=A|||;VT=SNP
5	106507007	rs7714730	A	T	100	PASS	AC=2539;AF=0.506989;AN=5008;NS=2504;DP=17404;EAS_AF=0.7063;AMR_AF=0.4207;AFR_AF=0.4735;EUR_AF=0.4742;SAS_AF=0.4417;AA=A|||;VT=SNP
5	106507010	rs6596725	C	T	100	PASS	AC=3511;AF=0.701078;AN=5008;NS=2504;DP=17405;EAS_AF=0.752;AMR_AF=0.5605;AFR_AF=0.8578;EUR_AF=0.6004;SAS_AF=0.6401;AA=T|||;VT=SNP
5	106507180	rs17386263	T	G	100	PASS	AC=33;AF=0.00658946;AN=5008;NS=2504;DP=18196;EAS_AF=0;AMR_AF=0.0101;AFR_AF=0;EUR_AF=0.0219;SAS_AF=0.0041;AA=T|||;VT=SNP
5	106507202	rs10071879	C	T	100	PASS	AC=2858;AF=0.570687;AN=5008;NS=2504;DP=18416;EAS_AF=0.7371;AMR_AF=0.4467;AFR_AF=0.6437;EUR_AF=0.502;SAS_AF=0.4591;AA=c|||;VT=SNP
5	106507484	rs1990907	G	A	100	PASS	AC=2813;AF=0.561701;AN=5008;NS=2504;DP=17507;EAS_AF=0.7073;AMR_AF=0.4467;AFR_AF=0.6415;EUR_AF=0.502;SAS_AF=0.4468;AA=G|||;VT=SNP
5	106508054	rs114749655	G	A	100	PASS	AC=37;AF=0.00738818;AN=5008;NS=2504;DP=19040;EAS_AF=0;AMR_AF=0.0072;AFR_AF=0.0008;EUR_AF=0.0258;SAS_AF=0.0051;AA=G|||;VT=SNP
5	106508892	rs56082451	A	G	100	PASS	AC=675;AF=0.134784;AN=5008;NS=2504;DP=16481;EAS_AF=0.0456;AMR_AF=0.1182;AFR_AF=0.1952;EUR_AF=0.0994;SAS_AF=0.1933;AA=A|||;VT=SNP
5	106508913	rs13161419	T	G	100	PASS	AC=253;AF=0.0505192;AN=5008;NS=2504;DP=16253;EAS_AF=0.002;AMR_AF=0.0749;AFR_AF=0.0129;EUR_AF=0.1163;SAS_AF=0.0665;AA=T|||;VT=SNP
5	106508989	rs17159524	C	T	100	PASS	AC=363;AF=0.072484;AN=5008;NS=2504;DP=15172;EAS_AF=0;AMR_AF=0.0793;AFR_AF=0.0522;EUR_AF=0.0696;SAS_AF=0.1728;AA=C|||;VT=SNP
5	106509060	rs114038116	T	C	100	PASS	AC=24;AF=0.00479233;AN=5008;NS=2504;DP=14125;EAS_AF=0;AMR_AF=0.0072;AFR_AF=0.0015;EUR_AF=0.0159;SAS_AF=0.001;AA=T|||;VT=SNP
5	106509239	rs114421131	A	C	100	PASS	AC=37;AF=0.00738818;AN=5008;NS=2504;DP=13372;EAS_AF=0;AMR_AF=0.0072;AFR_AF=0.0008;EUR_AF=0.0258;SAS_AF=0.0051;AA=A|||;VT=SNP
5	106509571	rs6864901	G	C	100	PASS	AC=814;AF=0.16254;AN=5008;NS=2504;DP=16991;EAS_AF=0.0446;AMR_AF=0.1268;AFR_AF=0.2965;EUR_AF=0.0994;SAS_AF=0.1933;AA=c|||;VT=SNP
5	106509587	rs6866170	C	A	100	PASS	AC=3564;AF=0.711661;AN=5008;NS=2504;DP=17171;EAS_AF=0.752;AMR_AF=0.5634;AFR_AF=0.8971;EUR_AF=0.5994;SAS_AF=0.6401;AA=A|||;VT=SNP
5	106509793	rs150087338	A	G	100	PASS	AC=37;AF=0.00738818;AN=5008;NS=2504;DP=17676;EAS_AF=0;AMR_AF=0.0072;AFR_AF=0.0008;EUR_AF=0.0258;SAS_AF=0.0051;AA=A|||;VT=SNP
5	106509918	rs1833604	C	T	100	PASS	AC=2529;AF=0.504992;AN=5008;NS=2504;DP=20295;EAS_AF=0.7063;AMR_AF=0.4207;AFR_AF=0.466;EUR_AF=0.4742;SAS_AF=0.4417;AA=C|||;VT=SNP
5	106511355	rs115172561	T	G	100	PASS	AC=37;AF=0.00738818;AN=5008;NS=2504;DP=10212;EAS_AF=0;AMR_AF=0.0072;AFR_AF=0.0008;EUR_AF=0.0258;SAS_AF=0.0051;AA=T|||;VT=SNP
5	106511526	rs17452039	T	C	100	PASS	AC=294;AF=0.0587061;AN=5008;NS=2504;DP=8221;EAS_AF=0;AMR_AF=0.0764;AFR_AF=0.0023;EUR_AF=0.0686;SAS_AF=0.1728;AA=T|||;VT=SNP
5	106512063	rs4245994	T	C	100	PASS	AC=3515;AF=0.701877;AN=5008;NS=2504;DP=18587;EAS_AF=0.752;AMR_AF=0.5634;AFR_AF=0.8585;EUR_AF=0.6004;SAS_AF=0.6411;AA=T|||;VT=SNP
5	106512381	rs2098619	G	C	100	PASS	AC=2310;AF=0.461262;AN=5008;NS=2504;DP=15795;EAS_AF=0.7044;AMR_AF=0.4179;AFR_AF=0.3041;EUR_AF=0.4732;SAS_AF=0.4417;AA=G|||;VT=SNP
5	106512972	rs79634243	G	A	100	PASS	AC=504;AF=0.100639;AN=5008;NS=2504;DP=14678;EAS_AF=0.0139;AMR_AF=0.1023;AFR_AF=0.1082;EUR_AF=0.0974;SAS_AF=0.182;AA=G|||;VT=SNP
5	106513321	rs17159528	T	G	100	PASS	AC=873;AF=0.174321;AN=5008;NS=2504;DP=12537;EAS_AF=0.0139;AMR_AF=0.1153;AFR_AF=0.379;EUR_AF=0.0984;SAS_AF=0.183;AA=T|||;VT=SNP
5	106513762	rs17452122	T	C	100	PASS	AC=593;AF=0.118411;AN=5008;NS=2504;DP=12685;EAS_AF=0.1815;AMR_AF=0.1499;AFR_AF=0.0076;EUR_AF=0.1958;SAS_AF=0.1012;AA=T|||;VT=SNP
5	106513962	rs59794929	C	T	100	PASS	AC=163;AF=0.0325479;AN=5008;NS=2504;DP=12251;EAS_AF=0;AMR_AF=0.0115;AFR_AF=0.0938;EUR_AF=0.0258;SAS_AF=0.0051;AA=C|||;VT=SNP
5	106514365	rs1422201	C	G	100	PASS	AC=2826;AF=0.564297;AN=5008;NS=2504;DP=13807;EAS_AF=0.7391;AMR_AF=0.4568;AFR_AF=0.618;EUR_AF=0.504;SAS_AF=0.4499;AA=G|||;VT=SNP
5	106514713	rs59364765	G	T	100	PASS	AC=2281;AF=0.455471;AN=5008;NS=2504;DP=17158;EAS_AF=0.7083;AMR_AF=0.4164;AFR_AF=0.295;EUR_AF=0.4682;SAS_AF=0.4264;AA=G|||;VT=SNP
5	106514932	rs114482887	G	T	100	PASS	AC=58;AF=0.0115815;AN=5008;NS=2504;DP=19684;EAS_AF=0.0139;AMR_AF=0.0159;AFR_AF=0.0015;EUR_AF=0.0249;SAS_AF=0.0061;AA=G|||;VT=SNP
5	106515611	rs4504376	A	C	100	PASS	AC=3589;AF=0.716653;AN=5008;NS=2504;DP=17565;EAS_AF=0.753;AMR_AF=0.5749;AFR_AF=0.9062;EUR_AF=0.6014;SAS_AF=0.6421;AA=C|||;VT=SNP
5	106515977	rs114143922	C	T	100	PASS	AC=74;AF=0.0147764;AN=5008;NS=2504;DP=17364;EAS_AF=0.0139;AMR_AF=0.0173;AFR_AF=0.0106;EUR_AF=0.0258;SAS_AF=0.0082;AA=C|||;VT=SNP
5	106516366	rs7714446	G	A	100	PASS	AC=3261;AF=0.651158;AN=5008;NS=2504;DP=18748;EAS_AF=0.753;AMR_AF=0.5346;AFR_AF=0.7065;EUR_AF=0.5706;SAS_AF=0.637;AA=G|||;VT=SNP
5	106516378	rs7701358	T	G	100	PASS	AC=3525;AF=0.703874;AN=5008;NS=2504;DP=18868;EAS_AF=0.753;AMR_AF=0.5634;AFR_AF=0.8646;EUR_AF=0.6004;SAS_AF=0.6421;AA=G|||;VT=SNP
5	106516616	rs7701788	T	A	100	PASS	AC=3583;AF=0.715455;AN=5008;NS=2504;DP=19410;EAS_AF=0.753;AMR_AF=0.5677;AFR_AF=0.9062;EUR_AF=0.6004;SAS_AF=0.6421;AA=A|||;VT=SNP
5	106516661	rs6596726	A	G	100	PASS	AC=3280;AF=0.654952;AN=5008;NS=2504;DP=19161;EAS_AF=0.753;AMR_AF=0.5346;AFR_AF=0.7209;EUR_AF=0.5706;SAS_AF=0.637;AA=a|||;VT=SNP
5	106516951	rs115945962	C	T	100	PASS	AC=77;AF=0.0153754;AN=5008;NS=2504;DP=19715;EAS_AF=0;AMR_AF=0.0245;AFR_AF=0.0083;EUR_AF=0.0408;SAS_AF=0.0082;AA=C|||;VT=SNP
5	106517107	rs6880770	C	T	100	PASS	AC=679;AF=0.135583;AN=5008;NS=2504;DP=17021;EAS_AF=0.0139;AMR_AF=0.1095;AFR_AF=0.2413;EUR_AF=0.0954;SAS_AF=0.1779;AA=C|||;VT=SNP
5	106517290	rs6881127	C	T	100	PASS	AC=662;AF=0.132188;AN=5008;NS=2504;DP=18106;EAS_AF=0.0139;AMR_AF=0.1095;AFR_AF=0.2284;EUR_AF=0.0954;SAS_AF=0.1779;AA=C|||;VT=SNP
5	106518390	rs58693355	A	G	100	PASS	AC=48;AF=0.00958466;AN=5008;NS=2504;DP=17968;EAS_AF=0;AMR_AF=0.0072;AFR_AF=0.0091;EUR_AF=0.0258;SAS_AF=0.0051;AA=A|||;VT=SNP
5	106518444	rs6871670	T	C	100	PASS	AC=2309;AF=0.461062;AN=5008;NS=2504;DP=19367;EAS_AF=0.7083;AMR_AF=0.4265;AFR_AF=0.295;EUR_AF=0.4742;SAS_AF=0.4417;AA=T|||;VT=SNP
5	106518744	rs12655410	T	G	100	PASS	AC=2499;AF=0.499002;AN=5008;NS=2504;DP=17456;EAS_AF=0.7083;AMR_AF=0.428;AFR_AF=0.4365;EUR_AF=0.4761;SAS_AF=0.4417;AA=T|||;VT=SNP
5	106518899	rs1422200	C	T	100	PASS	AC=2306;AF=0.460463;AN=5008;NS=2504;DP=16424;EAS_AF=0.7083;AMR_AF=0.4236;AFR_AF=0.295;EUR_AF=0.4732;SAS_AF=0.4417;AA=C|||;VT=SNP
5	106519383	rs12153210	A	G	100	PASS	AC=846;AF=0.16893;AN=5008;NS=2504;DP=15770;EAS_AF=0.0139;AMR_AF=0.1196;AFR_AF=0.3548;EUR_AF=0.1004;SAS_AF=0.183;AA=A|||;VT=SNP
5	106519551	rs4957692	A	G	100	PASS	AC=2367;AF=0.472644;AN=5008;NS=2504;DP=15376;EAS_AF=0.7083;AMR_AF=0.4265;AFR_AF=0.3389;EUR_AF=0.4742;SAS_AF=0.4417;AA=A|||;VT=SNP
5	106519587	rs4957693	G	A	100	PASS	AC=2306;AF=0.460463;AN=5008;NS=2504;DP=15433;EAS_AF=0.7083;AMR_AF=0.4236;AFR_AF=0.2943;EUR_AF=0.4742;SAS_AF=0.4417;AA=G|||;VT=SNP
5	106519760	rs13153844	T	C	100	PASS	AC=255;AF=0.0509185;AN=5008;NS=2504;DP=17866;EAS_AF=0.004;AMR_AF=0.0735;AFR_AF=0.0129;EUR_AF=0.1143;SAS_AF=0.0695;AA=T|||;VT=SNP
5	106519824	rs4957694	T	C	100	PASS	AC=2597;AF=0.51857;AN=5008;NS=2504;DP=19295;EAS_AF=0.7083;AMR_AF=0.4308;AFR_AF=0.5098;EUR_AF=0.4751;SAS_AF=0.4417;AA=T|||;VT=SNP
5	106520129	rs7722215	T	C	100	PASS	AC=2790;AF=0.557109;AN=5008;NS=2504;DP=18883;EAS_AF=0.7391;AMR_AF=0.4424;AFR_AF=0.593;EUR_AF=0.502;SAS_AF=0.4591;AA=C|||;VT=SNP
5	106520446	rs7737135	C	T	100	PASS	AC=3521;AF=0.703075;AN=5008;NS=2504;DP=14830;EAS_AF=0.753;AMR_AF=0.5562;AFR_AF=0.8669;EUR_AF=0.5984;SAS_AF=0.6421;AA=T|||;VT=SNP
5	106520896	rs80097100	A	C	100	PASS	AC=84;AF=0.0167732;AN=5008;NS=2504;DP=15043;EAS_AF=0.0308;AMR_AF=0.0072;AFR_AF=0.0038;EUR_AF=0.0258;SAS_AF=0.0174;AA=A|||;VT=SNP
5	106520903	rs1820021	C	T	100	PASS	AC=2472;AF=0.49361;AN=5008;NS=2504;DP=15102;EAS_AF=0.7391;AMR_AF=0.4236;AFR_AF=0.3676;EUR_AF=0.498;SAS_AF=0.456;AA=T|||;VT=SNP
5	106521190	rs7703198	G	A	100	PASS	AC=2675;AF=0.534145;AN=5008;NS=2504;DP=16939;EAS_AF=0.7391;AMR_AF=0.4366;AFR_AF=0.5121;EUR_AF=0.498;SAS_AF=0.4591;AA=A|||;VT=SNP
5	106521720	rs72780179	C	T	100	PASS	AC=797;AF=0.159145;AN=5008;NS=2504;DP=18427;EAS_AF=0.0139;AMR_AF=0.1297;AFR_AF=0.298;EUR_AF=0.1252;SAS_AF=0.1769;AA=T|||;VT=SNP
5	106521727	rs72780180	G	A	100	PASS	AC=38;AF=0.00758786;AN=5008;NS=2504;DP=18002;EAS_AF=0;AMR_AF=0.0072;AFR_AF=0.0015;EUR_AF=0.0258;SAS_AF=0.0051;AA=G|||;VT=SNP
5	106522056	rs4957695	T	C	100	PASS	AC=3334;AF=0.665735;AN=5008;NS=2504;DP=17902;EAS_AF=0.7222;AMR_AF=0.5461;AFR_AF=0.7632;EUR_AF=0.5984;SAS_AF=0.6299;AA=C|||;VT=SNP
5	106522423	rs55696170	T	C	100	PASS	AC=38;AF=0.00758786;AN=5008;NS=2504;DP=16065;EAS_AF=0;AMR_AF=0.0072;AFR_AF=0.0015;EUR_AF=0.0258;SAS_AF=0.0051;AA=T|||;VT=SNP
5	106522810	rs1978428	C	T	100	PASS	AC=3318;AF=0.66254;AN=5008;NS=2504;DP=15956;EAS_AF=0.7222;AMR_AF=0.5461;AFR_AF=0.7511;EUR_AF=0.5984;SAS_AF=0.6299;AA=T|||;VT=SNP
5	106523021	rs77610484	C	A	100	PASS	AC=3032;AF=0.605431;AN=5008;NS=2504;DP=15600;EAS_AF=0.7212;AMR_AF=0.5202;AFR_AF=0.6672;EUR_AF=0.5706;SAS_AF=0.499;AA=c|||;VT=SNP
5	106523854	rs7735512	A	G	100	PASS	AC=3526;AF=0.704073;AN=5008;NS=2504;DP=17918;EAS_AF=0.753;AMR_AF=0.5591;AFR_AF=0.8684;EUR_AF=0.5994;SAS_AF=0.6421;AA=G|||;VT=SNP
5	106524535	rs112354794	T	C	100	PASS	AC=77;AF=0.0153754;AN=5008;NS=2504;DP=14298;EAS_AF=0.0139;AMR_AF=0.0187;AFR_AF=0.0121;EUR_AF=0.0258;SAS_AF=0.0082;AA=T|||;VT=SNP
5	106524856	rs58406335	T	C	100	PASS	AC=2963;AF=0.591653;AN=5008;NS=2504;DP=13838;EAS_AF=0.7391;AMR_AF=0.4568;AFR_AF=0.711;EUR_AF=0.503;SAS_AF=0.4652;AA=C|||;VT=SNP
5	106525477	rs114523442	C	A	100	PASS	AC=37;AF=0.00738818;AN=5008;NS=2504;DP=16636;EAS_AF=0;AMR_AF=0.0072;AFR_AF=0.0015;EUR_AF=0.0249;SAS_AF=0.0051;AA=C|||;VT=SNP
5	106525494	rs76422518	G	T	100	PASS	AC=39;AF=0.00778754;AN=5008;NS=2504;DP=16562;EAS_AF=0;AMR_AF=0.0159;AFR_AF=0.003;EUR_AF=0.0159;SAS_AF=0.0082;AA=G|||;VT=SNP
5	106526071	rs56379720	G	A	100	PASS	AC=483;AF=0.0964457;AN=5008;NS=2504;DP=16199;EAS_AF=0.0139;AMR_AF=0.098;AFR_AF=0.0998;EUR_AF=0.0954;SAS_AF=0.1769;AA=G|||;VT=SNP
5	106526172	rs141791349	A	T	100	PASS	AC=34;AF=0.00678914;AN=5008;NS=2504;DP=17949;EAS_AF=0;AMR_AF=0.0159;AFR_AF=0.0008;EUR_AF=0.0189;SAS_AF=0.0031;AA=A|||;VT=SNP
5	106526222	rs1345636	A	C	100	PASS	AC=2962;AF=0.591454;AN=5008;NS=2504;DP=18542;EAS_AF=0.7391;AMR_AF=0.4568;AFR_AF=0.7103;EUR_AF=0.503;SAS_AF=0.4652;AA=A|||;VT=SNP
5	106526429	rs1345637	G	A	100	PASS	AC=3524;AF=0.703674;AN=5008;NS=2504;DP=17551;EAS_AF=0.753;AMR_AF=0.5591;AFR_AF=0.8669;EUR_AF=0.5994;SAS_AF=0.6421;AA=A|||;VT=SNP
5	106526784	rs72782143	C	T	100	PASS	AC=562;AF=0.11222;AN=5008;NS=2504;DP=17588;EAS_AF=0.0139;AMR_AF=0.1023;AFR_AF=0.1566;EUR_AF=0.0964;SAS_AF=0.1769;AA=T|||;VT=SNP
5	106527253	rs183121234	A	C	100	PASS	AC=11;AF=0.00219649;AN=5008;NS=2504;DP=14935;EAS_AF=0;AMR_AF=0.0029;AFR_AF=0;EUR_AF=0.008;SAS_AF=0.001;AA=A|||;VT=SNP
5	106529578	rs59167461	A	G	100	PASS	AC=39;AF=0.00778754;AN=5008;NS=2504;DP=18326;EAS_AF=0;AMR_AF=0.0072;AFR_AF=0.0015;EUR_AF=0.0258;SAS_AF=0.0061;AA=A|||;VT=SNP
5	106530162	rs17386596	A	T	100	PASS	AC=2294;AF=0.458067;AN=5008;NS=2504;DP=19411;EAS_AF=0.7163;AMR_AF=0.4135;AFR_AF=0.2935;EUR_AF=0.4712;SAS_AF=0.4325;AA=A|||;VT=SNP
5	106530219	rs1422202	G	A	100	PASS	AC=294;AF=0.0587061;AN=5008;NS=2504;DP=18072;EAS_AF=0;AMR_AF=0.0749;AFR_AF=0.0023;EUR_AF=0.0696;SAS_AF=0.1728;AA=G|||;VT=SNP
5	106530895	rs139515753	G	A	100	PASS	AC=37;AF=0.00738818;AN=5008;NS=2504;DP=18046;EAS_AF=0;AMR_AF=0.0072;AFR_AF=0.0008;EUR_AF=0.0258;SAS_AF=0.0051;AA=-|||;VT=SNP
5	106531075	rs144433908	C	T	100	PASS	AC=29;AF=0.00579073;AN=5008;NS=2504;DP=18902;EAS_AF=0;AMR_AF=0.013;AFR_AF=0.0023;EUR_AF=0.0169;SAS_AF=0;AA=C|||;VT=SNP
5	106531124	rs2161234	G	C	100	PASS	AC=2295;AF=0.458267;AN=5008;NS=2504;DP=18584;EAS_AF=0.7163;AMR_AF=0.415;AFR_AF=0.2935;EUR_AF=0.4712;SAS_AF=0.4325;AA=g|||;VT=SNP
5	106531735	rs7729133	G	A	100	PASS	AC=2561;AF=0.511382;AN=5008;NS=2504;DP=17892;EAS_AF=0.7054;AMR_AF=0.4207;AFR_AF=0.5;EUR_AF=0.4722;SAS_AF=0.4315;AA=G|||;VT=SNP
5	106531977	rs140104734	C	T	100	PASS	AC=37;AF=0.00738818;AN=5008;NS=2504;DP=19142;EAS_AF=0;AMR_AF=0.0072;AFR_AF=0.0008;EUR_AF=0.0258;SAS_AF=0.0051;AA=C|||;VT=SNP
5	106532054	rs17452350	C	T	100	PASS	AC=31;AF=0.0061901;AN=5008;NS=2504;DP=17619;EAS_AF=0;AMR_AF=0.0086;AFR_AF=0;EUR_AF=0.0209;SAS_AF=0.0041;AA=C|||;VT=SNP
5	106532120	rs115380549	T	G	100	PASS	AC=75;AF=0.014976;AN=5008;NS=2504;DP=18916;EAS_AF=0.0149;AMR_AF=0.0173;AFR_AF=0.0106;EUR_AF=0.0258;SAS_AF=0.0082;AA=T|||;VT=SNP
5	106532793	rs1549175	A	G	100	PASS	AC=907;AF=0.18111;AN=5008;NS=2504;DP=20596;EAS_AF=0.2431;AMR_AF=0.2968;AFR_AF=0.0144;EUR_AF=0.166;SAS_AF=0.2761;AA=A|||;VT=SNP
5	106532871	rs114634631	A	G	100	PASS	AC=76;AF=0.0151757;AN=5008;NS=2504;DP=21221;EAS_AF=0.0149;AMR_AF=0.0173;AFR_AF=0.0113;EUR_AF=0.0258;SAS_AF=0.0082;AA=A|||;VT=SNP
5	106533594	rs143679937	C	G	100	PASS	AC=53;AF=0.0105831;AN=5008;NS=2504;DP=12364;EAS_AF=0.001;AMR_AF=0.013;AFR_AF=0.0008;EUR_AF=0.0328;SAS_AF=0.0092;AA=C|||;VT=SNP
5	106533861	rs1422203	C	T	100	PASS	AC=2299;AF=0.459065;AN=5008;NS=2504;DP=19320;EAS_AF=0.7063;AMR_AF=0.4164;AFR_AF=0.2935;EUR_AF=0.4742;SAS_AF=0.4427;AA=C|||;VT=SNP
5	106534175	rs1833603	A	G	100	PASS	AC=3570;AF=0.712859;AN=5008;NS=2504;DP=20370;EAS_AF=0.752;AMR_AF=0.5648;AFR_AF=0.9039;EUR_AF=0.6034;SAS_AF=0.6319;AA=G|||;VT=SNP
5	106534297	rs1023611	A	G	100	PASS	AC=17;AF=0.00339457;AN=5008;NS=2504;DP=21162;EAS_AF=0;AMR_AF=0;AFR_AF=0;EUR_AF=0.0149;SAS_AF=0.002;AA=A|||;VT=SNP
5	106535134	rs960004	A	C	100	PASS	AC=2971;AF=0.593251;AN=5008;NS=2504;DP=18747;EAS_AF=0.75;AMR_AF=0.4524;AFR_AF=0.7126;EUR_AF=0.503;SAS_AF=0.4632;AA=C|||;VT=SNP
5	106535543	rs76744765	C	T	100	PASS	AC=39;AF=0.00778754;AN=5008;NS=2504;DP=19084;EAS_AF=0;AMR_AF=0.0159;AFR_AF=0.003;EUR_AF=0.0159;SAS_AF=0.0082;AA=T|||;VT=SNP
5	106535576	rs2410956	T	G	100	PASS	AC=1302;AF=0.259984;AN=5008;NS=2504;DP=19102;EAS_AF=0.5129;AMR_AF=0.2464;AFR_AF=0.1233;EUR_AF=0.175;SAS_AF=0.2812;AA=T|||;VT=SNP
5	106536046	rs17386819	C	G	100	PASS	AC=97;AF=0.019369;AN=5008;NS=2504;DP=20110;EAS_AF=0;AMR_AF=0.036;AFR_AF=0.0113;EUR_AF=0.0477;SAS_AF=0.0092;AA=C|||;VT=SNP
5	106536182	rs1023612	C	G	100	PASS	AC=2551;AF=0.509385;AN=5008;NS=2504;DP=18015;EAS_AF=0.7192;AMR_AF=0.4222;AFR_AF=0.4667;EUR_AF=0.4771;SAS_AF=0.4458;AA=C|||;VT=SNP
5	106536657	rs72782145	T	A	100	PASS	AC=37;AF=0.00738818;AN=5008;NS=2504;DP=15252;EAS_AF=0;AMR_AF=0.0072;AFR_AF=0.0015;EUR_AF=0.0278;SAS_AF=0.002;AA=T|||;VT=SNP
5	106538016	rs2112433	C	T	100	PASS	AC=3569;AF=0.71266;AN=5008;NS=2504;DP=19193;EAS_AF=0.753;AMR_AF=0.5634;AFR_AF=0.9047;EUR_AF=0.6014;SAS_AF=0.6319;AA=T|||;VT=SNP
5	106538449	rs1422204	T	C	100	PASS	AC=3575;AF=0.713858;AN=5008;NS=2504;DP=15374;EAS_AF=0.754;AMR_AF=0.5663;AFR_AF=0.9054;EUR_AF=0.6034;SAS_AF=0.6319;AA=C|||;VT=SNP
5	106539102	rs141559430	G	A	100	PASS	AC=30;AF=0.00599042;AN=5008;NS=2504;DP=17140;EAS_AF=0;AMR_AF=0.0072;AFR_AF=0.0008;EUR_AF=0.0219;SAS_AF=0.002;AA=G|||;VT=SNP
5	106540473	rs114317649	A	G	100	PASS	AC=37;AF=0.00738818;AN=5008;NS=2504;DP=20339;EAS_AF=0;AMR_AF=0.0072;AFR_AF=0.0008;EUR_AF=0.0258;SAS_AF=0.0051;AA=A|||;VT=SNP
5	106540542	rs72782147	C	A	100	PASS	AC=319;AF=0.0636981;AN=5008;NS=2504;DP=20089;EAS_AF=0;AMR_AF=0.0821;AFR_AF=0.003;EUR_AF=0.0954;SAS_AF=0.1656;AA=C|||;VT=SNP
5	106540645	rs1422205	A	G	100	PASS	AC=3574;AF=0.713658;AN=5008;NS=2504;DP=18685;EAS_AF=0.754;AMR_AF=0.5648;AFR_AF=0.9054;EUR_AF=0.6034;SAS_AF=0.6319;AA=G|||;VT=SNP
5	106541078	rs76254222	C	T	100	PASS	AC=37;AF=0.00738818;AN=5008;NS=2504;DP=12403;EAS_AF=0;AMR_AF=0.0072;AFR_AF=0.0008;EUR_AF=0.0258;SAS_AF=0.0051;AA=T|||;VT=SNP
5	106541177	rs1820022	C	T	100	PASS	AC=3315;AF=0.661941;AN=5008;NS=2504;DP=11663;EAS_AF=0.7063;AMR_AF=0.5476;AFR_AF=0.7648;EUR_AF=0.6024;SAS_AF=0.6196;AA=T|||;VT=SNP
5	106541830	rs115367866	G	A	100	PASS	AC=63;AF=0.0125799;AN=5008;NS=2504;DP=15524;EAS_AF=0;AMR_AF=0.0187;AFR_AF=0.0121;EUR_AF=0.0258;SAS_AF=0.0082;AA=G|||;VT=SNP
5	106541842	rs2019735	G	A	100	PASS	AC=3315;AF=0.661941;AN=5008;NS=2504;DP=15934;EAS_AF=0.7222;AMR_AF=0.5476;AFR_AF=0.7526;EUR_AF=0.6024;SAS_AF=0.6196;AA=A|||;VT=SNP
5	106542253	rs9327992	A	G	100	PASS	AC=2700;AF=0.539137;AN=5008;NS=2504;DP=18371;EAS_AF=0.7073;AMR_AF=0.438;AFR_AF=0.5915;EUR_AF=0.4801;SAS_AF=0.4274;AA=A|||;VT=SNP
5	106542461	rs6881636	G	A	100	PASS	AC=2514;AF=0.501997;AN=5008;NS=2504;DP=16490;EAS_AF=0.7073;AMR_AF=0.4193;AFR_AF=0.4644;EUR_AF=0.4761;SAS_AF=0.4264;AA=G|||;VT=SNP
5	106542499	rs6863517	A	G	100	PASS	AC=2515;AF=0.502196;AN=5008;NS=2504;DP=16461;EAS_AF=0.7073;AMR_AF=0.4193;AFR_AF=0.4644;EUR_AF=0.4761;SAS_AF=0.4274;AA=A|||;VT=SNP
5	106542694	rs79372665	T	C	100	PASS	AC=91;AF=0.0181709;AN=5008;NS=2504;DP=15834;EAS_AF=0;AMR_AF=0.0115;AFR_AF=0.0393;EUR_AF=0.0258;SAS_AF=0.0051;AA=T|||;VT=SNP
5	106543074	rs115007465	A	T	100	PASS	AC=37;AF=0.00738818;AN=5008;NS=2504;DP=15298;EAS_AF=0;AMR_AF=0.0072;AFR_AF=0.0008;EUR_AF=0.0258;SAS_AF=0.0051;AA=A|||;VT=SNP
5	106543343	rs183675926	T	G	100	PASS	AC=43;AF=0.00858626;AN=5008;NS=2504;DP=14433;EAS_AF=0;AMR_AF=0.0187;AFR_AF=0.0008;EUR_AF=0.0288;SAS_AF=0;AA=T|||;VT=SNP
5	106543965	rs6889313	C	A	100	PASS	AC=3245;AF=0.647963;AN=5008;NS=2504;DP=17495;EAS_AF=0.6925;AMR_AF=0.5389;AFR_AF=0.7511;EUR_AF=0.5765;SAS_AF=0.6135;AA=A|||;VT=SNP
5	106544012	rs114510810	G	A	100	PASS	AC=37;AF=0.00738818;AN=5008;NS=2504;DP=17096;EAS_AF=0;AMR_AF=0.0072;AFR_AF=0.0008;EUR_AF=0.0258;SAS_AF=0.0051;AA=G|||;VT=SNP
5	106544233	rs1895221	G	A	100	PASS	AC=2283;AF=0.455871;AN=5008;NS=2504;DP=16391;EAS_AF=0.7073;AMR_AF=0.415;AFR_AF=0.2927;EUR_AF=0.4751;SAS_AF=0.4264;AA=G|||;VT=SNP
5	106544323	rs115038391	A	G	100	PASS	AC=37;AF=0.00738818;AN=5008;NS=2504;DP=16366;EAS_AF=0;AMR_AF=0.0072;AFR_AF=0.0008;EUR_AF=0.0258;SAS_AF=0.0051;AA=A|||;VT=SNP
5	106544411	rs1895222	G	A	100	PASS	AC=2330;AF=0.465256;AN=5008;NS=2504;DP=14355;EAS_AF=0.7063;AMR_AF=0.415;AFR_AF=0.329;EUR_AF=0.4751;SAS_AF=0.4264;AA=G|||;VT=SNP
5	106544624	rs9327994	G	T	100	PASS	AC=3462;AF=0.691294;AN=5008;NS=2504;DP=15976;EAS_AF=0.7381;AMR_AF=0.5504;AFR_AF=0.8638;EUR_AF=0.5775;SAS_AF=0.6268;AA=T|||;VT=SNP
5	106545289	rs7708986	G	T	100	PASS	AC=2331;AF=0.465455;AN=5008;NS=2504;DP=13364;EAS_AF=0.7063;AMR_AF=0.415;AFR_AF=0.3298;EUR_AF=0.4751;SAS_AF=0.4264;AA=T|||;VT=SNP
5	106545459	rs115792062	G	A	100	PASS	AC=30;AF=0.00599042;AN=5008;NS=2504;DP=11884;EAS_AF=0;AMR_AF=0.0043;AFR_AF=0.0008;EUR_AF=0.0209;SAS_AF=0.0051;AA=G|||;VT=SNP
5	106545506	rs7733989	T	A	100	PASS	AC=2331;AF=0.465455;AN=5008;NS=2504;DP=12121;EAS_AF=0.7063;AMR_AF=0.415;AFR_AF=0.3298;EUR_AF=0.4751;SAS_AF=0.4264;AA=A|||;VT=SNP
5	106545541	rs115213753	G	A	100	PASS	AC=97;AF=0.019369;AN=5008;NS=2504;DP=12756;EAS_AF=0;AMR_AF=0.036;AFR_AF=0.0113;EUR_AF=0.0477;SAS_AF=0.0092;AA=G|||;VT=SNP
5	106545634	rs76367897	A	C	100	PASS	AC=219;AF=0.04373;AN=5008;NS=2504;DP=13357;EAS_AF=0.006;AMR_AF=0.062;AFR_AF=0.0076;EUR_AF=0.1044;SAS_AF=0.0562;AA=A|||;VT=SNP
5	106545662	rs7710651	C	T	100	PASS	AC=2445;AF=0.488219;AN=5008;NS=2504;DP=13006;EAS_AF=0.7063;AMR_AF=0.4366;AFR_AF=0.379;EUR_AF=0.504;SAS_AF=0.4315;AA=T|||;VT=SNP
5	106546105	rs75980684	T	C	100	PASS	AC=38;AF=0.00758786;AN=5008;NS=2504;DP=15064;EAS_AF=0;AMR_AF=0.0159;AFR_AF=0.003;EUR_AF=0.0149;SAS_AF=0.0082;AA=T|||;VT=SNP
5	106546135	rs7734610	A	G	100	PASS	AC=3502;AF=0.699281;AN=5008;NS=2504;DP=14992;EAS_AF=0.7381;AMR_AF=0.5576;AFR_AF=0.8676;EUR_AF=0.6024;SAS_AF=0.6319;AA=G|||;VT=SNP
5	106546496	rs10059189	T	G	100	PASS	AC=3556;AF=0.710064;AN=5008;NS=2504;DP=14462;EAS_AF=0.7391;AMR_AF=0.562;AFR_AF=0.9054;EUR_AF=0.6024;SAS_AF=0.6319;AA=G|||;VT=SNP
5	106546628	rs76194288	T	A	100	PASS	AC=17;AF=0.00339457;AN=5008;NS=2504;DP=15472;EAS_AF=0;AMR_AF=0.0029;AFR_AF=0;EUR_AF=0.008;SAS_AF=0.0072;AA=T|||;VT=SNP
5	106546638	rs114860372	T	C	100	PASS	AC=37;AF=0.00738818;AN=5008;NS=2504;DP=15649;EAS_AF=0;AMR_AF=0.0072;AFR_AF=0.0008;EUR_AF=0.0258;SAS_AF=0.0051;AA=T|||;VT=SNP
5	106546680	rs6874657	G	A	100	PASS	AC=2512;AF=0.501597;AN=5008;NS=2504;DP=15993;EAS_AF=0.7063;AMR_AF=0.4179;AFR_AF=0.4644;EUR_AF=0.4761;SAS_AF=0.4264;AA=G|||;VT=SNP
5	106547421	rs79331788	G	A	100	PASS	AC=39;AF=0.00778754;AN=5008;NS=2504;DP=17988;EAS_AF=0;AMR_AF=0.0159;AFR_AF=0.003;EUR_AF=0.0159;SAS_AF=0.0082;AA=g|||;VT=SNP
5	106547771	rs1158574	C	T	100	PASS	AC=3161;AF=0.63119;AN=5008;NS=2504;DP=17673;EAS_AF=0.6905;AMR_AF=0.5245;AFR_AF=0.7118;EUR_AF=0.5646;SAS_AF=0.6053;AA=T|||;VT=SNP
5	106548873	rs115606396	C	T	100	PASS	AC=37;AF=0.00738818;AN=5008;NS=2504;DP=19043;EAS_AF=0;AMR_AF=0.0072;AFR_AF=0.0008;EUR_AF=0.0258;SAS_AF=0.0051;AA=C|||;VT=SNP
5	106548910	rs76246757	G	A	100	PASS	AC=54;AF=0.0107827;AN=5008;NS=2504;DP=17515;EAS_AF=0;AMR_AF=0.0187;AFR_AF=0.0015;EUR_AF=0.0378;SAS_AF=0.001;AA=G|||;VT=SNP
5	106549694	rs4143065	T	C	100	PASS	AC=3558;AF=0.710463;AN=5008;NS=2504;DP=14560;EAS_AF=0.7381;AMR_AF=0.5648;AFR_AF=0.9054;EUR_AF=0.6034;SAS_AF=0.6319;AA=C|||;VT=SNP
5	106550376	rs114105137	C	A	100	PASS	AC=60;AF=0.0119808;AN=5008;NS=2504;DP=11364;EAS_AF=0;AMR_AF=0.0173;AFR_AF=0.0106;EUR_AF=0.0258;SAS_AF=0.0082;AA=c|||;VT=SNP
5	106551004	rs72782150	C	G	100	PASS	AC=537;AF=0.107228;AN=5008;NS=2504;DP=13857;EAS_AF=0;AMR_AF=0.1153;AFR_AF=0.1437;EUR_AF=0.0994;SAS_AF=0.1708;AA=C|||;VT=SNP
5	106551176	rs114541666	G	T	100	PASS	AC=37;AF=0.00738818;AN=5008;NS=2504;DP=14845;EAS_AF=0;AMR_AF=0.0072;AFR_AF=0.0008;EUR_AF=0.0258;SAS_AF=0.0051;AA=G|||;VT=SNP
5	106551276	rs190653127	A	G	100	PASS	AC=21;AF=0.00419329;AN=5008;NS=2504;DP=15751;EAS_AF=0;AMR_AF=0.0058;AFR_AF=0.0008;EUR_AF=0.0119;SAS_AF=0.0041;AA=A|||;VT=SNP
5	106551448	rs1363313	C	T	100	PASS	AC=2393;AF=0.477835;AN=5008;NS=2504;DP=16409;EAS_AF=0.7063;AMR_AF=0.4207;AFR_AF=0.3313;EUR_AF=0.502;SAS_AF=0.456;AA=T|||;VT=SNP
5	106551519	rs6888773	T	A	100	PASS	AC=3402;AF=0.679313;AN=5008;NS=2504;DP=17138;EAS_AF=0.7381;AMR_AF=0.5562;AFR_AF=0.7882;EUR_AF=0.6024;SAS_AF=0.638;AA=A|||;VT=SNP
5	106552411	rs35748495	C	T	100	PASS	AC=254;AF=0.0507188;AN=5008;NS=2504;DP=17826;EAS_AF=0.002;AMR_AF=0.0778;AFR_AF=0.0136;EUR_AF=0.1183;SAS_AF=0.0624;AA=c|||;VT=SNP
5	106552850	rs7710569	C	T	100	PASS	AC=3398;AF=0.678514;AN=5008;NS=2504;DP=18465;EAS_AF=0.7391;AMR_AF=0.5562;AFR_AF=0.7882;EUR_AF=0.6014;SAS_AF=0.6339;AA=T|||;VT=SNP
5	106552910	rs10043144	T	C	100	PASS	AC=2682;AF=0.535543;AN=5008;NS=2504;DP=18306;EAS_AF=0.7073;AMR_AF=0.4337;AFR_AF=0.5469;EUR_AF=0.502;SAS_AF=0.4499;AA=T|||;VT=SNP
5	106552995	rs35814230	A	G	100	PASS	AC=2542;AF=0.507588;AN=5008;NS=2504;DP=19341;EAS_AF=0.7073;AMR_AF=0.4222;AFR_AF=0.4705;EUR_AF=0.4761;SAS_AF=0.4448;AA=A|||;VT=SNP
5	106553374	rs1159077	T	G	100	PASS	AC=2588;AF=0.516773;AN=5008;NS=2504;DP=21291;EAS_AF=0.7073;AMR_AF=0.4265;AFR_AF=0.5023;EUR_AF=0.4771;SAS_AF=0.4448;AA=T|||;VT=SNP
5	106553378	rs2410978	C	G	100	PASS	AC=1127;AF=0.22504;AN=5008;NS=2504;DP=21511;EAS_AF=0.4692;AMR_AF=0.232;AFR_AF=0.0348;EUR_AF=0.174;SAS_AF=0.2781;AA=C|||;VT=SNP
5	106553396	rs1159078	A	G	100	PASS	AC=2625;AF=0.524161;AN=5008;NS=2504;DP=21650;EAS_AF=0.7073;AMR_AF=0.4337;AFR_AF=0.503;EUR_AF=0.503;SAS_AF=0.4499;AA=G|||;VT=SNP
5	106554884	rs72782151	G	A	100	PASS	AC=233;AF=0.0465256;AN=5008;NS=2504;DP=21841;EAS_AF=0;AMR_AF=0.072;AFR_AF=0.0038;EUR_AF=0.0537;SAS_AF=0.1268;AA=G|||;VT=SNP
5	106554928	rs75712720	G	A	100	PASS	AC=54;AF=0.0107827;AN=5008;NS=2504;DP=21808;EAS_AF=0;AMR_AF=0.0072;AFR_AF=0.0136;EUR_AF=0.0258;SAS_AF=0.0051;AA=G|||;VT=SNP
5	106555504	rs6881511	T	C	100	PASS	AC=3542;AF=0.707268;AN=5008;NS=2504;DP=16806;EAS_AF=0.7312;AMR_AF=0.5663;AFR_AF=0.9077;EUR_AF=0.5964;SAS_AF=0.6258;AA=C|||;VT=SNP
5	106556246	rs4572985	A	G	100	PASS	AC=3371;AF=0.673123;AN=5008;NS=2504;DP=19494;EAS_AF=0.7312;AMR_AF=0.5576;AFR_AF=0.7852;EUR_AF=0.5944;SAS_AF=0.6247;AA=G|||;VT=SNP
5	106556715	rs72782152	A	T	100	PASS	AC=271;AF=0.0541134;AN=5008;NS=2504;DP=17637;EAS_AF=0;AMR_AF=0.072;AFR_AF=0.0038;EUR_AF=0.0537;SAS_AF=0.1656;AA=A|||;VT=SNP
5	106556850	rs1363311	G	A	100	PASS	AC=3353;AF=0.669529;AN=5008;NS=2504;DP=18146;EAS_AF=0.7163;AMR_AF=0.5562;AFR_AF=0.7837;EUR_AF=0.5944;SAS_AF=0.6247;AA=A|||;VT=SNP
5	106556869	rs114630465	G	A	100	PASS	AC=37;AF=0.00738818;AN=5008;NS=2504;DP=18882;EAS_AF=0;AMR_AF=0.0072;AFR_AF=0.0008;EUR_AF=0.0258;SAS_AF=0.0051;AA=G|||;VT=SNP
5	106556984	rs2410979	G	T	100	PASS	AC=2605;AF=0.520168;AN=5008;NS=2504;DP=18618;EAS_AF=0.6845;AMR_AF=0.428;AFR_AF=0.5401;EUR_AF=0.4821;SAS_AF=0.4284;AA=G|||;VT=SNP
5	106557132	rs6596730	A	C	100	PASS	AC=3389;AF=0.676717;AN=5008;NS=2504;DP=20302;EAS_AF=0.7321;AMR_AF=0.5576;AFR_AF=0.7965;EUR_AF=0.5954;SAS_AF=0.6258;AA=C|||;VT=SNP
5	106557196	rs74565339	C	T	100	PASS	AC=54;AF=0.0107827;AN=5008;NS=2504;DP=19820;EAS_AF=0;AMR_AF=0.0187;AFR_AF=0.0015;EUR_AF=0.0378;SAS_AF=0.001;AA=C|||;VT=SNP
5	106558340	rs115790636	T	C	100	PASS	AC=70;AF=0.0139776;AN=5008;NS=2504;DP=13995;EAS_AF=0.0149;AMR_AF=0.0159;AFR_AF=0.0098;EUR_AF=0.0249;SAS_AF=0.0061;AA=T|||;VT=SNP
5	106558682	rs4957696	A	C	100	PASS	AC=1197;AF=0.239018;AN=5008;NS=2504;DP=16712;EAS_AF=0.4931;AMR_AF=0.2248;AFR_AF=0.118;EUR_AF=0.1213;SAS_AF=0.272;AA=A|||;VT=SNP
5	106558833	rs75429924	T	G	100	PASS	AC=37;AF=0.00738818;AN=5008;NS=2504;DP=18732;EAS_AF=0;AMR_AF=0.0072;AFR_AF=0.0008;EUR_AF=0.0258;SAS_AF=0.0051;AA=T|||;VT=SNP
5	106558842	rs72782153	T	C	100	PASS	AC=50;AF=0.00998403;AN=5008;NS=2504;DP=18487;EAS_AF=0;AMR_AF=0.0432;AFR_AF=0.0015;EUR_AF=0.0149;SAS_AF=0.0031;AA=T|||;VT=SNP
5	106559142	rs72782154	G	A	100	PASS	AC=11;AF=0.00219649;AN=5008;NS=2504;DP=16887;EAS_AF=0;AMR_AF=0.0043;AFR_AF=0;EUR_AF=0.007;SAS_AF=0.001;AA=G|||;VT=SNP
5	106559395	rs72782155	C	A	100	PASS	AC=83;AF=0.0165735;AN=5008;NS=2504;DP=14963;EAS_AF=0;AMR_AF=0.062;AFR_AF=0.0015;EUR_AF=0.0239;SAS_AF=0.0143;AA=C|||;VT=SNP
5	106559436	rs10479395	C	T	100	PASS	AC=3319;AF=0.66274;AN=5008;NS=2504;DP=13980;EAS_AF=0.7331;AMR_AF=0.5346;AFR_AF=0.8018;EUR_AF=0.5308;SAS_AF=0.6288;AA=T|||;VT=SNP
5	106559756	rs76730173	T	G	100	PASS	AC=74;AF=0.0147764;AN=5008;NS=2504;DP=15138;EAS_AF=0.0149;AMR_AF=0.0159;AFR_AF=0.0106;EUR_AF=0.0258;SAS_AF=0.0082;AA=T|||;VT=SNP
5	106559927	rs4957535	C	T	100	PASS	AC=3447;AF=0.688299;AN=5008;NS=2504;DP=15419;EAS_AF=0.7321;AMR_AF=0.5403;AFR_AF=0.9039;EUR_AF=0.5308;SAS_AF=0.6186;AA=T|||;VT=SNP
5	106560336	rs59102880	G	A	100	PASS	AC=1123;AF=0.224241;AN=5008;NS=2504;DP=18047;EAS_AF=0.4653;AMR_AF=0.1657;AFR_AF=0.1165;EUR_AF=0.1213;SAS_AF=0.2689;AA=G|||;VT=SNP
5	106560716	rs116602104	T	A	100	PASS	AC=37;AF=0.00738818;AN=5008;NS=2504;DP=19813;EAS_AF=0;AMR_AF=0.0072;AFR_AF=0.0008;EUR_AF=0.0258;SAS_AF=0.0051;AA=T|||;VT=SNP
5	106561136	rs2216598	A	G	100	PASS	AC=3449;AF=0.688698;AN=5008;NS=2504;DP=19387;EAS_AF=0.7192;AMR_AF=0.5432;AFR_AF=0.9047;EUR_AF=0.5328;SAS_AF=0.6288;AA=G|||;VT=SNP
5	106561327	rs2898615	G	C	100	PASS	AC=2877;AF=0.574481;AN=5008;NS=2504;DP=18826;EAS_AF=0.7183;AMR_AF=0.4265;AFR_AF=0.7262;EUR_AF=0.4493;SAS_AF=0.455;AA=C|||;VT=SNP
5	106561903	rs7730412	C	A	100	PASS	AC=564;AF=0.11262;AN=5008;NS=2504;DP=19988;EAS_AF=0;AMR_AF=0.121;AFR_AF=0.2005;EUR_AF=0.0825;SAS_AF=0.135;AA=C|||;VT=SNP
5	106562212	rs78833600	A	G	100	PASS	AC=99;AF=0.0197684;AN=5008;NS=2504;DP=18326;EAS_AF=0.002;AMR_AF=0.0086;AFR_AF=0.0431;EUR_AF=0.0258;SAS_AF=0.0082;AA=A|||;VT=SNP
5	106562419	rs7735022	C	A	100	PASS	AC=561;AF=0.112021;AN=5008;NS=2504;DP=16024;EAS_AF=0;AMR_AF=0.1182;AFR_AF=0.2005;EUR_AF=0.0825;SAS_AF=0.1339;AA=A|||;VT=SNP
5	106562841	rs10464035	G	A	100	PASS	AC=1124;AF=0.224441;AN=5008;NS=2504;DP=15479;EAS_AF=0.4663;AMR_AF=0.1671;AFR_AF=0.1165;EUR_AF=0.1203;SAS_AF=0.2689;AA=G|||;VT=SNP
5	106562917	rs17159578	C	G	100	PASS	AC=407;AF=0.08127;AN=5008;NS=2504;DP=14847;EAS_AF=0;AMR_AF=0.1066;AFR_AF=0.09;EUR_AF=0.0825;SAS_AF=0.1339;AA=C|||;VT=SNP
5	106563861	rs7726688	T	A	100	PASS	AC=2485;AF=0.496206;AN=5008;NS=2504;DP=17607;EAS_AF=0.6855;AMR_AF=0.4006;AFR_AF=0.4743;EUR_AF=0.4225;SAS_AF=0.4744;AA=T|||;VT=SNP
5	106563875	rs6862168	C	A	100	PASS	AC=571;AF=0.114018;AN=5008;NS=2504;DP=17296;EAS_AF=0.0139;AMR_AF=0.1182;AFR_AF=0.1967;EUR_AF=0.0835;SAS_AF=0.1339;AA=c|||;VT=SNP
5	106564497	rs4957697	G	A	100	PASS	AC=2482;AF=0.495607;AN=5008;NS=2504;DP=15654;EAS_AF=0.6855;AMR_AF=0.402;AFR_AF=0.472;EUR_AF=0.4225;SAS_AF=0.4734;AA=G|||;VT=SNP
5	106564999	rs186577810	C	T	100	PASS	AC=19;AF=0.00379393;AN=5008;NS=2504;DP=16256;EAS_AF=0;AMR_AF=0.0072;AFR_AF=0.0008;EUR_AF=0.0129;SAS_AF=0;AA=C|||;VT=SNP
5	106565081	rs11242632	A	G	100	PASS	AC=3325;AF=0.663938;AN=5008;NS=2504;DP=18845;EAS_AF=0.7341;AMR_AF=0.5375;AFR_AF=0.8026;EUR_AF=0.5328;SAS_AF=0.6288;AA=G|||;VT=SNP
5	106565122	rs78649997	G	A	100	PASS	AC=37;AF=0.00738818;AN=5008;NS=2504;DP=18699;EAS_AF=0;AMR_AF=0.0072;AFR_AF=0.0008;EUR_AF=0.0258;SAS_AF=0.0051;AA=G|||;VT=SNP
5	106565907	rs73780127	A	T	100	PASS	AC=1368;AF=0.273163;AN=5008;NS=2504;DP=20344;EAS_AF=0.1944;AMR_AF=0.1844;AFR_AF=0.3956;EUR_AF=0.3022;SAS_AF=0.2219;AA=A|||;VT=SNP
5	106565951	rs56120929	G	A	100	PASS	AC=85;AF=0.0169728;AN=5008;NS=2504;DP=21092;EAS_AF=0;AMR_AF=0.0086;AFR_AF=0.0371;EUR_AF=0.0249;SAS_AF=0.0051;AA=G|||;VT=SNP
5	106566107	rs56255936	G	A	100	PASS	AC=3466;AF=0.692093;AN=5008;NS=2504;DP=21302;EAS_AF=0.6944;AMR_AF=0.5346;AFR_AF=0.9448;EUR_AF=0.5219;SAS_AF=0.635;AA=A|||;VT=SNP
5	106566800	rs115569378	C	T	100	PASS	AC=242;AF=0.0483227;AN=5008;NS=2504;DP=18768;EAS_AF=0.006;AMR_AF=0.0634;AFR_AF=0.0083;EUR_AF=0.1004;SAS_AF=0.0818;AA=C|||;VT=SNP
5	106566896	rs7714580	T	G	100	PASS	AC=1702;AF=0.339856;AN=5008;NS=2504;DP=18891;EAS_AF=0.2331;AMR_AF=0.3228;AFR_AF=0.3737;EUR_AF=0.3926;SAS_AF=0.362;AA=T|||;VT=SNP
5	106567318	rs76675496	G	A	100	PASS	AC=76;AF=0.0151757;AN=5008;NS=2504;DP=21443;EAS_AF=0;AMR_AF=0.0173;AFR_AF=0.0023;EUR_AF=0.0577;SAS_AF=0.0031;AA=G|||;VT=SNP
5	106567906	rs1422207	G	A	100	PASS	AC=3383;AF=0.675519;AN=5008;NS=2504;DP=18387;EAS_AF=0.7143;AMR_AF=0.5375;AFR_AF=0.857;EUR_AF=0.5278;SAS_AF=0.6401;AA=A|||;VT=SNP
5	106567923	rs1422208	A	G	100	PASS	AC=3319;AF=0.66274;AN=5008;NS=2504;DP=18041;EAS_AF=0.7143;AMR_AF=0.5259;AFR_AF=0.8177;EUR_AF=0.5249;SAS_AF=0.6391;AA=G|||;VT=SNP
5	106567970	rs62355476	T	C	100	PASS	AC=1314;AF=0.26238;AN=5008;NS=2504;DP=16721;EAS_AF=0.4762;AMR_AF=0.2435;AFR_AF=0.2095;EUR_AF=0.1312;SAS_AF=0.2618;AA=T|||;VT=SNP
5	106568266	rs62355507	C	T	100	PASS	AC=1194;AF=0.238419;AN=5008;NS=2504;DP=15831;EAS_AF=0.4692;AMR_AF=0.1873;AFR_AF=0.1543;EUR_AF=0.1302;SAS_AF=0.2618;AA=C|||;VT=SNP
5	106568816	rs114991650	T	C	100	PASS	AC=60;AF=0.0119808;AN=5008;NS=2504;DP=17877;EAS_AF=0.0179;AMR_AF=0.0144;AFR_AF=0.0008;EUR_AF=0.0249;SAS_AF=0.0061;AA=T|||;VT=SNP
5	106569330	rs55684782	A	G	100	PASS	AC=44;AF=0.00878594;AN=5008;NS=2504;DP=15644;EAS_AF=0;AMR_AF=0.0072;AFR_AF=0.0015;EUR_AF=0.0239;SAS_AF=0.0133;AA=A|||;VT=SNP
5	106569691	rs10455070	C	T	100	PASS	AC=1186;AF=0.236821;AN=5008;NS=2504;DP=18966;EAS_AF=0.4345;AMR_AF=0.1758;AFR_AF=0.1641;EUR_AF=0.1412;SAS_AF=0.273;AA=C|||;VT=SNP
5	106569809	rs10455071	T	C	100	PASS	AC=2345;AF=0.468251;AN=5008;NS=2504;DP=17312;EAS_AF=0.4583;AMR_AF=0.3804;AFR_AF=0.5764;EUR_AF=0.3519;SAS_AF=0.5143;AA=T|||;VT=SNP
5	106570275	rs76296880	T	C	100	PASS	AC=17;AF=0.00339457;AN=5008;NS=2504;DP=19028;EAS_AF=0;AMR_AF=0.0014;AFR_AF=0;EUR_AF=0.0109;SAS_AF=0.0051;AA=T|||;VT=SNP
5	106571509	rs1820023	A	T	100	PASS	AC=429;AF=0.0856629;AN=5008;NS=2504;DP=15016;EAS_AF=0;AMR_AF=0.0937;AFR_AF=0.1377;EUR_AF=0.0636;SAS_AF=0.1207;AA=A|||;VT=SNP
5	106571587	rs56353561	G	A	100	PASS	AC=43;AF=0.00858626;AN=5008;NS=2504;DP=15347;EAS_AF=0;AMR_AF=0.0072;AFR_AF=0.0015;EUR_AF=0.0239;SAS_AF=0.0123;AA=G|||;VT=SNP
5	106572181	rs28578925	A	G	100	PASS	AC=394;AF=0.0786741;AN=5008;NS=2504;DP=14753;EAS_AF=0;AMR_AF=0.0937;AFR_AF=0.0847;EUR_AF=0.0636;SAS_AF=0.1564;AA=A|||;VT=SNP
5	106572260	rs12186565	C	T	100	PASS	AC=449;AF=0.0896565;AN=5008;NS=2504;DP=14554;EAS_AF=0.001;AMR_AF=0.0951;AFR_AF=0.1309;EUR_AF=0.0616;SAS_AF=0.1503;AA=c|||;VT=SNP
5	106573093	rs68141082	G	A	100	PASS	AC=264;AF=0.0527157;AN=5008;NS=2504;DP=19037;EAS_AF=0.004;AMR_AF=0.0677;AFR_AF=0.0439;EUR_AF=0.0964;SAS_AF=0.0593;AA=G|||;VT=SNP
5	106573113	rs12517444	A	G	100	PASS	AC=27;AF=0.00539137;AN=5008;NS=2504;DP=18700;EAS_AF=0;AMR_AF=0.013;AFR_AF=0.0023;EUR_AF=0.0139;SAS_AF=0.001;AA=A|||;VT=SNP
5	106573225	rs3919573	C	G	100	PASS	AC=344;AF=0.0686901;AN=5008;NS=2504;DP=17033;EAS_AF=0.001;AMR_AF=0.0346;AFR_AF=0.2156;EUR_AF=0.0268;SAS_AF=0.0072;AA=C|||;VT=SNP
5	106573402	rs1363315	G	A	100	PASS	AC=3916;AF=0.781949;AN=5008;NS=2504;DP=18965;EAS_AF=0.7272;AMR_AF=0.7752;AFR_AF=0.9145;EUR_AF=0.7038;SAS_AF=0.7444;AA=A|||;VT=SNP
5	106573576	rs1363316	C	T	100	PASS	AC=3859;AF=0.770567;AN=5008;NS=2504;DP=16807;EAS_AF=0.7272;AMR_AF=0.7723;AFR_AF=0.8729;EUR_AF=0.7038;SAS_AF=0.7444;AA=T|||;VT=SNP
5	106573630	rs1422209	T	A	100	PASS	AC=3944;AF=0.78754;AN=5008;NS=2504;DP=15795;EAS_AF=0.7272;AMR_AF=0.7767;AFR_AF=0.9342;EUR_AF=0.7038;SAS_AF=0.7454;AA=A|||;VT=SNP
5	106573644	rs11949808	C	T	100	PASS	AC=579;AF=0.115615;AN=5008;NS=2504;DP=15676;EAS_AF=0.004;AMR_AF=0.0879;AFR_AF=0.27;EUR_AF=0.0984;SAS_AF=0.0593;AA=A|||;VT=SNP
5	106573961	rs4957698	C	T	100	PASS	AC=1490;AF=0.297524;AN=5008;NS=2504;DP=18405;EAS_AF=0.4881;AMR_AF=0.3458;AFR_AF=0.0408;EUR_AF=0.2684;SAS_AF=0.4438;AA=T|||;VT=SNP
5	106574132	rs13154130	T	C	100	PASS	AC=587;AF=0.117212;AN=5008;NS=2504;DP=19430;EAS_AF=0.004;AMR_AF=0.0879;AFR_AF=0.2723;EUR_AF=0.0994;SAS_AF=0.0634;AA=t|||;VT=SNP
5	106574196	rs1422210	C	T	100	PASS	AC=3841;AF=0.766973;AN=5008;NS=2504;DP=18468;EAS_AF=0.7272;AMR_AF=0.7723;AFR_AF=0.8593;EUR_AF=0.7038;SAS_AF=0.7444;AA=t|||;VT=SNP
5	106574219	rs13167477	G	A	100	PASS	AC=929;AF=0.185503;AN=5008;NS=2504;DP=17963;EAS_AF=0.005;AMR_AF=0.121;AFR_AF=0.4879;EUR_AF=0.1252;SAS_AF=0.0706;AA=g|||;VT=SNP
5	106574726	rs11242633	C	T	100	PASS	AC=150;AF=0.0299521;AN=5008;NS=2504;DP=17229;EAS_AF=0.001;AMR_AF=0.1196;AFR_AF=0.0015;EUR_AF=0.0229;SAS_AF=0.0419;AA=C|||;VT=SNP
5	106574876	rs11242634	C	T	100	PASS	AC=971;AF=0.19389;AN=5008;NS=2504;DP=20471;EAS_AF=0.2103;AMR_AF=0.2666;AFR_AF=0.0787;EUR_AF=0.2793;SAS_AF=0.1933;AA=C|||;VT=SNP
5	106575020	rs75553039	T	C	100	PASS	AC=179;AF=0.0357428;AN=5008;NS=2504;DP=19818;EAS_AF=0.001;AMR_AF=0.0202;AFR_AF=0.0991;EUR_AF=0.0258;SAS_AF=0.0072;AA=T|||;VT=SNP
5	106575146	rs192964794	C	T	100	PASS	AC=37;AF=0.00738818;AN=5008;NS=2504;DP=20673;EAS_AF=0;AMR_AF=0.0101;AFR_AF=0;EUR_AF=0.0249;SAS_AF=0.0051;AA=C|||;VT=SNP
5	106575386	rs185233316	A	T	100	PASS	AC=631;AF=0.125998;AN=5008;NS=2504;DP=20946;EAS_AF=0.1776;AMR_AF=0.1988;AFR_AF=0.0083;EUR_AF=0.1849;SAS_AF=0.1196;AA=A|||;VT=SNP
5	106575387	rs189395048	G	A	100	PASS	AC=631;AF=0.125998;AN=5008;NS=2504;DP=20896;EAS_AF=0.1776;AMR_AF=0.1988;AFR_AF=0.0083;EUR_AF=0.1849;SAS_AF=0.1196;AA=G|||;VT=SNP
5	106575643	rs2112434	T	C	100	PASS	AC=3862;AF=0.771166;AN=5008;NS=2504;DP=20014;EAS_AF=0.7272;AMR_AF=0.7752;AFR_AF=0.8729;EUR_AF=0.7038;SAS_AF=0.7454;AA=T|||;VT=SNP
5	106576043	rs4957699	A	C	100	PASS	AC=3350;AF=0.66893;AN=5008;NS=2504;DP=15829;EAS_AF=0.7232;AMR_AF=0.6931;AFR_AF=0.6536;EUR_AF=0.6054;SAS_AF=0.682;AA=C|||;VT=SNP
5	106576393	rs77840522	A	C	100	PASS	AC=121;AF=0.0241613;AN=5008;NS=2504;DP=19449;EAS_AF=0;AMR_AF=0.0461;AFR_AF=0.0061;EUR_AF=0.0716;SAS_AF=0.0092;AA=A|||;VT=SNP
5	106576411	rs1582452	C	T	100	PASS	AC=3991;AF=0.796925;AN=5008;NS=2504;DP=19239;EAS_AF=0.7282;AMR_AF=0.7839;AFR_AF=0.9622;EUR_AF=0.7078;SAS_AF=0.7454;AA=T|||;VT=SNP
5	106576547	rs2194031	G	A	100	PASS	AC=137;AF=0.0273562;AN=5008;NS=2504;DP=19467;EAS_AF=0.0417;AMR_AF=0.0735;AFR_AF=0.0023;EUR_AF=0.0278;SAS_AF=0.0133;AA=G|||;VT=SNP
5	106576748	rs2216599	G	A	100	PASS	AC=2846;AF=0.568291;AN=5008;NS=2504;DP=19159;EAS_AF=0.7222;AMR_AF=0.6484;AFR_AF=0.3487;EUR_AF=0.5557;SAS_AF=0.6626;AA=G|||;VT=SNP
5	106576972	rs2194032	C	T	100	PASS	AC=3862;AF=0.771166;AN=5008;NS=2504;DP=18155;EAS_AF=0.7272;AMR_AF=0.7781;AFR_AF=0.8707;EUR_AF=0.7048;SAS_AF=0.7454;AA=T|||;VT=SNP
5	106577026	rs145374377	T	C	100	PASS	AC=44;AF=0.00878594;AN=5008;NS=2504;DP=18266;EAS_AF=0;AMR_AF=0.0072;AFR_AF=0.0015;EUR_AF=0.0249;SAS_AF=0.0123;AA=T|||;VT=SNP
5	106577487	rs77290960	C	A	100	PASS	AC=41;AF=0.0081869;AN=5008;NS=2504;DP=14623;EAS_AF=0.001;AMR_AF=0.013;AFR_AF=0.0015;EUR_AF=0.0258;SAS_AF=0.0031;AA=C|||;VT=SNP
5	106577978	rs114956469	C	T	100	PASS	AC=181;AF=0.0361422;AN=5008;NS=2504;DP=19082;EAS_AF=0.001;AMR_AF=0.0202;AFR_AF=0.1006;EUR_AF=0.0258;SAS_AF=0.0072;AA=C|||;VT=SNP
5	106578259	rs929765	A	G	100	PASS	AC=994;AF=0.198482;AN=5008;NS=2504;DP=20463;EAS_AF=0.005;AMR_AF=0.1297;AFR_AF=0.5053;EUR_AF=0.1491;SAS_AF=0.0828;AA=A|||;VT=SNP
5	106578619	rs929766	G	A	100	PASS	AC=2844;AF=0.567891;AN=5008;NS=2504;DP=21539;EAS_AF=0.7222;AMR_AF=0.6499;AFR_AF=0.3472;EUR_AF=0.5547;SAS_AF=0.6626;AA=G|||;VT=SNP
5	106578810	rs148374220	T	C	100	PASS	AC=29;AF=0.00579073;AN=5008;NS=2504;DP=20803;EAS_AF=0;AMR_AF=0.0072;AFR_AF=0.0008;EUR_AF=0.0109;SAS_AF=0.0123;AA=T|||;VT=SNP
5	106579539	rs7731634	C	T	100	PASS	AC=2843;AF=0.567692;AN=5008;NS=2504;DP=18486;EAS_AF=0.7212;AMR_AF=0.6499;AFR_AF=0.3472;EUR_AF=0.5547;SAS_AF=0.6626;AA=C|||;VT=SNP
5	106580587	rs72782164	C	T	100	PASS	AC=677;AF=0.135184;AN=5008;NS=2504;DP=17434;EAS_AF=0.0278;AMR_AF=0.0922;AFR_AF=0.3124;EUR_AF=0.0994;SAS_AF=0.0736;AA=c|||;VT=SNP
5	106580588	rs6878869	A	G	100	PASS	AC=3865;AF=0.771765;AN=5008;NS=2504;DP=17386;EAS_AF=0.7282;AMR_AF=0.7781;AFR_AF=0.8714;EUR_AF=0.7048;SAS_AF=0.7464;AA=G|||;VT=SNP
5	106580752	rs6898581	C	T	100	PASS	AC=3947;AF=0.788139;AN=5008;NS=2504;DP=15527;EAS_AF=0.7282;AMR_AF=0.781;AFR_AF=0.9319;EUR_AF=0.7048;SAS_AF=0.7464;AA=c|||;VT=SNP
5	106581154	rs36179586	T	C	100	PASS	AC=632;AF=0.126198;AN=5008;NS=2504;DP=13930;EAS_AF=0.0278;AMR_AF=0.0879;AFR_AF=0.2806;EUR_AF=0.0994;SAS_AF=0.0736;AA=T|||;VT=SNP
5	106581222	rs2410980	C	T	100	PASS	AC=3944;AF=0.78754;AN=5008;NS=2504;DP=12151;EAS_AF=0.7252;AMR_AF=0.781;AFR_AF=0.9319;EUR_AF=0.7048;SAS_AF=0.7464;AA=c|||;VT=SNP
5	106581606	rs6596731	C	A	100	PASS	AC=3860;AF=0.770767;AN=5008;NS=2504;DP=16981;EAS_AF=0.7252;AMR_AF=0.7781;AFR_AF=0.8707;EUR_AF=0.7038;SAS_AF=0.7464;AA=A|||;VT=SNP
5	106581960	rs75573091	A	G	100	PASS	AC=299;AF=0.0597045;AN=5008;NS=2504;DP=16689;EAS_AF=0.001;AMR_AF=0.0288;AFR_AF=0.1846;EUR_AF=0.0268;SAS_AF=0.0072;AA=A|||;VT=SNP
5	106582070	rs13182806	C	T	100	PASS	AC=1028;AF=0.205272;AN=5008;NS=2504;DP=17418;EAS_AF=0.0288;AMR_AF=0.1282;AFR_AF=0.5053;EUR_AF=0.1501;SAS_AF=0.093;AA=C|||;VT=SNP
5	106582126	rs6596732	G	A	100	PASS	AC=1712;AF=0.341853;AN=5008;NS=2504;DP=17544;EAS_AF=0.4633;AMR_AF=0.317;AFR_AF=0.2655;EUR_AF=0.2704;SAS_AF=0.411;AA=G|||;VT=SNP
5	106582240	rs6868786	C	T	100	PASS	AC=3945;AF=0.78774;AN=5008;NS=2504;DP=19148;EAS_AF=0.7252;AMR_AF=0.781;AFR_AF=0.9319;EUR_AF=0.7048;SAS_AF=0.7474;AA=T|||;VT=SNP
5	106582405	rs34887030	T	A	100	PASS	AC=1028;AF=0.205272;AN=5008;NS=2504;DP=16851;EAS_AF=0.0288;AMR_AF=0.1282;AFR_AF=0.5053;EUR_AF=0.1501;SAS_AF=0.093;AA=T|||;VT=SNP
5	106582557	rs75970051	T	C	100	PASS	AC=43;AF=0.00858626;AN=5008;NS=2504;DP=17217;EAS_AF=0;AMR_AF=0.0072;AFR_AF=0.0015;EUR_AF=0.0239;SAS_AF=0.0123;AA=T|||;VT=SNP
5	106582564	rs114960353	G	A	100	PASS	AC=53;AF=0.0105831;AN=5008;NS=2504;DP=17317;EAS_AF=0;AMR_AF=0.0072;AFR_AF=0.0091;EUR_AF=0.0239;SAS_AF=0.0123;AA=g|||;VT=SNP
5	106582750	rs1363312	A	T	100	PASS	AC=1046;AF=0.208866;AN=5008;NS=2504;DP=15463;EAS_AF=0.0288;AMR_AF=0.1282;AFR_AF=0.5189;EUR_AF=0.1501;SAS_AF=0.093;AA=A|||;VT=SNP
5	106582940	rs115252714	A	G	100	PASS	AC=43;AF=0.00858626;AN=5008;NS=2504;DP=15326;EAS_AF=0;AMR_AF=0.0072;AFR_AF=0.0015;EUR_AF=0.0239;SAS_AF=0.0123;AA=A|||;VT=SNP
5	106583182	rs2898616	A	G	100	PASS	AC=301;AF=0.0601038;AN=5008;NS=2504;DP=20233;EAS_AF=0.001;AMR_AF=0.0303;AFR_AF=0.1853;EUR_AF=0.0268;SAS_AF=0.0072;AA=A|||;VT=SNP
5	106583273	rs62355510	C	T	100	PASS	AC=40;AF=0.00798722;AN=5008;NS=2504;DP=20286;EAS_AF=0;AMR_AF=0.0072;AFR_AF=0.0008;EUR_AF=0.0278;SAS_AF=0.0061;AA=C|||;VT=SNP
5	106583638	rs7734866	A	G	100	PASS	AC=1535;AF=0.30651;AN=5008;NS=2504;DP=17574;EAS_AF=0.4861;AMR_AF=0.3545;AFR_AF=0.0893;EUR_AF=0.2694;SAS_AF=0.4192;AA=A|||;VT=SNP
5	106583665	rs1862249	T	C	100	PASS	AC=3948;AF=0.788339;AN=5008;NS=2504;DP=17120;EAS_AF=0.7321;AMR_AF=0.7795;AFR_AF=0.9319;EUR_AF=0.7048;SAS_AF=0.7444;AA=C|||;VT=SNP
5	106584019	rs7719658	C	G	100	PASS	AC=2811;AF=0.561302;AN=5008;NS=2504;DP=17598;EAS_AF=0.7034;AMR_AF=0.647;AFR_AF=0.3457;EUR_AF=0.5557;SAS_AF=0.6513;AA=C|||;VT=SNP
5	106584494	rs6596733	A	G	100	PASS	AC=3948;AF=0.788339;AN=5008;NS=2504;DP=19654;EAS_AF=0.7331;AMR_AF=0.7781;AFR_AF=0.9319;EUR_AF=0.7048;SAS_AF=0.7444;AA=G|||;VT=SNP
5	106584502	rs1422206	A	T	100	PASS	AC=3873;AF=0.773363;AN=5008;NS=2504;DP=19852;EAS_AF=0.7331;AMR_AF=0.7752;AFR_AF=0.8767;EUR_AF=0.7048;SAS_AF=0.7444;AA=T|||;VT=SNP
5	106585208	rs7707185	C	A	100	PASS	AC=3946;AF=0.787939;AN=5008;NS=2504;DP=19208;EAS_AF=0.7321;AMR_AF=0.7781;AFR_AF=0.9319;EUR_AF=0.7048;SAS_AF=0.7434;AA=C|||;VT=SNP
5	106585532	rs114156462	T	C	100	PASS	AC=43;AF=0.00858626;AN=5008;NS=2504;DP=18717;EAS_AF=0;AMR_AF=0.0072;AFR_AF=0.0015;EUR_AF=0.0239;SAS_AF=0.0123;AA=T|||;VT=SNP
5	106585786	rs141837027	T	C	100	PASS	AC=43;AF=0.00858626;AN=5008;NS=2504;DP=18441;EAS_AF=0;AMR_AF=0.0072;AFR_AF=0.0015;EUR_AF=0.0239;SAS_AF=0.0123;AA=T|||;VT=SNP
5	106585881	rs6892808	T	A	100	PASS	AC=3947;AF=0.788139;AN=5008;NS=2504;DP=20017;EAS_AF=0.7331;AMR_AF=0.7781;AFR_AF=0.9319;EUR_AF=0.7048;SAS_AF=0.7434;AA=A|||;VT=SNP
5	106586409	rs115888928	A	G	100	PASS	AC=43;AF=0.00858626;AN=5008;NS=2504;DP=20432;EAS_AF=0;AMR_AF=0.0072;AFR_AF=0.0015;EUR_AF=0.0239;SAS_AF=0.0123;AA=A|||;VT=SNP
5	106586798	rs7732995	A	G	100	PASS	AC=3873;AF=0.773363;AN=5008;NS=2504;DP=20541;EAS_AF=0.7321;AMR_AF=0.7767;AFR_AF=0.8767;EUR_AF=0.7048;SAS_AF=0.7444;AA=a|||;VT=SNP
5	106587515	rs10515369	C	T	100	PASS	AC=1059;AF=0.211462;AN=5008;NS=2504;DP=19469;EAS_AF=0.0298;AMR_AF=0.1282;AFR_AF=0.528;EUR_AF=0.1501;SAS_AF=0.093;AA=C|||;VT=SNP
5	106587616	rs1423336	A	G	100	PASS	AC=3946;AF=0.787939;AN=5008;NS=2504;DP=18021;EAS_AF=0.7321;AMR_AF=0.7781;AFR_AF=0.9319;EUR_AF=0.7048;SAS_AF=0.7434;AA=G|||;VT=SNP
5	106587861	rs6596735	C	T	100	PASS	AC=2815;AF=0.562101;AN=5008;NS=2504;DP=19794;EAS_AF=0.7034;AMR_AF=0.647;AFR_AF=0.3495;EUR_AF=0.5547;SAS_AF=0.6513;AA=C|||;VT=SNP
5	106587875	rs1833833	G	C	100	PASS	AC=3946;AF=0.787939;AN=5008;NS=2504;DP=19666;EAS_AF=0.7321;AMR_AF=0.7781;AFR_AF=0.9319;EUR_AF=0.7048;SAS_AF=0.7434;AA=C|||;VT=SNP
5	106588171	rs1645610	G	A	100	PASS	AC=3946;AF=0.787939;AN=5008;NS=2504;DP=22105;EAS_AF=0.7321;AMR_AF=0.7781;AFR_AF=0.9319;EUR_AF=0.7048;SAS_AF=0.7434;AA=A|||;VT=SNP
5	106588199	rs149570980	C	T	100	PASS	AC=43;AF=0.00858626;AN=5008;NS=2504;DP=22252;EAS_AF=0;AMR_AF=0.0072;AFR_AF=0.0015;EUR_AF=0.0239;SAS_AF=0.0123;AA=C|||;VT=SNP
5	106588583	rs77520100	G	T	100	PASS	AC=43;AF=0.00858626;AN=5008;NS=2504;DP=20640;EAS_AF=0;AMR_AF=0.0072;AFR_AF=0.0015;EUR_AF=0.0239;SAS_AF=0.0123;AA=G|||;VT=SNP
5	106588603	rs116075117	T	A	100	PASS	AC=43;AF=0.00858626;AN=5008;NS=2504;DP=20064;EAS_AF=0;AMR_AF=0.0072;AFR_AF=0.0015;EUR_AF=0.0239;SAS_AF=0.0123;AA=T|||;VT=SNP
5	106588790	rs1645095	T	C	100	PASS	AC=3873;AF=0.773363;AN=5008;NS=2504;DP=18177;EAS_AF=0.7321;AMR_AF=0.7752;AFR_AF=0.8775;EUR_AF=0.7048;SAS_AF=0.7444;AA=C|||;VT=SNP
5	106589282	rs10515370	G	A	100	PASS	AC=263;AF=0.052516;AN=5008;NS=2504;DP=17335;EAS_AF=0.004;AMR_AF=0.0692;AFR_AF=0.0386;EUR_AF=0.0974;SAS_AF=0.0634;AA=G|||;VT=SNP
5	106589499	rs1617942	C	T	100	PASS	AC=3946;AF=0.787939;AN=5008;NS=2504;DP=12587;EAS_AF=0.7321;AMR_AF=0.7781;AFR_AF=0.9327;EUR_AF=0.7048;SAS_AF=0.7423;AA=T|||;VT=SNP
5	106589626	rs116162589	T	C	100	PASS	AC=20;AF=0.00399361;AN=5008;NS=2504;DP=15871;EAS_AF=0;AMR_AF=0.0058;AFR_AF=0.0008;EUR_AF=0.0129;SAS_AF=0.002;AA=T|||;VT=SNP
5	106589638	rs79606239	C	A	100	PASS	AC=44;AF=0.00878594;AN=5008;NS=2504;DP=16238;EAS_AF=0;AMR_AF=0.0072;AFR_AF=0.0015;EUR_AF=0.0249;SAS_AF=0.0123;AA=C|||;VT=SNP
5	106589727	rs78156450	G	C	100	PASS	AC=19;AF=0.00379393;AN=5008;NS=2504;DP=16342;EAS_AF=0;AMR_AF=0.0072;AFR_AF=0;EUR_AF=0.0089;SAS_AF=0.0051;AA=G|||;VT=SNP
5	106589749	rs17159621	A	G	100	PASS	AC=1017;AF=0.203075;AN=5008;NS=2504;DP=16684;EAS_AF=0.0288;AMR_AF=0.1225;AFR_AF=0.5272;EUR_AF=0.1262;SAS_AF=0.0808;AA=A|||;VT=SNP
5	106590331	rs1645606	C	T	100	PASS	AC=2811;AF=0.561302;AN=5008;NS=2504;DP=20916;EAS_AF=0.7034;AMR_AF=0.6455;AFR_AF=0.3487;EUR_AF=0.5547;SAS_AF=0.6493;AA=T|||;VT=SNP
5	106590483	rs143754545	G	A	100	PASS	AC=43;AF=0.00858626;AN=5008;NS=2504;DP=17456;EAS_AF=0;AMR_AF=0.0072;AFR_AF=0.0015;EUR_AF=0.0239;SAS_AF=0.0123;AA=G|||;VT=SNP
5	106590824	rs2548755	G	C	100	PASS	AC=2811;AF=0.561302;AN=5008;NS=2504;DP=15963;EAS_AF=0.7034;AMR_AF=0.6455;AFR_AF=0.3487;EUR_AF=0.5547;SAS_AF=0.6493;AA=C|||;VT=SNP
5	106591240	rs2545714	A	G	100	PASS	AC=2811;AF=0.561302;AN=5008;NS=2504;DP=12760;EAS_AF=0.7034;AMR_AF=0.6455;AFR_AF=0.3487;EUR_AF=0.5547;SAS_AF=0.6493;AA=A|||;VT=SNP
5	106591343	rs2548110	G	A	100	PASS	AC=2811;AF=0.561302;AN=5008;NS=2504;DP=13154;EAS_AF=0.7034;AMR_AF=0.6455;AFR_AF=0.3487;EUR_AF=0.5547;SAS_AF=0.6493;AA=g|||;VT=SNP
5	106591498	rs2548112	C	T	100	PASS	AC=2811;AF=0.561302;AN=5008;NS=2504;DP=17485;EAS_AF=0.7034;AMR_AF=0.6455;AFR_AF=0.3487;EUR_AF=0.5547;SAS_AF=0.6493;AA=C|||;VT=SNP
5	106591614	rs17400404	T	A	100	PASS	AC=265;AF=0.0529153;AN=5008;NS=2504;DP=15708;EAS_AF=0.004;AMR_AF=0.0692;AFR_AF=0.0386;EUR_AF=0.0974;SAS_AF=0.0654;AA=T|||;VT=SNP
5	106591660	rs2545715	C	T	100	PASS	AC=4980;AF=0.994409;AN=5008;NS=2504;DP=15256;EAS_AF=1;AMR_AF=0.9885;AFR_AF=0.9985;EUR_AF=0.9851;SAS_AF=0.9969;AA=T|||;VT=SNP
5	106592059	rs75034411	A	G	100	PASS	AC=215;AF=0.0429313;AN=5008;NS=2504;DP=21120;EAS_AF=0.005;AMR_AF=0.0634;AFR_AF=0.0076;EUR_AF=0.0954;SAS_AF=0.0613;AA=A|||;VT=SNP
5	106592310	rs2548754	A	G	100	PASS	AC=2812;AF=0.561502;AN=5008;NS=2504;DP=19328;EAS_AF=0.7044;AMR_AF=0.6455;AFR_AF=0.3487;EUR_AF=0.5547;SAS_AF=0.6493;AA=A|||;VT=SNP
5	106592411	rs2548753	A	G	100	PASS	AC=2824;AF=0.563898;AN=5008;NS=2504;DP=18666;EAS_AF=0.7044;AMR_AF=0.6484;AFR_AF=0.3563;EUR_AF=0.5547;SAS_AF=0.6493;AA=A|||;VT=SNP
5	106592445	rs2548752	T	G	100	PASS	AC=3876;AF=0.773962;AN=5008;NS=2504;DP=18744;EAS_AF=0.7361;AMR_AF=0.7752;AFR_AF=0.8782;EUR_AF=0.7048;SAS_AF=0.7423;AA=G|||;VT=SNP
5	106592911	rs2548115	T	C	100	PASS	AC=2813;AF=0.561701;AN=5008;NS=2504;DP=16046;EAS_AF=0.7034;AMR_AF=0.6484;AFR_AF=0.354;EUR_AF=0.5547;SAS_AF=0.6421;AA=T|||;VT=SNP
5	106593515	rs34319558	C	T	100	PASS	AC=654;AF=0.130591;AN=5008;NS=2504;DP=17519;EAS_AF=0.0278;AMR_AF=0.0937;AFR_AF=0.2943;EUR_AF=0.0994;SAS_AF=0.0736;AA=C|||;VT=SNP
5	106593594	rs151334487	G	T	100	PASS	AC=43;AF=0.00858626;AN=5008;NS=2504;DP=17114;EAS_AF=0;AMR_AF=0.0072;AFR_AF=0.0015;EUR_AF=0.0239;SAS_AF=0.0123;AA=T|||;VT=SNP
5	106593727	rs2548116	T	A	100	PASS	AC=3937;AF=0.786142;AN=5008;NS=2504;DP=19012;EAS_AF=0.7331;AMR_AF=0.7781;AFR_AF=0.9251;EUR_AF=0.7048;SAS_AF=0.7423;AA=A|||;VT=SNP
5	106593748	rs2548751	A	G	100	PASS	AC=3938;AF=0.786342;AN=5008;NS=2504;DP=19465;EAS_AF=0.7331;AMR_AF=0.7781;AFR_AF=0.9251;EUR_AF=0.7048;SAS_AF=0.7434;AA=G|||;VT=SNP
5	106593866	rs77495740	T	A	100	PASS	AC=228;AF=0.0455272;AN=5008;NS=2504;DP=21566;EAS_AF=0.001;AMR_AF=0.0288;AFR_AF=0.1044;EUR_AF=0.0497;SAS_AF=0.0194;AA=T|||;VT=SNP
5	106593925	rs139397842	G	C	100	PASS	AC=16;AF=0.00319489;AN=5008;NS=2504;DP=20785;EAS_AF=0;AMR_AF=0.0014;AFR_AF=0;EUR_AF=0.0089;SAS_AF=0.0061;AA=G|||;VT=SNP
5	106594254	rs1645618	G	T	100	PASS	AC=3695;AF=0.737819;AN=5008;NS=2504;DP=21055;EAS_AF=0.7321;AMR_AF=0.7493;AFR_AF=0.8094;EUR_AF=0.6551;SAS_AF=0.7239;AA=T|||;VT=SNP
5	106594780	rs60186552	A	G	100	PASS	AC=2825;AF=0.564097;AN=5008;NS=2504;DP=18389;EAS_AF=0.7034;AMR_AF=0.6484;AFR_AF=0.357;EUR_AF=0.5547;SAS_AF=0.6503;AA=A|||;VT=SNP
5	106595075	rs2548750	G	A	100	PASS	AC=2826;AF=0.564297;AN=5008;NS=2504;DP=18766;EAS_AF=0.7034;AMR_AF=0.6484;AFR_AF=0.357;EUR_AF=0.5547;SAS_AF=0.6513;AA=G|||;VT=SNP
5	106595146	rs2545716	C	T	100	PASS	AC=2954;AF=0.589856;AN=5008;NS=2504;DP=19552;EAS_AF=0.7034;AMR_AF=0.6527;AFR_AF=0.4516;EUR_AF=0.5557;SAS_AF=0.6503;AA=T|||;VT=SNP
5	106595149	rs2548749	C	G	100	PASS	AC=2824;AF=0.563898;AN=5008;NS=2504;DP=19547;EAS_AF=0.7034;AMR_AF=0.6484;AFR_AF=0.357;EUR_AF=0.5547;SAS_AF=0.6493;AA=G|||;VT=SNP
5	106595264	rs2545717	C	A	100	PASS	AC=2822;AF=0.563498;AN=5008;NS=2504;DP=19244;EAS_AF=0.7024;AMR_AF=0.647;AFR_AF=0.3585;EUR_AF=0.5547;SAS_AF=0.6472;AA=C|||;VT=SNP
5	106595364	rs150354550	G	C	100	PASS	AC=185;AF=0.0369409;AN=5008;NS=2504;DP=21146;EAS_AF=0.001;AMR_AF=0.0216;AFR_AF=0.1029;EUR_AF=0.0258;SAS_AF=0.0072;AA=G|||;VT=SNP
5	106595534	rs190416	C	T	100	PASS	AC=2823;AF=0.563698;AN=5008;NS=2504;DP=22369;EAS_AF=0.7034;AMR_AF=0.647;AFR_AF=0.357;EUR_AF=0.5547;SAS_AF=0.6493;AA=C|||;VT=SNP
5	106595634	rs116233141	G	A	100	PASS	AC=43;AF=0.00858626;AN=5008;NS=2504;DP=21090;EAS_AF=0;AMR_AF=0.0072;AFR_AF=0.0015;EUR_AF=0.0239;SAS_AF=0.0123;AA=G|||;VT=SNP
5	106595653	rs2545718	T	C	100	PASS	AC=3945;AF=0.78774;AN=5008;NS=2504;DP=20768;EAS_AF=0.7341;AMR_AF=0.7767;AFR_AF=0.9319;EUR_AF=0.7048;SAS_AF=0.7413;AA=G|||;VT=SNP
5	106595654	rs2548747	A	G	100	PASS	AC=2956;AF=0.590256;AN=5008;NS=2504;DP=20763;EAS_AF=0.7054;AMR_AF=0.6542;AFR_AF=0.4516;EUR_AF=0.5557;SAS_AF=0.6493;AA=G|||;VT=SNP
5	106595702	rs80337509	C	T	100	PASS	AC=43;AF=0.00858626;AN=5008;NS=2504;DP=19316;EAS_AF=0;AMR_AF=0.0072;AFR_AF=0.0015;EUR_AF=0.0239;SAS_AF=0.0123;AA=C|||;VT=SNP
5	106595842	rs1645628	T	C	100	PASS	AC=2184;AF=0.436102;AN=5008;NS=2504;DP=19534;EAS_AF=0.2966;AMR_AF=0.3516;AFR_AF=0.643;EUR_AF=0.4453;SAS_AF=0.3507;AA=T|||;VT=SNP
5	106595999	rs1645630	T	C	100	PASS	AC=2826;AF=0.564297;AN=5008;NS=2504;DP=21161;EAS_AF=0.7034;AMR_AF=0.6484;AFR_AF=0.3585;EUR_AF=0.5547;SAS_AF=0.6493;AA=C|||;VT=SNP
5	106596001	rs1645631	C	G	100	PASS	AC=2824;AF=0.563898;AN=5008;NS=2504;DP=20672;EAS_AF=0.7034;AMR_AF=0.6484;AFR_AF=0.357;EUR_AF=0.5547;SAS_AF=0.6493;AA=g|||;VT=SNP
5	106596099	rs253112	A	C	100	PASS	AC=3944;AF=0.78754;AN=5008;NS=2504;DP=17843;EAS_AF=0.7321;AMR_AF=0.7795;AFR_AF=0.9312;EUR_AF=0.7048;SAS_AF=0.7413;AA=C|||;VT=SNP
5	106596110	rs253113	C	T	100	PASS	AC=2825;AF=0.564097;AN=5008;NS=2504;DP=17518;EAS_AF=0.7034;AMR_AF=0.6499;AFR_AF=0.357;EUR_AF=0.5547;SAS_AF=0.6493;AA=T|||;VT=SNP
5	106596213	rs253114	A	T	100	PASS	AC=2822;AF=0.563498;AN=5008;NS=2504;DP=17883;EAS_AF=0.7034;AMR_AF=0.6484;AFR_AF=0.3555;EUR_AF=0.5547;SAS_AF=0.6493;AA=T|||;VT=SNP
5	106596330	rs1645093	T	C	100	PASS	AC=2825;AF=0.564097;AN=5008;NS=2504;DP=20388;EAS_AF=0.7034;AMR_AF=0.6499;AFR_AF=0.357;EUR_AF=0.5547;SAS_AF=0.6493;AA=C|||;VT=SNP
5	106596411	rs114151085	A	G	100	PASS	AC=43;AF=0.00858626;AN=5008;NS=2504;DP=21480;EAS_AF=0;AMR_AF=0.0072;AFR_AF=0.0015;EUR_AF=0.0239;SAS_AF=0.0123;AA=A|||;VT=SNP
5	106596509	rs253115	G	T	100	PASS	AC=2824;AF=0.563898;AN=5008;NS=2504;DP=19301;EAS_AF=0.7034;AMR_AF=0.6484;AFR_AF=0.357;EUR_AF=0.5547;SAS_AF=0.6493;AA=T|||;VT=SNP
5	106596811	rs253116	A	G	100	PASS	AC=2826;AF=0.564297;AN=5008;NS=2504;DP=19932;EAS_AF=0.7034;AMR_AF=0.6499;AFR_AF=0.357;EUR_AF=0.5557;SAS_AF=0.6493;AA=A|||;VT=SNP
5	106596863	rs171680	G	A	100	PASS	AC=2825;AF=0.564097;AN=5008;NS=2504;DP=20044;EAS_AF=0.7034;AMR_AF=0.6484;AFR_AF=0.357;EUR_AF=0.5557;SAS_AF=0.6493;AA=G|||;VT=SNP
5	106596889	rs76307236	T	G	100	PASS	AC=185;AF=0.0369409;AN=5008;NS=2504;DP=20364;EAS_AF=0.001;AMR_AF=0.0216;AFR_AF=0.1029;EUR_AF=0.0258;SAS_AF=0.0072;AA=T|||;VT=SNP
5	106596951	rs11951446	G	A	100	PASS	AC=907;AF=0.18111;AN=5008;NS=2504;DP=19497;EAS_AF=0.0288;AMR_AF=0.1182;AFR_AF=0.4486;EUR_AF=0.1243;SAS_AF=0.0798;AA=G|||;VT=SNP
5	106597129	rs253117	G	C	100	PASS	AC=2826;AF=0.564297;AN=5008;NS=2504;DP=17735;EAS_AF=0.7034;AMR_AF=0.6484;AFR_AF=0.357;EUR_AF=0.5557;SAS_AF=0.6503;AA=G|||;VT=SNP
5	106597566	rs253118	G	C	100	PASS	AC=2829;AF=0.564896;AN=5008;NS=2504;DP=20236;EAS_AF=0.7034;AMR_AF=0.647;AFR_AF=0.3585;EUR_AF=0.5577;SAS_AF=0.6503;AA=G|||;VT=SNP
5	106597788	rs148906192	T	C	100	PASS	AC=43;AF=0.00858626;AN=5008;NS=2504;DP=19362;EAS_AF=0;AMR_AF=0.0072;AFR_AF=0.0015;EUR_AF=0.0239;SAS_AF=0.0123;AA=T|||;VT=SNP
5	106598069	rs253119	G	A	100	PASS	AC=2827;AF=0.564497;AN=5008;NS=2504;DP=17565;EAS_AF=0.7034;AMR_AF=0.647;AFR_AF=0.357;EUR_AF=0.5567;SAS_AF=0.6513;AA=G|||;VT=SNP
5	106598166	rs253120	G	C	100	PASS	AC=3950;AF=0.788738;AN=5008;NS=2504;DP=13871;EAS_AF=0.7321;AMR_AF=0.7781;AFR_AF=0.9327;EUR_AF=0.7058;SAS_AF=0.7454;AA=C|||;VT=SNP
5	106598222	rs253121	T	C	100	PASS	AC=3950;AF=0.788738;AN=5008;NS=2504;DP=14616;EAS_AF=0.7321;AMR_AF=0.7781;AFR_AF=0.9327;EUR_AF=0.7058;SAS_AF=0.7454;AA=t|||;VT=SNP
5	106598246	rs11950865	T	C	100	PASS	AC=322;AF=0.0642971;AN=5008;NS=2504;DP=12767;EAS_AF=0;AMR_AF=0.0159;AFR_AF=0.2073;EUR_AF=0.0249;SAS_AF=0.0123;AA=T|||;VT=SNP
5	106598260	rs62355551	A	G	100	PASS	AC=1553;AF=0.310104;AN=5008;NS=2504;DP=12070;EAS_AF=0.4772;AMR_AF=0.3487;AFR_AF=0.084;EUR_AF=0.2724;SAS_AF=0.455;AA=A|||;VT=SNP
5	106598358	rs11950186	A	G	100	PASS	AC=283;AF=0.0565096;AN=5008;NS=2504;DP=15650;EAS_AF=0;AMR_AF=0.0159;AFR_AF=0.1778;EUR_AF=0.0249;SAS_AF=0.0123;AA=A|||;VT=SNP
5	106598465	rs17341186	T	C	100	PASS	AC=356;AF=0.0710863;AN=5008;NS=2504;DP=16568;EAS_AF=0.004;AMR_AF=0.0807;AFR_AF=0.1044;EUR_AF=0.0964;SAS_AF=0.0624;AA=T|||;VT=SNP
5	106598794	rs253123	C	T	100	PASS	AC=3636;AF=0.726038;AN=5008;NS=2504;DP=16063;EAS_AF=0.7321;AMR_AF=0.7579;AFR_AF=0.7421;EUR_AF=0.6799;SAS_AF=0.7229;AA=T|||;VT=SNP
5	106598803	rs253124	A	T	100	PASS	AC=2926;AF=0.584265;AN=5008;NS=2504;DP=16255;EAS_AF=0.7034;AMR_AF=0.6499;AFR_AF=0.4365;EUR_AF=0.5567;SAS_AF=0.6431;AA=A|||;VT=SNP
5	106598834	rs34561	C	T	100	PASS	AC=3937;AF=0.786142;AN=5008;NS=2504;DP=16863;EAS_AF=0.7321;AMR_AF=0.7767;AFR_AF=0.9319;EUR_AF=0.7048;SAS_AF=0.7352;AA=T|||;VT=SNP
5	106599131	rs34562	C	T	100	PASS	AC=2921;AF=0.583267;AN=5008;NS=2504;DP=19098;EAS_AF=0.7044;AMR_AF=0.6499;AFR_AF=0.4327;EUR_AF=0.5557;SAS_AF=0.6431;AA=C|||;VT=SNP
5	106599243	rs114695929	C	G	100	PASS	AC=43;AF=0.00858626;AN=5008;NS=2504;DP=17910;EAS_AF=0;AMR_AF=0.0072;AFR_AF=0.0015;EUR_AF=0.0239;SAS_AF=0.0123;AA=C|||;VT=SNP
5	106599288	rs144412736	G	T	100	PASS	AC=43;AF=0.00858626;AN=5008;NS=2504;DP=16547;EAS_AF=0;AMR_AF=0.0072;AFR_AF=0.0015;EUR_AF=0.0239;SAS_AF=0.0123;AA=G|||;VT=SNP
5	106599388	rs34563	C	G	100	PASS	AC=1024;AF=0.204473;AN=5008;NS=2504;DP=17136;EAS_AF=0.2063;AMR_AF=0.2709;AFR_AF=0.087;EUR_AF=0.2853;SAS_AF=0.2311;AA=C|||;VT=SNP
5	106599519	rs34564	G	A	100	PASS	AC=2924;AF=0.583866;AN=5008;NS=2504;DP=18361;EAS_AF=0.7063;AMR_AF=0.6455;AFR_AF=0.4349;EUR_AF=0.5577;SAS_AF=0.6421;AA=G|||;VT=SNP
5	106599760	rs34565	C	T	100	PASS	AC=2921;AF=0.583267;AN=5008;NS=2504;DP=15047;EAS_AF=0.7063;AMR_AF=0.6441;AFR_AF=0.4342;EUR_AF=0.5567;SAS_AF=0.6421;AA=C|||;VT=SNP
5	106600215	rs34566	G	A	100	PASS	AC=2784;AF=0.555911;AN=5008;NS=2504;DP=20094;EAS_AF=0.6994;AMR_AF=0.6326;AFR_AF=0.3427;EUR_AF=0.5557;SAS_AF=0.6421;AA=G|||;VT=SNP
5	106600614	rs34567	G	C	100	PASS	AC=3024;AF=0.603834;AN=5008;NS=2504;DP=16980;EAS_AF=0.7073;AMR_AF=0.6441;AFR_AF=0.5106;EUR_AF=0.5577;SAS_AF=0.6421;AA=G|||;VT=SNP
5	106602108	rs114097515	T	A	100	PASS	AC=43;AF=0.00858626;AN=5008;NS=2504;DP=15214;EAS_AF=0;AMR_AF=0.0072;AFR_AF=0.0015;EUR_AF=0.0239;SAS_AF=0.0123;AA=T|||;VT=SNP
5	106602160	rs78740614	G	A	100	PASS	AC=205;AF=0.0409345;AN=5008;NS=2504;DP=17064;EAS_AF=0.001;AMR_AF=0.0245;AFR_AF=0.115;EUR_AF=0.0278;SAS_AF=0.0072;AA=G|||;VT=SNP
5	106602280	rs115017412	G	C	100	PASS	AC=43;AF=0.00858626;AN=5008;NS=2504;DP=18596;EAS_AF=0;AMR_AF=0.0072;AFR_AF=0.0015;EUR_AF=0.0239;SAS_AF=0.0123;AA=C|||;VT=SNP
5	106602364	rs73780166	C	G	100	PASS	AC=243;AF=0.0485224;AN=5008;NS=2504;DP=19046;EAS_AF=0;AMR_AF=0.0173;AFR_AF=0.1467;EUR_AF=0.0249;SAS_AF=0.0123;AA=G|||;VT=SNP
5	106602651	rs141648022	C	T	100	PASS	AC=43;AF=0.00858626;AN=5008;NS=2504;DP=20688;EAS_AF=0;AMR_AF=0.0072;AFR_AF=0.0015;EUR_AF=0.0239;SAS_AF=0.0123;AA=C|||;VT=SNP
5	106602655	rs145933336	A	G	100	PASS	AC=43;AF=0.00858626;AN=5008;NS=2504;DP=20652;EAS_AF=0;AMR_AF=0.0072;AFR_AF=0.0015;EUR_AF=0.0239;SAS_AF=0.0123;AA=A|||;VT=SNP
5	106603482	rs55993664	C	A	100	PASS	AC=497;AF=0.0992412;AN=5008;NS=2504;DP=16663;EAS_AF=0.004;AMR_AF=0.0836;AFR_AF=0.1793;EUR_AF=0.1233;SAS_AF=0.0757;AA=A|||;VT=SNP
5	106603931	rs148737344	G	A	100	PASS	AC=16;AF=0.00319489;AN=5008;NS=2504;DP=18552;EAS_AF=0;AMR_AF=0.0014;AFR_AF=0;EUR_AF=0.0119;SAS_AF=0.0031;AA=G|||;VT=SNP
5	106604655	rs116719095	A	G	100	PASS	AC=43;AF=0.00858626;AN=5008;NS=2504;DP=19318;EAS_AF=0;AMR_AF=0.0072;AFR_AF=0.0015;EUR_AF=0.0239;SAS_AF=0.0123;AA=A|||;VT=SNP
5	106604690	rs17159641	G	T	100	PASS	AC=335;AF=0.066893;AN=5008;NS=2504;DP=18119;EAS_AF=0.004;AMR_AF=0.0677;AFR_AF=0.0923;EUR_AF=0.0994;SAS_AF=0.0634;AA=G|||;VT=SNP
5	106606558	rs76449492	A	G	100	PASS	AC=43;AF=0.00858626;AN=5008;NS=2504;DP=16056;EAS_AF=0;AMR_AF=0.0072;AFR_AF=0.0015;EUR_AF=0.0239;SAS_AF=0.0123;AA=A|||;VT=SNP
5	106606937	rs34568	T	C	100	PASS	AC=2818;AF=0.5627;AN=5008;NS=2504;DP=13697;EAS_AF=0.7153;AMR_AF=0.6354;AFR_AF=0.3525;EUR_AF=0.5577;SAS_AF=0.6431;AA=T|||;VT=SNP
5	106607019	rs13165897	C	T	100	PASS	AC=260;AF=0.0519169;AN=5008;NS=2504;DP=13712;EAS_AF=0.004;AMR_AF=0.0677;AFR_AF=0.0356;EUR_AF=0.0994;SAS_AF=0.0634;AA=C|||;VT=SNP
5	106607080	rs116744836	G	A	100	PASS	AC=205;AF=0.0409345;AN=5008;NS=2504;DP=12172;EAS_AF=0.001;AMR_AF=0.0231;AFR_AF=0.1157;EUR_AF=0.0278;SAS_AF=0.0072;AA=G|||;VT=SNP
5	106607177	rs17401032	C	T	100	PASS	AC=260;AF=0.0519169;AN=5008;NS=2504;DP=14352;EAS_AF=0.004;AMR_AF=0.0677;AFR_AF=0.0356;EUR_AF=0.0994;SAS_AF=0.0634;AA=C|||;VT=SNP
5	106607644	rs13186418	A	G	100	PASS	AC=511;AF=0.102037;AN=5008;NS=2504;DP=16039;EAS_AF=0.004;AMR_AF=0.085;AFR_AF=0.1884;EUR_AF=0.1243;SAS_AF=0.0757;AA=G|||;VT=SNP
5	106608079	rs55845712	A	G	100	PASS	AC=43;AF=0.00858626;AN=5008;NS=2504;DP=18575;EAS_AF=0;AMR_AF=0.0072;AFR_AF=0.0015;EUR_AF=0.0239;SAS_AF=0.0123;AA=A|||;VT=SNP
5	106608626	rs34569	A	G	100	PASS	AC=4260;AF=0.850639;AN=5008;NS=2504;DP=20016;EAS_AF=0.749;AMR_AF=0.8487;AFR_AF=0.9864;EUR_AF=0.8479;SAS_AF=0.7761;AA=G|||;VT=SNP
5	106608884	rs7735717	G	C	100	PASS	AC=239;AF=0.0477236;AN=5008;NS=2504;DP=19753;EAS_AF=0;AMR_AF=0.0706;AFR_AF=0.0113;EUR_AF=0.1342;SAS_AF=0.0409;AA=G|||;VT=SNP
5	106609174	rs34570	C	T	100	PASS	AC=3942;AF=0.787141;AN=5008;NS=2504;DP=18813;EAS_AF=0.746;AMR_AF=0.7695;AFR_AF=0.9244;EUR_AF=0.7107;SAS_AF=0.7352;AA=T|||;VT=SNP
5	106609190	rs6862202	C	T	100	PASS	AC=207;AF=0.0413339;AN=5008;NS=2504;DP=18309;EAS_AF=0.001;AMR_AF=0.0231;AFR_AF=0.1165;EUR_AF=0.0288;SAS_AF=0.0072;AA=C|||;VT=SNP
5	106609381	rs77779227	T	C	100	PASS	AC=43;AF=0.00858626;AN=5008;NS=2504;DP=18610;EAS_AF=0;AMR_AF=0.0072;AFR_AF=0.0015;EUR_AF=0.0239;SAS_AF=0.0123;AA=T|||;VT=SNP
5	106610018	rs66460437	C	G	100	PASS	AC=461;AF=0.0920527;AN=5008;NS=2504;DP=18787;EAS_AF=0.004;AMR_AF=0.0735;AFR_AF=0.1838;EUR_AF=0.1004;SAS_AF=0.0634;AA=C|||;VT=SNP
5	106610483	rs75904891	T	C	100	PASS	AC=207;AF=0.0413339;AN=5008;NS=2504;DP=15814;EAS_AF=0.001;AMR_AF=0.0245;AFR_AF=0.1165;EUR_AF=0.0278;SAS_AF=0.0072;AA=T|||;VT=SNP
5	106610616	rs40082	A	T	100	PASS	AC=3935;AF=0.785743;AN=5008;NS=2504;DP=15211;EAS_AF=0.7371;AMR_AF=0.7695;AFR_AF=0.9266;EUR_AF=0.7097;SAS_AF=0.7352;AA=T|||;VT=SNP
5	106610781	rs40083	G	A	100	PASS	AC=3169;AF=0.632788;AN=5008;NS=2504;DP=12925;EAS_AF=0.7252;AMR_AF=0.6542;AFR_AF=0.5938;EUR_AF=0.5577;SAS_AF=0.6524;AA=G|||;VT=SNP
5	106611124	rs7733288	A	G	100	PASS	AC=340;AF=0.0678914;AN=5008;NS=2504;DP=17834;EAS_AF=0.001;AMR_AF=0.0375;AFR_AF=0.2095;EUR_AF=0.0288;SAS_AF=0.0072;AA=A|||;VT=SNP
5	106611251	rs34571	T	A	100	PASS	AC=2944;AF=0.587859;AN=5008;NS=2504;DP=18171;EAS_AF=0.7103;AMR_AF=0.6326;AFR_AF=0.4546;EUR_AF=0.5567;SAS_AF=0.6421;AA=T|||;VT=SNP
5	106611263	rs41133	C	T	100	PASS	AC=3926;AF=0.783946;AN=5008;NS=2504;DP=18602;EAS_AF=0.7292;AMR_AF=0.7695;AFR_AF=0.9251;EUR_AF=0.7097;SAS_AF=0.7362;AA=T|||;VT=SNP
5	106611441	rs42306	C	A	100	PASS	AC=3174;AF=0.633786;AN=5008;NS=2504;DP=22072;EAS_AF=0.7252;AMR_AF=0.6542;AFR_AF=0.5968;EUR_AF=0.5586;SAS_AF=0.6524;AA=C|||;VT=SNP
5	106611447	rs42435	G	C	100	PASS	AC=2940;AF=0.587061;AN=5008;NS=2504;DP=22062;EAS_AF=0.7014;AMR_AF=0.6326;AFR_AF=0.4576;EUR_AF=0.5577;SAS_AF=0.6421;AA=G|||;VT=SNP
5	106611520	rs79915383	T	C	100	PASS	AC=51;AF=0.0101837;AN=5008;NS=2504;DP=21684;EAS_AF=0.001;AMR_AF=0.0202;AFR_AF=0.0008;EUR_AF=0.0278;SAS_AF=0.0072;AA=T|||;VT=SNP
5	106611642	rs55849939	C	T	100	PASS	AC=260;AF=0.0519169;AN=5008;NS=2504;DP=22902;EAS_AF=0.004;AMR_AF=0.0677;AFR_AF=0.0356;EUR_AF=0.0994;SAS_AF=0.0634;AA=C|||;VT=SNP
5	106611890	rs149947191	G	A	100	PASS	AC=20;AF=0.00399361;AN=5008;NS=2504;DP=21757;EAS_AF=0;AMR_AF=0.0072;AFR_AF=0;EUR_AF=0.0099;SAS_AF=0.0051;AA=G|||;VT=SNP
5	106612863	rs143995981	C	T	100	PASS	AC=66;AF=0.0131789;AN=5008;NS=2504;DP=16658;EAS_AF=0;AMR_AF=0.0086;AFR_AF=0.0182;EUR_AF=0.0239;SAS_AF=0.0123;AA=C|||;VT=SNP
5	106613143	rs78144338	C	A	100	PASS	AC=96;AF=0.0191693;AN=5008;NS=2504;DP=18677;EAS_AF=0;AMR_AF=0.0259;AFR_AF=0.003;EUR_AF=0.0626;SAS_AF=0.0112;AA=C|||;VT=SNP
5	106613319	rs7724815	C	G	100	PASS	AC=301;AF=0.0601038;AN=5008;NS=2504;DP=18156;EAS_AF=0;AMR_AF=0.0346;AFR_AF=0.1823;EUR_AF=0.0288;SAS_AF=0.0072;AA=C|||;VT=SNP
5	106614576	rs185212	C	T	100	PASS	AC=3336;AF=0.666134;AN=5008;NS=2504;DP=21599;EAS_AF=0.7222;AMR_AF=0.7133;AFR_AF=0.5734;EUR_AF=0.674;SAS_AF=0.6922;AA=C|||;VT=SNP
5	106614607	rs115251993	C	T	100	PASS	AC=210;AF=0.0419329;AN=5008;NS=2504;DP=22333;EAS_AF=0;AMR_AF=0.0245;AFR_AF=0.1188;EUR_AF=0.0288;SAS_AF=0.0072;AA=C|||;VT=SNP
5	106614743	rs116583634	G	A	100	PASS	AC=41;AF=0.0081869;AN=5008;NS=2504;DP=20600;EAS_AF=0;AMR_AF=0.0086;AFR_AF=0;EUR_AF=0.0298;SAS_AF=0.0051;AA=G|||;VT=SNP
5	106615506	rs173775	G	A	100	PASS	AC=4047;AF=0.808107;AN=5008;NS=2504;DP=17037;EAS_AF=0.7212;AMR_AF=0.8213;AFR_AF=0.9024;EUR_AF=0.8042;SAS_AF=0.7648;AA=C|||;VT=SNP
5	106615655	rs76791628	G	A	100	PASS	AC=44;AF=0.00878594;AN=5008;NS=2504;DP=17021;EAS_AF=0;AMR_AF=0.0072;AFR_AF=0.0015;EUR_AF=0.0358;SAS_AF=0.001;AA=G|||;VT=SNP
5	106616523	rs253108	G	T	100	PASS	AC=2944;AF=0.587859;AN=5008;NS=2504;DP=18727;EAS_AF=0.6935;AMR_AF=0.6844;AFR_AF=0.3238;EUR_AF=0.671;SAS_AF=0.682;AA=G|||;VT=SNP
5	106616609	rs7713055	C	A	100	PASS	AC=413;AF=0.0824681;AN=5008;NS=2504;DP=18986;EAS_AF=0.0238;AMR_AF=0.0461;AFR_AF=0.2345;EUR_AF=0.0298;SAS_AF=0.0174;AA=C|||;VT=SNP
5	106617418	rs253107	G	A	100	PASS	AC=3545;AF=0.707867;AN=5008;NS=2504;DP=16566;EAS_AF=0.7163;AMR_AF=0.7421;AFR_AF=0.6944;EUR_AF=0.7018;SAS_AF=0.6994;AA=G|||;VT=SNP
5	106617804	rs60635486	G	A	100	PASS	AC=330;AF=0.0658946;AN=5008;NS=2504;DP=15948;EAS_AF=0.004;AMR_AF=0.0692;AFR_AF=0.0855;EUR_AF=0.1004;SAS_AF=0.0654;AA=G|||;VT=SNP
5	106618010	rs1423342	C	T	100	PASS	AC=4045;AF=0.807708;AN=5008;NS=2504;DP=18465;EAS_AF=0.7202;AMR_AF=0.8213;AFR_AF=0.9024;EUR_AF=0.8032;SAS_AF=0.7648;AA=T|||;VT=SNP
5	106618022	rs35740714	C	A	100	PASS	AC=263;AF=0.052516;AN=5008;NS=2504;DP=18752;EAS_AF=0.004;AMR_AF=0.0677;AFR_AF=0.0356;EUR_AF=0.1004;SAS_AF=0.0654;AA=C|||;VT=SNP
5	106618078	rs2548740	C	T	100	PASS	AC=4990;AF=0.996406;AN=5008;NS=2504;DP=19555;EAS_AF=1;AMR_AF=0.9885;AFR_AF=0.9992;EUR_AF=0.9911;SAS_AF=1;AA=T|||;VT=SNP
5	106618244	rs17401334	T	C	100	PASS	AC=258;AF=0.0515176;AN=5008;NS=2504;DP=20237;EAS_AF=0.004;AMR_AF=0.0706;AFR_AF=0.0091;EUR_AF=0.1163;SAS_AF=0.0777;AA=T|||;VT=SNP
5	106618421	rs147093780	T	C	100	PASS	AC=47;AF=0.00938498;AN=5008;NS=2504;DP=20766;EAS_AF=0;AMR_AF=0.0216;AFR_AF=0.003;EUR_AF=0.0199;SAS_AF=0.0082;AA=T|||;VT=SNP
5	106619374	rs444773	G	A	100	PASS	AC=2928;AF=0.584665;AN=5008;NS=2504;DP=12868;EAS_AF=0.6935;AMR_AF=0.6801;AFR_AF=0.3169;EUR_AF=0.664;SAS_AF=0.6851;AA=G|||;VT=SNP
5	106619509	rs451833	T	C	100	PASS	AC=3101;AF=0.619209;AN=5008;NS=2504;DP=17855;EAS_AF=0.6935;AMR_AF=0.6902;AFR_AF=0.4418;EUR_AF=0.665;SAS_AF=0.6851;AA=T|||;VT=SNP
5	106619583	rs40320	G	C	100	PASS	AC=3548;AF=0.708466;AN=5008;NS=2504;DP=17328;EAS_AF=0.7173;AMR_AF=0.7378;AFR_AF=0.7012;EUR_AF=0.6948;SAS_AF=0.7025;AA=G|||;VT=SNP
5	106619628	rs34545	A	C	100	PASS	AC=4049;AF=0.808506;AN=5008;NS=2504;DP=16871;EAS_AF=0.7212;AMR_AF=0.8213;AFR_AF=0.9024;EUR_AF=0.8032;SAS_AF=0.7679;AA=C|||;VT=SNP
5	106619941	rs79796301	G	A	100	PASS	AC=53;AF=0.0105831;AN=5008;NS=2504;DP=15967;EAS_AF=0;AMR_AF=0.0144;AFR_AF=0.0008;EUR_AF=0.0358;SAS_AF=0.0061;AA=G|||;VT=SNP
5	106620970	rs4957536	G	T	100	PASS	AC=1175;AF=0.234625;AN=5008;NS=2504;DP=21308;EAS_AF=0.1954;AMR_AF=0.3184;AFR_AF=0.0794;EUR_AF=0.3877;SAS_AF=0.2679;AA=G|||;VT=SNP
5	106621354	rs34544	G	A	100	PASS	AC=2919;AF=0.582867;AN=5008;NS=2504;DP=20808;EAS_AF=0.6925;AMR_AF=0.6787;AFR_AF=0.3154;EUR_AF=0.659;SAS_AF=0.6851;AA=G|||;VT=SNP
5	106621868	rs42304	C	G	100	PASS	AC=4056;AF=0.809904;AN=5008;NS=2504;DP=17683;EAS_AF=0.7232;AMR_AF=0.8228;AFR_AF=0.907;EUR_AF=0.8002;SAS_AF=0.7689;AA=G|||;VT=SNP
5	106622615	rs13179809	G	A	100	PASS	AC=360;AF=0.071885;AN=5008;NS=2504;DP=18084;EAS_AF=0.004;AMR_AF=0.0749;AFR_AF=0.0998;EUR_AF=0.1074;SAS_AF=0.0654;AA=G|||;VT=SNP
5	106622648	rs13179824	G	C	100	PASS	AC=785;AF=0.156749;AN=5008;NS=2504;DP=18320;EAS_AF=0.0278;AMR_AF=0.1037;AFR_AF=0.3775;EUR_AF=0.1103;SAS_AF=0.0767;AA=C|||;VT=SNP
5	106624045	rs6897756	A	G	100	PASS	AC=768;AF=0.153355;AN=5008;NS=2504;DP=20168;EAS_AF=0.004;AMR_AF=0.1037;AFR_AF=0.3918;EUR_AF=0.1093;SAS_AF=0.0654;AA=G|||;VT=SNP
5	106624097	rs77597820	A	T	100	PASS	AC=96;AF=0.0191693;AN=5008;NS=2504;DP=20157;EAS_AF=0;AMR_AF=0.0259;AFR_AF=0.003;EUR_AF=0.0616;SAS_AF=0.0123;AA=A|||;VT=SNP
5	106625115	rs765075	T	G	100	PASS	AC=522;AF=0.104233;AN=5008;NS=2504;DP=20705;EAS_AF=0.004;AMR_AF=0.0807;AFR_AF=0.2186;EUR_AF=0.1083;SAS_AF=0.0654;AA=T|||;VT=SNP
5	106625413	rs10515371	G	A	100	PASS	AC=1489;AF=0.297324;AN=5008;NS=2504;DP=17085;EAS_AF=0.247;AMR_AF=0.379;AFR_AF=0.3026;EUR_AF=0.3539;SAS_AF=0.226;AA=G|||;VT=SNP
5	106625669	rs13167605	G	A	100	PASS	AC=302;AF=0.0603035;AN=5008;NS=2504;DP=15395;EAS_AF=0.004;AMR_AF=0.0706;AFR_AF=0.0582;EUR_AF=0.1074;SAS_AF=0.0654;AA=G|||;VT=SNP
5	106625682	rs1363896	A	C	100	PASS	AC=1915;AF=0.382388;AN=5008;NS=2504;DP=15137;EAS_AF=0.254;AMR_AF=0.4539;AFR_AF=0.4508;EUR_AF=0.4602;SAS_AF=0.2914;AA=C|||;VT=SNP
5	106625730	rs17342328	C	G	100	PASS	AC=27;AF=0.00539137;AN=5008;NS=2504;DP=14274;EAS_AF=0;AMR_AF=0.0014;AFR_AF=0;EUR_AF=0.0239;SAS_AF=0.002;AA=C|||;VT=SNP
5	106626394	rs17159693	G	A	100	PASS	AC=802;AF=0.160144;AN=5008;NS=2504;DP=16517;EAS_AF=0.0288;AMR_AF=0.1037;AFR_AF=0.3911;EUR_AF=0.1093;SAS_AF=0.0757;AA=A|||;VT=SNP
5	106626406	rs56852743	C	T	100	PASS	AC=801;AF=0.159944;AN=5008;NS=2504;DP=16579;EAS_AF=0.0278;AMR_AF=0.1037;AFR_AF=0.3911;EUR_AF=0.1093;SAS_AF=0.0757;AA=T|||;VT=SNP
5	106626858	rs35775035	G	A	100	PASS	AC=373;AF=0.0744808;AN=5008;NS=2504;DP=15584;EAS_AF=0.004;AMR_AF=0.0735;AFR_AF=0.1104;EUR_AF=0.1074;SAS_AF=0.0654;AA=G|||;VT=SNP
5	106626901	rs10515372	T	G	100	PASS	AC=316;AF=0.063099;AN=5008;NS=2504;DP=17383;EAS_AF=0.004;AMR_AF=0.0706;AFR_AF=0.0688;EUR_AF=0.1074;SAS_AF=0.0654;AA=T|||;VT=SNP
5	106627016	rs9327996	G	A	100	PASS	AC=801;AF=0.159944;AN=5008;NS=2504;DP=18077;EAS_AF=0.0278;AMR_AF=0.1037;AFR_AF=0.3911;EUR_AF=0.1093;SAS_AF=0.0757;AA=A|||;VT=SNP
5	106627040	rs9327997	G	A	100	PASS	AC=801;AF=0.159944;AN=5008;NS=2504;DP=17907;EAS_AF=0.0278;AMR_AF=0.1037;AFR_AF=0.3911;EUR_AF=0.1093;SAS_AF=0.0757;AA=A|||;VT=SNP
5	106627302	rs6596736	C	A	100	PASS	AC=801;AF=0.159944;AN=5008;NS=2504;DP=18684;EAS_AF=0.0278;AMR_AF=0.1037;AFR_AF=0.3911;EUR_AF=0.1093;SAS_AF=0.0757;AA=C|||;VT=SNP
5	106627303	rs4957537	G	A	100	PASS	AC=193;AF=0.0385383;AN=5008;NS=2504;DP=18608;EAS_AF=0.004;AMR_AF=0.0504;AFR_AF=0.0076;EUR_AF=0.1243;SAS_AF=0.0194;AA=G|||;VT=SNP
5	106628148	rs13169680	T	C	100	PASS	AC=315;AF=0.0628994;AN=5008;NS=2504;DP=19863;EAS_AF=0.004;AMR_AF=0.0706;AFR_AF=0.0688;EUR_AF=0.1074;SAS_AF=0.0644;AA=T|||;VT=SNP
5	106628330	rs35709847	C	G	100	PASS	AC=289;AF=0.0577077;AN=5008;NS=2504;DP=18459;EAS_AF=0.004;AMR_AF=0.0706;AFR_AF=0.0492;EUR_AF=0.1074;SAS_AF=0.0644;AA=C|||;VT=SNP
5	106628486	rs10062445	G	A	100	PASS	AC=797;AF=0.159145;AN=5008;NS=2504;DP=20235;EAS_AF=0.0248;AMR_AF=0.1037;AFR_AF=0.3911;EUR_AF=0.1093;SAS_AF=0.0746;AA=A|||;VT=SNP
5	106628489	rs10077806	C	T	100	PASS	AC=797;AF=0.159145;AN=5008;NS=2504;DP=20207;EAS_AF=0.0248;AMR_AF=0.1037;AFR_AF=0.3911;EUR_AF=0.1093;SAS_AF=0.0746;AA=C|||;VT=SNP
5	106628554	rs13184636	C	T	100	PASS	AC=315;AF=0.0628994;AN=5008;NS=2504;DP=18032;EAS_AF=0.004;AMR_AF=0.0706;AFR_AF=0.0688;EUR_AF=0.1074;SAS_AF=0.0644;AA=C|||;VT=SNP
5	106628563	rs113545969	G	A	100	PASS	AC=288;AF=0.057508;AN=5008;NS=2504;DP=17835;EAS_AF=0.003;AMR_AF=0.0576;AFR_AF=0.0719;EUR_AF=0.0895;SAS_AF=0.0613;AA=G|||;VT=SNP
5	106628570	rs13184643	C	T	100	PASS	AC=238;AF=0.047524;AN=5008;NS=2504;DP=17690;EAS_AF=0.004;AMR_AF=0.0677;AFR_AF=0.0121;EUR_AF=0.1074;SAS_AF=0.0644;AA=C|||;VT=SNP
5	106628676	rs13184806	C	T	100	PASS	AC=315;AF=0.0628994;AN=5008;NS=2504;DP=14664;EAS_AF=0.004;AMR_AF=0.0706;AFR_AF=0.0688;EUR_AF=0.1074;SAS_AF=0.0644;AA=C|||;VT=SNP
5	106628700	rs7730647	A	T	100	PASS	AC=797;AF=0.159145;AN=5008;NS=2504;DP=14629;EAS_AF=0.0258;AMR_AF=0.1037;AFR_AF=0.3896;EUR_AF=0.1103;SAS_AF=0.0746;AA=T|||;VT=SNP
5	106628768	rs7711298	C	T	100	PASS	AC=793;AF=0.158347;AN=5008;NS=2504;DP=14780;EAS_AF=0.0248;AMR_AF=0.1037;AFR_AF=0.3896;EUR_AF=0.1074;SAS_AF=0.0746;AA=T|||;VT=SNP
5	106628777	rs253109	C	T	100	PASS	AC=3179;AF=0.634784;AN=5008;NS=2504;DP=15610;EAS_AF=0.7133;AMR_AF=0.7104;AFR_AF=0.4402;EUR_AF=0.6968;SAS_AF=0.6994;AA=C|||;VT=SNP
5	106629179	rs7735115	A	G	100	PASS	AC=801;AF=0.159944;AN=5008;NS=2504;DP=15563;EAS_AF=0.0258;AMR_AF=0.1052;AFR_AF=0.3911;EUR_AF=0.1113;SAS_AF=0.0746;AA=G|||;VT=SNP
5	106629621	rs253110	A	G	100	PASS	AC=1617;AF=0.322883;AN=5008;NS=2504;DP=17534;EAS_AF=0.5119;AMR_AF=0.3689;AFR_AF=0.0477;EUR_AF=0.3101;SAS_AF=0.4806;AA=A|||;VT=SNP
5	106629767	rs253111	G	A	100	PASS	AC=4069;AF=0.8125;AN=5008;NS=2504;DP=16811;EAS_AF=0.7262;AMR_AF=0.8228;AFR_AF=0.907;EUR_AF=0.8052;SAS_AF=0.774;AA=A|||;VT=SNP
5	106629861	rs34525	C	T	100	PASS	AC=3176;AF=0.634185;AN=5008;NS=2504;DP=16523;EAS_AF=0.7143;AMR_AF=0.7089;AFR_AF=0.4418;EUR_AF=0.6918;SAS_AF=0.6994;AA=C|||;VT=SNP
5	106630169	rs79351753	T	C	100	PASS	AC=53;AF=0.0105831;AN=5008;NS=2504;DP=18692;EAS_AF=0;AMR_AF=0.0216;AFR_AF=0.0008;EUR_AF=0.0298;SAS_AF=0.0072;AA=T|||;VT=SNP
5	106630233	rs40081	T	C	100	PASS	AC=3541;AF=0.707069;AN=5008;NS=2504;DP=17772;EAS_AF=0.7183;AMR_AF=0.7839;AFR_AF=0.5431;EUR_AF=0.8032;SAS_AF=0.7638;AA=T|||;VT=SNP
5	106630271	rs78204453	G	T	100	PASS	AC=42;AF=0.00838658;AN=5008;NS=2504;DP=18357;EAS_AF=0;AMR_AF=0.0072;AFR_AF=0.0015;EUR_AF=0.0239;SAS_AF=0.0112;AA=G|||;VT=SNP
5	106630515	rs143206071	C	T	100	PASS	AC=22;AF=0.00439297;AN=5008;NS=2504;DP=19345;EAS_AF=0;AMR_AF=0.0072;AFR_AF=0.0008;EUR_AF=0.0099;SAS_AF=0.0061;AA=G|||;VT=SNP
5	106630684	rs34526	A	G	100	PASS	AC=3973;AF=0.793331;AN=5008;NS=2504;DP=16220;EAS_AF=0.747;AMR_AF=0.817;AFR_AF=0.823;EUR_AF=0.8042;SAS_AF=0.773;AA=N|||;VT=SNP
5	106630808	rs55758108	C	T	100	PASS	AC=147;AF=0.029353;AN=5008;NS=2504;DP=18154;EAS_AF=0;AMR_AF=0.0303;AFR_AF=0.0257;EUR_AF=0.0467;SAS_AF=0.046;AA=C|||;VT=SNP
5	106630823	rs34527	C	T	100	PASS	AC=4042;AF=0.807109;AN=5008;NS=2504;DP=18481;EAS_AF=0.7341;AMR_AF=0.8228;AFR_AF=0.879;EUR_AF=0.8062;SAS_AF=0.7751;AA=T|||;VT=SNP
5	106631692	rs17402238	T	C	100	PASS	AC=292;AF=0.0583067;AN=5008;NS=2504;DP=16346;EAS_AF=0.003;AMR_AF=0.0591;AFR_AF=0.0696;EUR_AF=0.0934;SAS_AF=0.0634;AA=T|||;VT=SNP
5	106631759	rs17402266	G	A	100	PASS	AC=35;AF=0.00698882;AN=5008;NS=2504;DP=16274;EAS_AF=0;AMR_AF=0.0202;AFR_AF=0.0008;EUR_AF=0.0189;SAS_AF=0.001;AA=G|||;VT=SNP
5	106631814	rs72784111	T	C	100	PASS	AC=265;AF=0.0529153;AN=5008;NS=2504;DP=16883;EAS_AF=0.003;AMR_AF=0.0591;AFR_AF=0.0492;EUR_AF=0.0934;SAS_AF=0.0634;AA=T|||;VT=SNP
5	106631826	rs78939434	A	G	100	PASS	AC=69;AF=0.013778;AN=5008;NS=2504;DP=16677;EAS_AF=0;AMR_AF=0.0231;AFR_AF=0.003;EUR_AF=0.0487;SAS_AF=0;AA=A|||;VT=SNP
5	106632458	rs17159727	T	C	100	PASS	AC=389;AF=0.0776757;AN=5008;NS=2504;DP=18660;EAS_AF=0.003;AMR_AF=0.0634;AFR_AF=0.1399;EUR_AF=0.0934;SAS_AF=0.0644;AA=C|||;VT=SNP
5	106632466	rs72784113	A	G	100	PASS	AC=281;AF=0.0561102;AN=5008;NS=2504;DP=18768;EAS_AF=0.003;AMR_AF=0.0591;AFR_AF=0.0613;EUR_AF=0.0934;SAS_AF=0.0634;AA=A|||;VT=SNP
5	106634547	rs1895462	A	G	100	PASS	AC=293;AF=0.0585064;AN=5008;NS=2504;DP=18316;EAS_AF=0.003;AMR_AF=0.0591;AFR_AF=0.0696;EUR_AF=0.0934;SAS_AF=0.0644;AA=A|||;VT=SNP
5	106634782	rs34590	T	C	100	PASS	AC=4075;AF=0.813698;AN=5008;NS=2504;DP=18534;EAS_AF=0.7282;AMR_AF=0.8285;AFR_AF=0.9047;EUR_AF=0.8082;SAS_AF=0.774;AA=C|||;VT=SNP
5	106635174	rs7701101	A	T	100	PASS	AC=430;AF=0.0858626;AN=5008;NS=2504;DP=14425;EAS_AF=0.003;AMR_AF=0.062;AFR_AF=0.171;EUR_AF=0.0944;SAS_AF=0.0644;AA=T|||;VT=SNP
5	106635452	rs34589	T	C	100	PASS	AC=3462;AF=0.691294;AN=5008;NS=2504;DP=14847;EAS_AF=0.7262;AMR_AF=0.7522;AFR_AF=0.6074;EUR_AF=0.7127;SAS_AF=0.7035;AA=T|||;VT=SNP
5	106635481	rs34588	G	A	100	PASS	AC=4070;AF=0.8127;AN=5008;NS=2504;DP=14982;EAS_AF=0.7292;AMR_AF=0.8285;AFR_AF=0.9047;EUR_AF=0.8082;SAS_AF=0.7679;AA=A|||;VT=SNP
5	106635780	rs72784118	A	T	100	PASS	AC=16;AF=0.00319489;AN=5008;NS=2504;DP=16541;EAS_AF=0;AMR_AF=0.0086;AFR_AF=0;EUR_AF=0.007;SAS_AF=0.0031;AA=A|||;VT=SNP
5	106635911	rs34587	G	A	100	PASS	AC=4070;AF=0.8127;AN=5008;NS=2504;DP=15236;EAS_AF=0.7312;AMR_AF=0.8285;AFR_AF=0.9039;EUR_AF=0.8082;SAS_AF=0.7669;AA=A|||;VT=SNP
5	106636707	rs114412708	G	A	100	PASS	AC=27;AF=0.00539137;AN=5008;NS=2504;DP=16531;EAS_AF=0;AMR_AF=0.0086;AFR_AF=0.0015;EUR_AF=0.0169;SAS_AF=0.002;AA=G|||;VT=SNP
5	106636791	rs1981851	C	T	100	PASS	AC=996;AF=0.198882;AN=5008;NS=2504;DP=14329;EAS_AF=0.1875;AMR_AF=0.2939;AFR_AF=0.0325;EUR_AF=0.3489;SAS_AF=0.2137;AA=C|||;VT=SNP
5	106638503	rs17159745	G	C	100	PASS	AC=422;AF=0.0842652;AN=5008;NS=2504;DP=19991;EAS_AF=0.003;AMR_AF=0.0634;AFR_AF=0.1657;EUR_AF=0.0934;SAS_AF=0.0634;AA=G|||;VT=SNP
5	106638642	rs67878207	C	T	100	PASS	AC=291;AF=0.058107;AN=5008;NS=2504;DP=21209;EAS_AF=0.003;AMR_AF=0.0576;AFR_AF=0.0703;EUR_AF=0.0934;SAS_AF=0.0624;AA=C|||;VT=SNP
5	106639224	rs17343335	A	C	100	PASS	AC=292;AF=0.0583067;AN=5008;NS=2504;DP=19102;EAS_AF=0.003;AMR_AF=0.0576;AFR_AF=0.0703;EUR_AF=0.0934;SAS_AF=0.0634;AA=A|||;VT=SNP
5	106639482	rs76114892	C	A	100	PASS	AC=159;AF=0.0317492;AN=5008;NS=2504;DP=19271;EAS_AF=0;AMR_AF=0.0331;AFR_AF=0.0726;EUR_AF=0.0328;SAS_AF=0.0072;AA=C|||;VT=SNP
5	106639865	rs34586	T	A	100	PASS	AC=2085;AF=0.416334;AN=5008;NS=2504;DP=18904;EAS_AF=0.4931;AMR_AF=0.3718;AFR_AF=0.385;EUR_AF=0.3479;SAS_AF=0.4816;AA=C|||;VT=SNP
5	106639921	rs78085640	C	T	100	PASS	AC=45;AF=0.00898562;AN=5008;NS=2504;DP=19800;EAS_AF=0;AMR_AF=0.0086;AFR_AF=0.0015;EUR_AF=0.0358;SAS_AF=0.001;AA=C|||;VT=SNP
5	106639947	rs17343418	T	G	100	PASS	AC=1402;AF=0.279952;AN=5008;NS=2504;DP=19419;EAS_AF=0.2331;AMR_AF=0.3847;AFR_AF=0.2292;EUR_AF=0.3688;SAS_AF=0.2311;AA=G|||;VT=SNP
5	106640316	rs17402929	C	T	100	PASS	AC=27;AF=0.00539137;AN=5008;NS=2504;DP=22185;EAS_AF=0;AMR_AF=0.0014;AFR_AF=0;EUR_AF=0.0239;SAS_AF=0.002;AA=C|||;VT=SNP
5	106640805	rs35423459	T	C	100	PASS	AC=1364;AF=0.272364;AN=5008;NS=2504;DP=24044;EAS_AF=0.2232;AMR_AF=0.3372;AFR_AF=0.2277;EUR_AF=0.3757;SAS_AF=0.2311;AA=C|||;VT=SNP
5	106641010	rs17343546	G	A	100	PASS	AC=1346;AF=0.26877;AN=5008;NS=2504;DP=21685;EAS_AF=0.2113;AMR_AF=0.3343;AFR_AF=0.2247;EUR_AF=0.3757;SAS_AF=0.2311;AA=G|||;VT=SNP
5	106641408	rs17159751	G	T	100	PASS	AC=408;AF=0.0814696;AN=5008;NS=2504;DP=18582;EAS_AF=0.003;AMR_AF=0.0591;AFR_AF=0.1626;EUR_AF=0.0875;SAS_AF=0.0624;AA=T|||;VT=SNP
5	106642354	rs253133	A	G	100	PASS	AC=4110;AF=0.820687;AN=5008;NS=2504;DP=20526;EAS_AF=0.7252;AMR_AF=0.8329;AFR_AF=0.9289;EUR_AF=0.8101;SAS_AF=0.7751;AA=G|||;VT=SNP
5	106642412	rs253132	T	A	100	PASS	AC=2605;AF=0.520168;AN=5008;NS=2504;DP=20604;EAS_AF=0.5109;AMR_AF=0.4899;AFR_AF=0.584;EUR_AF=0.4414;SAS_AF=0.546;AA=A|||;VT=SNP
5	106642609	rs55999115	G	A	100	PASS	AC=446;AF=0.0890575;AN=5008;NS=2504;DP=22290;EAS_AF=0.003;AMR_AF=0.0634;AFR_AF=0.1808;EUR_AF=0.0944;SAS_AF=0.0665;AA=g|||;VT=SNP
5	106643287	rs253131	A	G	100	PASS	AC=4109;AF=0.820487;AN=5008;NS=2504;DP=21045;EAS_AF=0.7252;AMR_AF=0.8329;AFR_AF=0.9289;EUR_AF=0.8101;SAS_AF=0.774;AA=G|||;VT=SNP
5	106643403	rs67821433	G	A	100	PASS	AC=293;AF=0.0585064;AN=5008;NS=2504;DP=20196;EAS_AF=0.003;AMR_AF=0.0576;AFR_AF=0.0703;EUR_AF=0.0944;SAS_AF=0.0634;AA=G|||;VT=SNP
5	106644006	rs115596528	C	T	100	PASS	AC=35;AF=0.00698882;AN=5008;NS=2504;DP=18892;EAS_AF=0;AMR_AF=0.0202;AFR_AF=0.003;EUR_AF=0.0159;SAS_AF=0.001;AA=c|||;VT=SNP
5	106644174	rs253130	T	A	100	PASS	AC=3452;AF=0.689297;AN=5008;NS=2504;DP=19109;EAS_AF=0.7262;AMR_AF=0.7536;AFR_AF=0.5915;EUR_AF=0.7157;SAS_AF=0.7106;AA=T|||;VT=SNP
5	106644404	rs253129	T	C	100	PASS	AC=1685;AF=0.336462;AN=5008;NS=2504;DP=17882;EAS_AF=0.5109;AMR_AF=0.3718;AFR_AF=0.1006;EUR_AF=0.3111;SAS_AF=0.4765;AA=T|||;VT=SNP
5	106644514	rs253128	T	C	100	PASS	AC=1684;AF=0.336262;AN=5008;NS=2504;DP=18355;EAS_AF=0.5099;AMR_AF=0.3746;AFR_AF=0.0998;EUR_AF=0.3101;SAS_AF=0.4765;AA=T|||;VT=SNP
5	106644771	rs66467060	G	A	100	PASS	AC=426;AF=0.0850639;AN=5008;NS=2504;DP=19289;EAS_AF=0.003;AMR_AF=0.0634;AFR_AF=0.1687;EUR_AF=0.0944;SAS_AF=0.0624;AA=A|||;VT=SNP
5	106644878	rs253127	A	G	100	PASS	AC=3479;AF=0.694688;AN=5008;NS=2504;DP=19817;EAS_AF=0.7262;AMR_AF=0.755;AFR_AF=0.6104;EUR_AF=0.7157;SAS_AF=0.7117;AA=A|||;VT=SNP
5	106645685	rs253125	T	C	100	PASS	AC=3494;AF=0.697684;AN=5008;NS=2504;DP=16147;EAS_AF=0.7262;AMR_AF=0.7565;AFR_AF=0.6218;EUR_AF=0.7147;SAS_AF=0.7117;AA=T|||;VT=SNP
5	106645959	rs13167454	T	C	100	PASS	AC=326;AF=0.0650958;AN=5008;NS=2504;DP=12265;EAS_AF=0.004;AMR_AF=0.0706;AFR_AF=0.0711;EUR_AF=0.1133;SAS_AF=0.0665;AA=T|||;VT=SNP
5	106646472	rs252689	G	A	100	PASS	AC=3063;AF=0.611621;AN=5008;NS=2504;DP=16406;EAS_AF=0.4891;AMR_AF=0.6095;AFR_AF=0.7148;EUR_AF=0.6869;SAS_AF=0.5225;AA=A|||;VT=SNP
5	106646957	rs140608111	C	G	100	PASS	AC=26;AF=0.00519169;AN=5008;NS=2504;DP=18614;EAS_AF=0;AMR_AF=0.0086;AFR_AF=0.0015;EUR_AF=0.0169;SAS_AF=0.001;AA=C|||;VT=SNP
5	106647920	rs79681701	T	C	100	PASS	AC=16;AF=0.00319489;AN=5008;NS=2504;DP=16510;EAS_AF=0;AMR_AF=0.0014;AFR_AF=0;EUR_AF=0.0129;SAS_AF=0.002;AA=T|||;VT=SNP
5	106648289	rs10464036	G	A	100	PASS	AC=948;AF=0.189297;AN=5008;NS=2504;DP=18014;EAS_AF=0.1587;AMR_AF=0.2925;AFR_AF=0.0227;EUR_AF=0.3479;SAS_AF=0.2096;AA=G|||;VT=SNP
5	106648315	rs17343762	A	G	100	PASS	AC=325;AF=0.0648962;AN=5008;NS=2504;DP=17792;EAS_AF=0.004;AMR_AF=0.0706;AFR_AF=0.0703;EUR_AF=0.1133;SAS_AF=0.0665;AA=A|||;VT=SNP
5	106648712	rs11948860	G	C	100	PASS	AC=437;AF=0.0872604;AN=5008;NS=2504;DP=16069;EAS_AF=0.003;AMR_AF=0.0634;AFR_AF=0.177;EUR_AF=0.0944;SAS_AF=0.0624;AA=C|||;VT=SNP
5	106649044	rs67504033	C	T	100	PASS	AC=292;AF=0.0583067;AN=5008;NS=2504;DP=18209;EAS_AF=0.003;AMR_AF=0.0576;AFR_AF=0.0703;EUR_AF=0.0944;SAS_AF=0.0624;AA=C|||;VT=SNP
5	106649583	rs11749826	A	G	100	PASS	AC=1085;AF=0.216653;AN=5008;NS=2504;DP=17693;EAS_AF=0.2083;AMR_AF=0.3573;AFR_AF=0.0363;EUR_AF=0.3668;SAS_AF=0.2147;AA=A|||;VT=SNP
5	106649799	rs252696	C	A	100	PASS	AC=1580;AF=0.315495;AN=5008;NS=2504;DP=18043;EAS_AF=0.3006;AMR_AF=0.2493;AFR_AF=0.3888;EUR_AF=0.2843;SAS_AF=0.3108;AA=A|||;VT=SNP
5	106649834	rs252695	C	T	100	PASS	AC=907;AF=0.18111;AN=5008;NS=2504;DP=17218;EAS_AF=0.2768;AMR_AF=0.1671;AFR_AF=0.0696;EUR_AF=0.1899;SAS_AF=0.2342;AA=C|||;VT=SNP
5	106649907	rs62357486	T	C	100	PASS	AC=39;AF=0.00778754;AN=5008;NS=2504;DP=18020;EAS_AF=0;AMR_AF=0.0072;AFR_AF=0.0008;EUR_AF=0.0268;SAS_AF=0.0061;AA=T|||;VT=SNP
5	106650498	rs142504205	T	C	100	PASS	AC=34;AF=0.00678914;AN=5008;NS=2504;DP=17545;EAS_AF=0;AMR_AF=0.013;AFR_AF=0.0038;EUR_AF=0.0199;SAS_AF=0;AA=T|||;VT=SNP
5	106650646	rs252694	C	T	100	PASS	AC=1633;AF=0.326078;AN=5008;NS=2504;DP=15855;EAS_AF=0.3036;AMR_AF=0.2637;AFR_AF=0.4039;EUR_AF=0.3032;SAS_AF=0.3119;AA=T|||;VT=SNP
5	106650796	rs252693	T	C	100	PASS	AC=1613;AF=0.322085;AN=5008;NS=2504;DP=14748;EAS_AF=0.3036;AMR_AF=0.2637;AFR_AF=0.3888;EUR_AF=0.3032;SAS_AF=0.3119;AA=C|||;VT=SNP
5	106650890	rs252692	A	G	100	PASS	AC=1616;AF=0.322684;AN=5008;NS=2504;DP=14136;EAS_AF=0.3036;AMR_AF=0.2651;AFR_AF=0.3903;EUR_AF=0.3032;SAS_AF=0.3119;AA=A|||;VT=SNP
5	106651866	rs406986	T	C	100	PASS	AC=1077;AF=0.215056;AN=5008;NS=2504;DP=20373;EAS_AF=0.3016;AMR_AF=0.1801;AFR_AF=0.1634;EUR_AF=0.1899;SAS_AF=0.2464;AA=T|||;VT=SNP
5	106651867	rs411191	G	C	100	PASS	AC=2867;AF=0.572484;AN=5008;NS=2504;DP=20345;EAS_AF=0.497;AMR_AF=0.5879;AFR_AF=0.5968;EUR_AF=0.6521;SAS_AF=0.5245;AA=C|||;VT=SNP
5	106652124	rs17403350	T	C	100	PASS	AC=325;AF=0.0648962;AN=5008;NS=2504;DP=21338;EAS_AF=0.004;AMR_AF=0.0706;AFR_AF=0.0703;EUR_AF=0.1133;SAS_AF=0.0665;AA=T|||;VT=SNP
5	106652479	rs148065970	C	T	100	PASS	AC=15;AF=0.00299521;AN=5008;NS=2504;DP=19932;EAS_AF=0;AMR_AF=0.0058;AFR_AF=0;EUR_AF=0.005;SAS_AF=0.0061;AA=C|||;VT=SNP
5	106652926	rs173757	G	T	100	PASS	AC=2464;AF=0.492013;AN=5008;NS=2504;DP=18923;EAS_AF=0.4931;AMR_AF=0.513;AFR_AF=0.4554;EUR_AF=0.5596;SAS_AF=0.456;AA=T|||;VT=SNP
5	106653230	rs79174917	G	T	100	PASS	AC=85;AF=0.0169728;AN=5008;NS=2504;DP=16310;EAS_AF=0;AMR_AF=0.0216;AFR_AF=0.0038;EUR_AF=0.0507;SAS_AF=0.0143;AA=G|||;VT=SNP
5	106653325	rs252691	C	T	100	PASS	AC=3105;AF=0.620008;AN=5008;NS=2504;DP=15130;EAS_AF=0.501;AMR_AF=0.6167;AFR_AF=0.7315;EUR_AF=0.6869;SAS_AF=0.5256;AA=T|||;VT=SNP
5	106653491	rs7711216	G	A	100	PASS	AC=297;AF=0.0593051;AN=5008;NS=2504;DP=16728;EAS_AF=0.003;AMR_AF=0.0605;AFR_AF=0.0726;EUR_AF=0.0934;SAS_AF=0.0634;AA=G|||;VT=SNP
5	106654399	rs74571533	C	T	100	PASS	AC=55;AF=0.0109824;AN=5008;NS=2504;DP=15188;EAS_AF=0.001;AMR_AF=0.0187;AFR_AF=0.0008;EUR_AF=0.0268;SAS_AF=0.0133;AA=C|||;VT=SNP
5	106655512	rs17159786	A	G	100	PASS	AC=160;AF=0.0319489;AN=5008;NS=2504;DP=20045;EAS_AF=0;AMR_AF=0.0173;AFR_AF=0.0991;EUR_AF=0.0119;SAS_AF=0.0051;AA=A|||;VT=SNP
5	106656612	rs252690	C	A	100	PASS	AC=2635;AF=0.526158;AN=5008;NS=2504;DP=17570;EAS_AF=0.4841;AMR_AF=0.5735;AFR_AF=0.4168;EUR_AF=0.6839;SAS_AF=0.5215;AA=C|||;VT=SNP
5	106657015	rs1559253	G	A	100	PASS	AC=1023;AF=0.204273;AN=5008;NS=2504;DP=17541;EAS_AF=0.1954;AMR_AF=0.3055;AFR_AF=0.0356;EUR_AF=0.3549;SAS_AF=0.2147;AA=G|||;VT=SNP
5	106657285	rs12514961	T	C	100	PASS	AC=1026;AF=0.204872;AN=5008;NS=2504;DP=13447;EAS_AF=0.2004;AMR_AF=0.3069;AFR_AF=0.0348;EUR_AF=0.3549;SAS_AF=0.2127;AA=T|||;VT=SNP
5	106657430	rs409126	G	A	100	PASS	AC=896;AF=0.178914;AN=5008;NS=2504;DP=13342;EAS_AF=0.2649;AMR_AF=0.1744;AFR_AF=0.0749;EUR_AF=0.1899;SAS_AF=0.2229;AA=G|||;VT=SNP
5	106658409	rs399945	G	T	100	PASS	AC=3173;AF=0.633586;AN=5008;NS=2504;DP=14928;EAS_AF=0.4683;AMR_AF=0.6225;AFR_AF=0.8079;EUR_AF=0.6869;SAS_AF=0.5215;AA=T|||;VT=SNP
5	106658698	rs56283997	G	A	100	PASS	AC=275;AF=0.0549121;AN=5008;NS=2504;DP=14918;EAS_AF=0.003;AMR_AF=0.0735;AFR_AF=0.0189;EUR_AF=0.1292;SAS_AF=0.0675;AA=G|||;VT=SNP
5	106660089	rs441650	T	C	100	PASS	AC=912;AF=0.182109;AN=5008;NS=2504;DP=16823;EAS_AF=0.2758;AMR_AF=0.17;AFR_AF=0.087;EUR_AF=0.1819;SAS_AF=0.2229;AA=T|||;VT=SNP
5	106660124	rs433084	T	C	100	PASS	AC=3010;AF=0.601038;AN=5008;NS=2504;DP=17483;EAS_AF=0.4881;AMR_AF=0.6628;AFR_AF=0.646;EUR_AF=0.6948;SAS_AF=0.5164;AA=T|||;VT=SNP
5	106660342	rs381542	C	T	100	PASS	AC=3204;AF=0.639776;AN=5008;NS=2504;DP=16069;EAS_AF=0.4752;AMR_AF=0.6744;AFR_AF=0.8018;EUR_AF=0.6948;SAS_AF=0.5092;AA=T|||;VT=SNP
5	106660530	rs422261	A	G	100	PASS	AC=1142;AF=0.228035;AN=5008;NS=2504;DP=17189;EAS_AF=0.378;AMR_AF=0.1945;AFR_AF=0.1112;EUR_AF=0.2147;SAS_AF=0.2689;AA=A|||;VT=SNP
5	106660582	rs375811	T	C	100	PASS	AC=3494;AF=0.697684;AN=5008;NS=2504;DP=18346;EAS_AF=0.5159;AMR_AF=0.7291;AFR_AF=0.8245;EUR_AF=0.8012;SAS_AF=0.5849;AA=C|||;VT=SNP
5	106660721	rs138056385	C	T	100	PASS	AC=9;AF=0.00179712;AN=5008;NS=2504;DP=19848;EAS_AF=0;AMR_AF=0.0014;AFR_AF=0;EUR_AF=0.008;SAS_AF=0;AA=C|||;VT=SNP
5	106661072	rs1195945	G	C	100	PASS	AC=1077;AF=0.215056;AN=5008;NS=2504;DP=20631;EAS_AF=0.3542;AMR_AF=0.1974;AFR_AF=0.0802;EUR_AF=0.2227;SAS_AF=0.2587;AA=G|||;VT=SNP
5	106662212	rs56890592	T	A	100	PASS	AC=358;AF=0.0714856;AN=5008;NS=2504;DP=20299;EAS_AF=0.002;AMR_AF=0.0778;AFR_AF=0.0582;EUR_AF=0.167;SAS_AF=0.0583;AA=T|||;VT=SNP
5	106662434	rs17403580	C	T	100	PASS	AC=103;AF=0.0205671;AN=5008;NS=2504;DP=19177;EAS_AF=0;AMR_AF=0.0403;AFR_AF=0.0121;EUR_AF=0.0467;SAS_AF=0.0123;AA=C|||;VT=SNP
5	106662978	rs443277	G	A	100	PASS	AC=2348;AF=0.46885;AN=5008;NS=2504;DP=19800;EAS_AF=0.374;AMR_AF=0.3401;AFR_AF=0.7496;EUR_AF=0.4125;SAS_AF=0.3364;AA=A|||;VT=SNP
5	106663352	rs1195944	A	G	100	PASS	AC=2360;AF=0.471246;AN=5008;NS=2504;DP=20648;EAS_AF=0.374;AMR_AF=0.3444;AFR_AF=0.7496;EUR_AF=0.4135;SAS_AF=0.3446;AA=G|||;VT=SNP
5	106663500	rs67727552	A	T	100	PASS	AC=371;AF=0.0740815;AN=5008;NS=2504;DP=17886;EAS_AF=0.002;AMR_AF=0.0793;AFR_AF=0.0666;EUR_AF=0.168;SAS_AF=0.0583;AA=A|||;VT=SNP
5	106663928	rs114031215	T	C	100	PASS	AC=19;AF=0.00379393;AN=5008;NS=2504;DP=19728;EAS_AF=0;AMR_AF=0.0029;AFR_AF=0;EUR_AF=0.0149;SAS_AF=0.002;AA=T|||;VT=SNP
5	106663948	rs60360723	C	T	100	PASS	AC=791;AF=0.157947;AN=5008;NS=2504;DP=19663;EAS_AF=0.0228;AMR_AF=0.1095;AFR_AF=0.3472;EUR_AF=0.171;SAS_AF=0.0624;AA=T|||;VT=SNP
5	106664048	rs72784131	C	G	100	PASS	AC=64;AF=0.0127796;AN=5008;NS=2504;DP=18993;EAS_AF=0;AMR_AF=0.0663;AFR_AF=0.0008;EUR_AF=0.007;SAS_AF=0.0102;AA=C|||;VT=SNP
5	106664091	rs252678	T	C	100	PASS	AC=1095;AF=0.21865;AN=5008;NS=2504;DP=18874;EAS_AF=0.3542;AMR_AF=0.196;AFR_AF=0.0817;EUR_AF=0.2237;SAS_AF=0.2751;AA=T|||;VT=SNP
5	106664110	rs140587100	C	T	100	PASS	AC=24;AF=0.00479233;AN=5008;NS=2504;DP=18721;EAS_AF=0;AMR_AF=0.0043;AFR_AF=0.0008;EUR_AF=0.0199;SAS_AF=0;AA=C|||;VT=SNP
5	106664404	rs111390210	T	C	100	PASS	AC=53;AF=0.0105831;AN=5008;NS=2504;DP=18075;EAS_AF=0;AMR_AF=0.0159;AFR_AF=0.0038;EUR_AF=0.0358;SAS_AF=0.001;AA=T|||;VT=SNP
5	106664634	rs17403761	A	G	100	PASS	AC=368;AF=0.0734824;AN=5008;NS=2504;DP=19202;EAS_AF=0.002;AMR_AF=0.0793;AFR_AF=0.0643;EUR_AF=0.168;SAS_AF=0.0583;AA=A|||;VT=SNP
5	106664983	rs185211	A	G	100	PASS	AC=1097;AF=0.21905;AN=5008;NS=2504;DP=19725;EAS_AF=0.3532;AMR_AF=0.1988;AFR_AF=0.0817;EUR_AF=0.2247;SAS_AF=0.2751;AA=A|||;VT=SNP
5	106665234	rs138744755	T	C	100	PASS	AC=25;AF=0.00499201;AN=5008;NS=2504;DP=18291;EAS_AF=0;AMR_AF=0.0014;AFR_AF=0;EUR_AF=0.0159;SAS_AF=0.0082;AA=T|||;VT=SNP
5	106665664	rs252677	G	T	100	PASS	AC=2332;AF=0.465655;AN=5008;NS=2504;DP=16632;EAS_AF=0.3651;AMR_AF=0.3415;AFR_AF=0.7383;EUR_AF=0.4115;SAS_AF=0.3446;AA=T|||;VT=SNP
5	106665710	rs1423341	A	G	100	PASS	AC=1021;AF=0.203874;AN=5008;NS=2504;DP=14621;EAS_AF=0.1458;AMR_AF=0.3602;AFR_AF=0.0514;EUR_AF=0.3419;SAS_AF=0.2168;AA=A|||;VT=SNP
5	106665865	rs77237937	A	T	100	PASS	AC=83;AF=0.0165735;AN=5008;NS=2504;DP=17474;EAS_AF=0;AMR_AF=0.0231;AFR_AF=0.0023;EUR_AF=0.0487;SAS_AF=0.0153;AA=A|||;VT=SNP
5	106666776	rs114986638	C	T	100	PASS	AC=34;AF=0.00678914;AN=5008;NS=2504;DP=17756;EAS_AF=0;AMR_AF=0.0159;AFR_AF=0;EUR_AF=0.0159;SAS_AF=0.0072;AA=T|||;VT=SNP
5	106667248	rs252676	T	G	100	PASS	AC=1491;AF=0.297724;AN=5008;NS=2504;DP=20438;EAS_AF=0.3413;AMR_AF=0.232;AFR_AF=0.354;EUR_AF=0.2416;SAS_AF=0.2812;AA=T|||;VT=SNP
5	106668499	rs145962740	C	T	100	PASS	AC=44;AF=0.00878594;AN=5008;NS=2504;DP=17879;EAS_AF=0;AMR_AF=0.0072;AFR_AF=0.0008;EUR_AF=0.0249;SAS_AF=0.0133;AA=C|||;VT=SNP
5	106669012	rs146968876	A	G	100	PASS	AC=24;AF=0.00479233;AN=5008;NS=2504;DP=17948;EAS_AF=0.001;AMR_AF=0.0086;AFR_AF=0;EUR_AF=0.0099;SAS_AF=0.0072;AA=A|||;VT=SNP
5	106669046	rs116582765	C	T	100	PASS	AC=71;AF=0.0141773;AN=5008;NS=2504;DP=18649;EAS_AF=0;AMR_AF=0.0245;AFR_AF=0.0023;EUR_AF=0.0487;SAS_AF=0.002;AA=C|||;VT=SNP
5	106669524	rs252675	C	A	100	PASS	AC=1394;AF=0.278355;AN=5008;NS=2504;DP=17027;EAS_AF=0.3621;AMR_AF=0.2291;AFR_AF=0.2746;EUR_AF=0.2435;SAS_AF=0.2679;AA=C|||;VT=SNP
5	106669552	rs252674	G	A	100	PASS	AC=2638;AF=0.526757;AN=5008;NS=2504;DP=16840;EAS_AF=0.378;AMR_AF=0.3718;AFR_AF=0.9297;EUR_AF=0.4384;SAS_AF=0.3364;AA=A|||;VT=SNP
5	106669946	rs173756	T	C	100	PASS	AC=1430;AF=0.285543;AN=5008;NS=2504;DP=16454;EAS_AF=0.3651;AMR_AF=0.2406;AFR_AF=0.2769;EUR_AF=0.2624;SAS_AF=0.271;AA=T|||;VT=SNP
5	106671281	rs1212393	G	A	100	PASS	AC=1330;AF=0.265575;AN=5008;NS=2504;DP=19982;EAS_AF=0.3562;AMR_AF=0.2262;AFR_AF=0.2269;EUR_AF=0.2425;SAS_AF=0.2761;AA=G|||;VT=SNP
5	106671403	rs142283579	C	T	100	PASS	AC=48;AF=0.00958466;AN=5008;NS=2504;DP=18545;EAS_AF=0.001;AMR_AF=0.0231;AFR_AF=0.0008;EUR_AF=0.0229;SAS_AF=0.0072;AA=C|||;VT=SNP
5	106672029	rs115911052	G	A	100	PASS	AC=23;AF=0.00459265;AN=5008;NS=2504;DP=18158;EAS_AF=0;AMR_AF=0.0086;AFR_AF=0;EUR_AF=0.0099;SAS_AF=0.0072;AA=G|||;VT=SNP
5	106672179	rs147848804	G	C	100	PASS	AC=20;AF=0.00399361;AN=5008;NS=2504;DP=18145;EAS_AF=0;AMR_AF=0.0043;AFR_AF=0.0008;EUR_AF=0.0139;SAS_AF=0.002;AA=G|||;VT=SNP
5	106672554	rs1423340	A	G	100	PASS	AC=205;AF=0.0409345;AN=5008;NS=2504;DP=17633;EAS_AF=0.001;AMR_AF=0.0331;AFR_AF=0.0976;EUR_AF=0.0368;SAS_AF=0.0153;AA=A|||;VT=SNP
5	106672726	rs1423338	A	C	100	PASS	AC=205;AF=0.0409345;AN=5008;NS=2504;DP=16221;EAS_AF=0.001;AMR_AF=0.0331;AFR_AF=0.0976;EUR_AF=0.0368;SAS_AF=0.0153;AA=A|||;VT=SNP
5	106673261	rs412541	T	C	100	PASS	AC=839;AF=0.167532;AN=5008;NS=2504;DP=19024;EAS_AF=0.3562;AMR_AF=0.1542;AFR_AF=0.003;EUR_AF=0.1421;SAS_AF=0.2311;AA=T|||;VT=SNP
5	106673386	rs444702	T	C	100	PASS	AC=1386;AF=0.276757;AN=5008;NS=2504;DP=16956;EAS_AF=0.3552;AMR_AF=0.2291;AFR_AF=0.2746;EUR_AF=0.2425;SAS_AF=0.2679;AA=T|||;VT=SNP
5	106673729	rs17344660	T	C	100	PASS	AC=487;AF=0.0972444;AN=5008;NS=2504;DP=18623;EAS_AF=0.003;AMR_AF=0.0937;AFR_AF=0.1271;EUR_AF=0.1869;SAS_AF=0.0644;AA=T|||;VT=SNP
5	106674243	rs7711379	A	C	100	PASS	AC=337;AF=0.0672923;AN=5008;NS=2504;DP=19251;EAS_AF=0.003;AMR_AF=0.0879;AFR_AF=0.0159;EUR_AF=0.1869;SAS_AF=0.0654;AA=A|||;VT=SNP
5	106674454	rs114785974	G	A	100	PASS	AC=34;AF=0.00678914;AN=5008;NS=2504;DP=17805;EAS_AF=0;AMR_AF=0.0144;AFR_AF=0.0038;EUR_AF=0.0179;SAS_AF=0.001;AA=G|||;VT=SNP
5	106674516	rs252682	T	C	100	PASS	AC=1401;AF=0.279752;AN=5008;NS=2504;DP=17969;EAS_AF=0.3641;AMR_AF=0.2334;AFR_AF=0.2753;EUR_AF=0.2445;SAS_AF=0.2679;AA=T|||;VT=SNP
5	106674599	rs13189743	T	C	100	PASS	AC=1442;AF=0.287939;AN=5008;NS=2504;DP=17783;EAS_AF=0.1448;AMR_AF=0.4395;AFR_AF=0.1604;EUR_AF=0.5089;SAS_AF=0.273;AA=T|||;VT=SNP
5	106675084	rs252683	T	C	100	PASS	AC=1081;AF=0.215855;AN=5008;NS=2504;DP=18341;EAS_AF=0.3661;AMR_AF=0.1974;AFR_AF=0.0688;EUR_AF=0.2247;SAS_AF=0.2638;AA=T|||;VT=SNP
5	106675142	rs17344779	G	C	100	PASS	AC=899;AF=0.179513;AN=5008;NS=2504;DP=17392;EAS_AF=0.131;AMR_AF=0.2882;AFR_AF=0.031;EUR_AF=0.3221;SAS_AF=0.2065;AA=G|||;VT=SNP
5	106675543	rs139728162	G	A	100	PASS	AC=31;AF=0.0061901;AN=5008;NS=2504;DP=16126;EAS_AF=0;AMR_AF=0.0173;AFR_AF=0;EUR_AF=0.0179;SAS_AF=0.001;AA=G|||;VT=SNP
5	106677407	rs17344856	G	A	100	PASS	AC=455;AF=0.0908546;AN=5008;NS=2504;DP=17415;EAS_AF=0.002;AMR_AF=0.0836;AFR_AF=0.1256;EUR_AF=0.168;SAS_AF=0.0613;AA=G|||;VT=SNP
5	106678759	rs423882	A	T	100	PASS	AC=2242;AF=0.447684;AN=5008;NS=2504;DP=19560;EAS_AF=0.3829;AMR_AF=0.3588;AFR_AF=0.7171;EUR_AF=0.3698;SAS_AF=0.2935;AA=T|||;VT=SNP
5	106678794	rs1195947	C	T	100	PASS	AC=3478;AF=0.694489;AN=5008;NS=2504;DP=18533;EAS_AF=0.5119;AMR_AF=0.6614;AFR_AF=0.913;EUR_AF=0.7575;SAS_AF=0.546;AA=T|||;VT=SNP
5	106680487	rs1195946	C	T	100	PASS	AC=3135;AF=0.625998;AN=5008;NS=2504;DP=17488;EAS_AF=0.5129;AMR_AF=0.647;AFR_AF=0.6664;EUR_AF=0.7515;SAS_AF=0.544;AA=T|||;VT=SNP
5	106680676	rs148989365	C	T	100	PASS	AC=78;AF=0.0155751;AN=5008;NS=2504;DP=17080;EAS_AF=0.001;AMR_AF=0.0317;AFR_AF=0.0008;EUR_AF=0.0328;SAS_AF=0.0215;AA=C|||;VT=SNP
5	106681370	rs116167612	C	T	100	PASS	AC=16;AF=0.00319489;AN=5008;NS=2504;DP=18452;EAS_AF=0;AMR_AF=0;AFR_AF=0.0023;EUR_AF=0.0109;SAS_AF=0.002;AA=C|||;VT=SNP
5	106681669	rs252679	G	A	100	PASS	AC=1417;AF=0.282947;AN=5008;NS=2504;DP=17731;EAS_AF=0.3552;AMR_AF=0.2882;AFR_AF=0.1838;EUR_AF=0.3439;SAS_AF=0.2761;AA=G|||;VT=SNP
5	106681686	rs79161016	C	G	100	PASS	AC=18;AF=0.00359425;AN=5008;NS=2504;DP=17811;EAS_AF=0;AMR_AF=0.0101;AFR_AF=0.0008;EUR_AF=0.0099;SAS_AF=0;AA=C|||;VT=SNP
5	106682508	rs10076236	C	A	100	PASS	AC=18;AF=0.00359425;AN=5008;NS=2504;DP=20015;EAS_AF=0;AMR_AF=0.0101;AFR_AF=0.0008;EUR_AF=0.0099;SAS_AF=0;AA=C|||;VT=SNP
5	106683271	rs252680	T	G	100	PASS	AC=1563;AF=0.312101;AN=5008;NS=2504;DP=20943;EAS_AF=0.3671;AMR_AF=0.3098;AFR_AF=0.2511;EUR_AF=0.3598;SAS_AF=0.2904;AA=T|||;VT=SNP
5	106683412	rs1423337	A	G	100	PASS	AC=28;AF=0.00559105;AN=5008;NS=2504;DP=19697;EAS_AF=0;AMR_AF=0.0043;AFR_AF=0;EUR_AF=0.0229;SAS_AF=0.002;AA=A|||;VT=SNP
5	106685037	rs115988662	G	C	100	PASS	AC=163;AF=0.0325479;AN=5008;NS=2504;DP=20127;EAS_AF=0;AMR_AF=0.0173;AFR_AF=0.0976;EUR_AF=0.0149;SAS_AF=0.0072;AA=G|||;VT=SNP
5	106685081	rs146269646	T	G	100	PASS	AC=20;AF=0.00399361;AN=5008;NS=2504;DP=19182;EAS_AF=0;AMR_AF=0.0043;AFR_AF=0.0008;EUR_AF=0.0139;SAS_AF=0.002;AA=T|||;VT=SNP
5	106685258	rs252681	C	T	100	PASS	AC=1541;AF=0.307708;AN=5008;NS=2504;DP=15362;EAS_AF=0.3581;AMR_AF=0.3069;AFR_AF=0.2489;EUR_AF=0.3588;SAS_AF=0.2832;AA=C|||;VT=SNP
5	106685563	rs1593022	G	T	100	PASS	AC=764;AF=0.152556;AN=5008;NS=2504;DP=17138;EAS_AF=0.13;AMR_AF=0.2118;AFR_AF=0.0688;EUR_AF=0.2058;SAS_AF=0.1922;AA=G|||;VT=SNP
5	106685840	rs1121840	T	C	100	PASS	AC=949;AF=0.189497;AN=5008;NS=2504;DP=18554;EAS_AF=0.13;AMR_AF=0.2262;AFR_AF=0.1997;EUR_AF=0.2078;SAS_AF=0.1922;AA=T|||;VT=SNP
5	106686567	rs74659987	T	C	100	PASS	AC=88;AF=0.0175719;AN=5008;NS=2504;DP=19138;EAS_AF=0.004;AMR_AF=0.0115;AFR_AF=0.0008;EUR_AF=0.0338;SAS_AF=0.0419;AA=T|||;VT=SNP
5	106687782	rs28818231	T	C	100	PASS	AC=758;AF=0.151358;AN=5008;NS=2504;DP=19961;EAS_AF=0.0238;AMR_AF=0.1239;AFR_AF=0.2935;EUR_AF=0.1909;SAS_AF=0.0695;AA=C|||;VT=SNP
5	106688996	rs62357489	G	T	100	PASS	AC=221;AF=0.0441294;AN=5008;NS=2504;DP=20325;EAS_AF=0.001;AMR_AF=0.0461;AFR_AF=0.0272;EUR_AF=0.0765;SAS_AF=0.0767;AA=G|||;VT=SNP
5	106689292	rs72784147	C	A	100	PASS	AC=63;AF=0.0125799;AN=5008;NS=2504;DP=17174;EAS_AF=0;AMR_AF=0.062;AFR_AF=0.0008;EUR_AF=0.0089;SAS_AF=0.0102;AA=C|||;VT=SNP
5	106689389	rs62357490	A	G	100	PASS	AC=152;AF=0.0303514;AN=5008;NS=2504;DP=19605;EAS_AF=0;AMR_AF=0.0303;AFR_AF=0.0227;EUR_AF=0.0527;SAS_AF=0.0491;AA=A|||;VT=SNP
5	106690481	rs1195948	A	G	100	PASS	AC=3578;AF=0.714457;AN=5008;NS=2504;DP=19944;EAS_AF=0.5308;AMR_AF=0.7248;AFR_AF=0.9168;EUR_AF=0.7813;SAS_AF=0.5542;AA=G|||;VT=SNP
5	106691540	rs180868339	G	A	100	PASS	AC=34;AF=0.00678914;AN=5008;NS=2504;DP=11298;EAS_AF=0;AMR_AF=0.0144;AFR_AF=0.0038;EUR_AF=0.0179;SAS_AF=0.001;AA=G|||;VT=SNP
5	106692143	rs147998546	T	C	100	PASS	AC=46;AF=0.0091853;AN=5008;NS=2504;DP=14992;EAS_AF=0.001;AMR_AF=0.0216;AFR_AF=0.0008;EUR_AF=0.0219;SAS_AF=0.0072;AA=T|||;VT=SNP
5	106692995	rs252698	A	T	100	PASS	AC=1662;AF=0.331869;AN=5008;NS=2504;DP=17805;EAS_AF=0.3591;AMR_AF=0.3228;AFR_AF=0.3328;EUR_AF=0.3579;SAS_AF=0.2822;AA=A|||;VT=SNP
5	106693429	rs166159	G	C	100	PASS	AC=1705;AF=0.340455;AN=5008;NS=2504;DP=20217;EAS_AF=0.3581;AMR_AF=0.3256;AFR_AF=0.3601;EUR_AF=0.3638;SAS_AF=0.2822;AA=G|||;VT=SNP
5	106694018	rs79799292	C	T	100	PASS	AC=13;AF=0.00259585;AN=5008;NS=2504;DP=18357;EAS_AF=0;AMR_AF=0.0072;AFR_AF=0;EUR_AF=0.008;SAS_AF=0;AA=C|||;VT=SNP
5	106694020	rs35563722	C	T	100	PASS	AC=703;AF=0.140375;AN=5008;NS=2504;DP=18312;EAS_AF=0.127;AMR_AF=0.2205;AFR_AF=0.0242;EUR_AF=0.2247;SAS_AF=0.1677;AA=C|||;VT=SNP
5	106694621	rs187268	A	T	100	PASS	AC=3340;AF=0.666933;AN=5008;NS=2504;DP=15885;EAS_AF=0.5169;AMR_AF=0.719;AFR_AF=0.7708;EUR_AF=0.7793;SAS_AF=0.5286;AA=T|||;VT=SNP
5	106695274	rs13166574	C	G	100	PASS	AC=751;AF=0.14996;AN=5008;NS=2504;DP=19467;EAS_AF=0.1369;AMR_AF=0.2709;AFR_AF=0.0257;EUR_AF=0.2247;SAS_AF=0.1687;AA=C|||;VT=SNP
5	106695742	rs79541224	G	A	100	PASS	AC=223;AF=0.0445288;AN=5008;NS=2504;DP=14698;EAS_AF=0;AMR_AF=0.0937;AFR_AF=0.0083;EUR_AF=0.1272;SAS_AF=0.0194;AA=G|||;VT=SNP
5	106696541	rs252699	T	C	100	PASS	AC=1308;AF=0.261182;AN=5008;NS=2504;DP=22142;EAS_AF=0.3611;AMR_AF=0.2824;AFR_AF=0.1044;EUR_AF=0.337;SAS_AF=0.2771;AA=T|||;VT=SNP
5	106697023	rs6860893	G	A	100	PASS	AC=1997;AF=0.398762;AN=5008;NS=2504;DP=20331;EAS_AF=0.1577;AMR_AF=0.4366;AFR_AF=0.6445;EUR_AF=0.4354;SAS_AF=0.2505;AA=A|||;VT=SNP
5	106697317	rs10447298	T	A	100	PASS	AC=150;AF=0.0299521;AN=5008;NS=2504;DP=18593;EAS_AF=0;AMR_AF=0.0259;AFR_AF=0.0825;EUR_AF=0.0159;SAS_AF=0.0072;AA=T|||;VT=SNP
5	106697485	rs12514805	T	G	100	PASS	AC=764;AF=0.152556;AN=5008;NS=2504;DP=19379;EAS_AF=0.1379;AMR_AF=0.2752;AFR_AF=0.0257;EUR_AF=0.2256;SAS_AF=0.1769;AA=T|||;VT=SNP
5	106697509	rs252703	C	A	100	PASS	AC=3407;AF=0.680312;AN=5008;NS=2504;DP=19326;EAS_AF=0.5099;AMR_AF=0.7219;AFR_AF=0.8321;EUR_AF=0.7793;SAS_AF=0.5194;AA=A|||;VT=SNP
5	106697771	rs115563396	A	C	100	PASS	AC=29;AF=0.00579073;AN=5008;NS=2504;DP=19944;EAS_AF=0;AMR_AF=0.0086;AFR_AF=0.0015;EUR_AF=0.0189;SAS_AF=0.002;AA=A|||;VT=SNP
5	106697851	rs10447299	A	G	100	PASS	AC=1990;AF=0.397364;AN=5008;NS=2504;DP=21674;EAS_AF=0.1607;AMR_AF=0.4395;AFR_AF=0.6324;EUR_AF=0.4374;SAS_AF=0.2526;AA=G|||;VT=SNP
5	106697904	rs10447300	C	T	100	PASS	AC=147;AF=0.029353;AN=5008;NS=2504;DP=21222;EAS_AF=0;AMR_AF=0.0259;AFR_AF=0.0802;EUR_AF=0.0159;SAS_AF=0.0072;AA=C|||;VT=SNP
5	106698219	rs6893449	T	G	100	PASS	AC=1988;AF=0.396965;AN=5008;NS=2504;DP=18042;EAS_AF=0.1597;AMR_AF=0.4395;AFR_AF=0.6309;EUR_AF=0.4384;SAS_AF=0.2526;AA=G|||;VT=SNP
5	106698359	rs6867180	G	A	100	PASS	AC=1937;AF=0.386781;AN=5008;NS=2504;DP=15443;EAS_AF=0.1488;AMR_AF=0.3876;AFR_AF=0.6293;EUR_AF=0.4374;SAS_AF=0.2515;AA=A|||;VT=SNP
5	106698616	rs111807014	G	A	100	PASS	AC=234;AF=0.0467252;AN=5008;NS=2504;DP=10718;EAS_AF=0;AMR_AF=0.0317;AFR_AF=0.1407;EUR_AF=0.0189;SAS_AF=0.0072;AA=G|||;VT=SNP
5	106699274	rs2042324	C	G	100	PASS	AC=1941;AF=0.38758;AN=5008;NS=2504;DP=19820;EAS_AF=0.1498;AMR_AF=0.3905;AFR_AF=0.6278;EUR_AF=0.4374;SAS_AF=0.2546;AA=G|||;VT=SNP
5	106699548	rs173758	G	C	100	PASS	AC=1221;AF=0.24381;AN=5008;NS=2504;DP=19493;EAS_AF=0.3591;AMR_AF=0.2709;AFR_AF=0.0212;EUR_AF=0.3618;SAS_AF=0.2853;AA=G|||;VT=SNP
5	106699557	rs10447245	G	A	100	PASS	AC=147;AF=0.029353;AN=5008;NS=2504;DP=19136;EAS_AF=0;AMR_AF=0.0259;AFR_AF=0.0802;EUR_AF=0.0159;SAS_AF=0.0072;AA=A|||;VT=SNP
5	106699560	rs10447246	G	A	100	PASS	AC=219;AF=0.04373;AN=5008;NS=2504;DP=19038;EAS_AF=0;AMR_AF=0.0288;AFR_AF=0.1331;EUR_AF=0.0159;SAS_AF=0.0072;AA=G|||;VT=SNP
5	106699782	rs10447247	C	G	100	PASS	AC=483;AF=0.0964457;AN=5008;NS=2504;DP=19808;EAS_AF=0.0198;AMR_AF=0.049;AFR_AF=0.3003;EUR_AF=0.0199;SAS_AF=0.0123;AA=C|||;VT=SNP
5	106700940	rs17345424	G	A	100	PASS	AC=458;AF=0.0914537;AN=5008;NS=2504;DP=21973;EAS_AF=0.002;AMR_AF=0.0865;AFR_AF=0.1074;EUR_AF=0.1899;SAS_AF=0.0644;AA=G|||;VT=SNP
5	106701215	rs6884043	G	A	100	PASS	AC=343;AF=0.0684904;AN=5008;NS=2504;DP=19959;EAS_AF=0.003;AMR_AF=0.0821;AFR_AF=0.0174;EUR_AF=0.1918;SAS_AF=0.0685;AA=g|||;VT=SNP
5	106701295	rs6884177	G	A	100	PASS	AC=2616;AF=0.522364;AN=5008;NS=2504;DP=20048;EAS_AF=0.1716;AMR_AF=0.536;AFR_AF=0.8298;EUR_AF=0.5974;SAS_AF=0.3814;AA=A|||;VT=SNP
5	106701494	rs17345521	T	C	100	PASS	AC=430;AF=0.0858626;AN=5008;NS=2504;DP=22114;EAS_AF=0.002;AMR_AF=0.0908;AFR_AF=0.0628;EUR_AF=0.1958;SAS_AF=0.0869;AA=T|||;VT=SNP
5	106701686	rs6886070	C	T	100	PASS	AC=58;AF=0.0115815;AN=5008;NS=2504;DP=20512;EAS_AF=0;AMR_AF=0.0144;AFR_AF=0.0008;EUR_AF=0.0437;SAS_AF=0.0031;AA=C|||;VT=SNP
5	106702473	rs17159828	A	T	100	PASS	AC=1928;AF=0.384984;AN=5008;NS=2504;DP=18047;EAS_AF=0.126;AMR_AF=0.4669;AFR_AF=0.3782;EUR_AF=0.5944;SAS_AF=0.3875;AA=A|||;VT=SNP
5	106702508	rs17159829	C	T	100	PASS	AC=1982;AF=0.395767;AN=5008;NS=2504;DP=18524;EAS_AF=0.124;AMR_AF=0.4697;AFR_AF=0.4191;EUR_AF=0.5944;SAS_AF=0.3875;AA=C|||;VT=SNP
5	106702539	rs17159830	C	T	100	PASS	AC=1738;AF=0.347045;AN=5008;NS=2504;DP=19965;EAS_AF=0.125;AMR_AF=0.4438;AFR_AF=0.2496;EUR_AF=0.5915;SAS_AF=0.3875;AA=C|||;VT=SNP
5	106702658	rs34018413	A	G	100	PASS	AC=1262;AF=0.251997;AN=5008;NS=2504;DP=20402;EAS_AF=0.1339;AMR_AF=0.402;AFR_AF=0.1074;EUR_AF=0.3926;SAS_AF=0.318;AA=A|||;VT=SNP
5	106703099	rs114547506	G	A	100	PASS	AC=17;AF=0.00339457;AN=5008;NS=2504;DP=17841;EAS_AF=0;AMR_AF=0.0043;AFR_AF=0;EUR_AF=0.0109;SAS_AF=0.0031;AA=G|||;VT=SNP
5	106703567	rs72783699	C	T	100	PASS	AC=64;AF=0.0127796;AN=5008;NS=2504;DP=17590;EAS_AF=0;AMR_AF=0.0072;AFR_AF=0.0008;EUR_AF=0.0338;SAS_AF=0.0245;AA=C|||;VT=SNP
5	106706336	rs66609347	C	T	100	PASS	AC=412;AF=0.0822684;AN=5008;NS=2504;DP=16888;EAS_AF=0.002;AMR_AF=0.0879;AFR_AF=0.0673;EUR_AF=0.1899;SAS_AF=0.0706;AA=C|||;VT=SNP
5	106707310	rs17345752	A	T	100	PASS	AC=339;AF=0.0676917;AN=5008;NS=2504;DP=17393;EAS_AF=0.002;AMR_AF=0.085;AFR_AF=0.0166;EUR_AF=0.1869;SAS_AF=0.0695;AA=A|||;VT=SNP
5	106707518	rs6874598	T	C	100	PASS	AC=2476;AF=0.494409;AN=5008;NS=2504;DP=19045;EAS_AF=0.1498;AMR_AF=0.4885;AFR_AF=0.7723;EUR_AF=0.5736;SAS_AF=0.3967;AA=T|||;VT=SNP
5	106707825	rs12655690	T	C	100	PASS	AC=1741;AF=0.347644;AN=5008;NS=2504;DP=16258;EAS_AF=0.124;AMR_AF=0.4452;AFR_AF=0.2678;EUR_AF=0.5676;SAS_AF=0.3906;AA=t|||;VT=SNP
5	106708440	rs12518403	A	T	100	PASS	AC=2143;AF=0.427915;AN=5008;NS=2504;DP=18242;EAS_AF=0.1607;AMR_AF=0.5101;AFR_AF=0.5038;EUR_AF=0.5696;SAS_AF=0.3967;AA=A|||;VT=SNP
5	106709733	rs72783701	G	T	100	PASS	AC=14;AF=0.00279553;AN=5008;NS=2504;DP=18395;EAS_AF=0;AMR_AF=0.0086;AFR_AF=0;EUR_AF=0.008;SAS_AF=0;AA=G|||;VT=SNP
5	106709800	rs6882277	A	G	100	PASS	AC=1444;AF=0.288339;AN=5008;NS=2504;DP=18499;EAS_AF=0.0308;AMR_AF=0.1571;AFR_AF=0.764;EUR_AF=0.2018;SAS_AF=0.093;AA=G|||;VT=SNP
5	106710884	rs7706841	G	C	100	PASS	AC=1403;AF=0.280152;AN=5008;NS=2504;DP=22390;EAS_AF=0.0506;AMR_AF=0.1571;AFR_AF=0.7262;EUR_AF=0.2018;SAS_AF=0.0818;AA=C|||;VT=SNP
5	106711746	rs115848772	A	C	100	PASS	AC=21;AF=0.00419329;AN=5008;NS=2504;DP=18746;EAS_AF=0;AMR_AF=0.0058;AFR_AF=0.0008;EUR_AF=0.0159;SAS_AF=0;AA=A|||;VT=SNP
5	106711749	rs17411832	A	C	100	PASS	AC=577;AF=0.115216;AN=5008;NS=2504;DP=18770;EAS_AF=0.002;AMR_AF=0.1095;AFR_AF=0.1657;EUR_AF=0.1938;SAS_AF=0.0869;AA=A|||;VT=SNP
5	106712699	rs2859	T	G	100	PASS	AC=578;AF=0.115415;AN=5008;NS=2504;DP=18276;EAS_AF=0.002;AMR_AF=0.1095;AFR_AF=0.1664;EUR_AF=0.1928;SAS_AF=0.0879;AA=T|||;VT=SNP
5	106713618	rs365807	A	G	100	PASS	AC=1841;AF=0.367612;AN=5008;NS=2504;DP=17635;EAS_AF=0.4881;AMR_AF=0.379;AFR_AF=0.4198;EUR_AF=0.2594;SAS_AF=0.2761;AA=A|||;VT=SNP
5	106714490	rs14038	G	A	100	PASS	AC=1738;AF=0.347045;AN=5008;NS=2504;DP=17463;EAS_AF=0.0952;AMR_AF=0.4366;AFR_AF=0.2958;EUR_AF=0.5616;SAS_AF=0.3916;AA=G|||;VT=SNP
5	106714686	rs72785807	T	C	100	PASS	AC=65;AF=0.0129792;AN=5008;NS=2504;DP=18597;EAS_AF=0;AMR_AF=0.0058;AFR_AF=0.0008;EUR_AF=0.0348;SAS_AF=0.0256;AA=T|||;VT=SNP
5	106717374	rs143326248	C	T	100	PASS	AC=44;AF=0.00878594;AN=5008;NS=2504;DP=20029;EAS_AF=0.001;AMR_AF=0.0187;AFR_AF=0.0008;EUR_AF=0.0229;SAS_AF=0.0061;AA=C|||;VT=SNP
5	106717438	rs3797506	G	C	100	PASS	AC=1900;AF=0.379393;AN=5008;NS=2504;DP=18480;EAS_AF=0.0942;AMR_AF=0.4438;AFR_AF=0.4039;EUR_AF=0.5716;SAS_AF=0.3967;AA=G|||;VT=SNP
5	106719284	rs112899736	C	T	100	PASS	AC=35;AF=0.00698882;AN=5008;NS=2504;DP=19961;EAS_AF=0;AMR_AF=0.0072;AFR_AF=0.0045;EUR_AF=0.0109;SAS_AF=0.0133;AA=T|||;VT=SNP
5	106720657	rs61483329	A	G	100	PASS	AC=49;AF=0.00978435;AN=5008;NS=2504;DP=18919;EAS_AF=0;AMR_AF=0.013;AFR_AF=0.0113;EUR_AF=0.0109;SAS_AF=0.0143;AA=A|||;VT=SNP
5	106720912	rs17159868	T	C	100	PASS	AC=562;AF=0.11222;AN=5008;NS=2504;DP=22165;EAS_AF=0.0228;AMR_AF=0.049;AFR_AF=0.3548;EUR_AF=0.0169;SAS_AF=0.0194;AA=C|||;VT=SNP
5	106721195	rs252814	C	T	100	PASS	AC=3740;AF=0.746805;AN=5008;NS=2504;DP=21844;EAS_AF=0.5119;AMR_AF=0.7853;AFR_AF=0.9062;EUR_AF=0.826;SAS_AF=0.6646;AA=T|||;VT=SNP
5	106721683	rs252815	C	T	100	PASS	AC=3732;AF=0.745208;AN=5008;NS=2504;DP=16476;EAS_AF=0.5248;AMR_AF=0.8329;AFR_AF=0.8631;EUR_AF=0.827;SAS_AF=0.6667;AA=T|||;VT=SNP
5	106722269	rs145834886	C	T	100	PASS	AC=29;AF=0.00579073;AN=5008;NS=2504;DP=17078;EAS_AF=0;AMR_AF=0.0072;AFR_AF=0;EUR_AF=0.0099;SAS_AF=0.0143;AA=C|||;VT=SNP
5	106723326	rs78458639	A	T	100	PASS	AC=324;AF=0.0646965;AN=5008;NS=2504;DP=18933;EAS_AF=0.0198;AMR_AF=0.049;AFR_AF=0.0817;EUR_AF=0.1074;SAS_AF=0.0552;AA=A|||;VT=SNP
5	106724057	rs76945754	C	A	100	PASS	AC=26;AF=0.00519169;AN=5008;NS=2504;DP=19763;EAS_AF=0;AMR_AF=0.0072;AFR_AF=0.0008;EUR_AF=0.0199;SAS_AF=0;AA=C|||;VT=SNP
5	106724411	rs252816	G	A	100	PASS	AC=2009;AF=0.401158;AN=5008;NS=2504;DP=18571;EAS_AF=0.1726;AMR_AF=0.4827;AFR_AF=0.3578;EUR_AF=0.6243;SAS_AF=0.408;AA=G|||;VT=SNP
5	106724588	rs252817	C	T	100	PASS	AC=2005;AF=0.400359;AN=5008;NS=2504;DP=16798;EAS_AF=0.1657;AMR_AF=0.4784;AFR_AF=0.3608;EUR_AF=0.6233;SAS_AF=0.411;AA=C|||;VT=SNP
5	106725153	rs75928884	T	C	100	PASS	AC=47;AF=0.00938498;AN=5008;NS=2504;DP=20934;EAS_AF=0;AMR_AF=0.0115;AFR_AF=0.0015;EUR_AF=0.0358;SAS_AF=0.001;AA=T|||;VT=SNP
5	106725331	rs3797510	C	G	100	PASS	AC=1089;AF=0.217452;AN=5008;NS=2504;DP=18386;EAS_AF=0.3194;AMR_AF=0.2522;AFR_AF=0.1036;EUR_AF=0.171;SAS_AF=0.2894;AA=C|||;VT=SNP
5	106725691	rs252818	C	T	100	PASS	AC=3672;AF=0.733227;AN=5008;NS=2504;DP=18288;EAS_AF=0.498;AMR_AF=0.7738;AFR_AF=0.8449;EUR_AF=0.8111;SAS_AF=0.7157;AA=T|||;VT=SNP
5	106726423	rs191247830	C	G	100	PASS	AC=18;AF=0.00359425;AN=5008;NS=2504;DP=9977;EAS_AF=0;AMR_AF=0.0115;AFR_AF=0.0008;EUR_AF=0.0089;SAS_AF=0;AA=C|||;VT=SNP
5	106726448	rs72785812	C	T	100	PASS	AC=1006;AF=0.200879;AN=5008;NS=2504;DP=12266;EAS_AF=0.3185;AMR_AF=0.2507;AFR_AF=0.056;EUR_AF=0.168;SAS_AF=0.274;AA=C|||;VT=SNP
5	106726498	rs114457728	T	C	100	PASS	AC=98;AF=0.0195687;AN=5008;NS=2504;DP=14425;EAS_AF=0;AMR_AF=0.0274;AFR_AF=0.0023;EUR_AF=0.0527;SAS_AF=0.0235;AA=T|||;VT=SNP
5	106726558	rs116492619	C	T	100	PASS	AC=26;AF=0.00519169;AN=5008;NS=2504;DP=14161;EAS_AF=0;AMR_AF=0.0058;AFR_AF=0;EUR_AF=0.0099;SAS_AF=0.0123;AA=C|||;VT=SNP
5	106726950	rs11957904	C	A	100	PASS	AC=169;AF=0.033746;AN=5008;NS=2504;DP=20859;EAS_AF=0;AMR_AF=0.0144;AFR_AF=0.1006;EUR_AF=0.0139;SAS_AF=0.0123;AA=C|||;VT=SNP
5	106727006	rs252819	C	T	100	PASS	AC=3662;AF=0.73123;AN=5008;NS=2504;DP=17477;EAS_AF=0.4901;AMR_AF=0.7723;AFR_AF=0.8442;EUR_AF=0.8111;SAS_AF=0.7157;AA=T|||;VT=SNP
5	106727920	rs12514898	T	C	100	PASS	AC=195;AF=0.0389377;AN=5008;NS=2504;DP=17432;EAS_AF=0.002;AMR_AF=0.1383;AFR_AF=0.0068;EUR_AF=0.0408;SAS_AF=0.0481;AA=T|||;VT=SNP
5	106728586	rs17412225	T	C	100	PASS	AC=197;AF=0.0393371;AN=5008;NS=2504;DP=20782;EAS_AF=0.0069;AMR_AF=0.0418;AFR_AF=0.0038;EUR_AF=0.1014;SAS_AF=0.0552;AA=T|||;VT=SNP
5	106729889	rs17159888	C	T	100	PASS	AC=124;AF=0.0247604;AN=5008;NS=2504;DP=17447;EAS_AF=0;AMR_AF=0.013;AFR_AF=0.0681;EUR_AF=0.0129;SAS_AF=0.0123;AA=C|||;VT=SNP
5	106729992	rs3797513	G	A	100	PASS	AC=1004;AF=0.200479;AN=5008;NS=2504;DP=16339;EAS_AF=0.3165;AMR_AF=0.2493;AFR_AF=0.056;EUR_AF=0.164;SAS_AF=0.2791;AA=G|||;VT=SNP
5	106730344	rs252820	C	G	100	PASS	AC=2107;AF=0.420727;AN=5008;NS=2504;DP=17793;EAS_AF=0.1776;AMR_AF=0.536;AFR_AF=0.388;EUR_AF=0.6272;SAS_AF=0.4213;AA=C|||;VT=SNP
5	106731116	rs114465845	G	C	100	PASS	AC=27;AF=0.00539137;AN=5008;NS=2504;DP=17558;EAS_AF=0;AMR_AF=0.0072;AFR_AF=0.0015;EUR_AF=0.0179;SAS_AF=0.002;AA=G|||;VT=SNP
5	106732144	rs431982	T	C	100	PASS	AC=3737;AF=0.746206;AN=5008;NS=2504;DP=17445;EAS_AF=0.501;AMR_AF=0.8242;AFR_AF=0.8661;EUR_AF=0.8111;SAS_AF=0.7147;AA=C|||;VT=SNP
5	106733298	rs143970478	T	C	100	PASS	AC=27;AF=0.00539137;AN=5008;NS=2504;DP=17426;EAS_AF=0;AMR_AF=0.0043;AFR_AF=0.0008;EUR_AF=0.0209;SAS_AF=0.002;AA=T|||;VT=SNP
5	106734026	rs252813	G	A	100	PASS	AC=2005;AF=0.400359;AN=5008;NS=2504;DP=19174;EAS_AF=0.1756;AMR_AF=0.4784;AFR_AF=0.3495;EUR_AF=0.6312;SAS_AF=0.408;AA=G|||;VT=SNP
5	106734729	rs72785818	A	G	100	PASS	AC=1073;AF=0.214257;AN=5008;NS=2504;DP=17604;EAS_AF=0.3085;AMR_AF=0.2565;AFR_AF=0.1044;EUR_AF=0.16;SAS_AF=0.2914;AA=A|||;VT=SNP
5	106735087	rs3797514	A	T	100	PASS	AC=1011;AF=0.201877;AN=5008;NS=2504;DP=19002;EAS_AF=0.3065;AMR_AF=0.2565;AFR_AF=0.0567;EUR_AF=0.162;SAS_AF=0.2924;AA=A|||;VT=SNP
5	106735490	rs252812	A	G	100	PASS	AC=3884;AF=0.775559;AN=5008;NS=2504;DP=16154;EAS_AF=0.501;AMR_AF=0.8372;AFR_AF=0.969;EUR_AF=0.8121;SAS_AF=0.7157;AA=G|||;VT=SNP
5	106736009	rs12109193	A	G	100	PASS	AC=116;AF=0.0231629;AN=5008;NS=2504;DP=14522;EAS_AF=0;AMR_AF=0.0144;AFR_AF=0.0605;EUR_AF=0.0129;SAS_AF=0.0133;AA=A|||;VT=SNP
5	106736235	rs13182611	T	C	100	PASS	AC=32;AF=0.00638978;AN=5008;NS=2504;DP=17015;EAS_AF=0.001;AMR_AF=0.0101;AFR_AF=0.0008;EUR_AF=0.0199;SAS_AF=0.0031;AA=T|||;VT=SNP
5	106736357	rs252811	C	T	100	PASS	AC=3662;AF=0.73123;AN=5008;NS=2504;DP=18698;EAS_AF=0.4871;AMR_AF=0.7767;AFR_AF=0.8442;EUR_AF=0.8111;SAS_AF=0.7157;AA=T|||;VT=SNP
5	106736417	rs252810	T	C	100	PASS	AC=3548;AF=0.708466;AN=5008;NS=2504;DP=18286;EAS_AF=0.4881;AMR_AF=0.7637;AFR_AF=0.7837;EUR_AF=0.7982;SAS_AF=0.7025;AA=C|||;VT=SNP
5	106736696	rs252809	C	A	100	PASS	AC=1988;AF=0.396965;AN=5008;NS=2504;DP=16478;EAS_AF=0.1756;AMR_AF=0.4755;AFR_AF=0.348;EUR_AF=0.6312;SAS_AF=0.3947;AA=C|||;VT=SNP
5	106736946	rs252808	C	T	100	PASS	AC=3663;AF=0.73143;AN=5008;NS=2504;DP=16936;EAS_AF=0.4871;AMR_AF=0.7767;AFR_AF=0.8449;EUR_AF=0.8111;SAS_AF=0.7157;AA=T|||;VT=SNP
5	106737687	rs115091127	T	A	100	PASS	AC=27;AF=0.00539137;AN=5008;NS=2504;DP=16080;EAS_AF=0;AMR_AF=0.0058;AFR_AF=0;EUR_AF=0.0099;SAS_AF=0.0133;AA=T|||;VT=SNP
5	106737848	rs3797516	G	C	100	PASS	AC=918;AF=0.183307;AN=5008;NS=2504;DP=14404;EAS_AF=0.3016;AMR_AF=0.2421;AFR_AF=0.0091;EUR_AF=0.159;SAS_AF=0.2802;AA=G|||;VT=SNP
5	106738045	rs3756544	A	G	100	PASS	AC=980;AF=0.195687;AN=5008;NS=2504;DP=18366;EAS_AF=0.3026;AMR_AF=0.2522;AFR_AF=0.0469;EUR_AF=0.162;SAS_AF=0.2812;AA=A|||;VT=SNP
5	106739110	rs252807	A	C	100	PASS	AC=2554;AF=0.509984;AN=5008;NS=2504;DP=18928;EAS_AF=0.1954;AMR_AF=0.5576;AFR_AF=0.708;EUR_AF=0.6262;SAS_AF=0.4131;AA=C|||;VT=SNP
5	106739198	rs77713966	G	A	100	PASS	AC=115;AF=0.0229633;AN=5008;NS=2504;DP=19060;EAS_AF=0;AMR_AF=0.0274;AFR_AF=0.0484;EUR_AF=0.0229;SAS_AF=0.0092;AA=G|||;VT=SNP
5	106739481	rs17448679	T	C	100	PASS	AC=19;AF=0.00379393;AN=5008;NS=2504;DP=17958;EAS_AF=0;AMR_AF=0.0101;AFR_AF=0;EUR_AF=0.0119;SAS_AF=0;AA=T|||;VT=SNP
5	106740388	rs112815502	G	A	100	PASS	AC=116;AF=0.0231629;AN=5008;NS=2504;DP=17637;EAS_AF=0;AMR_AF=0.0562;AFR_AF=0.0038;EUR_AF=0.0616;SAS_AF=0.0102;AA=G|||;VT=SNP
5	106741845	rs188497610	T	G	100	PASS	AC=47;AF=0.00938498;AN=5008;NS=2504;DP=11644;EAS_AF=0.003;AMR_AF=0.0086;AFR_AF=0.0113;EUR_AF=0.0189;SAS_AF=0.0041;AA=-|||;VT=SNP
5	106742021	rs116717207	A	G	100	PASS	AC=101;AF=0.0201677;AN=5008;NS=2504;DP=14597;EAS_AF=0;AMR_AF=0.0274;AFR_AF=0.0378;EUR_AF=0.0229;SAS_AF=0.0092;AA=A|||;VT=SNP
5	106742153	rs682609	T	C	100	PASS	AC=612;AF=0.122204;AN=5008;NS=2504;DP=13388;EAS_AF=0.003;AMR_AF=0.1412;AFR_AF=0.0855;EUR_AF=0.3062;SAS_AF=0.092;AA=T|||;VT=SNP
5	106743461	rs10075454	A	G	100	PASS	AC=386;AF=0.0770767;AN=5008;NS=2504;DP=17052;EAS_AF=0.006;AMR_AF=0.0432;AFR_AF=0.2383;EUR_AF=0.0258;SAS_AF=0.0092;AA=A|||;VT=SNP
5	106743643	rs461914	C	T	100	PASS	AC=2503;AF=0.4998;AN=5008;NS=2504;DP=16752;EAS_AF=0.1766;AMR_AF=0.5058;AFR_AF=0.7292;EUR_AF=0.6243;SAS_AF=0.3906;AA=t|||;VT=SNP
5	106744519	rs77984244	T	C	100	PASS	AC=198;AF=0.0395367;AN=5008;NS=2504;DP=18588;EAS_AF=0.0069;AMR_AF=0.0418;AFR_AF=0.0038;EUR_AF=0.1014;SAS_AF=0.0562;AA=T|||;VT=SNP
5	106745249	rs148566822	G	T	100	PASS	AC=26;AF=0.00519169;AN=5008;NS=2504;DP=22161;EAS_AF=0;AMR_AF=0.0072;AFR_AF=0.0008;EUR_AF=0.0099;SAS_AF=0.0102;AA=G|||;VT=SNP
5	106745348	rs17448714	C	T	100	PASS	AC=29;AF=0.00579073;AN=5008;NS=2504;DP=21086;EAS_AF=0.001;AMR_AF=0.0029;AFR_AF=0.0015;EUR_AF=0.0169;SAS_AF=0.0072;AA=c|||;VT=SNP
5	106745488	rs114954720	A	G	100	PASS	AC=27;AF=0.00539137;AN=5008;NS=2504;DP=18747;EAS_AF=0;AMR_AF=0.0058;AFR_AF=0;EUR_AF=0.0099;SAS_AF=0.0133;AA=A|||;VT=SNP
5	106745522	rs13178242	G	A	100	PASS	AC=1303;AF=0.260184;AN=5008;NS=2504;DP=18217;EAS_AF=0.2946;AMR_AF=0.2983;AFR_AF=0.2194;EUR_AF=0.2058;SAS_AF=0.3088;AA=A|||;VT=SNP
5	106745585	rs467472	A	G	100	PASS	AC=3657;AF=0.730232;AN=5008;NS=2504;DP=17688;EAS_AF=0.4762;AMR_AF=0.7767;AFR_AF=0.8502;EUR_AF=0.8101;SAS_AF=0.7147;AA=G|||;VT=SNP
5	106746577	rs140061946	T	C	100	PASS	AC=30;AF=0.00599042;AN=5008;NS=2504;DP=14852;EAS_AF=0;AMR_AF=0.0159;AFR_AF=0;EUR_AF=0.0159;SAS_AF=0.0031;AA=T|||;VT=SNP
5	106746628	rs114075773	A	G	100	PASS	AC=28;AF=0.00559105;AN=5008;NS=2504;DP=16095;EAS_AF=0;AMR_AF=0.0058;AFR_AF=0.0015;EUR_AF=0.0099;SAS_AF=0.0123;AA=A|||;VT=SNP
5	106746654	rs2562525	G	T	100	PASS	AC=3481;AF=0.695088;AN=5008;NS=2504;DP=16491;EAS_AF=0.4702;AMR_AF=0.7666;AFR_AF=0.7292;EUR_AF=0.8072;SAS_AF=0.7147;AA=T|||;VT=SNP
5	106747390	rs58696640	G	A	100	PASS	AC=1316;AF=0.26278;AN=5008;NS=2504;DP=19157;EAS_AF=0.3046;AMR_AF=0.2795;AFR_AF=0.2542;EUR_AF=0.1849;SAS_AF=0.2996;AA=G|||;VT=SNP
5	106747486	rs28683545	A	G	100	PASS	AC=1319;AF=0.263379;AN=5008;NS=2504;DP=17191;EAS_AF=0.3046;AMR_AF=0.2795;AFR_AF=0.2534;EUR_AF=0.1879;SAS_AF=0.3006;AA=A|||;VT=SNP
5	106747636	rs114924646	A	G	100	PASS	AC=29;AF=0.00579073;AN=5008;NS=2504;DP=18135;EAS_AF=0;AMR_AF=0.0058;AFR_AF=0.0023;EUR_AF=0.0099;SAS_AF=0.0123;AA=A|||;VT=SNP
5	106747880	rs115910304	C	T	100	PASS	AC=28;AF=0.00559105;AN=5008;NS=2504;DP=16295;EAS_AF=0;AMR_AF=0.0058;AFR_AF=0.0015;EUR_AF=0.0099;SAS_AF=0.0123;AA=C|||;VT=SNP
5	106747928	rs3797521	G	A	100	PASS	AC=1316;AF=0.26278;AN=5008;NS=2504;DP=16471;EAS_AF=0.3046;AMR_AF=0.2795;AFR_AF=0.2542;EUR_AF=0.1849;SAS_AF=0.2996;AA=g|||;VT=SNP
5	106748274	rs468998	C	T	100	PASS	AC=3488;AF=0.696486;AN=5008;NS=2504;DP=18051;EAS_AF=0.4742;AMR_AF=0.7723;AFR_AF=0.7277;EUR_AF=0.8082;SAS_AF=0.7147;AA=T|||;VT=SNP
5	106748322	rs141351892	C	T	100	PASS	AC=26;AF=0.00519169;AN=5008;NS=2504;DP=16890;EAS_AF=0;AMR_AF=0.0072;AFR_AF=0.0015;EUR_AF=0.0169;SAS_AF=0.002;AA=C|||;VT=SNP
5	106748374	rs116697133	C	T	100	PASS	AC=28;AF=0.00559105;AN=5008;NS=2504;DP=15915;EAS_AF=0;AMR_AF=0.0058;AFR_AF=0.0015;EUR_AF=0.0099;SAS_AF=0.0123;AA=C|||;VT=SNP
5	106748807	rs35021422	C	A	100	PASS	AC=1007;AF=0.201078;AN=5008;NS=2504;DP=16749;EAS_AF=0.2986;AMR_AF=0.2608;AFR_AF=0.0378;EUR_AF=0.1809;SAS_AF=0.2996;AA=C|||;VT=SNP
5	106749044	rs66505151	C	A	100	PASS	AC=1007;AF=0.201078;AN=5008;NS=2504;DP=17645;EAS_AF=0.2986;AMR_AF=0.2608;AFR_AF=0.0378;EUR_AF=0.1809;SAS_AF=0.2996;AA=C|||;VT=SNP
5	106749257	rs115868726	A	G	100	PASS	AC=30;AF=0.00599042;AN=5008;NS=2504;DP=16647;EAS_AF=0;AMR_AF=0.0058;AFR_AF=0.0023;EUR_AF=0.0099;SAS_AF=0.0133;AA=A|||;VT=SNP
5	106749690	rs6868410	A	G	100	PASS	AC=1318;AF=0.263179;AN=5008;NS=2504;DP=18957;EAS_AF=0.3056;AMR_AF=0.2795;AFR_AF=0.2511;EUR_AF=0.1879;SAS_AF=0.3016;AA=A|||;VT=SNP
5	106749940	rs72785829	G	A	100	PASS	AC=1206;AF=0.240815;AN=5008;NS=2504;DP=19412;EAS_AF=0.2996;AMR_AF=0.2752;AFR_AF=0.174;EUR_AF=0.1869;SAS_AF=0.3016;AA=G|||;VT=SNP
5	106751029	rs80034262	C	T	100	PASS	AC=18;AF=0.00359425;AN=5008;NS=2504;DP=17062;EAS_AF=0;AMR_AF=0.0101;AFR_AF=0;EUR_AF=0.0109;SAS_AF=0;AA=C|||;VT=SNP
5	106752314	rs7703776	G	A	100	PASS	AC=1294;AF=0.258387;AN=5008;NS=2504;DP=19307;EAS_AF=0.2966;AMR_AF=0.2795;AFR_AF=0.2398;EUR_AF=0.1879;SAS_AF=0.3016;AA=G|||;VT=SNP
5	106752322	rs10085055	G	A	100	PASS	AC=1293;AF=0.258187;AN=5008;NS=2504;DP=19193;EAS_AF=0.2966;AMR_AF=0.2781;AFR_AF=0.2398;EUR_AF=0.1879;SAS_AF=0.3016;AA=G|||;VT=SNP
5	106752337	rs252984	T	C	100	PASS	AC=3564;AF=0.711661;AN=5008;NS=2504;DP=18950;EAS_AF=0.4742;AMR_AF=0.7767;AFR_AF=0.7821;EUR_AF=0.8091;SAS_AF=0.7147;AA=C|||;VT=SNP
5	106753301	rs252983	C	T	100	PASS	AC=3441;AF=0.687101;AN=5008;NS=2504;DP=17739;EAS_AF=0.4732;AMR_AF=0.768;AFR_AF=0.6959;EUR_AF=0.8072;SAS_AF=0.7147;AA=T|||;VT=SNP
5	106753582	rs141384229	T	C	100	PASS	AC=22;AF=0.00439297;AN=5008;NS=2504;DP=20260;EAS_AF=0;AMR_AF=0.0043;AFR_AF=0;EUR_AF=0.0139;SAS_AF=0.0051;AA=T|||;VT=SNP
5	106753705	rs185221	T	C	100	PASS	AC=2179;AF=0.435104;AN=5008;NS=2504;DP=22289;EAS_AF=0.1776;AMR_AF=0.4885;AFR_AF=0.4811;EUR_AF=0.6243;SAS_AF=0.4059;AA=T|||;VT=SNP
5	106754179	rs650607	T	C	100	PASS	AC=1880;AF=0.375399;AN=5008;NS=2504;DP=20968;EAS_AF=0.1776;AMR_AF=0.451;AFR_AF=0.3185;EUR_AF=0.5885;SAS_AF=0.3834;AA=T|||;VT=SNP
5	106754271	rs462159	A	C	100	PASS	AC=2160;AF=0.43131;AN=5008;NS=2504;DP=21015;EAS_AF=0.1776;AMR_AF=0.4885;AFR_AF=0.469;EUR_AF=0.6223;SAS_AF=0.4049;AA=A|||;VT=SNP
5	106754385	rs77172695	T	C	100	PASS	AC=342;AF=0.0682907;AN=5008;NS=2504;DP=18806;EAS_AF=0.0317;AMR_AF=0.049;AFR_AF=0.0847;EUR_AF=0.1024;SAS_AF=0.0624;AA=T|||;VT=SNP
5	106754610	rs75769046	A	G	100	PASS	AC=94;AF=0.01877;AN=5008;NS=2504;DP=20340;EAS_AF=0.001;AMR_AF=0.0259;AFR_AF=0.0053;EUR_AF=0.0596;SAS_AF=0.0082;AA=A|||;VT=SNP
5	106754654	rs468505	T	C	100	PASS	AC=2105;AF=0.420327;AN=5008;NS=2504;DP=19550;EAS_AF=0.1776;AMR_AF=0.4654;AFR_AF=0.4629;EUR_AF=0.6004;SAS_AF=0.3957;AA=T|||;VT=SNP
5	106754739	rs468072	C	G	100	PASS	AC=2184;AF=0.436102;AN=5008;NS=2504;DP=19178;EAS_AF=0.1776;AMR_AF=0.4712;AFR_AF=0.5197;EUR_AF=0.6004;SAS_AF=0.3957;AA=C|||;VT=SNP
5	106754755	rs3797527	T	C	100	PASS	AC=1363;AF=0.272165;AN=5008;NS=2504;DP=19000;EAS_AF=0.2917;AMR_AF=0.3026;AFR_AF=0.2451;EUR_AF=0.2078;SAS_AF=0.3333;AA=T|||;VT=SNP
5	106754781	rs469572	G	A	100	PASS	AC=1880;AF=0.375399;AN=5008;NS=2504;DP=18962;EAS_AF=0.1776;AMR_AF=0.451;AFR_AF=0.3185;EUR_AF=0.5885;SAS_AF=0.3834;AA=G|||;VT=SNP
5	106754817	rs3822565	C	T	100	PASS	AC=1205;AF=0.240615;AN=5008;NS=2504;DP=18072;EAS_AF=0.2917;AMR_AF=0.2752;AFR_AF=0.1732;EUR_AF=0.1869;SAS_AF=0.3098;AA=C|||;VT=SNP
5	106755145	rs1975009	A	C	100	PASS	AC=1477;AF=0.294928;AN=5008;NS=2504;DP=18641;EAS_AF=0.3036;AMR_AF=0.304;AFR_AF=0.3192;EUR_AF=0.2097;SAS_AF=0.3344;AA=A|||;VT=SNP
5	106755332	rs469759	C	T	100	PASS	AC=1849;AF=0.369209;AN=5008;NS=2504;DP=17691;EAS_AF=0.1706;AMR_AF=0.4496;AFR_AF=0.3132;EUR_AF=0.5865;SAS_AF=0.3691;AA=C|||;VT=SNP
5	106756023	rs2559991	T	G	100	PASS	AC=1993;AF=0.397963;AN=5008;NS=2504;DP=16738;EAS_AF=0.1786;AMR_AF=0.4597;AFR_AF=0.3888;EUR_AF=0.5924;SAS_AF=0.3926;AA=T|||;VT=SNP
5	106756166	rs3776792	A	T	100	PASS	AC=1269;AF=0.253395;AN=5008;NS=2504;DP=13494;EAS_AF=0.2996;AMR_AF=0.2752;AFR_AF=0.2247;EUR_AF=0.1839;SAS_AF=0.3006;AA=A|||;VT=SNP
5	106757368	rs34583348	T	C	100	PASS	AC=1410;AF=0.28155;AN=5008;NS=2504;DP=15626;EAS_AF=0.3085;AMR_AF=0.304;AFR_AF=0.2595;EUR_AF=0.2078;SAS_AF=0.3436;AA=T|||;VT=SNP
5	106757399	rs252801	G	A	100	PASS	AC=1944;AF=0.388179;AN=5008;NS=2504;DP=15819;EAS_AF=0.1696;AMR_AF=0.4539;AFR_AF=0.385;EUR_AF=0.5885;SAS_AF=0.365;AA=G|||;VT=SNP
5	106758558	rs34366978	T	A	100	PASS	AC=1321;AF=0.263778;AN=5008;NS=2504;DP=18306;EAS_AF=0.2966;AMR_AF=0.2795;AFR_AF=0.2383;EUR_AF=0.1869;SAS_AF=0.3323;AA=T|||;VT=SNP
5	106758684	rs13182976	C	T	100	PASS	AC=1315;AF=0.26258;AN=5008;NS=2504;DP=18996;EAS_AF=0.2927;AMR_AF=0.2781;AFR_AF=0.2383;EUR_AF=0.1869;SAS_AF=0.3313;AA=C|||;VT=SNP
5	106759059	rs181249263	T	A	100	PASS	AC=18;AF=0.00359425;AN=5008;NS=2504;DP=13952;EAS_AF=0;AMR_AF=0.0086;AFR_AF=0.0008;EUR_AF=0.0109;SAS_AF=0;AA=T|||;VT=SNP
5	106759170	rs191500654	T	A	100	PASS	AC=30;AF=0.00599042;AN=5008;NS=2504;DP=13994;EAS_AF=0;AMR_AF=0.0058;AFR_AF=0.0015;EUR_AF=0.0099;SAS_AF=0.0143;AA=T|||;VT=SNP
5	106760541	rs2731839	T	C	100	PASS	AC=3516;AF=0.702077;AN=5008;NS=2504;DP=18330;EAS_AF=0.4792;AMR_AF=0.8184;AFR_AF=0.7163;EUR_AF=0.8072;SAS_AF=0.7219;AA=C|||;VT=SNP
5	106761136	rs2731840	C	T	100	PASS	AC=3394;AF=0.677716;AN=5008;NS=2504;DP=18399;EAS_AF=0.4663;AMR_AF=0.7464;AFR_AF=0.6952;EUR_AF=0.7863;SAS_AF=0.7117;AA=T|||;VT=SNP
5	106761458	rs116423601	T	C	100	PASS	AC=28;AF=0.00559105;AN=5008;NS=2504;DP=19952;EAS_AF=0;AMR_AF=0.0058;AFR_AF=0;EUR_AF=0.0099;SAS_AF=0.0143;AA=T|||;VT=SNP
5	106762175	rs11956440	G	A	100	PASS	AC=1269;AF=0.253395;AN=5008;NS=2504;DP=20292;EAS_AF=0.2956;AMR_AF=0.2738;AFR_AF=0.2322;EUR_AF=0.1829;SAS_AF=0.2965;AA=A|||;VT=SNP
5	106762400	rs73194994	T	C	100	PASS	AC=125;AF=0.0249601;AN=5008;NS=2504;DP=17572;EAS_AF=0;AMR_AF=0.013;AFR_AF=0.0696;EUR_AF=0.0099;SAS_AF=0.0143;AA=T|||;VT=SNP
5	106762584	rs252802	T	C	100	PASS	AC=1432;AF=0.285942;AN=5008;NS=2504;DP=16326;EAS_AF=0.1478;AMR_AF=0.3963;AFR_AF=0.1377;EUR_AF=0.497;SAS_AF=0.3333;AA=T|||;VT=SNP
5	106763639	rs17533273	A	G	100	PASS	AC=555;AF=0.110823;AN=5008;NS=2504;DP=15226;EAS_AF=0.003;AMR_AF=0.1527;AFR_AF=0.0189;EUR_AF=0.3131;SAS_AF=0.1084;AA=A|||;VT=SNP
5	106763697	rs3873122	C	A	100	PASS	AC=1131;AF=0.225839;AN=5008;NS=2504;DP=15334;EAS_AF=0.2887;AMR_AF=0.2695;AFR_AF=0.1331;EUR_AF=0.1839;SAS_AF=0.2986;AA=C|||;VT=SNP
5	106763707	rs3873123	G	T	100	PASS	AC=1124;AF=0.224441;AN=5008;NS=2504;DP=15383;EAS_AF=0.2877;AMR_AF=0.2695;AFR_AF=0.1293;EUR_AF=0.1839;SAS_AF=0.2975;AA=G|||;VT=SNP
5	106763932	rs252803	A	G	100	PASS	AC=3675;AF=0.733826;AN=5008;NS=2504;DP=17580;EAS_AF=0.4841;AMR_AF=0.8256;AFR_AF=0.8253;EUR_AF=0.8111;SAS_AF=0.7229;AA=G|||;VT=SNP
5	106764106	rs252804	C	G	100	PASS	AC=3519;AF=0.702676;AN=5008;NS=2504;DP=19625;EAS_AF=0.4802;AMR_AF=0.817;AFR_AF=0.7171;EUR_AF=0.8082;SAS_AF=0.7229;AA=G|||;VT=SNP
5	106764292	rs11242636	G	A	100	PASS	AC=1077;AF=0.215056;AN=5008;NS=2504;DP=20020;EAS_AF=0.2927;AMR_AF=0.2666;AFR_AF=0.0908;EUR_AF=0.1849;SAS_AF=0.2975;AA=G|||;VT=SNP
5	106764460	rs252805	T	C	100	PASS	AC=3518;AF=0.702476;AN=5008;NS=2504;DP=19321;EAS_AF=0.4802;AMR_AF=0.817;AFR_AF=0.7163;EUR_AF=0.8082;SAS_AF=0.7229;AA=C|||;VT=SNP
5	106764524	rs74422498	G	A	100	PASS	AC=195;AF=0.0389377;AN=5008;NS=2504;DP=19565;EAS_AF=0.0109;AMR_AF=0.0418;AFR_AF=0.0038;EUR_AF=0.0944;SAS_AF=0.0562;AA=G|||;VT=SNP
5	106765839	rs3901010	C	A	100	PASS	AC=1123;AF=0.224241;AN=5008;NS=2504;DP=14018;EAS_AF=0.248;AMR_AF=0.3862;AFR_AF=0.0401;EUR_AF=0.2058;SAS_AF=0.3528;AA=C|||;VT=SNP
5	106766340	rs187557	C	T	100	PASS	AC=3169;AF=0.632788;AN=5008;NS=2504;DP=13812;EAS_AF=0.3244;AMR_AF=0.7565;AFR_AF=0.5658;EUR_AF=0.8419;SAS_AF=0.7382;AA=T|||;VT=SNP
5	106767346	rs252991	A	G	100	PASS	AC=2928;AF=0.584665;AN=5008;NS=2504;DP=18858;EAS_AF=0.3611;AMR_AF=0.6571;AFR_AF=0.6195;EUR_AF=0.6342;SAS_AF=0.6656;AA=A|||;VT=SNP
5	106767522	rs3843490	T	C	100	PASS	AC=1979;AF=0.395168;AN=5008;NS=2504;DP=21091;EAS_AF=0.5387;AMR_AF=0.3401;AFR_AF=0.3858;EUR_AF=0.3608;SAS_AF=0.3344;AA=T|||;VT=SNP
5	106767672	rs72785845	A	G	100	PASS	AC=61;AF=0.0121805;AN=5008;NS=2504;DP=21059;EAS_AF=0;AMR_AF=0.0562;AFR_AF=0.0008;EUR_AF=0.006;SAS_AF=0.0153;AA=A|||;VT=SNP
5	106767937	rs154648	G	A	100	PASS	AC=1955;AF=0.390375;AN=5008;NS=2504;DP=21383;EAS_AF=0.5337;AMR_AF=0.33;AFR_AF=0.3835;EUR_AF=0.3529;SAS_AF=0.3333;AA=G|||;VT=SNP
5	106768103	rs154647	A	C	100	PASS	AC=2220;AF=0.443291;AN=5008;NS=2504;DP=20041;EAS_AF=0.5456;AMR_AF=0.4063;AFR_AF=0.528;EUR_AF=0.3608;SAS_AF=0.3344;AA=A|||;VT=SNP
5	106768342	rs154646	C	A	100	PASS	AC=1626;AF=0.324681;AN=5008;NS=2504;DP=20698;EAS_AF=0.5317;AMR_AF=0.2406;AFR_AF=0.2958;EUR_AF=0.2356;SAS_AF=0.3016;AA=A|||;VT=SNP
5	106769067	rs115869986	C	T	100	PASS	AC=26;AF=0.00519169;AN=5008;NS=2504;DP=17785;EAS_AF=0;AMR_AF=0.0072;AFR_AF=0.0015;EUR_AF=0.0179;SAS_AF=0.001;AA=C|||;VT=SNP
5	106769123	rs17448944	C	T	100	PASS	AC=1370;AF=0.273562;AN=5008;NS=2504;DP=16994;EAS_AF=0.2063;AMR_AF=0.4107;AFR_AF=0.0741;EUR_AF=0.3141;SAS_AF=0.4734;AA=C|||;VT=SNP
5	106769952	rs152612	T	C	100	PASS	AC=1964;AF=0.392173;AN=5008;NS=2504;DP=20688;EAS_AF=0.5417;AMR_AF=0.3314;AFR_AF=0.3911;EUR_AF=0.341;SAS_AF=0.3354;AA=T|||;VT=SNP
5	106770307	rs152611	A	G	100	PASS	AC=1587;AF=0.316893;AN=5008;NS=2504;DP=18851;EAS_AF=0.5407;AMR_AF=0.2378;AFR_AF=0.2595;EUR_AF=0.2356;SAS_AF=0.3037;AA=G|||;VT=SNP
5	106770638	rs152609	T	C	100	PASS	AC=1529;AF=0.305312;AN=5008;NS=2504;DP=17592;EAS_AF=0.5407;AMR_AF=0.2363;AFR_AF=0.2163;EUR_AF=0.2356;SAS_AF=0.3037;AA=T|||;VT=SNP
5	106771209	rs152608	C	T	100	PASS	AC=1521;AF=0.303714;AN=5008;NS=2504;DP=17563;EAS_AF=0.5357;AMR_AF=0.2349;AFR_AF=0.2163;EUR_AF=0.2356;SAS_AF=0.3016;AA=C|||;VT=SNP
5	106771514	rs152607	A	C	100	PASS	AC=1889;AF=0.377196;AN=5008;NS=2504;DP=18322;EAS_AF=0.5466;AMR_AF=0.304;AFR_AF=0.4478;EUR_AF=0.2366;SAS_AF=0.3037;AA=C|||;VT=SNP
5	106771847	rs152606	C	G	100	PASS	AC=2246;AF=0.448482;AN=5008;NS=2504;DP=18870;EAS_AF=0.5367;AMR_AF=0.3487;AFR_AF=0.5923;EUR_AF=0.3539;SAS_AF=0.3313;AA=G|||;VT=SNP
5	106772261	rs80211362	C	T	100	PASS	AC=48;AF=0.00958466;AN=5008;NS=2504;DP=20948;EAS_AF=0;AMR_AF=0.0216;AFR_AF=0;EUR_AF=0.0239;SAS_AF=0.0092;AA=t|||;VT=SNP
5	106772606	rs17533434	C	T	100	PASS	AC=272;AF=0.0543131;AN=5008;NS=2504;DP=17923;EAS_AF=0.005;AMR_AF=0.0605;AFR_AF=0.0227;EUR_AF=0.1103;SAS_AF=0.0859;AA=C|||;VT=SNP
5	106772631	rs152605	T	C	100	PASS	AC=1597;AF=0.31889;AN=5008;NS=2504;DP=17148;EAS_AF=0.5357;AMR_AF=0.2378;AFR_AF=0.2731;EUR_AF=0.2356;SAS_AF=0.3006;AA=C|||;VT=SNP
5	106772918	rs149498	T	G	100	PASS	AC=1859;AF=0.371206;AN=5008;NS=2504;DP=16617;EAS_AF=0.5427;AMR_AF=0.304;AFR_AF=0.4289;EUR_AF=0.2376;SAS_AF=0.3016;AA=G|||;VT=SNP
5	106773195	rs153114	T	C	100	PASS	AC=1571;AF=0.313698;AN=5008;NS=2504;DP=17119;EAS_AF=0.1558;AMR_AF=0.3963;AFR_AF=0.32;EUR_AF=0.2793;SAS_AF=0.4448;AA=T|||;VT=SNP
5	106773623	rs2283	A	G	100	PASS	AC=2071;AF=0.413538;AN=5008;NS=2504;DP=19536;EAS_AF=0.5437;AMR_AF=0.3818;AFR_AF=0.4516;EUR_AF=0.333;SAS_AF=0.3333;AA=G|||;VT=SNP
5	106773654	rs77651082	A	G	100	PASS	AC=50;AF=0.00998403;AN=5008;NS=2504;DP=20431;EAS_AF=0;AMR_AF=0.0144;AFR_AF=0.0038;EUR_AF=0.0338;SAS_AF=0.001;AA=A|||;VT=SNP
5	106774823	rs151958	A	G	100	PASS	AC=1597;AF=0.31889;AN=5008;NS=2504;DP=19201;EAS_AF=0.5466;AMR_AF=0.2882;AFR_AF=0.236;EUR_AF=0.2366;SAS_AF=0.3027;AA=A|||;VT=SNP
5	106774875	rs55782218	C	A	100	PASS	AC=62;AF=0.0123802;AN=5008;NS=2504;DP=17217;EAS_AF=0;AMR_AF=0.013;AFR_AF=0.0008;EUR_AF=0.0288;SAS_AF=0.0235;AA=C|||;VT=SNP
5	106774922	rs152603	A	G	100	PASS	AC=2156;AF=0.430511;AN=5008;NS=2504;DP=16446;EAS_AF=0.5476;AMR_AF=0.3948;AFR_AF=0.4902;EUR_AF=0.3539;SAS_AF=0.3333;AA=a|||;VT=SNP
5	106777432	rs152601	G	A	100	PASS	AC=1508;AF=0.301118;AN=5008;NS=2504;DP=18089;EAS_AF=0.5347;AMR_AF=0.2349;AFR_AF=0.208;EUR_AF=0.2356;SAS_AF=0.3006;AA=g|||;VT=SNP
5	106777494	rs152600	G	T	100	PASS	AC=4433;AF=0.885184;AN=5008;NS=2504;DP=18226;EAS_AF=0.748;AMR_AF=0.8818;AFR_AF=0.9871;EUR_AF=0.9006;SAS_AF=0.8753;AA=T|||;VT=SNP
5	106777891	rs592479	C	T	100	PASS	AC=2492;AF=0.497604;AN=5008;NS=2504;DP=17473;EAS_AF=0.2569;AMR_AF=0.5692;AFR_AF=0.646;EUR_AF=0.4245;SAS_AF=0.5695;AA=-|||;VT=SNP
5	106778125	rs17159969	A	T	100	PASS	AC=234;AF=0.0467252;AN=5008;NS=2504;DP=15662;EAS_AF=0.004;AMR_AF=0.0216;AFR_AF=0.1301;EUR_AF=0.0318;SAS_AF=0.0112;AA=A|||;VT=SNP
5	106778844	rs526521	G	A	100	PASS	AC=1376;AF=0.27476;AN=5008;NS=2504;DP=17649;EAS_AF=0.1538;AMR_AF=0.3602;AFR_AF=0.2587;EUR_AF=0.2376;SAS_AF=0.3988;AA=G|||;VT=SNP
5	106779036	rs17533511	T	C	100	PASS	AC=396;AF=0.0790735;AN=5008;NS=2504;DP=19577;EAS_AF=0.001;AMR_AF=0.0965;AFR_AF=0.146;EUR_AF=0.1044;SAS_AF=0.0307;AA=T|||;VT=SNP
5	106779305	rs152599	G	T	100	PASS	AC=2694;AF=0.537939;AN=5008;NS=2504;DP=19968;EAS_AF=0.5397;AMR_AF=0.3876;AFR_AF=0.8797;EUR_AF=0.3807;SAS_AF=0.3425;AA=T|||;VT=SNP
5	106779381	rs148733254	G	A	100	PASS	AC=53;AF=0.0105831;AN=5008;NS=2504;DP=20088;EAS_AF=0;AMR_AF=0.0274;AFR_AF=0.0008;EUR_AF=0.0288;SAS_AF=0.0041;AA=G|||;VT=SNP
5	106779692	rs17533525	C	T	100	PASS	AC=821;AF=0.163938;AN=5008;NS=2504;DP=21167;EAS_AF=0.1458;AMR_AF=0.2968;AFR_AF=0.0083;EUR_AF=0.1551;SAS_AF=0.3078;AA=C|||;VT=SNP
5	106779754	rs152598	C	T	100	PASS	AC=1546;AF=0.308706;AN=5008;NS=2504;DP=20519;EAS_AF=0.5387;AMR_AF=0.2363;AFR_AF=0.233;EUR_AF=0.2356;SAS_AF=0.3006;AA=C|||;VT=SNP
5	106780529	rs152597	A	T	100	PASS	AC=1999;AF=0.399161;AN=5008;NS=2504;DP=16145;EAS_AF=0.5397;AMR_AF=0.3487;AFR_AF=0.3971;EUR_AF=0.3618;SAS_AF=0.3313;AA=T|||;VT=SNP
5	106781022	rs150337017	C	A	100	PASS	AC=34;AF=0.00678914;AN=5008;NS=2504;DP=18744;EAS_AF=0;AMR_AF=0.0072;AFR_AF=0.0008;EUR_AF=0.0239;SAS_AF=0.0041;AA=C|||;VT=SNP
5	106781232	rs152596	C	T	100	PASS	AC=1724;AF=0.344249;AN=5008;NS=2504;DP=20554;EAS_AF=0.5387;AMR_AF=0.2478;AFR_AF=0.3608;EUR_AF=0.2366;SAS_AF=0.3006;AA=T|||;VT=SNP
5	106781376	rs152595	C	T	100	PASS	AC=1768;AF=0.353035;AN=5008;NS=2504;DP=18718;EAS_AF=0.5456;AMR_AF=0.2983;AFR_AF=0.3616;EUR_AF=0.2366;SAS_AF=0.3016;AA=C|||;VT=SNP
5	106782106	rs152593	T	G	100	PASS	AC=1822;AF=0.363818;AN=5008;NS=2504;DP=16683;EAS_AF=0.5496;AMR_AF=0.3069;AFR_AF=0.3941;EUR_AF=0.2376;SAS_AF=0.3016;AA=G|||;VT=SNP
5	106782271	rs153133	C	T	100	PASS	AC=1202;AF=0.240016;AN=5008;NS=2504;DP=14019;EAS_AF=0.1488;AMR_AF=0.3487;AFR_AF=0.1437;EUR_AF=0.2386;SAS_AF=0.3885;AA=C|||;VT=SNP
5	106782662	rs152592	C	T	100	PASS	AC=1547;AF=0.308906;AN=5008;NS=2504;DP=17561;EAS_AF=0.5387;AMR_AF=0.2363;AFR_AF=0.233;EUR_AF=0.2366;SAS_AF=0.3006;AA=C|||;VT=SNP
5	106783105	rs12515656	T	G	100	PASS	AC=154;AF=0.0307508;AN=5008;NS=2504;DP=22121;EAS_AF=0;AMR_AF=0.1182;AFR_AF=0.003;EUR_AF=0.0249;SAS_AF=0.044;AA=T|||;VT=SNP
5	106783294	rs152591	G	A	100	PASS	AC=1257;AF=0.250998;AN=5008;NS=2504;DP=18379;EAS_AF=0.5387;AMR_AF=0.2205;AFR_AF=0.0242;EUR_AF=0.2346;SAS_AF=0.2996;AA=G|||;VT=SNP
5	106783359	rs7710211	C	T	100	PASS	AC=391;AF=0.0780751;AN=5008;NS=2504;DP=18714;EAS_AF=0.001;AMR_AF=0.0951;AFR_AF=0.143;EUR_AF=0.1044;SAS_AF=0.0307;AA=C|||;VT=SNP
5	106783463	rs144189027	G	C	100	PASS	AC=24;AF=0.00479233;AN=5008;NS=2504;DP=21025;EAS_AF=0;AMR_AF=0.0072;AFR_AF=0;EUR_AF=0.008;SAS_AF=0.0112;AA=G|||;VT=SNP
5	106783834	rs76076024	G	A	100	PASS	AC=136;AF=0.0271565;AN=5008;NS=2504;DP=20080;EAS_AF=0.003;AMR_AF=0.0303;AFR_AF=0.0008;EUR_AF=0.0457;SAS_AF=0.0665;AA=G|||;VT=SNP
5	106784227	rs151956	G	A	100	PASS	AC=2134;AF=0.426118;AN=5008;NS=2504;DP=15409;EAS_AF=0.5446;AMR_AF=0.3516;AFR_AF=0.5083;EUR_AF=0.3439;SAS_AF=0.3303;AA=A|||;VT=SNP
5	106785213	rs77039456	C	T	100	PASS	AC=342;AF=0.0682907;AN=5008;NS=2504;DP=14629;EAS_AF=0.001;AMR_AF=0.0677;AFR_AF=0.1452;EUR_AF=0.0755;SAS_AF=0.0266;AA=C|||;VT=SNP
5	106786281	rs152589	T	C	100	PASS	AC=1785;AF=0.35643;AN=5008;NS=2504;DP=18420;EAS_AF=0.5516;AMR_AF=0.2983;AFR_AF=0.3593;EUR_AF=0.2366;SAS_AF=0.316;AA=C|||;VT=SNP
5	106786616	rs149444	C	T	100	PASS	AC=1570;AF=0.313498;AN=5008;NS=2504;DP=18814;EAS_AF=0.5506;AMR_AF=0.2853;AFR_AF=0.2042;EUR_AF=0.2356;SAS_AF=0.317;AA=T|||;VT=SNP
5	106786754	rs152587	T	A	100	PASS	AC=2174;AF=0.434105;AN=5008;NS=2504;DP=18010;EAS_AF=0.5516;AMR_AF=0.402;AFR_AF=0.4826;EUR_AF=0.3598;SAS_AF=0.3466;AA=T|||;VT=SNP
5	106787245	rs27661	G	A	100	PASS	AC=2616;AF=0.522364;AN=5008;NS=2504;DP=17351;EAS_AF=0.5476;AMR_AF=0.4251;AFR_AF=0.8192;EUR_AF=0.3449;SAS_AF=0.3466;AA=A|||;VT=SNP
5	106787266	rs152585	C	T	100	PASS	AC=1990;AF=0.397364;AN=5008;NS=2504;DP=17617;EAS_AF=0.5476;AMR_AF=0.389;AFR_AF=0.3684;EUR_AF=0.339;SAS_AF=0.3476;AA=T|||;VT=SNP
5	106788039	rs27443	T	C	100	PASS	AC=3215;AF=0.641973;AN=5008;NS=2504;DP=18049;EAS_AF=0.7034;AMR_AF=0.6628;AFR_AF=0.6498;EUR_AF=0.4821;SAS_AF=0.7178;AA=T|||;VT=SNP
5	106788817	rs71575441	T	C	100	PASS	AC=58;AF=0.0115815;AN=5008;NS=2504;DP=13174;EAS_AF=0;AMR_AF=0.0259;AFR_AF=0.003;EUR_AF=0.0348;SAS_AF=0.001;AA=T|||;VT=SNP
5	106789092	rs17533581	C	A	100	PASS	AC=55;AF=0.0109824;AN=5008;NS=2504;DP=14023;EAS_AF=0;AMR_AF=0.0187;AFR_AF=0.0023;EUR_AF=0.0278;SAS_AF=0.0112;AA=C|||;VT=SNP
5	106789764	rs1835111	A	G	100	PASS	AC=966;AF=0.192891;AN=5008;NS=2504;DP=17975;EAS_AF=0.1458;AMR_AF=0.3285;AFR_AF=0.0091;EUR_AF=0.2068;SAS_AF=0.3793;AA=A|||;VT=SNP
5	106790327	rs152584	G	A	100	PASS	AC=2375;AF=0.474241;AN=5008;NS=2504;DP=13890;EAS_AF=0.5407;AMR_AF=0.3617;AFR_AF=0.6876;EUR_AF=0.3439;SAS_AF=0.3313;AA=A|||;VT=SNP
5	106790512	rs115779	T	A	100	PASS	AC=1698;AF=0.339058;AN=5008;NS=2504;DP=16703;EAS_AF=0.5397;AMR_AF=0.2421;AFR_AF=0.3321;EUR_AF=0.2366;SAS_AF=0.316;AA=T|||;VT=SNP
5	106791359	rs11950982	G	A	100	PASS	AC=412;AF=0.0822684;AN=5008;NS=2504;DP=20450;EAS_AF=0.001;AMR_AF=0.1037;AFR_AF=0.1551;EUR_AF=0.1034;SAS_AF=0.0307;AA=A|||;VT=SNP
5	106791963	rs11951137	G	A	100	PASS	AC=378;AF=0.0754792;AN=5008;NS=2504;DP=19847;EAS_AF=0.001;AMR_AF=0.0951;AFR_AF=0.1339;EUR_AF=0.1034;SAS_AF=0.0307;AA=G|||;VT=SNP
5	106792201	rs78529238	T	C	100	PASS	AC=46;AF=0.0091853;AN=5008;NS=2504;DP=20537;EAS_AF=0.001;AMR_AF=0.0101;AFR_AF=0.0015;EUR_AF=0.0288;SAS_AF=0.0072;AA=T|||;VT=SNP
5	106792953	rs114714747	C	T	100	PASS	AC=47;AF=0.00938498;AN=5008;NS=2504;DP=20266;EAS_AF=0;AMR_AF=0.0216;AFR_AF=0;EUR_AF=0.0239;SAS_AF=0.0082;AA=C|||;VT=SNP
5	106793591	rs537500	G	A	100	PASS	AC=1538;AF=0.307109;AN=5008;NS=2504;DP=20445;EAS_AF=0.1498;AMR_AF=0.3732;AFR_AF=0.3782;EUR_AF=0.2435;SAS_AF=0.3916;AA=A|||;VT=SNP
5	106793773	rs3909464	A	C	100	PASS	AC=424;AF=0.0846645;AN=5008;NS=2504;DP=19482;EAS_AF=0.001;AMR_AF=0.1037;AFR_AF=0.149;EUR_AF=0.1243;SAS_AF=0.0297;AA=A|||;VT=SNP
5	106793799	rs152582	T	C	100	PASS	AC=1815;AF=0.36242;AN=5008;NS=2504;DP=19892;EAS_AF=0.5526;AMR_AF=0.3012;AFR_AF=0.3722;EUR_AF=0.2435;SAS_AF=0.319;AA=T|||;VT=SNP
5	106793983	rs3909931	A	T	100	PASS	AC=967;AF=0.193091;AN=5008;NS=2504;DP=19938;EAS_AF=0.1458;AMR_AF=0.3285;AFR_AF=0.0091;EUR_AF=0.2058;SAS_AF=0.3814;AA=A|||;VT=SNP
5	106795143	rs12523318	T	A	100	PASS	AC=1066;AF=0.212859;AN=5008;NS=2504;DP=18904;EAS_AF=0.1528;AMR_AF=0.3429;AFR_AF=0.031;EUR_AF=0.2425;SAS_AF=0.3978;AA=T|||;VT=SNP
5	106795192	rs3844750	T	C	100	PASS	AC=409;AF=0.0816693;AN=5008;NS=2504;DP=18973;EAS_AF=0.001;AMR_AF=0.1023;AFR_AF=0.1384;EUR_AF=0.1243;SAS_AF=0.0297;AA=T|||;VT=SNP
5	106795862	rs152580	C	T	100	PASS	AC=3217;AF=0.642372;AN=5008;NS=2504;DP=20780;EAS_AF=0.7034;AMR_AF=0.6585;AFR_AF=0.6528;EUR_AF=0.4891;SAS_AF=0.7117;AA=C|||;VT=SNP
5	106796026	rs75029418	G	A	100	PASS	AC=28;AF=0.00559105;AN=5008;NS=2504;DP=18803;EAS_AF=0;AMR_AF=0.0072;AFR_AF=0.0015;EUR_AF=0.0209;SAS_AF=0;AA=G|||;VT=SNP
5	106796200	rs152579	A	C	100	PASS	AC=3223;AF=0.64357;AN=5008;NS=2504;DP=20154;EAS_AF=0.7044;AMR_AF=0.6628;AFR_AF=0.6536;EUR_AF=0.4891;SAS_AF=0.7127;AA=A|||;VT=SNP
5	106796207	rs152578	T	C	100	PASS	AC=3228;AF=0.644569;AN=5008;NS=2504;DP=20239;EAS_AF=0.7054;AMR_AF=0.6643;AFR_AF=0.6558;EUR_AF=0.4891;SAS_AF=0.7127;AA=T|||;VT=SNP
5	106797052	rs151329141	C	T	100	PASS	AC=14;AF=0.00279553;AN=5008;NS=2504;DP=17920;EAS_AF=0;AMR_AF=0;AFR_AF=0.0023;EUR_AF=0.0089;SAS_AF=0.002;AA=C|||;VT=SNP
5	106797835	rs17159996	C	T	100	PASS	AC=448;AF=0.0894569;AN=5008;NS=2504;DP=17847;EAS_AF=0.001;AMR_AF=0.098;AFR_AF=0.1861;EUR_AF=0.1034;SAS_AF=0.0297;AA=C|||;VT=SNP
5	106798189	rs154642	G	A	100	PASS	AC=1305;AF=0.260583;AN=5008;NS=2504;DP=20101;EAS_AF=0.4554;AMR_AF=0.2133;AFR_AF=0.2057;EUR_AF=0.1918;SAS_AF=0.2382;AA=G|||;VT=SNP
5	106798196	rs4085251	G	A	100	PASS	AC=517;AF=0.103235;AN=5008;NS=2504;DP=19959;EAS_AF=0.001;AMR_AF=0.1124;AFR_AF=0.2156;EUR_AF=0.1252;SAS_AF=0.0276;AA=G|||;VT=SNP
5	106799239	rs9686459	A	G	100	PASS	AC=346;AF=0.0690895;AN=5008;NS=2504;DP=15212;EAS_AF=0.001;AMR_AF=0.0965;AFR_AF=0.1104;EUR_AF=0.1034;SAS_AF=0.0286;AA=A|||;VT=SNP
5	106799461	rs3906411	C	A	100	PASS	AC=455;AF=0.0908546;AN=5008;NS=2504;DP=17167;EAS_AF=0.001;AMR_AF=0.0965;AFR_AF=0.1944;EUR_AF=0.1024;SAS_AF=0.0276;AA=C|||;VT=SNP
5	106799788	rs7712393	G	A	100	PASS	AC=367;AF=0.0732827;AN=5008;NS=2504;DP=18107;EAS_AF=0.001;AMR_AF=0.0937;AFR_AF=0.1316;EUR_AF=0.1024;SAS_AF=0.0245;AA=G|||;VT=SNP
5	106800148	rs10491390	G	A	100	PASS	AC=366;AF=0.0730831;AN=5008;NS=2504;DP=18583;EAS_AF=0.001;AMR_AF=0.0922;AFR_AF=0.1324;EUR_AF=0.1014;SAS_AF=0.0245;AA=G|||;VT=SNP
5	106800282	rs10491396	C	T	100	PASS	AC=368;AF=0.0734824;AN=5008;NS=2504;DP=18544;EAS_AF=0.001;AMR_AF=0.0922;AFR_AF=0.1324;EUR_AF=0.1034;SAS_AF=0.0245;AA=C|||;VT=SNP
5	106800582	rs17449298	C	T	100	PASS	AC=110;AF=0.0219649;AN=5008;NS=2504;DP=19486;EAS_AF=0;AMR_AF=0.0562;AFR_AF=0.0083;EUR_AF=0.0467;SAS_AF=0.0133;AA=C|||;VT=SNP
5	106801970	rs27355	G	A	100	PASS	AC=158;AF=0.0315495;AN=5008;NS=2504;DP=21699;EAS_AF=0.0407;AMR_AF=0.0231;AFR_AF=0.0356;EUR_AF=0.0398;SAS_AF=0.0143;AA=A|||;VT=SNP
5	106802297	rs152577	A	T	100	PASS	AC=2112;AF=0.421725;AN=5008;NS=2504;DP=22203;EAS_AF=0.4276;AMR_AF=0.3963;AFR_AF=0.5091;EUR_AF=0.3588;SAS_AF=0.3804;AA=A|||;VT=SNP
5	106802534	rs17449339	G	A	100	PASS	AC=661;AF=0.131989;AN=5008;NS=2504;DP=19161;EAS_AF=0.125;AMR_AF=0.183;AFR_AF=0.1899;EUR_AF=0.0924;SAS_AF=0.0654;AA=A|||;VT=SNP
5	106802595	rs26245	G	A	100	PASS	AC=535;AF=0.106829;AN=5008;NS=2504;DP=19658;EAS_AF=0;AMR_AF=0.1225;AFR_AF=0.1891;EUR_AF=0.1441;SAS_AF=0.0562;AA=G|||;VT=SNP
5	106802777	rs12518253	T	C	100	PASS	AC=372;AF=0.0742812;AN=5008;NS=2504;DP=19476;EAS_AF=0.1508;AMR_AF=0.0533;AFR_AF=0.0734;EUR_AF=0.0577;SAS_AF=0.0286;AA=T|||;VT=SNP
5	106802925	rs152576	C	T	100	PASS	AC=83;AF=0.0165735;AN=5008;NS=2504;DP=18246;EAS_AF=0.001;AMR_AF=0.0519;AFR_AF=0.0015;EUR_AF=0.0179;SAS_AF=0.0266;AA=C|||;VT=SNP
5	106803446	rs11954938	T	C	100	PASS	AC=384;AF=0.0766773;AN=5008;NS=2504;DP=17553;EAS_AF=0.1538;AMR_AF=0.0548;AFR_AF=0.0756;EUR_AF=0.0606;SAS_AF=0.0307;AA=T|||;VT=SNP
5	106803663	rs26246	A	G	100	PASS	AC=1123;AF=0.224241;AN=5008;NS=2504;DP=19651;EAS_AF=0.001;AMR_AF=0.2017;AFR_AF=0.5;EUR_AF=0.2048;SAS_AF=0.1176;AA=A|||;VT=SNP
5	106803918	rs151957	T	C	100	PASS	AC=1629;AF=0.32528;AN=5008;NS=2504;DP=17989;EAS_AF=0.5119;AMR_AF=0.379;AFR_AF=0.0197;EUR_AF=0.3111;SAS_AF=0.5225;AA=T|||;VT=SNP
5	106803985	rs27625	C	G	100	PASS	AC=586;AF=0.117013;AN=5008;NS=2504;DP=19515;EAS_AF=0;AMR_AF=0.1354;AFR_AF=0.2057;EUR_AF=0.16;SAS_AF=0.0603;AA=C|||;VT=SNP
5	106804010	rs76195760	C	T	100	PASS	AC=379;AF=0.0756789;AN=5008;NS=2504;DP=19984;EAS_AF=0.1528;AMR_AF=0.0562;AFR_AF=0.0749;EUR_AF=0.0586;SAS_AF=0.0286;AA=C|||;VT=SNP
5	106804363	rs26247	A	G	100	PASS	AC=2222;AF=0.44369;AN=5008;NS=2504;DP=18633;EAS_AF=0.6597;AMR_AF=0.4553;AFR_AF=0.3737;EUR_AF=0.1978;SAS_AF=0.5603;AA=A|||;VT=SNP
5	106804779	rs77216918	T	C	100	PASS	AC=401;AF=0.0800719;AN=5008;NS=2504;DP=16997;EAS_AF=0.1786;AMR_AF=0.0576;AFR_AF=0.0681;EUR_AF=0.0596;SAS_AF=0.0317;AA=T|||;VT=SNP
5	106804832	rs25998	T	C	100	PASS	AC=3894;AF=0.777556;AN=5008;NS=2504;DP=16384;EAS_AF=0.8214;AMR_AF=0.7507;AFR_AF=0.9697;EUR_AF=0.5378;SAS_AF=0.7382;AA=C|||;VT=SNP
5	106804928	rs3890134	G	A	100	PASS	AC=632;AF=0.126198;AN=5008;NS=2504;DP=16055;EAS_AF=0.001;AMR_AF=0.1052;AFR_AF=0.2557;EUR_AF=0.1322;SAS_AF=0.089;AA=G|||;VT=SNP
5	106805007	rs25999	T	A	100	PASS	AC=3892;AF=0.777157;AN=5008;NS=2504;DP=18182;EAS_AF=0.8194;AMR_AF=0.7507;AFR_AF=0.9728;EUR_AF=0.5358;SAS_AF=0.7362;AA=A|||;VT=SNP
5	106805378	rs115492595	G	T	100	PASS	AC=315;AF=0.0628994;AN=5008;NS=2504;DP=16011;EAS_AF=0.1746;AMR_AF=0.0504;AFR_AF=0.0106;EUR_AF=0.0586;SAS_AF=0.0317;AA=G|||;VT=SNP
5	106806051	rs2288385	A	C	100	PASS	AC=376;AF=0.0750799;AN=5008;NS=2504;DP=19619;EAS_AF=0.1567;AMR_AF=0.0576;AFR_AF=0.0673;EUR_AF=0.0596;SAS_AF=0.0297;AA=A|||;VT=SNP
5	106806224	rs636137	G	A	100	PASS	AC=1510;AF=0.301518;AN=5008;NS=2504;DP=17709;EAS_AF=0.1567;AMR_AF=0.2522;AFR_AF=0.5953;EUR_AF=0.2475;SAS_AF=0.1442;AA=G|||;VT=SNP
5	106806438	rs29543	A	G	100	PASS	AC=2341;AF=0.467452;AN=5008;NS=2504;DP=15808;EAS_AF=0.6627;AMR_AF=0.4942;AFR_AF=0.3464;EUR_AF=0.2883;SAS_AF=0.5951;AA=A|||;VT=SNP
5	106808575	rs78502332	G	C	100	PASS	AC=285;AF=0.0569089;AN=5008;NS=2504;DP=21876;EAS_AF=0.1438;AMR_AF=0.0519;AFR_AF=0.0129;EUR_AF=0.0577;SAS_AF=0.0297;AA=G|||;VT=SNP
5	106808933	rs153690	C	G	100	PASS	AC=2296;AF=0.458466;AN=5008;NS=2504;DP=16891;EAS_AF=0.4028;AMR_AF=0.4611;AFR_AF=0.323;EUR_AF=0.5507;SAS_AF=0.6022;AA=C|||;VT=SNP
5	106809106	rs115716849	T	C	100	PASS	AC=26;AF=0.00519169;AN=5008;NS=2504;DP=17263;EAS_AF=0;AMR_AF=0.0072;AFR_AF=0;EUR_AF=0.0189;SAS_AF=0.002;AA=T|||;VT=SNP
5	106809518	rs139801166	C	T	100	PASS	AC=293;AF=0.0585064;AN=5008;NS=2504;DP=16821;EAS_AF=0.0913;AMR_AF=0.1398;AFR_AF=0.0038;EUR_AF=0.0358;SAS_AF=0.0644;AA=C|||;VT=SNP
5	106809852	rs27929	T	C	100	PASS	AC=1147;AF=0.229034;AN=5008;NS=2504;DP=18565;EAS_AF=0.3016;AMR_AF=0.3401;AFR_AF=0.3359;EUR_AF=0.0447;SAS_AF=0.1207;AA=T|||;VT=SNP
5	106810324	rs74645910	G	A	100	PASS	AC=284;AF=0.0567093;AN=5008;NS=2504;DP=20332;EAS_AF=0.1448;AMR_AF=0.0504;AFR_AF=0.0129;EUR_AF=0.0577;SAS_AF=0.0286;AA=G|||;VT=SNP
5	106810412	rs25740	C	T	100	PASS	AC=1136;AF=0.226837;AN=5008;NS=2504;DP=19070;EAS_AF=0.2688;AMR_AF=0.3401;AFR_AF=0.3563;EUR_AF=0.0447;SAS_AF=0.1155;AA=T|||;VT=SNP
5	106810879	rs150022870	C	T	100	PASS	AC=54;AF=0.0107827;AN=5008;NS=2504;DP=21395;EAS_AF=0;AMR_AF=0.0101;AFR_AF=0.0008;EUR_AF=0.0219;SAS_AF=0.0245;AA=C|||;VT=SNP
5	106810888	rs25993	C	T	100	PASS	AC=2233;AF=0.445887;AN=5008;NS=2504;DP=20957;EAS_AF=0.3978;AMR_AF=0.3775;AFR_AF=0.3283;EUR_AF=0.5398;SAS_AF=0.6063;AA=C|||;VT=SNP
5	106810945	rs3852199	T	C	100	PASS	AC=331;AF=0.0660942;AN=5008;NS=2504;DP=20558;EAS_AF=0.0903;AMR_AF=0.1398;AFR_AF=0.0325;EUR_AF=0.0368;SAS_AF=0.0644;AA=T|||;VT=SNP
5	106811645	rs25994	T	C	100	PASS	AC=2263;AF=0.451877;AN=5008;NS=2504;DP=11549;EAS_AF=0.3978;AMR_AF=0.379;AFR_AF=0.3495;EUR_AF=0.5408;SAS_AF=0.6063;AA=T|||;VT=SNP
5	106811729	rs117311914	G	A	100	PASS	AC=329;AF=0.0656949;AN=5008;NS=2504;DP=7834;EAS_AF=0.0903;AMR_AF=0.1398;AFR_AF=0.0318;EUR_AF=0.0358;SAS_AF=0.0644;AA=G|||;VT=SNP
5	106813191	rs28208	T	C	100	PASS	AC=1099;AF=0.219449;AN=5008;NS=2504;DP=15895;EAS_AF=0.2728;AMR_AF=0.3372;AFR_AF=0.3268;EUR_AF=0.0447;SAS_AF=0.1155;AA=T|||;VT=SNP
5	106813272	rs11948482	G	A	100	PASS	AC=364;AF=0.0726837;AN=5008;NS=2504;DP=15677;EAS_AF=0.1399;AMR_AF=0.0576;AFR_AF=0.0734;EUR_AF=0.0577;SAS_AF=0.0286;AA=G|||;VT=SNP
5	106813415	rs26241	T	C	100	PASS	AC=1099;AF=0.219449;AN=5008;NS=2504;DP=15828;EAS_AF=0.2728;AMR_AF=0.3372;AFR_AF=0.3268;EUR_AF=0.0447;SAS_AF=0.1155;AA=T|||;VT=SNP
5	106813693	rs730676	T	A	100	PASS	AC=645;AF=0.128794;AN=5008;NS=2504;DP=17251;EAS_AF=0.001;AMR_AF=0.1052;AFR_AF=0.2625;EUR_AF=0.1332;SAS_AF=0.092;AA=T|||;VT=SNP
5	106813852	rs10491392	C	G	100	PASS	AC=395;AF=0.0788738;AN=5008;NS=2504;DP=19165;EAS_AF=0.001;AMR_AF=0.0951;AFR_AF=0.0779;EUR_AF=0.1332;SAS_AF=0.093;AA=C|||;VT=SNP
5	106813991	rs712546	C	G	100	PASS	AC=67;AF=0.0133786;AN=5008;NS=2504;DP=19471;EAS_AF=0;AMR_AF=0.0187;AFR_AF=0.0023;EUR_AF=0.0477;SAS_AF=0.0031;AA=C|||;VT=SNP
5	106814090	rs27750	T	C	100	PASS	AC=4064;AF=0.811502;AN=5008;NS=2504;DP=19662;EAS_AF=0.8244;AMR_AF=0.7925;AFR_AF=0.9781;EUR_AF=0.6501;SAS_AF=0.7526;AA=C|||;VT=SNP
5	106814731	rs11949501	G	A	100	PASS	AC=368;AF=0.0734824;AN=5008;NS=2504;DP=16125;EAS_AF=0.1419;AMR_AF=0.0576;AFR_AF=0.0734;EUR_AF=0.0586;SAS_AF=0.0297;AA=G|||;VT=SNP
5	106815642	rs76661950	T	C	100	PASS	AC=284;AF=0.0567093;AN=5008;NS=2504;DP=16878;EAS_AF=0.1468;AMR_AF=0.0504;AFR_AF=0.0098;EUR_AF=0.0586;SAS_AF=0.0297;AA=T|||;VT=SNP
5	106815980	rs28112	C	T	100	PASS	AC=1075;AF=0.214657;AN=5008;NS=2504;DP=17262;EAS_AF=0.2728;AMR_AF=0.3372;AFR_AF=0.3094;EUR_AF=0.0447;SAS_AF=0.1145;AA=T|||;VT=SNP
5	106815995	rs25995	T	C	100	PASS	AC=4044;AF=0.807508;AN=5008;NS=2504;DP=17181;EAS_AF=0.8165;AMR_AF=0.7839;AFR_AF=0.9781;EUR_AF=0.6441;SAS_AF=0.7526;AA=t|||;VT=SNP
5	106816311	rs77392617	A	G	100	PASS	AC=381;AF=0.0760783;AN=5008;NS=2504;DP=19379;EAS_AF=0.1458;AMR_AF=0.0576;AFR_AF=0.0802;EUR_AF=0.0586;SAS_AF=0.0297;AA=A|||;VT=SNP
5	106816389	rs28024	C	G	100	PASS	AC=1029;AF=0.205471;AN=5008;NS=2504;DP=20348;EAS_AF=0.2728;AMR_AF=0.3357;AFR_AF=0.2753;EUR_AF=0.0447;SAS_AF=0.1145;AA=C|||;VT=SNP
5	106816453	rs27930	G	A	100	PASS	AC=4040;AF=0.806709;AN=5008;NS=2504;DP=19570;EAS_AF=0.8125;AMR_AF=0.7824;AFR_AF=0.9811;EUR_AF=0.6421;SAS_AF=0.7515;AA=A|||;VT=SNP
5	106816595	rs25963	A	G	100	PASS	AC=4041;AF=0.806909;AN=5008;NS=2504;DP=20581;EAS_AF=0.8155;AMR_AF=0.7824;AFR_AF=0.9781;EUR_AF=0.6431;SAS_AF=0.7526;AA=G|||;VT=SNP
5	106816967	rs27445	A	G	100	PASS	AC=4059;AF=0.810503;AN=5008;NS=2504;DP=18977;EAS_AF=0.8264;AMR_AF=0.7882;AFR_AF=0.9788;EUR_AF=0.6471;SAS_AF=0.7505;AA=G|||;VT=SNP
5	106817160	rs80138931	C	G	100	PASS	AC=364;AF=0.0726837;AN=5008;NS=2504;DP=22627;EAS_AF=0.0923;AMR_AF=0.1441;AFR_AF=0.0545;EUR_AF=0.0358;SAS_AF=0.0644;AA=C|||;VT=SNP
5	106817325	rs25964	G	T	100	PASS	AC=932;AF=0.186102;AN=5008;NS=2504;DP=19829;EAS_AF=0.2679;AMR_AF=0.2767;AFR_AF=0.2284;EUR_AF=0.0447;SAS_AF=0.1258;AA=G|||;VT=SNP
5	106817475	rs145535714	C	T	100	PASS	AC=31;AF=0.0061901;AN=5008;NS=2504;DP=18185;EAS_AF=0;AMR_AF=0.0101;AFR_AF=0.0008;EUR_AF=0.0119;SAS_AF=0.0112;AA=C|||;VT=SNP
5	106817477	rs25965	G	A	100	PASS	AC=774;AF=0.154553;AN=5008;NS=2504;DP=17977;EAS_AF=0.2599;AMR_AF=0.1009;AFR_AF=0.2247;EUR_AF=0.0368;SAS_AF=0.1104;AA=g|||;VT=SNP
5	106817641	rs79464473	A	G	100	PASS	AC=230;AF=0.0459265;AN=5008;NS=2504;DP=22643;EAS_AF=0.0903;AMR_AF=0.0159;AFR_AF=0.031;EUR_AF=0.0268;SAS_AF=0.0613;AA=A|||;VT=SNP
5	106817922	rs26243	A	G	100	PASS	AC=766;AF=0.152955;AN=5008;NS=2504;DP=16628;EAS_AF=0.253;AMR_AF=0.1009;AFR_AF=0.2247;EUR_AF=0.0358;SAS_AF=0.1104;AA=A|||;VT=SNP
5	106818087	rs27853	C	G	100	PASS	AC=3428;AF=0.684505;AN=5008;NS=2504;DP=19475;EAS_AF=0.8175;AMR_AF=0.5288;AFR_AF=0.7859;EUR_AF=0.4901;SAS_AF=0.7209;AA=G|||;VT=SNP
5	106818343	rs26244	C	T	100	PASS	AC=761;AF=0.151957;AN=5008;NS=2504;DP=14511;EAS_AF=0.253;AMR_AF=0.1009;AFR_AF=0.2209;EUR_AF=0.0358;SAS_AF=0.1104;AA=C|||;VT=SNP
5	106818802	rs25996	G	C	100	PASS	AC=3671;AF=0.733027;AN=5008;NS=2504;DP=14257;EAS_AF=0.8214;AMR_AF=0.5418;AFR_AF=0.9743;EUR_AF=0.4771;SAS_AF=0.7147;AA=C|||;VT=SNP
5	106820022	rs28764	C	T	100	PASS	AC=1064;AF=0.21246;AN=5008;NS=2504;DP=18604;EAS_AF=0.2312;AMR_AF=0.121;AFR_AF=0.4569;EUR_AF=0.0378;SAS_AF=0.1074;AA=T|||;VT=SNP
5	106820111	rs17594593	C	G	100	PASS	AC=58;AF=0.0115815;AN=5008;NS=2504;DP=21608;EAS_AF=0.0089;AMR_AF=0.0058;AFR_AF=0.0008;EUR_AF=0.0378;SAS_AF=0.0061;AA=C|||;VT=SNP
5	106820225	rs17594614	C	G	100	PASS	AC=253;AF=0.0505192;AN=5008;NS=2504;DP=20789;EAS_AF=0.0913;AMR_AF=0.0173;AFR_AF=0.0461;EUR_AF=0.0268;SAS_AF=0.0624;AA=C|||;VT=SNP
5	106820247	rs2898622	T	C	100	PASS	AC=616;AF=0.123003;AN=5008;NS=2504;DP=19778;EAS_AF=0.0913;AMR_AF=0.0418;AFR_AF=0.3064;EUR_AF=0.0288;SAS_AF=0.0624;AA=T|||;VT=SNP
5	106820480	rs25966	C	T	100	PASS	AC=3248;AF=0.648562;AN=5008;NS=2504;DP=15779;EAS_AF=0.8194;AMR_AF=0.5259;AFR_AF=0.6717;EUR_AF=0.4771;SAS_AF=0.7045;AA=T|||;VT=SNP
5	106820607	rs469707	A	T	100	PASS	AC=1399;AF=0.279353;AN=5008;NS=2504;DP=15249;EAS_AF=0.3105;AMR_AF=0.2522;AFR_AF=0.3805;EUR_AF=0.2207;SAS_AF=0.1902;AA=A|||;VT=SNP
5	106820610	rs147230	A	C	100	PASS	AC=1403;AF=0.280152;AN=5008;NS=2504;DP=15308;EAS_AF=0.3105;AMR_AF=0.2522;AFR_AF=0.3835;EUR_AF=0.2207;SAS_AF=0.1902;AA=A|||;VT=SNP
5	106821062	rs17594634	T	C	100	PASS	AC=244;AF=0.048722;AN=5008;NS=2504;DP=18674;EAS_AF=0.1022;AMR_AF=0.0159;AFR_AF=0.0318;EUR_AF=0.0268;SAS_AF=0.0624;AA=T|||;VT=SNP
5	106821321	rs25979	T	C	100	PASS	AC=3584;AF=0.715655;AN=5008;NS=2504;DP=19369;EAS_AF=0.8323;AMR_AF=0.5418;AFR_AF=0.9085;EUR_AF=0.4771;SAS_AF=0.7035;AA=C|||;VT=SNP
5	106821354	rs26235	T	C	100	PASS	AC=1260;AF=0.251597;AN=5008;NS=2504;DP=19864;EAS_AF=0.255;AMR_AF=0.1916;AFR_AF=0.556;EUR_AF=0.0378;SAS_AF=0.0992;AA=C|||;VT=SNP
5	106821656	rs26236	C	T	100	PASS	AC=2310;AF=0.461262;AN=5008;NS=2504;DP=19658;EAS_AF=0.5784;AMR_AF=0.3487;AFR_AF=0.3419;EUR_AF=0.4394;SAS_AF=0.6043;AA=C|||;VT=SNP
5	106821777	rs25980	T	C	100	PASS	AC=3553;AF=0.709465;AN=5008;NS=2504;DP=20624;EAS_AF=0.8353;AMR_AF=0.5418;AFR_AF=0.882;EUR_AF=0.4771;SAS_AF=0.7045;AA=C|||;VT=SNP
5	106821940	rs17594657	T	G	100	PASS	AC=227;AF=0.0453275;AN=5008;NS=2504;DP=18452;EAS_AF=0.1052;AMR_AF=0.0173;AFR_AF=0.0189;EUR_AF=0.0268;SAS_AF=0.0583;AA=T|||;VT=SNP
5	106822267	rs26239	G	A	100	PASS	AC=839;AF=0.167532;AN=5008;NS=2504;DP=18918;EAS_AF=0.246;AMR_AF=0.1052;AFR_AF=0.298;EUR_AF=0.0328;SAS_AF=0.093;AA=A|||;VT=SNP
5	106822908	rs25981	G	C	100	PASS	AC=3568;AF=0.71246;AN=5008;NS=2504;DP=18446;EAS_AF=0.8323;AMR_AF=0.5418;AFR_AF=0.9032;EUR_AF=0.4712;SAS_AF=0.7004;AA=c|||;VT=SNP
5	106823329	rs25982	C	T	100	PASS	AC=2959;AF=0.590855;AN=5008;NS=2504;DP=19310;EAS_AF=0.7262;AMR_AF=0.5086;AFR_AF=0.6014;EUR_AF=0.4463;SAS_AF=0.6442;AA=c|||;VT=SNP
5	106824097	rs17594699	G	A	100	PASS	AC=189;AF=0.0377396;AN=5008;NS=2504;DP=16697;EAS_AF=0.0923;AMR_AF=0.0159;AFR_AF=0.003;EUR_AF=0.0239;SAS_AF=0.0583;AA=G|||;VT=SNP
5	106824382	rs26240	C	T	100	PASS	AC=2633;AF=0.525759;AN=5008;NS=2504;DP=18734;EAS_AF=0.5813;AMR_AF=0.4337;AFR_AF=0.5356;EUR_AF=0.4414;SAS_AF=0.6074;AA=T|||;VT=SNP
5	106824613	rs62355576	T	C	100	PASS	AC=577;AF=0.115216;AN=5008;NS=2504;DP=14237;EAS_AF=0.2262;AMR_AF=0.0908;AFR_AF=0.0356;EUR_AF=0.1133;SAS_AF=0.1278;AA=T|||;VT=SNP
5	106824701	rs25969	C	T	100	PASS	AC=3576;AF=0.714058;AN=5008;NS=2504;DP=16007;EAS_AF=0.7599;AMR_AF=0.5447;AFR_AF=0.9622;EUR_AF=0.4742;SAS_AF=0.6984;AA=T|||;VT=SNP
5	106825618	rs72789626	T	A	100	PASS	AC=330;AF=0.0658946;AN=5008;NS=2504;DP=18681;EAS_AF=0;AMR_AF=0.0749;AFR_AF=0.0439;EUR_AF=0.1312;SAS_AF=0.09;AA=T|||;VT=SNP
5	106825944	rs152567	C	T	100	PASS	AC=1915;AF=0.382388;AN=5008;NS=2504;DP=20379;EAS_AF=0.3958;AMR_AF=0.2882;AFR_AF=0.3154;EUR_AF=0.3658;SAS_AF=0.5429;AA=C|||;VT=SNP
5	106826386	rs117236214	T	C	100	PASS	AC=138;AF=0.0275559;AN=5008;NS=2504;DP=21978;EAS_AF=0.0456;AMR_AF=0.0144;AFR_AF=0.0023;EUR_AF=0.0268;SAS_AF=0.0532;AA=T|||;VT=SNP
5	106826413	rs25970	C	T	100	PASS	AC=2170;AF=0.433307;AN=5008;NS=2504;DP=21362;EAS_AF=0.3958;AMR_AF=0.2997;AFR_AF=0.5038;EUR_AF=0.3658;SAS_AF=0.5409;AA=T|||;VT=SNP
5	106826477	rs72789627	C	T	100	PASS	AC=392;AF=0.0782748;AN=5008;NS=2504;DP=19365;EAS_AF=0;AMR_AF=0.0893;AFR_AF=0.0817;EUR_AF=0.1342;SAS_AF=0.089;AA=C|||;VT=SNP
5	106826483	rs25971	T	C	100	PASS	AC=1475;AF=0.294529;AN=5008;NS=2504;DP=19362;EAS_AF=0.3958;AMR_AF=0.1916;AFR_AF=0.202;EUR_AF=0.2316;SAS_AF=0.453;AA=T|||;VT=SNP
5	106826885	rs41493053	C	T	100	PASS	AC=135;AF=0.0269569;AN=5008;NS=2504;DP=19087;EAS_AF=0.0456;AMR_AF=0.0144;AFR_AF=0.0023;EUR_AF=0.0239;SAS_AF=0.0532;AA=C|||;VT=SNP
5	106827231	rs111783585	G	A	100	PASS	AC=426;AF=0.0850639;AN=5008;NS=2504;DP=16389;EAS_AF=0.1647;AMR_AF=0.0764;AFR_AF=0.0461;EUR_AF=0.0805;SAS_AF=0.0665;AA=g|||;VT=SNP
5	106827976	rs61275538	C	A	100	PASS	AC=757;AF=0.151158;AN=5008;NS=2504;DP=14472;EAS_AF=0.2024;AMR_AF=0.0951;AFR_AF=0.1997;EUR_AF=0.1044;SAS_AF=0.1207;AA=A|||;VT=SNP
5	106828166	rs17160042	T	A	100	PASS	AC=774;AF=0.154553;AN=5008;NS=2504;DP=16178;EAS_AF=0.2024;AMR_AF=0.0951;AFR_AF=0.2103;EUR_AF=0.1074;SAS_AF=0.1207;AA=T|||;VT=SNP
5	106828471	rs152564	G	A	100	PASS	AC=1010;AF=0.201677;AN=5008;NS=2504;DP=15773;EAS_AF=0.4048;AMR_AF=0.1484;AFR_AF=0.0091;EUR_AF=0.0805;SAS_AF=0.4151;AA=G|||;VT=SNP
5	106829096	rs153695	G	C	100	PASS	AC=1027;AF=0.205072;AN=5008;NS=2504;DP=16443;EAS_AF=0.4038;AMR_AF=0.1571;AFR_AF=0.0098;EUR_AF=0.0915;SAS_AF=0.4151;AA=G|||;VT=SNP
5	106829219	rs17534089	A	G	100	PASS	AC=281;AF=0.0561102;AN=5008;NS=2504;DP=18004;EAS_AF=0;AMR_AF=0.0735;AFR_AF=0.0106;EUR_AF=0.1302;SAS_AF=0.0869;AA=A|||;VT=SNP
5	106829539	rs31717	A	C	100	PASS	AC=2818;AF=0.5627;AN=5008;NS=2504;DP=17834;EAS_AF=0.629;AMR_AF=0.4524;AFR_AF=0.5673;EUR_AF=0.4692;SAS_AF=0.6626;AA=C|||;VT=SNP
5	106829950	rs152563	C	T	100	PASS	AC=2083;AF=0.415935;AN=5008;NS=2504;DP=12598;EAS_AF=0.4028;AMR_AF=0.3545;AFR_AF=0.4077;EUR_AF=0.3608;SAS_AF=0.5409;AA=c|||;VT=SNP
5	106829966	rs31718	G	C	100	PASS	AC=2083;AF=0.415935;AN=5008;NS=2504;DP=12009;EAS_AF=0.4028;AMR_AF=0.3545;AFR_AF=0.4077;EUR_AF=0.3608;SAS_AF=0.5409;AA=A|||;VT=SNP
5	106829999	rs111270337	G	C	100	PASS	AC=255;AF=0.0509185;AN=5008;NS=2504;DP=11962;EAS_AF=0;AMR_AF=0.0836;AFR_AF=0.0242;EUR_AF=0.1272;SAS_AF=0.0378;AA=G|||;VT=SNP
5	106830063	rs149195	C	T	100	PASS	AC=1531;AF=0.305711;AN=5008;NS=2504;DP=12317;EAS_AF=0.4028;AMR_AF=0.2622;AFR_AF=0.2027;EUR_AF=0.2276;SAS_AF=0.456;AA=C|||;VT=SNP
5	106830108	rs31719	G	A	100	PASS	AC=2066;AF=0.41254;AN=5008;NS=2504;DP=13800;EAS_AF=0.4028;AMR_AF=0.3602;AFR_AF=0.3896;EUR_AF=0.3618;SAS_AF=0.5429;AA=G|||;VT=SNP
5	106830127	rs25972	C	T	100	PASS	AC=3527;AF=0.704273;AN=5008;NS=2504;DP=13979;EAS_AF=0.7262;AMR_AF=0.5476;AFR_AF=0.9508;EUR_AF=0.4742;SAS_AF=0.6963;AA=T|||;VT=SNP
5	106830138	rs112265049	T	C	100	PASS	AC=395;AF=0.0788738;AN=5008;NS=2504;DP=14170;EAS_AF=0;AMR_AF=0.0922;AFR_AF=0.084;EUR_AF=0.1332;SAS_AF=0.0879;AA=t|||;VT=SNP
5	106830279	rs181522284	G	A	100	PASS	AC=26;AF=0.00519169;AN=5008;NS=2504;DP=15538;EAS_AF=0;AMR_AF=0.0029;AFR_AF=0.0023;EUR_AF=0.0169;SAS_AF=0.0041;AA=G|||;VT=SNP
5	106830323	rs76338202	C	T	100	PASS	AC=511;AF=0.102037;AN=5008;NS=2504;DP=15563;EAS_AF=0.1835;AMR_AF=0.0879;AFR_AF=0.0325;EUR_AF=0.1034;SAS_AF=0.1207;AA=C|||;VT=SNP
5	106830417	rs31720	T	C	100	PASS	AC=2205;AF=0.440296;AN=5008;NS=2504;DP=20101;EAS_AF=0.4038;AMR_AF=0.3631;AFR_AF=0.4924;EUR_AF=0.3618;SAS_AF=0.5429;AA=C|||;VT=SNP
5	106830575	rs25973	A	C	100	PASS	AC=3054;AF=0.609824;AN=5008;NS=2504;DP=20210;EAS_AF=0.5456;AMR_AF=0.4611;AFR_AF=0.941;EUR_AF=0.3708;SAS_AF=0.5798;AA=C|||;VT=SNP
5	106830682	rs25974	C	T	100	PASS	AC=2145;AF=0.428315;AN=5008;NS=2504;DP=19363;EAS_AF=0.3958;AMR_AF=0.2968;AFR_AF=0.4894;EUR_AF=0.3618;SAS_AF=0.5409;AA=C|||;VT=SNP
5	106831574	rs27681	G	A	100	PASS	AC=1652;AF=0.329872;AN=5008;NS=2504;DP=15596;EAS_AF=0.4018;AMR_AF=0.2651;AFR_AF=0.3071;EUR_AF=0.2127;SAS_AF=0.453;AA=G|||;VT=SNP
5	106831779	rs142066837	C	A	100	PASS	AC=125;AF=0.0249601;AN=5008;NS=2504;DP=15325;EAS_AF=0.0367;AMR_AF=0.0144;AFR_AF=0.0023;EUR_AF=0.0229;SAS_AF=0.0532;AA=C|||;VT=SNP
5	106832444	rs25975	G	A	100	PASS	AC=1649;AF=0.329273;AN=5008;NS=2504;DP=22327;EAS_AF=0.3998;AMR_AF=0.2637;AFR_AF=0.3071;EUR_AF=0.2127;SAS_AF=0.453;AA=G|||;VT=SNP
5	106832450	rs72789630	A	G	100	PASS	AC=137;AF=0.0273562;AN=5008;NS=2504;DP=22531;EAS_AF=0;AMR_AF=0.0375;AFR_AF=0.0008;EUR_AF=0.0875;SAS_AF=0.0225;AA=A|||;VT=SNP
5	106833151	rs12520677	G	A	100	PASS	AC=903;AF=0.180312;AN=5008;NS=2504;DP=19404;EAS_AF=0.1478;AMR_AF=0.1657;AFR_AF=0.2035;EUR_AF=0.2177;SAS_AF=0.1544;AA=G|||;VT=SNP
5	106833626	rs144321806	T	G	100	PASS	AC=28;AF=0.00559105;AN=5008;NS=2504;DP=16385;EAS_AF=0;AMR_AF=0.0115;AFR_AF=0.0008;EUR_AF=0.0149;SAS_AF=0.0041;AA=T|||;VT=SNP
5	106833797	rs62355577	A	G	100	PASS	AC=534;AF=0.106629;AN=5008;NS=2504;DP=14828;EAS_AF=0.1796;AMR_AF=0.0893;AFR_AF=0.0537;EUR_AF=0.1044;SAS_AF=0.1176;AA=A|||;VT=SNP
5	106833906	rs62355578	C	T	100	PASS	AC=379;AF=0.0756789;AN=5008;NS=2504;DP=17540;EAS_AF=0.1429;AMR_AF=0.0735;AFR_AF=0.0303;EUR_AF=0.0805;SAS_AF=0.0644;AA=C|||;VT=SNP
5	106834363	rs72789632	C	T	100	PASS	AC=342;AF=0.0682907;AN=5008;NS=2504;DP=19493;EAS_AF=0.001;AMR_AF=0.0706;AFR_AF=0.0651;EUR_AF=0.1213;SAS_AF=0.0859;AA=C|||;VT=SNP
5	106834567	rs1196516	C	T	100	PASS	AC=1126;AF=0.22484;AN=5008;NS=2504;DP=19788;EAS_AF=0.1835;AMR_AF=0.1585;AFR_AF=0.4054;EUR_AF=0.1074;SAS_AF=0.1912;AA=C|||;VT=SNP
5	106834843	rs17160056	A	C	100	PASS	AC=1143;AF=0.228235;AN=5008;NS=2504;DP=17890;EAS_AF=0.1091;AMR_AF=0.1816;AFR_AF=0.4168;EUR_AF=0.2087;SAS_AF=0.1493;AA=A|||;VT=SNP
5	106834945	rs17594762	C	A	100	PASS	AC=171;AF=0.0341454;AN=5008;NS=2504;DP=17909;EAS_AF=0.0367;AMR_AF=0.0274;AFR_AF=0.003;EUR_AF=0.0477;SAS_AF=0.0644;AA=C|||;VT=SNP
5	106835010	rs25976	G	A	100	PASS	AC=3269;AF=0.652756;AN=5008;NS=2504;DP=16825;EAS_AF=0.7321;AMR_AF=0.5346;AFR_AF=0.7564;EUR_AF=0.4751;SAS_AF=0.6973;AA=A|||;VT=SNP
5	106836310	rs17449694	C	G	100	PASS	AC=387;AF=0.0772764;AN=5008;NS=2504;DP=17528;EAS_AF=0;AMR_AF=0.0922;AFR_AF=0.0787;EUR_AF=0.1322;SAS_AF=0.0879;AA=C|||;VT=SNP
5	106836319	rs32013	C	T	100	PASS	AC=3415;AF=0.681909;AN=5008;NS=2504;DP=17597;EAS_AF=0.753;AMR_AF=0.5533;AFR_AF=0.8147;EUR_AF=0.504;SAS_AF=0.7035;AA=T|||;VT=SNP
5	106836774	rs10491393	A	G	100	PASS	AC=626;AF=0.125;AN=5008;NS=2504;DP=16302;EAS_AF=0.1071;AMR_AF=0.0879;AFR_AF=0.2398;EUR_AF=0.0775;SAS_AF=0.0634;AA=A|||;VT=SNP
5	106837450	rs26251	T	G	100	PASS	AC=2086;AF=0.416534;AN=5008;NS=2504;DP=17074;EAS_AF=0.4524;AMR_AF=0.3473;AFR_AF=0.3707;EUR_AF=0.3678;SAS_AF=0.5409;AA=T|||;VT=SNP
5	106837552	rs26250	A	C	100	PASS	AC=1540;AF=0.307508;AN=5008;NS=2504;DP=17772;EAS_AF=0.4454;AMR_AF=0.1888;AFR_AF=0.2141;EUR_AF=0.2356;SAS_AF=0.4499;AA=A|||;VT=SNP
5	106837835	rs144906088	C	T	100	PASS	AC=26;AF=0.00519169;AN=5008;NS=2504;DP=20312;EAS_AF=0;AMR_AF=0.0101;AFR_AF=0;EUR_AF=0.0139;SAS_AF=0.0051;AA=C|||;VT=SNP
5	106838407	rs26249	T	C	100	PASS	AC=867;AF=0.173123;AN=5008;NS=2504;DP=20108;EAS_AF=0.2024;AMR_AF=0.1844;AFR_AF=0.2769;EUR_AF=0.0596;SAS_AF=0.1115;AA=T|||;VT=SNP
5	106839280	rs26248	A	T	100	PASS	AC=1243;AF=0.248203;AN=5008;NS=2504;DP=17123;EAS_AF=0.1845;AMR_AF=0.2176;AFR_AF=0.3979;EUR_AF=0.1918;SAS_AF=0.1912;AA=T|||;VT=SNP
5	106839365	rs28826	T	C	100	PASS	AC=2450;AF=0.489217;AN=5008;NS=2504;DP=16575;EAS_AF=0.5933;AMR_AF=0.4222;AFR_AF=0.4894;EUR_AF=0.3479;SAS_AF=0.5746;AA=T|||;VT=SNP
5	106839803	rs25977	G	T	100	PASS	AC=2417;AF=0.482628;AN=5008;NS=2504;DP=14868;EAS_AF=0.5883;AMR_AF=0.4193;AFR_AF=0.4758;EUR_AF=0.3429;SAS_AF=0.5716;AA=g|||;VT=SNP
5	106839841	rs25978	G	A	100	PASS	AC=2421;AF=0.483427;AN=5008;NS=2504;DP=14820;EAS_AF=0.5903;AMR_AF=0.4179;AFR_AF=0.4781;EUR_AF=0.3429;SAS_AF=0.5716;AA=G|||;VT=SNP
5	106840145	rs32003	G	A	100	PASS	AC=3120;AF=0.623003;AN=5008;NS=2504;DP=15759;EAS_AF=0.6964;AMR_AF=0.5086;AFR_AF=0.7708;EUR_AF=0.4215;SAS_AF=0.636;AA=A|||;VT=SNP
5	106840156	rs32004	T	A	100	PASS	AC=3455;AF=0.689896;AN=5008;NS=2504;DP=16058;EAS_AF=0.75;AMR_AF=0.5403;AFR_AF=0.8805;EUR_AF=0.4712;SAS_AF=0.7014;AA=A|||;VT=SNP
5	106840431	rs17534165	G	A	100	PASS	AC=387;AF=0.0772764;AN=5008;NS=2504;DP=15923;EAS_AF=0;AMR_AF=0.0893;AFR_AF=0.0794;EUR_AF=0.1322;SAS_AF=0.089;AA=G|||;VT=SNP
5	106840779	rs32006	G	A	100	PASS	AC=1003;AF=0.20028;AN=5008;NS=2504;DP=15800;EAS_AF=0.1488;AMR_AF=0.183;AFR_AF=0.348;EUR_AF=0.1421;SAS_AF=0.1258;AA=A|||;VT=SNP
5	106841783	rs152562	C	T	100	PASS	AC=3080;AF=0.615016;AN=5008;NS=2504;DP=20376;EAS_AF=0.7589;AMR_AF=0.5187;AFR_AF=0.5946;EUR_AF=0.4821;SAS_AF=0.6994;AA=C|||;VT=SNP
5	106841937	rs152561	T	C	100	PASS	AC=2436;AF=0.486422;AN=5008;NS=2504;DP=20736;EAS_AF=0.7083;AMR_AF=0.3991;AFR_AF=0.4523;EUR_AF=0.3091;SAS_AF=0.5481;AA=T|||;VT=SNP
5	106842228	rs151943	A	G	100	PASS	AC=2470;AF=0.493211;AN=5008;NS=2504;DP=17391;EAS_AF=0.7054;AMR_AF=0.4049;AFR_AF=0.4531;EUR_AF=0.333;SAS_AF=0.5562;AA=A|||;VT=SNP
5	106842650	rs152560	C	T	100	PASS	AC=3500;AF=0.698882;AN=5008;NS=2504;DP=15833;EAS_AF=0.745;AMR_AF=0.5476;AFR_AF=0.8949;EUR_AF=0.498;SAS_AF=0.7004;AA=T|||;VT=SNP
5	106842674	rs17534200	C	T	100	PASS	AC=78;AF=0.0155751;AN=5008;NS=2504;DP=16021;EAS_AF=0;AMR_AF=0.0331;AFR_AF=0.0061;EUR_AF=0.0378;SAS_AF=0.0092;AA=C|||;VT=SNP
5	106843635	rs72789644	C	T	100	PASS	AC=566;AF=0.113019;AN=5008;NS=2504;DP=17632;EAS_AF=0.0437;AMR_AF=0.1196;AFR_AF=0.084;EUR_AF=0.1779;SAS_AF=0.1524;AA=C|||;VT=SNP
5	106843852	rs41464645	C	T	100	PASS	AC=569;AF=0.113618;AN=5008;NS=2504;DP=19131;EAS_AF=0.0437;AMR_AF=0.1196;AFR_AF=0.084;EUR_AF=0.1779;SAS_AF=0.1554;AA=C|||;VT=SNP
5	106844951	rs10491394	T	C	100	PASS	AC=578;AF=0.115415;AN=5008;NS=2504;DP=17855;EAS_AF=0.0556;AMR_AF=0.1167;AFR_AF=0.0847;EUR_AF=0.1759;SAS_AF=0.1554;AA=T|||;VT=SNP
5	106845275	rs712555	G	A	100	PASS	AC=252;AF=0.0503195;AN=5008;NS=2504;DP=14694;EAS_AF=0;AMR_AF=0.0793;AFR_AF=0.0068;EUR_AF=0.17;SAS_AF=0.0174;AA=G|||;VT=SNP
5	106845955	rs152559	T	C	100	PASS	AC=2431;AF=0.485423;AN=5008;NS=2504;DP=23028;EAS_AF=0.7073;AMR_AF=0.4063;AFR_AF=0.4289;EUR_AF=0.337;SAS_AF=0.5419;AA=T|||;VT=SNP
5	106846232	rs67437152	C	T	100	PASS	AC=1077;AF=0.215056;AN=5008;NS=2504;DP=19395;EAS_AF=0.0575;AMR_AF=0.1484;AFR_AF=0.4418;EUR_AF=0.1809;SAS_AF=0.1534;AA=C|||;VT=SNP
5	106846342	rs17534228	C	T	100	PASS	AC=573;AF=0.114417;AN=5008;NS=2504;DP=18055;EAS_AF=0.0556;AMR_AF=0.1167;AFR_AF=0.0832;EUR_AF=0.175;SAS_AF=0.1534;AA=C|||;VT=SNP
5	106846542	rs72789654	C	T	100	PASS	AC=572;AF=0.114217;AN=5008;NS=2504;DP=16151;EAS_AF=0.0546;AMR_AF=0.1167;AFR_AF=0.0832;EUR_AF=0.175;SAS_AF=0.1534;AA=C|||;VT=SNP
5	106847274	rs6894788	A	G	100	PASS	AC=1163;AF=0.232228;AN=5008;NS=2504;DP=14747;EAS_AF=0.0575;AMR_AF=0.1527;AFR_AF=0.5008;EUR_AF=0.1839;SAS_AF=0.1554;AA=G|||;VT=SNP
5	106847605	rs17534235	G	C	100	PASS	AC=574;AF=0.114617;AN=5008;NS=2504;DP=17439;EAS_AF=0.0546;AMR_AF=0.1167;AFR_AF=0.084;EUR_AF=0.175;SAS_AF=0.1544;AA=G|||;VT=SNP
5	106847662	rs152558	C	T	100	PASS	AC=3528;AF=0.704473;AN=5008;NS=2504;DP=18257;EAS_AF=0.753;AMR_AF=0.6628;AFR_AF=0.8835;EUR_AF=0.4692;SAS_AF=0.684;AA=T|||;VT=SNP
5	106848164	rs251960	C	A	100	PASS	AC=439;AF=0.0876597;AN=5008;NS=2504;DP=19325;EAS_AF=0;AMR_AF=0.098;AFR_AF=0.1558;EUR_AF=0.1083;SAS_AF=0.0573;AA=C|||;VT=SNP
5	106848206	rs152557	G	C	100	PASS	AC=2698;AF=0.538738;AN=5008;NS=2504;DP=19398;EAS_AF=0.7034;AMR_AF=0.536;AFR_AF=0.6097;EUR_AF=0.2952;SAS_AF=0.5256;AA=G|||;VT=SNP
5	106848482	rs173458	C	A	100	PASS	AC=460;AF=0.091853;AN=5008;NS=2504;DP=20581;EAS_AF=0.128;AMR_AF=0.0706;AFR_AF=0.1135;EUR_AF=0.0726;SAS_AF=0.0603;AA=C|||;VT=SNP
5	106848726	rs144545334	G	A	100	PASS	AC=43;AF=0.00858626;AN=5008;NS=2504;DP=19060;EAS_AF=0;AMR_AF=0.0101;AFR_AF=0;EUR_AF=0.006;SAS_AF=0.0307;AA=G|||;VT=SNP
5	106848827	rs153100	G	A	100	PASS	AC=1202;AF=0.240016;AN=5008;NS=2504;DP=19218;EAS_AF=0.0407;AMR_AF=0.2392;AFR_AF=0.3525;EUR_AF=0.3181;SAS_AF=0.2137;AA=G|||;VT=SNP
5	106848982	rs153117	T	C	100	PASS	AC=1344;AF=0.268371;AN=5008;NS=2504;DP=18849;EAS_AF=0.0486;AMR_AF=0.2406;AFR_AF=0.4395;EUR_AF=0.331;SAS_AF=0.2188;AA=T|||;VT=SNP
5	106848995	rs152556	A	T	100	PASS	AC=3437;AF=0.686302;AN=5008;NS=2504;DP=19310;EAS_AF=0.749;AMR_AF=0.6744;AFR_AF=0.77;EUR_AF=0.5258;SAS_AF=0.682;AA=T|||;VT=SNP
5	106849240	rs17534270	C	G	100	PASS	AC=558;AF=0.111422;AN=5008;NS=2504;DP=18620;EAS_AF=0.0526;AMR_AF=0.1254;AFR_AF=0.09;EUR_AF=0.174;SAS_AF=0.1268;AA=C|||;VT=SNP
5	106849306	rs153101	C	T	100	PASS	AC=2191;AF=0.4375;AN=5008;NS=2504;DP=18771;EAS_AF=0.3165;AMR_AF=0.4308;AFR_AF=0.7262;EUR_AF=0.3648;SAS_AF=0.2515;AA=T|||;VT=SNP
5	106849308	rs79815346	A	G	100	PASS	AC=59;AF=0.0117812;AN=5008;NS=2504;DP=18772;EAS_AF=0;AMR_AF=0.0231;AFR_AF=0.0061;EUR_AF=0.0258;SAS_AF=0.0092;AA=A|||;VT=SNP
5	106849437	rs17637760	T	C	100	PASS	AC=590;AF=0.117812;AN=5008;NS=2504;DP=18713;EAS_AF=0.1994;AMR_AF=0.0231;AFR_AF=0.0567;EUR_AF=0.0258;SAS_AF=0.2781;AA=T|||;VT=SNP
5	106849455	rs153118	T	C	100	PASS	AC=570;AF=0.113818;AN=5008;NS=2504;DP=19065;EAS_AF=0.005;AMR_AF=0.0461;AFR_AF=0.326;EUR_AF=0.0706;SAS_AF=0.0317;AA=T|||;VT=SNP
5	106849546	rs77201114	G	A	100	PASS	AC=49;AF=0.00978435;AN=5008;NS=2504;DP=19201;EAS_AF=0;AMR_AF=0.0202;AFR_AF=0.0023;EUR_AF=0.0308;SAS_AF=0.001;AA=G|||;VT=SNP
5	106849674	rs152555	G	A	100	PASS	AC=4356;AF=0.869808;AN=5008;NS=2504;DP=20371;EAS_AF=0.7817;AMR_AF=0.7464;AFR_AF=0.966;EUR_AF=0.8718;SAS_AF=0.9162;AA=A|||;VT=SNP
5	106851023	rs62355603	C	T	100	PASS	AC=247;AF=0.0493211;AN=5008;NS=2504;DP=12846;EAS_AF=0.001;AMR_AF=0.0591;AFR_AF=0.0711;EUR_AF=0.0547;SAS_AF=0.0573;AA=C|||;VT=SNP
5	106851359	rs152554	A	G	100	PASS	AC=4128;AF=0.824281;AN=5008;NS=2504;DP=14076;EAS_AF=0.9563;AMR_AF=0.7997;AFR_AF=0.9251;EUR_AF=0.6839;SAS_AF=0.7137;AA=G|||;VT=SNP
5	106851745	rs62355604	G	A	100	PASS	AC=375;AF=0.0748802;AN=5008;NS=2504;DP=17789;EAS_AF=0.001;AMR_AF=0.062;AFR_AF=0.1657;EUR_AF=0.0557;SAS_AF=0.0573;AA=G|||;VT=SNP
5	106852756	rs62355605	G	A	100	PASS	AC=258;AF=0.0515176;AN=5008;NS=2504;DP=17440;EAS_AF=0.001;AMR_AF=0.0591;AFR_AF=0.0794;EUR_AF=0.0547;SAS_AF=0.0573;AA=G|||;VT=SNP
5	106852966	rs250253	T	C	100	PASS	AC=3299;AF=0.658746;AN=5008;NS=2504;DP=19576;EAS_AF=0.9464;AMR_AF=0.7464;AFR_AF=0.3548;EUR_AF=0.6779;SAS_AF=0.6912;AA=T|||;VT=SNP
5	106853004	rs115698653	A	G	100	PASS	AC=10;AF=0.00199681;AN=5008;NS=2504;DP=18231;EAS_AF=0;AMR_AF=0;AFR_AF=0;EUR_AF=0.0099;SAS_AF=0;AA=A|||;VT=SNP
5	106853005	rs62355606	T	C	100	PASS	AC=246;AF=0.0491214;AN=5008;NS=2504;DP=18188;EAS_AF=0.001;AMR_AF=0.0591;AFR_AF=0.0703;EUR_AF=0.0547;SAS_AF=0.0573;AA=T|||;VT=SNP
5	106853046	rs153189	A	G	100	PASS	AC=2858;AF=0.570687;AN=5008;NS=2504;DP=17780;EAS_AF=0.9444;AMR_AF=0.683;AFR_AF=0.1415;EUR_AF=0.6213;SAS_AF=0.6339;AA=A|||;VT=SNP
5	106854252	rs17534319	T	C	100	PASS	AC=105;AF=0.0209665;AN=5008;NS=2504;DP=14879;EAS_AF=0.001;AMR_AF=0.0418;AFR_AF=0;EUR_AF=0.0577;SAS_AF=0.0174;AA=T|||;VT=SNP
5	106854391	rs77605264	C	G	100	PASS	AC=53;AF=0.0105831;AN=5008;NS=2504;DP=18625;EAS_AF=0;AMR_AF=0.013;AFR_AF=0.003;EUR_AF=0.0298;SAS_AF=0.0102;AA=C|||;VT=SNP
5	106855830	rs250252	C	A	100	PASS	AC=4672;AF=0.932907;AN=5008;NS=2504;DP=18642;EAS_AF=0.9593;AMR_AF=0.9496;AFR_AF=0.9947;EUR_AF=0.8618;SAS_AF=0.8834;AA=A|||;VT=SNP
5	106855953	rs116467373	C	G	100	PASS	AC=53;AF=0.0105831;AN=5008;NS=2504;DP=18843;EAS_AF=0;AMR_AF=0.0072;AFR_AF=0.0023;EUR_AF=0.0398;SAS_AF=0.0051;AA=C|||;VT=SNP
5	106856406	rs10491395	A	G	100	PASS	AC=369;AF=0.0736821;AN=5008;NS=2504;DP=19581;EAS_AF=0.004;AMR_AF=0.1182;AFR_AF=0.0166;EUR_AF=0.162;SAS_AF=0.1002;AA=A|||;VT=SNP
5	106856827	rs116250886	G	A	100	PASS	AC=57;AF=0.0113818;AN=5008;NS=2504;DP=15805;EAS_AF=0;AMR_AF=0.0245;AFR_AF=0.0045;EUR_AF=0.0278;SAS_AF=0.0061;AA=G|||;VT=SNP
5	106857049	rs250251	G	A	100	PASS	AC=3836;AF=0.765974;AN=5008;NS=2504;DP=11418;EAS_AF=0.9454;AMR_AF=0.7853;AFR_AF=0.7375;EUR_AF=0.6789;SAS_AF=0.6953;AA=G|||;VT=SNP
5	106857225	rs76519335	T	C	100	PASS	AC=35;AF=0.00698882;AN=5008;NS=2504;DP=9029;EAS_AF=0;AMR_AF=0.0101;AFR_AF=0;EUR_AF=0.0258;SAS_AF=0.002;AA=T|||;VT=SNP
5	106857771	rs62355608	T	C	100	PASS	AC=255;AF=0.0509185;AN=5008;NS=2504;DP=19373;EAS_AF=0.001;AMR_AF=0.0562;AFR_AF=0.0635;EUR_AF=0.0577;SAS_AF=0.0746;AA=T|||;VT=SNP
5	106859212	rs250250	T	A	100	PASS	AC=4655;AF=0.929513;AN=5008;NS=2504;DP=18246;EAS_AF=0.9573;AMR_AF=0.9452;AFR_AF=0.9879;EUR_AF=0.8559;SAS_AF=0.8865;AA=A|||;VT=SNP
5	106859484	rs848827	G	A	100	PASS	AC=1434;AF=0.286342;AN=5008;NS=2504;DP=20007;EAS_AF=0.0605;AMR_AF=0.2277;AFR_AF=0.4539;EUR_AF=0.3221;SAS_AF=0.2975;AA=A|||;VT=SNP
5	106860977	rs138514464	A	G	100	PASS	AC=10;AF=0.00199681;AN=5008;NS=2504;DP=16922;EAS_AF=0;AMR_AF=0.0029;AFR_AF=0;EUR_AF=0.007;SAS_AF=0.001;AA=A|||;VT=SNP
5	106861387	rs13178589	A	G	100	PASS	AC=421;AF=0.0840655;AN=5008;NS=2504;DP=15953;EAS_AF=0.0427;AMR_AF=0.0663;AFR_AF=0.031;EUR_AF=0.159;SAS_AF=0.1339;AA=A|||;VT=SNP
5	106861533	rs72789665	A	C	100	PASS	AC=28;AF=0.00559105;AN=5008;NS=2504;DP=13237;EAS_AF=0;AMR_AF=0.0115;AFR_AF=0.0008;EUR_AF=0.0149;SAS_AF=0.0041;AA=A|||;VT=SNP
5	106861796	rs446774	G	A	100	PASS	AC=1832;AF=0.365815;AN=5008;NS=2504;DP=16307;EAS_AF=0.0575;AMR_AF=0.2522;AFR_AF=0.7352;EUR_AF=0.326;SAS_AF=0.3057;AA=A|||;VT=SNP
5	106861892	rs388016	A	G	100	PASS	AC=1597;AF=0.31889;AN=5008;NS=2504;DP=17331;EAS_AF=0.0575;AMR_AF=0.2363;AFR_AF=0.5756;EUR_AF=0.3231;SAS_AF=0.2955;AA=G|||;VT=SNP
5	106861975	rs395561	A	C	100	PASS	AC=2161;AF=0.43151;AN=5008;NS=2504;DP=18509;EAS_AF=0.0585;AMR_AF=0.3112;AFR_AF=0.8676;EUR_AF=0.3837;SAS_AF=0.3609;AA=C|||;VT=SNP
5	106862010	rs62355609	C	A	100	PASS	AC=235;AF=0.0469249;AN=5008;NS=2504;DP=19203;EAS_AF=0.001;AMR_AF=0.0562;AFR_AF=0.0628;EUR_AF=0.0557;SAS_AF=0.0573;AA=C|||;VT=SNP
5	106862378	rs186251874	T	C	100	PASS	AC=15;AF=0.00299521;AN=5008;NS=2504;DP=18301;EAS_AF=0;AMR_AF=0.0029;AFR_AF=0.0008;EUR_AF=0.0109;SAS_AF=0.001;AA=T|||;VT=SNP
5	106862502	rs62355610	C	T	100	PASS	AC=232;AF=0.0463259;AN=5008;NS=2504;DP=17434;EAS_AF=0.001;AMR_AF=0.0548;AFR_AF=0.062;EUR_AF=0.0547;SAS_AF=0.0573;AA=C|||;VT=SNP
5	106862524	rs77284462	C	T	100	PASS	AC=57;AF=0.0113818;AN=5008;NS=2504;DP=17423;EAS_AF=0;AMR_AF=0.0159;AFR_AF=0;EUR_AF=0.0427;SAS_AF=0.0031;AA=C|||;VT=SNP
5	106862778	rs848828	T	A	100	PASS	AC=1152;AF=0.230032;AN=5008;NS=2504;DP=14861;EAS_AF=0.0357;AMR_AF=0.2133;AFR_AF=0.2784;EUR_AF=0.3211;SAS_AF=0.2832;AA=T|||;VT=SNP
5	106862779	rs62355611	A	C	100	PASS	AC=261;AF=0.0521166;AN=5008;NS=2504;DP=14805;EAS_AF=0.001;AMR_AF=0.0562;AFR_AF=0.0764;EUR_AF=0.0567;SAS_AF=0.0644;AA=A|||;VT=SNP
5	106862885	rs9986212	T	C	100	PASS	AC=147;AF=0.029353;AN=5008;NS=2504;DP=15668;EAS_AF=0.002;AMR_AF=0.0274;AFR_AF=0.0431;EUR_AF=0.0149;SAS_AF=0.0552;AA=T|||;VT=SNP
5	106863073	rs395904	T	C	100	PASS	AC=1870;AF=0.373403;AN=5008;NS=2504;DP=14787;EAS_AF=0.0179;AMR_AF=0.2709;AFR_AF=0.8608;EUR_AF=0.2604;SAS_AF=0.2699;AA=C|||;VT=SNP
5	106863135	rs140809507	A	C	100	PASS	AC=71;AF=0.0141773;AN=5008;NS=2504;DP=14275;EAS_AF=0;AMR_AF=0.0288;AFR_AF=0.0023;EUR_AF=0.0338;SAS_AF=0.0143;AA=A|||;VT=SNP
5	106863582	rs62355612	G	A	100	PASS	AC=233;AF=0.0465256;AN=5008;NS=2504;DP=17793;EAS_AF=0.001;AMR_AF=0.0562;AFR_AF=0.0726;EUR_AF=0.0547;SAS_AF=0.0429;AA=T|||;VT=SNP
5	106863715	rs464250	T	G	100	PASS	AC=851;AF=0.169928;AN=5008;NS=2504;DP=22628;EAS_AF=0.005;AMR_AF=0.1499;AFR_AF=0.3192;EUR_AF=0.172;SAS_AF=0.1503;AA=T|||;VT=SNP
5	106863787	rs462885	C	T	100	PASS	AC=838;AF=0.167332;AN=5008;NS=2504;DP=21303;EAS_AF=0.005;AMR_AF=0.1499;AFR_AF=0.3109;EUR_AF=0.171;SAS_AF=0.1493;AA=T|||;VT=SNP
5	106863806	rs458393	G	A	100	PASS	AC=839;AF=0.167532;AN=5008;NS=2504;DP=20230;EAS_AF=0.005;AMR_AF=0.1499;AFR_AF=0.3109;EUR_AF=0.172;SAS_AF=0.1493;AA=A|||;VT=SNP
5	106864303	rs848829	C	T	100	PASS	AC=710;AF=0.141773;AN=5008;NS=2504;DP=15126;EAS_AF=0.005;AMR_AF=0.1441;AFR_AF=0.2095;EUR_AF=0.1759;SAS_AF=0.1544;AA=C|||;VT=SNP
5	106866318	rs142144219	C	A	100	PASS	AC=55;AF=0.0109824;AN=5008;NS=2504;DP=20393;EAS_AF=0;AMR_AF=0.0072;AFR_AF=0.0008;EUR_AF=0.0159;SAS_AF=0.0337;AA=C|||;VT=SNP
5	106866451	rs74450369	C	G	100	PASS	AC=56;AF=0.0111821;AN=5008;NS=2504;DP=17127;EAS_AF=0;AMR_AF=0.0159;AFR_AF=0;EUR_AF=0.0417;SAS_AF=0.0031;AA=C|||;VT=SNP
5	106867813	rs113451485	C	T	100	PASS	AC=17;AF=0.00339457;AN=5008;NS=2504;DP=19927;EAS_AF=0;AMR_AF=0.0029;AFR_AF=0.0008;EUR_AF=0.0119;SAS_AF=0.002;AA=C|||;VT=SNP
5	106868949	rs62355613	T	C	100	PASS	AC=152;AF=0.0303514;AN=5008;NS=2504;DP=19247;EAS_AF=0;AMR_AF=0.0317;AFR_AF=0.0015;EUR_AF=0.0656;SAS_AF=0.0634;AA=T|||;VT=SNP
5	106869034	rs341278	C	A	100	PASS	AC=413;AF=0.0824681;AN=5008;NS=2504;DP=17989;EAS_AF=0.003;AMR_AF=0.1153;AFR_AF=0.0393;EUR_AF=0.164;SAS_AF=0.1155;AA=C|||;VT=SNP
5	106869642	rs341277	T	C	100	PASS	AC=743;AF=0.148363;AN=5008;NS=2504;DP=19730;EAS_AF=0.005;AMR_AF=0.1441;AFR_AF=0.233;EUR_AF=0.1789;SAS_AF=0.1534;AA=T|||;VT=SNP
5	106870238	rs341276	C	G	100	PASS	AC=728;AF=0.145367;AN=5008;NS=2504;DP=21149;EAS_AF=0.005;AMR_AF=0.1427;AFR_AF=0.2231;EUR_AF=0.1779;SAS_AF=0.1534;AA=C|||;VT=SNP
5	106871960	rs144703296	T	C	100	PASS	AC=56;AF=0.0111821;AN=5008;NS=2504;DP=18418;EAS_AF=0;AMR_AF=0.0072;AFR_AF=0.0008;EUR_AF=0.0169;SAS_AF=0.0337;AA=T|||;VT=SNP
5	106872674	rs163615	C	T	100	PASS	AC=3829;AF=0.764577;AN=5008;NS=2504;DP=14291;EAS_AF=0.6607;AMR_AF=0.696;AFR_AF=0.9803;EUR_AF=0.7237;SAS_AF=0.6708;AA=c|||;VT=SNP
5	106874991	rs163764	A	G	100	PASS	AC=513;AF=0.102436;AN=5008;NS=2504;DP=20178;EAS_AF=0;AMR_AF=0.0317;AFR_AF=0.3389;EUR_AF=0.0179;SAS_AF=0.0256;AA=C|||;VT=SNP
5	106875465	rs163614	A	G	100	PASS	AC=1481;AF=0.295727;AN=5008;NS=2504;DP=17826;EAS_AF=0.0139;AMR_AF=0.1873;AFR_AF=0.7065;EUR_AF=0.2018;SAS_AF=0.2045;AA=A|||;VT=SNP
5	106876105	rs55837064	G	A	100	PASS	AC=376;AF=0.0750799;AN=5008;NS=2504;DP=16752;EAS_AF=0.0704;AMR_AF=0.0562;AFR_AF=0.003;EUR_AF=0.1173;SAS_AF=0.1472;AA=G|||;VT=SNP
5	106876253	rs149155	T	C	100	PASS	AC=1479;AF=0.295327;AN=5008;NS=2504;DP=14766;EAS_AF=0.0139;AMR_AF=0.1873;AFR_AF=0.7118;EUR_AF=0.1968;SAS_AF=0.2004;AA=C|||;VT=SNP
5	106876402	rs163890	T	C	100	PASS	AC=1479;AF=0.295327;AN=5008;NS=2504;DP=16092;EAS_AF=0.0139;AMR_AF=0.1873;AFR_AF=0.7118;EUR_AF=0.1968;SAS_AF=0.2004;AA=C|||;VT=SNP
5	106876425	rs163891	T	A	100	PASS	AC=774;AF=0.154553;AN=5008;NS=2504;DP=16685;EAS_AF=0.005;AMR_AF=0.134;AFR_AF=0.2564;EUR_AF=0.1769;SAS_AF=0.1626;AA=T|||;VT=SNP
5	106876570	rs698372	C	G	100	PASS	AC=540;AF=0.107827;AN=5008;NS=2504;DP=13679;EAS_AF=0.005;AMR_AF=0.1268;AFR_AF=0.084;EUR_AF=0.1769;SAS_AF=0.1616;AA=C|||;VT=SNP
5	106877019	rs11747979	T	C	100	PASS	AC=40;AF=0.00798722;AN=5008;NS=2504;DP=13490;EAS_AF=0.005;AMR_AF=0.013;AFR_AF=0.003;EUR_AF=0.0179;SAS_AF=0.0041;AA=T|||;VT=SNP
5	106877021	rs697623	A	G	100	PASS	AC=57;AF=0.0113818;AN=5008;NS=2504;DP=13499;EAS_AF=0;AMR_AF=0.0245;AFR_AF=0.0045;EUR_AF=0.0278;SAS_AF=0.0061;AA=A|||;VT=SNP
5	106877108	rs62355615	T	C	100	PASS	AC=528;AF=0.105431;AN=5008;NS=2504;DP=14307;EAS_AF=0.0526;AMR_AF=0.1138;AFR_AF=0.0098;EUR_AF=0.2028;SAS_AF=0.183;AA=T|||;VT=SNP
5	106877574	rs163893	C	T	100	PASS	AC=766;AF=0.152955;AN=5008;NS=2504;DP=15842;EAS_AF=0.005;AMR_AF=0.134;AFR_AF=0.2572;EUR_AF=0.175;SAS_AF=0.1554;AA=T|||;VT=SNP
5	106878792	rs6879279	G	C	100	PASS	AC=1425;AF=0.284545;AN=5008;NS=2504;DP=12580;EAS_AF=0.0804;AMR_AF=0.1225;AFR_AF=0.7292;EUR_AF=0.1372;SAS_AF=0.1605;AA=G|||;VT=SNP
5	106879064	rs6884705	C	T	100	PASS	AC=358;AF=0.0714856;AN=5008;NS=2504;DP=16961;EAS_AF=0.0714;AMR_AF=0.0548;AFR_AF=0.0151;EUR_AF=0.1123;SAS_AF=0.1176;AA=C|||;VT=SNP
5	106879150	rs6883713	G	C	100	PASS	AC=356;AF=0.0710863;AN=5008;NS=2504;DP=17181;EAS_AF=0.0714;AMR_AF=0.0548;AFR_AF=0.0136;EUR_AF=0.1123;SAS_AF=0.1176;AA=G|||;VT=SNP
5	106879502	rs163895	T	G	100	PASS	AC=1468;AF=0.293131;AN=5008;NS=2504;DP=20127;EAS_AF=0.0893;AMR_AF=0.134;AFR_AF=0.7458;EUR_AF=0.1392;SAS_AF=0.1626;AA=G|||;VT=SNP
5	106879813	rs10053318	G	A	100	PASS	AC=799;AF=0.159545;AN=5008;NS=2504;DP=19822;EAS_AF=0.1111;AMR_AF=0.1225;AFR_AF=0.1248;EUR_AF=0.2177;SAS_AF=0.2229;AA=G|||;VT=SNP
5	106879930	rs75574456	T	A	100	PASS	AC=44;AF=0.00878594;AN=5008;NS=2504;DP=20694;EAS_AF=0;AMR_AF=0.013;AFR_AF=0;EUR_AF=0.0239;SAS_AF=0.0112;AA=T|||;VT=SNP
5	106880837	rs115236393	G	A	100	PASS	AC=48;AF=0.00958466;AN=5008;NS=2504;DP=20736;EAS_AF=0;AMR_AF=0.0187;AFR_AF=0.003;EUR_AF=0.0278;SAS_AF=0.0031;AA=G|||;VT=SNP
5	106881051	rs72789671	G	T	100	PASS	AC=576;AF=0.115016;AN=5008;NS=2504;DP=19708;EAS_AF=0.0714;AMR_AF=0.0764;AFR_AF=0.1513;EUR_AF=0.1173;SAS_AF=0.136;AA=T|||;VT=SNP
5	106881333	rs662627	A	G	100	PASS	AC=3475;AF=0.69389;AN=5008;NS=2504;DP=18546;EAS_AF=0.7073;AMR_AF=0.7003;AFR_AF=0.6899;EUR_AF=0.7624;SAS_AF=0.6104;AA=G|||;VT=SNP
5	106881547	rs849520	G	A	100	PASS	AC=936;AF=0.186901;AN=5008;NS=2504;DP=18593;EAS_AF=0.0119;AMR_AF=0.17;AFR_AF=0.3472;EUR_AF=0.1948;SAS_AF=0.1544;AA=G|||;VT=SNP
5	106881723	rs555989	A	G	100	PASS	AC=3755;AF=0.7498;AN=5008;NS=2504;DP=19073;EAS_AF=0.7153;AMR_AF=0.7161;AFR_AF=0.9153;EUR_AF=0.7505;SAS_AF=0.5849;AA=G|||;VT=SNP
5	106881987	rs6882355	A	G	100	PASS	AC=399;AF=0.0796725;AN=5008;NS=2504;DP=17127;EAS_AF=0.0714;AMR_AF=0.0663;AFR_AF=0.0204;EUR_AF=0.1203;SAS_AF=0.136;AA=A|||;VT=SNP
5	106882006	rs553363	A	G	100	PASS	AC=3403;AF=0.679513;AN=5008;NS=2504;DP=17694;EAS_AF=0.7054;AMR_AF=0.6931;AFR_AF=0.6891;EUR_AF=0.7465;SAS_AF=0.5613;AA=G|||;VT=SNP
5	106882394	rs440215	C	T	100	PASS	AC=2784;AF=0.555911;AN=5008;NS=2504;DP=14952;EAS_AF=0.7024;AMR_AF=0.5418;AFR_AF=0.559;EUR_AF=0.5378;SAS_AF=0.4294;AA=T|||;VT=SNP
5	106882503	rs7443170	C	T	100	PASS	AC=715;AF=0.142772;AN=5008;NS=2504;DP=19778;EAS_AF=0.0804;AMR_AF=0.0865;AFR_AF=0.2345;EUR_AF=0.1213;SAS_AF=0.1452;AA=C|||;VT=SNP
5	106882812	rs342605	C	T	100	PASS	AC=562;AF=0.11222;AN=5008;NS=2504;DP=20099;EAS_AF=0.003;AMR_AF=0.1383;AFR_AF=0.1082;EUR_AF=0.1909;SAS_AF=0.1309;AA=C|||;VT=SNP
5	106882919	rs342604	A	G	100	PASS	AC=3707;AF=0.740216;AN=5008;NS=2504;DP=20270;EAS_AF=0.7153;AMR_AF=0.7104;AFR_AF=0.91;EUR_AF=0.7296;SAS_AF=0.5685;AA=G|||;VT=SNP
5	106883678	rs342603	A	T	100	PASS	AC=2903;AF=0.579673;AN=5008;NS=2504;DP=15792;EAS_AF=0.6339;AMR_AF=0.6225;AFR_AF=0.5378;EUR_AF=0.6431;SAS_AF=0.4847;AA=A|||;VT=SNP
5	106883689	rs342602	A	C	100	PASS	AC=591;AF=0.118011;AN=5008;NS=2504;DP=15650;EAS_AF=0.003;AMR_AF=0.1427;AFR_AF=0.1278;EUR_AF=0.1918;SAS_AF=0.1299;AA=A|||;VT=SNP
5	106884096	rs459400	T	C	100	PASS	AC=2285;AF=0.45627;AN=5008;NS=2504;DP=17390;EAS_AF=0.6329;AMR_AF=0.4741;AFR_AF=0.4039;EUR_AF=0.4483;SAS_AF=0.3405;AA=T|||;VT=SNP
5	106884480	rs464950	G	A	100	PASS	AC=2280;AF=0.455272;AN=5008;NS=2504;DP=20584;EAS_AF=0.631;AMR_AF=0.4741;AFR_AF=0.4017;EUR_AF=0.4483;SAS_AF=0.3405;AA=G|||;VT=SNP
5	106885063	rs341275	T	C	100	PASS	AC=590;AF=0.117812;AN=5008;NS=2504;DP=18887;EAS_AF=0.003;AMR_AF=0.1427;AFR_AF=0.1271;EUR_AF=0.1918;SAS_AF=0.1299;AA=T|||;VT=SNP
5	106885442	rs341274	A	G	100	PASS	AC=3839;AF=0.766573;AN=5008;NS=2504;DP=18842;EAS_AF=0.7173;AMR_AF=0.7248;AFR_AF=0.9244;EUR_AF=0.7664;SAS_AF=0.6339;AA=G|||;VT=SNP
5	106885810	rs341273	T	C	100	PASS	AC=591;AF=0.118011;AN=5008;NS=2504;DP=17495;EAS_AF=0.003;AMR_AF=0.1427;AFR_AF=0.1278;EUR_AF=0.1918;SAS_AF=0.1299;AA=T|||;VT=SNP
5	106885914	rs467089	A	G	100	PASS	AC=1974;AF=0.394169;AN=5008;NS=2504;DP=18082;EAS_AF=0.6339;AMR_AF=0.4553;AFR_AF=0.2262;EUR_AF=0.4324;SAS_AF=0.2914;AA=A|||;VT=SNP
5	106886168	rs17160159	C	T	100	PASS	AC=570;AF=0.113818;AN=5008;NS=2504;DP=18092;EAS_AF=0.0714;AMR_AF=0.0764;AFR_AF=0.1513;EUR_AF=0.1153;SAS_AF=0.1319;AA=T|||;VT=SNP
5	106887068	rs341272	C	T	100	PASS	AC=3317;AF=0.66234;AN=5008;NS=2504;DP=20295;EAS_AF=0.6478;AMR_AF=0.6441;AFR_AF=0.8343;EUR_AF=0.6272;SAS_AF=0.4939;AA=T|||;VT=SNP
5	106887175	rs163727	C	G	100	PASS	AC=3411;AF=0.68111;AN=5008;NS=2504;DP=19800;EAS_AF=0.7073;AMR_AF=0.6873;AFR_AF=0.6634;EUR_AF=0.7416;SAS_AF=0.6115;AA=G|||;VT=SNP
5	106887339	rs17413725	C	G	100	PASS	AC=56;AF=0.0111821;AN=5008;NS=2504;DP=16665;EAS_AF=0;AMR_AF=0.0159;AFR_AF=0.0008;EUR_AF=0.0328;SAS_AF=0.0112;AA=C|||;VT=SNP
5	106887608	rs993838	A	T	100	PASS	AC=1675;AF=0.334465;AN=5008;NS=2504;DP=16007;EAS_AF=0.3452;AMR_AF=0.353;AFR_AF=0.1687;EUR_AF=0.3688;SAS_AF=0.499;AA=A|||;VT=SNP
5	106887713	rs2457867	T	C	100	PASS	AC=1093;AF=0.218251;AN=5008;NS=2504;DP=15921;EAS_AF=0.2837;AMR_AF=0.2723;AFR_AF=0.0174;EUR_AF=0.2296;SAS_AF=0.3722;AA=T|||;VT=SNP
5	106887798	rs2445074	C	A	100	PASS	AC=1592;AF=0.317891;AN=5008;NS=2504;DP=15816;EAS_AF=0.3522;AMR_AF=0.3458;AFR_AF=0.0976;EUR_AF=0.3708;SAS_AF=0.5061;AA=C|||;VT=SNP
5	106888783	rs352610	C	A	100	PASS	AC=563;AF=0.11242;AN=5008;NS=2504;DP=16500;EAS_AF=0.004;AMR_AF=0.1282;AFR_AF=0.1241;EUR_AF=0.1829;SAS_AF=0.1247;AA=C|||;VT=SNP
5	106889160	rs352609	G	C	100	PASS	AC=2803;AF=0.559704;AN=5008;NS=2504;DP=18225;EAS_AF=0.3651;AMR_AF=0.536;AFR_AF=0.5998;EUR_AF=0.5835;SAS_AF=0.6984;AA=C|||;VT=SNP
5	106889879	rs41375	A	T	100	PASS	AC=3058;AF=0.610623;AN=5008;NS=2504;DP=15408;EAS_AF=0.3631;AMR_AF=0.549;AFR_AF=0.7746;EUR_AF=0.5875;SAS_AF=0.7117;AA=T|||;VT=SNP
5	106889936	rs163888	C	T	100	PASS	AC=1391;AF=0.277756;AN=5008;NS=2504;DP=15285;EAS_AF=0.0714;AMR_AF=0.2334;AFR_AF=0.4342;EUR_AF=0.3111;SAS_AF=0.2761;AA=T|||;VT=SNP
5	106891022	rs11957374	C	A	100	PASS	AC=470;AF=0.0938498;AN=5008;NS=2504;DP=19804;EAS_AF=0.0675;AMR_AF=0.072;AFR_AF=0.0832;EUR_AF=0.1153;SAS_AF=0.1288;AA=C|||;VT=SNP
5	106891408	rs11950725	G	A	100	PASS	AC=485;AF=0.096845;AN=5008;NS=2504;DP=20644;EAS_AF=0.0685;AMR_AF=0.0735;AFR_AF=0.0832;EUR_AF=0.1203;SAS_AF=0.137;AA=A|||;VT=SNP
5	106892016	rs72791831	C	T	100	PASS	AC=369;AF=0.0736821;AN=5008;NS=2504;DP=20090;EAS_AF=0.0685;AMR_AF=0.062;AFR_AF=0.0121;EUR_AF=0.1143;SAS_AF=0.1288;AA=C|||;VT=SNP
5	106892857	rs352606	G	A	100	PASS	AC=568;AF=0.113419;AN=5008;NS=2504;DP=19004;EAS_AF=0.003;AMR_AF=0.1326;AFR_AF=0.1248;EUR_AF=0.1829;SAS_AF=0.1268;AA=G|||;VT=SNP
5	106893142	rs352605	C	T	100	PASS	AC=1716;AF=0.342652;AN=5008;NS=2504;DP=18606;EAS_AF=0.0813;AMR_AF=0.232;AFR_AF=0.6823;EUR_AF=0.2982;SAS_AF=0.2771;AA=T|||;VT=SNP
5	106893233	rs2161514	A	G	100	PASS	AC=1435;AF=0.286542;AN=5008;NS=2504;DP=19410;EAS_AF=0.2867;AMR_AF=0.3141;AFR_AF=0.1641;EUR_AF=0.2853;SAS_AF=0.4335;AA=A|||;VT=SNP
5	106893481	rs457369	C	T	100	PASS	AC=560;AF=0.111821;AN=5008;NS=2504;DP=16400;EAS_AF=0.003;AMR_AF=0.1297;AFR_AF=0.1127;EUR_AF=0.1918;SAS_AF=0.1278;AA=T|||;VT=SNP
5	106893495	rs352604	C	T	100	PASS	AC=604;AF=0.120607;AN=5008;NS=2504;DP=16047;EAS_AF=0.003;AMR_AF=0.1297;AFR_AF=0.143;EUR_AF=0.1918;SAS_AF=0.1319;AA=T|||;VT=SNP
5	106893778	rs115972051	C	A	100	PASS	AC=76;AF=0.0151757;AN=5008;NS=2504;DP=14622;EAS_AF=0;AMR_AF=0.0202;AFR_AF=0.003;EUR_AF=0.0437;SAS_AF=0.0143;AA=C|||;VT=SNP
5	106893846	rs56195302	C	T	100	PASS	AC=345;AF=0.0688898;AN=5008;NS=2504;DP=14065;EAS_AF=0.0685;AMR_AF=0.0548;AFR_AF=0.0113;EUR_AF=0.1014;SAS_AF=0.1237;AA=C|||;VT=SNP
5	106894003	rs352603	C	T	100	PASS	AC=555;AF=0.110823;AN=5008;NS=2504;DP=15584;EAS_AF=0.003;AMR_AF=0.1254;AFR_AF=0.112;EUR_AF=0.1909;SAS_AF=0.1278;AA=C|||;VT=SNP
5	106895347	rs72791834	T	C	100	PASS	AC=409;AF=0.0816693;AN=5008;NS=2504;DP=17582;EAS_AF=0.0754;AMR_AF=0.062;AFR_AF=0.0408;EUR_AF=0.1074;SAS_AF=0.1309;AA=T|||;VT=SNP
5	106895460	rs459637	G	C	100	PASS	AC=1124;AF=0.224441;AN=5008;NS=2504;DP=18506;EAS_AF=0.2768;AMR_AF=0.2839;AFR_AF=0.025;EUR_AF=0.2485;SAS_AF=0.3732;AA=G|||;VT=SNP
5	106896083	rs17414033	G	C	100	PASS	AC=367;AF=0.0732827;AN=5008;NS=2504;DP=18316;EAS_AF=0.0754;AMR_AF=0.0591;AFR_AF=0.0113;EUR_AF=0.1074;SAS_AF=0.1299;AA=G|||;VT=SNP
5	106896086	rs139389221	G	T	100	PASS	AC=42;AF=0.00838658;AN=5008;NS=2504;DP=18324;EAS_AF=0;AMR_AF=0.0086;AFR_AF=0.0008;EUR_AF=0.0139;SAS_AF=0.0215;AA=G|||;VT=SNP
5	106896363	rs445747	C	T	100	PASS	AC=1176;AF=0.234824;AN=5008;NS=2504;DP=22013;EAS_AF=0.2659;AMR_AF=0.2723;AFR_AF=0.0809;EUR_AF=0.2425;SAS_AF=0.3763;AA=C|||;VT=SNP
5	106896484	rs677797	G	A	100	PASS	AC=2138;AF=0.426917;AN=5008;NS=2504;DP=20720;EAS_AF=0.3224;AMR_AF=0.3775;AFR_AF=0.4713;EUR_AF=0.3698;SAS_AF=0.5685;AA=A|||;VT=SNP
5	106896617	rs2484103	T	C	100	PASS	AC=1335;AF=0.266573;AN=5008;NS=2504;DP=22646;EAS_AF=0.2768;AMR_AF=0.2939;AFR_AF=0.1006;EUR_AF=0.2873;SAS_AF=0.4397;AA=T|||;VT=SNP
5	106897106	rs145000129	A	G	100	PASS	AC=57;AF=0.0113818;AN=5008;NS=2504;DP=17354;EAS_AF=0.001;AMR_AF=0.0187;AFR_AF=0.003;EUR_AF=0.0298;SAS_AF=0.0092;AA=G|||;VT=SNP
5	106897433	rs59130650	C	T	100	PASS	AC=935;AF=0.186701;AN=5008;NS=2504;DP=17876;EAS_AF=0.0427;AMR_AF=0.1153;AFR_AF=0.4418;EUR_AF=0.1163;SAS_AF=0.1135;AA=T|||;VT=SNP
5	106897753	rs74328711	A	G	100	PASS	AC=16;AF=0.00319489;AN=5008;NS=2504;DP=15835;EAS_AF=0;AMR_AF=0.0029;AFR_AF=0;EUR_AF=0.0119;SAS_AF=0.002;AA=A|||;VT=SNP
5	106897919	rs164844	C	T	100	PASS	AC=1225;AF=0.244609;AN=5008;NS=2504;DP=19217;EAS_AF=0.2649;AMR_AF=0.2781;AFR_AF=0.0915;EUR_AF=0.2823;SAS_AF=0.3681;AA=C|||;VT=SNP
5	106897977	rs164699	G	A	100	PASS	AC=3133;AF=0.625599;AN=5008;NS=2504;DP=17517;EAS_AF=0.3244;AMR_AF=0.5231;AFR_AF=0.9463;EUR_AF=0.5567;SAS_AF=0.6462;AA=A|||;VT=SNP
5	106898103	rs164845	C	G	100	PASS	AC=81;AF=0.0161741;AN=5008;NS=2504;DP=17040;EAS_AF=0;AMR_AF=0.0202;AFR_AF=0.0076;EUR_AF=0.0487;SAS_AF=0.0082;AA=C|||;VT=SNP
5	106898120	rs164846	T	G	100	PASS	AC=1306;AF=0.260783;AN=5008;NS=2504;DP=16830;EAS_AF=0.2728;AMR_AF=0.2824;AFR_AF=0.084;EUR_AF=0.3042;SAS_AF=0.4274;AA=T|||;VT=SNP
5	106899671	rs149376506	C	A	100	PASS	AC=46;AF=0.0091853;AN=5008;NS=2504;DP=17523;EAS_AF=0;AMR_AF=0.0173;AFR_AF=0.003;EUR_AF=0.0268;SAS_AF=0.0031;AA=C|||;VT=SNP
5	106899684	rs37445	A	G	100	PASS	AC=3183;AF=0.635583;AN=5008;NS=2504;DP=17412;EAS_AF=0.3274;AMR_AF=0.5331;AFR_AF=0.9554;EUR_AF=0.5755;SAS_AF=0.6554;AA=G|||;VT=SNP
5	106900492	rs164848	T	C	100	PASS	AC=1430;AF=0.285543;AN=5008;NS=2504;DP=16425;EAS_AF=0.2659;AMR_AF=0.2954;AFR_AF=0.2179;EUR_AF=0.2853;SAS_AF=0.3906;AA=T|||;VT=SNP
5	106900735	rs164849	T	C	100	PASS	AC=46;AF=0.0091853;AN=5008;NS=2504;DP=17682;EAS_AF=0;AMR_AF=0.0144;AFR_AF=0.0038;EUR_AF=0.0288;SAS_AF=0.002;AA=T|||;VT=SNP
5	106901053	rs164850	A	G	100	PASS	AC=689;AF=0.13758;AN=5008;NS=2504;DP=16429;EAS_AF=0.0109;AMR_AF=0.1023;AFR_AF=0.2322;EUR_AF=0.165;SAS_AF=0.137;AA=A|||;VT=SNP
5	106901554	rs354182	G	A	100	PASS	AC=1423;AF=0.284145;AN=5008;NS=2504;DP=16820;EAS_AF=0.2639;AMR_AF=0.2954;AFR_AF=0.2186;EUR_AF=0.2853;SAS_AF=0.3845;AA=A|||;VT=SNP
5	106901590	rs164971	C	T	100	PASS	AC=1305;AF=0.260583;AN=5008;NS=2504;DP=17446;EAS_AF=0.0109;AMR_AF=0.1455;AFR_AF=0.6513;EUR_AF=0.173;SAS_AF=0.1616;AA=T|||;VT=SNP
5	106901610	rs168501	G	A	100	PASS	AC=1422;AF=0.283946;AN=5008;NS=2504;DP=17493;EAS_AF=0.2639;AMR_AF=0.2954;AFR_AF=0.2179;EUR_AF=0.2853;SAS_AF=0.3845;AA=A|||;VT=SNP
5	106901629	rs164972	A	T	100	PASS	AC=2737;AF=0.546526;AN=5008;NS=2504;DP=17289;EAS_AF=0.2748;AMR_AF=0.4424;AFR_AF=0.8797;EUR_AF=0.4583;SAS_AF=0.5409;AA=T|||;VT=SNP
5	106901857	rs164851	C	T	100	PASS	AC=946;AF=0.188898;AN=5008;NS=2504;DP=18761;EAS_AF=0.0109;AMR_AF=0.1182;AFR_AF=0.4191;EUR_AF=0.164;SAS_AF=0.137;AA=c|||;VT=SNP
5	106901882	rs37447	A	T	100	PASS	AC=3176;AF=0.634185;AN=5008;NS=2504;DP=18361;EAS_AF=0.3244;AMR_AF=0.5245;AFR_AF=0.9584;EUR_AF=0.5736;SAS_AF=0.6554;AA=T|||;VT=SNP
5	106902711	rs352613	T	G	100	PASS	AC=1300;AF=0.259585;AN=5008;NS=2504;DP=17108;EAS_AF=0.0109;AMR_AF=0.147;AFR_AF=0.6498;EUR_AF=0.175;SAS_AF=0.1554;AA=T|||;VT=SNP
5	106902744	rs62355626	A	T	100	PASS	AC=345;AF=0.0688898;AN=5008;NS=2504;DP=17264;EAS_AF=0.0496;AMR_AF=0.085;AFR_AF=0.0113;EUR_AF=0.1133;SAS_AF=0.1094;AA=A|||;VT=SNP
5	106903466	rs352612	A	G	100	PASS	AC=709;AF=0.141573;AN=5008;NS=2504;DP=18963;EAS_AF=0.0109;AMR_AF=0.1037;AFR_AF=0.2466;EUR_AF=0.165;SAS_AF=0.137;AA=A|||;VT=SNP
5	106903533	rs116250572	G	C	100	PASS	AC=18;AF=0.00359425;AN=5008;NS=2504;DP=21145;EAS_AF=0;AMR_AF=0.0058;AFR_AF=0;EUR_AF=0.0139;SAS_AF=0;AA=G|||;VT=SNP
5	106904743	rs456032	T	A	100	PASS	AC=1136;AF=0.226837;AN=5008;NS=2504;DP=13128;EAS_AF=0.0595;AMR_AF=0.1888;AFR_AF=0.3185;EUR_AF=0.2793;SAS_AF=0.2485;AA=T|||;VT=SNP
5	106905065	rs189520	C	T	100	PASS	AC=3152;AF=0.629393;AN=5008;NS=2504;DP=6432;EAS_AF=0.3234;AMR_AF=0.5288;AFR_AF=0.9508;EUR_AF=0.5626;SAS_AF=0.6503;AA=T|||;VT=SNP
5	106905132	rs168472	A	G	100	PASS	AC=760;AF=0.151757;AN=5008;NS=2504;DP=4692;EAS_AF=0.0089;AMR_AF=0.1009;AFR_AF=0.2897;EUR_AF=0.164;SAS_AF=0.136;AA=a|||;VT=SNP
5	106906533	rs37444	G	T	100	PASS	AC=2513;AF=0.501797;AN=5008;NS=2504;DP=16915;EAS_AF=0.3135;AMR_AF=0.5115;AFR_AF=0.4342;EUR_AF=0.5974;SAS_AF=0.682;AA=T|||;VT=SNP
5	106907109	rs608333	A	G	100	PASS	AC=2612;AF=0.521565;AN=5008;NS=2504;DP=16778;EAS_AF=0.3512;AMR_AF=0.5605;AFR_AF=0.7897;EUR_AF=0.4901;SAS_AF=0.3395;AA=G|||;VT=SNP
5	106907339	rs37443	T	C	100	PASS	AC=2761;AF=0.551318;AN=5008;NS=2504;DP=17503;EAS_AF=0.2877;AMR_AF=0.4611;AFR_AF=0.7897;EUR_AF=0.5159;SAS_AF=0.6012;AA=C|||;VT=SNP
5	106907724	rs112845837	C	T	100	PASS	AC=17;AF=0.00339457;AN=5008;NS=2504;DP=19662;EAS_AF=0;AMR_AF=0.0029;AFR_AF=0.0008;EUR_AF=0.0119;SAS_AF=0.002;AA=C|||;VT=SNP
5	106907961	rs7712188	T	A	100	PASS	AC=1152;AF=0.230032;AN=5008;NS=2504;DP=16356;EAS_AF=0.003;AMR_AF=0.0951;AFR_AF=0.6823;EUR_AF=0.0934;SAS_AF=0.089;AA=A|||;VT=SNP
5	106908138	rs163961	C	A	100	PASS	AC=3295;AF=0.657947;AN=5008;NS=2504;DP=16406;EAS_AF=0.4107;AMR_AF=0.6585;AFR_AF=0.4803;EUR_AF=0.9742;SAS_AF=0.8272;AA=A|||;VT=SNP
5	106908278	rs164701	G	A	100	PASS	AC=1107;AF=0.221046;AN=5008;NS=2504;DP=18858;EAS_AF=0.1448;AMR_AF=0.1974;AFR_AF=0.2859;EUR_AF=0.2803;SAS_AF=0.1677;AA=A|||;VT=SNP
5	106908512	rs1833812	T	C	100	PASS	AC=1161;AF=0.231829;AN=5008;NS=2504;DP=21223;EAS_AF=0.2946;AMR_AF=0.2666;AFR_AF=0.0605;EUR_AF=0.1759;SAS_AF=0.4315;AA=T|||;VT=SNP
5	106908733	rs164700	A	C	100	PASS	AC=3493;AF=0.697484;AN=5008;NS=2504;DP=22767;EAS_AF=0.5466;AMR_AF=0.732;AFR_AF=0.5915;EUR_AF=0.8648;SAS_AF=0.7996;AA=A|||;VT=SNP
5	106909060	rs6881619	T	C	100	PASS	AC=668;AF=0.133387;AN=5008;NS=2504;DP=19174;EAS_AF=0.0089;AMR_AF=0.0807;AFR_AF=0.3775;EUR_AF=0.0696;SAS_AF=0.0348;AA=C|||;VT=SNP
5	106909441	rs10043284	G	C	100	PASS	AC=603;AF=0.120407;AN=5008;NS=2504;DP=17649;EAS_AF=0.0089;AMR_AF=0.0778;AFR_AF=0.329;EUR_AF=0.0706;SAS_AF=0.0348;AA=G|||;VT=SNP
5	106909486	rs115161402	G	A	100	PASS	AC=36;AF=0.0071885;AN=5008;NS=2504;DP=17243;EAS_AF=0;AMR_AF=0.0043;AFR_AF=0.0023;EUR_AF=0.0268;SAS_AF=0.0031;AA=G|||;VT=SNP
5	106909498	rs10043302	G	C	100	PASS	AC=596;AF=0.11901;AN=5008;NS=2504;DP=17147;EAS_AF=0.0089;AMR_AF=0.0778;AFR_AF=0.3238;EUR_AF=0.0706;SAS_AF=0.0348;AA=G|||;VT=SNP
5	106909839	rs591470	T	C	100	PASS	AC=2003;AF=0.39996;AN=5008;NS=2504;DP=18115;EAS_AF=0.1062;AMR_AF=0.3516;AFR_AF=0.7171;EUR_AF=0.494;SAS_AF=0.2117;AA=C|||;VT=SNP
5	106910429	rs685820	T	C	100	PASS	AC=1567;AF=0.312899;AN=5008;NS=2504;DP=17322;EAS_AF=0.0754;AMR_AF=0.3256;AFR_AF=0.4387;EUR_AF=0.4881;SAS_AF=0.1984;AA=T|||;VT=SNP
5	106910657	rs6888194	T	C	100	PASS	AC=1010;AF=0.201677;AN=5008;NS=2504;DP=18056;EAS_AF=0.0079;AMR_AF=0.1268;AFR_AF=0.5522;EUR_AF=0.1421;SAS_AF=0.0419;AA=C|||;VT=SNP
5	106910910	rs12519552	A	G	100	PASS	AC=713;AF=0.142372;AN=5008;NS=2504;DP=19473;EAS_AF=0.0079;AMR_AF=0.111;AFR_AF=0.3381;EUR_AF=0.1392;SAS_AF=0.0419;AA=A|||;VT=SNP
5	106911087	rs35433400	C	T	100	PASS	AC=568;AF=0.113419;AN=5008;NS=2504;DP=17748;EAS_AF=0.0615;AMR_AF=0.1571;AFR_AF=0.0121;EUR_AF=0.2793;SAS_AF=0.1022;AA=C|||;VT=SNP
5	106911197	rs12520660	T	C	100	PASS	AC=1011;AF=0.201877;AN=5008;NS=2504;DP=19520;EAS_AF=0.0079;AMR_AF=0.1268;AFR_AF=0.553;EUR_AF=0.1421;SAS_AF=0.0419;AA=T|||;VT=SNP
5	106911878	rs10042437	A	T	100	PASS	AC=934;AF=0.186502;AN=5008;NS=2504;DP=20587;EAS_AF=0.0079;AMR_AF=0.1239;AFR_AF=0.497;EUR_AF=0.1412;SAS_AF=0.0419;AA=A|||;VT=SNP
5	106911881	rs10044934	G	T	100	PASS	AC=925;AF=0.184704;AN=5008;NS=2504;DP=20527;EAS_AF=0.0079;AMR_AF=0.1239;AFR_AF=0.4902;EUR_AF=0.1412;SAS_AF=0.0419;AA=G|||;VT=SNP
5	106912654	rs79633351	C	G	100	PASS	AC=138;AF=0.0275559;AN=5008;NS=2504;DP=20862;EAS_AF=0.005;AMR_AF=0.049;AFR_AF=0.0083;EUR_AF=0.0616;SAS_AF=0.0266;AA=C|||;VT=SNP
5	106912995	rs17348530	T	C	100	PASS	AC=815;AF=0.16274;AN=5008;NS=2504;DP=18986;EAS_AF=0.0675;AMR_AF=0.2161;AFR_AF=0.0779;EUR_AF=0.3459;SAS_AF=0.1493;AA=T|||;VT=SNP
5	106913437	rs113340172	T	A	100	PASS	AC=72;AF=0.014377;AN=5008;NS=2504;DP=18385;EAS_AF=0;AMR_AF=0.0303;AFR_AF=0.0023;EUR_AF=0.0328;SAS_AF=0.0153;AA=T|||;VT=SNP
5	106913484	rs607976	C	T	100	PASS	AC=1871;AF=0.373602;AN=5008;NS=2504;DP=18328;EAS_AF=0.1081;AMR_AF=0.3329;AFR_AF=0.652;EUR_AF=0.4861;SAS_AF=0.184;AA=T|||;VT=SNP
5	106913584	rs77150802	G	A	100	PASS	AC=441;AF=0.0880591;AN=5008;NS=2504;DP=18781;EAS_AF=0.0079;AMR_AF=0.0893;AFR_AF=0.146;EUR_AF=0.1362;SAS_AF=0.0419;AA=G|||;VT=SNP
5	106913589	rs597083	G	A	100	PASS	AC=792;AF=0.158147;AN=5008;NS=2504;DP=18451;EAS_AF=0.0675;AMR_AF=0.2089;AFR_AF=0.0779;EUR_AF=0.3439;SAS_AF=0.1329;AA=G|||;VT=SNP
5	106913887	rs111718834	G	A	100	PASS	AC=39;AF=0.00778754;AN=5008;NS=2504;DP=18764;EAS_AF=0;AMR_AF=0.0115;AFR_AF=0.003;EUR_AF=0.0258;SAS_AF=0.001;AA=G|||;VT=SNP
5	106914027	rs641406	A	G	100	PASS	AC=1748;AF=0.349042;AN=5008;NS=2504;DP=18425;EAS_AF=0.0446;AMR_AF=0.3314;AFR_AF=0.6014;EUR_AF=0.4891;SAS_AF=0.1902;AA=G|||;VT=SNP
5	106914538	rs145036045	T	C	100	PASS	AC=23;AF=0.00459265;AN=5008;NS=2504;DP=16903;EAS_AF=0;AMR_AF=0.0043;AFR_AF=0;EUR_AF=0.0149;SAS_AF=0.0051;AA=T|||;VT=SNP
5	106914655	rs755966	C	T	100	PASS	AC=442;AF=0.0882588;AN=5008;NS=2504;DP=18425;EAS_AF=0.0079;AMR_AF=0.0893;AFR_AF=0.146;EUR_AF=0.1372;SAS_AF=0.0419;AA=C|||;VT=SNP
5	106914733	rs103840	T	C	100	PASS	AC=1907;AF=0.380791;AN=5008;NS=2504;DP=17032;EAS_AF=0.0734;AMR_AF=0.3386;AFR_AF=0.6846;EUR_AF=0.4901;SAS_AF=0.2045;AA=C|||;VT=SNP
5	106915274	rs957662	C	T	100	PASS	AC=663;AF=0.132388;AN=5008;NS=2504;DP=15978;EAS_AF=0.0079;AMR_AF=0.1009;AFR_AF=0.3056;EUR_AF=0.1392;SAS_AF=0.0419;AA=C|||;VT=SNP
5	106916252	rs12719573	T	C	100	PASS	AC=1059;AF=0.211462;AN=5008;NS=2504;DP=14210;EAS_AF=0.0367;AMR_AF=0.2305;AFR_AF=0.2761;EUR_AF=0.3499;SAS_AF=0.1483;AA=C|||;VT=SNP
5	106916306	rs163962	C	T	100	PASS	AC=58;AF=0.0115815;AN=5008;NS=2504;DP=13110;EAS_AF=0;AMR_AF=0.0202;AFR_AF=0.0023;EUR_AF=0.0378;SAS_AF=0.0031;AA=C|||;VT=SNP
5	106916317	rs191467625	A	G	100	PASS	AC=17;AF=0.00339457;AN=5008;NS=2504;DP=13572;EAS_AF=0;AMR_AF=0.0029;AFR_AF=0.0015;EUR_AF=0.0099;SAS_AF=0.0031;AA=A|||;VT=SNP
5	106916319	rs12522223	G	A	100	PASS	AC=398;AF=0.0794728;AN=5008;NS=2504;DP=13733;EAS_AF=0.0079;AMR_AF=0.085;AFR_AF=0.1248;EUR_AF=0.1272;SAS_AF=0.0389;AA=G|||;VT=SNP
5	106916625	rs10061771	C	T	100	PASS	AC=1046;AF=0.208866;AN=5008;NS=2504;DP=16879;EAS_AF=0.0327;AMR_AF=0.2305;AFR_AF=0.2685;EUR_AF=0.3499;SAS_AF=0.1493;AA=T|||;VT=SNP
5	106916719	rs6888055	A	T	100	PASS	AC=1738;AF=0.347045;AN=5008;NS=2504;DP=18315;EAS_AF=0.0446;AMR_AF=0.3314;AFR_AF=0.593;EUR_AF=0.4891;SAS_AF=0.1912;AA=T|||;VT=SNP
5	106917021	rs34052514	C	A	100	PASS	AC=781;AF=0.15595;AN=5008;NS=2504;DP=20035;EAS_AF=0.0327;AMR_AF=0.2161;AFR_AF=0.0779;EUR_AF=0.3479;SAS_AF=0.1483;AA=C|||;VT=SNP
5	106917475	rs12153493	A	G	100	PASS	AC=947;AF=0.189097;AN=5008;NS=2504;DP=18590;EAS_AF=0.0367;AMR_AF=0.2248;AFR_AF=0.1944;EUR_AF=0.3499;SAS_AF=0.1483;AA=A|||;VT=SNP
5	106917523	rs72791845	G	A	100	PASS	AC=27;AF=0.00539137;AN=5008;NS=2504;DP=18483;EAS_AF=0;AMR_AF=0.0043;AFR_AF=0.0008;EUR_AF=0.0149;SAS_AF=0.0082;AA=G|||;VT=SNP
5	106917592	rs72791847	T	C	100	PASS	AC=57;AF=0.0113818;AN=5008;NS=2504;DP=19191;EAS_AF=0;AMR_AF=0.0231;AFR_AF=0.0008;EUR_AF=0.0278;SAS_AF=0.0123;AA=T|||;VT=SNP
5	106917636	rs2005103	G	C	100	PASS	AC=1742;AF=0.347843;AN=5008;NS=2504;DP=18863;EAS_AF=0.0407;AMR_AF=0.3314;AFR_AF=0.5998;EUR_AF=0.4891;SAS_AF=0.1902;AA=C|||;VT=SNP
5	106917868	rs6894162	A	G	100	PASS	AC=1068;AF=0.213259;AN=5008;NS=2504;DP=16180;EAS_AF=0.0327;AMR_AF=0.2334;AFR_AF=0.2761;EUR_AF=0.3588;SAS_AF=0.1503;AA=A|||;VT=SNP
5	106918112	rs4957704	A	G	100	PASS	AC=501;AF=0.10004;AN=5008;NS=2504;DP=17544;EAS_AF=0.0278;AMR_AF=0.1441;AFR_AF=0.0106;EUR_AF=0.2604;SAS_AF=0.0992;AA=A|||;VT=SNP
5	106918212	rs872240	A	G	100	PASS	AC=1758;AF=0.351038;AN=5008;NS=2504;DP=16782;EAS_AF=0.0417;AMR_AF=0.3343;AFR_AF=0.6014;EUR_AF=0.497;SAS_AF=0.1933;AA=G|||;VT=SNP
5	106918329	rs71575448	A	G	100	PASS	AC=252;AF=0.0503195;AN=5008;NS=2504;DP=17114;EAS_AF=0;AMR_AF=0.0749;AFR_AF=0.0068;EUR_AF=0.1541;SAS_AF=0.0368;AA=A|||;VT=SNP
5	106918701	rs78281258	T	C	100	PASS	AC=445;AF=0.0888578;AN=5008;NS=2504;DP=14975;EAS_AF=0.0079;AMR_AF=0.0879;AFR_AF=0.1498;EUR_AF=0.1362;SAS_AF=0.0419;AA=T|||;VT=SNP
5	106918756	rs34950197	C	G	100	PASS	AC=945;AF=0.188698;AN=5008;NS=2504;DP=16045;EAS_AF=0.0327;AMR_AF=0.2277;AFR_AF=0.1868;EUR_AF=0.3579;SAS_AF=0.1503;AA=C|||;VT=SNP
5	106919234	rs10479400	C	T	100	PASS	AC=935;AF=0.186701;AN=5008;NS=2504;DP=17931;EAS_AF=0.0327;AMR_AF=0.2262;AFR_AF=0.1868;EUR_AF=0.3559;SAS_AF=0.1431;AA=T|||;VT=SNP
5	106919379	rs10479401	C	T	100	PASS	AC=931;AF=0.185903;AN=5008;NS=2504;DP=17729;EAS_AF=0.0317;AMR_AF=0.2233;AFR_AF=0.1868;EUR_AF=0.3559;SAS_AF=0.1421;AA=C|||;VT=SNP
5	106919425	rs58882389	A	G	100	PASS	AC=971;AF=0.19389;AN=5008;NS=2504;DP=19028;EAS_AF=0.0407;AMR_AF=0.1153;AFR_AF=0.4947;EUR_AF=0.1402;SAS_AF=0.0562;AA=A|||;VT=SNP
5	106921244	rs6895165	C	T	100	PASS	AC=972;AF=0.194089;AN=5008;NS=2504;DP=17802;EAS_AF=0.0407;AMR_AF=0.1182;AFR_AF=0.4947;EUR_AF=0.1402;SAS_AF=0.0552;AA=T|||;VT=SNP
5	106922261	rs9328006	C	T	100	PASS	AC=970;AF=0.19369;AN=5008;NS=2504;DP=18033;EAS_AF=0.0407;AMR_AF=0.1153;AFR_AF=0.4947;EUR_AF=0.1402;SAS_AF=0.0552;AA=T|||;VT=SNP
5	106922963	rs58880008	T	C	100	PASS	AC=688;AF=0.13738;AN=5008;NS=2504;DP=18147;EAS_AF=0.0079;AMR_AF=0.1009;AFR_AF=0.3253;EUR_AF=0.1382;SAS_AF=0.0419;AA=T|||;VT=SNP
5	106923251	rs164974	G	C	100	PASS	AC=571;AF=0.114018;AN=5008;NS=2504;DP=16876;EAS_AF=0.1438;AMR_AF=0.1427;AFR_AF=0.0182;EUR_AF=0.1759;SAS_AF=0.1288;AA=G|||;VT=SNP
5	106923342	rs12515248	T	C	100	PASS	AC=970;AF=0.19369;AN=5008;NS=2504;DP=16477;EAS_AF=0.0407;AMR_AF=0.1153;AFR_AF=0.4947;EUR_AF=0.1402;SAS_AF=0.0552;AA=C|||;VT=SNP
5	106923569	rs180791	T	C	100	PASS	AC=3807;AF=0.760184;AN=5008;NS=2504;DP=17738;EAS_AF=0.5556;AMR_AF=0.7695;AFR_AF=0.7943;EUR_AF=0.8718;SAS_AF=0.8037;AA=C|||;VT=SNP
5	106924113	rs17160227	T	G	100	PASS	AC=688;AF=0.13738;AN=5008;NS=2504;DP=17473;EAS_AF=0.0079;AMR_AF=0.1009;AFR_AF=0.3253;EUR_AF=0.1382;SAS_AF=0.0419;AA=T|||;VT=SNP
5	106924597	rs10045552	C	T	100	PASS	AC=778;AF=0.155351;AN=5008;NS=2504;DP=20954;EAS_AF=0.0327;AMR_AF=0.2118;AFR_AF=0.0855;EUR_AF=0.3539;SAS_AF=0.1319;AA=C|||;VT=SNP
5	106924829	rs9328010	G	A	100	PASS	AC=1748;AF=0.349042;AN=5008;NS=2504;DP=19547;EAS_AF=0.0734;AMR_AF=0.3271;AFR_AF=0.5802;EUR_AF=0.494;SAS_AF=0.1871;AA=A|||;VT=SNP
5	106925176	rs77061826	T	C	100	PASS	AC=466;AF=0.0930511;AN=5008;NS=2504;DP=18927;EAS_AF=0.0079;AMR_AF=0.0893;AFR_AF=0.1649;EUR_AF=0.1362;SAS_AF=0.0419;AA=T|||;VT=SNP
5	106925966	rs3844311	T	C	100	PASS	AC=874;AF=0.174521;AN=5008;NS=2504;DP=18392;EAS_AF=0.0327;AMR_AF=0.2205;AFR_AF=0.1377;EUR_AF=0.3569;SAS_AF=0.1503;AA=T|||;VT=SNP
5	106927252	rs6879546	A	G	100	PASS	AC=1865;AF=0.372404;AN=5008;NS=2504;DP=11901;EAS_AF=0.0734;AMR_AF=0.3429;AFR_AF=0.646;EUR_AF=0.495;SAS_AF=0.2055;AA=G|||;VT=SNP
5	106927464	rs6898233	G	C	100	PASS	AC=678;AF=0.135383;AN=5008;NS=2504;DP=7953;EAS_AF=0.0327;AMR_AF=0.0519;AFR_AF=0.4221;EUR_AF=0.0348;SAS_AF=0.0164;AA=G|||;VT=SNP
5	106928155	rs67289942	T	A	100	PASS	AC=712;AF=0.142173;AN=5008;NS=2504;DP=14248;EAS_AF=0.0327;AMR_AF=0.0519;AFR_AF=0.447;EUR_AF=0.0358;SAS_AF=0.0164;AA=T|||;VT=SNP
5	106928448	rs164853	T	G	100	PASS	AC=605;AF=0.120807;AN=5008;NS=2504;DP=18742;EAS_AF=0.1617;AMR_AF=0.1556;AFR_AF=0.028;EUR_AF=0.1779;SAS_AF=0.1207;AA=T|||;VT=SNP
5	106928572	rs12654557	G	A	100	PASS	AC=737;AF=0.147165;AN=5008;NS=2504;DP=16368;EAS_AF=0.0317;AMR_AF=0.1988;AFR_AF=0.0885;EUR_AF=0.3181;SAS_AF=0.1329;AA=G|||;VT=SNP
5	106929842	rs4145099	A	C	100	PASS	AC=1599;AF=0.319289;AN=5008;NS=2504;DP=19516;EAS_AF=0.0645;AMR_AF=0.2608;AFR_AF=0.6301;EUR_AF=0.3559;SAS_AF=0.1656;AA=C|||;VT=SNP
5	106930016	rs10037733	A	C	100	PASS	AC=818;AF=0.163339;AN=5008;NS=2504;DP=18675;EAS_AF=0.0317;AMR_AF=0.0548;AFR_AF=0.528;EUR_AF=0.0358;SAS_AF=0.0143;AA=C|||;VT=SNP
5	106930176	rs58391909	A	G	100	PASS	AC=1177;AF=0.235024;AN=5008;NS=2504;DP=16557;EAS_AF=0.0397;AMR_AF=0.1427;AFR_AF=0.612;EUR_AF=0.173;SAS_AF=0.0562;AA=A|||;VT=SNP
5	106930493	rs3864266	A	T	100	PASS	AC=816;AF=0.162939;AN=5008;NS=2504;DP=15980;EAS_AF=0.0317;AMR_AF=0.0548;AFR_AF=0.5272;EUR_AF=0.0358;SAS_AF=0.0133;AA=T|||;VT=SNP
5	106930589	rs3864267	C	T	100	PASS	AC=816;AF=0.162939;AN=5008;NS=2504;DP=17783;EAS_AF=0.0317;AMR_AF=0.0548;AFR_AF=0.5272;EUR_AF=0.0358;SAS_AF=0.0133;AA=T|||;VT=SNP
5	106930610	rs1345773	C	T	100	PASS	AC=816;AF=0.162939;AN=5008;NS=2504;DP=17718;EAS_AF=0.0317;AMR_AF=0.0548;AFR_AF=0.5272;EUR_AF=0.0358;SAS_AF=0.0133;AA=T|||;VT=SNP
5	106930743	rs11951213	A	G	100	PASS	AC=816;AF=0.162939;AN=5008;NS=2504;DP=16799;EAS_AF=0.0317;AMR_AF=0.0548;AFR_AF=0.5272;EUR_AF=0.0358;SAS_AF=0.0133;AA=A|||;VT=SNP
5	106931013	rs34644687	T	A	100	PASS	AC=780;AF=0.155751;AN=5008;NS=2504;DP=13330;EAS_AF=0.0327;AMR_AF=0.2061;AFR_AF=0.1021;EUR_AF=0.3201;SAS_AF=0.1503;AA=T|||;VT=SNP
5	106931037	rs11948614	C	T	100	PASS	AC=455;AF=0.0908546;AN=5008;NS=2504;DP=13468;EAS_AF=0.0317;AMR_AF=0.0375;AFR_AF=0.2678;EUR_AF=0.0318;SAS_AF=0.0112;AA=C|||;VT=SNP
5	106931090	rs11952705	T	G	100	PASS	AC=816;AF=0.162939;AN=5008;NS=2504;DP=13552;EAS_AF=0.0317;AMR_AF=0.0548;AFR_AF=0.5272;EUR_AF=0.0358;SAS_AF=0.0133;AA=G|||;VT=SNP
5	106931318	rs11952039	A	G	100	PASS	AC=816;AF=0.162939;AN=5008;NS=2504;DP=15081;EAS_AF=0.0317;AMR_AF=0.0548;AFR_AF=0.5272;EUR_AF=0.0358;SAS_AF=0.0133;AA=A|||;VT=SNP
5	106931365	rs11955029	G	A	100	PASS	AC=814;AF=0.16254;AN=5008;NS=2504;DP=15244;EAS_AF=0.0317;AMR_AF=0.0548;AFR_AF=0.5257;EUR_AF=0.0358;SAS_AF=0.0133;AA=A|||;VT=SNP
5	106931599	rs1990993	T	C	100	PASS	AC=783;AF=0.15635;AN=5008;NS=2504;DP=16625;EAS_AF=0.0337;AMR_AF=0.2075;AFR_AF=0.1021;EUR_AF=0.3201;SAS_AF=0.1513;AA=C|||;VT=SNP
5	106931806	rs975690	C	G	100	PASS	AC=1999;AF=0.399161;AN=5008;NS=2504;DP=15411;EAS_AF=0.0734;AMR_AF=0.3487;AFR_AF=0.7458;EUR_AF=0.493;SAS_AF=0.2055;AA=G|||;VT=SNP
5	106932237	rs7726649	C	T	100	PASS	AC=359;AF=0.0716853;AN=5008;NS=2504;DP=16952;EAS_AF=0.0079;AMR_AF=0.0865;AFR_AF=0.0847;EUR_AF=0.1372;SAS_AF=0.0419;AA=C|||;VT=SNP
5	106932413	rs6596741	G	A	100	PASS	AC=2128;AF=0.42492;AN=5008;NS=2504;DP=17079;EAS_AF=0.0734;AMR_AF=0.3487;AFR_AF=0.8555;EUR_AF=0.493;SAS_AF=0.1892;AA=A|||;VT=SNP
5	106932972	rs12656960	G	A	100	PASS	AC=1976;AF=0.394569;AN=5008;NS=2504;DP=18595;EAS_AF=0.0734;AMR_AF=0.3415;AFR_AF=0.7458;EUR_AF=0.4911;SAS_AF=0.1892;AA=A|||;VT=SNP
5	106933485	rs10056406	C	T	100	PASS	AC=766;AF=0.152955;AN=5008;NS=2504;DP=16524;EAS_AF=0.0317;AMR_AF=0.0504;AFR_AF=0.4924;EUR_AF=0.0348;SAS_AF=0.0133;AA=C|||;VT=SNP
5	106933661	rs62355632	A	C	100	PASS	AC=785;AF=0.156749;AN=5008;NS=2504;DP=17895;EAS_AF=0.0337;AMR_AF=0.2075;AFR_AF=0.1036;EUR_AF=0.3201;SAS_AF=0.1513;AA=A|||;VT=SNP
5	106933677	rs62355633	T	G	100	PASS	AC=762;AF=0.152157;AN=5008;NS=2504;DP=18188;EAS_AF=0.0327;AMR_AF=0.2075;AFR_AF=0.0885;EUR_AF=0.3201;SAS_AF=0.1493;AA=T|||;VT=SNP
5	106934147	rs12656108	A	G	100	PASS	AC=1548;AF=0.309105;AN=5008;NS=2504;DP=18067;EAS_AF=0.0655;AMR_AF=0.2579;AFR_AF=0.5938;EUR_AF=0.3549;SAS_AF=0.1646;AA=G|||;VT=SNP
5	106934499	rs11957859	G	C	100	PASS	AC=834;AF=0.166534;AN=5008;NS=2504;DP=18936;EAS_AF=0.0317;AMR_AF=0.0548;AFR_AF=0.5408;EUR_AF=0.0358;SAS_AF=0.0133;AA=C|||;VT=SNP
5	106934579	rs7737882	C	T	100	PASS	AC=2159;AF=0.43111;AN=5008;NS=2504;DP=18878;EAS_AF=0.0734;AMR_AF=0.3588;AFR_AF=0.8593;EUR_AF=0.495;SAS_AF=0.2065;AA=T|||;VT=SNP
5	106935029	rs9686509	A	C	100	PASS	AC=1965;AF=0.392372;AN=5008;NS=2504;DP=18661;EAS_AF=0.0734;AMR_AF=0.353;AFR_AF=0.7163;EUR_AF=0.494;SAS_AF=0.2065;AA=A|||;VT=SNP
5	106935614	rs7734574	A	C	100	PASS	AC=1518;AF=0.303115;AN=5008;NS=2504;DP=18004;EAS_AF=0.0734;AMR_AF=0.33;AFR_AF=0.3941;EUR_AF=0.4901;SAS_AF=0.2055;AA=A|||;VT=SNP
5	106936435	rs2406374	C	T	100	PASS	AC=770;AF=0.153754;AN=5008;NS=2504;DP=17105;EAS_AF=0.0327;AMR_AF=0.2075;AFR_AF=0.0946;EUR_AF=0.3201;SAS_AF=0.1493;AA=C|||;VT=SNP
5	106936573	rs13358500	G	C	100	PASS	AC=429;AF=0.0856629;AN=5008;NS=2504;DP=18546;EAS_AF=0.0327;AMR_AF=0.036;AFR_AF=0.2458;EUR_AF=0.0318;SAS_AF=0.0143;AA=G|||;VT=SNP
5	106936868	rs114410244	A	G	100	PASS	AC=45;AF=0.00898562;AN=5008;NS=2504;DP=20150;EAS_AF=0.001;AMR_AF=0.0447;AFR_AF=0.0023;EUR_AF=0.0099;SAS_AF=0;AA=A|||;VT=SNP
5	106936965	rs3864269	C	T	100	PASS	AC=771;AF=0.153954;AN=5008;NS=2504;DP=20050;EAS_AF=0.0337;AMR_AF=0.2075;AFR_AF=0.0946;EUR_AF=0.3201;SAS_AF=0.1493;AA=C|||;VT=SNP
5	106937477	rs12514540	C	A	100	PASS	AC=1967;AF=0.392772;AN=5008;NS=2504;DP=17812;EAS_AF=0.0734;AMR_AF=0.353;AFR_AF=0.7209;EUR_AF=0.492;SAS_AF=0.2045;AA=A|||;VT=SNP
5	106939365	rs26732	A	T	100	PASS	AC=619;AF=0.123602;AN=5008;NS=2504;DP=22305;EAS_AF=0.1597;AMR_AF=0.1225;AFR_AF=0.0325;EUR_AF=0.2147;SAS_AF=0.1166;AA=A|||;VT=SNP
5	106940006	rs80068381	G	A	100	PASS	AC=46;AF=0.0091853;AN=5008;NS=2504;DP=14991;EAS_AF=0;AMR_AF=0.0115;AFR_AF=0.0023;EUR_AF=0.0318;SAS_AF=0.0031;AA=G|||;VT=SNP
5	106940519	rs2112912	T	C	100	PASS	AC=2317;AF=0.46266;AN=5008;NS=2504;DP=16358;EAS_AF=0.3542;AMR_AF=0.3689;AFR_AF=0.6513;EUR_AF=0.334;SAS_AF=0.5184;AA=C|||;VT=SNP
5	106940695	rs352615	A	T	100	PASS	AC=2806;AF=0.560304;AN=5008;NS=2504;DP=19351;EAS_AF=0.5149;AMR_AF=0.4597;AFR_AF=0.5885;EUR_AF=0.5487;SAS_AF=0.6524;AA=T|||;VT=SNP
5	106944011	rs12519591	C	A	100	PASS	AC=627;AF=0.1252;AN=5008;NS=2504;DP=20809;EAS_AF=0.0079;AMR_AF=0.0879;AFR_AF=0.2867;EUR_AF=0.1471;SAS_AF=0.0317;AA=C|||;VT=SNP
5	106944273	rs26724	G	A	100	PASS	AC=1612;AF=0.321885;AN=5008;NS=2504;DP=21489;EAS_AF=0.1687;AMR_AF=0.245;AFR_AF=0.5772;EUR_AF=0.3529;SAS_AF=0.1575;AA=A|||;VT=SNP
5	106944359	rs26725	C	G	100	PASS	AC=947;AF=0.189097;AN=5008;NS=2504;DP=18386;EAS_AF=0.1617;AMR_AF=0.1556;AFR_AF=0.2617;EUR_AF=0.2058;SAS_AF=0.1258;AA=C|||;VT=SNP
5	106944541	rs26726	A	G	100	PASS	AC=1614;AF=0.322284;AN=5008;NS=2504;DP=19277;EAS_AF=0.1696;AMR_AF=0.245;AFR_AF=0.5779;EUR_AF=0.3529;SAS_AF=0.1575;AA=G|||;VT=SNP
5	106945691	rs26727	G	C	100	PASS	AC=2887;AF=0.576478;AN=5008;NS=2504;DP=17524;EAS_AF=0.5347;AMR_AF=0.5548;AFR_AF=0.5983;EUR_AF=0.5288;SAS_AF=0.6544;AA=C|||;VT=SNP
5	106946056	rs26728	C	T	100	PASS	AC=666;AF=0.132987;AN=5008;NS=2504;DP=16781;EAS_AF=0.1319;AMR_AF=0.1844;AFR_AF=0.0605;EUR_AF=0.2038;SAS_AF=0.1227;AA=C|||;VT=SNP
5	106946290	rs26729	C	T	100	PASS	AC=920;AF=0.183706;AN=5008;NS=2504;DP=18276;EAS_AF=0.1399;AMR_AF=0.2378;AFR_AF=0.1248;EUR_AF=0.2972;SAS_AF=0.1534;AA=C|||;VT=SNP
5	106946476	rs17160246	T	C	100	PASS	AC=1288;AF=0.257188;AN=5008;NS=2504;DP=16992;EAS_AF=0.3909;AMR_AF=0.2767;AFR_AF=0.0159;EUR_AF=0.1958;SAS_AF=0.4949;AA=t|||;VT=SNP
5	106949074	rs10515375	A	G	100	PASS	AC=416;AF=0.0830671;AN=5008;NS=2504;DP=15854;EAS_AF=0;AMR_AF=0.0317;AFR_AF=0.27;EUR_AF=0.0318;SAS_AF=0.0051;AA=G|||;VT=SNP
5	106949181	rs352614	A	C	100	PASS	AC=3345;AF=0.667931;AN=5008;NS=2504;DP=16867;EAS_AF=0.5407;AMR_AF=0.6945;AFR_AF=0.5991;EUR_AF=0.7903;SAS_AF=0.7474;AA=C|||;VT=SNP
5	106950102	rs62355651	A	G	100	PASS	AC=1234;AF=0.246406;AN=5008;NS=2504;DP=20345;EAS_AF=0.3849;AMR_AF=0.2219;AFR_AF=0.0113;EUR_AF=0.1938;SAS_AF=0.4928;AA=A|||;VT=SNP
5	106950185	rs10079148	T	A	100	PASS	AC=416;AF=0.0830671;AN=5008;NS=2504;DP=18884;EAS_AF=0;AMR_AF=0.0317;AFR_AF=0.27;EUR_AF=0.0318;SAS_AF=0.0051;AA=A|||;VT=SNP
5	106950585	rs75518919	G	A	100	PASS	AC=164;AF=0.0327476;AN=5008;NS=2504;DP=15766;EAS_AF=0;AMR_AF=0.0202;AFR_AF=0.0877;EUR_AF=0.0288;SAS_AF=0.0051;AA=G|||;VT=SNP
5	106951357	rs17160255	G	A	100	PASS	AC=1196;AF=0.238818;AN=5008;NS=2504;DP=18068;EAS_AF=0.3829;AMR_AF=0.2118;AFR_AF=0.0113;EUR_AF=0.1918;SAS_AF=0.4652;AA=G|||;VT=SNP
5	106951508	rs42449	T	C	100	PASS	AC=1447;AF=0.288938;AN=5008;NS=2504;DP=16773;EAS_AF=0.1389;AMR_AF=0.2839;AFR_AF=0.4539;EUR_AF=0.3549;SAS_AF=0.1564;AA=T|||;VT=SNP
5	106951578	rs17350017	C	T	100	PASS	AC=40;AF=0.00798722;AN=5008;NS=2504;DP=17175;EAS_AF=0;AMR_AF=0.0115;AFR_AF=0;EUR_AF=0.0298;SAS_AF=0.002;AA=C|||;VT=SNP
5	106951860	rs60127859	T	C	100	PASS	AC=228;AF=0.0455272;AN=5008;NS=2504;DP=15910;EAS_AF=0.002;AMR_AF=0.0692;AFR_AF=0.0378;EUR_AF=0.0755;SAS_AF=0.0532;AA=T|||;VT=SNP
5	106951916	rs142986167	C	T	100	PASS	AC=41;AF=0.0081869;AN=5008;NS=2504;DP=16532;EAS_AF=0.001;AMR_AF=0.0173;AFR_AF=0.0015;EUR_AF=0.0239;SAS_AF=0.002;AA=C|||;VT=SNP
5	106951925	rs1017223	T	C	100	PASS	AC=414;AF=0.0826677;AN=5008;NS=2504;DP=16780;EAS_AF=0;AMR_AF=0.0317;AFR_AF=0.2685;EUR_AF=0.0318;SAS_AF=0.0051;AA=T|||;VT=SNP
5	106954545	rs17160261	A	T	100	PASS	AC=1205;AF=0.240615;AN=5008;NS=2504;DP=19509;EAS_AF=0.3919;AMR_AF=0.2118;AFR_AF=0.0121;EUR_AF=0.1909;SAS_AF=0.4652;AA=A|||;VT=SNP
5	106954708	rs35532	T	C	100	PASS	AC=45;AF=0.00898562;AN=5008;NS=2504;DP=16471;EAS_AF=0;AMR_AF=0.0115;AFR_AF=0.0008;EUR_AF=0.0328;SAS_AF=0.0031;AA=T|||;VT=SNP
5	106954711	rs11242641	C	T	100	PASS	AC=1778;AF=0.355032;AN=5008;NS=2504;DP=16622;EAS_AF=0.4028;AMR_AF=0.3458;AFR_AF=0.1142;EUR_AF=0.4304;SAS_AF=0.5603;AA=C|||;VT=SNP
5	106955126	rs12656968	C	G	100	PASS	AC=515;AF=0.102835;AN=5008;NS=2504;DP=17470;EAS_AF=0.0109;AMR_AF=0.1311;AFR_AF=0.0598;EUR_AF=0.2386;SAS_AF=0.0961;AA=C|||;VT=SNP
5	106955451	rs13163062	C	T	100	PASS	AC=1732;AF=0.345847;AN=5008;NS=2504;DP=17453;EAS_AF=0.4028;AMR_AF=0.3415;AFR_AF=0.0809;EUR_AF=0.4304;SAS_AF=0.5613;AA=C|||;VT=SNP
5	106955783	rs35533	C	A	100	PASS	AC=998;AF=0.199281;AN=5008;NS=2504;DP=18216;EAS_AF=0.1359;AMR_AF=0.2478;AFR_AF=0.1649;EUR_AF=0.3231;SAS_AF=0.1493;AA=C|||;VT=SNP
5	106956111	rs10050687	T	A	100	PASS	AC=398;AF=0.0794728;AN=5008;NS=2504;DP=19822;EAS_AF=0;AMR_AF=0.0317;AFR_AF=0.2564;EUR_AF=0.0318;SAS_AF=0.0051;AA=A|||;VT=SNP
5	106956443	rs4090594	A	G	100	PASS	AC=1855;AF=0.370407;AN=5008;NS=2504;DP=17852;EAS_AF=0.4038;AMR_AF=0.4107;AFR_AF=0.115;EUR_AF=0.4324;SAS_AF=0.589;AA=A|||;VT=SNP
5	106956488	rs35534	C	T	100	PASS	AC=1001;AF=0.19988;AN=5008;NS=2504;DP=17461;EAS_AF=0.1369;AMR_AF=0.2478;AFR_AF=0.1664;EUR_AF=0.3231;SAS_AF=0.1493;AA=C|||;VT=SNP
5	106957027	rs154191	T	C	100	PASS	AC=749;AF=0.149561;AN=5008;NS=2504;DP=17940;EAS_AF=0.129;AMR_AF=0.1902;AFR_AF=0.118;EUR_AF=0.2038;SAS_AF=0.1288;AA=T|||;VT=SNP
5	106958108	rs7703820	G	T	100	PASS	AC=1758;AF=0.351038;AN=5008;NS=2504;DP=18637;EAS_AF=0.4157;AMR_AF=0.3516;AFR_AF=0.0734;EUR_AF=0.4314;SAS_AF=0.5767;AA=G|||;VT=SNP
5	106958958	rs164691	C	T	100	PASS	AC=634;AF=0.126597;AN=5008;NS=2504;DP=15662;EAS_AF=0.128;AMR_AF=0.1816;AFR_AF=0.034;EUR_AF=0.1998;SAS_AF=0.136;AA=C|||;VT=SNP
5	106959467	rs164693	C	T	100	PASS	AC=978;AF=0.195288;AN=5008;NS=2504;DP=15734;EAS_AF=0.1369;AMR_AF=0.2464;AFR_AF=0.1483;EUR_AF=0.3231;SAS_AF=0.1513;AA=C|||;VT=SNP
5	106959512	rs114166209	A	G	100	PASS	AC=58;AF=0.0115815;AN=5008;NS=2504;DP=16764;EAS_AF=0;AMR_AF=0.013;AFR_AF=0.0129;EUR_AF=0.0268;SAS_AF=0.0051;AA=A|||;VT=SNP
5	106960780	rs75873428	T	C	100	PASS	AC=249;AF=0.0497204;AN=5008;NS=2504;DP=15185;EAS_AF=0.0079;AMR_AF=0.0548;AFR_AF=0.0477;EUR_AF=0.1213;SAS_AF=0.0184;AA=T|||;VT=SNP
5	106960824	rs164694	C	T	100	PASS	AC=636;AF=0.126997;AN=5008;NS=2504;DP=15613;EAS_AF=0.13;AMR_AF=0.183;AFR_AF=0.034;EUR_AF=0.2018;SAS_AF=0.1329;AA=C|||;VT=SNP
5	106961669	rs17160272	T	G	100	PASS	AC=2087;AF=0.416733;AN=5008;NS=2504;DP=19079;EAS_AF=0.4147;AMR_AF=0.4006;AFR_AF=0.3381;EUR_AF=0.4076;SAS_AF=0.546;AA=G|||;VT=SNP
5	106961897	rs164695	T	A	100	PASS	AC=611;AF=0.122005;AN=5008;NS=2504;DP=19630;EAS_AF=0.129;AMR_AF=0.1787;AFR_AF=0.0182;EUR_AF=0.2018;SAS_AF=0.1329;AA=T|||;VT=SNP
5	106961902	rs115064146	G	T	100	PASS	AC=80;AF=0.0159744;AN=5008;NS=2504;DP=19647;EAS_AF=0;AMR_AF=0.0159;AFR_AF=0.0287;EUR_AF=0.0258;SAS_AF=0.0051;AA=G|||;VT=SNP
5	106961905	rs164696	G	T	100	PASS	AC=609;AF=0.121605;AN=5008;NS=2504;DP=19694;EAS_AF=0.129;AMR_AF=0.1772;AFR_AF=0.0182;EUR_AF=0.2008;SAS_AF=0.1329;AA=G|||;VT=SNP
5	106962282	rs116676043	T	G	100	PASS	AC=44;AF=0.00878594;AN=5008;NS=2504;DP=15541;EAS_AF=0;AMR_AF=0.013;AFR_AF=0.0023;EUR_AF=0.0268;SAS_AF=0.0051;AA=T|||;VT=SNP
5	106962349	rs164840	C	A	100	PASS	AC=3211;AF=0.641174;AN=5008;NS=2504;DP=17540;EAS_AF=0.5516;AMR_AF=0.6081;AFR_AF=0.6089;EUR_AF=0.7565;SAS_AF=0.682;AA=A|||;VT=SNP
5	106962545	rs164841	T	A	100	PASS	AC=3124;AF=0.623802;AN=5008;NS=2504;DP=17540;EAS_AF=0.5516;AMR_AF=0.6081;AFR_AF=0.5431;EUR_AF=0.7575;SAS_AF=0.681;AA=A|||;VT=SNP
5	106962704	rs164842	G	A	100	PASS	AC=3125;AF=0.624002;AN=5008;NS=2504;DP=17767;EAS_AF=0.5516;AMR_AF=0.6066;AFR_AF=0.5439;EUR_AF=0.7575;SAS_AF=0.682;AA=A|||;VT=SNP
5	106963904	rs79979380	T	A	100	PASS	AC=32;AF=0.00638978;AN=5008;NS=2504;DP=15886;EAS_AF=0;AMR_AF=0.0086;AFR_AF=0;EUR_AF=0.0239;SAS_AF=0.002;AA=T|||;VT=SNP
5	106965313	rs55754532	A	G	100	PASS	AC=1771;AF=0.353634;AN=5008;NS=2504;DP=18939;EAS_AF=0.4127;AMR_AF=0.3847;AFR_AF=0.1225;EUR_AF=0.4125;SAS_AF=0.5225;AA=A|||;VT=SNP
5	106965369	rs469425	T	A	100	PASS	AC=3251;AF=0.649161;AN=5008;NS=2504;DP=21167;EAS_AF=0.5516;AMR_AF=0.6599;AFR_AF=0.6104;EUR_AF=0.7584;SAS_AF=0.682;AA=A|||;VT=SNP
5	106965468	rs62355655	T	C	100	PASS	AC=335;AF=0.066893;AN=5008;NS=2504;DP=19490;EAS_AF=0.002;AMR_AF=0.0836;AFR_AF=0.0703;EUR_AF=0.0865;SAS_AF=0.0971;AA=T|||;VT=SNP
5	106965527	rs164685	A	G	100	PASS	AC=4056;AF=0.809904;AN=5008;NS=2504;DP=17599;EAS_AF=0.5546;AMR_AF=0.7896;AFR_AF=0.9902;EUR_AF=0.8638;SAS_AF=0.7883;AA=G|||;VT=SNP
5	106965690	rs164970	G	A	100	PASS	AC=978;AF=0.195288;AN=5008;NS=2504;DP=14637;EAS_AF=0.1369;AMR_AF=0.2464;AFR_AF=0.1475;EUR_AF=0.3231;SAS_AF=0.1524;AA=G|||;VT=SNP
5	106965830	rs141516318	T	C	100	PASS	AC=83;AF=0.0165735;AN=5008;NS=2504;DP=19340;EAS_AF=0;AMR_AF=0.0159;AFR_AF=0.0295;EUR_AF=0.0278;SAS_AF=0.0051;AA=T|||;VT=SNP
5	106966332	rs352602	A	G	100	PASS	AC=978;AF=0.195288;AN=5008;NS=2504;DP=15367;EAS_AF=0.1369;AMR_AF=0.2464;AFR_AF=0.1475;EUR_AF=0.3231;SAS_AF=0.1524;AA=A|||;VT=SNP
5	106966640	rs78505729	A	G	100	PASS	AC=280;AF=0.0559105;AN=5008;NS=2504;DP=15823;EAS_AF=0.0079;AMR_AF=0.0591;AFR_AF=0.0688;EUR_AF=0.1213;SAS_AF=0.0184;AA=A|||;VT=SNP
5	106966681	rs77713015	G	T	100	PASS	AC=280;AF=0.0559105;AN=5008;NS=2504;DP=14626;EAS_AF=0.0079;AMR_AF=0.0591;AFR_AF=0.0688;EUR_AF=0.1213;SAS_AF=0.0184;AA=G|||;VT=SNP
5	106968202	rs12187753	A	C	100	PASS	AC=2031;AF=0.405551;AN=5008;NS=2504;DP=17431;EAS_AF=0.4177;AMR_AF=0.3991;AFR_AF=0.3026;EUR_AF=0.4066;SAS_AF=0.5358;AA=C|||;VT=SNP
5	106969099	rs115856987	A	T	100	PASS	AC=79;AF=0.0157748;AN=5008;NS=2504;DP=18013;EAS_AF=0;AMR_AF=0.0159;AFR_AF=0.0265;EUR_AF=0.0278;SAS_AF=0.0051;AA=A|||;VT=SNP
5	106971103	rs17160287	A	C	100	PASS	AC=1815;AF=0.36242;AN=5008;NS=2504;DP=16973;EAS_AF=0.4147;AMR_AF=0.3934;AFR_AF=0.1445;EUR_AF=0.4056;SAS_AF=0.5368;AA=A|||;VT=SNP
5	106971568	rs27550	C	A	100	PASS	AC=657;AF=0.13119;AN=5008;NS=2504;DP=19952;EAS_AF=0.127;AMR_AF=0.1729;AFR_AF=0.0734;EUR_AF=0.1819;SAS_AF=0.1319;AA=C|||;VT=SNP
5	106971576	rs140813260	T	C	100	PASS	AC=58;AF=0.0115815;AN=5008;NS=2504;DP=19981;EAS_AF=0;AMR_AF=0.0144;AFR_AF=0.0113;EUR_AF=0.0278;SAS_AF=0.0051;AA=T|||;VT=SNP
5	106971668	rs27551	C	A	100	PASS	AC=614;AF=0.122604;AN=5008;NS=2504;DP=20227;EAS_AF=0.127;AMR_AF=0.1671;AFR_AF=0.0454;EUR_AF=0.1809;SAS_AF=0.1309;AA=C|||;VT=SNP
5	106973660	rs62355658	G	A	100	PASS	AC=309;AF=0.0617013;AN=5008;NS=2504;DP=10208;EAS_AF=0.002;AMR_AF=0.0735;AFR_AF=0.0696;EUR_AF=0.0855;SAS_AF=0.0798;AA=G|||;VT=SNP
5	106973905	rs17160301	G	A	100	PASS	AC=1158;AF=0.23123;AN=5008;NS=2504;DP=15804;EAS_AF=0.4048;AMR_AF=0.2061;AFR_AF=0.0129;EUR_AF=0.163;SAS_AF=0.4356;AA=G|||;VT=SNP
5	106974411	rs10077695	T	C	100	PASS	AC=1994;AF=0.398163;AN=5008;NS=2504;DP=16001;EAS_AF=0.4177;AMR_AF=0.4049;AFR_AF=0.2731;EUR_AF=0.4066;SAS_AF=0.5337;AA=C|||;VT=SNP
5	106974898	rs79465381	G	C	100	PASS	AC=280;AF=0.0559105;AN=5008;NS=2504;DP=16951;EAS_AF=0.0079;AMR_AF=0.072;AFR_AF=0.0393;EUR_AF=0.1481;SAS_AF=0.0215;AA=G|||;VT=SNP
5	106974909	rs143157548	C	T	100	PASS	AC=79;AF=0.0157748;AN=5008;NS=2504;DP=17365;EAS_AF=0;AMR_AF=0.0159;AFR_AF=0.0265;EUR_AF=0.0278;SAS_AF=0.0051;AA=C|||;VT=SNP
5	106975451	rs74537256	C	T	100	PASS	AC=279;AF=0.0557109;AN=5008;NS=2504;DP=17701;EAS_AF=0.0079;AMR_AF=0.0706;AFR_AF=0.0393;EUR_AF=0.1481;SAS_AF=0.0215;AA=C|||;VT=SNP
5	106976024	rs115690191	T	C	100	PASS	AC=20;AF=0.00399361;AN=5008;NS=2504;DP=20527;EAS_AF=0;AMR_AF=0.013;AFR_AF=0;EUR_AF=0.0099;SAS_AF=0.001;AA=T|||;VT=SNP
5	106976125	rs164837	A	G	100	PASS	AC=1017;AF=0.203075;AN=5008;NS=2504;DP=21185;EAS_AF=0.1339;AMR_AF=0.2522;AFR_AF=0.171;EUR_AF=0.331;SAS_AF=0.1513;AA=A|||;VT=SNP
5	106977287	rs74498654	G	A	100	PASS	AC=279;AF=0.0557109;AN=5008;NS=2504;DP=14950;EAS_AF=0.0079;AMR_AF=0.0706;AFR_AF=0.0393;EUR_AF=0.1481;SAS_AF=0.0215;AA=G|||;VT=SNP
5	106979252	rs35419	A	G	100	PASS	AC=1040;AF=0.207668;AN=5008;NS=2504;DP=15299;EAS_AF=0.1339;AMR_AF=0.2522;AFR_AF=0.1868;EUR_AF=0.331;SAS_AF=0.1534;AA=A|||;VT=SNP
5	106979745	rs17160302	T	C	100	PASS	AC=1118;AF=0.223243;AN=5008;NS=2504;DP=14013;EAS_AF=0.3373;AMR_AF=0.2478;AFR_AF=0.0091;EUR_AF=0.165;SAS_AF=0.4376;AA=T|||;VT=SNP
5	106980183	rs10515374	C	T	100	PASS	AC=279;AF=0.0557109;AN=5008;NS=2504;DP=17137;EAS_AF=0.0079;AMR_AF=0.0706;AFR_AF=0.0393;EUR_AF=0.1481;SAS_AF=0.0215;AA=C|||;VT=SNP
5	106980466	rs154190	A	G	100	PASS	AC=3565;AF=0.711861;AN=5008;NS=2504;DP=17980;EAS_AF=0.5546;AMR_AF=0.6888;AFR_AF=0.8147;EUR_AF=0.7664;SAS_AF=0.6953;AA=A|||;VT=SNP
5	106980835	rs149382	T	C	100	PASS	AC=1042;AF=0.208067;AN=5008;NS=2504;DP=18882;EAS_AF=0.1369;AMR_AF=0.2522;AFR_AF=0.1868;EUR_AF=0.331;SAS_AF=0.1524;AA=T|||;VT=SNP
5	106980968	rs164838	C	T	100	PASS	AC=1883;AF=0.375998;AN=5008;NS=2504;DP=17679;EAS_AF=0.4454;AMR_AF=0.3458;AFR_AF=0.475;EUR_AF=0.2614;SAS_AF=0.3098;AA=C|||;VT=SNP
5	106981200	rs115316966	C	T	100	PASS	AC=34;AF=0.00678914;AN=5008;NS=2504;DP=17338;EAS_AF=0;AMR_AF=0.0058;AFR_AF=0.0023;EUR_AF=0.0239;SAS_AF=0.0031;AA=C|||;VT=SNP
5	106981354	rs114323711	T	C	100	PASS	AC=18;AF=0.00359425;AN=5008;NS=2504;DP=17692;EAS_AF=0;AMR_AF=0.0043;AFR_AF=0;EUR_AF=0.008;SAS_AF=0.0072;AA=T|||;VT=SNP
5	106981618	rs71575450	G	A	100	PASS	AC=112;AF=0.0223642;AN=5008;NS=2504;DP=19299;EAS_AF=0;AMR_AF=0.0288;AFR_AF=0.0015;EUR_AF=0.0676;SAS_AF=0.0225;AA=A|||;VT=SNP
5	106982560	rs10074258	C	T	100	PASS	AC=1906;AF=0.380591;AN=5008;NS=2504;DP=15056;EAS_AF=0.4177;AMR_AF=0.3919;AFR_AF=0.2035;EUR_AF=0.4076;SAS_AF=0.546;AA=T|||;VT=SNP
5	106982721	rs1423214	A	G	100	PASS	AC=230;AF=0.0459265;AN=5008;NS=2504;DP=15740;EAS_AF=0.002;AMR_AF=0.062;AFR_AF=0.0159;EUR_AF=0.0855;SAS_AF=0.0798;AA=A|||;VT=SNP
5	106984168	rs26731	T	C	100	PASS	AC=1935;AF=0.386382;AN=5008;NS=2504;DP=15018;EAS_AF=0.4464;AMR_AF=0.3977;AFR_AF=0.4902;EUR_AF=0.2624;SAS_AF=0.3037;AA=T|||;VT=SNP
5	106984650	rs26730	C	T	100	PASS	AC=4380;AF=0.874601;AN=5008;NS=2504;DP=16058;EAS_AF=0.871;AMR_AF=0.8271;AFR_AF=0.9554;EUR_AF=0.8101;SAS_AF=0.8691;AA=T|||;VT=SNP
5	106984808	rs17160324	G	A	100	PASS	AC=1082;AF=0.216054;AN=5008;NS=2504;DP=15521;EAS_AF=0.3333;AMR_AF=0.2003;AFR_AF=0.0061;EUR_AF=0.16;SAS_AF=0.4479;AA=G|||;VT=SNP
5	106985611	rs35838063	G	C	100	PASS	AC=246;AF=0.0491214;AN=5008;NS=2504;DP=15689;EAS_AF=0;AMR_AF=0.0735;AFR_AF=0.0068;EUR_AF=0.1561;SAS_AF=0.0297;AA=G|||;VT=SNP
5	106985791	rs74384159	A	G	100	PASS	AC=57;AF=0.0113818;AN=5008;NS=2504;DP=17745;EAS_AF=0.001;AMR_AF=0.013;AFR_AF=0.0015;EUR_AF=0.0417;SAS_AF=0.0031;AA=A|||;VT=SNP
5	106988605	rs164839	T	A	100	PASS	AC=4299;AF=0.858427;AN=5008;NS=2504;DP=14852;EAS_AF=0.88;AMR_AF=0.8703;AFR_AF=0.8495;EUR_AF=0.828;SAS_AF=0.8712;AA=A|||;VT=SNP
5	106989191	rs111328714	G	C	100	PASS	AC=27;AF=0.00539137;AN=5008;NS=2504;DP=15484;EAS_AF=0;AMR_AF=0.0058;AFR_AF=0;EUR_AF=0.006;SAS_AF=0.0174;AA=G|||;VT=SNP
5	106989475	rs165263	T	C	100	PASS	AC=1563;AF=0.312101;AN=5008;NS=2504;DP=19687;EAS_AF=0.5466;AMR_AF=0.3199;AFR_AF=0.3086;EUR_AF=0.163;SAS_AF=0.2229;AA=T|||;VT=SNP
5	106990241	rs34227359	T	C	100	PASS	AC=220;AF=0.0439297;AN=5008;NS=2504;DP=17483;EAS_AF=0;AMR_AF=0.0634;AFR_AF=0.0076;EUR_AF=0.1332;SAS_AF=0.0327;AA=T|||;VT=SNP
5	106991031	rs7732162	C	T	100	PASS	AC=418;AF=0.0834665;AN=5008;NS=2504;DP=18465;EAS_AF=0.0099;AMR_AF=0.0879;AFR_AF=0.1195;EUR_AF=0.159;SAS_AF=0.0297;AA=C|||;VT=SNP
5	106991255	rs73200647	G	A	100	PASS	AC=656;AF=0.13099;AN=5008;NS=2504;DP=18506;EAS_AF=0.1151;AMR_AF=0.1182;AFR_AF=0.1483;EUR_AF=0.1382;SAS_AF=0.1258;AA=G|||;VT=SNP
5	106991491	rs357108	C	G	100	PASS	AC=4951;AF=0.988618;AN=5008;NS=2504;DP=20199;EAS_AF=1;AMR_AF=0.9813;AFR_AF=0.9992;EUR_AF=0.9612;SAS_AF=0.9959;AA=G|||;VT=SNP
5	106992143	rs12514246	T	C	100	PASS	AC=327;AF=0.0652955;AN=5008;NS=2504;DP=16859;EAS_AF=0.0099;AMR_AF=0.0836;AFR_AF=0.0522;EUR_AF=0.16;SAS_AF=0.0297;AA=T|||;VT=SNP
5	106992662	rs357109	A	G	100	PASS	AC=4855;AF=0.969449;AN=5008;NS=2504;DP=15586;EAS_AF=1;AMR_AF=0.9697;AFR_AF=0.9523;EUR_AF=0.9394;SAS_AF=0.9918;AA=G|||;VT=SNP
5	106992684	rs357110	C	G	100	PASS	AC=1508;AF=0.301118;AN=5008;NS=2504;DP=15611;EAS_AF=0.5466;AMR_AF=0.2651;AFR_AF=0.3071;EUR_AF=0.1581;SAS_AF=0.2127;AA=C|||;VT=SNP
5	106992687	rs60027737	C	A	100	PASS	AC=667;AF=0.133187;AN=5008;NS=2504;DP=15626;EAS_AF=0.1181;AMR_AF=0.1196;AFR_AF=0.1528;EUR_AF=0.1382;SAS_AF=0.1268;AA=T|||;VT=SNP
5	106993081	rs112727653	G	C	100	PASS	AC=73;AF=0.0145767;AN=5008;NS=2504;DP=15370;EAS_AF=0;AMR_AF=0.0288;AFR_AF=0.0023;EUR_AF=0.0348;SAS_AF=0.0153;AA=G|||;VT=SNP
5	106993678	rs7725449	A	G	100	PASS	AC=1351;AF=0.269768;AN=5008;NS=2504;DP=16451;EAS_AF=0.1319;AMR_AF=0.2305;AFR_AF=0.4546;EUR_AF=0.3022;SAS_AF=0.1564;AA=G|||;VT=SNP
5	106993916	rs12110095	C	T	100	PASS	AC=322;AF=0.0642971;AN=5008;NS=2504;DP=17963;EAS_AF=0.0099;AMR_AF=0.0836;AFR_AF=0.0492;EUR_AF=0.159;SAS_AF=0.0297;AA=C|||;VT=SNP
5	106994788	rs66947683	G	A	100	PASS	AC=1637;AF=0.326877;AN=5008;NS=2504;DP=16341;EAS_AF=0.3224;AMR_AF=0.4049;AFR_AF=0.0938;EUR_AF=0.3877;SAS_AF=0.5286;AA=G|||;VT=SNP
5	106997054	rs73200655	T	C	100	PASS	AC=663;AF=0.132388;AN=5008;NS=2504;DP=19084;EAS_AF=0.121;AMR_AF=0.1182;AFR_AF=0.1483;EUR_AF=0.1382;SAS_AF=0.1268;AA=T|||;VT=SNP
5	106998058	rs71575451	A	G	100	PASS	AC=142;AF=0.0283546;AN=5008;NS=2504;DP=15770;EAS_AF=0;AMR_AF=0.0375;AFR_AF=0.0015;EUR_AF=0.0895;SAS_AF=0.0245;AA=A|||;VT=SNP
5	106998423	rs10052932	A	T	100	PASS	AC=2988;AF=0.596645;AN=5008;NS=2504;DP=14151;EAS_AF=0.4534;AMR_AF=0.634;AFR_AF=0.5416;EUR_AF=0.6869;SAS_AF=0.6994;AA=t|||;VT=SNP
5	106998574	rs114726286	A	T	100	PASS	AC=20;AF=0.00399361;AN=5008;NS=2504;DP=14806;EAS_AF=0;AMR_AF=0.013;AFR_AF=0;EUR_AF=0.0099;SAS_AF=0.001;AA=A|||;VT=SNP
5	106999593	rs115093866	C	T	100	PASS	AC=22;AF=0.00439297;AN=5008;NS=2504;DP=16014;EAS_AF=0;AMR_AF=0.0072;AFR_AF=0.0008;EUR_AF=0.007;SAS_AF=0.0092;AA=C|||;VT=SNP
5	106999818	rs4957705	A	G	100	PASS	AC=1640;AF=0.327476;AN=5008;NS=2504;DP=16039;EAS_AF=0.3214;AMR_AF=0.4078;AFR_AF=0.0946;EUR_AF=0.3877;SAS_AF=0.5297;AA=A|||;VT=SNP
5	106999851	rs79128769	A	G	100	PASS	AC=408;AF=0.0814696;AN=5008;NS=2504;DP=16039;EAS_AF=0.0089;AMR_AF=0.0879;AFR_AF=0.112;EUR_AF=0.16;SAS_AF=0.0297;AA=A|||;VT=SNP
5	107000504	rs35552	T	C	100	PASS	AC=1686;AF=0.336661;AN=5008;NS=2504;DP=15607;EAS_AF=0.5466;AMR_AF=0.3184;AFR_AF=0.2769;EUR_AF=0.2465;SAS_AF=0.3067;AA=T|||;VT=SNP
5	107001230	rs114478282	G	C	100	PASS	AC=20;AF=0.00399361;AN=5008;NS=2504;DP=18190;EAS_AF=0;AMR_AF=0.013;AFR_AF=0;EUR_AF=0.0099;SAS_AF=0.001;AA=G|||;VT=SNP
5	107001914	rs1363870	G	A	100	PASS	AC=572;AF=0.114217;AN=5008;NS=2504;DP=15754;EAS_AF=0.119;AMR_AF=0.1138;AFR_AF=0.087;EUR_AF=0.1352;SAS_AF=0.1247;AA=G|||;VT=SNP
5	107002676	rs967270	T	C	100	PASS	AC=1693;AF=0.338059;AN=5008;NS=2504;DP=16504;EAS_AF=0.3214;AMR_AF=0.4121;AFR_AF=0.1256;EUR_AF=0.3907;SAS_AF=0.5358;AA=T|||;VT=SNP
5	107002938	rs26736	C	T	100	PASS	AC=1686;AF=0.336661;AN=5008;NS=2504;DP=16397;EAS_AF=0.5476;AMR_AF=0.3184;AFR_AF=0.2769;EUR_AF=0.2465;SAS_AF=0.3057;AA=C|||;VT=SNP
5	107003156	rs17351074	T	G	100	PASS	AC=61;AF=0.0121805;AN=5008;NS=2504;DP=17371;EAS_AF=0.0139;AMR_AF=0.0058;AFR_AF=0.0045;EUR_AF=0.0288;SAS_AF=0.0082;AA=T|||;VT=SNP
5	107004049	rs13170272	G	A	100	PASS	AC=1654;AF=0.330272;AN=5008;NS=2504;DP=17826;EAS_AF=0.3224;AMR_AF=0.4092;AFR_AF=0.0998;EUR_AF=0.3887;SAS_AF=0.5337;AA=G|||;VT=SNP
5	107005665	rs77199804	C	G	100	PASS	AC=216;AF=0.043131;AN=5008;NS=2504;DP=11796;EAS_AF=0.004;AMR_AF=0.0548;AFR_AF=0.0053;EUR_AF=0.0875;SAS_AF=0.0808;AA=C|||;VT=SNP
5	107005910	rs62357862	G	A	100	PASS	AC=399;AF=0.0796725;AN=5008;NS=2504;DP=8777;EAS_AF=0.004;AMR_AF=0.0692;AFR_AF=0.1362;EUR_AF=0.0875;SAS_AF=0.0808;AA=G|||;VT=SNP
5	107006446	rs35553	T	G	100	PASS	AC=4857;AF=0.969848;AN=5008;NS=2504;DP=10416;EAS_AF=1;AMR_AF=0.9697;AFR_AF=0.9576;EUR_AF=0.9344;SAS_AF=0.9918;AA=G|||;VT=SNP
5	107006644	rs7717640	G	A	100	PASS	AC=453;AF=0.0904553;AN=5008;NS=2504;DP=7283;EAS_AF=0.005;AMR_AF=0.1311;AFR_AF=0.0348;EUR_AF=0.2217;SAS_AF=0.09;AA=G|||;VT=SNP
5	107007001	rs7723130	C	T	100	PASS	AC=497;AF=0.0992412;AN=5008;NS=2504;DP=11940;EAS_AF=0.0119;AMR_AF=0.1311;AFR_AF=0.062;EUR_AF=0.2227;SAS_AF=0.09;AA=C|||;VT=SNP
5	107008378	rs13184509	A	C	100	PASS	AC=497;AF=0.0992412;AN=5008;NS=2504;DP=8930;EAS_AF=0.0129;AMR_AF=0.1311;AFR_AF=0.062;EUR_AF=0.2217;SAS_AF=0.09;AA=A|||;VT=SNP
5	107008740	rs12657154	G	C	100	PASS	AC=496;AF=0.0990415;AN=5008;NS=2504;DP=12841;EAS_AF=0.0119;AMR_AF=0.1311;AFR_AF=0.062;EUR_AF=0.2217;SAS_AF=0.09;AA=G|||;VT=SNP
5	107008941	rs56201232	A	C	100	PASS	AC=2612;AF=0.521565;AN=5008;NS=2504;DP=15678;EAS_AF=0.4613;AMR_AF=0.5187;AFR_AF=0.5439;EUR_AF=0.3926;SAS_AF=0.6881;AA=A|||;VT=SNP
5	107010064	rs12188264	T	C	100	PASS	AC=1208;AF=0.241214;AN=5008;NS=2504;DP=18949;EAS_AF=0.3323;AMR_AF=0.2882;AFR_AF=0.028;EUR_AF=0.169;SAS_AF=0.4765;AA=T|||;VT=SNP
5	107010201	rs1490827	A	G	100	PASS	AC=3322;AF=0.663339;AN=5008;NS=2504;DP=16134;EAS_AF=0.4742;AMR_AF=0.6657;AFR_AF=0.7572;EUR_AF=0.6173;SAS_AF=0.7771;AA=G|||;VT=SNP
5	107010832	rs923622	G	A	100	PASS	AC=3324;AF=0.663738;AN=5008;NS=2504;DP=21608;EAS_AF=0.4762;AMR_AF=0.6643;AFR_AF=0.7572;EUR_AF=0.6183;SAS_AF=0.7771;AA=A|||;VT=SNP
5	107010916	rs62357891	T	C	100	PASS	AC=1372;AF=0.273962;AN=5008;NS=2504;DP=21591;EAS_AF=0.129;AMR_AF=0.2262;AFR_AF=0.4887;EUR_AF=0.2247;SAS_AF=0.2178;AA=T|||;VT=SNP
5	107011559	rs6887589	A	G	100	PASS	AC=1393;AF=0.278155;AN=5008;NS=2504;DP=15579;EAS_AF=0.129;AMR_AF=0.2262;AFR_AF=0.5038;EUR_AF=0.2247;SAS_AF=0.2188;AA=G|||;VT=SNP
5	107011712	rs13361436	G	A	100	PASS	AC=1262;AF=0.251997;AN=5008;NS=2504;DP=18049;EAS_AF=0.3343;AMR_AF=0.2925;AFR_AF=0.0703;EUR_AF=0.169;SAS_AF=0.4693;AA=G|||;VT=SNP
5	107011958	rs6596744	A	G	100	PASS	AC=1879;AF=0.3752;AN=5008;NS=2504;DP=16552;EAS_AF=0.1409;AMR_AF=0.3573;AFR_AF=0.559;EUR_AF=0.4453;SAS_AF=0.3088;AA=A|||;VT=SNP
5	107012127	rs11242644	C	A	100	PASS	AC=498;AF=0.0994409;AN=5008;NS=2504;DP=16661;EAS_AF=0.0139;AMR_AF=0.1311;AFR_AF=0.062;EUR_AF=0.2217;SAS_AF=0.09;AA=C|||;VT=SNP
5	107013706	rs10044317	T	A	100	PASS	AC=1264;AF=0.252396;AN=5008;NS=2504;DP=12618;EAS_AF=0.3363;AMR_AF=0.2925;AFR_AF=0.0703;EUR_AF=0.169;SAS_AF=0.4693;AA=T|||;VT=SNP
5	107013780	rs7700455	A	T	100	PASS	AC=3306;AF=0.660144;AN=5008;NS=2504;DP=10593;EAS_AF=0.4772;AMR_AF=0.6614;AFR_AF=0.7526;EUR_AF=0.6113;SAS_AF=0.773;AA=T|||;VT=SNP
5	107014121	rs1559244	A	T	100	PASS	AC=3599;AF=0.71865;AN=5008;NS=2504;DP=13532;EAS_AF=0.4881;AMR_AF=0.732;AFR_AF=0.7927;EUR_AF=0.7714;SAS_AF=0.7924;AA=T|||;VT=SNP
5	107014175	rs7704700	A	G	100	PASS	AC=1372;AF=0.273962;AN=5008;NS=2504;DP=15725;EAS_AF=0.129;AMR_AF=0.2262;AFR_AF=0.4887;EUR_AF=0.2237;SAS_AF=0.2188;AA=A|||;VT=SNP
5	107014409	rs1559245	C	G	100	PASS	AC=3325;AF=0.663938;AN=5008;NS=2504;DP=16263;EAS_AF=0.4782;AMR_AF=0.6643;AFR_AF=0.7564;EUR_AF=0.6183;SAS_AF=0.7771;AA=G|||;VT=SNP
5	107014713	rs1572255	A	G	100	PASS	AC=496;AF=0.0990415;AN=5008;NS=2504;DP=17114;EAS_AF=0.0129;AMR_AF=0.1311;AFR_AF=0.0613;EUR_AF=0.2217;SAS_AF=0.09;AA=A|||;VT=SNP
5	107015661	rs17351315	A	G	100	PASS	AC=495;AF=0.0988419;AN=5008;NS=2504;DP=19003;EAS_AF=0.0119;AMR_AF=0.1311;AFR_AF=0.0613;EUR_AF=0.2217;SAS_AF=0.09;AA=A|||;VT=SNP
5	107015819	rs116685436	T	A	100	PASS	AC=38;AF=0.00758786;AN=5008;NS=2504;DP=21560;EAS_AF=0;AMR_AF=0.013;AFR_AF=0.003;EUR_AF=0.0209;SAS_AF=0.0041;AA=T|||;VT=SNP
5	107016120	rs17351329	A	G	100	PASS	AC=649;AF=0.129593;AN=5008;NS=2504;DP=18488;EAS_AF=0.122;AMR_AF=0.1484;AFR_AF=0.1165;EUR_AF=0.1352;SAS_AF=0.136;AA=A|||;VT=SNP
5	107017068	rs10045032	G	C	100	PASS	AC=3324;AF=0.663738;AN=5008;NS=2504;DP=19434;EAS_AF=0.4782;AMR_AF=0.6643;AFR_AF=0.7511;EUR_AF=0.6203;SAS_AF=0.7812;AA=C|||;VT=SNP
5	107017174	rs10039705	C	T	100	PASS	AC=1780;AF=0.355431;AN=5008;NS=2504;DP=19834;EAS_AF=0.3442;AMR_AF=0.3991;AFR_AF=0.2201;EUR_AF=0.3002;SAS_AF=0.5757;AA=C|||;VT=SNP
5	107017339	rs17160352	A	G	100	PASS	AC=499;AF=0.0996406;AN=5008;NS=2504;DP=18409;EAS_AF=0.0069;AMR_AF=0.1023;AFR_AF=0.1399;EUR_AF=0.1362;SAS_AF=0.1012;AA=A|||;VT=SNP
5	107017601	rs17160355	G	A	100	PASS	AC=496;AF=0.0990415;AN=5008;NS=2504;DP=19773;EAS_AF=0.0069;AMR_AF=0.1023;AFR_AF=0.1399;EUR_AF=0.1332;SAS_AF=0.1012;AA=G|||;VT=SNP
5	107018359	rs7715219	G	C	100	PASS	AC=3090;AF=0.617013;AN=5008;NS=2504;DP=19946;EAS_AF=0.5069;AMR_AF=0.6527;AFR_AF=0.553;EUR_AF=0.6183;SAS_AF=0.7904;AA=C|||;VT=SNP
5	107018778	rs6877006	C	T	100	PASS	AC=1227;AF=0.245008;AN=5008;NS=2504;DP=17438;EAS_AF=0.3423;AMR_AF=0.2882;AFR_AF=0.0378;EUR_AF=0.167;SAS_AF=0.4744;AA=C|||;VT=SNP
5	107019271	rs1490840	C	T	100	PASS	AC=1182;AF=0.236022;AN=5008;NS=2504;DP=18777;EAS_AF=0.3423;AMR_AF=0.2824;AFR_AF=0.0083;EUR_AF=0.167;SAS_AF=0.4724;AA=C|||;VT=SNP
5	107019572	rs62357892	G	A	100	PASS	AC=495;AF=0.0988419;AN=5008;NS=2504;DP=19452;EAS_AF=0.0268;AMR_AF=0.1311;AFR_AF=0.0507;EUR_AF=0.2197;SAS_AF=0.091;AA=G|||;VT=SNP
5	107019986	rs113099734	G	A	100	PASS	AC=496;AF=0.0990415;AN=5008;NS=2504;DP=19026;EAS_AF=0.0278;AMR_AF=0.1311;AFR_AF=0.0507;EUR_AF=0.2197;SAS_AF=0.091;AA=G|||;VT=SNP
5	107019987	rs111673515	A	T	100	PASS	AC=496;AF=0.0990415;AN=5008;NS=2504;DP=18984;EAS_AF=0.0278;AMR_AF=0.1311;AFR_AF=0.0507;EUR_AF=0.2197;SAS_AF=0.091;AA=A|||;VT=SNP
5	107020702	rs4957706	A	G	100	PASS	AC=3377;AF=0.674321;AN=5008;NS=2504;DP=17193;EAS_AF=0.506;AMR_AF=0.6671;AFR_AF=0.7526;EUR_AF=0.6193;SAS_AF=0.8037;AA=G|||;VT=SNP
5	107020715	rs73200667	A	T	100	PASS	AC=2483;AF=0.495807;AN=5008;NS=2504;DP=16483;EAS_AF=0.4792;AMR_AF=0.5144;AFR_AF=0.4115;EUR_AF=0.3996;SAS_AF=0.7127;AA=A|||;VT=SNP
5	107020790	rs4957707	G	A	100	PASS	AC=564;AF=0.11262;AN=5008;NS=2504;DP=17962;EAS_AF=0.0268;AMR_AF=0.1369;AFR_AF=0.0998;EUR_AF=0.2197;SAS_AF=0.091;AA=G|||;VT=SNP
5	107020854	rs873136	T	G	100	PASS	AC=3090;AF=0.617013;AN=5008;NS=2504;DP=18493;EAS_AF=0.505;AMR_AF=0.6527;AFR_AF=0.553;EUR_AF=0.6193;SAS_AF=0.7914;AA=G|||;VT=SNP
5	107021451	rs116465784	A	G	100	PASS	AC=57;AF=0.0113818;AN=5008;NS=2504;DP=18970;EAS_AF=0;AMR_AF=0.0144;AFR_AF=0.0015;EUR_AF=0.0338;SAS_AF=0.0112;AA=A|||;VT=SNP
5	107021498	rs7732784	C	A	100	PASS	AC=582;AF=0.116214;AN=5008;NS=2504;DP=19126;EAS_AF=0.0268;AMR_AF=0.1369;AFR_AF=0.1135;EUR_AF=0.2197;SAS_AF=0.091;AA=C|||;VT=SNP
5	107022017	rs12658128	C	T	100	PASS	AC=2349;AF=0.46905;AN=5008;NS=2504;DP=20280;EAS_AF=0.4782;AMR_AF=0.5;AFR_AF=0.3283;EUR_AF=0.3986;SAS_AF=0.7004;AA=C|||;VT=SNP
5	107023162	rs139960008	A	C	100	PASS	AC=22;AF=0.00439297;AN=5008;NS=2504;DP=19127;EAS_AF=0;AMR_AF=0.013;AFR_AF=0;EUR_AF=0.0109;SAS_AF=0.002;AA=A|||;VT=SNP
5	107023180	rs3987979	C	T	100	PASS	AC=1224;AF=0.244409;AN=5008;NS=2504;DP=19067;EAS_AF=0.3393;AMR_AF=0.2867;AFR_AF=0.0363;EUR_AF=0.17;SAS_AF=0.4744;AA=C|||;VT=SNP
5	107023215	rs62357893	G	A	100	PASS	AC=322;AF=0.0642971;AN=5008;NS=2504;DP=19489;EAS_AF=0.0069;AMR_AF=0.0922;AFR_AF=0.0136;EUR_AF=0.1332;SAS_AF=0.1012;AA=G|||;VT=SNP
5	107023460	rs7705512	C	T	100	PASS	AC=580;AF=0.115815;AN=5008;NS=2504;DP=22270;EAS_AF=0.0268;AMR_AF=0.1369;AFR_AF=0.112;EUR_AF=0.2197;SAS_AF=0.091;AA=C|||;VT=SNP
5	107023656	rs1304902	T	C	100	PASS	AC=2499;AF=0.499002;AN=5008;NS=2504;DP=20878;EAS_AF=0.4772;AMR_AF=0.513;AFR_AF=0.4349;EUR_AF=0.3996;SAS_AF=0.7004;AA=T|||;VT=SNP
5	107024378	rs12653196	A	C	100	PASS	AC=1294;AF=0.258387;AN=5008;NS=2504;DP=20058;EAS_AF=0.3393;AMR_AF=0.2911;AFR_AF=0.0847;EUR_AF=0.172;SAS_AF=0.4755;AA=A|||;VT=SNP
5	107024658	rs10055714	A	G	100	PASS	AC=581;AF=0.116014;AN=5008;NS=2504;DP=20846;EAS_AF=0.0278;AMR_AF=0.1369;AFR_AF=0.112;EUR_AF=0.2197;SAS_AF=0.091;AA=A|||;VT=SNP
5	107024777	rs1823993	A	G	100	PASS	AC=3139;AF=0.626797;AN=5008;NS=2504;DP=19200;EAS_AF=0.504;AMR_AF=0.6542;AFR_AF=0.5923;EUR_AF=0.6193;SAS_AF=0.7883;AA=G|||;VT=SNP
5	107024939	rs7349825	T	C	100	PASS	AC=3139;AF=0.626797;AN=5008;NS=2504;DP=19285;EAS_AF=0.504;AMR_AF=0.6542;AFR_AF=0.5923;EUR_AF=0.6193;SAS_AF=0.7883;AA=C|||;VT=SNP
5	107025243	rs7349802	G	A	100	PASS	AC=3077;AF=0.614417;AN=5008;NS=2504;DP=16290;EAS_AF=0.504;AMR_AF=0.6499;AFR_AF=0.5477;EUR_AF=0.6193;SAS_AF=0.7883;AA=A|||;VT=SNP
5	107025248	rs10076353	A	T	100	PASS	AC=580;AF=0.115815;AN=5008;NS=2504;DP=16338;EAS_AF=0.0268;AMR_AF=0.1369;AFR_AF=0.112;EUR_AF=0.2197;SAS_AF=0.091;AA=A|||;VT=SNP
5	107025529	rs11960012	T	C	100	PASS	AC=2498;AF=0.498802;AN=5008;NS=2504;DP=17744;EAS_AF=0.4772;AMR_AF=0.513;AFR_AF=0.4357;EUR_AF=0.4006;SAS_AF=0.6973;AA=C|||;VT=SNP
5	107025702	rs1602386	T	A	100	PASS	AC=3412;AF=0.68131;AN=5008;NS=2504;DP=15697;EAS_AF=0.504;AMR_AF=0.6657;AFR_AF=0.7927;EUR_AF=0.6193;SAS_AF=0.7883;AA=A|||;VT=SNP
5	107025734	rs56215442	T	C	100	PASS	AC=494;AF=0.0986422;AN=5008;NS=2504;DP=15443;EAS_AF=0.0268;AMR_AF=0.1311;AFR_AF=0.0499;EUR_AF=0.2197;SAS_AF=0.091;AA=T|||;VT=SNP
5	107026232	rs62357894	G	A	100	PASS	AC=2447;AF=0.488618;AN=5008;NS=2504;DP=16020;EAS_AF=0.4772;AMR_AF=0.5115;AFR_AF=0.4039;EUR_AF=0.3976;SAS_AF=0.6922;AA=G|||;VT=SNP
5	107026404	rs1895414	C	T	100	PASS	AC=3406;AF=0.680112;AN=5008;NS=2504;DP=17863;EAS_AF=0.504;AMR_AF=0.6657;AFR_AF=0.7927;EUR_AF=0.6183;SAS_AF=0.7832;AA=T|||;VT=SNP
5	107026713	rs62357895	T	C	100	PASS	AC=569;AF=0.113618;AN=5008;NS=2504;DP=18088;EAS_AF=0.0069;AMR_AF=0.1081;AFR_AF=0.1929;EUR_AF=0.1352;SAS_AF=0.0982;AA=T|||;VT=SNP
5	107026943	rs144237942	C	G	100	PASS	AC=57;AF=0.0113818;AN=5008;NS=2504;DP=15465;EAS_AF=0;AMR_AF=0.0144;AFR_AF=0.0015;EUR_AF=0.0338;SAS_AF=0.0112;AA=C|||;VT=SNP
5	107027036	rs113899620	T	C	100	PASS	AC=298;AF=0.0595048;AN=5008;NS=2504;DP=13763;EAS_AF=0.0089;AMR_AF=0.0591;AFR_AF=0.0734;EUR_AF=0.1272;SAS_AF=0.0235;AA=T|||;VT=SNP
5	107027131	rs62357896	C	A	100	PASS	AC=619;AF=0.123602;AN=5008;NS=2504;DP=15314;EAS_AF=0.0268;AMR_AF=0.1412;AFR_AF=0.1392;EUR_AF=0.2197;SAS_AF=0.091;AA=C|||;VT=SNP
5	107027227	rs6596745	T	G	100	PASS	AC=3415;AF=0.681909;AN=5008;NS=2504;DP=13833;EAS_AF=0.504;AMR_AF=0.6657;AFR_AF=0.7927;EUR_AF=0.6193;SAS_AF=0.7914;AA=G|||;VT=SNP
5	107027774	rs13171567	G	A	100	PASS	AC=3142;AF=0.627396;AN=5008;NS=2504;DP=17868;EAS_AF=0.504;AMR_AF=0.6542;AFR_AF=0.5923;EUR_AF=0.6193;SAS_AF=0.7914;AA=A|||;VT=SNP
5	107027810	rs77762265	A	G	100	PASS	AC=79;AF=0.0157748;AN=5008;NS=2504;DP=18081;EAS_AF=0;AMR_AF=0.0159;AFR_AF=0.0015;EUR_AF=0.0457;SAS_AF=0.0204;AA=A|||;VT=SNP
5	107027983	rs62357897	A	T	100	PASS	AC=479;AF=0.095647;AN=5008;NS=2504;DP=19126;EAS_AF=0.0069;AMR_AF=0.1052;AFR_AF=0.1256;EUR_AF=0.1332;SAS_AF=0.1012;AA=A|||;VT=SNP
5	107028270	rs34685651	T	G	100	PASS	AC=494;AF=0.0986422;AN=5008;NS=2504;DP=17003;EAS_AF=0.0268;AMR_AF=0.1311;AFR_AF=0.0499;EUR_AF=0.2197;SAS_AF=0.091;AA=T|||;VT=SNP
5	107028325	rs75430686	G	C	100	PASS	AC=1224;AF=0.244409;AN=5008;NS=2504;DP=16298;EAS_AF=0.3383;AMR_AF=0.2867;AFR_AF=0.0371;EUR_AF=0.17;SAS_AF=0.4744;AA=g|||;VT=SNP
5	107028743	rs7727931	T	C	100	PASS	AC=2990;AF=0.597045;AN=5008;NS=2504;DP=15614;EAS_AF=0.503;AMR_AF=0.6441;AFR_AF=0.4849;EUR_AF=0.6173;SAS_AF=0.7914;AA=T|||;VT=SNP
5	107029029	rs114298071	C	T	100	PASS	AC=40;AF=0.00798722;AN=5008;NS=2504;DP=17811;EAS_AF=0;AMR_AF=0.013;AFR_AF=0.0023;EUR_AF=0.0258;SAS_AF=0.002;AA=C|||;VT=SNP
5	107029127	rs7732343	T	C	100	PASS	AC=3141;AF=0.627196;AN=5008;NS=2504;DP=17149;EAS_AF=0.503;AMR_AF=0.6542;AFR_AF=0.5923;EUR_AF=0.6193;SAS_AF=0.7914;AA=C|||;VT=SNP
5	107029176	rs7707690	G	A	100	PASS	AC=493;AF=0.0984425;AN=5008;NS=2504;DP=17524;EAS_AF=0.0268;AMR_AF=0.1311;AFR_AF=0.0499;EUR_AF=0.2187;SAS_AF=0.091;AA=G|||;VT=SNP
5	107029252	rs181719673	T	C	100	PASS	AC=25;AF=0.00499201;AN=5008;NS=2504;DP=18301;EAS_AF=0;AMR_AF=0.0072;AFR_AF=0.0008;EUR_AF=0.0139;SAS_AF=0.0051;AA=T|||;VT=SNP
5	107029412	rs12659199	C	T	100	PASS	AC=3139;AF=0.626797;AN=5008;NS=2504;DP=18922;EAS_AF=0.503;AMR_AF=0.6542;AFR_AF=0.5908;EUR_AF=0.6193;SAS_AF=0.7914;AA=T|||;VT=SNP
5	107029542	rs1826239	C	T	100	PASS	AC=3139;AF=0.626797;AN=5008;NS=2504;DP=17290;EAS_AF=0.503;AMR_AF=0.6542;AFR_AF=0.5908;EUR_AF=0.6193;SAS_AF=0.7914;AA=T|||;VT=SNP
5	107030053	rs1586728	T	C	100	PASS	AC=3141;AF=0.627196;AN=5008;NS=2504;DP=17250;EAS_AF=0.503;AMR_AF=0.6542;AFR_AF=0.5923;EUR_AF=0.6193;SAS_AF=0.7914;AA=C|||;VT=SNP
5	107030759	rs13188836	C	T	100	PASS	AC=3136;AF=0.626198;AN=5008;NS=2504;DP=21289;EAS_AF=0.502;AMR_AF=0.6542;AFR_AF=0.5893;EUR_AF=0.6193;SAS_AF=0.7914;AA=T|||;VT=SNP
5	107030776	rs112044708	C	T	100	PASS	AC=19;AF=0.00379393;AN=5008;NS=2504;DP=20507;EAS_AF=0;AMR_AF=0.0043;AFR_AF=0.0008;EUR_AF=0.0129;SAS_AF=0.002;AA=c|||;VT=SNP
5	107030903	rs73200677	T	C	100	PASS	AC=485;AF=0.096845;AN=5008;NS=2504;DP=17292;EAS_AF=0.131;AMR_AF=0.1081;AFR_AF=0.0461;EUR_AF=0.0944;SAS_AF=0.1247;AA=T|||;VT=SNP
5	107031230	rs17160373	A	G	100	PASS	AC=1217;AF=0.243011;AN=5008;NS=2504;DP=16858;EAS_AF=0.3442;AMR_AF=0.2839;AFR_AF=0.0363;EUR_AF=0.164;SAS_AF=0.4703;AA=A|||;VT=SNP
5	107031359	rs72791889	A	G	100	PASS	AC=120;AF=0.0239617;AN=5008;NS=2504;DP=15714;EAS_AF=0;AMR_AF=0.0375;AFR_AF=0.0008;EUR_AF=0.0547;SAS_AF=0.0389;AA=A|||;VT=SNP
5	107032061	rs13159331	G	A	100	PASS	AC=494;AF=0.0986422;AN=5008;NS=2504;DP=20315;EAS_AF=0.0298;AMR_AF=0.1239;AFR_AF=0.0499;EUR_AF=0.2167;SAS_AF=0.0961;AA=G|||;VT=SNP
5	107032339	rs13160949	C	T	100	PASS	AC=3393;AF=0.677516;AN=5008;NS=2504;DP=21519;EAS_AF=0.503;AMR_AF=0.6614;AFR_AF=0.767;EUR_AF=0.6382;SAS_AF=0.7883;AA=T|||;VT=SNP
5	107032708	rs7724655	G	T	100	PASS	AC=2796;AF=0.558307;AN=5008;NS=2504;DP=21187;EAS_AF=0.38;AMR_AF=0.5533;AFR_AF=0.6324;EUR_AF=0.5427;SAS_AF=0.6616;AA=T|||;VT=SNP
5	107032877	rs17160389	C	A	100	PASS	AC=1203;AF=0.240216;AN=5008;NS=2504;DP=16268;EAS_AF=0.3423;AMR_AF=0.2781;AFR_AF=0.0401;EUR_AF=0.165;SAS_AF=0.456;AA=C|||;VT=SNP
5	107032887	rs4957708	G	A	100	PASS	AC=1679;AF=0.335264;AN=5008;NS=2504;DP=16060;EAS_AF=0.4653;AMR_AF=0.3862;AFR_AF=0.084;EUR_AF=0.2565;SAS_AF=0.5859;AA=A|||;VT=SNP
5	107033531	rs1388136	T	G	100	PASS	AC=537;AF=0.107228;AN=5008;NS=2504;DP=19653;EAS_AF=0.123;AMR_AF=0.1081;AFR_AF=0.0885;EUR_AF=0.0924;SAS_AF=0.1309;AA=T|||;VT=SNP
5	107033576	rs2194207	C	T	100	PASS	AC=891;AF=0.177915;AN=5008;NS=2504;DP=19530;EAS_AF=0.0308;AMR_AF=0.1556;AFR_AF=0.3101;EUR_AF=0.2406;SAS_AF=0.1022;AA=C|||;VT=SNP
5	107033906	rs4957709	T	C	100	PASS	AC=2312;AF=0.461661;AN=5008;NS=2504;DP=20128;EAS_AF=0.4792;AMR_AF=0.4942;AFR_AF=0.3101;EUR_AF=0.3976;SAS_AF=0.6912;AA=T|||;VT=SNP
5	107034157	rs4957710	T	C	100	PASS	AC=3202;AF=0.639377;AN=5008;NS=2504;DP=19641;EAS_AF=0.5089;AMR_AF=0.6499;AFR_AF=0.6218;EUR_AF=0.6382;SAS_AF=0.7914;AA=C|||;VT=SNP
5	107034333	rs113551784	G	A	100	PASS	AC=43;AF=0.00858626;AN=5008;NS=2504;DP=18960;EAS_AF=0;AMR_AF=0.0072;AFR_AF=0.0023;EUR_AF=0.0288;SAS_AF=0.0061;AA=G|||;VT=SNP
5	107034746	rs73200681	C	T	100	PASS	AC=475;AF=0.0948482;AN=5008;NS=2504;DP=18300;EAS_AF=0.123;AMR_AF=0.1066;AFR_AF=0.0439;EUR_AF=0.0934;SAS_AF=0.1278;AA=C|||;VT=SNP
5	107035512	rs6596746	G	C	100	PASS	AC=3197;AF=0.638379;AN=5008;NS=2504;DP=19251;EAS_AF=0.5099;AMR_AF=0.6499;AFR_AF=0.618;EUR_AF=0.6382;SAS_AF=0.7904;AA=C|||;VT=SNP
5	107035727	rs62357900	A	G	100	PASS	AC=540;AF=0.107827;AN=5008;NS=2504;DP=19061;EAS_AF=0.0298;AMR_AF=0.1326;AFR_AF=0.0605;EUR_AF=0.2386;SAS_AF=0.1002;AA=A|||;VT=SNP
5	107036027	rs1490839	G	A	100	PASS	AC=3156;AF=0.630192;AN=5008;NS=2504;DP=16258;EAS_AF=0.503;AMR_AF=0.6499;AFR_AF=0.5968;EUR_AF=0.6372;SAS_AF=0.7853;AA=A|||;VT=SNP
5	107036278	rs73200683	T	C	100	PASS	AC=546;AF=0.109026;AN=5008;NS=2504;DP=17725;EAS_AF=0.124;AMR_AF=0.1066;AFR_AF=0.0847;EUR_AF=0.1014;SAS_AF=0.136;AA=T|||;VT=SNP
5	107036309	rs1455527	C	T	100	PASS	AC=3208;AF=0.640575;AN=5008;NS=2504;DP=17255;EAS_AF=0.503;AMR_AF=0.647;AFR_AF=0.6384;EUR_AF=0.6362;SAS_AF=0.7853;AA=T|||;VT=SNP
5	107036868	rs57218926	G	A	100	PASS	AC=508;AF=0.101438;AN=5008;NS=2504;DP=15398;EAS_AF=0.006;AMR_AF=0.1023;AFR_AF=0.1392;EUR_AF=0.1412;SAS_AF=0.1074;AA=G|||;VT=SNP
5	107037406	rs141097818	G	C	100	PASS	AC=19;AF=0.00379393;AN=5008;NS=2504;DP=18256;EAS_AF=0;AMR_AF=0.0014;AFR_AF=0.0008;EUR_AF=0.0159;SAS_AF=0.001;AA=G|||;VT=SNP
5	107038060	rs1352726	T	C	100	PASS	AC=536;AF=0.107029;AN=5008;NS=2504;DP=21610;EAS_AF=0.123;AMR_AF=0.1081;AFR_AF=0.09;EUR_AF=0.0924;SAS_AF=0.1278;AA=C|||;VT=SNP
5	107038334	rs1388133	C	G	100	PASS	AC=3186;AF=0.636182;AN=5008;NS=2504;DP=21986;EAS_AF=0.503;AMR_AF=0.6484;AFR_AF=0.615;EUR_AF=0.6392;SAS_AF=0.7904;AA=G|||;VT=SNP
5	107038351	rs7444469	A	G	100	PASS	AC=536;AF=0.107029;AN=5008;NS=2504;DP=21477;EAS_AF=0.123;AMR_AF=0.1081;AFR_AF=0.09;EUR_AF=0.0924;SAS_AF=0.1278;AA=G|||;VT=SNP
5	107038814	rs13189126	T	C	100	PASS	AC=3188;AF=0.636581;AN=5008;NS=2504;DP=18178;EAS_AF=0.503;AMR_AF=0.6542;AFR_AF=0.612;EUR_AF=0.6402;SAS_AF=0.7914;AA=t|||;VT=SNP
5	107039172	rs115802752	C	T	100	PASS	AC=20;AF=0.00399361;AN=5008;NS=2504;DP=17981;EAS_AF=0;AMR_AF=0.0072;AFR_AF=0;EUR_AF=0.0119;SAS_AF=0.0031;AA=C|||;VT=SNP
5	107039286	rs73777709	C	T	100	PASS	AC=1205;AF=0.240615;AN=5008;NS=2504;DP=19272;EAS_AF=0.3433;AMR_AF=0.2839;AFR_AF=0.0416;EUR_AF=0.164;SAS_AF=0.4519;AA=C|||;VT=SNP
5	107039341	rs76140593	G	A	100	PASS	AC=1138;AF=0.227236;AN=5008;NS=2504;DP=18260;EAS_AF=0.3433;AMR_AF=0.2651;AFR_AF=0.0106;EUR_AF=0.1531;SAS_AF=0.4499;AA=G|||;VT=SNP
5	107039435	rs55885500	T	C	100	PASS	AC=1205;AF=0.240615;AN=5008;NS=2504;DP=17186;EAS_AF=0.3433;AMR_AF=0.2839;AFR_AF=0.0416;EUR_AF=0.164;SAS_AF=0.4519;AA=T|||;VT=SNP
5	107039550	rs1490838	G	A	100	PASS	AC=1205;AF=0.240615;AN=5008;NS=2504;DP=16091;EAS_AF=0.3433;AMR_AF=0.2839;AFR_AF=0.0416;EUR_AF=0.164;SAS_AF=0.4519;AA=G|||;VT=SNP
5	107039706	rs1490837	T	G	100	PASS	AC=1211;AF=0.241813;AN=5008;NS=2504;DP=14251;EAS_AF=0.3492;AMR_AF=0.2839;AFR_AF=0.0416;EUR_AF=0.164;SAS_AF=0.4519;AA=T|||;VT=SNP
5	107040259	rs7446408	A	G	100	PASS	AC=3032;AF=0.605431;AN=5008;NS=2504;DP=13999;EAS_AF=0.503;AMR_AF=0.6398;AFR_AF=0.5045;EUR_AF=0.6372;SAS_AF=0.7904;AA=A|||;VT=SNP
5	107040329	rs80250095	A	G	100	PASS	AC=46;AF=0.0091853;AN=5008;NS=2504;DP=15928;EAS_AF=0.001;AMR_AF=0.0072;AFR_AF=0.0023;EUR_AF=0.0308;SAS_AF=0.0061;AA=A|||;VT=SNP
5	107040395	rs4957711	T	C	100	PASS	AC=3124;AF=0.623802;AN=5008;NS=2504;DP=16270;EAS_AF=0.503;AMR_AF=0.6499;AFR_AF=0.5666;EUR_AF=0.6402;SAS_AF=0.7904;AA=T|||;VT=SNP
5	107040435	rs142762360	C	A	100	PASS	AC=34;AF=0.00678914;AN=5008;NS=2504;DP=16790;EAS_AF=0;AMR_AF=0.0173;AFR_AF=0;EUR_AF=0.0199;SAS_AF=0.002;AA=C|||;VT=SNP
5	107040442	rs12654281	C	T	100	PASS	AC=1767;AF=0.352835;AN=5008;NS=2504;DP=16648;EAS_AF=0.374;AMR_AF=0.4179;AFR_AF=0.1165;EUR_AF=0.4036;SAS_AF=0.5521;AA=C|||;VT=SNP
5	107041043	rs62357930	A	T	100	PASS	AC=717;AF=0.143171;AN=5008;NS=2504;DP=17529;EAS_AF=0.006;AMR_AF=0.1182;AFR_AF=0.2859;EUR_AF=0.1451;SAS_AF=0.1074;AA=A|||;VT=SNP
5	107041095	rs75046150	G	A	100	PASS	AC=474;AF=0.0946486;AN=5008;NS=2504;DP=18944;EAS_AF=0.123;AMR_AF=0.1037;AFR_AF=0.0439;EUR_AF=0.0915;SAS_AF=0.1309;AA=G|||;VT=SNP
5	107041295	rs77609513	A	G	100	PASS	AC=44;AF=0.00878594;AN=5008;NS=2504;DP=16988;EAS_AF=0;AMR_AF=0.0101;AFR_AF=0;EUR_AF=0.0338;SAS_AF=0.0031;AA=A|||;VT=SNP
5	107041350	rs6891467	T	A	100	PASS	AC=3255;AF=0.64996;AN=5008;NS=2504;DP=16643;EAS_AF=0.503;AMR_AF=0.6527;AFR_AF=0.6641;EUR_AF=0.6402;SAS_AF=0.7904;AA=A|||;VT=SNP
5	107041730	rs67626930	A	G	100	PASS	AC=479;AF=0.095647;AN=5008;NS=2504;DP=12021;EAS_AF=0.006;AMR_AF=0.1023;AFR_AF=0.1165;EUR_AF=0.1421;SAS_AF=0.1074;AA=A|||;VT=SNP
5	107042173	rs17430751	G	A	100	PASS	AC=3219;AF=0.642772;AN=5008;NS=2504;DP=12106;EAS_AF=0.503;AMR_AF=0.6513;AFR_AF=0.6369;EUR_AF=0.6402;SAS_AF=0.7914;AA=G|||;VT=SNP
5	107042301	rs13171805	T	C	100	PASS	AC=3252;AF=0.649361;AN=5008;NS=2504;DP=14335;EAS_AF=0.503;AMR_AF=0.6513;AFR_AF=0.6619;EUR_AF=0.6402;SAS_AF=0.7914;AA=t|||;VT=SNP
5	107042328	rs59961335	C	G	100	PASS	AC=1191;AF=0.237819;AN=5008;NS=2504;DP=15131;EAS_AF=0.129;AMR_AF=0.2219;AFR_AF=0.3298;EUR_AF=0.2366;SAS_AF=0.2382;AA=C|||;VT=SNP
5	107042337	rs13167862	A	G	100	PASS	AC=534;AF=0.106629;AN=5008;NS=2504;DP=15265;EAS_AF=0.0298;AMR_AF=0.1326;AFR_AF=0.056;EUR_AF=0.2396;SAS_AF=0.0992;AA=A|||;VT=SNP
5	107042352	rs13185104	G	A	100	PASS	AC=2028;AF=0.404952;AN=5008;NS=2504;DP=14945;EAS_AF=0.374;AMR_AF=0.4294;AFR_AF=0.3071;EUR_AF=0.4036;SAS_AF=0.5532;AA=G|||;VT=SNP
5	107042662	rs62357932	T	G	100	PASS	AC=1207;AF=0.241014;AN=5008;NS=2504;DP=16305;EAS_AF=0.1438;AMR_AF=0.2219;AFR_AF=0.3298;EUR_AF=0.2366;SAS_AF=0.2393;AA=T|||;VT=SNP
5	107042913	rs62357933	A	G	100	PASS	AC=654;AF=0.130591;AN=5008;NS=2504;DP=18815;EAS_AF=0.006;AMR_AF=0.1153;AFR_AF=0.2398;EUR_AF=0.1451;SAS_AF=0.1074;AA=A|||;VT=SNP
5	107043063	rs1490836	T	A	100	PASS	AC=1191;AF=0.237819;AN=5008;NS=2504;DP=19656;EAS_AF=0.129;AMR_AF=0.2219;AFR_AF=0.3298;EUR_AF=0.2366;SAS_AF=0.2382;AA=T|||;VT=SNP
5	107043068	rs34273179	A	G	100	PASS	AC=184;AF=0.0367412;AN=5008;NS=2504;DP=19675;EAS_AF=0;AMR_AF=0.062;AFR_AF=0.0038;EUR_AF=0.1123;SAS_AF=0.0235;AA=A|||;VT=SNP
5	107043434	rs1388132	G	C	100	PASS	AC=2032;AF=0.405751;AN=5008;NS=2504;DP=17711;EAS_AF=0.375;AMR_AF=0.4308;AFR_AF=0.3086;EUR_AF=0.4036;SAS_AF=0.5532;AA=G|||;VT=SNP
5	107044031	rs36016556	T	A	100	PASS	AC=2028;AF=0.404952;AN=5008;NS=2504;DP=17526;EAS_AF=0.374;AMR_AF=0.4294;AFR_AF=0.3079;EUR_AF=0.4026;SAS_AF=0.5532;AA=T|||;VT=SNP
5	107044561	rs35627284	G	A	100	PASS	AC=532;AF=0.10623;AN=5008;NS=2504;DP=13363;EAS_AF=0.0298;AMR_AF=0.1326;AFR_AF=0.0552;EUR_AF=0.2386;SAS_AF=0.0992;AA=G|||;VT=SNP
5	107044617	rs12658772	A	T	100	PASS	AC=3103;AF=0.619609;AN=5008;NS=2504;DP=13446;EAS_AF=0.4732;AMR_AF=0.611;AFR_AF=0.6331;EUR_AF=0.6193;SAS_AF=0.7587;AA=a|||;VT=SNP
5	107044974	rs723798	C	T	100	PASS	AC=514;AF=0.102636;AN=5008;NS=2504;DP=18112;EAS_AF=0.123;AMR_AF=0.1052;AFR_AF=0.0726;EUR_AF=0.0924;SAS_AF=0.1309;AA=C|||;VT=SNP
5	107044985	rs62357936	C	A	100	PASS	AC=547;AF=0.109225;AN=5008;NS=2504;DP=18090;EAS_AF=0.006;AMR_AF=0.1052;AFR_AF=0.1664;EUR_AF=0.1421;SAS_AF=0.1074;AA=C|||;VT=SNP
5	107044991	rs723799	C	T	100	PASS	AC=3219;AF=0.642772;AN=5008;NS=2504;DP=18227;EAS_AF=0.503;AMR_AF=0.6513;AFR_AF=0.6369;EUR_AF=0.6402;SAS_AF=0.7914;AA=T|||;VT=SNP
5	107046174	rs6863281	G	C	100	PASS	AC=3234;AF=0.645767;AN=5008;NS=2504;DP=16173;EAS_AF=0.5179;AMR_AF=0.6513;AFR_AF=0.6354;EUR_AF=0.6412;SAS_AF=0.7924;AA=C|||;VT=SNP
5	107046218	rs62357940	G	A	100	PASS	AC=1178;AF=0.235224;AN=5008;NS=2504;DP=16131;EAS_AF=0.129;AMR_AF=0.2205;AFR_AF=0.3298;EUR_AF=0.2256;SAS_AF=0.2372;AA=G|||;VT=SNP
5	107046317	rs6864800	C	A	100	PASS	AC=2674;AF=0.533946;AN=5008;NS=2504;DP=16132;EAS_AF=0.5119;AMR_AF=0.5461;AFR_AF=0.4599;EUR_AF=0.498;SAS_AF=0.6851;AA=A|||;VT=SNP
5	107046372	rs12657205	T	C	100	PASS	AC=3235;AF=0.645966;AN=5008;NS=2504;DP=15390;EAS_AF=0.5179;AMR_AF=0.6513;AFR_AF=0.6369;EUR_AF=0.6402;SAS_AF=0.7924;AA=T|||;VT=SNP
5	107046429	rs67843712	A	G	100	PASS	AC=1207;AF=0.241014;AN=5008;NS=2504;DP=17098;EAS_AF=0.1438;AMR_AF=0.2219;AFR_AF=0.3298;EUR_AF=0.2376;SAS_AF=0.2382;AA=A|||;VT=SNP
5	107046548	rs17165754	A	C	100	PASS	AC=655;AF=0.130791;AN=5008;NS=2504;DP=18348;EAS_AF=0.006;AMR_AF=0.1153;AFR_AF=0.2405;EUR_AF=0.1451;SAS_AF=0.1074;AA=A|||;VT=SNP
5	107046588	rs12656808	A	C	100	PASS	AC=3238;AF=0.646565;AN=5008;NS=2504;DP=18551;EAS_AF=0.5179;AMR_AF=0.6513;AFR_AF=0.6392;EUR_AF=0.6402;SAS_AF=0.7924;AA=C|||;VT=SNP
5	107046798	rs73202711	A	T	100	PASS	AC=491;AF=0.0980431;AN=5008;NS=2504;DP=16045;EAS_AF=0.1379;AMR_AF=0.1037;AFR_AF=0.0439;EUR_AF=0.0924;SAS_AF=0.1319;AA=A|||;VT=SNP
5	107046896	rs115952066	G	A	100	PASS	AC=59;AF=0.0117812;AN=5008;NS=2504;DP=17588;EAS_AF=0;AMR_AF=0.013;AFR_AF=0.003;EUR_AF=0.0417;SAS_AF=0.0041;AA=G|||;VT=SNP
5	107047072	rs7709385	G	T	100	PASS	AC=546;AF=0.109026;AN=5008;NS=2504;DP=14036;EAS_AF=0.0298;AMR_AF=0.134;AFR_AF=0.0552;EUR_AF=0.2505;SAS_AF=0.1002;AA=G|||;VT=SNP
5	107047091	rs1835981	T	C	100	PASS	AC=3249;AF=0.648762;AN=5008;NS=2504;DP=15219;EAS_AF=0.5179;AMR_AF=0.6513;AFR_AF=0.6467;EUR_AF=0.6412;SAS_AF=0.7924;AA=t|||;VT=SNP
5	107047461	rs13170512	T	A	100	PASS	AC=532;AF=0.10623;AN=5008;NS=2504;DP=16086;EAS_AF=0.0298;AMR_AF=0.1326;AFR_AF=0.0552;EUR_AF=0.2386;SAS_AF=0.0992;AA=T|||;VT=SNP
5	107047655	rs56851818	T	C	100	PASS	AC=681;AF=0.135982;AN=5008;NS=2504;DP=15371;EAS_AF=0.006;AMR_AF=0.1167;AFR_AF=0.2595;EUR_AF=0.1451;SAS_AF=0.1074;AA=T|||;VT=SNP
5	107048074	rs7735300	A	G	100	PASS	AC=2044;AF=0.408147;AN=5008;NS=2504;DP=18245;EAS_AF=0.374;AMR_AF=0.4308;AFR_AF=0.3079;EUR_AF=0.4155;SAS_AF=0.5552;AA=A|||;VT=SNP
5	107048168	rs12659812	G	A	100	PASS	AC=2029;AF=0.405152;AN=5008;NS=2504;DP=18779;EAS_AF=0.374;AMR_AF=0.4294;AFR_AF=0.3079;EUR_AF=0.4026;SAS_AF=0.5542;AA=G|||;VT=SNP
5	107048391	rs13175692	T	C	100	PASS	AC=2041;AF=0.407548;AN=5008;NS=2504;DP=18768;EAS_AF=0.373;AMR_AF=0.4294;AFR_AF=0.3177;EUR_AF=0.4026;SAS_AF=0.5542;AA=T|||;VT=SNP
5	107048511	rs35818877	C	A	100	PASS	AC=2044;AF=0.408147;AN=5008;NS=2504;DP=16799;EAS_AF=0.374;AMR_AF=0.4294;AFR_AF=0.3192;EUR_AF=0.4026;SAS_AF=0.5542;AA=a|||;VT=SNP
5	107048607	rs138556020	C	A	100	PASS	AC=64;AF=0.0127796;AN=5008;NS=2504;DP=16235;EAS_AF=0;AMR_AF=0.0202;AFR_AF=0.0008;EUR_AF=0.0249;SAS_AF=0.0245;AA=C|||;VT=SNP
5	107048683	rs56233000	G	A	100	PASS	AC=534;AF=0.106629;AN=5008;NS=2504;DP=14924;EAS_AF=0.0298;AMR_AF=0.1326;AFR_AF=0.0552;EUR_AF=0.2386;SAS_AF=0.1012;AA=G|||;VT=SNP
5	107048984	rs114025004	C	T	100	PASS	AC=44;AF=0.00878594;AN=5008;NS=2504;DP=17673;EAS_AF=0;AMR_AF=0.0216;AFR_AF=0.0008;EUR_AF=0.0249;SAS_AF=0.0031;AA=C|||;VT=SNP
5	107049266	rs36068554	T	C	100	PASS	AC=3234;AF=0.645767;AN=5008;NS=2504;DP=18214;EAS_AF=0.5179;AMR_AF=0.6484;AFR_AF=0.6392;EUR_AF=0.6372;SAS_AF=0.7935;AA=c|||;VT=SNP
5	107049493	rs73777715	G	A	100	PASS	AC=1207;AF=0.241014;AN=5008;NS=2504;DP=17824;EAS_AF=0.3423;AMR_AF=0.2824;AFR_AF=0.0416;EUR_AF=0.165;SAS_AF=0.455;AA=G|||;VT=SNP
5	107049663	rs13156779	G	A	100	PASS	AC=3209;AF=0.640775;AN=5008;NS=2504;DP=17976;EAS_AF=0.503;AMR_AF=0.6499;AFR_AF=0.6309;EUR_AF=0.6382;SAS_AF=0.7924;AA=A|||;VT=SNP
5	107049989	rs7708137	A	T	100	PASS	AC=2016;AF=0.402556;AN=5008;NS=2504;DP=17208;EAS_AF=0.373;AMR_AF=0.4294;AFR_AF=0.289;EUR_AF=0.4145;SAS_AF=0.5552;AA=A|||;VT=SNP
5	107050002	rs13161115	G	C	100	PASS	AC=455;AF=0.0908546;AN=5008;NS=2504;DP=17302;EAS_AF=0.0119;AMR_AF=0.1297;AFR_AF=0.0083;EUR_AF=0.2475;SAS_AF=0.0951;AA=G|||;VT=SNP
5	107050023	rs13161130	G	C	100	PASS	AC=546;AF=0.109026;AN=5008;NS=2504;DP=17846;EAS_AF=0.0298;AMR_AF=0.134;AFR_AF=0.0552;EUR_AF=0.2505;SAS_AF=0.1002;AA=G|||;VT=SNP
5	107050033	rs7708158	A	G	100	PASS	AC=3185;AF=0.635982;AN=5008;NS=2504;DP=17922;EAS_AF=0.503;AMR_AF=0.6484;AFR_AF=0.6135;EUR_AF=0.6382;SAS_AF=0.7924;AA=G|||;VT=SNP
5	107050463	rs1490834	A	G	100	PASS	AC=1702;AF=0.339856;AN=5008;NS=2504;DP=18296;EAS_AF=0.1597;AMR_AF=0.3473;AFR_AF=0.3585;EUR_AF=0.4742;SAS_AF=0.3569;AA=A|||;VT=SNP
5	107050754	rs12657057	C	T	100	PASS	AC=454;AF=0.090655;AN=5008;NS=2504;DP=19135;EAS_AF=0.0119;AMR_AF=0.1297;AFR_AF=0.0083;EUR_AF=0.2465;SAS_AF=0.0951;AA=C|||;VT=SNP
5	107050995	rs6877460	T	C	100	PASS	AC=3299;AF=0.658746;AN=5008;NS=2504;DP=17657;EAS_AF=0.5357;AMR_AF=0.6657;AFR_AF=0.7163;EUR_AF=0.667;SAS_AF=0.6943;AA=T|||;VT=SNP
5	107051002	rs80228182	C	T	100	PASS	AC=519;AF=0.103634;AN=5008;NS=2504;DP=17737;EAS_AF=0.0099;AMR_AF=0.1052;AFR_AF=0.1936;EUR_AF=0.1571;SAS_AF=0.0225;AA=C|||;VT=SNP
5	107051082	rs154168	A	T	100	PASS	AC=3998;AF=0.798323;AN=5008;NS=2504;DP=18650;EAS_AF=0.8313;AMR_AF=0.804;AFR_AF=0.7791;EUR_AF=0.674;SAS_AF=0.9141;AA=T|||;VT=SNP
5	107051338	rs11242645	G	A	100	PASS	AC=1181;AF=0.235823;AN=5008;NS=2504;DP=18810;EAS_AF=0.2798;AMR_AF=0.3012;AFR_AF=0.0408;EUR_AF=0.1769;SAS_AF=0.4683;AA=G|||;VT=SNP
5	107051942	rs154167	A	G	100	PASS	AC=4078;AF=0.814297;AN=5008;NS=2504;DP=18198;EAS_AF=0.8591;AMR_AF=0.8213;AFR_AF=0.8071;EUR_AF=0.6849;SAS_AF=0.9059;AA=G|||;VT=SNP
5	107051983	rs7736022	G	A	100	PASS	AC=772;AF=0.154153;AN=5008;NS=2504;DP=18585;EAS_AF=0.0962;AMR_AF=0.1398;AFR_AF=0.1755;EUR_AF=0.2396;SAS_AF=0.1074;AA=G|||;VT=SNP
5	107052000	rs933066	T	C	100	PASS	AC=655;AF=0.130791;AN=5008;NS=2504;DP=18293;EAS_AF=0.0962;AMR_AF=0.1354;AFR_AF=0.0908;EUR_AF=0.2376;SAS_AF=0.1074;AA=C|||;VT=SNP
5	107052287	rs114270143	C	T	100	PASS	AC=30;AF=0.00599042;AN=5008;NS=2504;DP=18874;EAS_AF=0;AMR_AF=0.0086;AFR_AF=0;EUR_AF=0.0219;SAS_AF=0.002;AA=C|||;VT=SNP
5	107052662	rs11242646	A	T	100	PASS	AC=1191;AF=0.237819;AN=5008;NS=2504;DP=18692;EAS_AF=0.2817;AMR_AF=0.3055;AFR_AF=0.0416;EUR_AF=0.1799;SAS_AF=0.4693;AA=A|||;VT=SNP
5	107052807	rs75808866	G	A	100	PASS	AC=609;AF=0.121605;AN=5008;NS=2504;DP=17380;EAS_AF=0.1161;AMR_AF=0.121;AFR_AF=0.1558;EUR_AF=0.0944;SAS_AF=0.1094;AA=G|||;VT=SNP
5	107052969	rs12652503	T	C	100	PASS	AC=765;AF=0.152756;AN=5008;NS=2504;DP=19140;EAS_AF=0.0913;AMR_AF=0.1398;AFR_AF=0.1747;EUR_AF=0.2396;SAS_AF=0.1063;AA=T|||;VT=SNP
5	107053199	rs13164357	T	C	100	PASS	AC=708;AF=0.141374;AN=5008;NS=2504;DP=17183;EAS_AF=0.0913;AMR_AF=0.1383;AFR_AF=0.1339;EUR_AF=0.2376;SAS_AF=0.1063;AA=t|||;VT=SNP
5	107053347	rs4957712	G	T	100	PASS	AC=592;AF=0.118211;AN=5008;NS=2504;DP=16161;EAS_AF=0.1161;AMR_AF=0.1225;AFR_AF=0.1422;EUR_AF=0.0944;SAS_AF=0.1094;AA=G|||;VT=SNP
5	107053349	rs13160470	A	T	100	PASS	AC=788;AF=0.157348;AN=5008;NS=2504;DP=16167;EAS_AF=0.0913;AMR_AF=0.1441;AFR_AF=0.1914;EUR_AF=0.2376;SAS_AF=0.1063;AA=T|||;VT=SNP
5	107053380	rs4957713	C	T	100	PASS	AC=631;AF=0.125998;AN=5008;NS=2504;DP=16069;EAS_AF=0.1171;AMR_AF=0.1225;AFR_AF=0.1694;EUR_AF=0.0964;SAS_AF=0.1094;AA=C|||;VT=SNP
5	107053394	rs113178277	G	A	100	PASS	AC=489;AF=0.0976438;AN=5008;NS=2504;DP=16070;EAS_AF=0.1171;AMR_AF=0.1124;AFR_AF=0.0703;EUR_AF=0.0924;SAS_AF=0.1094;AA=G|||;VT=SNP
5	107053400	rs4957714	G	C	100	PASS	AC=631;AF=0.125998;AN=5008;NS=2504;DP=15801;EAS_AF=0.1171;AMR_AF=0.1225;AFR_AF=0.1694;EUR_AF=0.0964;SAS_AF=0.1094;AA=G|||;VT=SNP
5	107053550	rs13164863	T	C	100	PASS	AC=788;AF=0.157348;AN=5008;NS=2504;DP=17035;EAS_AF=0.0913;AMR_AF=0.1441;AFR_AF=0.1914;EUR_AF=0.2376;SAS_AF=0.1063;AA=C|||;VT=SNP
5	107053552	rs13178107	G	A	100	PASS	AC=788;AF=0.157348;AN=5008;NS=2504;DP=16933;EAS_AF=0.0913;AMR_AF=0.1441;AFR_AF=0.1914;EUR_AF=0.2376;SAS_AF=0.1063;AA=G|||;VT=SNP
5	107053637	rs192944784	A	C	100	PASS	AC=44;AF=0.00878594;AN=5008;NS=2504;DP=16710;EAS_AF=0;AMR_AF=0.0216;AFR_AF=0;EUR_AF=0.0258;SAS_AF=0.0031;AA=a|||;VT=SNP
5	107053676	rs13179374	C	G	100	PASS	AC=788;AF=0.157348;AN=5008;NS=2504;DP=15419;EAS_AF=0.0913;AMR_AF=0.1441;AFR_AF=0.1914;EUR_AF=0.2376;SAS_AF=0.1063;AA=g|||;VT=SNP
5	107053841	rs13165345	T	C	100	PASS	AC=788;AF=0.157348;AN=5008;NS=2504;DP=15977;EAS_AF=0.0913;AMR_AF=0.1441;AFR_AF=0.1914;EUR_AF=0.2376;SAS_AF=0.1063;AA=C|||;VT=SNP
5	107053888	rs13161433	A	T	100	PASS	AC=639;AF=0.127596;AN=5008;NS=2504;DP=15326;EAS_AF=0.0913;AMR_AF=0.1326;AFR_AF=0.0915;EUR_AF=0.2286;SAS_AF=0.1063;AA=a|||;VT=SNP
5	107053950	rs154166	C	A	100	PASS	AC=584;AF=0.116613;AN=5008;NS=2504;DP=16049;EAS_AF=0.3413;AMR_AF=0.1412;AFR_AF=0.0045;EUR_AF=0.0338;SAS_AF=0.1043;AA=C|||;VT=SNP
5	107054057	rs7710118	C	T	100	PASS	AC=1193;AF=0.238219;AN=5008;NS=2504;DP=14594;EAS_AF=0.2857;AMR_AF=0.3069;AFR_AF=0.0424;EUR_AF=0.1799;SAS_AF=0.4652;AA=A|||;VT=SNP
5	107054193	rs72793803	G	A	100	PASS	AC=8;AF=0.00159744;AN=5008;NS=2504;DP=14140;EAS_AF=0;AMR_AF=0;AFR_AF=0.0008;EUR_AF=0.006;SAS_AF=0.001;AA=G|||;VT=SNP
5	107054550	rs36044695	G	A	100	PASS	AC=742;AF=0.148163;AN=5008;NS=2504;DP=15668;EAS_AF=0.0913;AMR_AF=0.1398;AFR_AF=0.1589;EUR_AF=0.2376;SAS_AF=0.1063;AA=A|||;VT=SNP
5	107054562	rs4588579	G	A	100	PASS	AC=628;AF=0.125399;AN=5008;NS=2504;DP=16026;EAS_AF=0.1151;AMR_AF=0.121;AFR_AF=0.1702;EUR_AF=0.0964;SAS_AF=0.1084;AA=G|||;VT=SNP
5	107054842	rs154165	A	G	100	PASS	AC=4083;AF=0.815296;AN=5008;NS=2504;DP=17660;EAS_AF=0.8591;AMR_AF=0.8242;AFR_AF=0.8086;EUR_AF=0.6859;SAS_AF=0.9059;AA=G|||;VT=SNP
5	107055429	rs2080942	G	C	100	PASS	AC=636;AF=0.126997;AN=5008;NS=2504;DP=19978;EAS_AF=0.0913;AMR_AF=0.134;AFR_AF=0.0825;EUR_AF=0.2366;SAS_AF=0.1063;AA=G|||;VT=SNP
5	107055437	rs2080941	C	T	100	PASS	AC=545;AF=0.108826;AN=5008;NS=2504;DP=20381;EAS_AF=0.0089;AMR_AF=0.0965;AFR_AF=0.1664;EUR_AF=0.1352;SAS_AF=0.1155;AA=c|||;VT=SNP
5	107055537	rs2080940	C	T	100	PASS	AC=2113;AF=0.421925;AN=5008;NS=2504;DP=19146;EAS_AF=0.2302;AMR_AF=0.3646;AFR_AF=0.6324;EUR_AF=0.4662;SAS_AF=0.3303;AA=T|||;VT=SNP
5	107055571	rs168738	C	T	100	PASS	AC=1176;AF=0.234824;AN=5008;NS=2504;DP=19362;EAS_AF=0.3512;AMR_AF=0.2392;AFR_AF=0.2042;EUR_AF=0.17;SAS_AF=0.2198;AA=C|||;VT=SNP
5	107055609	rs2080938	G	A	100	PASS	AC=639;AF=0.127596;AN=5008;NS=2504;DP=19412;EAS_AF=0.0913;AMR_AF=0.1354;AFR_AF=0.084;EUR_AF=0.2366;SAS_AF=0.1063;AA=G|||;VT=SNP
5	107055846	rs154170	C	A	100	PASS	AC=2007;AF=0.400759;AN=5008;NS=2504;DP=19224;EAS_AF=0.4802;AMR_AF=0.366;AFR_AF=0.5159;EUR_AF=0.2634;SAS_AF=0.3292;AA=C|||;VT=SNP
5	107056159	rs154169	C	T	100	PASS	AC=1485;AF=0.296526;AN=5008;NS=2504;DP=19402;EAS_AF=0.3512;AMR_AF=0.2522;AFR_AF=0.4312;EUR_AF=0.17;SAS_AF=0.2198;AA=T|||;VT=SNP
5	107056758	rs111362337	A	T	100	PASS	AC=528;AF=0.105431;AN=5008;NS=2504;DP=18513;EAS_AF=0.0089;AMR_AF=0.0965;AFR_AF=0.1536;EUR_AF=0.1352;SAS_AF=0.1155;AA=A|||;VT=SNP
5	107057205	rs256493	T	C	100	PASS	AC=1501;AF=0.29972;AN=5008;NS=2504;DP=19806;EAS_AF=0.3522;AMR_AF=0.2522;AFR_AF=0.4402;EUR_AF=0.172;SAS_AF=0.2209;AA=T|||;VT=SNP
5	107057515	rs256492	A	T	100	PASS	AC=1509;AF=0.301318;AN=5008;NS=2504;DP=19441;EAS_AF=0.3661;AMR_AF=0.2522;AFR_AF=0.4349;EUR_AF=0.172;SAS_AF=0.2219;AA=A|||;VT=SNP
5	107057650	rs256491	A	G	100	PASS	AC=1512;AF=0.301917;AN=5008;NS=2504;DP=20616;EAS_AF=0.3661;AMR_AF=0.2522;AFR_AF=0.4342;EUR_AF=0.172;SAS_AF=0.226;AA=A|||;VT=SNP
5	107057707	rs6596747	A	C	100	PASS	AC=551;AF=0.110024;AN=5008;NS=2504;DP=21590;EAS_AF=0.0089;AMR_AF=0.0965;AFR_AF=0.1664;EUR_AF=0.1372;SAS_AF=0.1196;AA=A|||;VT=SNP
5	107058415	rs78590808	A	G	100	PASS	AC=89;AF=0.0177716;AN=5008;NS=2504;DP=17764;EAS_AF=0;AMR_AF=0.0303;AFR_AF=0.0166;EUR_AF=0.0417;SAS_AF=0.0041;AA=A|||;VT=SNP
5	107058597	rs190129461	A	G	100	PASS	AC=14;AF=0.00279553;AN=5008;NS=2504;DP=20690;EAS_AF=0;AMR_AF=0.0043;AFR_AF=0;EUR_AF=0.0099;SAS_AF=0.001;AA=A|||;VT=SNP
5	107058792	rs173950	T	G	100	PASS	AC=931;AF=0.185903;AN=5008;NS=2504;DP=17986;EAS_AF=0.3482;AMR_AF=0.1556;AFR_AF=0.2519;EUR_AF=0.0348;SAS_AF=0.1063;AA=T|||;VT=SNP
5	107058990	rs256490	T	C	100	PASS	AC=624;AF=0.124601;AN=5008;NS=2504;DP=18508;EAS_AF=0.3343;AMR_AF=0.1427;AFR_AF=0.0378;EUR_AF=0.0348;SAS_AF=0.1053;AA=T|||;VT=SNP
5	107059140	rs256489	C	T	100	PASS	AC=1480;AF=0.295527;AN=5008;NS=2504;DP=16877;EAS_AF=0.3433;AMR_AF=0.2536;AFR_AF=0.4312;EUR_AF=0.171;SAS_AF=0.2209;AA=c|||;VT=SNP
5	107059502	rs4957715	C	T	100	PASS	AC=541;AF=0.108027;AN=5008;NS=2504;DP=19449;EAS_AF=0.131;AMR_AF=0.1095;AFR_AF=0.1082;EUR_AF=0.0815;SAS_AF=0.1104;AA=C|||;VT=SNP
5	107059545	rs72793808	C	T	100	PASS	AC=572;AF=0.114217;AN=5008;NS=2504;DP=20616;EAS_AF=0.0089;AMR_AF=0.0994;AFR_AF=0.1846;EUR_AF=0.1352;SAS_AF=0.1166;AA=C|||;VT=SNP
5	107059628	rs113043109	G	A	100	PASS	AC=549;AF=0.109625;AN=5008;NS=2504;DP=17584;EAS_AF=0.0089;AMR_AF=0.098;AFR_AF=0.1687;EUR_AF=0.1352;SAS_AF=0.1155;AA=G|||;VT=SNP
5	107059705	rs56287843	G	A	100	PASS	AC=11;AF=0.00219649;AN=5008;NS=2504;DP=16909;EAS_AF=0;AMR_AF=0.0014;AFR_AF=0;EUR_AF=0.0089;SAS_AF=0.001;AA=G|||;VT=SNP
5	107060178	rs154172	A	G	100	PASS	AC=653;AF=0.130391;AN=5008;NS=2504;DP=11575;EAS_AF=0.3442;AMR_AF=0.1412;AFR_AF=0.0507;EUR_AF=0.0368;SAS_AF=0.1063;AA=A|||;VT=SNP
5	107060245	rs154171	T	C	100	PASS	AC=2441;AF=0.48742;AN=5008;NS=2504;DP=11061;EAS_AF=0.4504;AMR_AF=0.4092;AFR_AF=0.7247;EUR_AF=0.4165;SAS_AF=0.3333;AA=C|||;VT=SNP
5	107060400	rs56159505	C	T	100	PASS	AC=582;AF=0.116214;AN=5008;NS=2504;DP=8813;EAS_AF=0.0913;AMR_AF=0.1354;AFR_AF=0.0393;EUR_AF=0.2425;SAS_AF=0.1022;AA=C|||;VT=SNP
5	107060750	rs35540	A	C	100	PASS	AC=1471;AF=0.29373;AN=5008;NS=2504;DP=15272;EAS_AF=0.371;AMR_AF=0.245;AFR_AF=0.4123;EUR_AF=0.1561;SAS_AF=0.2301;AA=C|||;VT=SNP
5	107061243	rs78772185	G	T	100	PASS	AC=98;AF=0.0195687;AN=5008;NS=2504;DP=20407;EAS_AF=0;AMR_AF=0.0288;AFR_AF=0.0166;EUR_AF=0.0487;SAS_AF=0.0072;AA=G|||;VT=SNP
5	107061262	rs35539	T	C	100	PASS	AC=3515;AF=0.701877;AN=5008;NS=2504;DP=20082;EAS_AF=0.756;AMR_AF=0.7363;AFR_AF=0.5696;EUR_AF=0.6998;SAS_AF=0.8027;AA=T|||;VT=SNP
5	107061983	rs35538	A	G	100	PASS	AC=3734;AF=0.745607;AN=5008;NS=2504;DP=22170;EAS_AF=0.756;AMR_AF=0.7421;AFR_AF=0.73;EUR_AF=0.7018;SAS_AF=0.8037;AA=A|||;VT=SNP
5	107062269	rs35537	G	A	100	PASS	AC=1028;AF=0.205272;AN=5008;NS=2504;DP=21934;EAS_AF=0.3552;AMR_AF=0.2089;AFR_AF=0.1452;EUR_AF=0.1153;SAS_AF=0.2219;AA=G|||;VT=SNP
5	107062354	rs35536	T	C	100	PASS	AC=2894;AF=0.577875;AN=5008;NS=2504;DP=21753;EAS_AF=0.6657;AMR_AF=0.6182;AFR_AF=0.469;EUR_AF=0.4891;SAS_AF=0.6973;AA=t|||;VT=SNP
5	107063029	rs12153436	G	A	100	PASS	AC=1025;AF=0.204673;AN=5008;NS=2504;DP=18121;EAS_AF=0.0913;AMR_AF=0.1628;AFR_AF=0.3563;EUR_AF=0.2455;SAS_AF=0.1043;AA=A|||;VT=SNP
5	107065898	rs6894244	A	G	100	PASS	AC=934;AF=0.186502;AN=5008;NS=2504;DP=17826;EAS_AF=0.3065;AMR_AF=0.2435;AFR_AF=0.1059;EUR_AF=0.1362;SAS_AF=0.183;AA=A|||;VT=SNP
5	107066167	rs181929	G	A	100	PASS	AC=3828;AF=0.764377;AN=5008;NS=2504;DP=17473;EAS_AF=0.749;AMR_AF=0.7522;AFR_AF=0.8215;EUR_AF=0.6849;SAS_AF=0.7935;AA=A|||;VT=SNP
5	107066305	rs154189	A	G	100	PASS	AC=3787;AF=0.75619;AN=5008;NS=2504;DP=18181;EAS_AF=0.75;AMR_AF=0.755;AFR_AF=0.7769;EUR_AF=0.6928;SAS_AF=0.8006;AA=A|||;VT=SNP
5	107066531	rs154188	A	G	100	PASS	AC=4538;AF=0.90615;AN=5008;NS=2504;DP=18946;EAS_AF=0.9087;AMR_AF=0.9236;AFR_AF=0.9395;EUR_AF=0.835;SAS_AF=0.9192;AA=G|||;VT=SNP
5	107068578	rs154186	C	A	100	PASS	AC=3822;AF=0.763179;AN=5008;NS=2504;DP=18545;EAS_AF=0.749;AMR_AF=0.7493;AFR_AF=0.8154;EUR_AF=0.6819;SAS_AF=0.8006;AA=A|||;VT=SNP
5	107068862	rs112358055	C	T	100	PASS	AC=100;AF=0.0199681;AN=5008;NS=2504;DP=15457;EAS_AF=0;AMR_AF=0.0288;AFR_AF=0.0174;EUR_AF=0.0497;SAS_AF=0.0072;AA=C|||;VT=SNP
5	107069589	rs154185	C	T	100	PASS	AC=2730;AF=0.545128;AN=5008;NS=2504;DP=14559;EAS_AF=0.7381;AMR_AF=0.6297;AFR_AF=0.2194;EUR_AF=0.504;SAS_AF=0.7689;AA=c|||;VT=SNP
5	107069872	rs114928940	T	G	100	PASS	AC=45;AF=0.00898562;AN=5008;NS=2504;DP=16504;EAS_AF=0;AMR_AF=0.0086;AFR_AF=0;EUR_AF=0.0358;SAS_AF=0.0031;AA=T|||;VT=SNP
5	107070342	rs154184	G	T	100	PASS	AC=2949;AF=0.588858;AN=5008;NS=2504;DP=17939;EAS_AF=0.7381;AMR_AF=0.6398;AFR_AF=0.379;EUR_AF=0.505;SAS_AF=0.7689;AA=T|||;VT=SNP
5	107070461	rs1352725	T	A	100	PASS	AC=744;AF=0.148562;AN=5008;NS=2504;DP=15683;EAS_AF=0.1399;AMR_AF=0.1715;AFR_AF=0.1687;EUR_AF=0.1441;SAS_AF=0.1186;AA=T|||;VT=SNP
5	107071217	rs113472466	A	C	100	PASS	AC=43;AF=0.00858626;AN=5008;NS=2504;DP=19072;EAS_AF=0;AMR_AF=0.0115;AFR_AF=0.0015;EUR_AF=0.0268;SAS_AF=0.0061;AA=A|||;VT=SNP
5	107071224	rs113221870	C	A	100	PASS	AC=43;AF=0.00858626;AN=5008;NS=2504;DP=19295;EAS_AF=0;AMR_AF=0.0115;AFR_AF=0.0015;EUR_AF=0.0268;SAS_AF=0.0061;AA=C|||;VT=SNP
5	107071268	rs112888383	G	C	100	PASS	AC=45;AF=0.00898562;AN=5008;NS=2504;DP=20025;EAS_AF=0;AMR_AF=0.0115;AFR_AF=0.0023;EUR_AF=0.0278;SAS_AF=0.0061;AA=G|||;VT=SNP
5	107071333	rs74326922	T	C	100	PASS	AC=98;AF=0.0195687;AN=5008;NS=2504;DP=20234;EAS_AF=0;AMR_AF=0.0274;AFR_AF=0.0166;EUR_AF=0.0497;SAS_AF=0.0072;AA=T|||;VT=SNP
5	107071467	rs78588378	G	A	100	PASS	AC=1002;AF=0.20008;AN=5008;NS=2504;DP=18654;EAS_AF=0.3085;AMR_AF=0.2695;AFR_AF=0.0061;EUR_AF=0.1332;SAS_AF=0.3701;AA=G|||;VT=SNP
5	107071505	rs35551	G	A	100	PASS	AC=4862;AF=0.970847;AN=5008;NS=2504;DP=18950;EAS_AF=1;AMR_AF=0.9553;AFR_AF=0.9962;EUR_AF=0.9016;SAS_AF=0.9888;AA=A|||;VT=SNP
5	107071959	rs10479409	G	C	100	PASS	AC=324;AF=0.0646965;AN=5008;NS=2504;DP=17850;EAS_AF=0.0119;AMR_AF=0.0605;AFR_AF=0.0946;EUR_AF=0.1243;SAS_AF=0.0204;AA=G|||;VT=SNP
5	107072325	rs40135	C	A	100	PASS	AC=4957;AF=0.989816;AN=5008;NS=2504;DP=18250;EAS_AF=1;AMR_AF=0.9827;AFR_AF=0.9992;EUR_AF=0.9652;SAS_AF=0.9969;AA=A|||;VT=SNP
5	107072556	rs1981953	T	C	100	PASS	AC=600;AF=0.119808;AN=5008;NS=2504;DP=19196;EAS_AF=0.1587;AMR_AF=0.1571;AFR_AF=0.0499;EUR_AF=0.1481;SAS_AF=0.1186;AA=T|||;VT=SNP
5	107073150	rs9986282	A	C	100	PASS	AC=357;AF=0.0712859;AN=5008;NS=2504;DP=18737;EAS_AF=0.0129;AMR_AF=0.062;AFR_AF=0.1172;EUR_AF=0.1252;SAS_AF=0.0204;AA=A|||;VT=SNP
5	107073298	rs74959667	C	G	100	PASS	AC=98;AF=0.0195687;AN=5008;NS=2504;DP=20374;EAS_AF=0;AMR_AF=0.0274;AFR_AF=0.0166;EUR_AF=0.0497;SAS_AF=0.0072;AA=C|||;VT=SNP
5	107073493	rs2411044	G	A	100	PASS	AC=554;AF=0.110623;AN=5008;NS=2504;DP=19328;EAS_AF=0.0724;AMR_AF=0.1196;AFR_AF=0.0726;EUR_AF=0.1948;SAS_AF=0.1084;AA=g|||;VT=SNP
5	107073806	rs35550	C	T	100	PASS	AC=2727;AF=0.544529;AN=5008;NS=2504;DP=17859;EAS_AF=0.7371;AMR_AF=0.6282;AFR_AF=0.2179;EUR_AF=0.504;SAS_AF=0.7699;AA=T|||;VT=SNP
5	107074970	rs35549	C	T	100	PASS	AC=2726;AF=0.544329;AN=5008;NS=2504;DP=17498;EAS_AF=0.7361;AMR_AF=0.6282;AFR_AF=0.2179;EUR_AF=0.504;SAS_AF=0.7699;AA=C|||;VT=SNP
5	107075033	rs35548	G	A	100	PASS	AC=2727;AF=0.544529;AN=5008;NS=2504;DP=17823;EAS_AF=0.7361;AMR_AF=0.6282;AFR_AF=0.2179;EUR_AF=0.504;SAS_AF=0.771;AA=G|||;VT=SNP
5	107075216	rs6897852	G	C	100	PASS	AC=767;AF=0.153155;AN=5008;NS=2504;DP=17355;EAS_AF=0.0119;AMR_AF=0.0836;AFR_AF=0.4115;EUR_AF=0.1272;SAS_AF=0.0256;AA=G|||;VT=SNP
5	107075241	rs6897870	G	A	100	PASS	AC=765;AF=0.152756;AN=5008;NS=2504;DP=18054;EAS_AF=0.0119;AMR_AF=0.0836;AFR_AF=0.4107;EUR_AF=0.1272;SAS_AF=0.0245;AA=G|||;VT=SNP
5	107075249	rs35547	C	G	100	PASS	AC=2956;AF=0.590256;AN=5008;NS=2504;DP=18365;EAS_AF=0.7361;AMR_AF=0.6383;AFR_AF=0.385;EUR_AF=0.505;SAS_AF=0.771;AA=C|||;VT=SNP
5	107075296	rs77658339	A	C	100	PASS	AC=46;AF=0.0091853;AN=5008;NS=2504;DP=18854;EAS_AF=0;AMR_AF=0.0173;AFR_AF=0.0023;EUR_AF=0.0298;SAS_AF=0.001;AA=A|||;VT=SNP
5	107075462	rs6898202	G	T	100	PASS	AC=354;AF=0.0706869;AN=5008;NS=2504;DP=19440;EAS_AF=0.0119;AMR_AF=0.062;AFR_AF=0.1172;EUR_AF=0.1243;SAS_AF=0.0194;AA=G|||;VT=SNP
5	107075501	rs35546	G	A	100	PASS	AC=2726;AF=0.544329;AN=5008;NS=2504;DP=19106;EAS_AF=0.7361;AMR_AF=0.6282;AFR_AF=0.2179;EUR_AF=0.504;SAS_AF=0.7699;AA=G|||;VT=SNP
5	107075588	rs154181	C	T	100	PASS	AC=662;AF=0.132188;AN=5008;NS=2504;DP=17073;EAS_AF=0.3383;AMR_AF=0.1383;AFR_AF=0.0628;EUR_AF=0.0189;SAS_AF=0.1258;AA=C|||;VT=SNP
5	107075793	rs147352878	T	G	100	PASS	AC=21;AF=0.00419329;AN=5008;NS=2504;DP=19362;EAS_AF=0;AMR_AF=0.0058;AFR_AF=0;EUR_AF=0.0149;SAS_AF=0.002;AA=T|||;VT=SNP
5	107076078	rs154180	C	T	100	PASS	AC=2727;AF=0.544529;AN=5008;NS=2504;DP=18445;EAS_AF=0.7361;AMR_AF=0.6282;AFR_AF=0.2179;EUR_AF=0.504;SAS_AF=0.771;AA=C|||;VT=SNP
5	107076248	rs154179	G	A	100	PASS	AC=3719;AF=0.742612;AN=5008;NS=2504;DP=19979;EAS_AF=0.749;AMR_AF=0.7205;AFR_AF=0.7958;EUR_AF=0.6312;SAS_AF=0.7945;AA=A|||;VT=SNP
5	107076905	rs79248660	T	A	100	PASS	AC=46;AF=0.0091853;AN=5008;NS=2504;DP=18921;EAS_AF=0;AMR_AF=0.0173;AFR_AF=0.0023;EUR_AF=0.0298;SAS_AF=0.001;AA=T|||;VT=SNP
5	107077361	rs256494	G	C	100	PASS	AC=3849;AF=0.76857;AN=5008;NS=2504;DP=19401;EAS_AF=0.749;AMR_AF=0.7493;AFR_AF=0.8359;EUR_AF=0.6809;SAS_AF=0.8016;AA=C|||;VT=SNP
5	107077876	rs154178	A	C	100	PASS	AC=3818;AF=0.76238;AN=5008;NS=2504;DP=16953;EAS_AF=0.75;AMR_AF=0.7478;AFR_AF=0.8124;EUR_AF=0.6809;SAS_AF=0.8016;AA=C|||;VT=SNP
5	107078662	rs140953727	G	A	100	PASS	AC=46;AF=0.0091853;AN=5008;NS=2504;DP=17443;EAS_AF=0;AMR_AF=0.0173;AFR_AF=0.0023;EUR_AF=0.0298;SAS_AF=0.001;AA=G|||;VT=SNP
5	107078678	rs154177	G	A	100	PASS	AC=3717;AF=0.742212;AN=5008;NS=2504;DP=17071;EAS_AF=0.75;AMR_AF=0.7205;AFR_AF=0.7958;EUR_AF=0.6282;SAS_AF=0.7945;AA=A|||;VT=SNP
5	107079153	rs154176	G	A	100	PASS	AC=2705;AF=0.540136;AN=5008;NS=2504;DP=17943;EAS_AF=0.7371;AMR_AF=0.6254;AFR_AF=0.2171;EUR_AF=0.498;SAS_AF=0.7566;AA=G|||;VT=SNP
5	107079248	rs74731672	C	A	100	PASS	AC=46;AF=0.0091853;AN=5008;NS=2504;DP=19686;EAS_AF=0;AMR_AF=0.0173;AFR_AF=0.0023;EUR_AF=0.0298;SAS_AF=0.001;AA=C|||;VT=SNP
5	107079249	rs154175	C	T	100	PASS	AC=2711;AF=0.541334;AN=5008;NS=2504;DP=19673;EAS_AF=0.7371;AMR_AF=0.6268;AFR_AF=0.2209;EUR_AF=0.498;SAS_AF=0.7566;AA=C|||;VT=SNP
5	107079325	rs154174	C	T	100	PASS	AC=2950;AF=0.589058;AN=5008;NS=2504;DP=19049;EAS_AF=0.7371;AMR_AF=0.6383;AFR_AF=0.3949;EUR_AF=0.499;SAS_AF=0.7566;AA=C|||;VT=SNP
5	107079373	rs142763256	G	C	100	PASS	AC=46;AF=0.0091853;AN=5008;NS=2504;DP=18270;EAS_AF=0;AMR_AF=0.0173;AFR_AF=0.0023;EUR_AF=0.0298;SAS_AF=0.001;AA=G|||;VT=SNP
5	107079827	rs10075132	A	G	100	PASS	AC=305;AF=0.0609026;AN=5008;NS=2504;DP=13312;EAS_AF=0.0109;AMR_AF=0.0591;AFR_AF=0.0817;EUR_AF=0.1243;SAS_AF=0.0204;AA=A|||;VT=SNP
5	107079998	rs154173	G	A	100	PASS	AC=4976;AF=0.99361;AN=5008;NS=2504;DP=14873;EAS_AF=1;AMR_AF=0.9899;AFR_AF=0.9977;EUR_AF=0.9791;SAS_AF=0.999;AA=A|||;VT=SNP
5	107080041	rs10076688	A	G	100	PASS	AC=331;AF=0.0660942;AN=5008;NS=2504;DP=15482;EAS_AF=0.0109;AMR_AF=0.0605;AFR_AF=0.1014;EUR_AF=0.1243;SAS_AF=0.0194;AA=A|||;VT=SNP
5	107080180	rs249988	G	A	100	PASS	AC=587;AF=0.117212;AN=5008;NS=2504;DP=16352;EAS_AF=0.3442;AMR_AF=0.1383;AFR_AF=0.0015;EUR_AF=0.0189;SAS_AF=0.1258;AA=G|||;VT=SNP
5	107080538	rs154216	C	T	100	PASS	AC=1272;AF=0.253994;AN=5008;NS=2504;DP=15962;EAS_AF=0.253;AMR_AF=0.2536;AFR_AF=0.2337;EUR_AF=0.3231;SAS_AF=0.2117;AA=C|||;VT=SNP
5	107081066	rs79193598	C	T	100	PASS	AC=41;AF=0.0081869;AN=5008;NS=2504;DP=21527;EAS_AF=0;AMR_AF=0.0115;AFR_AF=0.0008;EUR_AF=0.0249;SAS_AF=0.0072;AA=C|||;VT=SNP
5	107081424	rs6892045	G	A	100	PASS	AC=994;AF=0.198482;AN=5008;NS=2504;DP=20771;EAS_AF=0.3165;AMR_AF=0.2435;AFR_AF=0.1316;EUR_AF=0.1322;SAS_AF=0.2035;AA=G|||;VT=SNP
5	107081478	rs35521	G	A	100	PASS	AC=1230;AF=0.245607;AN=5008;NS=2504;DP=19364;EAS_AF=0.4127;AMR_AF=0.2666;AFR_AF=0.1566;EUR_AF=0.2326;SAS_AF=0.1922;AA=g|||;VT=SNP
5	107081840	rs39676	C	T	100	PASS	AC=1219;AF=0.243411;AN=5008;NS=2504;DP=17387;EAS_AF=0.4127;AMR_AF=0.2651;AFR_AF=0.149;EUR_AF=0.2326;SAS_AF=0.1922;AA=T|||;VT=SNP
5	107082108	rs154215	C	T	100	PASS	AC=2328;AF=0.464856;AN=5008;NS=2504;DP=19336;EAS_AF=0.5704;AMR_AF=0.5101;AFR_AF=0.4002;EUR_AF=0.4573;SAS_AF=0.4192;AA=C|||;VT=SNP
5	107082800	rs154214	A	G	100	PASS	AC=2488;AF=0.496805;AN=5008;NS=2504;DP=18683;EAS_AF=0.5704;AMR_AF=0.5216;AFR_AF=0.5106;EUR_AF=0.4583;SAS_AF=0.4243;AA=A|||;VT=SNP
5	107083050	rs17160499	T	C	100	PASS	AC=625;AF=0.1248;AN=5008;NS=2504;DP=21295;EAS_AF=0.0089;AMR_AF=0.0836;AFR_AF=0.2057;EUR_AF=0.1312;SAS_AF=0.1575;AA=T|||;VT=SNP
5	107083064	rs72793814	C	T	100	PASS	AC=553;AF=0.110423;AN=5008;NS=2504;DP=21120;EAS_AF=0.0089;AMR_AF=0.0793;AFR_AF=0.1536;EUR_AF=0.1312;SAS_AF=0.1575;AA=C|||;VT=SNP
5	107083339	rs173644	C	T	100	PASS	AC=2481;AF=0.495407;AN=5008;NS=2504;DP=21766;EAS_AF=0.5704;AMR_AF=0.5216;AFR_AF=0.5045;EUR_AF=0.4583;SAS_AF=0.4254;AA=C|||;VT=SNP
5	107083431	rs154213	G	A	100	PASS	AC=2480;AF=0.495208;AN=5008;NS=2504;DP=21025;EAS_AF=0.5704;AMR_AF=0.5216;AFR_AF=0.5045;EUR_AF=0.4583;SAS_AF=0.4243;AA=G|||;VT=SNP
5	107083487	rs1352724	C	A	100	PASS	AC=487;AF=0.0972444;AN=5008;NS=2504;DP=20662;EAS_AF=0.0704;AMR_AF=0.1297;AFR_AF=0.0098;EUR_AF=0.2207;SAS_AF=0.093;AA=C|||;VT=SNP
5	107083644	rs154212	G	A	100	PASS	AC=1218;AF=0.243211;AN=5008;NS=2504;DP=20424;EAS_AF=0.245;AMR_AF=0.2565;AFR_AF=0.1952;EUR_AF=0.3241;SAS_AF=0.2137;AA=G|||;VT=SNP
5	107083727	rs154211	T	C	100	PASS	AC=2563;AF=0.511781;AN=5008;NS=2504;DP=21195;EAS_AF=0.5704;AMR_AF=0.5259;AFR_AF=0.5651;EUR_AF=0.4583;SAS_AF=0.4243;AA=T|||;VT=SNP
5	107084359	rs35520	C	T	100	PASS	AC=1194;AF=0.238419;AN=5008;NS=2504;DP=18153;EAS_AF=0.4117;AMR_AF=0.2637;AFR_AF=0.1331;EUR_AF=0.2326;SAS_AF=0.1902;AA=C|||;VT=SNP
5	107084911	rs10057438	T	C	100	PASS	AC=1105;AF=0.220647;AN=5008;NS=2504;DP=18327;EAS_AF=0.3294;AMR_AF=0.2507;AFR_AF=0.171;EUR_AF=0.1342;SAS_AF=0.2434;AA=T|||;VT=SNP
5	107084997	rs35519	C	T	100	PASS	AC=1781;AF=0.355631;AN=5008;NS=2504;DP=16638;EAS_AF=0.3938;AMR_AF=0.3516;AFR_AF=0.3147;EUR_AF=0.337;SAS_AF=0.3937;AA=T|||;VT=SNP
5	107085345	rs770185	T	C	100	PASS	AC=1954;AF=0.390176;AN=5008;NS=2504;DP=18595;EAS_AF=0.2748;AMR_AF=0.3818;AFR_AF=0.407;EUR_AF=0.4573;SAS_AF=0.4233;AA=C|||;VT=SNP
5	107085864	rs9328015	G	A	100	PASS	AC=2277;AF=0.454673;AN=5008;NS=2504;DP=20096;EAS_AF=0.3641;AMR_AF=0.5173;AFR_AF=0.3502;EUR_AF=0.5755;SAS_AF=0.5204;AA=G|||;VT=SNP
5	107085963	rs9328016	T	C	100	PASS	AC=2310;AF=0.461262;AN=5008;NS=2504;DP=19655;EAS_AF=0.4276;AMR_AF=0.5245;AFR_AF=0.3109;EUR_AF=0.5775;SAS_AF=0.5348;AA=T|||;VT=SNP
5	107086060	rs6862753	C	T	100	PASS	AC=776;AF=0.154952;AN=5008;NS=2504;DP=16603;EAS_AF=0.1657;AMR_AF=0.1744;AFR_AF=0.1475;EUR_AF=0.163;SAS_AF=0.1319;AA=C|||;VT=SNP
5	107086063	rs533704	G	T	100	PASS	AC=4501;AF=0.898762;AN=5008;NS=2504;DP=16686;EAS_AF=0.7341;AMR_AF=0.8804;AFR_AF=0.9599;EUR_AF=0.9911;SAS_AF=0.9039;AA=T|||;VT=SNP
5	107086262	rs1990918	G	A	100	PASS	AC=2189;AF=0.437101;AN=5008;NS=2504;DP=19326;EAS_AF=0.4266;AMR_AF=0.5115;AFR_AF=0.2428;EUR_AF=0.5726;SAS_AF=0.5184;AA=G|||;VT=SNP
5	107086352	rs13163524	T	A	100	PASS	AC=922;AF=0.184105;AN=5008;NS=2504;DP=18017;EAS_AF=0.1141;AMR_AF=0.2133;AFR_AF=0.0953;EUR_AF=0.335;SAS_AF=0.2004;AA=T|||;VT=SNP
5	107086383	rs13177927	C	T	100	PASS	AC=921;AF=0.183906;AN=5008;NS=2504;DP=17858;EAS_AF=0.1141;AMR_AF=0.2118;AFR_AF=0.0953;EUR_AF=0.335;SAS_AF=0.2004;AA=C|||;VT=SNP
5	107086481	rs1990917	A	G	100	PASS	AC=2288;AF=0.456869;AN=5008;NS=2504;DP=16710;EAS_AF=0.4276;AMR_AF=0.5187;AFR_AF=0.3109;EUR_AF=0.5736;SAS_AF=0.5204;AA=A|||;VT=SNP
5	107086512	rs712633	A	C	100	PASS	AC=4160;AF=0.830671;AN=5008;NS=2504;DP=17167;EAS_AF=0.7351;AMR_AF=0.8703;AFR_AF=0.708;EUR_AF=0.9901;SAS_AF=0.9029;AA=T|||;VT=SNP
5	107086567	rs112908750	A	G	100	PASS	AC=36;AF=0.0071885;AN=5008;NS=2504;DP=18759;EAS_AF=0;AMR_AF=0.0101;AFR_AF=0.0023;EUR_AF=0.0229;SAS_AF=0.0031;AA=A|||;VT=SNP
5	107086598	rs1844706	C	T	100	PASS	AC=1296;AF=0.258786;AN=5008;NS=2504;DP=18747;EAS_AF=0.3145;AMR_AF=0.2997;AFR_AF=0.1672;EUR_AF=0.2376;SAS_AF=0.318;AA=c|||;VT=SNP
5	107086600	rs712634	C	T	100	PASS	AC=1835;AF=0.366414;AN=5008;NS=2504;DP=18694;EAS_AF=0.3046;AMR_AF=0.3501;AFR_AF=0.3714;EUR_AF=0.4175;SAS_AF=0.3824;AA=c|||;VT=SNP
5	107086791	rs1844705	G	T	100	PASS	AC=2195;AF=0.438299;AN=5008;NS=2504;DP=18959;EAS_AF=0.4266;AMR_AF=0.513;AFR_AF=0.2436;EUR_AF=0.5746;SAS_AF=0.5204;AA=G|||;VT=SNP
5	107087350	rs9328017	C	A	100	PASS	AC=2261;AF=0.451478;AN=5008;NS=2504;DP=19330;EAS_AF=0.4206;AMR_AF=0.5144;AFR_AF=0.2988;EUR_AF=0.5736;SAS_AF=0.5194;AA=C|||;VT=SNP
5	107087608	rs62355886	G	A	100	PASS	AC=385;AF=0.076877;AN=5008;NS=2504;DP=17959;EAS_AF=0.0069;AMR_AF=0.0879;AFR_AF=0.0136;EUR_AF=0.1272;SAS_AF=0.1748;AA=G|||;VT=SNP
5	107087613	rs1490829	A	G	100	PASS	AC=2297;AF=0.458666;AN=5008;NS=2504;DP=18267;EAS_AF=0.4266;AMR_AF=0.5144;AFR_AF=0.3169;EUR_AF=0.5775;SAS_AF=0.5215;AA=A|||;VT=SNP
5	107087726	rs17160512	A	G	100	PASS	AC=1368;AF=0.273163;AN=5008;NS=2504;DP=17829;EAS_AF=0.3125;AMR_AF=0.3012;AFR_AF=0.2216;EUR_AF=0.2386;SAS_AF=0.318;AA=A|||;VT=SNP
5	107088307	rs11242647	G	C	100	PASS	AC=939;AF=0.1875;AN=5008;NS=2504;DP=18266;EAS_AF=0.1171;AMR_AF=0.2133;AFR_AF=0.1021;EUR_AF=0.338;SAS_AF=0.2025;AA=G|||;VT=SNP
5	107088710	rs12691430	A	C	100	PASS	AC=2349;AF=0.46905;AN=5008;NS=2504;DP=20591;EAS_AF=0.369;AMR_AF=0.5173;AFR_AF=0.4039;EUR_AF=0.5746;SAS_AF=0.5174;AA=A|||;VT=SNP
5	107088839	rs150972169	G	A	100	PASS	AC=24;AF=0.00479233;AN=5008;NS=2504;DP=18427;EAS_AF=0;AMR_AF=0.0101;AFR_AF=0.0008;EUR_AF=0.0159;SAS_AF=0;AA=g|||;VT=SNP
5	107089001	rs34560568	C	A	100	PASS	AC=940;AF=0.1877;AN=5008;NS=2504;DP=18383;EAS_AF=0.1091;AMR_AF=0.2161;AFR_AF=0.0953;EUR_AF=0.34;SAS_AF=0.2168;AA=C|||;VT=SNP
5	107090005	rs67533472	A	G	100	PASS	AC=2313;AF=0.461861;AN=5008;NS=2504;DP=20834;EAS_AF=0.374;AMR_AF=0.5202;AFR_AF=0.3661;EUR_AF=0.5765;SAS_AF=0.5225;AA=G|||;VT=SNP
5	107090492	rs256487	T	C	100	PASS	AC=4338;AF=0.866214;AN=5008;NS=2504;DP=19170;EAS_AF=0.7837;AMR_AF=0.8501;AFR_AF=0.9539;EUR_AF=0.834;SAS_AF=0.8773;AA=C|||;VT=SNP
5	107091099	rs9885554	A	C	100	PASS	AC=1359;AF=0.271366;AN=5008;NS=2504;DP=18770;EAS_AF=0.2599;AMR_AF=0.3026;AFR_AF=0.2648;EUR_AF=0.2366;SAS_AF=0.3057;AA=A|||;VT=SNP
5	107091178	rs34107809	G	A	100	PASS	AC=911;AF=0.181909;AN=5008;NS=2504;DP=17827;EAS_AF=0.1151;AMR_AF=0.2061;AFR_AF=0.0998;EUR_AF=0.3151;SAS_AF=0.2076;AA=G|||;VT=SNP
5	107091237	rs10080064	T	A	100	PASS	AC=1234;AF=0.246406;AN=5008;NS=2504;DP=17565;EAS_AF=0.2599;AMR_AF=0.2983;AFR_AF=0.1732;EUR_AF=0.2366;SAS_AF=0.3047;AA=T|||;VT=SNP
5	107091258	rs62355918	C	T	100	PASS	AC=56;AF=0.0111821;AN=5008;NS=2504;DP=17692;EAS_AF=0;AMR_AF=0.0259;AFR_AF=0.0015;EUR_AF=0.0278;SAS_AF=0.0082;AA=c|||;VT=SNP
5	107091259	rs35604783	G	A	100	PASS	AC=912;AF=0.182109;AN=5008;NS=2504;DP=17709;EAS_AF=0.1151;AMR_AF=0.2061;AFR_AF=0.0998;EUR_AF=0.3151;SAS_AF=0.2086;AA=G|||;VT=SNP
5	107091402	rs67544959	G	C	100	PASS	AC=911;AF=0.181909;AN=5008;NS=2504;DP=19195;EAS_AF=0.1151;AMR_AF=0.2061;AFR_AF=0.0998;EUR_AF=0.3151;SAS_AF=0.2076;AA=C|||;VT=SNP
5	107091469	rs10046084	T	C	100	PASS	AC=1359;AF=0.271366;AN=5008;NS=2504;DP=19856;EAS_AF=0.2599;AMR_AF=0.3026;AFR_AF=0.2648;EUR_AF=0.2366;SAS_AF=0.3057;AA=T|||;VT=SNP
5	107091504	rs249972	C	G	100	PASS	AC=978;AF=0.195288;AN=5008;NS=2504;DP=18955;EAS_AF=0.2708;AMR_AF=0.1369;AFR_AF=0.3767;EUR_AF=0.0099;SAS_AF=0.1043;AA=C|||;VT=SNP
5	107091522	rs10045557	A	T	100	PASS	AC=2221;AF=0.44349;AN=5008;NS=2504;DP=18551;EAS_AF=0.375;AMR_AF=0.5086;AFR_AF=0.3275;EUR_AF=0.5527;SAS_AF=0.5123;AA=T|||;VT=SNP
5	107091863	rs6873048	A	G	100	PASS	AC=912;AF=0.182109;AN=5008;NS=2504;DP=19211;EAS_AF=0.1151;AMR_AF=0.2061;AFR_AF=0.1006;EUR_AF=0.3151;SAS_AF=0.2076;AA=A|||;VT=SNP
5	107091889	rs6891516	G	A	100	PASS	AC=910;AF=0.181709;AN=5008;NS=2504;DP=18976;EAS_AF=0.1151;AMR_AF=0.2061;AFR_AF=0.0991;EUR_AF=0.3151;SAS_AF=0.2076;AA=A|||;VT=SNP
5	107092021	rs72793819	T	A	100	PASS	AC=27;AF=0.00539137;AN=5008;NS=2504;DP=18766;EAS_AF=0;AMR_AF=0.0072;AFR_AF=0.0008;EUR_AF=0.0149;SAS_AF=0.0061;AA=T|||;VT=SNP
5	107092029	rs249973	T	G	100	PASS	AC=569;AF=0.113618;AN=5008;NS=2504;DP=18641;EAS_AF=0.2768;AMR_AF=0.1254;AFR_AF=0.0696;EUR_AF=0.0089;SAS_AF=0.1043;AA=T|||;VT=SNP
5	107092194	rs2161304	G	A	100	PASS	AC=1286;AF=0.256789;AN=5008;NS=2504;DP=21034;EAS_AF=0.2589;AMR_AF=0.3026;AFR_AF=0.2118;EUR_AF=0.2366;SAS_AF=0.3037;AA=G|||;VT=SNP
5	107092298	rs6882236	T	C	100	PASS	AC=947;AF=0.189097;AN=5008;NS=2504;DP=19735;EAS_AF=0.1171;AMR_AF=0.2133;AFR_AF=0.1097;EUR_AF=0.331;SAS_AF=0.2076;AA=T|||;VT=SNP
5	107092422	rs13153930	A	C	100	PASS	AC=517;AF=0.103235;AN=5008;NS=2504;DP=19979;EAS_AF=0.1052;AMR_AF=0.1282;AFR_AF=0.0348;EUR_AF=0.2058;SAS_AF=0.0706;AA=A|||;VT=SNP
5	107093148	rs10052705	A	G	100	PASS	AC=1306;AF=0.260783;AN=5008;NS=2504;DP=17917;EAS_AF=0.2609;AMR_AF=0.3012;AFR_AF=0.2247;EUR_AF=0.2356;SAS_AF=0.3067;AA=A|||;VT=SNP
5	107093162	rs249974	G	A	100	PASS	AC=3281;AF=0.655152;AN=5008;NS=2504;DP=18227;EAS_AF=0.6438;AMR_AF=0.6455;AFR_AF=0.7708;EUR_AF=0.5596;SAS_AF=0.6155;AA=A|||;VT=SNP
5	107093490	rs17160517	T	G	100	PASS	AC=1364;AF=0.272364;AN=5008;NS=2504;DP=18771;EAS_AF=0.2609;AMR_AF=0.3026;AFR_AF=0.2663;EUR_AF=0.2356;SAS_AF=0.3088;AA=T|||;VT=SNP
5	107096319	rs193899	C	T	100	PASS	AC=3211;AF=0.641174;AN=5008;NS=2504;DP=16981;EAS_AF=0.6409;AMR_AF=0.6455;AFR_AF=0.7292;EUR_AF=0.5586;SAS_AF=0.6043;AA=T|||;VT=SNP
5	107096898	rs116185191	T	C	100	PASS	AC=129;AF=0.0257588;AN=5008;NS=2504;DP=16790;EAS_AF=0;AMR_AF=0.0173;AFR_AF=0.0015;EUR_AF=0.0477;SAS_AF=0.0685;AA=T|||;VT=SNP
5	107097912	rs35420	C	T	100	PASS	AC=3215;AF=0.641973;AN=5008;NS=2504;DP=13286;EAS_AF=0.6429;AMR_AF=0.6484;AFR_AF=0.7292;EUR_AF=0.5586;SAS_AF=0.6043;AA=T|||;VT=SNP
5	107098999	rs56076160	A	G	100	PASS	AC=34;AF=0.00678914;AN=5008;NS=2504;DP=18470;EAS_AF=0;AMR_AF=0.0144;AFR_AF=0;EUR_AF=0.0239;SAS_AF=0;AA=A|||;VT=SNP
5	107100059	rs149362308	G	A	100	PASS	AC=32;AF=0.00638978;AN=5008;NS=2504;DP=18739;EAS_AF=0;AMR_AF=0.0014;AFR_AF=0.0015;EUR_AF=0.0239;SAS_AF=0.0051;AA=G|||;VT=SNP
5	107100656	rs148692580	A	G	100	PASS	AC=19;AF=0.00379393;AN=5008;NS=2504;DP=18941;EAS_AF=0;AMR_AF=0.0043;AFR_AF=0;EUR_AF=0.0139;SAS_AF=0.002;AA=A|||;VT=SNP
5	107101004	rs4272120	G	A	100	PASS	AC=1137;AF=0.227037;AN=5008;NS=2504;DP=17412;EAS_AF=0.2599;AMR_AF=0.2824;AFR_AF=0.1566;EUR_AF=0.2087;SAS_AF=0.2679;AA=G|||;VT=SNP
5	107101545	rs10463582	G	A	100	PASS	AC=1046;AF=0.208866;AN=5008;NS=2504;DP=17519;EAS_AF=0.2599;AMR_AF=0.281;AFR_AF=0.0885;EUR_AF=0.2087;SAS_AF=0.2679;AA=G|||;VT=SNP
5	107101879	rs6877939	G	A	100	PASS	AC=891;AF=0.177915;AN=5008;NS=2504;DP=18158;EAS_AF=0.1062;AMR_AF=0.2061;AFR_AF=0.0991;EUR_AF=0.3101;SAS_AF=0.2025;AA=G|||;VT=SNP
5	107102159	rs35544	G	A	100	PASS	AC=4264;AF=0.851438;AN=5008;NS=2504;DP=18852;EAS_AF=0.7827;AMR_AF=0.8415;AFR_AF=0.9213;EUR_AF=0.831;SAS_AF=0.8558;AA=A|||;VT=SNP
5	107102301	rs11742384	A	T	100	PASS	AC=891;AF=0.177915;AN=5008;NS=2504;DP=16842;EAS_AF=0.1062;AMR_AF=0.2061;AFR_AF=0.0991;EUR_AF=0.3101;SAS_AF=0.2025;AA=A|||;VT=SNP
5	107102882	rs152473	G	A	100	PASS	AC=78;AF=0.0155751;AN=5008;NS=2504;DP=20387;EAS_AF=0;AMR_AF=0.0202;AFR_AF=0.0015;EUR_AF=0.0388;SAS_AF=0.0235;AA=G|||;VT=SNP
5	107103326	rs1490831	T	C	100	PASS	AC=1299;AF=0.259385;AN=5008;NS=2504;DP=20577;EAS_AF=0.2619;AMR_AF=0.2911;AFR_AF=0.2716;EUR_AF=0.2097;SAS_AF=0.2689;AA=T|||;VT=SNP
5	107103563	rs1592907	A	G	100	PASS	AC=2275;AF=0.454273;AN=5008;NS=2504;DP=18558;EAS_AF=0.3671;AMR_AF=0.5029;AFR_AF=0.4183;EUR_AF=0.5368;SAS_AF=0.4734;AA=G|||;VT=SNP
5	107103777	rs1833664	A	T	100	PASS	AC=1272;AF=0.253994;AN=5008;NS=2504;DP=20033;EAS_AF=0.2609;AMR_AF=0.2896;AFR_AF=0.2519;EUR_AF=0.2097;SAS_AF=0.2699;AA=A|||;VT=SNP
5	107104081	rs28538673	G	A	100	PASS	AC=1049;AF=0.209465;AN=5008;NS=2504;DP=18484;EAS_AF=0.2609;AMR_AF=0.281;AFR_AF=0.0885;EUR_AF=0.2097;SAS_AF=0.2689;AA=G|||;VT=SNP
5	107104175	rs62355920	T	C	100	PASS	AC=75;AF=0.014976;AN=5008;NS=2504;DP=17525;EAS_AF=0;AMR_AF=0.0187;AFR_AF=0;EUR_AF=0.0318;SAS_AF=0.0307;AA=T|||;VT=SNP
5	107104859	rs79896723	C	T	100	PASS	AC=68;AF=0.0135783;AN=5008;NS=2504;DP=17140;EAS_AF=0.001;AMR_AF=0.0159;AFR_AF=0.0045;EUR_AF=0.0288;SAS_AF=0.0215;AA=C|||;VT=SNP
5	107104933	rs10072135	G	C	100	PASS	AC=1190;AF=0.23762;AN=5008;NS=2504;DP=17387;EAS_AF=0.2609;AMR_AF=0.2882;AFR_AF=0.1914;EUR_AF=0.2097;SAS_AF=0.2689;AA=G|||;VT=SNP
5	107105472	rs35543	G	C	100	PASS	AC=625;AF=0.1248;AN=5008;NS=2504;DP=15106;EAS_AF=0.2837;AMR_AF=0.1383;AFR_AF=0.0545;EUR_AF=0.0388;SAS_AF=0.135;AA=G|||;VT=SNP
5	107105482	rs35542	A	G	100	PASS	AC=3289;AF=0.656749;AN=5008;NS=2504;DP=14674;EAS_AF=0.6508;AMR_AF=0.6499;AFR_AF=0.7738;EUR_AF=0.5606;SAS_AF=0.6084;AA=G|||;VT=SNP
5	107105673	rs55837388	G	A	100	PASS	AC=879;AF=0.175519;AN=5008;NS=2504;DP=16251;EAS_AF=0.1062;AMR_AF=0.2032;AFR_AF=0.0991;EUR_AF=0.3111;SAS_AF=0.1912;AA=G|||;VT=SNP
5	107105880	rs17160527	C	T	100	PASS	AC=1174;AF=0.234425;AN=5008;NS=2504;DP=16368;EAS_AF=0.1062;AMR_AF=0.2104;AFR_AF=0.3169;EUR_AF=0.3121;SAS_AF=0.1922;AA=C|||;VT=SNP
5	107106463	rs35541	A	T	100	PASS	AC=664;AF=0.132588;AN=5008;NS=2504;DP=19425;EAS_AF=0.2847;AMR_AF=0.1427;AFR_AF=0.0802;EUR_AF=0.0398;SAS_AF=0.135;AA=A|||;VT=SNP
5	107108006	rs62355921	A	G	100	PASS	AC=435;AF=0.086861;AN=5008;NS=2504;DP=21017;EAS_AF=0.006;AMR_AF=0.0937;AFR_AF=0.0151;EUR_AF=0.1531;SAS_AF=0.1943;AA=A|||;VT=SNP
5	107108075	rs76056659	A	C	100	PASS	AC=38;AF=0.00758786;AN=5008;NS=2504;DP=19548;EAS_AF=0.001;AMR_AF=0.0086;AFR_AF=0;EUR_AF=0.0219;SAS_AF=0.0092;AA=A|||;VT=SNP
5	107108134	rs115445344	C	T	100	PASS	AC=39;AF=0.00778754;AN=5008;NS=2504;DP=19267;EAS_AF=0;AMR_AF=0.013;AFR_AF=0.0015;EUR_AF=0.0219;SAS_AF=0.0061;AA=C|||;VT=SNP
5	107108477	rs249979	C	T	100	PASS	AC=2103;AF=0.419928;AN=5008;NS=2504;DP=18809;EAS_AF=0.3899;AMR_AF=0.3602;AFR_AF=0.5946;EUR_AF=0.3509;SAS_AF=0.3282;AA=c|||;VT=SNP
5	107108533	rs249980	C	A	100	PASS	AC=970;AF=0.19369;AN=5008;NS=2504;DP=18699;EAS_AF=0.2808;AMR_AF=0.1499;AFR_AF=0.3116;EUR_AF=0.0398;SAS_AF=0.1339;AA=C|||;VT=SNP
5	107110109	rs249981	T	C	100	PASS	AC=3303;AF=0.659545;AN=5008;NS=2504;DP=18596;EAS_AF=0.6528;AMR_AF=0.6527;AFR_AF=0.7746;EUR_AF=0.5795;SAS_AF=0.5982;AA=C|||;VT=SNP
5	107110446	rs13358604	A	G	100	PASS	AC=1237;AF=0.247005;AN=5008;NS=2504;DP=18875;EAS_AF=0.2609;AMR_AF=0.2882;AFR_AF=0.2262;EUR_AF=0.2107;SAS_AF=0.2689;AA=A|||;VT=SNP
5	107110506	rs7724018	T	C	100	PASS	AC=913;AF=0.182308;AN=5008;NS=2504;DP=18325;EAS_AF=0.1062;AMR_AF=0.2118;AFR_AF=0.1044;EUR_AF=0.327;SAS_AF=0.1963;AA=T|||;VT=SNP
5	107110672	rs249982	C	T	100	PASS	AC=3751;AF=0.749002;AN=5008;NS=2504;DP=19759;EAS_AF=0.8611;AMR_AF=0.7233;AFR_AF=0.9032;EUR_AF=0.5258;SAS_AF=0.6728;AA=T|||;VT=SNP
5	107110731	rs249983	A	G	100	PASS	AC=3266;AF=0.652157;AN=5008;NS=2504;DP=20434;EAS_AF=0.6577;AMR_AF=0.6527;AFR_AF=0.7436;EUR_AF=0.5775;SAS_AF=0.5992;AA=G|||;VT=SNP
5	107110976	rs7724787	T	A	100	PASS	AC=339;AF=0.0676917;AN=5008;NS=2504;DP=20723;EAS_AF=0.0099;AMR_AF=0.0663;AFR_AF=0.0386;EUR_AF=0.0984;SAS_AF=0.136;AA=T|||;VT=SNP
5	107111176	rs1422438	G	T	100	PASS	AC=2877;AF=0.574481;AN=5008;NS=2504;DP=19413;EAS_AF=0.5427;AMR_AF=0.6398;AFR_AF=0.4039;EUR_AF=0.7018;SAS_AF=0.6605;AA=T|||;VT=SNP
5	107111358	rs1422437	G	C	100	PASS	AC=4013;AF=0.801318;AN=5008;NS=2504;DP=18490;EAS_AF=0.5933;AMR_AF=0.7939;AFR_AF=0.8616;EUR_AF=0.8867;SAS_AF=0.8517;AA=C|||;VT=SNP
5	107112116	rs17367725	C	T	100	PASS	AC=1020;AF=0.203674;AN=5008;NS=2504;DP=15842;EAS_AF=0.1756;AMR_AF=0.2795;AFR_AF=0.0734;EUR_AF=0.3638;SAS_AF=0.1902;AA=C|||;VT=SNP
5	107112774	rs13170988	T	C	100	PASS	AC=1177;AF=0.235024;AN=5008;NS=2504;DP=18582;EAS_AF=0.1875;AMR_AF=0.2824;AFR_AF=0.1906;EUR_AF=0.3618;SAS_AF=0.18;AA=T|||;VT=SNP
5	107113333	rs770184	T	A	100	PASS	AC=3486;AF=0.696086;AN=5008;NS=2504;DP=14755;EAS_AF=0.8145;AMR_AF=0.7867;AFR_AF=0.5893;EUR_AF=0.6928;SAS_AF=0.6575;AA=A|||;VT=SNP
5	107113395	rs1820048	A	G	100	PASS	AC=321;AF=0.0640974;AN=5008;NS=2504;DP=15867;EAS_AF=0.0099;AMR_AF=0.0692;AFR_AF=0.0272;EUR_AF=0.0994;SAS_AF=0.1299;AA=A|||;VT=SNP
5	107113735	rs17367935	C	T	100	PASS	AC=1184;AF=0.236422;AN=5008;NS=2504;DP=15432;EAS_AF=0.1915;AMR_AF=0.2911;AFR_AF=0.1815;EUR_AF=0.3688;SAS_AF=0.182;AA=C|||;VT=SNP
5	107114018	rs13176407	A	G	100	PASS	AC=61;AF=0.0121805;AN=5008;NS=2504;DP=23411;EAS_AF=0;AMR_AF=0.0159;AFR_AF=0.0008;EUR_AF=0.0447;SAS_AF=0.0041;AA=A|||;VT=SNP
5	107114506	rs17160542	T	C	100	PASS	AC=1187;AF=0.237021;AN=5008;NS=2504;DP=18861;EAS_AF=0.2867;AMR_AF=0.2248;AFR_AF=0.2549;EUR_AF=0.2048;SAS_AF=0.2035;AA=T|||;VT=SNP
5	107114515	rs1833662	A	G	100	PASS	AC=1266;AF=0.252796;AN=5008;NS=2504;DP=18382;EAS_AF=0.1954;AMR_AF=0.2939;AFR_AF=0.2345;EUR_AF=0.3708;SAS_AF=0.1861;AA=A|||;VT=SNP
5	107115667	rs770183	C	T	100	PASS	AC=898;AF=0.179313;AN=5008;NS=2504;DP=11481;EAS_AF=0.3313;AMR_AF=0.2003;AFR_AF=0.062;EUR_AF=0.1143;SAS_AF=0.2331;AA=C|||;VT=SNP
5	107116121	rs116756236	T	C	100	PASS	AC=32;AF=0.00638978;AN=5008;NS=2504;DP=13034;EAS_AF=0;AMR_AF=0.0086;AFR_AF=0;EUR_AF=0.008;SAS_AF=0.0184;AA=T|||;VT=SNP
5	107116464	rs12188369	T	G	100	PASS	AC=1027;AF=0.205072;AN=5008;NS=2504;DP=15539;EAS_AF=0.1825;AMR_AF=0.2839;AFR_AF=0.0741;EUR_AF=0.3668;SAS_AF=0.183;AA=T|||;VT=SNP
5	107116572	rs6888455	T	G	100	PASS	AC=1263;AF=0.252196;AN=5008;NS=2504;DP=15343;EAS_AF=0.1954;AMR_AF=0.2939;AFR_AF=0.2345;EUR_AF=0.3708;SAS_AF=0.183;AA=T|||;VT=SNP
5	107116709	rs6888775	T	C	100	PASS	AC=1263;AF=0.252196;AN=5008;NS=2504;DP=19148;EAS_AF=0.1954;AMR_AF=0.2939;AFR_AF=0.2345;EUR_AF=0.3708;SAS_AF=0.183;AA=C|||;VT=SNP
5	107117017	rs13164192	A	G	100	PASS	AC=363;AF=0.072484;AN=5008;NS=2504;DP=16799;EAS_AF=0.0079;AMR_AF=0.111;AFR_AF=0.0129;EUR_AF=0.1978;SAS_AF=0.0634;AA=A|||;VT=SNP
5	107117085	rs67369129	C	G	100	PASS	AC=1235;AF=0.246605;AN=5008;NS=2504;DP=18353;EAS_AF=0.1944;AMR_AF=0.2939;AFR_AF=0.2148;EUR_AF=0.3698;SAS_AF=0.183;AA=C|||;VT=SNP
5	107117283	rs2099328	T	C	100	PASS	AC=1169;AF=0.233427;AN=5008;NS=2504;DP=18855;EAS_AF=0.2867;AMR_AF=0.2233;AFR_AF=0.2421;EUR_AF=0.2048;SAS_AF=0.2035;AA=T|||;VT=SNP
5	107117501	rs7708590	G	A	100	PASS	AC=1170;AF=0.233626;AN=5008;NS=2504;DP=17048;EAS_AF=0.1944;AMR_AF=0.2911;AFR_AF=0.1687;EUR_AF=0.3678;SAS_AF=0.183;AA=G|||;VT=SNP
5	107117680	rs13360165	T	A	100	PASS	AC=1198;AF=0.239217;AN=5008;NS=2504;DP=17859;EAS_AF=0.2867;AMR_AF=0.2233;AFR_AF=0.264;EUR_AF=0.2048;SAS_AF=0.2035;AA=T|||;VT=SNP
5	107117975	rs7733958	T	C	100	PASS	AC=998;AF=0.199281;AN=5008;NS=2504;DP=17355;EAS_AF=0.1776;AMR_AF=0.2839;AFR_AF=0.0598;EUR_AF=0.3648;SAS_AF=0.18;AA=T|||;VT=SNP
5	107117993	rs12520844	A	G	100	PASS	AC=1172;AF=0.234026;AN=5008;NS=2504;DP=17513;EAS_AF=0.2907;AMR_AF=0.2233;AFR_AF=0.2421;EUR_AF=0.2038;SAS_AF=0.2035;AA=A|||;VT=SNP
5	107118033	rs77423217	G	C	100	PASS	AC=51;AF=0.0101837;AN=5008;NS=2504;DP=17630;EAS_AF=0;AMR_AF=0.0216;AFR_AF=0.003;EUR_AF=0.0288;SAS_AF=0.0031;AA=G|||;VT=SNP
5	107118121	rs9328019	T	C	100	PASS	AC=1176;AF=0.234824;AN=5008;NS=2504;DP=15318;EAS_AF=0.2917;AMR_AF=0.2262;AFR_AF=0.2428;EUR_AF=0.2038;SAS_AF=0.2035;AA=T|||;VT=SNP
5	107118140	rs770182	G	T	100	PASS	AC=3390;AF=0.676917;AN=5008;NS=2504;DP=15238;EAS_AF=0.8135;AMR_AF=0.7176;AFR_AF=0.587;EUR_AF=0.6879;SAS_AF=0.6176;AA=T|||;VT=SNP
5	107118260	rs4957716	C	T	100	PASS	AC=1117;AF=0.223043;AN=5008;NS=2504;DP=15724;EAS_AF=0.1776;AMR_AF=0.2853;AFR_AF=0.1483;EUR_AF=0.3648;SAS_AF=0.181;AA=C|||;VT=SNP
5	107118388	rs4957717	G	A	100	PASS	AC=1185;AF=0.236621;AN=5008;NS=2504;DP=15651;EAS_AF=0.1905;AMR_AF=0.2911;AFR_AF=0.1853;EUR_AF=0.3668;SAS_AF=0.181;AA=G|||;VT=SNP
5	107118443	rs770181	G	A	100	PASS	AC=3393;AF=0.677516;AN=5008;NS=2504;DP=14509;EAS_AF=0.8135;AMR_AF=0.7205;AFR_AF=0.587;EUR_AF=0.6889;SAS_AF=0.6176;AA=A|||;VT=SNP
5	107118722	rs770180	C	T	100	PASS	AC=902;AF=0.180112;AN=5008;NS=2504;DP=17391;EAS_AF=0.3323;AMR_AF=0.2003;AFR_AF=0.0628;EUR_AF=0.1163;SAS_AF=0.2331;AA=C|||;VT=SNP
5	107118805	rs4957718	C	G	100	PASS	AC=1018;AF=0.203275;AN=5008;NS=2504;DP=17291;EAS_AF=0.1776;AMR_AF=0.2839;AFR_AF=0.0741;EUR_AF=0.3648;SAS_AF=0.181;AA=C|||;VT=SNP
5	107119491	rs770179	T	C	100	PASS	AC=902;AF=0.180112;AN=5008;NS=2504;DP=19749;EAS_AF=0.3323;AMR_AF=0.2017;AFR_AF=0.062;EUR_AF=0.1163;SAS_AF=0.2331;AA=T|||;VT=SNP
5	107120133	rs919770	G	A	100	PASS	AC=1151;AF=0.229832;AN=5008;NS=2504;DP=16408;EAS_AF=0.1776;AMR_AF=0.2839;AFR_AF=0.174;EUR_AF=0.3658;SAS_AF=0.181;AA=G|||;VT=SNP
5	107120759	rs12514464	G	A	100	PASS	AC=366;AF=0.0730831;AN=5008;NS=2504;DP=14947;EAS_AF=0.0079;AMR_AF=0.1124;AFR_AF=0.0166;EUR_AF=0.1958;SAS_AF=0.0624;AA=G|||;VT=SNP
5	107120817	rs138709711	C	T	100	PASS	AC=134;AF=0.0267572;AN=5008;NS=2504;DP=16006;EAS_AF=0;AMR_AF=0.0173;AFR_AF=0.0015;EUR_AF=0.0398;SAS_AF=0.0818;AA=C|||;VT=SNP
5	107120945	rs770176	C	T	100	PASS	AC=897;AF=0.179113;AN=5008;NS=2504;DP=17005;EAS_AF=0.3313;AMR_AF=0.2032;AFR_AF=0.0582;EUR_AF=0.1163;SAS_AF=0.2331;AA=C|||;VT=SNP
5	107121023	rs770175	C	G	100	PASS	AC=3388;AF=0.676518;AN=5008;NS=2504;DP=17142;EAS_AF=0.8135;AMR_AF=0.719;AFR_AF=0.5847;EUR_AF=0.6889;SAS_AF=0.6166;AA=A|||;VT=SNP
5	107121207	rs1363459	A	G	100	PASS	AC=1019;AF=0.203474;AN=5008;NS=2504;DP=17992;EAS_AF=0.1786;AMR_AF=0.2839;AFR_AF=0.0741;EUR_AF=0.3658;SAS_AF=0.18;AA=A|||;VT=SNP
5	107121326	rs4957719	T	C	100	PASS	AC=1198;AF=0.239217;AN=5008;NS=2504;DP=19463;EAS_AF=0.1905;AMR_AF=0.2911;AFR_AF=0.1936;EUR_AF=0.3688;SAS_AF=0.181;AA=C|||;VT=SNP
5	107121344	rs770174	C	T	100	PASS	AC=3390;AF=0.676917;AN=5008;NS=2504;DP=19280;EAS_AF=0.8145;AMR_AF=0.719;AFR_AF=0.5855;EUR_AF=0.6899;SAS_AF=0.6155;AA=T|||;VT=SNP
5	107121383	rs4957539	C	T	100	PASS	AC=1157;AF=0.23103;AN=5008;NS=2504;DP=19057;EAS_AF=0.1905;AMR_AF=0.2896;AFR_AF=0.1687;EUR_AF=0.3618;SAS_AF=0.181;AA=c|||;VT=SNP
5	107121419	rs770172	A	G	100	PASS	AC=2201;AF=0.439497;AN=5008;NS=2504;DP=19152;EAS_AF=0.623;AMR_AF=0.4352;AFR_AF=0.3933;EUR_AF=0.3221;SAS_AF=0.4366;AA=A|||;VT=SNP
5	107121496	rs62355924	A	G	100	PASS	AC=518;AF=0.103435;AN=5008;NS=2504;DP=20322;EAS_AF=0.0069;AMR_AF=0.0937;AFR_AF=0.0068;EUR_AF=0.173;SAS_AF=0.2689;AA=A|||;VT=SNP
5	107122516	rs11738855	T	C	100	PASS	AC=274;AF=0.0547125;AN=5008;NS=2504;DP=22195;EAS_AF=0.0099;AMR_AF=0.0447;AFR_AF=0.0234;EUR_AF=0.0974;SAS_AF=0.1063;AA=T|||;VT=SNP
5	107123064	rs6862116	C	T	100	PASS	AC=1016;AF=0.202875;AN=5008;NS=2504;DP=21174;EAS_AF=0.1349;AMR_AF=0.2867;AFR_AF=0.1014;EUR_AF=0.3658;SAS_AF=0.183;AA=C|||;VT=SNP
5	107123447	rs770170	C	T	100	PASS	AC=4462;AF=0.890974;AN=5008;NS=2504;DP=19235;EAS_AF=0.7649;AMR_AF=0.8775;AFR_AF=0.9947;EUR_AF=0.9085;SAS_AF=0.8722;AA=T|||;VT=SNP
5	107123595	rs770169	T	G	100	PASS	AC=4310;AF=0.860623;AN=5008;NS=2504;DP=18567;EAS_AF=0.7659;AMR_AF=0.8602;AFR_AF=0.9198;EUR_AF=0.8857;SAS_AF=0.8528;AA=G|||;VT=SNP
5	107123803	rs72795904	G	A	100	PASS	AC=466;AF=0.0930511;AN=5008;NS=2504;DP=17324;EAS_AF=0.0099;AMR_AF=0.0605;AFR_AF=0.1626;EUR_AF=0.0964;SAS_AF=0.1043;AA=G|||;VT=SNP
5	107123925	rs10054700	T	C	100	PASS	AC=1408;AF=0.28115;AN=5008;NS=2504;DP=14774;EAS_AF=0.2808;AMR_AF=0.2666;AFR_AF=0.4463;EUR_AF=0.1958;SAS_AF=0.1564;AA=T|||;VT=SNP
5	107123947	rs11242649	A	G	100	PASS	AC=3192;AF=0.63738;AN=5008;NS=2504;DP=14297;EAS_AF=0.4365;AMR_AF=0.6268;AFR_AF=0.9191;EUR_AF=0.663;SAS_AF=0.4448;AA=G|||;VT=SNP
5	107124000	rs11739869	A	G	100	PASS	AC=1534;AF=0.30631;AN=5008;NS=2504;DP=15128;EAS_AF=0.1478;AMR_AF=0.3501;AFR_AF=0.2973;EUR_AF=0.4642;SAS_AF=0.2883;AA=G|||;VT=SNP
5	107124088	rs11739903	A	G	100	PASS	AC=467;AF=0.0932508;AN=5008;NS=2504;DP=13954;EAS_AF=0.0099;AMR_AF=0.0605;AFR_AF=0.1626;EUR_AF=0.0964;SAS_AF=0.1053;AA=A|||;VT=SNP
5	107124377	rs770168	G	A	100	PASS	AC=1176;AF=0.234824;AN=5008;NS=2504;DP=14964;EAS_AF=0.3185;AMR_AF=0.2378;AFR_AF=0.0514;EUR_AF=0.2217;SAS_AF=0.408;AA=G|||;VT=SNP
5	107124437	rs10054885	A	C	100	PASS	AC=766;AF=0.152955;AN=5008;NS=2504;DP=17780;EAS_AF=0.0099;AMR_AF=0.0764;AFR_AF=0.379;EUR_AF=0.0984;SAS_AF=0.1053;AA=A|||;VT=SNP
5	107124611	rs10036849	A	G	100	PASS	AC=1411;AF=0.281749;AN=5008;NS=2504;DP=20962;EAS_AF=0.2817;AMR_AF=0.2666;AFR_AF=0.447;EUR_AF=0.1968;SAS_AF=0.1564;AA=A|||;VT=SNP
5	107125042	rs13159144	C	T	100	PASS	AC=1066;AF=0.212859;AN=5008;NS=2504;DP=19177;EAS_AF=0.1379;AMR_AF=0.2882;AFR_AF=0.1346;EUR_AF=0.3678;SAS_AF=0.183;AA=C|||;VT=SNP
5	107125305	rs10068150	C	A	100	PASS	AC=1281;AF=0.255791;AN=5008;NS=2504;DP=19626;EAS_AF=0.2778;AMR_AF=0.2522;AFR_AF=0.3616;EUR_AF=0.1938;SAS_AF=0.1564;AA=C|||;VT=SNP
5	107125573	rs6883356	G	A	100	PASS	AC=1055;AF=0.210663;AN=5008;NS=2504;DP=21877;EAS_AF=0.1389;AMR_AF=0.2882;AFR_AF=0.1271;EUR_AF=0.3658;SAS_AF=0.183;AA=G|||;VT=SNP
5	107125726	rs2412766	C	A	100	PASS	AC=465;AF=0.0928514;AN=5008;NS=2504;DP=23068;EAS_AF=0.0099;AMR_AF=0.0605;AFR_AF=0.1619;EUR_AF=0.0964;SAS_AF=0.1043;AA=C|||;VT=SNP
5	107125801	rs1862310	G	A	100	PASS	AC=1627;AF=0.32488;AN=5008;NS=2504;DP=22043;EAS_AF=0.2788;AMR_AF=0.2695;AFR_AF=0.6112;EUR_AF=0.1968;SAS_AF=0.1564;AA=G|||;VT=SNP
5	107125858	rs13159307	G	A	100	PASS	AC=1515;AF=0.302516;AN=5008;NS=2504;DP=22498;EAS_AF=0.1488;AMR_AF=0.3487;AFR_AF=0.2852;EUR_AF=0.4622;SAS_AF=0.2873;AA=A|||;VT=SNP
5	107125934	rs184425419	G	A	100	PASS	AC=35;AF=0.00698882;AN=5008;NS=2504;DP=22643;EAS_AF=0;AMR_AF=0.0101;AFR_AF=0.0023;EUR_AF=0.0189;SAS_AF=0.0061;AA=G|||;VT=SNP
5	107126581	rs12153448	C	T	100	PASS	AC=1018;AF=0.203275;AN=5008;NS=2504;DP=21973;EAS_AF=0.1389;AMR_AF=0.2824;AFR_AF=0.1044;EUR_AF=0.3628;SAS_AF=0.183;AA=C|||;VT=SNP
5	107126639	rs35762765	A	G	100	PASS	AC=466;AF=0.0930511;AN=5008;NS=2504;DP=21610;EAS_AF=0.0099;AMR_AF=0.0605;AFR_AF=0.1626;EUR_AF=0.0964;SAS_AF=0.1043;AA=A|||;VT=SNP
5	107126896	rs76347798	G	A	100	PASS	AC=341;AF=0.0680911;AN=5008;NS=2504;DP=17952;EAS_AF=0.0109;AMR_AF=0.1095;AFR_AF=0.0144;EUR_AF=0.1859;SAS_AF=0.0491;AA=G|||;VT=SNP
5	107126918	rs770167	T	C	100	PASS	AC=4376;AF=0.873802;AN=5008;NS=2504;DP=18590;EAS_AF=0.7649;AMR_AF=0.866;AFR_AF=0.9682;EUR_AF=0.8847;SAS_AF=0.8528;AA=C|||;VT=SNP
5	107127116	rs11740717	G	A	100	PASS	AC=456;AF=0.0910543;AN=5008;NS=2504;DP=20272;EAS_AF=0.0099;AMR_AF=0.0605;AFR_AF=0.1551;EUR_AF=0.0964;SAS_AF=0.1043;AA=G|||;VT=SNP
5	107127124	rs6880058	T	C	100	PASS	AC=971;AF=0.19389;AN=5008;NS=2504;DP=20172;EAS_AF=0.1389;AMR_AF=0.2882;AFR_AF=0.0598;EUR_AF=0.3728;SAS_AF=0.181;AA=T|||;VT=SNP
5	107127227	rs770166	C	T	100	PASS	AC=4362;AF=0.871006;AN=5008;NS=2504;DP=19061;EAS_AF=0.7619;AMR_AF=0.8617;AFR_AF=0.9629;EUR_AF=0.8837;SAS_AF=0.8528;AA=T|||;VT=SNP
5	107127757	rs6876754	A	G	100	PASS	AC=1046;AF=0.208866;AN=5008;NS=2504;DP=21357;EAS_AF=0.1389;AMR_AF=0.2839;AFR_AF=0.1256;EUR_AF=0.3628;SAS_AF=0.182;AA=G|||;VT=SNP
5	107127811	rs34813961	C	T	100	PASS	AC=458;AF=0.0914537;AN=5008;NS=2504;DP=22441;EAS_AF=0.0099;AMR_AF=0.0605;AFR_AF=0.1566;EUR_AF=0.0964;SAS_AF=0.1043;AA=T|||;VT=SNP
5	107127859	rs6881288	T	C	100	PASS	AC=949;AF=0.189497;AN=5008;NS=2504;DP=21357;EAS_AF=0.1389;AMR_AF=0.2781;AFR_AF=0.0582;EUR_AF=0.3608;SAS_AF=0.18;AA=T|||;VT=SNP
5	107128111	rs11242650	A	G	100	PASS	AC=1589;AF=0.317292;AN=5008;NS=2504;DP=19571;EAS_AF=0.2808;AMR_AF=0.2709;AFR_AF=0.5794;EUR_AF=0.1978;SAS_AF=0.1564;AA=A|||;VT=SNP
5	107128156	rs114041369	T	C	100	PASS	AC=42;AF=0.00838658;AN=5008;NS=2504;DP=19861;EAS_AF=0.001;AMR_AF=0.0086;AFR_AF=0;EUR_AF=0.0249;SAS_AF=0.0102;AA=T|||;VT=SNP
5	107129003	rs10515377	T	C	100	PASS	AC=1174;AF=0.234425;AN=5008;NS=2504;DP=18954;EAS_AF=0.1389;AMR_AF=0.2839;AFR_AF=0.2224;EUR_AF=0.3628;SAS_AF=0.182;AA=T|||;VT=SNP
5	107129101	rs13179594	G	A	100	PASS	AC=1126;AF=0.22484;AN=5008;NS=2504;DP=17440;EAS_AF=0.1389;AMR_AF=0.2839;AFR_AF=0.1861;EUR_AF=0.3628;SAS_AF=0.182;AA=G|||;VT=SNP
5	107129158	rs10515378	T	C	100	PASS	AC=781;AF=0.15595;AN=5008;NS=2504;DP=18525;EAS_AF=0.0198;AMR_AF=0.0807;AFR_AF=0.379;EUR_AF=0.1004;SAS_AF=0.1053;AA=T|||;VT=SNP
5	107129479	rs12522401	C	T	100	PASS	AC=1097;AF=0.21905;AN=5008;NS=2504;DP=20000;EAS_AF=0.2748;AMR_AF=0.2507;AFR_AF=0.2269;EUR_AF=0.1918;SAS_AF=0.1564;AA=C|||;VT=SNP
5	107129823	rs6888208	A	C	100	PASS	AC=1006;AF=0.200879;AN=5008;NS=2504;DP=20884;EAS_AF=0.1389;AMR_AF=0.2853;AFR_AF=0.0802;EUR_AF=0.3797;SAS_AF=0.184;AA=A|||;VT=SNP
5	107129838	rs6888213	A	G	100	PASS	AC=460;AF=0.091853;AN=5008;NS=2504;DP=20189;EAS_AF=0.0099;AMR_AF=0.062;AFR_AF=0.1573;EUR_AF=0.0964;SAS_AF=0.1043;AA=A|||;VT=SNP
5	107129849	rs6892712	T	C	100	PASS	AC=1007;AF=0.201078;AN=5008;NS=2504;DP=20315;EAS_AF=0.1389;AMR_AF=0.2853;AFR_AF=0.0802;EUR_AF=0.3797;SAS_AF=0.1851;AA=T|||;VT=SNP
5	107130419	rs6871240	G	A	100	PASS	AC=994;AF=0.198482;AN=5008;NS=2504;DP=17177;EAS_AF=0.1399;AMR_AF=0.2882;AFR_AF=0.062;EUR_AF=0.3777;SAS_AF=0.1953;AA=G|||;VT=SNP
5	107130542	rs62355926	T	A	100	PASS	AC=1439;AF=0.28734;AN=5008;NS=2504;DP=18530;EAS_AF=0.3333;AMR_AF=0.2478;AFR_AF=0.2239;EUR_AF=0.2247;SAS_AF=0.4182;AA=T|||;VT=SNP
5	107130873	rs62355927	C	G	100	PASS	AC=537;AF=0.107228;AN=5008;NS=2504;DP=18644;EAS_AF=0.0179;AMR_AF=0.1081;AFR_AF=0.0113;EUR_AF=0.1889;SAS_AF=0.2444;AA=C|||;VT=SNP
5	107131308	rs36119261	G	A	100	PASS	AC=25;AF=0.00499201;AN=5008;NS=2504;DP=22709;EAS_AF=0;AMR_AF=0.0072;AFR_AF=0.0008;EUR_AF=0.0179;SAS_AF=0.001;AA=G|||;VT=SNP
5	107131481	rs12516234	A	G	100	PASS	AC=1275;AF=0.254593;AN=5008;NS=2504;DP=18913;EAS_AF=0.2877;AMR_AF=0.2536;AFR_AF=0.3253;EUR_AF=0.1978;SAS_AF=0.184;AA=A|||;VT=SNP
5	107131544	rs12518562	G	A	100	PASS	AC=1075;AF=0.214657;AN=5008;NS=2504;DP=17519;EAS_AF=0.2847;AMR_AF=0.245;AFR_AF=0.1815;EUR_AF=0.1968;SAS_AF=0.184;AA=G|||;VT=SNP
5	107131607	rs72795909	C	T	100	PASS	AC=257;AF=0.0513179;AN=5008;NS=2504;DP=18451;EAS_AF=0.0099;AMR_AF=0.0447;AFR_AF=0.0053;EUR_AF=0.0964;SAS_AF=0.1145;AA=C|||;VT=SNP
5	107131806	rs79477964	C	T	100	PASS	AC=1151;AF=0.229832;AN=5008;NS=2504;DP=20144;EAS_AF=0.3333;AMR_AF=0.2478;AFR_AF=0.0537;EUR_AF=0.2167;SAS_AF=0.362;AA=C|||;VT=SNP
5	107132270	rs6868417	T	A	100	PASS	AC=4400;AF=0.878594;AN=5008;NS=2504;DP=19164;EAS_AF=0.7718;AMR_AF=0.8646;AFR_AF=0.975;EUR_AF=0.8907;SAS_AF=0.8558;AA=A|||;VT=SNP
5	107132384	rs13159249	C	T	100	PASS	AC=948;AF=0.189297;AN=5008;NS=2504;DP=16956;EAS_AF=0.1339;AMR_AF=0.2594;AFR_AF=0.059;EUR_AF=0.3628;SAS_AF=0.1943;AA=C|||;VT=SNP
5	107132727	rs151127750	G	A	100	PASS	AC=26;AF=0.00519169;AN=5008;NS=2504;DP=16773;EAS_AF=0;AMR_AF=0.0014;AFR_AF=0.0015;EUR_AF=0.0219;SAS_AF=0.001;AA=G|||;VT=SNP
5	107132802	rs11742515	A	G	100	PASS	AC=928;AF=0.185304;AN=5008;NS=2504;DP=17486;EAS_AF=0.1339;AMR_AF=0.2507;AFR_AF=0.059;EUR_AF=0.3509;SAS_AF=0.1922;AA=A|||;VT=SNP
5	107132963	rs78666967	G	A	100	PASS	AC=34;AF=0.00678914;AN=5008;NS=2504;DP=18349;EAS_AF=0;AMR_AF=0.0086;AFR_AF=0;EUR_AF=0.0099;SAS_AF=0.0184;AA=G|||;VT=SNP
5	107133199	rs1422436	A	T	100	PASS	AC=823;AF=0.164337;AN=5008;NS=2504;DP=20051;EAS_AF=0.0099;AMR_AF=0.0778;AFR_AF=0.4138;EUR_AF=0.1004;SAS_AF=0.1135;AA=A|||;VT=SNP
5	107133847	rs143874312	G	A	100	PASS	AC=34;AF=0.00678914;AN=5008;NS=2504;DP=20890;EAS_AF=0;AMR_AF=0.0086;AFR_AF=0;EUR_AF=0.0099;SAS_AF=0.0184;AA=G|||;VT=SNP
5	107134100	rs58297701	C	T	100	PASS	AC=1117;AF=0.223043;AN=5008;NS=2504;DP=20516;EAS_AF=0.3313;AMR_AF=0.2378;AFR_AF=0.0461;EUR_AF=0.2028;SAS_AF=0.3609;AA=C|||;VT=SNP
5	107134120	rs6875281	A	G	100	PASS	AC=1275;AF=0.254593;AN=5008;NS=2504;DP=20929;EAS_AF=0.2877;AMR_AF=0.2522;AFR_AF=0.3253;EUR_AF=0.1978;SAS_AF=0.1851;AA=G|||;VT=SNP
5	107134240	rs6875450	A	T	100	PASS	AC=1081;AF=0.215855;AN=5008;NS=2504;DP=19595;EAS_AF=0.2877;AMR_AF=0.2435;AFR_AF=0.1831;EUR_AF=0.1978;SAS_AF=0.1851;AA=A|||;VT=SNP
5	107134317	rs4957540	A	T	100	PASS	AC=4425;AF=0.883586;AN=5008;NS=2504;DP=19507;EAS_AF=0.7718;AMR_AF=0.8674;AFR_AF=0.9917;EUR_AF=0.8917;SAS_AF=0.8558;AA=T|||;VT=SNP
5	107134514	rs10479410	T	C	100	PASS	AC=929;AF=0.185503;AN=5008;NS=2504;DP=16136;EAS_AF=0.0109;AMR_AF=0.0821;AFR_AF=0.4909;EUR_AF=0.1004;SAS_AF=0.1135;AA=C|||;VT=SNP
5	107134987	rs10037033	A	G	100	PASS	AC=1243;AF=0.248203;AN=5008;NS=2504;DP=2075;EAS_AF=0.2857;AMR_AF=0.2507;AFR_AF=0.3018;EUR_AF=0.1988;SAS_AF=0.1861;AA=A|||;VT=SNP
5	107134994	rs10045237	C	A	100	PASS	AC=1078;AF=0.215256;AN=5008;NS=2504;DP=3873;EAS_AF=0.2847;AMR_AF=0.2435;AFR_AF=0.1815;EUR_AF=0.1988;SAS_AF=0.1861;AA=C|||;VT=SNP
5	107135430	rs10057444	T	C	100	PASS	AC=1993;AF=0.397963;AN=5008;NS=2504;DP=20972;EAS_AF=0.2966;AMR_AF=0.3285;AFR_AF=0.6664;EUR_AF=0.2992;SAS_AF=0.2904;AA=T|||;VT=SNP
5	107136444	rs6876584	C	G	100	PASS	AC=1156;AF=0.230831;AN=5008;NS=2504;DP=17877;EAS_AF=0.2857;AMR_AF=0.2507;AFR_AF=0.2352;EUR_AF=0.1988;SAS_AF=0.1871;AA=G|||;VT=SNP
5	107136952	rs6898244	A	G	100	PASS	AC=1012;AF=0.202077;AN=5008;NS=2504;DP=16869;EAS_AF=0.1399;AMR_AF=0.2839;AFR_AF=0.0726;EUR_AF=0.3857;SAS_AF=0.1943;AA=A|||;VT=SNP
5	107137117	rs10061482	T	A	100	PASS	AC=747;AF=0.149161;AN=5008;NS=2504;DP=20203;EAS_AF=0.0119;AMR_AF=0.0749;AFR_AF=0.3623;EUR_AF=0.1004;SAS_AF=0.1053;AA=T|||;VT=SNP
5	107137158	rs6866542	T	C	100	PASS	AC=1013;AF=0.202276;AN=5008;NS=2504;DP=20627;EAS_AF=0.1657;AMR_AF=0.2709;AFR_AF=0.0703;EUR_AF=0.3708;SAS_AF=0.1963;AA=T|||;VT=SNP
5	107137271	rs28539291	A	G	100	PASS	AC=1279;AF=0.255391;AN=5008;NS=2504;DP=19419;EAS_AF=0.2837;AMR_AF=0.255;AFR_AF=0.329;EUR_AF=0.1978;SAS_AF=0.1861;AA=G|||;VT=SNP
5	107137416	rs1974789	T	G	100	PASS	AC=2092;AF=0.417732;AN=5008;NS=2504;DP=19634;EAS_AF=0.3075;AMR_AF=0.3444;AFR_AF=0.6989;EUR_AF=0.327;SAS_AF=0.2965;AA=G|||;VT=SNP
5	107137464	rs1974788	T	C	100	PASS	AC=4394;AF=0.877396;AN=5008;NS=2504;DP=18268;EAS_AF=0.7817;AMR_AF=0.866;AFR_AF=0.9622;EUR_AF=0.8907;SAS_AF=0.8558;AA=C|||;VT=SNP
5	107138123	rs9328020	T	A	100	PASS	AC=4418;AF=0.882188;AN=5008;NS=2504;DP=20853;EAS_AF=0.7817;AMR_AF=0.8674;AFR_AF=0.9773;EUR_AF=0.8917;SAS_AF=0.8579;AA=A|||;VT=SNP
5	107138125	rs10068949	G	A	100	PASS	AC=78;AF=0.0155751;AN=5008;NS=2504;DP=21032;EAS_AF=0.0099;AMR_AF=0.0245;AFR_AF=0.0015;EUR_AF=0.0388;SAS_AF=0.0102;AA=G|||;VT=SNP
5	107138981	rs6891749	G	A	100	PASS	AC=265;AF=0.0529153;AN=5008;NS=2504;DP=17029;EAS_AF=0.0169;AMR_AF=0.0331;AFR_AF=0.1339;EUR_AF=0.0417;SAS_AF=0.0061;AA=A|||;VT=SNP
5	107139080	rs1559097	C	T	100	PASS	AC=734;AF=0.146565;AN=5008;NS=2504;DP=17477;EAS_AF=0.0506;AMR_AF=0.1239;AFR_AF=0.1815;EUR_AF=0.1948;SAS_AF=0.1646;AA=T|||;VT=SNP
5	107139167	rs1559096	A	G	100	PASS	AC=1059;AF=0.211462;AN=5008;NS=2504;DP=18390;EAS_AF=0.0179;AMR_AF=0.1383;AFR_AF=0.5613;EUR_AF=0.1203;SAS_AF=0.0838;AA=A|||;VT=SNP
5	107139260	rs4348200	A	G	100	PASS	AC=1670;AF=0.333466;AN=5008;NS=2504;DP=17519;EAS_AF=0.0456;AMR_AF=0.3055;AFR_AF=0.4546;EUR_AF=0.4612;SAS_AF=0.3548;AA=A|||;VT=SNP
5	107139388	rs1363458	C	A	100	PASS	AC=2174;AF=0.434105;AN=5008;NS=2504;DP=18676;EAS_AF=0.1389;AMR_AF=0.3689;AFR_AF=0.6853;EUR_AF=0.5308;SAS_AF=0.3456;AA=A|||;VT=SNP
5	107139503	rs10464043	T	C	100	PASS	AC=2009;AF=0.401158;AN=5008;NS=2504;DP=18183;EAS_AF=0.3413;AMR_AF=0.304;AFR_AF=0.5098;EUR_AF=0.4245;SAS_AF=0.3609;AA=C|||;VT=SNP
5	107139663	rs10515379	G	A	100	PASS	AC=657;AF=0.13119;AN=5008;NS=2504;DP=17350;EAS_AF=0.0933;AMR_AF=0.1643;AFR_AF=0.0416;EUR_AF=0.2753;SAS_AF=0.1196;AA=G|||;VT=SNP
5	107140068	rs3910210	A	G	100	PASS	AC=2012;AF=0.401757;AN=5008;NS=2504;DP=19791;EAS_AF=0.1419;AMR_AF=0.3761;AFR_AF=0.5772;EUR_AF=0.5596;SAS_AF=0.2883;AA=G|||;VT=SNP
5	107140267	rs7736608	G	A	100	PASS	AC=1209;AF=0.241414;AN=5008;NS=2504;DP=20405;EAS_AF=0.0317;AMR_AF=0.1945;AFR_AF=0.4667;EUR_AF=0.2604;SAS_AF=0.1667;AA=G|||;VT=SNP
5	107140447	rs3843491	G	C	100	PASS	AC=1198;AF=0.239217;AN=5008;NS=2504;DP=19782;EAS_AF=0.0317;AMR_AF=0.1945;AFR_AF=0.4592;EUR_AF=0.2594;SAS_AF=0.1667;AA=G|||;VT=SNP
5	107140498	rs3846691	G	C	100	PASS	AC=223;AF=0.0445288;AN=5008;NS=2504;DP=17396;EAS_AF=0.004;AMR_AF=0.0447;AFR_AF=0.0613;EUR_AF=0.0408;SAS_AF=0.0675;AA=G|||;VT=SNP
5	107140556	rs3843492	G	A	100	PASS	AC=1207;AF=0.241014;AN=5008;NS=2504;DP=18093;EAS_AF=0.0317;AMR_AF=0.196;AFR_AF=0.4667;EUR_AF=0.2575;SAS_AF=0.1667;AA=G|||;VT=SNP
5	107141104	rs3906516	T	C	100	PASS	AC=222;AF=0.0443291;AN=5008;NS=2504;DP=18999;EAS_AF=0.004;AMR_AF=0.0447;AFR_AF=0.0605;EUR_AF=0.0417;SAS_AF=0.0665;AA=T|||;VT=SNP
5	107141165	rs3842914	C	A	100	PASS	AC=1209;AF=0.241414;AN=5008;NS=2504;DP=18542;EAS_AF=0.0317;AMR_AF=0.1945;AFR_AF=0.469;EUR_AF=0.2575;SAS_AF=0.1667;AA=C|||;VT=SNP
5	107141190	rs3842915	T	C	100	PASS	AC=1211;AF=0.241813;AN=5008;NS=2504;DP=19297;EAS_AF=0.0317;AMR_AF=0.1945;AFR_AF=0.4705;EUR_AF=0.2575;SAS_AF=0.1667;AA=C|||;VT=SNP
5	107141253	rs3906517	G	A	100	PASS	AC=222;AF=0.0443291;AN=5008;NS=2504;DP=18602;EAS_AF=0.004;AMR_AF=0.0447;AFR_AF=0.0605;EUR_AF=0.0417;SAS_AF=0.0665;AA=G|||;VT=SNP
5	107141308	rs3843493	A	T	100	PASS	AC=2355;AF=0.470248;AN=5008;NS=2504;DP=19069;EAS_AF=0.1478;AMR_AF=0.4207;AFR_AF=0.7307;EUR_AF=0.5895;SAS_AF=0.363;AA=T|||;VT=SNP
5	107141328	rs148635239	G	A	100	PASS	AC=18;AF=0.00359425;AN=5008;NS=2504;DP=19422;EAS_AF=0;AMR_AF=0.0058;AFR_AF=0.0008;EUR_AF=0.0129;SAS_AF=0;AA=G|||;VT=SNP
5	107141527	rs6864994	C	T	100	PASS	AC=1208;AF=0.241214;AN=5008;NS=2504;DP=19156;EAS_AF=0.0317;AMR_AF=0.1945;AFR_AF=0.4682;EUR_AF=0.2575;SAS_AF=0.1667;AA=C|||;VT=SNP
5	107141575	rs12520230	T	G	100	PASS	AC=617;AF=0.123203;AN=5008;NS=2504;DP=18428;EAS_AF=0.0317;AMR_AF=0.1412;AFR_AF=0.0514;EUR_AF=0.2545;SAS_AF=0.1667;AA=T|||;VT=SNP
5	107141703	rs140212365	A	G	100	PASS	AC=22;AF=0.00439297;AN=5008;NS=2504;DP=16722;EAS_AF=0;AMR_AF=0.0086;AFR_AF=0.0008;EUR_AF=0.0139;SAS_AF=0.001;AA=A|||;VT=SNP
5	107141733	rs11742545	C	T	100	PASS	AC=1108;AF=0.221246;AN=5008;NS=2504;DP=17802;EAS_AF=0.1042;AMR_AF=0.2277;AFR_AF=0.2405;EUR_AF=0.332;SAS_AF=0.1973;AA=C|||;VT=SNP
5	107142556	rs2410959	G	A	100	PASS	AC=1705;AF=0.340455;AN=5008;NS=2504;DP=19493;EAS_AF=0.1329;AMR_AF=0.3718;AFR_AF=0.2799;EUR_AF=0.5865;SAS_AF=0.3609;AA=G|||;VT=SNP
5	107142576	rs62355954	T	C	100	PASS	AC=582;AF=0.116214;AN=5008;NS=2504;DP=19235;EAS_AF=0.0298;AMR_AF=0.1282;AFR_AF=0.0492;EUR_AF=0.2296;SAS_AF=0.1708;AA=T|||;VT=SNP
5	107142591	rs2898606	G	A	100	PASS	AC=1707;AF=0.340855;AN=5008;NS=2504;DP=19180;EAS_AF=0.1329;AMR_AF=0.3718;AFR_AF=0.2799;EUR_AF=0.5865;SAS_AF=0.363;AA=G|||;VT=SNP
5	107142758	rs2410958	T	C	100	PASS	AC=1734;AF=0.346246;AN=5008;NS=2504;DP=21099;EAS_AF=0.1468;AMR_AF=0.3718;AFR_AF=0.2897;EUR_AF=0.5875;SAS_AF=0.362;AA=T|||;VT=SNP
5	107142868	rs6596749	G	A	100	PASS	AC=1753;AF=0.35004;AN=5008;NS=2504;DP=18798;EAS_AF=0.1399;AMR_AF=0.3718;AFR_AF=0.3071;EUR_AF=0.5895;SAS_AF=0.363;AA=A|||;VT=SNP
5	107142894	rs6871212	C	T	100	PASS	AC=1716;AF=0.342652;AN=5008;NS=2504;DP=19305;EAS_AF=0.1329;AMR_AF=0.3718;AFR_AF=0.2852;EUR_AF=0.5895;SAS_AF=0.362;AA=C|||;VT=SNP
5	107142920	rs6892119	A	G	100	PASS	AC=1716;AF=0.342652;AN=5008;NS=2504;DP=19144;EAS_AF=0.1329;AMR_AF=0.3718;AFR_AF=0.2852;EUR_AF=0.5895;SAS_AF=0.362;AA=G|||;VT=SNP
5	107142948	rs6892137	A	G	100	PASS	AC=1717;AF=0.342851;AN=5008;NS=2504;DP=18532;EAS_AF=0.1329;AMR_AF=0.3718;AFR_AF=0.2859;EUR_AF=0.5895;SAS_AF=0.362;AA=G|||;VT=SNP
5	107143588	rs2410957	G	A	100	PASS	AC=1925;AF=0.384385;AN=5008;NS=2504;DP=19646;EAS_AF=0.1399;AMR_AF=0.379;AFR_AF=0.4334;EUR_AF=0.5885;SAS_AF=0.364;AA=A|||;VT=SNP
5	107143856	rs6596750	C	G	100	PASS	AC=1890;AF=0.377396;AN=5008;NS=2504;DP=19676;EAS_AF=0.1329;AMR_AF=0.379;AFR_AF=0.4123;EUR_AF=0.5885;SAS_AF=0.364;AA=C|||;VT=SNP
5	107143969	rs6596751	C	T	100	PASS	AC=1889;AF=0.377196;AN=5008;NS=2504;DP=20590;EAS_AF=0.1329;AMR_AF=0.3804;AFR_AF=0.4107;EUR_AF=0.5885;SAS_AF=0.364;AA=C|||;VT=SNP
5	107144755	rs17369104	A	G	100	PASS	AC=574;AF=0.114617;AN=5008;NS=2504;DP=16160;EAS_AF=0.0298;AMR_AF=0.1254;AFR_AF=0.0492;EUR_AF=0.2247;SAS_AF=0.1697;AA=A|||;VT=SNP
5	107145253	rs6882183	T	C	100	PASS	AC=2306;AF=0.460463;AN=5008;NS=2504;DP=17949;EAS_AF=0.1617;AMR_AF=0.4078;AFR_AF=0.6952;EUR_AF=0.5845;SAS_AF=0.3609;AA=T|||;VT=SNP
5	107145324	rs55876360	T	G	100	PASS	AC=266;AF=0.053115;AN=5008;NS=2504;DP=19218;EAS_AF=0.0308;AMR_AF=0.0634;AFR_AF=0.0219;EUR_AF=0.1133;SAS_AF=0.0491;AA=T|||;VT=SNP
5	107145771	rs35450130	G	A	100	PASS	AC=214;AF=0.0427316;AN=5008;NS=2504;DP=19785;EAS_AF=0.002;AMR_AF=0.0576;AFR_AF=0.0151;EUR_AF=0.0765;SAS_AF=0.0767;AA=G|||;VT=SNP
5	107145885	rs4099189	C	T	100	PASS	AC=2384;AF=0.476038;AN=5008;NS=2504;DP=21689;EAS_AF=0.1607;AMR_AF=0.4121;AFR_AF=0.7511;EUR_AF=0.5845;SAS_AF=0.363;AA=T|||;VT=SNP
5	107146016	rs74862111	G	A	100	PASS	AC=25;AF=0.00499201;AN=5008;NS=2504;DP=17715;EAS_AF=0;AMR_AF=0.0043;AFR_AF=0;EUR_AF=0.0199;SAS_AF=0.002;AA=G|||;VT=SNP
5	107146022	rs4099188	A	G	100	PASS	AC=2278;AF=0.454872;AN=5008;NS=2504;DP=17535;EAS_AF=0.1538;AMR_AF=0.4078;AFR_AF=0.6793;EUR_AF=0.5845;SAS_AF=0.362;AA=A|||;VT=SNP
5	107146126	rs4099187	A	G	100	PASS	AC=2359;AF=0.471046;AN=5008;NS=2504;DP=18337;EAS_AF=0.1607;AMR_AF=0.4078;AFR_AF=0.7345;EUR_AF=0.5845;SAS_AF=0.363;AA=G|||;VT=SNP
5	107146272	rs4099186	A	T	100	PASS	AC=2278;AF=0.454872;AN=5008;NS=2504;DP=22469;EAS_AF=0.1538;AMR_AF=0.4078;AFR_AF=0.6785;EUR_AF=0.5855;SAS_AF=0.362;AA=A|||;VT=SNP
5	107146652	rs143463072	G	A	100	PASS	AC=48;AF=0.00958466;AN=5008;NS=2504;DP=21421;EAS_AF=0;AMR_AF=0.0115;AFR_AF=0;EUR_AF=0.0268;SAS_AF=0.0133;AA=G|||;VT=SNP
5	107146674	rs6888461	T	C	100	PASS	AC=2402;AF=0.479633;AN=5008;NS=2504;DP=22020;EAS_AF=0.1657;AMR_AF=0.4092;AFR_AF=0.7625;EUR_AF=0.5845;SAS_AF=0.363;AA=C|||;VT=SNP
5	107147035	rs6868088	C	T	100	PASS	AC=2263;AF=0.451877;AN=5008;NS=2504;DP=20093;EAS_AF=0.1538;AMR_AF=0.4063;AFR_AF=0.6687;EUR_AF=0.5845;SAS_AF=0.362;AA=C|||;VT=SNP
5	107147184	rs6867170	G	A	100	PASS	AC=2359;AF=0.471046;AN=5008;NS=2504;DP=20152;EAS_AF=0.1607;AMR_AF=0.4078;AFR_AF=0.7352;EUR_AF=0.5835;SAS_AF=0.363;AA=A|||;VT=SNP
5	107147769	rs11747409	T	C	100	PASS	AC=2292;AF=0.457668;AN=5008;NS=2504;DP=18584;EAS_AF=0.1617;AMR_AF=0.4092;AFR_AF=0.6778;EUR_AF=0.5845;SAS_AF=0.3691;AA=T|||;VT=SNP
5	107148207	rs6895001	A	G	100	PASS	AC=2369;AF=0.473043;AN=5008;NS=2504;DP=20489;EAS_AF=0.1617;AMR_AF=0.4092;AFR_AF=0.7352;EUR_AF=0.5855;SAS_AF=0.3691;AA=G|||;VT=SNP
5	107148301	rs62355956	C	T	100	PASS	AC=563;AF=0.11242;AN=5008;NS=2504;DP=19313;EAS_AF=0.0278;AMR_AF=0.1239;AFR_AF=0.0416;EUR_AF=0.2247;SAS_AF=0.1718;AA=C|||;VT=SNP
5	107149038	rs10066422	C	T	100	PASS	AC=2320;AF=0.463259;AN=5008;NS=2504;DP=18708;EAS_AF=0.1617;AMR_AF=0.4092;AFR_AF=0.6989;EUR_AF=0.5845;SAS_AF=0.3691;AA=T|||;VT=SNP
5	107149251	rs6860214	A	G	100	PASS	AC=2310;AF=0.461262;AN=5008;NS=2504;DP=19745;EAS_AF=0.1617;AMR_AF=0.4092;AFR_AF=0.6914;EUR_AF=0.5845;SAS_AF=0.3691;AA=G|||;VT=SNP
5	107149304	rs6860370	A	G	100	PASS	AC=2310;AF=0.461262;AN=5008;NS=2504;DP=19867;EAS_AF=0.1617;AMR_AF=0.4092;AFR_AF=0.6914;EUR_AF=0.5845;SAS_AF=0.3691;AA=A|||;VT=SNP
5	107149367	rs6860400	A	G	100	PASS	AC=2302;AF=0.459665;AN=5008;NS=2504;DP=18370;EAS_AF=0.1617;AMR_AF=0.4092;AFR_AF=0.6853;EUR_AF=0.5845;SAS_AF=0.3691;AA=G|||;VT=SNP
5	107149604	rs6880537	C	G	100	PASS	AC=2290;AF=0.457268;AN=5008;NS=2504;DP=19934;EAS_AF=0.1617;AMR_AF=0.4063;AFR_AF=0.6785;EUR_AF=0.5845;SAS_AF=0.3681;AA=C|||;VT=SNP
5	107149768	rs6879536	G	A	100	PASS	AC=2291;AF=0.457468;AN=5008;NS=2504;DP=16578;EAS_AF=0.1617;AMR_AF=0.4063;AFR_AF=0.6785;EUR_AF=0.5845;SAS_AF=0.3691;AA=A|||;VT=SNP
5	107149846	rs2033479	T	C	100	PASS	AC=2291;AF=0.457468;AN=5008;NS=2504;DP=18104;EAS_AF=0.1617;AMR_AF=0.4063;AFR_AF=0.6785;EUR_AF=0.5845;SAS_AF=0.3691;AA=C|||;VT=SNP
5	107149904	rs6861427	A	G	100	PASS	AC=2291;AF=0.457468;AN=5008;NS=2504;DP=18613;EAS_AF=0.1617;AMR_AF=0.4063;AFR_AF=0.6785;EUR_AF=0.5845;SAS_AF=0.3691;AA=G|||;VT=SNP
5	107149908	rs6879852	G	C	100	PASS	AC=2291;AF=0.457468;AN=5008;NS=2504;DP=18810;EAS_AF=0.1617;AMR_AF=0.4063;AFR_AF=0.6785;EUR_AF=0.5845;SAS_AF=0.3691;AA=C|||;VT=SNP
5	107150034	rs3931057	A	G	100	PASS	AC=2289;AF=0.457069;AN=5008;NS=2504;DP=19566;EAS_AF=0.1617;AMR_AF=0.4063;AFR_AF=0.6778;EUR_AF=0.5845;SAS_AF=0.3681;AA=G|||;VT=SNP
5	107150035	rs3931058	G	A	100	PASS	AC=2290;AF=0.457268;AN=5008;NS=2504;DP=19630;EAS_AF=0.1617;AMR_AF=0.4063;AFR_AF=0.6785;EUR_AF=0.5845;SAS_AF=0.3681;AA=G|||;VT=SNP
5	107150143	rs3931059	T	G	100	PASS	AC=2349;AF=0.46905;AN=5008;NS=2504;DP=18614;EAS_AF=0.1617;AMR_AF=0.4063;AFR_AF=0.7224;EUR_AF=0.5845;SAS_AF=0.3691;AA=G|||;VT=SNP
5	107150161	rs3931060	T	G	100	PASS	AC=2291;AF=0.457468;AN=5008;NS=2504;DP=18680;EAS_AF=0.1617;AMR_AF=0.4063;AFR_AF=0.6785;EUR_AF=0.5845;SAS_AF=0.3691;AA=G|||;VT=SNP
5	107150386	rs6866321	A	T	100	PASS	AC=2291;AF=0.457468;AN=5008;NS=2504;DP=20477;EAS_AF=0.1617;AMR_AF=0.4063;AFR_AF=0.6785;EUR_AF=0.5845;SAS_AF=0.3691;AA=A|||;VT=SNP
5	107150403	rs6870561	T	C	100	PASS	AC=2291;AF=0.457468;AN=5008;NS=2504;DP=20223;EAS_AF=0.1617;AMR_AF=0.4063;AFR_AF=0.6785;EUR_AF=0.5845;SAS_AF=0.3691;AA=T|||;VT=SNP
5	107151086	rs80209870	C	T	100	PASS	AC=255;AF=0.0509185;AN=5008;NS=2504;DP=18525;EAS_AF=0.002;AMR_AF=0.0807;AFR_AF=0.0053;EUR_AF=0.1054;SAS_AF=0.0859;AA=C|||;VT=SNP
5	107151100	rs3846692	G	C	100	PASS	AC=2291;AF=0.457468;AN=5008;NS=2504;DP=17948;EAS_AF=0.1617;AMR_AF=0.4063;AFR_AF=0.6785;EUR_AF=0.5845;SAS_AF=0.3691;AA=C|||;VT=SNP
5	107151158	rs3846693	G	A	100	PASS	AC=2291;AF=0.457468;AN=5008;NS=2504;DP=17755;EAS_AF=0.1617;AMR_AF=0.4063;AFR_AF=0.6785;EUR_AF=0.5845;SAS_AF=0.3691;AA=G|||;VT=SNP
5	107151179	rs115069100	A	G	100	PASS	AC=48;AF=0.00958466;AN=5008;NS=2504;DP=18052;EAS_AF=0;AMR_AF=0.013;AFR_AF=0.0008;EUR_AF=0.0189;SAS_AF=0.0194;AA=A|||;VT=SNP
5	107151283	rs3931725	T	G	100	PASS	AC=2291;AF=0.457468;AN=5008;NS=2504;DP=20193;EAS_AF=0.1617;AMR_AF=0.4063;AFR_AF=0.6785;EUR_AF=0.5845;SAS_AF=0.3691;AA=T|||;VT=SNP
5	107151332	rs113089229	C	A	100	PASS	AC=57;AF=0.0113818;AN=5008;NS=2504;DP=21024;EAS_AF=0;AMR_AF=0.0159;AFR_AF=0.0023;EUR_AF=0.0358;SAS_AF=0.0072;AA=C|||;VT=SNP
5	107151509	rs75594323	T	G	100	PASS	AC=507;AF=0.101238;AN=5008;NS=2504;DP=17482;EAS_AF=0.0298;AMR_AF=0.0994;AFR_AF=0.0393;EUR_AF=0.1928;SAS_AF=0.1656;AA=T|||;VT=SNP
5	107152079	rs62355957	C	T	100	PASS	AC=245;AF=0.0489217;AN=5008;NS=2504;DP=19187;EAS_AF=0.0278;AMR_AF=0.0605;AFR_AF=0.0091;EUR_AF=0.1153;SAS_AF=0.0481;AA=C|||;VT=SNP
5	107152336	rs4957721	C	T	100	PASS	AC=2443;AF=0.487819;AN=5008;NS=2504;DP=18912;EAS_AF=0.1627;AMR_AF=0.4107;AFR_AF=0.789;EUR_AF=0.5865;SAS_AF=0.3691;AA=T|||;VT=SNP
5	107152375	rs4957541	G	T	100	PASS	AC=2109;AF=0.421126;AN=5008;NS=2504;DP=19084;EAS_AF=0.1617;AMR_AF=0.3963;AFR_AF=0.5461;EUR_AF=0.5845;SAS_AF=0.3691;AA=T|||;VT=SNP
5	107152698	rs4957722	C	T	100	PASS	AC=2495;AF=0.498203;AN=5008;NS=2504;DP=19228;EAS_AF=0.1617;AMR_AF=0.4107;AFR_AF=0.8306;EUR_AF=0.5845;SAS_AF=0.3691;AA=T|||;VT=SNP
5	107152986	rs6860649	G	C	100	PASS	AC=2291;AF=0.457468;AN=5008;NS=2504;DP=20211;EAS_AF=0.1617;AMR_AF=0.4049;AFR_AF=0.6793;EUR_AF=0.5845;SAS_AF=0.3691;AA=C|||;VT=SNP
5	107153682	rs4100173	A	G	100	PASS	AC=2432;AF=0.485623;AN=5008;NS=2504;DP=13548;EAS_AF=0.1637;AMR_AF=0.4121;AFR_AF=0.7806;EUR_AF=0.5845;SAS_AF=0.3691;AA=G|||;VT=SNP
5	107154028	rs114558006	T	C	100	PASS	AC=50;AF=0.00998403;AN=5008;NS=2504;DP=14986;EAS_AF=0;AMR_AF=0.0245;AFR_AF=0;EUR_AF=0.0229;SAS_AF=0.0102;AA=T|||;VT=SNP
5	107154314	rs6893393	T	C	100	PASS	AC=2458;AF=0.490815;AN=5008;NS=2504;DP=17675;EAS_AF=0.1637;AMR_AF=0.415;AFR_AF=0.7995;EUR_AF=0.5845;SAS_AF=0.3681;AA=T|||;VT=SNP
5	107154586	rs6889417	A	G	100	PASS	AC=2460;AF=0.491214;AN=5008;NS=2504;DP=19451;EAS_AF=0.1657;AMR_AF=0.415;AFR_AF=0.7995;EUR_AF=0.5845;SAS_AF=0.3681;AA=N|||;VT=SNP
5	107154647	rs62355958	G	A	100	PASS	AC=270;AF=0.0539137;AN=5008;NS=2504;DP=20050;EAS_AF=0.004;AMR_AF=0.0807;AFR_AF=0.0151;EUR_AF=0.1054;SAS_AF=0.0859;AA=G|||;VT=SNP
5	107154771	rs6867698	G	T	100	PASS	AC=2458;AF=0.490815;AN=5008;NS=2504;DP=21180;EAS_AF=0.1637;AMR_AF=0.415;AFR_AF=0.7995;EUR_AF=0.5845;SAS_AF=0.3681;AA=G|||;VT=SNP
5	107154947	rs12187616	G	T	100	PASS	AC=779;AF=0.155551;AN=5008;NS=2504;DP=21111;EAS_AF=0.0317;AMR_AF=0.1801;AFR_AF=0.0567;EUR_AF=0.2992;SAS_AF=0.2515;AA=G|||;VT=SNP
5	107154995	rs12186563	G	A	100	PASS	AC=780;AF=0.155751;AN=5008;NS=2504;DP=19774;EAS_AF=0.0317;AMR_AF=0.1801;AFR_AF=0.0567;EUR_AF=0.2992;SAS_AF=0.2526;AA=G|||;VT=SNP
5	107155173	rs55976515	A	G	100	PASS	AC=2460;AF=0.491214;AN=5008;NS=2504;DP=20147;EAS_AF=0.1637;AMR_AF=0.4135;AFR_AF=0.8011;EUR_AF=0.5845;SAS_AF=0.3691;AA=A|||;VT=SNP
5	107155393	rs4957543	C	T	100	PASS	AC=1373;AF=0.274161;AN=5008;NS=2504;DP=20088;EAS_AF=0.125;AMR_AF=0.219;AFR_AF=0.5265;EUR_AF=0.2843;SAS_AF=0.1155;AA=C|||;VT=SNP
5	107155394	rs3909362	A	G	100	PASS	AC=2347;AF=0.46865;AN=5008;NS=2504;DP=20127;EAS_AF=0.1587;AMR_AF=0.4063;AFR_AF=0.7254;EUR_AF=0.5835;SAS_AF=0.3671;AA=G|||;VT=SNP
5	107155638	rs3909361	A	C	100	PASS	AC=1947;AF=0.388778;AN=5008;NS=2504;DP=18918;EAS_AF=0.1339;AMR_AF=0.3156;AFR_AF=0.7572;EUR_AF=0.3907;SAS_AF=0.2035;AA=A|||;VT=SNP
5	107155899	rs10477881	T	C	100	PASS	AC=104;AF=0.0207668;AN=5008;NS=2504;DP=20107;EAS_AF=0;AMR_AF=0.0447;AFR_AF=0.003;EUR_AF=0.0636;SAS_AF=0.0051;AA=T|||;VT=SNP
5	107155995	rs76334751	G	T	100	PASS	AC=512;AF=0.102236;AN=5008;NS=2504;DP=19236;EAS_AF=0.0278;AMR_AF=0.098;AFR_AF=0.0439;EUR_AF=0.1938;SAS_AF=0.1667;AA=G|||;VT=SNP
5	107156259	rs58284357	C	T	100	PASS	AC=270;AF=0.0539137;AN=5008;NS=2504;DP=20216;EAS_AF=0.004;AMR_AF=0.0807;AFR_AF=0.0151;EUR_AF=0.1054;SAS_AF=0.0859;AA=C|||;VT=SNP
5	107156330	rs4957544	T	G	100	PASS	AC=1950;AF=0.389377;AN=5008;NS=2504;DP=21445;EAS_AF=0.1379;AMR_AF=0.3156;AFR_AF=0.7572;EUR_AF=0.3907;SAS_AF=0.2025;AA=G|||;VT=SNP
5	107156755	rs12522889	A	G	100	PASS	AC=1020;AF=0.203674;AN=5008;NS=2504;DP=19527;EAS_AF=0.0387;AMR_AF=0.1873;AFR_AF=0.2284;EUR_AF=0.2992;SAS_AF=0.2536;AA=G|||;VT=SNP
5	107156798	rs115356417	G	C	100	PASS	AC=23;AF=0.00459265;AN=5008;NS=2504;DP=19868;EAS_AF=0;AMR_AF=0.0072;AFR_AF=0.0015;EUR_AF=0.0129;SAS_AF=0.0031;AA=G|||;VT=SNP
5	107156931	rs62358061	C	T	100	PASS	AC=508;AF=0.101438;AN=5008;NS=2504;DP=20038;EAS_AF=0.0109;AMR_AF=0.0879;AFR_AF=0.1846;EUR_AF=0.1064;SAS_AF=0.0869;AA=C|||;VT=SNP
5	107157011	rs4957723	T	C	100	PASS	AC=1286;AF=0.256789;AN=5008;NS=2504;DP=20172;EAS_AF=0.127;AMR_AF=0.2118;AFR_AF=0.4614;EUR_AF=0.2853;SAS_AF=0.1166;AA=T|||;VT=SNP
5	107157175	rs17435188	C	G	100	PASS	AC=513;AF=0.102436;AN=5008;NS=2504;DP=19608;EAS_AF=0.0278;AMR_AF=0.0994;AFR_AF=0.0439;EUR_AF=0.1938;SAS_AF=0.1667;AA=G|||;VT=SNP
5	107157525	rs6880567	T	C	100	PASS	AC=1020;AF=0.203674;AN=5008;NS=2504;DP=19476;EAS_AF=0.0387;AMR_AF=0.1873;AFR_AF=0.2284;EUR_AF=0.2992;SAS_AF=0.2536;AA=C|||;VT=SNP
5	107157666	rs6876427	A	G	100	PASS	AC=2420;AF=0.483227;AN=5008;NS=2504;DP=18791;EAS_AF=0.1716;AMR_AF=0.4063;AFR_AF=0.7678;EUR_AF=0.5845;SAS_AF=0.3701;AA=G|||;VT=SNP
5	107157994	rs62358081	C	T	100	PASS	AC=270;AF=0.0539137;AN=5008;NS=2504;DP=17579;EAS_AF=0.004;AMR_AF=0.0807;AFR_AF=0.0151;EUR_AF=0.1054;SAS_AF=0.0859;AA=C|||;VT=SNP
5	107158033	rs62358082	T	C	100	PASS	AC=507;AF=0.101238;AN=5008;NS=2504;DP=16895;EAS_AF=0.0109;AMR_AF=0.0879;AFR_AF=0.1846;EUR_AF=0.1054;SAS_AF=0.0869;AA=T|||;VT=SNP
5	107158158	rs7700475	G	A	100	PASS	AC=973;AF=0.194289;AN=5008;NS=2504;DP=19096;EAS_AF=0.0962;AMR_AF=0.1455;AFR_AF=0.4062;EUR_AF=0.17;SAS_AF=0.0685;AA=G|||;VT=SNP
5	107158198	rs62358083	C	T	100	PASS	AC=507;AF=0.101238;AN=5008;NS=2504;DP=20185;EAS_AF=0.0109;AMR_AF=0.0879;AFR_AF=0.1846;EUR_AF=0.1054;SAS_AF=0.0869;AA=C|||;VT=SNP
5	107158208	rs12513976	A	G	100	PASS	AC=512;AF=0.102236;AN=5008;NS=2504;DP=20631;EAS_AF=0.0278;AMR_AF=0.098;AFR_AF=0.0439;EUR_AF=0.1938;SAS_AF=0.1667;AA=G|||;VT=SNP
5	107158459	rs62358084	T	G	100	PASS	AC=270;AF=0.0539137;AN=5008;NS=2504;DP=18875;EAS_AF=0.004;AMR_AF=0.0807;AFR_AF=0.0151;EUR_AF=0.1054;SAS_AF=0.0859;AA=T|||;VT=SNP
5	107158573	rs7702274	C	T	100	PASS	AC=2462;AF=0.491613;AN=5008;NS=2504;DP=16122;EAS_AF=0.1637;AMR_AF=0.415;AFR_AF=0.8011;EUR_AF=0.5845;SAS_AF=0.3701;AA=T|||;VT=SNP
5	107158761	rs72795927	G	T	100	PASS	AC=461;AF=0.0920527;AN=5008;NS=2504;DP=19741;EAS_AF=0.0962;AMR_AF=0.1037;AFR_AF=0.0461;EUR_AF=0.165;SAS_AF=0.0665;AA=G|||;VT=SNP
5	107158765	rs78170586	T	G	100	PASS	AC=511;AF=0.102037;AN=5008;NS=2504;DP=19639;EAS_AF=0.0278;AMR_AF=0.0994;AFR_AF=0.0424;EUR_AF=0.1938;SAS_AF=0.1667;AA=T|||;VT=SNP
5	107158766	rs77964318	C	A	100	PASS	AC=511;AF=0.102037;AN=5008;NS=2504;DP=19646;EAS_AF=0.0278;AMR_AF=0.0994;AFR_AF=0.0424;EUR_AF=0.1938;SAS_AF=0.1667;AA=C|||;VT=SNP
5	107158804	rs113779998	C	T	100	PASS	AC=514;AF=0.102636;AN=5008;NS=2504;DP=17730;EAS_AF=0.0278;AMR_AF=0.0994;AFR_AF=0.0446;EUR_AF=0.1938;SAS_AF=0.1667;AA=C|||;VT=SNP
5	107158815	rs62358085	A	G	100	PASS	AC=507;AF=0.101238;AN=5008;NS=2504;DP=17772;EAS_AF=0.0109;AMR_AF=0.0879;AFR_AF=0.1846;EUR_AF=0.1054;SAS_AF=0.0869;AA=A|||;VT=SNP
5	107158969	rs62358086	A	T	100	PASS	AC=507;AF=0.101238;AN=5008;NS=2504;DP=19388;EAS_AF=0.0109;AMR_AF=0.0879;AFR_AF=0.1846;EUR_AF=0.1054;SAS_AF=0.0869;AA=A|||;VT=SNP
5	107159013	rs17160628	C	T	100	PASS	AC=1283;AF=0.25619;AN=5008;NS=2504;DP=18430;EAS_AF=0.125;AMR_AF=0.2118;AFR_AF=0.4607;EUR_AF=0.2853;SAS_AF=0.1166;AA=C|||;VT=SNP
5	107159087	rs12514674	A	C	100	PASS	AC=1047;AF=0.209065;AN=5008;NS=2504;DP=20389;EAS_AF=0.0387;AMR_AF=0.1859;AFR_AF=0.2496;EUR_AF=0.2992;SAS_AF=0.2536;AA=C|||;VT=SNP
5	107159235	rs10515380	C	T	100	PASS	AC=512;AF=0.102236;AN=5008;NS=2504;DP=20365;EAS_AF=0.0278;AMR_AF=0.0994;AFR_AF=0.0431;EUR_AF=0.1938;SAS_AF=0.1667;AA=C|||;VT=SNP
5	107159341	rs56185482	G	T	100	PASS	AC=47;AF=0.00938498;AN=5008;NS=2504;DP=18559;EAS_AF=0.001;AMR_AF=0.0043;AFR_AF=0;EUR_AF=0.0258;SAS_AF=0.0174;AA=G|||;VT=SNP
5	107159354	rs34765598	C	T	100	PASS	AC=82;AF=0.0163738;AN=5008;NS=2504;DP=18162;EAS_AF=0;AMR_AF=0.0144;AFR_AF=0.0363;EUR_AF=0.0189;SAS_AF=0.0051;AA=C|||;VT=SNP
5	107159796	rs11742684	G	C	100	PASS	AC=1800;AF=0.359425;AN=5008;NS=2504;DP=12813;EAS_AF=0.1538;AMR_AF=0.3098;AFR_AF=0.5091;EUR_AF=0.4791;SAS_AF=0.2812;AA=G|||;VT=SNP
5	107160117	rs3909359	C	T	100	PASS	AC=1958;AF=0.390974;AN=5008;NS=2504;DP=17442;EAS_AF=0.1538;AMR_AF=0.3285;AFR_AF=0.6188;EUR_AF=0.4791;SAS_AF=0.2812;AA=C|||;VT=SNP
5	107161659	rs7704143	T	G	100	PASS	AC=1965;AF=0.392372;AN=5008;NS=2504;DP=16099;EAS_AF=0.1558;AMR_AF=0.3285;AFR_AF=0.6225;EUR_AF=0.4791;SAS_AF=0.2812;AA=G|||;VT=SNP
5	107161663	rs6596754	G	T	100	PASS	AC=2207;AF=0.440695;AN=5008;NS=2504;DP=16062;EAS_AF=0.1627;AMR_AF=0.3357;AFR_AF=0.7965;EUR_AF=0.4781;SAS_AF=0.2822;AA=T|||;VT=SNP
5	107161898	rs77599664	G	A	100	PASS	AC=69;AF=0.013778;AN=5008;NS=2504;DP=18859;EAS_AF=0;AMR_AF=0.0216;AFR_AF=0.0053;EUR_AF=0.0417;SAS_AF=0.0051;AA=G|||;VT=SNP
5	107162685	rs6596755	T	A	100	PASS	AC=1955;AF=0.390375;AN=5008;NS=2504;DP=15179;EAS_AF=0.1538;AMR_AF=0.3256;AFR_AF=0.618;EUR_AF=0.4791;SAS_AF=0.2812;AA=A|||;VT=SNP
5	107163605	rs10062935	A	G	100	PASS	AC=991;AF=0.197883;AN=5008;NS=2504;DP=11172;EAS_AF=0.0913;AMR_AF=0.1225;AFR_AF=0.5061;EUR_AF=0.1093;SAS_AF=0.0358;AA=G|||;VT=SNP
5	107163842	rs7728277	G	A	100	PASS	AC=3787;AF=0.75619;AN=5008;NS=2504;DP=13955;EAS_AF=0.6776;AMR_AF=0.572;AFR_AF=0.9713;EUR_AF=0.7157;SAS_AF=0.7188;AA=A|||;VT=SNP
5	107164059	rs7715103	A	T	100	PASS	AC=678;AF=0.135383;AN=5008;NS=2504;DP=13947;EAS_AF=0.0685;AMR_AF=0.1095;AFR_AF=0.2678;EUR_AF=0.1093;SAS_AF=0.0706;AA=A|||;VT=SNP
5	107164100	rs17160630	G	C	100	PASS	AC=513;AF=0.102436;AN=5008;NS=2504;DP=14306;EAS_AF=0.0268;AMR_AF=0.1023;AFR_AF=0.0408;EUR_AF=0.1988;SAS_AF=0.1646;AA=g|||;VT=SNP
5	107164126	rs11954123	A	G	100	PASS	AC=1865;AF=0.372404;AN=5008;NS=2504;DP=14690;EAS_AF=0.5556;AMR_AF=0.2507;AFR_AF=0.3525;EUR_AF=0.2455;SAS_AF=0.4274;AA=G|||;VT=SNP
5	107164541	rs10515381	T	C	100	PASS	AC=1886;AF=0.376597;AN=5008;NS=2504;DP=18964;EAS_AF=0.5556;AMR_AF=0.2536;AFR_AF=0.3646;EUR_AF=0.2465;SAS_AF=0.4294;AA=T|||;VT=SNP
5	107164703	rs11955015	T	C	100	PASS	AC=655;AF=0.130791;AN=5008;NS=2504;DP=19869;EAS_AF=0.1518;AMR_AF=0.0648;AFR_AF=0.1165;EUR_AF=0.0905;SAS_AF=0.2168;AA=T|||;VT=SNP
5	107165073	rs6895254	T	G	100	PASS	AC=3796;AF=0.757987;AN=5008;NS=2504;DP=19629;EAS_AF=0.6766;AMR_AF=0.5749;AFR_AF=0.9629;EUR_AF=0.7227;SAS_AF=0.7311;AA=G|||;VT=SNP
5	107165248	rs66825386	A	G	100	PASS	AC=1189;AF=0.23742;AN=5008;NS=2504;DP=17399;EAS_AF=0.4028;AMR_AF=0.183;AFR_AF=0.2194;EUR_AF=0.1561;SAS_AF=0.2137;AA=G|||;VT=SNP
5	107165508	rs78170287	G	A	100	PASS	AC=512;AF=0.102236;AN=5008;NS=2504;DP=16380;EAS_AF=0.0268;AMR_AF=0.1023;AFR_AF=0.0401;EUR_AF=0.1988;SAS_AF=0.1646;AA=G|||;VT=SNP
5	107165641	rs145446639	T	C	100	PASS	AC=16;AF=0.00319489;AN=5008;NS=2504;DP=17558;EAS_AF=0.001;AMR_AF=0.0043;AFR_AF=0.0008;EUR_AF=0.0109;SAS_AF=0;AA=T|||;VT=SNP
5	107166263	rs68142609	G	T	100	PASS	AC=1140;AF=0.227636;AN=5008;NS=2504;DP=16437;EAS_AF=0.4018;AMR_AF=0.1787;AFR_AF=0.1921;EUR_AF=0.1561;SAS_AF=0.2045;AA=G|||;VT=SNP
5	107166423	rs7716448	C	T	100	PASS	AC=1149;AF=0.229433;AN=5008;NS=2504;DP=18071;EAS_AF=0.4018;AMR_AF=0.1787;AFR_AF=0.1921;EUR_AF=0.1561;SAS_AF=0.2137;AA=T|||;VT=SNP
5	107166502	rs3846694	G	A	100	PASS	AC=3767;AF=0.752196;AN=5008;NS=2504;DP=19207;EAS_AF=0.6766;AMR_AF=0.562;AFR_AF=0.9629;EUR_AF=0.7038;SAS_AF=0.7301;AA=A|||;VT=SNP
5	107166586	rs7736306	A	G	100	PASS	AC=1129;AF=0.225439;AN=5008;NS=2504;DP=19607;EAS_AF=0.3948;AMR_AF=0.1787;AFR_AF=0.1838;EUR_AF=0.1561;SAS_AF=0.2117;AA=A|||;VT=SNP
5	107167046	rs17160641	A	G	100	PASS	AC=1191;AF=0.237819;AN=5008;NS=2504;DP=19779;EAS_AF=0.4048;AMR_AF=0.183;AFR_AF=0.2186;EUR_AF=0.1561;SAS_AF=0.2147;AA=G|||;VT=SNP
5	107167155	rs115068003	T	C	100	PASS	AC=25;AF=0.00499201;AN=5008;NS=2504;DP=18284;EAS_AF=0;AMR_AF=0.0043;AFR_AF=0.0008;EUR_AF=0.0179;SAS_AF=0.0031;AA=T|||;VT=SNP
5	107168049	rs7708273	A	G	100	PASS	AC=1959;AF=0.391174;AN=5008;NS=2504;DP=19711;EAS_AF=0.244;AMR_AF=0.3199;AFR_AF=0.5484;EUR_AF=0.4632;SAS_AF=0.3067;AA=A|||;VT=SNP
5	107168621	rs11242652	T	C	100	PASS	AC=1131;AF=0.225839;AN=5008;NS=2504;DP=18933;EAS_AF=0.3968;AMR_AF=0.17;AFR_AF=0.1921;EUR_AF=0.1541;SAS_AF=0.2086;AA=T|||;VT=SNP
5	107169094	rs75801729	C	T	100	PASS	AC=40;AF=0.00798722;AN=5008;NS=2504;DP=16100;EAS_AF=0;AMR_AF=0.0043;AFR_AF=0.0121;EUR_AF=0.0209;SAS_AF=0;AA=C|||;VT=SNP
5	107169101	rs7730902	G	A	100	PASS	AC=568;AF=0.113419;AN=5008;NS=2504;DP=16143;EAS_AF=0.0288;AMR_AF=0.0648;AFR_AF=0.1528;EUR_AF=0.0924;SAS_AF=0.2035;AA=G|||;VT=SNP
5	107169228	rs17160651	A	G	100	PASS	AC=1120;AF=0.223642;AN=5008;NS=2504;DP=16429;EAS_AF=0.3978;AMR_AF=0.17;AFR_AF=0.1831;EUR_AF=0.1541;SAS_AF=0.2086;AA=A|||;VT=SNP
5	107169354	rs115781710	C	T	100	PASS	AC=42;AF=0.00838658;AN=5008;NS=2504;DP=16279;EAS_AF=0;AMR_AF=0.0159;AFR_AF=0.0015;EUR_AF=0.0268;SAS_AF=0.002;AA=C|||;VT=SNP
5	107169857	rs114544645	T	A	100	PASS	AC=28;AF=0.00559105;AN=5008;NS=2504;DP=17739;EAS_AF=0;AMR_AF=0.0029;AFR_AF=0;EUR_AF=0.0169;SAS_AF=0.0092;AA=T|||;VT=SNP
5	107170051	rs55696048	G	T	100	PASS	AC=460;AF=0.091853;AN=5008;NS=2504;DP=18279;EAS_AF=0.1458;AMR_AF=0.1037;AFR_AF=0.0091;EUR_AF=0.1531;SAS_AF=0.0767;AA=G|||;VT=SNP
5	107170088	rs868548	C	T	100	PASS	AC=1113;AF=0.222244;AN=5008;NS=2504;DP=17038;EAS_AF=0.3938;AMR_AF=0.17;AFR_AF=0.1815;EUR_AF=0.1541;SAS_AF=0.2076;AA=C|||;VT=SNP
5	107170148	rs62358087	A	G	100	PASS	AC=343;AF=0.0684904;AN=5008;NS=2504;DP=17238;EAS_AF=0.0317;AMR_AF=0.0908;AFR_AF=0.0136;EUR_AF=0.167;SAS_AF=0.0634;AA=A|||;VT=SNP
5	107170408	rs3843494	C	T	100	PASS	AC=3733;AF=0.745407;AN=5008;NS=2504;DP=19125;EAS_AF=0.6766;AMR_AF=0.5519;AFR_AF=0.9478;EUR_AF=0.7078;SAS_AF=0.7188;AA=T|||;VT=SNP
5	107170754	rs76471186	T	C	100	PASS	AC=54;AF=0.0107827;AN=5008;NS=2504;DP=19360;EAS_AF=0;AMR_AF=0.0187;AFR_AF=0.0008;EUR_AF=0.0328;SAS_AF=0.0072;AA=T|||;VT=SNP
5	107171197	rs79310598	C	A	100	PASS	AC=89;AF=0.0177716;AN=5008;NS=2504;DP=16378;EAS_AF=0;AMR_AF=0.013;AFR_AF=0.0008;EUR_AF=0.0358;SAS_AF=0.044;AA=C|||;VT=SNP
5	107171319	rs17160654	G	A	100	PASS	AC=518;AF=0.103435;AN=5008;NS=2504;DP=17622;EAS_AF=0.0288;AMR_AF=0.0648;AFR_AF=0.115;EUR_AF=0.0924;SAS_AF=0.2035;AA=g|||;VT=SNP
5	107172025	rs76801032	G	A	100	PASS	AC=61;AF=0.0121805;AN=5008;NS=2504;DP=19689;EAS_AF=0;AMR_AF=0.013;AFR_AF=0.0008;EUR_AF=0.0358;SAS_AF=0.0153;AA=G|||;VT=SNP
5	107172153	rs75372415	C	T	100	PASS	AC=66;AF=0.0131789;AN=5008;NS=2504;DP=19874;EAS_AF=0;AMR_AF=0.0144;AFR_AF=0.0023;EUR_AF=0.0398;SAS_AF=0.0133;AA=C|||;VT=SNP
5	107172245	rs17160655	A	G	100	PASS	AC=1109;AF=0.221446;AN=5008;NS=2504;DP=21009;EAS_AF=0.3958;AMR_AF=0.17;AFR_AF=0.1755;EUR_AF=0.1541;SAS_AF=0.2096;AA=A|||;VT=SNP
5	107172269	rs12188460	A	G	100	PASS	AC=1991;AF=0.397564;AN=5008;NS=2504;DP=21128;EAS_AF=0.249;AMR_AF=0.317;AFR_AF=0.5431;EUR_AF=0.4672;SAS_AF=0.3395;AA=A|||;VT=SNP
5	107172975	rs3846695	C	T	100	PASS	AC=1092;AF=0.218051;AN=5008;NS=2504;DP=20549;EAS_AF=0.3938;AMR_AF=0.17;AFR_AF=0.1649;EUR_AF=0.1541;SAS_AF=0.2086;AA=T|||;VT=SNP
5	107173193	rs12189452	G	A	100	PASS	AC=339;AF=0.0676917;AN=5008;NS=2504;DP=20837;EAS_AF=0.0288;AMR_AF=0.0908;AFR_AF=0.0136;EUR_AF=0.167;SAS_AF=0.0624;AA=g|||;VT=SNP
5	107173762	rs34830286	T	G	100	PASS	AC=520;AF=0.103834;AN=5008;NS=2504;DP=20104;EAS_AF=0.0288;AMR_AF=0.0648;AFR_AF=0.115;EUR_AF=0.0924;SAS_AF=0.2055;AA=T|||;VT=SNP
5	107174236	rs3926991	A	G	100	PASS	AC=3813;AF=0.761382;AN=5008;NS=2504;DP=17069;EAS_AF=0.6806;AMR_AF=0.5692;AFR_AF=0.9743;EUR_AF=0.7137;SAS_AF=0.7423;AA=G|||;VT=SNP
5	107174392	rs3846696	G	C	100	PASS	AC=3785;AF=0.755791;AN=5008;NS=2504;DP=15821;EAS_AF=0.6786;AMR_AF=0.5591;AFR_AF=0.9607;EUR_AF=0.7137;SAS_AF=0.7413;AA=C|||;VT=SNP
5	107174427	rs66778361	A	T	100	PASS	AC=1083;AF=0.216254;AN=5008;NS=2504;DP=16012;EAS_AF=0.3948;AMR_AF=0.17;AFR_AF=0.1664;EUR_AF=0.1541;SAS_AF=0.1963;AA=A|||;VT=SNP
5	107175465	rs67479988	C	T	100	PASS	AC=1104;AF=0.220447;AN=5008;NS=2504;DP=21652;EAS_AF=0.4028;AMR_AF=0.17;AFR_AF=0.174;EUR_AF=0.1541;SAS_AF=0.1994;AA=C|||;VT=SNP
5	107175513	rs67120605	T	C	100	PASS	AC=1083;AF=0.216254;AN=5008;NS=2504;DP=21603;EAS_AF=0.3958;AMR_AF=0.17;AFR_AF=0.1649;EUR_AF=0.1541;SAS_AF=0.1973;AA=C|||;VT=SNP
5	107175771	rs10479411	A	G	100	PASS	AC=3781;AF=0.754992;AN=5008;NS=2504;DP=18518;EAS_AF=0.6815;AMR_AF=0.5706;AFR_AF=0.9743;EUR_AF=0.7117;SAS_AF=0.7096;AA=G|||;VT=SNP
5	107175778	rs60986426	T	C	100	PASS	AC=1083;AF=0.216254;AN=5008;NS=2504;DP=18849;EAS_AF=0.3958;AMR_AF=0.17;AFR_AF=0.1649;EUR_AF=0.1541;SAS_AF=0.1973;AA=T|||;VT=SNP
5	107175908	rs137984564	G	A	100	PASS	AC=44;AF=0.00878594;AN=5008;NS=2504;DP=21295;EAS_AF=0;AMR_AF=0.0086;AFR_AF=0.0015;EUR_AF=0.0318;SAS_AF=0.0041;AA=G|||;VT=SNP
5	107176451	rs17160662	G	T	100	PASS	AC=724;AF=0.144569;AN=5008;NS=2504;DP=19136;EAS_AF=0.1548;AMR_AF=0.1037;AFR_AF=0.0953;EUR_AF=0.1988;SAS_AF=0.1738;AA=G|||;VT=SNP
5	107176593	rs1549925	A	C	100	PASS	AC=4224;AF=0.84345;AN=5008;NS=2504;DP=18304;EAS_AF=0.7262;AMR_AF=0.8818;AFR_AF=0.8623;EUR_AF=0.834;SAS_AF=0.9213;AA=C|||;VT=SNP
5	107177381	rs4957724	G	A	100	PASS	AC=2630;AF=0.52516;AN=5008;NS=2504;DP=13045;EAS_AF=0.5347;AMR_AF=0.6873;AFR_AF=0.4259;EUR_AF=0.5517;SAS_AF=0.5072;AA=G|||;VT=SNP
5	107177639	rs9328022	A	T	100	PASS	AC=4245;AF=0.847644;AN=5008;NS=2504;DP=15819;EAS_AF=0.7272;AMR_AF=0.8818;AFR_AF=0.8752;EUR_AF=0.8449;SAS_AF=0.9131;AA=T|||;VT=SNP
5	107178604	rs62359629	C	T	100	PASS	AC=93;AF=0.0185703;AN=5008;NS=2504;DP=19298;EAS_AF=0;AMR_AF=0.0447;AFR_AF=0.0015;EUR_AF=0.0457;SAS_AF=0.0143;AA=C|||;VT=SNP
5	107179705	rs77946231	T	G	100	PASS	AC=839;AF=0.167532;AN=5008;NS=2504;DP=22775;EAS_AF=0.1647;AMR_AF=0.1138;AFR_AF=0.1566;EUR_AF=0.2127;SAS_AF=0.1769;AA=G|||;VT=SNP
5	107180913	rs67994848	T	G	100	PASS	AC=599;AF=0.119609;AN=5008;NS=2504;DP=21352;EAS_AF=0.0308;AMR_AF=0.0648;AFR_AF=0.18;EUR_AF=0.0795;SAS_AF=0.2096;AA=T|||;VT=SNP
5	107181184	rs12152884	G	A	100	PASS	AC=2082;AF=0.415735;AN=5008;NS=2504;DP=19134;EAS_AF=0.4841;AMR_AF=0.6009;AFR_AF=0.2027;EUR_AF=0.4632;SAS_AF=0.453;AA=G|||;VT=SNP
5	107181690	rs12523638	T	A	100	PASS	AC=748;AF=0.149361;AN=5008;NS=2504;DP=17902;EAS_AF=0.1548;AMR_AF=0.1037;AFR_AF=0.1029;EUR_AF=0.2048;SAS_AF=0.182;AA=T|||;VT=SNP
5	107182865	rs58279013	T	C	100	PASS	AC=510;AF=0.101837;AN=5008;NS=2504;DP=16634;EAS_AF=0.0308;AMR_AF=0.0605;AFR_AF=0.1082;EUR_AF=0.0795;SAS_AF=0.2188;AA=T|||;VT=SNP
5	107183123	rs59280737	A	G	100	PASS	AC=639;AF=0.127596;AN=5008;NS=2504;DP=16930;EAS_AF=0.0308;AMR_AF=0.0692;AFR_AF=0.202;EUR_AF=0.0795;SAS_AF=0.2178;AA=A|||;VT=SNP
5	107183602	rs13176239	G	C	100	PASS	AC=3681;AF=0.735024;AN=5008;NS=2504;DP=15170;EAS_AF=0.6696;AMR_AF=0.7911;AFR_AF=0.6694;EUR_AF=0.7485;SAS_AF=0.8374;AA=C|||;VT=SNP
5	107183681	rs6863049	C	T	100	PASS	AC=543;AF=0.108427;AN=5008;NS=2504;DP=14863;EAS_AF=0.0546;AMR_AF=0.0908;AFR_AF=0.1838;EUR_AF=0.1054;SAS_AF=0.0777;AA=C|||;VT=SNP
5	107183767	rs77658370	C	T	100	PASS	AC=763;AF=0.152356;AN=5008;NS=2504;DP=16342;EAS_AF=0.1538;AMR_AF=0.1066;AFR_AF=0.1135;EUR_AF=0.2038;SAS_AF=0.183;AA=C|||;VT=SNP
5	107184154	rs6866484	G	A	100	PASS	AC=2238;AF=0.446885;AN=5008;NS=2504;DP=3892;EAS_AF=0.4841;AMR_AF=0.611;AFR_AF=0.354;EUR_AF=0.4602;SAS_AF=0.4039;AA=G|||;VT=SNP
5	107184736	rs79979728	C	T	100	PASS	AC=804;AF=0.160543;AN=5008;NS=2504;DP=14993;EAS_AF=0.1538;AMR_AF=0.111;AFR_AF=0.1157;EUR_AF=0.2078;SAS_AF=0.2147;AA=C|||;VT=SNP
5	107185326	rs66731334	T	G	100	PASS	AC=600;AF=0.119808;AN=5008;NS=2504;DP=17565;EAS_AF=0.0308;AMR_AF=0.0648;AFR_AF=0.1747;EUR_AF=0.0795;SAS_AF=0.2178;AA=T|||;VT=SNP
5	107186583	rs74734516	T	C	100	PASS	AC=95;AF=0.0189696;AN=5008;NS=2504;DP=17668;EAS_AF=0;AMR_AF=0.0447;AFR_AF=0.0015;EUR_AF=0.0477;SAS_AF=0.0143;AA=T|||;VT=SNP
5	107186734	rs11745426	A	G	100	PASS	AC=546;AF=0.109026;AN=5008;NS=2504;DP=19059;EAS_AF=0.0556;AMR_AF=0.0908;AFR_AF=0.1846;EUR_AF=0.1054;SAS_AF=0.0787;AA=A|||;VT=SNP
5	107187307	rs6867085	C	A	100	PASS	AC=2875;AF=0.574081;AN=5008;NS=2504;DP=17343;EAS_AF=0.5159;AMR_AF=0.6787;AFR_AF=0.5552;EUR_AF=0.5368;SAS_AF=0.6237;AA=C|||;VT=SNP
5	107187752	rs115056174	A	T	100	PASS	AC=76;AF=0.0151757;AN=5008;NS=2504;DP=17600;EAS_AF=0;AMR_AF=0.0144;AFR_AF=0.0015;EUR_AF=0.0338;SAS_AF=0.0307;AA=A|||;VT=SNP
5	107187915	rs78186859	A	G	100	PASS	AC=705;AF=0.140775;AN=5008;NS=2504;DP=18185;EAS_AF=0.1488;AMR_AF=0.1081;AFR_AF=0.0477;EUR_AF=0.2078;SAS_AF=0.2127;AA=A|||;VT=SNP
5	107188615	rs72795945	C	T	100	PASS	AC=95;AF=0.0189696;AN=5008;NS=2504;DP=18352;EAS_AF=0;AMR_AF=0.0216;AFR_AF=0.0053;EUR_AF=0.0557;SAS_AF=0.0174;AA=C|||;VT=SNP
5	107188868	rs142951753	C	T	100	PASS	AC=28;AF=0.00559105;AN=5008;NS=2504;DP=18191;EAS_AF=0;AMR_AF=0.0058;AFR_AF=0;EUR_AF=0.0129;SAS_AF=0.0112;AA=C|||;VT=SNP
5	107189051	rs7716800	G	T	100	PASS	AC=802;AF=0.160144;AN=5008;NS=2504;DP=19595;EAS_AF=0.1538;AMR_AF=0.111;AFR_AF=0.1142;EUR_AF=0.2078;SAS_AF=0.2147;AA=G|||;VT=SNP
5	107189264	rs7718258	C	T	100	PASS	AC=808;AF=0.161342;AN=5008;NS=2504;DP=16759;EAS_AF=0.1538;AMR_AF=0.111;AFR_AF=0.1188;EUR_AF=0.2078;SAS_AF=0.2147;AA=C|||;VT=SNP
5	107189631	rs17160676	C	G	100	PASS	AC=803;AF=0.160343;AN=5008;NS=2504;DP=15505;EAS_AF=0.1538;AMR_AF=0.111;AFR_AF=0.115;EUR_AF=0.2078;SAS_AF=0.2147;AA=C|||;VT=SNP
5	107189972	rs62359630	G	A	100	PASS	AC=2217;AF=0.442692;AN=5008;NS=2504;DP=14244;EAS_AF=0.4603;AMR_AF=0.611;AFR_AF=0.354;EUR_AF=0.4622;SAS_AF=0.4049;AA=G|||;VT=SNP
5	107190518	rs6884480	C	T	100	PASS	AC=3448;AF=0.688498;AN=5008;NS=2504;DP=18972;EAS_AF=0.5694;AMR_AF=0.7695;AFR_AF=0.7648;EUR_AF=0.6402;SAS_AF=0.7004;AA=C|||;VT=SNP
5	107190632	rs72795949	T	C	100	PASS	AC=472;AF=0.0942492;AN=5008;NS=2504;DP=18725;EAS_AF=0.0784;AMR_AF=0.0879;AFR_AF=0.1142;EUR_AF=0.1044;SAS_AF=0.0777;AA=T|||;VT=SNP
5	107190951	rs150960110	G	A	100	PASS	AC=28;AF=0.00559105;AN=5008;NS=2504;DP=20307;EAS_AF=0;AMR_AF=0.0058;AFR_AF=0;EUR_AF=0.0129;SAS_AF=0.0112;AA=G|||;VT=SNP
5	107191078	rs76586122	A	G	100	PASS	AC=808;AF=0.161342;AN=5008;NS=2504;DP=20860;EAS_AF=0.1558;AMR_AF=0.111;AFR_AF=0.1165;EUR_AF=0.2087;SAS_AF=0.2147;AA=A|||;VT=SNP
5	107191287	rs17160677	C	T	100	PASS	AC=764;AF=0.152556;AN=5008;NS=2504;DP=19254;EAS_AF=0.1458;AMR_AF=0.111;AFR_AF=0.0923;EUR_AF=0.2087;SAS_AF=0.2127;AA=C|||;VT=SNP
5	107192055	rs6875566	A	G	100	PASS	AC=1220;AF=0.24361;AN=5008;NS=2504;DP=18196;EAS_AF=0.1101;AMR_AF=0.1571;AFR_AF=0.3994;EUR_AF=0.1809;SAS_AF=0.2965;AA=A|||;VT=SNP
5	107192210	rs13155942	T	A	100	PASS	AC=2212;AF=0.441693;AN=5008;NS=2504;DP=17558;EAS_AF=0.4633;AMR_AF=0.611;AFR_AF=0.3487;EUR_AF=0.4612;SAS_AF=0.4049;AA=T|||;VT=SNP
5	107192272	rs2163794	G	A	100	PASS	AC=4257;AF=0.85004;AN=5008;NS=2504;DP=16830;EAS_AF=0.7282;AMR_AF=0.8804;AFR_AF=0.8797;EUR_AF=0.8499;SAS_AF=0.9141;AA=A|||;VT=SNP
5	107192499	rs10051785	T	C	100	PASS	AC=632;AF=0.126198;AN=5008;NS=2504;DP=16627;EAS_AF=0.0308;AMR_AF=0.0634;AFR_AF=0.2012;EUR_AF=0.0765;SAS_AF=0.2188;AA=T|||;VT=SNP
5	107192843	rs78571054	G	A	100	PASS	AC=24;AF=0.00479233;AN=5008;NS=2504;DP=19019;EAS_AF=0;AMR_AF=0.0058;AFR_AF=0.0008;EUR_AF=0.0159;SAS_AF=0.0031;AA=G|||;VT=SNP
5	107192926	rs7735555	C	T	100	PASS	AC=2207;AF=0.440695;AN=5008;NS=2504;DP=18541;EAS_AF=0.4613;AMR_AF=0.6153;AFR_AF=0.3472;EUR_AF=0.4583;SAS_AF=0.4039;AA=c|||;VT=SNP
5	107193801	rs57060622	G	A	100	PASS	AC=806;AF=0.160942;AN=5008;NS=2504;DP=17593;EAS_AF=0.1567;AMR_AF=0.111;AFR_AF=0.1142;EUR_AF=0.2087;SAS_AF=0.2147;AA=G|||;VT=SNP
5	107193946	rs6882819	A	G	100	PASS	AC=1231;AF=0.245807;AN=5008;NS=2504;DP=17995;EAS_AF=0.1111;AMR_AF=0.1542;AFR_AF=0.41;EUR_AF=0.1809;SAS_AF=0.2945;AA=A|||;VT=SNP
5	107193989	rs78738444	C	G	100	PASS	AC=814;AF=0.16254;AN=5008;NS=2504;DP=19494;EAS_AF=0.1567;AMR_AF=0.1124;AFR_AF=0.1195;EUR_AF=0.2087;SAS_AF=0.2147;AA=C|||;VT=SNP
5	107194056	rs74961815	T	C	100	PASS	AC=811;AF=0.161941;AN=5008;NS=2504;DP=20670;EAS_AF=0.1567;AMR_AF=0.111;AFR_AF=0.118;EUR_AF=0.2087;SAS_AF=0.2147;AA=T|||;VT=SNP
5	107194061	rs76873939	G	A	100	PASS	AC=808;AF=0.161342;AN=5008;NS=2504;DP=20723;EAS_AF=0.1558;AMR_AF=0.111;AFR_AF=0.115;EUR_AF=0.2107;SAS_AF=0.2147;AA=A|||;VT=SNP
5	107194259	rs113845095	G	C	100	PASS	AC=766;AF=0.152955;AN=5008;NS=2504;DP=17773;EAS_AF=0.1498;AMR_AF=0.1081;AFR_AF=0.0923;EUR_AF=0.2087;SAS_AF=0.2127;AA=G|||;VT=SNP
5	107194689	rs75399708	T	C	100	PASS	AC=702;AF=0.140176;AN=5008;NS=2504;DP=17291;EAS_AF=0.1498;AMR_AF=0.1081;AFR_AF=0.0477;EUR_AF=0.2048;SAS_AF=0.2117;AA=T|||;VT=SNP
5	107194698	rs12515389	T	A	100	PASS	AC=804;AF=0.160543;AN=5008;NS=2504;DP=16994;EAS_AF=0.1567;AMR_AF=0.111;AFR_AF=0.1172;EUR_AF=0.2038;SAS_AF=0.2137;AA=T|||;VT=SNP
5	107194704	rs76913715	A	G	100	PASS	AC=802;AF=0.160144;AN=5008;NS=2504;DP=16912;EAS_AF=0.1548;AMR_AF=0.111;AFR_AF=0.1172;EUR_AF=0.2038;SAS_AF=0.2137;AA=A|||;VT=SNP
5	107194762	rs1054256	C	T	100	PASS	AC=4258;AF=0.85024;AN=5008;NS=2504;DP=16504;EAS_AF=0.7272;AMR_AF=0.8818;AFR_AF=0.8812;EUR_AF=0.8489;SAS_AF=0.9141;AA=T|||;VT=SNP
5	107194782	rs11253	G	A	100	PASS	AC=720;AF=0.14377;AN=5008;NS=2504;DP=16375;EAS_AF=0.1478;AMR_AF=0.1081;AFR_AF=0.0598;EUR_AF=0.2078;SAS_AF=0.2127;AA=G|||;VT=SNP
5	107195155	rs12519254	C	T	100	PASS	AC=762;AF=0.152157;AN=5008;NS=2504;DP=9382;EAS_AF=0.1478;AMR_AF=0.1081;AFR_AF=0.0915;EUR_AF=0.2078;SAS_AF=0.2127;AA=c|||;VT=SNP
5	107195257	rs1368441	C	A	100	PASS	AC=809;AF=0.161542;AN=5008;NS=2504;DP=8883;EAS_AF=0.1558;AMR_AF=0.111;AFR_AF=0.1172;EUR_AF=0.2078;SAS_AF=0.2157;AA=C|||;VT=SNP
5	107195262	rs1054248	C	A	100	PASS	AC=808;AF=0.161342;AN=5008;NS=2504;DP=8930;EAS_AF=0.1548;AMR_AF=0.111;AFR_AF=0.1172;EUR_AF=0.2078;SAS_AF=0.2157;AA=C|||;VT=SNP
5	107195737	rs12519388	C	T	100	PASS	AC=823;AF=0.164337;AN=5008;NS=2504;DP=16296;EAS_AF=0.1468;AMR_AF=0.1138;AFR_AF=0.1346;EUR_AF=0.2087;SAS_AF=0.2127;AA=T|||;VT=SNP
5	107195824	rs12522548	T	C	100	PASS	AC=811;AF=0.161941;AN=5008;NS=2504;DP=17428;EAS_AF=0.1567;AMR_AF=0.111;AFR_AF=0.118;EUR_AF=0.2087;SAS_AF=0.2147;AA=T|||;VT=SNP
5	107195846	rs12522552	T	G	100	PASS	AC=706;AF=0.140974;AN=5008;NS=2504;DP=18012;EAS_AF=0.1498;AMR_AF=0.1081;AFR_AF=0.0469;EUR_AF=0.2087;SAS_AF=0.2127;AA=T|||;VT=SNP
5	107196959	rs12188414	C	T	100	PASS	AC=792;AF=0.158147;AN=5008;NS=2504;DP=16246;EAS_AF=0.1448;AMR_AF=0.111;AFR_AF=0.1142;EUR_AF=0.2087;SAS_AF=0.2127;AA=C|||;VT=SNP
5	107196976	rs1865015	G	A	100	PASS	AC=1418;AF=0.283147;AN=5008;NS=2504;DP=16149;EAS_AF=0.1111;AMR_AF=0.1686;AFR_AF=0.5439;EUR_AF=0.1819;SAS_AF=0.2935;AA=G|||;VT=SNP
5	107196998	rs12189428	A	G	100	PASS	AC=800;AF=0.159744;AN=5008;NS=2504;DP=16040;EAS_AF=0.1518;AMR_AF=0.111;AFR_AF=0.1135;EUR_AF=0.2087;SAS_AF=0.2147;AA=G|||;VT=SNP
5	107197108	rs35343876	A	G	100	PASS	AC=791;AF=0.157947;AN=5008;NS=2504;DP=15972;EAS_AF=0.1448;AMR_AF=0.111;AFR_AF=0.1135;EUR_AF=0.2087;SAS_AF=0.2127;AA=A|||;VT=SNP
5	107197420	rs61749621	G	A	100	PASS	AC=911;AF=0.181909;AN=5008;NS=2504;DP=16665;EAS_AF=0.1448;AMR_AF=0.1153;AFR_AF=0.1959;EUR_AF=0.2087;SAS_AF=0.2209;AA=G|||;VT=SNP;EX_TARGET
5	107197502	rs34990078	G	A	100	PASS	AC=778;AF=0.155351;AN=5008;NS=2504;DP=18355;EAS_AF=0.1448;AMR_AF=0.111;AFR_AF=0.1036;EUR_AF=0.2087;SAS_AF=0.2127;AA=G|||;VT=SNP;EX_TARGET
5	107197710	rs78569848	G	A	100	PASS	AC=791;AF=0.157947;AN=5008;NS=2504;DP=21811;EAS_AF=0.1448;AMR_AF=0.111;AFR_AF=0.1135;EUR_AF=0.2087;SAS_AF=0.2127;AA=A|||;VT=SNP
5	107197725	rs57585211	T	G	100	PASS	AC=1193;AF=0.238219;AN=5008;NS=2504;DP=21791;EAS_AF=0.3234;AMR_AF=0.1787;AFR_AF=0.298;EUR_AF=0.165;SAS_AF=0.1871;AA=T|||;VT=SNP
5	107198124	rs35372343	C	T	100	PASS	AC=972;AF=0.194089;AN=5008;NS=2504;DP=18898;EAS_AF=0.1419;AMR_AF=0.4222;AFR_AF=0.0189;EUR_AF=0.2952;SAS_AF=0.2188;AA=C|||;VT=SNP
5	107198256	rs79187991	A	C	100	PASS	AC=791;AF=0.157947;AN=5008;NS=2504;DP=19685;EAS_AF=0.1448;AMR_AF=0.1095;AFR_AF=0.1157;EUR_AF=0.2078;SAS_AF=0.2117;AA=C|||;VT=SNP
5	107198257	rs80157655	T	C	100	PASS	AC=791;AF=0.157947;AN=5008;NS=2504;DP=19700;EAS_AF=0.1448;AMR_AF=0.1095;AFR_AF=0.1157;EUR_AF=0.2078;SAS_AF=0.2117;AA=T|||;VT=SNP
5	107199375	rs139146829	A	G	100	PASS	AC=18;AF=0.00359425;AN=5008;NS=2504;DP=21337;EAS_AF=0;AMR_AF=0.0043;AFR_AF=0.0008;EUR_AF=0.0119;SAS_AF=0.002;AA=A|||;VT=SNP
5	107199820	rs7730156	T	C	100	PASS	AC=1444;AF=0.288339;AN=5008;NS=2504;DP=19094;EAS_AF=0.1121;AMR_AF=0.1686;AFR_AF=0.5575;EUR_AF=0.1829;SAS_AF=0.2996;AA=T|||;VT=SNP
5	107199977	rs11740286	T	C	100	PASS	AC=790;AF=0.157748;AN=5008;NS=2504;DP=17551;EAS_AF=0.0804;AMR_AF=0.1066;AFR_AF=0.3411;EUR_AF=0.1064;SAS_AF=0.0787;AA=T|||;VT=SNP
5	107201226	rs28694038	G	A	100	PASS	AC=1389;AF=0.277356;AN=5008;NS=2504;DP=17272;EAS_AF=0.0804;AMR_AF=0.1657;AFR_AF=0.556;EUR_AF=0.173;SAS_AF=0.2904;AA=G|||;VT=SNP
5	107202929	rs6596759	C	A	100	PASS	AC=1424;AF=0.284345;AN=5008;NS=2504;DP=19961;EAS_AF=0.0804;AMR_AF=0.1715;AFR_AF=0.5703;EUR_AF=0.1829;SAS_AF=0.2924;AA=C|||;VT=SNP
5	107203628	rs12152863	C	T	100	PASS	AC=1905;AF=0.380391;AN=5008;NS=2504;DP=22146;EAS_AF=0.4861;AMR_AF=0.5663;AFR_AF=0.1558;EUR_AF=0.4036;SAS_AF=0.4192;AA=C|||;VT=SNP
5	107203855	rs6869144	A	G	100	PASS	AC=1458;AF=0.291134;AN=5008;NS=2504;DP=17966;EAS_AF=0.0942;AMR_AF=0.1729;AFR_AF=0.5809;EUR_AF=0.1829;SAS_AF=0.2975;AA=G|||;VT=SNP
5	107204287	rs55762588	C	G	100	PASS	AC=25;AF=0.00499201;AN=5008;NS=2504;DP=20434;EAS_AF=0;AMR_AF=0.0043;AFR_AF=0;EUR_AF=0.0199;SAS_AF=0.002;AA=C|||;VT=SNP
5	107204485	rs10040850	T	C	100	PASS	AC=1474;AF=0.294329;AN=5008;NS=2504;DP=21451;EAS_AF=0.0942;AMR_AF=0.1772;AFR_AF=0.59;EUR_AF=0.1829;SAS_AF=0.2986;AA=T|||;VT=SNP
5	107204904	rs77616990	C	T	100	PASS	AC=113;AF=0.0225639;AN=5008;NS=2504;DP=18252;EAS_AF=0;AMR_AF=0.0375;AFR_AF=0.0045;EUR_AF=0.0537;SAS_AF=0.0276;AA=C|||;VT=SNP
5	107205182	rs7708343	G	A	100	PASS	AC=875;AF=0.17472;AN=5008;NS=2504;DP=21069;EAS_AF=0.3175;AMR_AF=0.1369;AFR_AF=0.1437;EUR_AF=0.1064;SAS_AF=0.1667;AA=G|||;VT=SNP
5	107205309	rs17160700	C	T	100	PASS	AC=611;AF=0.122005;AN=5008;NS=2504;DP=19448;EAS_AF=0.0308;AMR_AF=0.0634;AFR_AF=0.1899;EUR_AF=0.0765;SAS_AF=0.2127;AA=C|||;VT=SNP
5	107205967	rs2900119	T	C	100	PASS	AC=2371;AF=0.473442;AN=5008;NS=2504;DP=19873;EAS_AF=0.4157;AMR_AF=0.3156;AFR_AF=0.7458;EUR_AF=0.2903;SAS_AF=0.4652;AA=T|||;VT=SNP
5	107206623	rs17165765	C	T	100	PASS	AC=24;AF=0.00479233;AN=5008;NS=2504;DP=15592;EAS_AF=0;AMR_AF=0.013;AFR_AF=0;EUR_AF=0.0109;SAS_AF=0.0041;AA=C|||;VT=SNP
5	107207519	rs142570159	A	G	100	PASS	AC=22;AF=0.00439297;AN=5008;NS=2504;DP=19407;EAS_AF=0;AMR_AF=0.0043;AFR_AF=0.0015;EUR_AF=0.0119;SAS_AF=0.0051;AA=A|||;VT=SNP
5	107209814	rs8180457	T	C	100	PASS	AC=4271;AF=0.852835;AN=5008;NS=2504;DP=16887;EAS_AF=0.7321;AMR_AF=0.8804;AFR_AF=0.885;EUR_AF=0.8489;SAS_AF=0.9182;AA=C|||;VT=SNP
5	107211650	rs17370371	C	T	100	PASS	AC=70;AF=0.0139776;AN=5008;NS=2504;DP=15022;EAS_AF=0;AMR_AF=0.0187;AFR_AF=0.0015;EUR_AF=0.0487;SAS_AF=0.0061;AA=C|||;VT=SNP
5	107212302	rs114641207	C	T	100	PASS	AC=97;AF=0.019369;AN=5008;NS=2504;DP=15523;EAS_AF=0;AMR_AF=0.0432;AFR_AF=0.0015;EUR_AF=0.0507;SAS_AF=0.0143;AA=C|||;VT=SNP
5	107213224	rs72795954	C	A	100	PASS	AC=103;AF=0.0205671;AN=5008;NS=2504;DP=19973;EAS_AF=0;AMR_AF=0.0461;AFR_AF=0.003;EUR_AF=0.0616;SAS_AF=0.0051;AA=C|||;VT=SNP
5	107213361	rs11748134	T	C	100	PASS	AC=1707;AF=0.340855;AN=5008;NS=2504;DP=18117;EAS_AF=0.2123;AMR_AF=0.2277;AFR_AF=0.5514;EUR_AF=0.3459;SAS_AF=0.2638;AA=C|||;VT=SNP
5	107214510	rs11745018	C	A	100	PASS	AC=924;AF=0.184505;AN=5008;NS=2504;DP=19152;EAS_AF=0.1677;AMR_AF=0.402;AFR_AF=0.0129;EUR_AF=0.2575;SAS_AF=0.2045;AA=C|||;VT=SNP
5	107215084	rs58854937	C	A	100	PASS	AC=489;AF=0.0976438;AN=5008;NS=2504;DP=17553;EAS_AF=0.0456;AMR_AF=0.0403;AFR_AF=0.2368;EUR_AF=0.0388;SAS_AF=0.0644;AA=C|||;VT=SNP
5	107215282	rs67534664	G	T	100	PASS	AC=597;AF=0.119209;AN=5008;NS=2504;DP=19186;EAS_AF=0.0377;AMR_AF=0.0706;AFR_AF=0.1762;EUR_AF=0.0765;SAS_AF=0.2045;AA=G|||;VT=SNP
5	107215630	rs10067015	T	C	100	PASS	AC=4176;AF=0.833866;AN=5008;NS=2504;DP=16819;EAS_AF=0.7381;AMR_AF=0.8703;AFR_AF=0.8132;EUR_AF=0.8489;SAS_AF=0.9192;AA=C|||;VT=SNP
5	107215934	rs10065586	A	G	100	PASS	AC=3450;AF=0.688898;AN=5008;NS=2504;DP=16090;EAS_AF=0.6915;AMR_AF=0.7968;AFR_AF=0.5416;EUR_AF=0.7833;SAS_AF=0.7117;AA=A|||;VT=SNP
5	107216209	rs1549924	G	A	100	PASS	AC=586;AF=0.117013;AN=5008;NS=2504;DP=18259;EAS_AF=0.0377;AMR_AF=0.072;AFR_AF=0.1664;EUR_AF=0.0765;SAS_AF=0.2055;AA=G|||;VT=SNP
5	107216275	rs10059473	C	A	100	PASS	AC=101;AF=0.0201677;AN=5008;NS=2504;DP=16914;EAS_AF=0;AMR_AF=0.0447;AFR_AF=0.003;EUR_AF=0.0606;SAS_AF=0.0051;AA=C|||;VT=SNP
5	107216405	rs1549923	C	A	100	PASS	AC=566;AF=0.113019;AN=5008;NS=2504;DP=16864;EAS_AF=0.0377;AMR_AF=0.0706;AFR_AF=0.152;EUR_AF=0.0765;SAS_AF=0.2055;AA=C|||;VT=SNP
5	107217102	rs10069370	A	G	100	PASS	AC=4270;AF=0.852636;AN=5008;NS=2504;DP=17822;EAS_AF=0.7371;AMR_AF=0.8761;AFR_AF=0.882;EUR_AF=0.8489;SAS_AF=0.9192;AA=G|||;VT=SNP
5	107217153	rs67795753	A	G	100	PASS	AC=544;AF=0.108626;AN=5008;NS=2504;DP=17091;EAS_AF=0.0377;AMR_AF=0.0692;AFR_AF=0.1354;EUR_AF=0.0765;SAS_AF=0.2065;AA=A|||;VT=SNP
5	107217550	rs57994859	C	T	100	PASS	AC=539;AF=0.107628;AN=5008;NS=2504;DP=18674;EAS_AF=0.0377;AMR_AF=0.0663;AFR_AF=0.1339;EUR_AF=0.0765;SAS_AF=0.2055;AA=C|||;VT=SNP
5	107217938	rs10039402	C	G	100	PASS	AC=583;AF=0.116414;AN=5008;NS=2504;DP=18248;EAS_AF=0.0387;AMR_AF=0.0735;AFR_AF=0.1604;EUR_AF=0.0765;SAS_AF=0.2086;AA=C|||;VT=SNP
5	107218278	rs10045396	G	A	100	PASS	AC=1609;AF=0.321286;AN=5008;NS=2504;DP=17385;EAS_AF=0.3661;AMR_AF=0.2954;AFR_AF=0.261;EUR_AF=0.2982;SAS_AF=0.3988;AA=G|||;VT=SNP
5	107218296	rs7732519	A	T	100	PASS	AC=1856;AF=0.370607;AN=5008;NS=2504;DP=17240;EAS_AF=0.373;AMR_AF=0.3084;AFR_AF=0.4357;EUR_AF=0.2982;SAS_AF=0.3988;AA=A|||;VT=SNP
5	107218415	rs138304170	T	C	100	PASS	AC=50;AF=0.00998403;AN=5008;NS=2504;DP=18311;EAS_AF=0;AMR_AF=0.0173;AFR_AF=0;EUR_AF=0.0129;SAS_AF=0.0256;AA=T|||;VT=SNP
5	107218583	rs7712414	G	C	100	PASS	AC=798;AF=0.159345;AN=5008;NS=2504;DP=17515;EAS_AF=0.0456;AMR_AF=0.0865;AFR_AF=0.3109;EUR_AF=0.0765;SAS_AF=0.2086;AA=G|||;VT=SNP
5	107218728	rs4957726	C	G	100	PASS	AC=4115;AF=0.821685;AN=5008;NS=2504;DP=19419;EAS_AF=0.7371;AMR_AF=0.8444;AFR_AF=0.8464;EUR_AF=0.7992;SAS_AF=0.8824;AA=G|||;VT=SNP
5	107218799	rs10073441	T	C	100	PASS	AC=661;AF=0.131989;AN=5008;NS=2504;DP=19538;EAS_AF=0.0496;AMR_AF=0.0951;AFR_AF=0.2738;EUR_AF=0.1113;SAS_AF=0.0726;AA=T|||;VT=SNP
5	107220255	rs9784678	C	T	100	PASS	AC=4147;AF=0.828075;AN=5008;NS=2504;DP=21627;EAS_AF=0.7272;AMR_AF=0.8444;AFR_AF=0.8828;EUR_AF=0.7962;SAS_AF=0.8793;AA=T|||;VT=SNP
5	107220280	rs9784679	C	T	100	PASS	AC=1324;AF=0.264377;AN=5008;NS=2504;DP=21987;EAS_AF=0.2113;AMR_AF=0.1974;AFR_AF=0.348;EUR_AF=0.3032;SAS_AF=0.2137;AA=C|||;VT=SNP
5	107220323	rs149934683	T	C	100	PASS	AC=36;AF=0.0071885;AN=5008;NS=2504;DP=21456;EAS_AF=0;AMR_AF=0.0101;AFR_AF=0.0038;EUR_AF=0.0219;SAS_AF=0.002;AA=T|||;VT=SNP
5	107220552	rs147795269	A	G	100	PASS	AC=26;AF=0.00519169;AN=5008;NS=2504;DP=19942;EAS_AF=0;AMR_AF=0.0058;AFR_AF=0.0053;EUR_AF=0.0119;SAS_AF=0.0031;AA=A|||;VT=SNP
5	107220780	rs2195941	A	G	100	PASS	AC=1113;AF=0.222244;AN=5008;NS=2504;DP=18025;EAS_AF=0.1647;AMR_AF=0.4078;AFR_AF=0.053;EUR_AF=0.3072;SAS_AF=0.2914;AA=A|||;VT=SNP
5	107222069	rs62359632	C	T	100	PASS	AC=812;AF=0.162141;AN=5008;NS=2504;DP=20446;EAS_AF=0.3065;AMR_AF=0.1758;AFR_AF=0.0242;EUR_AF=0.167;SAS_AF=0.1851;AA=C|||;VT=SNP
5	107222076	rs10035487	T	C	100	PASS	AC=4223;AF=0.843251;AN=5008;NS=2504;DP=20126;EAS_AF=0.7331;AMR_AF=0.8732;AFR_AF=0.8585;EUR_AF=0.8559;SAS_AF=0.9018;AA=C|||;VT=SNP
5	107223098	rs62361076	C	T	100	PASS	AC=1030;AF=0.205671;AN=5008;NS=2504;DP=17511;EAS_AF=0.1617;AMR_AF=0.3991;AFR_AF=0.0212;EUR_AF=0.3012;SAS_AF=0.2648;AA=C|||;VT=SNP
5	107223376	rs4957727	A	G	100	PASS	AC=4233;AF=0.845248;AN=5008;NS=2504;DP=17558;EAS_AF=0.7341;AMR_AF=0.8761;AFR_AF=0.8631;EUR_AF=0.8569;SAS_AF=0.9018;AA=G|||;VT=SNP
5	107223597	rs17436077	A	G	100	PASS	AC=66;AF=0.0131789;AN=5008;NS=2504;DP=17293;EAS_AF=0;AMR_AF=0.0288;AFR_AF=0.003;EUR_AF=0.0348;SAS_AF=0.0072;AA=A|||;VT=SNP
5	107225547	rs138749658	A	G	100	PASS	AC=46;AF=0.0091853;AN=5008;NS=2504;DP=17531;EAS_AF=0;AMR_AF=0.0086;AFR_AF=0.0008;EUR_AF=0.0268;SAS_AF=0.0123;AA=A|||;VT=SNP
5	107227755	rs1433051	A	G	100	PASS	AC=2863;AF=0.571685;AN=5008;NS=2504;DP=17267;EAS_AF=0.6389;AMR_AF=0.7392;AFR_AF=0.2738;EUR_AF=0.7217;SAS_AF=0.6319;AA=A|||;VT=SNP
5	107228444	rs35075830	C	T	100	PASS	AC=37;AF=0.00738818;AN=5008;NS=2504;DP=18026;EAS_AF=0;AMR_AF=0.013;AFR_AF=0.0015;EUR_AF=0.0209;SAS_AF=0.0051;AA=C|||;VT=SNP
5	107228660	rs17436107	G	T	100	PASS	AC=1776;AF=0.354633;AN=5008;NS=2504;DP=19084;EAS_AF=0.3264;AMR_AF=0.5115;AFR_AF=0.1248;EUR_AF=0.498;SAS_AF=0.4356;AA=G|||;VT=SNP
5	107228663	rs6880495	A	G	100	PASS	AC=514;AF=0.102636;AN=5008;NS=2504;DP=19071;EAS_AF=0.0486;AMR_AF=0.0447;AFR_AF=0.2458;EUR_AF=0.0437;SAS_AF=0.0665;AA=A|||;VT=SNP
5	107228762	rs17160706	A	C	100	PASS	AC=774;AF=0.154553;AN=5008;NS=2504;DP=19509;EAS_AF=0.1716;AMR_AF=0.1182;AFR_AF=0.0998;EUR_AF=0.2087;SAS_AF=0.181;AA=A|||;VT=SNP
5	107230976	rs10045437	C	T	100	PASS	AC=627;AF=0.1252;AN=5008;NS=2504;DP=16169;EAS_AF=0.0486;AMR_AF=0.0922;AFR_AF=0.2496;EUR_AF=0.1123;SAS_AF=0.0726;AA=C|||;VT=SNP
5	107231002	rs13189604	C	T	100	PASS	AC=1733;AF=0.346046;AN=5008;NS=2504;DP=16164;EAS_AF=0.3294;AMR_AF=0.5029;AFR_AF=0.1089;EUR_AF=0.492;SAS_AF=0.4223;AA=C|||;VT=SNP
5	107233082	rs13161312	G	A	100	PASS	AC=526;AF=0.105032;AN=5008;NS=2504;DP=17297;EAS_AF=0.0437;AMR_AF=0.0706;AFR_AF=0.0968;EUR_AF=0.0855;SAS_AF=0.2239;AA=G|||;VT=SNP
5	107233155	rs7726739	C	G	100	PASS	AC=681;AF=0.135982;AN=5008;NS=2504;DP=17913;EAS_AF=0.0446;AMR_AF=0.0965;AFR_AF=0.292;EUR_AF=0.1113;SAS_AF=0.0726;AA=C|||;VT=SNP
5	107233791	rs10069340	G	A	100	PASS	AC=3578;AF=0.714457;AN=5008;NS=2504;DP=19582;EAS_AF=0.4603;AMR_AF=0.7651;AFR_AF=0.7882;EUR_AF=0.7972;SAS_AF=0.7556;AA=g|||;VT=SNP
5	107234502	rs9885427	G	A	100	PASS	AC=3564;AF=0.711661;AN=5008;NS=2504;DP=21718;EAS_AF=0.4593;AMR_AF=0.7579;AFR_AF=0.7874;EUR_AF=0.7913;SAS_AF=0.7546;AA=A|||;VT=SNP
5	107234699	rs10040275	A	G	100	PASS	AC=693;AF=0.138379;AN=5008;NS=2504;DP=21145;EAS_AF=0.0565;AMR_AF=0.1009;AFR_AF=0.2874;EUR_AF=0.1123;SAS_AF=0.0746;AA=G|||;VT=SNP
5	107234977	rs9328023	T	C	100	PASS	AC=637;AF=0.127196;AN=5008;NS=2504;DP=22666;EAS_AF=0.0496;AMR_AF=0.0937;AFR_AF=0.2534;EUR_AF=0.1133;SAS_AF=0.0746;AA=T|||;VT=SNP
5	107235201	rs9328024	A	G	100	PASS	AC=696;AF=0.138978;AN=5008;NS=2504;DP=16873;EAS_AF=0.0565;AMR_AF=0.1009;AFR_AF=0.2874;EUR_AF=0.1133;SAS_AF=0.0767;AA=G|||;VT=SNP
5	107236049	rs17160708	A	T	100	PASS	AC=63;AF=0.0125799;AN=5008;NS=2504;DP=15619;EAS_AF=0.0367;AMR_AF=0.0072;AFR_AF=0.0008;EUR_AF=0.0189;SAS_AF=0.001;AA=A|||;VT=SNP
5	107236230	rs34644295	C	T	100	PASS	AC=1717;AF=0.342851;AN=5008;NS=2504;DP=16286;EAS_AF=0.3304;AMR_AF=0.4971;AFR_AF=0.1112;EUR_AF=0.4831;SAS_AF=0.4151;AA=C|||;VT=SNP
5	107236565	rs34856940	C	G	100	PASS	AC=101;AF=0.0201677;AN=5008;NS=2504;DP=17272;EAS_AF=0;AMR_AF=0.0274;AFR_AF=0.0023;EUR_AF=0.0537;SAS_AF=0.0256;AA=C|||;VT=SNP
5	107237147	rs12656092	G	A	100	PASS	AC=1055;AF=0.210663;AN=5008;NS=2504;DP=17516;EAS_AF=0.1617;AMR_AF=0.4049;AFR_AF=0.0182;EUR_AF=0.3161;SAS_AF=0.2751;AA=G|||;VT=SNP
5	107237203	rs17160709	C	T	100	PASS	AC=992;AF=0.198083;AN=5008;NS=2504;DP=18630;EAS_AF=0.0704;AMR_AF=0.1556;AFR_AF=0.2716;EUR_AF=0.1938;SAS_AF=0.2648;AA=C|||;VT=SNP
5	107237331	rs7705884	T	A	100	PASS	AC=3594;AF=0.717652;AN=5008;NS=2504;DP=19291;EAS_AF=0.4593;AMR_AF=0.7666;AFR_AF=0.8018;EUR_AF=0.7982;SAS_AF=0.7526;AA=T|||;VT=SNP
5	107237349	rs7720097	C	G	100	PASS	AC=3594;AF=0.717652;AN=5008;NS=2504;DP=19829;EAS_AF=0.4593;AMR_AF=0.7666;AFR_AF=0.8018;EUR_AF=0.7982;SAS_AF=0.7526;AA=C|||;VT=SNP
5	107238102	rs17160710	G	T	100	PASS	AC=410;AF=0.081869;AN=5008;NS=2504;DP=17470;EAS_AF=0.0437;AMR_AF=0.062;AFR_AF=0.0219;EUR_AF=0.0795;SAS_AF=0.2188;AA=G|||;VT=SNP
5	107238234	rs114196781	C	T	100	PASS	AC=58;AF=0.0115815;AN=5008;NS=2504;DP=14758;EAS_AF=0;AMR_AF=0.0115;AFR_AF=0;EUR_AF=0.0229;SAS_AF=0.0276;AA=C|||;VT=SNP
5	107238294	rs4957728	T	C	100	PASS	AC=3694;AF=0.73762;AN=5008;NS=2504;DP=15038;EAS_AF=0.4812;AMR_AF=0.7709;AFR_AF=0.8548;EUR_AF=0.8022;SAS_AF=0.7536;AA=C|||;VT=SNP
5	107238511	rs72795959	G	A	100	PASS	AC=36;AF=0.0071885;AN=5008;NS=2504;DP=15921;EAS_AF=0.0109;AMR_AF=0.0058;AFR_AF=0.0008;EUR_AF=0.0189;SAS_AF=0.001;AA=G|||;VT=SNP
5	107240149	rs999063	A	G	100	PASS	AC=3720;AF=0.742812;AN=5008;NS=2504;DP=18682;EAS_AF=0.4871;AMR_AF=0.7723;AFR_AF=0.8669;EUR_AF=0.8052;SAS_AF=0.7536;AA=A|||;VT=SNP
5	107240167	rs999064	C	T	100	PASS	AC=2562;AF=0.511581;AN=5008;NS=2504;DP=18478;EAS_AF=0.3204;AMR_AF=0.3516;AFR_AF=0.7761;EUR_AF=0.492;SAS_AF=0.4847;AA=T|||;VT=SNP
5	107240626	rs10072706	G	C	100	PASS	AC=566;AF=0.113019;AN=5008;NS=2504;DP=12134;EAS_AF=0.0109;AMR_AF=0.085;AFR_AF=0.2504;EUR_AF=0.0934;SAS_AF=0.0726;AA=G|||;VT=SNP
5	107240649	rs61125751	T	C	100	PASS	AC=1190;AF=0.23762;AN=5008;NS=2504;DP=11914;EAS_AF=0.2579;AMR_AF=0.1916;AFR_AF=0.2141;EUR_AF=0.3211;SAS_AF=0.1953;AA=T|||;VT=SNP
5	107241214	rs66528064	G	A	100	PASS	AC=551;AF=0.110024;AN=5008;NS=2504;DP=19006;EAS_AF=0.0446;AMR_AF=0.072;AFR_AF=0.1233;EUR_AF=0.0795;SAS_AF=0.2178;AA=G|||;VT=SNP
5	107241363	rs998906	T	C	100	PASS	AC=1788;AF=0.357029;AN=5008;NS=2504;DP=19552;EAS_AF=0.3036;AMR_AF=0.2666;AFR_AF=0.3714;EUR_AF=0.4006;SAS_AF=0.4121;AA=T|||;VT=SNP
5	107241795	rs17160714	G	T	100	PASS	AC=562;AF=0.11222;AN=5008;NS=2504;DP=16194;EAS_AF=0.0099;AMR_AF=0.085;AFR_AF=0.2504;EUR_AF=0.0944;SAS_AF=0.0685;AA=G|||;VT=SNP
5	107243126	rs12518124	C	T	100	PASS	AC=734;AF=0.146565;AN=5008;NS=2504;DP=20447;EAS_AF=0.2222;AMR_AF=0.0965;AFR_AF=0.0908;EUR_AF=0.1829;SAS_AF=0.1421;AA=C|||;VT=SNP
5	107243859	rs10043226	A	C	100	PASS	AC=651;AF=0.129992;AN=5008;NS=2504;DP=23492;EAS_AF=0.0536;AMR_AF=0.0778;AFR_AF=0.1884;EUR_AF=0.0795;SAS_AF=0.2188;AA=A|||;VT=SNP
5	107244569	rs186073385	G	A	100	PASS	AC=12;AF=0.00239617;AN=5008;NS=2504;DP=19709;EAS_AF=0;AMR_AF=0.0043;AFR_AF=0.0008;EUR_AF=0.008;SAS_AF=0;AA=G|||;VT=SNP
5	107248419	rs142380868	G	A	100	PASS	AC=20;AF=0.00399361;AN=5008;NS=2504;DP=16969;EAS_AF=0;AMR_AF=0.0058;AFR_AF=0.003;EUR_AF=0.0109;SAS_AF=0.001;AA=G|||;VT=SNP
5	107248608	rs1433050	C	T	100	PASS	AC=3668;AF=0.732428;AN=5008;NS=2504;DP=15909;EAS_AF=0.4792;AMR_AF=0.7637;AFR_AF=0.8389;EUR_AF=0.8052;SAS_AF=0.7526;AA=T|||;VT=SNP
5	107249964	rs192147999	C	A	100	PASS	AC=60;AF=0.0119808;AN=5008;NS=2504;DP=17492;EAS_AF=0;AMR_AF=0.0187;AFR_AF=0.0008;EUR_AF=0.0328;SAS_AF=0.0133;AA=C|||;VT=SNP
5	107250435	rs72795963	T	C	100	PASS	AC=1069;AF=0.213458;AN=5008;NS=2504;DP=18652;EAS_AF=0.1677;AMR_AF=0.4121;AFR_AF=0.0219;EUR_AF=0.3191;SAS_AF=0.2699;AA=T|||;VT=SNP
5	107250613	rs62361079	C	T	100	PASS	AC=1061;AF=0.211861;AN=5008;NS=2504;DP=16694;EAS_AF=0.1667;AMR_AF=0.4092;AFR_AF=0.0219;EUR_AF=0.3151;SAS_AF=0.2689;AA=C|||;VT=SNP
5	107250802	rs13160145	C	A	100	PASS	AC=3618;AF=0.722444;AN=5008;NS=2504;DP=13377;EAS_AF=0.4782;AMR_AF=0.7637;AFR_AF=0.8048;EUR_AF=0.8022;SAS_AF=0.7515;AA=A|||;VT=SNP
5	107251440	rs12514884	G	A	100	PASS	AC=739;AF=0.147564;AN=5008;NS=2504;DP=18758;EAS_AF=0.2272;AMR_AF=0.098;AFR_AF=0.0893;EUR_AF=0.1879;SAS_AF=0.138;AA=G|||;VT=SNP
5	107251468	rs62361080	C	A	100	PASS	AC=269;AF=0.0537141;AN=5008;NS=2504;DP=18681;EAS_AF=0.0268;AMR_AF=0.072;AFR_AF=0.0212;EUR_AF=0.1233;SAS_AF=0.0409;AA=C|||;VT=SNP
5	107251524	rs6874672	T	C	100	PASS	AC=3629;AF=0.724641;AN=5008;NS=2504;DP=18573;EAS_AF=0.4881;AMR_AF=0.7608;AFR_AF=0.8041;EUR_AF=0.8042;SAS_AF=0.7536;AA=C|||;VT=SNP
5	107251611	rs11242654	T	G	100	PASS	AC=3680;AF=0.734824;AN=5008;NS=2504;DP=19771;EAS_AF=0.4861;AMR_AF=0.7666;AFR_AF=0.8427;EUR_AF=0.8022;SAS_AF=0.7536;AA=G|||;VT=SNP
5	107251905	rs143418033	C	T	100	PASS	AC=26;AF=0.00519169;AN=5008;NS=2504;DP=20169;EAS_AF=0;AMR_AF=0.0072;AFR_AF=0;EUR_AF=0.0119;SAS_AF=0.0092;AA=C|||;VT=SNP
5	107252679	rs74721157	G	C	100	PASS	AC=40;AF=0.00798722;AN=5008;NS=2504;DP=17077;EAS_AF=0;AMR_AF=0.0043;AFR_AF=0;EUR_AF=0.0209;SAS_AF=0.0164;AA=G|||;VT=SNP
5	107253072	rs919768	A	G	100	PASS	AC=3697;AF=0.738219;AN=5008;NS=2504;DP=17338;EAS_AF=0.4861;AMR_AF=0.7695;AFR_AF=0.8533;EUR_AF=0.8022;SAS_AF=0.7546;AA=G|||;VT=SNP
5	107253541	rs190629579	G	A	100	PASS	AC=27;AF=0.00539137;AN=5008;NS=2504;DP=19443;EAS_AF=0;AMR_AF=0.0043;AFR_AF=0.0015;EUR_AF=0.0189;SAS_AF=0.0031;AA=G|||;VT=SNP
5	107254677	rs12514763	A	G	100	PASS	AC=1162;AF=0.232029;AN=5008;NS=2504;DP=17885;EAS_AF=0.1756;AMR_AF=0.4179;AFR_AF=0.0779;EUR_AF=0.3181;SAS_AF=0.2781;AA=G|||;VT=SNP
5	107254739	rs12514780	A	G	100	PASS	AC=1078;AF=0.215256;AN=5008;NS=2504;DP=19065;EAS_AF=0.1687;AMR_AF=0.415;AFR_AF=0.0227;EUR_AF=0.3181;SAS_AF=0.2761;AA=A|||;VT=SNP
5	107255077	rs12522338	T	C	100	PASS	AC=1727;AF=0.344848;AN=5008;NS=2504;DP=19828;EAS_AF=0.1806;AMR_AF=0.5029;AFR_AF=0.3306;EUR_AF=0.4095;SAS_AF=0.3548;AA=C|||;VT=SNP
5	107255634	rs78164519	T	C	100	PASS	AC=23;AF=0.00459265;AN=5008;NS=2504;DP=20562;EAS_AF=0;AMR_AF=0.0043;AFR_AF=0.0008;EUR_AF=0.0189;SAS_AF=0;AA=T|||;VT=SNP
5	107255869	rs10463584	A	G	100	PASS	AC=819;AF=0.163538;AN=5008;NS=2504;DP=21361;EAS_AF=0.2252;AMR_AF=0.098;AFR_AF=0.1467;EUR_AF=0.1809;SAS_AF=0.1513;AA=A|||;VT=SNP
5	107256237	rs1036211	G	A	100	PASS	AC=1072;AF=0.214058;AN=5008;NS=2504;DP=20326;EAS_AF=0.1667;AMR_AF=0.4078;AFR_AF=0.0401;EUR_AF=0.3072;SAS_AF=0.2648;AA=G|||;VT=SNP
5	107256585	rs982102	G	A	100	PASS	AC=233;AF=0.0465256;AN=5008;NS=2504;DP=17233;EAS_AF=0.0268;AMR_AF=0.0663;AFR_AF=0.0061;EUR_AF=0.1123;SAS_AF=0.0399;AA=G|||;VT=SNP
5	107257602	rs12515449	G	A	100	PASS	AC=776;AF=0.154952;AN=5008;NS=2504;DP=22494;EAS_AF=0.2202;AMR_AF=0.0908;AFR_AF=0.1278;EUR_AF=0.1789;SAS_AF=0.1452;AA=G|||;VT=SNP
5	107258976	rs1433055	A	T	100	PASS	AC=596;AF=0.11901;AN=5008;NS=2504;DP=18786;EAS_AF=0.0446;AMR_AF=0.0735;AFR_AF=0.1399;EUR_AF=0.0875;SAS_AF=0.2321;AA=A|||;VT=SNP
5	107259881	rs10076055	C	T	100	PASS	AC=1222;AF=0.24401;AN=5008;NS=2504;DP=16890;EAS_AF=0.1587;AMR_AF=0.4107;AFR_AF=0.1581;EUR_AF=0.3091;SAS_AF=0.2628;AA=C|||;VT=SNP
5	107260244	rs892007	C	T	100	PASS	AC=2990;AF=0.597045;AN=5008;NS=2504;DP=17724;EAS_AF=0.5218;AMR_AF=0.4914;AFR_AF=0.6483;EUR_AF=0.6809;SAS_AF=0.5941;AA=C|||;VT=SNP
5	107261017	rs6875579	C	T	100	PASS	AC=4386;AF=0.875799;AN=5008;NS=2504;DP=20005;EAS_AF=0.6825;AMR_AF=0.8948;AFR_AF=0.9728;EUR_AF=0.9553;SAS_AF=0.8487;AA=T|||;VT=SNP
5	107261714	rs1433054	T	A	100	PASS	AC=1983;AF=0.395966;AN=5008;NS=2504;DP=21287;EAS_AF=0.1706;AMR_AF=0.4755;AFR_AF=0.621;EUR_AF=0.339;SAS_AF=0.3262;AA=A|||;VT=SNP
5	107262107	rs186089134	T	C	100	PASS	AC=19;AF=0.00379393;AN=5008;NS=2504;DP=20385;EAS_AF=0;AMR_AF=0.0043;AFR_AF=0.0008;EUR_AF=0.0129;SAS_AF=0.002;AA=T|||;VT=SNP
5	107262251	rs919767	A	T	100	PASS	AC=1050;AF=0.209665;AN=5008;NS=2504;DP=19746;EAS_AF=0.1617;AMR_AF=0.4107;AFR_AF=0.0295;EUR_AF=0.3082;SAS_AF=0.2587;AA=A|||;VT=SNP
5	107263580	rs11743737	T	C	100	PASS	AC=2056;AF=0.410543;AN=5008;NS=2504;DP=15574;EAS_AF=0.3581;AMR_AF=0.3862;AFR_AF=0.3268;EUR_AF=0.5109;SAS_AF=0.4918;AA=T|||;VT=SNP
5	107263596	rs1821271	T	C	100	PASS	AC=1220;AF=0.24361;AN=5008;NS=2504;DP=15886;EAS_AF=0.1548;AMR_AF=0.402;AFR_AF=0.1611;EUR_AF=0.3032;SAS_AF=0.273;AA=T|||;VT=SNP
5	107263834	rs1835979	C	T	100	PASS	AC=1047;AF=0.209065;AN=5008;NS=2504;DP=15105;EAS_AF=0.1012;AMR_AF=0.1859;AFR_AF=0.146;EUR_AF=0.3111;SAS_AF=0.317;AA=T|||;VT=SNP
5	107264340	rs10037357	C	T	100	PASS	AC=2039;AF=0.407149;AN=5008;NS=2504;DP=16808;EAS_AF=0.1925;AMR_AF=0.3401;AFR_AF=0.5333;EUR_AF=0.4543;SAS_AF=0.4571;AA=T|||;VT=SNP
5	107264669	rs114858079	T	C	100	PASS	AC=28;AF=0.00559105;AN=5008;NS=2504;DP=18688;EAS_AF=0;AMR_AF=0.013;AFR_AF=0.0008;EUR_AF=0.0179;SAS_AF=0;AA=T|||;VT=SNP
5	107264705	rs10066056	T	A	100	PASS	AC=3117;AF=0.622404;AN=5008;NS=2504;DP=18733;EAS_AF=0.631;AMR_AF=0.5;AFR_AF=0.708;EUR_AF=0.6223;SAS_AF=0.5849;AA=A|||;VT=SNP
5	107265024	rs11959575	C	T	100	PASS	AC=847;AF=0.169129;AN=5008;NS=2504;DP=16894;EAS_AF=0.0605;AMR_AF=0.1772;AFR_AF=0.1301;EUR_AF=0.334;SAS_AF=0.1585;AA=C|||;VT=SNP
5	107265051	rs1835978	T	C	100	PASS	AC=4210;AF=0.840655;AN=5008;NS=2504;DP=17240;EAS_AF=0.7133;AMR_AF=0.7406;AFR_AF=0.9743;EUR_AF=0.9056;SAS_AF=0.7955;AA=C|||;VT=SNP
5	107265792	rs919769	C	A	100	PASS	AC=3991;AF=0.796925;AN=5008;NS=2504;DP=19493;EAS_AF=0.6944;AMR_AF=0.7147;AFR_AF=0.9085;EUR_AF=0.8539;SAS_AF=0.7515;AA=A|||;VT=SNP
5	107265976	rs10077567	C	T	100	PASS	AC=734;AF=0.146565;AN=5008;NS=2504;DP=19102;EAS_AF=0.0446;AMR_AF=0.1037;AFR_AF=0.2579;EUR_AF=0.1173;SAS_AF=0.1616;AA=C|||;VT=SNP
```
