## Supplementary material for "Characterization of shared and ancestry-specific signals driving complex traits using multi-ancestry fine-mapping": mesusiecsinfo

```
*************************************************************

  Multiple Ancestry Sum of Single Effect Model (MESuSiE)          

   Visit http://www.xzlab.org/software.html For Update            

            (C) 2022 Boran Gao, Xiang Zhou                        

              GNU General Public License                          

*************************************************************
# Start data processing for sufficient statistics 
# Create MESuSiE object 
# Start data analysis 

# Data analysis is done, and now generates result 

Potential causal SNPs with PIP > 0.5:  

Credible sets for effects: 
$cs
$cs$L1
 [1]  991  992  994  997  998 1002 1003 1004 1005 1006 1007 1008 1009 1010 1011
[16] 1012 1013 1015 1017 1018 1019 1021 1022 1023 1024 1025 1026 1027 1028 1029
[31] 1030 1031 1032 1033 1034 1035 1036 1037 1038 1040 1044 1045 1046 1047 1048
[46] 1049 1052


$cs_category
   L1 
"eur" 

$purity
   min.abs.corr mean.abs.corr median.abs.corr
L1     0.739683       0.96689        0.990444

$cs_index
[1] 1

$coverage
[1] 0.954431

$requested_coverage
[1] 0.95


 Use MESuSiE_Plot() for visualization
# Total time used for the analysis: 0.09 mins
```
