## Supplementary material for "Characterization of shared and ancestry-specific signals driving complex traits using multi-ancestry fine-mapping": s1_data.bim

```
5	chr5:131726714:T:C	0	131726714	C	T
5	chr5:131727380:C:T	0	131727380	T	C
5	chr5:131727660:G:A	0	131727660	A	G
5	chr5:131728882:T:C	0	131728882	C	T
5	chr5:131729249:G:A	0	131729249	A	G
5	chr5:131732553:G:C	0	131732553	C	G
5	chr5:131733371:T:C	0	131733371	C	T
5	chr5:131733506:G:A	0	131733506	A	G
5	chr5:131735404:G:C	0	131735404	C	G
5	chr5:131735747:A:T	0	131735747	T	A
5	chr5:131736717:C:T	0	131736717	T	C
5	chr5:131736929:A:G	0	131736929	G	A
5	chr5:131740228:C:T	0	131740228	T	C
5	chr5:131742016:C:T	0	131742016	T	C
5	chr5:131742212:C:A	0	131742212	A	C
5	chr5:131744115:C:T	0	131744115	T	C
5	chr5:131745267:C:T	0	131745267	T	C
5	chr5:131750882:C:T	0	131750882	T	C
5	chr5:131750924:A:G	0	131750924	G	A
5	chr5:131751187:A:G	0	131751187	G	A
5	chr5:131751963:T:C	0	131751963	C	T
5	chr5:131752101:T:C	0	131752101	C	T
5	chr5:131752793:C:T	0	131752793	T	C
5	chr5:131753341:T:G	0	131753341	G	T
5	chr5:131753351:A:C	0	131753351	C	A
5	chr5:131753574:G:C	0	131753574	C	G
5	chr5:131755378:G:A	0	131755378	A	G
5	chr5:131755396:A:G	0	131755396	G	A
5	chr5:131758756:G:A	0	131758756	A	G
5	chr5:131758883:G:A	0	131758883	A	G
5	chr5:131759447:T:C	0	131759447	C	T
5	chr5:131760984:C:G	0	131760984	G	C
5	chr5:131762527:G:A	0	131762527	A	G
5	chr5:131762853:A:G	0	131762853	G	A
5	chr5:131763413:T:C	0	131763413	C	T
5	chr5:131763453:T:C	0	131763453	C	T
5	chr5:131763534:C:T	0	131763534	T	C
5	chr5:131764553:T:C	0	131764553	C	T
5	chr5:131765496:T:C	0	131765496	C	T
5	chr5:131766501:T:C	0	131766501	C	T
5	chr5:131768566:T:G	0	131768566	G	T
5	chr5:131770458:C:T	0	131770458	T	C
5	chr5:131771999:G:A	0	131771999	A	G
5	chr5:131773156:G:T	0	131773156	T	G
5	chr5:131774432:C:A	0	131774432	A	C
5	chr5:131775667:G:A	0	131775667	A	G
5	chr5:131775684:C:T	0	131775684	T	C
5	chr5:131778137:C:T	0	131778137	T	C
5	chr5:131779286:A:T	0	131779286	T	A
5	chr5:131780362:A:G	0	131780362	G	A
5	chr5:131782799:T:C	0	131782799	C	T
5	chr5:131783250:T:C	0	131783250	C	T
5	chr5:131787702:T:C	0	131787702	C	T
5	chr5:131788557:T:G	0	131788557	G	T
5	chr5:131789387:T:A	0	131789387	A	T
5	chr5:131790295:G:A	0	131790295	A	G
5	chr5:131792857:C:CA	0	131792857	CA	C
5	chr5:131798404:G:A	0	131798404	A	G
5	chr5:131798718:GGAA:G	0	131798718	G	GGAA
5	chr5:131799616:CAG:C	0	131799616	C	CAG
5	chr5:131801531:G:A	0	131801531	A	G
5	chr5:131802169:G:A	0	131802169	A	G
5	chr5:131802427:C:A	0	131802427	A	C
5	chr5:131803043:G:C	0	131803043	C	G
5	chr5:131803503:T:C	0	131803503	C	T
5	chr5:131804548:G:A	0	131804548	A	G
5	chr5:131807055:T:C	0	131807055	C	T
5	chr5:131807556:C:A	0	131807556	A	C
5	chr5:131807631:T:A	0	131807631	A	T
5	chr5:131807676:A:C	0	131807676	C	A
5	chr5:131808054:T:C	0	131808054	C	T
5	chr5:131809504:A:C	0	131809504	C	A
5	chr5:131809517:C:T	0	131809517	T	C
5	chr5:131811300:T:C	0	131811300	C	T
5	chr5:131814900:G:T	0	131814900	T	G
5	chr5:131815123:C:CATG	0	131815123	CATG	C
5	chr5:131816418:T:C	0	131816418	C	T
5	chr5:131816882:T:C	0	131816882	C	T
5	chr5:131817602:C:T	0	131817602	T	C
5	chr5:131819327:C:T	0	131819327	T	C
5	chr5:131820436:A:G	0	131820436	G	A
5	chr5:131823074:C:T	0	131823074	T	C
5	chr5:131826431:C:T	0	131826431	T	C
5	chr5:131826757:CA:C	0	131826757	C	CA
5	chr5:131827004:A:T	0	131827004	T	A
5	chr5:131827329:G:A	0	131827329	A	G
5	chr5:131829313:C:T	0	131829313	T	C
5	chr5:131830045:G:A	0	131830045	A	G
5	chr5:131830576:T:C	0	131830576	C	T
5	chr5:131832007:C:T	0	131832007	T	C
5	chr5:131832238:T:C	0	131832238	C	T
5	chr5:131833244:C:T	0	131833244	T	C
5	chr5:131833425:G:A	0	131833425	A	G
5	chr5:131835558:G:A	0	131835558	A	G
5	chr5:131837110:C:A	0	131837110	A	C
5	chr5:131837193:T:C	0	131837193	C	T
5	chr5:131837413:C:T	0	131837413	T	C
5	chr5:131837469:T:A	0	131837469	A	T
5	chr5:131838408:T:A	0	131838408	A	T
5	chr5:131838522:A:G	0	131838522	G	A
5	chr5:131839565:G:A	0	131839565	A	G
5	chr5:131840608:C:CT	0	131840608	CT	C
5	chr5:131840951:C:T	0	131840951	T	C
5	chr5:131841209:T:C	0	131841209	C	T
5	chr5:131841224:A:G	0	131841224	G	A
5	chr5:131842145:T:C	0	131842145	C	T
5	chr5:131843496:C:T	0	131843496	T	C
5	chr5:131844028:G:A	0	131844028	A	G
5	chr5:131845260:A:G	0	131845260	G	A
5	chr5:131845587:C:T	0	131845587	T	C
5	chr5:131848746:C:T	0	131848746	T	C
5	chr5:131852133:T:C	0	131852133	C	T
5	chr5:131852810:C:A	0	131852810	A	C
5	chr5:131853134:T:A	0	131853134	A	T
5	chr5:131857978:G:A	0	131857978	A	G
5	chr5:131859309:C:T	0	131859309	T	C
5	chr5:131861778:T:C	0	131861778	C	T
5	chr5:131862959:C:A	0	131862959	A	C
5	chr5:131863084:C:T	0	131863084	T	C
5	chr5:131863087:T:C	0	131863087	C	T
5	chr5:131865386:A:AT	0	131865386	AT	A
5	chr5:131865486:C:T	0	131865486	T	C
5	chr5:131865504:C:A	0	131865504	A	C
5	chr5:131866764:G:A	0	131866764	A	G
5	chr5:131866932:T:C	0	131866932	C	T
5	chr5:131868816:G:A	0	131868816	A	G
5	chr5:131868966:A:G	0	131868966	G	A
5	chr5:131870142:AT:A	0	131870142	A	AT
5	chr5:131871197:A:G	0	131871197	G	A
5	chr5:131871201:A:T	0	131871201	T	A
5	chr5:131871412:A:T	0	131871412	T	A
5	chr5:131871665:C:T	0	131871665	T	C
5	chr5:131872513:A:T	0	131872513	T	A
5	chr5:131873018:C:A	0	131873018	A	C
5	chr5:131873094:C:T	0	131873094	T	C
5	chr5:131873645:G:A	0	131873645	A	G
5	chr5:131875318:A:G	0	131875318	G	A
5	chr5:131875539:T:G	0	131875539	G	T
5	chr5:131876412:T:C	0	131876412	C	T
5	chr5:131878511:G:A	0	131878511	A	G
5	chr5:131878522:A:G	0	131878522	G	A
5	chr5:131880734:G:T	0	131880734	T	G
5	chr5:131881251:G:C	0	131881251	C	G
5	chr5:131882295:T:C	0	131882295	C	T
5	chr5:131884370:G:A	0	131884370	A	G
5	chr5:131889111:T:C	0	131889111	C	T
5	chr5:131891706:C:T	0	131891706	T	C
5	chr5:131891884:C:T	0	131891884	T	C
5	chr5:131892000:G:T	0	131892000	T	G
5	chr5:131892020:G:C	0	131892020	C	G
5	chr5:131892977:T:C	0	131892977	C	T
5	chr5:131893263:TG:T	0	131893263	T	TG
5	chr5:131893308:G:A	0	131893308	A	G
5	chr5:131893913:T:C	0	131893913	C	T
5	chr5:131895842:T:C	0	131895842	C	T
5	chr5:131895998:C:T	0	131895998	T	C
5	chr5:131897266:G:A	0	131897266	A	G
5	chr5:131897532:G:A	0	131897532	A	G
5	chr5:131899581:T:G	0	131899581	G	T
5	chr5:131901584:C:G	0	131901584	G	C
5	chr5:131901906:A:G	0	131901906	G	A
5	chr5:131903177:T:C	0	131903177	C	T
5	chr5:131904621:T:C	0	131904621	C	T
5	chr5:131905150:C:A	0	131905150	A	C
5	chr5:131905192:C:T	0	131905192	T	C
5	chr5:131906362:G:A	0	131906362	A	G
5	chr5:131906525:T:A	0	131906525	A	T
5	chr5:131906539:T:TA	0	131906539	TA	T
5	chr5:131906676:C:T	0	131906676	T	C
5	chr5:131906813:A:T	0	131906813	T	A
5	chr5:131911003:C:T	0	131911003	T	C
5	chr5:131911248:A:T	0	131911248	T	A
5	chr5:131911525:G:T	0	131911525	T	G
5	chr5:131911899:T:G	0	131911899	G	T
5	chr5:131912097:G:A	0	131912097	A	G
5	chr5:131913076:C:T	0	131913076	T	C
5	chr5:131913201:G:A	0	131913201	A	G
5	chr5:131913939:A:G	0	131913939	G	A
5	chr5:131916703:C:T	0	131916703	T	C
5	chr5:131916861:C:T	0	131916861	T	C
5	chr5:131924759:C:A	0	131924759	A	C
5	chr5:131925469:G:C	0	131925469	C	G
5	chr5:131926197:A:G	0	131926197	G	A
5	chr5:131926384:C:T	0	131926384	T	C
5	chr5:131928006:C:T	0	131928006	T	C
5	chr5:131928131:A:G	0	131928131	G	A
5	chr5:131930669:T:C	0	131930669	C	T
5	chr5:131931916:G:A	0	131931916	A	G
5	chr5:131933760:G:A	0	131933760	A	G
5	chr5:131934529:A:T	0	131934529	T	A
5	chr5:131935835:G:C	0	131935835	C	G
5	chr5:131936230:C:A	0	131936230	A	C
5	chr5:131936713:G:A	0	131936713	A	G
5	chr5:131939816:G:A	0	131939816	A	G
5	chr5:131941456:GC:G	0	131941456	G	GC
5	chr5:131942825:T:C	0	131942825	C	T
5	chr5:131943472:T:C	0	131943472	C	T
5	chr5:131943727:C:G	0	131943727	G	C
5	chr5:131944254:C:T	0	131944254	T	C
5	chr5:131945144:G:A	0	131945144	A	G
5	chr5:131945413:G:C	0	131945413	C	G
5	chr5:131946371:G:A	0	131946371	A	G
5	chr5:131947683:C:T	0	131947683	T	C
5	chr5:131947848:GA:G	0	131947848	G	GA
5	chr5:131948740:C:T	0	131948740	T	C
5	chr5:131948917:C:T	0	131948917	T	C
5	chr5:131949422:G:A	0	131949422	A	G
5	chr5:131951015:T:C	0	131951015	C	T
5	chr5:131951232:T:A	0	131951232	A	T
5	chr5:131952775:G:A	0	131952775	A	G
5	chr5:131955201:T:C	0	131955201	C	T
5	chr5:131956163:A:G	0	131956163	G	A
5	chr5:131956810:C:T	0	131956810	T	C
5	chr5:131958045:C:T	0	131958045	T	C
5	chr5:131961350:T:C	0	131961350	C	T
5	chr5:131965922:G:A	0	131965922	A	G
5	chr5:131969691:G:T	0	131969691	T	G
5	chr5:131970842:T:C	0	131970842	C	T
5	chr5:131972537:G:A	0	131972537	A	G
5	chr5:131974365:T:G	0	131974365	G	T
5	chr5:131975581:GCTGAGCCTGGCCTCACAAGCCATCCCTGGA:G	0	131975581	G	GCTGAGCCTGGCCTCACAAGCCATCCCTGGA
5	chr5:131976634:G:T	0	131976634	T	G
5	chr5:131977181:C:T	0	131977181	T	C
5	chr5:131979532:G:A	0	131979532	A	G
5	chr5:131980471:G:A	0	131980471	A	G
5	chr5:131981029:G:A	0	131981029	A	G
5	chr5:131982625:G:A	0	131982625	A	G
5	chr5:131983095:C:T	0	131983095	T	C
5	chr5:131983343:A:G	0	131983343	G	A
5	chr5:131983767:A:G	0	131983767	G	A
5	chr5:131984600:C:T	0	131984600	T	C
5	chr5:131984769:C:T	0	131984769	T	C
5	chr5:131985037:A:G	0	131985037	G	A
5	chr5:131985266:GT:G	0	131985266	G	GT
5	chr5:131986191:T:C	0	131986191	C	T
5	chr5:131986801:C:T	0	131986801	T	C
5	chr5:131987283:T:C	0	131987283	C	T
5	chr5:131987470:GAGA:G	0	131987470	G	GAGA
5	chr5:131988557:C:CTG	0	131988557	CTG	C
5	chr5:131988684:A:G	0	131988684	G	A
5	chr5:131990195:A:G	0	131990195	G	A
5	chr5:131991464:A:T	0	131991464	T	A
5	chr5:131992205:G:A	0	131992205	A	G
5	chr5:131992830:A:C	0	131992830	C	A
5	chr5:131993286:A:G	0	131993286	G	A
5	chr5:131993898:T:C	0	131993898	C	T
5	chr5:131994465:G:A	0	131994465	A	G
5	chr5:131994768:G:A	0	131994768	A	G
5	chr5:131994822:C:T	0	131994822	T	C
5	chr5:131995059:C:T	0	131995059	T	C
5	chr5:131995966:G:A	0	131995966	A	G
5	chr5:131998438:G:C	0	131998438	C	G
5	chr5:132003396:T:C	0	132003396	C	T
5	chr5:132004153:T:C	0	132004153	C	T
5	chr5:132004339:C:T	0	132004339	T	C
5	chr5:132005009:G:A	0	132005009	A	G
5	chr5:132007324:A:C	0	132007324	C	A
5	chr5:132008699:A:G	0	132008699	G	A
5	chr5:132009539:G:A	0	132009539	A	G
5	chr5:132010347:C:T	0	132010347	T	C
5	chr5:132010948:C:T	0	132010948	T	C
5	chr5:132011827:G:A	0	132011827	A	G
5	chr5:132012478:A:G	0	132012478	G	A
5	chr5:132013185:A:G	0	132013185	G	A
5	chr5:132015210:G:A	0	132015210	A	G
5	chr5:132017592:C:T	0	132017592	T	C
5	chr5:132017853:G:C	0	132017853	C	G
5	chr5:132018401:G:A	0	132018401	A	G
5	chr5:132018480:A:G	0	132018480	G	A
5	chr5:132018981:C:T	0	132018981	T	C
5	chr5:132019259:G:A	0	132019259	A	G
5	chr5:132020516:G:A	0	132020516	A	G
5	chr5:132020746:G:T	0	132020746	T	G
5	chr5:132021502:T:C	0	132021502	C	T
5	chr5:132021661:G:A	0	132021661	A	G
5	chr5:132021718:G:C	0	132021718	C	G
5	chr5:132021924:A:G	0	132021924	G	A
5	chr5:132022065:G:A	0	132022065	A	G
5	chr5:132023306:T:C	0	132023306	C	T
5	chr5:132023985:C:T	0	132023985	T	C
5	chr5:132024321:G:A	0	132024321	A	G
5	chr5:132025797:T:C	0	132025797	C	T
5	chr5:132026223:G:T	0	132026223	T	G
5	chr5:132027761:A:G	0	132027761	G	A
5	chr5:132028286:A:G	0	132028286	G	A
5	chr5:132028321:C:A	0	132028321	A	C
5	chr5:132028640:T:A	0	132028640	A	T
5	chr5:132028817:T:G	0	132028817	G	T
5	chr5:132028828:T:C	0	132028828	C	T
5	chr5:132029043:A:T	0	132029043	T	A
5	chr5:132030180:A:G	0	132030180	G	A
5	chr5:132030286:G:A	0	132030286	A	G
5	chr5:132031917:C:T	0	132031917	T	C
5	chr5:132033475:G:A	0	132033475	A	G
5	chr5:132033758:A:G	0	132033758	G	A
5	chr5:132035134:G:T	0	132035134	T	G
5	chr5:132036306:A:G	0	132036306	G	A
5	chr5:132036574:A:G	0	132036574	G	A
5	chr5:132036592:C:T	0	132036592	T	C
5	chr5:132037503:A:T	0	132037503	T	A
5	chr5:132041164:C:T	0	132041164	T	C
5	chr5:132041404:C:T	0	132041404	T	C
5	chr5:132041980:T:C	0	132041980	C	T
5	chr5:132042096:A:AT	0	132042096	AT	A
5	chr5:132042133:T:A	0	132042133	A	T
5	chr5:132042438:T:C	0	132042438	C	T
5	chr5:132042688:C:G	0	132042688	G	C
5	chr5:132043507:CT:C	0	132043507	C	CT
5	chr5:132043556:A:G	0	132043556	G	A
5	chr5:132043963:C:T	0	132043963	T	C
5	chr5:132044965:C:T	0	132044965	T	C
5	chr5:132045632:G:A	0	132045632	A	G
5	chr5:132045894:C:T	0	132045894	T	C
5	chr5:132047766:G:A	0	132047766	A	G
5	chr5:132047974:A:C	0	132047974	C	A
5	chr5:132048290:G:C	0	132048290	C	G
5	chr5:132050449:G:A	0	132050449	A	G
5	chr5:132050666:C:T	0	132050666	T	C
5	chr5:132051627:C:T	0	132051627	T	C
5	chr5:132051860:T:C	0	132051860	C	T
5	chr5:132052335:G:A	0	132052335	A	G
5	chr5:132052520:C:T	0	132052520	T	C
5	chr5:132052526:G:A	0	132052526	A	G
5	chr5:132053756:A:G	0	132053756	G	A
5	chr5:132053814:T:C	0	132053814	C	T
5	chr5:132054688:T:G	0	132054688	G	T
5	chr5:132055697:A:T	0	132055697	T	A
5	chr5:132055765:A:T	0	132055765	T	A
5	chr5:132055780:T:C	0	132055780	C	T
5	chr5:132055905:A:G	0	132055905	G	A
5	chr5:132056056:G:A	0	132056056	A	G
5	chr5:132058283:T:C	0	132058283	C	T
5	chr5:132058758:G:A	0	132058758	A	G
5	chr5:132059045:C:T	0	132059045	T	C
5	chr5:132059422:G:A	0	132059422	A	G
5	chr5:132060639:C:T	0	132060639	T	C
5	chr5:132060785:C:T	0	132060785	T	C
5	chr5:132065641:G:A	0	132065641	A	G
5	chr5:132065810:G:A	0	132065810	A	G
5	chr5:132066108:C:T	0	132066108	T	C
5	chr5:132066152:C:T	0	132066152	T	C
5	chr5:132066322:A:C	0	132066322	C	A
5	chr5:132066757:A:G	0	132066757	G	A
5	chr5:132067045:C:T	0	132067045	T	C
5	chr5:132068400:C:G	0	132068400	G	C
5	chr5:132068753:A:T	0	132068753	T	A
5	chr5:132069334:T:C	0	132069334	C	T
5	chr5:132071446:T:A	0	132071446	A	T
5	chr5:132071908:T:C	0	132071908	C	T
5	chr5:132072384:A:G	0	132072384	G	A
5	chr5:132073149:A:C	0	132073149	C	A
5	chr5:132075086:A:G	0	132075086	G	A
5	chr5:132075186:T:C	0	132075186	C	T
5	chr5:132075445:C:T	0	132075445	T	C
5	chr5:132075767:T:C	0	132075767	C	T
5	chr5:132076239:G:A	0	132076239	A	G
5	chr5:132076545:A:G	0	132076545	G	A
5	chr5:132077562:G:A	0	132077562	A	G
5	chr5:132078028:G:A	0	132078028	A	G
5	chr5:132078029:G:T	0	132078029	T	G
5	chr5:132078957:C:T	0	132078957	T	C
5	chr5:132079373:G:C	0	132079373	C	G
5	chr5:132079679:C:T	0	132079679	T	C
5	chr5:132079743:G:A	0	132079743	A	G
5	chr5:132082269:A:T	0	132082269	T	A
5	chr5:132082606:G:A	0	132082606	A	G
5	chr5:132083255:A:G	0	132083255	G	A
5	chr5:132084556:G:A	0	132084556	A	G
5	chr5:132084821:G:A	0	132084821	A	G
5	chr5:132085497:C:T	0	132085497	T	C
5	chr5:132086443:A:G	0	132086443	G	A
5	chr5:132086819:A:C	0	132086819	C	A
5	chr5:132087782:T:C	0	132087782	C	T
5	chr5:132088273:G:A	0	132088273	A	G
5	chr5:132091468:A:G	0	132091468	G	A
5	chr5:132092854:G:A	0	132092854	A	G
5	chr5:132094425:G:A	0	132094425	A	G
5	chr5:132097021:G:A	0	132097021	A	G
5	chr5:132100524:G:A	0	132100524	A	G
5	chr5:132100793:G:T	0	132100793	T	G
5	chr5:132101145:C:T	0	132101145	T	C
5	chr5:132101203:C:T	0	132101203	T	C
5	chr5:132101268:A:G	0	132101268	G	A
5	chr5:132101839:G:A	0	132101839	A	G
5	chr5:132103117:C:T	0	132103117	T	C
5	chr5:132103643:A:T	0	132103643	T	A
5	chr5:132104927:G:T	0	132104927	T	G
5	chr5:132106612:C:T	0	132106612	T	C
5	chr5:132106770:A:C	0	132106770	C	A
5	chr5:132106996:A:G	0	132106996	G	A
5	chr5:132107001:A:C	0	132107001	C	A
5	chr5:132107012:T:C	0	132107012	C	T
5	chr5:132109724:A:G	0	132109724	G	A
5	chr5:132109967:A:T	0	132109967	T	A
5	chr5:132111411:A:G	0	132111411	G	A
5	chr5:132112984:T:C	0	132112984	C	T
5	chr5:132113064:A:G	0	132113064	G	A
5	chr5:132113336:T:G	0	132113336	G	T
5	chr5:132113356:C:T	0	132113356	T	C
5	chr5:132114849:T:G	0	132114849	G	T
5	chr5:132115940:A:G	0	132115940	G	A
5	chr5:132116163:AAGAC:A	0	132116163	A	AAGAC
5	chr5:132116730:C:T	0	132116730	T	C
5	chr5:132121335:G:A	0	132121335	A	G
5	chr5:132121469:A:G	0	132121469	G	A
5	chr5:132122060:A:G	0	132122060	G	A
5	chr5:132122104:C:G	0	132122104	G	C
5	chr5:132122581:T:A	0	132122581	A	T
5	chr5:132123173:A:C	0	132123173	C	A
5	chr5:132123655:C:T	0	132123655	T	C
5	chr5:132123679:C:T	0	132123679	T	C
5	chr5:132124904:G:A	0	132124904	A	G
5	chr5:132125284:C:A	0	132125284	A	C
5	chr5:132126027:T:A	0	132126027	A	T
5	chr5:132126203:T:C	0	132126203	C	T
5	chr5:132127143:T:C	0	132127143	C	T
5	chr5:132128831:A:G	0	132128831	G	A
5	chr5:132129995:C:T	0	132129995	T	C
5	chr5:132130936:T:A	0	132130936	A	T
5	chr5:132131038:G:A	0	132131038	A	G
5	chr5:132132376:C:T	0	132132376	T	C
5	chr5:132132814:G:A	0	132132814	A	G
5	chr5:132134109:A:C	0	132134109	C	A
5	chr5:132134492:T:TAA	0	132134492	TAA	T
5	chr5:132136167:C:T	0	132136167	T	C
5	chr5:132136673:C:T	0	132136673	T	C
5	chr5:132136693:T:C	0	132136693	C	T
5	chr5:132137376:T:G	0	132137376	G	T
5	chr5:132137525:T:C	0	132137525	C	T
5	chr5:132137957:T:C	0	132137957	C	T
5	chr5:132138332:T:C	0	132138332	C	T
5	chr5:132138477:A:G	0	132138477	G	A
5	chr5:132142341:T:C	0	132142341	C	T
5	chr5:132143203:T:C	0	132143203	C	T
5	chr5:132143938:G:A	0	132143938	A	G
5	chr5:132145238:G:A	0	132145238	A	G
5	chr5:132146406:T:A	0	132146406	A	T
5	chr5:132146551:A:T	0	132146551	T	A
5	chr5:132147003:T:C	0	132147003	C	T
5	chr5:132149690:A:G	0	132149690	G	A
5	chr5:132149813:C:G	0	132149813	G	C
5	chr5:132151202:T:A	0	132151202	A	T
5	chr5:132152113:A:T	0	132152113	T	A
5	chr5:132152802:T:A	0	132152802	A	T
5	chr5:132153170:G:A	0	132153170	A	G
5	chr5:132154356:A:T	0	132154356	T	A
5	chr5:132154420:C:G	0	132154420	G	C
5	chr5:132155913:T:C	0	132155913	C	T
5	chr5:132156211:G:A	0	132156211	A	G
5	chr5:132156834:T:C	0	132156834	C	T
5	chr5:132156923:G:A	0	132156923	A	G
5	chr5:132157030:C:A	0	132157030	A	C
5	chr5:132157682:A:G	0	132157682	G	A
5	chr5:132158649:TAA:T	0	132158649	T	TAA
5	chr5:132158652:A:T	0	132158652	T	A
5	chr5:132159879:G:A	0	132159879	A	G
5	chr5:132160682:C:A	0	132160682	A	C
5	chr5:132162919:C:T	0	132162919	T	C
5	chr5:132165007:C:T	0	132165007	T	C
5	chr5:132165441:T:C	0	132165441	C	T
5	chr5:132166212:T:C	0	132166212	C	T
5	chr5:132167449:T:C	0	132167449	C	T
5	chr5:132167647:G:A	0	132167647	A	G
5	chr5:132169354:A:ACT	0	132169354	ACT	A
5	chr5:132171379:A:G	0	132171379	G	A
5	chr5:132172324:C:T	0	132172324	T	C
5	chr5:132172867:T:C	0	132172867	C	T
5	chr5:132173578:A:G	0	132173578	G	A
5	chr5:132174469:G:T	0	132174469	T	G
5	chr5:132174949:T:A	0	132174949	A	T
5	chr5:132175448:A:T	0	132175448	T	A
5	chr5:132175706:TA:T	0	132175706	T	TA
5	chr5:132176683:G:A	0	132176683	A	G
5	chr5:132178019:A:G	0	132178019	G	A
5	chr5:132179595:C:T	0	132179595	T	C
5	chr5:132179720:C:T	0	132179720	T	C
5	chr5:132180035:G:A	0	132180035	A	G
5	chr5:132180037:C:T	0	132180037	T	C
5	chr5:132180838:G:A	0	132180838	A	G
5	chr5:132181789:CTT:TTT	0	132181789	TTT	CTT
5	chr5:132182422:C:A	0	132182422	A	C
5	chr5:132183150:T:C	0	132183150	C	T
5	chr5:132183847:G:A	0	132183847	A	G
5	chr5:132184030:C:G	0	132184030	G	C
5	chr5:132186257:C:G	0	132186257	G	C
5	chr5:132187319:C:G	0	132187319	G	C
5	chr5:132187342:C:T	0	132187342	T	C
5	chr5:132188306:A:AT	0	132188306	AT	A
5	chr5:132188606:A:G	0	132188606	G	A
5	chr5:132190188:T:C	0	132190188	C	T
5	chr5:132190497:A:G	0	132190497	G	A
5	chr5:132191043:T:C	0	132191043	C	T
5	chr5:132191319:C:T	0	132191319	T	C
5	chr5:132191628:C:T	0	132191628	T	C
5	chr5:132192021:C:T	0	132192021	T	C
5	chr5:132192460:T:G	0	132192460	G	T
5	chr5:132194718:C:T	0	132194718	T	C
5	chr5:132194748:A:G	0	132194748	G	A
5	chr5:132198688:C:T	0	132198688	T	C
5	chr5:132198806:C:T	0	132198806	T	C
5	chr5:132200171:C:T	0	132200171	T	C
5	chr5:132201060:G:A	0	132201060	A	G
5	chr5:132201119:A:AG	0	132201119	AG	A
5	chr5:132201133:T:C	0	132201133	C	T
5	chr5:132202567:T:C	0	132202567	C	T
5	chr5:132202570:T:C	0	132202570	C	T
5	chr5:132202871:T:C	0	132202871	C	T
5	chr5:132203332:T:C	0	132203332	C	T
5	chr5:132203562:C:T	0	132203562	T	C
5	chr5:132204360:C:T	0	132204360	T	C
5	chr5:132205182:G:T	0	132205182	T	G
5	chr5:132205191:C:T	0	132205191	T	C
5	chr5:132206140:T:C	0	132206140	C	T
5	chr5:132206491:C:T	0	132206491	T	C
5	chr5:132209475:C:T	0	132209475	T	C
5	chr5:132209685:A:G	0	132209685	G	A
5	chr5:132209694:C:G	0	132209694	G	C
5	chr5:132210587:A:G	0	132210587	G	A
5	chr5:132210975:G:A	0	132210975	A	G
5	chr5:132211175:G:A	0	132211175	A	G
5	chr5:132211578:G:A	0	132211578	A	G
5	chr5:132213245:G:A	0	132213245	A	G
5	chr5:132214749:C:T	0	132214749	T	C
5	chr5:132215884:G:A	0	132215884	A	G
5	chr5:132217552:A:T	0	132217552	T	A
5	chr5:132217647:C:A	0	132217647	A	C
5	chr5:132217972:A:G	0	132217972	G	A
5	chr5:132220510:A:C	0	132220510	C	A
5	chr5:132220616:C:T	0	132220616	T	C
5	chr5:132225679:C:A	0	132225679	A	C
5	chr5:132226065:C:T	0	132226065	T	C
5	chr5:132226322:C:T	0	132226322	T	C
5	chr5:132227207:C:T	0	132227207	T	C
5	chr5:132227655:G:A	0	132227655	A	G
5	chr5:132227878:G:C	0	132227878	C	G
5	chr5:132228619:C:A	0	132228619	A	C
5	chr5:132228943:C:T	0	132228943	T	C
5	chr5:132229697:A:C	0	132229697	C	A
5	chr5:132229777:C:T	0	132229777	T	C
5	chr5:132230268:CT:C	0	132230268	C	CT
5	chr5:132230954:GCCA:G	0	132230954	G	GCCA
5	chr5:132231233:A:T	0	132231233	T	A
5	chr5:132231248:G:A	0	132231248	A	G
5	chr5:132232924:T:C	0	132232924	C	T
5	chr5:132233713:C:T	0	132233713	T	C
5	chr5:132233934:T:C	0	132233934	C	T
5	chr5:132234525:A:G	0	132234525	G	A
5	chr5:132234922:G:A	0	132234922	A	G
5	chr5:132235630:T:C	0	132235630	C	T
5	chr5:132236526:G:A	0	132236526	A	G
5	chr5:132236550:A:G	0	132236550	G	A
5	chr5:132236783:T:G	0	132236783	G	T
5	chr5:132236868:A:G	0	132236868	G	A
5	chr5:132237836:A:G	0	132237836	G	A
5	chr5:132239645:G:A	0	132239645	A	G
5	chr5:132240227:G:A	0	132240227	A	G
5	chr5:132241079:A:G	0	132241079	G	A
5	chr5:132241465:T:C	0	132241465	C	T
5	chr5:132241637:A:G	0	132241637	G	A
5	chr5:132241821:C:T	0	132241821	T	C
5	chr5:132242572:G:A	0	132242572	A	G
5	chr5:132242944:C:T	0	132242944	T	C
5	chr5:132243152:C:G	0	132243152	G	C
5	chr5:132243262:T:A	0	132243262	A	T
5	chr5:132244340:C:A	0	132244340	A	C
5	chr5:132244459:G:A	0	132244459	A	G
5	chr5:132244527:T:C	0	132244527	C	T
5	chr5:132244541:G:T	0	132244541	T	G
5	chr5:132244608:C:T	0	132244608	T	C
5	chr5:132245918:G:A	0	132245918	A	G
5	chr5:132246679:AACAATGAAGTATTC:A	0	132246679	A	AACAATGAAGTATTC
5	chr5:132247427:G:C	0	132247427	C	G
5	chr5:132247599:G:A	0	132247599	A	G
5	chr5:132248485:G:T	0	132248485	T	G
5	chr5:132248702:T:C	0	132248702	C	T
5	chr5:132250265:A:G	0	132250265	G	A
5	chr5:132250656:T:C	0	132250656	C	T
5	chr5:132250787:A:G	0	132250787	G	A
5	chr5:132250905:C:A	0	132250905	A	C
5	chr5:132251371:C:T	0	132251371	T	C
5	chr5:132251438:C:T	0	132251438	T	C
5	chr5:132252267:C:G	0	132252267	G	C
5	chr5:132252458:T:C	0	132252458	C	T
5	chr5:132252652:T:C	0	132252652	C	T
5	chr5:132253393:C:T	0	132253393	T	C
5	chr5:132253999:G:A	0	132253999	A	G
5	chr5:132254197:C:T	0	132254197	T	C
5	chr5:132254564:C:T	0	132254564	T	C
5	chr5:132254694:T:C	0	132254694	C	T
5	chr5:132255338:G:C	0	132255338	C	G
5	chr5:132256026:T:G	0	132256026	G	T
5	chr5:132256166:C:T	0	132256166	T	C
5	chr5:132256712:T:G	0	132256712	G	T
5	chr5:132257177:T:C	0	132257177	C	T
5	chr5:132258519:A:G	0	132258519	G	A
5	chr5:132258935:G:C	0	132258935	C	G
5	chr5:132260091:T:C	0	132260091	C	T
5	chr5:132260726:T:C	0	132260726	C	T
5	chr5:132261312:C:T	0	132261312	T	C
5	chr5:132261699:A:G	0	132261699	G	A
5	chr5:132262376:C:T	0	132262376	T	C
5	chr5:132263012:T:C	0	132263012	C	T
5	chr5:132263053:ATTTG:A	0	132263053	A	ATTTG
5	chr5:132263677:T:C	0	132263677	C	T
5	chr5:132263954:C:T	0	132263954	T	C
5	chr5:132264866:A:G	0	132264866	G	A
5	chr5:132266027:G:A	0	132266027	A	G
5	chr5:132266105:T:A	0	132266105	A	T
5	chr5:132266473:T:C	0	132266473	C	T
5	chr5:132267114:A:G	0	132267114	G	A
5	chr5:132267462:T:C	0	132267462	C	T
5	chr5:132268564:G:A	0	132268564	A	G
5	chr5:132268842:C:T	0	132268842	T	C
5	chr5:132269208:G:A	0	132269208	A	G
5	chr5:132269408:T:C	0	132269408	C	T
5	chr5:132270006:A:G	0	132270006	G	A
5	chr5:132270013:G:C	0	132270013	C	G
5	chr5:132270356:C:G	0	132270356	G	C
5	chr5:132271243:G:A	0	132271243	A	G
5	chr5:132271387:A:G	0	132271387	G	A
5	chr5:132271604:A:G	0	132271604	G	A
5	chr5:132271607:C:T	0	132271607	T	C
5	chr5:132271709:T:C	0	132271709	C	T
5	chr5:132272028:C:T	0	132272028	T	C
5	chr5:132272827:T:G	0	132272827	G	T
5	chr5:132273101:T:G	0	132273101	G	T
5	chr5:132273358:G:GACAGT	0	132273358	GACAGT	G
5	chr5:132274539:C:T	0	132274539	T	C
5	chr5:132275283:AGGGCCCTCAGGATGGAGTTCCTGGTCCTCTGCCTAGCGTTTTAAAGCCTCTCTGACCTCG:A	0	132275283	A	AGGGCCCTCAGGATGGAGTTCCTGGTCCTCTGCCTAGCGTTTTAAAGCCTCTCTGACCTCG
5	chr5:132275605:G:C	0	132275605	C	G
5	chr5:132276179:T:G	0	132276179	G	T
5	chr5:132276594:G:A	0	132276594	A	G
5	chr5:132276863:A:G	0	132276863	G	A
5	chr5:132277509:T:A	0	132277509	A	T
5	chr5:132277600:G:A	0	132277600	A	G
5	chr5:132277850:A:G	0	132277850	G	A
5	chr5:132278406:C:T	0	132278406	T	C
5	chr5:132278745:A:C	0	132278745	C	A
5	chr5:132279288:G:A	0	132279288	A	G
5	chr5:132279900:A:G	0	132279900	G	A
5	chr5:132280273:T:C	0	132280273	C	T
5	chr5:132280515:C:G	0	132280515	G	C
5	chr5:132280597:C:T	0	132280597	T	C
5	chr5:132280600:A:G	0	132280600	G	A
5	chr5:132280681:A:G	0	132280681	G	A
5	chr5:132280980:A:G	0	132280980	G	A
5	chr5:132281631:G:A	0	132281631	A	G
5	chr5:132282504:TG:T	0	132282504	T	TG
5	chr5:132282906:C:T	0	132282906	T	C
5	chr5:132283153:C:A	0	132283153	A	C
5	chr5:132283250:G:A	0	132283250	A	G
5	chr5:132284673:A:G	0	132284673	G	A
5	chr5:132285738:G:A	0	132285738	A	G
5	chr5:132286608:A:T	0	132286608	T	A
5	chr5:132287557:A:G	0	132287557	G	A
5	chr5:132287575:T:C	0	132287575	C	T
5	chr5:132287665:A:G	0	132287665	G	A
5	chr5:132287965:T:C	0	132287965	C	T
5	chr5:132288383:A:G	0	132288383	G	A
5	chr5:132288693:C:T	0	132288693	T	C
5	chr5:132289476:T:C	0	132289476	C	T
5	chr5:132289676:C:T	0	132289676	T	C
5	chr5:132289683:A:G	0	132289683	G	A
5	chr5:132289727:A:G	0	132289727	G	A
5	chr5:132290419:C:G	0	132290419	G	C
5	chr5:132290918:C:T	0	132290918	T	C
5	chr5:132291708:T:A	0	132291708	A	T
5	chr5:132292292:A:G	0	132292292	G	A
5	chr5:132292742:T:A	0	132292742	A	T
5	chr5:132293472:A:G	0	132293472	G	A
5	chr5:132294079:C:G	0	132294079	G	C
5	chr5:132295801:C:A	0	132295801	A	C
5	chr5:132297662:T:C	0	132297662	C	T
5	chr5:132298995:T:G	0	132298995	G	T
5	chr5:132301282:A:G	0	132301282	G	A
5	chr5:132301709:A:G	0	132301709	G	A
5	chr5:132302411:A:G	0	132302411	G	A
5	chr5:132302631:T:A	0	132302631	A	T
5	chr5:132303124:C:T	0	132303124	T	C
5	chr5:132304150:A:G	0	132304150	G	A
5	chr5:132305120:G:A	0	132305120	A	G
5	chr5:132305513:G:A	0	132305513	A	G
5	chr5:132305880:G:C	0	132305880	C	G
5	chr5:132307623:C:T	0	132307623	T	C
5	chr5:132308131:G:A	0	132308131	A	G
5	chr5:132309025:G:A	0	132309025	A	G
5	chr5:132309272:G:T	0	132309272	T	G
5	chr5:132309412:C:T	0	132309412	T	C
5	chr5:132309839:A:T	0	132309839	T	A
5	chr5:132310782:G:A	0	132310782	A	G
5	chr5:132311069:A:G	0	132311069	G	A
5	chr5:132311984:C:T	0	132311984	T	C
5	chr5:132312713:C:T	0	132312713	T	C
5	chr5:132312899:C:T	0	132312899	T	C
5	chr5:132313493:A:G	0	132313493	G	A
5	chr5:132313529:G:A	0	132313529	A	G
5	chr5:132314552:C:T	0	132314552	T	C
5	chr5:132315174:A:G	0	132315174	G	A
5	chr5:132315872:G:A	0	132315872	A	G
5	chr5:132316118:C:T	0	132316118	T	C
5	chr5:132316555:T:A	0	132316555	A	T
5	chr5:132316984:G:T	0	132316984	T	G
5	chr5:132317818:T:C	0	132317818	C	T
5	chr5:132318232:C:T	0	132318232	T	C
5	chr5:132318474:C:T	0	132318474	T	C
5	chr5:132319847:T:C	0	132319847	C	T
5	chr5:132320824:A:G	0	132320824	G	A
5	chr5:132321007:T:C	0	132321007	C	T
5	chr5:132322091:G:C	0	132322091	C	G
5	chr5:132323281:G:T	0	132323281	T	G
5	chr5:132323410:G:A	0	132323410	A	G
5	chr5:132323925:A:G	0	132323925	G	A
5	chr5:132324426:G:C	0	132324426	C	G
5	chr5:132324738:A:T	0	132324738	T	A
5	chr5:132325463:T:C	0	132325463	C	T
5	chr5:132325656:G:T	0	132325656	T	G
5	chr5:132326300:T:C	0	132326300	C	T
5	chr5:132326767:C:T	0	132326767	T	C
5	chr5:132327369:T:C	0	132327369	C	T
5	chr5:132328656:C:T	0	132328656	T	C
5	chr5:132328907:A:G	0	132328907	G	A
5	chr5:132329730:T:C	0	132329730	C	T
5	chr5:132330020:A:G	0	132330020	G	A
5	chr5:132331660:A:G	0	132331660	G	A
5	chr5:132331855:G:A	0	132331855	A	G
5	chr5:132332043:A:G	0	132332043	G	A
5	chr5:132332961:G:C	0	132332961	C	G
5	chr5:132333005:A:G	0	132333005	G	A
5	chr5:132333468:G:T	0	132333468	T	G
5	chr5:132333571:G:A	0	132333571	A	G
5	chr5:132333997:C:T	0	132333997	T	C
5	chr5:132334485:C:T	0	132334485	T	C
5	chr5:132334853:C:G	0	132334853	G	C
5	chr5:132335443:T:C	0	132335443	C	T
5	chr5:132336076:T:C	0	132336076	C	T
5	chr5:132336174:TACAG:T	0	132336174	T	TACAG
5	chr5:132336964:T:C	0	132336964	C	T
5	chr5:132337413:C:T	0	132337413	T	C
5	chr5:132337519:C:T	0	132337519	T	C
5	chr5:132337574:GCCTA:G	0	132337574	G	GCCTA
5	chr5:132338903:C:T	0	132338903	T	C
5	chr5:132340171:A:G	0	132340171	G	A
5	chr5:132340627:C:T	0	132340627	T	C
5	chr5:132340995:T:G	0	132340995	G	T
5	chr5:132341036:G:GA	0	132341036	GA	G
5	chr5:132341354:G:T	0	132341354	T	G
5	chr5:132341949:A:G	0	132341949	G	A
5	chr5:132342304:A:G	0	132342304	G	A
5	chr5:132342452:G:A	0	132342452	A	G
5	chr5:132342719:G:A	0	132342719	A	G
5	chr5:132344302:T:A	0	132344302	A	T
5	chr5:132344571:G:A	0	132344571	A	G
5	chr5:132345058:C:G	0	132345058	G	C
5	chr5:132345907:G:A	0	132345907	A	G
5	chr5:132346051:G:A	0	132346051	A	G
5	chr5:132346216:G:A	0	132346216	A	G
5	chr5:132346233:T:A	0	132346233	A	T
5	chr5:132347092:CCTGAGTT:C	0	132347092	C	CCTGAGTT
5	chr5:132347731:G:T	0	132347731	T	G
5	chr5:132347795:G:GA	0	132347795	GA	G
5	chr5:132347860:C:T	0	132347860	T	C
5	chr5:132348060:C:A	0	132348060	A	C
5	chr5:132348349:G:A	0	132348349	A	G
5	chr5:132348454:C:T	0	132348454	T	C
5	chr5:132348482:C:G	0	132348482	G	C
5	chr5:132348563:T:C	0	132348563	C	T
5	chr5:132349604:G:A	0	132349604	A	G
5	chr5:132349654:G:A	0	132349654	A	G
5	chr5:132350347:A:G	0	132350347	G	A
5	chr5:132350453:G:A	0	132350453	A	G
5	chr5:132350759:T:A	0	132350759	A	T
5	chr5:132350786:T:G	0	132350786	G	T
5	chr5:132351482:C:T	0	132351482	T	C
5	chr5:132352324:C:T	0	132352324	T	C
5	chr5:132352840:T:C	0	132352840	C	T
5	chr5:132352868:A:G	0	132352868	G	A
5	chr5:132353131:C:T	0	132353131	T	C
5	chr5:132353271:A:G	0	132353271	G	A
5	chr5:132353430:A:G	0	132353430	G	A
5	chr5:132353945:T:C	0	132353945	C	T
5	chr5:132354956:TAA:T	0	132354956	T	TAA
5	chr5:132355483:C:T	0	132355483	T	C
5	chr5:132356459:A:T	0	132356459	T	A
5	chr5:132357252:A:G	0	132357252	G	A
5	chr5:132357364:T:C	0	132357364	C	T
5	chr5:132357421:G:C	0	132357421	C	G
5	chr5:132358384:T:C	0	132358384	C	T
5	chr5:132358667:G:T	0	132358667	T	G
5	chr5:132358913:G:A	0	132358913	A	G
5	chr5:132359485:G:A	0	132359485	A	G
5	chr5:132359713:C:A	0	132359713	A	C
5	chr5:132360559:C:G	0	132360559	G	C
5	chr5:132360627:A:G	0	132360627	G	A
5	chr5:132360638:C:T	0	132360638	T	C
5	chr5:132360859:G:A	0	132360859	A	G
5	chr5:132362249:T:C	0	132362249	C	T
5	chr5:132362327:T:C	0	132362327	C	T
5	chr5:132363977:G:A	0	132363977	A	G
5	chr5:132364175:A:G	0	132364175	G	A
5	chr5:132364266:G:A	0	132364266	A	G
5	chr5:132365102:C:G	0	132365102	G	C
5	chr5:132365587:T:C	0	132365587	C	T
5	chr5:132365718:AGTGGC:A	0	132365718	A	AGTGGC
5	chr5:132365903:A:G	0	132365903	G	A
5	chr5:132367886:G:C	0	132367886	C	G
5	chr5:132367999:G:A	0	132367999	A	G
5	chr5:132368084:T:C	0	132368084	C	T
5	chr5:132368827:T:C	0	132368827	C	T
5	chr5:132369527:C:T	0	132369527	T	C
5	chr5:132369574:G:C	0	132369574	C	G
5	chr5:132369895:C:T	0	132369895	T	C
5	chr5:132370597:G:A	0	132370597	A	G
5	chr5:132370679:C:T	0	132370679	T	C
5	chr5:132371099:T:C	0	132371099	C	T
5	chr5:132371131:T:A	0	132371131	A	T
5	chr5:132371601:A:G	0	132371601	G	A
5	chr5:132371673:A:G	0	132371673	G	A
5	chr5:132371737:G:A	0	132371737	A	G
5	chr5:132372200:C:T	0	132372200	T	C
5	chr5:132373185:T:C	0	132373185	C	T
5	chr5:132373907:A:G	0	132373907	G	A
5	chr5:132374047:A:C	0	132374047	C	A
5	chr5:132374335:C:T	0	132374335	T	C
5	chr5:132374510:G:A	0	132374510	A	G
5	chr5:132374707:A:C	0	132374707	C	A
5	chr5:132375225:T:G	0	132375225	G	T
5	chr5:132375408:G:A	0	132375408	A	G
5	chr5:132376433:A:G	0	132376433	G	A
5	chr5:132376790:G:C	0	132376790	C	G
5	chr5:132377534:C:T	0	132377534	T	C
5	chr5:132377727:GTT:G	0	132377727	G	GTT
5	chr5:132377863:G:T	0	132377863	T	G
5	chr5:132377886:C:T	0	132377886	T	C
5	chr5:132378082:C:T	0	132378082	T	C
5	chr5:132378717:C:T	0	132378717	T	C
5	chr5:132379086:C:A	0	132379086	A	C
5	chr5:132379319:A:G	0	132379319	G	A
5	chr5:132379609:C:T	0	132379609	T	C
5	chr5:132379687:T:C	0	132379687	C	T
5	chr5:132379873:G:C	0	132379873	C	G
5	chr5:132381358:G:A	0	132381358	A	G
5	chr5:132382167:C:A	0	132382167	A	C
5	chr5:132382847:G:A	0	132382847	A	G
5	chr5:132383536:C:A	0	132383536	A	C
5	chr5:132383690:A:G	0	132383690	G	A
5	chr5:132384378:A:G	0	132384378	G	A
5	chr5:132384573:G:A	0	132384573	A	G
5	chr5:132385482:A:G	0	132385482	G	A
5	chr5:132385512:T:C	0	132385512	C	T
5	chr5:132386217:TTTTTC:T	0	132386217	T	TTTTTC
5	chr5:132386383:A:G	0	132386383	G	A
5	chr5:132387259:C:T	0	132387259	T	C
5	chr5:132387373:C:T	0	132387373	T	C
5	chr5:132389637:T:A	0	132389637	A	T
5	chr5:132390140:G:C	0	132390140	C	G
5	chr5:132391341:G:A	0	132391341	A	G
5	chr5:132391654:G:C	0	132391654	C	G
5	chr5:132392216:G:C	0	132392216	C	G
5	chr5:132393020:G:T	0	132393020	T	G
5	chr5:132393426:A:C	0	132393426	C	A
5	chr5:132394319:C:T	0	132394319	T	C
5	chr5:132394360:CA:C	0	132394360	C	CA
5	chr5:132395115:T:C	0	132395115	C	T
5	chr5:132395612:A:T	0	132395612	T	A
5	chr5:132395634:A:G	0	132395634	G	A
5	chr5:132397082:G:A	0	132397082	A	G
5	chr5:132401338:C:T	0	132401338	T	C
5	chr5:132401693:G:A	0	132401693	A	G
5	chr5:132401868:CAGCACATCAAAA:C	0	132401868	C	CAGCACATCAAAA
5	chr5:132401954:C:T	0	132401954	T	C
5	chr5:132403741:C:A	0	132403741	A	C
5	chr5:132404756:T:C	0	132404756	C	T
5	chr5:132404964:A:C	0	132404964	C	A
5	chr5:132406004:A:G	0	132406004	G	A
5	chr5:132406854:C:T	0	132406854	T	C
5	chr5:132408085:G:T	0	132408085	T	G
5	chr5:132408510:C:T	0	132408510	T	C
5	chr5:132408790:C:T	0	132408790	T	C
5	chr5:132408882:T:C	0	132408882	C	T
5	chr5:132413076:G:A	0	132413076	A	G
5	chr5:132416928:G:A	0	132416928	A	G
5	chr5:132418770:C:T	0	132418770	T	C
5	chr5:132419069:C:T	0	132419069	T	C
5	chr5:132419312:A:G	0	132419312	G	A
5	chr5:132419785:G:T	0	132419785	T	G
5	chr5:132419959:C:T	0	132419959	T	C
5	chr5:132420277:C:T	0	132420277	T	C
5	chr5:132420814:C:T	0	132420814	T	C
5	chr5:132421320:C:A	0	132421320	A	C
5	chr5:132421409:A:G	0	132421409	G	A
5	chr5:132422622:A:G	0	132422622	G	A
5	chr5:132423020:T:C	0	132423020	C	T
5	chr5:132424697:T:C	0	132424697	C	T
5	chr5:132424726:A:G	0	132424726	G	A
5	chr5:132427482:T:C	0	132427482	C	T
5	chr5:132429514:T:C	0	132429514	C	T
5	chr5:132430811:G:A	0	132430811	A	G
5	chr5:132431071:TGTGATACCCCAA:T	0	132431071	T	TGTGATACCCCAA
5	chr5:132432196:C:T	0	132432196	T	C
5	chr5:132433482:C:T	0	132433482	T	C
5	chr5:132433581:G:A	0	132433581	A	G
5	chr5:132435113:C:T	0	132435113	T	C
5	chr5:132435189:C:A	0	132435189	A	C
5	chr5:132435623:G:T	0	132435623	T	G
5	chr5:132436224:A:T	0	132436224	T	A
5	chr5:132437966:A:G	0	132437966	G	A
5	chr5:132437982:T:C	0	132437982	C	T
5	chr5:132440814:A:G	0	132440814	G	A
5	chr5:132441275:T:C	0	132441275	C	T
5	chr5:132441542:G:A	0	132441542	A	G
5	chr5:132442760:A:G	0	132442760	G	A
5	chr5:132443024:A:G	0	132443024	G	A
5	chr5:132443565:C:T	0	132443565	T	C
5	chr5:132444068:C:T	0	132444068	T	C
5	chr5:132444165:T:C	0	132444165	C	T
5	chr5:132445596:A:C	0	132445596	C	A
5	chr5:132446752:T:C	0	132446752	C	T
5	chr5:132447145:C:A	0	132447145	A	C
5	chr5:132447521:C:T	0	132447521	T	C
5	chr5:132448023:G:A	0	132448023	A	G
5	chr5:132448080:C:T	0	132448080	T	C
5	chr5:132448313:A:G	0	132448313	G	A
5	chr5:132448701:G:T	0	132448701	T	G
5	chr5:132449844:G:A	0	132449844	A	G
5	chr5:132449992:C:T	0	132449992	T	C
5	chr5:132450078:T:G	0	132450078	G	T
5	chr5:132450187:T:C	0	132450187	C	T
5	chr5:132450903:G:A	0	132450903	A	G
5	chr5:132451445:A:G	0	132451445	G	A
5	chr5:132452642:A:C	0	132452642	C	A
5	chr5:132452729:T:A	0	132452729	A	T
5	chr5:132453122:C:A	0	132453122	A	C
5	chr5:132453123:T:A	0	132453123	A	T
5	chr5:132453764:G:A	0	132453764	A	G
5	chr5:132453865:C:T	0	132453865	T	C
5	chr5:132454053:C:T	0	132454053	T	C
5	chr5:132454171:A:G	0	132454171	G	A
5	chr5:132454724:T:C	0	132454724	C	T
5	chr5:132454924:G:A	0	132454924	A	G
5	chr5:132454970:G:A	0	132454970	A	G
5	chr5:132455672:C:T	0	132455672	T	C
5	chr5:132455979:T:A	0	132455979	A	T
5	chr5:132456154:C:T	0	132456154	T	C
5	chr5:132457594:C:T	0	132457594	T	C
5	chr5:132458098:T:G	0	132458098	G	T
5	chr5:132458377:G:A	0	132458377	A	G
5	chr5:132458606:G:A	0	132458606	A	G
5	chr5:132459226:T:TC	0	132459226	TC	T
5	chr5:132459618:T:G	0	132459618	G	T
5	chr5:132459905:A:G	0	132459905	G	A
5	chr5:132459971:C:T	0	132459971	T	C
5	chr5:132460190:G:T	0	132460190	T	G
5	chr5:132460375:G:A	0	132460375	A	G
5	chr5:132460471:T:C	0	132460471	C	T
5	chr5:132460917:C:T	0	132460917	T	C
5	chr5:132461230:G:A	0	132461230	A	G
5	chr5:132461855:A:G	0	132461855	G	A
5	chr5:132461886:T:C	0	132461886	C	T
5	chr5:132462711:C:G	0	132462711	G	C
5	chr5:132462795:C:T	0	132462795	T	C
5	chr5:132463037:C:T	0	132463037	T	C
5	chr5:132463117:C:T	0	132463117	T	C
5	chr5:132463320:A:G	0	132463320	G	A
5	chr5:132463934:T:C	0	132463934	C	T
5	chr5:132464269:T:C	0	132464269	C	T
5	chr5:132464413:G:T	0	132464413	T	G
5	chr5:132464907:C:A	0	132464907	A	C
5	chr5:132465058:G:C	0	132465058	C	G
5	chr5:132465283:T:A	0	132465283	A	T
5	chr5:132465466:C:T	0	132465466	T	C
5	chr5:132466034:G:A	0	132466034	A	G
5	chr5:132466255:G:C	0	132466255	C	G
5	chr5:132466531:C:T	0	132466531	T	C
5	chr5:132467845:T:C	0	132467845	C	T
5	chr5:132468159:G:A	0	132468159	A	G
5	chr5:132468176:A:G	0	132468176	G	A
5	chr5:132468275:T:G	0	132468275	G	T
5	chr5:132468353:G:T	0	132468353	T	G
5	chr5:132468564:C:T	0	132468564	T	C
5	chr5:132468655:C:A	0	132468655	A	C
5	chr5:132468815:T:C	0	132468815	C	T
5	chr5:132469573:G:A	0	132469573	A	G
5	chr5:132469724:A:G	0	132469724	G	A
5	chr5:132469899:G:T	0	132469899	T	G
5	chr5:132470477:G:A	0	132470477	A	G
5	chr5:132471076:G:C	0	132471076	C	G
5	chr5:132471088:C:T	0	132471088	T	C
5	chr5:132471932:G:A	0	132471932	A	G
5	chr5:132474927:C:T	0	132474927	T	C
5	chr5:132475490:G:A	0	132475490	A	G
5	chr5:132477342:AAAG:A	0	132477342	A	AAAG
5	chr5:132477512:T:C	0	132477512	C	T
5	chr5:132477527:A:T	0	132477527	T	A
5	chr5:132477658:T:C	0	132477658	C	T
5	chr5:132478135:C:T	0	132478135	T	C
5	chr5:132478225:T:C	0	132478225	C	T
5	chr5:132478399:C:G	0	132478399	G	C
5	chr5:132478572:T:C	0	132478572	C	T
5	chr5:132479312:C:A	0	132479312	A	C
5	chr5:132479665:G:A	0	132479665	A	G
5	chr5:132479692:A:G	0	132479692	G	A
5	chr5:132480395:T:C	0	132480395	C	T
5	chr5:132480549:T:C	0	132480549	C	T
5	chr5:132480836:C:A	0	132480836	A	C
5	chr5:132481019:A:C	0	132481019	C	A
5	chr5:132481024:T:C	0	132481024	C	T
5	chr5:132482083:A:G	0	132482083	G	A
5	chr5:132482137:C:T	0	132482137	T	C
5	chr5:132482293:A:G	0	132482293	G	A
5	chr5:132482509:T:C	0	132482509	C	T
5	chr5:132482862:G:A	0	132482862	A	G
5	chr5:132482939:G:T	0	132482939	T	G
5	chr5:132482957:T:C	0	132482957	C	T
5	chr5:132482965:T:C	0	132482965	C	T
5	chr5:132483078:AC:A	0	132483078	A	AC
5	chr5:132483136:CT:C	0	132483136	C	CT
5	chr5:132483434:C:T	0	132483434	T	C
5	chr5:132484106:T:C	0	132484106	C	T
5	chr5:132484108:G:A	0	132484108	A	G
5	chr5:132484229:C:A	0	132484229	A	C
5	chr5:132484285:C:T	0	132484285	T	C
5	chr5:132484583:C:A	0	132484583	A	C
5	chr5:132485132:A:G	0	132485132	G	A
5	chr5:132485496:C:T	0	132485496	T	C
5	chr5:132485554:G:A	0	132485554	A	G
5	chr5:132485950:CCCTACTTCCTTCCTCA:C	0	132485950	C	CCCTACTTCCTTCCTCA
5	chr5:132486046:C:A	0	132486046	A	C
5	chr5:132486096:C:T	0	132486096	T	C
5	chr5:132486174:T:G	0	132486174	G	T
5	chr5:132486363:T:C	0	132486363	C	T
5	chr5:132486380:A:G	0	132486380	G	A
5	chr5:132486441:T:C	0	132486441	C	T
5	chr5:132486532:T:C	0	132486532	C	T
5	chr5:132487495:A:G	0	132487495	G	A
5	chr5:132488235:T:C	0	132488235	C	T
5	chr5:132488372:T:A	0	132488372	A	T
5	chr5:132488794:A:C	0	132488794	C	A
5	chr5:132491073:T:C	0	132491073	C	T
5	chr5:132491161:G:A	0	132491161	A	G
5	chr5:132491188:G:T	0	132491188	T	G
5	chr5:132491373:A:G	0	132491373	G	A
5	chr5:132491499:T:C	0	132491499	C	T
5	chr5:132492083:A:G	0	132492083	G	A
5	chr5:132492133:C:G	0	132492133	G	C
5	chr5:132493605:G:A	0	132493605	A	G
5	chr5:132494135:TGGGAACAAACTCTG:T	0	132494135	T	TGGGAACAAACTCTG
5	chr5:132494990:T:C	0	132494990	C	T
5	chr5:132495366:G:T	0	132495366	T	G
5	chr5:132496074:T:G	0	132496074	G	T
5	chr5:132496822:G:A	0	132496822	A	G
5	chr5:132497907:C:T	0	132497907	T	C
5	chr5:132499703:G:A	0	132499703	A	G
5	chr5:132501399:T:C	0	132501399	C	T
5	chr5:132503926:G:A	0	132503926	A	G
5	chr5:132504390:G:A	0	132504390	A	G
5	chr5:132504704:C:T	0	132504704	T	C
5	chr5:132504749:C:CT	0	132504749	CT	C
5	chr5:132505045:C:T	0	132505045	T	C
5	chr5:132505444:G:A	0	132505444	A	G
5	chr5:132505617:A:G	0	132505617	G	A
5	chr5:132506529:C:G	0	132506529	G	C
5	chr5:132506588:C:A	0	132506588	A	C
5	chr5:132506635:C:A	0	132506635	A	C
5	chr5:132507285:G:T	0	132507285	T	G
5	chr5:132507614:T:C	0	132507614	C	T
5	chr5:132508365:C:T	0	132508365	T	C
5	chr5:132508888:C:T	0	132508888	T	C
5	chr5:132509641:C:T	0	132509641	T	C
5	chr5:132510507:A:T	0	132510507	T	A
5	chr5:132512179:A:G	0	132512179	G	A
5	chr5:132512200:A:G	0	132512200	G	A
5	chr5:132513399:T:G	0	132513399	G	T
5	chr5:132513844:G:C	0	132513844	C	G
5	chr5:132514164:G:A	0	132514164	A	G
5	chr5:132519988:AT:A	0	132519988	A	AT
5	chr5:132520324:A:T	0	132520324	T	A
5	chr5:132520361:T:G	0	132520361	G	T
5	chr5:132523669:A:T	0	132523669	T	A
5	chr5:132523819:G:A	0	132523819	A	G
5	chr5:132523843:T:C	0	132523843	C	T
5	chr5:132524013:T:C	0	132524013	C	T
5	chr5:132524107:C:T	0	132524107	T	C
5	chr5:132524628:C:A	0	132524628	A	C
5	chr5:132525954:G:A	0	132525954	A	G
5	chr5:132526339:T:G	0	132526339	G	T
5	chr5:132527285:T:G	0	132527285	G	T
5	chr5:132527552:A:G	0	132527552	G	A
5	chr5:132527908:A:G	0	132527908	G	A
5	chr5:132528059:T:C	0	132528059	C	T
5	chr5:132528460:C:T	0	132528460	T	C
5	chr5:132528814:A:C	0	132528814	C	A
5	chr5:132530099:T:C	0	132530099	C	T
5	chr5:132530716:A:G	0	132530716	G	A
5	chr5:132532010:A:G	0	132532010	G	A
5	chr5:132532143:A:G	0	132532143	G	A
5	chr5:132534997:T:C	0	132534997	C	T
5	chr5:132536691:C:T	0	132536691	T	C
5	chr5:132537173:A:C	0	132537173	C	A
5	chr5:132538330:T:A	0	132538330	A	T
5	chr5:132544224:A:G	0	132544224	G	A
5	chr5:132544495:C:T	0	132544495	T	C
5	chr5:132548075:A:T	0	132548075	T	A
5	chr5:132549181:G:A	0	132549181	A	G
5	chr5:132549244:C:T	0	132549244	T	C
5	chr5:132549548:G:C	0	132549548	C	G
5	chr5:132549625:T:C	0	132549625	C	T
5	chr5:132553417:A:G	0	132553417	G	A
5	chr5:132554297:G:A	0	132554297	A	G
5	chr5:132557287:G:A	0	132557287	A	G
5	chr5:132560157:C:T	0	132560157	T	C
5	chr5:132561479:C:CA	0	132561479	CA	C
5	chr5:132561657:C:T	0	132561657	T	C
5	chr5:132562313:C:T	0	132562313	T	C
5	chr5:132563994:C:T	0	132563994	T	C
5	chr5:132564399:G:T	0	132564399	T	G
5	chr5:132564905:G:A	0	132564905	A	G
5	chr5:132565501:T:C	0	132565501	C	T
5	chr5:132565533:A:G	0	132565533	G	A
5	chr5:132567334:T:G	0	132567334	G	T
5	chr5:132567707:A:C	0	132567707	C	A
5	chr5:132568554:T:C	0	132568554	C	T
5	chr5:132569065:G:A	0	132569065	A	G
5	chr5:132569425:G:T	0	132569425	T	G
5	chr5:132569550:TA:T	0	132569550	T	TA
5	chr5:132570118:G:A	0	132570118	A	G
5	chr5:132570898:T:C	0	132570898	C	T
5	chr5:132571068:G:A	0	132571068	A	G
5	chr5:132572420:A:T	0	132572420	T	A
5	chr5:132576155:G:C	0	132576155	C	G
5	chr5:132576866:CTGTT:C	0	132576866	C	CTGTT
5	chr5:132577636:G:A	0	132577636	A	G
5	chr5:132579521:G:A	0	132579521	A	G
5	chr5:132579625:T:C	0	132579625	C	T
5	chr5:132580419:G:C	0	132580419	C	G
5	chr5:132582752:T:G	0	132582752	G	T
5	chr5:132584189:T:A	0	132584189	A	T
5	chr5:132584538:G:A	0	132584538	A	G
5	chr5:132584858:C:G	0	132584858	G	C
5	chr5:132586193:T:C	0	132586193	C	T
5	chr5:132586266:T:C	0	132586266	C	T
5	chr5:132586433:C:T	0	132586433	T	C
5	chr5:132587186:C:A	0	132587186	A	C
5	chr5:132589482:A:C	0	132589482	C	A
5	chr5:132589495:T:C	0	132589495	C	T
5	chr5:132592347:T:C	0	132592347	C	T
5	chr5:132592659:C:A	0	132592659	A	C
5	chr5:132593902:G:T	0	132593902	T	G
5	chr5:132596228:CA:C	0	132596228	C	CA
5	chr5:132596247:C:T	0	132596247	T	C
5	chr5:132597061:G:A	0	132597061	A	G
5	chr5:132598215:T:C	0	132598215	C	T
5	chr5:132599785:C:T	0	132599785	T	C
5	chr5:132600866:T:C	0	132600866	C	T
5	chr5:132602983:A:C	0	132602983	C	A
5	chr5:132603805:A:G	0	132603805	G	A
5	chr5:132604212:T:G	0	132604212	G	T
5	chr5:132604649:G:A	0	132604649	A	G
5	chr5:132607923:C:T	0	132607923	T	C
5	chr5:132607996:A:G	0	132607996	G	A
5	chr5:132609272:C:CT	0	132609272	CT	C
5	chr5:132609638:T:C	0	132609638	C	T
5	chr5:132610053:T:G	0	132610053	G	T
5	chr5:132610221:C:G	0	132610221	G	C
5	chr5:132613199:A:G	0	132613199	G	A
5	chr5:132616304:T:C	0	132616304	C	T
5	chr5:132616530:T:C	0	132616530	C	T
5	chr5:132616706:G:A	0	132616706	A	G
5	chr5:132616713:C:T	0	132616713	T	C
5	chr5:132617612:AAG:A	0	132617612	A	AAG
5	chr5:132617735:C:T	0	132617735	T	C
5	chr5:132619422:CAG:C	0	132619422	C	CAG
5	chr5:132626157:C:T	0	132626157	T	C
5	chr5:132626278:C:T	0	132626278	T	C
5	chr5:132626744:CTG:C	0	132626744	C	CTG
5	chr5:132629417:C:T	0	132629417	T	C
5	chr5:132629914:C:T	0	132629914	T	C
5	chr5:132631281:G:A	0	132631281	A	G
5	chr5:132631296:T:G	0	132631296	G	T
5	chr5:132631790:T:C	0	132631790	C	T
5	chr5:132631848:G:A	0	132631848	A	G
5	chr5:132632917:G:A	0	132632917	A	G
5	chr5:132633253:T:C	0	132633253	C	T
5	chr5:132634182:T:C	0	132634182	C	T
5	chr5:132635193:T:G	0	132635193	G	T
5	chr5:132636210:C:T	0	132636210	T	C
5	chr5:132636566:C:G	0	132636566	G	C
5	chr5:132637485:A:G	0	132637485	G	A
5	chr5:132637690:A:G	0	132637690	G	A
5	chr5:132637971:T:C	0	132637971	C	T
5	chr5:132638485:AC:A	0	132638485	A	AC
5	chr5:132638985:A:T	0	132638985	T	A
5	chr5:132641435:C:T	0	132641435	T	C
5	chr5:132641857:T:G	0	132641857	G	T
5	chr5:132643958:TCA:T	0	132643958	T	TCA
5	chr5:132646431:T:A	0	132646431	A	T
5	chr5:132646823:T:A	0	132646823	A	T
5	chr5:132647734:G:A	0	132647734	A	G
5	chr5:132648078:T:C	0	132648078	C	T
5	chr5:132648366:A:G	0	132648366	G	A
5	chr5:132651233:A:T	0	132651233	T	A
5	chr5:132652723:G:A	0	132652723	A	G
5	chr5:132652749:A:G	0	132652749	G	A
5	chr5:132652908:A:G	0	132652908	G	A
5	chr5:132653444:A:G	0	132653444	G	A
5	chr5:132653767:T:TA	0	132653767	TA	T
5	chr5:132655275:G:T	0	132655275	T	G
5	chr5:132655340:G:A	0	132655340	A	G
5	chr5:132656189:C:T	0	132656189	T	C
5	chr5:132656717:A:C	0	132656717	C	A
5	chr5:132656916:A:G	0	132656916	G	A
5	chr5:132658743:C:A	0	132658743	A	C
5	chr5:132658977:C:T	0	132658977	T	C
5	chr5:132660151:T:C	0	132660151	C	T
5	chr5:132660753:A:G	0	132660753	G	A
5	chr5:132660808:A:C	0	132660808	C	A
5	chr5:132660977:T:C	0	132660977	C	T
5	chr5:132662721:G:A	0	132662721	A	G
5	chr5:132663184:A:G	0	132663184	G	A
5	chr5:132663691:C:T	0	132663691	T	C
5	chr5:132663802:C:T	0	132663802	T	C
5	chr5:132665459:A:G	0	132665459	G	A
5	chr5:132665694:G:A	0	132665694	A	G
5	chr5:132665730:C:A	0	132665730	A	C
5	chr5:132666241:A:T	0	132666241	T	A
5	chr5:132666332:G:A	0	132666332	A	G
5	chr5:132666433:A:G	0	132666433	G	A
5	chr5:132668671:A:C	0	132668671	C	A
5	chr5:132668839:G:A	0	132668839	A	G
5	chr5:132676061:CT:C	0	132676061	C	CT
5	chr5:132677607:C:G	0	132677607	G	C
5	chr5:132691304:C:T	0	132691304	T	C
5	chr5:132693722:C:T	0	132693722	T	C
5	chr5:132694592:T:C	0	132694592	C	T
5	chr5:132697430:A:G	0	132697430	G	A
5	chr5:132698654:A:G	0	132698654	G	A
5	chr5:132698762:C:G	0	132698762	G	C
5	chr5:132698789:GCATGATCT:G	0	132698789	G	GCATGATCT
5	chr5:132698896:C:A	0	132698896	A	C
5	chr5:132700560:T:C	0	132700560	C	T
5	chr5:132701681:T:C	0	132701681	C	T
5	chr5:132704996:A:G	0	132704996	G	A
5	chr5:132705538:C:T	0	132705538	T	C
5	chr5:132707048:T:C	0	132707048	C	T
5	chr5:132707340:A:G	0	132707340	G	A
5	chr5:132711556:T:C	0	132711556	C	T
5	chr5:132712931:A:G	0	132712931	G	A
5	chr5:132713897:T:TC	0	132713897	TC	T
5	chr5:132714850:C:T	0	132714850	T	C
5	chr5:132738819:C:A	0	132738819	A	C
5	chr5:132744373:A:G	0	132744373	G	A
5	chr5:132744811:G:A	0	132744811	A	G
5	chr5:132745773:G:T	0	132745773	T	G
5	chr5:132745795:A:G	0	132745795	G	A
5	chr5:132747198:G:A	0	132747198	A	G
5	chr5:132748537:A:G	0	132748537	G	A
5	chr5:132750693:G:C	0	132750693	C	G
5	chr5:132756374:G:T	0	132756374	T	G
5	chr5:132760431:A:G	0	132760431	G	A
5	chr5:132764913:A:G	0	132764913	G	A
5	chr5:132772008:T:C	0	132772008	C	T
5	chr5:132787844:G:A	0	132787844	A	G
5	chr5:132793960:T:TA	0	132793960	TA	T
5	chr5:132793967:T:A	0	132793967	A	T
5	chr5:132796618:G:A	0	132796618	A	G
5	chr5:132796886:G:A	0	132796886	A	G
5	chr5:132797388:G:A	0	132797388	A	G
5	chr5:132798458:A:C	0	132798458	C	A
5	chr5:132799166:C:T	0	132799166	T	C
5	chr5:132799680:T:C	0	132799680	C	T
5	chr5:132799996:C:T	0	132799996	T	C
5	chr5:132802840:T:C	0	132802840	C	T
5	chr5:132804904:T:C	0	132804904	C	T
5	chr5:132804934:A:G	0	132804934	G	A
5	chr5:132805920:G:C	0	132805920	C	G
5	chr5:132806047:C:T	0	132806047	T	C
5	chr5:132806540:T:C	0	132806540	C	T
5	chr5:132806585:G:A	0	132806585	A	G
5	chr5:132808027:A:AAAT	0	132808027	AAAT	A
5	chr5:132808458:A:G	0	132808458	G	A
5	chr5:132808884:T:C	0	132808884	C	T
5	chr5:132810860:GT:G	0	132810860	G	GT
5	chr5:132811967:C:T	0	132811967	T	C
5	chr5:132812894:T:C	0	132812894	C	T
5	chr5:132814440:C:A	0	132814440	A	C
5	chr5:132815379:A:G	0	132815379	G	A
5	chr5:132816059:C:T	0	132816059	T	C
5	chr5:132818578:T:C	0	132818578	C	T
5	chr5:132819220:A:G	0	132819220	G	A
5	chr5:132819603:G:A	0	132819603	A	G
5	chr5:132819783:C:T	0	132819783	T	C
5	chr5:132819988:G:A	0	132819988	A	G
5	chr5:132822007:A:G	0	132822007	G	A
5	chr5:132823701:G:A	0	132823701	A	G
5	chr5:132824365:C:T	0	132824365	T	C
5	chr5:132825602:G:A	0	132825602	A	G
5	chr5:132827573:G:A	0	132827573	A	G
5	chr5:132828621:C:T	0	132828621	T	C
5	chr5:132830070:G:C	0	132830070	C	G
5	chr5:132832050:C:T	0	132832050	T	C
5	chr5:132834858:G:A	0	132834858	A	G
5	chr5:132837046:G:A	0	132837046	A	G
5	chr5:132837558:G:A	0	132837558	A	G
5	chr5:132838604:A:G	0	132838604	G	A
5	chr5:132839188:A:C	0	132839188	C	A
5	chr5:132841598:CA:C	0	132841598	C	CA
5	chr5:132841959:C:T	0	132841959	T	C
5	chr5:132843008:G:A	0	132843008	A	G
5	chr5:132843043:A:G	0	132843043	G	A
5	chr5:132843089:C:T	0	132843089	T	C
5	chr5:132843238:G:A	0	132843238	A	G
5	chr5:132843739:C:A	0	132843739	A	C
5	chr5:132843940:C:T	0	132843940	T	C
5	chr5:132844029:G:A	0	132844029	A	G
5	chr5:132844361:G:A	0	132844361	A	G
5	chr5:132845298:A:G	0	132845298	G	A
5	chr5:132845742:A:G	0	132845742	G	A
5	chr5:132845983:G:C	0	132845983	C	G
5	chr5:132846108:G:A	0	132846108	A	G
5	chr5:132847073:A:G	0	132847073	G	A
5	chr5:132848069:T:C	0	132848069	C	T
5	chr5:132848740:T:C	0	132848740	C	T
5	chr5:132850315:T:G	0	132850315	G	T
5	chr5:132850444:T:C	0	132850444	C	T
5	chr5:132851720:C:T	0	132851720	T	C
5	chr5:132852371:C:T	0	132852371	T	C
5	chr5:132853020:A:G	0	132853020	G	A
5	chr5:132855343:A:G	0	132855343	G	A
5	chr5:132856680:T:C	0	132856680	C	T
5	chr5:132857481:T:TTTTAGA	0	132857481	TTTTAGA	T
5	chr5:132857528:A:G	0	132857528	G	A
5	chr5:132858353:G:A	0	132858353	A	G
5	chr5:132858738:A:G	0	132858738	G	A
5	chr5:132861019:C:T	0	132861019	T	C
5	chr5:132861108:C:T	0	132861108	T	C
5	chr5:132862408:C:T	0	132862408	T	C
5	chr5:132862507:G:A	0	132862507	A	G
5	chr5:132863250:C:T	0	132863250	T	C
5	chr5:132863667:C:A	0	132863667	A	C
5	chr5:132865251:C:T	0	132865251	T	C
5	chr5:132865378:C:T	0	132865378	T	C
5	chr5:132865538:T:C	0	132865538	C	T
5	chr5:132866082:T:A	0	132866082	A	T
5	chr5:132866101:G:A	0	132866101	A	G
5	chr5:132866707:T:C	0	132866707	C	T
5	chr5:132868260:G:A	0	132868260	A	G
5	chr5:132868305:A:G	0	132868305	G	A
5	chr5:132868339:G:A	0	132868339	A	G
5	chr5:132868755:AG:A	0	132868755	A	AG
5	chr5:132868775:A:G	0	132868775	G	A
5	chr5:132868885:T:G	0	132868885	G	T
5	chr5:132870328:A:G	0	132870328	G	A
5	chr5:132872476:T:C	0	132872476	C	T
5	chr5:132872671:G:A	0	132872671	A	G
5	chr5:132872776:T:A	0	132872776	A	T
5	chr5:132873472:ATCAC:A	0	132873472	A	ATCAC
5	chr5:132874744:T:C	0	132874744	C	T
5	chr5:132874818:C:A	0	132874818	A	C
5	chr5:132875157:G:A	0	132875157	A	G
5	chr5:132875160:C:T	0	132875160	T	C
5	chr5:132876163:C:T	0	132876163	T	C
5	chr5:132877210:T:TA	0	132877210	TA	T
5	chr5:132878638:T:C	0	132878638	C	T
5	chr5:132879239:G:A	0	132879239	A	G
5	chr5:132880115:C:T	0	132880115	T	C
5	chr5:132880572:C:T	0	132880572	T	C
5	chr5:132881963:G:A	0	132881963	A	G
5	chr5:132882769:A:G	0	132882769	G	A
5	chr5:132882874:T:A	0	132882874	A	T
5	chr5:132882930:AATCC:A	0	132882930	A	AATCC
5	chr5:132883612:A:T	0	132883612	T	A
5	chr5:132884264:C:T	0	132884264	T	C
5	chr5:132884339:C:T	0	132884339	T	C
5	chr5:132884744:A:C	0	132884744	C	A
5	chr5:132885056:C:T	0	132885056	T	C
5	chr5:132887036:T:A	0	132887036	A	T
5	chr5:132890148:C:A	0	132890148	A	C
5	chr5:132890346:T:A	0	132890346	A	T
5	chr5:132890414:G:A	0	132890414	A	G
5	chr5:132890972:G:A	0	132890972	A	G
5	chr5:132890977:C:A	0	132890977	A	C
5	chr5:132893291:G:A	0	132893291	A	G
5	chr5:132894332:A:G	0	132894332	G	A
5	chr5:132895053:A:T	0	132895053	T	A
5	chr5:132895199:C:A	0	132895199	A	C
5	chr5:132895339:A:T	0	132895339	T	A
5	chr5:132895836:A:G	0	132895836	G	A
5	chr5:132899010:A:G	0	132899010	G	A
5	chr5:132900134:C:T	0	132900134	T	C
5	chr5:132900669:G:C	0	132900669	C	G
5	chr5:132903188:T:C	0	132903188	C	T
5	chr5:132904459:T:C	0	132904459	C	T
5	chr5:132906798:TG:T	0	132906798	T	TG
5	chr5:132908144:T:C	0	132908144	C	T
5	chr5:132908829:G:C	0	132908829	C	G
5	chr5:132908833:T:C	0	132908833	C	T
5	chr5:132909094:G:A	0	132909094	A	G
5	chr5:132909741:C:T	0	132909741	T	C
5	chr5:132909923:A:G	0	132909923	G	A
5	chr5:132910251:C:T	0	132910251	T	C
5	chr5:132912349:A:G	0	132912349	G	A
5	chr5:132912412:G:A	0	132912412	A	G
5	chr5:132912938:C:T	0	132912938	T	C
5	chr5:132913502:G:A	0	132913502	A	G
5	chr5:132915114:G:A	0	132915114	A	G
5	chr5:132915371:T:A	0	132915371	A	T
5	chr5:132916098:T:C	0	132916098	C	T
5	chr5:132916414:A:T	0	132916414	T	A
5	chr5:132916869:C:T	0	132916869	T	C
5	chr5:132917085:A:G	0	132917085	G	A
5	chr5:132918734:T:C	0	132918734	C	T
5	chr5:132919605:T:C	0	132919605	C	T
5	chr5:132921058:C:T	0	132921058	T	C
5	chr5:132921499:G:A	0	132921499	A	G
5	chr5:132921806:A:G	0	132921806	G	A
5	chr5:132922473:A:G	0	132922473	G	A
5	chr5:132922548:G:A	0	132922548	A	G
5	chr5:132922760:T:C	0	132922760	C	T
5	chr5:132922967:G:A	0	132922967	A	G
5	chr5:132926001:G:A	0	132926001	A	G
5	chr5:132931084:G:A	0	132931084	A	G
5	chr5:132931165:A:G	0	132931165	G	A
5	chr5:132931337:A:G	0	132931337	G	A
5	chr5:132931475:G:A	0	132931475	A	G
5	chr5:132931722:G:A	0	132931722	A	G
5	chr5:132931843:C:T	0	132931843	T	C
5	chr5:132932167:A:T	0	132932167	T	A
5	chr5:132932698:A:G	0	132932698	G	A
5	chr5:132932875:G:A	0	132932875	A	G
5	chr5:132933254:G:A	0	132933254	A	G
5	chr5:132935380:C:T	0	132935380	T	C
5	chr5:132935425:A:C	0	132935425	C	A
5	chr5:132935463:C:T	0	132935463	T	C
5	chr5:132935732:T:C	0	132935732	C	T
5	chr5:132936619:T:C	0	132936619	C	T
5	chr5:132936794:A:C	0	132936794	C	A
5	chr5:132937339:T:C	0	132937339	C	T
5	chr5:132937916:C:G	0	132937916	G	C
5	chr5:132938116:A:T	0	132938116	T	A
5	chr5:132938352:A:G	0	132938352	G	A
5	chr5:132939101:T:C	0	132939101	C	T
5	chr5:132939964:A:G	0	132939964	G	A
5	chr5:132940154:C:T	0	132940154	T	C
5	chr5:132941133:G:C	0	132941133	C	G
5	chr5:132941586:T:C	0	132941586	C	T
5	chr5:132941899:T:C	0	132941899	C	T
5	chr5:132942590:G:A	0	132942590	A	G
5	chr5:132943535:T:C	0	132943535	C	T
5	chr5:132944655:T:G	0	132944655	G	T
5	chr5:132945274:C:T	0	132945274	T	C
5	chr5:132945836:G:A	0	132945836	A	G
5	chr5:132945991:C:T	0	132945991	T	C
5	chr5:132946868:TA:T	0	132946868	T	TA
5	chr5:132947403:G:A	0	132947403	A	G
5	chr5:132948165:C:T	0	132948165	T	C
5	chr5:132949738:C:T	0	132949738	T	C
5	chr5:132949926:G:C	0	132949926	C	G
5	chr5:132950141:C:T	0	132950141	T	C
5	chr5:132950392:T:C	0	132950392	C	T
5	chr5:132951662:A:G	0	132951662	G	A
5	chr5:132951815:AC:A	0	132951815	A	AC
5	chr5:132952315:C:T	0	132952315	T	C
5	chr5:132952687:A:G	0	132952687	G	A
5	chr5:132952707:A:C	0	132952707	C	A
5	chr5:132953341:G:A	0	132953341	A	G
5	chr5:132953680:T:C	0	132953680	C	T
5	chr5:132954798:C:T	0	132954798	T	C
5	chr5:132955019:T:C	0	132955019	C	T
5	chr5:132955219:T:C	0	132955219	C	T
5	chr5:132955364:A:G	0	132955364	G	A
5	chr5:132955456:T:C	0	132955456	C	T
5	chr5:132955465:G:A	0	132955465	A	G
5	chr5:132955638:C:T	0	132955638	T	C
5	chr5:132955954:TATATA:T	0	132955954	T	TATATA
5	chr5:132956776:C:G	0	132956776	G	C
5	chr5:132957254:T:G	0	132957254	G	T
5	chr5:132957851:C:T	0	132957851	T	C
5	chr5:132959586:C:A	0	132959586	A	C
5	chr5:132960287:T:A	0	132960287	A	T
5	chr5:132960293:G:T	0	132960293	T	G
5	chr5:132960993:G:T	0	132960993	T	G
5	chr5:132961079:A:G	0	132961079	G	A
5	chr5:132962210:C:T	0	132962210	T	C
5	chr5:132962496:T:C	0	132962496	C	T
5	chr5:132963794:T:C	0	132963794	C	T
5	chr5:132963886:T:G	0	132963886	G	T
5	chr5:132964509:C:T	0	132964509	T	C
5	chr5:132966295:G:A	0	132966295	A	G
5	chr5:132967502:G:A	0	132967502	A	G
5	chr5:132969937:G:A	0	132969937	A	G
5	chr5:132970199:C:A	0	132970199	A	C
5	chr5:132970676:A:T	0	132970676	T	A
5	chr5:132971030:T:C	0	132971030	C	T
5	chr5:132971341:T:G	0	132971341	G	T
5	chr5:132971543:ACT:A	0	132971543	A	ACT
5	chr5:132972261:C:T	0	132972261	T	C
5	chr5:132972357:A:T	0	132972357	T	A
5	chr5:132973008:G:T	0	132973008	T	G
5	chr5:132973628:T:C	0	132973628	C	T
5	chr5:132975503:C:T	0	132975503	T	C
5	chr5:132975539:G:C	0	132975539	C	G
5	chr5:132975875:G:T	0	132975875	T	G
5	chr5:132976207:G:C	0	132976207	C	G
5	chr5:132978268:C:T	0	132978268	T	C
5	chr5:132979078:C:T	0	132979078	T	C
5	chr5:132980035:T:A	0	132980035	A	T
5	chr5:132981641:C:T	0	132981641	T	C
5	chr5:132981650:G:A	0	132981650	A	G
5	chr5:132982044:A:G	0	132982044	G	A
5	chr5:132983148:G:A	0	132983148	A	G
5	chr5:132983353:C:T	0	132983353	T	C
5	chr5:132983764:A:C	0	132983764	C	A
5	chr5:132984209:T:C	0	132984209	C	T
5	chr5:132984929:G:A	0	132984929	A	G
5	chr5:132985340:A:G	0	132985340	G	A
5	chr5:132986581:A:G	0	132986581	G	A
5	chr5:132987040:A:G	0	132987040	G	A
5	chr5:132987254:A:T	0	132987254	T	A
5	chr5:132987281:A:G	0	132987281	G	A
5	chr5:132987285:A:G	0	132987285	G	A
5	chr5:132987768:C:T	0	132987768	T	C
```
