## Supplementary material for "Characterization of shared and ancestry-specific signals driving complex traits using multi-ancestry fine-mapping": mesusieoutput

```
                 eur          afr      eur_afr
   [1,] 0.0004470178 0.0003696616 1.306444e-04
   [2,] 0.0004557691 0.0003689834 1.339298e-04
   [3,] 0.0004557691 0.0003690886 1.337448e-04
   [4,] 0.0003011939 0.0003729573 9.973827e-05
   [5,] 0.0004470178 0.0003699490 1.302195e-04
   [6,] 0.0003649213 0.0003741432 1.206170e-04
   [7,] 0.0004584752 0.0003691928 1.342400e-04
   [8,] 0.0006116991 0.0003668581 1.489117e-04
   [9,] 0.0002863478 0.0003103636 8.480156e-05
  [10,] 0.0002886481 0.0003104448 8.566829e-05
  [11,] 0.0002878000 0.0003104448 8.545335e-05
  [12,] 0.0005820032 0.0003138826 1.362484e-04
  [13,] 0.0002886481 0.0003104448 8.566829e-05
  [14,] 0.0002886481 0.0003104448 8.566829e-05
  [15,] 0.0006949581 0.0003708639 1.498462e-04
  [16,] 0.0002886481 0.0003104448 8.566829e-05
  [17,] 0.0003451940 0.0003177846 1.010734e-04
  [18,] 0.0003091728 0.0003123700 9.212334e-05
  [19,] 0.0004504587 0.0003700643 1.306222e-04
  [20,] 0.0002886481 0.0003105120 8.583745e-05
  [21,] 0.0003240724 0.0003208632 9.351335e-05
  [22,] 0.0002895179 0.0003105405 8.612515e-05
  [23,] 0.0003507741 0.0003276539 9.282540e-05
  [24,] 0.0002860836 0.0003105790 8.530477e-05
  [25,] 0.0003533955 0.0003258507 9.343549e-05
  [26,] 0.0008111744 0.0003679831 1.693036e-04
  [27,] 0.0002886481 0.0003105790 8.597808e-05
  [28,] 0.0002895179 0.0003105790 8.620537e-05
  [29,] 0.0005803465 0.0003143858 1.344817e-04
  [30,] 0.0002878000 0.0003105405 8.567936e-05
  [31,] 0.0040138229 0.0003715289 1.096764e-03
  [32,] 0.0007159761 0.0003708853 1.500935e-04
  [33,] 0.0002886481 0.0003105405 8.589967e-05
  [34,] 0.0003738255 0.0003748010 1.280378e-04
  [35,] 0.0002861685 0.0003105052 8.518169e-05
  [36,] 0.0007059202 0.0003709171 1.493691e-04
  [37,] 0.0040888637 0.0003715475 1.110364e-03
  [38,] 0.0006806976 0.0003711788 1.469788e-04
  [39,] 0.0005852459 0.0003127648 1.460993e-04
  [40,] 0.0005803465 0.0003151062 1.326634e-04
  [41,] 0.0002888673 0.0003103788 8.549447e-05
  [42,] 0.0006806976 0.0003709013 1.475636e-04
  [43,] 0.0002841768 0.0003103793 8.433405e-05
  [44,] 0.0003527456 0.0003274827 9.317189e-05
  [45,] 0.0002898726 0.0003104448 8.597798e-05
  [46,] 0.0002989062 0.0003109496 8.799776e-05
  [47,] 0.0003024242 0.0003722147 9.974439e-05
  [48,] 0.0002898726 0.0003104448 8.597798e-05
  [49,] 0.0006779240 0.0003707416 1.475730e-04
  [50,] 0.0002946876 0.0003104016 8.703029e-05
  [51,] 0.0002934664 0.0003105119 8.707281e-05
  [52,] 0.0006262004 0.0003708039 1.439686e-04
  [53,] 0.0002934664 0.0003105119 8.707281e-05
  [54,] 0.0006023071 0.0003139448 1.418963e-04
  [55,] 0.0003119909 0.0003125521 9.314160e-05
  [56,] 0.0002954634 0.0003104541 8.741375e-05
  [57,] 0.0002944533 0.0003108417 8.797831e-05
  [58,] 0.0002944533 0.0003107852 8.788469e-05
  [59,] 0.0004384668 0.0003696444 1.276891e-04
  [60,] 0.0003794637 0.0003247122 1.059472e-04
  [61,] 0.0005971676 0.0003164787 1.339036e-04
  [62,] 0.0002994437 0.0003116398 8.700908e-05
  [63,] 0.0002972748 0.0003115788 8.670869e-05
  [64,] 0.0005970641 0.0003707871 1.416512e-04
  [65,] 0.0041371114 0.0004706000 9.298739e-03
  [66,] 0.0007846989 0.0003198268 1.473113e-04
  [67,] 0.0010546924 0.0003750776 1.632167e-04
  [68,] 0.0003104608 0.0003726129 1.115151e-04
  [69,] 0.0002932764 0.0003459484 1.022384e-04
  [70,] 0.0003434478 0.0003771323 1.060682e-04
  [71,] 0.0002948194 0.0003430115 1.021871e-04
  [72,] 0.0003479246 0.0003770609 1.071074e-04
  [73,] 0.0003372279 0.0003925340 1.358094e-04
  [74,] 0.0003490008 0.0003766533 1.075818e-04
  [75,] 0.0003600518 0.0003769625 1.099240e-04
  [76,] 0.0003479246 0.0003765481 1.073956e-04
  [77,] 0.0003634778 0.0003226906 1.201797e-04
  [78,] 0.0002918798 0.0003404578 9.976193e-05
  [79,] 0.0002918798 0.0003400625 9.971503e-05
  [80,] 0.0003458985 0.0003631172 1.369073e-04
  [81,] 0.0003398761 0.0003772278 1.050735e-04
  [82,] 0.0002895523 0.0003473223 1.006747e-04
  [83,] 0.0002814593 0.0003496265 9.591786e-05
  [84,] 0.0003470728 0.0003676434 1.401052e-04
  [85,] 0.0002948194 0.0003495950 1.048094e-04
  [86,] 0.0003441871 0.0003669867 1.382376e-04
  [87,] 0.0003441845 0.0003784278 1.055444e-04
  [88,] 0.0002892299 0.0003493362 1.011631e-04
  [89,] 0.0002861871 0.0003483775 9.929393e-05
  [90,] 0.0002896161 0.0003499706 1.016242e-04
  [91,] 0.0002856083 0.0003483775 9.888431e-05
  [92,] 0.0002850471 0.0003483775 9.848099e-05
  [93,] 0.0002878816 0.0003499706 1.009496e-04
  [94,] 0.0002867021 0.0003497193 1.001262e-04
  [95,] 0.0003432547 0.0003400938 1.229295e-04
  [96,] 0.0003126987 0.0003726964 1.054594e-04
  [97,] 0.0003057601 0.0003720098 1.009643e-04
  [98,] 0.0002891939 0.0003475286 1.011464e-04
  [99,] 0.0003432706 0.0003611968 1.349653e-04
 [100,] 0.0002898776 0.0003483180 1.019294e-04
 [101,] 0.0003498763 0.0003776074 1.073787e-04
 [102,] 0.0002891939 0.0003477777 1.013069e-04
 [103,] 0.0002850471 0.0003452051 9.770346e-05
 [104,] 0.0002845036 0.0003452051 9.731673e-05
 [105,] 0.0002878816 0.0003483264 1.005985e-04
 [106,] 0.0002825708 0.0003291241 9.228628e-05
 [107,] 0.0003122680 0.0003709051 1.038919e-04
 [108,] 0.0002901868 0.0003558828 1.045337e-04
 [109,] 0.0002861074 0.0003469647 9.896397e-05
 [110,] 0.0002876770 0.0003535565 1.020376e-04
 [111,] 0.0002822585 0.0003291625 9.252985e-05
 [112,] 0.0003070072 0.0003719164 1.020624e-04
 [113,] 0.0002854830 0.0003485219 9.897521e-05
 [114,] 0.0002873131 0.0003474762 9.995069e-05
 [115,] 0.0003546727 0.0003790857 1.086357e-04
 [116,] 0.0002854830 0.0003479489 9.880946e-05
 [117,] 0.0002829652 0.0003464119 9.651101e-05
 [118,] 0.0002799292 0.0003444188 9.350439e-05
 [119,] 0.0002849714 0.0003469647 9.815724e-05
 [120,] 0.0002799292 0.0003454447 9.375315e-05
 [121,] 0.0003092085 0.0003431077 1.076694e-04
 [122,] 0.0002836678 0.0003459018 9.690243e-05
 [123,] 0.0002964226 0.0003730593 9.638225e-05
 [124,] 0.0002802981 0.0003474335 9.456890e-05
 [125,] 0.0002806837 0.0003479707 9.504421e-05
 [126,] 0.0003476526 0.0003752843 1.076245e-04
 [127,] 0.0003137882 0.0003710706 1.046052e-04
 [128,] 0.0002847846 0.0003484803 9.845315e-05
 [129,] 0.0002864972 0.0003501105 1.001684e-04
 [130,] 0.0002809464 0.0003485125 9.540916e-05
 [131,] 0.0003658819 0.0003951855 1.297077e-04
 [132,] 0.0003476526 0.0003752324 1.076578e-04
 [133,] 0.0002845572 0.0003507388 9.891736e-05
 [134,] 0.0002840291 0.0003507388 9.851179e-05
 [135,] 0.0002868459 0.0003509802 1.006022e-04
 [136,] 0.0002807742 0.0003497841 9.552100e-05
 [137,] 0.0002850926 0.0003334333 9.552462e-05
 [138,] 0.0002796560 0.0003509802 9.476460e-05
 [139,] 0.0002862471 0.0003537596 1.009778e-04
 [140,] 0.0002870794 0.0003381616 9.785053e-05
 [141,] 0.0002856661 0.0003571981 1.015113e-04
 [142,] 0.0002801393 0.0003578075 9.684141e-05
 [143,] 0.0003978794 0.0003755816 1.305984e-04
 [144,] 0.0002840291 0.0003608654 1.011748e-04
 [145,] 0.0002800123 0.0003596028 9.712749e-05
 [146,] 0.0002800123 0.0003556357 9.615999e-05
 [147,] 0.0002840839 0.0003590412 1.007370e-04
 [148,] 0.0002800123 0.0003578234 9.671570e-05
 [149,] 0.0002822520 0.0003602479 9.945342e-05
 [150,] 0.0002869100 0.0003627320 1.040506e-04
 [151,] 0.0002822520 0.0003615042 9.976766e-05
 [152,] 0.0002869100 0.0003615042 1.037021e-04
 [153,] 0.0003557957 0.0003763444 1.091558e-04
 [154,] 0.0002803849 0.0003584219 9.723269e-05
 [155,] 0.0003096387 0.0003591115 1.140885e-04
 [156,] 0.0003339897 0.0003548893 1.266664e-04
 [157,] 0.0003264140 0.0003653849 1.267482e-04
 [158,] 0.0003264140 0.0003653849 1.267482e-04
 [159,] 0.0003238609 0.0003733591 1.292427e-04
 [160,] 0.0003213654 0.0003659258 1.243571e-04
 [161,] 0.0003224033 0.0003636641 1.232902e-04
 [162,] 0.0003283176 0.0003617994 1.261819e-04
 [163,] 0.0003264140 0.0003583074 1.233884e-04
 [164,] 0.0002800123 0.0003509140 9.499989e-05
 [165,] 0.0003437405 0.0003751255 1.070213e-04
 [166,] 0.0002797927 0.0003476061 9.400594e-05
 [167,] 0.0002992272 0.0003517587 1.090631e-04
 [168,] 0.0002903054 0.0003193507 8.736981e-05
 [169,] 0.0002757544 0.0003194271 8.328003e-05
 [170,] 0.0002754599 0.0003194055 8.323672e-05
 [171,] 0.0002868493 0.0003206454 8.812841e-05
 [172,] 0.0003599883 0.0003733338 1.524530e-04
 [173,] 0.0003471262 0.0003236384 1.081796e-04
 [174,] 0.0002916585 0.0003196598 8.848590e-05
 [175,] 0.0003466162 0.0003923250 1.974470e-04
 [176,] 0.0002897719 0.0003195825 8.782942e-05
 [177,] 0.0002901270 0.0003199306 8.775114e-05
 [178,] 0.0002941032 0.0003199865 8.895496e-05
 [179,] 0.0002941032 0.0003199865 8.895496e-05
 [180,] 0.0003542459 0.0003958860 2.284386e-04
 [181,] 0.0003677632 0.0003989113 2.853372e-04
 [182,] 0.0003524897 0.0003765927 1.089950e-04
 [183,] 0.0002984433 0.0003221230 9.268228e-05
 [184,] 0.0002738734 0.0003230703 8.292909e-05
 [185,] 0.0002738472 0.0003228181 8.291904e-05
 [186,] 0.0003700008 0.0003903175 1.690902e-04
 [187,] 0.0003761555 0.0003258520 1.191075e-04
 [188,] 0.0003632148 0.0003835441 1.600378e-04
 [189,] 0.0002726916 0.0003215656 8.241772e-05
 [190,] 0.0002725005 0.0003221099 8.244153e-05
 [191,] 0.0002725005 0.0003220803 8.244042e-05
 [192,] 0.0002949878 0.0003215182 9.146450e-05
 [193,] 0.0003509447 0.0003812564 1.222924e-04
 [194,] 0.0002715305 0.0003222670 8.287145e-05
 [195,] 0.0004287670 0.0003664380 1.869201e-04
 [196,] 0.0004306461 0.0003670224 1.884939e-04
 [197,] 0.0004081037 0.0003651502 1.744675e-04
 [198,] 0.0003670419 0.0003741837 1.141479e-04
 [199,] 0.0002870526 0.0003214139 8.492557e-05
 [200,] 0.0003032757 0.0003706072 1.002421e-04
 [201,] 0.0003004543 0.0003705320 9.909488e-05
 [202,] 0.0003001960 0.0003706345 9.899615e-05
 [203,] 0.0002874150 0.0003215098 8.495471e-05
 [204,] 0.0002859095 0.0003218896 8.467622e-05
 [205,] 0.0003004543 0.0003706264 9.913267e-05
 [206,] 0.0003001423 0.0003706928 9.897869e-05
 [207,] 0.0003003682 0.0003706167 9.908333e-05
 [208,] 0.0002860795 0.0003764436 9.899103e-05
 [209,] 0.0003002915 0.0003707504 9.909674e-05
 [210,] 0.0003047203 0.0003708048 1.005368e-04
 [211,] 0.0003004543 0.0003705535 9.910543e-05
 [212,] 0.0003000207 0.0003706179 9.884475e-05
 [213,] 0.0003000979 0.0003706822 9.894152e-05
 [214,] 0.0003030760 0.0003705755 1.001342e-04
 [215,] 0.0003000979 0.0003706142 9.892196e-05
 [216,] 0.0003000628 0.0003706767 9.890920e-05
 [217,] 0.0003000371 0.0003706192 9.886808e-05
 [218,] 0.0003028977 0.0003705667 9.995785e-05
 [219,] 0.0002860891 0.0003649179 9.675811e-05
 [220,] 0.0003002241 0.0003705363 9.897685e-05
 [221,] 0.0002857320 0.0003656220 9.601794e-05
 [222,] 0.0003678560 0.0003752273 1.133394e-04
 [223,] 0.0003439057 0.0003224387 9.430054e-05
 [224,] 0.0003023703 0.0003705457 9.982104e-05
 [225,] 0.0003023703 0.0003705416 9.981785e-05
 [226,] 0.0003000135 0.0003706604 9.883205e-05
 [227,] 0.0003462692 0.0003246658 9.227825e-05
 [228,] 0.0003443203 0.0003246658 9.195099e-05
 [229,] 0.0003010389 0.0003705845 9.918379e-05
 [230,] 0.0003690555 0.0003748782 1.139381e-04
 [231,] 0.0003023703 0.0003704288 9.973765e-05
 [232,] 0.0003001174 0.0003704168 9.886917e-05
 [233,] 0.0003014102 0.0003703091 9.923258e-05
 [234,] 0.0002863912 0.0003667892 9.774741e-05
 [235,] 0.0003421662 0.0003233069 9.289424e-05
 [236,] 0.0003439057 0.0003230204 9.338936e-05
 [237,] 0.0003462692 0.0003236374 9.245532e-05
 [238,] 0.0002865614 0.0003675084 9.821137e-05
 [239,] 0.0003439057 0.0003227293 9.359123e-05
 [240,] 0.0003462692 0.0003241843 9.215087e-05
 [241,] 0.0002865933 0.0003667892 9.811840e-05
 [242,] 0.0003439057 0.0003228735 9.349002e-05
 [243,] 0.0003469675 0.0003238168 9.247150e-05
 [244,] 0.0003439057 0.0003233069 9.319966e-05
 [245,] 0.0003000136 0.0003703513 9.877212e-05
 [246,] 0.0003462692 0.0003272839 9.071293e-05
 [247,] 0.0002869053 0.0003256080 8.449188e-05
 [248,] 0.0003571996 0.0003815171 1.261675e-04
 [249,] 0.0003462692 0.0003239991 9.225179e-05
 [250,] 0.0003001174 0.0003703494 9.883882e-05
 [251,] 0.0002869053 0.0003228902 8.463929e-05
 [252,] 0.0003001174 0.0003703422 9.883489e-05
 [253,] 0.0003000479 0.0003702715 9.878175e-05
 [254,] 0.0003443203 0.0003241843 9.182498e-05
 [255,] 0.0006482684 0.0003862305 5.411750e-04
 [256,] 0.0003002151 0.0003702669 9.884431e-05
 [257,] 0.0002878791 0.0003666166 1.000379e-04
 [258,] 0.0003006545 0.0003702687 9.900454e-05
 [259,] 0.0002869053 0.0003228783 8.464094e-05
 [260,] 0.0003005497 0.0003702687 9.896758e-05
 [261,] 0.0006958249 0.0003851650 5.735808e-04
 [262,] 0.0003025065 0.0003702964 9.963442e-05
 [263,] 0.0002884161 0.0003653257 1.004340e-04
 [264,] 0.0002884161 0.0003639902 1.001217e-04
 [265,] 0.0003007687 0.0003702715 9.905031e-05
 [266,] 0.0003036455 0.0003702975 1.000067e-04
 [267,] 0.0003421662 0.0003232961 9.333821e-05
 [268,] 0.0003010327 0.0003702925 9.909853e-05
 [269,] 0.0003012576 0.0003702934 9.918878e-05
 [270,] 0.0002874150 0.0003217094 8.510692e-05
 [271,] 0.0004423878 0.0004337453 4.757856e-04
 [272,] 0.0004364214 0.0004349854 4.671386e-04
 [273,] 0.0004367880 0.0004349854 4.655757e-04
 [274,] 0.0003439057 0.0003224793 9.426732e-05
 [275,] 0.0004386442 0.0004385274 4.878786e-04
 [276,] 0.0002990492 0.0003236462 8.901196e-05
 [277,] 0.0056073410 0.0007485383 1.650919e-02
 [278,] 0.0003011951 0.0003710825 9.952477e-05
 [279,] 0.0003010974 0.0003710946 9.941922e-05
 [280,] 0.0003010135 0.0003710359 9.918351e-05
 [281,] 0.0003010974 0.0003709718 9.939244e-05
 [282,] 0.0004481782 0.0004642335 6.184991e-04
 [283,] 0.0003434016 0.0003240703 9.351065e-05
 [284,] 0.0003735227 0.0004448581 2.810384e-04
 [285,] 0.0016551548 0.0003852229 1.659170e-03
 [286,] 0.0003010727 0.0003701938 9.898852e-05
 [287,] 0.0053765572 0.0007006135 1.456062e-02
 [288,] 0.0004674107 0.0004951733 7.117857e-04
 [289,] 0.0003757607 0.0004448581 2.860471e-04
 [290,] 0.0003735227 0.0004525247 2.950073e-04
 [291,] 0.0004423878 0.0004904136 6.628783e-04
 [292,] 0.0004373082 0.0004894916 6.484000e-04
 [293,] 0.0005093546 0.0004650300 7.137542e-04
 [294,] 0.0003010237 0.0003701368 9.901732e-05
 [295,] 0.0003010237 0.0003701368 9.901732e-05
 [296,] 0.0003451109 0.0003253347 9.304112e-05
 [297,] 0.0002896158 0.0003246721 8.514679e-05
 [298,] 0.0003012796 0.0003702565 9.894612e-05
 [299,] 0.0003010974 0.0003701452 9.920183e-05
 [300,] 0.0003010237 0.0003701211 9.901512e-05
 [301,] 0.0003731258 0.0004521948 2.926286e-04
 [302,] 0.0003010974 0.0003701368 9.919969e-05
 [303,] 0.0003010108 0.0003701129 9.905864e-05
 [304,] 0.0003713190 0.0004564100 2.968333e-04
 [305,] 0.0003713190 0.0004580849 2.984642e-04
 [306,] 0.0025754489 0.0010077205 9.245825e-03
 [307,] 0.0004481782 0.0005079454 6.990143e-04
 [308,] 0.0003468478 0.0003259323 9.300735e-05
 [309,] 0.0002902068 0.0003248126 8.519612e-05
 [310,] 0.0004546669 0.0005056671 7.067078e-04
 [311,] 0.0003568680 0.0003736013 1.176038e-04
 [312,] 0.0003567932 0.0003735510 1.176292e-04
 [313,] 0.0004533998 0.0004873222 6.763188e-04
 [314,] 0.0004411671 0.0004784777 6.431078e-04
 [315,] 0.0003567932 0.0003735410 1.176273e-04
 [316,] 0.0002908144 0.0003249557 8.524715e-05
 [317,] 0.0004364214 0.0004986065 6.550744e-04
 [318,] 0.0003010823 0.0003701452 9.918653e-05
 [319,] 0.0004423878 0.0004894916 6.615030e-04
 [320,] 0.0003567932 0.0003735305 1.176254e-04
 [321,] 0.0004664734 0.0006129517 9.017915e-04
 [322,] 0.0003567834 0.0003735222 1.176288e-04
 [323,] 0.0024369524 0.0007962816 6.862792e-03
 [324,] 0.0003374694 0.0004304244 1.597543e-04
 [325,] 0.0003522767 0.0003242001 9.546120e-05
 [326,] 0.0023740213 0.0010601921 8.906736e-03
 [327,] 0.0049291081 0.0007972011 1.549648e-02
 [328,] 0.0004272920 0.0004755436 5.841635e-04
 [329,] 0.0003809938 0.0003811295 1.350019e-04
 [330,] 0.0003567167 0.0003734914 1.177041e-04
 [331,] 0.0003505868 0.0003306658 9.183507e-05
 [332,] 0.0003010362 0.0003700180 9.910289e-05
 [333,] 0.0004234000 0.0005079454 6.095565e-04
 [334,] 0.0004234000 0.0005124731 6.154227e-04
 [335,] 0.0004195935 0.0005124731 5.976887e-04
 [336,] 0.0004271542 0.0005056671 6.227670e-04
 [337,] 0.0058450874 0.0007571667 1.750165e-02
 [338,] 0.0003010172 0.0003701048 9.908477e-05
 [339,] 0.0003261748 0.0003691941 1.076229e-04
 [340,] 0.0003679981 0.0003933585 1.119128e-04
 [341,] 0.0003569092 0.0003734501 1.178894e-04
 [342,] 0.0004456963 0.0006565034 9.041749e-04
 [343,] 0.0003011543 0.0003702247 9.927799e-05
 [344,] 0.0003647016 0.0004586572 2.858415e-04
 [345,] 0.0003567269 0.0003733696 1.176504e-04
 [346,] 0.0004252426 0.0005254308 6.404295e-04
 [347,] 0.0004215769 0.0005203319 6.162155e-04
 [348,] 0.0002915020 0.0003281322 8.503068e-05
 [349,] 0.0003670132 0.0004586572 2.914832e-04
 [350,] 0.0003010264 0.0003702696 9.913970e-05
 [351,] 0.0003670132 0.0004586572 2.914832e-04
 [352,] 0.0003670132 0.0004586572 2.914832e-04
 [353,] 0.0002928041 0.0003281322 8.516089e-05
 [354,] 0.0003010108 0.0003702520 9.908331e-05
 [355,] 0.0004252426 0.0004923742 5.969848e-04
 [356,] 0.0055521338 0.0005688382 1.157704e-02
 [357,] 0.0004272920 0.0005016370 6.186174e-04
 [358,] 0.0003616312 0.0004507534 2.659842e-04
 [359,] 0.0046797264 0.0005860524 1.006104e-02
 [360,] 0.0004272920 0.0004993327 6.155311e-04
 [361,] 0.0061138038 0.0005688382 1.279344e-02
 [362,] 0.0004195935 0.0004508219 4.836152e-04
 [363,] 0.0003647016 0.0004507534 2.739726e-04
 [364,] 0.0004291759 0.0004949977 6.183053e-04
 [365,] 0.0003011417 0.0003702944 9.928795e-05
 [366,] 0.0003010172 0.0003702789 9.911934e-05
 [367,] 0.0006725603 0.0003878499 5.808621e-04
 [368,] 0.0004331972 0.0005157524 6.660072e-04
 [369,] 0.0004252426 0.0004654135 5.606110e-04
 [370,] 0.0003567144 0.0003732089 1.176388e-04
 [371,] 0.0004598444 0.0006237512 9.022095e-04
 [372,] 0.0002928807 0.0003281322 8.516881e-05
 [373,] 0.0003670132 0.0004534185 2.823129e-04
 [374,] 0.0004779023 0.0003756369 2.750309e-04
 [375,] 0.0004362656 0.0004732372 6.216570e-04
 [376,] 0.0052437457 0.0005210489 9.739089e-03
 [377,] 0.0003011951 0.0003702944 9.933514e-05
 [378,] 0.0003012576 0.0003702848 9.938241e-05
 [379,] 0.0050885566 0.0005210489 9.441592e-03
 [380,] 0.0003048491 0.0003306379 8.938797e-05
 [381,] 0.0003010327 0.0003702883 9.915552e-05
 [382,] 0.0046587855 0.0005975741 1.026994e-02
 [383,] 0.0004252426 0.0005107756 6.211924e-04
 [384,] 0.0003010909 0.0003703168 9.924001e-05
 [385,] 0.0004312712 0.0005107756 6.497685e-04
 [386,] 0.0003626345 0.0004534185 2.720567e-04
 [387,] 0.0003052507 0.0003308274 8.939565e-05
 [388,] 0.0003528417 0.0003306261 9.248250e-05
 [389,] 0.0004291759 0.0005014478 6.270888e-04
 [390,] 0.0003808353 0.0005300678 2.882114e-04
 [391,] 0.0003569025 0.0003731994 1.177914e-04
 [392,] 0.0002916921 0.0003294386 8.504143e-05
 [393,] 0.0003547020 0.0003299651 9.303851e-05
 [394,] 0.0023643784 0.0008091240 6.722836e-03
 [395,] 0.0023643784 0.0008035688 6.674799e-03
 [396,] 0.0003567373 0.0003731163 1.175799e-04
 [397,] 0.0003567373 0.0003731203 1.175808e-04
 [398,] 0.0003567533 0.0003730202 1.176835e-04
 [399,] 0.0004548864 0.0005040084 7.026516e-04
 [400,] 0.0004452598 0.0005923370 8.068543e-04
 [401,] 0.0004272920 0.0004797948 5.893262e-04
 [402,] 0.0003565653 0.0003729474 1.175667e-04
 [403,] 0.0022507686 0.0007475661 5.881847e-03
 [404,] 0.0022507686 0.0007359859 5.785634e-03
 [405,] 0.0003357047 0.0003511924 1.050619e-04
 [406,] 0.0004252426 0.0004713047 5.691954e-04
 [407,] 0.0023036069 0.0007309680 5.895097e-03
 [408,] 0.0003567269 0.0003735811 1.177160e-04
 [409,] 0.0004526972 0.0005974617 8.456019e-04
 [410,] 0.0003567698 0.0003731751 1.177662e-04
 [411,] 0.0004598444 0.0006029057 8.692638e-04
 [412,] 0.0004598444 0.0006082990 8.774482e-04
 [413,] 0.0003547020 0.0003313978 9.275641e-05
 [414,] 0.0003369967 0.0003510994 1.054625e-04
 [415,] 0.0004291759 0.0004821194 6.001819e-04
 [416,] 0.0003568100 0.0003732251 1.178297e-04
 [417,] 0.0024333684 0.0007178762 6.121213e-03
 [418,] 0.0002949666 0.0003299590 8.543245e-05
 [419,] 0.0003062938 0.0003325332 8.970612e-05
 [420,] 0.0003568214 0.0003732685 1.178592e-04
 [421,] 0.0004370271 0.0004821194 6.338262e-04
 [422,] 0.0002964433 0.0003309606 8.546339e-05
 [423,] 0.0004459049 0.0005862330 8.081407e-04
 [424,] 0.0004272920 0.0004650390 5.668179e-04
 [425,] 0.0004234000 0.0004568385 5.225980e-04
 [426,] 0.0004435944 0.0006000248 8.149716e-04
 [427,] 0.0004275052 0.0006115532 7.399609e-04
 [428,] 0.0004708139 0.0006381890 9.438560e-04
 [429,] 0.0003837061 0.0003404813 9.451924e-05
 [430,] 0.0042538290 0.0005135335 7.664156e-03
 [431,] 0.0003568945 0.0003736298 1.180814e-04
 [432,] 0.0004081885 0.0003476607 9.744571e-05
 [433,] 0.0004331166 0.0003505385 9.978376e-05
 [434,] 0.0003574236 0.0003736680 1.185164e-04
 [435,] 0.0003576889 0.0003735851 1.185877e-04
 [436,] 0.0003754252 0.0003634521 9.080793e-05
 [437,] 0.0004647101 0.0004594066 6.320715e-04
 [438,] 0.0004647101 0.0004568492 6.203585e-04
 [439,] 0.0003847119 0.0003674170 9.130991e-05
 [440,] 0.0030948954 0.0003612745 1.842570e-03
 [441,] 0.0033639653 0.0003610407 1.974637e-03
 [442,] 0.0004402086 0.0004587346 5.871128e-04
 [443,] 0.0014083401 0.0003649100 9.375117e-04
 [444,] 0.0014367948 0.0003639207 9.423105e-04
 [445,] 0.0013385961 0.0003664231 9.182513e-04
 [446,] 0.0013460760 0.0003690358 9.565922e-04
 [447,] 0.0009067659 0.0003736735 6.590721e-04
 [448,] 0.0010547602 0.0003737910 7.617915e-04
 [449,] 0.0003168856 0.0003780778 9.100028e-05
 [450,] 0.0009476773 0.0003694119 6.443357e-04
 [451,] 0.0003435327 0.0020243470 8.552264e-04
 [452,] 0.0003774150 0.0003746110 1.498500e-04
 [453,] 0.0009264972 0.0005504653 1.636130e-03
 [454,] 0.0003229537 0.0013508502 3.079857e-04
 [455,] 0.0009783234 0.0005956859 1.888334e-03
 [456,] 0.0003825950 0.0003877153 8.858044e-05
 [457,] 0.0010378410 0.0005646348 1.905154e-03
 [458,] 0.0003591769 0.0003735213 1.185467e-04
 [459,] 0.0004062940 0.0003735445 9.253564e-05
 [460,] 0.0003804929 0.0003728692 1.243827e-04
 [461,] 0.0003273021 0.0004213035 1.886376e-04
 [462,] 0.0003242369 0.0003976843 1.493320e-04
 [463,] 0.0003803426 0.0003727982 1.234454e-04
 [464,] 0.0002893887 0.0004025302 1.162828e-04
 [465,] 0.0003389170 0.0004170010 1.478237e-04
 [466,] 0.0003113086 0.0003999082 1.490757e-04
 [467,] 0.0002903005 0.0004040311 1.174808e-04
 [468,] 0.0002903005 0.0004040311 1.174808e-04
 [469,] 0.0003573712 0.0003873839 1.822738e-04
 [470,] 0.0003777881 0.0003781792 1.849950e-04
 [471,] 0.0002895326 0.0003945147 1.146134e-04
 [472,] 0.0003935021 0.0003804022 2.268309e-04
 [473,] 0.0003302298 0.0003749658 1.334344e-04
 [474,] 0.0003413758 0.0003777809 1.412550e-04
 [475,] 0.0003702547 0.0003742852 1.771330e-04
 [476,] 0.0003316445 0.0004463004 2.054710e-04
 [477,] 0.0003539534 0.0003792461 1.263355e-04
 [478,] 0.0003532782 0.0003792461 1.260215e-04
 [479,] 0.0003470178 0.0004547628 2.520597e-04
 [480,] 0.0004868393 0.0003752728 2.716005e-04
 [481,] 0.0002951210 0.0004454569 1.310795e-04
 [482,] 0.0003181275 0.0004259748 1.672840e-04
 [483,] 0.0003424605 0.0003794385 1.211646e-04
 [484,] 0.0003149221 0.0004274904 1.627970e-04
 [485,] 0.0003201265 0.0004364203 1.795659e-04
 [486,] 0.0003332536 0.0004254420 1.975967e-04
 [487,] 0.0003366858 0.0004247343 2.038359e-04
 [488,] 0.0003413563 0.0003796123 1.207770e-04
 [489,] 0.0003255493 0.0004183237 1.713944e-04
 [490,] 0.0003198377 0.0005737742 1.198250e-04
 [491,] 0.0002847382 0.0004033235 1.125420e-04
 [492,] 0.0003302405 0.0004156807 1.764694e-04
 [493,] 0.0003049626 0.0004162816 1.341049e-04
 [494,] 0.0003102791 0.0004207747 1.409519e-04
 [495,] 0.0002832746 0.0003969593 1.095794e-04
 [496,] 0.0003033615 0.0004162816 1.327884e-04
 [497,] 0.0002823428 0.0003946154 1.081482e-04
 [498,] 0.0003054810 0.0004162816 1.345290e-04
 [499,] 0.0002939820 0.0004194654 1.257687e-04
 [500,] 0.0002796188 0.0004019984 1.066299e-04
 [501,] 0.0002719823 0.0003964963 9.584466e-05
 [502,] 0.0003326588 0.0003749191 1.105374e-04
 [503,] 0.0003416255 0.0004531583 1.026631e-04
 [504,] 0.0003338009 0.0003749859 1.113176e-04
 [505,] 0.0003335033 0.0003750267 1.111720e-04
 [506,] 0.0002902962 0.0004072051 1.188831e-04
 [507,] 0.0002911859 0.0004106999 1.206665e-04
 [508,] 0.0002997439 0.0004187356 1.319344e-04
 [509,] 0.0002886679 0.0004077599 1.176148e-04
 [510,] 0.0003303898 0.0003752791 1.081100e-04
 [511,] 0.0003017333 0.0004136042 1.304247e-04
 [512,] 0.0002933061 0.0004093106 1.220835e-04
 [513,] 0.0003028935 0.0004119891 1.307968e-04
 [514,] 0.0002945037 0.0004115737 1.232154e-04
 [515,] 0.0002903476 0.0004208299 2.274323e-03
 [516,] 0.0035736381 0.0003472718 2.211248e-02
 [517,] 0.0033642837 0.0003477441 2.141191e-02
 [518,] 0.0033642837 0.0003474909 2.119890e-02
 [519,] 0.0004832543 0.0003822856 1.306202e-04
 [520,] 0.0002738965 0.0003547991 8.639852e-05
 [521,] 0.0005469922 0.0003828378 1.329859e-04
 [522,] 0.0005542668 0.0003829776 1.331608e-04
 [523,] 0.0003416883 0.0004016652 1.164782e-04
 [524,] 0.0003170658 0.0003385177 9.582332e-05
 [525,] 0.0026097646 0.0003453047 1.501522e-02
 [526,] 0.0002749598 0.0003535286 8.558154e-05
 [527,] 0.0005569972 0.0003831008 1.331738e-04
 [528,] 0.0002747222 0.0003531777 8.566701e-05
 [529,] 0.0021460504 0.0003400271 9.604524e-03
 [530,] 0.0026108017 0.0003446709 1.443469e-02
 [531,] 0.0026108017 0.0003447008 1.460835e-02
 [532,] 0.0002752133 0.0003562080 8.572638e-05
 [533,] 0.0002737407 0.0003542556 8.649048e-05
 [534,] 0.0040609933 0.0003443303 2.219139e-02
 [535,] 0.0002981881 0.0003442733 8.556992e-05
 [536,] 0.0003289936 0.0003496982 1.040050e-04
 [537,] 0.0027268193 0.0003368808 1.047923e-02
 [538,] 0.0038726070 0.0003377998 1.607636e-02
 [539,] 0.0004830297 0.0003796107 1.326014e-04
 [540,] 0.0002877895 0.0003427479 8.480307e-05
 [541,] 0.0003289936 0.0003497436 1.040089e-04
 [542,] 0.0005073446 0.0003827128 1.312193e-04
 [543,] 0.0004975547 0.0003777401 1.399697e-04
 [544,] 0.0005116967 0.0003828387 1.313028e-04
 [545,] 0.0002871916 0.0003470368 8.476727e-05
 [546,] 0.0005116967 0.0003828387 1.313028e-04
 [547,] 0.0003290966 0.0003486720 1.039702e-04
 [548,] 0.0005116967 0.0003828753 1.312763e-04
 [549,] 0.0002923759 0.0003476086 8.484282e-05
 [550,] 0.0034957736 0.0003387889 1.513840e-02
 [551,] 0.0005138736 0.0003806976 1.334323e-04
 [552,] 0.0004865115 0.0003778007 1.373076e-04
 [553,] 0.0002934106 0.0003314690 8.706658e-05
 [554,] 0.0003005882 0.0003526288 9.396431e-05
 [555,] 0.0002853882 0.0003488852 8.478086e-05
 [556,] 0.0043893544 0.0003451035 2.277237e-02
 [557,] 0.0004912751 0.0003799902 1.326103e-04
 [558,] 0.0004963026 0.0003807465 1.325782e-04
 [559,] 0.0004899894 0.0003801778 1.324907e-04
 [560,] 0.0002802501 0.0003468049 1.011567e-04
 [561,] 0.0064203170 0.0003410368 3.207130e-02
 [562,] 0.0064203170 0.0003410368 3.207130e-02
 [563,] 0.0078009692 0.0003436886 4.384890e-02
 [564,] 0.0004815009 0.0003832693 1.297102e-04
 [565,] 0.0002980392 0.0003539409 9.499440e-05
 [566,] 0.0004871791 0.0003801167 1.322911e-04
 [567,] 0.0002846575 0.0003456321 8.479850e-05
 [568,] 0.0004919495 0.0003804191 1.323536e-04
 [569,] 0.0068640682 0.0003404150 3.323177e-02
 [570,] 0.0004923226 0.0003837217 1.297923e-04
 [571,] 0.0129969172 0.0003456665 8.006075e-02
 [572,] 0.0003963871 0.0003806301 1.839325e-04
 [573,] 0.0117799457 0.0003397906 5.526158e-02
 [574,] 0.0004963026 0.0003804596 1.325084e-04
 [575,] 0.0005049762 0.0003839876 1.302153e-04
 [576,] 0.0005049762 0.0003839876 1.302153e-04
 [577,] 0.0117799457 0.0003401984 5.647424e-02
 [578,] 0.0002798045 0.0003450907 1.036173e-04
 [579,] 0.0080943228 0.0003374844 3.249480e-02
 [580,] 0.0050928704 0.0003359502 1.846967e-02
 [581,] 0.0005049762 0.0003829597 1.306365e-04
 [582,] 0.0002836414 0.0003404999 8.521726e-05
 [583,] 0.0003982731 0.0003301276 1.278681e-04
 [584,] 0.0004944596 0.0003800970 1.326223e-04
 [585,] 0.0073394357 0.0003370122 2.860674e-02
 [586,] 0.0052509386 0.0003346753 1.703682e-02
 [587,] 0.0005073804 0.0003842860 1.300303e-04
 [588,] 0.0002869945 0.0003443779 8.519789e-05
 [589,] 0.0005298894 0.0003843631 1.308597e-04
 [590,] 0.0002875924 0.0003438669 8.519707e-05
 [591,] 0.0005298894 0.0003844420 1.308086e-04
 [592,] 0.0005254930 0.0003844937 1.306413e-04
 [593,] 0.0005338817 0.0003845606 1.309429e-04
 [594,] 0.0005163126 0.0003845479 1.302467e-04
 [595,] 0.0050888131 0.0003353574 1.686630e-02
 [596,] 0.0005116699 0.0003845075 1.300466e-04
 [597,] 0.0002839183 0.0003434344 8.531802e-05
 [598,] 0.0005163126 0.0003845075 1.302720e-04
 [599,] 0.0002845736 0.0003429491 8.528276e-05
 [600,] 0.0005652867 0.0003792940 1.359131e-04
 [601,] 0.0052738779 0.0003371303 1.989077e-02
 [602,] 0.0052738779 0.0003371303 1.989077e-02
 [603,] 0.0005163126 0.0003844673 1.302974e-04
 [604,] 0.0003855838 0.0003782018 1.406144e-04
 [605,] 0.0002841213 0.0003436890 8.531446e-05
 [606,] 0.0005254930 0.0003843869 1.307099e-04
 [607,] 0.0005138726 0.0003842942 1.303103e-04
 [608,] 0.0052643054 0.0003346678 1.667450e-02
 [609,] 0.0005138726 0.0003842942 1.303103e-04
 [610,] 0.0051394754 0.0003354793 1.728511e-02
 [611,] 0.0002828019 0.0003417800 8.533457e-05
 [612,] 0.0003554353 0.0003775133 1.215775e-04
 [613,] 0.0002828019 0.0003417800 8.533457e-05
 [614,] 0.0051394754 0.0003338053 1.510311e-02
 [615,] 0.0005095242 0.0003840953 1.302634e-04
 [616,] 0.0002824119 0.0003410676 8.533763e-05
 [617,] 0.0005133411 0.0003840433 1.304572e-04
 [618,] 0.0002824119 0.0003410676 8.533763e-05
 [619,] 0.0005073738 0.0003840174 1.301434e-04
 [620,] 0.0042421360 0.0003334655 1.202822e-02
 [621,] 0.0048097643 0.0003348038 1.526419e-02
 [622,] 0.0005229879 0.0003840174 1.308523e-04
 [623,] 0.0002876013 0.0003410676 8.529446e-05
 [624,] 0.0005163126 0.0003840693 1.305524e-04
 [625,] 0.0002803510 0.0003465831 9.415413e-05
 [626,] 0.0002847372 0.0003489288 8.547520e-05
 [627,] 0.0002837527 0.0003489001 8.551598e-05
 [628,] 0.0002837527 0.0003512285 8.562052e-05
 [629,] 0.0002844060 0.0003528978 8.566148e-05
 [630,] 0.0005590819 0.0003819629 1.334585e-04
 [631,] 0.0005770001 0.0003815381 1.345391e-04
 [632,] 0.0027353878 0.0003416373 1.229985e-02
 [633,] 0.0002830723 0.0003495402 8.508944e-05
 [634,] 0.0003695835 0.0003289454 1.170294e-04
 [635,] 0.0035128451 0.0003412492 1.551803e-02
 [636,] 0.0018043140 0.0003418038 8.026945e-03
 [637,] 0.0014262277 0.0003404366 5.904000e-03
 [638,] 0.0005573522 0.0003822857 1.332323e-04
 [639,] 0.0004430690 0.0003680633 1.345954e-04
 [640,] 0.0005615521 0.0003821409 1.334125e-04
 [641,] 0.0005496951 0.0003822300 1.329794e-04
 [642,] 0.0005573522 0.0003822424 1.332771e-04
 [643,] 0.0003083227 0.0003400635 8.891949e-05
 [644,] 0.0004206807 0.0003364628 6.478220e-04
 [645,] 0.0005118136 0.0003354965 7.144509e-04
 [646,] 0.0003071691 0.0003399048 8.878013e-05
 [647,] 0.0005321712 0.0003812371 1.329471e-04
 [648,] 0.0004170390 0.0003356914 5.752998e-04
 [649,] 0.0005445447 0.0003358698 7.679782e-04
 [650,] 0.0005758599 0.0003362990 8.269237e-04
 [651,] 0.0003669715 0.0003779537 1.208235e-04
 [652,] 0.0006433398 0.0003806562 1.378956e-04
 [653,] 0.0004072703 0.0003399609 6.971788e-04
 [654,] 0.0006569855 0.0003810206 1.381002e-04
 [655,] 0.0038562067 0.0003435911 4.489091e-04
 [656,] 0.0019747084 0.0003432470 2.591258e-04
 [657,] 0.0021942552 0.0003424572 2.870474e-04
 [658,] 0.0003842333 0.0003699921 1.293185e-04
 [659,] 0.0003699847 0.0003882611 1.304251e-04
 [660,] 0.0019599154 0.0003429230 2.465235e-04
 [661,] 0.0004115833 0.0003536579 1.161145e-04
 [662,] 0.0019901217 0.0003427698 2.333399e-04
 [663,] 0.0018843345 0.0003424238 2.376310e-04
 [664,] 0.0049378115 0.0003318924 2.579565e-04
 [665,] 0.0004134067 0.0003551451 1.146749e-04
 [666,] 0.0056200467 0.0003306231 2.721882e-04
 [667,] 0.0005086656 0.0006060794 1.003855e-04
 [668,] 0.0016134099 0.0003416889 2.124326e-04
 [669,] 0.0015806609 0.0003438270 3.046940e-04
 [670,] 0.0009129633 0.0003311836 2.549589e-04
 [671,] 0.0022355192 0.0003414213 2.671248e-04
 [672,] 0.0061262749 0.0003319172 2.724131e-04
 [673,] 0.0003376253 0.0004082191 1.044760e-04
 [674,] 0.0005202203 0.0003735987 2.337738e-04
 [675,] 0.0038023134 0.0003407864 4.098327e-04
 [676,] 0.0003446615 0.0004080470 1.040125e-04
 [677,] 0.0026876610 0.0003407573 3.247411e-04
 [678,] 0.0035899026 0.0003407509 4.014382e-04
 [679,] 0.0003038455 0.0003483653 9.830911e-05
 [680,] 0.0003478929 0.0004058602 1.039385e-04
 [681,] 0.0003070203 0.0003480889 9.946462e-05
 [682,] 0.0026384245 0.0003411067 3.092278e-04
 [683,] 0.0004080627 0.0003561469 1.158593e-04
 [684,] 0.0003652051 0.0003932973 1.050491e-04
 [685,] 0.0002843245 0.0004753650 1.235998e-04
 [686,] 0.0002787422 0.0004653750 1.060492e-04
 [687,] 0.0011206567 0.0003436119 2.151443e-04
 [688,] 0.0003381200 0.0003768085 1.128721e-04
 [689,] 0.0010455085 0.0003436119 2.092148e-04
 [690,] 0.0003772871 0.0003684750 1.259188e-04
 [691,] 0.0011714869 0.0003436539 2.163781e-04
 [692,] 0.0003767165 0.0004765904 2.259203e-04
 [693,] 0.0003811531 0.0003718068 1.307409e-04
 [694,] 0.0003515109 0.0005730800 1.005721e-04
 [695,] 0.0002956741 0.0005145725 1.394820e-04
 [696,] 0.0003771699 0.0003644647 1.215416e-04
 [697,] 0.0004714422 0.0004835597 8.838375e-05
 [698,] 0.0003057548 0.0004335788 1.125735e-04
 [699,] 0.0004872669 0.0003812563 2.135954e-04
 [700,] 0.0003650940 0.0006582622 2.376132e-04
 [701,] 0.0003175928 0.0006111229 1.493841e-04
 [702,] 0.0006712935 0.0004010109 5.436207e-04
 [703,] 0.0006812797 0.0003975008 5.243612e-04
 [704,] 0.0009028103 0.0003828428 5.421461e-04
 [705,] 0.0007114594 0.0003969194 5.452120e-04
 [706,] 0.0004123521 0.0005436519 2.874273e-04
 [707,] 0.0004106785 0.0004220425 2.174137e-04
 [708,] 0.0003534356 0.0003656217 1.026402e-04
 [709,] 0.0003480886 0.0003615806 1.029985e-04
 [710,] 0.0004436653 0.0003930988 1.180456e-04
 [711,] 0.0003810172 0.0004713436 2.255286e-04
 [712,] 0.0003173015 0.0003733785 1.003067e-04
 [713,] 0.0003524874 0.0003689631 1.171264e-04
 [714,] 0.0003022120 0.0003693916 9.657057e-05
 [715,] 0.0003034165 0.0003690405 9.651045e-05
 [716,] 0.0003023232 0.0003691204 9.654554e-05
 [717,] 0.0002997666 0.0003688547 9.609824e-05
 [718,] 0.0002936611 0.0003647822 9.485302e-05
 [719,] 0.0002921089 0.0003656649 9.449295e-05
 [720,] 0.0002930323 0.0003735029 9.643402e-05
 [721,] 0.0002935844 0.0003645590 9.511793e-05
 [722,] 0.0002927443 0.0003644819 9.485658e-05
 [723,] 0.0002929003 0.0003644468 9.494467e-05
 [724,] 0.0003001742 0.0003723485 9.830008e-05
 [725,] 0.0002930551 0.0003643351 9.508901e-05
 [726,] 0.0002921476 0.0003722609 9.597515e-05
 [727,] 0.0002992524 0.0003731377 9.776963e-05
 [728,] 0.0002971640 0.0003727262 9.674888e-05
 [729,] 0.0003944356 0.0003736332 1.080596e-04
 [730,] 0.0002964332 0.0003646055 9.689943e-05
 [731,] 0.0003690725 0.0003721708 1.268118e-04
 [732,] 0.0002940978 0.0003800984 9.640258e-05
 [733,] 0.0003712880 0.0003838755 1.265522e-04
 [734,] 0.0002958648 0.0003758862 9.679751e-05
 [735,] 0.0002987011 0.0003765638 9.712158e-05
 [736,] 0.0003010516 0.0003681038 1.004694e-04
 [737,] 0.0002979471 0.0003759003 9.712895e-05
 [738,] 0.0003424830 0.0003862020 1.312110e-04
 [739,] 0.0002958904 0.0003757906 9.618380e-05
 [740,] 0.0002991530 0.0003756658 9.744178e-05
 [741,] 0.0002976730 0.0003753457 9.727566e-05
 [742,] 0.0002914618 0.0003691121 9.677968e-05
 [743,] 0.0002912930 0.0003688450 9.661253e-05
 [744,] 0.0003000465 0.0003761526 9.758207e-05
 [745,] 0.0002919781 0.0003697878 9.729673e-05
 [746,] 0.0002976730 0.0003751958 9.742621e-05
 [747,] 0.0002929086 0.0003694377 9.766195e-05
 [748,] 0.0002906639 0.0003696526 9.654271e-05
 [749,] 0.0002980689 0.0003687761 9.894485e-05
 [750,] 0.0002915966 0.0003690354 9.559904e-05
 [751,] 0.0002947964 0.0003760938 9.788992e-05
 [752,] 0.0002947607 0.0003760722 9.802560e-05
 [753,] 0.0002989151 0.0003757202 9.764008e-05
 [754,] 0.0004180360 0.0004040284 1.926794e-04
 [755,] 0.0004114123 0.0003736260 1.268459e-04
 [756,] 0.0004234791 0.0004055987 1.976548e-04
 [757,] 0.0004590320 0.0003625056 1.115512e-04
 [758,] 0.0004229502 0.0003685894 1.688603e-04
 [759,] 0.0004177143 0.0003598647 1.061652e-04
 [760,] 0.0004026927 0.0003732269 1.256648e-04
 [761,] 0.0004031158 0.0003642918 1.097779e-04
 [762,] 0.0003882983 0.0003650584 1.493731e-04
 [763,] 0.0003755737 0.0003737453 1.170764e-04
 [764,] 0.0003840924 0.0003642166 1.466111e-04
 [765,] 0.0003905602 0.0003650584 1.504197e-04
 [766,] 0.0003842243 0.0003569007 1.146464e-04
 [767,] 0.0003380760 0.0003739078 1.120518e-04
 [768,] 0.0003864260 0.0003570092 1.150136e-04
 [769,] 0.0006286837 0.0003761223 2.641021e-04
 [770,] 0.0003886606 0.0003717059 1.036335e-04
 [771,] 0.0003540340 0.0010610923 1.381271e-04
 [772,] 0.0003941887 0.0003462402 1.289167e-04
 [773,] 0.0003924228 0.0003381821 1.263305e-04
 [774,] 0.0003888055 0.0003576113 1.146683e-04
 [775,] 0.0003962334 0.0003791666 9.605277e-05
 [776,] 0.0004016687 0.0003463490 1.320357e-04
 [777,] 0.0004016687 0.0003466085 1.326120e-04
 [778,] 0.0003931481 0.0003737178 1.036060e-04
 [779,] 0.0003991873 0.0003462863 1.310796e-04
 [780,] 0.0003991873 0.0003465423 1.316465e-04
 [781,] 0.0003991873 0.0003464770 1.315042e-04
 [782,] 0.0003943347 0.0003462245 1.293509e-04
 [783,] 0.0003888055 0.0003747647 1.026556e-04
 [784,] 0.0003748430 0.0003476977 1.251822e-04
 [785,] 0.0003554612 0.0005330777 1.233361e-04
 [786,] 0.0003486426 0.0003582807 1.095340e-04
 [787,] 0.0003861699 0.0003746229 1.022765e-04
 [788,] 0.0003800551 0.0003474787 1.266067e-04
 [789,] 0.0003861699 0.0003746229 1.022765e-04
 [790,] 0.0003842372 0.0003741866 1.020985e-04
 [791,] 0.0003884008 0.0003727590 1.230270e-04
 [792,] 0.0003884008 0.0003744676 1.026823e-04
 [793,] 0.0003896257 0.0003465423 1.284764e-04
 [794,] 0.0003843650 0.0003743269 1.020766e-04
 [795,] 0.0003884205 0.0003758082 1.022803e-04
 [796,] 0.0003708106 0.0003457058 1.196403e-04
 [797,] 0.0003869382 0.0003784418 1.013164e-04
 [798,] 0.0003943537 0.0003444196 1.227805e-04
 [799,] 0.0004061978 0.0003826561 1.029180e-04
 [800,] 0.0004061978 0.0003828386 1.028697e-04
 [801,] 0.0004061978 0.0003828386 1.028697e-04
 [802,] 0.0003950869 0.0003733894 1.234385e-04
 [803,] 0.0003893265 0.0003730325 1.223087e-04
 [804,] 0.0003915302 0.0003730030 1.230096e-04
 [805,] 0.0003929855 0.0003777676 1.022642e-04
 [806,] 0.0003929855 0.0003802307 1.016689e-04
 [807,] 0.0003957160 0.0003810636 1.018598e-04
 [808,] 0.0003908890 0.0003807322 1.012254e-04
 [809,] 0.0003956053 0.0003442796 1.217378e-04
 [810,] 0.0003980661 0.0003836669 1.015480e-04
 [811,] 0.0004006634 0.0003834816 1.020597e-04
 [812,] 0.0003983316 0.0003840165 1.015935e-04
 [813,] 0.0003960324 0.0003840165 1.012647e-04
 [814,] 0.0004137291 0.0003741662 1.272513e-04
 [815,] 0.0003471349 0.0003651843 1.118281e-04
 [816,] 0.0004211356 0.0004014856 1.008221e-04
 [817,] 0.0004010358 0.0003738823 1.242878e-04
 [818,] 0.0004158206 0.0003928478 1.019132e-04
 [819,] 0.0004158206 0.0003930412 1.018718e-04
 [820,] 0.0004058081 0.0003735751 1.264589e-04
 [821,] 0.0004005117 0.0003444414 1.196897e-04
 [822,] 0.0004043643 0.0003894401 1.011047e-04
 [823,] 0.0003973447 0.0003889273 1.004294e-04
 [824,] 0.0003973447 0.0003895109 1.003091e-04
 [825,] 0.0004058081 0.0003742353 1.250154e-04
 [826,] 0.0003973447 0.0003897135 1.002678e-04
 [827,] 0.0003973447 0.0003897135 1.002678e-04
 [828,] 0.0003536618 0.0005635718 1.262060e-04
 [829,] 0.0003542811 0.0003753584 1.106708e-04
 [830,] 0.0004043643 0.0003904892 1.009491e-04
 [831,] 0.0004134744 0.0003743951 1.268250e-04
 [832,] 0.0004026356 0.0003887472 1.010888e-04
 [833,] 0.0004131693 0.0003736877 1.284418e-04
 [834,] 0.0004043643 0.0003918803 1.006596e-04
 [835,] 0.0004134744 0.0003737935 1.282855e-04
 [836,] 0.0004068382 0.0003918803 1.009895e-04
 [837,] 0.0003277208 0.0003739526 1.089783e-04
 [838,] 0.0004211356 0.0003986164 1.014268e-04
 [839,] 0.0004109650 0.0003739268 1.273286e-04
 [840,] 0.0004068382 0.0003937103 1.006177e-04
 [841,] 0.0004020120 0.0003943387 9.997808e-05
 [842,] 0.0004020120 0.0003941214 1.000188e-04
 [843,] 0.0004053853 0.0003449059 1.189092e-04
 [844,] 0.0004010501 0.0003960131 9.955096e-05
 [845,] 0.0004020120 0.0003951709 9.982427e-05
 [846,] 0.0003532411 0.0005195994 1.304622e-04
 [847,] 0.0004107330 0.0003744189 1.263613e-04
 [848,] 0.0004296767 0.0004004058 1.021522e-04
 [849,] 0.0004053853 0.0003450718 1.183933e-04
 [850,] 0.0004160190 0.0003745976 1.275133e-04
 [851,] 0.0004043953 0.0003966625 9.985446e-05
 [852,] 0.0004043953 0.0003979562 9.962569e-05
 [853,] 0.0003271915 0.0003492789 1.055078e-04
 [854,] 0.0004068122 0.0003986232 9.980770e-05
 [855,] 0.0004324616 0.0004043611 1.017445e-04
 [856,] 0.0004230719 0.0003452341 1.222341e-04
 [857,] 0.0004092632 0.0003995062 9.995499e-05
 [858,] 0.0004109650 0.0003750893 1.253423e-04
 [859,] 0.0004092632 0.0003995062 9.995499e-05
 [860,] 0.0004092632 0.0003995062 9.995499e-05
 [861,] 0.0004092632 0.0003995062 9.995499e-05
 [862,] 0.0004124883 0.0004006363 1.001524e-04
 [863,] 0.0003833351 0.0003764173 1.173606e-04
 [864,] 0.0004043643 0.0004015427 9.890203e-05
 [865,] 0.0004038917 0.0004006363 9.899316e-05
 [866,] 0.0004019254 0.0004015427 9.860953e-05
 [867,] 0.0004238692 0.0003755986 1.280127e-04
 [868,] 0.0003740738 0.0003765940 1.147712e-04
 [869,] 0.0004598432 0.0003759085 1.370087e-04
 [870,] 0.0004063588 0.0003998832 9.942035e-05
 [871,] 0.0003976577 0.0003998832 9.836099e-05
 [872,] 0.0004070051 0.0003755863 1.235751e-04
 [873,] 0.0004070051 0.0003756332 1.235096e-04
 [874,] 0.0004070051 0.0003756456 1.234923e-04
 [875,] 0.0004185994 0.0003757168 1.264450e-04
 [876,] 0.0004160190 0.0003758713 1.255715e-04
 [877,] 0.0004088613 0.0004003308 9.965042e-05
 [878,] 0.0004185994 0.0003759214 1.261768e-04
 [879,] 0.0004118929 0.0004012336 9.986557e-05
 [880,] 0.0004042508 0.0003457230 1.160141e-04
 [881,] 0.0004211356 0.0004057244 1.001516e-04
 [882,] 0.0004063588 0.0003996487 9.946052e-05
 [883,] 0.0004211356 0.0004057244 1.001516e-04
 [884,] 0.0004029311 0.0003458872 1.154007e-04
 [885,] 0.0004068382 0.0004010053 9.922787e-05
 [886,] 0.0004088613 0.0003996487 9.976877e-05
 [887,] 0.0004063588 0.0003996487 9.946052e-05
 [888,] 0.0004160190 0.0003762405 1.250429e-04
 [889,] 0.0004160190 0.0003762663 1.250088e-04
 [890,] 0.0004093476 0.0004000985 9.968743e-05
 [891,] 0.0004172429 0.0003456699 1.191578e-04
 [892,] 0.0003312735 0.0003734918 1.094243e-04
 [893,] 0.0004160190 0.0003763182 1.249408e-04
 [894,] 0.0004185994 0.0003763305 1.255919e-04
 [895,] 0.0004093476 0.0003998853 9.972441e-05
 [896,] 0.0004088613 0.0003989681 9.982525e-05
 [897,] 0.0004063588 0.0003989681 9.951571e-05
 [898,] 0.0004118929 0.0003985252 1.002822e-04
 [899,] 0.0004068382 0.0003992022 9.953421e-05
 [900,] 0.0004038917 0.0003976614 9.950072e-05
 [901,] 0.0003960000 0.0003771177 1.201358e-04
 [902,] 0.0004068382 0.0003978773 9.976752e-05
 [903,] 0.0004063588 0.0003967999 9.996623e-05
 [904,] 0.0004063588 0.0003967999 9.996623e-05
 [905,] 0.0004043643 0.0003970257 9.967334e-05
 [906,] 0.0003982719 0.0003780928 1.196242e-04
 [907,] 0.0004043643 0.0003957262 9.991079e-05
 [908,] 0.0004238500 0.0004003361 1.014376e-04
 [909,] 0.0004038917 0.0003948875 1.000072e-04
 [910,] 0.0004014596 0.0003944718 9.977206e-05
 [911,] 0.0004014596 0.0003940587 9.984986e-05
 [912,] 0.0003988240 0.0003940587 9.950938e-05
 [913,] 0.0004158206 0.0003978773 1.008969e-04
 [914,] 0.0004158206 0.0003994371 1.006053e-04
 [915,] 0.0004134744 0.0003748584 1.265159e-04
 [916,] 0.0004038917 0.0003940587 1.001653e-04
 [917,] 0.0004160190 0.0003753544 1.264179e-04
 [918,] 0.0004043643 0.0003953056 9.998925e-05
 [919,] 0.0004043643 0.0003951072 1.000265e-04
 [920,] 0.0004063588 0.0003944718 1.004057e-04
 [921,] 0.0004093476 0.0003948875 1.007123e-04
 [922,] 0.0004212160 0.0003752774 1.279299e-04
 [923,] 0.0004212160 0.0003752877 1.279131e-04
 [924,] 0.0004038917 0.0003932184 1.003289e-04
 [925,] 0.0004063588 0.0003944718 1.004057e-04
 [926,] 0.0004238500 0.0003989959 1.017642e-04
 [927,] 0.0004118929 0.0003946684 1.010869e-04
 [928,] 0.0004078747 0.0003468262 1.162605e-04
 [929,] 0.0004118929 0.0003946684 1.010869e-04
 [930,] 0.0004118929 0.0003934444 1.013364e-04
 [931,] 0.0004118929 0.0003924422 1.015464e-04
 [932,] 0.0004212160 0.0003752774 1.279299e-04
 [933,] 0.0004238500 0.0003976960 1.020230e-04
 [934,] 0.0004038917 0.0003926329 1.004450e-04
 [935,] 0.0004062531 0.0003938622 1.005111e-04
 [936,] 0.0004093288 0.0003944983 1.007866e-04
 [937,] 0.0003626124 0.0004198563 1.562284e-04
 [938,] 0.0004240757 0.0003753205 1.286530e-04
 [939,] 0.0004119643 0.0003948987 1.010501e-04
 [940,] 0.0004119643 0.0003953563 1.010260e-04
 [941,] 0.0004268692 0.0003755193 1.291873e-04
 [942,] 0.0004268692 0.0003767668 1.272927e-04
 [943,] 0.0004268692 0.0003767529 1.273110e-04
 [944,] 0.0004324200 0.0003987783 1.031107e-04
 [945,] 0.0004268692 0.0003766735 1.274160e-04
 [946,] 0.0004173546 0.0003940031 1.022184e-04
 [947,] 0.0004141385 0.0003932006 1.019603e-04
 [948,] 0.0004211507 0.0003767403 1.258604e-04
 [949,] 0.0004322907 0.0003772198 1.280910e-04
 [950,] 0.0004294186 0.0003772905 1.272749e-04
 [951,] 0.0004159360 0.0003940486 1.021129e-04
 [952,] 0.0004114707 0.0003922629 1.018030e-04
 [953,] 0.0004294186 0.0003771740 1.273969e-04
 [954,] 0.0004146394 0.0003926580 1.021453e-04
 [955,] 0.0004294837 0.0003976626 1.029660e-04
 [956,] 0.0004381623 0.0003772052 1.295992e-04
 [957,] 0.0004294837 0.0003965129 1.032834e-04
 [958,] 0.0004119643 0.0003924696 1.018250e-04
 [959,] 0.0004268780 0.0003965129 1.029405e-04
 [960,] 0.0004294186 0.0003772153 1.273452e-04
 [961,] 0.0004146394 0.0003923517 1.022812e-04
 [962,] 0.0004268692 0.0003775019 1.263526e-04
 [963,] 0.0004368504 0.0003778490 1.283026e-04
 [964,] 0.0004173546 0.0003937256 1.023468e-04
 [965,] 0.0004240757 0.0003773576 1.258204e-04
 [966,] 0.0004268692 0.0003773293 1.265599e-04
 [967,] 0.0004227165 0.0003453816 1.241259e-04
 [968,] 0.0004169168 0.0003933276 1.023747e-04
 [969,] 0.0004062531 0.0003933276 1.009456e-04
 [970,] 0.0004417389 0.0003428789 1.363768e-04
 [971,] 0.0004213227 0.0003774882 1.249736e-04
 [972,] 0.0003329749 0.0003739316 1.117699e-04
 [973,] 0.0004041742 0.0003933381 1.007307e-04
 [974,] 0.0004240757 0.0003772862 1.259059e-04
 [975,] 0.0004240233 0.0003969709 1.026054e-04
 [976,] 0.0004037022 0.0003925735 1.008230e-04
 [977,] 0.0004041742 0.0003918538 1.011003e-04
 [978,] 0.0003486442 0.0003582668 1.087789e-04
 [979,] 0.0004133012 0.0003778274 1.225904e-04
 [980,] 0.0004188180 0.0003775034 1.240895e-04
 [981,] 0.0004065714 0.0003760498 1.228893e-04
 [982,] 0.0003345039 0.0003739175 1.122956e-04
 [983,] 0.0004119643 0.0003762627 1.240164e-04
 [984,] 0.0004173546 0.0003763652 1.252805e-04
 [985,] 0.0004114707 0.0003762373 1.239213e-04
 [986,] 0.0003660968 0.0004030556 1.234054e-04
 [987,] 0.0004240757 0.0003770618 1.261798e-04
 [988,] 0.0004294837 0.0003780470 1.261401e-04
 [989,] 0.0004217568 0.0003778441 1.244680e-04
 [990,] 0.0004160354 0.0003771220 1.240867e-04
 [991,] 0.0004240757 0.0003770749 1.261635e-04
 [992,] 0.0004092048 0.0003722300 1.565401e-04
 [993,] 0.0004106322 0.0003714127 1.561010e-04
 [994,] 0.0003945559 0.0003747805 1.527992e-04
 [995,] 0.0004240757 0.0003768964 1.263870e-04
 [996,] 0.0004240757 0.0003770473 1.261977e-04
 [997,] 0.0004240757 0.0003769781 1.262840e-04
 [998,] 0.0004213227 0.0003766615 1.259584e-04
 [999,] 0.0004268692 0.0003770068 1.269597e-04
[1000,] 0.0004461252 0.0003787671 1.294849e-04
[1001,] 0.0004133997 0.0003770800 1.234668e-04
[1002,] 0.0004217568 0.0003777948 1.245004e-04
[1003,] 0.0004173855 0.0003773576 1.241325e-04
[1004,] 0.0004473320 0.0003760170 1.339569e-04
[1005,] 0.0004223440 0.0003792806 1.710422e-04
[1006,] 0.0004481462 0.0003756637 1.348124e-04
[1007,] 0.0004031156 0.0003739621 1.557963e-04
[1008,] 0.0004529897 0.0003765248 1.347225e-04
[1009,] 0.0004260109 0.0003777042 1.258569e-04
[1010,] 0.0004015592 0.0003709525 1.515967e-04
[1011,] 0.0003820989 0.0003735708 1.457342e-04
[1012,] 0.0003799092 0.0003734883 1.446446e-04
[1013,] 0.0003397029 0.0003739719 1.143058e-04
[1014,] 0.0004266079 0.0003765992 1.277138e-04
[1015,] 0.0004325552 0.0003735818 1.684980e-04
[1016,] 0.0004368854 0.0003756161 1.734917e-04
[1017,] 0.0004296803 0.0003746165 1.687809e-04
[1018,] 0.0004491560 0.0003732748 1.755347e-04
[1019,] 0.0004398654 0.0003770941 1.768446e-04
[1020,] 0.0004268471 0.0003772654 1.266776e-04
[1021,] 0.0004282421 0.0003763416 1.285017e-04
[1022,] 0.0003295799 0.0003722199 1.078150e-04
[1023,] 0.0003884537 0.0003733437 1.483200e-04
[1024,] 0.0004094322 0.0003777397 1.215780e-04
[1025,] 0.0004142882 0.0003758400 1.255645e-04
[1026,] 0.0003632315 0.0003716268 1.350552e-04
[1027,] 0.0003543847 0.0003730965 1.324530e-04
[1028,] 0.0003713884 0.0003649889 1.171908e-04
[1029,] 0.0003753420 0.0003691371 1.377449e-04
[1030,] 0.0004011414 0.0004126419 1.869727e-04
[1031,] 0.0003392782 0.0003978129 1.316530e-04
[1032,] 0.0003089844 0.0004176079 1.343858e-04
[1033,] 0.0003078706 0.0004188856 1.339411e-04
[1034,] 0.0003054725 0.0004097471 1.288688e-04
[1035,] 0.0003006850 0.0004196642 1.288438e-04
[1036,] 0.0003072132 0.0004166178 1.327355e-04
[1037,] 0.0003072132 0.0004170806 1.328997e-04
[1038,] 0.0002888504 0.0004418321 9.379117e-05
[1039,] 0.0002977738 0.0003470196 9.653020e-05
[1040,] 0.0003091782 0.0004310813 1.395901e-04
[1041,] 0.0003014744 0.0003436822 9.795227e-05
[1042,] 0.0003010730 0.0004412341 1.355807e-04
[1043,] 0.0003013203 0.0004820326 1.459830e-04
[1044,] 0.0002907327 0.0003480371 9.490735e-05
[1045,] 0.0002822838 0.0003484845 9.182056e-05
[1046,] 0.0002854316 0.0003457236 9.327164e-05
[1047,] 0.0002848414 0.0003461871 9.313707e-05
[1048,] 0.0002854316 0.0003456177 9.322415e-05
[1049,] 0.0002862235 0.0003482817 9.350498e-05
[1050,] 0.0002810787 0.0003423413 9.005888e-05
[1051,] 0.0002886982 0.0003404590 9.268485e-05
[1052,] 0.0058551595 0.0003663056 5.324694e-04
[1053,] 0.0003708507 0.0004116883 1.576432e-04
[1054,] 0.0008283015 0.0003657267 2.526387e-04
[1055,] 0.0004836349 0.0003624179 1.486903e-04
[1056,] 0.0002748787 0.0003432372 8.743946e-05
[1057,] 0.0002751377 0.0003434307 8.771180e-05
[1058,] 0.0002793936 0.0003440592 9.039608e-05
[1059,] 0.0002775319 0.0003446556 8.959963e-05
[1060,] 0.0002761489 0.0003427236 8.829707e-05
[1061,] 0.0002761489 0.0003423333 8.815062e-05
[1062,] 0.0002789470 0.0003429063 8.981483e-05
[1063,] 0.0002807836 0.0003433764 9.080625e-05
[1064,] 0.0002780944 0.0003443353 8.981326e-05
[1065,] 0.0002772210 0.0003440034 8.926572e-05
[1066,] 0.0002785674 0.0003437794 8.992966e-05
[1067,] 0.0002782050 0.0003436692 8.970276e-05
[1068,] 0.0002778598 0.0003437794 8.955372e-05
[1069,] 0.0002771266 0.0003444546 8.934325e-05
[1070,] 0.0003580611 0.0004129024 1.458669e-04
[1071,] 0.0003561766 0.0004188382 1.460182e-04
[1072,] 0.0003637459 0.0003973107 1.656442e-04
[1073,] 0.0002805944 0.0003417468 9.010442e-05
[1074,] 0.0002810600 0.0003424612 9.062160e-05
[1075,] 0.0002820445 0.0003420991 9.088906e-05
[1076,] 0.0002810600 0.0003425570 9.066258e-05
[1077,] 0.0002825637 0.0003424612 9.127983e-05
[1078,] 0.0002810600 0.0003426540 9.070376e-05
[1079,] 0.0002821286 0.0004258630 1.134003e-04
[1080,] 0.0002843256 0.0004273231 1.162902e-04
[1081,] 0.0003062150 0.0003424297 9.986204e-05
[1082,] 0.0002780616 0.0003420991 8.908839e-05
[1083,] 0.0002787895 0.0003417468 8.929984e-05
[1084,] 0.0002791397 0.0003417468 8.945994e-05
[1085,] 0.0002784170 0.0003415862 8.906454e-05
[1086,] 0.0002784170 0.0003414218 8.899972e-05
[1087,] 0.0003060843 0.0003410460 9.851678e-05
[1088,] 0.0003060843 0.0003409878 9.845496e-05
[1089,] 0.0002804091 0.0003413414 8.984082e-05
[1090,] 0.0002795453 0.0003412622 8.943470e-05
[1091,] 0.0003349993 0.0003742121 1.090457e-04
[1092,] 0.0002806875 0.0004180214 1.099427e-04
[1093,] 0.0002793183 0.0003401043 8.878724e-05
[1094,] 0.0002789612 0.0003415034 8.927970e-05
[1095,] 0.0003150845 0.0003407401 1.011643e-04
[1096,] 0.0002789612 0.0003413414 8.921244e-05
[1097,] 0.0003260666 0.0003402661 1.034994e-04
[1098,] 0.0002791397 0.0003408913 8.909499e-05
[1099,] 0.0002777235 0.0003426128 8.909859e-05
[1100,] 0.0002791944 0.0003411150 8.921784e-05
[1101,] 0.0003298768 0.0003764653 1.101299e-04
[1102,] 0.0003164531 0.0003404081 1.011506e-04
[1103,] 0.0002768117 0.0003417071 8.827485e-05
[1104,] 0.0003064269 0.0003409077 9.823575e-05
[1105,] 0.0002825545 0.0003407482 9.040951e-05
[1106,] 0.0002825545 0.0003406853 9.037382e-05
[1107,] 0.0002815347 0.0003407482 9.000812e-05
[1108,] 0.0002805865 0.0003409647 8.973574e-05
[1109,] 0.0002792965 0.0003408191 8.912878e-05
[1110,] 0.0003231596 0.0003401578 1.028777e-04
[1111,] 0.0002801389 0.0003404374 8.928800e-05
[1112,] 0.0002801389 0.0003406307 8.938686e-05
[1113,] 0.0002801389 0.0003404374 8.928800e-05
[1114,] 0.0002805865 0.0003404374 8.946585e-05
[1115,] 0.0002798226 0.0003404374 8.916112e-05
```
