## Supplementary material for "Characterization of shared and ancestry-specific signals driving complex traits using multi-ancestry fine-mapping": s1_remaining_snps.pvar

```
##FILTER=<ID=PASS,Description="All filters passed">
##reference=ftp://ftp.1000genomes.ebi.ac.uk//vol1/ftp/technical/reference/phase2_reference_assembly_sequence/hs37d5.fa.gz
##contig=<ID=5,assembly=b37,length=180915260>
##ALT=<ID=CNV,Description="Copy Number Polymorphism">
##ALT=<ID=DEL,Description="Deletion">
##ALT=<ID=DUP,Description="Duplication">
##ALT=<ID=INS:ME:ALU,Description="Insertion of ALU element">
##ALT=<ID=INS:ME:LINE1,Description="Insertion of LINE1 element">
##ALT=<ID=INS:ME:SVA,Description="Insertion of SVA element">
##ALT=<ID=INS:MT,Description="Nuclear Mitochondrial Insertion">
##ALT=<ID=INV,Description="Inversion">
##ALT=<ID=CN0,Description="Copy number allele: 0 copies">
##ALT=<ID=CN1,Description="Copy number allele: 1 copy">
##ALT=<ID=CN2,Description="Copy number allele: 2 copies">
##ALT=<ID=CN3,Description="Copy number allele: 3 copies">
##ALT=<ID=CN4,Description="Copy number allele: 4 copies">
##ALT=<ID=CN5,Description="Copy number allele: 5 copies">
##ALT=<ID=CN6,Description="Copy number allele: 6 copies">
##ALT=<ID=CN7,Description="Copy number allele: 7 copies">
##ALT=<ID=CN8,Description="Copy number allele: 8 copies">
##ALT=<ID=CN9,Description="Copy number allele: 9 copies">
##ALT=<ID=CN10,Description="Copy number allele: 10 copies">
##ALT=<ID=CN11,Description="Copy number allele: 11 copies">
##ALT=<ID=CN12,Description="Copy number allele: 12 copies">
##ALT=<ID=CN13,Description="Copy number allele: 13 copies">
##ALT=<ID=CN14,Description="Copy number allele: 14 copies">
##ALT=<ID=CN15,Description="Copy number allele: 15 copies">
##ALT=<ID=CN16,Description="Copy number allele: 16 copies">
##ALT=<ID=CN17,Description="Copy number allele: 17 copies">
##ALT=<ID=CN18,Description="Copy number allele: 18 copies">
##ALT=<ID=CN19,Description="Copy number allele: 19 copies">
##ALT=<ID=CN20,Description="Copy number allele: 20 copies">
##ALT=<ID=CN21,Description="Copy number allele: 21 copies">
##ALT=<ID=CN22,Description="Copy number allele: 22 copies">
##ALT=<ID=CN23,Description="Copy number allele: 23 copies">
##ALT=<ID=CN24,Description="Copy number allele: 24 copies">
##ALT=<ID=CN25,Description="Copy number allele: 25 copies">
##ALT=<ID=CN26,Description="Copy number allele: 26 copies">
##ALT=<ID=CN27,Description="Copy number allele: 27 copies">
##ALT=<ID=CN28,Description="Copy number allele: 28 copies">
##ALT=<ID=CN29,Description="Copy number allele: 29 copies">
##ALT=<ID=CN30,Description="Copy number allele: 30 copies">
##ALT=<ID=CN31,Description="Copy number allele: 31 copies">
##ALT=<ID=CN32,Description="Copy number allele: 32 copies">
##ALT=<ID=CN33,Description="Copy number allele: 33 copies">
##ALT=<ID=CN34,Description="Copy number allele: 34 copies">
##ALT=<ID=CN35,Description="Copy number allele: 35 copies">
##ALT=<ID=CN36,Description="Copy number allele: 36 copies">
##ALT=<ID=CN37,Description="Copy number allele: 37 copies">
##ALT=<ID=CN38,Description="Copy number allele: 38 copies">
##ALT=<ID=CN39,Description="Copy number allele: 39 copies">
##ALT=<ID=CN40,Description="Copy number allele: 40 copies">
##ALT=<ID=CN41,Description="Copy number allele: 41 copies">
##ALT=<ID=CN42,Description="Copy number allele: 42 copies">
##ALT=<ID=CN43,Description="Copy number allele: 43 copies">
##ALT=<ID=CN44,Description="Copy number allele: 44 copies">
##ALT=<ID=CN45,Description="Copy number allele: 45 copies">
##ALT=<ID=CN46,Description="Copy number allele: 46 copies">
##ALT=<ID=CN47,Description="Copy number allele: 47 copies">
##ALT=<ID=CN48,Description="Copy number allele: 48 copies">
##ALT=<ID=CN49,Description="Copy number allele: 49 copies">
##ALT=<ID=CN50,Description="Copy number allele: 50 copies">
##ALT=<ID=CN51,Description="Copy number allele: 51 copies">
##ALT=<ID=CN52,Description="Copy number allele: 52 copies">
##ALT=<ID=CN53,Description="Copy number allele: 53 copies">
##ALT=<ID=CN54,Description="Copy number allele: 54 copies">
##ALT=<ID=CN55,Description="Copy number allele: 55 copies">
##ALT=<ID=CN56,Description="Copy number allele: 56 copies">
##ALT=<ID=CN57,Description="Copy number allele: 57 copies">
##ALT=<ID=CN58,Description="Copy number allele: 58 copies">
##ALT=<ID=CN59,Description="Copy number allele: 59 copies">
##ALT=<ID=CN60,Description="Copy number allele: 60 copies">
##ALT=<ID=CN61,Description="Copy number allele: 61 copies">
##ALT=<ID=CN62,Description="Copy number allele: 62 copies">
##ALT=<ID=CN63,Description="Copy number allele: 63 copies">
##ALT=<ID=CN64,Description="Copy number allele: 64 copies">
##ALT=<ID=CN65,Description="Copy number allele: 65 copies">
##ALT=<ID=CN66,Description="Copy number allele: 66 copies">
##ALT=<ID=CN67,Description="Copy number allele: 67 copies">
##ALT=<ID=CN68,Description="Copy number allele: 68 copies">
##ALT=<ID=CN69,Description="Copy number allele: 69 copies">
##ALT=<ID=CN70,Description="Copy number allele: 70 copies">
##ALT=<ID=CN71,Description="Copy number allele: 71 copies">
##ALT=<ID=CN72,Description="Copy number allele: 72 copies">
##ALT=<ID=CN73,Description="Copy number allele: 73 copies">
##ALT=<ID=CN74,Description="Copy number allele: 74 copies">
##ALT=<ID=CN75,Description="Copy number allele: 75 copies">
##ALT=<ID=CN76,Description="Copy number allele: 76 copies">
##ALT=<ID=CN77,Description="Copy number allele: 77 copies">
##ALT=<ID=CN78,Description="Copy number allele: 78 copies">
##ALT=<ID=CN79,Description="Copy number allele: 79 copies">
##ALT=<ID=CN80,Description="Copy number allele: 80 copies">
##ALT=<ID=CN81,Description="Copy number allele: 81 copies">
##ALT=<ID=CN82,Description="Copy number allele: 82 copies">
##ALT=<ID=CN83,Description="Copy number allele: 83 copies">
##ALT=<ID=CN84,Description="Copy number allele: 84 copies">
##ALT=<ID=CN85,Description="Copy number allele: 85 copies">
##ALT=<ID=CN86,Description="Copy number allele: 86 copies">
##ALT=<ID=CN87,Description="Copy number allele: 87 copies">
##ALT=<ID=CN88,Description="Copy number allele: 88 copies">
##ALT=<ID=CN89,Description="Copy number allele: 89 copies">
##ALT=<ID=CN90,Description="Copy number allele: 90 copies">
##ALT=<ID=CN91,Description="Copy number allele: 91 copies">
##ALT=<ID=CN92,Description="Copy number allele: 92 copies">
##ALT=<ID=CN93,Description="Copy number allele: 93 copies">
##ALT=<ID=CN94,Description="Copy number allele: 94 copies">
##ALT=<ID=CN95,Description="Copy number allele: 95 copies">
##ALT=<ID=CN96,Description="Copy number allele: 96 copies">
##ALT=<ID=CN97,Description="Copy number allele: 97 copies">
##ALT=<ID=CN98,Description="Copy number allele: 98 copies">
##ALT=<ID=CN99,Description="Copy number allele: 99 copies">
##ALT=<ID=CN100,Description="Copy number allele: 100 copies">
##ALT=<ID=CN101,Description="Copy number allele: 101 copies">
##ALT=<ID=CN102,Description="Copy number allele: 102 copies">
##ALT=<ID=CN103,Description="Copy number allele: 103 copies">
##ALT=<ID=CN104,Description="Copy number allele: 104 copies">
##ALT=<ID=CN105,Description="Copy number allele: 105 copies">
##ALT=<ID=CN106,Description="Copy number allele: 106 copies">
##ALT=<ID=CN107,Description="Copy number allele: 107 copies">
##ALT=<ID=CN108,Description="Copy number allele: 108 copies">
##ALT=<ID=CN109,Description="Copy number allele: 109 copies">
##ALT=<ID=CN110,Description="Copy number allele: 110 copies">
##ALT=<ID=CN111,Description="Copy number allele: 111 copies">
##ALT=<ID=CN112,Description="Copy number allele: 112 copies">
##ALT=<ID=CN113,Description="Copy number allele: 113 copies">
##ALT=<ID=CN114,Description="Copy number allele: 114 copies">
##ALT=<ID=CN115,Description="Copy number allele: 115 copies">
##ALT=<ID=CN116,Description="Copy number allele: 116 copies">
##ALT=<ID=CN117,Description="Copy number allele: 117 copies">
##ALT=<ID=CN118,Description="Copy number allele: 118 copies">
##ALT=<ID=CN119,Description="Copy number allele: 119 copies">
##ALT=<ID=CN120,Description="Copy number allele: 120 copies">
##ALT=<ID=CN121,Description="Copy number allele: 121 copies">
##ALT=<ID=CN122,Description="Copy number allele: 122 copies">
##ALT=<ID=CN123,Description="Copy number allele: 123 copies">
##ALT=<ID=CN124,Description="Copy number allele: 124 copies">
##INFO=<ID=CIEND,Number=2,Type=Integer,Description="Confidence interval around END for imprecise variants">
##INFO=<ID=CIPOS,Number=2,Type=Integer,Description="Confidence interval around POS for imprecise variants">
##INFO=<ID=CS,Number=1,Type=String,Description="Source call set.">
##INFO=<ID=END,Number=1,Type=Integer,Description="End coordinate of this variant">
##INFO=<ID=IMPRECISE,Number=0,Type=Flag,Description="Imprecise structural variation">
##INFO=<ID=MC,Number=.,Type=String,Description="Merged calls.">
##INFO=<ID=MEINFO,Number=4,Type=String,Description="Mobile element info of the form NAME,START,END<POLARITY; If there is only 5' OR 3' support for this call, will be NULL NULL for START and END">
##INFO=<ID=MEND,Number=1,Type=Integer,Description="Mitochondrial end coordinate of inserted sequence">
##INFO=<ID=MLEN,Number=1,Type=Integer,Description="Estimated length of mitochondrial insert">
##INFO=<ID=MSTART,Number=1,Type=Integer,Description="Mitochondrial start coordinate of inserted sequence">
##INFO=<ID=SVLEN,Number=.,Type=Integer,Description="SV length. It is only calculated for structural variation MEIs. For other types of SVs; one may calculate the SV length by INFO:END-START+1, or by finding the difference between lengthes of REF and ALT alleles">
##INFO=<ID=SVTYPE,Number=1,Type=String,Description="Type of structural variant">
##INFO=<ID=TSD,Number=1,Type=String,Description="Precise Target Site Duplication for bases, if unknown, value will be NULL">
##INFO=<ID=AC,Number=A,Type=Integer,Description="Total number of alternate alleles in called genotypes">
##INFO=<ID=AF,Number=A,Type=Float,Description="Estimated allele frequency in the range (0,1)">
##INFO=<ID=NS,Number=1,Type=Integer,Description="Number of samples with data">
##INFO=<ID=AN,Number=1,Type=Integer,Description="Total number of alleles in called genotypes">
##INFO=<ID=EAS_AF,Number=A,Type=Float,Description="Allele frequency in the EAS populations calculated from AC and AN, in the range (0,1)">
##INFO=<ID=EUR_AF,Number=A,Type=Float,Description="Allele frequency in the EUR populations calculated from AC and AN, in the range (0,1)">
##INFO=<ID=AFR_AF,Number=A,Type=Float,Description="Allele frequency in the AFR populations calculated from AC and AN, in the range (0,1)">
##INFO=<ID=AMR_AF,Number=A,Type=Float,Description="Allele frequency in the AMR populations calculated from AC and AN, in the range (0,1)">
##INFO=<ID=SAS_AF,Number=A,Type=Float,Description="Allele frequency in the SAS populations calculated from AC and AN, in the range (0,1)">
##INFO=<ID=DP,Number=1,Type=Integer,Description="Total read depth; only low coverage data were counted towards the DP, exome data were not used">
##INFO=<ID=AA,Number=1,Type=String,Description="Ancestral Allele. Format: AA|REF|ALT|IndelType. AA: Ancestral allele, REF:Reference Allele, ALT:Alternate Allele, IndelType:Type of Indel (REF, ALT and IndelType are only defined for indels)">
##INFO=<ID=VT,Number=.,Type=String,Description="indicates what type of variant the line represents">
##INFO=<ID=EX_TARGET,Number=0,Type=Flag,Description="indicates whether a variant is within the exon pull down target boundaries">
##INFO=<ID=MULTI_ALLELIC,Number=0,Type=Flag,Description="indicates whether a site is multi-allelic">
#CHROM	POS	ID	REF	ALT	QUAL	FILTER	INFO
5	137395315	rs28460677	C	T	100	PASS	AC=3948;AF=0.788339;AN=5008;NS=2504;DP=18826;EAS_AF=0.9712;AMR_AF=0.7752;AFR_AF=0.5877;EUR_AF=0.7634;SAS_AF=0.9059;AA=C|||;VT=SNP
5	137397734	rs12514060	T	G	100	PASS	AC=893;AF=0.178315;AN=5008;NS=2504;DP=15159;EAS_AF=0.0288;AMR_AF=0.219;AFR_AF=0.2912;EUR_AF=0.2336;SAS_AF=0.0941;AA=T|||;VT=SNP
5	137398421	rs111302520	G	A	100	PASS	AC=894;AF=0.178514;AN=5008;NS=2504;DP=16559;EAS_AF=0.0288;AMR_AF=0.219;AFR_AF=0.2912;EUR_AF=0.2336;SAS_AF=0.0951;AA=G|||;VT=SNP
5	137398531	rs11742647	A	G	100	PASS	AC=612;AF=0.122204;AN=5008;NS=2504;DP=17887;EAS_AF=0.0188;AMR_AF=0.1729;AFR_AF=0.0772;EUR_AF=0.1809;SAS_AF=0.1933;AA=A|||;VT=SNP
5	137399014	rs4835757	T	G	100	PASS	AC=3948;AF=0.788339;AN=5008;NS=2504;DP=19492;EAS_AF=0.9712;AMR_AF=0.7752;AFR_AF=0.5877;EUR_AF=0.7634;SAS_AF=0.9059;AA=T|||;VT=SNP
5	137400114	rs76826760	G	T	100	PASS	AC=98;AF=0.0195687;AN=5008;NS=2504;DP=17017;EAS_AF=0.0218;AMR_AF=0.0216;AFR_AF=0.0121;EUR_AF=0.0258;SAS_AF=0.0194;AA=G|||;VT=SNP
5	137400277	rs7704670	T	G	100	PASS	AC=894;AF=0.178514;AN=5008;NS=2504;DP=16810;EAS_AF=0.0288;AMR_AF=0.219;AFR_AF=0.2912;EUR_AF=0.2336;SAS_AF=0.0951;AA=T|||;VT=SNP
5	137400673	rs7705323	T	C	100	PASS	AC=763;AF=0.152356;AN=5008;NS=2504;DP=20796;EAS_AF=0.0456;AMR_AF=0.1729;AFR_AF=0.2595;EUR_AF=0.1809;SAS_AF=0.0736;AA=T|||;VT=SNP
5	137401737	rs13179129	T	A	100	PASS	AC=2504;AF=0.5;AN=5008;NS=2504;DP=19127;EAS_AF=0.4157;AMR_AF=0.5562;AFR_AF=0.5756;EUR_AF=0.501;SAS_AF=0.4438;AA=T|||;VT=SNP
5	137401936	rs35115838	A	G	100	PASS	AC=2350;AF=0.469249;AN=5008;NS=2504;DP=14903;EAS_AF=0.5843;AMR_AF=0.438;AFR_AF=0.3132;EUR_AF=0.496;SAS_AF=0.5562;AA=G|||;VT=SNP
5	137402811	rs13184628	T	C	100	PASS	AC=2354;AF=0.470048;AN=5008;NS=2504;DP=14259;EAS_AF=0.5843;AMR_AF=0.4337;AFR_AF=0.3185;EUR_AF=0.496;SAS_AF=0.5562;AA=t|||;VT=SNP
5	137403095	rs13358047	T	A	100	PASS	AC=1617;AF=0.322883;AN=5008;NS=2504;DP=15000;EAS_AF=0.3869;AMR_AF=0.3429;AFR_AF=0.2852;EUR_AF=0.2684;SAS_AF=0.3497;AA=T|||;VT=SNP
5	137403944	rs4835758	A	G	100	PASS	AC=2354;AF=0.470048;AN=5008;NS=2504;DP=17578;EAS_AF=0.5843;AMR_AF=0.4337;AFR_AF=0.3185;EUR_AF=0.496;SAS_AF=0.5562;AA=A|||;VT=SNP
5	137404144	rs4835759	A	G	100	PASS	AC=2351;AF=0.469449;AN=5008;NS=2504;DP=14482;EAS_AF=0.5843;AMR_AF=0.4308;AFR_AF=0.3177;EUR_AF=0.496;SAS_AF=0.5562;AA=a|||;VT=SNP
5	137404831	rs56331448	T	C	100	PASS	AC=579;AF=0.115615;AN=5008;NS=2504;DP=21114;EAS_AF=0.0268;AMR_AF=0.1657;AFR_AF=0.1399;EUR_AF=0.1799;SAS_AF=0.0726;AA=T|||;VT=SNP
5	137405259	rs12659908	G	A	100	PASS	AC=2350;AF=0.469249;AN=5008;NS=2504;DP=19988;EAS_AF=0.5843;AMR_AF=0.4308;AFR_AF=0.3169;EUR_AF=0.496;SAS_AF=0.5562;AA=G|||;VT=SNP
5	137407109	rs188283761	C	T	100	PASS	AC=925;AF=0.184704;AN=5008;NS=2504;DP=16617;EAS_AF=0.5417;AMR_AF=0.0692;AFR_AF=0.0234;EUR_AF=0.1103;SAS_AF=0.1933;AA=C|||;VT=SNP
5	137408834	rs35860808	A	C	100	PASS	AC=1729;AF=0.345248;AN=5008;NS=2504;DP=15421;EAS_AF=0.5655;AMR_AF=0.2637;AFR_AF=0.2345;EUR_AF=0.3111;SAS_AF=0.3609;AA=A|||;VT=SNP
5	137409047	rs10037972	G	A	100	PASS	AC=885;AF=0.176717;AN=5008;NS=2504;DP=17023;EAS_AF=0.0288;AMR_AF=0.2176;AFR_AF=0.2859;EUR_AF=0.2336;SAS_AF=0.0941;AA=G|||;VT=SNP
5	137409182	rs62383476	C	T	100	PASS	AC=2354;AF=0.470048;AN=5008;NS=2504;DP=17598;EAS_AF=0.5833;AMR_AF=0.4337;AFR_AF=0.3192;EUR_AF=0.496;SAS_AF=0.5562;AA=C|||;VT=SNP
5	137409660	rs143036117	T	C	100	PASS	AC=982;AF=0.196086;AN=5008;NS=2504;DP=11391;EAS_AF=0.5417;AMR_AF=0.0836;AFR_AF=0.025;EUR_AF=0.1501;SAS_AF=0.1984;AA=T|||;VT=SNP
5	137409755	rs56353546	G	A	100	PASS	AC=2352;AF=0.469649;AN=5008;NS=2504;DP=12590;EAS_AF=0.5843;AMR_AF=0.4308;AFR_AF=0.3185;EUR_AF=0.496;SAS_AF=0.5562;AA=G|||;VT=SNP
5	137409888	rs6864624	A	G	100	PASS	AC=1115;AF=0.222644;AN=5008;NS=2504;DP=12570;EAS_AF=0.3859;AMR_AF=0.245;AFR_AF=0.1263;EUR_AF=0.1133;SAS_AF=0.2812;AA=A|||;VT=SNP
5	137411817	rs11746900	T	C	100	PASS	AC=2355;AF=0.470248;AN=5008;NS=2504;DP=14182;EAS_AF=0.5843;AMR_AF=0.4337;AFR_AF=0.3185;EUR_AF=0.497;SAS_AF=0.5562;AA=T|||;VT=SNP
5	137412052	rs35488752	C	T	100	PASS	AC=954;AF=0.190495;AN=5008;NS=2504;DP=12786;EAS_AF=0.3859;AMR_AF=0.2378;AFR_AF=0.0083;EUR_AF=0.1133;SAS_AF=0.2812;AA=C|||;VT=SNP
5	137412457	rs72801665	G	A	100	PASS	AC=745;AF=0.148762;AN=5008;NS=2504;DP=15761;EAS_AF=0.0268;AMR_AF=0.1758;AFR_AF=0.2564;EUR_AF=0.1849;SAS_AF=0.0726;AA=G|||;VT=SNP
5	137412684	rs11242414	A	G	100	PASS	AC=2353;AF=0.469848;AN=5008;NS=2504;DP=15567;EAS_AF=0.5843;AMR_AF=0.4337;AFR_AF=0.3177;EUR_AF=0.496;SAS_AF=0.5562;AA=A|||;VT=SNP
5	137412786	rs11242415	G	A	100	PASS	AC=2354;AF=0.470048;AN=5008;NS=2504;DP=21789;EAS_AF=0.5843;AMR_AF=0.4337;AFR_AF=0.3185;EUR_AF=0.496;SAS_AF=0.5562;AA=A|||;VT=SNP
5	137412963	rs217259	T	C	100	PASS	AC=1615;AF=0.322484;AN=5008;NS=2504;DP=18156;EAS_AF=0.3869;AMR_AF=0.3429;AFR_AF=0.2844;EUR_AF=0.2674;SAS_AF=0.3497;AA=T|||;VT=SNP
5	137413625	rs12656356	C	A	100	PASS	AC=2354;AF=0.470048;AN=5008;NS=2504;DP=20273;EAS_AF=0.5843;AMR_AF=0.4337;AFR_AF=0.3185;EUR_AF=0.496;SAS_AF=0.5562;AA=A|||;VT=SNP
5	137414466	rs10440755	C	T	100	PASS	AC=403;AF=0.0804712;AN=5008;NS=2504;DP=21651;EAS_AF=0.0188;AMR_AF=0.111;AFR_AF=0.0825;EUR_AF=0.1302;SAS_AF=0.0685;AA=C|||;VT=SNP
5	137415302	rs73792425	A	G	100	PASS	AC=597;AF=0.119209;AN=5008;NS=2504;DP=14073;EAS_AF=0.0308;AMR_AF=0.1657;AFR_AF=0.1505;EUR_AF=0.1799;SAS_AF=0.0726;AA=A|||;VT=SNP
5	137416551	rs12188416	T	G	100	PASS	AC=2353;AF=0.469848;AN=5008;NS=2504;DP=18929;EAS_AF=0.5843;AMR_AF=0.4337;AFR_AF=0.3185;EUR_AF=0.496;SAS_AF=0.5552;AA=t|||;VT=SNP
5	137417081	rs60251892	A	G	100	PASS	AC=173;AF=0.0345447;AN=5008;NS=2504;DP=17095;EAS_AF=0.0119;AMR_AF=0.0562;AFR_AF=0.0514;EUR_AF=0.0497;SAS_AF=0.0041;AA=A|||;VT=SNP
5	137417869	rs4835761	G	A	100	PASS	AC=2352;AF=0.469649;AN=5008;NS=2504;DP=21653;EAS_AF=0.5843;AMR_AF=0.4323;AFR_AF=0.3185;EUR_AF=0.496;SAS_AF=0.5552;AA=A|||;VT=SNP
5	137418411	rs112183305	C	T	100	PASS	AC=583;AF=0.116414;AN=5008;NS=2504;DP=11512;EAS_AF=0.0308;AMR_AF=0.1657;AFR_AF=0.1399;EUR_AF=0.1799;SAS_AF=0.0726;AA=c|||;VT=SNP
5	137419494	rs10041787	G	T	100	PASS	AC=402;AF=0.0802716;AN=5008;NS=2504;DP=17936;EAS_AF=0.0188;AMR_AF=0.1095;AFR_AF=0.0825;EUR_AF=0.1302;SAS_AF=0.0685;AA=G|||;VT=SNP
5	137419725	rs10036244	A	G	100	PASS	AC=591;AF=0.118011;AN=5008;NS=2504;DP=17501;EAS_AF=0.0308;AMR_AF=0.1657;AFR_AF=0.1399;EUR_AF=0.1809;SAS_AF=0.0798;AA=A|||;VT=SNP
5	137419728	rs4574537	T	C	100	PASS	AC=1623;AF=0.324081;AN=5008;NS=2504;DP=17480;EAS_AF=0.3988;AMR_AF=0.3444;AFR_AF=0.2791;EUR_AF=0.2674;SAS_AF=0.3517;AA=T|||;VT=SNP
5	137421274	rs217267	A	G	100	PASS	AC=1619;AF=0.323283;AN=5008;NS=2504;DP=20912;EAS_AF=0.3889;AMR_AF=0.3444;AFR_AF=0.2844;EUR_AF=0.2674;SAS_AF=0.3507;AA=A|||;VT=SNP
5	137422329	rs217268	C	A	100	PASS	AC=2504;AF=0.5;AN=5008;NS=2504;DP=17472;EAS_AF=0.4157;AMR_AF=0.562;AFR_AF=0.5711;EUR_AF=0.502;SAS_AF=0.4448;AA=C|||;VT=SNP
5	137422507	rs112443749	T	C	100	PASS	AC=585;AF=0.116813;AN=5008;NS=2504;DP=13791;EAS_AF=0.0308;AMR_AF=0.1671;AFR_AF=0.1399;EUR_AF=0.1809;SAS_AF=0.0726;AA=T|||;VT=SNP
5	137426447	rs6596422	G	A	100	PASS	AC=2352;AF=0.469649;AN=5008;NS=2504;DP=20730;EAS_AF=0.5843;AMR_AF=0.4337;AFR_AF=0.3185;EUR_AF=0.494;SAS_AF=0.5562;AA=G|||;VT=SNP;EX_TARGET
5	137426768	rs12520886	C	T	100	PASS	AC=953;AF=0.190296;AN=5008;NS=2504;DP=22038;EAS_AF=0.3839;AMR_AF=0.2392;AFR_AF=0.0083;EUR_AF=0.1133;SAS_AF=0.2812;AA=C|||;VT=SNP;EX_TARGET
5	137427274	rs3860103	G	C	100	PASS	AC=2351;AF=0.469449;AN=5008;NS=2504;DP=15188;EAS_AF=0.5843;AMR_AF=0.4323;AFR_AF=0.3185;EUR_AF=0.494;SAS_AF=0.5562;AA=G|||;VT=SNP
5	137427564	rs217254	A	C	100	PASS	AC=2467;AF=0.492612;AN=5008;NS=2504;DP=9744;EAS_AF=0.4117;AMR_AF=0.5533;AFR_AF=0.5575;EUR_AF=0.495;SAS_AF=0.4427;AA=A|||;VT=SNP
5	137427724	rs4835763	G	A	100	PASS	AC=509;AF=0.101637;AN=5008;NS=2504;DP=10824;EAS_AF=0.0188;AMR_AF=0.1599;AFR_AF=0.0076;EUR_AF=0.1789;SAS_AF=0.1933;AA=G|||;VT=SNP
5	137428087	rs2306110	T	G	100	PASS	AC=2346;AF=0.46845;AN=5008;NS=2504;DP=18068;EAS_AF=0.5843;AMR_AF=0.4294;AFR_AF=0.3169;EUR_AF=0.494;SAS_AF=0.5552;AA=T|||;VT=SNP
5	137430332	rs10050485	G	A	100	PASS	AC=585;AF=0.116813;AN=5008;NS=2504;DP=11494;EAS_AF=0.0308;AMR_AF=0.1657;AFR_AF=0.1399;EUR_AF=0.1819;SAS_AF=0.0726;AA=G|||;VT=SNP
5	137431501	rs217256	C	T	100	PASS	AC=2507;AF=0.500599;AN=5008;NS=2504;DP=19361;EAS_AF=0.4167;AMR_AF=0.562;AFR_AF=0.5719;EUR_AF=0.503;SAS_AF=0.4448;AA=C|||;VT=SNP
5	137431887	rs7728933	G	C	100	PASS	AC=2348;AF=0.46885;AN=5008;NS=2504;DP=20735;EAS_AF=0.5833;AMR_AF=0.4323;AFR_AF=0.3177;EUR_AF=0.494;SAS_AF=0.5552;AA=G|||;VT=SNP
5	137431957	rs6889412	C	T	100	PASS	AC=644;AF=0.128594;AN=5008;NS=2504;DP=21672;EAS_AF=0.0308;AMR_AF=0.1686;AFR_AF=0.1838;EUR_AF=0.1809;SAS_AF=0.0726;AA=C|||;VT=SNP
5	137432427	rs4835668	A	G	100	PASS	AC=2349;AF=0.46905;AN=5008;NS=2504;DP=18619;EAS_AF=0.5833;AMR_AF=0.4337;AFR_AF=0.3169;EUR_AF=0.494;SAS_AF=0.5562;AA=G|||;VT=SNP
5	137434172	rs34750263	C	T	100	PASS	AC=1320;AF=0.263578;AN=5008;NS=2504;DP=14070;EAS_AF=0.3859;AMR_AF=0.3343;AFR_AF=0.0658;EUR_AF=0.2674;SAS_AF=0.3507;AA=c|||;VT=SNP
5	137434493	rs35167448	C	T	100	PASS	AC=1730;AF=0.345447;AN=5008;NS=2504;DP=15335;EAS_AF=0.5645;AMR_AF=0.2608;AFR_AF=0.2398;EUR_AF=0.3072;SAS_AF=0.362;AA=c|||;VT=SNP
5	137435730	rs11741240	T	G	100	PASS	AC=2346;AF=0.46845;AN=5008;NS=2504;DP=19431;EAS_AF=0.5843;AMR_AF=0.4294;AFR_AF=0.3169;EUR_AF=0.494;SAS_AF=0.5552;AA=T|||;VT=SNP
5	137437001	rs4835765	C	T	100	PASS	AC=2348;AF=0.46885;AN=5008;NS=2504;DP=19824;EAS_AF=0.5843;AMR_AF=0.4308;AFR_AF=0.3177;EUR_AF=0.494;SAS_AF=0.5552;AA=C|||;VT=SNP
5	137437225	rs4835767	A	G	100	PASS	AC=2345;AF=0.468251;AN=5008;NS=2504;DP=21313;EAS_AF=0.5843;AMR_AF=0.4294;AFR_AF=0.3162;EUR_AF=0.494;SAS_AF=0.5552;AA=A|||;VT=SNP
5	137437485	rs6892844	C	T	100	PASS	AC=890;AF=0.177716;AN=5008;NS=2504;DP=19594;EAS_AF=0.0308;AMR_AF=0.2176;AFR_AF=0.2867;EUR_AF=0.2356;SAS_AF=0.0941;AA=C|||;VT=SNP
5	137438834	rs12332207	G	A	100	PASS	AC=578;AF=0.115415;AN=5008;NS=2504;DP=21068;EAS_AF=0.3284;AMR_AF=0.0432;AFR_AF=0.0204;EUR_AF=0.0388;SAS_AF=0.1544;AA=G|||;VT=SNP
5	137440090	rs453638	G	A	100	PASS	AC=1671;AF=0.333666;AN=5008;NS=2504;DP=12951;EAS_AF=0.3849;AMR_AF=0.3458;AFR_AF=0.326;EUR_AF=0.2674;SAS_AF=0.3507;AA=G|||;VT=SNP
5	137441664	rs13166144	T	A	100	PASS	AC=2424;AF=0.484026;AN=5008;NS=2504;DP=17329;EAS_AF=0.5843;AMR_AF=0.4395;AFR_AF=0.3427;EUR_AF=0.5268;SAS_AF=0.5593;AA=A|||;VT=SNP
5	137441767	rs4835768	A	G	100	PASS	AC=2389;AF=0.477037;AN=5008;NS=2504;DP=19188;EAS_AF=0.5833;AMR_AF=0.438;AFR_AF=0.3177;EUR_AF=0.5268;SAS_AF=0.5593;AA=A|||;VT=SNP
5	137442353	rs7720650	G	A	100	PASS	AC=642;AF=0.128195;AN=5008;NS=2504;DP=17322;EAS_AF=0.0308;AMR_AF=0.1686;AFR_AF=0.1831;EUR_AF=0.1799;SAS_AF=0.0726;AA=G|||;VT=SNP
5	137442614	rs13171412	T	G	100	PASS	AC=327;AF=0.0652955;AN=5008;NS=2504;DP=17330;EAS_AF=0.0208;AMR_AF=0.0605;AFR_AF=0.0454;EUR_AF=0.0815;SAS_AF=0.1247;AA=T|||;VT=SNP
5	137443486	rs529526	T	C	100	PASS	AC=1624;AF=0.324281;AN=5008;NS=2504;DP=18941;EAS_AF=0.3849;AMR_AF=0.3415;AFR_AF=0.295;EUR_AF=0.2594;SAS_AF=0.3558;AA=T|||;VT=SNP
5	137444495	rs111350886	C	T	100	PASS	AC=598;AF=0.119409;AN=5008;NS=2504;DP=13172;EAS_AF=0.0308;AMR_AF=0.17;AFR_AF=0.1384;EUR_AF=0.1839;SAS_AF=0.0828;AA=c|||;VT=SNP
5	137445000	rs12516561	C	T	100	PASS	AC=1138;AF=0.227236;AN=5008;NS=2504;DP=15793;EAS_AF=0.3244;AMR_AF=0.2795;AFR_AF=0.0598;EUR_AF=0.167;SAS_AF=0.3783;AA=C|||;VT=SNP
5	137446998	rs217264	T	C	100	PASS	AC=1479;AF=0.295327;AN=5008;NS=2504;DP=17827;EAS_AF=0.3829;AMR_AF=0.402;AFR_AF=0.0825;EUR_AF=0.3091;SAS_AF=0.4029;AA=T|||;VT=SNP
5	137447027	rs6878311	A	G	100	PASS	AC=822;AF=0.164137;AN=5008;NS=2504;DP=17566;EAS_AF=0.0208;AMR_AF=0.2046;AFR_AF=0.2761;EUR_AF=0.2038;SAS_AF=0.091;AA=a|||;VT=SNP
5	137449954	rs217265	C	T	100	PASS	AC=1475;AF=0.294529;AN=5008;NS=2504;DP=14792;EAS_AF=0.3819;AMR_AF=0.402;AFR_AF=0.0794;EUR_AF=0.3101;SAS_AF=0.4029;AA=C|||;VT=SNP
5	137450250	rs10070451	G	C	100	PASS	AC=671;AF=0.133986;AN=5008;NS=2504;DP=12828;EAS_AF=0.0218;AMR_AF=0.1988;AFR_AF=0.1672;EUR_AF=0.1998;SAS_AF=0.091;AA=G|||;VT=SNP
5	137450345	rs74458490	T	C	100	PASS	AC=1021;AF=0.203874;AN=5008;NS=2504;DP=17231;EAS_AF=0.5496;AMR_AF=0.1398;AFR_AF=0.0295;EUR_AF=0.164;SAS_AF=0.1697;AA=T|||;VT=SNP
5	137452709	rs58951975	C	A	100	PASS	AC=671;AF=0.133986;AN=5008;NS=2504;DP=15833;EAS_AF=0.0218;AMR_AF=0.1988;AFR_AF=0.1672;EUR_AF=0.1998;SAS_AF=0.091;AA=C|||;VT=SNP
5	137452847	rs75845870	G	A	100	PASS	AC=826;AF=0.164936;AN=5008;NS=2504;DP=12467;EAS_AF=0.0218;AMR_AF=0.2046;AFR_AF=0.2776;EUR_AF=0.2048;SAS_AF=0.091;AA=G|||;VT=SNP
5	137454816	rs72801681	T	C	100	PASS	AC=671;AF=0.133986;AN=5008;NS=2504;DP=16593;EAS_AF=0.0218;AMR_AF=0.1988;AFR_AF=0.1672;EUR_AF=0.1998;SAS_AF=0.091;AA=t|||;VT=SNP
5	137457418	rs3849045	T	C	100	PASS	AC=2542;AF=0.507588;AN=5008;NS=2504;DP=17759;EAS_AF=0.5942;AMR_AF=0.3775;AFR_AF=0.5325;EUR_AF=0.4801;SAS_AF=0.5051;AA=T|||;VT=SNP
5	137459469	rs217276	T	C	100	PASS	AC=1478;AF=0.295128;AN=5008;NS=2504;DP=17506;EAS_AF=0.3849;AMR_AF=0.402;AFR_AF=0.0794;EUR_AF=0.3101;SAS_AF=0.4029;AA=T|||;VT=SNP
5	137460383	rs217277	T	A	100	PASS	AC=1478;AF=0.295128;AN=5008;NS=2504;DP=13933;EAS_AF=0.3849;AMR_AF=0.402;AFR_AF=0.0794;EUR_AF=0.3101;SAS_AF=0.4029;AA=T|||;VT=SNP
5	137461112	rs191968	T	C	100	PASS	AC=1175;AF=0.234625;AN=5008;NS=2504;DP=15811;EAS_AF=0.3859;AMR_AF=0.3386;AFR_AF=0.0113;EUR_AF=0.1899;SAS_AF=0.3528;AA=T|||;VT=SNP
5	137461164	rs11738864	G	A	100	PASS	AC=924;AF=0.184505;AN=5008;NS=2504;DP=15668;EAS_AF=0.0218;AMR_AF=0.2161;AFR_AF=0.3411;EUR_AF=0.2097;SAS_AF=0.092;AA=A|||;VT=SNP
5	137462659	rs184268	G	A	100	PASS	AC=1456;AF=0.290735;AN=5008;NS=2504;DP=17968;EAS_AF=0.3819;AMR_AF=0.3991;AFR_AF=0.0666;EUR_AF=0.3091;SAS_AF=0.4039;AA=G|||;VT=SNP
5	137462820	rs217280	G	A	100	PASS	AC=1818;AF=0.363019;AN=5008;NS=2504;DP=15945;EAS_AF=0.381;AMR_AF=0.4308;AFR_AF=0.2776;EUR_AF=0.3529;SAS_AF=0.4223;AA=A|||;VT=SNP
5	137464826	rs217275	A	C	100	PASS	AC=1174;AF=0.234425;AN=5008;NS=2504;DP=16140;EAS_AF=0.3849;AMR_AF=0.3386;AFR_AF=0.0113;EUR_AF=0.1899;SAS_AF=0.3528;AA=A|||;VT=SNP
5	137467433	rs10061967	T	A	100	PASS	AC=1449;AF=0.289337;AN=5008;NS=2504;DP=15051;EAS_AF=0.3849;AMR_AF=0.3991;AFR_AF=0.059;EUR_AF=0.3101;SAS_AF=0.4029;AA=T|||;VT=SNP
5	137467588	rs12519826	A	G	100	PASS	AC=1174;AF=0.234425;AN=5008;NS=2504;DP=14567;EAS_AF=0.3849;AMR_AF=0.3386;AFR_AF=0.0113;EUR_AF=0.1899;SAS_AF=0.3528;AA=A|||;VT=SNP
5	137467606	rs112099533	T	G	100	PASS	AC=656;AF=0.13099;AN=5008;NS=2504;DP=14703;EAS_AF=0.0238;AMR_AF=0.196;AFR_AF=0.1543;EUR_AF=0.1988;SAS_AF=0.0941;AA=T|||;VT=SNP
5	137468635	rs435570	T	G	100	PASS	AC=1488;AF=0.297125;AN=5008;NS=2504;DP=16869;EAS_AF=0.3849;AMR_AF=0.4049;AFR_AF=0.0855;EUR_AF=0.3101;SAS_AF=0.4029;AA=T|||;VT=SNP
5	137472384	rs486799	C	T	100	PASS	AC=1756;AF=0.350639;AN=5008;NS=2504;DP=12043;EAS_AF=0.3839;AMR_AF=0.4222;AFR_AF=0.2723;EUR_AF=0.3191;SAS_AF=0.4039;AA=T|||;VT=SNP
5	137472398	rs486835	C	T	100	PASS	AC=1486;AF=0.296725;AN=5008;NS=2504;DP=12073;EAS_AF=0.3839;AMR_AF=0.4049;AFR_AF=0.0855;EUR_AF=0.3091;SAS_AF=0.4029;AA=C|||;VT=SNP
5	137472454	rs370883	G	C	100	PASS	AC=1755;AF=0.350439;AN=5008;NS=2504;DP=11731;EAS_AF=0.3839;AMR_AF=0.4207;AFR_AF=0.2723;EUR_AF=0.3191;SAS_AF=0.4039;AA=C|||;VT=SNP
5	137473391	rs4835669	G	A	100	PASS	AC=1756;AF=0.350639;AN=5008;NS=2504;DP=16453;EAS_AF=0.3839;AMR_AF=0.4207;AFR_AF=0.2731;EUR_AF=0.3191;SAS_AF=0.4039;AA=A|||;VT=SNP
5	137473517	rs10041215	G	A	100	PASS	AC=1485;AF=0.296526;AN=5008;NS=2504;DP=11455;EAS_AF=0.3839;AMR_AF=0.4035;AFR_AF=0.0855;EUR_AF=0.3091;SAS_AF=0.4029;AA=G|||;VT=SNP
5	137475787	rs423258	C	T	100	PASS	AC=1486;AF=0.296725;AN=5008;NS=2504;DP=17057;EAS_AF=0.3839;AMR_AF=0.4035;AFR_AF=0.0862;EUR_AF=0.3091;SAS_AF=0.4029;AA=C|||;VT=SNP;EX_TARGET
5	137477239	rs34470928	C	T	100	PASS	AC=1644;AF=0.328275;AN=5008;NS=2504;DP=17382;EAS_AF=0.5764;AMR_AF=0.2522;AFR_AF=0.3162;EUR_AF=0.2614;SAS_AF=0.2117;AA=C|||;VT=SNP
5	137478170	rs62381760	T	C	100	PASS	AC=584;AF=0.116613;AN=5008;NS=2504;DP=4765;EAS_AF=0.0149;AMR_AF=0.0965;AFR_AF=0.0582;EUR_AF=0.173;SAS_AF=0.2566;AA=T|||;VT=SNP
5	137478828	rs62381761	G	T	100	PASS	AC=507;AF=0.101238;AN=5008;NS=2504;DP=11091;EAS_AF=0.0149;AMR_AF=0.0922;AFR_AF=0.0076;EUR_AF=0.165;SAS_AF=0.2577;AA=G|||;VT=SNP
5	137480666	rs217263	G	C	100	PASS	AC=1447;AF=0.288938;AN=5008;NS=2504;DP=11974;EAS_AF=0.3849;AMR_AF=0.3991;AFR_AF=0.0582;EUR_AF=0.3091;SAS_AF=0.4029;AA=G|||;VT=SNP
5	137486426	rs217272	T	C	100	PASS	AC=1173;AF=0.234225;AN=5008;NS=2504;DP=21013;EAS_AF=0.3849;AMR_AF=0.3386;AFR_AF=0.0113;EUR_AF=0.1889;SAS_AF=0.3528;AA=T|||;VT=SNP;EX_TARGET
5	137487841	rs217273	G	A	100	PASS	AC=1446;AF=0.288738;AN=5008;NS=2504;DP=13198;EAS_AF=0.3849;AMR_AF=0.3977;AFR_AF=0.0582;EUR_AF=0.3091;SAS_AF=0.4029;AA=G|||;VT=SNP
5	137490907	rs113080379	G	A	100	PASS	AC=555;AF=0.110823;AN=5008;NS=2504;DP=13480;EAS_AF=0.0228;AMR_AF=0.1816;AFR_AF=0.0991;EUR_AF=0.1839;SAS_AF=0.092;AA=g|||;VT=SNP
5	137490974	rs217274	A	G	100	PASS	AC=1474;AF=0.294329;AN=5008;NS=2504;DP=13429;EAS_AF=0.3849;AMR_AF=0.4006;AFR_AF=0.0779;EUR_AF=0.3091;SAS_AF=0.4029;AA=a|||;VT=SNP
5	137493528	rs17171767	T	C	100	PASS	AC=1756;AF=0.350639;AN=5008;NS=2504;DP=20671;EAS_AF=0.3839;AMR_AF=0.4207;AFR_AF=0.2731;EUR_AF=0.3191;SAS_AF=0.4039;AA=C|||;VT=SNP
5	137493897	rs3777113	T	C	100	PASS	AC=1756;AF=0.350639;AN=5008;NS=2504;DP=20089;EAS_AF=0.3839;AMR_AF=0.4207;AFR_AF=0.2731;EUR_AF=0.3191;SAS_AF=0.4039;AA=C|||;VT=SNP
5	137498105	rs4510573	G	A	100	PASS	AC=1448;AF=0.289137;AN=5008;NS=2504;DP=13331;EAS_AF=0.3839;AMR_AF=0.3991;AFR_AF=0.0582;EUR_AF=0.3091;SAS_AF=0.4049;AA=G|||;VT=SNP
5	137498473	rs4639218	C	T	100	PASS	AC=2230;AF=0.445288;AN=5008;NS=2504;DP=13428;EAS_AF=0.5913;AMR_AF=0.3501;AFR_AF=0.3767;EUR_AF=0.4344;SAS_AF=0.4663;AA=C|||;VT=SNP
5	137500665	rs11750814	G	A	100	PASS	AC=584;AF=0.116613;AN=5008;NS=2504;DP=22487;EAS_AF=0.0159;AMR_AF=0.098;AFR_AF=0.0582;EUR_AF=0.173;SAS_AF=0.2546;AA=G|||;VT=SNP;EX_TARGET
5	137501003	rs2269954	T	C	100	PASS	AC=1495;AF=0.298522;AN=5008;NS=2504;DP=21663;EAS_AF=0.3829;AMR_AF=0.4035;AFR_AF=0.0862;EUR_AF=0.3151;SAS_AF=0.407;AA=T|||;VT=SNP
5	137501193	rs2269955	T	C	100	PASS	AC=1487;AF=0.296925;AN=5008;NS=2504;DP=20141;EAS_AF=0.3829;AMR_AF=0.4035;AFR_AF=0.0862;EUR_AF=0.3091;SAS_AF=0.4049;AA=T|||;VT=SNP
5	137501396	rs2269957	A	C	100	PASS	AC=1765;AF=0.352436;AN=5008;NS=2504;DP=13313;EAS_AF=0.3829;AMR_AF=0.4207;AFR_AF=0.2731;EUR_AF=0.325;SAS_AF=0.408;AA=C|||;VT=SNP
5	137506434	rs13155519	G	A	100	PASS	AC=2230;AF=0.445288;AN=5008;NS=2504;DP=20712;EAS_AF=0.5923;AMR_AF=0.3501;AFR_AF=0.3759;EUR_AF=0.4344;SAS_AF=0.4663;AA=G|||;VT=SNP
5	137507979	rs7734861	C	T	100	PASS	AC=504;AF=0.100639;AN=5008;NS=2504;DP=16228;EAS_AF=0.0159;AMR_AF=0.0922;AFR_AF=0.0076;EUR_AF=0.164;SAS_AF=0.2546;AA=C|||;VT=SNP
5	137508336	rs7735635	G	A	100	PASS	AC=3522;AF=0.703275;AN=5008;NS=2504;DP=10373;EAS_AF=0.6161;AMR_AF=0.5965;AFR_AF=0.9145;EUR_AF=0.6909;SAS_AF=0.5961;AA=A|||;VT=SNP
5	137510357	rs6888877	T	C	100	PASS	AC=3561;AF=0.711062;AN=5008;NS=2504;DP=18741;EAS_AF=0.6171;AMR_AF=0.6009;AFR_AF=0.9418;EUR_AF=0.6909;SAS_AF=0.5951;AA=C|||;VT=SNP
5	137511540	rs11746476	T	C	100	PASS	AC=402;AF=0.0802716;AN=5008;NS=2504;DP=12100;EAS_AF=0.0228;AMR_AF=0.1513;AFR_AF=0.0189;EUR_AF=0.162;SAS_AF=0.0879;AA=T|||;VT=SNP
5	137511801	rs4835671	T	C	100	PASS	AC=3521;AF=0.703075;AN=5008;NS=2504;DP=18853;EAS_AF=0.6161;AMR_AF=0.5965;AFR_AF=0.9145;EUR_AF=0.6909;SAS_AF=0.5951;AA=C|||;VT=SNP
5	137512178	rs2350306	G	A	100	PASS	AC=3250;AF=0.648962;AN=5008;NS=2504;DP=18022;EAS_AF=0.6161;AMR_AF=0.5793;AFR_AF=0.7269;EUR_AF=0.6809;SAS_AF=0.5941;AA=G|||;VT=SNP
5	137514641	rs7729926	A	T	100	PASS	AC=1741;AF=0.347644;AN=5008;NS=2504;DP=18564;EAS_AF=0.3829;AMR_AF=0.4179;AFR_AF=0.2655;EUR_AF=0.3151;SAS_AF=0.4059;AA=T|||;VT=SNP
5	137514815	rs17171770	C	T	100	PASS	AC=1487;AF=0.296925;AN=5008;NS=2504;DP=18929;EAS_AF=0.3829;AMR_AF=0.4035;AFR_AF=0.0862;EUR_AF=0.3091;SAS_AF=0.4049;AA=C|||;VT=SNP
5	137514853	rs17171772	A	G	100	PASS	AC=1741;AF=0.347644;AN=5008;NS=2504;DP=17009;EAS_AF=0.3829;AMR_AF=0.4179;AFR_AF=0.2655;EUR_AF=0.3151;SAS_AF=0.4059;AA=G|||;VT=SNP
5	137515781	rs10038448	G	C	100	PASS	AC=3344;AF=0.667732;AN=5008;NS=2504;DP=21294;EAS_AF=0.4226;AMR_AF=0.7435;AFR_AF=0.6785;EUR_AF=0.7296;SAS_AF=0.7883;AA=C|||;VT=SNP
5	137523430	rs2864	T	C	100	PASS	AC=1482;AF=0.295927;AN=5008;NS=2504;DP=19022;EAS_AF=0.3839;AMR_AF=0.402;AFR_AF=0.0862;EUR_AF=0.3082;SAS_AF=0.4008;AA=T|||;VT=SNP
5	137527917	rs2231478	C	G	100	PASS	AC=1003;AF=0.20028;AN=5008;NS=2504;DP=20313;EAS_AF=0.0238;AMR_AF=0.2291;AFR_AF=0.3343;EUR_AF=0.2515;SAS_AF=0.1278;AA=C|||;VT=SNP;EX_TARGET
5	137528835	rs2906124	A	T	100	PASS	AC=1743;AF=0.348043;AN=5008;NS=2504;DP=17900;EAS_AF=0.3839;AMR_AF=0.4179;AFR_AF=0.2655;EUR_AF=0.3151;SAS_AF=0.407;AA=T|||;VT=SNP
5	137529682	rs2967782	G	C	100	PASS	AC=1741;AF=0.347644;AN=5008;NS=2504;DP=18321;EAS_AF=0.3839;AMR_AF=0.4179;AFR_AF=0.2655;EUR_AF=0.3151;SAS_AF=0.4049;AA=C|||;VT=SNP
5	137532364	rs10036450	G	A	100	PASS	AC=669;AF=0.133586;AN=5008;NS=2504;DP=13570;EAS_AF=0.0238;AMR_AF=0.1988;AFR_AF=0.1611;EUR_AF=0.2008;SAS_AF=0.0941;AA=G|||;VT=SNP
5	137532888	rs142702526	G	C	100	PASS	AC=576;AF=0.115016;AN=5008;NS=2504;DP=10680;EAS_AF=0.0159;AMR_AF=0.098;AFR_AF=0.0537;EUR_AF=0.173;SAS_AF=0.2526;AA=g|||;VT=SNP
5	137533159	rs4552585	T	C	100	PASS	AC=1491;AF=0.297724;AN=5008;NS=2504;DP=15128;EAS_AF=0.3859;AMR_AF=0.4035;AFR_AF=0.0877;EUR_AF=0.3082;SAS_AF=0.4049;AA=t|||;VT=SNP
5	137533279	rs4994127	G	A	100	PASS	AC=1478;AF=0.295128;AN=5008;NS=2504;DP=13605;EAS_AF=0.3839;AMR_AF=0.4006;AFR_AF=0.0809;EUR_AF=0.3082;SAS_AF=0.4049;AA=G|||;VT=SNP
5	137535133	rs2057831	G	A	100	PASS	AC=1742;AF=0.347843;AN=5008;NS=2504;DP=20643;EAS_AF=0.3839;AMR_AF=0.4179;AFR_AF=0.2663;EUR_AF=0.3141;SAS_AF=0.4059;AA=A|||;VT=SNP
5	137535965	rs141299904	C	T	100	PASS	AC=69;AF=0.013778;AN=5008;NS=2504;DP=16864;EAS_AF=0.0308;AMR_AF=0.0187;AFR_AF=0.0008;EUR_AF=0.0149;SAS_AF=0.0092;AA=C|||;VT=SNP
5	137538539	rs11743620	T	A	100	PASS	AC=668;AF=0.133387;AN=5008;NS=2504;DP=18097;EAS_AF=0.0238;AMR_AF=0.1988;AFR_AF=0.1611;EUR_AF=0.2008;SAS_AF=0.093;AA=T|||;VT=SNP
5	137539239	rs2967784	C	T	100	PASS	AC=1481;AF=0.295727;AN=5008;NS=2504;DP=18632;EAS_AF=0.3829;AMR_AF=0.4035;AFR_AF=0.0817;EUR_AF=0.3091;SAS_AF=0.4049;AA=C|||;VT=SNP
5	137539466	rs2906127	G	A	100	PASS	AC=1481;AF=0.295727;AN=5008;NS=2504;DP=17158;EAS_AF=0.3829;AMR_AF=0.4035;AFR_AF=0.0817;EUR_AF=0.3091;SAS_AF=0.4049;AA=G|||;VT=SNP
5	137543135	rs2107682	T	C	100	PASS	AC=1447;AF=0.288938;AN=5008;NS=2504;DP=16767;EAS_AF=0.3829;AMR_AF=0.3991;AFR_AF=0.059;EUR_AF=0.3091;SAS_AF=0.4039;AA=T|||;VT=SNP
5	137543713	rs2967785	T	C	100	PASS	AC=1730;AF=0.345447;AN=5008;NS=2504;DP=5499;EAS_AF=0.3839;AMR_AF=0.4179;AFR_AF=0.2564;EUR_AF=0.3151;SAS_AF=0.4059;AA=t|||;VT=SNP
5	137544397	rs1016647	C	T	100	PASS	AC=2731;AF=0.545327;AN=5008;NS=2504;DP=20239;EAS_AF=0.4067;AMR_AF=0.647;AFR_AF=0.59;EUR_AF=0.5666;SAS_AF=0.5337;AA=T|||;VT=SNP
5	137547675	rs2967786	T	C	100	PASS	AC=1601;AF=0.319688;AN=5008;NS=2504;DP=18564;EAS_AF=0.3829;AMR_AF=0.415;AFR_AF=0.1611;EUR_AF=0.3141;SAS_AF=0.407;AA=C|||;VT=SNP
5	137548289	rs2967787	G	A	100	PASS	AC=1486;AF=0.296725;AN=5008;NS=2504;DP=13829;EAS_AF=0.3829;AMR_AF=0.4035;AFR_AF=0.0855;EUR_AF=0.3091;SAS_AF=0.4049;AA=G|||;VT=SNP
5	137549851	rs2231468	T	C	100	PASS	AC=2730;AF=0.545128;AN=5008;NS=2504;DP=13185;EAS_AF=0.4067;AMR_AF=0.647;AFR_AF=0.5908;EUR_AF=0.5656;SAS_AF=0.5327;AA=C|||;VT=SNP
5	137550054	rs2906128	C	T	100	PASS	AC=1486;AF=0.296725;AN=5008;NS=2504;DP=11189;EAS_AF=0.3829;AMR_AF=0.4035;AFR_AF=0.0855;EUR_AF=0.3091;SAS_AF=0.4049;AA=C|||;VT=SNP
5	137552970	rs1468333	T	C	100	PASS	AC=1730;AF=0.345447;AN=5008;NS=2504;DP=16820;EAS_AF=0.3829;AMR_AF=0.4179;AFR_AF=0.2564;EUR_AF=0.3161;SAS_AF=0.4059;AA=c|||;VT=SNP
5	137554465	rs142872517	C	T	100	PASS	AC=39;AF=0.00778754;AN=5008;NS=2504;DP=16584;EAS_AF=0.002;AMR_AF=0.0086;AFR_AF=0.0015;EUR_AF=0.0258;SAS_AF=0.0031;AA=C|||;VT=SNP
5	137555097	rs2967779	G	A	100	PASS	AC=1486;AF=0.296725;AN=5008;NS=2504;DP=19311;EAS_AF=0.3829;AMR_AF=0.4035;AFR_AF=0.0855;EUR_AF=0.3091;SAS_AF=0.4049;AA=G|||;VT=SNP
5	137555500	rs2967780	G	A	100	PASS	AC=1728;AF=0.345048;AN=5008;NS=2504;DP=17795;EAS_AF=0.3829;AMR_AF=0.4179;AFR_AF=0.2557;EUR_AF=0.3151;SAS_AF=0.4059;AA=A|||;VT=SNP
5	137557361	rs13172998	G	A	100	PASS	AC=1726;AF=0.344649;AN=5008;NS=2504;DP=18002;EAS_AF=0.3829;AMR_AF=0.4179;AFR_AF=0.2542;EUR_AF=0.3151;SAS_AF=0.4059;AA=A|||;VT=SNP
5	137557609	rs2967781	T	C	100	PASS	AC=1487;AF=0.296925;AN=5008;NS=2504;DP=12582;EAS_AF=0.3829;AMR_AF=0.4035;AFR_AF=0.0855;EUR_AF=0.3101;SAS_AF=0.4049;AA=T|||;VT=SNP
5	137561186	rs6867242	T	C	100	PASS	AC=1730;AF=0.345447;AN=5008;NS=2504;DP=16185;EAS_AF=0.3849;AMR_AF=0.4179;AFR_AF=0.2557;EUR_AF=0.3151;SAS_AF=0.4059;AA=C|||;VT=SNP
5	137562179	rs34725241	T	C	100	PASS	AC=1512;AF=0.301917;AN=5008;NS=2504;DP=17315;EAS_AF=0.3849;AMR_AF=0.4049;AFR_AF=0.1021;EUR_AF=0.3111;SAS_AF=0.4039;AA=T|||;VT=SNP
5	137563954	rs10479178	C	T	100	PASS	AC=1448;AF=0.289137;AN=5008;NS=2504;DP=12251;EAS_AF=0.3829;AMR_AF=0.3991;AFR_AF=0.059;EUR_AF=0.3101;SAS_AF=0.4039;AA=C|||;VT=SNP
5	137564115	rs10479179	A	G	100	PASS	AC=1510;AF=0.301518;AN=5008;NS=2504;DP=16767;EAS_AF=0.3829;AMR_AF=0.4049;AFR_AF=0.1029;EUR_AF=0.3111;SAS_AF=0.4029;AA=A|||;VT=SNP
5	137564588	rs13356202	G	A	100	PASS	AC=1447;AF=0.288938;AN=5008;NS=2504;DP=16629;EAS_AF=0.3829;AMR_AF=0.3991;AFR_AF=0.059;EUR_AF=0.3101;SAS_AF=0.4029;AA=G|||;VT=SNP
5	137566968	rs10051533	C	G	100	PASS	AC=559;AF=0.111621;AN=5008;NS=2504;DP=17883;EAS_AF=0.0238;AMR_AF=0.1816;AFR_AF=0.1021;EUR_AF=0.1829;SAS_AF=0.092;AA=C|||;VT=SNP
5	137568701	rs10039953	T	C	100	PASS	AC=1728;AF=0.345048;AN=5008;NS=2504;DP=13265;EAS_AF=0.3829;AMR_AF=0.4179;AFR_AF=0.2557;EUR_AF=0.3151;SAS_AF=0.4059;AA=C|||;VT=SNP
5	137568867	rs4835672	T	C	100	PASS	AC=1596;AF=0.31869;AN=5008;NS=2504;DP=14942;EAS_AF=0.5774;AMR_AF=0.255;AFR_AF=0.2685;EUR_AF=0.2724;SAS_AF=0.2127;AA=T|||;VT=SNP
5	137570957	rs10038719	G	T	100	PASS	AC=3307;AF=0.660343;AN=5008;NS=2504;DP=16107;EAS_AF=0.4226;AMR_AF=0.7435;AFR_AF=0.643;EUR_AF=0.7386;SAS_AF=0.7894;AA=-|||;VT=SNP
5	137573073	rs4507481	G	T	100	PASS	AC=1390;AF=0.277556;AN=5008;NS=2504;DP=13876;EAS_AF=0.3829;AMR_AF=0.3516;AFR_AF=0.1649;EUR_AF=0.1928;SAS_AF=0.3558;AA=G|||;VT=SNP
5	137573449	rs13154856	G	A	100	PASS	AC=1390;AF=0.277556;AN=5008;NS=2504;DP=14549;EAS_AF=0.3829;AMR_AF=0.3516;AFR_AF=0.1649;EUR_AF=0.1928;SAS_AF=0.3558;AA=G|||;VT=SNP
5	137573519	rs13154749	C	A	100	PASS	AC=1480;AF=0.295527;AN=5008;NS=2504;DP=18884;EAS_AF=0.3829;AMR_AF=0.3631;AFR_AF=0.1657;EUR_AF=0.2107;SAS_AF=0.4202;AA=A|||;VT=SNP
5	137575735	rs4074483	T	C	100	PASS	AC=1418;AF=0.283147;AN=5008;NS=2504;DP=17390;EAS_AF=0.3839;AMR_AF=0.3631;AFR_AF=0.1649;EUR_AF=0.2097;SAS_AF=0.3579;AA=C|||;VT=SNP
5	137575861	rs4601038	C	T	100	PASS	AC=1181;AF=0.235823;AN=5008;NS=2504;DP=16762;EAS_AF=0.3819;AMR_AF=0.3429;AFR_AF=0.0129;EUR_AF=0.1918;SAS_AF=0.3558;AA=C|||;VT=SNP
5	137576017	rs4074484	G	A	100	PASS	AC=1389;AF=0.277356;AN=5008;NS=2504;DP=13660;EAS_AF=0.3819;AMR_AF=0.3516;AFR_AF=0.1649;EUR_AF=0.1928;SAS_AF=0.3558;AA=A|||;VT=SNP
5	137577513	rs13185930	G	A	100	PASS	AC=1395;AF=0.278554;AN=5008;NS=2504;DP=13584;EAS_AF=0.3829;AMR_AF=0.3559;AFR_AF=0.1664;EUR_AF=0.1928;SAS_AF=0.3558;AA=A|||;VT=SNP
5	137577870	rs62381795	G	T	100	PASS	AC=1743;AF=0.348043;AN=5008;NS=2504;DP=12958;EAS_AF=0.3948;AMR_AF=0.4222;AFR_AF=0.2557;EUR_AF=0.3151;SAS_AF=0.4059;AA=T|||;VT=SNP
5	137579834	rs28727439	C	A	100	PASS	AC=562;AF=0.11222;AN=5008;NS=2504;DP=20180;EAS_AF=0.0238;AMR_AF=0.1816;AFR_AF=0.1036;EUR_AF=0.1829;SAS_AF=0.093;AA=C|||;VT=SNP
5	137580418	rs34927605	T	A	100	PASS	AC=1729;AF=0.345248;AN=5008;NS=2504;DP=15738;EAS_AF=0.381;AMR_AF=0.4193;AFR_AF=0.2564;EUR_AF=0.3161;SAS_AF=0.4059;AA=A|||;VT=SNP
5	137581901	rs10479180	C	T	100	PASS	AC=1533;AF=0.30611;AN=5008;NS=2504;DP=20075;EAS_AF=0.381;AMR_AF=0.4207;AFR_AF=0.0938;EUR_AF=0.334;SAS_AF=0.4059;AA=C|||;VT=SNP
5	137583316	rs13179823	G	A	100	PASS	AC=1393;AF=0.278155;AN=5008;NS=2504;DP=13054;EAS_AF=0.3016;AMR_AF=0.4164;AFR_AF=0.0582;EUR_AF=0.327;SAS_AF=0.4029;AA=G|||;VT=SNP
5	137583916	rs35859059	G	C	100	PASS	AC=1750;AF=0.349441;AN=5008;NS=2504;DP=19726;EAS_AF=0.3006;AMR_AF=0.4496;AFR_AF=0.2511;EUR_AF=0.3738;SAS_AF=0.4366;AA=C|||;VT=SNP
5	137584080	rs35839251	T	C	100	PASS	AC=1750;AF=0.349441;AN=5008;NS=2504;DP=19438;EAS_AF=0.3006;AMR_AF=0.4496;AFR_AF=0.2511;EUR_AF=0.3738;SAS_AF=0.4366;AA=C|||;VT=SNP
5	137584957	rs10223303	G	A	100	PASS	AC=1446;AF=0.288738;AN=5008;NS=2504;DP=16338;EAS_AF=0.2937;AMR_AF=0.4251;AFR_AF=0.1029;EUR_AF=0.325;SAS_AF=0.4008;AA=G|||;VT=SNP
5	137585341	rs7735408	G	A	100	PASS	AC=3228;AF=0.644569;AN=5008;NS=2504;DP=17964;EAS_AF=0.4107;AMR_AF=0.7248;AFR_AF=0.6036;EUR_AF=0.7237;SAS_AF=0.8027;AA=A|||;VT=SNP
5	137586330	rs10515498	C	T	100	PASS	AC=1107;AF=0.221046;AN=5008;NS=2504;DP=24649;EAS_AF=0.2937;AMR_AF=0.3573;AFR_AF=0.0106;EUR_AF=0.2038;SAS_AF=0.3517;AA=C|||;VT=SNP
5	137587806	rs9327809	A	G	100	PASS	AC=1418;AF=0.283147;AN=5008;NS=2504;DP=17993;EAS_AF=0.2937;AMR_AF=0.4222;AFR_AF=0.0847;EUR_AF=0.3231;SAS_AF=0.4008;AA=A|||;VT=SNP
5	137588149	rs10036665	T	A	100	PASS	AC=617;AF=0.123203;AN=5008;NS=2504;DP=19703;EAS_AF=0.1012;AMR_AF=0.1585;AFR_AF=0.1029;EUR_AF=0.175;SAS_AF=0.0951;AA=T|||;VT=SNP
5	137588340	rs10952	T	A	100	PASS	AC=1427;AF=0.284944;AN=5008;NS=2504;DP=21187;EAS_AF=0.2937;AMR_AF=0.4222;AFR_AF=0.0923;EUR_AF=0.3221;SAS_AF=0.4008;AA=T|||;VT=SNP
5	137590786	rs28704868	G	A	100	PASS	AC=1419;AF=0.283347;AN=5008;NS=2504;DP=19222;EAS_AF=0.2946;AMR_AF=0.4222;AFR_AF=0.0847;EUR_AF=0.3231;SAS_AF=0.4008;AA=G|||;VT=SNP
5	137591875	rs10053541	G	A	100	PASS	AC=1418;AF=0.283147;AN=5008;NS=2504;DP=13755;EAS_AF=0.2946;AMR_AF=0.4222;AFR_AF=0.0847;EUR_AF=0.3231;SAS_AF=0.3998;AA=G|||;VT=SNP
5	137591953	rs10061456	T	C	100	PASS	AC=1418;AF=0.283147;AN=5008;NS=2504;DP=14307;EAS_AF=0.2946;AMR_AF=0.4222;AFR_AF=0.0847;EUR_AF=0.3231;SAS_AF=0.3998;AA=t|||;VT=SNP
5	137592266	rs10055120	C	T	100	PASS	AC=901;AF=0.179912;AN=5008;NS=2504;DP=19585;EAS_AF=0.1002;AMR_AF=0.1772;AFR_AF=0.3056;EUR_AF=0.1789;SAS_AF=0.0951;AA=C|||;VT=SNP
5	137598340	rs11950736	G	A	100	PASS	AC=698;AF=0.139377;AN=5008;NS=2504;DP=19353;EAS_AF=0.0992;AMR_AF=0.1643;AFR_AF=0.1581;EUR_AF=0.1809;SAS_AF=0.0951;AA=G|||;VT=SNP
5	137599334	rs11242417	T	G	100	PASS	AC=395;AF=0.0788738;AN=5008;NS=2504;DP=21038;EAS_AF=0.0218;AMR_AF=0.1484;AFR_AF=0.0151;EUR_AF=0.162;SAS_AF=0.089;AA=T|||;VT=SNP
5	137601014	rs13436625	T	C	100	PASS	AC=1381;AF=0.275759;AN=5008;NS=2504;DP=15513;EAS_AF=0.2867;AMR_AF=0.4179;AFR_AF=0.059;EUR_AF=0.3231;SAS_AF=0.408;AA=T|||;VT=SNP
5	137601109	rs7716154	A	G	100	PASS	AC=1728;AF=0.345048;AN=5008;NS=2504;DP=15714;EAS_AF=0.2867;AMR_AF=0.4496;AFR_AF=0.2428;EUR_AF=0.3708;SAS_AF=0.4427;AA=G|||;VT=SNP
5	137602546	rs6882682	C	T	100	PASS	AC=1730;AF=0.345447;AN=5008;NS=2504;DP=17582;EAS_AF=0.2867;AMR_AF=0.4496;AFR_AF=0.2443;EUR_AF=0.3718;SAS_AF=0.4417;AA=T|||;VT=SNP
5	137603293	rs33967909	G	A	100	PASS	AC=1624;AF=0.324281;AN=5008;NS=2504;DP=22390;EAS_AF=0.6121;AMR_AF=0.2637;AFR_AF=0.2693;EUR_AF=0.2714;SAS_AF=0.1994;AA=G|||;VT=SNP
5	137605401	rs35002324	G	A	100	PASS	AC=1105;AF=0.220647;AN=5008;NS=2504;DP=15673;EAS_AF=0.2847;AMR_AF=0.3588;AFR_AF=0.0113;EUR_AF=0.2028;SAS_AF=0.3579;AA=G|||;VT=SNP
5	137608056	rs12055045	C	T	100	PASS	AC=1596;AF=0.31869;AN=5008;NS=2504;DP=15708;EAS_AF=0.6121;AMR_AF=0.2565;AFR_AF=0.2693;EUR_AF=0.2575;SAS_AF=0.1902;AA=C|||;VT=SNP
5	137608666	rs7726580	G	A	100	PASS	AC=1757;AF=0.350839;AN=5008;NS=2504;DP=20724;EAS_AF=0.2867;AMR_AF=0.4568;AFR_AF=0.2436;EUR_AF=0.3857;SAS_AF=0.4509;AA=A|||;VT=SNP
5	137612143	rs12514307	T	C	100	PASS	AC=1755;AF=0.350439;AN=5008;NS=2504;DP=20218;EAS_AF=0.2857;AMR_AF=0.4568;AFR_AF=0.2436;EUR_AF=0.3857;SAS_AF=0.4499;AA=C|||;VT=SNP
5	137616269	rs4835674	A	G	100	PASS	AC=1764;AF=0.352236;AN=5008;NS=2504;DP=18172;EAS_AF=0.2887;AMR_AF=0.4568;AFR_AF=0.2458;EUR_AF=0.3857;SAS_AF=0.453;AA=G|||;VT=SNP
5	137617438	rs79122663	G	C	100	PASS	AC=1403;AF=0.280152;AN=5008;NS=2504;DP=12979;EAS_AF=0.2887;AMR_AF=0.4265;AFR_AF=0.0514;EUR_AF=0.337;SAS_AF=0.4182;AA=G|||;VT=SNP
5	137617475	rs80162107	G	A	100	PASS	AC=142;AF=0.0283546;AN=5008;NS=2504;DP=15112;EAS_AF=0.002;AMR_AF=0.036;AFR_AF=0.003;EUR_AF=0.0537;SAS_AF=0.0583;AA=G|||;VT=SNP
5	137618772	rs10054835	T	C	100	PASS	AC=1608;AF=0.321086;AN=5008;NS=2504;DP=17732;EAS_AF=0.2887;AMR_AF=0.4467;AFR_AF=0.1377;EUR_AF=0.3807;SAS_AF=0.4519;AA=T|||;VT=SNP
5	137618925	rs6874130	G	C	100	PASS	AC=1893;AF=0.377995;AN=5008;NS=2504;DP=20724;EAS_AF=0.6111;AMR_AF=0.2752;AFR_AF=0.4781;EUR_AF=0.2654;SAS_AF=0.1912;AA=G|||;VT=SNP
5	137619591	rs4457069	A	G	100	PASS	AC=1896;AF=0.378594;AN=5008;NS=2504;DP=17217;EAS_AF=0.6121;AMR_AF=0.2738;AFR_AF=0.4773;EUR_AF=0.2694;SAS_AF=0.1912;AA=G|||;VT=SNP
5	137619732	rs6879552	G	A	100	PASS	AC=1765;AF=0.352436;AN=5008;NS=2504;DP=18470;EAS_AF=0.6111;AMR_AF=0.268;AFR_AF=0.3865;EUR_AF=0.2644;SAS_AF=0.1902;AA=G|||;VT=SNP
5	137622388	rs10515500	C	G	100	PASS	AC=400;AF=0.0798722;AN=5008;NS=2504;DP=19703;EAS_AF=0.0228;AMR_AF=0.1527;AFR_AF=0.0166;EUR_AF=0.162;SAS_AF=0.0879;AA=C|||;VT=SNP
5	137623683	rs4835675	T	C	100	PASS	AC=1299;AF=0.259385;AN=5008;NS=2504;DP=18671;EAS_AF=0.2887;AMR_AF=0.3934;AFR_AF=0.0227;EUR_AF=0.2922;SAS_AF=0.4202;AA=T|||;VT=SNP
5	137624308	rs11242419	G	C	100	PASS	AC=626;AF=0.125;AN=5008;NS=2504;DP=16031;EAS_AF=0.0169;AMR_AF=0.1009;AFR_AF=0.0855;EUR_AF=0.173;SAS_AF=0.2577;AA=G|||;VT=SNP
5	137624513	rs11242420	C	T	100	PASS	AC=641;AF=0.127995;AN=5008;NS=2504;DP=17706;EAS_AF=0.0169;AMR_AF=0.1052;AFR_AF=0.0923;EUR_AF=0.1759;SAS_AF=0.2577;AA=C|||;VT=SNP
5	137626817	rs11567993	A	C	100	PASS	AC=654;AF=0.130591;AN=5008;NS=2504;DP=11291;EAS_AF=0.0169;AMR_AF=0.1052;AFR_AF=0.1006;EUR_AF=0.1769;SAS_AF=0.2587;AA=C|||;VT=SNP
5	137629132	rs35931944	G	A	100	PASS	AC=1301;AF=0.259784;AN=5008;NS=2504;DP=20372;EAS_AF=0.2897;AMR_AF=0.3934;AFR_AF=0.0227;EUR_AF=0.2932;SAS_AF=0.4202;AA=G|||;VT=SNP
5	137629990	rs71596568	C	T	100	PASS	AC=1299;AF=0.259385;AN=5008;NS=2504;DP=16401;EAS_AF=0.2887;AMR_AF=0.3934;AFR_AF=0.0227;EUR_AF=0.2922;SAS_AF=0.4202;AA=C|||;VT=SNP
5	137631018	rs62380875	G	A	100	PASS	AC=641;AF=0.127995;AN=5008;NS=2504;DP=21018;EAS_AF=0.0169;AMR_AF=0.1052;AFR_AF=0.0923;EUR_AF=0.1759;SAS_AF=0.2577;AA=G|||;VT=SNP
5	137631073	rs7716275	G	T	100	PASS	AC=653;AF=0.130391;AN=5008;NS=2504;DP=21242;EAS_AF=0.0169;AMR_AF=0.1052;AFR_AF=0.1006;EUR_AF=0.1769;SAS_AF=0.2577;AA=T|||;VT=SNP
5	137631977	rs35397950	T	A	100	PASS	AC=640;AF=0.127796;AN=5008;NS=2504;DP=11558;EAS_AF=0.0169;AMR_AF=0.1052;AFR_AF=0.0923;EUR_AF=0.1759;SAS_AF=0.2566;AA=T|||;VT=SNP
5	137632049	rs34509336	C	T	100	PASS	AC=1920;AF=0.383387;AN=5008;NS=2504;DP=11138;EAS_AF=0.6111;AMR_AF=0.2968;AFR_AF=0.4508;EUR_AF=0.3082;SAS_AF=0.1963;AA=C|||;VT=SNP
5	137632346	rs112379863	A	G	100	PASS	AC=651;AF=0.129992;AN=5008;NS=2504;DP=8694;EAS_AF=0.0169;AMR_AF=0.1052;AFR_AF=0.0998;EUR_AF=0.1759;SAS_AF=0.2577;AA=a|||;VT=SNP
5	137633001	rs111246576	C	T	100	PASS	AC=612;AF=0.122204;AN=5008;NS=2504;DP=16527;EAS_AF=0.0179;AMR_AF=0.1023;AFR_AF=0.0802;EUR_AF=0.167;SAS_AF=0.2546;AA=C|||;VT=SNP
5	137633361	rs62380876	T	A	100	PASS	AC=627;AF=0.1252;AN=5008;NS=2504;DP=20500;EAS_AF=0.0169;AMR_AF=0.1052;AFR_AF=0.0817;EUR_AF=0.1759;SAS_AF=0.2577;AA=T|||;VT=SNP
5	137634667	rs62380877	G	A	100	PASS	AC=641;AF=0.127995;AN=5008;NS=2504;DP=8669;EAS_AF=0.0179;AMR_AF=0.1052;AFR_AF=0.09;EUR_AF=0.1779;SAS_AF=0.2577;AA=A|||;VT=SNP
5	137635502	rs72803816	A	G	100	PASS	AC=638;AF=0.127396;AN=5008;NS=2504;DP=17478;EAS_AF=0.0169;AMR_AF=0.1052;AFR_AF=0.0893;EUR_AF=0.1769;SAS_AF=0.2577;AA=A|||;VT=SNP
5	137635557	rs62380878	T	C	100	PASS	AC=611;AF=0.122005;AN=5008;NS=2504;DP=19605;EAS_AF=0.0169;AMR_AF=0.1009;AFR_AF=0.0749;EUR_AF=0.173;SAS_AF=0.2566;AA=T|||;VT=SNP
5	137635590	rs62380879	T	A	100	PASS	AC=639;AF=0.127596;AN=5008;NS=2504;DP=20604;EAS_AF=0.0169;AMR_AF=0.1052;AFR_AF=0.09;EUR_AF=0.1769;SAS_AF=0.2577;AA=A|||;VT=SNP
5	137636326	rs62380880	T	C	100	PASS	AC=639;AF=0.127596;AN=5008;NS=2504;DP=18801;EAS_AF=0.0169;AMR_AF=0.1052;AFR_AF=0.09;EUR_AF=0.1769;SAS_AF=0.2577;AA=C|||;VT=SNP
5	137636706	rs11743259	C	T	100	PASS	AC=638;AF=0.127396;AN=5008;NS=2504;DP=18313;EAS_AF=0.0169;AMR_AF=0.1052;AFR_AF=0.0893;EUR_AF=0.1769;SAS_AF=0.2577;AA=C|||;VT=SNP
5	137637183	rs11744049	C	T	100	PASS	AC=522;AF=0.104233;AN=5008;NS=2504;DP=15973;EAS_AF=0.0169;AMR_AF=0.0994;AFR_AF=0.0091;EUR_AF=0.172;SAS_AF=0.2566;AA=C|||;VT=SNP
5	137637423	rs34801052	C	T	100	PASS	AC=1870;AF=0.373403;AN=5008;NS=2504;DP=12827;EAS_AF=0.6101;AMR_AF=0.2954;AFR_AF=0.4153;EUR_AF=0.3072;SAS_AF=0.1963;AA=C|||;VT=SNP
5	137637844	rs112354065	C	G	100	PASS	AC=627;AF=0.1252;AN=5008;NS=2504;DP=16249;EAS_AF=0.0169;AMR_AF=0.1052;AFR_AF=0.0817;EUR_AF=0.1759;SAS_AF=0.2577;AA=C|||;VT=SNP
5	137638571	rs68158196	A	G	100	PASS	AC=1935;AF=0.386382;AN=5008;NS=2504;DP=13983;EAS_AF=0.6101;AMR_AF=0.2983;AFR_AF=0.4629;EUR_AF=0.3072;SAS_AF=0.1963;AA=A|||;VT=SNP
5	137638936	rs72803818	G	A	100	PASS	AC=399;AF=0.0796725;AN=5008;NS=2504;DP=20109;EAS_AF=0.0228;AMR_AF=0.1542;AFR_AF=0.0151;EUR_AF=0.163;SAS_AF=0.0869;AA=G|||;VT=SNP
5	137639838	rs13182414	T	G	100	PASS	AC=1507;AF=0.300919;AN=5008;NS=2504;DP=17739;EAS_AF=0.2897;AMR_AF=0.4179;AFR_AF=0.1074;EUR_AF=0.337;SAS_AF=0.454;AA=T|||;VT=SNP
5	137639993	rs62380881	G	A	100	PASS	AC=611;AF=0.122005;AN=5008;NS=2504;DP=12073;EAS_AF=0.0169;AMR_AF=0.1009;AFR_AF=0.0749;EUR_AF=0.173;SAS_AF=0.2566;AA=G|||;VT=SNP
5	137640757	rs4507482	T	G	100	PASS	AC=611;AF=0.122005;AN=5008;NS=2504;DP=19532;EAS_AF=0.0169;AMR_AF=0.1009;AFR_AF=0.0749;EUR_AF=0.173;SAS_AF=0.2566;AA=T|||;VT=SNP
5	137641466	rs7703938	A	C	100	PASS	AC=639;AF=0.127596;AN=5008;NS=2504;DP=21366;EAS_AF=0.0169;AMR_AF=0.1052;AFR_AF=0.09;EUR_AF=0.1769;SAS_AF=0.2577;AA=C|||;VT=SNP
5	137642027	rs4522986	G	T	100	PASS	AC=2167;AF=0.432708;AN=5008;NS=2504;DP=15538;EAS_AF=0.3065;AMR_AF=0.5245;AFR_AF=0.2126;EUR_AF=0.5139;SAS_AF=0.7117;AA=T|||;VT=SNP
5	137642030	rs6596428	C	T	100	PASS	AC=2167;AF=0.432708;AN=5008;NS=2504;DP=15537;EAS_AF=0.3065;AMR_AF=0.5245;AFR_AF=0.2126;EUR_AF=0.5139;SAS_AF=0.7117;AA=T|||;VT=SNP
5	137642046	rs6868449	G	A	100	PASS	AC=640;AF=0.127796;AN=5008;NS=2504;DP=15828;EAS_AF=0.0169;AMR_AF=0.1052;AFR_AF=0.0908;EUR_AF=0.1769;SAS_AF=0.2577;AA=A|||;VT=SNP
5	137642246	rs11748706	C	A	100	PASS	AC=398;AF=0.0794728;AN=5008;NS=2504;DP=13639;EAS_AF=0.0228;AMR_AF=0.1527;AFR_AF=0.0151;EUR_AF=0.163;SAS_AF=0.0869;AA=C|||;VT=SNP
5	137643802	rs56252010	T	G	100	PASS	AC=611;AF=0.122005;AN=5008;NS=2504;DP=17000;EAS_AF=0.0169;AMR_AF=0.1009;AFR_AF=0.0749;EUR_AF=0.173;SAS_AF=0.2566;AA=T|||;VT=SNP
5	137644330	rs17207555	A	G	100	PASS	AC=628;AF=0.125399;AN=5008;NS=2504;DP=18954;EAS_AF=0.0169;AMR_AF=0.1052;AFR_AF=0.0825;EUR_AF=0.1759;SAS_AF=0.2577;AA=A|||;VT=SNP
5	137645242	rs114555103	G	A	100	PASS	AC=616;AF=0.123003;AN=5008;NS=2504;DP=14533;EAS_AF=0.0169;AMR_AF=0.1009;AFR_AF=0.0749;EUR_AF=0.173;SAS_AF=0.2618;AA=G|||;VT=SNP
5	137646178	rs17171794	C	A	100	PASS	AC=1708;AF=0.341054;AN=5008;NS=2504;DP=24085;EAS_AF=0.6111;AMR_AF=0.2882;AFR_AF=0.2958;EUR_AF=0.3072;SAS_AF=0.1963;AA=C|||;VT=SNP
5	137646221	rs10072318	C	T	100	PASS	AC=1505;AF=0.300519;AN=5008;NS=2504;DP=24211;EAS_AF=0.2887;AMR_AF=0.4164;AFR_AF=0.1074;EUR_AF=0.337;SAS_AF=0.454;AA=C|||;VT=SNP
5	137647947	rs11567983	C	T	100	PASS	AC=1506;AF=0.300719;AN=5008;NS=2504;DP=18692;EAS_AF=0.2887;AMR_AF=0.4164;AFR_AF=0.1082;EUR_AF=0.337;SAS_AF=0.454;AA=T|||;VT=SNP
5	137648417	rs4835676	C	T	100	PASS	AC=2166;AF=0.432508;AN=5008;NS=2504;DP=16064;EAS_AF=0.3056;AMR_AF=0.5245;AFR_AF=0.2126;EUR_AF=0.5139;SAS_AF=0.7117;AA=T|||;VT=SNP
5	137648504	rs4835774	T	C	100	PASS	AC=1869;AF=0.373203;AN=5008;NS=2504;DP=18789;EAS_AF=0.6111;AMR_AF=0.2968;AFR_AF=0.413;EUR_AF=0.3072;SAS_AF=0.1963;AA=T|||;VT=SNP
5	137648679	rs13361619	G	A	100	PASS	AC=1505;AF=0.300519;AN=5008;NS=2504;DP=16643;EAS_AF=0.2887;AMR_AF=0.4164;AFR_AF=0.1074;EUR_AF=0.337;SAS_AF=0.454;AA=G|||;VT=SNP
5	137650063	rs7723158	C	T	100	PASS	AC=2143;AF=0.427915;AN=5008;NS=2504;DP=15878;EAS_AF=0.3056;AMR_AF=0.5216;AFR_AF=0.1967;EUR_AF=0.5139;SAS_AF=0.7117;AA=C|||;VT=SNP
5	137651012	rs12519407	A	C	100	PASS	AC=1873;AF=0.374002;AN=5008;NS=2504;DP=15875;EAS_AF=0.6111;AMR_AF=0.2968;AFR_AF=0.413;EUR_AF=0.3111;SAS_AF=0.1963;AA=A|||;VT=SNP
5	137653847	rs11567980	G	A	100	PASS	AC=1506;AF=0.300719;AN=5008;NS=2504;DP=18071;EAS_AF=0.2887;AMR_AF=0.4179;AFR_AF=0.1074;EUR_AF=0.337;SAS_AF=0.454;AA=G|||;VT=SNP
5	137654218	rs11567976	C	T	100	PASS	AC=2139;AF=0.427117;AN=5008;NS=2504;DP=16627;EAS_AF=0.3056;AMR_AF=0.5216;AFR_AF=0.1967;EUR_AF=0.5099;SAS_AF=0.7117;AA=C|||;VT=SNP
5	137655242	rs10080108	C	T	100	PASS	AC=1505;AF=0.300519;AN=5008;NS=2504;DP=18550;EAS_AF=0.2887;AMR_AF=0.4164;AFR_AF=0.1074;EUR_AF=0.337;SAS_AF=0.454;AA=C|||;VT=SNP
5	137656149	rs11745252	A	G	100	PASS	AC=529;AF=0.105631;AN=5008;NS=2504;DP=21531;EAS_AF=0.0169;AMR_AF=0.1037;AFR_AF=0.0091;EUR_AF=0.175;SAS_AF=0.2577;AA=A|||;VT=SNP
5	137656477	rs12514117	C	T	100	PASS	AC=2144;AF=0.428115;AN=5008;NS=2504;DP=16957;EAS_AF=0.3056;AMR_AF=0.5216;AFR_AF=0.1974;EUR_AF=0.5139;SAS_AF=0.7117;AA=T|||;VT=SNP
5	137656480	rs12514118	C	T	100	PASS	AC=1299;AF=0.259385;AN=5008;NS=2504;DP=16773;EAS_AF=0.2887;AMR_AF=0.3919;AFR_AF=0.0227;EUR_AF=0.2932;SAS_AF=0.4202;AA=C|||;VT=SNP
5	137657783	rs34735218	C	T	100	PASS	AC=146;AF=0.0291534;AN=5008;NS=2504;DP=13473;EAS_AF=0.002;AMR_AF=0.0375;AFR_AF=0.003;EUR_AF=0.0537;SAS_AF=0.0613;AA=C|||;VT=SNP
5	137658247	rs35859846	C	G	100	PASS	AC=2144;AF=0.428115;AN=5008;NS=2504;DP=10734;EAS_AF=0.3056;AMR_AF=0.5231;AFR_AF=0.1967;EUR_AF=0.5139;SAS_AF=0.7117;AA=C|||;VT=SNP
5	137658294	rs150198102	A	T	100	PASS	AC=628;AF=0.125399;AN=5008;NS=2504;DP=10474;EAS_AF=0.0169;AMR_AF=0.1066;AFR_AF=0.0817;EUR_AF=0.1759;SAS_AF=0.2577;AA=A|||;VT=SNP
5	137659571	rs28784930	C	T	100	PASS	AC=1299;AF=0.259385;AN=5008;NS=2504;DP=18173;EAS_AF=0.2887;AMR_AF=0.3919;AFR_AF=0.0227;EUR_AF=0.2932;SAS_AF=0.4202;AA=C|||;VT=SNP
5	137660050	rs17286080	G	A	100	PASS	AC=628;AF=0.125399;AN=5008;NS=2504;DP=18686;EAS_AF=0.0169;AMR_AF=0.1066;AFR_AF=0.0817;EUR_AF=0.1759;SAS_AF=0.2577;AA=g|||;VT=SNP
5	137660827	rs17286087	G	C	100	PASS	AC=656;AF=0.13099;AN=5008;NS=2504;DP=21106;EAS_AF=0.0169;AMR_AF=0.1066;AFR_AF=0.0817;EUR_AF=0.1759;SAS_AF=0.2863;AA=G|||;VT=SNP
5	137660982	rs7715815	C	T	100	PASS	AC=2145;AF=0.428315;AN=5008;NS=2504;DP=17799;EAS_AF=0.3056;AMR_AF=0.5245;AFR_AF=0.1967;EUR_AF=0.5139;SAS_AF=0.7117;AA=T|||;VT=SNP
5	137662501	rs113606664	C	T	100	PASS	AC=593;AF=0.118411;AN=5008;NS=2504;DP=12883;EAS_AF=0.0833;AMR_AF=0.1556;AFR_AF=0.1029;EUR_AF=0.174;SAS_AF=0.092;AA=C|||;VT=SNP
5	137662566	rs144145979	G	A	100	PASS	AC=558;AF=0.111422;AN=5008;NS=2504;DP=13591;EAS_AF=0.0169;AMR_AF=0.1052;AFR_AF=0.0091;EUR_AF=0.175;SAS_AF=0.2863;AA=G|||;VT=SNP
5	137662804	rs12187949	C	T	100	PASS	AC=1934;AF=0.386182;AN=5008;NS=2504;DP=11006;EAS_AF=0.6101;AMR_AF=0.2968;AFR_AF=0.4629;EUR_AF=0.3072;SAS_AF=0.1963;AA=C|||;VT=SNP
5	137662855	rs7722311	A	G	100	PASS	AC=656;AF=0.13099;AN=5008;NS=2504;DP=12334;EAS_AF=0.0169;AMR_AF=0.1066;AFR_AF=0.0817;EUR_AF=0.1759;SAS_AF=0.2863;AA=A|||;VT=SNP
5	137663093	rs11567972	G	A	100	PASS	AC=1297;AF=0.258986;AN=5008;NS=2504;DP=9227;EAS_AF=0.2897;AMR_AF=0.3948;AFR_AF=0.0401;EUR_AF=0.2932;SAS_AF=0.3916;AA=G|||;VT=SNP
5	137664241	rs11567968	A	G	100	PASS	AC=656;AF=0.13099;AN=5008;NS=2504;DP=18706;EAS_AF=0.0169;AMR_AF=0.1066;AFR_AF=0.0817;EUR_AF=0.1759;SAS_AF=0.2863;AA=A|||;VT=SNP;EX_TARGET
5	137664680	rs6596430	A	G	100	PASS	AC=4100;AF=0.81869;AN=5008;NS=2504;DP=16661;EAS_AF=0.9167;AMR_AF=0.8228;AFR_AF=0.674;EUR_AF=0.8211;SAS_AF=0.908;AA=G|||;VT=SNP
5	137664945	rs11567963	G	A	100	PASS	AC=550;AF=0.109824;AN=5008;NS=2504;DP=20307;EAS_AF=0.0169;AMR_AF=0.1009;AFR_AF=0.0083;EUR_AF=0.172;SAS_AF=0.2853;AA=G|||;VT=SNP
5	137665323	rs3734166	G	A	100	PASS	AC=1954;AF=0.390176;AN=5008;NS=2504;DP=19081;EAS_AF=0.6101;AMR_AF=0.2983;AFR_AF=0.4773;EUR_AF=0.3072;SAS_AF=0.1963;AA=G|||;VT=SNP;EX_TARGET
5	137665988	rs6596431	G	A	100	PASS	AC=1955;AF=0.390375;AN=5008;NS=2504;DP=15171;EAS_AF=0.6101;AMR_AF=0.2997;AFR_AF=0.4773;EUR_AF=0.3072;SAS_AF=0.1963;AA=G|||;VT=SNP
5	137667200	rs11567957	C	A	100	PASS	AC=656;AF=0.13099;AN=5008;NS=2504;DP=17948;EAS_AF=0.0169;AMR_AF=0.1066;AFR_AF=0.0817;EUR_AF=0.1759;SAS_AF=0.2863;AA=C|||;VT=SNP
5	137667345	rs1042124	A	C	100	PASS	AC=550;AF=0.109824;AN=5008;NS=2504;DP=19632;EAS_AF=0.0169;AMR_AF=0.1009;AFR_AF=0.0083;EUR_AF=0.172;SAS_AF=0.2853;AA=A|||;VT=SNP
5	137667512	rs6861656	T	C	100	PASS	AC=1479;AF=0.295327;AN=5008;NS=2504;DP=17669;EAS_AF=0.2897;AMR_AF=0.4179;AFR_AF=0.1067;EUR_AF=0.337;SAS_AF=0.4264;AA=T|||;VT=SNP
5	137668933	rs11567949	G	T	100	PASS	AC=553;AF=0.110423;AN=5008;NS=2504;DP=22007;EAS_AF=0.0169;AMR_AF=0.1037;AFR_AF=0.0091;EUR_AF=0.171;SAS_AF=0.2863;AA=g|||;VT=SNP
5	137669462	rs62380926	G	T	100	PASS	AC=651;AF=0.129992;AN=5008;NS=2504;DP=19110;EAS_AF=0.0169;AMR_AF=0.1052;AFR_AF=0.0817;EUR_AF=0.172;SAS_AF=0.2863;AA=G|||;VT=SNP
5	137670189	rs2350636	C	T	100	PASS	AC=1273;AF=0.254193;AN=5008;NS=2504;DP=16887;EAS_AF=0.2897;AMR_AF=0.3919;AFR_AF=0.0227;EUR_AF=0.2932;SAS_AF=0.3926;AA=C|||;VT=SNP
5	137670472	rs4835777	G	A	100	PASS	AC=1618;AF=0.323083;AN=5008;NS=2504;DP=23078;EAS_AF=0.5536;AMR_AF=0.2363;AFR_AF=0.3782;EUR_AF=0.2237;SAS_AF=0.1748;AA=G|||;VT=SNP
5	137671026	rs4835778	A	G	100	PASS	AC=1597;AF=0.31889;AN=5008;NS=2504;DP=22435;EAS_AF=0.5536;AMR_AF=0.2334;AFR_AF=0.3638;EUR_AF=0.2237;SAS_AF=0.1748;AA=A|||;VT=SNP
5	137671058	rs3756761	G	A	100	PASS	AC=1602;AF=0.319888;AN=5008;NS=2504;DP=21725;EAS_AF=0.5536;AMR_AF=0.2334;AFR_AF=0.3669;EUR_AF=0.2247;SAS_AF=0.1748;AA=G|||;VT=SNP
5	137672151	rs6889491	T	C	100	PASS	AC=1476;AF=0.294728;AN=5008;NS=2504;DP=18537;EAS_AF=0.2887;AMR_AF=0.4164;AFR_AF=0.1067;EUR_AF=0.337;SAS_AF=0.4254;AA=T|||;VT=SNP
5	137672554	rs3756764	C	G	100	PASS	AC=1595;AF=0.31849;AN=5008;NS=2504;DP=16651;EAS_AF=0.5536;AMR_AF=0.232;AFR_AF=0.3631;EUR_AF=0.2237;SAS_AF=0.1748;AA=C|||;VT=SNP
5	137673004	rs3756765	G	A	100	PASS	AC=1053;AF=0.210264;AN=5008;NS=2504;DP=17419;EAS_AF=0.2887;AMR_AF=0.3401;AFR_AF=0.0091;EUR_AF=0.1879;SAS_AF=0.3323;AA=G|||;VT=SNP
5	137673167	rs3756766	A	C	100	PASS	AC=3758;AF=0.750399;AN=5008;NS=2504;DP=15479;EAS_AF=0.8532;AMR_AF=0.7579;AFR_AF=0.5787;EUR_AF=0.7326;SAS_AF=0.8896;AA=C|||;VT=SNP
5	137673515	rs56366217	G	A	100	PASS	AC=658;AF=0.13139;AN=5008;NS=2504;DP=14054;EAS_AF=0.0228;AMR_AF=0.1052;AFR_AF=0.0817;EUR_AF=0.172;SAS_AF=0.2873;AA=G|||;VT=SNP
5	137673623	rs56316522	C	A	100	PASS	AC=658;AF=0.13139;AN=5008;NS=2504;DP=14348;EAS_AF=0.0228;AMR_AF=0.1052;AFR_AF=0.0817;EUR_AF=0.172;SAS_AF=0.2873;AA=C|||;VT=SNP
5	137674443	rs62380929	A	T	100	PASS	AC=565;AF=0.112819;AN=5008;NS=2504;DP=15135;EAS_AF=0.0228;AMR_AF=0.1037;AFR_AF=0.0098;EUR_AF=0.171;SAS_AF=0.2914;AA=A|||;VT=SNP
5	137674627	rs2107675	C	T	100	PASS	AC=659;AF=0.131589;AN=5008;NS=2504;DP=15776;EAS_AF=0.0228;AMR_AF=0.1052;AFR_AF=0.0817;EUR_AF=0.172;SAS_AF=0.2883;AA=C|||;VT=SNP
5	137677224	rs2286060	C	A	100	PASS	AC=1630;AF=0.325479;AN=5008;NS=2504;DP=19104;EAS_AF=0.5625;AMR_AF=0.2363;AFR_AF=0.3775;EUR_AF=0.2237;SAS_AF=0.1789;AA=C|||;VT=SNP
5	137679078	rs35965145	A	T	100	PASS	AC=1461;AF=0.291733;AN=5008;NS=2504;DP=13724;EAS_AF=0.2748;AMR_AF=0.4164;AFR_AF=0.1074;EUR_AF=0.337;SAS_AF=0.4233;AA=A|||;VT=SNP
5	137679313	rs4835780	G	C	100	PASS	AC=2283;AF=0.455871;AN=5008;NS=2504;DP=19251;EAS_AF=0.5843;AMR_AF=0.3415;AFR_AF=0.4554;EUR_AF=0.3966;SAS_AF=0.4663;AA=C|||;VT=SNP
5	137679642	rs10045661	G	A	100	PASS	AC=3699;AF=0.738618;AN=5008;NS=2504;DP=20092;EAS_AF=0.8591;AMR_AF=0.7507;AFR_AF=0.5658;EUR_AF=0.7048;SAS_AF=0.8742;AA=A|||;VT=SNP
5	137680037	rs62380931	G	A	100	PASS	AC=560;AF=0.111821;AN=5008;NS=2504;DP=21582;EAS_AF=0.0228;AMR_AF=0.1037;AFR_AF=0.0091;EUR_AF=0.171;SAS_AF=0.2873;AA=G|||;VT=SNP
5	137681986	rs10900851	A	C	100	PASS	AC=1038;AF=0.207268;AN=5008;NS=2504;DP=18093;EAS_AF=0.1419;AMR_AF=0.2305;AFR_AF=0.2738;EUR_AF=0.2624;SAS_AF=0.1115;AA=A|||;VT=SNP
5	137682225	rs76484728	A	G	100	PASS	AC=1612;AF=0.321885;AN=5008;NS=2504;DP=15527;EAS_AF=0.5615;AMR_AF=0.2349;AFR_AF=0.3646;EUR_AF=0.2237;SAS_AF=0.18;AA=A|||;VT=SNP
5	137682714	rs2269953	T	G	100	PASS	AC=2234;AF=0.446086;AN=5008;NS=2504;DP=16441;EAS_AF=0.5843;AMR_AF=0.3415;AFR_AF=0.4599;EUR_AF=0.3966;SAS_AF=0.41;AA=G|||;VT=SNP
5	137683305	rs2269952	T	C	100	PASS	AC=2289;AF=0.457069;AN=5008;NS=2504;DP=17519;EAS_AF=0.5843;AMR_AF=0.3429;AFR_AF=0.4599;EUR_AF=0.3966;SAS_AF=0.4652;AA=C|||;VT=SNP
5	137684330	rs740074	C	T	100	PASS	AC=1631;AF=0.325679;AN=5008;NS=2504;DP=20687;EAS_AF=0.5615;AMR_AF=0.2378;AFR_AF=0.3782;EUR_AF=0.2237;SAS_AF=0.1789;AA=C|||;VT=SNP
5	137684732	rs1052648	G	A	100	PASS	AC=1384;AF=0.276358;AN=5008;NS=2504;DP=19834;EAS_AF=0.5605;AMR_AF=0.2262;AFR_AF=0.1974;EUR_AF=0.2237;SAS_AF=0.18;AA=G|||;VT=SNP
5	137685690	rs3734168	C	A	100	PASS	AC=1623;AF=0.324081;AN=5008;NS=2504;DP=21072;EAS_AF=0.5615;AMR_AF=0.2363;AFR_AF=0.3782;EUR_AF=0.2197;SAS_AF=0.1759;AA=C|||;VT=SNP
5	137687837	rs62380932	G	A	100	PASS	AC=559;AF=0.111621;AN=5008;NS=2504;DP=20819;EAS_AF=0.0228;AMR_AF=0.1037;AFR_AF=0.0091;EUR_AF=0.171;SAS_AF=0.2863;AA=G|||;VT=SNP
5	137688274	rs55803185	G	A	100	PASS	AC=559;AF=0.111621;AN=5008;NS=2504;DP=7703;EAS_AF=0.0228;AMR_AF=0.1037;AFR_AF=0.0091;EUR_AF=0.171;SAS_AF=0.2863;AA=G|||;VT=SNP
5	137689212	rs10045383	G	A	100	PASS	AC=1460;AF=0.291534;AN=5008;NS=2504;DP=16097;EAS_AF=0.2748;AMR_AF=0.415;AFR_AF=0.1067;EUR_AF=0.337;SAS_AF=0.4243;AA=G|||;VT=SNP
5	137690876	rs35635987	A	C	100	PASS	AC=1256;AF=0.250799;AN=5008;NS=2504;DP=19650;EAS_AF=0.2758;AMR_AF=0.3905;AFR_AF=0.0227;EUR_AF=0.2932;SAS_AF=0.3906;AA=A|||;VT=SNP
5	137691417	rs72803845	A	G	100	PASS	AC=559;AF=0.111621;AN=5008;NS=2504;DP=18397;EAS_AF=0.0228;AMR_AF=0.1037;AFR_AF=0.0091;EUR_AF=0.171;SAS_AF=0.2863;AA=A|||;VT=SNP
5	137691761	rs62380933	C	T	100	PASS	AC=656;AF=0.13099;AN=5008;NS=2504;DP=17875;EAS_AF=0.0228;AMR_AF=0.1052;AFR_AF=0.0817;EUR_AF=0.172;SAS_AF=0.2853;AA=C|||;VT=SNP
5	137692761	rs6875772	T	C	100	PASS	AC=559;AF=0.111621;AN=5008;NS=2504;DP=15473;EAS_AF=0.0228;AMR_AF=0.1037;AFR_AF=0.0091;EUR_AF=0.171;SAS_AF=0.2863;AA=T|||;VT=SNP
5	137692821	rs6894833	A	G	100	PASS	AC=2312;AF=0.461661;AN=5008;NS=2504;DP=13328;EAS_AF=0.5853;AMR_AF=0.3429;AFR_AF=0.4607;EUR_AF=0.3976;SAS_AF=0.4857;AA=G|||;VT=SNP
5	137693910	rs11740931	G	A	100	PASS	AC=657;AF=0.13119;AN=5008;NS=2504;DP=14643;EAS_AF=0.0228;AMR_AF=0.1052;AFR_AF=0.0817;EUR_AF=0.172;SAS_AF=0.2863;AA=G|||;VT=SNP
5	137694087	rs11748075	A	G	100	PASS	AC=559;AF=0.111621;AN=5008;NS=2504;DP=13086;EAS_AF=0.0228;AMR_AF=0.1037;AFR_AF=0.0091;EUR_AF=0.171;SAS_AF=0.2863;AA=A|||;VT=SNP
5	137695196	rs11242423	G	A	100	PASS	AC=2289;AF=0.457069;AN=5008;NS=2504;DP=11257;EAS_AF=0.5843;AMR_AF=0.3429;AFR_AF=0.4599;EUR_AF=0.3966;SAS_AF=0.4652;AA=A|||;VT=SNP
5	137696325	rs10900853	T	G	100	PASS	AC=2289;AF=0.457069;AN=5008;NS=2504;DP=12631;EAS_AF=0.5853;AMR_AF=0.3429;AFR_AF=0.4592;EUR_AF=0.3966;SAS_AF=0.4652;AA=G|||;VT=SNP
5	137698299	rs10055995	C	T	100	PASS	AC=3411;AF=0.68111;AN=5008;NS=2504;DP=10060;EAS_AF=0.8581;AMR_AF=0.6715;AFR_AF=0.5598;EUR_AF=0.5934;SAS_AF=0.7597;AA=T|||;VT=SNP
5	137699199	rs17171808	A	G	100	PASS	AC=1630;AF=0.325479;AN=5008;NS=2504;DP=17133;EAS_AF=0.5605;AMR_AF=0.2378;AFR_AF=0.3782;EUR_AF=0.2237;SAS_AF=0.1789;AA=A|||;VT=SNP
5	137699592	rs4317313	A	G	100	PASS	AC=1461;AF=0.291733;AN=5008;NS=2504;DP=19142;EAS_AF=0.2758;AMR_AF=0.415;AFR_AF=0.1067;EUR_AF=0.337;SAS_AF=0.4243;AA=A|||;VT=SNP
5	137700251	rs4835677	A	T	100	PASS	AC=1256;AF=0.250799;AN=5008;NS=2504;DP=15820;EAS_AF=0.2758;AMR_AF=0.3905;AFR_AF=0.0227;EUR_AF=0.2932;SAS_AF=0.3906;AA=G|||;VT=SNP
5	137701504	rs73255864	A	G	100	PASS	AC=1651;AF=0.329673;AN=5008;NS=2504;DP=9846;EAS_AF=0.5615;AMR_AF=0.2378;AFR_AF=0.3782;EUR_AF=0.2237;SAS_AF=0.1994;AA=A|||;VT=SNP
5	137701516	rs111290757	C	T	100	PASS	AC=298;AF=0.0595048;AN=5008;NS=2504;DP=9892;EAS_AF=0.0208;AMR_AF=0.0202;AFR_AF=0.0749;EUR_AF=0.0318;SAS_AF=0.135;AA=C|||;VT=SNP
5	137703654	rs138298543	A	G	100	PASS	AC=297;AF=0.0593051;AN=5008;NS=2504;DP=13904;EAS_AF=0.0208;AMR_AF=0.0187;AFR_AF=0.0749;EUR_AF=0.0318;SAS_AF=0.135;AA=A|||;VT=SNP
5	137704077	rs7730416	A	T	100	PASS	AC=1651;AF=0.329673;AN=5008;NS=2504;DP=16256;EAS_AF=0.5615;AMR_AF=0.2363;AFR_AF=0.3782;EUR_AF=0.2247;SAS_AF=0.1994;AA=A|||;VT=SNP
5	137704195	rs11949335	A	G	100	PASS	AC=1629;AF=0.32528;AN=5008;NS=2504;DP=19288;EAS_AF=0.5615;AMR_AF=0.2334;AFR_AF=0.3631;EUR_AF=0.2247;SAS_AF=0.1994;AA=A|||;VT=SNP
5	137704873	rs17207562	C	T	100	PASS	AC=297;AF=0.0593051;AN=5008;NS=2504;DP=19048;EAS_AF=0.0208;AMR_AF=0.0187;AFR_AF=0.0749;EUR_AF=0.0318;SAS_AF=0.135;AA=C|||;VT=SNP
5	137705218	rs10515499	A	G	100	PASS	AC=1257;AF=0.250998;AN=5008;NS=2504;DP=20689;EAS_AF=0.2758;AMR_AF=0.3919;AFR_AF=0.0227;EUR_AF=0.2932;SAS_AF=0.3906;AA=A|||;VT=SNP
5	137705468	rs757649	G	T	100	PASS	AC=1608;AF=0.321086;AN=5008;NS=2504;DP=23199;EAS_AF=0.5605;AMR_AF=0.2334;AFR_AF=0.3638;EUR_AF=0.2237;SAS_AF=0.1789;AA=G|||;VT=SNP
5	137706241	rs11746353	T	C	100	PASS	AC=558;AF=0.111422;AN=5008;NS=2504;DP=16717;EAS_AF=0.0228;AMR_AF=0.1037;AFR_AF=0.0091;EUR_AF=0.17;SAS_AF=0.2863;AA=T|||;VT=SNP
5	137706422	rs6894775	T	C	100	PASS	AC=1629;AF=0.32528;AN=5008;NS=2504;DP=17724;EAS_AF=0.5605;AMR_AF=0.2363;AFR_AF=0.3782;EUR_AF=0.2237;SAS_AF=0.1789;AA=T|||;VT=SNP
5	137706625	rs112435592	G	T	100	PASS	AC=297;AF=0.0593051;AN=5008;NS=2504;DP=17787;EAS_AF=0.0208;AMR_AF=0.0187;AFR_AF=0.0749;EUR_AF=0.0318;SAS_AF=0.135;AA=G|||;VT=SNP
5	137707315	rs757647	G	A	100	PASS	AC=1922;AF=0.383786;AN=5008;NS=2504;DP=15942;EAS_AF=0.5764;AMR_AF=0.255;AFR_AF=0.4531;EUR_AF=0.2565;SAS_AF=0.3139;AA=G|||;VT=SNP
5	137707479	rs7719002	C	T	100	PASS	AC=295;AF=0.0589058;AN=5008;NS=2504;DP=16171;EAS_AF=0.0208;AMR_AF=0.0187;AFR_AF=0.0734;EUR_AF=0.0318;SAS_AF=0.135;AA=C|||;VT=SNP
5	137708434	rs4835678	C	T	100	PASS	AC=3380;AF=0.67492;AN=5008;NS=2504;DP=17856;EAS_AF=0.8482;AMR_AF=0.6715;AFR_AF=0.5598;EUR_AF=0.5934;SAS_AF=0.7382;AA=T|||;VT=SNP;EX_TARGET
5	137708815	rs4835679	G	A	100	PASS	AC=1009;AF=0.201478;AN=5008;NS=2504;DP=17797;EAS_AF=0.5536;AMR_AF=0.1455;AFR_AF=0.0257;EUR_AF=0.169;SAS_AF=0.1493;AA=G|||;VT=SNP
5	137711603	rs12719513	C	T	100	PASS	AC=1462;AF=0.291933;AN=5008;NS=2504;DP=17209;EAS_AF=0.2748;AMR_AF=0.4164;AFR_AF=0.1067;EUR_AF=0.338;SAS_AF=0.4243;AA=C|||;VT=SNP
5	137711716	rs7703010	C	A	100	PASS	AC=3395;AF=0.677915;AN=5008;NS=2504;DP=16273;EAS_AF=0.8522;AMR_AF=0.6715;AFR_AF=0.5681;EUR_AF=0.5934;SAS_AF=0.7382;AA=A|||;VT=SNP
5	137712121	rs10043984	C	T	100	PASS	AC=1031;AF=0.205871;AN=5008;NS=2504;DP=14126;EAS_AF=0.1409;AMR_AF=0.2262;AFR_AF=0.2738;EUR_AF=0.2614;SAS_AF=0.1094;AA=c|||;VT=SNP
5	137712143	rs112148211	C	T	100	PASS	AC=1625;AF=0.324481;AN=5008;NS=2504;DP=13932;EAS_AF=0.5565;AMR_AF=0.2363;AFR_AF=0.3782;EUR_AF=0.2237;SAS_AF=0.1789;AA=C|||;VT=SNP
5	137712520	rs72803856	G	C	100	PASS	AC=38;AF=0.00758786;AN=5008;NS=2504;DP=17727;EAS_AF=0.0238;AMR_AF=0.0014;AFR_AF=0.0015;EUR_AF=0.008;SAS_AF=0.0031;AA=G|||;VT=SNP
5	137713761	rs6596432	G	A	100	PASS	AC=298;AF=0.0595048;AN=5008;NS=2504;DP=15230;EAS_AF=0.0208;AMR_AF=0.0187;AFR_AF=0.0756;EUR_AF=0.0318;SAS_AF=0.135;AA=G|||;VT=SNP
5	137717213	rs10073922	G	A	100	PASS	AC=1456;AF=0.290735;AN=5008;NS=2504;DP=17869;EAS_AF=0.2708;AMR_AF=0.4179;AFR_AF=0.1067;EUR_AF=0.337;SAS_AF=0.4223;AA=G|||;VT=SNP;EX_TARGET
5	137717681	rs17460017	A	T	100	PASS	AC=657;AF=0.13119;AN=5008;NS=2504;DP=14927;EAS_AF=0.0228;AMR_AF=0.1052;AFR_AF=0.0817;EUR_AF=0.172;SAS_AF=0.2863;AA=A|||;VT=SNP
5	137718687	rs3822837	T	C	100	PASS	AC=1544;AF=0.308307;AN=5008;NS=2504;DP=19638;EAS_AF=0.5605;AMR_AF=0.232;AFR_AF=0.3162;EUR_AF=0.2237;SAS_AF=0.1789;AA=T|||;VT=SNP
5	137718856	rs3777383	C	T	100	PASS	AC=1628;AF=0.32508;AN=5008;NS=2504;DP=17075;EAS_AF=0.5605;AMR_AF=0.2363;AFR_AF=0.3775;EUR_AF=0.2237;SAS_AF=0.1789;AA=C|||;VT=SNP
5	137719172	rs11242424	G	T	100	PASS	AC=1606;AF=0.320687;AN=5008;NS=2504;DP=18142;EAS_AF=0.5605;AMR_AF=0.2334;AFR_AF=0.3623;EUR_AF=0.2237;SAS_AF=0.1789;AA=G|||;VT=SNP
5	137719722	rs12659550	G	A	100	PASS	AC=1650;AF=0.329473;AN=5008;NS=2504;DP=15510;EAS_AF=0.5615;AMR_AF=0.2363;AFR_AF=0.3775;EUR_AF=0.2247;SAS_AF=0.1994;AA=G|||;VT=SNP
5	137722822	rs3798149	C	T	100	PASS	AC=3759;AF=0.750599;AN=5008;NS=2504;DP=17780;EAS_AF=0.8591;AMR_AF=0.7579;AFR_AF=0.5741;EUR_AF=0.7336;SAS_AF=0.8896;AA=T|||;VT=SNP
5	137723003	rs56286686	A	G	100	PASS	AC=559;AF=0.111621;AN=5008;NS=2504;DP=17251;EAS_AF=0.0228;AMR_AF=0.1037;AFR_AF=0.0091;EUR_AF=0.171;SAS_AF=0.2863;AA=A|||;VT=SNP
5	137723585	rs62380935	A	G	100	PASS	AC=621;AF=0.124002;AN=5008;NS=2504;DP=18673;EAS_AF=0.0228;AMR_AF=0.1383;AFR_AF=0.0106;EUR_AF=0.1978;SAS_AF=0.2955;AA=A|||;VT=SNP
5	137723640	rs34574126	T	G	100	PASS	AC=298;AF=0.0595048;AN=5008;NS=2504;DP=17344;EAS_AF=0.0585;AMR_AF=0.0476;AFR_AF=0.0968;EUR_AF=0.0586;SAS_AF=0.0194;AA=T|||;VT=SNP
5	137724490	rs144494506	G	A	100	PASS	AC=199;AF=0.0397364;AN=5008;NS=2504;DP=15835;EAS_AF=0.0208;AMR_AF=0.0173;AFR_AF=0.0023;EUR_AF=0.0308;SAS_AF=0.135;AA=G|||;VT=SNP
5	137725003	rs17171818	C	T	100	PASS	AC=1929;AF=0.385184;AN=5008;NS=2504;DP=17954;EAS_AF=0.5823;AMR_AF=0.255;AFR_AF=0.4531;EUR_AF=0.2565;SAS_AF=0.3149;AA=C|||;VT=SNP
5	137726454	rs3798150	T	C	100	PASS	AC=661;AF=0.131989;AN=5008;NS=2504;DP=20409;EAS_AF=0.0228;AMR_AF=0.1066;AFR_AF=0.0832;EUR_AF=0.173;SAS_AF=0.2863;AA=T|||;VT=SNP
5	137728774	rs2269951	A	G	100	PASS	AC=2290;AF=0.457268;AN=5008;NS=2504;DP=22520;EAS_AF=0.5833;AMR_AF=0.3415;AFR_AF=0.4607;EUR_AF=0.3966;SAS_AF=0.4673;AA=G|||;VT=SNP
5	137729679	rs72803865	G	A	100	PASS	AC=299;AF=0.0597045;AN=5008;NS=2504;DP=19327;EAS_AF=0.0208;AMR_AF=0.0187;AFR_AF=0.0764;EUR_AF=0.0318;SAS_AF=0.135;AA=G|||;VT=SNP
5	137730062	rs2269950	A	G	100	PASS	AC=1383;AF=0.276158;AN=5008;NS=2504;DP=21036;EAS_AF=0.5605;AMR_AF=0.2248;AFR_AF=0.1982;EUR_AF=0.2237;SAS_AF=0.1789;AA=A|||;VT=SNP
5	137730183	rs2269949	G	C	100	PASS	AC=1629;AF=0.32528;AN=5008;NS=2504;DP=18999;EAS_AF=0.5605;AMR_AF=0.2363;AFR_AF=0.3782;EUR_AF=0.2237;SAS_AF=0.1789;AA=G|||;VT=SNP
5	137730794	rs4835784	T	G	100	PASS	AC=1253;AF=0.2502;AN=5008;NS=2504;DP=19602;EAS_AF=0.2718;AMR_AF=0.3919;AFR_AF=0.0227;EUR_AF=0.2932;SAS_AF=0.3906;AA=T|||;VT=SNP
5	137731812	rs59846039	T	C	100	PASS	AC=2289;AF=0.457069;AN=5008;NS=2504;DP=16120;EAS_AF=0.5833;AMR_AF=0.3415;AFR_AF=0.4614;EUR_AF=0.3966;SAS_AF=0.4652;AA=C|||;VT=SNP
5	137731858	rs62380939	C	G	100	PASS	AC=659;AF=0.131589;AN=5008;NS=2504;DP=14794;EAS_AF=0.0228;AMR_AF=0.1052;AFR_AF=0.0825;EUR_AF=0.173;SAS_AF=0.2863;AA=C|||;VT=SNP
5	137731986	rs62380940	G	A	100	PASS	AC=2288;AF=0.456869;AN=5008;NS=2504;DP=13622;EAS_AF=0.5833;AMR_AF=0.3415;AFR_AF=0.4607;EUR_AF=0.3966;SAS_AF=0.4652;AA=G|||;VT=SNP
5	137732445	rs4835786	A	G	100	PASS	AC=2289;AF=0.457069;AN=5008;NS=2504;DP=18924;EAS_AF=0.5833;AMR_AF=0.3415;AFR_AF=0.4614;EUR_AF=0.3966;SAS_AF=0.4652;AA=G|||;VT=SNP
5	137733423	rs6886388	G	A	100	PASS	AC=1253;AF=0.2502;AN=5008;NS=2504;DP=16733;EAS_AF=0.2718;AMR_AF=0.3919;AFR_AF=0.0227;EUR_AF=0.2932;SAS_AF=0.3906;AA=g|||;VT=SNP
5	137733891	rs17294563	A	G	100	PASS	AC=559;AF=0.111621;AN=5008;NS=2504;DP=19992;EAS_AF=0.0228;AMR_AF=0.1037;AFR_AF=0.0091;EUR_AF=0.171;SAS_AF=0.2863;AA=A|||;VT=SNP;EX_TARGET
5	137734666	rs73257854	C	A	100	PASS	AC=1624;AF=0.324281;AN=5008;NS=2504;DP=11891;EAS_AF=0.5546;AMR_AF=0.2363;AFR_AF=0.3782;EUR_AF=0.2237;SAS_AF=0.18;AA=C|||;VT=SNP
5	137735754	rs4835680	A	T	100	PASS	AC=3752;AF=0.749201;AN=5008;NS=2504;DP=19765;EAS_AF=0.8502;AMR_AF=0.7579;AFR_AF=0.5756;EUR_AF=0.7336;SAS_AF=0.8896;AA=T|||;VT=SNP
5	137735916	rs4835788	G	T	100	PASS	AC=1626;AF=0.324681;AN=5008;NS=2504;DP=19778;EAS_AF=0.5546;AMR_AF=0.2378;AFR_AF=0.3782;EUR_AF=0.2237;SAS_AF=0.181;AA=T|||;VT=SNP
5	137736391	rs11746380	T	C	100	PASS	AC=2284;AF=0.45607;AN=5008;NS=2504;DP=17626;EAS_AF=0.5784;AMR_AF=0.3415;AFR_AF=0.4614;EUR_AF=0.3956;SAS_AF=0.4663;AA=T|||;VT=SNP
5	137736471	rs28786717	G	A	100	PASS	AC=1039;AF=0.207468;AN=5008;NS=2504;DP=16424;EAS_AF=0.1498;AMR_AF=0.2262;AFR_AF=0.2723;EUR_AF=0.2614;SAS_AF=0.1104;AA=G|||;VT=SNP
5	137736480	rs57618921	T	C	100	PASS	AC=1604;AF=0.320288;AN=5008;NS=2504;DP=17071;EAS_AF=0.5556;AMR_AF=0.2334;AFR_AF=0.3638;EUR_AF=0.2237;SAS_AF=0.18;AA=T|||;VT=SNP
5	137736611	rs12517410	G	T	100	PASS	AC=3751;AF=0.749002;AN=5008;NS=2504;DP=16799;EAS_AF=0.8502;AMR_AF=0.7579;AFR_AF=0.5756;EUR_AF=0.7326;SAS_AF=0.8896;AA=T|||;VT=SNP
5	137736998	rs59023560	T	A	100	PASS	AC=1605;AF=0.320487;AN=5008;NS=2504;DP=18181;EAS_AF=0.5565;AMR_AF=0.2334;AFR_AF=0.3638;EUR_AF=0.2237;SAS_AF=0.18;AA=T|||;VT=SNP
5	137737355	rs7700917	T	C	100	PASS	AC=2285;AF=0.45627;AN=5008;NS=2504;DP=19015;EAS_AF=0.5784;AMR_AF=0.3415;AFR_AF=0.4614;EUR_AF=0.3966;SAS_AF=0.4663;AA=C|||;VT=SNP
5	137739040	rs4835789	A	T	100	PASS	AC=1540;AF=0.307508;AN=5008;NS=2504;DP=19614;EAS_AF=0.5556;AMR_AF=0.232;AFR_AF=0.3162;EUR_AF=0.2237;SAS_AF=0.18;AA=A|||;VT=SNP
5	137739756	rs11749205	T	G	100	PASS	AC=659;AF=0.131589;AN=5008;NS=2504;DP=15886;EAS_AF=0.0228;AMR_AF=0.1052;AFR_AF=0.0832;EUR_AF=0.172;SAS_AF=0.2863;AA=T|||;VT=SNP
5	137740141	rs62380954	A	T	100	PASS	AC=559;AF=0.111621;AN=5008;NS=2504;DP=14764;EAS_AF=0.0228;AMR_AF=0.1037;AFR_AF=0.0091;EUR_AF=0.171;SAS_AF=0.2863;AA=A|||;VT=SNP
5	137740622	rs72803873	C	T	100	PASS	AC=590;AF=0.117812;AN=5008;NS=2504;DP=15322;EAS_AF=0.0833;AMR_AF=0.1571;AFR_AF=0.1021;EUR_AF=0.174;SAS_AF=0.089;AA=C|||;VT=SNP
5	137740795	rs73257862	C	A	100	PASS	AC=1629;AF=0.32528;AN=5008;NS=2504;DP=14707;EAS_AF=0.5605;AMR_AF=0.2363;AFR_AF=0.3782;EUR_AF=0.2237;SAS_AF=0.1789;AA=C|||;VT=SNP
5	137741343	rs7702238	C	A	100	PASS	AC=1603;AF=0.320088;AN=5008;NS=2504;DP=13485;EAS_AF=0.5556;AMR_AF=0.2334;AFR_AF=0.3638;EUR_AF=0.2237;SAS_AF=0.1789;AA=C|||;VT=SNP
5	137741823	rs112365199	C	A	100	PASS	AC=299;AF=0.0597045;AN=5008;NS=2504;DP=18745;EAS_AF=0.0218;AMR_AF=0.0187;AFR_AF=0.0764;EUR_AF=0.0318;SAS_AF=0.1339;AA=C|||;VT=SNP
5	137742465	rs12514133	T	C	100	PASS	AC=1928;AF=0.384984;AN=5008;NS=2504;DP=15348;EAS_AF=0.5804;AMR_AF=0.255;AFR_AF=0.4546;EUR_AF=0.2565;SAS_AF=0.3139;AA=C|||;VT=SNP
5	137742713	rs113260319	C	T	100	PASS	AC=1278;AF=0.255192;AN=5008;NS=2504;DP=11950;EAS_AF=0.2718;AMR_AF=0.3948;AFR_AF=0.0408;EUR_AF=0.2922;SAS_AF=0.3906;AA=C|||;VT=SNP
5	137743298	rs62380956	T	C	100	PASS	AC=2289;AF=0.457069;AN=5008;NS=2504;DP=20578;EAS_AF=0.5833;AMR_AF=0.3415;AFR_AF=0.4614;EUR_AF=0.3966;SAS_AF=0.4652;AA=t|||;VT=SNP
5	137744318	rs62380957	C	T	100	PASS	AC=192;AF=0.0383387;AN=5008;NS=2504;DP=17485;EAS_AF=0.0665;AMR_AF=0.0519;AFR_AF=0.0045;EUR_AF=0.0646;SAS_AF=0.0184;AA=C|||;VT=SNP
5	137744369	rs12517974	A	C	100	PASS	AC=1626;AF=0.324681;AN=5008;NS=2504;DP=17533;EAS_AF=0.5556;AMR_AF=0.2363;AFR_AF=0.3782;EUR_AF=0.2247;SAS_AF=0.18;AA=A|||;VT=SNP
5	137744392	rs4835790	T	C	100	PASS	AC=3752;AF=0.749201;AN=5008;NS=2504;DP=17710;EAS_AF=0.8502;AMR_AF=0.7579;AFR_AF=0.5756;EUR_AF=0.7326;SAS_AF=0.8906;AA=C|||;VT=SNP
5	137745399	rs7733579	G	T	100	PASS	AC=659;AF=0.131589;AN=5008;NS=2504;DP=18427;EAS_AF=0.0228;AMR_AF=0.1052;AFR_AF=0.0832;EUR_AF=0.172;SAS_AF=0.2863;AA=G|||;VT=SNP
5	137745591	rs7733488	A	G	100	PASS	AC=659;AF=0.131589;AN=5008;NS=2504;DP=15704;EAS_AF=0.0228;AMR_AF=0.1052;AFR_AF=0.0832;EUR_AF=0.172;SAS_AF=0.2863;AA=A|||;VT=SNP
5	137745700	rs4835791	T	C	100	PASS	AC=3751;AF=0.749002;AN=5008;NS=2504;DP=17283;EAS_AF=0.8502;AMR_AF=0.7579;AFR_AF=0.5756;EUR_AF=0.7316;SAS_AF=0.8906;AA=C|||;VT=SNP
5	137745843	rs35231526	A	G	100	PASS	AC=1041;AF=0.207867;AN=5008;NS=2504;DP=19849;EAS_AF=0.2718;AMR_AF=0.3415;AFR_AF=0.0091;EUR_AF=0.1879;SAS_AF=0.3364;AA=A|||;VT=SNP
5	137746243	rs11747361	G	A	100	PASS	AC=559;AF=0.111621;AN=5008;NS=2504;DP=16719;EAS_AF=0.0228;AMR_AF=0.1037;AFR_AF=0.0091;EUR_AF=0.171;SAS_AF=0.2863;AA=G|||;VT=SNP
5	137748877	rs35131895	A	G	100	PASS	AC=1034;AF=0.20647;AN=5008;NS=2504;DP=18699;EAS_AF=0.1448;AMR_AF=0.2262;AFR_AF=0.2723;EUR_AF=0.2624;SAS_AF=0.1094;AA=A|||;VT=SNP
5	137749294	rs61315180	A	G	100	PASS	AC=1608;AF=0.321086;AN=5008;NS=2504;DP=19560;EAS_AF=0.5605;AMR_AF=0.2334;AFR_AF=0.3631;EUR_AF=0.2237;SAS_AF=0.18;AA=A|||;VT=SNP
5	137749375	rs11740446	T	C	100	PASS	AC=559;AF=0.111621;AN=5008;NS=2504;DP=17130;EAS_AF=0.0228;AMR_AF=0.1037;AFR_AF=0.0091;EUR_AF=0.171;SAS_AF=0.2863;AA=T|||;VT=SNP
5	137750065	rs12655771	A	C	100	PASS	AC=1630;AF=0.325479;AN=5008;NS=2504;DP=13397;EAS_AF=0.5605;AMR_AF=0.2363;AFR_AF=0.3782;EUR_AF=0.2237;SAS_AF=0.18;AA=A|||;VT=SNP
5	137750528	rs11951327	T	C	100	PASS	AC=2290;AF=0.457268;AN=5008;NS=2504;DP=14781;EAS_AF=0.5833;AMR_AF=0.3415;AFR_AF=0.4614;EUR_AF=0.3966;SAS_AF=0.4663;AA=C|||;VT=SNP
5	137750633	rs13152997	C	G	100	PASS	AC=1040;AF=0.207668;AN=5008;NS=2504;DP=17287;EAS_AF=0.2718;AMR_AF=0.3415;AFR_AF=0.0091;EUR_AF=0.1879;SAS_AF=0.3354;AA=C|||;VT=SNP
5	137750669	rs13153017	C	A	100	PASS	AC=1457;AF=0.290935;AN=5008;NS=2504;DP=16969;EAS_AF=0.2718;AMR_AF=0.4164;AFR_AF=0.1067;EUR_AF=0.336;SAS_AF=0.4243;AA=C|||;VT=SNP
5	137751128	rs75313335	A	T	100	PASS	AC=1543;AF=0.308107;AN=5008;NS=2504;DP=14399;EAS_AF=0.5605;AMR_AF=0.232;AFR_AF=0.3147;EUR_AF=0.2237;SAS_AF=0.18;AA=A|||;VT=SNP
5	137752028	rs72803879	C	T	100	PASS	AC=76;AF=0.0151757;AN=5008;NS=2504;DP=18074;EAS_AF=0.0605;AMR_AF=0.0014;AFR_AF=0.0015;EUR_AF=0.008;SAS_AF=0.0041;AA=C|||;VT=SNP
5	137752788	rs72803881	G	A	100	PASS	AC=199;AF=0.0397364;AN=5008;NS=2504;DP=18818;EAS_AF=0.0208;AMR_AF=0.0173;AFR_AF=0.0023;EUR_AF=0.0308;SAS_AF=0.135;AA=G|||;VT=SNP
5	137752868	rs17538215	C	T	100	PASS	AC=1253;AF=0.2502;AN=5008;NS=2504;DP=20333;EAS_AF=0.2738;AMR_AF=0.3919;AFR_AF=0.0227;EUR_AF=0.2913;SAS_AF=0.3906;AA=C|||;VT=SNP
5	137753917	rs10479184	C	T	100	PASS	AC=1457;AF=0.290935;AN=5008;NS=2504;DP=16632;EAS_AF=0.2718;AMR_AF=0.4164;AFR_AF=0.1067;EUR_AF=0.336;SAS_AF=0.4243;AA=C|||;VT=SNP
5	137754180	rs7725416	T	A	100	PASS	AC=3397;AF=0.678315;AN=5008;NS=2504;DP=20821;EAS_AF=0.8532;AMR_AF=0.6715;AFR_AF=0.5688;EUR_AF=0.5924;SAS_AF=0.7393;AA=A|||;VT=SNP
5	137754695	rs7726234	T	C	100	PASS	AC=3396;AF=0.678115;AN=5008;NS=2504;DP=19126;EAS_AF=0.8532;AMR_AF=0.6715;AFR_AF=0.5681;EUR_AF=0.5924;SAS_AF=0.7393;AA=C|||;VT=SNP;EX_TARGET
5	137754808	rs7706614	G	A	100	PASS	AC=299;AF=0.0597045;AN=5008;NS=2504;DP=17731;EAS_AF=0.0208;AMR_AF=0.0187;AFR_AF=0.0764;EUR_AF=0.0318;SAS_AF=0.135;AA=G|||;VT=SNP;EX_TARGET
5	137755293	rs7720215	A	C	100	PASS	AC=300;AF=0.0599042;AN=5008;NS=2504;DP=8065;EAS_AF=0.0208;AMR_AF=0.0202;AFR_AF=0.0764;EUR_AF=0.0318;SAS_AF=0.135;AA=A|||;VT=SNP
5	137755903	rs72803883	G	C	100	PASS	AC=299;AF=0.0597045;AN=5008;NS=2504;DP=18291;EAS_AF=0.0198;AMR_AF=0.0187;AFR_AF=0.0764;EUR_AF=0.0328;SAS_AF=0.135;AA=C|||;VT=SNP
5	137757377	rs12519732	A	C	100	PASS	AC=1633;AF=0.326078;AN=5008;NS=2504;DP=17210;EAS_AF=0.5615;AMR_AF=0.2363;AFR_AF=0.3782;EUR_AF=0.2256;SAS_AF=0.18;AA=A|||;VT=SNP
5	137757571	rs12514669	G	C	100	PASS	AC=1924;AF=0.384185;AN=5008;NS=2504;DP=16812;EAS_AF=0.5764;AMR_AF=0.255;AFR_AF=0.4546;EUR_AF=0.2555;SAS_AF=0.3149;AA=C|||;VT=SNP
5	137758232	rs6897871	G	A	100	PASS	AC=1605;AF=0.320487;AN=5008;NS=2504;DP=17966;EAS_AF=0.5565;AMR_AF=0.2334;AFR_AF=0.3638;EUR_AF=0.2237;SAS_AF=0.18;AA=G|||;VT=SNP
5	137758356	rs7736491	C	T	100	PASS	AC=299;AF=0.0597045;AN=5008;NS=2504;DP=17024;EAS_AF=0.0198;AMR_AF=0.0187;AFR_AF=0.0772;EUR_AF=0.0318;SAS_AF=0.135;AA=C|||;VT=SNP
5	137758545	rs7737080	G	C	100	PASS	AC=3395;AF=0.677915;AN=5008;NS=2504;DP=20679;EAS_AF=0.8492;AMR_AF=0.6715;AFR_AF=0.5688;EUR_AF=0.5944;SAS_AF=0.7393;AA=C|||;VT=SNP
5	137758546	rs7737081	G	T	100	PASS	AC=3394;AF=0.677716;AN=5008;NS=2504;DP=20798;EAS_AF=0.8482;AMR_AF=0.6715;AFR_AF=0.5688;EUR_AF=0.5944;SAS_AF=0.7393;AA=T|||;VT=SNP
5	137758795	rs35486585	G	A	100	PASS	AC=397;AF=0.0792732;AN=5008;NS=2504;DP=17874;EAS_AF=0.0962;AMR_AF=0.121;AFR_AF=0.0053;EUR_AF=0.0795;SAS_AF=0.1319;AA=G|||;VT=SNP
5	137758927	rs60271703	T	G	100	PASS	AC=1606;AF=0.320687;AN=5008;NS=2504;DP=20396;EAS_AF=0.5585;AMR_AF=0.2334;AFR_AF=0.3631;EUR_AF=0.2237;SAS_AF=0.18;AA=T|||;VT=SNP
5	137759010	rs10040792	T	C	100	PASS	AC=3392;AF=0.677316;AN=5008;NS=2504;DP=22652;EAS_AF=0.8482;AMR_AF=0.6715;AFR_AF=0.5688;EUR_AF=0.5924;SAS_AF=0.7393;AA=C|||;VT=SNP
5	137760048	rs41300795	G	A	100	PASS	AC=298;AF=0.0595048;AN=5008;NS=2504;DP=19953;EAS_AF=0.0198;AMR_AF=0.0187;AFR_AF=0.0764;EUR_AF=0.0318;SAS_AF=0.135;AA=G|||;VT=SNP;EX_TARGET
5	137760083	rs740077	A	C	100	PASS	AC=1930;AF=0.385383;AN=5008;NS=2504;DP=21169;EAS_AF=0.5813;AMR_AF=0.255;AFR_AF=0.4546;EUR_AF=0.2565;SAS_AF=0.3149;AA=C|||;VT=SNP
5	137760900	rs78589002	G	C	100	PASS	AC=300;AF=0.0599042;AN=5008;NS=2504;DP=21508;EAS_AF=0.0208;AMR_AF=0.0187;AFR_AF=0.0764;EUR_AF=0.0328;SAS_AF=0.135;AA=C|||;VT=SNP
5	137761555	rs3815212	T	C	100	PASS	AC=1930;AF=0.385383;AN=5008;NS=2504;DP=15003;EAS_AF=0.5813;AMR_AF=0.255;AFR_AF=0.4546;EUR_AF=0.2565;SAS_AF=0.3149;AA=C|||;VT=SNP
5	137761832	rs17171820	A	G	100	PASS	AC=1930;AF=0.385383;AN=5008;NS=2504;DP=18253;EAS_AF=0.5823;AMR_AF=0.255;AFR_AF=0.4539;EUR_AF=0.2565;SAS_AF=0.3149;AA=G|||;VT=SNP
5	137763615	rs2240334	A	C	100	PASS	AC=1457;AF=0.290935;AN=5008;NS=2504;DP=20851;EAS_AF=0.2718;AMR_AF=0.4164;AFR_AF=0.1067;EUR_AF=0.336;SAS_AF=0.4243;AA=A|||;VT=SNP;EX_TARGET
5	137763798	rs17599026	C	T	100	PASS	AC=399;AF=0.0796725;AN=5008;NS=2504;DP=20472;EAS_AF=0.0972;AMR_AF=0.121;AFR_AF=0.0053;EUR_AF=0.0805;SAS_AF=0.1319;AA=C|||;VT=SNP;EX_TARGET
5	137766366	rs2286058	G	A	100	PASS	AC=1383;AF=0.276158;AN=5008;NS=2504;DP=16316;EAS_AF=0.5605;AMR_AF=0.2248;AFR_AF=0.1974;EUR_AF=0.2237;SAS_AF=0.18;AA=G|||;VT=SNP
5	137766436	rs143433226	A	G	100	PASS	AC=300;AF=0.0599042;AN=5008;NS=2504;DP=15306;EAS_AF=0.0208;AMR_AF=0.0187;AFR_AF=0.0764;EUR_AF=0.0328;SAS_AF=0.135;AA=G|||;VT=SNP
5	137766440	rs2286057	A	G	100	PASS	AC=3397;AF=0.678315;AN=5008;NS=2504;DP=15228;EAS_AF=0.8532;AMR_AF=0.6715;AFR_AF=0.5688;EUR_AF=0.5924;SAS_AF=0.7393;AA=G|||;VT=SNP
5	137767893	rs2240332	G	C	100	PASS	AC=1252;AF=0.25;AN=5008;NS=2504;DP=19977;EAS_AF=0.2718;AMR_AF=0.3919;AFR_AF=0.0227;EUR_AF=0.2922;SAS_AF=0.3906;AA=G|||;VT=SNP
5	137768385	rs13154187	A	C	100	PASS	AC=1040;AF=0.207668;AN=5008;NS=2504;DP=20123;EAS_AF=0.2718;AMR_AF=0.3415;AFR_AF=0.0091;EUR_AF=0.1879;SAS_AF=0.3354;AA=A|||;VT=SNP
5	137768477	rs72803896	G	A	100	PASS	AC=300;AF=0.0599042;AN=5008;NS=2504;DP=14905;EAS_AF=0.0208;AMR_AF=0.0187;AFR_AF=0.0764;EUR_AF=0.0328;SAS_AF=0.135;AA=G|||;VT=SNP
5	137768494	rs73259805	C	T	100	PASS	AC=1638;AF=0.327077;AN=5008;NS=2504;DP=13722;EAS_AF=0.5605;AMR_AF=0.2378;AFR_AF=0.3782;EUR_AF=0.2247;SAS_AF=0.1861;AA=C|||;VT=SNP
5	137769576	rs113322698	G	A	100	PASS	AC=1278;AF=0.255192;AN=5008;NS=2504;DP=18041;EAS_AF=0.2718;AMR_AF=0.3948;AFR_AF=0.0408;EUR_AF=0.2922;SAS_AF=0.3906;AA=g|||;VT=SNP
5	137770557	rs7734755	A	G	100	PASS	AC=1930;AF=0.385383;AN=5008;NS=2504;DP=17235;EAS_AF=0.5813;AMR_AF=0.255;AFR_AF=0.4546;EUR_AF=0.2565;SAS_AF=0.3149;AA=G|||;VT=SNP
5	137770833	rs12653150	A	G	100	PASS	AC=1633;AF=0.326078;AN=5008;NS=2504;DP=21323;EAS_AF=0.5635;AMR_AF=0.2363;AFR_AF=0.3782;EUR_AF=0.2237;SAS_AF=0.18;AA=A|||;VT=SNP
5	137770961	rs12657315	C	T	100	PASS	AC=1628;AF=0.32508;AN=5008;NS=2504;DP=20120;EAS_AF=0.5585;AMR_AF=0.2363;AFR_AF=0.3782;EUR_AF=0.2237;SAS_AF=0.18;AA=C|||;VT=SNP
5	137772296	rs11334	G	C	100	PASS	AC=1936;AF=0.386581;AN=5008;NS=2504;DP=15466;EAS_AF=0.5873;AMR_AF=0.255;AFR_AF=0.4539;EUR_AF=0.2565;SAS_AF=0.316;AA=G|||;VT=SNP
5	137773525	rs12659034	C	T	100	PASS	AC=1959;AF=0.391174;AN=5008;NS=2504;DP=19398;EAS_AF=0.5823;AMR_AF=0.2536;AFR_AF=0.4781;EUR_AF=0.2565;SAS_AF=0.3129;AA=T|||;VT=SNP
5	137775081	rs1859466	C	T	100	PASS	AC=1531;AF=0.305711;AN=5008;NS=2504;DP=13522;EAS_AF=0.5506;AMR_AF=0.232;AFR_AF=0.3147;EUR_AF=0.2237;SAS_AF=0.1779;AA=C|||;VT=SNP
5	137775273	rs2277067	G	A	100	PASS	AC=1350;AF=0.269569;AN=5008;NS=2504;DP=15312;EAS_AF=0.2708;AMR_AF=0.2939;AFR_AF=0.093;EUR_AF=0.334;SAS_AF=0.4233;AA=G|||;VT=SNP
5	137775581	rs982085	C	G	100	PASS	AC=3285;AF=0.65595;AN=5008;NS=2504;DP=13717;EAS_AF=0.8532;AMR_AF=0.549;AFR_AF=0.5507;EUR_AF=0.5905;SAS_AF=0.7382;AA=G|||;VT=SNP
5	137775613	rs72803898	G	A	100	PASS	AC=303;AF=0.0605032;AN=5008;NS=2504;DP=18310;EAS_AF=0.0188;AMR_AF=0.0187;AFR_AF=0.0749;EUR_AF=0.0308;SAS_AF=0.1442;AA=G|||;VT=SNP
5	137776931	rs2269947	C	T	100	PASS	AC=1556;AF=0.310703;AN=5008;NS=2504;DP=17936;EAS_AF=0.244;AMR_AF=0.2464;AFR_AF=0.1717;EUR_AF=0.3668;SAS_AF=0.5552;AA=C|||;VT=SNP
5	137777269	rs12516269	A	G	100	PASS	AC=1559;AF=0.311302;AN=5008;NS=2504;DP=17585;EAS_AF=0.246;AMR_AF=0.2464;AFR_AF=0.1702;EUR_AF=0.3678;SAS_AF=0.5573;AA=G|||;VT=SNP
5	137777610	rs113089597	C	T	100	PASS	AC=303;AF=0.0605032;AN=5008;NS=2504;DP=17027;EAS_AF=0.0188;AMR_AF=0.0187;AFR_AF=0.0749;EUR_AF=0.0308;SAS_AF=0.1442;AA=C|||;VT=SNP
5	137777857	rs72803900	G	A	100	PASS	AC=206;AF=0.0411342;AN=5008;NS=2504;DP=21068;EAS_AF=0.0188;AMR_AF=0.0173;AFR_AF=0.003;EUR_AF=0.0298;SAS_AF=0.1442;AA=G|||;VT=SNP
5	137778068	rs12514520	T	C	100	PASS	AC=1339;AF=0.267372;AN=5008;NS=2504;DP=18734;EAS_AF=0.2252;AMR_AF=0.3487;AFR_AF=0.0968;EUR_AF=0.336;SAS_AF=0.4131;AA=T|||;VT=SNP
5	137778320	rs35774663	G	A	100	PASS	AC=1605;AF=0.320487;AN=5008;NS=2504;DP=17368;EAS_AF=0.5565;AMR_AF=0.2334;AFR_AF=0.3646;EUR_AF=0.2237;SAS_AF=0.1789;AA=g|||;VT=SNP
5	137778338	rs34747207	A	G	100	PASS	AC=1607;AF=0.320887;AN=5008;NS=2504;DP=16755;EAS_AF=0.5585;AMR_AF=0.2334;AFR_AF=0.3646;EUR_AF=0.2237;SAS_AF=0.1789;AA=a|||;VT=SNP
5	137778919	rs2350639	G	T	100	PASS	AC=1254;AF=0.250399;AN=5008;NS=2504;DP=16278;EAS_AF=0.2252;AMR_AF=0.2277;AFR_AF=0.0961;EUR_AF=0.336;SAS_AF=0.4131;AA=G|||;VT=SNP
5	137778981	rs2350640	A	C	100	PASS	AC=2884;AF=0.575879;AN=5008;NS=2504;DP=15184;EAS_AF=0.7837;AMR_AF=0.464;AFR_AF=0.475;EUR_AF=0.5616;SAS_AF=0.592;AA=C|||;VT=SNP
5	137780368	rs2240331	C	A	100	PASS	AC=2881;AF=0.57528;AN=5008;NS=2504;DP=18574;EAS_AF=0.7817;AMR_AF=0.464;AFR_AF=0.475;EUR_AF=0.5606;SAS_AF=0.592;AA=C|||;VT=SNP
5	137780631	rs2240330	C	T	100	PASS	AC=1614;AF=0.322284;AN=5008;NS=2504;DP=17836;EAS_AF=0.5556;AMR_AF=0.2363;AFR_AF=0.3707;EUR_AF=0.2237;SAS_AF=0.1789;AA=C|||;VT=SNP
5	137782115	rs4835796	T	G	100	PASS	AC=2974;AF=0.59385;AN=5008;NS=2504;DP=15943;EAS_AF=0.7837;AMR_AF=0.4755;AFR_AF=0.5257;EUR_AF=0.5736;SAS_AF=0.5951;AA=G|||;VT=SNP
5	137782204	rs3798153	A	C	100	PASS	AC=2921;AF=0.583267;AN=5008;NS=2504;DP=16874;EAS_AF=0.7857;AMR_AF=0.4683;AFR_AF=0.4924;EUR_AF=0.5686;SAS_AF=0.5941;AA=C|||;VT=SNP
5	137782335	rs1046576	G	A	100	PASS	AC=1849;AF=0.369209;AN=5008;NS=2504;DP=16070;EAS_AF=0.2143;AMR_AF=0.5144;AFR_AF=0.3404;EUR_AF=0.4264;SAS_AF=0.4059;AA=G|||;VT=SNP
5	137783690	rs4835681	G	C	100	PASS	AC=2915;AF=0.582069;AN=5008;NS=2504;DP=15238;EAS_AF=0.7817;AMR_AF=0.4669;AFR_AF=0.4932;EUR_AF=0.5676;SAS_AF=0.593;AA=C|||;VT=SNP
5	137784254	rs4835682	C	T	100	PASS	AC=2949;AF=0.588858;AN=5008;NS=2504;DP=20654;EAS_AF=0.8006;AMR_AF=0.4654;AFR_AF=0.4924;EUR_AF=0.5676;SAS_AF=0.6104;AA=C|||;VT=SNP
5	137784515	rs6864847	A	G	100	PASS	AC=1836;AF=0.366613;AN=5008;NS=2504;DP=20926;EAS_AF=0.2063;AMR_AF=0.5115;AFR_AF=0.3411;EUR_AF=0.4245;SAS_AF=0.4039;AA=A|||;VT=SNP
5	137785499	rs34291637	C	T	100	PASS	AC=943;AF=0.188299;AN=5008;NS=2504;DP=16491;EAS_AF=0.245;AMR_AF=0.2003;AFR_AF=0.0083;EUR_AF=0.1938;SAS_AF=0.3589;AA=c|||;VT=SNP
5	137786448	rs10071273	C	T	100	PASS	AC=1800;AF=0.359425;AN=5008;NS=2504;DP=8997;EAS_AF=0.1984;AMR_AF=0.5115;AFR_AF=0.3366;EUR_AF=0.4225;SAS_AF=0.3834;AA=C|||;VT=SNP
5	137787523	rs9327812	T	C	100	PASS	AC=3324;AF=0.663738;AN=5008;NS=2504;DP=20212;EAS_AF=0.4554;AMR_AF=0.7968;AFR_AF=0.553;EUR_AF=0.7704;SAS_AF=0.8241;AA=C|||;VT=SNP
5	137787720	rs6864444	C	T	100	PASS	AC=660;AF=0.131789;AN=5008;NS=2504;DP=19718;EAS_AF=0.124;AMR_AF=0.2075;AFR_AF=0.0113;EUR_AF=0.2068;SAS_AF=0.1718;AA=C|||;VT=SNP
5	137787827	rs6885818	T	A	100	PASS	AC=1809;AF=0.361222;AN=5008;NS=2504;DP=19119;EAS_AF=0.2083;AMR_AF=0.5058;AFR_AF=0.3389;EUR_AF=0.4215;SAS_AF=0.3845;AA=T|||;VT=SNP
5	137788539	rs17703995	C	T	100	PASS	AC=979;AF=0.195487;AN=5008;NS=2504;DP=13040;EAS_AF=0.5437;AMR_AF=0.1167;AFR_AF=0.0242;EUR_AF=0.174;SAS_AF=0.1462;AA=C|||;VT=SNP
5	137788607	rs740076	A	G	100	PASS	AC=1823;AF=0.364018;AN=5008;NS=2504;DP=16340;EAS_AF=0.2083;AMR_AF=0.5072;AFR_AF=0.3487;EUR_AF=0.4225;SAS_AF=0.3834;AA=G|||;VT=SNP
5	137788974	rs35711876	C	A	100	PASS	AC=1410;AF=0.28155;AN=5008;NS=2504;DP=17830;EAS_AF=0.2381;AMR_AF=0.2882;AFR_AF=0.143;EUR_AF=0.3479;SAS_AF=0.4407;AA=C|||;VT=SNP
5	137788987	rs6874506	C	T	100	PASS	AC=1820;AF=0.363419;AN=5008;NS=2504;DP=17806;EAS_AF=0.2083;AMR_AF=0.5058;AFR_AF=0.348;EUR_AF=0.4215;SAS_AF=0.3834;AA=C|||;VT=SNP
5	137789390	rs72803902	C	T	100	PASS	AC=196;AF=0.0391374;AN=5008;NS=2504;DP=13674;EAS_AF=0.0188;AMR_AF=0.013;AFR_AF=0.0023;EUR_AF=0.0268;SAS_AF=0.1411;AA=C|||;VT=SNP
5	137789519	rs13184188	G	C	100	PASS	AC=1303;AF=0.260184;AN=5008;NS=2504;DP=13440;EAS_AF=0.2421;AMR_AF=0.2695;AFR_AF=0.0703;EUR_AF=0.3459;SAS_AF=0.4407;AA=G|||;VT=SNP
5	137791737	rs72805804	A	G	100	PASS	AC=180;AF=0.0359425;AN=5008;NS=2504;DP=20988;EAS_AF=0.0198;AMR_AF=0.0159;AFR_AF=0.0023;EUR_AF=0.0308;SAS_AF=0.1176;AA=A|||;VT=SNP
5	137792061	rs11745881	A	G	100	PASS	AC=2124;AF=0.424121;AN=5008;NS=2504;DP=18799;EAS_AF=0.1935;AMR_AF=0.5937;AFR_AF=0.4637;EUR_AF=0.5646;SAS_AF=0.3436;AA=G|||;VT=SNP
5	137792739	rs1548587	A	G	100	PASS	AC=2058;AF=0.410942;AN=5008;NS=2504;DP=17554;EAS_AF=0.1895;AMR_AF=0.5879;AFR_AF=0.4244;EUR_AF=0.5596;SAS_AF=0.3425;AA=G|||;VT=SNP
5	137794290	rs72805805	C	T	100	PASS	AC=178;AF=0.0355431;AN=5008;NS=2504;DP=17093;EAS_AF=0.0198;AMR_AF=0.0159;AFR_AF=0.0023;EUR_AF=0.0308;SAS_AF=0.1155;AA=C|||;VT=SNP
5	137797380	rs7729723	A	G	100	PASS	AC=1643;AF=0.328075;AN=5008;NS=2504;DP=22259;EAS_AF=0.1806;AMR_AF=0.5072;AFR_AF=0.2859;EUR_AF=0.4463;SAS_AF=0.2883;AA=G|||;VT=SNP
5	137798297	rs62382363	C	A	100	PASS	AC=1051;AF=0.209864;AN=5008;NS=2504;DP=12788;EAS_AF=0.5744;AMR_AF=0.111;AFR_AF=0.0325;EUR_AF=0.1581;SAS_AF=0.1973;AA=c|||;VT=SNP
5	137798306	rs7735367	G	A	100	PASS	AC=1460;AF=0.291534;AN=5008;NS=2504;DP=12783;EAS_AF=0.1806;AMR_AF=0.4971;AFR_AF=0.1899;EUR_AF=0.4205;SAS_AF=0.2648;AA=G|||;VT=SNP
5	137798496	rs113566341	T	C	100	PASS	AC=1563;AF=0.312101;AN=5008;NS=2504;DP=14316;EAS_AF=0.1806;AMR_AF=0.5058;AFR_AF=0.2269;EUR_AF=0.4453;SAS_AF=0.2883;AA=-|||;VT=SNP
5	137798584	rs111549735	T	G	100	PASS	AC=1565;AF=0.3125;AN=5008;NS=2504;DP=13943;EAS_AF=0.1806;AMR_AF=0.5072;AFR_AF=0.2277;EUR_AF=0.4453;SAS_AF=0.2883;AA=-|||;VT=SNP
5	137798795	rs6897407	G	C	100	PASS	AC=2112;AF=0.421725;AN=5008;NS=2504;DP=16619;EAS_AF=0.1806;AMR_AF=0.5922;AFR_AF=0.4629;EUR_AF=0.5666;SAS_AF=0.3446;AA=c|||;VT=SNP
5	137798959	rs79815179	C	A	100	PASS	AC=599;AF=0.119609;AN=5008;NS=2504;DP=13358;EAS_AF=0.0694;AMR_AF=0.255;AFR_AF=0.093;EUR_AF=0.163;SAS_AF=0.0665;AA=c|||;VT=SNP
5	137800024	rs3813321	C	T	100	PASS	AC=1578;AF=0.315096;AN=5008;NS=2504;DP=13637;EAS_AF=0.1796;AMR_AF=0.5058;AFR_AF=0.23;EUR_AF=0.4573;SAS_AF=0.2883;AA=T|||;VT=SNP
5	137802404	rs11743810	C	T	100	PASS	AC=1805;AF=0.360423;AN=5008;NS=2504;DP=15687;EAS_AF=0.1786;AMR_AF=0.5692;AFR_AF=0.2837;EUR_AF=0.5358;SAS_AF=0.3231;AA=C|||;VT=SNP;EX_TARGET
5	137805584	rs11748288	A	G	100	PASS	AC=1907;AF=0.380791;AN=5008;NS=2504;DP=20925;EAS_AF=0.1964;AMR_AF=0.5735;AFR_AF=0.2973;EUR_AF=0.5726;SAS_AF=0.3497;AA=G|||;VT=SNP
5	137805652	rs11741807	G	T	100	PASS	AC=2118;AF=0.422923;AN=5008;NS=2504;DP=21153;EAS_AF=0.1905;AMR_AF=0.5922;AFR_AF=0.4493;EUR_AF=0.5775;SAS_AF=0.3476;AA=T|||;VT=SNP
5	137807260	rs13185520	G	A	100	PASS	AC=1908;AF=0.38099;AN=5008;NS=2504;DP=15587;EAS_AF=0.1895;AMR_AF=0.5749;AFR_AF=0.3374;EUR_AF=0.5467;SAS_AF=0.3292;AA=G|||;VT=SNP
5	137810944	rs6895528	G	T	100	PASS	AC=2222;AF=0.44369;AN=5008;NS=2504;DP=21910;EAS_AF=0.1895;AMR_AF=0.5994;AFR_AF=0.5325;EUR_AF=0.5666;SAS_AF=0.3487;AA=t|||;VT=SNP
5	137811793	rs113619141	G	A	100	PASS	AC=284;AF=0.0567093;AN=5008;NS=2504;DP=16377;EAS_AF=0.006;AMR_AF=0.0648;AFR_AF=0.0507;EUR_AF=0.1054;SAS_AF=0.0613;AA=g|||;VT=SNP
5	137811794	rs112832795	G	T	100	PASS	AC=284;AF=0.0567093;AN=5008;NS=2504;DP=16306;EAS_AF=0.006;AMR_AF=0.0648;AFR_AF=0.0507;EUR_AF=0.1054;SAS_AF=0.0613;AA=g|||;VT=SNP
5	137812934	rs3910201	A	G	100	PASS	AC=1896;AF=0.378594;AN=5008;NS=2504;DP=18810;EAS_AF=0.1895;AMR_AF=0.5735;AFR_AF=0.3389;EUR_AF=0.5388;SAS_AF=0.3241;AA=a|||;VT=SNP
5	137813781	rs112070692	G	A	100	PASS	AC=594;AF=0.11861;AN=5008;NS=2504;DP=16198;EAS_AF=0.0704;AMR_AF=0.255;AFR_AF=0.09;EUR_AF=0.163;SAS_AF=0.0644;AA=G|||;VT=SNP
5	137814972	rs6596433	G	A	100	PASS	AC=2181;AF=0.435503;AN=5008;NS=2504;DP=20361;EAS_AF=0.1915;AMR_AF=0.5807;AFR_AF=0.5325;EUR_AF=0.5457;SAS_AF=0.3395;AA=A|||;VT=SNP
5	137815044	rs6596434	T	A	100	PASS	AC=1846;AF=0.36861;AN=5008;NS=2504;DP=16466;EAS_AF=0.1915;AMR_AF=0.5533;AFR_AF=0.3366;EUR_AF=0.5119;SAS_AF=0.316;AA=T|||;VT=SNP
5	137815222	rs6892609	G	A	100	PASS	AC=280;AF=0.0559105;AN=5008;NS=2504;DP=14655;EAS_AF=0.006;AMR_AF=0.0634;AFR_AF=0.0507;EUR_AF=0.1064;SAS_AF=0.0573;AA=G|||;VT=SNP
5	137816101	rs13167336	G	C	100	PASS	AC=1849;AF=0.369209;AN=5008;NS=2504;DP=14905;EAS_AF=0.1905;AMR_AF=0.5533;AFR_AF=0.3343;EUR_AF=0.5119;SAS_AF=0.3231;AA=G|||;VT=SNP
5	137816905	rs11750575	T	C	100	PASS	AC=1964;AF=0.392173;AN=5008;NS=2504;DP=17311;EAS_AF=0.1905;AMR_AF=0.5634;AFR_AF=0.4183;EUR_AF=0.5089;SAS_AF=0.3231;AA=C|||;VT=SNP
5	137816983	rs11750582	T	C	100	PASS	AC=2106;AF=0.420527;AN=5008;NS=2504;DP=18891;EAS_AF=0.1915;AMR_AF=0.5735;AFR_AF=0.5;EUR_AF=0.5318;SAS_AF=0.3262;AA=C|||;VT=SNP
5	137817243	rs11242426	T	C	100	PASS	AC=2106;AF=0.420527;AN=5008;NS=2504;DP=16489;EAS_AF=0.1915;AMR_AF=0.5735;AFR_AF=0.5;EUR_AF=0.5318;SAS_AF=0.3262;AA=C|||;VT=SNP
5	137817638	rs111897308	C	T	100	PASS	AC=279;AF=0.0557109;AN=5008;NS=2504;DP=18146;EAS_AF=0.006;AMR_AF=0.062;AFR_AF=0.0507;EUR_AF=0.1064;SAS_AF=0.0573;AA=C|||;VT=SNP
5	137818178	rs6890204	T	C	100	PASS	AC=2028;AF=0.404952;AN=5008;NS=2504;DP=17962;EAS_AF=0.1915;AMR_AF=0.5677;AFR_AF=0.4478;EUR_AF=0.5268;SAS_AF=0.3262;AA=T|||;VT=SNP
5	137818608	rs62382367	C	T	100	PASS	AC=1052;AF=0.210064;AN=5008;NS=2504;DP=16919;EAS_AF=0.5605;AMR_AF=0.1196;AFR_AF=0.0325;EUR_AF=0.165;SAS_AF=0.1994;AA=C|||;VT=SNP
5	137818609	rs10075580	G	A	100	PASS	AC=1569;AF=0.313299;AN=5008;NS=2504;DP=16932;EAS_AF=0.1855;AMR_AF=0.4885;AFR_AF=0.2814;EUR_AF=0.4095;SAS_AF=0.2648;AA=G|||;VT=SNP
5	137818916	rs6870458	G	T	100	PASS	AC=2035;AF=0.40635;AN=5008;NS=2504;DP=19455;EAS_AF=0.1925;AMR_AF=0.5663;AFR_AF=0.4523;EUR_AF=0.5268;SAS_AF=0.3272;AA=T|||;VT=SNP
5	137820035	rs11242428	A	G	100	PASS	AC=2138;AF=0.426917;AN=5008;NS=2504;DP=13590;EAS_AF=0.1925;AMR_AF=0.5735;AFR_AF=0.4902;EUR_AF=0.5517;SAS_AF=0.3507;AA=a|||;VT=SNP
5	137821271	rs11242429	T	C	100	PASS	AC=2203;AF=0.439896;AN=5008;NS=2504;DP=16278;EAS_AF=0.1925;AMR_AF=0.5793;AFR_AF=0.5325;EUR_AF=0.5567;SAS_AF=0.3507;AA=C|||;VT=SNP
5	137821801	rs6887341	G	A	100	PASS	AC=1568;AF=0.313099;AN=5008;NS=2504;DP=16702;EAS_AF=0.1865;AMR_AF=0.487;AFR_AF=0.2814;EUR_AF=0.4085;SAS_AF=0.2648;AA=G|||;VT=SNP
5	137822866	rs11242430	C	A	100	PASS	AC=2140;AF=0.427316;AN=5008;NS=2504;DP=16912;EAS_AF=0.1925;AMR_AF=0.5735;AFR_AF=0.4909;EUR_AF=0.5527;SAS_AF=0.3507;AA=A|||;VT=SNP
5	137824833	rs10793824	C	T	100	PASS	AC=1470;AF=0.29353;AN=5008;NS=2504;DP=15226;EAS_AF=0.1865;AMR_AF=0.4841;AFR_AF=0.202;EUR_AF=0.4175;SAS_AF=0.2648;AA=C|||;VT=SNP
5	137824837	rs6885225	T	C	100	PASS	AC=2138;AF=0.426917;AN=5008;NS=2504;DP=15275;EAS_AF=0.1925;AMR_AF=0.5735;AFR_AF=0.4909;EUR_AF=0.5507;SAS_AF=0.3507;AA=C|||;VT=SNP
5	137827361	rs6596435	C	G	100	PASS	AC=2134;AF=0.426118;AN=5008;NS=2504;DP=16867;EAS_AF=0.1925;AMR_AF=0.5735;AFR_AF=0.4909;EUR_AF=0.5467;SAS_AF=0.3507;AA=G|||;VT=SNP
5	137829714	rs6596436	G	C	100	PASS	AC=2141;AF=0.427516;AN=5008;NS=2504;DP=17133;EAS_AF=0.1925;AMR_AF=0.572;AFR_AF=0.4894;EUR_AF=0.5527;SAS_AF=0.3548;AA=C|||;VT=SNP
5	137830420	rs11741961	C	T	100	PASS	AC=1554;AF=0.310304;AN=5008;NS=2504;DP=12614;EAS_AF=0.1865;AMR_AF=0.4899;AFR_AF=0.2269;EUR_AF=0.4414;SAS_AF=0.2883;AA=C|||;VT=SNP
5	137830919	rs7709119	G	A	100	PASS	AC=499;AF=0.0996406;AN=5008;NS=2504;DP=14531;EAS_AF=0.006;AMR_AF=0.0576;AFR_AF=0.239;EUR_AF=0.0775;SAS_AF=0.0603;AA=G|||;VT=SNP
5	137831553	rs2351028	A	G	100	PASS	AC=1025;AF=0.204673;AN=5008;NS=2504;DP=19516;EAS_AF=0.5575;AMR_AF=0.1196;AFR_AF=0.0265;EUR_AF=0.1561;SAS_AF=0.1922;AA=A|||;VT=SNP
5	137831958	rs111842376	C	T	100	PASS	AC=316;AF=0.063099;AN=5008;NS=2504;DP=17455;EAS_AF=0.006;AMR_AF=0.0403;AFR_AF=0.1104;EUR_AF=0.0765;SAS_AF=0.0603;AA=C|||;VT=SNP
5	137832031	rs10078434	A	T	100	PASS	AC=504;AF=0.100639;AN=5008;NS=2504;DP=16573;EAS_AF=0.006;AMR_AF=0.0576;AFR_AF=0.2428;EUR_AF=0.0775;SAS_AF=0.0603;AA=A|||;VT=SNP
5	137833766	rs219277	C	T	100	PASS	AC=2056;AF=0.410543;AN=5008;NS=2504;DP=19014;EAS_AF=0.1915;AMR_AF=0.572;AFR_AF=0.4297;EUR_AF=0.5507;SAS_AF=0.3517;AA=C|||;VT=SNP
5	137834091	rs219278	G	A	100	PASS	AC=2145;AF=0.428315;AN=5008;NS=2504;DP=19930;EAS_AF=0.1915;AMR_AF=0.5735;AFR_AF=0.497;EUR_AF=0.5507;SAS_AF=0.3507;AA=A|||;VT=SNP
5	137834139	rs11745596	C	T	100	PASS	AC=1452;AF=0.289936;AN=5008;NS=2504;DP=20204;EAS_AF=0.1855;AMR_AF=0.5014;AFR_AF=0.1634;EUR_AF=0.4374;SAS_AF=0.2669;AA=C|||;VT=SNP
5	137835233	rs219279	C	T	100	PASS	AC=2050;AF=0.409345;AN=5008;NS=2504;DP=14558;EAS_AF=0.1915;AMR_AF=0.572;AFR_AF=0.4259;EUR_AF=0.5507;SAS_AF=0.3507;AA=C|||;VT=SNP
5	137836024	rs219282	C	G	100	PASS	AC=665;AF=0.132788;AN=5008;NS=2504;DP=15470;EAS_AF=0.006;AMR_AF=0.0735;AFR_AF=0.3192;EUR_AF=0.1034;SAS_AF=0.0838;AA=C|||;VT=SNP
5	137836622	rs11749167	A	G	100	PASS	AC=1457;AF=0.290935;AN=5008;NS=2504;DP=15383;EAS_AF=0.1895;AMR_AF=0.5014;AFR_AF=0.1558;EUR_AF=0.4473;SAS_AF=0.2679;AA=A|||;VT=SNP
5	137836828	rs219284	A	G	100	PASS	AC=2221;AF=0.44349;AN=5008;NS=2504;DP=11843;EAS_AF=0.1964;AMR_AF=0.5821;AFR_AF=0.5416;EUR_AF=0.5557;SAS_AF=0.3517;AA=A|||;VT=SNP
5	137836830	rs11746175	T	C	100	PASS	AC=1459;AF=0.291334;AN=5008;NS=2504;DP=11735;EAS_AF=0.1905;AMR_AF=0.5029;AFR_AF=0.1558;EUR_AF=0.4473;SAS_AF=0.2679;AA=T|||;VT=SNP
5	137837245	rs219287	T	C	100	PASS	AC=2245;AF=0.448283;AN=5008;NS=2504;DP=18878;EAS_AF=0.1974;AMR_AF=0.5865;AFR_AF=0.5522;EUR_AF=0.5626;SAS_AF=0.3507;AA=C|||;VT=SNP
5	137838122	rs11750854	A	G	100	PASS	AC=1931;AF=0.385583;AN=5008;NS=2504;DP=19790;EAS_AF=0.252;AMR_AF=0.6023;AFR_AF=0.2806;EUR_AF=0.5348;SAS_AF=0.3579;AA=G|||;VT=SNP
5	137840293	rs11956240	C	T	100	PASS	AC=1651;AF=0.329673;AN=5008;NS=2504;DP=18537;EAS_AF=0.2133;AMR_AF=0.562;AFR_AF=0.1747;EUR_AF=0.5;SAS_AF=0.319;AA=C|||;VT=SNP
5	137840860	rs13164092	A	G	100	PASS	AC=1651;AF=0.329673;AN=5008;NS=2504;DP=23137;EAS_AF=0.2123;AMR_AF=0.562;AFR_AF=0.1747;EUR_AF=0.5;SAS_AF=0.32;AA=A|||;VT=SNP
5	137841263	rs55985421	A	G	100	PASS	AC=1651;AF=0.329673;AN=5008;NS=2504;DP=17827;EAS_AF=0.2123;AMR_AF=0.562;AFR_AF=0.1747;EUR_AF=0.5;SAS_AF=0.32;AA=A|||;VT=SNP
5	137842787	rs11741702	A	C	100	PASS	AC=4655;AF=0.929513;AN=5008;NS=2504;DP=17186;EAS_AF=0.994;AMR_AF=0.9683;AFR_AF=0.8336;EUR_AF=0.9563;SAS_AF=0.9376;AA=A|||;VT=SNP
5	137844274	rs2242599	A	G	100	PASS	AC=2639;AF=0.526957;AN=5008;NS=2504;DP=20465;EAS_AF=0.7788;AMR_AF=0.3833;AFR_AF=0.4334;EUR_AF=0.4483;SAS_AF=0.5767;AA=A|||;VT=SNP
5	137845771	rs10077025	T	G	100	PASS	AC=4733;AF=0.945088;AN=5008;NS=2504;DP=12358;EAS_AF=0.994;AMR_AF=0.9813;AFR_AF=0.885;EUR_AF=0.9573;SAS_AF=0.9376;AA=t|||;VT=SNP
5	137846155	rs4835685	A	G	100	PASS	AC=4758;AF=0.95008;AN=5008;NS=2504;DP=17987;EAS_AF=0.994;AMR_AF=0.9813;AFR_AF=0.9039;EUR_AF=0.9573;SAS_AF=0.9376;AA=G|||;VT=SNP
5	137847082	rs35404194	C	T	100	PASS	AC=4537;AF=0.90595;AN=5008;NS=2504;DP=13794;EAS_AF=0.9911;AMR_AF=0.9654;AFR_AF=0.7821;EUR_AF=0.9553;SAS_AF=0.8926;AA=c|||;VT=SNP
5	137847709	rs35257420	G	A	100	PASS	AC=785;AF=0.156749;AN=5008;NS=2504;DP=11455;EAS_AF=0.2242;AMR_AF=0.1758;AFR_AF=0.0068;EUR_AF=0.166;SAS_AF=0.2669;AA=G|||;VT=SNP
5	137849066	rs7714751	G	A	100	PASS	AC=1658;AF=0.33107;AN=5008;NS=2504;DP=17126;EAS_AF=0.2113;AMR_AF=0.5648;AFR_AF=0.18;EUR_AF=0.499;SAS_AF=0.32;AA=G|||;VT=SNP
5	137849526	rs10077407	C	T	100	PASS	AC=2639;AF=0.526957;AN=5008;NS=2504;DP=20108;EAS_AF=0.7788;AMR_AF=0.3818;AFR_AF=0.4327;EUR_AF=0.4483;SAS_AF=0.5787;AA=C|||;VT=SNP
5	137849659	rs154068	G	C	100	PASS	AC=4758;AF=0.95008;AN=5008;NS=2504;DP=20426;EAS_AF=0.994;AMR_AF=0.9813;AFR_AF=0.9039;EUR_AF=0.9573;SAS_AF=0.9376;AA=C|||;VT=SNP
5	137850059	rs154067	A	G	100	PASS	AC=2639;AF=0.526957;AN=5008;NS=2504;DP=17915;EAS_AF=0.7788;AMR_AF=0.3818;AFR_AF=0.4327;EUR_AF=0.4483;SAS_AF=0.5787;AA=A|||;VT=SNP
5	137851192	rs3849046	C	T	100	PASS	AC=2094;AF=0.418131;AN=5008;NS=2504;DP=21484;EAS_AF=0.2153;AMR_AF=0.5994;AFR_AF=0.4523;EUR_AF=0.5089;SAS_AF=0.3589;AA=T|||;VT=SNP
5	137854924	rs13155345	T	C	100	PASS	AC=1660;AF=0.33147;AN=5008;NS=2504;DP=20353;EAS_AF=0.2113;AMR_AF=0.5648;AFR_AF=0.18;EUR_AF=0.5;SAS_AF=0.3211;AA=T|||;VT=SNP
5	137855305	rs13169274	T	C	100	PASS	AC=1661;AF=0.331669;AN=5008;NS=2504;DP=14256;EAS_AF=0.2123;AMR_AF=0.5648;AFR_AF=0.1808;EUR_AF=0.5;SAS_AF=0.32;AA=T|||;VT=SNP
5	137856373	rs154072	G	A	100	PASS	AC=2639;AF=0.526957;AN=5008;NS=2504;DP=18632;EAS_AF=0.7788;AMR_AF=0.3818;AFR_AF=0.4327;EUR_AF=0.4483;SAS_AF=0.5787;AA=G|||;VT=SNP
5	137858067	rs154073	C	T	100	PASS	AC=2636;AF=0.526358;AN=5008;NS=2504;DP=17572;EAS_AF=0.7778;AMR_AF=0.3818;AFR_AF=0.4319;EUR_AF=0.4483;SAS_AF=0.5777;AA=C|||;VT=SNP
5	137858492	rs13165802	G	A	100	PASS	AC=1664;AF=0.332268;AN=5008;NS=2504;DP=17426;EAS_AF=0.2123;AMR_AF=0.5648;AFR_AF=0.1823;EUR_AF=0.5;SAS_AF=0.3211;AA=G|||;VT=SNP
5	137861507	rs7713333	C	T	100	PASS	AC=2862;AF=0.571486;AN=5008;NS=2504;DP=15031;EAS_AF=0.7808;AMR_AF=0.3458;AFR_AF=0.6672;EUR_AF=0.3966;SAS_AF=0.5665;AA=C|||;VT=SNP
5	137862097	rs34498555	A	G	100	PASS	AC=673;AF=0.134385;AN=5008;NS=2504;DP=20473;EAS_AF=0.2252;AMR_AF=0.1182;AFR_AF=0.0053;EUR_AF=0.1074;SAS_AF=0.2546;AA=A|||;VT=SNP
5	137862582	rs154075	G	T	100	PASS	AC=1815;AF=0.36242;AN=5008;NS=2504;DP=18392;EAS_AF=0.2123;AMR_AF=0.6282;AFR_AF=0.1808;EUR_AF=0.5596;SAS_AF=0.3712;AA=G|||;VT=SNP
5	137863134	rs154076	A	C	100	PASS	AC=1768;AF=0.353035;AN=5008;NS=2504;DP=20880;EAS_AF=0.2093;AMR_AF=0.6239;AFR_AF=0.1793;EUR_AF=0.5577;SAS_AF=0.3333;AA=A|||;VT=SNP
5	137863618	rs154077	C	T	100	PASS	AC=4683;AF=0.935104;AN=5008;NS=2504;DP=16388;EAS_AF=0.994;AMR_AF=0.9726;AFR_AF=0.8525;EUR_AF=0.9563;SAS_AF=0.9376;AA=C|||;VT=SNP
5	137864421	rs9327813	A	T	100	PASS	AC=2543;AF=0.507788;AN=5008;NS=2504;DP=18757;EAS_AF=0.7857;AMR_AF=0.3242;AFR_AF=0.438;EUR_AF=0.3907;SAS_AF=0.5665;AA=A|||;VT=SNP
5	137865527	rs35485859	G	C	100	PASS	AC=679;AF=0.135583;AN=5008;NS=2504;DP=19910;EAS_AF=0.2312;AMR_AF=0.1182;AFR_AF=0.0053;EUR_AF=0.1074;SAS_AF=0.2546;AA=G|||;VT=SNP
5	137866017	rs154078	C	G	100	PASS	AC=4734;AF=0.945288;AN=5008;NS=2504;DP=17694;EAS_AF=0.994;AMR_AF=0.9813;AFR_AF=0.8858;EUR_AF=0.9573;SAS_AF=0.9376;AA=G|||;VT=SNP
5	137867562	rs56152341	C	T	100	PASS	AC=325;AF=0.0648962;AN=5008;NS=2504;DP=15045;EAS_AF=0.0228;AMR_AF=0.0735;AFR_AF=0.0076;EUR_AF=0.1412;SAS_AF=0.1012;AA=C|||;VT=SNP
5	137868368	rs154079	C	T	100	PASS	AC=4734;AF=0.945288;AN=5008;NS=2504;DP=20232;EAS_AF=0.994;AMR_AF=0.9813;AFR_AF=0.8858;EUR_AF=0.9573;SAS_AF=0.9376;AA=T|||;VT=SNP
5	137868606	rs34629616	T	C	100	PASS	AC=2552;AF=0.509585;AN=5008;NS=2504;DP=19265;EAS_AF=0.7857;AMR_AF=0.3228;AFR_AF=0.4455;EUR_AF=0.3907;SAS_AF=0.5665;AA=T|||;VT=SNP
5	137868817	rs154080	A	C	100	PASS	AC=4758;AF=0.95008;AN=5008;NS=2504;DP=14198;EAS_AF=0.994;AMR_AF=0.9813;AFR_AF=0.9039;EUR_AF=0.9573;SAS_AF=0.9376;AA=C|||;VT=SNP
5	137869330	rs71596575	G	A	100	PASS	AC=678;AF=0.135383;AN=5008;NS=2504;DP=18309;EAS_AF=0.2312;AMR_AF=0.1182;AFR_AF=0.0053;EUR_AF=0.1074;SAS_AF=0.2536;AA=G|||;VT=SNP
5	137869896	rs466483	G	A	100	PASS	AC=4733;AF=0.945088;AN=5008;NS=2504;DP=19814;EAS_AF=0.994;AMR_AF=0.9813;AFR_AF=0.885;EUR_AF=0.9573;SAS_AF=0.9376;AA=A|||;VT=SNP
5	137872056	rs4835687	A	G	100	PASS	AC=2867;AF=0.572484;AN=5008;NS=2504;DP=20128;EAS_AF=0.7857;AMR_AF=0.3458;AFR_AF=0.6672;EUR_AF=0.3966;SAS_AF=0.5665;AA=A|||;VT=SNP
5	137872116	rs462783	G	A	100	PASS	AC=1804;AF=0.360224;AN=5008;NS=2504;DP=18618;EAS_AF=0.2083;AMR_AF=0.6282;AFR_AF=0.1793;EUR_AF=0.5596;SAS_AF=0.3661;AA=G|||;VT=SNP
5	137873408	rs462623	C	T	100	PASS	AC=275;AF=0.0549121;AN=5008;NS=2504;DP=11880;EAS_AF=0.006;AMR_AF=0.0187;AFR_AF=0.115;EUR_AF=0.0427;SAS_AF=0.0624;AA=C|||;VT=SNP
5	137873725	rs150446164	G	A	100	PASS	AC=323;AF=0.0644968;AN=5008;NS=2504;DP=14826;EAS_AF=0.0218;AMR_AF=0.0735;AFR_AF=0.0068;EUR_AF=0.1412;SAS_AF=0.1012;AA=G|||;VT=SNP
5	137873946	rs12658925	C	T	100	PASS	AC=2752;AF=0.549521;AN=5008;NS=2504;DP=17300;EAS_AF=0.7917;AMR_AF=0.3386;AFR_AF=0.5219;EUR_AF=0.4215;SAS_AF=0.6186;AA=C|||;VT=SNP
5	137874003	rs4835688	C	T	100	PASS	AC=720;AF=0.14377;AN=5008;NS=2504;DP=19598;EAS_AF=0.129;AMR_AF=0.1988;AFR_AF=0.0446;EUR_AF=0.2038;SAS_AF=0.1922;AA=C|||;VT=SNP
5	137876651	rs13187637	T	C	100	PASS	AC=2537;AF=0.506589;AN=5008;NS=2504;DP=21451;EAS_AF=0.7817;AMR_AF=0.3228;AFR_AF=0.4372;EUR_AF=0.3907;SAS_AF=0.5665;AA=T|||;VT=SNP
5	137876920	rs154069	G	A	100	PASS	AC=3252;AF=0.649361;AN=5008;NS=2504;DP=20116;EAS_AF=0.8036;AMR_AF=0.3746;AFR_AF=0.8207;EUR_AF=0.4423;SAS_AF=0.6667;AA=A|||;VT=SNP
5	137879066	rs178146	T	C	100	PASS	AC=314;AF=0.0626997;AN=5008;NS=2504;DP=14758;EAS_AF=0.006;AMR_AF=0.0245;AFR_AF=0.1407;EUR_AF=0.0437;SAS_AF=0.0624;AA=C|||;VT=SNP
5	137879658	rs178145	G	A	100	PASS	AC=250;AF=0.0499201;AN=5008;NS=2504;DP=18874;EAS_AF=0.006;AMR_AF=0.0187;AFR_AF=0.0961;EUR_AF=0.0427;SAS_AF=0.0624;AA=G|||;VT=SNP
5	137880351	rs219611	A	G	100	PASS	AC=274;AF=0.0547125;AN=5008;NS=2504;DP=19883;EAS_AF=0.006;AMR_AF=0.0187;AFR_AF=0.1142;EUR_AF=0.0427;SAS_AF=0.0624;AA=a|||;VT=SNP
5	137880792	rs2268439	C	T	100	PASS	AC=2539;AF=0.506989;AN=5008;NS=2504;DP=22152;EAS_AF=0.7817;AMR_AF=0.3228;AFR_AF=0.438;EUR_AF=0.3907;SAS_AF=0.5675;AA=C|||;VT=SNP
5	137881104	rs188731	T	C	100	PASS	AC=3244;AF=0.647764;AN=5008;NS=2504;DP=18978;EAS_AF=0.7946;AMR_AF=0.3761;AFR_AF=0.8207;EUR_AF=0.4423;SAS_AF=0.6667;AA=C|||;VT=SNP
5	137882612	rs181919	A	G	100	PASS	AC=3244;AF=0.647764;AN=5008;NS=2504;DP=17335;EAS_AF=0.7946;AMR_AF=0.3761;AFR_AF=0.8207;EUR_AF=0.4423;SAS_AF=0.6667;AA=G|||;VT=SNP
5	137882698	rs187653	T	C	100	PASS	AC=3240;AF=0.646965;AN=5008;NS=2504;DP=19361;EAS_AF=0.7907;AMR_AF=0.3761;AFR_AF=0.8207;EUR_AF=0.4423;SAS_AF=0.6667;AA=C|||;VT=SNP
5	137883368	rs255994	C	G	100	PASS	AC=310;AF=0.061901;AN=5008;NS=2504;DP=17215;EAS_AF=0.006;AMR_AF=0.0245;AFR_AF=0.1384;EUR_AF=0.0427;SAS_AF=0.0624;AA=G|||;VT=SNP
5	137883734	rs11740501	G	A	100	PASS	AC=717;AF=0.143171;AN=5008;NS=2504;DP=19414;EAS_AF=0.129;AMR_AF=0.1988;AFR_AF=0.0446;EUR_AF=0.2018;SAS_AF=0.1912;AA=G|||;VT=SNP
5	137884250	rs255992	T	C	100	PASS	AC=311;AF=0.0621006;AN=5008;NS=2504;DP=17699;EAS_AF=0.006;AMR_AF=0.0245;AFR_AF=0.1384;EUR_AF=0.0437;SAS_AF=0.0624;AA=C|||;VT=SNP
5	137885631	rs13160755	A	G	100	PASS	AC=2869;AF=0.572883;AN=5008;NS=2504;DP=9689;EAS_AF=0.7857;AMR_AF=0.3458;AFR_AF=0.6687;EUR_AF=0.3966;SAS_AF=0.5665;AA=A|||;VT=SNP
5	137889537	rs255998	A	T	100	PASS	AC=274;AF=0.0547125;AN=5008;NS=2504;DP=20173;EAS_AF=0.006;AMR_AF=0.0187;AFR_AF=0.1142;EUR_AF=0.0427;SAS_AF=0.0624;AA=A|||;VT=SNP
5	137889799	rs255999	A	G	100	PASS	AC=3243;AF=0.647564;AN=5008;NS=2504;DP=19495;EAS_AF=0.7946;AMR_AF=0.3761;AFR_AF=0.82;EUR_AF=0.4423;SAS_AF=0.6667;AA=G|||;VT=SNP
5	137891109	rs7306	C	G	100	PASS	AC=275;AF=0.0549121;AN=5008;NS=2504;DP=20014;EAS_AF=0.006;AMR_AF=0.0187;AFR_AF=0.115;EUR_AF=0.0427;SAS_AF=0.0624;AA=C|||;VT=SNP
5	137892170	rs10117	G	A	100	PASS	AC=3234;AF=0.645767;AN=5008;NS=2504;DP=19306;EAS_AF=0.7907;AMR_AF=0.3761;AFR_AF=0.8207;EUR_AF=0.4364;SAS_AF=0.6667;AA=A|||;VT=SNP;EX_TARGET
5	137893994	rs72805829	A	G	100	PASS	AC=156;AF=0.0311502;AN=5008;NS=2504;DP=20551;EAS_AF=0.0506;AMR_AF=0.1095;AFR_AF=0.003;EUR_AF=0.0169;SAS_AF=0.0082;AA=A|||;VT=SNP
5	137895218	rs256002	C	T	100	PASS	AC=3238;AF=0.646565;AN=5008;NS=2504;DP=19478;EAS_AF=0.7946;AMR_AF=0.3761;AFR_AF=0.82;EUR_AF=0.4374;SAS_AF=0.6667;AA=T|||;VT=SNP
5	137895300	rs256003	A	C	100	PASS	AC=274;AF=0.0547125;AN=5008;NS=2504;DP=18638;EAS_AF=0.006;AMR_AF=0.0187;AFR_AF=0.1142;EUR_AF=0.0427;SAS_AF=0.0624;AA=A|||;VT=SNP
5	137896128	rs256004	A	C	100	PASS	AC=274;AF=0.0547125;AN=5008;NS=2504;DP=17888;EAS_AF=0.006;AMR_AF=0.0187;AFR_AF=0.1142;EUR_AF=0.0427;SAS_AF=0.0624;AA=A|||;VT=SNP
5	137896289	rs256005	G	A	100	PASS	AC=274;AF=0.0547125;AN=5008;NS=2504;DP=11676;EAS_AF=0.006;AMR_AF=0.0187;AFR_AF=0.1142;EUR_AF=0.0427;SAS_AF=0.0624;AA=G|||;VT=SNP
5	137897094	rs256006	A	G	100	PASS	AC=3238;AF=0.646565;AN=5008;NS=2504;DP=17006;EAS_AF=0.7946;AMR_AF=0.3761;AFR_AF=0.82;EUR_AF=0.4374;SAS_AF=0.6667;AA=G|||;VT=SNP
5	137897174	rs2304057	C	T	100	PASS	AC=2537;AF=0.506589;AN=5008;NS=2504;DP=18579;EAS_AF=0.7857;AMR_AF=0.3228;AFR_AF=0.4372;EUR_AF=0.3857;SAS_AF=0.5675;AA=C|||;VT=SNP
5	137897589	rs256007	A	C	100	PASS	AC=3183;AF=0.635583;AN=5008;NS=2504;DP=19502;EAS_AF=0.7917;AMR_AF=0.3703;AFR_AF=0.8124;EUR_AF=0.4354;SAS_AF=0.6299;AA=C|||;VT=SNP
5	137900039	rs256017	G	T	100	PASS	AC=3188;AF=0.636581;AN=5008;NS=2504;DP=18274;EAS_AF=0.7907;AMR_AF=0.3718;AFR_AF=0.8124;EUR_AF=0.4404;SAS_AF=0.6299;AA=T|||;VT=SNP
5	137901416	rs256016	T	G	100	PASS	AC=274;AF=0.0547125;AN=5008;NS=2504;DP=17806;EAS_AF=0.006;AMR_AF=0.0187;AFR_AF=0.1142;EUR_AF=0.0427;SAS_AF=0.0624;AA=T|||;VT=SNP
5	137901501	rs7711958	C	T	100	PASS	AC=2541;AF=0.507388;AN=5008;NS=2504;DP=18587;EAS_AF=0.7847;AMR_AF=0.3228;AFR_AF=0.4372;EUR_AF=0.3907;SAS_AF=0.5675;AA=C|||;VT=SNP
5	137902339	rs1042665	T	C	100	PASS	AC=2103;AF=0.419928;AN=5008;NS=2504;DP=18698;EAS_AF=0.7629;AMR_AF=0.2464;AFR_AF=0.3464;EUR_AF=0.2485;SAS_AF=0.4652;AA=T|||;VT=SNP;EX_TARGET
5	137902610	rs256015	G	A	100	PASS	AC=275;AF=0.0549121;AN=5008;NS=2504;DP=21250;EAS_AF=0.0069;AMR_AF=0.0187;AFR_AF=0.1142;EUR_AF=0.0427;SAS_AF=0.0624;AA=G|||;VT=SNP
5	137903084	rs256014	A	G	100	PASS	AC=3250;AF=0.648962;AN=5008;NS=2504;DP=19842;EAS_AF=0.7937;AMR_AF=0.3761;AFR_AF=0.826;EUR_AF=0.4423;SAS_AF=0.6667;AA=G|||;VT=SNP
5	137903798	rs256013	T	C	100	PASS	AC=3196;AF=0.638179;AN=5008;NS=2504;DP=18784;EAS_AF=0.7907;AMR_AF=0.3703;AFR_AF=0.8185;EUR_AF=0.4414;SAS_AF=0.6299;AA=C|||;VT=SNP
5	137905405	rs256012	G	A	100	PASS	AC=4747;AF=0.947883;AN=5008;NS=2504;DP=11915;EAS_AF=0.994;AMR_AF=0.9813;AFR_AF=0.8956;EUR_AF=0.9573;SAS_AF=0.9376;AA=A|||;VT=SNP
5	137905448	rs6596438	T	G	100	PASS	AC=2882;AF=0.575479;AN=5008;NS=2504;DP=13535;EAS_AF=0.7847;AMR_AF=0.3458;AFR_AF=0.6785;EUR_AF=0.3966;SAS_AF=0.5675;AA=T|||;VT=SNP
5	137906406	rs256010	T	C	100	PASS	AC=4734;AF=0.945288;AN=5008;NS=2504;DP=18399;EAS_AF=0.994;AMR_AF=0.9813;AFR_AF=0.8858;EUR_AF=0.9573;SAS_AF=0.9376;AA=C|||;VT=SNP
5	137907006	rs6874487	A	G	100	PASS	AC=2869;AF=0.572883;AN=5008;NS=2504;DP=19598;EAS_AF=0.7847;AMR_AF=0.3458;AFR_AF=0.6687;EUR_AF=0.3966;SAS_AF=0.5675;AA=A|||;VT=SNP
5	137909066	rs185342	G	C	100	PASS	AC=4758;AF=0.95008;AN=5008;NS=2504;DP=16928;EAS_AF=0.994;AMR_AF=0.9813;AFR_AF=0.9039;EUR_AF=0.9573;SAS_AF=0.9376;AA=C|||;VT=SNP
5	137910129	rs256009	A	T	100	PASS	AC=4734;AF=0.945288;AN=5008;NS=2504;DP=16917;EAS_AF=0.994;AMR_AF=0.9813;AFR_AF=0.8858;EUR_AF=0.9573;SAS_AF=0.9376;AA=T|||;VT=SNP
5	137910671	rs256008	G	C	100	PASS	AC=4735;AF=0.945487;AN=5008;NS=2504;DP=18474;EAS_AF=0.994;AMR_AF=0.9813;AFR_AF=0.8858;EUR_AF=0.9583;SAS_AF=0.9376;AA=C|||;VT=SNP
5	137912691	rs690158	C	T	100	PASS	AC=4734;AF=0.945288;AN=5008;NS=2504;DP=19210;EAS_AF=0.994;AMR_AF=0.9813;AFR_AF=0.8858;EUR_AF=0.9573;SAS_AF=0.9376;AA=T|||;VT=SNP
5	137913882	rs409273	A	G	100	PASS	AC=1804;AF=0.360224;AN=5008;NS=2504;DP=18154;EAS_AF=0.2103;AMR_AF=0.6282;AFR_AF=0.1747;EUR_AF=0.5596;SAS_AF=0.3701;AA=A|||;VT=SNP
5	137915571	rs10076333	T	C	100	PASS	AC=4758;AF=0.95008;AN=5008;NS=2504;DP=15002;EAS_AF=0.994;AMR_AF=0.9813;AFR_AF=0.9039;EUR_AF=0.9573;SAS_AF=0.9376;AA=C|||;VT=SNP
5	137915767	rs4835689	T	A	100	PASS	AC=2542;AF=0.507588;AN=5008;NS=2504;DP=17983;EAS_AF=0.7837;AMR_AF=0.3228;AFR_AF=0.438;EUR_AF=0.3917;SAS_AF=0.5675;AA=T|||;VT=SNP
5	137916278	rs7381008	G	A	100	PASS	AC=4734;AF=0.945288;AN=5008;NS=2504;DP=19547;EAS_AF=0.994;AMR_AF=0.9813;AFR_AF=0.8858;EUR_AF=0.9573;SAS_AF=0.9376;AA=A|||;VT=SNP
5	137916793	rs10070909	G	T	100	PASS	AC=2540;AF=0.507188;AN=5008;NS=2504;DP=19199;EAS_AF=0.7837;AMR_AF=0.3228;AFR_AF=0.4372;EUR_AF=0.3907;SAS_AF=0.5675;AA=G|||;VT=SNP
5	137917511	rs7378701	A	T	100	PASS	AC=4687;AF=0.935903;AN=5008;NS=2504;DP=13587;EAS_AF=0.9911;AMR_AF=0.9798;AFR_AF=0.8533;EUR_AF=0.9573;SAS_AF=0.9376;AA=a|||;VT=SNP
5	137917639	rs7378744	G	A	100	PASS	AC=1758;AF=0.351038;AN=5008;NS=2504;DP=13581;EAS_AF=0.2063;AMR_AF=0.6239;AFR_AF=0.174;EUR_AF=0.5577;SAS_AF=0.3333;AA=G|||;VT=SNP
5	137917826	rs11957778	G	A	100	PASS	AC=1758;AF=0.351038;AN=5008;NS=2504;DP=17750;EAS_AF=0.2063;AMR_AF=0.6239;AFR_AF=0.174;EUR_AF=0.5577;SAS_AF=0.3333;AA=G|||;VT=SNP
5	137918276	rs10900854	G	C	100	PASS	AC=4734;AF=0.945288;AN=5008;NS=2504;DP=19533;EAS_AF=0.994;AMR_AF=0.9813;AFR_AF=0.8858;EUR_AF=0.9573;SAS_AF=0.9376;AA=C|||;VT=SNP
5	137919405	rs72805831	C	T	100	PASS	AC=149;AF=0.0297524;AN=5008;NS=2504;DP=22961;EAS_AF=0.0496;AMR_AF=0.1095;AFR_AF=0.003;EUR_AF=0.0109;SAS_AF=0.0082;AA=C|||;VT=SNP
5	137920430	rs9968657	A	G	100	PASS	AC=2541;AF=0.507388;AN=5008;NS=2504;DP=17887;EAS_AF=0.7847;AMR_AF=0.3228;AFR_AF=0.4372;EUR_AF=0.3907;SAS_AF=0.5675;AA=A|||;VT=SNP
5	137924729	rs7443140	G	T	100	PASS	AC=4758;AF=0.95008;AN=5008;NS=2504;DP=19000;EAS_AF=0.994;AMR_AF=0.9813;AFR_AF=0.9039;EUR_AF=0.9573;SAS_AF=0.9376;AA=C|||;VT=SNP
5	137925248	rs13167574	T	C	100	PASS	AC=4733;AF=0.945088;AN=5008;NS=2504;DP=11065;EAS_AF=0.994;AMR_AF=0.9813;AFR_AF=0.885;EUR_AF=0.9573;SAS_AF=0.9376;AA=C|||;VT=SNP
5	137925635	rs13185992	C	T	100	PASS	AC=1808;AF=0.361022;AN=5008;NS=2504;DP=14323;EAS_AF=0.2093;AMR_AF=0.6282;AFR_AF=0.1755;EUR_AF=0.5636;SAS_AF=0.3701;AA=C|||;VT=SNP
5	137925638	rs7379761	G	C	100	PASS	AC=4732;AF=0.944888;AN=5008;NS=2504;DP=14568;EAS_AF=0.994;AMR_AF=0.9813;AFR_AF=0.8843;EUR_AF=0.9573;SAS_AF=0.9376;AA=C|||;VT=SNP
5	137926467	rs68128065	T	C	100	PASS	AC=1765;AF=0.352436;AN=5008;NS=2504;DP=17277;EAS_AF=0.2063;AMR_AF=0.6254;AFR_AF=0.1747;EUR_AF=0.5616;SAS_AF=0.3344;AA=T|||;VT=SNP
5	137926641	rs57958956	G	T	100	PASS	AC=2538;AF=0.506789;AN=5008;NS=2504;DP=17692;EAS_AF=0.7847;AMR_AF=0.3228;AFR_AF=0.4372;EUR_AF=0.3877;SAS_AF=0.5675;AA=G|||;VT=SNP
5	137926884	rs143549354	A	G	100	PASS	AC=219;AF=0.04373;AN=5008;NS=2504;DP=14170;EAS_AF=0.003;AMR_AF=0.0476;AFR_AF=0.003;EUR_AF=0.0835;SAS_AF=0.0971;AA=A|||;VT=SNP
5	137927226	rs62382412	G	A	100	PASS	AC=2538;AF=0.506789;AN=5008;NS=2504;DP=12097;EAS_AF=0.7847;AMR_AF=0.3228;AFR_AF=0.4372;EUR_AF=0.3877;SAS_AF=0.5675;AA=G|||;VT=SNP
5	137927619	rs11738995	C	G	100	PASS	AC=1764;AF=0.352236;AN=5008;NS=2504;DP=18955;EAS_AF=0.2063;AMR_AF=0.6254;AFR_AF=0.1747;EUR_AF=0.5616;SAS_AF=0.3333;AA=C|||;VT=SNP
5	137928058	rs11242434	A	G	100	PASS	AC=4757;AF=0.94988;AN=5008;NS=2504;DP=19663;EAS_AF=0.994;AMR_AF=0.9827;AFR_AF=0.9024;EUR_AF=0.9573;SAS_AF=0.9376;AA=G|||;VT=SNP
5	137928170	rs11953219	T	C	100	PASS	AC=2561;AF=0.511382;AN=5008;NS=2504;DP=18852;EAS_AF=0.7837;AMR_AF=0.3242;AFR_AF=0.4546;EUR_AF=0.3877;SAS_AF=0.5675;AA=T|||;VT=SNP
5	137929266	rs7700499	A	G	100	PASS	AC=4756;AF=0.949681;AN=5008;NS=2504;DP=16771;EAS_AF=0.994;AMR_AF=0.9827;AFR_AF=0.9024;EUR_AF=0.9563;SAS_AF=0.9376;AA=G|||;VT=SNP
5	137929770	rs4835690	G	A	100	PASS	AC=2561;AF=0.511382;AN=5008;NS=2504;DP=19626;EAS_AF=0.7837;AMR_AF=0.3242;AFR_AF=0.4554;EUR_AF=0.3877;SAS_AF=0.5665;AA=G|||;VT=SNP
5	137930347	rs13156556	T	C	100	PASS	AC=4757;AF=0.94988;AN=5008;NS=2504;DP=19076;EAS_AF=0.994;AMR_AF=0.9827;AFR_AF=0.9024;EUR_AF=0.9573;SAS_AF=0.9376;AA=C|||;VT=SNP
5	137931091	rs2043273	C	T	100	PASS	AC=1763;AF=0.352037;AN=5008;NS=2504;DP=21897;EAS_AF=0.2073;AMR_AF=0.6254;AFR_AF=0.1732;EUR_AF=0.5616;SAS_AF=0.3333;AA=C|||;VT=SNP
5	137931590	rs17207604	G	A	100	PASS	AC=1762;AF=0.351837;AN=5008;NS=2504;DP=19363;EAS_AF=0.2073;AMR_AF=0.6254;AFR_AF=0.1732;EUR_AF=0.5616;SAS_AF=0.3323;AA=G|||;VT=SNP
5	137931814	rs7732337	T	G	100	PASS	AC=4783;AF=0.955072;AN=5008;NS=2504;DP=19034;EAS_AF=0.994;AMR_AF=0.9827;AFR_AF=0.9221;EUR_AF=0.9573;SAS_AF=0.9376;AA=G|||;VT=SNP
5	137931878	rs11959184	A	G	100	PASS	AC=2911;AF=0.58127;AN=5008;NS=2504;DP=17907;EAS_AF=0.7837;AMR_AF=0.3487;AFR_AF=0.702;EUR_AF=0.3936;SAS_AF=0.5675;AA=A|||;VT=SNP
5	137932424	rs10078032	A	G	100	PASS	AC=4762;AF=0.950879;AN=5008;NS=2504;DP=20361;EAS_AF=0.994;AMR_AF=0.9827;AFR_AF=0.9062;EUR_AF=0.9573;SAS_AF=0.9376;AA=G|||;VT=SNP
5	137934571	rs10793825	G	T	100	PASS	AC=2559;AF=0.510982;AN=5008;NS=2504;DP=21464;EAS_AF=0.7867;AMR_AF=0.3213;AFR_AF=0.4546;EUR_AF=0.3877;SAS_AF=0.5644;AA=G|||;VT=SNP
5	137935044	rs28587037	T	C	100	PASS	AC=2612;AF=0.521565;AN=5008;NS=2504;DP=20390;EAS_AF=0.7897;AMR_AF=0.3271;AFR_AF=0.4584;EUR_AF=0.3907;SAS_AF=0.6033;AA=C|||;VT=SNP
5	137935667	rs12654036	G	C	100	PASS	AC=2532;AF=0.505591;AN=5008;NS=2504;DP=16017;EAS_AF=0.7887;AMR_AF=0.3242;AFR_AF=0.4478;EUR_AF=0.3877;SAS_AF=0.5419;AA=G|||;VT=SNP
5	137935714	rs12654060	G	T	100	PASS	AC=2532;AF=0.505591;AN=5008;NS=2504;DP=16736;EAS_AF=0.7867;AMR_AF=0.3242;AFR_AF=0.4486;EUR_AF=0.3877;SAS_AF=0.5429;AA=G|||;VT=SNP
5	137935967	rs11242435	T	C	100	PASS	AC=2593;AF=0.517772;AN=5008;NS=2504;DP=14014;EAS_AF=0.7917;AMR_AF=0.3271;AFR_AF=0.4539;EUR_AF=0.3897;SAS_AF=0.589;AA=T|||;VT=SNP
5	137936069	rs6596443	A	C	100	PASS	AC=4760;AF=0.950479;AN=5008;NS=2504;DP=17593;EAS_AF=0.994;AMR_AF=0.9841;AFR_AF=0.9175;EUR_AF=0.9573;SAS_AF=0.9192;AA=C|||;VT=SNP
5	137936713	rs6891346	T	C	100	PASS	AC=4766;AF=0.951677;AN=5008;NS=2504;DP=18657;EAS_AF=0.994;AMR_AF=0.9841;AFR_AF=0.9221;EUR_AF=0.9573;SAS_AF=0.9192;AA=C|||;VT=SNP
5	137936905	rs1811371	G	T	100	PASS	AC=1793;AF=0.358027;AN=5008;NS=2504;DP=1256;EAS_AF=0.2044;AMR_AF=0.6268;AFR_AF=0.2005;EUR_AF=0.5586;SAS_AF=0.3323;AA=G|||;VT=SNP
5	137937318	rs11242436	A	G	100	PASS	AC=2532;AF=0.505591;AN=5008;NS=2504;DP=21081;EAS_AF=0.7867;AMR_AF=0.3242;AFR_AF=0.4418;EUR_AF=0.3907;SAS_AF=0.5491;AA=A|||;VT=SNP
5	137937537	rs10900855	C	T	100	PASS	AC=1941;AF=0.38758;AN=5008;NS=2504;DP=22276;EAS_AF=0.7649;AMR_AF=0.2392;AFR_AF=0.2443;EUR_AF=0.2455;SAS_AF=0.4438;AA=C|||;VT=SNP
5	137938573	rs4835691	G	T	100	PASS	AC=2119;AF=0.423123;AN=5008;NS=2504;DP=18930;EAS_AF=0.2044;AMR_AF=0.6499;AFR_AF=0.4304;EUR_AF=0.5646;SAS_AF=0.3323;AA=G|||;VT=SNP
5	137939170	rs11745065	G	C	100	PASS	AC=1792;AF=0.357827;AN=5008;NS=2504;DP=20389;EAS_AF=0.2044;AMR_AF=0.6268;AFR_AF=0.1982;EUR_AF=0.5596;SAS_AF=0.3333;AA=G|||;VT=SNP
5	137940165	rs11745933	C	T	100	PASS	AC=1790;AF=0.357428;AN=5008;NS=2504;DP=18120;EAS_AF=0.2044;AMR_AF=0.6225;AFR_AF=0.1989;EUR_AF=0.5596;SAS_AF=0.3333;AA=C|||;VT=SNP
5	137940905	rs6893278	C	T	100	PASS	AC=4765;AF=0.951478;AN=5008;NS=2504;DP=23007;EAS_AF=0.994;AMR_AF=0.9841;AFR_AF=0.9213;EUR_AF=0.9573;SAS_AF=0.9192;AA=T|||;VT=SNP
5	137941386	rs72805841	G	A	100	PASS	AC=365;AF=0.0728834;AN=5008;NS=2504;DP=21206;EAS_AF=0.0387;AMR_AF=0.1081;AFR_AF=0.0045;EUR_AF=0.1441;SAS_AF=0.1022;AA=G|||;VT=SNP
5	137941939	rs6879968	T	G	100	PASS	AC=4765;AF=0.951478;AN=5008;NS=2504;DP=23263;EAS_AF=0.994;AMR_AF=0.9841;AFR_AF=0.9213;EUR_AF=0.9573;SAS_AF=0.9192;AA=G|||;VT=SNP
5	137942606	rs10043583	C	T	100	PASS	AC=4765;AF=0.951478;AN=5008;NS=2504;DP=20719;EAS_AF=0.994;AMR_AF=0.9841;AFR_AF=0.9213;EUR_AF=0.9573;SAS_AF=0.9192;AA=T|||;VT=SNP
5	137943130	rs7379154	G	A	100	PASS	AC=4765;AF=0.951478;AN=5008;NS=2504;DP=13750;EAS_AF=0.994;AMR_AF=0.9841;AFR_AF=0.9213;EUR_AF=0.9573;SAS_AF=0.9192;AA=A|||;VT=SNP
5	137943322	rs28377921	C	T	100	PASS	AC=2999;AF=0.598842;AN=5008;NS=2504;DP=15989;EAS_AF=0.8284;AMR_AF=0.4568;AFR_AF=0.6785;EUR_AF=0.4056;SAS_AF=0.5542;AA=c|||;VT=SNP
5	137944006	rs34858014	C	T	100	PASS	AC=1653;AF=0.330072;AN=5008;NS=2504;DP=15870;EAS_AF=0.1637;AMR_AF=0.5173;AFR_AF=0.1929;EUR_AF=0.5487;SAS_AF=0.3292;AA=C|||;VT=SNP
5	137945037	rs13159624	C	T	100	PASS	AC=1717;AF=0.342851;AN=5008;NS=2504;DP=16504;EAS_AF=0.1657;AMR_AF=0.5202;AFR_AF=0.2095;EUR_AF=0.5517;SAS_AF=0.365;AA=T|||;VT=SNP
5	137945135	rs10041640	C	T	100	PASS	AC=3022;AF=0.603435;AN=5008;NS=2504;DP=18151;EAS_AF=0.8284;AMR_AF=0.4597;AFR_AF=0.6944;EUR_AF=0.4056;SAS_AF=0.5542;AA=C|||;VT=SNP
5	137945310	rs7380609	A	G	100	PASS	AC=4739;AF=0.946286;AN=5008;NS=2504;DP=16774;EAS_AF=0.994;AMR_AF=0.9798;AFR_AF=0.9039;EUR_AF=0.9573;SAS_AF=0.9192;AA=G|||;VT=SNP
5	137945751	rs4835692	C	G	100	PASS	AC=1598;AF=0.319089;AN=5008;NS=2504;DP=19131;EAS_AF=0.1657;AMR_AF=0.5187;AFR_AF=0.1218;EUR_AF=0.5497;SAS_AF=0.365;AA=G|||;VT=SNP
5	137946355	rs11746692	C	A	100	PASS	AC=1718;AF=0.343051;AN=5008;NS=2504;DP=18089;EAS_AF=0.1657;AMR_AF=0.5202;AFR_AF=0.2103;EUR_AF=0.5517;SAS_AF=0.365;AA=C|||;VT=SNP
5	137946500	rs13165665	A	G	100	PASS	AC=1717;AF=0.342851;AN=5008;NS=2504;DP=18516;EAS_AF=0.1657;AMR_AF=0.5202;AFR_AF=0.2095;EUR_AF=0.5517;SAS_AF=0.365;AA=G|||;VT=SNP
5	137947071	rs111923265	A	C	100	PASS	AC=197;AF=0.0393371;AN=5008;NS=2504;DP=12222;EAS_AF=0.0139;AMR_AF=0.0231;AFR_AF=0.0522;EUR_AF=0.0179;SAS_AF=0.0818;AA=C|||;VT=SNP
5	137947980	rs6421919	G	T	100	PASS	AC=4713;AF=0.941094;AN=5008;NS=2504;DP=18733;EAS_AF=0.994;AMR_AF=0.9726;AFR_AF=0.888;EUR_AF=0.9573;SAS_AF=0.9192;AA=T|||;VT=SNP
5	137948140	rs891953	C	G	100	PASS	AC=1705;AF=0.340455;AN=5008;NS=2504;DP=18506;EAS_AF=0.1558;AMR_AF=0.5216;AFR_AF=0.1982;EUR_AF=0.5507;SAS_AF=0.3783;AA=C|||;VT=SNP
5	137948191	rs6421920	A	G	100	PASS	AC=4717;AF=0.941893;AN=5008;NS=2504;DP=17970;EAS_AF=0.9931;AMR_AF=0.9726;AFR_AF=0.888;EUR_AF=0.9592;SAS_AF=0.9223;AA=G|||;VT=SNP
5	137953304	rs10063224	T	C	100	PASS	AC=1340;AF=0.267572;AN=5008;NS=2504;DP=3585;EAS_AF=0.1369;AMR_AF=0.219;AFR_AF=0.5825;EUR_AF=0.1819;SAS_AF=0.0992;AA=C|||;VT=SNP
5	137953417	rs35870076	G	C	100	PASS	AC=1072;AF=0.214058;AN=5008;NS=2504;DP=13656;EAS_AF=0.1339;AMR_AF=0.2017;AFR_AF=0.4175;EUR_AF=0.1759;SAS_AF=0.0695;AA=G|||;VT=SNP
5	137954766	rs10065607	T	G	100	PASS	AC=1338;AF=0.267173;AN=5008;NS=2504;DP=19611;EAS_AF=0.1369;AMR_AF=0.2176;AFR_AF=0.5817;EUR_AF=0.1819;SAS_AF=0.0992;AA=G|||;VT=SNP
5	137954881	rs79847085	G	C	100	PASS	AC=149;AF=0.0297524;AN=5008;NS=2504;DP=18573;EAS_AF=0.0496;AMR_AF=0.1153;AFR_AF=0.003;EUR_AF=0.0109;SAS_AF=0.0041;AA=G|||;VT=SNP
5	137954954	rs12152988	G	A	100	PASS	AC=139;AF=0.0277556;AN=5008;NS=2504;DP=19138;EAS_AF=0.0972;AMR_AF=0.0086;AFR_AF=0;EUR_AF=0.0189;SAS_AF=0.0164;AA=G|||;VT=SNP
5	137955074	rs34779661	G	T	100	PASS	AC=979;AF=0.195487;AN=5008;NS=2504;DP=20509;EAS_AF=0.1339;AMR_AF=0.1902;AFR_AF=0.354;EUR_AF=0.175;SAS_AF=0.0695;AA=G|||;VT=SNP
5	137955872	rs17171888	G	A	100	PASS	AC=453;AF=0.0904553;AN=5008;NS=2504;DP=20969;EAS_AF=0.123;AMR_AF=0.1628;AFR_AF=0.0083;EUR_AF=0.0686;SAS_AF=0.1391;AA=G|||;VT=SNP
5	137956198	rs11948006	G	T	100	PASS	AC=967;AF=0.193091;AN=5008;NS=2504;DP=21229;EAS_AF=0.1319;AMR_AF=0.1902;AFR_AF=0.3472;EUR_AF=0.174;SAS_AF=0.0695;AA=G|||;VT=SNP
5	137956265	rs11948009	G	A	100	PASS	AC=963;AF=0.192292;AN=5008;NS=2504;DP=22597;EAS_AF=0.1319;AMR_AF=0.1902;AFR_AF=0.3442;EUR_AF=0.174;SAS_AF=0.0695;AA=G|||;VT=SNP
5	137957814	rs2060213	T	C	100	PASS	AC=1992;AF=0.397764;AN=5008;NS=2504;DP=17523;EAS_AF=0.2609;AMR_AF=0.3905;AFR_AF=0.73;EUR_AF=0.2525;SAS_AF=0.2444;AA=C|||;VT=SNP
5	137958314	rs2060214	T	C	100	PASS	AC=588;AF=0.117412;AN=5008;NS=2504;DP=19080;EAS_AF=0.123;AMR_AF=0.1715;AFR_AF=0.0998;EUR_AF=0.0706;SAS_AF=0.1452;AA=T|||;VT=SNP
5	137959404	rs6859482	C	T	100	PASS	AC=1919;AF=0.383187;AN=5008;NS=2504;DP=16375;EAS_AF=0.2599;AMR_AF=0.3847;AFR_AF=0.6861;EUR_AF=0.2495;SAS_AF=0.2372;AA=C|||;VT=SNP
5	137960750	rs4835644	T	C	100	PASS	AC=654;AF=0.130591;AN=5008;NS=2504;DP=16961;EAS_AF=0.1498;AMR_AF=0.0865;AFR_AF=0.1082;EUR_AF=0.1481;SAS_AF=0.1544;AA=T|||;VT=SNP
5	137961491	rs34697686	C	G	100	PASS	AC=918;AF=0.183307;AN=5008;NS=2504;DP=20738;EAS_AF=0.1349;AMR_AF=0.1816;AFR_AF=0.3154;EUR_AF=0.17;SAS_AF=0.0695;AA=C|||;VT=SNP
5	137962801	rs35228322	C	T	100	PASS	AC=798;AF=0.159345;AN=5008;NS=2504;DP=18657;EAS_AF=0.1319;AMR_AF=0.17;AFR_AF=0.2322;EUR_AF=0.164;SAS_AF=0.0767;AA=C|||;VT=SNP
5	137963703	rs35842328	T	C	100	PASS	AC=2379;AF=0.47504;AN=5008;NS=2504;DP=16399;EAS_AF=0.3036;AMR_AF=0.4971;AFR_AF=0.7693;EUR_AF=0.3837;SAS_AF=0.3323;AA=C|||;VT=SNP
5	137963776	rs34522982	G	A	100	PASS	AC=1017;AF=0.203075;AN=5008;NS=2504;DP=20170;EAS_AF=0.1359;AMR_AF=0.1816;AFR_AF=0.3926;EUR_AF=0.167;SAS_AF=0.0685;AA=G|||;VT=SNP
5	137965309	rs6596445	C	T	100	PASS	AC=1963;AF=0.391973;AN=5008;NS=2504;DP=22140;EAS_AF=0.2619;AMR_AF=0.3847;AFR_AF=0.7269;EUR_AF=0.2465;SAS_AF=0.228;AA=T|||;VT=SNP
5	137965958	rs4835695	C	T	100	PASS	AC=383;AF=0.0764776;AN=5008;NS=2504;DP=16846;EAS_AF=0.0417;AMR_AF=0.1124;AFR_AF=0.0234;EUR_AF=0.1352;SAS_AF=0.0982;AA=C|||;VT=SNP
5	137966643	rs6891007	T	C	100	PASS	AC=1839;AF=0.367212;AN=5008;NS=2504;DP=19532;EAS_AF=0.1825;AMR_AF=0.3458;AFR_AF=0.6725;EUR_AF=0.33;SAS_AF=0.1984;AA=C|||;VT=SNP
5	137967616	rs11953333	G	A	100	PASS	AC=1015;AF=0.202676;AN=5008;NS=2504;DP=20315;EAS_AF=0.1379;AMR_AF=0.1931;AFR_AF=0.3684;EUR_AF=0.1829;SAS_AF=0.0726;AA=G|||;VT=SNP
5	137967734	rs11743323	G	A	100	PASS	AC=416;AF=0.0830671;AN=5008;NS=2504;DP=20966;EAS_AF=0.0417;AMR_AF=0.1167;AFR_AF=0.0454;EUR_AF=0.1352;SAS_AF=0.0992;AA=G|||;VT=SNP
5	137967937	rs7716228	G	A	100	PASS	AC=872;AF=0.174121;AN=5008;NS=2504;DP=21314;EAS_AF=0.1389;AMR_AF=0.1844;AFR_AF=0.267;EUR_AF=0.1799;SAS_AF=0.0716;AA=G|||;VT=SNP
5	137968031	rs7720134	G	A	100	PASS	AC=983;AF=0.196286;AN=5008;NS=2504;DP=20108;EAS_AF=0.1379;AMR_AF=0.1931;AFR_AF=0.3442;EUR_AF=0.1839;SAS_AF=0.0716;AA=g|||;VT=SNP
5	137968093	rs6880094	A	G	100	PASS	AC=1431;AF=0.285743;AN=5008;NS=2504;DP=20537;EAS_AF=0.1677;AMR_AF=0.3184;AFR_AF=0.4274;EUR_AF=0.2167;SAS_AF=0.2638;AA=G|||;VT=SNP
5	137968143	rs72805847	A	C	100	PASS	AC=416;AF=0.0830671;AN=5008;NS=2504;DP=17678;EAS_AF=0.0417;AMR_AF=0.1167;AFR_AF=0.0454;EUR_AF=0.1352;SAS_AF=0.0992;AA=A|||;VT=SNP
5	137968200	rs13436934	A	G	100	PASS	AC=1114;AF=0.222444;AN=5008;NS=2504;DP=17072;EAS_AF=0.1647;AMR_AF=0.2867;AFR_AF=0.2337;EUR_AF=0.2078;SAS_AF=0.2362;AA=A|||;VT=SNP
5	137968722	rs34224496	C	G	100	PASS	AC=870;AF=0.173722;AN=5008;NS=2504;DP=15955;EAS_AF=0.1379;AMR_AF=0.1844;AFR_AF=0.267;EUR_AF=0.1799;SAS_AF=0.0706;AA=C|||;VT=SNP
5	137970033	rs74591003	T	A	100	PASS	AC=518;AF=0.103435;AN=5008;NS=2504;DP=16363;EAS_AF=0.1181;AMR_AF=0.1571;AFR_AF=0.0802;EUR_AF=0.0616;SAS_AF=0.1247;AA=T|||;VT=SNP
5	137970521	rs111770068	A	G	100	PASS	AC=432;AF=0.086262;AN=5008;NS=2504;DP=12311;EAS_AF=0.0417;AMR_AF=0.1239;AFR_AF=0.0454;EUR_AF=0.1412;SAS_AF=0.1043;AA=A|||;VT=SNP
5	137972584	rs4835696	G	A	100	PASS	AC=1806;AF=0.360623;AN=5008;NS=2504;DP=23187;EAS_AF=0.2292;AMR_AF=0.3718;AFR_AF=0.5416;EUR_AF=0.3946;SAS_AF=0.2086;AA=A|||;VT=SNP
5	137972657	rs4835645	T	C	100	PASS	AC=1653;AF=0.330072;AN=5008;NS=2504;DP=22387;EAS_AF=0.2292;AMR_AF=0.3516;AFR_AF=0.444;EUR_AF=0.3787;SAS_AF=0.2147;AA=C|||;VT=SNP
5	137972799	rs34722116	G	A	100	PASS	AC=872;AF=0.174121;AN=5008;NS=2504;DP=19886;EAS_AF=0.1339;AMR_AF=0.1787;AFR_AF=0.2746;EUR_AF=0.173;SAS_AF=0.0777;AA=G|||;VT=SNP
5	137972831	rs77468702	G	C	100	PASS	AC=279;AF=0.0557109;AN=5008;NS=2504;DP=19796;EAS_AF=0.0526;AMR_AF=0.0576;AFR_AF=0.003;EUR_AF=0.0755;SAS_AF=0.1084;AA=G|||;VT=SNP
5	137972964	rs35923521	G	A	100	PASS	AC=1021;AF=0.203874;AN=5008;NS=2504;DP=21915;EAS_AF=0.1339;AMR_AF=0.1916;AFR_AF=0.379;EUR_AF=0.175;SAS_AF=0.0777;AA=G|||;VT=SNP
5	137973928	rs75280668	A	G	100	PASS	AC=239;AF=0.0477236;AN=5008;NS=2504;DP=17291;EAS_AF=0.0625;AMR_AF=0.111;AFR_AF=0.0068;EUR_AF=0.0119;SAS_AF=0.0798;AA=A|||;VT=SNP
5	137974032	rs34157062	C	G	100	PASS	AC=1065;AF=0.21266;AN=5008;NS=2504;DP=17847;EAS_AF=0.131;AMR_AF=0.1945;AFR_AF=0.3956;EUR_AF=0.175;SAS_AF=0.1012;AA=G|||;VT=SNP
5	137974124	rs11740059	T	C	100	PASS	AC=2360;AF=0.471246;AN=5008;NS=2504;DP=19959;EAS_AF=0.2927;AMR_AF=0.4957;AFR_AF=0.7663;EUR_AF=0.3728;SAS_AF=0.3405;AA=C|||;VT=SNP
5	137975390	rs75329963	T	A	100	PASS	AC=417;AF=0.0832668;AN=5008;NS=2504;DP=21693;EAS_AF=0.0615;AMR_AF=0.1225;AFR_AF=0.1339;EUR_AF=0.0139;SAS_AF=0.0808;AA=T|||;VT=SNP
5	137976323	rs57351487	G	A	100	PASS	AC=1045;AF=0.208666;AN=5008;NS=2504;DP=19097;EAS_AF=0.0992;AMR_AF=0.1873;AFR_AF=0.3404;EUR_AF=0.1849;SAS_AF=0.183;AA=A|||;VT=SNP
5	137976541	rs58824859	A	C	100	PASS	AC=1743;AF=0.348043;AN=5008;NS=2504;DP=19957;EAS_AF=0.2014;AMR_AF=0.353;AFR_AF=0.4539;EUR_AF=0.4095;SAS_AF=0.2894;AA=A|||;VT=SNP
5	137976810	rs79758436	A	G	100	PASS	AC=354;AF=0.0706869;AN=5008;NS=2504;DP=17477;EAS_AF=0.0645;AMR_AF=0.1182;AFR_AF=0.0741;EUR_AF=0.0109;SAS_AF=0.1002;AA=A|||;VT=SNP
5	137976852	rs7379760	T	G	100	PASS	AC=2118;AF=0.422923;AN=5008;NS=2504;DP=16966;EAS_AF=0.3869;AMR_AF=0.389;AFR_AF=0.5113;EUR_AF=0.3718;SAS_AF=0.4172;AA=T|||;VT=SNP
5	137977109	rs17657378	T	C	100	PASS	AC=772;AF=0.154153;AN=5008;NS=2504;DP=18191;EAS_AF=0.1022;AMR_AF=0.1844;AFR_AF=0.1263;EUR_AF=0.2177;SAS_AF=0.1585;AA=T|||;VT=SNP
5	137977864	rs17171904	C	T	100	PASS	AC=549;AF=0.109625;AN=5008;NS=2504;DP=18498;EAS_AF=0.1071;AMR_AF=0.0951;AFR_AF=0.0862;EUR_AF=0.1431;SAS_AF=0.1196;AA=C|||;VT=SNP
5	137977959	rs11747792	C	G	100	PASS	AC=1571;AF=0.313698;AN=5008;NS=2504;DP=17551;EAS_AF=0.2321;AMR_AF=0.2925;AFR_AF=0.357;EUR_AF=0.3569;SAS_AF=0.3098;AA=G|||;VT=SNP
5	137978163	rs28386947	A	C	100	PASS	AC=2096;AF=0.41853;AN=5008;NS=2504;DP=15864;EAS_AF=0.2937;AMR_AF=0.3314;AFR_AF=0.6195;EUR_AF=0.3777;SAS_AF=0.3793;AA=C|||;VT=SNP
5	137978859	rs72805852	C	G	100	PASS	AC=657;AF=0.13119;AN=5008;NS=2504;DP=19479;EAS_AF=0.119;AMR_AF=0.1225;AFR_AF=0.1082;EUR_AF=0.1839;SAS_AF=0.1268;AA=G|||;VT=SNP
5	137978866	rs72805853	G	A	100	PASS	AC=657;AF=0.13119;AN=5008;NS=2504;DP=19535;EAS_AF=0.119;AMR_AF=0.1225;AFR_AF=0.1082;EUR_AF=0.1839;SAS_AF=0.1268;AA=G|||;VT=SNP
5	137979158	rs4835646	A	C	100	PASS	AC=1154;AF=0.230431;AN=5008;NS=2504;DP=19285;EAS_AF=0.119;AMR_AF=0.1585;AFR_AF=0.4554;EUR_AF=0.1968;SAS_AF=0.1268;AA=C|||;VT=SNP
5	137980063	rs17657439	T	A	100	PASS	AC=632;AF=0.126198;AN=5008;NS=2504;DP=18214;EAS_AF=0.119;AMR_AF=0.121;AFR_AF=0.0908;EUR_AF=0.1829;SAS_AF=0.1268;AA=T|||;VT=SNP
5	137980476	rs3849047	C	T	100	PASS	AC=1442;AF=0.287939;AN=5008;NS=2504;DP=19117;EAS_AF=0.2798;AMR_AF=0.2781;AFR_AF=0.202;EUR_AF=0.3519;SAS_AF=0.3538;AA=C|||;VT=SNP
5	137980855	rs6596446	T	C	100	PASS	AC=2420;AF=0.483227;AN=5008;NS=2504;DP=16849;EAS_AF=0.2927;AMR_AF=0.3501;AFR_AF=0.8646;EUR_AF=0.3588;SAS_AF=0.3865;AA=C|||;VT=SNP
5	137981801	rs56036062	G	A	100	PASS	AC=572;AF=0.114217;AN=5008;NS=2504;DP=19381;EAS_AF=0.1022;AMR_AF=0.1542;AFR_AF=0.0363;EUR_AF=0.1511;SAS_AF=0.1656;AA=G|||;VT=SNP
5	137982551	rs72805854	G	A	100	PASS	AC=569;AF=0.113618;AN=5008;NS=2504;DP=16379;EAS_AF=0.1002;AMR_AF=0.1527;AFR_AF=0.0363;EUR_AF=0.1521;SAS_AF=0.1646;AA=G|||;VT=SNP
5	137987412	rs1651030	C	G	100	PASS	AC=4233;AF=0.845248;AN=5008;NS=2504;DP=13776;EAS_AF=0.9762;AMR_AF=0.8199;AFR_AF=0.8026;EUR_AF=0.8091;SAS_AF=0.8231;AA=G|||;VT=SNP
5	137987439	rs1651031	T	C	100	PASS	AC=2031;AF=0.405551;AN=5008;NS=2504;DP=13668;EAS_AF=0.501;AMR_AF=0.5043;AFR_AF=0.4228;EUR_AF=0.3847;SAS_AF=0.2352;AA=T|||;VT=SNP
5	137987814	rs58914268	T	C	100	PASS	AC=951;AF=0.189896;AN=5008;NS=2504;DP=14763;EAS_AF=0.0288;AMR_AF=0.2464;AFR_AF=0.2769;EUR_AF=0.2425;SAS_AF=0.1442;AA=T|||;VT=SNP
5	137987881	rs9885129	A	G	100	PASS	AC=1086;AF=0.216853;AN=5008;NS=2504;DP=13795;EAS_AF=0.0367;AMR_AF=0.2464;AFR_AF=0.3865;EUR_AF=0.1938;SAS_AF=0.1759;AA=G|||;VT=SNP
5	137988944	rs6866645	A	G	100	PASS	AC=1064;AF=0.21246;AN=5008;NS=2504;DP=15786;EAS_AF=0.0367;AMR_AF=0.2435;AFR_AF=0.3434;EUR_AF=0.2276;SAS_AF=0.1789;AA=G|||;VT=SNP
5	137989020	rs9885511	C	T	100	PASS	AC=1326;AF=0.264776;AN=5008;NS=2504;DP=17091;EAS_AF=0.0367;AMR_AF=0.2608;AFR_AF=0.5227;EUR_AF=0.2386;SAS_AF=0.181;AA=T|||;VT=SNP
5	137989342	rs9885516	G	A	100	PASS	AC=1159;AF=0.23143;AN=5008;NS=2504;DP=18087;EAS_AF=0.0367;AMR_AF=0.2435;AFR_AF=0.413;EUR_AF=0.2296;SAS_AF=0.18;AA=A|||;VT=SNP
5	137989513	rs9327816	C	T	100	PASS	AC=1163;AF=0.232228;AN=5008;NS=2504;DP=21201;EAS_AF=0.0367;AMR_AF=0.2464;AFR_AF=0.4145;EUR_AF=0.2296;SAS_AF=0.18;AA=C|||;VT=SNP
5	137991852	rs744675	A	G	100	PASS	AC=1185;AF=0.236621;AN=5008;NS=2504;DP=18963;EAS_AF=0.0446;AMR_AF=0.2464;AFR_AF=0.4244;EUR_AF=0.2306;SAS_AF=0.18;AA=g|||;VT=SNP
5	137992127	rs744673	A	C	100	PASS	AC=1092;AF=0.218051;AN=5008;NS=2504;DP=21343;EAS_AF=0.0446;AMR_AF=0.2421;AFR_AF=0.357;EUR_AF=0.2286;SAS_AF=0.181;AA=C|||;VT=SNP
5	137992709	rs882740	G	A	100	PASS	AC=704;AF=0.140575;AN=5008;NS=2504;DP=18254;EAS_AF=0.0208;AMR_AF=0.2075;AFR_AF=0.1195;EUR_AF=0.2097;SAS_AF=0.1738;AA=G|||;VT=SNP
5	137993483	rs2003393	T	A	100	PASS	AC=1177;AF=0.235024;AN=5008;NS=2504;DP=20606;EAS_AF=0.0446;AMR_AF=0.245;AFR_AF=0.4221;EUR_AF=0.2286;SAS_AF=0.1779;AA=A|||;VT=SNP
5	137993683	rs10054891	G	C	100	PASS	AC=1179;AF=0.235423;AN=5008;NS=2504;DP=17680;EAS_AF=0.0446;AMR_AF=0.245;AFR_AF=0.4221;EUR_AF=0.2286;SAS_AF=0.18;AA=C|||;VT=SNP
5	137994081	rs10064566	T	A	100	PASS	AC=1179;AF=0.235423;AN=5008;NS=2504;DP=13742;EAS_AF=0.0446;AMR_AF=0.245;AFR_AF=0.4221;EUR_AF=0.2296;SAS_AF=0.1789;AA=A|||;VT=SNP
5	137994619	rs11242437	C	A	100	PASS	AC=500;AF=0.0998403;AN=5008;NS=2504;DP=17384;EAS_AF=0.0149;AMR_AF=0.17;AFR_AF=0.0189;EUR_AF=0.1839;SAS_AF=0.1605;AA=C|||;VT=SNP
5	137994910	rs7702038	G	A	100	PASS	AC=1177;AF=0.235024;AN=5008;NS=2504;DP=18574;EAS_AF=0.0446;AMR_AF=0.245;AFR_AF=0.4221;EUR_AF=0.2286;SAS_AF=0.1779;AA=A|||;VT=SNP
5	137995762	rs10062943	A	G	100	PASS	AC=709;AF=0.141573;AN=5008;NS=2504;DP=20973;EAS_AF=0.0208;AMR_AF=0.2089;AFR_AF=0.1233;EUR_AF=0.2097;SAS_AF=0.1728;AA=A|||;VT=SNP
5	137996661	rs72788811	C	T	100	PASS	AC=610;AF=0.121805;AN=5008;NS=2504;DP=20914;EAS_AF=0.0159;AMR_AF=0.1787;AFR_AF=0.0915;EUR_AF=0.1869;SAS_AF=0.1646;AA=C|||;VT=SNP
5	137999050	rs9327818	C	T	100	PASS	AC=715;AF=0.142772;AN=5008;NS=2504;DP=18659;EAS_AF=0.0208;AMR_AF=0.2133;AFR_AF=0.1286;EUR_AF=0.2068;SAS_AF=0.1718;AA=C|||;VT=SNP
5	137999404	rs12186999	C	G	100	PASS	AC=997;AF=0.199081;AN=5008;NS=2504;DP=20080;EAS_AF=0.1607;AMR_AF=0.1744;AFR_AF=0.239;EUR_AF=0.1521;SAS_AF=0.2505;AA=C|||;VT=SNP
5	138000372	rs7724633	T	A	100	PASS	AC=1157;AF=0.23103;AN=5008;NS=2504;DP=19586;EAS_AF=0.0437;AMR_AF=0.2334;AFR_AF=0.4107;EUR_AF=0.2266;SAS_AF=0.184;AA=A|||;VT=SNP
5	138003304	rs111289905	A	T	100	PASS	AC=466;AF=0.0930511;AN=5008;NS=2504;DP=11838;EAS_AF=0.124;AMR_AF=0.0461;AFR_AF=0.174;EUR_AF=0.0497;SAS_AF=0.0297;AA=a|||;VT=SNP
5	138004941	rs58840451	G	A	100	PASS	AC=666;AF=0.132987;AN=5008;NS=2504;DP=21593;EAS_AF=0.0079;AMR_AF=0.1931;AFR_AF=0.0991;EUR_AF=0.2068;SAS_AF=0.1892;AA=G|||;VT=SNP
5	138009503	rs116827504	G	T	100	PASS	AC=166;AF=0.033147;AN=5008;NS=2504;DP=21378;EAS_AF=0.0208;AMR_AF=0.0231;AFR_AF=0.0825;EUR_AF=0.0149;SAS_AF=0.0051;AA=G|||;VT=SNP
5	138009761	rs11242438	C	T	100	PASS	AC=650;AF=0.129792;AN=5008;NS=2504;DP=15623;EAS_AF=0.0089;AMR_AF=0.1931;AFR_AF=0.087;EUR_AF=0.2058;SAS_AF=0.1892;AA=C|||;VT=SNP
5	138012666	rs11957671	C	T	100	PASS	AC=802;AF=0.160144;AN=5008;NS=2504;DP=19296;EAS_AF=0.0089;AMR_AF=0.1974;AFR_AF=0.1974;EUR_AF=0.2068;SAS_AF=0.1912;AA=C|||;VT=SNP
5	138020898	rs10078499	C	T	100	PASS	AC=1315;AF=0.26258;AN=5008;NS=2504;DP=22559;EAS_AF=0.0288;AMR_AF=0.2435;AFR_AF=0.5272;EUR_AF=0.2276;SAS_AF=0.1953;AA=T|||;VT=SNP
5	138021067	rs10065171	A	C	100	PASS	AC=822;AF=0.164137;AN=5008;NS=2504;DP=19072;EAS_AF=0.0089;AMR_AF=0.2017;AFR_AF=0.211;EUR_AF=0.2078;SAS_AF=0.1892;AA=A|||;VT=SNP
5	138022750	rs67665497	T	C	100	PASS	AC=522;AF=0.104233;AN=5008;NS=2504;DP=22006;EAS_AF=0.1617;AMR_AF=0.1326;AFR_AF=0.0113;EUR_AF=0.1541;SAS_AF=0.0992;AA=T|||;VT=SNP
5	138023526	rs72788815	G	T	100	PASS	AC=940;AF=0.1877;AN=5008;NS=2504;DP=17271;EAS_AF=0.0089;AMR_AF=0.2176;AFR_AF=0.2791;EUR_AF=0.2217;SAS_AF=0.1922;AA=G|||;VT=SNP
5	138025240	rs10077424	C	T	100	PASS	AC=840;AF=0.167732;AN=5008;NS=2504;DP=17373;EAS_AF=0.0089;AMR_AF=0.2032;AFR_AF=0.2254;EUR_AF=0.2078;SAS_AF=0.1871;AA=C|||;VT=SNP
5	138026078	rs12189478	G	T	100	PASS	AC=712;AF=0.142173;AN=5008;NS=2504;DP=15632;EAS_AF=0.0099;AMR_AF=0.2003;AFR_AF=0.1309;EUR_AF=0.2068;SAS_AF=0.1861;AA=G|||;VT=SNP
5	138027860	rs10052293	G	A	100	PASS	AC=1256;AF=0.250799;AN=5008;NS=2504;DP=21990;EAS_AF=0.0288;AMR_AF=0.2378;AFR_AF=0.4864;EUR_AF=0.2296;SAS_AF=0.1922;AA=A|||;VT=SNP
5	138028668	rs11746088	A	C	100	PASS	AC=1324;AF=0.264377;AN=5008;NS=2504;DP=17742;EAS_AF=0.0288;AMR_AF=0.2464;AFR_AF=0.5318;EUR_AF=0.2316;SAS_AF=0.1922;AA=C|||;VT=SNP
5	138030056	rs11741310	G	A	100	PASS	AC=806;AF=0.160942;AN=5008;NS=2504;DP=20286;EAS_AF=0.0089;AMR_AF=0.2017;AFR_AF=0.2012;EUR_AF=0.2078;SAS_AF=0.1861;AA=G|||;VT=SNP
5	138031689	rs10060717	G	A	100	PASS	AC=1229;AF=0.245407;AN=5008;NS=2504;DP=19330;EAS_AF=0.0288;AMR_AF=0.2378;AFR_AF=0.4766;EUR_AF=0.2296;SAS_AF=0.1779;AA=A|||;VT=SNP
5	138031907	rs11742397	C	T	100	PASS	AC=684;AF=0.136581;AN=5008;NS=2504;DP=20118;EAS_AF=0.0089;AMR_AF=0.1988;AFR_AF=0.1218;EUR_AF=0.2068;SAS_AF=0.1718;AA=C|||;VT=SNP
5	138032194	rs13357355	C	G	100	PASS	AC=1306;AF=0.260783;AN=5008;NS=2504;DP=20688;EAS_AF=0.0288;AMR_AF=0.2464;AFR_AF=0.5182;EUR_AF=0.2316;SAS_AF=0.1922;AA=G|||;VT=SNP
5	138032464	rs13357397	C	T	100	PASS	AC=1307;AF=0.260982;AN=5008;NS=2504;DP=17082;EAS_AF=0.0298;AMR_AF=0.245;AFR_AF=0.5182;EUR_AF=0.2326;SAS_AF=0.1922;AA=T|||;VT=SNP
5	138032898	rs10077660	A	G	100	PASS	AC=1147;AF=0.229034;AN=5008;NS=2504;DP=21313;EAS_AF=0.0288;AMR_AF=0.2233;AFR_AF=0.4266;EUR_AF=0.2147;SAS_AF=0.1871;AA=G|||;VT=SNP
5	138033901	rs17171942	T	C	100	PASS	AC=1322;AF=0.263978;AN=5008;NS=2504;DP=18006;EAS_AF=0.0288;AMR_AF=0.2435;AFR_AF=0.534;EUR_AF=0.2286;SAS_AF=0.1922;AA=C|||;VT=SNP
5	138034173	rs10066809	G	A	100	PASS	AC=692;AF=0.138179;AN=5008;NS=2504;DP=13687;EAS_AF=0.0089;AMR_AF=0.1945;AFR_AF=0.1218;EUR_AF=0.2038;SAS_AF=0.1861;AA=G|||;VT=SNP
5	138034304	rs10066819	C	T	100	PASS	AC=692;AF=0.138179;AN=5008;NS=2504;DP=16791;EAS_AF=0.0089;AMR_AF=0.1945;AFR_AF=0.1218;EUR_AF=0.2038;SAS_AF=0.1861;AA=C|||;VT=SNP
5	138036255	rs10059749	G	T	100	PASS	AC=802;AF=0.160144;AN=5008;NS=2504;DP=18924;EAS_AF=0.0089;AMR_AF=0.2032;AFR_AF=0.2005;EUR_AF=0.2078;SAS_AF=0.182;AA=G|||;VT=SNP
5	138041609	rs11750163	T	C	100	PASS	AC=1492;AF=0.297923;AN=5008;NS=2504;DP=20651;EAS_AF=0.0417;AMR_AF=0.2795;AFR_AF=0.5492;EUR_AF=0.2773;SAS_AF=0.2566;AA=C|||;VT=SNP
5	138042464	rs13171173	G	T	100	PASS	AC=861;AF=0.171925;AN=5008;NS=2504;DP=20117;EAS_AF=0.0089;AMR_AF=0.2349;AFR_AF=0.1301;EUR_AF=0.2664;SAS_AF=0.2546;AA=G|||;VT=SNP
5	138043689	rs311608	A	C	100	PASS	AC=1487;AF=0.296925;AN=5008;NS=2504;DP=23719;EAS_AF=0.0427;AMR_AF=0.2824;AFR_AF=0.5424;EUR_AF=0.2773;SAS_AF=0.2577;AA=C|||;VT=SNP
5	138044920	rs311607	T	C	100	PASS	AC=1389;AF=0.277356;AN=5008;NS=2504;DP=16998;EAS_AF=0.1587;AMR_AF=0.2522;AFR_AF=0.3918;EUR_AF=0.2734;SAS_AF=0.2669;AA=T|||;VT=SNP
5	138045240	rs311606	G	A	100	PASS	AC=1527;AF=0.304912;AN=5008;NS=2504;DP=15359;EAS_AF=0.1141;AMR_AF=0.2781;AFR_AF=0.5136;EUR_AF=0.2763;SAS_AF=0.2679;AA=A|||;VT=SNP
5	138045839	rs311605	T	C	100	PASS	AC=1236;AF=0.246805;AN=5008;NS=2504;DP=18514;EAS_AF=0.1587;AMR_AF=0.2594;AFR_AF=0.2708;EUR_AF=0.2753;SAS_AF=0.2669;AA=T|||;VT=SNP
5	138049363	rs311604	C	T	100	PASS	AC=851;AF=0.169928;AN=5008;NS=2504;DP=11892;EAS_AF=0.0089;AMR_AF=0.2421;AFR_AF=0.1293;EUR_AF=0.2664;SAS_AF=0.2403;AA=C|||;VT=SNP
5	138049851	rs311603	A	G	100	PASS	AC=1152;AF=0.230032;AN=5008;NS=2504;DP=11152;EAS_AF=0.0823;AMR_AF=0.2608;AFR_AF=0.27;EUR_AF=0.2674;SAS_AF=0.2679;AA=a|||;VT=SNP
5	138053059	rs311602	A	G	100	PASS	AC=1564;AF=0.3123;AN=5008;NS=2504;DP=21582;EAS_AF=0.1101;AMR_AF=0.2867;AFR_AF=0.5454;EUR_AF=0.2734;SAS_AF=0.2638;AA=G|||;VT=SNP
5	138053386	rs311601	G	A	100	PASS	AC=844;AF=0.16853;AN=5008;NS=2504;DP=14788;EAS_AF=0.0089;AMR_AF=0.2392;AFR_AF=0.1301;EUR_AF=0.2654;SAS_AF=0.2352;AA=G|||;VT=SNP
5	138053618	rs930063	C	G	100	PASS	AC=1564;AF=0.3123;AN=5008;NS=2504;DP=17971;EAS_AF=0.1101;AMR_AF=0.2867;AFR_AF=0.5454;EUR_AF=0.2734;SAS_AF=0.2638;AA=G|||;VT=SNP
5	138053623	rs930062	G	A	100	PASS	AC=1564;AF=0.3123;AN=5008;NS=2504;DP=17546;EAS_AF=0.1101;AMR_AF=0.2867;AFR_AF=0.5454;EUR_AF=0.2734;SAS_AF=0.2638;AA=A|||;VT=SNP
5	138054085	rs311600	C	T	100	PASS	AC=1247;AF=0.249002;AN=5008;NS=2504;DP=18271;EAS_AF=0.0665;AMR_AF=0.2608;AFR_AF=0.3585;EUR_AF=0.2664;SAS_AF=0.2628;AA=C|||;VT=SNP
5	138054190	rs113394635	G	A	100	PASS	AC=319;AF=0.0636981;AN=5008;NS=2504;DP=17179;EAS_AF=0.002;AMR_AF=0.0548;AFR_AF=0.0061;EUR_AF=0.1213;SAS_AF=0.1524;AA=G|||;VT=SNP
5	138054683	rs311599	G	A	100	PASS	AC=1247;AF=0.249002;AN=5008;NS=2504;DP=14830;EAS_AF=0.0665;AMR_AF=0.2608;AFR_AF=0.3585;EUR_AF=0.2664;SAS_AF=0.2628;AA=G|||;VT=SNP
5	138055308	rs17286171	C	T	100	PASS	AC=386;AF=0.0770767;AN=5008;NS=2504;DP=19034;EAS_AF=0.0387;AMR_AF=0.0922;AFR_AF=0.0053;EUR_AF=0.1779;SAS_AF=0.0992;AA=C|||;VT=SNP
5	138055901	rs311597	A	G	100	PASS	AC=1258;AF=0.251198;AN=5008;NS=2504;DP=18689;EAS_AF=0.0784;AMR_AF=0.2622;AFR_AF=0.357;EUR_AF=0.2664;SAS_AF=0.2628;AA=A|||;VT=SNP
5	138056121	rs75455584	A	G	100	PASS	AC=421;AF=0.0840655;AN=5008;NS=2504;DP=15509;EAS_AF=0.0883;AMR_AF=0.1239;AFR_AF=0.0053;EUR_AF=0.0676;SAS_AF=0.1748;AA=A|||;VT=SNP
5	138056306	rs172664	G	A	100	PASS	AC=1576;AF=0.314696;AN=5008;NS=2504;DP=14415;EAS_AF=0.122;AMR_AF=0.2882;AFR_AF=0.5446;EUR_AF=0.2734;SAS_AF=0.2638;AA=g|||;VT=SNP
5	138058482	rs160403	T	C	100	PASS	AC=1662;AF=0.331869;AN=5008;NS=2504;DP=19075;EAS_AF=0.1954;AMR_AF=0.2867;AFR_AF=0.5514;EUR_AF=0.2813;SAS_AF=0.2597;AA=C|||;VT=SNP
5	138059288	rs160402	G	T	100	PASS	AC=1240;AF=0.247604;AN=5008;NS=2504;DP=18942;EAS_AF=0.0655;AMR_AF=0.2608;AFR_AF=0.3563;EUR_AF=0.2674;SAS_AF=0.2587;AA=N|||;VT=SNP
5	138061341	rs160401	T	C	100	PASS	AC=1349;AF=0.269369;AN=5008;NS=2504;DP=20094;EAS_AF=0.1647;AMR_AF=0.2622;AFR_AF=0.3563;EUR_AF=0.2744;SAS_AF=0.2597;AA=T|||;VT=SNP
5	138063019	rs160400	C	T	100	PASS	AC=1572;AF=0.313898;AN=5008;NS=2504;DP=20075;EAS_AF=0.121;AMR_AF=0.2882;AFR_AF=0.5446;EUR_AF=0.2744;SAS_AF=0.2597;AA=T|||;VT=SNP
5	138063241	rs160399	A	G	100	PASS	AC=1573;AF=0.314097;AN=5008;NS=2504;DP=21578;EAS_AF=0.121;AMR_AF=0.2882;AFR_AF=0.5446;EUR_AF=0.2744;SAS_AF=0.2607;AA=g|||;VT=SNP
5	138063439	rs160398	T	G	100	PASS	AC=1253;AF=0.2502;AN=5008;NS=2504;DP=23112;EAS_AF=0.0774;AMR_AF=0.2622;AFR_AF=0.3563;EUR_AF=0.2674;SAS_AF=0.2587;AA=T|||;VT=SNP
5	138064219	rs274119	G	A	100	PASS	AC=1573;AF=0.314097;AN=5008;NS=2504;DP=15301;EAS_AF=0.121;AMR_AF=0.2882;AFR_AF=0.5454;EUR_AF=0.2744;SAS_AF=0.2597;AA=a|||;VT=SNP
5	138064887	rs274118	A	G	100	PASS	AC=1573;AF=0.314097;AN=5008;NS=2504;DP=17537;EAS_AF=0.121;AMR_AF=0.2882;AFR_AF=0.5454;EUR_AF=0.2744;SAS_AF=0.2597;AA=-|||;VT=SNP
5	138065048	rs274117	A	G	100	PASS	AC=1581;AF=0.315695;AN=5008;NS=2504;DP=15925;EAS_AF=0.121;AMR_AF=0.2882;AFR_AF=0.5514;EUR_AF=0.2744;SAS_AF=0.2597;AA=A|||;VT=SNP
5	138065763	rs160397	G	A	100	PASS	AC=1562;AF=0.311901;AN=5008;NS=2504;DP=20400;EAS_AF=0.121;AMR_AF=0.2882;AFR_AF=0.5371;EUR_AF=0.2744;SAS_AF=0.2597;AA=g|||;VT=SNP
5	138066211	rs170170	C	T	100	PASS	AC=1236;AF=0.246805;AN=5008;NS=2504;DP=16215;EAS_AF=0.0774;AMR_AF=0.2622;AFR_AF=0.3442;EUR_AF=0.2674;SAS_AF=0.2577;AA=c|||;VT=SNP
5	138066947	rs825669	A	T	100	PASS	AC=1403;AF=0.280152;AN=5008;NS=2504;DP=24241;EAS_AF=0.121;AMR_AF=0.2752;AFR_AF=0.4259;EUR_AF=0.2714;SAS_AF=0.2597;AA=a|||;VT=SNP
5	138068893	rs4835647	G	C	100	PASS	AC=417;AF=0.0832668;AN=5008;NS=2504;DP=25458;EAS_AF=0.0774;AMR_AF=0.1254;AFR_AF=0.0045;EUR_AF=0.0686;SAS_AF=0.181;AA=G|||;VT=SNP
5	138069636	rs67514550	C	T	100	PASS	AC=376;AF=0.0750799;AN=5008;NS=2504;DP=18889;EAS_AF=0.129;AMR_AF=0.098;AFR_AF=0.0091;EUR_AF=0.0726;SAS_AF=0.0951;AA=C|||;VT=SNP
5	138069668	rs311589	G	C	100	PASS	AC=1218;AF=0.243211;AN=5008;NS=2504;DP=18780;EAS_AF=0.0774;AMR_AF=0.2608;AFR_AF=0.3313;EUR_AF=0.2664;SAS_AF=0.2587;AA=G|||;VT=SNP
5	138069710	rs311590	T	C	100	PASS	AC=1338;AF=0.267173;AN=5008;NS=2504;DP=19604;EAS_AF=0.121;AMR_AF=0.2637;AFR_AF=0.3858;EUR_AF=0.2674;SAS_AF=0.2597;AA=t|||;VT=SNP
5	138069894	rs311591	C	T	100	PASS	AC=1218;AF=0.243211;AN=5008;NS=2504;DP=17710;EAS_AF=0.0774;AMR_AF=0.2608;AFR_AF=0.3313;EUR_AF=0.2664;SAS_AF=0.2587;AA=C|||;VT=SNP
5	138070195	rs311592	T	C	100	PASS	AC=1232;AF=0.246006;AN=5008;NS=2504;DP=18615;EAS_AF=0.0774;AMR_AF=0.2608;AFR_AF=0.3419;EUR_AF=0.2664;SAS_AF=0.2587;AA=T|||;VT=SNP
5	138070621	rs311593	C	T	100	PASS	AC=932;AF=0.186102;AN=5008;NS=2504;DP=16882;EAS_AF=0.0089;AMR_AF=0.2435;AFR_AF=0.1959;EUR_AF=0.2664;SAS_AF=0.2321;AA=C|||;VT=SNP
5	138070757	rs311594	C	T	100	PASS	AC=1218;AF=0.243211;AN=5008;NS=2504;DP=15350;EAS_AF=0.0774;AMR_AF=0.2608;AFR_AF=0.3313;EUR_AF=0.2664;SAS_AF=0.2587;AA=C|||;VT=SNP
5	138071872	rs311595	T	C	100	PASS	AC=1561;AF=0.311701;AN=5008;NS=2504;DP=18535;EAS_AF=0.121;AMR_AF=0.2867;AFR_AF=0.5371;EUR_AF=0.2744;SAS_AF=0.2597;AA=C|||;VT=SNP
5	138072082	rs311596	A	T	100	PASS	AC=1239;AF=0.247404;AN=5008;NS=2504;DP=18393;EAS_AF=0.0774;AMR_AF=0.2608;AFR_AF=0.348;EUR_AF=0.2674;SAS_AF=0.2566;AA=A|||;VT=SNP
5	138075163	rs1651359	T	C	100	PASS	AC=3788;AF=0.75639;AN=5008;NS=2504;DP=14688;EAS_AF=0.9226;AMR_AF=0.7392;AFR_AF=0.6672;EUR_AF=0.7336;SAS_AF=0.7413;AA=C|||;VT=SNP
5	138076276	rs1703211	G	A	100	PASS	AC=3608;AF=0.720447;AN=5008;NS=2504;DP=15838;EAS_AF=0.88;AMR_AF=0.7262;AFR_AF=0.5749;EUR_AF=0.7286;SAS_AF=0.7403;AA=G|||;VT=SNP
5	138077466	rs1627698	A	G	100	PASS	AC=3698;AF=0.738419;AN=5008;NS=2504;DP=19763;EAS_AF=0.9226;AMR_AF=0.7277;AFR_AF=0.6082;EUR_AF=0.7296;SAS_AF=0.7413;AA=G|||;VT=SNP
5	138078552	rs1703212	A	G	100	PASS	AC=3429;AF=0.684704;AN=5008;NS=2504;DP=19776;EAS_AF=0.88;AMR_AF=0.7133;AFR_AF=0.4486;EUR_AF=0.7256;SAS_AF=0.7403;AA=A|||;VT=SNP
5	138078840	rs1651032	C	T	100	PASS	AC=3539;AF=0.706669;AN=5008;NS=2504;DP=19332;EAS_AF=0.9226;AMR_AF=0.7161;AFR_AF=0.4962;EUR_AF=0.7266;SAS_AF=0.7413;AA=C|||;VT=SNP
5	138078992	rs1725352	T	C	100	PASS	AC=3540;AF=0.706869;AN=5008;NS=2504;DP=18991;EAS_AF=0.9226;AMR_AF=0.7176;AFR_AF=0.4962;EUR_AF=0.7266;SAS_AF=0.7413;AA=T|||;VT=SNP
5	138079005	rs1725353	C	T	100	PASS	AC=3540;AF=0.706869;AN=5008;NS=2504;DP=18841;EAS_AF=0.9226;AMR_AF=0.7176;AFR_AF=0.4962;EUR_AF=0.7266;SAS_AF=0.7413;AA=C|||;VT=SNP
5	138079052	rs1703213	T	C	100	PASS	AC=4077;AF=0.814097;AN=5008;NS=2504;DP=19570;EAS_AF=0.9911;AMR_AF=0.7565;AFR_AF=0.8048;EUR_AF=0.7336;SAS_AF=0.7679;AA=t|||;VT=SNP
5	138081007	rs1651358	A	G	100	PASS	AC=3806;AF=0.759984;AN=5008;NS=2504;DP=14523;EAS_AF=0.9911;AMR_AF=0.7291;AFR_AF=0.618;EUR_AF=0.7296;SAS_AF=0.7669;AA=G|||;VT=SNP
5	138081230	rs1725335	A	G	100	PASS	AC=3791;AF=0.756989;AN=5008;NS=2504;DP=13165;EAS_AF=0.9911;AMR_AF=0.7291;AFR_AF=0.6059;EUR_AF=0.7296;SAS_AF=0.7679;AA=G|||;VT=SNP
5	138083337	rs311613	T	C	100	PASS	AC=3694;AF=0.73762;AN=5008;NS=2504;DP=13291;EAS_AF=0.9216;AMR_AF=0.7277;AFR_AF=0.6059;EUR_AF=0.7296;SAS_AF=0.7413;AA=C|||;VT=SNP
5	138083721	rs160406	T	C	100	PASS	AC=3695;AF=0.737819;AN=5008;NS=2504;DP=15676;EAS_AF=0.9226;AMR_AF=0.7277;AFR_AF=0.6059;EUR_AF=0.7296;SAS_AF=0.7413;AA=C|||;VT=SNP
5	138084076	rs160405	G	A	100	PASS	AC=3646;AF=0.728035;AN=5008;NS=2504;DP=18258;EAS_AF=0.9226;AMR_AF=0.7262;AFR_AF=0.5703;EUR_AF=0.7286;SAS_AF=0.7413;AA=G|||;VT=SNP
5	138084269	rs160404	G	A	100	PASS	AC=3647;AF=0.728235;AN=5008;NS=2504;DP=20155;EAS_AF=0.9226;AMR_AF=0.7262;AFR_AF=0.5711;EUR_AF=0.7286;SAS_AF=0.7413;AA=G|||;VT=SNP
5	138085286	rs700614	A	C	100	PASS	AC=3354;AF=0.669728;AN=5008;NS=2504;DP=14378;EAS_AF=0.88;AMR_AF=0.7118;AFR_AF=0.3949;EUR_AF=0.7247;SAS_AF=0.7382;AA=A|||;VT=SNP
5	138085834	rs700615	C	A	100	PASS	AC=3646;AF=0.728035;AN=5008;NS=2504;DP=12674;EAS_AF=0.9226;AMR_AF=0.7262;AFR_AF=0.5703;EUR_AF=0.7286;SAS_AF=0.7413;AA=C|||;VT=SNP
5	138087873	rs700616	A	C	100	PASS	AC=3701;AF=0.739018;AN=5008;NS=2504;DP=18124;EAS_AF=0.9236;AMR_AF=0.7277;AFR_AF=0.6074;EUR_AF=0.7296;SAS_AF=0.7444;AA=C|||;VT=SNP
5	138087979	rs700617	A	G	100	PASS	AC=3702;AF=0.739217;AN=5008;NS=2504;DP=12435;EAS_AF=0.9236;AMR_AF=0.7277;AFR_AF=0.6082;EUR_AF=0.7296;SAS_AF=0.7444;AA=G|||;VT=SNP
5	138088118	rs700618	C	T	100	PASS	AC=3703;AF=0.739417;AN=5008;NS=2504;DP=8604;EAS_AF=0.9236;AMR_AF=0.7277;AFR_AF=0.6089;EUR_AF=0.7296;SAS_AF=0.7444;AA=T|||;VT=SNP
5	138088749	rs700619	G	C	100	PASS	AC=4078;AF=0.814297;AN=5008;NS=2504;DP=9281;EAS_AF=0.9921;AMR_AF=0.7565;AFR_AF=0.8033;EUR_AF=0.7326;SAS_AF=0.771;AA=C|||;VT=SNP
5	138091697	rs12653845	T	G	100	PASS	AC=382;AF=0.076278;AN=5008;NS=2504;DP=12507;EAS_AF=0.131;AMR_AF=0.098;AFR_AF=0.0091;EUR_AF=0.0755;SAS_AF=0.0961;AA=T|||;VT=SNP
5	138095206	rs1095374	A	G	100	PASS	AC=3500;AF=0.698882;AN=5008;NS=2504;DP=16841;EAS_AF=0.9226;AMR_AF=0.7147;AFR_AF=0.466;EUR_AF=0.7256;SAS_AF=0.7444;AA=a|||;VT=SNP
5	138095643	rs825672	T	C	100	PASS	AC=4081;AF=0.814896;AN=5008;NS=2504;DP=13269;EAS_AF=0.9911;AMR_AF=0.7565;AFR_AF=0.8056;EUR_AF=0.7336;SAS_AF=0.771;AA=c|||;VT=SNP
5	138097936	rs700620	C	T	100	PASS	AC=3499;AF=0.698682;AN=5008;NS=2504;DP=18094;EAS_AF=0.9236;AMR_AF=0.7147;AFR_AF=0.4644;EUR_AF=0.7256;SAS_AF=0.7444;AA=C|||;VT=SNP
5	138098430	rs700621	C	T	100	PASS	AC=3499;AF=0.698682;AN=5008;NS=2504;DP=16838;EAS_AF=0.9236;AMR_AF=0.7147;AFR_AF=0.4644;EUR_AF=0.7256;SAS_AF=0.7444;AA=C|||;VT=SNP
5	138098551	rs700622	T	C	100	PASS	AC=4082;AF=0.815096;AN=5008;NS=2504;DP=17319;EAS_AF=0.9921;AMR_AF=0.7565;AFR_AF=0.8056;EUR_AF=0.7336;SAS_AF=0.771;AA=C|||;VT=SNP
5	138098682	rs700623	A	G	100	PASS	AC=3438;AF=0.686502;AN=5008;NS=2504;DP=18669;EAS_AF=0.881;AMR_AF=0.7133;AFR_AF=0.4523;EUR_AF=0.7256;SAS_AF=0.7434;AA=A|||;VT=SNP
5	138099021	rs700624	C	G	100	PASS	AC=3655;AF=0.729832;AN=5008;NS=2504;DP=21768;EAS_AF=0.9236;AMR_AF=0.7262;AFR_AF=0.5741;EUR_AF=0.7286;SAS_AF=0.7444;AA=C|||;VT=SNP
5	138099597	rs700625	A	T	100	PASS	AC=3703;AF=0.739417;AN=5008;NS=2504;DP=17017;EAS_AF=0.9236;AMR_AF=0.7277;AFR_AF=0.6089;EUR_AF=0.7296;SAS_AF=0.7444;AA=T|||;VT=SNP
5	138100042	rs62384266	T	C	100	PASS	AC=3703;AF=0.739417;AN=5008;NS=2504;DP=14890;EAS_AF=0.9236;AMR_AF=0.7277;AFR_AF=0.6089;EUR_AF=0.7296;SAS_AF=0.7444;AA=N|||;VT=SNP
5	138100455	rs7722965	T	C	100	PASS	AC=4082;AF=0.815096;AN=5008;NS=2504;DP=16834;EAS_AF=0.9921;AMR_AF=0.7565;AFR_AF=0.8056;EUR_AF=0.7336;SAS_AF=0.771;AA=C|||;VT=SNP
5	138100998	rs2940594	A	G	100	PASS	AC=3703;AF=0.739417;AN=5008;NS=2504;DP=14038;EAS_AF=0.9236;AMR_AF=0.7277;AFR_AF=0.6089;EUR_AF=0.7296;SAS_AF=0.7444;AA=G|||;VT=SNP
5	138101037	rs2940595	A	G	100	PASS	AC=3704;AF=0.739617;AN=5008;NS=2504;DP=13941;EAS_AF=0.9236;AMR_AF=0.7277;AFR_AF=0.6097;EUR_AF=0.7296;SAS_AF=0.7444;AA=G|||;VT=SNP
5	138101098	rs147705041	T	C	100	PASS	AC=408;AF=0.0814696;AN=5008;NS=2504;DP=13983;EAS_AF=0.0754;AMR_AF=0.1268;AFR_AF=0.0038;EUR_AF=0.0676;SAS_AF=0.1748;AA=T|||;VT=SNP
5	138101586	rs1725351	C	T	100	PASS	AC=674;AF=0.134585;AN=5008;NS=2504;DP=13767;EAS_AF=0.004;AMR_AF=0.2147;AFR_AF=0.0408;EUR_AF=0.2425;SAS_AF=0.228;AA=C|||;VT=SNP
5	138101918	rs2174972	C	G	100	PASS	AC=3655;AF=0.729832;AN=5008;NS=2504;DP=18413;EAS_AF=0.9236;AMR_AF=0.7262;AFR_AF=0.5741;EUR_AF=0.7286;SAS_AF=0.7444;AA=C|||;VT=SNP
5	138102972	rs825675	A	G	100	PASS	AC=4056;AF=0.809904;AN=5008;NS=2504;DP=19807;EAS_AF=0.9921;AMR_AF=0.7565;AFR_AF=0.7859;EUR_AF=0.7336;SAS_AF=0.771;AA=G|||;VT=SNP
5	138103266	rs851278	A	G	100	PASS	AC=3704;AF=0.739617;AN=5008;NS=2504;DP=19148;EAS_AF=0.9236;AMR_AF=0.7277;AFR_AF=0.6089;EUR_AF=0.7306;SAS_AF=0.7444;AA=G|||;VT=SNP
5	138104770	rs825677	T	C	100	PASS	AC=4080;AF=0.814696;AN=5008;NS=2504;DP=15810;EAS_AF=0.9921;AMR_AF=0.7565;AFR_AF=0.8048;EUR_AF=0.7326;SAS_AF=0.771;AA=C|||;VT=SNP
5	138106326	rs2693963	T	G	100	PASS	AC=3656;AF=0.730032;AN=5008;NS=2504;DP=20512;EAS_AF=0.9236;AMR_AF=0.7277;AFR_AF=0.5741;EUR_AF=0.7286;SAS_AF=0.7444;AA=T|||;VT=SNP
5	138106384	rs2693962	T	G	100	PASS	AC=4081;AF=0.814896;AN=5008;NS=2504;DP=18571;EAS_AF=0.9921;AMR_AF=0.7579;AFR_AF=0.8041;EUR_AF=0.7336;SAS_AF=0.771;AA=G|||;VT=SNP
5	138106497	rs6866199	C	T	100	PASS	AC=3656;AF=0.730032;AN=5008;NS=2504;DP=15517;EAS_AF=0.9236;AMR_AF=0.7277;AFR_AF=0.5741;EUR_AF=0.7286;SAS_AF=0.7444;AA=C|||;VT=SNP
5	138108703	rs62384267	T	C	100	PASS	AC=331;AF=0.0660942;AN=5008;NS=2504;DP=18990;EAS_AF=0.0367;AMR_AF=0.0648;AFR_AF=0.0446;EUR_AF=0.0924;SAS_AF=0.0992;AA=T|||;VT=SNP
5	138110540	rs1976561	C	T	100	PASS	AC=3503;AF=0.699481;AN=5008;NS=2504;DP=15844;EAS_AF=0.9236;AMR_AF=0.7161;AFR_AF=0.4667;EUR_AF=0.7256;SAS_AF=0.7444;AA=C|||;VT=SNP
5	138110594	rs1976562	G	A	100	PASS	AC=4081;AF=0.814896;AN=5008;NS=2504;DP=16534;EAS_AF=0.9921;AMR_AF=0.7579;AFR_AF=0.8041;EUR_AF=0.7336;SAS_AF=0.771;AA=G|||;VT=SNP
5	138110702	rs1567313	A	G	100	PASS	AC=3656;AF=0.730032;AN=5008;NS=2504;DP=20163;EAS_AF=0.9236;AMR_AF=0.7277;AFR_AF=0.5741;EUR_AF=0.7286;SAS_AF=0.7444;AA=A|||;VT=SNP
5	138115219	rs825770	T	G	100	PASS	AC=3703;AF=0.739417;AN=5008;NS=2504;DP=15369;EAS_AF=0.9236;AMR_AF=0.7277;AFR_AF=0.6089;EUR_AF=0.7296;SAS_AF=0.7444;AA=T|||;VT=SNP
5	138115355	rs825769	G	A	100	PASS	AC=3703;AF=0.739417;AN=5008;NS=2504;DP=17188;EAS_AF=0.9236;AMR_AF=0.7277;AFR_AF=0.6089;EUR_AF=0.7296;SAS_AF=0.7444;AA=G|||;VT=SNP
5	138116035	rs825768	C	G	100	PASS	AC=3441;AF=0.687101;AN=5008;NS=2504;DP=8169;EAS_AF=0.8849;AMR_AF=0.7133;AFR_AF=0.4539;EUR_AF=0.7256;SAS_AF=0.7403;AA=T|||;VT=SNP
5	138117938	rs700626	A	G	100	PASS	AC=3876;AF=0.773962;AN=5008;NS=2504;DP=22895;EAS_AF=0.9236;AMR_AF=0.745;AFR_AF=0.7262;EUR_AF=0.7346;SAS_AF=0.7454;AA=G|||;VT=SNP
5	138119400	rs700627	A	T	100	PASS	AC=3703;AF=0.739417;AN=5008;NS=2504;DP=18433;EAS_AF=0.9236;AMR_AF=0.7277;AFR_AF=0.6089;EUR_AF=0.7296;SAS_AF=0.7444;AA=T|||;VT=SNP
5	138120354	rs76171263	C	G	100	PASS	AC=406;AF=0.0810703;AN=5008;NS=2504;DP=19367;EAS_AF=0.0754;AMR_AF=0.1268;AFR_AF=0.0045;EUR_AF=0.0666;SAS_AF=0.1728;AA=c|||;VT=SNP
5	138121038	rs825764	T	C	100	PASS	AC=4171;AF=0.832867;AN=5008;NS=2504;DP=13345;EAS_AF=0.9921;AMR_AF=0.7622;AFR_AF=0.8707;EUR_AF=0.7346;SAS_AF=0.7689;AA=-|||;VT=SNP
5	138121335	rs825763	C	T	100	PASS	AC=3499;AF=0.698682;AN=5008;NS=2504;DP=17938;EAS_AF=0.9236;AMR_AF=0.7147;AFR_AF=0.4644;EUR_AF=0.7256;SAS_AF=0.7444;AA=C|||;VT=SNP
5	138123994	rs700629	T	G	100	PASS	AC=3414;AF=0.681709;AN=5008;NS=2504;DP=19684;EAS_AF=0.8819;AMR_AF=0.7133;AFR_AF=0.4357;EUR_AF=0.7256;SAS_AF=0.7403;AA=T|||;VT=SNP
5	138125939	rs825759	G	A	100	PASS	AC=4098;AF=0.818291;AN=5008;NS=2504;DP=20578;EAS_AF=0.9921;AMR_AF=0.7594;AFR_AF=0.8169;EUR_AF=0.7336;SAS_AF=0.7699;AA=A|||;VT=SNP
5	138126977	rs825758	G	A	100	PASS	AC=3708;AF=0.740415;AN=5008;NS=2504;DP=18075;EAS_AF=0.9236;AMR_AF=0.7277;AFR_AF=0.6127;EUR_AF=0.7296;SAS_AF=0.7444;AA=A|||;VT=SNP
5	138131889	rs825754	A	G	100	PASS	AC=3710;AF=0.740815;AN=5008;NS=2504;DP=17902;EAS_AF=0.9236;AMR_AF=0.7277;AFR_AF=0.6127;EUR_AF=0.7296;SAS_AF=0.7464;AA=N|||;VT=SNP
5	138133587	rs2662544	T	A	100	PASS	AC=4091;AF=0.816893;AN=5008;NS=2504;DP=14710;EAS_AF=0.9921;AMR_AF=0.7579;AFR_AF=0.8101;EUR_AF=0.7326;SAS_AF=0.774;AA=T|||;VT=SNP
5	138133869	rs825751	A	G	100	PASS	AC=3716;AF=0.742013;AN=5008;NS=2504;DP=17196;EAS_AF=0.9236;AMR_AF=0.7291;AFR_AF=0.6165;EUR_AF=0.7296;SAS_AF=0.7464;AA=G|||;VT=SNP
5	138135124	rs825750	C	T	100	PASS	AC=3502;AF=0.699281;AN=5008;NS=2504;DP=16983;EAS_AF=0.9236;AMR_AF=0.7147;AFR_AF=0.4644;EUR_AF=0.7266;SAS_AF=0.7464;AA=C|||;VT=SNP
5	138135921	rs825749	C	A	100	PASS	AC=3357;AF=0.670327;AN=5008;NS=2504;DP=19528;EAS_AF=0.881;AMR_AF=0.7104;AFR_AF=0.3949;EUR_AF=0.7207;SAS_AF=0.7454;AA=C|||;VT=SNP
5	138136067	rs825748	A	G	100	PASS	AC=3719;AF=0.742612;AN=5008;NS=2504;DP=19111;EAS_AF=0.9236;AMR_AF=0.7291;AFR_AF=0.6165;EUR_AF=0.7296;SAS_AF=0.7495;AA=G|||;VT=SNP
5	138136585	rs825747	G	A	100	PASS	AC=4090;AF=0.816693;AN=5008;NS=2504;DP=22440;EAS_AF=0.9921;AMR_AF=0.7579;AFR_AF=0.8079;EUR_AF=0.7336;SAS_AF=0.7751;AA=A|||;VT=SNP
5	138136619	rs825746	C	T	100	PASS	AC=3720;AF=0.742812;AN=5008;NS=2504;DP=22553;EAS_AF=0.9236;AMR_AF=0.7291;AFR_AF=0.6172;EUR_AF=0.7296;SAS_AF=0.7495;AA=T|||;VT=SNP
5	138137670	rs825762	T	C	100	PASS	AC=3719;AF=0.742612;AN=5008;NS=2504;DP=18621;EAS_AF=0.9236;AMR_AF=0.7291;AFR_AF=0.6165;EUR_AF=0.7296;SAS_AF=0.7495;AA=C|||;VT=SNP
5	138138007	rs825761	A	G	100	PASS	AC=3718;AF=0.742412;AN=5008;NS=2504;DP=14486;EAS_AF=0.9236;AMR_AF=0.7291;AFR_AF=0.6157;EUR_AF=0.7296;SAS_AF=0.7495;AA=G|||;VT=SNP
5	138139277	rs906695	C	T	100	PASS	AC=3667;AF=0.732228;AN=5008;NS=2504;DP=19642;EAS_AF=0.9236;AMR_AF=0.7277;AFR_AF=0.5794;EUR_AF=0.7286;SAS_AF=0.7485;AA=C|||;VT=SNP
5	138139780	rs13173618	T	G	100	PASS	AC=670;AF=0.133786;AN=5008;NS=2504;DP=21334;EAS_AF=0.004;AMR_AF=0.2147;AFR_AF=0.0408;EUR_AF=0.2425;SAS_AF=0.2239;AA=T|||;VT=SNP
5	138145460	rs3789151	C	T	100	PASS	AC=3663;AF=0.73143;AN=5008;NS=2504;DP=15435;EAS_AF=0.9236;AMR_AF=0.7277;AFR_AF=0.5779;EUR_AF=0.7286;SAS_AF=0.7464;AA=C|||;VT=SNP
5	138146223	rs4835649	T	C	100	PASS	AC=3716;AF=0.742013;AN=5008;NS=2504;DP=14941;EAS_AF=0.9236;AMR_AF=0.7291;AFR_AF=0.6165;EUR_AF=0.7296;SAS_AF=0.7464;AA=t|||;VT=SNP
5	138146520	rs6596450	G	A	100	PASS	AC=3663;AF=0.73143;AN=5008;NS=2504;DP=10431;EAS_AF=0.9236;AMR_AF=0.7262;AFR_AF=0.5787;EUR_AF=0.7286;SAS_AF=0.7464;AA=g|||;VT=SNP
5	138147518	rs10056160	A	G	100	PASS	AC=4090;AF=0.816693;AN=5008;NS=2504;DP=14811;EAS_AF=0.9921;AMR_AF=0.7579;AFR_AF=0.8094;EUR_AF=0.7336;SAS_AF=0.773;AA=N|||;VT=SNP
5	138148064	rs13154573	T	C	100	PASS	AC=674;AF=0.134585;AN=5008;NS=2504;DP=18821;EAS_AF=0.004;AMR_AF=0.2147;AFR_AF=0.0416;EUR_AF=0.2435;SAS_AF=0.226;AA=T|||;VT=SNP
5	138149339	rs7709770	A	G	100	PASS	AC=4077;AF=0.814097;AN=5008;NS=2504;DP=18618;EAS_AF=0.9921;AMR_AF=0.755;AFR_AF=0.8026;EUR_AF=0.7326;SAS_AF=0.772;AA=G|||;VT=SNP
5	138150119	rs12517514	A	G	100	PASS	AC=3714;AF=0.741613;AN=5008;NS=2504;DP=16162;EAS_AF=0.9246;AMR_AF=0.7277;AFR_AF=0.6165;EUR_AF=0.7296;SAS_AF=0.7444;AA=A|||;VT=SNP
5	138150657	rs4835702	A	G	100	PASS	AC=3714;AF=0.741613;AN=5008;NS=2504;DP=15550;EAS_AF=0.9246;AMR_AF=0.7277;AFR_AF=0.6172;EUR_AF=0.7286;SAS_AF=0.7444;AA=G|||;VT=SNP
5	138150737	rs4835703	T	G	100	PASS	AC=4084;AF=0.815495;AN=5008;NS=2504;DP=17962;EAS_AF=0.9921;AMR_AF=0.755;AFR_AF=0.8086;EUR_AF=0.7326;SAS_AF=0.771;AA=G|||;VT=SNP
5	138151325	rs4835704	G	A	100	PASS	AC=4082;AF=0.815096;AN=5008;NS=2504;DP=19903;EAS_AF=0.9921;AMR_AF=0.755;AFR_AF=0.8086;EUR_AF=0.7326;SAS_AF=0.7689;AA=A|||;VT=SNP
5	138151891	rs6596453	T	G	100	PASS	AC=4084;AF=0.815495;AN=5008;NS=2504;DP=21798;EAS_AF=0.9921;AMR_AF=0.755;AFR_AF=0.8086;EUR_AF=0.7326;SAS_AF=0.771;AA=G|||;VT=SNP
5	138152633	rs34645817	A	G	100	PASS	AC=4085;AF=0.815695;AN=5008;NS=2504;DP=19470;EAS_AF=0.9921;AMR_AF=0.755;AFR_AF=0.8086;EUR_AF=0.7336;SAS_AF=0.771;AA=G|||;VT=SNP
5	138154530	rs7736925	C	G	100	PASS	AC=4083;AF=0.815296;AN=5008;NS=2504;DP=19604;EAS_AF=0.9921;AMR_AF=0.755;AFR_AF=0.8086;EUR_AF=0.7336;SAS_AF=0.7689;AA=G|||;VT=SNP
5	138155245	rs6873425	G	A	100	PASS	AC=3713;AF=0.741414;AN=5008;NS=2504;DP=18232;EAS_AF=0.9246;AMR_AF=0.7277;AFR_AF=0.6172;EUR_AF=0.7296;SAS_AF=0.7423;AA=G|||;VT=SNP
5	138155470	rs883333	C	A	100	PASS	AC=4083;AF=0.815296;AN=5008;NS=2504;DP=13166;EAS_AF=0.9921;AMR_AF=0.755;AFR_AF=0.8086;EUR_AF=0.7336;SAS_AF=0.7689;AA=A|||;VT=SNP
5	138155925	rs884470	A	G	100	PASS	AC=3659;AF=0.730631;AN=5008;NS=2504;DP=14816;EAS_AF=0.9246;AMR_AF=0.7262;AFR_AF=0.5779;EUR_AF=0.7286;SAS_AF=0.7423;AA=A|||;VT=SNP
5	138155959	rs884469	G	C	100	PASS	AC=3353;AF=0.669529;AN=5008;NS=2504;DP=16104;EAS_AF=0.881;AMR_AF=0.7104;AFR_AF=0.3941;EUR_AF=0.7247;SAS_AF=0.7382;AA=G|||;VT=SNP
5	138159344	rs6877187	T	C	100	PASS	AC=3495;AF=0.697883;AN=5008;NS=2504;DP=16755;EAS_AF=0.9246;AMR_AF=0.7133;AFR_AF=0.4622;EUR_AF=0.7256;SAS_AF=0.7434;AA=T|||;VT=SNP
5	138160056	rs6860780	A	G	100	PASS	AC=3708;AF=0.740415;AN=5008;NS=2504;DP=19225;EAS_AF=0.9246;AMR_AF=0.7262;AFR_AF=0.6135;EUR_AF=0.7296;SAS_AF=0.7434;AA=G|||;VT=SNP
5	138162129	rs3804199	T	C	100	PASS	AC=3494;AF=0.697684;AN=5008;NS=2504;DP=18819;EAS_AF=0.9246;AMR_AF=0.7133;AFR_AF=0.4622;EUR_AF=0.7256;SAS_AF=0.7423;AA=T|||;VT=SNP
5	138162772	rs2011462	G	A	100	PASS	AC=3429;AF=0.684704;AN=5008;NS=2504;DP=20697;EAS_AF=0.881;AMR_AF=0.7118;AFR_AF=0.4501;EUR_AF=0.7256;SAS_AF=0.7382;AA=G|||;VT=SNP
5	138163576	rs4835705	T	C	100	PASS	AC=3653;AF=0.729433;AN=5008;NS=2504;DP=18169;EAS_AF=0.9246;AMR_AF=0.7248;AFR_AF=0.5741;EUR_AF=0.7286;SAS_AF=0.7423;AA=T|||;VT=SNP
5	138164307	rs6884198	C	T	100	PASS	AC=3707;AF=0.740216;AN=5008;NS=2504;DP=18007;EAS_AF=0.9246;AMR_AF=0.7262;AFR_AF=0.6135;EUR_AF=0.7296;SAS_AF=0.7423;AA=T|||;VT=SNP
5	138164726	rs4835706	G	A	100	PASS	AC=3707;AF=0.740216;AN=5008;NS=2504;DP=18438;EAS_AF=0.9246;AMR_AF=0.7262;AFR_AF=0.6135;EUR_AF=0.7296;SAS_AF=0.7423;AA=G|||;VT=SNP
5	138165651	rs6596454	A	C	100	PASS	AC=4079;AF=0.814497;AN=5008;NS=2504;DP=18231;EAS_AF=0.9921;AMR_AF=0.7536;AFR_AF=0.8064;EUR_AF=0.7336;SAS_AF=0.7689;AA=C|||;VT=SNP
5	138167105	rs6596455	T	C	100	PASS	AC=4079;AF=0.814497;AN=5008;NS=2504;DP=21220;EAS_AF=0.9921;AMR_AF=0.7536;AFR_AF=0.8064;EUR_AF=0.7336;SAS_AF=0.7689;AA=C|||;VT=SNP
5	138167270	rs6421921	T	G	100	PASS	AC=3654;AF=0.729633;AN=5008;NS=2504;DP=21563;EAS_AF=0.9246;AMR_AF=0.7248;AFR_AF=0.5741;EUR_AF=0.7286;SAS_AF=0.7434;AA=T|||;VT=SNP
5	138167497	rs6596456	A	G	100	PASS	AC=3360;AF=0.670927;AN=5008;NS=2504;DP=21075;EAS_AF=0.881;AMR_AF=0.7104;AFR_AF=0.3971;EUR_AF=0.7247;SAS_AF=0.7413;AA=A|||;VT=SNP
5	138168527	rs17207681	A	G	100	PASS	AC=275;AF=0.0549121;AN=5008;NS=2504;DP=16724;EAS_AF=0.0367;AMR_AF=0.0648;AFR_AF=0.0053;EUR_AF=0.0915;SAS_AF=0.0961;AA=A|||;VT=SNP
5	138169563	rs995177	G	A	100	PASS	AC=4079;AF=0.814497;AN=5008;NS=2504;DP=18949;EAS_AF=0.9921;AMR_AF=0.7536;AFR_AF=0.8064;EUR_AF=0.7336;SAS_AF=0.7689;AA=A|||;VT=SNP
5	138170482	rs7710300	T	C	100	PASS	AC=4079;AF=0.814497;AN=5008;NS=2504;DP=16622;EAS_AF=0.9921;AMR_AF=0.7536;AFR_AF=0.8064;EUR_AF=0.7336;SAS_AF=0.7689;AA=C|||;VT=SNP
5	138171423	rs1039789	T	C	100	PASS	AC=3654;AF=0.729633;AN=5008;NS=2504;DP=15175;EAS_AF=0.9246;AMR_AF=0.7248;AFR_AF=0.5749;EUR_AF=0.7286;SAS_AF=0.7423;AA=T|||;VT=SNP
5	138171501	rs1039788	G	A	100	PASS	AC=3708;AF=0.740415;AN=5008;NS=2504;DP=15697;EAS_AF=0.9246;AMR_AF=0.7262;AFR_AF=0.6142;EUR_AF=0.7296;SAS_AF=0.7423;AA=g|||;VT=SNP
5	138171996	rs1828188	A	G	100	PASS	AC=3707;AF=0.740216;AN=5008;NS=2504;DP=20650;EAS_AF=0.9246;AMR_AF=0.7262;AFR_AF=0.6135;EUR_AF=0.7296;SAS_AF=0.7423;AA=A|||;VT=SNP
5	138172220	rs1828187	C	T	100	PASS	AC=3653;AF=0.729433;AN=5008;NS=2504;DP=20820;EAS_AF=0.9246;AMR_AF=0.7248;AFR_AF=0.5741;EUR_AF=0.7286;SAS_AF=0.7423;AA=C|||;VT=SNP
5	138173382	rs56322405	C	G	100	PASS	AC=3655;AF=0.729832;AN=5008;NS=2504;DP=12612;EAS_AF=0.9246;AMR_AF=0.7277;AFR_AF=0.5741;EUR_AF=0.7286;SAS_AF=0.7423;AA=C|||;VT=SNP
5	138174520	rs4835707	G	A	100	PASS	AC=3707;AF=0.740216;AN=5008;NS=2504;DP=17386;EAS_AF=0.9246;AMR_AF=0.7262;AFR_AF=0.6135;EUR_AF=0.7296;SAS_AF=0.7423;AA=A|||;VT=SNP
5	138174759	rs13162420	T	C	100	PASS	AC=628;AF=0.125399;AN=5008;NS=2504;DP=16607;EAS_AF=0.004;AMR_AF=0.2118;AFR_AF=0.0159;EUR_AF=0.2416;SAS_AF=0.2178;AA=T|||;VT=SNP
5	138175910	rs6887841	G	A	100	PASS	AC=3653;AF=0.729433;AN=5008;NS=2504;DP=21048;EAS_AF=0.9246;AMR_AF=0.7248;AFR_AF=0.5741;EUR_AF=0.7286;SAS_AF=0.7423;AA=G|||;VT=SNP
5	138176458	rs12656942	G	A	100	PASS	AC=3707;AF=0.740216;AN=5008;NS=2504;DP=17494;EAS_AF=0.9246;AMR_AF=0.7262;AFR_AF=0.6135;EUR_AF=0.7296;SAS_AF=0.7423;AA=G|||;VT=SNP
5	138176689	rs62381196	C	T	100	PASS	AC=3707;AF=0.740216;AN=5008;NS=2504;DP=17239;EAS_AF=0.9246;AMR_AF=0.7262;AFR_AF=0.6135;EUR_AF=0.7296;SAS_AF=0.7423;AA=C|||;VT=SNP
5	138176954	rs56044552	T	G	100	PASS	AC=3653;AF=0.729433;AN=5008;NS=2504;DP=17549;EAS_AF=0.9246;AMR_AF=0.7248;AFR_AF=0.5741;EUR_AF=0.7286;SAS_AF=0.7423;AA=t|||;VT=SNP
5	138177261	rs13167462	G	A	100	PASS	AC=629;AF=0.125599;AN=5008;NS=2504;DP=18072;EAS_AF=0.005;AMR_AF=0.2118;AFR_AF=0.0159;EUR_AF=0.2416;SAS_AF=0.2178;AA=G|||;VT=SNP
5	138179738	rs7710288	A	G	100	PASS	AC=3647;AF=0.728235;AN=5008;NS=2504;DP=14843;EAS_AF=0.9246;AMR_AF=0.7277;AFR_AF=0.5681;EUR_AF=0.7286;SAS_AF=0.7423;AA=A|||;VT=SNP
5	138179893	rs4835708	C	T	100	PASS	AC=3488;AF=0.696486;AN=5008;NS=2504;DP=13325;EAS_AF=0.9246;AMR_AF=0.7133;AFR_AF=0.4576;EUR_AF=0.7256;SAS_AF=0.7423;AA=C|||;VT=SNP
5	138180316	rs1976568	G	T	100	PASS	AC=3699;AF=0.738618;AN=5008;NS=2504;DP=16169;EAS_AF=0.9246;AMR_AF=0.7262;AFR_AF=0.6074;EUR_AF=0.7296;SAS_AF=0.7423;AA=T|||;VT=SNP
5	138181563	rs6880786	A	G	100	PASS	AC=3699;AF=0.738618;AN=5008;NS=2504;DP=19556;EAS_AF=0.9246;AMR_AF=0.7262;AFR_AF=0.6074;EUR_AF=0.7296;SAS_AF=0.7423;AA=A|||;VT=SNP
5	138182007	rs9327826	A	G	100	PASS	AC=3701;AF=0.739018;AN=5008;NS=2504;DP=17187;EAS_AF=0.9246;AMR_AF=0.7262;AFR_AF=0.6089;EUR_AF=0.7296;SAS_AF=0.7423;AA=A|||;VT=SNP
5	138182328	rs9327827	C	T	100	PASS	AC=3701;AF=0.739018;AN=5008;NS=2504;DP=15365;EAS_AF=0.9246;AMR_AF=0.7262;AFR_AF=0.6089;EUR_AF=0.7296;SAS_AF=0.7423;AA=T|||;VT=SNP
5	138182457	rs1848506	A	T	100	PASS	AC=3485;AF=0.695887;AN=5008;NS=2504;DP=17176;EAS_AF=0.9246;AMR_AF=0.7133;AFR_AF=0.4561;EUR_AF=0.7256;SAS_AF=0.7413;AA=A|||;VT=SNP
5	138182530	rs1848505	C	T	100	PASS	AC=3486;AF=0.696086;AN=5008;NS=2504;DP=18029;EAS_AF=0.9246;AMR_AF=0.7133;AFR_AF=0.4561;EUR_AF=0.7256;SAS_AF=0.7423;AA=C|||;VT=SNP
5	138185145	rs2351247	A	G	100	PASS	AC=4069;AF=0.8125;AN=5008;NS=2504;DP=17703;EAS_AF=0.9911;AMR_AF=0.7536;AFR_AF=0.8003;EUR_AF=0.7336;SAS_AF=0.7679;AA=G|||;VT=SNP
5	138185293	rs1972072	C	G	100	PASS	AC=3699;AF=0.738618;AN=5008;NS=2504;DP=17463;EAS_AF=0.9246;AMR_AF=0.7262;AFR_AF=0.6074;EUR_AF=0.7296;SAS_AF=0.7423;AA=G|||;VT=SNP
5	138188040	rs6861556	C	T	100	PASS	AC=4078;AF=0.814297;AN=5008;NS=2504;DP=14255;EAS_AF=0.9921;AMR_AF=0.7536;AFR_AF=0.8064;EUR_AF=0.7336;SAS_AF=0.7679;AA=T|||;VT=SNP
5	138188711	rs10043478	G	C	100	PASS	AC=3653;AF=0.729433;AN=5008;NS=2504;DP=19642;EAS_AF=0.9246;AMR_AF=0.7248;AFR_AF=0.5741;EUR_AF=0.7286;SAS_AF=0.7423;AA=G|||;VT=SNP
5	138188855	rs6863054	C	T	100	PASS	AC=3653;AF=0.729433;AN=5008;NS=2504;DP=15022;EAS_AF=0.9246;AMR_AF=0.7248;AFR_AF=0.5741;EUR_AF=0.7286;SAS_AF=0.7423;AA=C|||;VT=SNP
5	138190786	rs6874181	A	G	100	PASS	AC=3707;AF=0.740216;AN=5008;NS=2504;DP=18468;EAS_AF=0.9246;AMR_AF=0.7262;AFR_AF=0.6135;EUR_AF=0.7296;SAS_AF=0.7423;AA=G|||;VT=SNP
5	138191393	rs288019	A	G	100	PASS	AC=3653;AF=0.729433;AN=5008;NS=2504;DP=17314;EAS_AF=0.9246;AMR_AF=0.7248;AFR_AF=0.5741;EUR_AF=0.7286;SAS_AF=0.7423;AA=A|||;VT=SNP
5	138192416	rs288018	G	A	100	PASS	AC=4079;AF=0.814497;AN=5008;NS=2504;DP=20527;EAS_AF=0.9921;AMR_AF=0.7536;AFR_AF=0.8071;EUR_AF=0.7336;SAS_AF=0.7679;AA=A|||;VT=SNP
5	138193515	rs288017	A	T	100	PASS	AC=4078;AF=0.814297;AN=5008;NS=2504;DP=18490;EAS_AF=0.9921;AMR_AF=0.7536;AFR_AF=0.8064;EUR_AF=0.7336;SAS_AF=0.7679;AA=T|||;VT=SNP
5	138194988	rs288016	C	T	100	PASS	AC=3701;AF=0.739018;AN=5008;NS=2504;DP=20381;EAS_AF=0.9246;AMR_AF=0.7248;AFR_AF=0.6097;EUR_AF=0.7296;SAS_AF=0.7423;AA=T|||;VT=SNP
5	138195217	rs288015	T	C	100	PASS	AC=3702;AF=0.739217;AN=5008;NS=2504;DP=22722;EAS_AF=0.9246;AMR_AF=0.7262;AFR_AF=0.6097;EUR_AF=0.7296;SAS_AF=0.7423;AA=C|||;VT=SNP
5	138195793	rs288014	A	G	100	PASS	AC=3493;AF=0.697484;AN=5008;NS=2504;DP=17525;EAS_AF=0.9246;AMR_AF=0.7133;AFR_AF=0.4614;EUR_AF=0.7256;SAS_AF=0.7423;AA=a|||;VT=SNP
5	138195817	rs288013	A	G	100	PASS	AC=3653;AF=0.729433;AN=5008;NS=2504;DP=18035;EAS_AF=0.9246;AMR_AF=0.7248;AFR_AF=0.5741;EUR_AF=0.7286;SAS_AF=0.7423;AA=A|||;VT=SNP
5	138196273	rs288012	C	T	100	PASS	AC=3410;AF=0.680911;AN=5008;NS=2504;DP=18380;EAS_AF=0.881;AMR_AF=0.7118;AFR_AF=0.4357;EUR_AF=0.7256;SAS_AF=0.7382;AA=C|||;VT=SNP
5	138196731	rs176381	C	T	100	PASS	AC=3653;AF=0.729433;AN=5008;NS=2504;DP=19623;EAS_AF=0.9246;AMR_AF=0.7248;AFR_AF=0.5741;EUR_AF=0.7286;SAS_AF=0.7423;AA=C|||;VT=SNP
5	138199939	rs288011	C	T	100	PASS	AC=3654;AF=0.729633;AN=5008;NS=2504;DP=18687;EAS_AF=0.9256;AMR_AF=0.7248;AFR_AF=0.5741;EUR_AF=0.7286;SAS_AF=0.7423;AA=c|||;VT=SNP
5	138200029	rs288010	A	C	100	PASS	AC=3654;AF=0.729633;AN=5008;NS=2504;DP=21318;EAS_AF=0.9256;AMR_AF=0.7248;AFR_AF=0.5741;EUR_AF=0.7286;SAS_AF=0.7423;AA=a|||;VT=SNP
5	138200457	rs167009	G	C	100	PASS	AC=4078;AF=0.814297;AN=5008;NS=2504;DP=21764;EAS_AF=0.9921;AMR_AF=0.7536;AFR_AF=0.8064;EUR_AF=0.7336;SAS_AF=0.7679;AA=c|||;VT=SNP
5	138200566	rs430654	C	T	100	PASS	AC=3495;AF=0.697883;AN=5008;NS=2504;DP=17037;EAS_AF=0.9256;AMR_AF=0.7133;AFR_AF=0.4622;EUR_AF=0.7256;SAS_AF=0.7423;AA=c|||;VT=SNP
5	138200942	rs495638	C	T	100	PASS	AC=3703;AF=0.739417;AN=5008;NS=2504;DP=18681;EAS_AF=0.9256;AMR_AF=0.7262;AFR_AF=0.6097;EUR_AF=0.7296;SAS_AF=0.7423;AA=T|||;VT=SNP
5	138203034	rs288042	T	G	100	PASS	AC=1304;AF=0.260383;AN=5008;NS=2504;DP=20858;EAS_AF=0.0744;AMR_AF=0.2738;AFR_AF=0.3896;EUR_AF=0.2704;SAS_AF=0.2577;AA=T|||;VT=SNP
5	138204011	rs288041	T	C	100	PASS	AC=1355;AF=0.270567;AN=5008;NS=2504;DP=17990;EAS_AF=0.0744;AMR_AF=0.2752;AFR_AF=0.4266;EUR_AF=0.2714;SAS_AF=0.2577;AA=C|||;VT=SNP
5	138204481	rs2292268	A	G	100	PASS	AC=968;AF=0.193291;AN=5008;NS=2504;DP=20714;EAS_AF=0.2421;AMR_AF=0.1427;AFR_AF=0.261;EUR_AF=0.0835;SAS_AF=0.2004;AA=A|||;VT=SNP
5	138204894	rs288040	A	T	100	PASS	AC=929;AF=0.185503;AN=5008;NS=2504;DP=14729;EAS_AF=0.0079;AMR_AF=0.245;AFR_AF=0.1936;EUR_AF=0.2664;SAS_AF=0.2321;AA=A|||;VT=SNP
5	138206200	rs288039	G	T	100	PASS	AC=1353;AF=0.270168;AN=5008;NS=2504;DP=19044;EAS_AF=0.0744;AMR_AF=0.2752;AFR_AF=0.4251;EUR_AF=0.2714;SAS_AF=0.2577;AA=T|||;VT=SNP
5	138207533	rs288038	G	A	100	PASS	AC=1354;AF=0.270367;AN=5008;NS=2504;DP=18982;EAS_AF=0.0744;AMR_AF=0.2752;AFR_AF=0.4259;EUR_AF=0.2714;SAS_AF=0.2577;AA=A|||;VT=SNP
5	138208441	rs288037	A	G	100	PASS	AC=933;AF=0.186302;AN=5008;NS=2504;DP=18145;EAS_AF=0.0099;AMR_AF=0.2478;AFR_AF=0.1936;EUR_AF=0.2664;SAS_AF=0.2321;AA=A|||;VT=SNP
5	138210895	rs288036	C	A	100	PASS	AC=931;AF=0.185903;AN=5008;NS=2504;DP=19670;EAS_AF=0.0079;AMR_AF=0.2464;AFR_AF=0.1936;EUR_AF=0.2664;SAS_AF=0.2331;AA=C|||;VT=SNP
5	138212417	rs288035	A	T	100	PASS	AC=930;AF=0.185703;AN=5008;NS=2504;DP=21068;EAS_AF=0.0079;AMR_AF=0.2464;AFR_AF=0.1936;EUR_AF=0.2664;SAS_AF=0.2321;AA=A|||;VT=SNP
5	138214094	rs288033	T	C	100	PASS	AC=1514;AF=0.302316;AN=5008;NS=2504;DP=22530;EAS_AF=0.0754;AMR_AF=0.2867;AFR_AF=0.5378;EUR_AF=0.2744;SAS_AF=0.2577;AA=C|||;VT=SNP
5	138215328	rs288032	G	A	100	PASS	AC=930;AF=0.185703;AN=5008;NS=2504;DP=17727;EAS_AF=0.0079;AMR_AF=0.2464;AFR_AF=0.1936;EUR_AF=0.2664;SAS_AF=0.2321;AA=G|||;VT=SNP
5	138216066	rs288031	T	C	100	PASS	AC=1355;AF=0.270567;AN=5008;NS=2504;DP=18401;EAS_AF=0.0754;AMR_AF=0.2752;AFR_AF=0.4259;EUR_AF=0.2714;SAS_AF=0.2577;AA=C|||;VT=SNP
5	138216283	rs288030	A	G	100	PASS	AC=1306;AF=0.260783;AN=5008;NS=2504;DP=20874;EAS_AF=0.0754;AMR_AF=0.2738;AFR_AF=0.3903;EUR_AF=0.2704;SAS_AF=0.2577;AA=A|||;VT=SNP
5	138217305	rs288029	T	C	100	PASS	AC=839;AF=0.167532;AN=5008;NS=2504;DP=20662;EAS_AF=0.0079;AMR_AF=0.2406;AFR_AF=0.1286;EUR_AF=0.2654;SAS_AF=0.2321;AA=T|||;VT=SNP
5	138221989	rs288028	G	C	100	PASS	AC=930;AF=0.185703;AN=5008;NS=2504;DP=19312;EAS_AF=0.0079;AMR_AF=0.2464;AFR_AF=0.1936;EUR_AF=0.2664;SAS_AF=0.2321;AA=G|||;VT=SNP;EX_TARGET
5	138222594	rs288026	A	G	100	PASS	AC=930;AF=0.185703;AN=5008;NS=2504;DP=16655;EAS_AF=0.0079;AMR_AF=0.2464;AFR_AF=0.1936;EUR_AF=0.2664;SAS_AF=0.2321;AA=A|||;VT=SNP
5	138222994	rs10515504	C	G	100	PASS	AC=1230;AF=0.245607;AN=5008;NS=2504;DP=19272;EAS_AF=0.0764;AMR_AF=0.2637;AFR_AF=0.3404;EUR_AF=0.2664;SAS_AF=0.2577;AA=C|||;VT=SNP
5	138223633	rs288025	A	G	100	PASS	AC=1301;AF=0.259784;AN=5008;NS=2504;DP=22054;EAS_AF=0.0764;AMR_AF=0.2738;AFR_AF=0.3858;EUR_AF=0.2704;SAS_AF=0.2577;AA=A|||;VT=SNP
5	138223792	rs288024	A	G	100	PASS	AC=930;AF=0.185703;AN=5008;NS=2504;DP=21975;EAS_AF=0.0079;AMR_AF=0.2464;AFR_AF=0.1936;EUR_AF=0.2664;SAS_AF=0.2321;AA=A|||;VT=SNP
5	138224048	rs288023	A	G	100	PASS	AC=1357;AF=0.270966;AN=5008;NS=2504;DP=20212;EAS_AF=0.0764;AMR_AF=0.2752;AFR_AF=0.4266;EUR_AF=0.2714;SAS_AF=0.2577;AA=G|||;VT=SNP
5	138224275	rs288022	A	C	100	PASS	AC=1511;AF=0.301717;AN=5008;NS=2504;DP=18040;EAS_AF=0.0754;AMR_AF=0.2867;AFR_AF=0.5371;EUR_AF=0.2744;SAS_AF=0.2556;AA=C|||;VT=SNP
5	138224283	rs288021	C	T	100	PASS	AC=928;AF=0.185304;AN=5008;NS=2504;DP=17875;EAS_AF=0.0079;AMR_AF=0.2464;AFR_AF=0.1936;EUR_AF=0.2664;SAS_AF=0.2301;AA=C|||;VT=SNP
5	138224298	rs288020	A	G	100	PASS	AC=1512;AF=0.301917;AN=5008;NS=2504;DP=17325;EAS_AF=0.0764;AMR_AF=0.2867;AFR_AF=0.5371;EUR_AF=0.2744;SAS_AF=0.2556;AA=G|||;VT=SNP
5	138226767	rs176382	T	C	100	PASS	AC=1356;AF=0.270767;AN=5008;NS=2504;DP=20805;EAS_AF=0.0764;AMR_AF=0.2752;AFR_AF=0.4259;EUR_AF=0.2714;SAS_AF=0.2577;AA=C|||;VT=SNP
5	138227065	rs7446631	A	G	100	PASS	AC=1515;AF=0.302516;AN=5008;NS=2504;DP=19465;EAS_AF=0.0764;AMR_AF=0.2867;AFR_AF=0.5378;EUR_AF=0.2744;SAS_AF=0.2577;AA=G|||;VT=SNP
5	138228662	rs288009	G	A	100	PASS	AC=930;AF=0.185703;AN=5008;NS=2504;DP=13246;EAS_AF=0.0079;AMR_AF=0.2464;AFR_AF=0.1936;EUR_AF=0.2664;SAS_AF=0.2321;AA=G|||;VT=SNP
5	138229321	rs288008	G	A	100	PASS	AC=1355;AF=0.270567;AN=5008;NS=2504;DP=10819;EAS_AF=0.0754;AMR_AF=0.2752;AFR_AF=0.4259;EUR_AF=0.2714;SAS_AF=0.2577;AA=A|||;VT=SNP
5	138230263	rs185956	A	G	100	PASS	AC=930;AF=0.185703;AN=5008;NS=2504;DP=18137;EAS_AF=0.0079;AMR_AF=0.2464;AFR_AF=0.1936;EUR_AF=0.2664;SAS_AF=0.2321;AA=A|||;VT=SNP
5	138230628	rs288007	C	T	100	PASS	AC=947;AF=0.189097;AN=5008;NS=2504;DP=19679;EAS_AF=0.0079;AMR_AF=0.245;AFR_AF=0.1936;EUR_AF=0.2684;SAS_AF=0.2485;AA=C|||;VT=SNP
5	138231645	rs288004	C	T	100	PASS	AC=1358;AF=0.271166;AN=5008;NS=2504;DP=16939;EAS_AF=0.0754;AMR_AF=0.2738;AFR_AF=0.4289;EUR_AF=0.2714;SAS_AF=0.2577;AA=T|||;VT=SNP
5	138231955	rs288003	T	G	100	PASS	AC=929;AF=0.185503;AN=5008;NS=2504;DP=17418;EAS_AF=0.0079;AMR_AF=0.245;AFR_AF=0.1936;EUR_AF=0.2664;SAS_AF=0.2321;AA=T|||;VT=SNP
5	138232087	rs288002	T	C	100	PASS	AC=929;AF=0.185503;AN=5008;NS=2504;DP=20531;EAS_AF=0.0079;AMR_AF=0.245;AFR_AF=0.1936;EUR_AF=0.2664;SAS_AF=0.2321;AA=T|||;VT=SNP
5	138234116	rs423469	G	C	100	PASS	AC=1660;AF=0.33147;AN=5008;NS=2504;DP=17198;EAS_AF=0.12;AMR_AF=0.2882;AFR_AF=0.6089;EUR_AF=0.2763;SAS_AF=0.2618;AA=C|||;VT=SNP
5	138234130	rs2662543	G	T	100	PASS	AC=1308;AF=0.261182;AN=5008;NS=2504;DP=16895;EAS_AF=0.0754;AMR_AF=0.2738;AFR_AF=0.3911;EUR_AF=0.2714;SAS_AF=0.2577;AA=G|||;VT=SNP
5	138236755	rs10038162	G	A	100	PASS	AC=1297;AF=0.258986;AN=5008;NS=2504;DP=20110;EAS_AF=0.0754;AMR_AF=0.2723;AFR_AF=0.3843;EUR_AF=0.2704;SAS_AF=0.2577;AA=G|||;VT=SNP
5	138236941	rs10043722	A	G	100	PASS	AC=1924;AF=0.384185;AN=5008;NS=2504;DP=17385;EAS_AF=0.1567;AMR_AF=0.3545;AFR_AF=0.6074;EUR_AF=0.3668;SAS_AF=0.3558;AA=G|||;VT=SNP
5	138237557	rs10044401	A	G	100	PASS	AC=930;AF=0.185703;AN=5008;NS=2504;DP=20703;EAS_AF=0.0079;AMR_AF=0.2464;AFR_AF=0.1936;EUR_AF=0.2664;SAS_AF=0.2321;AA=A|||;VT=SNP
5	138238543	rs17286305	A	G	100	PASS	AC=270;AF=0.0539137;AN=5008;NS=2504;DP=19726;EAS_AF=0.0367;AMR_AF=0.0648;AFR_AF=0.0038;EUR_AF=0.0915;SAS_AF=0.093;AA=A|||;VT=SNP
5	138240707	rs11958642	T	C	100	PASS	AC=1354;AF=0.270367;AN=5008;NS=2504;DP=14859;EAS_AF=0.0764;AMR_AF=0.2752;AFR_AF=0.4259;EUR_AF=0.2714;SAS_AF=0.2556;AA=C|||;VT=SNP
5	138240874	rs10067361	G	T	100	PASS	AC=928;AF=0.185304;AN=5008;NS=2504;DP=20533;EAS_AF=0.0079;AMR_AF=0.2464;AFR_AF=0.1936;EUR_AF=0.2664;SAS_AF=0.2301;AA=G|||;VT=SNP
5	138241318	rs12719515	A	G	100	PASS	AC=1513;AF=0.302117;AN=5008;NS=2504;DP=21891;EAS_AF=0.0764;AMR_AF=0.2867;AFR_AF=0.5378;EUR_AF=0.2744;SAS_AF=0.2556;AA=G|||;VT=SNP
5	138241820	rs17207772	C	G	100	PASS	AC=1305;AF=0.260583;AN=5008;NS=2504;DP=21751;EAS_AF=0.0764;AMR_AF=0.2738;AFR_AF=0.3903;EUR_AF=0.2704;SAS_AF=0.2556;AA=C|||;VT=SNP
5	138243098	rs13172507	G	A	100	PASS	AC=1358;AF=0.271166;AN=5008;NS=2504;DP=20459;EAS_AF=0.0764;AMR_AF=0.2752;AFR_AF=0.4289;EUR_AF=0.2714;SAS_AF=0.2556;AA=A|||;VT=SNP
5	138243266	rs67339770	G	A	100	PASS	AC=374;AF=0.0746805;AN=5008;NS=2504;DP=17266;EAS_AF=0.129;AMR_AF=0.0994;AFR_AF=0.0091;EUR_AF=0.0706;SAS_AF=0.0941;AA=G|||;VT=SNP
5	138243819	rs13173221	A	T	100	PASS	AC=929;AF=0.185503;AN=5008;NS=2504;DP=15352;EAS_AF=0.0079;AMR_AF=0.2478;AFR_AF=0.1936;EUR_AF=0.2664;SAS_AF=0.2301;AA=A|||;VT=SNP
5	138246328	rs6890932	G	A	100	PASS	AC=1420;AF=0.283546;AN=5008;NS=2504;DP=17971;EAS_AF=0.0079;AMR_AF=0.2824;AFR_AF=0.5363;EUR_AF=0.2734;SAS_AF=0.2372;AA=A|||;VT=SNP
5	138246778	rs6872423	T	C	100	PASS	AC=1216;AF=0.242812;AN=5008;NS=2504;DP=17714;EAS_AF=0.0079;AMR_AF=0.2695;AFR_AF=0.3918;EUR_AF=0.2694;SAS_AF=0.2372;AA=T|||;VT=SNP
5	138249576	rs62381204	G	T	100	PASS	AC=290;AF=0.0579073;AN=5008;NS=2504;DP=16367;EAS_AF=0.0367;AMR_AF=0.0648;AFR_AF=0.0197;EUR_AF=0.0915;SAS_AF=0.092;AA=G|||;VT=SNP
5	138249940	rs13177415	C	A	100	PASS	AC=1264;AF=0.252396;AN=5008;NS=2504;DP=21964;EAS_AF=0.0079;AMR_AF=0.2709;AFR_AF=0.4259;EUR_AF=0.2714;SAS_AF=0.2372;AA=A|||;VT=SNP
5	138250106	rs13181762	G	A	100	PASS	AC=1257;AF=0.250998;AN=5008;NS=2504;DP=21083;EAS_AF=0.0079;AMR_AF=0.2709;AFR_AF=0.4259;EUR_AF=0.2714;SAS_AF=0.2301;AA=A|||;VT=SNP
5	138251689	rs13188082	G	A	100	PASS	AC=1214;AF=0.242412;AN=5008;NS=2504;DP=19959;EAS_AF=0.0079;AMR_AF=0.2723;AFR_AF=0.3918;EUR_AF=0.2704;SAS_AF=0.2321;AA=G|||;VT=SNP
5	138253671	rs10463974	A	G	100	PASS	AC=268;AF=0.0535144;AN=5008;NS=2504;DP=22290;EAS_AF=0.0446;AMR_AF=0.1023;AFR_AF=0.0015;EUR_AF=0.0308;SAS_AF=0.1217;AA=a|||;VT=SNP
5	138255961	rs10076629	G	C	100	PASS	AC=932;AF=0.186102;AN=5008;NS=2504;DP=19021;EAS_AF=0.0079;AMR_AF=0.245;AFR_AF=0.1959;EUR_AF=0.2664;SAS_AF=0.2321;AA=G|||;VT=SNP
5	138256018	rs10056014	T	A	100	PASS	AC=1400;AF=0.279553;AN=5008;NS=2504;DP=19220;EAS_AF=0.0079;AMR_AF=0.2767;AFR_AF=0.5272;EUR_AF=0.2744;SAS_AF=0.2321;AA=A|||;VT=SNP
5	138256099	rs10078179	G	C	100	PASS	AC=1370;AF=0.273562;AN=5008;NS=2504;DP=17704;EAS_AF=0.0079;AMR_AF=0.2752;AFR_AF=0.5068;EUR_AF=0.2724;SAS_AF=0.2321;AA=C|||;VT=SNP
5	138256139	rs10078079	C	T	100	PASS	AC=840;AF=0.167732;AN=5008;NS=2504;DP=19188;EAS_AF=0.0079;AMR_AF=0.2392;AFR_AF=0.1301;EUR_AF=0.2654;SAS_AF=0.2321;AA=C|||;VT=SNP
5	138256278	rs11750067	C	T	100	PASS	AC=932;AF=0.186102;AN=5008;NS=2504;DP=20890;EAS_AF=0.0079;AMR_AF=0.245;AFR_AF=0.1959;EUR_AF=0.2664;SAS_AF=0.2321;AA=C|||;VT=SNP
5	138257909	rs13174008	T	C	100	PASS	AC=1546;AF=0.308706;AN=5008;NS=2504;DP=18724;EAS_AF=0.0516;AMR_AF=0.2795;AFR_AF=0.5991;EUR_AF=0.2753;SAS_AF=0.2362;AA=C|||;VT=SNP
5	138258177	rs13158360	G	A	100	PASS	AC=1467;AF=0.292931;AN=5008;NS=2504;DP=19956;EAS_AF=0.0516;AMR_AF=0.2781;AFR_AF=0.5408;EUR_AF=0.2744;SAS_AF=0.2362;AA=g|||;VT=SNP
5	138258802	rs2351463	A	C	100	PASS	AC=1330;AF=0.265575;AN=5008;NS=2504;DP=17504;EAS_AF=0.0516;AMR_AF=0.2723;AFR_AF=0.438;EUR_AF=0.2714;SAS_AF=0.2423;AA=C|||;VT=SNP
5	138259443	rs10054682	C	T	100	PASS	AC=930;AF=0.185703;AN=5008;NS=2504;DP=20114;EAS_AF=0.0079;AMR_AF=0.2435;AFR_AF=0.1959;EUR_AF=0.2664;SAS_AF=0.2311;AA=C|||;VT=SNP
5	138259542	rs11953339	T	A	100	PASS	AC=930;AF=0.185703;AN=5008;NS=2504;DP=20177;EAS_AF=0.0079;AMR_AF=0.2435;AFR_AF=0.1959;EUR_AF=0.2664;SAS_AF=0.2311;AA=T|||;VT=SNP
5	138261548	rs9327828	T	G	100	PASS	AC=931;AF=0.185903;AN=5008;NS=2504;DP=16855;EAS_AF=0.0079;AMR_AF=0.2435;AFR_AF=0.1959;EUR_AF=0.2664;SAS_AF=0.2321;AA=T|||;VT=SNP
5	138261671	rs9327829	C	T	100	PASS	AC=1120;AF=0.223642;AN=5008;NS=2504;DP=19782;EAS_AF=0.0079;AMR_AF=0.2579;AFR_AF=0.3328;EUR_AF=0.2664;SAS_AF=0.2301;AA=C|||;VT=SNP
5	138261990	rs10155636	A	G	100	PASS	AC=932;AF=0.186102;AN=5008;NS=2504;DP=19396;EAS_AF=0.0079;AMR_AF=0.245;AFR_AF=0.1959;EUR_AF=0.2664;SAS_AF=0.2321;AA=A|||;VT=SNP
5	138262670	rs11749163	A	G	100	PASS	AC=1124;AF=0.224441;AN=5008;NS=2504;DP=20949;EAS_AF=0.0079;AMR_AF=0.2507;AFR_AF=0.3351;EUR_AF=0.2704;SAS_AF=0.2321;AA=G|||;VT=SNP
5	138263249	rs10463975	G	A	100	PASS	AC=839;AF=0.167532;AN=5008;NS=2504;DP=18326;EAS_AF=0.0079;AMR_AF=0.2392;AFR_AF=0.1293;EUR_AF=0.2654;SAS_AF=0.2321;AA=G|||;VT=SNP
5	138264058	rs2016720	C	T	100	PASS	AC=1370;AF=0.273562;AN=5008;NS=2504;DP=17729;EAS_AF=0.0079;AMR_AF=0.2752;AFR_AF=0.5061;EUR_AF=0.2724;SAS_AF=0.2331;AA=T|||;VT=SNP
5	138264424	rs10080193	A	G	100	PASS	AC=846;AF=0.16893;AN=5008;NS=2504;DP=17511;EAS_AF=0.0079;AMR_AF=0.2378;AFR_AF=0.1331;EUR_AF=0.2684;SAS_AF=0.2321;AA=A|||;VT=SNP
5	138266546	rs1059110	G	A	100	PASS	AC=1247;AF=0.249002;AN=5008;NS=2504;DP=20368;EAS_AF=0.0079;AMR_AF=0.2695;AFR_AF=0.4259;EUR_AF=0.2714;SAS_AF=0.2209;AA=A|||;VT=SNP;EX_TARGET
5	138267083	rs10068280	T	C	100	PASS	AC=1268;AF=0.253195;AN=5008;NS=2504;DP=23076;EAS_AF=0.0516;AMR_AF=0.2695;AFR_AF=0.4077;EUR_AF=0.2694;SAS_AF=0.2239;AA=T|||;VT=SNP
5	138267377	rs13178601	G	A	100	PASS	AC=1197;AF=0.239018;AN=5008;NS=2504;DP=22585;EAS_AF=0.0079;AMR_AF=0.268;AFR_AF=0.3911;EUR_AF=0.2694;SAS_AF=0.2198;AA=A|||;VT=SNP
5	138267816	rs891996	A	G	100	PASS	AC=1332;AF=0.265974;AN=5008;NS=2504;DP=22021;EAS_AF=0.0516;AMR_AF=0.2738;AFR_AF=0.441;EUR_AF=0.2744;SAS_AF=0.2362;AA=G|||;VT=SNP
5	138269148	rs11954103	G	A	100	PASS	AC=768;AF=0.153355;AN=5008;NS=2504;DP=21220;EAS_AF=0.0079;AMR_AF=0.2305;AFR_AF=0.0908;EUR_AF=0.2644;SAS_AF=0.2188;AA=G|||;VT=SNP
5	138270542	rs17031	T	A	100	PASS	AC=983;AF=0.196286;AN=5008;NS=2504;DP=18364;EAS_AF=0.0079;AMR_AF=0.2464;AFR_AF=0.23;EUR_AF=0.2704;SAS_AF=0.2331;AA=T|||;VT=SNP
5	138270732	rs3763016	C	G	100	PASS	AC=1471;AF=0.29373;AN=5008;NS=2504;DP=21409;EAS_AF=0.0516;AMR_AF=0.2781;AFR_AF=0.5408;EUR_AF=0.2773;SAS_AF=0.2372;AA=G|||;VT=SNP
5	138271187	rs3749663	A	T	100	PASS	AC=1332;AF=0.265974;AN=5008;NS=2504;DP=19776;EAS_AF=0.0516;AMR_AF=0.2738;AFR_AF=0.4402;EUR_AF=0.2744;SAS_AF=0.2372;AA=T|||;VT=SNP
5	138271421	rs3749664	T	C	100	PASS	AC=1331;AF=0.265775;AN=5008;NS=2504;DP=16313;EAS_AF=0.0516;AMR_AF=0.2738;AFR_AF=0.4418;EUR_AF=0.2744;SAS_AF=0.2342;AA=T|||;VT=SNP
5	138271484	rs17207800	G	C	100	PASS	AC=265;AF=0.0529153;AN=5008;NS=2504;DP=16622;EAS_AF=0.0367;AMR_AF=0.062;AFR_AF=0.0038;EUR_AF=0.0905;SAS_AF=0.091;AA=G|||;VT=SNP
5	138272147	rs10045605	T	C	100	PASS	AC=826;AF=0.164936;AN=5008;NS=2504;DP=21404;EAS_AF=0.0079;AMR_AF=0.2363;AFR_AF=0.1301;EUR_AF=0.2644;SAS_AF=0.2209;AA=T|||;VT=SNP
5	138272249	rs9327830	T	C	100	PASS	AC=1436;AF=0.286741;AN=5008;NS=2504;DP=16264;EAS_AF=0.0516;AMR_AF=0.2738;AFR_AF=0.5287;EUR_AF=0.2734;SAS_AF=0.2249;AA=C|||;VT=SNP
5	138272286	rs9327831	A	C	100	PASS	AC=1533;AF=0.30611;AN=5008;NS=2504;DP=19387;EAS_AF=0.0516;AMR_AF=0.2767;AFR_AF=0.5998;EUR_AF=0.2744;SAS_AF=0.2249;AA=C|||;VT=SNP
5	138272536	rs9942422	T	C	100	PASS	AC=1453;AF=0.290136;AN=5008;NS=2504;DP=18026;EAS_AF=0.0516;AMR_AF=0.2752;AFR_AF=0.5408;EUR_AF=0.2734;SAS_AF=0.2249;AA=C|||;VT=SNP
5	138272848	rs10071381	C	T	100	PASS	AC=1359;AF=0.271366;AN=5008;NS=2504;DP=17436;EAS_AF=0.0516;AMR_AF=0.2637;AFR_AF=0.4788;EUR_AF=0.2694;SAS_AF=0.2249;AA=T|||;VT=SNP
5	138273145	rs6862845	A	C	100	PASS	AC=1529;AF=0.305312;AN=5008;NS=2504;DP=19311;EAS_AF=0.0506;AMR_AF=0.2767;AFR_AF=0.5976;EUR_AF=0.2744;SAS_AF=0.2249;AA=C|||;VT=SNP
5	138274451	rs7709789	C	T	100	PASS	AC=1369;AF=0.273363;AN=5008;NS=2504;DP=22101;EAS_AF=0.0079;AMR_AF=0.2738;AFR_AF=0.5144;EUR_AF=0.2734;SAS_AF=0.2209;AA=T|||;VT=SNP
5	138274896	rs10044432	C	T	100	PASS	AC=850;AF=0.169728;AN=5008;NS=2504;DP=21011;EAS_AF=0.0079;AMR_AF=0.2392;AFR_AF=0.1437;EUR_AF=0.2684;SAS_AF=0.2209;AA=C|||;VT=SNP
5	138275828	rs113469663	G	A	100	PASS	AC=312;AF=0.0623003;AN=5008;NS=2504;DP=16410;EAS_AF=0.0446;AMR_AF=0.0735;AFR_AF=0.0106;EUR_AF=0.0934;SAS_AF=0.1104;AA=G|||;VT=SNP
5	138276779	rs10076442	T	C	100	PASS	AC=1545;AF=0.308506;AN=5008;NS=2504;DP=18456;EAS_AF=0.0506;AMR_AF=0.281;AFR_AF=0.5983;EUR_AF=0.2744;SAS_AF=0.2372;AA=C|||;VT=SNP
5	138276784	rs10068766	G	A	100	PASS	AC=1261;AF=0.251797;AN=5008;NS=2504;DP=18610;EAS_AF=0.0079;AMR_AF=0.2666;AFR_AF=0.4312;EUR_AF=0.2684;SAS_AF=0.2331;AA=G|||;VT=SNP
5	138276944	rs10068786	C	T	100	PASS	AC=911;AF=0.181909;AN=5008;NS=2504;DP=20780;EAS_AF=0.0079;AMR_AF=0.2435;AFR_AF=0.1929;EUR_AF=0.2614;SAS_AF=0.2209;AA=C|||;VT=SNP
5	138277847	rs10037071	A	G	100	PASS	AC=1471;AF=0.29373;AN=5008;NS=2504;DP=21220;EAS_AF=0.0506;AMR_AF=0.2795;AFR_AF=0.5401;EUR_AF=0.2734;SAS_AF=0.2423;AA=G|||;VT=SNP
5	138278251	rs7722413	T	C	100	PASS	AC=1489;AF=0.297324;AN=5008;NS=2504;DP=18904;EAS_AF=0.0516;AMR_AF=0.281;AFR_AF=0.553;EUR_AF=0.2724;SAS_AF=0.2423;AA=C|||;VT=SNP
5	138280056	rs874115	T	G	100	PASS	AC=1482;AF=0.295927;AN=5008;NS=2504;DP=22287;EAS_AF=0.0427;AMR_AF=0.3343;AFR_AF=0.5106;EUR_AF=0.3052;SAS_AF=0.2301;AA=G|||;VT=SNP
5	138280217	rs1368425	A	G	100	PASS	AC=1506;AF=0.300719;AN=5008;NS=2504;DP=16933;EAS_AF=0.0506;AMR_AF=0.2853;AFR_AF=0.5507;EUR_AF=0.2833;SAS_AF=0.2495;AA=G|||;VT=SNP
5	138280416	rs13181830	C	T	100	PASS	AC=1507;AF=0.300919;AN=5008;NS=2504;DP=18251;EAS_AF=0.0367;AMR_AF=0.268;AFR_AF=0.5968;EUR_AF=0.2773;SAS_AF=0.2209;AA=T|||;VT=SNP
5	138281261	rs6878910	G	A	100	PASS	AC=826;AF=0.164936;AN=5008;NS=2504;DP=18997;EAS_AF=0.0198;AMR_AF=0.1556;AFR_AF=0.3079;EUR_AF=0.1501;SAS_AF=0.1431;AA=A|||;VT=SNP
5	138290479	rs10044672	C	G	100	PASS	AC=1914;AF=0.382188;AN=5008;NS=2504;DP=21093;EAS_AF=0.1399;AMR_AF=0.3703;AFR_AF=0.6778;EUR_AF=0.334;SAS_AF=0.2904;AA=G|||;VT=SNP
5	138290607	rs13180851	C	G	100	PASS	AC=1919;AF=0.383187;AN=5008;NS=2504;DP=22650;EAS_AF=0.1399;AMR_AF=0.3703;AFR_AF=0.6815;EUR_AF=0.334;SAS_AF=0.2904;AA=G|||;VT=SNP
5	138291405	rs7717375	A	G	100	PASS	AC=1851;AF=0.369609;AN=5008;NS=2504;DP=19774;EAS_AF=0.1429;AMR_AF=0.3703;AFR_AF=0.6278;EUR_AF=0.333;SAS_AF=0.2914;AA=G|||;VT=SNP
5	138292333	rs10065532	A	G	100	PASS	AC=2045;AF=0.408347;AN=5008;NS=2504;DP=17512;EAS_AF=0.1825;AMR_AF=0.3847;AFR_AF=0.7012;EUR_AF=0.339;SAS_AF=0.3333;AA=G|||;VT=SNP
5	138294344	rs10054796	G	A	100	PASS	AC=1848;AF=0.36901;AN=5008;NS=2504;DP=18320;EAS_AF=0.1419;AMR_AF=0.3703;AFR_AF=0.6278;EUR_AF=0.332;SAS_AF=0.2904;AA=A|||;VT=SNP
5	138294568	rs10069961	A	G	100	PASS	AC=1847;AF=0.36881;AN=5008;NS=2504;DP=19057;EAS_AF=0.1419;AMR_AF=0.3703;AFR_AF=0.6271;EUR_AF=0.332;SAS_AF=0.2904;AA=G|||;VT=SNP
5	138296615	rs28401588	C	G	100	PASS	AC=1938;AF=0.386981;AN=5008;NS=2504;DP=17943;EAS_AF=0.1835;AMR_AF=0.3559;AFR_AF=0.6936;EUR_AF=0.3101;SAS_AF=0.2832;AA=G|||;VT=SNP
5	138298396	rs2288824	C	T	100	PASS	AC=1286;AF=0.256789;AN=5008;NS=2504;DP=18243;EAS_AF=0.1131;AMR_AF=0.3429;AFR_AF=0.2542;EUR_AF=0.326;SAS_AF=0.2761;AA=C|||;VT=SNP
5	138299630	rs12108892	G	A	100	PASS	AC=1811;AF=0.361621;AN=5008;NS=2504;DP=18035;EAS_AF=0.1429;AMR_AF=0.3631;AFR_AF=0.6142;EUR_AF=0.329;SAS_AF=0.2781;AA=A|||;VT=SNP
5	138299835	rs17207828	A	G	100	PASS	AC=1169;AF=0.233427;AN=5008;NS=2504;DP=21736;EAS_AF=0.1558;AMR_AF=0.33;AFR_AF=0.1082;EUR_AF=0.326;SAS_AF=0.319;AA=A|||;VT=SNP
5	138301599	rs67296915	C	T	100	PASS	AC=1909;AF=0.38119;AN=5008;NS=2504;DP=19037;EAS_AF=0.1438;AMR_AF=0.3674;AFR_AF=0.674;EUR_AF=0.331;SAS_AF=0.2914;AA=T|||;VT=SNP
5	138301828	rs11958050	A	G	100	PASS	AC=1994;AF=0.398163;AN=5008;NS=2504;DP=20310;EAS_AF=0.1895;AMR_AF=0.3718;AFR_AF=0.6884;EUR_AF=0.3449;SAS_AF=0.2945;AA=G|||;VT=SNP
5	138305502	rs12719517	C	T	100	PASS	AC=1025;AF=0.204673;AN=5008;NS=2504;DP=20697;EAS_AF=0.1131;AMR_AF=0.3156;AFR_AF=0.0749;EUR_AF=0.3211;SAS_AF=0.2761;AA=C|||;VT=SNP
5	138307306	rs12055237	A	G	100	PASS	AC=1369;AF=0.273363;AN=5008;NS=2504;DP=16008;EAS_AF=0.1151;AMR_AF=0.3401;AFR_AF=0.3048;EUR_AF=0.329;SAS_AF=0.2894;AA=G|||;VT=SNP
5	138308466	rs2060222	C	T	100	PASS	AC=1302;AF=0.259984;AN=5008;NS=2504;DP=23168;EAS_AF=0.1558;AMR_AF=0.3386;AFR_AF=0.205;EUR_AF=0.33;SAS_AF=0.3139;AA=C|||;VT=SNP
5	138309307	rs10064130	C	T	100	PASS	AC=1232;AF=0.246006;AN=5008;NS=2504;DP=14747;EAS_AF=0.1558;AMR_AF=0.3372;AFR_AF=0.1551;EUR_AF=0.327;SAS_AF=0.3139;AA=C|||;VT=SNP
5	138309405	rs10064201	C	T	100	PASS	AC=1375;AF=0.274561;AN=5008;NS=2504;DP=15561;EAS_AF=0.1558;AMR_AF=0.3401;AFR_AF=0.2587;EUR_AF=0.33;SAS_AF=0.3149;AA=T|||;VT=SNP
5	138311742	rs11739351	A	G	100	PASS	AC=1280;AF=0.255591;AN=5008;NS=2504;DP=18429;EAS_AF=0.12;AMR_AF=0.3285;AFR_AF=0.2428;EUR_AF=0.3241;SAS_AF=0.2904;AA=G|||;VT=SNP
5	138313146	rs10515505	A	G	100	PASS	AC=1325;AF=0.264577;AN=5008;NS=2504;DP=19599;EAS_AF=0.1607;AMR_AF=0.3415;AFR_AF=0.2065;EUR_AF=0.331;SAS_AF=0.3272;AA=A|||;VT=SNP
5	138314106	rs2882667	C	T	100	PASS	AC=1268;AF=0.253195;AN=5008;NS=2504;DP=20278;EAS_AF=0.1706;AMR_AF=0.3372;AFR_AF=0.1641;EUR_AF=0.334;SAS_AF=0.316;AA=C|||;VT=SNP
5	138314757	rs62381222	T	A	100	PASS	AC=469;AF=0.0936502;AN=5008;NS=2504;DP=14259;EAS_AF=0.0853;AMR_AF=0.0576;AFR_AF=0.1876;EUR_AF=0.0606;SAS_AF=0.0348;AA=T|||;VT=SNP
5	138314998	rs57552753	C	T	100	PASS	AC=386;AF=0.0770767;AN=5008;NS=2504;DP=14925;EAS_AF=0.0823;AMR_AF=0.1268;AFR_AF=0.0053;EUR_AF=0.0676;SAS_AF=0.1431;AA=C|||;VT=SNP
5	138317990	rs72788899	C	T	100	PASS	AC=524;AF=0.104633;AN=5008;NS=2504;DP=19643;EAS_AF=0.0526;AMR_AF=0.1628;AFR_AF=0.0098;EUR_AF=0.171;SAS_AF=0.1769;AA=C|||;VT=SNP
5	138318158	rs11747454	G	A	100	PASS	AC=529;AF=0.105631;AN=5008;NS=2504;DP=23088;EAS_AF=0.0595;AMR_AF=0.1095;AFR_AF=0.0091;EUR_AF=0.2048;SAS_AF=0.1789;AA=G|||;VT=SNP
5	138319815	rs10074461	G	T	100	PASS	AC=1615;AF=0.322484;AN=5008;NS=2504;DP=22416;EAS_AF=0.1558;AMR_AF=0.3718;AFR_AF=0.3949;EUR_AF=0.338;SAS_AF=0.3456;AA=G|||;VT=SNP
5	138320809	rs10044736	C	T	100	PASS	AC=1573;AF=0.314097;AN=5008;NS=2504;DP=20469;EAS_AF=0.1558;AMR_AF=0.3718;AFR_AF=0.3631;EUR_AF=0.338;SAS_AF=0.3456;AA=C|||;VT=SNP
5	138323025	rs7727466	C	G	100	PASS	AC=1851;AF=0.369609;AN=5008;NS=2504;DP=11674;EAS_AF=0.1558;AMR_AF=0.3775;AFR_AF=0.5794;EUR_AF=0.339;SAS_AF=0.3323;AA=C|||;VT=SNP
5	138323379	rs6596457	T	C	100	PASS	AC=2004;AF=0.40016;AN=5008;NS=2504;DP=16708;EAS_AF=0.1577;AMR_AF=0.3876;AFR_AF=0.6838;EUR_AF=0.3449;SAS_AF=0.3323;AA=C|||;VT=SNP
5	138324706	rs10070021	A	G	100	PASS	AC=2023;AF=0.403954;AN=5008;NS=2504;DP=20341;EAS_AF=0.1567;AMR_AF=0.3919;AFR_AF=0.6853;EUR_AF=0.3459;SAS_AF=0.3466;AA=G|||;VT=SNP
5	138329119	rs11955952	A	G	100	PASS	AC=2023;AF=0.403954;AN=5008;NS=2504;DP=22737;EAS_AF=0.1548;AMR_AF=0.3905;AFR_AF=0.6868;EUR_AF=0.3459;SAS_AF=0.3476;AA=A|||;VT=SNP
5	138333664	rs1433008	T	C	100	PASS	AC=1893;AF=0.377995;AN=5008;NS=2504;DP=18439;EAS_AF=0.1548;AMR_AF=0.3847;AFR_AF=0.6051;EUR_AF=0.3449;SAS_AF=0.3303;AA=T|||;VT=SNP
5	138333784	rs1433009	G	A	100	PASS	AC=1727;AF=0.344848;AN=5008;NS=2504;DP=18915;EAS_AF=0.1548;AMR_AF=0.3746;AFR_AF=0.4887;EUR_AF=0.338;SAS_AF=0.3323;AA=G|||;VT=SNP
5	138334069	rs7720150	C	A	100	PASS	AC=1586;AF=0.316693;AN=5008;NS=2504;DP=18975;EAS_AF=0.1548;AMR_AF=0.3689;AFR_AF=0.3873;EUR_AF=0.337;SAS_AF=0.3303;AA=C|||;VT=SNP
5	138337697	rs9327835	C	T	100	PASS	AC=1954;AF=0.390176;AN=5008;NS=2504;DP=16685;EAS_AF=0.1558;AMR_AF=0.3876;AFR_AF=0.646;EUR_AF=0.3449;SAS_AF=0.3344;AA=T|||;VT=SNP
5	138337854	rs10075039	A	G	100	PASS	AC=2005;AF=0.400359;AN=5008;NS=2504;DP=12722;EAS_AF=0.1558;AMR_AF=0.3876;AFR_AF=0.6846;EUR_AF=0.3449;SAS_AF=0.3344;AA=G|||;VT=SNP
5	138337960	rs10068237	T	A	100	PASS	AC=2014;AF=0.402157;AN=5008;NS=2504;DP=15628;EAS_AF=0.1558;AMR_AF=0.3963;AFR_AF=0.6861;EUR_AF=0.3449;SAS_AF=0.3354;AA=A|||;VT=SNP
5	138340976	rs12719518	T	C	100	PASS	AC=1952;AF=0.389776;AN=5008;NS=2504;DP=9393;EAS_AF=0.1558;AMR_AF=0.3876;AFR_AF=0.646;EUR_AF=0.3449;SAS_AF=0.3323;AA=C|||;VT=SNP
5	138349164	rs7706391	G	A	100	PASS	AC=1545;AF=0.308506;AN=5008;NS=2504;DP=18884;EAS_AF=0.1558;AMR_AF=0.3689;AFR_AF=0.3555;EUR_AF=0.337;SAS_AF=0.3303;AA=G|||;VT=SNP
5	138351580	rs75452327	T	C	100	PASS	AC=473;AF=0.0944489;AN=5008;NS=2504;DP=21631;EAS_AF=0.0903;AMR_AF=0.1311;AFR_AF=0.0061;EUR_AF=0.0696;SAS_AF=0.2178;AA=T|||;VT=SNP
5	138352359	rs17131906	G	C	100	PASS	AC=408;AF=0.0814696;AN=5008;NS=2504;DP=19255;EAS_AF=0.0863;AMR_AF=0.1297;AFR_AF=0.0068;EUR_AF=0.0696;SAS_AF=0.1554;AA=G|||;VT=SNP
5	138352555	rs58240059	T	C	100	PASS	AC=2297;AF=0.458666;AN=5008;NS=2504;DP=19107;EAS_AF=0.1875;AMR_AF=0.4121;AFR_AF=0.7821;EUR_AF=0.3688;SAS_AF=0.4264;AA=t|||;VT=SNP
5	138352776	rs13153618	C	A	100	PASS	AC=1869;AF=0.373203;AN=5008;NS=2504;DP=18871;EAS_AF=0.1558;AMR_AF=0.3847;AFR_AF=0.5908;EUR_AF=0.3449;SAS_AF=0.3241;AA=C|||;VT=SNP
5	138354027	rs10069528	A	G	100	PASS	AC=2003;AF=0.39996;AN=5008;NS=2504;DP=19234;EAS_AF=0.1558;AMR_AF=0.3934;AFR_AF=0.6876;EUR_AF=0.3449;SAS_AF=0.3241;AA=G|||;VT=SNP
5	138354075	rs10054478	G	A	100	PASS	AC=1918;AF=0.382987;AN=5008;NS=2504;DP=18478;EAS_AF=0.1558;AMR_AF=0.3905;AFR_AF=0.6248;EUR_AF=0.3449;SAS_AF=0.3241;AA=G|||;VT=SNP
5	138355871	rs10075893	G	A	100	PASS	AC=1865;AF=0.372404;AN=5008;NS=2504;DP=19024;EAS_AF=0.1558;AMR_AF=0.3833;AFR_AF=0.5908;EUR_AF=0.3449;SAS_AF=0.3211;AA=G|||;VT=SNP
5	138355963	rs10075951	G	T	100	PASS	AC=1966;AF=0.392572;AN=5008;NS=2504;DP=19849;EAS_AF=0.1558;AMR_AF=0.3862;AFR_AF=0.6649;EUR_AF=0.3449;SAS_AF=0.3221;AA=T|||;VT=SNP
5	138356756	rs10077896	G	A	100	PASS	AC=1865;AF=0.372404;AN=5008;NS=2504;DP=21543;EAS_AF=0.1558;AMR_AF=0.3833;AFR_AF=0.5908;EUR_AF=0.3449;SAS_AF=0.3211;AA=G|||;VT=SNP
5	138356775	rs10077796	C	A	100	PASS	AC=2193;AF=0.437899;AN=5008;NS=2504;DP=21837;EAS_AF=0.1845;AMR_AF=0.3905;AFR_AF=0.8109;EUR_AF=0.3459;SAS_AF=0.3231;AA=A|||;VT=SNP
5	138357211	rs3749665	A	G	100	PASS	AC=2200;AF=0.439297;AN=5008;NS=2504;DP=20649;EAS_AF=0.1855;AMR_AF=0.3977;AFR_AF=0.8109;EUR_AF=0.3459;SAS_AF=0.3241;AA=G|||;VT=SNP
5	138360578	rs34846849	T	C	100	PASS	AC=1098;AF=0.219249;AN=5008;NS=2504;DP=18425;EAS_AF=0.1528;AMR_AF=0.3256;AFR_AF=0.0635;EUR_AF=0.3171;SAS_AF=0.3221;AA=t|||;VT=SNP
5	138361135	rs6863347	C	T	100	PASS	AC=1840;AF=0.367412;AN=5008;NS=2504;DP=22573;EAS_AF=0.1558;AMR_AF=0.3818;AFR_AF=0.5711;EUR_AF=0.3449;SAS_AF=0.3231;AA=C|||;VT=SNP
5	138361358	rs10058347	G	A	100	PASS	AC=1961;AF=0.391573;AN=5008;NS=2504;DP=16854;EAS_AF=0.1558;AMR_AF=0.3862;AFR_AF=0.6604;EUR_AF=0.3449;SAS_AF=0.3231;AA=A|||;VT=SNP
5	138362283	rs10038799	C	T	100	PASS	AC=1909;AF=0.38119;AN=5008;NS=2504;DP=19755;EAS_AF=0.1558;AMR_AF=0.3833;AFR_AF=0.6218;EUR_AF=0.3449;SAS_AF=0.3241;AA=C|||;VT=SNP
5	138363851	rs2351465	A	C	100	PASS	AC=1864;AF=0.372204;AN=5008;NS=2504;DP=16885;EAS_AF=0.1558;AMR_AF=0.3833;AFR_AF=0.5877;EUR_AF=0.3449;SAS_AF=0.3241;AA=A|||;VT=SNP
5	138364044	rs10064539	G	A	100	PASS	AC=1846;AF=0.36861;AN=5008;NS=2504;DP=15581;EAS_AF=0.1558;AMR_AF=0.3833;AFR_AF=0.5756;EUR_AF=0.3449;SAS_AF=0.3221;AA=G|||;VT=SNP
5	138364080	rs11242441	G	A	100	PASS	AC=1068;AF=0.213259;AN=5008;NS=2504;DP=16063;EAS_AF=0.1508;AMR_AF=0.3213;AFR_AF=0.0469;EUR_AF=0.3161;SAS_AF=0.32;AA=G|||;VT=SNP
5	138364394	rs11957633	T	C	100	PASS	AC=1067;AF=0.213059;AN=5008;NS=2504;DP=19555;EAS_AF=0.1508;AMR_AF=0.3199;AFR_AF=0.0469;EUR_AF=0.3161;SAS_AF=0.32;AA=T|||;VT=SNP
5	138364698	rs6862393	T	C	100	PASS	AC=1926;AF=0.384585;AN=5008;NS=2504;DP=19213;EAS_AF=0.1558;AMR_AF=0.389;AFR_AF=0.6331;EUR_AF=0.3449;SAS_AF=0.3221;AA=C|||;VT=SNP
5	138365490	rs10037106	G	T	100	PASS	AC=1968;AF=0.392971;AN=5008;NS=2504;DP=16308;EAS_AF=0.1558;AMR_AF=0.3934;AFR_AF=0.6604;EUR_AF=0.3449;SAS_AF=0.3252;AA=N|||;VT=SNP
5	138366518	rs62381226	C	T	100	PASS	AC=226;AF=0.0451278;AN=5008;NS=2504;DP=15678;EAS_AF=0.0397;AMR_AF=0.0648;AFR_AF=0.0045;EUR_AF=0.0924;SAS_AF=0.0429;AA=C|||;VT=SNP
5	138366539	rs7703288	C	G	100	PASS	AC=2194;AF=0.438099;AN=5008;NS=2504;DP=16078;EAS_AF=0.1855;AMR_AF=0.3977;AFR_AF=0.7965;EUR_AF=0.3469;SAS_AF=0.3364;AA=G|||;VT=SNP
5	138371116	rs6890272	G	A	100	PASS	AC=1927;AF=0.384784;AN=5008;NS=2504;DP=18506;EAS_AF=0.1577;AMR_AF=0.3847;AFR_AF=0.6331;EUR_AF=0.3459;SAS_AF=0.3231;AA=A|||;VT=SNP
5	138371365	rs3925110	C	G	100	PASS	AC=1986;AF=0.396565;AN=5008;NS=2504;DP=10036;EAS_AF=0.1558;AMR_AF=0.3934;AFR_AF=0.6725;EUR_AF=0.3459;SAS_AF=0.3262;AA=G|||;VT=SNP
5	138371899	rs13161013	C	T	100	PASS	AC=1047;AF=0.209065;AN=5008;NS=2504;DP=19607;EAS_AF=0.1508;AMR_AF=0.3184;AFR_AF=0.0325;EUR_AF=0.3141;SAS_AF=0.3221;AA=C|||;VT=SNP
5	138372345	rs4643949	C	T	100	PASS	AC=1907;AF=0.380791;AN=5008;NS=2504;DP=17590;EAS_AF=0.1558;AMR_AF=0.389;AFR_AF=0.6165;EUR_AF=0.3459;SAS_AF=0.3241;AA=T|||;VT=SNP
5	138374310	rs11951899	A	G	100	PASS	AC=1033;AF=0.20627;AN=5008;NS=2504;DP=20006;EAS_AF=0.1508;AMR_AF=0.3141;AFR_AF=0.0325;EUR_AF=0.3042;SAS_AF=0.3211;AA=A|||;VT=SNP
5	138374428	rs6867343	C	T	100	PASS	AC=1912;AF=0.381789;AN=5008;NS=2504;DP=19170;EAS_AF=0.1558;AMR_AF=0.389;AFR_AF=0.621;EUR_AF=0.3449;SAS_AF=0.3241;AA=T|||;VT=SNP
5	138375687	rs12719519	G	A	100	PASS	AC=1853;AF=0.370008;AN=5008;NS=2504;DP=18120;EAS_AF=0.1567;AMR_AF=0.389;AFR_AF=0.5756;EUR_AF=0.3449;SAS_AF=0.3241;AA=G|||;VT=SNP
5	138377219	rs13163536	A	G	100	PASS	AC=1970;AF=0.393371;AN=5008;NS=2504;DP=19237;EAS_AF=0.1558;AMR_AF=0.3934;AFR_AF=0.6604;EUR_AF=0.3459;SAS_AF=0.3262;AA=G|||;VT=SNP
5	138377511	rs145726180	A	C	100	PASS	AC=177;AF=0.0353435;AN=5008;NS=2504;DP=19174;EAS_AF=0.0159;AMR_AF=0.0562;AFR_AF=0.0121;EUR_AF=0.0895;SAS_AF=0.0164;AA=A|||;VT=SNP
5	138377550	rs35812969	G	C	100	PASS	AC=1045;AF=0.208666;AN=5008;NS=2504;DP=17918;EAS_AF=0.1508;AMR_AF=0.3184;AFR_AF=0.0325;EUR_AF=0.3121;SAS_AF=0.3221;AA=G|||;VT=SNP
5	138380480	rs2882792	G	T	100	PASS	AC=1906;AF=0.380591;AN=5008;NS=2504;DP=20076;EAS_AF=0.1558;AMR_AF=0.389;AFR_AF=0.6165;EUR_AF=0.3449;SAS_AF=0.3241;AA=T|||;VT=SNP
5	138380489	rs11242442	C	T	100	PASS	AC=1045;AF=0.208666;AN=5008;NS=2504;DP=20392;EAS_AF=0.1508;AMR_AF=0.3184;AFR_AF=0.0325;EUR_AF=0.3121;SAS_AF=0.3221;AA=c|||;VT=SNP
5	138382182	rs6882330	A	G	100	PASS	AC=1931;AF=0.385583;AN=5008;NS=2504;DP=19828;EAS_AF=0.1558;AMR_AF=0.3905;AFR_AF=0.6331;EUR_AF=0.3459;SAS_AF=0.3252;AA=G|||;VT=SNP
5	138382368	rs6882526	A	G	100	PASS	AC=1931;AF=0.385583;AN=5008;NS=2504;DP=21282;EAS_AF=0.1558;AMR_AF=0.3905;AFR_AF=0.6331;EUR_AF=0.3459;SAS_AF=0.3252;AA=G|||;VT=SNP
5	138384992	rs10477804	T	G	100	PASS	AC=1918;AF=0.382987;AN=5008;NS=2504;DP=16775;EAS_AF=0.1558;AMR_AF=0.3905;AFR_AF=0.621;EUR_AF=0.3459;SAS_AF=0.3282;AA=G|||;VT=SNP
5	138385796	rs6882583	C	T	100	PASS	AC=1969;AF=0.393171;AN=5008;NS=2504;DP=20577;EAS_AF=0.1558;AMR_AF=0.3919;AFR_AF=0.6611;EUR_AF=0.3459;SAS_AF=0.3252;AA=T|||;VT=SNP
5	138387149	rs13182437	T	C	100	PASS	AC=1963;AF=0.391973;AN=5008;NS=2504;DP=21488;EAS_AF=0.1558;AMR_AF=0.3934;AFR_AF=0.6558;EUR_AF=0.3459;SAS_AF=0.3252;AA=C|||;VT=SNP
5	138387737	rs17207870	T	C	100	PASS	AC=1045;AF=0.208666;AN=5008;NS=2504;DP=20984;EAS_AF=0.1508;AMR_AF=0.3184;AFR_AF=0.0325;EUR_AF=0.3121;SAS_AF=0.3221;AA=T|||;VT=SNP
5	138389561	rs10043676	C	T	100	PASS	AC=1906;AF=0.380591;AN=5008;NS=2504;DP=21676;EAS_AF=0.1548;AMR_AF=0.389;AFR_AF=0.6165;EUR_AF=0.3459;SAS_AF=0.3241;AA=T|||;VT=SNP
5	138389602	rs10038121	A	G	100	PASS	AC=1908;AF=0.38099;AN=5008;NS=2504;DP=20372;EAS_AF=0.1548;AMR_AF=0.389;AFR_AF=0.618;EUR_AF=0.3459;SAS_AF=0.3241;AA=G|||;VT=SNP
5	138390318	rs10075541	C	T	100	PASS	AC=1906;AF=0.380591;AN=5008;NS=2504;DP=14720;EAS_AF=0.1548;AMR_AF=0.389;AFR_AF=0.6165;EUR_AF=0.3459;SAS_AF=0.3241;AA=T|||;VT=SNP
5	138390631	rs2043272	A	C	100	PASS	AC=1912;AF=0.381789;AN=5008;NS=2504;DP=19845;EAS_AF=0.1548;AMR_AF=0.389;AFR_AF=0.621;EUR_AF=0.3459;SAS_AF=0.3241;AA=C|||;VT=SNP
5	138391072	rs4380651	T	C	100	PASS	AC=1965;AF=0.392372;AN=5008;NS=2504;DP=16522;EAS_AF=0.1548;AMR_AF=0.3919;AFR_AF=0.6589;EUR_AF=0.3469;SAS_AF=0.3241;AA=C|||;VT=SNP
```
