## Supplementary material for "Characterization of shared and ancestry-specific signals driving complex traits using multi-ancestry fine-mapping": mesusieoutput

```
                eur          afr      eur_afr
  [1,] 4.534437e-05 0.0001786626 1.539922e-05
  [2,] 4.171698e-05 0.0001787647 1.416480e-05
  [3,] 3.463971e-05 0.0001781401 1.148812e-05
  [4,] 4.529147e-05 0.0001829545 1.565493e-05
  [5,] 4.627361e-05 0.0001787121 1.573879e-05
  [6,] 7.293365e-04 0.0001871197 2.527365e-04
  [7,] 3.633501e-05 0.0001782867 1.218462e-05
  [8,] 4.701238e-04 0.0001867858 1.559513e-04
  [9,] 3.429785e-05 0.0001778939 1.137599e-05
 [10,] 6.808765e-04 0.0001867695 2.241877e-04
 [11,] 8.054082e-04 0.0001870422 2.778146e-04
 [12,] 3.392840e-05 0.0001779547 1.127475e-05
 [13,] 4.073064e-05 0.0001771654 1.374594e-05
 [14,] 3.445704e-05 0.0001779834 1.141904e-05
 [15,] 7.893009e-04 0.0001870844 2.734537e-04
 [16,] 7.515016e-04 0.0001870733 2.599774e-04
 [17,] 7.515016e-04 0.0001870785 2.601191e-04
 [18,] 4.303942e-05 0.0001784821 1.459594e-05
 [19,] 3.445704e-05 0.0001779547 1.141957e-05
 [20,] 3.459537e-05 0.0001781033 1.145737e-05
 [21,] 4.517616e-05 0.0001824044 1.560546e-05
 [22,] 3.459537e-05 0.0001779118 1.145918e-05
 [23,] 3.452432e-05 0.0001779413 1.143765e-05
 [24,] 3.445704e-05 0.0001778826 1.141902e-05
 [25,] 5.927437e-05 0.0001780281 1.928299e-05
 [26,] 7.659405e-04 0.0001869752 2.635651e-04
 [27,] 5.972859e-05 0.0001775411 1.942958e-05
 [28,] 3.392453e-05 0.0001778283 1.127388e-05
 [29,] 3.459537e-05 0.0001778395 1.145857e-05
 [30,] 5.999707e-05 0.0001783724 2.053131e-05
 [31,] 3.364681e-05 0.0001778099 1.117483e-05
 [32,] 3.371292e-05 0.0001779938 1.119028e-05
 [33,] 3.474887e-05 0.0001779000 1.150282e-05
 [34,] 3.447336e-05 0.0001779309 1.140941e-05
 [35,] 4.209775e-05 0.0001825357 1.447460e-05
 [36,] 3.455966e-05 0.0001781585 1.143018e-05
 [37,] 4.146677e-05 0.0001785963 1.406158e-05
 [38,] 3.371292e-05 0.0001780914 1.118950e-05
 [39,] 3.455966e-05 0.0001782238 1.142881e-05
 [40,] 8.265066e-04 0.0001869718 2.848073e-04
 [41,] 4.172233e-05 0.0001786447 1.415539e-05
 [42,] 4.468325e-05 0.0001788106 1.521776e-05
 [43,] 3.450751e-05 0.0001785314 1.143955e-05
 [44,] 3.442379e-05 0.0001781219 1.142147e-05
 [45,] 3.421953e-05 0.0001783766 1.138845e-05
 [46,] 4.477662e-05 0.0001905333 1.577126e-05
 [47,] 3.455479e-05 0.0001786480 1.145080e-05
 [48,] 7.074974e-04 0.0001869771 2.438927e-04
 [49,] 3.442379e-05 0.0001781570 1.142118e-05
 [50,] 3.388094e-05 0.0001784921 1.128020e-05
 [51,] 4.628643e-05 0.0001830883 1.605442e-05
 [52,] 3.450751e-05 0.0001786074 1.143890e-05
 [53,] 3.395118e-05 0.0001783017 1.127644e-05
 [54,] 3.390300e-05 0.0001786480 1.129479e-05
 [55,] 7.767254e-04 0.0001869547 2.673078e-04
 [56,] 3.411447e-05 0.0001785314 1.131349e-05
 [57,] 3.391941e-05 0.0001785314 1.130279e-05
 [58,] 4.907939e-05 0.0001799026 1.691612e-05
 [59,] 3.393942e-05 0.0001784707 1.131220e-05
 [60,] 3.407866e-05 0.0001786074 1.130404e-05
 [61,] 3.432459e-05 0.0001778060 1.139914e-05
 [62,] 7.836896e-04 0.0001869902 2.710344e-04
 [63,] 3.429888e-05 0.0001806348 1.138456e-05
 [64,] 3.424569e-05 0.0001784920 1.140723e-05
 [65,] 3.424569e-05 0.0001777990 1.140289e-05
 [66,] 7.747537e-04 0.0001869399 2.665425e-04
 [67,] 7.630182e-04 0.0001869473 2.626119e-04
 [68,] 7.835405e-04 0.0001869449 2.689623e-04
 [69,] 3.473799e-05 0.0001820552 1.151037e-05
 [70,] 3.426147e-05 0.0001786499 1.141633e-05
 [71,] 3.426147e-05 0.0001786499 1.141633e-05
 [72,] 3.435386e-05 0.0001806958 1.139291e-05
 [73,] 1.208422e-04 0.0001877965 3.923665e-05
 [74,] 3.432459e-05 0.0001808753 1.138775e-05
 [75,] 3.448072e-05 0.0001809360 1.141708e-05
 [76,] 4.375540e-05 0.0001829991 1.510346e-05
 [77,] 3.387704e-05 0.0001884289 1.131006e-05
 [78,] 3.437183e-05 0.0001842923 1.163300e-05
 [79,] 2.156960e-04 0.0001874354 7.533319e-05
 [80,] 3.306316e-05 0.0001788263 1.090661e-05
 [81,] 3.405911e-05 0.0001785107 1.117385e-05
 [82,] 4.338627e-04 0.0001875774 1.548223e-04
 [83,] 2.868452e-04 0.0001858534 9.978574e-05
 [84,] 1.093764e-04 0.0001866355 3.661752e-05
 [85,] 3.868935e-05 0.0001754149 1.261716e-05
 [86,] 3.403696e-05 0.0001769926 1.117601e-05
 [87,] 3.445927e-05 0.0001752031 1.155311e-05
 [88,] 3.593271e-05 0.0001766317 1.173159e-05
 [89,] 3.454554e-05 0.0001795516 1.165750e-05
 [90,] 3.418852e-05 0.0001738556 1.128505e-05
 [91,] 3.395345e-05 0.0001735205 1.122373e-05
 [92,] 2.586166e-04 0.0001878598 9.255278e-05
 [93,] 3.269965e-05 0.0001753139 1.083176e-05
 [94,] 3.439014e-05 0.0001722272 1.144534e-05
 [95,] 1.079486e-04 0.0001868324 3.173685e-05
 [96,] 3.844840e-05 0.0001772708 1.311417e-05
 [97,] 3.253286e-05 0.0001724556 1.081655e-05
 [98,] 3.267128e-05 0.0001740054 1.089480e-05
 [99,] 3.480242e-05 0.0001742108 1.169427e-05
[100,] 3.439689e-05 0.0001725684 1.144517e-05
[101,] 3.350469e-05 0.0001760386 1.110117e-05
[102,] 3.427456e-05 0.0001725548 1.140127e-05
[103,] 3.482490e-05 0.0001726322 1.159930e-05
[104,] 3.496635e-05 0.0001726781 1.165294e-05
[105,] 4.672313e-05 0.0001783313 1.619990e-05
[106,] 1.149207e-04 0.0001870978 3.902182e-05
[107,] 1.018405e-04 0.0001875375 3.497714e-05
[108,] 1.363705e-04 0.0001925017 5.143339e-05
[109,] 4.181859e-05 0.0001747048 1.421747e-05
[110,] 4.388472e-05 0.0001748816 1.496419e-05
[111,] 4.153020e-05 0.0001747301 1.411626e-05
[112,] 1.185320e-04 0.0001872078 4.011360e-05
[113,] 2.112889e-04 0.0001921645 8.282334e-05
[114,] 4.118479e-05 0.0001734847 1.386567e-05
[115,] 3.872491e-05 0.0001756219 1.314532e-05
[116,] 3.952094e-05 0.0001759443 1.344744e-05
[117,] 3.844078e-05 0.0001750988 1.302089e-05
[118,] 1.785834e-04 0.0001939203 7.041230e-05
[119,] 1.778840e-04 0.0001939597 7.013699e-05
[120,] 1.127631e-04 0.0001871237 3.792898e-05
[121,] 1.748306e-04 0.0001940014 6.883804e-05
[122,] 3.556033e-05 0.0001715580 1.183003e-05
[123,] 3.326939e-05 0.0001729521 1.103894e-05
[124,] 3.925987e-05 0.0001757542 1.334505e-05
[125,] 3.326939e-05 0.0001729727 1.103830e-05
[126,] 3.329754e-05 0.0001731809 1.104125e-05
[127,] 3.321431e-05 0.0001731809 1.101632e-05
[128,] 3.324629e-05 0.0001739827 1.101479e-05
[129,] 1.590969e-04 0.0001911815 6.038329e-05
[130,] 3.294511e-05 0.0001763941 1.092347e-05
[131,] 3.289539e-05 0.0001777188 1.091401e-05
[132,] 3.657114e-05 0.0001715074 1.216074e-05
[133,] 3.286023e-05 0.0001762035 1.091337e-05
[134,] 3.334613e-05 0.0001729370 1.106272e-05
[135,] 9.139574e-04 0.0001875576 2.834472e-04
[136,] 3.523334e-05 0.0001719154 1.168575e-05
[137,] 3.518749e-05 0.0001721441 1.166666e-05
[138,] 3.318347e-05 0.0001765522 1.103510e-05
[139,] 3.809122e-05 0.0001746307 1.281051e-05
[140,] 3.945270e-05 0.0001790327 1.346225e-05
[141,] 3.496372e-05 0.0001772852 1.161545e-05
[142,] 3.526519e-05 0.0001785930 1.179285e-05
[143,] 3.561119e-05 0.0001775481 1.195015e-05
[144,] 6.446042e-05 0.0001884083 2.153510e-05
[145,] 3.613489e-05 0.0002011824 1.239942e-05
[146,] 2.304273e-04 0.0001777423 7.940444e-05
[147,] 1.360449e-04 0.0001875900 4.566051e-05
[148,] 8.792129e-05 0.0002012426 2.484383e-05
[149,] 9.265180e-05 0.0001974180 2.614196e-05
[150,] 3.585415e-05 0.0002024439 1.232533e-05
[151,] 3.575261e-05 0.0002003719 1.225590e-05
[152,] 3.606135e-05 0.0001839190 1.224999e-05
[153,] 1.072603e-04 0.0001957656 2.986560e-05
[154,] 1.192859e-04 0.0001960908 3.277759e-05
[155,] 1.206684e-04 0.0001920911 3.373943e-05
[156,] 2.763795e-04 0.0001806568 9.007282e-05
[157,] 1.368996e-04 0.0001967749 3.700702e-05
[158,] 1.219007e-04 0.0001957214 3.349030e-05
[159,] 9.940127e-05 0.0001954986 2.792239e-05
[160,] 3.640852e-05 0.0001974346 1.255091e-05
[161,] 5.726445e-05 0.0001877197 1.900043e-05
[162,] 3.811749e-05 0.0001948454 1.328305e-05
[163,] 3.775368e-05 0.0001864612 1.300437e-05
[164,] 4.187761e-05 0.0001858966 1.386397e-05
[165,] 7.791139e-05 0.0001960689 2.254282e-05
[166,] 7.469450e-05 0.0001939863 2.184083e-05
[167,] 3.903752e-03 0.0001847129 1.193956e-03
[168,] 9.756643e-05 0.0001830334 3.147853e-05
[169,] 3.681533e-04 0.0001862432 1.105376e-04
[170,] 4.186272e-05 0.0001822553 1.424476e-05
[171,] 1.168341e-04 0.0001827375 3.838311e-05
[172,] 4.396775e-05 0.0001877469 1.436659e-05
[173,] 4.282493e-05 0.0001830270 1.466287e-05
[174,] 4.339246e-05 0.0001828746 1.486162e-05
[175,] 4.399601e-05 0.0001826389 1.506796e-05
[176,] 4.854518e-05 0.0001872589 1.609629e-05
[177,] 4.784985e-05 0.0001824701 1.645258e-05
[178,] 4.946028e-05 0.0001872418 1.632021e-05
[179,] 6.287974e-05 0.0001887344 2.043652e-05
[180,] 4.855056e-05 0.0001872157 1.609851e-05
[181,] 4.771968e-05 0.0001827108 1.642674e-05
[182,] 4.851249e-05 0.0001867819 1.604677e-05
[183,] 4.378299e-05 0.0001851418 1.460870e-05
[184,] 1.597792e-04 0.0001844092 5.583226e-05
[185,] 2.474652e-03 0.0001836232 8.635310e-04
[186,] 3.056956e-03 0.0001835847 1.066241e-03
[187,] 1.766337e-04 0.0001843979 6.184239e-05
[188,] 1.012187e-04 0.0001826260 3.571234e-05
[189,] 1.728156e-04 0.0001843707 6.048198e-05
[190,] 1.709494e-04 0.0001843707 5.981717e-05
[191,] 2.109631e-04 0.0001843258 7.405988e-05
[192,] 1.019699e-02 0.0001836143 3.596536e-03
[193,] 8.925803e-03 0.0001836560 3.155717e-03
[194,] 9.701658e-05 0.0001817674 3.400506e-05
[195,] 1.013871e-04 0.0001815476 3.553035e-05
[196,] 1.165704e-02 0.0001836052 4.124777e-03
[197,] 1.187547e-02 0.0001836052 4.201804e-03
[198,] 9.036055e-05 0.0001880844 3.100470e-05
[199,] 4.097307e-05 0.0001830675 1.349935e-05
[200,] 1.046146e-04 0.0001813322 3.664310e-05
[201,] 1.167920e-02 0.0001835991 4.137535e-03
[202,] 5.626545e-03 0.0001833413 1.946391e-03
[203,] 5.092196e-03 0.0001833098 1.760484e-03
[204,] 1.446937e-02 0.0001834362 5.070208e-03
[205,] 1.501546e-02 0.0001835350 5.309567e-03
[206,] 5.017676e-03 0.0001832701 1.732622e-03
[207,] 4.116742e-05 0.0001829820 1.356077e-05
[208,] 5.017676e-03 0.0001832595 1.730982e-03
[209,] 5.092196e-03 0.0001832595 1.756712e-03
[210,] 5.092196e-03 0.0001832595 1.756712e-03
[211,] 4.097307e-05 0.0001828930 1.350292e-05
[212,] 6.291199e-03 0.0001832283 2.164338e-03
[213,] 1.252804e-02 0.0001835209 4.431383e-03
[214,] 5.804232e-03 0.0001832275 2.001541e-03
[215,] 5.301044e-03 0.0001832674 1.830115e-03
[216,] 1.276129e-02 0.0001835209 4.514127e-03
[217,] 1.088772e-04 0.0001809158 3.807927e-05
[218,] 1.714445e-02 0.0001834469 6.048572e-03
[219,] 7.844085e-05 0.0001883684 2.584524e-05
[220,] 9.881932e-05 0.0001804347 3.437323e-05
[221,] 6.047328e-03 0.0001832038 2.080756e-03
[222,] 4.134660e-05 0.0001826309 1.363616e-05
[223,] 1.088772e-04 0.0001807639 3.802755e-05
[224,] 8.555817e-05 0.0001877161 2.802361e-05
[225,] 8.555817e-05 0.0001877139 2.802490e-05
[226,] 5.639972e-03 0.0001831420 1.933984e-03
[227,] 9.546268e-05 0.0001807204 3.324521e-05
[228,] 1.046146e-04 0.0001806302 3.646728e-05
[229,] 1.373758e-02 0.0001834574 4.847549e-03
[230,] 5.804232e-03 0.0001831277 1.987453e-03
[231,] 1.046146e-04 0.0001807639 3.651125e-05
[232,] 5.725363e-03 0.0001831207 1.959043e-03
[233,] 4.390628e-03 0.0001831492 1.506528e-03
[234,] 4.254633e-05 0.0001829665 1.399555e-05
[235,] 1.285943e-02 0.0001834043 4.528551e-03
[236,] 1.450803e-02 0.0001834043 5.110589e-03
[237,] 4.330805e-05 0.0001832619 1.422273e-05
[238,] 1.450803e-02 0.0001833930 5.106467e-03
[239,] 5.982002e-03 0.0001830669 2.041073e-03
[240,] 6.727503e-03 0.0001830603 2.293597e-03
[241,] 6.036171e-03 0.0001830607 2.051838e-03
[242,] 1.262277e-02 0.0001832150 4.391072e-03
[243,] 6.566210e-05 0.0001857757 2.177121e-05
[244,] 1.039722e-04 0.0001807304 3.624745e-05
[245,] 5.212789e-05 0.0001833725 1.700410e-05
[246,] 5.725363e-03 0.0001830075 1.933602e-03
[247,] 4.464504e-05 0.0001832198 1.464918e-05
[248,] 9.266940e-05 0.0001805090 3.215121e-05
[249,] 1.209552e-02 0.0001833265 4.226739e-03
[250,] 1.232001e-02 0.0001832988 4.296013e-03
[251,] 4.358420e-03 0.0001830806 1.480644e-03
[252,] 4.104160e-03 0.0001831376 1.398968e-03
[253,] 4.358420e-03 0.0001830570 1.476535e-03
[254,] 9.031597e-05 0.0001802874 3.119462e-05
[255,] 1.098976e-02 0.0001833495 3.838619e-03
[256,] 4.077410e-05 0.0001857300 1.360376e-05
[257,] 1.181352e-02 0.0001833692 4.133090e-03
[258,] 4.674853e-05 0.0001830632 1.537029e-05
[259,] 4.476034e-05 0.0001828507 1.475254e-05
[260,] 4.534539e-03 0.0001831120 1.545811e-03
[261,] 7.960038e-05 0.0001886067 2.610184e-05
[262,] 5.132239e-03 0.0001831376 1.749231e-03
[263,] 3.955364e-03 0.0001831440 1.349186e-03
[264,] 4.231870e-03 0.0001832239 1.451277e-03
[265,] 4.391732e-03 0.0001831440 1.497987e-03
[266,] 2.831528e-03 0.0001831967 9.749281e-04
[267,] 1.101193e-03 0.0001859373 4.122567e-04
[268,] 6.180028e-03 0.0001831619 2.276863e-03
[269,] 1.622711e-02 0.0001848610 4.547133e-03
[270,] 2.686028e-03 0.0001832218 8.168048e-04
[271,] 3.339580e-03 0.0001833003 1.005208e-03
[272,] 2.872850e-03 0.0001833478 8.669830e-04
[273,] 1.296838e-03 0.0001845818 3.822719e-04
[274,] 4.545649e-03 0.0001842575 1.347185e-03
[275,] 7.840454e-05 0.0001832813 3.215726e-05
[276,] 3.229824e-03 0.0001834673 9.878782e-04
[277,] 1.555817e-04 0.0001801811 5.843170e-05
[278,] 1.072147e-04 0.0001802128 4.026174e-05
[279,] 1.433832e-04 0.0001802034 5.388601e-05
[280,] 6.804410e-05 0.0001756319 2.289516e-05
[281,] 9.688170e-05 0.0001806847 3.699345e-05
[282,] 2.028066e-03 0.0001821305 6.615563e-04
[283,] 7.433487e-05 0.0001878487 2.472796e-05
[284,] 6.302820e-03 0.0001822057 2.202988e-03
[285,] 3.311947e-03 0.0001826004 1.205821e-03
[286,] 1.801239e-03 0.0001824289 6.483474e-04
[287,] 1.189603e-03 0.0001832975 3.694338e-04
[288,] 1.698486e-03 0.0001822639 6.031313e-04
[289,] 1.609913e-03 0.0001822639 5.716524e-04
[290,] 3.657461e-03 0.0001826146 1.333206e-03
[291,] 5.168500e-05 0.0001899116 1.741379e-05
[292,] 3.281538e-03 0.0001832927 1.254577e-03
[293,] 3.468116e-03 0.0001831180 1.316547e-03
[294,] 3.281538e-03 0.0001831976 1.250576e-03
[295,] 2.827572e-03 0.0001831737 1.073759e-03
[296,] 3.281538e-03 0.0001830405 1.240414e-03
[297,] 3.286459e-03 0.0001839821 1.297119e-03
[298,] 3.454171e-03 0.0001832790 1.322232e-03
[299,] 5.582440e-03 0.0001834936 2.163289e-03
[300,] 2.314428e-02 0.0001841863 9.310314e-03
[301,] 1.329756e-02 0.0001840605 5.306516e-03
[302,] 1.792763e-04 0.0001818203 7.248329e-05
[303,] 1.244451e-02 0.0001833217 4.796107e-03
[304,] 3.265989e-03 0.0001856290 8.946962e-04
[305,] 3.896590e-03 0.0001853234 1.075066e-03
[306,] 1.349240e-01 0.0001805782 5.043630e-02
[307,] 1.266130e-01 0.0001807604 4.773448e-02
[308,] 1.428860e-01 0.0001791693 4.721041e-02
[309,] 1.936779e-04 0.0001881922 6.124958e-05
[310,] 1.428860e-01 0.0001807237 5.355362e-02
[311,] 1.329963e-04 0.0001865849 4.431142e-05
[312,] 7.416060e-02 0.0001792348 2.396005e-02
[313,] 4.972791e-04 0.0001847990 2.002309e-04
[314,] 5.471675e-04 0.0001847778 2.205353e-04
[315,] 5.114734e-04 0.0001849783 2.074623e-04
[316,] 6.577288e-04 0.0001849783 2.672905e-04
[317,] 5.719373e-04 0.0001849109 2.314867e-04
[318,] 5.221756e-04 0.0001850832 2.124339e-04
[319,] 6.388925e-04 0.0001851134 2.605831e-04
[320,] 6.001085e-04 0.0001851437 2.448937e-04
[321,] 4.049582e-05 0.0001828425 1.337993e-05
[322,] 6.388925e-04 0.0001856366 2.642048e-04
[323,] 5.217505e-05 0.0001862857 1.750294e-05
[324,] 3.226558e-04 0.0001852006 1.342412e-04
[325,] 5.556686e-04 0.0001867581 2.365485e-04
[326,] 5.007798e-05 0.0001859755 1.702794e-05
[327,] 5.193654e-05 0.0001869870 1.730802e-05
[328,] 6.987135e-05 0.0001766307 2.115130e-05
[329,] 4.286630e-05 0.0001869669 1.390653e-05
[330,] 4.545716e-05 0.0001823865 1.493820e-05
[331,] 4.372151e-05 0.0001776364 1.437603e-05
[332,] 9.424140e-05 0.0001766553 2.837601e-05
[333,] 5.885662e-05 0.0001871402 1.959843e-05
[334,] 5.218732e-05 0.0001851534 1.678886e-05
[335,] 1.102950e-04 0.0001837928 3.856995e-05
[336,] 5.309358e-05 0.0001853382 1.704434e-05
[337,] 5.225265e-05 0.0001852934 1.679547e-05
[338,] 5.392329e-05 0.0001852676 1.730164e-05
[339,] 7.934702e-05 0.0001768390 2.607922e-05
[340,] 8.516121e-05 0.0001845019 2.970622e-05
[341,] 1.043404e-04 0.0001838598 3.648009e-05
[342,] 9.038309e-05 0.0001844769 3.161753e-05
[343,] 5.235266e-05 0.0001855293 1.680956e-05
[344,] 8.086089e-05 0.0001828568 2.768233e-05
[345,] 4.936088e-05 0.0001851279 1.593130e-05
[346,] 4.720103e-05 0.0001851614 1.527507e-05
[347,] 4.842970e-05 0.0001853620 1.563564e-05
[348,] 9.222198e-05 0.0001824309 3.149919e-05
[349,] 8.211372e-05 0.0001829867 2.818526e-05
[350,] 9.090159e-05 0.0001826161 2.919131e-05
[351,] 1.828759e-04 0.0001767203 5.961142e-05
[352,] 1.228585e-04 0.0001829818 3.889438e-05
[353,] 7.505098e-05 0.0001821369 2.542359e-05
[354,] 1.267058e-04 0.0001829435 4.010129e-05
[355,] 1.920177e-04 0.0001766774 6.284458e-05
[356,] 1.093188e-04 0.0001828089 3.482222e-05
[357,] 7.880185e-05 0.0001821618 2.675773e-05
[358,] 1.692872e-04 0.0001766823 5.540669e-05
[359,] 7.439556e-05 0.0001822684 2.524186e-05
[360,] 1.424076e-04 0.0001829610 4.488856e-05
[361,] 1.185739e-04 0.0001831089 3.748435e-05
[362,] 1.478674e-04 0.0001831052 4.649264e-05
[363,] 1.185739e-04 0.0001830813 3.754474e-05
[364,] 1.116439e-04 0.0001831023 3.540146e-05
[365,] 1.102374e-04 0.0001833161 3.487215e-05
[366,] 1.138062e-04 0.0001833161 3.596583e-05
[367,] 4.725843e-05 0.0001860908 1.537154e-05
[368,] 8.437201e-05 0.0001831419 2.698677e-05
[369,] 4.427371e-05 0.0001868596 1.471565e-05
[370,] 8.504181e-05 0.0001836497 2.705700e-05
[371,] 8.117648e-05 0.0001832826 2.597444e-05
[372,] 8.952854e-05 0.0001835566 2.845611e-05
[373,] 9.350722e-05 0.0001835695 2.968417e-05
[374,] 4.790669e-05 0.0001877560 1.547821e-05
[375,] 4.998254e-05 0.0001803492 1.660616e-05
[376,] 4.985389e-05 0.0001811716 1.649925e-05
[377,] 5.002807e-05 0.0001802817 1.663093e-05
[378,] 4.997363e-05 0.0001802611 1.660720e-05
[379,] 4.949932e-05 0.0001803836 1.642906e-05
[380,] 6.328821e-05 0.0001825960 2.152291e-05
[381,] 6.301273e-05 0.0001820674 2.133669e-05
[382,] 6.535511e-05 0.0001820262 2.214348e-05
[383,] 6.406153e-05 0.0001820262 2.168662e-05
[384,] 6.512236e-05 0.0001817371 2.200330e-05
[385,] 6.436038e-05 0.0001818527 2.176354e-05
[386,] 7.635634e-05 0.0001820749 2.597528e-05
[387,] 7.017782e-05 0.0001814988 2.365442e-05
[388,] 3.363034e-05 0.0001881497 1.104177e-05
[389,] 5.832393e-05 0.0002062198 2.618960e-05
[390,] 6.660395e-05 0.0001747676 2.279101e-05
[391,] 7.018657e-05 0.0001860687 2.247414e-05
[392,] 6.084539e-05 0.0001772526 2.108472e-05
[393,] 5.605545e-05 0.0001839078 1.812488e-05
[394,] 6.486822e-05 0.0001796930 2.285142e-05
[395,] 6.159689e-05 0.0001874833 1.946031e-05
[396,] 5.001335e-05 0.0001885768 1.674364e-05
[397,] 4.917439e-05 0.0001843370 1.631561e-05
[398,] 1.848746e-04 0.0001971940 5.063465e-05
[399,] 3.534685e-05 0.0002037579 1.208195e-05
[400,] 6.786218e-05 0.0001747119 2.211628e-05
[401,] 1.366185e-04 0.0004103371 9.849012e-05
[402,] 5.812488e-05 0.0001913274 2.127028e-05
[403,] 1.057769e-04 0.0001743682 3.425574e-05
[404,] 2.203406e-04 0.0001736146 7.254276e-05
[405,] 8.721516e-05 0.0001740084 2.844982e-05
[406,] 2.260443e-04 0.0001734913 7.454356e-05
[407,] 2.260443e-04 0.0001731467 7.285979e-05
[408,] 1.030545e-04 0.0001733274 3.338001e-05
[409,] 4.968297e-04 0.0001934413 2.027001e-04
[410,] 2.619371e-04 0.0001736230 8.325844e-05
[411,] 2.671418e-04 0.0001737384 8.461404e-05
[412,] 3.930422e-05 0.0002193897 1.404353e-05
[413,] 2.694252e-04 0.0001736153 8.863245e-05
[414,] 4.355637e-04 0.0001965463 1.790275e-04
[415,] 1.629888e-03 0.0002069484 7.330963e-04
[416,] 1.636934e-03 0.0002114430 7.513186e-04
[417,] 3.664450e-04 0.0001898141 1.332559e-04
[418,] 1.834051e-04 0.0002027867 4.847752e-05
[419,] 1.551352e-04 0.0001885765 4.506921e-05
[420,] 9.187452e-05 0.0001774252 3.187047e-05
[421,] 4.093757e-05 0.0001822270 1.397415e-05
[422,] 4.536825e-05 0.0001815156 1.566112e-05
[423,] 4.255820e-05 0.0001818525 1.460198e-05
[424,] 4.799343e-05 0.0001799935 1.657814e-05
[425,] 4.318292e-05 0.0001817968 1.484154e-05
[426,] 4.179924e-05 0.0001801467 1.425514e-05
[427,] 3.916339e-05 0.0001747176 1.307810e-05
[428,] 3.976773e-05 0.0001738366 1.328601e-05
[429,] 3.986563e-05 0.0001737851 1.331518e-05
[430,] 4.028107e-05 0.0001738016 1.345983e-05
[431,] 4.029027e-05 0.0001737461 1.346983e-05
[432,] 4.028107e-05 0.0001736609 1.345858e-05
[433,] 4.013894e-05 0.0001736859 1.341206e-05
[434,] 3.845625e-05 0.0001736859 1.282871e-05
[435,] 4.638329e-05 0.0001747889 1.504734e-05
[436,] 4.461053e-05 0.0001747134 1.450075e-05
[437,] 4.923478e-05 0.0001732758 1.644490e-05
[438,] 5.160359e-05 0.0001733642 1.727056e-05
[439,] 4.289141e-05 0.0001735358 1.433430e-05
[440,] 6.752173e-05 0.0001918944 2.136342e-05
[441,] 4.571181e-05 0.0001772393 1.560275e-05
[442,] 4.440461e-05 0.0001777926 1.516797e-05
[443,] 4.414950e-05 0.0001773889 1.505290e-05
[444,] 4.519139e-05 0.0001781388 1.547460e-05
[445,] 4.244940e-05 0.0001779055 1.445635e-05
[446,] 4.320267e-05 0.0001778808 1.472632e-05
[447,] 4.416338e-05 0.0001779825 1.508975e-05
[448,] 4.391353e-05 0.0001779825 1.499816e-05
[449,] 4.299049e-05 0.0001781077 1.465921e-05
[450,] 4.391353e-05 0.0001779825 1.499816e-05
[451,] 4.416338e-05 0.0001780314 1.508586e-05
[452,] 4.301989e-05 0.0001781848 1.467362e-05
[453,] 5.117691e-05 0.0001800547 1.848294e-05
[454,] 1.697428e-04 0.0001772289 5.641473e-05
[455,] 1.113474e-04 0.0001895990 3.464210e-05
[456,] 7.662928e-05 0.0001797491 2.595264e-05
[457,] 7.669601e-05 0.0001807509 2.775141e-05
[458,] 8.032790e-05 0.0002055985 2.381013e-05
[459,] 8.821607e-05 0.0002050758 2.578179e-05
[460,] 2.642925e-04 0.0001781323 8.183306e-05
[461,] 6.941930e-05 0.0001881777 3.460516e-05
[462,] 8.563269e-05 0.0002051499 2.514384e-05
[463,] 6.352278e-04 0.0001794530 2.350438e-04
[464,] 6.755261e-05 0.0001821467 2.256614e-05
[465,] 3.320725e-04 0.0001893268 1.256702e-04
[466,] 6.652162e-05 0.0001827241 2.242108e-05
[467,] 6.669648e-05 0.0001826678 2.247139e-05
[468,] 6.713723e-05 0.0001821639 2.240875e-05
[469,] 3.062822e-04 0.0001891553 1.154166e-04
[470,] 1.099790e-04 0.0001854772 3.555762e-05
[471,] 6.825619e-05 0.0001821702 2.280025e-05
[472,] 6.432459e-05 0.0001815817 2.139431e-05
[473,] 1.134280e-04 0.0001785985 2.967994e-05
[474,] 6.475104e-05 0.0001821525 2.157738e-05
[475,] 6.402601e-05 0.0001826488 2.150675e-05
[476,] 6.564394e-05 0.0001834410 2.223658e-05
[477,] 6.225262e-05 0.0001842716 2.105091e-05
[478,] 6.302358e-05 0.0001820798 2.096264e-05
[479,] 3.924252e-04 0.0001880867 1.472950e-04
[480,] 6.050200e-05 0.0001837954 2.030518e-05
[481,] 3.015197e-03 0.0001820177 1.050525e-03
[482,] 3.664328e-03 0.0001820254 1.274995e-03
[483,] 4.541276e-03 0.0001820580 1.580267e-03
[484,] 4.469411e-03 0.0001819460 1.539448e-03
[485,] 4.060596e-03 0.0001821353 1.411730e-03
[486,] 4.043562e-03 0.0001836758 1.485189e-03
[487,] 4.210803e-03 0.0001818883 1.435977e-03
[488,] 4.859563e-03 0.0001842038 1.843041e-03
[489,] 3.944596e-04 0.0002613782 1.923108e-04
[490,] 6.014372e-03 0.0001845745 2.306779e-03
[491,] 6.198164e-03 0.0001820467 2.139326e-03
[492,] 7.396159e-03 0.0001858918 2.933898e-03
[493,] 1.891078e-04 0.0010839560 6.544316e-04
[494,] 4.701324e-03 0.0001822263 1.640292e-03
[495,] 7.097849e-03 0.0001869872 2.874977e-03
[496,] 7.543019e-03 0.0001872033 3.071180e-03
[497,] 7.011182e-03 0.0001824812 2.482940e-03
[498,] 7.822162e-03 0.0001829686 2.829563e-03
[499,] 6.540038e-03 0.0001879606 2.691423e-03
[500,] 7.556455e-03 0.0001829952 2.723906e-03
[501,] 3.138324e-03 0.0001934046 1.331073e-03
[502,] 1.252084e-04 0.0001856156 4.510812e-05
[503,] 2.548524e-04 0.0001855107 9.272338e-05
[504,] 9.357211e-05 0.0001869742 3.348810e-05
[505,] 1.532313e-04 0.0001866121 5.574916e-05
[506,] 1.735911e-04 0.0001863877 6.333059e-05
[507,] 2.156662e-04 0.0001820604 7.395321e-05
[508,] 2.096670e-04 0.0001863278 7.685174e-05
[509,] 1.908621e-04 0.0001868187 6.650379e-05
[510,] 2.371735e-04 0.0001862825 8.718035e-05
[511,] 2.851719e-04 0.0001862487 1.052241e-04
[512,] 1.385309e-04 0.0005417307 5.169911e-04
[513,] 2.795140e-04 0.0001821976 9.666167e-05
[514,] 8.124062e-05 0.0006188825 7.538174e-05
[515,] 1.059122e-04 0.0001847692 3.515136e-05
[516,] 5.499521e-05 0.0001785685 1.816491e-05
[517,] 5.533491e-05 0.0001785622 1.827941e-05
[518,] 5.577042e-05 0.0001785301 1.844545e-05
[519,] 5.404332e-05 0.0001784760 1.786797e-05
[520,] 5.341488e-05 0.0001785929 1.760853e-05
[521,] 9.524195e-05 0.0001836454 3.140970e-05
[522,] 5.568967e-05 0.0001783026 1.837526e-05
[523,] 5.426218e-05 0.0001782464 1.794651e-05
[524,] 5.830736e-05 0.0001783184 1.921616e-05
[525,] 3.639279e-05 0.0001771793 1.210139e-05
[526,] 5.426218e-05 0.0001782063 1.800518e-05
[527,] 4.301351e-05 0.0001779845 1.428787e-05
[528,] 4.766300e-05 0.0003890191 3.687808e-05
[529,] 4.261404e-05 0.0001807268 1.423476e-05
[530,] 4.255658e-05 0.0001812947 1.421572e-05
[531,] 4.848704e-05 0.0001807048 1.642210e-05
[532,] 4.893126e-05 0.0001809493 1.660139e-05
[533,] 4.249967e-05 0.0001828367 1.420429e-05
[534,] 5.133595e-05 0.0001831777 1.763642e-05
[535,] 4.495073e-05 0.0001847955 1.514566e-05
[536,] 4.601812e-05 0.0001850707 1.563475e-05
[537,] 5.166375e-05 0.0001845862 1.782058e-05
[538,] 4.502054e-05 0.0001840171 1.516496e-05
[539,] 5.393232e-05 0.0001836943 1.866078e-05
[540,] 4.461565e-05 0.0001834748 1.475216e-05
[541,] 3.795472e-05 0.0001895927 1.278009e-05
[542,] 4.984730e-05 0.0001802644 1.687070e-05
[543,] 3.838403e-05 0.0015646035 3.284961e-05
[544,] 4.458575e-05 0.0001794126 1.489846e-05
[545,] 6.868573e-05 0.0001875656 2.396739e-05
[546,] 7.374510e-05 0.0001921609 2.612076e-05
[547,] 6.110022e-05 0.0001925840 2.120403e-05
[548,] 4.725990e-05 0.0001790938 1.588109e-05
[549,] 4.891992e-05 0.0001789191 1.646021e-05
[550,] 6.190304e-05 0.0001789473 2.100045e-05
[551,] 5.916769e-05 0.0001797131 2.013075e-05
[552,] 6.027241e-05 0.0001796812 2.052127e-05
[553,] 5.998267e-05 0.0001796812 2.041771e-05
[554,] 5.969743e-05 0.0001798739 2.034340e-05
[555,] 5.969743e-05 0.0001798739 2.034340e-05
[556,] 5.621714e-05 0.0001797131 1.907139e-05
[557,] 4.724684e-05 0.0001794592 1.585719e-05
[558,] 5.889521e-05 0.0001795770 2.001382e-05
[559,] 4.756731e-05 0.0001795733 1.598310e-05
[560,] 3.970345e-05 0.0001777476 1.331758e-05
[561,] 4.738935e-05 0.0001795382 1.591469e-05
[562,] 4.714600e-05 0.0001794014 1.581641e-05
[563,] 5.944451e-05 0.0001795035 2.021002e-05
[564,] 5.916769e-05 0.0001795382 2.011627e-05
[565,] 4.704812e-05 0.0001794351 1.578132e-05
[566,] 5.836313e-05 0.0001794014 1.980928e-05
[567,] 4.704812e-05 0.0001794351 1.578132e-05
[568,] 5.836313e-05 0.0001794351 1.981411e-05
[569,] 4.704812e-05 0.0001794351 1.578132e-05
[570,] 5.712994e-05 0.0001793526 1.936251e-05
[571,] 4.704812e-05 0.0001794691 1.578299e-05
[572,] 5.803682e-05 0.0001794014 1.969800e-05
[573,] 5.884575e-05 0.0001795382 2.000622e-05
[574,] 5.644555e-05 0.0001795733 1.914565e-05
[575,] 2.928864e-04 0.0001864855 9.648062e-05
[576,] 5.857177e-05 0.0001795382 1.990834e-05
[577,] 5.762142e-05 0.0001795733 1.956772e-05
[578,] 5.908116e-05 0.0001840560 2.059168e-05
[579,] 5.667798e-05 0.0008608782 4.115746e-05
[580,] 5.555474e-05 0.0001794691 1.881309e-05
[581,] 5.655655e-05 0.0001794351 1.917405e-05
[582,] 6.913818e-04 0.0001850400 2.312498e-04
[583,] 5.830214e-05 0.0001799059 1.985153e-05
[584,] 5.754440e-05 0.0001794351 1.952705e-05
[585,] 4.711789e-05 0.0001794691 1.582220e-05
[586,] 5.634318e-05 0.0001794691 1.910201e-05
[587,] 4.680568e-05 0.0001793057 1.569714e-05
[588,] 5.634318e-05 0.0001796770 1.912742e-05
[589,] 4.661251e-05 0.0001796051 1.563891e-05
[590,] 4.680568e-05 0.0001794014 1.570203e-05
[591,] 5.830214e-05 0.0001793681 1.978770e-05
[592,] 5.857177e-05 0.0001793504 1.989211e-05
[593,] 5.458722e-05 0.0001792830 1.845924e-05
[594,] 5.892928e-05 0.0001796051 2.004564e-05
[595,] 5.857177e-05 0.0001792203 1.987275e-05
[596,] 5.762162e-05 0.0001792203 1.953497e-05
[597,] 5.892928e-05 0.0001792203 1.999973e-05
[598,] 6.265147e-05 0.0001869454 2.131558e-05
[599,] 1.228936e-04 0.0001917229 4.100569e-05
[600,] 6.620188e-05 0.0001941253 2.332953e-05
[601,] 5.711706e-05 0.0001791512 1.933492e-05
[602,] 5.508677e-05 0.0001791822 1.861709e-05
[603,] 5.641442e-05 0.0001791089 1.907958e-05
[604,] 5.430673e-05 0.0001790903 1.832768e-05
[605,] 5.410851e-05 0.0001790603 1.825342e-05
[606,] 5.533056e-05 0.0001788886 1.867514e-05
[607,] 5.492306e-05 0.0001791512 1.855486e-05
[608,] 5.513585e-05 0.0001792981 1.863983e-05
[609,] 5.450854e-05 0.0001792098 1.840518e-05
[610,] 5.410851e-05 0.0001791202 1.825175e-05
[611,] 5.374167e-05 0.0001792905 1.813215e-05
[612,] 4.612377e-05 0.0001794139 1.542044e-05
[613,] 4.654630e-05 0.0001796394 1.559335e-05
[614,] 4.851710e-04 0.0006190619 1.239357e-03
[615,] 4.676564e-05 0.0001804080 1.570375e-05
[616,] 4.654539e-05 0.0001805225 1.562152e-05
[617,] 9.003068e-05 0.0001909325 2.844356e-05
[618,] 4.662662e-05 0.0001802172 1.564216e-05
[619,] 4.639887e-05 0.0001801153 1.554679e-05
[620,] 5.459941e-05 0.0001803870 1.851934e-05
[621,] 1.071471e-04 0.0001846770 3.589036e-05
[622,] 1.830015e-03 0.0003541417 1.044097e-02
[623,] 1.245077e-04 0.0001934959 3.612699e-05
[624,] 1.127660e-04 0.0001885043 3.892328e-05
[625,] 7.758488e-05 0.0001843764 2.788972e-05
[626,] 6.504060e-05 0.0001834168 2.221403e-05
[627,] 6.312031e-05 0.0001830081 2.154643e-05
[628,] 1.194453e-04 0.0001889637 4.173663e-05
[629,] 7.051742e-05 0.0001843633 2.526191e-05
[630,] 1.037837e-04 0.0001909332 3.884518e-05
[631,] 5.614269e-05 0.0001814286 2.117253e-05
[632,] 1.311859e-04 0.0001890482 4.625327e-05
[633,] 6.795373e-05 0.0001839484 2.425921e-05
[634,] 7.051742e-05 0.0001835366 2.517439e-05
[635,] 6.876315e-05 0.0001832008 2.449690e-05
[636,] 6.833951e-05 0.0001831687 2.433576e-05
[637,] 3.849197e-05 0.0001843226 1.306092e-05
[638,] 1.089917e-04 0.0001881399 3.291887e-05
[639,] 7.098687e-05 0.0001823808 2.523227e-05
[640,] 7.112444e-05 0.0001821005 2.525023e-05
[641,] 7.026717e-05 0.0001821005 2.493338e-05
[642,] 1.123329e-04 0.0001879139 3.380815e-05
[643,] 7.513585e-05 0.0001820164 2.673759e-05
[644,] 9.803798e-05 0.0001880863 3.013513e-05
[645,] 7.306442e-05 0.0001811439 2.585986e-05
[646,] 1.326986e-04 0.0002232772 3.146260e-04
[647,] 7.054459e-05 0.0001804277 2.484317e-05
[648,] 6.969906e-05 0.0001801362 2.449669e-05
[649,] 7.609375e-05 0.0001798142 2.677534e-05
[650,] 1.169014e-04 0.0001866373 3.520692e-05
[651,] 1.077296e-04 0.0001866595 3.282289e-05
[652,] 7.559839e-05 0.0001792800 2.651043e-05
[653,] 6.841093e-05 0.0001792800 2.391437e-05
[654,] 1.974607e-04 0.0001810574 6.737808e-05
[655,] 1.271969e-04 0.0001890290 4.474262e-05
[656,] 1.962119e-04 0.0001816897 6.760577e-05
[657,] 2.171162e-04 0.0001820444 7.548670e-05
[658,] 1.206065e-04 0.0001880827 4.154873e-05
[659,] 1.188961e-04 0.0001904368 8.239320e-05
[660,] 1.179760e-04 0.0001907089 7.946153e-05
[661,] 1.185730e-04 0.0001903016 7.902896e-05
[662,] 6.173096e-05 0.0001894978 1.957891e-05
[663,] 2.140561e-04 0.0001824646 7.488788e-05
[664,] 6.142354e-05 0.0001783777 1.967707e-05
[665,] 3.463008e-04 0.0001735588 1.226766e-04
[666,] 3.409633e-04 0.0001734801 1.206510e-04
[667,] 5.470083e-05 0.0001919425 1.767694e-05
[668,] 6.387064e-05 0.0001768083 2.035899e-05
[669,] 4.012655e-05 0.0001700381 1.331952e-05
[670,] 4.025509e-04 0.0001820923 1.410870e-04
[671,] 6.324357e-04 0.0001856649 1.979249e-04
[672,] 3.996392e-04 0.0001815221 1.389991e-04
[673,] 6.415025e-05 0.0001798485 2.031046e-05
[674,] 5.546668e-05 0.0001922782 1.787972e-05
[675,] 6.488941e-05 0.0001799909 2.047024e-05
[676,] 6.488941e-05 0.0001807141 2.044484e-05
[677,] 5.449217e-05 0.0001783691 1.819686e-05
[678,] 3.087088e-04 0.0001808979 1.055617e-04
[679,] 2.198773e-04 0.0001835217 1.119126e-04
[680,] 2.729943e-04 0.0001826365 1.252163e-04
[681,] 3.280601e-04 0.0001804741 1.114029e-04
[682,] 4.728611e-05 0.0001775670 1.572716e-05
[683,] 6.289546e-05 0.0001816776 2.000284e-05
[684,] 4.277046e-05 0.0001788922 1.397258e-05
[685,] 3.439411e-04 0.0001811845 1.185806e-04
[686,] 3.517607e-04 0.0001804086 1.194160e-04
[687,] 4.183580e-05 0.0001782910 1.371296e-05
[688,] 3.733525e-04 0.0001803850 1.266486e-04
[689,] 3.661653e-04 0.0001802964 1.240246e-04
[690,] 3.942252e-05 0.0001788207 1.299117e-05
[691,] 6.942598e-05 0.0001820102 2.147485e-05
[692,] 6.921534e-05 0.0001820102 2.142559e-05
[693,] 3.882464e-04 0.0001802962 1.315181e-04
[694,] 3.897158e-05 0.0001780773 1.289268e-05
[695,] 2.964873e-04 0.0001729455 9.592041e-05
[696,] 1.661032e-04 0.0001823869 9.143152e-05
[697,] 3.775462e-04 0.0001799080 1.256240e-04
[698,] 5.187360e-04 0.0001857514 1.675948e-04
[699,] 6.560962e-05 0.0001849195 2.056057e-05
[700,] 8.436876e-04 0.0001858091 2.703324e-04
[701,] 6.378558e-05 0.0001842278 2.026050e-05
[702,] 3.381519e-04 0.0001809389 1.072398e-04
[703,] 3.513495e-04 0.0001809610 1.113089e-04
[704,] 3.964427e-04 0.0001808912 1.256353e-04
[705,] 3.588757e-04 0.0001808409 1.140228e-04
[706,] 3.658885e-04 0.0001808575 1.161712e-04
[707,] 3.964427e-04 0.0001806892 1.266100e-04
[708,] 3.588757e-04 0.0001808872 1.138802e-04
[709,] 3.532482e-04 0.0001778610 1.101681e-04
[710,] 4.043484e-04 0.0001806146 1.291923e-04
[711,] 4.397498e-04 0.0001804795 1.411069e-04
[712,] 6.642680e-05 0.0001858065 2.162689e-05
[713,] 4.672840e-04 0.0001806725 1.490681e-04
[714,] 3.048338e-04 0.0001772104 9.632078e-05
[715,] 5.200885e-04 0.0001810706 1.634934e-04
[716,] 5.550055e-04 0.0001809576 1.751359e-04
[717,] 2.982892e-04 0.0001773257 9.408253e-05
[718,] 5.951604e-05 0.0001827683 1.973404e-05
[719,] 1.726815e-04 0.0001771924 5.554156e-05
[720,] 5.957116e-05 0.0001828127 1.974170e-05
[721,] 5.906421e-05 0.0001828441 1.957581e-05
[722,] 1.478881e-04 0.0001770975 4.838178e-05
[723,] 1.504956e-04 0.0001771956 4.900145e-05
[724,] 6.530230e-05 0.0001829916 2.163395e-05
[725,] 6.739965e-05 0.0001831174 2.223340e-05
[726,] 4.967057e-05 0.0001792012 1.683433e-05
[727,] 9.198725e-05 0.0002054313 4.216282e-05
[728,] 4.948943e-05 0.0002340853 1.460336e-05
[729,] 3.064024e-04 0.0001875214 1.072262e-04
[730,] 6.273311e-05 0.0001890578 1.970472e-05
[731,] 3.890857e-05 0.0002563785 1.442625e-05
[732,] 8.479726e-05 0.0001903511 2.648543e-05
[733,] 1.814678e-04 0.0001860709 8.540359e-05
[734,] 4.671922e-05 0.0001830784 1.616529e-05
[735,] 4.358945e-05 0.0001792571 1.482048e-05
[736,] 3.326559e-05 0.0001836027 1.107411e-05
[737,] 4.353109e-05 0.0001812503 1.492039e-05
[738,] 4.634223e-05 0.0001788720 1.579860e-05
[739,] 4.690034e-05 0.0001785836 1.597287e-05
[740,] 4.313671e-05 0.0001781874 1.461187e-05
[741,] 4.692605e-05 0.0001785158 1.598425e-05
[742,] 4.521211e-05 0.0001782634 1.535757e-05
[743,] 7.097847e-05 0.0001912356 2.234887e-05
[744,] 4.371792e-05 0.0001780832 1.482336e-05
[745,] 4.725392e-05 0.0001783552 1.609458e-05
[746,] 4.658723e-05 0.0001781735 1.584327e-05
[747,] 5.295390e-05 0.0001792657 1.820524e-05
[748,] 7.597008e-05 0.0001905404 2.385018e-05
[749,] 5.155299e-05 0.0001885170 1.856477e-05
[750,] 5.141292e-05 0.0001888494 1.930862e-05
[751,] 7.205630e-05 0.0001872114 2.356154e-05
[752,] 5.182291e-05 0.0001886596 1.801947e-05
[753,] 5.177515e-05 0.0001886260 1.810906e-05
[754,] 5.154087e-05 0.0001889983 1.904596e-05
[755,] 1.270593e-03 0.0002092723 4.121823e-03
[756,] 5.150780e-05 0.0001889597 1.913977e-05
[757,] 5.168195e-05 0.0001880414 1.761427e-05
[758,] 5.149528e-05 0.0001879492 1.817510e-05
[759,] 5.168195e-05 0.0001878249 1.731570e-05
[760,] 5.153081e-05 0.0001877630 1.775080e-05
[761,] 5.222130e-05 0.0001876786 1.727852e-05
[762,] 5.120467e-05 0.0001882391 1.795842e-05
[763,] 5.163897e-05 0.0001880933 1.707309e-05
[764,] 6.752690e-04 0.0006032597 5.111363e-03
[765,] 5.144923e-05 0.0001882428 1.710013e-05
[766,] 6.552283e-05 0.0001877080 2.150930e-05
[767,] 5.169510e-05 0.0001879239 1.708931e-05
[768,] 6.539163e-05 0.0001876586 2.147598e-05
[769,] 1.491189e-03 0.0012160747 1.432032e-02
[770,] 6.221573e-05 0.0001868045 2.058999e-05
[771,] 4.109356e-05 0.0001849192 1.804687e-05
[772,] 4.205650e-05 0.0001900927 1.568908e-05
[773,] 4.205650e-05 0.0001899925 1.561162e-05
[774,] 4.076732e-05 0.0001904120 1.763197e-05
[775,] 4.205650e-05 0.0001899925 1.561162e-05
[776,] 4.256854e-05 0.0001852450 1.945135e-05
[777,] 4.149428e-05 0.0001899768 1.667873e-05
[778,] 4.090694e-05 0.0001906300 1.736758e-05
[779,] 4.083559e-05 0.0001902492 1.728597e-05
[780,] 4.200368e-05 0.0001898147 1.488136e-05
[781,] 4.131964e-05 0.0001902911 1.616133e-05
[782,] 4.224509e-05 0.0001898715 1.459192e-05
[783,] 4.224509e-05 0.0001899305 1.463332e-05
[784,] 1.753554e-03 0.0001919513 2.271608e-03
[785,] 4.192314e-05 0.0001904331 1.521765e-05
[786,] 4.181581e-05 0.0001907045 1.557958e-05
[787,] 4.192314e-05 0.0001909808 1.560059e-05
[788,] 4.263835e-05 0.0001910440 1.465714e-05
[789,] 4.362196e-05 0.0001906594 1.422287e-05
[790,] 6.921582e-03 0.0001705548 1.867633e-03
[791,] 7.562663e-05 0.0001821465 1.752083e-05
[792,] 8.225636e-03 0.0003230648 5.129355e-02
[793,] 5.819923e-05 0.0007359235 1.933432e-04
[794,] 7.499687e-03 0.0002970784 4.258765e-02
[795,] 7.499687e-03 0.0003155679 4.545362e-02
[796,] 7.499687e-03 0.0003604878 5.237680e-02
[797,] 6.130345e-05 0.0007754902 2.146457e-04
[798,] 6.039941e-05 0.0007669329 2.087532e-04
[799,] 5.848372e-05 0.0007288517 1.937737e-04
[800,] 5.848372e-05 0.0007359235 1.947515e-04
[801,] 6.891770e-03 0.0003604878 4.795091e-02
[802,] 5.151475e-05 0.0007057868 1.564739e-04
[803,] 6.937994e-05 0.0001870095 2.312538e-05
[804,] 7.438027e-03 0.0003515982 5.057434e-02
[805,] 2.043848e-04 0.0001821398 3.781362e-05
[806,] 5.037968e-03 0.0003561780 3.418995e-02
[807,] 5.451067e-05 0.0007432605 1.749800e-04
[808,] 5.759477e-05 0.0007822630 1.951128e-04
[809,] 1.655953e-04 0.0001805166 3.579860e-05
[810,] 8.091277e-05 0.0001825899 2.306928e-05
[811,] 4.920700e-05 0.0001909016 1.558490e-05
[812,] 7.986617e-05 0.0001823067 2.306387e-05
[813,] 9.371687e-05 0.0001828688 2.545072e-05
[814,] 4.903279e-05 0.0001906560 1.554313e-05
[815,] 1.236363e-02 0.0003539605 8.577798e-02
[816,] 9.279740e-03 0.0003585349 6.511119e-02
[817,] 7.728205e-05 0.0007218544 2.892294e-04
[818,] 7.847315e-05 0.0001828688 2.258861e-05
[819,] 1.327881e-02 0.0003454164 8.960540e-02
[820,] 7.432395e-05 0.0007218544 2.735209e-04
[821,] 8.762552e-05 0.0006926397 3.376118e-04
[822,] 7.961634e-05 0.0001834625 2.274429e-05
[823,] 8.947574e-03 0.0003064286 5.245544e-02
[824,] 6.536391e-05 0.0001878212 3.354661e-05
[825,] 9.402827e-05 0.0001831544 2.674219e-05
[826,] 7.761131e-05 0.0004802856 2.333026e-04
[827,] 1.422109e-02 0.0002369658 6.139520e-02
[828,] 2.027359e-03 0.0001819997 1.703500e-03
[829,] 9.956850e-05 0.0001870795 2.658273e-05
[830,] 9.786888e-05 0.0001872185 2.626157e-05
[831,] 9.786888e-05 0.0001870795 2.627517e-05
[832,] 9.786888e-05 0.0001870795 2.627517e-05
[833,] 9.620666e-05 0.0001863308 2.604703e-05
[834,] 3.414318e-05 0.0002035881 2.054907e-05
[835,] 9.620666e-05 0.0001858851 2.609217e-05
[836,] 3.465142e-05 0.0002020327 2.028388e-05
[837,] 2.993399e-03 0.0001809703 2.246749e-03
[838,] 2.810396e-03 0.0001809994 2.083395e-03
[839,] 2.810396e-03 0.0001808296 2.083895e-03
[840,] 8.729337e-05 0.0001857497 2.408287e-05
[841,] 1.890383e-03 0.0001801102 1.314688e-03
[842,] 2.729867e-03 0.0001807564 2.010897e-03
[843,] 7.195104e-05 0.0001850480 3.074481e-05
[844,] 3.539143e-05 0.0001917657 1.707152e-05
[845,] 8.723875e-05 0.0001853326 2.468941e-05
[846,] 8.169651e-05 0.0001850946 2.365576e-05
[847,] 8.723875e-05 0.0001852132 2.470078e-05
[848,] 3.574495e-05 0.0001919834 1.733617e-05
[849,] 8.169651e-05 0.0001850946 2.365576e-05
[850,] 3.588417e-05 0.0001917657 1.732689e-05
[851,] 8.723875e-05 0.0001852132 2.470078e-05
[852,] 3.574495e-05 0.0001919834 1.733617e-05
[853,] 2.163061e-03 0.0001776878 1.104699e-03
[854,] 8.723875e-05 0.0001852132 2.470078e-05
[855,] 9.472262e-05 0.0001848593 2.614727e-05
[856,] 8.580770e-05 0.0001852132 2.442924e-05
[857,] 2.231211e-03 0.0001776878 1.136609e-03
[858,] 9.157027e-05 0.0001852132 2.551849e-05
[859,] 1.013065e-04 0.0001860633 2.696780e-05
[860,] 9.004542e-05 0.0001852132 2.523134e-05
[861,] 9.157027e-05 0.0001852132 2.551849e-05
[862,] 9.157027e-05 0.0001852132 2.551849e-05
[863,] 9.004542e-05 0.0001850946 2.524314e-05
```
