## Supplementary material for "Characterization of shared and ancestry-specific signals driving complex traits using multi-ancestry fine-mapping": s2_remaining_snps.pvar

```
##FILTER=<ID=PASS,Description="All filters passed">
##reference=ftp://ftp.1000genomes.ebi.ac.uk//vol1/ftp/technical/reference/phase2_reference_assembly_sequence/hs37d5.fa.gz
##contig=<ID=5,assembly=b37,length=180915260>
##ALT=<ID=CNV,Description="Copy Number Polymorphism">
##ALT=<ID=DEL,Description="Deletion">
##ALT=<ID=DUP,Description="Duplication">
##ALT=<ID=INS:ME:ALU,Description="Insertion of ALU element">
##ALT=<ID=INS:ME:LINE1,Description="Insertion of LINE1 element">
##ALT=<ID=INS:ME:SVA,Description="Insertion of SVA element">
##ALT=<ID=INS:MT,Description="Nuclear Mitochondrial Insertion">
##ALT=<ID=INV,Description="Inversion">
##ALT=<ID=CN0,Description="Copy number allele: 0 copies">
##ALT=<ID=CN1,Description="Copy number allele: 1 copy">
##ALT=<ID=CN2,Description="Copy number allele: 2 copies">
##ALT=<ID=CN3,Description="Copy number allele: 3 copies">
##ALT=<ID=CN4,Description="Copy number allele: 4 copies">
##ALT=<ID=CN5,Description="Copy number allele: 5 copies">
##ALT=<ID=CN6,Description="Copy number allele: 6 copies">
##ALT=<ID=CN7,Description="Copy number allele: 7 copies">
##ALT=<ID=CN8,Description="Copy number allele: 8 copies">
##ALT=<ID=CN9,Description="Copy number allele: 9 copies">
##ALT=<ID=CN10,Description="Copy number allele: 10 copies">
##ALT=<ID=CN11,Description="Copy number allele: 11 copies">
##ALT=<ID=CN12,Description="Copy number allele: 12 copies">
##ALT=<ID=CN13,Description="Copy number allele: 13 copies">
##ALT=<ID=CN14,Description="Copy number allele: 14 copies">
##ALT=<ID=CN15,Description="Copy number allele: 15 copies">
##ALT=<ID=CN16,Description="Copy number allele: 16 copies">
##ALT=<ID=CN17,Description="Copy number allele: 17 copies">
##ALT=<ID=CN18,Description="Copy number allele: 18 copies">
##ALT=<ID=CN19,Description="Copy number allele: 19 copies">
##ALT=<ID=CN20,Description="Copy number allele: 20 copies">
##ALT=<ID=CN21,Description="Copy number allele: 21 copies">
##ALT=<ID=CN22,Description="Copy number allele: 22 copies">
##ALT=<ID=CN23,Description="Copy number allele: 23 copies">
##ALT=<ID=CN24,Description="Copy number allele: 24 copies">
##ALT=<ID=CN25,Description="Copy number allele: 25 copies">
##ALT=<ID=CN26,Description="Copy number allele: 26 copies">
##ALT=<ID=CN27,Description="Copy number allele: 27 copies">
##ALT=<ID=CN28,Description="Copy number allele: 28 copies">
##ALT=<ID=CN29,Description="Copy number allele: 29 copies">
##ALT=<ID=CN30,Description="Copy number allele: 30 copies">
##ALT=<ID=CN31,Description="Copy number allele: 31 copies">
##ALT=<ID=CN32,Description="Copy number allele: 32 copies">
##ALT=<ID=CN33,Description="Copy number allele: 33 copies">
##ALT=<ID=CN34,Description="Copy number allele: 34 copies">
##ALT=<ID=CN35,Description="Copy number allele: 35 copies">
##ALT=<ID=CN36,Description="Copy number allele: 36 copies">
##ALT=<ID=CN37,Description="Copy number allele: 37 copies">
##ALT=<ID=CN38,Description="Copy number allele: 38 copies">
##ALT=<ID=CN39,Description="Copy number allele: 39 copies">
##ALT=<ID=CN40,Description="Copy number allele: 40 copies">
##ALT=<ID=CN41,Description="Copy number allele: 41 copies">
##ALT=<ID=CN42,Description="Copy number allele: 42 copies">
##ALT=<ID=CN43,Description="Copy number allele: 43 copies">
##ALT=<ID=CN44,Description="Copy number allele: 44 copies">
##ALT=<ID=CN45,Description="Copy number allele: 45 copies">
##ALT=<ID=CN46,Description="Copy number allele: 46 copies">
##ALT=<ID=CN47,Description="Copy number allele: 47 copies">
##ALT=<ID=CN48,Description="Copy number allele: 48 copies">
##ALT=<ID=CN49,Description="Copy number allele: 49 copies">
##ALT=<ID=CN50,Description="Copy number allele: 50 copies">
##ALT=<ID=CN51,Description="Copy number allele: 51 copies">
##ALT=<ID=CN52,Description="Copy number allele: 52 copies">
##ALT=<ID=CN53,Description="Copy number allele: 53 copies">
##ALT=<ID=CN54,Description="Copy number allele: 54 copies">
##ALT=<ID=CN55,Description="Copy number allele: 55 copies">
##ALT=<ID=CN56,Description="Copy number allele: 56 copies">
##ALT=<ID=CN57,Description="Copy number allele: 57 copies">
##ALT=<ID=CN58,Description="Copy number allele: 58 copies">
##ALT=<ID=CN59,Description="Copy number allele: 59 copies">
##ALT=<ID=CN60,Description="Copy number allele: 60 copies">
##ALT=<ID=CN61,Description="Copy number allele: 61 copies">
##ALT=<ID=CN62,Description="Copy number allele: 62 copies">
##ALT=<ID=CN63,Description="Copy number allele: 63 copies">
##ALT=<ID=CN64,Description="Copy number allele: 64 copies">
##ALT=<ID=CN65,Description="Copy number allele: 65 copies">
##ALT=<ID=CN66,Description="Copy number allele: 66 copies">
##ALT=<ID=CN67,Description="Copy number allele: 67 copies">
##ALT=<ID=CN68,Description="Copy number allele: 68 copies">
##ALT=<ID=CN69,Description="Copy number allele: 69 copies">
##ALT=<ID=CN70,Description="Copy number allele: 70 copies">
##ALT=<ID=CN71,Description="Copy number allele: 71 copies">
##ALT=<ID=CN72,Description="Copy number allele: 72 copies">
##ALT=<ID=CN73,Description="Copy number allele: 73 copies">
##ALT=<ID=CN74,Description="Copy number allele: 74 copies">
##ALT=<ID=CN75,Description="Copy number allele: 75 copies">
##ALT=<ID=CN76,Description="Copy number allele: 76 copies">
##ALT=<ID=CN77,Description="Copy number allele: 77 copies">
##ALT=<ID=CN78,Description="Copy number allele: 78 copies">
##ALT=<ID=CN79,Description="Copy number allele: 79 copies">
##ALT=<ID=CN80,Description="Copy number allele: 80 copies">
##ALT=<ID=CN81,Description="Copy number allele: 81 copies">
##ALT=<ID=CN82,Description="Copy number allele: 82 copies">
##ALT=<ID=CN83,Description="Copy number allele: 83 copies">
##ALT=<ID=CN84,Description="Copy number allele: 84 copies">
##ALT=<ID=CN85,Description="Copy number allele: 85 copies">
##ALT=<ID=CN86,Description="Copy number allele: 86 copies">
##ALT=<ID=CN87,Description="Copy number allele: 87 copies">
##ALT=<ID=CN88,Description="Copy number allele: 88 copies">
##ALT=<ID=CN89,Description="Copy number allele: 89 copies">
##ALT=<ID=CN90,Description="Copy number allele: 90 copies">
##ALT=<ID=CN91,Description="Copy number allele: 91 copies">
##ALT=<ID=CN92,Description="Copy number allele: 92 copies">
##ALT=<ID=CN93,Description="Copy number allele: 93 copies">
##ALT=<ID=CN94,Description="Copy number allele: 94 copies">
##ALT=<ID=CN95,Description="Copy number allele: 95 copies">
##ALT=<ID=CN96,Description="Copy number allele: 96 copies">
##ALT=<ID=CN97,Description="Copy number allele: 97 copies">
##ALT=<ID=CN98,Description="Copy number allele: 98 copies">
##ALT=<ID=CN99,Description="Copy number allele: 99 copies">
##ALT=<ID=CN100,Description="Copy number allele: 100 copies">
##ALT=<ID=CN101,Description="Copy number allele: 101 copies">
##ALT=<ID=CN102,Description="Copy number allele: 102 copies">
##ALT=<ID=CN103,Description="Copy number allele: 103 copies">
##ALT=<ID=CN104,Description="Copy number allele: 104 copies">
##ALT=<ID=CN105,Description="Copy number allele: 105 copies">
##ALT=<ID=CN106,Description="Copy number allele: 106 copies">
##ALT=<ID=CN107,Description="Copy number allele: 107 copies">
##ALT=<ID=CN108,Description="Copy number allele: 108 copies">
##ALT=<ID=CN109,Description="Copy number allele: 109 copies">
##ALT=<ID=CN110,Description="Copy number allele: 110 copies">
##ALT=<ID=CN111,Description="Copy number allele: 111 copies">
##ALT=<ID=CN112,Description="Copy number allele: 112 copies">
##ALT=<ID=CN113,Description="Copy number allele: 113 copies">
##ALT=<ID=CN114,Description="Copy number allele: 114 copies">
##ALT=<ID=CN115,Description="Copy number allele: 115 copies">
##ALT=<ID=CN116,Description="Copy number allele: 116 copies">
##ALT=<ID=CN117,Description="Copy number allele: 117 copies">
##ALT=<ID=CN118,Description="Copy number allele: 118 copies">
##ALT=<ID=CN119,Description="Copy number allele: 119 copies">
##ALT=<ID=CN120,Description="Copy number allele: 120 copies">
##ALT=<ID=CN121,Description="Copy number allele: 121 copies">
##ALT=<ID=CN122,Description="Copy number allele: 122 copies">
##ALT=<ID=CN123,Description="Copy number allele: 123 copies">
##ALT=<ID=CN124,Description="Copy number allele: 124 copies">
##INFO=<ID=CIEND,Number=2,Type=Integer,Description="Confidence interval around END for imprecise variants">
##INFO=<ID=CIPOS,Number=2,Type=Integer,Description="Confidence interval around POS for imprecise variants">
##INFO=<ID=CS,Number=1,Type=String,Description="Source call set.">
##INFO=<ID=END,Number=1,Type=Integer,Description="End coordinate of this variant">
##INFO=<ID=IMPRECISE,Number=0,Type=Flag,Description="Imprecise structural variation">
##INFO=<ID=MC,Number=.,Type=String,Description="Merged calls.">
##INFO=<ID=MEINFO,Number=4,Type=String,Description="Mobile element info of the form NAME,START,END<POLARITY; If there is only 5' OR 3' support for this call, will be NULL NULL for START and END">
##INFO=<ID=MEND,Number=1,Type=Integer,Description="Mitochondrial end coordinate of inserted sequence">
##INFO=<ID=MLEN,Number=1,Type=Integer,Description="Estimated length of mitochondrial insert">
##INFO=<ID=MSTART,Number=1,Type=Integer,Description="Mitochondrial start coordinate of inserted sequence">
##INFO=<ID=SVLEN,Number=.,Type=Integer,Description="SV length. It is only calculated for structural variation MEIs. For other types of SVs; one may calculate the SV length by INFO:END-START+1, or by finding the difference between lengthes of REF and ALT alleles">
##INFO=<ID=SVTYPE,Number=1,Type=String,Description="Type of structural variant">
##INFO=<ID=TSD,Number=1,Type=String,Description="Precise Target Site Duplication for bases, if unknown, value will be NULL">
##INFO=<ID=AC,Number=A,Type=Integer,Description="Total number of alternate alleles in called genotypes">
##INFO=<ID=AF,Number=A,Type=Float,Description="Estimated allele frequency in the range (0,1)">
##INFO=<ID=NS,Number=1,Type=Integer,Description="Number of samples with data">
##INFO=<ID=AN,Number=1,Type=Integer,Description="Total number of alleles in called genotypes">
##INFO=<ID=EAS_AF,Number=A,Type=Float,Description="Allele frequency in the EAS populations calculated from AC and AN, in the range (0,1)">
##INFO=<ID=EUR_AF,Number=A,Type=Float,Description="Allele frequency in the EUR populations calculated from AC and AN, in the range (0,1)">
##INFO=<ID=AFR_AF,Number=A,Type=Float,Description="Allele frequency in the AFR populations calculated from AC and AN, in the range (0,1)">
##INFO=<ID=AMR_AF,Number=A,Type=Float,Description="Allele frequency in the AMR populations calculated from AC and AN, in the range (0,1)">
##INFO=<ID=SAS_AF,Number=A,Type=Float,Description="Allele frequency in the SAS populations calculated from AC and AN, in the range (0,1)">
##INFO=<ID=DP,Number=1,Type=Integer,Description="Total read depth; only low coverage data were counted towards the DP, exome data were not used">
##INFO=<ID=AA,Number=1,Type=String,Description="Ancestral Allele. Format: AA|REF|ALT|IndelType. AA: Ancestral allele, REF:Reference Allele, ALT:Alternate Allele, IndelType:Type of Indel (REF, ALT and IndelType are only defined for indels)">
##INFO=<ID=VT,Number=.,Type=String,Description="indicates what type of variant the line represents">
##INFO=<ID=EX_TARGET,Number=0,Type=Flag,Description="indicates whether a variant is within the exon pull down target boundaries">
##INFO=<ID=MULTI_ALLELIC,Number=0,Type=Flag,Description="indicates whether a site is multi-allelic">
#CHROM	POS	ID	REF	ALT	QUAL	FILTER	INFO
5	138568379	rs11242455	C	T	100	PASS	AC=2356;AF=0.470447;AN=5008;NS=2504;DP=12497;EAS_AF=0.2163;AMR_AF=0.6354;AFR_AF=0.3185;EUR_AF=0.6769;SAS_AF=0.6084;AA=T|||;VT=SNP
5	138569486	rs10062870	G	A	100	PASS	AC=3141;AF=0.627196;AN=5008;NS=2504;DP=12094;EAS_AF=0.2599;AMR_AF=0.6859;AFR_AF=0.8343;EUR_AF=0.6909;SAS_AF=0.6186;AA=A|||;VT=SNP
5	138569655	rs55718738	T	C	100	PASS	AC=1968;AF=0.392971;AN=5008;NS=2504;DP=16073;EAS_AF=0.2024;AMR_AF=0.6052;AFR_AF=0.0946;EUR_AF=0.6402;SAS_AF=0.5879;AA=T|||;VT=SNP
5	138570885	rs62383020	A	G	100	PASS	AC=2374;AF=0.474042;AN=5008;NS=2504;DP=15507;EAS_AF=0.2341;AMR_AF=0.6354;AFR_AF=0.3132;EUR_AF=0.6789;SAS_AF=0.6135;AA=N|||;VT=SNP
5	138570892	rs62383021	A	T	100	PASS	AC=2325;AF=0.464257;AN=5008;NS=2504;DP=14777;EAS_AF=0.2173;AMR_AF=0.634;AFR_AF=0.2935;EUR_AF=0.6789;SAS_AF=0.6084;AA=N|||;VT=SNP
5	138573292	rs62383022	G	C	100	PASS	AC=176;AF=0.0351438;AN=5008;NS=2504;DP=17516;EAS_AF=0.0139;AMR_AF=0.0202;AFR_AF=0.0696;EUR_AF=0.0358;SAS_AF=0.0204;AA=G|||;VT=SNP
5	138574040	rs12513634	T	C	100	PASS	AC=1846;AF=0.36861;AN=5008;NS=2504;DP=17425;EAS_AF=0.1984;AMR_AF=0.5807;AFR_AF=0.0446;EUR_AF=0.6083;SAS_AF=0.5849;AA=T|||;VT=SNP
5	138576616	rs869027	T	C	100	PASS	AC=277;AF=0.0553115;AN=5008;NS=2504;DP=21247;EAS_AF=0.0139;AMR_AF=0.0288;AFR_AF=0.1051;EUR_AF=0.0467;SAS_AF=0.0583;AA=T|||;VT=SNP
5	138576800	rs869026	C	A	100	PASS	AC=2095;AF=0.418331;AN=5008;NS=2504;DP=19571;EAS_AF=0.2024;AMR_AF=0.6066;AFR_AF=0.1884;EUR_AF=0.6412;SAS_AF=0.589;AA=A|||;VT=SNP
5	138579868	rs113403474	T	C	100	PASS	AC=229;AF=0.0457268;AN=5008;NS=2504;DP=15180;EAS_AF=0.0139;AMR_AF=0.0231;AFR_AF=0.0832;EUR_AF=0.0368;SAS_AF=0.0532;AA=T|||;VT=SNP
5	138583691	rs17131975	G	A	100	PASS	AC=231;AF=0.0461262;AN=5008;NS=2504;DP=19358;EAS_AF=0.0139;AMR_AF=0.0274;AFR_AF=0.1059;EUR_AF=0.0368;SAS_AF=0.0215;AA=G|||;VT=SNP
5	138584111	rs4835722	G	A	100	PASS	AC=1932;AF=0.385783;AN=5008;NS=2504;DP=17748;EAS_AF=0.2004;AMR_AF=0.6023;AFR_AF=0.0719;EUR_AF=0.6352;SAS_AF=0.591;AA=G|||;VT=SNP
5	138584966	rs6596468	A	G	100	PASS	AC=3117;AF=0.622404;AN=5008;NS=2504;DP=18039;EAS_AF=0.2609;AMR_AF=0.6873;AFR_AF=0.8154;EUR_AF=0.6909;SAS_AF=0.6176;AA=G|||;VT=SNP
5	138588282	rs34886880	A	G	100	PASS	AC=2093;AF=0.417931;AN=5008;NS=2504;DP=14407;EAS_AF=0.2004;AMR_AF=0.6066;AFR_AF=0.1884;EUR_AF=0.6421;SAS_AF=0.5879;AA=g|||;VT=SNP
5	138591328	rs62383024	C	T	100	PASS	AC=177;AF=0.0353435;AN=5008;NS=2504;DP=13955;EAS_AF=0.0139;AMR_AF=0.0202;AFR_AF=0.0696;EUR_AF=0.0358;SAS_AF=0.0215;AA=C|||;VT=SNP
5	138593492	rs62383025	G	A	100	PASS	AC=197;AF=0.0393371;AN=5008;NS=2504;DP=15530;EAS_AF=0.0139;AMR_AF=0.0231;AFR_AF=0.0825;EUR_AF=0.0368;SAS_AF=0.0215;AA=G|||;VT=SNP
5	138593505	rs62383026	T	A	100	PASS	AC=197;AF=0.0393371;AN=5008;NS=2504;DP=15088;EAS_AF=0.0139;AMR_AF=0.0231;AFR_AF=0.0825;EUR_AF=0.0368;SAS_AF=0.0215;AA=T|||;VT=SNP
5	138593941	rs11744578	G	C	100	PASS	AC=2323;AF=0.463858;AN=5008;NS=2504;DP=19473;EAS_AF=0.2143;AMR_AF=0.634;AFR_AF=0.2935;EUR_AF=0.6789;SAS_AF=0.6094;AA=C|||;VT=SNP
5	138594482	rs13177769	T	C	100	PASS	AC=2093;AF=0.417931;AN=5008;NS=2504;DP=19844;EAS_AF=0.2004;AMR_AF=0.6066;AFR_AF=0.1884;EUR_AF=0.6421;SAS_AF=0.5879;AA=C|||;VT=SNP
5	138594955	rs12519377	G	A	100	PASS	AC=1970;AF=0.393371;AN=5008;NS=2504;DP=17602;EAS_AF=0.2024;AMR_AF=0.6052;AFR_AF=0.0946;EUR_AF=0.6421;SAS_AF=0.5879;AA=G|||;VT=SNP
5	138596227	rs2882823	T	C	100	PASS	AC=2367;AF=0.472644;AN=5008;NS=2504;DP=15050;EAS_AF=0.2312;AMR_AF=0.634;AFR_AF=0.3101;EUR_AF=0.6789;SAS_AF=0.6145;AA=C|||;VT=SNP
5	138597020	rs13182904	G	A	100	PASS	AC=1969;AF=0.393171;AN=5008;NS=2504;DP=18088;EAS_AF=0.2004;AMR_AF=0.6052;AFR_AF=0.0953;EUR_AF=0.6421;SAS_AF=0.5879;AA=G|||;VT=SNP
5	138598654	rs4835723	G	A	100	PASS	AC=1965;AF=0.392372;AN=5008;NS=2504;DP=18657;EAS_AF=0.2004;AMR_AF=0.6037;AFR_AF=0.0938;EUR_AF=0.6421;SAS_AF=0.5869;AA=G|||;VT=SNP
5	138598669	rs4835724	G	C	100	PASS	AC=2091;AF=0.417532;AN=5008;NS=2504;DP=18777;EAS_AF=0.2004;AMR_AF=0.6066;AFR_AF=0.1876;EUR_AF=0.6421;SAS_AF=0.5869;AA=C|||;VT=SNP
5	138600412	rs12656816	C	A	100	PASS	AC=684;AF=0.136581;AN=5008;NS=2504;DP=18662;EAS_AF=0.38;AMR_AF=0.1787;AFR_AF=0.0038;EUR_AF=0.1034;SAS_AF=0.0695;AA=C|||;VT=SNP
5	138600768	rs62383027	G	A	100	PASS	AC=176;AF=0.0351438;AN=5008;NS=2504;DP=19486;EAS_AF=0.0139;AMR_AF=0.0202;AFR_AF=0.0696;EUR_AF=0.0358;SAS_AF=0.0204;AA=G|||;VT=SNP
5	138601946	rs77108342	G	A	100	PASS	AC=698;AF=0.139377;AN=5008;NS=2504;DP=16127;EAS_AF=0.38;AMR_AF=0.1801;AFR_AF=0.0038;EUR_AF=0.1024;SAS_AF=0.0838;AA=G|||;VT=SNP
5	138604422	rs1545036	T	C	100	PASS	AC=1931;AF=0.385583;AN=5008;NS=2504;DP=22517;EAS_AF=0.2004;AMR_AF=0.6009;AFR_AF=0.0726;EUR_AF=0.6372;SAS_AF=0.5879;AA=T|||;VT=SNP
5	138609609	rs11242456	C	G	100	PASS	AC=2105;AF=0.420327;AN=5008;NS=2504;DP=16310;EAS_AF=0.2004;AMR_AF=0.6066;AFR_AF=0.1974;EUR_AF=0.6421;SAS_AF=0.5879;AA=G|||;VT=SNP
5	138613937	rs891994	T	C	100	PASS	AC=2343;AF=0.467851;AN=5008;NS=2504;DP=16845;EAS_AF=0.2173;AMR_AF=0.6484;AFR_AF=0.27;EUR_AF=0.7028;SAS_AF=0.6237;AA=t|||;VT=SNP
5	138614277	rs11747498	A	G	100	PASS	AC=1932;AF=0.385783;AN=5008;NS=2504;DP=22023;EAS_AF=0.2004;AMR_AF=0.6023;AFR_AF=0.0726;EUR_AF=0.6372;SAS_AF=0.5879;AA=A|||;VT=SNP
5	138618797	rs877826	T	G	100	PASS	AC=1931;AF=0.385583;AN=5008;NS=2504;DP=19427;EAS_AF=0.2004;AMR_AF=0.6023;AFR_AF=0.0719;EUR_AF=0.6372;SAS_AF=0.5879;AA=T|||;VT=SNP
5	138619224	rs13168342	C	T	100	PASS	AC=2105;AF=0.420327;AN=5008;NS=2504;DP=22526;EAS_AF=0.2004;AMR_AF=0.6052;AFR_AF=0.1982;EUR_AF=0.6421;SAS_AF=0.5879;AA=T|||;VT=SNP
5	138619469	rs13168944	G	C	100	PASS	AC=2105;AF=0.420327;AN=5008;NS=2504;DP=24297;EAS_AF=0.2004;AMR_AF=0.6052;AFR_AF=0.1982;EUR_AF=0.6421;SAS_AF=0.5879;AA=C|||;VT=SNP
5	138621159	rs12187474	G	A	100	PASS	AC=2389;AF=0.477037;AN=5008;NS=2504;DP=17724;EAS_AF=0.2321;AMR_AF=0.6354;AFR_AF=0.323;EUR_AF=0.6809;SAS_AF=0.6155;AA=A|||;VT=SNP
5	138622686	rs12054967	G	T	100	PASS	AC=1967;AF=0.392772;AN=5008;NS=2504;DP=16602;EAS_AF=0.2004;AMR_AF=0.6037;AFR_AF=0.0946;EUR_AF=0.6421;SAS_AF=0.5879;AA=G|||;VT=SNP
5	138626033	rs13159216	T	C	100	PASS	AC=2333;AF=0.465855;AN=5008;NS=2504;DP=14375;EAS_AF=0.2143;AMR_AF=0.634;AFR_AF=0.3011;EUR_AF=0.6789;SAS_AF=0.6094;AA=C|||;VT=SNP
5	138627349	rs11746625	T	C	100	PASS	AC=1931;AF=0.385583;AN=5008;NS=2504;DP=16890;EAS_AF=0.2004;AMR_AF=0.6023;AFR_AF=0.0719;EUR_AF=0.6372;SAS_AF=0.5879;AA=T|||;VT=SNP
5	138628078	rs12518126	C	G	100	PASS	AC=1968;AF=0.392971;AN=5008;NS=2504;DP=16519;EAS_AF=0.2004;AMR_AF=0.6052;AFR_AF=0.0946;EUR_AF=0.6421;SAS_AF=0.5879;AA=C|||;VT=SNP
5	138629008	rs62383032	C	T	100	PASS	AC=197;AF=0.0393371;AN=5008;NS=2504;DP=19443;EAS_AF=0.0139;AMR_AF=0.0231;AFR_AF=0.0825;EUR_AF=0.0368;SAS_AF=0.0215;AA=C|||;VT=SNP
5	138629963	rs3172746	T	G	100	PASS	AC=2335;AF=0.466254;AN=5008;NS=2504;DP=14139;EAS_AF=0.2143;AMR_AF=0.634;AFR_AF=0.3026;EUR_AF=0.6789;SAS_AF=0.6094;AA=G|||;VT=SNP
5	138632030	rs3805436	G	T	100	PASS	AC=2371;AF=0.473442;AN=5008;NS=2504;DP=15766;EAS_AF=0.2133;AMR_AF=0.6513;AFR_AF=0.3056;EUR_AF=0.6948;SAS_AF=0.6145;AA=T|||;VT=SNP
5	138637444	rs11242457	G	A	100	PASS	AC=2000;AF=0.399361;AN=5008;NS=2504;DP=20302;EAS_AF=0.2004;AMR_AF=0.6225;AFR_AF=0.0946;EUR_AF=0.6581;SAS_AF=0.592;AA=G|||;VT=SNP
5	138637541	rs11747676	G	A	100	PASS	AC=2162;AF=0.431709;AN=5008;NS=2504;DP=18962;EAS_AF=0.2004;AMR_AF=0.6282;AFR_AF=0.2133;EUR_AF=0.6581;SAS_AF=0.593;AA=A|||;VT=SNP
5	138638139	rs12514029	T	C	100	PASS	AC=1965;AF=0.392372;AN=5008;NS=2504;DP=16936;EAS_AF=0.2004;AMR_AF=0.6196;AFR_AF=0.0726;EUR_AF=0.6531;SAS_AF=0.593;AA=T|||;VT=SNP
5	138643062	rs12153162	T	A	100	PASS	AC=2236;AF=0.446486;AN=5008;NS=2504;DP=15255;EAS_AF=0.244;AMR_AF=0.6455;AFR_AF=0.18;EUR_AF=0.6948;SAS_AF=0.6186;AA=A|||;VT=SNP
5	138654173	rs11958583	T	G	100	PASS	AC=2001;AF=0.399561;AN=5008;NS=2504;DP=17141;EAS_AF=0.2004;AMR_AF=0.6225;AFR_AF=0.0938;EUR_AF=0.6581;SAS_AF=0.5941;AA=T|||;VT=SNP
5	138654321	rs62381610	G	A	100	PASS	AC=177;AF=0.0353435;AN=5008;NS=2504;DP=15997;EAS_AF=0.0139;AMR_AF=0.0216;AFR_AF=0.0688;EUR_AF=0.0358;SAS_AF=0.0215;AA=G|||;VT=SNP
5	138656643	rs2009407	T	G	100	PASS	AC=2163;AF=0.431909;AN=5008;NS=2504;DP=9751;EAS_AF=0.2004;AMR_AF=0.6268;AFR_AF=0.2141;EUR_AF=0.6581;SAS_AF=0.5941;AA=T|||;VT=SNP
5	138656848	rs883578	G	T	100	PASS	AC=1964;AF=0.392173;AN=5008;NS=2504;DP=17513;EAS_AF=0.2004;AMR_AF=0.6196;AFR_AF=0.0719;EUR_AF=0.6531;SAS_AF=0.593;AA=G|||;VT=SNP
5	138657944	rs3816021	C	A	100	PASS	AC=2420;AF=0.483227;AN=5008;NS=2504;DP=18684;EAS_AF=0.2312;AMR_AF=0.6527;AFR_AF=0.3238;EUR_AF=0.6948;SAS_AF=0.6207;AA=A|||;VT=SNP
5	138658846	rs2288823	T	G	100	PASS	AC=2000;AF=0.399361;AN=5008;NS=2504;DP=17045;EAS_AF=0.2004;AMR_AF=0.6225;AFR_AF=0.0938;EUR_AF=0.6581;SAS_AF=0.593;AA=T|||;VT=SNP
5	138659893	rs1897580	A	G	100	PASS	AC=2162;AF=0.431709;AN=5008;NS=2504;DP=19096;EAS_AF=0.2004;AMR_AF=0.6282;AFR_AF=0.2133;EUR_AF=0.6581;SAS_AF=0.593;AA=G|||;VT=SNP
5	138660359	rs11242458	C	G	100	PASS	AC=1965;AF=0.392372;AN=5008;NS=2504;DP=17942;EAS_AF=0.2004;AMR_AF=0.6196;AFR_AF=0.0719;EUR_AF=0.6531;SAS_AF=0.5941;AA=C|||;VT=SNP
5	138666343	rs62381613	G	C	100	PASS	AC=195;AF=0.0389377;AN=5008;NS=2504;DP=18400;EAS_AF=0.0139;AMR_AF=0.0216;AFR_AF=0.0817;EUR_AF=0.0368;SAS_AF=0.0215;AA=G|||;VT=SNP
5	138666372	rs10515507	T	G	100	PASS	AC=2003;AF=0.39996;AN=5008;NS=2504;DP=19209;EAS_AF=0.2004;AMR_AF=0.6239;AFR_AF=0.0953;EUR_AF=0.6581;SAS_AF=0.593;AA=T|||;VT=SNP
5	138668186	rs11738738	T	A	100	PASS	AC=1964;AF=0.392173;AN=5008;NS=2504;DP=17134;EAS_AF=0.2004;AMR_AF=0.6196;AFR_AF=0.0719;EUR_AF=0.6531;SAS_AF=0.593;AA=T|||;VT=SNP
5	138668504	rs10052399	T	C	100	PASS	AC=3180;AF=0.634984;AN=5008;NS=2504;DP=13896;EAS_AF=0.2619;AMR_AF=0.7248;AFR_AF=0.823;EUR_AF=0.7107;SAS_AF=0.6237;AA=C|||;VT=SNP
5	138668704	rs11242459	T	C	100	PASS	AC=1965;AF=0.392372;AN=5008;NS=2504;DP=17800;EAS_AF=0.2014;AMR_AF=0.6196;AFR_AF=0.0719;EUR_AF=0.6531;SAS_AF=0.593;AA=T|||;VT=SNP
5	138669173	rs11242460	A	G	100	PASS	AC=1995;AF=0.398363;AN=5008;NS=2504;DP=18992;EAS_AF=0.2004;AMR_AF=0.6225;AFR_AF=0.0908;EUR_AF=0.6571;SAS_AF=0.593;AA=A|||;VT=SNP
5	138674390	rs56259561	C	G	100	PASS	AC=2165;AF=0.432308;AN=5008;NS=2504;DP=9647;EAS_AF=0.2024;AMR_AF=0.6282;AFR_AF=0.2126;EUR_AF=0.659;SAS_AF=0.5941;AA=G|||;VT=SNP
5	138681033	rs62381616	C	T	100	PASS	AC=177;AF=0.0353435;AN=5008;NS=2504;DP=17451;EAS_AF=0.0139;AMR_AF=0.0202;AFR_AF=0.0696;EUR_AF=0.0358;SAS_AF=0.0215;AA=C|||;VT=SNP
5	138681417	rs1811373	T	C	100	PASS	AC=2194;AF=0.438099;AN=5008;NS=2504;DP=15810;EAS_AF=0.2183;AMR_AF=0.6282;AFR_AF=0.2186;EUR_AF=0.659;SAS_AF=0.5992;AA=C|||;VT=SNP
5	138682711	rs1106329	C	T	100	PASS	AC=1967;AF=0.392772;AN=5008;NS=2504;DP=17341;EAS_AF=0.2024;AMR_AF=0.6182;AFR_AF=0.0726;EUR_AF=0.6541;SAS_AF=0.593;AA=C|||;VT=SNP
5	138684561	rs11955240	C	T	100	PASS	AC=1969;AF=0.393171;AN=5008;NS=2504;DP=15573;EAS_AF=0.2044;AMR_AF=0.6182;AFR_AF=0.0719;EUR_AF=0.6541;SAS_AF=0.5941;AA=C|||;VT=SNP
5	138685038	rs62381618	A	G	100	PASS	AC=210;AF=0.0419329;AN=5008;NS=2504;DP=18049;EAS_AF=0.0139;AMR_AF=0.0245;AFR_AF=0.0915;EUR_AF=0.0368;SAS_AF=0.0215;AA=a|||;VT=SNP
5	138685640	rs62381619	G	A	100	PASS	AC=199;AF=0.0397364;AN=5008;NS=2504;DP=17454;EAS_AF=0.0139;AMR_AF=0.0245;AFR_AF=0.0832;EUR_AF=0.0368;SAS_AF=0.0215;AA=G|||;VT=SNP
5	138685979	rs62381620	T	G	100	PASS	AC=86;AF=0.0171725;AN=5008;NS=2504;DP=17036;EAS_AF=0.0139;AMR_AF=0.0159;AFR_AF=0.003;EUR_AF=0.0358;SAS_AF=0.0215;AA=T|||;VT=SNP
5	138686327	rs11951008	T	A	100	PASS	AC=2209;AF=0.441094;AN=5008;NS=2504;DP=14602;EAS_AF=0.2183;AMR_AF=0.6326;AFR_AF=0.2224;EUR_AF=0.666;SAS_AF=0.5992;AA=T|||;VT=SNP
5	138689449	rs13167127	C	T	100	PASS	AC=1966;AF=0.392572;AN=5008;NS=2504;DP=14960;EAS_AF=0.2014;AMR_AF=0.6196;AFR_AF=0.0719;EUR_AF=0.6541;SAS_AF=0.593;AA=C|||;VT=SNP
5	138689969	rs13168212	G	T	100	PASS	AC=1966;AF=0.392572;AN=5008;NS=2504;DP=17612;EAS_AF=0.2014;AMR_AF=0.6196;AFR_AF=0.0719;EUR_AF=0.6541;SAS_AF=0.593;AA=G|||;VT=SNP
5	138691020	rs13176910	A	G	100	PASS	AC=2194;AF=0.438099;AN=5008;NS=2504;DP=14136;EAS_AF=0.2183;AMR_AF=0.6282;AFR_AF=0.2186;EUR_AF=0.659;SAS_AF=0.5992;AA=G|||;VT=SNP
5	138693290	rs7719788	A	G	100	PASS	AC=340;AF=0.0678914;AN=5008;NS=2504;DP=13964;EAS_AF=0.0188;AMR_AF=0.0476;AFR_AF=0.1687;EUR_AF=0.0497;SAS_AF=0.0153;AA=G|||;VT=SNP
5	138696723	rs2352031	T	G	100	PASS	AC=2190;AF=0.4373;AN=5008;NS=2504;DP=16353;EAS_AF=0.2183;AMR_AF=0.6282;AFR_AF=0.2156;EUR_AF=0.659;SAS_AF=0.5992;AA=G|||;VT=SNP
5	138701120	rs6895170	A	C	100	PASS	AC=2815;AF=0.562101;AN=5008;NS=2504;DP=13341;EAS_AF=0.7817;AMR_AF=0.3718;AFR_AF=0.7821;EUR_AF=0.3419;SAS_AF=0.3998;AA=A|||;VT=SNP
5	138705588	rs6596471	A	G	100	PASS	AC=2612;AF=0.521565;AN=5008;NS=2504;DP=16362;EAS_AF=0.7688;AMR_AF=0.3487;AFR_AF=0.6929;EUR_AF=0.3052;SAS_AF=0.3804;AA=A|||;VT=SNP
5	138710030	rs6876106	G	A	100	PASS	AC=2607;AF=0.520567;AN=5008;NS=2504;DP=18044;EAS_AF=0.6508;AMR_AF=0.3617;AFR_AF=0.7073;EUR_AF=0.328;SAS_AF=0.4448;AA=G|||;VT=SNP
5	138710576	rs6596473	G	C	100	PASS	AC=2667;AF=0.532548;AN=5008;NS=2504;DP=22742;EAS_AF=0.6548;AMR_AF=0.3674;AFR_AF=0.7126;EUR_AF=0.341;SAS_AF=0.4775;AA=G|||;VT=SNP
5	138711921	rs62385280	C	T	100	PASS	AC=226;AF=0.0451278;AN=5008;NS=2504;DP=13228;EAS_AF=0.0139;AMR_AF=0.0274;AFR_AF=0.1051;EUR_AF=0.0398;SAS_AF=0.0143;AA=C|||;VT=SNP
5	138714159	rs4257763	G	A	100	PASS	AC=1895;AF=0.378395;AN=5008;NS=2504;DP=11353;EAS_AF=0.2946;AMR_AF=0.598;AFR_AF=0.0492;EUR_AF=0.6262;SAS_AF=0.499;AA=G|||;VT=SNP
5	138714474	rs11950646	G	A	100	PASS	AC=1889;AF=0.377196;AN=5008;NS=2504;DP=15130;EAS_AF=0.2937;AMR_AF=0.5965;AFR_AF=0.0499;EUR_AF=0.6213;SAS_AF=0.499;AA=G|||;VT=SNP
5	138715502	rs33972313	C	T	100	PASS	AC=177;AF=0.0353435;AN=5008;NS=2504;DP=18474;EAS_AF=0.0139;AMR_AF=0.0216;AFR_AF=0.0749;EUR_AF=0.0348;SAS_AF=0.0143;AA=C|||;VT=SNP;EX_TARGET
5	138717277	rs72552254	A	G	100	PASS	AC=196;AF=0.0391374;AN=5008;NS=2504;DP=8906;EAS_AF=0.0327;AMR_AF=0.0259;AFR_AF=0.0719;EUR_AF=0.0348;SAS_AF=0.0153;AA=A|||;VT=SNP
5	138717709	rs6886922	G	A	100	PASS	AC=186;AF=0.0371406;AN=5008;NS=2504;DP=14861;EAS_AF=0.0308;AMR_AF=0.0317;AFR_AF=0.0779;EUR_AF=0.0199;SAS_AF=0.0102;AA=G|||;VT=SNP;EX_TARGET
5	138718825	rs12514667	C	G	100	PASS	AC=1946;AF=0.388578;AN=5008;NS=2504;DP=6104;EAS_AF=0.3145;AMR_AF=0.5937;AFR_AF=0.0696;EUR_AF=0.6272;SAS_AF=0.5051;AA=C|||;VT=SNP
5	138719526	rs10063949	T	C	100	PASS	AC=2899;AF=0.578874;AN=5008;NS=2504;DP=20245;EAS_AF=0.6716;AMR_AF=0.3919;AFR_AF=0.8275;EUR_AF=0.3817;SAS_AF=0.4826;AA=T|||;VT=SNP
5	138719658	rs6596475	T	C	100	PASS	AC=2212;AF=0.441693;AN=5008;NS=2504;DP=17216;EAS_AF=0.3284;AMR_AF=0.6282;AFR_AF=0.2118;EUR_AF=0.6541;SAS_AF=0.5184;AA=C|||;VT=SNP
5	138719690	rs10056051	C	T	100	PASS	AC=2868;AF=0.572684;AN=5008;NS=2504;DP=20019;EAS_AF=0.6696;AMR_AF=0.389;AFR_AF=0.8101;EUR_AF=0.3748;SAS_AF=0.4857;AA=C|||;VT=SNP
5	138720108	rs11242462	C	T	100	PASS	AC=2716;AF=0.542332;AN=5008;NS=2504;DP=14388;EAS_AF=0.6548;AMR_AF=0.3674;AFR_AF=0.7481;EUR_AF=0.3459;SAS_AF=0.4744;AA=C|||;VT=SNP
5	138720156	rs12515989	C	T	100	PASS	AC=1947;AF=0.388778;AN=5008;NS=2504;DP=18177;EAS_AF=0.3125;AMR_AF=0.5994;AFR_AF=0.0749;EUR_AF=0.6193;SAS_AF=0.5051;AA=C|||;VT=SNP
5	138721164	rs12516732	C	T	100	PASS	AC=1943;AF=0.387979;AN=5008;NS=2504;DP=17932;EAS_AF=0.3115;AMR_AF=0.5994;AFR_AF=0.0741;EUR_AF=0.6193;SAS_AF=0.5031;AA=C|||;VT=SNP
5	138723408	rs62001866	G	A	100	PASS	AC=175;AF=0.0349441;AN=5008;NS=2504;DP=13695;EAS_AF=0.0169;AMR_AF=0.0231;AFR_AF=0.0726;EUR_AF=0.0348;SAS_AF=0.0112;AA=G|||;VT=SNP
5	138728533	rs10063870	C	T	100	PASS	AC=2886;AF=0.576278;AN=5008;NS=2504;DP=12921;EAS_AF=0.6518;AMR_AF=0.389;AFR_AF=0.829;EUR_AF=0.3807;SAS_AF=0.4908;AA=C|||;VT=SNP
5	138730037	rs11748963	T	C	100	PASS	AC=1773;AF=0.354034;AN=5008;NS=2504;DP=10752;EAS_AF=0.6151;AMR_AF=0.2839;AFR_AF=0.146;EUR_AF=0.3042;SAS_AF=0.4673;AA=T|||;VT=SNP
5	138730407	rs73255289	C	T	100	PASS	AC=648;AF=0.129393;AN=5008;NS=2504;DP=11531;EAS_AF=0.1865;AMR_AF=0.0749;AFR_AF=0.0756;EUR_AF=0.1243;SAS_AF=0.1871;AA=C|||;VT=SNP
5	138732103	rs4365836	A	T	100	PASS	AC=2719;AF=0.542931;AN=5008;NS=2504;DP=21288;EAS_AF=0.6429;AMR_AF=0.3689;AFR_AF=0.7534;EUR_AF=0.3449;SAS_AF=0.4826;AA=A|||;VT=SNP
5	138732579	rs10900862	C	T	100	PASS	AC=1947;AF=0.388778;AN=5008;NS=2504;DP=16449;EAS_AF=0.3135;AMR_AF=0.5994;AFR_AF=0.0734;EUR_AF=0.6223;SAS_AF=0.5031;AA=C|||;VT=SNP
5	138733811	rs4835726	C	T	100	PASS	AC=2893;AF=0.577676;AN=5008;NS=2504;DP=18748;EAS_AF=0.6587;AMR_AF=0.3905;AFR_AF=0.8313;EUR_AF=0.3777;SAS_AF=0.4898;AA=C|||;VT=SNP
5	138735606	rs4835654	C	T	100	PASS	AC=2891;AF=0.577276;AN=5008;NS=2504;DP=19950;EAS_AF=0.6577;AMR_AF=0.3905;AFR_AF=0.8306;EUR_AF=0.3777;SAS_AF=0.4898;AA=C|||;VT=SNP
5	138736495	rs62385284	T	C	100	PASS	AC=1952;AF=0.389776;AN=5008;NS=2504;DP=17307;EAS_AF=0.3145;AMR_AF=0.6009;AFR_AF=0.0741;EUR_AF=0.6213;SAS_AF=0.5061;AA=t|||;VT=SNP
5	138738096	rs4074031	A	T	100	PASS	AC=1771;AF=0.353634;AN=5008;NS=2504;DP=11176;EAS_AF=0.3085;AMR_AF=0.5562;AFR_AF=0.0461;EUR_AF=0.5338;SAS_AF=0.4867;AA=A|||;VT=SNP
5	138738651	rs4075682	T	C	100	PASS	AC=1985;AF=0.396366;AN=5008;NS=2504;DP=20179;EAS_AF=0.3145;AMR_AF=0.6009;AFR_AF=0.0998;EUR_AF=0.6213;SAS_AF=0.5051;AA=T|||;VT=SNP
5	138741812	rs4835727	G	A	100	PASS	AC=1919;AF=0.383187;AN=5008;NS=2504;DP=14579;EAS_AF=0.3135;AMR_AF=0.6009;AFR_AF=0.0499;EUR_AF=0.6203;SAS_AF=0.5072;AA=G|||;VT=SNP
5	138743151	rs11949598	G	T	100	PASS	AC=1921;AF=0.383586;AN=5008;NS=2504;DP=20978;EAS_AF=0.3155;AMR_AF=0.6009;AFR_AF=0.0492;EUR_AF=0.6203;SAS_AF=0.5082;AA=G|||;VT=SNP
5	138743256	rs4385202	A	G	100	PASS	AC=2285;AF=0.45627;AN=5008;NS=2504;DP=20537;EAS_AF=0.3601;AMR_AF=0.6311;AFR_AF=0.236;EUR_AF=0.6561;SAS_AF=0.5235;AA=G|||;VT=SNP
5	138743550	rs75710960	G	C	100	PASS	AC=184;AF=0.0367412;AN=5008;NS=2504;DP=20513;EAS_AF=0.0288;AMR_AF=0.0317;AFR_AF=0.0741;EUR_AF=0.0199;SAS_AF=0.0153;AA=G|||;VT=SNP
5	138745281	rs4446448	G	T	100	PASS	AC=695;AF=0.138778;AN=5008;NS=2504;DP=21068;EAS_AF=0.0288;AMR_AF=0.0663;AFR_AF=0.4266;EUR_AF=0.0398;SAS_AF=0.0164;AA=G|||;VT=SNP
5	138745616	rs62385298	C	G	100	PASS	AC=285;AF=0.0569089;AN=5008;NS=2504;DP=21472;EAS_AF=0.0446;AMR_AF=0.0303;AFR_AF=0.1301;EUR_AF=0.0328;SAS_AF=0.0143;AA=C|||;VT=SNP
5	138745685	rs4315920	G	A	100	PASS	AC=2322;AF=0.463658;AN=5008;NS=2504;DP=19087;EAS_AF=0.3502;AMR_AF=0.6369;AFR_AF=0.264;EUR_AF=0.662;SAS_AF=0.5235;AA=A|||;VT=SNP
5	138746334	rs11242464	G	C	100	PASS	AC=2253;AF=0.44988;AN=5008;NS=2504;DP=18563;EAS_AF=0.3482;AMR_AF=0.6326;AFR_AF=0.2216;EUR_AF=0.6571;SAS_AF=0.5204;AA=C|||;VT=SNP
5	138747460	rs11477	T	C	100	PASS	AC=2324;AF=0.464058;AN=5008;NS=2504;DP=20283;EAS_AF=0.3492;AMR_AF=0.6369;AFR_AF=0.264;EUR_AF=0.665;SAS_AF=0.5235;AA=C|||;VT=SNP
5	138748696	rs9285942	G	A	100	PASS	AC=390;AF=0.0778754;AN=5008;NS=2504;DP=20410;EAS_AF=0.0298;AMR_AF=0.0432;AFR_AF=0.2231;EUR_AF=0.0189;SAS_AF=0.0164;AA=G|||;VT=SNP
5	138752403	rs78502259	G	A	100	PASS	AC=270;AF=0.0539137;AN=5008;NS=2504;DP=20406;EAS_AF=0.0446;AMR_AF=0.0274;AFR_AF=0.1203;EUR_AF=0.0328;SAS_AF=0.0143;AA=G|||;VT=SNP
5	138753725	rs3924257	C	A	100	PASS	AC=2292;AF=0.457668;AN=5008;NS=2504;DP=19736;EAS_AF=0.3333;AMR_AF=0.6326;AFR_AF=0.2579;EUR_AF=0.662;SAS_AF=0.5215;AA=G|||;VT=SNP
5	138754741	rs4835728	T	C	100	PASS	AC=2310;AF=0.461262;AN=5008;NS=2504;DP=19489;EAS_AF=0.3502;AMR_AF=0.6326;AFR_AF=0.2542;EUR_AF=0.667;SAS_AF=0.5225;AA=C|||;VT=SNP
5	138756825	rs35999985	A	G	100	PASS	AC=2245;AF=0.448283;AN=5008;NS=2504;DP=20167;EAS_AF=0.3502;AMR_AF=0.6268;AFR_AF=0.2133;EUR_AF=0.66;SAS_AF=0.5225;AA=G|||;VT=SNP
5	138757412	rs13181201	C	G	100	PASS	AC=2323;AF=0.463858;AN=5008;NS=2504;DP=15701;EAS_AF=0.3502;AMR_AF=0.6354;AFR_AF=0.2632;EUR_AF=0.666;SAS_AF=0.5225;AA=G|||;VT=SNP
5	138757840	rs75351498	G	A	100	PASS	AC=269;AF=0.0537141;AN=5008;NS=2504;DP=13449;EAS_AF=0.0456;AMR_AF=0.0245;AFR_AF=0.1203;EUR_AF=0.0328;SAS_AF=0.0143;AA=G|||;VT=SNP
5	138757922	rs77418662	A	G	100	PASS	AC=269;AF=0.0537141;AN=5008;NS=2504;DP=15467;EAS_AF=0.0456;AMR_AF=0.0245;AFR_AF=0.1203;EUR_AF=0.0328;SAS_AF=0.0143;AA=A|||;VT=SNP
5	138758617	rs7718498	C	T	100	PASS	AC=394;AF=0.0786741;AN=5008;NS=2504;DP=13585;EAS_AF=0.0298;AMR_AF=0.0432;AFR_AF=0.2269;EUR_AF=0.0179;SAS_AF=0.0164;AA=C|||;VT=SNP
5	138759293	rs60624741	A	G	100	PASS	AC=275;AF=0.0549121;AN=5008;NS=2504;DP=16947;EAS_AF=0.0456;AMR_AF=0.0245;AFR_AF=0.1248;EUR_AF=0.0328;SAS_AF=0.0143;AA=G|||;VT=SNP
5	138762305	rs11242465	T	G	100	PASS	AC=3218;AF=0.642572;AN=5008;NS=2504;DP=19626;EAS_AF=0.3869;AMR_AF=0.7161;AFR_AF=0.8374;EUR_AF=0.6978;SAS_AF=0.5337;AA=G|||;VT=SNP
5	138762439	rs11950873	A	G	100	PASS	AC=1969;AF=0.393171;AN=5008;NS=2504;DP=18755;EAS_AF=0.3046;AMR_AF=0.6023;AFR_AF=0.0923;EUR_AF=0.6262;SAS_AF=0.5031;AA=G|||;VT=SNP
5	138762998	rs11748320	G	A	100	PASS	AC=2191;AF=0.4375;AN=5008;NS=2504;DP=19313;EAS_AF=0.3452;AMR_AF=0.5749;AFR_AF=0.2126;EUR_AF=0.6541;SAS_AF=0.5164;AA=A|||;VT=SNP
5	138763329	rs4835729	A	G	100	PASS	AC=1955;AF=0.390375;AN=5008;NS=2504;DP=20110;EAS_AF=0.3046;AMR_AF=0.6023;AFR_AF=0.0817;EUR_AF=0.6262;SAS_AF=0.5031;AA=A|||;VT=SNP
5	138763807	rs4835730	T	C	100	PASS	AC=1969;AF=0.393171;AN=5008;NS=2504;DP=18095;EAS_AF=0.3036;AMR_AF=0.6023;AFR_AF=0.0923;EUR_AF=0.6272;SAS_AF=0.5031;AA=t|||;VT=SNP
5	138763915	rs11741938	A	G	100	PASS	AC=1968;AF=0.392971;AN=5008;NS=2504;DP=20227;EAS_AF=0.3036;AMR_AF=0.6023;AFR_AF=0.0923;EUR_AF=0.6262;SAS_AF=0.5031;AA=A|||;VT=SNP
5	138764999	rs62385303	C	T	100	PASS	AC=1976;AF=0.394569;AN=5008;NS=2504;DP=16333;EAS_AF=0.3036;AMR_AF=0.6037;AFR_AF=0.0983;EUR_AF=0.6262;SAS_AF=0.502;AA=c|||;VT=SNP
5	138765842	rs10463976	C	G	100	PASS	AC=254;AF=0.0507188;AN=5008;NS=2504;DP=18200;EAS_AF=0.0536;AMR_AF=0.0259;AFR_AF=0.1014;EUR_AF=0.0338;SAS_AF=0.0143;AA=c|||;VT=SNP
5	138766888	rs11242466	C	G	100	PASS	AC=1968;AF=0.392971;AN=5008;NS=2504;DP=17272;EAS_AF=0.3155;AMR_AF=0.6037;AFR_AF=0.0817;EUR_AF=0.6272;SAS_AF=0.5031;AA=c|||;VT=SNP
5	138767565	rs11242467	A	C	100	PASS	AC=1994;AF=0.398163;AN=5008;NS=2504;DP=18797;EAS_AF=0.3155;AMR_AF=0.6023;AFR_AF=0.1006;EUR_AF=0.6292;SAS_AF=0.5031;AA=N|||;VT=SNP
5	138772180	rs10900863	G	A	100	PASS	AC=2248;AF=0.448882;AN=5008;NS=2504;DP=15233;EAS_AF=0.369;AMR_AF=0.6268;AFR_AF=0.205;EUR_AF=0.66;SAS_AF=0.5174;AA=a|||;VT=SNP
5	138772591	rs11242468	A	C	100	PASS	AC=1985;AF=0.396366;AN=5008;NS=2504;DP=19005;EAS_AF=0.3155;AMR_AF=0.6023;AFR_AF=0.0953;EUR_AF=0.6272;SAS_AF=0.5031;AA=a|||;VT=SNP
5	138773090	rs10900864	A	G	100	PASS	AC=2053;AF=0.409944;AN=5008;NS=2504;DP=23337;EAS_AF=0.3105;AMR_AF=0.6138;AFR_AF=0.1225;EUR_AF=0.6491;SAS_AF=0.5102;AA=a|||;VT=SNP;EX_TARGET
5	138773675	rs72790969	C	T	100	PASS	AC=165;AF=0.0329473;AN=5008;NS=2504;DP=17221;EAS_AF=0.002;AMR_AF=0.0476;AFR_AF=0.0045;EUR_AF=0.0994;SAS_AF=0.0245;AA=c|||;VT=SNP
5	138775173	rs3923059	T	C	100	PASS	AC=2961;AF=0.591254;AN=5008;NS=2504;DP=13218;EAS_AF=0.3909;AMR_AF=0.7032;AFR_AF=0.6384;EUR_AF=0.7058;SAS_AF=0.5368;AA=N|||;VT=SNP;EX_TARGET
5	138775301	rs3923060	C	T	100	PASS	AC=2967;AF=0.592452;AN=5008;NS=2504;DP=16772;EAS_AF=0.3899;AMR_AF=0.7032;AFR_AF=0.6437;EUR_AF=0.7058;SAS_AF=0.5368;AA=t|||;VT=SNP
5	138775552	rs7445264	G	T	100	PASS	AC=2041;AF=0.407548;AN=5008;NS=2504;DP=22329;EAS_AF=0.3115;AMR_AF=0.6124;AFR_AF=0.1135;EUR_AF=0.6501;SAS_AF=0.5092;AA=g|||;VT=SNP
5	138780599	rs6596479	C	T	100	PASS	AC=2310;AF=0.461262;AN=5008;NS=2504;DP=18548;EAS_AF=0.3284;AMR_AF=0.6037;AFR_AF=0.236;EUR_AF=0.6779;SAS_AF=0.5787;AA=t|||;VT=SNP
5	138781765	rs10463977	C	T	100	PASS	AC=2100;AF=0.419329;AN=5008;NS=2504;DP=15360;EAS_AF=0.2907;AMR_AF=0.5951;AFR_AF=0.1195;EUR_AF=0.675;SAS_AF=0.5695;AA=T|||;VT=SNP
5	138783734	rs7446197	A	G	100	PASS	AC=2084;AF=0.416134;AN=5008;NS=2504;DP=15579;EAS_AF=0.2292;AMR_AF=0.5865;AFR_AF=0.2126;EUR_AF=0.673;SAS_AF=0.499;AA=A|||;VT=SNP
5	138783832	rs11954057	C	G	100	PASS	AC=1955;AF=0.390375;AN=5008;NS=2504;DP=15632;EAS_AF=0.1915;AMR_AF=0.5937;AFR_AF=0.0779;EUR_AF=0.6839;SAS_AF=0.5716;AA=C|||;VT=SNP
5	138785565	rs36137978	C	A	100	PASS	AC=2095;AF=0.418331;AN=5008;NS=2504;DP=17094;EAS_AF=0.3036;AMR_AF=0.5965;AFR_AF=0.0802;EUR_AF=0.6889;SAS_AF=0.589;AA=-|||;VT=SNP
5	138841464	rs72790972	T	C	100	PASS	AC=224;AF=0.0447284;AN=5008;NS=2504;DP=19699;EAS_AF=0.003;AMR_AF=0.049;AFR_AF=0.0015;EUR_AF=0.0755;SAS_AF=0.1115;AA=T|||;VT=SNP
5	138842818	rs9716069	T	A	100	PASS	AC=2519;AF=0.502995;AN=5008;NS=2504;DP=15769;EAS_AF=0.375;AMR_AF=0.6182;AFR_AF=0.2973;EUR_AF=0.6968;SAS_AF=0.6319;AA=A|||;VT=SNP
5	138844599	rs28419191	T	C	100	PASS	AC=4319;AF=0.86242;AN=5008;NS=2504;DP=16426;EAS_AF=0.7808;AMR_AF=0.8559;AFR_AF=0.9047;EUR_AF=0.8608;SAS_AF=0.8957;AA=C|||;VT=SNP
5	138846376	rs114079768	G	A	100	PASS	AC=67;AF=0.0133786;AN=5008;NS=2504;DP=12745;EAS_AF=0.003;AMR_AF=0.0576;AFR_AF=0;EUR_AF=0.0199;SAS_AF=0.0041;AA=G|||;VT=SNP
5	138847901	rs7380062	C	T	100	PASS	AC=817;AF=0.163139;AN=5008;NS=2504;DP=16114;EAS_AF=0.3423;AMR_AF=0.1931;AFR_AF=0.0083;EUR_AF=0.1551;SAS_AF=0.1748;AA=C|||;VT=SNP
5	138848494	rs73257323	G	A	100	PASS	AC=1114;AF=0.222444;AN=5008;NS=2504;DP=21210;EAS_AF=0.4028;AMR_AF=0.1916;AFR_AF=0.1218;EUR_AF=0.1571;SAS_AF=0.2618;AA=G|||;VT=SNP
5	138850905	rs13181561	G	A	100	PASS	AC=2620;AF=0.523163;AN=5008;NS=2504;DP=19028;EAS_AF=0.371;AMR_AF=0.611;AFR_AF=0.382;EUR_AF=0.6938;SAS_AF=0.6329;AA=A|||;VT=SNP
5	138852369	rs13153461	G	A	100	PASS	AC=2175;AF=0.434305;AN=5008;NS=2504;DP=16115;EAS_AF=0.372;AMR_AF=0.5865;AFR_AF=0.0673;EUR_AF=0.6859;SAS_AF=0.6278;AA=G|||;VT=SNP
5	138854203	rs55792153	A	C	100	PASS	AC=2449;AF=0.489018;AN=5008;NS=2504;DP=21108;EAS_AF=0.4812;AMR_AF=0.5937;AFR_AF=0.121;EUR_AF=0.6869;SAS_AF=0.7168;AA=A|||;VT=SNP
5	138856580	rs73257329	C	G	100	PASS	AC=1187;AF=0.237021;AN=5008;NS=2504;DP=16780;EAS_AF=0.4067;AMR_AF=0.2839;AFR_AF=0.1301;EUR_AF=0.1491;SAS_AF=0.2638;AA=C|||;VT=SNP
5	138856982	rs7380824	C	T	100	PASS	AC=1377;AF=0.27496;AN=5008;NS=2504;DP=19161;EAS_AF=0.4048;AMR_AF=0.2882;AFR_AF=0.2708;EUR_AF=0.1531;SAS_AF=0.2628;AA=C|||;VT=SNP;EX_TARGET
5	138857340	rs75746446	T	C	100	PASS	AC=878;AF=0.175319;AN=5008;NS=2504;DP=20401;EAS_AF=0.3571;AMR_AF=0.2824;AFR_AF=0.0091;EUR_AF=0.1461;SAS_AF=0.1667;AA=T|||;VT=SNP
5	138857919	rs1131769	T	C	100	PASS	AC=4371;AF=0.872804;AN=5008;NS=2504;DP=19181;EAS_AF=0.8581;AMR_AF=0.8501;AFR_AF=0.8888;EUR_AF=0.8519;SAS_AF=0.9039;AA=C|||;VT=SNP;EX_TARGET
5	138857925	rs78233829	C	G	100	PASS	AC=1342;AF=0.267971;AN=5008;NS=2504;DP=19260;EAS_AF=0.4058;AMR_AF=0.2983;AFR_AF=0.2368;EUR_AF=0.1541;SAS_AF=0.2638;AA=G|||;VT=SNP;EX_TARGET
5	138860604	rs7380272	C	T	100	PASS	AC=1327;AF=0.264976;AN=5008;NS=2504;DP=17866;EAS_AF=0.4008;AMR_AF=0.2911;AFR_AF=0.2352;EUR_AF=0.1531;SAS_AF=0.2618;AA=C|||;VT=SNP
5	138861078	rs11554776	C	T	100	PASS	AC=1017;AF=0.203075;AN=5008;NS=2504;DP=18966;EAS_AF=0.4008;AMR_AF=0.2781;AFR_AF=0.0121;EUR_AF=0.1471;SAS_AF=0.2618;AA=C|||;VT=SNP;EX_TARGET
5	138861146	rs7447927	C	G	100	PASS	AC=2146;AF=0.428514;AN=5008;NS=2504;DP=18387;EAS_AF=0.375;AMR_AF=0.5058;AFR_AF=0.0787;EUR_AF=0.6859;SAS_AF=0.637;AA=C|||;VT=SNP;EX_TARGET
5	138862119	rs80059114	G	A	100	PASS	AC=217;AF=0.0433307;AN=5008;NS=2504;DP=18436;EAS_AF=0.002;AMR_AF=0.0576;AFR_AF=0.0204;EUR_AF=0.1014;SAS_AF=0.047;AA=G|||;VT=SNP
5	138862744	rs13166214	A	G	100	PASS	AC=2170;AF=0.433307;AN=5008;NS=2504;DP=15356;EAS_AF=0.374;AMR_AF=0.5086;AFR_AF=0.0976;EUR_AF=0.6849;SAS_AF=0.636;AA=A|||;VT=SNP
5	138865423	rs7444313	G	A	100	PASS	AC=2203;AF=0.439896;AN=5008;NS=2504;DP=17257;EAS_AF=0.4534;AMR_AF=0.4986;AFR_AF=0.0673;EUR_AF=0.6839;SAS_AF=0.637;AA=G|||;VT=SNP
5	138865432	rs62385311	C	A	100	PASS	AC=590;AF=0.117812;AN=5008;NS=2504;DP=17560;EAS_AF=0.002;AMR_AF=0.1772;AFR_AF=0.0287;EUR_AF=0.328;SAS_AF=0.0992;AA=C|||;VT=SNP
5	138866092	rs7448031	T	C	100	PASS	AC=1298;AF=0.259185;AN=5008;NS=2504;DP=22740;EAS_AF=0.4028;AMR_AF=0.2968;AFR_AF=0.2088;EUR_AF=0.1531;SAS_AF=0.2618;AA=C|||;VT=SNP
5	138866431	rs6874798	G	A	100	PASS	AC=1234;AF=0.246406;AN=5008;NS=2504;DP=19106;EAS_AF=0.3998;AMR_AF=0.2853;AFR_AF=0.1694;EUR_AF=0.1521;SAS_AF=0.2618;AA=g|||;VT=SNP
5	138866787	rs6421150	A	G	100	PASS	AC=3804;AF=0.759585;AN=5008;NS=2504;DP=19994;EAS_AF=0.9196;AMR_AF=0.8573;AFR_AF=0.3979;EUR_AF=0.8618;SAS_AF=0.909;AA=G|||;VT=SNP
5	138867210	rs36078670	G	A	100	PASS	AC=741;AF=0.147963;AN=5008;NS=2504;DP=16782;EAS_AF=0.1111;AMR_AF=0.111;AFR_AF=0.1354;EUR_AF=0.1332;SAS_AF=0.2444;AA=G|||;VT=SNP
5	138867439	rs28396805	C	T	100	PASS	AC=3606;AF=0.720048;AN=5008;NS=2504;DP=14471;EAS_AF=0.875;AMR_AF=0.7925;AFR_AF=0.413;EUR_AF=0.7843;SAS_AF=0.8579;AA=T|||;VT=SNP
5	138869847	rs35779874	A	G	100	PASS	AC=2802;AF=0.559505;AN=5008;NS=2504;DP=11098;EAS_AF=0.8254;AMR_AF=0.7406;AFR_AF=0.1097;EUR_AF=0.6958;SAS_AF=0.6247;AA=A|||;VT=SNP
5	138870187	rs28883370	C	A	100	PASS	AC=701;AF=0.139976;AN=5008;NS=2504;DP=18823;EAS_AF=0.0774;AMR_AF=0.062;AFR_AF=0.1475;EUR_AF=0.1083;SAS_AF=0.2822;AA=c|||;VT=SNP
5	138871324	rs34743558	A	G	100	PASS	AC=3511;AF=0.701078;AN=5008;NS=2504;DP=16283;EAS_AF=0.8978;AMR_AF=0.8098;AFR_AF=0.292;EUR_AF=0.8022;SAS_AF=0.8701;AA=a|||;VT=SNP
5	138873627	rs34530489	G	A	100	PASS	AC=2723;AF=0.54373;AN=5008;NS=2504;DP=15321;EAS_AF=0.8194;AMR_AF=0.7406;AFR_AF=0.0893;EUR_AF=0.6909;SAS_AF=0.5828;AA=G|||;VT=SNP
5	138876953	rs7378724	G	A	100	PASS	AC=2725;AF=0.544129;AN=5008;NS=2504;DP=17547;EAS_AF=0.8194;AMR_AF=0.7406;AFR_AF=0.0893;EUR_AF=0.6909;SAS_AF=0.5849;AA=G|||;VT=SNP
5	138885920	rs4912716	A	G	100	PASS	AC=2286;AF=0.45647;AN=5008;NS=2504;DP=20336;EAS_AF=0.1815;AMR_AF=0.2594;AFR_AF=0.9107;EUR_AF=0.3091;SAS_AF=0.4172;AA=a|||;VT=SNP
5	138886723	rs71579517	G	A	100	PASS	AC=1233;AF=0.246206;AN=5008;NS=2504;DP=22942;EAS_AF=0.1042;AMR_AF=0.1542;AFR_AF=0.5756;EUR_AF=0.1451;SAS_AF=0.1166;AA=g|||;VT=SNP
5	138890775	rs35895037	C	T	100	PASS	AC=2260;AF=0.451278;AN=5008;NS=2504;DP=16476;EAS_AF=0.1815;AMR_AF=0.2579;AFR_AF=0.8926;EUR_AF=0.3091;SAS_AF=0.4162;AA=C|||;VT=SNP
5	138891338	rs71579518	A	C	100	PASS	AC=617;AF=0.123203;AN=5008;NS=2504;DP=21078;EAS_AF=0.1042;AMR_AF=0.1138;AFR_AF=0.1346;EUR_AF=0.1372;SAS_AF=0.1196;AA=a|||;VT=SNP
5	138893933	rs111666108	T	C	100	PASS	AC=308;AF=0.0615016;AN=5008;NS=2504;DP=20153;EAS_AF=0.0218;AMR_AF=0.0504;AFR_AF=0.0068;EUR_AF=0.0855;SAS_AF=0.1595;AA=T|||;VT=SNP
5	138900391	rs35269722	G	A	100	PASS	AC=1281;AF=0.255791;AN=5008;NS=2504;DP=18814;EAS_AF=0.1042;AMR_AF=0.1513;AFR_AF=0.6165;EUR_AF=0.1461;SAS_AF=0.1115;AA=G|||;VT=SNP
5	138901734	rs34990312	T	A	100	PASS	AC=2285;AF=0.45627;AN=5008;NS=2504;DP=21896;EAS_AF=0.1815;AMR_AF=0.2565;AFR_AF=0.9107;EUR_AF=0.3082;SAS_AF=0.4192;AA=A|||;VT=SNP
5	138904733	rs1000287	C	T	100	PASS	AC=1274;AF=0.254393;AN=5008;NS=2504;DP=18459;EAS_AF=0.1042;AMR_AF=0.1527;AFR_AF=0.6097;EUR_AF=0.1451;SAS_AF=0.1135;AA=C|||;VT=SNP
5	138906733	rs407519	G	A	100	PASS	AC=1314;AF=0.26238;AN=5008;NS=2504;DP=18265;EAS_AF=0.1042;AMR_AF=0.1787;AFR_AF=0.5598;EUR_AF=0.1849;SAS_AF=0.1626;AA=G|||;VT=SNP
5	138910791	rs11742774	G	C	100	PASS	AC=488;AF=0.0974441;AN=5008;NS=2504;DP=14581;EAS_AF=0.0575;AMR_AF=0.0648;AFR_AF=0.1097;EUR_AF=0.1183;SAS_AF=0.1237;AA=C|||;VT=SNP
5	138911593	rs74803899	T	C	100	PASS	AC=383;AF=0.0764776;AN=5008;NS=2504;DP=16161;EAS_AF=0.0575;AMR_AF=0.0375;AFR_AF=0.0923;EUR_AF=0.0666;SAS_AF=0.1125;AA=T|||;VT=SNP
5	138912182	rs113845783	C	T	100	PASS	AC=387;AF=0.0772764;AN=5008;NS=2504;DP=17194;EAS_AF=0.0575;AMR_AF=0.0389;AFR_AF=0.093;EUR_AF=0.0686;SAS_AF=0.1125;AA=N|||;VT=SNP
5	138912250	rs75538730	C	T	100	PASS	AC=553;AF=0.110423;AN=5008;NS=2504;DP=16250;EAS_AF=0.0575;AMR_AF=0.0735;AFR_AF=0.1505;EUR_AF=0.1223;SAS_AF=0.1247;AA=N|||;VT=SNP
5	138913058	rs2455154	A	G	100	PASS	AC=2138;AF=0.426917;AN=5008;NS=2504;DP=13926;EAS_AF=0.1597;AMR_AF=0.2565;AFR_AF=0.7912;EUR_AF=0.3091;SAS_AF=0.4519;AA=N|||;VT=SNP
5	138913999	rs111537730	C	A	100	PASS	AC=553;AF=0.110423;AN=5008;NS=2504;DP=15897;EAS_AF=0.0575;AMR_AF=0.0735;AFR_AF=0.1505;EUR_AF=0.1223;SAS_AF=0.1247;AA=a|||;VT=SNP
5	138914247	rs77017610	T	C	100	PASS	AC=553;AF=0.110423;AN=5008;NS=2504;DP=16307;EAS_AF=0.0575;AMR_AF=0.0735;AFR_AF=0.1505;EUR_AF=0.1223;SAS_AF=0.1247;AA=N|||;VT=SNP
5	138916010	rs28817902	A	G	100	PASS	AC=647;AF=0.129193;AN=5008;NS=2504;DP=16525;EAS_AF=0.0575;AMR_AF=0.0778;AFR_AF=0.2186;EUR_AF=0.1233;SAS_AF=0.1247;AA=N|||;VT=SNP
5	138917316	rs111417076	A	G	100	PASS	AC=471;AF=0.0940495;AN=5008;NS=2504;DP=14693;EAS_AF=0.0575;AMR_AF=0.0504;AFR_AF=0.1362;EUR_AF=0.0825;SAS_AF=0.1176;AA=g|||;VT=SNP
5	138917464	rs111551187	A	G	100	PASS	AC=475;AF=0.0948482;AN=5008;NS=2504;DP=15382;EAS_AF=0.0575;AMR_AF=0.0519;AFR_AF=0.1377;EUR_AF=0.0835;SAS_AF=0.1176;AA=g|||;VT=SNP
5	138917674	rs2434576	A	G	100	PASS	AC=2116;AF=0.422524;AN=5008;NS=2504;DP=18151;EAS_AF=0.1587;AMR_AF=0.2579;AFR_AF=0.7738;EUR_AF=0.3101;SAS_AF=0.4519;AA=g|||;VT=SNP
5	138919078	rs2336901	A	G	100	PASS	AC=2142;AF=0.427716;AN=5008;NS=2504;DP=19378;EAS_AF=0.1587;AMR_AF=0.2579;AFR_AF=0.7943;EUR_AF=0.3091;SAS_AF=0.4519;AA=-|||;VT=SNP
5	138921798	rs11742161	C	G	100	PASS	AC=494;AF=0.0986422;AN=5008;NS=2504;DP=20455;EAS_AF=0.0575;AMR_AF=0.0562;AFR_AF=0.1513;EUR_AF=0.0815;SAS_AF=0.1176;AA=g|||;VT=SNP
5	138922721	rs113024289	T	C	100	PASS	AC=492;AF=0.0982428;AN=5008;NS=2504;DP=18503;EAS_AF=0.0575;AMR_AF=0.0548;AFR_AF=0.1505;EUR_AF=0.0815;SAS_AF=0.1176;AA=C|||;VT=SNP
5	138925097	rs62385329	C	T	100	PASS	AC=244;AF=0.048722;AN=5008;NS=2504;DP=15646;EAS_AF=0.004;AMR_AF=0.0576;AFR_AF=0.0023;EUR_AF=0.0915;SAS_AF=0.1074;AA=C|||;VT=SNP
5	138925790	rs261538	G	A	100	PASS	AC=1535;AF=0.30651;AN=5008;NS=2504;DP=18764;EAS_AF=0.1022;AMR_AF=0.1974;AFR_AF=0.5598;EUR_AF=0.2266;SAS_AF=0.3344;AA=G|||;VT=SNP
5	138927219	rs195674	G	A	100	PASS	AC=2142;AF=0.427716;AN=5008;NS=2504;DP=14634;EAS_AF=0.1587;AMR_AF=0.2565;AFR_AF=0.795;EUR_AF=0.3091;SAS_AF=0.4519;AA=A|||;VT=SNP
5	138928886	rs111427918	T	C	100	PASS	AC=489;AF=0.0976438;AN=5008;NS=2504;DP=13407;EAS_AF=0.0585;AMR_AF=0.0533;AFR_AF=0.1483;EUR_AF=0.0815;SAS_AF=0.1176;AA=t|||;VT=SNP
5	138929276	rs111556754	G	A	100	PASS	AC=316;AF=0.063099;AN=5008;NS=2504;DP=14305;EAS_AF=0.0585;AMR_AF=0.0331;AFR_AF=0.0416;EUR_AF=0.0676;SAS_AF=0.1135;AA=G|||;VT=SNP
5	138930022	rs74560497	T	C	100	PASS	AC=392;AF=0.0782748;AN=5008;NS=2504;DP=23108;EAS_AF=0.0585;AMR_AF=0.0389;AFR_AF=0.0961;EUR_AF=0.0676;SAS_AF=0.1135;AA=T|||;VT=SNP
5	138930963	rs59398207	A	G	100	PASS	AC=415;AF=0.0828674;AN=5008;NS=2504;DP=20826;EAS_AF=0.0585;AMR_AF=0.0461;AFR_AF=0.0976;EUR_AF=0.0795;SAS_AF=0.1176;AA=G|||;VT=SNP
5	138931924	rs112873610	G	T	100	PASS	AC=583;AF=0.116414;AN=5008;NS=2504;DP=14741;EAS_AF=0.0585;AMR_AF=0.0591;AFR_AF=0.2156;EUR_AF=0.0825;SAS_AF=0.1176;AA=T|||;VT=SNP
5	138932430	rs59167355	G	A	100	PASS	AC=392;AF=0.0782748;AN=5008;NS=2504;DP=16507;EAS_AF=0.0585;AMR_AF=0.0389;AFR_AF=0.0961;EUR_AF=0.0676;SAS_AF=0.1135;AA=G|||;VT=SNP
5	138933151	rs261537	T	G	100	PASS	AC=1534;AF=0.30631;AN=5008;NS=2504;DP=16264;EAS_AF=0.1012;AMR_AF=0.196;AFR_AF=0.559;EUR_AF=0.2266;SAS_AF=0.3364;AA=T|||;VT=SNP
5	138934891	rs2336902	G	A	100	PASS	AC=388;AF=0.077476;AN=5008;NS=2504;DP=15409;EAS_AF=0.0575;AMR_AF=0.0403;AFR_AF=0.093;EUR_AF=0.0676;SAS_AF=0.1135;AA=G|||;VT=SNP
5	138936586	rs112202901	A	C	100	PASS	AC=391;AF=0.0780751;AN=5008;NS=2504;DP=16388;EAS_AF=0.0575;AMR_AF=0.0403;AFR_AF=0.0961;EUR_AF=0.0676;SAS_AF=0.1125;AA=A|||;VT=SNP
5	138936608	rs113084429	C	T	100	PASS	AC=401;AF=0.0800719;AN=5008;NS=2504;DP=16686;EAS_AF=0.0575;AMR_AF=0.0403;AFR_AF=0.1029;EUR_AF=0.0676;SAS_AF=0.1135;AA=C|||;VT=SNP
5	138936787	rs261535	C	T	100	PASS	AC=1531;AF=0.305711;AN=5008;NS=2504;DP=16095;EAS_AF=0.1012;AMR_AF=0.196;AFR_AF=0.5582;EUR_AF=0.2266;SAS_AF=0.3344;AA=c|||;VT=SNP
5	138937830	rs10214401	G	A	100	PASS	AC=417;AF=0.0832668;AN=5008;NS=2504;DP=18409;EAS_AF=0.0575;AMR_AF=0.0403;AFR_AF=0.1142;EUR_AF=0.0686;SAS_AF=0.1135;AA=G|||;VT=SNP
5	138938438	rs28585643	T	C	100	PASS	AC=492;AF=0.0982428;AN=5008;NS=2504;DP=16093;EAS_AF=0.0575;AMR_AF=0.0533;AFR_AF=0.1513;EUR_AF=0.0815;SAS_AF=0.1176;AA=C|||;VT=SNP
5	138942349	rs11745986	A	G	100	PASS	AC=391;AF=0.0780751;AN=5008;NS=2504;DP=19705;EAS_AF=0.0575;AMR_AF=0.0403;AFR_AF=0.0961;EUR_AF=0.0676;SAS_AF=0.1125;AA=A|||;VT=SNP
5	138942728	rs11742182	G	A	100	PASS	AC=319;AF=0.0636981;AN=5008;NS=2504;DP=20738;EAS_AF=0.0575;AMR_AF=0.0331;AFR_AF=0.0446;EUR_AF=0.0686;SAS_AF=0.1125;AA=G|||;VT=SNP
5	138943413	rs113477832	T	G	100	PASS	AC=491;AF=0.0980431;AN=5008;NS=2504;DP=13953;EAS_AF=0.0575;AMR_AF=0.0548;AFR_AF=0.1505;EUR_AF=0.0815;SAS_AF=0.1166;AA=G|||;VT=SNP
5	138943690	rs261534	T	C	100	PASS	AC=2357;AF=0.470647;AN=5008;NS=2504;DP=16663;EAS_AF=0.1597;AMR_AF=0.2622;AFR_AF=0.9531;EUR_AF=0.3101;SAS_AF=0.4519;AA=C|||;VT=SNP
5	138944433	rs769052	T	C	100	PASS	AC=580;AF=0.115815;AN=5008;NS=2504;DP=18517;EAS_AF=0.0575;AMR_AF=0.0591;AFR_AF=0.2148;EUR_AF=0.0825;SAS_AF=0.1166;AA=C|||;VT=SNP
5	138948540	rs150891250	G	A	100	PASS	AC=78;AF=0.0155751;AN=5008;NS=2504;DP=15728;EAS_AF=0.002;AMR_AF=0.0144;AFR_AF=0;EUR_AF=0.0368;SAS_AF=0.0297;AA=G|||;VT=SNP
5	138949362	rs261532	G	T	100	PASS	AC=2358;AF=0.470847;AN=5008;NS=2504;DP=19889;EAS_AF=0.1607;AMR_AF=0.2651;AFR_AF=0.9531;EUR_AF=0.3091;SAS_AF=0.4509;AA=T|||;VT=SNP
5	138951289	rs73790665	A	G	100	PASS	AC=318;AF=0.0634984;AN=5008;NS=2504;DP=18091;EAS_AF=0.0575;AMR_AF=0.0331;AFR_AF=0.0446;EUR_AF=0.0676;SAS_AF=0.1125;AA=A|||;VT=SNP
5	138951378	rs261530	C	T	100	PASS	AC=1533;AF=0.30611;AN=5008;NS=2504;DP=17673;EAS_AF=0.1012;AMR_AF=0.196;AFR_AF=0.559;EUR_AF=0.2266;SAS_AF=0.3354;AA=C|||;VT=SNP
5	138953589	rs355160	C	T	100	PASS	AC=2322;AF=0.463658;AN=5008;NS=2504;DP=12542;EAS_AF=0.1587;AMR_AF=0.2608;AFR_AF=0.9274;EUR_AF=0.3101;SAS_AF=0.453;AA=T|||;VT=SNP
5	138955729	rs76570648	C	T	100	PASS	AC=244;AF=0.048722;AN=5008;NS=2504;DP=21449;EAS_AF=0.0119;AMR_AF=0.036;AFR_AF=0.0287;EUR_AF=0.0427;SAS_AF=0.1288;AA=C|||;VT=SNP
5	138955868	rs116828278	A	G	100	PASS	AC=244;AF=0.048722;AN=5008;NS=2504;DP=19435;EAS_AF=0.0119;AMR_AF=0.036;AFR_AF=0.0287;EUR_AF=0.0427;SAS_AF=0.1288;AA=A|||;VT=SNP
5	138956141	rs355161	A	T	100	PASS	AC=391;AF=0.0780751;AN=5008;NS=2504;DP=17898;EAS_AF=0.0575;AMR_AF=0.0403;AFR_AF=0.0961;EUR_AF=0.0676;SAS_AF=0.1125;AA=A|||;VT=SNP
5	138956241	rs355162	T	C	100	PASS	AC=2101;AF=0.419529;AN=5008;NS=2504;DP=16567;EAS_AF=0.1587;AMR_AF=0.255;AFR_AF=0.767;EUR_AF=0.3072;SAS_AF=0.4509;AA=C|||;VT=SNP
5	138958078	rs355163	T	C	100	PASS	AC=2142;AF=0.427716;AN=5008;NS=2504;DP=15349;EAS_AF=0.1587;AMR_AF=0.2565;AFR_AF=0.795;EUR_AF=0.3091;SAS_AF=0.4519;AA=C|||;VT=SNP
5	138959980	rs432021	T	A	100	PASS	AC=492;AF=0.0982428;AN=5008;NS=2504;DP=19081;EAS_AF=0.0575;AMR_AF=0.0548;AFR_AF=0.1513;EUR_AF=0.0815;SAS_AF=0.1166;AA=A|||;VT=SNP
5	138961571	rs400752	T	G	100	PASS	AC=391;AF=0.0780751;AN=5008;NS=2504;DP=18862;EAS_AF=0.0575;AMR_AF=0.0403;AFR_AF=0.0961;EUR_AF=0.0676;SAS_AF=0.1125;AA=T|||;VT=SNP
5	138962408	rs431184	G	A	100	PASS	AC=2141;AF=0.427516;AN=5008;NS=2504;DP=12391;EAS_AF=0.1587;AMR_AF=0.255;AFR_AF=0.795;EUR_AF=0.3091;SAS_AF=0.4519;AA=a|||;VT=SNP
5	138965376	rs355158	A	G	100	PASS	AC=391;AF=0.0780751;AN=5008;NS=2504;DP=15587;EAS_AF=0.0575;AMR_AF=0.0403;AFR_AF=0.0961;EUR_AF=0.0676;SAS_AF=0.1125;AA=A|||;VT=SNP
5	138967508	rs355159	C	T	100	PASS	AC=401;AF=0.0800719;AN=5008;NS=2504;DP=19839;EAS_AF=0.0575;AMR_AF=0.0403;AFR_AF=0.1029;EUR_AF=0.0676;SAS_AF=0.1135;AA=C|||;VT=SNP
5	138969179	rs13160670	G	A	100	PASS	AC=1531;AF=0.305711;AN=5008;NS=2504;DP=17393;EAS_AF=0.1012;AMR_AF=0.196;AFR_AF=0.559;EUR_AF=0.2256;SAS_AF=0.3344;AA=G|||;VT=SNP
5	138971000	rs113310460	T	C	100	PASS	AC=493;AF=0.0984425;AN=5008;NS=2504;DP=18982;EAS_AF=0.0575;AMR_AF=0.0548;AFR_AF=0.1513;EUR_AF=0.0825;SAS_AF=0.1166;AA=C|||;VT=SNP
5	138972344	rs191642	T	C	100	PASS	AC=491;AF=0.0980431;AN=5008;NS=2504;DP=15273;EAS_AF=0.0575;AMR_AF=0.0548;AFR_AF=0.1505;EUR_AF=0.0815;SAS_AF=0.1166;AA=C|||;VT=SNP
5	138973081	rs72790986	A	G	100	PASS	AC=986;AF=0.196885;AN=5008;NS=2504;DP=14262;EAS_AF=0.1012;AMR_AF=0.1643;AFR_AF=0.1687;EUR_AF=0.2187;SAS_AF=0.3344;AA=A|||;VT=SNP
5	138973344	rs355147	T	C	100	PASS	AC=493;AF=0.0984425;AN=5008;NS=2504;DP=13977;EAS_AF=0.0575;AMR_AF=0.0548;AFR_AF=0.1513;EUR_AF=0.0815;SAS_AF=0.1176;AA=C|||;VT=SNP
5	138974824	rs355148	G	A	100	PASS	AC=391;AF=0.0780751;AN=5008;NS=2504;DP=20291;EAS_AF=0.0575;AMR_AF=0.0403;AFR_AF=0.0961;EUR_AF=0.0676;SAS_AF=0.1125;AA=G|||;VT=SNP
5	138980374	rs403583	C	T	100	PASS	AC=394;AF=0.0786741;AN=5008;NS=2504;DP=22061;EAS_AF=0.0575;AMR_AF=0.0403;AFR_AF=0.0961;EUR_AF=0.0676;SAS_AF=0.1155;AA=c|||;VT=SNP
5	138983069	rs60439916	G	A	100	PASS	AC=320;AF=0.0638978;AN=5008;NS=2504;DP=12164;EAS_AF=0.0575;AMR_AF=0.0331;AFR_AF=0.0454;EUR_AF=0.0686;SAS_AF=0.1125;AA=G|||;VT=SNP
5	138985694	rs165179	T	C	100	PASS	AC=493;AF=0.0984425;AN=5008;NS=2504;DP=13820;EAS_AF=0.0575;AMR_AF=0.0548;AFR_AF=0.1513;EUR_AF=0.0825;SAS_AF=0.1166;AA=C|||;VT=SNP
5	138986669	rs71579523	G	A	100	PASS	AC=320;AF=0.0638978;AN=5008;NS=2504;DP=18212;EAS_AF=0.0456;AMR_AF=0.0663;AFR_AF=0.028;EUR_AF=0.0994;SAS_AF=0.093;AA=G|||;VT=SNP
5	138987756	rs446588	G	C	100	PASS	AC=2357;AF=0.470647;AN=5008;NS=2504;DP=17067;EAS_AF=0.1597;AMR_AF=0.2622;AFR_AF=0.9531;EUR_AF=0.3101;SAS_AF=0.4519;AA=C|||;VT=SNP
5	138990140	rs71587295	T	A	100	PASS	AC=985;AF=0.196685;AN=5008;NS=2504;DP=16249;EAS_AF=0.1052;AMR_AF=0.1657;AFR_AF=0.1725;EUR_AF=0.2127;SAS_AF=0.3292;AA=A|||;VT=SNP
5	138990863	rs355156	C	T	100	PASS	AC=393;AF=0.0784744;AN=5008;NS=2504;DP=14246;EAS_AF=0.0575;AMR_AF=0.0418;AFR_AF=0.0983;EUR_AF=0.0676;SAS_AF=0.1104;AA=C|||;VT=SNP
5	138992703	rs356428	A	G	100	PASS	AC=991;AF=0.197883;AN=5008;NS=2504;DP=20887;EAS_AF=0.1012;AMR_AF=0.1671;AFR_AF=0.1694;EUR_AF=0.2207;SAS_AF=0.3344;AA=A|||;VT=SNP
5	138993415	rs355157	T	C	100	PASS	AC=2143;AF=0.427915;AN=5008;NS=2504;DP=16802;EAS_AF=0.1587;AMR_AF=0.2594;AFR_AF=0.795;EUR_AF=0.3091;SAS_AF=0.4509;AA=C|||;VT=SNP
5	138995064	rs173335	T	C	100	PASS	AC=492;AF=0.0982428;AN=5008;NS=2504;DP=15087;EAS_AF=0.0575;AMR_AF=0.0548;AFR_AF=0.1513;EUR_AF=0.0815;SAS_AF=0.1166;AA=C|||;VT=SNP
5	138995951	rs78776686	G	C	100	PASS	AC=489;AF=0.0976438;AN=5008;NS=2504;DP=13338;EAS_AF=0.0575;AMR_AF=0.0548;AFR_AF=0.149;EUR_AF=0.0815;SAS_AF=0.1166;AA=C|||;VT=SNP
5	139001319	rs355153	C	T	100	PASS	AC=384;AF=0.0766773;AN=5008;NS=2504;DP=19173;EAS_AF=0.0575;AMR_AF=0.0403;AFR_AF=0.0908;EUR_AF=0.0676;SAS_AF=0.1125;AA=C|||;VT=SNP
5	139001447	rs56099285	A	G	100	PASS	AC=312;AF=0.0623003;AN=5008;NS=2504;DP=17911;EAS_AF=0.0575;AMR_AF=0.0331;AFR_AF=0.0393;EUR_AF=0.0686;SAS_AF=0.1125;AA=A|||;VT=SNP
5	139001830	rs355152	A	T	100	PASS	AC=386;AF=0.0770767;AN=5008;NS=2504;DP=10186;EAS_AF=0.0575;AMR_AF=0.0403;AFR_AF=0.0923;EUR_AF=0.0676;SAS_AF=0.1125;AA=A|||;VT=SNP
5	139003472	rs440662	T	C	100	PASS	AC=2141;AF=0.427516;AN=5008;NS=2504;DP=16276;EAS_AF=0.1548;AMR_AF=0.2579;AFR_AF=0.795;EUR_AF=0.3091;SAS_AF=0.454;AA=C|||;VT=SNP
5	139004489	rs356427	G	C	100	PASS	AC=487;AF=0.0972444;AN=5008;NS=2504;DP=19852;EAS_AF=0.0575;AMR_AF=0.0548;AFR_AF=0.1483;EUR_AF=0.0805;SAS_AF=0.1166;AA=C|||;VT=SNP
5	139004975	rs66761114	C	T	100	PASS	AC=636;AF=0.126997;AN=5008;NS=2504;DP=9078;EAS_AF=0.0437;AMR_AF=0.1311;AFR_AF=0.1248;EUR_AF=0.1869;SAS_AF=0.1513;AA=T|||;VT=SNP
5	139008502	rs356426	A	G	100	PASS	AC=491;AF=0.0980431;AN=5008;NS=2504;DP=16952;EAS_AF=0.0575;AMR_AF=0.0533;AFR_AF=0.149;EUR_AF=0.0825;SAS_AF=0.1186;AA=G|||;VT=SNP
5	139009669	rs35416989	G	C	100	PASS	AC=987;AF=0.197085;AN=5008;NS=2504;DP=18409;EAS_AF=0.0972;AMR_AF=0.1671;AFR_AF=0.1702;EUR_AF=0.2187;SAS_AF=0.3354;AA=G|||;VT=SNP
5	139009862	rs4912729	G	A	100	PASS	AC=1531;AF=0.305711;AN=5008;NS=2504;DP=16260;EAS_AF=0.0972;AMR_AF=0.1974;AFR_AF=0.5598;EUR_AF=0.2266;SAS_AF=0.3354;AA=G|||;VT=SNP
5	139011509	rs356463	T	C	100	PASS	AC=394;AF=0.0786741;AN=5008;NS=2504;DP=20669;EAS_AF=0.0575;AMR_AF=0.0403;AFR_AF=0.0961;EUR_AF=0.0686;SAS_AF=0.1145;AA=T|||;VT=SNP
5	139012114	rs114613137	C	T	100	PASS	AC=84;AF=0.0167732;AN=5008;NS=2504;DP=20935;EAS_AF=0.002;AMR_AF=0.0202;AFR_AF=0.0008;EUR_AF=0.0388;SAS_AF=0.0286;AA=C|||;VT=SNP
5	139013177	rs356461	G	A	100	PASS	AC=409;AF=0.0816693;AN=5008;NS=2504;DP=21774;EAS_AF=0.0575;AMR_AF=0.0403;AFR_AF=0.1089;EUR_AF=0.0686;SAS_AF=0.1125;AA=G|||;VT=SNP
5	139013686	rs629831	A	G	100	PASS	AC=400;AF=0.0798722;AN=5008;NS=2504;DP=20011;EAS_AF=0.0575;AMR_AF=0.0403;AFR_AF=0.1029;EUR_AF=0.0676;SAS_AF=0.1125;AA=A|||;VT=SNP
5	139017490	rs75903170	T	A	100	PASS	AC=318;AF=0.0634984;AN=5008;NS=2504;DP=11461;EAS_AF=0.0575;AMR_AF=0.0331;AFR_AF=0.0446;EUR_AF=0.0676;SAS_AF=0.1125;AA=T|||;VT=SNP
5	139019922	rs356470	G	A	100	PASS	AC=411;AF=0.0820687;AN=5008;NS=2504;DP=18050;EAS_AF=0.0575;AMR_AF=0.0403;AFR_AF=0.1112;EUR_AF=0.0686;SAS_AF=0.1115;AA=G|||;VT=SNP
5	139024222	rs356468	A	G	100	PASS	AC=512;AF=0.102236;AN=5008;NS=2504;DP=21526;EAS_AF=0.0585;AMR_AF=0.0519;AFR_AF=0.1475;EUR_AF=0.0924;SAS_AF=0.1319;AA=G|||;VT=SNP
5	139025522	rs356465	G	A	100	PASS	AC=456;AF=0.0910543;AN=5008;NS=2504;DP=20204;EAS_AF=0.0476;AMR_AF=0.0418;AFR_AF=0.1324;EUR_AF=0.0785;SAS_AF=0.1278;AA=G|||;VT=SNP
5	139028810	rs10447226	G	T	100	PASS	AC=1074;AF=0.214457;AN=5008;NS=2504;DP=10913;EAS_AF=0.0952;AMR_AF=0.2147;AFR_AF=0.1755;EUR_AF=0.2704;SAS_AF=0.3323;AA=G|||;VT=SNP
5	139029000	rs187167	G	A	100	PASS	AC=526;AF=0.105032;AN=5008;NS=2504;DP=10081;EAS_AF=0.0506;AMR_AF=0.0634;AFR_AF=0.1573;EUR_AF=0.0865;SAS_AF=0.1391;AA=A|||;VT=SNP
5	139033019	rs356448	G	A	100	PASS	AC=480;AF=0.0958466;AN=5008;NS=2504;DP=19577;EAS_AF=0.0625;AMR_AF=0.0519;AFR_AF=0.1422;EUR_AF=0.0596;SAS_AF=0.136;AA=G|||;VT=SNP
5	139033279	rs356447	A	G	100	PASS	AC=571;AF=0.114018;AN=5008;NS=2504;DP=18508;EAS_AF=0.0625;AMR_AF=0.0562;AFR_AF=0.208;EUR_AF=0.0606;SAS_AF=0.136;AA=A|||;VT=SNP
5	139034143	rs73790670	G	A	100	PASS	AC=338;AF=0.067492;AN=5008;NS=2504;DP=22514;EAS_AF=0.0625;AMR_AF=0.0418;AFR_AF=0.0416;EUR_AF=0.0577;SAS_AF=0.136;AA=G|||;VT=SNP
5	139037011	rs613507	G	T	100	PASS	AC=455;AF=0.0908546;AN=5008;NS=2504;DP=21779;EAS_AF=0.0536;AMR_AF=0.049;AFR_AF=0.1324;EUR_AF=0.0547;SAS_AF=0.1401;AA=G|||;VT=SNP
5	139037014	rs659936	T	G	100	PASS	AC=528;AF=0.105431;AN=5008;NS=2504;DP=21733;EAS_AF=0.0536;AMR_AF=0.062;AFR_AF=0.1687;EUR_AF=0.0676;SAS_AF=0.1431;AA=G|||;VT=SNP
5	139037130	rs28421137	A	G	100	PASS	AC=2267;AF=0.452676;AN=5008;NS=2504;DP=18324;EAS_AF=0.1448;AMR_AF=0.317;AFR_AF=0.7965;EUR_AF=0.3817;SAS_AF=0.4744;AA=G|||;VT=SNP
5	139039829	rs616529	G	C	100	PASS	AC=537;AF=0.107228;AN=5008;NS=2504;DP=17740;EAS_AF=0.0605;AMR_AF=0.0605;AFR_AF=0.1702;EUR_AF=0.0656;SAS_AF=0.1462;AA=C|||;VT=SNP
5	139041290	rs4377752	G	C	100	PASS	AC=2169;AF=0.433107;AN=5008;NS=2504;DP=20867;EAS_AF=0.1419;AMR_AF=0.3127;AFR_AF=0.7262;EUR_AF=0.3827;SAS_AF=0.4744;AA=C|||;VT=SNP
5	139042547	rs7730885	A	G	100	PASS	AC=2262;AF=0.451677;AN=5008;NS=2504;DP=18471;EAS_AF=0.1419;AMR_AF=0.317;AFR_AF=0.7935;EUR_AF=0.3837;SAS_AF=0.4744;AA=G|||;VT=SNP
5	139044217	rs6867299	T	C	100	PASS	AC=2144;AF=0.428115;AN=5008;NS=2504;DP=20448;EAS_AF=0.1409;AMR_AF=0.3112;AFR_AF=0.7073;EUR_AF=0.3837;SAS_AF=0.4755;AA=C|||;VT=SNP
5	139045003	rs6580190	T	C	100	PASS	AC=4126;AF=0.823882;AN=5008;NS=2504;DP=12875;EAS_AF=0.5595;AMR_AF=0.8847;AFR_AF=0.9962;EUR_AF=0.8688;SAS_AF=0.774;AA=C|||;VT=SNP
5	139051015	rs10040658	G	A	100	PASS	AC=2294;AF=0.458067;AN=5008;NS=2504;DP=1421;EAS_AF=0.1379;AMR_AF=0.3112;AFR_AF=0.8177;EUR_AF=0.3767;SAS_AF=0.4898;AA=A|||;VT=SNP
5	139052104	rs356454	C	T	100	PASS	AC=1147;AF=0.229034;AN=5008;NS=2504;DP=19824;EAS_AF=0.0843;AMR_AF=0.2118;AFR_AF=0.2156;EUR_AF=0.2942;SAS_AF=0.3415;AA=C|||;VT=SNP
5	139052905	rs116066457	G	A	100	PASS	AC=88;AF=0.0175719;AN=5008;NS=2504;DP=18716;EAS_AF=0.002;AMR_AF=0.0216;AFR_AF=0.0015;EUR_AF=0.0368;SAS_AF=0.0327;AA=G|||;VT=SNP
5	139053563	rs356453	G	A	100	PASS	AC=1504;AF=0.300319;AN=5008;NS=2504;DP=17397;EAS_AF=0.0893;AMR_AF=0.2421;AFR_AF=0.4395;EUR_AF=0.3231;SAS_AF=0.3476;AA=A|||;VT=SNP
5	139054033	rs183072	T	C	100	PASS	AC=1408;AF=0.28115;AN=5008;NS=2504;DP=16623;EAS_AF=0.0893;AMR_AF=0.2378;AFR_AF=0.3737;EUR_AF=0.3181;SAS_AF=0.3466;AA=T|||;VT=SNP
5	139054227	rs356452	A	C	100	PASS	AC=1482;AF=0.295927;AN=5008;NS=2504;DP=17264;EAS_AF=0.0893;AMR_AF=0.2478;AFR_AF=0.4145;EUR_AF=0.328;SAS_AF=0.3497;AA=A|||;VT=SNP
5	139054269	rs356451	A	G	100	PASS	AC=393;AF=0.0784744;AN=5008;NS=2504;DP=16132;EAS_AF=0.0685;AMR_AF=0.0375;AFR_AF=0.0825;EUR_AF=0.0497;SAS_AF=0.1421;AA=A|||;VT=SNP
5	139054506	rs627817	A	G	100	PASS	AC=1523;AF=0.304113;AN=5008;NS=2504;DP=17196;EAS_AF=0.0893;AMR_AF=0.2522;AFR_AF=0.4418;EUR_AF=0.33;SAS_AF=0.3497;AA=G|||;VT=SNP
5	139054510	rs650446	T	A	100	PASS	AC=1523;AF=0.304113;AN=5008;NS=2504;DP=17277;EAS_AF=0.0893;AMR_AF=0.2522;AFR_AF=0.4418;EUR_AF=0.33;SAS_AF=0.3497;AA=A|||;VT=SNP
5	139055009	rs356450	A	G	100	PASS	AC=1455;AF=0.290535;AN=5008;NS=2504;DP=19781;EAS_AF=0.0893;AMR_AF=0.2406;AFR_AF=0.4024;EUR_AF=0.3201;SAS_AF=0.3517;AA=A|||;VT=SNP
5	139056304	rs80178217	C	T	100	PASS	AC=173;AF=0.0345447;AN=5008;NS=2504;DP=9916;EAS_AF=0.004;AMR_AF=0.0821;AFR_AF=0.0045;EUR_AF=0.0944;SAS_AF=0.0112;AA=c|||;VT=SNP
5	139057076	rs601728	T	C	100	PASS	AC=1452;AF=0.289936;AN=5008;NS=2504;DP=18819;EAS_AF=0.0952;AMR_AF=0.2536;AFR_AF=0.3805;EUR_AF=0.331;SAS_AF=0.3517;AA=C|||;VT=SNP
5	139057167	rs601336	T	C	100	PASS	AC=1512;AF=0.301917;AN=5008;NS=2504;DP=20471;EAS_AF=0.0962;AMR_AF=0.255;AFR_AF=0.4244;EUR_AF=0.331;SAS_AF=0.3517;AA=C|||;VT=SNP
5	139057179	rs601324	C	G	100	PASS	AC=1453;AF=0.290136;AN=5008;NS=2504;DP=20445;EAS_AF=0.0962;AMR_AF=0.2536;AFR_AF=0.3805;EUR_AF=0.331;SAS_AF=0.3517;AA=C|||;VT=SNP
5	139057237	rs673632	G	T	100	PASS	AC=1398;AF=0.279153;AN=5008;NS=2504;DP=20335;EAS_AF=0.0962;AMR_AF=0.2464;AFR_AF=0.3449;EUR_AF=0.329;SAS_AF=0.3507;AA=G|||;VT=SNP
5	139057270	rs600848	T	C	100	PASS	AC=1455;AF=0.290535;AN=5008;NS=2504;DP=20051;EAS_AF=0.0962;AMR_AF=0.2536;AFR_AF=0.3812;EUR_AF=0.331;SAS_AF=0.3528;AA=T|||;VT=SNP
5	139057461	rs599946	A	G	100	PASS	AC=1455;AF=0.290535;AN=5008;NS=2504;DP=18575;EAS_AF=0.0992;AMR_AF=0.2536;AFR_AF=0.3805;EUR_AF=0.33;SAS_AF=0.3517;AA=G|||;VT=SNP
5	139057548	rs589153	A	G	100	PASS	AC=1510;AF=0.301518;AN=5008;NS=2504;DP=18789;EAS_AF=0.0952;AMR_AF=0.255;AFR_AF=0.4236;EUR_AF=0.33;SAS_AF=0.3528;AA=G|||;VT=SNP
5	139058454	rs585101	T	C	100	PASS	AC=1534;AF=0.30631;AN=5008;NS=2504;DP=16438;EAS_AF=0.0952;AMR_AF=0.2608;AFR_AF=0.438;EUR_AF=0.336;SAS_AF=0.3476;AA=c|||;VT=SNP
5	139058589	rs682164	A	G	100	PASS	AC=1470;AF=0.29353;AN=5008;NS=2504;DP=18178;EAS_AF=0.0952;AMR_AF=0.2579;AFR_AF=0.4289;EUR_AF=0.327;SAS_AF=0.3057;AA=g|||;VT=SNP
5	139059016	rs34530707	G	A	100	PASS	AC=1483;AF=0.296126;AN=5008;NS=2504;DP=19187;EAS_AF=0.0952;AMR_AF=0.2565;AFR_AF=0.407;EUR_AF=0.325;SAS_AF=0.3517;AA=g|||;VT=SNP
5	139059017	rs3822742	C	A	100	PASS	AC=2306;AF=0.460463;AN=5008;NS=2504;DP=19009;EAS_AF=0.1627;AMR_AF=0.3184;AFR_AF=0.7995;EUR_AF=0.3787;SAS_AF=0.4939;AA=a|||;VT=SNP
5	139059562	rs6580200	A	G	100	PASS	AC=1614;AF=0.322284;AN=5008;NS=2504;DP=19857;EAS_AF=0.0952;AMR_AF=0.2637;AFR_AF=0.5;EUR_AF=0.327;SAS_AF=0.3528;AA=A|||;VT=SNP
5	139060077	rs3756677	C	T	100	PASS	AC=310;AF=0.061901;AN=5008;NS=2504;DP=16186;EAS_AF=0.0565;AMR_AF=0.0288;AFR_AF=0.034;EUR_AF=0.0487;SAS_AF=0.1421;AA=C|||;VT=SNP;EX_TARGET
5	139060486	rs356445	G	A	100	PASS	AC=957;AF=0.191094;AN=5008;NS=2504;DP=16819;EAS_AF=0.0585;AMR_AF=0.0634;AFR_AF=0.5015;EUR_AF=0.0517;SAS_AF=0.1421;AA=G|||;VT=SNP;EX_TARGET
5	139063728	rs2336880	G	A	100	PASS	AC=2099;AF=0.419129;AN=5008;NS=2504;DP=17429;EAS_AF=0.1349;AMR_AF=0.2911;AFR_AF=0.7451;EUR_AF=0.334;SAS_AF=0.4499;AA=G|||;VT=SNP
5	139064835	rs34510678	C	T	100	PASS	AC=2098;AF=0.41893;AN=5008;NS=2504;DP=15612;EAS_AF=0.1349;AMR_AF=0.2911;AFR_AF=0.7451;EUR_AF=0.334;SAS_AF=0.4489;AA=C|||;VT=SNP
5	139065180	rs35123781	A	G	100	PASS	AC=2139;AF=0.427117;AN=5008;NS=2504;DP=18986;EAS_AF=0.1488;AMR_AF=0.2925;AFR_AF=0.7632;EUR_AF=0.334;SAS_AF=0.4509;AA=G|||;VT=SNP
5	139065246	rs356438	C	T	100	PASS	AC=365;AF=0.0728834;AN=5008;NS=2504;DP=15484;EAS_AF=0.0129;AMR_AF=0.0418;AFR_AF=0.1074;EUR_AF=0.0417;SAS_AF=0.1421;AA=C|||;VT=SNP
5	139065988	rs9687282	T	G	100	PASS	AC=2117;AF=0.422724;AN=5008;NS=2504;DP=26166;EAS_AF=0.1339;AMR_AF=0.2925;AFR_AF=0.7579;EUR_AF=0.334;SAS_AF=0.4509;AA=G|||;VT=SNP
5	139066854	rs34897167	C	A	100	PASS	AC=371;AF=0.0740815;AN=5008;NS=2504;DP=14957;EAS_AF=0.004;AMR_AF=0.1888;AFR_AF=0.0038;EUR_AF=0.1024;SAS_AF=0.1309;AA=C|||;VT=SNP
5	139067098	rs13436896	G	A	100	PASS	AC=2118;AF=0.422923;AN=5008;NS=2504;DP=18422;EAS_AF=0.1438;AMR_AF=0.2911;AFR_AF=0.7519;EUR_AF=0.334;SAS_AF=0.4509;AA=A|||;VT=SNP
5	139070573	rs13179952	C	G	100	PASS	AC=1385;AF=0.276558;AN=5008;NS=2504;DP=16704;EAS_AF=0.0863;AMR_AF=0.2421;AFR_AF=0.4796;EUR_AF=0.2903;SAS_AF=0.2086;AA=G|||;VT=SNP
5	139070651	rs4912755	A	G	100	PASS	AC=1385;AF=0.276558;AN=5008;NS=2504;DP=19101;EAS_AF=0.0853;AMR_AF=0.2421;AFR_AF=0.4803;EUR_AF=0.2903;SAS_AF=0.2086;AA=G|||;VT=SNP
5	139070780	rs4912756	A	T	100	PASS	AC=1297;AF=0.258986;AN=5008;NS=2504;DP=19514;EAS_AF=0.0853;AMR_AF=0.2378;AFR_AF=0.4175;EUR_AF=0.2883;SAS_AF=0.2086;AA=T|||;VT=SNP
5	139070952	rs904612	G	A	100	PASS	AC=1294;AF=0.258387;AN=5008;NS=2504;DP=20506;EAS_AF=0.0853;AMR_AF=0.2378;AFR_AF=0.4175;EUR_AF=0.2863;SAS_AF=0.2076;AA=g|||;VT=SNP
5	139071193	rs356433	C	T	100	PASS	AC=1215;AF=0.242612;AN=5008;NS=2504;DP=20315;EAS_AF=0.0833;AMR_AF=0.2291;AFR_AF=0.3638;EUR_AF=0.2863;SAS_AF=0.2076;AA=C|||;VT=SNP
5	139071301	rs13154510	A	C	100	PASS	AC=1306;AF=0.260783;AN=5008;NS=2504;DP=21044;EAS_AF=0.0833;AMR_AF=0.2378;AFR_AF=0.4266;EUR_AF=0.2863;SAS_AF=0.2096;AA=A|||;VT=SNP
5	139071353	rs10067965	T	C	100	PASS	AC=1390;AF=0.277556;AN=5008;NS=2504;DP=22016;EAS_AF=0.0833;AMR_AF=0.2421;AFR_AF=0.4871;EUR_AF=0.2883;SAS_AF=0.2086;AA=C|||;VT=SNP
5	139071632	rs7703195	G	A	100	PASS	AC=1303;AF=0.260184;AN=5008;NS=2504;DP=20334;EAS_AF=0.0833;AMR_AF=0.2378;AFR_AF=0.4251;EUR_AF=0.2863;SAS_AF=0.2086;AA=G|||;VT=SNP
5	139072149	rs356432	G	A	100	PASS	AC=978;AF=0.195288;AN=5008;NS=2504;DP=19328;EAS_AF=0.0635;AMR_AF=0.2017;AFR_AF=0.267;EUR_AF=0.2694;SAS_AF=0.1534;AA=G|||;VT=SNP
5	139073143	rs356429	C	T	100	PASS	AC=1293;AF=0.258187;AN=5008;NS=2504;DP=19581;EAS_AF=0.0833;AMR_AF=0.2334;AFR_AF=0.4175;EUR_AF=0.2883;SAS_AF=0.2096;AA=c|||;VT=SNP
5	139074693	rs62385338	A	C	100	PASS	AC=641;AF=0.127995;AN=5008;NS=2504;DP=20338;EAS_AF=0.0456;AMR_AF=0.0793;AFR_AF=0.1082;EUR_AF=0.1223;SAS_AF=0.2802;AA=A|||;VT=SNP
5	139077144	rs7728485	A	G	100	PASS	AC=1452;AF=0.289936;AN=5008;NS=2504;DP=8927;EAS_AF=0.1002;AMR_AF=0.2421;AFR_AF=0.4826;EUR_AF=0.2883;SAS_AF=0.2607;AA=G|||;VT=SNP
5	139077829	rs356443	G	C	100	PASS	AC=1285;AF=0.256589;AN=5008;NS=2504;DP=17762;EAS_AF=0.0833;AMR_AF=0.2305;AFR_AF=0.4123;EUR_AF=0.2883;SAS_AF=0.2106;AA=C|||;VT=SNP
5	139080745	rs13174863	A	G	100	PASS	AC=408;AF=0.0814696;AN=5008;NS=2504;DP=20728;EAS_AF=0.0625;AMR_AF=0.1196;AFR_AF=0.0318;EUR_AF=0.167;SAS_AF=0.0532;AA=A|||;VT=SNP
5	139082074	rs11748675	C	T	100	PASS	AC=469;AF=0.0936502;AN=5008;NS=2504;DP=19157;EAS_AF=0.003;AMR_AF=0.072;AFR_AF=0.0658;EUR_AF=0.1133;SAS_AF=0.2198;AA=C|||;VT=SNP
5	139084092	rs7728095	A	G	100	PASS	AC=2212;AF=0.441693;AN=5008;NS=2504;DP=15834;EAS_AF=0.2183;AMR_AF=0.3271;AFR_AF=0.6293;EUR_AF=0.4225;SAS_AF=0.5194;AA=G|||;VT=SNP
5	139084438	rs356484	T	A	100	PASS	AC=1045;AF=0.208666;AN=5008;NS=2504;DP=18495;EAS_AF=0.0635;AMR_AF=0.2032;AFR_AF=0.3464;EUR_AF=0.2714;SAS_AF=0.1115;AA=T|||;VT=SNP
5	139085103	rs356486	C	G	100	PASS	AC=1041;AF=0.207867;AN=5008;NS=2504;DP=19198;EAS_AF=0.0843;AMR_AF=0.2032;AFR_AF=0.2927;EUR_AF=0.2704;SAS_AF=0.1595;AA=C|||;VT=SNP
5	139086415	rs2012027	C	T	100	PASS	AC=3384;AF=0.675719;AN=5008;NS=2504;DP=18965;EAS_AF=0.8125;AMR_AF=0.745;AFR_AF=0.4644;EUR_AF=0.6928;SAS_AF=0.7536;AA=C|||;VT=SNP
5	139086651	rs2133561	A	T	100	PASS	AC=2800;AF=0.559105;AN=5008;NS=2504;DP=17127;EAS_AF=0.7827;AMR_AF=0.6729;AFR_AF=0.3707;EUR_AF=0.5785;SAS_AF=0.4826;AA=A|||;VT=SNP
5	139088077	rs165193	G	A	100	PASS	AC=350;AF=0.0698882;AN=5008;NS=2504;DP=18255;EAS_AF=0.0089;AMR_AF=0.0634;AFR_AF=0.1142;EUR_AF=0.0775;SAS_AF=0.0695;AA=A|||;VT=SNP
5	139089090	rs165194	G	A	100	PASS	AC=811;AF=0.161941;AN=5008;NS=2504;DP=10950;EAS_AF=0.0764;AMR_AF=0.1585;AFR_AF=0.2065;EUR_AF=0.2038;SAS_AF=0.1493;AA=G|||;VT=SNP
5	139093062	rs260729	T	C	100	PASS	AC=4500;AF=0.898562;AN=5008;NS=2504;DP=19844;EAS_AF=0.9097;AMR_AF=0.9308;AFR_AF=0.8411;EUR_AF=0.9085;SAS_AF=0.9315;AA=C|||;VT=SNP
5	139094061	rs187804	T	C	100	PASS	AC=805;AF=0.160743;AN=5008;NS=2504;DP=25866;EAS_AF=0.0764;AMR_AF=0.1585;AFR_AF=0.2042;EUR_AF=0.2018;SAS_AF=0.1483;AA=T|||;VT=SNP
5	139094172	rs165196	G	A	100	PASS	AC=806;AF=0.160942;AN=5008;NS=2504;DP=24456;EAS_AF=0.0764;AMR_AF=0.1585;AFR_AF=0.205;EUR_AF=0.2018;SAS_AF=0.1483;AA=g|||;VT=SNP
5	139094585	rs165197	T	C	100	PASS	AC=832;AF=0.166134;AN=5008;NS=2504;DP=19251;EAS_AF=0.0774;AMR_AF=0.1614;AFR_AF=0.2224;EUR_AF=0.2018;SAS_AF=0.1483;AA=T|||;VT=SNP
5	139095473	rs260731	A	G	100	PASS	AC=3586;AF=0.716054;AN=5008;NS=2504;DP=19189;EAS_AF=0.8333;AMR_AF=0.7622;AFR_AF=0.562;EUR_AF=0.7048;SAS_AF=0.7822;AA=A|||;VT=SNP
5	139095486	rs260732	A	G	100	PASS	AC=4653;AF=0.929113;AN=5008;NS=2504;DP=19827;EAS_AF=0.9097;AMR_AF=0.9409;AFR_AF=0.9516;EUR_AF=0.9085;SAS_AF=0.9315;AA=G|||;VT=SNP
5	139095905	rs260733	T	G	100	PASS	AC=4525;AF=0.903554;AN=5008;NS=2504;DP=19312;EAS_AF=0.9097;AMR_AF=0.9337;AFR_AF=0.8593;EUR_AF=0.9076;SAS_AF=0.9315;AA=G|||;VT=SNP
5	139096690	rs2649633	T	G	100	PASS	AC=4499;AF=0.898363;AN=5008;NS=2504;DP=18248;EAS_AF=0.9097;AMR_AF=0.9308;AFR_AF=0.8411;EUR_AF=0.9076;SAS_AF=0.9315;AA=G|||;VT=SNP
5	139097627	rs10057666	A	C	100	PASS	AC=905;AF=0.180711;AN=5008;NS=2504;DP=22821;EAS_AF=0.0764;AMR_AF=0.1671;AFR_AF=0.2746;EUR_AF=0.2028;SAS_AF=0.1483;AA=C|||;VT=SNP
5	139099891	rs260734	G	C	100	PASS	AC=4653;AF=0.929113;AN=5008;NS=2504;DP=21424;EAS_AF=0.9097;AMR_AF=0.9409;AFR_AF=0.9516;EUR_AF=0.9085;SAS_AF=0.9315;AA=C|||;VT=SNP
5	139100535	rs165198	C	T	100	PASS	AC=806;AF=0.160942;AN=5008;NS=2504;DP=19449;EAS_AF=0.0764;AMR_AF=0.1599;AFR_AF=0.2042;EUR_AF=0.2018;SAS_AF=0.1483;AA=C|||;VT=SNP
5	139100598	rs165199	A	G	100	PASS	AC=905;AF=0.180711;AN=5008;NS=2504;DP=18252;EAS_AF=0.0764;AMR_AF=0.1671;AFR_AF=0.2746;EUR_AF=0.2028;SAS_AF=0.1483;AA=G|||;VT=SNP
5	139100985	rs356488	A	G	100	PASS	AC=905;AF=0.180711;AN=5008;NS=2504;DP=15544;EAS_AF=0.0764;AMR_AF=0.1671;AFR_AF=0.2746;EUR_AF=0.2028;SAS_AF=0.1483;AA=a|||;VT=SNP
5	139101203	rs262782	A	G	100	PASS	AC=4525;AF=0.903554;AN=5008;NS=2504;DP=18865;EAS_AF=0.9097;AMR_AF=0.9337;AFR_AF=0.8601;EUR_AF=0.9076;SAS_AF=0.9305;AA=G|||;VT=SNP
5	139103881	rs260735	G	A	100	PASS	AC=4541;AF=0.906749;AN=5008;NS=2504;DP=21981;EAS_AF=0.9097;AMR_AF=0.9323;AFR_AF=0.8722;EUR_AF=0.9085;SAS_AF=0.9305;AA=A|||;VT=SNP
5	139104606	rs10074314	T	A	100	PASS	AC=737;AF=0.147165;AN=5008;NS=2504;DP=20301;EAS_AF=0.0724;AMR_AF=0.085;AFR_AF=0.2685;EUR_AF=0.1133;SAS_AF=0.1391;AA=T|||;VT=SNP
5	139105809	rs165191	C	T	100	PASS	AC=3743;AF=0.747404;AN=5008;NS=2504;DP=17639;EAS_AF=0.8284;AMR_AF=0.8415;AFR_AF=0.5809;EUR_AF=0.7823;SAS_AF=0.7863;AA=C|||;VT=SNP
5	139105851	rs262790	A	G	100	PASS	AC=664;AF=0.132588;AN=5008;NS=2504;DP=18311;EAS_AF=0.0764;AMR_AF=0.0793;AFR_AF=0.2042;EUR_AF=0.1193;SAS_AF=0.1452;AA=A|||;VT=SNP
5	139106190	rs260736	G	A	100	PASS	AC=4643;AF=0.927117;AN=5008;NS=2504;DP=20622;EAS_AF=0.9048;AMR_AF=0.9409;AFR_AF=0.9523;EUR_AF=0.9026;SAS_AF=0.9315;AA=A|||;VT=SNP
5	139106464	rs165192	A	C	100	PASS	AC=736;AF=0.146965;AN=5008;NS=2504;DP=18631;EAS_AF=0.0764;AMR_AF=0.0865;AFR_AF=0.2549;EUR_AF=0.1193;SAS_AF=0.1452;AA=a|||;VT=SNP
5	139106981	rs356480	G	A	100	PASS	AC=3745;AF=0.747804;AN=5008;NS=2504;DP=17885;EAS_AF=0.8284;AMR_AF=0.8415;AFR_AF=0.5832;EUR_AF=0.7813;SAS_AF=0.7863;AA=G|||;VT=SNP
5	139107012	rs356481	G	A	100	PASS	AC=746;AF=0.148962;AN=5008;NS=2504;DP=18190;EAS_AF=0.0764;AMR_AF=0.0893;AFR_AF=0.2549;EUR_AF=0.1233;SAS_AF=0.1493;AA=G|||;VT=SNP
5	139108779	rs260737	G	C	100	PASS	AC=4489;AF=0.896366;AN=5008;NS=2504;DP=16528;EAS_AF=0.9048;AMR_AF=0.9308;AFR_AF=0.8419;EUR_AF=0.9016;SAS_AF=0.9315;AA=a|||;VT=SNP
5	139108963	rs260738	C	T	100	PASS	AC=3744;AF=0.747604;AN=5008;NS=2504;DP=13584;EAS_AF=0.8284;AMR_AF=0.8386;AFR_AF=0.5832;EUR_AF=0.7823;SAS_AF=0.7863;AA=c|||;VT=SNP
5	139109132	rs166389	A	C	100	PASS	AC=4644;AF=0.927316;AN=5008;NS=2504;DP=15107;EAS_AF=0.9048;AMR_AF=0.9409;AFR_AF=0.9531;EUR_AF=0.9026;SAS_AF=0.9315;AA=C|||;VT=SNP
5	139110879	rs262787	G	A	100	PASS	AC=665;AF=0.132788;AN=5008;NS=2504;DP=14867;EAS_AF=0.0764;AMR_AF=0.0807;AFR_AF=0.202;EUR_AF=0.1223;SAS_AF=0.1452;AA=G|||;VT=SNP
5	139112044	rs262786	G	A	100	PASS	AC=667;AF=0.133187;AN=5008;NS=2504;DP=12954;EAS_AF=0.0764;AMR_AF=0.0821;AFR_AF=0.202;EUR_AF=0.1223;SAS_AF=0.1462;AA=g|||;VT=SNP
5	139113268	rs616306	A	G	100	PASS	AC=946;AF=0.188898;AN=5008;NS=2504;DP=18291;EAS_AF=0.0724;AMR_AF=0.1009;AFR_AF=0.4054;EUR_AF=0.1233;SAS_AF=0.1462;AA=G|||;VT=SNP
5	139115233	rs147579187	G	A	100	PASS	AC=692;AF=0.138179;AN=5008;NS=2504;DP=12205;EAS_AF=0.0724;AMR_AF=0.085;AFR_AF=0.2231;EUR_AF=0.1223;SAS_AF=0.1452;AA=G|||;VT=SNP
5	139115264	rs142072064	G	A	100	PASS	AC=611;AF=0.122005;AN=5008;NS=2504;DP=11745;EAS_AF=0.0724;AMR_AF=0.0821;AFR_AF=0.1641;EUR_AF=0.1223;SAS_AF=0.1442;AA=G|||;VT=SNP
5	139116298	rs490575	T	G	100	PASS	AC=773;AF=0.154353;AN=5008;NS=2504;DP=13800;EAS_AF=0.0724;AMR_AF=0.0922;AFR_AF=0.2799;EUR_AF=0.1233;SAS_AF=0.1452;AA=G|||;VT=SNP
5	139116599	rs577021	T	A	100	PASS	AC=692;AF=0.138179;AN=5008;NS=2504;DP=8184;EAS_AF=0.0724;AMR_AF=0.085;AFR_AF=0.2231;EUR_AF=0.1223;SAS_AF=0.1452;AA=T|||;VT=SNP
5	139119248	rs99507	T	A	100	PASS	AC=1377;AF=0.27496;AN=5008;NS=2504;DP=19727;EAS_AF=0.0873;AMR_AF=0.134;AFR_AF=0.6339;EUR_AF=0.1491;SAS_AF=0.2127;AA=A|||;VT=SNP
5	139120338	rs356471	T	C	100	PASS	AC=893;AF=0.178315;AN=5008;NS=2504;DP=16072;EAS_AF=0.0724;AMR_AF=0.0994;AFR_AF=0.3691;EUR_AF=0.1203;SAS_AF=0.1452;AA=C|||;VT=SNP
5	139120826	rs356472	C	T	100	PASS	AC=899;AF=0.179513;AN=5008;NS=2504;DP=19319;EAS_AF=0.0357;AMR_AF=0.1297;AFR_AF=0.2398;EUR_AF=0.1571;SAS_AF=0.3047;AA=C|||;VT=SNP
5	139121794	rs356473	A	G	100	PASS	AC=904;AF=0.180511;AN=5008;NS=2504;DP=21867;EAS_AF=0.0724;AMR_AF=0.1023;AFR_AF=0.3737;EUR_AF=0.1233;SAS_AF=0.1452;AA=G|||;VT=SNP
5	139122689	rs165181	G	T	100	PASS	AC=781;AF=0.15595;AN=5008;NS=2504;DP=20328;EAS_AF=0.0724;AMR_AF=0.0893;AFR_AF=0.2905;EUR_AF=0.1203;SAS_AF=0.1442;AA=G|||;VT=SNP
5	139123340	rs165182	T	C	100	PASS	AC=897;AF=0.179113;AN=5008;NS=2504;DP=21654;EAS_AF=0.0724;AMR_AF=0.1023;AFR_AF=0.3684;EUR_AF=0.1233;SAS_AF=0.1452;AA=C|||;VT=SNP
5	139123627	rs165183	T	C	100	PASS	AC=895;AF=0.178714;AN=5008;NS=2504;DP=20646;EAS_AF=0.0724;AMR_AF=0.1023;AFR_AF=0.3676;EUR_AF=0.1233;SAS_AF=0.1442;AA=C|||;VT=SNP
5	139129632	rs262785	T	C	100	PASS	AC=1137;AF=0.227037;AN=5008;NS=2504;DP=15494;EAS_AF=0.0873;AMR_AF=0.1225;AFR_AF=0.4569;EUR_AF=0.1501;SAS_AF=0.2137;AA=C|||;VT=SNP
5	139132514	rs260717	A	C	100	PASS	AC=4407;AF=0.879992;AN=5008;NS=2504;DP=14884;EAS_AF=0.8849;AMR_AF=0.9222;AFR_AF=0.8654;EUR_AF=0.8728;SAS_AF=0.8722;AA=C|||;VT=SNP
5	139132796	rs260718	C	T	100	PASS	AC=3949;AF=0.788538;AN=5008;NS=2504;DP=20744;EAS_AF=0.8829;AMR_AF=0.8905;AFR_AF=0.5469;EUR_AF=0.8708;SAS_AF=0.8609;AA=C|||;VT=SNP
5	139135507	rs260719	G	A	100	PASS	AC=4401;AF=0.878794;AN=5008;NS=2504;DP=18173;EAS_AF=0.8859;AMR_AF=0.9251;AFR_AF=0.8669;EUR_AF=0.8728;SAS_AF=0.8609;AA=A|||;VT=SNP
5	139135577	rs260720	C	G	100	PASS	AC=4273;AF=0.853235;AN=5008;NS=2504;DP=14434;EAS_AF=0.8859;AMR_AF=0.915;AFR_AF=0.7753;EUR_AF=0.8728;SAS_AF=0.8609;AA=G|||;VT=SNP
5	139135663	rs260721	G	A	100	PASS	AC=3954;AF=0.789537;AN=5008;NS=2504;DP=10835;EAS_AF=0.8869;AMR_AF=0.8934;AFR_AF=0.5461;EUR_AF=0.8708;SAS_AF=0.8609;AA=G|||;VT=SNP
5	139136269	rs260722	G	T	100	PASS	AC=4145;AF=0.827676;AN=5008;NS=2504;DP=16876;EAS_AF=0.9008;AMR_AF=0.9006;AFR_AF=0.618;EUR_AF=0.8797;SAS_AF=0.9305;AA=G|||;VT=SNP
5	139138894	rs260723	C	T	100	PASS	AC=4045;AF=0.807708;AN=5008;NS=2504;DP=15798;EAS_AF=0.9028;AMR_AF=0.8963;AFR_AF=0.5431;EUR_AF=0.8797;SAS_AF=0.9305;AA=C|||;VT=SNP
5	139138994	rs2546708	G	C	100	PASS	AC=4389;AF=0.876398;AN=5008;NS=2504;DP=12933;EAS_AF=0.9028;AMR_AF=0.915;AFR_AF=0.7927;EUR_AF=0.8807;SAS_AF=0.9305;AA=C|||;VT=SNP
5	139139042	rs260724	G	A	100	PASS	AC=4388;AF=0.876198;AN=5008;NS=2504;DP=13731;EAS_AF=0.9028;AMR_AF=0.915;AFR_AF=0.792;EUR_AF=0.8807;SAS_AF=0.9305;AA=G|||;VT=SNP
5	139139587	rs260725	G	T	100	PASS	AC=4046;AF=0.807907;AN=5008;NS=2504;DP=21857;EAS_AF=0.9028;AMR_AF=0.8963;AFR_AF=0.5431;EUR_AF=0.8807;SAS_AF=0.9305;AA=G|||;VT=SNP
5	139140439	rs260726	T	C	100	PASS	AC=4194;AF=0.83746;AN=5008;NS=2504;DP=20822;EAS_AF=0.9028;AMR_AF=0.9049;AFR_AF=0.6505;EUR_AF=0.8807;SAS_AF=0.9305;AA=T|||;VT=SNP
5	139140709	rs260727	A	G	100	PASS	AC=4630;AF=0.924521;AN=5008;NS=2504;DP=20966;EAS_AF=0.9028;AMR_AF=0.9409;AFR_AF=0.9455;EUR_AF=0.9016;SAS_AF=0.9305;AA=G|||;VT=SNP
5	139143510	rs260728	G	A	100	PASS	AC=4285;AF=0.855631;AN=5008;NS=2504;DP=22060;EAS_AF=0.9038;AMR_AF=0.9107;AFR_AF=0.7148;EUR_AF=0.8827;SAS_AF=0.9294;AA=g|||;VT=SNP
5	139144766	rs165185	G	A	100	PASS	AC=2445;AF=0.488219;AN=5008;NS=2504;DP=19494;EAS_AF=0.7768;AMR_AF=0.6095;AFR_AF=0.2375;EUR_AF=0.4513;SAS_AF=0.4816;AA=A|||;VT=SNP
5	139144794	rs165186	T	A	100	PASS	AC=886;AF=0.176917;AN=5008;NS=2504;DP=19786;EAS_AF=0.0486;AMR_AF=0.0893;AFR_AF=0.3517;EUR_AF=0.1054;SAS_AF=0.2086;AA=A|||;VT=SNP
5	139145049	rs165187	T	C	100	PASS	AC=3254;AF=0.64976;AN=5008;NS=2504;DP=17667;EAS_AF=0.7431;AMR_AF=0.7968;AFR_AF=0.3933;EUR_AF=0.7316;SAS_AF=0.7117;AA=T|||;VT=SNP
5	139145084	rs262792	C	T	100	PASS	AC=658;AF=0.13139;AN=5008;NS=2504;DP=19033;EAS_AF=0.0754;AMR_AF=0.049;AFR_AF=0.2269;EUR_AF=0.0577;SAS_AF=0.1943;AA=C|||;VT=SNP
5	139145300	rs165188	G	C	100	PASS	AC=3297;AF=0.658347;AN=5008;NS=2504;DP=13404;EAS_AF=0.7331;AMR_AF=0.8141;AFR_AF=0.4085;EUR_AF=0.7515;SAS_AF=0.7127;AA=C|||;VT=SNP
5	139145747	rs165189	A	G	100	PASS	AC=919;AF=0.183506;AN=5008;NS=2504;DP=18128;EAS_AF=0.0823;AMR_AF=0.1124;AFR_AF=0.3079;EUR_AF=0.1322;SAS_AF=0.2229;AA=A|||;VT=SNP
5	139146100	rs165190	G	C	100	PASS	AC=3202;AF=0.639377;AN=5008;NS=2504;DP=19596;EAS_AF=0.7153;AMR_AF=0.8098;AFR_AF=0.3631;EUR_AF=0.7485;SAS_AF=0.7014;AA=g|||;VT=SNP
5	139147554	rs356477	A	G	100	PASS	AC=948;AF=0.189297;AN=5008;NS=2504;DP=18564;EAS_AF=0.0992;AMR_AF=0.1153;AFR_AF=0.3094;EUR_AF=0.1421;SAS_AF=0.2209;AA=A|||;VT=SNP
5	139147683	rs604263	T	A	100	PASS	AC=4222;AF=0.843051;AN=5008;NS=2504;DP=20802;EAS_AF=0.7927;AMR_AF=0.915;AFR_AF=0.8283;EUR_AF=0.8668;SAS_AF=0.8395;AA=A|||;VT=SNP
5	139147918	rs356478	C	T	100	PASS	AC=902;AF=0.180112;AN=5008;NS=2504;DP=18878;EAS_AF=0.1091;AMR_AF=0.0951;AFR_AF=0.3154;EUR_AF=0.1123;SAS_AF=0.2004;AA=C|||;VT=SNP
5	139149696	rs112384424	C	T	100	PASS	AC=214;AF=0.0427316;AN=5008;NS=2504;DP=19826;EAS_AF=0.0784;AMR_AF=0.0245;AFR_AF=0.0038;EUR_AF=0.0517;SAS_AF=0.0624;AA=C|||;VT=SNP
5	139150252	rs2336977	A	G	100	PASS	AC=3342;AF=0.667332;AN=5008;NS=2504;DP=21746;EAS_AF=0.7827;AMR_AF=0.768;AFR_AF=0.5635;EUR_AF=0.6968;SAS_AF=0.5869;AA=G|||;VT=SNP
5	139151860	rs918508	T	C	100	PASS	AC=1322;AF=0.263978;AN=5008;NS=2504;DP=19280;EAS_AF=0.2321;AMR_AF=0.1326;AFR_AF=0.4213;EUR_AF=0.172;SAS_AF=0.272;AA=C|||;VT=SNP
5	139152736	rs74593952	T	C	100	PASS	AC=246;AF=0.0491214;AN=5008;NS=2504;DP=19748;EAS_AF=0.1101;AMR_AF=0.0101;AFR_AF=0.0136;EUR_AF=0.008;SAS_AF=0.1043;AA=T|||;VT=SNP
5	139154762	rs7727559	A	C	100	PASS	AC=2128;AF=0.42492;AN=5008;NS=2504;DP=18319;EAS_AF=0.5536;AMR_AF=0.6412;AFR_AF=0.2481;EUR_AF=0.5159;SAS_AF=0.2843;AA=C|||;VT=SNP
5	139155850	rs2098661	C	A	100	PASS	AC=1161;AF=0.231829;AN=5008;NS=2504;DP=17970;EAS_AF=0.2321;AMR_AF=0.1095;AFR_AF=0.3207;EUR_AF=0.165;SAS_AF=0.2669;AA=C|||;VT=SNP
5	139163044	rs11951183	A	G	100	PASS	AC=1597;AF=0.31889;AN=5008;NS=2504;DP=21391;EAS_AF=0.2341;AMR_AF=0.1945;AFR_AF=0.534;EUR_AF=0.2416;SAS_AF=0.2832;AA=G|||;VT=SNP
5	139163372	rs6860273	C	T	100	PASS	AC=1286;AF=0.256789;AN=5008;NS=2504;DP=18662;EAS_AF=0.2232;AMR_AF=0.1167;AFR_AF=0.4206;EUR_AF=0.164;SAS_AF=0.2648;AA=c|||;VT=SNP
5	139164453	rs57865582	T	C	100	PASS	AC=1498;AF=0.299121;AN=5008;NS=2504;DP=18219;EAS_AF=0.2361;AMR_AF=0.1772;AFR_AF=0.4697;EUR_AF=0.2406;SAS_AF=0.2802;AA=C|||;VT=SNP
5	139165863	rs2336978	A	G	100	PASS	AC=1522;AF=0.303914;AN=5008;NS=2504;DP=11765;EAS_AF=0.2599;AMR_AF=0.1787;AFR_AF=0.4682;EUR_AF=0.2406;SAS_AF=0.2812;AA=G|||;VT=SNP
5	139166034	rs2878853	A	G	100	PASS	AC=1213;AF=0.242212;AN=5008;NS=2504;DP=19121;EAS_AF=0.2589;AMR_AF=0.1124;AFR_AF=0.3374;EUR_AF=0.166;SAS_AF=0.2669;AA=A|||;VT=SNP
5	139166808	rs749125	G	A	100	PASS	AC=1805;AF=0.360423;AN=5008;NS=2504;DP=19644;EAS_AF=0.5526;AMR_AF=0.5836;AFR_AF=0.0968;EUR_AF=0.4453;SAS_AF=0.273;AA=G|||;VT=SNP
5	139167454	rs10477194	C	G	100	PASS	AC=1491;AF=0.297724;AN=5008;NS=2504;DP=14034;EAS_AF=0.2589;AMR_AF=0.1772;AFR_AF=0.4455;EUR_AF=0.2425;SAS_AF=0.2802;AA=C|||;VT=SNP
5	139167516	rs10477195	G	C	100	PASS	AC=1503;AF=0.30012;AN=5008;NS=2504;DP=12380;EAS_AF=0.2589;AMR_AF=0.1772;AFR_AF=0.4546;EUR_AF=0.2425;SAS_AF=0.2802;AA=C|||;VT=SNP
5	139167680	rs735795	C	G	100	PASS	AC=3464;AF=0.691693;AN=5008;NS=2504;DP=10084;EAS_AF=0.8125;AMR_AF=0.7738;AFR_AF=0.6604;EUR_AF=0.6909;SAS_AF=0.5521;AA=G|||;VT=SNP
5	139167726	rs112555259	T	C	100	PASS	AC=1496;AF=0.298722;AN=5008;NS=2504;DP=7708;EAS_AF=0.2371;AMR_AF=0.1816;AFR_AF=0.4652;EUR_AF=0.2425;SAS_AF=0.2781;AA=T|||;VT=SNP
5	139168126	rs6898636	C	T	100	PASS	AC=2759;AF=0.550919;AN=5008;NS=2504;DP=11448;EAS_AF=0.6071;AMR_AF=0.7104;AFR_AF=0.3994;EUR_AF=0.5944;SAS_AF=0.5399;AA=C|||;VT=SNP
5	139168949	rs12186347	G	A	100	PASS	AC=1694;AF=0.338259;AN=5008;NS=2504;DP=17767;EAS_AF=0.5714;AMR_AF=0.5591;AFR_AF=0.0295;EUR_AF=0.4274;SAS_AF=0.2669;AA=G|||;VT=SNP
5	139169751	rs11167791	C	A	100	PASS	AC=1667;AF=0.332867;AN=5008;NS=2504;DP=18681;EAS_AF=0.5675;AMR_AF=0.5447;AFR_AF=0.0287;EUR_AF=0.4125;SAS_AF=0.2699;AA=C|||;VT=SNP
5	139170031	rs62383866	A	G	100	PASS	AC=1243;AF=0.248203;AN=5008;NS=2504;DP=19385;EAS_AF=0.0387;AMR_AF=0.2061;AFR_AF=0.3994;EUR_AF=0.2386;SAS_AF=0.2996;AA=A|||;VT=SNP
5	139170499	rs111360835	G	A	100	PASS	AC=230;AF=0.0459265;AN=5008;NS=2504;DP=15127;EAS_AF=0.0873;AMR_AF=0.0303;AFR_AF=0.0015;EUR_AF=0.0547;SAS_AF=0.0654;AA=G|||;VT=SNP
5	139173342	rs75461295	C	A	100	PASS	AC=174;AF=0.0347444;AN=5008;NS=2504;DP=22258;EAS_AF=0.0764;AMR_AF=0.0274;AFR_AF=0.0008;EUR_AF=0.0258;SAS_AF=0.0521;AA=C|||;VT=SNP
5	139173441	rs2194141	G	A	100	PASS	AC=838;AF=0.167332;AN=5008;NS=2504;DP=22113;EAS_AF=0.2103;AMR_AF=0.1225;AFR_AF=0.1566;EUR_AF=0.164;SAS_AF=0.1728;AA=G|||;VT=SNP
5	139175965	rs75963243	T	C	100	PASS	AC=1415;AF=0.282548;AN=5008;NS=2504;DP=11650;EAS_AF=0.2272;AMR_AF=0.1744;AFR_AF=0.4894;EUR_AF=0.1869;SAS_AF=0.2352;AA=C|||;VT=SNP
5	139176682	rs719460	T	C	100	PASS	AC=1116;AF=0.222843;AN=5008;NS=2504;DP=14965;EAS_AF=0.2272;AMR_AF=0.1513;AFR_AF=0.2806;EUR_AF=0.1809;SAS_AF=0.2342;AA=C|||;VT=SNP
5	139178007	rs72794890	A	G	100	PASS	AC=1082;AF=0.216054;AN=5008;NS=2504;DP=18350;EAS_AF=0.2272;AMR_AF=0.147;AFR_AF=0.2564;EUR_AF=0.1819;SAS_AF=0.2342;AA=G|||;VT=SNP
5	139178362	rs58914297	G	A	100	PASS	AC=1273;AF=0.254193;AN=5008;NS=2504;DP=19789;EAS_AF=0.2302;AMR_AF=0.1556;AFR_AF=0.3941;EUR_AF=0.1819;SAS_AF=0.2342;AA=A|||;VT=SNP
5	139179312	rs56814871	A	G	100	PASS	AC=1177;AF=0.235024;AN=5008;NS=2504;DP=16970;EAS_AF=0.2282;AMR_AF=0.1542;AFR_AF=0.3238;EUR_AF=0.1819;SAS_AF=0.2342;AA=G|||;VT=SNP
5	139179563	rs7700395	A	C	100	PASS	AC=1146;AF=0.228834;AN=5008;NS=2504;DP=19369;EAS_AF=0.2282;AMR_AF=0.1527;AFR_AF=0.2995;EUR_AF=0.1839;SAS_AF=0.2342;AA=A|||;VT=SNP
5	139180279	rs72794891	T	G	100	PASS	AC=1006;AF=0.200879;AN=5008;NS=2504;DP=16685;EAS_AF=0.2282;AMR_AF=0.1571;AFR_AF=0.1543;EUR_AF=0.2247;SAS_AF=0.2423;AA=T|||;VT=SNP
5	139180644	rs36074298	A	G	100	PASS	AC=1471;AF=0.29373;AN=5008;NS=2504;DP=18603;EAS_AF=0.253;AMR_AF=0.1888;AFR_AF=0.4334;EUR_AF=0.2018;SAS_AF=0.316;AA=G|||;VT=SNP
5	139182407	rs58220186	C	T	100	PASS	AC=1369;AF=0.273363;AN=5008;NS=2504;DP=20062;EAS_AF=0.25;AMR_AF=0.183;AFR_AF=0.3631;EUR_AF=0.1998;SAS_AF=0.316;AA=C|||;VT=SNP
5	139182807	rs60870216	C	G	100	PASS	AC=1268;AF=0.253195;AN=5008;NS=2504;DP=18612;EAS_AF=0.251;AMR_AF=0.1729;AFR_AF=0.292;EUR_AF=0.1988;SAS_AF=0.316;AA=C|||;VT=SNP
5	139182830	rs17118436	G	C	100	PASS	AC=1609;AF=0.321286;AN=5008;NS=2504;DP=18348;EAS_AF=0.254;AMR_AF=0.1902;AFR_AF=0.5363;EUR_AF=0.2018;SAS_AF=0.316;AA=C|||;VT=SNP
5	139182901	rs57873997	C	T	100	PASS	AC=1262;AF=0.251997;AN=5008;NS=2504;DP=20323;EAS_AF=0.25;AMR_AF=0.1729;AFR_AF=0.2882;EUR_AF=0.1988;SAS_AF=0.316;AA=c|||;VT=SNP
5	139183265	rs59356196	C	T	100	PASS	AC=1267;AF=0.252995;AN=5008;NS=2504;DP=20868;EAS_AF=0.25;AMR_AF=0.1729;AFR_AF=0.292;EUR_AF=0.1988;SAS_AF=0.316;AA=C|||;VT=SNP
5	139183944	rs13354234	T	A	100	PASS	AC=1708;AF=0.341054;AN=5008;NS=2504;DP=20686;EAS_AF=0.25;AMR_AF=0.2017;AFR_AF=0.6036;EUR_AF=0.2078;SAS_AF=0.316;AA=A|||;VT=SNP
5	139185509	rs1422780	C	T	100	PASS	AC=3370;AF=0.672923;AN=5008;NS=2504;DP=19316;EAS_AF=0.7421;AMR_AF=0.7493;AFR_AF=0.7254;EUR_AF=0.6899;SAS_AF=0.4591;AA=T|||;VT=SNP
5	139186773	rs11167794	C	T	100	PASS	AC=3345;AF=0.667931;AN=5008;NS=2504;DP=18345;EAS_AF=0.744;AMR_AF=0.7435;AFR_AF=0.7065;EUR_AF=0.6909;SAS_AF=0.4601;AA=T|||;VT=SNP
5	139188731	rs10076147	C	G	100	PASS	AC=1630;AF=0.325479;AN=5008;NS=2504;DP=18564;EAS_AF=0.25;AMR_AF=0.1772;AFR_AF=0.5734;EUR_AF=0.1879;SAS_AF=0.3149;AA=G|||;VT=SNP
5	139188856	rs3797901	G	A	100	PASS	AC=1521;AF=0.303714;AN=5008;NS=2504;DP=18683;EAS_AF=0.25;AMR_AF=0.1643;AFR_AF=0.4992;EUR_AF=0.1859;SAS_AF=0.3149;AA=A|||;VT=SNP
5	139191368	rs2004541	T	C	100	PASS	AC=1514;AF=0.302316;AN=5008;NS=2504;DP=17792;EAS_AF=0.248;AMR_AF=0.1873;AFR_AF=0.4735;EUR_AF=0.1988;SAS_AF=0.3149;AA=t|||;VT=SNP
5	139191665	rs76453676	C	T	100	PASS	AC=224;AF=0.0447284;AN=5008;NS=2504;DP=17729;EAS_AF=0.0694;AMR_AF=0.0504;AFR_AF=0.0197;EUR_AF=0.0517;SAS_AF=0.0419;AA=C|||;VT=SNP
5	139192702	rs10054631	C	T	100	PASS	AC=1208;AF=0.241214;AN=5008;NS=2504;DP=15643;EAS_AF=0.2321;AMR_AF=0.1729;AFR_AF=0.2678;EUR_AF=0.1918;SAS_AF=0.3139;AA=C|||;VT=SNP
5	139195160	rs17118443	T	C	100	PASS	AC=1567;AF=0.312899;AN=5008;NS=2504;DP=15372;EAS_AF=0.247;AMR_AF=0.1888;AFR_AF=0.5136;EUR_AF=0.1988;SAS_AF=0.3149;AA=C|||;VT=SNP
5	139195450	rs57004210	T	G	100	PASS	AC=1570;AF=0.313498;AN=5008;NS=2504;DP=12025;EAS_AF=0.247;AMR_AF=0.1888;AFR_AF=0.5151;EUR_AF=0.1988;SAS_AF=0.316;AA=G|||;VT=SNP
5	139198001	rs889018	C	T	100	PASS	AC=1458;AF=0.291134;AN=5008;NS=2504;DP=17245;EAS_AF=0.2401;AMR_AF=0.1859;AFR_AF=0.4387;EUR_AF=0.1978;SAS_AF=0.3149;AA=C|||;VT=SNP
5	139199772	rs1422779	G	T	100	PASS	AC=1664;AF=0.332268;AN=5008;NS=2504;DP=18837;EAS_AF=0.2401;AMR_AF=0.2017;AFR_AF=0.5862;EUR_AF=0.2008;SAS_AF=0.3119;AA=T|||;VT=SNP
5	139199937	rs1833733	G	A	100	PASS	AC=1256;AF=0.250799;AN=5008;NS=2504;DP=18592;EAS_AF=0.2401;AMR_AF=0.1772;AFR_AF=0.2943;EUR_AF=0.1958;SAS_AF=0.3119;AA=G|||;VT=SNP
5	139200268	rs72794895	T	C	100	PASS	AC=1469;AF=0.293331;AN=5008;NS=2504;DP=21894;EAS_AF=0.2401;AMR_AF=0.1888;AFR_AF=0.4478;EUR_AF=0.1978;SAS_AF=0.3119;AA=C|||;VT=SNP
5	139200417	rs7710637	C	G	100	PASS	AC=1465;AF=0.292532;AN=5008;NS=2504;DP=20110;EAS_AF=0.2401;AMR_AF=0.1873;AFR_AF=0.4455;EUR_AF=0.1978;SAS_AF=0.3119;AA=C|||;VT=SNP
5	139200927	rs7734333	G	A	100	PASS	AC=1319;AF=0.263379;AN=5008;NS=2504;DP=19797;EAS_AF=0.2401;AMR_AF=0.1787;AFR_AF=0.3396;EUR_AF=0.1978;SAS_AF=0.3119;AA=G|||;VT=SNP
5	139201064	rs7723670	T	C	100	PASS	AC=1467;AF=0.292931;AN=5008;NS=2504;DP=18730;EAS_AF=0.2401;AMR_AF=0.1873;AFR_AF=0.447;EUR_AF=0.1978;SAS_AF=0.3119;AA=T|||;VT=SNP
5	139201257	rs7700717	G	A	100	PASS	AC=1465;AF=0.292532;AN=5008;NS=2504;DP=20281;EAS_AF=0.2401;AMR_AF=0.1873;AFR_AF=0.4455;EUR_AF=0.1978;SAS_AF=0.3119;AA=G|||;VT=SNP
5	139201382	rs7701014	G	A	100	PASS	AC=1303;AF=0.260184;AN=5008;NS=2504;DP=17424;EAS_AF=0.2401;AMR_AF=0.1787;AFR_AF=0.3283;EUR_AF=0.1968;SAS_AF=0.3119;AA=G|||;VT=SNP
5	139202400	rs35306338	A	G	100	PASS	AC=1443;AF=0.288139;AN=5008;NS=2504;DP=17335;EAS_AF=0.244;AMR_AF=0.2205;AFR_AF=0.3563;EUR_AF=0.2604;SAS_AF=0.318;AA=A|||;VT=SNP
5	139203187	rs60081477	C	T	100	PASS	AC=1145;AF=0.228634;AN=5008;NS=2504;DP=19729;EAS_AF=0.1716;AMR_AF=0.1282;AFR_AF=0.3555;EUR_AF=0.1392;SAS_AF=0.2791;AA=T|||;VT=SNP
5	139204138	rs138804157	C	T	100	PASS	AC=145;AF=0.0289537;AN=5008;NS=2504;DP=15907;EAS_AF=0.0694;AMR_AF=0.013;AFR_AF=0.0182;EUR_AF=0.0139;SAS_AF=0.0286;AA=C|||;VT=SNP
5	139204425	rs7731984	C	T	100	PASS	AC=1640;AF=0.327476;AN=5008;NS=2504;DP=18309;EAS_AF=0.244;AMR_AF=0.1988;AFR_AF=0.5507;EUR_AF=0.2167;SAS_AF=0.317;AA=C|||;VT=SNP
5	139204493	rs6580272	C	T	100	PASS	AC=1564;AF=0.3123;AN=5008;NS=2504;DP=17433;EAS_AF=0.2431;AMR_AF=0.1945;AFR_AF=0.497;EUR_AF=0.2157;SAS_AF=0.317;AA=C|||;VT=SNP
5	139205681	rs72794898	G	A	100	PASS	AC=273;AF=0.0545128;AN=5008;NS=2504;DP=22592;EAS_AF=0.0704;AMR_AF=0.0519;AFR_AF=0.0348;EUR_AF=0.0577;SAS_AF=0.0634;AA=g|||;VT=SNP
5	139205993	rs73269466	T	C	100	PASS	AC=475;AF=0.0948482;AN=5008;NS=2504;DP=22598;EAS_AF=0.0694;AMR_AF=0.0677;AFR_AF=0.1785;EUR_AF=0.0596;SAS_AF=0.0634;AA=T|||;VT=SNP
5	139206172	rs59365080	G	C	100	PASS	AC=933;AF=0.186302;AN=5008;NS=2504;DP=20913;EAS_AF=0.1478;AMR_AF=0.1326;AFR_AF=0.2761;EUR_AF=0.16;SAS_AF=0.1697;AA=G|||;VT=SNP
5	139207173	rs6892450	T	C	100	PASS	AC=1441;AF=0.28774;AN=5008;NS=2504;DP=21351;EAS_AF=0.2183;AMR_AF=0.2032;AFR_AF=0.4766;EUR_AF=0.2207;SAS_AF=0.2331;AA=C|||;VT=SNP
5	139207494	rs72794899	G	A	100	PASS	AC=276;AF=0.0551118;AN=5008;NS=2504;DP=20023;EAS_AF=0.0694;AMR_AF=0.0533;AFR_AF=0.0378;EUR_AF=0.0577;SAS_AF=0.0624;AA=G|||;VT=SNP
5	139207893	rs59241695	A	G	100	PASS	AC=1991;AF=0.397564;AN=5008;NS=2504;DP=16936;EAS_AF=0.2966;AMR_AF=0.2421;AFR_AF=0.6921;EUR_AF=0.2773;SAS_AF=0.3374;AA=A|||;VT=SNP
5	139208696	rs17118448	T	A	100	PASS	AC=475;AF=0.0948482;AN=5008;NS=2504;DP=13383;EAS_AF=0.0625;AMR_AF=0.0591;AFR_AF=0.2148;EUR_AF=0.0507;SAS_AF=0.0368;AA=T|||;VT=SNP
5	139211024	rs766740	T	C	100	PASS	AC=855;AF=0.170727;AN=5008;NS=2504;DP=18445;EAS_AF=0.0903;AMR_AF=0.134;AFR_AF=0.2746;EUR_AF=0.1421;SAS_AF=0.1687;AA=T|||;VT=SNP
5	139211120	rs57227239	T	A	100	PASS	AC=572;AF=0.114217;AN=5008;NS=2504;DP=17292;EAS_AF=0.0625;AMR_AF=0.0663;AFR_AF=0.2753;EUR_AF=0.0636;SAS_AF=0.0358;AA=A|||;VT=SNP
5	139211723	rs1006967	G	T	100	PASS	AC=554;AF=0.110623;AN=5008;NS=2504;DP=19642;EAS_AF=0.0625;AMR_AF=0.0634;AFR_AF=0.2632;EUR_AF=0.0636;SAS_AF=0.0358;AA=G|||;VT=SNP
5	139212839	rs72794900	C	T	100	PASS	AC=223;AF=0.0445288;AN=5008;NS=2504;DP=21009;EAS_AF=0.0625;AMR_AF=0.0375;AFR_AF=0.0371;EUR_AF=0.0497;SAS_AF=0.0358;AA=C|||;VT=SNP
5	139212864	rs73269477	G	A	100	PASS	AC=847;AF=0.169129;AN=5008;NS=2504;DP=21922;EAS_AF=0.0903;AMR_AF=0.1326;AFR_AF=0.2693;EUR_AF=0.1421;SAS_AF=0.1687;AA=A|||;VT=SNP
5	139213195	rs117273720	T	G	100	PASS	AC=114;AF=0.0227636;AN=5008;NS=2504;DP=23543;EAS_AF=0.0625;AMR_AF=0.0115;AFR_AF=0.0008;EUR_AF=0.0139;SAS_AF=0.0286;AA=T|||;VT=SNP
5	139214034	rs73269480	C	A	100	PASS	AC=452;AF=0.0902556;AN=5008;NS=2504;DP=15039;EAS_AF=0.0625;AMR_AF=0.0591;AFR_AF=0.1982;EUR_AF=0.0507;SAS_AF=0.0358;AA=C|||;VT=SNP
5	139214934	rs72794901	C	G	100	PASS	AC=272;AF=0.0543131;AN=5008;NS=2504;DP=18987;EAS_AF=0.0853;AMR_AF=0.0389;AFR_AF=0.0522;EUR_AF=0.0527;SAS_AF=0.0378;AA=C|||;VT=SNP
5	139215386	rs62383878	A	C	100	PASS	AC=1436;AF=0.286741;AN=5008;NS=2504;DP=18866;EAS_AF=0.1548;AMR_AF=0.2046;AFR_AF=0.5537;EUR_AF=0.2078;SAS_AF=0.2014;AA=C|||;VT=SNP;EX_TARGET
5	139217320	rs60035945	G	C	100	PASS	AC=319;AF=0.0636981;AN=5008;NS=2504;DP=20833;EAS_AF=0.0615;AMR_AF=0.0476;AFR_AF=0.1036;EUR_AF=0.0537;SAS_AF=0.0337;AA=G|||;VT=SNP;EX_TARGET
5	139218523	rs6880153	A	G	100	PASS	AC=662;AF=0.132188;AN=5008;NS=2504;DP=18886;EAS_AF=0.0615;AMR_AF=0.0706;AFR_AF=0.3396;EUR_AF=0.0686;SAS_AF=0.0337;AA=G|||;VT=SNP
5	139218538	rs6896668	G	A	100	PASS	AC=657;AF=0.13119;AN=5008;NS=2504;DP=19023;EAS_AF=0.0635;AMR_AF=0.0706;AFR_AF=0.3343;EUR_AF=0.0686;SAS_AF=0.0337;AA=A|||;VT=SNP
5	139222208	rs3797904	G	A	100	PASS	AC=651;AF=0.129992;AN=5008;NS=2504;DP=20064;EAS_AF=0.0734;AMR_AF=0.062;AFR_AF=0.2617;EUR_AF=0.0686;SAS_AF=0.1217;AA=G|||;VT=SNP
5	139222591	rs10078529	G	A	100	PASS	AC=386;AF=0.0770767;AN=5008;NS=2504;DP=18698;EAS_AF=0.0605;AMR_AF=0.049;AFR_AF=0.152;EUR_AF=0.0547;SAS_AF=0.0358;AA=G|||;VT=SNP
5	139223085	rs17286536	G	T	100	PASS	AC=532;AF=0.10623;AN=5008;NS=2504;DP=18743;EAS_AF=0.0893;AMR_AF=0.1037;AFR_AF=0.0764;EUR_AF=0.1272;SAS_AF=0.1442;AA=G|||;VT=SNP
5	139223145	rs10061228	T	C	100	PASS	AC=678;AF=0.135383;AN=5008;NS=2504;DP=21075;EAS_AF=0.0734;AMR_AF=0.062;AFR_AF=0.2806;EUR_AF=0.0696;SAS_AF=0.1227;AA=C|||;VT=SNP
5	139224735	rs17118468	A	G	100	PASS	AC=573;AF=0.114417;AN=5008;NS=2504;DP=19383;EAS_AF=0.0744;AMR_AF=0.062;AFR_AF=0.2451;EUR_AF=0.0686;SAS_AF=0.0634;AA=G|||;VT=SNP
5	139224857	rs78098788	T	C	100	PASS	AC=371;AF=0.0740815;AN=5008;NS=2504;DP=18102;EAS_AF=0.0744;AMR_AF=0.0461;AFR_AF=0.1006;EUR_AF=0.0676;SAS_AF=0.0644;AA=T|||;VT=SNP
5	139225653	rs76582009	G	C	100	PASS	AC=355;AF=0.0708866;AN=5008;NS=2504;DP=20221;EAS_AF=0.0734;AMR_AF=0.0461;AFR_AF=0.0908;EUR_AF=0.0676;SAS_AF=0.0624;AA=G|||;VT=SNP
5	139226993	rs12519544	T	C	100	PASS	AC=324;AF=0.0646965;AN=5008;NS=2504;DP=10440;EAS_AF=0.0724;AMR_AF=0.0432;AFR_AF=0.0696;EUR_AF=0.0676;SAS_AF=0.0624;AA=T|||;VT=SNP
5	139231697	rs74551720	T	C	100	PASS	AC=348;AF=0.0694888;AN=5008;NS=2504;DP=18570;EAS_AF=0.0714;AMR_AF=0.0634;AFR_AF=0.0613;EUR_AF=0.0875;SAS_AF=0.0644;AA=T|||;VT=SNP
5	139232299	rs2302984	C	A	100	PASS	AC=337;AF=0.0672923;AN=5008;NS=2504;DP=19202;EAS_AF=0.0694;AMR_AF=0.0605;AFR_AF=0.0605;EUR_AF=0.0805;SAS_AF=0.0654;AA=C|||;VT=SNP
5	139234804	rs75457264	G	A	100	PASS	AC=418;AF=0.0834665;AN=5008;NS=2504;DP=18658;EAS_AF=0.0714;AMR_AF=0.0634;AFR_AF=0.1135;EUR_AF=0.0855;SAS_AF=0.0675;AA=G|||;VT=SNP
5	139234885	rs61596566	A	C	100	PASS	AC=1148;AF=0.229233;AN=5008;NS=2504;DP=20218;EAS_AF=0.0853;AMR_AF=0.1095;AFR_AF=0.5371;EUR_AF=0.0994;SAS_AF=0.18;AA=C|||;VT=SNP
5	139236962	rs4912894	C	T	100	PASS	AC=1803;AF=0.360024;AN=5008;NS=2504;DP=20336;EAS_AF=0.5496;AMR_AF=0.5922;AFR_AF=0.0378;EUR_AF=0.4911;SAS_AF=0.3006;AA=C|||;VT=SNP
5	139237341	rs6859144	A	G	100	PASS	AC=1132;AF=0.226038;AN=5008;NS=2504;DP=21040;EAS_AF=0.0863;AMR_AF=0.1095;AFR_AF=0.5295;EUR_AF=0.0994;SAS_AF=0.1728;AA=G|||;VT=SNP
5	139238251	rs12515112	C	T	100	PASS	AC=423;AF=0.0844649;AN=5008;NS=2504;DP=21130;EAS_AF=0.0724;AMR_AF=0.062;AFR_AF=0.1172;EUR_AF=0.0845;SAS_AF=0.0685;AA=C|||;VT=SNP
5	139238893	rs3756675	G	A	100	PASS	AC=1137;AF=0.227037;AN=5008;NS=2504;DP=17680;EAS_AF=0.0873;AMR_AF=0.1095;AFR_AF=0.5325;EUR_AF=0.0984;SAS_AF=0.1738;AA=A|||;VT=SNP
5	139238921	rs3822741	A	G	100	PASS	AC=4003;AF=0.799321;AN=5008;NS=2504;DP=19386;EAS_AF=0.8085;AMR_AF=0.8487;AFR_AF=0.9221;EUR_AF=0.7614;SAS_AF=0.6278;AA=G|||;VT=SNP
5	139240190	rs12517577	A	C	100	PASS	AC=422;AF=0.0842652;AN=5008;NS=2504;DP=20137;EAS_AF=0.0724;AMR_AF=0.062;AFR_AF=0.1157;EUR_AF=0.0855;SAS_AF=0.0685;AA=A|||;VT=SNP
5	139241540	rs7737580	G	T	100	PASS	AC=1127;AF=0.22504;AN=5008;NS=2504;DP=20534;EAS_AF=0.0863;AMR_AF=0.1066;AFR_AF=0.5287;EUR_AF=0.0984;SAS_AF=0.1718;AA=g|||;VT=SNP
5	139241727	rs34234982	G	T	100	PASS	AC=1128;AF=0.22524;AN=5008;NS=2504;DP=20974;EAS_AF=0.0863;AMR_AF=0.1066;AFR_AF=0.5295;EUR_AF=0.0984;SAS_AF=0.1718;AA=T|||;VT=SNP
5	139242290	rs17118477	T	C	100	PASS	AC=388;AF=0.077476;AN=5008;NS=2504;DP=25091;EAS_AF=0.0724;AMR_AF=0.0591;AFR_AF=0.0915;EUR_AF=0.0855;SAS_AF=0.0685;AA=T|||;VT=SNP
5	139242767	rs75334456	C	G	100	PASS	AC=406;AF=0.0810703;AN=5008;NS=2504;DP=19935;EAS_AF=0.0724;AMR_AF=0.062;AFR_AF=0.1051;EUR_AF=0.0845;SAS_AF=0.0675;AA=C|||;VT=SNP
5	139243162	rs61646191	A	G	100	PASS	AC=953;AF=0.190296;AN=5008;NS=2504;DP=17008;EAS_AF=0.0863;AMR_AF=0.0951;AFR_AF=0.4032;EUR_AF=0.0984;SAS_AF=0.1718;AA=G|||;VT=SNP
5	139243390	rs74571966	C	T	100	PASS	AC=417;AF=0.0832668;AN=5008;NS=2504;DP=19458;EAS_AF=0.0714;AMR_AF=0.062;AFR_AF=0.118;EUR_AF=0.0855;SAS_AF=0.0613;AA=C|||;VT=SNP
5	139245086	rs1800954	A	G	100	PASS	AC=1163;AF=0.232228;AN=5008;NS=2504;DP=17843;EAS_AF=0.0913;AMR_AF=0.1182;AFR_AF=0.5318;EUR_AF=0.1044;SAS_AF=0.1851;AA=G|||;VT=SNP
5	139245762	rs6580288	A	G	100	PASS	AC=1383;AF=0.276158;AN=5008;NS=2504;DP=17037;EAS_AF=0.1409;AMR_AF=0.1628;AFR_AF=0.5182;EUR_AF=0.1541;SAS_AF=0.2945;AA=G|||;VT=SNP
5	139247971	rs3777106	T	C	100	PASS	AC=785;AF=0.156749;AN=5008;NS=2504;DP=20015;EAS_AF=0.129;AMR_AF=0.1196;AFR_AF=0.1982;EUR_AF=0.1302;SAS_AF=0.183;AA=T|||;VT=SNP
5	139248101	rs58086316	A	G	100	PASS	AC=1467;AF=0.292931;AN=5008;NS=2504;DP=17448;EAS_AF=0.1498;AMR_AF=0.1902;AFR_AF=0.5113;EUR_AF=0.2008;SAS_AF=0.3129;AA=G|||;VT=SNP
5	139251469	rs1800953	T	G	100	PASS	AC=1189;AF=0.23742;AN=5008;NS=2504;DP=19420;EAS_AF=0.126;AMR_AF=0.1527;AFR_AF=0.3843;EUR_AF=0.163;SAS_AF=0.2904;AA=T|||;VT=SNP;EX_TARGET
5	139252224	rs59910348	A	G	100	PASS	AC=1266;AF=0.252796;AN=5008;NS=2504;DP=16318;EAS_AF=0.127;AMR_AF=0.1542;AFR_AF=0.4463;EUR_AF=0.1581;SAS_AF=0.2883;AA=G|||;VT=SNP
5	139255800	rs59955273	C	T	100	PASS	AC=701;AF=0.139976;AN=5008;NS=2504;DP=19862;EAS_AF=0.1121;AMR_AF=0.1196;AFR_AF=0.1551;EUR_AF=0.1431;SAS_AF=0.1595;AA=T|||;VT=SNP
5	139256222	rs57742781	A	G	100	PASS	AC=1254;AF=0.250399;AN=5008;NS=2504;DP=10298;EAS_AF=0.127;AMR_AF=0.1527;AFR_AF=0.4357;EUR_AF=0.1571;SAS_AF=0.2924;AA=G|||;VT=SNP
5	139256795	rs77864329	C	T	100	PASS	AC=235;AF=0.0469249;AN=5008;NS=2504;DP=17590;EAS_AF=0.0377;AMR_AF=0.0476;AFR_AF=0.0182;EUR_AF=0.0537;SAS_AF=0.0879;AA=C|||;VT=SNP
5	139257603	rs3777102	A	G	100	PASS	AC=1271;AF=0.253794;AN=5008;NS=2504;DP=19870;EAS_AF=0.127;AMR_AF=0.1542;AFR_AF=0.4486;EUR_AF=0.159;SAS_AF=0.2894;AA=G|||;VT=SNP
5	139260428	rs889022	T	C	100	PASS	AC=1274;AF=0.254393;AN=5008;NS=2504;DP=15787;EAS_AF=0.127;AMR_AF=0.1542;AFR_AF=0.4508;EUR_AF=0.159;SAS_AF=0.2894;AA=t|||;VT=SNP;EX_TARGET
5	139260836	rs11748246	G	C	100	PASS	AC=997;AF=0.199081;AN=5008;NS=2504;DP=19558;EAS_AF=0.2341;AMR_AF=0.1369;AFR_AF=0.0628;EUR_AF=0.2286;SAS_AF=0.3609;AA=G|||;VT=SNP
5	139261005	rs73271418	G	A	100	PASS	AC=678;AF=0.135383;AN=5008;NS=2504;DP=18430;EAS_AF=0.1111;AMR_AF=0.1182;AFR_AF=0.1384;EUR_AF=0.1461;SAS_AF=0.1575;AA=G|||;VT=SNP
5	139262117	rs6860347	A	G	100	PASS	AC=2970;AF=0.593051;AN=5008;NS=2504;DP=19278;EAS_AF=0.494;AMR_AF=0.389;AFR_AF=0.7693;EUR_AF=0.503;SAS_AF=0.6943;AA=G|||;VT=SNP
5	139268265	rs4912651	G	A	100	PASS	AC=775;AF=0.154752;AN=5008;NS=2504;DP=19093;EAS_AF=0.0744;AMR_AF=0.0879;AFR_AF=0.3154;EUR_AF=0.0557;SAS_AF=0.1697;AA=G|||;VT=SNP
5	139270620	rs3863190	T	C	100	PASS	AC=1286;AF=0.256789;AN=5008;NS=2504;DP=21394;EAS_AF=0.1706;AMR_AF=0.1282;AFR_AF=0.4478;EUR_AF=0.166;SAS_AF=0.272;AA=C|||;VT=SNP
5	139270729	rs6868928	C	A	100	PASS	AC=1286;AF=0.256789;AN=5008;NS=2504;DP=21243;EAS_AF=0.1706;AMR_AF=0.1282;AFR_AF=0.4478;EUR_AF=0.166;SAS_AF=0.272;AA=A|||;VT=SNP
5	139270855	rs6893652	G	A	100	PASS	AC=1117;AF=0.223043;AN=5008;NS=2504;DP=21989;EAS_AF=0.1706;AMR_AF=0.1225;AFR_AF=0.3238;EUR_AF=0.165;SAS_AF=0.272;AA=A|||;VT=SNP
5	139272844	rs9687305	A	G	100	PASS	AC=1122;AF=0.224042;AN=5008;NS=2504;DP=19672;EAS_AF=0.1746;AMR_AF=0.121;AFR_AF=0.3222;EUR_AF=0.166;SAS_AF=0.2751;AA=G|||;VT=SNP
5	139273413	rs13161922	A	C	100	PASS	AC=978;AF=0.195288;AN=5008;NS=2504;DP=18258;EAS_AF=0.1657;AMR_AF=0.1095;AFR_AF=0.2262;EUR_AF=0.166;SAS_AF=0.2751;AA=A|||;VT=SNP
5	139275506	rs57163327	G	A	100	PASS	AC=184;AF=0.0367412;AN=5008;NS=2504;DP=17246;EAS_AF=0.0833;AMR_AF=0.0216;AFR_AF=0.0106;EUR_AF=0.0417;SAS_AF=0.0297;AA=G|||;VT=SNP
5	139276492	rs1422717	C	T	100	PASS	AC=871;AF=0.173922;AN=5008;NS=2504;DP=21067;EAS_AF=0.1657;AMR_AF=0.1037;AFR_AF=0.1543;EUR_AF=0.163;SAS_AF=0.2699;AA=C|||;VT=SNP
5	139276647	rs1422718	T	A	100	PASS	AC=1032;AF=0.20607;AN=5008;NS=2504;DP=22066;EAS_AF=0.1657;AMR_AF=0.1153;AFR_AF=0.2678;EUR_AF=0.164;SAS_AF=0.272;AA=A|||;VT=SNP
5	139276664	rs1422188	G	T	100	PASS	AC=848;AF=0.169329;AN=5008;NS=2504;DP=21719;EAS_AF=0.1657;AMR_AF=0.1037;AFR_AF=0.1354;EUR_AF=0.163;SAS_AF=0.272;AA=G|||;VT=SNP
5	139276748	rs1422187	A	G	100	PASS	AC=1822;AF=0.363818;AN=5008;NS=2504;DP=20901;EAS_AF=0.2054;AMR_AF=0.2075;AFR_AF=0.6581;EUR_AF=0.2366;SAS_AF=0.3712;AA=G|||;VT=SNP
5	139276863	rs1422186	G	A	100	PASS	AC=1203;AF=0.240216;AN=5008;NS=2504;DP=23095;EAS_AF=0.1657;AMR_AF=0.1254;AFR_AF=0.3918;EUR_AF=0.164;SAS_AF=0.272;AA=A|||;VT=SNP
5	139279459	rs13165725	A	G	100	PASS	AC=1238;AF=0.247204;AN=5008;NS=2504;DP=16991;EAS_AF=0.1756;AMR_AF=0.1441;AFR_AF=0.3775;EUR_AF=0.1879;SAS_AF=0.2791;AA=A|||;VT=SNP
5	139282086	rs1345708	C	G	100	PASS	AC=1775;AF=0.354433;AN=5008;NS=2504;DP=19321;EAS_AF=0.5446;AMR_AF=0.5778;AFR_AF=0.031;EUR_AF=0.499;SAS_AF=0.2883;AA=C|||;VT=SNP
5	139282867	rs7707751	C	T	100	PASS	AC=1276;AF=0.254792;AN=5008;NS=2504;DP=19648;EAS_AF=0.1667;AMR_AF=0.1412;AFR_AF=0.4486;EUR_AF=0.1581;SAS_AF=0.2638;AA=T|||;VT=SNP
5	139285216	rs35569540	G	A	100	PASS	AC=958;AF=0.191294;AN=5008;NS=2504;DP=14662;EAS_AF=0.1677;AMR_AF=0.1268;AFR_AF=0.2148;EUR_AF=0.1581;SAS_AF=0.2638;AA=G|||;VT=SNP
5	139285241	rs35316811	G	A	100	PASS	AC=851;AF=0.169928;AN=5008;NS=2504;DP=14101;EAS_AF=0.1677;AMR_AF=0.1153;AFR_AF=0.1505;EUR_AF=0.1491;SAS_AF=0.2587;AA=G|||;VT=SNP
5	139285882	rs13153335	C	T	100	PASS	AC=861;AF=0.171925;AN=5008;NS=2504;DP=19972;EAS_AF=0.1677;AMR_AF=0.1153;AFR_AF=0.1589;EUR_AF=0.1481;SAS_AF=0.2587;AA=C|||;VT=SNP
5	139286736	rs34840606	C	G	100	PASS	AC=1261;AF=0.251797;AN=5008;NS=2504;DP=22233;EAS_AF=0.1677;AMR_AF=0.1383;AFR_AF=0.4365;EUR_AF=0.16;SAS_AF=0.2638;AA=G|||;VT=SNP
5	139290054	rs10515509	C	T	100	PASS	AC=845;AF=0.16873;AN=5008;NS=2504;DP=21665;EAS_AF=0.1954;AMR_AF=0.1081;AFR_AF=0.1513;EUR_AF=0.1322;SAS_AF=0.2454;AA=C|||;VT=SNP
5	139290216	rs398755	A	C	100	PASS	AC=936;AF=0.186901;AN=5008;NS=2504;DP=19304;EAS_AF=0.1994;AMR_AF=0.1167;AFR_AF=0.202;EUR_AF=0.1412;SAS_AF=0.2505;AA=A|||;VT=SNP
5	139290232	rs443587	T	G	100	PASS	AC=1336;AF=0.266773;AN=5008;NS=2504;DP=19260;EAS_AF=0.1984;AMR_AF=0.1369;AFR_AF=0.4932;EUR_AF=0.1431;SAS_AF=0.2505;AA=G|||;VT=SNP
5	139290554	rs34135134	G	A	100	PASS	AC=859;AF=0.171526;AN=5008;NS=2504;DP=18692;EAS_AF=0.1984;AMR_AF=0.1081;AFR_AF=0.1596;EUR_AF=0.1322;SAS_AF=0.2454;AA=G|||;VT=SNP
5	139291241	rs2436586	A	G	100	PASS	AC=1356;AF=0.270767;AN=5008;NS=2504;DP=18160;EAS_AF=0.1984;AMR_AF=0.1369;AFR_AF=0.5076;EUR_AF=0.1431;SAS_AF=0.2515;AA=G|||;VT=SNP
5	139291407	rs2431383	G	A	100	PASS	AC=1221;AF=0.24381;AN=5008;NS=2504;DP=20498;EAS_AF=0.1984;AMR_AF=0.121;AFR_AF=0.4251;EUR_AF=0.1332;SAS_AF=0.2464;AA=A|||;VT=SNP
5	139292686	rs2431384	A	G	100	PASS	AC=1414;AF=0.282348;AN=5008;NS=2504;DP=19416;EAS_AF=0.1984;AMR_AF=0.1455;AFR_AF=0.5371;EUR_AF=0.1471;SAS_AF=0.2607;AA=G|||;VT=SNP
5	139293166	rs4912936	G	A	100	PASS	AC=866;AF=0.172923;AN=5008;NS=2504;DP=17941;EAS_AF=0.1746;AMR_AF=0.1427;AFR_AF=0.0764;EUR_AF=0.2286;SAS_AF=0.2658;AA=G|||;VT=SNP
5	139293446	rs71581512	T	C	100	PASS	AC=852;AF=0.170128;AN=5008;NS=2504;DP=21434;EAS_AF=0.1875;AMR_AF=0.1167;AFR_AF=0.1407;EUR_AF=0.1402;SAS_AF=0.2607;AA=T|||;VT=SNP
5	139294677	rs11738832	G	A	100	PASS	AC=1639;AF=0.327276;AN=5008;NS=2504;DP=17792;EAS_AF=0.5139;AMR_AF=0.5591;AFR_AF=0.0212;EUR_AF=0.4652;SAS_AF=0.2423;AA=G|||;VT=SNP
5	139295646	rs17118532	A	G	100	PASS	AC=1227;AF=0.245008;AN=5008;NS=2504;DP=21411;EAS_AF=0.1806;AMR_AF=0.1354;AFR_AF=0.3933;EUR_AF=0.1481;SAS_AF=0.2883;AA=G|||;VT=SNP
5	139295721	rs76178519	G	A	100	PASS	AC=365;AF=0.0728834;AN=5008;NS=2504;DP=19858;EAS_AF=0.0952;AMR_AF=0.0634;AFR_AF=0.0083;EUR_AF=0.0865;SAS_AF=0.1299;AA=G|||;VT=SNP
5	139295821	rs6895139	G	A	100	PASS	AC=247;AF=0.0493211;AN=5008;NS=2504;DP=18647;EAS_AF=0.0337;AMR_AF=0.0591;AFR_AF=0.0212;EUR_AF=0.0736;SAS_AF=0.0716;AA=G|||;VT=SNP
5	139299907	rs12163954	A	G	100	PASS	AC=272;AF=0.0543131;AN=5008;NS=2504;DP=19553;EAS_AF=0.0437;AMR_AF=0.0591;AFR_AF=0.0295;EUR_AF=0.0775;SAS_AF=0.0716;AA=A|||;VT=SNP
5	139300789	rs35342155	C	T	100	PASS	AC=1212;AF=0.242013;AN=5008;NS=2504;DP=20715;EAS_AF=0.1815;AMR_AF=0.1354;AFR_AF=0.3911;EUR_AF=0.1461;SAS_AF=0.2771;AA=T|||;VT=SNP
5	139303341	rs17118539	T	C	100	PASS	AC=1139;AF=0.227436;AN=5008;NS=2504;DP=20463;EAS_AF=0.1815;AMR_AF=0.1297;AFR_AF=0.3396;EUR_AF=0.1451;SAS_AF=0.2771;AA=T|||;VT=SNP
5	139303390	rs71581513	C	A	100	PASS	AC=903;AF=0.180312;AN=5008;NS=2504;DP=19810;EAS_AF=0.1815;AMR_AF=0.111;AFR_AF=0.1884;EUR_AF=0.1282;SAS_AF=0.271;AA=C|||;VT=SNP
5	139307285	rs13170151	G	A	100	PASS	AC=877;AF=0.17512;AN=5008;NS=2504;DP=14301;EAS_AF=0.1796;AMR_AF=0.1066;AFR_AF=0.1815;EUR_AF=0.1203;SAS_AF=0.2669;AA=G|||;VT=SNP
5	139308105	rs13175054	G	T	100	PASS	AC=941;AF=0.187899;AN=5008;NS=2504;DP=20966;EAS_AF=0.1796;AMR_AF=0.111;AFR_AF=0.2277;EUR_AF=0.1203;SAS_AF=0.2669;AA=T|||;VT=SNP
5	139308720	rs35834774	G	A	100	PASS	AC=941;AF=0.187899;AN=5008;NS=2504;DP=21938;EAS_AF=0.1796;AMR_AF=0.111;AFR_AF=0.2277;EUR_AF=0.1203;SAS_AF=0.2669;AA=A|||;VT=SNP
5	139309518	rs57395143	A	G	100	PASS	AC=948;AF=0.189297;AN=5008;NS=2504;DP=23367;EAS_AF=0.1815;AMR_AF=0.111;AFR_AF=0.2315;EUR_AF=0.1203;SAS_AF=0.2669;AA=A|||;VT=SNP
5	139309674	rs1433302	G	C	100	PASS	AC=948;AF=0.189297;AN=5008;NS=2504;DP=22384;EAS_AF=0.1815;AMR_AF=0.111;AFR_AF=0.2315;EUR_AF=0.1203;SAS_AF=0.2669;AA=C|||;VT=SNP
5	139311588	rs35740825	C	T	100	PASS	AC=855;AF=0.170727;AN=5008;NS=2504;DP=18969;EAS_AF=0.1796;AMR_AF=0.1066;AFR_AF=0.1649;EUR_AF=0.1203;SAS_AF=0.2669;AA=C|||;VT=SNP
5	139311728	rs11959368	T	C	100	PASS	AC=1204;AF=0.240415;AN=5008;NS=2504;DP=18532;EAS_AF=0.1796;AMR_AF=0.1326;AFR_AF=0.3964;EUR_AF=0.1392;SAS_AF=0.273;AA=T|||;VT=SNP
5	139311766	rs34388750	T	C	100	PASS	AC=946;AF=0.188898;AN=5008;NS=2504;DP=16720;EAS_AF=0.1796;AMR_AF=0.111;AFR_AF=0.2315;EUR_AF=0.1203;SAS_AF=0.2669;AA=C|||;VT=SNP
5	139313021	rs11955691	G	A	100	PASS	AC=1202;AF=0.240016;AN=5008;NS=2504;DP=17596;EAS_AF=0.1786;AMR_AF=0.1326;AFR_AF=0.3956;EUR_AF=0.1392;SAS_AF=0.273;AA=A|||;VT=SNP
5	139313676	rs264353	A	C	100	PASS	AC=1652;AF=0.329872;AN=5008;NS=2504;DP=15565;EAS_AF=0.2212;AMR_AF=0.2032;AFR_AF=0.556;EUR_AF=0.2187;SAS_AF=0.3405;AA=C|||;VT=SNP
5	139313756	rs7735660	G	C	100	PASS	AC=1203;AF=0.240216;AN=5008;NS=2504;DP=16806;EAS_AF=0.1786;AMR_AF=0.1326;AFR_AF=0.3956;EUR_AF=0.1402;SAS_AF=0.273;AA=C|||;VT=SNP
5	139314677	rs264354	A	G	100	PASS	AC=1298;AF=0.259185;AN=5008;NS=2504;DP=17972;EAS_AF=0.1786;AMR_AF=0.1354;AFR_AF=0.4667;EUR_AF=0.1392;SAS_AF=0.273;AA=a|||;VT=SNP
5	139314992	rs6580316	G	A	100	PASS	AC=945;AF=0.188698;AN=5008;NS=2504;DP=15442;EAS_AF=0.1786;AMR_AF=0.111;AFR_AF=0.2315;EUR_AF=0.1203;SAS_AF=0.2669;AA=A|||;VT=SNP
5	139316081	rs6896463	A	G	100	PASS	AC=945;AF=0.188698;AN=5008;NS=2504;DP=14574;EAS_AF=0.1786;AMR_AF=0.111;AFR_AF=0.2315;EUR_AF=0.1203;SAS_AF=0.2669;AA=A|||;VT=SNP
5	139317664	rs385616	C	T	100	PASS	AC=1298;AF=0.259185;AN=5008;NS=2504;DP=18047;EAS_AF=0.1786;AMR_AF=0.1354;AFR_AF=0.4667;EUR_AF=0.1392;SAS_AF=0.273;AA=T|||;VT=SNP
5	139317733	rs7705835	C	T	100	PASS	AC=945;AF=0.188698;AN=5008;NS=2504;DP=19088;EAS_AF=0.1786;AMR_AF=0.111;AFR_AF=0.2315;EUR_AF=0.1203;SAS_AF=0.2669;AA=T|||;VT=SNP
5	139318045	rs439288	A	G	100	PASS	AC=1299;AF=0.259385;AN=5008;NS=2504;DP=14426;EAS_AF=0.1786;AMR_AF=0.1354;AFR_AF=0.4675;EUR_AF=0.1392;SAS_AF=0.273;AA=a|||;VT=SNP
5	139318123	rs34763996	A	T	100	PASS	AC=945;AF=0.188698;AN=5008;NS=2504;DP=13849;EAS_AF=0.1786;AMR_AF=0.111;AFR_AF=0.2315;EUR_AF=0.1203;SAS_AF=0.2669;AA=a|||;VT=SNP
5	139318419	rs59638156	T	C	100	PASS	AC=1298;AF=0.259185;AN=5008;NS=2504;DP=14588;EAS_AF=0.1786;AMR_AF=0.1354;AFR_AF=0.466;EUR_AF=0.1392;SAS_AF=0.274;AA=t|||;VT=SNP
5	139319845	rs13153565	A	G	100	PASS	AC=882;AF=0.176118;AN=5008;NS=2504;DP=21236;EAS_AF=0.1796;AMR_AF=0.1066;AFR_AF=0.1853;EUR_AF=0.1203;SAS_AF=0.2669;AA=A|||;VT=SNP
5	139320005	rs3910240	T	A	100	PASS	AC=1286;AF=0.256789;AN=5008;NS=2504;DP=19785;EAS_AF=0.1786;AMR_AF=0.1354;AFR_AF=0.4576;EUR_AF=0.1392;SAS_AF=0.273;AA=A|||;VT=SNP
5	139320183	rs13157893	A	G	100	PASS	AC=945;AF=0.188698;AN=5008;NS=2504;DP=20364;EAS_AF=0.1786;AMR_AF=0.111;AFR_AF=0.2315;EUR_AF=0.1203;SAS_AF=0.2669;AA=A|||;VT=SNP
5	139320369	rs35044870	G	A	100	PASS	AC=945;AF=0.188698;AN=5008;NS=2504;DP=18857;EAS_AF=0.1786;AMR_AF=0.111;AFR_AF=0.2315;EUR_AF=0.1203;SAS_AF=0.2669;AA=A|||;VT=SNP
5	139320512	rs34596629	G	A	100	PASS	AC=863;AF=0.172324;AN=5008;NS=2504;DP=20046;EAS_AF=0.1786;AMR_AF=0.1066;AFR_AF=0.1717;EUR_AF=0.1203;SAS_AF=0.2669;AA=g|||;VT=SNP
5	139320824	rs77265165	A	G	100	PASS	AC=299;AF=0.0597045;AN=5008;NS=2504;DP=17648;EAS_AF=0.002;AMR_AF=0.1671;AFR_AF=0.0015;EUR_AF=0.0706;SAS_AF=0.1104;AA=-|||;VT=SNP
5	139320962	rs71581514	G	T	100	PASS	AC=941;AF=0.187899;AN=5008;NS=2504;DP=16659;EAS_AF=0.1786;AMR_AF=0.111;AFR_AF=0.23;EUR_AF=0.1203;SAS_AF=0.2648;AA=T|||;VT=SNP
5	139320978	rs71581515	C	T	100	PASS	AC=880;AF=0.175719;AN=5008;NS=2504;DP=16876;EAS_AF=0.1786;AMR_AF=0.1066;AFR_AF=0.1846;EUR_AF=0.1203;SAS_AF=0.2669;AA=C|||;VT=SNP
5	139322080	rs13183915	G	A	100	PASS	AC=919;AF=0.183506;AN=5008;NS=2504;DP=19640;EAS_AF=0.2123;AMR_AF=0.1066;AFR_AF=0.1853;EUR_AF=0.1233;SAS_AF=0.2679;AA=G|||;VT=SNP
5	139323257	rs2060296	G	A	100	PASS	AC=1616;AF=0.322684;AN=5008;NS=2504;DP=18342;EAS_AF=0.5089;AMR_AF=0.549;AFR_AF=0.0174;EUR_AF=0.4384;SAS_AF=0.2638;AA=G|||;VT=SNP
5	139323287	rs34849406	C	G	100	PASS	AC=882;AF=0.176118;AN=5008;NS=2504;DP=18387;EAS_AF=0.1786;AMR_AF=0.1066;AFR_AF=0.1853;EUR_AF=0.1203;SAS_AF=0.2679;AA=C|||;VT=SNP
5	139323437	rs34503151	T	C	100	PASS	AC=945;AF=0.188698;AN=5008;NS=2504;DP=18435;EAS_AF=0.1786;AMR_AF=0.111;AFR_AF=0.2315;EUR_AF=0.1203;SAS_AF=0.2669;AA=T|||;VT=SNP
5	139323547	rs264356	G	A	100	PASS	AC=4790;AF=0.95647;AN=5008;NS=2504;DP=18489;EAS_AF=0.9435;AMR_AF=0.938;AFR_AF=0.9947;EUR_AF=0.9016;SAS_AF=0.9877;AA=A|||;VT=SNP
5	139324828	rs35852370	C	A	100	PASS	AC=945;AF=0.188698;AN=5008;NS=2504;DP=18954;EAS_AF=0.1786;AMR_AF=0.111;AFR_AF=0.2315;EUR_AF=0.1203;SAS_AF=0.2669;AA=A|||;VT=SNP
5	139325255	rs55840281	T	C	100	PASS	AC=945;AF=0.188698;AN=5008;NS=2504;DP=15575;EAS_AF=0.1786;AMR_AF=0.111;AFR_AF=0.2315;EUR_AF=0.1203;SAS_AF=0.2669;AA=C|||;VT=SNP
5	139326147	rs7700260	G	A	100	PASS	AC=1202;AF=0.240016;AN=5008;NS=2504;DP=18201;EAS_AF=0.1786;AMR_AF=0.1326;AFR_AF=0.3956;EUR_AF=0.1392;SAS_AF=0.273;AA=A|||;VT=SNP
5	139326616	rs71581516	G	A	100	PASS	AC=881;AF=0.175919;AN=5008;NS=2504;DP=18271;EAS_AF=0.1786;AMR_AF=0.1066;AFR_AF=0.1853;EUR_AF=0.1203;SAS_AF=0.2669;AA=G|||;VT=SNP
5	139327362	rs11949090	C	T	100	PASS	AC=1202;AF=0.240016;AN=5008;NS=2504;DP=21777;EAS_AF=0.1786;AMR_AF=0.1326;AFR_AF=0.3956;EUR_AF=0.1392;SAS_AF=0.273;AA=T|||;VT=SNP
5	139327821	rs34059020	A	C	100	PASS	AC=881;AF=0.175919;AN=5008;NS=2504;DP=22634;EAS_AF=0.1786;AMR_AF=0.1066;AFR_AF=0.1853;EUR_AF=0.1203;SAS_AF=0.2669;AA=A|||;VT=SNP
5	139327992	rs2436589	T	C	100	PASS	AC=1300;AF=0.259585;AN=5008;NS=2504;DP=18754;EAS_AF=0.1786;AMR_AF=0.1354;AFR_AF=0.4682;EUR_AF=0.1392;SAS_AF=0.273;AA=C|||;VT=SNP
5	139328738	rs264336	G	A	100	PASS	AC=1286;AF=0.256789;AN=5008;NS=2504;DP=18683;EAS_AF=0.1786;AMR_AF=0.1354;AFR_AF=0.4576;EUR_AF=0.1392;SAS_AF=0.273;AA=A|||;VT=SNP
5	139328762	rs9686733	T	C	100	PASS	AC=943;AF=0.188299;AN=5008;NS=2504;DP=18301;EAS_AF=0.1786;AMR_AF=0.111;AFR_AF=0.23;EUR_AF=0.1203;SAS_AF=0.2669;AA=C|||;VT=SNP
5	139329066	rs9686629	A	G	100	PASS	AC=944;AF=0.188498;AN=5008;NS=2504;DP=16699;EAS_AF=0.1786;AMR_AF=0.111;AFR_AF=0.2307;EUR_AF=0.1203;SAS_AF=0.2669;AA=A|||;VT=SNP
5	139329166	rs9686889	T	C	100	PASS	AC=944;AF=0.188498;AN=5008;NS=2504;DP=16495;EAS_AF=0.1786;AMR_AF=0.111;AFR_AF=0.23;EUR_AF=0.1213;SAS_AF=0.2669;AA=T|||;VT=SNP
5	139329962	rs13171402	C	T	100	PASS	AC=942;AF=0.188099;AN=5008;NS=2504;DP=21663;EAS_AF=0.1786;AMR_AF=0.111;AFR_AF=0.23;EUR_AF=0.1193;SAS_AF=0.2669;AA=T|||;VT=SNP
5	139331478	rs6886813	T	G	100	PASS	AC=944;AF=0.188498;AN=5008;NS=2504;DP=18614;EAS_AF=0.1786;AMR_AF=0.111;AFR_AF=0.2307;EUR_AF=0.1203;SAS_AF=0.2669;AA=G|||;VT=SNP
5	139331537	rs17118547	G	A	100	PASS	AC=878;AF=0.175319;AN=5008;NS=2504;DP=20636;EAS_AF=0.1786;AMR_AF=0.1066;AFR_AF=0.1838;EUR_AF=0.1193;SAS_AF=0.2669;AA=G|||;VT=SNP
5	139331709	rs6580318	G	A	100	PASS	AC=941;AF=0.187899;AN=5008;NS=2504;DP=19685;EAS_AF=0.1786;AMR_AF=0.111;AFR_AF=0.23;EUR_AF=0.1193;SAS_AF=0.2658;AA=G|||;VT=SNP
5	139332206	rs4440417	C	T	100	PASS	AC=310;AF=0.061901;AN=5008;NS=2504;DP=18388;EAS_AF=0.0615;AMR_AF=0.0576;AFR_AF=0.0061;EUR_AF=0.0795;SAS_AF=0.1227;AA=C|||;VT=SNP
5	139332358	rs139335820	G	A	100	PASS	AC=61;AF=0.0121805;AN=5008;NS=2504;DP=17953;EAS_AF=0.0327;AMR_AF=0.0058;AFR_AF=0.0008;EUR_AF=0.0089;SAS_AF=0.0143;AA=G|||;VT=SNP
5	139332485	rs17208010	C	T	100	PASS	AC=337;AF=0.0672923;AN=5008;NS=2504;DP=18190;EAS_AF=0.0337;AMR_AF=0.0663;AFR_AF=0.0832;EUR_AF=0.0795;SAS_AF=0.0685;AA=C|||;VT=SNP
5	139333058	rs35125195	T	C	100	PASS	AC=941;AF=0.187899;AN=5008;NS=2504;DP=19906;EAS_AF=0.1776;AMR_AF=0.111;AFR_AF=0.23;EUR_AF=0.1193;SAS_AF=0.2669;AA=C|||;VT=SNP
5	139333063	rs35625311	C	G	100	PASS	AC=856;AF=0.170927;AN=5008;NS=2504;DP=19892;EAS_AF=0.1776;AMR_AF=0.1066;AFR_AF=0.1679;EUR_AF=0.1193;SAS_AF=0.2669;AA=C|||;VT=SNP
5	139333428	rs71581519	C	T	100	PASS	AC=943;AF=0.188299;AN=5008;NS=2504;DP=17908;EAS_AF=0.1786;AMR_AF=0.111;AFR_AF=0.2307;EUR_AF=0.1193;SAS_AF=0.2669;AA=C|||;VT=SNP
5	139333973	rs71581520	G	A	100	PASS	AC=856;AF=0.170927;AN=5008;NS=2504;DP=17672;EAS_AF=0.1776;AMR_AF=0.1066;AFR_AF=0.1687;EUR_AF=0.1183;SAS_AF=0.2669;AA=G|||;VT=SNP
5	139334461	rs35420312	G	T	100	PASS	AC=859;AF=0.171526;AN=5008;NS=2504;DP=20890;EAS_AF=0.1776;AMR_AF=0.1066;AFR_AF=0.171;EUR_AF=0.1183;SAS_AF=0.2669;AA=G|||;VT=SNP
5	139335948	rs7736276	C	T	100	PASS	AC=875;AF=0.17472;AN=5008;NS=2504;DP=18932;EAS_AF=0.1776;AMR_AF=0.1066;AFR_AF=0.1846;EUR_AF=0.1183;SAS_AF=0.2648;AA=T|||;VT=SNP
5	139337486	rs13181750	G	A	100	PASS	AC=875;AF=0.17472;AN=5008;NS=2504;DP=19628;EAS_AF=0.1776;AMR_AF=0.1066;AFR_AF=0.1846;EUR_AF=0.1183;SAS_AF=0.2648;AA=A|||;VT=SNP
5	139337611	rs13181931	G	A	100	PASS	AC=887;AF=0.177117;AN=5008;NS=2504;DP=20820;EAS_AF=0.1776;AMR_AF=0.1066;AFR_AF=0.1936;EUR_AF=0.1183;SAS_AF=0.2648;AA=G|||;VT=SNP
5	139338058	rs732482	G	C	100	PASS	AC=879;AF=0.175519;AN=5008;NS=2504;DP=18842;EAS_AF=0.1796;AMR_AF=0.1066;AFR_AF=0.1846;EUR_AF=0.1183;SAS_AF=0.2669;AA=G|||;VT=SNP
5	139338627	rs34125321	G	A	100	PASS	AC=878;AF=0.175319;AN=5008;NS=2504;DP=18495;EAS_AF=0.1796;AMR_AF=0.1066;AFR_AF=0.1846;EUR_AF=0.1183;SAS_AF=0.2658;AA=G|||;VT=SNP
5	139339000	rs7735593	C	T	100	PASS	AC=878;AF=0.175319;AN=5008;NS=2504;DP=17641;EAS_AF=0.1796;AMR_AF=0.1066;AFR_AF=0.1846;EUR_AF=0.1183;SAS_AF=0.2658;AA=C|||;VT=SNP
5	139339055	rs2055334	A	G	100	PASS	AC=1296;AF=0.258786;AN=5008;NS=2504;DP=18769;EAS_AF=0.1796;AMR_AF=0.1354;AFR_AF=0.466;EUR_AF=0.1382;SAS_AF=0.272;AA=G|||;VT=SNP
5	139340064	rs13155407	G	C	100	PASS	AC=1171;AF=0.233826;AN=5008;NS=2504;DP=16569;EAS_AF=0.1796;AMR_AF=0.1311;AFR_AF=0.3737;EUR_AF=0.1382;SAS_AF=0.272;AA=C|||;VT=SNP
5	139340779	rs6580323	C	T	100	PASS	AC=2706;AF=0.540335;AN=5008;NS=2504;DP=12104;EAS_AF=0.4087;AMR_AF=0.3415;AFR_AF=0.7262;EUR_AF=0.4155;SAS_AF=0.6943;AA=T|||;VT=SNP
5	139342418	rs6891100	T	C	100	PASS	AC=1141;AF=0.227835;AN=5008;NS=2504;DP=20311;EAS_AF=0.1796;AMR_AF=0.1239;AFR_AF=0.3502;EUR_AF=0.1431;SAS_AF=0.273;AA=C|||;VT=SNP
5	139342453	rs6886027	A	C	100	PASS	AC=1255;AF=0.250599;AN=5008;NS=2504;DP=20416;EAS_AF=0.1796;AMR_AF=0.1282;AFR_AF=0.4349;EUR_AF=0.1421;SAS_AF=0.273;AA=C|||;VT=SNP
5	139342616	rs17208017	A	G	100	PASS	AC=141;AF=0.028155;AN=5008;NS=2504;DP=21690;EAS_AF=0.0119;AMR_AF=0.0187;AFR_AF=0.0386;EUR_AF=0.0477;SAS_AF=0.0174;AA=A|||;VT=SNP
5	139342667	rs621345	A	C	100	PASS	AC=1230;AF=0.245607;AN=5008;NS=2504;DP=22221;EAS_AF=0.1796;AMR_AF=0.1297;AFR_AF=0.416;EUR_AF=0.1421;SAS_AF=0.272;AA=C|||;VT=SNP
5	139343174	rs436404	A	G	100	PASS	AC=1296;AF=0.258786;AN=5008;NS=2504;DP=22428;EAS_AF=0.1796;AMR_AF=0.1326;AFR_AF=0.4637;EUR_AF=0.1421;SAS_AF=0.273;AA=G|||;VT=SNP
5	139343389	rs965919	C	T	100	PASS	AC=848;AF=0.169329;AN=5008;NS=2504;DP=18701;EAS_AF=0.1806;AMR_AF=0.1023;AFR_AF=0.1611;EUR_AF=0.1223;SAS_AF=0.2648;AA=C|||;VT=SNP
5	139348608	rs6882558	C	T	100	PASS	AC=402;AF=0.0802716;AN=5008;NS=2504;DP=16937;EAS_AF=0.0387;AMR_AF=0.0375;AFR_AF=0.1331;EUR_AF=0.0408;SAS_AF=0.1227;AA=C|||;VT=SNP
5	139348915	rs197197	T	G	100	PASS	AC=2701;AF=0.539337;AN=5008;NS=2504;DP=21356;EAS_AF=0.6954;AMR_AF=0.4914;AFR_AF=0.5371;EUR_AF=0.3847;SAS_AF=0.5746;AA=T|||;VT=SNP
5	139349171	rs34548529	G	C	100	PASS	AC=546;AF=0.109026;AN=5008;NS=2504;DP=21434;EAS_AF=0.0754;AMR_AF=0.0519;AFR_AF=0.1967;EUR_AF=0.0417;SAS_AF=0.135;AA=G|||;VT=SNP
5	139350470	rs75868541	C	G	100	PASS	AC=200;AF=0.0399361;AN=5008;NS=2504;DP=22928;EAS_AF=0.0139;AMR_AF=0.0187;AFR_AF=0.1036;EUR_AF=0.0219;SAS_AF=0.0143;AA=C|||;VT=SNP
5	139352036	rs264337	A	G	100	PASS	AC=1608;AF=0.321086;AN=5008;NS=2504;DP=17307;EAS_AF=0.2292;AMR_AF=0.2867;AFR_AF=0.5159;EUR_AF=0.2843;SAS_AF=0.2147;AA=G|||;VT=SNP
5	139352085	rs112774445	G	A	100	PASS	AC=442;AF=0.0882588;AN=5008;NS=2504;DP=17134;EAS_AF=0.1101;AMR_AF=0.1614;AFR_AF=0.0121;EUR_AF=0.1541;SAS_AF=0.0491;AA=G|||;VT=SNP
5	139352178	rs264338	G	A	100	PASS	AC=809;AF=0.161542;AN=5008;NS=2504;DP=16017;EAS_AF=0.1101;AMR_AF=0.2017;AFR_AF=0.2489;EUR_AF=0.171;SAS_AF=0.0583;AA=G|||;VT=SNP
5	139353363	rs113289140	G	A	100	PASS	AC=99;AF=0.0197684;AN=5008;NS=2504;DP=17770;EAS_AF=0.0119;AMR_AF=0.013;AFR_AF=0.034;EUR_AF=0.0189;SAS_AF=0.0143;AA=G|||;VT=SNP
5	139353502	rs264339	T	C	100	PASS	AC=1675;AF=0.334465;AN=5008;NS=2504;DP=16630;EAS_AF=0.2292;AMR_AF=0.2867;AFR_AF=0.5688;EUR_AF=0.2833;SAS_AF=0.2127;AA=c|||;VT=SNP
5	139353723	rs265165	A	G	100	PASS	AC=1537;AF=0.306909;AN=5008;NS=2504;DP=18516;EAS_AF=0.2173;AMR_AF=0.2752;AFR_AF=0.5053;EUR_AF=0.2634;SAS_AF=0.1984;AA=A|||;VT=SNP
5	139353857	rs11746363	G	A	100	PASS	AC=1183;AF=0.236222;AN=5008;NS=2504;DP=18424;EAS_AF=0.505;AMR_AF=0.2493;AFR_AF=0.0424;EUR_AF=0.1958;SAS_AF=0.2536;AA=G|||;VT=SNP
5	139354020	rs75990898	G	A	100	PASS	AC=99;AF=0.0197684;AN=5008;NS=2504;DP=16310;EAS_AF=0.0119;AMR_AF=0.013;AFR_AF=0.034;EUR_AF=0.0189;SAS_AF=0.0143;AA=G|||;VT=SNP
5	139354187	rs155347	A	T	100	PASS	AC=1671;AF=0.333666;AN=5008;NS=2504;DP=19373;EAS_AF=0.2302;AMR_AF=0.2911;AFR_AF=0.5575;EUR_AF=0.2833;SAS_AF=0.2198;AA=A|||;VT=SNP
5	139354551	rs264340	A	G	100	PASS	AC=1666;AF=0.332668;AN=5008;NS=2504;DP=20692;EAS_AF=0.2302;AMR_AF=0.2925;AFR_AF=0.5575;EUR_AF=0.2833;SAS_AF=0.2137;AA=G|||;VT=SNP
5	139354932	rs264341	A	G	100	PASS	AC=1670;AF=0.333466;AN=5008;NS=2504;DP=19593;EAS_AF=0.2312;AMR_AF=0.2925;AFR_AF=0.5598;EUR_AF=0.2833;SAS_AF=0.2137;AA=G|||;VT=SNP
5	139355056	rs264342	A	G	100	PASS	AC=1666;AF=0.332668;AN=5008;NS=2504;DP=19235;EAS_AF=0.2302;AMR_AF=0.2882;AFR_AF=0.5605;EUR_AF=0.2823;SAS_AF=0.2137;AA=A|||;VT=SNP
5	139355252	rs264343	C	T	100	PASS	AC=1581;AF=0.315695;AN=5008;NS=2504;DP=17089;EAS_AF=0.2302;AMR_AF=0.268;AFR_AF=0.5552;EUR_AF=0.2326;SAS_AF=0.1994;AA=T|||;VT=SNP
5	139355739	rs58447715	C	T	100	PASS	AC=565;AF=0.112819;AN=5008;NS=2504;DP=16811;EAS_AF=0.1052;AMR_AF=0.0447;AFR_AF=0.1974;EUR_AF=0.0427;SAS_AF=0.1268;AA=C|||;VT=SNP
5	139356545	rs265170	T	C	100	PASS	AC=1671;AF=0.333666;AN=5008;NS=2504;DP=17029;EAS_AF=0.2302;AMR_AF=0.2925;AFR_AF=0.5605;EUR_AF=0.2843;SAS_AF=0.2137;AA=C|||;VT=SNP
5	139358307	rs2560714	A	G	100	PASS	AC=1672;AF=0.333866;AN=5008;NS=2504;DP=20048;EAS_AF=0.2292;AMR_AF=0.2925;AFR_AF=0.562;EUR_AF=0.2833;SAS_AF=0.2147;AA=G|||;VT=SNP
5	139358308	rs2560713	G	C	100	PASS	AC=1672;AF=0.333866;AN=5008;NS=2504;DP=20029;EAS_AF=0.2292;AMR_AF=0.2925;AFR_AF=0.562;EUR_AF=0.2833;SAS_AF=0.2147;AA=C|||;VT=SNP
5	139358324	rs74505169	C	T	100	PASS	AC=566;AF=0.113019;AN=5008;NS=2504;DP=19077;EAS_AF=0.1062;AMR_AF=0.0447;AFR_AF=0.1974;EUR_AF=0.0427;SAS_AF=0.1268;AA=C|||;VT=SNP
5	139359139	rs264345	G	A	100	PASS	AC=1672;AF=0.333866;AN=5008;NS=2504;DP=23498;EAS_AF=0.2302;AMR_AF=0.2925;AFR_AF=0.5605;EUR_AF=0.2853;SAS_AF=0.2137;AA=A|||;VT=SNP
5	139359480	rs6887417	T	G	100	PASS	AC=539;AF=0.107628;AN=5008;NS=2504;DP=21681;EAS_AF=0.1071;AMR_AF=0.0432;AFR_AF=0.177;EUR_AF=0.0427;SAS_AF=0.1268;AA=T|||;VT=SNP
5	139360300	rs264346	A	G	100	PASS	AC=1676;AF=0.334665;AN=5008;NS=2504;DP=20342;EAS_AF=0.2331;AMR_AF=0.2925;AFR_AF=0.5605;EUR_AF=0.2863;SAS_AF=0.2137;AA=G|||;VT=SNP
5	139360590	rs264347	T	C	100	PASS	AC=3235;AF=0.645966;AN=5008;NS=2504;DP=21453;EAS_AF=0.7381;AMR_AF=0.5677;AFR_AF=0.8714;EUR_AF=0.4821;SAS_AF=0.4703;AA=C|||;VT=SNP
5	139360864	rs264348	C	T	100	PASS	AC=1670;AF=0.333466;AN=5008;NS=2504;DP=22150;EAS_AF=0.2321;AMR_AF=0.2925;AFR_AF=0.5575;EUR_AF=0.2853;SAS_AF=0.2137;AA=T|||;VT=SNP
5	139361203	rs264349	G	A	100	PASS	AC=1644;AF=0.328275;AN=5008;NS=2504;DP=19395;EAS_AF=0.2321;AMR_AF=0.2911;AFR_AF=0.5386;EUR_AF=0.2853;SAS_AF=0.2137;AA=G|||;VT=SNP
5	139362321	rs264350	T	C	100	PASS	AC=1651;AF=0.329673;AN=5008;NS=2504;DP=4018;EAS_AF=0.2321;AMR_AF=0.2968;AFR_AF=0.5408;EUR_AF=0.2853;SAS_AF=0.2137;AA=C|||;VT=SNP
5	139363583	rs67151903	G	A	100	PASS	AC=456;AF=0.0910543;AN=5008;NS=2504;DP=16805;EAS_AF=0.1042;AMR_AF=0.0375;AFR_AF=0.1195;EUR_AF=0.0427;SAS_AF=0.1268;AA=G|||;VT=SNP
5	139363779	rs71581523	G	C	100	PASS	AC=310;AF=0.061901;AN=5008;NS=2504;DP=14276;EAS_AF=0.1042;AMR_AF=0.0303;AFR_AF=0.0136;EUR_AF=0.0427;SAS_AF=0.1258;AA=G|||;VT=SNP
5	139364695	rs264351	T	C	100	PASS	AC=1635;AF=0.326478;AN=5008;NS=2504;DP=19862;EAS_AF=0.2321;AMR_AF=0.2882;AFR_AF=0.5325;EUR_AF=0.2863;SAS_AF=0.2137;AA=C|||;VT=SNP
5	139365216	rs155348	G	A	100	PASS	AC=1638;AF=0.327077;AN=5008;NS=2504;DP=20680;EAS_AF=0.2321;AMR_AF=0.2882;AFR_AF=0.5348;EUR_AF=0.2863;SAS_AF=0.2137;AA=A|||;VT=SNP
5	139365452	rs265179	C	G	100	PASS	AC=975;AF=0.194688;AN=5008;NS=2504;DP=19912;EAS_AF=0.1121;AMR_AF=0.2291;AFR_AF=0.3101;EUR_AF=0.2207;SAS_AF=0.0726;AA=C|||;VT=SNP
5	139365776	rs74897647	T	C	100	PASS	AC=107;AF=0.0213658;AN=5008;NS=2504;DP=22518;EAS_AF=0.0159;AMR_AF=0.013;AFR_AF=0.0363;EUR_AF=0.0199;SAS_AF=0.0143;AA=T|||;VT=SNP
5	139365813	rs1433301	C	A	100	PASS	AC=562;AF=0.11222;AN=5008;NS=2504;DP=21152;EAS_AF=0.1121;AMR_AF=0.196;AFR_AF=0.0182;EUR_AF=0.2167;SAS_AF=0.0726;AA=C|||;VT=SNP
5	139367611	rs10076717	G	A	100	PASS	AC=721;AF=0.14397;AN=5008;NS=2504;DP=18626;EAS_AF=0.1121;AMR_AF=0.2089;AFR_AF=0.1293;EUR_AF=0.2187;SAS_AF=0.0736;AA=G|||;VT=SNP
5	139369414	rs57456296	C	T	100	PASS	AC=108;AF=0.0215655;AN=5008;NS=2504;DP=11013;EAS_AF=0.0159;AMR_AF=0.013;AFR_AF=0.0371;EUR_AF=0.0199;SAS_AF=0.0143;AA=C|||;VT=SNP
5	139371496	rs266020	G	A	100	PASS	AC=2076;AF=0.414537;AN=5008;NS=2504;DP=17221;EAS_AF=0.6111;AMR_AF=0.3559;AFR_AF=0.5023;EUR_AF=0.3201;SAS_AF=0.2321;AA=A|||;VT=SNP
5	139372149	rs171951	G	T	100	PASS	AC=1969;AF=0.393171;AN=5008;NS=2504;DP=18255;EAS_AF=0.6121;AMR_AF=0.3473;AFR_AF=0.4274;EUR_AF=0.3181;SAS_AF=0.2311;AA=T|||;VT=SNP
5	139372404	rs266022	G	T	100	PASS	AC=1970;AF=0.393371;AN=5008;NS=2504;DP=16898;EAS_AF=0.6121;AMR_AF=0.3473;AFR_AF=0.4281;EUR_AF=0.3171;SAS_AF=0.2321;AA=G|||;VT=SNP
5	139372521	rs6891114	T	C	100	PASS	AC=938;AF=0.1873;AN=5008;NS=2504;DP=17249;EAS_AF=0.4851;AMR_AF=0.1052;AFR_AF=0.1112;EUR_AF=0.0855;SAS_AF=0.1462;AA=T|||;VT=SNP
5	139375070	rs10515508	T	C	100	PASS	AC=573;AF=0.114417;AN=5008;NS=2504;DP=20204;EAS_AF=0.1151;AMR_AF=0.196;AFR_AF=0.0182;EUR_AF=0.2177;SAS_AF=0.0798;AA=T|||;VT=SNP
5	139375692	rs17118604	T	C	100	PASS	AC=806;AF=0.160942;AN=5008;NS=2504;DP=20519;EAS_AF=0.4514;AMR_AF=0.0994;AFR_AF=0.0393;EUR_AF=0.0875;SAS_AF=0.1452;AA=T|||;VT=SNP
5	139375932	rs6896087	C	T	100	PASS	AC=2810;AF=0.561102;AN=5008;NS=2504;DP=20770;EAS_AF=0.4177;AMR_AF=0.5879;AFR_AF=0.4947;EUR_AF=0.5944;SAS_AF=0.7454;AA=C|||;VT=SNP
5	139376080	rs6872908	T	A	100	PASS	AC=2816;AF=0.5623;AN=5008;NS=2504;DP=21586;EAS_AF=0.4206;AMR_AF=0.5893;AFR_AF=0.4939;EUR_AF=0.5974;SAS_AF=0.7454;AA=T|||;VT=SNP
5	139376819	rs265150	T	C	100	PASS	AC=4754;AF=0.949281;AN=5008;NS=2504;DP=16132;EAS_AF=0.9821;AMR_AF=0.9294;AFR_AF=0.9629;EUR_AF=0.9066;SAS_AF=0.955;AA=C|||;VT=SNP
5	139377835	rs892262	G	A	100	PASS	AC=870;AF=0.173722;AN=5008;NS=2504;DP=19412;EAS_AF=0.4474;AMR_AF=0.0994;AFR_AF=0.0983;EUR_AF=0.0795;SAS_AF=0.1431;AA=G|||;VT=SNP
5	139378986	rs265151	A	C	100	PASS	AC=3892;AF=0.777157;AN=5008;NS=2504;DP=20776;EAS_AF=0.5367;AMR_AF=0.83;AFR_AF=0.8654;EUR_AF=0.827;SAS_AF=0.817;AA=C|||;VT=SNP
5	139379707	rs265152	C	T	100	PASS	AC=953;AF=0.190296;AN=5008;NS=2504;DP=19765;EAS_AF=0.1111;AMR_AF=0.2334;AFR_AF=0.2912;EUR_AF=0.2227;SAS_AF=0.0716;AA=C|||;VT=SNP
5	139380745	rs62383915	T	C	100	PASS	AC=410;AF=0.081869;AN=5008;NS=2504;DP=19615;EAS_AF=0.0526;AMR_AF=0.0865;AFR_AF=0.1233;EUR_AF=0.1173;SAS_AF=0.0164;AA=T|||;VT=SNP
5	139380832	rs265153	C	A	100	PASS	AC=926;AF=0.184904;AN=5008;NS=2504;DP=20154;EAS_AF=0.1131;AMR_AF=0.2291;AFR_AF=0.2731;EUR_AF=0.2217;SAS_AF=0.0706;AA=C|||;VT=SNP
5	139380991	rs7703099	A	G	100	PASS	AC=858;AF=0.171326;AN=5008;NS=2504;DP=19813;EAS_AF=0.4395;AMR_AF=0.098;AFR_AF=0.0953;EUR_AF=0.0795;SAS_AF=0.1442;AA=A|||;VT=SNP
5	139381385	rs265154	C	T	100	PASS	AC=4623;AF=0.923123;AN=5008;NS=2504;DP=18097;EAS_AF=0.9831;AMR_AF=0.9207;AFR_AF=0.8661;EUR_AF=0.9006;SAS_AF=0.9632;AA=C|||;VT=SNP
5	139381496	rs67676623	A	G	100	PASS	AC=858;AF=0.171326;AN=5008;NS=2504;DP=15546;EAS_AF=0.4395;AMR_AF=0.098;AFR_AF=0.0953;EUR_AF=0.0795;SAS_AF=0.1442;AA=A|||;VT=SNP
5	139381708	rs34929354	A	G	100	PASS	AC=847;AF=0.169129;AN=5008;NS=2504;DP=13947;EAS_AF=0.4415;AMR_AF=0.0965;AFR_AF=0.0862;EUR_AF=0.0795;SAS_AF=0.1442;AA=A|||;VT=SNP
5	139382248	rs75043106	T	C	100	PASS	AC=625;AF=0.1248;AN=5008;NS=2504;DP=19768;EAS_AF=0.1558;AMR_AF=0.1556;AFR_AF=0.0658;EUR_AF=0.1153;SAS_AF=0.1605;AA=T|||;VT=SNP
5	139382353	rs7728075	G	A	100	PASS	AC=959;AF=0.191494;AN=5008;NS=2504;DP=20778;EAS_AF=0.1121;AMR_AF=0.2334;AFR_AF=0.2965;EUR_AF=0.2197;SAS_AF=0.0726;AA=g|||;VT=SNP
5	139384490	rs975642	T	C	100	PASS	AC=2162;AF=0.431709;AN=5008;NS=2504;DP=19133;EAS_AF=0.2708;AMR_AF=0.379;AFR_AF=0.3994;EUR_AF=0.503;SAS_AF=0.6053;AA=T|||;VT=SNP
5	139384602	rs11167875	C	T	100	PASS	AC=2198;AF=0.438898;AN=5008;NS=2504;DP=20241;EAS_AF=0.2708;AMR_AF=0.3804;AFR_AF=0.4304;EUR_AF=0.498;SAS_AF=0.6043;AA=C|||;VT=SNP
5	139386659	rs265156	C	T	100	PASS	AC=962;AF=0.192093;AN=5008;NS=2504;DP=18570;EAS_AF=0.1151;AMR_AF=0.2363;AFR_AF=0.2927;EUR_AF=0.2217;SAS_AF=0.0736;AA=C|||;VT=SNP
5	139388857	rs36021945	T	C	100	PASS	AC=601;AF=0.120008;AN=5008;NS=2504;DP=18504;EAS_AF=0.1687;AMR_AF=0.1513;AFR_AF=0.0537;EUR_AF=0.1163;SAS_AF=0.1411;AA=T|||;VT=SNP
5	139388955	rs35463850	C	G	100	PASS	AC=913;AF=0.182308;AN=5008;NS=2504;DP=21181;EAS_AF=0.4484;AMR_AF=0.1657;AFR_AF=0.0794;EUR_AF=0.0875;SAS_AF=0.1564;AA=C|||;VT=SNP
5	139390007	rs265157	C	T	100	PASS	AC=4258;AF=0.85024;AN=5008;NS=2504;DP=18123;EAS_AF=0.8323;AMR_AF=0.7896;AFR_AF=0.9402;EUR_AF=0.8052;SAS_AF=0.8364;AA=T|||;VT=SNP
5	139390092	rs72796740	T	C	100	PASS	AC=571;AF=0.114018;AN=5008;NS=2504;DP=18217;EAS_AF=0.1131;AMR_AF=0.2017;AFR_AF=0.0197;EUR_AF=0.2177;SAS_AF=0.0736;AA=T|||;VT=SNP
5	139390377	rs155346	T	C	100	PASS	AC=976;AF=0.194888;AN=5008;NS=2504;DP=18399;EAS_AF=0.1131;AMR_AF=0.2363;AFR_AF=0.3048;EUR_AF=0.2217;SAS_AF=0.0736;AA=T|||;VT=SNP
5	139390467	rs265158	G	A	100	PASS	AC=4258;AF=0.85024;AN=5008;NS=2504;DP=18591;EAS_AF=0.8323;AMR_AF=0.7896;AFR_AF=0.9402;EUR_AF=0.8052;SAS_AF=0.8364;AA=A|||;VT=SNP
5	139390752	rs265159	A	G	100	PASS	AC=1145;AF=0.228634;AN=5008;NS=2504;DP=21768;EAS_AF=0.1131;AMR_AF=0.245;AFR_AF=0.4266;EUR_AF=0.2237;SAS_AF=0.0736;AA=A|||;VT=SNP
5	139390914	rs265160	A	C	100	PASS	AC=1147;AF=0.229034;AN=5008;NS=2504;DP=20689;EAS_AF=0.1151;AMR_AF=0.245;AFR_AF=0.4266;EUR_AF=0.2237;SAS_AF=0.0736;AA=A|||;VT=SNP
5	139391486	rs265161	A	G	100	PASS	AC=4263;AF=0.851238;AN=5008;NS=2504;DP=20352;EAS_AF=0.8323;AMR_AF=0.7896;AFR_AF=0.9402;EUR_AF=0.8091;SAS_AF=0.8374;AA=G|||;VT=SNP
5	139392069	rs71581525	T	G	100	PASS	AC=913;AF=0.182308;AN=5008;NS=2504;DP=22574;EAS_AF=0.4554;AMR_AF=0.1614;AFR_AF=0.0832;EUR_AF=0.0825;SAS_AF=0.1524;AA=T|||;VT=SNP
5	139392375	rs12516030	T	C	100	PASS	AC=913;AF=0.182308;AN=5008;NS=2504;DP=23016;EAS_AF=0.4554;AMR_AF=0.1614;AFR_AF=0.0832;EUR_AF=0.0825;SAS_AF=0.1524;AA=T|||;VT=SNP
5	139393417	rs645850	T	C	100	PASS	AC=1145;AF=0.228634;AN=5008;NS=2504;DP=21087;EAS_AF=0.1141;AMR_AF=0.245;AFR_AF=0.4259;EUR_AF=0.2237;SAS_AF=0.0736;AA=t|||;VT=SNP
5	139394270	rs659886	G	C	100	PASS	AC=4302;AF=0.859026;AN=5008;NS=2504;DP=18715;EAS_AF=0.8323;AMR_AF=0.8458;AFR_AF=0.9402;EUR_AF=0.8091;SAS_AF=0.8374;AA=c|||;VT=SNP
5	139394586	rs12515886	C	G	100	PASS	AC=3150;AF=0.628994;AN=5008;NS=2504;DP=16339;EAS_AF=0.7192;AMR_AF=0.5504;AFR_AF=0.5045;EUR_AF=0.6133;SAS_AF=0.7761;AA=c|||;VT=SNP
5	139394634	rs12515888	C	T	100	PASS	AC=2255;AF=0.45028;AN=5008;NS=2504;DP=15666;EAS_AF=0.2718;AMR_AF=0.389;AFR_AF=0.4327;EUR_AF=0.5258;SAS_AF=0.6237;AA=c|||;VT=SNP
5	139394941	rs2560711	T	C	100	PASS	AC=969;AF=0.19349;AN=5008;NS=2504;DP=15587;EAS_AF=0.1161;AMR_AF=0.2363;AFR_AF=0.298;EUR_AF=0.2207;SAS_AF=0.0736;AA=T|||;VT=SNP
5	139395099	rs62383916	T	C	100	PASS	AC=254;AF=0.0507188;AN=5008;NS=2504;DP=5228;EAS_AF=0.0575;AMR_AF=0.0677;AFR_AF=0.0113;EUR_AF=0.1163;SAS_AF=0.0174;AA=T|||;VT=SNP
5	139395233	rs12655558	T	A	100	PASS	AC=908;AF=0.18131;AN=5008;NS=2504;DP=19557;EAS_AF=0.4474;AMR_AF=0.1643;AFR_AF=0.0832;EUR_AF=0.0835;SAS_AF=0.1524;AA=T|||;VT=SNP
5	139396172	rs62383917	G	A	100	PASS	AC=251;AF=0.0501198;AN=5008;NS=2504;DP=20860;EAS_AF=0.0585;AMR_AF=0.0692;AFR_AF=0.0045;EUR_AF=0.1203;SAS_AF=0.0174;AA=G|||;VT=SNP
5	139396184	rs34308038	C	T	100	PASS	AC=855;AF=0.170727;AN=5008;NS=2504;DP=20980;EAS_AF=0.4593;AMR_AF=0.1585;AFR_AF=0.0295;EUR_AF=0.0845;SAS_AF=0.1616;AA=C|||;VT=SNP
5	139396375	rs265141	G	A	100	PASS	AC=946;AF=0.188898;AN=5008;NS=2504;DP=23062;EAS_AF=0.1141;AMR_AF=0.2205;AFR_AF=0.3011;EUR_AF=0.2197;SAS_AF=0.0603;AA=A|||;VT=SNP
5	139396998	rs265142	C	T	100	PASS	AC=950;AF=0.189696;AN=5008;NS=2504;DP=21496;EAS_AF=0.1151;AMR_AF=0.2205;AFR_AF=0.3033;EUR_AF=0.2197;SAS_AF=0.0603;AA=N|||;VT=SNP
5	139397066	rs265143	A	C	100	PASS	AC=1039;AF=0.207468;AN=5008;NS=2504;DP=21471;EAS_AF=0.1151;AMR_AF=0.2277;AFR_AF=0.3654;EUR_AF=0.2217;SAS_AF=0.0603;AA=c|||;VT=SNP
5	139397155	rs265144	T	C	100	PASS	AC=951;AF=0.189896;AN=5008;NS=2504;DP=23062;EAS_AF=0.1151;AMR_AF=0.2205;AFR_AF=0.3041;EUR_AF=0.2197;SAS_AF=0.0603;AA=t|||;VT=SNP
5	139397250	rs155345	G	A	100	PASS	AC=950;AF=0.189696;AN=5008;NS=2504;DP=22503;EAS_AF=0.1151;AMR_AF=0.2205;AFR_AF=0.3033;EUR_AF=0.2197;SAS_AF=0.0603;AA=g|||;VT=SNP
5	139397332	rs265145	G	A	100	PASS	AC=1028;AF=0.205272;AN=5008;NS=2504;DP=22918;EAS_AF=0.1141;AMR_AF=0.2248;AFR_AF=0.3593;EUR_AF=0.2217;SAS_AF=0.0603;AA=a|||;VT=SNP
5	139398050	rs265146	T	C	100	PASS	AC=950;AF=0.189696;AN=5008;NS=2504;DP=22034;EAS_AF=0.1141;AMR_AF=0.2205;AFR_AF=0.3041;EUR_AF=0.2197;SAS_AF=0.0603;AA=t|||;VT=SNP
5	139400093	rs2115048	C	T	100	PASS	AC=3353;AF=0.669529;AN=5008;NS=2504;DP=21527;EAS_AF=0.8075;AMR_AF=0.6326;AFR_AF=0.5386;EUR_AF=0.6123;SAS_AF=0.7894;AA=C|||;VT=SNP
5	139400532	rs265147	T	C	100	PASS	AC=945;AF=0.188698;AN=5008;NS=2504;DP=20554;EAS_AF=0.1141;AMR_AF=0.2205;AFR_AF=0.3003;EUR_AF=0.2197;SAS_AF=0.0603;AA=T|||;VT=SNP
5	139400779	rs265148	T	C	100	PASS	AC=1034;AF=0.20647;AN=5008;NS=2504;DP=23008;EAS_AF=0.1141;AMR_AF=0.2277;AFR_AF=0.3623;EUR_AF=0.2217;SAS_AF=0.0603;AA=C|||;VT=SNP
5	139401520	rs76328935	C	T	100	PASS	AC=296;AF=0.0591054;AN=5008;NS=2504;DP=21282;EAS_AF=0.0605;AMR_AF=0.062;AFR_AF=0.0045;EUR_AF=0.0746;SAS_AF=0.1135;AA=C|||;VT=SNP
5	139401891	rs265149	G	A	100	PASS	AC=864;AF=0.172524;AN=5008;NS=2504;DP=21219;EAS_AF=0.1131;AMR_AF=0.2205;AFR_AF=0.2398;EUR_AF=0.2197;SAS_AF=0.0603;AA=G|||;VT=SNP
5	139402342	rs2974422	T	C	100	PASS	AC=3359;AF=0.670727;AN=5008;NS=2504;DP=20442;EAS_AF=0.8105;AMR_AF=0.6326;AFR_AF=0.5408;EUR_AF=0.6123;SAS_AF=0.7894;AA=T|||;VT=SNP
5	139403517	rs6891658	A	G	100	PASS	AC=866;AF=0.172923;AN=5008;NS=2504;DP=19509;EAS_AF=0.1151;AMR_AF=0.2205;AFR_AF=0.2398;EUR_AF=0.2197;SAS_AF=0.0603;AA=A|||;VT=SNP
5	139404852	rs645898	C	T	100	PASS	AC=954;AF=0.190495;AN=5008;NS=2504;DP=20527;EAS_AF=0.1161;AMR_AF=0.2277;AFR_AF=0.3003;EUR_AF=0.2217;SAS_AF=0.0603;AA=T|||;VT=SNP
5	139405072	rs12520398	A	G	100	PASS	AC=3377;AF=0.674321;AN=5008;NS=2504;DP=19630;EAS_AF=0.8085;AMR_AF=0.6354;AFR_AF=0.5537;EUR_AF=0.6123;SAS_AF=0.7904;AA=A|||;VT=SNP
5	139406956	rs34566928	C	A	100	PASS	AC=439;AF=0.0876597;AN=5008;NS=2504;DP=17228;EAS_AF=0.0764;AMR_AF=0.0749;AFR_AF=0.0726;EUR_AF=0.0905;SAS_AF=0.1258;AA=C|||;VT=SNP
5	139407044	rs4404729	G	A	100	PASS	AC=1322;AF=0.263978;AN=5008;NS=2504;DP=16308;EAS_AF=0.1885;AMR_AF=0.2954;AFR_AF=0.3275;EUR_AF=0.3101;SAS_AF=0.1861;AA=A|||;VT=SNP
5	139407107	rs35951343	G	A	100	PASS	AC=411;AF=0.0820687;AN=5008;NS=2504;DP=17256;EAS_AF=0.0764;AMR_AF=0.072;AFR_AF=0.0537;EUR_AF=0.0895;SAS_AF=0.1258;AA=G|||;VT=SNP
5	139407351	rs75362236	C	T	100	PASS	AC=397;AF=0.0792732;AN=5008;NS=2504;DP=19542;EAS_AF=0.0764;AMR_AF=0.072;AFR_AF=0.0431;EUR_AF=0.0895;SAS_AF=0.1258;AA=C|||;VT=SNP
5	139408104	rs11744062	C	T	100	PASS	AC=1479;AF=0.295327;AN=5008;NS=2504;DP=17051;EAS_AF=0.1925;AMR_AF=0.3012;AFR_AF=0.4402;EUR_AF=0.3111;SAS_AF=0.1851;AA=T|||;VT=SNP
5	139408130	rs11745349	A	T	100	PASS	AC=1480;AF=0.295527;AN=5008;NS=2504;DP=17340;EAS_AF=0.1944;AMR_AF=0.3012;AFR_AF=0.4402;EUR_AF=0.3111;SAS_AF=0.184;AA=T|||;VT=SNP
5	139408396	rs79731605	G	A	100	PASS	AC=410;AF=0.081869;AN=5008;NS=2504;DP=20693;EAS_AF=0.0754;AMR_AF=0.072;AFR_AF=0.0552;EUR_AF=0.0905;SAS_AF=0.1227;AA=G|||;VT=SNP
5	139408567	rs76742666	T	C	100	PASS	AC=503;AF=0.100439;AN=5008;NS=2504;DP=19605;EAS_AF=0.0754;AMR_AF=0.0735;AFR_AF=0.1256;EUR_AF=0.0895;SAS_AF=0.1227;AA=-|||;VT=SNP
5	139410510	rs13173983	T	C	100	PASS	AC=1122;AF=0.224042;AN=5008;NS=2504;DP=20631;EAS_AF=0.2054;AMR_AF=0.1988;AFR_AF=0.1921;EUR_AF=0.3072;SAS_AF=0.2188;AA=T|||;VT=SNP
5	139410687	rs6580353	C	T	100	PASS	AC=1616;AF=0.322684;AN=5008;NS=2504;DP=19744;EAS_AF=0.2986;AMR_AF=0.3098;AFR_AF=0.5098;EUR_AF=0.2604;SAS_AF=0.1677;AA=T|||;VT=SNP
5	139410945	rs7707550	T	A	100	PASS	AC=2920;AF=0.583067;AN=5008;NS=2504;DP=16921;EAS_AF=0.3621;AMR_AF=0.4827;AFR_AF=0.8268;EUR_AF=0.5537;SAS_AF=0.5828;AA=a|||;VT=SNP
5	139411034	rs72796752	T	C	100	PASS	AC=259;AF=0.0517173;AN=5008;NS=2504;DP=18217;EAS_AF=0.0139;AMR_AF=0.0677;AFR_AF=0.0068;EUR_AF=0.1322;SAS_AF=0.0573;AA=T|||;VT=SNP
5	139411146	rs59615734	T	C	100	PASS	AC=1176;AF=0.234824;AN=5008;NS=2504;DP=21271;EAS_AF=0.124;AMR_AF=0.121;AFR_AF=0.4274;EUR_AF=0.169;SAS_AF=0.2372;AA=C|||;VT=SNP
5	139411703	rs7723119	G	A	100	PASS	AC=3017;AF=0.602436;AN=5008;NS=2504;DP=19357;EAS_AF=0.3264;AMR_AF=0.5677;AFR_AF=0.8865;EUR_AF=0.6312;SAS_AF=0.498;AA=A|||;VT=SNP
5	139413164	rs60293875	G	A	100	PASS	AC=536;AF=0.107029;AN=5008;NS=2504;DP=19426;EAS_AF=0.0258;AMR_AF=0.0706;AFR_AF=0.1369;EUR_AF=0.0924;SAS_AF=0.1912;AA=G|||;VT=SNP
5	139413585	rs113012916	C	T	100	PASS	AC=255;AF=0.0509185;AN=5008;NS=2504;DP=12633;EAS_AF=0.0585;AMR_AF=0.0749;AFR_AF=0.0061;EUR_AF=0.0855;SAS_AF=0.0511;AA=C|||;VT=SNP
5	139414752	rs2916092	G	A	100	PASS	AC=3931;AF=0.784944;AN=5008;NS=2504;DP=18788;EAS_AF=0.8472;AMR_AF=0.7305;AFR_AF=0.8979;EUR_AF=0.7584;SAS_AF=0.6339;AA=A|||;VT=SNP
5	139415532	rs2916093	C	T	100	PASS	AC=3786;AF=0.75599;AN=5008;NS=2504;DP=22042;EAS_AF=0.8442;AMR_AF=0.7118;AFR_AF=0.8018;EUR_AF=0.7565;SAS_AF=0.6339;AA=C|||;VT=SNP
5	139416265	rs2436389	C	A	100	PASS	AC=4108;AF=0.820288;AN=5008;NS=2504;DP=18525;EAS_AF=0.9554;AMR_AF=0.7507;AFR_AF=0.8926;EUR_AF=0.6123;SAS_AF=0.8466;AA=A|||;VT=SNP
5	139419985	rs2436387	C	A	100	PASS	AC=1452;AF=0.289936;AN=5008;NS=2504;DP=20715;EAS_AF=0.1548;AMR_AF=0.3026;AFR_AF=0.3661;EUR_AF=0.2455;SAS_AF=0.363;AA=A|||;VT=SNP
5	139420945	rs2936651	T	A	100	PASS	AC=1070;AF=0.213658;AN=5008;NS=2504;DP=19778;EAS_AF=0.1597;AMR_AF=0.268;AFR_AF=0.093;EUR_AF=0.2406;SAS_AF=0.3661;AA=T|||;VT=SNP
5	139425476	rs2916094	T	C	100	PASS	AC=1059;AF=0.211462;AN=5008;NS=2504;DP=19746;EAS_AF=0.1597;AMR_AF=0.2666;AFR_AF=0.0893;EUR_AF=0.2416;SAS_AF=0.3599;AA=T|||;VT=SNP
5	139426209	rs155936	G	T	100	PASS	AC=1446;AF=0.288738;AN=5008;NS=2504;DP=11696;EAS_AF=0.1597;AMR_AF=0.3012;AFR_AF=0.3601;EUR_AF=0.2465;SAS_AF=0.3599;AA=G|||;VT=SNP
5	139428566	rs155937	A	T	100	PASS	AC=1348;AF=0.269169;AN=5008;NS=2504;DP=18708;EAS_AF=0.1617;AMR_AF=0.2853;AFR_AF=0.295;EUR_AF=0.2435;SAS_AF=0.3599;AA=A|||;VT=SNP
5	139429686	rs155938	G	C	100	PASS	AC=1397;AF=0.278954;AN=5008;NS=2504;DP=18607;EAS_AF=0.1597;AMR_AF=0.2997;AFR_AF=0.3238;EUR_AF=0.2465;SAS_AF=0.3599;AA=g|||;VT=SNP
5	139431893	rs17286578	T	C	100	PASS	AC=377;AF=0.0752796;AN=5008;NS=2504;DP=17621;EAS_AF=0.0258;AMR_AF=0.0533;AFR_AF=0.0182;EUR_AF=0.1004;SAS_AF=0.1933;AA=T|||;VT=SNP
5	139432312	rs268333	T	C	100	PASS	AC=1445;AF=0.288538;AN=5008;NS=2504;DP=18885;EAS_AF=0.1597;AMR_AF=0.2997;AFR_AF=0.3631;EUR_AF=0.2465;SAS_AF=0.3558;AA=C|||;VT=SNP
5	139432852	rs11743532	C	T	100	PASS	AC=1054;AF=0.210463;AN=5008;NS=2504;DP=19474;EAS_AF=0.1597;AMR_AF=0.2666;AFR_AF=0.0885;EUR_AF=0.2416;SAS_AF=0.3558;AA=C|||;VT=SNP
5	139433638	rs155941	G	C	100	PASS	AC=1371;AF=0.273762;AN=5008;NS=2504;DP=18361;EAS_AF=0.1597;AMR_AF=0.2882;AFR_AF=0.3147;EUR_AF=0.2445;SAS_AF=0.3558;AA=C|||;VT=SNP
5	139437110	rs155939	C	T	100	PASS	AC=1345;AF=0.26857;AN=5008;NS=2504;DP=18763;EAS_AF=0.1577;AMR_AF=0.2867;AFR_AF=0.2973;EUR_AF=0.2455;SAS_AF=0.3548;AA=C|||;VT=SNP
5	139438106	rs6877423	G	A	100	PASS	AC=438;AF=0.0874601;AN=5008;NS=2504;DP=20013;EAS_AF=0.0268;AMR_AF=0.0576;AFR_AF=0.0628;EUR_AF=0.0994;SAS_AF=0.1922;AA=G|||;VT=SNP
5	139438634	rs6878345	G	A	100	PASS	AC=444;AF=0.0886581;AN=5008;NS=2504;DP=18742;EAS_AF=0.0258;AMR_AF=0.0749;AFR_AF=0.1021;EUR_AF=0.1014;SAS_AF=0.1319;AA=G|||;VT=SNP
5	139438651	rs268331	C	T	100	PASS	AC=783;AF=0.15635;AN=5008;NS=2504;DP=18790;EAS_AF=0.0258;AMR_AF=0.0965;AFR_AF=0.3457;EUR_AF=0.1034;SAS_AF=0.1319;AA=T|||;VT=SNP
5	139438938	rs76872072	C	T	100	PASS	AC=147;AF=0.029353;AN=5008;NS=2504;DP=22444;EAS_AF=0.0119;AMR_AF=0.0288;AFR_AF=0.0076;EUR_AF=0.0577;SAS_AF=0.0481;AA=C|||;VT=SNP
5	139439797	rs7708581	A	C	100	PASS	AC=465;AF=0.0928514;AN=5008;NS=2504;DP=13059;EAS_AF=0.0258;AMR_AF=0.0764;AFR_AF=0.115;EUR_AF=0.1024;SAS_AF=0.1339;AA=A|||;VT=SNP
5	139440463	rs6889324	G	A	100	PASS	AC=465;AF=0.0928514;AN=5008;NS=2504;DP=20088;EAS_AF=0.0258;AMR_AF=0.0764;AFR_AF=0.115;EUR_AF=0.1024;SAS_AF=0.1339;AA=G|||;VT=SNP
5	139442378	rs1695797	A	G	100	PASS	AC=805;AF=0.160743;AN=5008;NS=2504;DP=15255;EAS_AF=0.0258;AMR_AF=0.0994;AFR_AF=0.3578;EUR_AF=0.1044;SAS_AF=0.135;AA=G|||;VT=SNP
5	139445100	rs1347142	C	T	100	PASS	AC=795;AF=0.158746;AN=5008;NS=2504;DP=15836;EAS_AF=0.1855;AMR_AF=0.121;AFR_AF=0.0507;EUR_AF=0.1491;SAS_AF=0.3139;AA=C|||;VT=SNP
5	139445165	rs1614557	C	G	100	PASS	AC=806;AF=0.160942;AN=5008;NS=2504;DP=17677;EAS_AF=0.0258;AMR_AF=0.0994;AFR_AF=0.3593;EUR_AF=0.1044;SAS_AF=0.1339;AA=G|||;VT=SNP
5	139453068	rs78258299	G	A	100	PASS	AC=467;AF=0.0932508;AN=5008;NS=2504;DP=16363;EAS_AF=0.0258;AMR_AF=0.0764;AFR_AF=0.1165;EUR_AF=0.1024;SAS_AF=0.1339;AA=G|||;VT=SNP
5	139454562	rs28539898	T	C	100	PASS	AC=388;AF=0.077476;AN=5008;NS=2504;DP=16884;EAS_AF=0.0258;AMR_AF=0.0706;AFR_AF=0.0598;EUR_AF=0.1024;SAS_AF=0.1339;AA=T|||;VT=SNP
5	139457456	rs10074868	A	T	100	PASS	AC=467;AF=0.0932508;AN=5008;NS=2504;DP=17795;EAS_AF=0.0258;AMR_AF=0.0764;AFR_AF=0.1165;EUR_AF=0.1024;SAS_AF=0.1339;AA=A|||;VT=SNP
5	139459188	rs80115321	C	T	100	PASS	AC=389;AF=0.0776757;AN=5008;NS=2504;DP=18840;EAS_AF=0.0258;AMR_AF=0.0706;AFR_AF=0.0605;EUR_AF=0.1024;SAS_AF=0.1339;AA=C|||;VT=SNP
5	139459503	rs79104226	T	G	100	PASS	AC=315;AF=0.0628994;AN=5008;NS=2504;DP=17757;EAS_AF=0.0258;AMR_AF=0.0576;AFR_AF=0.0144;EUR_AF=0.0984;SAS_AF=0.1339;AA=T|||;VT=SNP
5	139459685	rs269763	A	G	100	PASS	AC=806;AF=0.160942;AN=5008;NS=2504;DP=17420;EAS_AF=0.0258;AMR_AF=0.0994;AFR_AF=0.3593;EUR_AF=0.1044;SAS_AF=0.1339;AA=a|||;VT=SNP
5	139460183	rs269761	G	C	100	PASS	AC=791;AF=0.157947;AN=5008;NS=2504;DP=17357;EAS_AF=0.0258;AMR_AF=0.0965;AFR_AF=0.3502;EUR_AF=0.1034;SAS_AF=0.1339;AA=G|||;VT=SNP
5	139460236	rs1623177	T	G	100	PASS	AC=2103;AF=0.419928;AN=5008;NS=2504;DP=22254;EAS_AF=0.2252;AMR_AF=0.268;AFR_AF=0.6672;EUR_AF=0.3111;SAS_AF=0.5061;AA=G|||;VT=SNP
5	139461243	rs269760	T	C	100	PASS	AC=807;AF=0.161142;AN=5008;NS=2504;DP=14542;EAS_AF=0.0268;AMR_AF=0.0994;AFR_AF=0.3593;EUR_AF=0.1044;SAS_AF=0.1339;AA=C|||;VT=SNP
5	139461451	rs17286592	T	C	100	PASS	AC=148;AF=0.0295527;AN=5008;NS=2504;DP=17468;EAS_AF=0.0119;AMR_AF=0.0288;AFR_AF=0.0076;EUR_AF=0.0577;SAS_AF=0.0491;AA=T|||;VT=SNP
5	139462704	rs10037737	T	A	100	PASS	AC=789;AF=0.157548;AN=5008;NS=2504;DP=18904;EAS_AF=0.0258;AMR_AF=0.0937;AFR_AF=0.3502;EUR_AF=0.1034;SAS_AF=0.1339;AA=T|||;VT=SNP
5	139462863	rs17286599	G	T	100	PASS	AC=148;AF=0.0295527;AN=5008;NS=2504;DP=18558;EAS_AF=0.0119;AMR_AF=0.0288;AFR_AF=0.0076;EUR_AF=0.0577;SAS_AF=0.0491;AA=G|||;VT=SNP
5	139464362	rs8180371	C	T	100	PASS	AC=191;AF=0.038139;AN=5008;NS=2504;DP=21514;EAS_AF=0.0962;AMR_AF=0.0403;AFR_AF=0.0008;EUR_AF=0.0278;SAS_AF=0.0378;AA=C|||;VT=SNP
5	139465130	rs77226687	T	G	100	PASS	AC=152;AF=0.0303514;AN=5008;NS=2504;DP=20026;EAS_AF=0.0119;AMR_AF=0.0331;AFR_AF=0.0076;EUR_AF=0.0577;SAS_AF=0.0501;AA=T|||;VT=SNP
5	139468267	rs269779	A	G	100	PASS	AC=4218;AF=0.842252;AN=5008;NS=2504;DP=15413;EAS_AF=0.9534;AMR_AF=0.7882;AFR_AF=0.9274;EUR_AF=0.6352;SAS_AF=0.864;AA=G|||;VT=SNP
5	139468395	rs4912694	C	T	100	PASS	AC=725;AF=0.144768;AN=5008;NS=2504;DP=15457;EAS_AF=0.0278;AMR_AF=0.2118;AFR_AF=0.1157;EUR_AF=0.162;SAS_AF=0.2393;AA=C|||;VT=SNP
5	139470240	rs2974421	A	G	100	PASS	AC=724;AF=0.144569;AN=5008;NS=2504;DP=20176;EAS_AF=0.0278;AMR_AF=0.2104;AFR_AF=0.1157;EUR_AF=0.162;SAS_AF=0.2393;AA=A|||;VT=SNP
5	139471723	rs269778	C	T	100	PASS	AC=1030;AF=0.205671;AN=5008;NS=2504;DP=18957;EAS_AF=0.0278;AMR_AF=0.2305;AFR_AF=0.3351;EUR_AF=0.164;SAS_AF=0.2393;AA=T|||;VT=SNP
5	139474727	rs2915830	C	T	100	PASS	AC=718;AF=0.143371;AN=5008;NS=2504;DP=16598;EAS_AF=0.0278;AMR_AF=0.2104;AFR_AF=0.1112;EUR_AF=0.162;SAS_AF=0.2393;AA=C|||;VT=SNP
5	139475287	rs269776	A	G	100	PASS	AC=4214;AF=0.841454;AN=5008;NS=2504;DP=16641;EAS_AF=0.9534;AMR_AF=0.7882;AFR_AF=0.9274;EUR_AF=0.6332;SAS_AF=0.862;AA=G|||;VT=SNP
5	139475611	rs10477292	G	T	100	PASS	AC=648;AF=0.129393;AN=5008;NS=2504;DP=18599;EAS_AF=0.0278;AMR_AF=0.2075;AFR_AF=0.0598;EUR_AF=0.162;SAS_AF=0.2393;AA=G|||;VT=SNP
5	139476142	rs269773	T	C	100	PASS	AC=1031;AF=0.205871;AN=5008;NS=2504;DP=14838;EAS_AF=0.0288;AMR_AF=0.2305;AFR_AF=0.3351;EUR_AF=0.164;SAS_AF=0.2393;AA=C|||;VT=SNP
5	139477504	rs269771	C	G	100	PASS	AC=1091;AF=0.217851;AN=5008;NS=2504;DP=21001;EAS_AF=0.0278;AMR_AF=0.2334;AFR_AF=0.379;EUR_AF=0.164;SAS_AF=0.2403;AA=G|||;VT=SNP
5	139478862	rs4552683	T	G	100	PASS	AC=726;AF=0.144968;AN=5008;NS=2504;DP=15748;EAS_AF=0.0278;AMR_AF=0.2104;AFR_AF=0.1157;EUR_AF=0.162;SAS_AF=0.2413;AA=T|||;VT=SNP
5	139478891	rs198986	A	G	100	PASS	AC=1093;AF=0.218251;AN=5008;NS=2504;DP=15353;EAS_AF=0.0278;AMR_AF=0.2349;AFR_AF=0.379;EUR_AF=0.164;SAS_AF=0.2413;AA=G|||;VT=SNP
5	139480338	rs2173561	T	C	100	PASS	AC=726;AF=0.144968;AN=5008;NS=2504;DP=22427;EAS_AF=0.0278;AMR_AF=0.2104;AFR_AF=0.1157;EUR_AF=0.162;SAS_AF=0.2413;AA=T|||;VT=SNP
5	139482975	rs77649854	G	T	100	PASS	AC=691;AF=0.137979;AN=5008;NS=2504;DP=20043;EAS_AF=0.0278;AMR_AF=0.2089;AFR_AF=0.0908;EUR_AF=0.162;SAS_AF=0.2403;AA=G|||;VT=SNP
5	139489185	rs13187159	A	G	100	PASS	AC=800;AF=0.159744;AN=5008;NS=2504;DP=18688;EAS_AF=0.1815;AMR_AF=0.121;AFR_AF=0.0514;EUR_AF=0.1521;SAS_AF=0.319;AA=A|||;VT=SNP
5	139492065	rs875575	G	C	100	PASS	AC=1090;AF=0.217652;AN=5008;NS=2504;DP=17698;EAS_AF=0.0278;AMR_AF=0.232;AFR_AF=0.379;EUR_AF=0.164;SAS_AF=0.2403;AA=C|||;VT=SNP
5	139497605	rs2013169	T	A	100	PASS	AC=1090;AF=0.217652;AN=5008;NS=2504;DP=18013;EAS_AF=0.0278;AMR_AF=0.232;AFR_AF=0.379;EUR_AF=0.164;SAS_AF=0.2403;AA=A|||;VT=SNP
5	139501147	rs10060173	C	T	100	PASS	AC=1091;AF=0.217851;AN=5008;NS=2504;DP=21316;EAS_AF=0.0278;AMR_AF=0.232;AFR_AF=0.3797;EUR_AF=0.164;SAS_AF=0.2403;AA=T|||;VT=SNP
5	139508705	rs2429310	G	A	100	PASS	AC=1071;AF=0.213858;AN=5008;NS=2504;DP=15988;EAS_AF=0.0278;AMR_AF=0.2305;AFR_AF=0.3654;EUR_AF=0.164;SAS_AF=0.2403;AA=A|||;VT=SNP
5	139509340	rs445944	G	A	100	PASS	AC=722;AF=0.144169;AN=5008;NS=2504;DP=18049;EAS_AF=0.0278;AMR_AF=0.2061;AFR_AF=0.1157;EUR_AF=0.162;SAS_AF=0.2403;AA=G|||;VT=SNP
5	139514964	rs13156549	T	C	100	PASS	AC=1503;AF=0.30012;AN=5008;NS=2504;DP=21268;EAS_AF=0.5486;AMR_AF=0.2723;AFR_AF=0.143;EUR_AF=0.2276;SAS_AF=0.3507;AA=T|||;VT=SNP
5	139515394	rs269783	A	G	100	PASS	AC=1122;AF=0.224042;AN=5008;NS=2504;DP=21036;EAS_AF=0.2341;AMR_AF=0.2046;AFR_AF=0.2708;EUR_AF=0.1869;SAS_AF=0.2025;AA=A|||;VT=SNP
5	139517048	rs156095	A	G	100	PASS	AC=2274;AF=0.454073;AN=5008;NS=2504;DP=20510;EAS_AF=0.6081;AMR_AF=0.4582;AFR_AF=0.3381;EUR_AF=0.334;SAS_AF=0.5726;AA=G|||;VT=SNP
5	139517197	rs185123	T	C	100	PASS	AC=3487;AF=0.696286;AN=5008;NS=2504;DP=20160;EAS_AF=0.8343;AMR_AF=0.6657;AFR_AF=0.6566;EUR_AF=0.5129;SAS_AF=0.818;AA=C|||;VT=SNP
5	139517561	rs156094	G	T	100	PASS	AC=2240;AF=0.447284;AN=5008;NS=2504;DP=20954;EAS_AF=0.6071;AMR_AF=0.4582;AFR_AF=0.3147;EUR_AF=0.333;SAS_AF=0.5716;AA=G|||;VT=SNP
5	139517864	rs156093	G	C	100	PASS	AC=2242;AF=0.447684;AN=5008;NS=2504;DP=20146;EAS_AF=0.6081;AMR_AF=0.4582;AFR_AF=0.3154;EUR_AF=0.333;SAS_AF=0.5716;AA=G|||;VT=SNP
5	139518989	rs156092	T	C	100	PASS	AC=2269;AF=0.453075;AN=5008;NS=2504;DP=18575;EAS_AF=0.6062;AMR_AF=0.4582;AFR_AF=0.3374;EUR_AF=0.333;SAS_AF=0.5716;AA=C|||;VT=SNP
5	139519181	rs155948	G	A	100	PASS	AC=3483;AF=0.695487;AN=5008;NS=2504;DP=15151;EAS_AF=0.8343;AMR_AF=0.6643;AFR_AF=0.6543;EUR_AF=0.5139;SAS_AF=0.817;AA=A|||;VT=SNP
5	139520556	rs155947	C	T	100	PASS	AC=3499;AF=0.698682;AN=5008;NS=2504;DP=20649;EAS_AF=0.8353;AMR_AF=0.6643;AFR_AF=0.6664;EUR_AF=0.5129;SAS_AF=0.817;AA=T|||;VT=SNP
5	139521684	rs156090	T	C	100	PASS	AC=3290;AF=0.656949;AN=5008;NS=2504;DP=20880;EAS_AF=0.8343;AMR_AF=0.6499;AFR_AF=0.5166;EUR_AF=0.5129;SAS_AF=0.817;AA=C|||;VT=SNP
5	139521808	rs152409	T	C	100	PASS	AC=3261;AF=0.651158;AN=5008;NS=2504;DP=21779;EAS_AF=0.8343;AMR_AF=0.6499;AFR_AF=0.4947;EUR_AF=0.5129;SAS_AF=0.817;AA=T|||;VT=SNP
5	139522328	rs156089	T	C	100	PASS	AC=2152;AF=0.429712;AN=5008;NS=2504;DP=21980;EAS_AF=0.6062;AMR_AF=0.451;AFR_AF=0.2549;EUR_AF=0.33;SAS_AF=0.5716;AA=T|||;VT=SNP
5	139523684	rs155949	A	G	100	PASS	AC=3485;AF=0.695887;AN=5008;NS=2504;DP=19917;EAS_AF=0.8343;AMR_AF=0.6671;AFR_AF=0.6536;EUR_AF=0.5149;SAS_AF=0.817;AA=G|||;VT=SNP
5	139523863	rs74725681	A	G	100	PASS	AC=80;AF=0.0159744;AN=5008;NS=2504;DP=19839;EAS_AF=0.006;AMR_AF=0.0187;AFR_AF=0.0008;EUR_AF=0.0408;SAS_AF=0.0194;AA=A|||;VT=SNP
5	139526297	rs156088	A	G	100	PASS	AC=2185;AF=0.436302;AN=5008;NS=2504;DP=17917;EAS_AF=0.6071;AMR_AF=0.4524;AFR_AF=0.2784;EUR_AF=0.33;SAS_AF=0.5716;AA=A|||;VT=SNP
5	139527721	rs13179861	G	A	100	PASS	AC=1022;AF=0.204073;AN=5008;NS=2504;DP=20609;EAS_AF=0.2262;AMR_AF=0.196;AFR_AF=0.1778;EUR_AF=0.1829;SAS_AF=0.2444;AA=G|||;VT=SNP
5	139529395	rs156086	G	A	100	PASS	AC=2077;AF=0.414736;AN=5008;NS=2504;DP=19298;EAS_AF=0.6062;AMR_AF=0.438;AFR_AF=0.2073;EUR_AF=0.327;SAS_AF=0.5716;AA=G|||;VT=SNP
5	139529656	rs249616	C	T	100	PASS	AC=3165;AF=0.631989;AN=5008;NS=2504;DP=19780;EAS_AF=0.8313;AMR_AF=0.6369;AFR_AF=0.4334;EUR_AF=0.5109;SAS_AF=0.816;AA=C|||;VT=SNP
5	139529987	rs155943	A	T	100	PASS	AC=3475;AF=0.69389;AN=5008;NS=2504;DP=20074;EAS_AF=0.8313;AMR_AF=0.6671;AFR_AF=0.649;EUR_AF=0.5149;SAS_AF=0.816;AA=T|||;VT=SNP
5	139531018	rs183869	C	T	100	PASS	AC=1337;AF=0.266973;AN=5008;NS=2504;DP=18229;EAS_AF=0.2252;AMR_AF=0.2262;AFR_AF=0.3971;EUR_AF=0.1879;SAS_AF=0.2444;AA=T|||;VT=SNP
5	139532339	rs36078551	C	T	100	PASS	AC=1140;AF=0.227636;AN=5008;NS=2504;DP=12831;EAS_AF=0.2292;AMR_AF=0.2118;AFR_AF=0.2194;EUR_AF=0.2217;SAS_AF=0.2546;AA=C|||;VT=SNP
5	139532538	rs155942	T	C	100	PASS	AC=4350;AF=0.86861;AN=5008;NS=2504;DP=14285;EAS_AF=0.9375;AMR_AF=0.7594;AFR_AF=0.9902;EUR_AF=0.7217;SAS_AF=0.862;AA=C|||;VT=SNP
5	139533115	rs7705932	G	A	100	PASS	AC=1088;AF=0.217252;AN=5008;NS=2504;DP=16214;EAS_AF=0.2292;AMR_AF=0.2104;AFR_AF=0.1815;EUR_AF=0.2207;SAS_AF=0.2546;AA=G|||;VT=SNP
5	139533279	rs270166	C	A	100	PASS	AC=1384;AF=0.276358;AN=5008;NS=2504;DP=21276;EAS_AF=0.2292;AMR_AF=0.2291;AFR_AF=0.3941;EUR_AF=0.2227;SAS_AF=0.2546;AA=A|||;VT=SNP
5	139533563	rs2436396	A	G	100	PASS	AC=4263;AF=0.851238;AN=5008;NS=2504;DP=18959;EAS_AF=0.9345;AMR_AF=0.7536;AFR_AF=0.9297;EUR_AF=0.7207;SAS_AF=0.863;AA=a|||;VT=SNP
5	139534319	rs270165	T	A	100	PASS	AC=1952;AF=0.389776;AN=5008;NS=2504;DP=15994;EAS_AF=0.6022;AMR_AF=0.3674;AFR_AF=0.2504;EUR_AF=0.2515;SAS_AF=0.5174;AA=G|||;VT=SNP
5	139536037	rs442562	A	T	100	PASS	AC=1880;AF=0.375399;AN=5008;NS=2504;DP=18615;EAS_AF=0.6022;AMR_AF=0.3545;AFR_AF=0.205;EUR_AF=0.2485;SAS_AF=0.5174;AA=A|||;VT=SNP
5	139536922	rs269767	A	G	100	PASS	AC=3342;AF=0.667332;AN=5008;NS=2504;DP=13029;EAS_AF=0.8313;AMR_AF=0.5994;AFR_AF=0.6475;EUR_AF=0.4742;SAS_AF=0.772;AA=G|||;VT=SNP
5	139537771	rs7726349	C	T	100	PASS	AC=1141;AF=0.227835;AN=5008;NS=2504;DP=10038;EAS_AF=0.2292;AMR_AF=0.2118;AFR_AF=0.2201;EUR_AF=0.2217;SAS_AF=0.2546;AA=C|||;VT=SNP
5	139538670	rs270163	A	G	100	PASS	AC=1991;AF=0.397564;AN=5008;NS=2504;DP=19179;EAS_AF=0.6022;AMR_AF=0.3746;AFR_AF=0.2761;EUR_AF=0.2515;SAS_AF=0.5174;AA=G|||;VT=SNP
5	139539090	rs270162	C	T	100	PASS	AC=3072;AF=0.613419;AN=5008;NS=2504;DP=21803;EAS_AF=0.8313;AMR_AF=0.5749;AFR_AF=0.4584;EUR_AF=0.4712;SAS_AF=0.772;AA=T|||;VT=SNP
5	139539235	rs199152	A	G	100	PASS	AC=3181;AF=0.635184;AN=5008;NS=2504;DP=19468;EAS_AF=0.8313;AMR_AF=0.5893;AFR_AF=0.531;EUR_AF=0.4742;SAS_AF=0.772;AA=G|||;VT=SNP
5	139539514	rs2291878	A	G	100	PASS	AC=1139;AF=0.227436;AN=5008;NS=2504;DP=19369;EAS_AF=0.2292;AMR_AF=0.2133;AFR_AF=0.2179;EUR_AF=0.2217;SAS_AF=0.2546;AA=A|||;VT=SNP
5	139541460	rs270170	C	T	100	PASS	AC=1884;AF=0.376198;AN=5008;NS=2504;DP=15260;EAS_AF=0.6052;AMR_AF=0.3559;AFR_AF=0.205;EUR_AF=0.2485;SAS_AF=0.5174;AA=C|||;VT=SNP
5	139542437	rs156085	G	A	100	PASS	AC=381;AF=0.0760783;AN=5008;NS=2504;DP=20256;EAS_AF=0.0298;AMR_AF=0.1153;AFR_AF=0.0098;EUR_AF=0.0795;SAS_AF=0.182;AA=G|||;VT=SNP
5	139543068	rs35213375	A	G	100	PASS	AC=1130;AF=0.225639;AN=5008;NS=2504;DP=16691;EAS_AF=0.2302;AMR_AF=0.2118;AFR_AF=0.2156;EUR_AF=0.2177;SAS_AF=0.2526;AA=A|||;VT=SNP
5	139543091	rs175086	G	A	100	PASS	AC=1850;AF=0.369409;AN=5008;NS=2504;DP=16482;EAS_AF=0.1617;AMR_AF=0.4121;AFR_AF=0.4887;EUR_AF=0.5288;SAS_AF=0.228;AA=G|||;VT=SNP
5	139543125	rs156084	A	G	100	PASS	AC=3021;AF=0.603235;AN=5008;NS=2504;DP=16613;EAS_AF=0.3978;AMR_AF=0.6282;AFR_AF=0.7307;EUR_AF=0.7425;SAS_AF=0.4816;AA=G|||;VT=SNP
5	139544455	rs156083	A	G	100	PASS	AC=3672;AF=0.733227;AN=5008;NS=2504;DP=20866;EAS_AF=0.8065;AMR_AF=0.755;AFR_AF=0.8116;EUR_AF=0.7744;SAS_AF=0.4939;AA=G|||;VT=SNP
5	139544562	rs156082	G	A	100	PASS	AC=1281;AF=0.255791;AN=5008;NS=2504;DP=22370;EAS_AF=0.2361;AMR_AF=0.2219;AFR_AF=0.3185;EUR_AF=0.2187;SAS_AF=0.2536;AA=A|||;VT=SNP
5	139545302	rs269782	G	A	100	PASS	AC=1282;AF=0.25599;AN=5008;NS=2504;DP=16123;EAS_AF=0.2361;AMR_AF=0.2233;AFR_AF=0.3185;EUR_AF=0.2187;SAS_AF=0.2536;AA=G|||;VT=SNP
5	139545447	rs269781	G	A	100	PASS	AC=1282;AF=0.25599;AN=5008;NS=2504;DP=13477;EAS_AF=0.2361;AMR_AF=0.2233;AFR_AF=0.3185;EUR_AF=0.2187;SAS_AF=0.2536;AA=G|||;VT=SNP
5	139545553	rs269780	T	G	100	PASS	AC=1282;AF=0.25599;AN=5008;NS=2504;DP=15478;EAS_AF=0.2361;AMR_AF=0.2233;AFR_AF=0.3185;EUR_AF=0.2187;SAS_AF=0.2536;AA=G|||;VT=SNP
5	139545729	rs722437	A	T	100	PASS	AC=1028;AF=0.205272;AN=5008;NS=2504;DP=18176;EAS_AF=0.2371;AMR_AF=0.2075;AFR_AF=0.1339;EUR_AF=0.2187;SAS_AF=0.2536;AA=A|||;VT=SNP
5	139545748	rs4463213	G	A	100	PASS	AC=2261;AF=0.451478;AN=5008;NS=2504;DP=18934;EAS_AF=0.5704;AMR_AF=0.5144;AFR_AF=0.4085;EUR_AF=0.5507;SAS_AF=0.2403;AA=G|||;VT=SNP
5	139547797	rs34266577	C	T	100	PASS	AC=1028;AF=0.205272;AN=5008;NS=2504;DP=18318;EAS_AF=0.2371;AMR_AF=0.2075;AFR_AF=0.1339;EUR_AF=0.2187;SAS_AF=0.2536;AA=C|||;VT=SNP
5	139547971	rs7726176	T	A	100	PASS	AC=2296;AF=0.458466;AN=5008;NS=2504;DP=21972;EAS_AF=0.5704;AMR_AF=0.5159;AFR_AF=0.4334;EUR_AF=0.5507;SAS_AF=0.2413;AA=T|||;VT=SNP
5	139548981	rs156080	A	G	100	PASS	AC=3663;AF=0.73143;AN=5008;NS=2504;DP=21029;EAS_AF=0.8075;AMR_AF=0.745;AFR_AF=0.8109;EUR_AF=0.7714;SAS_AF=0.4949;AA=G|||;VT=SNP
5	139550123	rs2436393	T	C	100	PASS	AC=3660;AF=0.730831;AN=5008;NS=2504;DP=15736;EAS_AF=0.8065;AMR_AF=0.745;AFR_AF=0.8101;EUR_AF=0.7714;SAS_AF=0.4939;AA=C|||;VT=SNP
5	139551187	rs4913070	G	A	100	PASS	AC=3662;AF=0.73123;AN=5008;NS=2504;DP=22915;EAS_AF=0.8075;AMR_AF=0.745;AFR_AF=0.8109;EUR_AF=0.7714;SAS_AF=0.4939;AA=A|||;VT=SNP
5	139551592	rs4912704	T	C	100	PASS	AC=1251;AF=0.2498;AN=5008;NS=2504;DP=19611;EAS_AF=0.2371;AMR_AF=0.219;AFR_AF=0.2973;EUR_AF=0.2177;SAS_AF=0.2536;AA=T|||;VT=SNP
5	139551624	rs1654176	T	C	100	PASS	AC=3672;AF=0.733227;AN=5008;NS=2504;DP=19716;EAS_AF=0.8085;AMR_AF=0.7536;AFR_AF=0.8116;EUR_AF=0.7734;SAS_AF=0.4939;AA=C|||;VT=SNP
5	139552975	rs7710593	A	G	100	PASS	AC=3592;AF=0.717252;AN=5008;NS=2504;DP=19961;EAS_AF=0.8075;AMR_AF=0.7392;AFR_AF=0.7617;EUR_AF=0.7704;SAS_AF=0.4939;AA=G|||;VT=SNP
5	139554866	rs17523262	G	C	100	PASS	AC=443;AF=0.0884585;AN=5008;NS=2504;DP=13765;EAS_AF=0.121;AMR_AF=0.0677;AFR_AF=0.0068;EUR_AF=0.1272;SAS_AF=0.1401;AA=G|||;VT=SNP
5	139557385	rs2436391	C	T	100	PASS	AC=2341;AF=0.467452;AN=5008;NS=2504;DP=16747;EAS_AF=0.5625;AMR_AF=0.5202;AFR_AF=0.4713;EUR_AF=0.5537;SAS_AF=0.2382;AA=C|||;VT=SNP
5	139558212	rs59453051	T	G	100	PASS	AC=1248;AF=0.249201;AN=5008;NS=2504;DP=14814;EAS_AF=0.2421;AMR_AF=0.219;AFR_AF=0.2905;EUR_AF=0.2177;SAS_AF=0.2546;AA=G|||;VT=SNP
5	139558412	rs56997077	C	T	100	PASS	AC=1034;AF=0.20647;AN=5008;NS=2504;DP=16329;EAS_AF=0.2421;AMR_AF=0.2075;AFR_AF=0.1346;EUR_AF=0.2177;SAS_AF=0.2546;AA=C|||;VT=SNP
5	139558496	rs10067578	G	T	100	PASS	AC=1248;AF=0.249201;AN=5008;NS=2504;DP=17240;EAS_AF=0.2421;AMR_AF=0.219;AFR_AF=0.2905;EUR_AF=0.2177;SAS_AF=0.2546;AA=g|||;VT=SNP
5	139558584	rs11748023	C	T	100	PASS	AC=2289;AF=0.457069;AN=5008;NS=2504;DP=14735;EAS_AF=0.5625;AMR_AF=0.5173;AFR_AF=0.4342;EUR_AF=0.5527;SAS_AF=0.2382;AA=c|||;VT=SNP
5	139558669	rs34994530	C	T	100	PASS	AC=1034;AF=0.20647;AN=5008;NS=2504;DP=14987;EAS_AF=0.2421;AMR_AF=0.2075;AFR_AF=0.1346;EUR_AF=0.2177;SAS_AF=0.2546;AA=c|||;VT=SNP
5	139558808	rs11745502	G	A	100	PASS	AC=2341;AF=0.467452;AN=5008;NS=2504;DP=14286;EAS_AF=0.5625;AMR_AF=0.5202;AFR_AF=0.4713;EUR_AF=0.5537;SAS_AF=0.2382;AA=g|||;VT=SNP
5	139558920	rs10067867	G	C	100	PASS	AC=1249;AF=0.249401;AN=5008;NS=2504;DP=1356;EAS_AF=0.2421;AMR_AF=0.219;AFR_AF=0.2912;EUR_AF=0.2177;SAS_AF=0.2546;AA=G|||;VT=SNP
5	139559014	rs11750229	T	G	100	PASS	AC=2289;AF=0.457069;AN=5008;NS=2504;DP=13700;EAS_AF=0.5625;AMR_AF=0.5173;AFR_AF=0.4342;EUR_AF=0.5527;SAS_AF=0.2382;AA=T|||;VT=SNP
5	139559099	rs11750863	T	C	100	PASS	AC=3716;AF=0.742013;AN=5008;NS=2504;DP=14233;EAS_AF=0.8046;AMR_AF=0.7565;AFR_AF=0.8457;EUR_AF=0.7753;SAS_AF=0.4928;AA=C|||;VT=SNP
5	139560498	rs4913071	T	G	100	PASS	AC=1248;AF=0.249201;AN=5008;NS=2504;DP=19752;EAS_AF=0.2421;AMR_AF=0.219;AFR_AF=0.2905;EUR_AF=0.2177;SAS_AF=0.2546;AA=G|||;VT=SNP
5	139561016	rs35663190	G	A	100	PASS	AC=925;AF=0.184704;AN=5008;NS=2504;DP=21317;EAS_AF=0.2421;AMR_AF=0.1988;AFR_AF=0.0567;EUR_AF=0.2177;SAS_AF=0.2546;AA=G|||;VT=SNP
5	139561906	rs34386219	G	A	100	PASS	AC=1247;AF=0.249002;AN=5008;NS=2504;DP=18436;EAS_AF=0.2421;AMR_AF=0.219;AFR_AF=0.289;EUR_AF=0.2177;SAS_AF=0.2556;AA=G|||;VT=SNP
5	139563208	rs37354	G	C	100	PASS	AC=3716;AF=0.742013;AN=5008;NS=2504;DP=19383;EAS_AF=0.8046;AMR_AF=0.7565;AFR_AF=0.8457;EUR_AF=0.7753;SAS_AF=0.4928;AA=C|||;VT=SNP
5	139563483	rs2053058	T	C	100	PASS	AC=1246;AF=0.248802;AN=5008;NS=2504;DP=18642;EAS_AF=0.2421;AMR_AF=0.219;AFR_AF=0.289;EUR_AF=0.2177;SAS_AF=0.2546;AA=T|||;VT=SNP
5	139564473	rs10080146	G	A	100	PASS	AC=1300;AF=0.259585;AN=5008;NS=2504;DP=19414;EAS_AF=0.2421;AMR_AF=0.2248;AFR_AF=0.326;EUR_AF=0.2187;SAS_AF=0.2546;AA=A|||;VT=SNP
5	139565028	rs10038443	A	G	100	PASS	AC=1246;AF=0.248802;AN=5008;NS=2504;DP=20720;EAS_AF=0.2421;AMR_AF=0.219;AFR_AF=0.289;EUR_AF=0.2177;SAS_AF=0.2546;AA=G|||;VT=SNP
5	139565146	rs10039051	A	G	100	PASS	AC=1245;AF=0.248602;AN=5008;NS=2504;DP=21306;EAS_AF=0.2421;AMR_AF=0.2176;AFR_AF=0.289;EUR_AF=0.2177;SAS_AF=0.2546;AA=G|||;VT=SNP
5	139565634	rs28477538	C	T	100	PASS	AC=1245;AF=0.248602;AN=5008;NS=2504;DP=18788;EAS_AF=0.2421;AMR_AF=0.2176;AFR_AF=0.289;EUR_AF=0.2177;SAS_AF=0.2546;AA=C|||;VT=SNP
5	139565741	rs28631068	C	T	100	PASS	AC=1245;AF=0.248602;AN=5008;NS=2504;DP=19199;EAS_AF=0.2421;AMR_AF=0.2176;AFR_AF=0.289;EUR_AF=0.2177;SAS_AF=0.2546;AA=C|||;VT=SNP
```
