## Supplementary material for "Characterization of shared and ancestry-specific signals driving complex traits using multi-ancestry fine-mapping": mesusiecsinfo

```
*************************************************************

  Multiple Ancestry Sum of Single Effect Model (MESuSiE)          

   Visit http://www.xzlab.org/software.html For Update            

            (C) 2022 Boran Gao, Xiang Zhou                        

              GNU General Public License                          

*************************************************************
# Start data processing for sufficient statistics 
# Create MESuSiE object 
# Start data analysis 

# Data analysis is done, and now generates result 

Potential causal SNPs with PIP > 0.5:  

Credible sets for effects: 
$cs
$cs$L1
  [1] 276 282 303 354 356 357 358 359 360 361 362 363 364 365 366 367 368 369
 [19] 370 371 373 375 376 377 378 379 381 382 383 384 385 387 388 389 390 392
 [37] 393 394 395 396 397 398 399 400 401 402 403 404 405 406 407 408 409 410
 [55] 411 412 413 414 415 416 417 418 419 420 421 422 424 425 426 427 429 430
 [73] 431 432 433 434 435 436 437 439 440 441 442 443 444 445 446 447 448 449
 [91] 450 451 452 453 454 455 456 457 458 459 460 461 462 463 464 465 466 467
[109] 469 470 471 576 577 579 581 582 583 584 585 587 588 589 590 591 592 593
[127] 595 596 597 598 599 601 602 603 604 607 608 610 611 612 613 615 617 618
[145] 619 620 621 622 623 624 625 626 627 628 629 630 631 632 633 635 636 638
[163] 639 640 642 643 645 646 650 652

$cs$L2
[1] 1281 1285 1303 1346 1367 1373 1377


$cs_category
       L1        L2 
"eur_afr" "eur_afr" 

$purity
   min.abs.corr mean.abs.corr median.abs.corr
L1     0.572695     0.8570955        0.976924
L2     0.743675     0.9305894        0.963951

$cs_index
[1] 1 2

$coverage
[1] 0.9500220 0.9940662

$requested_coverage
[1] 0.95


 Use MESuSiE_Plot() for visualization
# Total time used for the analysis: 0.04 mins
```
