## Supplementary material for "Characterization of shared and ancestry-specific signals driving complex traits using multi-ancestry fine-mapping": mesusieoutput

```
                 eur          afr      eur_afr
   [1,] 1.235401e-05 3.808199e-05 3.958292e-06
   [2,] 1.142975e-05 3.898410e-05 4.104737e-06
   [3,] 4.470078e-05 3.003394e-05 1.287170e-05
   [4,] 1.125983e-05 3.859786e-05 4.018465e-06
   [5,] 4.707695e-05 3.004937e-05 1.339956e-05
   [6,] 1.571254e-05 5.336625e-05 5.293439e-06
   [7,] 1.571854e-05 5.303083e-05 5.225877e-06
   [8,] 1.125983e-05 3.891631e-05 4.031755e-06
   [9,] 1.183314e-05 3.135944e-05 3.367890e-06
  [10,] 1.183314e-05 3.516724e-05 3.254598e-06
  [11,] 4.524588e-05 3.034454e-05 1.223526e-05
  [12,] 2.310019e-05 5.065467e-05 7.380510e-06
  [13,] 1.571608e-05 5.157468e-05 5.214782e-06
  [14,] 1.228254e-05 3.225123e-05 3.427848e-06
  [15,] 9.884158e-06 3.931410e-05 3.440226e-06
  [16,] 1.228254e-05 3.233675e-05 3.424467e-06
  [17,] 4.164865e-05 3.027533e-05 1.128355e-05
  [18,] 1.228254e-05 3.299544e-05 3.399946e-06
  [19,] 1.571201e-05 5.088435e-05 5.216632e-06
  [20,] 1.097086e-05 3.980417e-05 3.940979e-06
  [21,] 4.597768e-05 3.040336e-05 1.233425e-05
  [22,] 1.562501e-05 5.053333e-05 5.207391e-06
  [23,] 1.267035e-05 3.306684e-05 3.478818e-06
  [24,] 1.151633e-05 4.002740e-05 4.179765e-06
  [25,] 4.597768e-05 3.061274e-05 1.209263e-05
  [26,] 1.253255e-05 3.316170e-05 3.446440e-06
  [27,] 1.269377e-05 3.787779e-05 4.045574e-06
  [28,] 1.240616e-05 3.325762e-05 3.416632e-06
  [29,] 4.304789e-05 3.052227e-05 1.136178e-05
  [30,] 2.655759e-05 4.396589e-05 7.868277e-06
  [31,] 1.068780e-05 3.955799e-05 3.809318e-06
  [32,] 1.837573e-05 4.627755e-05 6.561375e-06
  [33,] 1.563732e-05 4.931375e-05 5.155112e-06
  [34,] 1.281608e-05 3.325762e-05 3.502193e-06
  [35,] 1.107617e-05 3.958610e-05 3.977526e-06
  [36,] 4.844492e-05 3.044676e-05 1.272203e-05
  [37,] 1.228254e-05 3.288029e-05 3.404050e-06
  [38,] 1.880336e-05 4.545782e-05 6.688390e-06
  [39,] 3.500358e-05 3.046762e-05 9.590864e-06
  [40,] 1.564744e-05 4.902449e-05 5.143254e-06
  [41,] 1.216169e-05 2.888552e-05 3.615901e-06
  [42,] 1.146823e-05 3.910370e-05 4.121561e-06
  [43,] 1.214683e-05 3.395848e-05 3.348093e-06
  [44,] 1.078781e-05 3.896878e-05 3.834290e-06
  [45,] 8.568544e-05 3.171848e-05 1.656107e-05
  [46,] 1.311920e-05 3.781172e-05 4.171351e-06
  [47,] 1.043217e-05 3.903597e-05 3.687421e-06
  [48,] 1.137424e-05 3.835216e-05 4.041864e-06
  [49,] 1.229646e-05 3.784183e-05 3.958980e-06
  [50,] 2.398690e-05 4.006610e-05 7.280514e-06
  [51,] 1.121532e-05 3.935242e-05 4.015418e-06
  [52,] 4.164865e-05 3.040598e-05 1.142186e-05
  [53,] 1.566420e-05 4.682687e-05 5.118265e-06
  [54,] 1.146027e-05 3.996466e-05 4.145647e-06
  [55,] 1.929119e-05 4.483621e-05 6.772117e-06
  [56,] 1.105555e-05 3.902289e-05 3.932851e-06
  [57,] 1.930050e-05 5.250370e-05 6.637576e-06
  [58,] 1.280674e-05 3.840862e-05 4.081923e-06
  [59,] 1.084428e-05 3.165226e-05 3.154583e-06
  [60,] 1.094301e-05 3.918903e-05 3.889388e-06
  [61,] 3.708537e-05 3.020749e-05 1.059071e-05
  [62,] 1.006075e-05 4.079474e-05 3.659149e-06
  [63,] 1.656161e-05 4.460556e-05 5.526097e-06
  [64,] 3.006806e-05 3.019823e-05 8.744508e-06
  [65,] 1.103004e-05 3.092114e-05 3.230388e-06
  [66,] 1.031971e-05 3.640645e-05 3.505987e-06
  [67,] 1.047030e-05 4.250652e-05 3.697846e-06
  [68,] 2.214629e-05 3.014446e-05 7.006654e-06
  [69,] 9.956364e-06 2.799787e-05 3.222976e-06
  [70,] 1.010215e-05 3.549728e-05 3.366667e-06
  [71,] 1.028362e-05 2.806762e-05 3.344661e-06
  [72,] 1.000078e-05 3.705392e-05 3.191426e-06
  [73,] 1.012357e-05 3.705392e-05 3.224847e-06
  [74,] 1.007556e-05 2.946255e-05 3.409603e-06
  [75,] 1.017691e-05 3.698281e-05 3.242394e-06
  [76,] 1.017691e-05 3.700620e-05 3.241400e-06
  [77,] 1.017691e-05 3.705392e-05 3.239417e-06
  [78,] 1.017691e-05 3.705392e-05 3.239417e-06
  [79,] 1.002107e-05 3.710045e-05 3.195217e-06
  [80,] 1.007163e-05 3.712540e-05 3.207986e-06
  [81,] 1.881681e-05 3.034185e-05 6.202970e-06
  [82,] 9.904830e-06 3.731954e-05 3.159744e-06
  [83,] 1.002107e-05 3.729580e-05 3.191572e-06
  [84,] 1.002107e-05 3.738776e-05 3.188527e-06
  [85,] 2.099225e-05 3.021493e-05 6.783949e-06
  [86,] 3.002033e-05 3.020953e-05 9.566759e-06
  [87,] 1.030228e-05 3.706863e-05 3.277061e-06
  [88,] 1.007324e-05 3.791803e-05 3.186717e-06
  [89,] 1.041986e-05 3.798330e-05 3.277977e-06
  [90,] 2.813138e-05 3.004777e-05 8.922797e-06
  [91,] 1.007324e-05 3.801641e-05 3.186744e-06
  [92,] 1.234250e-05 2.977831e-05 4.777281e-06
  [93,] 1.564704e-05 4.406006e-05 5.249262e-06
  [94,] 2.603939e-05 3.013777e-05 8.365380e-06
  [95,] 1.234250e-05 2.977831e-05 4.777281e-06
  [96,] 1.259913e-05 2.972876e-05 5.125250e-06
  [97,] 1.259913e-05 2.958020e-05 5.054005e-06
  [98,] 1.837652e-05 2.875311e-05 2.456917e-05
  [99,] 1.809833e-05 2.875311e-05 2.494088e-05
 [100,] 1.837652e-05 2.868093e-05 2.394456e-05
 [101,] 1.635505e-05 3.312313e-05 1.957678e-05
 [102,] 3.143283e-05 2.981398e-05 9.309392e-06
 [103,] 3.143283e-05 2.983700e-05 9.179562e-06
 [104,] 9.065066e-06 3.811901e-05 2.977863e-06
 [105,] 9.067516e-06 3.811901e-05 2.976337e-06
 [106,] 1.896399e-05 2.865065e-05 2.600339e-05
 [107,] 1.635505e-05 3.275194e-05 1.819014e-05
 [108,] 1.842159e-05 2.860207e-05 2.136088e-05
 [109,] 1.842159e-05 2.846774e-05 1.919232e-05
 [110,] 1.604896e-05 2.833120e-05 1.299659e-05
 [111,] 1.653340e-05 2.846019e-05 1.390537e-05
 [112,] 1.588158e-05 2.841624e-05 1.273252e-05
 [113,] 9.134421e-06 3.733429e-05 2.993245e-06
 [114,] 9.175575e-06 3.735182e-05 3.010603e-06
 [115,] 9.175575e-06 3.734320e-05 3.013165e-06
 [116,] 9.155409e-06 3.734339e-05 3.008195e-06
 [117,] 9.175575e-06 3.728421e-05 3.010571e-06
 [118,] 9.175575e-06 3.727856e-05 3.012069e-06
 [119,] 2.839760e-05 3.005957e-05 8.053991e-06
 [120,] 9.063616e-06 3.721140e-05 2.977513e-06
 [121,] 1.424036e-05 2.829727e-05 1.125570e-05
 [122,] 9.208101e-06 3.921490e-05 3.088022e-06
 [123,] 3.231977e-05 2.978559e-05 9.103512e-06
 [124,] 9.568644e-06 3.730085e-05 3.213757e-06
 [125,] 2.955449e-05 3.019844e-05 8.073089e-06
 [126,] 1.073598e-05 3.681311e-05 3.636866e-06
 [127,] 1.316283e-05 5.171764e-05 4.512074e-06
 [128,] 4.789274e-05 3.257802e-05 9.601126e-06
 [129,] 1.068132e-05 3.676251e-05 3.613886e-06
 [130,] 9.232972e-06 3.688575e-05 3.066202e-06
 [131,] 1.068132e-05 3.673509e-05 3.612145e-06
 [132,] 1.085426e-05 2.954506e-05 3.237493e-06
 [133,] 3.042160e-05 3.014775e-05 8.315554e-06
 [134,] 1.061537e-05 3.663460e-05 3.581904e-06
 [135,] 2.945887e-05 3.009687e-05 8.111560e-06
 [136,] 9.197701e-06 3.658747e-05 3.046199e-06
 [137,] 1.316283e-05 5.170360e-05 4.511772e-06
 [138,] 1.036683e-05 2.853992e-05 3.185807e-06
 [139,] 2.743194e-05 3.034548e-05 7.481936e-06
 [140,] 1.547975e-05 3.031524e-05 4.538989e-06
 [141,] 1.028421e-05 2.876781e-05 3.145527e-06
 [142,] 1.689808e-05 3.040470e-05 4.877482e-06
 [143,] 1.054459e-05 2.855843e-05 3.995004e-06
 [144,] 1.547975e-05 3.050298e-05 4.505961e-06
 [145,] 9.232972e-06 3.570102e-05 3.031025e-06
 [146,] 9.250217e-06 3.569573e-05 3.036384e-06
 [147,] 1.052975e-05 2.854442e-05 3.386283e-06
 [148,] 1.563920e-05 3.063956e-05 4.523999e-06
 [149,] 2.401690e-05 3.074764e-05 6.526899e-06
 [150,] 9.218081e-06 3.568972e-05 3.012759e-06
 [151,] 1.039607e-05 2.849286e-05 3.361952e-06
 [152,] 9.147302e-06 3.743080e-05 2.962124e-06
 [153,] 1.821186e-05 3.135971e-05 5.032151e-06
 [154,] 1.800343e-05 3.140805e-05 4.976640e-06
 [155,] 3.273531e-05 3.145711e-05 8.276118e-06
 [156,] 2.167622e-05 3.483365e-05 5.374175e-06
 [157,] 1.286750e-05 2.815844e-05 1.205485e-05
 [158,] 1.384838e-05 2.785869e-05 3.280384e-04
 [159,] 1.530445e-05 2.817867e-05 3.978533e-04
 [160,] 1.050871e-05 2.822219e-05 5.253587e-05
 [161,] 1.311414e-05 2.824970e-05 1.682086e-04
 [162,] 1.027382e-05 3.625447e-05 3.309249e-06
 [163,] 1.033651e-05 3.637563e-05 3.315886e-06
 [164,] 1.018695e-05 3.614862e-05 3.280923e-06
 [165,] 1.364488e-05 2.829723e-05 2.454135e-04
 [166,] 1.364488e-05 2.829723e-05 2.454135e-04
 [167,] 1.215371e-05 2.824970e-05 1.512424e-04
 [168,] 2.957535e-05 3.435036e-05 6.965250e-06
 [169,] 1.430069e-05 2.824733e-05 3.135874e-04
 [170,] 1.430069e-05 2.824733e-05 3.135874e-04
 [171,] 1.036731e-05 2.828963e-05 4.882465e-05
 [172,] 1.446086e-05 2.820244e-05 3.502128e-04
 [173,] 1.299879e-05 2.809531e-05 1.932570e-04
 [174,] 2.892770e-05 3.386976e-05 6.912922e-06
 [175,] 1.314559e-05 2.813562e-05 1.956880e-04
 [176,] 1.343432e-05 2.793496e-05 1.928967e-04
 [177,] 9.189828e-06 2.817010e-05 7.923838e-05
 [178,] 1.495997e-05 2.814365e-05 4.385273e-04
 [179,] 1.088264e-05 2.807131e-05 2.835513e-04
 [180,] 3.083904e-05 3.539458e-05 7.056646e-06
 [181,] 1.667557e-05 2.814365e-05 4.853237e-04
 [182,] 1.143702e-05 3.730194e-05 3.504297e-06
 [183,] 1.149417e-05 3.741091e-05 3.514345e-06
 [184,] 1.138116e-05 3.724929e-05 3.493129e-06
 [185,] 1.019604e-05 2.819458e-05 1.554240e-04
 [186,] 1.107199e-05 2.811797e-05 3.014978e-04
 [187,] 1.143702e-05 3.733677e-05 3.500001e-06
 [188,] 3.375301e-05 3.543135e-05 7.555438e-06
 [189,] 1.149417e-05 3.728275e-05 3.514034e-06
 [190,] 1.292662e-05 4.953053e-05 4.180930e-06
 [191,] 1.138116e-05 3.713423e-05 3.492530e-06
 [192,] 1.107199e-05 2.816829e-05 2.826375e-04
 [193,] 3.591532e-05 3.477297e-05 8.057322e-06
 [194,] 9.346241e-06 2.823999e-05 8.315951e-05
 [195,] 3.481076e-05 3.543135e-05 7.747770e-06
 [196,] 1.454687e-05 4.412018e-05 4.692505e-06
 [197,] 9.456325e-06 2.824638e-05 9.370278e-05
 [198,] 9.866251e-06 2.827448e-05 8.634508e-05
 [199,] 3.081100e-05 2.821238e-05 6.981948e-04
 [200,] 3.812913e-05 3.554165e-05 8.327620e-06
 [201,] 3.081100e-05 2.827173e-05 7.761256e-04
 [202,] 1.132163e-05 3.683751e-05 3.486646e-06
 [203,] 2.827188e-05 5.364439e-05 1.061515e-05
 [204,] 3.498144e-05 3.496024e-05 7.853543e-06
 [205,] 1.137877e-05 2.819458e-05 3.311966e-04
 [206,] 3.755448e-05 3.534305e-05 8.258123e-06
 [207,] 9.403414e-06 2.833587e-05 8.619135e-05
 [208,] 1.127049e-05 2.823406e-05 2.965063e-04
 [209,] 9.403414e-06 2.833587e-05 8.619135e-05
 [210,] 1.137877e-05 2.824834e-05 3.181380e-04
 [211,] 1.148881e-05 3.665328e-05 3.529879e-06
 [212,] 1.265655e-05 2.830494e-05 3.383747e-04
 [213,] 1.112136e-05 4.197558e-05 3.378114e-06
 [214,] 1.168044e-05 3.665328e-05 3.574354e-06
 [215,] 1.143179e-05 3.665328e-05 3.516740e-06
 [216,] 1.202149e-05 2.824834e-05 3.356631e-04
 [217,] 2.903314e-05 2.833587e-05 7.180029e-04
 [218,] 1.202149e-05 2.824834e-05 3.356631e-04
 [219,] 1.202149e-05 2.824834e-05 3.356631e-04
 [220,] 3.812913e-05 3.534305e-05 8.361562e-06
 [221,] 1.143179e-05 3.656382e-05 3.519325e-06
 [222,] 1.202149e-05 2.819878e-05 3.314827e-04
 [223,] 1.253519e-05 2.841492e-05 3.041768e-04
 [224,] 1.190647e-05 2.832175e-05 3.081890e-04
 [225,] 1.143179e-05 3.656382e-05 3.519325e-06
 [226,] 3.930375e-05 3.560992e-05 8.525253e-06
 [227,] 2.874235e-05 2.841492e-05 6.578769e-04
 [228,] 3.863911e-05 3.560992e-05 8.407049e-06
 [229,] 3.863911e-05 3.541113e-05 8.441266e-06
 [230,] 1.447369e-05 4.409407e-05 4.679205e-06
 [231,] 1.137877e-05 2.820974e-05 3.194334e-04
 [232,] 1.127049e-05 2.829419e-05 2.848024e-04
 [233,] 1.137877e-05 2.826432e-05 3.068499e-04
 [234,] 1.137877e-05 2.826432e-05 3.068499e-04
 [235,] 1.137607e-05 3.647154e-05 3.509128e-06
 [236,] 3.938239e-05 3.531324e-05 8.591842e-06
 [237,] 1.340347e-05 2.835312e-05 3.371159e-04
 [238,] 1.159721e-05 2.796454e-05 3.097196e-04
 [239,] 3.938239e-05 3.531324e-05 8.591842e-06
 [240,] 9.456325e-06 2.832175e-05 8.897312e-05
 [241,] 1.202149e-05 2.823811e-05 3.299640e-04
 [242,] 1.202149e-05 2.820974e-05 3.370321e-04
 [243,] 1.265655e-05 2.820974e-05 3.537270e-04
 [244,] 9.456325e-06 2.825513e-05 9.515721e-05
 [245,] 1.442642e-05 4.436880e-05 4.662605e-06
 [246,] 1.340347e-05 2.829419e-05 3.509771e-04
 [247,] 3.082112e-05 3.959678e-05 6.631389e-06
 [248,] 3.878184e-05 3.560992e-05 8.432454e-06
 [249,] 1.234107e-05 3.610869e-05 3.759531e-06
 [250,] 1.202149e-05 2.821507e-05 3.429726e-04
 [251,] 1.137877e-05 2.821507e-05 3.250543e-04
 [252,] 9.346241e-06 2.829998e-05 8.358892e-05
 [253,] 1.202149e-05 2.821507e-05 3.429726e-04
 [254,] 1.137877e-05 2.824072e-05 3.189179e-04
 [255,] 1.210470e-05 3.656958e-05 3.677315e-06
 [256,] 1.239362e-05 3.652775e-05 3.748086e-06
 [257,] 4.889222e-05 3.536012e-05 1.026045e-05
 [258,] 1.679109e-05 2.865680e-05 3.986450e-04
 [259,] 6.058442e-05 3.540553e-05 1.236897e-05
 [260,] 1.287804e-05 2.863626e-05 2.413745e-04
 [261,] 1.045446e-05 2.873434e-05 7.555218e-05
 [262,] 1.342657e-05 4.644173e-05 4.210568e-06
 [263,] 1.763873e-05 2.837683e-05 4.828585e-04
 [264,] 1.004048e-05 2.846487e-05 1.509138e-04
 [265,] 1.763873e-05 2.840645e-05 4.726473e-04
 [266,] 1.868259e-05 2.840645e-05 4.986621e-04
 [267,] 1.763873e-05 2.835085e-05 4.922438e-04
 [268,] 6.072763e-05 3.481820e-05 1.252986e-05
 [269,] 1.222800e-05 3.604210e-05 3.732185e-06
 [270,] 1.778514e-05 2.835774e-05 4.813128e-04
 [271,] 6.072763e-05 3.472793e-05 1.255971e-05
 [272,] 1.004048e-05 2.843377e-05 1.540370e-04
 [273,] 1.294018e-05 4.793088e-05 4.335426e-06
 [274,] 5.851650e-05 3.455899e-05 1.222847e-05
 [275,] 6.181227e-05 3.447141e-05 1.283725e-05
 [276,] 5.084589e-05 2.837683e-05 1.287536e-03
 [277,] 1.183223e-05 3.585077e-05 3.643873e-06
 [278,] 1.196085e-05 3.597159e-05 3.650168e-06
 [279,] 6.072763e-05 3.463860e-05 1.258967e-05
 [280,] 1.284411e-05 4.787012e-05 4.298018e-06
 [281,] 1.202056e-05 3.491418e-05 3.728229e-06
 [282,] 5.084589e-05 2.891150e-05 1.015667e-03
 [283,] 5.640755e-05 3.375546e-05 1.212611e-05
 [284,] 1.189585e-05 3.494046e-05 3.694327e-06
 [285,] 5.851650e-05 3.447141e-05 1.225736e-05
 [286,] 1.170908e-05 3.488539e-05 3.649449e-06
 [287,] 1.192416e-05 2.886633e-05 2.707149e-04
 [288,] 1.026869e-05 2.890307e-05 1.461077e-04
 [289,] 5.439550e-05 3.413858e-05 1.163073e-05
 [290,] 2.014984e-05 3.424006e-05 5.997943e-06
 [291,] 1.064944e-05 2.930112e-05 1.868659e-04
 [292,] 5.337374e-05 3.490941e-05 1.121755e-05
 [293,] 1.146268e-05 3.445385e-05 3.601183e-06
 [294,] 4.655114e-05 2.911404e-05 8.105162e-04
 [295,] 1.116991e-05 3.442600e-05 3.524808e-06
 [296,] 1.101739e-05 3.442600e-05 3.484226e-06
 [297,] 5.064311e-05 3.490800e-05 1.073596e-05
 [298,] 1.106699e-05 3.451417e-05 3.492107e-06
 [299,] 5.064311e-05 3.490800e-05 1.073596e-05
 [300,] 1.138531e-05 3.476450e-05 3.561020e-06
 [301,] 1.101739e-05 3.476450e-05 3.466313e-06
 [302,] 1.530553e-05 2.830941e-05 5.887212e-04
 [303,] 2.825468e-05 2.832156e-05 1.017425e-03
 [304,] 1.768586e-05 3.502939e-05 5.170401e-06
 [305,] 1.180488e-05 2.810808e-05 1.741404e-05
 [306,] 9.851014e-06 2.822365e-05 3.432098e-04
 [307,] 1.531220e-05 3.499121e-05 4.570688e-06
 [308,] 1.010029e-05 2.826265e-05 4.010113e-04
 [309,] 5.398168e-05 3.272622e-05 1.199462e-05
 [310,] 1.787604e-05 3.471006e-05 5.291637e-06
 [311,] 1.103926e-05 2.815624e-05 4.943877e-04
 [312,] 1.030712e-05 2.823642e-05 4.316637e-04
 [313,] 5.297011e-05 3.258902e-05 1.185803e-05
 [314,] 1.229181e-05 2.810728e-05 5.706668e-04
 [315,] 1.115782e-05 2.798847e-05 1.484549e-05
 [316,] 1.229181e-05 2.806114e-05 5.946053e-04
 [317,] 4.332796e-05 3.233081e-05 1.007449e-05
 [318,] 1.517420e-05 3.462250e-05 4.598061e-06
 [319,] 1.480269e-05 3.455603e-05 4.507583e-06
 [320,] 1.653385e-05 3.469486e-05 4.954322e-06
 [321,] 1.052300e-05 2.804026e-05 5.225768e-04
 [322,] 1.113817e-05 2.808507e-05 5.296148e-04
 [323,] 4.256831e-05 3.223039e-05 9.991479e-06
 [324,] 1.406319e-05 2.813430e-05 6.703441e-04
 [325,] 1.406319e-05 2.813430e-05 6.703441e-04
 [326,] 1.480269e-05 3.455603e-05 4.507583e-06
 [327,] 4.264548e-05 3.190952e-05 1.008939e-05
 [328,] 1.229181e-05 2.793951e-05 6.728520e-04
 [329,] 9.956999e-06 2.808903e-05 4.675733e-04
 [330,] 1.294114e-05 2.798553e-05 7.770032e-04
 [331,] 1.294114e-05 2.798553e-05 7.770032e-04
 [332,] 4.163850e-05 3.113896e-05 1.020269e-05
 [333,] 1.161010e-05 2.794369e-05 7.435037e-04
 [334,] 1.096780e-05 2.788102e-05 8.103008e-04
 [335,] 1.096780e-05 2.790659e-05 7.492288e-04
 [336,] 4.669119e-05 3.117302e-05 1.122480e-05
 [337,] 1.086291e-05 2.786350e-05 8.365442e-04
 [338,] 1.281649e-05 2.788102e-05 9.423528e-04
 [339,] 1.697848e-05 3.487971e-05 5.058975e-06
 [340,] 4.586480e-05 3.086923e-05 1.122001e-05
 [341,] 4.117973e-05 3.082515e-05 1.025930e-05
 [342,] 1.096780e-05 2.784868e-05 8.799664e-04
 [343,] 1.090591e-05 3.496005e-05 3.439033e-06
 [344,] 1.096780e-05 2.783655e-05 9.170934e-04
 [345,] 4.513757e-05 3.058330e-05 1.124083e-05
 [346,] 1.697848e-05 3.490701e-05 5.054323e-06
 [347,] 1.680555e-05 3.457648e-05 5.070078e-06
 [348,] 4.285154e-05 3.028240e-05 1.104686e-05
 [349,] 4.360622e-05 3.031450e-05 1.119396e-05
 [350,] 1.713700e-05 3.464161e-05 5.146673e-06
 [351,] 1.697848e-05 3.464161e-05 5.103587e-06
 [352,] 4.669119e-05 3.029721e-05 1.191126e-05
 [353,] 1.697848e-05 3.466254e-05 5.099328e-06
 [354,] 1.096780e-05 2.770398e-05 1.171405e-03
 [355,] 1.258959e-05 4.823978e-05 4.233041e-06
 [356,] 2.974760e-05 2.788037e-05 4.583001e-03
 [357,] 1.383929e-05 2.775390e-05 2.265495e-03
 [358,] 1.806433e-05 2.770113e-05 2.374513e-03
 [359,] 1.667058e-05 2.774662e-05 2.992600e-03
 [360,] 1.667058e-05 2.774662e-05 2.992600e-03
 [361,] 9.360750e-06 2.774662e-05 1.688965e-03
 [362,] 1.973451e-05 2.770727e-05 3.114164e-03
 [363,] 9.769504e-06 2.773488e-05 1.791178e-03
 [364,] 2.406158e-05 2.772908e-05 4.156119e-03
 [365,] 1.845680e-05 2.773488e-05 3.363566e-03
 [366,] 2.693423e-05 2.781194e-05 5.801254e-03
 [367,] 1.845680e-05 2.780041e-05 3.912551e-03
 [368,] 2.406158e-05 2.786747e-05 5.668742e-03
 [369,] 9.769504e-06 2.789943e-05 2.412838e-03
 [370,] 2.406158e-05 2.793420e-05 6.191913e-03
 [371,] 1.033930e-05 2.799271e-05 2.848788e-03
 [372,] 3.350675e-05 3.016446e-05 9.055188e-06
 [373,] 9.769504e-06 2.801221e-05 2.746542e-03
 [374,] 1.547646e-05 4.519148e-05 5.103822e-06
 [375,] 9.769504e-06 2.803463e-05 2.809830e-03
 [376,] 2.410636e-05 2.825639e-05 8.458667e-03
 [377,] 2.410636e-05 2.828590e-05 8.656459e-03
 [378,] 9.763589e-06 2.834442e-05 3.639195e-03
 [379,] 1.745602e-05 2.843910e-05 6.997210e-03
 [380,] 1.170459e-05 3.013844e-05 1.858431e-04
 [381,] 2.528020e-05 2.843910e-05 1.014993e-02
 [382,] 9.267948e-06 2.850488e-05 3.848607e-03
 [383,] 9.267948e-06 2.879728e-05 4.575728e-03
 [384,] 9.763589e-06 2.909444e-05 5.625327e-03
 [385,] 2.833505e-05 2.919009e-05 1.743866e-02
 [386,] 3.351303e-05 5.559729e-05 1.331922e-05
 [387,] 9.763589e-06 2.942307e-05 6.637517e-03
 [388,] 2.013178e-05 2.939244e-05 1.583955e-02
 [389,] 1.423463e-05 2.934545e-05 1.087111e-02
 [390,] 1.221114e-05 2.941361e-05 9.812048e-03
 [391,] 1.572427e-05 4.580902e-05 5.147523e-06
 [392,] 1.500997e-05 2.931512e-05 1.160913e-02
 [393,] 1.294011e-05 2.926478e-05 9.738855e-03
 [394,] 1.308739e-05 2.926478e-05 9.852893e-03
 [395,] 1.500997e-05 2.917104e-05 1.085171e-02
 [396,] 1.500997e-05 2.921976e-05 1.110621e-02
 [397,] 1.294011e-05 2.921976e-05 9.536447e-03
 [398,] 1.099321e-05 2.921976e-05 8.062603e-03
 [399,] 8.782239e-06 2.912749e-05 5.254576e-03
 [400,] 5.882205e-05 3.057845e-05 3.765010e-02
 [401,] 1.158552e-05 2.917104e-05 8.316938e-03
 [402,] 1.500997e-05 2.912749e-05 1.062551e-02
 [403,] 1.500997e-05 2.912749e-05 1.062551e-02
 [404,] 1.294011e-05 2.917104e-05 9.318752e-03
 [405,] 1.500997e-05 2.912749e-05 1.062551e-02
 [406,] 1.221114e-05 2.917104e-05 8.779461e-03
 [407,] 1.294011e-05 2.908039e-05 8.917135e-03
 [408,] 1.364215e-05 2.903413e-05 9.198954e-03
 [409,] 1.294011e-05 2.903413e-05 8.713861e-03
 [410,] 1.364215e-05 2.903413e-05 9.198954e-03
 [411,] 1.591380e-05 2.894813e-05 1.030396e-02
 [412,] 8.845891e-06 2.903413e-05 4.716715e-03
 [413,] 1.334303e-05 2.894813e-05 8.604923e-03
 [414,] 1.265702e-05 2.894813e-05 8.151910e-03
 [415,] 1.265702e-05 2.894813e-05 8.151910e-03
 [416,] 1.334303e-05 2.894813e-05 8.604923e-03
 [417,] 1.265702e-05 2.899280e-05 8.341784e-03
 [418,] 1.265702e-05 2.894813e-05 8.151910e-03
 [419,] 1.265702e-05 2.899280e-05 8.341784e-03
 [420,] 1.334303e-05 2.899280e-05 8.805630e-03
 [421,] 1.334303e-05 2.899280e-05 8.805630e-03
 [422,] 1.591380e-05 2.903413e-05 1.076993e-02
 [423,] 1.071147e-05 3.094531e-05 1.357910e-04
 [424,] 1.423463e-05 2.908039e-05 9.833220e-03
 [425,] 1.133325e-05 2.912749e-05 7.962277e-03
 [426,] 1.423463e-05 2.908039e-05 9.833220e-03
 [427,] 1.423463e-05 2.912749e-05 1.006330e-02
 [428,] 1.333471e-05 4.739500e-05 4.142906e-06
 [429,] 1.133325e-05 2.917104e-05 8.130521e-03
 [430,] 1.423463e-05 2.912749e-05 1.006330e-02
 [431,] 1.202187e-05 2.897171e-05 7.597576e-03
 [432,] 1.133325e-05 2.917104e-05 8.130521e-03
 [433,] 1.140636e-05 2.912749e-05 8.015147e-03
 [434,] 1.500997e-05 2.917104e-05 1.085171e-02
 [435,] 1.423463e-05 2.917104e-05 1.027723e-02
 [436,] 1.142730e-05 2.926478e-05 8.568448e-03
 [437,] 1.273905e-05 2.921976e-05 9.384104e-03
 [438,] 1.664178e-05 5.049471e-05 5.620022e-06
 [439,] 1.423463e-05 2.921976e-05 1.051792e-02
 [440,] 9.698501e-06 2.920107e-05 6.811477e-03
 [441,] 1.342971e-05 2.920107e-05 9.522535e-03
 [442,] 1.059743e-05 2.936093e-05 1.348331e-03
 [443,] 9.698501e-06 2.931512e-05 7.401508e-03
 [444,] 9.158488e-06 2.936632e-05 7.137102e-03
 [445,] 8.706685e-06 2.936632e-05 6.041009e-03
 [446,] 8.742934e-06 2.936632e-05 6.408712e-03
 [447,] 9.158488e-06 2.936632e-05 7.137102e-03
 [448,] 9.158488e-06 2.936632e-05 7.137102e-03
 [449,] 9.158488e-06 2.936632e-05 7.137102e-03
 [450,] 1.370382e-05 2.968696e-05 1.212058e-02
 [451,] 2.623833e-05 2.941063e-05 2.032418e-02
 [452,] 1.163792e-05 2.971668e-05 1.007940e-02
 [453,] 1.370382e-05 2.976713e-05 1.218907e-02
 [454,] 1.342971e-05 2.971668e-05 1.169020e-02
 [455,] 1.423463e-05 2.976713e-05 1.267755e-02
 [456,] 1.423463e-05 2.976713e-05 1.267755e-02
 [457,] 1.423463e-05 3.006912e-05 1.344263e-02
 [458,] 1.194465e-05 2.982347e-05 1.081780e-02
 [459,] 1.194465e-05 2.987545e-05 1.104563e-02
 [460,] 1.338946e-05 3.023802e-05 1.342937e-02
 [461,] 9.619256e-06 3.035595e-05 9.931976e-03
 [462,] 8.686326e-06 3.053199e-05 5.425040e-03
 [463,] 9.501598e-06 3.049386e-05 9.703947e-03
 [464,] 1.007246e-05 3.025594e-05 9.268530e-03
 [465,] 8.764773e-06 3.055113e-05 5.022853e-03
 [466,] 8.517835e-06 3.087323e-05 3.071108e-03
 [467,] 8.669796e-06 3.073936e-05 5.570212e-03
 [468,] 1.628272e-05 5.007956e-05 5.502116e-06
 [469,] 8.529019e-06 3.039217e-05 2.651902e-03
 [470,] 8.726755e-06 3.000204e-05 3.009868e-03
 [471,] 8.724906e-06 2.990593e-05 3.238625e-03
 [472,] 1.165919e-05 4.913154e-05 3.930899e-06
 [473,] 1.400124e-05 4.898302e-05 4.641570e-06
 [474,] 8.777280e-06 3.045874e-05 4.663509e-04
 [475,] 1.469117e-05 3.477181e-05 5.592356e-06
 [476,] 1.148544e-05 3.593558e-05 9.388003e-06
 [477,] 2.646083e-05 3.710682e-05 6.378568e-05
 [478,] 3.815454e-05 3.342520e-05 9.595064e-05
 [479,] 1.534333e-05 3.253377e-05 5.627332e-06
 [480,] 1.587071e-05 3.269341e-05 5.855526e-06
 [481,] 4.132573e-05 3.071240e-05 2.539251e-05
 [482,] 3.204833e-05 4.606396e-05 1.555565e-05
 [483,] 2.549237e-05 4.763409e-05 2.208887e-05
 [484,] 1.205897e-05 4.930359e-05 5.105373e-06
 [485,] 2.599538e-05 4.300402e-05 1.277928e-05
 [486,] 1.248007e-05 4.791044e-05 5.300583e-06
 [487,] 1.161226e-05 5.146310e-05 3.821585e-06
 [488,] 1.512029e-05 5.726286e-05 7.194829e-06
 [489,] 1.512029e-05 6.326963e-05 7.441133e-06
 [490,] 1.164716e-05 5.122376e-05 3.824382e-06
 [491,] 1.477957e-05 5.756768e-05 7.002045e-06
 [492,] 1.395906e-05 4.872817e-05 4.604316e-06
 [493,] 5.068498e-05 4.185322e-05 3.032735e-04
 [494,] 1.166975e-05 5.178038e-05 3.825693e-06
 [495,] 1.601976e-05 5.605897e-05 7.696982e-06
 [496,] 1.168440e-05 5.202589e-05 3.826617e-06
 [497,] 4.750225e-05 3.957003e-05 1.876335e-04
 [498,] 1.165448e-05 5.222393e-05 3.823273e-06
 [499,] 1.565846e-05 5.275626e-05 7.316575e-06
 [500,] 4.650776e-05 4.268126e-05 3.330959e-04
 [501,] 4.744132e-05 4.214578e-05 3.301393e-04
 [502,] 5.068498e-05 3.809888e-05 1.916648e-04
 [503,] 1.483624e-05 5.030386e-05 6.723486e-06
 [504,] 5.068498e-05 3.796922e-05 1.882834e-04
 [505,] 4.850720e-05 4.160703e-05 3.283033e-04
 [506,] 5.835823e-05 3.824438e-05 2.617802e-04
 [507,] 1.488898e-05 5.114851e-05 6.809982e-06
 [508,] 1.554284e-05 5.733336e-05 7.470647e-06
 [509,] 1.593668e-05 5.061333e-05 7.377900e-06
 [510,] 1.210572e-05 5.179043e-05 3.901709e-06
 [511,] 1.505989e-05 5.613478e-05 7.125606e-06
 [512,] 1.505989e-05 5.851104e-05 7.228448e-06
 [513,] 1.407497e-05 4.884671e-05 4.619498e-06
 [514,] 1.406179e-05 4.887885e-05 4.616885e-06
 [515,] 7.289749e-05 3.897978e-05 5.586894e-04
 [516,] 1.232603e-05 5.262276e-05 3.949894e-06
 [517,] 1.537369e-05 4.829584e-05 6.932935e-06
 [518,] 7.455960e-05 3.928545e-05 6.110994e-04
 [519,] 1.632152e-05 5.125546e-05 7.558926e-06
 [520,] 1.229364e-05 5.264397e-05 3.942690e-06
 [521,] 1.668485e-05 4.829584e-05 7.656622e-06
 [522,] 1.232603e-05 5.298083e-05 3.946547e-06
 [523,] 1.853986e-05 4.733138e-05 8.606945e-06
 [524,] 1.830738e-05 4.710720e-05 8.461991e-06
 [525,] 2.185100e-05 5.101625e-05 7.625455e-06
 [526,] 1.230121e-05 5.381642e-05 3.924389e-06
 [527,] 1.397515e-05 4.917289e-05 4.604057e-06
 [528,] 1.669309e-05 4.780895e-05 7.629281e-06
 [529,] 1.689148e-05 4.803963e-05 7.753715e-06
 [530,] 1.855165e-05 4.829584e-05 8.689953e-06
 [531,] 1.855165e-05 4.803963e-05 8.669813e-06
 [532,] 1.205337e-05 4.674670e-05 3.823472e-06
 [533,] 1.606703e-05 4.733138e-05 7.256151e-06
 [534,] 1.701485e-05 4.849092e-05 7.852108e-06
 [535,] 1.411879e-05 4.845200e-05 4.632205e-06
 [536,] 3.974804e-05 5.278528e-05 1.074014e-05
 [537,] 7.287642e-05 3.503336e-05 3.480039e-04
 [538,] 1.215858e-05 5.144773e-05 3.923522e-06
 [539,] 1.218737e-05 5.153227e-05 3.928510e-06
 [540,] 1.952149e-05 4.732142e-05 9.159300e-06
 [541,] 1.952149e-05 4.778077e-05 9.199191e-06
 [542,] 7.454318e-05 3.451685e-05 3.321848e-04
 [543,] 1.689148e-05 4.747763e-05 7.734365e-06
 [544,] 1.990264e-05 4.684780e-05 9.325614e-06
 [545,] 7.728574e-05 3.431574e-05 3.338616e-04
 [546,] 1.990264e-05 4.684780e-05 9.325614e-06
 [547,] 1.990264e-05 4.662548e-05 9.305226e-06
 [548,] 1.696040e-05 4.662548e-05 7.712912e-06
 [549,] 1.696040e-05 4.638331e-05 7.695804e-06
 [550,] 7.526080e-05 3.625145e-05 5.236563e-04
 [551,] 1.218737e-05 5.178209e-05 3.925553e-06
 [552,] 2.045158e-05 4.638331e-05 9.580775e-06
 [553,] 7.907695e-05 3.392613e-05 3.245875e-04
 [554,] 1.739384e-05 4.638331e-05 7.930264e-06
 [555,] 1.130548e-05 5.509705e-05 3.725917e-06
 [556,] 1.163645e-05 5.452915e-05 3.752231e-06
 [557,] 6.380155e-05 3.538509e-05 3.238419e-04
 [558,] 1.800560e-05 5.344453e-05 8.829193e-06
 [559,] 6.523764e-05 3.526203e-05 3.332570e-04
 [560,] 6.533134e-05 3.339327e-05 2.172333e-04
 [561,] 1.847152e-05 5.315153e-05 9.086170e-06
 [562,] 1.171895e-05 5.553907e-05 3.819465e-06
 [563,] 1.800560e-05 5.344453e-05 8.829193e-06
 [564,] 1.800560e-05 5.344453e-05 8.829193e-06
 [565,] 6.705529e-05 3.368381e-05 2.421188e-04
 [566,] 1.800560e-05 5.406220e-05 8.869897e-06
 [567,] 3.207218e-05 4.617621e-05 1.030885e-05
 [568,] 4.569399e-05 5.669687e-05 2.668990e-05
 [569,] 1.241703e-05 5.323030e-05 3.798409e-06
 [570,] 1.800560e-05 5.440124e-05 8.892005e-06
 [571,] 9.331565e-05 3.610421e-05 9.533135e-04
 [572,] 1.775767e-05 5.470627e-05 8.762352e-06
 [573,] 1.775767e-05 5.470627e-05 8.762352e-06
 [574,] 1.790345e-05 5.470627e-05 8.859433e-06
 [575,] 8.883533e-05 3.450935e-05 5.971103e-04
 [576,] 9.109637e-05 3.681271e-05 1.021352e-03
 [577,] 9.109637e-05 3.722489e-05 1.050730e-03
 [578,] 1.753725e-05 5.501425e-05 8.648540e-06
 [579,] 9.109637e-05 3.681271e-05 1.021352e-03
 [580,] 1.361634e-05 5.277426e-05 3.994917e-06
 [581,] 9.109637e-05 3.694169e-05 1.041722e-03
 [582,] 9.109637e-05 3.681271e-05 1.021352e-03
 [583,] 9.109637e-05 3.681271e-05 1.021352e-03
 [584,] 9.109637e-05 3.694169e-05 1.041722e-03
 [585,] 9.109637e-05 3.694169e-05 1.041722e-03
 [586,] 1.383011e-05 5.277426e-05 4.035013e-06
 [587,] 9.109637e-05 3.694169e-05 1.041722e-03
 [588,] 9.109637e-05 3.674188e-05 1.002746e-03
 [589,] 9.109637e-05 3.674188e-05 1.002746e-03
 [590,] 9.109637e-05 3.674188e-05 1.002746e-03
 [591,] 9.109637e-05 3.708500e-05 1.064609e-03
 [592,] 9.109637e-05 3.708500e-05 1.064609e-03
 [593,] 9.109637e-05 3.708500e-05 1.064609e-03
 [594,] 3.438225e-05 5.038899e-05 8.412329e-06
 [595,] 9.109637e-05 3.731067e-05 1.124465e-03
 [596,] 9.109637e-05 3.721662e-05 1.085863e-03
 [597,] 9.109637e-05 3.721662e-05 1.085863e-03
 [598,] 9.109637e-05 3.721662e-05 1.085863e-03
 [599,] 8.872812e-05 3.700864e-05 9.876843e-04
 [600,] 1.383011e-05 5.214021e-05 4.042756e-06
 [601,] 8.872812e-05 3.715053e-05 1.009140e-03
 [602,] 9.120907e-05 3.807557e-05 1.229271e-03
 [603,] 9.120907e-05 3.807557e-05 1.229271e-03
 [604,] 8.883681e-05 3.778347e-05 1.114616e-03
 [605,] 1.689297e-05 5.738768e-05 8.400384e-06
 [606,] 1.075471e-04 4.717150e-05 2.644266e-04
 [607,] 8.883681e-05 3.755857e-05 1.071449e-03
 [608,] 8.674451e-05 3.755857e-05 1.018028e-03
 [609,] 1.245125e-05 5.454935e-05 3.928454e-06
 [610,] 8.883681e-05 3.755857e-05 1.071449e-03
 [611,] 8.883681e-05 3.755857e-05 1.071449e-03
 [612,] 8.883681e-05 3.755857e-05 1.071449e-03
 [613,] 8.883681e-05 3.755857e-05 1.071449e-03
 [614,] 1.300858e-05 5.203985e-05 3.902475e-06
 [615,] 8.883681e-05 3.769280e-05 1.092628e-03
 [616,] 1.403157e-05 5.196217e-05 4.085791e-06
 [617,] 8.674451e-05 3.784193e-05 1.060694e-03
 [618,] 8.674451e-05 3.784193e-05 1.060694e-03
 [619,] 8.883681e-05 3.784193e-05 1.116421e-03
 [620,] 8.883681e-05 3.784193e-05 1.116421e-03
 [621,] 8.883681e-05 3.784193e-05 1.116421e-03
 [622,] 8.883681e-05 3.824585e-05 1.166051e-03
 [623,] 8.883681e-05 3.797887e-05 1.138511e-03
 [624,] 1.009963e-04 3.862938e-05 1.594451e-03
 [625,] 1.009963e-04 3.862938e-05 1.594451e-03
 [626,] 8.674451e-05 3.877385e-05 1.175397e-03
 [627,] 8.674451e-05 3.856839e-05 1.174402e-03
 [628,] 8.451134e-05 3.856839e-05 1.109989e-03
 [629,] 8.451134e-05 3.856839e-05 1.109989e-03
 [630,] 8.451134e-05 3.856839e-05 1.109989e-03
 [631,] 8.451134e-05 3.871224e-05 1.131938e-03
 [632,] 8.451134e-05 3.871224e-05 1.131938e-03
 [633,] 8.451134e-05 3.871224e-05 1.131938e-03
 [634,] 1.650013e-05 5.805872e-05 8.192270e-06
 [635,] 8.451134e-05 3.856839e-05 1.109989e-03
 [636,] 8.254132e-05 3.871224e-05 1.075403e-03
 [637,] 1.669450e-05 5.772158e-05 8.295378e-06
 [638,] 8.451134e-05 3.871224e-05 1.131938e-03
 [639,] 8.451134e-05 3.856839e-05 1.109989e-03
 [640,] 8.451134e-05 3.856839e-05 1.109989e-03
 [641,] 1.290281e-05 5.078659e-05 3.895234e-06
 [642,] 7.941448e-05 3.841172e-05 1.148988e-03
 [643,] 7.949603e-05 3.871224e-05 1.144979e-03
 [644,] 1.388540e-05 5.099761e-05 4.070413e-06
 [645,] 8.165140e-05 3.861998e-05 1.163669e-03
 [646,] 7.941448e-05 3.856839e-05 1.174032e-03
 [647,] 3.342275e-05 4.883750e-05 8.357706e-06
 [648,] 7.563749e-05 3.813101e-05 9.922969e-04
 [649,] 1.606832e-05 5.414247e-05 7.722116e-06
 [650,] 7.941448e-05 3.783091e-05 1.074140e-03
 [651,] 7.563749e-05 3.798151e-05 9.857374e-04
 [652,] 8.148447e-05 3.783091e-05 1.136412e-03
 [653,] 1.579848e-05 4.774627e-05 7.185212e-06
 [654,] 1.586893e-05 5.376227e-05 7.563905e-06
 [655,] 4.241538e-05 5.026331e-05 2.290793e-05
 [656,] 1.278195e-05 4.948291e-05 3.887386e-06
 [657,] 7.605704e-05 3.690650e-05 7.393498e-04
 [658,] 1.107398e-05 6.048698e-05 4.866937e-06
 [659,] 1.673032e-05 5.573181e-05 8.187482e-06
 [660,] 1.290273e-05 5.339772e-05 4.037855e-06
 [661,] 1.388853e-05 5.646998e-05 4.994149e-06
 [662,] 2.233253e-05 6.534104e-05 1.206216e-05
 [663,] 5.825926e-05 5.059017e-05 1.232434e-05
 [664,] 1.254311e-05 5.648297e-05 4.254027e-06
 [665,] 2.939206e-04 6.101473e-05 2.088114e-04
 [666,] 1.109457e-05 4.807313e-05 4.558630e-06
 [667,] 1.110286e-05 4.177925e-05 4.375518e-06
 [668,] 1.049856e-05 4.803327e-05 3.631610e-06
 [669,] 4.284664e-04 5.601819e-05 2.817295e-04
 [670,] 1.126798e-05 4.215376e-05 4.482520e-06
 [671,] 7.665350e-04 4.798509e-05 3.683825e-04
 [672,] 7.665350e-04 4.798509e-05 3.683825e-04
 [673,] 7.897550e-04 4.798509e-05 3.797425e-04
 [674,] 3.356445e-04 5.679942e-05 2.214485e-04
 [675,] 8.440446e-06 2.991014e-05 2.729166e-06
 [676,] 1.088367e-05 4.122675e-05 4.242562e-06
 [677,] 2.979698e-04 5.704014e-05 1.958125e-04
 [678,] 2.939206e-04 5.856744e-05 1.991533e-04
 [679,] 2.979698e-04 5.987798e-05 2.070727e-04
 [680,] 9.347916e-06 2.847252e-05 2.937567e-06
 [681,] 7.223859e-04 4.931436e-05 3.646910e-04
 [682,] 7.223859e-04 4.949702e-05 3.666885e-04
 [683,] 7.014017e-04 4.879296e-05 3.465033e-04
 [684,] 7.186373e-04 4.942546e-05 3.635721e-04
 [685,] 1.095149e-05 3.816064e-05 4.165500e-06
 [686,] 6.917049e-04 4.768121e-05 3.267450e-04
 [687,] 6.614844e-04 4.815805e-05 3.183516e-04
 [688,] 6.915729e-03 5.013925e-05 3.722016e-03
 [689,] 6.779552e-03 5.088309e-05 3.756322e-03
 [690,] 6.779552e-03 5.101628e-05 3.775568e-03
 [691,] 3.791559e-05 4.912292e-05 9.846125e-06
 [692,] 6.360215e-03 5.140220e-05 3.590101e-03
 [693,] 2.933395e-03 4.998447e-05 1.545733e-03
 [694,] 7.824472e-04 4.831720e-05 3.795840e-04
 [695,] 8.423468e-04 4.768317e-05 3.985584e-04
 [696,] 6.079781e-03 5.148861e-05 3.441011e-03
 [697,] 7.741891e-04 4.683986e-05 3.529837e-04
 [698,] 7.769813e-04 4.683986e-05 3.542726e-04
 [699,] 1.116605e-05 3.414947e-05 4.003033e-06
 [700,] 1.699382e-03 5.193439e-05 9.345316e-04
 [701,] 2.684222e-05 2.832319e-05 7.385715e-06
 [702,] 1.732399e-03 5.070693e-05 9.176952e-04
 [703,] 1.590685e-04 4.922299e-05 5.927748e-05
 [704,] 7.137298e-03 5.058061e-05 3.915288e-03
 [705,] 7.449204e-03 5.033110e-05 4.049027e-03
 [706,] 7.299653e-03 5.058061e-05 4.005669e-03
 [707,] 7.936132e-03 5.038982e-05 4.327489e-03
 [708,] 7.936132e-03 5.064644e-05 4.376588e-03
 [709,] 7.508089e-03 4.995909e-05 4.028105e-03
 [710,] 2.772619e-05 2.768795e-05 7.924593e-06
 [711,] 2.313057e-03 5.117447e-05 1.256014e-03
 [712,] 7.449204e-03 5.064644e-05 4.104305e-03
 [713,] 2.684222e-05 2.782466e-05 7.678962e-06
 [714,] 7.602086e-03 5.064597e-05 4.194690e-03
 [715,] 2.597263e-05 3.567247e-05 8.008764e-06
 [716,] 8.099891e-03 5.084292e-05 4.507683e-03
 [717,] 8.099891e-03 5.084292e-05 4.507683e-03
 [718,] 1.111857e-05 3.299301e-05 3.950330e-06
 [719,] 7.936132e-03 5.091142e-05 4.426843e-03
 [720,] 2.359499e-03 5.151913e-05 1.297554e-03
 [721,] 1.375605e-05 4.283107e-05 4.704218e-06
 [722,] 7.195512e-03 5.039168e-05 3.930521e-03
 [723,] 8.607919e-06 2.887008e-05 2.763915e-06
 [724,] 1.101177e-05 3.309602e-05 3.906293e-06
 [725,] 2.708924e-05 3.543698e-05 8.353131e-06
 [726,] 1.414839e-05 3.706960e-05 5.221957e-06
 [727,] 7.775957e-03 5.124847e-05 4.396946e-03
 [728,] 7.299653e-03 5.138323e-05 4.144083e-03
 [729,] 2.170138e-03 5.186750e-05 1.203676e-03
 [730,] 7.449204e-03 5.172873e-05 4.284345e-03
 [731,] 2.743103e-05 3.542673e-05 8.516183e-06
 [732,] 2.808312e-05 3.542673e-05 8.708698e-06
 [733,] 2.648226e-05 3.542627e-05 8.245164e-06
 [734,] 1.101177e-05 3.338332e-05 3.919222e-06
 [735,] 8.558883e-06 2.884410e-05 2.752255e-06
 [736,] 2.076626e-03 5.193364e-05 1.152728e-03
 [737,] 2.127787e-03 5.200742e-05 1.184568e-03
 [738,] 8.299686e-03 5.151913e-05 4.741697e-03
 [739,] 8.552430e-06 2.856309e-05 2.741125e-06
 [740,] 2.679906e-05 3.535122e-05 8.312775e-06
 [741,] 8.585655e-06 2.857865e-05 2.749106e-06
 [742,] 2.778556e-05 3.535555e-05 8.573466e-06
 [743,] 7.195512e-03 5.124847e-05 4.066799e-03
 [744,] 1.082361e-02 5.151913e-05 6.214574e-03
 [745,] 1.079321e-05 3.359005e-05 3.825046e-06
 [746,] 1.082361e-02 5.071773e-05 6.025042e-03
 [747,] 7.036695e-03 5.131217e-05 3.985045e-03
 [748,] 1.484684e-05 3.618254e-05 4.626198e-06
 [749,] 7.036695e-03 4.668296e-05 3.262465e-03
 [750,] 1.921754e-05 6.195450e-05 5.358094e-06
 [751,] 7.195512e-03 4.668296e-05 3.336177e-03
 [752,] 1.059950e-02 4.692730e-05 4.979838e-03
 [753,] 1.023171e-02 4.692730e-05 4.806927e-03
 [754,] 1.131371e-02 4.692730e-05 5.315556e-03
 [755,] 1.059950e-02 4.692730e-05 4.979838e-03
 [756,] 6.897012e-03 4.673339e-05 3.205944e-03
 [757,] 7.195512e-03 4.668296e-05 3.336177e-03
 [758,] 1.088938e-05 3.175589e-05 3.788023e-06
 [759,] 6.760336e-03 4.668296e-05 3.134184e-03
 [760,] 2.532328e-05 3.527465e-05 7.869926e-06
 [761,] 7.036695e-03 4.668296e-05 3.262465e-03
 [762,] 1.059950e-02 4.682989e-05 4.954632e-03
 [763,] 1.059950e-02 4.682989e-05 4.954632e-03
 [764,] 1.059950e-02 4.682989e-05 4.954632e-03
 [765,] 7.195512e-03 4.663277e-05 3.327499e-03
 [766,] 9.707070e-03 4.682989e-05 4.537308e-03
 [767,] 6.481363e-03 4.663277e-05 2.996921e-03
 [768,] 1.088938e-05 3.183534e-05 3.791903e-06
 [769,] 6.917400e-03 4.663277e-05 3.199504e-03
 [770,] 1.084071e-05 3.159977e-05 3.759006e-06
 [771,] 7.058497e-03 4.663277e-05 3.264846e-03
 [772,] 1.084071e-05 3.195827e-05 3.776195e-06
 [773,] 7.058497e-03 4.658781e-05 3.257253e-03
 [774,] 8.446057e-06 2.868479e-05 2.708294e-06
 [775,] 6.629484e-03 4.743332e-05 3.190481e-03
 [776,] 8.363401e-03 4.682989e-05 3.908720e-03
 [777,] 2.152666e-03 4.909300e-05 1.097548e-03
 [778,] 6.497671e-03 4.753626e-05 3.142145e-03
 [779,] 5.971715e-03 4.717739e-05 2.837358e-03
 [780,] 5.971715e-03 4.712481e-05 2.830098e-03
 [781,] 5.971715e-03 4.712481e-05 2.830098e-03
 [782,] 8.662330e-06 2.840311e-05 2.773119e-06
 [783,] 5.971715e-03 4.748739e-05 2.879876e-03
 [784,] 5.971715e-03 4.759082e-05 2.893959e-03
 [785,] 5.971715e-03 4.764014e-05 2.900657e-03
 [786,] 2.472705e-05 3.520062e-05 7.670579e-06
 [787,] 8.615276e-06 2.846829e-05 2.755757e-06
 [788,] 2.341713e-05 3.519766e-05 7.300177e-06
 [789,] 5.854050e-03 4.764014e-05 2.843173e-03
 [790,] 5.854050e-03 4.707770e-05 2.767743e-03
 [791,] 7.847934e-03 4.743332e-05 3.779504e-03
 [792,] 6.091958e-03 4.686970e-05 2.851104e-03
 [793,] 2.341713e-05 3.519905e-05 7.292278e-06
 [794,] 2.366895e-05 3.519905e-05 7.366618e-06
 [795,] 8.009761e-03 4.707770e-05 3.790555e-03
 [796,] 1.065331e-05 3.157236e-05 3.679974e-06
 [797,] 1.061050e-05 3.149418e-05 3.657239e-06
 [798,] 1.050722e-05 3.167737e-05 3.601196e-06
 [799,] 8.889200e-06 2.848627e-05 2.828672e-06
 [800,] 7.672274e-03 4.707770e-05 3.630461e-03
 [801,] 5.854050e-03 4.692730e-05 2.747307e-03
 [802,] 5.726263e-03 4.692730e-05 2.687145e-03
 [803,] 5.726263e-03 4.692730e-05 2.687145e-03
 [804,] 5.971715e-03 4.680186e-05 2.780822e-03
 [805,] 5.854050e-03 4.687592e-05 2.740299e-03
 [806,] 5.726263e-03 4.743332e-05 2.753837e-03
 [807,] 1.413295e-05 4.863627e-05 5.108447e-06
 [808,] 5.726263e-03 4.687592e-05 2.680303e-03
 [809,] 5.739738e-03 4.733640e-05 2.747640e-03
 [810,] 5.739738e-03 4.733640e-05 2.747640e-03
 [811,] 5.739738e-03 4.733640e-05 2.747640e-03
 [812,] 5.614688e-03 4.717739e-05 2.667034e-03
 [813,] 5.504678e-03 4.712481e-05 2.607904e-03
 [814,] 5.614688e-03 4.707770e-05 2.654148e-03
 [815,] 5.503215e-03 4.682989e-05 2.569694e-03
 [816,] 5.290151e-03 4.702560e-05 2.493794e-03
 [817,] 5.854879e-03 4.697892e-05 2.754726e-03
 [818,] 1.026565e-05 3.200524e-05 3.511760e-06
 [819,] 2.521429e-05 3.525413e-05 7.696169e-06
 [820,] 2.521429e-05 3.524307e-05 7.712614e-06
 [821,] 2.145364e-03 4.755400e-05 1.028249e-03
 [822,] 1.205189e-05 3.626410e-05 4.308392e-06
 [823,] 2.145364e-03 4.735738e-05 1.020923e-03
 [824,] 1.009373e-05 3.167737e-05 3.415371e-06
 [825,] 1.183197e-03 4.704681e-05 5.495302e-04
 [826,] 2.188264e-03 4.739833e-05 1.041865e-03
 [827,] 2.521429e-05 3.544911e-05 7.655527e-06
 [828,] 1.251934e-05 3.639929e-05 4.508192e-06
 [829,] 1.969736e-03 4.760274e-05 9.454304e-04
 [830,] 2.044098e-03 4.760274e-05 9.815271e-04
 [831,] 1.030781e-05 3.147177e-05 3.508714e-06
 [832,] 4.108434e-04 4.724479e-05 1.880343e-04
 [833,] 4.309507e-05 4.447890e-05 1.148665e-05
 [834,] 2.299009e-05 3.583711e-05 6.971988e-06
 [835,] 4.951561e-04 4.680186e-05 2.239710e-04
 [836,] 4.108434e-04 4.699531e-05 1.863835e-04
 [837,] 1.867673e-05 2.969741e-05 6.599129e-06
 [838,] 8.408804e-06 2.828437e-05 2.713900e-06
 [839,] 2.018372e-05 2.948476e-05 7.085267e-06
 [840,] 1.885375e-05 2.926316e-05 6.554755e-06
 [841,] 9.093529e-05 6.015398e-05 4.398572e-05
 [842,] 1.455042e-05 4.366780e-05 6.246707e-06
 [843,] 1.737050e-05 1.305979e-04 1.015766e-05
 [844,] 9.709013e-06 3.247663e-05 3.150760e-06
 [845,] 1.348410e-05 6.094189e-05 6.024226e-06
 [846,] 1.358002e-05 4.927541e-05 6.045290e-06
 [847,] 1.271475e-05 5.272259e-05 5.614387e-06
 [848,] 1.384816e-05 4.982973e-05 6.218324e-06
 [849,] 1.298185e-05 4.386686e-05 4.204193e-06
 [850,] 9.712056e-06 3.301859e-05 3.147507e-06
 [851,] 9.718623e-06 3.326196e-05 3.141433e-06
 [852,] 9.714898e-06 3.334778e-05 3.146085e-06
 [853,] 1.420659e-05 4.825050e-05 6.344676e-06
 [854,] 9.714898e-06 3.334778e-05 3.146085e-06
 [855,] 9.714898e-06 3.343457e-05 3.146790e-06
 [856,] 3.498647e-05 5.120723e-05 1.158025e-05
 [857,] 2.171794e-05 2.004873e-04 1.593249e-05
 [858,] 1.013750e-04 2.245050e-04 1.263880e-04
 [859,] 9.298595e-05 2.245050e-04 1.136364e-04
 [860,] 9.709207e-06 3.413745e-05 3.166278e-06
 [861,] 1.453886e-05 4.650356e-05 6.437598e-06
 [862,] 8.978055e-05 2.337534e-04 1.107267e-04
 [863,] 1.869297e-05 5.237331e-05 5.893027e-06
 [864,] 1.470593e-05 4.676258e-05 6.541073e-06
 [865,] 1.402091e-05 4.772824e-05 6.218436e-06
 [866,] 9.724045e-06 3.028237e-05 3.162120e-06
 [867,] 9.279946e-05 7.316735e-05 5.095891e-05
 [868,] 9.795230e-06 3.034835e-05 3.219315e-06
 [869,] 9.808091e-06 3.028237e-05 3.225983e-06
 [870,] 9.821856e-06 3.009589e-05 3.231888e-06
 [871,] 2.002708e-05 7.022007e-05 8.727035e-06
 [872,] 5.263425e-05 4.867557e-05 1.773413e-05
 [873,] 1.280451e-05 5.028340e-05 5.580551e-06
 [874,] 8.526709e-05 7.633582e-05 4.747730e-05
 [875,] 1.755606e-05 5.404120e-05 5.756275e-06
 [876,] 9.836529e-06 3.017519e-05 3.240458e-06
 [877,] 1.506341e-05 4.809670e-05 6.806374e-06
 [878,] 9.836529e-06 3.011156e-05 3.238830e-06
 [879,] 1.506341e-05 4.784812e-05 6.793022e-06
 [880,] 1.518680e-05 4.638325e-05 6.778570e-06
 [881,] 9.852114e-06 2.963387e-05 3.234615e-06
 [882,] 2.018625e-05 7.112337e-05 8.844051e-06
 [883,] 8.527370e-05 7.637198e-05 4.751870e-05
 [884,] 1.132266e-05 2.948150e-05 3.827323e-06
 [885,] 7.723158e-05 7.830550e-05 4.314369e-05
 [886,] 1.132266e-05 2.942796e-05 3.823234e-06
 [887,] 1.132266e-05 2.925047e-05 3.817754e-06
 [888,] 2.086551e-05 4.571165e-05 9.785503e-06
 [889,] 1.126866e-05 2.925047e-05 3.796985e-06
 [890,] 7.848304e-05 7.806797e-05 4.383246e-05
 [891,] 7.848304e-05 7.806797e-05 4.383246e-05
 [892,] 7.848304e-05 7.806797e-05 4.383246e-05
 [893,] 1.788943e-05 4.829553e-05 8.269533e-06
 [894,] 2.086551e-05 4.571165e-05 9.785503e-06
 [895,] 1.717304e-05 4.829553e-05 7.880775e-06
 [896,] 2.053023e-05 4.480145e-05 9.514139e-06
 [897,] 7.975994e-05 8.452681e-05 4.646183e-05
 [898,] 1.126866e-05 2.914718e-05 3.788953e-06
 [899,] 2.086551e-05 4.416232e-05 9.625684e-06
 [900,] 2.086551e-05 4.439773e-05 9.650458e-06
 [901,] 2.086551e-05 4.416232e-05 9.625684e-06
 [902,] 2.053023e-05 4.500029e-05 9.534144e-06
 [903,] 2.053023e-05 4.416232e-05 9.449008e-06
 [904,] 8.388630e-05 7.668309e-05 4.676247e-05
 [905,] 1.101192e-05 2.899844e-05 3.679314e-06
 [906,] 8.828092e-05 7.699651e-05 4.959985e-05
 [907,] 5.204269e-05 4.871479e-05 1.699590e-05
 [908,] 1.718513e-05 4.590056e-05 7.723305e-06
 [909,] 8.252681e-05 7.678730e-05 4.595400e-05
 [910,] 1.777242e-05 4.568546e-05 8.016032e-06
 [911,] 8.388630e-05 7.520977e-05 4.627637e-05
 [912,] 8.252681e-05 7.500973e-05 4.537965e-05
 [913,] 1.754300e-05 4.371883e-05 7.745547e-06
 [914,] 1.108029e-05 3.961366e-05 3.632207e-06
 [915,] 1.119495e-05 2.910805e-05 3.743068e-06
 [916,] 2.446154e-05 4.127369e-05 1.108770e-05
 [917,] 1.181771e-05 4.018208e-05 3.867028e-06
 [918,] 9.795491e-05 7.671917e-05 5.548986e-05
 [919,] 1.110653e-05 3.949622e-05 3.641086e-06
 [920,] 9.614696e-05 7.643866e-05 5.427699e-05
 [921,] 8.975896e-05 7.637198e-05 5.029981e-05
 [922,] 2.182395e-05 4.264256e-05 9.954831e-06
 [923,] 1.112063e-05 3.944165e-05 3.644997e-06
 [924,] 9.883455e-06 2.835179e-05 3.092134e-06
 [925,] 9.857742e-06 2.828495e-05 3.088805e-06
 [926,] 1.370344e-05 4.635632e-05 5.918999e-06
 [927,] 4.529562e-05 7.768343e-05 2.344301e-05
 [928,] 4.732892e-05 7.768343e-05 2.464118e-05
 [929,] 4.941420e-05 7.753372e-05 2.583938e-05
 [930,] 1.101192e-05 2.835921e-05 3.627105e-06
 [931,] 4.732892e-05 7.756676e-05 2.462445e-05
 [932,] 4.732892e-05 7.732186e-05 2.457744e-05
 [933,] 4.582233e-05 7.785347e-05 2.376485e-05
 [934,] 1.227064e-05 4.313270e-05 4.557610e-06
 [935,] 1.360955e-05 4.546175e-05 5.828306e-06
 [936,] 4.732892e-05 7.720675e-05 2.456084e-05
 [937,] 1.109323e-05 3.944216e-05 3.634799e-06
 [938,] 1.345596e-05 4.682094e-05 5.821080e-06
 [939,] 1.094032e-05 2.866741e-05 3.633077e-06
 [940,] 5.197933e-05 7.720675e-05 2.730671e-05
 [941,] 1.171664e-05 2.888470e-05 3.938719e-06
 [942,] 1.145910e-05 2.877810e-05 3.834050e-06
 [943,] 1.469966e-05 4.558017e-05 6.416149e-06
 [944,] 1.151983e-05 2.877810e-05 3.856259e-06
 [945,] 1.837321e-05 7.149616e-05 7.913479e-06
 [946,] 5.791407e-05 7.764004e-05 3.092463e-05
 [947,] 1.178295e-05 2.886866e-05 3.961342e-06
 [948,] 2.165375e-05 4.328512e-05 9.931745e-06
 [949,] 1.488951e-05 4.579372e-05 6.527316e-06
 [950,] 1.418569e-05 4.601213e-05 6.169017e-06
 [951,] 1.402356e-05 4.596205e-05 6.068472e-06
 [952,] 2.165375e-05 4.348870e-05 9.954934e-06
 [953,] 5.768513e-05 4.566016e-05 3.024910e-05
 [954,] 2.199049e-05 4.348870e-05 1.013048e-05
 [955,] 4.148910e-05 4.063792e-05 9.912877e-06
 [956,] 2.199049e-05 4.348870e-05 1.013048e-05
 [957,] 2.165375e-05 4.369428e-05 9.978196e-06
 [958,] 2.075943e-05 4.440275e-05 9.584998e-06
 [959,] 1.165068e-05 3.948162e-05 3.827389e-06
 [960,] 1.424839e-05 4.748276e-05 6.261128e-06
 [961,] 1.424839e-05 4.725303e-05 6.250037e-06
 [962,] 1.178295e-05 2.940564e-05 4.002584e-06
 [963,] 1.992423e-05 4.597251e-05 9.302670e-06
 [964,] 1.178295e-05 2.940564e-05 4.002584e-06
 [965,] 5.122214e-05 7.901407e-05 2.713243e-05
 [966,] 4.671983e-05 7.979594e-05 2.455027e-05
 [967,] 4.975080e-05 7.890490e-05 2.623486e-05
 [968,] 3.926321e-05 3.431705e-05 9.889762e-06
 [969,] 5.047940e-05 7.945345e-05 2.675451e-05
 [970,] 2.048887e-05 4.847293e-05 9.815998e-06
 [971,] 2.024440e-05 4.729398e-05 9.573665e-06
 [972,] 4.826546e-05 7.896152e-05 2.534445e-05
 [973,] 4.988855e-05 7.907029e-05 2.632951e-05
 [974,] 5.122214e-05 7.951482e-05 2.721056e-05
 [975,] 4.646490e-05 7.980099e-05 2.443623e-05
 [976,] 4.757883e-05 7.940816e-05 2.499832e-05
 [977,] 1.488394e-05 4.703543e-05 6.562891e-06
 [978,] 1.175843e-05 3.977914e-05 3.892218e-06
 [979,] 1.981247e-05 4.907583e-05 9.490484e-06
 [980,] 1.700464e-05 4.461668e-05 7.595183e-06
 [981,] 1.348048e-05 2.975889e-05 4.661449e-06
 [982,] 4.690515e-05 7.924373e-05 2.456220e-05
 [983,] 9.268017e-06 4.645980e-05 3.283768e-06
 [984,] 1.209582e-05 3.978095e-05 4.006526e-06
 [985,] 9.445187e-06 4.894750e-05 3.402339e-06
 [986,] 1.186624e-05 4.772337e-05 4.520981e-06
 [987,] 2.344977e-05 3.960518e-05 7.699060e-06
 [988,] 1.263701e-05 3.027334e-05 4.382942e-06
 [989,] 1.380547e-05 5.068009e-05 6.124546e-06
 [990,] 1.232579e-05 3.973881e-05 4.077646e-06
 [991,] 1.943476e-05 4.923370e-05 6.393303e-06
 [992,] 4.826981e-05 7.573942e-05 2.488306e-05
 [993,] 4.973696e-05 7.583801e-05 2.575468e-05
 [994,] 1.209811e-05 3.975549e-05 4.002327e-06
 [995,] 9.387960e-06 4.820707e-05 3.364317e-06
 [996,] 1.307649e-05 3.017826e-05 4.528969e-06
 [997,] 4.896118e-05 7.524119e-05 2.520793e-05
 [998,] 3.369652e-05 7.583801e-05 1.649359e-05
 [999,] 9.304426e-06 4.801073e-05 3.320022e-06
[1000,] 4.704972e-05 7.571545e-05 2.413647e-05
[1001,] 4.973696e-05 7.667333e-05 2.583931e-05
[1002,] 9.304426e-06 4.793889e-05 3.317780e-06
[1003,] 2.788718e-05 3.961534e-05 9.145538e-06
[1004,] 5.118965e-05 7.583631e-05 2.654342e-05
[1005,] 2.219634e-05 3.980930e-05 7.420049e-06
[1006,] 2.219634e-05 3.981998e-05 7.425148e-06
[1007,] 2.219634e-05 3.980930e-05 7.420049e-06
[1008,] 1.434194e-05 4.787438e-05 6.265252e-06
[1009,] 2.219634e-05 3.981998e-05 7.425148e-06
[1010,] 1.257497e-05 3.974706e-05 4.163186e-06
[1011,] 5.118965e-05 7.588625e-05 2.653967e-05
[1012,] 5.193701e-05 7.594377e-05 2.697417e-05
[1013,] 5.277578e-05 7.570674e-05 2.741192e-05
[1014,] 1.257497e-05 3.974706e-05 4.163186e-06
[1015,] 1.247639e-05 3.970758e-05 4.125300e-06
[1016,] 5.539216e-05 7.498186e-05 2.882214e-05
[1017,] 2.269355e-05 3.984190e-05 7.601584e-06
[1018,] 2.219634e-05 3.984190e-05 7.435365e-06
[1019,] 2.788718e-05 3.964280e-05 9.174013e-06
[1020,] 5.165007e-05 7.591212e-05 2.683068e-05
[1021,] 2.269355e-05 3.985314e-05 7.606891e-06
[1022,] 2.371781e-05 3.991083e-05 7.977496e-06
[1023,] 2.859261e-05 3.969690e-05 9.454078e-06
[1024,] 2.371781e-05 3.998505e-05 8.010989e-06
[1025,] 5.239739e-05 7.596577e-05 2.726582e-05
[1026,] 2.882080e-05 3.979939e-05 9.568483e-06
[1027,] 2.399265e-05 4.001317e-05 8.116284e-06
[1028,] 2.511503e-05 4.021612e-05 8.562968e-06
[1029,] 9.250881e-06 4.635779e-05 3.254913e-06
[1030,] 2.511503e-05 4.026192e-05 8.581523e-06
[1031,] 1.303474e-05 4.016300e-05 4.361488e-06
[1032,] 5.496700e-05 7.611160e-05 2.876432e-05
[1033,] 2.538593e-05 4.039473e-05 8.726516e-06
[1034,] 2.538593e-05 4.039473e-05 8.726516e-06
[1035,] 2.538593e-05 4.041238e-05 8.733103e-06
[1036,] 1.470426e-05 2.931677e-05 4.936129e-06
[1037,] 1.087043e-04 7.451715e-05 6.095833e-05
[1038,] 9.842095e-06 4.597014e-05 3.521849e-06
[1039,] 1.105699e-04 7.496711e-05 6.232975e-05
[1040,] 3.268711e-05 4.038555e-05 1.122089e-05
[1041,] 2.007005e-05 3.990022e-05 8.474771e-06
[1042,] 1.519602e-05 2.947431e-05 5.114952e-06
[1043,] 1.978181e-05 3.933842e-05 8.276736e-06
[1044,] 1.147740e-04 7.506824e-05 6.487014e-05
[1045,] 1.156539e-04 7.538529e-05 6.554823e-05
[1046,] 1.603294e-05 2.947431e-05 5.400575e-06
[1047,] 1.023378e-05 4.295081e-05 3.632675e-06
[1048,] 3.443970e-05 4.118957e-05 1.219376e-05
[1049,] 3.356934e-05 4.113225e-05 1.185501e-05
[1050,] 1.394840e-05 4.161372e-05 4.811323e-06
[1051,] 3.356934e-05 4.155761e-05 1.201482e-05
[1052,] 3.312396e-05 4.155761e-05 1.185199e-05
[1053,] 3.391778e-05 4.148387e-05 1.211165e-05
[1054,] 1.546821e-04 3.973636e-05 4.750175e-05
[1055,] 1.434246e-05 4.200862e-05 4.983242e-06
[1056,] 3.391778e-05 4.149781e-05 1.207530e-05
[1057,] 1.008488e-05 4.233218e-05 3.548366e-06
[1058,] 2.823406e-05 4.182572e-05 1.010000e-05
[1059,] 1.319377e-05 4.208753e-05 4.544107e-06
[1060,] 2.689878e-05 4.164936e-05 9.557915e-06
[1061,] 2.011124e-05 3.278677e-05 7.401626e-06
[1062,] 2.615227e-05 4.252351e-05 9.497789e-06
[1063,] 3.032539e-05 4.253712e-05 1.106340e-05
[1064,] 1.121372e-04 4.724947e-05 4.031557e-05
[1065,] 9.962185e-06 4.092142e-05 3.458027e-06
[1066,] 3.113297e-05 4.271536e-05 1.140746e-05
[1067,] 2.658291e-05 4.170962e-05 9.250431e-06
[1068,] 1.317157e-05 4.136902e-05 4.442576e-06
[1069,] 2.640359e-05 3.459649e-05 1.020094e-05
[1070,] 9.901901e-06 3.117526e-05 3.049764e-06
[1071,] 9.763847e-05 9.914371e-05 7.434297e-05
[1072,] 8.556420e-05 5.013085e-05 3.230048e-05
[1073,] 6.502498e-05 9.332727e-05 4.779063e-05
[1074,] 2.137707e-04 7.004744e-05 1.551328e-04
[1075,] 1.423572e-05 3.124727e-05 4.259651e-06
[1076,] 9.288864e-06 2.976814e-05 2.900922e-06
[1077,] 2.081548e-04 6.883485e-05 1.477047e-04
[1078,] 1.299834e-05 3.277200e-05 4.158083e-06
[1079,] 8.649497e-06 4.030521e-05 2.944860e-06
[1080,] 8.648462e-06 4.025936e-05 2.940013e-06
[1081,] 1.274686e-05 3.267487e-05 4.075803e-06
[1082,] 1.656225e-04 6.912097e-05 1.151097e-04
[1083,] 8.556262e-06 3.692232e-05 2.883213e-06
[1084,] 2.401574e-05 4.092267e-05 7.555245e-06
[1085,] 2.323469e-05 3.897270e-05 7.179737e-06
[1086,] 2.273884e-05 3.888395e-05 7.050119e-06
[1087,] 2.307812e-05 3.881242e-05 7.155572e-06
[1088,] 2.273884e-05 3.881242e-05 7.055818e-06
[1089,] 2.351495e-05 4.025541e-05 6.709423e-06
[1090,] 1.582235e-04 7.050571e-05 1.117880e-04
[1091,] 8.523786e-06 3.667918e-05 2.848281e-06
[1092,] 2.323469e-05 4.018920e-05 6.634957e-06
[1093,] 1.475112e-04 6.973871e-05 1.021196e-04
[1094,] 2.330856e-05 4.045809e-05 6.618621e-06
[1095,] 4.108060e-05 4.714349e-05 1.051810e-05
[1096,] 2.356832e-05 3.996879e-05 6.760434e-06
[1097,] 2.321298e-05 4.152073e-05 6.819680e-06
[1098,] 1.377068e-05 3.774015e-05 4.473859e-06
[1099,] 2.305339e-05 3.993177e-05 6.619989e-06
[1100,] 8.440001e-06 3.644306e-05 2.826774e-06
[1101,] 1.236916e-05 3.230288e-05 3.953759e-06
[1102,] 2.330856e-05 3.867312e-05 7.287107e-06
[1103,] 1.342758e-04 6.830155e-05 8.990627e-05
[1104,] 1.478797e-04 6.784394e-05 9.961591e-05
[1105,] 2.330856e-05 3.866230e-05 7.297682e-06
[1106,] 1.465191e-04 6.757448e-05 9.818406e-05
[1107,] 1.409438e-04 6.785271e-05 9.442496e-05
[1108,] 2.330856e-05 3.858970e-05 7.309668e-06
[1109,] 2.330856e-05 3.859452e-05 7.304329e-06
[1110,] 1.436976e-04 6.766866e-05 9.625069e-05
[1111,] 1.422399e-04 6.713252e-05 9.438462e-05
[1112,] 1.453719e-04 6.795900e-05 9.781622e-05
[1113,] 1.508043e-04 6.741519e-05 1.013224e-04
[1114,] 1.250477e-05 3.231268e-05 4.001631e-06
[1115,] 1.409438e-04 6.750195e-05 9.399697e-05
[1116,] 3.857942e-05 5.056911e-05 1.435394e-05
[1117,] 1.241244e-05 3.231268e-05 3.974503e-06
[1118,] 8.492894e-06 3.714885e-05 2.883201e-06
[1119,] 8.506589e-06 3.714885e-05 2.894040e-06
[1120,] 4.182682e-04 3.865096e-05 7.446713e-05
[1121,] 1.254086e-05 3.320655e-05 3.924071e-06
[1122,] 2.305339e-05 4.009063e-05 6.595134e-06
[1123,] 2.305339e-05 4.038024e-05 6.552623e-06
[1124,] 1.617083e-04 6.625376e-05 1.076340e-04
[1125,] 9.060407e-06 2.814698e-05 2.873134e-06
[1126,] 2.854515e-05 5.107060e-05 9.367890e-06
[1127,] 2.198403e-05 4.196702e-05 6.404027e-06
[1128,] 2.229059e-05 3.875482e-05 6.888527e-06
[1129,] 9.864232e-06 3.321484e-05 3.230462e-06
[1130,] 2.229059e-05 3.879457e-05 6.868723e-06
[1131,] 8.249638e-06 4.354689e-05 2.812962e-06
[1132,] 1.554082e-04 6.591306e-05 1.023850e-04
[1133,] 2.134396e-05 3.870840e-05 6.603512e-06
[1134,] 8.318199e-06 3.127731e-05 2.768355e-06
[1135,] 2.107261e-05 4.062275e-05 6.664619e-06
[1136,] 2.191933e-05 4.284945e-05 9.492524e-06
[1137,] 1.272935e-04 6.586955e-05 8.581922e-05
[1138,] 1.297470e-04 6.562229e-05 8.736028e-05
[1139,] 2.795107e-05 5.662606e-05 1.121928e-05
[1140,] 1.285774e-04 6.562229e-05 8.647180e-05
[1141,] 2.229217e-05 4.110076e-05 6.619148e-06
[1142,] 1.285774e-04 6.562229e-05 8.647180e-05
[1143,] 2.702805e-05 5.655207e-05 1.078434e-05
[1144,] 1.310623e-04 6.549293e-05 8.818469e-05
[1145,] 2.303020e-05 4.057932e-05 7.465035e-06
[1146,] 1.285774e-04 6.562229e-05 8.647180e-05
[1147,] 9.623927e-06 4.853404e-05 3.192000e-06
[1148,] 2.035875e-05 4.118807e-05 6.081091e-06
[1149,] 1.317320e-05 3.265342e-05 4.144220e-06
[1150,] 1.422399e-04 6.900930e-05 9.709634e-05
[1151,] 2.303020e-05 4.057436e-05 7.447097e-06
[1152,] 5.229601e-04 3.966033e-05 1.400944e-04
[1153,] 9.616992e-06 5.018075e-05 3.213960e-06
[1154,] 1.414926e-04 7.065956e-05 9.668308e-05
[1155,] 1.458960e-04 7.065956e-05 1.001008e-04
[1156,] 1.370226e-05 3.605031e-05 4.410961e-06
[1157,] 1.414926e-04 7.065956e-05 9.668308e-05
[1158,] 9.618944e-06 4.974827e-05 3.203293e-06
[1159,] 2.161468e-05 4.061837e-05 7.077149e-06
[1160,] 1.428897e-04 7.093457e-05 9.805425e-05
[1161,] 9.267753e-06 2.918543e-05 3.098775e-06
[1162,] 1.538481e-04 6.877850e-05 1.033757e-04
[1163,] 1.521479e-04 6.867960e-05 1.019482e-04
[1164,] 1.205977e-05 3.259853e-05 3.873691e-06
[1165,] 1.604720e-04 5.157616e-05 7.192222e-05
[1166,] 2.209477e-05 4.402720e-05 8.734434e-06
[1167,] 1.899631e-04 5.131032e-05 8.491510e-05
[1168,] 2.797031e-05 3.225311e-05 7.724177e-06
[1169,] 1.911210e-04 5.091392e-05 8.420801e-05
[1170,] 2.178530e-04 5.038719e-05 9.476139e-05
[1171,] 1.828723e-04 5.097218e-05 8.044053e-05
[1172,] 1.933665e-04 5.074122e-05 8.452074e-05
[1173,] 1.933665e-04 5.059242e-05 8.398023e-05
[1174,] 1.933665e-04 5.057151e-05 8.391147e-05
[1175,] 1.958760e-05 4.396690e-05 6.365959e-06
[1176,] 1.976268e-05 4.410715e-05 6.299493e-06
[1177,] 4.212201e-05 3.137914e-05 1.153674e-05
[1178,] 1.933665e-04 4.995144e-05 8.175813e-05
[1179,] 4.496914e-05 3.142632e-05 1.213605e-05
[1180,] 1.958869e-05 4.395392e-05 6.330845e-06
[1181,] 4.181216e-05 7.881496e-05 1.054319e-05
[1182,] 8.599350e-05 3.557648e-05 1.888948e-05
[1183,] 1.966392e-05 4.392343e-05 6.359847e-06
[1184,] 1.940029e-05 4.490125e-05 5.704919e-06
[1185,] 3.547288e-05 4.248831e-05 1.260131e-05
[1186,] 4.137356e-05 3.154212e-05 1.123080e-05
[1187,] 1.971071e-05 4.480812e-05 5.704688e-06
[1188,] 8.266836e-05 3.550156e-05 1.833873e-05
[1189,] 1.889071e-04 4.890888e-05 7.594863e-05
[1190,] 1.966330e-05 4.410273e-05 6.387264e-06
[1191,] 8.057869e-05 3.542484e-05 1.801906e-05
[1192,] 4.268234e-05 3.134735e-05 1.174869e-05
[1193,] 4.108532e-05 3.133802e-05 1.137409e-05
[1194,] 7.649769e-05 3.430894e-05 1.938035e-05
[1195,] 1.902118e-05 5.453342e-05 6.206671e-06
[1196,] 7.751821e-05 3.425107e-05 1.977672e-05
[1197,] 8.168663e-05 3.426307e-05 2.101468e-05
[1198,] 7.751821e-05 3.426307e-05 2.004699e-05
[1199,] 4.268234e-05 3.163551e-05 1.308336e-05
[1200,] 7.995626e-05 3.409101e-05 2.160875e-05
[1201,] 3.895577e-05 3.184475e-05 1.231112e-05
[1202,] 8.103654e-05 3.416215e-05 2.208731e-05
[1203,] 2.014377e-05 4.432062e-05 6.380497e-06
[1204,] 1.902118e-05 4.752363e-05 6.127019e-06
[1205,] 2.269837e-04 4.868612e-05 9.034618e-05
[1206,] 2.648748e-05 4.292770e-05 9.486064e-06
[1207,] 1.980450e-05 4.338048e-05 6.476234e-06
[1208,] 3.895577e-05 3.125715e-05 1.143089e-05
[1209,] 1.938540e-05 4.099222e-05 5.709471e-06
[1210,] 3.895577e-05 3.125715e-05 1.143089e-05
[1211,] 1.899625e-05 4.719996e-05 6.126997e-06
[1212,] 2.225515e-04 4.891854e-05 8.963403e-05
[1213,] 3.895577e-05 3.125345e-05 1.140125e-05
[1214,] 9.928978e-05 4.946387e-05 4.390614e-05
[1215,] 1.718185e-05 3.958723e-05 5.215635e-06
[1216,] 4.472466e-05 7.984168e-05 1.113543e-05
[1217,] 3.846852e-05 3.125715e-05 1.129870e-05
[1218,] 1.929705e-05 4.114232e-05 5.705909e-06
[1219,] 6.828551e-05 3.617019e-05 1.831152e-05
[1220,] 1.895103e-05 4.716628e-05 6.126894e-06
[1221,] 1.893074e-05 4.714954e-05 6.127472e-06
[1222,] 2.225515e-04 4.876223e-05 8.885246e-05
[1223,] 1.918572e-05 4.095243e-05 5.707277e-06
[1224,] 2.016737e-05 4.481723e-05 6.419504e-06
[1225,] 2.240243e-04 3.635160e-05 4.153063e-05
[1226,] 2.273729e-04 4.892373e-05 9.156882e-05
[1227,] 3.372285e-05 3.127399e-05 1.008280e-05
[1228,] 1.889485e-05 4.352932e-05 5.729300e-06
[1229,] 2.043046e-05 4.506170e-05 6.393047e-06
[1230,] 3.332738e-05 3.126484e-05 9.935207e-06
[1231,] 2.038254e-05 4.524333e-05 6.395653e-06
[1232,] 2.341968e-05 4.547213e-05 8.760075e-06
[1233,] 3.332738e-05 3.127979e-05 9.993894e-06
[1234,] 2.412870e-05 4.565047e-05 9.065149e-06
[1235,] 9.674068e-06 3.080771e-05 3.305319e-06
[1236,] 1.241367e-05 3.263152e-05 4.533765e-06
[1237,] 2.987652e-05 3.134452e-05 8.852531e-06
[1238,] 2.890816e-04 4.970779e-05 1.229402e-04
[1239,] 3.017750e-04 4.944460e-05 1.266869e-04
[1240,] 2.615286e-05 3.253141e-05 7.507063e-06
[1241,] 4.209902e-05 4.516942e-05 1.237343e-05
[1242,] 4.227903e-05 4.597391e-05 1.196456e-05
[1243,] 4.527919e-05 4.506757e-05 1.399287e-05
[1244,] 4.148273e-05 4.600468e-05 1.174541e-05
[1245,] 4.148273e-05 4.595864e-05 1.176375e-05
[1246,] 4.148273e-05 4.595864e-05 1.176375e-05
[1247,] 2.378064e-04 4.517969e-05 7.943539e-05
[1248,] 2.806413e-05 4.591909e-05 8.236127e-06
[1249,] 4.604679e-05 4.504611e-05 1.431625e-05
[1250,] 2.743580e-05 4.580399e-05 8.086516e-06
[1251,] 2.806413e-05 4.574504e-05 8.267533e-06
[1252,] 2.784467e-05 4.573048e-05 8.212362e-06
[1253,] 1.692090e-04 4.576761e-05 6.078027e-05
[1254,] 2.806413e-05 4.564469e-05 8.291754e-06
[1255,] 1.996746e-05 4.547047e-05 6.256589e-06
[1256,] 2.806413e-05 4.558895e-05 8.305661e-06
[1257,] 4.641177e-05 4.504611e-05 1.442308e-05
[1258,] 4.604679e-05 4.504553e-05 1.430801e-05
[1259,] 2.113901e-05 4.540041e-05 6.577332e-06
[1260,] 4.566877e-05 4.502030e-05 1.419718e-05
[1261,] 1.893732e-05 3.991999e-05 6.760409e-06
[1262,] 2.634522e-05 4.592541e-05 7.771268e-06
[1263,] 2.784467e-05 4.577436e-05 8.202152e-06
[1264,] 2.784467e-05 4.540179e-05 8.285587e-06
[1265,] 2.701663e-05 4.525247e-05 8.100217e-06
[1266,] 4.622867e-05 4.503986e-05 1.452037e-05
[1267,] 3.330099e-05 4.527349e-05 9.819043e-06
[1268,] 4.118183e-05 4.566139e-05 1.175407e-05
[1269,] 8.422843e-06 2.122772e-04 1.721454e-04
[1270,] 4.549061e-05 4.502208e-05 1.416705e-05
[1271,] 2.458568e-05 2.382782e-04 1.242671e-04
[1272,] 3.578827e-05 4.489295e-05 1.066942e-05
[1273,] 2.141378e-05 4.513411e-05 6.695510e-06
[1274,] 2.067539e-05 4.514227e-05 6.490944e-06
[1275,] 2.121390e-05 4.520899e-05 6.624357e-06
[1276,] 1.975954e-05 4.526235e-05 6.224938e-06
[1277,] 4.359563e-05 4.499950e-05 1.363814e-05
[1278,] 3.330099e-05 4.505045e-05 9.908075e-06
[1279,] 3.358086e-05 4.505045e-05 9.985542e-06
[1280,] 4.376229e-05 4.500263e-05 1.371217e-05
[1281,] 3.649576e-05 1.097160e-03 6.992376e-02
[1282,] 1.921215e-04 4.443031e-05 6.045173e-05
[1283,] 2.094321e-05 4.524430e-05 6.544555e-06
[1284,] 2.019300e-05 4.525329e-05 6.341675e-06
[1285,] 1.226549e-05 2.204394e-02 2.021257e-01
[1286,] 2.068447e-05 4.527147e-05 6.470282e-06
[1287,] 1.758238e-05 4.493100e-05 5.654739e-06
[1288,] 1.955544e-05 4.523100e-05 6.175106e-06
[1289,] 8.543718e-06 1.467875e-04 1.083308e-04
[1290,] 1.986268e-05 4.528065e-05 6.249730e-06
[1291,] 3.402023e-05 4.269153e-05 1.374801e-05
[1292,] 1.806330e-05 4.493100e-05 5.788842e-06
[1293,] 1.677294e-05 4.493100e-05 5.450354e-06
[1294,] 2.043730e-05 4.525329e-05 6.407051e-06
[1295,] 2.049959e-05 4.522652e-05 6.428222e-06
[1296,] 8.326659e-06 1.502022e-04 1.696368e-04
[1297,] 1.814215e-05 4.491207e-05 5.813327e-06
[1298,] 1.945466e-05 4.519257e-05 6.153568e-06
[1299,] 1.945466e-05 4.520118e-05 6.152393e-06
[1300,] 2.226668e-04 4.422666e-05 6.746462e-05
[1301,] 3.104349e-05 4.512886e-05 9.248856e-06
[1302,] 2.027237e-05 4.516713e-05 6.378937e-06
[1303,] 1.294479e-05 1.732244e-02 2.260215e-01
[1304,] 3.509767e-05 4.522356e-05 1.054733e-05
[1305,] 1.245546e-05 4.090635e-05 3.880491e-06
[1306,] 1.766794e-04 4.425249e-05 5.488341e-05
[1307,] 3.243086e-05 4.525318e-05 9.584334e-06
[1308,] 3.856439e-05 4.572716e-05 1.104019e-05
[1309,] 1.241637e-05 3.932525e-05 3.883358e-06
[1310,] 3.820052e-05 4.572716e-05 1.094466e-05
[1311,] 1.232547e-05 3.939620e-05 3.880093e-06
[1312,] 1.772724e-05 4.044061e-05 4.575424e-06
[1313,] 1.235907e-05 3.947486e-05 3.880729e-06
[1314,] 2.215944e-04 4.420488e-05 6.736216e-05
[1315,] 2.448273e-05 4.504385e-05 7.953745e-06
[1316,] 2.548441e-05 4.057218e-05 6.082678e-06
[1317,] 7.343552e-05 4.605178e-05 1.980714e-05
[1318,] 5.916993e-05 4.568577e-05 1.647795e-05
[1319,] 3.626762e-05 4.278029e-05 1.479031e-05
[1320,] 2.172828e-04 4.428576e-05 6.763920e-05
[1321,] 8.713344e-06 2.229874e-04 1.740015e-04
[1322,] 2.724334e-05 4.016355e-05 6.452540e-06
[1323,] 3.707724e-05 4.291569e-05 1.519657e-05
[1324,] 2.113901e-05 4.550648e-05 6.555257e-06
[1325,] 2.113901e-05 4.551722e-05 6.553648e-06
[1326,] 4.237847e-05 4.620167e-05 1.184775e-05
[1327,] 4.517174e-05 4.506798e-05 1.441777e-05
[1328,] 4.237847e-05 4.625300e-05 1.182888e-05
[1329,] 1.234524e-05 3.804997e-05 3.882899e-06
[1330,] 4.517174e-05 4.508337e-05 1.446367e-05
[1331,] 2.215944e-04 4.428306e-05 6.889162e-05
[1332,] 1.866442e-05 3.990331e-05 4.785229e-06
[1333,] 2.149314e-04 4.428771e-05 6.696245e-05
[1334,] 8.624935e-06 2.162090e-04 1.848296e-04
[1335,] 2.105481e-04 4.428771e-05 6.564107e-05
[1336,] 1.754869e-05 3.906450e-05 4.601294e-06
[1337,] 8.546770e-06 2.021942e-04 1.871571e-04
[1338,] 1.153492e-05 4.549904e-05 8.805120e-06
[1339,] 2.062510e-05 4.571918e-05 6.393871e-06
[1340,] 1.729726e-04 4.424439e-05 5.369393e-05
[1341,] 3.747863e-05 4.183622e-05 1.496242e-05
[1342,] 3.801882e-05 4.177520e-05 1.516787e-05
[1343,] 3.778337e-05 4.246106e-05 1.533711e-05
[1344,] 1.716342e-05 3.931391e-05 4.511628e-06
[1345,] 3.747301e-05 4.624278e-05 1.058597e-05
[1346,] 1.076205e-05 2.588201e-02 1.305268e-01
[1347,] 1.752181e-05 3.950277e-05 4.575456e-06
[1348,] 3.539150e-05 4.202166e-05 1.413966e-05
[1349,] 1.235836e-05 3.793591e-05 3.884040e-06
[1350,] 1.764164e-04 4.426627e-05 5.463635e-05
[1351,] 2.303133e-05 3.934907e-04 1.611227e-04
[1352,] 1.136463e-05 4.558249e-05 6.439553e-06
[1353,] 8.706100e-06 2.827885e-04 2.222723e-04
[1354,] 1.713913e-05 4.556473e-05 4.311909e-06
[1355,] 8.631177e-06 2.641824e-04 2.159635e-04
[1356,] 2.005498e-05 4.564582e-05 6.265060e-06
[1357,] 3.707724e-05 4.320209e-05 1.527385e-05
[1358,] 8.581586e-06 2.775651e-04 2.432550e-04
[1359,] 2.001635e-04 4.723560e-05 4.696668e-05
[1360,] 1.746996e-05 4.975033e-05 4.279497e-06
[1361,] 3.486071e-05 4.573430e-05 1.011684e-05
[1362,] 3.875227e-05 4.341125e-05 1.610084e-05
[1363,] 1.472579e-04 4.717585e-05 3.568338e-05
[1364,] 3.648852e-05 4.333913e-05 1.505882e-05
[1365,] 3.843566e-05 4.333913e-05 1.593157e-05
[1366,] 3.678108e-05 4.333913e-05 1.518993e-05
[1367,] 1.175910e-05 7.370065e-03 9.824840e-02
[1368,] 3.899708e-05 4.333913e-05 1.618325e-05
[1369,] 1.689049e-05 4.920472e-05 4.191363e-06
[1370,] 3.833030e-05 4.312262e-05 1.577603e-05
[1371,] 5.407318e-05 4.510950e-05 1.697764e-05
[1372,] 5.420308e-05 4.276715e-05 2.260653e-05
[1373,] 1.206485e-05 7.263428e-03 1.097021e-01
[1374,] 8.390862e-06 2.551365e-04 2.964434e-04
[1375,] 1.496686e-05 4.864810e-05 3.875903e-06
[1376,] 2.352250e-05 8.269832e-05 3.855201e-05
[1377,] 1.177260e-05 5.085210e-03 7.142522e-02
[1378,] 1.449219e-05 4.387436e-05 5.659658e-06
```
