## Supplementary material for "Characterization of shared and ancestry-specific signals driving complex traits using multi-ancestry fine-mapping": s1_remaining_snps.pvar

```
##FILTER=<ID=PASS,Description="All filters passed">
##reference=ftp://ftp.1000genomes.ebi.ac.uk//vol1/ftp/technical/reference/phase2_reference_assembly_sequence/hs37d5.fa.gz
##contig=<ID=5,assembly=b37,length=180915260>
##ALT=<ID=CNV,Description="Copy Number Polymorphism">
##ALT=<ID=DEL,Description="Deletion">
##ALT=<ID=DUP,Description="Duplication">
##ALT=<ID=INS:ME:ALU,Description="Insertion of ALU element">
##ALT=<ID=INS:ME:LINE1,Description="Insertion of LINE1 element">
##ALT=<ID=INS:ME:SVA,Description="Insertion of SVA element">
##ALT=<ID=INS:MT,Description="Nuclear Mitochondrial Insertion">
##ALT=<ID=INV,Description="Inversion">
##ALT=<ID=CN0,Description="Copy number allele: 0 copies">
##ALT=<ID=CN1,Description="Copy number allele: 1 copy">
##ALT=<ID=CN2,Description="Copy number allele: 2 copies">
##ALT=<ID=CN3,Description="Copy number allele: 3 copies">
##ALT=<ID=CN4,Description="Copy number allele: 4 copies">
##ALT=<ID=CN5,Description="Copy number allele: 5 copies">
##ALT=<ID=CN6,Description="Copy number allele: 6 copies">
##ALT=<ID=CN7,Description="Copy number allele: 7 copies">
##ALT=<ID=CN8,Description="Copy number allele: 8 copies">
##ALT=<ID=CN9,Description="Copy number allele: 9 copies">
##ALT=<ID=CN10,Description="Copy number allele: 10 copies">
##ALT=<ID=CN11,Description="Copy number allele: 11 copies">
##ALT=<ID=CN12,Description="Copy number allele: 12 copies">
##ALT=<ID=CN13,Description="Copy number allele: 13 copies">
##ALT=<ID=CN14,Description="Copy number allele: 14 copies">
##ALT=<ID=CN15,Description="Copy number allele: 15 copies">
##ALT=<ID=CN16,Description="Copy number allele: 16 copies">
##ALT=<ID=CN17,Description="Copy number allele: 17 copies">
##ALT=<ID=CN18,Description="Copy number allele: 18 copies">
##ALT=<ID=CN19,Description="Copy number allele: 19 copies">
##ALT=<ID=CN20,Description="Copy number allele: 20 copies">
##ALT=<ID=CN21,Description="Copy number allele: 21 copies">
##ALT=<ID=CN22,Description="Copy number allele: 22 copies">
##ALT=<ID=CN23,Description="Copy number allele: 23 copies">
##ALT=<ID=CN24,Description="Copy number allele: 24 copies">
##ALT=<ID=CN25,Description="Copy number allele: 25 copies">
##ALT=<ID=CN26,Description="Copy number allele: 26 copies">
##ALT=<ID=CN27,Description="Copy number allele: 27 copies">
##ALT=<ID=CN28,Description="Copy number allele: 28 copies">
##ALT=<ID=CN29,Description="Copy number allele: 29 copies">
##ALT=<ID=CN30,Description="Copy number allele: 30 copies">
##ALT=<ID=CN31,Description="Copy number allele: 31 copies">
##ALT=<ID=CN32,Description="Copy number allele: 32 copies">
##ALT=<ID=CN33,Description="Copy number allele: 33 copies">
##ALT=<ID=CN34,Description="Copy number allele: 34 copies">
##ALT=<ID=CN35,Description="Copy number allele: 35 copies">
##ALT=<ID=CN36,Description="Copy number allele: 36 copies">
##ALT=<ID=CN37,Description="Copy number allele: 37 copies">
##ALT=<ID=CN38,Description="Copy number allele: 38 copies">
##ALT=<ID=CN39,Description="Copy number allele: 39 copies">
##ALT=<ID=CN40,Description="Copy number allele: 40 copies">
##ALT=<ID=CN41,Description="Copy number allele: 41 copies">
##ALT=<ID=CN42,Description="Copy number allele: 42 copies">
##ALT=<ID=CN43,Description="Copy number allele: 43 copies">
##ALT=<ID=CN44,Description="Copy number allele: 44 copies">
##ALT=<ID=CN45,Description="Copy number allele: 45 copies">
##ALT=<ID=CN46,Description="Copy number allele: 46 copies">
##ALT=<ID=CN47,Description="Copy number allele: 47 copies">
##ALT=<ID=CN48,Description="Copy number allele: 48 copies">
##ALT=<ID=CN49,Description="Copy number allele: 49 copies">
##ALT=<ID=CN50,Description="Copy number allele: 50 copies">
##ALT=<ID=CN51,Description="Copy number allele: 51 copies">
##ALT=<ID=CN52,Description="Copy number allele: 52 copies">
##ALT=<ID=CN53,Description="Copy number allele: 53 copies">
##ALT=<ID=CN54,Description="Copy number allele: 54 copies">
##ALT=<ID=CN55,Description="Copy number allele: 55 copies">
##ALT=<ID=CN56,Description="Copy number allele: 56 copies">
##ALT=<ID=CN57,Description="Copy number allele: 57 copies">
##ALT=<ID=CN58,Description="Copy number allele: 58 copies">
##ALT=<ID=CN59,Description="Copy number allele: 59 copies">
##ALT=<ID=CN60,Description="Copy number allele: 60 copies">
##ALT=<ID=CN61,Description="Copy number allele: 61 copies">
##ALT=<ID=CN62,Description="Copy number allele: 62 copies">
##ALT=<ID=CN63,Description="Copy number allele: 63 copies">
##ALT=<ID=CN64,Description="Copy number allele: 64 copies">
##ALT=<ID=CN65,Description="Copy number allele: 65 copies">
##ALT=<ID=CN66,Description="Copy number allele: 66 copies">
##ALT=<ID=CN67,Description="Copy number allele: 67 copies">
##ALT=<ID=CN68,Description="Copy number allele: 68 copies">
##ALT=<ID=CN69,Description="Copy number allele: 69 copies">
##ALT=<ID=CN70,Description="Copy number allele: 70 copies">
##ALT=<ID=CN71,Description="Copy number allele: 71 copies">
##ALT=<ID=CN72,Description="Copy number allele: 72 copies">
##ALT=<ID=CN73,Description="Copy number allele: 73 copies">
##ALT=<ID=CN74,Description="Copy number allele: 74 copies">
##ALT=<ID=CN75,Description="Copy number allele: 75 copies">
##ALT=<ID=CN76,Description="Copy number allele: 76 copies">
##ALT=<ID=CN77,Description="Copy number allele: 77 copies">
##ALT=<ID=CN78,Description="Copy number allele: 78 copies">
##ALT=<ID=CN79,Description="Copy number allele: 79 copies">
##ALT=<ID=CN80,Description="Copy number allele: 80 copies">
##ALT=<ID=CN81,Description="Copy number allele: 81 copies">
##ALT=<ID=CN82,Description="Copy number allele: 82 copies">
##ALT=<ID=CN83,Description="Copy number allele: 83 copies">
##ALT=<ID=CN84,Description="Copy number allele: 84 copies">
##ALT=<ID=CN85,Description="Copy number allele: 85 copies">
##ALT=<ID=CN86,Description="Copy number allele: 86 copies">
##ALT=<ID=CN87,Description="Copy number allele: 87 copies">
##ALT=<ID=CN88,Description="Copy number allele: 88 copies">
##ALT=<ID=CN89,Description="Copy number allele: 89 copies">
##ALT=<ID=CN90,Description="Copy number allele: 90 copies">
##ALT=<ID=CN91,Description="Copy number allele: 91 copies">
##ALT=<ID=CN92,Description="Copy number allele: 92 copies">
##ALT=<ID=CN93,Description="Copy number allele: 93 copies">
##ALT=<ID=CN94,Description="Copy number allele: 94 copies">
##ALT=<ID=CN95,Description="Copy number allele: 95 copies">
##ALT=<ID=CN96,Description="Copy number allele: 96 copies">
##ALT=<ID=CN97,Description="Copy number allele: 97 copies">
##ALT=<ID=CN98,Description="Copy number allele: 98 copies">
##ALT=<ID=CN99,Description="Copy number allele: 99 copies">
##ALT=<ID=CN100,Description="Copy number allele: 100 copies">
##ALT=<ID=CN101,Description="Copy number allele: 101 copies">
##ALT=<ID=CN102,Description="Copy number allele: 102 copies">
##ALT=<ID=CN103,Description="Copy number allele: 103 copies">
##ALT=<ID=CN104,Description="Copy number allele: 104 copies">
##ALT=<ID=CN105,Description="Copy number allele: 105 copies">
##ALT=<ID=CN106,Description="Copy number allele: 106 copies">
##ALT=<ID=CN107,Description="Copy number allele: 107 copies">
##ALT=<ID=CN108,Description="Copy number allele: 108 copies">
##ALT=<ID=CN109,Description="Copy number allele: 109 copies">
##ALT=<ID=CN110,Description="Copy number allele: 110 copies">
##ALT=<ID=CN111,Description="Copy number allele: 111 copies">
##ALT=<ID=CN112,Description="Copy number allele: 112 copies">
##ALT=<ID=CN113,Description="Copy number allele: 113 copies">
##ALT=<ID=CN114,Description="Copy number allele: 114 copies">
##ALT=<ID=CN115,Description="Copy number allele: 115 copies">
##ALT=<ID=CN116,Description="Copy number allele: 116 copies">
##ALT=<ID=CN117,Description="Copy number allele: 117 copies">
##ALT=<ID=CN118,Description="Copy number allele: 118 copies">
##ALT=<ID=CN119,Description="Copy number allele: 119 copies">
##ALT=<ID=CN120,Description="Copy number allele: 120 copies">
##ALT=<ID=CN121,Description="Copy number allele: 121 copies">
##ALT=<ID=CN122,Description="Copy number allele: 122 copies">
##ALT=<ID=CN123,Description="Copy number allele: 123 copies">
##ALT=<ID=CN124,Description="Copy number allele: 124 copies">
##INFO=<ID=CIEND,Number=2,Type=Integer,Description="Confidence interval around END for imprecise variants">
##INFO=<ID=CIPOS,Number=2,Type=Integer,Description="Confidence interval around POS for imprecise variants">
##INFO=<ID=CS,Number=1,Type=String,Description="Source call set.">
##INFO=<ID=END,Number=1,Type=Integer,Description="End coordinate of this variant">
##INFO=<ID=IMPRECISE,Number=0,Type=Flag,Description="Imprecise structural variation">
##INFO=<ID=MC,Number=.,Type=String,Description="Merged calls.">
##INFO=<ID=MEINFO,Number=4,Type=String,Description="Mobile element info of the form NAME,START,END<POLARITY; If there is only 5' OR 3' support for this call, will be NULL NULL for START and END">
##INFO=<ID=MEND,Number=1,Type=Integer,Description="Mitochondrial end coordinate of inserted sequence">
##INFO=<ID=MLEN,Number=1,Type=Integer,Description="Estimated length of mitochondrial insert">
##INFO=<ID=MSTART,Number=1,Type=Integer,Description="Mitochondrial start coordinate of inserted sequence">
##INFO=<ID=SVLEN,Number=.,Type=Integer,Description="SV length. It is only calculated for structural variation MEIs. For other types of SVs; one may calculate the SV length by INFO:END-START+1, or by finding the difference between lengthes of REF and ALT alleles">
##INFO=<ID=SVTYPE,Number=1,Type=String,Description="Type of structural variant">
##INFO=<ID=TSD,Number=1,Type=String,Description="Precise Target Site Duplication for bases, if unknown, value will be NULL">
##INFO=<ID=AC,Number=A,Type=Integer,Description="Total number of alternate alleles in called genotypes">
##INFO=<ID=AF,Number=A,Type=Float,Description="Estimated allele frequency in the range (0,1)">
##INFO=<ID=NS,Number=1,Type=Integer,Description="Number of samples with data">
##INFO=<ID=AN,Number=1,Type=Integer,Description="Total number of alleles in called genotypes">
##INFO=<ID=EAS_AF,Number=A,Type=Float,Description="Allele frequency in the EAS populations calculated from AC and AN, in the range (0,1)">
##INFO=<ID=EUR_AF,Number=A,Type=Float,Description="Allele frequency in the EUR populations calculated from AC and AN, in the range (0,1)">
##INFO=<ID=AFR_AF,Number=A,Type=Float,Description="Allele frequency in the AFR populations calculated from AC and AN, in the range (0,1)">
##INFO=<ID=AMR_AF,Number=A,Type=Float,Description="Allele frequency in the AMR populations calculated from AC and AN, in the range (0,1)">
##INFO=<ID=SAS_AF,Number=A,Type=Float,Description="Allele frequency in the SAS populations calculated from AC and AN, in the range (0,1)">
##INFO=<ID=DP,Number=1,Type=Integer,Description="Total read depth; only low coverage data were counted towards the DP, exome data were not used">
##INFO=<ID=AA,Number=1,Type=String,Description="Ancestral Allele. Format: AA|REF|ALT|IndelType. AA: Ancestral allele, REF:Reference Allele, ALT:Alternate Allele, IndelType:Type of Indel (REF, ALT and IndelType are only defined for indels)">
##INFO=<ID=VT,Number=.,Type=String,Description="indicates what type of variant the line represents">
##INFO=<ID=EX_TARGET,Number=0,Type=Flag,Description="indicates whether a variant is within the exon pull down target boundaries">
##INFO=<ID=MULTI_ALLELIC,Number=0,Type=Flag,Description="indicates whether a site is multi-allelic">
#CHROM	POS	ID	REF	ALT	QUAL	FILTER	INFO
5	139837385	rs10074378	G	A	100	PASS	AC=4532;AF=0.904952;AN=5008;NS=2504;DP=17620;EAS_AF=0.8998;AMR_AF=0.8732;AFR_AF=0.9531;EUR_AF=0.8797;SAS_AF=0.8937;AA=A|||;VT=SNP
5	139844953	rs1019933	A	G	100	PASS	AC=3153;AF=0.629593;AN=5008;NS=2504;DP=16037;EAS_AF=0.8254;AMR_AF=0.7248;AFR_AF=0.2905;EUR_AF=0.7147;SAS_AF=0.7311;AA=A|||;VT=SNP
5	139845743	rs7449225	G	A	100	PASS	AC=995;AF=0.198682;AN=5008;NS=2504;DP=15861;EAS_AF=0.2629;AMR_AF=0.2104;AFR_AF=0.0719;EUR_AF=0.2326;SAS_AF=0.2607;AA=G|||;VT=SNP
5	139845793	rs5011956	T	A	100	PASS	AC=3517;AF=0.702276;AN=5008;NS=2504;DP=15505;EAS_AF=0.8264;AMR_AF=0.7507;AFR_AF=0.5492;EUR_AF=0.7177;SAS_AF=0.7311;AA=A|||;VT=SNP
5	139847868	rs35346561	A	C	100	PASS	AC=1026;AF=0.204872;AN=5008;NS=2504;DP=15857;EAS_AF=0.2619;AMR_AF=0.2133;AFR_AF=0.0946;EUR_AF=0.2326;SAS_AF=0.2607;AA=A|||;VT=SNP
5	139853923	rs76376634	C	T	100	PASS	AC=314;AF=0.0626997;AN=5008;NS=2504;DP=14132;EAS_AF=0.0516;AMR_AF=0.0778;AFR_AF=0.0605;EUR_AF=0.0785;SAS_AF=0.0501;AA=C|||;VT=SNP
5	139860198	rs79460904	G	A	100	PASS	AC=238;AF=0.047524;AN=5008;NS=2504;DP=18679;EAS_AF=0.0516;AMR_AF=0.0749;AFR_AF=0.0061;EUR_AF=0.0765;SAS_AF=0.0501;AA=G|||;VT=SNP
5	139862774	rs10041762	A	G	100	PASS	AC=3519;AF=0.702676;AN=5008;NS=2504;DP=14381;EAS_AF=0.8254;AMR_AF=0.7507;AFR_AF=0.5507;EUR_AF=0.7177;SAS_AF=0.7321;AA=G|||;VT=SNP
5	139867969	rs10067969	A	G	100	PASS	AC=2161;AF=0.43151;AN=5008;NS=2504;DP=15306;EAS_AF=0.5645;AMR_AF=0.5144;AFR_AF=0.2194;EUR_AF=0.4821;SAS_AF=0.4703;AA=A|||;VT=SNP
5	139873598	rs9687753	C	T	100	PASS	AC=2151;AF=0.429513;AN=5008;NS=2504;DP=18800;EAS_AF=0.5546;AMR_AF=0.5144;AFR_AF=0.2194;EUR_AF=0.4821;SAS_AF=0.4703;AA=C|||;VT=SNP
5	139875220	rs12109242	G	T	100	PASS	AC=977;AF=0.195088;AN=5008;NS=2504;DP=19631;EAS_AF=0.2609;AMR_AF=0.2089;AFR_AF=0.0719;EUR_AF=0.2316;SAS_AF=0.2464;AA=g|||;VT=SNP
5	139875227	rs62385234	G	A	100	PASS	AC=179;AF=0.0357428;AN=5008;NS=2504;DP=19603;EAS_AF=0.002;AMR_AF=0.0533;AFR_AF=0.0053;EUR_AF=0.0944;SAS_AF=0.0389;AA=a|||;VT=SNP
5	139881469	rs4912713	A	T	100	PASS	AC=301;AF=0.0601038;AN=5008;NS=2504;DP=17381;EAS_AF=0.0516;AMR_AF=0.0793;AFR_AF=0.0499;EUR_AF=0.0785;SAS_AF=0.0501;AA=A|||;VT=SNP
5	139883215	rs28493133	C	T	100	PASS	AC=2176;AF=0.434505;AN=5008;NS=2504;DP=11995;EAS_AF=0.5645;AMR_AF=0.5115;AFR_AF=0.2216;EUR_AF=0.4831;SAS_AF=0.4836;AA=C|||;VT=SNP
5	139886839	rs6871703	A	G	100	PASS	AC=3538;AF=0.70647;AN=5008;NS=2504;DP=17304;EAS_AF=0.8373;AMR_AF=0.7507;AFR_AF=0.5514;EUR_AF=0.7237;SAS_AF=0.7321;AA=G|||;VT=SNP
5	139888590	rs7712617	C	A	100	PASS	AC=2176;AF=0.434505;AN=5008;NS=2504;DP=17448;EAS_AF=0.5645;AMR_AF=0.5159;AFR_AF=0.2194;EUR_AF=0.4831;SAS_AF=0.4836;AA=C|||;VT=SNP
5	139888813	rs10463292	G	C	100	PASS	AC=991;AF=0.197883;AN=5008;NS=2504;DP=18058;EAS_AF=0.2728;AMR_AF=0.2089;AFR_AF=0.0719;EUR_AF=0.2326;SAS_AF=0.2474;AA=G|||;VT=SNP
5	139891089	rs11167489	C	T	100	PASS	AC=2177;AF=0.434704;AN=5008;NS=2504;DP=20421;EAS_AF=0.5655;AMR_AF=0.5159;AFR_AF=0.2194;EUR_AF=0.4831;SAS_AF=0.4836;AA=C|||;VT=SNP
5	139893204	rs77093431	G	A	100	PASS	AC=272;AF=0.0543131;AN=5008;NS=2504;DP=15096;EAS_AF=0.0516;AMR_AF=0.0749;AFR_AF=0.031;EUR_AF=0.0775;SAS_AF=0.0501;AA=G|||;VT=SNP
5	139894136	rs6579768	T	C	100	PASS	AC=3528;AF=0.704473;AN=5008;NS=2504;DP=19521;EAS_AF=0.8254;AMR_AF=0.7522;AFR_AF=0.5507;EUR_AF=0.7187;SAS_AF=0.7393;AA=C|||;VT=SNP
5	139894414	rs12189422	G	A	100	PASS	AC=986;AF=0.196885;AN=5008;NS=2504;DP=15675;EAS_AF=0.2609;AMR_AF=0.2089;AFR_AF=0.0719;EUR_AF=0.2316;SAS_AF=0.2556;AA=G|||;VT=SNP
5	139900820	rs76128141	G	A	100	PASS	AC=314;AF=0.0626997;AN=5008;NS=2504;DP=16013;EAS_AF=0.0516;AMR_AF=0.0778;AFR_AF=0.0605;EUR_AF=0.0785;SAS_AF=0.0501;AA=G|||;VT=SNP
5	139912224	rs62384164	A	T	100	PASS	AC=2177;AF=0.434704;AN=5008;NS=2504;DP=19790;EAS_AF=0.5645;AMR_AF=0.5173;AFR_AF=0.2186;EUR_AF=0.4841;SAS_AF=0.4836;AA=A|||;VT=SNP
5	139914758	rs3733681	A	G	100	PASS	AC=3163;AF=0.631589;AN=5008;NS=2504;DP=21077;EAS_AF=0.8254;AMR_AF=0.7248;AFR_AF=0.292;EUR_AF=0.7147;SAS_AF=0.7393;AA=A|||;VT=SNP
5	139915565	rs72798885	G	A	100	PASS	AC=978;AF=0.195288;AN=5008;NS=2504;DP=17580;EAS_AF=0.2609;AMR_AF=0.2089;AFR_AF=0.0719;EUR_AF=0.2316;SAS_AF=0.2474;AA=G|||;VT=SNP
5	139915663	rs10476933	C	G	100	PASS	AC=2176;AF=0.434505;AN=5008;NS=2504;DP=18086;EAS_AF=0.5645;AMR_AF=0.5159;AFR_AF=0.2194;EUR_AF=0.4831;SAS_AF=0.4836;AA=C|||;VT=SNP
5	139920311	rs1835959	G	A	100	PASS	AC=4532;AF=0.904952;AN=5008;NS=2504;DP=19421;EAS_AF=0.8998;AMR_AF=0.8732;AFR_AF=0.9531;EUR_AF=0.8797;SAS_AF=0.8937;AA=A|||;VT=SNP
5	139921961	rs9324644	G	A	100	PASS	AC=2176;AF=0.434505;AN=5008;NS=2504;DP=18984;EAS_AF=0.5645;AMR_AF=0.5159;AFR_AF=0.2194;EUR_AF=0.4831;SAS_AF=0.4836;AA=G|||;VT=SNP
5	139923504	rs2108446	C	T	100	PASS	AC=979;AF=0.195487;AN=5008;NS=2504;DP=17892;EAS_AF=0.2609;AMR_AF=0.2089;AFR_AF=0.0719;EUR_AF=0.2326;SAS_AF=0.2474;AA=C|||;VT=SNP
5	139923921	rs115216292	C	T	100	PASS	AC=190;AF=0.0379393;AN=5008;NS=2504;DP=18628;EAS_AF=0.0903;AMR_AF=0.0735;AFR_AF=0.0015;EUR_AF=0.0209;SAS_AF=0.0256;AA=C|||;VT=SNP
5	139924715	rs250432	C	T	100	PASS	AC=3530;AF=0.704872;AN=5008;NS=2504;DP=19097;EAS_AF=0.8373;AMR_AF=0.7493;AFR_AF=0.5507;EUR_AF=0.7187;SAS_AF=0.7311;AA=T|||;VT=SNP
5	139925016	rs75743464	A	T	100	PASS	AC=376;AF=0.0750799;AN=5008;NS=2504;DP=15690;EAS_AF=0.0536;AMR_AF=0.0937;AFR_AF=0.0113;EUR_AF=0.1521;SAS_AF=0.091;AA=a|||;VT=SNP
5	139925855	rs4912714	G	T	100	PASS	AC=316;AF=0.063099;AN=5008;NS=2504;DP=15655;EAS_AF=0.0516;AMR_AF=0.0793;AFR_AF=0.0605;EUR_AF=0.0795;SAS_AF=0.0501;AA=G|||;VT=SNP
5	139925932	rs801465	T	G	100	PASS	AC=2180;AF=0.435304;AN=5008;NS=2504;DP=17952;EAS_AF=0.5645;AMR_AF=0.5173;AFR_AF=0.2209;EUR_AF=0.4841;SAS_AF=0.4836;AA=T|||;VT=SNP
5	139927672	rs250424	A	C	100	PASS	AC=3529;AF=0.704673;AN=5008;NS=2504;DP=18252;EAS_AF=0.8254;AMR_AF=0.7522;AFR_AF=0.5507;EUR_AF=0.7197;SAS_AF=0.7393;AA=C|||;VT=SNP
5	139928128	rs250425	C	T	100	PASS	AC=986;AF=0.196885;AN=5008;NS=2504;DP=19532;EAS_AF=0.2609;AMR_AF=0.2089;AFR_AF=0.0719;EUR_AF=0.2316;SAS_AF=0.2556;AA=C|||;VT=SNP
5	139931930	rs801460	C	T	100	PASS	AC=2177;AF=0.434704;AN=5008;NS=2504;DP=19668;EAS_AF=0.5645;AMR_AF=0.5159;AFR_AF=0.2201;EUR_AF=0.4831;SAS_AF=0.4836;AA=C|||;VT=SNP
5	139932417	rs73267612	T	G	100	PASS	AC=572;AF=0.114217;AN=5008;NS=2504;DP=17287;EAS_AF=0.0625;AMR_AF=0.1052;AFR_AF=0.1505;EUR_AF=0.1531;SAS_AF=0.0849;AA=T|||;VT=SNP
5	139933623	rs801459	T	G	100	PASS	AC=1013;AF=0.202276;AN=5008;NS=2504;DP=19475;EAS_AF=0.2659;AMR_AF=0.2161;AFR_AF=0.0817;EUR_AF=0.2366;SAS_AF=0.2546;AA=T|||;VT=SNP
5	139934587	rs35209457	C	T	100	PASS	AC=299;AF=0.0597045;AN=5008;NS=2504;DP=13130;EAS_AF=0.0516;AMR_AF=0.0778;AFR_AF=0.0499;EUR_AF=0.0775;SAS_AF=0.0501;AA=C|||;VT=SNP
5	139936239	rs10463297	T	C	100	PASS	AC=1663;AF=0.332069;AN=5008;NS=2504;DP=16540;EAS_AF=0.5119;AMR_AF=0.4251;AFR_AF=0.0166;EUR_AF=0.4036;SAS_AF=0.4335;AA=T|||;VT=SNP
5	139936980	rs250427	A	G	100	PASS	AC=3551;AF=0.709065;AN=5008;NS=2504;DP=14128;EAS_AF=0.8254;AMR_AF=0.7493;AFR_AF=0.5696;EUR_AF=0.7187;SAS_AF=0.7393;AA=G|||;VT=SNP
5	139937146	rs2249213	G	A	100	PASS	AC=2175;AF=0.434305;AN=5008;NS=2504;DP=15924;EAS_AF=0.5615;AMR_AF=0.5159;AFR_AF=0.2201;EUR_AF=0.4841;SAS_AF=0.4836;AA=G|||;VT=SNP
5	139940233	rs250431	G	A	100	PASS	AC=3162;AF=0.63139;AN=5008;NS=2504;DP=19374;EAS_AF=0.8254;AMR_AF=0.7248;AFR_AF=0.292;EUR_AF=0.7137;SAS_AF=0.7393;AA=G|||;VT=SNP;EX_TARGET
5	139940302	rs1800882	G	A	100	PASS	AC=480;AF=0.0958466;AN=5008;NS=2504;DP=19112;EAS_AF=0.3591;AMR_AF=0.121;AFR_AF=0.0008;EUR_AF=0.0189;SAS_AF=0.0143;AA=G|||;VT=SNP;EX_TARGET
5	139941228	rs250430	A	G	100	PASS	AC=4536;AF=0.905751;AN=5008;NS=2504;DP=19592;EAS_AF=0.8998;AMR_AF=0.8775;AFR_AF=0.9531;EUR_AF=0.8807;SAS_AF=0.8937;AA=G|||;VT=SNP;EX_TARGET
5	139941318	rs171632	A	G	100	PASS	AC=3528;AF=0.704473;AN=5008;NS=2504;DP=19789;EAS_AF=0.8254;AMR_AF=0.7536;AFR_AF=0.5492;EUR_AF=0.7197;SAS_AF=0.7393;AA=G|||;VT=SNP;EX_TARGET
5	139944826	rs250429	T	C	100	PASS	AC=3527;AF=0.704273;AN=5008;NS=2504;DP=22724;EAS_AF=0.8274;AMR_AF=0.7507;AFR_AF=0.5492;EUR_AF=0.7187;SAS_AF=0.7393;AA=C|||;VT=SNP
5	139945307	rs250428	G	T	100	PASS	AC=4374;AF=0.873403;AN=5008;NS=2504;DP=22028;EAS_AF=0.9018;AMR_AF=0.8646;AFR_AF=0.8366;EUR_AF=0.8797;SAS_AF=0.8937;AA=T|||;VT=SNP
5	139945716	rs2282803	T	C	100	PASS	AC=276;AF=0.0551118;AN=5008;NS=2504;DP=23117;EAS_AF=0.1151;AMR_AF=0.0231;AFR_AF=0.0068;EUR_AF=0.0517;SAS_AF=0.0849;AA=T|||;VT=SNP
5	139948616	rs6550	T	A	100	PASS	AC=1456;AF=0.290735;AN=5008;NS=2504;DP=20017;EAS_AF=0.1726;AMR_AF=0.2493;AFR_AF=0.4319;EUR_AF=0.2813;SAS_AF=0.2607;AA=T|||;VT=SNP
5	139948802	rs2253378	A	G	100	PASS	AC=997;AF=0.199081;AN=5008;NS=2504;DP=18663;EAS_AF=0.2629;AMR_AF=0.2104;AFR_AF=0.0741;EUR_AF=0.2326;SAS_AF=0.2597;AA=A|||;VT=SNP
5	139948839	rs80049489	A	G	100	PASS	AC=297;AF=0.0593051;AN=5008;NS=2504;DP=18269;EAS_AF=0.0486;AMR_AF=0.0778;AFR_AF=0.0507;EUR_AF=0.0775;SAS_AF=0.0501;AA=A|||;VT=SNP
5	139949409	rs55720104	T	C	100	PASS	AC=1458;AF=0.291134;AN=5008;NS=2504;DP=20252;EAS_AF=0.1746;AMR_AF=0.2493;AFR_AF=0.4319;EUR_AF=0.2813;SAS_AF=0.2607;AA=T|||;VT=SNP
5	139950138	rs917302	C	T	100	PASS	AC=579;AF=0.115615;AN=5008;NS=2504;DP=23492;EAS_AF=0.0625;AMR_AF=0.1037;AFR_AF=0.1566;EUR_AF=0.1531;SAS_AF=0.0849;AA=C|||;VT=SNP
5	139950858	rs17118938	C	G	100	PASS	AC=1479;AF=0.295327;AN=5008;NS=2504;DP=21109;EAS_AF=0.1726;AMR_AF=0.2493;AFR_AF=0.4493;EUR_AF=0.2813;SAS_AF=0.2607;AA=C|||;VT=SNP
5	139951373	rs78814797	A	C	100	PASS	AC=171;AF=0.0341454;AN=5008;NS=2504;DP=18849;EAS_AF=0.002;AMR_AF=0.0937;AFR_AF=0.0008;EUR_AF=0.0497;SAS_AF=0.0542;AA=A|||;VT=SNP
5	139951790	rs4912715	G	A	100	PASS	AC=472;AF=0.0942492;AN=5008;NS=2504;DP=21362;EAS_AF=0.0982;AMR_AF=0.1268;AFR_AF=0.0461;EUR_AF=0.1193;SAS_AF=0.1063;AA=G|||;VT=SNP
5	139953189	rs801458	T	C	100	PASS	AC=2846;AF=0.568291;AN=5008;NS=2504;DP=21468;EAS_AF=0.4385;AMR_AF=0.4885;AFR_AF=0.7799;EUR_AF=0.5159;SAS_AF=0.5266;AA=C|||;VT=SNP
5	139955371	rs6883156	C	T	100	PASS	AC=1482;AF=0.295927;AN=5008;NS=2504;DP=15770;EAS_AF=0.1736;AMR_AF=0.2522;AFR_AF=0.4486;EUR_AF=0.2833;SAS_AF=0.2597;AA=C|||;VT=SNP
5	139957807	rs801457	A	G	100	PASS	AC=969;AF=0.19349;AN=5008;NS=2504;DP=16350;EAS_AF=0.2629;AMR_AF=0.2075;AFR_AF=0.0552;EUR_AF=0.2316;SAS_AF=0.2597;AA=A|||;VT=SNP
5	139958974	rs13175533	A	T	100	PASS	AC=1906;AF=0.380591;AN=5008;NS=2504;DP=10886;EAS_AF=0.4435;AMR_AF=0.4683;AFR_AF=0.2231;EUR_AF=0.4712;SAS_AF=0.3732;AA=a|||;VT=SNP
5	139958978	rs801456	A	T	100	PASS	AC=4526;AF=0.903754;AN=5008;NS=2504;DP=10944;EAS_AF=0.9345;AMR_AF=0.9035;AFR_AF=0.8207;EUR_AF=0.9215;SAS_AF=0.9663;AA=T|||;VT=SNP
5	139959829	rs801455	G	A	100	PASS	AC=971;AF=0.19389;AN=5008;NS=2504;DP=16788;EAS_AF=0.2629;AMR_AF=0.2075;AFR_AF=0.056;EUR_AF=0.2326;SAS_AF=0.2597;AA=G|||;VT=SNP
5	139962167	rs2563253	A	G	100	PASS	AC=2836;AF=0.566294;AN=5008;NS=2504;DP=14249;EAS_AF=0.4375;AMR_AF=0.4899;AFR_AF=0.7761;EUR_AF=0.5179;SAS_AF=0.5194;AA=G|||;VT=SNP
5	139971188	rs4279384	G	A	100	PASS	AC=1291;AF=0.257788;AN=5008;NS=2504;DP=17200;EAS_AF=0.1716;AMR_AF=0.2406;AFR_AF=0.3275;EUR_AF=0.2724;SAS_AF=0.2495;AA=G|||;VT=SNP
5	139971517	rs2878916	T	A	100	PASS	AC=1252;AF=0.25;AN=5008;NS=2504;DP=19756;EAS_AF=0.1369;AMR_AF=0.2406;AFR_AF=0.326;EUR_AF=0.2714;SAS_AF=0.2485;AA=T|||;VT=SNP
5	139972093	rs801463	T	A	100	PASS	AC=1014;AF=0.202476;AN=5008;NS=2504;DP=10797;EAS_AF=0.2679;AMR_AF=0.2017;AFR_AF=0.1014;EUR_AF=0.2306;SAS_AF=0.2434;AA=T|||;VT=SNP
5	139973696	rs68010656	G	T	100	PASS	AC=2476;AF=0.494409;AN=5008;NS=2504;DP=18902;EAS_AF=0.4464;AMR_AF=0.4597;AFR_AF=0.5287;EUR_AF=0.5159;SAS_AF=0.5;AA=T|||;VT=SNP
5	139973781	rs73269505	C	T	100	PASS	AC=1274;AF=0.254393;AN=5008;NS=2504;DP=16314;EAS_AF=0.1667;AMR_AF=0.2406;AFR_AF=0.3185;EUR_AF=0.2714;SAS_AF=0.2505;AA=C|||;VT=SNP
5	139974473	rs1864255	T	G	100	PASS	AC=2352;AF=0.469649;AN=5008;NS=2504;DP=13494;EAS_AF=0.4464;AMR_AF=0.4467;AFR_AF=0.4402;EUR_AF=0.5149;SAS_AF=0.5031;AA=T|||;VT=SNP
5	139975053	rs2569162	A	G	100	PASS	AC=1233;AF=0.246206;AN=5008;NS=2504;DP=19384;EAS_AF=0.1369;AMR_AF=0.232;AFR_AF=0.3154;EUR_AF=0.2714;SAS_AF=0.2495;AA=A|||;VT=SNP
5	139975067	rs2563320	T	C	100	PASS	AC=1249;AF=0.249401;AN=5008;NS=2504;DP=19451;EAS_AF=0.1369;AMR_AF=0.232;AFR_AF=0.326;EUR_AF=0.2734;SAS_AF=0.2495;AA=C|||;VT=SNP
5	139975466	rs2569163	A	G	100	PASS	AC=2744;AF=0.547923;AN=5008;NS=2504;DP=20199;EAS_AF=0.4167;AMR_AF=0.4726;AFR_AF=0.7542;EUR_AF=0.507;SAS_AF=0.5;AA=G|||;VT=SNP
5	139975626	rs2569164	A	T	100	PASS	AC=1251;AF=0.2498;AN=5008;NS=2504;DP=18907;EAS_AF=0.1369;AMR_AF=0.232;AFR_AF=0.3275;EUR_AF=0.2734;SAS_AF=0.2495;AA=A|||;VT=SNP
5	139975636	rs2569165	A	C	100	PASS	AC=1251;AF=0.2498;AN=5008;NS=2504;DP=18862;EAS_AF=0.1369;AMR_AF=0.232;AFR_AF=0.3275;EUR_AF=0.2734;SAS_AF=0.2495;AA=A|||;VT=SNP
5	139975672	rs2569166	G	A	100	PASS	AC=1251;AF=0.2498;AN=5008;NS=2504;DP=19647;EAS_AF=0.1369;AMR_AF=0.232;AFR_AF=0.3275;EUR_AF=0.2734;SAS_AF=0.2495;AA=A|||;VT=SNP
5	139975887	rs2569167	G	A	100	PASS	AC=1252;AF=0.25;AN=5008;NS=2504;DP=19755;EAS_AF=0.1369;AMR_AF=0.232;AFR_AF=0.3283;EUR_AF=0.2734;SAS_AF=0.2495;AA=G|||;VT=SNP
5	139976241	rs2563321	C	G	100	PASS	AC=1251;AF=0.2498;AN=5008;NS=2504;DP=19759;EAS_AF=0.1369;AMR_AF=0.232;AFR_AF=0.3275;EUR_AF=0.2734;SAS_AF=0.2495;AA=C|||;VT=SNP
5	139976956	rs2569168	A	T	100	PASS	AC=1251;AF=0.2498;AN=5008;NS=2504;DP=19651;EAS_AF=0.1369;AMR_AF=0.232;AFR_AF=0.3275;EUR_AF=0.2734;SAS_AF=0.2495;AA=T|||;VT=SNP
5	139976959	rs72798893	A	G	100	PASS	AC=924;AF=0.184505;AN=5008;NS=2504;DP=19668;EAS_AF=0.2817;AMR_AF=0.1988;AFR_AF=0.0182;EUR_AF=0.2306;SAS_AF=0.2515;AA=A|||;VT=SNP
5	139977351	rs2569169	T	C	100	PASS	AC=1234;AF=0.246406;AN=5008;NS=2504;DP=20252;EAS_AF=0.1369;AMR_AF=0.232;AFR_AF=0.3162;EUR_AF=0.2714;SAS_AF=0.2495;AA=T|||;VT=SNP
5	139977818	rs2563322	T	G	100	PASS	AC=1251;AF=0.2498;AN=5008;NS=2504;DP=16340;EAS_AF=0.1369;AMR_AF=0.232;AFR_AF=0.3275;EUR_AF=0.2734;SAS_AF=0.2495;AA=G|||;VT=SNP
5	139977955	rs2563323	C	G	100	PASS	AC=1252;AF=0.25;AN=5008;NS=2504;DP=16077;EAS_AF=0.1379;AMR_AF=0.232;AFR_AF=0.3275;EUR_AF=0.2734;SAS_AF=0.2495;AA=c|||;VT=SNP
5	139978241	rs58027502	C	T	100	PASS	AC=1057;AF=0.211062;AN=5008;NS=2504;DP=19469;EAS_AF=0.2827;AMR_AF=0.2061;AFR_AF=0.1142;EUR_AF=0.2346;SAS_AF=0.2474;AA=C|||;VT=SNP
5	139978645	rs72798896	C	T	100	PASS	AC=1048;AF=0.209265;AN=5008;NS=2504;DP=21576;EAS_AF=0.2808;AMR_AF=0.2017;AFR_AF=0.1127;EUR_AF=0.2336;SAS_AF=0.2464;AA=C|||;VT=SNP
5	139978748	rs2569170	T	C	100	PASS	AC=1362;AF=0.271965;AN=5008;NS=2504;DP=20518;EAS_AF=0.1369;AMR_AF=0.2435;AFR_AF=0.4032;EUR_AF=0.2753;SAS_AF=0.2505;AA=T|||;VT=SNP
5	139979448	rs2563324	G	A	100	PASS	AC=1247;AF=0.249002;AN=5008;NS=2504;DP=13921;EAS_AF=0.1329;AMR_AF=0.232;AFR_AF=0.3275;EUR_AF=0.2724;SAS_AF=0.2505;AA=G|||;VT=SNP
5	139980775	rs1835148	T	C	100	PASS	AC=1429;AF=0.285343;AN=5008;NS=2504;DP=20285;EAS_AF=0.1329;AMR_AF=0.2478;AFR_AF=0.4539;EUR_AF=0.2753;SAS_AF=0.2515;AA=T|||;VT=SNP
5	139980824	rs12163996	C	G	100	PASS	AC=1041;AF=0.207867;AN=5008;NS=2504;DP=19476;EAS_AF=0.2847;AMR_AF=0.2017;AFR_AF=0.1014;EUR_AF=0.2346;SAS_AF=0.2495;AA=C|||;VT=SNP
5	139981123	rs2569171	C	T	100	PASS	AC=1226;AF=0.244808;AN=5008;NS=2504;DP=19970;EAS_AF=0.1329;AMR_AF=0.232;AFR_AF=0.3109;EUR_AF=0.2724;SAS_AF=0.2515;AA=C|||;VT=SNP
5	139981326	rs2337224	G	A	100	PASS	AC=2467;AF=0.492612;AN=5008;NS=2504;DP=19862;EAS_AF=0.4177;AMR_AF=0.451;AFR_AF=0.5552;EUR_AF=0.5089;SAS_AF=0.498;AA=A|||;VT=SNP
5	139981336	rs2337225	G	A	100	PASS	AC=551;AF=0.110024;AN=5008;NS=2504;DP=19944;EAS_AF=0.0605;AMR_AF=0.1081;AFR_AF=0.143;EUR_AF=0.1441;SAS_AF=0.0828;AA=G|||;VT=SNP
5	139981578	rs72798897	C	T	100	PASS	AC=919;AF=0.183506;AN=5008;NS=2504;DP=22705;EAS_AF=0.2847;AMR_AF=0.1945;AFR_AF=0.0174;EUR_AF=0.2326;SAS_AF=0.2454;AA=C|||;VT=SNP
5	139983297	rs778607	T	A	100	PASS	AC=2535;AF=0.50619;AN=5008;NS=2504;DP=19332;EAS_AF=0.4177;AMR_AF=0.4553;AFR_AF=0.5998;EUR_AF=0.5089;SAS_AF=0.5041;AA=A|||;VT=SNP
5	139983863	rs778605	A	C	100	PASS	AC=2557;AF=0.510583;AN=5008;NS=2504;DP=15239;EAS_AF=0.4177;AMR_AF=0.4553;AFR_AF=0.6188;EUR_AF=0.5089;SAS_AF=0.501;AA=C|||;VT=SNP
5	139985041	rs1820833	C	G	100	PASS	AC=2535;AF=0.50619;AN=5008;NS=2504;DP=14148;EAS_AF=0.4177;AMR_AF=0.4553;AFR_AF=0.5998;EUR_AF=0.5089;SAS_AF=0.5041;AA=G|||;VT=SNP
5	139986317	rs2569176	A	G	100	PASS	AC=2685;AF=0.536142;AN=5008;NS=2504;DP=13735;EAS_AF=0.4167;AMR_AF=0.4582;AFR_AF=0.7352;EUR_AF=0.5109;SAS_AF=0.4714;AA=G|||;VT=SNP
5	139986490	rs2163786	C	T	100	PASS	AC=2269;AF=0.453075;AN=5008;NS=2504;DP=14890;EAS_AF=0.4167;AMR_AF=0.4323;AFR_AF=0.4357;EUR_AF=0.5089;SAS_AF=0.4714;AA=C|||;VT=SNP
5	139987572	rs2563330	T	G	100	PASS	AC=2704;AF=0.539936;AN=5008;NS=2504;DP=15857;EAS_AF=0.4157;AMR_AF=0.4582;AFR_AF=0.7474;EUR_AF=0.5109;SAS_AF=0.4755;AA=G|||;VT=SNP
5	139987897	rs11167532	G	A	100	PASS	AC=1767;AF=0.352835;AN=5008;NS=2504;DP=17272;EAS_AF=0.5347;AMR_AF=0.4467;AFR_AF=0.0151;EUR_AF=0.4205;SAS_AF=0.4857;AA=G|||;VT=SNP
5	139988753	rs7711117	C	T	100	PASS	AC=1020;AF=0.203674;AN=5008;NS=2504;DP=17417;EAS_AF=0.2827;AMR_AF=0.2032;AFR_AF=0.0877;EUR_AF=0.2346;SAS_AF=0.2474;AA=C|||;VT=SNP
5	139992113	rs57599368	A	G	100	PASS	AC=1020;AF=0.203674;AN=5008;NS=2504;DP=15019;EAS_AF=0.2827;AMR_AF=0.2032;AFR_AF=0.0877;EUR_AF=0.2346;SAS_AF=0.2474;AA=A|||;VT=SNP
5	139992162	rs2569177	G	T	100	PASS	AC=1215;AF=0.242612;AN=5008;NS=2504;DP=14921;EAS_AF=0.1329;AMR_AF=0.2248;AFR_AF=0.326;EUR_AF=0.2734;SAS_AF=0.2239;AA=G|||;VT=SNP
5	139992171	rs2569178	G	A	100	PASS	AC=1254;AF=0.250399;AN=5008;NS=2504;DP=15933;EAS_AF=0.1329;AMR_AF=0.2305;AFR_AF=0.3525;EUR_AF=0.2734;SAS_AF=0.2239;AA=G|||;VT=SNP
5	139993266	rs4264986	T	A	100	PASS	AC=2328;AF=0.464856;AN=5008;NS=2504;DP=14911;EAS_AF=0.4157;AMR_AF=0.4352;AFR_AF=0.4788;EUR_AF=0.5099;SAS_AF=0.4714;AA=T|||;VT=SNP
5	139993439	rs34517992	T	G	100	PASS	AC=1768;AF=0.353035;AN=5008;NS=2504;DP=14204;EAS_AF=0.5347;AMR_AF=0.4496;AFR_AF=0.0151;EUR_AF=0.4205;SAS_AF=0.4847;AA=T|||;VT=SNP
5	139996011	rs2256547	G	T	100	PASS	AC=2345;AF=0.468251;AN=5008;NS=2504;DP=15134;EAS_AF=0.4157;AMR_AF=0.4352;AFR_AF=0.4917;EUR_AF=0.5099;SAS_AF=0.4714;AA=G|||;VT=SNP
5	139997812	rs2569181	C	T	100	PASS	AC=2314;AF=0.462061;AN=5008;NS=2504;DP=18231;EAS_AF=0.4157;AMR_AF=0.4337;AFR_AF=0.4697;EUR_AF=0.5099;SAS_AF=0.4703;AA=C|||;VT=SNP
5	139998565	rs778604	T	A	100	PASS	AC=2312;AF=0.461661;AN=5008;NS=2504;DP=15238;EAS_AF=0.3988;AMR_AF=0.4352;AFR_AF=0.4773;EUR_AF=0.5149;SAS_AF=0.4693;AA=T|||;VT=SNP
5	139998807	rs778603	A	G	100	PASS	AC=2590;AF=0.517173;AN=5008;NS=2504;DP=18379;EAS_AF=0.3978;AMR_AF=0.4496;AFR_AF=0.6778;EUR_AF=0.5149;SAS_AF=0.4734;AA=G|||;VT=SNP
5	139998838	rs778602	G	A	100	PASS	AC=2378;AF=0.47484;AN=5008;NS=2504;DP=18275;EAS_AF=0.3978;AMR_AF=0.438;AFR_AF=0.5234;EUR_AF=0.5149;SAS_AF=0.4734;AA=G|||;VT=SNP
5	140000428	rs778601	T	G	100	PASS	AC=1341;AF=0.267772;AN=5008;NS=2504;DP=17045;EAS_AF=0.1111;AMR_AF=0.2363;AFR_AF=0.4266;EUR_AF=0.2783;SAS_AF=0.226;AA=T|||;VT=SNP
5	140001609	rs778600	A	G	100	PASS	AC=1333;AF=0.266174;AN=5008;NS=2504;DP=17874;EAS_AF=0.1111;AMR_AF=0.2334;AFR_AF=0.4266;EUR_AF=0.2724;SAS_AF=0.226;AA=G|||;VT=SNP
5	140001761	rs778599	G	A	100	PASS	AC=1332;AF=0.265974;AN=5008;NS=2504;DP=17469;EAS_AF=0.1111;AMR_AF=0.2334;AFR_AF=0.4259;EUR_AF=0.2724;SAS_AF=0.226;AA=G|||;VT=SNP
5	140003395	rs1991801	A	G	100	PASS	AC=1541;AF=0.307708;AN=5008;NS=2504;DP=13263;EAS_AF=0.1111;AMR_AF=0.245;AFR_AF=0.5779;EUR_AF=0.2724;SAS_AF=0.226;AA=G|||;VT=SNP
5	140004033	rs2569185	G	A	100	PASS	AC=1330;AF=0.265575;AN=5008;NS=2504;DP=16112;EAS_AF=0.1111;AMR_AF=0.2334;AFR_AF=0.4259;EUR_AF=0.2724;SAS_AF=0.2239;AA=A|||;VT=SNP
5	140004816	rs778582	C	T	100	PASS	AC=1329;AF=0.265375;AN=5008;NS=2504;DP=20381;EAS_AF=0.1111;AMR_AF=0.2334;AFR_AF=0.4251;EUR_AF=0.2724;SAS_AF=0.2239;AA=T|||;VT=SNP
5	140004909	rs72800905	C	G	100	PASS	AC=919;AF=0.183506;AN=5008;NS=2504;DP=21108;EAS_AF=0.2897;AMR_AF=0.196;AFR_AF=0.0091;EUR_AF=0.2366;SAS_AF=0.2464;AA=C|||;VT=SNP
5	140005110	rs778583	C	T	100	PASS	AC=1177;AF=0.235024;AN=5008;NS=2504;DP=20934;EAS_AF=0.1121;AMR_AF=0.2248;AFR_AF=0.3162;EUR_AF=0.2694;SAS_AF=0.2239;AA=C|||;VT=SNP
5	140005212	rs778584	T	C	100	PASS	AC=2642;AF=0.527556;AN=5008;NS=2504;DP=22266;EAS_AF=0.4018;AMR_AF=0.4611;AFR_AF=0.711;EUR_AF=0.5119;SAS_AF=0.4724;AA=C|||;VT=SNP
5	140005377	rs778585	T	C	100	PASS	AC=1164;AF=0.232428;AN=5008;NS=2504;DP=21059;EAS_AF=0.128;AMR_AF=0.2205;AFR_AF=0.3018;EUR_AF=0.2614;SAS_AF=0.2249;AA=T|||;VT=SNP
5	140005786	rs7721577	T	C	100	PASS	AC=1009;AF=0.201478;AN=5008;NS=2504;DP=16320;EAS_AF=0.2976;AMR_AF=0.2017;AFR_AF=0.0605;EUR_AF=0.2416;SAS_AF=0.2515;AA=C|||;VT=SNP
5	140005918	rs778586	A	G	100	PASS	AC=1436;AF=0.286741;AN=5008;NS=2504;DP=18591;EAS_AF=0.13;AMR_AF=0.2622;AFR_AF=0.4796;EUR_AF=0.2714;SAS_AF=0.2209;AA=A|||;VT=SNP
5	140006267	rs60745418	C	T	100	PASS	AC=996;AF=0.198882;AN=5008;NS=2504;DP=18708;EAS_AF=0.2966;AMR_AF=0.2003;AFR_AF=0.0522;EUR_AF=0.2416;SAS_AF=0.2515;AA=C|||;VT=SNP
5	140006430	rs778587	C	T	100	PASS	AC=1466;AF=0.292732;AN=5008;NS=2504;DP=17094;EAS_AF=0.1319;AMR_AF=0.2637;AFR_AF=0.5;EUR_AF=0.2714;SAS_AF=0.2209;AA=C|||;VT=SNP
5	140006718	rs76148587	C	T	100	PASS	AC=318;AF=0.0634984;AN=5008;NS=2504;DP=20372;EAS_AF=0.0238;AMR_AF=0.072;AFR_AF=0.0643;EUR_AF=0.1093;SAS_AF=0.0501;AA=C|||;VT=SNP
5	140007035	rs12659563	C	T	100	PASS	AC=525;AF=0.104832;AN=5008;NS=2504;DP=18078;EAS_AF=0.4206;AMR_AF=0.111;AFR_AF=0.0008;EUR_AF=0.0109;SAS_AF=0.0123;AA=C|||;VT=SNP
5	140007638	rs778589	C	T	100	PASS	AC=1465;AF=0.292532;AN=5008;NS=2504;DP=11221;EAS_AF=0.1329;AMR_AF=0.2622;AFR_AF=0.5;EUR_AF=0.2704;SAS_AF=0.2209;AA=C|||;VT=SNP
5	140007718	rs2563317	G	A	100	PASS	AC=1012;AF=0.202077;AN=5008;NS=2504;DP=12561;EAS_AF=0.1319;AMR_AF=0.2147;AFR_AF=0.1914;EUR_AF=0.2594;SAS_AF=0.2209;AA=G|||;VT=SNP
5	140007811	rs2563316	C	G	100	PASS	AC=1385;AF=0.276558;AN=5008;NS=2504;DP=16766;EAS_AF=0.1319;AMR_AF=0.2594;AFR_AF=0.4418;EUR_AF=0.2704;SAS_AF=0.2209;AA=C|||;VT=SNP
5	140008419	rs2569188	G	A	100	PASS	AC=2459;AF=0.491014;AN=5008;NS=2504;DP=21587;EAS_AF=0.4286;AMR_AF=0.4611;AFR_AF=0.5514;EUR_AF=0.5119;SAS_AF=0.4734;AA=a|||;VT=SNP
5	140008476	rs58150262	C	T	100	PASS	AC=996;AF=0.198882;AN=5008;NS=2504;DP=23058;EAS_AF=0.2966;AMR_AF=0.2003;AFR_AF=0.0514;EUR_AF=0.2416;SAS_AF=0.2526;AA=c|||;VT=SNP
5	140008505	rs2563315	A	G	100	PASS	AC=1386;AF=0.276757;AN=5008;NS=2504;DP=21649;EAS_AF=0.1319;AMR_AF=0.2594;AFR_AF=0.4425;EUR_AF=0.2704;SAS_AF=0.2209;AA=a|||;VT=SNP
5	140009273	rs7728187	C	G	100	PASS	AC=997;AF=0.199081;AN=5008;NS=2504;DP=14943;EAS_AF=0.2966;AMR_AF=0.2003;AFR_AF=0.0514;EUR_AF=0.2425;SAS_AF=0.2526;AA=C|||;VT=SNP
5	140011315	rs2563298	C	A	100	PASS	AC=1042;AF=0.208067;AN=5008;NS=2504;DP=20032;EAS_AF=0.1319;AMR_AF=0.2262;AFR_AF=0.2088;EUR_AF=0.2594;SAS_AF=0.2198;AA=C|||;VT=SNP
5	140011468	rs4914	C	G	100	PASS	AC=319;AF=0.0636981;AN=5008;NS=2504;DP=17850;EAS_AF=0.0238;AMR_AF=0.072;AFR_AF=0.0651;EUR_AF=0.1093;SAS_AF=0.0501;AA=C|||;VT=SNP;EX_TARGET
5	140012916	rs2569190	A	G	100	PASS	AC=2660;AF=0.53115;AN=5008;NS=2504;DP=16796;EAS_AF=0.4276;AMR_AF=0.4697;AFR_AF=0.6989;EUR_AF=0.5139;SAS_AF=0.4724;AA=G|||;VT=SNP
5	140013307	rs5744455	G	A	100	PASS	AC=1009;AF=0.201478;AN=5008;NS=2504;DP=17268;EAS_AF=0.2956;AMR_AF=0.2017;AFR_AF=0.0598;EUR_AF=0.2425;SAS_AF=0.2536;AA=G|||;VT=SNP
5	140013567	rs5744454	T	G	100	PASS	AC=1222;AF=0.24401;AN=5008;NS=2504;DP=15829;EAS_AF=0.2956;AMR_AF=0.2277;AFR_AF=0.1997;EUR_AF=0.2535;SAS_AF=0.2526;AA=t|||;VT=SNP
5	140013903	rs2569191	C	T	100	PASS	AC=2630;AF=0.52516;AN=5008;NS=2504;DP=17239;EAS_AF=0.4256;AMR_AF=0.4712;AFR_AF=0.677;EUR_AF=0.5139;SAS_AF=0.4724;AA=T|||;VT=SNP
5	140014117	rs3138078	C	A	100	PASS	AC=1217;AF=0.243011;AN=5008;NS=2504;DP=11291;EAS_AF=0.2956;AMR_AF=0.2277;AFR_AF=0.1997;EUR_AF=0.2485;SAS_AF=0.2526;AA=C|||;VT=SNP
5	140014377	rs2915863	C	T	100	PASS	AC=3017;AF=0.602436;AN=5008;NS=2504;DP=14595;EAS_AF=0.4643;AMR_AF=0.5519;AFR_AF=0.8154;EUR_AF=0.5785;SAS_AF=0.5174;AA=T|||;VT=SNP
5	140014613	rs3138076	T	C	100	PASS	AC=1222;AF=0.24401;AN=5008;NS=2504;DP=16142;EAS_AF=0.2956;AMR_AF=0.2277;AFR_AF=0.1997;EUR_AF=0.2535;SAS_AF=0.2526;AA=C|||;VT=SNP
5	140015208	rs2569192	G	C	100	PASS	AC=1076;AF=0.214856;AN=5008;NS=2504;DP=20820;EAS_AF=0.13;AMR_AF=0.2248;AFR_AF=0.2368;EUR_AF=0.2594;SAS_AF=0.2198;AA=G|||;VT=SNP
5	140015495	rs2569193	G	A	100	PASS	AC=1076;AF=0.214856;AN=5008;NS=2504;DP=20961;EAS_AF=0.13;AMR_AF=0.2248;AFR_AF=0.2368;EUR_AF=0.2594;SAS_AF=0.2198;AA=G|||;VT=SNP
5	140015741	rs2563310	A	G	100	PASS	AC=2542;AF=0.507588;AN=5008;NS=2504;DP=18578;EAS_AF=0.4256;AMR_AF=0.4683;AFR_AF=0.612;EUR_AF=0.5139;SAS_AF=0.4724;AA=G|||;VT=SNP
5	140015932	rs3138074	A	T	100	PASS	AC=1222;AF=0.24401;AN=5008;NS=2504;DP=12855;EAS_AF=0.2956;AMR_AF=0.2277;AFR_AF=0.1997;EUR_AF=0.2535;SAS_AF=0.2526;AA=T|||;VT=SNP
5	140016847	rs5744441	G	A	100	PASS	AC=1004;AF=0.200479;AN=5008;NS=2504;DP=18720;EAS_AF=0.2956;AMR_AF=0.2003;AFR_AF=0.0598;EUR_AF=0.2485;SAS_AF=0.2434;AA=G|||;VT=SNP
5	140018235	rs4912717	G	A	100	PASS	AC=1152;AF=0.230032;AN=5008;NS=2504;DP=13806;EAS_AF=0.129;AMR_AF=0.232;AFR_AF=0.2912;EUR_AF=0.2604;SAS_AF=0.2188;AA=G|||;VT=SNP
5	140018378	rs4912718	C	T	100	PASS	AC=2616;AF=0.522364;AN=5008;NS=2504;DP=16460;EAS_AF=0.4256;AMR_AF=0.4712;AFR_AF=0.6732;EUR_AF=0.5149;SAS_AF=0.4622;AA=T|||;VT=SNP
5	140019921	rs12517200	A	G	100	PASS	AC=1155;AF=0.230631;AN=5008;NS=2504;DP=21709;EAS_AF=0.1538;AMR_AF=0.2478;AFR_AF=0.2504;EUR_AF=0.2654;SAS_AF=0.2352;AA=A|||;VT=SNP
5	140021482	rs11554680	C	T	100	PASS	AC=1194;AF=0.238419;AN=5008;NS=2504;DP=18076;EAS_AF=0.2966;AMR_AF=0.2248;AFR_AF=0.1891;EUR_AF=0.2455;SAS_AF=0.2474;AA=C|||;VT=SNP;EX_TARGET
5	140021858	rs12153256	A	T	100	PASS	AC=1194;AF=0.238419;AN=5008;NS=2504;DP=19557;EAS_AF=0.2966;AMR_AF=0.2248;AFR_AF=0.1891;EUR_AF=0.2455;SAS_AF=0.2474;AA=A|||;VT=SNP
5	140022436	rs3822356	A	G	100	PASS	AC=1000;AF=0.199681;AN=5008;NS=2504;DP=19580;EAS_AF=0.2966;AMR_AF=0.1988;AFR_AF=0.0598;EUR_AF=0.2406;SAS_AF=0.2474;AA=a|||;VT=SNP
5	140023238	rs17208187	C	G	100	PASS	AC=1037;AF=0.207069;AN=5008;NS=2504;DP=19225;EAS_AF=0.3016;AMR_AF=0.2176;AFR_AF=0.0605;EUR_AF=0.2545;SAS_AF=0.2515;AA=C|||;VT=SNP;EX_TARGET
5	140023818	rs753279	C	T	100	PASS	AC=2168;AF=0.432907;AN=5008;NS=2504;DP=21547;EAS_AF=0.5069;AMR_AF=0.4784;AFR_AF=0.3253;EUR_AF=0.4473;SAS_AF=0.455;AA=C|||;VT=SNP
5	140024042	rs753280	T	C	100	PASS	AC=2195;AF=0.438299;AN=5008;NS=2504;DP=24711;EAS_AF=0.4494;AMR_AF=0.3588;AFR_AF=0.4864;EUR_AF=0.4095;SAS_AF=0.4479;AA=C|||;VT=SNP
5	140024432	rs702399	C	T	100	PASS	AC=2074;AF=0.414137;AN=5008;NS=2504;DP=20646;EAS_AF=0.4484;AMR_AF=0.3501;AFR_AF=0.4032;EUR_AF=0.4026;SAS_AF=0.4509;AA=C|||;VT=SNP
5	140024491	rs702398	A	G	100	PASS	AC=2495;AF=0.498203;AN=5008;NS=2504;DP=21351;EAS_AF=0.4494;AMR_AF=0.3905;AFR_AF=0.6899;EUR_AF=0.4155;SAS_AF=0.4509;AA=G|||;VT=SNP
5	140025484	rs778591	G	A	100	PASS	AC=2108;AF=0.420927;AN=5008;NS=2504;DP=16777;EAS_AF=0.4484;AMR_AF=0.3545;AFR_AF=0.4236;EUR_AF=0.4085;SAS_AF=0.4489;AA=A|||;VT=SNP
5	140025752	rs2563331	C	T	100	PASS	AC=880;AF=0.175719;AN=5008;NS=2504;DP=16671;EAS_AF=0.1518;AMR_AF=0.1369;AFR_AF=0.1868;EUR_AF=0.1809;SAS_AF=0.2076;AA=C|||;VT=SNP
5	140025754	rs2563332	C	T	100	PASS	AC=924;AF=0.184505;AN=5008;NS=2504;DP=16789;EAS_AF=0.1518;AMR_AF=0.1369;AFR_AF=0.2194;EUR_AF=0.1809;SAS_AF=0.2086;AA=C|||;VT=SNP
5	140026527	rs778592	A	T	100	PASS	AC=880;AF=0.175719;AN=5008;NS=2504;DP=20431;EAS_AF=0.1518;AMR_AF=0.1369;AFR_AF=0.1868;EUR_AF=0.1809;SAS_AF=0.2076;AA=A|||;VT=SNP
5	140027216	rs778593	T	C	100	PASS	AC=1892;AF=0.377796;AN=5008;NS=2504;DP=17510;EAS_AF=0.4494;AMR_AF=0.3343;AFR_AF=0.2731;EUR_AF=0.4036;SAS_AF=0.4499;AA=T|||;VT=SNP
5	140027304	rs778594	T	C	100	PASS	AC=1891;AF=0.377596;AN=5008;NS=2504;DP=17069;EAS_AF=0.4494;AMR_AF=0.3343;AFR_AF=0.2731;EUR_AF=0.4036;SAS_AF=0.4489;AA=T|||;VT=SNP
5	140028774	rs2569160	T	C	100	PASS	AC=1919;AF=0.383187;AN=5008;NS=2504;DP=17574;EAS_AF=0.4484;AMR_AF=0.3429;AFR_AF=0.2905;EUR_AF=0.4036;SAS_AF=0.4489;AA=N|||;VT=SNP
5	140029373	rs6860758	G	A	100	PASS	AC=967;AF=0.193091;AN=5008;NS=2504;DP=18728;EAS_AF=0.2976;AMR_AF=0.1974;AFR_AF=0.053;EUR_AF=0.2227;SAS_AF=0.2413;AA=G|||;VT=SNP
5	140029780	rs2245643	G	A	100	PASS	AC=1891;AF=0.377596;AN=5008;NS=2504;DP=19862;EAS_AF=0.4494;AMR_AF=0.3343;AFR_AF=0.2731;EUR_AF=0.4036;SAS_AF=0.4489;AA=G|||;VT=SNP
5	140029958	rs2245640	A	G	100	PASS	AC=1892;AF=0.377796;AN=5008;NS=2504;DP=18083;EAS_AF=0.4494;AMR_AF=0.3343;AFR_AF=0.2738;EUR_AF=0.4036;SAS_AF=0.4489;AA=A|||;VT=SNP
5	140030243	rs1962649	A	T	100	PASS	AC=2496;AF=0.498403;AN=5008;NS=2504;DP=16221;EAS_AF=0.4504;AMR_AF=0.3905;AFR_AF=0.6906;EUR_AF=0.4165;SAS_AF=0.4489;AA=T|||;VT=SNP
5	140030306	rs1962648	C	T	100	PASS	AC=1890;AF=0.377396;AN=5008;NS=2504;DP=14835;EAS_AF=0.4484;AMR_AF=0.3343;AFR_AF=0.2731;EUR_AF=0.4036;SAS_AF=0.4489;AA=C|||;VT=SNP
5	140030710	rs2569159	C	T	100	PASS	AC=2036;AF=0.40655;AN=5008;NS=2504;DP=15834;EAS_AF=0.4484;AMR_AF=0.3415;AFR_AF=0.3752;EUR_AF=0.4095;SAS_AF=0.4489;AA=T|||;VT=SNP
5	140030741	rs56692296	G	A	100	PASS	AC=905;AF=0.180711;AN=5008;NS=2504;DP=15038;EAS_AF=0.2976;AMR_AF=0.196;AFR_AF=0.0083;EUR_AF=0.2207;SAS_AF=0.2413;AA=G|||;VT=SNP
5	140031537	rs1583005	G	A	100	PASS	AC=2037;AF=0.406749;AN=5008;NS=2504;DP=19085;EAS_AF=0.4484;AMR_AF=0.3429;AFR_AF=0.3752;EUR_AF=0.4095;SAS_AF=0.4489;AA=A|||;VT=SNP
5	140032947	rs1864254	T	C	100	PASS	AC=2070;AF=0.413339;AN=5008;NS=2504;DP=10308;EAS_AF=0.4772;AMR_AF=0.3458;AFR_AF=0.3775;EUR_AF=0.4095;SAS_AF=0.4479;AA=C|||;VT=SNP
5	140034844	rs801399	C	T	100	PASS	AC=2512;AF=0.501597;AN=5008;NS=2504;DP=19263;EAS_AF=0.4524;AMR_AF=0.415;AFR_AF=0.671;EUR_AF=0.4384;SAS_AF=0.4499;AA=T|||;VT=SNP
5	140036681	rs778595	G	A	100	PASS	AC=1939;AF=0.387181;AN=5008;NS=2504;DP=18358;EAS_AF=0.4524;AMR_AF=0.3559;AFR_AF=0.2776;EUR_AF=0.4254;SAS_AF=0.4509;AA=G|||;VT=SNP
5	140037272	rs778596	G	A	100	PASS	AC=2091;AF=0.417532;AN=5008;NS=2504;DP=16758;EAS_AF=0.4524;AMR_AF=0.3631;AFR_AF=0.3843;EUR_AF=0.4314;SAS_AF=0.4509;AA=A|||;VT=SNP
5	140037460	rs6888409	G	T	100	PASS	AC=1003;AF=0.20028;AN=5008;NS=2504;DP=16632;EAS_AF=0.3006;AMR_AF=0.2161;AFR_AF=0.0545;EUR_AF=0.2396;SAS_AF=0.2423;AA=G|||;VT=SNP
5	140040665	rs778597	G	A	100	PASS	AC=1941;AF=0.38758;AN=5008;NS=2504;DP=20223;EAS_AF=0.4524;AMR_AF=0.3559;AFR_AF=0.2791;EUR_AF=0.4254;SAS_AF=0.4509;AA=G|||;VT=SNP
5	140040921	rs778598	T	C	100	PASS	AC=934;AF=0.186502;AN=5008;NS=2504;DP=18377;EAS_AF=0.1508;AMR_AF=0.1398;AFR_AF=0.2231;EUR_AF=0.1859;SAS_AF=0.2076;AA=T|||;VT=SNP
5	140041960	rs4801	T	G	100	PASS	AC=938;AF=0.1873;AN=5008;NS=2504;DP=21200;EAS_AF=0.1518;AMR_AF=0.1398;AFR_AF=0.2254;EUR_AF=0.1859;SAS_AF=0.2076;AA=T|||;VT=SNP;EX_TARGET
5	140043350	rs34678418	C	T	100	PASS	AC=935;AF=0.186701;AN=5008;NS=2504;DP=18471;EAS_AF=0.1508;AMR_AF=0.1398;AFR_AF=0.2231;EUR_AF=0.1859;SAS_AF=0.2086;AA=C|||;VT=SNP
5	140043618	rs35614340	C	G	100	PASS	AC=2089;AF=0.417133;AN=5008;NS=2504;DP=16213;EAS_AF=0.4524;AMR_AF=0.3631;AFR_AF=0.3843;EUR_AF=0.4314;SAS_AF=0.4489;AA=G|||;VT=SNP
5	140044292	rs2563335	C	A	100	PASS	AC=2090;AF=0.417332;AN=5008;NS=2504;DP=19415;EAS_AF=0.4524;AMR_AF=0.3631;AFR_AF=0.3843;EUR_AF=0.4314;SAS_AF=0.4499;AA=A|||;VT=SNP
5	140045016	rs2530247	T	A	100	PASS	AC=935;AF=0.186701;AN=5008;NS=2504;DP=14113;EAS_AF=0.1518;AMR_AF=0.1398;AFR_AF=0.2231;EUR_AF=0.1859;SAS_AF=0.2076;AA=T|||;VT=SNP
5	140045994	rs58669846	C	G	100	PASS	AC=1005;AF=0.200679;AN=5008;NS=2504;DP=19429;EAS_AF=0.3016;AMR_AF=0.2161;AFR_AF=0.0545;EUR_AF=0.2396;SAS_AF=0.2434;AA=c|||;VT=SNP
5	140046435	rs2563311	A	G	100	PASS	AC=935;AF=0.186701;AN=5008;NS=2504;DP=21736;EAS_AF=0.1518;AMR_AF=0.1398;AFR_AF=0.2231;EUR_AF=0.1859;SAS_AF=0.2076;AA=A|||;VT=SNP
5	140046939	rs2563312	C	T	100	PASS	AC=360;AF=0.071885;AN=5008;NS=2504;DP=20057;EAS_AF=0.0704;AMR_AF=0.0634;AFR_AF=0.0507;EUR_AF=0.1064;SAS_AF=0.0726;AA=C|||;VT=SNP
5	140047011	rs2530246	G	C	100	PASS	AC=903;AF=0.180312;AN=5008;NS=2504;DP=18704;EAS_AF=0.1518;AMR_AF=0.1398;AFR_AF=0.1989;EUR_AF=0.1859;SAS_AF=0.2076;AA=G|||;VT=SNP
5	140047289	rs2563314	A	G	100	PASS	AC=2091;AF=0.417532;AN=5008;NS=2504;DP=19509;EAS_AF=0.4534;AMR_AF=0.3631;AFR_AF=0.3843;EUR_AF=0.4314;SAS_AF=0.4499;AA=G|||;VT=SNP
5	140047600	rs2302104	C	T	100	PASS	AC=1000;AF=0.199681;AN=5008;NS=2504;DP=20706;EAS_AF=0.2976;AMR_AF=0.2161;AFR_AF=0.0545;EUR_AF=0.2396;SAS_AF=0.2423;AA=C|||;VT=SNP
5	140048209	rs2251860	T	C	100	PASS	AC=2549;AF=0.508986;AN=5008;NS=2504;DP=20557;EAS_AF=0.4544;AMR_AF=0.4107;AFR_AF=0.6997;EUR_AF=0.4384;SAS_AF=0.4499;AA=C|||;VT=SNP;EX_TARGET
5	140048544	rs2286394	C	T	100	PASS	AC=1004;AF=0.200479;AN=5008;NS=2504;DP=19980;EAS_AF=0.3016;AMR_AF=0.2161;AFR_AF=0.0545;EUR_AF=0.2396;SAS_AF=0.2423;AA=C|||;VT=SNP;EX_TARGET
5	140048707	rs35983033	A	G	100	PASS	AC=237;AF=0.0473243;AN=5008;NS=2504;DP=21419;EAS_AF=0.0437;AMR_AF=0.0692;AFR_AF=0.0045;EUR_AF=0.0726;SAS_AF=0.0675;AA=A|||;VT=SNP;EX_TARGET
5	140050265	rs702397	A	G	100	PASS	AC=2548;AF=0.508786;AN=5008;NS=2504;DP=16602;EAS_AF=0.4534;AMR_AF=0.4107;AFR_AF=0.6997;EUR_AF=0.4384;SAS_AF=0.4499;AA=G|||;VT=SNP
5	140052271	rs2563333	A	G	100	PASS	AC=2562;AF=0.511581;AN=5008;NS=2504;DP=11028;EAS_AF=0.4524;AMR_AF=0.415;AFR_AF=0.6989;EUR_AF=0.4493;SAS_AF=0.4519;AA=G|||;VT=SNP;EX_TARGET
5	140053351	rs2530242	G	C	100	PASS	AC=1941;AF=0.38758;AN=5008;NS=2504;DP=16268;EAS_AF=0.4554;AMR_AF=0.3559;AFR_AF=0.2776;EUR_AF=0.4254;SAS_AF=0.4499;AA=G|||;VT=SNP
5	140054257	rs58302597	C	T	100	PASS	AC=1004;AF=0.200479;AN=5008;NS=2504;DP=23683;EAS_AF=0.3006;AMR_AF=0.2161;AFR_AF=0.0545;EUR_AF=0.2406;SAS_AF=0.2423;AA=C|||;VT=SNP;EX_TARGET
5	140054485	rs2530241	C	T	100	PASS	AC=1937;AF=0.386781;AN=5008;NS=2504;DP=22665;EAS_AF=0.4514;AMR_AF=0.3559;AFR_AF=0.2776;EUR_AF=0.4254;SAS_AF=0.4499;AA=C|||;VT=SNP
5	140057216	rs811382	G	A	100	PASS	AC=934;AF=0.186502;AN=5008;NS=2504;DP=22465;EAS_AF=0.1508;AMR_AF=0.1398;AFR_AF=0.2239;EUR_AF=0.1849;SAS_AF=0.2076;AA=G|||;VT=SNP;EX_TARGET
5	140057535	rs2230361	G	A	100	PASS	AC=287;AF=0.0573083;AN=5008;NS=2504;DP=20825;EAS_AF=0.002;AMR_AF=0.1138;AFR_AF=0.0484;EUR_AF=0.0596;SAS_AF=0.0838;AA=G|||;VT=SNP;EX_TARGET
5	140058893	rs2073512	C	T	100	PASS	AC=943;AF=0.188299;AN=5008;NS=2504;DP=19539;EAS_AF=0.3016;AMR_AF=0.2147;AFR_AF=0.0098;EUR_AF=0.2386;SAS_AF=0.2423;AA=C|||;VT=SNP
5	140060547	rs2530240	T	C	100	PASS	AC=2089;AF=0.417133;AN=5008;NS=2504;DP=15616;EAS_AF=0.4524;AMR_AF=0.3631;AFR_AF=0.3835;EUR_AF=0.4314;SAS_AF=0.4499;AA=C|||;VT=SNP
5	140061761	rs61093427	C	T	100	PASS	AC=1004;AF=0.200479;AN=5008;NS=2504;DP=16958;EAS_AF=0.3016;AMR_AF=0.2161;AFR_AF=0.0545;EUR_AF=0.2406;SAS_AF=0.2413;AA=c|||;VT=SNP
5	140062547	rs2530239	C	T	100	PASS	AC=2530;AF=0.505192;AN=5008;NS=2504;DP=19623;EAS_AF=0.4524;AMR_AF=0.4107;AFR_AF=0.6876;EUR_AF=0.4384;SAS_AF=0.4489;AA=N|||;VT=SNP
5	140063091	rs801189	A	G	100	PASS	AC=2090;AF=0.417332;AN=5008;NS=2504;DP=19363;EAS_AF=0.4534;AMR_AF=0.3631;AFR_AF=0.3843;EUR_AF=0.4314;SAS_AF=0.4489;AA=G|||;VT=SNP
5	140065203	rs812381	C	G	100	PASS	AC=2531;AF=0.505391;AN=5008;NS=2504;DP=14866;EAS_AF=0.4524;AMR_AF=0.4107;AFR_AF=0.6884;EUR_AF=0.4384;SAS_AF=0.4489;AA=G|||;VT=SNP
5	140066306	rs1089305	T	C	100	PASS	AC=2088;AF=0.416933;AN=5008;NS=2504;DP=17452;EAS_AF=0.4524;AMR_AF=0.3631;AFR_AF=0.3835;EUR_AF=0.4314;SAS_AF=0.4489;AA=C|||;VT=SNP
5	140066500	rs1089304	T	G	100	PASS	AC=932;AF=0.186102;AN=5008;NS=2504;DP=17635;EAS_AF=0.1508;AMR_AF=0.1398;AFR_AF=0.2224;EUR_AF=0.1849;SAS_AF=0.2076;AA=T|||;VT=SNP
5	140066916	rs801188	G	T	100	PASS	AC=1954;AF=0.390176;AN=5008;NS=2504;DP=17450;EAS_AF=0.4524;AMR_AF=0.3559;AFR_AF=0.2859;EUR_AF=0.4314;SAS_AF=0.4489;AA=G|||;VT=SNP
5	140067219	rs801187	A	T	100	PASS	AC=1569;AF=0.313299;AN=5008;NS=2504;DP=12955;EAS_AF=0.2381;AMR_AF=0.1859;AFR_AF=0.6014;EUR_AF=0.1918;SAS_AF=0.2168;AA=a|||;VT=SNP
5	140067778	rs801186	T	C	100	PASS	AC=933;AF=0.186302;AN=5008;NS=2504;DP=17980;EAS_AF=0.1508;AMR_AF=0.1398;AFR_AF=0.2224;EUR_AF=0.1859;SAS_AF=0.2076;AA=T|||;VT=SNP
5	140068108	rs702396	C	G	100	PASS	AC=936;AF=0.186901;AN=5008;NS=2504;DP=16208;EAS_AF=0.1508;AMR_AF=0.1412;AFR_AF=0.2247;EUR_AF=0.1849;SAS_AF=0.2076;AA=C|||;VT=SNP
5	140068869	rs801185	A	G	100	PASS	AC=2088;AF=0.416933;AN=5008;NS=2504;DP=16296;EAS_AF=0.4524;AMR_AF=0.3631;AFR_AF=0.3835;EUR_AF=0.4314;SAS_AF=0.4489;AA=G|||;VT=SNP
5	140069843	rs2563307	C	T	100	PASS	AC=1936;AF=0.386581;AN=5008;NS=2504;DP=16032;EAS_AF=0.4524;AMR_AF=0.3559;AFR_AF=0.2769;EUR_AF=0.4254;SAS_AF=0.4489;AA=C|||;VT=SNP
5	140070017	rs2563306	C	T	100	PASS	AC=2090;AF=0.417332;AN=5008;NS=2504;DP=17049;EAS_AF=0.4524;AMR_AF=0.3646;AFR_AF=0.3843;EUR_AF=0.4314;SAS_AF=0.4489;AA=T|||;VT=SNP
5	140070029	rs813897	T	C	100	PASS	AC=2089;AF=0.417133;AN=5008;NS=2504;DP=17304;EAS_AF=0.4524;AMR_AF=0.3646;AFR_AF=0.3835;EUR_AF=0.4314;SAS_AF=0.4489;AA=C|||;VT=SNP
5	140070104	rs59925457	C	T	100	PASS	AC=1004;AF=0.200479;AN=5008;NS=2504;DP=21787;EAS_AF=0.3016;AMR_AF=0.2161;AFR_AF=0.0545;EUR_AF=0.2406;SAS_AF=0.2413;AA=C|||;VT=SNP
5	140071735	rs2563305	A	G	100	PASS	AC=932;AF=0.186102;AN=5008;NS=2504;DP=21711;EAS_AF=0.1508;AMR_AF=0.1398;AFR_AF=0.2224;EUR_AF=0.1849;SAS_AF=0.2076;AA=A|||;VT=SNP
5	140072057	rs2563304	C	T	100	PASS	AC=2088;AF=0.416933;AN=5008;NS=2504;DP=19355;EAS_AF=0.4524;AMR_AF=0.3631;AFR_AF=0.3835;EUR_AF=0.4314;SAS_AF=0.4489;AA=T|||;VT=SNP
5	140072249	rs3776130	G	T	100	PASS	AC=1953;AF=0.389976;AN=5008;NS=2504;DP=17472;EAS_AF=0.4514;AMR_AF=0.3559;AFR_AF=0.2852;EUR_AF=0.4324;SAS_AF=0.4489;AA=G|||;VT=SNP
5	140072292	rs3776129	G	A	100	PASS	AC=2086;AF=0.416534;AN=5008;NS=2504;DP=15571;EAS_AF=0.4514;AMR_AF=0.3631;AFR_AF=0.382;EUR_AF=0.4324;SAS_AF=0.4489;AA=A|||;VT=SNP
5	140072392	rs3776128	C	T	100	PASS	AC=932;AF=0.186102;AN=5008;NS=2504;DP=15262;EAS_AF=0.1508;AMR_AF=0.1398;AFR_AF=0.2224;EUR_AF=0.1849;SAS_AF=0.2076;AA=C|||;VT=SNP
5	140072409	rs113720830	C	T	100	PASS	AC=1004;AF=0.200479;AN=5008;NS=2504;DP=14962;EAS_AF=0.3006;AMR_AF=0.2161;AFR_AF=0.0545;EUR_AF=0.2416;SAS_AF=0.2413;AA=C|||;VT=SNP
5	140072647	rs2530235	G	T	100	PASS	AC=1936;AF=0.386581;AN=5008;NS=2504;DP=15164;EAS_AF=0.4514;AMR_AF=0.3559;AFR_AF=0.2769;EUR_AF=0.4264;SAS_AF=0.4489;AA=G|||;VT=SNP
5	140072811	rs112859141	G	A	100	PASS	AC=1006;AF=0.200879;AN=5008;NS=2504;DP=16389;EAS_AF=0.3006;AMR_AF=0.2161;AFR_AF=0.0552;EUR_AF=0.2416;SAS_AF=0.2423;AA=G|||;VT=SNP
5	140073883	rs6883035	G	A	100	PASS	AC=1005;AF=0.200679;AN=5008;NS=2504;DP=19183;EAS_AF=0.3006;AMR_AF=0.2161;AFR_AF=0.0545;EUR_AF=0.2416;SAS_AF=0.2423;AA=G|||;VT=SNP
5	140075474	rs17119056	C	T	100	PASS	AC=265;AF=0.0529153;AN=5008;NS=2504;DP=21333;EAS_AF=0.0437;AMR_AF=0.0692;AFR_AF=0.0257;EUR_AF=0.0726;SAS_AF=0.0675;AA=C|||;VT=SNP
5	140079051	rs2563302	T	C	100	PASS	AC=2088;AF=0.416933;AN=5008;NS=2504;DP=19850;EAS_AF=0.4514;AMR_AF=0.3631;AFR_AF=0.3835;EUR_AF=0.4314;SAS_AF=0.4499;AA=C|||;VT=SNP
5	140080298	rs801168	T	C	100	PASS	AC=2088;AF=0.416933;AN=5008;NS=2504;DP=17327;EAS_AF=0.4514;AMR_AF=0.3631;AFR_AF=0.3835;EUR_AF=0.4314;SAS_AF=0.4499;AA=C|||;VT=SNP
5	140081423	rs801167	C	T	100	PASS	AC=2088;AF=0.416933;AN=5008;NS=2504;DP=21570;EAS_AF=0.4514;AMR_AF=0.3631;AFR_AF=0.3835;EUR_AF=0.4314;SAS_AF=0.4499;AA=T|||;VT=SNP
5	140081791	rs809635	A	G	100	PASS	AC=2088;AF=0.416933;AN=5008;NS=2504;DP=22205;EAS_AF=0.4514;AMR_AF=0.3631;AFR_AF=0.3835;EUR_AF=0.4314;SAS_AF=0.4499;AA=G|||;VT=SNP
5	140081902	rs801166	G	A	100	PASS	AC=888;AF=0.177316;AN=5008;NS=2504;DP=18904;EAS_AF=0.1508;AMR_AF=0.1398;AFR_AF=0.1891;EUR_AF=0.1849;SAS_AF=0.2076;AA=G|||;VT=SNP
5	140082677	rs59127720	A	G	100	PASS	AC=1004;AF=0.200479;AN=5008;NS=2504;DP=15216;EAS_AF=0.3006;AMR_AF=0.2161;AFR_AF=0.0545;EUR_AF=0.2406;SAS_AF=0.2423;AA=A|||;VT=SNP
5	140082876	rs2530233	A	G	100	PASS	AC=2087;AF=0.416733;AN=5008;NS=2504;DP=13808;EAS_AF=0.4514;AMR_AF=0.3631;AFR_AF=0.3828;EUR_AF=0.4314;SAS_AF=0.4499;AA=N|||;VT=SNP
5	140082878	rs2530232	A	G	100	PASS	AC=2075;AF=0.414337;AN=5008;NS=2504;DP=13793;EAS_AF=0.4504;AMR_AF=0.3602;AFR_AF=0.3828;EUR_AF=0.4235;SAS_AF=0.4489;AA=N|||;VT=SNP
5	140083744	rs17286731	G	A	100	PASS	AC=1005;AF=0.200679;AN=5008;NS=2504;DP=17236;EAS_AF=0.3006;AMR_AF=0.2161;AFR_AF=0.0552;EUR_AF=0.2406;SAS_AF=0.2423;AA=G|||;VT=SNP
5	140086062	rs6848	A	T	100	PASS	AC=2557;AF=0.510583;AN=5008;NS=2504;DP=20718;EAS_AF=0.4514;AMR_AF=0.4121;AFR_AF=0.7073;EUR_AF=0.4384;SAS_AF=0.4499;AA=N|||;VT=SNP
5	140086191	rs6849	G	T	100	PASS	AC=2089;AF=0.417133;AN=5008;NS=2504;DP=18420;EAS_AF=0.4514;AMR_AF=0.3631;AFR_AF=0.3835;EUR_AF=0.4314;SAS_AF=0.4509;AA=N|||;VT=SNP
5	140086677	rs702395	C	T	100	PASS	AC=2088;AF=0.416933;AN=5008;NS=2504;DP=15229;EAS_AF=0.4514;AMR_AF=0.3631;AFR_AF=0.3835;EUR_AF=0.4314;SAS_AF=0.4499;AA=N|||;VT=SNP
5	140086786	rs702394	A	G	100	PASS	AC=2088;AF=0.416933;AN=5008;NS=2504;DP=19859;EAS_AF=0.4514;AMR_AF=0.3631;AFR_AF=0.3835;EUR_AF=0.4314;SAS_AF=0.4499;AA=N|||;VT=SNP
5	140087010	rs801176	G	A	100	PASS	AC=2556;AF=0.510383;AN=5008;NS=2504;DP=19851;EAS_AF=0.4504;AMR_AF=0.4121;AFR_AF=0.7073;EUR_AF=0.4384;SAS_AF=0.4499;AA=N|||;VT=SNP
5	140087029	rs113642240	G	A	100	PASS	AC=266;AF=0.053115;AN=5008;NS=2504;DP=20125;EAS_AF=0.0437;AMR_AF=0.0692;AFR_AF=0.0265;EUR_AF=0.0726;SAS_AF=0.0675;AA=g|||;VT=SNP
5	140088131	rs2530230	G	A	100	PASS	AC=1953;AF=0.389976;AN=5008;NS=2504;DP=17001;EAS_AF=0.4514;AMR_AF=0.3559;AFR_AF=0.2852;EUR_AF=0.4314;SAS_AF=0.4499;AA=-|||;VT=SNP
5	140088477	rs11167561	C	T	100	PASS	AC=1004;AF=0.200479;AN=5008;NS=2504;DP=13175;EAS_AF=0.3006;AMR_AF=0.2161;AFR_AF=0.0545;EUR_AF=0.2406;SAS_AF=0.2423;AA=c|||;VT=SNP
5	140089483	rs111316676	A	C	100	PASS	AC=1004;AF=0.200479;AN=5008;NS=2504;DP=14563;EAS_AF=0.3006;AMR_AF=0.2161;AFR_AF=0.0545;EUR_AF=0.2406;SAS_AF=0.2423;AA=a|||;VT=SNP
5	140090810	rs801184	A	G	100	PASS	AC=932;AF=0.186102;AN=5008;NS=2504;DP=19031;EAS_AF=0.1508;AMR_AF=0.1398;AFR_AF=0.2224;EUR_AF=0.1849;SAS_AF=0.2076;AA=a|||;VT=SNP
5	140091115	rs801183	A	G	100	PASS	AC=2090;AF=0.417332;AN=5008;NS=2504;DP=18123;EAS_AF=0.4524;AMR_AF=0.3631;AFR_AF=0.3843;EUR_AF=0.4314;SAS_AF=0.4499;AA=N|||;VT=SNP
5	140092043	rs801182	G	A	100	PASS	AC=2090;AF=0.417332;AN=5008;NS=2504;DP=12714;EAS_AF=0.4524;AMR_AF=0.3631;AFR_AF=0.3843;EUR_AF=0.4314;SAS_AF=0.4499;AA=N|||;VT=SNP
5	140092814	rs801181	C	T	100	PASS	AC=2548;AF=0.508786;AN=5008;NS=2504;DP=17365;EAS_AF=0.4524;AMR_AF=0.4107;AFR_AF=0.7005;EUR_AF=0.4384;SAS_AF=0.4499;AA=N|||;VT=SNP
5	140092903	rs801180	G	T	100	PASS	AC=2091;AF=0.417532;AN=5008;NS=2504;DP=17516;EAS_AF=0.4524;AMR_AF=0.3631;AFR_AF=0.385;EUR_AF=0.4314;SAS_AF=0.4499;AA=N|||;VT=SNP
5	140093767	rs801179	G	T	100	PASS	AC=2089;AF=0.417133;AN=5008;NS=2504;DP=15302;EAS_AF=0.4524;AMR_AF=0.3631;AFR_AF=0.3835;EUR_AF=0.4314;SAS_AF=0.4499;AA=N|||;VT=SNP
5	140094570	rs801178	T	C	100	PASS	AC=901;AF=0.179912;AN=5008;NS=2504;DP=19455;EAS_AF=0.1508;AMR_AF=0.1398;AFR_AF=0.1982;EUR_AF=0.1859;SAS_AF=0.2076;AA=t|||;VT=SNP
5	140095186	rs801177	A	C	100	PASS	AC=933;AF=0.186302;AN=5008;NS=2504;DP=17064;EAS_AF=0.1508;AMR_AF=0.1398;AFR_AF=0.2224;EUR_AF=0.1859;SAS_AF=0.2076;AA=a|||;VT=SNP
5	140095459	rs10447217	A	G	100	PASS	AC=1004;AF=0.200479;AN=5008;NS=2504;DP=15468;EAS_AF=0.3016;AMR_AF=0.2161;AFR_AF=0.0545;EUR_AF=0.2396;SAS_AF=0.2423;AA=a|||;VT=SNP
5	140097072	rs2563297	T	C	100	PASS	AC=2008;AF=0.400958;AN=5008;NS=2504;DP=20514;EAS_AF=0.4524;AMR_AF=0.3963;AFR_AF=0.2784;EUR_AF=0.4433;SAS_AF=0.4734;AA=t|||;VT=SNP
5	140098596	rs12188417	T	G	100	PASS	AC=1058;AF=0.211262;AN=5008;NS=2504;DP=16589;EAS_AF=0.3036;AMR_AF=0.2378;AFR_AF=0.0545;EUR_AF=0.2545;SAS_AF=0.2648;AA=-|||;VT=SNP
5	140101612	rs2530226	T	C	100	PASS	AC=2057;AF=0.410743;AN=5008;NS=2504;DP=19076;EAS_AF=0.4534;AMR_AF=0.4035;AFR_AF=0.289;EUR_AF=0.4563;SAS_AF=0.4898;AA=N|||;VT=SNP
5	140102539	rs2530225	G	A	100	PASS	AC=2657;AF=0.530551;AN=5008;NS=2504;DP=16004;EAS_AF=0.4534;AMR_AF=0.4553;AFR_AF=0.7103;EUR_AF=0.4632;SAS_AF=0.4898;AA=N|||;VT=SNP
5	140103029	rs2530224	T	C	100	PASS	AC=386;AF=0.0770767;AN=5008;NS=2504;DP=14785;EAS_AF=0.0724;AMR_AF=0.0735;AFR_AF=0.0522;EUR_AF=0.1133;SAS_AF=0.0808;AA=N|||;VT=SNP
5	140105978	rs2563283	C	A	100	PASS	AC=2104;AF=0.420128;AN=5008;NS=2504;DP=18093;EAS_AF=0.4514;AMR_AF=0.3631;AFR_AF=0.3971;EUR_AF=0.4294;SAS_AF=0.4499;AA=N|||;VT=SNP
5	140106501	rs2563290	C	T	100	PASS	AC=2575;AF=0.514177;AN=5008;NS=2504;DP=14822;EAS_AF=0.4514;AMR_AF=0.4121;AFR_AF=0.7224;EUR_AF=0.4364;SAS_AF=0.4499;AA=N|||;VT=SNP
5	140106857	rs4912597	C	G	100	PASS	AC=1973;AF=0.39397;AN=5008;NS=2504;DP=13078;EAS_AF=0.4514;AMR_AF=0.3602;AFR_AF=0.2995;EUR_AF=0.4294;SAS_AF=0.4499;AA=c|||;VT=SNP
5	140107065	rs2563334	C	G	100	PASS	AC=1973;AF=0.39397;AN=5008;NS=2504;DP=13800;EAS_AF=0.4514;AMR_AF=0.3602;AFR_AF=0.2995;EUR_AF=0.4294;SAS_AF=0.4499;AA=c|||;VT=SNP
5	140107199	rs2563336	A	G	100	PASS	AC=2104;AF=0.420128;AN=5008;NS=2504;DP=13830;EAS_AF=0.4514;AMR_AF=0.3631;AFR_AF=0.3971;EUR_AF=0.4294;SAS_AF=0.4499;AA=N|||;VT=SNP
5	140107231	rs6875495	C	T	100	PASS	AC=1020;AF=0.203674;AN=5008;NS=2504;DP=13324;EAS_AF=0.3016;AMR_AF=0.2161;AFR_AF=0.0666;EUR_AF=0.2396;SAS_AF=0.2423;AA=N|||;VT=SNP
5	140107452	rs2563337	A	G	100	PASS	AC=929;AF=0.185503;AN=5008;NS=2504;DP=16476;EAS_AF=0.1498;AMR_AF=0.1398;AFR_AF=0.2216;EUR_AF=0.1839;SAS_AF=0.2076;AA=a|||;VT=SNP
5	140107679	rs59690131	G	A	100	PASS	AC=2101;AF=0.419529;AN=5008;NS=2504;DP=18262;EAS_AF=0.4504;AMR_AF=0.3617;AFR_AF=0.3971;EUR_AF=0.4284;SAS_AF=0.4499;AA=N|||;VT=SNP
5	140108670	rs12186884	G	T	100	PASS	AC=1018;AF=0.203275;AN=5008;NS=2504;DP=19967;EAS_AF=0.3016;AMR_AF=0.2161;AFR_AF=0.0666;EUR_AF=0.2396;SAS_AF=0.2403;AA=G|||;VT=SNP
5	140109155	rs2530244	A	G	100	PASS	AC=2563;AF=0.511781;AN=5008;NS=2504;DP=17859;EAS_AF=0.4514;AMR_AF=0.4107;AFR_AF=0.7156;EUR_AF=0.4364;SAS_AF=0.4479;AA=G|||;VT=SNP
5	140109524	rs77249906	A	G	100	PASS	AC=314;AF=0.0626997;AN=5008;NS=2504;DP=17599;EAS_AF=0.0159;AMR_AF=0.1326;AFR_AF=0.0061;EUR_AF=0.1531;SAS_AF=0.045;AA=A|||;VT=SNP
5	140109646	rs72800938	G	C	100	PASS	AC=1018;AF=0.203275;AN=5008;NS=2504;DP=18623;EAS_AF=0.3016;AMR_AF=0.2161;AFR_AF=0.0666;EUR_AF=0.2396;SAS_AF=0.2403;AA=G|||;VT=SNP
5	140110242	rs113598701	C	T	100	PASS	AC=1018;AF=0.203275;AN=5008;NS=2504;DP=12593;EAS_AF=0.3016;AMR_AF=0.2161;AFR_AF=0.0666;EUR_AF=0.2396;SAS_AF=0.2403;AA=C|||;VT=SNP
5	140110536	rs2563293	T	C	100	PASS	AC=1947;AF=0.388778;AN=5008;NS=2504;DP=16694;EAS_AF=0.4514;AMR_AF=0.3559;AFR_AF=0.2882;EUR_AF=0.4235;SAS_AF=0.4479;AA=T|||;VT=SNP
5	140110847	rs2563292	T	C	100	PASS	AC=897;AF=0.179113;AN=5008;NS=2504;DP=14281;EAS_AF=0.1498;AMR_AF=0.1398;AFR_AF=0.1974;EUR_AF=0.1839;SAS_AF=0.2076;AA=T|||;VT=SNP
5	140111241	rs2435142	G	A	100	PASS	AC=944;AF=0.188498;AN=5008;NS=2504;DP=12521;EAS_AF=0.1637;AMR_AF=0.1398;AFR_AF=0.2216;EUR_AF=0.1839;SAS_AF=0.2086;AA=G|||;VT=SNP
5	140111930	rs56852555	A	G	100	PASS	AC=1017;AF=0.203075;AN=5008;NS=2504;DP=17074;EAS_AF=0.3016;AMR_AF=0.2147;AFR_AF=0.0666;EUR_AF=0.2396;SAS_AF=0.2403;AA=A|||;VT=SNP
5	140112243	rs113066026	G	A	100	PASS	AC=391;AF=0.0780751;AN=5008;NS=2504;DP=19658;EAS_AF=0.0159;AMR_AF=0.1412;AFR_AF=0.059;EUR_AF=0.1531;SAS_AF=0.046;AA=G|||;VT=SNP
5	140112285	rs801175	C	T	100	PASS	AC=935;AF=0.186701;AN=5008;NS=2504;DP=19804;EAS_AF=0.1538;AMR_AF=0.1398;AFR_AF=0.2224;EUR_AF=0.1839;SAS_AF=0.2086;AA=C|||;VT=SNP
5	140112712	rs801174	C	T	100	PASS	AC=1952;AF=0.389776;AN=5008;NS=2504;DP=17920;EAS_AF=0.4554;AMR_AF=0.3545;AFR_AF=0.289;EUR_AF=0.4235;SAS_AF=0.4489;AA=T|||;VT=SNP
5	140114987	rs4318823	C	A	100	PASS	AC=1018;AF=0.203275;AN=5008;NS=2504;DP=20480;EAS_AF=0.3026;AMR_AF=0.2147;AFR_AF=0.0666;EUR_AF=0.2396;SAS_AF=0.2403;AA=C|||;VT=SNP
5	140115134	rs735554	G	A	100	PASS	AC=935;AF=0.186701;AN=5008;NS=2504;DP=19202;EAS_AF=0.1538;AMR_AF=0.1398;AFR_AF=0.2224;EUR_AF=0.1839;SAS_AF=0.2086;AA=G|||;VT=SNP
5	140115203	rs72800940	T	C	100	PASS	AC=1017;AF=0.203075;AN=5008;NS=2504;DP=19180;EAS_AF=0.3016;AMR_AF=0.2147;AFR_AF=0.0666;EUR_AF=0.2396;SAS_AF=0.2403;AA=T|||;VT=SNP
5	140115247	rs801172	C	G	100	PASS	AC=928;AF=0.185304;AN=5008;NS=2504;DP=20802;EAS_AF=0.1538;AMR_AF=0.1398;AFR_AF=0.2171;EUR_AF=0.1839;SAS_AF=0.2086;AA=C|||;VT=SNP
5	140115303	rs801171	G	A	100	PASS	AC=2555;AF=0.510184;AN=5008;NS=2504;DP=20186;EAS_AF=0.4563;AMR_AF=0.4063;AFR_AF=0.711;EUR_AF=0.4304;SAS_AF=0.4499;AA=A|||;VT=SNP
5	140115343	rs801170	C	T	100	PASS	AC=2565;AF=0.512181;AN=5008;NS=2504;DP=19971;EAS_AF=0.4563;AMR_AF=0.4078;AFR_AF=0.7133;EUR_AF=0.4364;SAS_AF=0.4499;AA=T|||;VT=SNP
5	140115534	rs72800942	C	T	100	PASS	AC=1083;AF=0.216254;AN=5008;NS=2504;DP=18984;EAS_AF=0.3016;AMR_AF=0.2161;AFR_AF=0.1157;EUR_AF=0.2396;SAS_AF=0.2403;AA=T|||;VT=SNP
5	140116560	rs2531361	A	G	100	PASS	AC=1535;AF=0.30651;AN=5008;NS=2504;DP=22068;EAS_AF=0.1538;AMR_AF=0.2233;AFR_AF=0.6044;EUR_AF=0.2207;SAS_AF=0.2086;AA=a|||;VT=SNP
5	140116664	rs2531360	G	A	100	PASS	AC=2580;AF=0.515176;AN=5008;NS=2504;DP=21771;EAS_AF=0.4554;AMR_AF=0.4236;AFR_AF=0.7118;EUR_AF=0.4443;SAS_AF=0.4489;AA=A|||;VT=SNP
5	140117032	rs57198854	G	C	100	PASS	AC=1048;AF=0.209265;AN=5008;NS=2504;DP=18881;EAS_AF=0.3016;AMR_AF=0.2147;AFR_AF=0.0734;EUR_AF=0.2396;SAS_AF=0.2628;AA=G|||;VT=SNP
5	140117068	rs2531359	C	A	100	PASS	AC=1027;AF=0.205072;AN=5008;NS=2504;DP=19102;EAS_AF=0.1538;AMR_AF=0.1628;AFR_AF=0.2746;EUR_AF=0.1909;SAS_AF=0.2086;AA=A|||;VT=SNP
5	140117437	rs2531358	A	G	100	PASS	AC=2137;AF=0.426717;AN=5008;NS=2504;DP=14572;EAS_AF=0.4554;AMR_AF=0.3775;AFR_AF=0.3903;EUR_AF=0.4364;SAS_AF=0.4714;AA=G|||;VT=SNP
5	140117519	rs2531357	A	T	100	PASS	AC=999;AF=0.199481;AN=5008;NS=2504;DP=16144;EAS_AF=0.1548;AMR_AF=0.1599;AFR_AF=0.2534;EUR_AF=0.1918;SAS_AF=0.2086;AA=A|||;VT=SNP
5	140117558	rs2531356	C	T	100	PASS	AC=998;AF=0.199281;AN=5008;NS=2504;DP=16859;EAS_AF=0.1548;AMR_AF=0.1599;AFR_AF=0.2526;EUR_AF=0.1918;SAS_AF=0.2086;AA=C|||;VT=SNP
5	140117645	rs60953774	C	T	100	PASS	AC=1033;AF=0.20627;AN=5008;NS=2504;DP=15022;EAS_AF=0.3006;AMR_AF=0.2089;AFR_AF=0.0666;EUR_AF=0.2376;SAS_AF=0.2638;AA=C|||;VT=SNP
5	140117798	rs2531355	C	T	100	PASS	AC=1019;AF=0.203474;AN=5008;NS=2504;DP=14094;EAS_AF=0.1548;AMR_AF=0.1643;AFR_AF=0.2663;EUR_AF=0.1918;SAS_AF=0.2086;AA=C|||;VT=SNP
5	140117890	rs17208215	T	G	100	PASS	AC=1032;AF=0.20607;AN=5008;NS=2504;DP=18396;EAS_AF=0.3006;AMR_AF=0.2089;AFR_AF=0.0666;EUR_AF=0.2376;SAS_AF=0.2628;AA=T|||;VT=SNP
5	140118538	rs2531354	C	T	100	PASS	AC=1030;AF=0.205671;AN=5008;NS=2504;DP=13001;EAS_AF=0.1548;AMR_AF=0.1643;AFR_AF=0.2746;EUR_AF=0.1918;SAS_AF=0.2086;AA=C|||;VT=SNP
5	140118733	rs2531353	A	T	100	PASS	AC=1019;AF=0.203474;AN=5008;NS=2504;DP=13950;EAS_AF=0.1548;AMR_AF=0.1643;AFR_AF=0.2655;EUR_AF=0.1918;SAS_AF=0.2096;AA=A|||;VT=SNP
5	140119534	rs2531352	A	G	100	PASS	AC=2644;AF=0.527955;AN=5008;NS=2504;DP=16365;EAS_AF=0.4663;AMR_AF=0.438;AFR_AF=0.7179;EUR_AF=0.4573;SAS_AF=0.4714;AA=G|||;VT=SNP
5	140119599	rs2563291	T	A	100	PASS	AC=2535;AF=0.50619;AN=5008;NS=2504;DP=15488;EAS_AF=0.4673;AMR_AF=0.4265;AFR_AF=0.6452;EUR_AF=0.4513;SAS_AF=0.4714;AA=A|||;VT=SNP
5	140120619	rs2531350	G	A	100	PASS	AC=1197;AF=0.239018;AN=5008;NS=2504;DP=20485;EAS_AF=0.1548;AMR_AF=0.1945;AFR_AF=0.3684;EUR_AF=0.2127;SAS_AF=0.2096;AA=g|||;VT=SNP
5	140120733	rs2878996	G	A	100	PASS	AC=1697;AF=0.338858;AN=5008;NS=2504;DP=19470;EAS_AF=0.5179;AMR_AF=0.4135;AFR_AF=0.0151;EUR_AF=0.3946;SAS_AF=0.4816;AA=g|||;VT=SNP
5	140120953	rs2531349	G	A	100	PASS	AC=2431;AF=0.485423;AN=5008;NS=2504;DP=20226;EAS_AF=0.4663;AMR_AF=0.4078;AFR_AF=0.5855;EUR_AF=0.4404;SAS_AF=0.4714;AA=N|||;VT=SNP
5	140121428	rs2531348	C	G	100	PASS	AC=1180;AF=0.235623;AN=5008;NS=2504;DP=21579;EAS_AF=0.1548;AMR_AF=0.1787;AFR_AF=0.3759;EUR_AF=0.1968;SAS_AF=0.2096;AA=c|||;VT=SNP
5	140123233	rs2563288	G	A	100	PASS	AC=2625;AF=0.524161;AN=5008;NS=2504;DP=18783;EAS_AF=0.4653;AMR_AF=0.4222;AFR_AF=0.7247;EUR_AF=0.4414;SAS_AF=0.4714;AA=N|||;VT=SNP
5	140123243	rs57724449	G	A	100	PASS	AC=1164;AF=0.232428;AN=5008;NS=2504;DP=18704;EAS_AF=0.3115;AMR_AF=0.2133;AFR_AF=0.1558;EUR_AF=0.2386;SAS_AF=0.2618;AA=g|||;VT=SNP
5	140123428	rs2262572	G	T	100	PASS	AC=1183;AF=0.236222;AN=5008;NS=2504;DP=16678;EAS_AF=0.1538;AMR_AF=0.1945;AFR_AF=0.3585;EUR_AF=0.2127;SAS_AF=0.2096;AA=g|||;VT=SNP
5	140123627	rs2262573	T	A	100	PASS	AC=2650;AF=0.529153;AN=5008;NS=2504;DP=18732;EAS_AF=0.4653;AMR_AF=0.438;AFR_AF=0.7239;EUR_AF=0.4563;SAS_AF=0.4714;AA=N|||;VT=SNP
5	140123635	rs2262574	G	T	100	PASS	AC=2624;AF=0.523962;AN=5008;NS=2504;DP=18755;EAS_AF=0.4653;AMR_AF=0.4222;AFR_AF=0.7239;EUR_AF=0.4414;SAS_AF=0.4714;AA=g|||;VT=SNP
5	140124118	rs12520955	T	C	100	PASS	AC=1162;AF=0.232029;AN=5008;NS=2504;DP=18638;EAS_AF=0.3115;AMR_AF=0.2133;AFR_AF=0.1543;EUR_AF=0.2386;SAS_AF=0.2618;AA=t|||;VT=SNP
5	140124786	rs2563287	T	C	100	PASS	AC=2651;AF=0.529353;AN=5008;NS=2504;DP=22485;EAS_AF=0.4653;AMR_AF=0.438;AFR_AF=0.7247;EUR_AF=0.4573;SAS_AF=0.4703;AA=C|||;VT=SNP
5	140124935	rs11167579	C	T	100	PASS	AC=1839;AF=0.367212;AN=5008;NS=2504;DP=19693;EAS_AF=0.5188;AMR_AF=0.4222;AFR_AF=0.1157;EUR_AF=0.3956;SAS_AF=0.4826;AA=C|||;VT=SNP
5	140125199	rs2563286	T	A	100	PASS	AC=2651;AF=0.529353;AN=5008;NS=2504;DP=20287;EAS_AF=0.4653;AMR_AF=0.438;AFR_AF=0.7239;EUR_AF=0.4573;SAS_AF=0.4714;AA=A|||;VT=SNP
5	140125414	rs12523494	G	A	100	PASS	AC=1365;AF=0.272564;AN=5008;NS=2504;DP=17009;EAS_AF=0.3115;AMR_AF=0.2406;AFR_AF=0.289;EUR_AF=0.2445;SAS_AF=0.2618;AA=G|||;VT=SNP
5	140125625	rs9800417	G	A	100	PASS	AC=1156;AF=0.230831;AN=5008;NS=2504;DP=14988;EAS_AF=0.1538;AMR_AF=0.1787;AFR_AF=0.3585;EUR_AF=0.1968;SAS_AF=0.2096;AA=g|||;VT=SNP
5	140125874	rs6867236	G	A	100	PASS	AC=1149;AF=0.229433;AN=5008;NS=2504;DP=17855;EAS_AF=0.1538;AMR_AF=0.1787;AFR_AF=0.3517;EUR_AF=0.1988;SAS_AF=0.2096;AA=G|||;VT=SNP
5	140125879	rs6868495	C	T	100	PASS	AC=1185;AF=0.236621;AN=5008;NS=2504;DP=17950;EAS_AF=0.1538;AMR_AF=0.1945;AFR_AF=0.3585;EUR_AF=0.2147;SAS_AF=0.2096;AA=C|||;VT=SNP
5	140125922	rs6893708	T	C	100	PASS	AC=2654;AF=0.529952;AN=5008;NS=2504;DP=17085;EAS_AF=0.4653;AMR_AF=0.438;AFR_AF=0.7247;EUR_AF=0.4592;SAS_AF=0.4714;AA=C|||;VT=SNP
5	140125990	rs2531347	A	G	100	PASS	AC=2550;AF=0.509185;AN=5008;NS=2504;DP=17486;EAS_AF=0.4653;AMR_AF=0.4352;AFR_AF=0.6475;EUR_AF=0.4592;SAS_AF=0.4714;AA=A|||;VT=SNP
5	140126132	rs57127635	A	T	100	PASS	AC=1368;AF=0.273163;AN=5008;NS=2504;DP=14825;EAS_AF=0.3135;AMR_AF=0.2435;AFR_AF=0.2882;EUR_AF=0.2445;SAS_AF=0.2618;AA=A|||;VT=SNP
5	140126137	rs2563285	T	C	100	PASS	AC=2555;AF=0.510184;AN=5008;NS=2504;DP=15172;EAS_AF=0.4673;AMR_AF=0.4236;AFR_AF=0.6558;EUR_AF=0.4592;SAS_AF=0.4714;AA=C|||;VT=SNP
5	140126139	rs2531346	T	G	100	PASS	AC=2658;AF=0.530751;AN=5008;NS=2504;DP=15380;EAS_AF=0.4673;AMR_AF=0.4395;AFR_AF=0.7247;EUR_AF=0.4592;SAS_AF=0.4724;AA=G|||;VT=SNP
5	140126184	rs2563284	G	A	100	PASS	AC=1160;AF=0.231629;AN=5008;NS=2504;DP=15044;EAS_AF=0.1538;AMR_AF=0.1801;AFR_AF=0.3593;EUR_AF=0.1988;SAS_AF=0.2096;AA=G|||;VT=SNP
5	140126266	rs61548977	C	G	100	PASS	AC=1364;AF=0.272364;AN=5008;NS=2504;DP=17691;EAS_AF=0.3115;AMR_AF=0.2406;AFR_AF=0.2882;EUR_AF=0.2445;SAS_AF=0.2618;AA=C|||;VT=SNP
5	140126781	rs2531345	T	G	100	PASS	AC=2652;AF=0.529553;AN=5008;NS=2504;DP=19605;EAS_AF=0.4653;AMR_AF=0.438;AFR_AF=0.7247;EUR_AF=0.4573;SAS_AF=0.4714;AA=c|||;VT=SNP
5	140128649	rs78135404	T	A	100	PASS	AC=2624;AF=0.523962;AN=5008;NS=2504;DP=20979;EAS_AF=0.4653;AMR_AF=0.4222;AFR_AF=0.7239;EUR_AF=0.4414;SAS_AF=0.4714;AA=A|||;VT=SNP
5	140129315	rs2531344	T	G	100	PASS	AC=2652;AF=0.529553;AN=5008;NS=2504;DP=22458;EAS_AF=0.4653;AMR_AF=0.4395;AFR_AF=0.7239;EUR_AF=0.4573;SAS_AF=0.4714;AA=G|||;VT=SNP
5	140129346	rs2531343	A	G	100	PASS	AC=2653;AF=0.529752;AN=5008;NS=2504;DP=22074;EAS_AF=0.4653;AMR_AF=0.4395;AFR_AF=0.7247;EUR_AF=0.4573;SAS_AF=0.4714;AA=A|||;VT=SNP
5	140130267	rs9942395	T	A	100	PASS	AC=1366;AF=0.272764;AN=5008;NS=2504;DP=17214;EAS_AF=0.3125;AMR_AF=0.2406;AFR_AF=0.2882;EUR_AF=0.2455;SAS_AF=0.2618;AA=T|||;VT=SNP
5	140130612	rs2531342	C	T	100	PASS	AC=2547;AF=0.508586;AN=5008;NS=2504;DP=21510;EAS_AF=0.4653;AMR_AF=0.4352;AFR_AF=0.6467;EUR_AF=0.4573;SAS_AF=0.4714;AA=C|||;VT=SNP
5	140131046	rs2531340	C	T	100	PASS	AC=2652;AF=0.529553;AN=5008;NS=2504;DP=22802;EAS_AF=0.4663;AMR_AF=0.438;AFR_AF=0.7239;EUR_AF=0.4573;SAS_AF=0.4714;AA=C|||;VT=SNP
5	140131219	rs2563281	T	A	100	PASS	AC=2651;AF=0.529353;AN=5008;NS=2504;DP=21201;EAS_AF=0.4653;AMR_AF=0.438;AFR_AF=0.7239;EUR_AF=0.4573;SAS_AF=0.4714;AA=A|||;VT=SNP
5	140131316	rs4326195	T	G	100	PASS	AC=1162;AF=0.232029;AN=5008;NS=2504;DP=22205;EAS_AF=0.3115;AMR_AF=0.2133;AFR_AF=0.1543;EUR_AF=0.2386;SAS_AF=0.2618;AA=T|||;VT=SNP
5	140131530	rs2563280	G	C	100	PASS	AC=2654;AF=0.529952;AN=5008;NS=2504;DP=23456;EAS_AF=0.4663;AMR_AF=0.438;AFR_AF=0.7239;EUR_AF=0.4583;SAS_AF=0.4724;AA=C|||;VT=SNP
5	140131535	rs2563279	G	A	100	PASS	AC=2549;AF=0.508986;AN=5008;NS=2504;DP=23147;EAS_AF=0.4663;AMR_AF=0.4352;AFR_AF=0.6467;EUR_AF=0.4583;SAS_AF=0.4714;AA=G|||;VT=SNP
5	140131766	rs2563278	G	A	100	PASS	AC=1183;AF=0.236222;AN=5008;NS=2504;DP=21036;EAS_AF=0.1538;AMR_AF=0.1945;AFR_AF=0.3585;EUR_AF=0.2127;SAS_AF=0.2096;AA=G|||;VT=SNP
5	140131786	rs9791122	A	C	100	PASS	AC=1163;AF=0.232228;AN=5008;NS=2504;DP=20942;EAS_AF=0.3125;AMR_AF=0.2133;AFR_AF=0.1543;EUR_AF=0.2386;SAS_AF=0.2618;AA=A|||;VT=SNP
5	140132045	rs3899563	C	G	100	PASS	AC=1365;AF=0.272564;AN=5008;NS=2504;DP=21326;EAS_AF=0.3125;AMR_AF=0.2406;AFR_AF=0.2882;EUR_AF=0.2445;SAS_AF=0.2618;AA=C|||;VT=SNP
5	140132134	rs2262567	T	A	100	PASS	AC=2652;AF=0.529553;AN=5008;NS=2504;DP=19341;EAS_AF=0.4663;AMR_AF=0.438;AFR_AF=0.7239;EUR_AF=0.4573;SAS_AF=0.4714;AA=T|||;VT=SNP
5	140132630	rs2262575	C	T	100	PASS	AC=992;AF=0.198083;AN=5008;NS=2504;DP=19759;EAS_AF=0.1538;AMR_AF=0.1614;AFR_AF=0.2481;EUR_AF=0.1909;SAS_AF=0.2096;AA=C|||;VT=SNP
5	140132732	rs2337514	T	C	100	PASS	AC=2652;AF=0.529553;AN=5008;NS=2504;DP=19846;EAS_AF=0.4663;AMR_AF=0.438;AFR_AF=0.7239;EUR_AF=0.4573;SAS_AF=0.4714;AA=C|||;VT=SNP
5	140133065	rs2337515	A	G	100	PASS	AC=1163;AF=0.232228;AN=5008;NS=2504;DP=17169;EAS_AF=0.3125;AMR_AF=0.2133;AFR_AF=0.1543;EUR_AF=0.2386;SAS_AF=0.2618;AA=A|||;VT=SNP
5	140133666	rs2337982	C	A	100	PASS	AC=1183;AF=0.236222;AN=5008;NS=2504;DP=15723;EAS_AF=0.1538;AMR_AF=0.1945;AFR_AF=0.3585;EUR_AF=0.2127;SAS_AF=0.2096;AA=C|||;VT=SNP
5	140133947	rs2563274	A	G	100	PASS	AC=1182;AF=0.236022;AN=5008;NS=2504;DP=11365;EAS_AF=0.1538;AMR_AF=0.1945;AFR_AF=0.3585;EUR_AF=0.2127;SAS_AF=0.2086;AA=A|||;VT=SNP
5	140133970	rs112757967	C	A	100	PASS	AC=1057;AF=0.211062;AN=5008;NS=2504;DP=12180;EAS_AF=0.3115;AMR_AF=0.2089;AFR_AF=0.0772;EUR_AF=0.2376;SAS_AF=0.2628;AA=C|||;VT=SNP
5	140133978	rs111909591	C	T	100	PASS	AC=1057;AF=0.211062;AN=5008;NS=2504;DP=12809;EAS_AF=0.3115;AMR_AF=0.2089;AFR_AF=0.0772;EUR_AF=0.2376;SAS_AF=0.2628;AA=C|||;VT=SNP
5	140134269	rs2563273	C	T	100	PASS	AC=1183;AF=0.236222;AN=5008;NS=2504;DP=15333;EAS_AF=0.1538;AMR_AF=0.1945;AFR_AF=0.3585;EUR_AF=0.2127;SAS_AF=0.2096;AA=C|||;VT=SNP
5	140134501	rs2563272	G	A	100	PASS	AC=1173;AF=0.234225;AN=5008;NS=2504;DP=17803;EAS_AF=0.1538;AMR_AF=0.1945;AFR_AF=0.351;EUR_AF=0.2127;SAS_AF=0.2096;AA=G|||;VT=SNP
5	140134603	rs72800952	A	G	100	PASS	AC=1163;AF=0.232228;AN=5008;NS=2504;DP=18095;EAS_AF=0.3125;AMR_AF=0.2133;AFR_AF=0.1543;EUR_AF=0.2386;SAS_AF=0.2618;AA=A|||;VT=SNP
5	140134855	rs2563270	G	A	100	PASS	AC=1183;AF=0.236222;AN=5008;NS=2504;DP=19579;EAS_AF=0.1538;AMR_AF=0.1945;AFR_AF=0.3585;EUR_AF=0.2127;SAS_AF=0.2096;AA=G|||;VT=SNP
5	140135536	rs2262576	T	C	100	PASS	AC=2652;AF=0.529553;AN=5008;NS=2504;DP=17985;EAS_AF=0.4663;AMR_AF=0.438;AFR_AF=0.7239;EUR_AF=0.4573;SAS_AF=0.4714;AA=T|||;VT=SNP
5	140136055	rs75779317	T	C	100	PASS	AC=391;AF=0.0780751;AN=5008;NS=2504;DP=19629;EAS_AF=0.0169;AMR_AF=0.1282;AFR_AF=0.0628;EUR_AF=0.1531;SAS_AF=0.0491;AA=t|||;VT=SNP
5	140136468	rs2563269	G	T	100	PASS	AC=2326;AF=0.464457;AN=5008;NS=2504;DP=17459;EAS_AF=0.4643;AMR_AF=0.4035;AFR_AF=0.4962;EUR_AF=0.4553;SAS_AF=0.4744;AA=G|||;VT=SNP
5	140136804	rs2261651	A	C	100	PASS	AC=2376;AF=0.474441;AN=5008;NS=2504;DP=14716;EAS_AF=0.4782;AMR_AF=0.4107;AFR_AF=0.5098;EUR_AF=0.4632;SAS_AF=0.4796;AA=A|||;VT=SNP
5	140136811	rs2337984	G	A	100	PASS	AC=2127;AF=0.42472;AN=5008;NS=2504;DP=14664;EAS_AF=0.4782;AMR_AF=0.402;AFR_AF=0.3283;EUR_AF=0.4602;SAS_AF=0.4796;AA=G|||;VT=SNP
5	140136913	rs2563267	C	T	100	PASS	AC=2366;AF=0.472444;AN=5008;NS=2504;DP=15434;EAS_AF=0.4732;AMR_AF=0.4107;AFR_AF=0.5083;EUR_AF=0.4612;SAS_AF=0.4785;AA=T|||;VT=SNP
5	140136915	rs2563266	C	A	100	PASS	AC=2366;AF=0.472444;AN=5008;NS=2504;DP=15455;EAS_AF=0.4732;AMR_AF=0.4107;AFR_AF=0.5083;EUR_AF=0.4612;SAS_AF=0.4785;AA=A|||;VT=SNP
5	140136957	rs2531338	A	T	100	PASS	AC=2648;AF=0.528754;AN=5008;NS=2504;DP=15558;EAS_AF=0.4732;AMR_AF=0.4366;AFR_AF=0.702;EUR_AF=0.4682;SAS_AF=0.4796;AA=T|||;VT=SNP
5	140137005	rs2563265	C	T	100	PASS	AC=2365;AF=0.472244;AN=5008;NS=2504;DP=16846;EAS_AF=0.4722;AMR_AF=0.4092;AFR_AF=0.5091;EUR_AF=0.4612;SAS_AF=0.4785;AA=N|||;VT=SNP
5	140137503	rs2563264	T	G	100	PASS	AC=2630;AF=0.52516;AN=5008;NS=2504;DP=18164;EAS_AF=0.4732;AMR_AF=0.4352;AFR_AF=0.6891;EUR_AF=0.4672;SAS_AF=0.4806;AA=N|||;VT=SNP
5	140137644	rs2563263	C	T	100	PASS	AC=2100;AF=0.419329;AN=5008;NS=2504;DP=17010;EAS_AF=0.4722;AMR_AF=0.4006;AFR_AF=0.3139;EUR_AF=0.4583;SAS_AF=0.4806;AA=c|||;VT=SNP
5	140137867	rs2563260	C	A	100	PASS	AC=2350;AF=0.469249;AN=5008;NS=2504;DP=17104;EAS_AF=0.4732;AMR_AF=0.4092;AFR_AF=0.4962;EUR_AF=0.4602;SAS_AF=0.4806;AA=c|||;VT=SNP
5	140139594	rs2563259	C	T	100	PASS	AC=2104;AF=0.420128;AN=5008;NS=2504;DP=20296;EAS_AF=0.4732;AMR_AF=0.4006;AFR_AF=0.3139;EUR_AF=0.4612;SAS_AF=0.4806;AA=C|||;VT=SNP
5	140139640	rs2262568	A	G	100	PASS	AC=2350;AF=0.469249;AN=5008;NS=2504;DP=20828;EAS_AF=0.4732;AMR_AF=0.4092;AFR_AF=0.4962;EUR_AF=0.4602;SAS_AF=0.4806;AA=A|||;VT=SNP
5	140140239	rs2563258	C	A	100	PASS	AC=2041;AF=0.407548;AN=5008;NS=2504;DP=20371;EAS_AF=0.4732;AMR_AF=0.3977;AFR_AF=0.27;EUR_AF=0.4583;SAS_AF=0.4806;AA=c|||;VT=SNP
5	140140529	rs2563257	A	G	100	PASS	AC=2630;AF=0.52516;AN=5008;NS=2504;DP=15728;EAS_AF=0.4732;AMR_AF=0.4352;AFR_AF=0.6891;EUR_AF=0.4672;SAS_AF=0.4806;AA=N|||;VT=SNP
5	140140853	rs2337516	A	G	100	PASS	AC=2042;AF=0.407748;AN=5008;NS=2504;DP=18172;EAS_AF=0.4732;AMR_AF=0.3977;AFR_AF=0.2708;EUR_AF=0.4583;SAS_AF=0.4806;AA=a|||;VT=SNP
5	140141779	rs2563256	G	T	100	PASS	AC=2630;AF=0.52516;AN=5008;NS=2504;DP=18516;EAS_AF=0.4732;AMR_AF=0.4352;AFR_AF=0.6891;EUR_AF=0.4672;SAS_AF=0.4806;AA=T|||;VT=SNP
5	140142174	rs2531337	C	A	100	PASS	AC=1081;AF=0.215855;AN=5008;NS=2504;DP=18940;EAS_AF=0.3105;AMR_AF=0.2205;AFR_AF=0.0658;EUR_AF=0.2465;SAS_AF=0.2863;AA=C|||;VT=SNP
5	140142547	rs2563255	T	C	100	PASS	AC=2630;AF=0.52516;AN=5008;NS=2504;DP=18389;EAS_AF=0.4732;AMR_AF=0.4352;AFR_AF=0.6891;EUR_AF=0.4672;SAS_AF=0.4806;AA=t|||;VT=SNP
5	140142679	rs75436533	C	A	100	PASS	AC=265;AF=0.0529153;AN=5008;NS=2504;DP=18474;EAS_AF=0.0496;AMR_AF=0.0576;AFR_AF=0.0446;EUR_AF=0.0616;SAS_AF=0.0552;AA=C|||;VT=SNP
5	140142701	rs2563254	T	C	100	PASS	AC=2631;AF=0.525359;AN=5008;NS=2504;DP=18557;EAS_AF=0.4732;AMR_AF=0.4352;AFR_AF=0.6899;EUR_AF=0.4672;SAS_AF=0.4806;AA=C|||;VT=SNP
5	140145206	rs6891559	G	A	100	PASS	AC=2907;AF=0.580471;AN=5008;NS=2504;DP=11551;EAS_AF=0.5268;AMR_AF=0.5994;AFR_AF=0.6861;EUR_AF=0.5417;SAS_AF=0.5194;AA=g|||;VT=SNP
5	140145949	rs11741994	G	A	100	PASS	AC=2907;AF=0.580471;AN=5008;NS=2504;DP=19479;EAS_AF=0.5268;AMR_AF=0.5994;AFR_AF=0.6861;EUR_AF=0.5417;SAS_AF=0.5194;AA=A|||;VT=SNP
5	140146345	rs7737424	C	T	100	PASS	AC=2380;AF=0.47524;AN=5008;NS=2504;DP=18659;EAS_AF=0.5268;AMR_AF=0.5648;AFR_AF=0.3124;EUR_AF=0.5328;SAS_AF=0.5194;AA=C|||;VT=SNP
5	140146821	rs13168514	T	G	100	PASS	AC=2660;AF=0.53115;AN=5008;NS=2504;DP=15922;EAS_AF=0.5268;AMR_AF=0.5908;AFR_AF=0.5053;EUR_AF=0.5398;SAS_AF=0.5194;AA=t|||;VT=SNP
5	140146894	rs13164503	A	G	100	PASS	AC=2589;AF=0.516973;AN=5008;NS=2504;DP=16832;EAS_AF=0.5099;AMR_AF=0.4697;AFR_AF=0.6868;EUR_AF=0.3847;SAS_AF=0.4642;AA=G|||;VT=SNP
5	140146899	rs13168670	T	C	100	PASS	AC=2763;AF=0.551717;AN=5008;NS=2504;DP=16941;EAS_AF=0.5268;AMR_AF=0.5937;AFR_AF=0.5809;EUR_AF=0.5408;SAS_AF=0.5194;AA=T|||;VT=SNP
5	140147248	rs12659129	T	C	100	PASS	AC=2380;AF=0.47524;AN=5008;NS=2504;DP=17032;EAS_AF=0.5268;AMR_AF=0.5648;AFR_AF=0.3124;EUR_AF=0.5328;SAS_AF=0.5194;AA=T|||;VT=SNP
5	140151701	rs10036519	A	G	100	PASS	AC=2380;AF=0.47524;AN=5008;NS=2504;DP=17544;EAS_AF=0.5268;AMR_AF=0.5648;AFR_AF=0.3124;EUR_AF=0.5328;SAS_AF=0.5194;AA=A|||;VT=SNP
5	140153730	rs6867549	G	A	100	PASS	AC=2380;AF=0.47524;AN=5008;NS=2504;DP=20982;EAS_AF=0.5268;AMR_AF=0.5648;AFR_AF=0.3124;EUR_AF=0.5328;SAS_AF=0.5194;AA=G|||;VT=SNP
5	140154215	rs7733403	A	G	100	PASS	AC=2750;AF=0.549121;AN=5008;NS=2504;DP=19233;EAS_AF=0.5268;AMR_AF=0.5922;AFR_AF=0.5719;EUR_AF=0.5408;SAS_AF=0.5194;AA=A|||;VT=SNP
5	140154668	rs150994534	T	C	100	PASS	AC=191;AF=0.038139;AN=5008;NS=2504;DP=20909;EAS_AF=0.002;AMR_AF=0.0951;AFR_AF=0.0015;EUR_AF=0.0567;SAS_AF=0.0654;AA=t|||;VT=SNP
5	140155123	rs11953833	T	A	100	PASS	AC=2381;AF=0.475439;AN=5008;NS=2504;DP=21051;EAS_AF=0.5278;AMR_AF=0.5648;AFR_AF=0.3124;EUR_AF=0.5328;SAS_AF=0.5194;AA=T|||;VT=SNP
5	140156264	rs7710380	T	C	100	PASS	AC=2727;AF=0.544529;AN=5008;NS=2504;DP=18815;EAS_AF=0.5327;AMR_AF=0.5879;AFR_AF=0.5507;EUR_AF=0.5368;SAS_AF=0.5256;AA=T|||;VT=SNP
5	140156318	rs10066278	T	G	100	PASS	AC=2926;AF=0.584265;AN=5008;NS=2504;DP=17649;EAS_AF=0.5327;AMR_AF=0.6023;AFR_AF=0.6906;EUR_AF=0.5388;SAS_AF=0.5276;AA=G|||;VT=SNP
5	140156831	rs10057161	C	T	100	PASS	AC=2630;AF=0.52516;AN=5008;NS=2504;DP=18774;EAS_AF=0.5317;AMR_AF=0.5865;AFR_AF=0.4803;EUR_AF=0.5368;SAS_AF=0.5235;AA=C|||;VT=SNP
5	140157417	rs77553091	G	A	100	PASS	AC=221;AF=0.0441294;AN=5008;NS=2504;DP=20877;EAS_AF=0.0565;AMR_AF=0.0548;AFR_AF=0.0068;EUR_AF=0.0596;SAS_AF=0.0583;AA=G|||;VT=SNP
5	140157427	rs2098058	G	T	100	PASS	AC=2922;AF=0.583466;AN=5008;NS=2504;DP=21062;EAS_AF=0.5317;AMR_AF=0.6023;AFR_AF=0.6914;EUR_AF=0.5388;SAS_AF=0.5235;AA=T|||;VT=SNP
5	140157861	rs2337985	T	C	100	PASS	AC=2626;AF=0.524361;AN=5008;NS=2504;DP=18234;EAS_AF=0.5317;AMR_AF=0.5865;AFR_AF=0.4773;EUR_AF=0.5368;SAS_AF=0.5235;AA=T|||;VT=SNP
5	140158542	rs4451093	C	T	100	PASS	AC=2632;AF=0.525559;AN=5008;NS=2504;DP=19553;EAS_AF=0.5317;AMR_AF=0.5865;AFR_AF=0.4811;EUR_AF=0.5378;SAS_AF=0.5235;AA=N|||;VT=SNP
5	140158957	rs1972544	A	G	100	PASS	AC=2922;AF=0.583466;AN=5008;NS=2504;DP=17654;EAS_AF=0.5317;AMR_AF=0.6023;AFR_AF=0.6914;EUR_AF=0.5388;SAS_AF=0.5235;AA=N|||;VT=SNP
5	140160127	rs10053945	C	T	100	PASS	AC=2922;AF=0.583466;AN=5008;NS=2504;DP=17340;EAS_AF=0.5317;AMR_AF=0.6023;AFR_AF=0.6914;EUR_AF=0.5388;SAS_AF=0.5235;AA=T|||;VT=SNP
5	140160622	rs2337986	C	T	100	PASS	AC=2630;AF=0.52516;AN=5008;NS=2504;DP=17128;EAS_AF=0.5317;AMR_AF=0.5865;AFR_AF=0.4803;EUR_AF=0.5368;SAS_AF=0.5235;AA=T|||;VT=SNP
5	140162160	rs7447696	C	T	100	PASS	AC=2633;AF=0.525759;AN=5008;NS=2504;DP=16532;EAS_AF=0.5317;AMR_AF=0.5865;AFR_AF=0.4826;EUR_AF=0.5368;SAS_AF=0.5235;AA=C|||;VT=SNP
5	140162610	rs4404730	G	A	100	PASS	AC=2540;AF=0.507188;AN=5008;NS=2504;DP=18570;EAS_AF=0.5317;AMR_AF=0.585;AFR_AF=0.4145;EUR_AF=0.5348;SAS_AF=0.5235;AA=G|||;VT=SNP
5	140163328	rs10069930	T	A	100	PASS	AC=2402;AF=0.479633;AN=5008;NS=2504;DP=17659;EAS_AF=0.5139;AMR_AF=0.5648;AFR_AF=0.3404;EUR_AF=0.5338;SAS_AF=0.5164;AA=T|||;VT=SNP
5	140164557	rs1548701	T	C	100	PASS	AC=2630;AF=0.52516;AN=5008;NS=2504;DP=16988;EAS_AF=0.5317;AMR_AF=0.5865;AFR_AF=0.4803;EUR_AF=0.5368;SAS_AF=0.5235;AA=T|||;VT=SNP
5	140164889	rs1548700	A	T	100	PASS	AC=2922;AF=0.583466;AN=5008;NS=2504;DP=16171;EAS_AF=0.5317;AMR_AF=0.6023;AFR_AF=0.6914;EUR_AF=0.5388;SAS_AF=0.5235;AA=T|||;VT=SNP
5	140164918	rs1548699	T	C	100	PASS	AC=2922;AF=0.583466;AN=5008;NS=2504;DP=17073;EAS_AF=0.5317;AMR_AF=0.6023;AFR_AF=0.6914;EUR_AF=0.5388;SAS_AF=0.5235;AA=C|||;VT=SNP
5	140165231	rs10073974	T	C	100	PASS	AC=2625;AF=0.524161;AN=5008;NS=2504;DP=16589;EAS_AF=0.5317;AMR_AF=0.5865;AFR_AF=0.4766;EUR_AF=0.5368;SAS_AF=0.5235;AA=T|||;VT=SNP
5	140165568	rs12055222	T	C	100	PASS	AC=2920;AF=0.583067;AN=5008;NS=2504;DP=16991;EAS_AF=0.5317;AMR_AF=0.6023;AFR_AF=0.6899;EUR_AF=0.5388;SAS_AF=0.5235;AA=C|||;VT=SNP
5	140165624	rs3756342	G	A	100	PASS	AC=2630;AF=0.52516;AN=5008;NS=2504;DP=17171;EAS_AF=0.5317;AMR_AF=0.5865;AFR_AF=0.4803;EUR_AF=0.5368;SAS_AF=0.5235;AA=G|||;VT=SNP
5	140168070	rs2240696	A	G	100	PASS	AC=2631;AF=0.525359;AN=5008;NS=2504;DP=16765;EAS_AF=0.5317;AMR_AF=0.5879;AFR_AF=0.4796;EUR_AF=0.5368;SAS_AF=0.5245;AA=.|||;VT=SNP;EX_TARGET
5	140168151	rs2240695	G	T	100	PASS	AC=2625;AF=0.524161;AN=5008;NS=2504;DP=15955;EAS_AF=0.5317;AMR_AF=0.5879;AFR_AF=0.4758;EUR_AF=0.5368;SAS_AF=0.5235;AA=.|||;VT=SNP;EX_TARGET
5	140168811	rs6579965	T	G	100	PASS	AC=2630;AF=0.52516;AN=5008;NS=2504;DP=17134;EAS_AF=0.5317;AMR_AF=0.5879;AFR_AF=0.4796;EUR_AF=0.5368;SAS_AF=0.5235;AA=.|||;VT=SNP
5	140169299	rs6898906	C	G	100	PASS	AC=2630;AF=0.52516;AN=5008;NS=2504;DP=18566;EAS_AF=0.5317;AMR_AF=0.5879;AFR_AF=0.4796;EUR_AF=0.5368;SAS_AF=0.5235;AA=.|||;VT=SNP
5	140169355	rs6898939	C	A	100	PASS	AC=2923;AF=0.583666;AN=5008;NS=2504;DP=18657;EAS_AF=0.5317;AMR_AF=0.6037;AFR_AF=0.6914;EUR_AF=0.5388;SAS_AF=0.5235;AA=.|||;VT=SNP
5	140169603	rs10477033	G	C	100	PASS	AC=2409;AF=0.48103;AN=5008;NS=2504;DP=18671;EAS_AF=0.5317;AMR_AF=0.5706;AFR_AF=0.326;EUR_AF=0.5308;SAS_AF=0.5235;AA=.|||;VT=SNP
5	140169730	rs10477034	A	G	100	PASS	AC=2628;AF=0.52476;AN=5008;NS=2504;DP=17458;EAS_AF=0.5317;AMR_AF=0.5893;AFR_AF=0.4766;EUR_AF=0.5378;SAS_AF=0.5235;AA=.|||;VT=SNP
5	140170655	rs10072015	A	T	100	PASS	AC=2637;AF=0.526558;AN=5008;NS=2504;DP=19813;EAS_AF=0.5317;AMR_AF=0.5908;AFR_AF=0.4826;EUR_AF=0.5378;SAS_AF=0.5235;AA=.|||;VT=SNP
5	140171194	rs3756341	C	T	100	PASS	AC=2637;AF=0.526558;AN=5008;NS=2504;DP=16320;EAS_AF=0.5317;AMR_AF=0.5908;AFR_AF=0.4826;EUR_AF=0.5378;SAS_AF=0.5235;AA=.|||;VT=SNP
5	140171442	rs12717860	C	T	100	PASS	AC=2633;AF=0.525759;AN=5008;NS=2504;DP=16868;EAS_AF=0.5317;AMR_AF=0.5908;AFR_AF=0.4796;EUR_AF=0.5378;SAS_AF=0.5235;AA=.|||;VT=SNP
5	140171790	rs6870764	C	T	100	PASS	AC=2637;AF=0.526558;AN=5008;NS=2504;DP=17302;EAS_AF=0.5317;AMR_AF=0.5908;AFR_AF=0.4826;EUR_AF=0.5378;SAS_AF=0.5235;AA=.|||;VT=SNP
5	140172008	rs6891995	A	G	100	PASS	AC=2637;AF=0.526558;AN=5008;NS=2504;DP=19679;EAS_AF=0.5317;AMR_AF=0.5908;AFR_AF=0.4826;EUR_AF=0.5378;SAS_AF=0.5235;AA=.|||;VT=SNP
5	140172918	rs13184940	T	C	100	PASS	AC=2637;AF=0.526558;AN=5008;NS=2504;DP=19076;EAS_AF=0.5317;AMR_AF=0.5908;AFR_AF=0.4826;EUR_AF=0.5378;SAS_AF=0.5235;AA=.|||;VT=SNP
5	140173597	rs1476768	G	A	100	PASS	AC=2632;AF=0.525559;AN=5008;NS=2504;DP=18202;EAS_AF=0.5317;AMR_AF=0.5908;AFR_AF=0.4788;EUR_AF=0.5378;SAS_AF=0.5235;AA=.|||;VT=SNP
5	140174622	rs9686540	G	A	100	PASS	AC=2635;AF=0.526158;AN=5008;NS=2504;DP=14195;EAS_AF=0.5317;AMR_AF=0.5908;AFR_AF=0.4811;EUR_AF=0.5378;SAS_AF=0.5235;AA=.|||;VT=SNP;EX_TARGET
5	140174865	rs11167600	G	C	100	PASS	AC=3000;AF=0.599042;AN=5008;NS=2504;DP=17959;EAS_AF=0.5317;AMR_AF=0.6066;AFR_AF=0.7481;EUR_AF=0.5388;SAS_AF=0.5235;AA=.|||;VT=SNP;EX_TARGET
5	140177437	rs6899256	T	G	100	PASS	AC=1816;AF=0.36262;AN=5008;NS=2504;DP=16572;EAS_AF=0.5139;AMR_AF=0.4251;AFR_AF=0.1248;EUR_AF=0.3757;SAS_AF=0.4703;AA=.|||;VT=SNP
5	140180451	rs3756340	T	G	100	PASS	AC=2961;AF=0.591254;AN=5008;NS=2504;DP=17386;EAS_AF=0.5317;AMR_AF=0.6052;AFR_AF=0.7194;EUR_AF=0.5388;SAS_AF=0.5235;AA=.|||;VT=SNP
5	140180537	rs3756339	A	G	100	PASS	AC=2632;AF=0.525559;AN=5008;NS=2504;DP=17467;EAS_AF=0.5317;AMR_AF=0.5893;AFR_AF=0.4796;EUR_AF=0.5378;SAS_AF=0.5235;AA=.|||;VT=SNP
5	140180561	rs3756338	A	G	100	PASS	AC=2962;AF=0.591454;AN=5008;NS=2504;DP=17478;EAS_AF=0.5317;AMR_AF=0.6052;AFR_AF=0.7194;EUR_AF=0.5388;SAS_AF=0.5245;AA=.|||;VT=SNP
5	140180737	rs3806845	C	T	100	PASS	AC=3011;AF=0.601238;AN=5008;NS=2504;DP=18760;EAS_AF=0.5317;AMR_AF=0.6052;AFR_AF=0.7572;EUR_AF=0.5388;SAS_AF=0.5235;AA=.|||;VT=SNP;EX_TARGET
5	140181648	rs3733709	T	C	100	PASS	AC=423;AF=0.0844649;AN=5008;NS=2504;DP=23696;EAS_AF=0.0714;AMR_AF=0.0706;AFR_AF=0.0681;EUR_AF=0.1213;SAS_AF=0.092;AA=.|||;VT=SNP;EX_TARGET
5	140181734	rs3733708	A	G	100	PASS	AC=2631;AF=0.525359;AN=5008;NS=2504;DP=23136;EAS_AF=0.5317;AMR_AF=0.5893;AFR_AF=0.4788;EUR_AF=0.5378;SAS_AF=0.5235;AA=.|||;VT=SNP;EX_TARGET
5	140181892	rs3733707	T	C	100	PASS	AC=3011;AF=0.601238;AN=5008;NS=2504;DP=22120;EAS_AF=0.5317;AMR_AF=0.6052;AFR_AF=0.7572;EUR_AF=0.5388;SAS_AF=0.5235;AA=.|||;VT=SNP;EX_TARGET
5	140182101	rs7701755	G	T	100	PASS	AC=2962;AF=0.591454;AN=5008;NS=2504;DP=19163;EAS_AF=0.5327;AMR_AF=0.6052;AFR_AF=0.7194;EUR_AF=0.5388;SAS_AF=0.5235;AA=.|||;VT=SNP;EX_TARGET
5	140183058	rs2240694	G	A	100	PASS	AC=2631;AF=0.525359;AN=5008;NS=2504;DP=15605;EAS_AF=0.5317;AMR_AF=0.5893;AFR_AF=0.4788;EUR_AF=0.5378;SAS_AF=0.5235;AA=.|||;VT=SNP;EX_TARGET
5	140183325	rs2240693	G	C	100	PASS	AC=2961;AF=0.591254;AN=5008;NS=2504;DP=18705;EAS_AF=0.5317;AMR_AF=0.6052;AFR_AF=0.7194;EUR_AF=0.5388;SAS_AF=0.5235;AA=.|||;VT=SNP
5	140183585	rs2240692	A	G	100	PASS	AC=2962;AF=0.591454;AN=5008;NS=2504;DP=18722;EAS_AF=0.5317;AMR_AF=0.6052;AFR_AF=0.7194;EUR_AF=0.5388;SAS_AF=0.5245;AA=.|||;VT=SNP
5	140183659	rs6579987	T	C	100	PASS	AC=2961;AF=0.591254;AN=5008;NS=2504;DP=17280;EAS_AF=0.5317;AMR_AF=0.6052;AFR_AF=0.7194;EUR_AF=0.5388;SAS_AF=0.5235;AA=.|||;VT=SNP
5	140184442	rs13157397	G	A	100	PASS	AC=2677;AF=0.534545;AN=5008;NS=2504;DP=19407;EAS_AF=0.5317;AMR_AF=0.5922;AFR_AF=0.5113;EUR_AF=0.5388;SAS_AF=0.5235;AA=.|||;VT=SNP
5	140185132	rs1030163	G	A	100	PASS	AC=2961;AF=0.591254;AN=5008;NS=2504;DP=16559;EAS_AF=0.5317;AMR_AF=0.6052;AFR_AF=0.7194;EUR_AF=0.5388;SAS_AF=0.5235;AA=.|||;VT=SNP
5	140185225	rs17286787	T	C	100	PASS	AC=135;AF=0.0269569;AN=5008;NS=2504;DP=15868;EAS_AF=0.005;AMR_AF=0.0634;AFR_AF=0.0015;EUR_AF=0.0567;SAS_AF=0.0276;AA=.|||;VT=SNP
5	140185272	rs1030164	A	G	100	PASS	AC=2965;AF=0.592053;AN=5008;NS=2504;DP=15898;EAS_AF=0.5317;AMR_AF=0.6052;AFR_AF=0.7224;EUR_AF=0.5388;SAS_AF=0.5235;AA=.|||;VT=SNP
5	140185448	rs1030165	G	A	100	PASS	AC=2960;AF=0.591054;AN=5008;NS=2504;DP=15856;EAS_AF=0.5308;AMR_AF=0.6052;AFR_AF=0.7194;EUR_AF=0.5388;SAS_AF=0.5235;AA=.|||;VT=SNP
5	140185473	rs1030166	G	A	100	PASS	AC=2960;AF=0.591054;AN=5008;NS=2504;DP=16288;EAS_AF=0.5308;AMR_AF=0.6052;AFR_AF=0.7194;EUR_AF=0.5388;SAS_AF=0.5235;AA=.|||;VT=SNP
5	140186438	rs3756337	G	C	100	PASS	AC=2288;AF=0.456869;AN=5008;NS=2504;DP=20740;EAS_AF=0.5317;AMR_AF=0.5317;AFR_AF=0.3185;EUR_AF=0.4553;SAS_AF=0.5153;AA=.|||;VT=SNP
5	140186657	rs4151680	A	G	100	PASS	AC=2961;AF=0.591254;AN=5008;NS=2504;DP=20202;EAS_AF=0.5317;AMR_AF=0.6052;AFR_AF=0.7194;EUR_AF=0.5388;SAS_AF=0.5235;AA=.|||;VT=SNP
5	140187322	rs3822346	C	T	100	PASS	AC=2961;AF=0.591254;AN=5008;NS=2504;DP=18155;EAS_AF=0.5317;AMR_AF=0.6052;AFR_AF=0.7194;EUR_AF=0.5388;SAS_AF=0.5235;AA=.|||;VT=SNP;EX_TARGET
5	140188383	rs2337987	T	G	100	PASS	AC=2961;AF=0.591254;AN=5008;NS=2504;DP=17594;EAS_AF=0.5317;AMR_AF=0.6052;AFR_AF=0.7194;EUR_AF=0.5388;SAS_AF=0.5235;AA=.|||;VT=SNP;EX_TARGET
5	140188401	rs2879086	A	G	100	PASS	AC=2961;AF=0.591254;AN=5008;NS=2504;DP=17420;EAS_AF=0.5317;AMR_AF=0.6052;AFR_AF=0.7194;EUR_AF=0.5388;SAS_AF=0.5235;AA=.|||;VT=SNP;EX_TARGET
5	140188575	rs2879087	G	C	100	PASS	AC=2962;AF=0.591454;AN=5008;NS=2504;DP=17183;EAS_AF=0.5317;AMR_AF=0.6066;AFR_AF=0.7194;EUR_AF=0.5388;SAS_AF=0.5235;AA=.|||;VT=SNP;EX_TARGET
5	140191243	rs9716546	T	C	100	PASS	AC=2993;AF=0.597644;AN=5008;NS=2504;DP=21334;EAS_AF=0.5317;AMR_AF=0.6052;AFR_AF=0.7436;EUR_AF=0.5388;SAS_AF=0.5235;AA=.|||;VT=SNP
5	140191893	rs2879089	A	T	100	PASS	AC=2993;AF=0.597644;AN=5008;NS=2504;DP=14340;EAS_AF=0.5317;AMR_AF=0.6052;AFR_AF=0.7436;EUR_AF=0.5388;SAS_AF=0.5235;AA=.|||;VT=SNP
5	140192643	rs10223116	C	T	100	PASS	AC=2413;AF=0.481829;AN=5008;NS=2504;DP=19912;EAS_AF=0.5327;AMR_AF=0.5692;AFR_AF=0.3313;EUR_AF=0.5278;SAS_AF=0.5235;AA=.|||;VT=SNP
5	140194858	rs991918	C	T	100	PASS	AC=3006;AF=0.60024;AN=5008;NS=2504;DP=16491;EAS_AF=0.5317;AMR_AF=0.6037;AFR_AF=0.7564;EUR_AF=0.5358;SAS_AF=0.5235;AA=.|||;VT=SNP
5	140197222	rs10037757	C	A	100	PASS	AC=2412;AF=0.481629;AN=5008;NS=2504;DP=18762;EAS_AF=0.5317;AMR_AF=0.5692;AFR_AF=0.3313;EUR_AF=0.5278;SAS_AF=0.5235;AA=.|||;VT=SNP
5	140199039	rs7732179	G	A	100	PASS	AC=2579;AF=0.514976;AN=5008;NS=2504;DP=13525;EAS_AF=0.5317;AMR_AF=0.5879;AFR_AF=0.4478;EUR_AF=0.5278;SAS_AF=0.5235;AA=.|||;VT=SNP
5	140200426	rs11167609	T	G	100	PASS	AC=2993;AF=0.597644;AN=5008;NS=2504;DP=16628;EAS_AF=0.5317;AMR_AF=0.6052;AFR_AF=0.7436;EUR_AF=0.5388;SAS_AF=0.5235;AA=.|||;VT=SNP
5	140200611	rs6885319	A	C	100	PASS	AC=2997;AF=0.598442;AN=5008;NS=2504;DP=16126;EAS_AF=0.5317;AMR_AF=0.6052;AFR_AF=0.7466;EUR_AF=0.5388;SAS_AF=0.5235;AA=.|||;VT=SNP
5	140201264	rs4151682	C	T	100	PASS	AC=3009;AF=0.600839;AN=5008;NS=2504;DP=16398;EAS_AF=0.5317;AMR_AF=0.6052;AFR_AF=0.7557;EUR_AF=0.5388;SAS_AF=0.5235;AA=.|||;VT=SNP
5	140201420	rs11958868	T	C	100	PASS	AC=3010;AF=0.601038;AN=5008;NS=2504;DP=14682;EAS_AF=0.5337;AMR_AF=0.6037;AFR_AF=0.7557;EUR_AF=0.5388;SAS_AF=0.5235;AA=.|||;VT=SNP;EX_TARGET
5	140203432	rs4141841	C	T	100	PASS	AC=2675;AF=0.534145;AN=5008;NS=2504;DP=16194;EAS_AF=0.5317;AMR_AF=0.5922;AFR_AF=0.5106;EUR_AF=0.5378;SAS_AF=0.5235;AA=.|||;VT=SNP;EX_TARGET
5	140204650	rs10050455	A	G	100	PASS	AC=2675;AF=0.534145;AN=5008;NS=2504;DP=10376;EAS_AF=0.5317;AMR_AF=0.5922;AFR_AF=0.5106;EUR_AF=0.5378;SAS_AF=0.5235;AA=.|||;VT=SNP
5	140209467	rs7710794	T	G	100	PASS	AC=3006;AF=0.60024;AN=5008;NS=2504;DP=16573;EAS_AF=0.5327;AMR_AF=0.6052;AFR_AF=0.7534;EUR_AF=0.5378;SAS_AF=0.5235;AA=.|||;VT=SNP;EX_TARGET
5	140210616	rs10038174	G	A	100	PASS	AC=2999;AF=0.598842;AN=5008;NS=2504;DP=17376;EAS_AF=0.5327;AMR_AF=0.6052;AFR_AF=0.7481;EUR_AF=0.5378;SAS_AF=0.5235;AA=.|||;VT=SNP
5	140210760	rs10053586	T	C	100	PASS	AC=2595;AF=0.518171;AN=5008;NS=2504;DP=18083;EAS_AF=0.5337;AMR_AF=0.5893;AFR_AF=0.4546;EUR_AF=0.5308;SAS_AF=0.5245;AA=.|||;VT=SNP
5	140211226	rs10060640	G	A	100	PASS	AC=2704;AF=0.539936;AN=5008;NS=2504;DP=17613;EAS_AF=0.5337;AMR_AF=0.5937;AFR_AF=0.5242;EUR_AF=0.5408;SAS_AF=0.5286;AA=.|||;VT=SNP
5	140212538	rs3806843	T	C	100	PASS	AC=3038;AF=0.606629;AN=5008;NS=2504;DP=18648;EAS_AF=0.5337;AMR_AF=0.6153;AFR_AF=0.7542;EUR_AF=0.5606;SAS_AF=0.5235;AA=.|||;VT=SNP
5	140212676	rs3806842	C	T	100	PASS	AC=2422;AF=0.483626;AN=5008;NS=2504;DP=20640;EAS_AF=0.5337;AMR_AF=0.5692;AFR_AF=0.3359;EUR_AF=0.5298;SAS_AF=0.5235;AA=.|||;VT=SNP
5	140213510	rs3756335	A	T	100	PASS	AC=2536;AF=0.50639;AN=5008;NS=2504;DP=18497;EAS_AF=0.5337;AMR_AF=0.5836;AFR_AF=0.4175;EUR_AF=0.5268;SAS_AF=0.5225;AA=.|||;VT=SNP
5	140213796	rs3756334	G	A	100	PASS	AC=3013;AF=0.601637;AN=5008;NS=2504;DP=18748;EAS_AF=0.5337;AMR_AF=0.6037;AFR_AF=0.7617;EUR_AF=0.5348;SAS_AF=0.5225;AA=.|||;VT=SNP
5	140214231	rs17844305	C	G	100	PASS	AC=150;AF=0.0299521;AN=5008;NS=2504;DP=18800;EAS_AF=0.0169;AMR_AF=0.0648;AFR_AF=0.0015;EUR_AF=0.0586;SAS_AF=0.0276;AA=.|||;VT=SNP;EX_TARGET
5	140216884	rs6884562	G	A	100	PASS	AC=3006;AF=0.60024;AN=5008;NS=2504;DP=14831;EAS_AF=0.5337;AMR_AF=0.6037;AFR_AF=0.7579;EUR_AF=0.5328;SAS_AF=0.5225;AA=.|||;VT=SNP
5	140218828	rs12659980	C	T	100	PASS	AC=3016;AF=0.602236;AN=5008;NS=2504;DP=16629;EAS_AF=0.5337;AMR_AF=0.6052;AFR_AF=0.7579;EUR_AF=0.5388;SAS_AF=0.5256;AA=.|||;VT=SNP
5	140219328	rs9324745	T	C	100	PASS	AC=3006;AF=0.60024;AN=5008;NS=2504;DP=19081;EAS_AF=0.5337;AMR_AF=0.6052;AFR_AF=0.7519;EUR_AF=0.5368;SAS_AF=0.5256;AA=.|||;VT=SNP
5	140220239	rs17119241	A	T	100	PASS	AC=883;AF=0.176318;AN=5008;NS=2504;DP=18220;EAS_AF=0.0179;AMR_AF=0.1671;AFR_AF=0.4039;EUR_AF=0.162;SAS_AF=0.0532;AA=.|||;VT=SNP
5	140221098	rs62624460	C	G	100	PASS	AC=245;AF=0.0489217;AN=5008;NS=2504;DP=18022;EAS_AF=0.0169;AMR_AF=0.0893;AFR_AF=0.034;EUR_AF=0.0765;SAS_AF=0.045;AA=.|||;VT=SNP;EX_TARGET
5	140222641	rs6580012	A	G	100	PASS	AC=2882;AF=0.575479;AN=5008;NS=2504;DP=14758;EAS_AF=0.5268;AMR_AF=0.562;AFR_AF=0.7345;EUR_AF=0.4911;SAS_AF=0.5072;AA=.|||;VT=SNP;EX_TARGET
5	140227218	rs251351	C	T	100	PASS	AC=3127;AF=0.624401;AN=5008;NS=2504;DP=16650;EAS_AF=0.4554;AMR_AF=0.5793;AFR_AF=0.73;EUR_AF=0.6372;SAS_AF=0.6748;AA=.|||;VT=SNP
5	140227876	rs251352	G	A	100	PASS	AC=2415;AF=0.482228;AN=5008;NS=2504;DP=19017;EAS_AF=0.4554;AMR_AF=0.4942;AFR_AF=0.3086;EUR_AF=0.5467;SAS_AF=0.6697;AA=.|||;VT=SNP
5	140228164	rs251353	C	A	100	PASS	AC=2256;AF=0.450479;AN=5008;NS=2504;DP=14896;EAS_AF=0.4554;AMR_AF=0.4496;AFR_AF=0.2398;EUR_AF=0.5109;SAS_AF=0.6687;AA=.|||;VT=SNP;EX_TARGET
5	140229368	rs251355	G	C	100	PASS	AC=2264;AF=0.452077;AN=5008;NS=2504;DP=17136;EAS_AF=0.4563;AMR_AF=0.4481;AFR_AF=0.2458;EUR_AF=0.5109;SAS_AF=0.6687;AA=.|||;VT=SNP;EX_TARGET
5	140230370	rs369636	A	C	100	PASS	AC=3136;AF=0.626198;AN=5008;NS=2504;DP=11974;EAS_AF=0.4563;AMR_AF=0.5778;AFR_AF=0.7398;EUR_AF=0.6312;SAS_AF=0.6769;AA=.|||;VT=SNP;EX_TARGET
5	140230371	rs369639	A	C	100	PASS	AC=3132;AF=0.625399;AN=5008;NS=2504;DP=12009;EAS_AF=0.4563;AMR_AF=0.5778;AFR_AF=0.7368;EUR_AF=0.6312;SAS_AF=0.6769;AA=.|||;VT=SNP;EX_TARGET
5	140232950	rs577069	G	C	100	PASS	AC=2344;AF=0.468051;AN=5008;NS=2504;DP=17697;EAS_AF=0.4663;AMR_AF=0.4553;AFR_AF=0.3124;EUR_AF=0.504;SAS_AF=0.6524;AA=.|||;VT=SNP
5	140233942	rs251358	G	A	100	PASS	AC=2432;AF=0.485623;AN=5008;NS=2504;DP=15291;EAS_AF=0.4474;AMR_AF=0.4496;AFR_AF=0.3926;EUR_AF=0.5089;SAS_AF=0.6524;AA=.|||;VT=SNP
5	140233976	rs251359	A	C	100	PASS	AC=2466;AF=0.492412;AN=5008;NS=2504;DP=14735;EAS_AF=0.4474;AMR_AF=0.464;AFR_AF=0.3949;EUR_AF=0.5298;SAS_AF=0.6524;AA=.|||;VT=SNP
5	140234863	rs251360	G	A	100	PASS	AC=3050;AF=0.609026;AN=5008;NS=2504;DP=17078;EAS_AF=0.4474;AMR_AF=0.5605;AFR_AF=0.6944;EUR_AF=0.6412;SAS_AF=0.6616;AA=.|||;VT=SNP
5	140235076	rs251361	A	G	100	PASS	AC=2403;AF=0.479832;AN=5008;NS=2504;DP=18738;EAS_AF=0.4355;AMR_AF=0.4597;AFR_AF=0.3608;EUR_AF=0.5288;SAS_AF=0.6503;AA=.|||;VT=SNP
5	140237548	rs630162	A	G	100	PASS	AC=3050;AF=0.609026;AN=5008;NS=2504;DP=13636;EAS_AF=0.4474;AMR_AF=0.5605;AFR_AF=0.6944;EUR_AF=0.6412;SAS_AF=0.6616;AA=.|||;VT=SNP
5	140239209	rs11749013	G	C	100	PASS	AC=563;AF=0.11242;AN=5008;NS=2504;DP=15584;EAS_AF=0.0179;AMR_AF=0.1311;AFR_AF=0.1967;EUR_AF=0.1421;SAS_AF=0.0521;AA=.|||;VT=SNP
5	140239423	rs251365	T	A	100	PASS	AC=3165;AF=0.631989;AN=5008;NS=2504;DP=13666;EAS_AF=0.4563;AMR_AF=0.6009;AFR_AF=0.7171;EUR_AF=0.666;SAS_AF=0.6851;AA=.|||;VT=SNP
5	140239786	rs251366	C	A	100	PASS	AC=3164;AF=0.631789;AN=5008;NS=2504;DP=13455;EAS_AF=0.4554;AMR_AF=0.6009;AFR_AF=0.7171;EUR_AF=0.666;SAS_AF=0.6851;AA=.|||;VT=SNP
5	140240311	rs73263824	G	T	100	PASS	AC=559;AF=0.111621;AN=5008;NS=2504;DP=18392;EAS_AF=0.0188;AMR_AF=0.1326;AFR_AF=0.1929;EUR_AF=0.1412;SAS_AF=0.0521;AA=.|||;VT=SNP
5	140240426	rs251367	T	C	100	PASS	AC=3164;AF=0.631789;AN=5008;NS=2504;DP=15364;EAS_AF=0.4554;AMR_AF=0.6009;AFR_AF=0.7171;EUR_AF=0.666;SAS_AF=0.6851;AA=.|||;VT=SNP
5	140240800	rs77020201	A	G	100	PASS	AC=291;AF=0.058107;AN=5008;NS=2504;DP=18785;EAS_AF=0.0179;AMR_AF=0.0937;AFR_AF=0.0658;EUR_AF=0.0765;SAS_AF=0.045;AA=.|||;VT=SNP
5	140241027	rs251368	G	T	100	PASS	AC=2199;AF=0.439097;AN=5008;NS=2504;DP=19838;EAS_AF=0.4256;AMR_AF=0.4121;AFR_AF=0.2897;EUR_AF=0.4831;SAS_AF=0.6288;AA=.|||;VT=SNP
5	140241389	rs36095340	T	C	100	PASS	AC=404;AF=0.0806709;AN=5008;NS=2504;DP=20139;EAS_AF=0.0179;AMR_AF=0.1254;AFR_AF=0.0787;EUR_AF=0.1431;SAS_AF=0.0521;AA=.|||;VT=SNP
5	140242479	rs251369	T	A	100	PASS	AC=3143;AF=0.627596;AN=5008;NS=2504;DP=20335;EAS_AF=0.4554;AMR_AF=0.6009;AFR_AF=0.708;EUR_AF=0.661;SAS_AF=0.681;AA=.|||;VT=SNP
5	140243749	rs80100422	C	T	100	PASS	AC=416;AF=0.0830671;AN=5008;NS=2504;DP=17237;EAS_AF=0.0179;AMR_AF=0.1254;AFR_AF=0.0877;EUR_AF=0.1431;SAS_AF=0.0521;AA=.|||;VT=SNP
5	140246287	rs251370	C	T	100	PASS	AC=2228;AF=0.444888;AN=5008;NS=2504;DP=20168;EAS_AF=0.4246;AMR_AF=0.4135;AFR_AF=0.3147;EUR_AF=0.4831;SAS_AF=0.6247;AA=.|||;VT=SNP
5	140246511	rs17208327	C	T	100	PASS	AC=414;AF=0.0826677;AN=5008;NS=2504;DP=19614;EAS_AF=0.0179;AMR_AF=0.1254;AFR_AF=0.0862;EUR_AF=0.1431;SAS_AF=0.0521;AA=.|||;VT=SNP
5	140247354	rs251371	C	G	100	PASS	AC=3132;AF=0.625399;AN=5008;NS=2504;DP=14133;EAS_AF=0.4554;AMR_AF=0.6009;AFR_AF=0.6997;EUR_AF=0.661;SAS_AF=0.681;AA=.|||;VT=SNP
5	140248539	rs192231	C	T	100	PASS	AC=2249;AF=0.449081;AN=5008;NS=2504;DP=18894;EAS_AF=0.4375;AMR_AF=0.4164;AFR_AF=0.3169;EUR_AF=0.4841;SAS_AF=0.6268;AA=.|||;VT=SNP
5	140250252	rs251372	T	C	100	PASS	AC=2249;AF=0.449081;AN=5008;NS=2504;DP=15881;EAS_AF=0.4375;AMR_AF=0.4164;AFR_AF=0.3169;EUR_AF=0.4841;SAS_AF=0.6268;AA=.|||;VT=SNP;EX_TARGET
5	140252615	rs251373	C	T	100	PASS	AC=2195;AF=0.438299;AN=5008;NS=2504;DP=16685;EAS_AF=0.4256;AMR_AF=0.4135;AFR_AF=0.289;EUR_AF=0.4831;SAS_AF=0.6247;AA=.|||;VT=SNP
5	140252935	rs251374	A	G	100	PASS	AC=3324;AF=0.663738;AN=5008;NS=2504;DP=14227;EAS_AF=0.4554;AMR_AF=0.6138;AFR_AF=0.8343;EUR_AF=0.666;SAS_AF=0.681;AA=.|||;VT=SNP
5	140252960	rs251375	T	G	100	PASS	AC=2195;AF=0.438299;AN=5008;NS=2504;DP=14274;EAS_AF=0.4256;AMR_AF=0.4135;AFR_AF=0.289;EUR_AF=0.4831;SAS_AF=0.6247;AA=.|||;VT=SNP
5	140253689	rs251376	A	G	100	PASS	AC=2281;AF=0.455471;AN=5008;NS=2504;DP=18333;EAS_AF=0.4375;AMR_AF=0.4179;AFR_AF=0.3404;EUR_AF=0.4841;SAS_AF=0.6268;AA=.|||;VT=SNP
5	140255792	rs251377	C	A	100	PASS	AC=2196;AF=0.438498;AN=5008;NS=2504;DP=18579;EAS_AF=0.4256;AMR_AF=0.415;AFR_AF=0.2882;EUR_AF=0.4841;SAS_AF=0.6247;AA=.|||;VT=SNP;EX_TARGET
5	140257591	rs251378	C	T	100	PASS	AC=3159;AF=0.630791;AN=5008;NS=2504;DP=16518;EAS_AF=0.4554;AMR_AF=0.6009;AFR_AF=0.7171;EUR_AF=0.665;SAS_AF=0.681;AA=.|||;VT=SNP
5	140258922	rs251379	G	A	100	PASS	AC=3128;AF=0.624601;AN=5008;NS=2504;DP=20060;EAS_AF=0.4375;AMR_AF=0.5965;AFR_AF=0.7171;EUR_AF=0.662;SAS_AF=0.6738;AA=.|||;VT=SNP
5	140261677	rs59479	A	C	100	PASS	AC=3131;AF=0.6252;AN=5008;NS=2504;DP=18803;EAS_AF=0.4554;AMR_AF=0.6009;AFR_AF=0.7035;EUR_AF=0.662;SAS_AF=0.6738;AA=.|||;VT=SNP
5	140262492	rs11744560	A	T	100	PASS	AC=405;AF=0.0808706;AN=5008;NS=2504;DP=21202;EAS_AF=0.0179;AMR_AF=0.1239;AFR_AF=0.0809;EUR_AF=0.1421;SAS_AF=0.0521;AA=.|||;VT=SNP;EX_TARGET
5	140263290	rs251380	T	G	100	PASS	AC=3173;AF=0.633586;AN=5008;NS=2504;DP=17961;EAS_AF=0.4762;AMR_AF=0.6009;AFR_AF=0.7171;EUR_AF=0.665;SAS_AF=0.6738;AA=.|||;VT=SNP;EX_TARGET
5	140264855	rs251381	A	G	100	PASS	AC=3173;AF=0.633586;AN=5008;NS=2504;DP=13967;EAS_AF=0.4772;AMR_AF=0.6009;AFR_AF=0.7163;EUR_AF=0.665;SAS_AF=0.6738;AA=N|||;VT=SNP
5	140265874	rs115070123	T	C	100	PASS	AC=293;AF=0.0585064;AN=5008;NS=2504;DP=8420;EAS_AF=0.0179;AMR_AF=0.0937;AFR_AF=0.0673;EUR_AF=0.0765;SAS_AF=0.045;AA=t|||;VT=SNP
5	140266942	rs112910602	A	T	100	PASS	AC=294;AF=0.0587061;AN=5008;NS=2504;DP=14934;EAS_AF=0.0179;AMR_AF=0.0937;AFR_AF=0.0681;EUR_AF=0.0765;SAS_AF=0.045;AA=a|||;VT=SNP
5	140271017	rs183679	C	T	100	PASS	AC=2334;AF=0.466054;AN=5008;NS=2504;DP=14642;EAS_AF=0.4365;AMR_AF=0.4251;AFR_AF=0.3835;EUR_AF=0.4851;SAS_AF=0.6176;AA=c|||;VT=SNP
5	140271087	rs11748559	T	C	100	PASS	AC=417;AF=0.0832668;AN=5008;NS=2504;DP=16513;EAS_AF=0.0179;AMR_AF=0.1225;AFR_AF=0.0908;EUR_AF=0.1421;SAS_AF=0.0521;AA=t|||;VT=SNP
5	140272255	rs35160890	A	G	100	PASS	AC=1694;AF=0.338259;AN=5008;NS=2504;DP=18852;EAS_AF=0.5456;AMR_AF=0.3862;AFR_AF=0.1657;EUR_AF=0.334;SAS_AF=0.3282;AA=a|||;VT=SNP
5	140273528	rs550475	G	C	100	PASS	AC=2678;AF=0.534744;AN=5008;NS=2504;DP=16101;EAS_AF=0.5635;AMR_AF=0.5749;AFR_AF=0.618;EUR_AF=0.5149;SAS_AF=0.3845;AA=N|||;VT=SNP
5	140274310	rs3776121	G	A	100	PASS	AC=1664;AF=0.332268;AN=5008;NS=2504;DP=13363;EAS_AF=0.5456;AMR_AF=0.3963;AFR_AF=0.1044;EUR_AF=0.3588;SAS_AF=0.3476;AA=g|||;VT=SNP
5	140275458	rs112324080	G	A	100	PASS	AC=414;AF=0.0826677;AN=5008;NS=2504;DP=18116;EAS_AF=0.0179;AMR_AF=0.1239;AFR_AF=0.0877;EUR_AF=0.1421;SAS_AF=0.0521;AA=g|||;VT=SNP
5	140275674	rs13174119	G	A	100	PASS	AC=1783;AF=0.35603;AN=5008;NS=2504;DP=19285;EAS_AF=0.5456;AMR_AF=0.3948;AFR_AF=0.2277;EUR_AF=0.335;SAS_AF=0.3282;AA=g|||;VT=SNP
5	140275930	rs113477424	C	T	100	PASS	AC=410;AF=0.081869;AN=5008;NS=2504;DP=18931;EAS_AF=0.0179;AMR_AF=0.1225;AFR_AF=0.0855;EUR_AF=0.1421;SAS_AF=0.0521;AA=t|||;VT=SNP
5	140279665	rs62384484	A	G	100	PASS	AC=1834;AF=0.366214;AN=5008;NS=2504;DP=20409;EAS_AF=0.5456;AMR_AF=0.3948;AFR_AF=0.2632;EUR_AF=0.339;SAS_AF=0.3282;AA=N|||;VT=SNP
5	140280425	rs6874218	T	G	100	PASS	AC=1833;AF=0.366014;AN=5008;NS=2504;DP=18382;EAS_AF=0.5456;AMR_AF=0.3948;AFR_AF=0.2625;EUR_AF=0.339;SAS_AF=0.3282;AA=N|||;VT=SNP
5	140282287	rs78828243	C	T	100	PASS	AC=180;AF=0.0359425;AN=5008;NS=2504;DP=15230;EAS_AF=0.002;AMR_AF=0.0865;AFR_AF=0.0023;EUR_AF=0.0716;SAS_AF=0.044;AA=c|||;VT=SNP
5	140282431	rs1119032	A	G	100	PASS	AC=555;AF=0.110823;AN=5008;NS=2504;DP=18948;EAS_AF=0.0179;AMR_AF=0.1282;AFR_AF=0.1921;EUR_AF=0.1421;SAS_AF=0.0521;AA=a|||;VT=SNP
5	140282931	rs76789733	A	G	100	PASS	AC=293;AF=0.0585064;AN=5008;NS=2504;DP=16899;EAS_AF=0.0179;AMR_AF=0.0937;AFR_AF=0.0673;EUR_AF=0.0765;SAS_AF=0.045;AA=a|||;VT=SNP
5	140284031	rs34807894	T	C	100	PASS	AC=1780;AF=0.355431;AN=5008;NS=2504;DP=11464;EAS_AF=0.5456;AMR_AF=0.3948;AFR_AF=0.2277;EUR_AF=0.334;SAS_AF=0.3262;AA=t|||;VT=SNP
5	140285179	rs62384488	G	A	100	PASS	AC=1781;AF=0.355631;AN=5008;NS=2504;DP=21275;EAS_AF=0.5456;AMR_AF=0.3948;AFR_AF=0.23;EUR_AF=0.334;SAS_AF=0.3241;AA=g|||;VT=SNP
5	140285674	rs13182228	A	G	100	PASS	AC=1834;AF=0.366214;AN=5008;NS=2504;DP=21053;EAS_AF=0.5456;AMR_AF=0.3948;AFR_AF=0.2655;EUR_AF=0.338;SAS_AF=0.3262;AA=N|||;VT=SNP
5	140286119	rs7704223	A	G	100	PASS	AC=1819;AF=0.363219;AN=5008;NS=2504;DP=22052;EAS_AF=0.5456;AMR_AF=0.3948;AFR_AF=0.2542;EUR_AF=0.338;SAS_AF=0.3262;AA=N|||;VT=SNP
5	140286594	rs2193983	C	A	100	PASS	AC=742;AF=0.148163;AN=5008;NS=2504;DP=20727;EAS_AF=0.0595;AMR_AF=0.1412;AFR_AF=0.2912;EUR_AF=0.1451;SAS_AF=0.0542;AA=c|||;VT=SNP
5	140288401	rs1606122	G	T	100	PASS	AC=1590;AF=0.317492;AN=5008;NS=2504;DP=20360;EAS_AF=0.5456;AMR_AF=0.3833;AFR_AF=0.0908;EUR_AF=0.333;SAS_AF=0.3262;AA=g|||;VT=SNP
5	140288787	rs1849054	G	A	100	PASS	AC=1783;AF=0.35603;AN=5008;NS=2504;DP=22345;EAS_AF=0.5466;AMR_AF=0.3948;AFR_AF=0.23;EUR_AF=0.335;SAS_AF=0.3241;AA=g|||;VT=SNP
5	140289352	rs114075983	G	A	100	PASS	AC=254;AF=0.0507188;AN=5008;NS=2504;DP=19820;EAS_AF=0.0188;AMR_AF=0.0908;AFR_AF=0.0386;EUR_AF=0.0765;SAS_AF=0.045;AA=g|||;VT=SNP
5	140290703	rs11955654	G	A	100	PASS	AC=108;AF=0.0215655;AN=5008;NS=2504;DP=18435;EAS_AF=0.0417;AMR_AF=0.0216;AFR_AF=0.0061;EUR_AF=0.0288;SAS_AF=0.0143;AA=g|||;VT=SNP
5	140290843	rs265316	T	C	100	PASS	AC=2970;AF=0.593051;AN=5008;NS=2504;DP=20459;EAS_AF=0.6121;AMR_AF=0.5965;AFR_AF=0.7905;EUR_AF=0.5189;SAS_AF=0.3804;AA=N|||;VT=SNP
5	140291494	rs113000456	C	G	100	PASS	AC=361;AF=0.0720847;AN=5008;NS=2504;DP=20520;EAS_AF=0.0188;AMR_AF=0.1182;AFR_AF=0.0522;EUR_AF=0.1402;SAS_AF=0.0511;AA=c|||;VT=SNP
5	140294088	rs2879076	T	C	100	PASS	AC=361;AF=0.0720847;AN=5008;NS=2504;DP=18898;EAS_AF=0.0188;AMR_AF=0.1182;AFR_AF=0.0522;EUR_AF=0.1402;SAS_AF=0.0511;AA=t|||;VT=SNP
5	140294163	rs1858296	A	T	100	PASS	AC=1833;AF=0.366014;AN=5008;NS=2504;DP=17314;EAS_AF=0.5456;AMR_AF=0.3948;AFR_AF=0.2655;EUR_AF=0.338;SAS_AF=0.3252;AA=t|||;VT=SNP
5	140295566	rs11167655	C	T	100	PASS	AC=1833;AF=0.366014;AN=5008;NS=2504;DP=21393;EAS_AF=0.5466;AMR_AF=0.3948;AFR_AF=0.2655;EUR_AF=0.338;SAS_AF=0.3241;AA=t|||;VT=SNP
5	140296272	rs265312	T	G	100	PASS	AC=2974;AF=0.59385;AN=5008;NS=2504;DP=18427;EAS_AF=0.6121;AMR_AF=0.5965;AFR_AF=0.792;EUR_AF=0.5189;SAS_AF=0.3824;AA=N|||;VT=SNP
5	140296749	rs155804	G	C	100	PASS	AC=1780;AF=0.355431;AN=5008;NS=2504;DP=20088;EAS_AF=0.5446;AMR_AF=0.3948;AFR_AF=0.23;EUR_AF=0.334;SAS_AF=0.3241;AA=g|||;VT=SNP
5	140296871	rs155803	C	T	100	PASS	AC=1816;AF=0.36262;AN=5008;NS=2504;DP=17025;EAS_AF=0.5456;AMR_AF=0.3948;AFR_AF=0.2542;EUR_AF=0.337;SAS_AF=0.3241;AA=t|||;VT=SNP
5	140297032	rs155358	A	T	100	PASS	AC=2971;AF=0.593251;AN=5008;NS=2504;DP=18816;EAS_AF=0.6121;AMR_AF=0.5965;AFR_AF=0.792;EUR_AF=0.5179;SAS_AF=0.3804;AA=t|||;VT=SNP
5	140297521	rs155801	A	G	100	PASS	AC=1833;AF=0.366014;AN=5008;NS=2504;DP=19684;EAS_AF=0.5456;AMR_AF=0.3948;AFR_AF=0.2648;EUR_AF=0.337;SAS_AF=0.3272;AA=N|||;VT=SNP
5	140298378	rs155800	A	G	100	PASS	AC=1832;AF=0.365815;AN=5008;NS=2504;DP=17539;EAS_AF=0.5456;AMR_AF=0.3948;AFR_AF=0.2648;EUR_AF=0.337;SAS_AF=0.3262;AA=N|||;VT=SNP
5	140298532	rs56003	G	T	100	PASS	AC=1782;AF=0.355831;AN=5008;NS=2504;DP=22392;EAS_AF=0.5456;AMR_AF=0.3948;AFR_AF=0.23;EUR_AF=0.333;SAS_AF=0.3262;AA=g|||;VT=SNP
5	140298815	rs56002	A	G	100	PASS	AC=1783;AF=0.35603;AN=5008;NS=2504;DP=19467;EAS_AF=0.5456;AMR_AF=0.3948;AFR_AF=0.23;EUR_AF=0.333;SAS_AF=0.3272;AA=a|||;VT=SNP
5	140300557	rs246075	T	C	100	PASS	AC=2881;AF=0.57528;AN=5008;NS=2504;DP=18854;EAS_AF=0.6052;AMR_AF=0.5893;AFR_AF=0.7337;EUR_AF=0.5169;SAS_AF=0.3804;AA=N|||;VT=SNP
5	140300559	rs77459262	A	G	100	PASS	AC=362;AF=0.0722843;AN=5008;NS=2504;DP=18791;EAS_AF=0.0188;AMR_AF=0.1182;AFR_AF=0.053;EUR_AF=0.1402;SAS_AF=0.0511;AA=a|||;VT=SNP
5	140301236	rs155817	C	T	100	PASS	AC=1831;AF=0.365615;AN=5008;NS=2504;DP=16322;EAS_AF=0.5456;AMR_AF=0.3963;AFR_AF=0.2648;EUR_AF=0.337;SAS_AF=0.3241;AA=t|||;VT=SNP
5	140301543	rs155363	A	G	100	PASS	AC=2970;AF=0.593051;AN=5008;NS=2504;DP=14046;EAS_AF=0.6121;AMR_AF=0.5951;AFR_AF=0.7905;EUR_AF=0.5179;SAS_AF=0.3824;AA=N|||;VT=SNP
5	140302162	rs155818	T	C	100	PASS	AC=1780;AF=0.355431;AN=5008;NS=2504;DP=17961;EAS_AF=0.5456;AMR_AF=0.3948;AFR_AF=0.23;EUR_AF=0.333;SAS_AF=0.3241;AA=N|||;VT=SNP
5	140306123	rs155362	G	T	100	PASS	AC=4453;AF=0.889177;AN=5008;NS=2504;DP=13556;EAS_AF=0.9077;AMR_AF=0.7738;AFR_AF=0.9856;EUR_AF=0.8221;SAS_AF=0.8906;AA=t|||;VT=SNP
5	140306129	rs9765406	C	G	100	PASS	AC=728;AF=0.145367;AN=5008;NS=2504;DP=13526;EAS_AF=0.0595;AMR_AF=0.1398;AFR_AF=0.2814;EUR_AF=0.1451;SAS_AF=0.0542;AA=c|||;VT=SNP
5	140307284	rs155361	G	A	100	PASS	AC=2868;AF=0.572684;AN=5008;NS=2504;DP=20798;EAS_AF=0.6071;AMR_AF=0.5865;AFR_AF=0.7231;EUR_AF=0.5169;SAS_AF=0.3814;AA=a|||;VT=SNP;EX_TARGET
5	140307746	rs155820	C	G	100	PASS	AC=1783;AF=0.35603;AN=5008;NS=2504;DP=19684;EAS_AF=0.5476;AMR_AF=0.3948;AFR_AF=0.23;EUR_AF=0.333;SAS_AF=0.3252;AA=c|||;VT=SNP;EX_TARGET
5	140307969	rs246074	C	G	100	PASS	AC=2886;AF=0.576278;AN=5008;NS=2504;DP=17952;EAS_AF=0.6071;AMR_AF=0.5908;AFR_AF=0.7345;EUR_AF=0.5169;SAS_AF=0.3814;AA=g|||;VT=SNP;EX_TARGET
5	140309016	rs155360	C	T	100	PASS	AC=2967;AF=0.592452;AN=5008;NS=2504;DP=16855;EAS_AF=0.6111;AMR_AF=0.5951;AFR_AF=0.7897;EUR_AF=0.5179;SAS_AF=0.3814;AA=T|||;VT=SNP
5	140309124	rs155821	G	A	100	PASS	AC=1669;AF=0.333267;AN=5008;NS=2504;DP=16273;EAS_AF=0.5476;AMR_AF=0.3847;AFR_AF=0.149;EUR_AF=0.333;SAS_AF=0.3252;AA=G|||;VT=SNP
5	140309488	rs11747154	C	T	100	PASS	AC=364;AF=0.0726837;AN=5008;NS=2504;DP=16643;EAS_AF=0.0188;AMR_AF=0.1182;AFR_AF=0.0545;EUR_AF=0.1402;SAS_AF=0.0511;AA=C|||;VT=SNP
5	140314090	rs155823	G	C	100	PASS	AC=1790;AF=0.357428;AN=5008;NS=2504;DP=20507;EAS_AF=0.5476;AMR_AF=0.3948;AFR_AF=0.236;EUR_AF=0.333;SAS_AF=0.3241;AA=G|||;VT=SNP
5	140314280	rs155824	T	G	100	PASS	AC=1789;AF=0.357228;AN=5008;NS=2504;DP=17920;EAS_AF=0.5476;AMR_AF=0.3948;AFR_AF=0.2352;EUR_AF=0.333;SAS_AF=0.3241;AA=T|||;VT=SNP
5	140315425	rs155359	G	T	100	PASS	AC=2969;AF=0.592851;AN=5008;NS=2504;DP=14307;EAS_AF=0.6111;AMR_AF=0.5951;AFR_AF=0.7927;EUR_AF=0.5169;SAS_AF=0.3804;AA=T|||;VT=SNP
5	140315570	rs155825	C	T	100	PASS	AC=1788;AF=0.357029;AN=5008;NS=2504;DP=13457;EAS_AF=0.5466;AMR_AF=0.3948;AFR_AF=0.2352;EUR_AF=0.333;SAS_AF=0.3241;AA=C|||;VT=SNP
5	140316258	rs77819967	A	G	100	PASS	AC=224;AF=0.0447284;AN=5008;NS=2504;DP=18519;EAS_AF=0.0764;AMR_AF=0.0187;AFR_AF=0;EUR_AF=0.0209;SAS_AF=0.1155;AA=A|||;VT=SNP
5	140317371	rs246073	T	C	100	PASS	AC=1915;AF=0.382388;AN=5008;NS=2504;DP=12554;EAS_AF=0.5476;AMR_AF=0.438;AFR_AF=0.2806;EUR_AF=0.3658;SAS_AF=0.3272;AA=C|||;VT=SNP
5	140319351	rs58911992	C	T	100	PASS	AC=743;AF=0.148363;AN=5008;NS=2504;DP=17967;EAS_AF=0.0595;AMR_AF=0.1455;AFR_AF=0.2806;EUR_AF=0.1471;SAS_AF=0.0644;AA=C|||;VT=SNP
5	140320019	rs155816	T	A	100	PASS	AC=1788;AF=0.357029;AN=5008;NS=2504;DP=15159;EAS_AF=0.5476;AMR_AF=0.3948;AFR_AF=0.2352;EUR_AF=0.333;SAS_AF=0.3231;AA=T|||;VT=SNP
5	140320426	rs246072	C	T	100	PASS	AC=2882;AF=0.575479;AN=5008;NS=2504;DP=17587;EAS_AF=0.6071;AMR_AF=0.5922;AFR_AF=0.7216;EUR_AF=0.5199;SAS_AF=0.3906;AA=T|||;VT=SNP
5	140320519	rs155815	G	A	100	PASS	AC=1789;AF=0.357228;AN=5008;NS=2504;DP=16817;EAS_AF=0.5476;AMR_AF=0.3948;AFR_AF=0.2352;EUR_AF=0.333;SAS_AF=0.3241;AA=G|||;VT=SNP
5	140320997	rs246068	G	A	100	PASS	AC=1790;AF=0.357428;AN=5008;NS=2504;DP=14836;EAS_AF=0.5476;AMR_AF=0.3948;AFR_AF=0.236;EUR_AF=0.333;SAS_AF=0.3241;AA=G|||;VT=SNP
5	140321593	rs155814	T	C	100	PASS	AC=1676;AF=0.334665;AN=5008;NS=2504;DP=16724;EAS_AF=0.5476;AMR_AF=0.3847;AFR_AF=0.1543;EUR_AF=0.334;SAS_AF=0.3241;AA=T|||;VT=SNP
5	140323147	rs246066	T	G	100	PASS	AC=2987;AF=0.596446;AN=5008;NS=2504;DP=18090;EAS_AF=0.6111;AMR_AF=0.6009;AFR_AF=0.7927;EUR_AF=0.5209;SAS_AF=0.3906;AA=G|||;VT=SNP
5	140323638	rs246065	A	G	100	PASS	AC=2875;AF=0.574081;AN=5008;NS=2504;DP=18245;EAS_AF=0.6071;AMR_AF=0.5951;AFR_AF=0.7148;EUR_AF=0.5199;SAS_AF=0.3906;AA=G|||;VT=SNP
5	140323773	rs184996	T	A	100	PASS	AC=2876;AF=0.574281;AN=5008;NS=2504;DP=17891;EAS_AF=0.6081;AMR_AF=0.5951;AFR_AF=0.7148;EUR_AF=0.5199;SAS_AF=0.3906;AA=T|||;VT=SNP
5	140323876	rs155813	G	A	100	PASS	AC=1790;AF=0.357428;AN=5008;NS=2504;DP=17485;EAS_AF=0.5476;AMR_AF=0.3948;AFR_AF=0.236;EUR_AF=0.333;SAS_AF=0.3241;AA=G|||;VT=SNP
5	140324309	rs246064	C	G	100	PASS	AC=2874;AF=0.573882;AN=5008;NS=2504;DP=18257;EAS_AF=0.6071;AMR_AF=0.5951;AFR_AF=0.7141;EUR_AF=0.5199;SAS_AF=0.3906;AA=C|||;VT=SNP
5	140324431	rs269554	G	A	100	PASS	AC=987;AF=0.197085;AN=5008;NS=2504;DP=17738;EAS_AF=0.0595;AMR_AF=0.1571;AFR_AF=0.4539;EUR_AF=0.1541;SAS_AF=0.0644;AA=G|||;VT=SNP
5	140324492	rs246063	T	A	100	PASS	AC=2874;AF=0.573882;AN=5008;NS=2504;DP=17752;EAS_AF=0.6071;AMR_AF=0.5951;AFR_AF=0.7141;EUR_AF=0.5199;SAS_AF=0.3906;AA=A|||;VT=SNP
5	140324580	rs246062	T	A	100	PASS	AC=2874;AF=0.573882;AN=5008;NS=2504;DP=16217;EAS_AF=0.6071;AMR_AF=0.5951;AFR_AF=0.7141;EUR_AF=0.5199;SAS_AF=0.3906;AA=T|||;VT=SNP
5	140324656	rs246061	C	A	100	PASS	AC=2874;AF=0.573882;AN=5008;NS=2504;DP=15843;EAS_AF=0.6071;AMR_AF=0.5951;AFR_AF=0.7141;EUR_AF=0.5199;SAS_AF=0.3906;AA=A|||;VT=SNP
5	140324749	rs246060	T	C	100	PASS	AC=2874;AF=0.573882;AN=5008;NS=2504;DP=15844;EAS_AF=0.6071;AMR_AF=0.5951;AFR_AF=0.7141;EUR_AF=0.5199;SAS_AF=0.3906;AA=T|||;VT=SNP
5	140325010	rs246059	G	T	100	PASS	AC=2874;AF=0.573882;AN=5008;NS=2504;DP=15529;EAS_AF=0.6071;AMR_AF=0.5951;AFR_AF=0.7141;EUR_AF=0.5199;SAS_AF=0.3906;AA=T|||;VT=SNP
5	140325066	rs269552	C	T	100	PASS	AC=987;AF=0.197085;AN=5008;NS=2504;DP=16447;EAS_AF=0.0595;AMR_AF=0.1571;AFR_AF=0.4539;EUR_AF=0.1541;SAS_AF=0.0644;AA=C|||;VT=SNP
5	140325134	rs246058	G	A	100	PASS	AC=2874;AF=0.573882;AN=5008;NS=2504;DP=17545;EAS_AF=0.6071;AMR_AF=0.5951;AFR_AF=0.7141;EUR_AF=0.5199;SAS_AF=0.3906;AA=A|||;VT=SNP
5	140325583	rs246057	A	G	100	PASS	AC=2874;AF=0.573882;AN=5008;NS=2504;DP=19704;EAS_AF=0.6071;AMR_AF=0.5951;AFR_AF=0.7141;EUR_AF=0.5199;SAS_AF=0.3906;AA=A|||;VT=SNP
5	140325600	rs246056	G	A	100	PASS	AC=2902;AF=0.579473;AN=5008;NS=2504;DP=19680;EAS_AF=0.6071;AMR_AF=0.5951;AFR_AF=0.7352;EUR_AF=0.5199;SAS_AF=0.3906;AA=A|||;VT=SNP
5	140325662	rs246055	C	T	100	PASS	AC=2874;AF=0.573882;AN=5008;NS=2504;DP=19473;EAS_AF=0.6071;AMR_AF=0.5951;AFR_AF=0.7141;EUR_AF=0.5199;SAS_AF=0.3906;AA=T|||;VT=SNP
5	140326159	rs246054	G	A	100	PASS	AC=2874;AF=0.573882;AN=5008;NS=2504;DP=11570;EAS_AF=0.6071;AMR_AF=0.5951;AFR_AF=0.7141;EUR_AF=0.5199;SAS_AF=0.3906;AA=A|||;VT=SNP
5	140326413	rs246052	G	A	100	PASS	AC=2871;AF=0.573283;AN=5008;NS=2504;DP=12441;EAS_AF=0.6071;AMR_AF=0.5951;AFR_AF=0.7118;EUR_AF=0.5199;SAS_AF=0.3906;AA=G|||;VT=SNP
5	140326860	rs246050	T	G	100	PASS	AC=2874;AF=0.573882;AN=5008;NS=2504;DP=15907;EAS_AF=0.6071;AMR_AF=0.5951;AFR_AF=0.7141;EUR_AF=0.5199;SAS_AF=0.3906;AA=g|||;VT=SNP
5	140327021	rs269551	G	C	100	PASS	AC=1084;AF=0.216454;AN=5008;NS=2504;DP=16106;EAS_AF=0.0595;AMR_AF=0.2003;AFR_AF=0.4781;EUR_AF=0.1869;SAS_AF=0.0665;AA=g|||;VT=SNP
5	140327590	rs246049	T	G	100	PASS	AC=2875;AF=0.574081;AN=5008;NS=2504;DP=14456;EAS_AF=0.6081;AMR_AF=0.5951;AFR_AF=0.7141;EUR_AF=0.5199;SAS_AF=0.3906;AA=G|||;VT=SNP
5	140327900	rs246048	G	A	100	PASS	AC=2874;AF=0.573882;AN=5008;NS=2504;DP=15175;EAS_AF=0.6071;AMR_AF=0.5951;AFR_AF=0.7141;EUR_AF=0.5199;SAS_AF=0.3906;AA=G|||;VT=SNP
5	140328337	rs246047	C	T	100	PASS	AC=2874;AF=0.573882;AN=5008;NS=2504;DP=14826;EAS_AF=0.6071;AMR_AF=0.5951;AFR_AF=0.7141;EUR_AF=0.5199;SAS_AF=0.3906;AA=T|||;VT=SNP
5	140329264	rs246046	T	A	100	PASS	AC=2874;AF=0.573882;AN=5008;NS=2504;DP=17621;EAS_AF=0.6071;AMR_AF=0.5951;AFR_AF=0.7141;EUR_AF=0.5199;SAS_AF=0.3906;AA=A|||;VT=SNP
5	140329884	rs246045	C	T	100	PASS	AC=2875;AF=0.574081;AN=5008;NS=2504;DP=17897;EAS_AF=0.6071;AMR_AF=0.5951;AFR_AF=0.7141;EUR_AF=0.5199;SAS_AF=0.3916;AA=T|||;VT=SNP
5	140329974	rs269550	T	C	100	PASS	AC=987;AF=0.197085;AN=5008;NS=2504;DP=17265;EAS_AF=0.0595;AMR_AF=0.1571;AFR_AF=0.4539;EUR_AF=0.1541;SAS_AF=0.0644;AA=T|||;VT=SNP
5	140330656	rs246044	C	T	100	PASS	AC=2902;AF=0.579473;AN=5008;NS=2504;DP=13904;EAS_AF=0.6071;AMR_AF=0.5951;AFR_AF=0.7352;EUR_AF=0.5199;SAS_AF=0.3906;AA=T|||;VT=SNP
5	140330924	rs246043	G	A	100	PASS	AC=2873;AF=0.573682;AN=5008;NS=2504;DP=18230;EAS_AF=0.6071;AMR_AF=0.5951;AFR_AF=0.7141;EUR_AF=0.5189;SAS_AF=0.3906;AA=A|||;VT=SNP
5	140330967	rs246042	G	A	100	PASS	AC=2873;AF=0.573682;AN=5008;NS=2504;DP=17674;EAS_AF=0.6071;AMR_AF=0.5951;AFR_AF=0.7141;EUR_AF=0.5189;SAS_AF=0.3906;AA=G|||;VT=SNP
5	140331128	rs246041	C	G	100	PASS	AC=2875;AF=0.574081;AN=5008;NS=2504;DP=17640;EAS_AF=0.6071;AMR_AF=0.5951;AFR_AF=0.7141;EUR_AF=0.5189;SAS_AF=0.3926;AA=T|||;VT=SNP
5	140331136	rs246040	A	T	100	PASS	AC=1785;AF=0.35643;AN=5008;NS=2504;DP=17441;EAS_AF=0.5476;AMR_AF=0.3934;AFR_AF=0.233;EUR_AF=0.332;SAS_AF=0.3252;AA=A|||;VT=SNP
5	140331337	rs246039	G	A	100	PASS	AC=2706;AF=0.540335;AN=5008;NS=2504;DP=20001;EAS_AF=0.5893;AMR_AF=0.5245;AFR_AF=0.7118;EUR_AF=0.4573;SAS_AF=0.3548;AA=A|||;VT=SNP
5	140331699	rs246038	A	G	100	PASS	AC=2875;AF=0.574081;AN=5008;NS=2504;DP=17760;EAS_AF=0.6071;AMR_AF=0.5951;AFR_AF=0.7141;EUR_AF=0.5189;SAS_AF=0.3926;AA=G|||;VT=SNP
5	140331846	rs246037	C	T	100	PASS	AC=2875;AF=0.574081;AN=5008;NS=2504;DP=17271;EAS_AF=0.6071;AMR_AF=0.5951;AFR_AF=0.7141;EUR_AF=0.5189;SAS_AF=0.3926;AA=T|||;VT=SNP
5	140331867	rs12187982	C	A	100	PASS	AC=380;AF=0.0758786;AN=5008;NS=2504;DP=15931;EAS_AF=0.0188;AMR_AF=0.1239;AFR_AF=0.0522;EUR_AF=0.1441;SAS_AF=0.0624;AA=C|||;VT=SNP
5	140331886	rs246036	T	G	100	PASS	AC=2876;AF=0.574281;AN=5008;NS=2504;DP=15387;EAS_AF=0.6071;AMR_AF=0.5951;AFR_AF=0.7141;EUR_AF=0.5189;SAS_AF=0.3937;AA=G|||;VT=SNP
5	140331965	rs246035	G	A	100	PASS	AC=2875;AF=0.574081;AN=5008;NS=2504;DP=19022;EAS_AF=0.6071;AMR_AF=0.5951;AFR_AF=0.7141;EUR_AF=0.5189;SAS_AF=0.3926;AA=A|||;VT=SNP
5	140332064	rs246034	A	C	100	PASS	AC=2875;AF=0.574081;AN=5008;NS=2504;DP=19297;EAS_AF=0.6071;AMR_AF=0.5951;AFR_AF=0.7141;EUR_AF=0.5189;SAS_AF=0.3926;AA=C|||;VT=SNP
5	140332115	rs246033	A	C	100	PASS	AC=2875;AF=0.574081;AN=5008;NS=2504;DP=18498;EAS_AF=0.6071;AMR_AF=0.5951;AFR_AF=0.7141;EUR_AF=0.5189;SAS_AF=0.3926;AA=C|||;VT=SNP
5	140332406	rs269545	A	G	100	PASS	AC=880;AF=0.175719;AN=5008;NS=2504;DP=19966;EAS_AF=0.0595;AMR_AF=0.1527;AFR_AF=0.3782;EUR_AF=0.1491;SAS_AF=0.0654;AA=A|||;VT=SNP
5	140332547	rs246032	C	A	100	PASS	AC=2874;AF=0.573882;AN=5008;NS=2504;DP=18426;EAS_AF=0.6071;AMR_AF=0.5951;AFR_AF=0.7141;EUR_AF=0.5189;SAS_AF=0.3916;AA=C|||;VT=SNP
5	140332812	rs269546	G	A	100	PASS	AC=990;AF=0.197684;AN=5008;NS=2504;DP=20157;EAS_AF=0.0595;AMR_AF=0.1571;AFR_AF=0.4546;EUR_AF=0.1551;SAS_AF=0.0654;AA=G|||;VT=SNP
5	140333107	rs246031	G	A	100	PASS	AC=2874;AF=0.573882;AN=5008;NS=2504;DP=16721;EAS_AF=0.6071;AMR_AF=0.5951;AFR_AF=0.7141;EUR_AF=0.5189;SAS_AF=0.3916;AA=A|||;VT=SNP
5	140333154	rs246030	C	G	100	PASS	AC=2874;AF=0.573882;AN=5008;NS=2504;DP=16245;EAS_AF=0.6071;AMR_AF=0.5951;AFR_AF=0.7141;EUR_AF=0.5189;SAS_AF=0.3916;AA=C|||;VT=SNP
5	140333226	rs246029	G	A	100	PASS	AC=2874;AF=0.573882;AN=5008;NS=2504;DP=15723;EAS_AF=0.6071;AMR_AF=0.5951;AFR_AF=0.7141;EUR_AF=0.5189;SAS_AF=0.3916;AA=A|||;VT=SNP
5	140333513	rs246028	C	T	100	PASS	AC=2874;AF=0.573882;AN=5008;NS=2504;DP=16160;EAS_AF=0.6071;AMR_AF=0.5951;AFR_AF=0.7141;EUR_AF=0.5189;SAS_AF=0.3916;AA=C|||;VT=SNP
5	140333601	rs246027	A	G	100	PASS	AC=2874;AF=0.573882;AN=5008;NS=2504;DP=18692;EAS_AF=0.6071;AMR_AF=0.5951;AFR_AF=0.7141;EUR_AF=0.5189;SAS_AF=0.3916;AA=A|||;VT=SNP
5	140333705	rs246026	C	G	100	PASS	AC=2875;AF=0.574081;AN=5008;NS=2504;DP=22327;EAS_AF=0.6081;AMR_AF=0.5951;AFR_AF=0.7141;EUR_AF=0.5189;SAS_AF=0.3916;AA=C|||;VT=SNP
5	140333768	rs246025	A	T	100	PASS	AC=2874;AF=0.573882;AN=5008;NS=2504;DP=24545;EAS_AF=0.6071;AMR_AF=0.5951;AFR_AF=0.7141;EUR_AF=0.5189;SAS_AF=0.3916;AA=A|||;VT=SNP
5	140333952	rs246024	C	T	100	PASS	AC=2878;AF=0.574681;AN=5008;NS=2504;DP=20733;EAS_AF=0.6091;AMR_AF=0.5951;AFR_AF=0.7148;EUR_AF=0.5189;SAS_AF=0.3926;AA=T|||;VT=SNP
5	140333990	rs246023	G	T	100	PASS	AC=2878;AF=0.574681;AN=5008;NS=2504;DP=20767;EAS_AF=0.6091;AMR_AF=0.5951;AFR_AF=0.7148;EUR_AF=0.5189;SAS_AF=0.3926;AA=T|||;VT=SNP
5	140333996	rs246022	G	A	100	PASS	AC=2878;AF=0.574681;AN=5008;NS=2504;DP=20851;EAS_AF=0.6091;AMR_AF=0.5951;AFR_AF=0.7148;EUR_AF=0.5189;SAS_AF=0.3926;AA=A|||;VT=SNP
5	140334504	rs246021	C	A	100	PASS	AC=2874;AF=0.573882;AN=5008;NS=2504;DP=18239;EAS_AF=0.6071;AMR_AF=0.5951;AFR_AF=0.7141;EUR_AF=0.5189;SAS_AF=0.3916;AA=A|||;VT=SNP
5	140334771	rs246020	G	A	100	PASS	AC=2874;AF=0.573882;AN=5008;NS=2504;DP=20232;EAS_AF=0.6071;AMR_AF=0.5951;AFR_AF=0.7141;EUR_AF=0.5189;SAS_AF=0.3916;AA=g|||;VT=SNP
5	140334936	rs246019	A	G	100	PASS	AC=2874;AF=0.573882;AN=5008;NS=2504;DP=20186;EAS_AF=0.6071;AMR_AF=0.5951;AFR_AF=0.7141;EUR_AF=0.5189;SAS_AF=0.3916;AA=G|||;VT=SNP
5	140335043	rs246018	T	C	100	PASS	AC=2874;AF=0.573882;AN=5008;NS=2504;DP=18917;EAS_AF=0.6071;AMR_AF=0.5951;AFR_AF=0.7141;EUR_AF=0.5189;SAS_AF=0.3916;AA=C|||;VT=SNP
5	140335060	rs246017	C	T	100	PASS	AC=2874;AF=0.573882;AN=5008;NS=2504;DP=18684;EAS_AF=0.6071;AMR_AF=0.5951;AFR_AF=0.7141;EUR_AF=0.5189;SAS_AF=0.3916;AA=T|||;VT=SNP
5	140335226	rs173471	A	G	100	PASS	AC=2874;AF=0.573882;AN=5008;NS=2504;DP=20987;EAS_AF=0.6071;AMR_AF=0.5951;AFR_AF=0.7141;EUR_AF=0.5189;SAS_AF=0.3916;AA=G|||;VT=SNP
5	140335474	rs246016	G	A	100	PASS	AC=2874;AF=0.573882;AN=5008;NS=2504;DP=20365;EAS_AF=0.6071;AMR_AF=0.5951;AFR_AF=0.7141;EUR_AF=0.5189;SAS_AF=0.3916;AA=A|||;VT=SNP
5	140335575	rs246015	T	C	100	PASS	AC=1788;AF=0.357029;AN=5008;NS=2504;DP=21315;EAS_AF=0.5476;AMR_AF=0.3948;AFR_AF=0.2352;EUR_AF=0.332;SAS_AF=0.3241;AA=T|||;VT=SNP
5	140335797	rs246014	C	A	100	PASS	AC=2874;AF=0.573882;AN=5008;NS=2504;DP=21401;EAS_AF=0.6071;AMR_AF=0.5951;AFR_AF=0.7141;EUR_AF=0.5189;SAS_AF=0.3916;AA=C|||;VT=SNP
5	140335900	rs246013	A	G	100	PASS	AC=2874;AF=0.573882;AN=5008;NS=2504;DP=19499;EAS_AF=0.6071;AMR_AF=0.5951;AFR_AF=0.7141;EUR_AF=0.5189;SAS_AF=0.3916;AA=G|||;VT=SNP
5	140336168	rs155799	C	T	100	PASS	AC=1587;AF=0.316893;AN=5008;NS=2504;DP=19013;EAS_AF=0.5476;AMR_AF=0.3833;AFR_AF=0.0893;EUR_AF=0.332;SAS_AF=0.3241;AA=C|||;VT=SNP
5	140336277	rs246012	C	T	100	PASS	AC=2874;AF=0.573882;AN=5008;NS=2504;DP=16230;EAS_AF=0.6071;AMR_AF=0.5951;AFR_AF=0.7141;EUR_AF=0.5189;SAS_AF=0.3916;AA=C|||;VT=SNP
5	140336405	rs246011	G	C	100	PASS	AC=2874;AF=0.573882;AN=5008;NS=2504;DP=15913;EAS_AF=0.6071;AMR_AF=0.5951;AFR_AF=0.7141;EUR_AF=0.5189;SAS_AF=0.3916;AA=C|||;VT=SNP
5	140336635	rs246010	A	T	100	PASS	AC=2874;AF=0.573882;AN=5008;NS=2504;DP=14003;EAS_AF=0.6071;AMR_AF=0.5951;AFR_AF=0.7141;EUR_AF=0.5189;SAS_AF=0.3916;AA=A|||;VT=SNP
5	140337279	rs269548	C	T	100	PASS	AC=899;AF=0.179513;AN=5008;NS=2504;DP=16600;EAS_AF=0.0595;AMR_AF=0.1571;AFR_AF=0.3903;EUR_AF=0.1491;SAS_AF=0.0654;AA=C|||;VT=SNP
5	140338069	rs246009	G	A	100	PASS	AC=2880;AF=0.57508;AN=5008;NS=2504;DP=15276;EAS_AF=0.6071;AMR_AF=0.5951;AFR_AF=0.7133;EUR_AF=0.5199;SAS_AF=0.3978;AA=A|||;VT=SNP
5	140338485	rs246008	C	T	100	PASS	AC=2880;AF=0.57508;AN=5008;NS=2504;DP=13427;EAS_AF=0.6071;AMR_AF=0.5951;AFR_AF=0.7126;EUR_AF=0.5209;SAS_AF=0.3978;AA=T|||;VT=SNP
5	140338506	rs269549	G	A	100	PASS	AC=1001;AF=0.19988;AN=5008;NS=2504;DP=12723;EAS_AF=0.0595;AMR_AF=0.1585;AFR_AF=0.4622;EUR_AF=0.1551;SAS_AF=0.0654;AA=G|||;VT=SNP
5	140338748	rs246007	C	T	100	PASS	AC=2879;AF=0.57488;AN=5008;NS=2504;DP=13929;EAS_AF=0.6062;AMR_AF=0.5951;AFR_AF=0.7126;EUR_AF=0.5209;SAS_AF=0.3978;AA=C|||;VT=SNP
5	140339228	rs246006	G	A	100	PASS	AC=2879;AF=0.57488;AN=5008;NS=2504;DP=15930;EAS_AF=0.6071;AMR_AF=0.5951;AFR_AF=0.7126;EUR_AF=0.5199;SAS_AF=0.3978;AA=G|||;VT=SNP
5	140339297	rs166567	T	A	100	PASS	AC=1099;AF=0.219449;AN=5008;NS=2504;DP=16567;EAS_AF=0.0595;AMR_AF=0.2017;AFR_AF=0.4871;EUR_AF=0.1879;SAS_AF=0.0675;AA=T|||;VT=SNP
5	140339884	rs246005	A	C	100	PASS	AC=2879;AF=0.57488;AN=5008;NS=2504;DP=17887;EAS_AF=0.6071;AMR_AF=0.5951;AFR_AF=0.7126;EUR_AF=0.5199;SAS_AF=0.3978;AA=A|||;VT=SNP
5	140340821	rs246004	T	C	100	PASS	AC=1781;AF=0.355631;AN=5008;NS=2504;DP=18858;EAS_AF=0.5486;AMR_AF=0.3934;AFR_AF=0.2239;EUR_AF=0.333;SAS_AF=0.3313;AA=T|||;VT=SNP
5	140340865	rs246003	C	G	100	PASS	AC=2882;AF=0.575479;AN=5008;NS=2504;DP=17763;EAS_AF=0.6081;AMR_AF=0.5951;AFR_AF=0.7133;EUR_AF=0.5199;SAS_AF=0.3988;AA=C|||;VT=SNP
5	140341104	rs246002	A	G	100	PASS	AC=2882;AF=0.575479;AN=5008;NS=2504;DP=18234;EAS_AF=0.6081;AMR_AF=0.5951;AFR_AF=0.7133;EUR_AF=0.5199;SAS_AF=0.3988;AA=G|||;VT=SNP
5	140341499	rs192184	C	T	100	PASS	AC=2882;AF=0.575479;AN=5008;NS=2504;DP=12411;EAS_AF=0.6081;AMR_AF=0.5951;AFR_AF=0.7133;EUR_AF=0.5199;SAS_AF=0.3988;AA=C|||;VT=SNP
5	140342818	rs151988	G	C	100	PASS	AC=1898;AF=0.378994;AN=5008;NS=2504;DP=16496;EAS_AF=0.5536;AMR_AF=0.3991;AFR_AF=0.3048;EUR_AF=0.334;SAS_AF=0.3313;AA=C|||;VT=SNP
5	140343372	rs155812	A	G	100	PASS	AC=1787;AF=0.356829;AN=5008;NS=2504;DP=22852;EAS_AF=0.5486;AMR_AF=0.3934;AFR_AF=0.2284;EUR_AF=0.333;SAS_AF=0.3313;AA=A|||;VT=SNP
5	140343598	rs155811	A	G	100	PASS	AC=1992;AF=0.397764;AN=5008;NS=2504;DP=20338;EAS_AF=0.5526;AMR_AF=0.4424;AFR_AF=0.3283;EUR_AF=0.3658;SAS_AF=0.3333;AA=G|||;VT=SNP
5	140344242	rs2067599	G	A	100	PASS	AC=756;AF=0.150958;AN=5008;NS=2504;DP=20918;EAS_AF=0.0595;AMR_AF=0.1383;AFR_AF=0.2912;EUR_AF=0.1501;SAS_AF=0.0654;AA=G|||;VT=SNP
5	140346468	rs155364	T	A	100	PASS	AC=2918;AF=0.582668;AN=5008;NS=2504;DP=15939;EAS_AF=0.6111;AMR_AF=0.5994;AFR_AF=0.7352;EUR_AF=0.5209;SAS_AF=0.3988;AA=A|||;VT=SNP;EX_TARGET
5	140346712	rs155808	T	C	100	PASS	AC=1800;AF=0.359425;AN=5008;NS=2504;DP=19004;EAS_AF=0.5486;AMR_AF=0.402;AFR_AF=0.2239;EUR_AF=0.3419;SAS_AF=0.3354;AA=T|||;VT=SNP;EX_TARGET
5	140347053	rs155807	C	T	100	PASS	AC=1777;AF=0.354832;AN=5008;NS=2504;DP=21052;EAS_AF=0.5456;AMR_AF=0.3934;AFR_AF=0.2239;EUR_AF=0.332;SAS_AF=0.3313;AA=C|||;VT=SNP;EX_TARGET
5	140347398	rs12153295	C	T	100	PASS	AC=381;AF=0.0760783;AN=5008;NS=2504;DP=19977;EAS_AF=0.0188;AMR_AF=0.1254;AFR_AF=0.0514;EUR_AF=0.1451;SAS_AF=0.0624;AA=C|||;VT=SNP;EX_TARGET
5	140349840	rs155806	A	G	100	PASS	AC=280;AF=0.0559105;AN=5008;NS=2504;DP=20651;EAS_AF=0.0198;AMR_AF=0.1254;AFR_AF=0.0121;EUR_AF=0.1044;SAS_AF=0.0532;AA=A|||;VT=SNP
5	140350545	rs3776114	G	T	100	PASS	AC=2012;AF=0.401757;AN=5008;NS=2504;DP=19903;EAS_AF=0.4643;AMR_AF=0.5043;AFR_AF=0.3744;EUR_AF=0.339;SAS_AF=0.3661;AA=G|||;VT=SNP
5	140351686	rs114554334	A	C	100	PASS	AC=111;AF=0.0221645;AN=5008;NS=2504;DP=17671;EAS_AF=0.0407;AMR_AF=0.0202;AFR_AF=0.0295;EUR_AF=0.0139;SAS_AF=0.0031;AA=A|||;VT=SNP
5	140356417	rs246001	A	G	100	PASS	AC=303;AF=0.0605032;AN=5008;NS=2504;DP=18205;EAS_AF=0.0179;AMR_AF=0.1311;AFR_AF=0.0287;EUR_AF=0.1044;SAS_AF=0.0521;AA=A|||;VT=SNP
5	140366901	rs13153056	G	A	100	PASS	AC=368;AF=0.0734824;AN=5008;NS=2504;DP=18922;EAS_AF=0.1091;AMR_AF=0.0375;AFR_AF=0.0454;EUR_AF=0.0616;SAS_AF=0.1125;AA=A|||;VT=SNP
5	140367275	rs4912736	T	C	100	PASS	AC=1370;AF=0.273562;AN=5008;NS=2504;DP=18714;EAS_AF=0.4464;AMR_AF=0.366;AFR_AF=0.0151;EUR_AF=0.3141;SAS_AF=0.3374;AA=T|||;VT=SNP
5	140368859	rs3756325	G	A	100	PASS	AC=1676;AF=0.334665;AN=5008;NS=2504;DP=19022;EAS_AF=0.4464;AMR_AF=0.3948;AFR_AF=0.2322;EUR_AF=0.3141;SAS_AF=0.3364;AA=G|||;VT=SNP
5	140369318	rs31874	C	T	100	PASS	AC=4370;AF=0.872604;AN=5008;NS=2504;DP=18933;EAS_AF=0.9683;AMR_AF=0.8386;AFR_AF=0.9864;EUR_AF=0.7396;SAS_AF=0.7812;AA=T|||;VT=SNP
5	140369390	rs3776110	A	G	100	PASS	AC=328;AF=0.0654952;AN=5008;NS=2504;DP=18198;EAS_AF=0.1101;AMR_AF=0.0375;AFR_AF=0.0166;EUR_AF=0.0616;SAS_AF=0.1094;AA=A|||;VT=SNP
5	140370011	rs3756324	G	A	100	PASS	AC=1716;AF=0.342652;AN=5008;NS=2504;DP=20167;EAS_AF=0.4454;AMR_AF=0.3977;AFR_AF=0.2617;EUR_AF=0.3141;SAS_AF=0.3364;AA=G|||;VT=SNP
5	140370339	rs3822343	G	A	100	PASS	AC=265;AF=0.0529153;AN=5008;NS=2504;DP=19856;EAS_AF=0.0714;AMR_AF=0.0346;AFR_AF=0.0008;EUR_AF=0.0606;SAS_AF=0.1094;AA=G|||;VT=SNP
5	140370568	rs3776109	A	G	100	PASS	AC=265;AF=0.0529153;AN=5008;NS=2504;DP=21133;EAS_AF=0.0714;AMR_AF=0.0346;AFR_AF=0.0008;EUR_AF=0.0606;SAS_AF=0.1094;AA=A|||;VT=SNP
5	140370768	rs3776108	A	G	100	PASS	AC=273;AF=0.0545128;AN=5008;NS=2504;DP=20492;EAS_AF=0.0714;AMR_AF=0.0346;AFR_AF=0.0068;EUR_AF=0.0606;SAS_AF=0.1094;AA=A|||;VT=SNP
5	140372001	rs3776107	C	T	100	PASS	AC=368;AF=0.0734824;AN=5008;NS=2504;DP=20628;EAS_AF=0.1091;AMR_AF=0.0389;AFR_AF=0.0469;EUR_AF=0.0616;SAS_AF=0.1094;AA=T|||;VT=SNP
5	140372222	rs31872	G	A	100	PASS	AC=3547;AF=0.708267;AN=5008;NS=2504;DP=19999;EAS_AF=0.6835;AMR_AF=0.7565;AFR_AF=0.8964;EUR_AF=0.6034;SAS_AF=0.5532;AA=A|||;VT=SNP
5	140373834	rs17119346	G	A	100	PASS	AC=1676;AF=0.334665;AN=5008;NS=2504;DP=17506;EAS_AF=0.4464;AMR_AF=0.3948;AFR_AF=0.2315;EUR_AF=0.3151;SAS_AF=0.3364;AA=G|||;VT=SNP
5	140373888	rs13163241	C	T	100	PASS	AC=368;AF=0.0734824;AN=5008;NS=2504;DP=18688;EAS_AF=0.1091;AMR_AF=0.0389;AFR_AF=0.0469;EUR_AF=0.0616;SAS_AF=0.1094;AA=T|||;VT=SNP
5	140377482	rs13175095	A	C	100	PASS	AC=371;AF=0.0740815;AN=5008;NS=2504;DP=19219;EAS_AF=0.1101;AMR_AF=0.0389;AFR_AF=0.0484;EUR_AF=0.0616;SAS_AF=0.1094;AA=C|||;VT=SNP
5	140378983	rs17119351	A	G	100	PASS	AC=516;AF=0.103035;AN=5008;NS=2504;DP=20763;EAS_AF=0.1101;AMR_AF=0.0389;AFR_AF=0.1581;EUR_AF=0.0616;SAS_AF=0.1094;AA=A|||;VT=SNP
5	140380123	rs31871	A	C	100	PASS	AC=2730;AF=0.545128;AN=5008;NS=2504;DP=9533;EAS_AF=0.5575;AMR_AF=0.4841;AFR_AF=0.7526;EUR_AF=0.3976;SAS_AF=0.4468;AA=c|||;VT=SNP
5	140380899	rs34374778	T	A	100	PASS	AC=273;AF=0.0545128;AN=5008;NS=2504;DP=17157;EAS_AF=0.0714;AMR_AF=0.0346;AFR_AF=0.0068;EUR_AF=0.0606;SAS_AF=0.1094;AA=T|||;VT=SNP
5	140383336	rs3822342	T	G	100	PASS	AC=273;AF=0.0545128;AN=5008;NS=2504;DP=19548;EAS_AF=0.0714;AMR_AF=0.0346;AFR_AF=0.0068;EUR_AF=0.0606;SAS_AF=0.1094;AA=T|||;VT=SNP
5	140384956	rs35698397	T	G	100	PASS	AC=280;AF=0.0559105;AN=5008;NS=2504;DP=18841;EAS_AF=0.0724;AMR_AF=0.0346;AFR_AF=0.0113;EUR_AF=0.0606;SAS_AF=0.1094;AA=T|||;VT=SNP
5	140385368	rs79683532	C	T	100	PASS	AC=558;AF=0.111422;AN=5008;NS=2504;DP=16167;EAS_AF=0.0714;AMR_AF=0.0432;AFR_AF=0.2171;EUR_AF=0.0616;SAS_AF=0.1094;AA=T|||;VT=SNP
5	140385801	rs6897376	A	T	100	PASS	AC=1685;AF=0.336462;AN=5008;NS=2504;DP=16399;EAS_AF=0.4464;AMR_AF=0.3963;AFR_AF=0.2345;EUR_AF=0.3201;SAS_AF=0.3354;AA=-|||;VT=SNP
5	140386909	rs35241677	A	G	100	PASS	AC=283;AF=0.0565096;AN=5008;NS=2504;DP=15847;EAS_AF=0.0714;AMR_AF=0.036;AFR_AF=0.0136;EUR_AF=0.0606;SAS_AF=0.1094;AA=G|||;VT=SNP
5	140388507	rs34518527	G	A	100	PASS	AC=277;AF=0.0553115;AN=5008;NS=2504;DP=18045;EAS_AF=0.0704;AMR_AF=0.0346;AFR_AF=0.0113;EUR_AF=0.0606;SAS_AF=0.1084;AA=A|||;VT=SNP
5	140391475	rs7701616	A	G	100	PASS	AC=296;AF=0.0591054;AN=5008;NS=2504;DP=16358;EAS_AF=0.0714;AMR_AF=0.0346;AFR_AF=0.0121;EUR_AF=0.0716;SAS_AF=0.1145;AA=A|||;VT=SNP
5	140394715	rs34515293	A	G	100	PASS	AC=282;AF=0.0563099;AN=5008;NS=2504;DP=16659;EAS_AF=0.0714;AMR_AF=0.0346;AFR_AF=0.0015;EUR_AF=0.0716;SAS_AF=0.1145;AA=A|||;VT=SNP
5	140395545	rs13167551	A	G	100	PASS	AC=296;AF=0.0591054;AN=5008;NS=2504;DP=16538;EAS_AF=0.0714;AMR_AF=0.0346;AFR_AF=0.0121;EUR_AF=0.0716;SAS_AF=0.1145;AA=A|||;VT=SNP
5	140396623	rs79412767	T	A	100	PASS	AC=243;AF=0.0485224;AN=5008;NS=2504;DP=18639;EAS_AF=0.0397;AMR_AF=0.0274;AFR_AF=0.1263;EUR_AF=0.0159;SAS_AF=0.001;AA=T|||;VT=SNP
5	140396769	rs17208376	T	C	100	PASS	AC=297;AF=0.0593051;AN=5008;NS=2504;DP=18798;EAS_AF=0.0714;AMR_AF=0.0346;AFR_AF=0.0121;EUR_AF=0.0716;SAS_AF=0.1155;AA=T|||;VT=SNP
5	140397639	rs75971876	A	G	100	PASS	AC=284;AF=0.0567093;AN=5008;NS=2504;DP=15449;EAS_AF=0.0744;AMR_AF=0.036;AFR_AF=0.0015;EUR_AF=0.0696;SAS_AF=0.1145;AA=A|||;VT=SNP
5	140403013	rs13181498	T	C	100	PASS	AC=270;AF=0.0539137;AN=5008;NS=2504;DP=22389;EAS_AF=0.0724;AMR_AF=0.0346;AFR_AF=0.0008;EUR_AF=0.0626;SAS_AF=0.1115;AA=t|||;VT=SNP
5	140403321	rs35066128	G	A	100	PASS	AC=280;AF=0.0559105;AN=5008;NS=2504;DP=21225;EAS_AF=0.0734;AMR_AF=0.0346;AFR_AF=0.0083;EUR_AF=0.0616;SAS_AF=0.1115;AA=A|||;VT=SNP
5	140403838	rs71583614	T	C	100	PASS	AC=585;AF=0.116813;AN=5008;NS=2504;DP=17428;EAS_AF=0.0744;AMR_AF=0.0605;AFR_AF=0.2141;EUR_AF=0.0726;SAS_AF=0.1145;AA=T|||;VT=SNP
5	140405222	rs6887524	G	T	100	PASS	AC=575;AF=0.114816;AN=5008;NS=2504;DP=11981;EAS_AF=0.0754;AMR_AF=0.0605;AFR_AF=0.2126;EUR_AF=0.0646;SAS_AF=0.1135;AA=G|||;VT=SNP
5	140405317	rs71583615	G	A	100	PASS	AC=576;AF=0.115016;AN=5008;NS=2504;DP=13995;EAS_AF=0.0754;AMR_AF=0.0605;AFR_AF=0.2126;EUR_AF=0.0656;SAS_AF=0.1135;AA=G|||;VT=SNP
5	140406373	rs17119367	G	A	100	PASS	AC=1386;AF=0.276757;AN=5008;NS=2504;DP=19843;EAS_AF=0.4554;AMR_AF=0.3256;AFR_AF=0.112;EUR_AF=0.2326;SAS_AF=0.3262;AA=G|||;VT=SNP
5	140406994	rs6876364	A	T	100	PASS	AC=664;AF=0.132588;AN=5008;NS=2504;DP=19699;EAS_AF=0.0754;AMR_AF=0.085;AFR_AF=0.2474;EUR_AF=0.0875;SAS_AF=0.1166;AA=T|||;VT=SNP
5	140408173	rs246592	G	A	100	PASS	AC=2283;AF=0.455871;AN=5008;NS=2504;DP=17879;EAS_AF=0.5308;AMR_AF=0.4179;AFR_AF=0.5318;EUR_AF=0.3201;SAS_AF=0.4427;AA=A|||;VT=SNP
5	140408442	rs61578805	T	C	100	PASS	AC=667;AF=0.133187;AN=5008;NS=2504;DP=19449;EAS_AF=0.0754;AMR_AF=0.085;AFR_AF=0.2496;EUR_AF=0.0875;SAS_AF=0.1166;AA=C|||;VT=SNP
5	140408989	rs2162693	A	G	100	PASS	AC=225;AF=0.0449281;AN=5008;NS=2504;DP=8617;EAS_AF=0.0347;AMR_AF=0.0331;AFR_AF=0.0885;EUR_AF=0.0239;SAS_AF=0.0266;AA=A|||;VT=SNP
5	140410331	rs67682029	C	T	100	PASS	AC=635;AF=0.126797;AN=5008;NS=2504;DP=17542;EAS_AF=0.0754;AMR_AF=0.0692;AFR_AF=0.2451;EUR_AF=0.0736;SAS_AF=0.1155;AA=T|||;VT=SNP
5	140410784	rs6888078	C	T	100	PASS	AC=588;AF=0.117412;AN=5008;NS=2504;DP=13364;EAS_AF=0.0754;AMR_AF=0.0634;AFR_AF=0.2126;EUR_AF=0.0736;SAS_AF=0.1155;AA=C|||;VT=SNP
5	140411424	rs13176744	C	T	100	PASS	AC=636;AF=0.126997;AN=5008;NS=2504;DP=16976;EAS_AF=0.0754;AMR_AF=0.0692;AFR_AF=0.2451;EUR_AF=0.0736;SAS_AF=0.1166;AA=T|||;VT=SNP
5	140414128	rs13178113	T	A	100	PASS	AC=588;AF=0.117412;AN=5008;NS=2504;DP=8336;EAS_AF=0.0754;AMR_AF=0.0634;AFR_AF=0.2126;EUR_AF=0.0736;SAS_AF=0.1155;AA=T|||;VT=SNP
5	140417327	rs71583616	T	A	100	PASS	AC=587;AF=0.117212;AN=5008;NS=2504;DP=16642;EAS_AF=0.0754;AMR_AF=0.0634;AFR_AF=0.2118;EUR_AF=0.0736;SAS_AF=0.1155;AA=T|||;VT=SNP
5	140417908	rs35123355	T	C	100	PASS	AC=289;AF=0.0577077;AN=5008;NS=2504;DP=18226;EAS_AF=0.0754;AMR_AF=0.0375;AFR_AF=0.0015;EUR_AF=0.0716;SAS_AF=0.1155;AA=T|||;VT=SNP
5	140419991	rs31746	A	G	100	PASS	AC=2364;AF=0.472045;AN=5008;NS=2504;DP=19444;EAS_AF=0.5327;AMR_AF=0.4222;AFR_AF=0.59;EUR_AF=0.3201;SAS_AF=0.4417;AA=G|||;VT=SNP
5	140420224	rs31745	C	T	100	PASS	AC=859;AF=0.171526;AN=5008;NS=2504;DP=20125;EAS_AF=0.0754;AMR_AF=0.098;AFR_AF=0.3873;EUR_AF=0.0875;SAS_AF=0.1176;AA=T|||;VT=SNP
5	140422138	rs17119385	T	C	100	PASS	AC=587;AF=0.117212;AN=5008;NS=2504;DP=17360;EAS_AF=0.0754;AMR_AF=0.0634;AFR_AF=0.2118;EUR_AF=0.0736;SAS_AF=0.1155;AA=T|||;VT=SNP
5	140423473	rs31743	G	A	100	PASS	AC=2284;AF=0.45607;AN=5008;NS=2504;DP=16765;EAS_AF=0.5327;AMR_AF=0.4207;AFR_AF=0.5303;EUR_AF=0.3201;SAS_AF=0.4417;AA=A|||;VT=SNP
5	140424882	rs71583617	T	C	100	PASS	AC=587;AF=0.117212;AN=5008;NS=2504;DP=21570;EAS_AF=0.0754;AMR_AF=0.0634;AFR_AF=0.2126;EUR_AF=0.0736;SAS_AF=0.1145;AA=T|||;VT=SNP
5	140426268	rs12523487	G	C	100	PASS	AC=720;AF=0.14377;AN=5008;NS=2504;DP=17873;EAS_AF=0.12;AMR_AF=0.1974;AFR_AF=0.1498;EUR_AF=0.159;SAS_AF=0.1063;AA=G|||;VT=SNP
5	140427985	rs35790521	G	C	100	PASS	AC=588;AF=0.117412;AN=5008;NS=2504;DP=15597;EAS_AF=0.0754;AMR_AF=0.0634;AFR_AF=0.2126;EUR_AF=0.0736;SAS_AF=0.1155;AA=G|||;VT=SNP
5	140429046	rs34907800	A	G	100	PASS	AC=589;AF=0.117612;AN=5008;NS=2504;DP=22146;EAS_AF=0.0754;AMR_AF=0.0634;AFR_AF=0.2133;EUR_AF=0.0736;SAS_AF=0.1155;AA=A|||;VT=SNP
5	140429943	rs3776105	A	G	100	PASS	AC=1387;AF=0.276957;AN=5008;NS=2504;DP=17171;EAS_AF=0.4573;AMR_AF=0.3242;AFR_AF=0.1127;EUR_AF=0.2326;SAS_AF=0.3252;AA=A|||;VT=SNP
5	140434912	rs79698725	G	T	100	PASS	AC=586;AF=0.117013;AN=5008;NS=2504;DP=17011;EAS_AF=0.0754;AMR_AF=0.0634;AFR_AF=0.2126;EUR_AF=0.0736;SAS_AF=0.1135;AA=G|||;VT=SNP
5	140436063	rs246584	C	T	100	PASS	AC=855;AF=0.170727;AN=5008;NS=2504;DP=14826;EAS_AF=0.0754;AMR_AF=0.0965;AFR_AF=0.3873;EUR_AF=0.0875;SAS_AF=0.1145;AA=T|||;VT=SNP
5	140436444	rs62378058	G	A	100	PASS	AC=495;AF=0.0988419;AN=5008;NS=2504;DP=16312;EAS_AF=0.1042;AMR_AF=0.147;AFR_AF=0.0076;EUR_AF=0.1541;SAS_AF=0.1258;AA=G|||;VT=SNP
5	140441986	rs13174636	T	G	100	PASS	AC=288;AF=0.057508;AN=5008;NS=2504;DP=19517;EAS_AF=0.0754;AMR_AF=0.0375;AFR_AF=0.0015;EUR_AF=0.0716;SAS_AF=0.1145;AA=T|||;VT=SNP
5	140442209	rs702390	G	A	100	PASS	AC=1553;AF=0.310104;AN=5008;NS=2504;DP=19700;EAS_AF=0.3433;AMR_AF=0.3415;AFR_AF=0.0643;EUR_AF=0.4463;SAS_AF=0.4458;AA=G|||;VT=SNP
5	140442938	rs6580163	T	C	100	PASS	AC=1372;AF=0.273962;AN=5008;NS=2504;DP=17048;EAS_AF=0.4573;AMR_AF=0.3228;AFR_AF=0.1021;EUR_AF=0.2326;SAS_AF=0.3252;AA=T|||;VT=SNP
5	140446991	rs246678	A	T	100	PASS	AC=4250;AF=0.848642;AN=5008;NS=2504;DP=17365;EAS_AF=0.879;AMR_AF=0.8026;AFR_AF=0.8215;EUR_AF=0.8419;SAS_AF=0.8937;AA=T|||;VT=SNP
5	140446994	rs31811	G	A	100	PASS	AC=3394;AF=0.677716;AN=5008;NS=2504;DP=17277;EAS_AF=0.8026;AMR_AF=0.7061;AFR_AF=0.4342;EUR_AF=0.7545;SAS_AF=0.7791;AA=G|||;VT=SNP
5	140447933	rs13154851	C	T	100	PASS	AC=586;AF=0.117013;AN=5008;NS=2504;DP=19733;EAS_AF=0.0754;AMR_AF=0.0634;AFR_AF=0.2126;EUR_AF=0.0736;SAS_AF=0.1135;AA=C|||;VT=SNP
5	140448260	rs35727422	C	A	100	PASS	AC=586;AF=0.117013;AN=5008;NS=2504;DP=16802;EAS_AF=0.0754;AMR_AF=0.0634;AFR_AF=0.2126;EUR_AF=0.0736;SAS_AF=0.1135;AA=C|||;VT=SNP
5	140449699	rs31808	C	T	100	PASS	AC=855;AF=0.170727;AN=5008;NS=2504;DP=19204;EAS_AF=0.0754;AMR_AF=0.0965;AFR_AF=0.3873;EUR_AF=0.0875;SAS_AF=0.1145;AA=T|||;VT=SNP
5	140449729	rs13164028	G	A	100	PASS	AC=585;AF=0.116813;AN=5008;NS=2504;DP=19062;EAS_AF=0.0754;AMR_AF=0.062;AFR_AF=0.2126;EUR_AF=0.0736;SAS_AF=0.1135;AA=G|||;VT=SNP
5	140450284	rs111558950	C	T	100	PASS	AC=760;AF=0.151757;AN=5008;NS=2504;DP=12533;EAS_AF=0.122;AMR_AF=0.1974;AFR_AF=0.1785;EUR_AF=0.1581;SAS_AF=0.1074;AA=C|||;VT=SNP
5	140450382	rs187421	A	G	100	PASS	AC=760;AF=0.151757;AN=5008;NS=2504;DP=14815;EAS_AF=0.122;AMR_AF=0.1974;AFR_AF=0.1785;EUR_AF=0.1581;SAS_AF=0.1074;AA=A|||;VT=SNP
5	140452038	rs246677	A	G	100	PASS	AC=4248;AF=0.848243;AN=5008;NS=2504;DP=14632;EAS_AF=0.878;AMR_AF=0.8026;AFR_AF=0.8215;EUR_AF=0.8419;SAS_AF=0.8926;AA=G|||;VT=SNP
5	140452084	rs62378059	C	T	100	PASS	AC=1371;AF=0.273762;AN=5008;NS=2504;DP=15219;EAS_AF=0.4573;AMR_AF=0.3228;AFR_AF=0.1014;EUR_AF=0.2326;SAS_AF=0.3252;AA=C|||;VT=SNP
5	140452494	rs810277	A	G	100	PASS	AC=1555;AF=0.310503;AN=5008;NS=2504;DP=10183;EAS_AF=0.3433;AMR_AF=0.3415;AFR_AF=0.0666;EUR_AF=0.4463;SAS_AF=0.4448;AA=A|||;VT=SNP
5	140452509	rs42677	G	A	100	PASS	AC=857;AF=0.171126;AN=5008;NS=2504;DP=9917;EAS_AF=0.0754;AMR_AF=0.0965;AFR_AF=0.388;EUR_AF=0.0885;SAS_AF=0.1145;AA=A|||;VT=SNP
5	140452643	rs31802	A	G	100	PASS	AC=855;AF=0.170727;AN=5008;NS=2504;DP=9905;EAS_AF=0.0754;AMR_AF=0.0965;AFR_AF=0.3873;EUR_AF=0.0875;SAS_AF=0.1145;AA=G|||;VT=SNP
5	140453970	rs34678974	T	C	100	PASS	AC=585;AF=0.116813;AN=5008;NS=2504;DP=14730;EAS_AF=0.0754;AMR_AF=0.062;AFR_AF=0.2126;EUR_AF=0.0736;SAS_AF=0.1135;AA=C|||;VT=SNP
5	140454501	rs31801	G	A	100	PASS	AC=2008;AF=0.400958;AN=5008;NS=2504;DP=16789;EAS_AF=0.3452;AMR_AF=0.3818;AFR_AF=0.3215;EUR_AF=0.5229;SAS_AF=0.454;AA=G|||;VT=SNP
5	140456200	rs246675	G	A	100	PASS	AC=4247;AF=0.848043;AN=5008;NS=2504;DP=10855;EAS_AF=0.878;AMR_AF=0.8026;AFR_AF=0.8207;EUR_AF=0.8419;SAS_AF=0.8926;AA=A|||;VT=SNP
5	140457479	rs31797	T	C	100	PASS	AC=1926;AF=0.384585;AN=5008;NS=2504;DP=17808;EAS_AF=0.3452;AMR_AF=0.379;AFR_AF=0.2625;EUR_AF=0.5219;SAS_AF=0.453;AA=T|||;VT=SNP
5	140459580	rs246674	T	C	100	PASS	AC=4247;AF=0.848043;AN=5008;NS=2504;DP=19255;EAS_AF=0.878;AMR_AF=0.8012;AFR_AF=0.8222;EUR_AF=0.841;SAS_AF=0.8926;AA=C|||;VT=SNP
5	140461070	rs17684400	C	T	100	PASS	AC=289;AF=0.0577077;AN=5008;NS=2504;DP=15774;EAS_AF=0.0754;AMR_AF=0.036;AFR_AF=0.0045;EUR_AF=0.0716;SAS_AF=0.1125;AA=C|||;VT=SNP
5	140461535	rs31796	T	C	100	PASS	AC=482;AF=0.096246;AN=5008;NS=2504;DP=19241;EAS_AF=0.0754;AMR_AF=0.0461;AFR_AF=0.1452;EUR_AF=0.0716;SAS_AF=0.1125;AA=C|||;VT=SNP
5	140461682	rs11746036	G	A	100	PASS	AC=1253;AF=0.2502;AN=5008;NS=2504;DP=17045;EAS_AF=0.4573;AMR_AF=0.3184;AFR_AF=0.0144;EUR_AF=0.2316;SAS_AF=0.3262;AA=G|||;VT=SNP
5	140463338	rs31792	A	G	100	PASS	AC=480;AF=0.0958466;AN=5008;NS=2504;DP=16591;EAS_AF=0.0724;AMR_AF=0.0461;AFR_AF=0.146;EUR_AF=0.0716;SAS_AF=0.1125;AA=G|||;VT=SNP
5	140463866	rs13172888	G	A	100	PASS	AC=289;AF=0.0577077;AN=5008;NS=2504;DP=17929;EAS_AF=0.0754;AMR_AF=0.036;AFR_AF=0.0045;EUR_AF=0.0716;SAS_AF=0.1125;AA=G|||;VT=SNP
5	140464559	rs12521934	G	A	100	PASS	AC=701;AF=0.139976;AN=5008;NS=2504;DP=13976;EAS_AF=0.122;AMR_AF=0.1816;AFR_AF=0.1543;EUR_AF=0.1421;SAS_AF=0.1074;AA=G|||;VT=SNP
5	140464752	rs13179299	C	T	100	PASS	AC=292;AF=0.0583067;AN=5008;NS=2504;DP=17077;EAS_AF=0.0784;AMR_AF=0.036;AFR_AF=0.0045;EUR_AF=0.0716;SAS_AF=0.1125;AA=C|||;VT=SNP
5	140464834	rs152131	A	G	100	PASS	AC=294;AF=0.0587061;AN=5008;NS=2504;DP=18707;EAS_AF=0.0139;AMR_AF=0.147;AFR_AF=0.0106;EUR_AF=0.1034;SAS_AF=0.0613;AA=A|||;VT=SNP
5	140464916	rs13178507	G	A	100	PASS	AC=289;AF=0.0577077;AN=5008;NS=2504;DP=18741;EAS_AF=0.0784;AMR_AF=0.036;AFR_AF=0.0023;EUR_AF=0.0716;SAS_AF=0.1125;AA=G|||;VT=SNP
5	140465452	rs246673	A	G	100	PASS	AC=485;AF=0.096845;AN=5008;NS=2504;DP=20598;EAS_AF=0.0784;AMR_AF=0.0461;AFR_AF=0.1452;EUR_AF=0.0716;SAS_AF=0.1125;AA=A|||;VT=SNP
5	140465588	rs31861	A	G	100	PASS	AC=486;AF=0.0970447;AN=5008;NS=2504;DP=19734;EAS_AF=0.0784;AMR_AF=0.0461;AFR_AF=0.1452;EUR_AF=0.0726;SAS_AF=0.1125;AA=A|||;VT=SNP
5	140465821	rs31860	A	G	100	PASS	AC=485;AF=0.096845;AN=5008;NS=2504;DP=18885;EAS_AF=0.0784;AMR_AF=0.0461;AFR_AF=0.1452;EUR_AF=0.0716;SAS_AF=0.1125;AA=A|||;VT=SNP
5	140466050	rs31859	G	A	100	PASS	AC=485;AF=0.096845;AN=5008;NS=2504;DP=16246;EAS_AF=0.0784;AMR_AF=0.0461;AFR_AF=0.1452;EUR_AF=0.0716;SAS_AF=0.1125;AA=G|||;VT=SNP
5	140466337	rs17628094	C	G	100	PASS	AC=292;AF=0.0583067;AN=5008;NS=2504;DP=15712;EAS_AF=0.0784;AMR_AF=0.036;AFR_AF=0.0045;EUR_AF=0.0716;SAS_AF=0.1125;AA=C|||;VT=SNP
5	140466526	rs17628113	T	C	100	PASS	AC=292;AF=0.0583067;AN=5008;NS=2504;DP=16565;EAS_AF=0.0784;AMR_AF=0.036;AFR_AF=0.0045;EUR_AF=0.0716;SAS_AF=0.1125;AA=T|||;VT=SNP
5	140466554	rs2059127	A	T	100	PASS	AC=1384;AF=0.276358;AN=5008;NS=2504;DP=16520;EAS_AF=0.4544;AMR_AF=0.3242;AFR_AF=0.1127;EUR_AF=0.2316;SAS_AF=0.3262;AA=A|||;VT=SNP
5	140467255	rs35110655	T	A	100	PASS	AC=289;AF=0.0577077;AN=5008;NS=2504;DP=19079;EAS_AF=0.0784;AMR_AF=0.036;AFR_AF=0.0023;EUR_AF=0.0716;SAS_AF=0.1125;AA=T|||;VT=SNP
5	140467446	rs173500	T	C	100	PASS	AC=763;AF=0.152356;AN=5008;NS=2504;DP=19798;EAS_AF=0.122;AMR_AF=0.1988;AFR_AF=0.1785;EUR_AF=0.16;SAS_AF=0.1074;AA=T|||;VT=SNP
5	140467544	rs13165546	G	T	100	PASS	AC=292;AF=0.0583067;AN=5008;NS=2504;DP=18977;EAS_AF=0.0784;AMR_AF=0.036;AFR_AF=0.0045;EUR_AF=0.0716;SAS_AF=0.1125;AA=G|||;VT=SNP
5	140467887	rs28276	G	A	100	PASS	AC=485;AF=0.096845;AN=5008;NS=2504;DP=19303;EAS_AF=0.0784;AMR_AF=0.0461;AFR_AF=0.1452;EUR_AF=0.0716;SAS_AF=0.1125;AA=A|||;VT=SNP
5	140467985	rs28275	A	G	100	PASS	AC=485;AF=0.096845;AN=5008;NS=2504;DP=17828;EAS_AF=0.0784;AMR_AF=0.0461;AFR_AF=0.1452;EUR_AF=0.0716;SAS_AF=0.1125;AA=A|||;VT=SNP
5	140468081	rs31857	T	C	100	PASS	AC=485;AF=0.096845;AN=5008;NS=2504;DP=19230;EAS_AF=0.0784;AMR_AF=0.0461;AFR_AF=0.1452;EUR_AF=0.0716;SAS_AF=0.1125;AA=C|||;VT=SNP
5	140469040	rs17628337	G	A	100	PASS	AC=292;AF=0.0583067;AN=5008;NS=2504;DP=17631;EAS_AF=0.0784;AMR_AF=0.036;AFR_AF=0.0045;EUR_AF=0.0716;SAS_AF=0.1125;AA=G|||;VT=SNP
5	140469071	rs31856	G	A	100	PASS	AC=484;AF=0.0966454;AN=5008;NS=2504;DP=18308;EAS_AF=0.0784;AMR_AF=0.0461;AFR_AF=0.1445;EUR_AF=0.0716;SAS_AF=0.1125;AA=A|||;VT=SNP
5	140470376	rs34181037	C	T	100	PASS	AC=292;AF=0.0583067;AN=5008;NS=2504;DP=17673;EAS_AF=0.0784;AMR_AF=0.036;AFR_AF=0.0045;EUR_AF=0.0716;SAS_AF=0.1125;AA=C|||;VT=SNP
5	140470720	rs11746543	A	G	100	PASS	AC=1383;AF=0.276158;AN=5008;NS=2504;DP=16726;EAS_AF=0.4544;AMR_AF=0.3228;AFR_AF=0.1127;EUR_AF=0.2316;SAS_AF=0.3262;AA=A|||;VT=SNP
5	140471318	rs34463556	T	A	100	PASS	AC=292;AF=0.0583067;AN=5008;NS=2504;DP=15378;EAS_AF=0.0784;AMR_AF=0.036;AFR_AF=0.0045;EUR_AF=0.0716;SAS_AF=0.1125;AA=T|||;VT=SNP
5	140471807	rs62378862	T	C	100	PASS	AC=1249;AF=0.249401;AN=5008;NS=2504;DP=17898;EAS_AF=0.4544;AMR_AF=0.317;AFR_AF=0.0144;EUR_AF=0.2316;SAS_AF=0.3262;AA=T|||;VT=SNP
5	140471964	rs35258324	T	C	100	PASS	AC=293;AF=0.0585064;AN=5008;NS=2504;DP=16376;EAS_AF=0.0784;AMR_AF=0.036;AFR_AF=0.0053;EUR_AF=0.0716;SAS_AF=0.1125;AA=C|||;VT=SNP
5	140472271	rs4912598	A	T	100	PASS	AC=1383;AF=0.276158;AN=5008;NS=2504;DP=12920;EAS_AF=0.4534;AMR_AF=0.3228;AFR_AF=0.1135;EUR_AF=0.2316;SAS_AF=0.3262;AA=A|||;VT=SNP
5	140472386	rs34580312	A	G	100	PASS	AC=292;AF=0.0583067;AN=5008;NS=2504;DP=12732;EAS_AF=0.0784;AMR_AF=0.036;AFR_AF=0.0045;EUR_AF=0.0716;SAS_AF=0.1125;AA=G|||;VT=SNP
5	140472703	rs31854	C	G	100	PASS	AC=2805;AF=0.560104;AN=5008;NS=2504;DP=12889;EAS_AF=0.6548;AMR_AF=0.5965;AFR_AF=0.5333;EUR_AF=0.4781;SAS_AF=0.5573;AA=G|||;VT=SNP
5	140473663	rs71583624	G	T	100	PASS	AC=290;AF=0.0579073;AN=5008;NS=2504;DP=17892;EAS_AF=0.0784;AMR_AF=0.036;AFR_AF=0.003;EUR_AF=0.0716;SAS_AF=0.1125;AA=G|||;VT=SNP
5	140474756	rs31853	G	A	100	PASS	AC=486;AF=0.0970447;AN=5008;NS=2504;DP=17076;EAS_AF=0.0784;AMR_AF=0.0461;AFR_AF=0.146;EUR_AF=0.0716;SAS_AF=0.1125;AA=A|||;VT=SNP;EX_TARGET
5	140476894	rs3776103	A	G	100	PASS	AC=298;AF=0.0595048;AN=5008;NS=2504;DP=17795;EAS_AF=0.0794;AMR_AF=0.0375;AFR_AF=0.0038;EUR_AF=0.0755;SAS_AF=0.1135;AA=A|||;VT=SNP
5	140476905	rs3776102	A	G	100	PASS	AC=290;AF=0.0579073;AN=5008;NS=2504;DP=17624;EAS_AF=0.0784;AMR_AF=0.036;AFR_AF=0.003;EUR_AF=0.0716;SAS_AF=0.1125;AA=A|||;VT=SNP
5	140476939	rs3776101	A	G	100	PASS	AC=291;AF=0.058107;AN=5008;NS=2504;DP=17184;EAS_AF=0.0784;AMR_AF=0.036;AFR_AF=0.0038;EUR_AF=0.0716;SAS_AF=0.1125;AA=G|||;VT=SNP
5	140477550	rs35312684	T	A	100	PASS	AC=290;AF=0.0579073;AN=5008;NS=2504;DP=15655;EAS_AF=0.0784;AMR_AF=0.036;AFR_AF=0.003;EUR_AF=0.0716;SAS_AF=0.1125;AA=T|||;VT=SNP
5	140477932	rs13178255	T	G	100	PASS	AC=290;AF=0.0579073;AN=5008;NS=2504;DP=14426;EAS_AF=0.0784;AMR_AF=0.036;AFR_AF=0.003;EUR_AF=0.0716;SAS_AF=0.1125;AA=G|||;VT=SNP
5	140479105	rs31851	A	C	100	PASS	AC=2697;AF=0.538538;AN=5008;NS=2504;DP=18539;EAS_AF=0.6558;AMR_AF=0.5937;AFR_AF=0.4599;EUR_AF=0.4761;SAS_AF=0.5491;AA=C|||;VT=SNP
5	140479121	rs13183611	A	C	100	PASS	AC=290;AF=0.0579073;AN=5008;NS=2504;DP=18847;EAS_AF=0.0784;AMR_AF=0.036;AFR_AF=0.003;EUR_AF=0.0716;SAS_AF=0.1125;AA=C|||;VT=SNP
5	140479368	rs13163244	G	A	100	PASS	AC=291;AF=0.058107;AN=5008;NS=2504;DP=20404;EAS_AF=0.0784;AMR_AF=0.036;AFR_AF=0.0038;EUR_AF=0.0716;SAS_AF=0.1125;AA=A|||;VT=SNP
5	140479552	rs35492448	T	C	100	PASS	AC=290;AF=0.0579073;AN=5008;NS=2504;DP=20085;EAS_AF=0.0784;AMR_AF=0.036;AFR_AF=0.003;EUR_AF=0.0716;SAS_AF=0.1125;AA=C|||;VT=SNP
5	140479565	rs413325	T	C	100	PASS	AC=4261;AF=0.850839;AN=5008;NS=2504;DP=20147;EAS_AF=0.878;AMR_AF=0.8026;AFR_AF=0.8321;EUR_AF=0.841;SAS_AF=0.8926;AA=C|||;VT=SNP
5	140479622	rs31850	A	G	100	PASS	AC=1932;AF=0.385783;AN=5008;NS=2504;DP=19265;EAS_AF=0.3462;AMR_AF=0.3804;AFR_AF=0.2663;EUR_AF=0.5219;SAS_AF=0.4519;AA=A|||;VT=SNP
5	140479645	rs2270124	G	C	100	PASS	AC=745;AF=0.148762;AN=5008;NS=2504;DP=19035;EAS_AF=0.122;AMR_AF=0.1974;AFR_AF=0.1672;EUR_AF=0.159;SAS_AF=0.1063;AA=G|||;VT=SNP
5	140480107	rs1055411	G	C	100	PASS	AC=291;AF=0.058107;AN=5008;NS=2504;DP=17353;EAS_AF=0.0784;AMR_AF=0.036;AFR_AF=0.003;EUR_AF=0.0716;SAS_AF=0.1135;AA=G|||;VT=SNP
5	140480179	rs1055410	T	G	100	PASS	AC=290;AF=0.0579073;AN=5008;NS=2504;DP=19421;EAS_AF=0.0784;AMR_AF=0.036;AFR_AF=0.003;EUR_AF=0.0716;SAS_AF=0.1125;AA=G|||;VT=SNP
5	140480355	rs31849	A	G	100	PASS	AC=484;AF=0.0966454;AN=5008;NS=2504;DP=17750;EAS_AF=0.0784;AMR_AF=0.0461;AFR_AF=0.1445;EUR_AF=0.0716;SAS_AF=0.1125;AA=G|||;VT=SNP;EX_TARGET
5	140480578	rs17844387	A	G	100	PASS	AC=291;AF=0.058107;AN=5008;NS=2504;DP=20678;EAS_AF=0.0794;AMR_AF=0.036;AFR_AF=0.0038;EUR_AF=0.0716;SAS_AF=0.1115;AA=G|||;VT=SNP;EX_TARGET
5	140480852	rs12515688	G	A	100	PASS	AC=746;AF=0.148962;AN=5008;NS=2504;DP=17622;EAS_AF=0.122;AMR_AF=0.1974;AFR_AF=0.1672;EUR_AF=0.159;SAS_AF=0.1074;AA=G|||;VT=SNP;EX_TARGET
5	140481475	rs3733699	A	T	100	PASS	AC=746;AF=0.148962;AN=5008;NS=2504;DP=20230;EAS_AF=0.122;AMR_AF=0.1974;AFR_AF=0.1672;EUR_AF=0.159;SAS_AF=0.1074;AA=A|||;VT=SNP;EX_TARGET
5	140482691	rs31847	T	C	100	PASS	AC=486;AF=0.0970447;AN=5008;NS=2504;DP=18202;EAS_AF=0.0784;AMR_AF=0.0461;AFR_AF=0.146;EUR_AF=0.0716;SAS_AF=0.1125;AA=C|||;VT=SNP
5	140482871	rs7722330	T	G	100	PASS	AC=1384;AF=0.276358;AN=5008;NS=2504;DP=17035;EAS_AF=0.4544;AMR_AF=0.3228;AFR_AF=0.1127;EUR_AF=0.2316;SAS_AF=0.3272;AA=T|||;VT=SNP
5	140483040	rs10463345	T	C	100	PASS	AC=1250;AF=0.249601;AN=5008;NS=2504;DP=15497;EAS_AF=0.4544;AMR_AF=0.317;AFR_AF=0.0144;EUR_AF=0.2316;SAS_AF=0.3272;AA=T|||;VT=SNP
5	140483377	rs6887594	T	C	100	PASS	AC=1383;AF=0.276158;AN=5008;NS=2504;DP=14401;EAS_AF=0.4544;AMR_AF=0.3228;AFR_AF=0.1127;EUR_AF=0.2306;SAS_AF=0.3272;AA=T|||;VT=SNP
5	140484278	rs31845	G	A	100	PASS	AC=2696;AF=0.538339;AN=5008;NS=2504;DP=15703;EAS_AF=0.6548;AMR_AF=0.5937;AFR_AF=0.4599;EUR_AF=0.4771;SAS_AF=0.5481;AA=A|||;VT=SNP
5	140484319	rs31844	T	C	100	PASS	AC=486;AF=0.0970447;AN=5008;NS=2504;DP=16064;EAS_AF=0.0784;AMR_AF=0.0461;AFR_AF=0.146;EUR_AF=0.0716;SAS_AF=0.1125;AA=C|||;VT=SNP
5	140484544	rs71583625	C	T	100	PASS	AC=293;AF=0.0585064;AN=5008;NS=2504;DP=15655;EAS_AF=0.0784;AMR_AF=0.036;AFR_AF=0.0053;EUR_AF=0.0716;SAS_AF=0.1125;AA=T|||;VT=SNP
5	140485108	rs71583626	G	T	100	PASS	AC=293;AF=0.0585064;AN=5008;NS=2504;DP=17341;EAS_AF=0.0784;AMR_AF=0.036;AFR_AF=0.0053;EUR_AF=0.0716;SAS_AF=0.1125;AA=G|||;VT=SNP
5	140486836	rs34535102	G	A	100	PASS	AC=293;AF=0.0585064;AN=5008;NS=2504;DP=15979;EAS_AF=0.0784;AMR_AF=0.036;AFR_AF=0.0053;EUR_AF=0.0716;SAS_AF=0.1125;AA=G|||;VT=SNP
5	140487690	rs35181536	C	A	100	PASS	AC=293;AF=0.0585064;AN=5008;NS=2504;DP=15737;EAS_AF=0.0784;AMR_AF=0.036;AFR_AF=0.0053;EUR_AF=0.0716;SAS_AF=0.1125;AA=C|||;VT=SNP
5	140489646	rs13175658	T	C	100	PASS	AC=293;AF=0.0585064;AN=5008;NS=2504;DP=15534;EAS_AF=0.0784;AMR_AF=0.036;AFR_AF=0.0053;EUR_AF=0.0716;SAS_AF=0.1125;AA=T|||;VT=SNP
5	140490186	rs146745003	G	T	100	PASS	AC=292;AF=0.0583067;AN=5008;NS=2504;DP=15437;EAS_AF=0.0784;AMR_AF=0.036;AFR_AF=0.0045;EUR_AF=0.0716;SAS_AF=0.1125;AA=G|||;VT=SNP
5	140490283	rs12656251	G	C	100	PASS	AC=494;AF=0.0986422;AN=5008;NS=2504;DP=13612;EAS_AF=0.1042;AMR_AF=0.147;AFR_AF=0.0068;EUR_AF=0.1531;SAS_AF=0.1268;AA=G|||;VT=SNP
5	140491235	rs71583627	A	G	100	PASS	AC=293;AF=0.0585064;AN=5008;NS=2504;DP=22714;EAS_AF=0.0784;AMR_AF=0.036;AFR_AF=0.0053;EUR_AF=0.0716;SAS_AF=0.1125;AA=G|||;VT=SNP
5	140494731	rs35214397	T	C	100	PASS	AC=281;AF=0.0561102;AN=5008;NS=2504;DP=16017;EAS_AF=0.0774;AMR_AF=0.0346;AFR_AF=0.0053;EUR_AF=0.0696;SAS_AF=0.1043;AA=C|||;VT=SNP
5	140494827	rs34088946	T	C	100	PASS	AC=281;AF=0.0561102;AN=5008;NS=2504;DP=16323;EAS_AF=0.0774;AMR_AF=0.0346;AFR_AF=0.0053;EUR_AF=0.0696;SAS_AF=0.1043;AA=T|||;VT=SNP
5	140494882	rs13161023	A	C	100	PASS	AC=281;AF=0.0561102;AN=5008;NS=2504;DP=16781;EAS_AF=0.0774;AMR_AF=0.0346;AFR_AF=0.0053;EUR_AF=0.0696;SAS_AF=0.1043;AA=C|||;VT=SNP
5	140498229	rs35476168	G	C	100	PASS	AC=282;AF=0.0563099;AN=5008;NS=2504;DP=18520;EAS_AF=0.0784;AMR_AF=0.0346;AFR_AF=0.0053;EUR_AF=0.0696;SAS_AF=0.1043;AA=C|||;VT=SNP
5	140498598	rs13171965	C	T	100	PASS	AC=287;AF=0.0573083;AN=5008;NS=2504;DP=17628;EAS_AF=0.0784;AMR_AF=0.0346;AFR_AF=0.0053;EUR_AF=0.0696;SAS_AF=0.1094;AA=T|||;VT=SNP
5	140498780	rs13171205	G	A	100	PASS	AC=281;AF=0.0561102;AN=5008;NS=2504;DP=17268;EAS_AF=0.0784;AMR_AF=0.0346;AFR_AF=0.0045;EUR_AF=0.0696;SAS_AF=0.1043;AA=A|||;VT=SNP
5	140499497	rs7448483	C	T	100	PASS	AC=302;AF=0.0603035;AN=5008;NS=2504;DP=17283;EAS_AF=0.0784;AMR_AF=0.0375;AFR_AF=0.0182;EUR_AF=0.0686;SAS_AF=0.1063;AA=T|||;VT=SNP
5	140499510	rs2216647	G	A	100	PASS	AC=280;AF=0.0559105;AN=5008;NS=2504;DP=16987;EAS_AF=0.0784;AMR_AF=0.0346;AFR_AF=0.0045;EUR_AF=0.0686;SAS_AF=0.1043;AA=G|||;VT=SNP
5	140501183	rs4151691	T	G	100	PASS	AC=282;AF=0.0563099;AN=5008;NS=2504;DP=18200;EAS_AF=0.0784;AMR_AF=0.0346;AFR_AF=0.0053;EUR_AF=0.0696;SAS_AF=0.1043;AA=G|||;VT=SNP
5	140502177	rs3776100	G	A	100	PASS	AC=1257;AF=0.250998;AN=5008;NS=2504;DP=18253;EAS_AF=0.4544;AMR_AF=0.3184;AFR_AF=0.0144;EUR_AF=0.2336;SAS_AF=0.3313;AA=G|||;VT=SNP;EX_TARGET
5	140502343	rs3733698	C	T	100	PASS	AC=743;AF=0.148363;AN=5008;NS=2504;DP=19595;EAS_AF=0.119;AMR_AF=0.1974;AFR_AF=0.1657;EUR_AF=0.159;SAS_AF=0.1094;AA=C|||;VT=SNP;EX_TARGET
5	140502344	rs3733697	C	T	100	PASS	AC=743;AF=0.148363;AN=5008;NS=2504;DP=19662;EAS_AF=0.119;AMR_AF=0.1974;AFR_AF=0.1657;EUR_AF=0.159;SAS_AF=0.1094;AA=C|||;VT=SNP;EX_TARGET
5	140502841	rs3776099	G	A	100	PASS	AC=280;AF=0.0559105;AN=5008;NS=2504;DP=18196;EAS_AF=0.0784;AMR_AF=0.0331;AFR_AF=0.0061;EUR_AF=0.0676;SAS_AF=0.1043;AA=A|||;VT=SNP;EX_TARGET
5	140503237	rs246669	A	G	100	PASS	AC=1006;AF=0.200879;AN=5008;NS=2504;DP=16296;EAS_AF=0.1964;AMR_AF=0.2305;AFR_AF=0.1581;EUR_AF=0.2276;SAS_AF=0.2147;AA=G|||;VT=SNP;EX_TARGET
5	140503531	rs17844417	C	T	100	PASS	AC=284;AF=0.0567093;AN=5008;NS=2504;DP=12851;EAS_AF=0.0784;AMR_AF=0.0331;AFR_AF=0.0091;EUR_AF=0.0676;SAS_AF=0.1043;AA=C|||;VT=SNP;EX_TARGET
5	140504310	rs3088331	A	C	100	PASS	AC=1259;AF=0.251398;AN=5008;NS=2504;DP=15558;EAS_AF=0.4544;AMR_AF=0.3184;AFR_AF=0.0144;EUR_AF=0.2346;SAS_AF=0.3323;AA=A|||;VT=SNP
5	140504432	rs3822339	A	C	100	PASS	AC=290;AF=0.0579073;AN=5008;NS=2504;DP=14204;EAS_AF=0.0784;AMR_AF=0.0331;AFR_AF=0.0045;EUR_AF=0.0765;SAS_AF=0.1074;AA=A|||;VT=SNP
5	140504841	rs34501263	A	C	100	PASS	AC=278;AF=0.0555112;AN=5008;NS=2504;DP=13085;EAS_AF=0.0784;AMR_AF=0.0331;AFR_AF=0.0045;EUR_AF=0.0676;SAS_AF=0.1043;AA=C|||;VT=SNP
5	140505486	rs246668	C	A	100	PASS	AC=742;AF=0.148163;AN=5008;NS=2504;DP=18521;EAS_AF=0.1181;AMR_AF=0.1974;AFR_AF=0.1657;EUR_AF=0.159;SAS_AF=0.1094;AA=C|||;VT=SNP
5	140507783	rs13153224	G	A	100	PASS	AC=1018;AF=0.203275;AN=5008;NS=2504;DP=14077;EAS_AF=0.1964;AMR_AF=0.2305;AFR_AF=0.1679;EUR_AF=0.2266;SAS_AF=0.2147;AA=G|||;VT=SNP
5	140507872	rs74601574	A	G	100	PASS	AC=275;AF=0.0549121;AN=5008;NS=2504;DP=14505;EAS_AF=0.0784;AMR_AF=0.0331;AFR_AF=0.0015;EUR_AF=0.0676;SAS_AF=0.1053;AA=A|||;VT=SNP
5	140508725	rs35737105	A	C	100	PASS	AC=275;AF=0.0549121;AN=5008;NS=2504;DP=18681;EAS_AF=0.0784;AMR_AF=0.0331;AFR_AF=0.0015;EUR_AF=0.0676;SAS_AF=0.1053;AA=A|||;VT=SNP
5	140509905	rs55902608	G	A	100	PASS	AC=1320;AF=0.263578;AN=5008;NS=2504;DP=15440;EAS_AF=0.4544;AMR_AF=0.3199;AFR_AF=0.0605;EUR_AF=0.2346;SAS_AF=0.3313;AA=G|||;VT=SNP
5	140512202	rs78083835	C	A	100	PASS	AC=331;AF=0.0660942;AN=5008;NS=2504;DP=21162;EAS_AF=0.0784;AMR_AF=0.0562;AFR_AF=0.0219;EUR_AF=0.0815;SAS_AF=0.1043;AA=C|||;VT=SNP
5	140515483	rs17096901	T	C	100	PASS	AC=129;AF=0.0257588;AN=5008;NS=2504;DP=18444;EAS_AF=0.0456;AMR_AF=0.1023;AFR_AF=0.0008;EUR_AF=0.0099;SAS_AF=0.001;AA=T|||;VT=SNP;EX_TARGET
5	140517174	rs400562	T	C	100	PASS	AC=4258;AF=0.85024;AN=5008;NS=2504;DP=13960;EAS_AF=0.8819;AMR_AF=0.7954;AFR_AF=0.8336;EUR_AF=0.838;SAS_AF=0.8916;AA=C|||;VT=SNP;EX_TARGET
5	140517431	rs246725	T	C	100	PASS	AC=508;AF=0.101438;AN=5008;NS=2504;DP=17953;EAS_AF=0.0784;AMR_AF=0.0663;AFR_AF=0.1498;EUR_AF=0.0815;SAS_AF=0.1053;AA=T|||;VT=SNP
5	140517690	rs79503440	C	A	100	PASS	AC=317;AF=0.0632987;AN=5008;NS=2504;DP=15268;EAS_AF=0.0784;AMR_AF=0.0562;AFR_AF=0.0113;EUR_AF=0.0815;SAS_AF=0.1043;AA=C|||;VT=SNP
5	140518288	rs2338528	A	T	100	PASS	AC=2692;AF=0.53754;AN=5008;NS=2504;DP=19863;EAS_AF=0.4276;AMR_AF=0.4697;AFR_AF=0.59;EUR_AF=0.6064;SAS_AF=0.5573;AA=T|||;VT=SNP
5	140519095	rs6864827	G	A	100	PASS	AC=1923;AF=0.383986;AN=5008;NS=2504;DP=17741;EAS_AF=0.3462;AMR_AF=0.3847;AFR_AF=0.2564;EUR_AF=0.5229;SAS_AF=0.4519;AA=G|||;VT=SNP
5	140519166	rs246723	A	G	100	PASS	AC=2875;AF=0.574081;AN=5008;NS=2504;DP=16282;EAS_AF=0.4236;AMR_AF=0.4813;AFR_AF=0.7254;EUR_AF=0.6074;SAS_AF=0.5562;AA=G|||;VT=SNP
5	140519271	rs7730410	T	C	100	PASS	AC=2701;AF=0.539337;AN=5008;NS=2504;DP=15402;EAS_AF=0.4256;AMR_AF=0.4697;AFR_AF=0.5946;EUR_AF=0.6123;SAS_AF=0.5562;AA=T|||;VT=SNP
5	140520588	rs56411773	C	A	100	PASS	AC=671;AF=0.133986;AN=5008;NS=2504;DP=15975;EAS_AF=0.0417;AMR_AF=0.1787;AFR_AF=0.1982;EUR_AF=0.1501;SAS_AF=0.0941;AA=C|||;VT=SNP
5	140520814	rs246722	C	A	100	PASS	AC=2380;AF=0.47524;AN=5008;NS=2504;DP=16969;EAS_AF=0.5595;AMR_AF=0.5519;AFR_AF=0.4501;EUR_AF=0.4085;SAS_AF=0.4366;AA=A|||;VT=SNP
5	140521394	rs246721	T	G	100	PASS	AC=1430;AF=0.285543;AN=5008;NS=2504;DP=15969;EAS_AF=0.1915;AMR_AF=0.281;AFR_AF=0.5809;EUR_AF=0.173;SAS_AF=0.1022;AA=T|||;VT=SNP
5	140521410	rs62378868	A	C	100	PASS	AC=1170;AF=0.233626;AN=5008;NS=2504;DP=15761;EAS_AF=0.38;AMR_AF=0.2911;AFR_AF=0.0121;EUR_AF=0.2396;SAS_AF=0.3354;AA=A|||;VT=SNP
5	140521567	rs246720	T	A	100	PASS	AC=1811;AF=0.361621;AN=5008;NS=2504;DP=13211;EAS_AF=0.3512;AMR_AF=0.2853;AFR_AF=0.6808;EUR_AF=0.1928;SAS_AF=0.1687;AA=T|||;VT=SNP
5	140522425	rs246718	G	A	100	PASS	AC=2585;AF=0.516174;AN=5008;NS=2504;DP=16575;EAS_AF=0.5704;AMR_AF=0.5591;AFR_AF=0.593;EUR_AF=0.4095;SAS_AF=0.4356;AA=A|||;VT=SNP
5	140522829	rs246717	C	T	100	PASS	AC=3117;AF=0.622404;AN=5008;NS=2504;DP=15446;EAS_AF=0.6607;AMR_AF=0.6484;AFR_AF=0.6452;EUR_AF=0.5557;SAS_AF=0.6022;AA=T|||;VT=SNP
5	140522835	rs246716	T	C	100	PASS	AC=2588;AF=0.516773;AN=5008;NS=2504;DP=15425;EAS_AF=0.5704;AMR_AF=0.5591;AFR_AF=0.593;EUR_AF=0.4115;SAS_AF=0.4366;AA=C|||;VT=SNP
5	140523427	rs12656114	A	G	100	PASS	AC=462;AF=0.0922524;AN=5008;NS=2504;DP=18005;EAS_AF=0.0962;AMR_AF=0.1542;AFR_AF=0.0061;EUR_AF=0.1531;SAS_AF=0.0982;AA=A|||;VT=SNP
5	140523774	rs12654066	C	T	100	PASS	AC=1169;AF=0.233427;AN=5008;NS=2504;DP=13181;EAS_AF=0.38;AMR_AF=0.2911;AFR_AF=0.0121;EUR_AF=0.2396;SAS_AF=0.3344;AA=C|||;VT=SNP
5	140524549	rs62378869	A	C	100	PASS	AC=1168;AF=0.233227;AN=5008;NS=2504;DP=17885;EAS_AF=0.38;AMR_AF=0.2911;AFR_AF=0.0121;EUR_AF=0.2396;SAS_AF=0.3333;AA=A|||;VT=SNP
5	140524864	rs55634432	C	T	100	PASS	AC=1168;AF=0.233227;AN=5008;NS=2504;DP=15800;EAS_AF=0.38;AMR_AF=0.2911;AFR_AF=0.0121;EUR_AF=0.2396;SAS_AF=0.3333;AA=C|||;VT=SNP
5	140524923	rs246713	G	A	100	PASS	AC=2410;AF=0.48123;AN=5008;NS=2504;DP=15581;EAS_AF=0.5704;AMR_AF=0.5533;AFR_AF=0.4637;EUR_AF=0.4095;SAS_AF=0.4356;AA=A|||;VT=SNP
5	140524984	rs35627549	A	C	100	PASS	AC=1168;AF=0.233227;AN=5008;NS=2504;DP=16242;EAS_AF=0.38;AMR_AF=0.2911;AFR_AF=0.0121;EUR_AF=0.2396;SAS_AF=0.3333;AA=A|||;VT=SNP
5	140525324	rs34762107	T	C	100	PASS	AC=1168;AF=0.233227;AN=5008;NS=2504;DP=11447;EAS_AF=0.38;AMR_AF=0.2911;AFR_AF=0.0121;EUR_AF=0.2396;SAS_AF=0.3333;AA=T|||;VT=SNP
5	140525342	rs140106398	G	A	100	PASS	AC=41;AF=0.0081869;AN=5008;NS=2504;DP=11854;EAS_AF=0.0119;AMR_AF=0.0144;AFR_AF=0;EUR_AF=0.0189;SAS_AF=0;AA=G|||;VT=SNP
5	140525531	rs246712	G	A	100	PASS	AC=1254;AF=0.250399;AN=5008;NS=2504;DP=15577;EAS_AF=0.1905;AMR_AF=0.2622;AFR_AF=0.4607;EUR_AF=0.17;SAS_AF=0.1022;AA=G|||;VT=SNP
5	140526038	rs73271756	T	C	100	PASS	AC=717;AF=0.143171;AN=5008;NS=2504;DP=18857;EAS_AF=0.1905;AMR_AF=0.1974;AFR_AF=0.1044;EUR_AF=0.1531;SAS_AF=0.0982;AA=T|||;VT=SNP
5	140526067	rs73271757	C	T	100	PASS	AC=854;AF=0.170527;AN=5008;NS=2504;DP=18664;EAS_AF=0.1905;AMR_AF=0.2032;AFR_AF=0.205;EUR_AF=0.1531;SAS_AF=0.0982;AA=C|||;VT=SNP
5	140526702	rs62378893	T	C	100	PASS	AC=1172;AF=0.234026;AN=5008;NS=2504;DP=15424;EAS_AF=0.38;AMR_AF=0.2925;AFR_AF=0.0121;EUR_AF=0.2425;SAS_AF=0.3333;AA=T|||;VT=SNP
5	140527249	rs246711	G	A	100	PASS	AC=2420;AF=0.483227;AN=5008;NS=2504;DP=19531;EAS_AF=0.5704;AMR_AF=0.5533;AFR_AF=0.472;EUR_AF=0.4085;SAS_AF=0.4356;AA=A|||;VT=SNP
5	140527753	rs13355454	C	T	100	PASS	AC=856;AF=0.170927;AN=5008;NS=2504;DP=17863;EAS_AF=0.1905;AMR_AF=0.2032;AFR_AF=0.2065;EUR_AF=0.1531;SAS_AF=0.0982;AA=C|||;VT=SNP
5	140528013	rs17629011	C	T	100	PASS	AC=195;AF=0.0389377;AN=5008;NS=2504;DP=19691;EAS_AF=0.002;AMR_AF=0.0951;AFR_AF=0.0015;EUR_AF=0.0775;SAS_AF=0.0481;AA=A|||;VT=SNP
5	140528720	rs246710	G	T	100	PASS	AC=2423;AF=0.483826;AN=5008;NS=2504;DP=20451;EAS_AF=0.5704;AMR_AF=0.5533;AFR_AF=0.4735;EUR_AF=0.4105;SAS_AF=0.4346;AA=T|||;VT=SNP
5	140528818	rs246709	T	C	100	PASS	AC=2464;AF=0.492013;AN=5008;NS=2504;DP=21702;EAS_AF=0.5704;AMR_AF=0.5548;AFR_AF=0.5038;EUR_AF=0.4105;SAS_AF=0.4346;AA=C|||;VT=SNP
5	140528906	rs12653888	C	A	100	PASS	AC=1343;AF=0.268171;AN=5008;NS=2504;DP=20233;EAS_AF=0.5298;AMR_AF=0.3141;AFR_AF=0.0136;EUR_AF=0.2416;SAS_AF=0.3374;AA=C|||;VT=SNP
5	140529637	rs4151692	C	T	100	PASS	AC=682;AF=0.136182;AN=5008;NS=2504;DP=14826;EAS_AF=0.0407;AMR_AF=0.183;AFR_AF=0.2042;EUR_AF=0.1521;SAS_AF=0.093;AA=C|||;VT=SNP
5	140529711	rs4151693	C	T	100	PASS	AC=1341;AF=0.267772;AN=5008;NS=2504;DP=16370;EAS_AF=0.5298;AMR_AF=0.3141;AFR_AF=0.0129;EUR_AF=0.2416;SAS_AF=0.3364;AA=C|||;VT=SNP
5	140529778	rs4151694	C	G	100	PASS	AC=1341;AF=0.267772;AN=5008;NS=2504;DP=17362;EAS_AF=0.5298;AMR_AF=0.3141;AFR_AF=0.0129;EUR_AF=0.2416;SAS_AF=0.3364;AA=C|||;VT=SNP
5	140530529	rs3776096	G	A	100	PASS	AC=1341;AF=0.267772;AN=5008;NS=2504;DP=17417;EAS_AF=0.5298;AMR_AF=0.3141;AFR_AF=0.0129;EUR_AF=0.2416;SAS_AF=0.3364;AA=G|||;VT=SNP;EX_TARGET
5	140530852	rs246708	G	C	100	PASS	AC=1122;AF=0.224042;AN=5008;NS=2504;DP=18488;EAS_AF=0.0407;AMR_AF=0.2406;AFR_AF=0.4909;EUR_AF=0.169;SAS_AF=0.0971;AA=G|||;VT=SNP;EX_TARGET
5	140531374	rs17844437	T	C	100	PASS	AC=250;AF=0.0499201;AN=5008;NS=2504;DP=16596;EAS_AF=0.0169;AMR_AF=0.121;AFR_AF=0.0038;EUR_AF=0.1044;SAS_AF=0.0399;AA=C|||;VT=SNP;EX_TARGET
5	140531746	rs246703	C	G	100	PASS	AC=3155;AF=0.629992;AN=5008;NS=2504;DP=15508;EAS_AF=0.6627;AMR_AF=0.6499;AFR_AF=0.6717;EUR_AF=0.5567;SAS_AF=0.6012;AA=C|||;VT=SNP;EX_TARGET
5	140532165	rs17844444	G	A	100	PASS	AC=522;AF=0.104233;AN=5008;NS=2504;DP=16904;EAS_AF=0.0407;AMR_AF=0.1744;AFR_AF=0.0877;EUR_AF=0.1521;SAS_AF=0.093;AA=G|||;VT=SNP;EX_TARGET
5	140532409	rs17629216	G	A	100	PASS	AC=144;AF=0.028754;AN=5008;NS=2504;DP=15913;EAS_AF=0.002;AMR_AF=0.0317;AFR_AF=0.0234;EUR_AF=0.0765;SAS_AF=0.0123;AA=G|||;VT=SNP
5	140532871	rs12658810	T	A	100	PASS	AC=1343;AF=0.268171;AN=5008;NS=2504;DP=18073;EAS_AF=0.5308;AMR_AF=0.3141;AFR_AF=0.0136;EUR_AF=0.2416;SAS_AF=0.3364;AA=T|||;VT=SNP
5	140533050	rs246702	C	T	100	PASS	AC=2452;AF=0.489617;AN=5008;NS=2504;DP=18522;EAS_AF=0.5714;AMR_AF=0.5548;AFR_AF=0.4947;EUR_AF=0.4105;SAS_AF=0.4335;AA=T|||;VT=SNP
5	140533172	rs17096929	A	T	100	PASS	AC=1343;AF=0.268171;AN=5008;NS=2504;DP=17993;EAS_AF=0.5308;AMR_AF=0.3141;AFR_AF=0.0136;EUR_AF=0.2416;SAS_AF=0.3364;AA=A|||;VT=SNP
5	140533704	rs246701	T	C	100	PASS	AC=2447;AF=0.488618;AN=5008;NS=2504;DP=18761;EAS_AF=0.5714;AMR_AF=0.5533;AFR_AF=0.4917;EUR_AF=0.4105;SAS_AF=0.4335;AA=t|||;VT=SNP
5	140534297	rs246700	A	G	100	PASS	AC=2452;AF=0.489617;AN=5008;NS=2504;DP=14094;EAS_AF=0.5714;AMR_AF=0.5548;AFR_AF=0.4947;EUR_AF=0.4105;SAS_AF=0.4335;AA=G|||;VT=SNP
5	140535226	rs62378894	G	A	100	PASS	AC=1342;AF=0.267971;AN=5008;NS=2504;DP=18959;EAS_AF=0.5308;AMR_AF=0.3141;AFR_AF=0.0129;EUR_AF=0.2416;SAS_AF=0.3364;AA=G|||;VT=SNP
5	140537004	rs246697	C	T	100	PASS	AC=1108;AF=0.221246;AN=5008;NS=2504;DP=16144;EAS_AF=0.0407;AMR_AF=0.2406;AFR_AF=0.4803;EUR_AF=0.169;SAS_AF=0.0971;AA=C|||;VT=SNP;EX_TARGET
5	140538152	rs61537192	G	A	100	PASS	AC=542;AF=0.108227;AN=5008;NS=2504;DP=18356;EAS_AF=0.0407;AMR_AF=0.1744;AFR_AF=0.1021;EUR_AF=0.1531;SAS_AF=0.093;AA=G|||;VT=SNP
5	140539727	rs11748310	G	C	100	PASS	AC=1305;AF=0.260583;AN=5008;NS=2504;DP=14494;EAS_AF=0.5298;AMR_AF=0.3012;AFR_AF=0.0129;EUR_AF=0.2306;SAS_AF=0.32;AA=G|||;VT=SNP
5	140539945	rs73271769	C	T	100	PASS	AC=682;AF=0.136182;AN=5008;NS=2504;DP=15062;EAS_AF=0.0417;AMR_AF=0.1816;AFR_AF=0.2035;EUR_AF=0.1531;SAS_AF=0.093;AA=C|||;VT=SNP
5	140541747	rs4912600	T	C	100	PASS	AC=1305;AF=0.260583;AN=5008;NS=2504;DP=19167;EAS_AF=0.5298;AMR_AF=0.3012;AFR_AF=0.0129;EUR_AF=0.2306;SAS_AF=0.32;AA=T|||;VT=SNP
5	140542610	rs56233997	C	A	100	PASS	AC=1305;AF=0.260583;AN=5008;NS=2504;DP=18927;EAS_AF=0.5298;AMR_AF=0.3012;AFR_AF=0.0129;EUR_AF=0.2306;SAS_AF=0.32;AA=C|||;VT=SNP
5	140543233	rs145354	C	A	100	PASS	AC=2428;AF=0.484824;AN=5008;NS=2504;DP=17233;EAS_AF=0.5704;AMR_AF=0.5432;AFR_AF=0.503;EUR_AF=0.4006;SAS_AF=0.4172;AA=A|||;VT=SNP
5	140543699	rs62378897	A	T	100	PASS	AC=1305;AF=0.260583;AN=5008;NS=2504;DP=16164;EAS_AF=0.5298;AMR_AF=0.3012;AFR_AF=0.0129;EUR_AF=0.2306;SAS_AF=0.32;AA=A|||;VT=SNP
5	140543712	rs73271773	A	G	100	PASS	AC=681;AF=0.135982;AN=5008;NS=2504;DP=16344;EAS_AF=0.0407;AMR_AF=0.1816;AFR_AF=0.2035;EUR_AF=0.1531;SAS_AF=0.093;AA=A|||;VT=SNP
5	140544197	rs58906794	T	C	100	PASS	AC=680;AF=0.135783;AN=5008;NS=2504;DP=17314;EAS_AF=0.0407;AMR_AF=0.1816;AFR_AF=0.2027;EUR_AF=0.1531;SAS_AF=0.093;AA=T|||;VT=SNP
5	140544353	rs57645129	C	T	100	PASS	AC=681;AF=0.135982;AN=5008;NS=2504;DP=15477;EAS_AF=0.0407;AMR_AF=0.1816;AFR_AF=0.2035;EUR_AF=0.1531;SAS_AF=0.093;AA=C|||;VT=SNP
5	140544992	rs246690	G	A	100	PASS	AC=3138;AF=0.626597;AN=5008;NS=2504;DP=17694;EAS_AF=0.6617;AMR_AF=0.6383;AFR_AF=0.6853;EUR_AF=0.5467;SAS_AF=0.5849;AA=g|||;VT=SNP
5	140546031	rs246689	C	T	100	PASS	AC=2429;AF=0.485024;AN=5008;NS=2504;DP=16067;EAS_AF=0.5704;AMR_AF=0.5447;AFR_AF=0.503;EUR_AF=0.4006;SAS_AF=0.4172;AA=T|||;VT=SNP
5	140546194	rs246688	A	C	100	PASS	AC=3138;AF=0.626597;AN=5008;NS=2504;DP=18815;EAS_AF=0.6617;AMR_AF=0.6383;AFR_AF=0.6853;EUR_AF=0.5467;SAS_AF=0.5849;AA=C|||;VT=SNP
5	140546973	rs246686	G	A	100	PASS	AC=2428;AF=0.484824;AN=5008;NS=2504;DP=21228;EAS_AF=0.5704;AMR_AF=0.5432;AFR_AF=0.503;EUR_AF=0.4006;SAS_AF=0.4172;AA=A|||;VT=SNP
5	140547197	rs10477144	T	C	100	PASS	AC=683;AF=0.136382;AN=5008;NS=2504;DP=18031;EAS_AF=0.0427;AMR_AF=0.1816;AFR_AF=0.2035;EUR_AF=0.1531;SAS_AF=0.093;AA=T|||;VT=SNP
5	140547298	rs55805572	G	C	100	PASS	AC=1305;AF=0.260583;AN=5008;NS=2504;DP=16883;EAS_AF=0.5298;AMR_AF=0.3012;AFR_AF=0.0129;EUR_AF=0.2306;SAS_AF=0.32;AA=G|||;VT=SNP
5	140549575	rs246683	T	C	100	PASS	AC=2434;AF=0.486022;AN=5008;NS=2504;DP=14994;EAS_AF=0.5714;AMR_AF=0.5418;AFR_AF=0.5076;EUR_AF=0.4006;SAS_AF=0.4172;AA=C|||;VT=SNP
5	140549641	rs246682	C	T	100	PASS	AC=2433;AF=0.485823;AN=5008;NS=2504;DP=15816;EAS_AF=0.5704;AMR_AF=0.5418;AFR_AF=0.5076;EUR_AF=0.4006;SAS_AF=0.4172;AA=T|||;VT=SNP
5	140549675	rs246681	A	C	100	PASS	AC=2434;AF=0.486022;AN=5008;NS=2504;DP=15430;EAS_AF=0.5714;AMR_AF=0.5418;AFR_AF=0.5076;EUR_AF=0.4006;SAS_AF=0.4172;AA=C|||;VT=SNP
5	140549715	rs246680	G	A	100	PASS	AC=2435;AF=0.486222;AN=5008;NS=2504;DP=16322;EAS_AF=0.5724;AMR_AF=0.5418;AFR_AF=0.5076;EUR_AF=0.4006;SAS_AF=0.4172;AA=A|||;VT=SNP
5	140550412	rs6884127	C	T	100	PASS	AC=2434;AF=0.486022;AN=5008;NS=2504;DP=16840;EAS_AF=0.5714;AMR_AF=0.5418;AFR_AF=0.5076;EUR_AF=0.4006;SAS_AF=0.4172;AA=T|||;VT=SNP
5	140551180	rs6869960	A	G	100	PASS	AC=604;AF=0.120607;AN=5008;NS=2504;DP=13199;EAS_AF=0.0407;AMR_AF=0.1787;AFR_AF=0.1467;EUR_AF=0.1531;SAS_AF=0.093;AA=A|||;VT=SNP
5	140551509	rs1528587	A	G	100	PASS	AC=1355;AF=0.270567;AN=5008;NS=2504;DP=16144;EAS_AF=0.5298;AMR_AF=0.3055;AFR_AF=0.0484;EUR_AF=0.2306;SAS_AF=0.32;AA=A|||;VT=SNP
5	140552558	rs17096945	T	C	100	PASS	AC=543;AF=0.108427;AN=5008;NS=2504;DP=16638;EAS_AF=0.0407;AMR_AF=0.1744;AFR_AF=0.1029;EUR_AF=0.1531;SAS_AF=0.093;AA=T|||;VT=SNP;EX_TARGET
5	140552774	rs17286891	G	A	100	PASS	AC=248;AF=0.0495208;AN=5008;NS=2504;DP=18654;EAS_AF=0.0159;AMR_AF=0.121;AFR_AF=0.003;EUR_AF=0.1044;SAS_AF=0.0399;AA=G|||;VT=SNP;EX_TARGET
5	140553581	rs2910313	G	C	100	PASS	AC=3142;AF=0.627396;AN=5008;NS=2504;DP=18866;EAS_AF=0.6607;AMR_AF=0.6369;AFR_AF=0.6891;EUR_AF=0.5477;SAS_AF=0.5849;AA=C|||;VT=SNP;EX_TARGET
5	140553664	rs3733695	G	A	100	PASS	AC=758;AF=0.151358;AN=5008;NS=2504;DP=20573;EAS_AF=0.0407;AMR_AF=0.1902;AFR_AF=0.2572;EUR_AF=0.1531;SAS_AF=0.093;AA=G|||;VT=SNP;EX_TARGET
5	140553856	rs2907330	G	A	100	PASS	AC=3143;AF=0.627596;AN=5008;NS=2504;DP=16633;EAS_AF=0.6607;AMR_AF=0.6369;AFR_AF=0.6891;EUR_AF=0.5487;SAS_AF=0.5849;AA=A|||;VT=SNP;EX_TARGET
5	140553917	rs17844455	G	A	100	PASS	AC=759;AF=0.151558;AN=5008;NS=2504;DP=16812;EAS_AF=0.0417;AMR_AF=0.1902;AFR_AF=0.2572;EUR_AF=0.1531;SAS_AF=0.093;AA=G|||;VT=SNP;EX_TARGET
5	140553919	rs17844456	C	A	100	PASS	AC=759;AF=0.151558;AN=5008;NS=2504;DP=16995;EAS_AF=0.0417;AMR_AF=0.1902;AFR_AF=0.2572;EUR_AF=0.1531;SAS_AF=0.093;AA=C|||;VT=SNP;EX_TARGET
5	140554006	rs2907329	C	G	100	PASS	AC=3163;AF=0.631589;AN=5008;NS=2504;DP=16448;EAS_AF=0.6716;AMR_AF=0.6527;AFR_AF=0.6884;EUR_AF=0.5477;SAS_AF=0.5849;AA=c|||;VT=SNP;EX_TARGET
5	140554562	rs2910314	A	T	100	PASS	AC=486;AF=0.0970447;AN=5008;NS=2504;DP=21367;EAS_AF=0.0913;AMR_AF=0.0879;AFR_AF=0.0166;EUR_AF=0.1461;SAS_AF=0.1677;AA=A|||;VT=SNP;EX_TARGET
5	140554606	rs11741863	T	C	100	PASS	AC=1352;AF=0.269968;AN=5008;NS=2504;DP=22194;EAS_AF=0.5278;AMR_AF=0.3055;AFR_AF=0.0484;EUR_AF=0.2296;SAS_AF=0.32;AA=T|||;VT=SNP;EX_TARGET
5	140554808	rs6892507	T	A	100	PASS	AC=2430;AF=0.485224;AN=5008;NS=2504;DP=28067;EAS_AF=0.5685;AMR_AF=0.5418;AFR_AF=0.5076;EUR_AF=0.3996;SAS_AF=0.4172;AA=A|||;VT=SNP
5	140558212	rs2950845	A	C	100	PASS	AC=484;AF=0.0966454;AN=5008;NS=2504;DP=25623;EAS_AF=0.0913;AMR_AF=0.0893;AFR_AF=0.0166;EUR_AF=0.1441;SAS_AF=0.1667;AA=A|||;VT=SNP;EX_TARGET
5	140558528	rs3733694	A	G	100	PASS	AC=644;AF=0.128594;AN=5008;NS=2504;DP=31989;EAS_AF=0.0407;AMR_AF=0.1787;AFR_AF=0.177;EUR_AF=0.1531;SAS_AF=0.093;AA=A|||;VT=SNP;EX_TARGET
5	140559596	rs2697541	T	G	100	PASS	AC=4519;AF=0.902356;AN=5008;NS=2504;DP=14057;EAS_AF=0.9087;AMR_AF=0.9121;AFR_AF=0.9811;EUR_AF=0.8539;SAS_AF=0.8323;AA=G|||;VT=SNP;EX_TARGET
5	140559679	rs17844507	C	G	100	PASS	AC=542;AF=0.108227;AN=5008;NS=2504;DP=16544;EAS_AF=0.0407;AMR_AF=0.1744;AFR_AF=0.1021;EUR_AF=0.1531;SAS_AF=0.093;AA=C|||;VT=SNP;EX_TARGET
5	140559849	rs17096961	G	A	100	PASS	AC=758;AF=0.151358;AN=5008;NS=2504;DP=15316;EAS_AF=0.0407;AMR_AF=0.1902;AFR_AF=0.2572;EUR_AF=0.1531;SAS_AF=0.093;AA=G|||;VT=SNP;EX_TARGET
5	140560381	rs2697540	A	T	100	PASS	AC=2431;AF=0.485423;AN=5008;NS=2504;DP=18566;EAS_AF=0.5685;AMR_AF=0.5418;AFR_AF=0.5076;EUR_AF=0.4006;SAS_AF=0.4172;AA=T|||;VT=SNP
5	140560532	rs2204705	A	G	100	PASS	AC=4522;AF=0.902955;AN=5008;NS=2504;DP=16912;EAS_AF=0.9087;AMR_AF=0.9121;AFR_AF=0.9834;EUR_AF=0.8539;SAS_AF=0.8323;AA=G|||;VT=SNP
5	140560641	rs7730978	A	G	100	PASS	AC=1675;AF=0.334465;AN=5008;NS=2504;DP=15669;EAS_AF=0.5288;AMR_AF=0.353;AFR_AF=0.2504;EUR_AF=0.2475;SAS_AF=0.3241;AA=A|||;VT=SNP
5	140561768	rs2740584	C	T	100	PASS	AC=1673;AF=0.334065;AN=5008;NS=2504;DP=21225;EAS_AF=0.5278;AMR_AF=0.3516;AFR_AF=0.2504;EUR_AF=0.2475;SAS_AF=0.3241;AA=C|||;VT=SNP
5	140561983	rs2204704	A	G	100	PASS	AC=1705;AF=0.340455;AN=5008;NS=2504;DP=18818;EAS_AF=0.3403;AMR_AF=0.3545;AFR_AF=0.1959;EUR_AF=0.4483;SAS_AF=0.4151;AA=A|||;VT=SNP
5	140562073	rs4151695	A	C	100	PASS	AC=763;AF=0.152356;AN=5008;NS=2504;DP=20601;EAS_AF=0.0407;AMR_AF=0.1902;AFR_AF=0.2579;EUR_AF=0.1571;SAS_AF=0.093;AA=C|||;VT=SNP;EX_TARGET
5	140563173	rs28664170	G	T	100	PASS	AC=763;AF=0.152356;AN=5008;NS=2504;DP=17783;EAS_AF=0.0407;AMR_AF=0.1902;AFR_AF=0.2579;EUR_AF=0.1571;SAS_AF=0.093;AA=g|||;VT=SNP;EX_TARGET
5	140564214	rs61739446	T	C	100	PASS	AC=547;AF=0.109225;AN=5008;NS=2504;DP=16254;EAS_AF=0.0407;AMR_AF=0.1744;AFR_AF=0.1029;EUR_AF=0.1571;SAS_AF=0.093;AA=T|||;VT=SNP;EX_TARGET
5	140564263	rs17844666	C	T	100	PASS	AC=1351;AF=0.269768;AN=5008;NS=2504;DP=16208;EAS_AF=0.5288;AMR_AF=0.3055;AFR_AF=0.0477;EUR_AF=0.2306;SAS_AF=0.318;AA=C|||;VT=SNP;EX_TARGET
5	140564594	rs10060104	C	T	100	PASS	AC=763;AF=0.152356;AN=5008;NS=2504;DP=17723;EAS_AF=0.0407;AMR_AF=0.1902;AFR_AF=0.2579;EUR_AF=0.1571;SAS_AF=0.093;AA=C|||;VT=SNP
5	140564661	rs10069559	T	C	100	PASS	AC=763;AF=0.152356;AN=5008;NS=2504;DP=16511;EAS_AF=0.0407;AMR_AF=0.1902;AFR_AF=0.2579;EUR_AF=0.1571;SAS_AF=0.093;AA=T|||;VT=SNP
5	140564672	rs73273626	T	A	100	PASS	AC=503;AF=0.100439;AN=5008;NS=2504;DP=16403;EAS_AF=0.0407;AMR_AF=0.1715;AFR_AF=0.0719;EUR_AF=0.1561;SAS_AF=0.093;AA=T|||;VT=SNP
5	140565046	rs2980409	C	T	100	PASS	AC=972;AF=0.194089;AN=5008;NS=2504;DP=15099;EAS_AF=0.1171;AMR_AF=0.2925;AFR_AF=0.0197;EUR_AF=0.3459;SAS_AF=0.2832;AA=C|||;VT=SNP
5	140565083	rs2950846	T	C	100	PASS	AC=1859;AF=0.371206;AN=5008;NS=2504;DP=15684;EAS_AF=0.3383;AMR_AF=0.3631;AFR_AF=0.3086;EUR_AF=0.4493;SAS_AF=0.4151;AA=T|||;VT=SNP
5	140565110	rs2338529	C	T	100	PASS	AC=763;AF=0.152356;AN=5008;NS=2504;DP=14374;EAS_AF=0.0407;AMR_AF=0.1902;AFR_AF=0.2579;EUR_AF=0.1571;SAS_AF=0.093;AA=C|||;VT=SNP
5	140565168	rs2338530	A	G	100	PASS	AC=4522;AF=0.902955;AN=5008;NS=2504;DP=13870;EAS_AF=0.9087;AMR_AF=0.9121;AFR_AF=0.9834;EUR_AF=0.8539;SAS_AF=0.8323;AA=G|||;VT=SNP
5	140566244	rs6580182	A	G	100	PASS	AC=1858;AF=0.371006;AN=5008;NS=2504;DP=19630;EAS_AF=0.3373;AMR_AF=0.3631;AFR_AF=0.3086;EUR_AF=0.4493;SAS_AF=0.4151;AA=A|||;VT=SNP
5	140566391	rs59617728	G	A	100	PASS	AC=1356;AF=0.270767;AN=5008;NS=2504;DP=19922;EAS_AF=0.5298;AMR_AF=0.3055;AFR_AF=0.0492;EUR_AF=0.2306;SAS_AF=0.32;AA=G|||;VT=SNP
5	140566709	rs998794	A	G	100	PASS	AC=548;AF=0.109425;AN=5008;NS=2504;DP=19443;EAS_AF=0.0407;AMR_AF=0.1744;AFR_AF=0.1029;EUR_AF=0.1581;SAS_AF=0.093;AA=A|||;VT=SNP
5	140567264	rs2740588	G	T	100	PASS	AC=1307;AF=0.260982;AN=5008;NS=2504;DP=19437;EAS_AF=0.5278;AMR_AF=0.3026;AFR_AF=0.0136;EUR_AF=0.2326;SAS_AF=0.32;AA=G|||;VT=SNP;EX_TARGET
5	140567445	rs17844512	A	G	100	PASS	AC=1356;AF=0.270767;AN=5008;NS=2504;DP=18699;EAS_AF=0.5268;AMR_AF=0.3069;AFR_AF=0.0492;EUR_AF=0.2326;SAS_AF=0.32;AA=A|||;VT=SNP;EX_TARGET
5	140567608	rs11167743	C	T	100	PASS	AC=1858;AF=0.371006;AN=5008;NS=2504;DP=17465;EAS_AF=0.3393;AMR_AF=0.3617;AFR_AF=0.3086;EUR_AF=0.4483;SAS_AF=0.4151;AA=C|||;VT=SNP;EX_TARGET
5	140568026	rs2697531	T	C	100	PASS	AC=1356;AF=0.270767;AN=5008;NS=2504;DP=18208;EAS_AF=0.5268;AMR_AF=0.3069;AFR_AF=0.0492;EUR_AF=0.2326;SAS_AF=0.32;AA=T|||;VT=SNP;EX_TARGET
5	140568131	rs10040383	A	G	100	PASS	AC=1085;AF=0.216653;AN=5008;NS=2504;DP=19628;EAS_AF=0.0407;AMR_AF=0.2363;AFR_AF=0.4599;EUR_AF=0.1759;SAS_AF=0.0971;AA=A|||;VT=SNP;EX_TARGET
5	140568167	rs2697530	T	A	100	PASS	AC=549;AF=0.109625;AN=5008;NS=2504;DP=18925;EAS_AF=0.0407;AMR_AF=0.1744;AFR_AF=0.1029;EUR_AF=0.159;SAS_AF=0.093;AA=T|||;VT=SNP;EX_TARGET
5	140569353	rs3733691	G	A	100	PASS	AC=1306;AF=0.260783;AN=5008;NS=2504;DP=16971;EAS_AF=0.5268;AMR_AF=0.3026;AFR_AF=0.0136;EUR_AF=0.2326;SAS_AF=0.32;AA=G|||;VT=SNP
5	140569527	rs3733690	G	C	100	PASS	AC=2440;AF=0.48722;AN=5008;NS=2504;DP=14627;EAS_AF=0.5675;AMR_AF=0.5432;AFR_AF=0.5083;EUR_AF=0.4085;SAS_AF=0.4172;AA=C|||;VT=SNP
5	140569911	rs2907326	T	C	100	PASS	AC=3149;AF=0.628794;AN=5008;NS=2504;DP=14173;EAS_AF=0.6607;AMR_AF=0.6383;AFR_AF=0.6906;EUR_AF=0.5517;SAS_AF=0.5849;AA=C|||;VT=SNP
5	140570199	rs2910324	A	G	100	PASS	AC=3151;AF=0.629193;AN=5008;NS=2504;DP=11775;EAS_AF=0.6607;AMR_AF=0.6383;AFR_AF=0.6921;EUR_AF=0.5517;SAS_AF=0.5849;AA=G|||;VT=SNP
5	140570223	rs2907325	C	T	100	PASS	AC=3156;AF=0.630192;AN=5008;NS=2504;DP=11218;EAS_AF=0.6607;AMR_AF=0.6383;AFR_AF=0.6944;EUR_AF=0.5517;SAS_AF=0.5869;AA=t|||;VT=SNP
5	140570472	rs7735365	G	C	100	PASS	AC=2441;AF=0.48742;AN=5008;NS=2504;DP=16540;EAS_AF=0.5675;AMR_AF=0.5432;AFR_AF=0.5083;EUR_AF=0.4085;SAS_AF=0.4182;AA=G|||;VT=SNP
5	140570973	rs12654953	C	T	100	PASS	AC=2121;AF=0.423522;AN=5008;NS=2504;DP=14678;EAS_AF=0.5675;AMR_AF=0.4971;AFR_AF=0.3071;EUR_AF=0.3917;SAS_AF=0.4131;AA=C|||;VT=SNP
5	140570974	rs12657056	A	G	100	PASS	AC=2439;AF=0.487021;AN=5008;NS=2504;DP=14691;EAS_AF=0.5675;AMR_AF=0.5432;AFR_AF=0.5083;EUR_AF=0.4085;SAS_AF=0.4162;AA=A|||;VT=SNP
5	140571178	rs12659392	G	T	100	PASS	AC=280;AF=0.0559105;AN=5008;NS=2504;DP=17992;EAS_AF=0.2034;AMR_AF=0.0951;AFR_AF=0.0015;EUR_AF=0.006;SAS_AF=0.001;AA=G|||;VT=SNP
5	140571379	rs4912741	G	C	100	PASS	AC=2440;AF=0.48722;AN=5008;NS=2504;DP=21288;EAS_AF=0.5675;AMR_AF=0.5432;AFR_AF=0.5083;EUR_AF=0.4085;SAS_AF=0.4172;AA=G|||;VT=SNP
5	140571526	rs4912742	T	C	100	PASS	AC=2440;AF=0.48722;AN=5008;NS=2504;DP=20154;EAS_AF=0.5675;AMR_AF=0.5432;AFR_AF=0.5083;EUR_AF=0.4085;SAS_AF=0.4172;AA=T|||;VT=SNP
5	140572668	rs597064	C	T	100	PASS	AC=2440;AF=0.48722;AN=5008;NS=2504;DP=18344;EAS_AF=0.5685;AMR_AF=0.5432;AFR_AF=0.5083;EUR_AF=0.4076;SAS_AF=0.4172;AA=t|||;VT=SNP;EX_TARGET
5	140572763	rs2907323	C	G	100	PASS	AC=485;AF=0.096845;AN=5008;NS=2504;DP=17115;EAS_AF=0.0933;AMR_AF=0.0879;AFR_AF=0.0166;EUR_AF=0.1431;SAS_AF=0.1677;AA=C|||;VT=SNP;EX_TARGET
5	140575211	rs629168	G	T	100	PASS	AC=3142;AF=0.627396;AN=5008;NS=2504;DP=10850;EAS_AF=0.6617;AMR_AF=0.6383;AFR_AF=0.6906;EUR_AF=0.5507;SAS_AF=0.5777;AA=T|||;VT=SNP
5	140575558	rs640835	G	A	100	PASS	AC=3149;AF=0.628794;AN=5008;NS=2504;DP=12398;EAS_AF=0.6617;AMR_AF=0.6383;AFR_AF=0.6906;EUR_AF=0.5507;SAS_AF=0.5849;AA=A|||;VT=SNP
5	140576012	rs590042	C	T	100	PASS	AC=1357;AF=0.270966;AN=5008;NS=2504;DP=17375;EAS_AF=0.5278;AMR_AF=0.3069;AFR_AF=0.0492;EUR_AF=0.2326;SAS_AF=0.32;AA=C|||;VT=SNP
5	140576241	rs643864	T	C	100	PASS	AC=2440;AF=0.48722;AN=5008;NS=2504;DP=17250;EAS_AF=0.5685;AMR_AF=0.5432;AFR_AF=0.5083;EUR_AF=0.4076;SAS_AF=0.4172;AA=C|||;VT=SNP
5	140576282	rs643918	C	G	100	PASS	AC=1356;AF=0.270767;AN=5008;NS=2504;DP=16234;EAS_AF=0.5278;AMR_AF=0.3055;AFR_AF=0.0492;EUR_AF=0.2326;SAS_AF=0.32;AA=C|||;VT=SNP
5	140577647	rs73273650	T	C	100	PASS	AC=548;AF=0.109425;AN=5008;NS=2504;DP=18130;EAS_AF=0.0407;AMR_AF=0.1744;AFR_AF=0.1029;EUR_AF=0.1581;SAS_AF=0.093;AA=T|||;VT=SNP
5	140578732	rs17096982	G	A	100	PASS	AC=504;AF=0.100639;AN=5008;NS=2504;DP=19789;EAS_AF=0.0407;AMR_AF=0.1715;AFR_AF=0.0719;EUR_AF=0.1571;SAS_AF=0.093;AA=G|||;VT=SNP
5	140579358	rs3756323	A	G	100	PASS	AC=764;AF=0.152556;AN=5008;NS=2504;DP=21054;EAS_AF=0.0407;AMR_AF=0.1902;AFR_AF=0.2579;EUR_AF=0.1581;SAS_AF=0.093;AA=G|||;VT=SNP;EX_TARGET
5	140580493	rs3733688	T	A	100	PASS	AC=334;AF=0.0666933;AN=5008;NS=2504;DP=19712;EAS_AF=0.255;AMR_AF=0.0965;AFR_AF=0.0015;EUR_AF=0.006;SAS_AF=0.002;AA=T|||;VT=SNP;EX_TARGET
5	140580772	rs57636116	T	C	100	PASS	AC=548;AF=0.109425;AN=5008;NS=2504;DP=17056;EAS_AF=0.0407;AMR_AF=0.1744;AFR_AF=0.1029;EUR_AF=0.1581;SAS_AF=0.093;AA=t|||;VT=SNP;EX_TARGET
5	140580931	rs799834	C	G	100	PASS	AC=2793;AF=0.557708;AN=5008;NS=2504;DP=16257;EAS_AF=0.5694;AMR_AF=0.5576;AFR_AF=0.7648;EUR_AF=0.4105;SAS_AF=0.4172;AA=G|||;VT=SNP;EX_TARGET
5	140582155	rs592195	C	A	100	PASS	AC=2440;AF=0.48722;AN=5008;NS=2504;DP=15117;EAS_AF=0.5685;AMR_AF=0.5432;AFR_AF=0.5083;EUR_AF=0.4076;SAS_AF=0.4172;AA=A|||;VT=SNP
5	140582746	rs112928015	G	A	100	PASS	AC=764;AF=0.152556;AN=5008;NS=2504;DP=15841;EAS_AF=0.0407;AMR_AF=0.1902;AFR_AF=0.2579;EUR_AF=0.1581;SAS_AF=0.093;AA=A|||;VT=SNP
5	140582993	rs73273660	C	T	100	PASS	AC=765;AF=0.152756;AN=5008;NS=2504;DP=17172;EAS_AF=0.0407;AMR_AF=0.1902;AFR_AF=0.2579;EUR_AF=0.159;SAS_AF=0.093;AA=C|||;VT=SNP
5	140583197	rs9885539	C	T	100	PASS	AC=651;AF=0.129992;AN=5008;NS=2504;DP=14275;EAS_AF=0.0417;AMR_AF=0.1787;AFR_AF=0.1778;EUR_AF=0.1581;SAS_AF=0.093;AA=C|||;VT=SNP
5	140583559	rs2109039	C	T	100	PASS	AC=503;AF=0.100439;AN=5008;NS=2504;DP=12505;EAS_AF=0.0407;AMR_AF=0.1715;AFR_AF=0.0719;EUR_AF=0.1571;SAS_AF=0.092;AA=c|||;VT=SNP
5	140584216	rs13362425	C	G	100	PASS	AC=764;AF=0.152556;AN=5008;NS=2504;DP=15547;EAS_AF=0.0407;AMR_AF=0.1902;AFR_AF=0.2579;EUR_AF=0.1581;SAS_AF=0.093;AA=C|||;VT=SNP
5	140584278	rs672062	T	C	100	PASS	AC=3302;AF=0.659345;AN=5008;NS=2504;DP=15652;EAS_AF=0.6617;AMR_AF=0.6484;AFR_AF=0.8003;EUR_AF=0.5517;SAS_AF=0.5849;AA=C|||;VT=SNP
5	140584381	rs2910007	T	G	100	PASS	AC=476;AF=0.0950479;AN=5008;NS=2504;DP=17815;EAS_AF=0.0933;AMR_AF=0.0879;AFR_AF=0.0106;EUR_AF=0.1421;SAS_AF=0.1677;AA=T|||;VT=SNP
5	140585201	rs676177	A	G	100	PASS	AC=2674;AF=0.533946;AN=5008;NS=2504;DP=16762;EAS_AF=0.5685;AMR_AF=0.5504;AFR_AF=0.6815;EUR_AF=0.4076;SAS_AF=0.4172;AA=G|||;VT=SNP
5	140585514	rs643502	T	C	100	PASS	AC=2439;AF=0.487021;AN=5008;NS=2504;DP=15826;EAS_AF=0.5665;AMR_AF=0.5432;AFR_AF=0.5098;EUR_AF=0.4066;SAS_AF=0.4172;AA=C|||;VT=SNP
5	140586991	rs597196	T	A	100	PASS	AC=1300;AF=0.259585;AN=5008;NS=2504;DP=18038;EAS_AF=0.5179;AMR_AF=0.3026;AFR_AF=0.0144;EUR_AF=0.2376;SAS_AF=0.317;AA=t|||;VT=SNP
5	140587545	rs73273674	G	A	100	PASS	AC=764;AF=0.152556;AN=5008;NS=2504;DP=19561;EAS_AF=0.0407;AMR_AF=0.1902;AFR_AF=0.2579;EUR_AF=0.1581;SAS_AF=0.093;AA=G|||;VT=SNP
5	140588373	rs2910326	C	T	100	PASS	AC=1914;AF=0.382188;AN=5008;NS=2504;DP=15802;EAS_AF=0.1329;AMR_AF=0.3357;AFR_AF=0.7292;EUR_AF=0.3201;SAS_AF=0.2669;AA=T|||;VT=SNP
5	140589738	rs2910327	C	T	100	PASS	AC=601;AF=0.120008;AN=5008;NS=2504;DP=18305;EAS_AF=0.0933;AMR_AF=0.0937;AFR_AF=0.1036;EUR_AF=0.1412;SAS_AF=0.1667;AA=C|||;VT=SNP;EX_TARGET
5	140590766	rs2910006	A	G	100	PASS	AC=1949;AF=0.389177;AN=5008;NS=2504;DP=16246;EAS_AF=0.1339;AMR_AF=0.3386;AFR_AF=0.7511;EUR_AF=0.3211;SAS_AF=0.2689;AA=G|||;VT=SNP;EX_TARGET
5	140591702	rs652435	A	G	100	PASS	AC=4007;AF=0.80012;AN=5008;NS=2504;DP=16882;EAS_AF=0.8849;AMR_AF=0.7046;AFR_AF=0.9796;EUR_AF=0.6551;SAS_AF=0.6871;AA=G|||;VT=SNP
5	140591948	rs2910328	A	T	100	PASS	AC=898;AF=0.179313;AN=5008;NS=2504;DP=15745;EAS_AF=0.0942;AMR_AF=0.1398;AFR_AF=0.292;EUR_AF=0.1561;SAS_AF=0.1667;AA=A|||;VT=SNP
5	140591990	rs651056	A	C	100	PASS	AC=1275;AF=0.254593;AN=5008;NS=2504;DP=15712;EAS_AF=0.5288;AMR_AF=0.3012;AFR_AF=0.0113;EUR_AF=0.2316;SAS_AF=0.2914;AA=A|||;VT=SNP
5	140593256	rs628301	C	T	100	PASS	AC=3229;AF=0.644768;AN=5008;NS=2504;DP=20997;EAS_AF=0.6627;AMR_AF=0.6398;AFR_AF=0.7625;EUR_AF=0.5537;SAS_AF=0.5644;AA=T|||;VT=SNP
5	140595183	rs2910330	G	T	100	PASS	AC=602;AF=0.120208;AN=5008;NS=2504;DP=15894;EAS_AF=0.0933;AMR_AF=0.0937;AFR_AF=0.1036;EUR_AF=0.1421;SAS_AF=0.1667;AA=G|||;VT=SNP;EX_TARGET
5	140595343	rs56309578	G	C	100	PASS	AC=343;AF=0.0684904;AN=5008;NS=2504;DP=16063;EAS_AF=0.003;AMR_AF=0.0663;AFR_AF=0.1377;EUR_AF=0.0795;SAS_AF=0.0327;AA=C|||;VT=SNP;EX_TARGET
5	140595756	rs17844617	C	T	100	PASS	AC=585;AF=0.116813;AN=5008;NS=2504;DP=16534;EAS_AF=0.0397;AMR_AF=0.1816;AFR_AF=0.1233;EUR_AF=0.159;SAS_AF=0.0982;AA=c|||;VT=SNP;EX_TARGET
5	140595802	rs17844618	T	C	100	PASS	AC=584;AF=0.116613;AN=5008;NS=2504;DP=16903;EAS_AF=0.0397;AMR_AF=0.1801;AFR_AF=0.1233;EUR_AF=0.159;SAS_AF=0.0982;AA=T|||;VT=SNP;EX_TARGET
5	140596162	rs2910332	C	T	100	PASS	AC=473;AF=0.0944489;AN=5008;NS=2504;DP=19799;EAS_AF=0.0933;AMR_AF=0.0865;AFR_AF=0.0098;EUR_AF=0.1421;SAS_AF=0.1667;AA=C|||;VT=SNP
5	140596704	rs2910333	A	G	100	PASS	AC=1949;AF=0.389177;AN=5008;NS=2504;DP=15251;EAS_AF=0.1329;AMR_AF=0.3386;AFR_AF=0.7511;EUR_AF=0.3221;SAS_AF=0.2689;AA=G|||;VT=SNP
5	140598543	rs702384	C	T	100	PASS	AC=1276;AF=0.254792;AN=5008;NS=2504;DP=16560;EAS_AF=0.5298;AMR_AF=0.3012;AFR_AF=0.0113;EUR_AF=0.2316;SAS_AF=0.2914;AA=C|||;VT=SNP
5	140599020	rs73273694	C	G	100	PASS	AC=584;AF=0.116613;AN=5008;NS=2504;DP=18017;EAS_AF=0.0397;AMR_AF=0.1801;AFR_AF=0.1233;EUR_AF=0.159;SAS_AF=0.0982;AA=C|||;VT=SNP
5	140601585	rs73273701	A	G	100	PASS	AC=591;AF=0.118011;AN=5008;NS=2504;DP=20784;EAS_AF=0.0397;AMR_AF=0.1801;AFR_AF=0.1233;EUR_AF=0.16;SAS_AF=0.1043;AA=A|||;VT=SNP
5	140602119	rs2910004	A	G	100	PASS	AC=1949;AF=0.389177;AN=5008;NS=2504;DP=16870;EAS_AF=0.1329;AMR_AF=0.3386;AFR_AF=0.7511;EUR_AF=0.3221;SAS_AF=0.2689;AA=G|||;VT=SNP
5	140605601	rs73275709	A	G	100	PASS	AC=913;AF=0.182308;AN=5008;NS=2504;DP=16544;EAS_AF=0.0397;AMR_AF=0.1888;AFR_AF=0.3623;EUR_AF=0.16;SAS_AF=0.1043;AA=a|||;VT=SNP
5	140606059	rs9784595	T	A	100	PASS	AC=591;AF=0.118011;AN=5008;NS=2504;DP=18138;EAS_AF=0.0397;AMR_AF=0.1801;AFR_AF=0.1241;EUR_AF=0.159;SAS_AF=0.1043;AA=t|||;VT=SNP
5	140606114	rs2910002	A	G	100	PASS	AC=1945;AF=0.388379;AN=5008;NS=2504;DP=16962;EAS_AF=0.1329;AMR_AF=0.3386;AFR_AF=0.7489;EUR_AF=0.3221;SAS_AF=0.2679;AA=N|||;VT=SNP
5	140606170	rs2907321	C	A	100	PASS	AC=1104;AF=0.220447;AN=5008;NS=2504;DP=15791;EAS_AF=0.0933;AMR_AF=0.1513;AFR_AF=0.4425;EUR_AF=0.1571;SAS_AF=0.1656;AA=c|||;VT=SNP
5	140606765	rs73275711	A	G	100	PASS	AC=584;AF=0.116613;AN=5008;NS=2504;DP=19542;EAS_AF=0.0397;AMR_AF=0.1801;AFR_AF=0.1233;EUR_AF=0.159;SAS_AF=0.0982;AA=A|||;VT=SNP
5	140606802	rs2907320	C	T	100	PASS	AC=1113;AF=0.222244;AN=5008;NS=2504;DP=19982;EAS_AF=0.0933;AMR_AF=0.1513;AFR_AF=0.4425;EUR_AF=0.162;SAS_AF=0.1697;AA=C|||;VT=SNP
5	140606979	rs2907319	G	A	100	PASS	AC=1113;AF=0.222244;AN=5008;NS=2504;DP=17465;EAS_AF=0.0933;AMR_AF=0.1513;AFR_AF=0.4425;EUR_AF=0.162;SAS_AF=0.1697;AA=G|||;VT=SNP
5	140607091	rs2907318	G	A	100	PASS	AC=1113;AF=0.222244;AN=5008;NS=2504;DP=17113;EAS_AF=0.0933;AMR_AF=0.1513;AFR_AF=0.4425;EUR_AF=0.162;SAS_AF=0.1697;AA=A|||;VT=SNP
5	140607232	rs584204	T	C	100	PASS	AC=3221;AF=0.643171;AN=5008;NS=2504;DP=17665;EAS_AF=0.6627;AMR_AF=0.6398;AFR_AF=0.7602;EUR_AF=0.5537;SAS_AF=0.5593;AA=C|||;VT=SNP
5	140607273	rs2907317	G	A	100	PASS	AC=1114;AF=0.222444;AN=5008;NS=2504;DP=16647;EAS_AF=0.0933;AMR_AF=0.1513;AFR_AF=0.4425;EUR_AF=0.162;SAS_AF=0.1708;AA=A|||;VT=SNP
5	140607693	rs2910334	A	G	100	PASS	AC=602;AF=0.120208;AN=5008;NS=2504;DP=15254;EAS_AF=0.0933;AMR_AF=0.0951;AFR_AF=0.1036;EUR_AF=0.1421;SAS_AF=0.1656;AA=A|||;VT=SNP
5	140608734	rs73275720	C	T	100	PASS	AC=584;AF=0.116613;AN=5008;NS=2504;DP=13205;EAS_AF=0.0397;AMR_AF=0.1801;AFR_AF=0.1233;EUR_AF=0.159;SAS_AF=0.0982;AA=C|||;VT=SNP
5	140609969	rs73281217	G	A	100	PASS	AC=584;AF=0.116613;AN=5008;NS=2504;DP=16465;EAS_AF=0.0397;AMR_AF=0.1801;AFR_AF=0.1233;EUR_AF=0.159;SAS_AF=0.0982;AA=G|||;VT=SNP
5	140610802	rs112090402	G	A	100	PASS	AC=584;AF=0.116613;AN=5008;NS=2504;DP=14316;EAS_AF=0.0397;AMR_AF=0.1801;AFR_AF=0.1233;EUR_AF=0.159;SAS_AF=0.0982;AA=G|||;VT=SNP
5	140610880	rs2907313	C	T	100	PASS	AC=604;AF=0.120607;AN=5008;NS=2504;DP=15234;EAS_AF=0.0933;AMR_AF=0.0951;AFR_AF=0.1051;EUR_AF=0.1421;SAS_AF=0.1656;AA=C|||;VT=SNP
5	140611099	rs2907312	C	T	100	PASS	AC=609;AF=0.121605;AN=5008;NS=2504;DP=15028;EAS_AF=0.0933;AMR_AF=0.0951;AFR_AF=0.1036;EUR_AF=0.1421;SAS_AF=0.1728;AA=C|||;VT=SNP
5	140611220	rs6873959	T	C	100	PASS	AC=829;AF=0.165535;AN=5008;NS=2504;DP=13508;EAS_AF=0.0397;AMR_AF=0.1859;AFR_AF=0.3048;EUR_AF=0.16;SAS_AF=0.0982;AA=T|||;VT=SNP
5	140612679	rs2907311	A	G	100	PASS	AC=1114;AF=0.222444;AN=5008;NS=2504;DP=17978;EAS_AF=0.0933;AMR_AF=0.1527;AFR_AF=0.4425;EUR_AF=0.162;SAS_AF=0.1697;AA=G|||;VT=SNP
5	140613990	rs2907310	A	C	100	PASS	AC=1114;AF=0.222444;AN=5008;NS=2504;DP=18967;EAS_AF=0.0933;AMR_AF=0.1527;AFR_AF=0.4425;EUR_AF=0.162;SAS_AF=0.1697;AA=A|||;VT=SNP
5	140614038	rs2907309	G	A	100	PASS	AC=1105;AF=0.220647;AN=5008;NS=2504;DP=19326;EAS_AF=0.0933;AMR_AF=0.1513;AFR_AF=0.4425;EUR_AF=0.1571;SAS_AF=0.1667;AA=G|||;VT=SNP
5	140614165	rs73281222	C	T	100	PASS	AC=512;AF=0.102236;AN=5008;NS=2504;DP=19409;EAS_AF=0.0397;AMR_AF=0.17;AFR_AF=0.0734;EUR_AF=0.159;SAS_AF=0.0992;AA=C|||;VT=SNP
5	140614203	rs2910001	T	C	100	PASS	AC=1114;AF=0.222444;AN=5008;NS=2504;DP=18965;EAS_AF=0.0933;AMR_AF=0.1527;AFR_AF=0.4425;EUR_AF=0.162;SAS_AF=0.1697;AA=T|||;VT=SNP
5	140614830	rs2907308	G	A	100	PASS	AC=1160;AF=0.231629;AN=5008;NS=2504;DP=17247;EAS_AF=0.0933;AMR_AF=0.1527;AFR_AF=0.4773;EUR_AF=0.162;SAS_AF=0.1697;AA=A|||;VT=SNP
5	140615221	rs2910000	C	T	100	PASS	AC=1150;AF=0.229633;AN=5008;NS=2504;DP=15639;EAS_AF=0.0933;AMR_AF=0.1513;AFR_AF=0.4773;EUR_AF=0.1571;SAS_AF=0.1656;AA=C|||;VT=SNP
5	140615269	rs2907307	A	G	100	PASS	AC=1161;AF=0.231829;AN=5008;NS=2504;DP=16658;EAS_AF=0.0942;AMR_AF=0.1527;AFR_AF=0.4773;EUR_AF=0.162;SAS_AF=0.1697;AA=G|||;VT=SNP
5	140615413	rs3733683	C	G	100	PASS	AC=590;AF=0.117812;AN=5008;NS=2504;DP=18215;EAS_AF=0.0397;AMR_AF=0.1801;AFR_AF=0.1271;EUR_AF=0.159;SAS_AF=0.0992;AA=C|||;VT=SNP
5	140615609	rs2909999	G	A	100	PASS	AC=1150;AF=0.229633;AN=5008;NS=2504;DP=15345;EAS_AF=0.0933;AMR_AF=0.1513;AFR_AF=0.4773;EUR_AF=0.1571;SAS_AF=0.1656;AA=G|||;VT=SNP;EX_TARGET
5	140615733	rs2907306	A	G	100	PASS	AC=1160;AF=0.231629;AN=5008;NS=2504;DP=16616;EAS_AF=0.0933;AMR_AF=0.1527;AFR_AF=0.4773;EUR_AF=0.162;SAS_AF=0.1697;AA=G|||;VT=SNP
5	140617347	rs2907305	G	A	100	PASS	AC=1160;AF=0.231629;AN=5008;NS=2504;DP=16887;EAS_AF=0.0933;AMR_AF=0.1527;AFR_AF=0.4773;EUR_AF=0.162;SAS_AF=0.1697;AA=A|||;VT=SNP
5	140617666	rs2907304	A	T	100	PASS	AC=1946;AF=0.388578;AN=5008;NS=2504;DP=18486;EAS_AF=0.1329;AMR_AF=0.3386;AFR_AF=0.7489;EUR_AF=0.3221;SAS_AF=0.2689;AA=T|||;VT=SNP
5	140617962	rs2909995	T	C	100	PASS	AC=1130;AF=0.225639;AN=5008;NS=2504;DP=15587;EAS_AF=0.0933;AMR_AF=0.1527;AFR_AF=0.4546;EUR_AF=0.162;SAS_AF=0.1697;AA=T|||;VT=SNP
5	140618265	rs2909994	T	C	100	PASS	AC=604;AF=0.120607;AN=5008;NS=2504;DP=14579;EAS_AF=0.0933;AMR_AF=0.0951;AFR_AF=0.1051;EUR_AF=0.1421;SAS_AF=0.1656;AA=T|||;VT=SNP
5	140618844	rs73281238	C	A	100	PASS	AC=786;AF=0.156949;AN=5008;NS=2504;DP=18574;EAS_AF=0.0397;AMR_AF=0.1859;AFR_AF=0.2716;EUR_AF=0.16;SAS_AF=0.0992;AA=C|||;VT=SNP
5	140619364	rs2909993	C	A	100	PASS	AC=1161;AF=0.231829;AN=5008;NS=2504;DP=21491;EAS_AF=0.0933;AMR_AF=0.1527;AFR_AF=0.4781;EUR_AF=0.162;SAS_AF=0.1697;AA=A|||;VT=SNP
5	140619637	rs2907303	C	A	100	PASS	AC=1160;AF=0.231629;AN=5008;NS=2504;DP=20060;EAS_AF=0.0933;AMR_AF=0.1527;AFR_AF=0.4773;EUR_AF=0.162;SAS_AF=0.1697;AA=C|||;VT=SNP
5	140619791	rs2910335	A	G	100	PASS	AC=1160;AF=0.231629;AN=5008;NS=2504;DP=18492;EAS_AF=0.0933;AMR_AF=0.1527;AFR_AF=0.4773;EUR_AF=0.162;SAS_AF=0.1697;AA=C|||;VT=SNP
5	140620792	rs631696	A	G	100	PASS	AC=1266;AF=0.252796;AN=5008;NS=2504;DP=18227;EAS_AF=0.5268;AMR_AF=0.2925;AFR_AF=0.0113;EUR_AF=0.2316;SAS_AF=0.2904;AA=A|||;VT=SNP
5	140621318	rs2109038	G	T	100	PASS	AC=781;AF=0.15595;AN=5008;NS=2504;DP=16900;EAS_AF=0.0397;AMR_AF=0.1859;AFR_AF=0.2708;EUR_AF=0.1561;SAS_AF=0.0992;AA=G|||;VT=SNP
5	140621948	rs2907302	G	A	100	PASS	AC=1931;AF=0.385583;AN=5008;NS=2504;DP=17964;EAS_AF=0.1329;AMR_AF=0.3372;AFR_AF=0.7481;EUR_AF=0.3131;SAS_AF=0.2648;AA=A|||;VT=SNP
5	140622042	rs6877134	C	T	100	PASS	AC=782;AF=0.15615;AN=5008;NS=2504;DP=17691;EAS_AF=0.0397;AMR_AF=0.1859;AFR_AF=0.2716;EUR_AF=0.1561;SAS_AF=0.0992;AA=C|||;VT=SNP
5	140623606	rs2907301	G	A	100	PASS	AC=1150;AF=0.229633;AN=5008;NS=2504;DP=18049;EAS_AF=0.0933;AMR_AF=0.1513;AFR_AF=0.4773;EUR_AF=0.1571;SAS_AF=0.1656;AA=A|||;VT=SNP
5	140623793	rs587342	T	C	100	PASS	AC=3205;AF=0.639976;AN=5008;NS=2504;DP=19241;EAS_AF=0.6597;AMR_AF=0.6282;AFR_AF=0.7595;EUR_AF=0.5497;SAS_AF=0.5593;AA=C|||;VT=SNP
5	140624133	rs660082	G	A	100	PASS	AC=1265;AF=0.252596;AN=5008;NS=2504;DP=16786;EAS_AF=0.5268;AMR_AF=0.2911;AFR_AF=0.0113;EUR_AF=0.2316;SAS_AF=0.2904;AA=G|||;VT=SNP
5	140626627	rs618096	G	A	100	PASS	AC=3253;AF=0.649561;AN=5008;NS=2504;DP=13818;EAS_AF=0.6597;AMR_AF=0.6326;AFR_AF=0.7935;EUR_AF=0.5497;SAS_AF=0.5593;AA=A|||;VT=SNP;EX_TARGET
5	140626724	rs3776091	T	G	100	PASS	AC=593;AF=0.118411;AN=5008;NS=2504;DP=16249;EAS_AF=0.0397;AMR_AF=0.1787;AFR_AF=0.1324;EUR_AF=0.1561;SAS_AF=0.0992;AA=t|||;VT=SNP;EX_TARGET
5	140628556	rs1017091	T	C	100	PASS	AC=579;AF=0.115615;AN=5008;NS=2504;DP=17233;EAS_AF=0.0397;AMR_AF=0.1787;AFR_AF=0.1233;EUR_AF=0.1541;SAS_AF=0.0992;AA=T|||;VT=SNP
5	140629690	rs10516156	C	A	100	PASS	AC=1266;AF=0.252796;AN=5008;NS=2504;DP=20693;EAS_AF=0.5268;AMR_AF=0.2911;AFR_AF=0.0113;EUR_AF=0.2316;SAS_AF=0.2914;AA=C|||;VT=SNP
5	140630478	rs1363447	T	C	100	PASS	AC=1939;AF=0.387181;AN=5008;NS=2504;DP=20785;EAS_AF=0.1329;AMR_AF=0.3372;AFR_AF=0.7481;EUR_AF=0.3171;SAS_AF=0.2689;AA=C|||;VT=SNP
5	140631073	rs2910336	A	G	100	PASS	AC=1076;AF=0.214856;AN=5008;NS=2504;DP=18425;EAS_AF=0.0933;AMR_AF=0.1499;AFR_AF=0.4221;EUR_AF=0.1571;SAS_AF=0.1656;AA=A|||;VT=SNP
5	140631925	rs2910337	T	G	100	PASS	AC=1078;AF=0.215256;AN=5008;NS=2504;DP=15140;EAS_AF=0.0942;AMR_AF=0.1499;AFR_AF=0.4228;EUR_AF=0.1571;SAS_AF=0.1656;AA=T|||;VT=SNP
5	140633269	rs2910338	C	G	100	PASS	AC=602;AF=0.120208;AN=5008;NS=2504;DP=17899;EAS_AF=0.0933;AMR_AF=0.0951;AFR_AF=0.1036;EUR_AF=0.1421;SAS_AF=0.1656;AA=C|||;VT=SNP
5	140634119	rs1895255	T	G	100	PASS	AC=1077;AF=0.215056;AN=5008;NS=2504;DP=16981;EAS_AF=0.0933;AMR_AF=0.1499;AFR_AF=0.4228;EUR_AF=0.1571;SAS_AF=0.1656;AA=G|||;VT=SNP
5	140634295	rs2910339	A	C	100	PASS	AC=1077;AF=0.215056;AN=5008;NS=2504;DP=19615;EAS_AF=0.0933;AMR_AF=0.1499;AFR_AF=0.4228;EUR_AF=0.1571;SAS_AF=0.1656;AA=C|||;VT=SNP
5	140634996	rs2910340	C	T	100	PASS	AC=1346;AF=0.26877;AN=5008;NS=2504;DP=16919;EAS_AF=0.0933;AMR_AF=0.1571;AFR_AF=0.6218;EUR_AF=0.1581;SAS_AF=0.1656;AA=T|||;VT=SNP
5	140636086	rs116515969	G	A	100	PASS	AC=375;AF=0.0748802;AN=5008;NS=2504;DP=18900;EAS_AF=0.1468;AMR_AF=0.0173;AFR_AF=0.0998;EUR_AF=0.0209;SAS_AF=0.0634;AA=A|||;VT=SNP
5	140636457	rs2910341	C	T	100	PASS	AC=899;AF=0.179513;AN=5008;NS=2504;DP=18758;EAS_AF=0.0933;AMR_AF=0.1167;AFR_AF=0.3162;EUR_AF=0.1431;SAS_AF=0.1656;AA=C|||;VT=SNP
5	140636494	rs2909992	T	C	100	PASS	AC=1346;AF=0.26877;AN=5008;NS=2504;DP=17188;EAS_AF=0.0933;AMR_AF=0.1571;AFR_AF=0.6218;EUR_AF=0.1581;SAS_AF=0.1656;AA=C|||;VT=SNP
5	140636893	rs2907298	T	A	100	PASS	AC=1938;AF=0.386981;AN=5008;NS=2504;DP=17877;EAS_AF=0.1329;AMR_AF=0.3372;AFR_AF=0.7481;EUR_AF=0.3161;SAS_AF=0.2689;AA=A|||;VT=SNP
5	140637481	rs2907297	C	A	100	PASS	AC=852;AF=0.170128;AN=5008;NS=2504;DP=16654;EAS_AF=0.0933;AMR_AF=0.1282;AFR_AF=0.2663;EUR_AF=0.1541;SAS_AF=0.1656;AA=C|||;VT=SNP
5	140638149	rs1133436	A	T	100	PASS	AC=598;AF=0.119409;AN=5008;NS=2504;DP=18021;EAS_AF=0.0933;AMR_AF=0.0951;AFR_AF=0.1029;EUR_AF=0.1392;SAS_AF=0.1656;AA=A|||;VT=SNP
5	140638585	rs11950683	C	T	100	PASS	AC=1131;AF=0.225839;AN=5008;NS=2504;DP=17891;EAS_AF=0.0933;AMR_AF=0.1354;AFR_AF=0.4728;EUR_AF=0.1551;SAS_AF=0.1656;AA=C|||;VT=SNP
5	140639582	rs1638537	G	C	100	PASS	AC=3237;AF=0.646366;AN=5008;NS=2504;DP=17283;EAS_AF=0.6597;AMR_AF=0.6254;AFR_AF=0.792;EUR_AF=0.5487;SAS_AF=0.5511;AA=C|||;VT=SNP
5	140640342	rs2910311	A	G	100	PASS	AC=1147;AF=0.229034;AN=5008;NS=2504;DP=20235;EAS_AF=0.0942;AMR_AF=0.1369;AFR_AF=0.4743;EUR_AF=0.163;SAS_AF=0.1697;AA=A|||;VT=SNP
5	140642007	rs2910312	A	G	100	PASS	AC=1133;AF=0.226238;AN=5008;NS=2504;DP=18469;EAS_AF=0.0933;AMR_AF=0.1354;AFR_AF=0.4743;EUR_AF=0.1551;SAS_AF=0.1656;AA=G|||;VT=SNP
5	140642064	rs145755279	C	T	100	PASS	AC=113;AF=0.0225639;AN=5008;NS=2504;DP=15530;EAS_AF=0.0298;AMR_AF=0.0072;AFR_AF=0.0333;EUR_AF=0.0139;SAS_AF=0.0204;AA=C|||;VT=SNP
5	140642165	rs2907296	G	T	100	PASS	AC=1926;AF=0.384585;AN=5008;NS=2504;DP=18686;EAS_AF=0.1329;AMR_AF=0.33;AFR_AF=0.7466;EUR_AF=0.3181;SAS_AF=0.2618;AA=T|||;VT=SNP
5	140642475	rs13190224	C	T	100	PASS	AC=745;AF=0.148762;AN=5008;NS=2504;DP=17974;EAS_AF=0.0942;AMR_AF=0.121;AFR_AF=0.1891;EUR_AF=0.1531;SAS_AF=0.1656;AA=C|||;VT=SNP
5	140643335	rs7732379	A	G	100	PASS	AC=1140;AF=0.227636;AN=5008;NS=2504;DP=15537;EAS_AF=0.0942;AMR_AF=0.1369;AFR_AF=0.4773;EUR_AF=0.1551;SAS_AF=0.1667;AA=G|||;VT=SNP
5	140644484	rs13182561	A	G	100	PASS	AC=954;AF=0.190495;AN=5008;NS=2504;DP=18937;EAS_AF=0.0933;AMR_AF=0.147;AFR_AF=0.3101;EUR_AF=0.175;SAS_AF=0.1759;AA=A|||;VT=SNP
5	140644957	rs643844	G	T	100	PASS	AC=3197;AF=0.638379;AN=5008;NS=2504;DP=18061;EAS_AF=0.6587;AMR_AF=0.6254;AFR_AF=0.7708;EUR_AF=0.5467;SAS_AF=0.5419;AA=T|||;VT=SNP
5	140645133	rs640163	A	T	100	PASS	AC=1999;AF=0.399161;AN=5008;NS=2504;DP=19149;EAS_AF=0.5546;AMR_AF=0.4236;AFR_AF=0.23;EUR_AF=0.3996;SAS_AF=0.4499;AA=A|||;VT=SNP
5	140645971	rs73263904	T	C	100	PASS	AC=332;AF=0.0662939;AN=5008;NS=2504;DP=22743;EAS_AF=0.0357;AMR_AF=0.0504;AFR_AF=0.0764;EUR_AF=0.0855;SAS_AF=0.0757;AA=T|||;VT=SNP
5	140646284	rs80257135	G	C	100	PASS	AC=189;AF=0.0377396;AN=5008;NS=2504;DP=20736;EAS_AF=0.0278;AMR_AF=0.0879;AFR_AF=0.0113;EUR_AF=0.0408;SAS_AF=0.045;AA=G|||;VT=SNP
5	140646347	rs76671173	G	C	100	PASS	AC=243;AF=0.0485224;AN=5008;NS=2504;DP=19522;EAS_AF=0.0367;AMR_AF=0.0331;AFR_AF=0.0424;EUR_AF=0.0547;SAS_AF=0.0736;AA=G|||;VT=SNP
5	140646825	rs74732224	C	T	100	PASS	AC=229;AF=0.0457268;AN=5008;NS=2504;DP=18765;EAS_AF=0.0367;AMR_AF=0.0303;AFR_AF=0.0424;EUR_AF=0.0437;SAS_AF=0.0726;AA=C|||;VT=SNP
5	140646831	rs612006	A	G	100	PASS	AC=1600;AF=0.319489;AN=5008;NS=2504;DP=18976;EAS_AF=0.2619;AMR_AF=0.3127;AFR_AF=0.413;EUR_AF=0.3161;SAS_AF=0.2607;AA=A|||;VT=SNP
5	140647617	rs598227	T	A	100	PASS	AC=2636;AF=0.526358;AN=5008;NS=2504;DP=16923;EAS_AF=0.4097;AMR_AF=0.5159;AFR_AF=0.7821;EUR_AF=0.4384;SAS_AF=0.3988;AA=A|||;VT=SNP
5	140648548	rs75180754	C	T	100	PASS	AC=208;AF=0.0415335;AN=5008;NS=2504;DP=15368;EAS_AF=0.0367;AMR_AF=0.0303;AFR_AF=0.0265;EUR_AF=0.0437;SAS_AF=0.0726;AA=C|||;VT=SNP
5	140648785	rs585621	T	C	100	PASS	AC=900;AF=0.179712;AN=5008;NS=2504;DP=20203;EAS_AF=0.1974;AMR_AF=0.1744;AFR_AF=0.2254;EUR_AF=0.1282;SAS_AF=0.1564;AA=T|||;VT=SNP
5	140649738	rs678800	T	A	100	PASS	AC=2197;AF=0.438698;AN=5008;NS=2504;DP=17508;EAS_AF=0.3224;AMR_AF=0.3602;AFR_AF=0.705;EUR_AF=0.3608;SAS_AF=0.3344;AA=A|||;VT=SNP
5	140650198	rs676835	T	C	100	PASS	AC=1836;AF=0.366613;AN=5008;NS=2504;DP=16256;EAS_AF=0.2996;AMR_AF=0.3415;AFR_AF=0.4629;EUR_AF=0.3588;SAS_AF=0.3313;AA=C|||;VT=SNP
5	140650204	rs676832	T	A	100	PASS	AC=900;AF=0.179712;AN=5008;NS=2504;DP=16010;EAS_AF=0.1974;AMR_AF=0.1729;AFR_AF=0.2262;EUR_AF=0.1282;SAS_AF=0.1564;AA=T|||;VT=SNP
5	140653258	rs10044936	C	T	100	PASS	AC=206;AF=0.0411342;AN=5008;NS=2504;DP=20066;EAS_AF=0.0367;AMR_AF=0.0303;AFR_AF=0.025;EUR_AF=0.0437;SAS_AF=0.0726;AA=C|||;VT=SNP
5	140654455	rs28600237	A	G	100	PASS	AC=2177;AF=0.434704;AN=5008;NS=2504;DP=12694;EAS_AF=0.3214;AMR_AF=0.3588;AFR_AF=0.6725;EUR_AF=0.3787;SAS_AF=0.3415;AA=G|||;VT=SNP
5	140655224	rs62378922	G	A	100	PASS	AC=582;AF=0.116214;AN=5008;NS=2504;DP=18237;EAS_AF=0.0655;AMR_AF=0.1383;AFR_AF=0.0809;EUR_AF=0.2048;SAS_AF=0.1094;AA=G|||;VT=SNP
5	140656398	rs62378923	C	T	100	PASS	AC=974;AF=0.194489;AN=5008;NS=2504;DP=21100;EAS_AF=0.0883;AMR_AF=0.1527;AFR_AF=0.3487;EUR_AF=0.2068;SAS_AF=0.1125;AA=C|||;VT=SNP
5	140657864	rs1363453	G	A	100	PASS	AC=973;AF=0.194289;AN=5008;NS=2504;DP=22179;EAS_AF=0.0883;AMR_AF=0.1527;AFR_AF=0.3487;EUR_AF=0.2068;SAS_AF=0.1115;AA=G|||;VT=SNP
5	140658138	rs1363451	G	A	100	PASS	AC=974;AF=0.194489;AN=5008;NS=2504;DP=21651;EAS_AF=0.0883;AMR_AF=0.1527;AFR_AF=0.3487;EUR_AF=0.2078;SAS_AF=0.1115;AA=G|||;VT=SNP
5	140658363	rs1363450	T	A	100	PASS	AC=973;AF=0.194289;AN=5008;NS=2504;DP=24036;EAS_AF=0.0883;AMR_AF=0.1527;AFR_AF=0.3487;EUR_AF=0.2068;SAS_AF=0.1115;AA=T|||;VT=SNP
5	140659106	rs57396973	T	A	100	PASS	AC=978;AF=0.195288;AN=5008;NS=2504;DP=21483;EAS_AF=0.0933;AMR_AF=0.1527;AFR_AF=0.3487;EUR_AF=0.2068;SAS_AF=0.1115;AA=A|||;VT=SNP
5	140659244	rs75240822	G	A	100	PASS	AC=175;AF=0.0349441;AN=5008;NS=2504;DP=20997;EAS_AF=0.0367;AMR_AF=0.0288;AFR_AF=0.0015;EUR_AF=0.0447;SAS_AF=0.0726;AA=G|||;VT=SNP
5	140659538	rs618578	T	C	100	PASS	AC=2178;AF=0.434904;AN=5008;NS=2504;DP=21560;EAS_AF=0.3214;AMR_AF=0.3588;AFR_AF=0.6732;EUR_AF=0.3787;SAS_AF=0.3415;AA=C|||;VT=SNP
5	140659960	rs66998469	T	C	100	PASS	AC=978;AF=0.195288;AN=5008;NS=2504;DP=12813;EAS_AF=0.0933;AMR_AF=0.1527;AFR_AF=0.3487;EUR_AF=0.2068;SAS_AF=0.1115;AA=c|||;VT=SNP
5	140660439	rs111994142	G	T	100	PASS	AC=206;AF=0.0411342;AN=5008;NS=2504;DP=20382;EAS_AF=0.0367;AMR_AF=0.0303;AFR_AF=0.025;EUR_AF=0.0437;SAS_AF=0.0726;AA=T|||;VT=SNP
5	140660814	rs6868387	G	A	100	PASS	AC=973;AF=0.194289;AN=5008;NS=2504;DP=19839;EAS_AF=0.0883;AMR_AF=0.1527;AFR_AF=0.3487;EUR_AF=0.2068;SAS_AF=0.1115;AA=G|||;VT=SNP
5	140660962	rs61203679	T	C	100	PASS	AC=283;AF=0.0565096;AN=5008;NS=2504;DP=18158;EAS_AF=0.2113;AMR_AF=0.0807;AFR_AF=0.0023;EUR_AF=0.0089;SAS_AF=0.002;AA=T|||;VT=SNP
5	140661932	rs10062604	T	C	100	PASS	AC=979;AF=0.195487;AN=5008;NS=2504;DP=21809;EAS_AF=0.0933;AMR_AF=0.1527;AFR_AF=0.3487;EUR_AF=0.2068;SAS_AF=0.1125;AA=t|||;VT=SNP
5	140662912	rs12187725	A	G	100	PASS	AC=586;AF=0.117013;AN=5008;NS=2504;DP=16092;EAS_AF=0.0704;AMR_AF=0.1383;AFR_AF=0.0809;EUR_AF=0.2048;SAS_AF=0.1084;AA=A|||;VT=SNP
5	140663663	rs619268	C	T	100	PASS	AC=662;AF=0.132188;AN=5008;NS=2504;DP=16102;EAS_AF=0.1042;AMR_AF=0.1484;AFR_AF=0.1997;EUR_AF=0.0915;SAS_AF=0.1002;AA=C|||;VT=SNP
5	140664160	rs12188255	T	C	100	PASS	AC=978;AF=0.195288;AN=5008;NS=2504;DP=12625;EAS_AF=0.0933;AMR_AF=0.1527;AFR_AF=0.3487;EUR_AF=0.2068;SAS_AF=0.1115;AA=C|||;VT=SNP
5	140664603	rs799841	G	T	100	PASS	AC=2176;AF=0.434505;AN=5008;NS=2504;DP=15433;EAS_AF=0.3214;AMR_AF=0.3588;AFR_AF=0.6717;EUR_AF=0.3787;SAS_AF=0.3415;AA=T|||;VT=SNP
5	140665268	rs605151	T	A	100	PASS	AC=898;AF=0.179313;AN=5008;NS=2504;DP=14670;EAS_AF=0.1964;AMR_AF=0.1729;AFR_AF=0.2247;EUR_AF=0.1282;SAS_AF=0.1575;AA=T|||;VT=SNP
5	140666494	rs7703869	C	T	100	PASS	AC=973;AF=0.194289;AN=5008;NS=2504;DP=19889;EAS_AF=0.0883;AMR_AF=0.1527;AFR_AF=0.3487;EUR_AF=0.2068;SAS_AF=0.1115;AA=T|||;VT=SNP
5	140666816	rs6580183	C	T	100	PASS	AC=295;AF=0.0589058;AN=5008;NS=2504;DP=18776;EAS_AF=0.0367;AMR_AF=0.0331;AFR_AF=0.0908;EUR_AF=0.0437;SAS_AF=0.0726;AA=C|||;VT=SNP
5	140666845	rs111952494	G	A	100	PASS	AC=206;AF=0.0411342;AN=5008;NS=2504;DP=20181;EAS_AF=0.0367;AMR_AF=0.0303;AFR_AF=0.025;EUR_AF=0.0437;SAS_AF=0.0726;AA=G|||;VT=SNP
5	140667303	rs59933130	G	A	100	PASS	AC=973;AF=0.194289;AN=5008;NS=2504;DP=21607;EAS_AF=0.0883;AMR_AF=0.1527;AFR_AF=0.3487;EUR_AF=0.2068;SAS_AF=0.1115;AA=G|||;VT=SNP
5	140667906	rs76422143	G	A	100	PASS	AC=174;AF=0.0347444;AN=5008;NS=2504;DP=19891;EAS_AF=0.0367;AMR_AF=0.0288;AFR_AF=0.0015;EUR_AF=0.0437;SAS_AF=0.0726;AA=G|||;VT=SNP
5	140668049	rs6878504	G	A	100	PASS	AC=273;AF=0.0545128;AN=5008;NS=2504;DP=18790;EAS_AF=0.0367;AMR_AF=0.0331;AFR_AF=0.0741;EUR_AF=0.0437;SAS_AF=0.0726;AA=G|||;VT=SNP
5	140668375	rs2879202	C	A	100	PASS	AC=996;AF=0.198882;AN=5008;NS=2504;DP=18560;EAS_AF=0.0883;AMR_AF=0.1527;AFR_AF=0.3661;EUR_AF=0.2068;SAS_AF=0.1115;AA=A|||;VT=SNP
5	140668718	rs4912745	T	C	100	PASS	AC=996;AF=0.198882;AN=5008;NS=2504;DP=17257;EAS_AF=0.0883;AMR_AF=0.1527;AFR_AF=0.3661;EUR_AF=0.2068;SAS_AF=0.1115;AA=T|||;VT=SNP
5	140668914	rs113658480	C	T	100	PASS	AC=176;AF=0.0351438;AN=5008;NS=2504;DP=18557;EAS_AF=0.0367;AMR_AF=0.0288;AFR_AF=0.0015;EUR_AF=0.0437;SAS_AF=0.0746;AA=C|||;VT=SNP
5	140668925	rs113951537	G	T	100	PASS	AC=174;AF=0.0347444;AN=5008;NS=2504;DP=18522;EAS_AF=0.0367;AMR_AF=0.0288;AFR_AF=0.0015;EUR_AF=0.0437;SAS_AF=0.0726;AA=G|||;VT=SNP
5	140669021	rs7710691	T	C	100	PASS	AC=274;AF=0.0547125;AN=5008;NS=2504;DP=21128;EAS_AF=0.0367;AMR_AF=0.0331;AFR_AF=0.0734;EUR_AF=0.0437;SAS_AF=0.0746;AA=T|||;VT=SNP
5	140669422	rs76572944	T	C	100	PASS	AC=206;AF=0.0411342;AN=5008;NS=2504;DP=20755;EAS_AF=0.0367;AMR_AF=0.0303;AFR_AF=0.025;EUR_AF=0.0437;SAS_AF=0.0726;AA=T|||;VT=SNP
5	140670330	rs2079695	A	G	100	PASS	AC=4112;AF=0.821086;AN=5008;NS=2504;DP=20250;EAS_AF=0.8036;AMR_AF=0.8271;AFR_AF=0.7753;EUR_AF=0.8718;SAS_AF=0.8446;AA=G|||;VT=SNP
5	140670488	rs11952480	C	T	100	PASS	AC=208;AF=0.0415335;AN=5008;NS=2504;DP=19046;EAS_AF=0.0367;AMR_AF=0.0303;AFR_AF=0.025;EUR_AF=0.0437;SAS_AF=0.0746;AA=C|||;VT=SNP
5	140670491	rs78174798	T	A	100	PASS	AC=211;AF=0.0421326;AN=5008;NS=2504;DP=18824;EAS_AF=0.0278;AMR_AF=0.1009;AFR_AF=0.0121;EUR_AF=0.0527;SAS_AF=0.045;AA=T|||;VT=SNP
5	140672089	rs1422411	G	A	100	PASS	AC=4110;AF=0.820687;AN=5008;NS=2504;DP=17305;EAS_AF=0.8036;AMR_AF=0.8271;AFR_AF=0.7738;EUR_AF=0.8718;SAS_AF=0.8446;AA=A|||;VT=SNP
5	140672227	rs13175150	T	A	100	PASS	AC=2832;AF=0.565495;AN=5008;NS=2504;DP=17844;EAS_AF=0.6786;AMR_AF=0.6412;AFR_AF=0.3275;EUR_AF=0.6223;SAS_AF=0.6585;AA=T|||;VT=SNP
5	140672244	rs13175163	T	C	100	PASS	AC=2832;AF=0.565495;AN=5008;NS=2504;DP=17997;EAS_AF=0.6786;AMR_AF=0.6412;AFR_AF=0.3275;EUR_AF=0.6223;SAS_AF=0.6585;AA=T|||;VT=SNP
5	140673098	rs7731867	A	T	100	PASS	AC=4766;AF=0.951677;AN=5008;NS=2504;DP=17468;EAS_AF=0.9246;AMR_AF=0.9885;AFR_AF=0.9221;EUR_AF=0.9791;SAS_AF=0.9652;AA=T|||;VT=SNP
5	140673365	rs1017086	G	A	100	PASS	AC=4115;AF=0.821685;AN=5008;NS=2504;DP=21737;EAS_AF=0.8085;AMR_AF=0.8271;AFR_AF=0.7738;EUR_AF=0.8718;SAS_AF=0.8446;AA=A|||;VT=SNP
5	140673429	rs10067231	C	T	100	PASS	AC=985;AF=0.196685;AN=5008;NS=2504;DP=21474;EAS_AF=0.0933;AMR_AF=0.1513;AFR_AF=0.3548;EUR_AF=0.2068;SAS_AF=0.1115;AA=C|||;VT=SNP
5	140673969	rs4912746	T	C	100	PASS	AC=1007;AF=0.201078;AN=5008;NS=2504;DP=19093;EAS_AF=0.0923;AMR_AF=0.1513;AFR_AF=0.3722;EUR_AF=0.2068;SAS_AF=0.1115;AA=C|||;VT=SNP
5	140674043	rs2098059	C	T	100	PASS	AC=206;AF=0.0411342;AN=5008;NS=2504;DP=16611;EAS_AF=0.0367;AMR_AF=0.0303;AFR_AF=0.025;EUR_AF=0.0437;SAS_AF=0.0726;AA=C|||;VT=SNP
5	140674121	rs1017087	A	G	100	PASS	AC=2353;AF=0.469848;AN=5008;NS=2504;DP=16859;EAS_AF=0.5893;AMR_AF=0.4841;AFR_AF=0.2209;EUR_AF=0.5437;SAS_AF=0.5971;AA=A|||;VT=SNP
5	140674425	rs62378367	T	C	100	PASS	AC=144;AF=0.028754;AN=5008;NS=2504;DP=17316;EAS_AF=0.003;AMR_AF=0.0389;AFR_AF=0.0136;EUR_AF=0.0736;SAS_AF=0.0225;AA=T|||;VT=SNP
5	140674609	rs1076361	C	T	100	PASS	AC=660;AF=0.131789;AN=5008;NS=2504;DP=19980;EAS_AF=0.0694;AMR_AF=0.1383;AFR_AF=0.1377;EUR_AF=0.2048;SAS_AF=0.1084;AA=C|||;VT=SNP
5	140674734	rs758346	C	A	100	PASS	AC=979;AF=0.195487;AN=5008;NS=2504;DP=17396;EAS_AF=0.0873;AMR_AF=0.1513;AFR_AF=0.3548;EUR_AF=0.2068;SAS_AF=0.1115;AA=A|||;VT=SNP
5	140675054	rs758347	C	T	100	PASS	AC=3973;AF=0.793331;AN=5008;NS=2504;DP=17953;EAS_AF=0.8036;AMR_AF=0.7882;AFR_AF=0.7685;EUR_AF=0.7952;SAS_AF=0.818;AA=c|||;VT=SNP
5	140675264	rs2338532	G	A	100	PASS	AC=1064;AF=0.21246;AN=5008;NS=2504;DP=15105;EAS_AF=0.0873;AMR_AF=0.1542;AFR_AF=0.4175;EUR_AF=0.2068;SAS_AF=0.1115;AA=A|||;VT=SNP
5	140675316	rs11740372	G	A	100	PASS	AC=2696;AF=0.538339;AN=5008;NS=2504;DP=17202;EAS_AF=0.6796;AMR_AF=0.6037;AFR_AF=0.32;EUR_AF=0.5457;SAS_AF=0.6339;AA=G|||;VT=SNP
5	140675782	rs80311020	T	C	100	PASS	AC=174;AF=0.0347444;AN=5008;NS=2504;DP=19544;EAS_AF=0.0367;AMR_AF=0.0288;AFR_AF=0.0015;EUR_AF=0.0437;SAS_AF=0.0726;AA=T|||;VT=SNP
5	140676027	rs4912747	T	A	100	PASS	AC=965;AF=0.192692;AN=5008;NS=2504;DP=15270;EAS_AF=0.0873;AMR_AF=0.1513;AFR_AF=0.3442;EUR_AF=0.2068;SAS_AF=0.1115;AA=T|||;VT=SNP
5	140676273	rs6580184	G	A	100	PASS	AC=2430;AF=0.485224;AN=5008;NS=2504;DP=17406;EAS_AF=0.5863;AMR_AF=0.4914;AFR_AF=0.2814;EUR_AF=0.5408;SAS_AF=0.5951;AA=G|||;VT=SNP
5	140676524	rs6889723	C	T	100	PASS	AC=582;AF=0.116214;AN=5008;NS=2504;DP=17755;EAS_AF=0.0645;AMR_AF=0.1383;AFR_AF=0.0825;EUR_AF=0.2048;SAS_AF=0.1084;AA=A|||;VT=SNP
5	140677114	rs13187825	C	T	100	PASS	AC=3865;AF=0.771765;AN=5008;NS=2504;DP=20922;EAS_AF=0.7659;AMR_AF=0.7882;AFR_AF=0.7322;EUR_AF=0.8221;SAS_AF=0.7679;AA=T|||;VT=SNP
5	140678166	rs10040993	C	A	100	PASS	AC=587;AF=0.117212;AN=5008;NS=2504;DP=15079;EAS_AF=0.0605;AMR_AF=0.0418;AFR_AF=0.2943;EUR_AF=0.0447;SAS_AF=0.0644;AA=A|||;VT=SNP
5	140678204	rs10074100	A	G	100	PASS	AC=587;AF=0.117212;AN=5008;NS=2504;DP=14489;EAS_AF=0.0605;AMR_AF=0.0418;AFR_AF=0.2943;EUR_AF=0.0447;SAS_AF=0.0644;AA=G|||;VT=SNP
5	140678224	rs114437323	T	G	100	PASS	AC=146;AF=0.0291534;AN=5008;NS=2504;DP=14177;EAS_AF=0.0149;AMR_AF=0.0389;AFR_AF=0.0061;EUR_AF=0.0736;SAS_AF=0.0225;AA=T|||;VT=SNP
5	140678299	rs10051009	G	C	100	PASS	AC=587;AF=0.117212;AN=5008;NS=2504;DP=16186;EAS_AF=0.0605;AMR_AF=0.0418;AFR_AF=0.2943;EUR_AF=0.0447;SAS_AF=0.0644;AA=C|||;VT=SNP
5	140678342	rs56756237	T	C	100	PASS	AC=646;AF=0.128994;AN=5008;NS=2504;DP=17231;EAS_AF=0.0694;AMR_AF=0.1268;AFR_AF=0.1346;EUR_AF=0.1978;SAS_AF=0.1135;AA=T|||;VT=SNP
5	140678474	rs10491308	A	G	100	PASS	AC=587;AF=0.117212;AN=5008;NS=2504;DP=18682;EAS_AF=0.0605;AMR_AF=0.0418;AFR_AF=0.2943;EUR_AF=0.0447;SAS_AF=0.0644;AA=A|||;VT=SNP
5	140679023	rs10491309	A	G	100	PASS	AC=238;AF=0.047524;AN=5008;NS=2504;DP=17639;EAS_AF=0.0149;AMR_AF=0.0519;AFR_AF=0.0688;EUR_AF=0.0736;SAS_AF=0.0225;AA=A|||;VT=SNP
5	140679146	rs7714977	G	C	100	PASS	AC=587;AF=0.117212;AN=5008;NS=2504;DP=16103;EAS_AF=0.0605;AMR_AF=0.0418;AFR_AF=0.2943;EUR_AF=0.0447;SAS_AF=0.0644;AA=T|||;VT=SNP
5	140679164	rs62378369	A	G	100	PASS	AC=568;AF=0.113419;AN=5008;NS=2504;DP=15989;EAS_AF=0.0645;AMR_AF=0.1254;AFR_AF=0.0802;EUR_AF=0.1978;SAS_AF=0.1135;AA=A|||;VT=SNP
5	140679268	rs7702064	T	C	100	PASS	AC=587;AF=0.117212;AN=5008;NS=2504;DP=17675;EAS_AF=0.0605;AMR_AF=0.0418;AFR_AF=0.2943;EUR_AF=0.0447;SAS_AF=0.0644;AA=C|||;VT=SNP
5	140679359	rs7735993	A	G	100	PASS	AC=1270;AF=0.253594;AN=5008;NS=2504;DP=18683;EAS_AF=0.125;AMR_AF=0.1801;AFR_AF=0.4372;EUR_AF=0.2545;SAS_AF=0.1892;AA=G|||;VT=SNP
5	140679460	rs62378370	T	C	100	PASS	AC=665;AF=0.132788;AN=5008;NS=2504;DP=17144;EAS_AF=0.0694;AMR_AF=0.1383;AFR_AF=0.1346;EUR_AF=0.2087;SAS_AF=0.1135;AA=T|||;VT=SNP
5	140679464	rs7736152	A	G	100	PASS	AC=4087;AF=0.816094;AN=5008;NS=2504;DP=17201;EAS_AF=0.8075;AMR_AF=0.8199;AFR_AF=0.767;EUR_AF=0.8698;SAS_AF=0.8333;AA=G|||;VT=SNP
5	140679726	rs76345233	C	A	100	PASS	AC=196;AF=0.0391374;AN=5008;NS=2504;DP=16858;EAS_AF=0.0377;AMR_AF=0.0303;AFR_AF=0.025;EUR_AF=0.0437;SAS_AF=0.0613;AA=C|||;VT=SNP
5	140680211	rs62378371	G	A	100	PASS	AC=493;AF=0.0984425;AN=5008;NS=2504;DP=17307;EAS_AF=0.0645;AMR_AF=0.1196;AFR_AF=0.0325;EUR_AF=0.1978;SAS_AF=0.1053;AA=G|||;VT=SNP
5	140680354	rs10042612	C	T	100	PASS	AC=4737;AF=0.945887;AN=5008;NS=2504;DP=16453;EAS_AF=0.9206;AMR_AF=0.9856;AFR_AF=0.9153;EUR_AF=0.9771;SAS_AF=0.953;AA=T|||;VT=SNP
5	140680509	rs10080079	T	G	100	PASS	AC=880;AF=0.175719;AN=5008;NS=2504;DP=18811;EAS_AF=0.1022;AMR_AF=0.17;AFR_AF=0.1778;EUR_AF=0.2525;SAS_AF=0.1738;AA=G|||;VT=SNP
5	140681457	rs112995820	T	C	100	PASS	AC=212;AF=0.0423323;AN=5008;NS=2504;DP=11429;EAS_AF=0.0377;AMR_AF=0.0418;AFR_AF=0.0227;EUR_AF=0.0547;SAS_AF=0.0613;AA=C|||;VT=SNP
5	140681522	rs113037216	A	G	100	PASS	AC=212;AF=0.0423323;AN=5008;NS=2504;DP=12383;EAS_AF=0.0377;AMR_AF=0.0418;AFR_AF=0.0227;EUR_AF=0.0547;SAS_AF=0.0613;AA=G|||;VT=SNP
5	140681552	rs1833657	A	G	100	PASS	AC=4327;AF=0.864018;AN=5008;NS=2504;DP=11573;EAS_AF=0.8919;AMR_AF=0.8487;AFR_AF=0.7988;EUR_AF=0.9076;SAS_AF=0.8896;AA=G|||;VT=SNP
5	140681697	rs111292813	T	A	100	PASS	AC=212;AF=0.0423323;AN=5008;NS=2504;DP=11404;EAS_AF=0.0377;AMR_AF=0.0418;AFR_AF=0.0227;EUR_AF=0.0547;SAS_AF=0.0613;AA=t|||;VT=SNP
5	140681735	rs56976484	G	A	100	PASS	AC=881;AF=0.175919;AN=5008;NS=2504;DP=12059;EAS_AF=0.1022;AMR_AF=0.1715;AFR_AF=0.1793;EUR_AF=0.2515;SAS_AF=0.1728;AA=A|||;VT=SNP
5	140682757	rs3749780	C	T	100	PASS	AC=641;AF=0.127995;AN=5008;NS=2504;DP=19537;EAS_AF=0.0645;AMR_AF=0.1282;AFR_AF=0.1346;EUR_AF=0.1978;SAS_AF=0.1125;AA=C|||;VT=SNP;EX_TARGET
5	140682958	rs10075302	C	A	100	PASS	AC=215;AF=0.0429313;AN=5008;NS=2504;DP=19906;EAS_AF=0.0377;AMR_AF=0.0418;AFR_AF=0.025;EUR_AF=0.0547;SAS_AF=0.0613;AA=C|||;VT=SNP;EX_TARGET
5	140683265	rs11952797	G	A	100	PASS	AC=2581;AF=0.515375;AN=5008;NS=2504;DP=17170;EAS_AF=0.5873;AMR_AF=0.5317;AFR_AF=0.3215;EUR_AF=0.6123;SAS_AF=0.592;AA=G|||;VT=SNP;EX_TARGET
5	140683527	rs77201699	A	T	100	PASS	AC=212;AF=0.0423323;AN=5008;NS=2504;DP=12818;EAS_AF=0.0377;AMR_AF=0.0418;AFR_AF=0.0234;EUR_AF=0.0547;SAS_AF=0.0603;AA=T|||;VT=SNP
5	140683555	rs111702937	A	G	100	PASS	AC=212;AF=0.0423323;AN=5008;NS=2504;DP=12192;EAS_AF=0.0377;AMR_AF=0.0418;AFR_AF=0.0234;EUR_AF=0.0547;SAS_AF=0.0603;AA=G|||;VT=SNP
5	140683652	rs7724001	T	A	100	PASS	AC=4078;AF=0.814297;AN=5008;NS=2504;DP=10948;EAS_AF=0.8085;AMR_AF=0.8213;AFR_AF=0.7693;EUR_AF=0.8688;SAS_AF=0.82;AA=A|||;VT=SNP
5	140685137	rs76570441	G	A	100	PASS	AC=185;AF=0.0369409;AN=5008;NS=2504;DP=20145;EAS_AF=0.0188;AMR_AF=0.0403;AFR_AF=0.0174;EUR_AF=0.0557;SAS_AF=0.0603;AA=g|||;VT=SNP
5	140685264	rs10875594	C	T	100	PASS	AC=650;AF=0.129792;AN=5008;NS=2504;DP=20038;EAS_AF=0.1359;AMR_AF=0.1542;AFR_AF=0.2035;EUR_AF=0.0706;SAS_AF=0.0675;AA=C|||;VT=SNP
5	140685275	rs112843360	A	G	100	PASS	AC=190;AF=0.0379393;AN=5008;NS=2504;DP=20598;EAS_AF=0.0188;AMR_AF=0.0418;AFR_AF=0.0182;EUR_AF=0.0586;SAS_AF=0.0603;AA=G|||;VT=SNP
5	140685499	rs6870500	C	T	100	PASS	AC=1168;AF=0.233227;AN=5008;NS=2504;DP=18659;EAS_AF=0.2411;AMR_AF=0.2089;AFR_AF=0.3578;EUR_AF=0.1412;SAS_AF=0.1687;AA=T|||;VT=SNP
5	140685846	rs79111978	C	T	100	PASS	AC=185;AF=0.0369409;AN=5008;NS=2504;DP=18069;EAS_AF=0.0188;AMR_AF=0.0403;AFR_AF=0.0174;EUR_AF=0.0547;SAS_AF=0.0613;AA=C|||;VT=SNP
5	140686937	rs111471688	C	T	100	PASS	AC=166;AF=0.033147;AN=5008;NS=2504;DP=14589;EAS_AF=0.0188;AMR_AF=0.0288;AFR_AF=0.0174;EUR_AF=0.0437;SAS_AF=0.0613;AA=C|||;VT=SNP
5	140687092	rs78336881	T	A	100	PASS	AC=189;AF=0.0377396;AN=5008;NS=2504;DP=16785;EAS_AF=0.0188;AMR_AF=0.0403;AFR_AF=0.0174;EUR_AF=0.0547;SAS_AF=0.0654;AA=t|||;VT=SNP
5	140687257	rs80292530	T	C	100	PASS	AC=185;AF=0.0369409;AN=5008;NS=2504;DP=16160;EAS_AF=0.0188;AMR_AF=0.0403;AFR_AF=0.0174;EUR_AF=0.0547;SAS_AF=0.0613;AA=C|||;VT=SNP
5	140687641	rs74941902	G	A	100	PASS	AC=185;AF=0.0369409;AN=5008;NS=2504;DP=17983;EAS_AF=0.0188;AMR_AF=0.0403;AFR_AF=0.0174;EUR_AF=0.0547;SAS_AF=0.0613;AA=A|||;VT=SNP
5	140687723	rs78925925	C	A	100	PASS	AC=185;AF=0.0369409;AN=5008;NS=2504;DP=18565;EAS_AF=0.0188;AMR_AF=0.0403;AFR_AF=0.0174;EUR_AF=0.0547;SAS_AF=0.0613;AA=C|||;VT=SNP
5	140688358	rs72806826	C	T	100	PASS	AC=305;AF=0.0609026;AN=5008;NS=2504;DP=17576;EAS_AF=0.0863;AMR_AF=0.0231;AFR_AF=0.1006;EUR_AF=0.0298;SAS_AF=0.0399;AA=C|||;VT=SNP
5	140688728	rs6898211	C	A	100	PASS	AC=227;AF=0.0453275;AN=5008;NS=2504;DP=18732;EAS_AF=0.0863;AMR_AF=0.0216;AFR_AF=0.0424;EUR_AF=0.0298;SAS_AF=0.0399;AA=C|||;VT=SNP
5	140688934	rs6879035	A	C	100	PASS	AC=1159;AF=0.23143;AN=5008;NS=2504;DP=18618;EAS_AF=0.2431;AMR_AF=0.2061;AFR_AF=0.3495;EUR_AF=0.1362;SAS_AF=0.1759;AA=C|||;VT=SNP
5	140689072	rs78279347	T	C	100	PASS	AC=185;AF=0.0369409;AN=5008;NS=2504;DP=18405;EAS_AF=0.0188;AMR_AF=0.0403;AFR_AF=0.0174;EUR_AF=0.0547;SAS_AF=0.0613;AA=C|||;VT=SNP
5	140689192	rs6862672	C	T	100	PASS	AC=1156;AF=0.230831;AN=5008;NS=2504;DP=19008;EAS_AF=0.2401;AMR_AF=0.2061;AFR_AF=0.3495;EUR_AF=0.1362;SAS_AF=0.1759;AA=T|||;VT=SNP
5	140689206	rs72806829	G	A	100	PASS	AC=341;AF=0.0680911;AN=5008;NS=2504;DP=19396;EAS_AF=0.0873;AMR_AF=0.0259;AFR_AF=0.1256;EUR_AF=0.0298;SAS_AF=0.0399;AA=G|||;VT=SNP
5	140689616	rs58436122	A	C	100	PASS	AC=303;AF=0.0605032;AN=5008;NS=2504;DP=19295;EAS_AF=0.2262;AMR_AF=0.085;AFR_AF=0.0023;EUR_AF=0.0099;SAS_AF=0.0031;AA=A|||;VT=SNP
5	140689760	rs10491310	T	C	100	PASS	AC=788;AF=0.157348;AN=5008;NS=2504;DP=17092;EAS_AF=0.1558;AMR_AF=0.1801;AFR_AF=0.2012;EUR_AF=0.1064;SAS_AF=0.136;AA=C|||;VT=SNP
5	140690018	rs72806831	G	A	100	PASS	AC=299;AF=0.0597045;AN=5008;NS=2504;DP=16491;EAS_AF=0.0873;AMR_AF=0.0231;AFR_AF=0.0953;EUR_AF=0.0298;SAS_AF=0.0399;AA=G|||;VT=SNP
5	140691392	rs10214106	G	A	100	PASS	AC=604;AF=0.120607;AN=5008;NS=2504;DP=20818;EAS_AF=0.1369;AMR_AF=0.1398;AFR_AF=0.1838;EUR_AF=0.0527;SAS_AF=0.0746;AA=G|||;VT=SNP
5	140691506	rs17524297	G	A	100	PASS	AC=592;AF=0.118211;AN=5008;NS=2504;DP=16828;EAS_AF=0.0605;AMR_AF=0.1196;AFR_AF=0.1157;EUR_AF=0.1799;SAS_AF=0.1166;AA=G|||;VT=SNP
5	140691706	rs6873682	G	A	100	PASS	AC=1152;AF=0.230032;AN=5008;NS=2504;DP=17530;EAS_AF=0.2431;AMR_AF=0.2061;AFR_AF=0.3442;EUR_AF=0.1362;SAS_AF=0.1759;AA=A|||;VT=SNP
5	140691910	rs12519400	G	A	100	PASS	AC=603;AF=0.120407;AN=5008;NS=2504;DP=17815;EAS_AF=0.1369;AMR_AF=0.1398;AFR_AF=0.1838;EUR_AF=0.0517;SAS_AF=0.0746;AA=G|||;VT=SNP
5	140692441	rs12517653	A	G	100	PASS	AC=789;AF=0.157548;AN=5008;NS=2504;DP=18777;EAS_AF=0.1558;AMR_AF=0.1801;AFR_AF=0.202;EUR_AF=0.1064;SAS_AF=0.136;AA=G|||;VT=SNP
5	140693165	rs112015921	T	C	100	PASS	AC=186;AF=0.0371406;AN=5008;NS=2504;DP=17972;EAS_AF=0.0198;AMR_AF=0.0403;AFR_AF=0.0174;EUR_AF=0.0547;SAS_AF=0.0613;AA=T|||;VT=SNP
5	140694702	rs72806833	G	A	100	PASS	AC=276;AF=0.0551118;AN=5008;NS=2504;DP=22061;EAS_AF=0.0873;AMR_AF=0.0231;AFR_AF=0.0779;EUR_AF=0.0298;SAS_AF=0.0399;AA=G|||;VT=SNP
5	140694707	rs10041885	T	C	100	PASS	AC=788;AF=0.157348;AN=5008;NS=2504;DP=22018;EAS_AF=0.1558;AMR_AF=0.1801;AFR_AF=0.2012;EUR_AF=0.1064;SAS_AF=0.136;AA=T|||;VT=SNP
5	140695067	rs6877356	T	A	100	PASS	AC=1152;AF=0.230032;AN=5008;NS=2504;DP=20414;EAS_AF=0.2431;AMR_AF=0.2061;AFR_AF=0.3442;EUR_AF=0.1362;SAS_AF=0.1759;AA=A|||;VT=SNP
5	140695562	rs17097144	A	G	100	PASS	AC=1152;AF=0.230032;AN=5008;NS=2504;DP=19283;EAS_AF=0.2431;AMR_AF=0.2061;AFR_AF=0.3442;EUR_AF=0.1362;SAS_AF=0.1759;AA=G|||;VT=SNP
5	140695905	rs17097145	C	T	100	PASS	AC=786;AF=0.156949;AN=5008;NS=2504;DP=19219;EAS_AF=0.1508;AMR_AF=0.183;AFR_AF=0.2012;EUR_AF=0.1064;SAS_AF=0.137;AA=C|||;VT=SNP
5	140696065	rs17097147	A	T	100	PASS	AC=232;AF=0.0463259;AN=5008;NS=2504;DP=18122;EAS_AF=0.0169;AMR_AF=0.0303;AFR_AF=0.093;EUR_AF=0.0477;SAS_AF=0.0235;AA=A|||;VT=SNP
5	140696317	rs62378374	T	C	100	PASS	AC=783;AF=0.15635;AN=5008;NS=2504;DP=19016;EAS_AF=0.1508;AMR_AF=0.1801;AFR_AF=0.2012;EUR_AF=0.1064;SAS_AF=0.136;AA=C|||;VT=SNP
5	140696464	rs10039925	C	T	100	PASS	AC=784;AF=0.15655;AN=5008;NS=2504;DP=14317;EAS_AF=0.1508;AMR_AF=0.1801;AFR_AF=0.2012;EUR_AF=0.1074;SAS_AF=0.136;AA=C|||;VT=SNP
5	140696556	rs10042819	A	G	100	PASS	AC=783;AF=0.15635;AN=5008;NS=2504;DP=14512;EAS_AF=0.1508;AMR_AF=0.1801;AFR_AF=0.2012;EUR_AF=0.1064;SAS_AF=0.136;AA=G|||;VT=SNP
5	140696794	rs7704217	C	T	100	PASS	AC=1154;AF=0.230431;AN=5008;NS=2504;DP=13739;EAS_AF=0.2381;AMR_AF=0.2061;AFR_AF=0.3495;EUR_AF=0.1362;SAS_AF=0.1759;AA=T|||;VT=SNP
5	140697870	rs17097152	G	A	100	PASS	AC=785;AF=0.156749;AN=5008;NS=2504;DP=19391;EAS_AF=0.1488;AMR_AF=0.1801;AFR_AF=0.2042;EUR_AF=0.1054;SAS_AF=0.137;AA=G|||;VT=SNP
5	140698165	rs7730	A	G	100	PASS	AC=1079;AF=0.215455;AN=5008;NS=2504;DP=21496;EAS_AF=0.2351;AMR_AF=0.2017;AFR_AF=0.2973;EUR_AF=0.1352;SAS_AF=0.1769;AA=G|||;VT=SNP
5	140698400	rs10310	T	C	100	PASS	AC=784;AF=0.15655;AN=5008;NS=2504;DP=20992;EAS_AF=0.1478;AMR_AF=0.1801;AFR_AF=0.2042;EUR_AF=0.1054;SAS_AF=0.137;AA=T|||;VT=SNP
5	140699057	rs2230133	G	C	100	PASS	AC=295;AF=0.0589058;AN=5008;NS=2504;DP=21081;EAS_AF=0.0873;AMR_AF=0.0216;AFR_AF=0.093;EUR_AF=0.0298;SAS_AF=0.0399;AA=G|||;VT=SNP;EX_TARGET
5	140699840	rs11547633	T	G	100	PASS	AC=261;AF=0.0521166;AN=5008;NS=2504;DP=19114;EAS_AF=0.0417;AMR_AF=0.0303;AFR_AF=0.0938;EUR_AF=0.0477;SAS_AF=0.0266;AA=T|||;VT=SNP
5	140700378	rs113972975	C	T	100	PASS	AC=147;AF=0.029353;AN=5008;NS=2504;DP=15416;EAS_AF=0.0198;AMR_AF=0.0288;AFR_AF=0.0023;EUR_AF=0.0427;SAS_AF=0.0624;AA=c|||;VT=SNP
5	140700489	rs10875595	T	G	100	PASS	AC=563;AF=0.11242;AN=5008;NS=2504;DP=19049;EAS_AF=0.0605;AMR_AF=0.121;AFR_AF=0.09;EUR_AF=0.1839;SAS_AF=0.1166;AA=T|||;VT=SNP
5	140700828	rs72806837	A	C	100	PASS	AC=177;AF=0.0353435;AN=5008;NS=2504;DP=19850;EAS_AF=0.0883;AMR_AF=0.0202;AFR_AF=0.0038;EUR_AF=0.0298;SAS_AF=0.0399;AA=A|||;VT=SNP
5	140701730	rs13359820	A	G	100	PASS	AC=1151;AF=0.229832;AN=5008;NS=2504;DP=18219;EAS_AF=0.2411;AMR_AF=0.2046;AFR_AF=0.3449;EUR_AF=0.1352;SAS_AF=0.1779;AA=G|||;VT=SNP
5	140702402	rs7706206	G	A	100	PASS	AC=605;AF=0.120807;AN=5008;NS=2504;DP=18490;EAS_AF=0.1349;AMR_AF=0.1398;AFR_AF=0.1868;EUR_AF=0.0517;SAS_AF=0.0746;AA=G|||;VT=SNP
5	140702601	rs7727101	A	C	100	PASS	AC=1085;AF=0.216653;AN=5008;NS=2504;DP=17265;EAS_AF=0.2411;AMR_AF=0.2017;AFR_AF=0.2973;EUR_AF=0.1352;SAS_AF=0.1769;AA=C|||;VT=SNP
5	140702678	rs138885148	A	G	100	PASS	AC=260;AF=0.0519169;AN=5008;NS=2504;DP=15243;EAS_AF=0.0407;AMR_AF=0.0303;AFR_AF=0.0938;EUR_AF=0.0477;SAS_AF=0.0266;AA=A|||;VT=SNP
5	140702881	rs113533413	C	T	100	PASS	AC=146;AF=0.0291534;AN=5008;NS=2504;DP=15716;EAS_AF=0.0188;AMR_AF=0.0288;AFR_AF=0.0015;EUR_AF=0.0437;SAS_AF=0.0624;AA=C|||;VT=SNP
5	140703211	rs72806838	T	G	100	PASS	AC=1086;AF=0.216853;AN=5008;NS=2504;DP=14293;EAS_AF=0.2421;AMR_AF=0.2017;AFR_AF=0.2973;EUR_AF=0.1352;SAS_AF=0.1769;AA=G|||;VT=SNP
5	140703292	rs35137431	T	A	100	PASS	AC=345;AF=0.0688898;AN=5008;NS=2504;DP=16426;EAS_AF=0.0645;AMR_AF=0.0548;AFR_AF=0.0772;EUR_AF=0.0606;SAS_AF=0.0808;AA=T|||;VT=SNP
5	140703293	rs78818071	A	T	100	PASS	AC=641;AF=0.127995;AN=5008;NS=2504;DP=16387;EAS_AF=0.1349;AMR_AF=0.1513;AFR_AF=0.1906;EUR_AF=0.0726;SAS_AF=0.0767;AA=T|||;VT=SNP
5	140703301	rs2338652	G	T	100	PASS	AC=306;AF=0.0611022;AN=5008;NS=2504;DP=15945;EAS_AF=0.2272;AMR_AF=0.0865;AFR_AF=0.0045;EUR_AF=0.0089;SAS_AF=0.002;AA=G|||;VT=SNP
5	140703765	rs961967	T	G	100	PASS	AC=1085;AF=0.216653;AN=5008;NS=2504;DP=15267;EAS_AF=0.2411;AMR_AF=0.2017;AFR_AF=0.2973;EUR_AF=0.1352;SAS_AF=0.1769;AA=G|||;VT=SNP
5	140704136	rs58544903	T	C	100	PASS	AC=604;AF=0.120607;AN=5008;NS=2504;DP=19256;EAS_AF=0.1339;AMR_AF=0.1398;AFR_AF=0.1868;EUR_AF=0.0517;SAS_AF=0.0746;AA=T|||;VT=SNP
5	140704463	rs2472648	C	T	100	PASS	AC=4478;AF=0.894169;AN=5008;NS=2504;DP=20860;EAS_AF=0.8938;AMR_AF=0.9452;AFR_AF=0.8018;EUR_AF=0.9583;SAS_AF=0.9172;AA=T|||;VT=SNP
5	140704464	rs78355629	A	G	100	PASS	AC=260;AF=0.0519169;AN=5008;NS=2504;DP=20827;EAS_AF=0.0407;AMR_AF=0.0303;AFR_AF=0.0938;EUR_AF=0.0477;SAS_AF=0.0266;AA=A|||;VT=SNP
5	140705925	rs17097180	T	G	100	PASS	AC=260;AF=0.0519169;AN=5008;NS=2504;DP=19838;EAS_AF=0.0407;AMR_AF=0.0303;AFR_AF=0.0938;EUR_AF=0.0477;SAS_AF=0.0266;AA=T|||;VT=SNP
5	140706279	rs74814733	A	G	100	PASS	AC=169;AF=0.033746;AN=5008;NS=2504;DP=19084;EAS_AF=0.0188;AMR_AF=0.0288;AFR_AF=0.0174;EUR_AF=0.0437;SAS_AF=0.0644;AA=A|||;VT=SNP
5	140706903	rs13356177	G	T	100	PASS	AC=603;AF=0.120407;AN=5008;NS=2504;DP=19423;EAS_AF=0.1329;AMR_AF=0.1398;AFR_AF=0.1868;EUR_AF=0.0517;SAS_AF=0.0746;AA=G|||;VT=SNP
5	140706970	rs72806840	T	G	100	PASS	AC=202;AF=0.0403355;AN=5008;NS=2504;DP=20545;EAS_AF=0.0883;AMR_AF=0.0202;AFR_AF=0.025;EUR_AF=0.0288;SAS_AF=0.0378;AA=T|||;VT=SNP
5	140710705	rs2472647	G	A	100	PASS	AC=4682;AF=0.934904;AN=5008;NS=2504;DP=20888;EAS_AF=0.8938;AMR_AF=0.9841;AFR_AF=0.9115;EUR_AF=0.9732;SAS_AF=0.9346;AA=A|||;VT=SNP;EX_TARGET
5	140710810	rs76571170	G	A	100	PASS	AC=149;AF=0.0297524;AN=5008;NS=2504;DP=19201;EAS_AF=0.0188;AMR_AF=0.0288;AFR_AF=0.0015;EUR_AF=0.0437;SAS_AF=0.0654;AA=G|||;VT=SNP;EX_TARGET
5	140713497	rs17097189	T	G	100	PASS	AC=1017;AF=0.203075;AN=5008;NS=2504;DP=19416;EAS_AF=0.2401;AMR_AF=0.2003;AFR_AF=0.2474;EUR_AF=0.1352;SAS_AF=0.1769;AA=N|||;VT=SNP
5	140714026	rs12522664	C	T	100	PASS	AC=596;AF=0.11901;AN=5008;NS=2504;DP=8303;EAS_AF=0.127;AMR_AF=0.1369;AFR_AF=0.1876;EUR_AF=0.0517;SAS_AF=0.0746;AA=c|||;VT=SNP
5	140714642	rs72790003	A	G	100	PASS	AC=202;AF=0.0403355;AN=5008;NS=2504;DP=17848;EAS_AF=0.0883;AMR_AF=0.0202;AFR_AF=0.025;EUR_AF=0.0298;SAS_AF=0.0368;AA=a|||;VT=SNP
5	140715094	rs11954562	G	A	100	PASS	AC=1021;AF=0.203874;AN=5008;NS=2504;DP=16634;EAS_AF=0.2401;AMR_AF=0.196;AFR_AF=0.2519;EUR_AF=0.1352;SAS_AF=0.1779;AA=-|||;VT=SNP
5	140715852	rs72790004	G	T	100	PASS	AC=202;AF=0.0403355;AN=5008;NS=2504;DP=15143;EAS_AF=0.0883;AMR_AF=0.0202;AFR_AF=0.025;EUR_AF=0.0298;SAS_AF=0.0368;AA=g|||;VT=SNP
5	140716093	rs62378405	G	A	100	PASS	AC=533;AF=0.10643;AN=5008;NS=2504;DP=17294;EAS_AF=0.0605;AMR_AF=0.1124;AFR_AF=0.0809;EUR_AF=0.174;SAS_AF=0.1145;AA=g|||;VT=SNP
5	140717739	rs10491311	T	C	100	PASS	AC=1016;AF=0.202875;AN=5008;NS=2504;DP=20184;EAS_AF=0.2401;AMR_AF=0.1988;AFR_AF=0.2474;EUR_AF=0.1352;SAS_AF=0.1769;AA=N|||;VT=SNP
5	140719090	rs6861047	G	A	100	PASS	AC=533;AF=0.10643;AN=5008;NS=2504;DP=19274;EAS_AF=0.0605;AMR_AF=0.1124;AFR_AF=0.0809;EUR_AF=0.174;SAS_AF=0.1145;AA=N|||;VT=SNP;EX_TARGET
5	140720516	rs35592458	C	G	100	PASS	AC=1933;AF=0.385982;AN=5008;NS=2504;DP=15471;EAS_AF=0.5903;AMR_AF=0.4222;AFR_AF=0.0204;EUR_AF=0.4722;SAS_AF=0.5552;AA=c|||;VT=SNP;EX_TARGET
5	140721446	rs3806839	C	T	100	PASS	AC=2218;AF=0.442891;AN=5008;NS=2504;DP=17665;EAS_AF=0.5873;AMR_AF=0.4798;AFR_AF=0.1452;EUR_AF=0.5447;SAS_AF=0.5654;AA=c|||;VT=SNP
5	140721589	rs3806838	A	G	100	PASS	AC=1020;AF=0.203674;AN=5008;NS=2504;DP=16356;EAS_AF=0.2411;AMR_AF=0.2003;AFR_AF=0.2481;EUR_AF=0.1362;SAS_AF=0.1769;AA=N|||;VT=SNP
5	140721939	rs79225545	A	G	100	PASS	AC=178;AF=0.0355431;AN=5008;NS=2504;DP=16471;EAS_AF=0.0248;AMR_AF=0.0317;AFR_AF=0.0189;EUR_AF=0.0427;SAS_AF=0.0644;AA=a|||;VT=SNP
5	140722126	rs7701092	A	G	100	PASS	AC=154;AF=0.0307508;AN=5008;NS=2504;DP=16983;EAS_AF=0.0258;AMR_AF=0.0288;AFR_AF=0.0015;EUR_AF=0.0427;SAS_AF=0.0644;AA=A|||;VT=SNP
5	140722130	rs6580185	G	C	100	PASS	AC=987;AF=0.197085;AN=5008;NS=2504;DP=16968;EAS_AF=0.2143;AMR_AF=0.2017;AFR_AF=0.2458;EUR_AF=0.1342;SAS_AF=0.1748;AA=g|||;VT=SNP
5	140723174	rs3806837	T	C	100	PASS	AC=711;AF=0.141973;AN=5008;NS=2504;DP=21691;EAS_AF=0.0407;AMR_AF=0.0965;AFR_AF=0.3139;EUR_AF=0.1093;SAS_AF=0.0798;AA=N|||;VT=SNP
5	140724060	rs11575948	A	C	100	PASS	AC=644;AF=0.128594;AN=5008;NS=2504;DP=18568;EAS_AF=0.0407;AMR_AF=0.0692;AFR_AF=0.3079;EUR_AF=0.0885;SAS_AF=0.0603;AA=N|||;VT=SNP;EX_TARGET
5	140724591	rs72790006	G	T	100	PASS	AC=118;AF=0.0235623;AN=5008;NS=2504;DP=18861;EAS_AF=0.0387;AMR_AF=0.0072;AFR_AF=0.0136;EUR_AF=0.0268;SAS_AF=0.0297;AA=g|||;VT=SNP;EX_TARGET
5	140727119	rs13357694	T	C	100	PASS	AC=644;AF=0.128594;AN=5008;NS=2504;DP=16257;EAS_AF=0.0407;AMR_AF=0.0692;AFR_AF=0.3071;EUR_AF=0.0885;SAS_AF=0.0613;AA=.|||;VT=SNP
5	140727420	rs6863116	T	A	100	PASS	AC=644;AF=0.128594;AN=5008;NS=2504;DP=16736;EAS_AF=0.0407;AMR_AF=0.0692;AFR_AF=0.3071;EUR_AF=0.0885;SAS_AF=0.0613;AA=.|||;VT=SNP
5	140727792	rs6877775	G	A	100	PASS	AC=644;AF=0.128594;AN=5008;NS=2504;DP=18748;EAS_AF=0.0407;AMR_AF=0.0692;AFR_AF=0.3071;EUR_AF=0.0885;SAS_AF=0.0613;AA=.|||;VT=SNP
5	140731357	rs3749778	G	T	100	PASS	AC=233;AF=0.0465256;AN=5008;NS=2504;DP=15746;EAS_AF=0.0357;AMR_AF=0.0317;AFR_AF=0.0582;EUR_AF=0.0417;SAS_AF=0.0573;AA=.|||;VT=SNP;EX_TARGET
5	140731408	rs3749777	A	G	100	PASS	AC=652;AF=0.130192;AN=5008;NS=2504;DP=16730;EAS_AF=0.0407;AMR_AF=0.0692;AFR_AF=0.3139;EUR_AF=0.0875;SAS_AF=0.0613;AA=.|||;VT=SNP;EX_TARGET
5	140732624	rs72790007	T	C	100	PASS	AC=111;AF=0.0221645;AN=5008;NS=2504;DP=19049;EAS_AF=0.0387;AMR_AF=0.0058;AFR_AF=0.0083;EUR_AF=0.0268;SAS_AF=0.0307;AA=.|||;VT=SNP
5	140733878	rs10214288	A	G	100	PASS	AC=652;AF=0.130192;AN=5008;NS=2504;DP=18302;EAS_AF=0.0407;AMR_AF=0.0692;AFR_AF=0.3139;EUR_AF=0.0875;SAS_AF=0.0613;AA=.|||;VT=SNP
5	140735215	rs11575949	G	A	100	PASS	AC=650;AF=0.129792;AN=5008;NS=2504;DP=19460;EAS_AF=0.0407;AMR_AF=0.0692;AFR_AF=0.3124;EUR_AF=0.0875;SAS_AF=0.0613;AA=.|||;VT=SNP;EX_TARGET
5	140736474	rs17097226	T	G	100	PASS	AC=652;AF=0.130192;AN=5008;NS=2504;DP=20820;EAS_AF=0.0407;AMR_AF=0.0692;AFR_AF=0.3139;EUR_AF=0.0875;SAS_AF=0.0613;AA=.|||;VT=SNP;EX_TARGET
5	140736689	rs4329068	G	A	100	PASS	AC=157;AF=0.0313498;AN=5008;NS=2504;DP=20068;EAS_AF=0.0377;AMR_AF=0.0303;AFR_AF=0;EUR_AF=0.0417;SAS_AF=0.0573;AA=.|||;VT=SNP;EX_TARGET
5	140737531	rs12386471	C	T	100	PASS	AC=649;AF=0.129593;AN=5008;NS=2504;DP=17029;EAS_AF=0.0407;AMR_AF=0.0692;AFR_AF=0.3116;EUR_AF=0.0875;SAS_AF=0.0613;AA=.|||;VT=SNP
5	140737947	rs58934519	A	G	100	PASS	AC=376;AF=0.0750799;AN=5008;NS=2504;DP=16872;EAS_AF=0.0397;AMR_AF=0.0231;AFR_AF=0.1755;EUR_AF=0.0477;SAS_AF=0.0409;AA=.|||;VT=SNP
5	140737992	rs17097227	C	G	100	PASS	AC=648;AF=0.129393;AN=5008;NS=2504;DP=17019;EAS_AF=0.0407;AMR_AF=0.0692;AFR_AF=0.3109;EUR_AF=0.0875;SAS_AF=0.0613;AA=.|||;VT=SNP
5	140738009	rs72790009	G	A	100	PASS	AC=120;AF=0.0239617;AN=5008;NS=2504;DP=17351;EAS_AF=0.0387;AMR_AF=0.0086;AFR_AF=0.0136;EUR_AF=0.0268;SAS_AF=0.0307;AA=.|||;VT=SNP
5	140738601	rs79372563	G	C	100	PASS	AC=121;AF=0.0241613;AN=5008;NS=2504;DP=8981;EAS_AF=0.0387;AMR_AF=0.0072;AFR_AF=0.0151;EUR_AF=0.0268;SAS_AF=0.0307;AA=.|||;VT=SNP
5	140739261	rs4912605	G	T	100	PASS	AC=236;AF=0.0471246;AN=5008;NS=2504;DP=14608;EAS_AF=0.0397;AMR_AF=0.0159;AFR_AF=0.0749;EUR_AF=0.0457;SAS_AF=0.0409;AA=.|||;VT=SNP
5	140739737	rs72790010	G	C	100	PASS	AC=121;AF=0.0241613;AN=5008;NS=2504;DP=14899;EAS_AF=0.0387;AMR_AF=0.0072;AFR_AF=0.0151;EUR_AF=0.0268;SAS_AF=0.0307;AA=.|||;VT=SNP;EX_TARGET
5	140739779	rs17097231	C	G	100	PASS	AC=653;AF=0.130391;AN=5008;NS=2504;DP=14680;EAS_AF=0.119;AMR_AF=0.1671;AFR_AF=0.1573;EUR_AF=0.0706;SAS_AF=0.1411;AA=.|||;VT=SNP;EX_TARGET
5	140741738	rs62378417	G	C	100	PASS	AC=651;AF=0.129992;AN=5008;NS=2504;DP=18420;EAS_AF=0.0407;AMR_AF=0.0692;AFR_AF=0.3124;EUR_AF=0.0885;SAS_AF=0.0613;AA=.|||;VT=SNP;EX_TARGET
5	140741761	rs57735633	A	G	100	PASS	AC=650;AF=0.129792;AN=5008;NS=2504;DP=18834;EAS_AF=0.0407;AMR_AF=0.0692;AFR_AF=0.3124;EUR_AF=0.0875;SAS_AF=0.0613;AA=.|||;VT=SNP;EX_TARGET
5	140742483	rs17097238	A	G	100	PASS	AC=650;AF=0.129792;AN=5008;NS=2504;DP=19066;EAS_AF=0.0407;AMR_AF=0.0692;AFR_AF=0.3124;EUR_AF=0.0875;SAS_AF=0.0613;AA=.|||;VT=SNP
5	140744395	rs57308563	T	C	100	PASS	AC=650;AF=0.129792;AN=5008;NS=2504;DP=17442;EAS_AF=0.0407;AMR_AF=0.0692;AFR_AF=0.3124;EUR_AF=0.0875;SAS_AF=0.0613;AA=.|||;VT=SNP;EX_TARGET
5	140745224	rs79266084	G	A	100	PASS	AC=116;AF=0.0231629;AN=5008;NS=2504;DP=17818;EAS_AF=0.0377;AMR_AF=0.0058;AFR_AF=0.0129;EUR_AF=0.0268;SAS_AF=0.0307;AA=.|||;VT=SNP;EX_TARGET
5	140748146	rs28694549	A	G	100	PASS	AC=663;AF=0.132388;AN=5008;NS=2504;DP=17841;EAS_AF=0.0397;AMR_AF=0.0749;AFR_AF=0.3086;EUR_AF=0.0924;SAS_AF=0.0716;AA=.|||;VT=SNP
5	140749326	rs6873480	G	A	100	PASS	AC=590;AF=0.117812;AN=5008;NS=2504;DP=16390;EAS_AF=0.0397;AMR_AF=0.0605;AFR_AF=0.2693;EUR_AF=0.0815;SAS_AF=0.0716;AA=.|||;VT=SNP
5	140751128	rs2240697	C	G	100	PASS	AC=2801;AF=0.559305;AN=5008;NS=2504;DP=21441;EAS_AF=0.3274;AMR_AF=0.6326;AFR_AF=0.8994;EUR_AF=0.4264;SAS_AF=0.4233;AA=.|||;VT=SNP;EX_TARGET
5	140751389	rs3749776	C	T	100	PASS	AC=110;AF=0.0219649;AN=5008;NS=2504;DP=19581;EAS_AF=0.0377;AMR_AF=0.0058;AFR_AF=0.0083;EUR_AF=0.0268;SAS_AF=0.0307;AA=.|||;VT=SNP;EX_TARGET
5	140752499	rs3806834	G	A	100	PASS	AC=342;AF=0.0682907;AN=5008;NS=2504;DP=15893;EAS_AF=0.0952;AMR_AF=0.2248;AFR_AF=0.0038;EUR_AF=0.0219;SAS_AF=0.0644;AA=.|||;VT=SNP
5	140753245	rs4151698	A	G	100	PASS	AC=528;AF=0.105431;AN=5008;NS=2504;DP=19834;EAS_AF=0.0397;AMR_AF=0.0692;AFR_AF=0.2103;EUR_AF=0.0915;SAS_AF=0.0716;AA=.|||;VT=SNP
5	140753842	rs3749775	C	A	100	PASS	AC=278;AF=0.0555112;AN=5008;NS=2504;DP=17277;EAS_AF=0.0387;AMR_AF=0.0173;AFR_AF=0.1067;EUR_AF=0.0457;SAS_AF=0.0409;AA=.|||;VT=SNP;EX_TARGET
5	140755495	rs3749773	A	G	100	PASS	AC=355;AF=0.0708866;AN=5008;NS=2504;DP=16484;EAS_AF=0.0387;AMR_AF=0.0216;AFR_AF=0.1619;EUR_AF=0.0467;SAS_AF=0.0409;AA=.|||;VT=SNP;EX_TARGET
5	140756624	rs72790015	C	A	100	PASS	AC=278;AF=0.0555112;AN=5008;NS=2504;DP=16810;EAS_AF=0.0387;AMR_AF=0.0173;AFR_AF=0.1067;EUR_AF=0.0457;SAS_AF=0.0409;AA=.|||;VT=SNP
5	140756668	rs6895700	A	G	100	PASS	AC=483;AF=0.0964457;AN=5008;NS=2504;DP=16640;EAS_AF=0.0387;AMR_AF=0.0274;AFR_AF=0.2557;EUR_AF=0.0467;SAS_AF=0.0409;AA=.|||;VT=SNP
5	140756897	rs72790016	G	A	100	PASS	AC=110;AF=0.0219649;AN=5008;NS=2504;DP=17278;EAS_AF=0.0377;AMR_AF=0.0058;AFR_AF=0.0083;EUR_AF=0.0268;SAS_AF=0.0307;AA=.|||;VT=SNP
5	140757036	rs6896353	A	G	100	PASS	AC=717;AF=0.143171;AN=5008;NS=2504;DP=16260;EAS_AF=0.0397;AMR_AF=0.0778;AFR_AF=0.348;EUR_AF=0.0924;SAS_AF=0.0716;AA=.|||;VT=SNP
5	140757325	rs10051438	A	T	100	PASS	AC=718;AF=0.143371;AN=5008;NS=2504;DP=16842;EAS_AF=0.0397;AMR_AF=0.0778;AFR_AF=0.3487;EUR_AF=0.0924;SAS_AF=0.0716;AA=.|||;VT=SNP
5	140758070	rs141471013	A	G	100	PASS	AC=110;AF=0.0219649;AN=5008;NS=2504;DP=16683;EAS_AF=0.0377;AMR_AF=0.0058;AFR_AF=0.0083;EUR_AF=0.0268;SAS_AF=0.0307;AA=.|||;VT=SNP
5	140758076	rs60712207	C	T	100	PASS	AC=1704;AF=0.340256;AN=5008;NS=2504;DP=16635;EAS_AF=0.25;AMR_AF=0.5101;AFR_AF=0.4107;EUR_AF=0.2863;SAS_AF=0.273;AA=.|||;VT=SNP
5	140758148	rs17524659	G	A	100	PASS	AC=178;AF=0.0355431;AN=5008;NS=2504;DP=16919;EAS_AF=0.0377;AMR_AF=0.0288;AFR_AF=0.0008;EUR_AF=0.0417;SAS_AF=0.0787;AA=.|||;VT=SNP
5	140758318	rs72790019	G	A	100	PASS	AC=278;AF=0.0555112;AN=5008;NS=2504;DP=17657;EAS_AF=0.0387;AMR_AF=0.0173;AFR_AF=0.1067;EUR_AF=0.0457;SAS_AF=0.0409;AA=.|||;VT=SNP
5	140759617	rs112095214	C	A	100	PASS	AC=355;AF=0.0708866;AN=5008;NS=2504;DP=14813;EAS_AF=0.0387;AMR_AF=0.0216;AFR_AF=0.1619;EUR_AF=0.0467;SAS_AF=0.0409;AA=.|||;VT=SNP
5	140761777	rs61675507	G	T	100	PASS	AC=839;AF=0.167532;AN=5008;NS=2504;DP=13738;EAS_AF=0.1319;AMR_AF=0.3372;AFR_AF=0.1074;EUR_AF=0.1928;SAS_AF=0.1391;AA=.|||;VT=SNP
5	140762136	rs72790022	T	G	100	PASS	AC=284;AF=0.0567093;AN=5008;NS=2504;DP=15649;EAS_AF=0.0387;AMR_AF=0.0173;AFR_AF=0.1112;EUR_AF=0.0457;SAS_AF=0.0409;AA=.|||;VT=SNP
5	140762763	rs7704696	T	C	100	PASS	AC=493;AF=0.0984425;AN=5008;NS=2504;DP=18253;EAS_AF=0.0387;AMR_AF=0.0389;AFR_AF=0.2496;EUR_AF=0.0567;SAS_AF=0.0409;AA=.|||;VT=SNP;EX_TARGET
5	140762993	rs72790024	G	A	100	PASS	AC=362;AF=0.0722843;AN=5008;NS=2504;DP=18111;EAS_AF=0.0397;AMR_AF=0.0216;AFR_AF=0.1664;EUR_AF=0.0467;SAS_AF=0.0409;AA=.|||;VT=SNP;EX_TARGET
5	140763029	rs2072315	A	G	100	PASS	AC=2720;AF=0.543131;AN=5008;NS=2504;DP=17317;EAS_AF=0.3264;AMR_AF=0.6254;AFR_AF=0.8495;EUR_AF=0.4225;SAS_AF=0.4182;AA=.|||;VT=SNP;EX_TARGET
5	140763888	rs6883770	G	A	100	PASS	AC=354;AF=0.0706869;AN=5008;NS=2504;DP=17536;EAS_AF=0.0387;AMR_AF=0.0216;AFR_AF=0.1611;EUR_AF=0.0467;SAS_AF=0.0409;AA=.|||;VT=SNP;EX_TARGET
5	140765000	rs2024141	G	A	100	PASS	AC=565;AF=0.112819;AN=5008;NS=2504;DP=18324;EAS_AF=0.1181;AMR_AF=0.1499;AFR_AF=0.1188;EUR_AF=0.0596;SAS_AF=0.1278;AA=.|||;VT=SNP
5	140765635	rs3806833	T	C	100	PASS	AC=379;AF=0.0756789;AN=5008;NS=2504;DP=20631;EAS_AF=0.0387;AMR_AF=0.0331;AFR_AF=0.1664;EUR_AF=0.0567;SAS_AF=0.0409;AA=.|||;VT=SNP
5	140765723	rs3806832	G	A	100	PASS	AC=379;AF=0.0756789;AN=5008;NS=2504;DP=19224;EAS_AF=0.0387;AMR_AF=0.0331;AFR_AF=0.1664;EUR_AF=0.0567;SAS_AF=0.0409;AA=.|||;VT=SNP
5	140765740	rs72790028	C	T	100	PASS	AC=284;AF=0.0567093;AN=5008;NS=2504;DP=19446;EAS_AF=0.0387;AMR_AF=0.0173;AFR_AF=0.1112;EUR_AF=0.0457;SAS_AF=0.0409;AA=.|||;VT=SNP
5	140766322	rs72790029	G	A	100	PASS	AC=285;AF=0.0569089;AN=5008;NS=2504;DP=20133;EAS_AF=0.0387;AMR_AF=0.0173;AFR_AF=0.112;EUR_AF=0.0457;SAS_AF=0.0409;AA=.|||;VT=SNP
5	140767031	rs2240699	C	T	100	PASS	AC=2770;AF=0.553115;AN=5008;NS=2504;DP=19646;EAS_AF=0.3264;AMR_AF=0.6196;AFR_AF=0.8979;EUR_AF=0.4165;SAS_AF=0.4141;AA=.|||;VT=SNP
5	140767066	rs57697403	T	A	100	PASS	AC=378;AF=0.0754792;AN=5008;NS=2504;DP=20119;EAS_AF=0.0387;AMR_AF=0.0331;AFR_AF=0.1657;EUR_AF=0.0567;SAS_AF=0.0409;AA=.|||;VT=SNP
5	140767902	rs67622091	C	A	100	PASS	AC=361;AF=0.0720847;AN=5008;NS=2504;DP=18168;EAS_AF=0.0387;AMR_AF=0.0216;AFR_AF=0.1664;EUR_AF=0.0467;SAS_AF=0.0409;AA=.|||;VT=SNP;EX_TARGET
5	140767989	rs68033444	C	T	100	PASS	AC=361;AF=0.0720847;AN=5008;NS=2504;DP=20698;EAS_AF=0.0387;AMR_AF=0.0216;AFR_AF=0.1664;EUR_AF=0.0467;SAS_AF=0.0409;AA=.|||;VT=SNP;EX_TARGET
5	140767991	rs77505166	G	A	100	PASS	AC=248;AF=0.0495208;AN=5008;NS=2504;DP=20718;EAS_AF=0.0377;AMR_AF=0.0317;AFR_AF=0.0522;EUR_AF=0.0417;SAS_AF=0.0787;AA=.|||;VT=SNP;EX_TARGET
5	140771392	rs3806831	T	C	100	PASS	AC=527;AF=0.105232;AN=5008;NS=2504;DP=9931;EAS_AF=0.0397;AMR_AF=0.0692;AFR_AF=0.2095;EUR_AF=0.0915;SAS_AF=0.0716;AA=.|||;VT=SNP
5	140771670	rs57898397	A	G	100	PASS	AC=285;AF=0.0569089;AN=5008;NS=2504;DP=16069;EAS_AF=0.0387;AMR_AF=0.0173;AFR_AF=0.112;EUR_AF=0.0457;SAS_AF=0.0409;AA=.|||;VT=SNP
5	140772427	rs726684	T	G	100	PASS	AC=822;AF=0.164137;AN=5008;NS=2504;DP=17243;EAS_AF=0.1319;AMR_AF=0.3329;AFR_AF=0.1021;EUR_AF=0.1909;SAS_AF=0.1339;AA=.|||;VT=SNP;EX_TARGET
5	140772941	rs11575958	T	G	100	PASS	AC=287;AF=0.0573083;AN=5008;NS=2504;DP=16065;EAS_AF=0.0754;AMR_AF=0.085;AFR_AF=0.0318;EUR_AF=0.0785;SAS_AF=0.0317;AA=.|||;VT=SNP;EX_TARGET
5	140773388	rs2240700	G	T	100	PASS	AC=1012;AF=0.202077;AN=5008;NS=2504;DP=18441;EAS_AF=0.1548;AMR_AF=0.1902;AFR_AF=0.3169;EUR_AF=0.1014;SAS_AF=0.2076;AA=.|||;VT=SNP;EX_TARGET
5	140775021	rs75588357	C	T	100	PASS	AC=177;AF=0.0353435;AN=5008;NS=2504;DP=15653;EAS_AF=0.0367;AMR_AF=0.0303;AFR_AF=0;EUR_AF=0.0417;SAS_AF=0.0787;AA=.|||;VT=SNP
5	140775076	rs59251876	G	C	100	PASS	AC=524;AF=0.104633;AN=5008;NS=2504;DP=13777;EAS_AF=0.0407;AMR_AF=0.0692;AFR_AF=0.2065;EUR_AF=0.0915;SAS_AF=0.0716;AA=.|||;VT=SNP
5	140775364	rs56946131	A	G	100	PASS	AC=506;AF=0.101038;AN=5008;NS=2504;DP=16554;EAS_AF=0.0407;AMR_AF=0.0576;AFR_AF=0.2065;EUR_AF=0.0815;SAS_AF=0.0716;AA=.|||;VT=SNP
5	140776223	rs6580187	G	A	100	PASS	AC=996;AF=0.198882;AN=5008;NS=2504;DP=16835;EAS_AF=0.1548;AMR_AF=0.1902;AFR_AF=0.3048;EUR_AF=0.1024;SAS_AF=0.2065;AA=.|||;VT=SNP
5	140776257	rs62378447	C	A	100	PASS	AC=506;AF=0.101038;AN=5008;NS=2504;DP=19612;EAS_AF=0.0407;AMR_AF=0.0576;AFR_AF=0.2065;EUR_AF=0.0815;SAS_AF=0.0716;AA=.|||;VT=SNP
5	140777409	rs7703108	G	T	100	PASS	AC=998;AF=0.199281;AN=5008;NS=2504;DP=14621;EAS_AF=0.1548;AMR_AF=0.1902;AFR_AF=0.3071;EUR_AF=0.1014;SAS_AF=0.2065;AA=.|||;VT=SNP
5	140777577	rs10045443	G	T	100	PASS	AC=1543;AF=0.308107;AN=5008;NS=2504;DP=15424;EAS_AF=0.1974;AMR_AF=0.2594;AFR_AF=0.528;EUR_AF=0.1928;SAS_AF=0.2781;AA=.|||;VT=SNP
5	140778256	rs6867460	G	A	100	PASS	AC=1016;AF=0.202875;AN=5008;NS=2504;DP=18939;EAS_AF=0.1548;AMR_AF=0.1902;AFR_AF=0.32;EUR_AF=0.1024;SAS_AF=0.2065;AA=.|||;VT=SNP;EX_TARGET
5	140779354	rs111395890	A	C	100	PASS	AC=247;AF=0.0493211;AN=5008;NS=2504;DP=16907;EAS_AF=0.0367;AMR_AF=0.0317;AFR_AF=0.0522;EUR_AF=0.0417;SAS_AF=0.0787;AA=.|||;VT=SNP;EX_TARGET
5	140780223	rs72790034	A	G	100	PASS	AC=121;AF=0.0241613;AN=5008;NS=2504;DP=18980;EAS_AF=0.0387;AMR_AF=0.0072;AFR_AF=0.0091;EUR_AF=0.0348;SAS_AF=0.0307;AA=.|||;VT=SNP
5	140780321	rs6880273	C	A	100	PASS	AC=1550;AF=0.309505;AN=5008;NS=2504;DP=18073;EAS_AF=0.1954;AMR_AF=0.2608;AFR_AF=0.528;EUR_AF=0.2008;SAS_AF=0.2781;AA=.|||;VT=SNP
5	140780577	rs62378449	G	A	100	PASS	AC=516;AF=0.103035;AN=5008;NS=2504;DP=15625;EAS_AF=0.0407;AMR_AF=0.0591;AFR_AF=0.2065;EUR_AF=0.0905;SAS_AF=0.0716;AA=.|||;VT=SNP
5	140780822	rs56773894	T	C	100	PASS	AC=533;AF=0.10643;AN=5008;NS=2504;DP=14628;EAS_AF=0.0407;AMR_AF=0.0706;AFR_AF=0.2065;EUR_AF=0.0994;SAS_AF=0.0716;AA=.|||;VT=SNP
5	140781687	rs17097267	T	C	100	PASS	AC=644;AF=0.128594;AN=5008;NS=2504;DP=13397;EAS_AF=0.1181;AMR_AF=0.1513;AFR_AF=0.177;EUR_AF=0.0596;SAS_AF=0.1288;AA=.|||;VT=SNP
5	140782160	rs4151700	G	T	100	PASS	AC=250;AF=0.0499201;AN=5008;NS=2504;DP=15165;EAS_AF=0.0387;AMR_AF=0.0331;AFR_AF=0.0522;EUR_AF=0.0417;SAS_AF=0.0787;AA=.|||;VT=SNP
5	140783596	rs1363448	C	T	100	PASS	AC=2713;AF=0.541733;AN=5008;NS=2504;DP=18694;EAS_AF=0.3274;AMR_AF=0.6182;AFR_AF=0.8427;EUR_AF=0.4235;SAS_AF=0.4233;AA=.|||;VT=SNP;EX_TARGET
5	140784055	rs3749770	T	C	100	PASS	AC=1552;AF=0.309904;AN=5008;NS=2504;DP=21232;EAS_AF=0.1954;AMR_AF=0.2608;AFR_AF=0.528;EUR_AF=0.2018;SAS_AF=0.2791;AA=.|||;VT=SNP;EX_TARGET
5	140784427	rs3749769	T	C	100	PASS	AC=644;AF=0.128594;AN=5008;NS=2504;DP=20005;EAS_AF=0.1181;AMR_AF=0.1527;AFR_AF=0.177;EUR_AF=0.0586;SAS_AF=0.1288;AA=.|||;VT=SNP;EX_TARGET
5	140785353	rs72790035	T	C	100	PASS	AC=282;AF=0.0563099;AN=5008;NS=2504;DP=18087;EAS_AF=0.0397;AMR_AF=0.0173;AFR_AF=0.1089;EUR_AF=0.0457;SAS_AF=0.0409;AA=.|||;VT=SNP
5	140785855	rs72790038	G	A	100	PASS	AC=283;AF=0.0565096;AN=5008;NS=2504;DP=17983;EAS_AF=0.0397;AMR_AF=0.0173;AFR_AF=0.1097;EUR_AF=0.0457;SAS_AF=0.0409;AA=.|||;VT=SNP
5	140786099	rs58503510	G	A	100	PASS	AC=506;AF=0.101038;AN=5008;NS=2504;DP=18338;EAS_AF=0.0407;AMR_AF=0.0576;AFR_AF=0.2065;EUR_AF=0.0815;SAS_AF=0.0716;AA=.|||;VT=SNP
5	140787101	rs72790039	A	G	100	PASS	AC=111;AF=0.0221645;AN=5008;NS=2504;DP=18479;EAS_AF=0.0387;AMR_AF=0.0058;AFR_AF=0.0083;EUR_AF=0.0268;SAS_AF=0.0307;AA=.|||;VT=SNP
5	140787850	rs62378453	C	G	100	PASS	AC=506;AF=0.101038;AN=5008;NS=2504;DP=15227;EAS_AF=0.0407;AMR_AF=0.0576;AFR_AF=0.2065;EUR_AF=0.0815;SAS_AF=0.0716;AA=.|||;VT=SNP
5	140788264	rs58047392	C	T	100	PASS	AC=995;AF=0.198682;AN=5008;NS=2504;DP=18324;EAS_AF=0.1528;AMR_AF=0.1902;AFR_AF=0.3064;EUR_AF=0.1014;SAS_AF=0.2065;AA=.|||;VT=SNP;EX_TARGET
5	140789158	rs72790040	G	A	100	PASS	AC=111;AF=0.0221645;AN=5008;NS=2504;DP=17166;EAS_AF=0.0387;AMR_AF=0.0058;AFR_AF=0.0083;EUR_AF=0.0268;SAS_AF=0.0307;AA=.|||;VT=SNP;EX_TARGET
5	140789819	rs3749768	C	T	100	PASS	AC=247;AF=0.0493211;AN=5008;NS=2504;DP=21288;EAS_AF=0.0367;AMR_AF=0.0317;AFR_AF=0.0522;EUR_AF=0.0417;SAS_AF=0.0787;AA=.|||;VT=SNP;EX_TARGET
5	140789933	rs3749767	G	A	100	PASS	AC=1536;AF=0.306709;AN=5008;NS=2504;DP=20334;EAS_AF=0.1935;AMR_AF=0.2594;AFR_AF=0.5265;EUR_AF=0.1918;SAS_AF=0.2781;AA=.|||;VT=SNP;EX_TARGET
5	140791748	rs75744979	T	C	100	PASS	AC=247;AF=0.0493211;AN=5008;NS=2504;DP=17243;EAS_AF=0.0367;AMR_AF=0.0317;AFR_AF=0.0522;EUR_AF=0.0417;SAS_AF=0.0787;AA=t|||;VT=SNP
5	140793007	rs4912751	A	G	100	PASS	AC=2785;AF=0.55611;AN=5008;NS=2504;DP=14913;EAS_AF=0.3254;AMR_AF=0.6239;AFR_AF=0.8941;EUR_AF=0.4245;SAS_AF=0.4243;AA=N|||;VT=SNP;EX_TARGET
5	140796099	rs3806830	A	G	100	PASS	AC=247;AF=0.0493211;AN=5008;NS=2504;DP=17589;EAS_AF=0.0367;AMR_AF=0.0317;AFR_AF=0.0522;EUR_AF=0.0417;SAS_AF=0.0787;AA=a|||;VT=SNP
5	140797339	rs2240701	C	A	100	PASS	AC=1535;AF=0.30651;AN=5008;NS=2504;DP=15871;EAS_AF=0.1925;AMR_AF=0.2594;AFR_AF=0.5265;EUR_AF=0.1909;SAS_AF=0.2791;AA=c|||;VT=SNP
5	140797630	rs2015825	G	T	100	PASS	AC=2709;AF=0.540935;AN=5008;NS=2504;DP=14025;EAS_AF=0.3244;AMR_AF=0.6182;AFR_AF=0.8419;EUR_AF=0.4225;SAS_AF=0.4243;AA=t|||;VT=SNP;EX_TARGET
5	140798639	rs17208397	G	C	100	PASS	AC=434;AF=0.0866613;AN=5008;NS=2504;DP=19013;EAS_AF=0.0367;AMR_AF=0.1081;AFR_AF=0.0499;EUR_AF=0.1779;SAS_AF=0.0787;AA=g|||;VT=SNP;EX_TARGET
5	140799812	rs72790042	G	A	100	PASS	AC=283;AF=0.0565096;AN=5008;NS=2504;DP=18455;EAS_AF=0.0397;AMR_AF=0.0173;AFR_AF=0.1097;EUR_AF=0.0457;SAS_AF=0.0409;AA=g|||;VT=SNP;EX_TARGET
5	140800708	rs7732160	G	A	100	PASS	AC=357;AF=0.0712859;AN=5008;NS=2504;DP=17979;EAS_AF=0.0367;AMR_AF=0.0389;AFR_AF=0.1309;EUR_AF=0.0427;SAS_AF=0.0787;AA=g|||;VT=SNP
5	140801104	rs11167744	T	C	100	PASS	AC=567;AF=0.113219;AN=5008;NS=2504;DP=17586;EAS_AF=0.1181;AMR_AF=0.1499;AFR_AF=0.1195;EUR_AF=0.0596;SAS_AF=0.1288;AA=t|||;VT=SNP;EX_TARGET
5	140801298	rs73792198	C	A	100	PASS	AC=641;AF=0.127995;AN=5008;NS=2504;DP=18291;EAS_AF=0.1181;AMR_AF=0.1513;AFR_AF=0.1762;EUR_AF=0.0586;SAS_AF=0.1278;AA=c|||;VT=SNP;EX_TARGET
5	140803241	rs57195665	C	A	100	PASS	AC=567;AF=0.113219;AN=5008;NS=2504;DP=14734;EAS_AF=0.1171;AMR_AF=0.1499;AFR_AF=0.1195;EUR_AF=0.0596;SAS_AF=0.1299;AA=c|||;VT=SNP;EX_TARGET
5	140803492	rs17097293	T	C	100	PASS	AC=1542;AF=0.307907;AN=5008;NS=2504;DP=15322;EAS_AF=0.1954;AMR_AF=0.2594;AFR_AF=0.528;EUR_AF=0.1918;SAS_AF=0.2802;AA=N|||;VT=SNP
5	140804531	rs62378457	A	G	100	PASS	AC=473;AF=0.0944489;AN=5008;NS=2504;DP=20556;EAS_AF=0.0407;AMR_AF=0.0533;AFR_AF=0.1853;EUR_AF=0.0785;SAS_AF=0.0726;AA=a|||;VT=SNP
5	140804856	rs17208404	A	C	100	PASS	AC=848;AF=0.169329;AN=5008;NS=2504;DP=18797;EAS_AF=0.1329;AMR_AF=0.3372;AFR_AF=0.1051;EUR_AF=0.2008;SAS_AF=0.1421;AA=a|||;VT=SNP
5	140805486	rs11167745	G	C	100	PASS	AC=1541;AF=0.307708;AN=5008;NS=2504;DP=19774;EAS_AF=0.1954;AMR_AF=0.2594;AFR_AF=0.528;EUR_AF=0.1918;SAS_AF=0.2791;AA=N|||;VT=SNP
5	140805771	rs10046053	T	C	100	PASS	AC=662;AF=0.132188;AN=5008;NS=2504;DP=20457;EAS_AF=0.1181;AMR_AF=0.1513;AFR_AF=0.1914;EUR_AF=0.0596;SAS_AF=0.1278;AA=t|||;VT=SNP
5	140807256	rs3749765	A	C	100	PASS	AC=1051;AF=0.209864;AN=5008;NS=2504;DP=19217;EAS_AF=0.1548;AMR_AF=0.1945;AFR_AF=0.3411;EUR_AF=0.1034;SAS_AF=0.2096;AA=a|||;VT=SNP
5	140807343	rs3828681	G	A	100	PASS	AC=360;AF=0.071885;AN=5008;NS=2504;DP=18345;EAS_AF=0.0367;AMR_AF=0.0389;AFR_AF=0.1309;EUR_AF=0.0427;SAS_AF=0.0818;AA=g|||;VT=SNP
5	140810773	rs17097300	G	A	100	PASS	AC=338;AF=0.067492;AN=5008;NS=2504;DP=19627;EAS_AF=0.0952;AMR_AF=0.2219;AFR_AF=0.0038;EUR_AF=0.0219;SAS_AF=0.0624;AA=g|||;VT=SNP;EX_TARGET
5	140814100	rs6862159	C	T	100	PASS	AC=434;AF=0.0866613;AN=5008;NS=2504;DP=17138;EAS_AF=0.0367;AMR_AF=0.1081;AFR_AF=0.0499;EUR_AF=0.1769;SAS_AF=0.0798;AA=C|||;VT=SNP
5	140814335	rs6580188	T	C	100	PASS	AC=2712;AF=0.541534;AN=5008;NS=2504;DP=11517;EAS_AF=0.3264;AMR_AF=0.6182;AFR_AF=0.8457;EUR_AF=0.4185;SAS_AF=0.4243;AA=C|||;VT=SNP
5	140814397	rs7703679	C	A	100	PASS	AC=1528;AF=0.305112;AN=5008;NS=2504;DP=11919;EAS_AF=0.1885;AMR_AF=0.2594;AFR_AF=0.525;EUR_AF=0.1899;SAS_AF=0.2791;AA=A|||;VT=SNP
5	140814782	rs4912753	C	G	100	PASS	AC=2713;AF=0.541733;AN=5008;NS=2504;DP=14380;EAS_AF=0.3254;AMR_AF=0.6182;AFR_AF=0.8457;EUR_AF=0.4205;SAS_AF=0.4243;AA=G|||;VT=SNP
5	140815077	rs72790047	T	C	100	PASS	AC=283;AF=0.0565096;AN=5008;NS=2504;DP=17860;EAS_AF=0.0397;AMR_AF=0.0187;AFR_AF=0.1097;EUR_AF=0.0447;SAS_AF=0.0409;AA=T|||;VT=SNP
5	140815310	rs3805699	G	T	100	PASS	AC=663;AF=0.132388;AN=5008;NS=2504;DP=17896;EAS_AF=0.119;AMR_AF=0.1513;AFR_AF=0.1921;EUR_AF=0.0586;SAS_AF=0.1278;AA=G|||;VT=SNP
5	140815348	rs3828680	C	T	100	PASS	AC=2715;AF=0.542133;AN=5008;NS=2504;DP=17837;EAS_AF=0.3264;AMR_AF=0.6182;AFR_AF=0.8457;EUR_AF=0.4215;SAS_AF=0.4243;AA=T|||;VT=SNP
5	140816161	rs79477223	G	T	100	PASS	AC=240;AF=0.0479233;AN=5008;NS=2504;DP=19659;EAS_AF=0.0298;AMR_AF=0.0317;AFR_AF=0.0522;EUR_AF=0.0417;SAS_AF=0.0787;AA=G|||;VT=SNP
5	140817231	rs10035418	A	G	100	PASS	AC=1531;AF=0.305711;AN=5008;NS=2504;DP=20937;EAS_AF=0.1905;AMR_AF=0.2594;AFR_AF=0.525;EUR_AF=0.1909;SAS_AF=0.2791;AA=G|||;VT=SNP
5	140817235	rs72790049	G	A	100	PASS	AC=487;AF=0.0972444;AN=5008;NS=2504;DP=20655;EAS_AF=0.0407;AMR_AF=0.0648;AFR_AF=0.1831;EUR_AF=0.0875;SAS_AF=0.0726;AA=A|||;VT=SNP
5	140818439	rs13178044	G	T	100	PASS	AC=645;AF=0.128794;AN=5008;NS=2504;DP=11299;EAS_AF=0.119;AMR_AF=0.1513;AFR_AF=0.1778;EUR_AF=0.0596;SAS_AF=0.1278;AA=G|||;VT=SNP
5	140818958	rs880080	G	A	100	PASS	AC=172;AF=0.034345;AN=5008;NS=2504;DP=19789;EAS_AF=0.0298;AMR_AF=0.0303;AFR_AF=0.0015;EUR_AF=0.0417;SAS_AF=0.0787;AA=G|||;VT=SNP
5	140820846	rs3792898	C	T	100	PASS	AC=661;AF=0.131989;AN=5008;NS=2504;DP=19384;EAS_AF=0.1181;AMR_AF=0.1513;AFR_AF=0.1914;EUR_AF=0.0586;SAS_AF=0.1278;AA=C|||;VT=SNP
5	140820876	rs3792897	A	G	100	PASS	AC=644;AF=0.128594;AN=5008;NS=2504;DP=19189;EAS_AF=0.1181;AMR_AF=0.1513;AFR_AF=0.1778;EUR_AF=0.0596;SAS_AF=0.1278;AA=A|||;VT=SNP
5	140821121	rs3805698	G	T	100	PASS	AC=661;AF=0.131989;AN=5008;NS=2504;DP=20819;EAS_AF=0.1181;AMR_AF=0.1513;AFR_AF=0.1914;EUR_AF=0.0586;SAS_AF=0.1278;AA=G|||;VT=SNP
5	140821329	rs3805697	C	T	100	PASS	AC=1169;AF=0.233427;AN=5008;NS=2504;DP=19080;EAS_AF=0.1369;AMR_AF=0.3545;AFR_AF=0.3124;EUR_AF=0.2266;SAS_AF=0.1472;AA=C|||;VT=SNP
5	140821428	rs3805696	C	T	100	PASS	AC=634;AF=0.126597;AN=5008;NS=2504;DP=19756;EAS_AF=0.1181;AMR_AF=0.1513;AFR_AF=0.171;EUR_AF=0.0586;SAS_AF=0.1278;AA=C|||;VT=SNP
5	140822723	rs1059029	A	G	100	PASS	AC=1471;AF=0.29373;AN=5008;NS=2504;DP=19262;EAS_AF=0.1895;AMR_AF=0.2565;AFR_AF=0.4841;EUR_AF=0.1879;SAS_AF=0.2791;AA=G|||;VT=SNP
5	140823300	rs7723254	C	T	100	PASS	AC=646;AF=0.128994;AN=5008;NS=2504;DP=19541;EAS_AF=0.12;AMR_AF=0.1527;AFR_AF=0.1778;EUR_AF=0.0586;SAS_AF=0.1278;AA=C|||;VT=SNP
5	140824289	rs72790051	C	T	100	PASS	AC=110;AF=0.0219649;AN=5008;NS=2504;DP=19925;EAS_AF=0.0387;AMR_AF=0.0058;AFR_AF=0.0083;EUR_AF=0.0258;SAS_AF=0.0307;AA=C|||;VT=SNP
5	140827198	rs59518107	A	G	100	PASS	AC=636;AF=0.126997;AN=5008;NS=2504;DP=15104;EAS_AF=0.119;AMR_AF=0.1513;AFR_AF=0.1793;EUR_AF=0.0577;SAS_AF=0.1186;AA=A|||;VT=SNP
5	140828278	rs62379167	C	T	100	PASS	AC=1176;AF=0.234824;AN=5008;NS=2504;DP=14466;EAS_AF=0.1389;AMR_AF=0.3501;AFR_AF=0.3132;EUR_AF=0.2266;SAS_AF=0.1544;AA=C|||;VT=SNP
5	140828723	rs4432943	G	T	100	PASS	AC=2823;AF=0.563698;AN=5008;NS=2504;DP=15733;EAS_AF=0.3284;AMR_AF=0.6239;AFR_AF=0.9228;EUR_AF=0.4215;SAS_AF=0.4243;AA=T|||;VT=SNP
5	140829415	rs7713034	T	C	100	PASS	AC=1478;AF=0.295128;AN=5008;NS=2504;DP=10417;EAS_AF=0.1895;AMR_AF=0.2579;AFR_AF=0.4947;EUR_AF=0.1889;SAS_AF=0.2699;AA=C|||;VT=SNP
5	140829647	rs140080701	C	G	100	PASS	AC=353;AF=0.0704872;AN=5008;NS=2504;DP=12940;EAS_AF=0.1012;AMR_AF=0.2219;AFR_AF=0.0038;EUR_AF=0.0219;SAS_AF=0.0716;AA=C|||;VT=SNP
5	140830350	rs2879228	G	A	100	PASS	AC=1252;AF=0.25;AN=5008;NS=2504;DP=11827;EAS_AF=0.1409;AMR_AF=0.3559;AFR_AF=0.3563;EUR_AF=0.2296;SAS_AF=0.1646;AA=G|||;VT=SNP
5	140833077	rs11958830	T	C	100	PASS	AC=1083;AF=0.216254;AN=5008;NS=2504;DP=14990;EAS_AF=0.1875;AMR_AF=0.1974;AFR_AF=0.3071;EUR_AF=0.1272;SAS_AF=0.228;AA=T|||;VT=SNP
```
