## Supplementary material for "Characterization of shared and ancestry-specific signals driving complex traits using multi-ancestry fine-mapping": mesusiecsinfo

```
*************************************************************

  Multiple Ancestry Sum of Single Effect Model (MESuSiE)          

   Visit http://www.xzlab.org/software.html For Update            

            (C) 2022 Boran Gao, Xiang Zhou                        

              GNU General Public License                          

*************************************************************
# Start data processing for sufficient statistics 
# Create MESuSiE object 
# Start data analysis 

# Data analysis is done, and now generates result 

Potential causal SNPs with PIP > 0.5:  

Credible sets for effects: 
$cs
$cs$L1
 [1] 1720 1723 1725 1728 1729 1739 1741 1742 1744 1747 1750 1751 1756 1764 1765
[16] 1770 1774 1779 1783 1795 1805 1806 1810 1811 1812 1814 1816 1817 1818 1820
[31] 1827 1842 1847 1861 1862 1864 1866 1868 1872 1875 1883 1892 1895 1897 1900
[46] 1904 1905 1908 1909 1910 1913 1914 1915 1918 1919 1927 1929 1930 1931 1933
[61] 1935 1941 1945 1947 1948 1950 1956 1976 1982 1986 1990 1991 1995 1997 2000
[76] 2002 2003 2005 2007 2009 2010


$cs_category
   L1 
"eur" 

$purity
   min.abs.corr mean.abs.corr median.abs.corr
L1     0.913454     0.9736743        0.991104

$cs_index
[1] 1

$coverage
[1] 0.9503758

$requested_coverage
[1] 0.95


 Use MESuSiE_Plot() for visualization
# Total time used for the analysis: 0.14 mins
```
