## Supplementary material for "Characterization of shared and ancestry-specific signals driving complex traits using multi-ancestry fine-mapping": mesusieoutput

```
                 eur          afr      eur_afr
   [1,] 9.981512e-07 1.349162e-05 1.982524e-07
   [2,] 8.248603e-07 9.923878e-06 2.868572e-07
   [3,] 8.885025e-07 3.962501e-06 2.798929e-07
   [4,] 8.222183e-07 1.014596e-05 2.895279e-07
   [5,] 1.147372e-06 3.323152e-06 3.410711e-07
   [6,] 8.906718e-07 3.729195e-06 2.830062e-07
   [7,] 1.156279e-06 3.323435e-06 3.437692e-07
   [8,] 8.275811e-07 9.837608e-06 2.855825e-07
   [9,] 9.024110e-07 4.121705e-06 2.815367e-07
  [10,] 6.472894e-07 5.841037e-06 2.505860e-07
  [11,] 8.456031e-07 9.431770e-06 2.738394e-07
  [12,] 8.300712e-07 1.086291e-05 2.875116e-07
  [13,] 1.196532e-06 3.252402e-06 3.302615e-07
  [14,] 6.474531e-07 5.321549e-06 2.433444e-07
  [15,] 8.681112e-07 8.581725e-06 2.628702e-07
  [16,] 8.729651e-07 3.870727e-06 2.783956e-07
  [17,] 1.086708e-06 3.352474e-06 3.335215e-07
  [18,] 1.452501e-06 8.344573e-06 3.168328e-07
  [19,] 9.638887e-07 3.334571e-06 3.072646e-07
  [20,] 9.550131e-07 3.335061e-06 3.044678e-07
  [21,] 9.594051e-07 3.335583e-06 3.055005e-07
  [22,] 9.387392e-07 3.335764e-06 2.995047e-07
  [23,] 9.309083e-07 3.335583e-06 2.973333e-07
  [24,] 9.427841e-07 3.337547e-06 3.000252e-07
  [25,] 9.469166e-07 3.335901e-06 3.012094e-07
  [26,] 7.055694e-07 5.673831e-06 3.518775e-07
  [27,] 6.997254e-07 5.706864e-06 3.453226e-07
  [28,] 9.594051e-07 3.335484e-06 3.049023e-07
  [29,] 7.025989e-07 5.673831e-06 3.481459e-07
  [30,] 7.025989e-07 5.673831e-06 3.481459e-07
  [31,] 9.309083e-07 3.375313e-06 2.903561e-07
  [32,] 7.924024e-07 7.151478e-06 3.273283e-07
  [33,] 7.000099e-07 5.637836e-06 3.439374e-07
  [34,] 9.638887e-07 3.332585e-06 3.060588e-07
  [35,] 6.699755e-07 9.244649e-06 3.592253e-07
  [36,] 9.638887e-07 3.333007e-06 3.059001e-07
  [37,] 6.723274e-07 8.942355e-06 3.604658e-07
  [38,] 9.594051e-07 3.335431e-06 3.039455e-07
  [39,] 8.083167e-07 6.651909e-06 2.958998e-07
  [40,] 8.449564e-07 3.613365e-06 2.800060e-07
  [41,] 9.387392e-07 3.377301e-06 2.918286e-07
  [42,] 7.976354e-07 6.273022e-06 2.927210e-07
  [43,] 7.924152e-07 6.324008e-06 3.000358e-07
  [44,] 8.364314e-07 3.822398e-06 2.832041e-07
  [45,] 6.759192e-07 5.720400e-06 3.126377e-07
  [46,] 6.674798e-07 5.687247e-06 2.978312e-07
  [47,] 8.449564e-07 3.607362e-06 2.798986e-07
  [48,] 7.901537e-07 6.508774e-06 3.055486e-07
  [49,] 7.912495e-07 6.453640e-06 3.031363e-07
  [50,] 7.949577e-07 6.930530e-06 3.006699e-07
  [51,] 9.476975e-07 3.342293e-06 2.985476e-07
  [52,] 7.850989e-07 6.508774e-06 3.172331e-07
  [53,] 7.850989e-07 6.386919e-06 3.158709e-07
  [54,] 7.857869e-07 6.386919e-06 3.138296e-07
  [55,] 6.750574e-07 8.852114e-06 3.642210e-07
  [56,] 7.873690e-07 6.156320e-06 3.065769e-07
  [57,] 7.850989e-07 6.156320e-06 3.124278e-07
  [58,] 9.562611e-07 3.349200e-06 2.995523e-07
  [59,] 8.355762e-07 4.005803e-06 2.839755e-07
  [60,] 9.359085e-07 3.348370e-06 2.943627e-07
  [61,] 7.876308e-07 6.236444e-06 3.073241e-07
  [62,] 7.626272e-07 6.116849e-06 3.696519e-07
  [63,] 9.344218e-07 4.186372e-06 2.954531e-07
  [64,] 7.611409e-07 6.156320e-06 3.674533e-07
  [65,] 9.462387e-07 4.189097e-06 2.968353e-07
  [66,] 7.597294e-07 6.196184e-06 3.652812e-07
  [67,] 7.559401e-07 6.196184e-06 3.560568e-07
  [68,] 7.571294e-07 6.236444e-06 3.600439e-07
  [69,] 7.571294e-07 6.273022e-06 3.609177e-07
  [70,] 7.571294e-07 6.273022e-06 3.609177e-07
  [71,] 9.435493e-07 3.356763e-06 2.951166e-07
  [72,] 7.567014e-07 6.386919e-06 3.617801e-07
  [73,] 7.571294e-07 6.273022e-06 3.609177e-07
  [74,] 7.571294e-07 6.283905e-06 3.606347e-07
  [75,] 7.476803e-07 5.342309e-06 3.924541e-07
  [76,] 9.487960e-07 4.142011e-06 2.973877e-07
  [77,] 7.559401e-07 6.324008e-06 3.588242e-07
  [78,] 7.559401e-07 6.386919e-06 3.597889e-07
  [79,] 7.559401e-07 6.386919e-06 3.597889e-07
  [80,] 7.559401e-07 6.324008e-06 3.588242e-07
  [81,] 9.476975e-07 3.454315e-06 2.881368e-07
  [82,] 9.842060e-07 3.765523e-06 3.089317e-07
  [83,] 9.651876e-07 3.375625e-06 2.986318e-07
  [84,] 7.559401e-07 6.236444e-06 3.570060e-07
  [85,] 9.359085e-07 3.445411e-06 2.862025e-07
  [86,] 9.591901e-07 3.376751e-06 2.970247e-07
  [87,] 9.344218e-07 4.185857e-06 2.954763e-07
  [88,] 7.548241e-07 6.236444e-06 3.540207e-07
  [89,] 7.548241e-07 6.273022e-06 3.548648e-07
  [90,] 7.548241e-07 6.236444e-06 3.540207e-07
  [91,] 7.548241e-07 6.273022e-06 3.548648e-07
  [92,] 8.117021e-07 7.205357e-06 2.528538e-07
  [93,] 7.385038e-07 5.075968e-06 3.734169e-07
  [94,] 7.559401e-07 6.236444e-06 3.570060e-07
  [95,] 7.522351e-07 5.075968e-06 3.872199e-07
  [96,] 9.651876e-07 3.392283e-06 2.970361e-07
  [97,] 7.571294e-07 6.158888e-06 3.574868e-07
  [98,] 7.559401e-07 6.158888e-06 3.544930e-07
  [99,] 7.559401e-07 6.194419e-06 3.553296e-07
 [100,] 6.696359e-07 8.065623e-06 3.470346e-07
 [101,] 7.559401e-07 6.194419e-06 3.553296e-07
 [102,] 7.548241e-07 6.194419e-06 3.523733e-07
 [103,] 9.739790e-07 3.773439e-06 3.090111e-07
 [104,] 6.652410e-07 7.823333e-06 3.370246e-07
 [105,] 7.548241e-07 6.194419e-06 3.523733e-07
 [106,] 7.528107e-07 6.158888e-06 3.458192e-07
 [107,] 9.562611e-07 3.412631e-06 2.934830e-07
 [108,] 7.528107e-07 6.158888e-06 3.458192e-07
 [109,] 9.562611e-07 3.415641e-06 2.932431e-07
 [110,] 7.519126e-07 6.194419e-06 3.438082e-07
 [111,] 7.519126e-07 6.194419e-06 3.438082e-07
 [112,] 7.519126e-07 6.158888e-06 3.430277e-07
 [113,] 7.519126e-07 6.158888e-06 3.430277e-07
 [114,] 7.557472e-07 6.119776e-06 3.340688e-07
 [115,] 7.563091e-07 6.081045e-06 3.358194e-07
 [116,] 7.552556e-07 7.329250e-06 3.465228e-07
 [117,] 7.557472e-07 6.158888e-06 3.348860e-07
 [118,] 7.542010e-07 6.042692e-06 3.226832e-07
 [119,] 7.343153e-07 4.780291e-06 3.587506e-07
 [120,] 9.994156e-07 3.439125e-06 3.013104e-07
 [121,] 7.537718e-07 6.917513e-06 3.239139e-07
 [122,] 7.557472e-07 6.119776e-06 3.340688e-07
 [123,] 7.557472e-07 6.119776e-06 3.340688e-07
 [124,] 7.595025e-07 6.157272e-06 3.483805e-07
 [125,] 9.496154e-07 4.051448e-06 2.985811e-07
 [126,] 7.604381e-07 6.118554e-06 3.503111e-07
 [127,] 6.593377e-07 7.064903e-06 3.187945e-07
 [128,] 9.562876e-07 3.440347e-06 2.900264e-07
 [129,] 8.219764e-07 5.900825e-06 2.428739e-07
 [130,] 7.579216e-07 6.118554e-06 3.422910e-07
 [131,] 7.693128e-07 5.464666e-06 3.547143e-07
 [132,] 9.241804e-07 4.180953e-06 3.010159e-07
 [133,] 1.251200e-06 3.461310e-06 3.129652e-07
 [134,] 1.723513e-06 3.792166e-06 5.305981e-07
 [135,] 1.010638e-06 2.956624e-06 2.989534e-07
 [136,] 1.113140e-06 3.988650e-06 5.888173e-07
 [137,] 8.259547e-07 4.145042e-06 3.763439e-07
 [138,] 1.798139e-06 4.260078e-06 8.587234e-07
 [139,] 8.369393e-07 4.294022e-06 3.907590e-07
 [140,] 1.151222e-06 9.701223e-06 6.219881e-07
 [141,] 1.175469e-06 5.325168e-06 4.131786e-07
 [142,] 1.199259e-06 1.486366e-05 2.216763e-07
 [143,] 1.260478e-06 1.435993e-05 2.204098e-07
 [144,] 1.199259e-06 1.451953e-05 2.215171e-07
 [145,] 7.413728e-07 3.670696e-06 2.861518e-07
 [146,] 7.361027e-07 3.295335e-06 2.644080e-07
 [147,] 1.223034e-06 1.386003e-05 2.207816e-07
 [148,] 9.994823e-07 7.005039e-06 2.170238e-07
 [149,] 1.199259e-06 1.401286e-05 2.212854e-07
 [150,] 1.052085e-06 7.005039e-06 2.214551e-07
 [151,] 7.303061e-07 3.373596e-06 2.616549e-07
 [152,] 1.072998e-06 4.220173e-06 2.711983e-07
 [153,] 1.199259e-06 1.492026e-05 2.217026e-07
 [154,] 6.910672e-07 4.551021e-06 2.142724e-07
 [155,] 1.360593e-06 4.926708e-06 3.143179e-07
 [156,] 1.288084e-06 4.416895e-06 3.651796e-07
 [157,] 7.471370e-07 3.447047e-06 2.803774e-07
 [158,] 8.588165e-07 3.395178e-06 3.561903e-07
 [159,] 1.427371e-06 3.807782e-06 3.188825e-07
 [160,] 7.644584e-07 3.589857e-06 3.049738e-07
 [161,] 1.335782e-06 5.931960e-06 2.530284e-07
 [162,] 1.223491e-06 1.357687e-05 2.227218e-07
 [163,] 1.266248e-06 5.428811e-06 3.094527e-07
 [164,] 1.315605e-06 4.701312e-06 2.686294e-07
 [165,] 7.697898e-07 3.643285e-06 3.122802e-07
 [166,] 1.300307e-06 1.267157e-05 2.213540e-07
 [167,] 1.266248e-06 4.699985e-06 3.571248e-07
 [168,] 8.584843e-07 3.766036e-06 2.968577e-07
 [169,] 1.315605e-06 5.317871e-06 2.621973e-07
 [170,] 7.697898e-07 3.548028e-06 3.079132e-07
 [171,] 1.326103e-06 4.620858e-06 3.684186e-07
 [172,] 1.280207e-06 5.092922e-06 2.599205e-07
 [173,] 1.304902e-06 4.419779e-06 3.760903e-07
 [174,] 1.360789e-06 5.044785e-06 3.198444e-07
 [175,] 8.803325e-07 3.822539e-06 3.101296e-07
 [176,] 7.512136e-07 3.548028e-06 2.920203e-07
 [177,] 8.826920e-07 3.674814e-06 3.089215e-07
 [178,] 1.279381e-06 3.755988e-06 3.013916e-07
 [179,] 7.622473e-07 3.565244e-06 3.018707e-07
 [180,] 1.405261e-06 5.817011e-06 2.163849e-07
 [181,] 9.996924e-07 3.619879e-06 2.258324e-07
 [182,] 9.962149e-07 3.611004e-06 3.554473e-07
 [183,] 1.424745e-06 5.817011e-06 2.172774e-07
 [184,] 7.353005e-07 3.373102e-06 2.778245e-07
 [185,] 1.331572e-06 6.050170e-06 2.121739e-07
 [186,] 1.331572e-06 6.062675e-06 2.121364e-07
 [187,] 7.165768e-07 4.871501e-06 2.130090e-07
 [188,] 2.109948e-06 3.963832e-06 5.847237e-07
 [189,] 7.167111e-07 3.150947e-06 2.526768e-07
 [190,] 7.181368e-07 3.168712e-06 2.547340e-07
 [191,] 1.555861e-06 4.825935e-06 3.441541e-07
 [192,] 9.203487e-07 3.957886e-06 3.330122e-07
 [193,] 1.180718e-06 3.436862e-06 3.022304e-07
 [194,] 1.421989e-06 5.652595e-06 2.322991e-07
 [195,] 1.476890e-06 4.825935e-06 3.540327e-07
 [196,] 1.287695e-06 5.553305e-06 2.128877e-07
 [197,] 7.227204e-07 3.168712e-06 2.589772e-07
 [198,] 1.510127e-06 4.776263e-06 3.482983e-07
 [199,] 7.244576e-07 3.158612e-06 2.601080e-07
 [200,] 1.124541e-06 3.484941e-06 2.924927e-07
 [201,] 1.086847e-05 4.072356e-06 1.732948e-06
 [202,] 1.421989e-06 5.583820e-06 2.326759e-07
 [203,] 9.361403e-07 3.919826e-06 3.392106e-07
 [204,] 1.402224e-06 5.583820e-06 2.296852e-07
 [205,] 9.647244e-07 3.937228e-06 3.450631e-07
 [206,] 7.281764e-07 3.158612e-06 2.632366e-07
 [207,] 1.382906e-06 5.583820e-06 2.267613e-07
 [208,] 1.186513e-06 3.442602e-06 3.031759e-07
 [209,] 1.364023e-06 5.618040e-06 2.237264e-07
 [210,] 1.364023e-06 5.583820e-06 2.239025e-07
 [211,] 1.860259e-06 9.956994e-06 2.282534e-07
 [212,] 8.327952e-07 2.610797e-06 2.574589e-07
 [213,] 1.206476e-06 3.315038e-06 3.126580e-07
 [214,] 1.163846e-06 3.358994e-06 3.029237e-07
 [215,] 1.139983e-06 3.358994e-06 2.991200e-07
 [216,] 1.559407e-06 6.890828e-06 3.328340e-07
 [217,] 1.630535e-06 7.083793e-06 3.497070e-07
 [218,] 1.659568e-06 1.064754e-05 2.242780e-07
 [219,] 7.097539e-07 3.597620e-06 2.652863e-07
 [220,] 1.837241e-06 5.610450e-06 3.270677e-07
 [221,] 8.645553e-07 2.992359e-06 2.292437e-07
 [222,] 9.894248e-07 3.878992e-06 3.499719e-07
 [223,] 8.389528e-07 2.600056e-06 2.842723e-07
 [224,] 8.550473e-07 3.510693e-06 2.267190e-07
 [225,] 8.246968e-07 2.564038e-06 2.744518e-07
 [226,] 3.096556e-06 7.033245e-06 7.479265e-07
 [227,] 8.293347e-07 2.564038e-06 2.762484e-07
 [228,] 8.246968e-07 2.560081e-06 2.739895e-07
 [229,] 8.384734e-07 3.560149e-06 2.246430e-07
 [230,] 6.349597e-07 2.417338e-06 1.945212e-07
 [231,] 1.362383e-06 3.829761e-06 3.537676e-07
 [232,] 6.341551e-07 2.408850e-06 1.945195e-07
 [233,] 8.231102e-07 2.498115e-06 2.663741e-07
 [234,] 7.977293e-07 2.507442e-06 2.582999e-07
 [235,] 9.924500e-07 3.052801e-06 2.261875e-07
 [236,] 1.264503e-06 3.156530e-06 3.725029e-07
 [237,] 8.149717e-07 2.471408e-06 2.597971e-07
 [238,] 8.725784e-06 3.517738e-06 2.070249e-06
 [239,] 8.663197e-07 3.668331e-06 2.260093e-07
 [240,] 1.071753e-06 2.540222e-06 3.783509e-07
 [241,] 3.079236e-06 6.668932e-06 7.495122e-07
 [242,] 6.651283e-07 2.417410e-06 2.051652e-07
 [243,] 1.194481e-06 3.114546e-06 3.546140e-07
 [244,] 1.090213e-06 2.494938e-06 3.782192e-07
 [245,] 1.232702e-06 2.485920e-06 4.294077e-07
 [246,] 1.519194e-06 3.334656e-06 2.945712e-07
 [247,] 9.326368e-07 3.044138e-06 2.792223e-07
 [248,] 9.240700e-07 3.044268e-06 2.775280e-07
 [249,] 2.716890e-06 6.580809e-06 6.717667e-07
 [250,] 6.613653e-07 2.408836e-06 2.023282e-07
 [251,] 1.413640e-06 3.213562e-06 2.947994e-07
 [252,] 1.097484e-06 2.502310e-06 3.836123e-07
 [253,] 1.164886e-06 2.492795e-06 4.063704e-07
 [254,] 1.171242e-06 3.014920e-06 3.529007e-07
 [255,] 1.100109e-06 2.502310e-06 3.845453e-07
 [256,] 1.413640e-06 3.202712e-06 2.947570e-07
 [257,] 2.781063e-06 6.721062e-06 6.840515e-07
 [258,] 8.418086e-07 3.404155e-06 2.269066e-07
 [259,] 1.330633e-06 3.395585e-06 3.433651e-07
 [260,] 9.013786e-07 3.030730e-06 2.735145e-07
 [261,] 1.453366e-06 3.264705e-06 2.946490e-07
 [262,] 1.503887e-06 3.152091e-06 2.948421e-07
 [263,] 2.850604e-06 6.605093e-06 7.009517e-07
 [264,] 1.049809e-06 3.349392e-06 2.246080e-07
 [265,] 2.438309e-06 3.979538e-06 6.903760e-07
 [266,] 9.747205e-07 3.558550e-06 2.184605e-07
 [267,] 2.918964e-06 6.673814e-06 7.150084e-07
 [268,] 2.884519e-06 6.673814e-06 7.074438e-07
 [269,] 9.147660e-07 3.057496e-06 2.745967e-07
 [270,] 9.747205e-07 3.558550e-06 2.184605e-07
 [271,] 2.485234e-06 6.535041e-06 6.216652e-07
 [272,] 1.319153e-06 3.401783e-06 3.458775e-07
 [273,] 2.442915e-06 7.112306e-06 6.051071e-07
 [274,] 1.318807e-06 3.188697e-06 3.383609e-07
 [275,] 9.806759e-07 3.592232e-06 2.185162e-07
 [276,] 9.367911e-07 2.467586e-06 3.203196e-07
 [277,] 8.988354e-07 3.072467e-06 2.704399e-07
 [278,] 8.564206e-07 3.064372e-06 2.632209e-07
 [279,] 9.803502e-07 3.530261e-06 2.178433e-07
 [280,] 1.161891e-06 2.477952e-06 4.033222e-07
 [281,] 2.850604e-06 6.867360e-06 6.979840e-07
 [282,] 9.108708e-07 4.269364e-06 2.144473e-07
 [283,] 2.621226e-06 6.658812e-06 6.507014e-07
 [284,] 2.651592e-06 6.284865e-06 6.624335e-07
 [285,] 6.530189e-07 3.683555e-06 2.007254e-07
 [286,] 6.495743e-07 3.890809e-06 2.036525e-07
 [287,] 6.445184e-07 3.764964e-06 2.047352e-07
 [288,] 9.570760e-07 3.387638e-06 2.181464e-07
 [289,] 2.501446e-06 6.207733e-06 6.332451e-07
 [290,] 1.095524e-06 2.468850e-06 3.776841e-07
 [291,] 1.043976e-06 3.048765e-06 2.306046e-07
 [292,] 1.062577e-06 3.058227e-06 2.319638e-07
 [293,] 1.458710e-06 2.421543e-06 4.795537e-07
 [294,] 8.789380e-07 3.032045e-06 2.397474e-07
 [295,] 7.087901e-07 2.681905e-06 2.514158e-07
 [296,] 7.765464e-07 2.533554e-06 2.694641e-07
 [297,] 7.765464e-07 2.547029e-06 2.708292e-07
 [298,] 1.990635e-06 4.416639e-06 5.836951e-07
 [299,] 1.464170e-06 2.769698e-06 3.106485e-07
 [300,] 2.353046e-06 2.478887e-06 4.012412e-07
 [301,] 8.077324e-07 2.509142e-06 2.787242e-07
 [302,] 1.458947e-06 4.202768e-06 4.268517e-07
 [303,] 8.931086e-07 3.197233e-06 3.368539e-07
 [304,] 4.396957e-06 8.891965e-06 6.445625e-07
 [305,] 8.858553e-07 3.151371e-06 3.325417e-07
 [306,] 4.339653e-06 8.761402e-06 6.367687e-07
 [307,] 1.611763e-06 2.834859e-06 3.223647e-07
 [308,] 1.517737e-06 5.084564e-06 2.431538e-07
 [309,] 2.143640e-06 2.677341e-06 3.415324e-07
 [310,] 8.767114e-07 3.441808e-06 3.359092e-07
 [311,] 1.505205e-06 2.757441e-06 3.098871e-07
 [312,] 2.433141e-06 4.050973e-06 7.161313e-07
 [313,] 2.463556e-06 2.468568e-06 4.086254e-07
 [314,] 1.606400e-06 4.904865e-06 2.485328e-07
 [315,] 8.844258e-07 3.445614e-06 3.391697e-07
 [316,] 2.770832e-06 7.103186e-06 1.090114e-06
 [317,] 5.058756e-06 8.955018e-06 7.343383e-07
 [318,] 3.144563e-06 2.701588e-06 9.274183e-07
 [319,] 2.711334e-06 6.845191e-06 1.061923e-06
 [320,] 2.955144e-06 3.930102e-06 8.679049e-07
 [321,] 8.396041e-07 2.574184e-06 2.680237e-07
 [322,] 2.987710e-06 3.829987e-06 8.806370e-07
 [323,] 7.935880e-07 2.543819e-06 2.361125e-07
 [324,] 2.237212e-06 2.680446e-06 6.713470e-07
 [325,] 2.777630e-06 3.879254e-06 8.200151e-07
 [326,] 8.189272e-07 2.562749e-06 2.566894e-07
 [327,] 2.675193e-06 5.320055e-06 1.264643e-06
 [328,] 2.256463e-06 4.432480e-06 8.515993e-07
 [329,] 8.161869e-07 2.618035e-06 2.589451e-07
 [330,] 2.758100e-06 5.627959e-06 1.442612e-06
 [331,] 8.222766e-07 2.548479e-06 2.573982e-07
 [332,] 1.199706e-06 2.636102e-06 3.339098e-07
 [333,] 2.728231e-06 5.658395e-06 1.402000e-06
 [334,] 8.142253e-07 2.554650e-06 2.535171e-07
 [335,] 2.210478e-06 4.450852e-06 8.341273e-07
 [336,] 3.047828e-06 3.770394e-06 9.013882e-07
 [337,] 6.545193e-06 8.074716e-06 9.789345e-07
 [338,] 2.766110e-06 5.462578e-06 1.419041e-06
 [339,] 2.777630e-06 3.774890e-06 8.241113e-07
 [340,] 7.872184e-07 2.584334e-06 2.460970e-07
 [341,] 7.961520e-07 2.575173e-06 2.517288e-07
 [342,] 2.669043e-06 5.411997e-06 1.270328e-06
 [343,] 6.255391e-06 8.158471e-06 9.363543e-07
 [344,] 2.287386e-06 2.874632e-06 6.522239e-07
 [345,] 2.847886e-06 5.411997e-06 1.514049e-06
 [346,] 8.388885e-06 8.065261e-06 1.242698e-06
 [347,] 3.319246e-06 3.794790e-06 9.791518e-07
 [348,] 2.237212e-06 2.847738e-06 6.416573e-07
 [349,] 1.709895e-06 2.555887e-06 3.323095e-07
 [350,] 2.352141e-06 4.580049e-06 8.930251e-07
 [351,] 4.561899e-06 5.558278e-06 3.364717e-06
 [352,] 2.728517e-06 5.430614e-06 1.362741e-06
 [353,] 8.113925e-07 2.635300e-06 2.570560e-07
 [354,] 2.703125e-06 5.455632e-06 1.330397e-06
 [355,] 2.870320e-06 3.851431e-06 8.476017e-07
 [356,] 8.113925e-07 2.669223e-06 2.589782e-07
 [357,] 4.378754e-06 5.612428e-06 3.217455e-06
 [358,] 7.274688e-06 7.926714e-06 1.085551e-06
 [359,] 3.263571e-06 4.273898e-06 8.212373e-07
 [360,] 4.561135e-06 5.604752e-06 3.392634e-06
 [361,] 7.851546e-07 2.463475e-06 2.333932e-07
 [362,] 9.017205e-07 4.853047e-06 3.338258e-07
 [363,] 6.741099e-06 7.524995e-06 1.014878e-06
 [364,] 2.728231e-06 5.551959e-06 1.380897e-06
 [365,] 8.037736e-07 2.609054e-06 2.432273e-07
 [366,] 8.041138e-07 2.609931e-06 2.428571e-07
 [367,] 2.734556e-06 5.522815e-06 1.384191e-06
 [368,] 9.708936e-07 4.229552e-06 2.916457e-07
 [369,] 7.946743e-07 2.633469e-06 2.374356e-07
 [370,] 8.032658e-07 2.621177e-06 2.445140e-07
 [371,] 1.657128e-06 2.776637e-06 4.881697e-07
 [372,] 8.064411e-07 2.638744e-06 2.420373e-07
 [373,] 1.879621e-06 2.744906e-06 5.555988e-07
 [374,] 3.552148e-06 3.668255e-06 1.050246e-06
 [375,] 8.709298e-06 7.245566e-06 1.284201e-06
 [376,] 3.233572e-06 3.659742e-06 9.609435e-07
 [377,] 1.027316e-06 4.103251e-06 2.825416e-07
 [378,] 7.346336e-06 3.588028e-06 2.064202e-06
 [379,] 8.071126e-07 2.631901e-06 2.416451e-07
 [380,] 8.078675e-07 2.632932e-06 2.413552e-07
 [381,] 1.038724e-06 4.078341e-06 2.783843e-07
 [382,] 8.064411e-07 2.623300e-06 2.416877e-07
 [383,] 8.114464e-07 2.538650e-06 2.421654e-07
 [384,] 2.774179e-06 5.488084e-06 1.420778e-06
 [385,] 1.063715e-06 4.169528e-06 2.771594e-07
 [386,] 2.730859e-06 5.579954e-06 1.375189e-06
 [387,] 8.899129e-06 6.876927e-06 1.321242e-06
 [388,] 4.972303e-06 5.880695e-06 3.971732e-06
 [389,] 1.938807e-06 3.672395e-06 7.202744e-07
 [390,] 2.783730e-06 5.291694e-06 1.389606e-06
 [391,] 8.136398e-07 2.577286e-06 2.422863e-07
 [392,] 3.444604e-06 3.627723e-06 1.025549e-06
 [393,] 8.505778e-07 2.555557e-06 2.390856e-07
 [394,] 2.733730e-06 5.585011e-06 1.375402e-06
 [395,] 3.980431e-06 3.609797e-06 1.183798e-06
 [396,] 2.126246e-06 2.875097e-06 6.097759e-07
 [397,] 4.604461e-06 5.979018e-06 3.635682e-06
 [398,] 2.815560e-06 5.704873e-06 1.512287e-06
 [399,] 2.424342e-06 2.937848e-06 6.849216e-07
 [400,] 8.109380e-07 2.529272e-06 2.458402e-07
 [401,] 3.670265e-06 3.581660e-06 1.099558e-06
 [402,] 8.109392e-07 2.509599e-06 2.446084e-07
 [403,] 2.116992e-06 3.018887e-06 5.947066e-07
 [404,] 2.116992e-06 3.025468e-06 5.941536e-07
 [405,] 2.260143e-06 3.031440e-06 6.316241e-07
 [406,] 5.002542e-06 4.275571e-06 6.764075e-07
 [407,] 4.351165e-06 2.554035e-06 1.330766e-06
 [408,] 2.349733e-06 3.069340e-06 6.519217e-07
 [409,] 2.370392e-06 5.315705e-06 3.122400e-07
 [410,] 9.104452e-06 6.802267e-06 1.355070e-06
 [411,] 5.016822e-06 2.559271e-06 1.539957e-06
 [412,] 8.094535e-06 7.192646e-06 1.204359e-06
 [413,] 1.432734e-06 3.221306e-06 5.576896e-07
 [414,] 1.579807e-06 4.406988e-06 6.268593e-07
 [415,] 6.347733e-06 3.143916e-06 2.225344e-06
 [416,] 3.679469e-05 2.771132e-06 1.004541e-05
 [417,] 2.150151e-06 3.033898e-06 6.985339e-07
 [418,] 1.847064e-06 2.565791e-06 3.923223e-07
 [419,] 1.162628e-06 3.821333e-06 3.176750e-07
 [420,] 2.381868e-05 3.348176e-06 7.097540e-06
 [421,] 1.368894e-06 5.492555e-06 6.431968e-07
 [422,] 1.159356e-06 4.108425e-06 3.206371e-07
 [423,] 1.414731e-06 4.548908e-06 6.294079e-07
 [424,] 3.507762e-05 2.888166e-06 9.096442e-06
 [425,] 3.632219e-05 2.885171e-06 9.386812e-06
 [426,] 3.055052e-05 2.867990e-06 7.977969e-06
 [427,] 3.272752e-05 2.898784e-06 8.480758e-06
 [428,] 3.161826e-05 2.882931e-06 8.238709e-06
 [429,] 2.255512e-05 3.329506e-06 6.741134e-06
 [430,] 1.165959e-06 4.099797e-06 3.196449e-07
 [431,] 2.577560e-05 2.839256e-06 6.845950e-06
 [432,] 2.577560e-05 2.834490e-06 6.855790e-06
 [433,] 2.852830e-05 2.834490e-06 7.564380e-06
 [434,] 1.368028e-06 4.098879e-06 5.813143e-07
 [435,] 2.577560e-05 2.858297e-06 6.807716e-06
 [436,] 1.346367e-06 4.098879e-06 5.701142e-07
 [437,] 3.063357e-05 2.949408e-06 7.850411e-06
 [438,] 3.063357e-05 2.950668e-06 7.847929e-06
 [439,] 3.408788e-05 3.002607e-06 8.566331e-06
 [440,] 2.970058e-05 2.971954e-06 7.554943e-06
 [441,] 1.180232e-06 3.989201e-06 3.175773e-07
 [442,] 1.303049e-06 3.975668e-06 5.413722e-07
 [443,] 3.073549e-05 2.984306e-06 7.785766e-06
 [444,] 3.073549e-05 2.948492e-06 7.853934e-06
 [445,] 1.334652e-06 3.913500e-06 5.540630e-07
 [446,] 2.269305e-05 2.930997e-06 5.885504e-06
 [447,] 2.269305e-05 2.892537e-06 5.943713e-06
 [448,] 2.425456e-05 2.897960e-06 6.329475e-06
 [449,] 1.752514e-05 3.361744e-06 5.181909e-06
 [450,] 3.181054e-05 2.919596e-06 8.179523e-06
 [451,] 3.073549e-05 2.919596e-06 7.912196e-06
 [452,] 3.292742e-05 2.930997e-06 8.431793e-06
 [453,] 6.307208e-05 3.083319e-06 4.784371e-06
 [454,] 3.292742e-05 2.936776e-06 8.419241e-06
 [455,] 3.292742e-05 2.942608e-06 8.406708e-06
 [456,] 1.199017e-06 3.856490e-06 3.153561e-07
 [457,] 3.181054e-05 2.942608e-06 8.131112e-06
 [458,] 3.292742e-05 2.942608e-06 8.406708e-06
 [459,] 3.292742e-05 2.930997e-06 8.431793e-06
 [460,] 3.292742e-05 2.930997e-06 8.431793e-06
 [461,] 3.292742e-05 2.959820e-06 8.370474e-06
 [462,] 3.292742e-05 2.959820e-06 8.370474e-06
 [463,] 3.654698e-05 2.881843e-06 9.451961e-06
 [464,] 1.195136e-06 3.815918e-06 3.152713e-07
 [465,] 2.323674e-05 2.871824e-06 6.115404e-06
 [466,] 3.765910e-05 2.873885e-06 9.752583e-06
 [467,] 3.784954e-05 2.881843e-06 9.777907e-06
 [468,] 3.654698e-05 2.881843e-06 9.451961e-06
 [469,] 3.654698e-05 2.881843e-06 9.451961e-06
 [470,] 3.654698e-05 2.887165e-06 9.437716e-06
 [471,] 3.529376e-05 2.853588e-06 9.213534e-06
 [472,] 3.654698e-05 2.853588e-06 9.530353e-06
 [473,] 3.529376e-05 2.700354e-06 9.579882e-06
 [474,] 3.292742e-05 2.700354e-06 8.954366e-06
 [475,] 3.408788e-05 2.700354e-06 9.261257e-06
 [476,] 3.408788e-05 2.695488e-06 9.279927e-06
 [477,] 3.408788e-05 2.700354e-06 9.261257e-06
 [478,] 3.073549e-05 2.696950e-06 8.385585e-06
 [479,] 2.555352e-05 2.695042e-06 7.012338e-06
 [480,] 3.408788e-05 2.696950e-06 9.274284e-06
 [481,] 3.529376e-05 2.715925e-06 9.520007e-06
 [482,] 3.529376e-05 2.700354e-06 9.579882e-06
 [483,] 3.529376e-05 2.700354e-06 9.579882e-06
 [484,] 1.424561e-06 3.745802e-06 3.256815e-07
 [485,] 3.063072e-05 2.715925e-06 8.294830e-06
 [486,] 4.375213e-05 2.741184e-06 1.166246e-05
 [487,] 4.375213e-05 2.741184e-06 1.166246e-05
 [488,] 3.433134e-05 2.708049e-06 9.296507e-06
 [489,] 3.529376e-05 2.711029e-06 9.538493e-06
 [490,] 4.045392e-05 2.707124e-06 1.090973e-05
 [491,] 4.045392e-05 2.707124e-06 1.090973e-05
 [492,] 4.045392e-05 2.681409e-06 1.103018e-05
 [493,] 2.524482e-05 2.713541e-06 6.862689e-06
 [494,] 2.524482e-05 2.721545e-06 6.841823e-06
 [495,] 2.442333e-05 2.709608e-06 6.655769e-06
 [496,] 3.515716e-05 2.725616e-06 9.448604e-06
 [497,] 3.640550e-05 2.729734e-06 9.759172e-06
 [498,] 2.468312e-05 2.768451e-06 6.601784e-06
 [499,] 1.327929e-06 4.086079e-06 3.224842e-07
 [500,] 2.324638e-05 2.787092e-06 6.191916e-06
 [501,] 1.343824e-06 3.820386e-06 3.224730e-07
 [502,] 1.482668e-05 3.226725e-06 4.436671e-06
 [503,] 1.202581e-05 3.865979e-06 2.753278e-06
 [504,] 1.138949e-06 4.059930e-06 4.632390e-07
 [505,] 2.485206e-05 2.787092e-06 6.605742e-06
 [506,] 1.355341e-06 3.796620e-06 3.227952e-07
 [507,] 2.403427e-05 2.829871e-06 6.313295e-06
 [508,] 2.403427e-05 2.791875e-06 6.385510e-06
 [509,] 2.403427e-05 2.791875e-06 6.385510e-06
 [510,] 2.322893e-05 2.749231e-06 6.264573e-06
 [511,] 2.322893e-05 2.744969e-06 6.273774e-06
 [512,] 2.100384e-05 2.767458e-06 5.647526e-06
 [513,] 2.402852e-05 2.749231e-06 6.473655e-06
 [514,] 2.399025e-05 2.753971e-06 6.453188e-06
 [515,] 2.481936e-05 2.753971e-06 6.669399e-06
 [516,] 2.248123e-05 2.689572e-06 6.190023e-06
 [517,] 2.248123e-05 2.671985e-06 6.236099e-06
 [518,] 2.324193e-05 2.689572e-06 6.393567e-06
 [519,] 1.356973e-06 3.672422e-06 3.224960e-07
 [520,] 2.481936e-05 2.753971e-06 6.669399e-06
 [521,] 1.386983e-06 3.672422e-06 3.236409e-07
 [522,] 2.481936e-05 2.758328e-06 6.659546e-06
 [523,] 2.568070e-05 2.758328e-06 6.883579e-06
 [524,] 1.281240e-05 3.241134e-06 3.817121e-06
 [525,] 1.374485e-06 3.672422e-06 3.231418e-07
 [526,] 2.568070e-05 2.762731e-06 6.873370e-06
 [527,] 2.368768e-06 3.755737e-06 7.383204e-07
 [528,] 1.127063e-06 3.617428e-06 3.961328e-07
 [529,] 1.841553e-06 3.664921e-06 6.269719e-07
 [530,] 5.825088e-06 3.244634e-06 1.766222e-06
 [531,] 1.369748e-06 3.650830e-06 3.243072e-07
 [532,] 1.393689e-06 3.650830e-06 3.252445e-07
 [533,] 1.381249e-06 3.650830e-06 3.247433e-07
 [534,] 2.218916e-06 2.589780e-06 6.560943e-07
 [535,] 1.174993e-05 3.782285e-06 2.718574e-06
 [536,] 1.408233e-05 3.229653e-06 4.209831e-06
 [537,] 1.127063e-06 3.754128e-06 4.433009e-07
 [538,] 1.150336e-06 3.951188e-06 4.667300e-07
 [539,] 1.174466e-06 3.784878e-06 4.671383e-07
 [540,] 2.168358e-05 2.731593e-06 5.895943e-06
 [541,] 2.242359e-05 2.739873e-06 6.073372e-06
 [542,] 1.380690e-06 3.599151e-06 3.236854e-07
 [543,] 1.310083e-05 3.238468e-06 3.905961e-06
 [544,] 1.083081e-05 3.678902e-06 2.548031e-06
 [545,] 1.281240e-05 3.194612e-06 3.907451e-06
 [546,] 1.380690e-06 3.585180e-06 3.238725e-07
 [547,] 1.393365e-06 3.578584e-06 3.245555e-07
 [548,] 1.310083e-05 3.191794e-06 4.000853e-06
 [549,] 1.091383e-06 3.609920e-06 3.811974e-07
 [550,] 1.085520e-05 3.189077e-06 3.330143e-06
 [551,] 1.104485e-06 3.745631e-06 4.319385e-07
 [552,] 1.328697e-06 2.749251e-06 3.439327e-07
 [553,] 1.335728e-06 3.567956e-06 3.220615e-07
 [554,] 9.836729e-07 3.599828e-06 3.387191e-07
 [555,] 1.312574e-06 2.749361e-06 3.402669e-07
 [556,] 1.104485e-06 3.740099e-06 4.312910e-07
 [557,] 1.328697e-06 2.747255e-06 3.444579e-07
 [558,] 1.319780e-06 3.515711e-06 3.220067e-07
 [559,] 1.089869e-06 3.775068e-06 4.278877e-07
 [560,] 1.328697e-06 2.747255e-06 3.444579e-07
 [561,] 1.096762e-06 3.736574e-06 4.272616e-07
 [562,] 9.759188e-06 3.175520e-06 3.019254e-06
 [563,] 9.190423e-06 3.176327e-06 2.844208e-06
 [564,] 1.328697e-06 2.747255e-06 3.444579e-07
 [565,] 1.075784e-06 3.732971e-06 4.166641e-07
 [566,] 1.078370e-06 3.606627e-06 3.758677e-07
 [567,] 1.325204e-06 3.509502e-06 3.222756e-07
 [568,] 1.104485e-06 3.745762e-06 4.320847e-07
 [569,] 1.104485e-06 3.745762e-06 4.320847e-07
 [570,] 1.105000e-06 3.732918e-06 4.302739e-07
 [571,] 1.134609e-06 3.776207e-06 4.506274e-07
 [572,] 1.358945e-06 2.744193e-06 3.493336e-07
 [573,] 1.104485e-06 3.747692e-06 4.323096e-07
 [574,] 9.632607e-06 3.172376e-06 2.987186e-06
 [575,] 1.343668e-06 2.740182e-06 3.473294e-07
 [576,] 1.808287e-05 2.665458e-06 5.070773e-06
 [577,] 1.077721e-06 3.749434e-06 4.194147e-07
 [578,] 1.090917e-06 3.749434e-06 4.258795e-07
 [579,] 1.619398e-05 2.665458e-06 4.554456e-06
 [580,] 1.316678e-06 3.528864e-06 3.217696e-07
 [581,] 8.326585e-06 3.169363e-06 2.593033e-06
 [582,] 1.104864e-06 3.751374e-06 4.329233e-07
 [583,] 8.396345e-06 3.168631e-06 2.615856e-06
 [584,] 1.077622e-06 3.606640e-06 3.758070e-07
 [585,] 1.374594e-06 2.736288e-06 3.547300e-07
 [586,] 1.077622e-06 3.606569e-06 3.758643e-07
 [587,] 1.374594e-06 2.740182e-06 3.536040e-07
 [588,] 1.089905e-06 3.759009e-06 4.265817e-07
 [589,] 1.374594e-06 2.732509e-06 3.558637e-07
 [590,] 1.096798e-06 3.762773e-06 4.303992e-07
 [591,] 1.062880e-06 3.603912e-06 3.700054e-07
 [592,] 1.127468e-06 3.766558e-06 4.459386e-07
 [593,] 1.055958e-06 3.603157e-06 3.672180e-07
 [594,] 3.402408e-06 4.346325e-06 4.348329e-07
 [595,] 1.415763e-06 2.725296e-06 3.666997e-07
 [596,] 1.103667e-06 3.757436e-06 4.332997e-07
 [597,] 1.110803e-06 3.747980e-06 4.356923e-07
 [598,] 1.360245e-06 3.513528e-06 3.222708e-07
 [599,] 1.354996e-06 2.740182e-06 3.496298e-07
 [600,] 1.354199e-06 3.552502e-06 3.214583e-07
 [601,] 1.384657e-06 3.495313e-06 3.235559e-07
 [602,] 1.342362e-06 3.559673e-06 3.208799e-07
 [603,] 1.401996e-06 2.736288e-06 3.603106e-07
 [604,] 1.342362e-06 3.559673e-06 3.208799e-07
 [605,] 1.104949e-06 3.604678e-06 3.863456e-07
 [606,] 1.360245e-06 3.559673e-06 3.216287e-07
 [607,] 1.418472e-06 2.736288e-06 3.636591e-07
 [608,] 1.385851e-06 2.746241e-06 3.541862e-07
 [609,] 1.314759e-06 3.621391e-06 3.193939e-07
 [610,] 1.418472e-06 2.728845e-06 3.660522e-07
 [611,] 1.309899e-06 3.642902e-06 3.191370e-07
 [612,] 1.309899e-06 3.671920e-06 3.189833e-07
 [613,] 1.160240e-06 3.736916e-06 4.582992e-07
 [614,] 1.160240e-06 3.736916e-06 4.582992e-07
 [615,] 1.304573e-06 3.664071e-06 3.189119e-07
 [616,] 1.388531e-06 2.736288e-06 3.575701e-07
 [617,] 4.096527e-06 3.139241e-06 1.311359e-06
 [618,] 4.469348e-06 3.153260e-06 1.428574e-06
 [619,] 1.176213e-06 3.737186e-06 4.661950e-07
 [620,] 1.240012e-06 4.088508e-06 5.215223e-07
 [621,] 1.370578e-06 2.754946e-06 3.488729e-07
 [622,] 1.299326e-06 3.628290e-06 3.189769e-07
 [623,] 1.388531e-06 2.721762e-06 3.597278e-07
 [624,] 1.309899e-06 3.628408e-06 3.191702e-07
 [625,] 1.304573e-06 3.607824e-06 3.191630e-07
 [626,] 1.442334e-06 2.713447e-06 3.731542e-07
 [627,] 4.264436e-06 3.136024e-06 1.369761e-06
 [628,] 1.422927e-06 2.713447e-06 3.691199e-07
 [629,] 1.388531e-06 2.715118e-06 3.613576e-07
 [630,] 1.372660e-06 2.713447e-06 3.586355e-07
 [631,] 1.370481e-06 2.711643e-06 3.588216e-07
 [632,] 1.388531e-06 2.705372e-06 3.650109e-07
 [633,] 4.134606e-06 3.147407e-06 1.327490e-06
 [634,] 1.320234e-06 3.621509e-06 3.194837e-07
 [635,] 1.314759e-06 3.679214e-06 3.190045e-07
 [636,] 1.314759e-06 3.664900e-06 3.190782e-07
 [637,] 4.264436e-06 3.131239e-06 1.373562e-06
 [638,] 1.151071e-06 4.046597e-06 4.722889e-07
 [639,] 7.278326e-06 2.630533e-06 2.098871e-06
 [640,] 1.294155e-06 3.741537e-06 3.184786e-07
 [641,] 7.918237e-06 2.573887e-06 2.328738e-06
 [642,] 4.041755e-06 3.294927e-06 1.046319e-06
 [643,] 9.300899e-06 2.568948e-06 2.732083e-06
 [644,] 7.782450e-06 2.571397e-06 2.292825e-06
 [645,] 1.294155e-06 3.650309e-06 3.183881e-07
 [646,] 3.628628e-06 3.312079e-06 9.434069e-07
 [647,] 7.692226e-06 2.576419e-06 2.260886e-06
 [648,] 8.644063e-06 2.587759e-06 2.518665e-06
 [649,] 7.692226e-06 2.581606e-06 2.254901e-06
 [650,] 1.176213e-06 4.370037e-06 4.998176e-07
 [651,] 1.151071e-06 4.223971e-06 4.804986e-07
 [652,] 1.090029e-06 3.671532e-06 3.914024e-07
 [653,] 3.467764e-06 3.354849e-06 8.993489e-07
 [654,] 3.467764e-06 3.363424e-06 8.984210e-07
 [655,] 7.473697e-06 2.589697e-06 2.183795e-06
 [656,] 7.473697e-06 2.589697e-06 2.183795e-06
 [657,] 1.151071e-06 4.195366e-06 4.793861e-07
 [658,] 1.160353e-06 4.188652e-06 4.840900e-07
 [659,] 7.473697e-06 2.598166e-06 2.175186e-06
 [660,] 4.197201e-06 3.086547e-06 1.336489e-06
 [661,] 7.473697e-06 2.596016e-06 2.186387e-06
 [662,] 1.142468e-06 4.140132e-06 4.726322e-07
 [663,] 1.142468e-06 4.140132e-06 4.726322e-07
 [664,] 7.473697e-06 2.579756e-06 2.194488e-06
 [665,] 7.549027e-06 2.587818e-06 2.207222e-06
 [666,] 7.473697e-06 2.586020e-06 2.187672e-06
 [667,] 4.197201e-06 3.086547e-06 1.336489e-06
 [668,] 3.467764e-06 3.354849e-06 8.993489e-07
 [669,] 3.467764e-06 3.354849e-06 8.993489e-07
 [670,] 7.603716e-06 2.601558e-06 2.217627e-06
 [671,] 1.262967e-06 3.780897e-06 3.204595e-07
 [672,] 1.142468e-06 4.092133e-06 4.707359e-07
 [673,] 4.197201e-06 3.087076e-06 1.335767e-06
 [674,] 1.142468e-06 4.085780e-06 4.704824e-07
 [675,] 7.262379e-06 2.601558e-06 2.120637e-06
 [676,] 1.134786e-06 4.065460e-06 4.656291e-07
 [677,] 7.262379e-06 2.601558e-06 2.120637e-06
 [678,] 1.134786e-06 3.969026e-06 4.620098e-07
 [679,] 7.313681e-06 2.625709e-06 2.112915e-06
 [680,] 1.134786e-06 4.033010e-06 4.643357e-07
 [681,] 7.058010e-06 2.601558e-06 2.062514e-06
 [682,] 1.119082e-06 4.001167e-06 4.546078e-07
 [683,] 1.119082e-06 3.982554e-06 4.538753e-07
 [684,] 6.860338e-06 2.605013e-06 2.011171e-06
 [685,] 4.110270e-06 3.089292e-06 1.305639e-06
 [686,] 1.111803e-06 3.963488e-06 4.493507e-07
 [687,] 1.105163e-06 3.631686e-06 3.948335e-07
 [688,] 6.669122e-06 2.610576e-06 1.951613e-06
 [689,] 3.323011e-06 3.323059e-06 8.706670e-07
 [690,] 4.113867e-06 3.088723e-06 1.307469e-06
 [691,] 6.484130e-06 2.608572e-06 1.900605e-06
 [692,] 6.484130e-06 2.611385e-06 1.898215e-06
 [693,] 3.323011e-06 3.324573e-06 8.705039e-07
 [694,] 6.453625e-06 2.645397e-06 1.863385e-06
 [695,] 6.637615e-06 2.645397e-06 1.914942e-06
 [696,] 6.305138e-06 2.632547e-06 1.830869e-06
 [697,] 1.272184e-06 3.655985e-06 3.211015e-07
 [698,] 6.131932e-06 2.653489e-06 1.773874e-06
 [699,] 9.026888e-07 3.374004e-06 2.210673e-07
 [700,] 1.112860e-06 3.817300e-06 4.430414e-07
 [701,] 1.112860e-06 3.934741e-06 4.475581e-07
 [702,] 6.340309e-06 2.681160e-06 1.811180e-06
 [703,] 2.468058e-06 3.078353e-06 6.969502e-07
 [704,] 5.967168e-06 2.653468e-06 1.736746e-06
 [705,] 4.218636e-06 3.838354e-06 1.803766e-06
 [706,] 8.812058e-07 4.299099e-06 3.314871e-07
 [707,] 8.780818e-07 3.601887e-06 3.103163e-07
 [708,] 3.367108e-06 3.761544e-06 1.419431e-06
 [709,] 8.215893e-07 3.636004e-06 2.782511e-07
 [710,] 8.158019e-07 3.751409e-06 2.795128e-07
 [711,] 9.366379e-07 3.776748e-06 3.485999e-07
 [712,] 4.409870e-06 2.780679e-06 1.653357e-06
 [713,] 8.622682e-07 3.789606e-06 3.104009e-07
 [714,] 4.765844e-06 4.171641e-06 2.192760e-06
 [715,] 1.184829e-06 3.190274e-06 4.092988e-07
 [716,] 8.674290e-07 3.789606e-06 3.134439e-07
 [717,] 8.649337e-07 3.952935e-06 3.149140e-07
 [718,] 8.675268e-07 3.773977e-06 3.112262e-07
 [719,] 8.675268e-07 3.772216e-06 3.111462e-07
 [720,] 8.599166e-07 3.768513e-06 3.080202e-07
 [721,] 8.576326e-07 3.762898e-06 3.064149e-07
 [722,] 4.004130e-06 3.975458e-06 1.797418e-06
 [723,] 8.649337e-07 3.791622e-06 3.120716e-07
 [724,] 8.649337e-07 3.779679e-06 3.114801e-07
 [725,] 8.665557e-07 3.764830e-06 3.117301e-07
 [726,] 8.519099e-07 3.842300e-06 3.049674e-07
 [727,] 8.558119e-07 3.764830e-06 3.054090e-07
 [728,] 8.536491e-07 3.764830e-06 3.041012e-07
 [729,] 8.571649e-07 3.742840e-06 3.035667e-07
 [730,] 8.571649e-07 3.742840e-06 3.035667e-07
 [731,] 8.493220e-07 3.762898e-06 3.013616e-07
 [732,] 8.471704e-07 3.762898e-06 3.000147e-07
 [733,] 8.513464e-07 3.757520e-06 3.023899e-07
 [734,] 1.211623e-06 3.211169e-06 4.253765e-07
 [735,] 1.207175e-06 3.238907e-06 4.294075e-07
 [736,] 8.536491e-07 3.757520e-06 3.037913e-07
 [737,] 8.471704e-07 3.757520e-06 2.998010e-07
 [738,] 8.471704e-07 3.757520e-06 2.998010e-07
 [739,] 8.471704e-07 3.750286e-06 2.995124e-07
 [740,] 8.452824e-07 3.755609e-06 2.985330e-07
 [741,] 8.452824e-07 3.755609e-06 2.985330e-07
 [742,] 8.592054e-07 3.728642e-06 3.041562e-07
 [743,] 8.613111e-07 3.728642e-06 3.054114e-07
 [744,] 8.452824e-07 3.752340e-06 2.984389e-07
 [745,] 8.434587e-07 3.746822e-06 2.970620e-07
 [746,] 8.438046e-07 3.744929e-06 2.972104e-07
 [747,] 8.420321e-07 3.748719e-06 2.962140e-07
 [748,] 3.476894e-06 3.844033e-06 1.536862e-06
 [749,] 8.452824e-07 3.752340e-06 2.984389e-07
 [750,] 8.452824e-07 3.752340e-06 2.984389e-07
 [751,] 3.391828e-06 3.878658e-06 1.501773e-06
 [752,] 8.436129e-07 3.754062e-06 2.974388e-07
 [753,] 8.454424e-07 3.755979e-06 2.986828e-07
 [754,] 8.513464e-07 3.757710e-06 3.024348e-07
 [755,] 8.452824e-07 3.757710e-06 2.986485e-07
 [756,] 8.471704e-07 3.757710e-06 2.998432e-07
 [757,] 8.471704e-07 3.757710e-06 2.998432e-07
 [758,] 8.452824e-07 3.757710e-06 2.986485e-07
 [759,] 8.452824e-07 3.761378e-06 2.987912e-07
 [760,] 8.452824e-07 3.763316e-06 2.988665e-07
 [761,] 8.452824e-07 3.763316e-06 2.988665e-07
 [762,] 8.471704e-07 3.761378e-06 2.999890e-07
 [763,] 8.452824e-07 3.767014e-06 2.990098e-07
 [764,] 3.309298e-06 3.878658e-06 1.463232e-06
 [765,] 8.452824e-07 3.780008e-06 2.995106e-07
 [766,] 8.452824e-07 3.783992e-06 2.996633e-07
 [767,] 8.452824e-07 3.789606e-06 2.998778e-07
 [768,] 4.621557e-06 4.001257e-06 2.103007e-06
 [769,] 8.471704e-07 3.794295e-06 3.012475e-07
 [770,] 8.471704e-07 3.794295e-06 3.012475e-07
 [771,] 8.452824e-07 3.794295e-06 3.000239e-07
 [772,] 8.471704e-07 3.794295e-06 3.012475e-07
 [773,] 8.452824e-07 3.794295e-06 3.000239e-07
 [774,] 8.452824e-07 3.791622e-06 2.999546e-07
 [775,] 8.452824e-07 3.799595e-06 3.000735e-07
 [776,] 8.452824e-07 3.799595e-06 3.000735e-07
 [777,] 8.452824e-07 3.791622e-06 2.999546e-07
 [778,] 8.434587e-07 3.791622e-06 2.987578e-07
 [779,] 8.434587e-07 3.740871e-06 2.968681e-07
 [780,] 8.452824e-07 3.789606e-06 2.998778e-07
 [781,] 8.452824e-07 3.791622e-06 2.999546e-07
 [782,] 8.452824e-07 3.789606e-06 2.998778e-07
 [783,] 8.452824e-07 3.789606e-06 2.998778e-07
 [784,] 8.452824e-07 3.789606e-06 2.998778e-07
 [785,] 8.415263e-07 3.787797e-06 2.973305e-07
 [786,] 3.309298e-06 3.821996e-06 1.458653e-06
 [787,] 8.415263e-07 3.775558e-06 2.971714e-07
 [788,] 8.434587e-07 3.787797e-06 2.986149e-07
 [789,] 8.434587e-07 3.781997e-06 2.983976e-07
 [790,] 8.364917e-07 3.864462e-06 2.864670e-07
 [791,] 8.434587e-07 3.781997e-06 2.983976e-07
 [792,] 3.391828e-06 3.821996e-06 1.497047e-06
 [793,] 8.434587e-07 3.787797e-06 2.986149e-07
 [794,] 8.434587e-07 3.783992e-06 2.984724e-07
 [795,] 9.001639e-07 3.042010e-06 2.208508e-07
 [796,] 8.415263e-07 3.783992e-06 2.971914e-07
 [797,] 8.415263e-07 3.783992e-06 2.971914e-07
 [798,] 8.415263e-07 3.783992e-06 2.971914e-07
 [799,] 8.415263e-07 3.783992e-06 2.971914e-07
 [800,] 8.415263e-07 3.783992e-06 2.971914e-07
 [801,] 8.349957e-07 4.060424e-06 2.876378e-07
 [802,] 8.415263e-07 3.781997e-06 2.971183e-07
 [803,] 8.415263e-07 3.781997e-06 2.971183e-07
 [804,] 8.415263e-07 3.779679e-06 2.970023e-07
 [805,] 8.334217e-07 4.022321e-06 2.863395e-07
 [806,] 8.382091e-07 3.775938e-06 2.946264e-07
 [807,] 8.398362e-07 3.772216e-06 2.955991e-07
 [808,] 8.398362e-07 3.772216e-06 2.955991e-07
 [809,] 8.382091e-07 3.772216e-06 2.944950e-07
 [810,] 8.434587e-07 3.804242e-06 2.988935e-07
 [811,] 8.349957e-07 4.058667e-06 2.876370e-07
 [812,] 8.434587e-07 3.779679e-06 2.982785e-07
 [813,] 8.434587e-07 3.773977e-06 2.980636e-07
 [814,] 8.398362e-07 3.768513e-06 2.954652e-07
 [815,] 8.398362e-07 3.766572e-06 2.953948e-07
 [816,] 8.398362e-07 3.764830e-06 2.953316e-07
 [817,] 6.698461e-06 2.683102e-06 2.474026e-06
 [818,] 8.398362e-07 3.764830e-06 2.953316e-07
 [819,] 8.398362e-07 3.764830e-06 2.953316e-07
 [820,] 8.382091e-07 3.761165e-06 2.941030e-07
 [821,] 8.382091e-07 3.762898e-06 2.941647e-07
 [822,] 8.382091e-07 3.761165e-06 2.941030e-07
 [823,] 6.550651e-06 2.687174e-06 2.422733e-06
 [824,] 8.398362e-07 3.764830e-06 2.953316e-07
 [825,] 8.398362e-07 3.753003e-06 2.951788e-07
 [826,] 8.398362e-07 3.764830e-06 2.953316e-07
 [827,] 8.370217e-07 3.762898e-06 2.933524e-07
 [828,] 8.398362e-07 3.764830e-06 2.953316e-07
 [829,] 8.382091e-07 3.751993e-06 2.937755e-07
 [830,] 8.382091e-07 3.757520e-06 2.939731e-07
 [831,] 8.382091e-07 3.751993e-06 2.937755e-07
 [832,] 8.382091e-07 3.751993e-06 2.937755e-07
 [833,] 8.382091e-07 3.758665e-06 2.940103e-07
 [834,] 1.589115e-06 3.531633e-06 5.832001e-07
 [835,] 6.990355e-06 2.687174e-06 2.587365e-06
 [836,] 6.850248e-06 2.691295e-06 2.539057e-06
 [837,] 8.398362e-07 3.744705e-06 2.945661e-07
 [838,] 8.398362e-07 3.740981e-06 2.944289e-07
 [839,] 8.364917e-07 3.744705e-06 2.923231e-07
 [840,] 8.382091e-07 3.740981e-06 2.933506e-07
 [841,] 6.850248e-06 2.683102e-06 2.530749e-06
 [842,] 8.382091e-07 3.737463e-06 2.932235e-07
 [843,] 8.349957e-07 3.737463e-06 2.910424e-07
 [844,] 8.382091e-07 3.735803e-06 2.931634e-07
 [845,] 8.433012e-07 3.489044e-06 3.321468e-07
 [846,] 8.541137e-07 3.478491e-06 3.373243e-07
 [847,] 1.149348e-06 3.135202e-06 3.866475e-07
 [848,] 8.561884e-07 3.521984e-06 3.414306e-07
 [849,] 1.206277e-06 3.139494e-06 4.117313e-07
 [850,] 1.137742e-06 3.112488e-06 3.825139e-07
 [851,] 8.364917e-07 3.718399e-06 2.913626e-07
 [852,] 8.324191e-07 3.715021e-06 2.884536e-07
 [853,] 8.338023e-07 3.715021e-06 2.894181e-07
 [854,] 8.447237e-07 3.425876e-06 3.295324e-07
 [855,] 8.503889e-07 3.425876e-06 3.325170e-07
 [856,] 8.503889e-07 3.425876e-06 3.325170e-07
 [857,] 8.364917e-07 3.713251e-06 2.911779e-07
 [858,] 8.503889e-07 3.425876e-06 3.325170e-07
 [859,] 8.503889e-07 3.425876e-06 3.325170e-07
 [860,] 8.503889e-07 3.425876e-06 3.325170e-07
 [861,] 8.382091e-07 3.716619e-06 2.924344e-07
 [862,] 8.364917e-07 3.716619e-06 2.912988e-07
 [863,] 1.137742e-06 3.113789e-06 3.828213e-07
 [864,] 8.503889e-07 3.436370e-06 3.332575e-07
 [865,] 1.078454e-06 3.107407e-06 3.577728e-07
 [866,] 7.314040e-06 2.678613e-06 2.707385e-06
 [867,] 8.382091e-07 3.721795e-06 2.926243e-07
 [868,] 1.133459e-06 3.115102e-06 3.814420e-07
 [869,] 1.133459e-06 3.113789e-06 3.811383e-07
 [870,] 8.382091e-07 3.727013e-06 2.928149e-07
 [871,] 1.133459e-06 3.111200e-06 3.805333e-07
 [872,] 8.364917e-07 3.730455e-06 2.917923e-07
 [873,] 1.090812e-06 3.116295e-06 3.645527e-07
 [874,] 8.398362e-07 3.602119e-06 2.893597e-07
 [875,] 9.298854e-06 3.048912e-06 1.112276e-06
 [876,] 8.398362e-07 3.603600e-06 2.894215e-07
 [877,] 8.398362e-07 3.606428e-06 2.895391e-07
 [878,] 8.398362e-07 3.610778e-06 2.897192e-07
 [879,] 8.400525e-06 2.678613e-06 3.114335e-06
 [880,] 8.434587e-07 3.610114e-06 2.918487e-07
 [881,] 1.012608e-06 3.092453e-06 3.268400e-07
 [882,] 1.011075e-06 3.096913e-06 3.266354e-07
 [883,] 1.041811e-06 3.109923e-06 3.426813e-07
 [884,] 1.079106e-05 3.047162e-06 1.257652e-06
 [885,] 1.278537e-06 2.772431e-05 1.664859e-06
 [886,] 1.358283e-06 5.956689e-06 7.393142e-07
 [887,] 8.598842e-06 2.678613e-06 3.188654e-06
 [888,] 8.334217e-07 3.625861e-06 2.863989e-07
 [889,] 8.282080e-07 3.632039e-06 2.830708e-07
 [890,] 1.116499e-05 3.073071e-06 1.294013e-06
 [891,] 1.090812e-06 3.117631e-06 3.648113e-07
 [892,] 8.320555e-07 3.645620e-06 2.862339e-07
 [893,] 8.349957e-07 3.649043e-06 2.882768e-07
 [894,] 8.320555e-07 3.645620e-06 2.862339e-07
 [895,] 8.364917e-07 3.649043e-06 2.892404e-07
 [896,] 8.334217e-07 3.645620e-06 2.871482e-07
 [897,] 8.364917e-07 3.649043e-06 2.892404e-07
 [898,] 8.364917e-07 3.644456e-06 2.890661e-07
 [899,] 8.364917e-07 3.649043e-06 2.892404e-07
 [900,] 8.334217e-07 3.647104e-06 2.872018e-07
 [901,] 8.349957e-07 3.652344e-06 2.883988e-07
 [902,] 3.124308e-06 3.550510e-06 1.338006e-06
 [903,] 8.320555e-07 3.568041e-06 2.834121e-07
 [904,] 3.124308e-06 3.550510e-06 1.338006e-06
 [905,] 8.334217e-07 3.647104e-06 2.872018e-07
 [906,] 8.364917e-07 3.647565e-06 2.891843e-07
 [907,] 8.320555e-07 3.648757e-06 2.863444e-07
 [908,] 3.049692e-06 3.565212e-06 1.306395e-06
 [909,] 1.094304e-06 3.129454e-06 3.680278e-07
 [910,] 8.307504e-07 3.642338e-06 2.852288e-07
 [911,] 8.598842e-06 2.702668e-06 3.219919e-06
 [912,] 1.101493e-06 3.130872e-06 3.712935e-07
 [913,] 3.532924e-06 3.593523e-06 1.529000e-06
 [914,] 8.320555e-07 3.622435e-06 2.854081e-07
 [915,] 8.349957e-07 3.625861e-06 2.874099e-07
 [916,] 3.446191e-06 3.715124e-06 1.507469e-06
 [917,] 8.364917e-07 3.621471e-06 2.881824e-07
 [918,] 8.400525e-06 2.753552e-06 3.204327e-06
 [919,] 1.046727e-06 3.083042e-06 3.398663e-07
 [920,] 8.349957e-07 3.613385e-06 2.869667e-07
 [921,] 1.526640e-06 3.602889e-06 5.623399e-07
 [922,] 1.541129e-06 3.605855e-06 5.702952e-07
 [923,] 8.382091e-07 3.612500e-06 2.888819e-07
 [924,] 8.364917e-07 3.611841e-06 2.878388e-07
 [925,] 8.382091e-07 3.616965e-06 2.890612e-07
 [926,] 1.039677e-06 3.085811e-06 3.375163e-07
 [927,] 3.124308e-06 3.750193e-06 1.361516e-06
 [928,] 8.332232e-07 3.579580e-06 2.718627e-07
 [929,] 8.382091e-07 3.614035e-06 2.889436e-07
 [930,] 1.618248e-06 3.669823e-06 6.199062e-07
 [931,] 8.398362e-07 3.608075e-06 2.896774e-07
 [932,] 3.201187e-06 3.684095e-06 1.388279e-06
 [933,] 8.334217e-07 4.166004e-06 2.878849e-07
 [934,] 8.398362e-07 3.605197e-06 2.895582e-07
 [935,] 8.349957e-07 3.598764e-06 2.864041e-07
 [936,] 8.398362e-07 3.608075e-06 2.896774e-07
 [937,] 8.320555e-07 3.867329e-06 2.840712e-07
 [938,] 1.041231e-06 3.103807e-06 3.412083e-07
 [939,] 3.124308e-06 3.730191e-06 1.359028e-06
 [940,] 2.796589e-06 3.313885e-06 1.146791e-06
 [941,] 1.012226e-06 3.094928e-06 3.267607e-07
 [942,] 8.398362e-07 3.605197e-06 2.895582e-07
 [943,] 8.346941e-06 2.832828e-06 3.266058e-06
 [944,] 7.987493e-06 2.838628e-06 3.128070e-06
 [945,] 7.987493e-06 2.827086e-06 3.117323e-06
 [946,] 1.032378e-06 3.103807e-06 3.373141e-07
 [947,] 2.796589e-06 3.324968e-06 1.148311e-06
 [948,] 7.318395e-06 2.844485e-06 2.865764e-06
 [949,] 7.318395e-06 2.838628e-06 2.860907e-06
 [950,] 2.733617e-06 3.324968e-06 1.121312e-06
 [951,] 2.796589e-06 3.324968e-06 1.148311e-06
 [952,] 3.554040e-06 2.835084e-06 1.356236e-06
 [953,] 2.701585e-06 3.313022e-06 1.106017e-06
 [954,] 2.701585e-06 3.324099e-06 1.107471e-06
 [955,] 7.987493e-06 2.844485e-06 3.133460e-06
 [956,] 7.987493e-06 2.854352e-06 3.142447e-06
 [957,] 8.364917e-07 3.598764e-06 2.873229e-07
 [958,] 8.334217e-07 3.868577e-06 2.848729e-07
 [959,] 3.124308e-06 3.747101e-06 1.363581e-06
 [960,] 2.861381e-06 3.347430e-06 1.179250e-06
 [961,] 8.398362e-07 3.603134e-06 2.895080e-07
 [962,] 2.861381e-06 3.347430e-06 1.179250e-06
 [963,] 8.398362e-07 3.603134e-06 2.895080e-07
 [964,] 8.434587e-07 3.603134e-06 2.916214e-07
 [965,] 3.003637e-06 3.347430e-06 1.240555e-06
 [966,] 2.934826e-06 3.347430e-06 1.210889e-06
 [967,] 7.987493e-06 2.850401e-06 3.138861e-06
 [968,] 2.861381e-06 3.347430e-06 1.179250e-06
 [969,] 2.773398e-06 3.336150e-06 1.139873e-06
 [970,] 7.999416e-06 2.846439e-06 3.140025e-06
 [971,] 2.844042e-06 3.350829e-06 1.172252e-06
 [972,] 7.999416e-06 2.850401e-06 3.143644e-06
 [973,] 1.494126e-06 2.168732e-05 1.961138e-06
 [974,] 2.861381e-06 3.336150e-06 1.177679e-06
 [975,] 2.861381e-06 3.336150e-06 1.177679e-06
 [976,] 8.398362e-07 3.599345e-06 2.893147e-07
 [977,] 8.932843e-06 2.856375e-06 3.524562e-06
 [978,] 8.398362e-07 3.598005e-06 2.892587e-07
 [979,] 8.382091e-07 3.598005e-06 2.882944e-07
 [980,] 8.470353e-06 2.799770e-06 3.281528e-06
 [981,] 2.918695e-06 3.336150e-06 1.202327e-06
 [982,] 8.398362e-07 3.587675e-06 2.890613e-07
 [983,] 8.470353e-06 2.850401e-06 3.332635e-06
 [984,] 2.852292e-06 3.336150e-06 1.173772e-06
 [985,] 2.861381e-06 3.336150e-06 1.177679e-06
 [986,] 8.382091e-07 3.599345e-06 2.883491e-07
 [987,] 8.382091e-07 3.593713e-06 2.881187e-07
 [988,] 8.272092e-07 3.595189e-06 2.811405e-07
 [989,] 8.346941e-06 2.850401e-06 3.283094e-06
 [990,] 8.346941e-06 2.850401e-06 3.283094e-06
 [991,] 8.364917e-07 3.593713e-06 2.870888e-07
 [992,] 2.861381e-06 3.336150e-06 1.177679e-06
 [993,] 2.861381e-06 3.336150e-06 1.177679e-06
 [994,] 2.861381e-06 3.336150e-06 1.177679e-06
 [995,] 7.805634e-06 2.850401e-06 3.065924e-06
 [996,] 2.861381e-06 3.324968e-06 1.176112e-06
 [997,] 8.434587e-07 3.589461e-06 2.909818e-07
 [998,] 2.796589e-06 3.336150e-06 1.149834e-06
 [999,] 1.023470e-06 3.129833e-06 3.364720e-07
[1000,] 2.861381e-06 3.336150e-06 1.177679e-06
[1001,] 2.861381e-06 3.336150e-06 1.177679e-06
[1002,] 7.805634e-06 2.856375e-06 3.071191e-06
[1003,] 7.805634e-06 2.856375e-06 3.071191e-06
[1004,] 7.805634e-06 2.856375e-06 3.071191e-06
[1005,] 2.934826e-06 3.336150e-06 1.209267e-06
[1006,] 8.434587e-07 3.582509e-06 2.906726e-07
[1007,] 8.364917e-07 3.862516e-06 2.864801e-07
[1008,] 8.346941e-06 2.861802e-06 3.293940e-06
[1009,] 3.074460e-06 3.336150e-06 1.269390e-06
[1010,] 8.452824e-07 3.581075e-06 2.916274e-07
[1011,] 8.155442e-06 2.861802e-06 3.216793e-06
[1012,] 8.346941e-06 2.861802e-06 3.293940e-06
[1013,] 7.280713e-06 2.861802e-06 2.864757e-06
[1014,] 8.434587e-07 3.578362e-06 2.904869e-07
[1015,] 8.452824e-07 3.578362e-06 2.915030e-07
[1016,] 1.017113e-06 3.144299e-06 3.348536e-07
[1017,] 8.452824e-07 3.575666e-06 2.913790e-07
[1018,] 8.543739e-06 2.867888e-06 3.379135e-06
[1019,] 8.493220e-07 3.572846e-06 2.934470e-07
[1020,] 3.059983e-06 3.336150e-06 1.265129e-06
[1021,] 3.147360e-06 3.324968e-06 1.299044e-06
[1022,] 8.346941e-06 2.861802e-06 3.293940e-06
[1023,] 3.147360e-06 3.329456e-06 1.297596e-06
[1024,] 3.280611e-06 3.329710e-06 1.359395e-06
[1025,] 8.471704e-07 3.568930e-06 2.920969e-07
[1026,] 8.346941e-06 2.971671e-06 3.391354e-06
[1027,] 8.513464e-07 3.566154e-06 2.941977e-07
[1028,] 8.513464e-07 3.564912e-06 2.941355e-07
[1029,] 3.262820e-06 3.216924e-06 1.332112e-06
[1030,] 3.262820e-06 3.208633e-06 1.330612e-06
[1031,] 7.950834e-06 2.805954e-06 3.090562e-06
[1032,] 7.769916e-06 2.805954e-06 3.018917e-06
[1033,] 3.262820e-06 3.216924e-06 1.332112e-06
[1034,] 3.340175e-06 3.216924e-06 1.364968e-06
[1035,] 3.340175e-06 3.114968e-06 1.345295e-06
[1036,] 3.340175e-06 3.114968e-06 1.345295e-06
[1037,] 3.340175e-06 3.105757e-06 1.343441e-06
[1038,] 3.419797e-06 3.105757e-06 1.376638e-06
[1039,] 1.012226e-06 3.339291e-06 3.476565e-07
[1040,] 1.034564e-06 3.360259e-06 3.645293e-07
[1041,] 8.598524e-07 3.555641e-06 2.980417e-07
[1042,] 3.194645e-06 3.133642e-06 1.286359e-06
[1043,] 3.419797e-06 3.097539e-06 1.374923e-06
[1044,] 8.598524e-07 3.559569e-06 2.982577e-07
[1045,] 3.501760e-06 3.088487e-06 1.407106e-06
[1046,] 3.419797e-06 3.105757e-06 1.376638e-06
[1047,] 3.426852e-06 4.086434e-06 1.544392e-06
[1048,] 3.501760e-06 3.088487e-06 1.407106e-06
[1049,] 3.673025e-06 3.088487e-06 1.478394e-06
[1050,] 8.673590e-07 3.564912e-06 3.023362e-07
[1051,] 5.413673e-06 3.045312e-06 2.187685e-06
[1052,] 8.575703e-07 3.575666e-06 2.979488e-07
[1053,] 3.361949e-06 2.590073e-06 1.205915e-06
[1054,] 8.559210e-07 3.646392e-06 3.005535e-07
[1055,] 8.559210e-07 3.646392e-06 3.005535e-07
[1056,] 9.774014e-07 3.540130e-06 3.321023e-07
[1057,] 8.863499e-07 3.553460e-06 3.117377e-07
[1058,] 8.660327e-07 3.555641e-06 3.011375e-07
[1059,] 8.586398e-07 3.554296e-06 2.973534e-07
[1060,] 8.586398e-07 3.553089e-06 2.972874e-07
[1061,] 8.961249e-07 3.565384e-06 3.171539e-07
[1062,] 8.995952e-07 3.543196e-06 3.171142e-07
[1063,] 8.923982e-07 3.540575e-06 3.136226e-07
[1064,] 8.995952e-07 3.541883e-06 3.170142e-07
[1065,] 8.961249e-07 3.524348e-06 3.140147e-07
[1066,] 8.923982e-07 3.524348e-06 3.123344e-07
[1067,] 8.961249e-07 3.519671e-06 3.136516e-07
[1068,] 9.071423e-07 3.538101e-06 3.201422e-07
[1069,] 8.995952e-07 3.514984e-06 3.149145e-07
[1070,] 8.961249e-07 3.513771e-06 3.132727e-07
[1071,] 9.031449e-07 3.513771e-06 3.163917e-07
[1072,] 8.995952e-07 3.513771e-06 3.148174e-07
[1073,] 8.961249e-07 3.513771e-06 3.132727e-07
[1074,] 1.597929e-06 2.656612e-04 4.185271e-06
[1075,] 9.971760e-07 2.769514e-06 2.952146e-07
[1076,] 1.003065e-06 2.769362e-06 3.007595e-07
[1077,] 8.961249e-07 3.512683e-06 3.131870e-07
[1078,] 8.890919e-07 3.512683e-06 3.100417e-07
[1079,] 9.031449e-07 3.511501e-06 3.162943e-07
[1080,] 8.995952e-07 3.515037e-06 3.150046e-07
[1081,] 8.961249e-07 3.517374e-06 3.136387e-07
[1082,] 8.995952e-07 3.516265e-06 3.151025e-07
[1083,] 9.031449e-07 3.515037e-06 3.165828e-07
[1084,] 1.093460e-05 2.506807e-06 3.533153e-06
[1085,] 1.093460e-05 2.506188e-06 3.527207e-06
[1086,] 1.158042e-05 2.505607e-06 3.726670e-06
[1087,] 9.108614e-07 3.516265e-06 3.200991e-07
[1088,] 9.108614e-07 3.517374e-06 3.201926e-07
[1089,] 3.771180e-06 2.588234e-06 1.397751e-06
[1090,] 9.108614e-07 3.517374e-06 3.201926e-07
[1091,] 1.131192e-05 2.504090e-06 3.622865e-06
[1092,] 9.146626e-07 3.517374e-06 3.218690e-07
[1093,] 9.146626e-07 3.517374e-06 3.218690e-07
[1094,] 9.071423e-07 3.516265e-06 3.184554e-07
[1095,] 9.108614e-07 3.516265e-06 3.200991e-07
[1096,] 3.771180e-06 2.598877e-06 1.402018e-06
[1097,] 9.071423e-07 3.513771e-06 3.181581e-07
[1098,] 1.002965e-06 2.785583e-06 3.015837e-07
[1099,] 9.071423e-07 3.513771e-06 3.181581e-07
[1100,] 1.621714e-06 1.345911e-05 1.638266e-06
[1101,] 9.071423e-07 3.514984e-06 3.182592e-07
[1102,] 9.146626e-07 3.519758e-06 3.219801e-07
[1103,] 9.146626e-07 3.519758e-06 3.219801e-07
[1104,] 9.146626e-07 3.520869e-06 3.220751e-07
[1105,] 9.229163e-07 3.519758e-06 3.256070e-07
[1106,] 9.545848e-07 3.518527e-06 3.392237e-07
[1107,] 9.146626e-07 3.522108e-06 3.221807e-07
[1108,] 9.108614e-07 3.541883e-06 3.221236e-07
[1109,] 1.037884e-05 2.609090e-06 3.698924e-06
[1110,] 1.263039e-05 2.616067e-06 4.522720e-06
[1111,] 9.189398e-07 3.524474e-06 3.242724e-07
[1112,] 8.982876e-07 3.520869e-06 3.147974e-07
[1113,] 1.009716e-06 2.787256e-06 3.031976e-07
[1114,] 8.911483e-07 3.519758e-06 3.115028e-07
[1115,] 8.603243e-07 3.495528e-06 2.957476e-07
[1116,] 8.551414e-07 3.484642e-06 2.926555e-07
[1117,] 8.502624e-07 3.482557e-06 2.902526e-07
[1118,] 8.575713e-07 3.486853e-06 2.939195e-07
[1119,] 8.502624e-07 3.479404e-06 2.900624e-07
[1120,] 7.968274e-07 3.455545e-06 2.628648e-07
[1121,] 8.575713e-07 3.476180e-06 2.932306e-07
[1122,] 4.149396e-06 3.047892e-06 1.688272e-06
[1123,] 8.629007e-07 3.487854e-06 2.964312e-07
[1124,] 8.685420e-07 3.494500e-06 2.994502e-07
[1125,] 4.370313e-06 3.006635e-06 1.769423e-06
[1126,] 8.658164e-07 3.506821e-06 2.990247e-07
[1127,] 1.010100e-06 2.796560e-06 3.048775e-07
[1128,] 8.603243e-07 3.505756e-06 2.963967e-07
[1129,] 1.009738e-06 2.786780e-06 3.032742e-07
[1130,] 1.009930e-06 2.775195e-06 3.027159e-07
[1131,] 8.527805e-07 3.501251e-06 2.925001e-07
[1132,] 1.598976e-06 3.148861e-06 4.434661e-07
[1133,] 8.502624e-07 3.510271e-06 2.918164e-07
[1134,] 8.502624e-07 3.513706e-06 2.919568e-07
[1135,] 8.527805e-07 3.540313e-06 2.947404e-07
[1136,] 8.527805e-07 3.541347e-06 2.947442e-07
[1137,] 8.502624e-07 3.521903e-06 2.924187e-07
[1138,] 1.023390e-06 2.776700e-06 3.048522e-07
[1139,] 8.458937e-07 3.544817e-06 2.914147e-07
[1140,] 8.502624e-07 3.577223e-06 2.953345e-07
[1141,] 3.010270e-05 2.624049e-06 1.071423e-05
[1142,] 8.551414e-07 3.592312e-06 2.986461e-07
[1143,] 8.502624e-07 3.571296e-06 2.949787e-07
[1144,] 1.016718e-06 2.778931e-06 3.044894e-07
[1145,] 3.265903e-05 2.607909e-06 1.149035e-05
[1146,] 8.480444e-07 3.648311e-06 2.976212e-07
[1147,] 8.173415e-07 2.917178e-06 2.719810e-07
[1148,] 2.462615e-06 4.378218e-06 9.792285e-07
[1149,] 1.102664e-06 3.614646e-06 4.157299e-07
[1150,] 3.218960e-06 2.528827e-06 5.565952e-07
[1151,] 5.503781e-06 2.990497e-06 2.243648e-06
[1152,] 1.078328e-06 3.424650e-06 3.954497e-07
[1153,] 8.450713e-06 2.911954e-06 2.495147e-06
[1154,] 6.201920e-06 4.431256e-06 2.844297e-06
[1155,] 1.046179e-06 3.399419e-06 3.783673e-07
[1156,] 8.875645e-07 3.642585e-06 3.434491e-07
[1157,] 1.786903e-06 5.881094e-06 7.242356e-07
[1158,] 8.875645e-07 3.631739e-06 3.432023e-07
[1159,] 1.670613e-06 5.553045e-06 6.691945e-07
[1160,] 1.547654e-06 5.526507e-06 6.162294e-07
[1161,] 8.979597e-07 2.820939e-06 2.781027e-07
[1162,] 9.016367e-07 3.642585e-06 3.493069e-07
[1163,] 9.016367e-07 3.642585e-06 3.493069e-07
[1164,] 1.616150e-05 4.899440e-06 7.433341e-06
[1165,] 1.065831e-06 3.403108e-06 3.873148e-07
[1166,] 1.085633e-06 3.400442e-06 3.950063e-07
[1167,] 1.085633e-06 3.403108e-06 3.954625e-07
[1168,] 1.039017e-06 3.463188e-06 3.851224e-07
[1169,] 9.093265e-07 3.583897e-06 3.517690e-07
[1170,] 9.019784e-07 2.815845e-06 2.787621e-07
[1171,] 8.950742e-07 3.518960e-06 3.442781e-07
[1172,] 9.239279e-07 3.611734e-06 3.578400e-07
[1173,] 9.775757e-07 4.683836e-06 3.830534e-07
[1174,] 1.065561e-06 3.405940e-06 3.876638e-07
[1175,] 1.120359e-06 3.410355e-06 4.107266e-07
[1176,] 1.120359e-06 3.411643e-06 4.109596e-07
[1177,] 1.837362e-06 4.229991e-06 7.185815e-07
[1178,] 1.143188e-06 3.415830e-06 4.211498e-07
[1179,] 1.129025e-06 3.415830e-06 4.152968e-07
[1180,] 1.059525e-06 4.797223e-06 4.190347e-07
[1181,] 9.057141e-07 3.320577e-06 3.383392e-07
[1182,] 1.137850e-06 3.418750e-06 4.194838e-07
[1183,] 1.129025e-06 3.416045e-06 4.150311e-07
[1184,] 1.527038e-06 4.470655e-06 6.130814e-07
[1185,] 8.604368e-07 2.824212e-06 2.728266e-07
[1186,] 1.008717e-06 2.850127e-06 3.682178e-07
[1187,] 1.468847e-06 3.593217e-06 5.776092e-07
[1188,] 7.207676e-07 3.240077e-06 2.341279e-07
[1189,] 6.982285e-07 3.227760e-06 2.272608e-07
[1190,] 7.228103e-07 3.237947e-06 2.349993e-07
[1191,] 7.429494e-06 4.666926e-06 5.356015e-06
[1192,] 9.444207e-05 5.539221e-06 4.973395e-05
[1193,] 7.297590e-06 4.157133e-06 4.706000e-06
[1194,] 7.205280e-07 3.245957e-06 2.351607e-07
[1195,] 7.195689e-07 3.237757e-06 2.343156e-07
[1196,] 7.195689e-07 3.237757e-06 2.343156e-07
[1197,] 1.897319e-04 6.434727e-06 1.083150e-04
[1198,] 1.004170e-05 6.552288e-06 4.651068e-06
[1199,] 6.650611e-07 3.864565e-06 2.440639e-07
[1200,] 9.568667e-07 3.976161e-06 3.621028e-07
[1201,] 7.197116e-07 3.234568e-06 2.338505e-07
[1202,] 9.568667e-07 4.009949e-06 3.628176e-07
[1203,] 1.678693e-05 6.716672e-06 8.037379e-06
[1204,] 7.588407e-06 2.873970e-06 2.930010e-06
[1205,] 7.159299e-07 2.905323e-06 2.170752e-07
[1206,] 8.157405e-07 2.911363e-06 2.233253e-07
[1207,] 1.406237e-06 2.380321e-06 3.883077e-07
[1208,] 1.059462e-06 2.404321e-06 3.086948e-07
[1209,] 2.039520e-05 6.484475e-06 9.760201e-06
[1210,] 1.071663e-06 2.404204e-06 3.124537e-07
[1211,] 6.771288e-06 2.967399e-06 2.836384e-06
[1212,] 1.441540e-06 2.380418e-06 3.987062e-07
[1213,] 6.879555e-06 2.996498e-06 2.953721e-06
[1214,] 7.193337e-07 3.232887e-06 2.342747e-07
[1215,] 2.131807e-05 7.197289e-06 1.030348e-05
[1216,] 2.039520e-05 7.120045e-06 9.817050e-06
[1217,] 7.193337e-07 3.233927e-06 2.343727e-07
[1218,] 1.409847e-06 2.374212e-06 3.980819e-07
[1219,] 6.561025e-06 3.054339e-06 2.933489e-06
[1220,] 6.358826e-06 3.039066e-06 2.825945e-06
[1221,] 1.389135e-06 2.374659e-06 3.941169e-07
[1222,] 7.193337e-07 3.236211e-06 2.344571e-07
[1223,] 7.197116e-07 3.235322e-06 2.346763e-07
[1224,] 1.059462e-06 2.396413e-06 3.121516e-07
[1225,] 8.059589e-07 2.842798e-06 2.370728e-07
[1226,] 1.059462e-06 2.396247e-06 3.108300e-07
[1227,] 1.406237e-06 2.375693e-06 4.005152e-07
[1228,] 7.202036e-07 3.236889e-06 2.349362e-07
[1229,] 7.202036e-07 3.236889e-06 2.349362e-07
[1230,] 7.202036e-07 3.237255e-06 2.349517e-07
[1231,] 1.406237e-06 2.373811e-06 3.961106e-07
[1232,] 2.039520e-05 7.085903e-06 9.984843e-06
[1233,] 1.071663e-06 2.396856e-06 3.168001e-07
[1234,] 7.193337e-07 3.245584e-06 2.346553e-07
[1235,] 7.207609e-07 3.233936e-06 2.347509e-07
[1236,] 1.427325e-06 2.375693e-06 4.057153e-07
[1237,] 1.040259e-06 2.404940e-06 3.019517e-07
[1238,] 1.493136e-06 3.087750e-06 5.943435e-07
[1239,] 7.185773e-07 3.249530e-06 2.340545e-07
[1240,] 3.245853e-04 6.241439e-06 1.951596e-04
[1241,] 7.197420e-07 3.252001e-06 2.346619e-07
[1242,] 2.546541e-04 5.408445e-06 1.422933e-04
[1243,] 3.245853e-04 6.057666e-06 1.933455e-04
[1244,] 2.873159e-04 6.123794e-06 1.711623e-04
[1245,] 1.258945e-06 4.154968e-06 4.911046e-07
[1246,] 3.175623e-04 5.991572e-06 1.884926e-04
[1247,] 3.175623e-04 5.975805e-06 1.883134e-04
[1248,] 7.193247e-07 3.256660e-06 2.346511e-07
[1249,] 1.258945e-06 4.177670e-06 4.917832e-07
[1250,] 3.520742e-04 6.074487e-06 2.111832e-04
[1251,] 1.258945e-06 4.199264e-06 4.926575e-07
[1252,] 3.591361e-04 6.090252e-06 2.160829e-04
[1253,] 7.193247e-07 3.258836e-06 2.346668e-07
[1254,] 7.190145e-07 3.259068e-06 2.345159e-07
[1255,] 1.236465e-06 4.343439e-06 4.873057e-07
[1256,] 1.876191e-06 4.965488e-06 1.038192e-06
[1257,] 7.195286e-07 3.265891e-06 2.339064e-07
[1258,] 7.187494e-07 3.260687e-06 2.344324e-07
[1259,] 3.821068e-04 6.074495e-06 2.308905e-04
[1260,] 3.906926e-04 6.023679e-06 2.355680e-04
[1261,] 1.193834e-06 4.253204e-06 4.670667e-07
[1262,] 1.144689e-06 5.896502e-06 4.638257e-07
[1263,] 1.323276e-06 4.268062e-06 5.218152e-07
[1264,] 1.301328e-06 4.268062e-06 5.126217e-07
[1265,] 1.258945e-06 4.411019e-06 4.988203e-07
[1266,] 1.345747e-06 4.301266e-06 5.322650e-07
[1267,] 1.345747e-06 4.292694e-06 5.320002e-07
[1268,] 1.345747e-06 4.309017e-06 5.325034e-07
[1269,] 1.323276e-06 4.317667e-06 5.233137e-07
[1270,] 7.185773e-07 3.266299e-06 2.344433e-07
[1271,] 3.817367e-04 6.074495e-06 2.313004e-04
[1272,] 1.301328e-06 4.309713e-06 5.136021e-07
[1273,] 3.902603e-04 6.074495e-06 2.366793e-04
[1274,] 1.323276e-06 4.309713e-06 5.228195e-07
[1275,] 1.452516e-06 4.454335e-06 5.822920e-07
[1276,] 1.301328e-06 4.302017e-06 5.133765e-07
[1277,] 7.184639e-07 3.264748e-06 2.342584e-07
[1278,] 1.236465e-06 4.454892e-06 4.902145e-07
[1279,] 7.184639e-07 3.263030e-06 2.342223e-07
[1280,] 5.100703e-06 1.067935e-05 2.584302e-06
[1281,] 1.863966e-06 4.808085e-06 1.000166e-06
[1282,] 1.309591e-06 4.296108e-06 5.166688e-07
[1283,] 7.196166e-07 3.260779e-06 2.348624e-07
[1284,] 7.353530e-07 3.263286e-06 2.414004e-07
[1285,] 7.353530e-07 3.263604e-06 2.414345e-07
[1286,] 7.353530e-07 3.263604e-06 2.414345e-07
[1287,] 5.114537e-04 6.434230e-06 3.199496e-04
[1288,] 7.225028e-07 3.275105e-06 2.368441e-07
[1289,] 7.211076e-07 3.279866e-06 2.361547e-07
[1290,] 7.284167e-07 3.280074e-06 2.394320e-07
[1291,] 7.205463e-07 3.281518e-06 2.358946e-07
[1292,] 7.191947e-07 3.281874e-06 2.351601e-07
[1293,] 6.942775e-04 3.799862e-06 3.460978e-04
[1294,] 7.997208e-04 3.274120e-06 3.155443e-04
[1295,] 1.647470e-06 3.301521e-06 7.714274e-07
[1296,] 5.316071e-04 3.278066e-06 2.098983e-04
[1297,] 9.186117e-06 3.884883e-06 4.112965e-06
[1298,] 9.186117e-06 3.884883e-06 4.112965e-06
[1299,] 1.381826e-06 3.246895e-06 6.221499e-07
[1300,] 1.860373e-06 3.436304e-06 8.305469e-07
[1301,] 1.249452e-06 3.232428e-06 5.516082e-07
[1302,] 1.258726e-06 3.350080e-06 5.764092e-07
[1303,] 5.757434e-04 3.429168e-06 2.493603e-04
[1304,] 1.361662e-06 3.357585e-06 6.335545e-07
[1305,] 2.050434e-05 3.604148e-06 9.315822e-06
[1306,] 1.218904e-06 3.384934e-06 5.599994e-07
[1307,] 1.410736e-06 2.976530e-06 5.685312e-07
[1308,] 1.381826e-06 2.956251e-06 5.508252e-07
[1309,] 1.408391e-06 3.526248e-06 7.627492e-07
[1310,] 1.214487e-06 3.418337e-06 5.287505e-07
[1311,] 1.326620e-06 3.446499e-06 6.168435e-07
[1312,] 1.137443e-06 3.518334e-06 6.061032e-07
[1313,] 1.269834e-06 3.430291e-06 5.685347e-07
[1314,] 6.108732e-06 4.079221e-06 2.754772e-06
[1315,] 1.210297e-06 3.436510e-06 5.495719e-07
[1316,] 1.084396e-06 3.552320e-06 6.093400e-07
[1317,] 1.158708e-06 3.462294e-06 5.575569e-07
[1318,] 1.269834e-06 3.434727e-06 5.742660e-07
[1319,] 1.104610e-06 3.463372e-06 5.326270e-07
[1320,] 9.659225e-07 4.369725e-06 3.284838e-07
[1321,] 5.861755e-04 3.397228e-06 2.491797e-04
[1322,] 1.302077e-06 3.552320e-06 7.327332e-07
[1323,] 1.751202e-06 4.894362e-06 1.325924e-06
[1324,] 1.241608e-06 4.020945e-06 5.103111e-07
[1325,] 1.526884e-06 3.457318e-06 7.260309e-07
[1326,] 1.675299e-06 3.459310e-06 7.998246e-07
[1327,] 4.257180e-04 3.287771e-06 1.698514e-04
[1328,] 1.675299e-06 3.515902e-06 8.751545e-07
[1329,] 1.487978e-06 3.629835e-06 5.675191e-07
[1330,] 1.639319e-06 2.883252e-06 5.717625e-07
[1331,] 1.624746e-06 2.888259e-06 5.689911e-07
[1332,] 3.649416e-04 3.285653e-06 1.452353e-04
[1333,] 1.459255e-06 3.635926e-06 5.563798e-07
[1334,] 1.944312e-06 3.444872e-06 8.984517e-07
[1335,] 4.950279e-04 3.291692e-06 1.985079e-04
[1336,] 4.869649e-06 3.476672e-06 2.052860e-06
[1337,] 4.548215e-04 3.291692e-06 1.822737e-04
[1338,] 1.994269e-06 3.553210e-06 1.121540e-06
[1339,] 2.111465e-06 3.458364e-06 1.006019e-06
[1340,] 4.849064e-04 3.295848e-06 1.949583e-04
[1341,] 1.828969e-06 2.878088e-06 6.350932e-07
[1342,] 9.749471e-07 3.592639e-06 6.777661e-07
[1343,] 2.093830e-06 3.507198e-06 1.090839e-06
[1344,] 2.614209e-06 3.503676e-06 1.354376e-06
[1345,] 6.977448e-06 3.529663e-06 3.791399e-06
[1346,] 2.315846e-06 2.790999e-06 5.806463e-07
[1347,] 6.269624e-05 4.359547e-06 4.281450e-05
[1348,] 2.376768e-06 2.813217e-06 5.407068e-07
[1349,] 5.965021e-05 3.417446e-06 2.435605e-05
[1350,] 2.495449e-06 2.799358e-06 5.696910e-07
[1351,] 7.416468e-07 2.564735e-06 2.384713e-07
[1352,] 7.061443e-07 2.701539e-06 2.275558e-07
[1353,] 2.407478e-06 2.798191e-06 5.576681e-07
[1354,] 7.429987e-07 2.547098e-06 2.377696e-07
[1355,] 7.066206e-07 2.697052e-06 2.271966e-07
[1356,] 2.523224e-06 2.797529e-06 5.768102e-07
[1357,] 2.017060e-02 3.294963e-06 8.104251e-03
[1358,] 2.438886e-06 2.798191e-06 5.628616e-07
[1359,] 7.165735e-07 2.675584e-06 2.279399e-07
[1360,] 2.541711e-06 2.800462e-06 5.759954e-07
[1361,] 2.455702e-06 2.800462e-06 5.620657e-07
[1362,] 7.191374e-07 2.674597e-06 2.285146e-07
[1363,] 2.472719e-06 2.797477e-06 5.696491e-07
[1364,] 5.374129e-05 3.391558e-06 1.999818e-05
[1365,] 6.623321e-05 4.083763e-06 4.001886e-05
[1366,] 5.089103e-05 3.385735e-06 1.849201e-05
[1367,] 2.629620e-06 2.791829e-06 5.950185e-07
[1368,] 7.372954e-07 2.667079e-06 2.336922e-07
[1369,] 6.800111e-07 2.664777e-06 2.136015e-07
[1370,] 4.587553e-05 3.363864e-06 1.501538e-05
[1371,] 1.528964e-06 2.738832e-06 3.991719e-07
[1372,] 2.735632e-05 3.366837e-06 9.191953e-06
[1373,] 7.028036e-07 2.628250e-06 2.204060e-07
[1374,] 3.195667e-05 3.933191e-06 1.771723e-05
[1375,] 2.885494e-05 3.364945e-06 9.581606e-06
[1376,] 5.300387e-02 3.311531e-06 2.161697e-02
[1377,] 2.885494e-05 3.364233e-06 9.541052e-06
[1378,] 6.987294e-07 2.628422e-06 2.193320e-07
[1379,] 1.380343e-06 1.331760e-05 7.278433e-07
[1380,] 2.885494e-05 3.363864e-06 9.519782e-06
[1381,] 6.987294e-07 2.628713e-06 2.195420e-07
[1382,] 2.985206e-06 4.003301e-06 1.298684e-06
[1383,] 6.987294e-07 2.628904e-06 2.196480e-07
[1384,] 1.844205e-06 2.990177e-06 4.900961e-07
[1385,] 1.571275e-06 2.731366e-06 4.148278e-07
[1386,] 8.057408e-07 4.628592e-06 2.909587e-07
[1387,] 6.969117e-07 2.631037e-06 2.197765e-07
[1388,] 1.578763e-06 2.729570e-06 4.194916e-07
[1389,] 2.289553e-06 4.058429e-06 9.861899e-07
[1390,] 3.714255e-06 2.739425e-06 8.405562e-07
[1391,] 8.107249e-07 3.022681e-06 3.120416e-07
[1392,] 3.777074e-06 2.738744e-06 8.415213e-07
[1393,] 1.585583e-06 2.728382e-06 4.241696e-07
[1394,] 3.540491e-05 3.855790e-06 1.878257e-05
[1395,] 3.747127e-06 2.740997e-06 8.621048e-07
[1396,] 3.371725e-05 3.846208e-06 1.775944e-05
[1397,] 6.969117e-07 2.626791e-06 2.201072e-07
[1398,] 2.885494e-05 3.354554e-06 8.918841e-06
[1399,] 3.777074e-06 2.741713e-06 8.728536e-07
[1400,] 2.471502e-05 3.353509e-06 7.594858e-06
[1401,] 3.736269e-05 3.831431e-06 1.953484e-05
[1402,] 7.008198e-07 2.629888e-06 2.220780e-07
[1403,] 3.844875e-06 2.740754e-06 9.082604e-07
[1404,] 3.371725e-05 3.353509e-06 1.029791e-05
[1405,] 3.736269e-05 3.811107e-06 1.928017e-05
[1406,] 6.987294e-07 2.632919e-06 2.218095e-07
[1407,] 8.267450e-07 3.041578e-06 3.228818e-07
[1408,] 3.371725e-05 3.352785e-06 1.023153e-05
[1409,] 1.244889e-06 2.922040e-06 5.196658e-07
[1410,] 3.943272e-05 3.785360e-06 2.001077e-05
[1411,] 3.844875e-06 2.744823e-06 9.261467e-07
[1412,] 7.008198e-07 2.634620e-06 2.228296e-07
[1413,] 7.008198e-07 2.635516e-06 2.229574e-07
[1414,] 7.028036e-07 2.635516e-06 2.236906e-07
[1415,] 2.424590e-04 6.264409e-06 1.449893e-04
[1416,] 3.844875e-06 2.750597e-06 9.473917e-07
[1417,] 7.008198e-07 2.637403e-06 2.232153e-07
[1418,] 3.844875e-06 2.755776e-06 9.630064e-07
[1419,] 3.371725e-05 3.353031e-06 1.025437e-05
[1420,] 1.609465e-04 5.783724e-06 9.267577e-05
[1421,] 3.791222e-06 2.761767e-06 9.554340e-07
[1422,] 3.855381e-06 2.759698e-06 9.620399e-07
[1423,] 8.118786e-07 2.997241e-06 3.128657e-07
[1424,] 3.195667e-05 3.352089e-06 9.645291e-06
[1425,] 1.616040e-06 2.735193e-06 4.546429e-07
[1426,] 3.875959e-06 2.768569e-06 9.946944e-07
[1427,] 7.096938e-07 2.656983e-06 2.283575e-07
[1428,] 3.910923e-06 2.767373e-06 9.986285e-07
[1429,] 1.871325e-02 3.258839e-06 7.232642e-03
[1430,] 3.736269e-05 3.758043e-06 1.825770e-05
[1431,] 3.195667e-05 3.348453e-06 9.412716e-06
[1432,] 6.941990e-07 2.658327e-06 2.231899e-07
[1433,] 3.910923e-06 2.777342e-06 1.014241e-06
[1434,] 2.113302e-06 2.962887e-06 5.428671e-07
[1435,] 1.363281e-02 3.221589e-06 4.942590e-03
[1436,] 1.546479e-02 3.220395e-06 5.596354e-03
[1437,] 3.043873e-05 3.348453e-06 8.974877e-06
[1438,] 3.043873e-05 3.348636e-06 8.992870e-06
[1439,] 3.910923e-06 2.783994e-06 1.031523e-06
[1440,] 3.946341e-06 2.764965e-06 9.878490e-07
[1441,] 8.526983e-07 2.802248e-06 3.018490e-07
[1442,] 3.946341e-06 2.767015e-06 9.944429e-07
[1443,] 7.072313e-07 2.652008e-06 2.269279e-07
[1444,] 3.978612e-06 2.766588e-06 1.000816e-06
[1445,] 2.135754e-06 2.968905e-06 5.373084e-07
[1446,] 6.902215e-07 2.650817e-06 2.209202e-07
[1447,] 8.002759e-07 5.325504e-06 2.956067e-07
[1448,] 4.014912e-06 2.772911e-06 1.028211e-06
[1449,] 4.014912e-06 2.772911e-06 1.028211e-06
[1450,] 4.014912e-06 2.772911e-06 1.028211e-06
[1451,] 6.848961e-07 2.690397e-06 2.218476e-07
[1452,] 3.112053e-02 3.242138e-06 1.183996e-02
[1453,] 4.014912e-06 2.775319e-06 1.035209e-06
[1454,] 1.665016e-06 2.742304e-06 4.707038e-07
[1455,] 2.883069e-02 3.242138e-06 1.096315e-02
[1456,] 2.756800e-02 3.240486e-06 1.046302e-02
[1457,] 4.085194e-06 2.781772e-06 1.068187e-06
[1458,] 4.122888e-06 2.780431e-06 1.072588e-06
[1459,] 1.646093e-04 4.610202e-06 8.871702e-05
[1460,] 4.157236e-06 2.782999e-06 1.087069e-06
[1461,] 2.885494e-05 3.353319e-06 8.917038e-06
[1462,] 8.262741e-07 5.502707e-06 3.122005e-07
[1463,] 4.247362e-02 3.232704e-06 1.593858e-02
[1464,] 7.722729e-05 4.981247e-06 4.147972e-05
[1465,] 6.962178e-07 2.674100e-06 2.256602e-07
[1466,] 4.157236e-06 2.792116e-06 1.100504e-06
[1467,] 8.056058e-07 2.758739e-06 2.901564e-07
[1468,] 2.172697e-06 3.089619e-06 9.378896e-07
[1469,] 8.081384e-07 5.950273e-06 3.049979e-07
[1470,] 2.885494e-05 3.357922e-06 9.153727e-06
[1471,] 4.157236e-06 2.793920e-06 1.107292e-06
[1472,] 2.805409e-06 4.020590e-06 1.221478e-06
[1473,] 7.970996e-07 2.824754e-06 2.919802e-07
[1474,] 8.014232e-07 2.822394e-06 2.935224e-07
[1475,] 2.885494e-05 3.360599e-06 9.395635e-06
[1476,] 8.170320e-07 2.822394e-06 3.008816e-07
[1477,] 2.606389e-05 3.363864e-06 8.613814e-06
[1478,] 7.227039e-07 2.689112e-06 2.372197e-07
[1479,] 4.235026e-06 2.795397e-06 1.128429e-06
[1480,] 5.378419e-06 2.810270e-06 1.232019e-06
[1481,] 7.007235e-07 2.695122e-06 2.294371e-07
[1482,] 9.932580e-07 2.811853e-06 3.645855e-07
[1483,] 4.270701e-06 2.803154e-06 1.156547e-06
[1484,] 8.157622e-07 6.050834e-06 3.104119e-07
[1485,] 1.172646e-04 3.307253e-06 3.033738e-05
[1486,] 8.157622e-07 6.100215e-06 3.107635e-07
[1487,] 4.270701e-06 2.806433e-06 1.164778e-06
[1488,] 2.856979e-04 4.290768e-06 1.522341e-04
[1489,] 2.735632e-05 3.371690e-06 9.435249e-06
[1490,] 3.195667e-05 3.901891e-06 1.737542e-05
[1491,] 2.471502e-05 3.376074e-06 8.724115e-06
[1492,] 1.035438e-04 3.309026e-06 2.752723e-05
[1493,] 6.864976e-07 2.772972e-06 2.273882e-07
[1494,] 3.195667e-05 3.924925e-06 1.760216e-05
[1495,] 6.864976e-07 2.776083e-06 2.275471e-07
[1496,] 2.471502e-05 3.379392e-06 8.859536e-06
[1497,] 4.273243e-06 4.127410e-06 1.920797e-06
[1498,] 9.777785e-07 6.506601e-06 3.016795e-07
[1499,] 4.287126e-04 4.259252e-06 2.302091e-04
[1500,] 2.804879e-05 3.924925e-06 1.542271e-05
[1501,] 1.189559e-06 2.779505e-06 4.376250e-07
[1502,] 4.287126e-04 4.282342e-06 2.311976e-04
[1503,] 7.901876e-05 3.310842e-06 2.164034e-05
[1504,] 7.429522e-05 3.311740e-06 2.058152e-05
[1505,] 2.272125e-05 3.381292e-06 8.223651e-06
[1506,] 1.148461e-04 5.764694e-06 6.440809e-05
[1507,] 6.830628e-05 3.312700e-06 1.915057e-05
[1508,] 6.461633e-05 3.314551e-06 1.846091e-05
[1509,] 6.461633e-05 3.315985e-06 1.869207e-05
[1510,] 6.461633e-05 3.316290e-06 1.873962e-05
[1511,] 6.461633e-05 3.317230e-06 1.888308e-05
[1512,] 6.356957e-05 3.318173e-06 1.872165e-05
[1513,] 2.128922e-05 3.398763e-06 8.265820e-06
[1514,] 6.356957e-05 3.320201e-06 1.900479e-05
[1515,] 6.044704e-05 3.321250e-06 1.822533e-05
[1516,] 5.562973e-05 3.325441e-06 1.715786e-05
[1517,] 5.719475e-05 3.324856e-06 1.753150e-05
[1518,] 6.461633e-05 3.325469e-06 1.999740e-05
[1519,] 3.962861e-06 2.774516e-06 9.988779e-07
[1520,] 1.655028e-06 6.949232e-06 8.428313e-07
[1521,] 9.537034e-07 6.155871e-06 3.037828e-07
[1522,] 8.255184e-07 5.246598e-06 3.107944e-07
[1523,] 2.233702e-05 4.195172e-06 1.388931e-05
[1524,] 6.356957e-05 3.336347e-06 2.089958e-05
[1525,] 8.077106e-07 5.252041e-06 3.008698e-07
[1526,] 9.672229e-07 3.007970e-06 3.638174e-07
[1527,] 8.316903e-07 5.160426e-06 3.133869e-07
[1528,] 7.134494e-07 2.698480e-06 2.343386e-07
[1529,] 1.608150e-04 5.661345e-06 9.301220e-05
[1530,] 8.277852e-07 5.021953e-06 3.098137e-07
[1531,] 4.463565e-02 3.331612e-06 1.872520e-02
[1532,] 7.163243e-07 2.702756e-06 2.359451e-07
[1533,] 7.138526e-07 2.702756e-06 2.348812e-07
[1534,] 1.057280e-06 3.292866e-06 3.842349e-07
[1535,] 3.837699e-04 4.907214e-06 2.187826e-04
[1536,] 2.471502e-05 3.450677e-06 1.121480e-05
[1537,] 6.131062e-06 4.055721e-06 2.597309e-06
[1538,] 4.165982e-02 3.321126e-06 1.730002e-02
[1539,] 7.065024e-07 2.698480e-06 2.313131e-07
[1540,] 7.112305e-07 2.695673e-06 2.330633e-07
[1541,] 2.479769e-04 4.925780e-06 1.393783e-04
[1542,] 7.065024e-07 2.691617e-06 2.306769e-07
[1543,] 1.074210e-06 3.324118e-06 3.922274e-07
[1544,] 9.228811e-07 3.030685e-06 3.532157e-07
[1545,] 7.089339e-07 2.693629e-06 2.318995e-07
[1546,] 7.089339e-07 2.691617e-06 2.317278e-07
[1547,] 7.089339e-07 2.689638e-06 2.315569e-07
[1548,] 7.089339e-07 2.689638e-06 2.315569e-07
[1549,] 7.089339e-07 2.693629e-06 2.318995e-07
[1550,] 2.606389e-05 3.462777e-06 1.219131e-05
[1551,] 1.885349e-06 2.675346e-06 4.689057e-07
[1552,] 7.077760e-07 2.692311e-06 2.313624e-07
[1553,] 7.089339e-07 2.690321e-06 2.316916e-07
[1554,] 8.855693e-07 3.052074e-06 3.453901e-07
[1555,] 4.204562e-06 2.750494e-06 9.672096e-07
[1556,] 8.287403e-07 4.911188e-06 3.092115e-07
[1557,] 7.089339e-07 2.690321e-06 2.316916e-07
[1558,] 7.065024e-07 2.688903e-06 2.305109e-07
[1559,] 7.069291e-07 2.686629e-06 2.305109e-07
[1560,] 8.366264e-07 4.888736e-06 3.122063e-07
[1561,] 7.065207e-07 2.686629e-06 2.303352e-07
[1562,] 8.415432e-07 4.605705e-06 3.114067e-07
[1563,] 7.060700e-07 2.686629e-06 2.301410e-07
[1564,] 9.323642e-07 3.136326e-06 3.556351e-07
[1565,] 7.060700e-07 2.688363e-06 2.302887e-07
[1566,] 3.066052e-05 3.463708e-06 1.436467e-05
[1567,] 7.017358e-07 2.688363e-06 2.283891e-07
[1568,] 4.204562e-06 2.750494e-06 9.672096e-07
[1569,] 7.017358e-07 2.688363e-06 2.283891e-07
[1570,] 4.098972e-06 2.749954e-06 9.452708e-07
[1571,] 1.723003e-06 2.733262e-06 4.568550e-07
[1572,] 1.660287e-06 2.733262e-06 4.443967e-07
[1573,] 9.530939e-07 3.173665e-06 3.667975e-07
[1574,] 6.997958e-07 2.694335e-06 2.279794e-07
[1575,] 1.059598e-06 3.182969e-06 4.087881e-07
[1576,] 7.017358e-07 2.690321e-06 2.285449e-07
[1577,] 7.158191e-07 2.694335e-06 2.349774e-07
[1578,] 7.158191e-07 2.694335e-06 2.349774e-07
[1579,] 7.218089e-07 2.696391e-06 2.376768e-07
[1580,] 7.136281e-07 2.694335e-06 2.340497e-07
[1581,] 7.136281e-07 2.694335e-06 2.340497e-07
[1582,] 3.865835e-06 2.748477e-06 8.948283e-07
[1583,] 4.241378e-04 5.385255e-06 2.490691e-04
[1584,] 3.315675e-04 5.430027e-06 1.934845e-04
[1585,] 2.270220e-05 3.488224e-06 1.129374e-05
[1586,] 1.644362e-06 2.734914e-06 4.339162e-07
[1587,] 3.804124e-06 2.751209e-06 8.670347e-07
[1588,] 1.121109e-06 3.145314e-06 4.323365e-07
[1589,] 4.187687e-02 3.378656e-06 1.829909e-02
[1590,] 1.158540e-06 3.465999e-06 4.294777e-07
[1591,] 1.574310e-06 7.530614e-06 7.996484e-07
[1592,] 7.051029e-07 2.673952e-06 2.286422e-07
[1593,] 3.898900e-06 2.751486e-06 8.868527e-07
[1594,] 3.804124e-06 2.750663e-06 8.622713e-07
[1595,] 7.051029e-07 2.688268e-06 2.299027e-07
[1596,] 7.051029e-07 2.684641e-06 2.295950e-07
[1597,] 1.695282e-06 7.396131e-06 8.887667e-07
[1598,] 6.983740e-07 2.684641e-06 2.266316e-07
[1599,] 6.983740e-07 2.684641e-06 2.266316e-07
[1600,] 3.921635e-05 4.523589e-06 2.791812e-05
[1601,] 7.046706e-07 2.683369e-06 2.294796e-07
[1602,] 7.068067e-07 2.685053e-06 2.305499e-07
[1603,] 7.090242e-07 2.679721e-06 2.310103e-07
[1604,] 2.382213e-05 3.511391e-06 1.246819e-05
[1605,] 1.895436e-06 2.946080e-06 5.166506e-07
[1606,] 1.237492e-06 3.130699e-06 4.785750e-07
[1607,] 1.217517e-06 3.130699e-06 4.704116e-07
[1608,] 2.411996e-05 4.554979e-06 1.679162e-05
[1609,] 1.602241e-06 7.502895e-06 8.195495e-07
[1610,] 7.715572e-07 4.395452e-06 2.729455e-07
[1611,] 7.197392e-07 2.750651e-06 2.415119e-07
[1612,] 7.056490e-07 2.790196e-06 2.375224e-07
[1613,] 2.146298e-06 2.984657e-06 4.482555e-07
[1614,] 6.962582e-07 2.820524e-06 2.339329e-07
[1615,] 7.078207e-07 2.827865e-06 2.408237e-07
[1616,] 7.299677e-07 2.898010e-06 2.567464e-07
[1617,] 2.829211e-05 4.788566e-06 2.825376e-05
[1618,] 1.950103e-06 2.756814e-06 4.686778e-07
[1619,] 1.040358e-06 2.764336e-06 3.864834e-07
[1620,] 2.829211e-05 4.753471e-06 2.798775e-05
[1621,] 1.701966e-06 2.744108e-06 4.321286e-07
[1622,] 2.504605e-06 2.943309e-06 5.081610e-07
[1623,] 2.318702e-04 5.159759e-06 1.306185e-04
[1624,] 4.111717e-02 3.337368e-06 1.730748e-02
[1625,] 3.501545e-04 4.455162e-06 1.903571e-04
[1626,] 1.685901e-06 2.750890e-06 4.287850e-07
[1627,] 8.005422e-07 3.332530e-06 3.188385e-07
[1628,] 1.995497e-06 2.760760e-06 4.740549e-07
[1629,] 3.294844e-05 4.654324e-06 3.176725e-05
[1630,] 2.583516e-06 2.940276e-06 5.180397e-07
[1631,] 3.221388e-04 4.470531e-06 1.748806e-04
[1632,] 8.238981e-03 3.324740e-06 3.415072e-03
[1633,] 1.528320e-06 5.242429e-06 5.634199e-07
[1634,] 3.476895e-05 3.915129e-06 2.538056e-05
[1635,] 3.589632e-05 3.938930e-06 2.657907e-05
[1636,] 1.975506e-06 2.751110e-06 5.260316e-07
[1637,] 7.490303e-07 2.916101e-06 2.665375e-07
[1638,] 1.658373e-06 6.676788e-06 6.284534e-07
[1639,] 4.002906e-05 4.005054e-06 3.043939e-05
[1640,] 7.569473e-07 3.544594e-06 2.922519e-07
[1641,] 7.174432e-07 4.317508e-06 2.183643e-07
[1642,] 7.579933e-07 3.506884e-06 2.913775e-07
[1643,] 1.206801e-05 4.005054e-06 9.009086e-06
[1644,] 8.513197e-06 4.000031e-06 6.306330e-06
[1645,] 7.860503e-05 4.844533e-06 4.103124e-05
[1646,] 9.702149e-07 3.389871e-06 4.383113e-07
[1647,] 9.850093e-07 3.389871e-06 4.477429e-07
[1648,] 8.930021e-07 4.629018e-06 3.230395e-07
[1649,] 8.019672e-07 4.109244e-06 3.365590e-07
[1650,] 6.649892e-06 3.922786e-06 4.750332e-06
[1651,] 6.330936e-07 3.184367e-06 2.054332e-07
[1652,] 2.842900e-02 3.282389e-06 1.127231e-02
[1653,] 1.330318e-04 5.027984e-06 7.204034e-05
[1654,] 6.998312e-06 6.029332e-06 6.670491e-06
[1655,] 6.348798e-06 3.755100e-06 4.237623e-06
[1656,] 2.671895e-06 2.884490e-06 5.218845e-07
[1657,] 6.649892e-06 3.763563e-06 4.457681e-06
[1658,] 1.330318e-04 5.086350e-06 7.230583e-05
[1659,] 6.348798e-06 3.763563e-06 4.253118e-06
[1660,] 8.144684e-07 4.098827e-06 3.444937e-07
[1661,] 6.410267e-06 6.066640e-06 6.123289e-06
[1662,] 8.599712e-03 3.303419e-06 3.489271e-03
[1663,] 2.866024e-03 3.280897e-06 1.136166e-03
[1664,] 5.611347e-06 3.764286e-06 3.748278e-06
[1665,] 1.201062e-06 4.595142e-06 4.332422e-07
[1666,] 8.798212e-06 3.813536e-06 6.039467e-06
[1667,] 7.423501e-07 4.246395e-06 2.876978e-07
[1668,] 6.182384e-06 3.832080e-06 4.248576e-06
[1669,] 2.510495e-06 2.887008e-06 5.023661e-07
[1670,] 7.793586e-07 4.304202e-06 3.253704e-07
[1671,] 7.718719e-06 6.203515e-06 7.579589e-06
[1672,] 7.718719e-06 4.008195e-06 5.701548e-06
[1673,] 6.811838e-07 4.466526e-06 2.403360e-07
[1674,] 1.039618e-06 4.233856e-06 5.121552e-07
[1675,] 1.006345e-06 4.255841e-06 4.905282e-07
[1676,] 1.377270e-06 7.244940e-06 6.287701e-07
[1677,] 1.300779e-04 4.816620e-06 6.947316e-05
[1678,] 1.265713e-05 6.049674e-06 1.234351e-05
[1679,] 6.790581e-07 4.404767e-06 2.387291e-07
[1680,] 3.366606e-05 3.389767e-06 1.316858e-05
[1681,] 7.304664e-07 2.594501e-06 2.310825e-07
[1682,] 1.404896e-06 6.161682e-06 6.134424e-07
[1683,] 2.782209e-04 4.191652e-06 2.324184e-04
[1684,] 8.800380e-07 2.734982e-06 2.679978e-07
[1685,] 2.854811e-04 6.290742e-06 3.202286e-04
[1686,] 2.406972e-04 3.836897e-06 1.725664e-04
[1687,] 9.152098e-07 2.649092e-06 2.819012e-07
[1688,] 9.036218e-07 2.639744e-06 2.791248e-07
[1689,] 4.126718e-04 3.734918e-06 2.829654e-04
[1690,] 1.446944e-06 6.226561e-06 6.443598e-07
[1691,] 4.787119e-04 4.036080e-06 3.786944e-04
[1692,] 7.854064e-07 4.429974e-06 2.914790e-07
[1693,] 4.762587e-04 3.688513e-06 3.191890e-04
[1694,] 4.762587e-04 3.684576e-06 3.185299e-04
[1695,] 8.216803e-07 4.397565e-06 3.079519e-07
[1696,] 1.563014e-06 6.321485e-06 7.350533e-07
[1697,] 4.566126e-04 3.651835e-06 3.000335e-04
[1698,] 9.978607e-07 2.611822e-06 3.083673e-07
[1699,] 4.448596e-06 2.862430e-06 9.975272e-07
[1700,] 4.250299e-04 3.698467e-06 2.844980e-04
[1701,] 7.792669e-07 4.353629e-06 2.876308e-07
[1702,] 7.623615e-07 5.017142e-06 2.867975e-07
[1703,] 4.900381e-04 5.643930e-06 4.947429e-04
[1704,] 1.494160e-06 2.580761e-06 4.575721e-07
[1705,] 6.385368e-04 3.918794e-06 4.782458e-04
[1706,] 7.923200e-07 4.116862e-06 2.906096e-07
[1707,] 4.900381e-04 3.615531e-06 3.149698e-04
[1708,] 7.978994e-07 4.032622e-06 2.918495e-07
[1709,] 4.616370e-04 3.611038e-06 2.938673e-04
[1710,] 1.549269e-06 7.296870e-06 7.653046e-07
[1711,] 1.388780e-06 2.623676e-06 4.205025e-07
[1712,] 1.417793e-06 2.609197e-06 4.308889e-07
[1713,] 5.166181e-02 3.522639e-06 2.080192e-02
[1714,] 1.417793e-06 2.689728e-06 4.213683e-07
[1715,] 1.540752e-06 2.603883e-06 4.675578e-07
[1716,] 1.371967e-06 2.612068e-06 4.171329e-07
[1717,] 1.489398e-06 2.623676e-06 4.496383e-07
[1718,] 1.533320e-06 2.614982e-06 4.636378e-07
[1719,] 6.013141e-04 3.609935e-06 3.825091e-04
[1720,] 7.208995e-04 5.581819e-06 7.256173e-04
[1721,] 8.210869e-07 3.937691e-06 2.962413e-07
[1722,] 5.668552e-04 3.589544e-06 3.467169e-04
[1723,] 7.578355e-04 5.441373e-06 7.401988e-04
[1724,] 8.283502e-07 3.981081e-06 2.984930e-07
[1725,] 8.859919e-04 5.444586e-06 8.696005e-04
[1726,] 1.058163e-06 2.559273e-06 3.301230e-07
[1727,] 8.181786e-07 4.188760e-06 3.015205e-07
[1728,] 7.847331e-04 5.437762e-06 7.665420e-04
[1729,] 7.847331e-04 5.428065e-06 7.644432e-04
[1730,] 7.578355e-04 3.586305e-06 4.610503e-04
[1731,] 8.536246e-07 3.924298e-06 3.047215e-07
[1732,] 1.151139e-06 2.592549e-06 3.547654e-07
[1733,] 7.740340e-04 3.599839e-06 4.830474e-04
[1734,] 7.740340e-04 3.604369e-06 4.872681e-04
[1735,] 1.357974e-06 2.608560e-06 4.135207e-07
[1736,] 2.284185e-06 3.787105e-06 6.486714e-07
[1737,] 7.570684e-04 3.717641e-06 5.124104e-04
[1738,] 1.323820e-06 2.615300e-06 4.026832e-07
[1739,] 8.774211e-04 3.780459e-06 6.139155e-04
[1740,] 1.293579e-06 2.603717e-06 3.961864e-07
[1741,] 9.087391e-04 3.815142e-06 6.470215e-04
[1742,] 1.053441e-03 4.239653e-06 9.029391e-04
[1743,] 8.013988e-07 3.740087e-06 2.880534e-07
[1744,] 1.075984e-03 4.262570e-06 9.305583e-04
[1745,] 6.689720e-07 3.363746e-06 2.172191e-07
[1746,] 1.282431e-06 2.648339e-06 3.879098e-07
[1747,] 8.499611e-04 3.873739e-06 6.212453e-04
[1748,] 1.256827e-06 2.651155e-06 3.802298e-07
[1749,] 7.602924e-07 3.653735e-06 2.682513e-07
[1750,] 7.932521e-04 4.803764e-06 6.873837e-04
[1751,] 8.329583e-04 3.943363e-06 6.276622e-04
[1752,] 1.384312e-06 3.727885e-06 4.607200e-07
[1753,] 2.215078e-06 2.751581e-06 4.989724e-07
[1754,] 1.429023e-06 4.135055e-06 5.372444e-07
[1755,] 1.395710e-06 2.662112e-06 4.189928e-07
[1756,] 9.234579e-04 5.552929e-06 9.570695e-04
[1757,] 1.261082e-06 2.655270e-06 3.810441e-07
[1758,] 6.883484e-07 3.283780e-06 2.468255e-07
[1759,] 1.434811e-06 5.941794e-06 6.287488e-07
[1760,] 1.935540e-06 3.767828e-06 5.481094e-07
[1761,] 1.429023e-06 5.984667e-06 6.244030e-07
[1762,] 1.404252e-06 5.178819e-06 5.769332e-07
[1763,] 4.912262e-02 3.481977e-06 1.857604e-02
[1764,] 8.223545e-04 4.138887e-06 6.722164e-04
[1765,] 8.916321e-04 7.162235e-06 1.179719e-03
[1766,] 1.386714e-06 4.053886e-06 5.107729e-07
[1767,] 1.397454e-06 5.959080e-06 5.997240e-07
[1768,] 1.443411e-06 2.646761e-06 4.352805e-07
[1769,] 2.099244e-06 2.807043e-06 5.514709e-07
[1770,] 8.945754e-04 7.526166e-06 1.243461e-03
[1771,] 1.151566e-06 2.638410e-06 3.518224e-07
[1772,] 1.322205e-06 2.620678e-06 4.037234e-07
[1773,] 1.321139e-06 2.626097e-06 4.024426e-07
[1774,] 8.785703e-04 4.373866e-06 7.862161e-04
[1775,] 6.691525e-06 3.602404e-06 1.845383e-06
[1776,] 5.298007e-06 3.568666e-06 1.551963e-06
[1777,] 6.818613e-06 3.597552e-06 1.893069e-06
[1778,] 1.478479e-06 2.626269e-06 4.281800e-07
[1779,] 3.687603e-03 6.343966e-06 4.504593e-03
[1780,] 6.989762e-07 3.712214e-06 2.414309e-07
[1781,] 1.414695e-06 2.670408e-06 4.051995e-07
[1782,] 1.224290e-06 2.566100e-06 3.624164e-07
[1783,] 6.574703e-04 4.675069e-06 1.154671e-03
[1784,] 1.227840e-06 2.472446e-06 3.738855e-07
[1785,] 5.853091e-04 6.323021e-06 6.775476e-04
[1786,] 6.961202e-07 3.547437e-06 2.340827e-07
[1787,] 4.374766e-04 4.130956e-06 6.314460e-04
[1788,] 6.844363e-07 3.573188e-06 2.305106e-07
[1789,] 8.396460e-07 3.326713e-06 2.563406e-07
[1790,] 1.344308e-06 3.895539e-06 4.783901e-07
[1791,] 6.893070e-07 3.525158e-06 2.301175e-07
[1792,] 1.084151e-06 2.500164e-06 3.291960e-07
[1793,] 8.758455e-07 3.302292e-06 2.672175e-07
[1794,] 1.084979e-06 2.452352e-06 3.350719e-07
[1795,] 6.574703e-04 4.391924e-06 1.052167e-03
[1796,] 6.782254e-07 3.644422e-06 2.301503e-07
[1797,] 6.795592e-07 3.560636e-06 2.280907e-07
[1798,] 6.799696e-07 3.644673e-06 2.309988e-07
[1799,] 4.620910e-04 4.008835e-06 6.354730e-04
[1800,] 4.620910e-04 3.996286e-06 6.322007e-04
[1801,] 1.299649e-06 2.457291e-06 3.972826e-07
[1802,] 4.620910e-04 4.225693e-06 6.936902e-04
[1803,] 6.685728e-07 3.563847e-06 2.216169e-07
[1804,] 6.700376e-07 3.615054e-06 2.210705e-07
[1805,] 6.196477e-04 4.391924e-06 9.934022e-04
[1806,] 9.302140e-04 4.329893e-06 1.462939e-03
[1807,] 6.768493e-07 3.517825e-06 2.230275e-07
[1808,] 1.446412e-05 3.639657e-06 3.994211e-06
[1809,] 6.785577e-07 3.516836e-06 2.231513e-07
[1810,] 8.802803e-04 4.329893e-06 1.383826e-03
[1811,] 8.802803e-04 4.167670e-06 1.300653e-03
[1812,] 8.802803e-04 4.152634e-06 1.292935e-03
[1813,] 6.590616e-07 3.383378e-06 2.250924e-07
[1814,] 9.302140e-04 4.152634e-06 1.366712e-03
[1815,] 9.786601e-07 2.427293e-06 3.074463e-07
[1816,] 9.302140e-04 4.146684e-06 1.374744e-03
[1817,] 1.110479e-03 4.090561e-06 1.605856e-03
[1818,] 8.285254e-04 3.977804e-06 1.124897e-03
[1819,] 1.648592e-06 2.564424e-06 3.495810e-07
[1820,] 1.110479e-03 4.028632e-06 1.552199e-03
[1821,] 6.892810e-07 3.616585e-06 2.228775e-07
[1822,] 1.108973e-06 2.396345e-06 3.610348e-07
[1823,] 6.712483e-07 3.625324e-06 2.192609e-07
[1824,] 6.796839e-07 3.606785e-06 2.209863e-07
[1825,] 1.338231e-06 3.611954e-06 4.557822e-07
[1826,] 1.511059e-06 2.663989e-06 3.171408e-07
[1827,] 1.050581e-03 4.012623e-06 1.468020e-03
[1828,] 2.297679e-06 2.668431e-06 3.830865e-07
[1829,] 6.682120e-07 3.273412e-06 2.296794e-07
[1830,] 6.946267e-07 3.645890e-06 2.236650e-07
[1831,] 6.554619e-07 3.234948e-06 2.179709e-07
[1832,] 8.177861e-07 2.955876e-06 2.110653e-07
[1833,] 7.977176e-07 2.382947e-06 2.585968e-07
[1834,] 4.899637e-04 4.018330e-06 6.838087e-04
[1835,] 2.225873e-06 2.656402e-06 3.777520e-07
[1836,] 7.430485e-07 2.382531e-06 2.414159e-07
[1837,] 2.195723e-06 2.927299e-06 3.557348e-07
[1838,] 5.204593e-04 3.974234e-06 7.065849e-04
[1839,] 3.248542e-04 3.919473e-06 4.169616e-04
[1840,] 3.669851e-04 4.058641e-06 5.195542e-04
[1841,] 1.156194e-06 3.745760e-06 4.030131e-07
[1842,] 7.410890e-04 3.898227e-06 9.376050e-04
[1843,] 7.719638e-07 2.602320e-06 2.746298e-07
[1844,] 6.962225e-07 3.519684e-06 2.280545e-07
[1845,] 2.255548e-06 3.569136e-06 3.490336e-07
[1846,] 8.504623e-07 2.550428e-06 3.005860e-07
[1847,] 8.328597e-04 3.880849e-06 1.032728e-03
[1848,] 8.227447e-07 2.508751e-06 2.877069e-07
[1849,] 2.398097e-06 3.433335e-06 3.562237e-07
[1850,] 7.087873e-07 3.567841e-06 2.289820e-07
[1851,] 8.497527e-07 3.748265e-06 2.044939e-07
[1852,] 6.984745e-07 3.590141e-06 2.255528e-07
[1853,] 1.338971e-06 3.599228e-06 4.472276e-07
[1854,] 1.323645e-06 2.583216e-06 4.776597e-07
[1855,] 1.159947e-06 2.523351e-06 4.107332e-07
[1856,] 1.302327e-06 2.556217e-06 4.665488e-07
[1857,] 2.419629e-06 3.401115e-06 3.563196e-07
[1858,] 7.030023e-07 3.541951e-06 2.281148e-07
[1859,] 1.261457e-06 2.606304e-06 4.570958e-07
[1860,] 1.282736e-06 2.569685e-06 4.609538e-07
[1861,] 4.150622e-03 7.621142e-06 6.410081e-03
[1862,] 2.384511e-03 3.870298e-06 2.936649e-03
[1863,] 6.980137e-07 3.565213e-06 2.262008e-07
[1864,] 3.652938e-03 3.874398e-06 4.514165e-03
[1865,] 7.058800e-07 3.583835e-06 2.276097e-07
[1866,] 1.240340e-03 3.846764e-06 1.491217e-03
[1867,] 1.347406e-06 2.601241e-06 4.896551e-07
[1868,] 4.150622e-03 3.869059e-06 5.099598e-03
[1869,] 1.189614e-06 3.678200e-06 3.722041e-07
[1870,] 1.396735e-06 2.606386e-06 5.087233e-07
[1871,] 2.418901e-06 3.442654e-06 3.545486e-07
[1872,] 3.652938e-03 3.880355e-06 4.542043e-03
[1873,] 7.117965e-07 3.567301e-06 2.299475e-07
[1874,] 2.046283e-06 3.277508e-06 3.534082e-07
[1875,] 4.690650e-03 3.891751e-06 5.898855e-03
[1876,] 1.442320e-06 2.602219e-06 5.241282e-07
[1877,] 6.803788e-07 3.965122e-06 1.999822e-07
[1878,] 1.523710e-06 2.623108e-06 5.573289e-07
[1879,] 6.970292e-07 3.572609e-06 2.256008e-07
[1880,] 7.077054e-07 3.611499e-06 2.270197e-07
[1881,] 7.190802e-07 3.531403e-06 2.364243e-07
[1882,] 7.255437e-07 3.530980e-06 2.387009e-07
[1883,] 1.577850e-02 3.696463e-06 1.596194e-02
[1884,] 7.400513e-07 3.531999e-06 2.429691e-07
[1885,] 1.292633e-06 2.411030e-06 4.390605e-07
[1886,] 1.216682e-06 3.158934e-06 3.309996e-07
[1887,] 7.564028e-07 3.530545e-06 2.486269e-07
[1888,] 2.742101e-06 3.056029e-06 3.594421e-07
[1889,] 7.291169e-07 3.532180e-06 2.408925e-07
[1890,] 1.318736e-06 2.442079e-06 4.550152e-07
[1891,] 7.440645e-07 3.541921e-06 2.443972e-07
[1892,] 2.075488e-02 6.277753e-06 2.699953e-02
[1893,] 1.141992e-06 2.406815e-06 3.885101e-07
[1894,] 2.742101e-06 2.964657e-06 3.634104e-07
[1895,] 1.498817e-02 3.641458e-06 1.414246e-02
[1896,] 7.479460e-07 3.574761e-06 2.404607e-07
[1897,] 1.601246e-02 3.632222e-06 1.491688e-02
[1898,] 7.253563e-07 3.545936e-06 2.362538e-07
[1899,] 2.584349e-06 2.900006e-06 3.628155e-07
[1900,] 1.498817e-02 3.618767e-06 1.372707e-02
[1901,] 2.547207e-06 2.892791e-06 3.622665e-07
[1902,] 1.234624e-06 2.418863e-06 4.228009e-07
[1903,] 1.280993e-06 2.416605e-06 4.382973e-07
[1904,] 1.321497e-02 3.600332e-06 1.182555e-02
[1905,] 1.601246e-02 5.944629e-06 1.938772e-02
[1906,] 1.178341e-06 2.754892e-06 3.311228e-07
[1907,] 2.168997e-06 2.674451e-06 3.657753e-07
[1908,] 1.411526e-02 3.582709e-06 1.232168e-02
[1909,] 1.411526e-02 3.587315e-06 1.239978e-02
[1910,] 1.941931e-02 5.891538e-06 2.339648e-02
[1911,] 1.192872e-06 2.623285e-06 3.141510e-07
[1912,] 7.445560e-05 2.369310e-06 4.137993e-06
[1913,] 1.498817e-02 3.523168e-06 1.201285e-02
[1914,] 1.601246e-02 5.002866e-06 1.537903e-02
[1915,] 1.321497e-02 3.511228e-06 1.042614e-02
[1916,] 7.040490e-05 2.374198e-06 4.133189e-06
[1917,] 7.861378e-05 2.375540e-06 4.598869e-06
[1918,] 1.601246e-02 4.919901e-06 1.500094e-02
[1919,] 1.165598e-02 3.495484e-06 9.001939e-03
[1920,] 7.040490e-05 2.371658e-06 4.037310e-06
[1921,] 7.445560e-05 2.370460e-06 4.186888e-06
[1922,] 7.445560e-05 2.375540e-06 4.388505e-06
[1923,] 7.174489e-05 2.375540e-06 4.250506e-06
[1924,] 1.198739e-06 2.570068e-06 3.117567e-07
[1925,] 2.204629e-06 2.537936e-06 3.832850e-07
[1926,] 1.198739e-06 2.566923e-06 3.117221e-07
[1927,] 1.321497e-02 4.733575e-06 1.162985e-02
[1928,] 1.205182e-06 2.586474e-06 3.137600e-07
[1929,] 1.022382e-02 3.444739e-06 7.315772e-03
[1930,] 9.633709e-03 3.444739e-06 6.900596e-03
[1931,] 1.022382e-02 3.444739e-06 7.315772e-03
[1932,] 1.191774e-06 2.575237e-06 3.150990e-07
[1933,] 9.633709e-03 3.444739e-06 6.900596e-03
[1934,] 7.118958e-05 2.370460e-06 4.028445e-06
[1935,] 1.022382e-02 3.441212e-06 7.274695e-03
[1936,] 6.258609e-05 2.371065e-06 3.628874e-06
[1937,] 6.258609e-05 2.371658e-06 3.648388e-06
[1938,] 5.266709e-05 2.371658e-06 3.144929e-06
[1939,] 1.212675e-06 2.557430e-06 3.112648e-07
[1940,] 2.348077e-06 2.534816e-06 3.920148e-07
[1941,] 7.922368e-03 3.422686e-06 5.495659e-03
[1942,] 3.928179e-05 2.373729e-06 2.480051e-06
[1943,] 7.432400e-07 4.687849e-06 2.282640e-07
[1944,] 7.431943e-07 4.189518e-06 2.299046e-07
[1945,] 7.922368e-03 3.428796e-06 5.541300e-03
[1946,] 1.188242e-06 2.552156e-06 3.181807e-07
[1947,] 7.922368e-03 3.413966e-06 5.408780e-03
[1948,] 1.091587e-02 5.116056e-06 1.085599e-02
[1949,] 3.865488e-05 2.393826e-06 2.735706e-06
[1950,] 8.455170e-03 3.399813e-06 5.631200e-03
[1951,] 4.021935e-05 2.390556e-06 2.766292e-06
[1952,] 6.503678e-05 2.386909e-06 3.916222e-06
[1953,] 6.151645e-05 2.389335e-06 3.818997e-06
[1954,] 1.466997e-06 2.522746e-06 4.234174e-07
[1955,] 1.244050e-06 2.535936e-06 3.167426e-07
[1956,] 7.697488e-03 3.520597e-06 5.297810e-03
[1957,] 7.447257e-04 3.367668e-06 5.017643e-04
[1958,] 1.059146e-05 2.404720e-06 1.002771e-06
[1959,] 8.431803e-04 3.288179e-06 4.957075e-04
[1960,] 8.431803e-04 3.286658e-06 4.954630e-04
[1961,] 3.095229e-06 2.484917e-06 4.654565e-07
[1962,] 2.150038e-06 3.598622e-06 7.078727e-07
[1963,] 1.762335e-05 2.405129e-06 1.533419e-06
[1964,] 7.897925e-04 3.321999e-06 4.009013e-04
[1965,] 6.089716e-04 3.265156e-06 3.462188e-04
[1966,] 7.305212e-04 3.296842e-06 3.494793e-04
[1967,] 5.707962e-04 3.403703e-06 3.381539e-04
[1968,] 7.305212e-04 3.416155e-06 4.401816e-04
[1969,] 6.455819e-04 3.401350e-06 3.804077e-04
[1970,] 7.305212e-04 3.395631e-06 4.263416e-04
[1971,] 7.747020e-04 3.373382e-06 4.322526e-04
[1972,] 2.832902e-06 2.427605e-06 5.002271e-07
[1973,] 5.707962e-04 3.227311e-06 3.012088e-04
[1974,] 1.764056e-06 2.868011e-06 4.688973e-07
[1975,] 1.484831e-04 2.994661e-06 4.666557e-05
[1976,] 7.723088e-03 3.261962e-06 3.985856e-03
[1977,] 1.408739e-05 3.247562e-06 8.304066e-06
[1978,] 2.933323e-02 3.424584e-06 1.052963e-02
[1979,] 8.865376e-07 2.469552e-06 2.666371e-07
[1980,] 2.974081e-06 2.477724e-06 4.775820e-07
[1981,] 9.423320e-06 3.748211e-06 3.543520e-06
[1982,] 5.995341e-03 3.225837e-06 2.873346e-03
[1983,] 3.851391e-06 2.480813e-06 5.263560e-07
[1984,] 5.450647e-04 3.295556e-06 2.598101e-04
[1985,] 7.403191e-06 2.407293e-06 7.222519e-07
[1986,] 7.237542e-03 3.323083e-06 3.400043e-03
[1987,] 7.486734e-06 2.412784e-06 7.422055e-07
[1988,] 7.073852e-06 2.406288e-06 6.902043e-07
[1989,] 7.879835e-06 2.408564e-06 7.595178e-07
[1990,] 9.334385e-03 3.948315e-06 5.964897e-03
[1991,] 8.796852e-03 3.986601e-06 5.737891e-03
[1992,] 3.279810e-06 2.470948e-06 5.101844e-07
[1993,] 3.761227e-06 2.467907e-06 5.226679e-07
[1994,] 2.060152e-06 3.593406e-06 6.689339e-07
[1995,] 6.823298e-03 3.319534e-06 3.180405e-03
[1996,] 6.889353e-04 3.238250e-06 3.700818e-04
[1997,] 6.823298e-03 3.215424e-06 3.181754e-03
[1998,] 7.879835e-06 2.416936e-06 8.003870e-07
[1999,] 3.205597e-02 3.463254e-06 1.229078e-02
[2000,] 6.823298e-03 3.225837e-06 3.258645e-03
[2001,] 7.642726e-06 2.395094e-06 6.923277e-07
[2002,] 6.999967e-03 3.225837e-06 3.340682e-03
[2003,] 7.237542e-03 3.220464e-06 3.408833e-03
[2004,] 3.559237e-06 2.513574e-06 4.753905e-07
[2005,] 8.242072e-03 3.948365e-06 5.255908e-03
[2006,] 4.068122e-06 2.452330e-06 5.336962e-07
[2007,] 7.723088e-03 3.284324e-06 3.268531e-03
[2008,] 3.520198e-06 2.493005e-06 4.964891e-07
[2009,] 9.160968e-03 3.207850e-06 4.161539e-03
[2010,] 1.183249e-02 3.873430e-06 7.240000e-03
[2011,] 2.806416e-02 3.448484e-06 1.050613e-02
[2012,] 7.073852e-06 2.430095e-06 7.393420e-07
[2013,] 5.797083e-06 3.143228e-06 2.650054e-06
[2014,] 7.253834e-05 3.244606e-06 2.779270e-05
[2015,] 7.980771e-06 3.217017e-06 3.089725e-06
[2016,] 6.231138e-05 3.198831e-06 2.007826e-05
[2017,] 6.090106e-05 3.199113e-06 1.949221e-05
[2018,] 5.899473e-06 3.166910e-06 1.814965e-06
[2019,] 2.918917e-06 2.505896e-06 4.784622e-07
[2020,] 6.279451e-06 3.202281e-06 2.296673e-06
[2021,] 1.303594e-04 3.236824e-06 1.069048e-05
[2022,] 8.530220e-07 3.808435e-06 2.511922e-07
[2023,] 1.742656e-06 2.430992e-06 4.101099e-07
[2024,] 1.570540e-04 3.338339e-06 6.550193e-05
[2025,] 8.800538e-05 3.340513e-06 3.743789e-05
[2026,] 1.570540e-04 3.337453e-06 6.531100e-05
[2027,] 8.800538e-05 3.495045e-06 3.164724e-05
[2028,] 8.800538e-05 3.338592e-06 3.721094e-05
[2029,] 2.242724e-04 3.325065e-06 8.718582e-05
[2030,] 1.408630e-04 3.562994e-06 4.662127e-05
[2031,] 6.428925e-05 3.310424e-06 2.395268e-05
[2032,] 1.402306e-04 3.306952e-06 5.070736e-05
[2033,] 1.229253e-05 3.544302e-06 5.439802e-06
[2034,] 3.024507e-06 2.600402e-06 8.269980e-07
[2035,] 9.694484e-06 3.381781e-06 4.628694e-06
[2036,] 8.850728e-06 3.592680e-06 4.510948e-06
[2037,] 9.242570e-06 3.601407e-06 4.820846e-06
[2038,] 9.579509e-07 3.443179e-06 3.152540e-07
[2039,] 7.770402e-07 2.688698e-06 2.110129e-07
[2040,] 9.689191e-07 3.443228e-06 3.190290e-07
[2041,] 1.594315e-06 2.674576e-06 5.209118e-07
[2042,] 9.523779e-07 3.442301e-06 3.124126e-07
[2043,] 9.469210e-07 3.442455e-06 3.101715e-07
[2044,] 9.321543e-07 3.256192e-06 2.846159e-07
[2045,] 9.368204e-07 3.251231e-06 2.860456e-07
[2046,] 9.271268e-07 3.255332e-06 2.831763e-07
[2047,] 1.041175e-03 3.861232e-06 4.479839e-04
[2048,] 9.271268e-07 3.254191e-06 2.836676e-07
[2049,] 9.321543e-07 3.252842e-06 2.850628e-07
[2050,] 9.469210e-07 3.253792e-06 2.888997e-07
[2051,] 7.469835e-07 3.661582e-06 2.473248e-07
[2052,] 1.052012e-06 3.257965e-06 3.579351e-07
[2053,] 1.568111e-05 3.007762e-06 6.866767e-06
[2054,] 8.023584e-07 3.188980e-06 3.066148e-07
[2055,] 8.918447e-07 3.251156e-06 2.762105e-07
[2056,] 8.960663e-07 3.251156e-06 2.772328e-07
[2057,] 8.184830e-07 2.885927e-06 2.731580e-07
[2058,] 2.860281e-06 3.581670e-06 8.988213e-07
[2059,] 2.892838e-06 3.581872e-06 9.105144e-07
[2060,] 9.003878e-07 3.251052e-06 2.786401e-07
[2061,] 9.003878e-07 3.251052e-06 2.786401e-07
[2062,] 9.003878e-07 3.250535e-06 2.787106e-07
[2063,] 8.960663e-07 3.252218e-06 2.774301e-07
[2064,] 9.044042e-07 3.252810e-06 2.793857e-07
[2065,] 9.921922e-07 3.452778e-06 3.198794e-07
[2066,] 9.044042e-07 3.256190e-06 2.792811e-07
[2067,] 1.134042e-06 3.069987e-06 4.376378e-07
[2068,] 1.153390e-06 3.119261e-06 4.479734e-07
[2069,] 9.131152e-07 3.259147e-06 2.822238e-07
[2070,] 4.140096e-06 3.071788e-06 1.744495e-06
[2071,] 2.648296e-06 2.503770e-06 6.231384e-07
[2072,] 1.526341e-06 2.482193e-06 5.291486e-07
[2073,] 7.954700e-05 3.501019e-06 3.909995e-05
[2074,] 8.195383e-05 3.386007e-06 3.942646e-05
[2075,] 9.220382e-07 3.204054e-06 2.923486e-07
[2076,] 9.925605e-07 3.480081e-06 3.346013e-07
[2077,] 1.008173e-06 3.483217e-06 3.412538e-07
[2078,] 9.824861e-07 3.478916e-06 3.310845e-07
[2079,] 9.728055e-07 3.474357e-06 3.265667e-07
[2080,] 9.683313e-07 3.469114e-06 3.231570e-07
[2081,] 2.294742e-05 3.522490e-06 1.065902e-05
[2082,] 9.635091e-07 3.471437e-06 3.224693e-07
[2083,] 9.683313e-07 3.471437e-06 3.241579e-07
[2084,] 9.728055e-07 3.463103e-06 3.226313e-07
[2085,] 3.677342e-05 3.084448e-06 1.633942e-05
[2086,] 1.528331e-05 3.618792e-06 7.074865e-06
[2087,] 1.481275e-05 3.537094e-06 6.791740e-06
[2088,] 1.219347e-06 2.611273e-06 4.327584e-07
[2089,] 2.769126e-05 3.134943e-06 1.235729e-05
[2090,] 1.481275e-05 3.537094e-06 6.791740e-06
[2091,] 2.730132e-05 3.074430e-06 1.201588e-05
[2092,] 2.730132e-05 3.119756e-06 1.213849e-05
[2093,] 9.778278e-07 3.469844e-06 3.271103e-07
[2094,] 9.877316e-07 3.465809e-06 3.288441e-07
[2095,] 3.912070e-05 3.100169e-06 1.747177e-05
[2096,] 9.778278e-07 3.466919e-06 3.260737e-07
[2097,] 6.387595e-05 3.090002e-06 2.882748e-05
[2098,] 2.148658e-05 3.515537e-06 9.948996e-06
[2099,] 3.853453e-05 3.084448e-06 1.714076e-05
[2100,] 9.778278e-07 3.461795e-06 3.230198e-07
[2101,] 9.778278e-07 3.464931e-06 3.249204e-07
[2102,] 1.435859e-05 3.488288e-06 6.532876e-06
[2103,] 9.635091e-07 3.468772e-06 3.216645e-07
[2104,] 9.872337e-07 3.466124e-06 3.288614e-07
[2105,] 5.122791e-05 3.007876e-06 2.253485e-05
[2106,] 9.728055e-07 3.465196e-06 3.236431e-07
[2107,] 9.824861e-07 3.466919e-06 3.276749e-07
[2108,] 1.769555e-05 3.493690e-06 8.115445e-06
[2109,] 2.761325e-06 3.213293e-06 1.055148e-06
[2110,] 7.239256e-06 3.034230e-06 2.995619e-06
[2111,] 9.778278e-07 3.463490e-06 3.244360e-07
[2112,] 9.778278e-07 3.466124e-06 3.256457e-07
[2113,] 1.269395e-05 3.508022e-06 5.765547e-06
[2114,] 1.269395e-05 3.515537e-06 5.771322e-06
[2115,] 2.432742e-05 3.069958e-06 1.066536e-05
[2116,] 2.221111e-03 3.139914e-06 6.931029e-04
[2117,] 9.824861e-07 3.463257e-06 3.258245e-07
[2118,] 9.728055e-07 3.462331e-06 3.217478e-07
[2119,] 5.287598e-05 3.003050e-06 2.324508e-05
[2120,] 5.458290e-05 3.003687e-06 2.401481e-05
[2121,] 4.004772e-05 3.050414e-06 1.771489e-05
[2122,] 9.592148e-07 3.460803e-06 3.162723e-07
[2123,] 4.236639e-05 3.205796e-06 1.939762e-05
[2124,] 1.349704e-05 3.603305e-06 6.220909e-06
[2125,] 2.827051e-03 3.328263e-06 9.531135e-04
[2126,] 9.592148e-07 3.460943e-06 3.164889e-07
[2127,] 9.504693e-07 3.460661e-06 3.131288e-07
[2128,] 2.043716e-06 3.227526e-06 7.834014e-07
[2129,] 9.626448e-07 3.459662e-06 3.162927e-07
[2130,] 9.550045e-07 3.459878e-06 3.127685e-07
[2131,] 9.641921e-07 3.459853e-06 3.175654e-07
[2132,] 2.777648e-05 3.078714e-06 1.227498e-05
[2133,] 9.504693e-07 3.458883e-06 3.119600e-07
[2134,] 6.184607e-05 2.745922e-06 2.524420e-05
[2135,] 9.464327e-07 3.458412e-06 3.097827e-07
[2136,] 2.872104e-06 3.446578e-06 1.139040e-06
[2137,] 9.464327e-07 3.458352e-06 3.098825e-07
[2138,] 1.842266e-06 3.232502e-06 5.462420e-07
[2139,] 2.711251e-05 3.221975e-06 1.206514e-05
[2140,] 5.108417e-05 2.766000e-06 2.095171e-05
[2141,] 9.504693e-07 3.457307e-06 3.104111e-07
[2142,] 8.953723e-07 3.466179e-06 2.924684e-07
[2143,] 1.627628e-05 3.253209e-06 7.177861e-06
[2144,] 2.837582e-06 3.449516e-06 1.126634e-06
[2145,] 9.464327e-07 3.457972e-06 3.075588e-07
[2146,] 1.398126e-06 4.782808e-06 3.526963e-07
[2147,] 1.548665e-05 3.247807e-06 6.813424e-06
[2148,] 2.812819e-05 2.764243e-06 1.145637e-05
[2149,] 1.628706e-05 3.247807e-06 7.176370e-06
[2150,] 9.550045e-07 3.409196e-06 3.137581e-07
[2151,] 2.685917e-06 3.714791e-06 1.116731e-06
[2152,] 2.753128e-06 3.747868e-06 1.407930e-06
[2153,] 1.734304e-05 3.172084e-06 7.521720e-06
[2154,] 1.790595e-05 3.216544e-06 7.833301e-06
[2155,] 9.303577e-07 3.456538e-06 3.021204e-07
[2156,] 4.150593e-05 2.744544e-06 1.683320e-05
[2157,] 9.464327e-07 3.457900e-06 3.068146e-07
[2158,] 2.621597e-05 3.383056e-06 1.194640e-05
[2159,] 9.424776e-07 3.462208e-06 3.037087e-07
[2160,] 8.243778e-07 3.331703e-06 2.577557e-07
[2161,] 1.627628e-05 3.475638e-06 7.390917e-06
[2162,] 2.544712e-03 3.351938e-06 8.915791e-04
[2163,] 7.252355e-05 2.916448e-06 3.138969e-05
[2164,] 9.424776e-07 3.463882e-06 3.032983e-07
[2165,] 2.452073e-05 3.606237e-06 1.149510e-05
[2166,] 9.424776e-07 3.463705e-06 3.033401e-07
[2167,] 9.382198e-07 3.464625e-06 3.020972e-07
[2168,] 2.621597e-05 3.563487e-06 1.224404e-05
[2169,] 9.382198e-07 3.464625e-06 3.020972e-07
[2170,] 9.382198e-07 3.462761e-06 3.030225e-07
[2171,] 9.344326e-07 3.463517e-06 3.019357e-07
[2172,] 9.344326e-07 3.463517e-06 3.019357e-07
[2173,] 2.029541e-06 3.012580e-06 7.746285e-07
[2174,] 2.621597e-05 3.808795e-06 1.264544e-05
[2175,] 9.299333e-07 3.460583e-06 3.014714e-07
[2176,] 3.845546e-06 3.386346e-06 1.718808e-06
[2177,] 9.303577e-07 3.459901e-06 3.021572e-07
[2178,] 4.519392e-05 2.877632e-06 1.917998e-05
[2179,] 4.519392e-05 3.020959e-06 1.989637e-05
[2180,] 9.231894e-07 3.461140e-06 2.998341e-07
[2181,] 9.405883e-07 3.459740e-06 3.057563e-07
[2182,] 1.790595e-05 3.873709e-06 8.560690e-06
[2183,] 9.303577e-07 3.460730e-06 3.018473e-07
[2184,] 1.680007e-05 3.815366e-06 7.958604e-06
[2185,] 3.129866e-06 3.457127e-06 1.313264e-06
[2186,] 1.680007e-05 3.890981e-06 8.027461e-06
[2187,] 1.790595e-05 3.890981e-06 8.577430e-06
[2188,] 9.232527e-07 3.457807e-06 3.014342e-07
[2189,] 2.245084e-05 3.140251e-06 9.966218e-06
[2190,] 8.090692e-07 3.310827e-06 2.591571e-07
[2191,] 1.734304e-05 3.942625e-06 8.326640e-06
[2192,] 2.441306e-05 3.175510e-06 1.094345e-05
[2193,] 9.232527e-07 3.457718e-06 3.022129e-07
[2194,] 1.777703e-06 3.883283e-06 8.777999e-07
[2195,] 9.382093e-07 3.457586e-06 3.071572e-07
[2196,] 1.606510e-05 4.020801e-06 7.753499e-06
[2197,] 9.304216e-07 3.457557e-06 3.047164e-07
[2198,] 9.232527e-07 3.457350e-06 3.026334e-07
[2199,] 1.518320e-05 3.215549e-06 6.797332e-06
[2200,] 8.980505e-07 3.457617e-06 2.942929e-07
[2201,] 8.693201e-07 3.458324e-06 2.861266e-07
[2202,] 8.735202e-07 3.458624e-06 2.877895e-07
[2203,] 1.411877e-06 3.473926e-06 4.837112e-07
[2204,] 3.651279e-06 3.752039e-06 1.337939e-06
[2205,] 3.478094e-06 3.766292e-06 1.280050e-06
[2206,] 1.118907e-06 2.989977e-06 4.272266e-07
[2207,] 1.519234e-06 3.189537e-06 6.031557e-07
[2208,] 1.322374e-06 3.475154e-06 4.542075e-07
[2209,] 2.764419e-06 2.755625e-06 6.770409e-07
[2210,] 1.282864e-06 3.476930e-06 4.421217e-07
[2211,] 1.358582e-06 3.208391e-06 5.371320e-07
[2212,] 7.498560e-07 3.078678e-06 2.754845e-07
[2213,] 1.083671e-06 3.190160e-06 3.404212e-07
[2214,] 1.187678e-06 3.452106e-06 3.962341e-07
[2215,] 1.179950e-06 3.452106e-06 3.936313e-07
[2216,] 1.179950e-06 3.450657e-06 3.931629e-07
[2217,] 1.179950e-06 3.448913e-06 3.900777e-07
[2218,] 1.286818e-06 3.135105e-06 4.900648e-07
[2219,] 4.188481e-06 3.259448e-06 1.773649e-06
[2220,] 4.092761e-06 3.259448e-06 1.731403e-06
[2221,] 1.218443e-06 3.216673e-06 3.658108e-07
[2222,] 1.704055e-06 2.688801e-06 6.315690e-07
[2223,] 3.917222e-06 2.728173e-06 1.502629e-06
[2224,] 1.212477e-06 3.457331e-06 4.097900e-07
[2225,] 1.212477e-06 3.457331e-06 4.097900e-07
[2226,] 1.080405e-05 2.855574e-06 4.379244e-06
[2227,] 1.051144e-05 2.847942e-06 4.249938e-06
[2228,] 9.953262e-06 2.862510e-06 4.033828e-06
[2229,] 1.069402e-06 2.870906e-06 3.720302e-07
[2230,] 1.300470e-06 3.457994e-06 4.415343e-07
[2231,] 4.148595e-06 3.547884e-06 1.442549e-06
[2232,] 1.298115e-06 3.459576e-06 4.420164e-07
[2233,] 3.552915e-06 2.751286e-06 1.363065e-06
[2234,] 4.980279e-06 2.655949e-06 1.189495e-06
[2235,] 1.288608e-06 3.463837e-06 4.427849e-07
[2236,] 1.270604e-06 3.317155e-06 4.016548e-07
[2237,] 5.793553e-04 4.684119e-06 2.891835e-04
[2238,] 7.673204e-06 2.793565e-06 3.046571e-06
[2239,] 3.373404e-06 2.745005e-06 1.290788e-06
[2240,] 4.536294e-06 2.672969e-06 1.001061e-06
[2241,] 1.328577e-06 3.460592e-06 4.547232e-07
[2242,] 1.086423e-05 2.828325e-06 4.398001e-06
[2243,] 1.328577e-06 3.460592e-06 4.547232e-07
[2244,] 1.086423e-05 2.828325e-06 4.398001e-06
[2245,] 1.237204e-05 2.764145e-06 4.924026e-06
[2246,] 1.350088e-06 3.460592e-06 4.623054e-07
[2247,] 1.202105e-05 2.764145e-06 4.781780e-06
[2248,] 3.373404e-06 2.735399e-06 1.290971e-06
[2249,] 1.237204e-05 2.753309e-06 4.922718e-06
[2250,] 1.480344e-06 3.460718e-06 5.075008e-07
[2251,] 1.117671e-05 2.851326e-06 4.553054e-06
[2252,] 8.500088e-06 2.749447e-06 3.351657e-06
[2253,] 1.269802e-05 2.732629e-06 5.024897e-06
[2254,] 3.212666e-06 2.690447e-06 1.215711e-06
[2255,] 2.417403e-06 3.643944e-06 8.558419e-07
[2256,] 1.237204e-05 2.746341e-06 4.913015e-06
[2257,] 1.326284e-06 3.458855e-06 4.511232e-07
[2258,] 1.026900e-05 2.805696e-06 4.128384e-06
[2259,] 1.202105e-05 2.784724e-06 4.808814e-06
[2260,] 1.347323e-06 3.465106e-06 4.627905e-07
[2261,] 1.168144e-05 2.739448e-06 4.624864e-06
[2262,] 1.368023e-06 3.466464e-06 4.705597e-07
[2263,] 8.030876e-04 3.842208e-06 3.863196e-04
[2264,] 1.918363e-06 2.577165e-06 5.721370e-07
[2265,] 1.357591e-06 3.466682e-06 4.670091e-07
[2266,] 1.001349e-05 2.813311e-06 4.031238e-06
[2267,] 1.077878e-05 2.739448e-06 4.265378e-06
[2268,] 1.051193e-05 2.746341e-06 4.165930e-06
[2269,] 3.359318e-06 2.696801e-06 1.275404e-06
[2270,] 3.424529e-06 2.703228e-06 1.302688e-06
[2271,] 9.264347e-06 2.798161e-06 3.713256e-06
[2272,] 1.077878e-05 2.791043e-06 4.314508e-06
[2273,] 2.981771e-06 2.696801e-06 1.128879e-06
[2274,] 1.229660e-06 3.554695e-06 4.843457e-07
[2275,] 3.052915e-06 2.712364e-06 1.157930e-06
[2276,] 1.003157e-05 2.786042e-06 4.004214e-06
[2277,] 1.190006e-06 3.250241e-06 3.694995e-07
[2278,] 1.140025e-05 2.800769e-06 4.568056e-06
[2279,] 2.912670e-06 2.744697e-06 1.108822e-06
[2280,] 2.912670e-06 2.722051e-06 1.103399e-06
[2281,] 1.140025e-05 2.811662e-06 4.581216e-06
[2282,] 1.462491e-06 3.480785e-06 5.023113e-07
[2283,] 1.437683e-06 3.482165e-06 4.941610e-07
[2284,] 1.645939e-05 2.732164e-06 6.490214e-06
[2285,] 3.136741e-06 2.663355e-06 1.171297e-06
[2286,] 1.449187e-06 3.489940e-06 5.023226e-07
[2287,] 2.016120e-05 2.835927e-06 8.188209e-06
[2288,] 2.011935e-05 2.724439e-06 7.920878e-06
[2289,] 2.189395e-06 3.479934e-06 9.213545e-07
[2290,] 2.496421e-05 3.598762e-06 3.175679e-06
[2291,] 8.510976e-04 3.237790e-06 2.733266e-04
[2292,] 1.460642e-06 4.026263e-06 8.902548e-07
[2293,] 2.578936e-04 6.314270e-06 4.009556e-04
[2294,] 9.283782e-07 5.725418e-06 2.694442e-07
[2295,] 8.037505e-04 3.247036e-06 2.757572e-04
[2296,] 3.712356e-04 5.374419e-06 5.013303e-04
[2297,] 1.038131e-06 3.322538e-06 3.504202e-07
[2298,] 1.659364e-06 3.268062e-06 8.292799e-07
[2299,] 3.280530e-04 8.002202e-06 6.530198e-04
[2300,] 1.206374e-05 4.134526e-06 5.809977e-06
[2301,] 7.690855e-07 9.917515e-06 4.855829e-07
[2302,] 1.671130e-05 2.710531e-06 6.335014e-06
[2303,] 1.385167e-03 3.310639e-06 5.902106e-04
[2304,] 2.824057e-06 2.568244e-06 7.269624e-07
[2305,] 4.788212e-06 3.271739e-06 1.497024e-06
[2306,] 1.045418e-03 3.259588e-06 3.780983e-04
[2307,] 2.898792e-05 3.811546e-06 1.237573e-05
[2308,] 2.915845e-05 3.853943e-06 1.253169e-05
[2309,] 2.352409e-06 3.465862e-05 6.987965e-06
[2310,] 3.333210e-05 3.963062e-06 1.456013e-05
[2311,] 3.228656e-05 4.003521e-06 1.417332e-05
[2312,] 2.464483e-06 4.146734e-05 8.276740e-06
[2313,] 9.109841e-07 5.414527e-06 4.828509e-07
[2314,] 9.180320e-07 5.984961e-06 5.044150e-07
[2315,] 3.350840e-05 4.032750e-06 1.476153e-05
[2316,] 9.282347e-06 3.271142e-06 2.903756e-06
[2317,] 3.035518e-05 4.080985e-06 1.340940e-05
[2318,] 3.625026e-05 4.134413e-06 1.616305e-05
[2319,] 3.051151e-05 4.042933e-06 1.340110e-05
[2320,] 2.804277e-05 4.019003e-06 1.225446e-05
[2321,] 1.088870e-03 3.263746e-06 4.156480e-04
[2322,] 2.999124e-05 4.011650e-06 1.311918e-05
[2323,] 8.894820e-07 5.550837e-06 4.681389e-07
[2324,] 8.824063e-07 5.584007e-06 4.628619e-07
[2325,] 9.627490e-06 3.348503e-06 2.993206e-06
[2326,] 8.573605e-07 5.688628e-06 4.434389e-07
[2327,] 2.905006e-05 4.051268e-06 1.275375e-05
[2328,] 8.894820e-07 5.726415e-06 4.725976e-07
[2329,] 9.375145e-06 3.365384e-06 2.912127e-06
[2330,] 2.905006e-05 4.067226e-06 1.277657e-05
[2331,] 1.203922e-03 3.266703e-06 4.685431e-04
[2332,] 2.528579e-05 4.091889e-06 1.110686e-05
[2333,] 2.337856e-06 3.470713e-06 7.174166e-07
[2334,] 8.753243e-07 5.796024e-06 4.629715e-07
[2335,] 8.638223e-07 5.946100e-06 4.549998e-07
[2336,] 8.461795e-06 3.414122e-06 2.621649e-06
[2337,] 8.750716e-07 6.014656e-06 4.690002e-07
[2338,] 2.528579e-05 4.059648e-06 1.106781e-05
[2339,] 9.185973e-07 5.941760e-06 4.794617e-07
[2340,] 2.776404e-05 4.042933e-06 1.216224e-05
[2341,] 2.702115e-05 4.059648e-06 1.184986e-05
[2342,] 8.968826e-07 5.785133e-06 4.507729e-07
[2343,] 8.244590e-06 3.477951e-06 2.543184e-06
[2344,] 2.662027e-03 3.275435e-06 8.771008e-04
[2345,] 9.178760e-04 3.317052e-06 3.910074e-04
[2346,] 1.304814e-03 3.267984e-06 5.232212e-04
[2347,] 9.548490e-07 5.965016e-06 5.384413e-07
[2348,] 2.087684e-05 3.775051e-06 8.370320e-06
[2349,] 8.889627e-06 3.481020e-06 2.737324e-06
[2350,] 9.638739e-07 6.250139e-06 5.561844e-07
[2351,] 9.548490e-07 6.206884e-06 5.468170e-07
[2352,] 9.548490e-07 6.250139e-06 5.480315e-07
[2353,] 3.067297e-06 5.835596e-05 1.482598e-05
[2354,] 3.104657e-06 5.835596e-05 1.511069e-05
[2355,] 9.638739e-07 6.250139e-06 5.561844e-07
[2356,] 1.205689e-03 3.266132e-06 4.917438e-04
[2357,] 7.288640e-06 3.484149e-06 2.249319e-06
[2358,] 9.541302e-07 6.310926e-06 5.490729e-07
[2359,] 7.221735e-06 3.471333e-06 2.230794e-06
[2360,] 3.005429e-05 4.146652e-06 1.337117e-05
[2361,] 9.722613e-07 6.353552e-06 5.683479e-07
[2362,] 7.221735e-06 3.480554e-06 2.228430e-06
[2363,] 9.638739e-07 6.229109e-06 5.571197e-07
[2364,] 9.638739e-07 6.239577e-06 5.574220e-07
[2365,] 6.757262e-06 3.436318e-06 2.093067e-06
[2366,] 3.198908e-05 4.163838e-06 1.428409e-05
[2367,] 3.303725e-05 4.146652e-06 1.473877e-05
[2368,] 1.522238e-03 3.261011e-06 5.989442e-04
[2369,] 3.353941e-06 6.100718e-05 1.750636e-05
[2370,] 3.198908e-05 4.137676e-06 1.424406e-05
[2371,] 3.303725e-05 4.086529e-06 1.464184e-05
[2372,] 9.638739e-07 6.189679e-06 5.559771e-07
[2373,] 1.522238e-03 3.260529e-06 5.968317e-04
[2374,] 2.198943e-05 3.792976e-06 8.845563e-06
[2375,] 1.522238e-03 3.260529e-06 5.968317e-04
[2376,] 2.346066e-06 3.457025e-06 7.159037e-07
[2377,] 3.303725e-05 4.146652e-06 1.473877e-05
[2378,] 6.444338e-06 3.470771e-06 1.992236e-06
[2379,] 4.830213e-03 5.323221e-06 5.877115e-03
[2380,] 3.523333e-06 6.592355e-05 1.998408e-05
[2381,] 9.722613e-07 6.189679e-06 5.635435e-07
[2382,] 9.722613e-07 6.189679e-06 5.635435e-07
[2383,] 6.883451e-06 3.430364e-06 2.132408e-06
[2384,] 9.722613e-07 6.189679e-06 5.635435e-07
[2385,] 9.722613e-07 6.189679e-06 5.635435e-07
[2386,] 7.221735e-06 3.412067e-06 2.238370e-06
[2387,] 9.638739e-07 6.189679e-06 5.559771e-07
[2388,] 3.334093e-06 6.843420e-05 1.875752e-05
[2389,] 6.712922e-06 3.358597e-06 2.090314e-06
[2390,] 9.255104e-07 3.800378e-06 3.021987e-07
[2391,] 3.103181e-05 4.186949e-06 1.386515e-05
[2392,] 9.340978e-07 7.005376e-06 5.328793e-07
[2393,] 1.402564e-03 3.252492e-06 5.173001e-04
[2394,] 6.883451e-06 3.306669e-06 2.150521e-06
[2395,] 3.173501e-05 4.186949e-06 1.418870e-05
[2396,] 3.289143e-05 4.177836e-06 1.470701e-05
[2397,] 3.409495e-05 4.186949e-06 1.527587e-05
[2398,] 9.720222e-07 5.793721e-06 5.482841e-07
[2399,] 3.182153e-06 7.166587e-05 1.772009e-05
[2400,] 1.337599e-06 3.078079e-05 2.473485e-07
[2401,] 3.073286e-05 4.151676e-06 1.367654e-05
[2402,] 2.966055e-05 4.169675e-06 1.321081e-05
[2403,] 9.720222e-07 5.334601e-06 5.334675e-07
[2404,] 9.720222e-07 5.303295e-06 5.324150e-07
[2405,] 9.271268e-07 7.142948e-06 5.276930e-07
[2406,] 2.633842e-06 1.882993e-05 6.162399e-06
[2407,] 1.992426e-03 3.281418e-06 5.606218e-04
[2408,] 1.402564e-03 3.262421e-06 4.417149e-04
[2409,] 1.260451e-06 4.378037e-06 2.650371e-07
[2410,] 1.327430e-06 4.381462e-06 2.735417e-07
[2411,] 1.260451e-06 4.401308e-06 2.649819e-07
[2412,] 9.188332e-07 7.340471e-06 5.218946e-07
[2413,] 1.293193e-06 4.401308e-06 2.689498e-07
[2414,] 3.173501e-05 4.174508e-06 1.415696e-05
[2415,] 3.289143e-05 4.148609e-06 1.464747e-05
[2416,] 1.433700e-03 3.259780e-06 4.125888e-04
[2417,] 9.188332e-07 7.197469e-06 5.186568e-07
[2418,] 2.527830e-06 1.688233e-05 5.412080e-06
[2419,] 4.038821e-06 4.469561e-06 1.731216e-06
[2420,] 1.374547e-03 3.261268e-06 3.880958e-04
[2421,] 3.173501e-05 4.165534e-06 1.414348e-05
[2422,] 1.260451e-06 4.442671e-06 2.641584e-07
[2423,] 1.109321e-03 3.266441e-06 3.565331e-04
[2424,] 8.849795e-07 6.598281e-06 4.628651e-07
[2425,] 3.073286e-05 4.200799e-06 1.373481e-05
[2426,] 3.073286e-05 4.191689e-06 1.372177e-05
[2427,] 3.173501e-05 4.191689e-06 1.418261e-05
[2428,] 1.320925e-03 3.266085e-06 4.190403e-04
[2429,] 1.260451e-06 4.456735e-06 2.642556e-07
[2430,] 1.260451e-06 4.477175e-06 2.638599e-07
[2431,] 3.073286e-05 4.218239e-06 1.375963e-05
[2432,] 9.145091e-07 2.650608e-05 4.626867e-07
[2433,] 1.244620e-06 4.529728e-06 2.609994e-07
[2434,] 3.289143e-05 4.282742e-06 1.485316e-05
[2435,] 3.289143e-05 4.292322e-06 1.486740e-05
[2436,] 1.229137e-06 4.574058e-06 2.585423e-07
[2437,] 1.229137e-06 4.562770e-06 2.587371e-07
[2438,] 1.229137e-06 4.562770e-06 2.587371e-07
[2439,] 1.191246e-03 3.261536e-06 3.499364e-04
[2440,] 1.213995e-06 4.585405e-06 2.565822e-07
[2441,] 3.409495e-05 4.246783e-06 1.535713e-05
[2442,] 3.522012e-05 4.273210e-06 1.592216e-05
[2443,] 3.409495e-05 4.273210e-06 1.539853e-05
[2444,] 2.689028e-06 1.471523e-05 5.426573e-06
[2445,] 3.289143e-05 4.292322e-06 1.486740e-05
[2446,] 1.248641e-06 4.784555e-06 2.586172e-07
[2447,] 1.229137e-06 4.807727e-06 2.562094e-07
[2448,] 1.244620e-06 4.807727e-06 2.579660e-07
[2449,] 1.244620e-06 4.831076e-06 2.577730e-07
[2450,] 3.173501e-05 4.376099e-06 1.444640e-05
[2451,] 1.244620e-06 4.875931e-06 2.574075e-07
[2452,] 1.244620e-06 4.875931e-06 2.574075e-07
[2453,] 1.244620e-06 4.945656e-06 2.568530e-07
[2454,] 9.033105e-07 6.696438e-06 4.879686e-07
[2455,] 1.244620e-06 4.967611e-06 2.566817e-07
[2456,] 3.380164e-05 4.454945e-06 1.553237e-05
[2457,] 1.634656e-03 3.279578e-06 4.326916e-04
[2458,] 1.244620e-06 5.064510e-06 2.559439e-07
[2459,] 1.444486e-03 3.276637e-06 3.354607e-04
[2460,] 1.244620e-06 5.187817e-06 2.550457e-07
[2461,] 1.244620e-06 5.170246e-06 2.551710e-07
[2462,] 2.966055e-05 4.518232e-06 1.364962e-05
[2463,] 3.173501e-05 4.518232e-06 1.463680e-05
[2464,] 8.996457e-07 6.014751e-06 4.663326e-07
[2465,] 1.341964e-03 3.276484e-06 3.148139e-04
[2466,] 9.148210e-07 3.921305e-06 2.945839e-07
[2467,] 1.244620e-06 5.441575e-06 2.528861e-07
[2468,] 2.966055e-05 4.650230e-06 1.375016e-05
[2469,] 1.213995e-06 5.230070e-06 2.509970e-07
[2470,] 3.173501e-05 4.507491e-06 1.462277e-05
[2471,] 1.634656e-03 3.289864e-06 4.235944e-04
[2472,] 1.244620e-06 5.120853e-06 2.550786e-07
[2473,] 1.276639e-06 5.281089e-06 2.573966e-07
[2474,] 1.260451e-06 4.673294e-06 2.604666e-07
[2475,] 1.769779e-03 3.273822e-06 4.129035e-04
[2476,] 1.260451e-06 5.281089e-06 2.556530e-07
[2477,] 1.260451e-06 5.281089e-06 2.556530e-07
[2478,] 1.802374e-03 3.273822e-06 4.198221e-04
[2479,] 1.737816e-03 3.273822e-06 4.061077e-04
[2480,] 9.407085e-07 6.661674e-06 5.304274e-07
[2481,] 1.737816e-03 3.273491e-06 4.103285e-04
[2482,] 2.677980e-05 4.713674e-06 1.240542e-05
[2483,] 8.987173e-07 6.390370e-06 4.740807e-07
[2484,] 1.229137e-06 5.413386e-06 2.514256e-07
[2485,] 1.572558e-05 4.627776e-06 6.626739e-06
[2486,] 1.471696e-06 5.048280e-06 2.812562e-07
[2487,] 3.403158e-05 4.773164e-06 1.584576e-05
[2488,] 3.075788e-05 4.861865e-06 1.432612e-05
[2489,] 1.978376e-05 4.023577e-06 8.615809e-06
[2490,] 2.660959e-05 4.367518e-06 1.202519e-05
[2491,] 2.946954e-05 4.396497e-06 1.339740e-05
[2492,] 2.946954e-05 4.386456e-06 1.338477e-05
[2493,] 5.206612e-04 3.296313e-05 4.340987e-03
[2494,] 2.946954e-05 4.338966e-06 1.332440e-05
[2495,] 2.746253e-05 4.338966e-06 1.238951e-05
[2496,] 2.844627e-05 4.329219e-06 1.283548e-05
[2497,] 2.844627e-05 4.320489e-06 1.282465e-05
[2498,] 2.844627e-05 4.292631e-06 1.278985e-05
[2499,] 2.844627e-05 4.287681e-06 1.279521e-05
[2500,] 2.490456e-05 4.260090e-06 1.112576e-05
[2501,] 2.660959e-05 4.251610e-06 1.190186e-05
[2502,] 2.569646e-05 4.251610e-06 1.148107e-05
[2503,] 2.844627e-05 4.260090e-06 1.276024e-05
[2504,] 2.844627e-05 4.272290e-06 1.277575e-05
[2505,] 5.418776e-04 3.264024e-05 4.508166e-03
[2506,] 3.109593e-03 1.332016e-05 1.127354e-02
[2507,] 2.746253e-05 4.224555e-06 1.226182e-05
[2508,] 2.660959e-05 4.215319e-06 1.185850e-05
[2509,] 1.414580e-03 1.783399e-05 7.416070e-03
[2510,] 2.660959e-05 4.232908e-06 1.187960e-05
[2511,] 2.490456e-05 4.232908e-06 1.109582e-05
[2512,] 2.746253e-05 4.197902e-06 1.222848e-05
[2513,] 6.100677e-04 3.257497e-05 5.148726e-03
[2514,] 2.809358e-05 4.181862e-06 1.249722e-05
[2515,] 1.957600e-03 9.518519e-06 4.350463e-03
[2516,] 2.946954e-05 4.180655e-06 1.312626e-05
[2517,] 5.206612e-04 3.477573e-05 4.587993e-03
[2518,] 2.569646e-05 4.207047e-06 1.142981e-05
[2519,] 2.746253e-05 4.180655e-06 1.220670e-05
[2520,] 2.844627e-05 4.180655e-06 1.265722e-05
[2521,] 2.660959e-05 4.207047e-06 1.184852e-05
[2522,] 3.166978e-03 1.332016e-05 1.148987e-02
[2523,] 2.746253e-05 4.180655e-06 1.220670e-05
[2524,] 2.844627e-05 4.180655e-06 1.265722e-05
[2525,] 2.059770e-05 3.429282e-06 9.036789e-06
[2526,] 2.844627e-05 4.180655e-06 1.265722e-05
[2527,] 2.844627e-05 4.188804e-06 1.266795e-05
[2528,] 2.844627e-05 4.180655e-06 1.265722e-05
[2529,] 5.206612e-04 3.276977e-05 4.327186e-03
[2530,] 8.333860e-07 2.773424e-06 2.581519e-07
[2531,] 8.352690e-07 2.773996e-06 2.590980e-07
[2532,] 8.352690e-07 2.780790e-06 2.595017e-07
[2533,] 1.703832e-05 4.149454e-06 1.346494e-05
[2534,] 1.202462e-03 1.758219e-05 6.145733e-03
[2535,] 3.042570e-05 4.228912e-06 1.362050e-05
[2536,] 2.946954e-05 4.228912e-06 1.317984e-05
[2537,] 2.946954e-05 4.219728e-06 1.316747e-05
[2538,] 8.447976e-07 2.789540e-06 2.631698e-07
[2539,] 5.522539e-04 3.083213e-05 4.361020e-03
[2540,] 3.873338e-05 4.255815e-06 1.751218e-05
[2541,] 8.345803e-07 2.772052e-06 2.584340e-07
[2542,] 3.319986e-03 1.329705e-05 1.198980e-02
[2543,] 3.100061e-05 4.265185e-06 1.393688e-05
[2544,] 2.014343e-05 3.431013e-06 8.837331e-06
[2545,] 2.614942e-05 4.211503e-06 1.163224e-05
[2546,] 2.614942e-05 4.194262e-06 1.161179e-05
[2547,] 3.042570e-05 4.202408e-06 1.358333e-05
[2548,] 3.042570e-05 4.219728e-06 1.360767e-05
[2549,] 5.522539e-04 3.043024e-05 4.306475e-03
[2550,] 3.042570e-05 4.219728e-06 1.360767e-05
[2551,] 2.946954e-05 4.224958e-06 1.316264e-05
[2552,] 2.790918e-05 4.224958e-06 1.244537e-05
[2553,] 8.439209e-07 2.796865e-06 2.636179e-07
[2554,] 9.992214e-05 6.106852e-06 1.162942e-04
[2555,] 1.171763e-04 7.725876e-06 2.268700e-04
[2556,] 1.137957e-04 7.752007e-06 2.207775e-04
[2557,] 1.035040e-04 7.790271e-06 2.009097e-04
[2558,] 1.073530e-04 8.018687e-06 2.147293e-04
[2559,] 1.535078e-06 3.304995e-06 5.334938e-07
[2560,] 6.195603e-04 6.622156e-06 7.815231e-04
[2561,] 1.301760e-05 4.811832e-06 5.852648e-06
[2562,] 3.012319e-06 3.308421e-06 1.048905e-06
[2563,] 2.541723e-03 1.270589e-05 8.822684e-03
[2564,] 1.488192e-06 3.295220e-06 5.123041e-07
[2565,] 1.419697e-06 3.293248e-06 4.828394e-07
[2566,] 1.849505e-03 1.245218e-05 5.183926e-03
[2567,] 1.261073e-05 4.700408e-06 5.631461e-06
[2568,] 1.816945e-03 4.452004e-05 1.656983e-02
[2569,] 1.513302e-06 3.273875e-06 5.068887e-07
[2570,] 2.560765e-05 6.710533e-06 3.719703e-05
[2571,] 1.431634e-06 3.274938e-06 4.799397e-07
[2572,] 7.051625e-04 9.436928e-06 1.599923e-03
[2573,] 2.934110e-05 5.555846e-06 3.699506e-05
[2574,] 1.614943e-06 3.544515e-06 3.774147e-07
[2575,] 7.883618e-04 6.375154e-06 1.268073e-03
[2576,] 8.126821e-04 6.264482e-06 1.279407e-03
[2577,] 8.406545e-04 6.264482e-06 1.322817e-03
[2578,] 1.063010e-03 6.796136e-06 1.581645e-03
[2579,] 1.063010e-03 6.838905e-06 1.595422e-03
[2580,] 3.291743e-06 3.409313e-06 1.156249e-06
[2581,] 1.053349e-03 2.480976e-06 4.925311e-04
[2582,] 1.053349e-03 2.484364e-06 4.972871e-04
[2583,] 9.685285e-04 5.863645e-06 1.401803e-03
[2584,] 1.135740e-03 6.965080e-06 1.745194e-03
[2585,] 8.667159e-04 5.578795e-06 1.181717e-03
[2586,] 2.968097e-06 3.399828e-06 1.014289e-06
[2587,] 8.182840e-04 5.964777e-06 1.213505e-03
[2588,] 1.628421e-06 3.762055e-06 3.616613e-07
[2589,] 2.997687e-06 3.399297e-06 1.022710e-06
[2590,] 3.027717e-06 3.399035e-06 1.032061e-06
[2591,] 2.233052e-06 2.758177e-06 7.288263e-07
[2592,] 3.040110e-06 3.400855e-06 1.038185e-06
[2593,] 3.027717e-06 3.398776e-06 1.031235e-06
[2594,] 3.058192e-06 3.398776e-06 1.041537e-06
[2595,] 3.027717e-06 3.398519e-06 1.030410e-06
[2596,] 2.711989e-06 3.401714e-06 9.323131e-07
[2597,] 2.642364e-06 3.404675e-06 9.151813e-07
[2598,] 2.614186e-06 2.756111e-06 8.381221e-07
[2599,] 1.188135e-03 7.873802e-06 2.152252e-03
[2600,] 2.622276e-06 3.577470e-06 8.765988e-07
[2601,] 2.692911e-06 3.400989e-06 9.265852e-07
[2602,] 1.418389e-03 2.480462e-06 6.599913e-04
[2603,] 2.692911e-06 3.400699e-06 9.258782e-07
[2604,] 2.907617e-06 2.744527e-06 9.060796e-07
[2605,] 2.883092e-06 3.398290e-06 9.808386e-07
[2606,] 2.667453e-06 3.400440e-06 9.164966e-07
[2607,] 2.692911e-06 3.400155e-06 9.245375e-07
[2608,] 2.910238e-03 8.376591e-06 6.697532e-03
[2609,] 9.433839e-04 5.676964e-06 9.624101e-04
[2610,] 9.433839e-04 5.676964e-06 9.624101e-04
[2611,] 9.433839e-04 5.658197e-06 9.575807e-04
[2612,] 7.585749e-04 6.299633e-06 1.208627e-03
[2613,] 8.815077e-04 5.721269e-06 9.165397e-04
[2614,] 1.298509e-03 7.973568e-06 2.388411e-03
[2615,] 8.815077e-04 5.721269e-06 9.165397e-04
[2616,] 2.617636e-06 3.401874e-06 9.026980e-07
[2617,] 2.547919e-06 3.401874e-06 8.785847e-07
[2618,] 6.874303e-04 6.614870e-06 1.161609e-03
[2619,] 7.340414e-04 6.614870e-06 1.239783e-03
[2620,] 6.663579e-04 6.673404e-06 1.137911e-03
[2621,] 9.213691e-04 5.721269e-06 9.535004e-04
[2622,] 9.213691e-04 5.721269e-06 9.535004e-04
[2623,] 2.571629e-06 3.403372e-06 8.900441e-07
[2624,] 9.021521e-04 5.721269e-06 9.357073e-04
[2625,] 1.186160e-03 8.181276e-06 2.261071e-03
[2626,] 2.617636e-06 3.404288e-06 9.080316e-07
[2627,] 2.593264e-06 3.404288e-06 8.995297e-07
[2628,] 2.547919e-06 3.407897e-06 8.908760e-07
[2629,] 9.021521e-04 5.721269e-06 9.357073e-04
[2630,] 9.021521e-04 5.721269e-06 9.357073e-04
[2631,] 9.021521e-04 5.721269e-06 9.357073e-04
[2632,] 8.815077e-04 5.721269e-06 9.165397e-04
[2633,] 8.815077e-04 5.721269e-06 9.165397e-04
[2634,] 8.815077e-04 5.721269e-06 9.165397e-04
[2635,] 1.161549e-03 8.287810e-06 2.252970e-03
[2636,] 1.161549e-03 8.396178e-06 2.291802e-03
[2637,] 2.478805e-06 3.404933e-06 8.608350e-07
[2638,] 2.524548e-06 3.404933e-06 8.768479e-07
[2639,] 8.613682e-04 5.721269e-06 8.977868e-04
[2640,] 6.034502e-04 6.673404e-06 1.030983e-03
[2641,] 6.663579e-04 6.673404e-06 1.137911e-03
[2642,] 6.663579e-04 6.859240e-06 1.174941e-03
[2643,] 8.613682e-04 5.675477e-06 8.869631e-04
[2644,] 8.613682e-04 5.625678e-06 8.752159e-04
[2645,] 2.571629e-06 3.405589e-06 8.946629e-07
[2646,] 8.613682e-04 5.580921e-06 8.646789e-04
[2647,] 8.613682e-04 5.580921e-06 8.646789e-04
[2648,] 2.456422e-06 3.405661e-06 8.502860e-07
[2649,] 8.815077e-04 5.580921e-06 8.826974e-04
[2650,] 6.874303e-04 6.573615e-06 1.151403e-03
[2651,] 2.501512e-06 3.404002e-06 8.669238e-07
[2652,] 2.524548e-06 3.404288e-06 8.755455e-07
[2653,] 1.594510e-06 3.700127e-06 3.587838e-07
[2654,] 1.213876e-03 8.448436e-06 2.413330e-03
[2655,] 2.314858e-06 3.404002e-06 8.017170e-07
[2656,] 9.213691e-04 5.625678e-06 9.294398e-04
[2657,] 2.033026e-03 5.908330e-06 2.034518e-03
[2658,] 1.242285e-03 8.618554e-06 2.534558e-03
[2659,] 1.298509e-03 8.732635e-06 2.693911e-03
[2660,] 6.874303e-04 6.573615e-06 1.151403e-03
[2661,] 2.547919e-06 3.402753e-06 8.804826e-07
[2662,] 2.519245e-06 2.742666e-06 7.928334e-07
[2663,] 1.061768e-03 8.848695e-06 2.244994e-03
[2664,] 2.564818e-06 2.742666e-06 8.059135e-07
[2665,] 2.639421e-06 3.404982e-06 1.439553e-06
[2666,] 2.571629e-06 5.779728e-06 1.650029e-06
[2667,] 2.617636e-06 5.779728e-06 1.687384e-06
[2668,] 1.441387e-06 3.507430e-06 5.054950e-07
[2669,] 1.270240e-03 7.854883e-06 2.284487e-03
[2670,] 3.612061e-03 7.086309e-06 6.933588e-03
[2671,] 2.639421e-06 3.280136e-06 1.360969e-06
[2672,] 2.639421e-06 3.280136e-06 1.360969e-06
[2673,] 8.091358e-04 1.713531e-05 3.806053e-03
[2674,] 7.840514e-04 1.716411e-05 3.688717e-03
[2675,] 1.327374e-03 8.218284e-06 2.534532e-03
[2676,] 2.617636e-06 5.868439e-06 1.706387e-06
[2677,] 2.524548e-06 5.872625e-06 1.628131e-06
[2678,] 1.729340e-03 5.465073e-06 1.530917e-03
[2679,] 2.576383e-06 3.286855e-06 1.330042e-06
[2680,] 1.608092e-03 5.524243e-06 1.459588e-03
[2681,] 1.327374e-03 8.370600e-06 2.594674e-03
[2682,] 2.617636e-06 6.022849e-06 1.730735e-06
[2683,] 1.087465e-03 5.269175e-06 1.490337e-03
[2684,] 8.091358e-04 1.754378e-05 3.895427e-03
[2685,] 7.340414e-04 1.732839e-05 3.474861e-03
[2686,] 8.350803e-04 1.754378e-05 4.026366e-03
[2687,] 2.614186e-06 3.291461e-06 1.353480e-06
[2688,] 2.818683e-03 5.332211e-06 2.278885e-03
[2689,] 2.280873e-06 3.255262e-06 1.139469e-06
[2690,] 2.642364e-06 5.515205e-06 1.679889e-06
[2691,] 2.711584e-06 3.261380e-06 1.381761e-06
[2692,] 1.358389e-03 7.677596e-06 2.365218e-03
[2693,] 2.589320e-06 3.257645e-06 1.316451e-06
[2694,] 1.371859e-03 7.309789e-06 2.376093e-03
[2695,] 1.358389e-03 7.822699e-06 2.426139e-03
[2696,] 1.390179e-03 7.775496e-06 2.461373e-03
[2697,] 8.350803e-04 1.650761e-05 3.790939e-03
[2698,] 8.091358e-04 1.650761e-05 3.668031e-03
[2699,] 1.390179e-03 7.775496e-06 2.461373e-03
[2700,] 1.996315e-06 3.865275e-06 6.895732e-07
[2701,] 2.519245e-06 3.262541e-06 1.278387e-06
[2702,] 8.350803e-04 1.650761e-05 3.790939e-03
[2703,] 2.495764e-06 3.262541e-06 1.265185e-06
[2704,] 2.380433e-06 6.106307e-06 1.554780e-06
[2705,] 1.041191e-06 3.599157e-06 3.683302e-07
[2706,] 4.121300e-04 7.151642e-06 6.688402e-04
[2707,] 1.046702e-06 3.554915e-06 3.628621e-07
[2708,] 1.453091e-03 6.803574e-06 2.126005e-03
[2709,] 2.650183e-06 6.543691e-06 1.854908e-06
[2710,] 1.453091e-03 7.286155e-06 2.340902e-03
[2711,] 8.091358e-04 1.573363e-05 3.522229e-03
[2712,] 2.449822e-06 3.274315e-06 1.250098e-06
[2713,] 1.625752e-03 7.457601e-06 2.695896e-03
[2714,] 8.925033e-04 1.610815e-05 3.993732e-03
[2715,] 7.840514e-04 1.573363e-05 3.408713e-03
[2716,] 2.449822e-06 3.274315e-06 1.250098e-06
[2717,] 8.925033e-04 1.589161e-05 3.939591e-03
[2718,] 2.449822e-06 3.266855e-06 1.244989e-06
[2719,] 2.544846e-06 3.548809e-06 8.809243e-07
[2720,] 2.501512e-06 6.132660e-06 1.666246e-06
[2721,] 8.350803e-04 1.552312e-05 3.590600e-03
[2722,] 2.449822e-06 3.259451e-06 1.239908e-06
[2723,] 2.512090e-06 3.259451e-06 1.274939e-06
[2724,] 2.449822e-06 3.259451e-06 1.239908e-06
[2725,] 2.478805e-06 6.132660e-06 1.646815e-06
[2726,] 2.449822e-06 3.248178e-06 1.233754e-06
[2727,] 1.781874e-03 8.318653e-06 3.434392e-03
[2728,] 1.740474e-03 8.318653e-06 3.356310e-03
[2729,] 9.242531e-04 1.680131e-05 4.304925e-03
[2730,] 1.380795e-06 3.364445e-06 4.601086e-07
[2731,] 2.472625e-06 3.262130e-06 1.256250e-06
[2732,] 8.741700e-04 1.617172e-05 3.895533e-03
[2733,] 2.501512e-06 6.308923e-06 1.688937e-06
[2734,] 2.501512e-06 6.290285e-06 1.686303e-06
[2735,] 2.472625e-06 3.179833e-06 1.184407e-06
[2736,] 2.472625e-06 3.286855e-06 1.270569e-06
[2737,] 9.242531e-04 1.601412e-05 4.087875e-03
[2738,] 9.851119e-04 1.601412e-05 4.368142e-03
[2739,] 1.824323e-03 7.336123e-06 2.955132e-03
[2740,] 1.554859e-03 7.292517e-06 2.509949e-03
[2741,] 2.495764e-06 3.309583e-06 1.299774e-06
[2742,] 1.781874e-03 7.292517e-06 2.864450e-03
[2743,] 9.541646e-04 1.556725e-05 4.106695e-03
[2744,] 1.740474e-03 7.290214e-06 2.798722e-03
[2745,] 1.703725e-03 7.290214e-06 2.741447e-03
[2746,] 8.646498e-04 1.556725e-05 3.707058e-03
[2747,] 2.519245e-06 3.332468e-06 1.325009e-06
[2748,] 8.646498e-04 1.573938e-05 3.748229e-03
[2749,] 1.664252e-03 7.199800e-06 2.633421e-03
[2750,] 2.571629e-06 6.592411e-06 1.791302e-06
[2751,] 1.703725e-03 7.246970e-06 2.718686e-03
[2752,] 1.703725e-03 7.246970e-06 2.718686e-03
[2753,] 2.571629e-06 6.655067e-06 1.800198e-06
[2754,] 2.524548e-06 6.353555e-06 1.718007e-06
[2755,] 1.703725e-03 7.246970e-06 2.718686e-03
[2756,] 2.537870e-06 3.544717e-06 8.808846e-07
[2757,] 1.703725e-03 7.382161e-06 2.789894e-03
[2758,] 1.096009e-03 6.661460e-06 1.944667e-03
[2759,] 1.703725e-03 7.430946e-06 2.815627e-03
[2760,] 1.703725e-03 7.475672e-06 2.839236e-03
[2761,] 1.703725e-03 7.430946e-06 2.815627e-03
[2762,] 8.350803e-04 1.687783e-05 3.875322e-03
[2763,] 1.703725e-03 7.475672e-06 2.839236e-03
[2764,] 1.703725e-03 7.475672e-06 2.839236e-03
[2765,] 2.414375e-03 7.525287e-06 4.032901e-03
[2766,] 1.703725e-03 7.475672e-06 2.839236e-03
[2767,] 2.524548e-06 6.935809e-06 1.801048e-06
[2768,] 1.781874e-03 7.525287e-06 2.993002e-03
[2769,] 1.761896e-03 6.034879e-06 1.830117e-03
[2770,] 1.703725e-03 7.475672e-06 2.839236e-03
[2771,] 1.703725e-03 7.475672e-06 2.839236e-03
[2772,] 1.703725e-03 7.475672e-06 2.839236e-03
[2773,] 1.703725e-03 7.475672e-06 2.839236e-03
[2774,] 1.703725e-03 7.475672e-06 2.839236e-03
[2775,] 1.703725e-03 7.475672e-06 2.839236e-03
[2776,] 1.703725e-03 7.475672e-06 2.839236e-03
[2777,] 1.703725e-03 7.475672e-06 2.839236e-03
[2778,] 1.703725e-03 7.475672e-06 2.839236e-03
[2779,] 1.703725e-03 7.475672e-06 2.839236e-03
[2780,] 1.625752e-03 7.475672e-06 2.712942e-03
[2781,] 1.526686e-06 2.785961e-06 4.415627e-07
[2782,] 1.703725e-03 7.475672e-06 2.839236e-03
[2783,] 1.703725e-03 7.475672e-06 2.839236e-03
[2784,] 1.625752e-03 7.475672e-06 2.712942e-03
[2785,] 2.612850e-06 7.051049e-06 1.899840e-06
[2786,] 1.703725e-03 7.475672e-06 2.839236e-03
[2787,] 1.703725e-03 7.525287e-06 2.865444e-03
[2788,] 1.703725e-03 7.525287e-06 2.865444e-03
[2789,] 1.703725e-03 7.478036e-06 2.840484e-03
[2790,] 2.478805e-06 7.026290e-06 1.770025e-06
[2791,] 1.703725e-03 7.475672e-06 2.839236e-03
[2792,] 1.703725e-03 7.475672e-06 2.839236e-03
[2793,] 2.330692e-06 7.096210e-06 1.642056e-06
[2794,] 1.703725e-03 7.475672e-06 2.839236e-03
[2795,] 1.703725e-03 7.525287e-06 2.865444e-03
[2796,] 1.703725e-03 7.525287e-06 2.865444e-03
[2797,] 1.703725e-03 7.525287e-06 2.865444e-03
[2798,] 1.781874e-03 7.525287e-06 2.993002e-03
[2799,] 2.547919e-06 7.098452e-06 1.844691e-06
[2800,] 1.703725e-03 7.667501e-06 2.940672e-03
[2801,] 1.703725e-03 7.525287e-06 2.865444e-03
[2802,] 1.703725e-03 7.525287e-06 2.865444e-03
[2803,] 1.703725e-03 7.525287e-06 2.865444e-03
[2804,] 1.115039e-03 7.132545e-06 2.128633e-03
[2805,] 1.740474e-03 7.525287e-06 2.925458e-03
[2806,] 1.628483e-06 3.410482e-06 5.240212e-07
[2807,] 7.340414e-04 1.713384e-05 3.450388e-03
[2808,] 1.755816e-06 3.402260e-06 5.655630e-07
[2809,] 8.935840e-04 3.525322e-05 7.033059e-03
[2810,] 9.221394e-04 3.525322e-05 7.280912e-03
[2811,] 8.366471e-04 3.525322e-05 6.540862e-03
[2812,] 2.393298e-06 6.883001e-06 1.680415e-06
[2813,] 1.591574e-03 7.525287e-06 2.681941e-03
[2814,] 1.781874e-03 7.525287e-06 2.993002e-03
[2815,] 7.340414e-04 1.713384e-05 3.450388e-03
[2816,] 1.795104e-03 5.488803e-06 1.588860e-03
[2817,] 2.434358e-06 6.883001e-06 1.718541e-06
[2818,] 1.781874e-03 7.525287e-06 2.993002e-03
[2819,] 1.781874e-03 7.525287e-06 2.993002e-03
[2820,] 2.414769e-06 6.837122e-06 1.694573e-06
[2821,] 2.414769e-06 6.837122e-06 1.694573e-06
[2822,] 8.935840e-04 3.561788e-05 7.093347e-03
[2823,] 8.935840e-04 3.561788e-05 7.093347e-03
[2824,] 1.781874e-03 7.525287e-06 2.993002e-03
[2825,] 2.393298e-06 6.837122e-06 1.674734e-06
[2826,] 1.740474e-03 7.525287e-06 2.925458e-03
[2827,] 9.546799e-04 3.411493e-05 7.359748e-03
[2828,] 2.414769e-06 6.791704e-06 1.688831e-06
[2829,] 9.546799e-04 3.561788e-05 7.629201e-03
[2830,] 8.659713e-04 3.525322e-05 6.794018e-03
[2831,] 8.091358e-04 1.694189e-05 3.778228e-03
[2832,] 1.863846e-03 7.570775e-06 3.152900e-03
[2833,] 1.740474e-03 7.570775e-06 2.950035e-03
[2834,] 1.703725e-03 7.621237e-06 2.916182e-03
[2835,] 2.260831e-06 3.337374e-06 1.181578e-06
[2836,] 1.996559e-03 7.349948e-06 3.238633e-03
[2837,] 2.280873e-06 3.352615e-06 1.202793e-06
[2838,] 2.728354e-06 3.494180e-06 8.589489e-07
[2839,] 2.321833e-06 3.360723e-06 1.232600e-06
[2840,] 2.321833e-06 3.360723e-06 1.232600e-06
[2841,] 8.646498e-04 1.734799e-05 4.145754e-03
[2842,] 2.342762e-06 3.352615e-06 1.240237e-06
[2843,] 7.574162e-04 1.746037e-05 3.632450e-03
[2844,] 2.093603e-03 7.442310e-06 3.451075e-03
[2845,] 2.622312e-06 3.361237e-06 1.405124e-06
[2846,] 2.190919e-03 7.361498e-06 3.557116e-03
[2847,] 2.736104e-06 7.046102e-06 2.027483e-06
[2848,] 2.622312e-06 3.354995e-06 1.407439e-06
[2849,] 2.572783e-06 3.347025e-06 1.371906e-06
[2850,] 2.301205e-06 3.413058e-06 1.250553e-06
[2851,] 2.304523e-06 6.974483e-06 1.638237e-06
[2852,] 2.293053e-03 7.237331e-06 3.628867e-03
[2853,] 2.133219e-03 6.961539e-06 3.194203e-03
[2854,] 1.634781e-06 3.322663e-06 4.062638e-07
[2855,] 2.298921e-06 7.339137e-06 1.632348e-06
[2856,] 1.573898e-05 2.540313e-06 5.107857e-06
[2857,] 2.118376e-06 2.596725e-06 3.584675e-07
[2858,] 1.089297e-04 2.533317e-06 3.307324e-05
[2859,] 2.723057e-06 3.016303e-06 9.805593e-07
[2860,] 1.132832e-04 2.532825e-06 3.443854e-05
[2861,] 2.734391e-06 3.025018e-06 9.867111e-07
[2862,] 3.484926e-06 5.826339e-06 3.114367e-06
[2863,] 3.306792e-06 5.794359e-06 2.908626e-06
[2864,] 1.504125e-06 3.581504e-06 5.329092e-07
[2865,] 1.603888e-06 3.783177e-06 5.301087e-07
[2866,] 9.291192e-05 2.523833e-06 2.856215e-05
[2867,] 1.893443e-06 2.579984e-06 3.531419e-07
[2868,] 2.756890e-06 3.071329e-06 1.003944e-06
[2869,] 2.723057e-06 3.071329e-06 9.913921e-07
[2870,] 9.619854e-05 2.522716e-06 2.988155e-05
[2871,] 9.225240e-05 2.522716e-06 2.866935e-05
[2872,] 9.225240e-05 2.522809e-06 2.861868e-05
[2873,] 1.812773e-06 3.540639e-06 5.688056e-07
[2874,] 9.291192e-05 2.515647e-06 2.902585e-05
[2875,] 9.999999e-05 2.515806e-06 3.132795e-05
[2876,] 3.595099e-06 5.520068e-06 3.126892e-06
[2877,] 9.291192e-05 2.516108e-06 2.923456e-05
[2878,] 1.201809e-05 5.302610e-06 3.191196e-06
[2879,] 2.087261e-06 3.610545e-06 9.709971e-07
[2880,] 2.817090e-06 2.464844e-06 3.999566e-07
[2881,] 9.291192e-05 2.517524e-06 2.950316e-05
[2882,] 2.142944e-06 3.994120e-06 1.320246e-06
[2883,] 3.265736e-06 3.714540e-06 1.739573e-06
[2884,] 1.527633e-06 1.223467e-05 4.743682e-07
[2885,] 8.940337e-05 2.518334e-06 2.850111e-05
[2886,] 4.744803e-06 3.517852e-06 2.223457e-06
[2887,] 8.940337e-05 2.518793e-06 2.855216e-05
[2888,] 8.940337e-05 2.518793e-06 2.855216e-05
[2889,] 8.940337e-05 2.519287e-06 2.860331e-05
[2890,] 2.263657e-06 3.490922e-06 1.277462e-06
[2891,] 2.053715e-06 2.500665e-06 3.920543e-07
[2892,] 2.405382e-06 3.111281e-06 8.776981e-07
[2893,] 1.482681e-06 2.543348e-06 4.936082e-07
[2894,] 3.302279e-06 3.751742e-06 1.800954e-06
[2895,] 8.575968e-05 2.525447e-06 2.789718e-05
[2896,] 4.139890e-06 3.801397e-06 2.385859e-06
[2897,] 8.254461e-05 2.527295e-06 2.695948e-05
[2898,] 8.254461e-05 2.526395e-06 2.691147e-05
[2899,] 1.167129e-05 4.665990e-06 3.174275e-06
[2900,] 8.312960e-05 2.534617e-06 2.749065e-05
[2901,] 7.976364e-05 2.528231e-06 2.610370e-05
[2902,] 8.002246e-05 2.529248e-06 2.623652e-05
[2903,] 3.622749e-06 4.198378e-06 2.575645e-06
[2904,] 3.548866e-06 4.219155e-06 2.524213e-06
[2905,] 1.652723e-06 3.738599e-06 5.457755e-07
[2906,] 1.139650e-06 1.233281e-05 6.938817e-07
[2907,] 2.083550e-06 3.292132e-06 7.790108e-07
[2908,] 3.548750e-06 3.762375e-06 1.969287e-06
[2909,] 3.393526e-06 3.703343e-06 1.805578e-06
[2910,] 9.325592e-06 3.093764e-06 2.777599e-06
[2911,] 2.210111e-06 2.830275e-06 8.991102e-07
[2912,] 1.789447e-06 8.688026e-06 3.989368e-07
[2913,] 2.216910e-05 3.246773e-06 9.569406e-06
[2914,] 7.158871e-06 3.194709e-06 2.960890e-06
[2915,] 2.007267e-06 5.598478e-06 8.461991e-07
[2916,] 5.854590e-04 2.669091e-06 5.820681e-05
[2917,] 1.593818e-05 6.472540e-06 7.737038e-06
[2918,] 1.393516e-06 4.991480e-06 6.835096e-07
[2919,] 1.353809e-06 3.193146e-06 3.581661e-07
[2920,] 2.533142e-06 1.481748e-05 1.491031e-06
[2921,] 1.314076e-06 3.198166e-06 3.665927e-07
[2922,] 2.060838e-06 3.016037e-06 2.994489e-07
[2923,] 1.399540e-06 3.622242e-06 4.343316e-07
[2924,] 2.594516e-06 2.782929e-06 3.378872e-07
[2925,] 1.010962e-06 2.544687e-06 4.333049e-07
[2926,] 1.367345e-05 5.617542e-06 6.431763e-06
[2927,] 8.109249e-06 2.770565e-06 2.632600e-06
[2928,] 2.192101e-05 2.584207e-06 1.405517e-06
[2929,] 1.379660e-06 3.555109e-06 4.225310e-07
[2930,] 8.799929e-07 2.504635e-06 3.571445e-07
[2931,] 1.058316e-05 5.892068e-06 4.932898e-06
[2932,] 1.359536e-06 3.636714e-06 4.404558e-07
[2933,] 2.814289e-06 3.518421e-06 1.009106e-06
[2934,] 4.912010e-06 3.777033e-06 7.542857e-07
[2935,] 1.364248e-06 4.769868e-06 2.856496e-07
[2936,] 3.808718e-06 3.508972e-06 6.379257e-07
[2937,] 4.321564e-06 2.713852e-06 1.024593e-06
[2938,] 4.258115e-06 2.731525e-06 1.016638e-06
[2939,] 2.870518e-06 3.504057e-06 5.170395e-07
[2940,] 4.459772e-06 3.971711e-06 6.980550e-07
[2941,] 7.548006e-06 6.503319e-06 3.318968e-06
[2942,] 6.245232e-06 2.451118e-06 9.883053e-07
[2943,] 4.974298e-06 3.903977e-06 7.617887e-07
[2944,] 5.306133e-06 3.883205e-06 8.028691e-07
[2945,] 7.548006e-06 6.555496e-06 3.322870e-06
[2946,] 1.411221e-06 3.266254e-06 4.111053e-07
[2947,] 3.315630e-06 3.435987e-06 5.882225e-07
[2948,] 5.084674e-06 3.843690e-06 7.849997e-07
[2949,] 7.745261e-06 6.303292e-06 3.393693e-06
[2950,] 1.941821e-06 3.567259e-06 5.916590e-07
[2951,] 5.386299e-06 5.087982e-06 2.246251e-06
[2952,] 5.188107e-06 4.092729e-06 7.708358e-07
[2953,] 7.745261e-06 6.375125e-06 3.399234e-06
[2954,] 7.948582e-06 6.351460e-06 3.490388e-06
[2955,] 1.152276e-05 3.810916e-06 5.310599e-06
[2956,] 3.199007e-06 3.496427e-06 5.607876e-07
[2957,] 1.590590e-06 4.078369e-06 5.535127e-07
[2958,] 3.315630e-06 3.476490e-06 5.795791e-07
[2959,] 1.448031e-06 3.298517e-06 4.271433e-07
[2960,] 5.084674e-06 3.783478e-06 7.979332e-07
[2961,] 5.627538e-06 3.644297e-06 2.229517e-06
[2962,] 1.539910e-06 4.064191e-06 5.352308e-07
[2963,] 3.253559e-06 3.419558e-06 5.811384e-07
[2964,] 3.253559e-06 3.419558e-06 5.811384e-07
[2965,] 3.082074e-06 3.410572e-06 5.594996e-07
[2966,] 1.127172e-06 3.579252e-06 3.948295e-07
[2967,] 3.765691e-06 2.618737e-06 8.316084e-07
[2968,] 2.272843e-06 3.511541e-06 6.531203e-07
[2969,] 1.514125e-06 4.049428e-06 5.257178e-07
[2970,] 3.253559e-06 3.415053e-06 5.820189e-07
[2971,] 6.597828e-06 2.459040e-06 1.038474e-06
[2972,] 2.245218e-06 3.513015e-06 6.452774e-07
[2973,] 2.076308e-06 5.188718e-06 3.868545e-07
[2974,] 2.218453e-06 3.511745e-06 6.404784e-07
[2975,] 3.139814e-06 3.405670e-06 5.683383e-07
[2976,] 2.218453e-06 3.514105e-06 6.381519e-07
[2977,] 4.467021e-06 3.814738e-06 7.179082e-07
[2978,] 4.467021e-06 3.893102e-06 7.048202e-07
[2979,] 2.205717e-06 3.513439e-06 6.359118e-07
[2980,] 2.211725e-06 3.513674e-06 6.370450e-07
[2981,] 1.424878e-06 5.366080e-06 2.979744e-07
[2982,] 2.154833e-06 3.512941e-06 6.241406e-07
[2983,] 2.179542e-06 3.511541e-06 6.317987e-07
[2984,] 2.179542e-06 3.512513e-06 6.301122e-07
[2985,] 2.179542e-06 3.512513e-06 6.301122e-07
[2986,] 2.173769e-06 3.512090e-06 6.292002e-07
[2987,] 2.154833e-06 3.511030e-06 6.258922e-07
[2988,] 2.154833e-06 3.510602e-06 6.262992e-07
[2989,] 2.148624e-06 3.510602e-06 6.248809e-07
[2990,] 2.148624e-06 3.508991e-06 6.264477e-07
[2991,] 2.143080e-06 3.539440e-06 7.591865e-07
[2992,] 2.136967e-06 3.508393e-06 6.243553e-07
[2993,] 1.405178e-06 5.618171e-06 2.929638e-07
[2994,] 2.136967e-06 3.508662e-06 6.233118e-07
[2995,] 1.430346e-06 3.106237e-06 4.054555e-07
[2996,] 1.385921e-06 6.154628e-06 2.861438e-07
[2997,] 2.068550e-06 3.506383e-06 6.087255e-07
[2998,] 7.595488e-07 3.955935e-06 2.092563e-07
[2999,] 2.185078e-06 3.387298e-06 6.208877e-07
[3000,] 7.450358e-07 4.341396e-06 2.071326e-07
[3001,] 2.186006e-06 3.390266e-06 6.162601e-07
[3002,] 2.186006e-06 3.391368e-06 6.147163e-07
[3003,] 2.192522e-06 3.392203e-06 6.132094e-07
[3004,] 2.192522e-06 3.393243e-06 6.119602e-07
[3005,] 6.346199e-06 5.799842e-06 2.717197e-06
[3006,] 3.224434e-06 3.376618e-06 8.876397e-07
[3007,] 3.063267e-06 2.443190e-06 5.215714e-07
[3008,] 1.071955e-06 6.106414e-06 2.462376e-07
[3009,] 2.225235e-06 3.397607e-06 6.154768e-07
[3010,] 2.199093e-06 3.397607e-06 6.101050e-07
[3011,] 2.225235e-06 3.390722e-06 6.261722e-07
[3012,] 2.354030e-06 3.390722e-06 6.541822e-07
[3013,] 1.308439e-06 3.957087e-06 4.506445e-07
[3014,] 2.232073e-06 3.390649e-06 6.300538e-07
[3015,] 2.245218e-06 3.390462e-06 6.332883e-07
[3016,] 2.232073e-06 3.389501e-06 6.348779e-07
[3017,] 2.232073e-06 3.389898e-06 6.314180e-07
[3018,] 1.288202e-06 3.982040e-06 4.441343e-07
[3019,] 2.232073e-06 3.390834e-06 6.321550e-07
[3020,] 2.232073e-06 3.390834e-06 6.321550e-07
[3021,] 2.232073e-06 3.390661e-06 6.324890e-07
[3022,] 2.232073e-06 3.390490e-06 6.328236e-07
[3023,] 2.272843e-06 3.394717e-06 6.324925e-07
[3024,] 1.446235e-06 3.599190e-06 3.070649e-07
[3025,] 9.865505e-07 6.125227e-06 2.365494e-07
[3026,] 2.238274e-06 3.390621e-06 6.366746e-07
[3027,] 1.971016e-06 3.388523e-06 5.742953e-07
[3028,] 2.199093e-06 3.390154e-06 6.314601e-07
[3029,] 1.444850e-06 2.964581e-06 3.940093e-07
[3030,] 7.784903e-06 5.725754e-06 3.353160e-06
[3031,] 2.202558e-06 3.395707e-06 6.198982e-07
[3032,] 2.232073e-06 3.390321e-06 6.390965e-07
[3033,] 9.663506e-07 6.087223e-06 2.344532e-07
[3034,] 1.396633e-06 2.940188e-06 3.804223e-07
[3035,] 2.232073e-06 3.389829e-06 6.404733e-07
[3036,] 2.225831e-06 3.388085e-06 6.452151e-07
[3037,] 7.110217e-07 3.908447e-06 2.078124e-07
[3038,] 2.232602e-06 3.391418e-06 6.433171e-07
[3039,] 2.219115e-06 3.393349e-06 6.419295e-07
[3040,] 1.659224e-06 7.171726e-06 2.972869e-07
[3041,] 2.270071e-06 2.448989e-06 4.089437e-07
[3042,] 2.206502e-06 3.398274e-06 6.430221e-07
[3043,] 7.378751e-07 3.905879e-06 2.095546e-07
[3044,] 1.179593e-05 5.097346e-06 5.040393e-06
[3045,] 2.200840e-06 3.403515e-06 6.438714e-07
[3046,] 2.194395e-06 3.404575e-06 6.426271e-07
[3047,] 9.015228e-07 5.385325e-06 2.306877e-07
[3048,] 1.894552e-06 3.573206e-06 6.084931e-07
[3049,] 1.399435e-06 2.994968e-06 3.859339e-07
[3050,] 2.116959e-06 3.405798e-06 6.309065e-07
[3051,] 2.157419e-06 3.407238e-06 6.373578e-07
[3052,] 2.158774e-06 3.409238e-06 6.388118e-07
[3053,] 2.177179e-06 3.423323e-06 6.411253e-07
[3054,] 3.086454e-05 3.778211e-06 7.884758e-06
[3055,] 1.505074e-06 3.359132e-06 5.368008e-07
[3056,] 3.667851e-05 6.482323e-06 7.441650e-06
[3057,] 1.038425e-06 3.245245e-06 2.753040e-07
[3058,] 1.751774e-06 2.535593e-06 3.629177e-07
[3059,] 1.795142e-05 3.121637e-06 2.970752e-06
[3060,] 7.723068e-04 3.515534e-06 3.527101e-04
[3061,] 1.332251e-06 2.490492e-06 3.207797e-07
[3062,] 1.943527e-03 2.609354e-06 5.961951e-04
[3063,] 1.024931e-06 7.844336e-06 5.099883e-07
[3064,] 1.294505e-06 2.492723e-06 3.140560e-07
[3065,] 3.805973e-05 2.909735e-06 7.508432e-06
[3066,] 3.931053e-05 2.822432e-06 7.762114e-06
[3067,] 9.872758e-04 3.883118e-06 4.922570e-04
[3068,] 1.817681e-06 3.519816e-06 5.948081e-07
[3069,] 8.207336e-07 2.816347e-06 3.072768e-07
[3070,] 1.804624e-06 3.522319e-06 5.918927e-07
[3071,] 1.713978e-03 2.929639e-06 1.773829e-04
[3072,] 1.832135e-06 3.525123e-06 6.035214e-07
[3073,] 1.642008e-03 2.923295e-06 1.737922e-04
[3074,] 3.108253e-05 2.820694e-06 6.597109e-06
[3075,] 2.682242e-05 2.825236e-06 5.372738e-06
[3076,] 1.854111e-06 2.472087e-06 3.882990e-07
[3077,] 2.166885e-03 2.948296e-06 2.108063e-04
[3078,] 1.476016e-03 2.954170e-06 1.488680e-04
[3079,] 2.970926e-05 2.904992e-06 6.003307e-06
[3080,] 3.580481e-05 2.903749e-06 7.143774e-06
[3081,] 1.645129e-06 3.525361e-06 5.350091e-07
[3082,] 3.065414e-05 2.904992e-06 6.174772e-06
[3083,] 1.458712e-06 8.658690e-06 7.614820e-07
[3084,] 3.163322e-05 2.833182e-06 6.118580e-06
[3085,] 1.163919e-03 2.970959e-06 1.158507e-04
[3086,] 1.868377e-06 3.529813e-06 6.181093e-07
[3087,] 3.647679e-05 2.925496e-06 7.058195e-06
[3088,] 9.563191e-07 3.664899e-06 4.565805e-07
[3089,] 1.847839e-06 3.529781e-06 6.088420e-07
[3090,] 2.214426e-05 2.874933e-06 4.301290e-06
[3091,] 2.446336e-06 3.541078e-06 8.323418e-07
[3092,] 1.681280e-03 2.923377e-06 2.803707e-04
[3093,] 5.301582e-03 2.966454e-06 3.592662e-04
[3094,] 2.050000e-06 3.550605e-06 7.050498e-07
[3095,] 1.322830e-02 2.969812e-06 7.805711e-04
[3096,] 1.307998e-06 1.880886e-05 8.850516e-07
[3097,] 1.360527e-06 1.888432e-05 9.321080e-07
[3098,] 8.019103e-07 1.012935e-05 3.924791e-07
[3099,] 5.375866e-05 4.632159e-06 2.650164e-06
[3100,] 1.600150e-06 1.761232e-05 1.071265e-06
[3101,] 2.290673e-02 2.996909e-06 9.346943e-04
[3102,] 1.842409e-06 3.569860e-06 6.414018e-07
[3103,] 1.836927e-06 3.571147e-06 6.400648e-07
[3104,] 8.252194e-07 1.735194e-05 2.934820e-07
[3105,] 8.841024e-07 4.087009e-05 4.648502e-07
[3106,] 1.309831e-02 3.066695e-06 4.366214e-04
[3107,] 9.022715e-07 1.511004e-05 2.505864e-07
[3108,] 8.666525e-07 1.241196e-05 2.525664e-07
[3109,] 1.408874e-06 3.963953e-06 3.449424e-07
[3110,] 1.855936e-06 4.255889e-06 7.793658e-07
[3111,] 1.475727e-06 3.410548e-06 4.873050e-07
[3112,] 1.054678e-06 2.900412e-06 3.230937e-07
[3113,] 1.424209e-06 4.034887e-06 2.884659e-07
[3114,] 1.581004e-06 4.083196e-06 3.047791e-07
[3115,] 7.135980e-07 3.829635e-06 2.081386e-07
[3116,] 1.581004e-06 3.939555e-06 3.089417e-07
[3117,] 1.581004e-06 3.913351e-06 3.099558e-07
[3118,] 1.202489e-06 2.837762e-06 3.840747e-07
[3119,] 1.604962e-06 3.940603e-06 3.111030e-07
[3120,] 1.572083e-06 3.845167e-06 3.113062e-07
[3121,] 1.595724e-06 3.959113e-06 3.096628e-07
[3122,] 1.510375e-06 3.843317e-06 3.030237e-07
[3123,] 1.563523e-06 3.448731e-06 3.298449e-07
[3124,] 1.563523e-06 3.436160e-06 3.306688e-07
[3125,] 1.540145e-06 3.436160e-06 3.273013e-07
[3126,] 1.619217e-06 3.430555e-06 3.390576e-07
[3127,] 1.595023e-06 3.414739e-06 3.358167e-07
[3128,] 1.063793e-06 2.628556e-06 3.131630e-07
[3129,] 1.551071e-06 3.397143e-06 3.311854e-07
[3130,] 1.510375e-06 3.363864e-06 3.261445e-07
[3131,] 1.663127e-06 3.375780e-06 3.476297e-07
[3132,] 1.686586e-06 3.357963e-06 3.524622e-07
[3133,] 1.710561e-06 3.363864e-06 3.554693e-07
[3134,] 1.686586e-06 3.363864e-06 3.519832e-07
[3135,] 1.710561e-06 3.363864e-06 3.554693e-07
[3136,] 7.364321e-07 2.970728e-06 2.266588e-07
[3137,] 2.950526e-06 3.601517e-06 8.532741e-07
[3138,] 1.710561e-06 3.363864e-06 3.554693e-07
[3139,] 7.354675e-07 3.292805e-06 2.106824e-07
[3140,] 1.788294e-06 3.352685e-06 3.677122e-07
[3141,] 1.710561e-06 3.352685e-06 3.563988e-07
[3142,] 1.710561e-06 3.341066e-06 3.573822e-07
[3143,] 1.686586e-06 3.335313e-06 3.543425e-07
[3144,] 1.716817e-06 3.373383e-06 3.551541e-07
[3145,] 1.742143e-06 3.373383e-06 3.588018e-07
[3146,] 1.023242e-06 2.606638e-06 2.932181e-07
[3147,] 1.744767e-06 3.387369e-06 3.584748e-07
[3148,] 1.744767e-06 3.393204e-06 3.579998e-07
[3149,] 1.744767e-06 3.393204e-06 3.579998e-07
[3150,] 1.744767e-06 3.405571e-06 3.570067e-07
[3151,] 1.463192e-06 3.286434e-06 4.735605e-07
[3152,] 7.436831e-07 3.004081e-06 2.232486e-07
[3153,] 7.488594e-07 2.952616e-06 2.211538e-07
[3154,] 1.744767e-06 3.442378e-06 3.541542e-07
[3155,] 4.641578e-06 3.739901e-06 7.137319e-07
[3156,] 2.695494e-06 3.589094e-06 4.369494e-07
[3157,] 2.081807e-06 3.514385e-06 3.778174e-07
[3158,] 1.394450e-06 3.308364e-06 4.358444e-07
[3159,] 3.072138e-06 3.657662e-06 8.430523e-07
[3160,] 7.810245e-07 3.588914e-06 2.291275e-07
[3161,] 3.336246e-06 3.619912e-06 9.202519e-07
[3162,] 1.934848e-06 2.995465e-06 4.531525e-07
[3163,] 2.047597e-06 3.000495e-06 4.812105e-07
[3164,] 3.311518e-06 3.608278e-06 9.201208e-07
[3165,] 2.015462e-06 3.020907e-06 4.688446e-07
[3166,] 1.836650e-06 3.149096e-06 4.082247e-07
[3167,] 1.980603e-06 3.037144e-06 4.582198e-07
[3168,] 1.968546e-06 3.159035e-06 4.325897e-07
[3169,] 1.968546e-06 3.166627e-06 4.313528e-07
[3170,] 1.391624e-06 3.329546e-06 4.314942e-07
[3171,] 7.638261e-07 3.097094e-06 2.200946e-07
[3172,] 1.968546e-06 3.181378e-06 4.290138e-07
[3173,] 8.057655e-07 3.101815e-06 2.274447e-07
[3174,] 2.045555e-06 3.193072e-06 4.401549e-07
[3175,] 1.968546e-06 3.196893e-06 4.266393e-07
[3176,] 6.917718e-07 3.240014e-06 2.255017e-07
[3177,] 7.638261e-07 3.120843e-06 2.191060e-07
[3178,] 7.638261e-07 3.120843e-06 2.191060e-07
[3179,] 1.968546e-06 3.220731e-06 4.231491e-07
[3180,] 1.391491e-06 3.336234e-06 4.333842e-07
[3181,] 2.443759e-06 4.189451e-06 4.618427e-07
[3182,] 7.638261e-07 3.130497e-06 2.188264e-07
[3183,] 1.999608e-06 3.233196e-06 4.265025e-07
[3184,] 1.968546e-06 3.237267e-06 4.208315e-07
[3185,] 1.044024e-06 2.618069e-06 3.340851e-07
[3186,] 8.120783e-07 3.134086e-06 2.274118e-07
[3187,] 3.414675e-06 3.632893e-06 9.333374e-07
[3188,] 7.645952e-07 3.130511e-06 2.188787e-07
[3189,] 1.968546e-06 3.237267e-06 4.208315e-07
[3190,] 1.968546e-06 3.237267e-06 4.208315e-07
[3191,] 1.044024e-06 2.631041e-06 3.372554e-07
[3192,] 1.934848e-06 3.237267e-06 4.152896e-07
[3193,] 1.073808e-06 2.639141e-06 3.486284e-07
[3194,] 1.084315e-06 2.641918e-06 3.526474e-07
[3195,] 1.073808e-06 2.644735e-06 3.499766e-07
[3196,] 1.397839e-06 3.351528e-06 4.346033e-07
[3197,] 1.959259e-06 3.094978e-06 4.352180e-07
[3198,] 1.084315e-06 2.644735e-06 3.533358e-07
[3199,] 1.073808e-06 2.647591e-06 3.506545e-07
[3200,] 2.025210e-06 3.220731e-06 4.325238e-07
[3201,] 1.993576e-06 3.220731e-06 4.272949e-07
[3202,] 7.737193e-07 3.101815e-06 2.214890e-07
[3203,] 2.074084e-06 3.258526e-06 4.345192e-07
[3204,] 2.061212e-06 3.225226e-06 4.372620e-07
[3205,] 1.968546e-06 3.246001e-06 4.191536e-07
[3206,] 2.061212e-06 3.263175e-06 4.318020e-07
[3207,] 2.025210e-06 3.263175e-06 4.260143e-07
[3208,] 2.025210e-06 3.263175e-06 4.260143e-07
[3209,] 3.167651e-06 3.599443e-06 9.027081e-07
[3210,] 2.061212e-06 3.263175e-06 4.318020e-07
[3211,] 2.025210e-06 3.258526e-06 4.266464e-07
[3212,] 2.025210e-06 3.267429e-06 4.254411e-07
[3213,] 2.025210e-06 3.267429e-06 4.254411e-07
[3214,] 2.111101e-06 3.263175e-06 4.397971e-07
[3215,] 1.395901e-06 3.400209e-06 4.474289e-07
[3216,] 6.839563e-06 3.676258e-06 9.714309e-07
[3217,] 2.061212e-06 3.267429e-06 4.312157e-07
[3218,] 2.061212e-06 3.263175e-06 4.318020e-07
[3219,] 2.061212e-06 3.250473e-06 4.324256e-07
[3220,] 2.049194e-06 3.267429e-06 4.292897e-07
[3221,] 2.061212e-06 3.262091e-06 4.311190e-07
[3222,] 2.061212e-06 3.271707e-06 4.306308e-07
[3223,] 2.025210e-06 3.271707e-06 4.248693e-07
[3224,] 2.061212e-06 3.267429e-06 4.312157e-07
[3225,] 2.061212e-06 3.276012e-06 4.300473e-07
[3226,] 2.061212e-06 3.276012e-06 4.300473e-07
[3227,] 1.393681e-06 3.396323e-06 4.440433e-07
[3228,] 2.061212e-06 3.276012e-06 4.300473e-07
[3229,] 2.025210e-06 3.276012e-06 4.242988e-07
[3230,] 2.061212e-06 3.276012e-06 4.300473e-07
[3231,] 2.061212e-06 3.276012e-06 4.300473e-07
[3232,] 2.061212e-06 3.273107e-06 4.292358e-07
[3233,] 2.025210e-06 3.280776e-06 4.236728e-07
[3234,] 1.641600e-06 4.215910e-06 3.210206e-07
[3235,] 2.025210e-06 3.284238e-06 4.244698e-07
[3236,] 2.110570e-06 3.284238e-06 4.380855e-07
[3237,] 2.073336e-06 3.288564e-06 4.315745e-07
[3238,] 2.110570e-06 3.288564e-06 4.374900e-07
[3239,] 2.083978e-06 3.288564e-06 4.332667e-07
[3240,] 1.848712e-06 3.800564e-06 3.364321e-07
[3241,] 7.009691e-07 2.881909e-06 2.085958e-07
[3242,] 1.716455e-06 2.638021e-06 5.199659e-07
[3243,] 1.537619e-06 7.989854e-06 3.176992e-07
[3244,] 1.858942e-06 5.139387e-06 3.127614e-07
[3245,] 1.776434e-06 5.086199e-06 3.081159e-07
[3246,] 1.730502e-06 5.028791e-06 3.057603e-07
[3247,] 1.810934e-06 4.979891e-06 3.112124e-07
[3248,] 1.827464e-06 4.987433e-06 3.121883e-07
[3249,] 1.730502e-06 5.013137e-06 3.058892e-07
[3250,] 1.730502e-06 4.987433e-06 3.061029e-07
[3251,] 1.179095e-06 2.592346e-06 3.561998e-07
[3252,] 1.379509e-06 7.773745e-06 3.203718e-07
[3253,] 2.528370e-06 3.551133e-06 7.819692e-07
[3254,] 1.379509e-06 7.773745e-06 3.203718e-07
[3255,] 1.372858e-06 7.895466e-06 3.207576e-07
[3256,] 1.372858e-06 7.895466e-06 3.207576e-07
[3257,] 1.372858e-06 7.912132e-06 3.207866e-07
[3258,] 1.828556e-06 2.601742e-06 5.291365e-07
[3259,] 1.952644e-06 5.182693e-06 3.179524e-07
[3260,] 1.366297e-06 7.984220e-06 3.211999e-07
[3261,] 1.341358e-06 7.390554e-06 3.189104e-07
[3262,] 1.730502e-06 5.212133e-06 3.043195e-07
[3263,] 1.700651e-06 4.793841e-06 3.052882e-07
[3264,] 3.173414e-06 5.307627e-06 3.952968e-07
[3265,] 1.700651e-06 4.864943e-06 3.046755e-07
[3266,] 1.700651e-06 4.842274e-06 3.054664e-07
[3267,] 1.700651e-06 4.835064e-06 3.055288e-07
[3268,] 1.340938e-06 7.553750e-06 3.215712e-07
[3269,] 1.340938e-06 7.278011e-06 3.210806e-07
[3270,] 1.081038e-06 7.679557e-06 3.754897e-07
[3271,] 1.408800e-06 3.756515e-06 4.965396e-07
[3272,] 1.340938e-06 7.241094e-06 3.210078e-07
[3273,] 7.976858e-07 3.025520e-06 2.390477e-07
[3274,] 1.353442e-06 7.278011e-06 3.205411e-07
[3275,] 1.340938e-06 7.278011e-06 3.210806e-07
[3276,] 1.759864e-06 4.842274e-06 3.092375e-07
[3277,] 1.347147e-06 7.241094e-06 3.207352e-07
[3278,] 1.347147e-06 7.241094e-06 3.207352e-07
[3279,] 1.347147e-06 7.200382e-06 3.206586e-07
[3280,] 1.353442e-06 7.200382e-06 3.204009e-07
[3281,] 3.401064e-06 4.978231e-06 4.181524e-07
[3282,] 6.597219e-07 3.287491e-06 2.145654e-07
[3283,] 1.353442e-06 7.241094e-06 3.204743e-07
[3284,] 1.393127e-06 7.200382e-06 3.190967e-07
[3285,] 1.366297e-06 7.241094e-06 3.199872e-07
[3286,] 1.359825e-06 7.200382e-06 3.201549e-07
[3287,] 1.334815e-06 7.123911e-06 3.210532e-07
[3288,] 1.359825e-06 7.123911e-06 3.200243e-07
[3289,] 1.554028e-06 7.414767e-06 3.265295e-07
[3290,] 1.359825e-06 7.123911e-06 3.200243e-07
[3291,] 1.195935e-06 2.748487e-06 4.179988e-07
[3292,] 1.844252e-06 5.112750e-06 3.127531e-07
[3293,] 8.379612e-07 3.059668e-06 2.459765e-07
[3294,] 1.794658e-06 4.736966e-06 3.131880e-07
[3295,] 1.386252e-06 7.695514e-06 3.201047e-07
[3296,] 1.386252e-06 7.695514e-06 3.201047e-07
[3297,] 1.386252e-06 7.651447e-06 3.200398e-07
[3298,] 1.386252e-06 7.651447e-06 3.200398e-07
[3299,] 1.386252e-06 7.651447e-06 3.200398e-07
[3300,] 1.386252e-06 7.651447e-06 3.200398e-07
[3301,] 1.386252e-06 7.612086e-06 3.199821e-07
[3302,] 1.359825e-06 7.612086e-06 3.209562e-07
[3303,] 8.385741e-07 3.066659e-06 2.465410e-07
[3304,] 1.386252e-06 7.612086e-06 3.199821e-07
[3305,] 1.393087e-06 7.568680e-06 3.197077e-07
[3306,] 1.050230e-06 6.824964e-06 2.767428e-07
[3307,] 1.011834e-06 9.635657e-06 4.150075e-07
[3308,] 1.071151e-06 6.027451e-06 2.723170e-07
[3309,] 1.071151e-06 5.993838e-06 2.722859e-07
[3310,] 1.071151e-06 5.993838e-06 2.722859e-07
[3311,] 1.105203e-06 5.960497e-06 2.717174e-07
[3312,] 1.105203e-06 5.916053e-06 2.717033e-07
[3313,] 1.027533e-06 9.556584e-06 3.824782e-07
[3314,] 1.027533e-06 9.556584e-06 3.824782e-07
[3315,] 1.723891e-06 2.967116e-06 6.828481e-07
[3316,] 1.017018e-06 9.444043e-06 3.980842e-07
[3317,] 1.015429e-06 9.391351e-06 4.013049e-07
[3318,] 1.016199e-06 9.482064e-06 3.996762e-07
[3319,] 1.013412e-06 9.482064e-06 4.071707e-07
[3320,] 1.017018e-06 9.172679e-06 3.953717e-07
[3321,] 1.017018e-06 9.116702e-06 3.949139e-07
[3322,] 1.017886e-06 9.116702e-06 3.931653e-07
[3323,] 6.887055e-07 3.152817e-06 2.116532e-07
[3324,] 1.017886e-06 9.011603e-06 3.923115e-07
[3325,] 1.019771e-06 9.066714e-06 3.893439e-07
[3326,] 1.018804e-06 9.223454e-06 3.922884e-07
[3327,] 1.017018e-06 8.913535e-06 3.932342e-07
[3328,] 1.017886e-06 9.276067e-06 3.944459e-07
[3329,] 1.018804e-06 9.011603e-06 3.905977e-07
[3330,] 1.017886e-06 9.223454e-06 3.940250e-07
[3331,] 1.814655e-06 2.610012e-06 5.191859e-07
[3332,] 1.017018e-06 9.900403e-06 4.011381e-07
[3333,] 1.020787e-06 9.775826e-06 3.930460e-07
[3334,] 1.058262e-06 3.172734e-06 2.865621e-07
[3335,] 6.830011e-07 3.095880e-06 2.120456e-07
[3336,] 1.019771e-06 8.515006e-06 3.848778e-07
[3337,] 1.019771e-06 7.893331e-06 3.795769e-07
[3338,] 1.020787e-06 8.539216e-06 3.834622e-07
[3339,] 1.027934e-06 8.206384e-06 3.716864e-07
[3340,] 1.027934e-06 8.206384e-06 3.716864e-07
[3341,] 1.042084e-06 7.514585e-06 3.546842e-07
[3342,] 1.030896e-06 8.119807e-06 3.782923e-07
[3343,] 1.021779e-06 8.258827e-06 3.949657e-07
[3344,] 6.644676e-07 3.933926e-06 2.420811e-07
[3345,] 1.029734e-06 8.119807e-06 3.798011e-07
[3346,] 1.026547e-06 8.396162e-06 3.868352e-07
[3347,] 1.024668e-06 8.396162e-06 3.901114e-07
[3348,] 1.024668e-06 8.396162e-06 3.901114e-07
[3349,] 1.027560e-06 8.445965e-06 3.856474e-07
[3350,] 1.026547e-06 8.445965e-06 3.872579e-07
[3351,] 2.937431e-06 3.504411e-06 8.268622e-07
[3352,] 1.026547e-06 8.445965e-06 3.872579e-07
[3353,] 1.023802e-06 8.354995e-06 3.909568e-07
[3354,] 1.025583e-06 8.399256e-06 3.880400e-07
[3355,] 1.023802e-06 7.730414e-06 3.857022e-07
[3356,] 2.978431e-06 3.508102e-06 8.296208e-07
[3357,] 1.020200e-06 8.262598e-06 3.987229e-07
[3358,] 1.020341e-06 7.383055e-06 3.896002e-07
[3359,] 1.019216e-06 4.662651e-06 3.567332e-07
[3360,] 2.842372e-06 3.981552e-06 8.178154e-07
[3361,] 6.859524e-07 3.318334e-06 2.089115e-07
[3362,] 6.799575e-07 3.401959e-06 2.406037e-07
[3363,] 2.710210e-06 4.283333e-06 8.818125e-07
[3364,] 1.031055e-06 7.152821e-06 4.669206e-07
[3365,] 6.950210e-07 3.263557e-06 2.104694e-07
[3366,] 1.468714e-06 2.616502e-06 4.238989e-07
[3367,] 6.846014e-07 3.376678e-06 2.458837e-07
[3368,] 7.283517e-07 3.269122e-06 2.357307e-07
[3369,] 1.109010e-06 4.324626e-06 4.641458e-07
[3370,] 6.804201e-07 3.298740e-06 2.083703e-07
[3371,] 7.451955e-07 3.212310e-06 2.377376e-07
[3372,] 6.935438e-07 3.553326e-06 2.577139e-07
[3373,] 7.472613e-07 3.207440e-06 2.389051e-07
[3374,] 6.900640e-07 3.456082e-06 2.491361e-07
[3375,] 6.638836e-07 3.297182e-06 2.090589e-07
[3376,] 2.295927e-06 3.435594e-06 5.775229e-07
[3377,] 7.391573e-07 3.640207e-06 2.843067e-07
[3378,] 1.129651e-06 3.083714e-06 4.258439e-07
[3379,] 7.485997e-07 2.701026e-06 2.326176e-07
[3380,] 1.210785e-06 3.526573e-06 5.253295e-07
[3381,] 7.306632e-07 2.696509e-06 2.280617e-07
[3382,] 1.230367e-06 3.477931e-06 5.504728e-07
[3383,] 7.303804e-07 2.708470e-06 2.296027e-07
[3384,] 1.318935e-06 3.373820e-06 4.398493e-07
[3385,] 1.767047e-06 3.717583e-06 9.031361e-07
[3386,] 3.560801e-06 3.866175e-06 9.052040e-07
[3387,] 1.803316e-06 7.154381e-06 9.258971e-07
[3388,] 8.504712e-07 3.923743e-06 2.686517e-07
[3389,] 8.336153e-07 3.897471e-06 2.644346e-07
[3390,] 8.447200e-07 3.918651e-06 2.670991e-07
[3391,] 8.447200e-07 3.916189e-06 2.671418e-07
[3392,] 8.447200e-07 3.916643e-06 2.671128e-07
[3393,] 1.798306e-06 3.858919e-06 9.628962e-07
[3394,] 1.185013e-06 3.371201e-06 3.916391e-07
[3395,] 8.336153e-07 3.914116e-06 2.639707e-07
[3396,] 8.563579e-07 3.902629e-06 2.704564e-07
[3397,] 1.661027e-06 8.131055e-06 8.721249e-07
[3398,] 8.336153e-07 3.907369e-06 2.641028e-07
[3399,] 1.629406e-06 3.685508e-06 8.519833e-07
[3400,] 1.806764e-06 8.449233e-06 9.773483e-07
[3401,] 7.152296e-07 2.703263e-06 2.250139e-07
[3402,] 1.685172e-06 9.763745e-06 9.365177e-07
[3403,] 1.752340e-06 1.017796e-05 9.944885e-07
[3404,] 1.806764e-06 1.021086e-05 1.033951e-06
[3405,] 1.916366e-06 3.774006e-06 1.021181e-06
[3406,] 8.856028e-07 9.378303e-06 4.133428e-07
[3407,] 7.206450e-07 2.699010e-06 2.269470e-07
[3408,] 1.086746e-06 3.689697e-06 3.617366e-07
[3409,] 7.896995e-07 4.177086e-06 3.461052e-07
[3410,] 1.751576e-06 2.981768e-06 4.834553e-07
[3411,] 3.098952e-06 1.661265e-05 2.246357e-06
[3412,] 3.165734e-06 1.645116e-05 2.299206e-06
[3413,] 1.372425e-06 1.441745e-05 7.985641e-07
[3414,] 1.328611e-06 1.454655e-05 7.667839e-07
[3415,] 1.326667e-06 1.454655e-05 7.653118e-07
[3416,] 1.344935e-06 1.476899e-05 7.815530e-07
[3417,] 7.634229e-07 4.042495e-06 3.211314e-07
[3418,] 7.683966e-07 4.030132e-06 3.238714e-07
[3419,] 1.326667e-06 1.367977e-05 7.570585e-07
[3420,] 1.958814e-06 4.634048e-06 1.350198e-06
[3421,] 1.391101e-06 1.040937e-05 7.537157e-07
[3422,] 3.447620e-06 1.301179e-05 2.407866e-06
[3423,] 1.276119e-06 1.320579e-05 7.149408e-07
[3424,] 2.933325e-06 1.385834e-05 2.013622e-06
[3425,] 3.098833e-06 1.421883e-05 2.166884e-06
[3426,] 1.182277e-06 1.256055e-05 6.346512e-07
[3427,] 1.196906e-06 1.256055e-05 6.450860e-07
[3428,] 1.196906e-06 1.235378e-05 6.429831e-07
[3429,] 1.182277e-06 1.256055e-05 6.346512e-07
[3430,] 1.162671e-06 1.249217e-05 6.200335e-07
[3431,] 1.100105e-06 1.245507e-05 5.753798e-07
[3432,] 1.112878e-06 1.235378e-05 5.835078e-07
[3433,] 3.362864e-06 1.378952e-05 2.370351e-06
[3434,] 1.176856e-06 1.245507e-05 6.297535e-07
[3435,] 3.440375e-06 1.261610e-05 2.372096e-06
[3436,] 1.377420e-06 1.249217e-05 7.741212e-07
[3437,] 3.881214e-06 1.409236e-05 2.828181e-06
[3438,] 4.387204e-06 1.435086e-05 3.288774e-06
[3439,] 1.346923e-06 1.347633e-05 7.697855e-07
[3440,] 1.271908e-06 1.192441e-05 6.919168e-07
[3441,] 1.728770e-06 3.024598e-06 4.825259e-07
[3442,] 1.328827e-06 1.363585e-05 7.602725e-07
[3443,] 1.255625e-06 1.212265e-05 6.826812e-07
[3444,] 1.706836e-06 3.024325e-06 4.802686e-07
[3445,] 1.389052e-06 1.212265e-05 7.781346e-07
[3446,] 2.033987e-06 3.407431e-06 1.000964e-06
[3447,] 7.279911e-07 3.887099e-06 2.906494e-07
[3448,] 1.254392e-06 1.320670e-05 6.941936e-07
[3449,] 1.163522e-06 1.297646e-05 6.256380e-07
[3450,] 1.263082e-06 1.286925e-05 6.963818e-07
[3451,] 1.263082e-06 1.258576e-05 6.932549e-07
[3452,] 3.725315e-06 1.324420e-05 2.660407e-06
```
