## Supplementary material for "Characterization of shared and ancestry-specific signals driving complex traits using multi-ancestry fine-mapping": s1_remaining_snps.pvar

```
##FILTER=<ID=PASS,Description="All filters passed">
##reference=ftp://ftp.1000genomes.ebi.ac.uk//vol1/ftp/technical/reference/phase2_reference_assembly_sequence/hs37d5.fa.gz
##contig=<ID=5,assembly=b37,length=180915260>
##ALT=<ID=CNV,Description="Copy Number Polymorphism">
##ALT=<ID=DEL,Description="Deletion">
##ALT=<ID=DUP,Description="Duplication">
##ALT=<ID=INS:ME:ALU,Description="Insertion of ALU element">
##ALT=<ID=INS:ME:LINE1,Description="Insertion of LINE1 element">
##ALT=<ID=INS:ME:SVA,Description="Insertion of SVA element">
##ALT=<ID=INS:MT,Description="Nuclear Mitochondrial Insertion">
##ALT=<ID=INV,Description="Inversion">
##ALT=<ID=CN0,Description="Copy number allele: 0 copies">
##ALT=<ID=CN1,Description="Copy number allele: 1 copy">
##ALT=<ID=CN2,Description="Copy number allele: 2 copies">
##ALT=<ID=CN3,Description="Copy number allele: 3 copies">
##ALT=<ID=CN4,Description="Copy number allele: 4 copies">
##ALT=<ID=CN5,Description="Copy number allele: 5 copies">
##ALT=<ID=CN6,Description="Copy number allele: 6 copies">
##ALT=<ID=CN7,Description="Copy number allele: 7 copies">
##ALT=<ID=CN8,Description="Copy number allele: 8 copies">
##ALT=<ID=CN9,Description="Copy number allele: 9 copies">
##ALT=<ID=CN10,Description="Copy number allele: 10 copies">
##ALT=<ID=CN11,Description="Copy number allele: 11 copies">
##ALT=<ID=CN12,Description="Copy number allele: 12 copies">
##ALT=<ID=CN13,Description="Copy number allele: 13 copies">
##ALT=<ID=CN14,Description="Copy number allele: 14 copies">
##ALT=<ID=CN15,Description="Copy number allele: 15 copies">
##ALT=<ID=CN16,Description="Copy number allele: 16 copies">
##ALT=<ID=CN17,Description="Copy number allele: 17 copies">
##ALT=<ID=CN18,Description="Copy number allele: 18 copies">
##ALT=<ID=CN19,Description="Copy number allele: 19 copies">
##ALT=<ID=CN20,Description="Copy number allele: 20 copies">
##ALT=<ID=CN21,Description="Copy number allele: 21 copies">
##ALT=<ID=CN22,Description="Copy number allele: 22 copies">
##ALT=<ID=CN23,Description="Copy number allele: 23 copies">
##ALT=<ID=CN24,Description="Copy number allele: 24 copies">
##ALT=<ID=CN25,Description="Copy number allele: 25 copies">
##ALT=<ID=CN26,Description="Copy number allele: 26 copies">
##ALT=<ID=CN27,Description="Copy number allele: 27 copies">
##ALT=<ID=CN28,Description="Copy number allele: 28 copies">
##ALT=<ID=CN29,Description="Copy number allele: 29 copies">
##ALT=<ID=CN30,Description="Copy number allele: 30 copies">
##ALT=<ID=CN31,Description="Copy number allele: 31 copies">
##ALT=<ID=CN32,Description="Copy number allele: 32 copies">
##ALT=<ID=CN33,Description="Copy number allele: 33 copies">
##ALT=<ID=CN34,Description="Copy number allele: 34 copies">
##ALT=<ID=CN35,Description="Copy number allele: 35 copies">
##ALT=<ID=CN36,Description="Copy number allele: 36 copies">
##ALT=<ID=CN37,Description="Copy number allele: 37 copies">
##ALT=<ID=CN38,Description="Copy number allele: 38 copies">
##ALT=<ID=CN39,Description="Copy number allele: 39 copies">
##ALT=<ID=CN40,Description="Copy number allele: 40 copies">
##ALT=<ID=CN41,Description="Copy number allele: 41 copies">
##ALT=<ID=CN42,Description="Copy number allele: 42 copies">
##ALT=<ID=CN43,Description="Copy number allele: 43 copies">
##ALT=<ID=CN44,Description="Copy number allele: 44 copies">
##ALT=<ID=CN45,Description="Copy number allele: 45 copies">
##ALT=<ID=CN46,Description="Copy number allele: 46 copies">
##ALT=<ID=CN47,Description="Copy number allele: 47 copies">
##ALT=<ID=CN48,Description="Copy number allele: 48 copies">
##ALT=<ID=CN49,Description="Copy number allele: 49 copies">
##ALT=<ID=CN50,Description="Copy number allele: 50 copies">
##ALT=<ID=CN51,Description="Copy number allele: 51 copies">
##ALT=<ID=CN52,Description="Copy number allele: 52 copies">
##ALT=<ID=CN53,Description="Copy number allele: 53 copies">
##ALT=<ID=CN54,Description="Copy number allele: 54 copies">
##ALT=<ID=CN55,Description="Copy number allele: 55 copies">
##ALT=<ID=CN56,Description="Copy number allele: 56 copies">
##ALT=<ID=CN57,Description="Copy number allele: 57 copies">
##ALT=<ID=CN58,Description="Copy number allele: 58 copies">
##ALT=<ID=CN59,Description="Copy number allele: 59 copies">
##ALT=<ID=CN60,Description="Copy number allele: 60 copies">
##ALT=<ID=CN61,Description="Copy number allele: 61 copies">
##ALT=<ID=CN62,Description="Copy number allele: 62 copies">
##ALT=<ID=CN63,Description="Copy number allele: 63 copies">
##ALT=<ID=CN64,Description="Copy number allele: 64 copies">
##ALT=<ID=CN65,Description="Copy number allele: 65 copies">
##ALT=<ID=CN66,Description="Copy number allele: 66 copies">
##ALT=<ID=CN67,Description="Copy number allele: 67 copies">
##ALT=<ID=CN68,Description="Copy number allele: 68 copies">
##ALT=<ID=CN69,Description="Copy number allele: 69 copies">
##ALT=<ID=CN70,Description="Copy number allele: 70 copies">
##ALT=<ID=CN71,Description="Copy number allele: 71 copies">
##ALT=<ID=CN72,Description="Copy number allele: 72 copies">
##ALT=<ID=CN73,Description="Copy number allele: 73 copies">
##ALT=<ID=CN74,Description="Copy number allele: 74 copies">
##ALT=<ID=CN75,Description="Copy number allele: 75 copies">
##ALT=<ID=CN76,Description="Copy number allele: 76 copies">
##ALT=<ID=CN77,Description="Copy number allele: 77 copies">
##ALT=<ID=CN78,Description="Copy number allele: 78 copies">
##ALT=<ID=CN79,Description="Copy number allele: 79 copies">
##ALT=<ID=CN80,Description="Copy number allele: 80 copies">
##ALT=<ID=CN81,Description="Copy number allele: 81 copies">
##ALT=<ID=CN82,Description="Copy number allele: 82 copies">
##ALT=<ID=CN83,Description="Copy number allele: 83 copies">
##ALT=<ID=CN84,Description="Copy number allele: 84 copies">
##ALT=<ID=CN85,Description="Copy number allele: 85 copies">
##ALT=<ID=CN86,Description="Copy number allele: 86 copies">
##ALT=<ID=CN87,Description="Copy number allele: 87 copies">
##ALT=<ID=CN88,Description="Copy number allele: 88 copies">
##ALT=<ID=CN89,Description="Copy number allele: 89 copies">
##ALT=<ID=CN90,Description="Copy number allele: 90 copies">
##ALT=<ID=CN91,Description="Copy number allele: 91 copies">
##ALT=<ID=CN92,Description="Copy number allele: 92 copies">
##ALT=<ID=CN93,Description="Copy number allele: 93 copies">
##ALT=<ID=CN94,Description="Copy number allele: 94 copies">
##ALT=<ID=CN95,Description="Copy number allele: 95 copies">
##ALT=<ID=CN96,Description="Copy number allele: 96 copies">
##ALT=<ID=CN97,Description="Copy number allele: 97 copies">
##ALT=<ID=CN98,Description="Copy number allele: 98 copies">
##ALT=<ID=CN99,Description="Copy number allele: 99 copies">
##ALT=<ID=CN100,Description="Copy number allele: 100 copies">
##ALT=<ID=CN101,Description="Copy number allele: 101 copies">
##ALT=<ID=CN102,Description="Copy number allele: 102 copies">
##ALT=<ID=CN103,Description="Copy number allele: 103 copies">
##ALT=<ID=CN104,Description="Copy number allele: 104 copies">
##ALT=<ID=CN105,Description="Copy number allele: 105 copies">
##ALT=<ID=CN106,Description="Copy number allele: 106 copies">
##ALT=<ID=CN107,Description="Copy number allele: 107 copies">
##ALT=<ID=CN108,Description="Copy number allele: 108 copies">
##ALT=<ID=CN109,Description="Copy number allele: 109 copies">
##ALT=<ID=CN110,Description="Copy number allele: 110 copies">
##ALT=<ID=CN111,Description="Copy number allele: 111 copies">
##ALT=<ID=CN112,Description="Copy number allele: 112 copies">
##ALT=<ID=CN113,Description="Copy number allele: 113 copies">
##ALT=<ID=CN114,Description="Copy number allele: 114 copies">
##ALT=<ID=CN115,Description="Copy number allele: 115 copies">
##ALT=<ID=CN116,Description="Copy number allele: 116 copies">
##ALT=<ID=CN117,Description="Copy number allele: 117 copies">
##ALT=<ID=CN118,Description="Copy number allele: 118 copies">
##ALT=<ID=CN119,Description="Copy number allele: 119 copies">
##ALT=<ID=CN120,Description="Copy number allele: 120 copies">
##ALT=<ID=CN121,Description="Copy number allele: 121 copies">
##ALT=<ID=CN122,Description="Copy number allele: 122 copies">
##ALT=<ID=CN123,Description="Copy number allele: 123 copies">
##ALT=<ID=CN124,Description="Copy number allele: 124 copies">
##INFO=<ID=CIEND,Number=2,Type=Integer,Description="Confidence interval around END for imprecise variants">
##INFO=<ID=CIPOS,Number=2,Type=Integer,Description="Confidence interval around POS for imprecise variants">
##INFO=<ID=CS,Number=1,Type=String,Description="Source call set.">
##INFO=<ID=END,Number=1,Type=Integer,Description="End coordinate of this variant">
##INFO=<ID=IMPRECISE,Number=0,Type=Flag,Description="Imprecise structural variation">
##INFO=<ID=MC,Number=.,Type=String,Description="Merged calls.">
##INFO=<ID=MEINFO,Number=4,Type=String,Description="Mobile element info of the form NAME,START,END<POLARITY; If there is only 5' OR 3' support for this call, will be NULL NULL for START and END">
##INFO=<ID=MEND,Number=1,Type=Integer,Description="Mitochondrial end coordinate of inserted sequence">
##INFO=<ID=MLEN,Number=1,Type=Integer,Description="Estimated length of mitochondrial insert">
##INFO=<ID=MSTART,Number=1,Type=Integer,Description="Mitochondrial start coordinate of inserted sequence">
##INFO=<ID=SVLEN,Number=.,Type=Integer,Description="SV length. It is only calculated for structural variation MEIs. For other types of SVs; one may calculate the SV length by INFO:END-START+1, or by finding the difference between lengthes of REF and ALT alleles">
##INFO=<ID=SVTYPE,Number=1,Type=String,Description="Type of structural variant">
##INFO=<ID=TSD,Number=1,Type=String,Description="Precise Target Site Duplication for bases, if unknown, value will be NULL">
##INFO=<ID=AC,Number=A,Type=Integer,Description="Total number of alternate alleles in called genotypes">
##INFO=<ID=AF,Number=A,Type=Float,Description="Estimated allele frequency in the range (0,1)">
##INFO=<ID=NS,Number=1,Type=Integer,Description="Number of samples with data">
##INFO=<ID=AN,Number=1,Type=Integer,Description="Total number of alleles in called genotypes">
##INFO=<ID=EAS_AF,Number=A,Type=Float,Description="Allele frequency in the EAS populations calculated from AC and AN, in the range (0,1)">
##INFO=<ID=EUR_AF,Number=A,Type=Float,Description="Allele frequency in the EUR populations calculated from AC and AN, in the range (0,1)">
##INFO=<ID=AFR_AF,Number=A,Type=Float,Description="Allele frequency in the AFR populations calculated from AC and AN, in the range (0,1)">
##INFO=<ID=AMR_AF,Number=A,Type=Float,Description="Allele frequency in the AMR populations calculated from AC and AN, in the range (0,1)">
##INFO=<ID=SAS_AF,Number=A,Type=Float,Description="Allele frequency in the SAS populations calculated from AC and AN, in the range (0,1)">
##INFO=<ID=DP,Number=1,Type=Integer,Description="Total read depth; only low coverage data were counted towards the DP, exome data were not used">
##INFO=<ID=AA,Number=1,Type=String,Description="Ancestral Allele. Format: AA|REF|ALT|IndelType. AA: Ancestral allele, REF:Reference Allele, ALT:Alternate Allele, IndelType:Type of Indel (REF, ALT and IndelType are only defined for indels)">
##INFO=<ID=VT,Number=.,Type=String,Description="indicates what type of variant the line represents">
##INFO=<ID=EX_TARGET,Number=0,Type=Flag,Description="indicates whether a variant is within the exon pull down target boundaries">
##INFO=<ID=MULTI_ALLELIC,Number=0,Type=Flag,Description="indicates whether a site is multi-allelic">
#CHROM	POS	ID	REF	ALT	QUAL	FILTER	INFO
5	151449400	rs29848	T	G	100	PASS	AC=2952;AF=0.589457;AN=5008;NS=2504;DP=22090;EAS_AF=0.496;AMR_AF=0.6354;AFR_AF=0.7481;EUR_AF=0.6014;SAS_AF=0.4264;AA=T|||;VT=SNP
5	151449442	rs58240603	T	C	100	PASS	AC=1119;AF=0.223442;AN=5008;NS=2504;DP=22560;EAS_AF=0.4077;AMR_AF=0.2378;AFR_AF=0.0144;EUR_AF=0.2038;SAS_AF=0.3262;AA=T|||;VT=SNP
5	151449864	rs6579917	T	G	100	PASS	AC=1283;AF=0.25619;AN=5008;NS=2504;DP=21600;EAS_AF=0.0119;AMR_AF=0.1916;AFR_AF=0.6369;EUR_AF=0.17;SAS_AF=0.1278;AA=T|||;VT=SNP
5	151449899	rs17804556	A	G	100	PASS	AC=1119;AF=0.223442;AN=5008;NS=2504;DP=22370;EAS_AF=0.4077;AMR_AF=0.2378;AFR_AF=0.0144;EUR_AF=0.2038;SAS_AF=0.3262;AA=A|||;VT=SNP
5	151450294	rs42390	A	G	100	PASS	AC=4301;AF=0.858826;AN=5008;NS=2504;DP=23687;EAS_AF=0.9415;AMR_AF=0.879;AFR_AF=0.8941;EUR_AF=0.8052;SAS_AF=0.7669;AA=G|||;VT=SNP
5	151450715	rs68163569	C	T	100	PASS	AC=734;AF=0.146565;AN=5008;NS=2504;DP=21299;EAS_AF=0.0119;AMR_AF=0.1599;AFR_AF=0.2405;EUR_AF=0.168;SAS_AF=0.1268;AA=C|||;VT=SNP
5	151451058	rs159494	T	C	100	PASS	AC=4292;AF=0.857029;AN=5008;NS=2504;DP=20510;EAS_AF=0.9415;AMR_AF=0.879;AFR_AF=0.8873;EUR_AF=0.8052;SAS_AF=0.7669;AA=C|||;VT=SNP
5	151451852	rs17742422	A	G	100	PASS	AC=1205;AF=0.240615;AN=5008;NS=2504;DP=20938;EAS_AF=0.4454;AMR_AF=0.2378;AFR_AF=0.0401;EUR_AF=0.2038;SAS_AF=0.3405;AA=G|||;VT=SNP
5	151452143	rs58269055	C	T	100	PASS	AC=1245;AF=0.248602;AN=5008;NS=2504;DP=23513;EAS_AF=0.0119;AMR_AF=0.1873;AFR_AF=0.6104;EUR_AF=0.17;SAS_AF=0.1278;AA=C|||;VT=SNP
5	151452689	rs3909856	C	A	100	PASS	AC=2384;AF=0.476038;AN=5008;NS=2504;DP=20655;EAS_AF=0.4256;AMR_AF=0.4251;AFR_AF=0.6256;EUR_AF=0.3738;SAS_AF=0.4673;AA=A|||;VT=SNP
5	151452923	rs72802288	A	G	100	PASS	AC=1160;AF=0.231629;AN=5008;NS=2504;DP=19471;EAS_AF=0.4137;AMR_AF=0.2378;AFR_AF=0.031;EUR_AF=0.2038;SAS_AF=0.3395;AA=G|||;VT=SNP
5	151453171	rs17742440	C	T	100	PASS	AC=1107;AF=0.221046;AN=5008;NS=2504;DP=16432;EAS_AF=0.4058;AMR_AF=0.2363;AFR_AF=0.0136;EUR_AF=0.1988;SAS_AF=0.3231;AA=C|||;VT=SNP
5	151453190	rs159583	C	T	100	PASS	AC=4025;AF=0.803714;AN=5008;NS=2504;DP=16248;EAS_AF=0.9008;AMR_AF=0.8689;AFR_AF=0.7224;EUR_AF=0.8032;SAS_AF=0.7679;AA=T|||;VT=SNP
5	151453285	rs17662569	A	G	100	PASS	AC=2324;AF=0.464058;AN=5008;NS=2504;DP=16724;EAS_AF=0.4246;AMR_AF=0.4135;AFR_AF=0.5802;EUR_AF=0.3678;SAS_AF=0.4826;AA=A|||;VT=SNP
5	151453383	rs10515655	T	C	100	PASS	AC=1305;AF=0.260583;AN=5008;NS=2504;DP=20005;EAS_AF=0.4187;AMR_AF=0.2406;AFR_AF=0.1377;EUR_AF=0.2008;SAS_AF=0.3395;AA=T|||;VT=SNP
5	151453449	rs61322394	T	C	100	PASS	AC=1002;AF=0.20008;AN=5008;NS=2504;DP=19265;EAS_AF=0.0119;AMR_AF=0.1744;AFR_AF=0.4236;EUR_AF=0.168;SAS_AF=0.1431;AA=T|||;VT=SNP
5	151453834	rs159584	T	C	100	PASS	AC=4431;AF=0.884784;AN=5008;NS=2504;DP=19430;EAS_AF=0.9435;AMR_AF=0.8905;AFR_AF=0.9531;EUR_AF=0.8201;SAS_AF=0.7945;AA=C|||;VT=SNP
5	151454428	rs77495856	C	T	100	PASS	AC=914;AF=0.182508;AN=5008;NS=2504;DP=23779;EAS_AF=0.4603;AMR_AF=0.2695;AFR_AF=0.0136;EUR_AF=0.1103;SAS_AF=0.137;AA=C|||;VT=SNP
5	151454429	rs159585	A	G	100	PASS	AC=4431;AF=0.884784;AN=5008;NS=2504;DP=23827;EAS_AF=0.9395;AMR_AF=0.8991;AFR_AF=0.9554;EUR_AF=0.8221;SAS_AF=0.7873;AA=G|||;VT=SNP
5	151454562	rs154698	T	C	100	PASS	AC=4431;AF=0.884784;AN=5008;NS=2504;DP=22562;EAS_AF=0.9395;AMR_AF=0.8991;AFR_AF=0.9554;EUR_AF=0.8221;SAS_AF=0.7873;AA=T|||;VT=SNP
5	151454710	rs154697	A	C	100	PASS	AC=4431;AF=0.884784;AN=5008;NS=2504;DP=20838;EAS_AF=0.9395;AMR_AF=0.8991;AFR_AF=0.9554;EUR_AF=0.8221;SAS_AF=0.7873;AA=C|||;VT=SNP
5	151455044	rs159587	T	G	100	PASS	AC=4431;AF=0.884784;AN=5008;NS=2504;DP=18206;EAS_AF=0.9395;AMR_AF=0.8991;AFR_AF=0.9554;EUR_AF=0.8221;SAS_AF=0.7873;AA=G|||;VT=SNP
5	151455074	rs159588	C	G	100	PASS	AC=4430;AF=0.884585;AN=5008;NS=2504;DP=18402;EAS_AF=0.9395;AMR_AF=0.8991;AFR_AF=0.9546;EUR_AF=0.8221;SAS_AF=0.7873;AA=G|||;VT=SNP
5	151455391	rs159589	T	G	100	PASS	AC=4431;AF=0.884784;AN=5008;NS=2504;DP=21494;EAS_AF=0.9395;AMR_AF=0.8991;AFR_AF=0.9554;EUR_AF=0.8221;SAS_AF=0.7873;AA=G|||;VT=SNP
5	151455843	rs154696	A	C	100	PASS	AC=4430;AF=0.884585;AN=5008;NS=2504;DP=20247;EAS_AF=0.9395;AMR_AF=0.8991;AFR_AF=0.9554;EUR_AF=0.8221;SAS_AF=0.7863;AA=C|||;VT=SNP
5	151455990	rs160037	C	T	100	PASS	AC=2839;AF=0.566893;AN=5008;NS=2504;DP=20224;EAS_AF=0.4276;AMR_AF=0.5504;AFR_AF=0.6241;EUR_AF=0.6272;SAS_AF=0.5828;AA=C|||;VT=SNP
5	151456198	rs160036	C	G	100	PASS	AC=2840;AF=0.567093;AN=5008;NS=2504;DP=18469;EAS_AF=0.4276;AMR_AF=0.5504;AFR_AF=0.6248;EUR_AF=0.6272;SAS_AF=0.5828;AA=C|||;VT=SNP
5	151456270	rs154695	G	T	100	PASS	AC=4431;AF=0.884784;AN=5008;NS=2504;DP=18518;EAS_AF=0.9395;AMR_AF=0.8991;AFR_AF=0.9554;EUR_AF=0.8221;SAS_AF=0.7873;AA=G|||;VT=SNP
5	151456332	rs154694	T	C	100	PASS	AC=2840;AF=0.567093;AN=5008;NS=2504;DP=17895;EAS_AF=0.4276;AMR_AF=0.5504;AFR_AF=0.6248;EUR_AF=0.6272;SAS_AF=0.5828;AA=T|||;VT=SNP
5	151456352	rs177439	G	A	100	PASS	AC=2840;AF=0.567093;AN=5008;NS=2504;DP=16378;EAS_AF=0.4276;AMR_AF=0.5504;AFR_AF=0.6248;EUR_AF=0.6272;SAS_AF=0.5828;AA=G|||;VT=SNP
5	151462591	rs787124	G	C	100	PASS	AC=4482;AF=0.894968;AN=5008;NS=2504;DP=17689;EAS_AF=0.9454;AMR_AF=0.8991;AFR_AF=0.9788;EUR_AF=0.8221;SAS_AF=0.8016;AA=C|||;VT=SNP
5	151463117	rs693104	G	A	100	PASS	AC=1259;AF=0.251398;AN=5008;NS=2504;DP=20197;EAS_AF=0.4871;AMR_AF=0.3314;AFR_AF=0.1074;EUR_AF=0.1948;SAS_AF=0.2045;AA=G|||;VT=SNP
5	151463491	rs29849	T	G	100	PASS	AC=2842;AF=0.567492;AN=5008;NS=2504;DP=22062;EAS_AF=0.4276;AMR_AF=0.5519;AFR_AF=0.6263;EUR_AF=0.6262;SAS_AF=0.5828;AA=T|||;VT=SNP
5	151463985	rs29850	T	C	100	PASS	AC=4431;AF=0.884784;AN=5008;NS=2504;DP=22551;EAS_AF=0.9395;AMR_AF=0.8991;AFR_AF=0.9554;EUR_AF=0.8221;SAS_AF=0.7873;AA=T|||;VT=SNP
5	151464176	rs29851	T	C	100	PASS	AC=1589;AF=0.317292;AN=5008;NS=2504;DP=22187;EAS_AF=0.4137;AMR_AF=0.3602;AFR_AF=0.028;EUR_AF=0.4553;SAS_AF=0.4366;AA=T|||;VT=SNP
5	151464393	rs43166	G	A	100	PASS	AC=4430;AF=0.884585;AN=5008;NS=2504;DP=21080;EAS_AF=0.9395;AMR_AF=0.8991;AFR_AF=0.9554;EUR_AF=0.8221;SAS_AF=0.7863;AA=G|||;VT=SNP
5	151465581	rs29852	A	G	100	PASS	AC=1637;AF=0.326877;AN=5008;NS=2504;DP=12178;EAS_AF=0.4147;AMR_AF=0.4251;AFR_AF=0.0295;EUR_AF=0.4553;SAS_AF=0.4366;AA=A|||;VT=SNP
5	151465747	rs39805	G	A	100	PASS	AC=4432;AF=0.884984;AN=5008;NS=2504;DP=12411;EAS_AF=0.9405;AMR_AF=0.8991;AFR_AF=0.9554;EUR_AF=0.8221;SAS_AF=0.7873;AA=G|||;VT=SNP
5	151466556	rs149569	C	T	100	PASS	AC=1108;AF=0.221246;AN=5008;NS=2504;DP=19313;EAS_AF=0.4802;AMR_AF=0.2622;AFR_AF=0.0348;EUR_AF=0.1948;SAS_AF=0.2045;AA=C|||;VT=SNP
5	151466808	rs72802298	A	C	100	PASS	AC=559;AF=0.111621;AN=5008;NS=2504;DP=21234;EAS_AF=0.0139;AMR_AF=0.1297;AFR_AF=0.1233;EUR_AF=0.168;SAS_AF=0.1258;AA=A|||;VT=SNP
5	151466830	rs29853	G	C	100	PASS	AC=4482;AF=0.894968;AN=5008;NS=2504;DP=21506;EAS_AF=0.9454;AMR_AF=0.8991;AFR_AF=0.9788;EUR_AF=0.8221;SAS_AF=0.8016;AA=C|||;VT=SNP
5	151467672	rs159822	G	A	100	PASS	AC=1329;AF=0.265375;AN=5008;NS=2504;DP=14244;EAS_AF=0.5109;AMR_AF=0.2738;AFR_AF=0.1725;EUR_AF=0.1948;SAS_AF=0.2045;AA=G|||;VT=SNP
5	151467730	rs159495	C	T	100	PASS	AC=1543;AF=0.308107;AN=5008;NS=2504;DP=16290;EAS_AF=0.5109;AMR_AF=0.2853;AFR_AF=0.3283;EUR_AF=0.1948;SAS_AF=0.2045;AA=C|||;VT=SNP
5	151467792	rs11956862	G	A	100	PASS	AC=1251;AF=0.2498;AN=5008;NS=2504;DP=18905;EAS_AF=0.0139;AMR_AF=0.1888;AFR_AF=0.5976;EUR_AF=0.172;SAS_AF=0.1462;AA=G|||;VT=SNP
5	151467804	rs29855	C	T	100	PASS	AC=2888;AF=0.576677;AN=5008;NS=2504;DP=18953;EAS_AF=0.4286;AMR_AF=0.6138;AFR_AF=0.6271;EUR_AF=0.6272;SAS_AF=0.5828;AA=C|||;VT=SNP
5	151468076	rs39806	C	G	100	PASS	AC=2888;AF=0.576677;AN=5008;NS=2504;DP=18385;EAS_AF=0.4286;AMR_AF=0.6138;AFR_AF=0.6271;EUR_AF=0.6272;SAS_AF=0.5828;AA=C|||;VT=SNP
5	151468098	rs79839982	T	G	100	PASS	AC=559;AF=0.111621;AN=5008;NS=2504;DP=18529;EAS_AF=0.0139;AMR_AF=0.1297;AFR_AF=0.1233;EUR_AF=0.168;SAS_AF=0.1258;AA=T|||;VT=SNP
5	151468163	rs160040	G	A	100	PASS	AC=1543;AF=0.308107;AN=5008;NS=2504;DP=18989;EAS_AF=0.5109;AMR_AF=0.2853;AFR_AF=0.3283;EUR_AF=0.1948;SAS_AF=0.2045;AA=G|||;VT=SNP
5	151468169	rs159821	G	A	100	PASS	AC=1545;AF=0.308506;AN=5008;NS=2504;DP=19253;EAS_AF=0.5129;AMR_AF=0.2853;AFR_AF=0.3283;EUR_AF=0.1948;SAS_AF=0.2045;AA=G|||;VT=SNP
5	151468417	rs159820	A	G	100	PASS	AC=1560;AF=0.311502;AN=5008;NS=2504;DP=20857;EAS_AF=0.5278;AMR_AF=0.2853;AFR_AF=0.3283;EUR_AF=0.1948;SAS_AF=0.2045;AA=G|||;VT=SNP
5	151468499	rs39580	A	G	100	PASS	AC=4430;AF=0.884585;AN=5008;NS=2504;DP=20402;EAS_AF=0.9395;AMR_AF=0.8991;AFR_AF=0.9554;EUR_AF=0.8211;SAS_AF=0.7873;AA=G|||;VT=SNP
5	151468591	rs149570	C	T	100	PASS	AC=1541;AF=0.307708;AN=5008;NS=2504;DP=21410;EAS_AF=0.5109;AMR_AF=0.2839;AFR_AF=0.3275;EUR_AF=0.1948;SAS_AF=0.2045;AA=C|||;VT=SNP
5	151468804	rs159819	A	G	100	PASS	AC=1544;AF=0.308307;AN=5008;NS=2504;DP=23281;EAS_AF=0.5109;AMR_AF=0.2853;AFR_AF=0.3283;EUR_AF=0.1948;SAS_AF=0.2055;AA=A|||;VT=SNP
5	151469006	rs160041	C	T	100	PASS	AC=1433;AF=0.286142;AN=5008;NS=2504;DP=20836;EAS_AF=0.5109;AMR_AF=0.2795;AFR_AF=0.2481;EUR_AF=0.1948;SAS_AF=0.2045;AA=C|||;VT=SNP
5	151469527	rs29856	G	T	100	PASS	AC=1635;AF=0.326478;AN=5008;NS=2504;DP=20125;EAS_AF=0.4147;AMR_AF=0.4251;AFR_AF=0.0295;EUR_AF=0.4543;SAS_AF=0.4356;AA=G|||;VT=SNP
5	151469659	rs150508	G	A	100	PASS	AC=1543;AF=0.308107;AN=5008;NS=2504;DP=19252;EAS_AF=0.5109;AMR_AF=0.2839;AFR_AF=0.329;EUR_AF=0.1948;SAS_AF=0.2045;AA=G|||;VT=SNP
5	151470176	rs300670	A	G	100	PASS	AC=1543;AF=0.308107;AN=5008;NS=2504;DP=20053;EAS_AF=0.5109;AMR_AF=0.2853;AFR_AF=0.3283;EUR_AF=0.1948;SAS_AF=0.2045;AA=G|||;VT=SNP
5	151470336	rs153537	A	G	100	PASS	AC=4429;AF=0.884385;AN=5008;NS=2504;DP=21354;EAS_AF=0.9395;AMR_AF=0.8991;AFR_AF=0.9546;EUR_AF=0.8211;SAS_AF=0.7873;AA=G|||;VT=SNP
5	151470521	rs7730910	C	G	100	PASS	AC=1252;AF=0.25;AN=5008;NS=2504;DP=18538;EAS_AF=0.0139;AMR_AF=0.1902;AFR_AF=0.5968;EUR_AF=0.172;SAS_AF=0.1472;AA=C|||;VT=SNP
5	151470655	rs153538	T	G	100	PASS	AC=4461;AF=0.890775;AN=5008;NS=2504;DP=18198;EAS_AF=0.9395;AMR_AF=0.8991;AFR_AF=0.9788;EUR_AF=0.8211;SAS_AF=0.7873;AA=G|||;VT=SNP
5	151470785	rs1662208	A	G	100	PASS	AC=1435;AF=0.286542;AN=5008;NS=2504;DP=18204;EAS_AF=0.5109;AMR_AF=0.281;AFR_AF=0.2474;EUR_AF=0.1968;SAS_AF=0.2045;AA=A|||;VT=SNP
5	151471449	rs300669	C	T	100	PASS	AC=1496;AF=0.298722;AN=5008;NS=2504;DP=21943;EAS_AF=0.5109;AMR_AF=0.304;AFR_AF=0.2496;EUR_AF=0.2306;SAS_AF=0.2127;AA=T|||;VT=SNP
5	151471450	rs9324718	G	A	100	PASS	AC=1192;AF=0.238019;AN=5008;NS=2504;DP=21946;EAS_AF=0.0139;AMR_AF=0.1671;AFR_AF=0.5953;EUR_AF=0.1382;SAS_AF=0.1391;AA=G|||;VT=SNP
5	151471560	rs1508767	T	C	100	PASS	AC=1496;AF=0.298722;AN=5008;NS=2504;DP=23024;EAS_AF=0.5109;AMR_AF=0.304;AFR_AF=0.2496;EUR_AF=0.2306;SAS_AF=0.2127;AA=C|||;VT=SNP
5	151471642	rs10477008	C	A	100	PASS	AC=1192;AF=0.238019;AN=5008;NS=2504;DP=23104;EAS_AF=0.0139;AMR_AF=0.1671;AFR_AF=0.5953;EUR_AF=0.1382;SAS_AF=0.1391;AA=C|||;VT=SNP
5	151471748	rs499767	G	A	100	PASS	AC=1496;AF=0.298722;AN=5008;NS=2504;DP=22235;EAS_AF=0.5109;AMR_AF=0.304;AFR_AF=0.2496;EUR_AF=0.2306;SAS_AF=0.2127;AA=G|||;VT=SNP
5	151471753	rs534607	C	T	100	PASS	AC=1496;AF=0.298722;AN=5008;NS=2504;DP=22338;EAS_AF=0.5109;AMR_AF=0.304;AFR_AF=0.2496;EUR_AF=0.2306;SAS_AF=0.2127;AA=c|||;VT=SNP
5	151472189	rs303989	T	G	100	PASS	AC=1498;AF=0.299121;AN=5008;NS=2504;DP=20903;EAS_AF=0.5109;AMR_AF=0.304;AFR_AF=0.2504;EUR_AF=0.2306;SAS_AF=0.2137;AA=G|||;VT=SNP
5	151472553	rs303990	A	G	100	PASS	AC=1498;AF=0.299121;AN=5008;NS=2504;DP=20176;EAS_AF=0.5109;AMR_AF=0.304;AFR_AF=0.2511;EUR_AF=0.2306;SAS_AF=0.2127;AA=G|||;VT=SNP
5	151472734	rs303991	T	C	100	PASS	AC=1497;AF=0.298922;AN=5008;NS=2504;DP=17277;EAS_AF=0.5109;AMR_AF=0.304;AFR_AF=0.2504;EUR_AF=0.2306;SAS_AF=0.2127;AA=C|||;VT=SNP
5	151472827	rs518297	G	A	100	PASS	AC=4458;AF=0.890176;AN=5008;NS=2504;DP=16998;EAS_AF=0.9395;AMR_AF=0.8991;AFR_AF=0.9788;EUR_AF=0.8211;SAS_AF=0.7843;AA=A|||;VT=SNP
5	151472918	rs891164	A	G	100	PASS	AC=1499;AF=0.299321;AN=5008;NS=2504;DP=18382;EAS_AF=0.5109;AMR_AF=0.304;AFR_AF=0.2504;EUR_AF=0.2316;SAS_AF=0.2137;AA=A|||;VT=SNP
5	151473021	rs695205	T	C	100	PASS	AC=1497;AF=0.298922;AN=5008;NS=2504;DP=18000;EAS_AF=0.5109;AMR_AF=0.304;AFR_AF=0.2504;EUR_AF=0.2306;SAS_AF=0.2127;AA=T|||;VT=SNP
5	151473100	rs532857	G	C	100	PASS	AC=1495;AF=0.298522;AN=5008;NS=2504;DP=19694;EAS_AF=0.5089;AMR_AF=0.304;AFR_AF=0.2504;EUR_AF=0.2306;SAS_AF=0.2127;AA=C|||;VT=SNP
5	151473104	rs166197	C	T	100	PASS	AC=2826;AF=0.564297;AN=5008;NS=2504;DP=19649;EAS_AF=0.4306;AMR_AF=0.5908;AFR_AF=0.6248;EUR_AF=0.5905;SAS_AF=0.5746;AA=C|||;VT=SNP
5	151473561	rs10477009	G	C	100	PASS	AC=1192;AF=0.238019;AN=5008;NS=2504;DP=20208;EAS_AF=0.0139;AMR_AF=0.1671;AFR_AF=0.5953;EUR_AF=0.1382;SAS_AF=0.1391;AA=G|||;VT=SNP
5	151473640	rs482564	A	G	100	PASS	AC=1497;AF=0.298922;AN=5008;NS=2504;DP=21670;EAS_AF=0.5109;AMR_AF=0.304;AFR_AF=0.2504;EUR_AF=0.2306;SAS_AF=0.2127;AA=A|||;VT=SNP
5	151473829	rs1650908	A	C	100	PASS	AC=1497;AF=0.298922;AN=5008;NS=2504;DP=16610;EAS_AF=0.5109;AMR_AF=0.304;AFR_AF=0.2504;EUR_AF=0.2306;SAS_AF=0.2127;AA=C|||;VT=SNP
5	151473934	rs485313	G	A	100	PASS	AC=1497;AF=0.298922;AN=5008;NS=2504;DP=20200;EAS_AF=0.5109;AMR_AF=0.304;AFR_AF=0.2504;EUR_AF=0.2306;SAS_AF=0.2127;AA=A|||;VT=SNP
5	151474046	rs487470	T	C	100	PASS	AC=1497;AF=0.298922;AN=5008;NS=2504;DP=20495;EAS_AF=0.5109;AMR_AF=0.304;AFR_AF=0.2504;EUR_AF=0.2306;SAS_AF=0.2127;AA=T|||;VT=SNP
5	151474068	rs253730	A	T	100	PASS	AC=4481;AF=0.894768;AN=5008;NS=2504;DP=21009;EAS_AF=0.9454;AMR_AF=0.8991;AFR_AF=0.9788;EUR_AF=0.8211;SAS_AF=0.8016;AA=C|||;VT=SNP
5	151474162	rs72802301	C	A	100	PASS	AC=498;AF=0.0994409;AN=5008;NS=2504;DP=19108;EAS_AF=0.0139;AMR_AF=0.1081;AFR_AF=0.1203;EUR_AF=0.1342;SAS_AF=0.1176;AA=C|||;VT=SNP
5	151474295	rs253729	T	C	100	PASS	AC=4431;AF=0.884784;AN=5008;NS=2504;DP=21776;EAS_AF=0.9395;AMR_AF=0.8991;AFR_AF=0.9561;EUR_AF=0.8211;SAS_AF=0.7873;AA=C|||;VT=SNP
5	151474315	rs511292	T	C	100	PASS	AC=1497;AF=0.298922;AN=5008;NS=2504;DP=21420;EAS_AF=0.5109;AMR_AF=0.304;AFR_AF=0.2504;EUR_AF=0.2306;SAS_AF=0.2127;AA=T|||;VT=SNP
5	151474362	rs253728	A	G	100	PASS	AC=4481;AF=0.894768;AN=5008;NS=2504;DP=21021;EAS_AF=0.9454;AMR_AF=0.8991;AFR_AF=0.9788;EUR_AF=0.8211;SAS_AF=0.8016;AA=G|||;VT=SNP
5	151474626	rs253727	A	G	100	PASS	AC=4462;AF=0.890974;AN=5008;NS=2504;DP=21644;EAS_AF=0.9395;AMR_AF=0.8991;AFR_AF=0.9788;EUR_AF=0.8221;SAS_AF=0.7873;AA=G|||;VT=SNP
5	151474653	rs66860936	T	C	100	PASS	AC=1192;AF=0.238019;AN=5008;NS=2504;DP=21282;EAS_AF=0.0139;AMR_AF=0.1671;AFR_AF=0.5953;EUR_AF=0.1382;SAS_AF=0.1391;AA=T|||;VT=SNP
5	151474693	rs513050	A	G	100	PASS	AC=1497;AF=0.298922;AN=5008;NS=2504;DP=20580;EAS_AF=0.5109;AMR_AF=0.304;AFR_AF=0.2504;EUR_AF=0.2306;SAS_AF=0.2127;AA=G|||;VT=SNP
5	151474788	rs514032	C	A	100	PASS	AC=1497;AF=0.298922;AN=5008;NS=2504;DP=18757;EAS_AF=0.5109;AMR_AF=0.304;AFR_AF=0.2504;EUR_AF=0.2306;SAS_AF=0.2127;AA=A|||;VT=SNP
5	151474827	rs515833	A	G	100	PASS	AC=1497;AF=0.298922;AN=5008;NS=2504;DP=18714;EAS_AF=0.5109;AMR_AF=0.304;AFR_AF=0.2504;EUR_AF=0.2306;SAS_AF=0.2127;AA=A|||;VT=SNP
5	151474905	rs516675	G	A	100	PASS	AC=1497;AF=0.298922;AN=5008;NS=2504;DP=19112;EAS_AF=0.5109;AMR_AF=0.304;AFR_AF=0.2504;EUR_AF=0.2306;SAS_AF=0.2127;AA=G|||;VT=SNP
5	151475021	rs147140525	T	C	100	PASS	AC=1226;AF=0.244808;AN=5008;NS=2504;DP=11597;EAS_AF=0.4127;AMR_AF=0.3127;AFR_AF=0.0151;EUR_AF=0.2237;SAS_AF=0.3558;AA=T|||;VT=SNP
5	151475357	rs185252	G	A	100	PASS	AC=2824;AF=0.563898;AN=5008;NS=2504;DP=18483;EAS_AF=0.4286;AMR_AF=0.5908;AFR_AF=0.6248;EUR_AF=0.5905;SAS_AF=0.5746;AA=G|||;VT=SNP
5	151475411	rs2584914	A	G	100	PASS	AC=1497;AF=0.298922;AN=5008;NS=2504;DP=17671;EAS_AF=0.5109;AMR_AF=0.304;AFR_AF=0.2504;EUR_AF=0.2306;SAS_AF=0.2127;AA=A|||;VT=SNP
5	151475542	rs253726	G	T	100	PASS	AC=2934;AF=0.585863;AN=5008;NS=2504;DP=19666;EAS_AF=0.4286;AMR_AF=0.5951;AFR_AF=0.7057;EUR_AF=0.5905;SAS_AF=0.5746;AA=G|||;VT=SNP
5	151475572	rs253725	A	G	100	PASS	AC=4431;AF=0.884784;AN=5008;NS=2504;DP=19598;EAS_AF=0.9395;AMR_AF=0.8991;AFR_AF=0.9561;EUR_AF=0.8211;SAS_AF=0.7873;AA=G|||;VT=SNP
5	151475629	rs2584913	C	A	100	PASS	AC=1497;AF=0.298922;AN=5008;NS=2504;DP=20519;EAS_AF=0.5109;AMR_AF=0.304;AFR_AF=0.2504;EUR_AF=0.2306;SAS_AF=0.2127;AA=C|||;VT=SNP
5	151475836	rs1662207	A	T	100	PASS	AC=1497;AF=0.298922;AN=5008;NS=2504;DP=20727;EAS_AF=0.5109;AMR_AF=0.304;AFR_AF=0.2504;EUR_AF=0.2306;SAS_AF=0.2127;AA=A|||;VT=SNP
5	151475960	rs1650909	C	T	100	PASS	AC=1498;AF=0.299121;AN=5008;NS=2504;DP=20414;EAS_AF=0.5109;AMR_AF=0.304;AFR_AF=0.2511;EUR_AF=0.2306;SAS_AF=0.2127;AA=C|||;VT=SNP
5	151475994	rs253723	G	A	100	PASS	AC=1639;AF=0.327276;AN=5008;NS=2504;DP=20410;EAS_AF=0.4147;AMR_AF=0.4308;AFR_AF=0.0295;EUR_AF=0.4543;SAS_AF=0.4356;AA=G|||;VT=SNP
5	151476021	rs1662206	A	G	100	PASS	AC=1498;AF=0.299121;AN=5008;NS=2504;DP=19889;EAS_AF=0.5109;AMR_AF=0.3055;AFR_AF=0.2504;EUR_AF=0.2306;SAS_AF=0.2127;AA=G|||;VT=SNP
5	151476132	rs2584912	A	G	100	PASS	AC=1497;AF=0.298922;AN=5008;NS=2504;DP=19548;EAS_AF=0.5109;AMR_AF=0.304;AFR_AF=0.2504;EUR_AF=0.2306;SAS_AF=0.2127;AA=A|||;VT=SNP
5	151476553	rs72804303	C	T	100	PASS	AC=491;AF=0.0980431;AN=5008;NS=2504;DP=19331;EAS_AF=0.0139;AMR_AF=0.1009;AFR_AF=0.1203;EUR_AF=0.1322;SAS_AF=0.1176;AA=C|||;VT=SNP
5	151477029	rs440768	T	C	100	PASS	AC=1640;AF=0.327476;AN=5008;NS=2504;DP=18557;EAS_AF=0.4147;AMR_AF=0.4323;AFR_AF=0.0295;EUR_AF=0.4543;SAS_AF=0.4356;AA=T|||;VT=SNP
5	151477146	rs577045	T	C	100	PASS	AC=1496;AF=0.298722;AN=5008;NS=2504;DP=18465;EAS_AF=0.5109;AMR_AF=0.3026;AFR_AF=0.2504;EUR_AF=0.2306;SAS_AF=0.2127;AA=T|||;VT=SNP
5	151477442	rs526435	A	G	100	PASS	AC=1496;AF=0.298722;AN=5008;NS=2504;DP=16499;EAS_AF=0.5109;AMR_AF=0.3026;AFR_AF=0.2504;EUR_AF=0.2306;SAS_AF=0.2127;AA=A|||;VT=SNP
5	151477465	rs388795	T	A	100	PASS	AC=4461;AF=0.890775;AN=5008;NS=2504;DP=16333;EAS_AF=0.9395;AMR_AF=0.8991;AFR_AF=0.9788;EUR_AF=0.8211;SAS_AF=0.7873;AA=A|||;VT=SNP
5	151477523	rs527312	C	T	100	PASS	AC=1606;AF=0.320687;AN=5008;NS=2504;DP=15960;EAS_AF=0.5109;AMR_AF=0.3069;AFR_AF=0.3313;EUR_AF=0.2306;SAS_AF=0.2127;AA=T|||;VT=SNP
5	151477632	rs1896778	A	C	100	PASS	AC=4461;AF=0.890775;AN=5008;NS=2504;DP=15711;EAS_AF=0.9395;AMR_AF=0.8991;AFR_AF=0.9788;EUR_AF=0.8211;SAS_AF=0.7873;AA=C|||;VT=SNP
5	151477719	rs529108	T	C	100	PASS	AC=1496;AF=0.298722;AN=5008;NS=2504;DP=15154;EAS_AF=0.5109;AMR_AF=0.3026;AFR_AF=0.2504;EUR_AF=0.2306;SAS_AF=0.2127;AA=T|||;VT=SNP
5	151477739	rs471407	G	A	100	PASS	AC=1496;AF=0.298722;AN=5008;NS=2504;DP=14644;EAS_AF=0.5109;AMR_AF=0.3026;AFR_AF=0.2504;EUR_AF=0.2306;SAS_AF=0.2127;AA=G|||;VT=SNP
5	151477894	rs494362	C	A	100	PASS	AC=1496;AF=0.298722;AN=5008;NS=2504;DP=13389;EAS_AF=0.5109;AMR_AF=0.3026;AFR_AF=0.2504;EUR_AF=0.2306;SAS_AF=0.2127;AA=C|||;VT=SNP
5	151478127	rs553933	T	C	100	PASS	AC=1496;AF=0.298722;AN=5008;NS=2504;DP=9791;EAS_AF=0.5109;AMR_AF=0.3026;AFR_AF=0.2504;EUR_AF=0.2306;SAS_AF=0.2127;AA=C|||;VT=SNP
5	151478422	rs556591	A	G	100	PASS	AC=1497;AF=0.298922;AN=5008;NS=2504;DP=9051;EAS_AF=0.5109;AMR_AF=0.3026;AFR_AF=0.2504;EUR_AF=0.2306;SAS_AF=0.2137;AA=A|||;VT=SNP
5	151478548	rs557546	A	T	100	PASS	AC=1496;AF=0.298722;AN=5008;NS=2504;DP=8740;EAS_AF=0.5109;AMR_AF=0.3026;AFR_AF=0.2504;EUR_AF=0.2306;SAS_AF=0.2127;AA=a|||;VT=SNP
5	151478670	rs501708	G	T	100	PASS	AC=1468;AF=0.293131;AN=5008;NS=2504;DP=10842;EAS_AF=0.4841;AMR_AF=0.3026;AFR_AF=0.2504;EUR_AF=0.2306;SAS_AF=0.2117;AA=T|||;VT=SNP
5	151478794	rs523609	G	A	100	PASS	AC=1496;AF=0.298722;AN=5008;NS=2504;DP=12540;EAS_AF=0.5109;AMR_AF=0.3026;AFR_AF=0.2504;EUR_AF=0.2306;SAS_AF=0.2127;AA=A|||;VT=SNP
5	151478918	rs524587	C	A	100	PASS	AC=1355;AF=0.270567;AN=5008;NS=2504;DP=13225;EAS_AF=0.5109;AMR_AF=0.2925;AFR_AF=0.149;EUR_AF=0.2306;SAS_AF=0.2127;AA=C|||;VT=SNP
5	151478937	rs524656	T	G	100	PASS	AC=2825;AF=0.564097;AN=5008;NS=2504;DP=13673;EAS_AF=0.4286;AMR_AF=0.5922;AFR_AF=0.6248;EUR_AF=0.5905;SAS_AF=0.5746;AA=T|||;VT=SNP
5	151479134	rs2584910	G	A	100	PASS	AC=4431;AF=0.884784;AN=5008;NS=2504;DP=16245;EAS_AF=0.9395;AMR_AF=0.8991;AFR_AF=0.9561;EUR_AF=0.8211;SAS_AF=0.7873;AA=A|||;VT=SNP
5	151479275	rs80072737	G	A	100	PASS	AC=1162;AF=0.232029;AN=5008;NS=2504;DP=16250;EAS_AF=0.4702;AMR_AF=0.2867;AFR_AF=0.0371;EUR_AF=0.2306;SAS_AF=0.2127;AA=G|||;VT=SNP
5	151479373	rs2562388	C	T	100	PASS	AC=1496;AF=0.298722;AN=5008;NS=2504;DP=15954;EAS_AF=0.5109;AMR_AF=0.3026;AFR_AF=0.2504;EUR_AF=0.2306;SAS_AF=0.2127;AA=c|||;VT=SNP
5	151479424	rs804966	C	T	100	PASS	AC=1496;AF=0.298722;AN=5008;NS=2504;DP=17326;EAS_AF=0.5109;AMR_AF=0.3026;AFR_AF=0.2504;EUR_AF=0.2306;SAS_AF=0.2127;AA=T|||;VT=SNP
5	151479605	rs475253	T	A	100	PASS	AC=1490;AF=0.297524;AN=5008;NS=2504;DP=21777;EAS_AF=0.5109;AMR_AF=0.3012;AFR_AF=0.2474;EUR_AF=0.2296;SAS_AF=0.2127;AA=A|||;VT=SNP
5	151479737	rs34268622	A	G	100	PASS	AC=1191;AF=0.237819;AN=5008;NS=2504;DP=19052;EAS_AF=0.0139;AMR_AF=0.1614;AFR_AF=0.5983;EUR_AF=0.1372;SAS_AF=0.1391;AA=A|||;VT=SNP
5	151479855	rs167221	G	A	100	PASS	AC=1491;AF=0.297724;AN=5008;NS=2504;DP=22235;EAS_AF=0.5109;AMR_AF=0.3012;AFR_AF=0.2474;EUR_AF=0.2296;SAS_AF=0.2137;AA=G|||;VT=SNP
5	151480061	rs154108	T	G	100	PASS	AC=1640;AF=0.327476;AN=5008;NS=2504;DP=21201;EAS_AF=0.4157;AMR_AF=0.4323;AFR_AF=0.0295;EUR_AF=0.4543;SAS_AF=0.4346;AA=T|||;VT=SNP
5	151480080	rs154107	T	G	100	PASS	AC=4430;AF=0.884585;AN=5008;NS=2504;DP=20195;EAS_AF=0.9395;AMR_AF=0.8991;AFR_AF=0.9561;EUR_AF=0.8201;SAS_AF=0.7873;AA=G|||;VT=SNP
5	151480115	rs17112702	G	C	100	PASS	AC=1226;AF=0.244808;AN=5008;NS=2504;DP=18835;EAS_AF=0.4127;AMR_AF=0.3141;AFR_AF=0.0151;EUR_AF=0.2237;SAS_AF=0.3548;AA=G|||;VT=SNP
5	151480338	rs297454	T	C	100	PASS	AC=1491;AF=0.297724;AN=5008;NS=2504;DP=19946;EAS_AF=0.5109;AMR_AF=0.3012;AFR_AF=0.2474;EUR_AF=0.2296;SAS_AF=0.2137;AA=T|||;VT=SNP
5	151480656	rs297453	C	T	100	PASS	AC=1491;AF=0.297724;AN=5008;NS=2504;DP=19866;EAS_AF=0.5089;AMR_AF=0.3012;AFR_AF=0.2474;EUR_AF=0.2306;SAS_AF=0.2147;AA=C|||;VT=SNP
5	151480658	rs6878804	G	A	100	PASS	AC=1188;AF=0.23722;AN=5008;NS=2504;DP=19888;EAS_AF=0.0139;AMR_AF=0.1614;AFR_AF=0.5968;EUR_AF=0.1362;SAS_AF=0.1391;AA=G|||;VT=SNP
5	151481045	rs154106	G	A	100	PASS	AC=4284;AF=0.855431;AN=5008;NS=2504;DP=16581;EAS_AF=0.8889;AMR_AF=0.755;AFR_AF=0.9539;EUR_AF=0.8171;SAS_AF=0.7986;AA=A|||;VT=SNP
5	151481425	rs256151	G	A	100	PASS	AC=1569;AF=0.313299;AN=5008;NS=2504;DP=14212;EAS_AF=0.0149;AMR_AF=0.2651;AFR_AF=0.6694;EUR_AF=0.341;SAS_AF=0.1452;AA=G|||;VT=SNP
5	151481997	rs154103	T	C	100	PASS	AC=3792;AF=0.757188;AN=5008;NS=2504;DP=18864;EAS_AF=0.8661;AMR_AF=0.572;AFR_AF=0.9425;EUR_AF=0.666;SAS_AF=0.6196;AA=C|||;VT=SNP
5	151482147	rs10075826	A	G	100	PASS	AC=1971;AF=0.39357;AN=5008;NS=2504;DP=20797;EAS_AF=0.4276;AMR_AF=0.2867;AFR_AF=0.6679;EUR_AF=0.1928;SAS_AF=0.2699;AA=A|||;VT=SNP
5	151482649	rs297450	G	A	100	PASS	AC=1246;AF=0.248802;AN=5008;NS=2504;DP=19883;EAS_AF=0.3889;AMR_AF=0.1614;AFR_AF=0.1634;EUR_AF=0.2575;SAS_AF=0.273;AA=A|||;VT=SNP
5	151482728	rs154102	A	G	100	PASS	AC=2701;AF=0.539337;AN=5008;NS=2504;DP=18934;EAS_AF=0.4643;AMR_AF=0.4179;AFR_AF=0.9017;EUR_AF=0.4085;SAS_AF=0.3476;AA=G|||;VT=SNP
5	151482960	rs159576	G	A	100	PASS	AC=1032;AF=0.20607;AN=5008;NS=2504;DP=18207;EAS_AF=0.3442;AMR_AF=0.1556;AFR_AF=0.0378;EUR_AF=0.2584;SAS_AF=0.273;AA=G|||;VT=SNP
5	151483769	rs297449	A	C	100	PASS	AC=1757;AF=0.350839;AN=5008;NS=2504;DP=20169;EAS_AF=0.4097;AMR_AF=0.3862;AFR_AF=0.18;EUR_AF=0.4066;SAS_AF=0.4387;AA=A|||;VT=SNP
5	151483806	rs10515656	C	T	100	PASS	AC=1322;AF=0.263978;AN=5008;NS=2504;DP=20902;EAS_AF=0.4256;AMR_AF=0.183;AFR_AF=0.3548;EUR_AF=0.0775;SAS_AF=0.2239;AA=C|||;VT=SNP
5	151484319	rs256150	C	T	100	PASS	AC=3023;AF=0.603634;AN=5008;NS=2504;DP=21965;EAS_AF=0.4653;AMR_AF=0.6095;AFR_AF=0.6271;EUR_AF=0.7495;SAS_AF=0.5603;AA=T|||;VT=SNP
5	151484383	rs256149	G	A	100	PASS	AC=2892;AF=0.577476;AN=5008;NS=2504;DP=21425;EAS_AF=0.4653;AMR_AF=0.5994;AFR_AF=0.5333;EUR_AF=0.7495;SAS_AF=0.5603;AA=G|||;VT=SNP
5	151484476	rs256148	T	A	100	PASS	AC=3023;AF=0.603634;AN=5008;NS=2504;DP=21367;EAS_AF=0.4653;AMR_AF=0.6095;AFR_AF=0.6271;EUR_AF=0.7495;SAS_AF=0.5603;AA=A|||;VT=SNP
5	151484630	rs9790850	A	G	100	PASS	AC=1077;AF=0.215056;AN=5008;NS=2504;DP=21284;EAS_AF=0.3343;AMR_AF=0.1902;AFR_AF=0.0454;EUR_AF=0.2704;SAS_AF=0.2822;AA=A|||;VT=SNP
5	151484687	rs9791102	T	G	100	PASS	AC=1021;AF=0.203874;AN=5008;NS=2504;DP=19197;EAS_AF=0.2877;AMR_AF=0.1902;AFR_AF=0.0386;EUR_AF=0.2704;SAS_AF=0.2822;AA=T|||;VT=SNP
5	151484718	rs256147	C	A	100	PASS	AC=3027;AF=0.604433;AN=5008;NS=2504;DP=18239;EAS_AF=0.4653;AMR_AF=0.6095;AFR_AF=0.6301;EUR_AF=0.7495;SAS_AF=0.5603;AA=C|||;VT=SNP
5	151485020	rs256146	T	C	100	PASS	AC=2003;AF=0.39996;AN=5008;NS=2504;DP=14392;EAS_AF=0.1815;AMR_AF=0.4207;AFR_AF=0.5847;EUR_AF=0.4801;SAS_AF=0.2781;AA=C|||;VT=SNP
5	151485030	rs256145	T	C	100	PASS	AC=3027;AF=0.604433;AN=5008;NS=2504;DP=14450;EAS_AF=0.4653;AMR_AF=0.6095;AFR_AF=0.6301;EUR_AF=0.7495;SAS_AF=0.5603;AA=C|||;VT=SNP
5	151485060	rs256144	C	T	100	PASS	AC=2001;AF=0.399561;AN=5008;NS=2504;DP=14178;EAS_AF=0.1815;AMR_AF=0.4193;AFR_AF=0.5847;EUR_AF=0.4791;SAS_AF=0.2781;AA=c|||;VT=SNP
5	151485718	rs1650910	G	A	100	PASS	AC=1017;AF=0.203075;AN=5008;NS=2504;DP=18029;EAS_AF=0.2837;AMR_AF=0.1902;AFR_AF=0.0386;EUR_AF=0.2704;SAS_AF=0.2822;AA=G|||;VT=SNP
5	151485797	rs12153340	C	T	100	PASS	AC=702;AF=0.140176;AN=5008;NS=2504;DP=18254;EAS_AF=0.2629;AMR_AF=0.1095;AFR_AF=0.0121;EUR_AF=0.1451;SAS_AF=0.2035;AA=C|||;VT=SNP
5	151485917	rs787118	G	A	100	PASS	AC=3025;AF=0.604034;AN=5008;NS=2504;DP=18638;EAS_AF=0.4603;AMR_AF=0.6095;AFR_AF=0.6324;EUR_AF=0.7495;SAS_AF=0.5603;AA=G|||;VT=SNP
5	151487632	rs534419	C	G	100	PASS	AC=2371;AF=0.473442;AN=5008;NS=2504;DP=21274;EAS_AF=0.3581;AMR_AF=0.5101;AFR_AF=0.3865;EUR_AF=0.6352;SAS_AF=0.5174;AA=G|||;VT=SNP
5	151488004	rs72804311	G	A	100	PASS	AC=539;AF=0.107628;AN=5008;NS=2504;DP=13399;EAS_AF=0.1071;AMR_AF=0.0922;AFR_AF=0.1596;EUR_AF=0.1133;SAS_AF=0.0429;AA=G|||;VT=SNP
5	151488391	rs72804313	T	C	100	PASS	AC=342;AF=0.0682907;AN=5008;NS=2504;DP=19155;EAS_AF=0.0119;AMR_AF=0.0879;AFR_AF=0.0862;EUR_AF=0.1123;SAS_AF=0.0429;AA=T|||;VT=SNP
5	151488456	rs9791157	A	C	100	PASS	AC=1021;AF=0.203874;AN=5008;NS=2504;DP=17674;EAS_AF=0.2877;AMR_AF=0.1859;AFR_AF=0.0401;EUR_AF=0.2654;SAS_AF=0.2883;AA=A|||;VT=SNP
5	151488639	rs9790972	G	A	100	PASS	AC=1053;AF=0.210264;AN=5008;NS=2504;DP=19309;EAS_AF=0.2877;AMR_AF=0.1974;AFR_AF=0.0401;EUR_AF=0.2803;SAS_AF=0.2975;AA=G|||;VT=SNP
5	151491976	rs410723	G	A	100	PASS	AC=4365;AF=0.871605;AN=5008;NS=2504;DP=19432;EAS_AF=0.8889;AMR_AF=0.7968;AFR_AF=0.9887;EUR_AF=0.825;SAS_AF=0.7965;AA=A|||;VT=SNP
5	151492433	rs12657471	C	G	100	PASS	AC=1062;AF=0.212061;AN=5008;NS=2504;DP=17300;EAS_AF=0.3373;AMR_AF=0.1859;AFR_AF=0.0333;EUR_AF=0.2584;SAS_AF=0.2955;AA=C|||;VT=SNP
5	151492934	rs365773	A	G	100	PASS	AC=1713;AF=0.342053;AN=5008;NS=2504;DP=21422;EAS_AF=0.1696;AMR_AF=0.4063;AFR_AF=0.3707;EUR_AF=0.5;SAS_AF=0.273;AA=A|||;VT=SNP
5	151494676	rs256142	C	T	100	PASS	AC=3102;AF=0.619409;AN=5008;NS=2504;DP=19024;EAS_AF=0.4653;AMR_AF=0.611;AFR_AF=0.6657;EUR_AF=0.7584;SAS_AF=0.5787;AA=T|||;VT=SNP
5	151494758	rs72804314	C	T	100	PASS	AC=540;AF=0.107827;AN=5008;NS=2504;DP=21487;EAS_AF=0.1062;AMR_AF=0.0908;AFR_AF=0.1611;EUR_AF=0.1143;SAS_AF=0.0429;AA=C|||;VT=SNP
5	151494995	rs256141	A	T	100	PASS	AC=1660;AF=0.33147;AN=5008;NS=2504;DP=21624;EAS_AF=0.122;AMR_AF=0.4063;AFR_AF=0.3669;EUR_AF=0.5;SAS_AF=0.273;AA=A|||;VT=SNP
5	151495019	rs4958294	C	T	100	PASS	AC=1062;AF=0.212061;AN=5008;NS=2504;DP=21177;EAS_AF=0.3373;AMR_AF=0.1859;AFR_AF=0.0333;EUR_AF=0.2584;SAS_AF=0.2955;AA=C|||;VT=SNP
5	151495545	rs154095	G	T	100	PASS	AC=2743;AF=0.547724;AN=5008;NS=2504;DP=19969;EAS_AF=0.4653;AMR_AF=0.5922;AFR_AF=0.4062;EUR_AF=0.7584;SAS_AF=0.5757;AA=G|||;VT=SNP
5	151495811	rs149918044	G	A	100	PASS	AC=343;AF=0.0684904;AN=5008;NS=2504;DP=15547;EAS_AF=0.0119;AMR_AF=0.0879;AFR_AF=0.0855;EUR_AF=0.1143;SAS_AF=0.0429;AA=G|||;VT=SNP
5	151496131	rs56073409	G	A	100	PASS	AC=511;AF=0.102037;AN=5008;NS=2504;DP=18745;EAS_AF=0.0159;AMR_AF=0.1902;AFR_AF=0.025;EUR_AF=0.163;SAS_AF=0.1697;AA=G|||;VT=SNP
5	151497313	rs153531	A	G	100	PASS	AC=1674;AF=0.334265;AN=5008;NS=2504;DP=20293;EAS_AF=0.128;AMR_AF=0.4078;AFR_AF=0.3661;EUR_AF=0.5;SAS_AF=0.2812;AA=A|||;VT=SNP
5	151497773	rs74901911	C	T	100	PASS	AC=1072;AF=0.214058;AN=5008;NS=2504;DP=20819;EAS_AF=0.3373;AMR_AF=0.1859;AFR_AF=0.0408;EUR_AF=0.2584;SAS_AF=0.2955;AA=C|||;VT=SNP
5	151498030	rs72804319	A	G	100	PASS	AC=343;AF=0.0684904;AN=5008;NS=2504;DP=22266;EAS_AF=0.0119;AMR_AF=0.0879;AFR_AF=0.0855;EUR_AF=0.1143;SAS_AF=0.0429;AA=A|||;VT=SNP
5	151498529	rs29845	C	T	100	PASS	AC=1668;AF=0.333067;AN=5008;NS=2504;DP=19845;EAS_AF=0.128;AMR_AF=0.4035;AFR_AF=0.3646;EUR_AF=0.5;SAS_AF=0.2802;AA=C|||;VT=SNP
5	151500036	rs4958513	C	T	100	PASS	AC=1235;AF=0.246605;AN=5008;NS=2504;DP=20807;EAS_AF=0.4236;AMR_AF=0.183;AFR_AF=0.3101;EUR_AF=0.0676;SAS_AF=0.2076;AA=C|||;VT=SNP
5	151500041	rs6886964	G	A	100	PASS	AC=533;AF=0.10643;AN=5008;NS=2504;DP=20957;EAS_AF=0.1062;AMR_AF=0.0879;AFR_AF=0.1626;EUR_AF=0.1083;SAS_AF=0.0419;AA=G|||;VT=SNP
5	151500329	rs1035871	C	T	100	PASS	AC=529;AF=0.105631;AN=5008;NS=2504;DP=19123;EAS_AF=0.0159;AMR_AF=0.1916;AFR_AF=0.0371;EUR_AF=0.163;SAS_AF=0.1708;AA=C|||;VT=SNP
5	151500542	rs12186851	T	G	100	PASS	AC=1068;AF=0.213259;AN=5008;NS=2504;DP=23159;EAS_AF=0.3373;AMR_AF=0.1859;AFR_AF=0.0401;EUR_AF=0.2594;SAS_AF=0.2914;AA=T|||;VT=SNP
5	151500671	rs72804321	T	C	100	PASS	AC=512;AF=0.102236;AN=5008;NS=2504;DP=20296;EAS_AF=0.0159;AMR_AF=0.1902;AFR_AF=0.0242;EUR_AF=0.163;SAS_AF=0.1718;AA=T|||;VT=SNP
5	151500945	rs40812	C	T	100	PASS	AC=4003;AF=0.799321;AN=5008;NS=2504;DP=14135;EAS_AF=0.8899;AMR_AF=0.7752;AFR_AF=0.7315;EUR_AF=0.827;SAS_AF=0.7863;AA=T|||;VT=SNP
5	151500992	rs12187636	A	G	100	PASS	AC=1070;AF=0.213658;AN=5008;NS=2504;DP=13622;EAS_AF=0.3393;AMR_AF=0.1859;AFR_AF=0.0401;EUR_AF=0.2575;SAS_AF=0.2935;AA=A|||;VT=SNP
5	151502574	rs29843	T	A	100	PASS	AC=2228;AF=0.444888;AN=5008;NS=2504;DP=19342;EAS_AF=0.4504;AMR_AF=0.402;AFR_AF=0.3517;EUR_AF=0.6163;SAS_AF=0.4192;AA=T|||;VT=SNP
5	151503347	rs10053232	G	A	100	PASS	AC=1785;AF=0.35643;AN=5008;NS=2504;DP=21437;EAS_AF=0.4415;AMR_AF=0.3703;AFR_AF=0.3888;EUR_AF=0.2117;SAS_AF=0.364;AA=G|||;VT=SNP
5	151503473	rs79940111	C	A	100	PASS	AC=474;AF=0.0946486;AN=5008;NS=2504;DP=21042;EAS_AF=0.0188;AMR_AF=0.1844;AFR_AF=0.0242;EUR_AF=0.1431;SAS_AF=0.1544;AA=C|||;VT=SNP
5	151503524	rs29842	T	C	100	PASS	AC=2229;AF=0.445088;AN=5008;NS=2504;DP=22271;EAS_AF=0.4504;AMR_AF=0.402;AFR_AF=0.3525;EUR_AF=0.6163;SAS_AF=0.4192;AA=T|||;VT=SNP
5	151504335	rs10454988	G	A	100	PASS	AC=1091;AF=0.217851;AN=5008;NS=2504;DP=20267;EAS_AF=0.3393;AMR_AF=0.1888;AFR_AF=0.0325;EUR_AF=0.2773;SAS_AF=0.3027;AA=G|||;VT=SNP
5	151504418	rs438345	A	G	100	PASS	AC=2238;AF=0.446885;AN=5008;NS=2504;DP=18885;EAS_AF=0.4554;AMR_AF=0.402;AFR_AF=0.3555;EUR_AF=0.6163;SAS_AF=0.4192;AA=G|||;VT=SNP
5	151504419	rs390073	A	C	100	PASS	AC=2240;AF=0.447284;AN=5008;NS=2504;DP=19035;EAS_AF=0.4573;AMR_AF=0.402;AFR_AF=0.3555;EUR_AF=0.6163;SAS_AF=0.4192;AA=C|||;VT=SNP
5	151505642	rs11951033	C	T	100	PASS	AC=2788;AF=0.556709;AN=5008;NS=2504;DP=18233;EAS_AF=0.5139;AMR_AF=0.5259;AFR_AF=0.7587;EUR_AF=0.3489;SAS_AF=0.5634;AA=C|||;VT=SNP
5	151506146	rs43165	G	A	100	PASS	AC=969;AF=0.19349;AN=5008;NS=2504;DP=21724;EAS_AF=0.1052;AMR_AF=0.1916;AFR_AF=0.2239;EUR_AF=0.3181;SAS_AF=0.1166;AA=G|||;VT=SNP
5	151506848	rs78297585	C	T	100	PASS	AC=1115;AF=0.222644;AN=5008;NS=2504;DP=16801;EAS_AF=0.3393;AMR_AF=0.1988;AFR_AF=0.0446;EUR_AF=0.2823;SAS_AF=0.2986;AA=C|||;VT=SNP
5	151507977	rs4958295	T	C	100	PASS	AC=1124;AF=0.224441;AN=5008;NS=2504;DP=21171;EAS_AF=0.3383;AMR_AF=0.1988;AFR_AF=0.0461;EUR_AF=0.2823;SAS_AF=0.3067;AA=T|||;VT=SNP
5	151507993	rs13353990	G	A	100	PASS	AC=1187;AF=0.237021;AN=5008;NS=2504;DP=22050;EAS_AF=0.4286;AMR_AF=0.1686;AFR_AF=0.2791;EUR_AF=0.0656;SAS_AF=0.2076;AA=G|||;VT=SNP
5	151508200	rs10515653	C	T	100	PASS	AC=508;AF=0.101438;AN=5008;NS=2504;DP=20195;EAS_AF=0.0198;AMR_AF=0.1902;AFR_AF=0.0257;EUR_AF=0.164;SAS_AF=0.1605;AA=C|||;VT=SNP
5	151508266	rs29838	G	A	100	PASS	AC=3993;AF=0.797324;AN=5008;NS=2504;DP=21149;EAS_AF=0.8919;AMR_AF=0.7666;AFR_AF=0.7262;EUR_AF=0.83;SAS_AF=0.7843;AA=A|||;VT=SNP
5	151508799	rs29837	G	A	100	PASS	AC=2081;AF=0.415535;AN=5008;NS=2504;DP=22067;EAS_AF=0.4435;AMR_AF=0.3919;AFR_AF=0.267;EUR_AF=0.6004;SAS_AF=0.4141;AA=A|||;VT=SNP
5	151509198	rs28378200	G	A	100	PASS	AC=1253;AF=0.2502;AN=5008;NS=2504;DP=21690;EAS_AF=0.4286;AMR_AF=0.1758;AFR_AF=0.3238;EUR_AF=0.0666;SAS_AF=0.2086;AA=G|||;VT=SNP
5	151509649	rs29836	T	G	100	PASS	AC=2228;AF=0.444888;AN=5008;NS=2504;DP=18536;EAS_AF=0.4435;AMR_AF=0.3991;AFR_AF=0.3737;EUR_AF=0.6014;SAS_AF=0.4141;AA=G|||;VT=SNP
5	151509781	rs12657138	A	T	100	PASS	AC=1116;AF=0.222843;AN=5008;NS=2504;DP=19136;EAS_AF=0.3383;AMR_AF=0.1988;AFR_AF=0.0461;EUR_AF=0.2823;SAS_AF=0.2986;AA=A|||;VT=SNP
5	151509801	rs73274922	A	G	100	PASS	AC=1270;AF=0.253594;AN=5008;NS=2504;DP=19818;EAS_AF=0.4286;AMR_AF=0.1801;AFR_AF=0.3313;EUR_AF=0.0666;SAS_AF=0.2127;AA=A|||;VT=SNP
5	151510210	rs1551161	A	G	100	PASS	AC=1120;AF=0.223642;AN=5008;NS=2504;DP=21802;EAS_AF=0.3383;AMR_AF=0.1988;AFR_AF=0.0461;EUR_AF=0.2823;SAS_AF=0.3027;AA=A|||;VT=SNP
5	151510931	rs29835	G	T	100	PASS	AC=4132;AF=0.82508;AN=5008;NS=2504;DP=19319;EAS_AF=0.8919;AMR_AF=0.7824;AFR_AF=0.8222;EUR_AF=0.831;SAS_AF=0.7843;AA=T|||;VT=SNP
5	151511364	rs29834	A	G	100	PASS	AC=4891;AF=0.976637;AN=5008;NS=2504;DP=16148;EAS_AF=0.9583;AMR_AF=0.9885;AFR_AF=0.9992;EUR_AF=0.9493;SAS_AF=0.9847;AA=G|||;VT=SNP
5	151511424	rs29833	T	C	100	PASS	AC=2093;AF=0.417931;AN=5008;NS=2504;DP=15889;EAS_AF=0.4435;AMR_AF=0.3934;AFR_AF=0.2738;EUR_AF=0.6004;SAS_AF=0.4162;AA=C|||;VT=SNP
5	151511569	rs74923033	C	T	100	PASS	AC=510;AF=0.101837;AN=5008;NS=2504;DP=18415;EAS_AF=0.0198;AMR_AF=0.1916;AFR_AF=0.0257;EUR_AF=0.164;SAS_AF=0.1616;AA=C|||;VT=SNP
5	151511790	rs29831	T	C	100	PASS	AC=2092;AF=0.417732;AN=5008;NS=2504;DP=18889;EAS_AF=0.4435;AMR_AF=0.3934;AFR_AF=0.2731;EUR_AF=0.6004;SAS_AF=0.4162;AA=C|||;VT=SNP
5	151512179	rs74401987	A	G	100	PASS	AC=510;AF=0.101837;AN=5008;NS=2504;DP=17271;EAS_AF=0.0198;AMR_AF=0.1916;AFR_AF=0.0257;EUR_AF=0.164;SAS_AF=0.1616;AA=A|||;VT=SNP
5	151512626	rs72804324	T	G	100	PASS	AC=1118;AF=0.223243;AN=5008;NS=2504;DP=19377;EAS_AF=0.3383;AMR_AF=0.1988;AFR_AF=0.0461;EUR_AF=0.2823;SAS_AF=0.3006;AA=T|||;VT=SNP
5	151513702	rs29828	A	T	100	PASS	AC=2090;AF=0.417332;AN=5008;NS=2504;DP=18692;EAS_AF=0.4435;AMR_AF=0.3934;AFR_AF=0.2716;EUR_AF=0.6004;SAS_AF=0.4162;AA=A|||;VT=SNP
5	151514100	rs29827	G	A	100	PASS	AC=4003;AF=0.799321;AN=5008;NS=2504;DP=20623;EAS_AF=0.8919;AMR_AF=0.7695;AFR_AF=0.7315;EUR_AF=0.831;SAS_AF=0.7843;AA=A|||;VT=SNP
5	151514171	rs29826	T	G	100	PASS	AC=2090;AF=0.417332;AN=5008;NS=2504;DP=19817;EAS_AF=0.4435;AMR_AF=0.3934;AFR_AF=0.2731;EUR_AF=0.6004;SAS_AF=0.4141;AA=G|||;VT=SNP
5	151514484	rs39804	T	C	100	PASS	AC=2090;AF=0.417332;AN=5008;NS=2504;DP=21406;EAS_AF=0.4435;AMR_AF=0.3934;AFR_AF=0.2731;EUR_AF=0.6004;SAS_AF=0.4141;AA=T|||;VT=SNP
5	151514956	rs29824	T	C	100	PASS	AC=2394;AF=0.478035;AN=5008;NS=2504;DP=20457;EAS_AF=0.4554;AMR_AF=0.4928;AFR_AF=0.2844;EUR_AF=0.7137;SAS_AF=0.5102;AA=T|||;VT=SNP
5	151515891	rs4958514	C	G	100	PASS	AC=1887;AF=0.376797;AN=5008;NS=2504;DP=19400;EAS_AF=0.5427;AMR_AF=0.3271;AFR_AF=0.4818;EUR_AF=0.1879;SAS_AF=0.2935;AA=C|||;VT=SNP
5	151516652	rs29822	T	C	100	PASS	AC=3913;AF=0.78135;AN=5008;NS=2504;DP=17799;EAS_AF=0.8919;AMR_AF=0.7277;AFR_AF=0.7368;EUR_AF=0.7922;SAS_AF=0.7546;AA=C|||;VT=SNP
5	151516788	rs39803	A	G	100	PASS	AC=4043;AF=0.807308;AN=5008;NS=2504;DP=18884;EAS_AF=0.8919;AMR_AF=0.7392;AFR_AF=0.8169;EUR_AF=0.7922;SAS_AF=0.771;AA=G|||;VT=SNP
5	151516973	rs39802	C	G	100	PASS	AC=4024;AF=0.803514;AN=5008;NS=2504;DP=17241;EAS_AF=0.8919;AMR_AF=0.7363;AFR_AF=0.8162;EUR_AF=0.7922;SAS_AF=0.7546;AA=G|||;VT=SNP
5	151517192	rs72804325	G	A	100	PASS	AC=666;AF=0.132987;AN=5008;NS=2504;DP=18569;EAS_AF=0.1062;AMR_AF=0.1066;AFR_AF=0.2474;EUR_AF=0.1093;SAS_AF=0.0491;AA=G|||;VT=SNP
5	151518058	rs6888953	G	A	100	PASS	AC=527;AF=0.105232;AN=5008;NS=2504;DP=17458;EAS_AF=0.1062;AMR_AF=0.1023;AFR_AF=0.1445;EUR_AF=0.1093;SAS_AF=0.0491;AA=G|||;VT=SNP
5	151518156	rs256156	G	A	100	PASS	AC=2639;AF=0.526957;AN=5008;NS=2504;DP=18592;EAS_AF=0.4554;AMR_AF=0.5086;AFR_AF=0.4629;EUR_AF=0.7137;SAS_AF=0.5082;AA=A|||;VT=SNP
5	151518270	rs12187670	C	T	100	PASS	AC=1294;AF=0.258387;AN=5008;NS=2504;DP=21539;EAS_AF=0.3482;AMR_AF=0.2507;AFR_AF=0.0363;EUR_AF=0.3479;SAS_AF=0.3793;AA=G|||;VT=SNP
5	151518587	rs1428163	C	T	100	PASS	AC=1316;AF=0.26278;AN=5008;NS=2504;DP=17978;EAS_AF=0.4365;AMR_AF=0.2205;AFR_AF=0.3064;EUR_AF=0.0795;SAS_AF=0.2434;AA=C|||;VT=SNP
5	151518615	rs1428164	G	A	100	PASS	AC=2657;AF=0.530551;AN=5008;NS=2504;DP=18997;EAS_AF=0.7847;AMR_AF=0.4741;AFR_AF=0.3775;EUR_AF=0.4264;SAS_AF=0.6227;AA=A|||;VT=SNP
5	151521211	rs17662766	G	T	100	PASS	AC=513;AF=0.102436;AN=5008;NS=2504;DP=20853;EAS_AF=0.0198;AMR_AF=0.1902;AFR_AF=0.0265;EUR_AF=0.164;SAS_AF=0.1646;AA=G|||;VT=SNP
5	151522383	rs12657451	C	T	100	PASS	AC=1109;AF=0.221446;AN=5008;NS=2504;DP=18424;EAS_AF=0.37;AMR_AF=0.1988;AFR_AF=0.0356;EUR_AF=0.2724;SAS_AF=0.2832;AA=C|||;VT=SNP
5	151522864	rs153530	T	C	100	PASS	AC=3575;AF=0.713858;AN=5008;NS=2504;DP=22836;EAS_AF=0.8214;AMR_AF=0.6902;AFR_AF=0.6346;EUR_AF=0.7137;SAS_AF=0.727;AA=C|||;VT=SNP
5	151522878	rs11167571	T	C	100	PASS	AC=1103;AF=0.220248;AN=5008;NS=2504;DP=22273;EAS_AF=0.3681;AMR_AF=0.196;AFR_AF=0.034;EUR_AF=0.2724;SAS_AF=0.2832;AA=T|||;VT=SNP
5	151522918	rs72804329	G	A	100	PASS	AC=341;AF=0.0680911;AN=5008;NS=2504;DP=21442;EAS_AF=0.0774;AMR_AF=0.0706;AFR_AF=0.0545;EUR_AF=0.0984;SAS_AF=0.044;AA=G|||;VT=SNP
5	151523119	rs12188765	C	G	100	PASS	AC=1103;AF=0.220248;AN=5008;NS=2504;DP=19931;EAS_AF=0.3681;AMR_AF=0.196;AFR_AF=0.034;EUR_AF=0.2724;SAS_AF=0.2832;AA=C|||;VT=SNP
5	151523456	rs17804712	C	T	100	PASS	AC=1103;AF=0.220248;AN=5008;NS=2504;DP=18602;EAS_AF=0.3681;AMR_AF=0.196;AFR_AF=0.034;EUR_AF=0.2724;SAS_AF=0.2832;AA=C|||;VT=SNP
5	151524210	rs154690	T	C	100	PASS	AC=3571;AF=0.713059;AN=5008;NS=2504;DP=21472;EAS_AF=0.8194;AMR_AF=0.6902;AFR_AF=0.6339;EUR_AF=0.7147;SAS_AF=0.7249;AA=C|||;VT=SNP
5	151525147	rs154689	A	G	100	PASS	AC=1748;AF=0.349042;AN=5008;NS=2504;DP=17696;EAS_AF=0.3681;AMR_AF=0.3156;AFR_AF=0.2602;EUR_AF=0.4722;SAS_AF=0.3466;AA=G|||;VT=SNP
5	151525227	rs17742580	A	G	100	PASS	AC=831;AF=0.165935;AN=5008;NS=2504;DP=20053;EAS_AF=0.4276;AMR_AF=0.1282;AFR_AF=0.0477;EUR_AF=0.0666;SAS_AF=0.1851;AA=A|||;VT=SNP
5	151526215	rs154688	A	G	100	PASS	AC=1735;AF=0.346446;AN=5008;NS=2504;DP=19091;EAS_AF=0.3681;AMR_AF=0.3112;AFR_AF=0.2602;EUR_AF=0.4632;SAS_AF=0.3456;AA=G|||;VT=SNP
5	151526378	rs6579919	A	T	100	PASS	AC=1252;AF=0.25;AN=5008;NS=2504;DP=19019;EAS_AF=0.3681;AMR_AF=0.2017;AFR_AF=0.1513;EUR_AF=0.2634;SAS_AF=0.2822;AA=T|||;VT=SNP
5	151526470	rs13188666	A	G	100	PASS	AC=1098;AF=0.219249;AN=5008;NS=2504;DP=20510;EAS_AF=0.3681;AMR_AF=0.1931;AFR_AF=0.0393;EUR_AF=0.2634;SAS_AF=0.2822;AA=G|||;VT=SNP
5	151527585	rs6874463	C	T	100	PASS	AC=1849;AF=0.369209;AN=5008;NS=2504;DP=21025;EAS_AF=0.4514;AMR_AF=0.3804;AFR_AF=0.379;EUR_AF=0.2515;SAS_AF=0.3845;AA=C|||;VT=SNP
5	151527831	rs6579920	C	T	100	PASS	AC=3085;AF=0.616014;AN=5008;NS=2504;DP=21217;EAS_AF=0.8165;AMR_AF=0.5807;AFR_AF=0.5242;EUR_AF=0.5139;SAS_AF=0.6636;AA=T|||;VT=SNP
5	151528586	rs4403170	G	A	100	PASS	AC=1097;AF=0.21905;AN=5008;NS=2504;DP=17549;EAS_AF=0.3671;AMR_AF=0.1931;AFR_AF=0.0393;EUR_AF=0.2624;SAS_AF=0.2832;AA=G|||;VT=SNP
5	151528862	rs3846715	C	T	100	PASS	AC=4893;AF=0.977037;AN=5008;NS=2504;DP=21481;EAS_AF=0.9643;AMR_AF=0.987;AFR_AF=0.9992;EUR_AF=0.9493;SAS_AF=0.9816;AA=T|||;VT=SNP
5	151529317	rs3857428	G	T	100	PASS	AC=3454;AF=0.689696;AN=5008;NS=2504;DP=21018;EAS_AF=0.8185;AMR_AF=0.6859;AFR_AF=0.5469;EUR_AF=0.7137;SAS_AF=0.728;AA=T|||;VT=SNP
5	151529629	rs59349033	T	C	100	PASS	AC=1599;AF=0.319289;AN=5008;NS=2504;DP=19958;EAS_AF=0.371;AMR_AF=0.3934;AFR_AF=0.0711;EUR_AF=0.4314;SAS_AF=0.4335;AA=T|||;VT=SNP
5	151530127	rs17112817	T	C	100	PASS	AC=343;AF=0.0684904;AN=5008;NS=2504;DP=20353;EAS_AF=0.0774;AMR_AF=0.0706;AFR_AF=0.0552;EUR_AF=0.0994;SAS_AF=0.044;AA=T|||;VT=SNP
5	151530660	rs3911204	G	C	100	PASS	AC=2240;AF=0.447284;AN=5008;NS=2504;DP=22121;EAS_AF=0.373;AMR_AF=0.513;AFR_AF=0.2935;EUR_AF=0.6312;SAS_AF=0.4959;AA=C|||;VT=SNP
5	151531079	rs3911203	T	C	100	PASS	AC=3095;AF=0.618011;AN=5008;NS=2504;DP=24859;EAS_AF=0.8204;AMR_AF=0.5807;AFR_AF=0.5242;EUR_AF=0.5159;SAS_AF=0.6677;AA=T|||;VT=SNP
5	151532184	rs68004240	C	T	100	PASS	AC=1561;AF=0.311701;AN=5008;NS=2504;DP=20611;EAS_AF=0.371;AMR_AF=0.3934;AFR_AF=0.0764;EUR_AF=0.4314;SAS_AF=0.3875;AA=C|||;VT=SNP
5	151532349	rs71588038	A	T	100	PASS	AC=1593;AF=0.318091;AN=5008;NS=2504;DP=19430;EAS_AF=0.3671;AMR_AF=0.389;AFR_AF=0.0756;EUR_AF=0.4264;SAS_AF=0.4335;AA=T|||;VT=SNP
5	151533962	rs78377798	T	A	100	PASS	AC=1234;AF=0.246406;AN=5008;NS=2504;DP=19534;EAS_AF=0.4286;AMR_AF=0.1744;AFR_AF=0.3003;EUR_AF=0.0845;SAS_AF=0.2035;AA=T|||;VT=SNP
5	151536402	rs167193	C	T	100	PASS	AC=4077;AF=0.814097;AN=5008;NS=2504;DP=18170;EAS_AF=0.8998;AMR_AF=0.7738;AFR_AF=0.7958;EUR_AF=0.8131;SAS_AF=0.7802;AA=T|||;VT=SNP
5	151537241	rs159229	C	T	100	PASS	AC=4076;AF=0.813898;AN=5008;NS=2504;DP=21857;EAS_AF=0.8978;AMR_AF=0.7738;AFR_AF=0.7973;EUR_AF=0.8131;SAS_AF=0.7791;AA=T|||;VT=SNP
5	151537402	rs59072205	T	G	100	PASS	AC=340;AF=0.0678914;AN=5008;NS=2504;DP=19631;EAS_AF=0.0774;AMR_AF=0.0706;AFR_AF=0.0545;EUR_AF=0.0974;SAS_AF=0.044;AA=T|||;VT=SNP
5	151538058	rs1644490	C	G	100	PASS	AC=2095;AF=0.418331;AN=5008;NS=2504;DP=20117;EAS_AF=0.372;AMR_AF=0.5043;AFR_AF=0.1891;EUR_AF=0.6312;SAS_AF=0.4959;AA=C|||;VT=SNP
5	151538671	rs7718912	C	T	100	PASS	AC=1280;AF=0.255591;AN=5008;NS=2504;DP=22060;EAS_AF=0.4276;AMR_AF=0.1772;AFR_AF=0.3343;EUR_AF=0.0845;SAS_AF=0.2035;AA=C|||;VT=SNP
5	151538720	rs294951	G	A	100	PASS	AC=1600;AF=0.319489;AN=5008;NS=2504;DP=22370;EAS_AF=0.372;AMR_AF=0.3934;AFR_AF=0.0711;EUR_AF=0.4334;SAS_AF=0.4315;AA=G|||;VT=SNP
5	151538849	rs294950	T	C	100	PASS	AC=1746;AF=0.348642;AN=5008;NS=2504;DP=21368;EAS_AF=0.372;AMR_AF=0.402;AFR_AF=0.1778;EUR_AF=0.4324;SAS_AF=0.4315;AA=T|||;VT=SNP
5	151539020	rs294949	G	A	100	PASS	AC=2985;AF=0.596046;AN=5008;NS=2504;DP=24938;EAS_AF=0.8204;AMR_AF=0.5764;AFR_AF=0.4387;EUR_AF=0.5169;SAS_AF=0.6728;AA=A|||;VT=SNP
5	151539041	rs294948	C	T	100	PASS	AC=1597;AF=0.31889;AN=5008;NS=2504;DP=24240;EAS_AF=0.372;AMR_AF=0.3919;AFR_AF=0.0703;EUR_AF=0.4314;SAS_AF=0.4325;AA=C|||;VT=SNP
5	151539289	rs57731027	C	T	100	PASS	AC=1280;AF=0.255591;AN=5008;NS=2504;DP=19881;EAS_AF=0.4276;AMR_AF=0.1772;AFR_AF=0.3343;EUR_AF=0.0845;SAS_AF=0.2035;AA=C|||;VT=SNP
5	151539462	rs116273052	G	A	100	PASS	AC=341;AF=0.0680911;AN=5008;NS=2504;DP=20535;EAS_AF=0.0774;AMR_AF=0.0706;AFR_AF=0.0552;EUR_AF=0.0974;SAS_AF=0.044;AA=G|||;VT=SNP
5	151540129	rs159388	T	C	100	PASS	AC=3608;AF=0.720447;AN=5008;NS=2504;DP=18378;EAS_AF=0.8214;AMR_AF=0.6974;AFR_AF=0.6445;EUR_AF=0.7167;SAS_AF=0.7393;AA=C|||;VT=SNP
5	151540257	rs76537809	G	A	100	PASS	AC=830;AF=0.165735;AN=5008;NS=2504;DP=19221;EAS_AF=0.4276;AMR_AF=0.1297;AFR_AF=0.0461;EUR_AF=0.0666;SAS_AF=0.1851;AA=G|||;VT=SNP
5	151540888	rs294947	T	C	100	PASS	AC=4079;AF=0.814497;AN=5008;NS=2504;DP=20368;EAS_AF=0.8978;AMR_AF=0.7752;AFR_AF=0.795;EUR_AF=0.8141;SAS_AF=0.7832;AA=C|||;VT=SNP
5	151540957	rs7729873	A	G	100	PASS	AC=1233;AF=0.246206;AN=5008;NS=2504;DP=21371;EAS_AF=0.4266;AMR_AF=0.1758;AFR_AF=0.2995;EUR_AF=0.0845;SAS_AF=0.2045;AA=A|||;VT=SNP
5	151540970	rs10223081	T	C	100	PASS	AC=1259;AF=0.251398;AN=5008;NS=2504;DP=21407;EAS_AF=0.4276;AMR_AF=0.1772;AFR_AF=0.3094;EUR_AF=0.0845;SAS_AF=0.2157;AA=T|||;VT=SNP
5	151540972	rs59753013	T	C	100	PASS	AC=340;AF=0.0678914;AN=5008;NS=2504;DP=21464;EAS_AF=0.0774;AMR_AF=0.0706;AFR_AF=0.0545;EUR_AF=0.0974;SAS_AF=0.044;AA=T|||;VT=SNP
5	151542534	rs295894	T	C	100	PASS	AC=2316;AF=0.46246;AN=5008;NS=2504;DP=19102;EAS_AF=0.5308;AMR_AF=0.4121;AFR_AF=0.6044;EUR_AF=0.2704;SAS_AF=0.4335;AA=T|||;VT=SNP
5	151542564	rs62396574	T	C	100	PASS	AC=974;AF=0.194489;AN=5008;NS=2504;DP=17378;EAS_AF=0.0774;AMR_AF=0.1902;AFR_AF=0.2723;EUR_AF=0.2982;SAS_AF=0.1063;AA=T|||;VT=SNP
5	151543181	rs192696	C	T	100	PASS	AC=2163;AF=0.431909;AN=5008;NS=2504;DP=22221;EAS_AF=0.5288;AMR_AF=0.4006;AFR_AF=0.5045;EUR_AF=0.2704;SAS_AF=0.4223;AA=C|||;VT=SNP
5	151543333	rs17112824	G	A	100	PASS	AC=340;AF=0.0678914;AN=5008;NS=2504;DP=21311;EAS_AF=0.0774;AMR_AF=0.0706;AFR_AF=0.0545;EUR_AF=0.0974;SAS_AF=0.044;AA=G|||;VT=SNP
5	151543483	rs1376642	A	G	100	PASS	AC=340;AF=0.0678914;AN=5008;NS=2504;DP=21005;EAS_AF=0.0774;AMR_AF=0.0706;AFR_AF=0.0545;EUR_AF=0.0974;SAS_AF=0.044;AA=A|||;VT=SNP
5	151543688	rs295893	T	C	100	PASS	AC=711;AF=0.141973;AN=5008;NS=2504;DP=21246;EAS_AF=0.1022;AMR_AF=0.2147;AFR_AF=0.0401;EUR_AF=0.1859;SAS_AF=0.2239;AA=T|||;VT=SNP
5	151543790	rs295892	G	T	100	PASS	AC=2161;AF=0.43151;AN=5008;NS=2504;DP=21572;EAS_AF=0.5288;AMR_AF=0.4006;AFR_AF=0.5038;EUR_AF=0.2704;SAS_AF=0.4213;AA=G|||;VT=SNP
5	151545131	rs72804333	T	C	100	PASS	AC=475;AF=0.0948482;AN=5008;NS=2504;DP=18043;EAS_AF=0.0774;AMR_AF=0.0778;AFR_AF=0.152;EUR_AF=0.0984;SAS_AF=0.044;AA=T|||;VT=SNP
5	151545304	rs17742645	G	T	100	PASS	AC=822;AF=0.164137;AN=5008;NS=2504;DP=18815;EAS_AF=0.4266;AMR_AF=0.1282;AFR_AF=0.0454;EUR_AF=0.0666;SAS_AF=0.18;AA=G|||;VT=SNP
5	151546416	rs17112847	G	A	100	PASS	AC=479;AF=0.095647;AN=5008;NS=2504;DP=20423;EAS_AF=0.0774;AMR_AF=0.0778;AFR_AF=0.1558;EUR_AF=0.0974;SAS_AF=0.044;AA=g|||;VT=SNP
5	151546850	rs75987718	T	C	100	PASS	AC=710;AF=0.141773;AN=5008;NS=2504;DP=19587;EAS_AF=0.4157;AMR_AF=0.1225;AFR_AF=0.003;EUR_AF=0.0656;SAS_AF=0.1391;AA=T|||;VT=SNP
5	151548444	rs294957	G	T	100	PASS	AC=2162;AF=0.431709;AN=5008;NS=2504;DP=18466;EAS_AF=0.5278;AMR_AF=0.4006;AFR_AF=0.5045;EUR_AF=0.2714;SAS_AF=0.4213;AA=G|||;VT=SNP
5	151548621	rs294956	C	T	100	PASS	AC=3451;AF=0.689097;AN=5008;NS=2504;DP=19754;EAS_AF=0.627;AMR_AF=0.6268;AFR_AF=0.9281;EUR_AF=0.6004;SAS_AF=0.5654;AA=T|||;VT=SNP
5	151549022	rs294955	G	A	100	PASS	AC=711;AF=0.141973;AN=5008;NS=2504;DP=19941;EAS_AF=0.1022;AMR_AF=0.2147;AFR_AF=0.0401;EUR_AF=0.1869;SAS_AF=0.2229;AA=G|||;VT=SNP
5	151550116	rs294954	G	A	100	PASS	AC=854;AF=0.170527;AN=5008;NS=2504;DP=18400;EAS_AF=0.1022;AMR_AF=0.2205;AFR_AF=0.1452;EUR_AF=0.1869;SAS_AF=0.2229;AA=g|||;VT=SNP
5	151550993	rs294953	A	G	100	PASS	AC=2176;AF=0.434505;AN=5008;NS=2504;DP=17223;EAS_AF=0.5288;AMR_AF=0.402;AFR_AF=0.5098;EUR_AF=0.2744;SAS_AF=0.4233;AA=A|||;VT=SNP
5	151551733	rs294952	G	A	100	PASS	AC=3417;AF=0.682308;AN=5008;NS=2504;DP=17893;EAS_AF=0.627;AMR_AF=0.6066;AFR_AF=0.9342;EUR_AF=0.5706;SAS_AF=0.5675;AA=A|||;VT=SNP
5	151551760	rs72804334	G	A	100	PASS	AC=338;AF=0.067492;AN=5008;NS=2504;DP=18427;EAS_AF=0.0774;AMR_AF=0.0706;AFR_AF=0.053;EUR_AF=0.0974;SAS_AF=0.044;AA=G|||;VT=SNP
5	151556303	rs787751	G	A	100	PASS	AC=2259;AF=0.451078;AN=5008;NS=2504;DP=17016;EAS_AF=0.6141;AMR_AF=0.402;AFR_AF=0.5091;EUR_AF=0.2734;SAS_AF=0.4223;AA=G|||;VT=SNP
5	151556414	rs72804337	G	A	100	PASS	AC=339;AF=0.0676917;AN=5008;NS=2504;DP=16187;EAS_AF=0.0774;AMR_AF=0.0706;AFR_AF=0.053;EUR_AF=0.0974;SAS_AF=0.045;AA=G|||;VT=SNP
5	151556542	rs72804338	G	A	100	PASS	AC=338;AF=0.067492;AN=5008;NS=2504;DP=20034;EAS_AF=0.0774;AMR_AF=0.0706;AFR_AF=0.053;EUR_AF=0.0974;SAS_AF=0.044;AA=G|||;VT=SNP
5	151557129	rs295910	A	C	100	PASS	AC=2938;AF=0.586661;AN=5008;NS=2504;DP=21325;EAS_AF=0.5506;AMR_AF=0.5303;AFR_AF=0.7784;EUR_AF=0.4722;SAS_AF=0.5225;AA=C|||;VT=SNP
5	151558198	rs294968	G	A	100	PASS	AC=2923;AF=0.583666;AN=5008;NS=2504;DP=16583;EAS_AF=0.5486;AMR_AF=0.5303;AFR_AF=0.7769;EUR_AF=0.4722;SAS_AF=0.5112;AA=A|||;VT=SNP
5	151560411	rs294966	C	T	100	PASS	AC=2888;AF=0.576677;AN=5008;NS=2504;DP=20305;EAS_AF=0.5506;AMR_AF=0.5331;AFR_AF=0.7413;EUR_AF=0.4751;SAS_AF=0.5164;AA=T|||;VT=SNP
5	151560535	rs294965	A	G	100	PASS	AC=2192;AF=0.4377;AN=5008;NS=2504;DP=20416;EAS_AF=0.5308;AMR_AF=0.4035;AFR_AF=0.5197;EUR_AF=0.2744;SAS_AF=0.4233;AA=A|||;VT=SNP
5	151561278	rs10515652	C	T	100	PASS	AC=336;AF=0.0670927;AN=5008;NS=2504;DP=21830;EAS_AF=0.0754;AMR_AF=0.0706;AFR_AF=0.053;EUR_AF=0.0974;SAS_AF=0.044;AA=C|||;VT=SNP
5	151562982	rs294964	T	C	100	PASS	AC=3406;AF=0.680112;AN=5008;NS=2504;DP=18069;EAS_AF=0.629;AMR_AF=0.6066;AFR_AF=0.9244;EUR_AF=0.5706;SAS_AF=0.5675;AA=C|||;VT=SNP
5	151564113	rs294962	G	A	100	PASS	AC=2456;AF=0.490415;AN=5008;NS=2504;DP=21228;EAS_AF=0.5506;AMR_AF=0.4222;AFR_AF=0.6778;EUR_AF=0.2724;SAS_AF=0.4479;AA=C|||;VT=SNP
5	151565024	rs294961	G	T	100	PASS	AC=2389;AF=0.477037;AN=5008;NS=2504;DP=20707;EAS_AF=0.5506;AMR_AF=0.4164;AFR_AF=0.6301;EUR_AF=0.2724;SAS_AF=0.4479;AA=T|||;VT=SNP
5	151566024	rs294960	C	T	100	PASS	AC=3282;AF=0.655351;AN=5008;NS=2504;DP=21355;EAS_AF=0.627;AMR_AF=0.5951;AFR_AF=0.8752;EUR_AF=0.5497;SAS_AF=0.5389;AA=T|||;VT=SNP
5	151566100	rs294959	A	G	100	PASS	AC=1453;AF=0.290136;AN=5008;NS=2504;DP=20796;EAS_AF=0.1895;AMR_AF=0.3199;AFR_AF=0.351;EUR_AF=0.3181;SAS_AF=0.2618;AA=A|||;VT=SNP
5	151566652	rs211496	C	T	100	PASS	AC=3270;AF=0.652955;AN=5008;NS=2504;DP=18735;EAS_AF=0.622;AMR_AF=0.585;AFR_AF=0.9183;EUR_AF=0.5408;SAS_AF=0.4898;AA=T|||;VT=SNP
5	151568099	rs294958	A	G	100	PASS	AC=3268;AF=0.652556;AN=5008;NS=2504;DP=20755;EAS_AF=0.6071;AMR_AF=0.5836;AFR_AF=0.9213;EUR_AF=0.5427;SAS_AF=0.498;AA=G|||;VT=SNP
5	151569417	rs294945	C	A	100	PASS	AC=3266;AF=0.652157;AN=5008;NS=2504;DP=18550;EAS_AF=0.6062;AMR_AF=0.5836;AFR_AF=0.9213;EUR_AF=0.5427;SAS_AF=0.4969;AA=A|||;VT=SNP
5	151569695	rs1366608	T	G	100	PASS	AC=1064;AF=0.21246;AN=5008;NS=2504;DP=17885;EAS_AF=0.0496;AMR_AF=0.2032;AFR_AF=0.3419;EUR_AF=0.3151;SAS_AF=0.1063;AA=T|||;VT=SNP
5	151570279	rs73798042	A	G	100	PASS	AC=872;AF=0.174121;AN=5008;NS=2504;DP=20909;EAS_AF=0.3909;AMR_AF=0.1484;AFR_AF=0.0802;EUR_AF=0.0706;SAS_AF=0.2025;AA=A|||;VT=SNP
5	151571712	rs10063522	A	G	100	PASS	AC=1331;AF=0.265775;AN=5008;NS=2504;DP=17596;EAS_AF=0.4048;AMR_AF=0.1787;AFR_AF=0.3608;EUR_AF=0.0805;SAS_AF=0.2464;AA=A|||;VT=SNP
5	151572805	rs2434975	T	C	100	PASS	AC=3275;AF=0.653954;AN=5008;NS=2504;DP=21266;EAS_AF=0.6131;AMR_AF=0.5836;AFR_AF=0.9213;EUR_AF=0.5437;SAS_AF=0.498;AA=C|||;VT=SNP
5	151575471	rs12717855	C	T	100	PASS	AC=1104;AF=0.220447;AN=5008;NS=2504;DP=15055;EAS_AF=0.0506;AMR_AF=0.2075;AFR_AF=0.3525;EUR_AF=0.325;SAS_AF=0.1186;AA=T|||;VT=SNP
5	151575731	rs1156008	T	C	100	PASS	AC=3384;AF=0.675719;AN=5008;NS=2504;DP=17558;EAS_AF=0.7262;AMR_AF=0.5821;AFR_AF=0.9191;EUR_AF=0.5427;SAS_AF=0.498;AA=C|||;VT=SNP
5	151575991	rs11950895	C	T	100	PASS	AC=384;AF=0.0766773;AN=5008;NS=2504;DP=17583;EAS_AF=0.0496;AMR_AF=0.098;AFR_AF=0.0598;EUR_AF=0.1392;SAS_AF=0.0481;AA=C|||;VT=SNP
5	151576313	rs167169	T	C	100	PASS	AC=3386;AF=0.676118;AN=5008;NS=2504;DP=19561;EAS_AF=0.7272;AMR_AF=0.5821;AFR_AF=0.9191;EUR_AF=0.5437;SAS_AF=0.498;AA=C|||;VT=SNP
5	151576474	rs11951697	G	A	100	PASS	AC=385;AF=0.076877;AN=5008;NS=2504;DP=20089;EAS_AF=0.0506;AMR_AF=0.098;AFR_AF=0.0598;EUR_AF=0.1392;SAS_AF=0.0481;AA=G|||;VT=SNP
5	151578136	rs17742766	C	T	100	PASS	AC=810;AF=0.161741;AN=5008;NS=2504;DP=21645;EAS_AF=0.4008;AMR_AF=0.1268;AFR_AF=0.0461;EUR_AF=0.0636;SAS_AF=0.1973;AA=C|||;VT=SNP
5	151578349	rs190903	G	A	100	PASS	AC=2299;AF=0.459065;AN=5008;NS=2504;DP=17408;EAS_AF=0.6875;AMR_AF=0.3775;AFR_AF=0.553;EUR_AF=0.2286;SAS_AF=0.3916;AA=G|||;VT=SNP
5	151579501	rs73798047	C	A	100	PASS	AC=1136;AF=0.226837;AN=5008;NS=2504;DP=19473;EAS_AF=0.4028;AMR_AF=0.1686;AFR_AF=0.2436;EUR_AF=0.0805;SAS_AF=0.2147;AA=C|||;VT=SNP
5	151579579	rs2434976	G	A	100	PASS	AC=3390;AF=0.676917;AN=5008;NS=2504;DP=18147;EAS_AF=0.7371;AMR_AF=0.5821;AFR_AF=0.916;EUR_AF=0.5427;SAS_AF=0.4969;AA=A|||;VT=SNP
5	151579667	rs1820802	A	T	100	PASS	AC=891;AF=0.177915;AN=5008;NS=2504;DP=18159;EAS_AF=0.4008;AMR_AF=0.1484;AFR_AF=0.087;EUR_AF=0.0706;SAS_AF=0.2025;AA=A|||;VT=SNP
5	151579746	rs6870899	A	G	100	PASS	AC=1078;AF=0.215256;AN=5008;NS=2504;DP=18322;EAS_AF=0.0496;AMR_AF=0.2032;AFR_AF=0.3525;EUR_AF=0.3151;SAS_AF=0.1063;AA=A|||;VT=SNP
5	151579880	rs73798049	A	G	100	PASS	AC=1210;AF=0.241613;AN=5008;NS=2504;DP=19186;EAS_AF=0.4167;AMR_AF=0.1686;AFR_AF=0.2655;EUR_AF=0.0805;SAS_AF=0.2464;AA=A|||;VT=SNP
5	151580425	rs294946	T	A	100	PASS	AC=2300;AF=0.459265;AN=5008;NS=2504;DP=18266;EAS_AF=0.6885;AMR_AF=0.3775;AFR_AF=0.5537;EUR_AF=0.2286;SAS_AF=0.3906;AA=T|||;VT=SNP
5	151580934	rs169819	A	T	100	PASS	AC=3395;AF=0.677915;AN=5008;NS=2504;DP=20484;EAS_AF=0.7381;AMR_AF=0.5821;AFR_AF=0.9191;EUR_AF=0.5427;SAS_AF=0.4969;AA=T|||;VT=SNP
5	151581680	rs707173	C	T	100	PASS	AC=4077;AF=0.814097;AN=5008;NS=2504;DP=19948;EAS_AF=0.9643;AMR_AF=0.6888;AFR_AF=0.9266;EUR_AF=0.6799;SAS_AF=0.7342;AA=T|||;VT=SNP
5	151582105	rs17663037	A	G	100	PASS	AC=381;AF=0.0760783;AN=5008;NS=2504;DP=20051;EAS_AF=0.0496;AMR_AF=0.098;AFR_AF=0.0582;EUR_AF=0.1392;SAS_AF=0.047;AA=A|||;VT=SNP
5	151582211	rs1422929	T	C	100	PASS	AC=3031;AF=0.605232;AN=5008;NS=2504;DP=18034;EAS_AF=0.6944;AMR_AF=0.4841;AFR_AF=0.6649;EUR_AF=0.5348;SAS_AF=0.591;AA=C|||;VT=SNP
5	151582812	rs184153	G	C	100	PASS	AC=4082;AF=0.815096;AN=5008;NS=2504;DP=15430;EAS_AF=0.9643;AMR_AF=0.6888;AFR_AF=0.9304;EUR_AF=0.6799;SAS_AF=0.7342;AA=C|||;VT=SNP
5	151583108	rs1864198	A	G	100	PASS	AC=1079;AF=0.215455;AN=5008;NS=2504;DP=18220;EAS_AF=0.0496;AMR_AF=0.2075;AFR_AF=0.348;EUR_AF=0.3201;SAS_AF=0.1053;AA=A|||;VT=SNP
5	151583410	rs4639211	A	G	100	PASS	AC=1486;AF=0.296725;AN=5008;NS=2504;DP=19642;EAS_AF=0.627;AMR_AF=0.2305;AFR_AF=0.0499;EUR_AF=0.1968;SAS_AF=0.4397;AA=A|||;VT=SNP
5	151583720	rs10062828	C	T	100	PASS	AC=1078;AF=0.215256;AN=5008;NS=2504;DP=13817;EAS_AF=0.0496;AMR_AF=0.2075;AFR_AF=0.3464;EUR_AF=0.3211;SAS_AF=0.1053;AA=C|||;VT=SNP
5	151585377	rs35315506	G	A	100	PASS	AC=1738;AF=0.347045;AN=5008;NS=2504;DP=16600;EAS_AF=0.628;AMR_AF=0.2536;AFR_AF=0.2163;EUR_AF=0.2058;SAS_AF=0.4458;AA=g|||;VT=SNP
5	151586289	rs1363691	T	C	100	PASS	AC=3024;AF=0.603834;AN=5008;NS=2504;DP=21937;EAS_AF=0.6935;AMR_AF=0.4856;AFR_AF=0.6679;EUR_AF=0.5288;SAS_AF=0.5859;AA=C|||;VT=SNP
5	151595147	rs1376640	T	C	100	PASS	AC=1041;AF=0.207867;AN=5008;NS=2504;DP=18656;EAS_AF=0.0496;AMR_AF=0.2061;AFR_AF=0.3222;EUR_AF=0.3171;SAS_AF=0.1053;AA=t|||;VT=SNP
5	151595521	rs59283799	G	T	100	PASS	AC=1656;AF=0.330671;AN=5008;NS=2504;DP=17781;EAS_AF=0.6042;AMR_AF=0.2464;AFR_AF=0.1936;EUR_AF=0.1948;SAS_AF=0.4335;AA=G|||;VT=SNP
5	151595937	rs10055017	T	C	100	PASS	AC=242;AF=0.0483227;AN=5008;NS=2504;DP=19672;EAS_AF=0.0288;AMR_AF=0.0274;AFR_AF=0.1165;EUR_AF=0.007;SAS_AF=0.0337;AA=T|||;VT=SNP
5	151596048	rs159230	T	C	100	PASS	AC=4060;AF=0.810703;AN=5008;NS=2504;DP=20037;EAS_AF=0.9524;AMR_AF=0.6873;AFR_AF=0.9304;EUR_AF=0.675;SAS_AF=0.7301;AA=C|||;VT=SNP
5	151596273	rs12659680	G	A	100	PASS	AC=1469;AF=0.293331;AN=5008;NS=2504;DP=20508;EAS_AF=0.6042;AMR_AF=0.232;AFR_AF=0.0598;EUR_AF=0.1948;SAS_AF=0.4335;AA=G|||;VT=SNP
5	151596793	rs10064138	A	G	100	PASS	AC=245;AF=0.0489217;AN=5008;NS=2504;DP=17322;EAS_AF=0.0278;AMR_AF=0.0274;AFR_AF=0.1195;EUR_AF=0.007;SAS_AF=0.0337;AA=G|||;VT=SNP
5	151597200	rs4145597	G	T	100	PASS	AC=1722;AF=0.34385;AN=5008;NS=2504;DP=15863;EAS_AF=0.6052;AMR_AF=0.2536;AFR_AF=0.2284;EUR_AF=0.2058;SAS_AF=0.4366;AA=G|||;VT=SNP
5	151597595	rs13164653	G	C	100	PASS	AC=650;AF=0.129792;AN=5008;NS=2504;DP=22215;EAS_AF=0.2004;AMR_AF=0.1037;AFR_AF=0.0113;EUR_AF=0.1322;SAS_AF=0.2331;AA=G|||;VT=SNP
5	151597689	rs2034583	T	C	100	PASS	AC=241;AF=0.048123;AN=5008;NS=2504;DP=19362;EAS_AF=0.0278;AMR_AF=0.0274;AFR_AF=0.1165;EUR_AF=0.007;SAS_AF=0.0337;AA=T|||;VT=SNP
5	151597861	rs13165008	G	T	100	PASS	AC=1684;AF=0.336262;AN=5008;NS=2504;DP=24409;EAS_AF=0.6052;AMR_AF=0.2478;AFR_AF=0.2118;EUR_AF=0.1958;SAS_AF=0.4346;AA=G|||;VT=SNP
5	151598365	rs294969	A	G	100	PASS	AC=4061;AF=0.810903;AN=5008;NS=2504;DP=19119;EAS_AF=0.9524;AMR_AF=0.6873;AFR_AF=0.9304;EUR_AF=0.675;SAS_AF=0.7311;AA=G|||;VT=SNP
5	151598500	rs6878435	C	T	100	PASS	AC=1037;AF=0.207069;AN=5008;NS=2504;DP=19139;EAS_AF=0.0466;AMR_AF=0.2061;AFR_AF=0.3222;EUR_AF=0.3161;SAS_AF=0.1053;AA=C|||;VT=SNP
5	151599802	rs7724185	C	T	100	PASS	AC=378;AF=0.0754792;AN=5008;NS=2504;DP=16520;EAS_AF=0.0466;AMR_AF=0.098;AFR_AF=0.0575;EUR_AF=0.1402;SAS_AF=0.047;AA=C|||;VT=SNP
5	151600084	rs76196342	T	C	100	PASS	AC=246;AF=0.0491214;AN=5008;NS=2504;DP=15046;EAS_AF=0.0278;AMR_AF=0.0274;AFR_AF=0.1203;EUR_AF=0.007;SAS_AF=0.0337;AA=C|||;VT=SNP
5	151600691	rs6579922	T	C	100	PASS	AC=1038;AF=0.207268;AN=5008;NS=2504;DP=20236;EAS_AF=0.0466;AMR_AF=0.2061;AFR_AF=0.3222;EUR_AF=0.3171;SAS_AF=0.1053;AA=T|||;VT=SNP
5	151601252	rs12110208	G	C	100	PASS	AC=1577;AF=0.314896;AN=5008;NS=2504;DP=18799;EAS_AF=0.6071;AMR_AF=0.2536;AFR_AF=0.1188;EUR_AF=0.2028;SAS_AF=0.4376;AA=G|||;VT=SNP
5	151603058	rs10065797	A	G	100	PASS	AC=1550;AF=0.309505;AN=5008;NS=2504;DP=22093;EAS_AF=0.6071;AMR_AF=0.2522;AFR_AF=0.0976;EUR_AF=0.2028;SAS_AF=0.4397;AA=A|||;VT=SNP
5	151603574	rs1946487	T	C	100	PASS	AC=255;AF=0.0509185;AN=5008;NS=2504;DP=21544;EAS_AF=0.0278;AMR_AF=0.0274;AFR_AF=0.1271;EUR_AF=0.007;SAS_AF=0.0337;AA=T|||;VT=SNP
5	151604115	rs17663169	A	G	100	PASS	AC=378;AF=0.0754792;AN=5008;NS=2504;DP=20280;EAS_AF=0.0466;AMR_AF=0.098;AFR_AF=0.0575;EUR_AF=0.1402;SAS_AF=0.047;AA=A|||;VT=SNP
5	151604631	rs7712864	C	A	100	PASS	AC=3003;AF=0.599641;AN=5008;NS=2504;DP=18845;EAS_AF=0.6825;AMR_AF=0.4856;AFR_AF=0.6611;EUR_AF=0.5288;SAS_AF=0.5849;AA=A|||;VT=SNP
5	151605773	rs10065021	T	C	100	PASS	AC=259;AF=0.0517173;AN=5008;NS=2504;DP=14473;EAS_AF=0.0278;AMR_AF=0.0274;AFR_AF=0.1301;EUR_AF=0.007;SAS_AF=0.0337;AA=C|||;VT=SNP
5	151606064	rs13174082	G	T	100	PASS	AC=378;AF=0.0754792;AN=5008;NS=2504;DP=16488;EAS_AF=0.0466;AMR_AF=0.098;AFR_AF=0.0575;EUR_AF=0.1402;SAS_AF=0.047;AA=G|||;VT=SNP
5	151606069	rs7722799	G	C	100	PASS	AC=1034;AF=0.20647;AN=5008;NS=2504;DP=15972;EAS_AF=0.0466;AMR_AF=0.2075;AFR_AF=0.3185;EUR_AF=0.3171;SAS_AF=0.1053;AA=G|||;VT=SNP
5	151606881	rs11958294	A	G	100	PASS	AC=3013;AF=0.601637;AN=5008;NS=2504;DP=16596;EAS_AF=0.6815;AMR_AF=0.487;AFR_AF=0.6649;EUR_AF=0.5288;SAS_AF=0.59;AA=G|||;VT=SNP
5	151607001	rs17805030	A	G	100	PASS	AC=754;AF=0.150559;AN=5008;NS=2504;DP=17238;EAS_AF=0.4048;AMR_AF=0.1196;AFR_AF=0.0023;EUR_AF=0.0636;SAS_AF=0.2004;AA=A|||;VT=SNP
5	151607567	rs294970	G	T	100	PASS	AC=4062;AF=0.811102;AN=5008;NS=2504;DP=16986;EAS_AF=0.9524;AMR_AF=0.6873;AFR_AF=0.9304;EUR_AF=0.675;SAS_AF=0.7321;AA=T|||;VT=SNP
5	151607622	rs112949661	T	C	100	PASS	AC=290;AF=0.0579073;AN=5008;NS=2504;DP=16798;EAS_AF=0.0288;AMR_AF=0.0317;AFR_AF=0.1339;EUR_AF=0.0169;SAS_AF=0.046;AA=C|||;VT=SNP
5	151608842	rs10035750	C	A	100	PASS	AC=259;AF=0.0517173;AN=5008;NS=2504;DP=18036;EAS_AF=0.0268;AMR_AF=0.0274;AFR_AF=0.1309;EUR_AF=0.007;SAS_AF=0.0337;AA=A|||;VT=SNP
5	151609082	rs34353295	G	A	100	PASS	AC=1458;AF=0.291134;AN=5008;NS=2504;DP=17394;EAS_AF=0.6052;AMR_AF=0.2305;AFR_AF=0.0492;EUR_AF=0.1948;SAS_AF=0.4366;AA=G|||;VT=SNP
5	151609830	rs17112916	A	T	100	PASS	AC=256;AF=0.0511182;AN=5008;NS=2504;DP=17907;EAS_AF=0.0278;AMR_AF=0.0274;AFR_AF=0.1278;EUR_AF=0.007;SAS_AF=0.0337;AA=A|||;VT=SNP
5	151610118	rs34789586	T	G	100	PASS	AC=1039;AF=0.207468;AN=5008;NS=2504;DP=18114;EAS_AF=0.0466;AMR_AF=0.2061;AFR_AF=0.3245;EUR_AF=0.3151;SAS_AF=0.1053;AA=T|||;VT=SNP
5	151610508	rs17805060	A	G	100	PASS	AC=1464;AF=0.292332;AN=5008;NS=2504;DP=20755;EAS_AF=0.6052;AMR_AF=0.2305;AFR_AF=0.0492;EUR_AF=0.1948;SAS_AF=0.4427;AA=A|||;VT=SNP
5	151610897	rs10071469	A	G	100	PASS	AC=282;AF=0.0563099;AN=5008;NS=2504;DP=16656;EAS_AF=0.0288;AMR_AF=0.0317;AFR_AF=0.1278;EUR_AF=0.0169;SAS_AF=0.046;AA=G|||;VT=SNP
5	151611263	rs13172327	A	G	100	PASS	AC=379;AF=0.0756789;AN=5008;NS=2504;DP=17398;EAS_AF=0.0466;AMR_AF=0.098;AFR_AF=0.0582;EUR_AF=0.1402;SAS_AF=0.047;AA=A|||;VT=SNP
5	151611648	rs111298210	G	A	100	PASS	AC=2928;AF=0.584665;AN=5008;NS=2504;DP=13442;EAS_AF=0.6786;AMR_AF=0.4755;AFR_AF=0.6452;EUR_AF=0.5268;SAS_AF=0.5429;AA=A|||;VT=SNP
5	151612047	rs77056211	T	C	100	PASS	AC=282;AF=0.0563099;AN=5008;NS=2504;DP=16769;EAS_AF=0.0288;AMR_AF=0.0317;AFR_AF=0.1278;EUR_AF=0.0169;SAS_AF=0.046;AA=C|||;VT=SNP
5	151612227	rs4958296	A	G	100	PASS	AC=1786;AF=0.356629;AN=5008;NS=2504;DP=18286;EAS_AF=0.628;AMR_AF=0.2695;AFR_AF=0.2489;EUR_AF=0.2018;SAS_AF=0.4438;AA=A|||;VT=SNP
5	151614147	rs7719313	T	G	100	PASS	AC=4386;AF=0.875799;AN=5008;NS=2504;DP=17037;EAS_AF=0.997;AMR_AF=0.7522;AFR_AF=0.9864;EUR_AF=0.7664;SAS_AF=0.8016;AA=G|||;VT=SNP
5	151615493	rs1922676	T	C	100	PASS	AC=379;AF=0.0756789;AN=5008;NS=2504;DP=19676;EAS_AF=0.0456;AMR_AF=0.098;AFR_AF=0.059;EUR_AF=0.1402;SAS_AF=0.047;AA=T|||;VT=SNP
5	151615705	rs7705529	A	G	100	PASS	AC=256;AF=0.0511182;AN=5008;NS=2504;DP=20368;EAS_AF=0.0278;AMR_AF=0.0274;AFR_AF=0.1278;EUR_AF=0.007;SAS_AF=0.0337;AA=A|||;VT=SNP
5	151616508	rs34708143	C	T	100	PASS	AC=1457;AF=0.290935;AN=5008;NS=2504;DP=19605;EAS_AF=0.6042;AMR_AF=0.2291;AFR_AF=0.0492;EUR_AF=0.1948;SAS_AF=0.4376;AA=C|||;VT=SNP
5	151617163	rs12654341	C	A	100	PASS	AC=1675;AF=0.334465;AN=5008;NS=2504;DP=20105;EAS_AF=0.6042;AMR_AF=0.2464;AFR_AF=0.205;EUR_AF=0.1948;SAS_AF=0.4376;AA=C|||;VT=SNP
5	151617174	rs1422927	C	T	100	PASS	AC=256;AF=0.0511182;AN=5008;NS=2504;DP=20511;EAS_AF=0.0278;AMR_AF=0.0274;AFR_AF=0.1278;EUR_AF=0.007;SAS_AF=0.0337;AA=C|||;VT=SNP
5	151617817	rs2112693	C	T	100	PASS	AC=941;AF=0.187899;AN=5008;NS=2504;DP=20206;EAS_AF=0.2708;AMR_AF=0.1931;AFR_AF=0.1853;EUR_AF=0.1481;SAS_AF=0.1431;AA=C|||;VT=SNP
5	151618569	rs17742951	A	T	100	PASS	AC=1765;AF=0.352436;AN=5008;NS=2504;DP=18010;EAS_AF=0.6052;AMR_AF=0.268;AFR_AF=0.2519;EUR_AF=0.2018;SAS_AF=0.4427;AA=A|||;VT=SNP
5	151620382	rs12658298	T	C	100	PASS	AC=1466;AF=0.292732;AN=5008;NS=2504;DP=19420;EAS_AF=0.6052;AMR_AF=0.2305;AFR_AF=0.0522;EUR_AF=0.1948;SAS_AF=0.4407;AA=T|||;VT=SNP
5	151620578	rs1833761	T	C	100	PASS	AC=3014;AF=0.601837;AN=5008;NS=2504;DP=15355;EAS_AF=0.6806;AMR_AF=0.4885;AFR_AF=0.6657;EUR_AF=0.5268;SAS_AF=0.592;AA=C|||;VT=SNP
5	151622114	rs35418692	C	A	100	PASS	AC=1675;AF=0.334465;AN=5008;NS=2504;DP=21780;EAS_AF=0.6042;AMR_AF=0.2478;AFR_AF=0.2042;EUR_AF=0.1938;SAS_AF=0.4387;AA=C|||;VT=SNP
5	151622177	rs9885403	C	T	100	PASS	AC=3000;AF=0.599042;AN=5008;NS=2504;DP=20609;EAS_AF=0.6796;AMR_AF=0.4856;AFR_AF=0.6596;EUR_AF=0.5258;SAS_AF=0.59;AA=T|||;VT=SNP
5	151623192	rs11167574	G	T	100	PASS	AC=1029;AF=0.205471;AN=5008;NS=2504;DP=20577;EAS_AF=0.0466;AMR_AF=0.2061;AFR_AF=0.3169;EUR_AF=0.3151;SAS_AF=0.1053;AA=G|||;VT=SNP
5	151624555	rs17663259	G	A	100	PASS	AC=378;AF=0.0754792;AN=5008;NS=2504;DP=20553;EAS_AF=0.0466;AMR_AF=0.098;AFR_AF=0.0582;EUR_AF=0.1392;SAS_AF=0.047;AA=G|||;VT=SNP
5	151625143	rs7712145	T	G	100	PASS	AC=1036;AF=0.206869;AN=5008;NS=2504;DP=19286;EAS_AF=0.0476;AMR_AF=0.2061;AFR_AF=0.3207;EUR_AF=0.3161;SAS_AF=0.1053;AA=T|||;VT=SNP
5	151626484	rs17805126	C	T	100	PASS	AC=919;AF=0.183506;AN=5008;NS=2504;DP=19059;EAS_AF=0.2708;AMR_AF=0.1888;AFR_AF=0.171;EUR_AF=0.1481;SAS_AF=0.1431;AA=C|||;VT=SNP
5	151627279	rs13163589	A	G	100	PASS	AC=265;AF=0.0529153;AN=5008;NS=2504;DP=17809;EAS_AF=0.0079;AMR_AF=0.0965;AFR_AF=0.003;EUR_AF=0.1402;SAS_AF=0.046;AA=A|||;VT=SNP
5	151627823	rs4958297	G	C	100	PASS	AC=1465;AF=0.292532;AN=5008;NS=2504;DP=17332;EAS_AF=0.6062;AMR_AF=0.2305;AFR_AF=0.0514;EUR_AF=0.1948;SAS_AF=0.4397;AA=G|||;VT=SNP
5	151627824	rs4958298	G	T	100	PASS	AC=1463;AF=0.292133;AN=5008;NS=2504;DP=17392;EAS_AF=0.6052;AMR_AF=0.2305;AFR_AF=0.0507;EUR_AF=0.1948;SAS_AF=0.4397;AA=G|||;VT=SNP
5	151627889	rs17805132	G	A	100	PASS	AC=935;AF=0.186701;AN=5008;NS=2504;DP=16286;EAS_AF=0.2708;AMR_AF=0.1888;AFR_AF=0.1815;EUR_AF=0.1491;SAS_AF=0.1442;AA=G|||;VT=SNP
5	151629259	rs13174282	C	G	100	PASS	AC=1681;AF=0.335663;AN=5008;NS=2504;DP=15725;EAS_AF=0.6042;AMR_AF=0.2478;AFR_AF=0.2095;EUR_AF=0.1938;SAS_AF=0.4376;AA=C|||;VT=SNP
5	151629526	rs13174724	C	T	100	PASS	AC=1461;AF=0.291733;AN=5008;NS=2504;DP=15588;EAS_AF=0.6042;AMR_AF=0.2305;AFR_AF=0.0507;EUR_AF=0.1938;SAS_AF=0.4397;AA=C|||;VT=SNP
5	151629683	rs10043946	G	A	100	PASS	AC=251;AF=0.0501198;AN=5008;NS=2504;DP=15180;EAS_AF=0.0278;AMR_AF=0.0274;AFR_AF=0.1241;EUR_AF=0.007;SAS_AF=0.0337;AA=G|||;VT=SNP
5	151630087	rs1922675	G	A	100	PASS	AC=934;AF=0.186502;AN=5008;NS=2504;DP=13611;EAS_AF=0.2708;AMR_AF=0.1888;AFR_AF=0.1815;EUR_AF=0.1491;SAS_AF=0.1431;AA=G|||;VT=SNP
5	151631396	rs1922674	T	A	100	PASS	AC=250;AF=0.0499201;AN=5008;NS=2504;DP=15767;EAS_AF=0.0278;AMR_AF=0.0274;AFR_AF=0.1233;EUR_AF=0.007;SAS_AF=0.0337;AA=T|||;VT=SNP
5	151631892	rs7717039	T	C	100	PASS	AC=379;AF=0.0756789;AN=5008;NS=2504;DP=16956;EAS_AF=0.0466;AMR_AF=0.098;AFR_AF=0.059;EUR_AF=0.1392;SAS_AF=0.047;AA=T|||;VT=SNP
5	151632400	rs17112953	A	G	100	PASS	AC=277;AF=0.0553115;AN=5008;NS=2504;DP=17252;EAS_AF=0.0288;AMR_AF=0.0317;AFR_AF=0.1241;EUR_AF=0.0169;SAS_AF=0.046;AA=G|||;VT=SNP
5	151633405	rs1895316	T	G	100	PASS	AC=3902;AF=0.779153;AN=5008;NS=2504;DP=13184;EAS_AF=0.9196;AMR_AF=0.6787;AFR_AF=0.8442;EUR_AF=0.668;SAS_AF=0.7321;AA=G|||;VT=SNP
5	151633635	rs7443947	G	C	100	PASS	AC=252;AF=0.0503195;AN=5008;NS=2504;DP=14846;EAS_AF=0.0288;AMR_AF=0.0274;AFR_AF=0.1241;EUR_AF=0.007;SAS_AF=0.0337;AA=T|||;VT=SNP
5	151634217	rs12657019	A	C	100	PASS	AC=1680;AF=0.335463;AN=5008;NS=2504;DP=12379;EAS_AF=0.6052;AMR_AF=0.2478;AFR_AF=0.2057;EUR_AF=0.1938;SAS_AF=0.4407;AA=A|||;VT=SNP
5	151634739	rs11953334	T	A	100	PASS	AC=1043;AF=0.208267;AN=5008;NS=2504;DP=19603;EAS_AF=0.0466;AMR_AF=0.2061;AFR_AF=0.3268;EUR_AF=0.3161;SAS_AF=0.1053;AA=T|||;VT=SNP
5	151634906	rs4958521	T	C	100	PASS	AC=1705;AF=0.340455;AN=5008;NS=2504;DP=19822;EAS_AF=0.6052;AMR_AF=0.2522;AFR_AF=0.2057;EUR_AF=0.2038;SAS_AF=0.453;AA=T|||;VT=SNP
5	151635524	rs28478867	A	T	100	PASS	AC=250;AF=0.0499201;AN=5008;NS=2504;DP=19531;EAS_AF=0.0278;AMR_AF=0.0274;AFR_AF=0.1233;EUR_AF=0.007;SAS_AF=0.0337;AA=A|||;VT=SNP
5	151635834	rs12515700	C	A	100	PASS	AC=1034;AF=0.20647;AN=5008;NS=2504;DP=18963;EAS_AF=0.0466;AMR_AF=0.2061;AFR_AF=0.3207;EUR_AF=0.3151;SAS_AF=0.1053;AA=C|||;VT=SNP
5	151636359	rs11951585	G	C	100	PASS	AC=3004;AF=0.59984;AN=5008;NS=2504;DP=20900;EAS_AF=0.6806;AMR_AF=0.4856;AFR_AF=0.6604;EUR_AF=0.5258;SAS_AF=0.592;AA=C|||;VT=SNP
5	151636733	rs10515651	T	C	100	PASS	AC=278;AF=0.0555112;AN=5008;NS=2504;DP=21520;EAS_AF=0.0288;AMR_AF=0.0317;AFR_AF=0.1248;EUR_AF=0.0169;SAS_AF=0.046;AA=T|||;VT=SNP
5	151638405	rs80198789	C	T	100	PASS	AC=259;AF=0.0517173;AN=5008;NS=2504;DP=17517;EAS_AF=0.0278;AMR_AF=0.0274;AFR_AF=0.1301;EUR_AF=0.007;SAS_AF=0.0337;AA=C|||;VT=SNP
5	151639216	rs4958522	A	G	100	PASS	AC=2996;AF=0.598243;AN=5008;NS=2504;DP=21699;EAS_AF=0.6786;AMR_AF=0.4856;AFR_AF=0.6589;EUR_AF=0.5258;SAS_AF=0.5879;AA=G|||;VT=SNP
5	151639555	rs4958523	C	A	100	PASS	AC=1455;AF=0.290535;AN=5008;NS=2504;DP=21486;EAS_AF=0.6032;AMR_AF=0.2305;AFR_AF=0.0492;EUR_AF=0.1938;SAS_AF=0.4366;AA=C|||;VT=SNP
5	151640953	rs6888966	C	T	100	PASS	AC=1037;AF=0.207069;AN=5008;NS=2504;DP=16984;EAS_AF=0.0476;AMR_AF=0.2089;AFR_AF=0.3215;EUR_AF=0.3141;SAS_AF=0.1053;AA=c|||;VT=SNP
5	151641551	rs34888579	G	A	100	PASS	AC=1452;AF=0.289936;AN=5008;NS=2504;DP=16631;EAS_AF=0.6032;AMR_AF=0.2349;AFR_AF=0.0507;EUR_AF=0.1938;SAS_AF=0.4284;AA=G|||;VT=SNP
5	151642465	rs4958524	T	C	100	PASS	AC=3002;AF=0.599441;AN=5008;NS=2504;DP=20655;EAS_AF=0.6796;AMR_AF=0.4899;AFR_AF=0.6626;EUR_AF=0.5258;SAS_AF=0.5849;AA=C|||;VT=SNP
5	151642851	rs1895315	T	C	100	PASS	AC=3002;AF=0.599441;AN=5008;NS=2504;DP=22077;EAS_AF=0.6796;AMR_AF=0.4914;AFR_AF=0.6626;EUR_AF=0.5258;SAS_AF=0.5838;AA=C|||;VT=SNP
5	151643474	rs1922672	C	G	100	PASS	AC=3001;AF=0.599241;AN=5008;NS=2504;DP=19732;EAS_AF=0.6796;AMR_AF=0.4928;AFR_AF=0.6619;EUR_AF=0.5249;SAS_AF=0.5838;AA=G|||;VT=SNP
5	151645964	rs17743052	G	C	100	PASS	AC=171;AF=0.0341454;AN=5008;NS=2504;DP=20726;EAS_AF=0.0942;AMR_AF=0.013;AFR_AF=0;EUR_AF=0.0507;SAS_AF=0.0164;AA=G|||;VT=SNP
5	151646133	rs7721482	G	A	100	PASS	AC=2702;AF=0.539537;AN=5008;NS=2504;DP=18983;EAS_AF=0.6488;AMR_AF=0.4611;AFR_AF=0.5272;EUR_AF=0.508;SAS_AF=0.5317;AA=G|||;VT=SNP
5	151647363	rs1317661	A	G	100	PASS	AC=2992;AF=0.597444;AN=5008;NS=2504;DP=19047;EAS_AF=0.6756;AMR_AF=0.4942;AFR_AF=0.6634;EUR_AF=0.5249;SAS_AF=0.5757;AA=G|||;VT=SNP
5	151649915	rs17743064	C	A	100	PASS	AC=916;AF=0.182907;AN=5008;NS=2504;DP=22422;EAS_AF=0.2718;AMR_AF=0.1844;AFR_AF=0.1732;EUR_AF=0.1342;SAS_AF=0.1534;AA=C|||;VT=SNP
5	151651110	rs11951018	C	T	100	PASS	AC=379;AF=0.0756789;AN=5008;NS=2504;DP=21195;EAS_AF=0.0466;AMR_AF=0.1009;AFR_AF=0.0567;EUR_AF=0.1392;SAS_AF=0.0481;AA=C|||;VT=SNP
5	151651988	rs7721350	G	T	100	PASS	AC=2742;AF=0.547524;AN=5008;NS=2504;DP=18160;EAS_AF=0.6458;AMR_AF=0.464;AFR_AF=0.559;EUR_AF=0.508;SAS_AF=0.5307;AA=G|||;VT=SNP
5	151654864	rs2112694	A	G	100	PASS	AC=380;AF=0.0758786;AN=5008;NS=2504;DP=17998;EAS_AF=0.0466;AMR_AF=0.1009;AFR_AF=0.0575;EUR_AF=0.1392;SAS_AF=0.0481;AA=A|||;VT=SNP
5	151656669	rs6890315	T	C	100	PASS	AC=1400;AF=0.279553;AN=5008;NS=2504;DP=18446;EAS_AF=0.2748;AMR_AF=0.1138;AFR_AF=0.6157;EUR_AF=0.0934;SAS_AF=0.1391;AA=C|||;VT=SNP
5	151657057	rs72804360	A	G	100	PASS	AC=479;AF=0.095647;AN=5008;NS=2504;DP=21623;EAS_AF=0.002;AMR_AF=0.2176;AFR_AF=0.0068;EUR_AF=0.1839;SAS_AF=0.135;AA=A|||;VT=SNP
5	151657097	rs12519134	T	A	100	PASS	AC=1113;AF=0.222244;AN=5008;NS=2504;DP=21766;EAS_AF=0.0972;AMR_AF=0.2248;AFR_AF=0.1808;EUR_AF=0.4006;SAS_AF=0.2219;AA=T|||;VT=SNP
5	151657801	rs11167575	T	C	100	PASS	AC=2646;AF=0.528355;AN=5008;NS=2504;DP=20392;EAS_AF=0.7579;AMR_AF=0.5187;AFR_AF=0.382;EUR_AF=0.5417;SAS_AF=0.4826;AA=T|||;VT=SNP
5	151659377	rs72804362	C	T	100	PASS	AC=414;AF=0.0826677;AN=5008;NS=2504;DP=21034;EAS_AF=0.128;AMR_AF=0.0951;AFR_AF=0.0038;EUR_AF=0.1481;SAS_AF=0.0665;AA=C|||;VT=SNP
5	151659536	rs67302910	G	A	100	PASS	AC=1108;AF=0.221246;AN=5008;NS=2504;DP=19599;EAS_AF=0.4415;AMR_AF=0.255;AFR_AF=0.121;EUR_AF=0.165;SAS_AF=0.1636;AA=G|||;VT=SNP
5	151659621	rs6579924	C	T	100	PASS	AC=4139;AF=0.826478;AN=5008;NS=2504;DP=19310;EAS_AF=0.8482;AMR_AF=0.9222;AFR_AF=0.7496;EUR_AF=0.9066;SAS_AF=0.7577;AA=T|||;VT=SNP
5	151660617	rs62396630	G	A	100	PASS	AC=506;AF=0.101038;AN=5008;NS=2504;DP=18875;EAS_AF=0.0585;AMR_AF=0.111;AFR_AF=0.0461;EUR_AF=0.1799;SAS_AF=0.1309;AA=G|||;VT=SNP
5	151661003	rs72804364	G	A	100	PASS	AC=599;AF=0.119609;AN=5008;NS=2504;DP=19867;EAS_AF=0.0298;AMR_AF=0.2767;AFR_AF=0.0446;EUR_AF=0.1849;SAS_AF=0.135;AA=G|||;VT=SNP
5	151662617	rs10077784	T	C	100	PASS	AC=4113;AF=0.821286;AN=5008;NS=2504;DP=19559;EAS_AF=0.8482;AMR_AF=0.9193;AFR_AF=0.7073;EUR_AF=0.9066;SAS_AF=0.7904;AA=C|||;VT=SNP
5	151663784	rs56044017	C	T	100	PASS	AC=547;AF=0.109225;AN=5008;NS=2504;DP=21654;EAS_AF=0.0298;AMR_AF=0.2738;AFR_AF=0.0076;EUR_AF=0.1839;SAS_AF=0.135;AA=C|||;VT=SNP
5	151665028	rs1997520	A	G	100	PASS	AC=2643;AF=0.527756;AN=5008;NS=2504;DP=22275;EAS_AF=0.753;AMR_AF=0.5101;AFR_AF=0.3616;EUR_AF=0.5457;SAS_AF=0.5143;AA=A|||;VT=SNP
5	151665088	rs1997519	C	T	100	PASS	AC=2644;AF=0.527955;AN=5008;NS=2504;DP=21709;EAS_AF=0.753;AMR_AF=0.5101;AFR_AF=0.3616;EUR_AF=0.5457;SAS_AF=0.5153;AA=C|||;VT=SNP
5	151665189	rs9324721	G	A	100	PASS	AC=2645;AF=0.528155;AN=5008;NS=2504;DP=22241;EAS_AF=0.754;AMR_AF=0.5101;AFR_AF=0.3616;EUR_AF=0.5457;SAS_AF=0.5153;AA=G|||;VT=SNP
5	151665747	rs4569858	T	C	100	PASS	AC=2915;AF=0.582069;AN=5008;NS=2504;DP=20957;EAS_AF=0.753;AMR_AF=0.5303;AFR_AF=0.5567;EUR_AF=0.5457;SAS_AF=0.5143;AA=C|||;VT=SNP
5	151665793	rs2204899	G	A	100	PASS	AC=2760;AF=0.551118;AN=5008;NS=2504;DP=20107;EAS_AF=0.753;AMR_AF=0.5231;AFR_AF=0.4433;EUR_AF=0.5457;SAS_AF=0.5143;AA=G|||;VT=SNP
5	151666694	rs17112995	C	A	100	PASS	AC=567;AF=0.113219;AN=5008;NS=2504;DP=17947;EAS_AF=0.0605;AMR_AF=0.111;AFR_AF=0.093;EUR_AF=0.1769;SAS_AF=0.1309;AA=C|||;VT=SNP
5	151667179	rs1922670	T	C	100	PASS	AC=4168;AF=0.832268;AN=5008;NS=2504;DP=20055;EAS_AF=0.8442;AMR_AF=0.9222;AFR_AF=0.7511;EUR_AF=0.9066;SAS_AF=0.7894;AA=C|||;VT=SNP
5	151667496	rs1922669	T	C	100	PASS	AC=2902;AF=0.579473;AN=5008;NS=2504;DP=21728;EAS_AF=0.752;AMR_AF=0.5216;AFR_AF=0.5552;EUR_AF=0.5417;SAS_AF=0.5143;AA=C|||;VT=SNP
5	151667575	rs1895323	G	A	100	PASS	AC=2634;AF=0.525958;AN=5008;NS=2504;DP=21832;EAS_AF=0.752;AMR_AF=0.5043;AFR_AF=0.3616;EUR_AF=0.5417;SAS_AF=0.5143;AA=G|||;VT=SNP
5	151667652	rs1922668	T	C	100	PASS	AC=2900;AF=0.579073;AN=5008;NS=2504;DP=21579;EAS_AF=0.752;AMR_AF=0.5216;AFR_AF=0.5552;EUR_AF=0.5417;SAS_AF=0.5123;AA=T|||;VT=SNP
5	151668231	rs17443704	G	A	100	PASS	AC=547;AF=0.109225;AN=5008;NS=2504;DP=18317;EAS_AF=0.0298;AMR_AF=0.2738;AFR_AF=0.0076;EUR_AF=0.1839;SAS_AF=0.135;AA=G|||;VT=SNP
5	151668260	rs6876527	G	A	100	PASS	AC=2744;AF=0.547923;AN=5008;NS=2504;DP=19128;EAS_AF=0.752;AMR_AF=0.5144;AFR_AF=0.441;EUR_AF=0.5417;SAS_AF=0.5123;AA=A|||;VT=SNP
5	151668482	rs72804371	A	T	100	PASS	AC=551;AF=0.110024;AN=5008;NS=2504;DP=19992;EAS_AF=0.0298;AMR_AF=0.2767;AFR_AF=0.0076;EUR_AF=0.1839;SAS_AF=0.137;AA=A|||;VT=SNP
5	151668770	rs1862393	G	T	100	PASS	AC=2699;AF=0.538938;AN=5008;NS=2504;DP=18294;EAS_AF=0.753;AMR_AF=0.5086;AFR_AF=0.4047;EUR_AF=0.5388;SAS_AF=0.5215;AA=G|||;VT=SNP
5	151668801	rs1862394	G	A	100	PASS	AC=2780;AF=0.555112;AN=5008;NS=2504;DP=19583;EAS_AF=0.754;AMR_AF=0.5115;AFR_AF=0.4637;EUR_AF=0.5388;SAS_AF=0.5215;AA=G|||;VT=SNP
5	151669035	rs10037446	A	G	100	PASS	AC=2940;AF=0.587061;AN=5008;NS=2504;DP=18807;EAS_AF=0.754;AMR_AF=0.5245;AFR_AF=0.5719;EUR_AF=0.5467;SAS_AF=0.5215;AA=G|||;VT=SNP
5	151669327	rs6882001	A	G	100	PASS	AC=2808;AF=0.560703;AN=5008;NS=2504;DP=20241;EAS_AF=0.754;AMR_AF=0.5187;AFR_AF=0.475;EUR_AF=0.5467;SAS_AF=0.5215;AA=G|||;VT=SNP
5	151669876	rs2112696	G	A	100	PASS	AC=4363;AF=0.871206;AN=5008;NS=2504;DP=19407;EAS_AF=0.8442;AMR_AF=0.9294;AFR_AF=0.8956;EUR_AF=0.9066;SAS_AF=0.7883;AA=A|||;VT=SNP
5	151669984	rs4958525	G	A	100	PASS	AC=548;AF=0.109425;AN=5008;NS=2504;DP=20298;EAS_AF=0.0298;AMR_AF=0.2767;AFR_AF=0.0076;EUR_AF=0.1829;SAS_AF=0.135;AA=G|||;VT=SNP
5	151670129	rs2161400	G	C	100	PASS	AC=2806;AF=0.560304;AN=5008;NS=2504;DP=17276;EAS_AF=0.754;AMR_AF=0.5187;AFR_AF=0.4743;EUR_AF=0.5467;SAS_AF=0.5204;AA=G|||;VT=SNP
5	151670621	rs6888214	C	A	100	PASS	AC=2684;AF=0.535942;AN=5008;NS=2504;DP=17017;EAS_AF=0.754;AMR_AF=0.513;AFR_AF=0.3843;EUR_AF=0.5467;SAS_AF=0.5215;AA=C|||;VT=SNP
5	151671427	rs72804375	T	C	100	PASS	AC=550;AF=0.109824;AN=5008;NS=2504;DP=19635;EAS_AF=0.0298;AMR_AF=0.2767;AFR_AF=0.0076;EUR_AF=0.1829;SAS_AF=0.137;AA=T|||;VT=SNP
5	151671964	rs11743409	A	G	100	PASS	AC=2800;AF=0.559105;AN=5008;NS=2504;DP=19416;EAS_AF=0.754;AMR_AF=0.5144;AFR_AF=0.4743;EUR_AF=0.5427;SAS_AF=0.5215;AA=A|||;VT=SNP
5	151672044	rs10078065	G	A	100	PASS	AC=2800;AF=0.559105;AN=5008;NS=2504;DP=18873;EAS_AF=0.754;AMR_AF=0.5144;AFR_AF=0.4743;EUR_AF=0.5427;SAS_AF=0.5215;AA=A|||;VT=SNP
5	151672110	rs4034959	C	T	100	PASS	AC=2676;AF=0.534345;AN=5008;NS=2504;DP=19268;EAS_AF=0.754;AMR_AF=0.5086;AFR_AF=0.3835;EUR_AF=0.5427;SAS_AF=0.5215;AA=C|||;VT=SNP
5	151672486	rs62394461	T	C	100	PASS	AC=490;AF=0.0978435;AN=5008;NS=2504;DP=22416;EAS_AF=0.0605;AMR_AF=0.111;AFR_AF=0.0401;EUR_AF=0.1769;SAS_AF=0.1237;AA=T|||;VT=SNP
5	151672626	rs2103409	G	C	100	PASS	AC=2742;AF=0.547524;AN=5008;NS=2504;DP=21063;EAS_AF=0.754;AMR_AF=0.5173;AFR_AF=0.4259;EUR_AF=0.5467;SAS_AF=0.5215;AA=c|||;VT=SNP
5	151672662	rs2103408	T	C	100	PASS	AC=2742;AF=0.547524;AN=5008;NS=2504;DP=19780;EAS_AF=0.754;AMR_AF=0.5173;AFR_AF=0.4259;EUR_AF=0.5467;SAS_AF=0.5215;AA=C|||;VT=SNP
5	151673504	rs10052110	G	A	100	PASS	AC=2742;AF=0.547524;AN=5008;NS=2504;DP=14714;EAS_AF=0.754;AMR_AF=0.5173;AFR_AF=0.4259;EUR_AF=0.5467;SAS_AF=0.5215;AA=G|||;VT=SNP
5	151673546	rs13176984	T	C	100	PASS	AC=820;AF=0.163738;AN=5008;NS=2504;DP=13969;EAS_AF=0.3185;AMR_AF=0.1239;AFR_AF=0.0136;EUR_AF=0.163;SAS_AF=0.2362;AA=T|||;VT=SNP
5	151673961	rs7706659	G	T	100	PASS	AC=2742;AF=0.547524;AN=5008;NS=2504;DP=17266;EAS_AF=0.754;AMR_AF=0.5173;AFR_AF=0.4259;EUR_AF=0.5467;SAS_AF=0.5215;AA=G|||;VT=SNP
5	151674034	rs6579925	G	A	100	PASS	AC=2742;AF=0.547524;AN=5008;NS=2504;DP=15022;EAS_AF=0.754;AMR_AF=0.5173;AFR_AF=0.4259;EUR_AF=0.5467;SAS_AF=0.5215;AA=A|||;VT=SNP
5	151674065	rs6579926	G	A	100	PASS	AC=4247;AF=0.848043;AN=5008;NS=2504;DP=15068;EAS_AF=0.8442;AMR_AF=0.9222;AFR_AF=0.8116;EUR_AF=0.9066;SAS_AF=0.7883;AA=A|||;VT=SNP
5	151674110	rs6579927	C	T	100	PASS	AC=2742;AF=0.547524;AN=5008;NS=2504;DP=15433;EAS_AF=0.754;AMR_AF=0.5173;AFR_AF=0.4259;EUR_AF=0.5467;SAS_AF=0.5215;AA=T|||;VT=SNP
5	151674174	rs6579928	T	C	100	PASS	AC=2742;AF=0.547524;AN=5008;NS=2504;DP=18419;EAS_AF=0.754;AMR_AF=0.5173;AFR_AF=0.4259;EUR_AF=0.5467;SAS_AF=0.5215;AA=C|||;VT=SNP
5	151674306	rs6870223	C	T	100	PASS	AC=2742;AF=0.547524;AN=5008;NS=2504;DP=19729;EAS_AF=0.754;AMR_AF=0.5173;AFR_AF=0.4259;EUR_AF=0.5467;SAS_AF=0.5215;AA=C|||;VT=SNP
5	151674511	rs6870407	A	T	100	PASS	AC=2742;AF=0.547524;AN=5008;NS=2504;DP=16751;EAS_AF=0.754;AMR_AF=0.5173;AFR_AF=0.4259;EUR_AF=0.5467;SAS_AF=0.5215;AA=T|||;VT=SNP
5	151674591	rs6870567	A	G	100	PASS	AC=2742;AF=0.547524;AN=5008;NS=2504;DP=18355;EAS_AF=0.754;AMR_AF=0.5173;AFR_AF=0.4259;EUR_AF=0.5467;SAS_AF=0.5215;AA=G|||;VT=SNP
5	151674737	rs10054288	G	A	100	PASS	AC=2742;AF=0.547524;AN=5008;NS=2504;DP=20101;EAS_AF=0.754;AMR_AF=0.5173;AFR_AF=0.4259;EUR_AF=0.5467;SAS_AF=0.5215;AA=A|||;VT=SNP
5	151675362	rs1895328	T	A	100	PASS	AC=2742;AF=0.547524;AN=5008;NS=2504;DP=22834;EAS_AF=0.754;AMR_AF=0.5173;AFR_AF=0.4259;EUR_AF=0.5467;SAS_AF=0.5215;AA=A|||;VT=SNP
5	151675535	rs1895327	G	A	100	PASS	AC=4247;AF=0.848043;AN=5008;NS=2504;DP=18671;EAS_AF=0.8442;AMR_AF=0.9222;AFR_AF=0.8116;EUR_AF=0.9066;SAS_AF=0.7883;AA=A|||;VT=SNP
5	151675647	rs7716404	A	C	100	PASS	AC=2748;AF=0.548722;AN=5008;NS=2504;DP=19596;EAS_AF=0.7579;AMR_AF=0.5159;AFR_AF=0.4259;EUR_AF=0.5487;SAS_AF=0.5225;AA=A|||;VT=SNP
5	151675679	rs7716658	C	T	100	PASS	AC=2746;AF=0.548323;AN=5008;NS=2504;DP=20499;EAS_AF=0.7569;AMR_AF=0.5159;AFR_AF=0.4259;EUR_AF=0.5477;SAS_AF=0.5225;AA=T|||;VT=SNP
5	151675725	rs12187029	G	C	100	PASS	AC=2742;AF=0.547524;AN=5008;NS=2504;DP=20561;EAS_AF=0.754;AMR_AF=0.5159;AFR_AF=0.4259;EUR_AF=0.5467;SAS_AF=0.5225;AA=G|||;VT=SNP
5	151675788	rs12187019	C	T	100	PASS	AC=2742;AF=0.547524;AN=5008;NS=2504;DP=19169;EAS_AF=0.754;AMR_AF=0.5173;AFR_AF=0.4259;EUR_AF=0.5467;SAS_AF=0.5215;AA=C|||;VT=SNP
5	151675853	rs12187043	G	A	100	PASS	AC=2742;AF=0.547524;AN=5008;NS=2504;DP=16546;EAS_AF=0.754;AMR_AF=0.5173;AFR_AF=0.4259;EUR_AF=0.5467;SAS_AF=0.5215;AA=G|||;VT=SNP
5	151676171	rs12187221	G	A	100	PASS	AC=2731;AF=0.545327;AN=5008;NS=2504;DP=17553;EAS_AF=0.754;AMR_AF=0.513;AFR_AF=0.4198;EUR_AF=0.5467;SAS_AF=0.5215;AA=G|||;VT=SNP
5	151676479	rs13172915	C	T	100	PASS	AC=2744;AF=0.547923;AN=5008;NS=2504;DP=21063;EAS_AF=0.756;AMR_AF=0.5173;AFR_AF=0.4259;EUR_AF=0.5467;SAS_AF=0.5215;AA=C|||;VT=SNP
5	151676560	rs13155261	T	A	100	PASS	AC=2744;AF=0.547923;AN=5008;NS=2504;DP=22258;EAS_AF=0.756;AMR_AF=0.5173;AFR_AF=0.4259;EUR_AF=0.5467;SAS_AF=0.5215;AA=T|||;VT=SNP
5	151676688	rs13173220	C	A	100	PASS	AC=2721;AF=0.543331;AN=5008;NS=2504;DP=20812;EAS_AF=0.7421;AMR_AF=0.5173;AFR_AF=0.4259;EUR_AF=0.5467;SAS_AF=0.5123;AA=A|||;VT=SNP
5	151676890	rs1862396	A	G	100	PASS	AC=2721;AF=0.543331;AN=5008;NS=2504;DP=20987;EAS_AF=0.7421;AMR_AF=0.5173;AFR_AF=0.4259;EUR_AF=0.5467;SAS_AF=0.5123;AA=a|||;VT=SNP
5	151677174	rs1862395	C	G	100	PASS	AC=2720;AF=0.543131;AN=5008;NS=2504;DP=21516;EAS_AF=0.7421;AMR_AF=0.5173;AFR_AF=0.4251;EUR_AF=0.5467;SAS_AF=0.5123;AA=C|||;VT=SNP
5	151677238	rs10214018	A	T	100	PASS	AC=2721;AF=0.543331;AN=5008;NS=2504;DP=20957;EAS_AF=0.7431;AMR_AF=0.5173;AFR_AF=0.4251;EUR_AF=0.5467;SAS_AF=0.5123;AA=T|||;VT=SNP
5	151677328	rs10214020	A	G	100	PASS	AC=2720;AF=0.543131;AN=5008;NS=2504;DP=19985;EAS_AF=0.7421;AMR_AF=0.5173;AFR_AF=0.4251;EUR_AF=0.5467;SAS_AF=0.5123;AA=A|||;VT=SNP
5	151677531	rs2216644	G	T	100	PASS	AC=2715;AF=0.542133;AN=5008;NS=2504;DP=21658;EAS_AF=0.7421;AMR_AF=0.5173;AFR_AF=0.4213;EUR_AF=0.5467;SAS_AF=0.5123;AA=G|||;VT=SNP
5	151677550	rs2216643	A	C	100	PASS	AC=2713;AF=0.541733;AN=5008;NS=2504;DP=21265;EAS_AF=0.7411;AMR_AF=0.5173;AFR_AF=0.4206;EUR_AF=0.5467;SAS_AF=0.5123;AA=C|||;VT=SNP
5	151677805	rs2194143	A	G	100	PASS	AC=2715;AF=0.542133;AN=5008;NS=2504;DP=19187;EAS_AF=0.7421;AMR_AF=0.5173;AFR_AF=0.4213;EUR_AF=0.5467;SAS_AF=0.5123;AA=G|||;VT=SNP
5	151677933	rs4034960	A	G	100	PASS	AC=2867;AF=0.572484;AN=5008;NS=2504;DP=19177;EAS_AF=0.7421;AMR_AF=0.5245;AFR_AF=0.5325;EUR_AF=0.5467;SAS_AF=0.5123;AA=G|||;VT=SNP
5	151678086	rs4034961	T	A	100	PASS	AC=2715;AF=0.542133;AN=5008;NS=2504;DP=18742;EAS_AF=0.7421;AMR_AF=0.5173;AFR_AF=0.4213;EUR_AF=0.5467;SAS_AF=0.5123;AA=A|||;VT=SNP
5	151678152	rs4034962	A	G	100	PASS	AC=2715;AF=0.542133;AN=5008;NS=2504;DP=18815;EAS_AF=0.7421;AMR_AF=0.5173;AFR_AF=0.4213;EUR_AF=0.5467;SAS_AF=0.5123;AA=G|||;VT=SNP
5	151678242	rs4034963	C	T	100	PASS	AC=4281;AF=0.854832;AN=5008;NS=2504;DP=17769;EAS_AF=0.8452;AMR_AF=0.9236;AFR_AF=0.829;EUR_AF=0.9145;SAS_AF=0.7894;AA=T|||;VT=SNP
5	151678354	rs13154974	A	G	100	PASS	AC=2718;AF=0.542732;AN=5008;NS=2504;DP=19436;EAS_AF=0.7421;AMR_AF=0.5173;AFR_AF=0.4221;EUR_AF=0.5487;SAS_AF=0.5123;AA=G|||;VT=SNP
5	151678628	rs11741839	T	C	100	PASS	AC=2712;AF=0.541534;AN=5008;NS=2504;DP=19442;EAS_AF=0.7421;AMR_AF=0.5173;AFR_AF=0.4213;EUR_AF=0.5467;SAS_AF=0.5092;AA=C|||;VT=SNP
5	151678630	rs11741840	T	C	100	PASS	AC=2712;AF=0.541534;AN=5008;NS=2504;DP=19501;EAS_AF=0.7421;AMR_AF=0.5173;AFR_AF=0.4213;EUR_AF=0.5467;SAS_AF=0.5092;AA=C|||;VT=SNP
5	151678848	rs1922671	G	A	100	PASS	AC=2714;AF=0.541933;AN=5008;NS=2504;DP=18587;EAS_AF=0.7421;AMR_AF=0.5173;AFR_AF=0.4221;EUR_AF=0.5477;SAS_AF=0.5092;AA=G|||;VT=SNP
5	151679009	rs1805288	T	C	100	PASS	AC=2712;AF=0.541534;AN=5008;NS=2504;DP=20856;EAS_AF=0.7411;AMR_AF=0.5173;AFR_AF=0.4221;EUR_AF=0.5467;SAS_AF=0.5092;AA=C|||;VT=SNP
5	151679241	rs1895324	A	G	100	PASS	AC=2712;AF=0.541534;AN=5008;NS=2504;DP=19502;EAS_AF=0.7411;AMR_AF=0.5173;AFR_AF=0.4228;EUR_AF=0.5457;SAS_AF=0.5092;AA=G|||;VT=SNP
5	151679290	rs5009945	G	T	100	PASS	AC=2712;AF=0.541534;AN=5008;NS=2504;DP=20630;EAS_AF=0.7411;AMR_AF=0.5173;AFR_AF=0.4228;EUR_AF=0.5457;SAS_AF=0.5092;AA=G|||;VT=SNP
5	151679363	rs5009946	A	T	100	PASS	AC=2712;AF=0.541534;AN=5008;NS=2504;DP=20936;EAS_AF=0.7411;AMR_AF=0.5173;AFR_AF=0.4228;EUR_AF=0.5457;SAS_AF=0.5092;AA=A|||;VT=SNP
5	151679458	rs7729379	T	C	100	PASS	AC=2669;AF=0.532947;AN=5008;NS=2504;DP=21486;EAS_AF=0.7401;AMR_AF=0.5144;AFR_AF=0.3903;EUR_AF=0.5477;SAS_AF=0.5102;AA=C|||;VT=SNP
5	151679464	rs13180768	T	C	100	PASS	AC=2669;AF=0.532947;AN=5008;NS=2504;DP=21324;EAS_AF=0.7401;AMR_AF=0.5144;AFR_AF=0.3903;EUR_AF=0.5477;SAS_AF=0.5102;AA=C|||;VT=SNP
5	151679488	rs7709816	G	A	100	PASS	AC=2668;AF=0.532748;AN=5008;NS=2504;DP=20847;EAS_AF=0.7401;AMR_AF=0.513;AFR_AF=0.3903;EUR_AF=0.5477;SAS_AF=0.5102;AA=G|||;VT=SNP
5	151679625	rs7709598	A	G	100	PASS	AC=2667;AF=0.532548;AN=5008;NS=2504;DP=20899;EAS_AF=0.7401;AMR_AF=0.5144;AFR_AF=0.3911;EUR_AF=0.5457;SAS_AF=0.5092;AA=G|||;VT=SNP
5	151679637	rs7709605	A	G	100	PASS	AC=2652;AF=0.529553;AN=5008;NS=2504;DP=20942;EAS_AF=0.7401;AMR_AF=0.513;AFR_AF=0.3805;EUR_AF=0.5457;SAS_AF=0.5092;AA=A|||;VT=SNP
5	151679992	rs4034965	G	A	100	PASS	AC=2667;AF=0.532548;AN=5008;NS=2504;DP=16783;EAS_AF=0.7401;AMR_AF=0.5144;AFR_AF=0.3903;EUR_AF=0.5467;SAS_AF=0.5092;AA=G|||;VT=SNP
5	151680148	rs4034966	G	A	100	PASS	AC=4402;AF=0.878994;AN=5008;NS=2504;DP=20031;EAS_AF=0.8383;AMR_AF=0.9323;AFR_AF=0.9206;EUR_AF=0.9155;SAS_AF=0.7894;AA=A|||;VT=SNP
5	151680378	rs1833649	G	A	100	PASS	AC=2827;AF=0.564497;AN=5008;NS=2504;DP=17578;EAS_AF=0.7401;AMR_AF=0.5216;AFR_AF=0.5008;EUR_AF=0.5457;SAS_AF=0.5194;AA=G|||;VT=SNP
5	151680730	rs7715389	G	A	100	PASS	AC=4278;AF=0.854233;AN=5008;NS=2504;DP=16065;EAS_AF=0.8433;AMR_AF=0.9251;AFR_AF=0.8275;EUR_AF=0.9155;SAS_AF=0.7883;AA=A|||;VT=SNP
5	151680778	rs11950281	C	T	100	PASS	AC=603;AF=0.120407;AN=5008;NS=2504;DP=15493;EAS_AF=0.0734;AMR_AF=0.1124;AFR_AF=0.1097;EUR_AF=0.1789;SAS_AF=0.1288;AA=C|||;VT=SNP
5	151681096	rs11167576	T	C	100	PASS	AC=3383;AF=0.675519;AN=5008;NS=2504;DP=17105;EAS_AF=0.7688;AMR_AF=0.7997;AFR_AF=0.5106;EUR_AF=0.7366;SAS_AF=0.6513;AA=T|||;VT=SNP
5	151681110	rs72806351	A	T	100	PASS	AC=563;AF=0.11242;AN=5008;NS=2504;DP=17228;EAS_AF=0.0288;AMR_AF=0.2781;AFR_AF=0.0076;EUR_AF=0.1909;SAS_AF=0.1421;AA=A|||;VT=SNP
5	151681148	rs1922667	G	A	100	PASS	AC=2865;AF=0.572085;AN=5008;NS=2504;DP=18228;EAS_AF=0.7401;AMR_AF=0.5245;AFR_AF=0.5356;EUR_AF=0.5457;SAS_AF=0.5092;AA=A|||;VT=SNP
5	151681246	rs1922666	T	C	100	PASS	AC=4282;AF=0.855032;AN=5008;NS=2504;DP=16688;EAS_AF=0.8433;AMR_AF=0.9251;AFR_AF=0.8306;EUR_AF=0.9155;SAS_AF=0.7883;AA=N|||;VT=SNP
5	151681573	rs6579929	C	A	100	PASS	AC=2865;AF=0.572085;AN=5008;NS=2504;DP=18214;EAS_AF=0.7381;AMR_AF=0.5245;AFR_AF=0.5356;EUR_AF=0.5457;SAS_AF=0.5112;AA=A|||;VT=SNP
5	151681736	rs2020191	C	T	100	PASS	AC=2867;AF=0.572484;AN=5008;NS=2504;DP=19902;EAS_AF=0.7401;AMR_AF=0.5245;AFR_AF=0.5356;EUR_AF=0.5457;SAS_AF=0.5112;AA=c|||;VT=SNP
5	151681814	rs2020189	A	G	100	PASS	AC=2866;AF=0.572284;AN=5008;NS=2504;DP=21240;EAS_AF=0.7401;AMR_AF=0.5245;AFR_AF=0.5348;EUR_AF=0.5457;SAS_AF=0.5112;AA=G|||;VT=SNP
5	151682439	rs4958299	C	A	100	PASS	AC=2133;AF=0.425919;AN=5008;NS=2504;DP=20865;EAS_AF=0.2579;AMR_AF=0.4755;AFR_AF=0.4599;EUR_AF=0.4543;SAS_AF=0.4888;AA=C|||;VT=SNP
5	151682559	rs1422358	C	T	100	PASS	AC=2204;AF=0.440096;AN=5008;NS=2504;DP=20411;EAS_AF=0.2579;AMR_AF=0.4798;AFR_AF=0.5106;EUR_AF=0.4543;SAS_AF=0.4898;AA=T|||;VT=SNP
5	151682595	rs1422359	A	G	100	PASS	AC=2012;AF=0.401757;AN=5008;NS=2504;DP=19664;EAS_AF=0.2569;AMR_AF=0.4683;AFR_AF=0.379;EUR_AF=0.4543;SAS_AF=0.4806;AA=A|||;VT=SNP
5	151682787	rs1422360	G	A	100	PASS	AC=2133;AF=0.425919;AN=5008;NS=2504;DP=20877;EAS_AF=0.2579;AMR_AF=0.4755;AFR_AF=0.4599;EUR_AF=0.4543;SAS_AF=0.4888;AA=A|||;VT=SNP
5	151683197	rs62394463	C	T	100	PASS	AC=2136;AF=0.426518;AN=5008;NS=2504;DP=19874;EAS_AF=0.2579;AMR_AF=0.4755;AFR_AF=0.4599;EUR_AF=0.4563;SAS_AF=0.4898;AA=C|||;VT=SNP
5	151683254	rs62394464	G	A	100	PASS	AC=2136;AF=0.426518;AN=5008;NS=2504;DP=21378;EAS_AF=0.2579;AMR_AF=0.4755;AFR_AF=0.4599;EUR_AF=0.4563;SAS_AF=0.4898;AA=G|||;VT=SNP
5	151683560	rs61312249	T	A	100	PASS	AC=2142;AF=0.427716;AN=5008;NS=2504;DP=21803;EAS_AF=0.2579;AMR_AF=0.4769;AFR_AF=0.4614;EUR_AF=0.4583;SAS_AF=0.4908;AA=T|||;VT=SNP
5	151683564	rs60277528	G	T	100	PASS	AC=2142;AF=0.427716;AN=5008;NS=2504;DP=21758;EAS_AF=0.2579;AMR_AF=0.4769;AFR_AF=0.4614;EUR_AF=0.4583;SAS_AF=0.4908;AA=G|||;VT=SNP
5	151683570	rs61460223	T	G	100	PASS	AC=2142;AF=0.427716;AN=5008;NS=2504;DP=21924;EAS_AF=0.2579;AMR_AF=0.4769;AFR_AF=0.4614;EUR_AF=0.4583;SAS_AF=0.4908;AA=T|||;VT=SNP
5	151683668	rs60730573	A	G	100	PASS	AC=729;AF=0.145567;AN=5008;NS=2504;DP=23343;EAS_AF=0.1548;AMR_AF=0.0749;AFR_AF=0.1694;EUR_AF=0.0875;SAS_AF=0.2137;AA=A|||;VT=SNP
5	151683779	rs17445892	T	C	100	PASS	AC=2136;AF=0.426518;AN=5008;NS=2504;DP=20295;EAS_AF=0.2579;AMR_AF=0.4755;AFR_AF=0.4599;EUR_AF=0.4563;SAS_AF=0.4898;AA=T|||;VT=SNP
5	151683858	rs60664974	T	G	100	PASS	AC=729;AF=0.145567;AN=5008;NS=2504;DP=21686;EAS_AF=0.1548;AMR_AF=0.0749;AFR_AF=0.1694;EUR_AF=0.0875;SAS_AF=0.2137;AA=T|||;VT=SNP
5	151683868	rs1363424	G	A	100	PASS	AC=2181;AF=0.435503;AN=5008;NS=2504;DP=21512;EAS_AF=0.2579;AMR_AF=0.4784;AFR_AF=0.4924;EUR_AF=0.4563;SAS_AF=0.4898;AA=A|||;VT=SNP
5	151684323	rs10064093	G	A	100	PASS	AC=2182;AF=0.435703;AN=5008;NS=2504;DP=19587;EAS_AF=0.2579;AMR_AF=0.4784;AFR_AF=0.4932;EUR_AF=0.4563;SAS_AF=0.4898;AA=A|||;VT=SNP
5	151684371	rs56237127	A	G	100	PASS	AC=543;AF=0.108427;AN=5008;NS=2504;DP=19051;EAS_AF=0.0744;AMR_AF=0.1138;AFR_AF=0.0613;EUR_AF=0.1789;SAS_AF=0.1309;AA=A|||;VT=SNP
5	151684432	rs17113066	C	T	100	PASS	AC=733;AF=0.146366;AN=5008;NS=2504;DP=19134;EAS_AF=0.1548;AMR_AF=0.0749;AFR_AF=0.1725;EUR_AF=0.0875;SAS_AF=0.2137;AA=C|||;VT=SNP
5	151684573	rs10064171	C	G	100	PASS	AC=2182;AF=0.435703;AN=5008;NS=2504;DP=20335;EAS_AF=0.2579;AMR_AF=0.4784;AFR_AF=0.4932;EUR_AF=0.4563;SAS_AF=0.4898;AA=C|||;VT=SNP
5	151684831	rs79651516	C	T	100	PASS	AC=127;AF=0.0253594;AN=5008;NS=2504;DP=17690;EAS_AF=0.0308;AMR_AF=0.0115;AFR_AF=0.0008;EUR_AF=0.0149;SAS_AF=0.0736;AA=C|||;VT=SNP
5	151685160	rs72806361	C	T	100	PASS	AC=489;AF=0.0976438;AN=5008;NS=2504;DP=18718;EAS_AF=0.003;AMR_AF=0.2147;AFR_AF=0.0076;EUR_AF=0.1899;SAS_AF=0.1391;AA=C|||;VT=SNP
5	151685224	rs72806362	C	T	100	PASS	AC=395;AF=0.0788738;AN=5008;NS=2504;DP=18656;EAS_AF=0.002;AMR_AF=0.1499;AFR_AF=0.0061;EUR_AF=0.1531;SAS_AF=0.1299;AA=C|||;VT=SNP
5	151685506	rs62394469	G	A	100	PASS	AC=432;AF=0.086262;AN=5008;NS=2504;DP=18817;EAS_AF=0.0734;AMR_AF=0.1037;AFR_AF=0.0045;EUR_AF=0.174;SAS_AF=0.1074;AA=G|||;VT=SNP
5	151685826	rs59408150	T	C	100	PASS	AC=727;AF=0.145168;AN=5008;NS=2504;DP=16822;EAS_AF=0.1548;AMR_AF=0.0735;AFR_AF=0.1694;EUR_AF=0.0875;SAS_AF=0.2127;AA=T|||;VT=SNP
5	151685827	rs60040053	G	A	100	PASS	AC=731;AF=0.145966;AN=5008;NS=2504;DP=16865;EAS_AF=0.1548;AMR_AF=0.0735;AFR_AF=0.1725;EUR_AF=0.0875;SAS_AF=0.2127;AA=G|||;VT=SNP
5	151685875	rs60666977	G	C	100	PASS	AC=733;AF=0.146366;AN=5008;NS=2504;DP=17522;EAS_AF=0.1548;AMR_AF=0.0749;AFR_AF=0.1725;EUR_AF=0.0875;SAS_AF=0.2137;AA=G|||;VT=SNP
5	151686065	rs67686803	A	G	100	PASS	AC=1031;AF=0.205871;AN=5008;NS=2504;DP=19847;EAS_AF=0.4177;AMR_AF=0.2392;AFR_AF=0.0681;EUR_AF=0.165;SAS_AF=0.1922;AA=A|||;VT=SNP
5	151686722	rs1422361	G	A	100	PASS	AC=1358;AF=0.271166;AN=5008;NS=2504;DP=19774;EAS_AF=0.2292;AMR_AF=0.1888;AFR_AF=0.2973;EUR_AF=0.2664;SAS_AF=0.3425;AA=g|||;VT=SNP
5	151686897	rs55664233	C	T	100	PASS	AC=602;AF=0.120208;AN=5008;NS=2504;DP=18698;EAS_AF=0.0734;AMR_AF=0.1138;AFR_AF=0.1074;EUR_AF=0.1789;SAS_AF=0.1299;AA=C|||;VT=SNP
5	151686969	rs72806363	C	G	100	PASS	AC=560;AF=0.111821;AN=5008;NS=2504;DP=18254;EAS_AF=0.0288;AMR_AF=0.2795;AFR_AF=0.0076;EUR_AF=0.1899;SAS_AF=0.1391;AA=C|||;VT=SNP
5	151687679	rs72806364	C	T	100	PASS	AC=681;AF=0.135982;AN=5008;NS=2504;DP=16443;EAS_AF=0.0298;AMR_AF=0.2867;AFR_AF=0.0885;EUR_AF=0.1899;SAS_AF=0.1472;AA=c|||;VT=SNP
5	151688232	rs146078418	T	A	100	PASS	AC=563;AF=0.11242;AN=5008;NS=2504;DP=19599;EAS_AF=0.0288;AMR_AF=0.281;AFR_AF=0.0083;EUR_AF=0.1899;SAS_AF=0.1401;AA=T|||;VT=SNP
5	151689284	rs62394475	T	C	100	PASS	AC=2345;AF=0.468251;AN=5008;NS=2504;DP=20970;EAS_AF=0.2619;AMR_AF=0.4914;AFR_AF=0.6067;EUR_AF=0.4563;SAS_AF=0.4898;AA=C|||;VT=SNP
5	151689334	rs1862285	A	T	100	PASS	AC=2394;AF=0.478035;AN=5008;NS=2504;DP=20573;EAS_AF=0.2619;AMR_AF=0.4942;AFR_AF=0.6422;EUR_AF=0.4563;SAS_AF=0.4898;AA=T|||;VT=SNP
5	151689349	rs73279044	C	T	100	PASS	AC=755;AF=0.150759;AN=5008;NS=2504;DP=20089;EAS_AF=0.1587;AMR_AF=0.0764;AFR_AF=0.1861;EUR_AF=0.0875;SAS_AF=0.2127;AA=C|||;VT=SNP
5	151689970	rs62394476	G	A	100	PASS	AC=546;AF=0.109026;AN=5008;NS=2504;DP=19176;EAS_AF=0.0744;AMR_AF=0.1138;AFR_AF=0.0628;EUR_AF=0.1789;SAS_AF=0.1319;AA=G|||;VT=SNP
5	151690005	rs62394477	C	A	100	PASS	AC=1442;AF=0.287939;AN=5008;NS=2504;DP=18783;EAS_AF=0.2321;AMR_AF=0.1902;AFR_AF=0.3563;EUR_AF=0.2664;SAS_AF=0.3446;AA=C|||;VT=SNP
5	151690088	rs62394478	C	T	100	PASS	AC=830;AF=0.165735;AN=5008;NS=2504;DP=19506;EAS_AF=0.0734;AMR_AF=0.1282;AFR_AF=0.2723;EUR_AF=0.1789;SAS_AF=0.1299;AA=C|||;VT=SNP
5	151690275	rs11167578	G	A	100	PASS	AC=751;AF=0.14996;AN=5008;NS=2504;DP=18004;EAS_AF=0.1587;AMR_AF=0.0764;AFR_AF=0.1831;EUR_AF=0.0875;SAS_AF=0.2127;AA=G|||;VT=SNP
5	151691856	rs73279045	C	T	100	PASS	AC=750;AF=0.14976;AN=5008;NS=2504;DP=19835;EAS_AF=0.1587;AMR_AF=0.0764;AFR_AF=0.1831;EUR_AF=0.0875;SAS_AF=0.2117;AA=C|||;VT=SNP
5	151692097	rs4958527	G	C	100	PASS	AC=605;AF=0.120807;AN=5008;NS=2504;DP=20092;EAS_AF=0.0734;AMR_AF=0.1124;AFR_AF=0.1104;EUR_AF=0.1789;SAS_AF=0.1299;AA=G|||;VT=SNP
5	151692742	rs72806368	A	G	100	PASS	AC=489;AF=0.0976438;AN=5008;NS=2504;DP=18558;EAS_AF=0.003;AMR_AF=0.2147;AFR_AF=0.0076;EUR_AF=0.1899;SAS_AF=0.1391;AA=A|||;VT=SNP
5	151692939	rs62394479	T	C	100	PASS	AC=560;AF=0.111821;AN=5008;NS=2504;DP=19714;EAS_AF=0.0744;AMR_AF=0.1124;AFR_AF=0.0734;EUR_AF=0.1789;SAS_AF=0.1329;AA=T|||;VT=SNP
5	151694855	rs80091187	T	C	100	PASS	AC=560;AF=0.111821;AN=5008;NS=2504;DP=20736;EAS_AF=0.0288;AMR_AF=0.2795;AFR_AF=0.0076;EUR_AF=0.1899;SAS_AF=0.1391;AA=T|||;VT=SNP
5	151695025	rs67575700	G	A	100	PASS	AC=1799;AF=0.359225;AN=5008;NS=2504;DP=20799;EAS_AF=0.1875;AMR_AF=0.379;AFR_AF=0.5408;EUR_AF=0.2783;SAS_AF=0.3599;AA=A|||;VT=SNP
5	151695518	rs73279051	G	A	100	PASS	AC=754;AF=0.150559;AN=5008;NS=2504;DP=19772;EAS_AF=0.1577;AMR_AF=0.0778;AFR_AF=0.1831;EUR_AF=0.0885;SAS_AF=0.2147;AA=G|||;VT=SNP
5	151695769	rs723427	G	A	100	PASS	AC=490;AF=0.0978435;AN=5008;NS=2504;DP=19779;EAS_AF=0.003;AMR_AF=0.2147;AFR_AF=0.0076;EUR_AF=0.1928;SAS_AF=0.137;AA=G|||;VT=SNP
5	151696166	rs13357566	A	G	100	PASS	AC=1846;AF=0.36861;AN=5008;NS=2504;DP=17683;EAS_AF=0.1885;AMR_AF=0.3818;AFR_AF=0.5734;EUR_AF=0.2783;SAS_AF=0.3609;AA=G|||;VT=SNP
5	151696411	rs1363419	A	G	100	PASS	AC=559;AF=0.111621;AN=5008;NS=2504;DP=18128;EAS_AF=0.0288;AMR_AF=0.2795;AFR_AF=0.0076;EUR_AF=0.1899;SAS_AF=0.138;AA=A|||;VT=SNP
5	151696874	rs2348646	A	C	100	PASS	AC=1800;AF=0.359425;AN=5008;NS=2504;DP=17859;EAS_AF=0.1875;AMR_AF=0.379;AFR_AF=0.5416;EUR_AF=0.2783;SAS_AF=0.3599;AA=C|||;VT=SNP
5	151697266	rs17113078	G	A	100	PASS	AC=754;AF=0.150559;AN=5008;NS=2504;DP=16638;EAS_AF=0.1577;AMR_AF=0.0778;AFR_AF=0.1831;EUR_AF=0.0885;SAS_AF=0.2147;AA=G|||;VT=SNP
5	151697650	rs17446143	C	T	100	PASS	AC=561;AF=0.112021;AN=5008;NS=2504;DP=17617;EAS_AF=0.0298;AMR_AF=0.281;AFR_AF=0.0076;EUR_AF=0.1899;SAS_AF=0.138;AA=C|||;VT=SNP
5	151698615	rs66579862	G	T	100	PASS	AC=1801;AF=0.359625;AN=5008;NS=2504;DP=19297;EAS_AF=0.1875;AMR_AF=0.3804;AFR_AF=0.5416;EUR_AF=0.2783;SAS_AF=0.3599;AA=T|||;VT=SNP
5	151698803	rs72806373	C	T	100	PASS	AC=558;AF=0.111422;AN=5008;NS=2504;DP=19564;EAS_AF=0.0288;AMR_AF=0.2795;AFR_AF=0.0076;EUR_AF=0.1899;SAS_AF=0.137;AA=C|||;VT=SNP
5	151698804	rs56301012	G	A	100	PASS	AC=541;AF=0.108027;AN=5008;NS=2504;DP=19622;EAS_AF=0.0734;AMR_AF=0.1124;AFR_AF=0.059;EUR_AF=0.1799;SAS_AF=0.1329;AA=g|||;VT=SNP
5	151699044	rs17543304	G	A	100	PASS	AC=543;AF=0.108427;AN=5008;NS=2504;DP=18617;EAS_AF=0.0734;AMR_AF=0.1124;AFR_AF=0.0613;EUR_AF=0.1789;SAS_AF=0.1329;AA=G|||;VT=SNP
5	151699465	rs7722129	G	C	100	PASS	AC=1801;AF=0.359625;AN=5008;NS=2504;DP=1838;EAS_AF=0.1875;AMR_AF=0.379;AFR_AF=0.5424;EUR_AF=0.2783;SAS_AF=0.3599;AA=C|||;VT=SNP
5	151699834	rs1363418	T	G	100	PASS	AC=560;AF=0.111821;AN=5008;NS=2504;DP=19452;EAS_AF=0.0288;AMR_AF=0.2795;AFR_AF=0.0076;EUR_AF=0.1899;SAS_AF=0.1391;AA=T|||;VT=SNP
5	151700329	rs2881985	G	C	100	PASS	AC=488;AF=0.0974441;AN=5008;NS=2504;DP=19620;EAS_AF=0.003;AMR_AF=0.2147;AFR_AF=0.0076;EUR_AF=0.1909;SAS_AF=0.137;AA=G|||;VT=SNP
5	151700346	rs1946226	C	T	100	PASS	AC=754;AF=0.150559;AN=5008;NS=2504;DP=19251;EAS_AF=0.1577;AMR_AF=0.0778;AFR_AF=0.1831;EUR_AF=0.0885;SAS_AF=0.2147;AA=C|||;VT=SNP
5	151700603	rs55826009	C	T	100	PASS	AC=558;AF=0.111422;AN=5008;NS=2504;DP=23775;EAS_AF=0.0288;AMR_AF=0.2795;AFR_AF=0.0076;EUR_AF=0.1899;SAS_AF=0.137;AA=C|||;VT=SNP
5	151701350	rs17543421	T	C	100	PASS	AC=558;AF=0.111422;AN=5008;NS=2504;DP=19187;EAS_AF=0.0288;AMR_AF=0.2795;AFR_AF=0.0076;EUR_AF=0.1899;SAS_AF=0.137;AA=T|||;VT=SNP
5	151701597	rs72806376	C	T	100	PASS	AC=562;AF=0.11222;AN=5008;NS=2504;DP=18387;EAS_AF=0.0288;AMR_AF=0.2795;AFR_AF=0.0106;EUR_AF=0.1899;SAS_AF=0.137;AA=C|||;VT=SNP
5	151701598	rs72806378	A	G	100	PASS	AC=838;AF=0.167332;AN=5008;NS=2504;DP=18400;EAS_AF=0.0288;AMR_AF=0.2939;AFR_AF=0.2118;EUR_AF=0.1899;SAS_AF=0.137;AA=G|||;VT=SNP
5	151701854	rs28625684	T	C	100	PASS	AC=1850;AF=0.369409;AN=5008;NS=2504;DP=18223;EAS_AF=0.1875;AMR_AF=0.3818;AFR_AF=0.5779;EUR_AF=0.2783;SAS_AF=0.3599;AA=C|||;VT=SNP
5	151701942	rs72806379	C	T	100	PASS	AC=558;AF=0.111422;AN=5008;NS=2504;DP=19388;EAS_AF=0.0288;AMR_AF=0.2795;AFR_AF=0.0076;EUR_AF=0.1899;SAS_AF=0.137;AA=c|||;VT=SNP
5	151702173	rs72806381	T	A	100	PASS	AC=546;AF=0.109026;AN=5008;NS=2504;DP=18478;EAS_AF=0.0734;AMR_AF=0.1124;AFR_AF=0.0635;EUR_AF=0.1789;SAS_AF=0.1329;AA=T|||;VT=SNP
5	151702638	rs67427655	T	A	100	PASS	AC=1801;AF=0.359625;AN=5008;NS=2504;DP=18449;EAS_AF=0.1875;AMR_AF=0.379;AFR_AF=0.5424;EUR_AF=0.2783;SAS_AF=0.3599;AA=A|||;VT=SNP
5	151703103	rs7704938	C	T	100	PASS	AC=2406;AF=0.480431;AN=5008;NS=2504;DP=10885;EAS_AF=0.2609;AMR_AF=0.4957;AFR_AF=0.6483;EUR_AF=0.4573;SAS_AF=0.4928;AA=T|||;VT=SNP
5	151703958	rs72806384	A	G	100	PASS	AC=560;AF=0.111821;AN=5008;NS=2504;DP=18834;EAS_AF=0.0288;AMR_AF=0.2795;AFR_AF=0.0076;EUR_AF=0.1918;SAS_AF=0.137;AA=A|||;VT=SNP
5	151704007	rs72806385	G	A	100	PASS	AC=563;AF=0.11242;AN=5008;NS=2504;DP=18289;EAS_AF=0.0288;AMR_AF=0.2795;AFR_AF=0.0106;EUR_AF=0.1909;SAS_AF=0.137;AA=G|||;VT=SNP
5	151704049	rs7726438	T	C	100	PASS	AC=2409;AF=0.48103;AN=5008;NS=2504;DP=18755;EAS_AF=0.2609;AMR_AF=0.4957;AFR_AF=0.6483;EUR_AF=0.4602;SAS_AF=0.4928;AA=C|||;VT=SNP
5	151704052	rs57756164	T	C	100	PASS	AC=756;AF=0.150958;AN=5008;NS=2504;DP=18844;EAS_AF=0.1577;AMR_AF=0.0778;AFR_AF=0.1838;EUR_AF=0.0895;SAS_AF=0.2147;AA=T|||;VT=SNP
5	151704557	rs62394492	T	G	100	PASS	AC=544;AF=0.108626;AN=5008;NS=2504;DP=21687;EAS_AF=0.0734;AMR_AF=0.1124;AFR_AF=0.0605;EUR_AF=0.1809;SAS_AF=0.1329;AA=T|||;VT=SNP
5	151704933	rs72806389	T	C	100	PASS	AC=564;AF=0.11262;AN=5008;NS=2504;DP=18662;EAS_AF=0.0288;AMR_AF=0.2795;AFR_AF=0.0113;EUR_AF=0.1909;SAS_AF=0.137;AA=T|||;VT=SNP
5	151705382	rs62394493	C	A	100	PASS	AC=543;AF=0.108427;AN=5008;NS=2504;DP=17334;EAS_AF=0.0734;AMR_AF=0.1124;AFR_AF=0.0605;EUR_AF=0.1799;SAS_AF=0.1329;AA=C|||;VT=SNP
5	151706225	rs56019388	T	G	100	PASS	AC=487;AF=0.0972444;AN=5008;NS=2504;DP=18352;EAS_AF=0.003;AMR_AF=0.2147;AFR_AF=0.0076;EUR_AF=0.1899;SAS_AF=0.137;AA=T|||;VT=SNP
5	151708019	rs7737302	C	T	100	PASS	AC=1846;AF=0.36861;AN=5008;NS=2504;DP=17693;EAS_AF=0.1875;AMR_AF=0.3818;AFR_AF=0.5749;EUR_AF=0.2783;SAS_AF=0.3599;AA=c|||;VT=SNP
5	151708325	rs72806396	G	A	100	PASS	AC=487;AF=0.0972444;AN=5008;NS=2504;DP=17001;EAS_AF=0.003;AMR_AF=0.2147;AFR_AF=0.0076;EUR_AF=0.1899;SAS_AF=0.137;AA=G|||;VT=SNP
5	151708635	rs7704063	A	C	100	PASS	AC=1801;AF=0.359625;AN=5008;NS=2504;DP=18527;EAS_AF=0.1875;AMR_AF=0.379;AFR_AF=0.5424;EUR_AF=0.2783;SAS_AF=0.3599;AA=C|||;VT=SNP
5	151709678	rs1035401	T	C	100	PASS	AC=558;AF=0.111422;AN=5008;NS=2504;DP=20231;EAS_AF=0.0288;AMR_AF=0.2795;AFR_AF=0.0076;EUR_AF=0.1899;SAS_AF=0.137;AA=T|||;VT=SNP
5	151709900	rs1035400	A	G	100	PASS	AC=1801;AF=0.359625;AN=5008;NS=2504;DP=18795;EAS_AF=0.1875;AMR_AF=0.379;AFR_AF=0.5424;EUR_AF=0.2783;SAS_AF=0.3599;AA=G|||;VT=SNP
5	151711392	rs2112538	G	T	100	PASS	AC=563;AF=0.11242;AN=5008;NS=2504;DP=20414;EAS_AF=0.0288;AMR_AF=0.281;AFR_AF=0.0106;EUR_AF=0.1899;SAS_AF=0.137;AA=T|||;VT=SNP
5	151712286	rs72806400	C	T	100	PASS	AC=489;AF=0.0976438;AN=5008;NS=2504;DP=19960;EAS_AF=0.003;AMR_AF=0.2147;AFR_AF=0.0076;EUR_AF=0.1899;SAS_AF=0.1391;AA=C|||;VT=SNP
5	151712287	rs17113105	A	G	100	PASS	AC=561;AF=0.112021;AN=5008;NS=2504;DP=19924;EAS_AF=0.0288;AMR_AF=0.2795;AFR_AF=0.0076;EUR_AF=0.1909;SAS_AF=0.1391;AA=A|||;VT=SNP
5	151712525	rs72806402	C	A	100	PASS	AC=487;AF=0.0972444;AN=5008;NS=2504;DP=18585;EAS_AF=0.003;AMR_AF=0.2147;AFR_AF=0.0076;EUR_AF=0.1899;SAS_AF=0.137;AA=C|||;VT=SNP
5	151712952	rs17113106	A	G	100	PASS	AC=312;AF=0.0623003;AN=5008;NS=2504;DP=19808;EAS_AF=0.1379;AMR_AF=0.0317;AFR_AF=0.0166;EUR_AF=0.0477;SAS_AF=0.0828;AA=A|||;VT=SNP
5	151714361	rs2348647	C	A	100	PASS	AC=1803;AF=0.360024;AN=5008;NS=2504;DP=19870;EAS_AF=0.1875;AMR_AF=0.379;AFR_AF=0.5424;EUR_AF=0.2803;SAS_AF=0.3599;AA=A|||;VT=SNP
5	151714570	rs2348648	C	T	100	PASS	AC=560;AF=0.111821;AN=5008;NS=2504;DP=23510;EAS_AF=0.0288;AMR_AF=0.2795;AFR_AF=0.0076;EUR_AF=0.1918;SAS_AF=0.137;AA=C|||;VT=SNP
5	151715526	rs17543712	C	G	100	PASS	AC=560;AF=0.111821;AN=5008;NS=2504;DP=21998;EAS_AF=0.0288;AMR_AF=0.2795;AFR_AF=0.0076;EUR_AF=0.1918;SAS_AF=0.137;AA=C|||;VT=SNP
5	151715667	rs1422350	C	T	100	PASS	AC=755;AF=0.150759;AN=5008;NS=2504;DP=21770;EAS_AF=0.1577;AMR_AF=0.0778;AFR_AF=0.1831;EUR_AF=0.0895;SAS_AF=0.2147;AA=C|||;VT=SNP
5	151716079	rs4958300	A	G	100	PASS	AC=1803;AF=0.360024;AN=5008;NS=2504;DP=16460;EAS_AF=0.1875;AMR_AF=0.379;AFR_AF=0.5424;EUR_AF=0.2803;SAS_AF=0.3599;AA=G|||;VT=SNP
5	151716695	rs1363415	C	T	100	PASS	AC=755;AF=0.150759;AN=5008;NS=2504;DP=18346;EAS_AF=0.1577;AMR_AF=0.0778;AFR_AF=0.1831;EUR_AF=0.0895;SAS_AF=0.2147;AA=C|||;VT=SNP
5	151716974	rs1363414	A	G	100	PASS	AC=964;AF=0.192492;AN=5008;NS=2504;DP=20382;EAS_AF=0.1587;AMR_AF=0.085;AFR_AF=0.3306;EUR_AF=0.0895;SAS_AF=0.2229;AA=A|||;VT=SNP
5	151717340	rs73280928	C	A	100	PASS	AC=755;AF=0.150759;AN=5008;NS=2504;DP=19450;EAS_AF=0.1577;AMR_AF=0.0778;AFR_AF=0.1831;EUR_AF=0.0895;SAS_AF=0.2147;AA=C|||;VT=SNP
5	151717918	rs68155174	A	G	100	PASS	AC=1804;AF=0.360224;AN=5008;NS=2504;DP=18863;EAS_AF=0.1875;AMR_AF=0.379;AFR_AF=0.5424;EUR_AF=0.2813;SAS_AF=0.3599;AA=G|||;VT=SNP
5	151718023	rs73280931	T	G	100	PASS	AC=755;AF=0.150759;AN=5008;NS=2504;DP=19004;EAS_AF=0.1577;AMR_AF=0.0778;AFR_AF=0.1831;EUR_AF=0.0895;SAS_AF=0.2147;AA=T|||;VT=SNP
5	151718049	rs72808303	C	T	100	PASS	AC=488;AF=0.0974441;AN=5008;NS=2504;DP=19802;EAS_AF=0.003;AMR_AF=0.2147;AFR_AF=0.0076;EUR_AF=0.1909;SAS_AF=0.137;AA=C|||;VT=SNP
5	151718431	rs73280933	C	T	100	PASS	AC=756;AF=0.150958;AN=5008;NS=2504;DP=22431;EAS_AF=0.1577;AMR_AF=0.0778;AFR_AF=0.1838;EUR_AF=0.0895;SAS_AF=0.2147;AA=C|||;VT=SNP
5	151718743	rs11959224	A	G	100	PASS	AC=1799;AF=0.359225;AN=5008;NS=2504;DP=20623;EAS_AF=0.1875;AMR_AF=0.379;AFR_AF=0.5386;EUR_AF=0.2813;SAS_AF=0.3599;AA=G|||;VT=SNP
5	151719391	rs6876461	T	C	100	PASS	AC=1801;AF=0.359625;AN=5008;NS=2504;DP=9702;EAS_AF=0.1875;AMR_AF=0.3818;AFR_AF=0.5363;EUR_AF=0.2813;SAS_AF=0.363;AA=C|||;VT=SNP
5	151726488	rs60161211	G	A	100	PASS	AC=751;AF=0.14996;AN=5008;NS=2504;DP=18245;EAS_AF=0.1577;AMR_AF=0.0778;AFR_AF=0.1808;EUR_AF=0.0895;SAS_AF=0.2137;AA=G|||;VT=SNP
5	151727891	rs4958529	T	C	100	PASS	AC=1796;AF=0.358626;AN=5008;NS=2504;DP=17408;EAS_AF=0.1875;AMR_AF=0.3818;AFR_AF=0.5356;EUR_AF=0.2813;SAS_AF=0.3589;AA=C|||;VT=SNP
5	151727919	rs56656211	C	T	100	PASS	AC=751;AF=0.14996;AN=5008;NS=2504;DP=17596;EAS_AF=0.1577;AMR_AF=0.0778;AFR_AF=0.1808;EUR_AF=0.0895;SAS_AF=0.2137;AA=C|||;VT=SNP
5	151728177	rs61522636	A	G	100	PASS	AC=753;AF=0.150359;AN=5008;NS=2504;DP=16565;EAS_AF=0.1577;AMR_AF=0.0778;AFR_AF=0.1823;EUR_AF=0.0895;SAS_AF=0.2137;AA=A|||;VT=SNP
5	151728607	rs72808307	G	A	100	PASS	AC=561;AF=0.112021;AN=5008;NS=2504;DP=18743;EAS_AF=0.0288;AMR_AF=0.2824;AFR_AF=0.0076;EUR_AF=0.1909;SAS_AF=0.137;AA=G|||;VT=SNP
5	151728631	rs766895	G	A	100	PASS	AC=561;AF=0.112021;AN=5008;NS=2504;DP=18994;EAS_AF=0.0288;AMR_AF=0.2824;AFR_AF=0.0076;EUR_AF=0.1909;SAS_AF=0.137;AA=G|||;VT=SNP
5	151729224	rs73280942	T	G	100	PASS	AC=753;AF=0.150359;AN=5008;NS=2504;DP=17793;EAS_AF=0.1577;AMR_AF=0.0778;AFR_AF=0.1823;EUR_AF=0.0895;SAS_AF=0.2137;AA=T|||;VT=SNP
5	151729454	rs7703937	T	C	100	PASS	AC=1796;AF=0.358626;AN=5008;NS=2504;DP=17086;EAS_AF=0.1875;AMR_AF=0.3818;AFR_AF=0.5371;EUR_AF=0.2793;SAS_AF=0.3589;AA=C|||;VT=SNP
5	151729697	rs62394495	T	C	100	PASS	AC=517;AF=0.103235;AN=5008;NS=2504;DP=19740;EAS_AF=0.0734;AMR_AF=0.1095;AFR_AF=0.0401;EUR_AF=0.1829;SAS_AF=0.1329;AA=T|||;VT=SNP
5	151730104	rs17446807	T	C	100	PASS	AC=439;AF=0.0876597;AN=5008;NS=2504;DP=21309;EAS_AF=0.0734;AMR_AF=0.1037;AFR_AF=0.0045;EUR_AF=0.1759;SAS_AF=0.1125;AA=T|||;VT=SNP
5	151730255	rs114133296	G	A	100	PASS	AC=560;AF=0.111821;AN=5008;NS=2504;DP=17845;EAS_AF=0.0288;AMR_AF=0.2824;AFR_AF=0.0076;EUR_AF=0.1899;SAS_AF=0.137;AA=G|||;VT=SNP
5	151730307	rs72808310	T	C	100	PASS	AC=780;AF=0.155751;AN=5008;NS=2504;DP=19045;EAS_AF=0.0308;AMR_AF=0.2925;AFR_AF=0.1611;EUR_AF=0.1899;SAS_AF=0.1452;AA=T|||;VT=SNP
5	151731007	rs17446828	A	G	100	PASS	AC=1534;AF=0.30631;AN=5008;NS=2504;DP=20690;EAS_AF=0.1875;AMR_AF=0.3703;AFR_AF=0.3442;EUR_AF=0.2803;SAS_AF=0.3589;AA=G|||;VT=SNP
5	151731132	rs56741013	C	A	100	PASS	AC=754;AF=0.150559;AN=5008;NS=2504;DP=21117;EAS_AF=0.1577;AMR_AF=0.0778;AFR_AF=0.1831;EUR_AF=0.0895;SAS_AF=0.2137;AA=C|||;VT=SNP
5	151731277	rs17113138	G	T	100	PASS	AC=1796;AF=0.358626;AN=5008;NS=2504;DP=22394;EAS_AF=0.1875;AMR_AF=0.3818;AFR_AF=0.5371;EUR_AF=0.2793;SAS_AF=0.3589;AA=T|||;VT=SNP
5	151732441	rs17113141	A	G	100	PASS	AC=763;AF=0.152356;AN=5008;NS=2504;DP=18686;EAS_AF=0.1567;AMR_AF=0.0778;AFR_AF=0.1823;EUR_AF=0.0895;SAS_AF=0.2249;AA=A|||;VT=SNP
5	151732655	rs59086178	C	T	100	PASS	AC=762;AF=0.152157;AN=5008;NS=2504;DP=18799;EAS_AF=0.1567;AMR_AF=0.0793;AFR_AF=0.1823;EUR_AF=0.0895;SAS_AF=0.2229;AA=C|||;VT=SNP
5	151733019	rs56221251	A	C	100	PASS	AC=1799;AF=0.359225;AN=5008;NS=2504;DP=19565;EAS_AF=0.1865;AMR_AF=0.3804;AFR_AF=0.5348;EUR_AF=0.2783;SAS_AF=0.3681;AA=C|||;VT=SNP
5	151733038	rs62394496	C	A	100	PASS	AC=516;AF=0.103035;AN=5008;NS=2504;DP=19079;EAS_AF=0.0724;AMR_AF=0.1095;AFR_AF=0.0401;EUR_AF=0.1829;SAS_AF=0.1329;AA=C|||;VT=SNP
5	151733056	rs17113145	C	T	100	PASS	AC=1800;AF=0.359425;AN=5008;NS=2504;DP=19257;EAS_AF=0.1865;AMR_AF=0.3804;AFR_AF=0.5348;EUR_AF=0.2793;SAS_AF=0.3681;AA=T|||;VT=SNP
5	151734109	rs1010254	C	T	100	PASS	AC=1837;AF=0.366813;AN=5008;NS=2504;DP=18752;EAS_AF=0.1865;AMR_AF=0.3833;AFR_AF=0.5613;EUR_AF=0.2793;SAS_AF=0.3681;AA=T|||;VT=SNP
5	151734471	rs6870097	A	T	100	PASS	AC=1836;AF=0.366613;AN=5008;NS=2504;DP=20887;EAS_AF=0.1865;AMR_AF=0.3833;AFR_AF=0.5605;EUR_AF=0.2793;SAS_AF=0.3681;AA=T|||;VT=SNP
5	151734701	rs6870816	G	T	100	PASS	AC=1837;AF=0.366813;AN=5008;NS=2504;DP=19680;EAS_AF=0.1865;AMR_AF=0.3833;AFR_AF=0.5605;EUR_AF=0.2803;SAS_AF=0.3681;AA=T|||;VT=SNP
5	151735124	rs6896780	T	C	100	PASS	AC=1836;AF=0.366613;AN=5008;NS=2504;DP=19850;EAS_AF=0.1865;AMR_AF=0.3833;AFR_AF=0.5605;EUR_AF=0.2793;SAS_AF=0.3681;AA=t|||;VT=SNP
5	151735259	rs62394497	G	A	100	PASS	AC=439;AF=0.0876597;AN=5008;NS=2504;DP=18645;EAS_AF=0.0724;AMR_AF=0.1037;AFR_AF=0.0045;EUR_AF=0.1759;SAS_AF=0.1135;AA=G|||;VT=SNP
5	151735407	rs60548470	A	G	100	PASS	AC=803;AF=0.160343;AN=5008;NS=2504;DP=18244;EAS_AF=0.1567;AMR_AF=0.0807;AFR_AF=0.2126;EUR_AF=0.0895;SAS_AF=0.2229;AA=G|||;VT=SNP
5	151736565	rs10043555	A	G	100	PASS	AC=803;AF=0.160343;AN=5008;NS=2504;DP=18642;EAS_AF=0.1567;AMR_AF=0.0807;AFR_AF=0.2126;EUR_AF=0.0895;SAS_AF=0.2229;AA=A|||;VT=SNP
5	151737056	rs1002798	A	G	100	PASS	AC=812;AF=0.162141;AN=5008;NS=2504;DP=20872;EAS_AF=0.1567;AMR_AF=0.0836;AFR_AF=0.2179;EUR_AF=0.0895;SAS_AF=0.2229;AA=G|||;VT=SNP
5	151737519	rs55696736	A	G	100	PASS	AC=599;AF=0.119609;AN=5008;NS=2504;DP=18776;EAS_AF=0.0724;AMR_AF=0.1138;AFR_AF=0.1006;EUR_AF=0.1829;SAS_AF=0.1329;AA=A|||;VT=SNP
5	151737559	rs17447016	A	C	100	PASS	AC=559;AF=0.111621;AN=5008;NS=2504;DP=18703;EAS_AF=0.0288;AMR_AF=0.281;AFR_AF=0.0076;EUR_AF=0.1899;SAS_AF=0.137;AA=A|||;VT=SNP
5	151738437	rs10223089	A	G	100	PASS	AC=1988;AF=0.396965;AN=5008;NS=2504;DP=19088;EAS_AF=0.2738;AMR_AF=0.4755;AFR_AF=0.329;EUR_AF=0.4622;SAS_AF=0.4928;AA=A|||;VT=SNP
5	151738490	rs10223090	A	G	100	PASS	AC=805;AF=0.160743;AN=5008;NS=2504;DP=17299;EAS_AF=0.1587;AMR_AF=0.0807;AFR_AF=0.2126;EUR_AF=0.0895;SAS_AF=0.2229;AA=A|||;VT=SNP
5	151738612	rs2161291	G	A	100	PASS	AC=2387;AF=0.476637;AN=5008;NS=2504;DP=19542;EAS_AF=0.2738;AMR_AF=0.4928;AFR_AF=0.615;EUR_AF=0.4632;SAS_AF=0.501;AA=A|||;VT=SNP
5	151738746	rs10223235	G	C	100	PASS	AC=1757;AF=0.350839;AN=5008;NS=2504;DP=18505;EAS_AF=0.245;AMR_AF=0.2075;AFR_AF=0.5552;EUR_AF=0.2744;SAS_AF=0.364;AA=C|||;VT=SNP
5	151739218	rs2016865	G	A	100	PASS	AC=2386;AF=0.476438;AN=5008;NS=2504;DP=17569;EAS_AF=0.2738;AMR_AF=0.4928;AFR_AF=0.615;EUR_AF=0.4622;SAS_AF=0.501;AA=A|||;VT=SNP
5	151739333	rs1006969	A	G	100	PASS	AC=2388;AF=0.476837;AN=5008;NS=2504;DP=20185;EAS_AF=0.2738;AMR_AF=0.4928;AFR_AF=0.615;EUR_AF=0.4642;SAS_AF=0.501;AA=A|||;VT=SNP
5	151739471	rs2112537	T	A	100	PASS	AC=990;AF=0.197684;AN=5008;NS=2504;DP=18956;EAS_AF=0.1587;AMR_AF=0.0879;AFR_AF=0.3487;EUR_AF=0.0895;SAS_AF=0.2229;AA=T|||;VT=SNP
5	151739672	rs9324725	G	A	100	PASS	AC=1752;AF=0.34984;AN=5008;NS=2504;DP=21299;EAS_AF=0.245;AMR_AF=0.2075;AFR_AF=0.5522;EUR_AF=0.2734;SAS_AF=0.364;AA=G|||;VT=SNP
5	151740097	rs4552577	T	C	100	PASS	AC=2387;AF=0.476637;AN=5008;NS=2504;DP=20217;EAS_AF=0.2738;AMR_AF=0.4928;AFR_AF=0.615;EUR_AF=0.4632;SAS_AF=0.501;AA=T|||;VT=SNP
5	151740606	rs4552578	T	C	100	PASS	AC=2401;AF=0.479433;AN=5008;NS=2504;DP=21265;EAS_AF=0.2768;AMR_AF=0.4942;AFR_AF=0.6225;EUR_AF=0.4632;SAS_AF=0.501;AA=C|||;VT=SNP
5	151740701	rs12110035	G	C	100	PASS	AC=2387;AF=0.476637;AN=5008;NS=2504;DP=20999;EAS_AF=0.2738;AMR_AF=0.4928;AFR_AF=0.615;EUR_AF=0.4632;SAS_AF=0.501;AA=C|||;VT=SNP
5	151740939	rs114626875	G	A	100	PASS	AC=640;AF=0.127796;AN=5008;NS=2504;DP=17117;EAS_AF=0.0367;AMR_AF=0.2853;AFR_AF=0.0598;EUR_AF=0.1899;SAS_AF=0.138;AA=G|||;VT=SNP
5	151741037	rs55920366	G	A	100	PASS	AC=631;AF=0.125998;AN=5008;NS=2504;DP=18616;EAS_AF=0.0288;AMR_AF=0.2853;AFR_AF=0.0598;EUR_AF=0.1899;SAS_AF=0.137;AA=G|||;VT=SNP
5	151741858	rs72808320	G	C	100	PASS	AC=488;AF=0.0974441;AN=5008;NS=2504;DP=15909;EAS_AF=0.003;AMR_AF=0.2161;AFR_AF=0.0076;EUR_AF=0.1899;SAS_AF=0.137;AA=G|||;VT=SNP
5	151741947	rs62394500	A	T	100	PASS	AC=1678;AF=0.335064;AN=5008;NS=2504;DP=17476;EAS_AF=0.245;AMR_AF=0.2032;AFR_AF=0.4985;EUR_AF=0.2734;SAS_AF=0.364;AA=A|||;VT=SNP
5	151742571	rs918462	A	G	100	PASS	AC=1678;AF=0.335064;AN=5008;NS=2504;DP=19301;EAS_AF=0.245;AMR_AF=0.2032;AFR_AF=0.4985;EUR_AF=0.2734;SAS_AF=0.364;AA=A|||;VT=SNP
5	151742652	rs918461	G	A	100	PASS	AC=2387;AF=0.476637;AN=5008;NS=2504;DP=20813;EAS_AF=0.2738;AMR_AF=0.4928;AFR_AF=0.615;EUR_AF=0.4632;SAS_AF=0.501;AA=A|||;VT=SNP
5	151742696	rs918460	G	A	100	PASS	AC=2387;AF=0.476637;AN=5008;NS=2504;DP=21160;EAS_AF=0.2738;AMR_AF=0.4928;AFR_AF=0.615;EUR_AF=0.4632;SAS_AF=0.501;AA=A|||;VT=SNP
5	151742736	rs72808322	G	A	100	PASS	AC=631;AF=0.125998;AN=5008;NS=2504;DP=20347;EAS_AF=0.0288;AMR_AF=0.2853;AFR_AF=0.0598;EUR_AF=0.1899;SAS_AF=0.137;AA=G|||;VT=SNP
5	151742995	rs72808324	T	C	100	PASS	AC=632;AF=0.126198;AN=5008;NS=2504;DP=21201;EAS_AF=0.0288;AMR_AF=0.2853;AFR_AF=0.0598;EUR_AF=0.1909;SAS_AF=0.137;AA=T|||;VT=SNP
5	151743223	rs10059148	T	A	100	PASS	AC=2387;AF=0.476637;AN=5008;NS=2504;DP=19003;EAS_AF=0.2738;AMR_AF=0.4928;AFR_AF=0.615;EUR_AF=0.4632;SAS_AF=0.501;AA=A|||;VT=SNP
5	151743366	rs62394501	C	T	100	PASS	AC=537;AF=0.107228;AN=5008;NS=2504;DP=20094;EAS_AF=0.0853;AMR_AF=0.1095;AFR_AF=0.0454;EUR_AF=0.1839;SAS_AF=0.1329;AA=c|||;VT=SNP
5	151743770	rs62394502	G	T	100	PASS	AC=2387;AF=0.476637;AN=5008;NS=2504;DP=21379;EAS_AF=0.2738;AMR_AF=0.4928;AFR_AF=0.615;EUR_AF=0.4632;SAS_AF=0.501;AA=G|||;VT=SNP
5	151743811	rs72808326	G	A	100	PASS	AC=560;AF=0.111821;AN=5008;NS=2504;DP=21632;EAS_AF=0.0288;AMR_AF=0.281;AFR_AF=0.0076;EUR_AF=0.1899;SAS_AF=0.138;AA=G|||;VT=SNP
5	151743915	rs114309942	G	A	100	PASS	AC=559;AF=0.111621;AN=5008;NS=2504;DP=19935;EAS_AF=0.0288;AMR_AF=0.281;AFR_AF=0.0076;EUR_AF=0.1899;SAS_AF=0.137;AA=G|||;VT=SNP
5	151744073	rs55655970	T	C	100	PASS	AC=2390;AF=0.477236;AN=5008;NS=2504;DP=21214;EAS_AF=0.2768;AMR_AF=0.4928;AFR_AF=0.615;EUR_AF=0.4632;SAS_AF=0.501;AA=C|||;VT=SNP
5	151744560	rs61254880	G	A	100	PASS	AC=2389;AF=0.477037;AN=5008;NS=2504;DP=20683;EAS_AF=0.2748;AMR_AF=0.4928;AFR_AF=0.615;EUR_AF=0.4642;SAS_AF=0.501;AA=A|||;VT=SNP
5	151744636	rs61579841	T	C	100	PASS	AC=2391;AF=0.477436;AN=5008;NS=2504;DP=21049;EAS_AF=0.2778;AMR_AF=0.4928;AFR_AF=0.615;EUR_AF=0.4632;SAS_AF=0.501;AA=C|||;VT=SNP
5	151745065	rs11950114	G	T	100	PASS	AC=549;AF=0.109625;AN=5008;NS=2504;DP=17231;EAS_AF=0.0853;AMR_AF=0.1095;AFR_AF=0.0545;EUR_AF=0.1839;SAS_AF=0.1329;AA=G|||;VT=SNP
5	151745541	rs10477015	T	G	100	PASS	AC=1769;AF=0.353235;AN=5008;NS=2504;DP=18540;EAS_AF=0.245;AMR_AF=0.2075;AFR_AF=0.5651;EUR_AF=0.2734;SAS_AF=0.364;AA=T|||;VT=SNP
5	151745687	rs10477016	C	T	100	PASS	AC=1765;AF=0.352436;AN=5008;NS=2504;DP=16844;EAS_AF=0.245;AMR_AF=0.2075;AFR_AF=0.562;EUR_AF=0.2734;SAS_AF=0.364;AA=C|||;VT=SNP
5	151745833	rs1592895	A	G	100	PASS	AC=2388;AF=0.476837;AN=5008;NS=2504;DP=15922;EAS_AF=0.2738;AMR_AF=0.4928;AFR_AF=0.615;EUR_AF=0.4642;SAS_AF=0.501;AA=G|||;VT=SNP
5	151746076	rs79617533	T	C	100	PASS	AC=665;AF=0.132788;AN=5008;NS=2504;DP=14293;EAS_AF=0.1587;AMR_AF=0.072;AFR_AF=0.112;EUR_AF=0.0895;SAS_AF=0.2219;AA=T|||;VT=SNP
5	151746085	rs1592896	G	T	100	PASS	AC=618;AF=0.123403;AN=5008;NS=2504;DP=14405;EAS_AF=0.0288;AMR_AF=0.2853;AFR_AF=0.0499;EUR_AF=0.1899;SAS_AF=0.137;AA=G|||;VT=SNP
5	151746145	rs62394506	G	C	100	PASS	AC=537;AF=0.107228;AN=5008;NS=2504;DP=13675;EAS_AF=0.0853;AMR_AF=0.1095;AFR_AF=0.0454;EUR_AF=0.1839;SAS_AF=0.1329;AA=G|||;VT=SNP
5	151746310	rs72808328	G	A	100	PASS	AC=618;AF=0.123403;AN=5008;NS=2504;DP=15741;EAS_AF=0.0288;AMR_AF=0.2853;AFR_AF=0.0499;EUR_AF=0.1899;SAS_AF=0.137;AA=G|||;VT=SNP
5	151746451	rs62394507	G	A	100	PASS	AC=2387;AF=0.476637;AN=5008;NS=2504;DP=16578;EAS_AF=0.2738;AMR_AF=0.4928;AFR_AF=0.615;EUR_AF=0.4632;SAS_AF=0.501;AA=A|||;VT=SNP
5	151746569	rs72808330	A	G	100	PASS	AC=559;AF=0.111621;AN=5008;NS=2504;DP=17331;EAS_AF=0.0288;AMR_AF=0.281;AFR_AF=0.0076;EUR_AF=0.1899;SAS_AF=0.137;AA=A|||;VT=SNP
5	151746734	rs11954622	T	C	100	PASS	AC=2387;AF=0.476637;AN=5008;NS=2504;DP=20751;EAS_AF=0.2738;AMR_AF=0.4928;AFR_AF=0.615;EUR_AF=0.4632;SAS_AF=0.501;AA=C|||;VT=SNP
5	151748808	rs991637	C	A	100	PASS	AC=618;AF=0.123403;AN=5008;NS=2504;DP=15824;EAS_AF=0.0288;AMR_AF=0.2853;AFR_AF=0.0499;EUR_AF=0.1899;SAS_AF=0.137;AA=C|||;VT=SNP
5	151748849	rs991636	A	G	100	PASS	AC=2388;AF=0.476837;AN=5008;NS=2504;DP=15760;EAS_AF=0.2738;AMR_AF=0.4928;AFR_AF=0.615;EUR_AF=0.4642;SAS_AF=0.501;AA=A|||;VT=SNP
5	151748921	rs991635	A	G	100	PASS	AC=618;AF=0.123403;AN=5008;NS=2504;DP=16912;EAS_AF=0.0288;AMR_AF=0.2853;AFR_AF=0.0499;EUR_AF=0.1899;SAS_AF=0.137;AA=A|||;VT=SNP
5	151749200	rs991634	A	T	100	PASS	AC=2387;AF=0.476637;AN=5008;NS=2504;DP=16778;EAS_AF=0.2738;AMR_AF=0.4928;AFR_AF=0.615;EUR_AF=0.4632;SAS_AF=0.501;AA=T|||;VT=SNP
5	151749774	rs115672114	G	T	100	PASS	AC=618;AF=0.123403;AN=5008;NS=2504;DP=18193;EAS_AF=0.0288;AMR_AF=0.2853;AFR_AF=0.0499;EUR_AF=0.1899;SAS_AF=0.137;AA=G|||;VT=SNP
5	151749816	rs145571675	A	G	100	PASS	AC=559;AF=0.111621;AN=5008;NS=2504;DP=16368;EAS_AF=0.0288;AMR_AF=0.281;AFR_AF=0.0076;EUR_AF=0.1899;SAS_AF=0.137;AA=A|||;VT=SNP
5	151749891	rs34598240	G	A	100	PASS	AC=2387;AF=0.476637;AN=5008;NS=2504;DP=17758;EAS_AF=0.2738;AMR_AF=0.4928;AFR_AF=0.615;EUR_AF=0.4632;SAS_AF=0.501;AA=A|||;VT=SNP
5	151749902	rs56093149	G	A	100	PASS	AC=549;AF=0.109625;AN=5008;NS=2504;DP=17503;EAS_AF=0.0853;AMR_AF=0.1095;AFR_AF=0.0461;EUR_AF=0.1859;SAS_AF=0.1421;AA=G|||;VT=SNP
5	151750431	rs56261934	C	A	100	PASS	AC=559;AF=0.111621;AN=5008;NS=2504;DP=19320;EAS_AF=0.0288;AMR_AF=0.281;AFR_AF=0.0076;EUR_AF=0.1899;SAS_AF=0.137;AA=C|||;VT=SNP
5	151750439	rs55693068	T	A	100	PASS	AC=488;AF=0.0974441;AN=5008;NS=2504;DP=19383;EAS_AF=0.003;AMR_AF=0.2161;AFR_AF=0.0076;EUR_AF=0.1899;SAS_AF=0.137;AA=T|||;VT=SNP
5	151750504	rs4958530	A	G	100	PASS	AC=2387;AF=0.476637;AN=5008;NS=2504;DP=16696;EAS_AF=0.2738;AMR_AF=0.4928;AFR_AF=0.615;EUR_AF=0.4632;SAS_AF=0.501;AA=G|||;VT=SNP
5	151750846	rs7713838	C	A	100	PASS	AC=1691;AF=0.33766;AN=5008;NS=2504;DP=20256;EAS_AF=0.245;AMR_AF=0.2032;AFR_AF=0.5083;EUR_AF=0.2734;SAS_AF=0.364;AA=C|||;VT=SNP
5	151751433	rs17447280	T	C	100	PASS	AC=549;AF=0.109625;AN=5008;NS=2504;DP=20893;EAS_AF=0.0853;AMR_AF=0.1095;AFR_AF=0.0545;EUR_AF=0.1839;SAS_AF=0.1329;AA=T|||;VT=SNP
5	151751720	rs1422354	C	T	100	PASS	AC=2390;AF=0.477236;AN=5008;NS=2504;DP=18199;EAS_AF=0.2768;AMR_AF=0.4928;AFR_AF=0.615;EUR_AF=0.4632;SAS_AF=0.501;AA=T|||;VT=SNP
5	151751857	rs1422352	T	C	100	PASS	AC=2392;AF=0.477636;AN=5008;NS=2504;DP=19579;EAS_AF=0.2768;AMR_AF=0.4928;AFR_AF=0.615;EUR_AF=0.4632;SAS_AF=0.5031;AA=C|||;VT=SNP
5	151751880	rs6579934	C	T	100	PASS	AC=1696;AF=0.338658;AN=5008;NS=2504;DP=19894;EAS_AF=0.248;AMR_AF=0.2032;AFR_AF=0.5083;EUR_AF=0.2734;SAS_AF=0.3661;AA=C|||;VT=SNP
5	151752447	rs1363417	A	G	100	PASS	AC=2393;AF=0.477835;AN=5008;NS=2504;DP=20099;EAS_AF=0.2768;AMR_AF=0.4928;AFR_AF=0.615;EUR_AF=0.4662;SAS_AF=0.501;AA=T|||;VT=SNP
5	151752458	rs1363416	C	A	100	PASS	AC=2393;AF=0.477835;AN=5008;NS=2504;DP=20496;EAS_AF=0.2768;AMR_AF=0.4928;AFR_AF=0.615;EUR_AF=0.4662;SAS_AF=0.501;AA=C|||;VT=SNP
5	151753602	rs994615	C	T	100	PASS	AC=2390;AF=0.477236;AN=5008;NS=2504;DP=18781;EAS_AF=0.2768;AMR_AF=0.4928;AFR_AF=0.615;EUR_AF=0.4632;SAS_AF=0.501;AA=T|||;VT=SNP
5	151754313	rs59339342	A	G	100	PASS	AC=807;AF=0.161142;AN=5008;NS=2504;DP=20533;EAS_AF=0.1587;AMR_AF=0.0807;AFR_AF=0.2141;EUR_AF=0.0895;SAS_AF=0.2229;AA=A|||;VT=SNP
5	151754660	rs1422349	C	T	100	PASS	AC=2389;AF=0.477037;AN=5008;NS=2504;DP=19785;EAS_AF=0.2738;AMR_AF=0.4928;AFR_AF=0.6157;EUR_AF=0.4632;SAS_AF=0.502;AA=C|||;VT=SNP
5	151754845	rs1422348	A	G	100	PASS	AC=3843;AF=0.767372;AN=5008;NS=2504;DP=18989;EAS_AF=0.6915;AMR_AF=0.7752;AFR_AF=0.9576;EUR_AF=0.6431;SAS_AF=0.7106;AA=G|||;VT=SNP
5	151754989	rs1363413	C	T	100	PASS	AC=619;AF=0.123602;AN=5008;NS=2504;DP=17933;EAS_AF=0.0288;AMR_AF=0.2853;AFR_AF=0.0499;EUR_AF=0.1899;SAS_AF=0.138;AA=C|||;VT=SNP
5	151755461	rs72808338	C	T	100	PASS	AC=628;AF=0.125399;AN=5008;NS=2504;DP=18184;EAS_AF=0.0288;AMR_AF=0.2853;AFR_AF=0.056;EUR_AF=0.1899;SAS_AF=0.1391;AA=C|||;VT=SNP
5	151755462	rs6860799	A	G	100	PASS	AC=2390;AF=0.477236;AN=5008;NS=2504;DP=18126;EAS_AF=0.2738;AMR_AF=0.4928;AFR_AF=0.615;EUR_AF=0.4642;SAS_AF=0.5031;AA=G|||;VT=SNP
5	151755922	rs73280996	C	T	100	PASS	AC=319;AF=0.0636981;AN=5008;NS=2504;DP=20200;EAS_AF=0.1062;AMR_AF=0.0331;AFR_AF=0.034;EUR_AF=0.0596;SAS_AF=0.0859;AA=c|||;VT=SNP
5	151756016	rs4958301	G	T	100	PASS	AC=2286;AF=0.45647;AN=5008;NS=2504;DP=20021;EAS_AF=0.2698;AMR_AF=0.4841;AFR_AF=0.5129;EUR_AF=0.4881;SAS_AF=0.5204;AA=G|||;VT=SNP
5	151756225	rs6866637	G	C	100	PASS	AC=2289;AF=0.457069;AN=5008;NS=2504;DP=17129;EAS_AF=0.2639;AMR_AF=0.4827;AFR_AF=0.525;EUR_AF=0.4831;SAS_AF=0.5194;AA=G|||;VT=SNP
5	151756309	rs55917590	G	T	100	PASS	AC=617;AF=0.123203;AN=5008;NS=2504;DP=19056;EAS_AF=0.0278;AMR_AF=0.2954;AFR_AF=0.0219;EUR_AF=0.1998;SAS_AF=0.1575;AA=G|||;VT=SNP
5	151756407	rs55726523	C	T	100	PASS	AC=616;AF=0.123003;AN=5008;NS=2504;DP=19330;EAS_AF=0.0278;AMR_AF=0.2939;AFR_AF=0.0166;EUR_AF=0.1998;SAS_AF=0.1646;AA=C|||;VT=SNP
5	151756408	rs6866565	A	G	100	PASS	AC=2294;AF=0.458067;AN=5008;NS=2504;DP=19328;EAS_AF=0.2609;AMR_AF=0.4856;AFR_AF=0.5242;EUR_AF=0.4811;SAS_AF=0.5286;AA=A|||;VT=SNP
5	151756636	rs55689355	C	G	100	PASS	AC=627;AF=0.1252;AN=5008;NS=2504;DP=15732;EAS_AF=0.0268;AMR_AF=0.2968;AFR_AF=0.0098;EUR_AF=0.2068;SAS_AF=0.1769;AA=C|||;VT=SNP
5	151756719	rs17544525	A	C	100	PASS	AC=626;AF=0.125;AN=5008;NS=2504;DP=17543;EAS_AF=0.0258;AMR_AF=0.3012;AFR_AF=0.0136;EUR_AF=0.2087;SAS_AF=0.1667;AA=C|||;VT=SNP
5	151756828	rs56091570	A	G	100	PASS	AC=618;AF=0.123403;AN=5008;NS=2504;DP=17032;EAS_AF=0.0258;AMR_AF=0.2925;AFR_AF=0.0129;EUR_AF=0.1968;SAS_AF=0.1779;AA=G|||;VT=SNP
5	151756995	rs2194085	C	G	100	PASS	AC=1008;AF=0.201278;AN=5008;NS=2504;DP=16559;EAS_AF=0.2996;AMR_AF=0.2291;AFR_AF=0.1475;EUR_AF=0.1899;SAS_AF=0.1646;AA=C|||;VT=SNP
5	151757858	rs957211	T	A	100	PASS	AC=615;AF=0.122804;AN=5008;NS=2504;DP=19474;EAS_AF=0.0258;AMR_AF=0.2954;AFR_AF=0.0129;EUR_AF=0.2028;SAS_AF=0.1667;AA=A|||;VT=SNP
5	151757965	rs1363411	G	A	100	PASS	AC=2561;AF=0.511382;AN=5008;NS=2504;DP=20346;EAS_AF=0.4127;AMR_AF=0.6052;AFR_AF=0.5136;EUR_AF=0.4821;SAS_AF=0.5736;AA=A|||;VT=SNP
5	151758322	rs61414607	A	G	100	PASS	AC=628;AF=0.125399;AN=5008;NS=2504;DP=18051;EAS_AF=0.0933;AMR_AF=0.0663;AFR_AF=0.1112;EUR_AF=0.0984;SAS_AF=0.2474;AA=A|||;VT=SNP
5	151758452	rs10515658	C	T	100	PASS	AC=614;AF=0.122604;AN=5008;NS=2504;DP=18388;EAS_AF=0.0258;AMR_AF=0.2954;AFR_AF=0.0121;EUR_AF=0.2028;SAS_AF=0.1667;AA=C|||;VT=SNP
5	151759695	rs72808345	G	A	100	PASS	AC=627;AF=0.1252;AN=5008;NS=2504;DP=17080;EAS_AF=0.0258;AMR_AF=0.2954;AFR_AF=0.0091;EUR_AF=0.2028;SAS_AF=0.184;AA=G|||;VT=SNP
5	151759901	rs2348421	T	C	100	PASS	AC=615;AF=0.122804;AN=5008;NS=2504;DP=18440;EAS_AF=0.0258;AMR_AF=0.2954;AFR_AF=0.0121;EUR_AF=0.2038;SAS_AF=0.1667;AA=T|||;VT=SNP
5	151759909	rs2348422	G	A	100	PASS	AC=615;AF=0.122804;AN=5008;NS=2504;DP=18543;EAS_AF=0.0258;AMR_AF=0.2954;AFR_AF=0.0121;EUR_AF=0.2038;SAS_AF=0.1667;AA=G|||;VT=SNP
5	151760275	rs56035552	T	C	100	PASS	AC=614;AF=0.122604;AN=5008;NS=2504;DP=18567;EAS_AF=0.0258;AMR_AF=0.2954;AFR_AF=0.0121;EUR_AF=0.2028;SAS_AF=0.1667;AA=C|||;VT=SNP
5	151760283	rs888878	C	T	100	PASS	AC=612;AF=0.122204;AN=5008;NS=2504;DP=18284;EAS_AF=0.0258;AMR_AF=0.2954;AFR_AF=0.0098;EUR_AF=0.2028;SAS_AF=0.1677;AA=C|||;VT=SNP
5	151760320	rs2348423	A	G	100	PASS	AC=2725;AF=0.544129;AN=5008;NS=2504;DP=17300;EAS_AF=0.4137;AMR_AF=0.6182;AFR_AF=0.612;EUR_AF=0.496;SAS_AF=0.5838;AA=G|||;VT=SNP
5	151760425	rs888877	C	T	100	PASS	AC=611;AF=0.122005;AN=5008;NS=2504;DP=18534;EAS_AF=0.0258;AMR_AF=0.2968;AFR_AF=0.0091;EUR_AF=0.2028;SAS_AF=0.1667;AA=T|||;VT=SNP
5	151760491	rs72808347	G	C	100	PASS	AC=614;AF=0.122604;AN=5008;NS=2504;DP=17688;EAS_AF=0.0258;AMR_AF=0.2954;AFR_AF=0.0121;EUR_AF=0.2028;SAS_AF=0.1667;AA=G|||;VT=SNP
5	151761686	rs111302028	C	T	100	PASS	AC=618;AF=0.123403;AN=5008;NS=2504;DP=19679;EAS_AF=0.0258;AMR_AF=0.2954;AFR_AF=0.0151;EUR_AF=0.2028;SAS_AF=0.1667;AA=T|||;VT=SNP
5	151761779	rs72808348	G	A	100	PASS	AC=628;AF=0.125399;AN=5008;NS=2504;DP=21185;EAS_AF=0.0258;AMR_AF=0.2954;AFR_AF=0.0121;EUR_AF=0.2048;SAS_AF=0.1789;AA=G|||;VT=SNP
5	151762153	rs56245652	A	G	100	PASS	AC=636;AF=0.126997;AN=5008;NS=2504;DP=20819;EAS_AF=0.0258;AMR_AF=0.2954;AFR_AF=0.028;EUR_AF=0.2038;SAS_AF=0.1667;AA=G|||;VT=SNP
5	151762449	rs111899413	G	A	100	PASS	AC=615;AF=0.122804;AN=5008;NS=2504;DP=19455;EAS_AF=0.0258;AMR_AF=0.2954;AFR_AF=0.0121;EUR_AF=0.2038;SAS_AF=0.1667;AA=A|||;VT=SNP
5	151762570	rs141463741	G	A	100	PASS	AC=615;AF=0.122804;AN=5008;NS=2504;DP=20703;EAS_AF=0.0258;AMR_AF=0.2954;AFR_AF=0.0121;EUR_AF=0.2038;SAS_AF=0.1667;AA=G|||;VT=SNP
5	151762572	rs149568676	T	G	100	PASS	AC=615;AF=0.122804;AN=5008;NS=2504;DP=20742;EAS_AF=0.0258;AMR_AF=0.2954;AFR_AF=0.0121;EUR_AF=0.2038;SAS_AF=0.1667;AA=T|||;VT=SNP
5	151762785	rs56125782	A	G	100	PASS	AC=615;AF=0.122804;AN=5008;NS=2504;DP=20711;EAS_AF=0.0258;AMR_AF=0.2954;AFR_AF=0.0121;EUR_AF=0.2038;SAS_AF=0.1667;AA=G|||;VT=SNP
5	151762804	rs56382127	C	T	100	PASS	AC=615;AF=0.122804;AN=5008;NS=2504;DP=20171;EAS_AF=0.0258;AMR_AF=0.2954;AFR_AF=0.0121;EUR_AF=0.2038;SAS_AF=0.1667;AA=T|||;VT=SNP
5	151763170	rs55761989	G	A	100	PASS	AC=615;AF=0.122804;AN=5008;NS=2504;DP=17332;EAS_AF=0.0258;AMR_AF=0.2954;AFR_AF=0.0121;EUR_AF=0.2038;SAS_AF=0.1667;AA=G|||;VT=SNP
5	151763272	rs10042796	C	A	100	PASS	AC=747;AF=0.149161;AN=5008;NS=2504;DP=15940;EAS_AF=0.0942;AMR_AF=0.072;AFR_AF=0.1967;EUR_AF=0.0974;SAS_AF=0.2495;AA=C|||;VT=SNP
5	151763278	rs10045708	T	G	100	PASS	AC=747;AF=0.149161;AN=5008;NS=2504;DP=15774;EAS_AF=0.0942;AMR_AF=0.072;AFR_AF=0.1967;EUR_AF=0.0974;SAS_AF=0.2495;AA=T|||;VT=SNP
5	151763395	rs72791404	C	T	100	PASS	AC=615;AF=0.122804;AN=5008;NS=2504;DP=13843;EAS_AF=0.0258;AMR_AF=0.2954;AFR_AF=0.0121;EUR_AF=0.2038;SAS_AF=0.1667;AA=C|||;VT=SNP
5	151763931	rs72791406	A	G	100	PASS	AC=615;AF=0.122804;AN=5008;NS=2504;DP=14972;EAS_AF=0.0258;AMR_AF=0.2954;AFR_AF=0.0121;EUR_AF=0.2038;SAS_AF=0.1667;AA=A|||;VT=SNP
5	151764032	rs72791407	A	T	100	PASS	AC=615;AF=0.122804;AN=5008;NS=2504;DP=17056;EAS_AF=0.0258;AMR_AF=0.2954;AFR_AF=0.0121;EUR_AF=0.2038;SAS_AF=0.1667;AA=A|||;VT=SNP
5	151764118	rs72791408	T	C	100	PASS	AC=635;AF=0.126797;AN=5008;NS=2504;DP=17886;EAS_AF=0.0258;AMR_AF=0.2954;AFR_AF=0.0272;EUR_AF=0.2038;SAS_AF=0.1667;AA=C|||;VT=SNP
5	151764242	rs72791409	A	C	100	PASS	AC=615;AF=0.122804;AN=5008;NS=2504;DP=18475;EAS_AF=0.0258;AMR_AF=0.2954;AFR_AF=0.0121;EUR_AF=0.2038;SAS_AF=0.1667;AA=A|||;VT=SNP
5	151764437	rs72791410	T	C	100	PASS	AC=615;AF=0.122804;AN=5008;NS=2504;DP=16280;EAS_AF=0.0258;AMR_AF=0.2954;AFR_AF=0.0121;EUR_AF=0.2038;SAS_AF=0.1667;AA=T|||;VT=SNP
5	151764658	rs72791411	T	A	100	PASS	AC=623;AF=0.124401;AN=5008;NS=2504;DP=16378;EAS_AF=0.0258;AMR_AF=0.2954;AFR_AF=0.0159;EUR_AF=0.2038;SAS_AF=0.1697;AA=t|||;VT=SNP
5	151764664	rs55715312	G	A	100	PASS	AC=615;AF=0.122804;AN=5008;NS=2504;DP=16364;EAS_AF=0.0258;AMR_AF=0.2954;AFR_AF=0.0121;EUR_AF=0.2038;SAS_AF=0.1667;AA=G|||;VT=SNP
5	151764812	rs10515660	G	T	100	PASS	AC=615;AF=0.122804;AN=5008;NS=2504;DP=15688;EAS_AF=0.0258;AMR_AF=0.2954;AFR_AF=0.0121;EUR_AF=0.2038;SAS_AF=0.1667;AA=G|||;VT=SNP
5	151764869	rs10515661	G	C	100	PASS	AC=616;AF=0.123003;AN=5008;NS=2504;DP=13440;EAS_AF=0.0258;AMR_AF=0.2954;AFR_AF=0.0121;EUR_AF=0.2038;SAS_AF=0.1677;AA=C|||;VT=SNP
5	151765262	rs72791413	T	C	100	PASS	AC=639;AF=0.127596;AN=5008;NS=2504;DP=18027;EAS_AF=0.0258;AMR_AF=0.2954;AFR_AF=0.0287;EUR_AF=0.2048;SAS_AF=0.1677;AA=C|||;VT=SNP
5	151765271	rs72791415	C	A	100	PASS	AC=617;AF=0.123203;AN=5008;NS=2504;DP=18280;EAS_AF=0.0258;AMR_AF=0.2954;AFR_AF=0.0121;EUR_AF=0.2048;SAS_AF=0.1677;AA=C|||;VT=SNP
5	151765489	rs2348424	A	G	100	PASS	AC=2591;AF=0.517372;AN=5008;NS=2504;DP=19143;EAS_AF=0.4137;AMR_AF=0.6081;AFR_AF=0.5144;EUR_AF=0.496;SAS_AF=0.5859;AA=G|||;VT=SNP
5	151765866	rs1156932	C	T	100	PASS	AC=615;AF=0.122804;AN=5008;NS=2504;DP=19155;EAS_AF=0.0258;AMR_AF=0.2954;AFR_AF=0.0121;EUR_AF=0.2038;SAS_AF=0.1667;AA=T|||;VT=SNP
5	151765879	rs1156933	C	T	100	PASS	AC=615;AF=0.122804;AN=5008;NS=2504;DP=18798;EAS_AF=0.0258;AMR_AF=0.2954;AFR_AF=0.0121;EUR_AF=0.2038;SAS_AF=0.1667;AA=T|||;VT=SNP
5	151766087	rs1156934	G	A	100	PASS	AC=2583;AF=0.515775;AN=5008;NS=2504;DP=19657;EAS_AF=0.4137;AMR_AF=0.6081;AFR_AF=0.5113;EUR_AF=0.496;SAS_AF=0.5818;AA=A|||;VT=SNP
5	151766276	rs2348425	C	G	100	PASS	AC=611;AF=0.122005;AN=5008;NS=2504;DP=19382;EAS_AF=0.0258;AMR_AF=0.2954;AFR_AF=0.0121;EUR_AF=0.2018;SAS_AF=0.1646;AA=a|||;VT=SNP
5	151766284	rs1319549	C	T	100	PASS	AC=611;AF=0.122005;AN=5008;NS=2504;DP=19608;EAS_AF=0.0258;AMR_AF=0.2954;AFR_AF=0.0121;EUR_AF=0.2018;SAS_AF=0.1646;AA=C|||;VT=SNP
5	151766400	rs4392608	G	A	100	PASS	AC=610;AF=0.121805;AN=5008;NS=2504;DP=21099;EAS_AF=0.0258;AMR_AF=0.2954;AFR_AF=0.0083;EUR_AF=0.2038;SAS_AF=0.1667;AA=G|||;VT=SNP
5	151766420	rs2348426	A	G	100	PASS	AC=613;AF=0.122404;AN=5008;NS=2504;DP=21374;EAS_AF=0.0258;AMR_AF=0.2954;AFR_AF=0.0106;EUR_AF=0.2038;SAS_AF=0.1667;AA=A|||;VT=SNP
5	151766464	rs79071151	C	T	100	PASS	AC=616;AF=0.123003;AN=5008;NS=2504;DP=21706;EAS_AF=0.0258;AMR_AF=0.2954;AFR_AF=0.0129;EUR_AF=0.2038;SAS_AF=0.1667;AA=T|||;VT=SNP
5	151766738	rs1541651	T	G	100	PASS	AC=615;AF=0.122804;AN=5008;NS=2504;DP=19606;EAS_AF=0.0258;AMR_AF=0.2954;AFR_AF=0.0121;EUR_AF=0.2038;SAS_AF=0.1667;AA=T|||;VT=SNP
5	151766805	rs1541652	A	G	100	PASS	AC=610;AF=0.121805;AN=5008;NS=2504;DP=18164;EAS_AF=0.0258;AMR_AF=0.2954;AFR_AF=0.0083;EUR_AF=0.2038;SAS_AF=0.1667;AA=A|||;VT=SNP
5	151766890	rs1541653	T	C	100	PASS	AC=615;AF=0.122804;AN=5008;NS=2504;DP=17095;EAS_AF=0.0258;AMR_AF=0.2954;AFR_AF=0.0121;EUR_AF=0.2038;SAS_AF=0.1667;AA=T|||;VT=SNP
5	151767124	rs1422356	G	C	100	PASS	AC=615;AF=0.122804;AN=5008;NS=2504;DP=18431;EAS_AF=0.0258;AMR_AF=0.2954;AFR_AF=0.0121;EUR_AF=0.2038;SAS_AF=0.1667;AA=C|||;VT=SNP
5	151767333	rs72791419	A	G	100	PASS	AC=615;AF=0.122804;AN=5008;NS=2504;DP=17415;EAS_AF=0.0258;AMR_AF=0.2954;AFR_AF=0.0121;EUR_AF=0.2038;SAS_AF=0.1667;AA=A|||;VT=SNP
5	151767513	rs10515662	T	C	100	PASS	AC=635;AF=0.126797;AN=5008;NS=2504;DP=18001;EAS_AF=0.0258;AMR_AF=0.2954;AFR_AF=0.0272;EUR_AF=0.2038;SAS_AF=0.1667;AA=C|||;VT=SNP
5	151767658	rs982418	T	C	100	PASS	AC=615;AF=0.122804;AN=5008;NS=2504;DP=18656;EAS_AF=0.0258;AMR_AF=0.2954;AFR_AF=0.0121;EUR_AF=0.2038;SAS_AF=0.1667;AA=T|||;VT=SNP
5	151767930	rs982419	G	C	100	PASS	AC=2586;AF=0.516374;AN=5008;NS=2504;DP=19375;EAS_AF=0.4137;AMR_AF=0.6081;AFR_AF=0.5129;EUR_AF=0.496;SAS_AF=0.5828;AA=C|||;VT=SNP
5	151768248	rs1363420	C	T	100	PASS	AC=615;AF=0.122804;AN=5008;NS=2504;DP=20715;EAS_AF=0.0258;AMR_AF=0.2954;AFR_AF=0.0121;EUR_AF=0.2038;SAS_AF=0.1667;AA=C|||;VT=SNP
5	151768372	rs1363421	C	T	100	PASS	AC=616;AF=0.123003;AN=5008;NS=2504;DP=19879;EAS_AF=0.0258;AMR_AF=0.2954;AFR_AF=0.0121;EUR_AF=0.2038;SAS_AF=0.1677;AA=T|||;VT=SNP
5	151768621	rs10515663	C	T	100	PASS	AC=615;AF=0.122804;AN=5008;NS=2504;DP=20156;EAS_AF=0.0258;AMR_AF=0.2954;AFR_AF=0.0121;EUR_AF=0.2038;SAS_AF=0.1667;AA=C|||;VT=SNP
5	151768955	rs10476783	G	A	100	PASS	AC=2581;AF=0.515375;AN=5008;NS=2504;DP=17982;EAS_AF=0.4137;AMR_AF=0.6081;AFR_AF=0.5129;EUR_AF=0.492;SAS_AF=0.5818;AA=A|||;VT=SNP
5	151769008	rs72791420	A	G	100	PASS	AC=607;AF=0.121206;AN=5008;NS=2504;DP=18810;EAS_AF=0.0258;AMR_AF=0.2954;AFR_AF=0.0121;EUR_AF=0.2038;SAS_AF=0.1585;AA=A|||;VT=SNP
5	151769017	rs72791421	G	T	100	PASS	AC=615;AF=0.122804;AN=5008;NS=2504;DP=19173;EAS_AF=0.0258;AMR_AF=0.2954;AFR_AF=0.0121;EUR_AF=0.2038;SAS_AF=0.1667;AA=T|||;VT=SNP
5	151769637	rs72791422	T	C	100	PASS	AC=610;AF=0.121805;AN=5008;NS=2504;DP=20577;EAS_AF=0.0258;AMR_AF=0.2954;AFR_AF=0.0083;EUR_AF=0.2038;SAS_AF=0.1667;AA=T|||;VT=SNP
5	151769739	rs72791423	T	C	100	PASS	AC=615;AF=0.122804;AN=5008;NS=2504;DP=20769;EAS_AF=0.0258;AMR_AF=0.2954;AFR_AF=0.0121;EUR_AF=0.2038;SAS_AF=0.1667;AA=T|||;VT=SNP
5	151770452	rs72791424	A	C	100	PASS	AC=615;AF=0.122804;AN=5008;NS=2504;DP=19017;EAS_AF=0.0258;AMR_AF=0.2954;AFR_AF=0.0121;EUR_AF=0.2038;SAS_AF=0.1667;AA=A|||;VT=SNP
5	151770646	rs72791425	A	G	100	PASS	AC=615;AF=0.122804;AN=5008;NS=2504;DP=16914;EAS_AF=0.0258;AMR_AF=0.2954;AFR_AF=0.0121;EUR_AF=0.2038;SAS_AF=0.1667;AA=A|||;VT=SNP
5	151770988	rs55911705	G	A	100	PASS	AC=616;AF=0.123003;AN=5008;NS=2504;DP=16670;EAS_AF=0.0268;AMR_AF=0.2954;AFR_AF=0.0121;EUR_AF=0.2038;SAS_AF=0.1667;AA=G|||;VT=SNP
5	151770989	rs56074869	T	A	100	PASS	AC=616;AF=0.123003;AN=5008;NS=2504;DP=16740;EAS_AF=0.0268;AMR_AF=0.2954;AFR_AF=0.0121;EUR_AF=0.2038;SAS_AF=0.1667;AA=T|||;VT=SNP
5	151771103	rs982714	C	T	100	PASS	AC=615;AF=0.122804;AN=5008;NS=2504;DP=19927;EAS_AF=0.0258;AMR_AF=0.2954;AFR_AF=0.0121;EUR_AF=0.2038;SAS_AF=0.1667;AA=C|||;VT=SNP
5	151771186	rs982715	A	C	100	PASS	AC=615;AF=0.122804;AN=5008;NS=2504;DP=21694;EAS_AF=0.0258;AMR_AF=0.2954;AFR_AF=0.0121;EUR_AF=0.2038;SAS_AF=0.1667;AA=A|||;VT=SNP
5	151771356	rs982716	C	T	100	PASS	AC=615;AF=0.122804;AN=5008;NS=2504;DP=20029;EAS_AF=0.0268;AMR_AF=0.2954;AFR_AF=0.0113;EUR_AF=0.2038;SAS_AF=0.1667;AA=T|||;VT=SNP
5	151771673	rs4958303	A	T	100	PASS	AC=615;AF=0.122804;AN=5008;NS=2504;DP=21185;EAS_AF=0.0258;AMR_AF=0.2954;AFR_AF=0.0121;EUR_AF=0.2038;SAS_AF=0.1667;AA=A|||;VT=SNP
5	151771838	rs4958531	T	C	100	PASS	AC=615;AF=0.122804;AN=5008;NS=2504;DP=19958;EAS_AF=0.0258;AMR_AF=0.2954;AFR_AF=0.0121;EUR_AF=0.2038;SAS_AF=0.1667;AA=C|||;VT=SNP;EX_TARGET
5	151771852	rs4958532	G	A	100	PASS	AC=615;AF=0.122804;AN=5008;NS=2504;DP=19772;EAS_AF=0.0258;AMR_AF=0.2954;AFR_AF=0.0121;EUR_AF=0.2038;SAS_AF=0.1667;AA=G|||;VT=SNP;EX_TARGET
5	151772055	rs1895245	G	T	100	PASS	AC=615;AF=0.122804;AN=5008;NS=2504;DP=20845;EAS_AF=0.0258;AMR_AF=0.2954;AFR_AF=0.0121;EUR_AF=0.2038;SAS_AF=0.1667;AA=G|||;VT=SNP;EX_TARGET
5	151772230	rs1422357	C	A	100	PASS	AC=615;AF=0.122804;AN=5008;NS=2504;DP=21155;EAS_AF=0.0258;AMR_AF=0.2954;AFR_AF=0.0121;EUR_AF=0.2038;SAS_AF=0.1667;AA=C|||;VT=SNP
5	151772976	rs17545297	A	G	100	PASS	AC=615;AF=0.122804;AN=5008;NS=2504;DP=20616;EAS_AF=0.0258;AMR_AF=0.2954;AFR_AF=0.0121;EUR_AF=0.2038;SAS_AF=0.1667;AA=G|||;VT=SNP
5	151773331	rs3792906	T	C	100	PASS	AC=2632;AF=0.525559;AN=5008;NS=2504;DP=17067;EAS_AF=0.4147;AMR_AF=0.611;AFR_AF=0.5431;EUR_AF=0.496;SAS_AF=0.5859;AA=T|||;VT=SNP
5	151773382	rs3792907	C	T	100	PASS	AC=616;AF=0.123003;AN=5008;NS=2504;DP=17356;EAS_AF=0.0268;AMR_AF=0.2954;AFR_AF=0.0121;EUR_AF=0.2038;SAS_AF=0.1667;AA=T|||;VT=SNP
5	151773421	rs17545332	T	C	100	PASS	AC=615;AF=0.122804;AN=5008;NS=2504;DP=18128;EAS_AF=0.0258;AMR_AF=0.2954;AFR_AF=0.0121;EUR_AF=0.2038;SAS_AF=0.1667;AA=C|||;VT=SNP
5	151773694	rs17545367	A	T	100	PASS	AC=636;AF=0.126997;AN=5008;NS=2504;DP=18591;EAS_AF=0.0258;AMR_AF=0.2954;AFR_AF=0.028;EUR_AF=0.2038;SAS_AF=0.1667;AA=T|||;VT=SNP
5	151773823	rs17448276	A	G	100	PASS	AC=540;AF=0.107827;AN=5008;NS=2504;DP=20119;EAS_AF=0.005;AMR_AF=0.2378;AFR_AF=0.0083;EUR_AF=0.2038;SAS_AF=0.1575;AA=A|||;VT=SNP
5	151773902	rs72791429	A	C	100	PASS	AC=638;AF=0.127396;AN=5008;NS=2504;DP=20194;EAS_AF=0.0258;AMR_AF=0.2954;AFR_AF=0.0295;EUR_AF=0.2038;SAS_AF=0.1667;AA=C|||;VT=SNP
5	151773908	rs3828683	C	T	100	PASS	AC=2632;AF=0.525559;AN=5008;NS=2504;DP=20310;EAS_AF=0.4147;AMR_AF=0.611;AFR_AF=0.5431;EUR_AF=0.496;SAS_AF=0.5859;AA=T|||;VT=SNP
5	151774003	rs3828684	G	A	100	PASS	AC=615;AF=0.122804;AN=5008;NS=2504;DP=18953;EAS_AF=0.0258;AMR_AF=0.2954;AFR_AF=0.0121;EUR_AF=0.2038;SAS_AF=0.1667;AA=G|||;VT=SNP
5	151774144	rs72791432	T	C	100	PASS	AC=615;AF=0.122804;AN=5008;NS=2504;DP=18472;EAS_AF=0.0258;AMR_AF=0.2954;AFR_AF=0.0121;EUR_AF=0.2038;SAS_AF=0.1667;AA=C|||;VT=SNP
5	151774271	rs3828685	G	A	100	PASS	AC=3547;AF=0.708267;AN=5008;NS=2504;DP=18654;EAS_AF=0.6349;AMR_AF=0.7637;AFR_AF=0.7746;EUR_AF=0.6431;SAS_AF=0.7219;AA=g|||;VT=SNP
5	151774288	rs72791434	C	A	100	PASS	AC=615;AF=0.122804;AN=5008;NS=2504;DP=18614;EAS_AF=0.0258;AMR_AF=0.2954;AFR_AF=0.0121;EUR_AF=0.2038;SAS_AF=0.1667;AA=C|||;VT=SNP
5	151774305	rs72791435	G	A	100	PASS	AC=615;AF=0.122804;AN=5008;NS=2504;DP=19638;EAS_AF=0.0258;AMR_AF=0.2954;AFR_AF=0.0121;EUR_AF=0.2038;SAS_AF=0.1667;AA=G|||;VT=SNP
5	151774522	rs17448379	A	G	100	PASS	AC=615;AF=0.122804;AN=5008;NS=2504;DP=17443;EAS_AF=0.0258;AMR_AF=0.2954;AFR_AF=0.0121;EUR_AF=0.2038;SAS_AF=0.1667;AA=A|||;VT=SNP
5	151774615	rs17448407	T	G	100	PASS	AC=615;AF=0.122804;AN=5008;NS=2504;DP=18762;EAS_AF=0.0258;AMR_AF=0.2954;AFR_AF=0.0121;EUR_AF=0.2038;SAS_AF=0.1667;AA=G|||;VT=SNP
5	151774746	rs4958534	A	G	100	PASS	AC=615;AF=0.122804;AN=5008;NS=2504;DP=20134;EAS_AF=0.0258;AMR_AF=0.2954;AFR_AF=0.0121;EUR_AF=0.2038;SAS_AF=0.1667;AA=A|||;VT=SNP
5	151774786	rs17545590	C	T	100	PASS	AC=539;AF=0.107628;AN=5008;NS=2504;DP=20643;EAS_AF=0.003;AMR_AF=0.2378;AFR_AF=0.0091;EUR_AF=0.2038;SAS_AF=0.1575;AA=C|||;VT=SNP
5	151775064	rs4958535	C	G	100	PASS	AC=615;AF=0.122804;AN=5008;NS=2504;DP=19189;EAS_AF=0.0258;AMR_AF=0.2954;AFR_AF=0.0121;EUR_AF=0.2038;SAS_AF=0.1667;AA=G|||;VT=SNP;EX_TARGET
5	151775325	rs3763130	G	T	100	PASS	AC=615;AF=0.122804;AN=5008;NS=2504;DP=17529;EAS_AF=0.0258;AMR_AF=0.2954;AFR_AF=0.0121;EUR_AF=0.2038;SAS_AF=0.1667;AA=G|||;VT=SNP
5	151776019	rs17448511	A	G	100	PASS	AC=615;AF=0.122804;AN=5008;NS=2504;DP=17556;EAS_AF=0.0258;AMR_AF=0.2954;AFR_AF=0.0121;EUR_AF=0.2038;SAS_AF=0.1667;AA=G|||;VT=SNP
5	151776325	rs111939424	C	T	100	PASS	AC=539;AF=0.107628;AN=5008;NS=2504;DP=16730;EAS_AF=0.003;AMR_AF=0.2378;AFR_AF=0.0083;EUR_AF=0.2038;SAS_AF=0.1585;AA=C|||;VT=SNP
5	151776393	rs113309975	C	T	100	PASS	AC=618;AF=0.123403;AN=5008;NS=2504;DP=16155;EAS_AF=0.0258;AMR_AF=0.2954;AFR_AF=0.0144;EUR_AF=0.2038;SAS_AF=0.1667;AA=C|||;VT=SNP
5	151776812	rs17545665	C	T	100	PASS	AC=615;AF=0.122804;AN=5008;NS=2504;DP=16411;EAS_AF=0.0258;AMR_AF=0.2954;AFR_AF=0.0121;EUR_AF=0.2038;SAS_AF=0.1667;AA=C|||;VT=SNP
5	151776983	rs72791441	A	G	100	PASS	AC=610;AF=0.121805;AN=5008;NS=2504;DP=16407;EAS_AF=0.0258;AMR_AF=0.2954;AFR_AF=0.0083;EUR_AF=0.2038;SAS_AF=0.1667;AA=A|||;VT=SNP
5	151777304	rs72791442	A	G	100	PASS	AC=611;AF=0.122005;AN=5008;NS=2504;DP=19200;EAS_AF=0.0258;AMR_AF=0.2954;AFR_AF=0.0083;EUR_AF=0.2038;SAS_AF=0.1677;AA=A|||;VT=SNP
5	151777317	rs10476784	T	C	100	PASS	AC=730;AF=0.145767;AN=5008;NS=2504;DP=19062;EAS_AF=0.0268;AMR_AF=0.3012;AFR_AF=0.0953;EUR_AF=0.2038;SAS_AF=0.1667;AA=T|||;VT=SNP
5	151777457	rs72791443	T	C	100	PASS	AC=538;AF=0.107428;AN=5008;NS=2504;DP=18577;EAS_AF=0.003;AMR_AF=0.2378;AFR_AF=0.0083;EUR_AF=0.2038;SAS_AF=0.1575;AA=T|||;VT=SNP
5	151777466	rs716257	A	G	100	PASS	AC=615;AF=0.122804;AN=5008;NS=2504;DP=18310;EAS_AF=0.0258;AMR_AF=0.2954;AFR_AF=0.0121;EUR_AF=0.2038;SAS_AF=0.1667;AA=A|||;VT=SNP
5	151777789	rs958955	G	A	100	PASS	AC=622;AF=0.124201;AN=5008;NS=2504;DP=19741;EAS_AF=0.0258;AMR_AF=0.2954;AFR_AF=0.0174;EUR_AF=0.2038;SAS_AF=0.1667;AA=A|||;VT=SNP
5	151777790	rs1363423	C	T	100	PASS	AC=615;AF=0.122804;AN=5008;NS=2504;DP=19754;EAS_AF=0.0258;AMR_AF=0.2954;AFR_AF=0.0121;EUR_AF=0.2038;SAS_AF=0.1667;AA=C|||;VT=SNP
5	151777901	rs716256	G	A	100	PASS	AC=615;AF=0.122804;AN=5008;NS=2504;DP=20278;EAS_AF=0.0258;AMR_AF=0.2954;AFR_AF=0.0121;EUR_AF=0.2038;SAS_AF=0.1667;AA=A|||;VT=SNP
5	151778095	rs41290593	C	A	100	PASS	AC=615;AF=0.122804;AN=5008;NS=2504;DP=19232;EAS_AF=0.0258;AMR_AF=0.2954;AFR_AF=0.0121;EUR_AF=0.2038;SAS_AF=0.1667;AA=A|||;VT=SNP
5	151778214	rs10434724	T	C	100	PASS	AC=1032;AF=0.20607;AN=5008;NS=2504;DP=18066;EAS_AF=0.2956;AMR_AF=0.2363;AFR_AF=0.1581;EUR_AF=0.1948;SAS_AF=0.1687;AA=T|||;VT=SNP
5	151778378	rs72791445	A	G	100	PASS	AC=615;AF=0.122804;AN=5008;NS=2504;DP=20142;EAS_AF=0.0258;AMR_AF=0.2954;AFR_AF=0.0121;EUR_AF=0.2038;SAS_AF=0.1667;AA=A|||;VT=SNP
5	151778448	rs10515664	A	G	100	PASS	AC=615;AF=0.122804;AN=5008;NS=2504;DP=19878;EAS_AF=0.0258;AMR_AF=0.2954;AFR_AF=0.0121;EUR_AF=0.2038;SAS_AF=0.1667;AA=A|||;VT=SNP
5	151779316	rs72791446	T	G	100	PASS	AC=615;AF=0.122804;AN=5008;NS=2504;DP=17553;EAS_AF=0.0258;AMR_AF=0.2954;AFR_AF=0.0121;EUR_AF=0.2038;SAS_AF=0.1667;AA=G|||;VT=SNP
5	151779396	rs72791447	A	G	100	PASS	AC=615;AF=0.122804;AN=5008;NS=2504;DP=17111;EAS_AF=0.0258;AMR_AF=0.2954;AFR_AF=0.0121;EUR_AF=0.2038;SAS_AF=0.1667;AA=A|||;VT=SNP
5	151779511	rs72791449	A	G	100	PASS	AC=615;AF=0.122804;AN=5008;NS=2504;DP=19704;EAS_AF=0.0258;AMR_AF=0.2954;AFR_AF=0.0121;EUR_AF=0.2038;SAS_AF=0.1667;AA=G|||;VT=SNP
5	151779663	rs7341041	A	G	100	PASS	AC=1153;AF=0.230232;AN=5008;NS=2504;DP=18553;EAS_AF=0.2956;AMR_AF=0.2421;AFR_AF=0.2466;EUR_AF=0.1948;SAS_AF=0.1687;AA=A|||;VT=SNP
5	151779806	rs4958304	A	C	100	PASS	AC=623;AF=0.124401;AN=5008;NS=2504;DP=18566;EAS_AF=0.0258;AMR_AF=0.2954;AFR_AF=0.0182;EUR_AF=0.2038;SAS_AF=0.1667;AA=A|||;VT=SNP
5	151779948	rs72791451	A	G	100	PASS	AC=623;AF=0.124401;AN=5008;NS=2504;DP=19412;EAS_AF=0.0268;AMR_AF=0.2954;AFR_AF=0.0174;EUR_AF=0.2038;SAS_AF=0.1667;AA=A|||;VT=SNP
5	151779964	rs72791452	T	C	100	PASS	AC=622;AF=0.124201;AN=5008;NS=2504;DP=18722;EAS_AF=0.0258;AMR_AF=0.2954;AFR_AF=0.0174;EUR_AF=0.2038;SAS_AF=0.1667;AA=T|||;VT=SNP
5	151780184	rs10515665	T	A	100	PASS	AC=623;AF=0.124401;AN=5008;NS=2504;DP=16249;EAS_AF=0.0258;AMR_AF=0.2954;AFR_AF=0.0174;EUR_AF=0.2048;SAS_AF=0.1667;AA=T|||;VT=SNP
5	151780411	rs72791454	A	T	100	PASS	AC=622;AF=0.124201;AN=5008;NS=2504;DP=17635;EAS_AF=0.0258;AMR_AF=0.2954;AFR_AF=0.0174;EUR_AF=0.2038;SAS_AF=0.1667;AA=A|||;VT=SNP
5	151780804	rs17448739	C	A	100	PASS	AC=634;AF=0.126597;AN=5008;NS=2504;DP=18073;EAS_AF=0.0258;AMR_AF=0.2954;AFR_AF=0.0265;EUR_AF=0.2038;SAS_AF=0.1667;AA=A|||;VT=SNP
5	151780869	rs72791456	G	A	100	PASS	AC=610;AF=0.121805;AN=5008;NS=2504;DP=18370;EAS_AF=0.0258;AMR_AF=0.2954;AFR_AF=0.0083;EUR_AF=0.2038;SAS_AF=0.1667;AA=G|||;VT=SNP
5	151780899	rs17545881	T	A	100	PASS	AC=634;AF=0.126597;AN=5008;NS=2504;DP=18489;EAS_AF=0.0258;AMR_AF=0.2954;AFR_AF=0.0265;EUR_AF=0.2038;SAS_AF=0.1667;AA=T|||;VT=SNP
5	151781027	rs10515667	G	A	100	PASS	AC=634;AF=0.126597;AN=5008;NS=2504;DP=18856;EAS_AF=0.0258;AMR_AF=0.2954;AFR_AF=0.0265;EUR_AF=0.2038;SAS_AF=0.1667;AA=G|||;VT=SNP
5	151781653	rs72791458	A	G	100	PASS	AC=611;AF=0.122005;AN=5008;NS=2504;DP=20428;EAS_AF=0.0268;AMR_AF=0.2954;AFR_AF=0.0083;EUR_AF=0.2038;SAS_AF=0.1667;AA=A|||;VT=SNP
5	151781718	rs73282718	A	T	100	PASS	AC=236;AF=0.0471246;AN=5008;NS=2504;DP=21081;EAS_AF=0.0149;AMR_AF=0.036;AFR_AF=0.0174;EUR_AF=0.0626;SAS_AF=0.1125;AA=A|||;VT=SNP
5	151782182	rs12658265	A	T	100	PASS	AC=1034;AF=0.20647;AN=5008;NS=2504;DP=20713;EAS_AF=0.2956;AMR_AF=0.2349;AFR_AF=0.1604;EUR_AF=0.1948;SAS_AF=0.1687;AA=A|||;VT=SNP
5	151784183	rs3749787	G	A	100	PASS	AC=1155;AF=0.230631;AN=5008;NS=2504;DP=17302;EAS_AF=0.2956;AMR_AF=0.2421;AFR_AF=0.2466;EUR_AF=0.1948;SAS_AF=0.1708;AA=G|||;VT=SNP;EX_TARGET
5	151785054	rs4958536	A	G	100	PASS	AC=616;AF=0.123003;AN=5008;NS=2504;DP=20420;EAS_AF=0.0258;AMR_AF=0.2968;AFR_AF=0.0121;EUR_AF=0.2038;SAS_AF=0.1667;AA=A|||;VT=SNP
5	151785312	rs4958537	G	A	100	PASS	AC=638;AF=0.127396;AN=5008;NS=2504;DP=20147;EAS_AF=0.0258;AMR_AF=0.2968;AFR_AF=0.0287;EUR_AF=0.2038;SAS_AF=0.1667;AA=A|||;VT=SNP
5	151785408	rs72791461	T	C	100	PASS	AC=616;AF=0.123003;AN=5008;NS=2504;DP=19017;EAS_AF=0.0258;AMR_AF=0.2968;AFR_AF=0.0121;EUR_AF=0.2038;SAS_AF=0.1667;AA=T|||;VT=SNP
5	151785570	rs72791463	C	T	100	PASS	AC=638;AF=0.127396;AN=5008;NS=2504;DP=19434;EAS_AF=0.0258;AMR_AF=0.2968;AFR_AF=0.0287;EUR_AF=0.2038;SAS_AF=0.1667;AA=T|||;VT=SNP
5	151786008	rs11954677	G	A	100	PASS	AC=1032;AF=0.20607;AN=5008;NS=2504;DP=15061;EAS_AF=0.2956;AMR_AF=0.2349;AFR_AF=0.1573;EUR_AF=0.1948;SAS_AF=0.1708;AA=G|||;VT=SNP
5	151786935	rs72791464	C	T	100	PASS	AC=611;AF=0.122005;AN=5008;NS=2504;DP=16627;EAS_AF=0.0258;AMR_AF=0.2968;AFR_AF=0.0083;EUR_AF=0.2038;SAS_AF=0.1667;AA=T|||;VT=SNP
5	151787180	rs112977446	A	G	100	PASS	AC=615;AF=0.122804;AN=5008;NS=2504;DP=12282;EAS_AF=0.0258;AMR_AF=0.2968;AFR_AF=0.0121;EUR_AF=0.2038;SAS_AF=0.1656;AA=A|||;VT=SNP
5	151787643	rs116813055	G	T	100	PASS	AC=611;AF=0.122005;AN=5008;NS=2504;DP=12837;EAS_AF=0.0258;AMR_AF=0.2968;AFR_AF=0.0083;EUR_AF=0.2038;SAS_AF=0.1667;AA=G|||;VT=SNP
5	151788549	rs142910474	G	A	100	PASS	AC=1410;AF=0.28155;AN=5008;NS=2504;DP=20349;EAS_AF=0.119;AMR_AF=0.3746;AFR_AF=0.2315;EUR_AF=0.3141;SAS_AF=0.4172;AA=A|||;VT=SNP
5	151788638	rs73282722	T	G	100	PASS	AC=1410;AF=0.28155;AN=5008;NS=2504;DP=21274;EAS_AF=0.119;AMR_AF=0.3746;AFR_AF=0.2315;EUR_AF=0.3141;SAS_AF=0.4172;AA=T|||;VT=SNP
5	151789564	rs73282726	G	A	100	PASS	AC=627;AF=0.1252;AN=5008;NS=2504;DP=16462;EAS_AF=0.0933;AMR_AF=0.0663;AFR_AF=0.1104;EUR_AF=0.0974;SAS_AF=0.2485;AA=G|||;VT=SNP
5	151789631	rs11953436	G	A	100	PASS	AC=1392;AF=0.277955;AN=5008;NS=2504;DP=14711;EAS_AF=0.119;AMR_AF=0.3703;AFR_AF=0.2315;EUR_AF=0.3012;SAS_AF=0.4151;AA=A|||;VT=SNP
5	151790216	rs10040373	C	T	100	PASS	AC=772;AF=0.154153;AN=5008;NS=2504;DP=18847;EAS_AF=0.0933;AMR_AF=0.072;AFR_AF=0.2171;EUR_AF=0.0974;SAS_AF=0.2485;AA=C|||;VT=SNP
5	151790794	rs34482736	A	T	100	PASS	AC=791;AF=0.157947;AN=5008;NS=2504;DP=19786;EAS_AF=0.0933;AMR_AF=0.0778;AFR_AF=0.2171;EUR_AF=0.1103;SAS_AF=0.2505;AA=A|||;VT=SNP
5	151790800	rs55687380	G	C	100	PASS	AC=611;AF=0.122005;AN=5008;NS=2504;DP=19457;EAS_AF=0.0258;AMR_AF=0.2968;AFR_AF=0.0083;EUR_AF=0.2038;SAS_AF=0.1667;AA=G|||;VT=SNP
5	151791626	rs17448815	T	C	100	PASS	AC=612;AF=0.122204;AN=5008;NS=2504;DP=19718;EAS_AF=0.0258;AMR_AF=0.2968;AFR_AF=0.0083;EUR_AF=0.2048;SAS_AF=0.1667;AA=T|||;VT=SNP
5	151791656	rs72791468	C	T	100	PASS	AC=618;AF=0.123403;AN=5008;NS=2504;DP=21180;EAS_AF=0.0258;AMR_AF=0.2968;AFR_AF=0.0121;EUR_AF=0.2048;SAS_AF=0.1677;AA=c|||;VT=SNP
5	151791660	rs9686172	A	G	100	PASS	AC=1411;AF=0.281749;AN=5008;NS=2504;DP=21253;EAS_AF=0.119;AMR_AF=0.3746;AFR_AF=0.2315;EUR_AF=0.3151;SAS_AF=0.4172;AA=G|||;VT=SNP
5	151791969	rs9687964	T	G	100	PASS	AC=1410;AF=0.28155;AN=5008;NS=2504;DP=20101;EAS_AF=0.119;AMR_AF=0.3746;AFR_AF=0.2315;EUR_AF=0.3141;SAS_AF=0.4172;AA=G|||;VT=SNP
5	151792075	rs9688095	T	C	100	PASS	AC=1410;AF=0.28155;AN=5008;NS=2504;DP=20954;EAS_AF=0.119;AMR_AF=0.3746;AFR_AF=0.2315;EUR_AF=0.3141;SAS_AF=0.4172;AA=C|||;VT=SNP
5	151792100	rs72791470	A	G	100	PASS	AC=617;AF=0.123203;AN=5008;NS=2504;DP=20833;EAS_AF=0.0258;AMR_AF=0.2968;AFR_AF=0.0129;EUR_AF=0.2038;SAS_AF=0.1667;AA=A|||;VT=SNP
5	151792273	rs2098636	T	A	100	PASS	AC=1410;AF=0.28155;AN=5008;NS=2504;DP=17592;EAS_AF=0.119;AMR_AF=0.3746;AFR_AF=0.2315;EUR_AF=0.3141;SAS_AF=0.4172;AA=A|||;VT=SNP
5	151792610	rs1422369	A	T	100	PASS	AC=1411;AF=0.281749;AN=5008;NS=2504;DP=18466;EAS_AF=0.119;AMR_AF=0.3746;AFR_AF=0.2322;EUR_AF=0.3141;SAS_AF=0.4172;AA=T|||;VT=SNP
5	151792722	rs1422370	A	G	100	PASS	AC=1411;AF=0.281749;AN=5008;NS=2504;DP=19933;EAS_AF=0.119;AMR_AF=0.3746;AFR_AF=0.2322;EUR_AF=0.3141;SAS_AF=0.4172;AA=G|||;VT=SNP
5	151792995	rs1422371	C	G	100	PASS	AC=616;AF=0.123003;AN=5008;NS=2504;DP=19519;EAS_AF=0.0258;AMR_AF=0.2968;AFR_AF=0.0121;EUR_AF=0.2038;SAS_AF=0.1667;AA=C|||;VT=SNP
5	151793409	rs72791475	G	A	100	PASS	AC=616;AF=0.123003;AN=5008;NS=2504;DP=19321;EAS_AF=0.0258;AMR_AF=0.2968;AFR_AF=0.0121;EUR_AF=0.2038;SAS_AF=0.1667;AA=G|||;VT=SNP
5	151793450	rs13355544	A	T	100	PASS	AC=791;AF=0.157947;AN=5008;NS=2504;DP=18454;EAS_AF=0.0933;AMR_AF=0.0778;AFR_AF=0.2171;EUR_AF=0.1103;SAS_AF=0.2505;AA=A|||;VT=SNP
5	151793597	rs1363427	A	G	100	PASS	AC=1410;AF=0.28155;AN=5008;NS=2504;DP=18154;EAS_AF=0.119;AMR_AF=0.3746;AFR_AF=0.2315;EUR_AF=0.3141;SAS_AF=0.4172;AA=G|||;VT=SNP
5	151794174	rs59081446	A	G	100	PASS	AC=646;AF=0.128994;AN=5008;NS=2504;DP=19421;EAS_AF=0.0933;AMR_AF=0.072;AFR_AF=0.1104;EUR_AF=0.1103;SAS_AF=0.2505;AA=A|||;VT=SNP
5	151794322	rs2080933	A	G	100	PASS	AC=1157;AF=0.23103;AN=5008;NS=2504;DP=19512;EAS_AF=0.2956;AMR_AF=0.2421;AFR_AF=0.2481;EUR_AF=0.1948;SAS_AF=0.1708;AA=A|||;VT=SNP
5	151794468	rs72791477	G	A	100	PASS	AC=611;AF=0.122005;AN=5008;NS=2504;DP=18427;EAS_AF=0.0258;AMR_AF=0.2968;AFR_AF=0.0083;EUR_AF=0.2038;SAS_AF=0.1667;AA=G|||;VT=SNP
5	151795817	rs2216618	A	G	100	PASS	AC=775;AF=0.154752;AN=5008;NS=2504;DP=20473;EAS_AF=0.0933;AMR_AF=0.0778;AFR_AF=0.205;EUR_AF=0.1103;SAS_AF=0.2505;AA=A|||;VT=SNP
5	151795832	rs111274157	C	T	100	PASS	AC=775;AF=0.154752;AN=5008;NS=2504;DP=20524;EAS_AF=0.0933;AMR_AF=0.0778;AFR_AF=0.205;EUR_AF=0.1103;SAS_AF=0.2505;AA=C|||;VT=SNP
5	151795996	rs56171615	A	T	100	PASS	AC=616;AF=0.123003;AN=5008;NS=2504;DP=20336;EAS_AF=0.0258;AMR_AF=0.2968;AFR_AF=0.0121;EUR_AF=0.2038;SAS_AF=0.1667;AA=A|||;VT=SNP
5	151796129	rs2194086	G	A	100	PASS	AC=775;AF=0.154752;AN=5008;NS=2504;DP=20626;EAS_AF=0.0933;AMR_AF=0.0778;AFR_AF=0.205;EUR_AF=0.1103;SAS_AF=0.2505;AA=G|||;VT=SNP
5	151796274	rs112729802	C	T	100	PASS	AC=632;AF=0.126198;AN=5008;NS=2504;DP=15932;EAS_AF=0.0258;AMR_AF=0.2968;AFR_AF=0.0242;EUR_AF=0.2038;SAS_AF=0.1667;AA=C|||;VT=SNP
5	151797550	rs9324728	T	A	100	PASS	AC=772;AF=0.154153;AN=5008;NS=2504;DP=18303;EAS_AF=0.0933;AMR_AF=0.0778;AFR_AF=0.2012;EUR_AF=0.1113;SAS_AF=0.2515;AA=T|||;VT=SNP
5	151799190	rs17546111	G	A	100	PASS	AC=636;AF=0.126997;AN=5008;NS=2504;DP=19019;EAS_AF=0.0268;AMR_AF=0.2968;AFR_AF=0.0265;EUR_AF=0.2038;SAS_AF=0.1667;AA=A|||;VT=SNP
5	151799209	rs60386518	T	C	100	PASS	AC=742;AF=0.148163;AN=5008;NS=2504;DP=18872;EAS_AF=0.3552;AMR_AF=0.1167;AFR_AF=0.0038;EUR_AF=0.1421;SAS_AF=0.1585;AA=T|||;VT=SNP
5	151799326	rs17546132	G	A	100	PASS	AC=636;AF=0.126997;AN=5008;NS=2504;DP=18668;EAS_AF=0.0268;AMR_AF=0.2968;AFR_AF=0.0265;EUR_AF=0.2038;SAS_AF=0.1667;AA=A|||;VT=SNP
5	151799868	rs10515668	G	A	100	PASS	AC=628;AF=0.125399;AN=5008;NS=2504;DP=17172;EAS_AF=0.0268;AMR_AF=0.2968;AFR_AF=0.0204;EUR_AF=0.2038;SAS_AF=0.1667;AA=G|||;VT=SNP
5	151800085	rs72791481	T	C	100	PASS	AC=628;AF=0.125399;AN=5008;NS=2504;DP=16191;EAS_AF=0.0268;AMR_AF=0.2968;AFR_AF=0.0204;EUR_AF=0.2038;SAS_AF=0.1667;AA=T|||;VT=SNP
5	151801207	rs1422337	G	A	100	PASS	AC=1106;AF=0.220847;AN=5008;NS=2504;DP=18399;EAS_AF=0.2956;AMR_AF=0.2406;AFR_AF=0.211;EUR_AF=0.1938;SAS_AF=0.1708;AA=G|||;VT=SNP
5	151801422	rs1946224	C	T	100	PASS	AC=629;AF=0.125599;AN=5008;NS=2504;DP=20471;EAS_AF=0.0268;AMR_AF=0.2968;AFR_AF=0.0212;EUR_AF=0.2038;SAS_AF=0.1667;AA=C|||;VT=SNP
5	151801592	rs1422338	A	G	100	PASS	AC=661;AF=0.131989;AN=5008;NS=2504;DP=19137;EAS_AF=0.0933;AMR_AF=0.072;AFR_AF=0.1127;EUR_AF=0.1113;SAS_AF=0.2618;AA=A|||;VT=SNP
5	151803033	rs13188352	A	G	100	PASS	AC=649;AF=0.129593;AN=5008;NS=2504;DP=19719;EAS_AF=0.0933;AMR_AF=0.072;AFR_AF=0.1127;EUR_AF=0.1113;SAS_AF=0.2495;AA=a|||;VT=SNP
5	151803207	rs10051177	G	A	100	PASS	AC=775;AF=0.154752;AN=5008;NS=2504;DP=20568;EAS_AF=0.0933;AMR_AF=0.0778;AFR_AF=0.205;EUR_AF=0.1113;SAS_AF=0.2495;AA=G|||;VT=SNP
5	151803813	rs1363406	A	G	100	PASS	AC=759;AF=0.151558;AN=5008;NS=2504;DP=17319;EAS_AF=0.3562;AMR_AF=0.1196;AFR_AF=0.0038;EUR_AF=0.1441;SAS_AF=0.1708;AA=A|||;VT=SNP
5	151804159	rs11739168	C	T	100	PASS	AC=654;AF=0.130591;AN=5008;NS=2504;DP=19671;EAS_AF=0.2212;AMR_AF=0.1254;AFR_AF=0.0439;EUR_AF=0.1491;SAS_AF=0.1391;AA=C|||;VT=SNP
5	151804742	rs11745796	A	G	100	PASS	AC=310;AF=0.061901;AN=5008;NS=2504;DP=20160;EAS_AF=0.0605;AMR_AF=0.098;AFR_AF=0.0045;EUR_AF=0.1272;SAS_AF=0.0481;AA=A|||;VT=SNP
5	151805060	rs17113231	G	C	100	PASS	AC=1047;AF=0.209065;AN=5008;NS=2504;DP=19755;EAS_AF=0.2956;AMR_AF=0.2363;AFR_AF=0.1687;EUR_AF=0.1938;SAS_AF=0.1708;AA=G|||;VT=SNP
5	151805132	rs72791485	A	G	100	PASS	AC=684;AF=0.136581;AN=5008;NS=2504;DP=19088;EAS_AF=0.0268;AMR_AF=0.2983;AFR_AF=0.062;EUR_AF=0.2038;SAS_AF=0.1667;AA=G|||;VT=SNP
5	151806164	rs17546335	C	G	100	PASS	AC=611;AF=0.122005;AN=5008;NS=2504;DP=19350;EAS_AF=0.0268;AMR_AF=0.2968;AFR_AF=0.0083;EUR_AF=0.2038;SAS_AF=0.1656;AA=C|||;VT=SNP
5	151806516	rs35646221	A	T	100	PASS	AC=756;AF=0.150958;AN=5008;NS=2504;DP=19068;EAS_AF=0.3552;AMR_AF=0.1182;AFR_AF=0.0038;EUR_AF=0.1441;SAS_AF=0.1697;AA=A|||;VT=SNP
5	151806846	rs13171889	G	A	100	PASS	AC=778;AF=0.155351;AN=5008;NS=2504;DP=20115;EAS_AF=0.0933;AMR_AF=0.0793;AFR_AF=0.205;EUR_AF=0.1113;SAS_AF=0.2515;AA=G|||;VT=SNP
5	151807079	rs17546405	A	G	100	PASS	AC=688;AF=0.13738;AN=5008;NS=2504;DP=18913;EAS_AF=0.0268;AMR_AF=0.2983;AFR_AF=0.0651;EUR_AF=0.2038;SAS_AF=0.1667;AA=G|||;VT=SNP
5	151807113	rs72791486	C	A	100	PASS	AC=612;AF=0.122204;AN=5008;NS=2504;DP=19028;EAS_AF=0.0268;AMR_AF=0.2968;AFR_AF=0.0083;EUR_AF=0.2038;SAS_AF=0.1667;AA=C|||;VT=SNP
5	151807118	rs72791488	G	T	100	PASS	AC=688;AF=0.13738;AN=5008;NS=2504;DP=19105;EAS_AF=0.0268;AMR_AF=0.2983;AFR_AF=0.0651;EUR_AF=0.2038;SAS_AF=0.1667;AA=T|||;VT=SNP
5	151807964	rs1946225	T	G	100	PASS	AC=612;AF=0.122204;AN=5008;NS=2504;DP=19212;EAS_AF=0.0268;AMR_AF=0.2968;AFR_AF=0.0083;EUR_AF=0.2038;SAS_AF=0.1667;AA=T|||;VT=SNP
5	151808465	rs72791490	G	A	100	PASS	AC=687;AF=0.137181;AN=5008;NS=2504;DP=18575;EAS_AF=0.0268;AMR_AF=0.2983;AFR_AF=0.0643;EUR_AF=0.2038;SAS_AF=0.1667;AA=A|||;VT=SNP
5	151809110	rs72791492	A	G	100	PASS	AC=612;AF=0.122204;AN=5008;NS=2504;DP=15927;EAS_AF=0.0268;AMR_AF=0.2968;AFR_AF=0.0083;EUR_AF=0.2038;SAS_AF=0.1667;AA=A|||;VT=SNP
5	151809786	rs72791494	G	T	100	PASS	AC=636;AF=0.126997;AN=5008;NS=2504;DP=19642;EAS_AF=0.0268;AMR_AF=0.2968;AFR_AF=0.0265;EUR_AF=0.2038;SAS_AF=0.1667;AA=G|||;VT=SNP
5	151809975	rs72791495	G	T	100	PASS	AC=612;AF=0.122204;AN=5008;NS=2504;DP=22085;EAS_AF=0.0268;AMR_AF=0.2968;AFR_AF=0.0083;EUR_AF=0.2038;SAS_AF=0.1667;AA=G|||;VT=SNP
5	151810703	rs55893124	C	T	100	PASS	AC=684;AF=0.136581;AN=5008;NS=2504;DP=20511;EAS_AF=0.0268;AMR_AF=0.2983;AFR_AF=0.062;EUR_AF=0.2038;SAS_AF=0.1667;AA=T|||;VT=SNP
5	151810876	rs4958541	A	G	100	PASS	AC=612;AF=0.122204;AN=5008;NS=2504;DP=18900;EAS_AF=0.0268;AMR_AF=0.2968;AFR_AF=0.0083;EUR_AF=0.2038;SAS_AF=0.1667;AA=A|||;VT=SNP
5	151811107	rs4958542	T	C	100	PASS	AC=2638;AF=0.526757;AN=5008;NS=2504;DP=19178;EAS_AF=0.4147;AMR_AF=0.6167;AFR_AF=0.5333;EUR_AF=0.5089;SAS_AF=0.5879;AA=C|||;VT=SNP
5	151811917	rs72791498	G	A	100	PASS	AC=688;AF=0.13738;AN=5008;NS=2504;DP=17778;EAS_AF=0.0278;AMR_AF=0.2983;AFR_AF=0.0643;EUR_AF=0.2038;SAS_AF=0.1667;AA=A|||;VT=SNP
5	151812341	rs2042202	C	T	100	PASS	AC=2655;AF=0.530152;AN=5008;NS=2504;DP=18606;EAS_AF=0.4147;AMR_AF=0.6182;AFR_AF=0.5454;EUR_AF=0.5089;SAS_AF=0.5879;AA=T|||;VT=SNP
5	151812443	rs72791499	G	A	100	PASS	AC=687;AF=0.137181;AN=5008;NS=2504;DP=21045;EAS_AF=0.0268;AMR_AF=0.2983;AFR_AF=0.0643;EUR_AF=0.2038;SAS_AF=0.1667;AA=A|||;VT=SNP
5	151812808	rs2080929	T	C	100	PASS	AC=637;AF=0.127196;AN=5008;NS=2504;DP=19920;EAS_AF=0.0268;AMR_AF=0.2968;AFR_AF=0.0272;EUR_AF=0.2038;SAS_AF=0.1667;AA=T|||;VT=SNP
5	151813000	rs2080930	A	C	100	PASS	AC=684;AF=0.136581;AN=5008;NS=2504;DP=19957;EAS_AF=0.0268;AMR_AF=0.2983;AFR_AF=0.062;EUR_AF=0.2038;SAS_AF=0.1667;AA=C|||;VT=SNP
5	151813360	rs2080931	A	C	100	PASS	AC=2642;AF=0.527556;AN=5008;NS=2504;DP=17445;EAS_AF=0.4147;AMR_AF=0.6167;AFR_AF=0.5363;EUR_AF=0.5089;SAS_AF=0.5879;AA=C|||;VT=SNP
5	151814228	rs13167416	T	C	100	PASS	AC=815;AF=0.16274;AN=5008;NS=2504;DP=15757;EAS_AF=0.0933;AMR_AF=0.0807;AFR_AF=0.233;EUR_AF=0.1113;SAS_AF=0.2505;AA=T|||;VT=SNP
5	151814379	rs4958543	A	G	100	PASS	AC=688;AF=0.13738;AN=5008;NS=2504;DP=19177;EAS_AF=0.0268;AMR_AF=0.2983;AFR_AF=0.0643;EUR_AF=0.2038;SAS_AF=0.1677;AA=G|||;VT=SNP
5	151814496	rs17113236	T	A	100	PASS	AC=1036;AF=0.206869;AN=5008;NS=2504;DP=20525;EAS_AF=0.2946;AMR_AF=0.2349;AFR_AF=0.1619;EUR_AF=0.1938;SAS_AF=0.1708;AA=T|||;VT=SNP
5	151815009	rs10063682	C	G	100	PASS	AC=815;AF=0.16274;AN=5008;NS=2504;DP=19810;EAS_AF=0.0933;AMR_AF=0.0807;AFR_AF=0.233;EUR_AF=0.1113;SAS_AF=0.2505;AA=C|||;VT=SNP
5	151815911	rs1549196	A	C	100	PASS	AC=2640;AF=0.527157;AN=5008;NS=2504;DP=18753;EAS_AF=0.4147;AMR_AF=0.6167;AFR_AF=0.5348;EUR_AF=0.5089;SAS_AF=0.5879;AA=C|||;VT=SNP
5	151816645	rs113559777	T	C	100	PASS	AC=677;AF=0.135184;AN=5008;NS=2504;DP=15999;EAS_AF=0.0268;AMR_AF=0.3012;AFR_AF=0.056;EUR_AF=0.2038;SAS_AF=0.1656;AA=c|||;VT=SNP
5	151817390	rs2194084	T	C	100	PASS	AC=613;AF=0.122404;AN=5008;NS=2504;DP=13341;EAS_AF=0.0268;AMR_AF=0.2997;AFR_AF=0.0083;EUR_AF=0.2038;SAS_AF=0.1656;AA=g|||;VT=SNP
5	151819826	rs1422339	T	A	100	PASS	AC=2638;AF=0.526757;AN=5008;NS=2504;DP=16468;EAS_AF=0.4147;AMR_AF=0.6167;AFR_AF=0.5333;EUR_AF=0.5089;SAS_AF=0.5879;AA=a|||;VT=SNP
5	151820126	rs72793405	C	T	100	PASS	AC=614;AF=0.122604;AN=5008;NS=2504;DP=15978;EAS_AF=0.0268;AMR_AF=0.2997;AFR_AF=0.0083;EUR_AF=0.2038;SAS_AF=0.1667;AA=c|||;VT=SNP
5	151821802	rs1820039	A	C	100	PASS	AC=1033;AF=0.20627;AN=5008;NS=2504;DP=17254;EAS_AF=0.2946;AMR_AF=0.2349;AFR_AF=0.1596;EUR_AF=0.1938;SAS_AF=0.1708;AA=a|||;VT=SNP
5	151822785	rs12189223	T	C	100	PASS	AC=699;AF=0.139577;AN=5008;NS=2504;DP=19862;EAS_AF=0.0942;AMR_AF=0.072;AFR_AF=0.149;EUR_AF=0.1113;SAS_AF=0.2505;AA=T|||;VT=SNP
5	151822923	rs72793406	G	A	100	PASS	AC=678;AF=0.135383;AN=5008;NS=2504;DP=18975;EAS_AF=0.0268;AMR_AF=0.3012;AFR_AF=0.056;EUR_AF=0.2038;SAS_AF=0.1667;AA=A|||;VT=SNP
5	151823734	rs78482886	A	T	100	PASS	AC=229;AF=0.0457268;AN=5008;NS=2504;DP=15487;EAS_AF=0.0139;AMR_AF=0.0331;AFR_AF=0.0166;EUR_AF=0.0656;SAS_AF=0.1063;AA=A|||;VT=SNP
5	151823735	rs75030755	C	T	100	PASS	AC=228;AF=0.0455272;AN=5008;NS=2504;DP=15540;EAS_AF=0.0139;AMR_AF=0.0331;AFR_AF=0.0166;EUR_AF=0.0646;SAS_AF=0.1063;AA=C|||;VT=SNP
5	151823882	rs72793407	T	A	100	PASS	AC=630;AF=0.125799;AN=5008;NS=2504;DP=17306;EAS_AF=0.0268;AMR_AF=0.2997;AFR_AF=0.0204;EUR_AF=0.2038;SAS_AF=0.1667;AA=T|||;VT=SNP
5	151824005	rs72793408	G	C	100	PASS	AC=678;AF=0.135383;AN=5008;NS=2504;DP=15960;EAS_AF=0.0268;AMR_AF=0.3012;AFR_AF=0.056;EUR_AF=0.2038;SAS_AF=0.1667;AA=C|||;VT=SNP
5	151824127	rs10515670	C	A	100	PASS	AC=614;AF=0.122604;AN=5008;NS=2504;DP=16552;EAS_AF=0.0268;AMR_AF=0.2997;AFR_AF=0.0083;EUR_AF=0.2038;SAS_AF=0.1667;AA=C|||;VT=SNP
5	151824505	rs12188805	G	A	100	PASS	AC=700;AF=0.139776;AN=5008;NS=2504;DP=16564;EAS_AF=0.0942;AMR_AF=0.072;AFR_AF=0.149;EUR_AF=0.1113;SAS_AF=0.2515;AA=G|||;VT=SNP
5	151825760	rs1549194	G	C	100	PASS	AC=2753;AF=0.54972;AN=5008;NS=2504;DP=19336;EAS_AF=0.4147;AMR_AF=0.6239;AFR_AF=0.6157;EUR_AF=0.5089;SAS_AF=0.589;AA=C|||;VT=SNP
5	151825901	rs72793410	C	T	100	PASS	AC=616;AF=0.123003;AN=5008;NS=2504;DP=19674;EAS_AF=0.0268;AMR_AF=0.2954;AFR_AF=0.0182;EUR_AF=0.1978;SAS_AF=0.1646;AA=C|||;VT=SNP
5	151827094	rs72793411	T	G	100	PASS	AC=615;AF=0.122804;AN=5008;NS=2504;DP=13895;EAS_AF=0.0268;AMR_AF=0.2997;AFR_AF=0.0083;EUR_AF=0.2038;SAS_AF=0.1677;AA=T|||;VT=SNP
5	151827331	rs60638595	G	A	100	PASS	AC=243;AF=0.0485224;AN=5008;NS=2504;DP=9648;EAS_AF=0.0139;AMR_AF=0.036;AFR_AF=0.0182;EUR_AF=0.0646;SAS_AF=0.1176;AA=G|||;VT=SNP
5	151827712	rs72793413	A	G	100	PASS	AC=629;AF=0.125599;AN=5008;NS=2504;DP=16172;EAS_AF=0.0268;AMR_AF=0.2997;AFR_AF=0.0189;EUR_AF=0.2038;SAS_AF=0.1677;AA=A|||;VT=SNP
5	151827922	rs12656839	G	C	100	PASS	AC=2756;AF=0.550319;AN=5008;NS=2504;DP=18674;EAS_AF=0.4157;AMR_AF=0.6268;AFR_AF=0.6157;EUR_AF=0.5089;SAS_AF=0.589;AA=C|||;VT=SNP
5	151828423	rs72793414	G	A	100	PASS	AC=542;AF=0.108227;AN=5008;NS=2504;DP=19993;EAS_AF=0.003;AMR_AF=0.2421;AFR_AF=0.0083;EUR_AF=0.2038;SAS_AF=0.1585;AA=G|||;VT=SNP
5	151828431	rs72793415	T	C	100	PASS	AC=629;AF=0.125599;AN=5008;NS=2504;DP=20205;EAS_AF=0.0268;AMR_AF=0.2997;AFR_AF=0.0189;EUR_AF=0.2038;SAS_AF=0.1677;AA=T|||;VT=SNP
5	151829282	rs76572344	T	G	100	PASS	AC=680;AF=0.135783;AN=5008;NS=2504;DP=22855;EAS_AF=0.0268;AMR_AF=0.3012;AFR_AF=0.056;EUR_AF=0.2038;SAS_AF=0.1687;AA=G|||;VT=SNP
5	151829600	rs72793416	G	A	100	PASS	AC=615;AF=0.122804;AN=5008;NS=2504;DP=18765;EAS_AF=0.0268;AMR_AF=0.2997;AFR_AF=0.0083;EUR_AF=0.2038;SAS_AF=0.1677;AA=G|||;VT=SNP
5	151829926	rs72793417	G	T	100	PASS	AC=543;AF=0.108427;AN=5008;NS=2504;DP=21041;EAS_AF=0.003;AMR_AF=0.2421;AFR_AF=0.0083;EUR_AF=0.2038;SAS_AF=0.1595;AA=G|||;VT=SNP
5	151830083	rs10038465	A	G	100	PASS	AC=908;AF=0.18131;AN=5008;NS=2504;DP=19780;EAS_AF=0.0942;AMR_AF=0.085;AFR_AF=0.2943;EUR_AF=0.1123;SAS_AF=0.2577;AA=A|||;VT=SNP
5	151830148	rs35089436	A	G	100	PASS	AC=2755;AF=0.55012;AN=5008;NS=2504;DP=19909;EAS_AF=0.4157;AMR_AF=0.6254;AFR_AF=0.6157;EUR_AF=0.5089;SAS_AF=0.589;AA=G|||;VT=SNP
5	151830274	rs62394523	T	C	100	PASS	AC=1707;AF=0.340855;AN=5008;NS=2504;DP=18497;EAS_AF=0.3214;AMR_AF=0.5331;AFR_AF=0.2194;EUR_AF=0.3966;SAS_AF=0.3313;AA=T|||;VT=SNP
5	151830450	rs34506975	G	C	100	PASS	AC=725;AF=0.144768;AN=5008;NS=2504;DP=19098;EAS_AF=0.0942;AMR_AF=0.0778;AFR_AF=0.1596;EUR_AF=0.1123;SAS_AF=0.2577;AA=G|||;VT=SNP
5	151831031	rs72793420	G	A	100	PASS	AC=615;AF=0.122804;AN=5008;NS=2504;DP=19661;EAS_AF=0.0268;AMR_AF=0.2997;AFR_AF=0.0083;EUR_AF=0.2038;SAS_AF=0.1677;AA=G|||;VT=SNP
5	151831275	rs62394524	G	C	100	PASS	AC=1045;AF=0.208666;AN=5008;NS=2504;DP=19672;EAS_AF=0.2946;AMR_AF=0.2334;AFR_AF=0.1755;EUR_AF=0.1928;SAS_AF=0.1636;AA=G|||;VT=SNP
5	151831438	rs55873826	A	G	100	PASS	AC=1044;AF=0.208466;AN=5008;NS=2504;DP=21305;EAS_AF=0.2946;AMR_AF=0.232;AFR_AF=0.1755;EUR_AF=0.1928;SAS_AF=0.1636;AA=A|||;VT=SNP
5	151831504	rs59422719	A	G	100	PASS	AC=1041;AF=0.207867;AN=5008;NS=2504;DP=20729;EAS_AF=0.2946;AMR_AF=0.232;AFR_AF=0.1732;EUR_AF=0.1928;SAS_AF=0.1636;AA=A|||;VT=SNP
5	151831614	rs28812797	C	T	100	PASS	AC=725;AF=0.144768;AN=5008;NS=2504;DP=18482;EAS_AF=0.0942;AMR_AF=0.0778;AFR_AF=0.1596;EUR_AF=0.1123;SAS_AF=0.2577;AA=C|||;VT=SNP
5	151832220	rs58397562	G	A	100	PASS	AC=1705;AF=0.340455;AN=5008;NS=2504;DP=19361;EAS_AF=0.3214;AMR_AF=0.5331;AFR_AF=0.2194;EUR_AF=0.3966;SAS_AF=0.3292;AA=G|||;VT=SNP
5	151832282	rs59413242	C	T	100	PASS	AC=1043;AF=0.208267;AN=5008;NS=2504;DP=18809;EAS_AF=0.2946;AMR_AF=0.232;AFR_AF=0.1755;EUR_AF=0.1938;SAS_AF=0.1616;AA=C|||;VT=SNP
5	151832333	rs57792782	G	C	100	PASS	AC=1043;AF=0.208267;AN=5008;NS=2504;DP=18009;EAS_AF=0.2946;AMR_AF=0.232;AFR_AF=0.1755;EUR_AF=0.1938;SAS_AF=0.1616;AA=G|||;VT=SNP
5	151832500	rs55786903	A	C	100	PASS	AC=1705;AF=0.340455;AN=5008;NS=2504;DP=18902;EAS_AF=0.3214;AMR_AF=0.5331;AFR_AF=0.2194;EUR_AF=0.3966;SAS_AF=0.3292;AA=C|||;VT=SNP
5	151832518	rs62394531	A	G	100	PASS	AC=1705;AF=0.340455;AN=5008;NS=2504;DP=19403;EAS_AF=0.3214;AMR_AF=0.5331;AFR_AF=0.2194;EUR_AF=0.3966;SAS_AF=0.3292;AA=G|||;VT=SNP
5	151832699	rs36118613	G	A	100	PASS	AC=1221;AF=0.24381;AN=5008;NS=2504;DP=20411;EAS_AF=0.2976;AMR_AF=0.2695;AFR_AF=0.2103;EUR_AF=0.2396;SAS_AF=0.2198;AA=G|||;VT=SNP
5	151832709	rs56317910	T	C	100	PASS	AC=1709;AF=0.341254;AN=5008;NS=2504;DP=20209;EAS_AF=0.3244;AMR_AF=0.5331;AFR_AF=0.2194;EUR_AF=0.3976;SAS_AF=0.3292;AA=C|||;VT=SNP
5	151832710	rs61251036	G	A	100	PASS	AC=1709;AF=0.341254;AN=5008;NS=2504;DP=20218;EAS_AF=0.3244;AMR_AF=0.5331;AFR_AF=0.2194;EUR_AF=0.3976;SAS_AF=0.3292;AA=G|||;VT=SNP
5	151833272	rs55646219	T	G	100	PASS	AC=1042;AF=0.208067;AN=5008;NS=2504;DP=19961;EAS_AF=0.2946;AMR_AF=0.232;AFR_AF=0.1755;EUR_AF=0.1928;SAS_AF=0.1616;AA=A|||;VT=SNP
5	151833426	rs62394536	T	G	100	PASS	AC=1043;AF=0.208267;AN=5008;NS=2504;DP=19001;EAS_AF=0.2956;AMR_AF=0.232;AFR_AF=0.1755;EUR_AF=0.1928;SAS_AF=0.1616;AA=T|||;VT=SNP
5	151833668	rs55951926	T	C	100	PASS	AC=666;AF=0.132987;AN=5008;NS=2504;DP=17435;EAS_AF=0.0268;AMR_AF=0.3012;AFR_AF=0.0461;EUR_AF=0.2038;SAS_AF=0.1677;AA=C|||;VT=SNP
5	151833839	rs72793427	C	T	100	PASS	AC=542;AF=0.108227;AN=5008;NS=2504;DP=15061;EAS_AF=0.003;AMR_AF=0.2421;AFR_AF=0.0083;EUR_AF=0.2038;SAS_AF=0.1585;AA=C|||;VT=SNP
5	151834401	rs7709256	G	A	100	PASS	AC=2658;AF=0.530751;AN=5008;NS=2504;DP=18736;EAS_AF=0.4157;AMR_AF=0.6196;AFR_AF=0.5454;EUR_AF=0.5089;SAS_AF=0.589;AA=A|||;VT=SNP
5	151834529	rs1019475	G	T	100	PASS	AC=1654;AF=0.330272;AN=5008;NS=2504;DP=18113;EAS_AF=0.3214;AMR_AF=0.5317;AFR_AF=0.1815;EUR_AF=0.3966;SAS_AF=0.3292;AA=G|||;VT=SNP
5	151834703	rs72793429	C	A	100	PASS	AC=615;AF=0.122804;AN=5008;NS=2504;DP=19326;EAS_AF=0.0268;AMR_AF=0.2997;AFR_AF=0.0083;EUR_AF=0.2038;SAS_AF=0.1677;AA=C|||;VT=SNP
5	151834874	rs12652627	G	T	100	PASS	AC=1657;AF=0.330871;AN=5008;NS=2504;DP=17131;EAS_AF=0.3214;AMR_AF=0.5317;AFR_AF=0.1838;EUR_AF=0.3966;SAS_AF=0.3292;AA=T|||;VT=SNP
5	151835081	rs72793431	C	A	100	PASS	AC=615;AF=0.122804;AN=5008;NS=2504;DP=18620;EAS_AF=0.0268;AMR_AF=0.2997;AFR_AF=0.0083;EUR_AF=0.2038;SAS_AF=0.1677;AA=C|||;VT=SNP
5	151835263	rs72793433	C	T	100	PASS	AC=616;AF=0.123003;AN=5008;NS=2504;DP=19467;EAS_AF=0.0268;AMR_AF=0.2997;AFR_AF=0.0091;EUR_AF=0.2038;SAS_AF=0.1677;AA=C|||;VT=SNP
5	151835278	rs2059088	T	C	100	PASS	AC=1657;AF=0.330871;AN=5008;NS=2504;DP=20113;EAS_AF=0.3214;AMR_AF=0.5317;AFR_AF=0.1838;EUR_AF=0.3966;SAS_AF=0.3292;AA=C|||;VT=SNP
5	151835334	rs2059087	G	A	100	PASS	AC=1657;AF=0.330871;AN=5008;NS=2504;DP=19228;EAS_AF=0.3214;AMR_AF=0.5317;AFR_AF=0.1838;EUR_AF=0.3966;SAS_AF=0.3292;AA=A|||;VT=SNP
5	151835396	rs2161292	T	G	100	PASS	AC=1039;AF=0.207468;AN=5008;NS=2504;DP=16729;EAS_AF=0.2946;AMR_AF=0.232;AFR_AF=0.1732;EUR_AF=0.1928;SAS_AF=0.1616;AA=G|||;VT=SNP
5	151835422	rs2059086	C	T	100	PASS	AC=1657;AF=0.330871;AN=5008;NS=2504;DP=17615;EAS_AF=0.3214;AMR_AF=0.5317;AFR_AF=0.1838;EUR_AF=0.3966;SAS_AF=0.3292;AA=T|||;VT=SNP
5	151835562	rs4404667	T	C	100	PASS	AC=1658;AF=0.33107;AN=5008;NS=2504;DP=18118;EAS_AF=0.3214;AMR_AF=0.5317;AFR_AF=0.1838;EUR_AF=0.3976;SAS_AF=0.3292;AA=c|||;VT=SNP
5	151835594	rs4339340	G	A	100	PASS	AC=1052;AF=0.210064;AN=5008;NS=2504;DP=18831;EAS_AF=0.2956;AMR_AF=0.232;AFR_AF=0.1815;EUR_AF=0.1938;SAS_AF=0.1616;AA=g|||;VT=SNP
5	151835617	rs4418086	G	A	100	PASS	AC=1660;AF=0.33147;AN=5008;NS=2504;DP=19448;EAS_AF=0.3224;AMR_AF=0.5317;AFR_AF=0.1838;EUR_AF=0.3976;SAS_AF=0.3303;AA=A|||;VT=SNP
5	151835652	rs62394547	G	A	100	PASS	AC=1041;AF=0.207867;AN=5008;NS=2504;DP=19960;EAS_AF=0.2946;AMR_AF=0.232;AFR_AF=0.1732;EUR_AF=0.1938;SAS_AF=0.1626;AA=g|||;VT=SNP
5	151835706	rs11740288	G	T	100	PASS	AC=639;AF=0.127596;AN=5008;NS=2504;DP=21972;EAS_AF=0.2202;AMR_AF=0.1225;AFR_AF=0.0348;EUR_AF=0.1501;SAS_AF=0.138;AA=G|||;VT=SNP
5	151836029	rs4532354	A	G	100	PASS	AC=1657;AF=0.330871;AN=5008;NS=2504;DP=18403;EAS_AF=0.3214;AMR_AF=0.5317;AFR_AF=0.1838;EUR_AF=0.3966;SAS_AF=0.3292;AA=G|||;VT=SNP
5	151836151	rs1862288	T	C	100	PASS	AC=1657;AF=0.330871;AN=5008;NS=2504;DP=17420;EAS_AF=0.3214;AMR_AF=0.5317;AFR_AF=0.1838;EUR_AF=0.3966;SAS_AF=0.3292;AA=C|||;VT=SNP
5	151836222	rs56035517	T	A	100	PASS	AC=618;AF=0.123403;AN=5008;NS=2504;DP=17477;EAS_AF=0.0268;AMR_AF=0.2997;AFR_AF=0.0106;EUR_AF=0.2038;SAS_AF=0.1677;AA=T|||;VT=SNP
5	151836253	rs1862287	C	T	100	PASS	AC=1145;AF=0.228634;AN=5008;NS=2504;DP=18033;EAS_AF=0.2946;AMR_AF=0.2392;AFR_AF=0.2496;EUR_AF=0.1928;SAS_AF=0.1616;AA=C|||;VT=SNP
5	151836331	rs72793437	T	C	100	PASS	AC=618;AF=0.123403;AN=5008;NS=2504;DP=16338;EAS_AF=0.0268;AMR_AF=0.2997;AFR_AF=0.0106;EUR_AF=0.2038;SAS_AF=0.1677;AA=T|||;VT=SNP
5	151836464	rs72793438	A	T	100	PASS	AC=619;AF=0.123602;AN=5008;NS=2504;DP=17073;EAS_AF=0.0268;AMR_AF=0.2997;AFR_AF=0.0106;EUR_AF=0.2038;SAS_AF=0.1687;AA=A|||;VT=SNP
5	151836476	rs6879741	A	G	100	PASS	AC=993;AF=0.198283;AN=5008;NS=2504;DP=17083;EAS_AF=0.2946;AMR_AF=0.2305;AFR_AF=0.1399;EUR_AF=0.1918;SAS_AF=0.1616;AA=A|||;VT=SNP
5	151836510	rs1862286	A	G	100	PASS	AC=1656;AF=0.330671;AN=5008;NS=2504;DP=17103;EAS_AF=0.3214;AMR_AF=0.5317;AFR_AF=0.1838;EUR_AF=0.3956;SAS_AF=0.3292;AA=G|||;VT=SNP
5	151836612	rs72793439	T	C	100	PASS	AC=619;AF=0.123602;AN=5008;NS=2504;DP=17880;EAS_AF=0.0278;AMR_AF=0.2997;AFR_AF=0.0106;EUR_AF=0.2038;SAS_AF=0.1677;AA=C|||;VT=SNP
5	151836652	rs6861042	T	C	100	PASS	AC=1038;AF=0.207268;AN=5008;NS=2504;DP=18679;EAS_AF=0.2946;AMR_AF=0.232;AFR_AF=0.1732;EUR_AF=0.1918;SAS_AF=0.1616;AA=T|||;VT=SNP
5	151836669	rs6880091	A	G	100	PASS	AC=1704;AF=0.340256;AN=5008;NS=2504;DP=18729;EAS_AF=0.3214;AMR_AF=0.5331;AFR_AF=0.2194;EUR_AF=0.3956;SAS_AF=0.3292;AA=G|||;VT=SNP
5	151837012	rs11957713	A	G	100	PASS	AC=1657;AF=0.330871;AN=5008;NS=2504;DP=18662;EAS_AF=0.3214;AMR_AF=0.5317;AFR_AF=0.1838;EUR_AF=0.3966;SAS_AF=0.3292;AA=G|||;VT=SNP
5	151837211	rs72793442	G	T	100	PASS	AC=619;AF=0.123602;AN=5008;NS=2504;DP=17503;EAS_AF=0.0268;AMR_AF=0.3012;AFR_AF=0.0106;EUR_AF=0.2038;SAS_AF=0.1677;AA=G|||;VT=SNP
5	151837448	rs72793443	T	C	100	PASS	AC=618;AF=0.123403;AN=5008;NS=2504;DP=16457;EAS_AF=0.0268;AMR_AF=0.2997;AFR_AF=0.0106;EUR_AF=0.2038;SAS_AF=0.1677;AA=T|||;VT=SNP
5	151837648	rs72793444	T	C	100	PASS	AC=616;AF=0.123003;AN=5008;NS=2504;DP=17936;EAS_AF=0.0268;AMR_AF=0.2997;AFR_AF=0.0083;EUR_AF=0.2048;SAS_AF=0.1677;AA=T|||;VT=SNP
5	151838150	rs2112540	C	T	100	PASS	AC=1042;AF=0.208067;AN=5008;NS=2504;DP=18061;EAS_AF=0.2946;AMR_AF=0.232;AFR_AF=0.1755;EUR_AF=0.1928;SAS_AF=0.1616;AA=C|||;VT=SNP
5	151838156	rs2112539	C	T	100	PASS	AC=1042;AF=0.208067;AN=5008;NS=2504;DP=18369;EAS_AF=0.2946;AMR_AF=0.232;AFR_AF=0.1755;EUR_AF=0.1928;SAS_AF=0.1616;AA=C|||;VT=SNP
5	151838265	rs72793447	T	C	100	PASS	AC=615;AF=0.122804;AN=5008;NS=2504;DP=17727;EAS_AF=0.0268;AMR_AF=0.2997;AFR_AF=0.0083;EUR_AF=0.2038;SAS_AF=0.1677;AA=T|||;VT=SNP
5	151838643	rs62393517	A	T	100	PASS	AC=1657;AF=0.330871;AN=5008;NS=2504;DP=16533;EAS_AF=0.3214;AMR_AF=0.5317;AFR_AF=0.1838;EUR_AF=0.3966;SAS_AF=0.3292;AA=A|||;VT=SNP
5	151838682	rs2348642	C	T	100	PASS	AC=1655;AF=0.330471;AN=5008;NS=2504;DP=16238;EAS_AF=0.3214;AMR_AF=0.5317;AFR_AF=0.1823;EUR_AF=0.3966;SAS_AF=0.3292;AA=T|||;VT=SNP
5	151838730	rs2348643	G	A	100	PASS	AC=1657;AF=0.330871;AN=5008;NS=2504;DP=15294;EAS_AF=0.3214;AMR_AF=0.5317;AFR_AF=0.1838;EUR_AF=0.3966;SAS_AF=0.3292;AA=G|||;VT=SNP
5	151838971	rs59598651	C	T	100	PASS	AC=1042;AF=0.208067;AN=5008;NS=2504;DP=17011;EAS_AF=0.2946;AMR_AF=0.232;AFR_AF=0.1755;EUR_AF=0.1928;SAS_AF=0.1616;AA=C|||;VT=SNP
5	151838974	rs59893645	T	C	100	PASS	AC=1657;AF=0.330871;AN=5008;NS=2504;DP=17034;EAS_AF=0.3214;AMR_AF=0.5317;AFR_AF=0.1838;EUR_AF=0.3966;SAS_AF=0.3292;AA=T|||;VT=SNP
5	151839106	rs72793449	G	A	100	PASS	AC=615;AF=0.122804;AN=5008;NS=2504;DP=17986;EAS_AF=0.0268;AMR_AF=0.2997;AFR_AF=0.0083;EUR_AF=0.2038;SAS_AF=0.1677;AA=G|||;VT=SNP
5	151839177	rs57092036	G	T	100	PASS	AC=1791;AF=0.357628;AN=5008;NS=2504;DP=17964;EAS_AF=0.3214;AMR_AF=0.5346;AFR_AF=0.2837;EUR_AF=0.3966;SAS_AF=0.3292;AA=T|||;VT=SNP
5	151839249	rs10042880	A	G	100	PASS	AC=724;AF=0.144569;AN=5008;NS=2504;DP=18249;EAS_AF=0.0933;AMR_AF=0.0764;AFR_AF=0.1581;EUR_AF=0.1133;SAS_AF=0.2597;AA=A|||;VT=SNP
5	151839356	rs60079070	G	C	100	PASS	AC=1657;AF=0.330871;AN=5008;NS=2504;DP=18853;EAS_AF=0.3214;AMR_AF=0.5317;AFR_AF=0.1838;EUR_AF=0.3966;SAS_AF=0.3292;AA=C|||;VT=SNP
5	151839754	rs62393522	G	A	100	PASS	AC=1657;AF=0.330871;AN=5008;NS=2504;DP=14875;EAS_AF=0.3214;AMR_AF=0.5317;AFR_AF=0.1838;EUR_AF=0.3966;SAS_AF=0.3292;AA=A|||;VT=SNP
5	151839974	rs61640731	C	T	100	PASS	AC=1042;AF=0.208067;AN=5008;NS=2504;DP=16227;EAS_AF=0.2946;AMR_AF=0.232;AFR_AF=0.1755;EUR_AF=0.1928;SAS_AF=0.1616;AA=C|||;VT=SNP
5	151840314	rs55657913	A	G	100	PASS	AC=1042;AF=0.208067;AN=5008;NS=2504;DP=19553;EAS_AF=0.2946;AMR_AF=0.232;AFR_AF=0.1755;EUR_AF=0.1928;SAS_AF=0.1616;AA=A|||;VT=SNP
5	151840391	rs55638905	C	T	100	PASS	AC=1042;AF=0.208067;AN=5008;NS=2504;DP=17132;EAS_AF=0.2946;AMR_AF=0.232;AFR_AF=0.1755;EUR_AF=0.1928;SAS_AF=0.1616;AA=C|||;VT=SNP
5	151840415	rs58985741	T	C	100	PASS	AC=1658;AF=0.33107;AN=5008;NS=2504;DP=17337;EAS_AF=0.3214;AMR_AF=0.5317;AFR_AF=0.1838;EUR_AF=0.3966;SAS_AF=0.3303;AA=C|||;VT=SNP
5	151840735	rs56211663	G	A	100	PASS	AC=615;AF=0.122804;AN=5008;NS=2504;DP=20380;EAS_AF=0.0268;AMR_AF=0.3012;AFR_AF=0.0083;EUR_AF=0.2038;SAS_AF=0.1667;AA=G|||;VT=SNP
5	151840785	rs55724355	G	A	100	PASS	AC=543;AF=0.108427;AN=5008;NS=2504;DP=19853;EAS_AF=0.004;AMR_AF=0.2421;AFR_AF=0.0083;EUR_AF=0.2038;SAS_AF=0.1585;AA=G|||;VT=SNP
5	151840869	rs4602615	A	G	100	PASS	AC=1042;AF=0.208067;AN=5008;NS=2504;DP=18431;EAS_AF=0.2946;AMR_AF=0.232;AFR_AF=0.1755;EUR_AF=0.1928;SAS_AF=0.1616;AA=A|||;VT=SNP
5	151841000	rs1422368	T	C	100	PASS	AC=1657;AF=0.330871;AN=5008;NS=2504;DP=19386;EAS_AF=0.3214;AMR_AF=0.5317;AFR_AF=0.1838;EUR_AF=0.3966;SAS_AF=0.3292;AA=C|||;VT=SNP
5	151841243	rs72793455	C	A	100	PASS	AC=615;AF=0.122804;AN=5008;NS=2504;DP=19154;EAS_AF=0.0268;AMR_AF=0.2997;AFR_AF=0.0083;EUR_AF=0.2038;SAS_AF=0.1677;AA=C|||;VT=SNP
5	151841247	rs1422367	G	A	100	PASS	AC=1041;AF=0.207867;AN=5008;NS=2504;DP=19259;EAS_AF=0.2946;AMR_AF=0.232;AFR_AF=0.1755;EUR_AF=0.1928;SAS_AF=0.1605;AA=A|||;VT=SNP
5	151841566	rs2080932	T	C	100	PASS	AC=1041;AF=0.207867;AN=5008;NS=2504;DP=19486;EAS_AF=0.2946;AMR_AF=0.232;AFR_AF=0.1755;EUR_AF=0.1928;SAS_AF=0.1605;AA=T|||;VT=SNP
5	151841776	rs1422366	G	A	100	PASS	AC=1044;AF=0.208466;AN=5008;NS=2504;DP=17296;EAS_AF=0.2946;AMR_AF=0.232;AFR_AF=0.1778;EUR_AF=0.1918;SAS_AF=0.1616;AA=g|||;VT=SNP
5	151841883	rs4958305	A	G	100	PASS	AC=615;AF=0.122804;AN=5008;NS=2504;DP=20659;EAS_AF=0.0268;AMR_AF=0.2997;AFR_AF=0.0083;EUR_AF=0.2038;SAS_AF=0.1677;AA=A|||;VT=SNP
5	151841898	rs4958306	T	C	100	PASS	AC=615;AF=0.122804;AN=5008;NS=2504;DP=21076;EAS_AF=0.0268;AMR_AF=0.2997;AFR_AF=0.0083;EUR_AF=0.2038;SAS_AF=0.1677;AA=T|||;VT=SNP
5	151842031	rs61131643	T	A	100	PASS	AC=722;AF=0.144169;AN=5008;NS=2504;DP=22299;EAS_AF=0.0933;AMR_AF=0.0764;AFR_AF=0.1581;EUR_AF=0.1123;SAS_AF=0.2587;AA=T|||;VT=SNP
5	151842083	rs4958544	G	T	100	PASS	AC=615;AF=0.122804;AN=5008;NS=2504;DP=21187;EAS_AF=0.0268;AMR_AF=0.2997;AFR_AF=0.0083;EUR_AF=0.2038;SAS_AF=0.1677;AA=G|||;VT=SNP
5	151842237	rs888883	C	T	100	PASS	AC=1042;AF=0.208067;AN=5008;NS=2504;DP=19605;EAS_AF=0.2946;AMR_AF=0.232;AFR_AF=0.1755;EUR_AF=0.1928;SAS_AF=0.1616;AA=T|||;VT=SNP
5	151842506	rs75950068	T	C	100	PASS	AC=615;AF=0.122804;AN=5008;NS=2504;DP=20102;EAS_AF=0.0268;AMR_AF=0.2997;AFR_AF=0.0083;EUR_AF=0.2038;SAS_AF=0.1677;AA=t|||;VT=SNP
5	151842550	rs59306112	A	T	100	PASS	AC=1657;AF=0.330871;AN=5008;NS=2504;DP=19142;EAS_AF=0.3214;AMR_AF=0.5317;AFR_AF=0.1838;EUR_AF=0.3966;SAS_AF=0.3292;AA=T|||;VT=SNP
5	151842687	rs7716081	T	C	100	PASS	AC=1657;AF=0.330871;AN=5008;NS=2504;DP=17847;EAS_AF=0.3214;AMR_AF=0.5317;AFR_AF=0.1838;EUR_AF=0.3966;SAS_AF=0.3292;AA=C|||;VT=SNP
5	151842875	rs7716395	T	A	100	PASS	AC=1039;AF=0.207468;AN=5008;NS=2504;DP=18425;EAS_AF=0.2946;AMR_AF=0.232;AFR_AF=0.1732;EUR_AF=0.1928;SAS_AF=0.1616;AA=T|||;VT=SNP
5	151842967	rs888882	A	T	100	PASS	AC=1658;AF=0.33107;AN=5008;NS=2504;DP=17238;EAS_AF=0.3214;AMR_AF=0.5317;AFR_AF=0.1846;EUR_AF=0.3966;SAS_AF=0.3292;AA=T|||;VT=SNP
5	151843028	rs4400117	G	C	100	PASS	AC=1658;AF=0.33107;AN=5008;NS=2504;DP=17117;EAS_AF=0.3224;AMR_AF=0.5317;AFR_AF=0.1838;EUR_AF=0.3966;SAS_AF=0.3292;AA=C|||;VT=SNP
5	151843104	rs72793460	T	C	100	PASS	AC=615;AF=0.122804;AN=5008;NS=2504;DP=17090;EAS_AF=0.0268;AMR_AF=0.2997;AFR_AF=0.0083;EUR_AF=0.2038;SAS_AF=0.1677;AA=T|||;VT=SNP
5	151843206	rs7700695	C	T	100	PASS	AC=1047;AF=0.209065;AN=5008;NS=2504;DP=18427;EAS_AF=0.2996;AMR_AF=0.232;AFR_AF=0.1755;EUR_AF=0.1928;SAS_AF=0.1616;AA=C|||;VT=SNP
5	151843439	rs72793462	G	A	100	PASS	AC=615;AF=0.122804;AN=5008;NS=2504;DP=17684;EAS_AF=0.0268;AMR_AF=0.2997;AFR_AF=0.0083;EUR_AF=0.2038;SAS_AF=0.1677;AA=A|||;VT=SNP
5	151843518	rs72793463	C	T	100	PASS	AC=617;AF=0.123203;AN=5008;NS=2504;DP=17547;EAS_AF=0.0268;AMR_AF=0.2997;AFR_AF=0.0098;EUR_AF=0.2038;SAS_AF=0.1677;AA=C|||;VT=SNP
5	151843659	rs12658063	T	C	100	PASS	AC=1668;AF=0.333067;AN=5008;NS=2504;DP=17798;EAS_AF=0.3313;AMR_AF=0.5303;AFR_AF=0.1861;EUR_AF=0.3966;SAS_AF=0.3282;AA=C|||;VT=SNP
5	151843817	rs12655878	C	T	100	PASS	AC=1669;AF=0.333267;AN=5008;NS=2504;DP=19273;EAS_AF=0.3323;AMR_AF=0.5303;AFR_AF=0.1861;EUR_AF=0.3966;SAS_AF=0.3282;AA=T|||;VT=SNP
5	151843851	rs12660058	A	G	100	PASS	AC=1046;AF=0.208866;AN=5008;NS=2504;DP=19107;EAS_AF=0.3046;AMR_AF=0.2305;AFR_AF=0.1732;EUR_AF=0.1918;SAS_AF=0.1605;AA=A|||;VT=SNP
5	151844043	rs62393528	T	A	100	PASS	AC=1050;AF=0.209665;AN=5008;NS=2504;DP=19178;EAS_AF=0.3046;AMR_AF=0.2305;AFR_AF=0.1762;EUR_AF=0.1918;SAS_AF=0.1605;AA=T|||;VT=SNP
5	151844052	rs62393529	C	T	100	PASS	AC=1669;AF=0.333267;AN=5008;NS=2504;DP=19756;EAS_AF=0.3313;AMR_AF=0.5303;AFR_AF=0.1868;EUR_AF=0.3966;SAS_AF=0.3282;AA=T|||;VT=SNP
5	151844182	rs62393530	A	G	100	PASS	AC=1669;AF=0.333267;AN=5008;NS=2504;DP=18551;EAS_AF=0.3313;AMR_AF=0.5303;AFR_AF=0.1868;EUR_AF=0.3966;SAS_AF=0.3282;AA=A|||;VT=SNP
5	151844509	rs6865721	C	T	100	PASS	AC=1671;AF=0.333666;AN=5008;NS=2504;DP=19025;EAS_AF=0.3343;AMR_AF=0.5303;AFR_AF=0.1861;EUR_AF=0.3966;SAS_AF=0.3282;AA=T|||;VT=SNP
5	151844586	rs56358018	G	A	100	PASS	AC=1671;AF=0.333666;AN=5008;NS=2504;DP=20462;EAS_AF=0.3343;AMR_AF=0.5303;AFR_AF=0.1861;EUR_AF=0.3966;SAS_AF=0.3282;AA=A|||;VT=SNP
5	151844822	rs62393532	T	G	100	PASS	AC=1671;AF=0.333666;AN=5008;NS=2504;DP=17900;EAS_AF=0.3343;AMR_AF=0.5303;AFR_AF=0.1861;EUR_AF=0.3966;SAS_AF=0.3282;AA=G|||;VT=SNP
5	151844966	rs62393533	A	C	100	PASS	AC=1671;AF=0.333666;AN=5008;NS=2504;DP=20010;EAS_AF=0.3343;AMR_AF=0.5303;AFR_AF=0.1861;EUR_AF=0.3966;SAS_AF=0.3282;AA=C|||;VT=SNP
5	151845109	rs9324729	G	A	100	PASS	AC=721;AF=0.14397;AN=5008;NS=2504;DP=19058;EAS_AF=0.0883;AMR_AF=0.0793;AFR_AF=0.1581;EUR_AF=0.1123;SAS_AF=0.2607;AA=G|||;VT=SNP
5	151845177	rs9324730	A	C	100	PASS	AC=837;AF=0.167133;AN=5008;NS=2504;DP=18201;EAS_AF=0.0883;AMR_AF=0.085;AFR_AF=0.2421;EUR_AF=0.1123;SAS_AF=0.2618;AA=A|||;VT=SNP
5	151845342	rs10515671	A	G	100	PASS	AC=616;AF=0.123003;AN=5008;NS=2504;DP=20020;EAS_AF=0.0268;AMR_AF=0.2997;AFR_AF=0.0083;EUR_AF=0.2048;SAS_AF=0.1677;AA=A|||;VT=SNP
5	151845369	rs62393534	G	C	100	PASS	AC=1796;AF=0.358626;AN=5008;NS=2504;DP=20191;EAS_AF=0.3343;AMR_AF=0.5331;AFR_AF=0.2784;EUR_AF=0.3976;SAS_AF=0.3282;AA=C|||;VT=SNP
5	151845374	rs62393535	C	A	100	PASS	AC=1670;AF=0.333466;AN=5008;NS=2504;DP=20379;EAS_AF=0.3343;AMR_AF=0.5288;AFR_AF=0.1861;EUR_AF=0.3966;SAS_AF=0.3282;AA=A|||;VT=SNP
5	151845483	rs72793466	A	G	100	PASS	AC=616;AF=0.123003;AN=5008;NS=2504;DP=19295;EAS_AF=0.0268;AMR_AF=0.2997;AFR_AF=0.0083;EUR_AF=0.2048;SAS_AF=0.1677;AA=A|||;VT=SNP
5	151845484	rs62393536	C	T	100	PASS	AC=1671;AF=0.333666;AN=5008;NS=2504;DP=19285;EAS_AF=0.3343;AMR_AF=0.5303;AFR_AF=0.1861;EUR_AF=0.3966;SAS_AF=0.3282;AA=C|||;VT=SNP
5	151845680	rs62393537	C	G	100	PASS	AC=1671;AF=0.333666;AN=5008;NS=2504;DP=22085;EAS_AF=0.3343;AMR_AF=0.5303;AFR_AF=0.1861;EUR_AF=0.3966;SAS_AF=0.3282;AA=G|||;VT=SNP
5	151845883	rs6872336	G	A	100	PASS	AC=2647;AF=0.528554;AN=5008;NS=2504;DP=20384;EAS_AF=0.4226;AMR_AF=0.6182;AFR_AF=0.5325;EUR_AF=0.5089;SAS_AF=0.589;AA=A|||;VT=SNP
5	151845946	rs1422365	A	G	100	PASS	AC=1671;AF=0.333666;AN=5008;NS=2504;DP=21240;EAS_AF=0.3343;AMR_AF=0.5303;AFR_AF=0.1861;EUR_AF=0.3966;SAS_AF=0.3282;AA=G|||;VT=SNP
5	151845947	rs1422364	A	C	100	PASS	AC=1671;AF=0.333666;AN=5008;NS=2504;DP=21319;EAS_AF=0.3343;AMR_AF=0.5303;AFR_AF=0.1861;EUR_AF=0.3966;SAS_AF=0.3282;AA=C|||;VT=SNP
5	151846049	rs72793468	A	G	100	PASS	AC=618;AF=0.123403;AN=5008;NS=2504;DP=22902;EAS_AF=0.0268;AMR_AF=0.2997;AFR_AF=0.0098;EUR_AF=0.2048;SAS_AF=0.1677;AA=A|||;VT=SNP
5	151846236	rs1422363	C	T	100	PASS	AC=1679;AF=0.335264;AN=5008;NS=2504;DP=20639;EAS_AF=0.3343;AMR_AF=0.5432;AFR_AF=0.1846;EUR_AF=0.3966;SAS_AF=0.3292;AA=C|||;VT=SNP
5	151846476	rs72793469	G	A	100	PASS	AC=619;AF=0.123602;AN=5008;NS=2504;DP=20303;EAS_AF=0.0268;AMR_AF=0.2997;AFR_AF=0.0106;EUR_AF=0.2048;SAS_AF=0.1677;AA=g|||;VT=SNP
5	151846830	rs4958545	T	C	100	PASS	AC=1640;AF=0.327476;AN=5008;NS=2504;DP=17318;EAS_AF=0.3294;AMR_AF=0.5331;AFR_AF=0.1558;EUR_AF=0.3976;SAS_AF=0.3395;AA=T|||;VT=SNP
5	151846974	rs60121312	T	C	100	PASS	AC=675;AF=0.134784;AN=5008;NS=2504;DP=13565;EAS_AF=0.0268;AMR_AF=0.3026;AFR_AF=0.0507;EUR_AF=0.2028;SAS_AF=0.1708;AA=C|||;VT=SNP
5	151846975	rs59365202	G	A	100	PASS	AC=670;AF=0.133786;AN=5008;NS=2504;DP=13776;EAS_AF=0.0268;AMR_AF=0.3026;AFR_AF=0.0469;EUR_AF=0.2028;SAS_AF=0.1708;AA=A|||;VT=SNP
5	151847437	rs17450419	C	G	100	PASS	AC=649;AF=0.129593;AN=5008;NS=2504;DP=21972;EAS_AF=0.1062;AMR_AF=0.0807;AFR_AF=0.0923;EUR_AF=0.1173;SAS_AF=0.2515;AA=C|||;VT=SNP
5	151847466	rs13361745	A	G	100	PASS	AC=704;AF=0.140575;AN=5008;NS=2504;DP=21980;EAS_AF=0.0268;AMR_AF=0.2968;AFR_AF=0.0628;EUR_AF=0.2038;SAS_AF=0.1871;AA=G|||;VT=SNP
5	151847532	rs55696776	C	T	100	PASS	AC=695;AF=0.138778;AN=5008;NS=2504;DP=20210;EAS_AF=0.0268;AMR_AF=0.2954;AFR_AF=0.059;EUR_AF=0.1998;SAS_AF=0.1881;AA=T|||;VT=SNP
5	151847617	rs56275648	G	A	100	PASS	AC=626;AF=0.125;AN=5008;NS=2504;DP=18604;EAS_AF=0.0268;AMR_AF=0.2925;AFR_AF=0.0083;EUR_AF=0.1998;SAS_AF=0.1881;AA=G|||;VT=SNP
5	151847696	rs55846431	G	A	100	PASS	AC=626;AF=0.125;AN=5008;NS=2504;DP=19425;EAS_AF=0.0268;AMR_AF=0.2925;AFR_AF=0.0083;EUR_AF=0.1998;SAS_AF=0.1881;AA=G|||;VT=SNP
5	151848903	rs10072743	T	C	100	PASS	AC=752;AF=0.15016;AN=5008;NS=2504;DP=18246;EAS_AF=0.0268;AMR_AF=0.2997;AFR_AF=0.0976;EUR_AF=0.2028;SAS_AF=0.1881;AA=C|||;VT=SNP
5	151849063	rs10065026	G	A	100	PASS	AC=704;AF=0.140575;AN=5008;NS=2504;DP=17679;EAS_AF=0.0268;AMR_AF=0.2968;AFR_AF=0.0628;EUR_AF=0.2028;SAS_AF=0.1881;AA=A|||;VT=SNP
5	151849274	rs4958546	G	A	100	PASS	AC=630;AF=0.125799;AN=5008;NS=2504;DP=19072;EAS_AF=0.0268;AMR_AF=0.2939;AFR_AF=0.0083;EUR_AF=0.2028;SAS_AF=0.1881;AA=G|||;VT=SNP
5	151849306	rs4958547	A	G	100	PASS	AC=704;AF=0.140575;AN=5008;NS=2504;DP=19235;EAS_AF=0.0268;AMR_AF=0.2968;AFR_AF=0.0628;EUR_AF=0.2028;SAS_AF=0.1881;AA=G|||;VT=SNP
5	151849488	rs4958548	T	C	100	PASS	AC=629;AF=0.125599;AN=5008;NS=2504;DP=17173;EAS_AF=0.0268;AMR_AF=0.2939;AFR_AF=0.0083;EUR_AF=0.2028;SAS_AF=0.1871;AA=T|||;VT=SNP
5	151849657	rs4958307	C	T	100	PASS	AC=637;AF=0.127196;AN=5008;NS=2504;DP=18095;EAS_AF=0.0268;AMR_AF=0.2939;AFR_AF=0.0144;EUR_AF=0.2028;SAS_AF=0.1871;AA=C|||;VT=SNP
5	151850369	rs72793472	C	G	100	PASS	AC=636;AF=0.126997;AN=5008;NS=2504;DP=15606;EAS_AF=0.0268;AMR_AF=0.2939;AFR_AF=0.0136;EUR_AF=0.2028;SAS_AF=0.1871;AA=C|||;VT=SNP
5	151850845	rs10069107	C	T	100	PASS	AC=750;AF=0.14976;AN=5008;NS=2504;DP=18432;EAS_AF=0.0268;AMR_AF=0.2983;AFR_AF=0.0976;EUR_AF=0.2028;SAS_AF=0.1871;AA=T|||;VT=SNP
5	151851243	rs7356769	T	A	100	PASS	AC=704;AF=0.140575;AN=5008;NS=2504;DP=20224;EAS_AF=0.0268;AMR_AF=0.2968;AFR_AF=0.0628;EUR_AF=0.2028;SAS_AF=0.1881;AA=A|||;VT=SNP
5	151851527	rs1422340	T	C	100	PASS	AC=631;AF=0.125998;AN=5008;NS=2504;DP=20757;EAS_AF=0.0268;AMR_AF=0.2939;AFR_AF=0.0098;EUR_AF=0.2028;SAS_AF=0.1871;AA=T|||;VT=SNP
5	151851582	rs1422341	G	A	100	PASS	AC=629;AF=0.125599;AN=5008;NS=2504;DP=20122;EAS_AF=0.0268;AMR_AF=0.2939;AFR_AF=0.0083;EUR_AF=0.2028;SAS_AF=0.1871;AA=G|||;VT=SNP
5	151851624	rs1422342	T	C	100	PASS	AC=698;AF=0.139377;AN=5008;NS=2504;DP=20207;EAS_AF=0.0268;AMR_AF=0.2968;AFR_AF=0.059;EUR_AF=0.2028;SAS_AF=0.1871;AA=C|||;VT=SNP
5	151851785	rs72793476	A	G	100	PASS	AC=629;AF=0.125599;AN=5008;NS=2504;DP=19108;EAS_AF=0.0268;AMR_AF=0.2939;AFR_AF=0.0083;EUR_AF=0.2028;SAS_AF=0.1871;AA=A|||;VT=SNP
5	151851818	rs75684842	C	G	100	PASS	AC=404;AF=0.0806709;AN=5008;NS=2504;DP=19128;EAS_AF=0.1448;AMR_AF=0.0937;AFR_AF=0.0053;EUR_AF=0.1352;SAS_AF=0.0511;AA=C|||;VT=SNP
5	151852145	rs34623862	A	G	100	PASS	AC=677;AF=0.135184;AN=5008;NS=2504;DP=17329;EAS_AF=0.1627;AMR_AF=0.0793;AFR_AF=0.0764;EUR_AF=0.1123;SAS_AF=0.2495;AA=A|||;VT=SNP
5	151852621	rs34528250	T	A	100	PASS	AC=671;AF=0.133986;AN=5008;NS=2504;DP=19861;EAS_AF=0.1617;AMR_AF=0.0735;AFR_AF=0.0772;EUR_AF=0.1103;SAS_AF=0.2495;AA=T|||;VT=SNP
5	151852677	rs888879	C	T	100	PASS	AC=703;AF=0.140375;AN=5008;NS=2504;DP=20288;EAS_AF=0.0268;AMR_AF=0.2968;AFR_AF=0.0628;EUR_AF=0.2028;SAS_AF=0.1871;AA=T|||;VT=SNP
5	151852840	rs731117	T	C	100	PASS	AC=636;AF=0.126997;AN=5008;NS=2504;DP=21471;EAS_AF=0.0268;AMR_AF=0.2939;AFR_AF=0.0136;EUR_AF=0.2028;SAS_AF=0.1871;AA=T|||;VT=SNP
5	151853233	rs1363407	T	C	100	PASS	AC=703;AF=0.140375;AN=5008;NS=2504;DP=20876;EAS_AF=0.0268;AMR_AF=0.2968;AFR_AF=0.0628;EUR_AF=0.2028;SAS_AF=0.1871;AA=C|||;VT=SNP
5	151853455	rs1363408	A	G	100	PASS	AC=703;AF=0.140375;AN=5008;NS=2504;DP=19185;EAS_AF=0.0268;AMR_AF=0.2968;AFR_AF=0.0628;EUR_AF=0.2028;SAS_AF=0.1871;AA=G|||;VT=SNP
5	151853646	rs1363409	A	G	100	PASS	AC=629;AF=0.125599;AN=5008;NS=2504;DP=20410;EAS_AF=0.0268;AMR_AF=0.2939;AFR_AF=0.0083;EUR_AF=0.2028;SAS_AF=0.1871;AA=A|||;VT=SNP
5	151853738	rs6886963	A	C	100	PASS	AC=703;AF=0.140375;AN=5008;NS=2504;DP=21147;EAS_AF=0.0268;AMR_AF=0.2968;AFR_AF=0.0628;EUR_AF=0.2028;SAS_AF=0.1871;AA=C|||;VT=SNP
5	151853924	rs10213914	A	C	100	PASS	AC=703;AF=0.140375;AN=5008;NS=2504;DP=19757;EAS_AF=0.0268;AMR_AF=0.2968;AFR_AF=0.0628;EUR_AF=0.2028;SAS_AF=0.1871;AA=A|||;VT=SNP
5	151853959	rs17113252	C	T	100	PASS	AC=939;AF=0.1875;AN=5008;NS=2504;DP=19688;EAS_AF=0.2788;AMR_AF=0.2291;AFR_AF=0.1188;EUR_AF=0.1869;SAS_AF=0.1575;AA=C|||;VT=SNP
5	151854006	rs62393539	G	A	100	PASS	AC=941;AF=0.187899;AN=5008;NS=2504;DP=19753;EAS_AF=0.2788;AMR_AF=0.2291;AFR_AF=0.1203;EUR_AF=0.1869;SAS_AF=0.1575;AA=G|||;VT=SNP
5	151854199	rs11959548	C	T	100	PASS	AC=942;AF=0.188099;AN=5008;NS=2504;DP=21775;EAS_AF=0.2788;AMR_AF=0.2291;AFR_AF=0.1203;EUR_AF=0.1879;SAS_AF=0.1575;AA=C|||;VT=SNP
5	151854210	rs72793480	G	A	100	PASS	AC=703;AF=0.140375;AN=5008;NS=2504;DP=21947;EAS_AF=0.0268;AMR_AF=0.2968;AFR_AF=0.0628;EUR_AF=0.2028;SAS_AF=0.1871;AA=A|||;VT=SNP
5	151854239	rs72793481	C	G	100	PASS	AC=703;AF=0.140375;AN=5008;NS=2504;DP=21257;EAS_AF=0.0268;AMR_AF=0.2968;AFR_AF=0.0628;EUR_AF=0.2028;SAS_AF=0.1871;AA=G|||;VT=SNP
5	151854302	rs11959584	C	T	100	PASS	AC=2524;AF=0.503994;AN=5008;NS=2504;DP=20403;EAS_AF=0.4653;AMR_AF=0.6095;AFR_AF=0.4145;EUR_AF=0.5;SAS_AF=0.5941;AA=T|||;VT=SNP
5	151854610	rs28374977	T	G	100	PASS	AC=703;AF=0.140375;AN=5008;NS=2504;DP=20754;EAS_AF=0.0268;AMR_AF=0.2968;AFR_AF=0.0628;EUR_AF=0.2028;SAS_AF=0.1871;AA=G|||;VT=SNP
5	151854624	rs17113267	G	A	100	PASS	AC=938;AF=0.1873;AN=5008;NS=2504;DP=20656;EAS_AF=0.2788;AMR_AF=0.2291;AFR_AF=0.1188;EUR_AF=0.1859;SAS_AF=0.1575;AA=G|||;VT=SNP
5	151854669	rs17548153	C	T	100	PASS	AC=703;AF=0.140375;AN=5008;NS=2504;DP=20422;EAS_AF=0.0268;AMR_AF=0.2968;AFR_AF=0.0628;EUR_AF=0.2028;SAS_AF=0.1871;AA=T|||;VT=SNP
5	151854784	rs28639501	T	C	100	PASS	AC=703;AF=0.140375;AN=5008;NS=2504;DP=18856;EAS_AF=0.0268;AMR_AF=0.2968;AFR_AF=0.0628;EUR_AF=0.2028;SAS_AF=0.1871;AA=C|||;VT=SNP
5	151854821	rs72793485	T	A	100	PASS	AC=636;AF=0.126997;AN=5008;NS=2504;DP=19083;EAS_AF=0.0268;AMR_AF=0.2939;AFR_AF=0.0136;EUR_AF=0.2028;SAS_AF=0.1871;AA=T|||;VT=SNP
5	151854967	rs28495602	A	G	100	PASS	AC=703;AF=0.140375;AN=5008;NS=2504;DP=18311;EAS_AF=0.0268;AMR_AF=0.2968;AFR_AF=0.0628;EUR_AF=0.2028;SAS_AF=0.1871;AA=G|||;VT=SNP
5	151855232	rs6897802	C	T	100	PASS	AC=2523;AF=0.503794;AN=5008;NS=2504;DP=18884;EAS_AF=0.4653;AMR_AF=0.6095;AFR_AF=0.4138;EUR_AF=0.5;SAS_AF=0.5941;AA=T|||;VT=SNP
5	151855295	rs72793487	T	C	100	PASS	AC=636;AF=0.126997;AN=5008;NS=2504;DP=17849;EAS_AF=0.0268;AMR_AF=0.2939;AFR_AF=0.0136;EUR_AF=0.2028;SAS_AF=0.1871;AA=T|||;VT=SNP
5	151855467	rs17113268	C	T	100	PASS	AC=671;AF=0.133986;AN=5008;NS=2504;DP=17682;EAS_AF=0.1597;AMR_AF=0.0735;AFR_AF=0.0787;EUR_AF=0.1103;SAS_AF=0.2495;AA=C|||;VT=SNP
5	151855528	rs72793488	G	A	100	PASS	AC=636;AF=0.126997;AN=5008;NS=2504;DP=20123;EAS_AF=0.0268;AMR_AF=0.2939;AFR_AF=0.0136;EUR_AF=0.2028;SAS_AF=0.1871;AA=G|||;VT=SNP
5	151855626	rs11750622	G	A	100	PASS	AC=587;AF=0.117212;AN=5008;NS=2504;DP=21897;EAS_AF=0.1835;AMR_AF=0.1182;AFR_AF=0.0348;EUR_AF=0.1551;SAS_AF=0.1207;AA=G|||;VT=SNP
5	151856073	rs1422343	C	T	100	PASS	AC=629;AF=0.125599;AN=5008;NS=2504;DP=21092;EAS_AF=0.0268;AMR_AF=0.2939;AFR_AF=0.0083;EUR_AF=0.2028;SAS_AF=0.1871;AA=C|||;VT=SNP
5	151856482	rs1422344	T	A	100	PASS	AC=765;AF=0.152756;AN=5008;NS=2504;DP=19159;EAS_AF=0.0268;AMR_AF=0.2983;AFR_AF=0.1089;EUR_AF=0.2028;SAS_AF=0.1871;AA=A|||;VT=SNP
5	151856514	rs6884899	T	C	100	PASS	AC=765;AF=0.152756;AN=5008;NS=2504;DP=18857;EAS_AF=0.0268;AMR_AF=0.2983;AFR_AF=0.1089;EUR_AF=0.2028;SAS_AF=0.1871;AA=C|||;VT=SNP
5	151856838	rs6864518	G	A	100	PASS	AC=765;AF=0.152756;AN=5008;NS=2504;DP=20450;EAS_AF=0.0268;AMR_AF=0.2983;AFR_AF=0.1089;EUR_AF=0.2028;SAS_AF=0.1871;AA=A|||;VT=SNP
5	151856943	rs6864702	G	A	100	PASS	AC=765;AF=0.152756;AN=5008;NS=2504;DP=21710;EAS_AF=0.0268;AMR_AF=0.2983;AFR_AF=0.1089;EUR_AF=0.2028;SAS_AF=0.1871;AA=A|||;VT=SNP
5	151856959	rs56392306	C	T	100	PASS	AC=629;AF=0.125599;AN=5008;NS=2504;DP=21257;EAS_AF=0.0268;AMR_AF=0.2939;AFR_AF=0.0083;EUR_AF=0.2028;SAS_AF=0.1871;AA=C|||;VT=SNP
5	151857352	rs1019476	G	A	100	PASS	AC=765;AF=0.152756;AN=5008;NS=2504;DP=19036;EAS_AF=0.0268;AMR_AF=0.2983;AFR_AF=0.1089;EUR_AF=0.2028;SAS_AF=0.1871;AA=A|||;VT=SNP
5	151858124	rs3864272	A	G	100	PASS	AC=812;AF=0.162141;AN=5008;NS=2504;DP=15748;EAS_AF=0.0268;AMR_AF=0.2997;AFR_AF=0.1437;EUR_AF=0.2028;SAS_AF=0.1871;AA=G|||;VT=SNP
5	151858637	rs4317310	T	A	100	PASS	AC=1160;AF=0.231629;AN=5008;NS=2504;DP=14032;EAS_AF=0.2817;AMR_AF=0.2392;AFR_AF=0.2776;EUR_AF=0.1879;SAS_AF=0.1575;AA=T|||;VT=SNP
5	151860552	rs62393543	T	A	100	PASS	AC=945;AF=0.188698;AN=5008;NS=2504;DP=17577;EAS_AF=0.2837;AMR_AF=0.2291;AFR_AF=0.1188;EUR_AF=0.1869;SAS_AF=0.1585;AA=T|||;VT=SNP
5	151860623	rs10037486	T	G	100	PASS	AC=765;AF=0.152756;AN=5008;NS=2504;DP=19730;EAS_AF=0.0268;AMR_AF=0.2983;AFR_AF=0.1089;EUR_AF=0.2028;SAS_AF=0.1871;AA=G|||;VT=SNP
5	151860810	rs10078881	C	T	100	PASS	AC=764;AF=0.152556;AN=5008;NS=2504;DP=19775;EAS_AF=0.0268;AMR_AF=0.2983;AFR_AF=0.1089;EUR_AF=0.2018;SAS_AF=0.1871;AA=T|||;VT=SNP
5	151860904	rs35396120	C	G	100	PASS	AC=671;AF=0.133986;AN=5008;NS=2504;DP=14355;EAS_AF=0.1597;AMR_AF=0.0735;AFR_AF=0.0764;EUR_AF=0.1113;SAS_AF=0.2515;AA=C|||;VT=SNP
5	151861245	rs4958549	C	A	100	PASS	AC=628;AF=0.125399;AN=5008;NS=2504;DP=16540;EAS_AF=0.0268;AMR_AF=0.2939;AFR_AF=0.0091;EUR_AF=0.2018;SAS_AF=0.1861;AA=C|||;VT=SNP
5	151862077	rs10038929	T	C	100	PASS	AC=767;AF=0.153155;AN=5008;NS=2504;DP=15511;EAS_AF=0.0268;AMR_AF=0.3012;AFR_AF=0.1089;EUR_AF=0.2028;SAS_AF=0.1871;AA=T|||;VT=SNP
5	151862656	rs149260949	C	G	100	PASS	AC=631;AF=0.125998;AN=5008;NS=2504;DP=15727;EAS_AF=0.0268;AMR_AF=0.2968;AFR_AF=0.0083;EUR_AF=0.2028;SAS_AF=0.1871;AA=C|||;VT=SNP
5	151863252	rs144767835	A	G	100	PASS	AC=631;AF=0.125998;AN=5008;NS=2504;DP=22012;EAS_AF=0.0268;AMR_AF=0.2968;AFR_AF=0.0083;EUR_AF=0.2028;SAS_AF=0.1871;AA=A|||;VT=SNP
5	151863409	rs10055105	G	A	100	PASS	AC=767;AF=0.153155;AN=5008;NS=2504;DP=20028;EAS_AF=0.0268;AMR_AF=0.3012;AFR_AF=0.1089;EUR_AF=0.2028;SAS_AF=0.1871;AA=A|||;VT=SNP
5	151863447	rs144613492	T	A	100	PASS	AC=631;AF=0.125998;AN=5008;NS=2504;DP=20208;EAS_AF=0.0268;AMR_AF=0.2968;AFR_AF=0.0083;EUR_AF=0.2028;SAS_AF=0.1871;AA=T|||;VT=SNP
5	151863496	rs111567154	C	T	100	PASS	AC=650;AF=0.129792;AN=5008;NS=2504;DP=21532;EAS_AF=0.0278;AMR_AF=0.3055;AFR_AF=0.0091;EUR_AF=0.2137;SAS_AF=0.1871;AA=C|||;VT=SNP
5	151864264	rs1035396	T	A	100	PASS	AC=633;AF=0.126398;AN=5008;NS=2504;DP=18176;EAS_AF=0.0268;AMR_AF=0.2968;AFR_AF=0.0098;EUR_AF=0.2028;SAS_AF=0.1871;AA=T|||;VT=SNP
5	151864554	rs7719209	G	A	100	PASS	AC=2738;AF=0.546725;AN=5008;NS=2504;DP=18606;EAS_AF=0.4683;AMR_AF=0.6182;AFR_AF=0.5696;EUR_AF=0.5;SAS_AF=0.5941;AA=A|||;VT=SNP
5	151864642	rs28655323	A	G	100	PASS	AC=767;AF=0.153155;AN=5008;NS=2504;DP=19394;EAS_AF=0.0268;AMR_AF=0.3012;AFR_AF=0.1089;EUR_AF=0.2028;SAS_AF=0.1871;AA=G|||;VT=SNP
5	151864731	rs28548215	G	A	100	PASS	AC=767;AF=0.153155;AN=5008;NS=2504;DP=19825;EAS_AF=0.0268;AMR_AF=0.3012;AFR_AF=0.1089;EUR_AF=0.2028;SAS_AF=0.1871;AA=A|||;VT=SNP
5	151864921	rs1035397	C	G	100	PASS	AC=2745;AF=0.548123;AN=5008;NS=2504;DP=16606;EAS_AF=0.4702;AMR_AF=0.6196;AFR_AF=0.5696;EUR_AF=0.501;SAS_AF=0.5971;AA=G|||;VT=SNP
5	151865239	rs13356461	G	A	100	PASS	AC=768;AF=0.153355;AN=5008;NS=2504;DP=18490;EAS_AF=0.0268;AMR_AF=0.3012;AFR_AF=0.1097;EUR_AF=0.2028;SAS_AF=0.1871;AA=A|||;VT=SNP
5	151865417	rs13157628	T	C	100	PASS	AC=699;AF=0.139577;AN=5008;NS=2504;DP=18267;EAS_AF=0.1607;AMR_AF=0.0735;AFR_AF=0.0976;EUR_AF=0.1113;SAS_AF=0.2505;AA=T|||;VT=SNP
5	151866663	rs10039253	C	T	100	PASS	AC=767;AF=0.153155;AN=5008;NS=2504;DP=20239;EAS_AF=0.0268;AMR_AF=0.3012;AFR_AF=0.1089;EUR_AF=0.2028;SAS_AF=0.1871;AA=C|||;VT=SNP
5	151867054	rs35096741	A	T	100	PASS	AC=693;AF=0.138379;AN=5008;NS=2504;DP=19376;EAS_AF=0.1597;AMR_AF=0.0735;AFR_AF=0.0938;EUR_AF=0.1113;SAS_AF=0.2505;AA=A|||;VT=SNP
5	151867359	rs34580661	C	T	100	PASS	AC=669;AF=0.133586;AN=5008;NS=2504;DP=17696;EAS_AF=0.1597;AMR_AF=0.0735;AFR_AF=0.0756;EUR_AF=0.1113;SAS_AF=0.2505;AA=C|||;VT=SNP
5	151867661	rs17548209	T	C	100	PASS	AC=631;AF=0.125998;AN=5008;NS=2504;DP=15806;EAS_AF=0.0268;AMR_AF=0.2968;AFR_AF=0.0083;EUR_AF=0.2028;SAS_AF=0.1871;AA=t|||;VT=SNP
5	151867831	rs113263475	G	A	100	PASS	AC=274;AF=0.0547125;AN=5008;NS=2504;DP=13597;EAS_AF=0.0665;AMR_AF=0.0375;AFR_AF=0.0159;EUR_AF=0.0616;SAS_AF=0.1002;AA=g|||;VT=SNP
5	151868365	rs72793497	C	T	100	PASS	AC=631;AF=0.125998;AN=5008;NS=2504;DP=19296;EAS_AF=0.0268;AMR_AF=0.2968;AFR_AF=0.0083;EUR_AF=0.2028;SAS_AF=0.1871;AA=c|||;VT=SNP
5	151868477	rs4958311	T	A	100	PASS	AC=631;AF=0.125998;AN=5008;NS=2504;DP=19210;EAS_AF=0.0268;AMR_AF=0.2968;AFR_AF=0.0083;EUR_AF=0.2028;SAS_AF=0.1871;AA=T|||;VT=SNP
5	151868579	rs4958312	T	C	100	PASS	AC=815;AF=0.16274;AN=5008;NS=2504;DP=18483;EAS_AF=0.0268;AMR_AF=0.3026;AFR_AF=0.1445;EUR_AF=0.2028;SAS_AF=0.1871;AA=C|||;VT=SNP
5	151868666	rs4958313	C	T	100	PASS	AC=814;AF=0.16254;AN=5008;NS=2504;DP=19026;EAS_AF=0.0268;AMR_AF=0.3026;AFR_AF=0.1437;EUR_AF=0.2028;SAS_AF=0.1871;AA=T|||;VT=SNP
5	151868824	rs4958314	G	A	100	PASS	AC=631;AF=0.125998;AN=5008;NS=2504;DP=21314;EAS_AF=0.0268;AMR_AF=0.2968;AFR_AF=0.0083;EUR_AF=0.2028;SAS_AF=0.1871;AA=G|||;VT=SNP
5	151869371	rs17113269	C	T	100	PASS	AC=673;AF=0.134385;AN=5008;NS=2504;DP=18559;EAS_AF=0.1597;AMR_AF=0.0735;AFR_AF=0.0772;EUR_AF=0.1113;SAS_AF=0.2526;AA=C|||;VT=SNP
5	151870131	rs4493664	C	A	100	PASS	AC=631;AF=0.125998;AN=5008;NS=2504;DP=15081;EAS_AF=0.0268;AMR_AF=0.2968;AFR_AF=0.0083;EUR_AF=0.2028;SAS_AF=0.1871;AA=C|||;VT=SNP
5	151870770	rs74662610	T	C	100	PASS	AC=814;AF=0.16254;AN=5008;NS=2504;DP=19160;EAS_AF=0.0268;AMR_AF=0.3026;AFR_AF=0.1437;EUR_AF=0.2028;SAS_AF=0.1871;AA=C|||;VT=SNP
5	151871036	rs62393547	C	T	100	PASS	AC=939;AF=0.1875;AN=5008;NS=2504;DP=17468;EAS_AF=0.2837;AMR_AF=0.2262;AFR_AF=0.1195;EUR_AF=0.1859;SAS_AF=0.1544;AA=c|||;VT=SNP
5	151871062	rs61637365	G	C	100	PASS	AC=814;AF=0.16254;AN=5008;NS=2504;DP=17988;EAS_AF=0.0268;AMR_AF=0.3026;AFR_AF=0.1437;EUR_AF=0.2028;SAS_AF=0.1871;AA=C|||;VT=SNP
5	151871257	rs55874732	G	A	100	PASS	AC=693;AF=0.138379;AN=5008;NS=2504;DP=16488;EAS_AF=0.0268;AMR_AF=0.2983;AFR_AF=0.0545;EUR_AF=0.2028;SAS_AF=0.1871;AA=g|||;VT=SNP
5	151871418	rs13161387	T	C	100	PASS	AC=701;AF=0.139976;AN=5008;NS=2504;DP=15264;EAS_AF=0.1597;AMR_AF=0.0735;AFR_AF=0.0968;EUR_AF=0.1113;SAS_AF=0.2546;AA=T|||;VT=SNP
5	151871762	rs62393548	G	A	100	PASS	AC=939;AF=0.1875;AN=5008;NS=2504;DP=19954;EAS_AF=0.2837;AMR_AF=0.2262;AFR_AF=0.1195;EUR_AF=0.1859;SAS_AF=0.1544;AA=G|||;VT=SNP
5	151872797	rs10071155	T	C	100	PASS	AC=810;AF=0.161741;AN=5008;NS=2504;DP=14373;EAS_AF=0.0268;AMR_AF=0.304;AFR_AF=0.1399;EUR_AF=0.2028;SAS_AF=0.1871;AA=C|||;VT=SNP
5	151873689	rs61291139	G	A	100	PASS	AC=1266;AF=0.252796;AN=5008;NS=2504;DP=18007;EAS_AF=0.1627;AMR_AF=0.2954;AFR_AF=0.1853;EUR_AF=0.2654;SAS_AF=0.3937;AA=A|||;VT=SNP
5	151873992	rs11747981	T	A	100	PASS	AC=4491;AF=0.896765;AN=5008;NS=2504;DP=19534;EAS_AF=0.9435;AMR_AF=0.8934;AFR_AF=0.9523;EUR_AF=0.8221;SAS_AF=0.8528;AA=A|||;VT=SNP
5	151874412	rs56399799	T	C	100	PASS	AC=723;AF=0.144369;AN=5008;NS=2504;DP=17264;EAS_AF=0.0268;AMR_AF=0.3386;AFR_AF=0.0091;EUR_AF=0.2237;SAS_AF=0.229;AA=T|||;VT=SNP
5	151874537	rs12656429	C	T	100	PASS	AC=812;AF=0.162141;AN=5008;NS=2504;DP=16465;EAS_AF=0.3849;AMR_AF=0.1282;AFR_AF=0.0053;EUR_AF=0.164;SAS_AF=0.1667;AA=C|||;VT=SNP
5	151874991	rs10067604	C	G	100	PASS	AC=1482;AF=0.295927;AN=5008;NS=2504;DP=16420;EAS_AF=0.1716;AMR_AF=0.4121;AFR_AF=0.1936;EUR_AF=0.3429;SAS_AF=0.4315;AA=G|||;VT=SNP
5	151875419	rs10515672	A	G	100	PASS	AC=801;AF=0.159944;AN=5008;NS=2504;DP=18501;EAS_AF=0.0367;AMR_AF=0.3429;AFR_AF=0.0598;EUR_AF=0.2217;SAS_AF=0.229;AA=A|||;VT=SNP
5	151875590	rs62393549	C	T	100	PASS	AC=529;AF=0.105631;AN=5008;NS=2504;DP=19914;EAS_AF=0.1458;AMR_AF=0.0562;AFR_AF=0.0219;EUR_AF=0.1203;SAS_AF=0.1973;AA=C|||;VT=SNP
5	151875652	rs7731937	T	C	100	PASS	AC=2834;AF=0.565895;AN=5008;NS=2504;DP=19003;EAS_AF=0.7609;AMR_AF=0.4856;AFR_AF=0.5575;EUR_AF=0.5119;SAS_AF=0.4888;AA=T|||;VT=SNP
5	151876074	rs55909942	T	G	100	PASS	AC=733;AF=0.146366;AN=5008;NS=2504;DP=19262;EAS_AF=0.0367;AMR_AF=0.3386;AFR_AF=0.0091;EUR_AF=0.2237;SAS_AF=0.229;AA=T|||;VT=SNP
5	151876334	rs10434713	T	C	100	PASS	AC=2682;AF=0.535543;AN=5008;NS=2504;DP=19346;EAS_AF=0.7649;AMR_AF=0.4337;AFR_AF=0.5514;EUR_AF=0.4324;SAS_AF=0.456;AA=T|||;VT=SNP
5	151876462	rs7717092	G	A	100	PASS	AC=4288;AF=0.85623;AN=5008;NS=2504;DP=19290;EAS_AF=0.9474;AMR_AF=0.8991;AFR_AF=0.7216;EUR_AF=0.8549;SAS_AF=0.9151;AA=A|||;VT=SNP
5	151876621	rs7737243	T	A	100	PASS	AC=2680;AF=0.535144;AN=5008;NS=2504;DP=18787;EAS_AF=0.7649;AMR_AF=0.4337;AFR_AF=0.5499;EUR_AF=0.4324;SAS_AF=0.456;AA=T|||;VT=SNP
5	151876692	rs7717150	A	T	100	PASS	AC=4242;AF=0.847045;AN=5008;NS=2504;DP=17761;EAS_AF=0.9474;AMR_AF=0.8963;AFR_AF=0.6884;EUR_AF=0.8549;SAS_AF=0.9151;AA=T|||;VT=SNP
5	151876757	rs7717550	G	A	100	PASS	AC=4243;AF=0.847244;AN=5008;NS=2504;DP=16956;EAS_AF=0.9474;AMR_AF=0.8963;AFR_AF=0.6899;EUR_AF=0.8539;SAS_AF=0.9151;AA=G|||;VT=SNP
5	151877361	rs11746610	T	A	100	PASS	AC=687;AF=0.137181;AN=5008;NS=2504;DP=17023;EAS_AF=0.1458;AMR_AF=0.1081;AFR_AF=0.0272;EUR_AF=0.1988;SAS_AF=0.2342;AA=T|||;VT=SNP
5	151877616	rs2216617	T	G	100	PASS	AC=2675;AF=0.534145;AN=5008;NS=2504;DP=18762;EAS_AF=0.7649;AMR_AF=0.4323;AFR_AF=0.5499;EUR_AF=0.4324;SAS_AF=0.4519;AA=T|||;VT=SNP
5	151877953	rs1345666	G	C	100	PASS	AC=2675;AF=0.534145;AN=5008;NS=2504;DP=20779;EAS_AF=0.7649;AMR_AF=0.4323;AFR_AF=0.5499;EUR_AF=0.4324;SAS_AF=0.4519;AA=G|||;VT=SNP
5	151878121	rs17548369	T	C	100	PASS	AC=233;AF=0.0465256;AN=5008;NS=2504;DP=19907;EAS_AF=0.0575;AMR_AF=0.0504;AFR_AF=0.0023;EUR_AF=0.0934;SAS_AF=0.044;AA=T|||;VT=SNP
5	151879253	rs1035398	C	T	100	PASS	AC=734;AF=0.146565;AN=5008;NS=2504;DP=17490;EAS_AF=0.0367;AMR_AF=0.3386;AFR_AF=0.0091;EUR_AF=0.2247;SAS_AF=0.229;AA=C|||;VT=SNP
5	151879612	rs17451282	A	G	100	PASS	AC=734;AF=0.146565;AN=5008;NS=2504;DP=17534;EAS_AF=0.0367;AMR_AF=0.3401;AFR_AF=0.0091;EUR_AF=0.2237;SAS_AF=0.229;AA=A|||;VT=SNP
5	151879912	rs17451303	A	G	100	PASS	AC=734;AF=0.146565;AN=5008;NS=2504;DP=15901;EAS_AF=0.0367;AMR_AF=0.3401;AFR_AF=0.0091;EUR_AF=0.2237;SAS_AF=0.229;AA=A|||;VT=SNP
5	151879960	rs17113291	T	C	100	PASS	AC=1147;AF=0.229034;AN=5008;NS=2504;DP=16024;EAS_AF=0.0367;AMR_AF=0.3718;AFR_AF=0.3048;EUR_AF=0.2237;SAS_AF=0.229;AA=C|||;VT=SNP
5	151880020	rs7705865	G	A	100	PASS	AC=2671;AF=0.533347;AN=5008;NS=2504;DP=16089;EAS_AF=0.7629;AMR_AF=0.4323;AFR_AF=0.5492;EUR_AF=0.4314;SAS_AF=0.4519;AA=G|||;VT=SNP
5	151880286	rs2961771	C	T	100	PASS	AC=685;AF=0.136781;AN=5008;NS=2504;DP=12648;EAS_AF=0.1438;AMR_AF=0.1081;AFR_AF=0.0265;EUR_AF=0.1988;SAS_AF=0.2352;AA=C|||;VT=SNP
5	151880474	rs6579943	A	T	100	PASS	AC=2671;AF=0.533347;AN=5008;NS=2504;DP=14926;EAS_AF=0.7629;AMR_AF=0.4323;AFR_AF=0.5492;EUR_AF=0.4314;SAS_AF=0.4519;AA=A|||;VT=SNP
5	151880672	rs13161499	A	G	100	PASS	AC=2558;AF=0.510783;AN=5008;NS=2504;DP=14906;EAS_AF=0.7688;AMR_AF=0.4265;AFR_AF=0.4614;EUR_AF=0.4314;SAS_AF=0.453;AA=A|||;VT=SNP
5	151880873	rs2961772	G	A	100	PASS	AC=3415;AF=0.681909;AN=5008;NS=2504;DP=13617;EAS_AF=0.9107;AMR_AF=0.5418;AFR_AF=0.6165;EUR_AF=0.6292;SAS_AF=0.6881;AA=G|||;VT=SNP
5	151881396	rs56165873	C	T	100	PASS	AC=824;AF=0.164537;AN=5008;NS=2504;DP=12994;EAS_AF=0.0367;AMR_AF=0.3545;AFR_AF=0.0734;EUR_AF=0.2247;SAS_AF=0.2229;AA=C|||;VT=SNP
5	151881522	rs55954611	C	A	100	PASS	AC=728;AF=0.145367;AN=5008;NS=2504;DP=15292;EAS_AF=0.0367;AMR_AF=0.3401;AFR_AF=0.0091;EUR_AF=0.2237;SAS_AF=0.2229;AA=A|||;VT=SNP
5	151882014	rs72795315	G	T	100	PASS	AC=726;AF=0.144968;AN=5008;NS=2504;DP=18721;EAS_AF=0.0367;AMR_AF=0.3401;AFR_AF=0.0091;EUR_AF=0.2237;SAS_AF=0.2209;AA=g|||;VT=SNP
5	151882334	rs1035399	C	T	100	PASS	AC=4558;AF=0.910144;AN=5008;NS=2504;DP=18488;EAS_AF=0.9425;AMR_AF=0.9135;AFR_AF=0.9221;EUR_AF=0.8539;SAS_AF=0.9162;AA=T|||;VT=SNP
5	151882982	rs55677109	T	C	100	PASS	AC=728;AF=0.145367;AN=5008;NS=2504;DP=17025;EAS_AF=0.0367;AMR_AF=0.3401;AFR_AF=0.0091;EUR_AF=0.2247;SAS_AF=0.2219;AA=T|||;VT=SNP
5	151883271	rs111898793	T	C	100	PASS	AC=727;AF=0.145168;AN=5008;NS=2504;DP=16317;EAS_AF=0.0367;AMR_AF=0.3401;AFR_AF=0.0091;EUR_AF=0.2237;SAS_AF=0.2219;AA=T|||;VT=SNP
5	151884157	rs2961737	G	A	100	PASS	AC=3511;AF=0.701078;AN=5008;NS=2504;DP=18389;EAS_AF=0.9058;AMR_AF=0.5562;AFR_AF=0.6808;EUR_AF=0.6302;SAS_AF=0.6933;AA=g|||;VT=SNP
5	151884271	rs6579945	A	T	100	PASS	AC=3812;AF=0.761182;AN=5008;NS=2504;DP=16992;EAS_AF=0.7966;AMR_AF=0.8055;AFR_AF=0.8525;EUR_AF=0.6551;SAS_AF=0.6789;AA=T|||;VT=SNP
5	151884470	rs72795319	C	A	100	PASS	AC=726;AF=0.144968;AN=5008;NS=2504;DP=19839;EAS_AF=0.0367;AMR_AF=0.3401;AFR_AF=0.0091;EUR_AF=0.2237;SAS_AF=0.2209;AA=C|||;VT=SNP
5	151884622	rs72795320	G	T	100	PASS	AC=726;AF=0.144968;AN=5008;NS=2504;DP=13205;EAS_AF=0.0367;AMR_AF=0.3401;AFR_AF=0.0091;EUR_AF=0.2237;SAS_AF=0.2209;AA=g|||;VT=SNP
5	151885658	rs2961738	T	C	100	PASS	AC=3826;AF=0.763978;AN=5008;NS=2504;DP=20923;EAS_AF=0.9048;AMR_AF=0.5749;AFR_AF=0.9092;EUR_AF=0.6312;SAS_AF=0.6933;AA=C|||;VT=SNP
5	151885769	rs2909949	C	G	100	PASS	AC=699;AF=0.139577;AN=5008;NS=2504;DP=20633;EAS_AF=0.1438;AMR_AF=0.1081;AFR_AF=0.0272;EUR_AF=0.2137;SAS_AF=0.2331;AA=C|||;VT=SNP
5	151886147	rs2909950	G	A	100	PASS	AC=1695;AF=0.338458;AN=5008;NS=2504;DP=18670;EAS_AF=0.1796;AMR_AF=0.4712;AFR_AF=0.2421;EUR_AF=0.4235;SAS_AF=0.4509;AA=A|||;VT=SNP
5	151886485	rs2112536	C	T	100	PASS	AC=3515;AF=0.701877;AN=5008;NS=2504;DP=20025;EAS_AF=0.7956;AMR_AF=0.781;AFR_AF=0.6566;EUR_AF=0.6412;SAS_AF=0.6728;AA=T|||;VT=SNP
5	151887779	rs72795325	C	T	100	PASS	AC=824;AF=0.164537;AN=5008;NS=2504;DP=16665;EAS_AF=0.0377;AMR_AF=0.3761;AFR_AF=0.0136;EUR_AF=0.2753;SAS_AF=0.2352;AA=C|||;VT=SNP
5	151887948	rs2348645	A	T	100	PASS	AC=3744;AF=0.747604;AN=5008;NS=2504;DP=16886;EAS_AF=0.9623;AMR_AF=0.5778;AFR_AF=0.7458;EUR_AF=0.674;SAS_AF=0.7249;AA=A|||;VT=SNP
5	151888271	rs17451455	C	T	100	PASS	AC=825;AF=0.164736;AN=5008;NS=2504;DP=16743;EAS_AF=0.0377;AMR_AF=0.3775;AFR_AF=0.0136;EUR_AF=0.2753;SAS_AF=0.2352;AA=C|||;VT=SNP
5	151888663	rs7725174	G	T	100	PASS	AC=663;AF=0.132388;AN=5008;NS=2504;DP=15030;EAS_AF=0.1042;AMR_AF=0.0951;AFR_AF=0.0953;EUR_AF=0.1551;SAS_AF=0.2147;AA=G|||;VT=SNP
5	151888959	rs78038401	G	T	100	PASS	AC=171;AF=0.0341454;AN=5008;NS=2504;DP=18717;EAS_AF=0.0476;AMR_AF=0.0231;AFR_AF=0.0015;EUR_AF=0.0676;SAS_AF=0.0378;AA=G|||;VT=SNP
5	151889058	rs11748577	C	T	100	PASS	AC=638;AF=0.127396;AN=5008;NS=2504;DP=18814;EAS_AF=0.0923;AMR_AF=0.0879;AFR_AF=0.0923;EUR_AF=0.1531;SAS_AF=0.2127;AA=C|||;VT=SNP
5	151889813	rs4958550	G	A	100	PASS	AC=838;AF=0.167332;AN=5008;NS=2504;DP=21407;EAS_AF=0.0387;AMR_AF=0.3847;AFR_AF=0.0136;EUR_AF=0.2753;SAS_AF=0.2423;AA=G|||;VT=SNP
5	151890550	rs56050684	C	A	100	PASS	AC=838;AF=0.167332;AN=5008;NS=2504;DP=20807;EAS_AF=0.0387;AMR_AF=0.3847;AFR_AF=0.0136;EUR_AF=0.2753;SAS_AF=0.2423;AA=C|||;VT=SNP
5	151890623	rs55696164	G	A	100	PASS	AC=838;AF=0.167332;AN=5008;NS=2504;DP=21201;EAS_AF=0.0387;AMR_AF=0.3847;AFR_AF=0.0136;EUR_AF=0.2753;SAS_AF=0.2423;AA=G|||;VT=SNP
5	151891999	rs79807378	A	G	100	PASS	AC=173;AF=0.0345447;AN=5008;NS=2504;DP=15641;EAS_AF=0.0476;AMR_AF=0.0245;AFR_AF=0.0008;EUR_AF=0.0696;SAS_AF=0.0378;AA=A|||;VT=SNP
5	151892550	rs2909954	G	A	100	PASS	AC=4471;AF=0.892772;AN=5008;NS=2504;DP=21418;EAS_AF=0.9524;AMR_AF=0.9308;AFR_AF=0.8147;EUR_AF=0.8797;SAS_AF=0.9233;AA=A|||;VT=SNP
5	151892686	rs2961740	T	A	100	PASS	AC=3615;AF=0.721845;AN=5008;NS=2504;DP=17800;EAS_AF=0.9087;AMR_AF=0.5447;AFR_AF=0.7943;EUR_AF=0.6014;SAS_AF=0.681;AA=T|||;VT=SNP
5	151893014	rs2909955	C	G	100	PASS	AC=3594;AF=0.717652;AN=5008;NS=2504;DP=11158;EAS_AF=0.9087;AMR_AF=0.5432;AFR_AF=0.7958;EUR_AF=0.5815;SAS_AF=0.6789;AA=C|||;VT=SNP
5	151893176	rs4958551	G	A	100	PASS	AC=841;AF=0.167931;AN=5008;NS=2504;DP=15847;EAS_AF=0.0387;AMR_AF=0.3862;AFR_AF=0.0136;EUR_AF=0.2773;SAS_AF=0.2423;AA=G|||;VT=SNP
5	151893262	rs765676	G	A	100	PASS	AC=3593;AF=0.717452;AN=5008;NS=2504;DP=17631;EAS_AF=0.9087;AMR_AF=0.5418;AFR_AF=0.7958;EUR_AF=0.5815;SAS_AF=0.6789;AA=G|||;VT=SNP
5	151893373	rs765674	T	G	100	PASS	AC=4442;AF=0.886981;AN=5008;NS=2504;DP=22715;EAS_AF=0.9474;AMR_AF=0.928;AFR_AF=0.8154;EUR_AF=0.8588;SAS_AF=0.9213;AA=G|||;VT=SNP
5	151893900	rs7714408	G	A	100	PASS	AC=1186;AF=0.236821;AN=5008;NS=2504;DP=20332;EAS_AF=0.5308;AMR_AF=0.2262;AFR_AF=0.1831;EUR_AF=0.1312;SAS_AF=0.1227;AA=G|||;VT=SNP
5	151894477	rs4585434	T	C	100	PASS	AC=3299;AF=0.658746;AN=5008;NS=2504;DP=17309;EAS_AF=0.6895;AMR_AF=0.7709;AFR_AF=0.5;EUR_AF=0.7177;SAS_AF=0.7014;AA=C|||;VT=SNP
5	151894641	rs4362934	A	C	100	PASS	AC=3523;AF=0.703474;AN=5008;NS=2504;DP=15619;EAS_AF=0.6935;AMR_AF=0.7925;AFR_AF=0.6399;EUR_AF=0.7306;SAS_AF=0.7086;AA=C|||;VT=SNP
5	151896131	rs4075630	T	C	100	PASS	AC=1760;AF=0.351438;AN=5008;NS=2504;DP=14021;EAS_AF=0.5833;AMR_AF=0.2997;AFR_AF=0.3737;EUR_AF=0.2704;SAS_AF=0.2025;AA=T|||;VT=SNP
5	151896303	rs4075629	T	C	100	PASS	AC=2609;AF=0.520966;AN=5008;NS=2504;DP=17850;EAS_AF=0.622;AMR_AF=0.6859;AFR_AF=0.3933;EUR_AF=0.5477;SAS_AF=0.4448;AA=C|||;VT=SNP
5	151896509	rs10515673	G	A	100	PASS	AC=481;AF=0.0960463;AN=5008;NS=2504;DP=17233;EAS_AF=0.0476;AMR_AF=0.0677;AFR_AF=0.1278;EUR_AF=0.1392;SAS_AF=0.0787;AA=G|||;VT=SNP
5	151896575	rs4361504	A	G	100	PASS	AC=2610;AF=0.521166;AN=5008;NS=2504;DP=16048;EAS_AF=0.622;AMR_AF=0.6859;AFR_AF=0.3941;EUR_AF=0.5477;SAS_AF=0.4448;AA=G|||;VT=SNP
5	151897368	rs60032902	T	G	100	PASS	AC=1180;AF=0.235623;AN=5008;NS=2504;DP=18449;EAS_AF=0.5308;AMR_AF=0.2262;AFR_AF=0.1778;EUR_AF=0.1312;SAS_AF=0.1237;AA=T|||;VT=SNP
5	151897546	rs10052442	G	A	100	PASS	AC=1756;AF=0.350639;AN=5008;NS=2504;DP=17937;EAS_AF=0.5833;AMR_AF=0.2983;AFR_AF=0.3714;EUR_AF=0.2704;SAS_AF=0.2025;AA=G|||;VT=SNP
5	151898036	rs60822868	G	T	100	PASS	AC=1185;AF=0.236621;AN=5008;NS=2504;DP=21941;EAS_AF=0.5357;AMR_AF=0.2262;AFR_AF=0.1778;EUR_AF=0.1312;SAS_AF=0.1237;AA=G|||;VT=SNP
5	151898365	rs4613693	G	T	100	PASS	AC=841;AF=0.167931;AN=5008;NS=2504;DP=21962;EAS_AF=0.0387;AMR_AF=0.3862;AFR_AF=0.0136;EUR_AF=0.2773;SAS_AF=0.2423;AA=G|||;VT=SNP
5	151898746	rs78039541	T	C	100	PASS	AC=560;AF=0.111821;AN=5008;NS=2504;DP=21777;EAS_AF=0.0476;AMR_AF=0.072;AFR_AF=0.1853;EUR_AF=0.1392;SAS_AF=0.0787;AA=T|||;VT=SNP
5	151898863	rs73798680	G	A	100	PASS	AC=481;AF=0.0960463;AN=5008;NS=2504;DP=19550;EAS_AF=0.0476;AMR_AF=0.0677;AFR_AF=0.1278;EUR_AF=0.1392;SAS_AF=0.0787;AA=G|||;VT=SNP
5	151899155	rs56097272	G	A	100	PASS	AC=841;AF=0.167931;AN=5008;NS=2504;DP=19758;EAS_AF=0.0387;AMR_AF=0.3862;AFR_AF=0.0136;EUR_AF=0.2773;SAS_AF=0.2423;AA=G|||;VT=SNP
5	151900065	rs10058413	C	T	100	PASS	AC=1745;AF=0.348442;AN=5008;NS=2504;DP=17238;EAS_AF=0.5833;AMR_AF=0.2983;AFR_AF=0.3623;EUR_AF=0.2714;SAS_AF=0.2025;AA=C|||;VT=SNP
5	151900203	rs12654017	C	T	100	PASS	AC=1180;AF=0.235623;AN=5008;NS=2504;DP=17466;EAS_AF=0.5308;AMR_AF=0.2262;AFR_AF=0.1778;EUR_AF=0.1312;SAS_AF=0.1237;AA=C|||;VT=SNP
5	151900374	rs12654099	G	T	100	PASS	AC=1181;AF=0.235823;AN=5008;NS=2504;DP=16816;EAS_AF=0.5317;AMR_AF=0.2262;AFR_AF=0.1778;EUR_AF=0.1312;SAS_AF=0.1237;AA=G|||;VT=SNP
5	151900682	rs73798681	G	T	100	PASS	AC=1744;AF=0.348243;AN=5008;NS=2504;DP=15568;EAS_AF=0.5833;AMR_AF=0.2983;AFR_AF=0.3623;EUR_AF=0.2704;SAS_AF=0.2025;AA=T|||;VT=SNP
5	151901555	rs17548854	C	A	100	PASS	AC=841;AF=0.167931;AN=5008;NS=2504;DP=19165;EAS_AF=0.0387;AMR_AF=0.3862;AFR_AF=0.0136;EUR_AF=0.2773;SAS_AF=0.2423;AA=C|||;VT=SNP
5	151901848	rs17451810	C	G	100	PASS	AC=841;AF=0.167931;AN=5008;NS=2504;DP=18740;EAS_AF=0.0387;AMR_AF=0.3862;AFR_AF=0.0136;EUR_AF=0.2773;SAS_AF=0.2423;AA=C|||;VT=SNP
5	151902735	rs13436634	T	C	100	PASS	AC=2618;AF=0.522764;AN=5008;NS=2504;DP=22722;EAS_AF=0.622;AMR_AF=0.6859;AFR_AF=0.4002;EUR_AF=0.5477;SAS_AF=0.4448;AA=C|||;VT=SNP
5	151902834	rs6875911	T	C	100	PASS	AC=1197;AF=0.239018;AN=5008;NS=2504;DP=21395;EAS_AF=0.2044;AMR_AF=0.196;AFR_AF=0.2617;EUR_AF=0.2674;SAS_AF=0.2454;AA=T|||;VT=SNP
5	151903171	rs4958553	A	C	100	PASS	AC=2608;AF=0.520767;AN=5008;NS=2504;DP=21639;EAS_AF=0.622;AMR_AF=0.6844;AFR_AF=0.3933;EUR_AF=0.5477;SAS_AF=0.4448;AA=C|||;VT=SNP
5	151903277	rs10463245	A	G	100	PASS	AC=1756;AF=0.350639;AN=5008;NS=2504;DP=18887;EAS_AF=0.5833;AMR_AF=0.2983;AFR_AF=0.3714;EUR_AF=0.2704;SAS_AF=0.2025;AA=A|||;VT=SNP
5	151903294	rs4958554	T	G	100	PASS	AC=841;AF=0.167931;AN=5008;NS=2504;DP=18452;EAS_AF=0.0387;AMR_AF=0.3862;AFR_AF=0.0136;EUR_AF=0.2773;SAS_AF=0.2423;AA=T|||;VT=SNP
5	151903379	rs4958555	G	A	100	PASS	AC=841;AF=0.167931;AN=5008;NS=2504;DP=19021;EAS_AF=0.0387;AMR_AF=0.3862;AFR_AF=0.0136;EUR_AF=0.2773;SAS_AF=0.2423;AA=G|||;VT=SNP
5	151903469	rs72795336	G	A	100	PASS	AC=841;AF=0.167931;AN=5008;NS=2504;DP=19546;EAS_AF=0.0387;AMR_AF=0.3862;AFR_AF=0.0136;EUR_AF=0.2773;SAS_AF=0.2423;AA=G|||;VT=SNP
5	151903680	rs13190288	C	T	100	PASS	AC=1745;AF=0.348442;AN=5008;NS=2504;DP=17153;EAS_AF=0.5833;AMR_AF=0.2983;AFR_AF=0.3631;EUR_AF=0.2704;SAS_AF=0.2025;AA=C|||;VT=SNP
5	151903803	rs73798682	A	G	100	PASS	AC=486;AF=0.0970447;AN=5008;NS=2504;DP=18907;EAS_AF=0.0526;AMR_AF=0.0677;AFR_AF=0.1278;EUR_AF=0.1392;SAS_AF=0.0787;AA=A|||;VT=SNP
5	151904043	rs35513945	T	C	100	PASS	AC=2596;AF=0.518371;AN=5008;NS=2504;DP=16563;EAS_AF=0.621;AMR_AF=0.6859;AFR_AF=0.3843;EUR_AF=0.5477;SAS_AF=0.4448;AA=C|||;VT=SNP
5	151904788	rs72795339	A	C	100	PASS	AC=842;AF=0.168131;AN=5008;NS=2504;DP=19552;EAS_AF=0.0387;AMR_AF=0.3862;AFR_AF=0.0136;EUR_AF=0.2773;SAS_AF=0.2434;AA=A|||;VT=SNP
5	151905013	rs72795340	G	C	100	PASS	AC=840;AF=0.167732;AN=5008;NS=2504;DP=17636;EAS_AF=0.0387;AMR_AF=0.3862;AFR_AF=0.0136;EUR_AF=0.2763;SAS_AF=0.2423;AA=G|||;VT=SNP
5	151905045	rs13158091	A	G	100	PASS	AC=1758;AF=0.351038;AN=5008;NS=2504;DP=17533;EAS_AF=0.5833;AMR_AF=0.2983;AFR_AF=0.3722;EUR_AF=0.2714;SAS_AF=0.2025;AA=A|||;VT=SNP
5	151905370	rs12659160	T	C	100	PASS	AC=2705;AF=0.540136;AN=5008;NS=2504;DP=17100;EAS_AF=0.622;AMR_AF=0.6931;AFR_AF=0.4614;EUR_AF=0.5477;SAS_AF=0.4458;AA=C|||;VT=SNP
5	151905461	rs34299746	G	T	100	PASS	AC=2004;AF=0.40016;AN=5008;NS=2504;DP=16886;EAS_AF=0.5734;AMR_AF=0.6124;AFR_AF=0.1747;EUR_AF=0.4085;SAS_AF=0.3671;AA=G|||;VT=SNP
5	151906048	rs4246030	C	T	100	PASS	AC=819;AF=0.163538;AN=5008;NS=2504;DP=17390;EAS_AF=0.0347;AMR_AF=0.3602;AFR_AF=0.0136;EUR_AF=0.2763;SAS_AF=0.2434;AA=C|||;VT=SNP
5	151906386	rs4246031	G	T	100	PASS	AC=270;AF=0.0539137;AN=5008;NS=2504;DP=16998;EAS_AF=0.0546;AMR_AF=0.0288;AFR_AF=0.0688;EUR_AF=0.0686;SAS_AF=0.0358;AA=G|||;VT=SNP
5	151906598	rs72795344	T	A	100	PASS	AC=821;AF=0.163938;AN=5008;NS=2504;DP=17957;EAS_AF=0.0347;AMR_AF=0.3602;AFR_AF=0.0136;EUR_AF=0.2763;SAS_AF=0.2454;AA=T|||;VT=SNP
5	151907086	rs4958556	G	A	100	PASS	AC=284;AF=0.0567093;AN=5008;NS=2504;DP=19655;EAS_AF=0.0496;AMR_AF=0.0288;AFR_AF=0.084;EUR_AF=0.0686;SAS_AF=0.0348;AA=G|||;VT=SNP
5	151907836	rs74935598	A	C	100	PASS	AC=198;AF=0.0395367;AN=5008;NS=2504;DP=16104;EAS_AF=0.0546;AMR_AF=0.0245;AFR_AF=0.0174;EUR_AF=0.0686;SAS_AF=0.0348;AA=A|||;VT=SNP
5	151907970	rs76013536	T	C	100	PASS	AC=263;AF=0.052516;AN=5008;NS=2504;DP=14836;EAS_AF=0.0546;AMR_AF=0.0274;AFR_AF=0.0643;EUR_AF=0.0686;SAS_AF=0.0358;AA=T|||;VT=SNP
5	151908218	rs4958557	A	G	100	PASS	AC=1095;AF=0.21865;AN=5008;NS=2504;DP=20211;EAS_AF=0.0893;AMR_AF=0.389;AFR_AF=0.0855;EUR_AF=0.3449;SAS_AF=0.2812;AA=G|||;VT=SNP
5	151908672	rs79105866	C	A	100	PASS	AC=178;AF=0.0355431;AN=5008;NS=2504;DP=20343;EAS_AF=0.0546;AMR_AF=0.0245;AFR_AF=0.0015;EUR_AF=0.0686;SAS_AF=0.0358;AA=C|||;VT=SNP
5	151908977	rs79585182	C	T	100	PASS	AC=178;AF=0.0355431;AN=5008;NS=2504;DP=22174;EAS_AF=0.0546;AMR_AF=0.0245;AFR_AF=0.0015;EUR_AF=0.0686;SAS_AF=0.0358;AA=C|||;VT=SNP
5	151909029	rs4342320	T	A	100	PASS	AC=825;AF=0.164736;AN=5008;NS=2504;DP=20958;EAS_AF=0.0347;AMR_AF=0.3602;AFR_AF=0.0166;EUR_AF=0.2763;SAS_AF=0.2454;AA=T|||;VT=SNP
5	151909510	rs28663290	T	G	100	PASS	AC=1095;AF=0.21865;AN=5008;NS=2504;DP=20046;EAS_AF=0.0893;AMR_AF=0.389;AFR_AF=0.0855;EUR_AF=0.3449;SAS_AF=0.2812;AA=G|||;VT=SNP
5	151909663	rs28450108	C	T	100	PASS	AC=270;AF=0.0539137;AN=5008;NS=2504;DP=20650;EAS_AF=0.0546;AMR_AF=0.0288;AFR_AF=0.0688;EUR_AF=0.0686;SAS_AF=0.0358;AA=C|||;VT=SNP
5	151909704	rs28687145	A	G	100	PASS	AC=1095;AF=0.21865;AN=5008;NS=2504;DP=19497;EAS_AF=0.0893;AMR_AF=0.389;AFR_AF=0.0855;EUR_AF=0.3449;SAS_AF=0.2812;AA=a|||;VT=SNP
5	151909991	rs6885840	T	A	100	PASS	AC=270;AF=0.0539137;AN=5008;NS=2504;DP=18649;EAS_AF=0.0546;AMR_AF=0.0288;AFR_AF=0.0688;EUR_AF=0.0686;SAS_AF=0.0358;AA=T|||;VT=SNP
5	151909994	rs72795349	T	C	100	PASS	AC=827;AF=0.165136;AN=5008;NS=2504;DP=18617;EAS_AF=0.0357;AMR_AF=0.3617;AFR_AF=0.0166;EUR_AF=0.2763;SAS_AF=0.2454;AA=t|||;VT=SNP
5	151909997	rs72795350	G	A	100	PASS	AC=827;AF=0.165136;AN=5008;NS=2504;DP=18702;EAS_AF=0.0357;AMR_AF=0.3617;AFR_AF=0.0166;EUR_AF=0.2763;SAS_AF=0.2454;AA=G|||;VT=SNP
5	151910344	rs6868942	A	G	100	PASS	AC=1190;AF=0.23762;AN=5008;NS=2504;DP=16152;EAS_AF=0.0893;AMR_AF=0.4006;AFR_AF=0.1513;EUR_AF=0.3449;SAS_AF=0.2812;AA=G|||;VT=SNP
5	151910392	rs10053527	A	G	100	PASS	AC=682;AF=0.136182;AN=5008;NS=2504;DP=16491;EAS_AF=0.0694;AMR_AF=0.085;AFR_AF=0.0968;EUR_AF=0.169;SAS_AF=0.2607;AA=A|||;VT=SNP
5	151910821	rs72795351	G	A	100	PASS	AC=835;AF=0.166733;AN=5008;NS=2504;DP=17600;EAS_AF=0.0347;AMR_AF=0.3646;AFR_AF=0.0174;EUR_AF=0.2813;SAS_AF=0.2464;AA=G|||;VT=SNP
5	151911070	rs72795352	G	A	100	PASS	AC=821;AF=0.163938;AN=5008;NS=2504;DP=19411;EAS_AF=0.0347;AMR_AF=0.3602;AFR_AF=0.0136;EUR_AF=0.2763;SAS_AF=0.2454;AA=G|||;VT=SNP
5	151911696	rs79974301	G	A	100	PASS	AC=270;AF=0.0539137;AN=5008;NS=2504;DP=19714;EAS_AF=0.0546;AMR_AF=0.0288;AFR_AF=0.0688;EUR_AF=0.0686;SAS_AF=0.0358;AA=A|||;VT=SNP
5	151911710	rs79046743	C	T	100	PASS	AC=270;AF=0.0539137;AN=5008;NS=2504;DP=19969;EAS_AF=0.0546;AMR_AF=0.0288;AFR_AF=0.0688;EUR_AF=0.0686;SAS_AF=0.0358;AA=C|||;VT=SNP
5	151911831	rs72795354	G	T	100	PASS	AC=1094;AF=0.21845;AN=5008;NS=2504;DP=19858;EAS_AF=0.0893;AMR_AF=0.389;AFR_AF=0.0855;EUR_AF=0.3439;SAS_AF=0.2812;AA=T|||;VT=SNP
5	151911832	rs72795356	G	A	100	PASS	AC=320;AF=0.0638978;AN=5008;NS=2504;DP=19826;EAS_AF=0.005;AMR_AF=0.0576;AFR_AF=0.0144;EUR_AF=0.1113;SAS_AF=0.1472;AA=G|||;VT=SNP
5	151912436	rs4407620	T	C	100	PASS	AC=1095;AF=0.21865;AN=5008;NS=2504;DP=21592;EAS_AF=0.0893;AMR_AF=0.389;AFR_AF=0.0855;EUR_AF=0.3449;SAS_AF=0.2812;AA=T|||;VT=SNP
5	151912699	rs4475248	C	A	100	PASS	AC=1095;AF=0.21865;AN=5008;NS=2504;DP=23593;EAS_AF=0.0893;AMR_AF=0.389;AFR_AF=0.0855;EUR_AF=0.3449;SAS_AF=0.2812;AA=A|||;VT=SNP
5	151912745	rs4569857	A	G	100	PASS	AC=1191;AF=0.237819;AN=5008;NS=2504;DP=23663;EAS_AF=0.0893;AMR_AF=0.4006;AFR_AF=0.1513;EUR_AF=0.3449;SAS_AF=0.2822;AA=G|||;VT=SNP
5	151913241	rs55748286	G	A	100	PASS	AC=1095;AF=0.21865;AN=5008;NS=2504;DP=18235;EAS_AF=0.0893;AMR_AF=0.389;AFR_AF=0.0855;EUR_AF=0.3449;SAS_AF=0.2812;AA=G|||;VT=SNP
5	151913259	rs55858427	T	C	100	PASS	AC=1095;AF=0.21865;AN=5008;NS=2504;DP=18271;EAS_AF=0.0893;AMR_AF=0.389;AFR_AF=0.0855;EUR_AF=0.3449;SAS_AF=0.2812;AA=T|||;VT=SNP
5	151913946	rs17452090	A	G	100	PASS	AC=1097;AF=0.21905;AN=5008;NS=2504;DP=18694;EAS_AF=0.0893;AMR_AF=0.389;AFR_AF=0.087;EUR_AF=0.3449;SAS_AF=0.2812;AA=G|||;VT=SNP
5	151914036	rs10053277	T	C	100	PASS	AC=1097;AF=0.21905;AN=5008;NS=2504;DP=17729;EAS_AF=0.0893;AMR_AF=0.389;AFR_AF=0.087;EUR_AF=0.3449;SAS_AF=0.2812;AA=C|||;VT=SNP
5	151914462	rs17549307	T	C	100	PASS	AC=821;AF=0.163938;AN=5008;NS=2504;DP=18122;EAS_AF=0.0347;AMR_AF=0.3602;AFR_AF=0.0136;EUR_AF=0.2763;SAS_AF=0.2454;AA=T|||;VT=SNP
5	151914575	rs79241281	G	A	100	PASS	AC=201;AF=0.0401358;AN=5008;NS=2504;DP=17746;EAS_AF=0.0546;AMR_AF=0.0245;AFR_AF=0.0189;EUR_AF=0.0686;SAS_AF=0.0358;AA=G|||;VT=SNP
5	151914680	rs56012817	G	A	100	PASS	AC=1097;AF=0.21905;AN=5008;NS=2504;DP=20442;EAS_AF=0.0893;AMR_AF=0.389;AFR_AF=0.087;EUR_AF=0.3449;SAS_AF=0.2812;AA=A|||;VT=SNP
5	151914794	rs78081010	C	A	100	PASS	AC=201;AF=0.0401358;AN=5008;NS=2504;DP=17839;EAS_AF=0.0546;AMR_AF=0.0245;AFR_AF=0.0189;EUR_AF=0.0686;SAS_AF=0.0358;AA=C|||;VT=SNP
5	151914803	rs4958559	T	G	100	PASS	AC=1097;AF=0.21905;AN=5008;NS=2504;DP=17711;EAS_AF=0.0893;AMR_AF=0.389;AFR_AF=0.087;EUR_AF=0.3449;SAS_AF=0.2812;AA=G|||;VT=SNP
5	151914932	rs2961747	T	C	100	PASS	AC=1513;AF=0.302117;AN=5008;NS=2504;DP=15212;EAS_AF=0.0893;AMR_AF=0.4236;AFR_AF=0.3828;EUR_AF=0.3459;SAS_AF=0.2812;AA=C|||;VT=SNP
5	151915426	rs4246032	C	T	100	PASS	AC=1091;AF=0.217851;AN=5008;NS=2504;DP=19237;EAS_AF=0.0893;AMR_AF=0.389;AFR_AF=0.0825;EUR_AF=0.3449;SAS_AF=0.2812;AA=C|||;VT=SNP
5	151915603	rs56346646	G	A	100	PASS	AC=821;AF=0.163938;AN=5008;NS=2504;DP=19662;EAS_AF=0.0347;AMR_AF=0.3602;AFR_AF=0.0136;EUR_AF=0.2763;SAS_AF=0.2454;AA=G|||;VT=SNP
5	151915622	rs17549376	T	C	100	PASS	AC=1190;AF=0.23762;AN=5008;NS=2504;DP=19155;EAS_AF=0.0893;AMR_AF=0.4006;AFR_AF=0.1513;EUR_AF=0.3449;SAS_AF=0.2812;AA=C|||;VT=SNP
5	151915830	rs56028813	G	A	100	PASS	AC=821;AF=0.163938;AN=5008;NS=2504;DP=21062;EAS_AF=0.0347;AMR_AF=0.3602;AFR_AF=0.0136;EUR_AF=0.2763;SAS_AF=0.2454;AA=G|||;VT=SNP
5	151916104	rs2961746	C	T	100	PASS	AC=2187;AF=0.436701;AN=5008;NS=2504;DP=17336;EAS_AF=0.1577;AMR_AF=0.5086;AFR_AF=0.4796;EUR_AF=0.5149;SAS_AF=0.5348;AA=T|||;VT=SNP
5	151916122	rs28578355	G	A	100	PASS	AC=674;AF=0.134585;AN=5008;NS=2504;DP=17271;EAS_AF=0.0685;AMR_AF=0.085;AFR_AF=0.0968;EUR_AF=0.169;SAS_AF=0.2536;AA=G|||;VT=SNP
5	151916514	rs12654265	T	C	100	PASS	AC=1121;AF=0.223842;AN=5008;NS=2504;DP=19316;EAS_AF=0.0923;AMR_AF=0.3934;AFR_AF=0.0915;EUR_AF=0.3469;SAS_AF=0.2914;AA=T|||;VT=SNP
5	151916541	rs55802718	G	A	100	PASS	AC=834;AF=0.166534;AN=5008;NS=2504;DP=19241;EAS_AF=0.0347;AMR_AF=0.3631;AFR_AF=0.0136;EUR_AF=0.2773;SAS_AF=0.2556;AA=G|||;VT=SNP
5	151916766	rs2964249	G	T	100	PASS	AC=1245;AF=0.248602;AN=5008;NS=2504;DP=16362;EAS_AF=0.0347;AMR_AF=0.3919;AFR_AF=0.3094;EUR_AF=0.2773;SAS_AF=0.2556;AA=G|||;VT=SNP
5	151916767	rs2964248	G	A	100	PASS	AC=1245;AF=0.248602;AN=5008;NS=2504;DP=16377;EAS_AF=0.0347;AMR_AF=0.3919;AFR_AF=0.3094;EUR_AF=0.2773;SAS_AF=0.2556;AA=G|||;VT=SNP
5	151916826	rs2961745	C	T	100	PASS	AC=1251;AF=0.2498;AN=5008;NS=2504;DP=16372;EAS_AF=0.0347;AMR_AF=0.3919;AFR_AF=0.3109;EUR_AF=0.2773;SAS_AF=0.2597;AA=C|||;VT=SNP
5	151916933	rs78108762	T	G	100	PASS	AC=202;AF=0.0403355;AN=5008;NS=2504;DP=15845;EAS_AF=0.0556;AMR_AF=0.0245;AFR_AF=0.0189;EUR_AF=0.0686;SAS_AF=0.0358;AA=T|||;VT=SNP
5	151917354	rs17549488	C	A	100	PASS	AC=835;AF=0.166733;AN=5008;NS=2504;DP=18240;EAS_AF=0.0357;AMR_AF=0.3631;AFR_AF=0.0136;EUR_AF=0.2753;SAS_AF=0.2577;AA=A|||;VT=SNP
5	151918935	rs72795364	G	A	100	PASS	AC=835;AF=0.166733;AN=5008;NS=2504;DP=19145;EAS_AF=0.0357;AMR_AF=0.3631;AFR_AF=0.0136;EUR_AF=0.2753;SAS_AF=0.2577;AA=G|||;VT=SNP
5	151919607	rs2961741	T	C	100	PASS	AC=1176;AF=0.234824;AN=5008;NS=2504;DP=16716;EAS_AF=0.0357;AMR_AF=0.3876;AFR_AF=0.2579;EUR_AF=0.2763;SAS_AF=0.2577;AA=T|||;VT=SNP
5	151920039	rs10036750	T	C	100	PASS	AC=904;AF=0.180511;AN=5008;NS=2504;DP=12495;EAS_AF=0.0357;AMR_AF=0.3674;AFR_AF=0.0635;EUR_AF=0.2753;SAS_AF=0.2577;AA=C|||;VT=SNP
5	151920194	rs10045463	C	T	100	PASS	AC=893;AF=0.178315;AN=5008;NS=2504;DP=15129;EAS_AF=0.0357;AMR_AF=0.366;AFR_AF=0.056;EUR_AF=0.2753;SAS_AF=0.2577;AA=T|||;VT=SNP
5	151921276	rs17113380	G	A	100	PASS	AC=250;AF=0.0499201;AN=5008;NS=2504;DP=17282;EAS_AF=0.0744;AMR_AF=0.036;AFR_AF=0.034;EUR_AF=0.0706;SAS_AF=0.0348;AA=G|||;VT=SNP
5	151921697	rs76933343	A	C	100	PASS	AC=208;AF=0.0415335;AN=5008;NS=2504;DP=16328;EAS_AF=0.0863;AMR_AF=0.0274;AFR_AF=0.0008;EUR_AF=0.0666;SAS_AF=0.0348;AA=A|||;VT=SNP
5	151921873	rs2964243	G	A	100	PASS	AC=2029;AF=0.405152;AN=5008;NS=2504;DP=19221;EAS_AF=0.2083;AMR_AF=0.4669;AFR_AF=0.444;EUR_AF=0.4354;SAS_AF=0.4806;AA=G|||;VT=SNP
5	151922020	rs73284867	T	C	100	PASS	AC=363;AF=0.072484;AN=5008;NS=2504;DP=17338;EAS_AF=0.0863;AMR_AF=0.0432;AFR_AF=0.1097;EUR_AF=0.0666;SAS_AF=0.0348;AA=T|||;VT=SNP
5	151923981	rs2964242	T	C	100	PASS	AC=2334;AF=0.466054;AN=5008;NS=2504;DP=20504;EAS_AF=0.2917;AMR_AF=0.4899;AFR_AF=0.5651;EUR_AF=0.4702;SAS_AF=0.4908;AA=C|||;VT=SNP
5	151924158	rs2961762	G	T	100	PASS	AC=2335;AF=0.466254;AN=5008;NS=2504;DP=18161;EAS_AF=0.2917;AMR_AF=0.4899;AFR_AF=0.5658;EUR_AF=0.4702;SAS_AF=0.4908;AA=T|||;VT=SNP
5	151924531	rs2964240	T	C	100	PASS	AC=1960;AF=0.391374;AN=5008;NS=2504;DP=19483;EAS_AF=0.2063;AMR_AF=0.4481;AFR_AF=0.4455;EUR_AF=0.4036;SAS_AF=0.456;AA=C|||;VT=SNP
5	151924995	rs72795371	G	A	100	PASS	AC=829;AF=0.165535;AN=5008;NS=2504;DP=10916;EAS_AF=0.0347;AMR_AF=0.3314;AFR_AF=0.0166;EUR_AF=0.2763;SAS_AF=0.2699;AA=g|||;VT=SNP
5	151925416	rs4262091	G	A	100	PASS	AC=1645;AF=0.328474;AN=5008;NS=2504;DP=17376;EAS_AF=0.2073;AMR_AF=0.428;AFR_AF=0.2179;EUR_AF=0.4026;SAS_AF=0.456;AA=G|||;VT=SNP
5	151927189	rs10067084	A	T	100	PASS	AC=1655;AF=0.330471;AN=5008;NS=2504;DP=20227;EAS_AF=0.2073;AMR_AF=0.428;AFR_AF=0.2171;EUR_AF=0.4036;SAS_AF=0.4663;AA=A|||;VT=SNP
5	151927258	rs74834589	A	G	100	PASS	AC=206;AF=0.0411342;AN=5008;NS=2504;DP=16485;EAS_AF=0.0843;AMR_AF=0.0259;AFR_AF=0.0015;EUR_AF=0.0666;SAS_AF=0.0348;AA=A|||;VT=SNP
5	151927597	rs2964237	T	C	100	PASS	AC=1991;AF=0.397564;AN=5008;NS=2504;DP=16573;EAS_AF=0.2073;AMR_AF=0.4481;AFR_AF=0.4607;EUR_AF=0.4036;SAS_AF=0.4663;AA=C|||;VT=SNP
5	151928015	rs4958315	A	C	100	PASS	AC=2349;AF=0.46905;AN=5008;NS=2504;DP=13661;EAS_AF=0.6875;AMR_AF=0.4741;AFR_AF=0.295;EUR_AF=0.492;SAS_AF=0.4519;AA=A|||;VT=SNP
5	151928442	rs7711928	G	A	100	PASS	AC=1667;AF=0.332867;AN=5008;NS=2504;DP=14841;EAS_AF=0.2083;AMR_AF=0.4294;AFR_AF=0.2171;EUR_AF=0.4026;SAS_AF=0.4775;AA=G|||;VT=SNP
5	151928731	rs73284889	G	A	100	PASS	AC=1643;AF=0.328075;AN=5008;NS=2504;DP=15005;EAS_AF=0.2093;AMR_AF=0.4294;AFR_AF=0.2073;EUR_AF=0.4026;SAS_AF=0.4652;AA=g|||;VT=SNP
5	151928760	rs60835300	A	G	100	PASS	AC=1921;AF=0.383586;AN=5008;NS=2504;DP=14997;EAS_AF=0.2143;AMR_AF=0.4467;AFR_AF=0.4039;EUR_AF=0.4036;SAS_AF=0.4652;AA=a|||;VT=SNP
5	151929221	rs6876403	A	G	100	PASS	AC=973;AF=0.194289;AN=5008;NS=2504;DP=15144;EAS_AF=0.0367;AMR_AF=0.3458;AFR_AF=0.112;EUR_AF=0.2763;SAS_AF=0.2761;AA=A|||;VT=SNP
5	151929344	rs6876723	C	T	100	PASS	AC=954;AF=0.190495;AN=5008;NS=2504;DP=17781;EAS_AF=0.0337;AMR_AF=0.3458;AFR_AF=0.1097;EUR_AF=0.2734;SAS_AF=0.2658;AA=C|||;VT=SNP
5	151929836	rs4958560	T	C	100	PASS	AC=977;AF=0.195088;AN=5008;NS=2504;DP=19098;EAS_AF=0.0337;AMR_AF=0.3473;AFR_AF=0.1233;EUR_AF=0.2773;SAS_AF=0.2658;AA=T|||;VT=SNP
5	151929983	rs2964231	C	T	100	PASS	AC=1199;AF=0.239417;AN=5008;NS=2504;DP=18593;EAS_AF=0.0337;AMR_AF=0.3646;AFR_AF=0.2799;EUR_AF=0.2803;SAS_AF=0.2658;AA=T|||;VT=SNP
5	151930231	rs4958561	A	G	100	PASS	AC=819;AF=0.163538;AN=5008;NS=2504;DP=18788;EAS_AF=0.0337;AMR_AF=0.3271;AFR_AF=0.0144;EUR_AF=0.2773;SAS_AF=0.2658;AA=A|||;VT=SNP
5	151930301	rs2961764	G	C	100	PASS	AC=2404;AF=0.480032;AN=5008;NS=2504;DP=18808;EAS_AF=0.2976;AMR_AF=0.4899;AFR_AF=0.5673;EUR_AF=0.4811;SAS_AF=0.5419;AA=C|||;VT=SNP
5	151930769	rs72795376	T	C	100	PASS	AC=824;AF=0.164537;AN=5008;NS=2504;DP=18937;EAS_AF=0.0337;AMR_AF=0.3329;AFR_AF=0.0151;EUR_AF=0.2773;SAS_AF=0.2658;AA=T|||;VT=SNP
5	151931175	rs2961765	C	T	100	PASS	AC=1200;AF=0.239617;AN=5008;NS=2504;DP=17574;EAS_AF=0.0337;AMR_AF=0.3646;AFR_AF=0.2806;EUR_AF=0.2803;SAS_AF=0.2658;AA=T|||;VT=SNP
5	151931892	rs2961766	G	A	100	PASS	AC=1053;AF=0.210264;AN=5008;NS=2504;DP=17832;EAS_AF=0.0337;AMR_AF=0.3559;AFR_AF=0.1762;EUR_AF=0.2773;SAS_AF=0.2658;AA=G|||;VT=SNP
5	151932354	rs72795379	A	G	100	PASS	AC=823;AF=0.164337;AN=5008;NS=2504;DP=19144;EAS_AF=0.0337;AMR_AF=0.3329;AFR_AF=0.0144;EUR_AF=0.2773;SAS_AF=0.2658;AA=A|||;VT=SNP
5	151932606	rs2964230	A	T	100	PASS	AC=1054;AF=0.210463;AN=5008;NS=2504;DP=19772;EAS_AF=0.0337;AMR_AF=0.3573;AFR_AF=0.1762;EUR_AF=0.2773;SAS_AF=0.2658;AA=A|||;VT=SNP
5	151933314	rs71588051	A	G	100	PASS	AC=351;AF=0.0700879;AN=5008;NS=2504;DP=16396;EAS_AF=0.0079;AMR_AF=0.0576;AFR_AF=0.0454;EUR_AF=0.1342;SAS_AF=0.1104;AA=A|||;VT=SNP
5	151933893	rs115768938	A	G	100	PASS	AC=233;AF=0.0465256;AN=5008;NS=2504;DP=18410;EAS_AF=0.0853;AMR_AF=0.0274;AFR_AF=0.0265;EUR_AF=0.0676;SAS_AF=0.0256;AA=A|||;VT=SNP
5	151936155	rs2961756	T	A	100	PASS	AC=1197;AF=0.239018;AN=5008;NS=2504;DP=19110;EAS_AF=0.0337;AMR_AF=0.366;AFR_AF=0.2776;EUR_AF=0.2803;SAS_AF=0.2658;AA=A|||;VT=SNP
5	151936546	rs12188564	G	A	100	PASS	AC=780;AF=0.155751;AN=5008;NS=2504;DP=17864;EAS_AF=0.003;AMR_AF=0.3156;AFR_AF=0.0144;EUR_AF=0.2773;SAS_AF=0.2658;AA=G|||;VT=SNP
5	151936718	rs2961757	G	T	100	PASS	AC=2897;AF=0.578474;AN=5008;NS=2504;DP=20826;EAS_AF=0.2956;AMR_AF=0.5663;AFR_AF=0.7738;EUR_AF=0.5944;SAS_AF=0.5982;AA=T|||;VT=SNP
5	151936869	rs4478308	A	G	100	PASS	AC=971;AF=0.19389;AN=5008;NS=2504;DP=17946;EAS_AF=0.0337;AMR_AF=0.3473;AFR_AF=0.1188;EUR_AF=0.2773;SAS_AF=0.2658;AA=A|||;VT=SNP
5	151937593	rs3923209	A	T	100	PASS	AC=970;AF=0.19369;AN=5008;NS=2504;DP=18633;EAS_AF=0.0337;AMR_AF=0.3473;AFR_AF=0.1188;EUR_AF=0.2773;SAS_AF=0.2648;AA=A|||;VT=SNP
5	151937636	rs73286717	C	T	100	PASS	AC=428;AF=0.0854633;AN=5008;NS=2504;DP=19208;EAS_AF=0.0853;AMR_AF=0.0461;AFR_AF=0.1641;EUR_AF=0.0676;SAS_AF=0.0256;AA=C|||;VT=SNP
5	151937958	rs10155517	G	T	100	PASS	AC=976;AF=0.194888;AN=5008;NS=2504;DP=17559;EAS_AF=0.0387;AMR_AF=0.3473;AFR_AF=0.1188;EUR_AF=0.2773;SAS_AF=0.2658;AA=G|||;VT=SNP
5	151937982	rs2964225	C	T	100	PASS	AC=1636;AF=0.326677;AN=5008;NS=2504;DP=17242;EAS_AF=0.119;AMR_AF=0.4121;AFR_AF=0.4501;EUR_AF=0.3479;SAS_AF=0.2914;AA=T|||;VT=SNP
5	151938002	rs62395562	C	G	100	PASS	AC=760;AF=0.151757;AN=5008;NS=2504;DP=17613;EAS_AF=0.1786;AMR_AF=0.0793;AFR_AF=0.1127;EUR_AF=0.1342;SAS_AF=0.2464;AA=C|||;VT=SNP
5	151938182	rs17113389	T	C	100	PASS	AC=764;AF=0.152556;AN=5008;NS=2504;DP=19306;EAS_AF=0.1786;AMR_AF=0.0793;AFR_AF=0.1127;EUR_AF=0.1342;SAS_AF=0.2505;AA=T|||;VT=SNP
5	151938779	rs6891898	T	G	100	PASS	AC=419;AF=0.0836661;AN=5008;NS=2504;DP=18249;EAS_AF=0.0853;AMR_AF=0.0432;AFR_AF=0.1581;EUR_AF=0.0686;SAS_AF=0.0256;AA=T|||;VT=SNP
5	151938802	rs2964224	G	A	100	PASS	AC=1641;AF=0.327676;AN=5008;NS=2504;DP=17817;EAS_AF=0.119;AMR_AF=0.4121;AFR_AF=0.4539;EUR_AF=0.3479;SAS_AF=0.2914;AA=A|||;VT=SNP
5	151938965	rs17452991	G	C	100	PASS	AC=824;AF=0.164537;AN=5008;NS=2504;DP=18723;EAS_AF=0.0337;AMR_AF=0.3329;AFR_AF=0.0144;EUR_AF=0.2783;SAS_AF=0.2658;AA=G|||;VT=SNP
5	151939078	rs6874865	A	G	100	PASS	AC=443;AF=0.0884585;AN=5008;NS=2504;DP=18318;EAS_AF=0.0853;AMR_AF=0.0461;AFR_AF=0.1755;EUR_AF=0.0676;SAS_AF=0.0256;AA=A|||;VT=SNP
5	151939650	rs2961759	T	C	100	PASS	AC=2405;AF=0.480232;AN=5008;NS=2504;DP=18247;EAS_AF=0.2976;AMR_AF=0.4914;AFR_AF=0.5666;EUR_AF=0.4821;SAS_AF=0.5419;AA=C|||;VT=SNP
5	151939675	rs17113394	A	G	100	PASS	AC=433;AF=0.0864617;AN=5008;NS=2504;DP=18551;EAS_AF=0.0853;AMR_AF=0.0461;AFR_AF=0.1679;EUR_AF=0.0676;SAS_AF=0.0256;AA=A|||;VT=SNP
5	151939905	rs2961760	T	C	100	PASS	AC=1198;AF=0.239217;AN=5008;NS=2504;DP=20787;EAS_AF=0.0347;AMR_AF=0.366;AFR_AF=0.2769;EUR_AF=0.2813;SAS_AF=0.2658;AA=C|||;VT=SNP
5	151939939	rs4580766	A	G	100	PASS	AC=971;AF=0.19389;AN=5008;NS=2504;DP=21641;EAS_AF=0.0337;AMR_AF=0.3473;AFR_AF=0.1188;EUR_AF=0.2773;SAS_AF=0.2658;AA=A|||;VT=SNP
5	151940238	rs57336534	T	A	100	PASS	AC=433;AF=0.0864617;AN=5008;NS=2504;DP=19488;EAS_AF=0.0853;AMR_AF=0.0461;AFR_AF=0.1679;EUR_AF=0.0676;SAS_AF=0.0256;AA=T|||;VT=SNP
5	151940616	rs7721306	C	T	100	PASS	AC=764;AF=0.152556;AN=5008;NS=2504;DP=20875;EAS_AF=0.1786;AMR_AF=0.0793;AFR_AF=0.1127;EUR_AF=0.1342;SAS_AF=0.2505;AA=C|||;VT=SNP
5	151940822	rs2964223	C	T	100	PASS	AC=1591;AF=0.317692;AN=5008;NS=2504;DP=20374;EAS_AF=0.119;AMR_AF=0.402;AFR_AF=0.4531;EUR_AF=0.3082;SAS_AF=0.2894;AA=T|||;VT=SNP
5	151942251	rs4958316	C	A	100	PASS	AC=1104;AF=0.220447;AN=5008;NS=2504;DP=16208;EAS_AF=0.0337;AMR_AF=0.3559;AFR_AF=0.2118;EUR_AF=0.2813;SAS_AF=0.2658;AA=C|||;VT=SNP
5	151942880	rs4958317	G	A	100	PASS	AC=979;AF=0.195487;AN=5008;NS=2504;DP=17049;EAS_AF=0.0337;AMR_AF=0.3501;AFR_AF=0.1218;EUR_AF=0.2803;SAS_AF=0.2648;AA=G|||;VT=SNP
5	151943054	rs4958318	C	T	100	PASS	AC=928;AF=0.185304;AN=5008;NS=2504;DP=16909;EAS_AF=0.0337;AMR_AF=0.3401;AFR_AF=0.09;EUR_AF=0.2783;SAS_AF=0.2648;AA=C|||;VT=SNP
5	151944065	rs7703981	A	G	100	PASS	AC=646;AF=0.128994;AN=5008;NS=2504;DP=17965;EAS_AF=0.1736;AMR_AF=0.0403;AFR_AF=0.1899;EUR_AF=0.0636;SAS_AF=0.1309;AA=A|||;VT=SNP
5	151944518	rs72795389	C	T	100	PASS	AC=755;AF=0.150759;AN=5008;NS=2504;DP=18996;EAS_AF=0.003;AMR_AF=0.3112;AFR_AF=0.0129;EUR_AF=0.2624;SAS_AF=0.2607;AA=C|||;VT=SNP
5	151945295	rs17113408	A	T	100	PASS	AC=644;AF=0.128594;AN=5008;NS=2504;DP=14628;EAS_AF=0.1726;AMR_AF=0.0403;AFR_AF=0.1891;EUR_AF=0.0636;SAS_AF=0.1309;AA=A|||;VT=SNP
5	151945366	rs17550343	C	G	100	PASS	AC=797;AF=0.159145;AN=5008;NS=2504;DP=18850;EAS_AF=0.0317;AMR_AF=0.33;AFR_AF=0.0129;EUR_AF=0.2624;SAS_AF=0.2607;AA=C|||;VT=SNP
5	151945671	rs6869771	A	G	100	PASS	AC=645;AF=0.128794;AN=5008;NS=2504;DP=17016;EAS_AF=0.1736;AMR_AF=0.0403;AFR_AF=0.1884;EUR_AF=0.0646;SAS_AF=0.1309;AA=A|||;VT=SNP
5	151945811	rs6870096	C	G	100	PASS	AC=3201;AF=0.639177;AN=5008;NS=2504;DP=15260;EAS_AF=0.2996;AMR_AF=0.6081;AFR_AF=0.8381;EUR_AF=0.6998;SAS_AF=0.68;AA=G|||;VT=SNP
5	151945837	rs6869968	A	G	100	PASS	AC=1530;AF=0.305511;AN=5008;NS=2504;DP=15777;EAS_AF=0.2044;AMR_AF=0.3746;AFR_AF=0.2648;EUR_AF=0.329;SAS_AF=0.3916;AA=G|||;VT=SNP
5	151946335	rs6875259	G	T	100	PASS	AC=644;AF=0.128594;AN=5008;NS=2504;DP=16260;EAS_AF=0.1726;AMR_AF=0.0403;AFR_AF=0.1891;EUR_AF=0.0636;SAS_AF=0.1309;AA=G|||;VT=SNP
5	151946612	rs2964221	G	A	100	PASS	AC=3185;AF=0.635982;AN=5008;NS=2504;DP=17431;EAS_AF=0.3006;AMR_AF=0.6081;AFR_AF=0.8268;EUR_AF=0.6988;SAS_AF=0.6789;AA=A|||;VT=SNP
5	151947064	rs11956179	T	G	100	PASS	AC=1519;AF=0.303315;AN=5008;NS=2504;DP=21245;EAS_AF=0.2044;AMR_AF=0.3746;AFR_AF=0.2557;EUR_AF=0.33;SAS_AF=0.3916;AA=G|||;VT=SNP
5	151947234	rs58664268	G	A	100	PASS	AC=616;AF=0.123003;AN=5008;NS=2504;DP=19357;EAS_AF=0.1736;AMR_AF=0.0389;AFR_AF=0.1679;EUR_AF=0.0636;SAS_AF=0.1309;AA=G|||;VT=SNP
5	151947259	rs79789534	A	G	100	PASS	AC=148;AF=0.0295527;AN=5008;NS=2504;DP=19304;EAS_AF=0.0853;AMR_AF=0.013;AFR_AF=0.0008;EUR_AF=0.0378;SAS_AF=0.0143;AA=A|||;VT=SNP
5	151947300	rs17113421	T	C	100	PASS	AC=644;AF=0.128594;AN=5008;NS=2504;DP=19509;EAS_AF=0.1726;AMR_AF=0.0403;AFR_AF=0.1891;EUR_AF=0.0636;SAS_AF=0.1309;AA=T|||;VT=SNP
5	151947459	rs6871986	T	C	100	PASS	AC=1482;AF=0.295927;AN=5008;NS=2504;DP=20330;EAS_AF=0.2044;AMR_AF=0.3703;AFR_AF=0.233;EUR_AF=0.326;SAS_AF=0.3916;AA=C|||;VT=SNP
5	151947661	rs6872346	T	C	100	PASS	AC=671;AF=0.133986;AN=5008;NS=2504;DP=19362;EAS_AF=0.1726;AMR_AF=0.0403;AFR_AF=0.2088;EUR_AF=0.0646;SAS_AF=0.1309;AA=T|||;VT=SNP
5	151947696	rs6891765	G	A	100	PASS	AC=673;AF=0.134385;AN=5008;NS=2504;DP=20481;EAS_AF=0.1726;AMR_AF=0.0418;AFR_AF=0.2103;EUR_AF=0.0636;SAS_AF=0.1309;AA=G|||;VT=SNP
5	151948242	rs57358310	A	T	100	PASS	AC=1482;AF=0.295927;AN=5008;NS=2504;DP=16779;EAS_AF=0.2044;AMR_AF=0.3703;AFR_AF=0.233;EUR_AF=0.326;SAS_AF=0.3916;AA=A|||;VT=SNP
5	151948482	rs55970355	A	G	100	PASS	AC=644;AF=0.128594;AN=5008;NS=2504;DP=16136;EAS_AF=0.1726;AMR_AF=0.0403;AFR_AF=0.1891;EUR_AF=0.0636;SAS_AF=0.1309;AA=A|||;VT=SNP
5	151948590	rs72795394	G	T	100	PASS	AC=812;AF=0.162141;AN=5008;NS=2504;DP=16061;EAS_AF=0.0317;AMR_AF=0.33;AFR_AF=0.0242;EUR_AF=0.2624;SAS_AF=0.2607;AA=G|||;VT=SNP
5	151949017	rs17453481	A	C	100	PASS	AC=754;AF=0.150559;AN=5008;NS=2504;DP=16891;EAS_AF=0.003;AMR_AF=0.3098;AFR_AF=0.0129;EUR_AF=0.2624;SAS_AF=0.2607;AA=A|||;VT=SNP
5	151949485	rs112564513	C	T	100	PASS	AC=812;AF=0.162141;AN=5008;NS=2504;DP=16538;EAS_AF=0.0317;AMR_AF=0.33;AFR_AF=0.0242;EUR_AF=0.2624;SAS_AF=0.2607;AA=C|||;VT=SNP
5	151950297	rs6867859	G	T	100	PASS	AC=615;AF=0.122804;AN=5008;NS=2504;DP=17213;EAS_AF=0.1726;AMR_AF=0.0389;AFR_AF=0.1679;EUR_AF=0.0636;SAS_AF=0.1309;AA=G|||;VT=SNP
5	151950825	rs6868331	A	G	100	PASS	AC=1491;AF=0.297724;AN=5008;NS=2504;DP=18502;EAS_AF=0.2044;AMR_AF=0.3718;AFR_AF=0.2352;EUR_AF=0.326;SAS_AF=0.3967;AA=G|||;VT=SNP
5	151951011	rs6890103	T	C	100	PASS	AC=1517;AF=0.302915;AN=5008;NS=2504;DP=17894;EAS_AF=0.2093;AMR_AF=0.3746;AFR_AF=0.2428;EUR_AF=0.335;SAS_AF=0.3967;AA=C|||;VT=SNP
5	151951108	rs35124713	G	A	100	PASS	AC=817;AF=0.163139;AN=5008;NS=2504;DP=18705;EAS_AF=0.0317;AMR_AF=0.3314;AFR_AF=0.0265;EUR_AF=0.2624;SAS_AF=0.2618;AA=A|||;VT=SNP
5	151951382	rs4605775	C	T	100	PASS	AC=865;AF=0.172724;AN=5008;NS=2504;DP=20926;EAS_AF=0.1865;AMR_AF=0.0663;AFR_AF=0.3162;EUR_AF=0.0795;SAS_AF=0.136;AA=C|||;VT=SNP
5	151951656	rs55648940	C	T	100	PASS	AC=796;AF=0.158946;AN=5008;NS=2504;DP=20100;EAS_AF=0.0317;AMR_AF=0.3314;AFR_AF=0.0121;EUR_AF=0.2614;SAS_AF=0.2607;AA=C|||;VT=SNP
5	151952520	rs7701534	T	G	100	PASS	AC=1726;AF=0.344649;AN=5008;NS=2504;DP=13823;EAS_AF=0.2173;AMR_AF=0.402;AFR_AF=0.3759;EUR_AF=0.341;SAS_AF=0.3967;AA=G|||;VT=SNP
5	151952766	rs112223343	G	A	100	PASS	AC=753;AF=0.150359;AN=5008;NS=2504;DP=20772;EAS_AF=0.003;AMR_AF=0.3112;AFR_AF=0.0121;EUR_AF=0.2614;SAS_AF=0.2607;AA=G|||;VT=SNP
5	151952877	rs72797203	C	T	100	PASS	AC=796;AF=0.158946;AN=5008;NS=2504;DP=19409;EAS_AF=0.0317;AMR_AF=0.3314;AFR_AF=0.0121;EUR_AF=0.2614;SAS_AF=0.2607;AA=C|||;VT=SNP
5	151952878	rs117693768	A	C	100	PASS	AC=150;AF=0.0299521;AN=5008;NS=2504;DP=19353;EAS_AF=0.0853;AMR_AF=0.0144;AFR_AF=0.0008;EUR_AF=0.0388;SAS_AF=0.0143;AA=A|||;VT=SNP
5	151953062	rs113759615	G	A	100	PASS	AC=796;AF=0.158946;AN=5008;NS=2504;DP=19280;EAS_AF=0.0317;AMR_AF=0.3314;AFR_AF=0.0121;EUR_AF=0.2614;SAS_AF=0.2607;AA=G|||;VT=SNP
5	151953104	rs11951715	A	G	100	PASS	AC=1698;AF=0.339058;AN=5008;NS=2504;DP=20149;EAS_AF=0.2173;AMR_AF=0.3991;AFR_AF=0.3563;EUR_AF=0.341;SAS_AF=0.3967;AA=G|||;VT=SNP
5	151953200	rs11738783	T	G	100	PASS	AC=234;AF=0.0467252;AN=5008;NS=2504;DP=22342;EAS_AF=0.0228;AMR_AF=0.0476;AFR_AF=0.003;EUR_AF=0.0765;SAS_AF=0.0992;AA=T|||;VT=SNP
5	151953203	rs113031421	C	A	100	PASS	AC=796;AF=0.158946;AN=5008;NS=2504;DP=22249;EAS_AF=0.0317;AMR_AF=0.3314;AFR_AF=0.0121;EUR_AF=0.2614;SAS_AF=0.2607;AA=C|||;VT=SNP
5	151953465	rs4304072	G	C	100	PASS	AC=1699;AF=0.339257;AN=5008;NS=2504;DP=18881;EAS_AF=0.2173;AMR_AF=0.3991;AFR_AF=0.357;EUR_AF=0.341;SAS_AF=0.3967;AA=C|||;VT=SNP
5	151953547	rs2961761	A	G	100	PASS	AC=2474;AF=0.49401;AN=5008;NS=2504;DP=20532;EAS_AF=0.3254;AMR_AF=0.4899;AFR_AF=0.6392;EUR_AF=0.4592;SAS_AF=0.5102;AA=G|||;VT=SNP
5	151953565	rs4537047	A	G	100	PASS	AC=1698;AF=0.339058;AN=5008;NS=2504;DP=20330;EAS_AF=0.2173;AMR_AF=0.3991;AFR_AF=0.3563;EUR_AF=0.341;SAS_AF=0.3967;AA=g|||;VT=SNP
5	151955867	rs2964219	T	G	100	PASS	AC=4666;AF=0.931709;AN=5008;NS=2504;DP=11487;EAS_AF=0.876;AMR_AF=0.9395;AFR_AF=0.9607;EUR_AF=0.9563;SAS_AF=0.9192;AA=G|||;VT=SNP
5	151956214	rs73286762	T	C	100	PASS	AC=854;AF=0.170527;AN=5008;NS=2504;DP=14687;EAS_AF=0.1855;AMR_AF=0.0648;AFR_AF=0.3094;EUR_AF=0.0795;SAS_AF=0.136;AA=T|||;VT=SNP
5	151957126	rs35460029	G	A	100	PASS	AC=781;AF=0.15595;AN=5008;NS=2504;DP=16735;EAS_AF=0.0129;AMR_AF=0.1297;AFR_AF=0.1921;EUR_AF=0.2485;SAS_AF=0.1779;AA=G|||;VT=SNP
5	151957634	rs55869831	A	C	100	PASS	AC=1685;AF=0.336462;AN=5008;NS=2504;DP=14920;EAS_AF=0.2173;AMR_AF=0.3977;AFR_AF=0.3472;EUR_AF=0.341;SAS_AF=0.3967;AA=C|||;VT=SNP
5	151957715	rs60436228	T	C	100	PASS	AC=861;AF=0.171925;AN=5008;NS=2504;DP=13616;EAS_AF=0.1855;AMR_AF=0.0648;AFR_AF=0.3147;EUR_AF=0.0795;SAS_AF=0.136;AA=C|||;VT=SNP
5	151957849	rs2964218	A	C	100	PASS	AC=2469;AF=0.493011;AN=5008;NS=2504;DP=13623;EAS_AF=0.3254;AMR_AF=0.4885;AFR_AF=0.6369;EUR_AF=0.4583;SAS_AF=0.5102;AA=C|||;VT=SNP
5	151958695	rs61608756	G	C	100	PASS	AC=648;AF=0.129393;AN=5008;NS=2504;DP=18189;EAS_AF=0.1825;AMR_AF=0.0389;AFR_AF=0.1793;EUR_AF=0.0676;SAS_AF=0.135;AA=G|||;VT=SNP
5	151958913	rs2964217	A	G	100	PASS	AC=3251;AF=0.649161;AN=5008;NS=2504;DP=19060;EAS_AF=0.3383;AMR_AF=0.6167;AFR_AF=0.829;EUR_AF=0.7087;SAS_AF=0.6881;AA=G|||;VT=SNP
5	151959418	rs62395569	G	A	100	PASS	AC=649;AF=0.129593;AN=5008;NS=2504;DP=21185;EAS_AF=0.1835;AMR_AF=0.0389;AFR_AF=0.1793;EUR_AF=0.0676;SAS_AF=0.135;AA=A|||;VT=SNP
5	151959441	rs62395570	A	G	100	PASS	AC=860;AF=0.171725;AN=5008;NS=2504;DP=21292;EAS_AF=0.1855;AMR_AF=0.0648;AFR_AF=0.3139;EUR_AF=0.0795;SAS_AF=0.136;AA=G|||;VT=SNP
5	151959517	rs72797211	T	A	100	PASS	AC=753;AF=0.150359;AN=5008;NS=2504;DP=20129;EAS_AF=0.003;AMR_AF=0.3112;AFR_AF=0.0121;EUR_AF=0.2614;SAS_AF=0.2607;AA=T|||;VT=SNP
5	151959749	rs59214890	T	C	100	PASS	AC=649;AF=0.129593;AN=5008;NS=2504;DP=18859;EAS_AF=0.1825;AMR_AF=0.0389;AFR_AF=0.1793;EUR_AF=0.0676;SAS_AF=0.136;AA=T|||;VT=SNP
5	151960514	rs72797213	A	T	100	PASS	AC=753;AF=0.150359;AN=5008;NS=2504;DP=19894;EAS_AF=0.003;AMR_AF=0.3112;AFR_AF=0.0121;EUR_AF=0.2614;SAS_AF=0.2607;AA=A|||;VT=SNP
5	151960536	rs11953465	A	G	100	PASS	AC=1689;AF=0.33726;AN=5008;NS=2504;DP=19440;EAS_AF=0.2173;AMR_AF=0.3977;AFR_AF=0.3495;EUR_AF=0.341;SAS_AF=0.3978;AA=G|||;VT=SNP
5	151960560	rs72797215	C	G	100	PASS	AC=796;AF=0.158946;AN=5008;NS=2504;DP=20148;EAS_AF=0.0317;AMR_AF=0.3314;AFR_AF=0.0121;EUR_AF=0.2614;SAS_AF=0.2607;AA=C|||;VT=SNP
5	151961012	rs56828861	T	C	100	PASS	AC=642;AF=0.128195;AN=5008;NS=2504;DP=19836;EAS_AF=0.1825;AMR_AF=0.0389;AFR_AF=0.1747;EUR_AF=0.0676;SAS_AF=0.135;AA=T|||;VT=SNP
5	151961446	rs10046082	G	A	100	PASS	AC=824;AF=0.164537;AN=5008;NS=2504;DP=16520;EAS_AF=0.0317;AMR_AF=0.3343;AFR_AF=0.0318;EUR_AF=0.2614;SAS_AF=0.2607;AA=G|||;VT=SNP
5	151961639	rs72797217	C	T	100	PASS	AC=753;AF=0.150359;AN=5008;NS=2504;DP=9457;EAS_AF=0.003;AMR_AF=0.3112;AFR_AF=0.0121;EUR_AF=0.2614;SAS_AF=0.2607;AA=C|||;VT=SNP
5	151961998	rs4958319	T	A	100	PASS	AC=1698;AF=0.339058;AN=5008;NS=2504;DP=21386;EAS_AF=0.2173;AMR_AF=0.3991;AFR_AF=0.3563;EUR_AF=0.341;SAS_AF=0.3967;AA=A|||;VT=SNP
5	151962749	rs62395573	G	C	100	PASS	AC=642;AF=0.128195;AN=5008;NS=2504;DP=16194;EAS_AF=0.1825;AMR_AF=0.0389;AFR_AF=0.1747;EUR_AF=0.0676;SAS_AF=0.135;AA=G|||;VT=SNP
5	151963064	rs4360032	T	C	100	PASS	AC=844;AF=0.16853;AN=5008;NS=2504;DP=16151;EAS_AF=0.0317;AMR_AF=0.3343;AFR_AF=0.0469;EUR_AF=0.2614;SAS_AF=0.2607;AA=T|||;VT=SNP
5	151963272	rs4557395	G	T	100	PASS	AC=753;AF=0.150359;AN=5008;NS=2504;DP=18022;EAS_AF=0.003;AMR_AF=0.3112;AFR_AF=0.0121;EUR_AF=0.2614;SAS_AF=0.2607;AA=G|||;VT=SNP
5	151963332	rs4612055	T	C	100	PASS	AC=1701;AF=0.339657;AN=5008;NS=2504;DP=18785;EAS_AF=0.2173;AMR_AF=0.3991;AFR_AF=0.3585;EUR_AF=0.341;SAS_AF=0.3967;AA=C|||;VT=SNP
5	151963498	rs2964215	A	C	100	PASS	AC=3255;AF=0.64996;AN=5008;NS=2504;DP=20657;EAS_AF=0.3383;AMR_AF=0.6182;AFR_AF=0.8321;EUR_AF=0.7078;SAS_AF=0.6881;AA=C|||;VT=SNP
5	151964215	rs4958320	G	A	100	PASS	AC=846;AF=0.16893;AN=5008;NS=2504;DP=17530;EAS_AF=0.0317;AMR_AF=0.3343;AFR_AF=0.0477;EUR_AF=0.2614;SAS_AF=0.2618;AA=G|||;VT=SNP
5	151964513	rs10056525	C	T	100	PASS	AC=1367;AF=0.272963;AN=5008;NS=2504;DP=18586;EAS_AF=0.5367;AMR_AF=0.3184;AFR_AF=0.0976;EUR_AF=0.2485;SAS_AF=0.2311;AA=C|||;VT=SNP
5	151964590	rs4958562	C	T	100	PASS	AC=754;AF=0.150559;AN=5008;NS=2504;DP=17765;EAS_AF=0.003;AMR_AF=0.3112;AFR_AF=0.0121;EUR_AF=0.2614;SAS_AF=0.2618;AA=C|||;VT=SNP
5	151964595	rs4074300	C	T	100	PASS	AC=642;AF=0.128195;AN=5008;NS=2504;DP=17844;EAS_AF=0.1825;AMR_AF=0.0389;AFR_AF=0.1747;EUR_AF=0.0676;SAS_AF=0.135;AA=C|||;VT=SNP
5	151964713	rs61070048	A	C	100	PASS	AC=1698;AF=0.339058;AN=5008;NS=2504;DP=15709;EAS_AF=0.2173;AMR_AF=0.3991;AFR_AF=0.3563;EUR_AF=0.341;SAS_AF=0.3967;AA=C|||;VT=SNP
5	151965041	rs60230149	G	A	100	PASS	AC=1699;AF=0.339257;AN=5008;NS=2504;DP=14265;EAS_AF=0.2173;AMR_AF=0.3991;AFR_AF=0.357;EUR_AF=0.341;SAS_AF=0.3967;AA=A|||;VT=SNP
5	151965130	rs60025184	G	A	100	PASS	AC=1698;AF=0.339058;AN=5008;NS=2504;DP=13801;EAS_AF=0.2173;AMR_AF=0.3991;AFR_AF=0.3563;EUR_AF=0.341;SAS_AF=0.3967;AA=A|||;VT=SNP
5	151965205	rs2961768	G	A	100	PASS	AC=733;AF=0.146366;AN=5008;NS=2504;DP=13867;EAS_AF=0.1081;AMR_AF=0.0865;AFR_AF=0.2557;EUR_AF=0.1143;SAS_AF=0.1135;AA=G|||;VT=SNP
5	151965983	rs17113468	A	G	100	PASS	AC=642;AF=0.128195;AN=5008;NS=2504;DP=17204;EAS_AF=0.1825;AMR_AF=0.0389;AFR_AF=0.1747;EUR_AF=0.0676;SAS_AF=0.135;AA=A|||;VT=SNP
5	151966351	rs58475180	T	C	100	PASS	AC=1697;AF=0.338858;AN=5008;NS=2504;DP=16642;EAS_AF=0.2173;AMR_AF=0.3991;AFR_AF=0.3555;EUR_AF=0.341;SAS_AF=0.3967;AA=C|||;VT=SNP
5	151966501	rs60647622	A	G	100	PASS	AC=641;AF=0.127995;AN=5008;NS=2504;DP=19476;EAS_AF=0.1815;AMR_AF=0.0389;AFR_AF=0.1747;EUR_AF=0.0676;SAS_AF=0.135;AA=A|||;VT=SNP
5	151968114	rs12188263	A	T	100	PASS	AC=844;AF=0.16853;AN=5008;NS=2504;DP=21028;EAS_AF=0.0317;AMR_AF=0.3343;AFR_AF=0.0469;EUR_AF=0.2614;SAS_AF=0.2607;AA=A|||;VT=SNP
5	151969488	rs11746948	A	C	100	PASS	AC=446;AF=0.0890575;AN=5008;NS=2504;DP=17358;EAS_AF=0.1081;AMR_AF=0.0634;AFR_AF=0.0507;EUR_AF=0.1143;SAS_AF=0.1135;AA=A|||;VT=SNP
5	151970012	rs61641357	G	A	100	PASS	AC=642;AF=0.128195;AN=5008;NS=2504;DP=20136;EAS_AF=0.1825;AMR_AF=0.0389;AFR_AF=0.1747;EUR_AF=0.0676;SAS_AF=0.135;AA=G|||;VT=SNP
5	151970014	rs58558205	C	A	100	PASS	AC=642;AF=0.128195;AN=5008;NS=2504;DP=19948;EAS_AF=0.1825;AMR_AF=0.0389;AFR_AF=0.1747;EUR_AF=0.0676;SAS_AF=0.135;AA=C|||;VT=SNP
5	151970642	rs111868324	G	A	100	PASS	AC=1755;AF=0.350439;AN=5008;NS=2504;DP=20862;EAS_AF=0.6627;AMR_AF=0.3818;AFR_AF=0.1694;EUR_AF=0.2913;SAS_AF=0.3119;AA=g|||;VT=SNP
5	151971018	rs150724965	A	T	100	PASS	AC=796;AF=0.158946;AN=5008;NS=2504;DP=19144;EAS_AF=0.0317;AMR_AF=0.3314;AFR_AF=0.0121;EUR_AF=0.2614;SAS_AF=0.2607;AA=A|||;VT=SNP
5	151971727	rs57278503	C	A	100	PASS	AC=829;AF=0.165535;AN=5008;NS=2504;DP=19713;EAS_AF=0.1855;AMR_AF=0.062;AFR_AF=0.292;EUR_AF=0.0795;SAS_AF=0.136;AA=A|||;VT=SNP
5	151971843	rs58429828	C	G	100	PASS	AC=642;AF=0.128195;AN=5008;NS=2504;DP=17861;EAS_AF=0.1825;AMR_AF=0.0389;AFR_AF=0.1747;EUR_AF=0.0676;SAS_AF=0.135;AA=c|||;VT=SNP
5	151971852	rs4309960	A	G	100	PASS	AC=1705;AF=0.340455;AN=5008;NS=2504;DP=17172;EAS_AF=0.2173;AMR_AF=0.3991;AFR_AF=0.3616;EUR_AF=0.341;SAS_AF=0.3967;AA=G|||;VT=SNP
5	151972007	rs56656916	C	T	100	PASS	AC=642;AF=0.128195;AN=5008;NS=2504;DP=20179;EAS_AF=0.1825;AMR_AF=0.0389;AFR_AF=0.1747;EUR_AF=0.0676;SAS_AF=0.135;AA=C|||;VT=SNP
5	151972734	rs12657267	T	C	100	PASS	AC=213;AF=0.0425319;AN=5008;NS=2504;DP=11629;EAS_AF=0.0853;AMR_AF=0.0159;AFR_AF=0.0477;EUR_AF=0.0388;SAS_AF=0.0143;AA=T|||;VT=SNP
5	151973508	rs4473761	C	G	100	PASS	AC=754;AF=0.150559;AN=5008;NS=2504;DP=18679;EAS_AF=0.004;AMR_AF=0.3112;AFR_AF=0.0121;EUR_AF=0.2614;SAS_AF=0.2607;AA=C|||;VT=SNP
5	151973884	rs12188715	T	A	100	PASS	AC=796;AF=0.158946;AN=5008;NS=2504;DP=16759;EAS_AF=0.0317;AMR_AF=0.3314;AFR_AF=0.0121;EUR_AF=0.2614;SAS_AF=0.2607;AA=T|||;VT=SNP
5	151973924	rs10476785	A	G	100	PASS	AC=1729;AF=0.345248;AN=5008;NS=2504;DP=16569;EAS_AF=0.2173;AMR_AF=0.402;AFR_AF=0.3782;EUR_AF=0.341;SAS_AF=0.3967;AA=G|||;VT=SNP
5	151974201	rs11958345	T	A	100	PASS	AC=642;AF=0.128195;AN=5008;NS=2504;DP=14746;EAS_AF=0.1825;AMR_AF=0.0389;AFR_AF=0.1747;EUR_AF=0.0676;SAS_AF=0.135;AA=T|||;VT=SNP
5	151975432	rs72797227	T	C	100	PASS	AC=325;AF=0.0648962;AN=5008;NS=2504;DP=17487;EAS_AF=0.126;AMR_AF=0.0576;AFR_AF=0.0257;EUR_AF=0.0447;SAS_AF=0.0808;AA=T|||;VT=SNP
5	151975441	rs114852555	T	C	100	PASS	AC=149;AF=0.0297524;AN=5008;NS=2504;DP=17423;EAS_AF=0.0853;AMR_AF=0.0144;AFR_AF=0.0008;EUR_AF=0.0378;SAS_AF=0.0143;AA=T|||;VT=SNP
5	151975443	rs116047451	C	A	100	PASS	AC=149;AF=0.0297524;AN=5008;NS=2504;DP=17406;EAS_AF=0.0853;AMR_AF=0.0144;AFR_AF=0.0008;EUR_AF=0.0378;SAS_AF=0.0143;AA=C|||;VT=SNP
5	151976143	rs17453740	A	G	100	PASS	AC=796;AF=0.158946;AN=5008;NS=2504;DP=18128;EAS_AF=0.0317;AMR_AF=0.3314;AFR_AF=0.0121;EUR_AF=0.2614;SAS_AF=0.2607;AA=A|||;VT=SNP
5	151976244	rs17453775	C	T	100	PASS	AC=796;AF=0.158946;AN=5008;NS=2504;DP=19757;EAS_AF=0.0317;AMR_AF=0.3314;AFR_AF=0.0121;EUR_AF=0.2614;SAS_AF=0.2607;AA=C|||;VT=SNP
5	151976572	rs17113482	T	C	100	PASS	AC=643;AF=0.128395;AN=5008;NS=2504;DP=19663;EAS_AF=0.1825;AMR_AF=0.0389;AFR_AF=0.1755;EUR_AF=0.0676;SAS_AF=0.135;AA=C|||;VT=SNP
5	151976731	rs62395589	C	G	100	PASS	AC=640;AF=0.127796;AN=5008;NS=2504;DP=18456;EAS_AF=0.1815;AMR_AF=0.0389;AFR_AF=0.174;EUR_AF=0.0676;SAS_AF=0.135;AA=C|||;VT=SNP
5	151977841	rs17453880	G	A	100	PASS	AC=1507;AF=0.300919;AN=5008;NS=2504;DP=16427;EAS_AF=0.2341;AMR_AF=0.3732;AFR_AF=0.2216;EUR_AF=0.33;SAS_AF=0.3957;AA=G|||;VT=SNP
5	151977849	rs62395590	C	T	100	PASS	AC=641;AF=0.127995;AN=5008;NS=2504;DP=16207;EAS_AF=0.1815;AMR_AF=0.0389;AFR_AF=0.1747;EUR_AF=0.0676;SAS_AF=0.135;AA=C|||;VT=SNP
5	151978353	rs17113485	A	G	100	PASS	AC=1702;AF=0.339856;AN=5008;NS=2504;DP=17289;EAS_AF=0.2163;AMR_AF=0.3991;AFR_AF=0.3593;EUR_AF=0.341;SAS_AF=0.3978;AA=G|||;VT=SNP
5	151979110	rs7702312	A	T	100	PASS	AC=643;AF=0.128395;AN=5008;NS=2504;DP=21248;EAS_AF=0.1825;AMR_AF=0.0389;AFR_AF=0.1747;EUR_AF=0.0676;SAS_AF=0.136;AA=A|||;VT=SNP
5	151981048	rs72797231	C	T	100	PASS	AC=324;AF=0.0646965;AN=5008;NS=2504;DP=17160;EAS_AF=0.124;AMR_AF=0.0576;AFR_AF=0.0257;EUR_AF=0.0447;SAS_AF=0.0818;AA=C|||;VT=SNP
5	151981337	rs4958563	A	G	100	PASS	AC=1698;AF=0.339058;AN=5008;NS=2504;DP=18106;EAS_AF=0.2163;AMR_AF=0.3991;AFR_AF=0.3563;EUR_AF=0.341;SAS_AF=0.3978;AA=G|||;VT=SNP
5	151981696	rs12188451	G	A	100	PASS	AC=772;AF=0.154153;AN=5008;NS=2504;DP=20984;EAS_AF=0.0119;AMR_AF=0.1282;AFR_AF=0.1891;EUR_AF=0.2475;SAS_AF=0.1759;AA=G|||;VT=SNP
5	151982848	rs57670604	C	T	100	PASS	AC=641;AF=0.127995;AN=5008;NS=2504;DP=17167;EAS_AF=0.1806;AMR_AF=0.0389;AFR_AF=0.1747;EUR_AF=0.0676;SAS_AF=0.136;AA=C|||;VT=SNP
5	151983130	rs17113489	C	T	100	PASS	AC=641;AF=0.127995;AN=5008;NS=2504;DP=18211;EAS_AF=0.1806;AMR_AF=0.0389;AFR_AF=0.1747;EUR_AF=0.0676;SAS_AF=0.136;AA=C|||;VT=SNP
5	151983196	rs17113492	A	C	100	PASS	AC=640;AF=0.127796;AN=5008;NS=2504;DP=19945;EAS_AF=0.1806;AMR_AF=0.0389;AFR_AF=0.174;EUR_AF=0.0676;SAS_AF=0.136;AA=A|||;VT=SNP
5	151983819	rs11948856	T	G	100	PASS	AC=1744;AF=0.348243;AN=5008;NS=2504;DP=18499;EAS_AF=0.2153;AMR_AF=0.4035;AFR_AF=0.3865;EUR_AF=0.3439;SAS_AF=0.3988;AA=G|||;VT=SNP
5	151984483	rs12654855	A	G	100	PASS	AC=212;AF=0.0423323;AN=5008;NS=2504;DP=17033;EAS_AF=0.0853;AMR_AF=0.0159;AFR_AF=0.0477;EUR_AF=0.0378;SAS_AF=0.0143;AA=A|||;VT=SNP
5	151985224	rs11960155	G	A	100	PASS	AC=641;AF=0.127995;AN=5008;NS=2504;DP=19323;EAS_AF=0.1806;AMR_AF=0.0389;AFR_AF=0.1747;EUR_AF=0.0676;SAS_AF=0.136;AA=G|||;VT=SNP
5	151985487	rs7735160	C	T	100	PASS	AC=857;AF=0.171126;AN=5008;NS=2504;DP=18653;EAS_AF=0.1825;AMR_AF=0.0648;AFR_AF=0.3132;EUR_AF=0.0795;SAS_AF=0.137;AA=C|||;VT=SNP
5	151987572	rs78489830	G	C	100	PASS	AC=212;AF=0.0423323;AN=5008;NS=2504;DP=12216;EAS_AF=0.0853;AMR_AF=0.0159;AFR_AF=0.0477;EUR_AF=0.0378;SAS_AF=0.0143;AA=G|||;VT=SNP
5	151989792	rs80148650	A	T	100	PASS	AC=209;AF=0.0417332;AN=5008;NS=2504;DP=21629;EAS_AF=0.0853;AMR_AF=0.0159;AFR_AF=0.0454;EUR_AF=0.0378;SAS_AF=0.0143;AA=A|||;VT=SNP
5	151990053	rs56115245	G	T	100	PASS	AC=641;AF=0.127995;AN=5008;NS=2504;DP=17766;EAS_AF=0.1806;AMR_AF=0.0389;AFR_AF=0.1747;EUR_AF=0.0676;SAS_AF=0.136;AA=G|||;VT=SNP
5	151990481	rs11959980	G	A	100	PASS	AC=646;AF=0.128994;AN=5008;NS=2504;DP=13581;EAS_AF=0.1806;AMR_AF=0.0403;AFR_AF=0.1778;EUR_AF=0.0676;SAS_AF=0.136;AA=A|||;VT=SNP
5	151992251	rs4621548	C	T	100	PASS	AC=446;AF=0.0890575;AN=5008;NS=2504;DP=16514;EAS_AF=0.1081;AMR_AF=0.0634;AFR_AF=0.0507;EUR_AF=0.1143;SAS_AF=0.1135;AA=C|||;VT=SNP
5	151992490	rs36077352	C	T	100	PASS	AC=641;AF=0.127995;AN=5008;NS=2504;DP=19982;EAS_AF=0.1806;AMR_AF=0.0389;AFR_AF=0.1747;EUR_AF=0.0676;SAS_AF=0.136;AA=C|||;VT=SNP
5	151992765	rs72797233	A	G	100	PASS	AC=796;AF=0.158946;AN=5008;NS=2504;DP=18404;EAS_AF=0.0317;AMR_AF=0.3314;AFR_AF=0.0121;EUR_AF=0.2614;SAS_AF=0.2607;AA=A|||;VT=SNP
5	151992831	rs36044888	C	T	100	PASS	AC=775;AF=0.154752;AN=5008;NS=2504;DP=18260;EAS_AF=0.0119;AMR_AF=0.1282;AFR_AF=0.1891;EUR_AF=0.2475;SAS_AF=0.1789;AA=C|||;VT=SNP
5	151993238	rs114025627	C	T	100	PASS	AC=150;AF=0.0299521;AN=5008;NS=2504;DP=16451;EAS_AF=0.0853;AMR_AF=0.0144;AFR_AF=0.0015;EUR_AF=0.0378;SAS_AF=0.0143;AA=C|||;VT=SNP
5	151994019	rs6872479	G	T	100	PASS	AC=4215;AF=0.841653;AN=5008;NS=2504;DP=19872;EAS_AF=0.8919;AMR_AF=0.9135;AFR_AF=0.7012;EUR_AF=0.8827;SAS_AF=0.8865;AA=T|||;VT=SNP
5	151994224	rs6897983	T	C	100	PASS	AC=1700;AF=0.339457;AN=5008;NS=2504;DP=17520;EAS_AF=0.2153;AMR_AF=0.3991;AFR_AF=0.3585;EUR_AF=0.341;SAS_AF=0.3978;AA=C|||;VT=SNP
5	151996791	rs61294052	A	G	100	PASS	AC=641;AF=0.127995;AN=5008;NS=2504;DP=8467;EAS_AF=0.1806;AMR_AF=0.0389;AFR_AF=0.1747;EUR_AF=0.0676;SAS_AF=0.136;AA=A|||;VT=SNP
5	151996816	rs4326129	A	T	100	PASS	AC=1690;AF=0.33746;AN=5008;NS=2504;DP=8871;EAS_AF=0.6667;AMR_AF=0.3818;AFR_AF=0.1172;EUR_AF=0.2932;SAS_AF=0.3098;AA=T|||;VT=SNP
5	151997596	rs34322043	C	T	100	PASS	AC=707;AF=0.141174;AN=5008;NS=2504;DP=20203;EAS_AF=0.2738;AMR_AF=0.2032;AFR_AF=0.0053;EUR_AF=0.174;SAS_AF=0.1104;AA=C|||;VT=SNP
5	151998149	rs35458863	T	G	100	PASS	AC=708;AF=0.141374;AN=5008;NS=2504;DP=16525;EAS_AF=0.0129;AMR_AF=0.1182;AFR_AF=0.1422;EUR_AF=0.2485;SAS_AF=0.1789;AA=T|||;VT=SNP
5	151998463	rs72797237	A	C	100	PASS	AC=796;AF=0.158946;AN=5008;NS=2504;DP=15379;EAS_AF=0.0317;AMR_AF=0.3314;AFR_AF=0.0121;EUR_AF=0.2614;SAS_AF=0.2607;AA=A|||;VT=SNP
5	151998810	rs59054470	C	T	100	PASS	AC=643;AF=0.128395;AN=5008;NS=2504;DP=14602;EAS_AF=0.1796;AMR_AF=0.0389;AFR_AF=0.1747;EUR_AF=0.0676;SAS_AF=0.1391;AA=C|||;VT=SNP
5	151999029	rs12655008	T	C	100	PASS	AC=2461;AF=0.491414;AN=5008;NS=2504;DP=15336;EAS_AF=0.6776;AMR_AF=0.5086;AFR_AF=0.3033;EUR_AF=0.5417;SAS_AF=0.4898;AA=T|||;VT=SNP
5	151999305	rs12054984	T	A	100	PASS	AC=1684;AF=0.336262;AN=5008;NS=2504;DP=17966;EAS_AF=0.6647;AMR_AF=0.3804;AFR_AF=0.1135;EUR_AF=0.2942;SAS_AF=0.3108;AA=T|||;VT=SNP
5	151999315	rs12055147	A	C	100	PASS	AC=1685;AF=0.336462;AN=5008;NS=2504;DP=18448;EAS_AF=0.6657;AMR_AF=0.3804;AFR_AF=0.1135;EUR_AF=0.2942;SAS_AF=0.3108;AA=A|||;VT=SNP
5	151999410	rs72797241	G	A	100	PASS	AC=844;AF=0.16853;AN=5008;NS=2504;DP=19656;EAS_AF=0.0317;AMR_AF=0.3343;AFR_AF=0.0469;EUR_AF=0.2614;SAS_AF=0.2607;AA=G|||;VT=SNP
5	151999652	rs34106489	A	G	100	PASS	AC=1685;AF=0.336462;AN=5008;NS=2504;DP=22163;EAS_AF=0.6657;AMR_AF=0.3804;AFR_AF=0.1135;EUR_AF=0.2942;SAS_AF=0.3108;AA=A|||;VT=SNP
5	151999906	rs72797243	G	A	100	PASS	AC=796;AF=0.158946;AN=5008;NS=2504;DP=19863;EAS_AF=0.0317;AMR_AF=0.3314;AFR_AF=0.0121;EUR_AF=0.2614;SAS_AF=0.2607;AA=G|||;VT=SNP
5	151999934	rs59126622	G	T	100	PASS	AC=1698;AF=0.339058;AN=5008;NS=2504;DP=20689;EAS_AF=0.2143;AMR_AF=0.3991;AFR_AF=0.3578;EUR_AF=0.341;SAS_AF=0.3978;AA=T|||;VT=SNP
5	152000715	rs62395600	A	G	100	PASS	AC=640;AF=0.127796;AN=5008;NS=2504;DP=19420;EAS_AF=0.1796;AMR_AF=0.0389;AFR_AF=0.1747;EUR_AF=0.0676;SAS_AF=0.136;AA=A|||;VT=SNP
5	152000936	rs73801718	T	G	100	PASS	AC=640;AF=0.127796;AN=5008;NS=2504;DP=15411;EAS_AF=0.1796;AMR_AF=0.0389;AFR_AF=0.1747;EUR_AF=0.0676;SAS_AF=0.136;AA=T|||;VT=SNP
5	152002303	rs12522538	A	G	100	PASS	AC=1700;AF=0.339457;AN=5008;NS=2504;DP=18776;EAS_AF=0.2143;AMR_AF=0.3991;AFR_AF=0.3593;EUR_AF=0.341;SAS_AF=0.3978;AA=A|||;VT=SNP
5	152004124	rs2964263	C	G	100	PASS	AC=1679;AF=0.335264;AN=5008;NS=2504;DP=16331;EAS_AF=0.6647;AMR_AF=0.3804;AFR_AF=0.1135;EUR_AF=0.2903;SAS_AF=0.3098;AA=C|||;VT=SNP
5	152004166	rs7703966	C	T	100	PASS	AC=641;AF=0.127995;AN=5008;NS=2504;DP=14054;EAS_AF=0.1796;AMR_AF=0.0389;AFR_AF=0.1755;EUR_AF=0.0676;SAS_AF=0.136;AA=C|||;VT=SNP
5	152004603	rs34962096	A	T	100	PASS	AC=709;AF=0.141573;AN=5008;NS=2504;DP=14204;EAS_AF=0.0129;AMR_AF=0.1167;AFR_AF=0.143;EUR_AF=0.2495;SAS_AF=0.1789;AA=a|||;VT=SNP
5	152004727	rs11167584	A	C	100	PASS	AC=1058;AF=0.211262;AN=5008;NS=2504;DP=17180;EAS_AF=0.0357;AMR_AF=0.3602;AFR_AF=0.1831;EUR_AF=0.2724;SAS_AF=0.2618;AA=C|||;VT=SNP
5	152004892	rs12153605	T	A	100	PASS	AC=706;AF=0.140974;AN=5008;NS=2504;DP=17816;EAS_AF=0.0129;AMR_AF=0.1167;AFR_AF=0.1422;EUR_AF=0.2495;SAS_AF=0.1769;AA=T|||;VT=SNP
5	152005058	rs11955130	G	A	100	PASS	AC=640;AF=0.127796;AN=5008;NS=2504;DP=18469;EAS_AF=0.1796;AMR_AF=0.0389;AFR_AF=0.1747;EUR_AF=0.0676;SAS_AF=0.136;AA=G|||;VT=SNP
5	152005102	rs12658941	T	G	100	PASS	AC=448;AF=0.0894569;AN=5008;NS=2504;DP=17730;EAS_AF=0.1081;AMR_AF=0.0648;AFR_AF=0.0484;EUR_AF=0.1173;SAS_AF=0.1145;AA=T|||;VT=SNP
5	152005941	rs4958564	T	C	100	PASS	AC=873;AF=0.174321;AN=5008;NS=2504;DP=14960;EAS_AF=0.0317;AMR_AF=0.3372;AFR_AF=0.0673;EUR_AF=0.2614;SAS_AF=0.2607;AA=T|||;VT=SNP
5	152006087	rs4958565	T	C	100	PASS	AC=753;AF=0.150359;AN=5008;NS=2504;DP=18946;EAS_AF=0.003;AMR_AF=0.3112;AFR_AF=0.0121;EUR_AF=0.2614;SAS_AF=0.2607;AA=T|||;VT=SNP
5	152006997	rs13359939	G	A	100	PASS	AC=874;AF=0.174521;AN=5008;NS=2504;DP=16925;EAS_AF=0.0317;AMR_AF=0.3372;AFR_AF=0.0673;EUR_AF=0.2614;SAS_AF=0.2618;AA=G|||;VT=SNP
5	152007075	rs13361438	A	C	100	PASS	AC=1090;AF=0.217652;AN=5008;NS=2504;DP=16869;EAS_AF=0.0347;AMR_AF=0.3646;AFR_AF=0.2035;EUR_AF=0.2734;SAS_AF=0.2638;AA=C|||;VT=SNP
5	152008600	rs4487479	C	G	100	PASS	AC=1766;AF=0.352636;AN=5008;NS=2504;DP=17645;EAS_AF=0.2153;AMR_AF=0.4049;AFR_AF=0.4032;EUR_AF=0.3439;SAS_AF=0.3978;AA=g|||;VT=SNP
5	152008902	rs55648729	G	T	100	PASS	AC=754;AF=0.150559;AN=5008;NS=2504;DP=18199;EAS_AF=0.003;AMR_AF=0.3112;AFR_AF=0.0121;EUR_AF=0.2614;SAS_AF=0.2618;AA=G|||;VT=SNP
5	152009347	rs60862272	A	G	100	PASS	AC=1735;AF=0.346446;AN=5008;NS=2504;DP=18804;EAS_AF=0.2153;AMR_AF=0.4035;AFR_AF=0.3805;EUR_AF=0.3439;SAS_AF=0.3978;AA=G|||;VT=SNP
5	152009417	rs4246033	T	C	100	PASS	AC=874;AF=0.174521;AN=5008;NS=2504;DP=20158;EAS_AF=0.0317;AMR_AF=0.3372;AFR_AF=0.0673;EUR_AF=0.2614;SAS_AF=0.2618;AA=C|||;VT=SNP
5	152009435	rs2964260	T	C	100	PASS	AC=2456;AF=0.490415;AN=5008;NS=2504;DP=19890;EAS_AF=0.6766;AMR_AF=0.5072;AFR_AF=0.3033;EUR_AF=0.5398;SAS_AF=0.4888;AA=T|||;VT=SNP
5	152010341	rs35706568	T	G	100	PASS	AC=366;AF=0.0730831;AN=5008;NS=2504;DP=19309;EAS_AF=0.0119;AMR_AF=0.0605;AFR_AF=0.0408;EUR_AF=0.1441;SAS_AF=0.1155;AA=T|||;VT=SNP
5	152010642	rs10515674	G	A	100	PASS	AC=395;AF=0.0788738;AN=5008;NS=2504;DP=20069;EAS_AF=0.1081;AMR_AF=0.0634;AFR_AF=0.0091;EUR_AF=0.1183;SAS_AF=0.1135;AA=G|||;VT=SNP
5	152010999	rs72797251	G	A	100	PASS	AC=754;AF=0.150559;AN=5008;NS=2504;DP=20090;EAS_AF=0.003;AMR_AF=0.3112;AFR_AF=0.0121;EUR_AF=0.2614;SAS_AF=0.2618;AA=G|||;VT=SNP
5	152011505	rs7733725	T	G	100	PASS	AC=1709;AF=0.341254;AN=5008;NS=2504;DP=21737;EAS_AF=0.6657;AMR_AF=0.3804;AFR_AF=0.1286;EUR_AF=0.2952;SAS_AF=0.3139;AA=T|||;VT=SNP
5	152011653	rs6873744	G	T	100	PASS	AC=398;AF=0.0794728;AN=5008;NS=2504;DP=21881;EAS_AF=0.1081;AMR_AF=0.062;AFR_AF=0.0121;EUR_AF=0.1183;SAS_AF=0.1135;AA=G|||;VT=SNP
5	152011814	rs11956651	G	A	100	PASS	AC=1122;AF=0.224042;AN=5008;NS=2504;DP=23527;EAS_AF=0.0347;AMR_AF=0.3746;AFR_AF=0.2224;EUR_AF=0.2734;SAS_AF=0.2638;AA=G|||;VT=SNP
5	152012437	rs67979431	G	T	100	PASS	AC=1118;AF=0.223243;AN=5008;NS=2504;DP=20032;EAS_AF=0.0347;AMR_AF=0.3746;AFR_AF=0.2209;EUR_AF=0.2714;SAS_AF=0.2638;AA=T|||;VT=SNP
5	152012507	rs72797254	T	C	100	PASS	AC=797;AF=0.159145;AN=5008;NS=2504;DP=19121;EAS_AF=0.0317;AMR_AF=0.3314;AFR_AF=0.0121;EUR_AF=0.2604;SAS_AF=0.2628;AA=T|||;VT=SNP
5	152012755	rs10043260	G	C	100	PASS	AC=4202;AF=0.839058;AN=5008;NS=2504;DP=16404;EAS_AF=0.8919;AMR_AF=0.8991;AFR_AF=0.7179;EUR_AF=0.8608;SAS_AF=0.8834;AA=C|||;VT=SNP
5	152012795	rs9324734	G	A	100	PASS	AC=1123;AF=0.224241;AN=5008;NS=2504;DP=18065;EAS_AF=0.0347;AMR_AF=0.3746;AFR_AF=0.2239;EUR_AF=0.2724;SAS_AF=0.2638;AA=G|||;VT=SNP
5	152013316	rs6884556	G	C	100	PASS	AC=1123;AF=0.224241;AN=5008;NS=2504;DP=14211;EAS_AF=0.0347;AMR_AF=0.3746;AFR_AF=0.2239;EUR_AF=0.2724;SAS_AF=0.2638;AA=G|||;VT=SNP
5	152013789	rs10515675	G	C	100	PASS	AC=1123;AF=0.224241;AN=5008;NS=2504;DP=20119;EAS_AF=0.0347;AMR_AF=0.3746;AFR_AF=0.2239;EUR_AF=0.2724;SAS_AF=0.2638;AA=C|||;VT=SNP
5	152013887	rs10515676	G	A	100	PASS	AC=1123;AF=0.224241;AN=5008;NS=2504;DP=20278;EAS_AF=0.0347;AMR_AF=0.3746;AFR_AF=0.2239;EUR_AF=0.2724;SAS_AF=0.2638;AA=G|||;VT=SNP
5	152014061	rs4958566	C	T	100	PASS	AC=1123;AF=0.224241;AN=5008;NS=2504;DP=21923;EAS_AF=0.0347;AMR_AF=0.3746;AFR_AF=0.2239;EUR_AF=0.2724;SAS_AF=0.2638;AA=C|||;VT=SNP
5	152014666	rs6871699	T	C	100	PASS	AC=1124;AF=0.224441;AN=5008;NS=2504;DP=18847;EAS_AF=0.0347;AMR_AF=0.3746;AFR_AF=0.2239;EUR_AF=0.2734;SAS_AF=0.2638;AA=C|||;VT=SNP
5	152014941	rs17454420	G	A	100	PASS	AC=798;AF=0.159345;AN=5008;NS=2504;DP=19100;EAS_AF=0.0317;AMR_AF=0.3314;AFR_AF=0.0121;EUR_AF=0.2614;SAS_AF=0.2628;AA=G|||;VT=SNP
5	152015208	rs6895969	G	A	100	PASS	AC=1125;AF=0.224641;AN=5008;NS=2504;DP=17509;EAS_AF=0.0347;AMR_AF=0.3746;AFR_AF=0.2247;EUR_AF=0.2734;SAS_AF=0.2638;AA=A|||;VT=SNP
5	152015597	rs4958567	T	G	100	PASS	AC=1125;AF=0.224641;AN=5008;NS=2504;DP=16094;EAS_AF=0.0347;AMR_AF=0.3746;AFR_AF=0.2247;EUR_AF=0.2734;SAS_AF=0.2638;AA=G|||;VT=SNP
5	152016093	rs4958568	G	A	100	PASS	AC=1127;AF=0.22504;AN=5008;NS=2504;DP=17598;EAS_AF=0.0357;AMR_AF=0.3746;AFR_AF=0.2247;EUR_AF=0.2744;SAS_AF=0.2638;AA=A|||;VT=SNP
5	152016105	rs4958569	A	G	100	PASS	AC=1125;AF=0.224641;AN=5008;NS=2504;DP=17428;EAS_AF=0.0347;AMR_AF=0.3746;AFR_AF=0.2247;EUR_AF=0.2734;SAS_AF=0.2638;AA=G|||;VT=SNP
5	152016594	rs4406125	G	A	100	PASS	AC=1124;AF=0.224441;AN=5008;NS=2504;DP=17498;EAS_AF=0.0347;AMR_AF=0.3746;AFR_AF=0.2247;EUR_AF=0.2724;SAS_AF=0.2638;AA=A|||;VT=SNP
5	152017153	rs17113527	A	T	100	PASS	AC=626;AF=0.125;AN=5008;NS=2504;DP=18445;EAS_AF=0.1806;AMR_AF=0.036;AFR_AF=0.1717;EUR_AF=0.0616;SAS_AF=0.1329;AA=A|||;VT=SNP
5	152018010	rs72797261	G	A	100	PASS	AC=241;AF=0.048123;AN=5008;NS=2504;DP=19074;EAS_AF=0.0228;AMR_AF=0.049;AFR_AF=0.0045;EUR_AF=0.0805;SAS_AF=0.0992;AA=G|||;VT=SNP
5	152018182	rs17454604	C	T	100	PASS	AC=300;AF=0.0599042;AN=5008;NS=2504;DP=19188;EAS_AF=0.0119;AMR_AF=0.0605;AFR_AF=0.0068;EUR_AF=0.1441;SAS_AF=0.0941;AA=C|||;VT=SNP
5	152018251	rs17454632	G	T	100	PASS	AC=714;AF=0.142572;AN=5008;NS=2504;DP=20487;EAS_AF=0.0119;AMR_AF=0.1196;AFR_AF=0.1483;EUR_AF=0.2505;SAS_AF=0.1748;AA=G|||;VT=SNP
5	152018288	rs72797262	C	A	100	PASS	AC=755;AF=0.150759;AN=5008;NS=2504;DP=21386;EAS_AF=0.003;AMR_AF=0.3112;AFR_AF=0.0121;EUR_AF=0.2614;SAS_AF=0.2628;AA=C|||;VT=SNP
5	152018343	rs4398624	T	C	100	PASS	AC=1165;AF=0.232628;AN=5008;NS=2504;DP=20315;EAS_AF=0.0347;AMR_AF=0.3775;AFR_AF=0.2534;EUR_AF=0.2734;SAS_AF=0.2638;AA=C|||;VT=SNP
5	152018641	rs34839589	G	A	100	PASS	AC=698;AF=0.139377;AN=5008;NS=2504;DP=19415;EAS_AF=0.0119;AMR_AF=0.1196;AFR_AF=0.1362;EUR_AF=0.2505;SAS_AF=0.1748;AA=G|||;VT=SNP
5	152019279	rs2961753	A	G	100	PASS	AC=1701;AF=0.339657;AN=5008;NS=2504;DP=17333;EAS_AF=0.6647;AMR_AF=0.3761;AFR_AF=0.1293;EUR_AF=0.2932;SAS_AF=0.3108;AA=A|||;VT=SNP
5	152019463	rs4413521	T	G	100	PASS	AC=720;AF=0.14377;AN=5008;NS=2504;DP=17454;EAS_AF=0.0119;AMR_AF=0.121;AFR_AF=0.1483;EUR_AF=0.2515;SAS_AF=0.1789;AA=T|||;VT=SNP
5	152019865	rs4610448	A	T	100	PASS	AC=1751;AF=0.349641;AN=5008;NS=2504;DP=18209;EAS_AF=0.2153;AMR_AF=0.4107;AFR_AF=0.3956;EUR_AF=0.336;SAS_AF=0.3967;AA=A|||;VT=SNP
5	152020091	rs2964258	G	T	100	PASS	AC=4205;AF=0.839657;AN=5008;NS=2504;DP=18948;EAS_AF=0.8919;AMR_AF=0.9107;AFR_AF=0.7005;EUR_AF=0.8787;SAS_AF=0.8834;AA=T|||;VT=SNP
5	152020280	rs71588055	G	T	100	PASS	AC=718;AF=0.143371;AN=5008;NS=2504;DP=16072;EAS_AF=0.0119;AMR_AF=0.121;AFR_AF=0.1483;EUR_AF=0.2515;SAS_AF=0.1769;AA=G|||;VT=SNP
5	152020283	rs147881221	C	T	100	PASS	AC=182;AF=0.0363419;AN=5008;NS=2504;DP=15990;EAS_AF=0.0853;AMR_AF=0.0159;AFR_AF=0.025;EUR_AF=0.0378;SAS_AF=0.0143;AA=C|||;VT=SNP
5	152020604	rs4958321	G	T	100	PASS	AC=1793;AF=0.358027;AN=5008;NS=2504;DP=18948;EAS_AF=0.2153;AMR_AF=0.4135;AFR_AF=0.4266;EUR_AF=0.335;SAS_AF=0.3967;AA=T|||;VT=SNP
5	152020639	rs4958322	A	G	100	PASS	AC=1792;AF=0.357827;AN=5008;NS=2504;DP=17367;EAS_AF=0.2153;AMR_AF=0.4135;AFR_AF=0.4259;EUR_AF=0.335;SAS_AF=0.3967;AA=A|||;VT=SNP
5	152020985	rs2961750	T	C	100	PASS	AC=3455;AF=0.689896;AN=5008;NS=2504;DP=20326;EAS_AF=0.88;AMR_AF=0.7882;AFR_AF=0.5257;EUR_AF=0.6282;SAS_AF=0.7096;AA=C|||;VT=SNP
5	152021198	rs17564660	C	T	100	PASS	AC=423;AF=0.0844649;AN=5008;NS=2504;DP=19071;EAS_AF=0.1081;AMR_AF=0.0648;AFR_AF=0.0295;EUR_AF=0.1183;SAS_AF=0.1135;AA=C|||;VT=SNP
5	152021767	rs4958323	A	G	100	PASS	AC=798;AF=0.159345;AN=5008;NS=2504;DP=18692;EAS_AF=0.0317;AMR_AF=0.3314;AFR_AF=0.0121;EUR_AF=0.2614;SAS_AF=0.2628;AA=A|||;VT=SNP
5	152022028	rs79946733	C	T	100	PASS	AC=107;AF=0.0213658;AN=5008;NS=2504;DP=19235;EAS_AF=0.0079;AMR_AF=0.0043;AFR_AF=0;EUR_AF=0.0089;SAS_AF=0.089;AA=C|||;VT=SNP
5	152022095	rs17454953	G	A	100	PASS	AC=158;AF=0.0315495;AN=5008;NS=2504;DP=17695;EAS_AF=0.0853;AMR_AF=0.0144;AFR_AF=0.0076;EUR_AF=0.0378;SAS_AF=0.0143;AA=G|||;VT=SNP
5	152022254	rs4958570	C	G	100	PASS	AC=1777;AF=0.354832;AN=5008;NS=2504;DP=16546;EAS_AF=0.2153;AMR_AF=0.4121;AFR_AF=0.4138;EUR_AF=0.335;SAS_AF=0.3988;AA=G|||;VT=SNP
5	152022385	rs4958324	T	C	100	PASS	AC=1816;AF=0.36262;AN=5008;NS=2504;DP=14692;EAS_AF=0.2163;AMR_AF=0.415;AFR_AF=0.4425;EUR_AF=0.335;SAS_AF=0.3967;AA=C|||;VT=SNP
5	152022828	rs6887284	T	C	100	PASS	AC=401;AF=0.0800719;AN=5008;NS=2504;DP=18725;EAS_AF=0.1081;AMR_AF=0.0634;AFR_AF=0.0121;EUR_AF=0.1193;SAS_AF=0.1145;AA=T|||;VT=SNP
5	152024369	rs10056328	C	G	100	PASS	AC=1792;AF=0.357827;AN=5008;NS=2504;DP=23462;EAS_AF=0.2163;AMR_AF=0.4135;AFR_AF=0.4251;EUR_AF=0.335;SAS_AF=0.3967;AA=C|||;VT=SNP
5	152024757	rs6579952	T	C	100	PASS	AC=3479;AF=0.694688;AN=5008;NS=2504;DP=18822;EAS_AF=0.88;AMR_AF=0.7896;AFR_AF=0.5431;EUR_AF=0.6282;SAS_AF=0.7096;AA=C|||;VT=SNP
5	152025408	rs2961752	G	A	100	PASS	AC=1654;AF=0.330272;AN=5008;NS=2504;DP=18381;EAS_AF=0.6627;AMR_AF=0.3732;AFR_AF=0.0991;EUR_AF=0.2922;SAS_AF=0.3088;AA=G|||;VT=SNP
5	152026986	rs4391148	T	C	100	PASS	AC=1816;AF=0.36262;AN=5008;NS=2504;DP=18195;EAS_AF=0.2163;AMR_AF=0.415;AFR_AF=0.4425;EUR_AF=0.335;SAS_AF=0.3967;AA=T|||;VT=SNP
5	152027165	rs6863717	G	C	100	PASS	AC=1817;AF=0.362819;AN=5008;NS=2504;DP=4530;EAS_AF=0.2163;AMR_AF=0.415;AFR_AF=0.4433;EUR_AF=0.335;SAS_AF=0.3967;AA=C|||;VT=SNP
5	152027557	rs6885111	T	C	100	PASS	AC=1816;AF=0.36262;AN=5008;NS=2504;DP=18402;EAS_AF=0.2163;AMR_AF=0.415;AFR_AF=0.4425;EUR_AF=0.335;SAS_AF=0.3967;AA=T|||;VT=SNP
5	152027678	rs6885419	T	C	100	PASS	AC=1817;AF=0.362819;AN=5008;NS=2504;DP=19967;EAS_AF=0.2163;AMR_AF=0.415;AFR_AF=0.4433;EUR_AF=0.335;SAS_AF=0.3967;AA=T|||;VT=SNP
5	152028136	rs6869129	G	A	100	PASS	AC=1816;AF=0.36262;AN=5008;NS=2504;DP=18848;EAS_AF=0.2163;AMR_AF=0.415;AFR_AF=0.4425;EUR_AF=0.335;SAS_AF=0.3967;AA=G|||;VT=SNP
5	152028204	rs56014830	T	A	100	PASS	AC=798;AF=0.159345;AN=5008;NS=2504;DP=17745;EAS_AF=0.0317;AMR_AF=0.3314;AFR_AF=0.0121;EUR_AF=0.2614;SAS_AF=0.2628;AA=T|||;VT=SNP
5	152028257	rs6868896	A	G	100	PASS	AC=1062;AF=0.212061;AN=5008;NS=2504;DP=18148;EAS_AF=0.2123;AMR_AF=0.1037;AFR_AF=0.4304;EUR_AF=0.0746;SAS_AF=0.135;AA=A|||;VT=SNP
5	152028258	rs6869035	C	T	100	PASS	AC=1817;AF=0.362819;AN=5008;NS=2504;DP=18183;EAS_AF=0.2153;AMR_AF=0.415;AFR_AF=0.4425;EUR_AF=0.337;SAS_AF=0.3967;AA=T|||;VT=SNP
5	152028536	rs7730088	T	G	100	PASS	AC=1816;AF=0.36262;AN=5008;NS=2504;DP=18384;EAS_AF=0.2153;AMR_AF=0.415;AFR_AF=0.4425;EUR_AF=0.335;SAS_AF=0.3978;AA=G|||;VT=SNP
5	152028550	rs10477025	C	A	100	PASS	AC=1656;AF=0.330671;AN=5008;NS=2504;DP=18643;EAS_AF=0.6637;AMR_AF=0.3746;AFR_AF=0.0991;EUR_AF=0.2922;SAS_AF=0.3088;AA=C|||;VT=SNP
5	152028739	rs7730407	T	C	100	PASS	AC=649;AF=0.129593;AN=5008;NS=2504;DP=20077;EAS_AF=0.1806;AMR_AF=0.0375;AFR_AF=0.1884;EUR_AF=0.0616;SAS_AF=0.1329;AA=T|||;VT=SNP
5	152028793	rs35974504	A	G	100	PASS	AC=722;AF=0.144169;AN=5008;NS=2504;DP=19900;EAS_AF=0.0129;AMR_AF=0.1196;AFR_AF=0.1498;EUR_AF=0.2515;SAS_AF=0.1789;AA=A|||;VT=SNP
5	152028995	rs4618416	G	A	100	PASS	AC=1815;AF=0.36242;AN=5008;NS=2504;DP=18452;EAS_AF=0.2153;AMR_AF=0.415;AFR_AF=0.4425;EUR_AF=0.335;SAS_AF=0.3967;AA=A|||;VT=SNP
5	152029577	rs11167585	A	C	100	PASS	AC=1775;AF=0.354433;AN=5008;NS=2504;DP=18531;EAS_AF=0.2163;AMR_AF=0.4121;AFR_AF=0.413;EUR_AF=0.335;SAS_AF=0.3967;AA=C|||;VT=SNP
5	152030041	rs12518097	T	C	100	PASS	AC=1773;AF=0.354034;AN=5008;NS=2504;DP=19367;EAS_AF=0.2153;AMR_AF=0.4121;AFR_AF=0.413;EUR_AF=0.334;SAS_AF=0.3967;AA=C|||;VT=SNP
5	152030362	rs13171648	C	G	100	PASS	AC=720;AF=0.14377;AN=5008;NS=2504;DP=21214;EAS_AF=0.0129;AMR_AF=0.1196;AFR_AF=0.149;EUR_AF=0.2505;SAS_AF=0.1789;AA=C|||;VT=SNP
5	152030714	rs4958571	G	T	100	PASS	AC=1772;AF=0.353834;AN=5008;NS=2504;DP=19055;EAS_AF=0.2153;AMR_AF=0.4121;AFR_AF=0.413;EUR_AF=0.333;SAS_AF=0.3967;AA=T|||;VT=SNP
5	152031043	rs34274502	A	G	100	PASS	AC=701;AF=0.139976;AN=5008;NS=2504;DP=18692;EAS_AF=0.0119;AMR_AF=0.1196;AFR_AF=0.1369;EUR_AF=0.2505;SAS_AF=0.1769;AA=A|||;VT=SNP
5	152031109	rs4958572	C	T	100	PASS	AC=1773;AF=0.354034;AN=5008;NS=2504;DP=18672;EAS_AF=0.2153;AMR_AF=0.4121;AFR_AF=0.413;EUR_AF=0.334;SAS_AF=0.3967;AA=C|||;VT=SNP
5	152031212	rs34790040	T	G	100	PASS	AC=1701;AF=0.339657;AN=5008;NS=2504;DP=19913;EAS_AF=0.6647;AMR_AF=0.3775;AFR_AF=0.1278;EUR_AF=0.2932;SAS_AF=0.3119;AA=T|||;VT=SNP
5	152031320	rs6886482	G	C	100	PASS	AC=1774;AF=0.354233;AN=5008;NS=2504;DP=18624;EAS_AF=0.2153;AMR_AF=0.4121;AFR_AF=0.4138;EUR_AF=0.334;SAS_AF=0.3967;AA=C|||;VT=SNP
5	152031650	rs72797284	A	G	100	PASS	AC=797;AF=0.159145;AN=5008;NS=2504;DP=16971;EAS_AF=0.0317;AMR_AF=0.3314;AFR_AF=0.0121;EUR_AF=0.2604;SAS_AF=0.2628;AA=A|||;VT=SNP
5	152031752	rs6868043	T	C	100	PASS	AC=1773;AF=0.354034;AN=5008;NS=2504;DP=16644;EAS_AF=0.2153;AMR_AF=0.4121;AFR_AF=0.413;EUR_AF=0.334;SAS_AF=0.3967;AA=T|||;VT=SNP
5	152032374	rs61494452	T	C	100	PASS	AC=648;AF=0.129393;AN=5008;NS=2504;DP=19545;EAS_AF=0.1806;AMR_AF=0.0375;AFR_AF=0.1876;EUR_AF=0.0616;SAS_AF=0.1329;AA=t|||;VT=SNP
5	152032506	rs7731459	C	T	100	PASS	AC=1749;AF=0.349241;AN=5008;NS=2504;DP=18954;EAS_AF=0.2153;AMR_AF=0.4107;AFR_AF=0.3956;EUR_AF=0.334;SAS_AF=0.3967;AA=T|||;VT=SNP
5	152033079	rs11953908	G	A	100	PASS	AC=625;AF=0.1248;AN=5008;NS=2504;DP=16181;EAS_AF=0.1806;AMR_AF=0.036;AFR_AF=0.1702;EUR_AF=0.0616;SAS_AF=0.1339;AA=G|||;VT=SNP
5	152033210	rs11960369	A	G	100	PASS	AC=838;AF=0.167332;AN=5008;NS=2504;DP=13447;EAS_AF=0.1835;AMR_AF=0.0648;AFR_AF=0.3041;EUR_AF=0.0736;SAS_AF=0.135;AA=A|||;VT=SNP
5	152035887	rs55725723	A	T	100	PASS	AC=881;AF=0.175919;AN=5008;NS=2504;DP=19935;EAS_AF=0.1835;AMR_AF=0.0735;AFR_AF=0.3321;EUR_AF=0.0736;SAS_AF=0.135;AA=a|||;VT=SNP
5	152038404	rs77359932	C	G	100	PASS	AC=1702;AF=0.339856;AN=5008;NS=2504;DP=18804;EAS_AF=0.6647;AMR_AF=0.3775;AFR_AF=0.1286;EUR_AF=0.2932;SAS_AF=0.3119;AA=c|||;VT=SNP
5	152039638	rs12515178	G	A	100	PASS	AC=1751;AF=0.349641;AN=5008;NS=2504;DP=13992;EAS_AF=0.2153;AMR_AF=0.4121;AFR_AF=0.3956;EUR_AF=0.334;SAS_AF=0.3978;AA=G|||;VT=SNP
5	152040092	rs4457062	G	C	100	PASS	AC=1692;AF=0.337859;AN=5008;NS=2504;DP=15774;EAS_AF=0.6647;AMR_AF=0.3746;AFR_AF=0.1293;EUR_AF=0.2883;SAS_AF=0.3078;AA=G|||;VT=SNP
5	152040281	rs10037655	C	T	100	PASS	AC=1732;AF=0.345847;AN=5008;NS=2504;DP=16609;EAS_AF=0.2153;AMR_AF=0.4092;AFR_AF=0.3828;EUR_AF=0.334;SAS_AF=0.3978;AA=T|||;VT=SNP
5	152041300	rs10041396	T	C	100	PASS	AC=1756;AF=0.350639;AN=5008;NS=2504;DP=18458;EAS_AF=0.2153;AMR_AF=0.4107;AFR_AF=0.3964;EUR_AF=0.334;SAS_AF=0.4029;AA=C|||;VT=SNP
5	152041409	rs10041415	T	C	100	PASS	AC=1760;AF=0.351438;AN=5008;NS=2504;DP=19981;EAS_AF=0.2153;AMR_AF=0.4107;AFR_AF=0.3964;EUR_AF=0.334;SAS_AF=0.407;AA=C|||;VT=SNP
5	152041960	rs7725525	C	G	100	PASS	AC=1795;AF=0.358427;AN=5008;NS=2504;DP=19707;EAS_AF=0.2153;AMR_AF=0.4135;AFR_AF=0.4251;EUR_AF=0.333;SAS_AF=0.4029;AA=G|||;VT=SNP
5	152042028	rs7707955	T	G	100	PASS	AC=1754;AF=0.35024;AN=5008;NS=2504;DP=20281;EAS_AF=0.2153;AMR_AF=0.4107;AFR_AF=0.3956;EUR_AF=0.333;SAS_AF=0.4029;AA=G|||;VT=SNP
5	152042167	rs10039266	G	A	100	PASS	AC=1748;AF=0.349042;AN=5008;NS=2504;DP=18576;EAS_AF=0.2153;AMR_AF=0.4107;AFR_AF=0.3956;EUR_AF=0.333;SAS_AF=0.3967;AA=A|||;VT=SNP
5	152043215	rs6877248	T	C	100	PASS	AC=630;AF=0.125799;AN=5008;NS=2504;DP=16964;EAS_AF=0.1806;AMR_AF=0.036;AFR_AF=0.171;EUR_AF=0.0616;SAS_AF=0.138;AA=T|||;VT=SNP
5	152043620	rs72797293	C	T	100	PASS	AC=427;AF=0.0852636;AN=5008;NS=2504;DP=16805;EAS_AF=0.1081;AMR_AF=0.0648;AFR_AF=0.0295;EUR_AF=0.1193;SAS_AF=0.1166;AA=C|||;VT=SNP
5	152044438	rs72797295	A	G	100	PASS	AC=430;AF=0.0858626;AN=5008;NS=2504;DP=18426;EAS_AF=0.1081;AMR_AF=0.0648;AFR_AF=0.0303;EUR_AF=0.1193;SAS_AF=0.1186;AA=A|||;VT=SNP
5	152044445	rs72797296	G	A	100	PASS	AC=795;AF=0.158746;AN=5008;NS=2504;DP=18153;EAS_AF=0.0317;AMR_AF=0.3314;AFR_AF=0.0121;EUR_AF=0.2584;SAS_AF=0.2628;AA=G|||;VT=SNP
5	152044497	rs61031397	A	G	100	PASS	AC=886;AF=0.176917;AN=5008;NS=2504;DP=17456;EAS_AF=0.1835;AMR_AF=0.0735;AFR_AF=0.329;EUR_AF=0.0736;SAS_AF=0.1442;AA=A|||;VT=SNP
5	152044579	rs62398677	T	C	100	PASS	AC=635;AF=0.126797;AN=5008;NS=2504;DP=17852;EAS_AF=0.1806;AMR_AF=0.036;AFR_AF=0.171;EUR_AF=0.0616;SAS_AF=0.1431;AA=T|||;VT=SNP
5	152044820	rs12717857	A	G	100	PASS	AC=1685;AF=0.336462;AN=5008;NS=2504;DP=18049;EAS_AF=0.6647;AMR_AF=0.3761;AFR_AF=0.1286;EUR_AF=0.2913;SAS_AF=0.2975;AA=A|||;VT=SNP
5	152046352	rs115192402	C	T	100	PASS	AC=189;AF=0.0377396;AN=5008;NS=2504;DP=15572;EAS_AF=0.0853;AMR_AF=0.0187;AFR_AF=0.028;EUR_AF=0.0388;SAS_AF=0.0143;AA=C|||;VT=SNP
5	152046544	rs4318765	G	C	100	PASS	AC=3448;AF=0.688498;AN=5008;NS=2504;DP=16440;EAS_AF=0.879;AMR_AF=0.7853;AFR_AF=0.5318;EUR_AF=0.6223;SAS_AF=0.7035;AA=C|||;VT=SNP
5	152046637	rs72797301	C	G	100	PASS	AC=244;AF=0.048722;AN=5008;NS=2504;DP=16766;EAS_AF=0.0228;AMR_AF=0.049;AFR_AF=0.0053;EUR_AF=0.0805;SAS_AF=0.1012;AA=C|||;VT=SNP
5	152047146	rs4385197	G	A	100	PASS	AC=1750;AF=0.349441;AN=5008;NS=2504;DP=16218;EAS_AF=0.2163;AMR_AF=0.4107;AFR_AF=0.3971;EUR_AF=0.332;SAS_AF=0.3967;AA=A|||;VT=SNP
5	152047538	rs55641807	G	A	100	PASS	AC=625;AF=0.1248;AN=5008;NS=2504;DP=17304;EAS_AF=0.1815;AMR_AF=0.036;AFR_AF=0.1702;EUR_AF=0.0616;SAS_AF=0.1329;AA=G|||;VT=SNP
5	152047682	rs56214789	G	A	100	PASS	AC=626;AF=0.125;AN=5008;NS=2504;DP=17959;EAS_AF=0.1815;AMR_AF=0.036;AFR_AF=0.171;EUR_AF=0.0616;SAS_AF=0.1329;AA=A|||;VT=SNP
5	152048107	rs7715495	T	G	100	PASS	AC=1750;AF=0.349441;AN=5008;NS=2504;DP=19062;EAS_AF=0.2163;AMR_AF=0.4107;AFR_AF=0.3971;EUR_AF=0.332;SAS_AF=0.3967;AA=G|||;VT=SNP
5	152048219	rs7733573	C	T	100	PASS	AC=1750;AF=0.349441;AN=5008;NS=2504;DP=17663;EAS_AF=0.2163;AMR_AF=0.4107;AFR_AF=0.3971;EUR_AF=0.332;SAS_AF=0.3967;AA=c|||;VT=SNP
5	152048220	rs72797302	G	A	100	PASS	AC=242;AF=0.0483227;AN=5008;NS=2504;DP=17619;EAS_AF=0.0228;AMR_AF=0.0476;AFR_AF=0.0045;EUR_AF=0.0805;SAS_AF=0.1012;AA=G|||;VT=SNP
5	152048590	rs28842566	A	G	100	PASS	AC=1754;AF=0.35024;AN=5008;NS=2504;DP=15895;EAS_AF=0.2163;AMR_AF=0.4135;AFR_AF=0.3971;EUR_AF=0.333;SAS_AF=0.3978;AA=G|||;VT=SNP
5	152048630	rs28749810	C	A	100	PASS	AC=1756;AF=0.350639;AN=5008;NS=2504;DP=16732;EAS_AF=0.2163;AMR_AF=0.4135;AFR_AF=0.3979;EUR_AF=0.333;SAS_AF=0.3988;AA=C|||;VT=SNP
5	152048633	rs72799105	A	G	100	PASS	AC=754;AF=0.150559;AN=5008;NS=2504;DP=16757;EAS_AF=0.003;AMR_AF=0.3141;AFR_AF=0.0121;EUR_AF=0.2594;SAS_AF=0.2618;AA=A|||;VT=SNP
5	152048813	rs10071370	T	G	100	PASS	AC=1763;AF=0.352037;AN=5008;NS=2504;DP=13769;EAS_AF=0.2173;AMR_AF=0.4107;AFR_AF=0.3971;EUR_AF=0.333;SAS_AF=0.408;AA=G|||;VT=SNP
5	152049109	rs6859908	G	A	100	PASS	AC=1759;AF=0.351238;AN=5008;NS=2504;DP=15073;EAS_AF=0.2173;AMR_AF=0.4107;AFR_AF=0.3971;EUR_AF=0.333;SAS_AF=0.4039;AA=G|||;VT=SNP
5	152049547	rs6860209	A	G	100	PASS	AC=1805;AF=0.360423;AN=5008;NS=2504;DP=16655;EAS_AF=0.2173;AMR_AF=0.4135;AFR_AF=0.4274;EUR_AF=0.333;SAS_AF=0.408;AA=G|||;VT=SNP
5	152050195	rs4958325	G	A	100	PASS	AC=795;AF=0.158746;AN=5008;NS=2504;DP=17452;EAS_AF=0.0317;AMR_AF=0.3314;AFR_AF=0.0121;EUR_AF=0.2584;SAS_AF=0.2628;AA=G|||;VT=SNP
5	152050560	rs2974548	C	G	100	PASS	AC=333;AF=0.0664936;AN=5008;NS=2504;DP=17660;EAS_AF=0.126;AMR_AF=0.0548;AFR_AF=0.034;EUR_AF=0.0437;SAS_AF=0.0808;AA=C|||;VT=SNP
5	152052324	rs2974549	C	A	100	PASS	AC=1639;AF=0.327276;AN=5008;NS=2504;DP=19867;EAS_AF=0.6617;AMR_AF=0.3718;AFR_AF=0.0998;EUR_AF=0.2893;SAS_AF=0.2975;AA=C|||;VT=SNP
5	152052332	rs2964255	G	A	100	PASS	AC=1639;AF=0.327276;AN=5008;NS=2504;DP=19716;EAS_AF=0.6617;AMR_AF=0.3718;AFR_AF=0.0998;EUR_AF=0.2893;SAS_AF=0.2975;AA=G|||;VT=SNP
5	152053404	rs72799107	C	T	100	PASS	AC=753;AF=0.150359;AN=5008;NS=2504;DP=19987;EAS_AF=0.004;AMR_AF=0.3112;AFR_AF=0.0121;EUR_AF=0.2594;SAS_AF=0.2618;AA=C|||;VT=SNP
5	152053791	rs7443558	T	A	100	PASS	AC=239;AF=0.0477236;AN=5008;NS=2504;DP=18075;EAS_AF=0.0228;AMR_AF=0.0476;AFR_AF=0.003;EUR_AF=0.0805;SAS_AF=0.1002;AA=t|||;VT=SNP
5	152054181	rs17565170	C	T	100	PASS	AC=715;AF=0.142772;AN=5008;NS=2504;DP=20668;EAS_AF=0.0119;AMR_AF=0.121;AFR_AF=0.143;EUR_AF=0.2535;SAS_AF=0.1789;AA=C|||;VT=SNP
5	152054583	rs12517065	A	T	100	PASS	AC=1711;AF=0.341653;AN=5008;NS=2504;DP=22192;EAS_AF=0.2123;AMR_AF=0.402;AFR_AF=0.3699;EUR_AF=0.334;SAS_AF=0.4018;AA=a|||;VT=SNP
5	152054744	rs12517092	A	C	100	PASS	AC=1718;AF=0.343051;AN=5008;NS=2504;DP=23378;EAS_AF=0.2083;AMR_AF=0.3674;AFR_AF=0.3669;EUR_AF=0.335;SAS_AF=0.4407;AA=C|||;VT=SNP
5	152054790	rs2974552	T	C	100	PASS	AC=404;AF=0.0806709;AN=5008;NS=2504;DP=22184;EAS_AF=0.1399;AMR_AF=0.1182;AFR_AF=0.034;EUR_AF=0.0457;SAS_AF=0.092;AA=T|||;VT=SNP
5	152054825	rs12522261	G	A	100	PASS	AC=1657;AF=0.330871;AN=5008;NS=2504;DP=20801;EAS_AF=0.2103;AMR_AF=0.3646;AFR_AF=0.348;EUR_AF=0.334;SAS_AF=0.4049;AA=G|||;VT=SNP
5	152054873	rs12522239	C	G	100	PASS	AC=1659;AF=0.33127;AN=5008;NS=2504;DP=19824;EAS_AF=0.2103;AMR_AF=0.3646;AFR_AF=0.348;EUR_AF=0.335;SAS_AF=0.4059;AA=G|||;VT=SNP
5	152055235	rs62398709	A	T	100	PASS	AC=1720;AF=0.34345;AN=5008;NS=2504;DP=19613;EAS_AF=0.2113;AMR_AF=0.3689;AFR_AF=0.3646;EUR_AF=0.339;SAS_AF=0.4376;AA=T|||;VT=SNP
5	152055862	rs72799113	G	T	100	PASS	AC=782;AF=0.15615;AN=5008;NS=2504;DP=19250;EAS_AF=0.0327;AMR_AF=0.2925;AFR_AF=0.0113;EUR_AF=0.2644;SAS_AF=0.271;AA=G|||;VT=SNP
5	152056023	rs17113590	C	T	100	PASS	AC=638;AF=0.127396;AN=5008;NS=2504;DP=18095;EAS_AF=0.1776;AMR_AF=0.0562;AFR_AF=0.143;EUR_AF=0.0726;SAS_AF=0.1616;AA=C|||;VT=SNP
5	152056097	rs11750746	C	T	100	PASS	AC=1131;AF=0.225839;AN=5008;NS=2504;DP=20762;EAS_AF=0.5298;AMR_AF=0.2161;AFR_AF=0.0469;EUR_AF=0.1779;SAS_AF=0.2106;AA=C|||;VT=SNP
5	152056234	rs17565365	C	T	100	PASS	AC=781;AF=0.15595;AN=5008;NS=2504;DP=20945;EAS_AF=0.0327;AMR_AF=0.2925;AFR_AF=0.0113;EUR_AF=0.2644;SAS_AF=0.2699;AA=C|||;VT=SNP
5	152056734	rs7701379	A	T	100	PASS	AC=914;AF=0.182508;AN=5008;NS=2504;DP=21071;EAS_AF=0.1776;AMR_AF=0.0749;AFR_AF=0.3411;EUR_AF=0.0736;SAS_AF=0.1616;AA=A|||;VT=SNP
5	152057404	rs2974553	G	A	100	PASS	AC=374;AF=0.0746805;AN=5008;NS=2504;DP=23048;EAS_AF=0.1339;AMR_AF=0.062;AFR_AF=0.0492;EUR_AF=0.0427;SAS_AF=0.09;AA=G|||;VT=SNP
5	152057492	rs2974554	T	C	100	PASS	AC=4181;AF=0.834864;AN=5008;NS=2504;DP=21883;EAS_AF=0.8929;AMR_AF=0.9063;AFR_AF=0.6793;EUR_AF=0.8797;SAS_AF=0.8885;AA=C|||;VT=SNP
5	152058115	rs12657990	C	G	100	PASS	AC=148;AF=0.0295527;AN=5008;NS=2504;DP=19560;EAS_AF=0.0853;AMR_AF=0.013;AFR_AF=0.0008;EUR_AF=0.0388;SAS_AF=0.0133;AA=C|||;VT=SNP
5	152058291	rs7720912	C	T	100	PASS	AC=419;AF=0.0836661;AN=5008;NS=2504;DP=21319;EAS_AF=0.1071;AMR_AF=0.0634;AFR_AF=0.0303;EUR_AF=0.1173;SAS_AF=0.1115;AA=C|||;VT=SNP
5	152058385	rs58616307	G	A	100	PASS	AC=909;AF=0.18151;AN=5008;NS=2504;DP=19983;EAS_AF=0.1776;AMR_AF=0.0749;AFR_AF=0.3404;EUR_AF=0.0736;SAS_AF=0.1575;AA=G|||;VT=SNP
5	152059348	rs2964254	C	T	100	PASS	AC=1628;AF=0.32508;AN=5008;NS=2504;DP=18437;EAS_AF=0.6677;AMR_AF=0.3372;AFR_AF=0.1566;EUR_AF=0.2237;SAS_AF=0.2955;AA=C|||;VT=SNP
5	152059399	rs62398711	A	G	100	PASS	AC=663;AF=0.132388;AN=5008;NS=2504;DP=18184;EAS_AF=0.1796;AMR_AF=0.0562;AFR_AF=0.1543;EUR_AF=0.0726;SAS_AF=0.1697;AA=A|||;VT=SNP
5	152060244	rs4301224	A	G	100	PASS	AC=782;AF=0.15615;AN=5008;NS=2504;DP=19148;EAS_AF=0.0327;AMR_AF=0.2939;AFR_AF=0.0113;EUR_AF=0.2644;SAS_AF=0.2699;AA=A|||;VT=SNP
5	152060549	rs72799116	C	A	100	PASS	AC=373;AF=0.0744808;AN=5008;NS=2504;DP=16784;EAS_AF=0.1339;AMR_AF=0.062;AFR_AF=0.0492;EUR_AF=0.0427;SAS_AF=0.089;AA=C|||;VT=SNP
5	152061427	rs12659834	G	A	100	PASS	AC=418;AF=0.0834665;AN=5008;NS=2504;DP=16815;EAS_AF=0.1071;AMR_AF=0.0634;AFR_AF=0.0303;EUR_AF=0.1173;SAS_AF=0.1104;AA=G|||;VT=SNP
5	152062331	rs12656222	A	G	100	PASS	AC=149;AF=0.0297524;AN=5008;NS=2504;DP=19172;EAS_AF=0.0843;AMR_AF=0.013;AFR_AF=0.0008;EUR_AF=0.0398;SAS_AF=0.0143;AA=A|||;VT=SNP
5	152062577	rs4629587	A	T	100	PASS	AC=797;AF=0.159145;AN=5008;NS=2504;DP=17349;EAS_AF=0.0119;AMR_AF=0.1988;AFR_AF=0.1271;EUR_AF=0.3191;SAS_AF=0.1616;AA=A|||;VT=SNP
5	152063844	rs17565470	A	G	100	PASS	AC=774;AF=0.154553;AN=5008;NS=2504;DP=17884;EAS_AF=0.0268;AMR_AF=0.2925;AFR_AF=0.0113;EUR_AF=0.2634;SAS_AF=0.2699;AA=A|||;VT=SNP
5	152064433	rs17565505	C	T	100	PASS	AC=772;AF=0.154153;AN=5008;NS=2504;DP=15422;EAS_AF=0.0258;AMR_AF=0.2925;AFR_AF=0.0113;EUR_AF=0.2624;SAS_AF=0.2699;AA=C|||;VT=SNP
5	152065325	rs17113605	G	A	100	PASS	AC=640;AF=0.127796;AN=5008;NS=2504;DP=20011;EAS_AF=0.1756;AMR_AF=0.0548;AFR_AF=0.1543;EUR_AF=0.0666;SAS_AF=0.1575;AA=G|||;VT=SNP
5	152065361	rs4473762	T	C	100	PASS	AC=1699;AF=0.339257;AN=5008;NS=2504;DP=21053;EAS_AF=0.2014;AMR_AF=0.3689;AFR_AF=0.3676;EUR_AF=0.33;SAS_AF=0.4315;AA=C|||;VT=SNP
5	152065716	rs34814004	C	T	100	PASS	AC=828;AF=0.165335;AN=5008;NS=2504;DP=18853;EAS_AF=0.0119;AMR_AF=0.2017;AFR_AF=0.1528;EUR_AF=0.3241;SAS_AF=0.1513;AA=C|||;VT=SNP
5	152065789	rs17455800	T	A	100	PASS	AC=773;AF=0.154353;AN=5008;NS=2504;DP=19872;EAS_AF=0.0258;AMR_AF=0.2939;AFR_AF=0.0113;EUR_AF=0.2624;SAS_AF=0.2699;AA=T|||;VT=SNP
5	152065811	rs2964253	C	T	100	PASS	AC=1639;AF=0.327276;AN=5008;NS=2504;DP=20030;EAS_AF=0.6776;AMR_AF=0.3343;AFR_AF=0.1536;EUR_AF=0.2247;SAS_AF=0.3016;AA=C|||;VT=SNP
5	152067929	rs2964252	G	A	100	PASS	AC=2253;AF=0.44988;AN=5008;NS=2504;DP=15996;EAS_AF=0.8532;AMR_AF=0.3804;AFR_AF=0.2897;EUR_AF=0.2903;SAS_AF=0.4642;AA=G|||;VT=SNP
5	152068621	rs2964251	C	A	100	PASS	AC=1595;AF=0.31849;AN=5008;NS=2504;DP=20256;EAS_AF=0.6756;AMR_AF=0.3343;AFR_AF=0.1278;EUR_AF=0.2217;SAS_AF=0.2965;AA=C|||;VT=SNP
5	152070764	rs17565693	C	T	100	PASS	AC=781;AF=0.15595;AN=5008;NS=2504;DP=19691;EAS_AF=0.0258;AMR_AF=0.2925;AFR_AF=0.0113;EUR_AF=0.2694;SAS_AF=0.272;AA=C|||;VT=SNP
5	152071637	rs113356263	C	T	100	PASS	AC=780;AF=0.155751;AN=5008;NS=2504;DP=18617;EAS_AF=0.0258;AMR_AF=0.2925;AFR_AF=0.0113;EUR_AF=0.2694;SAS_AF=0.271;AA=c|||;VT=SNP
5	152074089	rs12655993	G	A	100	PASS	AC=420;AF=0.0838658;AN=5008;NS=2504;DP=16934;EAS_AF=0.1121;AMR_AF=0.0634;AFR_AF=0.0318;EUR_AF=0.1113;SAS_AF=0.1115;AA=G|||;VT=SNP
5	152074752	rs2964245	T	C	100	PASS	AC=1601;AF=0.319688;AN=5008;NS=2504;DP=21381;EAS_AF=0.6776;AMR_AF=0.3372;AFR_AF=0.1241;EUR_AF=0.2296;SAS_AF=0.2955;AA=T|||;VT=SNP
5	152074777	rs2964244	T	G	100	PASS	AC=1601;AF=0.319688;AN=5008;NS=2504;DP=21340;EAS_AF=0.6776;AMR_AF=0.3372;AFR_AF=0.1241;EUR_AF=0.2296;SAS_AF=0.2955;AA=T|||;VT=SNP
5	152075050	rs34941181	G	A	100	PASS	AC=898;AF=0.179313;AN=5008;NS=2504;DP=21558;EAS_AF=0.0119;AMR_AF=0.2334;AFR_AF=0.1301;EUR_AF=0.3807;SAS_AF=0.1728;AA=G|||;VT=SNP
5	152075669	rs2964233	T	A	100	PASS	AC=2145;AF=0.428315;AN=5008;NS=2504;DP=16674;EAS_AF=0.8502;AMR_AF=0.3501;AFR_AF=0.2829;EUR_AF=0.2346;SAS_AF=0.4448;AA=T|||;VT=SNP
5	152078452	rs112237043	G	A	100	PASS	AC=779;AF=0.155551;AN=5008;NS=2504;DP=16338;EAS_AF=0.0258;AMR_AF=0.2911;AFR_AF=0.0113;EUR_AF=0.2694;SAS_AF=0.271;AA=G|||;VT=SNP
5	152078663	rs6579956	G	T	100	PASS	AC=1421;AF=0.283746;AN=5008;NS=2504;DP=18548;EAS_AF=0.123;AMR_AF=0.3127;AFR_AF=0.233;EUR_AF=0.4901;SAS_AF=0.2853;AA=G|||;VT=SNP
5	152079190	rs77257050	G	C	100	PASS	AC=184;AF=0.0367412;AN=5008;NS=2504;DP=19271;EAS_AF=0.0883;AMR_AF=0.0144;AFR_AF=0.025;EUR_AF=0.0378;SAS_AF=0.0143;AA=G|||;VT=SNP
5	152079869	rs185065456	G	C	100	PASS	AC=419;AF=0.0836661;AN=5008;NS=2504;DP=21955;EAS_AF=0.1111;AMR_AF=0.0663;AFR_AF=0.031;EUR_AF=0.1093;SAS_AF=0.1125;AA=G|||;VT=SNP
5	152081338	rs17565727	G	A	100	PASS	AC=744;AF=0.148562;AN=5008;NS=2504;DP=20460;EAS_AF=0.003;AMR_AF=0.2738;AFR_AF=0.0113;EUR_AF=0.2694;SAS_AF=0.271;AA=G|||;VT=SNP
5	152081927	rs3890802	G	A	100	PASS	AC=779;AF=0.155551;AN=5008;NS=2504;DP=17468;EAS_AF=0.0258;AMR_AF=0.2911;AFR_AF=0.0113;EUR_AF=0.2694;SAS_AF=0.271;AA=G|||;VT=SNP
5	152082571	rs2964264	C	T	100	PASS	AC=387;AF=0.0772764;AN=5008;NS=2504;DP=15725;EAS_AF=0.1468;AMR_AF=0.062;AFR_AF=0.0484;EUR_AF=0.0437;SAS_AF=0.09;AA=C|||;VT=SNP
5	152082740	rs17565839	C	T	100	PASS	AC=779;AF=0.155551;AN=5008;NS=2504;DP=17676;EAS_AF=0.0258;AMR_AF=0.2911;AFR_AF=0.0113;EUR_AF=0.2694;SAS_AF=0.271;AA=C|||;VT=SNP
5	152082773	rs17456094	A	T	100	PASS	AC=420;AF=0.0838658;AN=5008;NS=2504;DP=17949;EAS_AF=0.1111;AMR_AF=0.0663;AFR_AF=0.0318;EUR_AF=0.1093;SAS_AF=0.1125;AA=A|||;VT=SNP
5	152082865	rs56047721	A	T	100	PASS	AC=779;AF=0.155551;AN=5008;NS=2504;DP=18377;EAS_AF=0.0258;AMR_AF=0.2911;AFR_AF=0.0113;EUR_AF=0.2694;SAS_AF=0.271;AA=A|||;VT=SNP
5	152083313	rs2964262	G	T	100	PASS	AC=2098;AF=0.41893;AN=5008;NS=2504;DP=20142;EAS_AF=0.8492;AMR_AF=0.3458;AFR_AF=0.2534;EUR_AF=0.2316;SAS_AF=0.4438;AA=G|||;VT=SNP
5	152084873	rs72799126	T	C	100	PASS	AC=748;AF=0.149361;AN=5008;NS=2504;DP=18197;EAS_AF=0.003;AMR_AF=0.2738;AFR_AF=0.0113;EUR_AF=0.2734;SAS_AF=0.271;AA=T|||;VT=SNP
5	152085574	rs4133347	A	C	100	PASS	AC=164;AF=0.0327476;AN=5008;NS=2504;DP=17153;EAS_AF=0.0893;AMR_AF=0.013;AFR_AF=0.0008;EUR_AF=0.0398;SAS_AF=0.0245;AA=A|||;VT=SNP
5	152087526	rs12659678	T	A	100	PASS	AC=189;AF=0.0377396;AN=5008;NS=2504;DP=16492;EAS_AF=0.0893;AMR_AF=0.0159;AFR_AF=0.0242;EUR_AF=0.0408;SAS_AF=0.0153;AA=T|||;VT=SNP
5	152088546	rs17566118	C	T	100	PASS	AC=842;AF=0.168131;AN=5008;NS=2504;DP=18330;EAS_AF=0.0258;AMR_AF=0.3012;AFR_AF=0.053;EUR_AF=0.2704;SAS_AF=0.271;AA=C|||;VT=SNP
5	152088660	rs13172785	G	A	100	PASS	AC=879;AF=0.175519;AN=5008;NS=2504;DP=18640;EAS_AF=0.0119;AMR_AF=0.2291;AFR_AF=0.1309;EUR_AF=0.3658;SAS_AF=0.1708;AA=G|||;VT=SNP
5	152088959	rs17566146	C	G	100	PASS	AC=843;AF=0.168331;AN=5008;NS=2504;DP=18594;EAS_AF=0.0258;AMR_AF=0.3012;AFR_AF=0.053;EUR_AF=0.2714;SAS_AF=0.271;AA=G|||;VT=SNP
5	152089412	rs10044269	C	G	100	PASS	AC=2143;AF=0.427915;AN=5008;NS=2504;DP=16847;EAS_AF=0.8502;AMR_AF=0.3487;AFR_AF=0.2844;EUR_AF=0.2336;SAS_AF=0.4427;AA=C|||;VT=SNP
5	152089418	rs113470159	C	T	100	PASS	AC=780;AF=0.155751;AN=5008;NS=2504;DP=16762;EAS_AF=0.0258;AMR_AF=0.2911;AFR_AF=0.0113;EUR_AF=0.2704;SAS_AF=0.271;AA=C|||;VT=SNP
5	152089534	rs145538389	G	A	100	PASS	AC=388;AF=0.077476;AN=5008;NS=2504;DP=15672;EAS_AF=0.1488;AMR_AF=0.062;AFR_AF=0.0484;EUR_AF=0.0437;SAS_AF=0.089;AA=g|||;VT=SNP
5	152090273	rs12515053	T	C	100	PASS	AC=2148;AF=0.428914;AN=5008;NS=2504;DP=16342;EAS_AF=0.8502;AMR_AF=0.3501;AFR_AF=0.2844;EUR_AF=0.2356;SAS_AF=0.4448;AA=T|||;VT=SNP
5	152091739	rs4958573	G	A	100	PASS	AC=745;AF=0.148762;AN=5008;NS=2504;DP=20927;EAS_AF=0.003;AMR_AF=0.2738;AFR_AF=0.0113;EUR_AF=0.2704;SAS_AF=0.271;AA=G|||;VT=SNP
5	152091901	rs4958574	C	T	100	PASS	AC=779;AF=0.155551;AN=5008;NS=2504;DP=16880;EAS_AF=0.0258;AMR_AF=0.2896;AFR_AF=0.0113;EUR_AF=0.2704;SAS_AF=0.271;AA=C|||;VT=SNP
5	152093294	rs36034026	C	T	100	PASS	AC=901;AF=0.179912;AN=5008;NS=2504;DP=15661;EAS_AF=0.0119;AMR_AF=0.2363;AFR_AF=0.1301;EUR_AF=0.3797;SAS_AF=0.1748;AA=C|||;VT=SNP
5	152094555	rs11950313	C	T	100	PASS	AC=2904;AF=0.579872;AN=5008;NS=2504;DP=17127;EAS_AF=0.1478;AMR_AF=0.6556;AFR_AF=0.7443;EUR_AF=0.7644;SAS_AF=0.5593;AA=T|||;VT=SNP
5	152095792	rs4958575	C	G	100	PASS	AC=2876;AF=0.574281;AN=5008;NS=2504;DP=16175;EAS_AF=0.1478;AMR_AF=0.6527;AFR_AF=0.7247;EUR_AF=0.7644;SAS_AF=0.5593;AA=A|||;VT=SNP
5	152095880	rs72799135	G	A	100	PASS	AC=235;AF=0.0469249;AN=5008;NS=2504;DP=16351;EAS_AF=0.0218;AMR_AF=0.0519;AFR_AF=0.0061;EUR_AF=0.0716;SAS_AF=0.0992;AA=G|||;VT=SNP
5	152096455	rs72799137	G	A	100	PASS	AC=422;AF=0.0842652;AN=5008;NS=2504;DP=16862;EAS_AF=0.1101;AMR_AF=0.0677;AFR_AF=0.0318;EUR_AF=0.1103;SAS_AF=0.1135;AA=G|||;VT=SNP
5	152096515	rs72799138	G	T	100	PASS	AC=747;AF=0.149161;AN=5008;NS=2504;DP=16018;EAS_AF=0.003;AMR_AF=0.2723;AFR_AF=0.0113;EUR_AF=0.2704;SAS_AF=0.274;AA=G|||;VT=SNP
5	152096727	rs7349809	C	T	100	PASS	AC=910;AF=0.181709;AN=5008;NS=2504;DP=17266;EAS_AF=0.0119;AMR_AF=0.2363;AFR_AF=0.1377;EUR_AF=0.3797;SAS_AF=0.1738;AA=C|||;VT=SNP
5	152097562	rs55737372	T	C	100	PASS	AC=1197;AF=0.239018;AN=5008;NS=2504;DP=17617;EAS_AF=0.0446;AMR_AF=0.3314;AFR_AF=0.2564;EUR_AF=0.2883;SAS_AF=0.2996;AA=T|||;VT=SNP
5	152097915	rs4574531	C	T	100	PASS	AC=2781;AF=0.555312;AN=5008;NS=2504;DP=18798;EAS_AF=0.2937;AMR_AF=0.6239;AFR_AF=0.4486;EUR_AF=0.7356;SAS_AF=0.7352;AA=T|||;VT=SNP
5	152098137	rs72799139	G	A	100	PASS	AC=256;AF=0.0511182;AN=5008;NS=2504;DP=16707;EAS_AF=0.0248;AMR_AF=0.0476;AFR_AF=0.031;EUR_AF=0.0706;SAS_AF=0.0879;AA=G|||;VT=SNP
5	152098705	rs11167589	C	G	100	PASS	AC=1226;AF=0.244808;AN=5008;NS=2504;DP=19982;EAS_AF=0.0258;AMR_AF=0.3228;AFR_AF=0.3048;EUR_AF=0.2853;SAS_AF=0.2924;AA=G|||;VT=SNP
5	152100082	rs4364377	C	T	100	PASS	AC=3184;AF=0.635783;AN=5008;NS=2504;DP=18107;EAS_AF=0.2877;AMR_AF=0.6369;AFR_AF=0.7481;EUR_AF=0.7406;SAS_AF=0.7342;AA=T|||;VT=SNP
5	152100732	rs72799142	A	C	100	PASS	AC=785;AF=0.156749;AN=5008;NS=2504;DP=18474;EAS_AF=0.003;AMR_AF=0.2853;AFR_AF=0.0129;EUR_AF=0.2833;SAS_AF=0.2883;AA=A|||;VT=SNP
5	152100749	rs72799143	A	G	100	PASS	AC=821;AF=0.163938;AN=5008;NS=2504;DP=18692;EAS_AF=0.0258;AMR_AF=0.304;AFR_AF=0.0129;EUR_AF=0.2833;SAS_AF=0.2883;AA=A|||;VT=SNP
5	152104971	rs10066200	C	T	100	PASS	AC=3193;AF=0.63758;AN=5008;NS=2504;DP=13776;EAS_AF=0.2956;AMR_AF=0.6369;AFR_AF=0.7489;EUR_AF=0.7406;SAS_AF=0.7342;AA=T|||;VT=SNP
5	152106407	rs7713595	G	A	100	PASS	AC=3189;AF=0.636781;AN=5008;NS=2504;DP=18833;EAS_AF=0.2956;AMR_AF=0.6383;AFR_AF=0.7481;EUR_AF=0.7406;SAS_AF=0.7301;AA=A|||;VT=SNP
5	152107108	rs72799148	A	G	100	PASS	AC=823;AF=0.164337;AN=5008;NS=2504;DP=18815;EAS_AF=0.0258;AMR_AF=0.304;AFR_AF=0.0129;EUR_AF=0.2853;SAS_AF=0.2883;AA=A|||;VT=SNP
5	152107240	rs72799149	C	T	100	PASS	AC=250;AF=0.0499201;AN=5008;NS=2504;DP=19904;EAS_AF=0.0238;AMR_AF=0.0476;AFR_AF=0.0303;EUR_AF=0.0666;SAS_AF=0.0879;AA=C|||;VT=SNP
5	152107383	rs6579959	C	T	100	PASS	AC=1220;AF=0.24361;AN=5008;NS=2504;DP=17769;EAS_AF=0.0258;AMR_AF=0.3228;AFR_AF=0.3041;EUR_AF=0.2843;SAS_AF=0.2883;AA=T|||;VT=SNP
5	152109123	rs35963184	T	C	100	PASS	AC=889;AF=0.177516;AN=5008;NS=2504;DP=12958;EAS_AF=0.0099;AMR_AF=0.2334;AFR_AF=0.1218;EUR_AF=0.3817;SAS_AF=0.1759;AA=T|||;VT=SNP
5	152110686	rs72799150	G	A	100	PASS	AC=820;AF=0.163738;AN=5008;NS=2504;DP=17803;EAS_AF=0.0258;AMR_AF=0.3026;AFR_AF=0.0129;EUR_AF=0.2833;SAS_AF=0.2883;AA=G|||;VT=SNP
5	152110837	rs72799151	C	A	100	PASS	AC=821;AF=0.163938;AN=5008;NS=2504;DP=18676;EAS_AF=0.0258;AMR_AF=0.304;AFR_AF=0.0129;EUR_AF=0.2833;SAS_AF=0.2883;AA=C|||;VT=SNP
5	152111136	rs62398720	G	A	100	PASS	AC=891;AF=0.177915;AN=5008;NS=2504;DP=16509;EAS_AF=0.0099;AMR_AF=0.2363;AFR_AF=0.121;EUR_AF=0.3827;SAS_AF=0.1759;AA=G|||;VT=SNP
5	152111659	rs72799152	G	T	100	PASS	AC=251;AF=0.0501198;AN=5008;NS=2504;DP=15609;EAS_AF=0.0238;AMR_AF=0.0476;AFR_AF=0.031;EUR_AF=0.0666;SAS_AF=0.0879;AA=G|||;VT=SNP
5	152112858	rs72799153	A	T	100	PASS	AC=821;AF=0.163938;AN=5008;NS=2504;DP=14846;EAS_AF=0.0258;AMR_AF=0.3026;AFR_AF=0.0129;EUR_AF=0.2843;SAS_AF=0.2883;AA=A|||;VT=SNP
5	152117400	rs11746937	C	T	100	PASS	AC=3324;AF=0.663738;AN=5008;NS=2504;DP=17160;EAS_AF=0.2956;AMR_AF=0.6484;AFR_AF=0.8472;EUR_AF=0.7425;SAS_AF=0.7249;AA=T|||;VT=SNP
5	152119109	rs11167591	T	A	100	PASS	AC=4686;AF=0.935703;AN=5008;NS=2504;DP=21122;EAS_AF=0.8462;AMR_AF=0.9078;AFR_AF=0.9728;EUR_AF=0.9861;SAS_AF=0.9458;AA=A|||;VT=SNP
5	152119416	rs72799157	C	A	100	PASS	AC=819;AF=0.163538;AN=5008;NS=2504;DP=18418;EAS_AF=0.0268;AMR_AF=0.2997;AFR_AF=0.0129;EUR_AF=0.2833;SAS_AF=0.2883;AA=C|||;VT=SNP
5	152119670	rs13178231	G	C	100	PASS	AC=903;AF=0.180312;AN=5008;NS=2504;DP=17394;EAS_AF=0.0099;AMR_AF=0.2363;AFR_AF=0.1316;EUR_AF=0.3807;SAS_AF=0.1759;AA=G|||;VT=SNP
5	152120504	rs62398722	G	C	100	PASS	AC=895;AF=0.178714;AN=5008;NS=2504;DP=17004;EAS_AF=0.0099;AMR_AF=0.2363;AFR_AF=0.1233;EUR_AF=0.3837;SAS_AF=0.1759;AA=G|||;VT=SNP
5	152127005	rs4958328	C	A	100	PASS	AC=784;AF=0.15655;AN=5008;NS=2504;DP=19078;EAS_AF=0.003;AMR_AF=0.2824;AFR_AF=0.0129;EUR_AF=0.2843;SAS_AF=0.2883;AA=-|||;VT=SNP
5	152127652	rs4323223	T	C	100	PASS	AC=3346;AF=0.668131;AN=5008;NS=2504;DP=21617;EAS_AF=0.2986;AMR_AF=0.6484;AFR_AF=0.8472;EUR_AF=0.7485;SAS_AF=0.7382;AA=-|||;VT=SNP
5	152128093	rs113655983	T	C	100	PASS	AC=1224;AF=0.244409;AN=5008;NS=2504;DP=19509;EAS_AF=0.0268;AMR_AF=0.3184;AFR_AF=0.3064;EUR_AF=0.2873;SAS_AF=0.2883;AA=-|||;VT=SNP
5	152128412	rs13159374	C	T	100	PASS	AC=892;AF=0.178115;AN=5008;NS=2504;DP=21256;EAS_AF=0.0099;AMR_AF=0.2378;AFR_AF=0.121;EUR_AF=0.3827;SAS_AF=0.1759;AA=-|||;VT=SNP
5	152129523	rs72799160	C	T	100	PASS	AC=819;AF=0.163538;AN=5008;NS=2504;DP=18315;EAS_AF=0.0258;AMR_AF=0.2997;AFR_AF=0.0129;EUR_AF=0.2843;SAS_AF=0.2883;AA=C|||;VT=SNP
5	152129540	rs56125403	G	A	100	PASS	AC=893;AF=0.178315;AN=5008;NS=2504;DP=18683;EAS_AF=0.0099;AMR_AF=0.2363;AFR_AF=0.121;EUR_AF=0.3827;SAS_AF=0.1779;AA=G|||;VT=SNP
5	152129607	rs72799161	T	C	100	PASS	AC=819;AF=0.163538;AN=5008;NS=2504;DP=19721;EAS_AF=0.0258;AMR_AF=0.2997;AFR_AF=0.0129;EUR_AF=0.2843;SAS_AF=0.2883;AA=T|||;VT=SNP
5	152130343	rs6878700	A	G	100	PASS	AC=398;AF=0.0794728;AN=5008;NS=2504;DP=15776;EAS_AF=0.0258;AMR_AF=0.0548;AFR_AF=0.1362;EUR_AF=0.0666;SAS_AF=0.089;AA=A|||;VT=SNP
5	152130453	rs6879032	C	T	100	PASS	AC=3335;AF=0.665935;AN=5008;NS=2504;DP=16231;EAS_AF=0.2966;AMR_AF=0.647;AFR_AF=0.8502;EUR_AF=0.7425;SAS_AF=0.7321;AA=T|||;VT=SNP
5	152130576	rs4473763	T	C	100	PASS	AC=3210;AF=0.640974;AN=5008;NS=2504;DP=17511;EAS_AF=0.2966;AMR_AF=0.6354;AFR_AF=0.7572;EUR_AF=0.7445;SAS_AF=0.7362;AA=C|||;VT=SNP
5	152130671	rs116800235	G	A	100	PASS	AC=95;AF=0.0189696;AN=5008;NS=2504;DP=17646;EAS_AF=0.0357;AMR_AF=0.0144;AFR_AF=0.0008;EUR_AF=0.0388;SAS_AF=0.0092;AA=G|||;VT=SNP
5	152130803	rs4544812	A	G	100	PASS	AC=3207;AF=0.640375;AN=5008;NS=2504;DP=16612;EAS_AF=0.2996;AMR_AF=0.6354;AFR_AF=0.7572;EUR_AF=0.7445;SAS_AF=0.7301;AA=G|||;VT=SNP
5	152131247	rs10059308	G	A	100	PASS	AC=3328;AF=0.664537;AN=5008;NS=2504;DP=18266;EAS_AF=0.2956;AMR_AF=0.647;AFR_AF=0.8472;EUR_AF=0.7445;SAS_AF=0.728;AA=A|||;VT=SNP
5	152131289	rs10043921	A	C	100	PASS	AC=3202;AF=0.639377;AN=5008;NS=2504;DP=18532;EAS_AF=0.2966;AMR_AF=0.6354;AFR_AF=0.7572;EUR_AF=0.7445;SAS_AF=0.728;AA=C|||;VT=SNP
5	152131324	rs10059266	C	T	100	PASS	AC=3329;AF=0.664736;AN=5008;NS=2504;DP=18523;EAS_AF=0.2966;AMR_AF=0.647;AFR_AF=0.8472;EUR_AF=0.7445;SAS_AF=0.728;AA=T|||;VT=SNP
5	152131962	rs4478309	T	C	100	PASS	AC=3224;AF=0.64377;AN=5008;NS=2504;DP=19155;EAS_AF=0.2966;AMR_AF=0.6354;AFR_AF=0.7678;EUR_AF=0.7465;SAS_AF=0.7342;AA=C|||;VT=SNP
5	152132117	rs72799163	T	C	100	PASS	AC=821;AF=0.163938;AN=5008;NS=2504;DP=19972;EAS_AF=0.0258;AMR_AF=0.2997;AFR_AF=0.0129;EUR_AF=0.2863;SAS_AF=0.2883;AA=T|||;VT=SNP
5	152132148	rs72799164	C	G	100	PASS	AC=784;AF=0.15655;AN=5008;NS=2504;DP=19880;EAS_AF=0.003;AMR_AF=0.2824;AFR_AF=0.0129;EUR_AF=0.2843;SAS_AF=0.2883;AA=T|||;VT=SNP
5	152133773	rs113051436	G	A	100	PASS	AC=894;AF=0.178514;AN=5008;NS=2504;DP=18575;EAS_AF=0.0099;AMR_AF=0.2378;AFR_AF=0.121;EUR_AF=0.3837;SAS_AF=0.1769;AA=G|||;VT=SNP
5	152136262	rs72799165	C	A	100	PASS	AC=818;AF=0.163339;AN=5008;NS=2504;DP=19428;EAS_AF=0.0258;AMR_AF=0.2997;AFR_AF=0.0129;EUR_AF=0.2833;SAS_AF=0.2883;AA=C|||;VT=SNP
5	152136979	rs146938195	G	T	100	PASS	AC=782;AF=0.15615;AN=5008;NS=2504;DP=21371;EAS_AF=0.003;AMR_AF=0.2824;AFR_AF=0.0129;EUR_AF=0.2833;SAS_AF=0.2873;AA=G|||;VT=SNP
5	152137142	rs62398751	A	G	100	PASS	AC=897;AF=0.179113;AN=5008;NS=2504;DP=20703;EAS_AF=0.0099;AMR_AF=0.2363;AFR_AF=0.121;EUR_AF=0.3827;SAS_AF=0.182;AA=A|||;VT=SNP
5	152137364	rs4958577	C	T	100	PASS	AC=782;AF=0.15615;AN=5008;NS=2504;DP=21648;EAS_AF=0.003;AMR_AF=0.2824;AFR_AF=0.0129;EUR_AF=0.2823;SAS_AF=0.2883;AA=C|||;VT=SNP
5	152137936	rs7702336	A	C	100	PASS	AC=3204;AF=0.639776;AN=5008;NS=2504;DP=18584;EAS_AF=0.2966;AMR_AF=0.6354;AFR_AF=0.7572;EUR_AF=0.7435;SAS_AF=0.7311;AA=C|||;VT=SNP
5	152138433	rs4958578	A	C	100	PASS	AC=897;AF=0.179113;AN=5008;NS=2504;DP=19447;EAS_AF=0.0109;AMR_AF=0.2363;AFR_AF=0.1203;EUR_AF=0.3847;SAS_AF=0.18;AA=A|||;VT=SNP
5	152138598	rs56208248	A	G	100	PASS	AC=782;AF=0.15615;AN=5008;NS=2504;DP=20537;EAS_AF=0.003;AMR_AF=0.2824;AFR_AF=0.0129;EUR_AF=0.2823;SAS_AF=0.2883;AA=A|||;VT=SNP
5	152138718	rs55752615	C	T	100	PASS	AC=782;AF=0.15615;AN=5008;NS=2504;DP=20734;EAS_AF=0.003;AMR_AF=0.2824;AFR_AF=0.0129;EUR_AF=0.2823;SAS_AF=0.2883;AA=C|||;VT=SNP
5	152138775	rs55752608	T	A	100	PASS	AC=819;AF=0.163538;AN=5008;NS=2504;DP=20322;EAS_AF=0.0258;AMR_AF=0.3012;AFR_AF=0.0129;EUR_AF=0.2833;SAS_AF=0.2883;AA=T|||;VT=SNP
5	152138854	rs35835162	C	T	100	PASS	AC=897;AF=0.179113;AN=5008;NS=2504;DP=20692;EAS_AF=0.0099;AMR_AF=0.2363;AFR_AF=0.121;EUR_AF=0.3847;SAS_AF=0.18;AA=C|||;VT=SNP
5	152139149	rs11739795	G	A	100	PASS	AC=3203;AF=0.639577;AN=5008;NS=2504;DP=17648;EAS_AF=0.2966;AMR_AF=0.6354;AFR_AF=0.7572;EUR_AF=0.7425;SAS_AF=0.7311;AA=A|||;VT=SNP
5	152140996	rs72799168	T	A	100	PASS	AC=820;AF=0.163738;AN=5008;NS=2504;DP=18727;EAS_AF=0.0258;AMR_AF=0.3012;AFR_AF=0.0129;EUR_AF=0.2843;SAS_AF=0.2883;AA=T|||;VT=SNP
5	152141778	rs113598885	C	T	100	PASS	AC=820;AF=0.163738;AN=5008;NS=2504;DP=18572;EAS_AF=0.0258;AMR_AF=0.3012;AFR_AF=0.0129;EUR_AF=0.2843;SAS_AF=0.2883;AA=C|||;VT=SNP
5	152142182	rs10060947	G	A	100	PASS	AC=3332;AF=0.665335;AN=5008;NS=2504;DP=17110;EAS_AF=0.2966;AMR_AF=0.6484;AFR_AF=0.8472;EUR_AF=0.7445;SAS_AF=0.7301;AA=A|||;VT=SNP
5	152147926	rs4302573	G	C	100	PASS	AC=2537;AF=0.506589;AN=5008;NS=2504;DP=19100;EAS_AF=0.0605;AMR_AF=0.6124;AFR_AF=0.5772;EUR_AF=0.7386;SAS_AF=0.5573;AA=C|||;VT=SNP
5	152148371	rs72799172	A	G	100	PASS	AC=822;AF=0.164137;AN=5008;NS=2504;DP=21860;EAS_AF=0.0258;AMR_AF=0.3026;AFR_AF=0.0129;EUR_AF=0.2863;SAS_AF=0.2873;AA=A|||;VT=SNP
5	152149068	rs11167595	C	T	100	PASS	AC=3333;AF=0.665535;AN=5008;NS=2504;DP=15903;EAS_AF=0.2956;AMR_AF=0.6499;AFR_AF=0.8472;EUR_AF=0.7435;SAS_AF=0.7321;AA=T|||;VT=SNP
5	152149398	rs72799173	A	G	100	PASS	AC=822;AF=0.164137;AN=5008;NS=2504;DP=13134;EAS_AF=0.0258;AMR_AF=0.3026;AFR_AF=0.0129;EUR_AF=0.2853;SAS_AF=0.2883;AA=A|||;VT=SNP
5	152149981	rs4587070	C	T	100	PASS	AC=3206;AF=0.640176;AN=5008;NS=2504;DP=16643;EAS_AF=0.2956;AMR_AF=0.6369;AFR_AF=0.7564;EUR_AF=0.7455;SAS_AF=0.7321;AA=T|||;VT=SNP
5	152150366	rs56286804	G	A	100	PASS	AC=820;AF=0.163738;AN=5008;NS=2504;DP=18319;EAS_AF=0.0258;AMR_AF=0.3012;AFR_AF=0.0129;EUR_AF=0.2843;SAS_AF=0.2883;AA=G|||;VT=SNP
5	152151759	rs11949473	A	C	100	PASS	AC=1223;AF=0.244209;AN=5008;NS=2504;DP=10171;EAS_AF=0.0258;AMR_AF=0.3199;AFR_AF=0.3064;EUR_AF=0.2863;SAS_AF=0.2883;AA=C|||;VT=SNP
5	152152235	rs62400564	C	T	100	PASS	AC=896;AF=0.178914;AN=5008;NS=2504;DP=7388;EAS_AF=0.0099;AMR_AF=0.2363;AFR_AF=0.121;EUR_AF=0.3847;SAS_AF=0.1789;AA=C|||;VT=SNP
5	152152855	rs55916564	G	T	100	PASS	AC=1220;AF=0.24361;AN=5008;NS=2504;DP=20180;EAS_AF=0.0258;AMR_AF=0.3184;AFR_AF=0.3064;EUR_AF=0.2843;SAS_AF=0.2883;AA=T|||;VT=SNP
5	152153689	rs6882062	G	A	100	PASS	AC=1287;AF=0.256989;AN=5008;NS=2504;DP=23174;EAS_AF=0.0208;AMR_AF=0.2911;AFR_AF=0.2663;EUR_AF=0.4503;SAS_AF=0.2648;AA=G|||;VT=SNP
5	152154523	rs6579966	A	G	100	PASS	AC=3226;AF=0.644169;AN=5008;NS=2504;DP=12739;EAS_AF=0.2986;AMR_AF=0.6354;AFR_AF=0.767;EUR_AF=0.7465;SAS_AF=0.7352;AA=A|||;VT=SNP
5	152154526	rs72799176	T	C	100	PASS	AC=821;AF=0.163938;AN=5008;NS=2504;DP=12618;EAS_AF=0.0258;AMR_AF=0.2997;AFR_AF=0.0129;EUR_AF=0.2863;SAS_AF=0.2883;AA=T|||;VT=SNP
5	152154779	rs11167596	C	T	100	PASS	AC=3203;AF=0.639577;AN=5008;NS=2504;DP=15327;EAS_AF=0.2956;AMR_AF=0.634;AFR_AF=0.7557;EUR_AF=0.7455;SAS_AF=0.7321;AA=T|||;VT=SNP
5	152155137	rs35663252	G	A	100	PASS	AC=892;AF=0.178115;AN=5008;NS=2504;DP=18130;EAS_AF=0.0099;AMR_AF=0.2363;AFR_AF=0.121;EUR_AF=0.3837;SAS_AF=0.1759;AA=G|||;VT=SNP
5	152155205	rs11167597	T	A	100	PASS	AC=785;AF=0.156749;AN=5008;NS=2504;DP=16881;EAS_AF=0.003;AMR_AF=0.2824;AFR_AF=0.0129;EUR_AF=0.2853;SAS_AF=0.2883;AA=T|||;VT=SNP
5	152157489	rs72799178	A	G	100	PASS	AC=819;AF=0.163538;AN=5008;NS=2504;DP=15373;EAS_AF=0.0258;AMR_AF=0.3026;AFR_AF=0.0129;EUR_AF=0.2823;SAS_AF=0.2883;AA=A|||;VT=SNP
5	152158417	rs72799179	A	C	100	PASS	AC=117;AF=0.0233626;AN=5008;NS=2504;DP=16010;EAS_AF=0.0089;AMR_AF=0.0303;AFR_AF=0.0008;EUR_AF=0.0477;SAS_AF=0.0389;AA=A|||;VT=SNP
5	152159184	rs4610449	T	G	100	PASS	AC=4518;AF=0.902157;AN=5008;NS=2504;DP=17336;EAS_AF=0.8472;AMR_AF=0.8703;AFR_AF=0.9077;EUR_AF=0.9553;SAS_AF=0.9192;AA=G|||;VT=SNP
5	152159418	rs11738908	T	C	100	PASS	AC=279;AF=0.0557109;AN=5008;NS=2504;DP=18146;EAS_AF=0.0119;AMR_AF=0.0461;AFR_AF=0.0613;EUR_AF=0.0666;SAS_AF=0.089;AA=T|||;VT=SNP
5	152161101	rs7735312	G	A	100	PASS	AC=3332;AF=0.665335;AN=5008;NS=2504;DP=18928;EAS_AF=0.2946;AMR_AF=0.647;AFR_AF=0.8495;EUR_AF=0.7445;SAS_AF=0.7301;AA=A|||;VT=SNP
5	152162776	rs55826179	G	A	100	PASS	AC=778;AF=0.155351;AN=5008;NS=2504;DP=16464;EAS_AF=0.003;AMR_AF=0.2824;AFR_AF=0.0129;EUR_AF=0.2813;SAS_AF=0.2853;AA=G|||;VT=SNP
5	152162921	rs4437360	C	T	100	PASS	AC=3321;AF=0.663139;AN=5008;NS=2504;DP=21189;EAS_AF=0.2946;AMR_AF=0.6441;AFR_AF=0.8457;EUR_AF=0.7425;SAS_AF=0.728;AA=T|||;VT=SNP
5	152164598	rs36014761	G	C	100	PASS	AC=1451;AF=0.289736;AN=5008;NS=2504;DP=21267;EAS_AF=0.248;AMR_AF=0.2464;AFR_AF=0.208;EUR_AF=0.3956;SAS_AF=0.365;AA=G|||;VT=SNP
5	152165010	rs6579967	A	G	100	PASS	AC=294;AF=0.0587061;AN=5008;NS=2504;DP=19909;EAS_AF=0.0238;AMR_AF=0.0476;AFR_AF=0.0613;EUR_AF=0.0666;SAS_AF=0.091;AA=A|||;VT=SNP
5	152166154	rs4631168	G	A	100	PASS	AC=421;AF=0.0840655;AN=5008;NS=2504;DP=18121;EAS_AF=0.0099;AMR_AF=0.1311;AFR_AF=0.0091;EUR_AF=0.2087;SAS_AF=0.1002;AA=G|||;VT=SNP
5	152166502	rs72799180	G	A	100	PASS	AC=292;AF=0.0583067;AN=5008;NS=2504;DP=16377;EAS_AF=0.0238;AMR_AF=0.0461;AFR_AF=0.062;EUR_AF=0.0666;SAS_AF=0.089;AA=g|||;VT=SNP
5	152167189	rs74912687	G	A	100	PASS	AC=214;AF=0.0427316;AN=5008;NS=2504;DP=19331;EAS_AF=0.0238;AMR_AF=0.0447;AFR_AF=0.0045;EUR_AF=0.0666;SAS_AF=0.0879;AA=G|||;VT=SNP
5	152167299	rs139369339	G	A	100	PASS	AC=96;AF=0.0191693;AN=5008;NS=2504;DP=18175;EAS_AF=0.0357;AMR_AF=0.0144;AFR_AF=0.0008;EUR_AF=0.0398;SAS_AF=0.0092;AA=G|||;VT=SNP
5	152167864	rs55880278	G	A	100	PASS	AC=814;AF=0.16254;AN=5008;NS=2504;DP=20331;EAS_AF=0.0258;AMR_AF=0.3012;AFR_AF=0.0129;EUR_AF=0.2813;SAS_AF=0.2853;AA=G|||;VT=SNP
5	152170441	rs13079120	C	A	100	PASS	AC=778;AF=0.155351;AN=5008;NS=2504;DP=19297;EAS_AF=0.003;AMR_AF=0.2824;AFR_AF=0.0129;EUR_AF=0.2823;SAS_AF=0.2843;AA=C|||;VT=SNP
5	152171724	rs112108171	C	T	100	PASS	AC=279;AF=0.0557109;AN=5008;NS=2504;DP=21337;EAS_AF=0.0119;AMR_AF=0.0461;AFR_AF=0.0613;EUR_AF=0.0666;SAS_AF=0.089;AA=C|||;VT=SNP
5	152172548	rs146688464	T	G	100	PASS	AC=294;AF=0.0587061;AN=5008;NS=2504;DP=22522;EAS_AF=0.0248;AMR_AF=0.0461;AFR_AF=0.0613;EUR_AF=0.0666;SAS_AF=0.091;AA=T|||;VT=SNP
5	152173072	rs4413522	T	A	100	PASS	AC=3209;AF=0.640775;AN=5008;NS=2504;DP=19002;EAS_AF=0.2956;AMR_AF=0.6383;AFR_AF=0.7557;EUR_AF=0.7445;SAS_AF=0.7362;AA=A|||;VT=SNP
5	152173139	rs4616882	A	G	100	PASS	AC=4639;AF=0.926318;AN=5008;NS=2504;DP=19268;EAS_AF=0.8482;AMR_AF=0.9366;AFR_AF=0.9637;EUR_AF=0.9553;SAS_AF=0.9192;AA=G|||;VT=SNP
5	152173815	rs72799183	G	A	100	PASS	AC=779;AF=0.155551;AN=5008;NS=2504;DP=16064;EAS_AF=0.003;AMR_AF=0.2824;AFR_AF=0.0129;EUR_AF=0.2823;SAS_AF=0.2853;AA=G|||;VT=SNP
5	152174257	rs34137256	C	G	100	PASS	AC=1793;AF=0.358027;AN=5008;NS=2504;DP=16945;EAS_AF=0.7024;AMR_AF=0.3646;AFR_AF=0.2337;EUR_AF=0.2575;SAS_AF=0.2699;AA=C|||;VT=SNP
5	152174810	rs6860413	A	C	100	PASS	AC=1796;AF=0.358626;AN=5008;NS=2504;DP=17356;EAS_AF=0.7054;AMR_AF=0.366;AFR_AF=0.233;EUR_AF=0.2575;SAS_AF=0.2699;AA=A|||;VT=SNP
5	152174821	rs6860836	G	A	100	PASS	AC=1712;AF=0.341853;AN=5008;NS=2504;DP=17189;EAS_AF=0.7034;AMR_AF=0.3646;AFR_AF=0.174;EUR_AF=0.2555;SAS_AF=0.2689;AA=G|||;VT=SNP
5	152176786	rs113897692	A	G	100	PASS	AC=812;AF=0.162141;AN=5008;NS=2504;DP=14921;EAS_AF=0.0258;AMR_AF=0.3026;AFR_AF=0.0129;EUR_AF=0.2813;SAS_AF=0.2822;AA=A|||;VT=SNP
5	152176840	rs62400574	T	A	100	PASS	AC=855;AF=0.170727;AN=5008;NS=2504;DP=15117;EAS_AF=0.0109;AMR_AF=0.1441;AFR_AF=0.3396;EUR_AF=0.1958;SAS_AF=0.1002;AA=A|||;VT=SNP
5	152176862	rs11959761	T	C	100	PASS	AC=862;AF=0.172125;AN=5008;NS=2504;DP=14373;EAS_AF=0.0109;AMR_AF=0.1484;AFR_AF=0.3396;EUR_AF=0.1988;SAS_AF=0.1012;AA=C|||;VT=SNP
5	152176866	rs62400575	C	G	100	PASS	AC=855;AF=0.170727;AN=5008;NS=2504;DP=14416;EAS_AF=0.0109;AMR_AF=0.1441;AFR_AF=0.3396;EUR_AF=0.1968;SAS_AF=0.0992;AA=C|||;VT=SNP
5	152177113	rs28882707	G	C	100	PASS	AC=1376;AF=0.27476;AN=5008;NS=2504;DP=17797;EAS_AF=0.5496;AMR_AF=0.2939;AFR_AF=0.1762;EUR_AF=0.2157;SAS_AF=0.1718;AA=G|||;VT=SNP
5	152177121	rs111294930	A	G	100	PASS	AC=795;AF=0.158746;AN=5008;NS=2504;DP=17811;EAS_AF=0.004;AMR_AF=0.2853;AFR_AF=0.0129;EUR_AF=0.2813;SAS_AF=0.2996;AA=A|||;VT=SNP
5	152177823	rs11745807	T	C	100	PASS	AC=889;AF=0.177516;AN=5008;NS=2504;DP=17864;EAS_AF=0.0089;AMR_AF=0.2305;AFR_AF=0.1225;EUR_AF=0.3738;SAS_AF=0.1861;AA=T|||;VT=SNP
5	152178835	rs10070675	T	C	100	PASS	AC=1350;AF=0.269569;AN=5008;NS=2504;DP=17539;EAS_AF=0.5347;AMR_AF=0.2867;AFR_AF=0.1619;EUR_AF=0.2147;SAS_AF=0.1861;AA=T|||;VT=SNP
5	152180818	rs35040751	C	G	100	PASS	AC=1344;AF=0.268371;AN=5008;NS=2504;DP=21026;EAS_AF=0.5337;AMR_AF=0.2867;AFR_AF=0.1626;EUR_AF=0.2127;SAS_AF=0.182;AA=C|||;VT=SNP
5	152181095	rs58283812	A	G	100	PASS	AC=1162;AF=0.232029;AN=5008;NS=2504;DP=14289;EAS_AF=0.1071;AMR_AF=0.3141;AFR_AF=0.1936;EUR_AF=0.2893;SAS_AF=0.2955;AA=G|||;VT=SNP
5	152181730	rs34719342	C	T	100	PASS	AC=1300;AF=0.259585;AN=5008;NS=2504;DP=18311;EAS_AF=0.5308;AMR_AF=0.2334;AFR_AF=0.1626;EUR_AF=0.2087;SAS_AF=0.182;AA=C|||;VT=SNP
5	152182070	rs72799185	C	A	100	PASS	AC=792;AF=0.158147;AN=5008;NS=2504;DP=19373;EAS_AF=0.003;AMR_AF=0.2839;AFR_AF=0.0136;EUR_AF=0.2883;SAS_AF=0.2904;AA=C|||;VT=SNP
5	152182085	rs4629584	A	C	100	PASS	AC=1129;AF=0.225439;AN=5008;NS=2504;DP=19066;EAS_AF=0.0099;AMR_AF=0.2406;AFR_AF=0.3033;EUR_AF=0.3698;SAS_AF=0.183;AA=a|||;VT=SNP
5	152182121	rs72799186	G	T	100	PASS	AC=915;AF=0.182708;AN=5008;NS=2504;DP=18920;EAS_AF=0.1071;AMR_AF=0.3026;AFR_AF=0.0136;EUR_AF=0.2883;SAS_AF=0.2955;AA=G|||;VT=SNP
5	152182568	rs13167390	G	A	100	PASS	AC=877;AF=0.17512;AN=5008;NS=2504;DP=18764;EAS_AF=0.0099;AMR_AF=0.2291;AFR_AF=0.1203;EUR_AF=0.3688;SAS_AF=0.182;AA=G|||;VT=SNP
5	152182918	rs13167622	C	A	100	PASS	AC=2043;AF=0.407947;AN=5008;NS=2504;DP=19436;EAS_AF=0.1171;AMR_AF=0.5432;AFR_AF=0.3169;EUR_AF=0.66;SAS_AF=0.4755;AA=A|||;VT=SNP
5	152183286	rs72799187	C	T	100	PASS	AC=257;AF=0.0513179;AN=5008;NS=2504;DP=19170;EAS_AF=0.0109;AMR_AF=0.0447;AFR_AF=0.0484;EUR_AF=0.0646;SAS_AF=0.0879;AA=C|||;VT=SNP
5	152183748	rs4460127	G	A	100	PASS	AC=1128;AF=0.22524;AN=5008;NS=2504;DP=17639;EAS_AF=0.0099;AMR_AF=0.2406;AFR_AF=0.3033;EUR_AF=0.3698;SAS_AF=0.182;AA=G|||;VT=SNP
5	152183767	rs4314388	T	C	100	PASS	AC=1345;AF=0.26857;AN=5008;NS=2504;DP=18163;EAS_AF=0.5337;AMR_AF=0.2882;AFR_AF=0.1626;EUR_AF=0.2127;SAS_AF=0.182;AA=T|||;VT=SNP
5	152184299	rs11952081	A	G	100	PASS	AC=2063;AF=0.411941;AN=5008;NS=2504;DP=18472;EAS_AF=0.1171;AMR_AF=0.5461;AFR_AF=0.329;EUR_AF=0.66;SAS_AF=0.4775;AA=G|||;VT=SNP
5	152184967	rs13178327	A	T	100	PASS	AC=1284;AF=0.25639;AN=5008;NS=2504;DP=16171;EAS_AF=0.5278;AMR_AF=0.2334;AFR_AF=0.1505;EUR_AF=0.2117;SAS_AF=0.182;AA=A|||;VT=SNP
5	152184970	rs4958579	G	C	100	PASS	AC=1180;AF=0.235623;AN=5008;NS=2504;DP=16169;EAS_AF=0.1071;AMR_AF=0.317;AFR_AF=0.2057;EUR_AF=0.2893;SAS_AF=0.2955;AA=C|||;VT=SNP
5	152185431	rs11740092	T	A	100	PASS	AC=880;AF=0.175719;AN=5008;NS=2504;DP=15844;EAS_AF=0.0089;AMR_AF=0.2291;AFR_AF=0.1233;EUR_AF=0.3708;SAS_AF=0.18;AA=T|||;VT=SNP
5	152185958	rs62400576	G	A	100	PASS	AC=1142;AF=0.228035;AN=5008;NS=2504;DP=21376;EAS_AF=0.0089;AMR_AF=0.2421;AFR_AF=0.3154;EUR_AF=0.3698;SAS_AF=0.18;AA=G|||;VT=SNP
5	152186104	rs34578343	A	T	100	PASS	AC=881;AF=0.175919;AN=5008;NS=2504;DP=19536;EAS_AF=0.0089;AMR_AF=0.2291;AFR_AF=0.1241;EUR_AF=0.3708;SAS_AF=0.18;AA=A|||;VT=SNP
5	152186304	rs72799188	A	T	100	PASS	AC=916;AF=0.182907;AN=5008;NS=2504;DP=18177;EAS_AF=0.1071;AMR_AF=0.304;AFR_AF=0.0136;EUR_AF=0.2883;SAS_AF=0.2955;AA=A|||;VT=SNP
5	152186600	rs72799189	T	C	100	PASS	AC=916;AF=0.182907;AN=5008;NS=2504;DP=19172;EAS_AF=0.1071;AMR_AF=0.304;AFR_AF=0.0136;EUR_AF=0.2883;SAS_AF=0.2955;AA=T|||;VT=SNP
5	152187032	rs4596371	C	T	100	PASS	AC=1217;AF=0.243011;AN=5008;NS=2504;DP=19529;EAS_AF=0.5288;AMR_AF=0.2349;AFR_AF=0.0998;EUR_AF=0.2107;SAS_AF=0.181;AA=C|||;VT=SNP
5	152187123	rs72799190	T	G	100	PASS	AC=920;AF=0.183706;AN=5008;NS=2504;DP=18220;EAS_AF=0.1071;AMR_AF=0.304;AFR_AF=0.0136;EUR_AF=0.2883;SAS_AF=0.2996;AA=T|||;VT=SNP
5	152187722	rs4958580	A	T	100	PASS	AC=1103;AF=0.220248;AN=5008;NS=2504;DP=19764;EAS_AF=0.0099;AMR_AF=0.2305;AFR_AF=0.3154;EUR_AF=0.341;SAS_AF=0.1769;AA=A|||;VT=SNP
5	152187729	rs4958581	T	C	100	PASS	AC=839;AF=0.167532;AN=5008;NS=2504;DP=19749;EAS_AF=0.0099;AMR_AF=0.2176;AFR_AF=0.1233;EUR_AF=0.34;SAS_AF=0.1769;AA=T|||;VT=SNP
5	152187782	rs55918828	C	T	100	PASS	AC=907;AF=0.18111;AN=5008;NS=2504;DP=17757;EAS_AF=0.1071;AMR_AF=0.3012;AFR_AF=0.0136;EUR_AF=0.2783;SAS_AF=0.2986;AA=C|||;VT=SNP
5	152188126	rs55830548	C	T	100	PASS	AC=907;AF=0.18111;AN=5008;NS=2504;DP=18181;EAS_AF=0.1071;AMR_AF=0.3012;AFR_AF=0.0136;EUR_AF=0.2783;SAS_AF=0.2986;AA=C|||;VT=SNP
5	152188460	rs11737900	T	A	100	PASS	AC=1082;AF=0.216054;AN=5008;NS=2504;DP=18920;EAS_AF=0.0099;AMR_AF=0.2291;AFR_AF=0.3026;EUR_AF=0.338;SAS_AF=0.1769;AA=t|||;VT=SNP
5	152189163	rs62400577	G	A	100	PASS	AC=319;AF=0.0636981;AN=5008;NS=2504;DP=18821;EAS_AF=0.0089;AMR_AF=0.1052;AFR_AF=0.0068;EUR_AF=0.1382;SAS_AF=0.091;AA=G|||;VT=SNP
5	152189678	rs4583879	G	A	100	PASS	AC=1088;AF=0.217252;AN=5008;NS=2504;DP=17090;EAS_AF=0.0099;AMR_AF=0.2305;AFR_AF=0.3048;EUR_AF=0.3419;SAS_AF=0.1748;AA=G|||;VT=SNP
5	152189967	rs55829928	T	G	100	PASS	AC=914;AF=0.182508;AN=5008;NS=2504;DP=15476;EAS_AF=0.1071;AMR_AF=0.3026;AFR_AF=0.0136;EUR_AF=0.2783;SAS_AF=0.3047;AA=T|||;VT=SNP
5	152190235	rs148475046	A	G	100	PASS	AC=914;AF=0.182508;AN=5008;NS=2504;DP=13843;EAS_AF=0.1071;AMR_AF=0.3012;AFR_AF=0.0136;EUR_AF=0.2783;SAS_AF=0.3057;AA=A|||;VT=SNP
5	152190622	rs72799196	C	T	100	PASS	AC=914;AF=0.182508;AN=5008;NS=2504;DP=18160;EAS_AF=0.1071;AMR_AF=0.3012;AFR_AF=0.0136;EUR_AF=0.2783;SAS_AF=0.3057;AA=C|||;VT=SNP
5	152190655	rs36063192	G	C	100	PASS	AC=1997;AF=0.398762;AN=5008;NS=2504;DP=18381;EAS_AF=0.1171;AMR_AF=0.5317;AFR_AF=0.3185;EUR_AF=0.6203;SAS_AF=0.4755;AA=C|||;VT=SNP
5	152190705	rs72799198	A	G	100	PASS	AC=914;AF=0.182508;AN=5008;NS=2504;DP=18561;EAS_AF=0.1071;AMR_AF=0.3012;AFR_AF=0.0136;EUR_AF=0.2783;SAS_AF=0.3057;AA=A|||;VT=SNP
5	152191558	rs6877746	T	C	100	PASS	AC=1284;AF=0.25639;AN=5008;NS=2504;DP=16161;EAS_AF=0.5367;AMR_AF=0.2853;AFR_AF=0.1082;EUR_AF=0.2167;SAS_AF=0.1881;AA=T|||;VT=SNP
5	152191955	rs72799200	A	T	100	PASS	AC=913;AF=0.182308;AN=5008;NS=2504;DP=20279;EAS_AF=0.1062;AMR_AF=0.3012;AFR_AF=0.0136;EUR_AF=0.2783;SAS_AF=0.3057;AA=A|||;VT=SNP
5	152191995	rs72799201	C	T	100	PASS	AC=913;AF=0.182308;AN=5008;NS=2504;DP=20986;EAS_AF=0.1062;AMR_AF=0.3012;AFR_AF=0.0136;EUR_AF=0.2783;SAS_AF=0.3057;AA=C|||;VT=SNP
5	152193105	rs72799202	A	C	100	PASS	AC=920;AF=0.183706;AN=5008;NS=2504;DP=17112;EAS_AF=0.1071;AMR_AF=0.3012;AFR_AF=0.0136;EUR_AF=0.2783;SAS_AF=0.3119;AA=A|||;VT=SNP
5	152193847	rs34107686	C	T	100	PASS	AC=1350;AF=0.269569;AN=5008;NS=2504;DP=18268;EAS_AF=0.3482;AMR_AF=0.1354;AFR_AF=0.3449;EUR_AF=0.1213;SAS_AF=0.3344;AA=C|||;VT=SNP
5	152194094	rs56269251	A	G	100	PASS	AC=915;AF=0.182708;AN=5008;NS=2504;DP=17826;EAS_AF=0.1071;AMR_AF=0.3026;AFR_AF=0.0136;EUR_AF=0.2783;SAS_AF=0.3057;AA=A|||;VT=SNP
5	152194178	rs35239101	G	C	100	PASS	AC=1100;AF=0.219649;AN=5008;NS=2504;DP=18373;EAS_AF=0.0099;AMR_AF=0.232;AFR_AF=0.3169;EUR_AF=0.3439;SAS_AF=0.1677;AA=C|||;VT=SNP
5	152194819	rs59650592	G	A	100	PASS	AC=1297;AF=0.258986;AN=5008;NS=2504;DP=16792;EAS_AF=0.5337;AMR_AF=0.2334;AFR_AF=0.1513;EUR_AF=0.2117;SAS_AF=0.1881;AA=G|||;VT=SNP
5	152194877	rs4077752	T	C	100	PASS	AC=1104;AF=0.220447;AN=5008;NS=2504;DP=17900;EAS_AF=0.0099;AMR_AF=0.232;AFR_AF=0.3169;EUR_AF=0.3459;SAS_AF=0.1697;AA=T|||;VT=SNP
5	152194908	rs4077753	A	G	100	PASS	AC=1102;AF=0.220048;AN=5008;NS=2504;DP=17073;EAS_AF=0.0099;AMR_AF=0.232;AFR_AF=0.3169;EUR_AF=0.3439;SAS_AF=0.1697;AA=A|||;VT=SNP
5	152195141	rs6579969	A	G	100	PASS	AC=256;AF=0.0511182;AN=5008;NS=2504;DP=14090;EAS_AF=0.0089;AMR_AF=0.0447;AFR_AF=0.0484;EUR_AF=0.0676;SAS_AF=0.0859;AA=A|||;VT=SNP
5	152195529	rs6879208	C	A	100	PASS	AC=1391;AF=0.277756;AN=5008;NS=2504;DP=10144;EAS_AF=0.3502;AMR_AF=0.1859;AFR_AF=0.3495;EUR_AF=0.1233;SAS_AF=0.3303;AA=C|||;VT=SNP
5	152196711	rs72801007	C	G	100	PASS	AC=910;AF=0.181709;AN=5008;NS=2504;DP=17145;EAS_AF=0.1062;AMR_AF=0.3012;AFR_AF=0.0136;EUR_AF=0.2783;SAS_AF=0.3027;AA=C|||;VT=SNP
5	152196970	rs6885876	G	T	100	PASS	AC=791;AF=0.157947;AN=5008;NS=2504;DP=14659;EAS_AF=0.3393;AMR_AF=0.0735;AFR_AF=0.0749;EUR_AF=0.0557;SAS_AF=0.2485;AA=G|||;VT=SNP
5	152198322	rs6866034	G	A	100	PASS	AC=2001;AF=0.399561;AN=5008;NS=2504;DP=13733;EAS_AF=0.1161;AMR_AF=0.5375;AFR_AF=0.3185;EUR_AF=0.6233;SAS_AF=0.4734;AA=g|||;VT=SNP
5	152198492	rs11738913	G	T	100	PASS	AC=834;AF=0.166534;AN=5008;NS=2504;DP=15300;EAS_AF=0.0099;AMR_AF=0.219;AFR_AF=0.1233;EUR_AF=0.3429;SAS_AF=0.1677;AA=G|||;VT=SNP
5	152199121	rs11167599	A	C	100	PASS	AC=2029;AF=0.405152;AN=5008;NS=2504;DP=19606;EAS_AF=0.1181;AMR_AF=0.536;AFR_AF=0.3313;EUR_AF=0.6252;SAS_AF=0.4816;AA=C|||;VT=SNP
5	152200109	rs7445606	C	A	100	PASS	AC=1991;AF=0.397564;AN=5008;NS=2504;DP=17370;EAS_AF=0.3452;AMR_AF=0.33;AFR_AF=0.4576;EUR_AF=0.3966;SAS_AF=0.4192;AA=C|||;VT=SNP
5	152200174	rs7356780	T	C	100	PASS	AC=1554;AF=0.310304;AN=5008;NS=2504;DP=18620;EAS_AF=0.5476;AMR_AF=0.3271;AFR_AF=0.1694;EUR_AF=0.2813;SAS_AF=0.274;AA=T|||;VT=SNP
5	152201527	rs12188079	T	C	100	PASS	AC=910;AF=0.181709;AN=5008;NS=2504;DP=11743;EAS_AF=0.1071;AMR_AF=0.2867;AFR_AF=0.0136;EUR_AF=0.2793;SAS_AF=0.3108;AA=C|||;VT=SNP
5	152202485	rs4318767	A	T	100	PASS	AC=800;AF=0.159744;AN=5008;NS=2504;DP=18812;EAS_AF=0.3363;AMR_AF=0.0937;AFR_AF=0.0749;EUR_AF=0.0557;SAS_AF=0.2464;AA=A|||;VT=SNP
5	152203199	rs10077641	A	G	100	PASS	AC=1706;AF=0.340655;AN=5008;NS=2504;DP=19279;EAS_AF=0.5446;AMR_AF=0.3314;AFR_AF=0.2852;EUR_AF=0.2803;SAS_AF=0.274;AA=A|||;VT=SNP
5	152203593	rs72801024	A	G	100	PASS	AC=850;AF=0.169728;AN=5008;NS=2504;DP=18209;EAS_AF=0.3442;AMR_AF=0.1455;AFR_AF=0.0749;EUR_AF=0.0557;SAS_AF=0.2526;AA=A|||;VT=SNP
5	152203902	rs72801026	C	T	100	PASS	AC=903;AF=0.180312;AN=5008;NS=2504;DP=19319;EAS_AF=0.1071;AMR_AF=0.2853;AFR_AF=0.0136;EUR_AF=0.2793;SAS_AF=0.3047;AA=C|||;VT=SNP
5	152204741	rs67988891	C	G	100	PASS	AC=1565;AF=0.3125;AN=5008;NS=2504;DP=20558;EAS_AF=0.1071;AMR_AF=0.3372;AFR_AF=0.4531;EUR_AF=0.3221;SAS_AF=0.3067;AA=G|||;VT=SNP
5	152205430	rs4246036	C	T	100	PASS	AC=3649;AF=0.728634;AN=5008;NS=2504;DP=16526;EAS_AF=0.8929;AMR_AF=0.6816;AFR_AF=0.6589;EUR_AF=0.7207;SAS_AF=0.6953;AA=C|||;VT=SNP
5	152205605	rs79237519	C	T	100	PASS	AC=1093;AF=0.218251;AN=5008;NS=2504;DP=17739;EAS_AF=0.3393;AMR_AF=0.268;AFR_AF=0.1664;EUR_AF=0.0974;SAS_AF=0.2526;AA=C|||;VT=SNP
5	152205965	rs72802841	C	G	100	PASS	AC=904;AF=0.180511;AN=5008;NS=2504;DP=18707;EAS_AF=0.1071;AMR_AF=0.2867;AFR_AF=0.0136;EUR_AF=0.2793;SAS_AF=0.3047;AA=C|||;VT=SNP
5	152206046	rs11958854	T	C	100	PASS	AC=3495;AF=0.697883;AN=5008;NS=2504;DP=20541;EAS_AF=0.4563;AMR_AF=0.8127;AFR_AF=0.7829;EUR_AF=0.7197;SAS_AF=0.728;AA=C|||;VT=SNP
5	152206100	rs34623986	T	A	100	PASS	AC=880;AF=0.175719;AN=5008;NS=2504;DP=22201;EAS_AF=0.0099;AMR_AF=0.219;AFR_AF=0.1566;EUR_AF=0.341;SAS_AF=0.1718;AA=T|||;VT=SNP
5	152206367	rs72802843	G	T	100	PASS	AC=914;AF=0.182508;AN=5008;NS=2504;DP=19009;EAS_AF=0.3413;AMR_AF=0.2421;AFR_AF=0.0794;EUR_AF=0.0557;SAS_AF=0.2464;AA=G|||;VT=SNP
5	152206463	rs11956180	G	A	100	PASS	AC=3372;AF=0.673323;AN=5008;NS=2504;DP=20803;EAS_AF=0.4544;AMR_AF=0.7565;AFR_AF=0.7231;EUR_AF=0.7197;SAS_AF=0.7249;AA=A|||;VT=SNP
5	152207140	rs55967446	G	T	100	PASS	AC=904;AF=0.180511;AN=5008;NS=2504;DP=19132;EAS_AF=0.1081;AMR_AF=0.2867;AFR_AF=0.0136;EUR_AF=0.2793;SAS_AF=0.3037;AA=T|||;VT=SNP
5	152207152	rs6579971	A	G	100	PASS	AC=3432;AF=0.685304;AN=5008;NS=2504;DP=18716;EAS_AF=0.4544;AMR_AF=0.7608;AFR_AF=0.7723;EUR_AF=0.7167;SAS_AF=0.7198;AA=G|||;VT=SNP
5	152207724	rs79781491	C	A	100	PASS	AC=872;AF=0.174121;AN=5008;NS=2504;DP=15207;EAS_AF=0.3343;AMR_AF=0.1916;AFR_AF=0.0817;EUR_AF=0.0517;SAS_AF=0.2474;AA=C|||;VT=SNP
5	152208380	rs13183376	G	A	100	PASS	AC=832;AF=0.166134;AN=5008;NS=2504;DP=21796;EAS_AF=0.0099;AMR_AF=0.2176;AFR_AF=0.1195;EUR_AF=0.3419;SAS_AF=0.1728;AA=G|||;VT=SNP
5	152208645	rs12517563	C	T	100	PASS	AC=1851;AF=0.369609;AN=5008;NS=2504;DP=19807;EAS_AF=0.3442;AMR_AF=0.415;AFR_AF=0.3094;EUR_AF=0.3946;SAS_AF=0.4192;AA=C|||;VT=SNP
5	152209102	rs13170178	T	C	100	PASS	AC=838;AF=0.167332;AN=5008;NS=2504;DP=17937;EAS_AF=0.0099;AMR_AF=0.2176;AFR_AF=0.1195;EUR_AF=0.3459;SAS_AF=0.1748;AA=T|||;VT=SNP
5	152209917	rs72802845	T	C	100	PASS	AC=183;AF=0.0365415;AN=5008;NS=2504;DP=20414;EAS_AF=0.0069;AMR_AF=0.0432;AFR_AF=0.0045;EUR_AF=0.0596;SAS_AF=0.0818;AA=T|||;VT=SNP
5	152210121	rs10066607	G	A	100	PASS	AC=1426;AF=0.284744;AN=5008;NS=2504;DP=19495;EAS_AF=0.5377;AMR_AF=0.1758;AFR_AF=0.1634;EUR_AF=0.2813;SAS_AF=0.2689;AA=G|||;VT=SNP
5	152210941	rs12652096	A	G	100	PASS	AC=1522;AF=0.303914;AN=5008;NS=2504;DP=13381;EAS_AF=0.5466;AMR_AF=0.2363;AFR_AF=0.1929;EUR_AF=0.2823;SAS_AF=0.274;AA=A|||;VT=SNP
5	152211884	rs4498242	T	A	100	PASS	AC=1474;AF=0.294329;AN=5008;NS=2504;DP=14624;EAS_AF=0.5417;AMR_AF=0.2291;AFR_AF=0.1687;EUR_AF=0.2783;SAS_AF=0.272;AA=T|||;VT=SNP
5	152212232	rs4501333	C	T	100	PASS	AC=873;AF=0.174321;AN=5008;NS=2504;DP=15459;EAS_AF=0.3393;AMR_AF=0.1888;AFR_AF=0.0802;EUR_AF=0.0527;SAS_AF=0.2464;AA=C|||;VT=SNP
5	152212459	rs4512127	G	A	100	PASS	AC=1408;AF=0.28115;AN=5008;NS=2504;DP=15965;EAS_AF=0.0099;AMR_AF=0.2522;AFR_AF=0.5295;EUR_AF=0.3469;SAS_AF=0.1779;AA=G|||;VT=SNP
5	152212726	rs10155618	G	A	100	PASS	AC=1401;AF=0.279752;AN=5008;NS=2504;DP=14561;EAS_AF=0.5327;AMR_AF=0.1744;AFR_AF=0.1566;EUR_AF=0.2783;SAS_AF=0.2618;AA=G|||;VT=SNP
5	152212996	rs10056079	A	C	100	PASS	AC=1467;AF=0.292931;AN=5008;NS=2504;DP=15730;EAS_AF=0.5417;AMR_AF=0.2277;AFR_AF=0.1679;EUR_AF=0.2783;SAS_AF=0.2669;AA=A|||;VT=SNP
5	152214214	rs12188960	C	G	100	PASS	AC=802;AF=0.160144;AN=5008;NS=2504;DP=18817;EAS_AF=0.003;AMR_AF=0.2882;AFR_AF=0.0144;EUR_AF=0.2803;SAS_AF=0.3047;AA=C|||;VT=SNP
5	152214254	rs12186623	T	C	100	PASS	AC=912;AF=0.182109;AN=5008;NS=2504;DP=18698;EAS_AF=0.1071;AMR_AF=0.2882;AFR_AF=0.0144;EUR_AF=0.2803;SAS_AF=0.3098;AA=T|||;VT=SNP
5	152215430	rs11743031	A	G	100	PASS	AC=922;AF=0.184105;AN=5008;NS=2504;DP=17446;EAS_AF=0.0099;AMR_AF=0.2233;AFR_AF=0.1808;EUR_AF=0.3419;SAS_AF=0.1779;AA=A|||;VT=SNP
5	152216893	rs72802852	G	T	100	PASS	AC=906;AF=0.180911;AN=5008;NS=2504;DP=18458;EAS_AF=0.1071;AMR_AF=0.2882;AFR_AF=0.0144;EUR_AF=0.2803;SAS_AF=0.3037;AA=G|||;VT=SNP
5	152217419	rs6873509	C	A	100	PASS	AC=1130;AF=0.225639;AN=5008;NS=2504;DP=17929;EAS_AF=0.0099;AMR_AF=0.2349;AFR_AF=0.3321;EUR_AF=0.3419;SAS_AF=0.1779;AA=C|||;VT=SNP
5	152218058	rs72802853	C	T	100	PASS	AC=908;AF=0.18131;AN=5008;NS=2504;DP=18957;EAS_AF=0.1071;AMR_AF=0.2896;AFR_AF=0.0144;EUR_AF=0.2813;SAS_AF=0.3037;AA=C|||;VT=SNP
5	152218243	rs11747599	G	T	100	PASS	AC=1377;AF=0.27496;AN=5008;NS=2504;DP=20727;EAS_AF=0.5377;AMR_AF=0.1816;AFR_AF=0.1248;EUR_AF=0.2783;SAS_AF=0.2699;AA=G|||;VT=SNP
5	152218952	rs72802856	G	A	100	PASS	AC=945;AF=0.188698;AN=5008;NS=2504;DP=13756;EAS_AF=0.1071;AMR_AF=0.2968;AFR_AF=0.0393;EUR_AF=0.2803;SAS_AF=0.3037;AA=G|||;VT=SNP
5	152219071	rs72802857	A	C	100	PASS	AC=1051;AF=0.209864;AN=5008;NS=2504;DP=10739;EAS_AF=0.3492;AMR_AF=0.2579;AFR_AF=0.1369;EUR_AF=0.0944;SAS_AF=0.2495;AA=A|||;VT=SNP
5	152219802	rs4623205	C	T	100	PASS	AC=1464;AF=0.292332;AN=5008;NS=2504;DP=17320;EAS_AF=0.5377;AMR_AF=0.1859;AFR_AF=0.1906;EUR_AF=0.2773;SAS_AF=0.2679;AA=C|||;VT=SNP
5	152221536	rs4260724	C	T	100	PASS	AC=869;AF=0.173522;AN=5008;NS=2504;DP=20783;EAS_AF=0.3343;AMR_AF=0.1873;AFR_AF=0.0825;EUR_AF=0.0527;SAS_AF=0.2454;AA=C|||;VT=SNP
5	152223531	rs4958583	C	T	100	PASS	AC=911;AF=0.181909;AN=5008;NS=2504;DP=18144;EAS_AF=0.1071;AMR_AF=0.2896;AFR_AF=0.0144;EUR_AF=0.2803;SAS_AF=0.3078;AA=C|||;VT=SNP
5	152224818	rs34110017	A	G	100	PASS	AC=915;AF=0.182708;AN=5008;NS=2504;DP=16684;EAS_AF=0.0099;AMR_AF=0.2219;AFR_AF=0.177;EUR_AF=0.3419;SAS_AF=0.1769;AA=A|||;VT=SNP
5	152225942	rs12515909	G	C	100	PASS	AC=1166;AF=0.232827;AN=5008;NS=2504;DP=16869;EAS_AF=0.3403;AMR_AF=0.2046;AFR_AF=0.2935;EUR_AF=0.0557;SAS_AF=0.2423;AA=G|||;VT=SNP
5	152225997	rs4260728	C	A	100	PASS	AC=911;AF=0.181909;AN=5008;NS=2504;DP=17392;EAS_AF=0.1071;AMR_AF=0.2896;AFR_AF=0.0144;EUR_AF=0.2803;SAS_AF=0.3078;AA=C|||;VT=SNP
5	152227075	rs10080005	G	A	100	PASS	AC=1449;AF=0.289337;AN=5008;NS=2504;DP=15975;EAS_AF=0.5377;AMR_AF=0.183;AFR_AF=0.18;EUR_AF=0.2773;SAS_AF=0.2689;AA=G|||;VT=SNP
5	152227605	rs10065286	A	G	100	PASS	AC=2399;AF=0.479034;AN=5008;NS=2504;DP=19583;EAS_AF=0.6448;AMR_AF=0.4784;AFR_AF=0.2209;EUR_AF=0.5577;SAS_AF=0.5767;AA=G|||;VT=SNP
5	152227953	rs10050518	C	A	100	PASS	AC=1465;AF=0.292532;AN=5008;NS=2504;DP=18322;EAS_AF=0.5387;AMR_AF=0.1859;AFR_AF=0.1921;EUR_AF=0.2763;SAS_AF=0.2669;AA=C|||;VT=SNP
5	152228374	rs4438927	T	C	100	PASS	AC=1417;AF=0.282947;AN=5008;NS=2504;DP=18745;EAS_AF=0.0099;AMR_AF=0.2493;AFR_AF=0.5378;EUR_AF=0.3479;SAS_AF=0.1769;AA=T|||;VT=SNP
5	152229519	rs4448055	T	G	100	PASS	AC=1421;AF=0.283746;AN=5008;NS=2504;DP=17162;EAS_AF=0.0129;AMR_AF=0.2565;AFR_AF=0.5378;EUR_AF=0.3439;SAS_AF=0.1769;AA=T|||;VT=SNP
5	152229857	rs34564743	T	C	100	PASS	AC=1379;AF=0.275359;AN=5008;NS=2504;DP=17118;EAS_AF=0.0079;AMR_AF=0.2536;AFR_AF=0.5121;EUR_AF=0.3449;SAS_AF=0.1748;AA=T|||;VT=SNP
5	152230179	rs4958331	T	C	100	PASS	AC=1379;AF=0.275359;AN=5008;NS=2504;DP=17314;EAS_AF=0.0079;AMR_AF=0.2522;AFR_AF=0.5129;EUR_AF=0.3449;SAS_AF=0.1748;AA=T|||;VT=SNP
5	152230416	rs72802861	C	T	100	PASS	AC=917;AF=0.183107;AN=5008;NS=2504;DP=18545;EAS_AF=0.1052;AMR_AF=0.2925;AFR_AF=0.0151;EUR_AF=0.2813;SAS_AF=0.3119;AA=C|||;VT=SNP
5	152230589	rs34608916	G	A	100	PASS	AC=1379;AF=0.275359;AN=5008;NS=2504;DP=16318;EAS_AF=0.0079;AMR_AF=0.2522;AFR_AF=0.5129;EUR_AF=0.3449;SAS_AF=0.1748;AA=G|||;VT=SNP
5	152230685	rs4360090	T	A	100	PASS	AC=1552;AF=0.309904;AN=5008;NS=2504;DP=16424;EAS_AF=0.5188;AMR_AF=0.2378;AFR_AF=0.2474;EUR_AF=0.2793;SAS_AF=0.2618;AA=T|||;VT=SNP
5	152231155	rs6579974	C	T	100	PASS	AC=1115;AF=0.222644;AN=5008;NS=2504;DP=18594;EAS_AF=0.372;AMR_AF=0.2594;AFR_AF=0.1657;EUR_AF=0.0944;SAS_AF=0.2515;AA=C|||;VT=SNP
5	152231526	rs7722574	C	T	100	PASS	AC=1380;AF=0.275559;AN=5008;NS=2504;DP=16608;EAS_AF=0.0079;AMR_AF=0.2507;AFR_AF=0.5144;EUR_AF=0.3449;SAS_AF=0.1748;AA=C|||;VT=SNP
5	152232297	rs72802864	C	T	100	PASS	AC=954;AF=0.190495;AN=5008;NS=2504;DP=13621;EAS_AF=0.371;AMR_AF=0.2406;AFR_AF=0.084;EUR_AF=0.0537;SAS_AF=0.2536;AA=C|||;VT=SNP
5	152232645	rs4533946	C	G	100	PASS	AC=1361;AF=0.271765;AN=5008;NS=2504;DP=15675;EAS_AF=0.0079;AMR_AF=0.2507;AFR_AF=0.503;EUR_AF=0.341;SAS_AF=0.1748;AA=C|||;VT=SNP
5	152233956	rs10039836	C	T	100	PASS	AC=1471;AF=0.29373;AN=5008;NS=2504;DP=17878;EAS_AF=0.5119;AMR_AF=0.1873;AFR_AF=0.2345;EUR_AF=0.2783;SAS_AF=0.2403;AA=C|||;VT=SNP
5	152234114	rs4075508	G	T	100	PASS	AC=1361;AF=0.271765;AN=5008;NS=2504;DP=17472;EAS_AF=0.0079;AMR_AF=0.2507;AFR_AF=0.503;EUR_AF=0.341;SAS_AF=0.1748;AA=G|||;VT=SNP
5	152235215	rs72802868	G	T	100	PASS	AC=810;AF=0.161741;AN=5008;NS=2504;DP=16220;EAS_AF=0.003;AMR_AF=0.2925;AFR_AF=0.0151;EUR_AF=0.2823;SAS_AF=0.3067;AA=G|||;VT=SNP
5	152235546	rs7706159	A	G	100	PASS	AC=1524;AF=0.304313;AN=5008;NS=2504;DP=19122;EAS_AF=0.5198;AMR_AF=0.2392;AFR_AF=0.2224;EUR_AF=0.2823;SAS_AF=0.2618;AA=A|||;VT=SNP
5	152236125	rs17113719	T	C	100	PASS	AC=914;AF=0.182508;AN=5008;NS=2504;DP=18348;EAS_AF=0.3671;AMR_AF=0.1888;AFR_AF=0.084;EUR_AF=0.0537;SAS_AF=0.2536;AA=T|||;VT=SNP
5	152238341	rs4437425	G	A	100	PASS	AC=918;AF=0.183307;AN=5008;NS=2504;DP=13840;EAS_AF=0.1052;AMR_AF=0.2925;AFR_AF=0.0151;EUR_AF=0.2823;SAS_AF=0.3119;AA=G|||;VT=SNP
5	152238578	rs4634406	A	C	100	PASS	AC=853;AF=0.170327;AN=5008;NS=2504;DP=17938;EAS_AF=0.0089;AMR_AF=0.2118;AFR_AF=0.1203;EUR_AF=0.3459;SAS_AF=0.1943;AA=A|||;VT=SNP
5	152238850	rs12654450	T	C	100	PASS	AC=919;AF=0.183506;AN=5008;NS=2504;DP=17539;EAS_AF=0.1052;AMR_AF=0.2925;AFR_AF=0.0159;EUR_AF=0.2823;SAS_AF=0.3119;AA=T|||;VT=SNP
5	152239361	rs17113727	T	C	100	PASS	AC=1393;AF=0.278155;AN=5008;NS=2504;DP=15153;EAS_AF=0.0089;AMR_AF=0.2522;AFR_AF=0.5068;EUR_AF=0.3459;SAS_AF=0.1953;AA=T|||;VT=SNP
5	152240081	rs4145744	C	G	100	PASS	AC=911;AF=0.181909;AN=5008;NS=2504;DP=17359;EAS_AF=0.3641;AMR_AF=0.1888;AFR_AF=0.084;EUR_AF=0.0537;SAS_AF=0.2536;AA=C|||;VT=SNP
5	152240163	rs72802874	C	T	100	PASS	AC=918;AF=0.183307;AN=5008;NS=2504;DP=7427;EAS_AF=0.1052;AMR_AF=0.2925;AFR_AF=0.0151;EUR_AF=0.2823;SAS_AF=0.3119;AA=C|||;VT=SNP
5	152240474	rs17113732	C	T	100	PASS	AC=911;AF=0.181909;AN=5008;NS=2504;DP=21381;EAS_AF=0.3641;AMR_AF=0.1888;AFR_AF=0.0862;EUR_AF=0.0537;SAS_AF=0.2505;AA=C|||;VT=SNP
5	152240716	rs4263546	G	A	100	PASS	AC=3449;AF=0.688698;AN=5008;NS=2504;DP=21572;EAS_AF=0.4772;AMR_AF=0.7608;AFR_AF=0.7534;EUR_AF=0.7177;SAS_AF=0.7382;AA=A|||;VT=SNP
5	152241059	rs6898262	T	C	100	PASS	AC=1558;AF=0.311102;AN=5008;NS=2504;DP=19057;EAS_AF=0.5228;AMR_AF=0.2392;AFR_AF=0.2466;EUR_AF=0.2813;SAS_AF=0.2618;AA=T|||;VT=SNP
5	152241855	rs72802877	A	G	100	PASS	AC=918;AF=0.183307;AN=5008;NS=2504;DP=17584;EAS_AF=0.1052;AMR_AF=0.2925;AFR_AF=0.0151;EUR_AF=0.2823;SAS_AF=0.3119;AA=A|||;VT=SNP
5	152242327	rs111770575	C	T	100	PASS	AC=812;AF=0.162141;AN=5008;NS=2504;DP=15992;EAS_AF=0.003;AMR_AF=0.2954;AFR_AF=0.0151;EUR_AF=0.2823;SAS_AF=0.3067;AA=C|||;VT=SNP
5	152242404	rs61602419	C	T	100	PASS	AC=985;AF=0.196685;AN=5008;NS=2504;DP=14813;EAS_AF=0.3581;AMR_AF=0.2032;AFR_AF=0.1029;EUR_AF=0.0905;SAS_AF=0.2618;AA=C|||;VT=SNP
5	152242522	rs72802879	G	A	100	PASS	AC=881;AF=0.175919;AN=5008;NS=2504;DP=15678;EAS_AF=0.3581;AMR_AF=0.1873;AFR_AF=0.0651;EUR_AF=0.0497;SAS_AF=0.2597;AA=G|||;VT=SNP
5	152242554	rs113635099	C	G	100	PASS	AC=920;AF=0.183706;AN=5008;NS=2504;DP=14177;EAS_AF=0.1052;AMR_AF=0.2954;AFR_AF=0.0151;EUR_AF=0.2823;SAS_AF=0.3119;AA=C|||;VT=SNP
5	152242673	rs72802882	C	T	100	PASS	AC=920;AF=0.183706;AN=5008;NS=2504;DP=16648;EAS_AF=0.1052;AMR_AF=0.2954;AFR_AF=0.0151;EUR_AF=0.2823;SAS_AF=0.3119;AA=C|||;VT=SNP
5	152244165	rs17488630	C	T	100	PASS	AC=812;AF=0.162141;AN=5008;NS=2504;DP=17399;EAS_AF=0.003;AMR_AF=0.2954;AFR_AF=0.0151;EUR_AF=0.2823;SAS_AF=0.3067;AA=C|||;VT=SNP
5	152244389	rs2069118	A	C	100	PASS	AC=1173;AF=0.234225;AN=5008;NS=2504;DP=20116;EAS_AF=0.3591;AMR_AF=0.2133;AFR_AF=0.2421;EUR_AF=0.0905;SAS_AF=0.2577;AA=A|||;VT=SNP
5	152244551	rs2069117	A	C	100	PASS	AC=2263;AF=0.451877;AN=5008;NS=2504;DP=21030;EAS_AF=0.5357;AMR_AF=0.4424;AFR_AF=0.2753;EUR_AF=0.6272;SAS_AF=0.4305;AA=A|||;VT=SNP
5	152246607	rs72802883	A	C	100	PASS	AC=920;AF=0.183706;AN=5008;NS=2504;DP=17517;EAS_AF=0.1052;AMR_AF=0.2954;AFR_AF=0.0151;EUR_AF=0.2823;SAS_AF=0.3119;AA=A|||;VT=SNP
5	152247221	rs12153328	T	C	100	PASS	AC=812;AF=0.162141;AN=5008;NS=2504;DP=16930;EAS_AF=0.003;AMR_AF=0.2954;AFR_AF=0.0151;EUR_AF=0.2823;SAS_AF=0.3067;AA=T|||;VT=SNP
5	152247852	rs12153071	C	A	100	PASS	AC=920;AF=0.183706;AN=5008;NS=2504;DP=16995;EAS_AF=0.1052;AMR_AF=0.2954;AFR_AF=0.0151;EUR_AF=0.2823;SAS_AF=0.3119;AA=C|||;VT=SNP
5	152248567	rs4958586	G	A	100	PASS	AC=2281;AF=0.455471;AN=5008;NS=2504;DP=13902;EAS_AF=0.5357;AMR_AF=0.4438;AFR_AF=0.2882;EUR_AF=0.6272;SAS_AF=0.4305;AA=G|||;VT=SNP
5	152249065	rs4246037	C	T	100	PASS	AC=2282;AF=0.455671;AN=5008;NS=2504;DP=14808;EAS_AF=0.5357;AMR_AF=0.4438;AFR_AF=0.2882;EUR_AF=0.6282;SAS_AF=0.4305;AA=T|||;VT=SNP
5	152249082	rs72802887	A	G	100	PASS	AC=812;AF=0.162141;AN=5008;NS=2504;DP=14725;EAS_AF=0.003;AMR_AF=0.2954;AFR_AF=0.0151;EUR_AF=0.2823;SAS_AF=0.3067;AA=A|||;VT=SNP
5	152251201	rs4958587	T	C	100	PASS	AC=920;AF=0.183706;AN=5008;NS=2504;DP=15136;EAS_AF=0.1052;AMR_AF=0.2954;AFR_AF=0.0151;EUR_AF=0.2823;SAS_AF=0.3119;AA=T|||;VT=SNP
5	152251433	rs7444191	G	A	100	PASS	AC=2264;AF=0.452077;AN=5008;NS=2504;DP=14448;EAS_AF=0.5357;AMR_AF=0.4424;AFR_AF=0.2761;EUR_AF=0.6272;SAS_AF=0.4305;AA=G|||;VT=SNP
5	152251643	rs4130910	T	C	100	PASS	AC=2295;AF=0.458267;AN=5008;NS=2504;DP=16210;EAS_AF=0.5357;AMR_AF=0.4438;AFR_AF=0.2988;EUR_AF=0.6272;SAS_AF=0.4305;AA=C|||;VT=SNP
5	152251661	rs4130911	A	G	100	PASS	AC=2282;AF=0.455671;AN=5008;NS=2504;DP=16304;EAS_AF=0.5357;AMR_AF=0.4438;AFR_AF=0.289;EUR_AF=0.6272;SAS_AF=0.4305;AA=A|||;VT=SNP
5	152251897	rs4404733	T	G	100	PASS	AC=2296;AF=0.458466;AN=5008;NS=2504;DP=16737;EAS_AF=0.5357;AMR_AF=0.4438;AFR_AF=0.298;EUR_AF=0.6292;SAS_AF=0.4305;AA=T|||;VT=SNP
5	152252481	rs7714032	A	G	100	PASS	AC=1186;AF=0.236821;AN=5008;NS=2504;DP=19293;EAS_AF=0.3591;AMR_AF=0.2133;AFR_AF=0.2519;EUR_AF=0.0905;SAS_AF=0.2577;AA=A|||;VT=SNP
5	152252816	rs12520319	C	T	100	PASS	AC=886;AF=0.176917;AN=5008;NS=2504;DP=17940;EAS_AF=0.3631;AMR_AF=0.1873;AFR_AF=0.0681;EUR_AF=0.0497;SAS_AF=0.2556;AA=C|||;VT=SNP
5	152252870	rs7734850	T	G	100	PASS	AC=1191;AF=0.237819;AN=5008;NS=2504;DP=17189;EAS_AF=0.3631;AMR_AF=0.2133;AFR_AF=0.2526;EUR_AF=0.0905;SAS_AF=0.2577;AA=T|||;VT=SNP
5	152253548	rs55992747	C	T	100	PASS	AC=812;AF=0.162141;AN=5008;NS=2504;DP=19570;EAS_AF=0.003;AMR_AF=0.2954;AFR_AF=0.0151;EUR_AF=0.2823;SAS_AF=0.3067;AA=C|||;VT=SNP
5	152254490	rs4559049	C	A	100	PASS	AC=1093;AF=0.218251;AN=5008;NS=2504;DP=18921;EAS_AF=0.3591;AMR_AF=0.2118;AFR_AF=0.1823;EUR_AF=0.0905;SAS_AF=0.2577;AA=C|||;VT=SNP
5	152254829	rs72802889	T	C	100	PASS	AC=920;AF=0.183706;AN=5008;NS=2504;DP=19729;EAS_AF=0.1052;AMR_AF=0.2954;AFR_AF=0.0151;EUR_AF=0.2823;SAS_AF=0.3119;AA=T|||;VT=SNP
5	152255145	rs72802890	G	T	100	PASS	AC=920;AF=0.183706;AN=5008;NS=2504;DP=18595;EAS_AF=0.1052;AMR_AF=0.2954;AFR_AF=0.0151;EUR_AF=0.2823;SAS_AF=0.3119;AA=G|||;VT=SNP
5	152255602	rs72802891	C	G	100	PASS	AC=920;AF=0.183706;AN=5008;NS=2504;DP=19130;EAS_AF=0.1052;AMR_AF=0.2954;AFR_AF=0.0151;EUR_AF=0.2823;SAS_AF=0.3119;AA=C|||;VT=SNP
5	152255943	rs72802892	C	G	100	PASS	AC=1163;AF=0.232228;AN=5008;NS=2504;DP=16684;EAS_AF=0.3591;AMR_AF=0.2133;AFR_AF=0.2345;EUR_AF=0.0905;SAS_AF=0.2577;AA=C|||;VT=SNP
5	152256185	rs72802893	A	G	100	PASS	AC=920;AF=0.183706;AN=5008;NS=2504;DP=18734;EAS_AF=0.1052;AMR_AF=0.2954;AFR_AF=0.0151;EUR_AF=0.2823;SAS_AF=0.3119;AA=A|||;VT=SNP
5	152257172	rs4509081	A	G	100	PASS	AC=2293;AF=0.457867;AN=5008;NS=2504;DP=18755;EAS_AF=0.5357;AMR_AF=0.4438;AFR_AF=0.298;EUR_AF=0.6262;SAS_AF=0.4305;AA=A|||;VT=SNP
5	152257408	rs12657097	G	A	100	PASS	AC=920;AF=0.183706;AN=5008;NS=2504;DP=17427;EAS_AF=0.1052;AMR_AF=0.2954;AFR_AF=0.0151;EUR_AF=0.2823;SAS_AF=0.3119;AA=G|||;VT=SNP
5	152257512	rs11746423	G	T	100	PASS	AC=2283;AF=0.455871;AN=5008;NS=2504;DP=16281;EAS_AF=0.5367;AMR_AF=0.4438;AFR_AF=0.2882;EUR_AF=0.6272;SAS_AF=0.4315;AA=G|||;VT=SNP
5	152257595	rs11746399	C	T	100	PASS	AC=2281;AF=0.455471;AN=5008;NS=2504;DP=14063;EAS_AF=0.5357;AMR_AF=0.4438;AFR_AF=0.2882;EUR_AF=0.6272;SAS_AF=0.4305;AA=C|||;VT=SNP
5	152258232	rs11740655	A	G	100	PASS	AC=2294;AF=0.458067;AN=5008;NS=2504;DP=16934;EAS_AF=0.5357;AMR_AF=0.4438;AFR_AF=0.298;EUR_AF=0.6272;SAS_AF=0.4305;AA=G|||;VT=SNP
5	152258326	rs6898936	T	C	100	PASS	AC=3730;AF=0.744808;AN=5008;NS=2504;DP=15726;EAS_AF=0.6409;AMR_AF=0.7767;AFR_AF=0.6846;EUR_AF=0.9095;SAS_AF=0.7413;AA=C|||;VT=SNP
5	152259007	rs59505587	A	C	100	PASS	AC=889;AF=0.177516;AN=5008;NS=2504;DP=18523;EAS_AF=0.3631;AMR_AF=0.1873;AFR_AF=0.0666;EUR_AF=0.0497;SAS_AF=0.2607;AA=A|||;VT=SNP
5	152259430	rs72804758	C	T	100	PASS	AC=918;AF=0.183307;AN=5008;NS=2504;DP=17726;EAS_AF=0.1052;AMR_AF=0.2939;AFR_AF=0.0151;EUR_AF=0.2823;SAS_AF=0.3108;AA=C|||;VT=SNP
5	152260682	rs4533947	G	A	100	PASS	AC=2260;AF=0.451278;AN=5008;NS=2504;DP=19932;EAS_AF=0.5317;AMR_AF=0.4438;AFR_AF=0.2753;EUR_AF=0.6272;SAS_AF=0.4305;AA=G|||;VT=SNP
5	152261044	rs4524565	A	G	100	PASS	AC=807;AF=0.161142;AN=5008;NS=2504;DP=16789;EAS_AF=0.0159;AMR_AF=0.2061;AFR_AF=0.1188;EUR_AF=0.3439;SAS_AF=0.1483;AA=A|||;VT=SNP
5	152263325	rs11742188	T	C	100	PASS	AC=810;AF=0.161741;AN=5008;NS=2504;DP=12325;EAS_AF=0.0159;AMR_AF=0.2061;AFR_AF=0.1188;EUR_AF=0.3459;SAS_AF=0.1493;AA=T|||;VT=SNP
5	152264172	rs4394168	T	C	100	PASS	AC=922;AF=0.184105;AN=5008;NS=2504;DP=15652;EAS_AF=0.1062;AMR_AF=0.2939;AFR_AF=0.0159;EUR_AF=0.2823;SAS_AF=0.3129;AA=T|||;VT=SNP
5	152265018	rs4958591	A	G	100	PASS	AC=3758;AF=0.750399;AN=5008;NS=2504;DP=19426;EAS_AF=0.6458;AMR_AF=0.7781;AFR_AF=0.6982;EUR_AF=0.9125;SAS_AF=0.7423;AA=G|||;VT=SNP
5	152272524	rs113790150	T	C	100	PASS	AC=921;AF=0.183906;AN=5008;NS=2504;DP=17258;EAS_AF=0.1062;AMR_AF=0.2939;AFR_AF=0.0151;EUR_AF=0.2823;SAS_AF=0.3129;AA=T|||;VT=SNP
5	152273887	rs72804766	C	T	100	PASS	AC=810;AF=0.161741;AN=5008;NS=2504;DP=19149;EAS_AF=0.003;AMR_AF=0.2939;AFR_AF=0.0151;EUR_AF=0.2823;SAS_AF=0.3057;AA=C|||;VT=SNP
5	152274276	rs13188558	G	A	100	PASS	AC=2324;AF=0.464058;AN=5008;NS=2504;DP=17870;EAS_AF=0.5317;AMR_AF=0.4452;AFR_AF=0.3215;EUR_AF=0.6322;SAS_AF=0.4274;AA=G|||;VT=SNP
5	152274478	rs12659802	A	G	100	PASS	AC=919;AF=0.183506;AN=5008;NS=2504;DP=17948;EAS_AF=0.1062;AMR_AF=0.2939;AFR_AF=0.0151;EUR_AF=0.2823;SAS_AF=0.3108;AA=A|||;VT=SNP
5	152275279	rs4145743	G	T	100	PASS	AC=2305;AF=0.460264;AN=5008;NS=2504;DP=20559;EAS_AF=0.5317;AMR_AF=0.4452;AFR_AF=0.3064;EUR_AF=0.6332;SAS_AF=0.4274;AA=G|||;VT=SNP
5	152276252	rs13160798	A	G	100	PASS	AC=2322;AF=0.463658;AN=5008;NS=2504;DP=15465;EAS_AF=0.5407;AMR_AF=0.4467;AFR_AF=0.3071;EUR_AF=0.6362;SAS_AF=0.4305;AA=G|||;VT=SNP
5	152276650	rs10053762	A	C	100	PASS	AC=2309;AF=0.461062;AN=5008;NS=2504;DP=18195;EAS_AF=0.5407;AMR_AF=0.4467;AFR_AF=0.2973;EUR_AF=0.6362;SAS_AF=0.4305;AA=A|||;VT=SNP
5	152277040	rs12519844	C	T	100	PASS	AC=862;AF=0.172125;AN=5008;NS=2504;DP=18640;EAS_AF=0.3532;AMR_AF=0.1888;AFR_AF=0.0582;EUR_AF=0.0447;SAS_AF=0.2587;AA=C|||;VT=SNP
5	152277537	rs6885316	A	G	100	PASS	AC=3770;AF=0.752796;AN=5008;NS=2504;DP=19272;EAS_AF=0.6429;AMR_AF=0.7781;AFR_AF=0.7065;EUR_AF=0.9185;SAS_AF=0.7403;AA=G|||;VT=SNP
5	152278020	rs17113771	C	T	100	PASS	AC=1453;AF=0.290136;AN=5008;NS=2504;DP=20605;EAS_AF=0.0833;AMR_AF=0.3314;AFR_AF=0.4175;EUR_AF=0.2833;SAS_AF=0.3088;AA=T|||;VT=SNP
5	152278906	rs7713322	T	C	100	PASS	AC=3260;AF=0.650958;AN=5008;NS=2504;DP=18643;EAS_AF=0.8929;AMR_AF=0.6369;AFR_AF=0.4289;EUR_AF=0.6769;SAS_AF=0.6851;AA=T|||;VT=SNP
5	152279502	rs9285647	A	G	100	PASS	AC=2305;AF=0.460264;AN=5008;NS=2504;DP=17839;EAS_AF=0.5625;AMR_AF=0.4467;AFR_AF=0.2837;EUR_AF=0.6322;SAS_AF=0.4264;AA=A|||;VT=SNP
5	152279610	rs9324737	C	G	100	PASS	AC=3238;AF=0.646565;AN=5008;NS=2504;DP=19753;EAS_AF=0.8929;AMR_AF=0.6326;AFR_AF=0.4145;EUR_AF=0.6769;SAS_AF=0.6851;AA=G|||;VT=SNP
5	152280130	rs7702551	A	C	100	PASS	AC=3237;AF=0.646366;AN=5008;NS=2504;DP=20516;EAS_AF=0.8929;AMR_AF=0.6326;AFR_AF=0.4138;EUR_AF=0.6769;SAS_AF=0.6851;AA=A|||;VT=SNP
5	152280135	rs67023410	T	G	100	PASS	AC=851;AF=0.169928;AN=5008;NS=2504;DP=20576;EAS_AF=0.3343;AMR_AF=0.1844;AFR_AF=0.0643;EUR_AF=0.0447;SAS_AF=0.2618;AA=T|||;VT=SNP
5	152281401	rs11745666	C	A	100	PASS	AC=150;AF=0.0299521;AN=5008;NS=2504;DP=16943;EAS_AF=0.0069;AMR_AF=0.0389;AFR_AF=0.003;EUR_AF=0.0547;SAS_AF=0.0583;AA=C|||;VT=SNP
5	152282386	rs11167603	T	C	100	PASS	AC=2332;AF=0.465655;AN=5008;NS=2504;DP=15760;EAS_AF=0.5675;AMR_AF=0.4496;AFR_AF=0.2844;EUR_AF=0.6352;SAS_AF=0.4427;AA=T|||;VT=SNP
5	152282430	rs11167604	A	C	100	PASS	AC=3288;AF=0.65655;AN=5008;NS=2504;DP=15191;EAS_AF=0.9177;AMR_AF=0.6383;AFR_AF=0.4297;EUR_AF=0.6769;SAS_AF=0.6861;AA=A|||;VT=SNP
5	152286204	rs4310018	C	T	100	PASS	AC=3235;AF=0.645966;AN=5008;NS=2504;DP=19554;EAS_AF=0.8929;AMR_AF=0.6326;AFR_AF=0.4138;EUR_AF=0.6759;SAS_AF=0.684;AA=C|||;VT=SNP
5	152286477	rs10056647	T	G	100	PASS	AC=3363;AF=0.671526;AN=5008;NS=2504;DP=18308;EAS_AF=0.9187;AMR_AF=0.6383;AFR_AF=0.4879;EUR_AF=0.6759;SAS_AF=0.684;AA=G|||;VT=SNP
5	152286739	rs13187261	G	A	100	PASS	AC=3286;AF=0.65615;AN=5008;NS=2504;DP=18237;EAS_AF=0.9187;AMR_AF=0.6369;AFR_AF=0.4297;EUR_AF=0.6759;SAS_AF=0.6851;AA=G|||;VT=SNP
5	152288222	rs4958592	A	G	100	PASS	AC=3285;AF=0.65595;AN=5008;NS=2504;DP=17594;EAS_AF=0.9177;AMR_AF=0.6369;AFR_AF=0.4297;EUR_AF=0.6759;SAS_AF=0.6851;AA=A|||;VT=SNP
5	152288453	rs4262150	T	G	100	PASS	AC=3286;AF=0.65615;AN=5008;NS=2504;DP=14461;EAS_AF=0.9187;AMR_AF=0.6354;AFR_AF=0.4304;EUR_AF=0.6759;SAS_AF=0.6851;AA=T|||;VT=SNP
5	152288508	rs4262151	T	C	100	PASS	AC=3174;AF=0.633786;AN=5008;NS=2504;DP=15523;EAS_AF=0.9187;AMR_AF=0.6311;AFR_AF=0.348;EUR_AF=0.6759;SAS_AF=0.6851;AA=T|||;VT=SNP
5	152288557	rs4463219	G	T	100	PASS	AC=3363;AF=0.671526;AN=5008;NS=2504;DP=17212;EAS_AF=0.9187;AMR_AF=0.6383;AFR_AF=0.4871;EUR_AF=0.6759;SAS_AF=0.6851;AA=T|||;VT=SNP
5	152288688	rs17113789	G	C	100	PASS	AC=850;AF=0.169728;AN=5008;NS=2504;DP=19737;EAS_AF=0.3522;AMR_AF=0.183;AFR_AF=0.0552;EUR_AF=0.0417;SAS_AF=0.2587;AA=G|||;VT=SNP
5	152289810	rs4285285	G	A	100	PASS	AC=3792;AF=0.757188;AN=5008;NS=2504;DP=17480;EAS_AF=0.8929;AMR_AF=0.6686;AFR_AF=0.8154;EUR_AF=0.6759;SAS_AF=0.6851;AA=A|||;VT=SNP
5	152291381	rs17113791	T	C	100	PASS	AC=547;AF=0.109225;AN=5008;NS=2504;DP=16457;EAS_AF=0.1637;AMR_AF=0.0288;AFR_AF=0.1127;EUR_AF=0.0427;SAS_AF=0.1738;AA=T|||;VT=SNP
5	152291650	rs4478368	G	A	100	PASS	AC=2804;AF=0.559904;AN=5008;NS=2504;DP=17788;EAS_AF=0.7292;AMR_AF=0.6268;AFR_AF=0.3472;EUR_AF=0.673;SAS_AF=0.5092;AA=G|||;VT=SNP
5	152293332	rs55660904	C	A	100	PASS	AC=928;AF=0.185304;AN=5008;NS=2504;DP=17464;EAS_AF=0.1071;AMR_AF=0.2939;AFR_AF=0.0166;EUR_AF=0.2843;SAS_AF=0.3149;AA=C|||;VT=SNP
5	152294186	rs147465171	G	T	100	PASS	AC=3236;AF=0.646166;AN=5008;NS=2504;DP=18631;EAS_AF=0.8929;AMR_AF=0.6297;AFR_AF=0.4327;EUR_AF=0.6561;SAS_AF=0.682;AA=g|||;VT=SNP
5	152295446	rs140025389	A	T	100	PASS	AC=99;AF=0.0197684;AN=5008;NS=2504;DP=20427;EAS_AF=0.0407;AMR_AF=0.013;AFR_AF=0.0008;EUR_AF=0.0388;SAS_AF=0.0092;AA=A|||;VT=SNP
5	152295470	rs74437095	C	T	100	PASS	AC=934;AF=0.186502;AN=5008;NS=2504;DP=20540;EAS_AF=0.4812;AMR_AF=0.1628;AFR_AF=0.0045;EUR_AF=0.1839;SAS_AF=0.1483;AA=c|||;VT=SNP
5	152295845	rs184262955	G	T	100	PASS	AC=837;AF=0.167133;AN=5008;NS=2504;DP=18230;EAS_AF=0.3264;AMR_AF=0.1844;AFR_AF=0.0635;EUR_AF=0.0417;SAS_AF=0.2597;AA=G|||;VT=SNP
5	152297205	rs139581696	C	T	100	PASS	AC=544;AF=0.108626;AN=5008;NS=2504;DP=19504;EAS_AF=0.002;AMR_AF=0.2277;AFR_AF=0.0129;EUR_AF=0.2087;SAS_AF=0.1605;AA=C|||;VT=SNP
5	152297629	rs149205384	G	C	100	PASS	AC=923;AF=0.184305;AN=5008;NS=2504;DP=18420;EAS_AF=0.1071;AMR_AF=0.2939;AFR_AF=0.0151;EUR_AF=0.2843;SAS_AF=0.3119;AA=G|||;VT=SNP
5	152298103	rs140068361	G	T	100	PASS	AC=847;AF=0.169129;AN=5008;NS=2504;DP=20757;EAS_AF=0.3304;AMR_AF=0.1859;AFR_AF=0.0643;EUR_AF=0.0447;SAS_AF=0.2607;AA=g|||;VT=SNP
5	152298890	rs112611903	C	G	100	PASS	AC=3199;AF=0.638778;AN=5008;NS=2504;DP=17701;EAS_AF=0.9147;AMR_AF=0.6297;AFR_AF=0.3722;EUR_AF=0.675;SAS_AF=0.684;AA=C|||;VT=SNP
5	152298956	rs4958594	C	T	100	PASS	AC=2301;AF=0.459465;AN=5008;NS=2504;DP=15817;EAS_AF=0.5585;AMR_AF=0.4438;AFR_AF=0.2927;EUR_AF=0.6292;SAS_AF=0.4192;AA=C|||;VT=SNP
5	152299754	rs113568682	A	T	100	PASS	AC=899;AF=0.179513;AN=5008;NS=2504;DP=16360;EAS_AF=0.0813;AMR_AF=0.2939;AFR_AF=0.0151;EUR_AF=0.2843;SAS_AF=0.3139;AA=A|||;VT=SNP
5	152302465	rs4246039	G	A	100	PASS	AC=2296;AF=0.458466;AN=5008;NS=2504;DP=19625;EAS_AF=0.5526;AMR_AF=0.4438;AFR_AF=0.2882;EUR_AF=0.6312;SAS_AF=0.4243;AA=G|||;VT=SNP
5	152302638	rs3924315	T	A	100	PASS	AC=2275;AF=0.454273;AN=5008;NS=2504;DP=18805;EAS_AF=0.5575;AMR_AF=0.4438;AFR_AF=0.2663;EUR_AF=0.6312;SAS_AF=0.4274;AA=T|||;VT=SNP
5	152302912	rs3924314	C	A	100	PASS	AC=2303;AF=0.459864;AN=5008;NS=2504;DP=17976;EAS_AF=0.5526;AMR_AF=0.4438;AFR_AF=0.2912;EUR_AF=0.6312;SAS_AF=0.4274;AA=C|||;VT=SNP
5	152303195	rs72804775	C	T	100	PASS	AC=812;AF=0.162141;AN=5008;NS=2504;DP=19541;EAS_AF=0.003;AMR_AF=0.2939;AFR_AF=0.0151;EUR_AF=0.2843;SAS_AF=0.3057;AA=C|||;VT=SNP
5	152307156	rs56313315	C	T	100	PASS	AC=813;AF=0.16234;AN=5008;NS=2504;DP=18454;EAS_AF=0.003;AMR_AF=0.2939;AFR_AF=0.0151;EUR_AF=0.2843;SAS_AF=0.3067;AA=C|||;VT=SNP
5	152307258	rs12516528	C	T	100	PASS	AC=824;AF=0.164537;AN=5008;NS=2504;DP=17748;EAS_AF=0.3264;AMR_AF=0.183;AFR_AF=0.056;EUR_AF=0.0417;SAS_AF=0.2577;AA=C|||;VT=SNP
5	152307588	rs4298301	G	C	100	PASS	AC=854;AF=0.170527;AN=5008;NS=2504;DP=16076;EAS_AF=0.3343;AMR_AF=0.1859;AFR_AF=0.0651;EUR_AF=0.0447;SAS_AF=0.2628;AA=G|||;VT=SNP
5	152309149	rs73799163	C	T	100	PASS	AC=168;AF=0.0335463;AN=5008;NS=2504;DP=16590;EAS_AF=0.0069;AMR_AF=0.0403;AFR_AF=0.0144;EUR_AF=0.0567;SAS_AF=0.0583;AA=C|||;VT=SNP
5	152309607	rs72804778	G	A	100	PASS	AC=898;AF=0.179313;AN=5008;NS=2504;DP=21550;EAS_AF=0.0813;AMR_AF=0.2939;AFR_AF=0.0151;EUR_AF=0.2843;SAS_AF=0.3129;AA=G|||;VT=SNP
5	152309801	rs7736377	G	A	100	PASS	AC=3155;AF=0.629992;AN=5008;NS=2504;DP=23455;EAS_AF=0.8929;AMR_AF=0.6282;AFR_AF=0.3555;EUR_AF=0.6759;SAS_AF=0.684;AA=A|||;VT=SNP
5	152310058	rs12659715	A	G	100	PASS	AC=926;AF=0.184904;AN=5008;NS=2504;DP=22479;EAS_AF=0.1071;AMR_AF=0.2939;AFR_AF=0.0151;EUR_AF=0.2843;SAS_AF=0.3149;AA=A|||;VT=SNP
5	152310278	rs4501386	G	T	100	PASS	AC=2302;AF=0.459665;AN=5008;NS=2504;DP=22096;EAS_AF=0.5575;AMR_AF=0.4438;AFR_AF=0.2897;EUR_AF=0.6312;SAS_AF=0.4233;AA=G|||;VT=SNP
5	152310761	rs10515677	T	C	100	PASS	AC=99;AF=0.0197684;AN=5008;NS=2504;DP=20581;EAS_AF=0.0407;AMR_AF=0.013;AFR_AF=0.0008;EUR_AF=0.0388;SAS_AF=0.0092;AA=T|||;VT=SNP
5	152312444	rs17489682	T	G	100	PASS	AC=925;AF=0.184704;AN=5008;NS=2504;DP=16107;EAS_AF=0.1071;AMR_AF=0.2939;AFR_AF=0.0151;EUR_AF=0.2843;SAS_AF=0.3139;AA=T|||;VT=SNP
5	152313004	rs11746770	C	T	100	PASS	AC=2306;AF=0.460463;AN=5008;NS=2504;DP=20461;EAS_AF=0.5585;AMR_AF=0.4452;AFR_AF=0.2897;EUR_AF=0.6322;SAS_AF=0.4243;AA=C|||;VT=SNP
5	152314450	rs72804781	T	C	100	PASS	AC=922;AF=0.184105;AN=5008;NS=2504;DP=19745;EAS_AF=0.1071;AMR_AF=0.2925;AFR_AF=0.0151;EUR_AF=0.2833;SAS_AF=0.3129;AA=T|||;VT=SNP
5	152315418	rs12652844	T	C	100	PASS	AC=925;AF=0.184704;AN=5008;NS=2504;DP=14636;EAS_AF=0.1071;AMR_AF=0.2925;AFR_AF=0.0151;EUR_AF=0.2843;SAS_AF=0.3149;AA=T|||;VT=SNP
5	152317232	rs4145742	C	T	100	PASS	AC=835;AF=0.166733;AN=5008;NS=2504;DP=17645;EAS_AF=0.3264;AMR_AF=0.1844;AFR_AF=0.0635;EUR_AF=0.0417;SAS_AF=0.2577;AA=C|||;VT=SNP
5	152317522	rs113844564	G	A	100	PASS	AC=812;AF=0.162141;AN=5008;NS=2504;DP=17307;EAS_AF=0.003;AMR_AF=0.2939;AFR_AF=0.0151;EUR_AF=0.2843;SAS_AF=0.3057;AA=G|||;VT=SNP
5	152317702	rs114110542	C	G	100	PASS	AC=871;AF=0.173922;AN=5008;NS=2504;DP=19364;EAS_AF=0.3562;AMR_AF=0.1859;AFR_AF=0.0643;EUR_AF=0.0447;SAS_AF=0.2587;AA=C|||;VT=SNP
5	152317799	rs72804786	G	A	100	PASS	AC=897;AF=0.179113;AN=5008;NS=2504;DP=20684;EAS_AF=0.0813;AMR_AF=0.2925;AFR_AF=0.0151;EUR_AF=0.2843;SAS_AF=0.3129;AA=G|||;VT=SNP
5	152318758	rs17113811	C	T	100	PASS	AC=835;AF=0.166733;AN=5008;NS=2504;DP=20048;EAS_AF=0.3254;AMR_AF=0.1844;AFR_AF=0.0643;EUR_AF=0.0417;SAS_AF=0.2577;AA=C|||;VT=SNP
5	152322621	rs72804789	C	T	100	PASS	AC=925;AF=0.184704;AN=5008;NS=2504;DP=18961;EAS_AF=0.1071;AMR_AF=0.2925;AFR_AF=0.0151;EUR_AF=0.2833;SAS_AF=0.316;AA=C|||;VT=SNP
5	152323236	rs10515678	C	T	100	PASS	AC=813;AF=0.16234;AN=5008;NS=2504;DP=22074;EAS_AF=0.003;AMR_AF=0.2925;AFR_AF=0.0151;EUR_AF=0.2833;SAS_AF=0.3088;AA=C|||;VT=SNP
5	152324701	rs17489917	T	C	100	PASS	AC=99;AF=0.0197684;AN=5008;NS=2504;DP=20036;EAS_AF=0.0407;AMR_AF=0.013;AFR_AF=0.0008;EUR_AF=0.0388;SAS_AF=0.0092;AA=T|||;VT=SNP
5	152325534	rs7379700	C	T	100	PASS	AC=2283;AF=0.455871;AN=5008;NS=2504;DP=18975;EAS_AF=0.5585;AMR_AF=0.4452;AFR_AF=0.264;EUR_AF=0.6312;SAS_AF=0.4366;AA=C|||;VT=SNP
5	152326018	rs10037537	G	A	100	PASS	AC=3292;AF=0.657348;AN=5008;NS=2504;DP=19614;EAS_AF=0.8948;AMR_AF=0.6686;AFR_AF=0.3517;EUR_AF=0.7157;SAS_AF=0.7577;AA=G|||;VT=SNP
5	152327668	rs4958596	A	G	100	PASS	AC=3735;AF=0.745807;AN=5008;NS=2504;DP=16921;EAS_AF=0.9216;AMR_AF=0.7017;AFR_AF=0.621;EUR_AF=0.7555;SAS_AF=0.7546;AA=a|||;VT=SNP
5	152328596	rs10041133	A	G	100	PASS	AC=3488;AF=0.696486;AN=5008;NS=2504;DP=20758;EAS_AF=0.9206;AMR_AF=0.6744;AFR_AF=0.4758;EUR_AF=0.7177;SAS_AF=0.7577;AA=A|||;VT=SNP
5	152328969	rs56117655	A	G	100	PASS	AC=758;AF=0.151358;AN=5008;NS=2504;DP=20185;EAS_AF=0.0794;AMR_AF=0.255;AFR_AF=0.0151;EUR_AF=0.2445;SAS_AF=0.2403;AA=A|||;VT=SNP
5	152329436	rs72804798	G	T	100	PASS	AC=759;AF=0.151558;AN=5008;NS=2504;DP=20253;EAS_AF=0.0794;AMR_AF=0.255;AFR_AF=0.0151;EUR_AF=0.2455;SAS_AF=0.2403;AA=G|||;VT=SNP
5	152329479	rs6579993	A	G	100	PASS	AC=1416;AF=0.282748;AN=5008;NS=2504;DP=20342;EAS_AF=0.0794;AMR_AF=0.3141;AFR_AF=0.4486;EUR_AF=0.2833;SAS_AF=0.2454;AA=G|||;VT=SNP
5	152329730	rs66786682	C	T	100	PASS	AC=775;AF=0.154752;AN=5008;NS=2504;DP=19703;EAS_AF=0.3234;AMR_AF=0.183;AFR_AF=0.0673;EUR_AF=0.0427;SAS_AF=0.1943;AA=T|||;VT=SNP
5	152329944	rs13182323	T	C	100	PASS	AC=3501;AF=0.699081;AN=5008;NS=2504;DP=18137;EAS_AF=0.9206;AMR_AF=0.6758;AFR_AF=0.4841;EUR_AF=0.7187;SAS_AF=0.7577;AA=T|||;VT=SNP
5	152330518	rs72804800	C	T	100	PASS	AC=765;AF=0.152756;AN=5008;NS=2504;DP=18053;EAS_AF=0.1002;AMR_AF=0.2522;AFR_AF=0.0144;EUR_AF=0.2346;SAS_AF=0.2393;AA=C|||;VT=SNP
5	152331752	rs13154813	T	A	100	PASS	AC=1020;AF=0.203674;AN=5008;NS=2504;DP=14204;EAS_AF=0.0298;AMR_AF=0.2622;AFR_AF=0.1452;EUR_AF=0.3907;SAS_AF=0.228;AA=T|||;VT=SNP
5	152332694	rs34698853	T	C	100	PASS	AC=3414;AF=0.681709;AN=5008;NS=2504;DP=16796;EAS_AF=0.624;AMR_AF=0.7608;AFR_AF=0.4697;EUR_AF=0.9036;SAS_AF=0.7434;AA=T|||;VT=SNP
5	152333304	rs72806703	A	T	100	PASS	AC=726;AF=0.144968;AN=5008;NS=2504;DP=18751;EAS_AF=0.0506;AMR_AF=0.2666;AFR_AF=0.0144;EUR_AF=0.2406;SAS_AF=0.2342;AA=A|||;VT=SNP
5	152334776	rs111617189	A	G	100	PASS	AC=909;AF=0.18151;AN=5008;NS=2504;DP=20571;EAS_AF=0.0506;AMR_AF=0.281;AFR_AF=0.1452;EUR_AF=0.2406;SAS_AF=0.2342;AA=G|||;VT=SNP
5	152334841	rs72806705	C	T	100	PASS	AC=726;AF=0.144968;AN=5008;NS=2504;DP=17701;EAS_AF=0.0506;AMR_AF=0.2666;AFR_AF=0.0144;EUR_AF=0.2406;SAS_AF=0.2342;AA=C|||;VT=SNP
5	152335434	rs6863497	A	G	100	PASS	AC=884;AF=0.176518;AN=5008;NS=2504;DP=19126;EAS_AF=0.0258;AMR_AF=0.281;AFR_AF=0.1452;EUR_AF=0.2406;SAS_AF=0.2342;AA=A|||;VT=SNP
5	152338040	rs4958598	T	C	100	PASS	AC=912;AF=0.182109;AN=5008;NS=2504;DP=16060;EAS_AF=0.0506;AMR_AF=0.281;AFR_AF=0.1475;EUR_AF=0.2406;SAS_AF=0.2342;AA=C|||;VT=SNP
5	152338061	rs4958599	A	G	100	PASS	AC=729;AF=0.145567;AN=5008;NS=2504;DP=16436;EAS_AF=0.0506;AMR_AF=0.268;AFR_AF=0.0144;EUR_AF=0.2425;SAS_AF=0.2342;AA=A|||;VT=SNP
5	152338710	rs72806708	G	C	100	PASS	AC=677;AF=0.135184;AN=5008;NS=2504;DP=15831;EAS_AF=0.002;AMR_AF=0.2666;AFR_AF=0.0144;EUR_AF=0.2406;SAS_AF=0.2342;AA=G|||;VT=SNP
5	152339597	rs72806709	T	C	100	PASS	AC=917;AF=0.183107;AN=5008;NS=2504;DP=15288;EAS_AF=0.0486;AMR_AF=0.2824;AFR_AF=0.1505;EUR_AF=0.2416;SAS_AF=0.2352;AA=T|||;VT=SNP
5	152339648	rs72806710	A	G	100	PASS	AC=726;AF=0.144968;AN=5008;NS=2504;DP=15159;EAS_AF=0.0486;AMR_AF=0.2666;AFR_AF=0.0144;EUR_AF=0.2416;SAS_AF=0.2352;AA=A|||;VT=SNP
5	152340090	rs72806711	A	T	100	PASS	AC=834;AF=0.166534;AN=5008;NS=2504;DP=17546;EAS_AF=0.0248;AMR_AF=0.2594;AFR_AF=0.1475;EUR_AF=0.2197;SAS_AF=0.2178;AA=A|||;VT=SNP
5	152340416	rs11167606	G	A	100	PASS	AC=918;AF=0.183307;AN=5008;NS=2504;DP=15942;EAS_AF=0.4087;AMR_AF=0.1873;AFR_AF=0.0499;EUR_AF=0.0626;SAS_AF=0.2526;AA=G|||;VT=SNP
5	152341536	rs72806712	T	C	100	PASS	AC=876;AF=0.17492;AN=5008;NS=2504;DP=19235;EAS_AF=0.0476;AMR_AF=0.2608;AFR_AF=0.1596;EUR_AF=0.2207;SAS_AF=0.2188;AA=C|||;VT=SNP
5	152342669	rs72806713	C	T	100	PASS	AC=850;AF=0.169728;AN=5008;NS=2504;DP=18810;EAS_AF=0.0268;AMR_AF=0.2608;AFR_AF=0.1581;EUR_AF=0.2207;SAS_AF=0.2157;AA=T|||;VT=SNP
5	152342727	rs72806714	G	C	100	PASS	AC=850;AF=0.169728;AN=5008;NS=2504;DP=18775;EAS_AF=0.0268;AMR_AF=0.2608;AFR_AF=0.1581;EUR_AF=0.2207;SAS_AF=0.2157;AA=G|||;VT=SNP
5	152343015	rs7725791	A	G	100	PASS	AC=839;AF=0.167532;AN=5008;NS=2504;DP=19279;EAS_AF=0.0367;AMR_AF=0.2565;AFR_AF=0.1596;EUR_AF=0.2048;SAS_AF=0.2117;AA=G|||;VT=SNP
5	152343053	rs62400619	C	T	100	PASS	AC=2704;AF=0.539936;AN=5008;NS=2504;DP=18377;EAS_AF=0.5655;AMR_AF=0.5159;AFR_AF=0.4334;EUR_AF=0.6819;SAS_AF=0.5286;AA=T|||;VT=SNP
5	152343281	rs7730082	C	T	100	PASS	AC=827;AF=0.165136;AN=5008;NS=2504;DP=17816;EAS_AF=0.0367;AMR_AF=0.2565;AFR_AF=0.1505;EUR_AF=0.2048;SAS_AF=0.2117;AA=T|||;VT=SNP
5	152343943	rs17113831	C	A	100	PASS	AC=924;AF=0.184505;AN=5008;NS=2504;DP=16143;EAS_AF=0.3958;AMR_AF=0.1888;AFR_AF=0.0499;EUR_AF=0.0785;SAS_AF=0.2546;AA=C|||;VT=SNP
5	152344526	rs17113833	A	T	100	PASS	AC=838;AF=0.167332;AN=5008;NS=2504;DP=19929;EAS_AF=0.0367;AMR_AF=0.2565;AFR_AF=0.1589;EUR_AF=0.2048;SAS_AF=0.2117;AA=A|||;VT=SNP
5	152345941	rs72806775	C	T	100	PASS	AC=838;AF=0.167332;AN=5008;NS=2504;DP=19520;EAS_AF=0.0367;AMR_AF=0.2565;AFR_AF=0.1589;EUR_AF=0.2048;SAS_AF=0.2117;AA=C|||;VT=SNP
5	152346227	rs72806776	T	C	100	PASS	AC=862;AF=0.172125;AN=5008;NS=2504;DP=20375;EAS_AF=0.0605;AMR_AF=0.2565;AFR_AF=0.1589;EUR_AF=0.2048;SAS_AF=0.2117;AA=T|||;VT=SNP
5	152347463	rs6864972	T	C	100	PASS	AC=862;AF=0.172125;AN=5008;NS=2504;DP=20279;EAS_AF=0.0605;AMR_AF=0.2565;AFR_AF=0.1596;EUR_AF=0.2048;SAS_AF=0.2106;AA=C|||;VT=SNP
5	152347678	rs6884140	C	A	100	PASS	AC=863;AF=0.172324;AN=5008;NS=2504;DP=18667;EAS_AF=0.0605;AMR_AF=0.2565;AFR_AF=0.1596;EUR_AF=0.2048;SAS_AF=0.2117;AA=A|||;VT=SNP
5	152349131	rs79780900	G	A	100	PASS	AC=114;AF=0.0227636;AN=5008;NS=2504;DP=19358;EAS_AF=0.0337;AMR_AF=0.0144;AFR_AF=0.0008;EUR_AF=0.0378;SAS_AF=0.0317;AA=G|||;VT=SNP
5	152349221	rs72806780	C	T	100	PASS	AC=863;AF=0.172324;AN=5008;NS=2504;DP=18962;EAS_AF=0.0605;AMR_AF=0.2565;AFR_AF=0.1596;EUR_AF=0.2048;SAS_AF=0.2117;AA=T|||;VT=SNP
5	152349863	rs72806782	T	C	100	PASS	AC=863;AF=0.172324;AN=5008;NS=2504;DP=15578;EAS_AF=0.0605;AMR_AF=0.2565;AFR_AF=0.1596;EUR_AF=0.2048;SAS_AF=0.2117;AA=C|||;VT=SNP
5	152351711	rs72806784	G	C	100	PASS	AC=864;AF=0.172524;AN=5008;NS=2504;DP=18937;EAS_AF=0.0605;AMR_AF=0.2579;AFR_AF=0.1604;EUR_AF=0.2048;SAS_AF=0.2106;AA=C|||;VT=SNP
5	152351988	rs62400620	A	G	100	PASS	AC=630;AF=0.125799;AN=5008;NS=2504;DP=18877;EAS_AF=0.0317;AMR_AF=0.1801;AFR_AF=0.0477;EUR_AF=0.2425;SAS_AF=0.1697;AA=A|||;VT=SNP
5	152352104	rs72806785	A	G	100	PASS	AC=663;AF=0.132388;AN=5008;NS=2504;DP=19243;EAS_AF=0.0605;AMR_AF=0.2421;AFR_AF=0.0113;EUR_AF=0.2048;SAS_AF=0.2178;AA=A|||;VT=SNP
5	152352546	rs4484483	G	A	100	PASS	AC=983;AF=0.196286;AN=5008;NS=2504;DP=22211;EAS_AF=0.3929;AMR_AF=0.2075;AFR_AF=0.0492;EUR_AF=0.1233;SAS_AF=0.2597;AA=G|||;VT=SNP
5	152354943	rs1010100	T	C	100	PASS	AC=2602;AF=0.519569;AN=5008;NS=2504;DP=16602;EAS_AF=0.5476;AMR_AF=0.4986;AFR_AF=0.441;EUR_AF=0.6372;SAS_AF=0.4908;AA=T|||;VT=SNP
5	152355093	rs72806788	T	C	100	PASS	AC=865;AF=0.172724;AN=5008;NS=2504;DP=15686;EAS_AF=0.0605;AMR_AF=0.2579;AFR_AF=0.1604;EUR_AF=0.2048;SAS_AF=0.2117;AA=T|||;VT=SNP
5	152355258	rs72806790	T	C	100	PASS	AC=866;AF=0.172923;AN=5008;NS=2504;DP=18024;EAS_AF=0.0605;AMR_AF=0.2579;AFR_AF=0.1611;EUR_AF=0.2048;SAS_AF=0.2117;AA=C|||;VT=SNP
5	152355363	rs34081660	G	A	100	PASS	AC=983;AF=0.196286;AN=5008;NS=2504;DP=17865;EAS_AF=0.4831;AMR_AF=0.1671;AFR_AF=0.0106;EUR_AF=0.2127;SAS_AF=0.1554;AA=G|||;VT=SNP
5	152355845	rs72806792	C	A	100	PASS	AC=164;AF=0.0327476;AN=5008;NS=2504;DP=20422;EAS_AF=0.0089;AMR_AF=0.036;AFR_AF=0.0038;EUR_AF=0.0537;SAS_AF=0.0726;AA=C|||;VT=SNP
5	152355902	rs74626937	A	G	100	PASS	AC=164;AF=0.0327476;AN=5008;NS=2504;DP=20491;EAS_AF=0.0089;AMR_AF=0.036;AFR_AF=0.0038;EUR_AF=0.0537;SAS_AF=0.0726;AA=A|||;VT=SNP
5	152356172	rs72806793	G	A	100	PASS	AC=865;AF=0.172724;AN=5008;NS=2504;DP=18465;EAS_AF=0.0605;AMR_AF=0.2579;AFR_AF=0.1604;EUR_AF=0.2048;SAS_AF=0.2117;AA=A|||;VT=SNP
5	152356256	rs72806795	C	A	100	PASS	AC=865;AF=0.172724;AN=5008;NS=2504;DP=20043;EAS_AF=0.0605;AMR_AF=0.2579;AFR_AF=0.1604;EUR_AF=0.2048;SAS_AF=0.2117;AA=C|||;VT=SNP
5	152356818	rs113147549	G	A	100	PASS	AC=865;AF=0.172724;AN=5008;NS=2504;DP=21023;EAS_AF=0.0605;AMR_AF=0.2579;AFR_AF=0.1604;EUR_AF=0.2048;SAS_AF=0.2117;AA=G|||;VT=SNP
5	152357151	rs72806798	T	C	100	PASS	AC=867;AF=0.173123;AN=5008;NS=2504;DP=17403;EAS_AF=0.0605;AMR_AF=0.2579;AFR_AF=0.1611;EUR_AF=0.2048;SAS_AF=0.2127;AA=C|||;VT=SNP
5	152357620	rs60402008	T	C	100	PASS	AC=866;AF=0.172923;AN=5008;NS=2504;DP=17568;EAS_AF=0.0605;AMR_AF=0.2579;AFR_AF=0.1611;EUR_AF=0.2048;SAS_AF=0.2117;AA=T|||;VT=SNP
5	152357770	rs17568427	G	A	100	PASS	AC=631;AF=0.125998;AN=5008;NS=2504;DP=18538;EAS_AF=0.0367;AMR_AF=0.2421;AFR_AF=0.0113;EUR_AF=0.2048;SAS_AF=0.2096;AA=G|||;VT=SNP
5	152358404	rs9968702	C	G	100	PASS	AC=872;AF=0.174121;AN=5008;NS=2504;DP=21051;EAS_AF=0.0605;AMR_AF=0.2579;AFR_AF=0.1657;EUR_AF=0.2048;SAS_AF=0.2117;AA=C|||;VT=SNP
5	152359458	rs1438932	T	C	100	PASS	AC=2584;AF=0.515974;AN=5008;NS=2504;DP=14934;EAS_AF=0.5466;AMR_AF=0.4986;AFR_AF=0.4312;EUR_AF=0.6332;SAS_AF=0.4908;AA=T|||;VT=SNP
5	152359810	rs35739758	C	T	100	PASS	AC=2592;AF=0.517572;AN=5008;NS=2504;DP=15830;EAS_AF=0.5466;AMR_AF=0.4986;AFR_AF=0.4372;EUR_AF=0.6332;SAS_AF=0.4908;AA=C|||;VT=SNP
5	152360494	rs1438934	C	T	100	PASS	AC=848;AF=0.169329;AN=5008;NS=2504;DP=18195;EAS_AF=0.0595;AMR_AF=0.2565;AFR_AF=0.149;EUR_AF=0.2048;SAS_AF=0.2117;AA=C|||;VT=SNP
5	152361911	rs6579996	G	A	100	PASS	AC=3357;AF=0.670327;AN=5008;NS=2504;DP=19064;EAS_AF=0.5734;AMR_AF=0.755;AFR_AF=0.5613;EUR_AF=0.837;SAS_AF=0.6861;AA=G|||;VT=SNP
5	152362960	rs7700487	C	T	100	PASS	AC=2804;AF=0.559904;AN=5008;NS=2504;DP=16305;EAS_AF=0.4266;AMR_AF=0.5331;AFR_AF=0.8056;EUR_AF=0.5447;SAS_AF=0.3998;AA=-|||;VT=SNP
5	152363117	rs1371060	C	T	100	PASS	AC=2364;AF=0.472045;AN=5008;NS=2504;DP=17336;EAS_AF=0.4573;AMR_AF=0.5331;AFR_AF=0.3782;EUR_AF=0.4205;SAS_AF=0.6237;AA=T|||;VT=SNP
5	152365950	rs56395246	A	T	100	PASS	AC=1385;AF=0.276558;AN=5008;NS=2504;DP=19211;EAS_AF=0.4157;AMR_AF=0.3401;AFR_AF=0.0469;EUR_AF=0.2167;SAS_AF=0.4601;AA=A|||;VT=SNP
5	152365952	rs56369204	A	G	100	PASS	AC=1385;AF=0.276558;AN=5008;NS=2504;DP=19197;EAS_AF=0.4157;AMR_AF=0.3401;AFR_AF=0.0469;EUR_AF=0.2167;SAS_AF=0.4601;AA=A|||;VT=SNP
5	152366062	rs34033163	C	T	100	PASS	AC=997;AF=0.199081;AN=5008;NS=2504;DP=20527;EAS_AF=0.0694;AMR_AF=0.2233;AFR_AF=0.3487;EUR_AF=0.166;SAS_AF=0.1472;AA=T|||;VT=SNP
5	152366186	rs17490495	G	C	100	PASS	AC=575;AF=0.114816;AN=5008;NS=2504;DP=19386;EAS_AF=0.0298;AMR_AF=0.1988;AFR_AF=0.0756;EUR_AF=0.163;SAS_AF=0.1462;AA=G|||;VT=SNP
5	152366350	rs1123202	C	G	100	PASS	AC=479;AF=0.095647;AN=5008;NS=2504;DP=17779;EAS_AF=0.0298;AMR_AF=0.1888;AFR_AF=0.0083;EUR_AF=0.163;SAS_AF=0.1462;AA=C|||;VT=SNP
5	152367546	rs1438935	G	T	100	PASS	AC=565;AF=0.112819;AN=5008;NS=2504;DP=19677;EAS_AF=0.0308;AMR_AF=0.1945;AFR_AF=0.0696;EUR_AF=0.163;SAS_AF=0.1462;AA=G|||;VT=SNP
5	152367829	rs74688658	G	T	100	PASS	AC=564;AF=0.11262;AN=5008;NS=2504;DP=18590;EAS_AF=0.0298;AMR_AF=0.1945;AFR_AF=0.0696;EUR_AF=0.163;SAS_AF=0.1462;AA=A|||;VT=SNP
5	152369455	rs17490523	T	C	100	PASS	AC=641;AF=0.127995;AN=5008;NS=2504;DP=22354;EAS_AF=0.0298;AMR_AF=0.2003;AFR_AF=0.1248;EUR_AF=0.163;SAS_AF=0.1462;AA=C|||;VT=SNP
5	152370448	rs1438937	G	T	100	PASS	AC=2633;AF=0.525759;AN=5008;NS=2504;DP=17786;EAS_AF=0.4802;AMR_AF=0.585;AFR_AF=0.5643;EUR_AF=0.4056;SAS_AF=0.6022;AA=T|||;VT=SNP
5	152370485	rs17490621	C	T	100	PASS	AC=478;AF=0.0954473;AN=5008;NS=2504;DP=17382;EAS_AF=0.0298;AMR_AF=0.1888;AFR_AF=0.0083;EUR_AF=0.163;SAS_AF=0.1452;AA=C|||;VT=SNP
5	152370823	rs78455917	C	T	100	PASS	AC=478;AF=0.0954473;AN=5008;NS=2504;DP=17451;EAS_AF=0.0298;AMR_AF=0.1888;AFR_AF=0.0083;EUR_AF=0.163;SAS_AF=0.1452;AA=C|||;VT=SNP
5	152371074	rs17490669	C	T	100	PASS	AC=564;AF=0.11262;AN=5008;NS=2504;DP=20625;EAS_AF=0.0308;AMR_AF=0.1945;AFR_AF=0.0696;EUR_AF=0.163;SAS_AF=0.1452;AA=C|||;VT=SNP
5	152371647	rs1438938	C	T	100	PASS	AC=1423;AF=0.284145;AN=5008;NS=2504;DP=19822;EAS_AF=0.4087;AMR_AF=0.3401;AFR_AF=0.0847;EUR_AF=0.2177;SAS_AF=0.454;AA=C|||;VT=SNP
5	152371948	rs1154938	A	C	100	PASS	AC=2668;AF=0.532748;AN=5008;NS=2504;DP=20923;EAS_AF=0.499;AMR_AF=0.585;AFR_AF=0.5734;EUR_AF=0.4076;SAS_AF=0.6043;AA=C|||;VT=SNP
5	152373114	rs1438939	G	A	100	PASS	AC=2648;AF=0.528754;AN=5008;NS=2504;DP=19259;EAS_AF=0.4802;AMR_AF=0.585;AFR_AF=0.5734;EUR_AF=0.4076;SAS_AF=0.6033;AA=A|||;VT=SNP
5	152373129	rs1438940	T	C	100	PASS	AC=3407;AF=0.680312;AN=5008;NS=2504;DP=20046;EAS_AF=0.5278;AMR_AF=0.7997;AFR_AF=0.6301;EUR_AF=0.7237;SAS_AF=0.7761;AA=C|||;VT=SNP
5	152373633	rs10515679	C	T	100	PASS	AC=1709;AF=0.341254;AN=5008;NS=2504;DP=20611;EAS_AF=0.4087;AMR_AF=0.3588;AFR_AF=0.2897;EUR_AF=0.2197;SAS_AF=0.454;AA=C|||;VT=SNP
5	152374021	rs2118788	G	C	100	PASS	AC=2648;AF=0.528754;AN=5008;NS=2504;DP=20292;EAS_AF=0.4802;AMR_AF=0.585;AFR_AF=0.5726;EUR_AF=0.4076;SAS_AF=0.6043;AA=C|||;VT=SNP
5	152374257	rs6877355	T	C	100	PASS	AC=1593;AF=0.318091;AN=5008;NS=2504;DP=18659;EAS_AF=0.4087;AMR_AF=0.3516;AFR_AF=0.205;EUR_AF=0.2187;SAS_AF=0.456;AA=T|||;VT=SNP
5	152374481	rs2882067	A	G	100	PASS	AC=1699;AF=0.339257;AN=5008;NS=2504;DP=17291;EAS_AF=0.4097;AMR_AF=0.3559;AFR_AF=0.2799;EUR_AF=0.2187;SAS_AF=0.4591;AA=A|||;VT=SNP
5	152374963	rs4958332	G	A	100	PASS	AC=478;AF=0.0954473;AN=5008;NS=2504;DP=17657;EAS_AF=0.0298;AMR_AF=0.1888;AFR_AF=0.0083;EUR_AF=0.163;SAS_AF=0.1452;AA=G|||;VT=SNP
5	152375324	rs2349021	A	G	100	PASS	AC=641;AF=0.127995;AN=5008;NS=2504;DP=16629;EAS_AF=0.0298;AMR_AF=0.2003;AFR_AF=0.1248;EUR_AF=0.164;SAS_AF=0.1452;AA=A|||;VT=SNP
5	152375478	rs17113869	A	G	100	PASS	AC=1381;AF=0.275759;AN=5008;NS=2504;DP=13981;EAS_AF=0.4097;AMR_AF=0.3401;AFR_AF=0.0484;EUR_AF=0.2177;SAS_AF=0.4591;AA=A|||;VT=SNP
5	152375973	rs17491087	C	T	100	PASS	AC=563;AF=0.11242;AN=5008;NS=2504;DP=15973;EAS_AF=0.0298;AMR_AF=0.1945;AFR_AF=0.0696;EUR_AF=0.163;SAS_AF=0.1452;AA=C|||;VT=SNP
5	152377017	rs1347830	C	T	100	PASS	AC=1390;AF=0.277556;AN=5008;NS=2504;DP=16752;EAS_AF=0.4097;AMR_AF=0.3401;AFR_AF=0.0575;EUR_AF=0.2157;SAS_AF=0.4581;AA=C|||;VT=SNP
5	152377231	rs1816688	C	G	100	PASS	AC=2650;AF=0.529153;AN=5008;NS=2504;DP=17867;EAS_AF=0.4812;AMR_AF=0.585;AFR_AF=0.5726;EUR_AF=0.4056;SAS_AF=0.6074;AA=G|||;VT=SNP
5	152377900	rs17491108	A	G	100	PASS	AC=1385;AF=0.276558;AN=5008;NS=2504;DP=15477;EAS_AF=0.4087;AMR_AF=0.3415;AFR_AF=0.0522;EUR_AF=0.2187;SAS_AF=0.4571;AA=A|||;VT=SNP
5	152379096	rs1438942	C	G	100	PASS	AC=564;AF=0.11262;AN=5008;NS=2504;DP=19326;EAS_AF=0.0308;AMR_AF=0.1945;AFR_AF=0.0696;EUR_AF=0.163;SAS_AF=0.1452;AA=C|||;VT=SNP
5	152379443	rs73284204	C	T	100	PASS	AC=640;AF=0.127796;AN=5008;NS=2504;DP=16716;EAS_AF=0.0298;AMR_AF=0.2003;AFR_AF=0.1248;EUR_AF=0.163;SAS_AF=0.1452;AA=T|||;VT=SNP
5	152379916	rs2349022	T	C	100	PASS	AC=2642;AF=0.527556;AN=5008;NS=2504;DP=16751;EAS_AF=0.4812;AMR_AF=0.585;AFR_AF=0.5651;EUR_AF=0.4076;SAS_AF=0.6074;AA=C|||;VT=SNP
5	152380202	rs2349023	A	G	100	PASS	AC=478;AF=0.0954473;AN=5008;NS=2504;DP=18384;EAS_AF=0.0298;AMR_AF=0.1888;AFR_AF=0.0083;EUR_AF=0.163;SAS_AF=0.1452;AA=A|||;VT=SNP
5	152380566	rs2118789	G	C	100	PASS	AC=563;AF=0.11242;AN=5008;NS=2504;DP=18179;EAS_AF=0.0298;AMR_AF=0.1945;AFR_AF=0.0696;EUR_AF=0.163;SAS_AF=0.1452;AA=C|||;VT=SNP
5	152381487	rs13158154	C	T	100	PASS	AC=1422;AF=0.283946;AN=5008;NS=2504;DP=20819;EAS_AF=0.4087;AMR_AF=0.3401;AFR_AF=0.0855;EUR_AF=0.2157;SAS_AF=0.454;AA=C|||;VT=SNP
5	152382959	rs79536628	A	G	100	PASS	AC=564;AF=0.11262;AN=5008;NS=2504;DP=16875;EAS_AF=0.0308;AMR_AF=0.1945;AFR_AF=0.0696;EUR_AF=0.163;SAS_AF=0.1452;AA=A|||;VT=SNP
5	152383045	rs79398071	G	T	100	PASS	AC=478;AF=0.0954473;AN=5008;NS=2504;DP=17392;EAS_AF=0.0298;AMR_AF=0.1888;AFR_AF=0.0083;EUR_AF=0.163;SAS_AF=0.1452;AA=G|||;VT=SNP
5	152383136	rs7716928	C	T	100	PASS	AC=2634;AF=0.525958;AN=5008;NS=2504;DP=18950;EAS_AF=0.4802;AMR_AF=0.585;AFR_AF=0.5643;EUR_AF=0.4056;SAS_AF=0.6033;AA=T|||;VT=SNP
5	152383223	rs34646589	C	A	100	PASS	AC=599;AF=0.119609;AN=5008;NS=2504;DP=18637;EAS_AF=0.123;AMR_AF=0.2738;AFR_AF=0.003;EUR_AF=0.1332;SAS_AF=0.1503;AA=C|||;VT=SNP
5	152383339	rs7737370	T	C	100	PASS	AC=2421;AF=0.483427;AN=5008;NS=2504;DP=18908;EAS_AF=0.4573;AMR_AF=0.5648;AFR_AF=0.4493;EUR_AF=0.3817;SAS_AF=0.6033;AA=C|||;VT=SNP
5	152383450	rs73284207	T	C	100	PASS	AC=640;AF=0.127796;AN=5008;NS=2504;DP=19110;EAS_AF=0.0298;AMR_AF=0.2003;AFR_AF=0.1248;EUR_AF=0.163;SAS_AF=0.1452;AA=t|||;VT=SNP
5	152384079	rs79032943	G	A	100	PASS	AC=478;AF=0.0954473;AN=5008;NS=2504;DP=20971;EAS_AF=0.0298;AMR_AF=0.1888;AFR_AF=0.0083;EUR_AF=0.163;SAS_AF=0.1452;AA=G|||;VT=SNP
5	152385274	rs4958333	C	G	100	PASS	AC=2637;AF=0.526558;AN=5008;NS=2504;DP=16887;EAS_AF=0.4802;AMR_AF=0.585;AFR_AF=0.5651;EUR_AF=0.4076;SAS_AF=0.6033;AA=G|||;VT=SNP
5	152385562	rs969644	A	G	100	PASS	AC=2642;AF=0.527556;AN=5008;NS=2504;DP=19887;EAS_AF=0.4812;AMR_AF=0.585;AFR_AF=0.5651;EUR_AF=0.4076;SAS_AF=0.6074;AA=G|||;VT=SNP
5	152385829	rs2118790	A	G	100	PASS	AC=1704;AF=0.340256;AN=5008;NS=2504;DP=18130;EAS_AF=0.4097;AMR_AF=0.3588;AFR_AF=0.2829;EUR_AF=0.2187;SAS_AF=0.4581;AA=A|||;VT=SNP
5	152385863	rs79037338	C	A	100	PASS	AC=156;AF=0.0311502;AN=5008;NS=2504;DP=17869;EAS_AF=0.0704;AMR_AF=0.0202;AFR_AF=0.0023;EUR_AF=0.0417;SAS_AF=0.0266;AA=C|||;VT=SNP
5	152386721	rs78735348	G	A	100	PASS	AC=563;AF=0.11242;AN=5008;NS=2504;DP=11555;EAS_AF=0.0298;AMR_AF=0.1945;AFR_AF=0.0696;EUR_AF=0.163;SAS_AF=0.1452;AA=G|||;VT=SNP
5	152388451	rs76740663	G	T	100	PASS	AC=563;AF=0.11242;AN=5008;NS=2504;DP=16454;EAS_AF=0.0298;AMR_AF=0.1945;AFR_AF=0.0696;EUR_AF=0.163;SAS_AF=0.1452;AA=G|||;VT=SNP
5	152389065	rs1866419	C	T	100	PASS	AC=1419;AF=0.283347;AN=5008;NS=2504;DP=16856;EAS_AF=0.4077;AMR_AF=0.3401;AFR_AF=0.084;EUR_AF=0.2157;SAS_AF=0.454;AA=C|||;VT=SNP
5	152389134	rs1866420	G	C	100	PASS	AC=1419;AF=0.283347;AN=5008;NS=2504;DP=18113;EAS_AF=0.4077;AMR_AF=0.3401;AFR_AF=0.084;EUR_AF=0.2157;SAS_AF=0.454;AA=G|||;VT=SNP
5	152389320	rs1866421	T	A	100	PASS	AC=1576;AF=0.314696;AN=5008;NS=2504;DP=17741;EAS_AF=0.4097;AMR_AF=0.3516;AFR_AF=0.1944;EUR_AF=0.2167;SAS_AF=0.454;AA=T|||;VT=SNP
5	152389866	rs77222743	T	C	100	PASS	AC=640;AF=0.127796;AN=5008;NS=2504;DP=16949;EAS_AF=0.0298;AMR_AF=0.2003;AFR_AF=0.1248;EUR_AF=0.163;SAS_AF=0.1452;AA=C|||;VT=SNP
5	152389938	rs17113875	G	A	100	PASS	AC=1694;AF=0.338259;AN=5008;NS=2504;DP=17732;EAS_AF=0.4087;AMR_AF=0.3588;AFR_AF=0.2799;EUR_AF=0.2177;SAS_AF=0.454;AA=G|||;VT=SNP
5	152390460	rs1561416	T	C	100	PASS	AC=2640;AF=0.527157;AN=5008;NS=2504;DP=20119;EAS_AF=0.4812;AMR_AF=0.585;AFR_AF=0.5666;EUR_AF=0.4076;SAS_AF=0.6033;AA=C|||;VT=SNP
5	152390681	rs79883111	G	A	100	PASS	AC=136;AF=0.0271565;AN=5008;NS=2504;DP=18661;EAS_AF=0.0496;AMR_AF=0.0202;AFR_AF=0.003;EUR_AF=0.0417;SAS_AF=0.0266;AA=G|||;VT=SNP
5	152391084	rs61153555	G	C	100	PASS	AC=563;AF=0.11242;AN=5008;NS=2504;DP=20234;EAS_AF=0.0298;AMR_AF=0.1945;AFR_AF=0.0696;EUR_AF=0.163;SAS_AF=0.1452;AA=G|||;VT=SNP
5	152393033	rs141239786	T	C	100	PASS	AC=563;AF=0.11242;AN=5008;NS=2504;DP=16991;EAS_AF=0.0298;AMR_AF=0.1945;AFR_AF=0.0696;EUR_AF=0.163;SAS_AF=0.1452;AA=T|||;VT=SNP
5	152393523	rs35145596	C	A	100	PASS	AC=601;AF=0.120008;AN=5008;NS=2504;DP=19641;EAS_AF=0.123;AMR_AF=0.2738;AFR_AF=0.003;EUR_AF=0.1352;SAS_AF=0.1503;AA=C|||;VT=SNP
5	152394305	rs77315776	T	C	100	PASS	AC=638;AF=0.127396;AN=5008;NS=2504;DP=14427;EAS_AF=0.0298;AMR_AF=0.2003;AFR_AF=0.1241;EUR_AF=0.162;SAS_AF=0.1452;AA=C|||;VT=SNP
5	152394317	rs80244784	G	A	100	PASS	AC=563;AF=0.11242;AN=5008;NS=2504;DP=14055;EAS_AF=0.0298;AMR_AF=0.196;AFR_AF=0.0688;EUR_AF=0.163;SAS_AF=0.1452;AA=G|||;VT=SNP
5	152395778	rs74803865	T	C	100	PASS	AC=479;AF=0.095647;AN=5008;NS=2504;DP=16099;EAS_AF=0.0298;AMR_AF=0.1888;AFR_AF=0.0083;EUR_AF=0.164;SAS_AF=0.1452;AA=T|||;VT=SNP
5	152395779	rs11167608	A	G	100	PASS	AC=1852;AF=0.369808;AN=5008;NS=2504;DP=16127;EAS_AF=0.4643;AMR_AF=0.366;AFR_AF=0.3457;EUR_AF=0.2217;SAS_AF=0.4601;AA=A|||;VT=SNP
5	152397074	rs77059269	A	T	100	PASS	AC=562;AF=0.11222;AN=5008;NS=2504;DP=14719;EAS_AF=0.0298;AMR_AF=0.1945;AFR_AF=0.0688;EUR_AF=0.163;SAS_AF=0.1452;AA=A|||;VT=SNP
5	152398955	rs13155184	A	G	100	PASS	AC=1400;AF=0.279553;AN=5008;NS=2504;DP=17781;EAS_AF=0.4216;AMR_AF=0.3401;AFR_AF=0.056;EUR_AF=0.2157;SAS_AF=0.4581;AA=A|||;VT=SNP
5	152399972	rs79149946	C	A	100	PASS	AC=562;AF=0.11222;AN=5008;NS=2504;DP=19257;EAS_AF=0.0298;AMR_AF=0.1945;AFR_AF=0.0688;EUR_AF=0.163;SAS_AF=0.1452;AA=C|||;VT=SNP
5	152402054	rs111911908	C	T	100	PASS	AC=209;AF=0.0417332;AN=5008;NS=2504;DP=19347;EAS_AF=0.0407;AMR_AF=0.0173;AFR_AF=0.0953;EUR_AF=0.0258;SAS_AF=0.0041;AA=C|||;VT=SNP
5	152402178	rs4610512	G	A	100	PASS	AC=478;AF=0.0954473;AN=5008;NS=2504;DP=17308;EAS_AF=0.0298;AMR_AF=0.1888;AFR_AF=0.0083;EUR_AF=0.163;SAS_AF=0.1452;AA=g|||;VT=SNP
5	152402215	rs138502343	T	A	100	PASS	AC=204;AF=0.0407348;AN=5008;NS=2504;DP=17208;EAS_AF=0.0446;AMR_AF=0.0331;AFR_AF=0.0045;EUR_AF=0.0328;SAS_AF=0.0992;AA=t|||;VT=SNP
5	152402282	rs1595585	A	G	100	PASS	AC=2658;AF=0.530751;AN=5008;NS=2504;DP=16894;EAS_AF=0.496;AMR_AF=0.585;AFR_AF=0.5673;EUR_AF=0.4056;SAS_AF=0.6074;AA=g|||;VT=SNP
5	152402347	rs1595586	G	A	100	PASS	AC=1590;AF=0.317492;AN=5008;NS=2504;DP=18520;EAS_AF=0.4256;AMR_AF=0.3516;AFR_AF=0.1891;EUR_AF=0.2167;SAS_AF=0.4591;AA=a|||;VT=SNP
5	152404145	rs74294758	T	A	100	PASS	AC=477;AF=0.0952476;AN=5008;NS=2504;DP=16803;EAS_AF=0.0298;AMR_AF=0.1888;AFR_AF=0.0083;EUR_AF=0.163;SAS_AF=0.1442;AA=T|||;VT=SNP
5	152405106	rs144435953	A	G	100	PASS	AC=639;AF=0.127596;AN=5008;NS=2504;DP=21899;EAS_AF=0.0298;AMR_AF=0.2003;AFR_AF=0.1241;EUR_AF=0.163;SAS_AF=0.1452;AA=-|||;VT=SNP
5	152406705	rs33997492	C	G	100	PASS	AC=2659;AF=0.53095;AN=5008;NS=2504;DP=17214;EAS_AF=0.496;AMR_AF=0.585;AFR_AF=0.5673;EUR_AF=0.4076;SAS_AF=0.6063;AA=G|||;VT=SNP
5	152406750	rs112669240	T	C	100	PASS	AC=211;AF=0.0421326;AN=5008;NS=2504;DP=18662;EAS_AF=0.0407;AMR_AF=0.0173;AFR_AF=0.0968;EUR_AF=0.0258;SAS_AF=0.0041;AA=T|||;VT=SNP
5	152406991	rs146416996	C	T	100	PASS	AC=562;AF=0.11222;AN=5008;NS=2504;DP=24944;EAS_AF=0.0298;AMR_AF=0.1945;AFR_AF=0.0688;EUR_AF=0.163;SAS_AF=0.1452;AA=C|||;VT=SNP
5	152407834	rs75632583	A	C	100	PASS	AC=393;AF=0.0784744;AN=5008;NS=2504;DP=14517;EAS_AF=0.0456;AMR_AF=0.1153;AFR_AF=0.0076;EUR_AF=0.166;SAS_AF=0.092;AA=A|||;VT=SNP
5	152408231	rs6888537	A	C	100	PASS	AC=2667;AF=0.532548;AN=5008;NS=2504;DP=15140;EAS_AF=0.497;AMR_AF=0.585;AFR_AF=0.5681;EUR_AF=0.4085;SAS_AF=0.6115;AA=C|||;VT=SNP
5	152409030	rs966088	T	C	100	PASS	AC=1781;AF=0.355631;AN=5008;NS=2504;DP=18579;EAS_AF=0.4266;AMR_AF=0.366;AFR_AF=0.32;EUR_AF=0.2187;SAS_AF=0.4642;AA=T|||;VT=SNP
5	152409170	rs725482	A	C	100	PASS	AC=2668;AF=0.532748;AN=5008;NS=2504;DP=19833;EAS_AF=0.497;AMR_AF=0.585;AFR_AF=0.5688;EUR_AF=0.4085;SAS_AF=0.6115;AA=C|||;VT=SNP
5	152410180	rs60221066	T	C	100	PASS	AC=645;AF=0.128794;AN=5008;NS=2504;DP=17898;EAS_AF=0.0357;AMR_AF=0.2003;AFR_AF=0.1241;EUR_AF=0.163;SAS_AF=0.1452;AA=C|||;VT=SNP
5	152410362	rs59374654	G	A	100	PASS	AC=330;AF=0.0658946;AN=5008;NS=2504;DP=17264;EAS_AF=0.2192;AMR_AF=0.0202;AFR_AF=0.0015;EUR_AF=0.0258;SAS_AF=0.0685;AA=G|||;VT=SNP
5	152411361	rs35165123	C	T	100	PASS	AC=657;AF=0.13119;AN=5008;NS=2504;DP=22615;EAS_AF=0.1329;AMR_AF=0.281;AFR_AF=0.0287;EUR_AF=0.1382;SAS_AF=0.1544;AA=C|||;VT=SNP
5	152411981	rs1371059	C	G	100	PASS	AC=2699;AF=0.538938;AN=5008;NS=2504;DP=20560;EAS_AF=0.5298;AMR_AF=0.5821;AFR_AF=0.5666;EUR_AF=0.4076;SAS_AF=0.6155;AA=G|||;VT=SNP
5	152412845	rs12717867	A	G	100	PASS	AC=2701;AF=0.539337;AN=5008;NS=2504;DP=19558;EAS_AF=0.5298;AMR_AF=0.5821;AFR_AF=0.5681;EUR_AF=0.4076;SAS_AF=0.6155;AA=G|||;VT=SNP
5	152413184	rs73284261	A	G	100	PASS	AC=677;AF=0.135184;AN=5008;NS=2504;DP=19892;EAS_AF=0.0298;AMR_AF=0.2032;AFR_AF=0.1513;EUR_AF=0.163;SAS_AF=0.1452;AA=A|||;VT=SNP
5	152414348	rs1438930	T	A	100	PASS	AC=1475;AF=0.294529;AN=5008;NS=2504;DP=20201;EAS_AF=0.4583;AMR_AF=0.3386;AFR_AF=0.0787;EUR_AF=0.2177;SAS_AF=0.4652;AA=T|||;VT=SNP
5	152417731	rs73284269	A	T	100	PASS	AC=640;AF=0.127796;AN=5008;NS=2504;DP=21378;EAS_AF=0.0298;AMR_AF=0.2003;AFR_AF=0.1248;EUR_AF=0.163;SAS_AF=0.1452;AA=T|||;VT=SNP
5	152417867	rs965561	A	G	100	PASS	AC=2697;AF=0.538538;AN=5008;NS=2504;DP=20326;EAS_AF=0.5288;AMR_AF=0.5836;AFR_AF=0.5666;EUR_AF=0.4056;SAS_AF=0.6155;AA=G|||;VT=SNP
5	152419180	rs73284276	A	G	100	PASS	AC=746;AF=0.148962;AN=5008;NS=2504;DP=17059;EAS_AF=0.0298;AMR_AF=0.2046;AFR_AF=0.2027;EUR_AF=0.163;SAS_AF=0.1452;AA=G|||;VT=SNP
5	152420241	rs17113912	A	G	100	PASS	AC=972;AF=0.194089;AN=5008;NS=2504;DP=21477;EAS_AF=0.0704;AMR_AF=0.2219;AFR_AF=0.3109;EUR_AF=0.1889;SAS_AF=0.1493;AA=G|||;VT=SNP
5	152420419	rs10075167	C	G	100	PASS	AC=2688;AF=0.536741;AN=5008;NS=2504;DP=12983;EAS_AF=0.5288;AMR_AF=0.5821;AFR_AF=0.562;EUR_AF=0.4076;SAS_AF=0.6115;AA=G|||;VT=SNP
5	152420454	rs17491606	G	A	100	PASS	AC=135;AF=0.0269569;AN=5008;NS=2504;DP=17416;EAS_AF=0.0496;AMR_AF=0.0202;AFR_AF=0.0023;EUR_AF=0.0417;SAS_AF=0.0266;AA=G|||;VT=SNP
5	152420586	rs34004416	C	A	100	PASS	AC=1469;AF=0.293331;AN=5008;NS=2504;DP=17946;EAS_AF=0.4583;AMR_AF=0.3386;AFR_AF=0.0787;EUR_AF=0.2157;SAS_AF=0.4611;AA=C|||;VT=SNP
5	152420661	rs73284282	A	G	100	PASS	AC=754;AF=0.150559;AN=5008;NS=2504;DP=16814;EAS_AF=0.0298;AMR_AF=0.2032;AFR_AF=0.2095;EUR_AF=0.163;SAS_AF=0.1452;AA=a|||;VT=SNP
5	152420720	rs6887677	G	A	100	PASS	AC=2683;AF=0.535743;AN=5008;NS=2504;DP=17200;EAS_AF=0.5288;AMR_AF=0.5821;AFR_AF=0.5605;EUR_AF=0.4056;SAS_AF=0.6104;AA=A|||;VT=SNP
5	152420766	rs6887416	A	G	100	PASS	AC=752;AF=0.15016;AN=5008;NS=2504;DP=18278;EAS_AF=0.0298;AMR_AF=0.2032;AFR_AF=0.208;EUR_AF=0.163;SAS_AF=0.1452;AA=a|||;VT=SNP
5	152421055	rs4958603	G	A	100	PASS	AC=674;AF=0.134585;AN=5008;NS=2504;DP=21266;EAS_AF=0.0298;AMR_AF=0.196;AFR_AF=0.1528;EUR_AF=0.163;SAS_AF=0.1452;AA=G|||;VT=SNP
5	152421237	rs2196776	C	T	100	PASS	AC=2696;AF=0.538339;AN=5008;NS=2504;DP=20576;EAS_AF=0.5288;AMR_AF=0.5836;AFR_AF=0.5688;EUR_AF=0.4056;SAS_AF=0.6115;AA=T|||;VT=SNP
5	152421539	rs4958605	A	G	100	PASS	AC=745;AF=0.148762;AN=5008;NS=2504;DP=19449;EAS_AF=0.0298;AMR_AF=0.2032;AFR_AF=0.2027;EUR_AF=0.163;SAS_AF=0.1452;AA=G|||;VT=SNP
5	152423015	rs111678204	G	A	100	PASS	AC=639;AF=0.127596;AN=5008;NS=2504;DP=19039;EAS_AF=0.0298;AMR_AF=0.1988;AFR_AF=0.1248;EUR_AF=0.163;SAS_AF=0.1452;AA=G|||;VT=SNP
5	152423422	rs76469915	A	G	100	PASS	AC=562;AF=0.11222;AN=5008;NS=2504;DP=18276;EAS_AF=0.0298;AMR_AF=0.1931;AFR_AF=0.0696;EUR_AF=0.163;SAS_AF=0.1452;AA=A|||;VT=SNP
5	152423990	rs67942753	A	T	100	PASS	AC=639;AF=0.127596;AN=5008;NS=2504;DP=19286;EAS_AF=0.0298;AMR_AF=0.1988;AFR_AF=0.1248;EUR_AF=0.163;SAS_AF=0.1452;AA=A|||;VT=SNP
5	152425031	rs35042667	G	A	100	PASS	AC=1265;AF=0.252596;AN=5008;NS=2504;DP=19070;EAS_AF=0.3919;AMR_AF=0.317;AFR_AF=0.0378;EUR_AF=0.174;SAS_AF=0.4346;AA=G|||;VT=SNP
5	152425605	rs989587	T	C	100	PASS	AC=2705;AF=0.540136;AN=5008;NS=2504;DP=15520;EAS_AF=0.5337;AMR_AF=0.5836;AFR_AF=0.5688;EUR_AF=0.4056;SAS_AF=0.6155;AA=C|||;VT=SNP
5	152426437	rs73284298	T	A	100	PASS	AC=637;AF=0.127196;AN=5008;NS=2504;DP=15478;EAS_AF=0.0298;AMR_AF=0.1988;AFR_AF=0.1248;EUR_AF=0.162;SAS_AF=0.1442;AA=A|||;VT=SNP
5	152426881	rs1583692	G	A	100	PASS	AC=1046;AF=0.208866;AN=5008;NS=2504;DP=19446;EAS_AF=0.3343;AMR_AF=0.281;AFR_AF=0.0333;EUR_AF=0.1412;SAS_AF=0.3354;AA=G|||;VT=SNP
5	152426969	rs149584745	T	A	100	PASS	AC=477;AF=0.0952476;AN=5008;NS=2504;DP=18624;EAS_AF=0.0298;AMR_AF=0.1888;AFR_AF=0.0083;EUR_AF=0.163;SAS_AF=0.1442;AA=T|||;VT=SNP
5	152428904	rs10477042	C	A	100	PASS	AC=1690;AF=0.33746;AN=5008;NS=2504;DP=21303;EAS_AF=0.4524;AMR_AF=0.3559;AFR_AF=0.2413;EUR_AF=0.2167;SAS_AF=0.4601;AA=C|||;VT=SNP
5	152431970	rs17113927	G	A	100	PASS	AC=1630;AF=0.325479;AN=5008;NS=2504;DP=16703;EAS_AF=0.4593;AMR_AF=0.3473;AFR_AF=0.1906;EUR_AF=0.2167;SAS_AF=0.4663;AA=G|||;VT=SNP
5	152433040	rs78933846	C	T	100	PASS	AC=562;AF=0.11222;AN=5008;NS=2504;DP=16334;EAS_AF=0.0298;AMR_AF=0.1945;AFR_AF=0.0696;EUR_AF=0.163;SAS_AF=0.1442;AA=C|||;VT=SNP
5	152433325	rs76867950	C	T	100	PASS	AC=491;AF=0.0980431;AN=5008;NS=2504;DP=13493;EAS_AF=0.0298;AMR_AF=0.1902;AFR_AF=0.0174;EUR_AF=0.164;SAS_AF=0.1442;AA=C|||;VT=SNP
5	152433504	rs1438953	T	C	100	PASS	AC=2696;AF=0.538339;AN=5008;NS=2504;DP=14929;EAS_AF=0.5288;AMR_AF=0.5807;AFR_AF=0.5696;EUR_AF=0.4076;SAS_AF=0.6104;AA=C|||;VT=SNP
5	152434685	rs17569941	A	C	100	PASS	AC=641;AF=0.127995;AN=5008;NS=2504;DP=16992;EAS_AF=0.0298;AMR_AF=0.2017;AFR_AF=0.1248;EUR_AF=0.163;SAS_AF=0.1452;AA=C|||;VT=SNP
5	152436152	rs10075608	T	A	100	PASS	AC=2689;AF=0.536941;AN=5008;NS=2504;DP=15331;EAS_AF=0.5278;AMR_AF=0.5807;AFR_AF=0.5651;EUR_AF=0.4076;SAS_AF=0.6104;AA=A|||;VT=SNP
5	152436691	rs57627853	A	G	100	PASS	AC=253;AF=0.0505192;AN=5008;NS=2504;DP=19258;EAS_AF=0.0466;AMR_AF=0.0202;AFR_AF=0.1225;EUR_AF=0.0258;SAS_AF=0.0041;AA=A|||;VT=SNP
5	152436715	rs17113931	C	T	100	PASS	AC=2695;AF=0.538139;AN=5008;NS=2504;DP=19528;EAS_AF=0.5288;AMR_AF=0.5807;AFR_AF=0.5658;EUR_AF=0.4076;SAS_AF=0.6145;AA=T|||;VT=SNP
5	152437002	rs4034666	T	C	100	PASS	AC=2701;AF=0.539337;AN=5008;NS=2504;DP=20807;EAS_AF=0.5288;AMR_AF=0.5807;AFR_AF=0.5696;EUR_AF=0.4076;SAS_AF=0.6155;AA=C|||;VT=SNP
5	152437392	rs17576481	G	A	100	PASS	AC=479;AF=0.095647;AN=5008;NS=2504;DP=20294;EAS_AF=0.0298;AMR_AF=0.1888;AFR_AF=0.0091;EUR_AF=0.163;SAS_AF=0.1452;AA=G|||;VT=SNP
5	152438006	rs1561417	C	A	100	PASS	AC=1731;AF=0.345647;AN=5008;NS=2504;DP=18167;EAS_AF=0.4544;AMR_AF=0.3516;AFR_AF=0.267;EUR_AF=0.2187;SAS_AF=0.4663;AA=T|||;VT=SNP
5	152438167	rs1023756	G	T	100	PASS	AC=894;AF=0.178514;AN=5008;NS=2504;DP=21712;EAS_AF=0.0764;AMR_AF=0.2205;AFR_AF=0.2481;EUR_AF=0.1889;SAS_AF=0.1493;AA=T|||;VT=SNP
5	152439940	rs7707939	A	G	100	PASS	AC=2703;AF=0.539736;AN=5008;NS=2504;DP=18242;EAS_AF=0.5308;AMR_AF=0.5807;AFR_AF=0.5681;EUR_AF=0.4076;SAS_AF=0.6176;AA=G|||;VT=SNP
5	152440274	rs7732468	T	C	100	PASS	AC=1737;AF=0.346845;AN=5008;NS=2504;DP=18864;EAS_AF=0.4534;AMR_AF=0.3516;AFR_AF=0.27;EUR_AF=0.2187;SAS_AF=0.4693;AA=T|||;VT=SNP
5	152440275	rs77431456	A	C	100	PASS	AC=477;AF=0.0952476;AN=5008;NS=2504;DP=18892;EAS_AF=0.0298;AMR_AF=0.1888;AFR_AF=0.0083;EUR_AF=0.163;SAS_AF=0.1442;AA=C|||;VT=SNP
5	152440410	rs56303068	T	A	100	PASS	AC=608;AF=0.121406;AN=5008;NS=2504;DP=17787;EAS_AF=0.1319;AMR_AF=0.2695;AFR_AF=0.0038;EUR_AF=0.1352;SAS_AF=0.1503;AA=T|||;VT=SNP
5	152441104	rs17492192	A	G	100	PASS	AC=478;AF=0.0954473;AN=5008;NS=2504;DP=19032;EAS_AF=0.0298;AMR_AF=0.1888;AFR_AF=0.0083;EUR_AF=0.164;SAS_AF=0.1442;AA=G|||;VT=SNP
5	152441638	rs2882068	A	G	100	PASS	AC=2716;AF=0.542332;AN=5008;NS=2504;DP=18869;EAS_AF=0.5298;AMR_AF=0.5807;AFR_AF=0.5794;EUR_AF=0.4066;SAS_AF=0.6176;AA=G|||;VT=SNP
5	152442106	rs17492248	C	T	100	PASS	AC=478;AF=0.0954473;AN=5008;NS=2504;DP=16184;EAS_AF=0.0298;AMR_AF=0.1888;AFR_AF=0.0083;EUR_AF=0.163;SAS_AF=0.1452;AA=C|||;VT=SNP
5	152442345	rs74782008	C	T	100	PASS	AC=478;AF=0.0954473;AN=5008;NS=2504;DP=19094;EAS_AF=0.0308;AMR_AF=0.1888;AFR_AF=0.0083;EUR_AF=0.163;SAS_AF=0.1442;AA=C|||;VT=SNP
5	152443255	rs61329931	G	T	100	PASS	AC=1672;AF=0.333866;AN=5008;NS=2504;DP=17763;EAS_AF=0.4514;AMR_AF=0.3444;AFR_AF=0.2511;EUR_AF=0.1978;SAS_AF=0.4571;AA=T|||;VT=SNP
5	152444268	rs74682334	C	T	100	PASS	AC=475;AF=0.0948482;AN=5008;NS=2504;DP=17627;EAS_AF=0.0298;AMR_AF=0.1888;AFR_AF=0.0083;EUR_AF=0.163;SAS_AF=0.1421;AA=C|||;VT=SNP
5	152446357	rs75649428	C	T	100	PASS	AC=473;AF=0.0944489;AN=5008;NS=2504;DP=19348;EAS_AF=0.0298;AMR_AF=0.1888;AFR_AF=0.0083;EUR_AF=0.161;SAS_AF=0.1421;AA=C|||;VT=SNP
5	152446761	rs80203545	G	T	100	PASS	AC=474;AF=0.0946486;AN=5008;NS=2504;DP=19556;EAS_AF=0.0298;AMR_AF=0.1888;AFR_AF=0.0091;EUR_AF=0.161;SAS_AF=0.1421;AA=G|||;VT=SNP
5	152448237	rs17576736	G	C	100	PASS	AC=400;AF=0.0798722;AN=5008;NS=2504;DP=19760;EAS_AF=0.0298;AMR_AF=0.1009;AFR_AF=0.0083;EUR_AF=0.1511;SAS_AF=0.1401;AA=G|||;VT=SNP
5	152448472	rs17576757	T	C	100	PASS	AC=347;AF=0.0692891;AN=5008;NS=2504;DP=21948;EAS_AF=0.003;AMR_AF=0.1643;AFR_AF=0.0038;EUR_AF=0.1203;SAS_AF=0.1063;AA=T|||;VT=SNP
5	152449415	rs17492381	C	T	100	PASS	AC=345;AF=0.0688898;AN=5008;NS=2504;DP=16281;EAS_AF=0.002;AMR_AF=0.1643;AFR_AF=0.0038;EUR_AF=0.1203;SAS_AF=0.1053;AA=C|||;VT=SNP
5	152449680	rs4958606	C	T	100	PASS	AC=2446;AF=0.488419;AN=5008;NS=2504;DP=15838;EAS_AF=0.4831;AMR_AF=0.572;AFR_AF=0.3941;EUR_AF=0.4254;SAS_AF=0.6268;AA=T|||;VT=SNP
5	152450182	rs7737372	C	T	100	PASS	AC=2880;AF=0.57508;AN=5008;NS=2504;DP=8050;EAS_AF=0.4851;AMR_AF=0.6066;AFR_AF=0.6838;EUR_AF=0.4473;SAS_AF=0.6299;AA=N|||;VT=SNP
5	152458746	rs78988440	T	A	100	PASS	AC=405;AF=0.0808706;AN=5008;NS=2504;DP=19356;EAS_AF=0.0317;AMR_AF=0.1009;AFR_AF=0.0113;EUR_AF=0.1511;SAS_AF=0.1391;AA=T|||;VT=SNP
5	152460375	rs12658477	C	T	100	PASS	AC=317;AF=0.0632987;AN=5008;NS=2504;DP=20141;EAS_AF=0.2143;AMR_AF=0.0231;AFR_AF=0.0008;EUR_AF=0.0209;SAS_AF=0.0644;AA=C|||;VT=SNP
5	152460791	rs6886088	C	T	100	PASS	AC=400;AF=0.0798722;AN=5008;NS=2504;DP=19855;EAS_AF=0.0298;AMR_AF=0.1023;AFR_AF=0.0083;EUR_AF=0.1511;SAS_AF=0.1391;AA=C|||;VT=SNP
5	152461484	rs930398	G	T	100	PASS	AC=2716;AF=0.542332;AN=5008;NS=2504;DP=19371;EAS_AF=0.4871;AMR_AF=0.5951;AFR_AF=0.5666;EUR_AF=0.4443;SAS_AF=0.6299;AA=N|||;VT=SNP
5	152461804	rs962356	C	G	100	PASS	AC=3029;AF=0.604832;AN=5008;NS=2504;DP=19215;EAS_AF=0.6994;AMR_AF=0.6167;AFR_AF=0.5681;EUR_AF=0.4622;SAS_AF=0.6953;AA=G|||;VT=SNP
5	152463609	rs72808724	A	G	100	PASS	AC=554;AF=0.110623;AN=5008;NS=2504;DP=17891;EAS_AF=0.0764;AMR_AF=0.1023;AFR_AF=0.087;EUR_AF=0.1521;SAS_AF=0.1411;AA=G|||;VT=SNP
5	152464813	rs76683033	T	C	100	PASS	AC=395;AF=0.0788738;AN=5008;NS=2504;DP=16826;EAS_AF=0.0298;AMR_AF=0.0994;AFR_AF=0.0083;EUR_AF=0.1481;SAS_AF=0.1391;AA=T|||;VT=SNP
5	152465276	rs77439996	G	A	100	PASS	AC=396;AF=0.0790735;AN=5008;NS=2504;DP=17488;EAS_AF=0.0298;AMR_AF=0.0994;AFR_AF=0.0091;EUR_AF=0.1481;SAS_AF=0.1391;AA=G|||;VT=SNP
5	152465866	rs75819000	T	C	100	PASS	AC=394;AF=0.0786741;AN=5008;NS=2504;DP=17845;EAS_AF=0.0288;AMR_AF=0.0994;AFR_AF=0.0083;EUR_AF=0.1481;SAS_AF=0.1391;AA=T|||;VT=SNP
5	152465989	rs79980907	C	A	100	PASS	AC=394;AF=0.0786741;AN=5008;NS=2504;DP=18358;EAS_AF=0.0288;AMR_AF=0.0994;AFR_AF=0.0083;EUR_AF=0.1481;SAS_AF=0.1391;AA=C|||;VT=SNP
5	152466290	rs11744443	T	C	100	PASS	AC=3012;AF=0.601438;AN=5008;NS=2504;DP=16350;EAS_AF=0.7004;AMR_AF=0.5994;AFR_AF=0.5582;EUR_AF=0.4732;SAS_AF=0.6912;AA=C|||;VT=SNP
5	152467144	rs11749978	C	A	100	PASS	AC=1538;AF=0.307109;AN=5008;NS=2504;DP=17766;EAS_AF=0.4137;AMR_AF=0.4352;AFR_AF=0.0408;EUR_AF=0.2853;SAS_AF=0.4888;AA=C|||;VT=SNP
5	152467195	rs11740459	T	C	100	PASS	AC=1538;AF=0.307109;AN=5008;NS=2504;DP=17760;EAS_AF=0.4137;AMR_AF=0.4352;AFR_AF=0.0408;EUR_AF=0.2853;SAS_AF=0.4888;AA=T|||;VT=SNP
5	152467643	rs11750192	G	A	100	PASS	AC=305;AF=0.0609026;AN=5008;NS=2504;DP=18940;EAS_AF=0.0456;AMR_AF=0.0735;AFR_AF=0.0061;EUR_AF=0.0905;SAS_AF=0.1115;AA=G|||;VT=SNP
5	152469589	rs12186592	C	T	100	PASS	AC=2101;AF=0.419529;AN=5008;NS=2504;DP=17612;EAS_AF=0.4871;AMR_AF=0.536;AFR_AF=0.1399;EUR_AF=0.4354;SAS_AF=0.6288;AA=T|||;VT=SNP
5	152469644	rs12187452	T	C	100	PASS	AC=1707;AF=0.340855;AN=5008;NS=2504;DP=19538;EAS_AF=0.4583;AMR_AF=0.4366;AFR_AF=0.1316;EUR_AF=0.2873;SAS_AF=0.4898;AA=T|||;VT=SNP
5	152471299	rs79694366	T	G	100	PASS	AC=391;AF=0.0780751;AN=5008;NS=2504;DP=17974;EAS_AF=0.0258;AMR_AF=0.0994;AFR_AF=0.0083;EUR_AF=0.1471;SAS_AF=0.1401;AA=T|||;VT=SNP
5	152471480	rs17493016	T	C	100	PASS	AC=392;AF=0.0782748;AN=5008;NS=2504;DP=15869;EAS_AF=0.0258;AMR_AF=0.0994;AFR_AF=0.0083;EUR_AF=0.1471;SAS_AF=0.1411;AA=T|||;VT=SNP
5	152471589	rs17114001	C	A	100	PASS	AC=1542;AF=0.307907;AN=5008;NS=2504;DP=18564;EAS_AF=0.4355;AMR_AF=0.4294;AFR_AF=0.0393;EUR_AF=0.2734;SAS_AF=0.4888;AA=C|||;VT=SNP
5	152472878	rs10515681	G	A	100	PASS	AC=1542;AF=0.307907;AN=5008;NS=2504;DP=16061;EAS_AF=0.4355;AMR_AF=0.4294;AFR_AF=0.0393;EUR_AF=0.2734;SAS_AF=0.4888;AA=G|||;VT=SNP
5	152473625	rs12153107	C	T	100	PASS	AC=1542;AF=0.307907;AN=5008;NS=2504;DP=17443;EAS_AF=0.4355;AMR_AF=0.4294;AFR_AF=0.0393;EUR_AF=0.2734;SAS_AF=0.4888;AA=C|||;VT=SNP
5	152474181	rs17493227	A	C	100	PASS	AC=704;AF=0.140575;AN=5008;NS=2504;DP=19180;EAS_AF=0.25;AMR_AF=0.1455;AFR_AF=0.0106;EUR_AF=0.2425;SAS_AF=0.0951;AA=A|||;VT=SNP
5	152474348	rs4958334	C	T	100	PASS	AC=394;AF=0.0786741;AN=5008;NS=2504;DP=15334;EAS_AF=0.0258;AMR_AF=0.0994;AFR_AF=0.0083;EUR_AF=0.1501;SAS_AF=0.1401;AA=C|||;VT=SNP
5	152474843	rs73802035	A	G	100	PASS	AC=187;AF=0.0373403;AN=5008;NS=2504;DP=14630;EAS_AF=0.0238;AMR_AF=0.0159;AFR_AF=0.0938;EUR_AF=0.0209;SAS_AF=0.0072;AA=A|||;VT=SNP
5	152476022	rs10515682	C	A	100	PASS	AC=393;AF=0.0784744;AN=5008;NS=2504;DP=19515;EAS_AF=0.0258;AMR_AF=0.0994;AFR_AF=0.0083;EUR_AF=0.1491;SAS_AF=0.1401;AA=C|||;VT=SNP
5	152480506	rs17114010	T	C	100	PASS	AC=2508;AF=0.500799;AN=5008;NS=2504;DP=16484;EAS_AF=0.4891;AMR_AF=0.5677;AFR_AF=0.4213;EUR_AF=0.4443;SAS_AF=0.6309;AA=C|||;VT=SNP
5	152481827	rs59672393	G	A	100	PASS	AC=303;AF=0.0605032;AN=5008;NS=2504;DP=17043;EAS_AF=0.2272;AMR_AF=0.0173;AFR_AF=0.0083;EUR_AF=0.0149;SAS_AF=0.0368;AA=G|||;VT=SNP
5	152482347	rs4958608	G	A	100	PASS	AC=400;AF=0.0798722;AN=5008;NS=2504;DP=18529;EAS_AF=0.0258;AMR_AF=0.0994;AFR_AF=0.0136;EUR_AF=0.1491;SAS_AF=0.1401;AA=G|||;VT=SNP
5	152482806	rs17493476	T	G	100	PASS	AC=528;AF=0.105431;AN=5008;NS=2504;DP=22388;EAS_AF=0.0496;AMR_AF=0.1023;AFR_AF=0.0885;EUR_AF=0.1501;SAS_AF=0.1421;AA=G|||;VT=SNP
5	152482963	rs76091702	C	T	100	PASS	AC=159;AF=0.0317492;AN=5008;NS=2504;DP=21238;EAS_AF=0.0546;AMR_AF=0.0245;AFR_AF=0.0023;EUR_AF=0.0477;SAS_AF=0.0368;AA=C|||;VT=SNP
5	152483471	rs59174362	C	G	100	PASS	AC=1543;AF=0.308107;AN=5008;NS=2504;DP=18612;EAS_AF=0.4395;AMR_AF=0.4294;AFR_AF=0.0393;EUR_AF=0.2734;SAS_AF=0.4857;AA=C|||;VT=SNP
5	152484891	rs1595589	G	C	100	PASS	AC=2524;AF=0.503994;AN=5008;NS=2504;DP=18690;EAS_AF=0.4881;AMR_AF=0.5677;AFR_AF=0.4342;EUR_AF=0.4443;SAS_AF=0.6309;AA=C|||;VT=SNP
5	152485398	rs12658628	C	A	100	PASS	AC=374;AF=0.0746805;AN=5008;NS=2504;DP=20707;EAS_AF=0.2272;AMR_AF=0.0259;AFR_AF=0.056;EUR_AF=0.0149;SAS_AF=0.0389;AA=C|||;VT=SNP
5	152486384	rs76623980	G	A	100	PASS	AC=393;AF=0.0784744;AN=5008;NS=2504;DP=20315;EAS_AF=0.0258;AMR_AF=0.0994;AFR_AF=0.0083;EUR_AF=0.1491;SAS_AF=0.1401;AA=G|||;VT=SNP
5	152486406	rs7731686	A	T	100	PASS	AC=2111;AF=0.421526;AN=5008;NS=2504;DP=20364;EAS_AF=0.4623;AMR_AF=0.4683;AFR_AF=0.4107;EUR_AF=0.2952;SAS_AF=0.4908;AA=T|||;VT=SNP
5	152486415	rs75528404	G	A	100	PASS	AC=394;AF=0.0786741;AN=5008;NS=2504;DP=20320;EAS_AF=0.0258;AMR_AF=0.0994;AFR_AF=0.0083;EUR_AF=0.1491;SAS_AF=0.1411;AA=g|||;VT=SNP
5	152486663	rs11743148	A	T	100	PASS	AC=2110;AF=0.421326;AN=5008;NS=2504;DP=17265;EAS_AF=0.4623;AMR_AF=0.4683;AFR_AF=0.41;EUR_AF=0.2952;SAS_AF=0.4908;AA=T|||;VT=SNP
5	152486911	rs58190715	G	A	100	PASS	AC=1976;AF=0.394569;AN=5008;NS=2504;DP=12956;EAS_AF=0.4385;AMR_AF=0.4654;AFR_AF=0.3306;EUR_AF=0.2942;SAS_AF=0.4888;AA=g|||;VT=SNP
5	152487658	rs74489140	T	C	100	PASS	AC=393;AF=0.0784744;AN=5008;NS=2504;DP=20003;EAS_AF=0.0258;AMR_AF=0.0994;AFR_AF=0.0083;EUR_AF=0.1491;SAS_AF=0.1401;AA=T|||;VT=SNP
5	152488013	rs7709887	C	G	100	PASS	AC=1977;AF=0.394768;AN=5008;NS=2504;DP=20612;EAS_AF=0.4385;AMR_AF=0.4654;AFR_AF=0.3313;EUR_AF=0.2942;SAS_AF=0.4888;AA=C|||;VT=SNP
5	152488248	rs62398809	A	G	100	PASS	AC=2503;AF=0.4998;AN=5008;NS=2504;DP=19806;EAS_AF=0.4881;AMR_AF=0.5677;AFR_AF=0.4183;EUR_AF=0.4443;SAS_AF=0.6309;AA=G|||;VT=SNP
5	152488891	rs11746889	G	T	100	PASS	AC=1979;AF=0.395168;AN=5008;NS=2504;DP=21268;EAS_AF=0.4395;AMR_AF=0.4654;AFR_AF=0.3321;EUR_AF=0.2942;SAS_AF=0.4888;AA=G|||;VT=SNP
5	152489022	rs17578068	T	A	100	PASS	AC=393;AF=0.0784744;AN=5008;NS=2504;DP=20392;EAS_AF=0.0258;AMR_AF=0.0994;AFR_AF=0.0083;EUR_AF=0.1491;SAS_AF=0.1401;AA=T|||;VT=SNP
5	152490025	rs2349025	A	G	100	PASS	AC=2109;AF=0.421126;AN=5008;NS=2504;DP=10415;EAS_AF=0.4623;AMR_AF=0.4683;AFR_AF=0.4092;EUR_AF=0.2952;SAS_AF=0.4908;AA=G|||;VT=SNP
5	152490055	rs59767754	G	A	100	PASS	AC=1540;AF=0.307508;AN=5008;NS=2504;DP=10997;EAS_AF=0.4395;AMR_AF=0.4294;AFR_AF=0.0393;EUR_AF=0.2734;SAS_AF=0.4826;AA=G|||;VT=SNP
5	152490944	rs6886124	C	T	100	PASS	AC=1977;AF=0.394768;AN=5008;NS=2504;DP=19362;EAS_AF=0.4395;AMR_AF=0.4654;AFR_AF=0.3306;EUR_AF=0.2942;SAS_AF=0.4888;AA=C|||;VT=SNP
5	152491034	rs6867434	T	G	100	PASS	AC=2504;AF=0.5;AN=5008;NS=2504;DP=18496;EAS_AF=0.4901;AMR_AF=0.5677;AFR_AF=0.4175;EUR_AF=0.4443;SAS_AF=0.6309;AA=G|||;VT=SNP
5	152491465	rs17578145	A	G	100	PASS	AC=332;AF=0.0662939;AN=5008;NS=2504;DP=20179;EAS_AF=0.002;AMR_AF=0.1499;AFR_AF=0.0045;EUR_AF=0.1213;SAS_AF=0.1002;AA=A|||;VT=SNP
5	152492024	rs6892121	C	A	100	PASS	AC=1977;AF=0.394768;AN=5008;NS=2504;DP=18827;EAS_AF=0.4395;AMR_AF=0.4654;AFR_AF=0.3306;EUR_AF=0.2942;SAS_AF=0.4888;AA=C|||;VT=SNP
5	152492681	rs998275	G	A	100	PASS	AC=411;AF=0.0820687;AN=5008;NS=2504;DP=19662;EAS_AF=0.0258;AMR_AF=0.1023;AFR_AF=0.0189;EUR_AF=0.1491;SAS_AF=0.1421;AA=G|||;VT=SNP
5	152493628	rs6579997	A	C	100	PASS	AC=2112;AF=0.421725;AN=5008;NS=2504;DP=17130;EAS_AF=0.4643;AMR_AF=0.4697;AFR_AF=0.41;EUR_AF=0.2952;SAS_AF=0.4898;AA=C|||;VT=SNP
5	152493833	rs6579998	C	T	100	PASS	AC=1977;AF=0.394768;AN=5008;NS=2504;DP=20315;EAS_AF=0.4385;AMR_AF=0.4669;AFR_AF=0.3313;EUR_AF=0.2942;SAS_AF=0.4877;AA=C|||;VT=SNP
5	152493951	rs74208492	A	T	100	PASS	AC=393;AF=0.0784744;AN=5008;NS=2504;DP=19674;EAS_AF=0.0258;AMR_AF=0.0994;AFR_AF=0.0083;EUR_AF=0.1491;SAS_AF=0.1401;AA=A|||;VT=SNP
5	152494336	rs6888974	T	C	100	PASS	AC=1978;AF=0.394968;AN=5008;NS=2504;DP=21341;EAS_AF=0.4395;AMR_AF=0.4669;AFR_AF=0.3313;EUR_AF=0.2942;SAS_AF=0.4877;AA=T|||;VT=SNP
5	152494710	rs75526615	A	G	100	PASS	AC=393;AF=0.0784744;AN=5008;NS=2504;DP=19389;EAS_AF=0.0258;AMR_AF=0.0994;AFR_AF=0.0083;EUR_AF=0.1491;SAS_AF=0.1401;AA=A|||;VT=SNP
5	152494883	rs6868545	A	C	100	PASS	AC=186;AF=0.0371406;AN=5008;NS=2504;DP=19037;EAS_AF=0.0784;AMR_AF=0.0259;AFR_AF=0.0038;EUR_AF=0.0477;SAS_AF=0.0368;AA=A|||;VT=SNP
5	152495144	rs987369	G	A	100	PASS	AC=1106;AF=0.220847;AN=5008;NS=2504;DP=19419;EAS_AF=0.3472;AMR_AF=0.3401;AFR_AF=0.0303;EUR_AF=0.1521;SAS_AF=0.3344;AA=G|||;VT=SNP
5	152495393	rs74376027	T	A	100	PASS	AC=393;AF=0.0784744;AN=5008;NS=2504;DP=20538;EAS_AF=0.0258;AMR_AF=0.0994;AFR_AF=0.0083;EUR_AF=0.1491;SAS_AF=0.1401;AA=T|||;VT=SNP
5	152496274	rs1036604	G	C	100	PASS	AC=2114;AF=0.422125;AN=5008;NS=2504;DP=16837;EAS_AF=0.4643;AMR_AF=0.4697;AFR_AF=0.4107;EUR_AF=0.2952;SAS_AF=0.4908;AA=C|||;VT=SNP
5	152496533	rs1036605	A	G	100	PASS	AC=1979;AF=0.395168;AN=5008;NS=2504;DP=17615;EAS_AF=0.4395;AMR_AF=0.4669;AFR_AF=0.3321;EUR_AF=0.2942;SAS_AF=0.4877;AA=A|||;VT=SNP
5	152496796	rs1036606	G	T	100	PASS	AC=1978;AF=0.394968;AN=5008;NS=2504;DP=18676;EAS_AF=0.4395;AMR_AF=0.4669;AFR_AF=0.3313;EUR_AF=0.2942;SAS_AF=0.4877;AA=G|||;VT=SNP
5	152497309	rs1898739	A	G	100	PASS	AC=2509;AF=0.500998;AN=5008;NS=2504;DP=17331;EAS_AF=0.4901;AMR_AF=0.5692;AFR_AF=0.4213;EUR_AF=0.4443;SAS_AF=0.6299;AA=G|||;VT=SNP
5	152497310	rs1898740	A	G	100	PASS	AC=2510;AF=0.501198;AN=5008;NS=2504;DP=17336;EAS_AF=0.4901;AMR_AF=0.5692;AFR_AF=0.4213;EUR_AF=0.4453;SAS_AF=0.6299;AA=G|||;VT=SNP
5	152498173	rs6881504	T	C	100	PASS	AC=2115;AF=0.422324;AN=5008;NS=2504;DP=18629;EAS_AF=0.4643;AMR_AF=0.4697;AFR_AF=0.4115;EUR_AF=0.2952;SAS_AF=0.4908;AA=C|||;VT=SNP
5	152498348	rs1438951	T	C	100	PASS	AC=1980;AF=0.395367;AN=5008;NS=2504;DP=19056;EAS_AF=0.4395;AMR_AF=0.4669;AFR_AF=0.3321;EUR_AF=0.2942;SAS_AF=0.4888;AA=T|||;VT=SNP
5	152499170	rs1371063	T	C	100	PASS	AC=2595;AF=0.518171;AN=5008;NS=2504;DP=14962;EAS_AF=0.4901;AMR_AF=0.5735;AFR_AF=0.4841;EUR_AF=0.4443;SAS_AF=0.6299;AA=C|||;VT=SNP
5	152499812	rs2043847	G	C	100	PASS	AC=2970;AF=0.593051;AN=5008;NS=2504;DP=20547;EAS_AF=0.7163;AMR_AF=0.5994;AFR_AF=0.5424;EUR_AF=0.4592;SAS_AF=0.6677;AA=C|||;VT=SNP
5	152499927	rs59630076	T	C	100	PASS	AC=2599;AF=0.51897;AN=5008;NS=2504;DP=20522;EAS_AF=0.4901;AMR_AF=0.5735;AFR_AF=0.4871;EUR_AF=0.4443;SAS_AF=0.6299;AA=C|||;VT=SNP
5	152499982	rs59033823	T	G	100	PASS	AC=2115;AF=0.422324;AN=5008;NS=2504;DP=21421;EAS_AF=0.4643;AMR_AF=0.4697;AFR_AF=0.4115;EUR_AF=0.2952;SAS_AF=0.4908;AA=G|||;VT=SNP
5	152500040	rs79632279	G	A	100	PASS	AC=269;AF=0.0537141;AN=5008;NS=2504;DP=19288;EAS_AF=0.0377;AMR_AF=0.0663;AFR_AF=0.0061;EUR_AF=0.0736;SAS_AF=0.1053;AA=G|||;VT=SNP
5	152501265	rs1371064	A	G	100	PASS	AC=1981;AF=0.395567;AN=5008;NS=2504;DP=17830;EAS_AF=0.4395;AMR_AF=0.4669;AFR_AF=0.3328;EUR_AF=0.2942;SAS_AF=0.4888;AA=G|||;VT=SNP
5	152501649	rs4509080	T	G	100	PASS	AC=2505;AF=0.5002;AN=5008;NS=2504;DP=15880;EAS_AF=0.4891;AMR_AF=0.5692;AFR_AF=0.4191;EUR_AF=0.4443;SAS_AF=0.6299;AA=G|||;VT=SNP
5	152501731	rs4461689	C	G	100	PASS	AC=2506;AF=0.500399;AN=5008;NS=2504;DP=14580;EAS_AF=0.4901;AMR_AF=0.5692;AFR_AF=0.4191;EUR_AF=0.4443;SAS_AF=0.6299;AA=G|||;VT=SNP
5	152502172	rs4333366	G	A	100	PASS	AC=1981;AF=0.395567;AN=5008;NS=2504;DP=15054;EAS_AF=0.4405;AMR_AF=0.4669;AFR_AF=0.3328;EUR_AF=0.2942;SAS_AF=0.4877;AA=G|||;VT=SNP
5	152502310	rs17578717	T	G	100	PASS	AC=393;AF=0.0784744;AN=5008;NS=2504;DP=7492;EAS_AF=0.0258;AMR_AF=0.0994;AFR_AF=0.0091;EUR_AF=0.1491;SAS_AF=0.1391;AA=T|||;VT=SNP
5	152502814	rs75188257	C	T	100	PASS	AC=392;AF=0.0782748;AN=5008;NS=2504;DP=16601;EAS_AF=0.0258;AMR_AF=0.0994;AFR_AF=0.0091;EUR_AF=0.1491;SAS_AF=0.138;AA=C|||;VT=SNP
5	152502848	rs62398815	G	A	100	PASS	AC=1976;AF=0.394569;AN=5008;NS=2504;DP=16909;EAS_AF=0.4405;AMR_AF=0.4669;AFR_AF=0.3336;EUR_AF=0.2873;SAS_AF=0.4888;AA=G|||;VT=SNP
5	152502860	rs17114062	A	G	100	PASS	AC=2508;AF=0.500799;AN=5008;NS=2504;DP=17083;EAS_AF=0.4911;AMR_AF=0.5692;AFR_AF=0.4221;EUR_AF=0.4423;SAS_AF=0.6288;AA=G|||;VT=SNP
5	152503110	rs114755463	G	A	100	PASS	AC=393;AF=0.0784744;AN=5008;NS=2504;DP=14919;EAS_AF=0.0258;AMR_AF=0.0994;AFR_AF=0.0091;EUR_AF=0.1501;SAS_AF=0.138;AA=G|||;VT=SNP
5	152503214	rs11167610	C	T	100	PASS	AC=1965;AF=0.392372;AN=5008;NS=2504;DP=12886;EAS_AF=0.4315;AMR_AF=0.4625;AFR_AF=0.3328;EUR_AF=0.2913;SAS_AF=0.4867;AA=C|||;VT=SNP
5	152503219	rs11167611	A	C	100	PASS	AC=1976;AF=0.394569;AN=5008;NS=2504;DP=12690;EAS_AF=0.4405;AMR_AF=0.4625;AFR_AF=0.3328;EUR_AF=0.2922;SAS_AF=0.4877;AA=A|||;VT=SNP
5	152504134	rs13184465	C	T	100	PASS	AC=1018;AF=0.203275;AN=5008;NS=2504;DP=5998;EAS_AF=0.1081;AMR_AF=0.2896;AFR_AF=0.239;EUR_AF=0.1451;SAS_AF=0.2515;AA=T|||;VT=SNP
5	152504700	rs6895535	G	A	100	PASS	AC=3109;AF=0.620807;AN=5008;NS=2504;DP=16056;EAS_AF=0.8472;AMR_AF=0.621;AFR_AF=0.2708;EUR_AF=0.7068;SAS_AF=0.772;AA=A|||;VT=SNP
5	152504929	rs1438949	A	G	100	PASS	AC=4621;AF=0.922724;AN=5008;NS=2504;DP=16139;EAS_AF=0.9286;AMR_AF=0.9539;AFR_AF=0.888;EUR_AF=0.9334;SAS_AF=0.9305;AA=G|||;VT=SNP
5	152505041	rs1438948	G	A	100	PASS	AC=1374;AF=0.274361;AN=5008;NS=2504;DP=15324;EAS_AF=0.3313;AMR_AF=0.2882;AFR_AF=0.2738;EUR_AF=0.1511;SAS_AF=0.3333;AA=G|||;VT=SNP
5	152505453	rs1438947	T	A	100	PASS	AC=3065;AF=0.612021;AN=5008;NS=2504;DP=18060;EAS_AF=0.3978;AMR_AF=0.7205;AFR_AF=0.7451;EUR_AF=0.5557;SAS_AF=0.6339;AA=A|||;VT=SNP
5	152505689	rs1126220	C	T	100	PASS	AC=810;AF=0.161741;AN=5008;NS=2504;DP=17357;EAS_AF=0.0565;AMR_AF=0.2695;AFR_AF=0.1657;EUR_AF=0.1968;SAS_AF=0.1524;AA=C|||;VT=SNP
5	152506255	rs11167612	A	G	100	PASS	AC=4625;AF=0.923522;AN=5008;NS=2504;DP=16551;EAS_AF=0.9286;AMR_AF=0.9539;AFR_AF=0.8888;EUR_AF=0.9334;SAS_AF=0.9335;AA=G|||;VT=SNP
5	152507692	rs2028278	C	T	100	PASS	AC=3042;AF=0.607428;AN=5008;NS=2504;DP=18262;EAS_AF=0.3948;AMR_AF=0.7176;AFR_AF=0.7375;EUR_AF=0.5557;SAS_AF=0.6258;AA=T|||;VT=SNP
5	152508002	rs17114070	A	T	100	PASS	AC=384;AF=0.0766773;AN=5008;NS=2504;DP=19469;EAS_AF=0.0397;AMR_AF=0.0793;AFR_AF=0.0061;EUR_AF=0.1292;SAS_AF=0.1544;AA=A|||;VT=SNP
5	152508423	rs7709012	T	C	100	PASS	AC=1385;AF=0.276558;AN=5008;NS=2504;DP=16183;EAS_AF=0.3433;AMR_AF=0.2896;AFR_AF=0.2738;EUR_AF=0.1521;SAS_AF=0.3303;AA=T|||;VT=SNP
5	152509001	rs1438946	T	C	100	PASS	AC=3081;AF=0.615216;AN=5008;NS=2504;DP=17710;EAS_AF=0.4306;AMR_AF=0.7176;AFR_AF=0.739;EUR_AF=0.5557;SAS_AF=0.6268;AA=C|||;VT=SNP
5	152509374	rs62398816	A	G	100	PASS	AC=1439;AF=0.28734;AN=5008;NS=2504;DP=17971;EAS_AF=0.5308;AMR_AF=0.2277;AFR_AF=0.0484;EUR_AF=0.3777;SAS_AF=0.3088;AA=A|||;VT=SNP
5	152509552	rs34021572	T	G	100	PASS	AC=2449;AF=0.489018;AN=5008;NS=2504;DP=18620;EAS_AF=0.4276;AMR_AF=0.572;AFR_AF=0.6006;EUR_AF=0.3489;SAS_AF=0.4867;AA=T|||;VT=SNP
5	152509939	rs2118793	C	A	100	PASS	AC=2561;AF=0.511382;AN=5008;NS=2504;DP=19639;EAS_AF=0.5615;AMR_AF=0.5202;AFR_AF=0.4569;EUR_AF=0.5765;SAS_AF=0.4601;AA=C|||;VT=SNP
5	152510119	rs2118792	G	A	100	PASS	AC=4465;AF=0.891573;AN=5008;NS=2504;DP=18679;EAS_AF=0.9246;AMR_AF=0.9481;AFR_AF=0.7723;EUR_AF=0.9374;SAS_AF=0.9315;AA=A|||;VT=SNP
5	152510309	rs6898369	A	C	100	PASS	AC=2250;AF=0.449281;AN=5008;NS=2504;DP=19585;EAS_AF=0.3065;AMR_AF=0.3876;AFR_AF=0.5265;EUR_AF=0.5457;SAS_AF=0.4366;AA=C|||;VT=SNP
5	152510937	rs1438945	T	A	100	PASS	AC=4196;AF=0.837859;AN=5008;NS=2504;DP=19666;EAS_AF=0.9266;AMR_AF=0.8141;AFR_AF=0.8986;EUR_AF=0.7306;SAS_AF=0.7914;AA=A|||;VT=SNP
5	152511459	rs2196778	A	C	100	PASS	AC=4266;AF=0.851837;AN=5008;NS=2504;DP=20116;EAS_AF=0.9365;AMR_AF=0.9164;AFR_AF=0.6142;EUR_AF=0.9374;SAS_AF=0.9519;AA=C|||;VT=SNP
5	152511495	rs2196777	G	C	100	PASS	AC=1178;AF=0.235224;AN=5008;NS=2504;DP=19763;EAS_AF=0.1052;AMR_AF=0.2305;AFR_AF=0.1725;EUR_AF=0.3976;SAS_AF=0.2904;AA=G|||;VT=SNP
5	152511557	rs2349027	T	C	100	PASS	AC=1514;AF=0.302316;AN=5008;NS=2504;DP=19814;EAS_AF=0.1052;AMR_AF=0.2536;AFR_AF=0.4107;EUR_AF=0.4016;SAS_AF=0.2914;AA=T|||;VT=SNP
5	152512862	rs4958609	C	T	100	PASS	AC=1417;AF=0.282947;AN=5008;NS=2504;DP=20628;EAS_AF=0.63;AMR_AF=0.3213;AFR_AF=0.0492;EUR_AF=0.1471;SAS_AF=0.3538;AA=C|||;VT=SNP
5	152513013	rs10044958	T	C	100	PASS	AC=1495;AF=0.298522;AN=5008;NS=2504;DP=18115;EAS_AF=0.1052;AMR_AF=0.2536;AFR_AF=0.3964;EUR_AF=0.4016;SAS_AF=0.2914;AA=C|||;VT=SNP
5	152513495	rs13359871	C	T	100	PASS	AC=1495;AF=0.298522;AN=5008;NS=2504;DP=17421;EAS_AF=0.1052;AMR_AF=0.2536;AFR_AF=0.3964;EUR_AF=0.4016;SAS_AF=0.2914;AA=C|||;VT=SNP
5	152513615	rs1438943	G	C	100	PASS	AC=1448;AF=0.289137;AN=5008;NS=2504;DP=19048;EAS_AF=0.6369;AMR_AF=0.3242;AFR_AF=0.0492;EUR_AF=0.1491;SAS_AF=0.3742;AA=G|||;VT=SNP
5	152514630	rs2216626	A	G	100	PASS	AC=2316;AF=0.46246;AN=5008;NS=2504;DP=17162;EAS_AF=0.8304;AMR_AF=0.5317;AFR_AF=0.1989;EUR_AF=0.337;SAS_AF=0.5194;AA=A|||;VT=SNP
5	152515053	rs1363508	G	A	100	PASS	AC=2312;AF=0.461661;AN=5008;NS=2504;DP=19068;EAS_AF=0.8264;AMR_AF=0.5317;AFR_AF=0.1989;EUR_AF=0.337;SAS_AF=0.5194;AA=G|||;VT=SNP
5	152515379	rs971050	C	G	100	PASS	AC=1471;AF=0.29373;AN=5008;NS=2504;DP=18935;EAS_AF=0.1052;AMR_AF=0.2507;AFR_AF=0.3964;EUR_AF=0.3996;SAS_AF=0.271;AA=G|||;VT=SNP
5	152515823	rs2579040	T	A	100	PASS	AC=3857;AF=0.770168;AN=5008;NS=2504;DP=19712;EAS_AF=0.9355;AMR_AF=0.7882;AFR_AF=0.6286;EUR_AF=0.7386;SAS_AF=0.8108;AA=A|||;VT=SNP
5	152516054	rs10044436	G	A	100	PASS	AC=1471;AF=0.29373;AN=5008;NS=2504;DP=19030;EAS_AF=0.1052;AMR_AF=0.2507;AFR_AF=0.3964;EUR_AF=0.3996;SAS_AF=0.271;AA=G|||;VT=SNP
5	152516088	rs10044974	G	A	100	PASS	AC=1499;AF=0.299321;AN=5008;NS=2504;DP=19152;EAS_AF=0.1052;AMR_AF=0.2536;AFR_AF=0.3994;EUR_AF=0.4016;SAS_AF=0.2914;AA=A|||;VT=SNP
5	152516889	rs753768	T	A	100	PASS	AC=1488;AF=0.297125;AN=5008;NS=2504;DP=23003;EAS_AF=0.1052;AMR_AF=0.2536;AFR_AF=0.3903;EUR_AF=0.4016;SAS_AF=0.2924;AA=T|||;VT=SNP
5	152517290	rs10075961	T	C	100	PASS	AC=1490;AF=0.297524;AN=5008;NS=2504;DP=23138;EAS_AF=0.1052;AMR_AF=0.2536;AFR_AF=0.3911;EUR_AF=0.4036;SAS_AF=0.2914;AA=C|||;VT=SNP
5	152518036	rs294708	G	A	100	PASS	AC=4294;AF=0.857428;AN=5008;NS=2504;DP=19179;EAS_AF=0.9365;AMR_AF=0.9179;AFR_AF=0.6354;EUR_AF=0.9374;SAS_AF=0.9509;AA=A|||;VT=SNP
5	152518128	rs10042383	C	T	100	PASS	AC=1489;AF=0.297324;AN=5008;NS=2504;DP=19269;EAS_AF=0.1052;AMR_AF=0.2522;AFR_AF=0.3911;EUR_AF=0.4036;SAS_AF=0.2914;AA=T|||;VT=SNP
5	152518844	rs294706	C	A	100	PASS	AC=2311;AF=0.461462;AN=5008;NS=2504;DP=18723;EAS_AF=0.8304;AMR_AF=0.5317;AFR_AF=0.1967;EUR_AF=0.335;SAS_AF=0.5194;AA=C|||;VT=SNP
5	152518940	rs294705	C	A	100	PASS	AC=2311;AF=0.461462;AN=5008;NS=2504;DP=18622;EAS_AF=0.8304;AMR_AF=0.5317;AFR_AF=0.1967;EUR_AF=0.335;SAS_AF=0.5194;AA=C|||;VT=SNP
5	152519088	rs294704	G	T	100	PASS	AC=3854;AF=0.769569;AN=5008;NS=2504;DP=18211;EAS_AF=0.9355;AMR_AF=0.7882;AFR_AF=0.6263;EUR_AF=0.7386;SAS_AF=0.8108;AA=T|||;VT=SNP
5	152519897	rs294703	T	A	100	PASS	AC=2312;AF=0.461661;AN=5008;NS=2504;DP=14305;EAS_AF=0.8304;AMR_AF=0.5317;AFR_AF=0.1967;EUR_AF=0.336;SAS_AF=0.5194;AA=T|||;VT=SNP
5	152520251	rs1422563	A	C	100	PASS	AC=1497;AF=0.298922;AN=5008;NS=2504;DP=16611;EAS_AF=0.1052;AMR_AF=0.2536;AFR_AF=0.3964;EUR_AF=0.4036;SAS_AF=0.2914;AA=C|||;VT=SNP
5	152520262	rs294701	T	C	100	PASS	AC=2310;AF=0.461262;AN=5008;NS=2504;DP=16809;EAS_AF=0.8304;AMR_AF=0.5303;AFR_AF=0.1967;EUR_AF=0.335;SAS_AF=0.5194;AA=T|||;VT=SNP
5	152520446	rs294700	T	C	100	PASS	AC=3861;AF=0.770966;AN=5008;NS=2504;DP=14753;EAS_AF=0.9355;AMR_AF=0.7882;AFR_AF=0.6316;EUR_AF=0.7386;SAS_AF=0.8108;AA=C|||;VT=SNP
5	152520776	rs4958610	A	G	100	PASS	AC=1496;AF=0.298722;AN=5008;NS=2504;DP=14820;EAS_AF=0.1052;AMR_AF=0.2522;AFR_AF=0.3964;EUR_AF=0.4036;SAS_AF=0.2914;AA=A|||;VT=SNP
5	152520937	rs294699	T	A	100	PASS	AC=4301;AF=0.858826;AN=5008;NS=2504;DP=16415;EAS_AF=0.9365;AMR_AF=0.9179;AFR_AF=0.6407;EUR_AF=0.9374;SAS_AF=0.9509;AA=A|||;VT=SNP
5	152521718	rs4958611	G	A	100	PASS	AC=1495;AF=0.298522;AN=5008;NS=2504;DP=15566;EAS_AF=0.1052;AMR_AF=0.2522;AFR_AF=0.3964;EUR_AF=0.4026;SAS_AF=0.2914;AA=G|||;VT=SNP
5	152522086	rs117407807	T	C	100	PASS	AC=57;AF=0.0113818;AN=5008;NS=2504;DP=16323;EAS_AF=0.0317;AMR_AF=0.0058;AFR_AF=0;EUR_AF=0.0159;SAS_AF=0.0051;AA=T|||;VT=SNP
5	152522819	rs2579041	A	C	100	PASS	AC=2336;AF=0.466454;AN=5008;NS=2504;DP=19471;EAS_AF=0.8304;AMR_AF=0.5346;AFR_AF=0.1967;EUR_AF=0.338;SAS_AF=0.5399;AA=A|||;VT=SNP
5	152522890	rs2546336	C	A	100	PASS	AC=2312;AF=0.461661;AN=5008;NS=2504;DP=18783;EAS_AF=0.8304;AMR_AF=0.5317;AFR_AF=0.1967;EUR_AF=0.336;SAS_AF=0.5194;AA=C|||;VT=SNP
5	152524490	rs2910022	G	A	100	PASS	AC=3853;AF=0.769369;AN=5008;NS=2504;DP=16259;EAS_AF=0.9355;AMR_AF=0.7882;AFR_AF=0.6256;EUR_AF=0.7386;SAS_AF=0.8108;AA=A|||;VT=SNP
5	152525050	rs2962806	A	G	100	PASS	AC=2313;AF=0.461861;AN=5008;NS=2504;DP=17603;EAS_AF=0.8294;AMR_AF=0.5317;AFR_AF=0.1974;EUR_AF=0.336;SAS_AF=0.5204;AA=-|||;VT=SNP
5	152525092	rs10070003	A	C	100	PASS	AC=1494;AF=0.298323;AN=5008;NS=2504;DP=17073;EAS_AF=0.1052;AMR_AF=0.2522;AFR_AF=0.3964;EUR_AF=0.4026;SAS_AF=0.2904;AA=A|||;VT=SNP
5	152525242	rs2910023	T	C	100	PASS	AC=888;AF=0.177316;AN=5008;NS=2504;DP=17960;EAS_AF=0.1954;AMR_AF=0.2104;AFR_AF=0.1467;EUR_AF=0.1879;SAS_AF=0.1656;AA=T|||;VT=SNP
5	152525986	rs10036998	C	T	100	PASS	AC=1136;AF=0.226837;AN=5008;NS=2504;DP=18061;EAS_AF=0.1052;AMR_AF=0.2262;AFR_AF=0.143;EUR_AF=0.3986;SAS_AF=0.2894;AA=C|||;VT=SNP
5	152526557	rs11740987	C	T	100	PASS	AC=1487;AF=0.296925;AN=5008;NS=2504;DP=17792;EAS_AF=0.1052;AMR_AF=0.2522;AFR_AF=0.3911;EUR_AF=0.4026;SAS_AF=0.2904;AA=C|||;VT=SNP
5	152527112	rs2962807	G	T	100	PASS	AC=819;AF=0.163538;AN=5008;NS=2504;DP=17018;EAS_AF=0.1954;AMR_AF=0.2061;AFR_AF=0.0968;EUR_AF=0.1879;SAS_AF=0.1656;AA=G|||;VT=SNP
5	152527390	rs2962808	A	G	100	PASS	AC=3800;AF=0.758786;AN=5008;NS=2504;DP=14006;EAS_AF=0.9355;AMR_AF=0.7839;AFR_AF=0.5877;EUR_AF=0.7386;SAS_AF=0.8108;AA=A|||;VT=SNP
5	152527571	rs2962809	A	G	100	PASS	AC=4745;AF=0.947484;AN=5008;NS=2504;DP=16704;EAS_AF=0.9365;AMR_AF=0.9683;AFR_AF=0.9228;EUR_AF=0.9563;SAS_AF=0.9683;AA=G|||;VT=SNP
5	152528762	rs2910024	A	T	100	PASS	AC=4216;AF=0.841853;AN=5008;NS=2504;DP=16039;EAS_AF=0.9067;AMR_AF=0.889;AFR_AF=0.6331;EUR_AF=0.9245;SAS_AF=0.9387;AA=T|||;VT=SNP
5	152529031	rs2962810	A	G	100	PASS	AC=4294;AF=0.857428;AN=5008;NS=2504;DP=15969;EAS_AF=0.9365;AMR_AF=0.9179;AFR_AF=0.6354;EUR_AF=0.9374;SAS_AF=0.9509;AA=G|||;VT=SNP
5	152529385	rs2962812	A	G	100	PASS	AC=2626;AF=0.524361;AN=5008;NS=2504;DP=18256;EAS_AF=0.8304;AMR_AF=0.5548;AFR_AF=0.4183;EUR_AF=0.339;SAS_AF=0.5215;AA=A|||;VT=SNP
5	152529901	rs62398834	C	T	100	PASS	AC=650;AF=0.129792;AN=5008;NS=2504;DP=16810;EAS_AF=0.0635;AMR_AF=0.1513;AFR_AF=0.0204;EUR_AF=0.2883;SAS_AF=0.1677;AA=C|||;VT=SNP
5	152529936	rs2910026	C	T	100	PASS	AC=3856;AF=0.769968;AN=5008;NS=2504;DP=16724;EAS_AF=0.9355;AMR_AF=0.7882;AFR_AF=0.6263;EUR_AF=0.7396;SAS_AF=0.8119;AA=T|||;VT=SNP
5	152530157	rs2962813	A	G	100	PASS	AC=2627;AF=0.524561;AN=5008;NS=2504;DP=19367;EAS_AF=0.8313;AMR_AF=0.5548;AFR_AF=0.4183;EUR_AF=0.339;SAS_AF=0.5215;AA=A|||;VT=SNP
5	152530270	rs2962814	G	A	100	PASS	AC=2627;AF=0.524561;AN=5008;NS=2504;DP=18310;EAS_AF=0.8313;AMR_AF=0.5548;AFR_AF=0.4183;EUR_AF=0.339;SAS_AF=0.5215;AA=A|||;VT=SNP
5	152530346	rs2962815	C	G	100	PASS	AC=2628;AF=0.52476;AN=5008;NS=2504;DP=18924;EAS_AF=0.8313;AMR_AF=0.5548;AFR_AF=0.4191;EUR_AF=0.339;SAS_AF=0.5215;AA=C|||;VT=SNP
5	152530394	rs12108896	C	T	100	PASS	AC=1423;AF=0.284145;AN=5008;NS=2504;DP=18915;EAS_AF=0.6349;AMR_AF=0.3213;AFR_AF=0.0492;EUR_AF=0.1471;SAS_AF=0.3548;AA=C|||;VT=SNP
5	152530402	rs12108897	C	T	100	PASS	AC=1423;AF=0.284145;AN=5008;NS=2504;DP=18860;EAS_AF=0.6349;AMR_AF=0.3213;AFR_AF=0.0492;EUR_AF=0.1471;SAS_AF=0.3548;AA=C|||;VT=SNP
5	152530591	rs2910027	C	T	100	PASS	AC=2627;AF=0.524561;AN=5008;NS=2504;DP=19417;EAS_AF=0.8313;AMR_AF=0.5548;AFR_AF=0.4183;EUR_AF=0.339;SAS_AF=0.5215;AA=C|||;VT=SNP
5	152531032	rs2962816	A	G	100	PASS	AC=4293;AF=0.857228;AN=5008;NS=2504;DP=14771;EAS_AF=0.9365;AMR_AF=0.9179;AFR_AF=0.6354;EUR_AF=0.9364;SAS_AF=0.9509;AA=G|||;VT=SNP
5	152531390	rs6580002	A	G	100	PASS	AC=3854;AF=0.769569;AN=5008;NS=2504;DP=12796;EAS_AF=0.9355;AMR_AF=0.7882;AFR_AF=0.6263;EUR_AF=0.7386;SAS_AF=0.8108;AA=G|||;VT=SNP
5	152531583	rs6580003	T	C	100	PASS	AC=2625;AF=0.524161;AN=5008;NS=2504;DP=14988;EAS_AF=0.8294;AMR_AF=0.5548;AFR_AF=0.4183;EUR_AF=0.339;SAS_AF=0.5215;AA=T|||;VT=SNP
5	152532223	rs2973157	G	A	100	PASS	AC=3855;AF=0.769768;AN=5008;NS=2504;DP=17790;EAS_AF=0.9355;AMR_AF=0.7896;AFR_AF=0.6263;EUR_AF=0.7396;SAS_AF=0.8098;AA=A|||;VT=SNP
5	152532652	rs7705359	T	G	100	PASS	AC=1228;AF=0.245208;AN=5008;NS=2504;DP=19731;EAS_AF=0.1042;AMR_AF=0.2334;AFR_AF=0.208;EUR_AF=0.4006;SAS_AF=0.2894;AA=T|||;VT=SNP
5	152533142	rs2962817	T	A	100	PASS	AC=2627;AF=0.524561;AN=5008;NS=2504;DP=20910;EAS_AF=0.8313;AMR_AF=0.5548;AFR_AF=0.4183;EUR_AF=0.339;SAS_AF=0.5215;AA=T|||;VT=SNP
5	152533475	rs2973156	G	A	100	PASS	AC=3855;AF=0.769768;AN=5008;NS=2504;DP=19771;EAS_AF=0.9355;AMR_AF=0.7882;AFR_AF=0.6263;EUR_AF=0.7396;SAS_AF=0.8108;AA=A|||;VT=SNP
5	152533608	rs2910028	A	C	100	PASS	AC=2627;AF=0.524561;AN=5008;NS=2504;DP=19786;EAS_AF=0.8313;AMR_AF=0.5548;AFR_AF=0.4183;EUR_AF=0.339;SAS_AF=0.5215;AA=A|||;VT=SNP
5	152535186	rs2973147	G	C	100	PASS	AC=2626;AF=0.524361;AN=5008;NS=2504;DP=19258;EAS_AF=0.8304;AMR_AF=0.5548;AFR_AF=0.4183;EUR_AF=0.339;SAS_AF=0.5215;AA=G|||;VT=SNP
5	152535392	rs2910029	C	G	100	PASS	AC=3854;AF=0.769569;AN=5008;NS=2504;DP=18328;EAS_AF=0.9355;AMR_AF=0.7882;AFR_AF=0.6263;EUR_AF=0.7386;SAS_AF=0.8108;AA=G|||;VT=SNP
5	152535502	rs10073138	T	C	100	PASS	AC=1228;AF=0.245208;AN=5008;NS=2504;DP=18749;EAS_AF=0.1042;AMR_AF=0.2334;AFR_AF=0.2088;EUR_AF=0.3996;SAS_AF=0.2894;AA=T|||;VT=SNP
5	152535673	rs10065344	C	T	100	PASS	AC=1174;AF=0.234425;AN=5008;NS=2504;DP=19557;EAS_AF=0.1042;AMR_AF=0.2291;AFR_AF=0.1702;EUR_AF=0.3996;SAS_AF=0.2894;AA=C|||;VT=SNP
5	152536022	rs2910030	A	G	100	PASS	AC=4294;AF=0.857428;AN=5008;NS=2504;DP=17852;EAS_AF=0.9365;AMR_AF=0.9179;AFR_AF=0.6354;EUR_AF=0.9374;SAS_AF=0.9509;AA=G|||;VT=SNP
5	152536787	rs2910031	C	T	100	PASS	AC=1425;AF=0.284545;AN=5008;NS=2504;DP=21338;EAS_AF=0.6339;AMR_AF=0.3213;AFR_AF=0.0499;EUR_AF=0.1491;SAS_AF=0.3548;AA=C|||;VT=SNP
5	152537509	rs10055618	T	A	100	PASS	AC=1172;AF=0.234026;AN=5008;NS=2504;DP=19326;EAS_AF=0.1042;AMR_AF=0.2291;AFR_AF=0.1687;EUR_AF=0.3996;SAS_AF=0.2894;AA=T|||;VT=SNP
5	152538766	rs17579441	C	T	100	PASS	AC=1191;AF=0.237819;AN=5008;NS=2504;DP=18891;EAS_AF=0.1042;AMR_AF=0.2291;AFR_AF=0.1831;EUR_AF=0.3996;SAS_AF=0.2894;AA=C|||;VT=SNP
5	152539146	rs1363500	C	T	100	PASS	AC=2627;AF=0.524561;AN=5008;NS=2504;DP=17954;EAS_AF=0.8313;AMR_AF=0.5548;AFR_AF=0.4183;EUR_AF=0.339;SAS_AF=0.5215;AA=T|||;VT=SNP
5	152539245	rs2973146	G	A	100	PASS	AC=4294;AF=0.857428;AN=5008;NS=2504;DP=18542;EAS_AF=0.9365;AMR_AF=0.9179;AFR_AF=0.6354;EUR_AF=0.9374;SAS_AF=0.9509;AA=A|||;VT=SNP
5	152539511	rs4958616	T	C	100	PASS	AC=635;AF=0.126797;AN=5008;NS=2504;DP=18418;EAS_AF=0.0625;AMR_AF=0.1484;AFR_AF=0.0121;EUR_AF=0.2873;SAS_AF=0.1677;AA=T|||;VT=SNP
5	152539608	rs2962819	T	G	100	PASS	AC=4294;AF=0.857428;AN=5008;NS=2504;DP=19129;EAS_AF=0.9365;AMR_AF=0.9179;AFR_AF=0.6354;EUR_AF=0.9374;SAS_AF=0.9509;AA=G|||;VT=SNP
5	152539659	rs75695914	G	C	100	PASS	AC=61;AF=0.0121805;AN=5008;NS=2504;DP=19513;EAS_AF=0.0357;AMR_AF=0.0058;AFR_AF=0;EUR_AF=0.0159;SAS_AF=0.0051;AA=T|||;VT=SNP
5	152540026	rs4958617	T	G	100	PASS	AC=1173;AF=0.234225;AN=5008;NS=2504;DP=20062;EAS_AF=0.1042;AMR_AF=0.2291;AFR_AF=0.1694;EUR_AF=0.3996;SAS_AF=0.2894;AA=T|||;VT=SNP
5	152540118	rs2973145	C	T	100	PASS	AC=3854;AF=0.769569;AN=5008;NS=2504;DP=20228;EAS_AF=0.9355;AMR_AF=0.7882;AFR_AF=0.6263;EUR_AF=0.7386;SAS_AF=0.8108;AA=T|||;VT=SNP
5	152540354	rs2910032	C	T	100	PASS	AC=3065;AF=0.612021;AN=5008;NS=2504;DP=18700;EAS_AF=0.8323;AMR_AF=0.6844;AFR_AF=0.4259;EUR_AF=0.5378;SAS_AF=0.6616;AA=c|||;VT=SNP
5	152540373	rs2973144	G	A	100	PASS	AC=1421;AF=0.283746;AN=5008;NS=2504;DP=18274;EAS_AF=0.6339;AMR_AF=0.3213;AFR_AF=0.0492;EUR_AF=0.1461;SAS_AF=0.3548;AA=G|||;VT=SNP
5	152541060	rs1422552	A	G	100	PASS	AC=2628;AF=0.52476;AN=5008;NS=2504;DP=17143;EAS_AF=0.8313;AMR_AF=0.5548;AFR_AF=0.4191;EUR_AF=0.339;SAS_AF=0.5215;AA=G|||;VT=SNP
5	152542441	rs2910034	G	C	100	PASS	AC=2627;AF=0.524561;AN=5008;NS=2504;DP=17735;EAS_AF=0.8313;AMR_AF=0.5548;AFR_AF=0.4183;EUR_AF=0.339;SAS_AF=0.5215;AA=G|||;VT=SNP
5	152543007	rs2974108	T	A	100	PASS	AC=3855;AF=0.769768;AN=5008;NS=2504;DP=15819;EAS_AF=0.9355;AMR_AF=0.7882;AFR_AF=0.6263;EUR_AF=0.7396;SAS_AF=0.8108;AA=A|||;VT=SNP
5	152543068	rs2974109	C	T	100	PASS	AC=2627;AF=0.524561;AN=5008;NS=2504;DP=15790;EAS_AF=0.8313;AMR_AF=0.5548;AFR_AF=0.4183;EUR_AF=0.339;SAS_AF=0.5215;AA=C|||;VT=SNP
5	152543215	rs1363504	T	C	100	PASS	AC=2627;AF=0.524561;AN=5008;NS=2504;DP=15320;EAS_AF=0.8313;AMR_AF=0.5548;AFR_AF=0.4183;EUR_AF=0.339;SAS_AF=0.5215;AA=C|||;VT=SNP
5	152543499	rs2973142	T	C	100	PASS	AC=3855;AF=0.769768;AN=5008;NS=2504;DP=14538;EAS_AF=0.9355;AMR_AF=0.7882;AFR_AF=0.6263;EUR_AF=0.7396;SAS_AF=0.8108;AA=C|||;VT=SNP
5	152543997	rs2962820	C	T	100	PASS	AC=2627;AF=0.524561;AN=5008;NS=2504;DP=19508;EAS_AF=0.8313;AMR_AF=0.5548;AFR_AF=0.4183;EUR_AF=0.339;SAS_AF=0.5215;AA=T|||;VT=SNP
5	152544208	rs1422561	G	T	100	PASS	AC=1423;AF=0.284145;AN=5008;NS=2504;DP=20639;EAS_AF=0.6349;AMR_AF=0.3213;AFR_AF=0.0492;EUR_AF=0.1471;SAS_AF=0.3548;AA=G|||;VT=SNP
5	152544703	rs2962821	T	C	100	PASS	AC=3855;AF=0.769768;AN=5008;NS=2504;DP=17531;EAS_AF=0.9355;AMR_AF=0.7882;AFR_AF=0.6263;EUR_AF=0.7396;SAS_AF=0.8108;AA=C|||;VT=SNP
5	152544804	rs2962822	A	G	100	PASS	AC=542;AF=0.108227;AN=5008;NS=2504;DP=18908;EAS_AF=0.003;AMR_AF=0.2046;AFR_AF=0.059;EUR_AF=0.1879;SAS_AF=0.1329;AA=A|||;VT=SNP
5	152545708	rs10477046	C	T	100	PASS	AC=1228;AF=0.245208;AN=5008;NS=2504;DP=18688;EAS_AF=0.1042;AMR_AF=0.2334;AFR_AF=0.208;EUR_AF=0.4006;SAS_AF=0.2894;AA=C|||;VT=SNP
5	152546146	rs2973141	T	G	100	PASS	AC=820;AF=0.163738;AN=5008;NS=2504;DP=19482;EAS_AF=0.1964;AMR_AF=0.2061;AFR_AF=0.0968;EUR_AF=0.1879;SAS_AF=0.1656;AA=T|||;VT=SNP
5	152546297	rs2962823	T	C	100	PASS	AC=4295;AF=0.857628;AN=5008;NS=2504;DP=19467;EAS_AF=0.9365;AMR_AF=0.9179;AFR_AF=0.6362;EUR_AF=0.9374;SAS_AF=0.9509;AA=C|||;VT=SNP
5	152546465	rs2910035	G	A	100	PASS	AC=3859;AF=0.770567;AN=5008;NS=2504;DP=17682;EAS_AF=0.9355;AMR_AF=0.7896;AFR_AF=0.6286;EUR_AF=0.7396;SAS_AF=0.8108;AA=A|||;VT=SNP
5	152547394	rs62398837	C	A	100	PASS	AC=1227;AF=0.245008;AN=5008;NS=2504;DP=21499;EAS_AF=0.1042;AMR_AF=0.2334;AFR_AF=0.208;EUR_AF=0.3996;SAS_AF=0.2894;AA=C|||;VT=SNP
5	152547442	rs56141337	G	A	100	PASS	AC=1173;AF=0.234225;AN=5008;NS=2504;DP=21506;EAS_AF=0.1042;AMR_AF=0.2291;AFR_AF=0.1694;EUR_AF=0.3996;SAS_AF=0.2894;AA=G|||;VT=SNP
5	152547833	rs1363503	T	G	100	PASS	AC=1175;AF=0.234625;AN=5008;NS=2504;DP=20012;EAS_AF=0.1042;AMR_AF=0.2291;AFR_AF=0.171;EUR_AF=0.3996;SAS_AF=0.2894;AA=T|||;VT=SNP
5	152547893	rs1363502	T	G	100	PASS	AC=2633;AF=0.525759;AN=5008;NS=2504;DP=19003;EAS_AF=0.8373;AMR_AF=0.5548;AFR_AF=0.4168;EUR_AF=0.34;SAS_AF=0.5225;AA=G|||;VT=SNP
5	152548160	rs2910036	G	C	100	PASS	AC=1426;AF=0.284744;AN=5008;NS=2504;DP=19627;EAS_AF=0.6369;AMR_AF=0.3213;AFR_AF=0.0492;EUR_AF=0.1471;SAS_AF=0.3558;AA=G|||;VT=SNP
5	152548821	rs2973139	C	T	100	PASS	AC=2849;AF=0.56889;AN=5008;NS=2504;DP=20331;EAS_AF=0.3046;AMR_AF=0.5965;AFR_AF=0.5681;EUR_AF=0.7903;SAS_AF=0.5951;AA=T|||;VT=SNP
5	152549096	rs10061698	C	T	100	PASS	AC=1223;AF=0.244209;AN=5008;NS=2504;DP=18721;EAS_AF=0.1042;AMR_AF=0.2334;AFR_AF=0.2057;EUR_AF=0.3996;SAS_AF=0.2883;AA=C|||;VT=SNP
5	152549119	rs10515686	G	T	100	PASS	AC=1132;AF=0.226038;AN=5008;NS=2504;DP=18433;EAS_AF=0.1042;AMR_AF=0.2262;AFR_AF=0.1407;EUR_AF=0.3996;SAS_AF=0.2883;AA=G|||;VT=SNP
5	152550159	rs2962824	A	G	100	PASS	AC=2627;AF=0.524561;AN=5008;NS=2504;DP=19150;EAS_AF=0.8383;AMR_AF=0.5548;AFR_AF=0.4107;EUR_AF=0.34;SAS_AF=0.5235;AA=A|||;VT=SNP
5	152550204	rs1422560	T	G	100	PASS	AC=2627;AF=0.524561;AN=5008;NS=2504;DP=18610;EAS_AF=0.8383;AMR_AF=0.5548;AFR_AF=0.4107;EUR_AF=0.34;SAS_AF=0.5235;AA=T|||;VT=SNP
5	152550429	rs1422558	A	G	100	PASS	AC=802;AF=0.160144;AN=5008;NS=2504;DP=19180;EAS_AF=0.1994;AMR_AF=0.2075;AFR_AF=0.0794;EUR_AF=0.1889;SAS_AF=0.1656;AA=A|||;VT=SNP
5	152550778	rs2962825	C	A	100	PASS	AC=1278;AF=0.255192;AN=5008;NS=2504;DP=20016;EAS_AF=0.5823;AMR_AF=0.3112;AFR_AF=0.0076;EUR_AF=0.1412;SAS_AF=0.3303;AA=C|||;VT=SNP
5	152550863	rs2973138	T	C	100	PASS	AC=4748;AF=0.948083;AN=5008;NS=2504;DP=19639;EAS_AF=0.9435;AMR_AF=0.9697;AFR_AF=0.9206;EUR_AF=0.9543;SAS_AF=0.9683;AA=C|||;VT=SNP
5	152551123	rs2962826	A	C	100	PASS	AC=4288;AF=0.85623;AN=5008;NS=2504;DP=17920;EAS_AF=0.9435;AMR_AF=0.9179;AFR_AF=0.6256;EUR_AF=0.9374;SAS_AF=0.9509;AA=C|||;VT=SNP
5	152551615	rs1820064	G	A	100	PASS	AC=1663;AF=0.332069;AN=5008;NS=2504;DP=20293;EAS_AF=0.1062;AMR_AF=0.3631;AFR_AF=0.2148;EUR_AF=0.5974;SAS_AF=0.4284;AA=A|||;VT=SNP
5	152552204	rs34403108	C	G	100	PASS	AC=1675;AF=0.334465;AN=5008;NS=2504;DP=19715;EAS_AF=0.1052;AMR_AF=0.3631;AFR_AF=0.2239;EUR_AF=0.5974;SAS_AF=0.4294;AA=G|||;VT=SNP
5	152552519	rs34692597	A	C	100	PASS	AC=1662;AF=0.331869;AN=5008;NS=2504;DP=17034;EAS_AF=0.1052;AMR_AF=0.3631;AFR_AF=0.2148;EUR_AF=0.5974;SAS_AF=0.4284;AA=C|||;VT=SNP
5	152553061	rs1155182	G	C	100	PASS	AC=869;AF=0.173522;AN=5008;NS=2504;DP=20588;EAS_AF=0.1984;AMR_AF=0.2118;AFR_AF=0.1286;EUR_AF=0.1889;SAS_AF=0.1656;AA=G|||;VT=SNP
5	152553296	rs1155181	G	C	100	PASS	AC=1662;AF=0.331869;AN=5008;NS=2504;DP=17677;EAS_AF=0.1052;AMR_AF=0.3631;AFR_AF=0.2148;EUR_AF=0.5974;SAS_AF=0.4284;AA=C|||;VT=SNP
5	152553587	rs1155180	G	T	100	PASS	AC=1146;AF=0.228834;AN=5008;NS=2504;DP=18294;EAS_AF=0.1042;AMR_AF=0.2277;AFR_AF=0.1505;EUR_AF=0.3996;SAS_AF=0.2883;AA=G|||;VT=SNP
5	152553706	rs10070616	C	T	100	PASS	AC=1171;AF=0.233826;AN=5008;NS=2504;DP=16865;EAS_AF=0.1042;AMR_AF=0.2291;AFR_AF=0.1687;EUR_AF=0.3996;SAS_AF=0.2883;AA=C|||;VT=SNP
5	152554731	rs73288094	C	G	100	PASS	AC=720;AF=0.14377;AN=5008;NS=2504;DP=12922;EAS_AF=0.0575;AMR_AF=0.0821;AFR_AF=0.3737;EUR_AF=0.0626;SAS_AF=0.0491;AA=C|||;VT=SNP
5	152554838	rs2973136	A	T	100	PASS	AC=870;AF=0.173722;AN=5008;NS=2504;DP=11332;EAS_AF=0.1994;AMR_AF=0.2118;AFR_AF=0.1286;EUR_AF=0.1889;SAS_AF=0.1656;AA=A|||;VT=SNP
5	152555110	rs2973135	T	A	100	PASS	AC=3727;AF=0.744209;AN=5008;NS=2504;DP=9177;EAS_AF=0.4167;AMR_AF=0.6888;AFR_AF=0.9917;EUR_AF=0.8588;SAS_AF=0.6687;AA=A|||;VT=SNP
5	152555157	rs4958619	G	A	100	PASS	AC=1662;AF=0.331869;AN=5008;NS=2504;DP=11181;EAS_AF=0.1052;AMR_AF=0.3631;AFR_AF=0.2148;EUR_AF=0.5974;SAS_AF=0.4284;AA=A|||;VT=SNP
5	152555946	rs55827458	C	T	100	PASS	AC=720;AF=0.14377;AN=5008;NS=2504;DP=17336;EAS_AF=0.0565;AMR_AF=0.0821;AFR_AF=0.3744;EUR_AF=0.0626;SAS_AF=0.0491;AA=C|||;VT=SNP
5	152556224	rs1582492	A	G	100	PASS	AC=1171;AF=0.233826;AN=5008;NS=2504;DP=17115;EAS_AF=0.1042;AMR_AF=0.2291;AFR_AF=0.1687;EUR_AF=0.3996;SAS_AF=0.2883;AA=A|||;VT=SNP
5	152557070	rs6866071	C	T	100	PASS	AC=1662;AF=0.331869;AN=5008;NS=2504;DP=19393;EAS_AF=0.1052;AMR_AF=0.3631;AFR_AF=0.2148;EUR_AF=0.5974;SAS_AF=0.4284;AA=T|||;VT=SNP
5	152557409	rs7707621	G	T	100	PASS	AC=580;AF=0.115815;AN=5008;NS=2504;DP=16974;EAS_AF=0.0565;AMR_AF=0.0677;AFR_AF=0.2761;EUR_AF=0.0626;SAS_AF=0.0491;AA=G|||;VT=SNP
5	152558262	rs3095940	A	C	100	PASS	AC=1107;AF=0.221046;AN=5008;NS=2504;DP=15789;EAS_AF=0.1994;AMR_AF=0.2291;AFR_AF=0.295;EUR_AF=0.1928;SAS_AF=0.1667;AA=A|||;VT=SNP
5	152559070	rs62398852	A	T	100	PASS	AC=1132;AF=0.226038;AN=5008;NS=2504;DP=16221;EAS_AF=0.1042;AMR_AF=0.2262;AFR_AF=0.1407;EUR_AF=0.3996;SAS_AF=0.2883;AA=A|||;VT=SNP
5	152559132	rs10079569	T	C	100	PASS	AC=1132;AF=0.226038;AN=5008;NS=2504;DP=16125;EAS_AF=0.1042;AMR_AF=0.2262;AFR_AF=0.1407;EUR_AF=0.3996;SAS_AF=0.2883;AA=T|||;VT=SNP
5	152559399	rs7717923	C	A	100	PASS	AC=1223;AF=0.244209;AN=5008;NS=2504;DP=15433;EAS_AF=0.1042;AMR_AF=0.2334;AFR_AF=0.2057;EUR_AF=0.3996;SAS_AF=0.2883;AA=C|||;VT=SNP
5	152559648	rs2546329	C	A	100	PASS	AC=581;AF=0.116014;AN=5008;NS=2504;DP=16720;EAS_AF=0.0565;AMR_AF=0.0677;AFR_AF=0.2769;EUR_AF=0.0626;SAS_AF=0.0491;AA=C|||;VT=SNP
5	152559728	rs4510624	T	C	100	PASS	AC=1661;AF=0.331669;AN=5008;NS=2504;DP=17609;EAS_AF=0.1052;AMR_AF=0.3617;AFR_AF=0.2148;EUR_AF=0.5974;SAS_AF=0.4284;AA=C|||;VT=SNP
5	152560036	rs10477047	G	A	100	PASS	AC=1662;AF=0.331869;AN=5008;NS=2504;DP=20987;EAS_AF=0.1052;AMR_AF=0.3631;AFR_AF=0.2148;EUR_AF=0.5974;SAS_AF=0.4284;AA=A|||;VT=SNP
5	152560826	rs11748398	G	A	100	PASS	AC=1132;AF=0.226038;AN=5008;NS=2504;DP=18399;EAS_AF=0.1042;AMR_AF=0.2262;AFR_AF=0.1407;EUR_AF=0.3996;SAS_AF=0.2883;AA=G|||;VT=SNP
5	152562848	rs13185862	A	G	100	PASS	AC=768;AF=0.153355;AN=5008;NS=2504;DP=21137;EAS_AF=0.2808;AMR_AF=0.2867;AFR_AF=0.0045;EUR_AF=0.163;SAS_AF=0.1186;AA=A|||;VT=SNP
5	152563152	rs10040503	A	C	100	PASS	AC=1662;AF=0.331869;AN=5008;NS=2504;DP=18381;EAS_AF=0.1052;AMR_AF=0.3631;AFR_AF=0.2148;EUR_AF=0.5974;SAS_AF=0.4284;AA=A|||;VT=SNP
5	152564082	rs62398853	G	A	100	PASS	AC=1147;AF=0.229034;AN=5008;NS=2504;DP=16038;EAS_AF=0.1052;AMR_AF=0.2277;AFR_AF=0.1505;EUR_AF=0.3996;SAS_AF=0.2883;AA=G|||;VT=SNP
5	152564242	rs62398854	G	A	100	PASS	AC=1154;AF=0.230431;AN=5008;NS=2504;DP=17088;EAS_AF=0.1052;AMR_AF=0.2277;AFR_AF=0.1558;EUR_AF=0.3996;SAS_AF=0.2883;AA=G|||;VT=SNP
5	152564267	rs62398855	C	A	100	PASS	AC=1664;AF=0.332268;AN=5008;NS=2504;DP=17124;EAS_AF=0.1062;AMR_AF=0.3631;AFR_AF=0.2156;EUR_AF=0.5974;SAS_AF=0.4284;AA=A|||;VT=SNP
5	152564299	rs17501895	T	C	100	PASS	AC=1662;AF=0.331869;AN=5008;NS=2504;DP=17723;EAS_AF=0.1062;AMR_AF=0.3617;AFR_AF=0.2148;EUR_AF=0.5974;SAS_AF=0.4284;AA=C|||;VT=SNP
5	152564320	rs17580090	G	A	100	PASS	AC=1666;AF=0.332668;AN=5008;NS=2504;DP=17888;EAS_AF=0.1062;AMR_AF=0.3617;AFR_AF=0.2179;EUR_AF=0.5974;SAS_AF=0.4284;AA=G|||;VT=SNP
5	152564481	rs2615166	A	C	100	PASS	AC=719;AF=0.14357;AN=5008;NS=2504;DP=18915;EAS_AF=0.0565;AMR_AF=0.0821;AFR_AF=0.3737;EUR_AF=0.0626;SAS_AF=0.0491;AA=A|||;VT=SNP
5	152565623	rs4958622	A	G	100	PASS	AC=1663;AF=0.332069;AN=5008;NS=2504;DP=16249;EAS_AF=0.1062;AMR_AF=0.3631;AFR_AF=0.2148;EUR_AF=0.5974;SAS_AF=0.4284;AA=A|||;VT=SNP
5	152565768	rs4958623	T	C	100	PASS	AC=1205;AF=0.240615;AN=5008;NS=2504;DP=16255;EAS_AF=0.1052;AMR_AF=0.2334;AFR_AF=0.1914;EUR_AF=0.3996;SAS_AF=0.2883;AA=T|||;VT=SNP
5	152565898	rs4958624	C	A	100	PASS	AC=1223;AF=0.244209;AN=5008;NS=2504;DP=16504;EAS_AF=0.1052;AMR_AF=0.2334;AFR_AF=0.205;EUR_AF=0.3996;SAS_AF=0.2883;AA=C|||;VT=SNP
5	152565994	rs4958625	G	T	100	PASS	AC=1133;AF=0.226238;AN=5008;NS=2504;DP=16834;EAS_AF=0.1052;AMR_AF=0.2262;AFR_AF=0.1407;EUR_AF=0.3996;SAS_AF=0.2883;AA=G|||;VT=SNP
5	152566821	rs3112536	A	G	100	PASS	AC=3729;AF=0.744609;AN=5008;NS=2504;DP=17297;EAS_AF=0.4187;AMR_AF=0.6888;AFR_AF=0.9909;EUR_AF=0.8588;SAS_AF=0.6697;AA=G|||;VT=SNP
5	152567203	rs11743140	A	G	100	PASS	AC=1133;AF=0.226238;AN=5008;NS=2504;DP=19317;EAS_AF=0.1052;AMR_AF=0.2262;AFR_AF=0.1407;EUR_AF=0.3996;SAS_AF=0.2883;AA=A|||;VT=SNP
5	152567308	rs13355325	T	A	100	PASS	AC=1663;AF=0.332069;AN=5008;NS=2504;DP=18595;EAS_AF=0.1052;AMR_AF=0.3631;AFR_AF=0.2148;EUR_AF=0.5984;SAS_AF=0.4284;AA=A|||;VT=SNP
5	152567653	rs1363505	A	C	100	PASS	AC=1662;AF=0.331869;AN=5008;NS=2504;DP=19814;EAS_AF=0.1052;AMR_AF=0.3631;AFR_AF=0.2148;EUR_AF=0.5974;SAS_AF=0.4284;AA=A|||;VT=SNP
5	152567892	rs1820065	G	A	100	PASS	AC=1662;AF=0.331869;AN=5008;NS=2504;DP=17307;EAS_AF=0.1052;AMR_AF=0.3631;AFR_AF=0.2148;EUR_AF=0.5974;SAS_AF=0.4284;AA=G|||;VT=SNP
5	152568362	rs11167615	T	C	100	PASS	AC=1663;AF=0.332069;AN=5008;NS=2504;DP=19153;EAS_AF=0.1052;AMR_AF=0.3631;AFR_AF=0.2148;EUR_AF=0.5974;SAS_AF=0.4294;AA=C|||;VT=SNP
5	152569308	rs6864273	A	G	100	PASS	AC=1223;AF=0.244209;AN=5008;NS=2504;DP=18083;EAS_AF=0.1042;AMR_AF=0.2334;AFR_AF=0.2057;EUR_AF=0.3996;SAS_AF=0.2883;AA=A|||;VT=SNP
5	152569967	rs1895270	A	G	100	PASS	AC=1662;AF=0.331869;AN=5008;NS=2504;DP=15604;EAS_AF=0.1052;AMR_AF=0.3631;AFR_AF=0.2148;EUR_AF=0.5974;SAS_AF=0.4284;AA=G|||;VT=SNP
5	152570033	rs1895271	A	G	100	PASS	AC=1662;AF=0.331869;AN=5008;NS=2504;DP=15073;EAS_AF=0.1052;AMR_AF=0.3631;AFR_AF=0.2148;EUR_AF=0.5974;SAS_AF=0.4284;AA=A|||;VT=SNP
5	152571970	rs2080950	G	A	100	PASS	AC=1662;AF=0.331869;AN=5008;NS=2504;DP=22979;EAS_AF=0.1052;AMR_AF=0.3631;AFR_AF=0.2148;EUR_AF=0.5974;SAS_AF=0.4284;AA=G|||;VT=SNP
5	152572045	rs296191	A	C	100	PASS	AC=804;AF=0.160543;AN=5008;NS=2504;DP=20862;EAS_AF=0.1994;AMR_AF=0.2075;AFR_AF=0.0809;EUR_AF=0.1889;SAS_AF=0.1656;AA=a|||;VT=SNP
5	152572058	rs1363507	C	T	100	PASS	AC=1663;AF=0.332069;AN=5008;NS=2504;DP=20451;EAS_AF=0.1052;AMR_AF=0.3646;AFR_AF=0.2148;EUR_AF=0.5974;SAS_AF=0.4284;AA=C|||;VT=SNP
5	152572905	rs4958627	A	T	100	PASS	AC=1224;AF=0.244409;AN=5008;NS=2504;DP=17643;EAS_AF=0.1042;AMR_AF=0.2334;AFR_AF=0.2057;EUR_AF=0.4006;SAS_AF=0.2883;AA=A|||;VT=SNP
5	152573129	rs184160	T	C	100	PASS	AC=259;AF=0.0517173;AN=5008;NS=2504;DP=17995;EAS_AF=0.0565;AMR_AF=0.0303;AFR_AF=0.0794;EUR_AF=0.0447;SAS_AF=0.0317;AA=T|||;VT=SNP
5	152573504	rs2042223	G	T	100	PASS	AC=1662;AF=0.331869;AN=5008;NS=2504;DP=16312;EAS_AF=0.1052;AMR_AF=0.3631;AFR_AF=0.2148;EUR_AF=0.5974;SAS_AF=0.4284;AA=G|||;VT=SNP
5	152573965	rs2546331	T	C	100	PASS	AC=678;AF=0.135383;AN=5008;NS=2504;DP=17956;EAS_AF=0.0565;AMR_AF=0.0677;AFR_AF=0.3744;EUR_AF=0.0447;SAS_AF=0.0348;AA=T|||;VT=SNP
5	152574184	rs6892717	C	G	100	PASS	AC=1662;AF=0.331869;AN=5008;NS=2504;DP=17592;EAS_AF=0.1052;AMR_AF=0.3631;AFR_AF=0.2148;EUR_AF=0.5974;SAS_AF=0.4284;AA=C|||;VT=SNP
5	152574277	rs6873816	T	C	100	PASS	AC=1663;AF=0.332069;AN=5008;NS=2504;DP=17308;EAS_AF=0.1062;AMR_AF=0.3631;AFR_AF=0.2148;EUR_AF=0.5974;SAS_AF=0.4284;AA=C|||;VT=SNP
5	152574587	rs10070587	T	C	100	PASS	AC=1133;AF=0.226238;AN=5008;NS=2504;DP=18371;EAS_AF=0.1052;AMR_AF=0.2262;AFR_AF=0.1407;EUR_AF=0.3996;SAS_AF=0.2883;AA=T|||;VT=SNP
5	152574729	rs10077451	A	T	100	PASS	AC=1172;AF=0.234026;AN=5008;NS=2504;DP=19244;EAS_AF=0.1052;AMR_AF=0.2291;AFR_AF=0.1687;EUR_AF=0.3996;SAS_AF=0.2883;AA=A|||;VT=SNP
5	152575064	rs2615165	G	T	100	PASS	AC=805;AF=0.160743;AN=5008;NS=2504;DP=21061;EAS_AF=0.2004;AMR_AF=0.2075;AFR_AF=0.0809;EUR_AF=0.1889;SAS_AF=0.1656;AA=G|||;VT=SNP
5	152575307	rs296173	A	T	100	PASS	AC=678;AF=0.135383;AN=5008;NS=2504;DP=19216;EAS_AF=0.0565;AMR_AF=0.0677;AFR_AF=0.3744;EUR_AF=0.0447;SAS_AF=0.0348;AA=A|||;VT=SNP
5	152575604	rs296174	C	T	100	PASS	AC=558;AF=0.111422;AN=5008;NS=2504;DP=16785;EAS_AF=0.002;AMR_AF=0.2061;AFR_AF=0.0703;EUR_AF=0.1889;SAS_AF=0.1329;AA=C|||;VT=SNP
5	152576060	rs1862317	A	C	100	PASS	AC=1660;AF=0.33147;AN=5008;NS=2504;DP=19951;EAS_AF=0.1062;AMR_AF=0.3631;AFR_AF=0.2126;EUR_AF=0.5974;SAS_AF=0.4284;AA=C|||;VT=SNP
5	152576097	rs1862318	A	C	100	PASS	AC=1144;AF=0.228435;AN=5008;NS=2504;DP=19975;EAS_AF=0.1052;AMR_AF=0.2277;AFR_AF=0.1483;EUR_AF=0.3996;SAS_AF=0.2883;AA=A|||;VT=SNP
5	152576315	rs1862319	A	C	100	PASS	AC=1660;AF=0.33147;AN=5008;NS=2504;DP=22578;EAS_AF=0.1062;AMR_AF=0.3631;AFR_AF=0.2126;EUR_AF=0.5974;SAS_AF=0.4284;AA=C|||;VT=SNP
5	152577131	rs1030192	A	C	100	PASS	AC=1221;AF=0.24381;AN=5008;NS=2504;DP=17528;EAS_AF=0.1052;AMR_AF=0.2334;AFR_AF=0.2035;EUR_AF=0.3996;SAS_AF=0.2883;AA=A|||;VT=SNP
5	152578549	rs72791583	T	A	100	PASS	AC=216;AF=0.043131;AN=5008;NS=2504;DP=17236;EAS_AF=0.0516;AMR_AF=0.0274;AFR_AF=0.0522;EUR_AF=0.0447;SAS_AF=0.0317;AA=T|||;VT=SNP
5	152578575	rs10074705	A	G	100	PASS	AC=1664;AF=0.332268;AN=5008;NS=2504;DP=17028;EAS_AF=0.1071;AMR_AF=0.3631;AFR_AF=0.2133;EUR_AF=0.5974;SAS_AF=0.4305;AA=G|||;VT=SNP
5	152578738	rs10059900	C	T	100	PASS	AC=1662;AF=0.331869;AN=5008;NS=2504;DP=16734;EAS_AF=0.1062;AMR_AF=0.3631;AFR_AF=0.2133;EUR_AF=0.5974;SAS_AF=0.4294;AA=C|||;VT=SNP
5	152579949	rs17502681	A	C	100	PASS	AC=1650;AF=0.329473;AN=5008;NS=2504;DP=18835;EAS_AF=0.1071;AMR_AF=0.3602;AFR_AF=0.205;EUR_AF=0.5974;SAS_AF=0.4294;AA=C|||;VT=SNP
5	152580380	rs296184	C	A	100	PASS	AC=678;AF=0.135383;AN=5008;NS=2504;DP=20121;EAS_AF=0.0565;AMR_AF=0.0706;AFR_AF=0.3729;EUR_AF=0.0447;SAS_AF=0.0348;AA=C|||;VT=SNP
5	152580690	rs1862323	A	G	100	PASS	AC=1649;AF=0.329273;AN=5008;NS=2504;DP=19577;EAS_AF=0.1062;AMR_AF=0.3602;AFR_AF=0.205;EUR_AF=0.5974;SAS_AF=0.4294;AA=A|||;VT=SNP
5	152580749	rs1862322	T	A	100	PASS	AC=1649;AF=0.329273;AN=5008;NS=2504;DP=20307;EAS_AF=0.1062;AMR_AF=0.3602;AFR_AF=0.205;EUR_AF=0.5974;SAS_AF=0.4294;AA=T|||;VT=SNP
5	152580797	rs182414	G	C	100	PASS	AC=714;AF=0.142572;AN=5008;NS=2504;DP=20044;EAS_AF=0.0565;AMR_AF=0.072;AFR_AF=0.3994;EUR_AF=0.0447;SAS_AF=0.0348;AA=G|||;VT=SNP
5	152581498	rs211895	C	T	100	PASS	AC=678;AF=0.135383;AN=5008;NS=2504;DP=19352;EAS_AF=0.0565;AMR_AF=0.0706;AFR_AF=0.3729;EUR_AF=0.0447;SAS_AF=0.0348;AA=C|||;VT=SNP
5	152581534	rs188436	A	C	100	PASS	AC=797;AF=0.159145;AN=5008;NS=2504;DP=18743;EAS_AF=0.1994;AMR_AF=0.2075;AFR_AF=0.0764;EUR_AF=0.1889;SAS_AF=0.1646;AA=A|||;VT=SNP
5	152582052	rs296183	T	C	100	PASS	AC=678;AF=0.135383;AN=5008;NS=2504;DP=20153;EAS_AF=0.0565;AMR_AF=0.0706;AFR_AF=0.3729;EUR_AF=0.0447;SAS_AF=0.0348;AA=T|||;VT=SNP
5	152582060	rs4958336	A	T	100	PASS	AC=1210;AF=0.241613;AN=5008;NS=2504;DP=20372;EAS_AF=0.1052;AMR_AF=0.2305;AFR_AF=0.1959;EUR_AF=0.3996;SAS_AF=0.2894;AA=A|||;VT=SNP
5	152582640	rs172451	A	G	100	PASS	AC=1108;AF=0.221246;AN=5008;NS=2504;DP=17111;EAS_AF=0.1994;AMR_AF=0.2291;AFR_AF=0.2965;EUR_AF=0.1928;SAS_AF=0.1656;AA=A|||;VT=SNP
5	152582826	rs1023615	G	A	100	PASS	AC=1649;AF=0.329273;AN=5008;NS=2504;DP=19261;EAS_AF=0.1062;AMR_AF=0.3602;AFR_AF=0.205;EUR_AF=0.5974;SAS_AF=0.4294;AA=G|||;VT=SNP
5	152583657	rs74864822	G	A	100	PASS	AC=638;AF=0.127396;AN=5008;NS=2504;DP=16170;EAS_AF=0.0625;AMR_AF=0.1499;AFR_AF=0.0121;EUR_AF=0.2883;SAS_AF=0.1687;AA=G|||;VT=SNP
5	152583761	rs1363501	G	A	100	PASS	AC=1557;AF=0.310903;AN=5008;NS=2504;DP=16860;EAS_AF=0.1081;AMR_AF=0.3573;AFR_AF=0.1225;EUR_AF=0.6014;SAS_AF=0.4427;AA=A|||;VT=SNP
5	152584121	rs17503043	T	C	100	PASS	AC=1140;AF=0.227636;AN=5008;NS=2504;DP=20399;EAS_AF=0.1042;AMR_AF=0.2248;AFR_AF=0.1505;EUR_AF=0.3996;SAS_AF=0.2843;AA=C|||;VT=SNP
5	152584426	rs61451966	G	A	100	PASS	AC=1136;AF=0.226837;AN=5008;NS=2504;DP=15925;EAS_AF=0.1042;AMR_AF=0.2248;AFR_AF=0.1498;EUR_AF=0.3966;SAS_AF=0.2843;AA=A|||;VT=SNP
5	152584920	rs2615164	G	T	100	PASS	AC=2154;AF=0.430112;AN=5008;NS=2504;DP=15961;EAS_AF=0.1062;AMR_AF=0.4625;AFR_AF=0.553;EUR_AF=0.5775;SAS_AF=0.4233;AA=T|||;VT=SNP
5	152585414	rs1422556	A	C	100	PASS	AC=1089;AF=0.217452;AN=5008;NS=2504;DP=18530;EAS_AF=0.1042;AMR_AF=0.2161;AFR_AF=0.1271;EUR_AF=0.3946;SAS_AF=0.2751;AA=A|||;VT=SNP
5	152585458	rs1422555	T	G	100	PASS	AC=1120;AF=0.223642;AN=5008;NS=2504;DP=19588;EAS_AF=0.1042;AMR_AF=0.2176;AFR_AF=0.1498;EUR_AF=0.3946;SAS_AF=0.2751;AA=G|||;VT=SNP
5	152585601	rs1422554	G	C	100	PASS	AC=1120;AF=0.223642;AN=5008;NS=2504;DP=17270;EAS_AF=0.1042;AMR_AF=0.2176;AFR_AF=0.1498;EUR_AF=0.3946;SAS_AF=0.2751;AA=G|||;VT=SNP
5	152585822	rs2615163	T	C	100	PASS	AC=682;AF=0.136182;AN=5008;NS=2504;DP=17046;EAS_AF=0.1002;AMR_AF=0.072;AFR_AF=0.3079;EUR_AF=0.0666;SAS_AF=0.0583;AA=T|||;VT=SNP
5	152586096	rs17503085	T	G	100	PASS	AC=1120;AF=0.223642;AN=5008;NS=2504;DP=17462;EAS_AF=0.1042;AMR_AF=0.2176;AFR_AF=0.1498;EUR_AF=0.3946;SAS_AF=0.2751;AA=G|||;VT=SNP
5	152586234	rs2216625	C	T	100	PASS	AC=1113;AF=0.222244;AN=5008;NS=2504;DP=19522;EAS_AF=0.1042;AMR_AF=0.2176;AFR_AF=0.1445;EUR_AF=0.3946;SAS_AF=0.2751;AA=C|||;VT=SNP
5	152586318	rs2194103	A	T	100	PASS	AC=1120;AF=0.223642;AN=5008;NS=2504;DP=17237;EAS_AF=0.1042;AMR_AF=0.2176;AFR_AF=0.1498;EUR_AF=0.3946;SAS_AF=0.2751;AA=A|||;VT=SNP
5	152586613	rs2194102	T	G	100	PASS	AC=1121;AF=0.223842;AN=5008;NS=2504;DP=19626;EAS_AF=0.1042;AMR_AF=0.2176;AFR_AF=0.1505;EUR_AF=0.3946;SAS_AF=0.2751;AA=G|||;VT=SNP
5	152586899	rs62401274	T	C	100	PASS	AC=1121;AF=0.223842;AN=5008;NS=2504;DP=18843;EAS_AF=0.1042;AMR_AF=0.2176;AFR_AF=0.1505;EUR_AF=0.3946;SAS_AF=0.2751;AA=C|||;VT=SNP
5	152587122	rs9968677	C	T	100	PASS	AC=1120;AF=0.223642;AN=5008;NS=2504;DP=20419;EAS_AF=0.1042;AMR_AF=0.2176;AFR_AF=0.1498;EUR_AF=0.3946;SAS_AF=0.2751;AA=T|||;VT=SNP
5	152587371	rs9968737	T	C	100	PASS	AC=1120;AF=0.223642;AN=5008;NS=2504;DP=18226;EAS_AF=0.1042;AMR_AF=0.2176;AFR_AF=0.1498;EUR_AF=0.3946;SAS_AF=0.2751;AA=C|||;VT=SNP
5	152587409	rs9968739	T	C	100	PASS	AC=1120;AF=0.223642;AN=5008;NS=2504;DP=18803;EAS_AF=0.1042;AMR_AF=0.2176;AFR_AF=0.1498;EUR_AF=0.3946;SAS_AF=0.2751;AA=T|||;VT=SNP
5	152587419	rs9968678	C	T	100	PASS	AC=1120;AF=0.223642;AN=5008;NS=2504;DP=19046;EAS_AF=0.1042;AMR_AF=0.2176;AFR_AF=0.1498;EUR_AF=0.3946;SAS_AF=0.2751;AA=T|||;VT=SNP
5	152587558	rs9968680	C	T	100	PASS	AC=1120;AF=0.223642;AN=5008;NS=2504;DP=16967;EAS_AF=0.1042;AMR_AF=0.2176;AFR_AF=0.1498;EUR_AF=0.3946;SAS_AF=0.2751;AA=T|||;VT=SNP
5	152587594	rs28775574	T	C	100	PASS	AC=1121;AF=0.223842;AN=5008;NS=2504;DP=18162;EAS_AF=0.1052;AMR_AF=0.2176;AFR_AF=0.1498;EUR_AF=0.3946;SAS_AF=0.2751;AA=T|||;VT=SNP
5	152587879	rs2615162	C	T	100	PASS	AC=686;AF=0.136981;AN=5008;NS=2504;DP=17062;EAS_AF=0.1012;AMR_AF=0.072;AFR_AF=0.3101;EUR_AF=0.0666;SAS_AF=0.0583;AA=C|||;VT=SNP
5	152587913	rs2973161	A	C	100	PASS	AC=3276;AF=0.654153;AN=5008;NS=2504;DP=17166;EAS_AF=0.4167;AMR_AF=0.549;AFR_AF=0.9811;EUR_AF=0.6481;SAS_AF=0.5378;AA=C|||;VT=SNP
5	152587970	rs62401276	T	C	100	PASS	AC=1120;AF=0.223642;AN=5008;NS=2504;DP=17362;EAS_AF=0.1042;AMR_AF=0.2176;AFR_AF=0.1498;EUR_AF=0.3946;SAS_AF=0.2751;AA=C|||;VT=SNP
5	152588216	rs17503275	T	C	100	PASS	AC=1120;AF=0.223642;AN=5008;NS=2504;DP=14777;EAS_AF=0.1042;AMR_AF=0.2176;AFR_AF=0.1498;EUR_AF=0.3946;SAS_AF=0.2751;AA=T|||;VT=SNP
5	152588679	rs1462120	C	T	100	PASS	AC=262;AF=0.0523163;AN=5008;NS=2504;DP=19225;EAS_AF=0.1002;AMR_AF=0.0259;AFR_AF=0.0507;EUR_AF=0.0447;SAS_AF=0.0317;AA=C|||;VT=SNP
5	152588685	rs1462119	C	T	100	PASS	AC=1087;AF=0.217053;AN=5008;NS=2504;DP=19204;EAS_AF=0.1042;AMR_AF=0.2161;AFR_AF=0.1271;EUR_AF=0.3946;SAS_AF=0.273;AA=C|||;VT=SNP
5	152588705	rs1462118	T	C	100	PASS	AC=1087;AF=0.217053;AN=5008;NS=2504;DP=18954;EAS_AF=0.1042;AMR_AF=0.2161;AFR_AF=0.1271;EUR_AF=0.3946;SAS_AF=0.273;AA=T|||;VT=SNP
5	152588925	rs4329070	G	A	100	PASS	AC=1121;AF=0.223842;AN=5008;NS=2504;DP=15194;EAS_AF=0.1042;AMR_AF=0.2176;AFR_AF=0.1505;EUR_AF=0.3946;SAS_AF=0.2751;AA=G|||;VT=SNP
5	152589016	rs2615161	T	C	100	PASS	AC=683;AF=0.136382;AN=5008;NS=2504;DP=14042;EAS_AF=0.1002;AMR_AF=0.072;AFR_AF=0.3086;EUR_AF=0.0666;SAS_AF=0.0583;AA=T|||;VT=SNP
5	152589191	rs4257818	C	A	100	PASS	AC=1128;AF=0.22524;AN=5008;NS=2504;DP=14186;EAS_AF=0.1052;AMR_AF=0.2219;AFR_AF=0.1505;EUR_AF=0.3966;SAS_AF=0.2761;AA=C|||;VT=SNP
5	152589220	rs13168705	A	G	100	PASS	AC=1052;AF=0.210064;AN=5008;NS=2504;DP=14437;EAS_AF=0.2857;AMR_AF=0.3213;AFR_AF=0.0113;EUR_AF=0.3121;SAS_AF=0.2168;AA=A|||;VT=SNP
5	152589240	rs4623206	A	T	100	PASS	AC=1120;AF=0.223642;AN=5008;NS=2504;DP=15884;EAS_AF=0.1042;AMR_AF=0.2176;AFR_AF=0.1498;EUR_AF=0.3946;SAS_AF=0.2751;AA=T|||;VT=SNP
5	152589262	rs2615160	T	C	100	PASS	AC=684;AF=0.136581;AN=5008;NS=2504;DP=16719;EAS_AF=0.1012;AMR_AF=0.072;AFR_AF=0.3086;EUR_AF=0.0666;SAS_AF=0.0583;AA=T|||;VT=SNP
5	152589346	rs62401278	G	C	100	PASS	AC=1087;AF=0.217053;AN=5008;NS=2504;DP=16424;EAS_AF=0.1042;AMR_AF=0.2161;AFR_AF=0.1271;EUR_AF=0.3946;SAS_AF=0.273;AA=G|||;VT=SNP
5	152589596	rs2045735	A	G	100	PASS	AC=1120;AF=0.223642;AN=5008;NS=2504;DP=18311;EAS_AF=0.1042;AMR_AF=0.2176;AFR_AF=0.1498;EUR_AF=0.3946;SAS_AF=0.2751;AA=G|||;VT=SNP
5	152590042	rs2045734	T	C	100	PASS	AC=1120;AF=0.223642;AN=5008;NS=2504;DP=17874;EAS_AF=0.1042;AMR_AF=0.2176;AFR_AF=0.1498;EUR_AF=0.3946;SAS_AF=0.2751;AA=C|||;VT=SNP
5	152590324	rs56733622	C	G	100	PASS	AC=1087;AF=0.217053;AN=5008;NS=2504;DP=18331;EAS_AF=0.1042;AMR_AF=0.2161;AFR_AF=0.1271;EUR_AF=0.3946;SAS_AF=0.273;AA=C|||;VT=SNP
5	152590344	rs2927177	C	T	100	PASS	AC=3276;AF=0.654153;AN=5008;NS=2504;DP=18783;EAS_AF=0.4167;AMR_AF=0.549;AFR_AF=0.9818;EUR_AF=0.6471;SAS_AF=0.5378;AA=T|||;VT=SNP
5	152590470	rs62401280	T	C	100	PASS	AC=1111;AF=0.221845;AN=5008;NS=2504;DP=19628;EAS_AF=0.1042;AMR_AF=0.2176;AFR_AF=0.1445;EUR_AF=0.3946;SAS_AF=0.273;AA=T|||;VT=SNP
5	152590553	rs62401281	G	A	100	PASS	AC=1120;AF=0.223642;AN=5008;NS=2504;DP=18861;EAS_AF=0.1042;AMR_AF=0.2176;AFR_AF=0.1498;EUR_AF=0.3946;SAS_AF=0.2751;AA=A|||;VT=SNP
5	152590591	rs2615159	T	C	100	PASS	AC=2338;AF=0.466853;AN=5008;NS=2504;DP=19335;EAS_AF=0.2609;AMR_AF=0.4582;AFR_AF=0.5605;EUR_AF=0.5755;SAS_AF=0.4468;AA=C|||;VT=SNP
5	152591126	rs17581550	A	G	100	PASS	AC=1120;AF=0.223642;AN=5008;NS=2504;DP=19769;EAS_AF=0.1042;AMR_AF=0.2176;AFR_AF=0.1498;EUR_AF=0.3946;SAS_AF=0.2751;AA=G|||;VT=SNP
5	152591716	rs17503470	C	T	100	PASS	AC=1120;AF=0.223642;AN=5008;NS=2504;DP=18005;EAS_AF=0.1042;AMR_AF=0.2176;AFR_AF=0.1498;EUR_AF=0.3946;SAS_AF=0.2751;AA=C|||;VT=SNP
5	152592203	rs17581704	G	A	100	PASS	AC=1119;AF=0.223442;AN=5008;NS=2504;DP=20007;EAS_AF=0.1042;AMR_AF=0.2176;AFR_AF=0.149;EUR_AF=0.3946;SAS_AF=0.2751;AA=A|||;VT=SNP
5	152592546	rs296177	T	A	100	PASS	AC=684;AF=0.136581;AN=5008;NS=2504;DP=20494;EAS_AF=0.1002;AMR_AF=0.0735;AFR_AF=0.3086;EUR_AF=0.0666;SAS_AF=0.0583;AA=T|||;VT=SNP
5	152592621	rs296178	A	G	100	PASS	AC=1217;AF=0.243011;AN=5008;NS=2504;DP=18938;EAS_AF=0.1558;AMR_AF=0.2406;AFR_AF=0.4107;EUR_AF=0.1809;SAS_AF=0.1718;AA=A|||;VT=SNP
5	152594298	rs296179	G	A	100	PASS	AC=1218;AF=0.243211;AN=5008;NS=2504;DP=18364;EAS_AF=0.1567;AMR_AF=0.2406;AFR_AF=0.4107;EUR_AF=0.1809;SAS_AF=0.1718;AA=C|||;VT=SNP
5	152594702	rs296180	G	C	100	PASS	AC=1218;AF=0.243211;AN=5008;NS=2504;DP=20915;EAS_AF=0.1567;AMR_AF=0.2406;AFR_AF=0.4107;EUR_AF=0.1809;SAS_AF=0.1718;AA=G|||;VT=SNP
5	152594728	rs296181	T	C	100	PASS	AC=2649;AF=0.528954;AN=5008;NS=2504;DP=20741;EAS_AF=0.2609;AMR_AF=0.4942;AFR_AF=0.7436;EUR_AF=0.5944;SAS_AF=0.4724;AA=C|||;VT=SNP
5	152595362	rs296182	C	A	100	PASS	AC=261;AF=0.0521166;AN=5008;NS=2504;DP=18907;EAS_AF=0.0992;AMR_AF=0.0259;AFR_AF=0.0507;EUR_AF=0.0447;SAS_AF=0.0317;AA=C|||;VT=SNP
5	152595448	rs10069588	A	C	100	PASS	AC=1120;AF=0.223642;AN=5008;NS=2504;DP=19081;EAS_AF=0.1042;AMR_AF=0.2176;AFR_AF=0.1498;EUR_AF=0.3946;SAS_AF=0.2751;AA=C|||;VT=SNP
5	152595466	rs10062550	T	C	100	PASS	AC=1120;AF=0.223642;AN=5008;NS=2504;DP=19665;EAS_AF=0.1042;AMR_AF=0.2176;AFR_AF=0.1498;EUR_AF=0.3946;SAS_AF=0.2751;AA=C|||;VT=SNP
5	152596177	rs55727014	A	G	100	PASS	AC=1120;AF=0.223642;AN=5008;NS=2504;DP=19210;EAS_AF=0.1042;AMR_AF=0.2176;AFR_AF=0.1498;EUR_AF=0.3946;SAS_AF=0.2751;AA=A|||;VT=SNP
5	152596375	rs186118	C	G	100	PASS	AC=694;AF=0.138578;AN=5008;NS=2504;DP=18615;EAS_AF=0.1567;AMR_AF=0.1974;AFR_AF=0.0514;EUR_AF=0.1779;SAS_AF=0.1554;AA=C|||;VT=SNP
5	152596384	rs172452	G	A	100	PASS	AC=684;AF=0.136581;AN=5008;NS=2504;DP=18146;EAS_AF=0.1002;AMR_AF=0.072;AFR_AF=0.3094;EUR_AF=0.0666;SAS_AF=0.0583;AA=G|||;VT=SNP
5	152597948	rs12171513	A	T	100	PASS	AC=1120;AF=0.223642;AN=5008;NS=2504;DP=16780;EAS_AF=0.1042;AMR_AF=0.2176;AFR_AF=0.1498;EUR_AF=0.3946;SAS_AF=0.2751;AA=A|||;VT=SNP
5	152598638	rs296187	C	G	100	PASS	AC=1217;AF=0.243011;AN=5008;NS=2504;DP=20232;EAS_AF=0.1567;AMR_AF=0.2406;AFR_AF=0.41;EUR_AF=0.1809;SAS_AF=0.1718;AA=C|||;VT=SNP
5	152598868	rs111374317	C	A	100	PASS	AC=3276;AF=0.654153;AN=5008;NS=2504;DP=21763;EAS_AF=0.4167;AMR_AF=0.549;AFR_AF=0.9818;EUR_AF=0.6471;SAS_AF=0.5378;AA=A|||;VT=SNP
5	152599592	rs56376647	G	C	100	PASS	AC=1119;AF=0.223442;AN=5008;NS=2504;DP=19088;EAS_AF=0.1042;AMR_AF=0.2176;AFR_AF=0.1498;EUR_AF=0.3936;SAS_AF=0.2751;AA=C|||;VT=SNP
5	152599757	rs2447292	C	A	100	PASS	AC=2337;AF=0.466653;AN=5008;NS=2504;DP=20400;EAS_AF=0.2609;AMR_AF=0.4582;AFR_AF=0.5598;EUR_AF=0.5755;SAS_AF=0.4468;AA=A|||;VT=SNP
5	152599951	rs55933127	C	G	100	PASS	AC=1088;AF=0.217252;AN=5008;NS=2504;DP=20679;EAS_AF=0.1042;AMR_AF=0.2161;AFR_AF=0.1271;EUR_AF=0.3956;SAS_AF=0.273;AA=C|||;VT=SNP
5	152599967	rs55674988	C	T	100	PASS	AC=1112;AF=0.222045;AN=5008;NS=2504;DP=20476;EAS_AF=0.1042;AMR_AF=0.2176;AFR_AF=0.1445;EUR_AF=0.3956;SAS_AF=0.273;AA=C|||;VT=SNP
5	152600140	rs11167616	C	T	100	PASS	AC=1120;AF=0.223642;AN=5008;NS=2504;DP=23260;EAS_AF=0.1042;AMR_AF=0.2176;AFR_AF=0.1498;EUR_AF=0.3946;SAS_AF=0.2751;AA=C|||;VT=SNP
5	152600237	rs10039295	T	C	100	PASS	AC=1119;AF=0.223442;AN=5008;NS=2504;DP=22244;EAS_AF=0.1042;AMR_AF=0.2176;AFR_AF=0.1498;EUR_AF=0.3946;SAS_AF=0.274;AA=T|||;VT=SNP
5	152601263	rs296188	T	C	100	PASS	AC=685;AF=0.136781;AN=5008;NS=2504;DP=21207;EAS_AF=0.1002;AMR_AF=0.072;AFR_AF=0.3101;EUR_AF=0.0666;SAS_AF=0.0583;AA=T|||;VT=SNP
5	152601759	rs4958629	G	A	100	PASS	AC=1120;AF=0.223642;AN=5008;NS=2504;DP=10019;EAS_AF=0.1042;AMR_AF=0.2176;AFR_AF=0.1498;EUR_AF=0.3946;SAS_AF=0.2751;AA=A|||;VT=SNP
5	152602565	rs17503711	A	G	100	PASS	AC=1088;AF=0.217252;AN=5008;NS=2504;DP=13945;EAS_AF=0.1042;AMR_AF=0.2161;AFR_AF=0.1278;EUR_AF=0.3946;SAS_AF=0.273;AA=A|||;VT=SNP
5	152603307	rs17503738	C	T	100	PASS	AC=1122;AF=0.224042;AN=5008;NS=2504;DP=18041;EAS_AF=0.1042;AMR_AF=0.2176;AFR_AF=0.1505;EUR_AF=0.3956;SAS_AF=0.2751;AA=T|||;VT=SNP
5	152603820	rs296172	C	G	100	PASS	AC=708;AF=0.141374;AN=5008;NS=2504;DP=18595;EAS_AF=0.1567;AMR_AF=0.1974;AFR_AF=0.0507;EUR_AF=0.1779;SAS_AF=0.1708;AA=C|||;VT=SNP
5	152604066	rs296171	G	A	100	PASS	AC=1142;AF=0.228035;AN=5008;NS=2504;DP=17516;EAS_AF=0.1151;AMR_AF=0.1571;AFR_AF=0.4213;EUR_AF=0.1968;SAS_AF=0.1656;AA=G|||;VT=SNP
5	152604757	rs2546333	G	A	100	PASS	AC=1821;AF=0.363618;AN=5008;NS=2504;DP=11999;EAS_AF=0.3373;AMR_AF=0.2003;AFR_AF=0.7118;EUR_AF=0.1998;SAS_AF=0.2045;AA=A|||;VT=SNP
5	152605240	rs1841685	G	A	100	PASS	AC=1818;AF=0.363019;AN=5008;NS=2504;DP=15218;EAS_AF=0.3393;AMR_AF=0.2017;AFR_AF=0.7088;EUR_AF=0.1998;SAS_AF=0.2025;AA=A|||;VT=SNP
5	152605682	rs1363497	C	T	100	PASS	AC=1821;AF=0.363618;AN=5008;NS=2504;DP=19162;EAS_AF=0.3403;AMR_AF=0.2017;AFR_AF=0.7095;EUR_AF=0.2008;SAS_AF=0.2025;AA=T|||;VT=SNP
5	152605690	rs1363498	A	G	100	PASS	AC=1820;AF=0.363419;AN=5008;NS=2504;DP=19393;EAS_AF=0.3363;AMR_AF=0.2032;AFR_AF=0.7103;EUR_AF=0.1998;SAS_AF=0.2045;AA=G|||;VT=SNP
5	152605794	rs72793628	G	A	100	PASS	AC=380;AF=0.0758786;AN=5008;NS=2504;DP=20728;EAS_AF=0.0407;AMR_AF=0.0778;AFR_AF=0.0356;EUR_AF=0.1302;SAS_AF=0.1094;AA=G|||;VT=SNP
5	152605860	rs1363499	G	A	100	PASS	AC=1409;AF=0.28135;AN=5008;NS=2504;DP=18348;EAS_AF=0.2966;AMR_AF=0.121;AFR_AF=0.6543;EUR_AF=0.0696;SAS_AF=0.093;AA=A|||;VT=SNP
5	152606208	rs62401293	G	A	100	PASS	AC=1154;AF=0.230431;AN=5008;NS=2504;DP=22047;EAS_AF=0.1002;AMR_AF=0.2392;AFR_AF=0.149;EUR_AF=0.4155;SAS_AF=0.2781;AA=G|||;VT=SNP
5	152606214	rs72793631	G	A	100	PASS	AC=273;AF=0.0545128;AN=5008;NS=2504;DP=21872;EAS_AF=0.0407;AMR_AF=0.0706;AFR_AF=0.0068;EUR_AF=0.1113;SAS_AF=0.0634;AA=G|||;VT=SNP
5	152606570	rs3112532	A	G	100	PASS	AC=3323;AF=0.663538;AN=5008;NS=2504;DP=19334;EAS_AF=0.4593;AMR_AF=0.5519;AFR_AF=0.9826;EUR_AF=0.6471;SAS_AF=0.5389;AA=G|||;VT=SNP
5	152607414	rs60970806	C	A	100	PASS	AC=380;AF=0.0758786;AN=5008;NS=2504;DP=19750;EAS_AF=0.0407;AMR_AF=0.0778;AFR_AF=0.0356;EUR_AF=0.1302;SAS_AF=0.1094;AA=C|||;VT=SNP
5	152607907	rs111582573	A	G	100	PASS	AC=380;AF=0.0758786;AN=5008;NS=2504;DP=18461;EAS_AF=0.0407;AMR_AF=0.0778;AFR_AF=0.0356;EUR_AF=0.1302;SAS_AF=0.1094;AA=A|||;VT=SNP
5	152608992	rs7447368	G	A	100	PASS	AC=1038;AF=0.207268;AN=5008;NS=2504;DP=19088;EAS_AF=0.2808;AMR_AF=0.3242;AFR_AF=0.0106;EUR_AF=0.3082;SAS_AF=0.2106;AA=G|||;VT=SNP
5	152610222	rs727809	A	C	100	PASS	AC=1125;AF=0.224641;AN=5008;NS=2504;DP=14108;EAS_AF=0.1002;AMR_AF=0.2349;AFR_AF=0.1293;EUR_AF=0.4155;SAS_AF=0.2781;AA=A|||;VT=SNP
5	152610561	rs177001	A	G	100	PASS	AC=2622;AF=0.523562;AN=5008;NS=2504;DP=15102;EAS_AF=0.3968;AMR_AF=0.3631;AFR_AF=0.8434;EUR_AF=0.4861;SAS_AF=0.3742;AA=G|||;VT=SNP
5	152610767	rs56118692	C	T	100	PASS	AC=379;AF=0.0756789;AN=5008;NS=2504;DP=16800;EAS_AF=0.0407;AMR_AF=0.0778;AFR_AF=0.0356;EUR_AF=0.1292;SAS_AF=0.1094;AA=C|||;VT=SNP
5	152612322	rs727643	C	A	100	PASS	AC=2411;AF=0.48143;AN=5008;NS=2504;DP=14554;EAS_AF=0.3433;AMR_AF=0.3847;AFR_AF=0.8396;EUR_AF=0.3559;SAS_AF=0.3374;AA=A|||;VT=SNP
5	152614164	rs72793635	G	A	100	PASS	AC=377;AF=0.0752796;AN=5008;NS=2504;DP=16527;EAS_AF=0.0407;AMR_AF=0.0778;AFR_AF=0.0333;EUR_AF=0.1302;SAS_AF=0.1094;AA=G|||;VT=SNP
5	152615506	rs296175	G	A	100	PASS	AC=757;AF=0.151158;AN=5008;NS=2504;DP=20712;EAS_AF=0.1429;AMR_AF=0.0778;AFR_AF=0.3268;EUR_AF=0.0676;SAS_AF=0.0603;AA=G|||;VT=SNP
5	152616258	rs2927175	T	C	100	PASS	AC=2507;AF=0.500599;AN=5008;NS=2504;DP=20727;EAS_AF=0.3433;AMR_AF=0.3905;AFR_AF=0.8896;EUR_AF=0.3598;SAS_AF=0.3599;AA=C|||;VT=SNP
5	152617924	rs1363496	A	G	100	PASS	AC=650;AF=0.129792;AN=5008;NS=2504;DP=17595;EAS_AF=0.0853;AMR_AF=0.1801;AFR_AF=0.09;EUR_AF=0.1352;SAS_AF=0.1881;AA=A|||;VT=SNP
5	152618066	rs1381541	G	C	100	PASS	AC=1858;AF=0.371006;AN=5008;NS=2504;DP=17742;EAS_AF=0.3165;AMR_AF=0.2003;AFR_AF=0.8132;EUR_AF=0.1779;SAS_AF=0.1493;AA=C|||;VT=SNP
5	152619363	rs992713	G	A	100	PASS	AC=1866;AF=0.372604;AN=5008;NS=2504;DP=17193;EAS_AF=0.3165;AMR_AF=0.2003;AFR_AF=0.8192;EUR_AF=0.1779;SAS_AF=0.1493;AA=A|||;VT=SNP
5	152619427	rs992714	A	T	100	PASS	AC=1858;AF=0.371006;AN=5008;NS=2504;DP=16380;EAS_AF=0.3165;AMR_AF=0.2003;AFR_AF=0.8132;EUR_AF=0.1779;SAS_AF=0.1493;AA=T|||;VT=SNP
5	152619464	rs2546328	T	G	100	PASS	AC=841;AF=0.167931;AN=5008;NS=2504;DP=17095;EAS_AF=0.1438;AMR_AF=0.0836;AFR_AF=0.3797;EUR_AF=0.0795;SAS_AF=0.0573;AA=T|||;VT=SNP
5	152619755	rs2615153	G	A	100	PASS	AC=841;AF=0.167931;AN=5008;NS=2504;DP=18068;EAS_AF=0.1438;AMR_AF=0.0836;AFR_AF=0.3797;EUR_AF=0.0795;SAS_AF=0.0573;AA=G|||;VT=SNP
5	152621984	rs56054019	G	A	100	PASS	AC=370;AF=0.0738818;AN=5008;NS=2504;DP=20340;EAS_AF=0.0208;AMR_AF=0.072;AFR_AF=0.1104;EUR_AF=0.0964;SAS_AF=0.0573;AA=G|||;VT=SNP
5	152623205	rs993227	A	T	100	PASS	AC=2517;AF=0.502596;AN=5008;NS=2504;DP=18536;EAS_AF=0.4008;AMR_AF=0.3804;AFR_AF=0.9115;EUR_AF=0.3131;SAS_AF=0.3364;AA=T|||;VT=SNP
5	152623973	rs3101484	A	T	100	PASS	AC=2517;AF=0.502596;AN=5008;NS=2504;DP=14368;EAS_AF=0.4008;AMR_AF=0.3804;AFR_AF=0.9115;EUR_AF=0.3131;SAS_AF=0.3364;AA=T|||;VT=SNP
5	152624817	rs3101483	A	G	100	PASS	AC=1869;AF=0.373203;AN=5008;NS=2504;DP=19397;EAS_AF=0.3185;AMR_AF=0.2017;AFR_AF=0.8192;EUR_AF=0.1789;SAS_AF=0.1483;AA=g|||;VT=SNP
5	152625452	rs3101131	G	A	100	PASS	AC=843;AF=0.168331;AN=5008;NS=2504;DP=19938;EAS_AF=0.1438;AMR_AF=0.0836;AFR_AF=0.3812;EUR_AF=0.0795;SAS_AF=0.0573;AA=g|||;VT=SNP
5	152625541	rs3112531	A	G	100	PASS	AC=1864;AF=0.372204;AN=5008;NS=2504;DP=20133;EAS_AF=0.3145;AMR_AF=0.2003;AFR_AF=0.8192;EUR_AF=0.1779;SAS_AF=0.1493;AA=a|||;VT=SNP
5	152626572	rs113329288	A	G	100	PASS	AC=383;AF=0.0764776;AN=5008;NS=2504;DP=19832;EAS_AF=0.0208;AMR_AF=0.072;AFR_AF=0.121;EUR_AF=0.0954;SAS_AF=0.0573;AA=a|||;VT=SNP
5	152626704	rs2926290	A	G	100	PASS	AC=1869;AF=0.373203;AN=5008;NS=2504;DP=18100;EAS_AF=0.3185;AMR_AF=0.2003;AFR_AF=0.8192;EUR_AF=0.1789;SAS_AF=0.1493;AA=g|||;VT=SNP
5	152626786	rs10477051	G	C	100	PASS	AC=649;AF=0.129593;AN=5008;NS=2504;DP=18019;EAS_AF=0.0843;AMR_AF=0.1801;AFR_AF=0.09;EUR_AF=0.1352;SAS_AF=0.1881;AA=g|||;VT=SNP
5	152628453	rs72793644	T	G	100	PASS	AC=383;AF=0.0764776;AN=5008;NS=2504;DP=18467;EAS_AF=0.0208;AMR_AF=0.072;AFR_AF=0.121;EUR_AF=0.0954;SAS_AF=0.0573;AA=g|||;VT=SNP
5	152628951	rs75839430	T	A	100	PASS	AC=383;AF=0.0764776;AN=5008;NS=2504;DP=16650;EAS_AF=0.0208;AMR_AF=0.072;AFR_AF=0.121;EUR_AF=0.0954;SAS_AF=0.0573;AA=t|||;VT=SNP
5	152629275	rs13436485	A	C	100	PASS	AC=1024;AF=0.204473;AN=5008;NS=2504;DP=16203;EAS_AF=0.1746;AMR_AF=0.1167;AFR_AF=0.4334;EUR_AF=0.1014;SAS_AF=0.0941;AA=c|||;VT=SNP
5	152629295	rs35381189	C	A	100	PASS	AC=383;AF=0.0764776;AN=5008;NS=2504;DP=15902;EAS_AF=0.0208;AMR_AF=0.072;AFR_AF=0.121;EUR_AF=0.0954;SAS_AF=0.0573;AA=c|||;VT=SNP
5	152629892	rs72793645	T	A	100	PASS	AC=383;AF=0.0764776;AN=5008;NS=2504;DP=12832;EAS_AF=0.0208;AMR_AF=0.072;AFR_AF=0.121;EUR_AF=0.0954;SAS_AF=0.0573;AA=t|||;VT=SNP
5	152630227	rs72793646	T	C	100	PASS	AC=386;AF=0.0770767;AN=5008;NS=2504;DP=14062;EAS_AF=0.0208;AMR_AF=0.0735;AFR_AF=0.1225;EUR_AF=0.0954;SAS_AF=0.0573;AA=N|||;VT=SNP
5	152630759	rs72793647	C	T	100	PASS	AC=369;AF=0.0736821;AN=5008;NS=2504;DP=13578;EAS_AF=0.0208;AMR_AF=0.072;AFR_AF=0.1104;EUR_AF=0.0954;SAS_AF=0.0573;AA=c|||;VT=SNP
5	152631722	rs59074180	G	T	100	PASS	AC=369;AF=0.0736821;AN=5008;NS=2504;DP=13860;EAS_AF=0.0208;AMR_AF=0.072;AFR_AF=0.1104;EUR_AF=0.0954;SAS_AF=0.0573;AA=g|||;VT=SNP
5	152631807	rs57695081	G	T	100	PASS	AC=313;AF=0.0625;AN=5008;NS=2504;DP=16871;EAS_AF=0.0208;AMR_AF=0.0677;AFR_AF=0.0696;EUR_AF=0.0964;SAS_AF=0.0573;AA=g|||;VT=SNP
5	152632409	rs28796964	A	G	100	PASS	AC=1018;AF=0.203275;AN=5008;NS=2504;DP=14441;EAS_AF=0.1746;AMR_AF=0.1167;AFR_AF=0.4334;EUR_AF=0.0994;SAS_AF=0.09;AA=g|||;VT=SNP
5	152632473	rs2974110	A	G	100	PASS	AC=834;AF=0.166534;AN=5008;NS=2504;DP=13631;EAS_AF=0.1438;AMR_AF=0.0821;AFR_AF=0.3752;EUR_AF=0.0795;SAS_AF=0.0573;AA=a|||;VT=SNP
5	152632627	rs79247851	G	A	100	PASS	AC=54;AF=0.0107827;AN=5008;NS=2504;DP=12212;EAS_AF=0.0317;AMR_AF=0.0058;AFR_AF=0;EUR_AF=0.0149;SAS_AF=0.0031;AA=g|||;VT=SNP
5	152632965	rs72793654	C	T	100	PASS	AC=388;AF=0.077476;AN=5008;NS=2504;DP=16910;EAS_AF=0.0208;AMR_AF=0.0749;AFR_AF=0.1225;EUR_AF=0.0964;SAS_AF=0.0573;AA=c|||;VT=SNP
5	152633770	rs2168966	T	C	100	PASS	AC=2543;AF=0.507788;AN=5008;NS=2504;DP=20789;EAS_AF=0.4028;AMR_AF=0.3862;AFR_AF=0.9115;EUR_AF=0.326;SAS_AF=0.3436;AA=c|||;VT=SNP
5	152634788	rs2061636	T	C	100	PASS	AC=387;AF=0.0772764;AN=5008;NS=2504;DP=18335;EAS_AF=0.0208;AMR_AF=0.0735;AFR_AF=0.1225;EUR_AF=0.0964;SAS_AF=0.0573;AA=T|||;VT=SNP
5	152635249	rs6580008	A	T	100	PASS	AC=1020;AF=0.203674;AN=5008;NS=2504;DP=19502;EAS_AF=0.1746;AMR_AF=0.1167;AFR_AF=0.4334;EUR_AF=0.0994;SAS_AF=0.092;AA=T|||;VT=SNP
5	152635622	rs72793656	G	A	100	PASS	AC=388;AF=0.077476;AN=5008;NS=2504;DP=19493;EAS_AF=0.0208;AMR_AF=0.0735;AFR_AF=0.1225;EUR_AF=0.0974;SAS_AF=0.0573;AA=G|||;VT=SNP
5	152636633	rs2061637	C	A	100	PASS	AC=387;AF=0.0772764;AN=5008;NS=2504;DP=19704;EAS_AF=0.0208;AMR_AF=0.0735;AFR_AF=0.1225;EUR_AF=0.0964;SAS_AF=0.0573;AA=C|||;VT=SNP
5	152636793	rs10515687	C	T	100	PASS	AC=388;AF=0.077476;AN=5008;NS=2504;DP=19481;EAS_AF=0.0208;AMR_AF=0.0735;AFR_AF=0.1233;EUR_AF=0.0964;SAS_AF=0.0573;AA=C|||;VT=SNP
5	152637000	rs2926289	T	C	100	PASS	AC=3320;AF=0.662939;AN=5008;NS=2504;DP=17287;EAS_AF=0.4573;AMR_AF=0.5562;AFR_AF=0.9841;EUR_AF=0.6461;SAS_AF=0.5337;AA=C|||;VT=SNP
5	152638038	rs2349576	C	A	100	PASS	AC=1472;AF=0.29393;AN=5008;NS=2504;DP=18604;EAS_AF=0.2976;AMR_AF=0.1268;AFR_AF=0.6906;EUR_AF=0.0825;SAS_AF=0.09;AA=C|||;VT=SNP
5	152638132	rs2061638	T	C	100	PASS	AC=1472;AF=0.29393;AN=5008;NS=2504;DP=18002;EAS_AF=0.2976;AMR_AF=0.1268;AFR_AF=0.6906;EUR_AF=0.0825;SAS_AF=0.09;AA=T|||;VT=SNP
5	152638353	rs1462126	C	T	100	PASS	AC=1474;AF=0.294329;AN=5008;NS=2504;DP=19648;EAS_AF=0.2986;AMR_AF=0.1268;AFR_AF=0.6914;EUR_AF=0.0825;SAS_AF=0.09;AA=T|||;VT=SNP
5	152638359	rs2061639	G	A	100	PASS	AC=1862;AF=0.371805;AN=5008;NS=2504;DP=19446;EAS_AF=0.3194;AMR_AF=0.2003;AFR_AF=0.8132;EUR_AF=0.1789;SAS_AF=0.1493;AA=A|||;VT=SNP
5	152639235	rs3101485	T	C	100	PASS	AC=3536;AF=0.70607;AN=5008;NS=2504;DP=17865;EAS_AF=0.7024;AMR_AF=0.8732;AFR_AF=0.3094;EUR_AF=0.9175;SAS_AF=0.91;AA=C|||;VT=SNP
5	152639495	rs3101130	G	C	100	PASS	AC=4122;AF=0.823083;AN=5008;NS=2504;DP=13347;EAS_AF=0.8562;AMR_AF=0.9121;AFR_AF=0.5885;EUR_AF=0.9205;SAS_AF=0.9427;AA=C|||;VT=SNP
5	152639677	rs3112530	A	G	100	PASS	AC=3538;AF=0.70647;AN=5008;NS=2504;DP=15824;EAS_AF=0.7024;AMR_AF=0.8732;AFR_AF=0.3109;EUR_AF=0.9175;SAS_AF=0.91;AA=G|||;VT=SNP
5	152639870	rs56009305	A	G	100	PASS	AC=384;AF=0.0766773;AN=5008;NS=2504;DP=16961;EAS_AF=0.0208;AMR_AF=0.072;AFR_AF=0.121;EUR_AF=0.0964;SAS_AF=0.0573;AA=a|||;VT=SNP
5	152639911	rs56123509	A	T	100	PASS	AC=387;AF=0.0772764;AN=5008;NS=2504;DP=17455;EAS_AF=0.0208;AMR_AF=0.0735;AFR_AF=0.1225;EUR_AF=0.0964;SAS_AF=0.0573;AA=A|||;VT=SNP
5	152640424	rs1993772	A	G	100	PASS	AC=3157;AF=0.630391;AN=5008;NS=2504;DP=18678;EAS_AF=0.6815;AMR_AF=0.7997;AFR_AF=0.1929;EUR_AF=0.8211;SAS_AF=0.8528;AA=A|||;VT=SNP
5	152640777	rs3101481	G	T	100	PASS	AC=3151;AF=0.629193;AN=5008;NS=2504;DP=15428;EAS_AF=0.6815;AMR_AF=0.7997;AFR_AF=0.1884;EUR_AF=0.8211;SAS_AF=0.8528;AA=G|||;VT=SNP
5	152641447	rs3112529	T	A	100	PASS	AC=3151;AF=0.629193;AN=5008;NS=2504;DP=15291;EAS_AF=0.6815;AMR_AF=0.7997;AFR_AF=0.1884;EUR_AF=0.8211;SAS_AF=0.8528;AA=T|||;VT=SNP
5	152641607	rs3111205	A	C	100	PASS	AC=3538;AF=0.70647;AN=5008;NS=2504;DP=14737;EAS_AF=0.7024;AMR_AF=0.8732;AFR_AF=0.3109;EUR_AF=0.9175;SAS_AF=0.91;AA=C|||;VT=SNP
5	152641908	rs3101482	G	A	100	PASS	AC=3537;AF=0.70627;AN=5008;NS=2504;DP=15910;EAS_AF=0.7024;AMR_AF=0.8718;AFR_AF=0.3109;EUR_AF=0.9175;SAS_AF=0.91;AA=A|||;VT=SNP
5	152642411	rs11747697	A	G	100	PASS	AC=364;AF=0.0726837;AN=5008;NS=2504;DP=18189;EAS_AF=0.0208;AMR_AF=0.072;AFR_AF=0.1059;EUR_AF=0.0964;SAS_AF=0.0573;AA=A|||;VT=SNP
5	152643969	rs2926288	G	T	100	PASS	AC=3538;AF=0.70647;AN=5008;NS=2504;DP=15528;EAS_AF=0.7024;AMR_AF=0.8732;AFR_AF=0.3109;EUR_AF=0.9175;SAS_AF=0.91;AA=T|||;VT=SNP
5	152643974	rs2973148	T	C	100	PASS	AC=4121;AF=0.822883;AN=5008;NS=2504;DP=15525;EAS_AF=0.8562;AMR_AF=0.9121;AFR_AF=0.5877;EUR_AF=0.9205;SAS_AF=0.9427;AA=C|||;VT=SNP
5	152643996	rs72793664	C	T	100	PASS	AC=382;AF=0.076278;AN=5008;NS=2504;DP=16820;EAS_AF=0.0208;AMR_AF=0.0735;AFR_AF=0.1188;EUR_AF=0.0964;SAS_AF=0.0573;AA=A|||;VT=SNP
5	152644188	rs72793665	G	T	100	PASS	AC=378;AF=0.0754792;AN=5008;NS=2504;DP=20070;EAS_AF=0.0208;AMR_AF=0.072;AFR_AF=0.1165;EUR_AF=0.0964;SAS_AF=0.0573;AA=G|||;VT=SNP
5	152644679	rs1350900	T	C	100	PASS	AC=307;AF=0.0613019;AN=5008;NS=2504;DP=17941;EAS_AF=0.0208;AMR_AF=0.0677;AFR_AF=0.0651;EUR_AF=0.0964;SAS_AF=0.0573;AA=T|||;VT=SNP
5	152645213	rs982494	T	C	100	PASS	AC=3538;AF=0.70647;AN=5008;NS=2504;DP=18118;EAS_AF=0.7024;AMR_AF=0.8732;AFR_AF=0.3109;EUR_AF=0.9175;SAS_AF=0.91;AA=C|||;VT=SNP
5	152645408	rs2973149	G	A	100	PASS	AC=3538;AF=0.70647;AN=5008;NS=2504;DP=18873;EAS_AF=0.7024;AMR_AF=0.8732;AFR_AF=0.3109;EUR_AF=0.9175;SAS_AF=0.91;AA=G|||;VT=SNP
5	152645765	rs2964817	C	T	100	PASS	AC=3541;AF=0.707069;AN=5008;NS=2504;DP=16679;EAS_AF=0.7024;AMR_AF=0.8732;AFR_AF=0.3132;EUR_AF=0.9175;SAS_AF=0.91;AA=T|||;VT=SNP
5	152647818	rs2926287	G	A	100	PASS	AC=3539;AF=0.706669;AN=5008;NS=2504;DP=13920;EAS_AF=0.7024;AMR_AF=0.8732;AFR_AF=0.3116;EUR_AF=0.9175;SAS_AF=0.91;AA=G|||;VT=SNP
5	152647990	rs1381540	A	G	100	PASS	AC=3538;AF=0.70647;AN=5008;NS=2504;DP=17665;EAS_AF=0.7024;AMR_AF=0.8732;AFR_AF=0.3109;EUR_AF=0.9175;SAS_AF=0.91;AA=G|||;VT=SNP
5	152648708	rs2964813	C	T	100	PASS	AC=3538;AF=0.70647;AN=5008;NS=2504;DP=19184;EAS_AF=0.7024;AMR_AF=0.8732;AFR_AF=0.3109;EUR_AF=0.9175;SAS_AF=0.91;AA=C|||;VT=SNP
5	152649413	rs1824311	A	C	100	PASS	AC=4122;AF=0.823083;AN=5008;NS=2504;DP=13971;EAS_AF=0.8562;AMR_AF=0.9121;AFR_AF=0.5885;EUR_AF=0.9205;SAS_AF=0.9427;AA=C|||;VT=SNP
5	152649498	rs2926286	T	C	100	PASS	AC=4169;AF=0.832468;AN=5008;NS=2504;DP=13445;EAS_AF=0.8562;AMR_AF=0.9164;AFR_AF=0.6218;EUR_AF=0.9205;SAS_AF=0.9427;AA=C|||;VT=SNP
5	152649872	rs72793672	T	C	100	PASS	AC=365;AF=0.0728834;AN=5008;NS=2504;DP=13383;EAS_AF=0.0208;AMR_AF=0.072;AFR_AF=0.1059;EUR_AF=0.0964;SAS_AF=0.0583;AA=T|||;VT=SNP
5	152650014	rs56309724	T	C	100	PASS	AC=364;AF=0.0726837;AN=5008;NS=2504;DP=15227;EAS_AF=0.0208;AMR_AF=0.072;AFR_AF=0.1059;EUR_AF=0.0964;SAS_AF=0.0573;AA=T|||;VT=SNP
5	152650211	rs2964812	G	A	100	PASS	AC=3538;AF=0.70647;AN=5008;NS=2504;DP=16619;EAS_AF=0.7024;AMR_AF=0.8732;AFR_AF=0.3109;EUR_AF=0.9175;SAS_AF=0.91;AA=G|||;VT=SNP
5	152650382	rs2974111	A	T	100	PASS	AC=3157;AF=0.630391;AN=5008;NS=2504;DP=18163;EAS_AF=0.6815;AMR_AF=0.7997;AFR_AF=0.1929;EUR_AF=0.8211;SAS_AF=0.8528;AA=A|||;VT=SNP
5	152650546	rs2927173	G	A	100	PASS	AC=3157;AF=0.630391;AN=5008;NS=2504;DP=15835;EAS_AF=0.6815;AMR_AF=0.7997;AFR_AF=0.1929;EUR_AF=0.8211;SAS_AF=0.8528;AA=G|||;VT=SNP
5	152650598	rs2964811	T	A	100	PASS	AC=3148;AF=0.628594;AN=5008;NS=2504;DP=14271;EAS_AF=0.6815;AMR_AF=0.7997;AFR_AF=0.1876;EUR_AF=0.8211;SAS_AF=0.8507;AA=T|||;VT=SNP
5	152651538	rs2927174	C	T	100	PASS	AC=3538;AF=0.70647;AN=5008;NS=2504;DP=17359;EAS_AF=0.7024;AMR_AF=0.8732;AFR_AF=0.3109;EUR_AF=0.9175;SAS_AF=0.91;AA=T|||;VT=SNP
5	152651765	rs2199123	A	G	100	PASS	AC=3538;AF=0.70647;AN=5008;NS=2504;DP=18012;EAS_AF=0.7024;AMR_AF=0.8732;AFR_AF=0.3109;EUR_AF=0.9175;SAS_AF=0.91;AA=G|||;VT=SNP
5	152652111	rs11745332	C	T	100	PASS	AC=364;AF=0.0726837;AN=5008;NS=2504;DP=17370;EAS_AF=0.0208;AMR_AF=0.072;AFR_AF=0.1059;EUR_AF=0.0964;SAS_AF=0.0573;AA=C|||;VT=SNP
5	152652414	rs1462108	C	A	100	PASS	AC=3538;AF=0.70647;AN=5008;NS=2504;DP=19063;EAS_AF=0.7024;AMR_AF=0.8732;AFR_AF=0.3109;EUR_AF=0.9175;SAS_AF=0.91;AA=A|||;VT=SNP
5	152652626	rs1462109	G	A	100	PASS	AC=3538;AF=0.70647;AN=5008;NS=2504;DP=19820;EAS_AF=0.7024;AMR_AF=0.8732;AFR_AF=0.3109;EUR_AF=0.9175;SAS_AF=0.91;AA=G|||;VT=SNP
5	152652737	rs72793675	C	T	100	PASS	AC=228;AF=0.0455272;AN=5008;NS=2504;DP=19751;EAS_AF=0.0208;AMR_AF=0.0634;AFR_AF=0.0076;EUR_AF=0.0964;SAS_AF=0.0573;AA=C|||;VT=SNP
5	152652976	rs2125515	A	T	100	PASS	AC=3538;AF=0.70647;AN=5008;NS=2504;DP=21571;EAS_AF=0.7024;AMR_AF=0.8732;AFR_AF=0.3109;EUR_AF=0.9175;SAS_AF=0.91;AA=T|||;VT=SNP
5	152654387	rs2926285	T	G	100	PASS	AC=3155;AF=0.629992;AN=5008;NS=2504;DP=19113;EAS_AF=0.6815;AMR_AF=0.7997;AFR_AF=0.1929;EUR_AF=0.8211;SAS_AF=0.8507;AA=T|||;VT=SNP
5	152655295	rs17114289	A	G	100	PASS	AC=364;AF=0.0726837;AN=5008;NS=2504;DP=14872;EAS_AF=0.0208;AMR_AF=0.072;AFR_AF=0.1059;EUR_AF=0.0964;SAS_AF=0.0573;AA=A|||;VT=SNP
5	152655697	rs17114293	A	G	100	PASS	AC=377;AF=0.0752796;AN=5008;NS=2504;DP=17840;EAS_AF=0.0208;AMR_AF=0.072;AFR_AF=0.1157;EUR_AF=0.0964;SAS_AF=0.0573;AA=A|||;VT=SNP
5	152655834	rs1824	A	G	100	PASS	AC=657;AF=0.13119;AN=5008;NS=2504;DP=17562;EAS_AF=0.0843;AMR_AF=0.1816;AFR_AF=0.0915;EUR_AF=0.1352;SAS_AF=0.1933;AA=A|||;VT=SNP
5	152656309	rs2973151	T	C	100	PASS	AC=4170;AF=0.832668;AN=5008;NS=2504;DP=9251;EAS_AF=0.8562;AMR_AF=0.9164;AFR_AF=0.6225;EUR_AF=0.9205;SAS_AF=0.9427;AA=C|||;VT=SNP
5	152656825	rs1903639	G	A	100	PASS	AC=365;AF=0.0728834;AN=5008;NS=2504;DP=12420;EAS_AF=0.0208;AMR_AF=0.072;AFR_AF=0.1059;EUR_AF=0.0974;SAS_AF=0.0573;AA=G|||;VT=SNP
5	152657105	rs2973152	T	G	100	PASS	AC=3538;AF=0.70647;AN=5008;NS=2504;DP=17601;EAS_AF=0.7024;AMR_AF=0.8732;AFR_AF=0.3109;EUR_AF=0.9175;SAS_AF=0.91;AA=G|||;VT=SNP
5	152657298	rs1462121	T	G	100	PASS	AC=4701;AF=0.938698;AN=5008;NS=2504;DP=18989;EAS_AF=0.8562;AMR_AF=0.9669;AFR_AF=0.9531;EUR_AF=0.9543;SAS_AF=0.9683;AA=G|||;VT=SNP
5	152658548	rs1462122	C	T	100	PASS	AC=4121;AF=0.822883;AN=5008;NS=2504;DP=18988;EAS_AF=0.8562;AMR_AF=0.9135;AFR_AF=0.5877;EUR_AF=0.9205;SAS_AF=0.9417;AA=T|||;VT=SNP
5	152658668	rs1462123	T	C	100	PASS	AC=4170;AF=0.832668;AN=5008;NS=2504;DP=17522;EAS_AF=0.8562;AMR_AF=0.9179;AFR_AF=0.6218;EUR_AF=0.9205;SAS_AF=0.9427;AA=C|||;VT=SNP
5	152658792	rs1462124	C	T	100	PASS	AC=3158;AF=0.630591;AN=5008;NS=2504;DP=13998;EAS_AF=0.6815;AMR_AF=0.8012;AFR_AF=0.1929;EUR_AF=0.8211;SAS_AF=0.8528;AA=C|||;VT=SNP
5	152659661	rs11747146	C	G	100	PASS	AC=364;AF=0.0726837;AN=5008;NS=2504;DP=19987;EAS_AF=0.0208;AMR_AF=0.072;AFR_AF=0.1059;EUR_AF=0.0964;SAS_AF=0.0573;AA=C|||;VT=SNP
5	152659864	rs931012	T	C	100	PASS	AC=963;AF=0.192292;AN=5008;NS=2504;DP=21640;EAS_AF=0.1746;AMR_AF=0.1124;AFR_AF=0.3941;EUR_AF=0.0994;SAS_AF=0.09;AA=T|||;VT=SNP
5	152660235	rs2964816	G	T	100	PASS	AC=4123;AF=0.823283;AN=5008;NS=2504;DP=20503;EAS_AF=0.8562;AMR_AF=0.9135;AFR_AF=0.5885;EUR_AF=0.9205;SAS_AF=0.9427;AA=T|||;VT=SNP
5	152660612	rs35058195	T	A	100	PASS	AC=967;AF=0.193091;AN=5008;NS=2504;DP=17669;EAS_AF=0.1746;AMR_AF=0.1124;AFR_AF=0.3971;EUR_AF=0.0994;SAS_AF=0.09;AA=T|||;VT=SNP
5	152661214	rs12110038	C	T	100	PASS	AC=907;AF=0.18111;AN=5008;NS=2504;DP=18187;EAS_AF=0.2004;AMR_AF=0.1052;AFR_AF=0.3343;EUR_AF=0.0994;SAS_AF=0.092;AA=C|||;VT=SNP
5	152661435	rs11748893	G	T	100	PASS	AC=395;AF=0.0788738;AN=5008;NS=2504;DP=22168;EAS_AF=0.0456;AMR_AF=0.0735;AFR_AF=0.1082;EUR_AF=0.0964;SAS_AF=0.0593;AA=G|||;VT=SNP
5	152662677	rs72799209	C	T	100	PASS	AC=409;AF=0.0816693;AN=5008;NS=2504;DP=16455;EAS_AF=0.0456;AMR_AF=0.0735;AFR_AF=0.1188;EUR_AF=0.0964;SAS_AF=0.0593;AA=C|||;VT=SNP
5	152663222	rs62401302	A	T	100	PASS	AC=774;AF=0.154553;AN=5008;NS=2504;DP=16101;EAS_AF=0.0258;AMR_AF=0.1758;AFR_AF=0.0749;EUR_AF=0.333;SAS_AF=0.1963;AA=A|||;VT=SNP
5	152664042	rs10463328	G	A	100	PASS	AC=4122;AF=0.823083;AN=5008;NS=2504;DP=20465;EAS_AF=0.8562;AMR_AF=0.9135;AFR_AF=0.5877;EUR_AF=0.9205;SAS_AF=0.9427;AA=A|||;VT=SNP
5	152664721	rs13176930	T	A	100	PASS	AC=1710;AF=0.341454;AN=5008;NS=2504;DP=18604;EAS_AF=0.5546;AMR_AF=0.4467;AFR_AF=0.0212;EUR_AF=0.3559;SAS_AF=0.4652;AA=T|||;VT=SNP
5	152664792	rs2882195	T	G	100	PASS	AC=987;AF=0.197085;AN=5008;NS=2504;DP=17637;EAS_AF=0.1905;AMR_AF=0.1124;AFR_AF=0.3994;EUR_AF=0.0994;SAS_AF=0.091;AA=G|||;VT=SNP
5	152665143	rs10053693	C	T	100	PASS	AC=984;AF=0.196486;AN=5008;NS=2504;DP=19756;EAS_AF=0.1905;AMR_AF=0.111;AFR_AF=0.3979;EUR_AF=0.0994;SAS_AF=0.091;AA=C|||;VT=SNP
5	152666446	rs1084070	C	T	100	PASS	AC=3128;AF=0.624601;AN=5008;NS=2504;DP=21882;EAS_AF=0.6657;AMR_AF=0.8012;AFR_AF=0.1846;EUR_AF=0.8211;SAS_AF=0.8497;AA=C|||;VT=SNP
5	152666521	rs1084071	A	T	100	PASS	AC=3131;AF=0.6252;AN=5008;NS=2504;DP=21233;EAS_AF=0.6647;AMR_AF=0.8012;AFR_AF=0.1891;EUR_AF=0.8211;SAS_AF=0.8476;AA=A|||;VT=SNP
5	152667577	rs4958634	T	C	100	PASS	AC=4122;AF=0.823083;AN=5008;NS=2504;DP=20855;EAS_AF=0.8562;AMR_AF=0.9135;AFR_AF=0.5877;EUR_AF=0.9205;SAS_AF=0.9427;AA=C|||;VT=SNP
5	152668275	rs72799214	C	A	100	PASS	AC=423;AF=0.0844649;AN=5008;NS=2504;DP=21880;EAS_AF=0.0456;AMR_AF=0.0735;AFR_AF=0.1293;EUR_AF=0.0964;SAS_AF=0.0593;AA=C|||;VT=SNP
5	152668800	rs60879540	G	C	100	PASS	AC=423;AF=0.0844649;AN=5008;NS=2504;DP=13265;EAS_AF=0.0456;AMR_AF=0.0735;AFR_AF=0.1293;EUR_AF=0.0964;SAS_AF=0.0593;AA=G|||;VT=SNP
5	152669217	rs2609658	C	G	100	PASS	AC=4687;AF=0.935903;AN=5008;NS=2504;DP=14927;EAS_AF=0.8562;AMR_AF=0.9654;AFR_AF=0.9433;EUR_AF=0.9543;SAS_AF=0.9683;AA=G|||;VT=SNP
5	152669228	rs6862332	C	T	100	PASS	AC=989;AF=0.197484;AN=5008;NS=2504;DP=14821;EAS_AF=0.1905;AMR_AF=0.1124;AFR_AF=0.3994;EUR_AF=0.1004;SAS_AF=0.092;AA=T|||;VT=SNP
5	152669830	rs2560253	C	T	100	PASS	AC=4705;AF=0.939497;AN=5008;NS=2504;DP=16206;EAS_AF=0.8562;AMR_AF=0.9669;AFR_AF=0.9561;EUR_AF=0.9543;SAS_AF=0.9683;AA=T|||;VT=SNP
5	152670517	rs10039156	T	G	100	PASS	AC=4123;AF=0.823283;AN=5008;NS=2504;DP=16883;EAS_AF=0.8562;AMR_AF=0.9135;AFR_AF=0.5885;EUR_AF=0.9205;SAS_AF=0.9427;AA=N|||;VT=SNP
5	152670552	rs36152933	A	G	100	PASS	AC=320;AF=0.0638978;AN=5008;NS=2504;DP=17921;EAS_AF=0.0456;AMR_AF=0.0677;AFR_AF=0.0545;EUR_AF=0.0964;SAS_AF=0.0593;AA=a|||;VT=SNP
5	152670571	rs12187536	T	C	100	PASS	AC=2476;AF=0.494409;AN=5008;NS=2504;DP=18367;EAS_AF=0.5813;AMR_AF=0.621;AFR_AF=0.0961;EUR_AF=0.6869;SAS_AF=0.6554;AA=t|||;VT=SNP
5	152670867	rs7444329	C	T	100	PASS	AC=3128;AF=0.624601;AN=5008;NS=2504;DP=20875;EAS_AF=0.6657;AMR_AF=0.8012;AFR_AF=0.1846;EUR_AF=0.8211;SAS_AF=0.8497;AA=c|||;VT=SNP
5	152671513	rs62401303	T	C	100	PASS	AC=3133;AF=0.625599;AN=5008;NS=2504;DP=18458;EAS_AF=0.6657;AMR_AF=0.8012;AFR_AF=0.1884;EUR_AF=0.8211;SAS_AF=0.8497;AA=t|||;VT=SNP
5	152671618	rs62401304	T	C	100	PASS	AC=3136;AF=0.626198;AN=5008;NS=2504;DP=19896;EAS_AF=0.6657;AMR_AF=0.8012;AFR_AF=0.1891;EUR_AF=0.8211;SAS_AF=0.8517;AA=t|||;VT=SNP
5	152673497	rs6866689	T	C	100	PASS	AC=988;AF=0.197284;AN=5008;NS=2504;DP=21141;EAS_AF=0.1915;AMR_AF=0.1124;AFR_AF=0.3994;EUR_AF=0.0994;SAS_AF=0.091;AA=t|||;VT=SNP
5	152673898	rs149033799	G	C	100	PASS	AC=263;AF=0.052516;AN=5008;NS=2504;DP=20530;EAS_AF=0.1448;AMR_AF=0.0317;AFR_AF=0.0136;EUR_AF=0.0457;SAS_AF=0.0317;AA=g|||;VT=SNP
5	152675022	rs7731358	C	T	100	PASS	AC=988;AF=0.197284;AN=5008;NS=2504;DP=16607;EAS_AF=0.1915;AMR_AF=0.1124;AFR_AF=0.3994;EUR_AF=0.0994;SAS_AF=0.091;AA=C|||;VT=SNP
5	152675141	rs11747293	T	C	100	PASS	AC=424;AF=0.0846645;AN=5008;NS=2504;DP=17810;EAS_AF=0.0466;AMR_AF=0.0735;AFR_AF=0.1293;EUR_AF=0.0964;SAS_AF=0.0593;AA=T|||;VT=SNP
5	152675215	rs11750267	A	G	100	PASS	AC=990;AF=0.197684;AN=5008;NS=2504;DP=17682;EAS_AF=0.1925;AMR_AF=0.1124;AFR_AF=0.3994;EUR_AF=0.1004;SAS_AF=0.091;AA=-|||;VT=SNP
5	152676684	rs151011228	T	C	100	PASS	AC=4121;AF=0.822883;AN=5008;NS=2504;DP=12656;EAS_AF=0.8552;AMR_AF=0.9135;AFR_AF=0.5877;EUR_AF=0.9205;SAS_AF=0.9427;AA=-|||;VT=SNP
5	152677114	rs113980258	C	T	100	PASS	AC=991;AF=0.197883;AN=5008;NS=2504;DP=18147;EAS_AF=0.1935;AMR_AF=0.1138;AFR_AF=0.3986;EUR_AF=0.0994;SAS_AF=0.092;AA=-|||;VT=SNP
5	152677168	rs13169047	C	T	100	PASS	AC=1072;AF=0.214058;AN=5008;NS=2504;DP=15931;EAS_AF=0.2798;AMR_AF=0.3271;AFR_AF=0.0129;EUR_AF=0.3072;SAS_AF=0.2423;AA=-|||;VT=SNP
5	152677967	rs2609665	G	T	100	PASS	AC=4121;AF=0.822883;AN=5008;NS=2504;DP=18244;EAS_AF=0.8552;AMR_AF=0.9135;AFR_AF=0.5877;EUR_AF=0.9205;SAS_AF=0.9427;AA=T|||;VT=SNP
5	152677993	rs2560229	A	T	100	PASS	AC=4121;AF=0.822883;AN=5008;NS=2504;DP=18679;EAS_AF=0.8552;AMR_AF=0.9135;AFR_AF=0.5877;EUR_AF=0.9205;SAS_AF=0.9427;AA=T|||;VT=SNP
5	152678034	rs2560230	C	T	100	PASS	AC=3133;AF=0.625599;AN=5008;NS=2504;DP=19149;EAS_AF=0.6637;AMR_AF=0.8012;AFR_AF=0.1884;EUR_AF=0.8211;SAS_AF=0.8517;AA=C|||;VT=SNP
5	152678321	rs1462111	T	C	100	PASS	AC=3131;AF=0.6252;AN=5008;NS=2504;DP=18647;EAS_AF=0.6637;AMR_AF=0.8012;AFR_AF=0.1884;EUR_AF=0.8211;SAS_AF=0.8497;AA=T|||;VT=SNP
5	152679176	rs2560231	C	T	100	PASS	AC=4121;AF=0.822883;AN=5008;NS=2504;DP=17558;EAS_AF=0.8552;AMR_AF=0.9135;AFR_AF=0.5877;EUR_AF=0.9205;SAS_AF=0.9427;AA=T|||;VT=SNP
5	152679357	rs55755012	A	G	100	PASS	AC=92;AF=0.0183706;AN=5008;NS=2504;DP=15638;EAS_AF=0.002;AMR_AF=0.0115;AFR_AF=0.0015;EUR_AF=0.0398;SAS_AF=0.0409;AA=A|||;VT=SNP
5	152679609	rs7711396	T	C	100	PASS	AC=988;AF=0.197284;AN=5008;NS=2504;DP=14212;EAS_AF=0.1915;AMR_AF=0.1124;AFR_AF=0.3994;EUR_AF=0.0994;SAS_AF=0.091;AA=T|||;VT=SNP
5	152679666	rs2609666	A	G	100	PASS	AC=3126;AF=0.624201;AN=5008;NS=2504;DP=17938;EAS_AF=0.6637;AMR_AF=0.8012;AFR_AF=0.1846;EUR_AF=0.8211;SAS_AF=0.8497;AA=A|||;VT=SNP
5	152680103	rs150031753	G	A	100	PASS	AC=988;AF=0.197284;AN=5008;NS=2504;DP=12992;EAS_AF=0.1915;AMR_AF=0.1124;AFR_AF=0.3994;EUR_AF=0.0994;SAS_AF=0.091;AA=N|||;VT=SNP
5	152684509	rs11747428	G	A	100	PASS	AC=419;AF=0.0836661;AN=5008;NS=2504;DP=21161;EAS_AF=0.0456;AMR_AF=0.0692;AFR_AF=0.1293;EUR_AF=0.0944;SAS_AF=0.0603;AA=-|||;VT=SNP
5	152685218	rs308266	C	T	100	PASS	AC=615;AF=0.122804;AN=5008;NS=2504;DP=17767;EAS_AF=0.002;AMR_AF=0.2147;AFR_AF=0.0628;EUR_AF=0.2107;SAS_AF=0.1728;AA=-|||;VT=SNP
5	152685430	rs2615150	T	C	100	PASS	AC=4103;AF=0.819289;AN=5008;NS=2504;DP=16944;EAS_AF=0.8502;AMR_AF=0.9135;AFR_AF=0.5877;EUR_AF=0.9135;SAS_AF=0.9366;AA=-|||;VT=SNP
5	152685431	rs2560235	G	A	100	PASS	AC=621;AF=0.124002;AN=5008;NS=2504;DP=16933;EAS_AF=0.0089;AMR_AF=0.2147;AFR_AF=0.0628;EUR_AF=0.2097;SAS_AF=0.1728;AA=-|||;VT=SNP
5	152685455	rs308267	C	T	100	PASS	AC=4117;AF=0.822085;AN=5008;NS=2504;DP=17597;EAS_AF=0.8512;AMR_AF=0.9135;AFR_AF=0.5877;EUR_AF=0.9205;SAS_AF=0.9427;AA=-|||;VT=SNP
5	152685878	rs11748375	G	A	100	PASS	AC=413;AF=0.0824681;AN=5008;NS=2504;DP=20135;EAS_AF=0.0466;AMR_AF=0.0735;AFR_AF=0.1188;EUR_AF=0.0974;SAS_AF=0.0613;AA=G|||;VT=SNP
5	152685898	rs308268	G	A	100	PASS	AC=4161;AF=0.830871;AN=5008;NS=2504;DP=19390;EAS_AF=0.8512;AMR_AF=0.9179;AFR_AF=0.6188;EUR_AF=0.9205;SAS_AF=0.9427;AA=a|||;VT=SNP
5	152685952	rs308269	G	A	100	PASS	AC=3127;AF=0.624401;AN=5008;NS=2504;DP=18617;EAS_AF=0.6597;AMR_AF=0.8012;AFR_AF=0.1884;EUR_AF=0.8211;SAS_AF=0.8497;AA=g|||;VT=SNP
5	152686098	rs10060758	A	G	100	PASS	AC=988;AF=0.197284;AN=5008;NS=2504;DP=18896;EAS_AF=0.1915;AMR_AF=0.1124;AFR_AF=0.3994;EUR_AF=0.0994;SAS_AF=0.091;AA=N|||;VT=SNP
5	152686944	rs308270	A	G	100	PASS	AC=4137;AF=0.826078;AN=5008;NS=2504;DP=18249;EAS_AF=0.8522;AMR_AF=0.915;AFR_AF=0.6014;EUR_AF=0.9205;SAS_AF=0.9427;AA=G|||;VT=SNP
5	152688178	rs308271	T	A	100	PASS	AC=3147;AF=0.628395;AN=5008;NS=2504;DP=19600;EAS_AF=0.6597;AMR_AF=0.8012;AFR_AF=0.202;EUR_AF=0.8211;SAS_AF=0.8517;AA=T|||;VT=SNP
5	152688433	rs217771	C	T	100	PASS	AC=3122;AF=0.623403;AN=5008;NS=2504;DP=19307;EAS_AF=0.6597;AMR_AF=0.8012;AFR_AF=0.1846;EUR_AF=0.8211;SAS_AF=0.8497;AA=C|||;VT=SNP
5	152688559	rs58361474	T	G	100	PASS	AC=989;AF=0.197484;AN=5008;NS=2504;DP=22197;EAS_AF=0.1915;AMR_AF=0.1124;AFR_AF=0.3994;EUR_AF=0.0994;SAS_AF=0.092;AA=G|||;VT=SNP
5	152688885	rs308272	A	G	100	PASS	AC=3147;AF=0.628395;AN=5008;NS=2504;DP=18838;EAS_AF=0.6607;AMR_AF=0.8026;AFR_AF=0.202;EUR_AF=0.8211;SAS_AF=0.8497;AA=A|||;VT=SNP
5	152690404	rs7703714	T	A	100	PASS	AC=988;AF=0.197284;AN=5008;NS=2504;DP=19770;EAS_AF=0.1915;AMR_AF=0.1124;AFR_AF=0.3994;EUR_AF=0.0994;SAS_AF=0.091;AA=A|||;VT=SNP
5	152691265	rs80138595	T	C	100	PASS	AC=59;AF=0.0117812;AN=5008;NS=2504;DP=15845;EAS_AF=0.0357;AMR_AF=0.0058;AFR_AF=0;EUR_AF=0.0159;SAS_AF=0.0031;AA=T|||;VT=SNP
5	152691359	rs72799217	T	C	100	PASS	AC=409;AF=0.0816693;AN=5008;NS=2504;DP=14774;EAS_AF=0.0456;AMR_AF=0.0735;AFR_AF=0.1188;EUR_AF=0.0964;SAS_AF=0.0593;AA=T|||;VT=SNP
5	152691381	rs2560240	G	A	100	PASS	AC=3128;AF=0.624601;AN=5008;NS=2504;DP=14482;EAS_AF=0.6607;AMR_AF=0.8012;AFR_AF=0.1884;EUR_AF=0.8211;SAS_AF=0.8497;AA=g|||;VT=SNP
5	152691458	rs7709157	T	C	100	PASS	AC=988;AF=0.197284;AN=5008;NS=2504;DP=14250;EAS_AF=0.1915;AMR_AF=0.1124;AFR_AF=0.3994;EUR_AF=0.0994;SAS_AF=0.091;AA=T|||;VT=SNP
5	152691694	rs7727282	C	T	100	PASS	AC=986;AF=0.196885;AN=5008;NS=2504;DP=14724;EAS_AF=0.1915;AMR_AF=0.1124;AFR_AF=0.3979;EUR_AF=0.1004;SAS_AF=0.09;AA=C|||;VT=SNP
5	152691730	rs7709602	T	C	100	PASS	AC=985;AF=0.196685;AN=5008;NS=2504;DP=15002;EAS_AF=0.1915;AMR_AF=0.1124;AFR_AF=0.3979;EUR_AF=0.0994;SAS_AF=0.09;AA=T|||;VT=SNP
5	152691829	rs72799219	A	T	100	PASS	AC=423;AF=0.0844649;AN=5008;NS=2504;DP=13679;EAS_AF=0.0456;AMR_AF=0.0735;AFR_AF=0.1293;EUR_AF=0.0964;SAS_AF=0.0593;AA=A|||;VT=SNP
5	152692403	rs12655112	A	G	100	PASS	AC=987;AF=0.197085;AN=5008;NS=2504;DP=15907;EAS_AF=0.1905;AMR_AF=0.1124;AFR_AF=0.3994;EUR_AF=0.0994;SAS_AF=0.091;AA=A|||;VT=SNP
5	152693291	rs1462113	A	G	100	PASS	AC=4141;AF=0.826877;AN=5008;NS=2504;DP=18807;EAS_AF=0.8562;AMR_AF=0.915;AFR_AF=0.6014;EUR_AF=0.9205;SAS_AF=0.9427;AA=G|||;VT=SNP
5	152693367	rs1462114	A	C	100	PASS	AC=4141;AF=0.826877;AN=5008;NS=2504;DP=17637;EAS_AF=0.8562;AMR_AF=0.915;AFR_AF=0.6014;EUR_AF=0.9205;SAS_AF=0.9427;AA=C|||;VT=SNP
5	152693433	rs1462115	A	G	100	PASS	AC=3155;AF=0.629992;AN=5008;NS=2504;DP=16127;EAS_AF=0.6657;AMR_AF=0.8026;AFR_AF=0.2027;EUR_AF=0.8211;SAS_AF=0.8517;AA=A|||;VT=SNP
5	152693965	rs4958636	T	C	100	PASS	AC=690;AF=0.13778;AN=5008;NS=2504;DP=17589;EAS_AF=0.0258;AMR_AF=0.1715;AFR_AF=0.0136;EUR_AF=0.332;SAS_AF=0.1973;AA=T|||;VT=SNP
5	152694407	rs72799220	C	T	100	PASS	AC=986;AF=0.196885;AN=5008;NS=2504;DP=19497;EAS_AF=0.1905;AMR_AF=0.1124;AFR_AF=0.3986;EUR_AF=0.0994;SAS_AF=0.091;AA=T|||;VT=SNP
5	152694849	rs962514	A	C	100	PASS	AC=3126;AF=0.624201;AN=5008;NS=2504;DP=19481;EAS_AF=0.6657;AMR_AF=0.7997;AFR_AF=0.1846;EUR_AF=0.8201;SAS_AF=0.8497;AA=A|||;VT=SNP
5	152696365	rs11740453	G	A	100	PASS	AC=336;AF=0.0670927;AN=5008;NS=2504;DP=18038;EAS_AF=0.0456;AMR_AF=0.0677;AFR_AF=0.0666;EUR_AF=0.0964;SAS_AF=0.0593;AA=G|||;VT=SNP
5	152696931	rs6580013	C	G	100	PASS	AC=409;AF=0.0816693;AN=5008;NS=2504;DP=15739;EAS_AF=0.0456;AMR_AF=0.0735;AFR_AF=0.1188;EUR_AF=0.0964;SAS_AF=0.0593;AA=C|||;VT=SNP
5	152697200	rs6580014	C	G	100	PASS	AC=992;AF=0.198083;AN=5008;NS=2504;DP=13164;EAS_AF=0.1954;AMR_AF=0.1124;AFR_AF=0.3994;EUR_AF=0.0994;SAS_AF=0.091;AA=C|||;VT=SNP
5	152697446	rs56012425	A	C	100	PASS	AC=987;AF=0.197085;AN=5008;NS=2504;DP=16303;EAS_AF=0.1905;AMR_AF=0.1124;AFR_AF=0.3994;EUR_AF=0.0994;SAS_AF=0.091;AA=A|||;VT=SNP
5	152699105	rs2560241	T	C	100	PASS	AC=3127;AF=0.624401;AN=5008;NS=2504;DP=16123;EAS_AF=0.6647;AMR_AF=0.8012;AFR_AF=0.1846;EUR_AF=0.8211;SAS_AF=0.8497;AA=T|||;VT=SNP
5	152699481	rs2560242	T	C	100	PASS	AC=3151;AF=0.629193;AN=5008;NS=2504;DP=17640;EAS_AF=0.6647;AMR_AF=0.8026;AFR_AF=0.202;EUR_AF=0.8211;SAS_AF=0.8497;AA=T|||;VT=SNP
5	152699649	rs1026615	T	C	100	PASS	AC=4184;AF=0.835463;AN=5008;NS=2504;DP=20731;EAS_AF=0.8552;AMR_AF=0.9193;AFR_AF=0.6324;EUR_AF=0.9205;SAS_AF=0.9427;AA=C|||;VT=SNP
5	152700033	rs2615178	C	T	100	PASS	AC=4140;AF=0.826677;AN=5008;NS=2504;DP=16855;EAS_AF=0.8552;AMR_AF=0.915;AFR_AF=0.6014;EUR_AF=0.9205;SAS_AF=0.9427;AA=T|||;VT=SNP
5	152700124	rs10477057	G	A	100	PASS	AC=987;AF=0.197085;AN=5008;NS=2504;DP=13538;EAS_AF=0.1905;AMR_AF=0.1124;AFR_AF=0.3994;EUR_AF=0.0994;SAS_AF=0.091;AA=G|||;VT=SNP
5	152700134	rs2609671	A	G	100	PASS	AC=4184;AF=0.835463;AN=5008;NS=2504;DP=14173;EAS_AF=0.8552;AMR_AF=0.9193;AFR_AF=0.6324;EUR_AF=0.9205;SAS_AF=0.9427;AA=G|||;VT=SNP
5	152700771	rs2615177	G	A	100	PASS	AC=3133;AF=0.625599;AN=5008;NS=2504;DP=20618;EAS_AF=0.6657;AMR_AF=0.8012;AFR_AF=0.1884;EUR_AF=0.8211;SAS_AF=0.8497;AA=G|||;VT=SNP
5	152701153	rs2615176	G	A	100	PASS	AC=4141;AF=0.826877;AN=5008;NS=2504;DP=18368;EAS_AF=0.8562;AMR_AF=0.915;AFR_AF=0.6014;EUR_AF=0.9205;SAS_AF=0.9427;AA=A|||;VT=SNP
5	152701346	rs2560243	T	C	100	PASS	AC=4185;AF=0.835663;AN=5008;NS=2504;DP=17614;EAS_AF=0.8562;AMR_AF=0.9193;AFR_AF=0.6324;EUR_AF=0.9205;SAS_AF=0.9427;AA=C|||;VT=SNP
5	152701810	rs2615175	G	A	100	PASS	AC=3185;AF=0.635982;AN=5008;NS=2504;DP=11009;EAS_AF=0.6657;AMR_AF=0.8026;AFR_AF=0.2254;EUR_AF=0.8211;SAS_AF=0.8517;AA=G|||;VT=SNP
5	152701920	rs6896256	T	C	100	PASS	AC=988;AF=0.197284;AN=5008;NS=2504;DP=11137;EAS_AF=0.1915;AMR_AF=0.1124;AFR_AF=0.3994;EUR_AF=0.0994;SAS_AF=0.091;AA=C|||;VT=SNP
5	152702949	rs300329	C	T	100	PASS	AC=3129;AF=0.6248;AN=5008;NS=2504;DP=20431;EAS_AF=0.6657;AMR_AF=0.8012;AFR_AF=0.1846;EUR_AF=0.8211;SAS_AF=0.8507;AA=C|||;VT=SNP
5	152703035	rs300328	T	C	100	PASS	AC=4141;AF=0.826877;AN=5008;NS=2504;DP=21254;EAS_AF=0.8562;AMR_AF=0.915;AFR_AF=0.6014;EUR_AF=0.9205;SAS_AF=0.9427;AA=C|||;VT=SNP
5	152703239	rs7724578	C	T	100	PASS	AC=409;AF=0.0816693;AN=5008;NS=2504;DP=20243;EAS_AF=0.0456;AMR_AF=0.0735;AFR_AF=0.1188;EUR_AF=0.0964;SAS_AF=0.0593;AA=C|||;VT=SNP
5	152703974	rs300327	A	C	100	PASS	AC=4185;AF=0.835663;AN=5008;NS=2504;DP=18612;EAS_AF=0.8562;AMR_AF=0.9193;AFR_AF=0.6324;EUR_AF=0.9205;SAS_AF=0.9427;AA=C|||;VT=SNP
5	152704461	rs300326	T	A	100	PASS	AC=4141;AF=0.826877;AN=5008;NS=2504;DP=17820;EAS_AF=0.8562;AMR_AF=0.915;AFR_AF=0.6014;EUR_AF=0.9205;SAS_AF=0.9427;AA=T|||;VT=SNP
5	152704619	rs11742937	G	A	100	PASS	AC=409;AF=0.0816693;AN=5008;NS=2504;DP=16588;EAS_AF=0.0456;AMR_AF=0.0735;AFR_AF=0.1188;EUR_AF=0.0964;SAS_AF=0.0593;AA=G|||;VT=SNP
5	152705072	rs113594146	G	A	100	PASS	AC=414;AF=0.0826677;AN=5008;NS=2504;DP=17477;EAS_AF=0.0466;AMR_AF=0.0735;AFR_AF=0.1188;EUR_AF=0.0964;SAS_AF=0.0634;AA=g|||;VT=SNP
5	152705138	rs300325	T	C	100	PASS	AC=4141;AF=0.826877;AN=5008;NS=2504;DP=18606;EAS_AF=0.8562;AMR_AF=0.915;AFR_AF=0.6014;EUR_AF=0.9205;SAS_AF=0.9427;AA=N|||;VT=SNP
5	152705231	rs145734882	C	G	100	PASS	AC=60;AF=0.0119808;AN=5008;NS=2504;DP=20495;EAS_AF=0.0367;AMR_AF=0.0058;AFR_AF=0;EUR_AF=0.0159;SAS_AF=0.0031;AA=c|||;VT=SNP
5	152710988	rs12655396	C	T	100	PASS	AC=4141;AF=0.826877;AN=5008;NS=2504;DP=9815;EAS_AF=0.8562;AMR_AF=0.915;AFR_AF=0.6014;EUR_AF=0.9205;SAS_AF=0.9427;AA=c|||;VT=SNP
5	152711802	rs4958637	T	A	100	PASS	AC=2475;AF=0.494209;AN=5008;NS=2504;DP=17798;EAS_AF=0.5823;AMR_AF=0.621;AFR_AF=0.0961;EUR_AF=0.6859;SAS_AF=0.6544;AA=T|||;VT=SNP
5	152711947	rs2615173	C	T	100	PASS	AC=4141;AF=0.826877;AN=5008;NS=2504;DP=15740;EAS_AF=0.8562;AMR_AF=0.915;AFR_AF=0.6014;EUR_AF=0.9205;SAS_AF=0.9427;AA=C|||;VT=SNP
5	152712555	rs2609661	C	T	100	PASS	AC=4141;AF=0.826877;AN=5008;NS=2504;DP=15129;EAS_AF=0.8562;AMR_AF=0.915;AFR_AF=0.6014;EUR_AF=0.9205;SAS_AF=0.9427;AA=T|||;VT=SNP
5	152712583	rs2260878	G	A	100	PASS	AC=4141;AF=0.826877;AN=5008;NS=2504;DP=16481;EAS_AF=0.8562;AMR_AF=0.915;AFR_AF=0.6014;EUR_AF=0.9205;SAS_AF=0.9427;AA=A|||;VT=SNP
5	152712912	rs1975932	G	A	100	PASS	AC=3161;AF=0.63119;AN=5008;NS=2504;DP=20299;EAS_AF=0.6657;AMR_AF=0.8026;AFR_AF=0.2088;EUR_AF=0.8211;SAS_AF=0.8497;AA=G|||;VT=SNP
5	152713691	rs2262710	T	C	100	PASS	AC=4141;AF=0.826877;AN=5008;NS=2504;DP=15048;EAS_AF=0.8562;AMR_AF=0.915;AFR_AF=0.6014;EUR_AF=0.9205;SAS_AF=0.9427;AA=C|||;VT=SNP
5	152713775	rs2262711	C	T	100	PASS	AC=4141;AF=0.826877;AN=5008;NS=2504;DP=16867;EAS_AF=0.8562;AMR_AF=0.915;AFR_AF=0.6014;EUR_AF=0.9205;SAS_AF=0.9427;AA=C|||;VT=SNP
5	152713833	rs2262712	T	G	100	PASS	AC=4141;AF=0.826877;AN=5008;NS=2504;DP=18095;EAS_AF=0.8562;AMR_AF=0.915;AFR_AF=0.6014;EUR_AF=0.9205;SAS_AF=0.9427;AA=G|||;VT=SNP
5	152714138	rs111860601	G	A	100	PASS	AC=4141;AF=0.826877;AN=5008;NS=2504;DP=18112;EAS_AF=0.8562;AMR_AF=0.915;AFR_AF=0.6014;EUR_AF=0.9205;SAS_AF=0.9427;AA=A|||;VT=SNP
5	152714407	rs113857605	G	A	100	PASS	AC=409;AF=0.0816693;AN=5008;NS=2504;DP=19879;EAS_AF=0.0456;AMR_AF=0.0735;AFR_AF=0.1188;EUR_AF=0.0964;SAS_AF=0.0593;AA=G|||;VT=SNP
5	152715085	rs2617267	C	T	100	PASS	AC=4138;AF=0.826278;AN=5008;NS=2504;DP=20257;EAS_AF=0.8562;AMR_AF=0.9135;AFR_AF=0.5998;EUR_AF=0.9205;SAS_AF=0.9427;AA=C|||;VT=SNP
5	152715329	rs2964819	T	C	100	PASS	AC=4704;AF=0.939297;AN=5008;NS=2504;DP=21581;EAS_AF=0.8552;AMR_AF=0.9669;AFR_AF=0.9561;EUR_AF=0.9543;SAS_AF=0.9683;AA=C|||;VT=SNP
5	152715355	rs2927584	T	C	100	PASS	AC=4141;AF=0.826877;AN=5008;NS=2504;DP=21202;EAS_AF=0.8562;AMR_AF=0.915;AFR_AF=0.6014;EUR_AF=0.9205;SAS_AF=0.9427;AA=T|||;VT=SNP
5	152715390	rs2913310	T	A	100	PASS	AC=4141;AF=0.826877;AN=5008;NS=2504;DP=20450;EAS_AF=0.8562;AMR_AF=0.915;AFR_AF=0.6014;EUR_AF=0.9205;SAS_AF=0.9427;AA=T|||;VT=SNP
5	152715435	rs2964820	G	C	100	PASS	AC=4141;AF=0.826877;AN=5008;NS=2504;DP=20045;EAS_AF=0.8562;AMR_AF=0.915;AFR_AF=0.6014;EUR_AF=0.9205;SAS_AF=0.9427;AA=G|||;VT=SNP
5	152715445	rs10073797	C	G	100	PASS	AC=4141;AF=0.826877;AN=5008;NS=2504;DP=20071;EAS_AF=0.8562;AMR_AF=0.915;AFR_AF=0.6014;EUR_AF=0.9205;SAS_AF=0.9427;AA=C|||;VT=SNP
5	152715538	rs2560245	A	C	100	PASS	AC=4141;AF=0.826877;AN=5008;NS=2504;DP=17503;EAS_AF=0.8562;AMR_AF=0.915;AFR_AF=0.6014;EUR_AF=0.9205;SAS_AF=0.9427;AA=A|||;VT=SNP
5	152715715	rs2615171	G	T	100	PASS	AC=4141;AF=0.826877;AN=5008;NS=2504;DP=17734;EAS_AF=0.8562;AMR_AF=0.915;AFR_AF=0.6014;EUR_AF=0.9205;SAS_AF=0.9427;AA=G|||;VT=SNP
5	152715933	rs2560246	G	A	100	PASS	AC=4141;AF=0.826877;AN=5008;NS=2504;DP=16962;EAS_AF=0.8562;AMR_AF=0.915;AFR_AF=0.6014;EUR_AF=0.9205;SAS_AF=0.9427;AA=G|||;VT=SNP
5	152716081	rs2615170	G	A	100	PASS	AC=4142;AF=0.827077;AN=5008;NS=2504;DP=17979;EAS_AF=0.8562;AMR_AF=0.915;AFR_AF=0.6021;EUR_AF=0.9205;SAS_AF=0.9427;AA=G|||;VT=SNP
5	152716102	rs2615169	T	C	100	PASS	AC=4142;AF=0.827077;AN=5008;NS=2504;DP=18333;EAS_AF=0.8562;AMR_AF=0.915;AFR_AF=0.6021;EUR_AF=0.9205;SAS_AF=0.9427;AA=C|||;VT=SNP
5	152716160	rs2617268	C	T	100	PASS	AC=4142;AF=0.827077;AN=5008;NS=2504;DP=18969;EAS_AF=0.8562;AMR_AF=0.915;AFR_AF=0.6021;EUR_AF=0.9205;SAS_AF=0.9427;AA=T|||;VT=SNP
5	152716207	rs2446429	T	G	100	PASS	AC=4142;AF=0.827077;AN=5008;NS=2504;DP=18919;EAS_AF=0.8562;AMR_AF=0.915;AFR_AF=0.6021;EUR_AF=0.9205;SAS_AF=0.9427;AA=G|||;VT=SNP
5	152716233	rs10477077	C	T	100	PASS	AC=997;AF=0.199081;AN=5008;NS=2504;DP=19375;EAS_AF=0.1468;AMR_AF=0.2003;AFR_AF=0.3018;EUR_AF=0.1272;SAS_AF=0.1871;AA=C|||;VT=SNP
5	152716310	rs2560247	T	A	100	PASS	AC=4141;AF=0.826877;AN=5008;NS=2504;DP=21012;EAS_AF=0.8562;AMR_AF=0.915;AFR_AF=0.6021;EUR_AF=0.9205;SAS_AF=0.9417;AA=A|||;VT=SNP
5	152716371	rs2609673	G	C	100	PASS	AC=4142;AF=0.827077;AN=5008;NS=2504;DP=21634;EAS_AF=0.8562;AMR_AF=0.915;AFR_AF=0.6021;EUR_AF=0.9205;SAS_AF=0.9427;AA=G|||;VT=SNP
5	152716435	rs2560248	A	G	100	PASS	AC=4142;AF=0.827077;AN=5008;NS=2504;DP=21882;EAS_AF=0.8562;AMR_AF=0.915;AFR_AF=0.6021;EUR_AF=0.9205;SAS_AF=0.9427;AA=G|||;VT=SNP
5	152716437	rs13161711	T	C	100	PASS	AC=320;AF=0.0638978;AN=5008;NS=2504;DP=22004;EAS_AF=0.0456;AMR_AF=0.0692;AFR_AF=0.0545;EUR_AF=0.0954;SAS_AF=0.0593;AA=T|||;VT=SNP
5	152716521	rs2615168	G	T	100	PASS	AC=4142;AF=0.827077;AN=5008;NS=2504;DP=19618;EAS_AF=0.8562;AMR_AF=0.915;AFR_AF=0.6021;EUR_AF=0.9205;SAS_AF=0.9427;AA=G|||;VT=SNP
5	152716651	rs2560249	A	G	100	PASS	AC=4142;AF=0.827077;AN=5008;NS=2504;DP=19474;EAS_AF=0.8562;AMR_AF=0.915;AFR_AF=0.6021;EUR_AF=0.9205;SAS_AF=0.9427;AA=G|||;VT=SNP
5	152717344	rs170027	T	C	100	PASS	AC=4142;AF=0.827077;AN=5008;NS=2504;DP=17654;EAS_AF=0.8562;AMR_AF=0.915;AFR_AF=0.6021;EUR_AF=0.9205;SAS_AF=0.9427;AA=C|||;VT=SNP
5	152717402	rs167357	G	C	100	PASS	AC=4139;AF=0.826478;AN=5008;NS=2504;DP=19150;EAS_AF=0.8552;AMR_AF=0.9135;AFR_AF=0.6014;EUR_AF=0.9205;SAS_AF=0.9427;AA=G|||;VT=SNP
5	152717405	rs72799240	T	C	100	PASS	AC=337;AF=0.0672923;AN=5008;NS=2504;DP=17955;EAS_AF=0.0456;AMR_AF=0.0677;AFR_AF=0.0673;EUR_AF=0.0964;SAS_AF=0.0593;AA=T|||;VT=SNP
5	152718051	rs304857	C	A	100	PASS	AC=4141;AF=0.826877;AN=5008;NS=2504;DP=19531;EAS_AF=0.8562;AMR_AF=0.915;AFR_AF=0.6014;EUR_AF=0.9205;SAS_AF=0.9427;AA=C|||;VT=SNP
5	152718344	rs304859	A	G	100	PASS	AC=4141;AF=0.826877;AN=5008;NS=2504;DP=19807;EAS_AF=0.8562;AMR_AF=0.915;AFR_AF=0.6014;EUR_AF=0.9205;SAS_AF=0.9427;AA=G|||;VT=SNP
5	152718423	rs113773089	C	T	100	PASS	AC=423;AF=0.0844649;AN=5008;NS=2504;DP=17480;EAS_AF=0.0456;AMR_AF=0.0735;AFR_AF=0.1293;EUR_AF=0.0964;SAS_AF=0.0593;AA=C|||;VT=SNP
5	152718437	rs170028	G	A	100	PASS	AC=4142;AF=0.827077;AN=5008;NS=2504;DP=17768;EAS_AF=0.8562;AMR_AF=0.915;AFR_AF=0.6021;EUR_AF=0.9205;SAS_AF=0.9427;AA=A|||;VT=SNP
5	152718482	rs2560252	G	A	100	PASS	AC=4142;AF=0.827077;AN=5008;NS=2504;DP=17529;EAS_AF=0.8562;AMR_AF=0.915;AFR_AF=0.6021;EUR_AF=0.9205;SAS_AF=0.9427;AA=A|||;VT=SNP
5	152718507	rs304860	C	G	100	PASS	AC=4141;AF=0.826877;AN=5008;NS=2504;DP=17760;EAS_AF=0.8562;AMR_AF=0.915;AFR_AF=0.6014;EUR_AF=0.9205;SAS_AF=0.9427;AA=G|||;VT=SNP
5	152718705	rs172569	T	A	100	PASS	AC=4141;AF=0.826877;AN=5008;NS=2504;DP=18124;EAS_AF=0.8562;AMR_AF=0.915;AFR_AF=0.6014;EUR_AF=0.9205;SAS_AF=0.9427;AA=A|||;VT=SNP
5	152718836	rs172570	C	A	100	PASS	AC=4141;AF=0.826877;AN=5008;NS=2504;DP=18967;EAS_AF=0.8562;AMR_AF=0.915;AFR_AF=0.6014;EUR_AF=0.9205;SAS_AF=0.9427;AA=C|||;VT=SNP
5	152718958	rs11746142	C	T	100	PASS	AC=320;AF=0.0638978;AN=5008;NS=2504;DP=19069;EAS_AF=0.0456;AMR_AF=0.0677;AFR_AF=0.0545;EUR_AF=0.0964;SAS_AF=0.0593;AA=C|||;VT=SNP
5	152719262	rs304861	T	C	100	PASS	AC=4141;AF=0.826877;AN=5008;NS=2504;DP=18795;EAS_AF=0.8562;AMR_AF=0.915;AFR_AF=0.6014;EUR_AF=0.9205;SAS_AF=0.9427;AA=T|||;VT=SNP
5	152719589	rs170029	G	C	100	PASS	AC=4141;AF=0.826877;AN=5008;NS=2504;DP=17043;EAS_AF=0.8562;AMR_AF=0.915;AFR_AF=0.6014;EUR_AF=0.9205;SAS_AF=0.9427;AA=G|||;VT=SNP
5	152719722	rs304862	T	C	100	PASS	AC=4141;AF=0.826877;AN=5008;NS=2504;DP=17768;EAS_AF=0.8562;AMR_AF=0.915;AFR_AF=0.6014;EUR_AF=0.9205;SAS_AF=0.9427;AA=T|||;VT=SNP
5	152719988	rs304863	T	C	100	PASS	AC=4141;AF=0.826877;AN=5008;NS=2504;DP=17547;EAS_AF=0.8562;AMR_AF=0.915;AFR_AF=0.6014;EUR_AF=0.9205;SAS_AF=0.9427;AA=C|||;VT=SNP
5	152720600	rs11167629	G	A	100	PASS	AC=2484;AF=0.496006;AN=5008;NS=2504;DP=14338;EAS_AF=0.5823;AMR_AF=0.621;AFR_AF=0.0976;EUR_AF=0.6869;SAS_AF=0.6605;AA=G|||;VT=SNP
5	152720862	rs304864	T	C	100	PASS	AC=4141;AF=0.826877;AN=5008;NS=2504;DP=13130;EAS_AF=0.8562;AMR_AF=0.915;AFR_AF=0.6014;EUR_AF=0.9205;SAS_AF=0.9427;AA=C|||;VT=SNP
5	152720985	rs17583883	G	A	100	PASS	AC=684;AF=0.136581;AN=5008;NS=2504;DP=12794;EAS_AF=0.0258;AMR_AF=0.1729;AFR_AF=0.0136;EUR_AF=0.331;SAS_AF=0.1912;AA=G|||;VT=SNP
5	152721114	rs304865	C	T	100	PASS	AC=3135;AF=0.625998;AN=5008;NS=2504;DP=13640;EAS_AF=0.6657;AMR_AF=0.8026;AFR_AF=0.1891;EUR_AF=0.8211;SAS_AF=0.8497;AA=C|||;VT=SNP
5	152721168	rs62399001	A	G	100	PASS	AC=771;AF=0.153954;AN=5008;NS=2504;DP=14997;EAS_AF=0.0258;AMR_AF=0.1758;AFR_AF=0.0741;EUR_AF=0.331;SAS_AF=0.1963;AA=A|||;VT=SNP
5	152721944	rs188597	A	C	100	PASS	AC=3718;AF=0.742412;AN=5008;NS=2504;DP=16920;EAS_AF=0.8105;AMR_AF=0.8415;AFR_AF=0.472;EUR_AF=0.8241;SAS_AF=0.8834;AA=A|||;VT=SNP
5	152722723	rs300330	A	G	100	PASS	AC=3718;AF=0.742412;AN=5008;NS=2504;DP=18122;EAS_AF=0.8105;AMR_AF=0.8415;AFR_AF=0.472;EUR_AF=0.8241;SAS_AF=0.8834;AA=G|||;VT=SNP
5	152722768	rs214122	G	A	100	PASS	AC=3699;AF=0.738618;AN=5008;NS=2504;DP=17220;EAS_AF=0.8105;AMR_AF=0.8401;AFR_AF=0.4584;EUR_AF=0.8241;SAS_AF=0.8834;AA=A|||;VT=SNP
5	152723165	rs11741001	T	C	100	PASS	AC=409;AF=0.0816693;AN=5008;NS=2504;DP=18165;EAS_AF=0.0456;AMR_AF=0.0735;AFR_AF=0.1188;EUR_AF=0.0964;SAS_AF=0.0593;AA=T|||;VT=SNP
5	152723200	rs300331	C	G	100	PASS	AC=4122;AF=0.823083;AN=5008;NS=2504;DP=18253;EAS_AF=0.8562;AMR_AF=0.9135;AFR_AF=0.5877;EUR_AF=0.9205;SAS_AF=0.9427;AA=C|||;VT=SNP
5	152723341	rs300332	T	G	100	PASS	AC=4141;AF=0.826877;AN=5008;NS=2504;DP=20092;EAS_AF=0.8562;AMR_AF=0.915;AFR_AF=0.6014;EUR_AF=0.9205;SAS_AF=0.9427;AA=G|||;VT=SNP
5	152723370	rs300333	A	T	100	PASS	AC=3127;AF=0.624401;AN=5008;NS=2504;DP=19813;EAS_AF=0.6657;AMR_AF=0.8012;AFR_AF=0.1838;EUR_AF=0.8211;SAS_AF=0.8497;AA=A|||;VT=SNP
5	152723437	rs300334	T	G	100	PASS	AC=4705;AF=0.939497;AN=5008;NS=2504;DP=20989;EAS_AF=0.8562;AMR_AF=0.9669;AFR_AF=0.9561;EUR_AF=0.9543;SAS_AF=0.9683;AA=G|||;VT=SNP
5	152723453	rs72799249	G	A	100	PASS	AC=423;AF=0.0844649;AN=5008;NS=2504;DP=20585;EAS_AF=0.0456;AMR_AF=0.0735;AFR_AF=0.1293;EUR_AF=0.0964;SAS_AF=0.0593;AA=G|||;VT=SNP
5	152723560	rs186183	T	C	100	PASS	AC=4141;AF=0.826877;AN=5008;NS=2504;DP=19278;EAS_AF=0.8562;AMR_AF=0.915;AFR_AF=0.6014;EUR_AF=0.9205;SAS_AF=0.9427;AA=C|||;VT=SNP
5	152723633	rs300335	T	C	100	PASS	AC=4141;AF=0.826877;AN=5008;NS=2504;DP=19205;EAS_AF=0.8562;AMR_AF=0.915;AFR_AF=0.6014;EUR_AF=0.9205;SAS_AF=0.9427;AA=C|||;VT=SNP
5	152723704	rs72799252	G	A	100	PASS	AC=423;AF=0.0844649;AN=5008;NS=2504;DP=20239;EAS_AF=0.0456;AMR_AF=0.0735;AFR_AF=0.1293;EUR_AF=0.0964;SAS_AF=0.0593;AA=G|||;VT=SNP
5	152723873	rs72799253	A	G	100	PASS	AC=423;AF=0.0844649;AN=5008;NS=2504;DP=19259;EAS_AF=0.0456;AMR_AF=0.0735;AFR_AF=0.1293;EUR_AF=0.0964;SAS_AF=0.0593;AA=A|||;VT=SNP
5	152723934	rs300336	T	C	100	PASS	AC=3715;AF=0.741813;AN=5008;NS=2504;DP=20139;EAS_AF=0.8105;AMR_AF=0.8401;AFR_AF=0.4705;EUR_AF=0.8241;SAS_AF=0.8834;AA=T|||;VT=SNP
5	152724438	rs149239	A	G	100	PASS	AC=3716;AF=0.742013;AN=5008;NS=2504;DP=20823;EAS_AF=0.8105;AMR_AF=0.8401;AFR_AF=0.4713;EUR_AF=0.8241;SAS_AF=0.8834;AA=A|||;VT=SNP
5	152724544	rs159759	A	G	100	PASS	AC=4141;AF=0.826877;AN=5008;NS=2504;DP=21354;EAS_AF=0.8562;AMR_AF=0.915;AFR_AF=0.6014;EUR_AF=0.9205;SAS_AF=0.9427;AA=G|||;VT=SNP
5	152724599	rs72799254	T	C	100	PASS	AC=411;AF=0.0820687;AN=5008;NS=2504;DP=20749;EAS_AF=0.0456;AMR_AF=0.0735;AFR_AF=0.1203;EUR_AF=0.0964;SAS_AF=0.0593;AA=T|||;VT=SNP
5	152725255	rs160163	T	C	100	PASS	AC=4141;AF=0.826877;AN=5008;NS=2504;DP=19670;EAS_AF=0.8562;AMR_AF=0.915;AFR_AF=0.6014;EUR_AF=0.9205;SAS_AF=0.9427;AA=C|||;VT=SNP
5	152725480	rs159974	C	T	100	PASS	AC=3715;AF=0.741813;AN=5008;NS=2504;DP=22026;EAS_AF=0.8105;AMR_AF=0.8401;AFR_AF=0.4705;EUR_AF=0.8241;SAS_AF=0.8834;AA=C|||;VT=SNP
5	152725576	rs11742907	T	A	100	PASS	AC=423;AF=0.0844649;AN=5008;NS=2504;DP=21426;EAS_AF=0.0456;AMR_AF=0.0735;AFR_AF=0.1293;EUR_AF=0.0964;SAS_AF=0.0593;AA=T|||;VT=SNP
5	152725798	rs159760	G	T	100	PASS	AC=3716;AF=0.742013;AN=5008;NS=2504;DP=22188;EAS_AF=0.8105;AMR_AF=0.8415;AFR_AF=0.4705;EUR_AF=0.8241;SAS_AF=0.8834;AA=G|||;VT=SNP
5	152726383	rs159975	A	G	100	PASS	AC=3700;AF=0.738818;AN=5008;NS=2504;DP=17271;EAS_AF=0.8105;AMR_AF=0.8401;AFR_AF=0.4592;EUR_AF=0.8241;SAS_AF=0.8834;AA=a|||;VT=SNP
5	152727066	rs159976	C	T	100	PASS	AC=3126;AF=0.624201;AN=5008;NS=2504;DP=18754;EAS_AF=0.6657;AMR_AF=0.8012;AFR_AF=0.1831;EUR_AF=0.8211;SAS_AF=0.8497;AA=C|||;VT=SNP
5	152727358	rs160066	G	C	100	PASS	AC=4155;AF=0.829673;AN=5008;NS=2504;DP=15129;EAS_AF=0.8562;AMR_AF=0.915;AFR_AF=0.612;EUR_AF=0.9205;SAS_AF=0.9427;AA=G|||;VT=SNP
5	152727394	rs150618	G	C	100	PASS	AC=4155;AF=0.829673;AN=5008;NS=2504;DP=14656;EAS_AF=0.8562;AMR_AF=0.915;AFR_AF=0.612;EUR_AF=0.9205;SAS_AF=0.9427;AA=C|||;VT=SNP
5	152727445	rs149095	G	A	100	PASS	AC=4154;AF=0.829473;AN=5008;NS=2504;DP=16742;EAS_AF=0.8562;AMR_AF=0.915;AFR_AF=0.6127;EUR_AF=0.9205;SAS_AF=0.9407;AA=g|||;VT=SNP
5	152728406	rs10037511	T	C	100	PASS	AC=1025;AF=0.204673;AN=5008;NS=2504;DP=18616;EAS_AF=0.1905;AMR_AF=0.1138;AFR_AF=0.4266;EUR_AF=0.0994;SAS_AF=0.092;AA=T|||;VT=SNP
5	152728482	rs302738	C	A	100	PASS	AC=4216;AF=0.841853;AN=5008;NS=2504;DP=19825;EAS_AF=0.8562;AMR_AF=0.9207;AFR_AF=0.6551;EUR_AF=0.9205;SAS_AF=0.9427;AA=A|||;VT=SNP
5	152728752	rs10045698	C	T	100	PASS	AC=1009;AF=0.201478;AN=5008;NS=2504;DP=15315;EAS_AF=0.1905;AMR_AF=0.1138;AFR_AF=0.4138;EUR_AF=0.0994;SAS_AF=0.093;AA=T|||;VT=SNP
5	152729017	rs32007	A	T	100	PASS	AC=143;AF=0.0285543;AN=5008;NS=2504;DP=15852;EAS_AF=0.0397;AMR_AF=0.013;AFR_AF=0.0514;EUR_AF=0.0209;SAS_AF=0.0051;AA=A|||;VT=SNP
5	152729108	rs11738200	G	A	100	PASS	AC=1008;AF=0.201278;AN=5008;NS=2504;DP=16174;EAS_AF=0.1905;AMR_AF=0.1124;AFR_AF=0.4138;EUR_AF=0.0994;SAS_AF=0.093;AA=A|||;VT=SNP
5	152729750	rs13354091	G	T	100	PASS	AC=1008;AF=0.201278;AN=5008;NS=2504;DP=17713;EAS_AF=0.1905;AMR_AF=0.1124;AFR_AF=0.4138;EUR_AF=0.0994;SAS_AF=0.093;AA=T|||;VT=SNP
5	152730055	rs159969	T	C	100	PASS	AC=3150;AF=0.628994;AN=5008;NS=2504;DP=22689;EAS_AF=0.6657;AMR_AF=0.8026;AFR_AF=0.2005;EUR_AF=0.8211;SAS_AF=0.8497;AA=T|||;VT=SNP
5	152730408	rs10036163	G	C	100	PASS	AC=989;AF=0.197484;AN=5008;NS=2504;DP=21190;EAS_AF=0.1905;AMR_AF=0.1095;AFR_AF=0.4002;EUR_AF=0.0994;SAS_AF=0.0941;AA=G|||;VT=SNP
5	152731665	rs159971	G	A	100	PASS	AC=3140;AF=0.626997;AN=5008;NS=2504;DP=3005;EAS_AF=0.6558;AMR_AF=0.804;AFR_AF=0.2012;EUR_AF=0.8211;SAS_AF=0.8476;AA=G|||;VT=SNP
5	152732406	rs159972	G	A	100	PASS	AC=4216;AF=0.841853;AN=5008;NS=2504;DP=19752;EAS_AF=0.8562;AMR_AF=0.9193;AFR_AF=0.6558;EUR_AF=0.9205;SAS_AF=0.9427;AA=A|||;VT=SNP
5	152732763	rs17114459	T	C	100	PASS	AC=996;AF=0.198882;AN=5008;NS=2504;DP=18884;EAS_AF=0.1994;AMR_AF=0.1095;AFR_AF=0.3994;EUR_AF=0.0974;SAS_AF=0.0951;AA=T|||;VT=SNP
5	152732841	rs159973	A	C	100	PASS	AC=4217;AF=0.842053;AN=5008;NS=2504;DP=17930;EAS_AF=0.8562;AMR_AF=0.9207;AFR_AF=0.6558;EUR_AF=0.9205;SAS_AF=0.9427;AA=C|||;VT=SNP
5	152733130	rs72799261	C	A	100	PASS	AC=420;AF=0.0838658;AN=5008;NS=2504;DP=17997;EAS_AF=0.0456;AMR_AF=0.072;AFR_AF=0.1278;EUR_AF=0.0944;SAS_AF=0.0613;AA=C|||;VT=SNP
5	152733926	rs17114463	G	T	100	PASS	AC=1028;AF=0.205272;AN=5008;NS=2504;DP=16466;EAS_AF=0.1905;AMR_AF=0.1138;AFR_AF=0.4297;EUR_AF=0.0974;SAS_AF=0.093;AA=T|||;VT=SNP
5	152734268	rs11749295	A	G	100	PASS	AC=1000;AF=0.199681;AN=5008;NS=2504;DP=20512;EAS_AF=0.1905;AMR_AF=0.1138;AFR_AF=0.4085;EUR_AF=0.0974;SAS_AF=0.093;AA=A|||;VT=SNP
5	152734724	rs17114473	C	T	100	PASS	AC=1000;AF=0.199681;AN=5008;NS=2504;DP=20490;EAS_AF=0.1885;AMR_AF=0.1138;AFR_AF=0.4077;EUR_AF=0.0994;SAS_AF=0.0941;AA=T|||;VT=SNP
5	152735666	rs72799264	T	C	100	PASS	AC=268;AF=0.0535144;AN=5008;NS=2504;DP=18452;EAS_AF=0.0546;AMR_AF=0.0634;AFR_AF=0.0083;EUR_AF=0.0964;SAS_AF=0.0624;AA=T|||;VT=SNP
5	152735785	rs160172	T	C	100	PASS	AC=4215;AF=0.841653;AN=5008;NS=2504;DP=18239;EAS_AF=0.8552;AMR_AF=0.9207;AFR_AF=0.6551;EUR_AF=0.9205;SAS_AF=0.9427;AA=C|||;VT=SNP
5	152737575	rs159978	A	G	100	PASS	AC=4214;AF=0.841454;AN=5008;NS=2504;DP=20340;EAS_AF=0.8542;AMR_AF=0.9207;AFR_AF=0.6551;EUR_AF=0.9205;SAS_AF=0.9427;AA=g|||;VT=SNP
5	152738822	rs159979	G	A	100	PASS	AC=644;AF=0.128594;AN=5008;NS=2504;DP=20341;EAS_AF=0.0843;AMR_AF=0.1801;AFR_AF=0.0855;EUR_AF=0.1362;SAS_AF=0.1881;AA=G|||;VT=SNP
5	152742385	rs72799267	G	A	100	PASS	AC=390;AF=0.0778754;AN=5008;NS=2504;DP=17590;EAS_AF=0.0456;AMR_AF=0.0692;AFR_AF=0.1051;EUR_AF=0.0964;SAS_AF=0.0613;AA=G|||;VT=SNP
5	152744817	rs300339	A	G	100	PASS	AC=3006;AF=0.60024;AN=5008;NS=2504;DP=17887;EAS_AF=0.7183;AMR_AF=0.6988;AFR_AF=0.3283;EUR_AF=0.663;SAS_AF=0.7117;AA=G|||;VT=SNP
5	152745610	rs300340	T	A	100	PASS	AC=1706;AF=0.340655;AN=5008;NS=2504;DP=18881;EAS_AF=0.5655;AMR_AF=0.2983;AFR_AF=0.1483;EUR_AF=0.2535;SAS_AF=0.4888;AA=T|||;VT=SNP
5	152748516	rs304883	C	T	100	PASS	AC=2849;AF=0.56889;AN=5008;NS=2504;DP=19091;EAS_AF=0.7173;AMR_AF=0.6772;AFR_AF=0.2466;EUR_AF=0.6412;SAS_AF=0.7004;AA=C|||;VT=SNP
5	152749009	rs7722746	C	T	100	PASS	AC=992;AF=0.198083;AN=5008;NS=2504;DP=20219;EAS_AF=0.1329;AMR_AF=0.1945;AFR_AF=0.0946;EUR_AF=0.3897;SAS_AF=0.2106;AA=C|||;VT=SNP
5	152749099	rs304884	G	A	100	PASS	AC=2816;AF=0.5623;AN=5008;NS=2504;DP=17844;EAS_AF=0.7173;AMR_AF=0.6772;AFR_AF=0.2216;EUR_AF=0.6412;SAS_AF=0.7004;AA=G|||;VT=SNP
5	152750082	rs7732145	C	T	100	PASS	AC=990;AF=0.197684;AN=5008;NS=2504;DP=9458;EAS_AF=0.1329;AMR_AF=0.1945;AFR_AF=0.0946;EUR_AF=0.3887;SAS_AF=0.2096;AA=C|||;VT=SNP
5	152750698	rs304886	A	C	100	PASS	AC=4044;AF=0.807508;AN=5008;NS=2504;DP=17884;EAS_AF=0.8373;AMR_AF=0.8934;AFR_AF=0.6165;EUR_AF=0.8777;SAS_AF=0.9018;AA=C|||;VT=SNP
5	152750979	rs304887	T	C	100	PASS	AC=4046;AF=0.807907;AN=5008;NS=2504;DP=20678;EAS_AF=0.8373;AMR_AF=0.8948;AFR_AF=0.6165;EUR_AF=0.8787;SAS_AF=0.9018;AA=C|||;VT=SNP
5	152751948	rs66466051	T	A	100	PASS	AC=161;AF=0.0321486;AN=5008;NS=2504;DP=18277;EAS_AF=0.0089;AMR_AF=0.0432;AFR_AF=0.0023;EUR_AF=0.0825;SAS_AF=0.0368;AA=T|||;VT=SNP
5	152752962	rs304888	G	A	100	PASS	AC=430;AF=0.0858626;AN=5008;NS=2504;DP=16225;EAS_AF=0.004;AMR_AF=0.1643;AFR_AF=0.0461;EUR_AF=0.1143;SAS_AF=0.1391;AA=G|||;VT=SNP
5	152753311	rs304890	G	C	100	PASS	AC=2864;AF=0.571885;AN=5008;NS=2504;DP=18889;EAS_AF=0.7173;AMR_AF=0.6801;AFR_AF=0.2549;EUR_AF=0.6412;SAS_AF=0.7025;AA=G|||;VT=SNP
5	152754143	rs304850	C	G	100	PASS	AC=1791;AF=0.357628;AN=5008;NS=2504;DP=15538;EAS_AF=0.5843;AMR_AF=0.4798;AFR_AF=0.1051;EUR_AF=0.2505;SAS_AF=0.4888;AA=C|||;VT=SNP
5	152754666	rs11960462	T	G	100	PASS	AC=996;AF=0.198882;AN=5008;NS=2504;DP=18007;EAS_AF=0.1329;AMR_AF=0.1945;AFR_AF=0.0961;EUR_AF=0.3907;SAS_AF=0.2117;AA=T|||;VT=SNP
5	152754678	rs11957080	G	A	100	PASS	AC=1059;AF=0.211462;AN=5008;NS=2504;DP=18328;EAS_AF=0.1329;AMR_AF=0.2003;AFR_AF=0.1415;EUR_AF=0.3897;SAS_AF=0.2117;AA=G|||;VT=SNP
5	152754832	rs304851	A	G	100	PASS	AC=2980;AF=0.595048;AN=5008;NS=2504;DP=20857;EAS_AF=0.7173;AMR_AF=0.6873;AFR_AF=0.3389;EUR_AF=0.6412;SAS_AF=0.7025;AA=G|||;VT=SNP
5	152754947	rs304852	C	T	100	PASS	AC=2979;AF=0.594848;AN=5008;NS=2504;DP=19578;EAS_AF=0.7173;AMR_AF=0.6873;AFR_AF=0.3389;EUR_AF=0.6402;SAS_AF=0.7025;AA=T|||;VT=SNP
5	152755214	rs160173	C	G	100	PASS	AC=2881;AF=0.57528;AN=5008;NS=2504;DP=22606;EAS_AF=0.7173;AMR_AF=0.6816;AFR_AF=0.2693;EUR_AF=0.6402;SAS_AF=0.7004;AA=C|||;VT=SNP
5	152755897	rs72799276	T	A	100	PASS	AC=129;AF=0.0257588;AN=5008;NS=2504;DP=20795;EAS_AF=0.0268;AMR_AF=0.0115;AFR_AF=0.0015;EUR_AF=0.0417;SAS_AF=0.0511;AA=T|||;VT=SNP
5	152756597	rs160174	G	A	100	PASS	AC=2979;AF=0.594848;AN=5008;NS=2504;DP=17369;EAS_AF=0.7173;AMR_AF=0.6873;AFR_AF=0.3381;EUR_AF=0.6412;SAS_AF=0.7025;AA=G|||;VT=SNP
5	152758278	rs304853	T	C	100	PASS	AC=2882;AF=0.575479;AN=5008;NS=2504;DP=20708;EAS_AF=0.7173;AMR_AF=0.6816;AFR_AF=0.2693;EUR_AF=0.6412;SAS_AF=0.7004;AA=T|||;VT=SNP
5	152758522	rs304854	T	C	100	PASS	AC=4044;AF=0.807508;AN=5008;NS=2504;DP=20540;EAS_AF=0.8373;AMR_AF=0.8948;AFR_AF=0.615;EUR_AF=0.8787;SAS_AF=0.9018;AA=C|||;VT=SNP
5	152759013	rs304855	G	A	100	PASS	AC=2883;AF=0.575679;AN=5008;NS=2504;DP=17456;EAS_AF=0.7173;AMR_AF=0.6816;AFR_AF=0.27;EUR_AF=0.6412;SAS_AF=0.7004;AA=G|||;VT=SNP
5	152759359	rs160152	G	C	100	PASS	AC=3606;AF=0.720048;AN=5008;NS=2504;DP=19391;EAS_AF=0.8363;AMR_AF=0.768;AFR_AF=0.6006;EUR_AF=0.6829;SAS_AF=0.7658;AA=C|||;VT=SNP
5	152759448	rs11167631	A	G	100	PASS	AC=687;AF=0.137181;AN=5008;NS=2504;DP=18821;EAS_AF=0.12;AMR_AF=0.0922;AFR_AF=0.2632;EUR_AF=0.0467;SAS_AF=0.1094;AA=A|||;VT=SNP
5	152760340	rs9324747	A	G	100	PASS	AC=2730;AF=0.545128;AN=5008;NS=2504;DP=16693;EAS_AF=0.4276;AMR_AF=0.4798;AFR_AF=0.5688;EUR_AF=0.7177;SAS_AF=0.5031;AA=G|||;VT=SNP
5	152760914	rs160153	A	G	100	PASS	AC=2978;AF=0.594649;AN=5008;NS=2504;DP=19112;EAS_AF=0.7173;AMR_AF=0.6873;AFR_AF=0.3374;EUR_AF=0.6412;SAS_AF=0.7025;AA=G|||;VT=SNP
5	152761077	rs13176201	G	A	100	PASS	AC=349;AF=0.0696885;AN=5008;NS=2504;DP=16346;EAS_AF=0.1617;AMR_AF=0.0519;AFR_AF=0.0166;EUR_AF=0.0855;SAS_AF=0.0429;AA=G|||;VT=SNP
5	152761319	rs2162715	G	A	100	PASS	AC=654;AF=0.130591;AN=5008;NS=2504;DP=18481;EAS_AF=0.119;AMR_AF=0.0836;AFR_AF=0.2799;EUR_AF=0.0427;SAS_AF=0.0644;AA=G|||;VT=SNP
5	152761499	rs186979931	C	A	100	PASS	AC=629;AF=0.125599;AN=5008;NS=2504;DP=19607;EAS_AF=0.2718;AMR_AF=0.2795;AFR_AF=0.0023;EUR_AF=0.0755;SAS_AF=0.0838;AA=C|||;VT=SNP
5	152762028	rs160156	T	C	100	PASS	AC=2946;AF=0.588259;AN=5008;NS=2504;DP=20176;EAS_AF=0.7173;AMR_AF=0.6859;AFR_AF=0.3139;EUR_AF=0.6412;SAS_AF=0.7025;AA=C|||;VT=SNP
5	152762066	rs138074201	C	T	100	PASS	AC=248;AF=0.0495208;AN=5008;NS=2504;DP=20266;EAS_AF=0.1141;AMR_AF=0.0403;AFR_AF=0.003;EUR_AF=0.0408;SAS_AF=0.0613;AA=C|||;VT=SNP
5	152762228	rs160157	A	G	100	PASS	AC=2946;AF=0.588259;AN=5008;NS=2504;DP=19915;EAS_AF=0.7173;AMR_AF=0.6859;AFR_AF=0.3139;EUR_AF=0.6412;SAS_AF=0.7025;AA=G|||;VT=SNP
5	152762248	rs160158	T	C	100	PASS	AC=2947;AF=0.588458;AN=5008;NS=2504;DP=19498;EAS_AF=0.7173;AMR_AF=0.6859;AFR_AF=0.3139;EUR_AF=0.6412;SAS_AF=0.7035;AA=t|||;VT=SNP
5	152763890	rs160161	C	A	100	PASS	AC=2946;AF=0.588259;AN=5008;NS=2504;DP=19760;EAS_AF=0.7173;AMR_AF=0.6859;AFR_AF=0.3139;EUR_AF=0.6412;SAS_AF=0.7025;AA=A|||;VT=SNP
5	152766034	rs143309674	T	C	100	PASS	AC=331;AF=0.0660942;AN=5008;NS=2504;DP=21037;EAS_AF=0.1627;AMR_AF=0.0504;AFR_AF=0.0045;EUR_AF=0.0835;SAS_AF=0.0429;AA=T|||;VT=SNP
5	152766149	rs304849	A	G	100	PASS	AC=1916;AF=0.382588;AN=5008;NS=2504;DP=20542;EAS_AF=0.5823;AMR_AF=0.487;AFR_AF=0.1959;EUR_AF=0.2505;SAS_AF=0.4908;AA=A|||;VT=SNP
5	152767223	rs59590739	T	A	100	PASS	AC=1002;AF=0.20008;AN=5008;NS=2504;DP=14158;EAS_AF=0.1349;AMR_AF=0.1945;AFR_AF=0.0983;EUR_AF=0.3907;SAS_AF=0.2127;AA=T|||;VT=SNP
5	152769706	rs304843	T	G	100	PASS	AC=3416;AF=0.682109;AN=5008;NS=2504;DP=18554;EAS_AF=0.7183;AMR_AF=0.8141;AFR_AF=0.354;EUR_AF=0.835;SAS_AF=0.8374;AA=T|||;VT=SNP
5	152770550	rs10035974	G	A	100	PASS	AC=628;AF=0.125399;AN=5008;NS=2504;DP=17524;EAS_AF=0.119;AMR_AF=0.0807;AFR_AF=0.2617;EUR_AF=0.0427;SAS_AF=0.0644;AA=G|||;VT=SNP
5	152770561	rs304844	T	G	100	PASS	AC=2880;AF=0.57508;AN=5008;NS=2504;DP=17965;EAS_AF=0.7173;AMR_AF=0.6801;AFR_AF=0.2693;EUR_AF=0.6402;SAS_AF=0.7004;AA=T|||;VT=SNP
5	152770673	rs76884791	G	A	100	PASS	AC=290;AF=0.0579073;AN=5008;NS=2504;DP=14975;EAS_AF=0.119;AMR_AF=0.0447;AFR_AF=0.0272;EUR_AF=0.0408;SAS_AF=0.0634;AA=G|||;VT=SNP
5	152771088	rs186242	A	G	100	PASS	AC=2881;AF=0.57528;AN=5008;NS=2504;DP=17342;EAS_AF=0.7173;AMR_AF=0.6816;AFR_AF=0.2693;EUR_AF=0.6402;SAS_AF=0.7004;AA=A|||;VT=SNP
5	152771642	rs304845	G	C	100	PASS	AC=2881;AF=0.57528;AN=5008;NS=2504;DP=19412;EAS_AF=0.7173;AMR_AF=0.6816;AFR_AF=0.2693;EUR_AF=0.6402;SAS_AF=0.7004;AA=G|||;VT=SNP
5	152771783	rs304846	T	C	100	PASS	AC=3606;AF=0.720048;AN=5008;NS=2504;DP=19402;EAS_AF=0.8363;AMR_AF=0.768;AFR_AF=0.5998;EUR_AF=0.6829;SAS_AF=0.7669;AA=C|||;VT=SNP
5	152772852	rs160063	G	A	100	PASS	AC=2978;AF=0.594649;AN=5008;NS=2504;DP=19401;EAS_AF=0.7173;AMR_AF=0.6873;AFR_AF=0.3366;EUR_AF=0.6412;SAS_AF=0.7035;AA=G|||;VT=SNP
5	152773272	rs160064	C	T	100	PASS	AC=2850;AF=0.569089;AN=5008;NS=2504;DP=18487;EAS_AF=0.7173;AMR_AF=0.6801;AFR_AF=0.2466;EUR_AF=0.6402;SAS_AF=0.7004;AA=C|||;VT=SNP
5	152774428	rs160151	T	C	100	PASS	AC=2852;AF=0.569489;AN=5008;NS=2504;DP=18810;EAS_AF=0.7183;AMR_AF=0.6801;AFR_AF=0.2466;EUR_AF=0.6412;SAS_AF=0.7004;AA=T|||;VT=SNP
5	152774615	rs2617272	A	C	100	PASS	AC=4048;AF=0.808307;AN=5008;NS=2504;DP=16241;EAS_AF=0.8423;AMR_AF=0.8948;AFR_AF=0.6142;EUR_AF=0.8777;SAS_AF=0.9029;AA=C|||;VT=SNP
5	152774616	rs2609680	G	T	100	PASS	AC=4051;AF=0.808906;AN=5008;NS=2504;DP=16273;EAS_AF=0.8442;AMR_AF=0.8948;AFR_AF=0.6142;EUR_AF=0.8787;SAS_AF=0.9029;AA=T|||;VT=SNP
5	152775942	rs184240	C	A	100	PASS	AC=450;AF=0.0898562;AN=5008;NS=2504;DP=17804;EAS_AF=0.004;AMR_AF=0.1657;AFR_AF=0.0628;EUR_AF=0.1133;SAS_AF=0.137;AA=C|||;VT=SNP
5	152776865	rs922426	T	C	100	PASS	AC=678;AF=0.135383;AN=5008;NS=2504;DP=17280;EAS_AF=0.2778;AMR_AF=0.2911;AFR_AF=0.003;EUR_AF=0.1044;SAS_AF=0.089;AA=T|||;VT=SNP
5	152776943	rs11167632	C	T	100	PASS	AC=1002;AF=0.20008;AN=5008;NS=2504;DP=17457;EAS_AF=0.1359;AMR_AF=0.1945;AFR_AF=0.0983;EUR_AF=0.3917;SAS_AF=0.2106;AA=C|||;VT=SNP
5	152777855	rs6877008	C	T	100	PASS	AC=697;AF=0.139177;AN=5008;NS=2504;DP=16131;EAS_AF=0.119;AMR_AF=0.0836;AFR_AF=0.3132;EUR_AF=0.0427;SAS_AF=0.0634;AA=c|||;VT=SNP
5	152778847	rs6882589	A	T	100	PASS	AC=725;AF=0.144768;AN=5008;NS=2504;DP=20123;EAS_AF=0.119;AMR_AF=0.0865;AFR_AF=0.3321;EUR_AF=0.0427;SAS_AF=0.0644;AA=T|||;VT=SNP
5	152778918	rs304841	C	T	100	PASS	AC=3618;AF=0.722444;AN=5008;NS=2504;DP=19810;EAS_AF=0.8423;AMR_AF=0.7695;AFR_AF=0.6044;EUR_AF=0.6819;SAS_AF=0.7669;AA=T|||;VT=SNP
5	152781628	rs13189392	C	T	100	PASS	AC=336;AF=0.0670927;AN=5008;NS=2504;DP=19279;EAS_AF=0.1518;AMR_AF=0.0519;AFR_AF=0.0151;EUR_AF=0.0855;SAS_AF=0.0419;AA=C|||;VT=SNP
5	152782048	rs72799286	T	C	100	PASS	AC=644;AF=0.128594;AN=5008;NS=2504;DP=16984;EAS_AF=0.2847;AMR_AF=0.2795;AFR_AF=0.0023;EUR_AF=0.0755;SAS_AF=0.0859;AA=T|||;VT=SNP
5	152783598	rs304842	T	C	100	PASS	AC=2863;AF=0.571685;AN=5008;NS=2504;DP=17484;EAS_AF=0.6935;AMR_AF=0.6916;AFR_AF=0.2436;EUR_AF=0.666;SAS_AF=0.7076;AA=T|||;VT=SNP
5	152784397	rs765275	T	A	100	PASS	AC=2106;AF=0.420527;AN=5008;NS=2504;DP=18788;EAS_AF=0.3065;AMR_AF=0.3055;AFR_AF=0.7118;EUR_AF=0.337;SAS_AF=0.3119;AA=A|||;VT=SNP
5	152785000	rs11167633	T	C	100	PASS	AC=1094;AF=0.21845;AN=5008;NS=2504;DP=20262;EAS_AF=0.1359;AMR_AF=0.2133;AFR_AF=0.1324;EUR_AF=0.4066;SAS_AF=0.2301;AA=T|||;VT=SNP
5	152786520	rs1423466	T	C	100	PASS	AC=3150;AF=0.628994;AN=5008;NS=2504;DP=18237;EAS_AF=0.7331;AMR_AF=0.6614;AFR_AF=0.4289;EUR_AF=0.7008;SAS_AF=0.6953;AA=N|||;VT=SNP
5	152787454	rs1019738	G	A	100	PASS	AC=835;AF=0.166733;AN=5008;NS=2504;DP=20255;EAS_AF=0.123;AMR_AF=0.1484;AFR_AF=0.093;EUR_AF=0.2515;SAS_AF=0.2372;AA=G|||;VT=SNP
5	152789621	rs2927585	A	G	100	PASS	AC=4313;AF=0.861222;AN=5008;NS=2504;DP=20160;EAS_AF=0.8929;AMR_AF=0.9337;AFR_AF=0.7171;EUR_AF=0.9394;SAS_AF=0.8916;AA=G|||;VT=SNP
5	152789711	rs4958644	A	G	100	PASS	AC=729;AF=0.145567;AN=5008;NS=2504;DP=20523;EAS_AF=0.1567;AMR_AF=0.1643;AFR_AF=0.2496;EUR_AF=0.0706;SAS_AF=0.0573;AA=A|||;VT=SNP
5	152790163	rs4958645	A	G	100	PASS	AC=1674;AF=0.334265;AN=5008;NS=2504;DP=18522;EAS_AF=0.2798;AMR_AF=0.3184;AFR_AF=0.4244;EUR_AF=0.3221;SAS_AF=0.2924;AA=A|||;VT=SNP
5	152791022	rs7703007	T	C	100	PASS	AC=731;AF=0.145966;AN=5008;NS=2504;DP=15132;EAS_AF=0.1567;AMR_AF=0.1671;AFR_AF=0.2504;EUR_AF=0.0696;SAS_AF=0.0573;AA=N|||;VT=SNP
5	152791465	rs1871164	G	A	100	PASS	AC=2108;AF=0.420927;AN=5008;NS=2504;DP=17877;EAS_AF=0.6062;AMR_AF=0.5144;AFR_AF=0.1589;EUR_AF=0.4751;SAS_AF=0.4622;AA=G|||;VT=SNP
5	152792560	rs116182433	T	C	100	PASS	AC=179;AF=0.0357428;AN=5008;NS=2504;DP=17585;EAS_AF=0.0238;AMR_AF=0.0231;AFR_AF=0.0023;EUR_AF=0.0487;SAS_AF=0.089;AA=T|||;VT=SNP
5	152792737	rs10076894	C	T	100	PASS	AC=1624;AF=0.324281;AN=5008;NS=2504;DP=17818;EAS_AF=0.6002;AMR_AF=0.4121;AFR_AF=0.0923;EUR_AF=0.2942;SAS_AF=0.3221;AA=C|||;VT=SNP
5	152794363	rs10050987	C	T	100	PASS	AC=2132;AF=0.425719;AN=5008;NS=2504;DP=19921;EAS_AF=0.5982;AMR_AF=0.5086;AFR_AF=0.2118;EUR_AF=0.4453;SAS_AF=0.4581;AA=C|||;VT=SNP
5	152795131	rs13159257	A	G	100	PASS	AC=679;AF=0.135583;AN=5008;NS=2504;DP=15672;EAS_AF=0.1181;AMR_AF=0.1398;AFR_AF=0.0113;EUR_AF=0.2406;SAS_AF=0.2106;AA=A|||;VT=SNP
5	152796367	rs76513047	C	T	100	PASS	AC=992;AF=0.198083;AN=5008;NS=2504;DP=13353;EAS_AF=0.4315;AMR_AF=0.2767;AFR_AF=0.0393;EUR_AF=0.0755;SAS_AF=0.2423;AA=C|||;VT=SNP
5	152797679	rs13361457	C	T	100	PASS	AC=1599;AF=0.319289;AN=5008;NS=2504;DP=20119;EAS_AF=0.5942;AMR_AF=0.3948;AFR_AF=0.1172;EUR_AF=0.2624;SAS_AF=0.3139;AA=C|||;VT=SNP
5	152797984	rs2913309	G	C	100	PASS	AC=4505;AF=0.899561;AN=5008;NS=2504;DP=18812;EAS_AF=0.9772;AMR_AF=0.9409;AFR_AF=0.7844;EUR_AF=0.9453;SAS_AF=0.8988;AA=C|||;VT=SNP
5	152798614	rs1019507	C	A	100	PASS	AC=2127;AF=0.42472;AN=5008;NS=2504;DP=19181;EAS_AF=0.5972;AMR_AF=0.5058;AFR_AF=0.2133;EUR_AF=0.4453;SAS_AF=0.454;AA=A|||;VT=SNP
5	152799023	rs13186377	A	G	100	PASS	AC=682;AF=0.136182;AN=5008;NS=2504;DP=20926;EAS_AF=0.119;AMR_AF=0.1427;AFR_AF=0.0106;EUR_AF=0.2406;SAS_AF=0.2117;AA=A|||;VT=SNP
5	152800002	rs75181861	C	T	100	PASS	AC=175;AF=0.0349441;AN=5008;NS=2504;DP=18882;EAS_AF=0.0188;AMR_AF=0.0245;AFR_AF=0.0038;EUR_AF=0.0487;SAS_AF=0.0869;AA=C|||;VT=SNP
5	152801466	rs1600146	C	G	100	PASS	AC=980;AF=0.195687;AN=5008;NS=2504;DP=16057;EAS_AF=0.4306;AMR_AF=0.2896;AFR_AF=0.0295;EUR_AF=0.0775;SAS_AF=0.2331;AA=C|||;VT=SNP
5	152802272	rs1031845	C	G	100	PASS	AC=2411;AF=0.48143;AN=5008;NS=2504;DP=17355;EAS_AF=0.1022;AMR_AF=0.5;AFR_AF=0.525;EUR_AF=0.6809;SAS_AF=0.5951;AA=G|||;VT=SNP
5	152802553	rs13169527	G	T	100	PASS	AC=1579;AF=0.315296;AN=5008;NS=2504;DP=19532;EAS_AF=0.1052;AMR_AF=0.2565;AFR_AF=0.3888;EUR_AF=0.4135;SAS_AF=0.3732;AA=G|||;VT=SNP
5	152803817	rs10043888	A	G	100	PASS	AC=2171;AF=0.433506;AN=5008;NS=2504;DP=18316;EAS_AF=0.8998;AMR_AF=0.4524;AFR_AF=0.2375;EUR_AF=0.2843;SAS_AF=0.3579;AA=A|||;VT=SNP
5	152803838	rs17114541	T	C	100	PASS	AC=799;AF=0.159545;AN=5008;NS=2504;DP=18930;EAS_AF=0.3661;AMR_AF=0.2666;AFR_AF=0.003;EUR_AF=0.0567;SAS_AF=0.1881;AA=T|||;VT=SNP
5	152803844	rs62400962	A	G	100	PASS	AC=798;AF=0.159345;AN=5008;NS=2504;DP=19229;EAS_AF=0.3651;AMR_AF=0.2666;AFR_AF=0.003;EUR_AF=0.0567;SAS_AF=0.1881;AA=A|||;VT=SNP
5	152803974	rs11167635	C	T	100	PASS	AC=2155;AF=0.430312;AN=5008;NS=2504;DP=19627;EAS_AF=0.8998;AMR_AF=0.4553;AFR_AF=0.2194;EUR_AF=0.2903;SAS_AF=0.3579;AA=C|||;VT=SNP
5	152804574	rs1600145	G	T	100	PASS	AC=2275;AF=0.454273;AN=5008;NS=2504;DP=20608;EAS_AF=0.0843;AMR_AF=0.4914;AFR_AF=0.438;EUR_AF=0.6779;SAS_AF=0.6012;AA=T|||;VT=SNP
5	152806220	rs13190209	C	T	100	PASS	AC=954;AF=0.190495;AN=5008;NS=2504;DP=16952;EAS_AF=0.0804;AMR_AF=0.17;AFR_AF=0.2133;EUR_AF=0.2783;SAS_AF=0.1973;AA=C|||;VT=SNP
5	152806290	rs4958340	C	T	100	PASS	AC=1568;AF=0.313099;AN=5008;NS=2504;DP=18063;EAS_AF=0.6181;AMR_AF=0.4164;AFR_AF=0.0802;EUR_AF=0.2356;SAS_AF=0.32;AA=C|||;VT=SNP
5	152806345	rs13172447	T	C	100	PASS	AC=2274;AF=0.454073;AN=5008;NS=2504;DP=18479;EAS_AF=0.0843;AMR_AF=0.4914;AFR_AF=0.438;EUR_AF=0.6769;SAS_AF=0.6012;AA=C|||;VT=SNP
5	152807831	rs1904137	C	T	100	PASS	AC=2734;AF=0.545927;AN=5008;NS=2504;DP=15634;EAS_AF=0.9157;AMR_AF=0.5086;AFR_AF=0.562;EUR_AF=0.3231;SAS_AF=0.3988;AA=C|||;VT=SNP
5	152807900	rs13168647	G	C	100	PASS	AC=954;AF=0.190495;AN=5008;NS=2504;DP=15342;EAS_AF=0.0804;AMR_AF=0.17;AFR_AF=0.2133;EUR_AF=0.2783;SAS_AF=0.1973;AA=G|||;VT=SNP
5	152807987	rs72799299	C	T	100	PASS	AC=403;AF=0.0804712;AN=5008;NS=2504;DP=15258;EAS_AF=0.2817;AMR_AF=0.0303;AFR_AF=0.0038;EUR_AF=0.0557;SAS_AF=0.0378;AA=C|||;VT=SNP
5	152808549	rs4246042	G	C	100	PASS	AC=2182;AF=0.435703;AN=5008;NS=2504;DP=18883;EAS_AF=0.8998;AMR_AF=0.4582;AFR_AF=0.2375;EUR_AF=0.2913;SAS_AF=0.3579;AA=G|||;VT=SNP
5	152808568	rs4632855	A	C	100	PASS	AC=2735;AF=0.546126;AN=5008;NS=2504;DP=19185;EAS_AF=0.9157;AMR_AF=0.5086;AFR_AF=0.5628;EUR_AF=0.3231;SAS_AF=0.3988;AA=C|||;VT=SNP
5	152810464	rs11743215	C	T	100	PASS	AC=953;AF=0.190296;AN=5008;NS=2504;DP=20746;EAS_AF=0.0804;AMR_AF=0.17;AFR_AF=0.2133;EUR_AF=0.2783;SAS_AF=0.1963;AA=C|||;VT=SNP
5	152811071	rs78199988	T	C	100	PASS	AC=231;AF=0.0461262;AN=5008;NS=2504;DP=18636;EAS_AF=0.0159;AMR_AF=0.0245;AFR_AF=0.1165;EUR_AF=0.0239;SAS_AF=0.0204;AA=T|||;VT=SNP
5	152811326	rs34023196	G	A	100	PASS	AC=666;AF=0.132987;AN=5008;NS=2504;DP=19352;EAS_AF=0.0804;AMR_AF=0.1427;AFR_AF=0.0136;EUR_AF=0.2744;SAS_AF=0.1963;AA=G|||;VT=SNP
5	152815282	rs7721208	G	T	100	PASS	AC=2674;AF=0.533946;AN=5008;NS=2504;DP=22622;EAS_AF=0.9147;AMR_AF=0.5043;AFR_AF=0.5113;EUR_AF=0.3231;SAS_AF=0.41;AA=T|||;VT=SNP
5	152815591	rs17585983	C	T	100	PASS	AC=953;AF=0.190296;AN=5008;NS=2504;DP=21893;EAS_AF=0.0813;AMR_AF=0.17;AFR_AF=0.2126;EUR_AF=0.2783;SAS_AF=0.1963;AA=C|||;VT=SNP
5	152816011	rs13155623	T	C	100	PASS	AC=952;AF=0.190096;AN=5008;NS=2504;DP=20987;EAS_AF=0.0813;AMR_AF=0.17;AFR_AF=0.2126;EUR_AF=0.2783;SAS_AF=0.1953;AA=T|||;VT=SNP
5	152816139	rs4958650	G	A	100	PASS	AC=419;AF=0.0836661;AN=5008;NS=2504;DP=20506;EAS_AF=0.1667;AMR_AF=0.1153;AFR_AF=0.0015;EUR_AF=0.0427;SAS_AF=0.1288;AA=G|||;VT=SNP
5	152816489	rs4246043	C	T	100	PASS	AC=2172;AF=0.433706;AN=5008;NS=2504;DP=20293;EAS_AF=0.8988;AMR_AF=0.4568;AFR_AF=0.2307;EUR_AF=0.2913;SAS_AF=0.3589;AA=C|||;VT=SNP
5	152817363	rs6883921	T	C	100	PASS	AC=4097;AF=0.818091;AN=5008;NS=2504;DP=21498;EAS_AF=0.997;AMR_AF=0.7522;AFR_AF=0.829;EUR_AF=0.7356;SAS_AF=0.7505;AA=C|||;VT=SNP
5	152817611	rs1600143	A	C	100	PASS	AC=2243;AF=0.447883;AN=5008;NS=2504;DP=19510;EAS_AF=0.8988;AMR_AF=0.4611;AFR_AF=0.2821;EUR_AF=0.2913;SAS_AF=0.3589;AA=A|||;VT=SNP
5	152818937	rs10463247	G	A	100	PASS	AC=401;AF=0.0800719;AN=5008;NS=2504;DP=20395;EAS_AF=0.2808;AMR_AF=0.0303;AFR_AF=0.0038;EUR_AF=0.0547;SAS_AF=0.0378;AA=G|||;VT=SNP
5	152819263	rs4958341	C	T	100	PASS	AC=2737;AF=0.546526;AN=5008;NS=2504;DP=20141;EAS_AF=0.9157;AMR_AF=0.5086;AFR_AF=0.5635;EUR_AF=0.3231;SAS_AF=0.3998;AA=C|||;VT=SNP
5	152819604	rs4958651	C	G	100	PASS	AC=1158;AF=0.23123;AN=5008;NS=2504;DP=16362;EAS_AF=0.0962;AMR_AF=0.1902;AFR_AF=0.295;EUR_AF=0.3062;SAS_AF=0.2362;AA=C|||;VT=SNP
5	152819661	rs4958652	C	T	100	PASS	AC=4097;AF=0.818091;AN=5008;NS=2504;DP=16679;EAS_AF=0.997;AMR_AF=0.7522;AFR_AF=0.829;EUR_AF=0.7356;SAS_AF=0.7505;AA=T|||;VT=SNP
5	152820419	rs10463333	C	T	100	PASS	AC=2206;AF=0.440495;AN=5008;NS=2504;DP=17364;EAS_AF=0.8998;AMR_AF=0.4611;AFR_AF=0.2534;EUR_AF=0.2913;SAS_AF=0.3589;AA=C|||;VT=SNP
5	152821442	rs4958342	G	C	100	PASS	AC=2206;AF=0.440495;AN=5008;NS=2504;DP=17902;EAS_AF=0.8998;AMR_AF=0.4611;AFR_AF=0.2534;EUR_AF=0.2913;SAS_AF=0.3589;AA=G|||;VT=SNP
5	152821589	rs4958655	A	G	100	PASS	AC=2185;AF=0.436302;AN=5008;NS=2504;DP=19893;EAS_AF=0.8998;AMR_AF=0.4582;AFR_AF=0.239;EUR_AF=0.2913;SAS_AF=0.3589;AA=A|||;VT=SNP
5	152822494	rs7730730	G	A	100	PASS	AC=3604;AF=0.719649;AN=5008;NS=2504;DP=16799;EAS_AF=0.9812;AMR_AF=0.7046;AFR_AF=0.5477;EUR_AF=0.7038;SAS_AF=0.7096;AA=A|||;VT=SNP
5	152822616	rs17114556	G	A	100	PASS	AC=799;AF=0.159545;AN=5008;NS=2504;DP=15679;EAS_AF=0.3661;AMR_AF=0.2666;AFR_AF=0.003;EUR_AF=0.0567;SAS_AF=0.1881;AA=G|||;VT=SNP
5	152822869	rs55748671	G	A	100	PASS	AC=492;AF=0.0982428;AN=5008;NS=2504;DP=16422;EAS_AF=0.0159;AMR_AF=0.0476;AFR_AF=0.2806;EUR_AF=0.0318;SAS_AF=0.0409;AA=G|||;VT=SNP
5	152822875	rs7731120	C	T	100	PASS	AC=4097;AF=0.818091;AN=5008;NS=2504;DP=16257;EAS_AF=0.997;AMR_AF=0.7522;AFR_AF=0.829;EUR_AF=0.7356;SAS_AF=0.7505;AA=T|||;VT=SNP
5	152823984	rs10064224	A	T	100	PASS	AC=2206;AF=0.440495;AN=5008;NS=2504;DP=14289;EAS_AF=0.8998;AMR_AF=0.4611;AFR_AF=0.2534;EUR_AF=0.2913;SAS_AF=0.3589;AA=T|||;VT=SNP
5	152824653	rs62382795	A	G	100	PASS	AC=1546;AF=0.308706;AN=5008;NS=2504;DP=19058;EAS_AF=0.619;AMR_AF=0.4135;AFR_AF=0.0628;EUR_AF=0.2366;SAS_AF=0.3211;AA=A|||;VT=SNP
5	152824797	rs17114562	G	A	100	PASS	AC=491;AF=0.0980431;AN=5008;NS=2504;DP=21031;EAS_AF=0.0159;AMR_AF=0.0476;AFR_AF=0.2799;EUR_AF=0.0318;SAS_AF=0.0409;AA=G|||;VT=SNP
5	152825092	rs4958343	G	A	100	PASS	AC=1095;AF=0.21865;AN=5008;NS=2504;DP=21984;EAS_AF=0.0813;AMR_AF=0.2161;AFR_AF=0.0938;EUR_AF=0.4056;SAS_AF=0.3384;AA=G|||;VT=SNP
5	152826064	rs17114564	T	C	100	PASS	AC=491;AF=0.0980431;AN=5008;NS=2504;DP=19679;EAS_AF=0.0159;AMR_AF=0.0476;AFR_AF=0.2799;EUR_AF=0.0318;SAS_AF=0.0409;AA=T|||;VT=SNP
5	152826444	rs4958656	T	C	100	PASS	AC=2185;AF=0.436302;AN=5008;NS=2504;DP=15639;EAS_AF=0.8998;AMR_AF=0.4582;AFR_AF=0.239;EUR_AF=0.2913;SAS_AF=0.3589;AA=T|||;VT=SNP
5	152827045	rs73280309	C	T	100	PASS	AC=490;AF=0.0978435;AN=5008;NS=2504;DP=19837;EAS_AF=0.0159;AMR_AF=0.0476;AFR_AF=0.2791;EUR_AF=0.0318;SAS_AF=0.0409;AA=C|||;VT=SNP
5	152827716	rs2115486	A	G	100	PASS	AC=2697;AF=0.538538;AN=5008;NS=2504;DP=19185;EAS_AF=0.9157;AMR_AF=0.5086;AFR_AF=0.5333;EUR_AF=0.3231;SAS_AF=0.3998;AA=G|||;VT=SNP
5	152828051	rs2162980	T	C	100	PASS	AC=2707;AF=0.540535;AN=5008;NS=2504;DP=17992;EAS_AF=0.9157;AMR_AF=0.5086;AFR_AF=0.5333;EUR_AF=0.3231;SAS_AF=0.41;AA=C|||;VT=SNP
5	152828910	rs17114566	A	C	100	PASS	AC=491;AF=0.0980431;AN=5008;NS=2504;DP=21214;EAS_AF=0.0159;AMR_AF=0.0476;AFR_AF=0.2799;EUR_AF=0.0318;SAS_AF=0.0409;AA=A|||;VT=SNP
5	152829035	rs73280315	C	T	100	PASS	AC=490;AF=0.0978435;AN=5008;NS=2504;DP=19429;EAS_AF=0.0159;AMR_AF=0.0476;AFR_AF=0.2791;EUR_AF=0.0318;SAS_AF=0.0409;AA=C|||;VT=SNP
5	152831939	rs142422059	T	C	100	PASS	AC=1102;AF=0.220048;AN=5008;NS=2504;DP=21042;EAS_AF=0.0823;AMR_AF=0.2176;AFR_AF=0.0946;EUR_AF=0.4085;SAS_AF=0.3395;AA=-|||;VT=SNP
5	152832001	rs58371778	C	T	100	PASS	AC=520;AF=0.103834;AN=5008;NS=2504;DP=20800;EAS_AF=0.0159;AMR_AF=0.0548;AFR_AF=0.298;EUR_AF=0.0318;SAS_AF=0.0409;AA=-|||;VT=SNP
5	152832062	rs56691914	A	C	100	PASS	AC=499;AF=0.0996406;AN=5008;NS=2504;DP=19190;EAS_AF=0.0159;AMR_AF=0.0533;AFR_AF=0.2829;EUR_AF=0.0318;SAS_AF=0.0409;AA=-|||;VT=SNP
5	152832275	rs59323472	G	A	100	PASS	AC=519;AF=0.103634;AN=5008;NS=2504;DP=17835;EAS_AF=0.0159;AMR_AF=0.0548;AFR_AF=0.2973;EUR_AF=0.0318;SAS_AF=0.0409;AA=-|||;VT=SNP
5	152832444	rs145728407	C	T	100	PASS	AC=520;AF=0.103834;AN=5008;NS=2504;DP=17190;EAS_AF=0.0159;AMR_AF=0.0562;AFR_AF=0.2973;EUR_AF=0.0318;SAS_AF=0.0409;AA=-|||;VT=SNP
5	152832821	rs183720327	A	G	100	PASS	AC=519;AF=0.103634;AN=5008;NS=2504;DP=17173;EAS_AF=0.0159;AMR_AF=0.0548;AFR_AF=0.2973;EUR_AF=0.0318;SAS_AF=0.0409;AA=-|||;VT=SNP
5	152833891	rs6865266	T	C	100	PASS	AC=520;AF=0.103834;AN=5008;NS=2504;DP=15719;EAS_AF=0.0159;AMR_AF=0.0548;AFR_AF=0.298;EUR_AF=0.0318;SAS_AF=0.0409;AA=-|||;VT=SNP
5	152834085	rs6888737	G	A	100	PASS	AC=519;AF=0.103634;AN=5008;NS=2504;DP=15292;EAS_AF=0.0159;AMR_AF=0.0548;AFR_AF=0.2973;EUR_AF=0.0318;SAS_AF=0.0409;AA=-|||;VT=SNP
5	152834091	rs6869523	T	G	100	PASS	AC=519;AF=0.103634;AN=5008;NS=2504;DP=15374;EAS_AF=0.0159;AMR_AF=0.0548;AFR_AF=0.2973;EUR_AF=0.0318;SAS_AF=0.0409;AA=-|||;VT=SNP
5	152834373	rs6889252	G	T	100	PASS	AC=498;AF=0.0994409;AN=5008;NS=2504;DP=17167;EAS_AF=0.0159;AMR_AF=0.0519;AFR_AF=0.2829;EUR_AF=0.0318;SAS_AF=0.0409;AA=-|||;VT=SNP
5	152834400	rs6889267	G	A	100	PASS	AC=526;AF=0.105032;AN=5008;NS=2504;DP=17070;EAS_AF=0.0228;AMR_AF=0.0548;AFR_AF=0.2973;EUR_AF=0.0318;SAS_AF=0.0409;AA=-|||;VT=SNP
5	152835647	rs17114570	C	T	100	PASS	AC=498;AF=0.0994409;AN=5008;NS=2504;DP=19468;EAS_AF=0.0159;AMR_AF=0.0519;AFR_AF=0.2829;EUR_AF=0.0318;SAS_AF=0.0409;AA=C|||;VT=SNP
5	152836096	rs13190147	G	A	100	PASS	AC=1042;AF=0.208067;AN=5008;NS=2504;DP=19833;EAS_AF=0.0813;AMR_AF=0.2161;AFR_AF=0.0507;EUR_AF=0.4085;SAS_AF=0.3395;AA=G|||;VT=SNP
5	152836468	rs17114571	G	A	100	PASS	AC=520;AF=0.103834;AN=5008;NS=2504;DP=18798;EAS_AF=0.0159;AMR_AF=0.0548;AFR_AF=0.298;EUR_AF=0.0318;SAS_AF=0.0409;AA=g|||;VT=SNP
5	152836946	rs17114573	C	T	100	PASS	AC=403;AF=0.0804712;AN=5008;NS=2504;DP=20391;EAS_AF=0.2808;AMR_AF=0.0303;AFR_AF=0.0053;EUR_AF=0.0547;SAS_AF=0.0378;AA=C|||;VT=SNP
5	152836987	rs11738005	A	C	100	PASS	AC=1099;AF=0.219449;AN=5008;NS=2504;DP=19761;EAS_AF=0.0823;AMR_AF=0.2176;AFR_AF=0.0923;EUR_AF=0.4085;SAS_AF=0.3395;AA=A|||;VT=SNP
5	152838052	rs512938	T	C	100	PASS	AC=523;AF=0.104433;AN=5008;NS=2504;DP=16593;EAS_AF=0.0169;AMR_AF=0.0576;AFR_AF=0.298;EUR_AF=0.0318;SAS_AF=0.0409;AA=T|||;VT=SNP
5	152839315	rs530376	A	G	100	PASS	AC=2142;AF=0.427716;AN=5008;NS=2504;DP=17935;EAS_AF=0.1161;AMR_AF=0.304;AFR_AF=0.7201;EUR_AF=0.4404;SAS_AF=0.4284;AA=A|||;VT=SNP
5	152839472	rs473625	G	T	100	PASS	AC=542;AF=0.108227;AN=5008;NS=2504;DP=19014;EAS_AF=0.0327;AMR_AF=0.0576;AFR_AF=0.2995;EUR_AF=0.0318;SAS_AF=0.0419;AA=G|||;VT=SNP
5	152839987	rs563607	C	G	100	PASS	AC=1955;AF=0.390375;AN=5008;NS=2504;DP=17148;EAS_AF=0.1151;AMR_AF=0.2983;AFR_AF=0.6029;EUR_AF=0.4404;SAS_AF=0.4008;AA=G|||;VT=SNP
5	152840197	rs577665	T	C	100	PASS	AC=541;AF=0.108027;AN=5008;NS=2504;DP=18551;EAS_AF=0.0327;AMR_AF=0.0562;AFR_AF=0.2995;EUR_AF=0.0318;SAS_AF=0.0419;AA=T|||;VT=SNP
5	152840815	rs551059	A	C	100	PASS	AC=542;AF=0.108227;AN=5008;NS=2504;DP=20674;EAS_AF=0.0327;AMR_AF=0.0562;AFR_AF=0.3003;EUR_AF=0.0318;SAS_AF=0.0419;AA=A|||;VT=SNP
5	152841318	rs546396	A	G	100	PASS	AC=542;AF=0.108227;AN=5008;NS=2504;DP=22243;EAS_AF=0.0327;AMR_AF=0.0562;AFR_AF=0.3003;EUR_AF=0.0318;SAS_AF=0.0419;AA=G|||;VT=SNP
5	152841607	rs522610	T	C	100	PASS	AC=542;AF=0.108227;AN=5008;NS=2504;DP=21339;EAS_AF=0.0327;AMR_AF=0.0562;AFR_AF=0.3003;EUR_AF=0.0318;SAS_AF=0.0419;AA=T|||;VT=SNP
5	152842027	rs17586726	G	A	100	PASS	AC=668;AF=0.133387;AN=5008;NS=2504;DP=20194;EAS_AF=0.0813;AMR_AF=0.1427;AFR_AF=0.0136;EUR_AF=0.2704;SAS_AF=0.2014;AA=A|||;VT=SNP
5	152842463	rs498660	C	T	100	PASS	AC=845;AF=0.16873;AN=5008;NS=2504;DP=21591;EAS_AF=0.0327;AMR_AF=0.0821;AFR_AF=0.503;EUR_AF=0.0358;SAS_AF=0.0552;AA=T|||;VT=SNP
5	152842992	rs55784325	C	T	100	PASS	AC=1583;AF=0.316094;AN=5008;NS=2504;DP=16486;EAS_AF=0.6022;AMR_AF=0.4135;AFR_AF=0.1082;EUR_AF=0.2386;SAS_AF=0.3129;AA=c|||;VT=SNP
5	152842993	rs11747073	G	A	100	PASS	AC=1056;AF=0.210863;AN=5008;NS=2504;DP=16535;EAS_AF=0.0823;AMR_AF=0.2161;AFR_AF=0.059;EUR_AF=0.4046;SAS_AF=0.3456;AA=G|||;VT=SNP
5	152845246	rs519968	A	G	100	PASS	AC=554;AF=0.110623;AN=5008;NS=2504;DP=18280;EAS_AF=0.0327;AMR_AF=0.0562;AFR_AF=0.3003;EUR_AF=0.0318;SAS_AF=0.0542;AA=A|||;VT=SNP
5	152845513	rs512885	C	T	100	PASS	AC=555;AF=0.110823;AN=5008;NS=2504;DP=17947;EAS_AF=0.0327;AMR_AF=0.0562;AFR_AF=0.3011;EUR_AF=0.0318;SAS_AF=0.0542;AA=C|||;VT=SNP
5	152846102	rs568014	C	T	100	PASS	AC=542;AF=0.108227;AN=5008;NS=2504;DP=18452;EAS_AF=0.0327;AMR_AF=0.0562;AFR_AF=0.3003;EUR_AF=0.0318;SAS_AF=0.0419;AA=C|||;VT=SNP
5	152846195	rs506622	G	A	100	PASS	AC=546;AF=0.109026;AN=5008;NS=2504;DP=21558;EAS_AF=0.0327;AMR_AF=0.0576;AFR_AF=0.3026;EUR_AF=0.0318;SAS_AF=0.0419;AA=G|||;VT=SNP
5	152847022	rs2914621	A	G	100	PASS	AC=4295;AF=0.857628;AN=5008;NS=2504;DP=20099;EAS_AF=0.998;AMR_AF=0.7622;AFR_AF=0.9486;EUR_AF=0.7356;SAS_AF=0.7832;AA=G|||;VT=SNP
5	152848097	rs558939	A	G	100	PASS	AC=543;AF=0.108427;AN=5008;NS=2504;DP=18123;EAS_AF=0.0327;AMR_AF=0.0562;AFR_AF=0.3003;EUR_AF=0.0318;SAS_AF=0.0429;AA=G|||;VT=SNP
5	152848521	rs555274	A	G	100	PASS	AC=543;AF=0.108427;AN=5008;NS=2504;DP=18652;EAS_AF=0.0327;AMR_AF=0.0562;AFR_AF=0.3011;EUR_AF=0.0318;SAS_AF=0.0419;AA=A|||;VT=SNP
5	152849312	rs526154	A	G	100	PASS	AC=521;AF=0.104034;AN=5008;NS=2504;DP=19866;EAS_AF=0.0327;AMR_AF=0.0533;AFR_AF=0.2859;EUR_AF=0.0318;SAS_AF=0.0419;AA=a|||;VT=SNP
5	152849597	rs519257	T	C	100	PASS	AC=542;AF=0.108227;AN=5008;NS=2504;DP=20411;EAS_AF=0.0327;AMR_AF=0.0562;AFR_AF=0.3003;EUR_AF=0.0318;SAS_AF=0.0419;AA=C|||;VT=SNP
5	152849791	rs577755	C	T	100	PASS	AC=4295;AF=0.857628;AN=5008;NS=2504;DP=15815;EAS_AF=0.998;AMR_AF=0.7622;AFR_AF=0.9486;EUR_AF=0.7356;SAS_AF=0.7832;AA=T|||;VT=SNP
5	152849856	rs516633	T	A	100	PASS	AC=542;AF=0.108227;AN=5008;NS=2504;DP=18807;EAS_AF=0.0327;AMR_AF=0.0562;AFR_AF=0.3003;EUR_AF=0.0318;SAS_AF=0.0419;AA=T|||;VT=SNP
5	152850264	rs512971	A	G	100	PASS	AC=542;AF=0.108227;AN=5008;NS=2504;DP=20793;EAS_AF=0.0327;AMR_AF=0.0562;AFR_AF=0.3003;EUR_AF=0.0318;SAS_AF=0.0419;AA=a|||;VT=SNP
5	152850550	rs570616	G	T	100	PASS	AC=542;AF=0.108227;AN=5008;NS=2504;DP=16891;EAS_AF=0.0327;AMR_AF=0.0562;AFR_AF=0.3003;EUR_AF=0.0318;SAS_AF=0.0419;AA=G|||;VT=SNP
5	152851118	rs937212	T	C	100	PASS	AC=542;AF=0.108227;AN=5008;NS=2504;DP=12649;EAS_AF=0.0327;AMR_AF=0.0562;AFR_AF=0.3003;EUR_AF=0.0318;SAS_AF=0.0419;AA=C|||;VT=SNP
5	152851598	rs2934131	C	T	100	PASS	AC=555;AF=0.110823;AN=5008;NS=2504;DP=18254;EAS_AF=0.0327;AMR_AF=0.0562;AFR_AF=0.3003;EUR_AF=0.0318;SAS_AF=0.0552;AA=T|||;VT=SNP
5	152852622	rs12518669	A	G	100	PASS	AC=2015;AF=0.402356;AN=5008;NS=2504;DP=17776;EAS_AF=0.8819;AMR_AF=0.451;AFR_AF=0.1309;EUR_AF=0.2952;SAS_AF=0.3507;AA=A|||;VT=SNP
5	152853043	rs13174618	T	C	100	PASS	AC=1067;AF=0.213059;AN=5008;NS=2504;DP=18951;EAS_AF=0.0823;AMR_AF=0.2161;AFR_AF=0.0673;EUR_AF=0.4046;SAS_AF=0.3456;AA=T|||;VT=SNP
5	152853528	rs509593	C	T	100	PASS	AC=542;AF=0.108227;AN=5008;NS=2504;DP=18925;EAS_AF=0.0327;AMR_AF=0.0562;AFR_AF=0.3003;EUR_AF=0.0318;SAS_AF=0.0419;AA=C|||;VT=SNP
5	152853858	rs479649	C	T	100	PASS	AC=668;AF=0.133387;AN=5008;NS=2504;DP=15631;EAS_AF=0.0516;AMR_AF=0.0908;AFR_AF=0.3502;EUR_AF=0.0348;SAS_AF=0.0562;AA=C|||;VT=SNP
5	152854015	rs568018	C	T	100	PASS	AC=535;AF=0.106829;AN=5008;NS=2504;DP=15259;EAS_AF=0.0347;AMR_AF=0.0533;AFR_AF=0.295;EUR_AF=0.0318;SAS_AF=0.0419;AA=C|||;VT=SNP
5	152854349	rs2162979	T	C	100	PASS	AC=409;AF=0.0816693;AN=5008;NS=2504;DP=21526;EAS_AF=0.2808;AMR_AF=0.036;AFR_AF=0.0053;EUR_AF=0.0567;SAS_AF=0.0378;AA=T|||;VT=SNP
5	152854899	rs1366609	G	A	100	PASS	AC=668;AF=0.133387;AN=5008;NS=2504;DP=17732;EAS_AF=0.0813;AMR_AF=0.1427;AFR_AF=0.0136;EUR_AF=0.2704;SAS_AF=0.2014;AA=G|||;VT=SNP
5	152855224	rs472603	C	T	100	PASS	AC=543;AF=0.108427;AN=5008;NS=2504;DP=17101;EAS_AF=0.0327;AMR_AF=0.0562;AFR_AF=0.3003;EUR_AF=0.0328;SAS_AF=0.0419;AA=T|||;VT=SNP
5	152856287	rs518277	A	G	100	PASS	AC=542;AF=0.108227;AN=5008;NS=2504;DP=17046;EAS_AF=0.0327;AMR_AF=0.0562;AFR_AF=0.3003;EUR_AF=0.0318;SAS_AF=0.0419;AA=A|||;VT=SNP
5	152856579	rs7724083	C	T	100	PASS	AC=1056;AF=0.210863;AN=5008;NS=2504;DP=17163;EAS_AF=0.0823;AMR_AF=0.2161;AFR_AF=0.059;EUR_AF=0.4046;SAS_AF=0.3456;AA=C|||;VT=SNP
5	152856580	rs66925399	A	G	100	PASS	AC=408;AF=0.0814696;AN=5008;NS=2504;DP=17138;EAS_AF=0.2817;AMR_AF=0.036;AFR_AF=0.0045;EUR_AF=0.0557;SAS_AF=0.0378;AA=A|||;VT=SNP
5	152856817	rs500324	T	C	100	PASS	AC=542;AF=0.108227;AN=5008;NS=2504;DP=14743;EAS_AF=0.0327;AMR_AF=0.0562;AFR_AF=0.3003;EUR_AF=0.0318;SAS_AF=0.0419;AA=T|||;VT=SNP
5	152857519	rs472477	C	A	100	PASS	AC=520;AF=0.103834;AN=5008;NS=2504;DP=20313;EAS_AF=0.0327;AMR_AF=0.0533;AFR_AF=0.2852;EUR_AF=0.0318;SAS_AF=0.0419;AA=C|||;VT=SNP
5	152858426	rs545957	A	C	100	PASS	AC=2166;AF=0.432508;AN=5008;NS=2504;DP=19376;EAS_AF=0.1151;AMR_AF=0.3055;AFR_AF=0.736;EUR_AF=0.4404;SAS_AF=0.4315;AA=C|||;VT=SNP
5	152858887	rs541544	G	C	100	PASS	AC=544;AF=0.108626;AN=5008;NS=2504;DP=20993;EAS_AF=0.0327;AMR_AF=0.0562;AFR_AF=0.3018;EUR_AF=0.0318;SAS_AF=0.0419;AA=T|||;VT=SNP
5	152859682	rs520730	C	A	100	PASS	AC=542;AF=0.108227;AN=5008;NS=2504;DP=19647;EAS_AF=0.0327;AMR_AF=0.0562;AFR_AF=0.3003;EUR_AF=0.0318;SAS_AF=0.0419;AA=C|||;VT=SNP
5	152861322	rs72800718	G	A	100	PASS	AC=469;AF=0.0936502;AN=5008;NS=2504;DP=19008;EAS_AF=0.1617;AMR_AF=0.111;AFR_AF=0.0083;EUR_AF=0.1531;SAS_AF=0.0654;AA=G|||;VT=SNP
5	152861509	rs6882575	A	G	100	PASS	AC=1586;AF=0.316693;AN=5008;NS=2504;DP=20095;EAS_AF=0.6022;AMR_AF=0.4135;AFR_AF=0.1074;EUR_AF=0.2416;SAS_AF=0.3139;AA=A|||;VT=SNP
5	152861959	rs513046	A	G	100	PASS	AC=543;AF=0.108427;AN=5008;NS=2504;DP=21486;EAS_AF=0.0327;AMR_AF=0.0562;AFR_AF=0.3011;EUR_AF=0.0318;SAS_AF=0.0419;AA=A|||;VT=SNP
5	152861990	rs560151	A	G	100	PASS	AC=2145;AF=0.428315;AN=5008;NS=2504;DP=21205;EAS_AF=0.1151;AMR_AF=0.304;AFR_AF=0.7216;EUR_AF=0.4404;SAS_AF=0.4305;AA=G|||;VT=SNP
5	152862930	rs11742573	G	A	100	PASS	AC=666;AF=0.132987;AN=5008;NS=2504;DP=19536;EAS_AF=0.0804;AMR_AF=0.1427;AFR_AF=0.0136;EUR_AF=0.2694;SAS_AF=0.2014;AA=G|||;VT=SNP
5	152863738	rs475379	C	A	100	PASS	AC=543;AF=0.108427;AN=5008;NS=2504;DP=20265;EAS_AF=0.0327;AMR_AF=0.0562;AFR_AF=0.3018;EUR_AF=0.0318;SAS_AF=0.0409;AA=C|||;VT=SNP
5	152864054	rs561961	C	T	100	PASS	AC=542;AF=0.108227;AN=5008;NS=2504;DP=21681;EAS_AF=0.0327;AMR_AF=0.0562;AFR_AF=0.3011;EUR_AF=0.0318;SAS_AF=0.0409;AA=T|||;VT=SNP
5	152864072	rs930101	G	A	100	PASS	AC=1065;AF=0.21266;AN=5008;NS=2504;DP=21578;EAS_AF=0.0813;AMR_AF=0.2161;AFR_AF=0.0673;EUR_AF=0.4036;SAS_AF=0.3456;AA=G|||;VT=SNP
5	152864455	rs76951638	G	A	100	PASS	AC=50;AF=0.00998403;AN=5008;NS=2504;DP=21155;EAS_AF=0.0159;AMR_AF=0.0058;AFR_AF=0.0015;EUR_AF=0.0229;SAS_AF=0.0051;AA=G|||;VT=SNP
5	152864614	rs66962502	G	C	100	PASS	AC=409;AF=0.0816693;AN=5008;NS=2504;DP=20130;EAS_AF=0.2827;AMR_AF=0.036;AFR_AF=0.0045;EUR_AF=0.0547;SAS_AF=0.0389;AA=G|||;VT=SNP
5	152865117	rs531648	T	C	100	PASS	AC=586;AF=0.117013;AN=5008;NS=2504;DP=17301;EAS_AF=0.0327;AMR_AF=0.0562;AFR_AF=0.3343;EUR_AF=0.0318;SAS_AF=0.0409;AA=C|||;VT=SNP
5	152865308	rs576969	G	C	100	PASS	AC=522;AF=0.104233;AN=5008;NS=2504;DP=16758;EAS_AF=0.0327;AMR_AF=0.0533;AFR_AF=0.2874;EUR_AF=0.0318;SAS_AF=0.0409;AA=G|||;VT=SNP
5	152865781	rs525208	T	C	100	PASS	AC=526;AF=0.105032;AN=5008;NS=2504;DP=16815;EAS_AF=0.0327;AMR_AF=0.0519;AFR_AF=0.2912;EUR_AF=0.0318;SAS_AF=0.0409;AA=T|||;VT=SNP
5	152866455	rs497956	T	A	100	PASS	AC=524;AF=0.104633;AN=5008;NS=2504;DP=19758;EAS_AF=0.0327;AMR_AF=0.0519;AFR_AF=0.289;EUR_AF=0.0318;SAS_AF=0.0419;AA=T|||;VT=SNP
5	152867348	rs578772	T	C	100	PASS	AC=4169;AF=0.832468;AN=5008;NS=2504;DP=19894;EAS_AF=0.998;AMR_AF=0.8429;AFR_AF=0.7678;EUR_AF=0.7356;SAS_AF=0.8415;AA=C|||;VT=SNP
5	152867729	rs35621169	C	T	100	PASS	AC=751;AF=0.14996;AN=5008;NS=2504;DP=20136;EAS_AF=0.1012;AMR_AF=0.1268;AFR_AF=0.0106;EUR_AF=0.2704;SAS_AF=0.2812;AA=C|||;VT=SNP
5	152868437	rs548294	T	C	100	PASS	AC=3335;AF=0.665935;AN=5008;NS=2504;DP=17090;EAS_AF=0.7252;AMR_AF=0.6527;AFR_AF=0.6422;EUR_AF=0.6024;SAS_AF=0.7117;AA=C|||;VT=SNP
5	152869624	rs3792766	A	G	100	PASS	AC=689;AF=0.13758;AN=5008;NS=2504;DP=17165;EAS_AF=0.13;AMR_AF=0.1599;AFR_AF=0.0507;EUR_AF=0.2714;SAS_AF=0.1094;AA=A|||;VT=SNP
5	152871004	rs874179	C	T	100	PASS	AC=1118;AF=0.223243;AN=5008;NS=2504;DP=18981;EAS_AF=0.5714;AMR_AF=0.3573;AFR_AF=0.0598;EUR_AF=0.0596;SAS_AF=0.1585;AA=C|||;VT=SNP
5	152871009	rs2195450	G	A	100	PASS	AC=572;AF=0.114217;AN=5008;NS=2504;DP=19007;EAS_AF=0.1161;AMR_AF=0.1499;AFR_AF=0.0136;EUR_AF=0.2445;SAS_AF=0.089;AA=T|||;VT=SNP
5	152872085	rs3811983	C	T	100	PASS	AC=1733;AF=0.346046;AN=5008;NS=2504;DP=17874;EAS_AF=0.2103;AMR_AF=0.379;AFR_AF=0.2511;EUR_AF=0.5855;SAS_AF=0.3446;AA=C|||;VT=SNP
5	152872916	rs3811984	G	A	100	PASS	AC=1219;AF=0.243411;AN=5008;NS=2504;DP=20463;EAS_AF=0.6052;AMR_AF=0.3631;AFR_AF=0.0537;EUR_AF=0.0815;SAS_AF=0.2086;AA=G|||;VT=SNP
5	152872980	rs524610	T	C	100	PASS	AC=2703;AF=0.539736;AN=5008;NS=2504;DP=18819;EAS_AF=0.246;AMR_AF=0.4294;AFR_AF=0.8366;EUR_AF=0.5924;SAS_AF=0.4652;AA=C|||;VT=SNP
5	152873649	rs17515380	A	G	100	PASS	AC=692;AF=0.138179;AN=5008;NS=2504;DP=18872;EAS_AF=0.0724;AMR_AF=0.1412;AFR_AF=0.0582;EUR_AF=0.2366;SAS_AF=0.2106;AA=A|||;VT=SNP;EX_TARGET
5	152874549	rs4145160	G	A	100	PASS	AC=1298;AF=0.259185;AN=5008;NS=2504;DP=18353;EAS_AF=0.6032;AMR_AF=0.3646;AFR_AF=0.1089;EUR_AF=0.0805;SAS_AF=0.2168;AA=G|||;VT=SNP
5	152874876	rs59281297	A	G	100	PASS	AC=738;AF=0.147364;AN=5008;NS=2504;DP=20033;EAS_AF=0.1171;AMR_AF=0.1974;AFR_AF=0.0439;EUR_AF=0.3429;SAS_AF=0.0818;AA=A|||;VT=SNP
5	152875901	rs10515688	G	C	100	PASS	AC=765;AF=0.152756;AN=5008;NS=2504;DP=20345;EAS_AF=0.1419;AMR_AF=0.1974;AFR_AF=0.0439;EUR_AF=0.3429;SAS_AF=0.0838;AA=G|||;VT=SNP
5	152876121	rs509555	A	G	100	PASS	AC=2049;AF=0.409145;AN=5008;NS=2504;DP=18456;EAS_AF=0.2371;AMR_AF=0.4035;AFR_AF=0.4539;EUR_AF=0.5855;SAS_AF=0.3487;AA=G|||;VT=SNP
5	152876874	rs35035880	G	T	100	PASS	AC=146;AF=0.0291534;AN=5008;NS=2504;DP=21605;EAS_AF=0.0258;AMR_AF=0.0303;AFR_AF=0.003;EUR_AF=0.0318;SAS_AF=0.0644;AA=G|||;VT=SNP
5	152877008	rs1428920	C	T	100	PASS	AC=2449;AF=0.489018;AN=5008;NS=2504;DP=19423;EAS_AF=0.6994;AMR_AF=0.5821;AFR_AF=0.3495;EUR_AF=0.3529;SAS_AF=0.5348;AA=C|||;VT=SNP
5	152877509	rs13164993	G	T	100	PASS	AC=146;AF=0.0291534;AN=5008;NS=2504;DP=17865;EAS_AF=0.0258;AMR_AF=0.0303;AFR_AF=0.003;EUR_AF=0.0318;SAS_AF=0.0644;AA=G|||;VT=SNP
5	152878532	rs542161	C	G	100	PASS	AC=4144;AF=0.827476;AN=5008;NS=2504;DP=15989;EAS_AF=0.876;AMR_AF=0.8285;AFR_AF=0.9501;EUR_AF=0.7048;SAS_AF=0.7372;AA=G|||;VT=SNP
5	152878611	rs13190414	T	G	100	PASS	AC=147;AF=0.029353;AN=5008;NS=2504;DP=17401;EAS_AF=0.0258;AMR_AF=0.0303;AFR_AF=0.003;EUR_AF=0.0328;SAS_AF=0.0644;AA=T|||;VT=SNP
5	152878727	rs540375	G	A	100	PASS	AC=4146;AF=0.827875;AN=5008;NS=2504;DP=18407;EAS_AF=0.876;AMR_AF=0.83;AFR_AF=0.9508;EUR_AF=0.7048;SAS_AF=0.7372;AA=A|||;VT=SNP
5	152879045	rs515808	C	T	100	PASS	AC=1057;AF=0.211062;AN=5008;NS=2504;DP=14168;EAS_AF=0.1429;AMR_AF=0.2219;AFR_AF=0.2451;EUR_AF=0.3419;SAS_AF=0.093;AA=C|||;VT=SNP
5	152879456	rs17515563	C	T	100	PASS	AC=711;AF=0.141973;AN=5008;NS=2504;DP=18387;EAS_AF=0.1419;AMR_AF=0.1916;AFR_AF=0.0129;EUR_AF=0.335;SAS_AF=0.0828;AA=C|||;VT=SNP
5	152881003	rs10515689	T	C	100	PASS	AC=1120;AF=0.223642;AN=5008;NS=2504;DP=18385;EAS_AF=0.6042;AMR_AF=0.3516;AFR_AF=0.0053;EUR_AF=0.0616;SAS_AF=0.2025;AA=T|||;VT=SNP
5	152882366	rs524905	G	A	100	PASS	AC=4162;AF=0.83107;AN=5008;NS=2504;DP=18757;EAS_AF=0.877;AMR_AF=0.8314;AFR_AF=0.966;EUR_AF=0.7048;SAS_AF=0.7311;AA=A|||;VT=SNP
5	152882391	rs498858	C	T	100	PASS	AC=4136;AF=0.825879;AN=5008;NS=2504;DP=18198;EAS_AF=0.876;AMR_AF=0.8285;AFR_AF=0.9501;EUR_AF=0.7028;SAS_AF=0.7311;AA=T|||;VT=SNP
5	152883381	rs7707530	A	C	100	PASS	AC=738;AF=0.147364;AN=5008;NS=2504;DP=18068;EAS_AF=0.1171;AMR_AF=0.1974;AFR_AF=0.0439;EUR_AF=0.3429;SAS_AF=0.0818;AA=A|||;VT=SNP
5	152883823	rs490922	G	A	100	PASS	AC=876;AF=0.17492;AN=5008;NS=2504;DP=14747;EAS_AF=0.1171;AMR_AF=0.2147;AFR_AF=0.1392;EUR_AF=0.3429;SAS_AF=0.0818;AA=G|||;VT=SNP
5	152883999	rs35574907	A	C	100	PASS	AC=200;AF=0.0399361;AN=5008;NS=2504;DP=13020;EAS_AF=0.0268;AMR_AF=0.0346;AFR_AF=0.0287;EUR_AF=0.0328;SAS_AF=0.0798;AA=A|||;VT=SNP
5	152884098	rs17515709	C	G	100	PASS	AC=738;AF=0.147364;AN=5008;NS=2504;DP=14407;EAS_AF=0.1171;AMR_AF=0.1974;AFR_AF=0.0439;EUR_AF=0.3429;SAS_AF=0.0818;AA=C|||;VT=SNP
5	152884177	rs12652927	C	T	100	PASS	AC=972;AF=0.194089;AN=5008;NS=2504;DP=15075;EAS_AF=0.0942;AMR_AF=0.1801;AFR_AF=0.1989;EUR_AF=0.2406;SAS_AF=0.2526;AA=C|||;VT=SNP
5	152884830	rs1864205	T	C	100	PASS	AC=766;AF=0.152955;AN=5008;NS=2504;DP=21090;EAS_AF=0.1429;AMR_AF=0.1974;AFR_AF=0.0439;EUR_AF=0.3429;SAS_AF=0.0838;AA=T|||;VT=SNP
5	152885362	rs518370	G	T	100	PASS	AC=4100;AF=0.81869;AN=5008;NS=2504;DP=19311;EAS_AF=0.876;AMR_AF=0.8228;AFR_AF=0.9274;EUR_AF=0.7028;SAS_AF=0.729;AA=G|||;VT=SNP
5	152885733	rs17114677	G	C	100	PASS	AC=147;AF=0.029353;AN=5008;NS=2504;DP=18805;EAS_AF=0.0258;AMR_AF=0.0303;AFR_AF=0.003;EUR_AF=0.0328;SAS_AF=0.0644;AA=G|||;VT=SNP
5	152887260	rs17515793	C	T	100	PASS	AC=733;AF=0.146366;AN=5008;NS=2504;DP=18801;EAS_AF=0.1171;AMR_AF=0.1974;AFR_AF=0.0439;EUR_AF=0.339;SAS_AF=0.0808;AA=C|||;VT=SNP
5	152887567	rs17114681	C	T	100	PASS	AC=2484;AF=0.496006;AN=5008;NS=2504;DP=21385;EAS_AF=0.7381;AMR_AF=0.5836;AFR_AF=0.3434;EUR_AF=0.3549;SAS_AF=0.5358;AA=C|||;VT=SNP
5	152887765	rs34029119	C	A	100	PASS	AC=144;AF=0.028754;AN=5008;NS=2504;DP=18426;EAS_AF=0.0238;AMR_AF=0.0303;AFR_AF=0.003;EUR_AF=0.0318;SAS_AF=0.0644;AA=C|||;VT=SNP
5	152890881	rs7737585	T	C	100	PASS	AC=767;AF=0.153155;AN=5008;NS=2504;DP=18615;EAS_AF=0.1438;AMR_AF=0.1974;AFR_AF=0.0446;EUR_AF=0.3429;SAS_AF=0.0828;AA=T|||;VT=SNP
5	152891117	rs34708615	G	A	100	PASS	AC=148;AF=0.0295527;AN=5008;NS=2504;DP=20660;EAS_AF=0.0248;AMR_AF=0.0303;AFR_AF=0.003;EUR_AF=0.0358;SAS_AF=0.0634;AA=G|||;VT=SNP
5	152891475	rs548916	G	A	100	PASS	AC=4178;AF=0.834265;AN=5008;NS=2504;DP=18443;EAS_AF=0.8859;AMR_AF=0.8372;AFR_AF=0.9652;EUR_AF=0.7087;SAS_AF=0.7311;AA=A|||;VT=SNP
5	152891951	rs17114692	C	G	100	PASS	AC=797;AF=0.159145;AN=5008;NS=2504;DP=21217;EAS_AF=0.1111;AMR_AF=0.0634;AFR_AF=0.289;EUR_AF=0.1004;SAS_AF=0.1616;AA=C|||;VT=SNP
5	152891970	rs13174063	A	G	100	PASS	AC=148;AF=0.0295527;AN=5008;NS=2504;DP=20875;EAS_AF=0.0258;AMR_AF=0.0303;AFR_AF=0.003;EUR_AF=0.0348;SAS_AF=0.0634;AA=A|||;VT=SNP
5	152892304	rs7727515	G	A	100	PASS	AC=769;AF=0.153554;AN=5008;NS=2504;DP=23043;EAS_AF=0.1101;AMR_AF=0.0634;AFR_AF=0.289;EUR_AF=0.0994;SAS_AF=0.135;AA=G|||;VT=SNP
5	152893433	rs573496	C	T	100	PASS	AC=1132;AF=0.226038;AN=5008;NS=2504;DP=21591;EAS_AF=0.1121;AMR_AF=0.1931;AFR_AF=0.3094;EUR_AF=0.2306;SAS_AF=0.2495;AA=C|||;VT=SNP
5	152895409	rs512983	C	T	100	PASS	AC=1208;AF=0.241214;AN=5008;NS=2504;DP=18845;EAS_AF=0.1151;AMR_AF=0.1945;AFR_AF=0.3661;EUR_AF=0.2306;SAS_AF=0.2464;AA=C|||;VT=SNP
5	152895477	rs512193	G	T	100	PASS	AC=1348;AF=0.269169;AN=5008;NS=2504;DP=16547;EAS_AF=0.1379;AMR_AF=0.2233;AFR_AF=0.3661;EUR_AF=0.2654;SAS_AF=0.3098;AA=G|||;VT=SNP
5	152895508	rs55935294	T	C	100	PASS	AC=2314;AF=0.462061;AN=5008;NS=2504;DP=4561;EAS_AF=0.748;AMR_AF=0.5922;AFR_AF=0.239;EUR_AF=0.4404;SAS_AF=0.3988;AA=C|||;VT=SNP
5	152895649	rs502887	G	A	100	PASS	AC=1202;AF=0.240016;AN=5008;NS=2504;DP=16100;EAS_AF=0.1121;AMR_AF=0.1945;AFR_AF=0.3638;EUR_AF=0.2306;SAS_AF=0.2464;AA=G|||;VT=SNP
5	152895819	rs67431205	A	T	100	PASS	AC=387;AF=0.0772764;AN=5008;NS=2504;DP=19707;EAS_AF=0.1101;AMR_AF=0.0476;AFR_AF=0.003;EUR_AF=0.0974;SAS_AF=0.1442;AA=A|||;VT=SNP
5	152898590	rs35333154	C	T	100	PASS	AC=164;AF=0.0327476;AN=5008;NS=2504;DP=19975;EAS_AF=0.0248;AMR_AF=0.036;AFR_AF=0.0038;EUR_AF=0.0457;SAS_AF=0.0644;AA=C|||;VT=SNP
5	152898606	rs35830203	C	T	100	PASS	AC=164;AF=0.0327476;AN=5008;NS=2504;DP=20045;EAS_AF=0.0248;AMR_AF=0.036;AFR_AF=0.0038;EUR_AF=0.0457;SAS_AF=0.0644;AA=C|||;VT=SNP
5	152898815	rs521210	C	T	100	PASS	AC=1182;AF=0.236022;AN=5008;NS=2504;DP=17433;EAS_AF=0.1349;AMR_AF=0.1859;AFR_AF=0.3419;EUR_AF=0.2117;SAS_AF=0.2577;AA=C|||;VT=SNP
5	152899250	rs503525	C	T	100	PASS	AC=1018;AF=0.203275;AN=5008;NS=2504;DP=19243;EAS_AF=0.1101;AMR_AF=0.1499;AFR_AF=0.3374;EUR_AF=0.167;SAS_AF=0.1933;AA=C|||;VT=SNP
5	152899532	rs13170232	T	A	100	PASS	AC=529;AF=0.105631;AN=5008;NS=2504;DP=17222;EAS_AF=0.1131;AMR_AF=0.0533;AFR_AF=0.1029;EUR_AF=0.0974;SAS_AF=0.1472;AA=T|||;VT=SNP
5	152900464	rs574071	G	A	100	PASS	AC=1832;AF=0.365815;AN=5008;NS=2504;DP=18412;EAS_AF=0.1429;AMR_AF=0.219;AFR_AF=0.7277;EUR_AF=0.2227;SAS_AF=0.3579;AA=G|||;VT=SNP
5	152900686	rs56095536	G	T	100	PASS	AC=1864;AF=0.372204;AN=5008;NS=2504;DP=18516;EAS_AF=0.1429;AMR_AF=0.2205;AFR_AF=0.739;EUR_AF=0.2247;SAS_AF=0.3722;AA=T|||;VT=SNP
5	152901395	rs17588123	T	C	100	PASS	AC=912;AF=0.182109;AN=5008;NS=2504;DP=18697;EAS_AF=0.0456;AMR_AF=0.2248;AFR_AF=0.1256;EUR_AF=0.4095;SAS_AF=0.135;AA=T|||;VT=SNP
5	152901416	rs17114703	G	C	100	PASS	AC=224;AF=0.0447284;AN=5008;NS=2504;DP=18718;EAS_AF=0.0179;AMR_AF=0.0562;AFR_AF=0.031;EUR_AF=0.0746;SAS_AF=0.0521;AA=G|||;VT=SNP
5	152902253	rs72800734	C	T	100	PASS	AC=491;AF=0.0980431;AN=5008;NS=2504;DP=20115;EAS_AF=0.0754;AMR_AF=0.1225;AFR_AF=0.0809;EUR_AF=0.0646;SAS_AF=0.1616;AA=C|||;VT=SNP
5	152902390	rs514336	T	C	100	PASS	AC=3451;AF=0.689097;AN=5008;NS=2504;DP=20141;EAS_AF=0.3125;AMR_AF=0.7176;AFR_AF=0.6974;EUR_AF=0.9006;SAS_AF=0.8282;AA=C|||;VT=SNP
5	152902932	rs509757	G	A	100	PASS	AC=1894;AF=0.378195;AN=5008;NS=2504;DP=20138;EAS_AF=0.1766;AMR_AF=0.3977;AFR_AF=0.4955;EUR_AF=0.337;SAS_AF=0.456;AA=G|||;VT=SNP
5	152903563	rs572798	A	G	100	PASS	AC=1893;AF=0.377995;AN=5008;NS=2504;DP=20821;EAS_AF=0.1766;AMR_AF=0.3977;AFR_AF=0.4947;EUR_AF=0.337;SAS_AF=0.456;AA=A|||;VT=SNP
5	152903944	rs2452801	G	C	100	PASS	AC=2047;AF=0.408746;AN=5008;NS=2504;DP=20229;EAS_AF=0.1766;AMR_AF=0.4337;AFR_AF=0.5303;EUR_AF=0.4036;SAS_AF=0.4714;AA=C|||;VT=SNP
5	152904288	rs545098	C	T	100	PASS	AC=1890;AF=0.377396;AN=5008;NS=2504;DP=19689;EAS_AF=0.1776;AMR_AF=0.3977;AFR_AF=0.4917;EUR_AF=0.337;SAS_AF=0.456;AA=C|||;VT=SNP
5	152904321	rs545006	C	G	100	PASS	AC=1858;AF=0.371006;AN=5008;NS=2504;DP=20163;EAS_AF=0.1776;AMR_AF=0.3934;AFR_AF=0.469;EUR_AF=0.337;SAS_AF=0.4571;AA=G|||;VT=SNP
5	152904324	rs475583	C	G	100	PASS	AC=3874;AF=0.773562;AN=5008;NS=2504;DP=20105;EAS_AF=0.3105;AMR_AF=0.7522;AFR_AF=0.9939;EUR_AF=0.9105;SAS_AF=0.8272;AA=G|||;VT=SNP
5	152904681	rs541518	T	C	100	PASS	AC=1893;AF=0.377995;AN=5008;NS=2504;DP=20202;EAS_AF=0.1776;AMR_AF=0.3977;AFR_AF=0.4932;EUR_AF=0.338;SAS_AF=0.456;AA=C|||;VT=SNP
5	152905006	rs517589	A	G	100	PASS	AC=1892;AF=0.377796;AN=5008;NS=2504;DP=17128;EAS_AF=0.1776;AMR_AF=0.3977;AFR_AF=0.4932;EUR_AF=0.337;SAS_AF=0.456;AA=A|||;VT=SNP
5	152905221	rs515709	T	C	100	PASS	AC=1891;AF=0.377596;AN=5008;NS=2504;DP=15275;EAS_AF=0.1776;AMR_AF=0.3977;AFR_AF=0.4924;EUR_AF=0.337;SAS_AF=0.456;AA=T|||;VT=SNP
5	152905840	rs495703	A	G	100	PASS	AC=1866;AF=0.372604;AN=5008;NS=2504;DP=18532;EAS_AF=0.1766;AMR_AF=0.3977;AFR_AF=0.4924;EUR_AF=0.337;SAS_AF=0.4315;AA=G|||;VT=SNP
5	152906727	rs480726	C	T	100	PASS	AC=1857;AF=0.370807;AN=5008;NS=2504;DP=17795;EAS_AF=0.1726;AMR_AF=0.3948;AFR_AF=0.4917;EUR_AF=0.336;SAS_AF=0.4305;AA=T|||;VT=SNP
5	152906735	rs576710	G	C	100	PASS	AC=1857;AF=0.370807;AN=5008;NS=2504;DP=17551;EAS_AF=0.1726;AMR_AF=0.3948;AFR_AF=0.4917;EUR_AF=0.336;SAS_AF=0.4305;AA=C|||;VT=SNP
5	152906772	rs479946	T	G	100	PASS	AC=1855;AF=0.370407;AN=5008;NS=2504;DP=18023;EAS_AF=0.1726;AMR_AF=0.3948;AFR_AF=0.4917;EUR_AF=0.335;SAS_AF=0.4294;AA=T|||;VT=SNP
5	152906836	rs479767	T	C	100	PASS	AC=1857;AF=0.370807;AN=5008;NS=2504;DP=19464;EAS_AF=0.1726;AMR_AF=0.3948;AFR_AF=0.4909;EUR_AF=0.338;SAS_AF=0.4294;AA=C|||;VT=SNP
5	152906887	rs478962	G	A	100	PASS	AC=1856;AF=0.370607;AN=5008;NS=2504;DP=19466;EAS_AF=0.1726;AMR_AF=0.3948;AFR_AF=0.4902;EUR_AF=0.338;SAS_AF=0.4294;AA=G|||;VT=SNP
5	152907065	rs566577	C	T	100	PASS	AC=3411;AF=0.68111;AN=5008;NS=2504;DP=18587;EAS_AF=0.3065;AMR_AF=0.7161;AFR_AF=0.6952;EUR_AF=0.8996;SAS_AF=0.7986;AA=T|||;VT=SNP
5	152907105	rs566474	A	G	100	PASS	AC=1859;AF=0.371206;AN=5008;NS=2504;DP=19101;EAS_AF=0.1756;AMR_AF=0.3948;AFR_AF=0.4902;EUR_AF=0.337;SAS_AF=0.4305;AA=G|||;VT=SNP
5	152907292	rs564700	G	C	100	PASS	AC=1855;AF=0.370407;AN=5008;NS=2504;DP=21836;EAS_AF=0.1726;AMR_AF=0.3948;AFR_AF=0.4902;EUR_AF=0.337;SAS_AF=0.4294;AA=G|||;VT=SNP
5	152907303	rs571940	G	A	100	PASS	AC=1854;AF=0.370208;AN=5008;NS=2504;DP=21900;EAS_AF=0.1726;AMR_AF=0.3948;AFR_AF=0.4894;EUR_AF=0.337;SAS_AF=0.4294;AA=A|||;VT=SNP
5	152907442	rs549100	C	T	100	PASS	AC=1856;AF=0.370607;AN=5008;NS=2504;DP=20023;EAS_AF=0.1726;AMR_AF=0.3948;AFR_AF=0.4902;EUR_AF=0.337;SAS_AF=0.4305;AA=T|||;VT=SNP
5	152907687	rs547166	G	A	100	PASS	AC=1854;AF=0.370208;AN=5008;NS=2504;DP=17108;EAS_AF=0.1726;AMR_AF=0.3948;AFR_AF=0.4894;EUR_AF=0.337;SAS_AF=0.4294;AA=G|||;VT=SNP
5	152907722	rs547047	G	T	100	PASS	AC=1854;AF=0.370208;AN=5008;NS=2504;DP=18262;EAS_AF=0.1726;AMR_AF=0.3948;AFR_AF=0.4894;EUR_AF=0.337;SAS_AF=0.4294;AA=G|||;VT=SNP
5	152907857	rs559294	C	T	100	PASS	AC=1855;AF=0.370407;AN=5008;NS=2504;DP=17548;EAS_AF=0.1726;AMR_AF=0.3948;AFR_AF=0.4894;EUR_AF=0.337;SAS_AF=0.4305;AA=T|||;VT=SNP
5	152907907	rs62382825	A	G	100	PASS	AC=1161;AF=0.231829;AN=5008;NS=2504;DP=17955;EAS_AF=0.1032;AMR_AF=0.2651;AFR_AF=0.0431;EUR_AF=0.497;SAS_AF=0.3231;AA=A|||;VT=SNP
5	152908119	rs10071989	G	A	100	PASS	AC=484;AF=0.0966454;AN=5008;NS=2504;DP=19892;EAS_AF=0.0139;AMR_AF=0.1369;AFR_AF=0.1808;EUR_AF=0.0676;SAS_AF=0.0695;AA=G|||;VT=SNP
5	152908542	rs517931	G	A	100	PASS	AC=1825;AF=0.364417;AN=5008;NS=2504;DP=21592;EAS_AF=0.1726;AMR_AF=0.3934;AFR_AF=0.4675;EUR_AF=0.337;SAS_AF=0.4305;AA=G|||;VT=SNP
5	152908929	rs514381	C	G	100	PASS	AC=2008;AF=0.400958;AN=5008;NS=2504;DP=20176;EAS_AF=0.1726;AMR_AF=0.4323;AFR_AF=0.5038;EUR_AF=0.4076;SAS_AF=0.4683;AA=G|||;VT=SNP
5	152908986	rs493844	C	G	100	PASS	AC=1856;AF=0.370607;AN=5008;NS=2504;DP=18859;EAS_AF=0.1726;AMR_AF=0.3977;AFR_AF=0.4894;EUR_AF=0.337;SAS_AF=0.4294;AA=G|||;VT=SNP
5	152909353	rs489572	T	C	100	PASS	AC=1857;AF=0.370807;AN=5008;NS=2504;DP=19504;EAS_AF=0.1726;AMR_AF=0.3977;AFR_AF=0.4902;EUR_AF=0.337;SAS_AF=0.4294;AA=C|||;VT=SNP
5	152909523	rs488443	T	C	100	PASS	AC=1857;AF=0.370807;AN=5008;NS=2504;DP=20450;EAS_AF=0.1726;AMR_AF=0.3977;AFR_AF=0.4902;EUR_AF=0.337;SAS_AF=0.4294;AA=T|||;VT=SNP
5	152909684	rs487362	A	G	100	PASS	AC=1858;AF=0.371006;AN=5008;NS=2504;DP=20711;EAS_AF=0.1726;AMR_AF=0.3977;AFR_AF=0.4902;EUR_AF=0.337;SAS_AF=0.4305;AA=G|||;VT=SNP
5	152910903	rs4958659	C	G	100	PASS	AC=3153;AF=0.629593;AN=5008;NS=2504;DP=17622;EAS_AF=0.8294;AMR_AF=0.6037;AFR_AF=0.5098;EUR_AF=0.661;SAS_AF=0.5716;AA=G|||;VT=SNP
5	152910913	rs4958660	C	G	100	PASS	AC=3153;AF=0.629593;AN=5008;NS=2504;DP=17783;EAS_AF=0.8294;AMR_AF=0.6037;AFR_AF=0.5098;EUR_AF=0.661;SAS_AF=0.5716;AA=G|||;VT=SNP
5	152911857	rs1493395	A	G	100	PASS	AC=1717;AF=0.342851;AN=5008;NS=2504;DP=20060;EAS_AF=0.6925;AMR_AF=0.2997;AFR_AF=0.3873;EUR_AF=0.1014;SAS_AF=0.2014;AA=A|||;VT=SNP
5	152912291	rs4958661	A	G	100	PASS	AC=3147;AF=0.628395;AN=5008;NS=2504;DP=17204;EAS_AF=0.8274;AMR_AF=0.6023;AFR_AF=0.5098;EUR_AF=0.66;SAS_AF=0.5695;AA=G|||;VT=SNP
5	152912455	rs59656704	G	A	100	PASS	AC=3147;AF=0.628395;AN=5008;NS=2504;DP=18038;EAS_AF=0.8274;AMR_AF=0.6023;AFR_AF=0.5098;EUR_AF=0.66;SAS_AF=0.5695;AA=G|||;VT=SNP
5	152912669	rs726877	G	A	100	PASS	AC=3147;AF=0.628395;AN=5008;NS=2504;DP=18215;EAS_AF=0.8274;AMR_AF=0.6023;AFR_AF=0.5098;EUR_AF=0.66;SAS_AF=0.5695;AA=A|||;VT=SNP
5	152912848	rs726876	C	T	100	PASS	AC=3147;AF=0.628395;AN=5008;NS=2504;DP=20000;EAS_AF=0.8274;AMR_AF=0.6023;AFR_AF=0.5098;EUR_AF=0.66;SAS_AF=0.5695;AA=C|||;VT=SNP
5	152913035	rs12518721	A	G	100	PASS	AC=470;AF=0.0938498;AN=5008;NS=2504;DP=20478;EAS_AF=0.0754;AMR_AF=0.1326;AFR_AF=0.0537;EUR_AF=0.0716;SAS_AF=0.1626;AA=A|||;VT=SNP
5	152913402	rs1463748	C	T	100	PASS	AC=1156;AF=0.230831;AN=5008;NS=2504;DP=19790;EAS_AF=0.1022;AMR_AF=0.2666;AFR_AF=0.0424;EUR_AF=0.492;SAS_AF=0.3241;AA=C|||;VT=SNP
5	152913504	rs1463747	G	T	100	PASS	AC=1248;AF=0.249201;AN=5008;NS=2504;DP=19103;EAS_AF=0.1349;AMR_AF=0.2666;AFR_AF=0.0847;EUR_AF=0.4911;SAS_AF=0.3282;AA=G|||;VT=SNP
5	152913770	rs1463746	T	C	100	PASS	AC=3148;AF=0.628594;AN=5008;NS=2504;DP=21755;EAS_AF=0.8274;AMR_AF=0.6023;AFR_AF=0.5098;EUR_AF=0.66;SAS_AF=0.5706;AA=T|||;VT=SNP
5	152914559	rs76654752	A	G	100	PASS	AC=465;AF=0.0928514;AN=5008;NS=2504;DP=19135;EAS_AF=0.0962;AMR_AF=0.1513;AFR_AF=0.0061;EUR_AF=0.1272;SAS_AF=0.1299;AA=A|||;VT=SNP
5	152914656	rs72800748	A	G	100	PASS	AC=1044;AF=0.208466;AN=5008;NS=2504;DP=18623;EAS_AF=0.1726;AMR_AF=0.2752;AFR_AF=0.1452;EUR_AF=0.1948;SAS_AF=0.2975;AA=A|||;VT=SNP
5	152914729	rs112387297	G	A	100	PASS	AC=994;AF=0.198482;AN=5008;NS=2504;DP=18686;EAS_AF=0.1716;AMR_AF=0.2608;AFR_AF=0.1536;EUR_AF=0.168;SAS_AF=0.274;AA=G|||;VT=SNP
5	152915962	rs17114771	G	A	100	PASS	AC=489;AF=0.0976438;AN=5008;NS=2504;DP=21218;EAS_AF=0.0754;AMR_AF=0.1239;AFR_AF=0.0756;EUR_AF=0.0676;SAS_AF=0.1626;AA=G|||;VT=SNP
5	152916023	rs10037684	G	T	100	PASS	AC=417;AF=0.0832668;AN=5008;NS=2504;DP=20606;EAS_AF=0.0139;AMR_AF=0.1254;AFR_AF=0.1362;EUR_AF=0.0676;SAS_AF=0.0695;AA=G|||;VT=SNP
5	152916029	rs9324750	A	C	100	PASS	AC=3198;AF=0.638578;AN=5008;NS=2504;DP=20522;EAS_AF=0.8413;AMR_AF=0.7003;AFR_AF=0.3941;EUR_AF=0.7157;SAS_AF=0.637;AA=A|||;VT=SNP
5	152916115	rs10041179	T	G	100	PASS	AC=482;AF=0.096246;AN=5008;NS=2504;DP=20589;EAS_AF=0.0139;AMR_AF=0.1354;AFR_AF=0.18;EUR_AF=0.0676;SAS_AF=0.0695;AA=T|||;VT=SNP
5	152916145	rs10463334	G	C	100	PASS	AC=1614;AF=0.322284;AN=5008;NS=2504;DP=20841;EAS_AF=0.1349;AMR_AF=0.3314;AFR_AF=0.2451;EUR_AF=0.5586;SAS_AF=0.3701;AA=G|||;VT=SNP
5	152916588	rs1389286	T	A	100	PASS	AC=1598;AF=0.319089;AN=5008;NS=2504;DP=19000;EAS_AF=0.13;AMR_AF=0.33;AFR_AF=0.2368;EUR_AF=0.5596;SAS_AF=0.3701;AA=T|||;VT=SNP
5	152916713	rs35272297	G	A	100	PASS	AC=417;AF=0.0832668;AN=5008;NS=2504;DP=20224;EAS_AF=0.0139;AMR_AF=0.1254;AFR_AF=0.1362;EUR_AF=0.0676;SAS_AF=0.0695;AA=G|||;VT=SNP
5	152916954	rs10463248	T	C	100	PASS	AC=1599;AF=0.319289;AN=5008;NS=2504;DP=18469;EAS_AF=0.131;AMR_AF=0.33;AFR_AF=0.2368;EUR_AF=0.5596;SAS_AF=0.3701;AA=C|||;VT=SNP
5	152917252	rs10463335	T	C	100	PASS	AC=1603;AF=0.320088;AN=5008;NS=2504;DP=18595;EAS_AF=0.1319;AMR_AF=0.3314;AFR_AF=0.2375;EUR_AF=0.5616;SAS_AF=0.3691;AA=T|||;VT=SNP
5	152917360	rs10463249	T	C	100	PASS	AC=1597;AF=0.31889;AN=5008;NS=2504;DP=20558;EAS_AF=0.131;AMR_AF=0.33;AFR_AF=0.2368;EUR_AF=0.5596;SAS_AF=0.3681;AA=C|||;VT=SNP
5	152919763	rs17517444	A	T	100	PASS	AC=1590;AF=0.317492;AN=5008;NS=2504;DP=20579;EAS_AF=0.13;AMR_AF=0.33;AFR_AF=0.2345;EUR_AF=0.5586;SAS_AF=0.3661;AA=T|||;VT=SNP
5	152919829	rs1493393	G	A	100	PASS	AC=1590;AF=0.317492;AN=5008;NS=2504;DP=20883;EAS_AF=0.13;AMR_AF=0.33;AFR_AF=0.2345;EUR_AF=0.5586;SAS_AF=0.3661;AA=G|||;VT=SNP
5	152920270	rs72800756	G	C	100	PASS	AC=464;AF=0.0926518;AN=5008;NS=2504;DP=19729;EAS_AF=0.0754;AMR_AF=0.1254;AFR_AF=0.056;EUR_AF=0.0676;SAS_AF=0.1626;AA=G|||;VT=SNP
5	152920554	rs62382828	G	A	100	PASS	AC=1247;AF=0.249002;AN=5008;NS=2504;DP=18385;EAS_AF=0.13;AMR_AF=0.268;AFR_AF=0.0847;EUR_AF=0.492;SAS_AF=0.3303;AA=G|||;VT=SNP
5	152920888	rs6898704	T	G	100	PASS	AC=1593;AF=0.318091;AN=5008;NS=2504;DP=20428;EAS_AF=0.13;AMR_AF=0.33;AFR_AF=0.2368;EUR_AF=0.5586;SAS_AF=0.3661;AA=G|||;VT=SNP
5	152921213	rs6580017	C	T	100	PASS	AC=1434;AF=0.286342;AN=5008;NS=2504;DP=18935;EAS_AF=0.13;AMR_AF=0.2954;AFR_AF=0.2141;EUR_AF=0.4911;SAS_AF=0.3282;AA=C|||;VT=SNP
5	152921216	rs6881762	A	G	100	PASS	AC=1590;AF=0.317492;AN=5008;NS=2504;DP=18796;EAS_AF=0.13;AMR_AF=0.33;AFR_AF=0.2352;EUR_AF=0.5577;SAS_AF=0.3661;AA=G|||;VT=SNP
5	152921359	rs6580018	C	A	100	PASS	AC=1590;AF=0.317492;AN=5008;NS=2504;DP=17083;EAS_AF=0.13;AMR_AF=0.33;AFR_AF=0.2345;EUR_AF=0.5586;SAS_AF=0.3661;AA=A|||;VT=SNP
5	152921742	rs62382829	G	A	100	PASS	AC=913;AF=0.182308;AN=5008;NS=2504;DP=19755;EAS_AF=0.0169;AMR_AF=0.2536;AFR_AF=0.0151;EUR_AF=0.4732;SAS_AF=0.229;AA=G|||;VT=SNP
5	152922459	rs1908099	A	G	100	PASS	AC=1244;AF=0.248403;AN=5008;NS=2504;DP=20639;EAS_AF=0.13;AMR_AF=0.2666;AFR_AF=0.0847;EUR_AF=0.492;SAS_AF=0.3282;AA=a|||;VT=SNP
5	152922614	rs17589518	C	G	100	PASS	AC=1245;AF=0.248602;AN=5008;NS=2504;DP=21878;EAS_AF=0.13;AMR_AF=0.2666;AFR_AF=0.0847;EUR_AF=0.492;SAS_AF=0.3292;AA=C|||;VT=SNP
5	152923060	rs11742547	G	C	100	PASS	AC=1595;AF=0.31849;AN=5008;NS=2504;DP=19413;EAS_AF=0.13;AMR_AF=0.33;AFR_AF=0.2368;EUR_AF=0.5586;SAS_AF=0.3681;AA=G|||;VT=SNP
5	152923177	rs72800758	G	A	100	PASS	AC=461;AF=0.0920527;AN=5008;NS=2504;DP=18355;EAS_AF=0.0754;AMR_AF=0.1254;AFR_AF=0.0537;EUR_AF=0.0676;SAS_AF=0.1626;AA=G|||;VT=SNP
5	152923180	rs80222637	G	A	100	PASS	AC=241;AF=0.048123;AN=5008;NS=2504;DP=18412;EAS_AF=0.0823;AMR_AF=0.0346;AFR_AF=0.0113;EUR_AF=0.0596;SAS_AF=0.0603;AA=G|||;VT=SNP
5	152923320	rs11749744	A	G	100	PASS	AC=1247;AF=0.249002;AN=5008;NS=2504;DP=19290;EAS_AF=0.13;AMR_AF=0.2666;AFR_AF=0.0847;EUR_AF=0.492;SAS_AF=0.3313;AA=A|||;VT=SNP
5	152923433	rs6893720	C	T	100	PASS	AC=1593;AF=0.318091;AN=5008;NS=2504;DP=17551;EAS_AF=0.13;AMR_AF=0.33;AFR_AF=0.2352;EUR_AF=0.5586;SAS_AF=0.3681;AA=C|||;VT=SNP
5	152924063	rs2220779	A	G	100	PASS	AC=1591;AF=0.317692;AN=5008;NS=2504;DP=20464;EAS_AF=0.13;AMR_AF=0.33;AFR_AF=0.2352;EUR_AF=0.5586;SAS_AF=0.3661;AA=G|||;VT=SNP
5	152924129	rs1353084	T	C	100	PASS	AC=2561;AF=0.511382;AN=5008;NS=2504;DP=21386;EAS_AF=0.7113;AMR_AF=0.5072;AFR_AF=0.5893;EUR_AF=0.3141;SAS_AF=0.4059;AA=T|||;VT=SNP
5	152924319	rs6858939	G	A	100	PASS	AC=1438;AF=0.287141;AN=5008;NS=2504;DP=19689;EAS_AF=0.13;AMR_AF=0.2954;AFR_AF=0.2156;EUR_AF=0.492;SAS_AF=0.3292;AA=G|||;VT=SNP
5	152924586	rs35997851	G	A	100	PASS	AC=410;AF=0.081869;AN=5008;NS=2504;DP=19784;EAS_AF=0.0139;AMR_AF=0.1239;AFR_AF=0.1324;EUR_AF=0.0676;SAS_AF=0.0685;AA=G|||;VT=SNP
5	152924632	rs6859491	G	A	100	PASS	AC=1246;AF=0.248802;AN=5008;NS=2504;DP=20237;EAS_AF=0.131;AMR_AF=0.2666;AFR_AF=0.0855;EUR_AF=0.4911;SAS_AF=0.3292;AA=G|||;VT=SNP
5	152924819	rs1353082	G	A	100	PASS	AC=1591;AF=0.317692;AN=5008;NS=2504;DP=20728;EAS_AF=0.13;AMR_AF=0.33;AFR_AF=0.2352;EUR_AF=0.5586;SAS_AF=0.3661;AA=G|||;VT=SNP
5	152924978	rs1353081	T	G	100	PASS	AC=1591;AF=0.317692;AN=5008;NS=2504;DP=19456;EAS_AF=0.13;AMR_AF=0.33;AFR_AF=0.2352;EUR_AF=0.5586;SAS_AF=0.3661;AA=T|||;VT=SNP
5	152926718	rs1552838	A	T	100	PASS	AC=2557;AF=0.510583;AN=5008;NS=2504;DP=17632;EAS_AF=0.7113;AMR_AF=0.5072;AFR_AF=0.5877;EUR_AF=0.3141;SAS_AF=0.4039;AA=A|||;VT=SNP
5	152926788	rs55792640	T	C	100	PASS	AC=1591;AF=0.317692;AN=5008;NS=2504;DP=18055;EAS_AF=0.13;AMR_AF=0.33;AFR_AF=0.2352;EUR_AF=0.5586;SAS_AF=0.3661;AA=C|||;VT=SNP
5	152927244	rs4958344	T	C	100	PASS	AC=2554;AF=0.509984;AN=5008;NS=2504;DP=18778;EAS_AF=0.7113;AMR_AF=0.5072;AFR_AF=0.5885;EUR_AF=0.3101;SAS_AF=0.4039;AA=T|||;VT=SNP
5	152927735	rs1389289	C	G	100	PASS	AC=2554;AF=0.509984;AN=5008;NS=2504;DP=16339;EAS_AF=0.7113;AMR_AF=0.5072;AFR_AF=0.5885;EUR_AF=0.3101;SAS_AF=0.4039;AA=C|||;VT=SNP
5	152928109	rs9324752	A	G	100	PASS	AC=2555;AF=0.510184;AN=5008;NS=2504;DP=18200;EAS_AF=0.7113;AMR_AF=0.5072;AFR_AF=0.5885;EUR_AF=0.3101;SAS_AF=0.4049;AA=A|||;VT=SNP
5	152928355	rs1353091	G	A	100	PASS	AC=462;AF=0.0922524;AN=5008;NS=2504;DP=18353;EAS_AF=0.0754;AMR_AF=0.1254;AFR_AF=0.0545;EUR_AF=0.0676;SAS_AF=0.1626;AA=G|||;VT=SNP
5	152928499	rs62382831	C	T	100	PASS	AC=1699;AF=0.339257;AN=5008;NS=2504;DP=19160;EAS_AF=0.1558;AMR_AF=0.33;AFR_AF=0.2345;EUR_AF=0.5626;SAS_AF=0.4468;AA=C|||;VT=SNP
5	152928591	rs1552834	G	A	100	PASS	AC=2556;AF=0.510383;AN=5008;NS=2504;DP=18937;EAS_AF=0.7113;AMR_AF=0.5072;AFR_AF=0.5885;EUR_AF=0.3101;SAS_AF=0.4059;AA=G|||;VT=SNP
5	152928843	rs1552833	A	C	100	PASS	AC=2556;AF=0.510383;AN=5008;NS=2504;DP=18116;EAS_AF=0.7113;AMR_AF=0.5072;AFR_AF=0.5885;EUR_AF=0.3101;SAS_AF=0.4059;AA=A|||;VT=SNP
5	152928871	rs72800768	C	G	100	PASS	AC=1594;AF=0.318291;AN=5008;NS=2504;DP=18160;EAS_AF=0.13;AMR_AF=0.33;AFR_AF=0.2337;EUR_AF=0.5626;SAS_AF=0.3671;AA=C|||;VT=SNP
5	152928938	rs10515690	C	T	100	PASS	AC=1593;AF=0.318091;AN=5008;NS=2504;DP=18004;EAS_AF=0.13;AMR_AF=0.33;AFR_AF=0.2337;EUR_AF=0.5626;SAS_AF=0.3661;AA=T|||;VT=SNP
5	152929147	rs62382832	C	T	100	PASS	AC=1249;AF=0.249401;AN=5008;NS=2504;DP=17841;EAS_AF=0.13;AMR_AF=0.2666;AFR_AF=0.0847;EUR_AF=0.496;SAS_AF=0.3292;AA=C|||;VT=SNP
5	152930691	rs6580019	C	A	100	PASS	AC=1600;AF=0.319489;AN=5008;NS=2504;DP=17556;EAS_AF=0.131;AMR_AF=0.33;AFR_AF=0.2352;EUR_AF=0.5636;SAS_AF=0.3691;AA=C|||;VT=SNP
5	152930816	rs2220781	G	A	100	PASS	AC=1596;AF=0.31869;AN=5008;NS=2504;DP=18922;EAS_AF=0.131;AMR_AF=0.33;AFR_AF=0.2345;EUR_AF=0.5626;SAS_AF=0.3671;AA=A|||;VT=SNP
5	152931111	rs2201280	C	G	100	PASS	AC=1592;AF=0.317891;AN=5008;NS=2504;DP=18206;EAS_AF=0.131;AMR_AF=0.3285;AFR_AF=0.2345;EUR_AF=0.5586;SAS_AF=0.3681;AA=G|||;VT=SNP
5	152931228	rs2220780	G	A	100	PASS	AC=1597;AF=0.31889;AN=5008;NS=2504;DP=19666;EAS_AF=0.131;AMR_AF=0.33;AFR_AF=0.2345;EUR_AF=0.5626;SAS_AF=0.3681;AA=A|||;VT=SNP
5	152931827	rs11745937	G	C	100	PASS	AC=1598;AF=0.319089;AN=5008;NS=2504;DP=17535;EAS_AF=0.131;AMR_AF=0.33;AFR_AF=0.2352;EUR_AF=0.5626;SAS_AF=0.3681;AA=G|||;VT=SNP
5	152931872	rs11745911	C	T	100	PASS	AC=1595;AF=0.31849;AN=5008;NS=2504;DP=17830;EAS_AF=0.131;AMR_AF=0.33;AFR_AF=0.2345;EUR_AF=0.5626;SAS_AF=0.3661;AA=C|||;VT=SNP
5	152931950	rs34511642	T	C	100	PASS	AC=228;AF=0.0455272;AN=5008;NS=2504;DP=16520;EAS_AF=0.0139;AMR_AF=0.1153;AFR_AF=0.0023;EUR_AF=0.0636;SAS_AF=0.0685;AA=T|||;VT=SNP
5	152932027	rs17590185	A	G	100	PASS	AC=1595;AF=0.31849;AN=5008;NS=2504;DP=17912;EAS_AF=0.131;AMR_AF=0.33;AFR_AF=0.2345;EUR_AF=0.5626;SAS_AF=0.3661;AA=G|||;VT=SNP
5	152932223	rs17518278	G	A	100	PASS	AC=1595;AF=0.31849;AN=5008;NS=2504;DP=17551;EAS_AF=0.131;AMR_AF=0.33;AFR_AF=0.2345;EUR_AF=0.5626;SAS_AF=0.3661;AA=A|||;VT=SNP
5	152932383	rs11746811	G	A	100	PASS	AC=1595;AF=0.31849;AN=5008;NS=2504;DP=19226;EAS_AF=0.131;AMR_AF=0.33;AFR_AF=0.2345;EUR_AF=0.5626;SAS_AF=0.3661;AA=A|||;VT=SNP
5	152932542	rs62384365	T	C	100	PASS	AC=1597;AF=0.31889;AN=5008;NS=2504;DP=19471;EAS_AF=0.131;AMR_AF=0.33;AFR_AF=0.2345;EUR_AF=0.5626;SAS_AF=0.3681;AA=C|||;VT=SNP
5	152933004	rs62384366	C	T	100	PASS	AC=1597;AF=0.31889;AN=5008;NS=2504;DP=21320;EAS_AF=0.131;AMR_AF=0.33;AFR_AF=0.2345;EUR_AF=0.5636;SAS_AF=0.3671;AA=C|||;VT=SNP
5	152933183	rs12521029	G	A	100	PASS	AC=464;AF=0.0926518;AN=5008;NS=2504;DP=20770;EAS_AF=0.0754;AMR_AF=0.1254;AFR_AF=0.056;EUR_AF=0.0676;SAS_AF=0.1626;AA=G|||;VT=SNP
5	152933196	rs35686288	T	C	100	PASS	AC=470;AF=0.0938498;AN=5008;NS=2504;DP=20806;EAS_AF=0.0962;AMR_AF=0.1499;AFR_AF=0.0136;EUR_AF=0.1233;SAS_AF=0.1299;AA=T|||;VT=SNP
5	152933224	rs6879645	A	G	100	PASS	AC=1595;AF=0.31849;AN=5008;NS=2504;DP=20996;EAS_AF=0.131;AMR_AF=0.33;AFR_AF=0.2345;EUR_AF=0.5626;SAS_AF=0.3661;AA=G|||;VT=SNP
5	152933412	rs6861065	T	A	100	PASS	AC=1595;AF=0.31849;AN=5008;NS=2504;DP=18449;EAS_AF=0.131;AMR_AF=0.33;AFR_AF=0.2345;EUR_AF=0.5626;SAS_AF=0.3661;AA=T|||;VT=SNP
5	152933460	rs6880024	A	G	100	PASS	AC=1595;AF=0.31849;AN=5008;NS=2504;DP=17780;EAS_AF=0.131;AMR_AF=0.33;AFR_AF=0.2345;EUR_AF=0.5626;SAS_AF=0.3661;AA=G|||;VT=SNP
5	152933936	rs6580022	A	T	100	PASS	AC=1593;AF=0.318091;AN=5008;NS=2504;DP=18055;EAS_AF=0.131;AMR_AF=0.33;AFR_AF=0.2337;EUR_AF=0.5616;SAS_AF=0.3661;AA=A|||;VT=SNP
5	152933982	rs6580023	C	G	100	PASS	AC=1593;AF=0.318091;AN=5008;NS=2504;DP=19333;EAS_AF=0.13;AMR_AF=0.33;AFR_AF=0.2337;EUR_AF=0.5626;SAS_AF=0.3661;AA=G|||;VT=SNP
5	152934082	rs7707039	T	C	100	PASS	AC=1594;AF=0.318291;AN=5008;NS=2504;DP=17607;EAS_AF=0.131;AMR_AF=0.33;AFR_AF=0.2337;EUR_AF=0.5626;SAS_AF=0.3661;AA=C|||;VT=SNP
5	152934156	rs7724886	C	T	100	PASS	AC=1595;AF=0.31849;AN=5008;NS=2504;DP=17476;EAS_AF=0.131;AMR_AF=0.33;AFR_AF=0.2337;EUR_AF=0.5626;SAS_AF=0.3671;AA=C|||;VT=SNP
5	152934210	rs5005059	T	C	100	PASS	AC=1597;AF=0.31889;AN=5008;NS=2504;DP=16631;EAS_AF=0.131;AMR_AF=0.33;AFR_AF=0.2337;EUR_AF=0.5626;SAS_AF=0.3691;AA=C|||;VT=SNP
5	152934240	rs5005058	G	A	100	PASS	AC=1595;AF=0.31849;AN=5008;NS=2504;DP=17260;EAS_AF=0.131;AMR_AF=0.33;AFR_AF=0.2337;EUR_AF=0.5626;SAS_AF=0.3671;AA=G|||;VT=SNP
5	152934250	rs5005057	C	T	100	PASS	AC=1595;AF=0.31849;AN=5008;NS=2504;DP=17503;EAS_AF=0.131;AMR_AF=0.33;AFR_AF=0.2337;EUR_AF=0.5626;SAS_AF=0.3671;AA=C|||;VT=SNP
5	152934351	rs12521769	G	T	100	PASS	AC=462;AF=0.0922524;AN=5008;NS=2504;DP=19183;EAS_AF=0.0754;AMR_AF=0.1254;AFR_AF=0.0545;EUR_AF=0.0676;SAS_AF=0.1626;AA=G|||;VT=SNP
5	152934594	rs4260727	C	T	100	PASS	AC=1594;AF=0.318291;AN=5008;NS=2504;DP=19729;EAS_AF=0.131;AMR_AF=0.33;AFR_AF=0.2337;EUR_AF=0.5626;SAS_AF=0.3661;AA=C|||;VT=SNP
5	152934623	rs1873905	T	G	100	PASS	AC=1594;AF=0.318291;AN=5008;NS=2504;DP=20282;EAS_AF=0.131;AMR_AF=0.33;AFR_AF=0.2337;EUR_AF=0.5626;SAS_AF=0.3661;AA=T|||;VT=SNP
5	152934800	rs1389288	T	A	100	PASS	AC=1594;AF=0.318291;AN=5008;NS=2504;DP=19138;EAS_AF=0.131;AMR_AF=0.33;AFR_AF=0.2337;EUR_AF=0.5626;SAS_AF=0.3661;AA=A|||;VT=SNP
5	152935155	rs6891253	G	A	100	PASS	AC=1594;AF=0.318291;AN=5008;NS=2504;DP=19486;EAS_AF=0.131;AMR_AF=0.33;AFR_AF=0.2337;EUR_AF=0.5626;SAS_AF=0.3661;AA=G|||;VT=SNP
5	152935392	rs10515691	G	A	100	PASS	AC=1575;AF=0.314497;AN=5008;NS=2504;DP=23232;EAS_AF=0.13;AMR_AF=0.33;AFR_AF=0.2337;EUR_AF=0.5626;SAS_AF=0.3476;AA=G|||;VT=SNP
5	152935410	rs10515692	T	C	100	PASS	AC=1594;AF=0.318291;AN=5008;NS=2504;DP=23408;EAS_AF=0.131;AMR_AF=0.33;AFR_AF=0.2337;EUR_AF=0.5626;SAS_AF=0.3661;AA=C|||;VT=SNP
5	152935428	rs10515693	G	A	100	PASS	AC=787;AF=0.157149;AN=5008;NS=2504;DP=23768;EAS_AF=0.1577;AMR_AF=0.1614;AFR_AF=0.1241;EUR_AF=0.1272;SAS_AF=0.229;AA=G|||;VT=SNP
5	152935803	rs7731586	G	T	100	PASS	AC=1594;AF=0.318291;AN=5008;NS=2504;DP=18815;EAS_AF=0.131;AMR_AF=0.33;AFR_AF=0.2337;EUR_AF=0.5626;SAS_AF=0.3661;AA=t|||;VT=SNP
5	152935870	rs7731734	G	A	100	PASS	AC=1595;AF=0.31849;AN=5008;NS=2504;DP=17212;EAS_AF=0.131;AMR_AF=0.33;AFR_AF=0.2337;EUR_AF=0.5636;SAS_AF=0.3661;AA=g|||;VT=SNP
5	152935932	rs7713717	T	C	100	PASS	AC=1595;AF=0.31849;AN=5008;NS=2504;DP=17219;EAS_AF=0.131;AMR_AF=0.33;AFR_AF=0.2337;EUR_AF=0.5636;SAS_AF=0.3661;AA=T|||;VT=SNP
5	152936180	rs7735696	C	T	100	PASS	AC=1598;AF=0.319089;AN=5008;NS=2504;DP=19966;EAS_AF=0.131;AMR_AF=0.3314;AFR_AF=0.2337;EUR_AF=0.5636;SAS_AF=0.3681;AA=T|||;VT=SNP
5	152936421	rs6580024	T	A	100	PASS	AC=1594;AF=0.318291;AN=5008;NS=2504;DP=20367;EAS_AF=0.131;AMR_AF=0.33;AFR_AF=0.2337;EUR_AF=0.5616;SAS_AF=0.3671;AA=A|||;VT=SNP
5	152937326	rs4958662	C	T	100	PASS	AC=3977;AF=0.794129;AN=5008;NS=2504;DP=16697;EAS_AF=0.8284;AMR_AF=0.7392;AFR_AF=0.8177;EUR_AF=0.832;SAS_AF=0.727;AA=T|||;VT=SNP
5	152937418	rs4958663	C	T	100	PASS	AC=2712;AF=0.541534;AN=5008;NS=2504;DP=17301;EAS_AF=0.6786;AMR_AF=0.4712;AFR_AF=0.7368;EUR_AF=0.336;SAS_AF=0.3978;AA=T|||;VT=SNP
5	152938596	rs4958345	G	C	100	PASS	AC=1223;AF=0.244209;AN=5008;NS=2504;DP=19940;EAS_AF=0.6796;AMR_AF=0.2594;AFR_AF=0.0212;EUR_AF=0.1123;SAS_AF=0.2219;AA=G|||;VT=SNP
5	152938627	rs59894478	G	A	100	PASS	AC=649;AF=0.129593;AN=5008;NS=2504;DP=20752;EAS_AF=0.1488;AMR_AF=0.1484;AFR_AF=0.056;EUR_AF=0.1173;SAS_AF=0.2086;AA=A|||;VT=SNP
5	152938900	rs13164049	T	C	100	PASS	AC=819;AF=0.163538;AN=5008;NS=2504;DP=20213;EAS_AF=0.1607;AMR_AF=0.2478;AFR_AF=0.059;EUR_AF=0.1581;SAS_AF=0.2536;AA=C|||;VT=SNP
5	152939029	rs34981000	T	C	100	PASS	AC=817;AF=0.163139;AN=5008;NS=2504;DP=20878;EAS_AF=0.1607;AMR_AF=0.2464;AFR_AF=0.0582;EUR_AF=0.1581;SAS_AF=0.2536;AA=T|||;VT=SNP
5	152939352	rs72800783	A	C	100	PASS	AC=815;AF=0.16274;AN=5008;NS=2504;DP=18702;EAS_AF=0.1597;AMR_AF=0.2464;AFR_AF=0.0582;EUR_AF=0.1571;SAS_AF=0.2536;AA=A|||;VT=SNP
5	152939440	rs68009309	G	A	100	PASS	AC=815;AF=0.16274;AN=5008;NS=2504;DP=19327;EAS_AF=0.1597;AMR_AF=0.2464;AFR_AF=0.0582;EUR_AF=0.1571;SAS_AF=0.2536;AA=G|||;VT=SNP
5	152939537	rs72800784	G	A	100	PASS	AC=816;AF=0.162939;AN=5008;NS=2504;DP=19023;EAS_AF=0.1607;AMR_AF=0.2464;AFR_AF=0.0582;EUR_AF=0.1571;SAS_AF=0.2536;AA=A|||;VT=SNP
5	152939663	rs72800788	C	A	100	PASS	AC=816;AF=0.162939;AN=5008;NS=2504;DP=18045;EAS_AF=0.1607;AMR_AF=0.2464;AFR_AF=0.0582;EUR_AF=0.1571;SAS_AF=0.2536;AA=A|||;VT=SNP
5	152939918	rs34442949	C	T	100	PASS	AC=816;AF=0.162939;AN=5008;NS=2504;DP=20042;EAS_AF=0.1607;AMR_AF=0.2464;AFR_AF=0.0582;EUR_AF=0.1571;SAS_AF=0.2536;AA=C|||;VT=SNP
5	152940231	rs716517	T	C	100	PASS	AC=2685;AF=0.536142;AN=5008;NS=2504;DP=20594;EAS_AF=0.7242;AMR_AF=0.5187;AFR_AF=0.671;EUR_AF=0.3101;SAS_AF=0.4049;AA=T|||;VT=SNP
5	152940299	rs58437787	T	A	100	PASS	AC=647;AF=0.129193;AN=5008;NS=2504;DP=20805;EAS_AF=0.1488;AMR_AF=0.147;AFR_AF=0.056;EUR_AF=0.1163;SAS_AF=0.2086;AA=T|||;VT=SNP
5	152940456	rs716518	A	G	100	PASS	AC=69;AF=0.013778;AN=5008;NS=2504;DP=19316;EAS_AF=0.0516;AMR_AF=0.0058;AFR_AF=0;EUR_AF=0.0119;SAS_AF=0.001;AA=A|||;VT=SNP
5	152940554	rs754594	G	A	100	PASS	AC=647;AF=0.129193;AN=5008;NS=2504;DP=19426;EAS_AF=0.1488;AMR_AF=0.147;AFR_AF=0.056;EUR_AF=0.1163;SAS_AF=0.2086;AA=G|||;VT=SNP
5	152940613	rs754595	A	G	100	PASS	AC=647;AF=0.129193;AN=5008;NS=2504;DP=20328;EAS_AF=0.1488;AMR_AF=0.147;AFR_AF=0.056;EUR_AF=0.1163;SAS_AF=0.2086;AA=A|||;VT=SNP
5	152940644	rs754596	A	C	100	PASS	AC=647;AF=0.129193;AN=5008;NS=2504;DP=19883;EAS_AF=0.1488;AMR_AF=0.147;AFR_AF=0.056;EUR_AF=0.1163;SAS_AF=0.2086;AA=C|||;VT=SNP
5	152940686	rs754597	T	G	100	PASS	AC=648;AF=0.129393;AN=5008;NS=2504;DP=19377;EAS_AF=0.1498;AMR_AF=0.147;AFR_AF=0.056;EUR_AF=0.1163;SAS_AF=0.2086;AA=T|||;VT=SNP
5	152940728	rs12656103	G	A	100	PASS	AC=1196;AF=0.238818;AN=5008;NS=2504;DP=19752;EAS_AF=0.6806;AMR_AF=0.2594;AFR_AF=0.0053;EUR_AF=0.1064;SAS_AF=0.2209;AA=G|||;VT=SNP
5	152941091	rs867674	G	A	100	PASS	AC=1014;AF=0.202476;AN=5008;NS=2504;DP=19432;EAS_AF=0.1597;AMR_AF=0.2579;AFR_AF=0.2005;EUR_AF=0.159;SAS_AF=0.2546;AA=G|||;VT=SNP
5	152941373	rs867673	G	A	100	PASS	AC=647;AF=0.129193;AN=5008;NS=2504;DP=20239;EAS_AF=0.1488;AMR_AF=0.147;AFR_AF=0.056;EUR_AF=0.1163;SAS_AF=0.2086;AA=G|||;VT=SNP
5	152941526	rs72800792	C	T	100	PASS	AC=647;AF=0.129193;AN=5008;NS=2504;DP=22222;EAS_AF=0.1488;AMR_AF=0.147;AFR_AF=0.056;EUR_AF=0.1163;SAS_AF=0.2086;AA=C|||;VT=SNP
5	152941657	rs35984965	C	G	100	PASS	AC=818;AF=0.163339;AN=5008;NS=2504;DP=22670;EAS_AF=0.1607;AMR_AF=0.2464;AFR_AF=0.0598;EUR_AF=0.1571;SAS_AF=0.2536;AA=c|||;VT=SNP
5	152942223	rs12522802	T	C	100	PASS	AC=815;AF=0.16274;AN=5008;NS=2504;DP=20632;EAS_AF=0.1597;AMR_AF=0.2464;AFR_AF=0.0582;EUR_AF=0.1571;SAS_AF=0.2536;AA=T|||;VT=SNP
5	152942437	rs35414667	G	T	100	PASS	AC=868;AF=0.173323;AN=5008;NS=2504;DP=18627;EAS_AF=0.1607;AMR_AF=0.2637;AFR_AF=0.0582;EUR_AF=0.175;SAS_AF=0.2761;AA=G|||;VT=SNP
5	152942608	rs13164918	C	T	100	PASS	AC=816;AF=0.162939;AN=5008;NS=2504;DP=14545;EAS_AF=0.1597;AMR_AF=0.2464;AFR_AF=0.059;EUR_AF=0.1571;SAS_AF=0.2536;AA=C|||;VT=SNP
5	152942826	rs12520252	C	G	100	PASS	AC=816;AF=0.162939;AN=5008;NS=2504;DP=18825;EAS_AF=0.1607;AMR_AF=0.2464;AFR_AF=0.0582;EUR_AF=0.1571;SAS_AF=0.2536;AA=G|||;VT=SNP
5	152942836	rs12522937	T	C	100	PASS	AC=815;AF=0.16274;AN=5008;NS=2504;DP=18948;EAS_AF=0.1597;AMR_AF=0.2464;AFR_AF=0.0582;EUR_AF=0.1571;SAS_AF=0.2536;AA=C|||;VT=SNP
5	152942869	rs12520266	C	T	100	PASS	AC=647;AF=0.129193;AN=5008;NS=2504;DP=16983;EAS_AF=0.1488;AMR_AF=0.147;AFR_AF=0.056;EUR_AF=0.1163;SAS_AF=0.2086;AA=C|||;VT=SNP
5	152943267	rs74474458	A	C	100	PASS	AC=645;AF=0.128794;AN=5008;NS=2504;DP=18721;EAS_AF=0.1488;AMR_AF=0.1441;AFR_AF=0.056;EUR_AF=0.1163;SAS_AF=0.2086;AA=A|||;VT=SNP
5	152943270	rs77725044	A	G	100	PASS	AC=387;AF=0.0772764;AN=5008;NS=2504;DP=18696;EAS_AF=0.0565;AMR_AF=0.0548;AFR_AF=0.0514;EUR_AF=0.0547;SAS_AF=0.1728;AA=A|||;VT=SNP
5	152943272	rs115523442	C	T	100	PASS	AC=406;AF=0.0810703;AN=5008;NS=2504;DP=18759;EAS_AF=0.0962;AMR_AF=0.111;AFR_AF=0.0061;EUR_AF=0.0646;SAS_AF=0.1626;AA=C|||;VT=SNP
5	152943856	rs72800796	C	T	100	PASS	AC=647;AF=0.129193;AN=5008;NS=2504;DP=18636;EAS_AF=0.1488;AMR_AF=0.147;AFR_AF=0.056;EUR_AF=0.1163;SAS_AF=0.2086;AA=c|||;VT=SNP
5	152943914	rs55654300	T	C	100	PASS	AC=1158;AF=0.23123;AN=5008;NS=2504;DP=19033;EAS_AF=0.1012;AMR_AF=0.2666;AFR_AF=0.0424;EUR_AF=0.496;SAS_AF=0.3231;AA=T|||;VT=SNP
5	152943963	rs72800798	T	C	100	PASS	AC=647;AF=0.129193;AN=5008;NS=2504;DP=19784;EAS_AF=0.1488;AMR_AF=0.147;AFR_AF=0.056;EUR_AF=0.1163;SAS_AF=0.2086;AA=T|||;VT=SNP
5	152944000	rs72800799	G	A	100	PASS	AC=648;AF=0.129393;AN=5008;NS=2504;DP=20060;EAS_AF=0.1488;AMR_AF=0.147;AFR_AF=0.0567;EUR_AF=0.1163;SAS_AF=0.2086;AA=g|||;VT=SNP
5	152944010	rs35073762	T	C	100	PASS	AC=817;AF=0.163139;AN=5008;NS=2504;DP=20224;EAS_AF=0.1607;AMR_AF=0.2464;AFR_AF=0.0582;EUR_AF=0.1581;SAS_AF=0.2536;AA=C|||;VT=SNP
5	152944041	rs72800800	A	T	100	PASS	AC=647;AF=0.129193;AN=5008;NS=2504;DP=20404;EAS_AF=0.1488;AMR_AF=0.147;AFR_AF=0.056;EUR_AF=0.1163;SAS_AF=0.2086;AA=T|||;VT=SNP
5	152944574	rs72800802	C	A	100	PASS	AC=647;AF=0.129193;AN=5008;NS=2504;DP=18132;EAS_AF=0.1488;AMR_AF=0.147;AFR_AF=0.056;EUR_AF=0.1163;SAS_AF=0.2086;AA=C|||;VT=SNP
5	152945536	rs12522329	C	T	100	PASS	AC=647;AF=0.129193;AN=5008;NS=2504;DP=19128;EAS_AF=0.1488;AMR_AF=0.147;AFR_AF=0.056;EUR_AF=0.1163;SAS_AF=0.2086;AA=C|||;VT=SNP
5	152946086	rs12523009	G	A	100	PASS	AC=646;AF=0.128994;AN=5008;NS=2504;DP=13755;EAS_AF=0.1488;AMR_AF=0.147;AFR_AF=0.0552;EUR_AF=0.1163;SAS_AF=0.2086;AA=G|||;VT=SNP
5	152946531	rs35071937	C	T	100	PASS	AC=867;AF=0.173123;AN=5008;NS=2504;DP=16082;EAS_AF=0.1617;AMR_AF=0.2637;AFR_AF=0.0575;EUR_AF=0.174;SAS_AF=0.2761;AA=C|||;VT=SNP
5	152947135	rs2035947	C	T	100	PASS	AC=832;AF=0.166134;AN=5008;NS=2504;DP=20714;EAS_AF=0.0169;AMR_AF=0.245;AFR_AF=0.0151;EUR_AF=0.4602;SAS_AF=0.1656;AA=C|||;VT=SNP
5	152948125	rs72802604	C	T	100	PASS	AC=646;AF=0.128994;AN=5008;NS=2504;DP=20234;EAS_AF=0.1488;AMR_AF=0.147;AFR_AF=0.0552;EUR_AF=0.1163;SAS_AF=0.2086;AA=C|||;VT=SNP
5	152948254	rs12153765	T	A	100	PASS	AC=648;AF=0.129393;AN=5008;NS=2504;DP=19619;EAS_AF=0.1488;AMR_AF=0.147;AFR_AF=0.0552;EUR_AF=0.1173;SAS_AF=0.2096;AA=T|||;VT=SNP
5	152948337	rs12153489	C	T	100	PASS	AC=648;AF=0.129393;AN=5008;NS=2504;DP=20178;EAS_AF=0.1488;AMR_AF=0.147;AFR_AF=0.0567;EUR_AF=0.1163;SAS_AF=0.2086;AA=T|||;VT=SNP
5	152948351	rs12153490	C	T	100	PASS	AC=646;AF=0.128994;AN=5008;NS=2504;DP=20243;EAS_AF=0.1488;AMR_AF=0.147;AFR_AF=0.0552;EUR_AF=0.1163;SAS_AF=0.2086;AA=T|||;VT=SNP
5	152948593	rs12153497	C	T	100	PASS	AC=646;AF=0.128994;AN=5008;NS=2504;DP=18830;EAS_AF=0.1488;AMR_AF=0.147;AFR_AF=0.0552;EUR_AF=0.1163;SAS_AF=0.2086;AA=T|||;VT=SNP
5	152948692	rs12152942	A	G	100	PASS	AC=646;AF=0.128994;AN=5008;NS=2504;DP=20004;EAS_AF=0.1488;AMR_AF=0.147;AFR_AF=0.0552;EUR_AF=0.1163;SAS_AF=0.2086;AA=G|||;VT=SNP
5	152948739	rs12153502	G	A	100	PASS	AC=633;AF=0.126398;AN=5008;NS=2504;DP=20937;EAS_AF=0.1488;AMR_AF=0.1412;AFR_AF=0.0545;EUR_AF=0.1083;SAS_AF=0.2086;AA=A|||;VT=SNP
5	152949275	rs937210	G	A	100	PASS	AC=646;AF=0.128994;AN=5008;NS=2504;DP=20346;EAS_AF=0.1488;AMR_AF=0.147;AFR_AF=0.0552;EUR_AF=0.1163;SAS_AF=0.2086;AA=G|||;VT=SNP
5	152949482	rs1493392	C	T	100	PASS	AC=1961;AF=0.391573;AN=5008;NS=2504;DP=19409;EAS_AF=0.6806;AMR_AF=0.3703;AFR_AF=0.3109;EUR_AF=0.2575;SAS_AF=0.3558;AA=C|||;VT=SNP
5	152951200	rs12153160	A	C	100	PASS	AC=812;AF=0.162141;AN=5008;NS=2504;DP=16074;EAS_AF=0.1587;AMR_AF=0.2464;AFR_AF=0.056;EUR_AF=0.1571;SAS_AF=0.2546;AA=A|||;VT=SNP
5	152951592	rs17518831	T	C	100	PASS	AC=1158;AF=0.23123;AN=5008;NS=2504;DP=18506;EAS_AF=0.1012;AMR_AF=0.2666;AFR_AF=0.0416;EUR_AF=0.495;SAS_AF=0.3252;AA=T|||;VT=SNP
5	152952403	rs13189836	C	G	100	PASS	AC=814;AF=0.16254;AN=5008;NS=2504;DP=21985;EAS_AF=0.1597;AMR_AF=0.2464;AFR_AF=0.056;EUR_AF=0.1571;SAS_AF=0.2556;AA=G|||;VT=SNP
5	152952612	rs17114805	G	A	100	PASS	AC=648;AF=0.129393;AN=5008;NS=2504;DP=19890;EAS_AF=0.1488;AMR_AF=0.1499;AFR_AF=0.0537;EUR_AF=0.1163;SAS_AF=0.2106;AA=G|||;VT=SNP
5	152953220	rs60597774	T	C	100	PASS	AC=645;AF=0.128794;AN=5008;NS=2504;DP=19649;EAS_AF=0.1488;AMR_AF=0.147;AFR_AF=0.0537;EUR_AF=0.1163;SAS_AF=0.2096;AA=C|||;VT=SNP
5	152953286	rs59796503	C	T	100	PASS	AC=645;AF=0.128794;AN=5008;NS=2504;DP=21295;EAS_AF=0.1488;AMR_AF=0.147;AFR_AF=0.0537;EUR_AF=0.1163;SAS_AF=0.2096;AA=C|||;VT=SNP
5	152953379	rs17114806	C	A	100	PASS	AC=645;AF=0.128794;AN=5008;NS=2504;DP=20738;EAS_AF=0.1488;AMR_AF=0.147;AFR_AF=0.0537;EUR_AF=0.1163;SAS_AF=0.2096;AA=C|||;VT=SNP
5	152953582	rs17114807	C	T	100	PASS	AC=645;AF=0.128794;AN=5008;NS=2504;DP=19863;EAS_AF=0.1488;AMR_AF=0.147;AFR_AF=0.0537;EUR_AF=0.1163;SAS_AF=0.2096;AA=C|||;VT=SNP
5	152953920	rs1077278	T	C	100	PASS	AC=645;AF=0.128794;AN=5008;NS=2504;DP=16249;EAS_AF=0.1488;AMR_AF=0.147;AFR_AF=0.0537;EUR_AF=0.1163;SAS_AF=0.2096;AA=t|||;VT=SNP
5	152954096	rs1077277	G	A	100	PASS	AC=645;AF=0.128794;AN=5008;NS=2504;DP=15179;EAS_AF=0.1488;AMR_AF=0.147;AFR_AF=0.0537;EUR_AF=0.1163;SAS_AF=0.2096;AA=G|||;VT=SNP
5	152954414	rs12514755	G	A	100	PASS	AC=655;AF=0.130791;AN=5008;NS=2504;DP=15476;EAS_AF=0.1488;AMR_AF=0.1484;AFR_AF=0.0605;EUR_AF=0.1163;SAS_AF=0.2096;AA=A|||;VT=SNP
5	152954532	rs56217746	G	T	100	PASS	AC=1155;AF=0.230631;AN=5008;NS=2504;DP=17764;EAS_AF=0.1012;AMR_AF=0.2651;AFR_AF=0.0408;EUR_AF=0.495;SAS_AF=0.3241;AA=G|||;VT=SNP
5	152954660	rs17114830	A	G	100	PASS	AC=645;AF=0.128794;AN=5008;NS=2504;DP=18109;EAS_AF=0.1488;AMR_AF=0.147;AFR_AF=0.0537;EUR_AF=0.1163;SAS_AF=0.2096;AA=A|||;VT=SNP
5	152955075	rs17519054	A	G	100	PASS	AC=645;AF=0.128794;AN=5008;NS=2504;DP=19791;EAS_AF=0.1488;AMR_AF=0.147;AFR_AF=0.0537;EUR_AF=0.1163;SAS_AF=0.2096;AA=A|||;VT=SNP
5	152955611	rs12515561	G	C	100	PASS	AC=850;AF=0.169728;AN=5008;NS=2504;DP=20438;EAS_AF=0.1617;AMR_AF=0.255;AFR_AF=0.0575;EUR_AF=0.173;SAS_AF=0.2658;AA=G|||;VT=SNP
5	152955632	rs12515563	G	A	100	PASS	AC=720;AF=0.14377;AN=5008;NS=2504;DP=20602;EAS_AF=0.1508;AMR_AF=0.1556;AFR_AF=0.0537;EUR_AF=0.1312;SAS_AF=0.2628;AA=g|||;VT=SNP
5	152955663	rs12515520	C	T	100	PASS	AC=889;AF=0.177516;AN=5008;NS=2504;DP=21359;EAS_AF=0.1617;AMR_AF=0.255;AFR_AF=0.056;EUR_AF=0.173;SAS_AF=0.3078;AA=T|||;VT=SNP
5	152955867	rs12515594	C	T	100	PASS	AC=889;AF=0.177516;AN=5008;NS=2504;DP=19095;EAS_AF=0.1617;AMR_AF=0.255;AFR_AF=0.056;EUR_AF=0.173;SAS_AF=0.3078;AA=C|||;VT=SNP
5	152955877	rs12520732	A	G	100	PASS	AC=889;AF=0.177516;AN=5008;NS=2504;DP=18720;EAS_AF=0.1617;AMR_AF=0.255;AFR_AF=0.056;EUR_AF=0.173;SAS_AF=0.3078;AA=G|||;VT=SNP
5	152956017	rs12520758	A	G	100	PASS	AC=889;AF=0.177516;AN=5008;NS=2504;DP=17664;EAS_AF=0.1617;AMR_AF=0.255;AFR_AF=0.056;EUR_AF=0.173;SAS_AF=0.3078;AA=A|||;VT=SNP
5	152956050	rs12515622	C	T	100	PASS	AC=891;AF=0.177915;AN=5008;NS=2504;DP=17040;EAS_AF=0.1637;AMR_AF=0.255;AFR_AF=0.056;EUR_AF=0.173;SAS_AF=0.3078;AA=C|||;VT=SNP
5	152956784	rs17519306	A	G	100	PASS	AC=716;AF=0.142971;AN=5008;NS=2504;DP=21292;EAS_AF=0.1498;AMR_AF=0.1556;AFR_AF=0.0507;EUR_AF=0.1322;SAS_AF=0.2628;AA=N|||;VT=SNP
5	152956809	rs17114838	T	G	100	PASS	AC=716;AF=0.142971;AN=5008;NS=2504;DP=21166;EAS_AF=0.1498;AMR_AF=0.1556;AFR_AF=0.0507;EUR_AF=0.1322;SAS_AF=0.2628;AA=t|||;VT=SNP
5	152956884	rs10058930	G	A	100	PASS	AC=2126;AF=0.424521;AN=5008;NS=2504;DP=21590;EAS_AF=0.6915;AMR_AF=0.4683;AFR_AF=0.3124;EUR_AF=0.2982;SAS_AF=0.3998;AA=G|||;VT=SNP
5	152957018	rs2055083	G	A	100	PASS	AC=715;AF=0.142772;AN=5008;NS=2504;DP=19666;EAS_AF=0.1498;AMR_AF=0.1556;AFR_AF=0.0507;EUR_AF=0.1312;SAS_AF=0.2628;AA=A|||;VT=SNP
5	152957116	rs2055082	C	T	100	PASS	AC=715;AF=0.142772;AN=5008;NS=2504;DP=18531;EAS_AF=0.1498;AMR_AF=0.1556;AFR_AF=0.0507;EUR_AF=0.1312;SAS_AF=0.2628;AA=C|||;VT=SNP
5	152957432	rs2055081	C	G	100	PASS	AC=714;AF=0.142572;AN=5008;NS=2504;DP=16814;EAS_AF=0.1488;AMR_AF=0.1556;AFR_AF=0.0507;EUR_AF=0.1312;SAS_AF=0.2628;AA=C|||;VT=SNP
5	152957433	rs2055080	A	G	100	PASS	AC=714;AF=0.142572;AN=5008;NS=2504;DP=16827;EAS_AF=0.1488;AMR_AF=0.1556;AFR_AF=0.0507;EUR_AF=0.1312;SAS_AF=0.2628;AA=G|||;VT=SNP
5	152957581	rs72802622	C	T	100	PASS	AC=716;AF=0.142971;AN=5008;NS=2504;DP=14770;EAS_AF=0.1498;AMR_AF=0.1556;AFR_AF=0.0507;EUR_AF=0.1312;SAS_AF=0.2638;AA=C|||;VT=SNP
5	152957616	rs113628507	C	A	100	PASS	AC=716;AF=0.142971;AN=5008;NS=2504;DP=17388;EAS_AF=0.1498;AMR_AF=0.1556;AFR_AF=0.0507;EUR_AF=0.1312;SAS_AF=0.2638;AA=C|||;VT=SNP
5	152957830	rs35815197	C	T	100	PASS	AC=715;AF=0.142772;AN=5008;NS=2504;DP=18605;EAS_AF=0.1498;AMR_AF=0.1556;AFR_AF=0.0507;EUR_AF=0.1312;SAS_AF=0.2628;AA=T|||;VT=SNP
5	152957831	rs11750700	G	A	100	PASS	AC=1078;AF=0.215256;AN=5008;NS=2504;DP=18568;EAS_AF=0.1002;AMR_AF=0.2565;AFR_AF=0.0393;EUR_AF=0.4791;SAS_AF=0.271;AA=G|||;VT=SNP
5	152957853	rs35226757	T	C	100	PASS	AC=715;AF=0.142772;AN=5008;NS=2504;DP=17742;EAS_AF=0.1498;AMR_AF=0.1556;AFR_AF=0.0507;EUR_AF=0.1312;SAS_AF=0.2628;AA=T|||;VT=SNP
5	152957880	rs34511192	A	G	100	PASS	AC=715;AF=0.142772;AN=5008;NS=2504;DP=17678;EAS_AF=0.1498;AMR_AF=0.1556;AFR_AF=0.0507;EUR_AF=0.1312;SAS_AF=0.2628;AA=A|||;VT=SNP
5	152957988	rs34714217	C	T	100	PASS	AC=715;AF=0.142772;AN=5008;NS=2504;DP=18872;EAS_AF=0.1498;AMR_AF=0.1556;AFR_AF=0.0507;EUR_AF=0.1312;SAS_AF=0.2628;AA=C|||;VT=SNP
5	152958007	rs34049703	A	C	100	PASS	AC=715;AF=0.142772;AN=5008;NS=2504;DP=19223;EAS_AF=0.1498;AMR_AF=0.1556;AFR_AF=0.0507;EUR_AF=0.1312;SAS_AF=0.2628;AA=C|||;VT=SNP
5	152958087	rs33998489	A	G	100	PASS	AC=716;AF=0.142971;AN=5008;NS=2504;DP=18743;EAS_AF=0.1508;AMR_AF=0.1556;AFR_AF=0.0507;EUR_AF=0.1312;SAS_AF=0.2628;AA=G|||;VT=SNP
5	152958102	rs34487335	T	C	100	PASS	AC=715;AF=0.142772;AN=5008;NS=2504;DP=18957;EAS_AF=0.1498;AMR_AF=0.1556;AFR_AF=0.0507;EUR_AF=0.1312;SAS_AF=0.2628;AA=T|||;VT=SNP
5	152958147	rs35595140	A	T	100	PASS	AC=715;AF=0.142772;AN=5008;NS=2504;DP=19218;EAS_AF=0.1498;AMR_AF=0.1556;AFR_AF=0.0507;EUR_AF=0.1312;SAS_AF=0.2628;AA=T|||;VT=SNP
5	152958156	rs4958347	G	A	100	PASS	AC=1218;AF=0.243211;AN=5008;NS=2504;DP=18857;EAS_AF=0.6845;AMR_AF=0.2594;AFR_AF=0.0227;EUR_AF=0.1064;SAS_AF=0.2157;AA=G|||;VT=SNP
5	152958296	rs35097496	G	A	100	PASS	AC=715;AF=0.142772;AN=5008;NS=2504;DP=15614;EAS_AF=0.1498;AMR_AF=0.1556;AFR_AF=0.0507;EUR_AF=0.1312;SAS_AF=0.2628;AA=G|||;VT=SNP
5	152958394	rs35540964	C	G	100	PASS	AC=716;AF=0.142971;AN=5008;NS=2504;DP=16373;EAS_AF=0.1508;AMR_AF=0.1556;AFR_AF=0.0507;EUR_AF=0.1312;SAS_AF=0.2628;AA=G|||;VT=SNP
5	152958419	rs11738507	G	A	100	PASS	AC=1217;AF=0.243011;AN=5008;NS=2504;DP=15794;EAS_AF=0.1002;AMR_AF=0.2882;AFR_AF=0.0514;EUR_AF=0.5427;SAS_AF=0.3088;AA=G|||;VT=SNP
5	152958550	rs17519383	G	A	100	PASS	AC=1077;AF=0.215056;AN=5008;NS=2504;DP=16859;EAS_AF=0.1012;AMR_AF=0.2565;AFR_AF=0.0401;EUR_AF=0.4771;SAS_AF=0.2699;AA=G|||;VT=SNP
5	152958783	rs17519418	C	T	100	PASS	AC=715;AF=0.142772;AN=5008;NS=2504;DP=17794;EAS_AF=0.1498;AMR_AF=0.1542;AFR_AF=0.0499;EUR_AF=0.1312;SAS_AF=0.2648;AA=T|||;VT=SNP
5	152959082	rs17519446	C	T	100	PASS	AC=723;AF=0.144369;AN=5008;NS=2504;DP=18343;EAS_AF=0.1528;AMR_AF=0.1542;AFR_AF=0.0499;EUR_AF=0.1312;SAS_AF=0.2699;AA=T|||;VT=SNP
5	152959216	rs72802628	G	A	100	PASS	AC=715;AF=0.142772;AN=5008;NS=2504;DP=20498;EAS_AF=0.1498;AMR_AF=0.1542;AFR_AF=0.0492;EUR_AF=0.1312;SAS_AF=0.2658;AA=G|||;VT=SNP
5	152959669	rs1552837	T	C	100	PASS	AC=715;AF=0.142772;AN=5008;NS=2504;DP=19460;EAS_AF=0.1498;AMR_AF=0.1542;AFR_AF=0.0492;EUR_AF=0.1312;SAS_AF=0.2658;AA=C|||;VT=SNP
5	152959679	rs1552836	T	G	100	PASS	AC=714;AF=0.142572;AN=5008;NS=2504;DP=19925;EAS_AF=0.1498;AMR_AF=0.1542;AFR_AF=0.0484;EUR_AF=0.1312;SAS_AF=0.2658;AA=T|||;VT=SNP
5	152959769	rs1552835	T	G	100	PASS	AC=716;AF=0.142971;AN=5008;NS=2504;DP=21111;EAS_AF=0.1498;AMR_AF=0.1542;AFR_AF=0.0499;EUR_AF=0.1312;SAS_AF=0.2658;AA=T|||;VT=SNP
5	152959904	rs2131564	G	A	100	PASS	AC=683;AF=0.136382;AN=5008;NS=2504;DP=22214;EAS_AF=0.1498;AMR_AF=0.1499;AFR_AF=0.0295;EUR_AF=0.1292;SAS_AF=0.2648;AA=A|||;VT=SNP
5	152960319	rs17519558	T	C	100	PASS	AC=684;AF=0.136581;AN=5008;NS=2504;DP=19484;EAS_AF=0.1498;AMR_AF=0.1499;AFR_AF=0.0295;EUR_AF=0.1302;SAS_AF=0.2648;AA=C|||;VT=SNP
5	152960378	rs4958667	G	A	100	PASS	AC=2288;AF=0.456869;AN=5008;NS=2504;DP=19913;EAS_AF=0.7917;AMR_AF=0.5101;AFR_AF=0.0514;EUR_AF=0.5905;SAS_AF=0.4847;AA=G|||;VT=SNP
5	152960528	rs17519656	C	G	100	PASS	AC=683;AF=0.136382;AN=5008;NS=2504;DP=21523;EAS_AF=0.1498;AMR_AF=0.1499;AFR_AF=0.0295;EUR_AF=0.1292;SAS_AF=0.2648;AA=C|||;VT=SNP
5	152961044	rs72802635	A	G	100	PASS	AC=684;AF=0.136581;AN=5008;NS=2504;DP=4328;EAS_AF=0.1498;AMR_AF=0.1499;AFR_AF=0.0295;EUR_AF=0.1292;SAS_AF=0.2658;AA=G|||;VT=SNP
5	152961177	rs72802636	G	C	100	PASS	AC=683;AF=0.136382;AN=5008;NS=2504;DP=19642;EAS_AF=0.1498;AMR_AF=0.1499;AFR_AF=0.0295;EUR_AF=0.1292;SAS_AF=0.2648;AA=C|||;VT=SNP
5	152961182	rs72802637	C	A	100	PASS	AC=683;AF=0.136382;AN=5008;NS=2504;DP=19727;EAS_AF=0.1498;AMR_AF=0.1499;AFR_AF=0.0295;EUR_AF=0.1292;SAS_AF=0.2648;AA=C|||;VT=SNP
5	152961281	rs17519775	C	G	100	PASS	AC=683;AF=0.136382;AN=5008;NS=2504;DP=19439;EAS_AF=0.1498;AMR_AF=0.1499;AFR_AF=0.0295;EUR_AF=0.1292;SAS_AF=0.2648;AA=C|||;VT=SNP
5	152961289	rs72802638	T	C	100	PASS	AC=683;AF=0.136382;AN=5008;NS=2504;DP=18812;EAS_AF=0.1498;AMR_AF=0.1499;AFR_AF=0.0295;EUR_AF=0.1292;SAS_AF=0.2648;AA=T|||;VT=SNP
5	152961413	rs112123039	G	T	100	PASS	AC=184;AF=0.0367412;AN=5008;NS=2504;DP=18249;EAS_AF=0.0298;AMR_AF=0.0202;AFR_AF=0.0787;EUR_AF=0.0119;SAS_AF=0.0245;AA=G|||;VT=SNP
5	152961421	rs111270294	T	G	100	PASS	AC=683;AF=0.136382;AN=5008;NS=2504;DP=18741;EAS_AF=0.1498;AMR_AF=0.1499;AFR_AF=0.0295;EUR_AF=0.1292;SAS_AF=0.2648;AA=G|||;VT=SNP
5	152961538	rs111637383	A	G	100	PASS	AC=683;AF=0.136382;AN=5008;NS=2504;DP=18210;EAS_AF=0.1498;AMR_AF=0.1499;AFR_AF=0.0295;EUR_AF=0.1292;SAS_AF=0.2648;AA=G|||;VT=SNP
5	152961902	rs72802643	A	G	100	PASS	AC=683;AF=0.136382;AN=5008;NS=2504;DP=19443;EAS_AF=0.1498;AMR_AF=0.1499;AFR_AF=0.0295;EUR_AF=0.1292;SAS_AF=0.2648;AA=G|||;VT=SNP
5	152961982	rs72802644	A	C	100	PASS	AC=683;AF=0.136382;AN=5008;NS=2504;DP=18300;EAS_AF=0.1498;AMR_AF=0.1499;AFR_AF=0.0295;EUR_AF=0.1292;SAS_AF=0.2648;AA=C|||;VT=SNP
5	152961988	rs34777842	T	C	100	PASS	AC=183;AF=0.0365415;AN=5008;NS=2504;DP=18405;EAS_AF=0.0288;AMR_AF=0.0202;AFR_AF=0.0787;EUR_AF=0.0119;SAS_AF=0.0245;AA=T|||;VT=SNP
5	152962363	rs72802645	G	A	100	PASS	AC=684;AF=0.136581;AN=5008;NS=2504;DP=18204;EAS_AF=0.1498;AMR_AF=0.1499;AFR_AF=0.0303;EUR_AF=0.1292;SAS_AF=0.2648;AA=A|||;VT=SNP
5	152962546	rs112529713	C	T	100	PASS	AC=680;AF=0.135783;AN=5008;NS=2504;DP=17113;EAS_AF=0.1508;AMR_AF=0.1499;AFR_AF=0.0303;EUR_AF=0.1282;SAS_AF=0.2607;AA=C|||;VT=SNP
5	152962708	rs114552583	A	G	100	PASS	AC=660;AF=0.131789;AN=5008;NS=2504;DP=17820;EAS_AF=0.128;AMR_AF=0.147;AFR_AF=0.0303;EUR_AF=0.1282;SAS_AF=0.2658;AA=G|||;VT=SNP
5	152962736	rs1586937	G	A	100	PASS	AC=260;AF=0.0519169;AN=5008;NS=2504;DP=18526;EAS_AF=0.0496;AMR_AF=0.0231;AFR_AF=0.1188;EUR_AF=0.0129;SAS_AF=0.0245;AA=G|||;VT=SNP
5	152965164	rs62384382	C	T	100	PASS	AC=1087;AF=0.217053;AN=5008;NS=2504;DP=16246;EAS_AF=0.0813;AMR_AF=0.2738;AFR_AF=0.0182;EUR_AF=0.5119;SAS_AF=0.2822;AA=c|||;VT=SNP
5	152966469	rs7709924	G	A	100	PASS	AC=2321;AF=0.463458;AN=5008;NS=2504;DP=20776;EAS_AF=0.7917;AMR_AF=0.5317;AFR_AF=0.0356;EUR_AF=0.6183;SAS_AF=0.4959;AA=G|||;VT=SNP
5	152967713	rs778815	T	C	100	PASS	AC=4805;AF=0.959465;AN=5008;NS=2504;DP=20460;EAS_AF=0.9514;AMR_AF=0.9798;AFR_AF=0.9175;EUR_AF=0.9871;SAS_AF=0.9816;AA=C|||;VT=SNP
5	152967795	rs17096210	A	T	100	PASS	AC=1123;AF=0.224241;AN=5008;NS=2504;DP=19241;EAS_AF=0.1835;AMR_AF=0.183;AFR_AF=0.3245;EUR_AF=0.1153;SAS_AF=0.272;AA=A|||;VT=SNP
5	152967831	rs17519935	A	T	100	PASS	AC=1087;AF=0.217053;AN=5008;NS=2504;DP=20237;EAS_AF=0.0813;AMR_AF=0.2738;AFR_AF=0.0174;EUR_AF=0.5129;SAS_AF=0.2822;AA=A|||;VT=SNP
5	152968158	rs778816	C	T	100	PASS	AC=1225;AF=0.244609;AN=5008;NS=2504;DP=19420;EAS_AF=0.7093;AMR_AF=0.2579;AFR_AF=0.0121;EUR_AF=0.1054;SAS_AF=0.2137;AA=C|||;VT=SNP
5	152968894	rs778817	C	T	100	PASS	AC=2322;AF=0.463658;AN=5008;NS=2504;DP=14424;EAS_AF=0.7907;AMR_AF=0.5317;AFR_AF=0.0371;EUR_AF=0.6183;SAS_AF=0.4959;AA=C|||;VT=SNP
5	152969250	rs778819	C	T	100	PASS	AC=3723;AF=0.743411;AN=5008;NS=2504;DP=18403;EAS_AF=0.9435;AMR_AF=0.7378;AFR_AF=0.5938;EUR_AF=0.7247;SAS_AF=0.7628;AA=C|||;VT=SNP
5	152969784	rs17114847	C	T	100	PASS	AC=1025;AF=0.204673;AN=5008;NS=2504;DP=18233;EAS_AF=0.1349;AMR_AF=0.1686;AFR_AF=0.3162;EUR_AF=0.1044;SAS_AF=0.2546;AA=C|||;VT=SNP
5	152969986	rs62384383	A	T	100	PASS	AC=1091;AF=0.217851;AN=5008;NS=2504;DP=16725;EAS_AF=0.0813;AMR_AF=0.2738;AFR_AF=0.0189;EUR_AF=0.5129;SAS_AF=0.2843;AA=A|||;VT=SNP
5	152972108	rs778820	T	C	100	PASS	AC=3393;AF=0.677516;AN=5008;NS=2504;DP=21069;EAS_AF=0.9286;AMR_AF=0.7075;AFR_AF=0.3797;EUR_AF=0.7227;SAS_AF=0.7536;AA=T|||;VT=SNP
5	152972201	rs778821	T	C	100	PASS	AC=2331;AF=0.465455;AN=5008;NS=2504;DP=19855;EAS_AF=0.7917;AMR_AF=0.5346;AFR_AF=0.0408;EUR_AF=0.6193;SAS_AF=0.4959;AA=T|||;VT=SNP
5	152972700	rs778822	G	T	100	PASS	AC=3388;AF=0.676518;AN=5008;NS=2504;DP=15466;EAS_AF=0.9286;AMR_AF=0.7046;AFR_AF=0.3775;EUR_AF=0.7227;SAS_AF=0.7536;AA=G|||;VT=SNP
5	152976325	rs778825	T	C	100	PASS	AC=2338;AF=0.466853;AN=5008;NS=2504;DP=21294;EAS_AF=0.7937;AMR_AF=0.536;AFR_AF=0.0386;EUR_AF=0.6252;SAS_AF=0.4969;AA=T|||;VT=SNP
5	152976451	rs985998	G	T	100	PASS	AC=1087;AF=0.217053;AN=5008;NS=2504;DP=19088;EAS_AF=0.0784;AMR_AF=0.2752;AFR_AF=0.0189;EUR_AF=0.5129;SAS_AF=0.2822;AA=G|||;VT=SNP
5	152978840	rs66731359	T	C	100	PASS	AC=461;AF=0.0920527;AN=5008;NS=2504;DP=20086;EAS_AF=0.0585;AMR_AF=0.1095;AFR_AF=0.1528;EUR_AF=0.0557;SAS_AF=0.0695;AA=T|||;VT=SNP
5	152978935	rs778827	T	C	100	PASS	AC=2349;AF=0.46905;AN=5008;NS=2504;DP=17508;EAS_AF=0.8006;AMR_AF=0.5418;AFR_AF=0.0371;EUR_AF=0.6223;SAS_AF=0.502;AA=T|||;VT=SNP
5	152979554	rs12658202	C	A	100	PASS	AC=1902;AF=0.379792;AN=5008;NS=2504;DP=17490;EAS_AF=0.1935;AMR_AF=0.3516;AFR_AF=0.3253;EUR_AF=0.5765;SAS_AF=0.4632;AA=A|||;VT=SNP
5	152983125	rs812389	C	T	100	PASS	AC=3408;AF=0.680511;AN=5008;NS=2504;DP=18381;EAS_AF=0.7679;AMR_AF=0.7378;AFR_AF=0.5083;EUR_AF=0.7336;SAS_AF=0.728;AA=T|||;VT=SNP
5	152983706	rs58315664	A	G	100	PASS	AC=1668;AF=0.333067;AN=5008;NS=2504;DP=15147;EAS_AF=0.749;AMR_AF=0.2882;AFR_AF=0.1142;EUR_AF=0.164;SAS_AF=0.4059;AA=A|||;VT=SNP
5	152989204	rs778829	G	A	100	PASS	AC=3470;AF=0.692891;AN=5008;NS=2504;DP=13455;EAS_AF=0.7698;AMR_AF=0.745;AFR_AF=0.5514;EUR_AF=0.7376;SAS_AF=0.7219;AA=A|||;VT=SNP
5	152989878	rs17114874	G	C	100	PASS	AC=1232;AF=0.246006;AN=5008;NS=2504;DP=20958;EAS_AF=0.6419;AMR_AF=0.2536;AFR_AF=0.0068;EUR_AF=0.1471;SAS_AF=0.2577;AA=G|||;VT=SNP
5	152992528	rs778830	T	G	100	PASS	AC=3470;AF=0.692891;AN=5008;NS=2504;DP=17781;EAS_AF=0.7758;AMR_AF=0.745;AFR_AF=0.5469;EUR_AF=0.7376;SAS_AF=0.7219;AA=G|||;VT=SNP
5	152993589	rs2910268	G	T	100	PASS	AC=398;AF=0.0794728;AN=5008;NS=2504;DP=19634;EAS_AF=0.0327;AMR_AF=0.072;AFR_AF=0.0719;EUR_AF=0.1441;SAS_AF=0.0767;AA=G|||;VT=SNP
5	152997075	rs17114876	C	T	100	PASS	AC=1653;AF=0.330072;AN=5008;NS=2504;DP=20462;EAS_AF=0.746;AMR_AF=0.2853;AFR_AF=0.1142;EUR_AF=0.162;SAS_AF=0.3978;AA=C|||;VT=SNP
5	152997318	rs12187326	C	T	100	PASS	AC=80;AF=0.0159744;AN=5008;NS=2504;DP=20754;EAS_AF=0.002;AMR_AF=0.0101;AFR_AF=0.0023;EUR_AF=0.0378;SAS_AF=0.0307;AA=C|||;VT=SNP
5	152998618	rs778832	T	C	100	PASS	AC=579;AF=0.115615;AN=5008;NS=2504;DP=18687;EAS_AF=0.0198;AMR_AF=0.2378;AFR_AF=0.0189;EUR_AF=0.2724;SAS_AF=0.0971;AA=T|||;VT=SNP
5	153000229	rs10515695	G	C	100	PASS	AC=762;AF=0.152157;AN=5008;NS=2504;DP=19630;EAS_AF=0.002;AMR_AF=0.1772;AFR_AF=0.084;EUR_AF=0.3032;SAS_AF=0.226;AA=C|||;VT=SNP
5	153001552	rs1873910	A	T	100	PASS	AC=731;AF=0.145966;AN=5008;NS=2504;DP=18283;EAS_AF=0.002;AMR_AF=0.1758;AFR_AF=0.062;EUR_AF=0.3032;SAS_AF=0.2249;AA=A|||;VT=SNP
5	153001711	rs1873909	G	A	100	PASS	AC=762;AF=0.152157;AN=5008;NS=2504;DP=18450;EAS_AF=0.002;AMR_AF=0.1772;AFR_AF=0.084;EUR_AF=0.3032;SAS_AF=0.226;AA=G|||;VT=SNP
5	153001818	rs1873908	T	G	100	PASS	AC=762;AF=0.152157;AN=5008;NS=2504;DP=19095;EAS_AF=0.002;AMR_AF=0.1772;AFR_AF=0.084;EUR_AF=0.3032;SAS_AF=0.226;AA=T|||;VT=SNP
5	153002053	rs1493400	A	G	100	PASS	AC=762;AF=0.152157;AN=5008;NS=2504;DP=19085;EAS_AF=0.002;AMR_AF=0.1772;AFR_AF=0.084;EUR_AF=0.3032;SAS_AF=0.226;AA=a|||;VT=SNP
5	153002465	rs4958668	G	A	100	PASS	AC=1804;AF=0.360224;AN=5008;NS=2504;DP=18828;EAS_AF=0.747;AMR_AF=0.2954;AFR_AF=0.2224;EUR_AF=0.162;SAS_AF=0.3978;AA=G|||;VT=SNP
5	153002618	rs76239041	G	A	100	PASS	AC=355;AF=0.0708866;AN=5008;NS=2504;DP=20640;EAS_AF=0.0327;AMR_AF=0.0634;AFR_AF=0.0461;EUR_AF=0.1412;SAS_AF=0.0767;AA=G|||;VT=SNP
5	153002644	rs75849876	T	C	100	PASS	AC=821;AF=0.163938;AN=5008;NS=2504;DP=20455;EAS_AF=0.002;AMR_AF=0.1844;AFR_AF=0.1248;EUR_AF=0.3032;SAS_AF=0.226;AA=C|||;VT=SNP
5	153002716	rs77841625	G	T	100	PASS	AC=762;AF=0.152157;AN=5008;NS=2504;DP=20261;EAS_AF=0.002;AMR_AF=0.1772;AFR_AF=0.084;EUR_AF=0.3032;SAS_AF=0.226;AA=G|||;VT=SNP
5	153002796	rs1083562	T	C	100	PASS	AC=642;AF=0.128195;AN=5008;NS=2504;DP=18796;EAS_AF=0.0198;AMR_AF=0.2522;AFR_AF=0.0598;EUR_AF=0.2714;SAS_AF=0.0971;AA=T|||;VT=SNP
5	153002897	rs10515696	G	A	100	PASS	AC=764;AF=0.152556;AN=5008;NS=2504;DP=18818;EAS_AF=0.003;AMR_AF=0.1772;AFR_AF=0.084;EUR_AF=0.3032;SAS_AF=0.227;AA=g|||;VT=SNP
5	153003764	rs1559157	A	G	100	PASS	AC=1237;AF=0.247005;AN=5008;NS=2504;DP=20433;EAS_AF=0.6498;AMR_AF=0.2536;AFR_AF=0.0076;EUR_AF=0.1451;SAS_AF=0.2556;AA=A|||;VT=SNP
5	153006375	rs1422883	C	T	100	PASS	AC=638;AF=0.127396;AN=5008;NS=2504;DP=18801;EAS_AF=0.0198;AMR_AF=0.2478;AFR_AF=0.0598;EUR_AF=0.2704;SAS_AF=0.0971;AA=C|||;VT=SNP
5	153009489	rs1422884	T	C	100	PASS	AC=3466;AF=0.692093;AN=5008;NS=2504;DP=20582;EAS_AF=0.7758;AMR_AF=0.745;AFR_AF=0.5446;EUR_AF=0.7366;SAS_AF=0.7219;AA=C|||;VT=SNP
5	153013444	rs1540383	G	A	100	PASS	AC=638;AF=0.127396;AN=5008;NS=2504;DP=19783;EAS_AF=0.0198;AMR_AF=0.2478;AFR_AF=0.0598;EUR_AF=0.2704;SAS_AF=0.0971;AA=G|||;VT=SNP
5	153014862	rs2910266	G	A	100	PASS	AC=637;AF=0.127196;AN=5008;NS=2504;DP=19172;EAS_AF=0.0198;AMR_AF=0.2478;AFR_AF=0.0598;EUR_AF=0.2694;SAS_AF=0.0971;AA=G|||;VT=SNP
5	153015274	rs2910265	G	C	100	PASS	AC=639;AF=0.127596;AN=5008;NS=2504;DP=19500;EAS_AF=0.0208;AMR_AF=0.2478;AFR_AF=0.0598;EUR_AF=0.2704;SAS_AF=0.0971;AA=G|||;VT=SNP
5	153016533	rs1422889	T	A	100	PASS	AC=1998;AF=0.398962;AN=5008;NS=2504;DP=18659;EAS_AF=0.748;AMR_AF=0.3112;AFR_AF=0.3585;EUR_AF=0.164;SAS_AF=0.3978;AA=T|||;VT=SNP
5	153017418	rs2910263	G	A	100	PASS	AC=1461;AF=0.291733;AN=5008;NS=2504;DP=19096;EAS_AF=0.0218;AMR_AF=0.4337;AFR_AF=0.1861;EUR_AF=0.5726;SAS_AF=0.3231;AA=A|||;VT=SNP
5	153017520	rs1422892	A	C	100	PASS	AC=3476;AF=0.694089;AN=5008;NS=2504;DP=19396;EAS_AF=0.7778;AMR_AF=0.7464;AFR_AF=0.5461;EUR_AF=0.7406;SAS_AF=0.7229;AA=C|||;VT=SNP
5	153018237	rs17593426	T	G	100	PASS	AC=216;AF=0.043131;AN=5008;NS=2504;DP=18925;EAS_AF=0.002;AMR_AF=0.0548;AFR_AF=0.0023;EUR_AF=0.1044;SAS_AF=0.0695;AA=T|||;VT=SNP
5	153019167	rs2910261	A	G	100	PASS	AC=2223;AF=0.44389;AN=5008;NS=2504;DP=21546;EAS_AF=0.128;AMR_AF=0.4928;AFR_AF=0.5318;EUR_AF=0.5915;SAS_AF=0.4642;AA=G|||;VT=SNP
5	153019210	rs2216649	G	T	100	PASS	AC=655;AF=0.130791;AN=5008;NS=2504;DP=21196;EAS_AF=0.1062;AMR_AF=0.0821;AFR_AF=0.1097;EUR_AF=0.1203;SAS_AF=0.2301;AA=G|||;VT=SNP
5	153020030	rs2910260	T	C	100	PASS	AC=950;AF=0.189696;AN=5008;NS=2504;DP=19166;EAS_AF=0.0208;AMR_AF=0.3199;AFR_AF=0.1415;EUR_AF=0.3678;SAS_AF=0.1534;AA=C|||;VT=SNP
5	153020593	rs1422893	A	C	100	PASS	AC=951;AF=0.189896;AN=5008;NS=2504;DP=20848;EAS_AF=0.0218;AMR_AF=0.3199;AFR_AF=0.1415;EUR_AF=0.3678;SAS_AF=0.1534;AA=A|||;VT=SNP
5	153020606	rs1422894	C	T	100	PASS	AC=1369;AF=0.273363;AN=5008;NS=2504;DP=20650;EAS_AF=0.0208;AMR_AF=0.3948;AFR_AF=0.2829;EUR_AF=0.4692;SAS_AF=0.2331;AA=T|||;VT=SNP
5	153021531	rs1363672	A	G	100	PASS	AC=1370;AF=0.273562;AN=5008;NS=2504;DP=21628;EAS_AF=0.0208;AMR_AF=0.3948;AFR_AF=0.2829;EUR_AF=0.4702;SAS_AF=0.2331;AA=G|||;VT=SNP
5	153022276	rs1422895	T	C	100	PASS	AC=1369;AF=0.273363;AN=5008;NS=2504;DP=22829;EAS_AF=0.0208;AMR_AF=0.3919;AFR_AF=0.2829;EUR_AF=0.4712;SAS_AF=0.2331;AA=C|||;VT=SNP
5	153023165	rs1363673	A	G	100	PASS	AC=1370;AF=0.273562;AN=5008;NS=2504;DP=19400;EAS_AF=0.0208;AMR_AF=0.3934;AFR_AF=0.2829;EUR_AF=0.4712;SAS_AF=0.2331;AA=G|||;VT=SNP
5	153023864	rs1422897	A	C	100	PASS	AC=2225;AF=0.444289;AN=5008;NS=2504;DP=16308;EAS_AF=0.126;AMR_AF=0.4899;AFR_AF=0.5348;EUR_AF=0.5915;SAS_AF=0.4663;AA=C|||;VT=SNP
5	153024581	rs2963954	T	C	100	PASS	AC=2227;AF=0.444688;AN=5008;NS=2504;DP=23642;EAS_AF=0.128;AMR_AF=0.4899;AFR_AF=0.5348;EUR_AF=0.5915;SAS_AF=0.4663;AA=C|||;VT=SNP
5	153024944	rs2963953	T	C	100	PASS	AC=1370;AF=0.273562;AN=5008;NS=2504;DP=21279;EAS_AF=0.0208;AMR_AF=0.3934;AFR_AF=0.2829;EUR_AF=0.4712;SAS_AF=0.2331;AA=C|||;VT=SNP
5	153027222	rs729329	A	G	100	PASS	AC=3379;AF=0.67472;AN=5008;NS=2504;DP=19799;EAS_AF=0.3234;AMR_AF=0.67;AFR_AF=0.9228;EUR_AF=0.7117;SAS_AF=0.6667;AA=G|||;VT=SNP
5	153027516	rs889060	G	A	100	PASS	AC=1414;AF=0.282348;AN=5008;NS=2504;DP=20051;EAS_AF=0.0208;AMR_AF=0.3703;AFR_AF=0.3949;EUR_AF=0.4254;SAS_AF=0.1902;AA=G|||;VT=SNP
5	153027556	rs889061	C	T	100	PASS	AC=790;AF=0.157748;AN=5008;NS=2504;DP=18878;EAS_AF=0.0198;AMR_AF=0.2839;AFR_AF=0.1059;EUR_AF=0.3241;SAS_AF=0.1094;AA=C|||;VT=SNP
5	153027837	rs889062	T	C	100	PASS	AC=1566;AF=0.3127;AN=5008;NS=2504;DP=20105;EAS_AF=0.0208;AMR_AF=0.4063;AFR_AF=0.4251;EUR_AF=0.4702;SAS_AF=0.2331;AA=C|||;VT=SNP
5	153029472	rs2963950	C	T	100	PASS	AC=778;AF=0.155351;AN=5008;NS=2504;DP=20190;EAS_AF=0.0198;AMR_AF=0.2839;AFR_AF=0.0983;EUR_AF=0.3221;SAS_AF=0.1094;AA=c|||;VT=SNP
5	153029960	rs707176	T	C	100	PASS	AC=777;AF=0.155152;AN=5008;NS=2504;DP=18146;EAS_AF=0.0198;AMR_AF=0.2839;AFR_AF=0.0976;EUR_AF=0.3221;SAS_AF=0.1094;AA=T|||;VT=SNP;EX_TARGET
5	153030802	rs2910258	C	A	100	PASS	AC=1403;AF=0.280152;AN=5008;NS=2504;DP=17267;EAS_AF=0.0198;AMR_AF=0.3718;AFR_AF=0.3865;EUR_AF=0.4264;SAS_AF=0.1892;AA=C|||;VT=SNP
5	153030831	rs2963948	G	C	100	PASS	AC=1403;AF=0.280152;AN=5008;NS=2504;DP=17427;EAS_AF=0.0198;AMR_AF=0.3718;AFR_AF=0.3865;EUR_AF=0.4264;SAS_AF=0.1892;AA=C|||;VT=SNP
5	153030854	rs2963947	C	T	100	PASS	AC=1403;AF=0.280152;AN=5008;NS=2504;DP=17911;EAS_AF=0.0198;AMR_AF=0.3718;AFR_AF=0.3865;EUR_AF=0.4264;SAS_AF=0.1892;AA=T|||;VT=SNP
5	153030980	rs2963946	A	C	100	PASS	AC=1404;AF=0.280351;AN=5008;NS=2504;DP=18579;EAS_AF=0.0198;AMR_AF=0.3732;AFR_AF=0.3865;EUR_AF=0.4264;SAS_AF=0.1892;AA=A|||;VT=SNP
5	153031345	rs1363674	T	A	100	PASS	AC=1404;AF=0.280351;AN=5008;NS=2504;DP=18721;EAS_AF=0.0198;AMR_AF=0.3718;AFR_AF=0.3865;EUR_AF=0.4274;SAS_AF=0.1892;AA=A|||;VT=SNP
5	153031711	rs1363675	A	C	100	PASS	AC=1405;AF=0.280551;AN=5008;NS=2504;DP=18900;EAS_AF=0.0198;AMR_AF=0.3718;AFR_AF=0.3865;EUR_AF=0.4284;SAS_AF=0.1892;AA=A|||;VT=SNP
5	153031739	rs1363676	A	G	100	PASS	AC=1405;AF=0.280551;AN=5008;NS=2504;DP=18946;EAS_AF=0.0198;AMR_AF=0.3718;AFR_AF=0.3865;EUR_AF=0.4284;SAS_AF=0.1892;AA=A|||;VT=SNP
5	153032103	rs1422898	G	A	100	PASS	AC=781;AF=0.15595;AN=5008;NS=2504;DP=18442;EAS_AF=0.0198;AMR_AF=0.2867;AFR_AF=0.0976;EUR_AF=0.3241;SAS_AF=0.1094;AA=G|||;VT=SNP
5	153033626	rs918524	T	C	100	PASS	AC=1404;AF=0.280351;AN=5008;NS=2504;DP=19570;EAS_AF=0.0198;AMR_AF=0.3718;AFR_AF=0.3865;EUR_AF=0.4274;SAS_AF=0.1892;AA=T|||;VT=SNP
5	153034075	rs2963945	C	T	100	PASS	AC=736;AF=0.146965;AN=5008;NS=2504;DP=18468;EAS_AF=0.0198;AMR_AF=0.2767;AFR_AF=0.0696;EUR_AF=0.3231;SAS_AF=0.1094;AA=C|||;VT=SNP
5	153034687	rs1363677	G	A	100	PASS	AC=1401;AF=0.279752;AN=5008;NS=2504;DP=19564;EAS_AF=0.0198;AMR_AF=0.3718;AFR_AF=0.3865;EUR_AF=0.4245;SAS_AF=0.1892;AA=A|||;VT=SNP
5	153035525	rs2963944	A	G	100	PASS	AC=780;AF=0.155751;AN=5008;NS=2504;DP=19178;EAS_AF=0.0198;AMR_AF=0.2853;AFR_AF=0.0976;EUR_AF=0.3241;SAS_AF=0.1094;AA=A|||;VT=SNP
5	153037007	rs970077	A	G	100	PASS	AC=782;AF=0.15615;AN=5008;NS=2504;DP=18877;EAS_AF=0.0198;AMR_AF=0.2867;AFR_AF=0.0983;EUR_AF=0.3241;SAS_AF=0.1094;AA=A|||;VT=SNP
5	153037214	rs970078	G	T	100	PASS	AC=1567;AF=0.312899;AN=5008;NS=2504;DP=18371;EAS_AF=0.0208;AMR_AF=0.4078;AFR_AF=0.4251;EUR_AF=0.4702;SAS_AF=0.2331;AA=T|||;VT=SNP
5	153037451	rs982945	G	C	100	PASS	AC=1403;AF=0.280152;AN=5008;NS=2504;DP=20532;EAS_AF=0.0198;AMR_AF=0.3718;AFR_AF=0.3865;EUR_AF=0.4264;SAS_AF=0.1892;AA=C|||;VT=SNP
5	153037780	rs77721085	A	C	100	PASS	AC=556;AF=0.111022;AN=5008;NS=2504;DP=22469;EAS_AF=0.1052;AMR_AF=0.072;AFR_AF=0.1089;EUR_AF=0.1163;SAS_AF=0.1421;AA=A|||;VT=SNP
5	153037953	rs2963943	C	T	100	PASS	AC=1567;AF=0.312899;AN=5008;NS=2504;DP=19828;EAS_AF=0.0208;AMR_AF=0.4078;AFR_AF=0.4251;EUR_AF=0.4702;SAS_AF=0.2331;AA=T|||;VT=SNP
5	153038016	rs2963942	G	A	100	PASS	AC=1403;AF=0.280152;AN=5008;NS=2504;DP=20423;EAS_AF=0.0198;AMR_AF=0.3718;AFR_AF=0.3865;EUR_AF=0.4264;SAS_AF=0.1892;AA=A|||;VT=SNP
5	153038162	rs78546986	C	T	100	PASS	AC=556;AF=0.111022;AN=5008;NS=2504;DP=20474;EAS_AF=0.1052;AMR_AF=0.072;AFR_AF=0.1089;EUR_AF=0.1163;SAS_AF=0.1421;AA=C|||;VT=SNP
5	153038313	rs2910269	G	A	100	PASS	AC=1403;AF=0.280152;AN=5008;NS=2504;DP=17379;EAS_AF=0.0198;AMR_AF=0.3718;AFR_AF=0.3873;EUR_AF=0.4254;SAS_AF=0.1892;AA=G|||;VT=SNP
5	153038650	rs4958670	A	G	100	PASS	AC=1216;AF=0.242812;AN=5008;NS=2504;DP=18624;EAS_AF=0.6438;AMR_AF=0.2579;AFR_AF=0.0068;EUR_AF=0.1461;SAS_AF=0.2372;AA=A|||;VT=SNP
5	153039299	rs2910267	C	T	100	PASS	AC=2230;AF=0.445288;AN=5008;NS=2504;DP=20352;EAS_AF=0.126;AMR_AF=0.4899;AFR_AF=0.5386;EUR_AF=0.5915;SAS_AF=0.4663;AA=T|||;VT=SNP
5	153039315	rs2963941	T	C	100	PASS	AC=1384;AF=0.276358;AN=5008;NS=2504;DP=19979;EAS_AF=0.0208;AMR_AF=0.3689;AFR_AF=0.3759;EUR_AF=0.4225;SAS_AF=0.1892;AA=C|||;VT=SNP
5	153039383	rs2963940	T	G	100	PASS	AC=1392;AF=0.277955;AN=5008;NS=2504;DP=19487;EAS_AF=0.0208;AMR_AF=0.3732;AFR_AF=0.3759;EUR_AF=0.4274;SAS_AF=0.1892;AA=G|||;VT=SNP
5	153039468	rs2963939	A	G	100	PASS	AC=1391;AF=0.277756;AN=5008;NS=2504;DP=19601;EAS_AF=0.0208;AMR_AF=0.3732;AFR_AF=0.3759;EUR_AF=0.4264;SAS_AF=0.1892;AA=A|||;VT=SNP
5	153040075	rs1363678	A	G	100	PASS	AC=1391;AF=0.277756;AN=5008;NS=2504;DP=20174;EAS_AF=0.0208;AMR_AF=0.3732;AFR_AF=0.3759;EUR_AF=0.4264;SAS_AF=0.1892;AA=G|||;VT=SNP
5	153040288	rs2042257	C	T	100	PASS	AC=717;AF=0.143171;AN=5008;NS=2504;DP=20017;EAS_AF=0.0208;AMR_AF=0.2767;AFR_AF=0.0545;EUR_AF=0.3231;SAS_AF=0.1094;AA=C|||;VT=SNP
```
