## Supplementary material for "Characterization of shared and ancestry-specific signals driving complex traits using multi-ancestry fine-mapping": mesusiecsinfo

```
*************************************************************

  Multiple Ancestry Sum of Single Effect Model (MESuSiE)          

   Visit http://www.xzlab.org/software.html For Update            

            (C) 2022 Boran Gao, Xiang Zhou                        

              GNU General Public License                          

*************************************************************
# Start data processing for sufficient statistics 
# Create MESuSiE object 
# Start data analysis 

# Data analysis is done, and now generates result 

Potential causal SNPs with PIP > 0.5:  

Credible sets for effects: 
$cs
$cs$L1
 [1]  807  813  818  822  828  833  835  836  848  854  857  865  875  876  877
[16]  878  879  880  881  883  885  887  888  890  891  892  893  894  896  898
[31]  899  900  901  902  903  904  905  906  908  911  912  913  914  915  916
[46]  918  920  922  923  925  926  930  931  932  933  934  935  939  942  949
[61]  951  954  956  958  962  963  965  970  995  998 1000 1006 1009 1011 1012
[76] 1015 1016 1017 1024

$cs$L2
 [1] 370 371 374 376 379 380 383 385 392 394 402 404 406 409 410 412 414 422 426
[20] 428 440 444 446 450 451 455 456 459 460 462 464 467 469 470 471 472 475 478
[39] 488 493 502 507 509 510 511 516 517 520 521 522 524 525 526 528 529 530 531
[58] 532 533 534 535 536 538 539 540 542 543 544 545 546 547 548 549 551 553 554
[77] 555 556 558 559 560 564 565 567 568 570 571 572 573 574 575 577 578 581 582
[96] 583


$cs_category
   L1    L2 
"eur" "eur" 

$purity
   min.abs.corr mean.abs.corr median.abs.corr
L1     0.597404     0.9612865        0.990577
L2     0.612445     0.9546041        0.975895

$cs_index
[1] 1 2

$coverage
[1] 0.9539612 0.9514821

$requested_coverage
[1] 0.95


 Use MESuSiE_Plot() for visualization
# Total time used for the analysis: 0.07 mins
```
