## Supplementary material for "Characterization of shared and ancestry-specific signals driving complex traits using multi-ancestry fine-mapping": mesusieoutput

```
                 eur          afr      eur_afr
   [1,] 1.087846e-04 0.0001735711 3.239053e-05
   [2,] 8.170716e-05 0.0001611687 2.255567e-05
   [3,] 8.271001e-05 0.0001699634 2.410691e-05
   [4,] 1.065329e-04 0.0001733470 3.167044e-05
   [5,] 8.355568e-05 0.0001386677 1.987249e-05
   [6,] 7.553713e-05 0.0001469124 1.902904e-05
   [7,] 8.355491e-05 0.0001254645 1.798293e-05
   [8,] 1.060022e-04 0.0001732792 3.149752e-05
   [9,] 1.130768e-04 0.0001243608 2.411971e-05
  [10,] 8.311364e-05 0.0001768753 2.519588e-05
  [11,] 1.060022e-04 0.0001733452 3.150947e-05
  [12,] 1.105537e-04 0.0001243600 2.358072e-05
  [13,] 8.271001e-05 0.0001771987 2.511131e-05
  [14,] 1.105537e-04 0.0001240448 2.351912e-05
  [15,] 1.060022e-04 0.0001734531 3.153292e-05
  [16,] 8.245365e-05 0.0001769889 2.501006e-05
  [17,] 7.924737e-05 0.0001597651 2.169595e-05
  [18,] 1.058519e-04 0.0001734953 3.149623e-05
  [19,] 1.061740e-04 0.0001735062 3.159518e-05
  [20,] 7.924737e-05 0.0001597321 2.169161e-05
  [21,] 7.898124e-05 0.0001601926 2.168071e-05
  [22,] 1.086100e-04 0.0001237914 2.305171e-05
  [23,] 8.284957e-05 0.0001770162 2.513141e-05
  [24,] 7.990826e-05 0.0001597985 2.187843e-05
  [25,] 1.055326e-04 0.0001735832 3.141530e-05
  [26,] 1.056897e-04 0.0001735603 3.145921e-05
  [27,] 7.724696e-05 0.0001479683 1.959075e-05
  [28,] 7.956064e-05 0.0001598663 2.179361e-05
  [29,] 8.233678e-05 0.0001428724 2.017496e-05
  [30,] 7.644659e-05 0.0001467848 1.924039e-05
  [31,] 7.660842e-05 0.0001468841 1.929294e-05
  [32,] 7.680240e-05 0.0001479683 1.947889e-05
  [33,] 1.068490e-04 0.0001235801 2.263502e-05
  [34,] 1.081574e-04 0.0001240394 2.299179e-05
  [35,] 8.271001e-05 0.0001779069 2.521413e-05
  [36,] 7.956064e-05 0.0001600781 2.182154e-05
  [37,] 1.086100e-04 0.0001241018 2.309749e-05
  [38,] 1.053954e-04 0.0001735821 3.137495e-05
  [39,] 1.086100e-04 0.0001241018 2.309749e-05
  [40,] 8.284957e-05 0.0001779069 2.525627e-05
  [41,] 1.114382e-04 0.0001252915 2.397908e-05
  [42,] 7.818710e-05 0.0001478770 1.981719e-05
  [43,] 7.644659e-05 0.0001467311 1.923398e-05
  [44,] 1.115548e-04 0.0001236033 2.363263e-05
  [45,] 1.090709e-04 0.0001236279 2.311151e-05
  [46,] 7.614967e-05 0.0001466468 1.914985e-05
  [47,] 1.056897e-04 0.0001736270 3.147242e-05
  [48,] 1.050005e-04 0.0001838559 3.307716e-05
  [49,] 7.973013e-05 0.0001601926 2.188236e-05
  [50,] 9.013902e-05 0.0001286538 1.988880e-05
  [51,] 1.055326e-04 0.0001736386 3.142736e-05
  [52,] 1.100663e-04 0.0001239638 2.338454e-05
  [53,] 8.257805e-05 0.0001781683 2.520904e-05
  [54,] 7.973013e-05 0.0001601553 2.187744e-05
  [55,] 1.064289e-04 0.0001234855 2.253312e-05
  [56,] 1.504647e-04 0.0001070755 2.759255e-05
  [57,] 1.053954e-04 0.0001735821 3.137495e-05
  [58,] 8.673914e-05 0.0001283760 1.909716e-05
  [59,] 1.051050e-04 0.0001737145 3.131230e-05
  [60,] 9.053105e-05 0.0001282127 1.990050e-05
  [61,] 1.040240e-04 0.0001239537 2.209612e-05
  [62,] 8.707103e-05 0.0001285277 1.918805e-05
  [63,] 1.049673e-04 0.0001737262 3.127299e-05
  [64,] 1.055326e-04 0.0001735603 3.141194e-05
  [65,] 8.256430e-05 0.0001777667 2.515593e-05
  [66,] 8.249245e-05 0.0001777692 2.513450e-05
  [67,] 9.998555e-05 0.0001236549 2.119547e-05
  [68,] 1.053954e-04 0.0001735603 3.137067e-05
  [69,] 8.707103e-05 0.0001283675 1.916933e-05
  [70,] 1.047767e-04 0.0001238066 2.223185e-05
  [71,] 1.053954e-04 0.0001735821 3.137495e-05
  [72,] 1.053954e-04 0.0001736156 3.138154e-05
  [73,] 8.744955e-05 0.0001285277 1.927123e-05
  [74,] 8.673914e-05 0.0001283542 1.909529e-05
  [75,] 1.059628e-04 0.0001238412 2.248797e-05
  [76,] 1.059628e-04 0.0001233079 2.239678e-05
  [77,] 1.051050e-04 0.0001737262 3.131458e-05
  [78,] 1.987963e-04 0.0001118148 3.792155e-05
  [79,] 1.033011e-04 0.0001233619 2.184422e-05
  [80,] 8.885690e-05 0.0001281267 1.952286e-05
  [81,] 1.051050e-04 0.0001737867 3.132629e-05
  [82,] 1.029507e-04 0.0001232830 2.175853e-05
  [83,] 1.256977e-04 0.0001401345 3.032735e-05
  [84,] 1.029507e-04 0.0001232596 2.175508e-05
  [85,] 1.053954e-04 0.0001736270 3.138378e-05
  [86,] 1.052478e-04 0.0001731754 3.124823e-05
  [87,] 8.925959e-05 0.0001281132 1.960963e-05
  [88,] 8.994501e-05 0.0001280899 1.975745e-05
  [89,] 7.995470e-05 0.0001580095 2.165118e-05
  [90,] 8.058337e-05 0.0001577865 2.179102e-05
  [91,] 9.053105e-05 0.0001277860 1.983922e-05
  [92,] 9.053105e-05 0.0001277737 1.983809e-05
  [93,] 1.026074e-04 0.0001234655 2.171405e-05
  [94,] 9.053105e-05 0.0001281140 1.988857e-05
  [95,] 1.047767e-04 0.0001236828 2.221265e-05
  [96,] 1.056897e-04 0.0001738504 3.151427e-05
  [97,] 8.017613e-05 0.0001580338 2.171371e-05
  [98,] 1.026074e-04 0.0001234655 2.171405e-05
  [99,] 1.063509e-04 0.0001737371 3.169447e-05
 [100,] 1.071788e-04 0.0001737735 3.194999e-05
 [101,] 8.885690e-05 0.0001284331 1.956912e-05
 [102,] 1.058519e-04 0.0001735344 3.150008e-05
 [103,] 7.830087e-05 0.0001585048 2.128135e-05
 [104,] 1.022392e-04 0.0001256154 2.199695e-05
 [105,] 8.624855e-05 0.0001350441 2.003027e-05
 [106,] 1.160694e-04 0.0001746416 3.470692e-05
 [107,] 8.096227e-05 0.0001242438 1.726557e-05
 [108,] 2.276266e-04 0.0001543697 5.977596e-05
 [109,] 7.747381e-05 0.0001749946 2.326467e-05
 [110,] 8.204753e-05 0.0001538384 2.161867e-05
 [111,] 1.739772e-04 0.0001349398 4.026698e-05
 [112,] 9.727834e-05 0.0001078899 1.800538e-05
 [113,] 8.033545e-05 0.0001248974 1.722065e-05
 [114,] 8.014688e-05 0.0001104867 1.519540e-05
 [115,] 1.092781e-04 0.0001772410 3.330872e-05
 [116,] 8.163495e-05 0.0001289340 1.805578e-05
 [117,] 1.828019e-04 0.0002325725 7.146262e-05
 [118,] 1.477842e-04 0.0001103145 2.799932e-05
 [119,] 1.739368e-04 0.0001331412 3.971381e-05
 [120,] 8.034941e-05 0.0001111565 1.532868e-05
 [121,] 8.067743e-05 0.0001283545 1.776440e-05
 [122,] 8.852001e-05 0.0001737729 2.645483e-05
 [123,] 1.738278e-04 0.0001329665 3.963223e-05
 [124,] 8.034941e-05 0.0001109340 1.529785e-05
 [125,] 8.041189e-05 0.0001107861 1.528968e-05
 [126,] 8.122923e-05 0.0001246187 1.737845e-05
 [127,] 1.728947e-04 0.0001332325 3.944280e-05
 [128,] 8.917601e-05 0.0001727775 2.649256e-05
 [129,] 8.159311e-05 0.0001244465 1.743290e-05
 [130,] 1.732381e-04 0.0001328233 3.941173e-05
 [131,] 8.048863e-05 0.0001104794 1.526211e-05
 [132,] 8.159311e-05 0.0001241409 1.739021e-05
 [133,] 9.513387e-05 0.0001070849 1.747751e-05
 [134,] 8.199062e-05 0.0001213998 1.708532e-05
 [135,] 8.424430e-05 0.0001754363 2.533444e-05
 [136,] 8.713145e-05 0.0001760797 2.626311e-05
 [137,] 8.737199e-05 0.0001747300 2.614404e-05
 [138,] 9.307372e-05 0.0001909902 3.050214e-05
 [139,] 7.443570e-05 0.0001083362 1.383579e-05
 [140,] 7.432322e-05 0.0001082932 1.381002e-05
 [141,] 7.836325e-05 0.0001250309 1.678730e-05
 [142,] 7.787294e-05 0.0001238478 1.652656e-05
 [143,] 1.521101e-04 0.0001811490 4.722907e-05
 [144,] 1.340966e-04 0.0001239320 2.863566e-05
 [145,] 7.428342e-05 0.0001077083 1.372873e-05
 [146,] 8.442458e-05 0.0001252467 1.813294e-05
 [147,] 8.276450e-05 0.0001117182 1.588838e-05
 [148,] 7.439300e-05 0.0001070877 1.366975e-05
 [149,] 8.365809e-05 0.0001253183 1.797489e-05
 [150,] 1.517286e-04 0.0001810657 4.708881e-05
 [151,] 8.700886e-05 0.0001758124 2.621603e-05
 [152,] 8.162425e-05 0.0001357815 1.901744e-05
 [153,] 7.646945e-05 0.0001089891 1.430417e-05
 [154,] 9.831094e-05 0.0001945747 3.287099e-05
 [155,] 8.157996e-05 0.0001339935 1.875532e-05
 [156,] 7.646945e-05 0.0001089891 1.430417e-05
 [157,] 7.627494e-05 0.0001090649 1.427797e-05
 [158,] 1.522670e-04 0.0001810942 4.726483e-05
 [159,] 9.791854e-05 0.0001966949 3.308822e-05
 [160,] 1.708577e-04 0.0001451629 4.253997e-05
 [161,] 8.001017e-05 0.0001263524 1.736910e-05
 [162,] 9.700235e-05 0.0001957469 3.258435e-05
 [163,] 9.758698e-05 0.0001958288 3.281917e-05
 [164,] 9.754185e-05 0.0002110489 3.536595e-05
 [165,] 1.692990e-04 0.0001451783 4.215593e-05
 [166,] 1.692990e-04 0.0001451783 4.215593e-05
 [167,] 1.694090e-04 0.0001462520 4.254990e-05
 [168,] 1.709734e-04 0.0001455057 4.270301e-05
 [169,] 8.148217e-05 0.0001302046 1.819942e-05
 [170,] 8.744238e-05 0.0001287599 1.939910e-05
 [171,] 9.676471e-05 0.0002157439 3.581147e-05
 [172,] 8.176071e-05 0.0001307079 1.833683e-05
 [173,] 1.700563e-04 0.0001457127 4.254774e-05
 [174,] 8.327420e-05 0.0001170728 1.676461e-05
 [175,] 8.045616e-05 0.0001613702 2.233778e-05
 [176,] 7.519325e-05 0.0001255666 1.620326e-05
 [177,] 1.701729e-04 0.0001458346 4.261698e-05
 [178,] 9.681537e-05 0.0002173863 3.610892e-05
 [179,] 8.398746e-05 0.0001180243 1.705061e-05
 [180,] 1.700563e-04 0.0001454443 4.247429e-05
 [181,] 8.384820e-05 0.0001174372 1.693633e-05
 [182,] 1.716361e-04 0.0001316130 3.872047e-05
 [183,] 8.236605e-05 0.0001042126 1.473018e-05
 [184,] 1.709734e-04 0.0001454443 4.270661e-05
 [185,] 8.426652e-05 0.0001164463 1.687349e-05
 [186,] 8.485196e-05 0.0001417776 2.064380e-05
 [187,] 8.398746e-05 0.0001162895 1.679368e-05
 [188,] 8.812494e-05 0.0001159162 1.752819e-05
 [189,] 1.724399e-04 0.0001456201 4.313599e-05
 [190,] 1.724399e-04 0.0001456658 4.315106e-05
 [191,] 9.660932e-05 0.0002128098 3.504565e-05
 [192,] 8.527782e-05 0.0001152978 1.690908e-05
 [193,] 1.715677e-04 0.0001457122 4.294481e-05
 [194,] 9.765026e-05 0.0002106807 3.504791e-05
 [195,] 8.466773e-05 0.0001146564 1.669159e-05
 [196,] 8.409384e-05 0.0001136228 1.642530e-05
 [197,] 9.834102e-05 0.0002111038 3.535012e-05
 [198,] 8.395585e-05 0.0001134285 1.636951e-05
 [199,] 8.466773e-05 0.0001157320 1.684938e-05
 [200,] 8.466773e-05 0.0001140634 1.660336e-05
 [201,] 8.745933e-05 0.0001419470 2.130297e-05
 [202,] 1.722873e-04 0.0001453981 4.300811e-05
 [203,] 9.908383e-05 0.0002146398 3.620110e-05
 [204,] 1.716443e-04 0.0001453649 4.283470e-05
 [205,] 8.428907e-05 0.0001494538 2.160762e-05
 [206,] 8.476276e-05 0.0001141666 1.663833e-05
 [207,] 8.570599e-05 0.0001587043 2.336373e-05
 [208,] 8.989568e-05 0.0001159077 1.787287e-05
 [209,] 9.956945e-05 0.0002166970 3.671034e-05
 [210,] 9.956945e-05 0.0002170061 3.676184e-05
 [211,] 7.519089e-05 0.0001448730 1.868410e-05
 [212,] 9.823683e-05 0.0002160495 3.612867e-05
 [213,] 7.548241e-05 0.0001445560 1.871556e-05
 [214,] 9.823683e-05 0.0002160495 3.612867e-05
 [215,] 7.539813e-05 0.0001446859 1.871179e-05
 [216,] 9.775493e-05 0.0001481384 2.473476e-05
 [217,] 1.720225e-04 0.0001459635 4.314369e-05
 [218,] 9.775493e-05 0.0001484965 2.479328e-05
 [219,] 7.871451e-05 0.0001364412 1.838310e-05
 [220,] 7.548241e-05 0.0001445739 1.871797e-05
 [221,] 1.720225e-04 0.0001459635 4.314369e-05
 [222,] 9.711830e-05 0.0001484965 2.463599e-05
 [223,] 7.902644e-05 0.0001361525 1.841465e-05
 [224,] 7.851006e-05 0.0001364412 1.833716e-05
 [225,] 7.871451e-05 0.0001364412 1.838310e-05
 [226,] 7.851006e-05 0.0001364412 1.833716e-05
 [227,] 1.721545e-04 0.0001460659 4.321062e-05
 [228,] 1.123066e-04 0.0001860716 3.584181e-05
 [229,] 1.511699e-04 0.0001812287 4.695895e-05
 [230,] 9.908816e-05 0.0001481384 2.506388e-05
 [231,] 9.755424e-05 0.0002199716 3.653623e-05
 [232,] 7.548241e-05 0.0001445560 1.871556e-05
 [233,] 7.871451e-05 0.0001358923 1.830981e-05
 [234,] 7.851006e-05 0.0001361525 1.829869e-05
 [235,] 7.800387e-05 0.0001361525 1.818555e-05
 [236,] 7.800387e-05 0.0001361525 1.818555e-05
 [237,] 7.800387e-05 0.0001361525 1.818555e-05
 [238,] 7.783692e-05 0.0001358923 1.811398e-05
 [239,] 9.909254e-05 0.0001963793 3.349521e-05
 [240,] 7.783692e-05 0.0001358923 1.811398e-05
 [241,] 7.783692e-05 0.0001364412 1.818660e-05
 [242,] 9.054436e-05 0.0001529631 2.373776e-05
 [243,] 7.616908e-05 0.0001446655 1.890209e-05
 [244,] 7.563912e-05 0.0001455457 1.888835e-05
 [245,] 7.631406e-05 0.0001447286 1.894700e-05
 [246,] 9.778327e-05 0.0002191855 3.648697e-05
 [247,] 9.246348e-05 0.0001184460 1.875937e-05
 [248,] 7.579725e-05 0.0001112713 1.447343e-05
 [249,] 7.631406e-05 0.0001446269 1.893296e-05
 [250,] 7.663066e-05 0.0001448473 1.904253e-05
 [251,] 9.873455e-05 0.0001479080 2.493856e-05
 [252,] 9.778327e-05 0.0002191855 3.648697e-05
 [253,] 1.512938e-04 0.0001812698 4.701011e-05
 [254,] 9.873455e-05 0.0001482627 2.499703e-05
 [255,] 7.648355e-05 0.0001142992 1.499971e-05
 [256,] 9.874060e-05 0.0002162148 3.632971e-05
 [257,] 1.513304e-04 0.0001812805 4.702482e-05
 [258,] 9.755424e-05 0.0002193417 3.643304e-05
 [259,] 7.631406e-05 0.0001444405 1.890667e-05
 [260,] 7.648159e-05 0.0001139081 1.494721e-05
 [261,] 1.724074e-04 0.0001460934 4.328410e-05
 [262,] 9.838910e-05 0.0001479080 2.485338e-05
 [263,] 7.689516e-05 0.0001444506 1.905254e-05
 [264,] 9.775493e-05 0.0001479080 2.469710e-05
 [265,] 7.648355e-05 0.0001142992 1.499971e-05
 [266,] 7.648355e-05 0.0001139081 1.494842e-05
 [267,] 1.724074e-04 0.0001460934 4.328410e-05
 [268,] 1.724074e-04 0.0001460934 4.328410e-05
 [269,] 9.808510e-05 0.0001484515 2.486754e-05
 [270,] 9.808510e-05 0.0001486418 2.489872e-05
 [271,] 7.648745e-05 0.0001137165 1.492242e-05
 [272,] 1.709075e-04 0.0001459448 4.285357e-05
 [273,] 7.606433e-05 0.0001285752 1.676708e-05
 [274,] 7.649333e-05 0.0001139081 1.495116e-05
 [275,] 7.648355e-05 0.0001142992 1.499971e-05
 [276,] 1.722873e-04 0.0001458274 4.315979e-05
 [277,] 7.765231e-05 0.0001790139 2.377351e-05
 [278,] 7.589304e-05 0.0001445892 1.881890e-05
 [279,] 7.667440e-05 0.0001147671 1.509187e-05
 [280,] 9.778327e-05 0.0002174454 3.620173e-05
 [281,] 7.577516e-05 0.0001445892 1.878972e-05
 [282,] 7.654153e-05 0.0001153937 1.515044e-05
 [283,] 9.808510e-05 0.0001526100 2.555041e-05
 [284,] 7.556537e-05 0.0001445797 1.873696e-05
 [285,] 9.838910e-05 0.0001529727 2.568713e-05
 [286,] 9.775493e-05 0.0001525983 2.546554e-05
 [287,] 7.651473e-05 0.0001158116 1.520077e-05
 [288,] 7.606258e-05 0.0001445933 1.886126e-05
 [289,] 9.838910e-05 0.0001538657 2.583478e-05
 [290,] 9.733182e-05 0.0002207736 3.659015e-05
 [291,] 7.657615e-05 0.0001167025 1.532778e-05
 [292,] 7.575260e-05 0.0001127581 1.465558e-05
 [293,] 9.838910e-05 0.0001572643 2.639461e-05
 [294,] 7.648985e-05 0.0001169695 1.534885e-05
 [295,] 8.880283e-05 0.0001774171 2.699885e-05
 [296,] 7.673338e-05 0.0001176609 1.548182e-05
 [297,] 1.003580e-04 0.0002238826 3.818926e-05
 [298,] 1.724074e-04 0.0001449101 4.284831e-05
 [299,] 1.173206e-04 0.0001274652 2.579946e-05
 [300,] 9.808510e-05 0.0001601443 2.678949e-05
 [301,] 1.722873e-04 0.0001448153 4.277533e-05
 [302,] 9.908816e-05 0.0001616658 2.730726e-05
 [303,] 7.667440e-05 0.0001199418 1.576981e-05
 [304,] 1.691190e-04 0.0001447921 4.196479e-05
 [305,] 7.547337e-05 0.0001447267 1.873147e-05
 [306,] 9.798676e-05 0.0001643859 2.746639e-05
 [307,] 9.983486e-05 0.0002201104 3.737208e-05
 [308,] 9.772843e-05 0.0002225335 3.703409e-05
 [309,] 1.719044e-04 0.0001448339 4.265473e-05
 [310,] 9.838910e-05 0.0001660935 2.785114e-05
 [311,] 7.662330e-05 0.0001227362 1.612653e-05
 [312,] 1.511412e-04 0.0001811736 4.693439e-05
 [313,] 9.808510e-05 0.0001678639 2.805947e-05
 [314,] 1.679458e-04 0.0001489661 4.270260e-05
 [315,] 7.680024e-05 0.0001396058 1.837310e-05
 [316,] 9.838910e-05 0.0002006075 3.355135e-05
 [317,] 7.673338e-05 0.0001400723 1.842032e-05
 [318,] 7.680024e-05 0.0001404658 1.848594e-05
 [319,] 1.715282e-04 0.0001490686 4.360430e-05
 [320,] 7.688291e-05 0.0001410662 1.858240e-05
 [321,] 7.544788e-05 0.0001446864 1.872025e-05
 [322,] 1.661777e-04 0.0001577916 4.489879e-05
 [323,] 7.556537e-05 0.0001446186 1.874110e-05
 [324,] 9.757744e-05 0.0002015175 3.343749e-05
 [325,] 9.807606e-05 0.0002312893 3.859776e-05
 [326,] 7.648723e-05 0.0001301033 1.706909e-05
 [327,] 9.960599e-05 0.0001973974 3.341034e-05
 [328,] 1.011108e-04 0.0001964099 3.372613e-05
 [329,] 9.389282e-05 0.0001509027 2.418685e-05
 [330,] 1.665171e-04 0.0001486883 4.228197e-05
 [331,] 7.689221e-05 0.0001390019 1.831333e-05
 [332,] 7.689221e-05 0.0001390658 1.832171e-05
 [333,] 9.898167e-05 0.0001947274 3.276664e-05
 [334,] 9.440935e-05 0.0001478171 2.382202e-05
 [335,] 9.863050e-05 0.0001947274 3.265564e-05
 [336,] 1.002588e-04 0.0002211630 3.759587e-05
 [337,] 7.541212e-05 0.0001452359 1.878740e-05
 [338,] 1.281727e-04 0.0002397509 5.370322e-05
 [339,] 8.297113e-05 0.0001673022 2.367008e-05
 [340,] 9.880220e-05 0.0002243631 3.774923e-05
 [341,] 1.735062e-04 0.0001321396 3.930245e-05
 [342,] 1.064479e-04 0.0001554765 2.833724e-05
 [343,] 8.219601e-05 0.0001824219 2.556186e-05
 [344,] 9.553148e-05 0.0001786310 2.908786e-05
 [345,] 8.319970e-05 0.0001834056 2.600030e-05
 [346,] 9.183387e-05 0.0001366716 2.145840e-05
 [347,] 7.606301e-05 0.0001708063 2.223080e-05
 [348,] 7.585937e-05 0.0001712513 2.223304e-05
 [349,] 1.731490e-04 0.0001324133 3.930236e-05
 [350,] 9.553148e-05 0.0001782977 2.903402e-05
 [351,] 8.155588e-05 0.0001888736 2.626300e-05
 [352,] 1.726462e-04 0.0001323840 3.917717e-05
 [353,] 9.217179e-05 0.0001384103 2.180555e-05
 [354,] 9.577654e-05 0.0001786813 2.916669e-05
 [355,] 9.553148e-05 0.0001782977 2.903402e-05
 [356,] 9.577654e-05 0.0001810669 2.955180e-05
 [357,] 8.938794e-05 0.0002016135 3.095598e-05
 [358,] 1.495286e-04 0.0002002057 5.121693e-05
 [359,] 8.249783e-05 0.0001888736 2.655326e-05
 [360,] 1.667124e-04 0.0001430082 4.075647e-05
 [361,] 7.545747e-05 0.0001284393 1.661333e-05
 [362,] 8.284335e-05 0.0001898478 2.679652e-05
 [363,] 8.319970e-05 0.0001917247 2.717142e-05
 [364,] 9.728972e-05 0.0001809928 3.003446e-05
 [365,] 1.377343e-04 0.0001903025 4.485403e-05
 [366,] 8.147450e-05 0.0001778370 2.484069e-05
 [367,] 1.553263e-04 0.0001650977 1.491320e-04
 [368,] 1.634474e-04 0.0001661583 1.592971e-04
 [369,] 1.729336e-04 0.0001625815 1.603274e-04
 [370,] 9.862618e-04 0.0001744868 1.111663e-03
 [371,] 1.042369e-03 0.0001770737 1.212956e-03
 [372,] 6.101928e-04 0.0001203088 2.496135e-04
 [373,] 1.720117e-04 0.0001633631 1.615840e-04
 [374,] 1.171219e-03 0.0001774933 1.372530e-03
 [375,] 6.101928e-04 0.0001209596 2.555077e-04
 [376,] 1.042369e-03 0.0001762006 1.200519e-03
 [377,] 1.819744e-04 0.0001643905 1.735356e-04
 [378,] 1.819744e-04 0.0001636924 1.718828e-04
 [379,] 1.107921e-03 0.0001766150 1.283707e-03
 [380,] 1.107921e-03 0.0001766150 1.283707e-03
 [381,] 1.819744e-04 0.0001647598 1.744078e-04
 [382,] 1.523116e-04 0.0001939157 5.080608e-05
 [383,] 1.107921e-03 0.0001762006 1.277410e-03
 [384,] 1.720117e-04 0.0001647598 1.646993e-04
 [385,] 1.171219e-03 0.0001766150 1.358399e-03
 [386,] 5.475061e-04 0.0001197014 2.197854e-04
 [387,] 1.819744e-04 0.0001640570 1.727465e-04
 [388,] 1.720117e-04 0.0001647598 1.646993e-04
 [389,] 5.779684e-04 0.0001203088 2.368610e-04
 [390,] 9.186476e-05 0.0001372008 2.160772e-05
 [391,] 1.720117e-04 0.0001640782 1.617814e-04
 [392,] 1.107921e-03 0.0001770737 1.290671e-03
 [393,] 1.819744e-04 0.0001643905 1.735356e-04
 [394,] 1.107921e-03 0.0001770737 1.290671e-03
 [395,] 1.049107e-04 0.0002093048 3.766249e-05
 [396,] 1.553263e-04 0.0001643905 1.477205e-04
 [397,] 1.634474e-04 0.0001640570 1.548771e-04
 [398,] 1.720117e-04 0.0001643905 1.638776e-04
 [399,] 1.468768e-04 0.0001636924 1.382302e-04
 [400,] 1.720117e-04 0.0001640570 1.631341e-04
 [401,] 1.720117e-04 0.0001640570 1.631341e-04
 [402,] 1.107921e-03 0.0001762006 1.277410e-03
 [403,] 1.720117e-04 0.0001640570 1.631341e-04
 [404,] 1.107921e-03 0.0001770737 1.290671e-03
 [405,] 1.720117e-04 0.0001590227 1.524923e-04
 [406,] 1.107921e-03 0.0001762537 1.271938e-03
 [407,] 5.475061e-04 0.0001183046 2.102877e-04
 [408,] 1.231786e-04 0.0001075329 2.274481e-05
 [409,] 9.884450e-04 0.0001762006 1.137322e-03
 [410,] 9.884450e-04 0.0001762006 1.137322e-03
 [411,] 1.634474e-04 0.0001640570 1.548771e-04
 [412,] 1.042369e-03 0.0001762006 1.200519e-03
 [413,] 5.708651e-04 0.0001188775 2.239583e-04
 [414,] 9.862618e-04 0.0001757476 1.128667e-03
 [415,] 1.634474e-04 0.0001640570 1.548771e-04
 [416,] 1.553263e-04 0.0001636924 1.463225e-04
 [417,] 4.149100e-04 0.0001579791 1.115428e-04
 [418,] 1.553263e-04 0.0001636924 1.463225e-04
 [419,] 1.048426e-04 0.0002100660 3.776492e-05
 [420,] 1.527037e-04 0.0001636924 1.438100e-04
 [421,] 1.049242e-04 0.0002086878 3.755793e-05
 [422,] 1.042369e-03 0.0001732491 1.158283e-03
 [423,] 5.159141e-04 0.0001175563 1.925360e-04
 [424,] 5.159141e-04 0.0001190733 2.046639e-04
 [425,] 1.042297e-04 0.0002098455 3.749433e-05
 [426,] 9.862618e-04 0.0001753383 1.123153e-03
 [427,] 3.495638e-04 0.0001398528 2.289343e-04
 [428,] 1.107921e-03 0.0001760340 1.269474e-03
 [429,] 1.533528e-04 0.0001633631 1.437798e-04
 [430,] 1.468768e-04 0.0001630358 1.369871e-04
 [431,] 1.042524e-04 0.0002083713 3.724417e-05
 [432,] 3.290280e-04 0.0001391540 2.131256e-04
 [433,] 8.951016e-04 0.0001219995 3.780436e-04
 [434,] 1.468768e-04 0.0001633631 1.376072e-04
 [435,] 1.533528e-04 0.0001636924 1.444318e-04
 [436,] 9.230707e-04 0.0001236540 4.055386e-04
 [437,] 1.533528e-04 0.0001636924 1.444318e-04
 [438,] 1.536053e-04 0.0001890168 4.996463e-05
 [439,] 6.721109e-04 0.0001774122 7.561134e-04
 [440,] 9.281432e-04 0.0001757476 1.060995e-03
 [441,] 1.396109e-04 0.0001647598 1.331843e-04
 [442,] 1.891054e-04 0.0001633631 1.779179e-04
 [443,] 9.230707e-04 0.0001217172 3.861702e-04
 [444,] 9.281432e-04 0.0001753383 1.055823e-03
 [445,] 4.283597e-04 0.0001581482 1.151727e-04
 [446,] 1.042369e-03 0.0001753383 1.188211e-03
 [447,] 1.049514e-04 0.0002173220 3.912597e-05
 [448,] 5.407854e-04 0.0001207712 2.278878e-04
 [449,] 1.613678e-04 0.0001636924 1.521123e-04
 [450,] 1.225610e-03 0.0001557618 1.030324e-03
 [451,] 9.744764e-04 0.0001753383 1.109495e-03
 [452,] 1.251701e-04 0.0001066826 2.290775e-05
 [453,] 1.533528e-04 0.0001633631 1.437798e-04
 [454,] 1.396109e-04 0.0001636257 1.304679e-04
 [455,] 8.313886e-04 0.0001788101 9.828063e-04
 [456,] 8.313886e-04 0.0001788101 9.828063e-04
 [457,] 1.378424e-04 0.0001672391 1.358042e-04
 [458,] 1.480601e-04 0.0001623551 1.368053e-04
 [459,] 8.783866e-04 0.0001748910 9.928897e-04
 [460,] 1.264386e-03 0.0001552041 1.052280e-03
 [461,] 1.671922e-04 0.0001630358 1.562715e-04
 [462,] 1.069786e-03 0.0001748910 1.213448e-03
 [463,] 7.691322e-04 0.0001753383 8.719526e-04
 [464,] 1.012149e-03 0.0001748910 1.146962e-03
 [465,] 1.671922e-04 0.0001633631 1.569826e-04
 [466,] 1.588771e-04 0.0001636924 1.497250e-04
 [467,] 9.524481e-04 0.0001779155 1.117356e-03
 [468,] 1.671922e-04 0.0001633631 1.569826e-04
 [469,] 1.096588e-03 0.0001770737 1.277230e-03
 [470,] 9.524481e-04 0.0001762006 1.095165e-03
 [471,] 1.012149e-03 0.0001757476 1.158829e-03
 [472,] 9.524481e-04 0.0001757476 1.089288e-03
 [473,] 4.169344e-04 0.0001644435 1.157178e-04
 [474,] 5.012996e-04 0.0001192715 2.005727e-04
 [475,] 9.524481e-04 0.0001762006 1.095165e-03
 [476,] 1.521121e-04 0.0001626782 1.412489e-04
 [477,] 1.671922e-04 0.0001616832 1.533202e-04
 [478,] 9.524481e-04 0.0001728154 1.051087e-03
 [479,] 1.286403e-04 0.0001063363 2.347376e-05
 [480,] 4.063257e-04 0.0001585725 1.095615e-04
 [481,] 1.759616e-04 0.0001591119 1.555104e-04
 [482,] 1.759616e-04 0.0001591119 1.555104e-04
 [483,] 1.759616e-04 0.0001591119 1.555104e-04
 [484,] 1.671922e-04 0.0001600567 1.497448e-04
 [485,] 1.759616e-04 0.0001600567 1.577172e-04
 [486,] 1.043086e-04 0.0002053751 3.666911e-05
 [487,] 1.671922e-04 0.0001600567 1.497448e-04
 [488,] 9.524481e-04 0.0001712239 1.030231e-03
 [489,] 1.042503e-04 0.0002028089 3.620192e-05
 [490,] 1.759616e-04 0.0001591119 1.555104e-04
 [491,] 3.910861e-04 0.0001593620 1.059031e-04
 [492,] 1.445774e-04 0.0001586072 1.258505e-04
 [493,] 9.524481e-04 0.0001696531 1.005152e-03
 [494,] 1.548737e-04 0.0001940262 5.179640e-05
 [495,] 3.574478e-04 0.0001604348 9.753832e-05
 [496,] 8.124782e-04 0.0001670202 8.222128e-04
 [497,] 1.015164e-04 0.0001166971 2.025313e-05
 [498,] 2.211326e-04 0.0001602118 2.040078e-04
 [499,] 2.211326e-04 0.0001521019 1.793590e-04
 [500,] 1.506008e-04 0.0002239562 5.794136e-05
 [501,] 3.139392e-04 0.0001521019 2.554884e-04
 [502,] 1.687633e-03 0.0001608881 1.629447e-03
 [503,] 1.033454e-03 0.0001146376 3.244665e-04
 [504,] 5.373677e-04 0.0001654494 4.839487e-04
 [505,] 1.503332e-04 0.0002186815 5.640739e-05
 [506,] 9.192118e-05 0.0001367962 2.156552e-05
 [507,] 1.698191e-03 0.0001594544 1.607952e-03
 [508,] 9.844038e-04 0.0001136758 2.915121e-04
 [509,] 2.128184e-03 0.0001597592 2.029624e-03
 [510,] 2.265533e-03 0.0001600966 2.173730e-03
 [511,] 2.128184e-03 0.0001637330 2.158814e-03
 [512,] 1.161199e-03 0.0001128708 3.122580e-04
 [513,] 8.497007e-05 0.0001614776 2.351666e-05
 [514,] 1.249814e-03 0.0001119684 2.988517e-04
 [515,] 1.048086e-04 0.0002114594 3.794141e-05
 [516,] 9.175590e-03 0.0001588930 8.606677e-03
 [517,] 7.663541e-03 0.0001586159 7.146215e-03
 [518,] 1.241424e-03 0.0001124363 3.264080e-04
 [519,] 1.049361e-04 0.0002171525 3.898383e-05
 [520,] 9.780528e-03 0.0001597974 9.327503e-03
 [521,] 5.596596e-03 0.0001126031 1.224731e-03
 [522,] 9.189356e-03 0.0001588930 8.619650e-03
 [523,] 1.312642e-03 0.0001125117 3.468067e-04
 [524,] 7.087938e-03 0.0001126608 1.543276e-03
 [525,] 9.189356e-03 0.0001597974 8.760943e-03
 [526,] 1.491789e-03 0.0001122222 3.799150e-04
 [527,] 1.504719e-04 0.0001993456 5.138615e-05
 [528,] 1.395888e-03 0.0001122915 3.594004e-04
 [529,] 1.034620e-02 0.0001592028 9.764752e-03
 [530,] 1.034620e-02 0.0001592028 9.764752e-03
 [531,] 1.101455e-02 0.0001592028 1.039849e-02
 [532,] 1.476307e-03 0.0001124363 3.848604e-04
 [533,] 1.101455e-02 0.0001588930 1.034005e-02
 [534,] 1.661180e-03 0.0001122915 4.239979e-04
 [535,] 1.561531e-03 0.0001121548 3.937488e-04
 [536,] 1.795495e-03 0.0001122222 4.530104e-04
 [537,] 2.800355e-04 0.0001613652 7.677704e-05
 [538,] 9.919002e-03 0.0001126031 2.101572e-03
 [539,] 1.687495e-03 0.0001122222 4.270964e-04
 [540,] 1.795495e-03 0.0001118768 4.517852e-04
 [541,] 9.473576e-05 0.0001367960 2.222735e-05
 [542,] 1.535680e-02 0.0001583101 1.428023e-02
 [543,] 1.535680e-02 0.0001583101 1.428023e-02
 [544,] 2.271624e-03 0.0001120184 5.735005e-04
 [545,] 9.634723e-03 0.0001140641 2.731768e-03
 [546,] 1.846415e-02 0.0001583101 1.717979e-02
 [547,] 1.732522e-02 0.0001583101 1.611694e-02
 [548,] 2.417475e-03 0.0001120184 6.083972e-04
 [549,] 1.846415e-02 0.0001583101 1.717979e-02
 [550,] 1.050752e-04 0.0002185093 3.926151e-05
 [551,] 2.879814e-03 0.0001124357 7.260995e-04
 [552,] 1.618051e-04 0.0001836884 5.058096e-05
 [553,] 2.089145e-03 0.0001120625 5.830597e-04
 [554,] 2.557043e-03 0.0001122877 6.383523e-04
 [555,] 2.084605e-02 0.0001574352 1.908269e-02
 [556,] 2.084605e-02 0.0001574352 1.908269e-02
 [557,] 1.098979e-04 0.0001246450 2.335092e-05
 [558,] 2.470391e-02 0.0001574352 2.262250e-02
 [559,] 4.428301e-03 0.0001581965 4.148270e-03
 [560,] 4.428301e-03 0.0001579949 4.113881e-03
 [561,] 2.651486e-04 0.0001616709 7.287037e-05
 [562,] 1.053889e-04 0.0002136923 3.849087e-05
 [563,] 1.052522e-04 0.0002136923 3.845102e-05
 [564,] 2.838380e-02 0.0001561603 2.523557e-02
 [565,] 2.420506e-03 0.0001122993 5.758591e-04
 [566,] 2.680502e-04 0.0001613968 7.357595e-05
 [567,] 2.359055e-03 0.0001122406 5.575799e-04
 [568,] 2.558609e-03 0.0001122520 6.018813e-04
 [569,] 1.053221e-04 0.0002134638 3.843050e-05
 [570,] 2.877657e-03 0.0001147235 8.275663e-04
 [571,] 4.051961e-02 0.0001544094 3.458685e-02
 [572,] 5.038343e-03 0.0001525272 4.212877e-03
 [573,] 4.111241e-02 0.0001546538 3.527441e-02
 [574,] 5.367621e-03 0.0001546536 4.675373e-03
 [575,] 1.799457e-03 0.0001298884 8.766495e-04
 [576,] 1.537816e-04 0.0001797026 4.735016e-05
 [577,] 2.191534e-03 0.0001538331 1.870652e-03
 [578,] 2.221162e-02 0.0001525225 1.811673e-02
 [579,] 1.066959e-03 0.0001120699 2.881542e-04
 [580,] 1.510159e-04 0.0001709297 4.417680e-05
 [581,] 1.426750e-03 0.0001151392 4.273277e-04
 [582,] 2.463119e-03 0.0001523083 2.021708e-03
 [583,] 2.061259e-03 0.0001510716 1.649073e-03
 [584,] 3.500059e-04 0.0001517046 2.788581e-04
 [585,] 1.069546e-03 0.0001143655 2.883385e-04
 [586,] 1.038862e-04 0.0001715410 3.026258e-05
 [587,] 1.244214e-04 0.0001229275 2.632805e-05
 [588,] 2.309306e-03 0.0002901455 1.075980e-03
 [589,] 1.075290e-03 0.0002816215 4.905626e-04
 [590,] 2.068858e-04 0.0001860349 6.726955e-05
 [591,] 1.711999e-03 0.0002478959 6.902755e-04
 [592,] 2.925571e-04 0.0003107282 1.492990e-04
 [593,] 2.948248e-04 0.0003082276 1.492651e-04
 [594,] 3.044152e-04 0.0003073649 1.536231e-04
 [595,] 2.188206e-04 0.0001778139 6.784481e-05
 [596,] 1.579141e-04 0.0001691212 4.594919e-05
 [597,] 2.302593e-04 0.0002210192 8.495409e-05
 [598,] 1.756079e-03 0.0002424626 6.933620e-04
 [599,] 1.624379e-04 0.0001678001 4.692233e-05
 [600,] 1.579308e-03 0.0002396145 6.172403e-04
 [601,] 2.724016e-04 0.0003013630 1.350889e-04
 [602,] 2.144183e-04 0.0002003297 7.220745e-05
 [603,] 2.121371e-04 0.0001810298 6.700861e-05
 [604,] 1.623530e-03 0.0002378948 6.301292e-04
 [605,] 1.426362e-03 0.0002432739 5.659190e-04
 [606,] 1.540315e-03 0.0002365143 5.948382e-04
 [607,] 2.093004e-04 0.0001823739 6.662007e-05
 [608,] 1.581015e-04 0.0001877013 5.128481e-05
 [609,] 2.227932e-04 0.0001832164 7.132643e-05
 [610,] 2.856448e-04 0.0002821086 1.327542e-04
 [611,] 1.683844e-03 0.0002435715 6.679217e-04
 [612,] 1.677521e-04 0.0003299287 9.158298e-05
 [613,] 1.721675e-04 0.0003124086 8.908135e-05
 [614,] 1.767748e-04 0.0003321295 9.702676e-05
 [615,] 4.424693e-04 0.0002594638 1.887443e-04
 [616,] 3.596259e-04 0.0002529243 1.500773e-04
 [617,] 1.377801e-04 0.0002252874 5.224004e-05
 [618,] 1.779392e-04 0.0002588595 7.666698e-05
 [619,] 1.828813e-04 0.0002598581 7.905435e-05
 [620,] 1.295042e-04 0.0001642341 3.650608e-05
 [621,] 5.497136e-04 0.0002529936 2.284425e-04
 [622,] 1.821401e-04 0.0002358961 7.171802e-05
 [623,] 2.412110e-04 0.0001828604 7.472858e-05
 [624,] 1.756718e-04 0.0002564887 7.503537e-05
 [625,] 1.779392e-04 0.0002578325 7.637269e-05
 [626,] 1.821401e-04 0.0002361924 7.180482e-05
 [627,] 1.795292e-04 0.0002358961 7.070515e-05
 [628,] 1.845415e-04 0.0002492263 7.660472e-05
 [629,] 1.845415e-04 0.0002489230 7.651468e-05
 [630,] 1.845415e-04 0.0002489230 7.651468e-05
 [631,] 3.396717e-04 0.0001989196 1.495004e-04
 [632,] 2.433015e-04 0.0002320394 9.393323e-05
 [633,] 1.821401e-04 0.0002479843 7.525953e-05
 [634,] 1.821401e-04 0.0002476510 7.516185e-05
 [635,] 1.821401e-04 0.0002476510 7.516185e-05
 [636,] 1.821401e-04 0.0002470536 7.498678e-05
 [637,] 1.756718e-04 0.0002576647 7.536824e-05
 [638,] 2.402448e-04 0.0002314597 9.255135e-05
 [639,] 1.772298e-04 0.0002442503 7.219686e-05
 [640,] 1.886997e-04 0.0001815456 5.816914e-05
 [641,] 1.603300e-04 0.0002451529 6.565247e-05
 [642,] 1.589951e-04 0.0002457372 6.526517e-05
 [643,] 1.582072e-04 0.0002452459 6.482155e-05
 [644,] 4.220018e-04 0.0002536723 1.763226e-04
 [645,] 1.317801e-04 0.0002610888 5.757375e-05
 [646,] 1.805616e-04 0.0002478055 7.453995e-05
 [647,] 1.460460e-04 0.0003759675 9.108614e-05
 [648,] 1.378469e-04 0.0001661384 3.917189e-05
 [649,] 1.902566e-04 0.0002037191 6.505726e-05
 [650,] 1.849691e-04 0.0001969056 6.125313e-05
 [651,] 1.849691e-04 0.0001974111 6.140255e-05
 [652,] 1.902566e-04 0.0001965770 6.288578e-05
 [653,] 1.902566e-04 0.0002070140 6.605951e-05
 [654,] 9.923713e-05 0.0001941178 3.279746e-05
 [655,] 1.902566e-04 0.0002080127 6.636379e-05
 [656,] 3.473871e-04 0.0001893369 1.103225e-04
 [657,] 1.902566e-04 0.0002094105 6.678975e-05
 [658,] 1.372634e-04 0.0001683812 3.952437e-05
 [659,] 1.008737e-04 0.0001949807 3.347014e-05
 [660,] 1.877231e-04 0.0002099105 6.606036e-05
 [661,] 1.799075e-04 0.0001986173 6.008606e-05
 [662,] 1.799075e-04 0.0001984376 6.003430e-05
 [663,] 1.034519e-04 0.0002142401 3.747572e-05
 [664,] 2.288914e-04 0.0001987310 7.630375e-05
 [665,] 1.773306e-04 0.0001981329 5.909600e-05
 [666,] 1.018095e-04 0.0002157614 3.714960e-05
 [667,] 1.799075e-04 0.0002098075 6.331201e-05
 [668,] 1.377907e-04 0.0001685576 3.971145e-05
 [669,] 1.389578e-04 0.0001686049 4.004720e-05
 [670,] 1.073484e-04 0.0001874490 3.429352e-05
 [671,] 9.837623e-05 0.0001912531 3.205249e-05
 [672,] 1.135887e-04 0.0001754096 3.374525e-05
 [673,] 1.405024e-04 0.0001663181 3.996271e-05
 [674,] 1.199776e-04 0.0001711512 3.476676e-05
 [675,] 1.231879e-04 0.0001819766 3.787887e-05
 [676,] 1.231879e-04 0.0001797003 3.741647e-05
 [677,] 1.219292e-04 0.0001699595 3.543812e-05
 [678,] 1.422153e-04 0.0001665675 4.049580e-05
 [679,] 1.243723e-04 0.0001731515 3.642904e-05
 [680,] 1.423987e-04 0.0001663871 4.050693e-05
 [681,] 7.591997e-04 0.0001885683 2.916148e-04
 [682,] 9.886592e-05 0.0001649714 2.775513e-05
 [683,] 1.428132e-04 0.0001662840 4.059978e-05
 [684,] 9.109907e-05 0.0001540834 2.401449e-05
 [685,] 1.521743e-04 0.0001664765 4.325764e-05
 [686,] 9.745479e-05 0.0001631643 2.707398e-05
 [687,] 9.745479e-05 0.0001630033 2.704808e-05
 [688,] 9.063925e-05 0.0001538780 2.386280e-05
 [689,] 9.789619e-05 0.0001693418 2.819519e-05
 [690,] 8.881169e-05 0.0001584337 2.405047e-05
 [691,] 9.360340e-05 0.0001844718 2.933659e-05
 [692,] 8.268103e-05 0.0001858758 2.617480e-05
 [693,] 8.354975e-05 0.0001864202 2.651793e-05
 [694,] 8.354975e-05 0.0001864202 2.651793e-05
 [695,] 1.296232e-04 0.0001766499 3.874664e-05
 [696,] 7.459511e-04 0.0001887637 2.873692e-04
 [697,] 1.114254e-04 0.0001827258 3.446069e-05
 [698,] 1.095850e-04 0.0001349794 2.521130e-05
 [699,] 8.190118e-05 0.0001839675 2.567310e-05
 [700,] 8.190118e-05 0.0001844945 2.574554e-05
 [701,] 8.558453e-05 0.0001582064 2.315337e-05
 [702,] 8.150812e-05 0.0001842442 2.559159e-05
 [703,] 1.440913e-04 0.0001651169 4.069838e-05
 [704,] 1.476989e-04 0.0001657062 4.183053e-05
 [705,] 1.163963e-04 0.0001657828 3.304840e-05
 [706,] 8.557140e-05 0.0001575182 2.305240e-05
 [707,] 1.163963e-04 0.0001655515 3.300362e-05
 [708,] 1.179018e-04 0.0001656888 3.344137e-05
 [709,] 8.669203e-05 0.0001590456 2.356782e-05
 [710,] 8.829634e-05 0.0001969205 2.954104e-05
 [711,] 8.594340e-05 0.0001593285 2.340795e-05
 [712,] 6.012513e-04 0.0001899950 2.348540e-04
 [713,] 8.039191e-05 0.0002033038 2.783030e-05
 [714,] 1.484933e-04 0.0001658377 4.207860e-05
 [715,] 1.289498e-04 0.0001948646 4.265310e-05
 [716,] 1.319252e-04 0.0001945682 4.325666e-05
 [717,] 4.801908e-04 0.0001947720 2.033982e-04
 [718,] 1.247979e-04 0.0001974001 4.179906e-05
 [719,] 4.595420e-04 0.0001948630 1.947953e-04
 [720,] 7.559306e-05 0.0001793089 2.329646e-05
 [721,] 1.515798e-04 0.0001657664 4.292866e-05
 [722,] 9.677023e-05 0.0001652727 2.744468e-05
 [723,] 1.131037e-04 0.0001995928 3.813566e-05
 [724,] 7.650510e-05 0.0001960407 2.564918e-05
 [725,] 7.650994e-05 0.0001354077 1.777516e-05
 [726,] 8.565215e-05 0.0001271938 1.868822e-05
 [727,] 1.094243e-04 0.0001498755 2.787835e-05
 [728,] 9.489753e-05 0.0001481622 2.412526e-05
 [729,] 1.331316e-04 0.0001184523 2.715655e-05
 [730,] 1.731871e-04 0.0001180280 3.506042e-05
 [731,] 1.684482e-04 0.0001181148 3.415012e-05
 [732,] 1.641261e-04 0.0001177075 3.314890e-05
 [733,] 1.662644e-04 0.0001177149 3.358456e-05
 [734,] 1.684482e-04 0.0001177271 3.403176e-05
 [735,] 1.662644e-04 0.0001173501 3.347768e-05
 [736,] 1.755189e-04 0.0001173285 3.532565e-05
 [737,] 7.667499e-05 0.0001174500 1.544799e-05
 [738,] 9.532432e-05 0.0001859153 3.037055e-05
 [739,] 1.684482e-04 0.0001173501 3.391732e-05
 [740,] 1.709043e-04 0.0001173725 3.442365e-05
 [741,] 1.709043e-04 0.0001170214 3.432148e-05
 [742,] 7.679813e-05 0.0001167951 1.538775e-05
 [743,] 5.298934e-04 0.0001421312 1.283622e-04
 [744,] 1.709043e-04 0.0001170297 3.432550e-05
 [745,] 1.684482e-04 0.0001170619 3.384674e-05
 [746,] 1.858724e-04 0.0001185653 3.791276e-05
 [747,] 1.684482e-04 0.0001170619 3.384674e-05
 [748,] 1.684482e-04 0.0001170450 3.383924e-05
 [749,] 1.858724e-04 0.0001170619 3.734797e-05
 [750,] 1.709043e-04 0.0001170619 3.434027e-05
 [751,] 1.731871e-04 0.0001170619 3.479899e-05
 [752,] 9.532367e-05 0.0001855439 3.031217e-05
 [753,] 1.588377e-04 0.0001553452 4.255651e-05
 [754,] 7.687251e-05 0.0001167278 1.539394e-05
 [755,] 1.781416e-04 0.0001182209 3.621202e-05
 [756,] 7.745634e-05 0.0001169785 1.554437e-05
 [757,] 1.858724e-04 0.0001182769 3.780613e-05
 [758,] 1.755189e-04 0.0001182209 3.567832e-05
 [759,] 1.755189e-04 0.0001182209 3.567832e-05
 [760,] 7.725763e-05 0.0001169680 1.550399e-05
 [761,] 1.564800e-04 0.0001550130 4.182106e-05
 [762,] 1.159882e-04 0.0001307546 2.599458e-05
 [763,] 7.714311e-05 0.0001173242 1.552835e-05
 [764,] 2.026716e-04 0.0001189641 4.146534e-05
 [765,] 2.026716e-04 0.0001185712 4.130064e-05
 [766,] 7.898262e-05 0.0001548827 2.102652e-05
 [767,] 1.799979e-04 0.0001306579 4.072803e-05
 [768,] 1.072432e-04 0.0001622852 2.982263e-05
 [769,] 7.661381e-05 0.0001469401 1.927963e-05
 [770,] 8.019636e-05 0.0001779059 2.455792e-05
 [771,] 7.669383e-05 0.0001470370 1.931074e-05
 [772,] 7.630809e-05 0.0001449560 1.894988e-05
 [773,] 7.621798e-05 0.0001457310 1.902997e-05
 [774,] 7.621798e-05 0.0001457310 1.902997e-05
 [775,] 7.652369e-05 0.0001571850 2.059291e-05
 [776,] 1.251833e-04 0.0001756287 3.821368e-05
 [777,] 8.652993e-05 0.0001899514 2.818346e-05
 [778,] 7.639853e-05 0.0001571877 2.056245e-05
 [779,] 8.635209e-05 0.0001879467 2.782059e-05
 [780,] 7.653798e-05 0.0001707141 2.236028e-05
 [781,] 1.028595e-04 0.0001501890 2.648895e-05
 [782,] 7.620286e-05 0.0001562505 2.039318e-05
 [783,] 7.766224e-05 0.0001565644 2.079806e-05
 [784,] 7.612220e-05 0.0001562505 2.037397e-05
 [785,] 1.198415e-04 0.0001827331 3.806750e-05
 [786,] 8.636063e-05 0.0001923928 2.848347e-05
 [787,] 7.612220e-05 0.0001578088 2.057629e-05
 [788,] 2.462566e-04 0.0001889917 9.599023e-05
 [789,] 1.533492e-04 0.0001865937 4.994337e-05
 [790,] 7.635436e-05 0.0001599263 2.090800e-05
 [791,] 7.681099e-05 0.0001583786 2.082053e-05
 [792,] 2.333344e-04 0.0001858276 8.487975e-05
 [793,] 7.616625e-05 0.0001629466 2.125416e-05
 [794,] 7.616625e-05 0.0001629466 2.125416e-05
 [795,] 7.616625e-05 0.0001625591 2.120382e-05
 [796,] 7.672378e-05 0.0001803459 2.366858e-05
 [797,] 1.477989e-04 0.0001890855 4.877005e-05
 [798,] 1.441911e-04 0.0001788529 4.493159e-05
 [799,] 1.075126e-04 0.0001498417 2.761902e-05
 [800,] 1.175631e-04 0.0001801890 3.680567e-05
 [801,] 1.164265e-04 0.0002396362 4.860997e-05
 [802,] 1.079431e-04 0.0001785642 3.343570e-05
 [803,] 7.550985e-05 0.0001692381 2.187871e-05
 [804,] 1.083684e-04 0.0002047066 3.856400e-05
 [805,] 1.066340e-04 0.0002139821 3.967501e-05
 [806,] 1.010093e-04 0.0002113390 3.706490e-05
 [807,] 1.150166e-02 0.0001883805 4.507731e-03
 [808,] 1.092626e-04 0.0002126862 4.042559e-05
 [809,] 1.376784e-04 0.0002815832 6.801593e-05
 [810,] 1.088686e-04 0.0002012579 3.808356e-05
 [811,] 1.362298e-04 0.0002620165 6.251653e-05
 [812,] 1.074923e-04 0.0002173984 4.064836e-05
 [813,] 1.619477e-02 0.0001888681 6.422652e-03
 [814,] 1.079082e-04 0.0001498301 2.775424e-05
 [815,] 8.230593e-05 0.0001859403 2.625239e-05
 [816,] 7.577468e-05 0.0002057763 2.671551e-05
 [817,] 1.280432e-04 0.0002452782 5.492447e-05
 [818,] 1.339379e-02 0.0001934906 5.753863e-03
 [819,] 1.275069e-04 0.0002410472 5.373324e-05
 [820,] 1.082182e-04 0.0002632802 4.967811e-05
 [821,] 1.048549e-04 0.0002614454 4.775428e-05
 [822,] 1.619477e-02 0.0001923077 6.866664e-03
 [823,] 7.555778e-05 0.0002102922 2.717754e-05
 [824,] 1.095772e-04 0.0002564983 4.900838e-05
 [825,] 1.220479e-04 0.0001822704 3.823205e-05
 [826,] 1.095993e-04 0.0002361578 4.508776e-05
 [827,] 1.128887e-04 0.0002353728 4.631673e-05
 [828,] 1.472536e-02 0.0001925783 6.267828e-03
 [829,] 1.114566e-04 0.0002407268 4.676867e-05
 [830,] 1.105185e-04 0.0002353728 4.532193e-05
 [831,] 1.095993e-04 0.0002345927 4.478532e-05
 [832,] 1.095993e-04 0.0002338948 4.465044e-05
 [833,] 9.198551e-03 0.0001922068 3.878951e-03
 [834,] 1.105185e-04 0.0002338948 4.503380e-05
 [835,] 1.452222e-02 0.0001924956 6.165101e-03
 [836,] 1.009941e-02 0.0001946490 4.365052e-03
 [837,] 1.815371e-04 0.0001911725 5.948515e-05
 [838,] 1.114566e-04 0.0002324342 4.513775e-05
 [839,] 1.124139e-04 0.0002316724 4.538320e-05
 [840,] 1.124139e-04 0.0002331239 4.567122e-05
 [841,] 1.105185e-04 0.0002316724 4.460057e-05
 [842,] 1.086986e-04 0.0002403004 4.550206e-05
 [843,] 1.268470e-04 0.0002021960 4.471569e-05
 [844,] 1.114566e-04 0.0002439483 4.740224e-05
 [845,] 1.095993e-04 0.0002431147 4.643222e-05
 [846,] 1.105185e-04 0.0002547527 4.910006e-05
 [847,] 1.095993e-04 0.0002547527 4.868139e-05
 [848,] 1.043351e-02 0.0001917142 4.374741e-03
 [849,] 1.219897e-04 0.0002053056 4.364643e-05
 [850,] 7.583319e-05 0.0002491867 3.229533e-05
 [851,] 1.230927e-04 0.0002567498 5.522729e-05
 [852,] 1.082721e-04 0.0002573982 4.858169e-05
 [853,] 1.082721e-04 0.0002583217 4.875792e-05
 [854,] 1.043351e-02 0.0001918320 4.383729e-03
 [855,] 1.175397e-04 0.0002025947 4.146658e-05
 [856,] 1.082721e-04 0.0002564805 4.840657e-05
 [857,] 1.319801e-02 0.0001920925 5.581024e-03
 [858,] 1.073985e-04 0.0002539414 4.752538e-05
 [859,] 1.187225e-04 0.0002025947 4.189085e-05
 [860,] 1.073985e-04 0.0002547527 4.767887e-05
 [861,] 1.073985e-04 0.0002547527 4.767887e-05
 [862,] 1.073985e-04 0.0002547527 4.767887e-05
 [863,] 1.082721e-04 0.0002583217 4.875792e-05
 [864,] 1.073985e-04 0.0002547527 4.767887e-05
 [865,] 1.261511e-02 0.0001921178 5.334737e-03
 [866,] 7.595248e-05 0.0002478840 3.217111e-05
 [867,] 1.073985e-04 0.0002556595 4.785045e-05
 [868,] 1.100739e-04 0.0002556595 4.907358e-05
 [869,] 7.583319e-05 0.0002454398 3.181126e-05
 [870,] 1.091638e-04 0.0002530455 4.815446e-05
 [871,] 1.073985e-04 0.0002547527 4.767887e-05
 [872,] 1.082721e-04 0.0002591578 4.891749e-05
 [873,] 1.091638e-04 0.0002556595 4.865756e-05
 [874,] 8.148086e-05 0.0012151174 1.693501e-04
 [875,] 1.147060e-02 0.0001919453 4.833926e-03
 [876,] 7.210656e-03 0.0001392356 1.720517e-03
 [877,] 7.210656e-03 0.0001392770 1.715967e-03
 [878,] 5.670266e-03 0.0001392770 1.356797e-03
 [879,] 6.865523e-03 0.0001392770 1.635659e-03
 [880,] 6.865523e-03 0.0001393193 1.631342e-03
 [881,] 5.211607e-03 0.0001393193 1.246183e-03
 [882,] 5.211607e-03 0.0001393193 1.246183e-03
 [883,] 6.865523e-03 0.0001393193 1.631342e-03
 [884,] 1.082721e-04 0.0002559324 4.830223e-05
 [885,] 6.569583e-03 0.0001392770 1.566725e-03
 [886,] 7.583319e-05 0.0002499926 3.239911e-05
 [887,] 6.569583e-03 0.0001395439 1.542128e-03
 [888,] 6.569583e-03 0.0001392770 1.566725e-03
 [889,] 1.082721e-04 0.0002568401 4.847544e-05
 [890,] 6.569583e-03 0.0001386414 1.644628e-03
 [891,] 6.569583e-03 0.0001392439 1.569945e-03
 [892,] 6.569583e-03 0.0001392770 1.566725e-03
 [893,] 6.569583e-03 0.0001392770 1.566725e-03
 [894,] 6.865523e-03 0.0001392770 1.635659e-03
 [895,] 1.073985e-04 0.0002576619 4.822958e-05
 [896,] 1.043351e-02 0.0001920600 4.397983e-03
 [897,] 7.583319e-05 0.0002526233 3.273896e-05
 [898,] 6.569583e-03 0.0001392770 1.566725e-03
 [899,] 6.256261e-03 0.0001392770 1.493666e-03
 [900,] 6.569583e-03 0.0001395187 1.569967e-03
 [901,] 6.569583e-03 0.0001395187 1.569967e-03
 [902,] 6.569583e-03 0.0001395187 1.569967e-03
 [903,] 6.569583e-03 0.0001394860 1.573494e-03
 [904,] 6.569583e-03 0.0001395187 1.569967e-03
 [905,] 6.569583e-03 0.0001395187 1.569967e-03
 [906,] 6.569583e-03 0.0001395187 1.569967e-03
 [907,] 1.073985e-04 0.0002585804 4.840339e-05
 [908,] 6.569583e-03 0.0001395187 1.569967e-03
 [909,] 1.073985e-04 0.0002594121 4.856076e-05
 [910,] 1.065426e-04 0.0002568401 4.768081e-05
 [911,] 6.569583e-03 0.0001394775 1.574087e-03
 [912,] 6.569583e-03 0.0001394775 1.574087e-03
 [913,] 1.043351e-02 0.0001925631 4.425897e-03
 [914,] 6.569583e-03 0.0001394775 1.574087e-03
 [915,] 6.569583e-03 0.0001394775 1.574087e-03
 [916,] 6.569583e-03 0.0001394371 1.578219e-03
 [917,] 1.140250e-04 0.0002197686 4.365472e-05
 [918,] 6.569583e-03 0.0001394371 1.578219e-03
 [919,] 1.048828e-04 0.0002605846 4.760944e-05
 [920,] 9.493442e-03 0.0001934916 4.058998e-03
 [921,] 7.595248e-05 0.0002565195 3.328775e-05
 [922,] 1.261511e-02 0.0001928898 5.377441e-03
 [923,] 8.276321e-03 0.0001396178 1.988796e-03
 [924,] 1.175397e-04 0.0002098221 4.296437e-05
 [925,] 7.916998e-03 0.0001396779 1.897832e-03
 [926,] 1.261511e-02 0.0001926796 5.361930e-03
 [927,] 1.224948e-04 0.0002487722 5.320936e-05
 [928,] 1.175397e-04 0.0002088820 4.276955e-05
 [929,] 1.175397e-04 0.0002088820 4.276955e-05
 [930,] 1.261511e-02 0.0001931569 5.395180e-03
 [931,] 1.199867e-02 0.0001931590 5.128069e-03
 [932,] 1.760071e-02 0.0001938624 7.617716e-03
 [933,] 1.199867e-02 0.0001931879 5.130061e-03
 [934,] 1.261511e-02 0.0001931830 5.397074e-03
 [935,] 1.031589e-02 0.0001396611 2.509204e-03
 [936,] 7.648333e-05 0.0002236145 2.921298e-05
 [937,] 8.988872e-04 0.0001622776 2.413750e-04
 [938,] 1.312123e-04 0.0001415141 3.170830e-05
 [939,] 1.098955e-02 0.0001932660 4.700402e-03
 [940,] 1.299824e-04 0.0001412312 3.135606e-05
 [941,] 1.073985e-04 0.0002579194 4.827855e-05
 [942,] 1.098955e-02 0.0001882879 4.369084e-03
 [943,] 7.681143e-05 0.0002336595 3.063900e-05
 [944,] 8.385617e-05 0.0002413595 3.482352e-05
 [945,] 7.789136e-04 0.0001614562 2.085637e-04
 [946,] 8.851123e-04 0.0001623484 2.378387e-04
 [947,] 7.664309e-05 0.0002214953 2.899228e-05
 [948,] 1.368715e-04 0.0001415141 3.306893e-05
 [949,] 1.098955e-02 0.0001933474 4.705503e-03
 [950,] 7.664309e-05 0.0002214953 2.899228e-05
 [951,] 1.329264e-02 0.0001931353 5.681769e-03
 [952,] 6.935737e-04 0.0001614562 1.859265e-04
 [953,] 7.850291e-04 0.0001623484 2.111934e-04
 [954,] 1.098955e-02 0.0001933737 4.707144e-03
 [955,] 7.850291e-04 0.0001623484 2.111934e-04
 [956,] 8.282285e-03 0.0001925608 3.496259e-03
 [957,] 1.485507e-04 0.0002564251 6.688207e-05
 [958,] 1.045523e-02 0.0001935357 4.484714e-03
 [959,] 1.040782e-04 0.0002623572 4.755865e-05
 [960,] 1.048828e-04 0.0002669302 4.878085e-05
 [961,] 1.114767e-04 0.0001898136 3.677226e-05
 [962,] 7.542316e-03 0.0001930269 3.206474e-03
 [963,] 8.282285e-03 0.0001932139 3.532356e-03
 [964,] 7.239801e-04 0.0001621539 1.947243e-04
 [965,] 8.282285e-03 0.0001931702 3.525747e-03
 [966,] 7.551601e-05 0.0002383884 3.078908e-05
 [967,] 8.116880e-05 0.0003195423 4.406120e-05
 [968,] 1.065426e-04 0.0002632986 4.889303e-05
 [969,] 7.648333e-05 0.0002382338 3.111505e-05
 [970,] 9.792409e-03 0.0001934587 4.191332e-03
 [971,] 6.426305e-04 0.0001621539 1.730442e-04
 [972,] 1.100739e-04 0.0002745598 5.274407e-05
 [973,] 8.026016e-05 0.0003323490 4.533764e-05
 [974,] 8.116880e-05 0.0003213786 4.431299e-05
 [975,] 1.057041e-04 0.0002669302 4.917364e-05
 [976,] 8.085576e-05 0.0003195423 4.390186e-05
 [977,] 6.413974e-04 0.0001618032 1.723999e-04
 [978,] 6.461635e-04 0.0001620525 1.739271e-04
 [979,] 7.873287e-05 0.0003400432 4.556584e-05
 [980,] 1.311180e-04 0.0001415272 3.169891e-05
 [981,] 7.808345e-05 0.0003336323 4.437445e-05
 [982,] 7.578519e-05 0.0002692301 3.494544e-05
 [983,] 6.517109e-04 0.0001618633 1.752396e-04
 [984,] 1.218385e-04 0.0002096058 4.451616e-05
 [985,] 1.381509e-04 0.0003734182 9.089218e-05
 [986,] 6.127214e-04 0.0001628677 1.655114e-04
 [987,] 2.897675e-03 0.0001848328 1.165539e-03
 [988,] 3.282359e-04 0.0002016781 1.166039e-04
 [989,] 8.243028e-05 0.0003010061 4.219823e-05
 [990,] 1.416306e-04 0.0004992025 1.247400e-04
 [991,] 1.157608e-04 0.0032890924 6.736241e-04
 [992,] 1.620043e-04 0.0004606093 1.234154e-04
 [993,] 8.357100e-05 0.0004641376 6.630413e-05
 [994,] 4.030942e-04 0.0002386620 1.716850e-04
 [995,] 1.045702e-02 0.0001897488 4.283957e-03
 [996,] 1.149228e-04 0.0005719321 1.097391e-04
 [997,] 8.403037e-05 0.0016987712 2.407765e-04
 [998,] 8.242866e-03 0.0001989166 3.746943e-03
 [999,] 3.722728e-03 0.0001630711 9.717981e-04
[1000,] 7.846335e-03 0.0001991155 3.572279e-03
[1001,] 9.993454e-05 0.0008634974 1.449338e-04
[1002,] 8.491548e-05 0.0002269381 3.289037e-05
[1003,] 8.478032e-05 0.0002269381 3.284406e-05
[1004,] 8.682925e-05 0.0015997828 2.337152e-04
[1005,] 8.505788e-05 0.0002269381 3.293946e-05
[1006,] 5.267439e-03 0.0001990626 2.391993e-03
[1007,] 7.550571e-05 0.0001745786 2.263904e-05
[1008,] 7.564528e-05 0.0001742766 2.264377e-05
[1009,] 8.325786e-03 0.0001646694 2.060441e-03
[1010,] 7.630481e-05 0.0001754705 2.300851e-05
[1011,] 5.452539e-03 0.0001667871 1.316319e-03
[1012,] 5.452539e-03 0.0001669484 1.313246e-03
[1013,] 7.593332e-05 0.0001779542 2.321688e-05
[1014,] 1.752862e-04 0.0001651122 4.973778e-05
[1015,] 4.808834e-03 0.0001984887 2.168177e-03
[1016,] 1.156126e-02 0.0001614438 2.988868e-03
[1017,] 4.808834e-03 0.0001988182 2.172905e-03
[1018,] 8.569755e-05 0.0031107756 4.480796e-04
[1019,] 8.507116e-05 0.0032658937 4.672150e-04
[1020,] 7.567318e-05 0.0001807841 2.348616e-05
[1021,] 4.070721e-03 0.0001645500 1.038098e-03
[1022,] 5.138574e-03 0.0001682569 1.216601e-03
[1023,] 8.507116e-05 0.0019634337 2.813994e-04
[1024,] 4.606296e-03 0.0001980055 2.066451e-03
[1025,] 7.509361e-05 0.0001607807 2.070544e-05
[1026,] 7.556916e-05 0.0001636483 2.121937e-05
[1027,] 7.502193e-05 0.0001731716 2.227142e-05
[1028,] 7.502701e-05 0.0001730260 2.225666e-05
[1029,] 2.469659e-03 0.0001640126 6.406297e-04
[1030,] 7.502870e-05 0.0001610077 2.071383e-05
[1031,] 7.506570e-05 0.0001730260 2.227312e-05
[1032,] 7.502218e-05 0.0001730286 2.225353e-05
[1033,] 7.502218e-05 0.0001728836 2.223493e-05
[1034,] 7.503439e-05 0.0001639483 2.108896e-05
[1035,] 3.497054e-03 0.0002008437 1.607248e-03
[1036,] 7.502218e-05 0.0001731716 2.227188e-05
[1037,] 7.502870e-05 0.0001731716 2.227625e-05
[1038,] 7.874475e-05 0.0001600558 2.163713e-05
[1039,] 7.503439e-05 0.0001748450 2.248537e-05
[1040,] 3.076021e-03 0.0001649722 7.818953e-04
[1041,] 7.502519e-05 0.0001610448 2.071538e-05
[1042,] 9.406565e-05 0.0020409227 3.227481e-04
[1043,] 9.113008e-05 0.0044810546 6.806242e-04
[1044,] 9.154689e-05 0.0002131629 3.342252e-05
[1045,] 9.176960e-05 0.0030976134 4.743972e-04
[1046,] 9.176960e-05 0.0033791537 5.173059e-04
[1047,] 8.651364e-05 0.0001669654 2.470567e-05
[1048,] 9.222943e-05 0.0041563423 6.388344e-04
[1049,] 8.531600e-05 0.0001842987 2.685129e-05
[1050,] 8.531600e-05 0.0001833241 2.671125e-05
[1051,] 8.988377e-05 0.0041563423 6.235494e-04
[1052,] 8.677796e-05 0.0001668210 2.475861e-05
[1053,] 8.553921e-05 0.0001836519 2.682503e-05
[1054,] 8.531600e-05 0.0001850575 2.696017e-05
[1055,] 8.762170e-05 0.0001863108 2.784140e-05
[1056,] 9.090775e-05 0.0040748528 6.179151e-04
[1057,] 8.762170e-05 0.0001895074 2.831121e-05
[1058,] 9.153617e-05 0.0017650895 2.724276e-04
[1059,] 8.896275e-05 0.0017734240 2.672331e-04
[1060,] 8.877192e-05 0.0017124656 2.576086e-04
[1061,] 8.896275e-05 0.0017124656 2.580731e-04
[1062,] 8.812128e-05 0.0014562698 2.160597e-04
[1063,] 8.963527e-05 0.0015708206 2.382971e-04
[1064,] 8.896275e-05 0.0016890709 2.545574e-04
[1065,] 9.315190e-05 0.0041221067 6.395676e-04
[1066,] 8.877192e-05 0.0016561510 2.491604e-04
[1067,] 9.243400e-05 0.0036179653 5.576000e-04
[1068,] 1.258745e-04 0.0002009398 4.357244e-05
[1069,] 9.047093e-05 0.0012273019 1.878248e-04
[1070,] 8.956914e-05 0.0019425905 2.943008e-04
[1071,] 9.160971e-05 0.0015735101 2.432695e-04
[1072,] 9.109146e-05 0.0015406424 2.370133e-04
[1073,] 8.646105e-05 0.0018197642 2.676186e-04
[1074,] 8.700152e-05 0.0015283493 2.259171e-04
[1075,] 8.148373e-05 0.0007784566 1.078273e-04
[1076,] 8.976806e-05 0.0008597455 1.308246e-04
[1077,] 8.933653e-05 0.0008840937 1.339521e-04
[1078,] 9.505331e-05 0.0002055758 3.332967e-05
[1079,] 9.723328e-05 0.0002068382 3.423898e-05
[1080,] 7.952459e-05 0.0007598470 1.032396e-04
[1081,] 8.078136e-05 0.0019083997 2.600033e-04
[1082,] 8.635140e-05 0.0016926723 2.487195e-04
[1083,] 8.667600e-05 0.0016379312 2.413548e-04
[1084,] 9.044105e-05 0.0001784287 2.763762e-05
[1085,] 9.176032e-05 0.0001805743 2.833261e-05
[1086,] 8.230606e-05 0.0019198371 2.660776e-04
[1087,] 9.116230e-05 0.0001794180 2.798429e-05
[1088,] 8.313802e-05 0.0019641774 2.747454e-04
[1089,] 9.138329e-05 0.0001784287 2.789342e-05
[1090,] 8.509351e-05 0.0001701486 2.476020e-05
[1091,] 8.281037e-05 0.0010448830 1.467902e-04
[1092,] 8.324541e-05 0.0009703087 1.369737e-04
[1093,] 9.138329e-05 0.0001765228 2.759883e-05
[1094,] 1.799323e-04 0.0001886562 5.805419e-05
[1095,] 9.138329e-05 0.0001761771 2.754541e-05
[1096,] 9.138329e-05 0.0001761771 2.754541e-05
[1097,] 9.138329e-05 0.0001756169 2.745885e-05
[1098,] 9.299492e-05 0.0001914883 3.031623e-05
[1099,] 9.929161e-05 0.0002009073 3.394620e-05
[1100,] 9.898053e-05 0.0001999129 3.368029e-05
[1101,] 8.016368e-05 0.0014314999 1.938222e-04
[1102,] 8.118753e-05 0.0014965466 2.049871e-04
[1103,] 9.260566e-05 0.0001627761 2.583493e-05
[1104,] 8.026572e-05 0.0015628266 2.117973e-04
[1105,] 1.009134e-04 0.0001893550 3.255582e-05
[1106,] 8.168475e-05 0.0015468167 2.130435e-04
[1107,] 1.212834e-04 0.0001911706 3.974847e-05
[1108,] 8.194587e-05 0.0011809350 1.633916e-04
[1109,] 1.065556e-04 0.0009363892 1.664547e-04
[1110,] 8.018286e-05 0.0002515748 3.453807e-05
[1111,] 1.188245e-03 0.0001928678 4.082093e-04
[1112,] 8.647476e-05 0.0003127447 4.659933e-05
[1113,] 8.328500e-05 0.0003977860 5.617079e-05
[1114,] 1.224945e-04 0.0001794966 3.770017e-05
[1115,] 8.008151e-05 0.0001414429 1.946957e-05
[1116,] 8.621373e-05 0.0001394804 2.066654e-05
[1117,] 7.966401e-05 0.0001410404 1.930631e-05
[1118,] 9.025070e-05 0.0001401865 2.171201e-05
[1119,] 1.156171e-04 0.0001707971 3.383226e-05
[1120,] 1.186617e-04 0.0001783310 3.641714e-05
[1121,] 9.541325e-05 0.0001456462 2.367222e-05
[1122,] 1.213184e-04 0.0001933276 4.011123e-05
[1123,] 8.463138e-05 0.0001245257 1.801185e-05
[1124,] 1.010050e-04 0.0001409270 2.421646e-05
[1125,] 1.132118e-04 0.0001250510 2.442785e-05
[1126,] 1.139851e-04 0.0002058334 4.056634e-05
[1127,] 2.293479e-04 0.0001200941 4.760182e-05
[1128,] 1.379434e-04 0.0001272591 3.033194e-05
[1129,] 1.574811e-04 0.0001503457 4.065712e-05
[1130,] 7.648731e-05 0.0001895303 2.485164e-05
[1131,] 2.666703e-04 0.0001453679 6.716756e-05
[1132,] 8.631083e-05 0.0002335017 3.485622e-05
[1133,] 8.211198e-05 0.0001691457 2.389032e-05
[1134,] 1.791796e-04 0.0001304638 4.023156e-05
[1135,] 8.259789e-05 0.0001262701 1.788890e-05
[1136,] 8.219581e-05 0.0002568784 3.599385e-05
[1137,] 1.033020e-04 0.0001269757 2.245527e-05
[1138,] 9.653746e-05 0.0001984545 3.318782e-05
[1139,] 9.718078e-05 0.0001265511 2.105702e-05
[1140,] 1.078485e-04 0.0001261673 2.328267e-05
[1141,] 9.041210e-05 0.0001834242 2.866343e-05
[1142,] 3.049845e-04 0.0001253103 6.553747e-05
[1143,] 3.987386e-04 0.0001290047 8.874811e-05
[1144,] 8.022846e-05 0.0002065090 2.843296e-05
[1145,] 1.443486e-04 0.0001916065 4.744162e-05
[1146,] 8.232741e-05 0.0001515671 2.143699e-05
[1147,] 1.772868e-04 0.0001561168 4.827173e-05
[1148,] 1.363154e-04 0.0001137589 2.665187e-05
[1149,] 1.363123e-04 0.0001336237 3.158521e-05
[1150,] 1.526440e-04 0.0001133487 2.973995e-05
[1151,] 1.339985e-04 0.0001419261 3.301236e-05
[1152,] 1.536323e-04 0.0001123031 2.964346e-05
[1153,] 1.460421e-04 0.0001408507 3.573597e-05
[1154,] 3.594838e-04 0.0001181333 7.337441e-05
[1155,] 1.536119e-04 0.0001801774 4.830005e-05
[1156,] 9.087557e-05 0.0001916310 3.006167e-05
[1157,] 1.592709e-04 0.0001775242 4.859329e-05
[1158,] 1.585953e-04 0.0001763809 4.803125e-05
[1159,] 1.695957e-04 0.0001818892 5.392171e-05
[1160,] 1.875112e-04 0.0001263550 4.098516e-05
[1161,] 2.033221e-04 0.0001772037 6.307953e-05
[1162,] 3.302380e-04 0.0001375590 7.919493e-05
[1163,] 2.222765e-04 0.0001763468 6.713292e-05
[1164,] 2.425922e-04 0.0001084379 4.505576e-05
[1165,] 1.269778e-04 0.0001181642 2.582329e-05
[1166,] 2.207210e-04 0.0001763772 6.661450e-05
[1167,] 1.380932e-04 0.0001172131 2.784479e-05
[1168,] 1.408644e-04 0.0001172131 2.840483e-05
[1169,] 1.191048e-04 0.0001754142 3.573261e-05
[1170,] 1.408644e-04 0.0001181463 2.864443e-05
[1171,] 1.394654e-04 0.0001182367 2.838282e-05
[1172,] 6.882361e-04 0.0001070831 1.263426e-04
[1173,] 9.840882e-04 0.0001075645 1.811797e-04
[1174,] 2.087623e-04 0.0001076383 3.845616e-05
[1175,] 2.175993e-04 0.0001761785 6.570418e-05
[1176,] 5.787142e-04 0.0001079484 1.071931e-04
[1177,] 4.181533e-04 0.0001071442 7.688267e-05
[1178,] 1.065010e-03 0.0001083895 1.984643e-04
[1179,] 2.081656e-04 0.0003231014 1.108912e-04
[1180,] 1.823816e-04 0.0002122744 6.473947e-05
[1181,] 1.352224e-04 0.0001320816 3.065772e-05
[1182,] 1.348830e-04 0.0001322687 3.063572e-05
[1183,] 1.791409e-04 0.0002009502 6.033811e-05
[1184,] 1.019780e-04 0.0001065048 1.862021e-05
[1185,] 1.328403e-04 0.0001336774 3.050839e-05
[1186,] 1.020235e-04 0.0001068578 1.868238e-05
[1187,] 1.663156e-04 0.0002091405 5.831380e-05
[1188,] 1.012502e-04 0.0001061557 1.842542e-05
[1189,] 9.991950e-05 0.0001059170 1.815061e-05
[1190,] 9.802712e-05 0.0001059043 1.780584e-05
[1191,] 1.423514e-04 0.0001305295 3.183144e-05
[1192,] 1.469820e-04 0.0001326096 3.341640e-05
[1193,] 1.428627e-04 0.0001306659 3.200106e-05
[1194,] 2.025290e-04 0.0001063450 3.682711e-05
[1195,] 9.742312e-05 0.0001054925 1.762749e-05
[1196,] 9.689070e-05 0.0001054925 1.753128e-05
[1197,] 9.689070e-05 0.0001054894 1.753094e-05
[1198,] 9.689070e-05 0.0001054441 1.752746e-05
[1199,] 9.574469e-05 0.0001054441 1.732029e-05
[1200,] 1.874321e-04 0.0002036247 6.385439e-05
[1201,] 9.569245e-05 0.0001054626 1.731165e-05
[1202,] 9.513945e-05 0.0001054480 1.721078e-05
[1203,] 1.802722e-04 0.0001926001 5.820573e-05
[1204,] 1.752700e-04 0.0002204457 6.459151e-05
[1205,] 1.392504e-04 0.0001841238 4.381782e-05
[1206,] 1.766512e-04 0.0001939546 5.743844e-05
[1207,] 9.008462e-05 0.0001715824 2.669519e-05
[1208,] 3.466564e-04 0.0001709938 1.036025e-04
[1209,] 2.668441e-03 0.0001467836 6.500596e-04
[1210,] 9.726783e-04 0.0001618438 2.749086e-04
[1211,] 5.458191e-04 0.0001073620 1.001075e-04
[1212,] 2.384352e-03 0.0001243322 4.967839e-04
[1213,] 1.394817e-04 0.0002883258 6.725797e-05
[1214,] 1.285003e-04 0.0001442570 3.208158e-05
[1215,] 1.925418e-04 0.0001174228 3.851938e-05
[1216,] 2.344419e-04 0.0001362042 5.444747e-05
[1217,] 1.044223e-04 0.0001371133 2.438414e-05
[1218,] 6.873176e-04 0.0001794722 2.046500e-04
[1219,] 2.248516e-04 0.0001225133 4.664780e-05
[1220,] 7.917662e-04 0.0001678656 2.208378e-04
[1221,] 2.791552e-04 0.0001566261 7.328300e-05
[1222,] 7.105143e-04 0.0002163173 2.536357e-04
[1223,] 2.409028e-04 0.0001453727 5.943637e-05
[1224,] 7.353065e-04 0.0002423320 2.930764e-04
[1225,] 1.136910e-03 0.0002014199 3.724161e-04
[1226,] 1.000264e-03 0.0002581094 4.229655e-04
[1227,] 1.071957e-03 0.0002364037 4.158697e-04
[1228,] 7.187722e-04 0.0002464140 2.912523e-04
[1229,] 2.500750e-03 0.0001179689 4.956000e-04
[1230,] 1.439205e-04 0.0001433611 3.550070e-05
[1231,] 1.877777e-04 0.0001464503 4.663952e-05
[1232,] 8.718654e-05 0.0002351101 3.482537e-05
[1233,] 1.054364e-04 0.0002765749 4.908509e-05
[1234,] 8.336575e-05 0.0002050851 2.915322e-05
[1235,] 9.714178e-04 0.0001651294 2.662856e-04
[1236,] 5.866780e-04 0.0001773469 1.729404e-04
[1237,] 1.416254e-04 0.0001389476 3.362662e-05
[1238,] 4.045708e-04 0.0004568454 2.996391e-04
[1239,] 9.363709e-05 0.0002436116 3.866833e-05
[1240,] 5.673123e-04 0.0005875786 5.361558e-04
[1241,] 4.490888e-04 0.0005561531 4.041042e-04
[1242,] 4.115463e-04 0.0001374842 9.483341e-05
[1243,] 7.966490e-04 0.0004203231 5.392058e-04
[1244,] 2.113495e-04 0.0001902714 6.823066e-05
[1245,] 1.309393e-04 0.0001829131 4.068542e-05
[1246,] 4.334084e-04 0.0004286458 3.021033e-04
[1247,] 4.342971e-04 0.0004878853 3.414502e-04
[1248,] 7.761963e-05 0.0001641248 2.187677e-05
[1249,] 1.960385e-04 0.0001306496 4.364065e-05
[1250,] 8.136494e-05 0.0002939818 4.109961e-05
[1251,] 1.966667e-04 0.0001301187 4.360287e-05
[1252,] 3.987320e-04 0.0004490712 2.915026e-04
[1253,] 1.297432e-04 0.0001861737 4.103375e-05
[1254,] 8.106808e-05 0.0002769165 3.854154e-05
[1255,] 4.411726e-04 0.0001387337 1.024163e-04
[1256,] 1.092354e-03 0.0001406879 2.550503e-04
[1257,] 8.181464e-05 0.0001972163 2.756656e-05
[1258,] 1.270133e-04 0.0001847308 3.992155e-05
[1259,] 5.537924e-04 0.0003767714 3.377199e-04
[1260,] 8.150939e-05 0.0001439193 2.008787e-05
[1261,] 1.278910e-04 0.0001947956 4.234573e-05
[1262,] 6.155437e-04 0.0002995178 2.996405e-04
[1263,] 5.977123e-04 0.0003034583 2.948084e-04
[1264,] 3.464935e-04 0.0001878050 1.110352e-04
[1265,] 8.166862e-05 0.0002695852 3.785207e-05
[1266,] 3.762665e-04 0.0003116310 1.918618e-04
[1267,] 2.030066e-04 0.0002031727 7.180879e-05
[1268,] 3.762665e-04 0.0003126917 1.924996e-04
[1269,] 3.141401e-04 0.0001874648 1.006239e-04
[1270,] 3.902309e-04 0.0004143456 2.621892e-04
[1271,] 4.005853e-04 0.0004118165 2.673996e-04
[1272,] 3.712351e-04 0.0003131317 1.902296e-04
[1273,] 2.332919e-04 0.0001884210 7.467288e-05
[1274,] 3.662952e-04 0.0003150515 1.888651e-04
[1275,] 3.712351e-04 0.0003131317 1.902296e-04
[1276,] 1.967301e-04 0.0001327425 4.444656e-05
[1277,] 1.423881e-04 0.0003828645 9.098904e-05
[1278,] 2.417965e-04 0.0001900091 7.878092e-05
[1279,] 1.978177e-04 0.0001344774 4.523874e-05
[1280,] 1.440300e-04 0.0002952543 7.117951e-05
[1281,] 6.599691e-04 0.0001559576 1.716824e-04
[1282,] 8.058052e-05 0.0004504235 6.168549e-05
[1283,] 3.524697e-04 0.0003095325 1.787425e-04
[1284,] 3.389143e-04 0.0003304415 1.833347e-04
[1285,] 1.284260e-04 0.0001954827 4.264653e-05
[1286,] 3.524697e-04 0.0003095325 1.787425e-04
[1287,] 3.478691e-04 0.0003114190 1.774999e-04
[1288,] 3.566824e-04 0.0003114190 1.819190e-04
[1289,] 3.524697e-04 0.0003118223 1.800344e-04
[1290,] 3.389143e-04 0.0003366679 1.866968e-04
[1291,] 4.829396e-04 0.0001358936 1.098818e-04
[1292,] 3.446672e-04 0.0004038133 2.263882e-04
[1293,] 2.038287e-04 0.0002007937 7.115578e-05
[1294,] 1.268268e-04 0.0001983647 4.277012e-05
[1295,] 1.955340e-04 0.0002678311 8.728860e-05
[1296,] 1.138752e-04 0.0001742469 3.438709e-05
[1297,] 1.065096e-04 0.0001728316 3.184448e-05
[1298,] 6.413402e-04 0.0003942349 4.091189e-04
[1299,] 2.069205e-04 0.0001360760 4.777000e-05
[1300,] 1.804333e-04 0.0001581367 4.974520e-05
[1301,] 2.402977e-04 0.0002272689 9.063419e-05
[1302,] 1.834206e-04 0.0003166363 9.666586e-05
[1303,] 1.804333e-04 0.0001477116 4.636093e-05
[1304,] 1.834206e-04 0.0003166363 9.666586e-05
[1305,] 2.070213e-04 0.0001356683 4.765657e-05
[1306,] 1.295157e-04 0.0002011617 4.421282e-05
[1307,] 1.076926e-04 0.0001800152 3.350611e-05
[1308,] 1.407691e-04 0.0001861875 4.568322e-05
[1309,] 1.047964e-04 0.0001803873 3.263523e-05
[1310,] 9.425657e-05 0.0001776092 2.845846e-05
[1311,] 1.302315e-04 0.0001989590 4.396060e-05
[1312,] 1.054092e-04 0.0001752207 3.189116e-05
[1313,] 6.743251e-04 0.0001039470 1.205289e-04
[1314,] 9.009263e-04 0.0001339494 2.021912e-04
[1315,] 7.167890e-04 0.0002332246 2.745920e-04
[1316,] 7.228113e-04 0.0002648699 3.132886e-04
[1317,] 1.109192e-04 0.0001090589 2.077664e-05
[1318,] 1.099972e-04 0.0001091175 2.061536e-05
[1319,] 1.118744e-04 0.0001091175 2.096837e-05
[1320,] 1.113926e-04 0.0001090589 2.086560e-05
[1321,] 2.086819e-04 0.0001391276 4.918265e-05
[1322,] 2.394367e-04 0.0001808310 7.229097e-05
[1323,] 1.207739e-04 0.0001688331 3.500562e-05
[1324,] 2.117182e-04 0.0002187065 7.721413e-05
[1325,] 1.848031e-04 0.0001292083 4.073150e-05
[1326,] 1.532306e-04 0.0002810117 7.197182e-05
[1327,] 8.791331e-05 0.0005411310 8.041682e-05
[1328,] 1.109392e-04 0.0002093264 4.007415e-05
[1329,] 9.950061e-05 0.0001139697 1.947922e-05
[1330,] 8.536685e-05 0.0001125888 1.646949e-05
[1331,] 1.649539e-04 0.0001725289 4.910398e-05
[1332,] 1.408930e-04 0.0002053504 4.924838e-05
[1333,] 1.097386e-04 0.0001125818 2.124993e-05
[1334,] 1.840267e-04 0.0001638349 5.066352e-05
[1335,] 1.288448e-04 0.0001709016 3.795379e-05
[1336,] 3.453036e-04 0.0001158815 6.797027e-05
[1337,] 1.614545e-04 0.0001940384 5.395557e-05
[1338,] 1.915598e-04 0.0001748026 5.816962e-05
[1339,] 1.735364e-04 0.0001591241 4.649697e-05
[1340,] 1.603671e-04 0.0001824429 4.918408e-05
[1341,] 1.352102e-04 0.0001995693 4.667258e-05
[1342,] 1.989342e-04 0.0001561051 5.219743e-05
[1343,] 1.237803e-04 0.0001670563 3.557516e-05
[1344,] 1.475483e-04 0.0001621974 4.066712e-05
[1345,] 1.270316e-04 0.0001670687 3.652784e-05
[1346,] 1.270316e-04 0.0001699610 3.719645e-05
[1347,] 2.653315e-04 0.0001586418 7.051226e-05
[1348,] 1.762828e-04 0.0001114189 3.379904e-05
[1349,] 1.030772e-04 0.0001870503 3.277648e-05
[1350,] 1.027251e-04 0.0001841390 3.216537e-05
[1351,] 2.204566e-04 0.0001168286 4.458847e-05
[1352,] 1.523079e-04 0.0001627135 4.208509e-05
[1353,] 1.562765e-04 0.0001958176 5.140012e-05
[1354,] 1.219159e-04 0.0001349721 2.849966e-05
[1355,] 1.232107e-04 0.0001680090 3.561750e-05
[1356,] 1.589816e-04 0.0001967847 5.252659e-05
[1357,] 1.549563e-04 0.0001904304 4.959632e-05
[1358,] 1.724511e-04 0.0001830757 5.300490e-05
[1359,] 1.790821e-04 0.0001823443 5.479412e-05
[1360,] 1.237709e-04 0.0001666320 3.547324e-05
[1361,] 1.511576e-04 0.0001601101 4.113813e-05
[1362,] 1.962791e-04 0.0001141708 3.867447e-05
[1363,] 1.480925e-04 0.0001119350 2.859400e-05
[1364,] 2.253218e-04 0.0001327614 5.052835e-05
[1365,] 1.943078e-04 0.0001146102 3.844293e-05
[1366,] 1.673260e-04 0.0001932639 5.592757e-05
[1367,] 1.473118e-04 0.0001121368 2.849647e-05
[1368,] 1.249436e-04 0.0001637349 3.515968e-05
[1369,] 1.689763e-04 0.0001509759 4.322807e-05
[1370,] 1.516403e-04 0.0001101719 2.872566e-05
[1371,] 2.250782e-04 0.0001082989 4.180722e-05
[1372,] 1.329078e-03 0.0001206306 2.696560e-04
[1373,] 1.402078e-03 0.0001200630 2.831574e-04
[1374,] 2.346089e-04 0.0001103306 4.456951e-05
[1375,] 2.992856e-04 0.0001450180 7.284027e-05
[1376,] 1.558512e-03 0.0001223408 3.202195e-04
[1377,] 1.303702e-04 0.0001616700 3.613169e-05
[1378,] 1.514633e-03 0.0001226762 3.120385e-04
[1379,] 2.407365e-04 0.0001291561 5.255553e-05
[1380,] 3.266680e-04 0.0001449022 7.937906e-05
[1381,] 2.320683e-04 0.0001087569 4.331045e-05
[1382,] 3.068478e-04 0.0001439799 7.414735e-05
[1383,] 1.820643e-03 0.0001183281 3.622197e-04
[1384,] 1.475985e-03 0.0001224705 3.037294e-04
[1385,] 1.775570e-03 0.0001197906 3.574836e-04
[1386,] 1.894615e-04 0.0001222184 3.932879e-05
[1387,] 1.820643e-03 0.0001200456 3.672486e-04
[1388,] 1.739661e-03 0.0001206091 3.524998e-04
[1389,] 1.297603e-04 0.0001623512 3.608119e-05
[1390,] 1.447025e-04 0.0001093307 2.718554e-05
[1391,] 1.731783e-03 0.0001265119 3.669837e-04
[1392,] 1.698101e-04 0.0001588852 4.581867e-05
[1393,] 2.017260e-04 0.0001103337 3.795401e-05
[1394,] 1.668751e-04 0.0001124345 3.232340e-05
[1395,] 1.508653e-04 0.0001270237 3.252227e-05
[1396,] 1.263812e-04 0.0001620473 3.508383e-05
[1397,] 1.202421e-04 0.0001480168 3.023846e-05
[1398,] 1.221718e-04 0.0001436374 2.999205e-05
[1399,] 1.024995e-04 0.0001510638 2.649685e-05
[1400,] 3.197285e-04 0.0001297142 7.225936e-05
[1401,] 1.230142e-04 0.0001046936 2.208127e-05
[1402,] 3.451870e-04 0.0001319439 7.945108e-05
[1403,] 1.136535e-04 0.0001580971 3.058868e-05
[1404,] 3.080463e-04 0.0001652342 8.822391e-05
[1405,] 4.217547e-04 0.0001054531 7.643291e-05
[1406,] 1.398610e-04 0.0001891950 4.536500e-05
[1407,] 3.704337e-04 0.0001070414 6.761394e-05
[1408,] 1.022725e-04 0.0001604685 2.813327e-05
[1409,] 1.388326e-04 0.0001892672 4.509776e-05
[1410,] 3.911129e-04 0.0001079341 7.292788e-05
[1411,] 3.355919e-04 0.0001073285 6.144024e-05
[1412,] 1.014926e-04 0.0001607327 2.797586e-05
[1413,] 1.014926e-04 0.0001607327 2.797586e-05
[1414,] 1.403848e-04 0.0001894175 4.569532e-05
[1415,] 1.009886e-04 0.0001580426 2.735598e-05
[1416,] 3.089550e-04 0.0001065315 5.620577e-05
[1417,] 3.460517e-04 0.0001076237 6.353003e-05
[1418,] 1.013822e-04 0.0001609889 2.799110e-05
[1419,] 1.010536e-04 0.0001628838 2.821222e-05
[1420,] 9.614214e-05 0.0001692196 2.798346e-05
[1421,] 1.236342e-04 0.0002055108 4.311452e-05
[1422,] 1.822436e-04 0.0001599470 4.993495e-05
[1423,] 9.323962e-05 0.0001084098 1.736820e-05
[1424,] 9.583397e-05 0.0001074591 1.769041e-05
[1425,] 1.927052e-04 0.0001456016 4.856697e-05
[1426,] 6.026120e-04 0.0001181585 1.226921e-04
[1427,] 8.984890e-05 0.0001351967 2.085475e-05
[1428,] 1.327826e-03 0.0001568312 3.685643e-04
[1429,] 1.975374e-04 0.0001932719 6.629552e-05
[1430,] 1.245876e-03 0.0001583032 3.490862e-04
[1431,] 8.937993e-05 0.0001474112 2.254916e-05
[1432,] 1.917847e-04 0.0001614914 5.280266e-05
[1433,] 9.424260e-05 0.0001435419 2.314278e-05
[1434,] 8.310949e-05 0.0001181153 1.685406e-05
[1435,] 1.331904e-04 0.0001355213 3.129592e-05
[1436,] 2.090918e-04 0.0001387504 4.998463e-05
[1437,] 9.509770e-05 0.0001439913 2.342185e-05
[1438,] 1.940917e-04 0.0001608245 5.323340e-05
[1439,] 9.020788e-05 0.0001267867 1.962770e-05
[1440,] 9.424260e-05 0.0001434988 2.313772e-05
[1441,] 1.627137e-03 0.0001397647 4.008367e-04
[1442,] 2.129419e-04 0.0001381031 5.066080e-05
[1443,] 2.215852e-04 0.0001447868 5.566152e-05
[1444,] 2.353445e-04 0.0001849597 7.634593e-05
[1445,] 1.995015e-04 0.0001614102 5.487144e-05
[1446,] 1.519407e-03 0.0001465034 3.930994e-04
[1447,] 2.090918e-04 0.0001382238 4.977569e-05
[1448,] 2.149668e-04 0.0001368348 5.026610e-05
[1449,] 1.371618e-04 0.0001669067 3.912224e-05
[1450,] 2.169295e-04 0.0001435012 5.393052e-05
[1451,] 1.971335e-04 0.0001632173 5.474928e-05
[1452,] 1.031523e-04 0.0001156922 2.046419e-05
[1453,] 2.474525e-04 0.0001179124 5.061182e-05
[1454,] 1.796387e-04 0.0001119050 3.442866e-05
[1455,] 2.484449e-04 0.0001145700 4.931258e-05
[1456,] 1.105330e-03 0.0001382876 2.686375e-04
[1457,] 4.712626e-04 0.0001323301 1.081735e-04
[1458,] 1.404618e-04 0.0001239999 3.012008e-05
[1459,] 8.871384e-05 0.0001952224 2.995807e-05
[1460,] 9.977035e-05 0.0001385850 2.369190e-05
[1461,] 8.218271e-05 0.0001117849 1.576371e-05
[1462,] 1.186340e-04 0.0002136163 4.377294e-05
[1463,] 8.222372e-05 0.0001106216 1.560910e-05
[1464,] 1.261335e-04 0.0002588771 5.681162e-05
[1465,] 1.183518e-04 0.0002206858 4.512741e-05
[1466,] 8.218271e-05 0.0001139217 1.606491e-05
[1467,] 1.277360e-04 0.0001394628 3.080565e-05
[1468,] 1.225635e-04 0.0002323744 4.937499e-05
[1469,] 1.216673e-04 0.0002330309 4.913210e-05
[1470,] 1.021309e-04 0.0001501860 2.656018e-05
[1471,] 1.208775e-04 0.0002203400 4.608320e-05
[1472,] 8.217060e-05 0.0001101487 1.552960e-05
[1473,] 8.963143e-05 0.0001409261 2.174417e-05
[1474,] 1.783496e-04 0.0001214436 3.722464e-05
[1475,] 3.850011e-04 0.0001916262 1.264132e-04
[1476,] 1.479598e-04 0.0001430771 3.676085e-05
[1477,] 1.224998e-04 0.0001310788 2.763421e-05
[1478,] 1.326492e-04 0.0001366439 3.141223e-05
[1479,] 6.469507e-04 0.0002211519 2.552216e-04
[1480,] 8.836255e-05 0.0001385842 2.106769e-05
[1481,] 1.782446e-04 0.0001161414 3.540911e-05
[1482,] 1.795015e-04 0.0001827262 5.737363e-05
[1483,] 1.188328e-04 0.0001316313 2.692306e-05
[1484,] 1.176798e-04 0.0001136425 2.301651e-05
[1485,] 1.189224e-04 0.0001137560 2.328499e-05
[1486,] 1.741667e-04 0.0001156535 3.450473e-05
[1487,] 1.177715e-04 0.0001138718 2.308374e-05
[1488,] 1.243700e-04 0.0001193029 2.559106e-05
[1489,] 8.920155e-05 0.0001209163 1.853291e-05
[1490,] 1.231088e-04 0.0001196695 2.541120e-05
[1491,] 8.657688e-05 0.0001311399 1.946715e-05
[1492,] 1.154301e-04 0.0001133234 2.251245e-05
[1493,] 1.134972e-04 0.0002212808 4.324319e-05
[1494,] 1.768011e-04 0.0001152462 3.490411e-05
[1495,] 1.136299e-04 0.0002207081 4.318717e-05
[1496,] 8.679434e-05 0.0001297827 1.931686e-05
[1497,] 8.679434e-05 0.0001297827 1.931686e-05
[1498,] 8.609672e-05 0.0001297827 1.916180e-05
[1499,] 1.275390e-04 0.0001275716 2.764168e-05
[1500,] 9.924853e-05 0.0001355030 2.304426e-05
[1501,] 8.574530e-05 0.0001277480 1.878749e-05
[1502,] 8.579217e-05 0.0001277096 1.879186e-05
[1503,] 1.117538e-04 0.0001338237 2.547568e-05
[1504,] 8.717714e-05 0.0001296988 1.938825e-05
[1505,] 9.934438e-05 0.0001350481 2.298900e-05
[1506,] 8.658708e-05 0.0001296564 1.925073e-05
[1507,] 1.751354e-04 0.0001154080 3.461154e-05
[1508,] 1.545212e-04 0.0001276898 3.388037e-05
[1509,] 1.274249e-04 0.0001258479 2.725143e-05
[1510,] 1.138997e-04 0.0001184679 2.300361e-05
[1511,] 1.300721e-04 0.0001289762 2.848579e-05
[1512,] 1.314930e-04 0.0001289762 2.879387e-05
[1513,] 8.566416e-05 0.0001318537 1.937096e-05
[1514,] 8.579110e-05 0.0001296724 1.907912e-05
[1515,] 8.566416e-05 0.0001297233 1.905969e-05
[1516,] 8.560354e-05 0.0001283232 1.884250e-05
[1517,] 8.643995e-05 0.0001279853 1.896272e-05
[1518,] 8.560354e-05 0.0001283859 1.885168e-05
[1519,] 8.560218e-05 0.0001281432 1.881629e-05
[1520,] 1.661716e-04 0.0001148203 3.271274e-05
[1521,] 1.214964e-04 0.0001047816 2.189618e-05
[1522,] 9.840063e-05 0.0001306625 2.205223e-05
[1523,] 1.586034e-04 0.0001287811 3.482398e-05
[1524,] 1.072940e-04 0.0001229800 2.248131e-05
[1525,] 1.698958e-04 0.0001149702 3.346069e-05
[1526,] 1.697893e-04 0.0001149958 3.344576e-05
[1527,] 9.837453e-05 0.0001306625 2.204633e-05
[1528,] 1.063809e-04 0.0001213815 2.200878e-05
[1529,] 1.063809e-04 0.0001210727 2.195408e-05
[1530,] 1.063809e-04 0.0001216940 2.206413e-05
[1531,] 1.692200e-04 0.0001151165 3.336339e-05
[1532,] 1.083083e-04 0.0001120332 2.072747e-05
[1533,] 1.064593e-04 0.0001210727 2.197009e-05
[1534,] 8.628052e-05 0.0001291636 1.911665e-05
[1535,] 1.687796e-04 0.0001152663 3.331476e-05
[1536,] 1.056528e-04 0.0001204956 2.170381e-05
[1537,] 8.631349e-05 0.0001291636 1.912116e-05
[1538,] 1.421948e-04 0.0001269057 3.081950e-05
[1539,] 1.083083e-04 0.0001113213 2.060064e-05
[1540,] 1.064593e-04 0.0001178081 2.139209e-05
[1541,] 1.807162e-04 0.0001677113 5.232626e-05
[1542,] 1.004868e-04 0.0001246669 2.144042e-05
[1543,] 8.634654e-05 0.0001291579 1.912702e-05
[1544,] 1.943359e-04 0.0002016059 6.551034e-05
[1545,] 3.475055e-04 0.0001913374 1.148038e-04
[1546,] 1.327645e-04 0.0001285268 2.912782e-05
[1547,] 1.289800e-04 0.0001345307 2.946270e-05
[1548,] 1.356469e-04 0.0001365056 3.140738e-05
[1549,] 8.582940e-05 0.0001272848 1.874282e-05
[1550,] 8.569458e-05 0.0001281515 1.884043e-05
[1551,] 9.646105e-05 0.0001108372 1.828294e-05
[1552,] 1.232006e-04 0.0001265600 2.675055e-05
[1553,] 1.221125e-04 0.0001265882 2.652448e-05
[1554,] 8.563535e-05 0.0001292336 1.898134e-05
[1555,] 9.681200e-05 0.0001087504 1.801189e-05
[1556,] 1.290752e-04 0.0001265420 2.800866e-05
[1557,] 8.648347e-05 0.0001281812 1.901662e-05
[1558,] 9.596552e-05 0.0001306619 2.150625e-05
[1559,] 7.812039e-05 0.0001117180 1.498718e-05
[1560,] 1.283487e-04 0.0001268551 2.791682e-05
[1561,] 8.628789e-05 0.0001281269 1.896462e-05
[1562,] 1.061662e-04 0.0001031096 1.875188e-05
[1563,] 7.812039e-05 0.0001102645 1.478016e-05
[1564,] 1.068309e-04 0.0001023538 1.873559e-05
[1565,] 8.646276e-05 0.0001567312 2.320589e-05
[1566,] 7.757505e-05 0.0001050999 1.399217e-05
[1567,] 1.056050e-04 0.0001155028 2.095787e-05
[1568,] 7.733382e-05 0.0001050329 1.393819e-05
[1569,] 7.881290e-05 0.0001046505 1.414356e-05
[1570,] 1.069575e-04 0.0001156986 2.126608e-05
[1571,] 1.025100e-04 0.0001161405 2.046209e-05
[1572,] 8.798627e-05 0.0001539432 2.320909e-05
[1573,] 1.083848e-04 0.0001096300 2.034784e-05
[1574,] 1.085454e-04 0.0001171361 2.186916e-05
[1575,] 1.051648e-04 0.0001123453 2.019856e-05
[1576,] 1.130340e-04 0.0001194970 2.306924e-05
[1577,] 8.539549e-05 0.0001567308 2.292709e-05
[1578,] 8.516896e-05 0.0001560258 2.276821e-05
[1579,] 1.255148e-04 0.0001911396 4.121540e-05
[1580,] 1.390520e-04 0.0001587039 3.746254e-05
[1581,] 8.924993e-05 0.0001066790 1.635166e-05
[1582,] 1.573426e-04 0.0001266032 3.385726e-05
[1583,] 8.566173e-05 0.0001562761 2.293514e-05
[1584,] 2.372715e-04 0.0001722143 7.020998e-05
[1585,] 1.656486e-04 0.0001246158 3.509807e-05
[1586,] 1.390477e-04 0.0001569642 3.707001e-05
[1587,] 1.402638e-04 0.0001568862 3.737046e-05
[1588,] 9.797044e-05 0.0001797180 2.992807e-05
[1589,] 9.616205e-05 0.0001564476 2.574933e-05
[1590,] 7.648905e-05 0.0001360752 1.785098e-05
[1591,] 1.331302e-04 0.0001294960 2.932446e-05
[1592,] 8.305487e-05 0.0002094341 3.003083e-05
[1593,] 3.099620e-04 0.0002203116 1.218040e-04
[1594,] 2.060495e-04 0.0002053767 7.379647e-05
[1595,] 1.226778e-04 0.0002149835 4.444628e-05
[1596,] 1.541637e-04 0.0002086774 5.457200e-05
[1597,] 9.041687e-05 0.0001348285 2.095558e-05
[1598,] 2.817913e-04 0.0002268492 1.139548e-04
[1599,] 2.569456e-04 0.0002973625 1.372982e-04
[1600,] 2.962055e-04 0.0002207281 1.165045e-04
[1601,] 1.559406e-04 0.0002090228 5.522442e-05
[1602,] 8.055641e-05 0.0001489913 2.067374e-05
[1603,] 7.839223e-05 0.0002001902 2.702376e-05
[1604,] 7.818099e-05 0.0002001902 2.694632e-05
[1605,] 7.839223e-05 0.0002013322 2.717826e-05
[1606,] 7.908202e-05 0.0002023803 2.757475e-05
[1607,] 7.933091e-05 0.0002045055 2.795761e-05
[1608,] 8.039438e-05 0.0002103305 2.916175e-05
[1609,] 9.823351e-05 0.0001084394 1.830472e-05
[1610,] 1.538342e-04 0.0002302359 6.006688e-05
[1611,] 1.536039e-04 0.0002289322 5.965126e-05
[1612,] 8.131564e-05 0.0002135864 2.997010e-05
[1613,] 2.925940e-04 0.0002207281 1.150532e-04
[1614,] 9.256296e-05 0.0001318451 2.089476e-05
[1615,] 1.001180e-04 0.0001164549 2.009048e-05
[1616,] 8.198128e-05 0.0002145609 3.036475e-05
[1617,] 8.314455e-05 0.0002099684 3.014165e-05
[1618,] 8.504559e-05 0.0002136010 3.139444e-05
[1619,] 1.545215e-04 0.0001985694 5.206972e-05
[1620,] 1.739933e-04 0.0002066788 6.275499e-05
[1621,] 1.669494e-04 0.0001957212 5.686781e-05
[1622,] 1.939055e-04 0.0001141114 3.765988e-05
[1623,] 1.661255e-04 0.0001261965 3.626181e-05
[1624,] 1.330227e-04 0.0003153757 7.375112e-05
[1625,] 5.352468e-04 0.0001260281 1.174814e-04
[1626,] 5.803402e-04 0.0002020793 1.927078e-04
[1627,] 1.507615e-04 0.0001583102 4.155340e-05
[1628,] 2.724550e-04 0.0001840145 8.441354e-05
[1629,] 9.596456e-05 0.0004543743 7.474955e-05
[1630,] 8.601360e-05 0.0001248406 1.835859e-05
[1631,] 1.012364e-04 0.0001809898 3.142550e-05
[1632,] 7.702100e-05 0.0001179365 1.556301e-05
[1633,] 2.381843e-04 0.0002677485 1.138275e-04
[1634,] 9.112552e-05 0.0001995037 3.086028e-05
[1635,] 9.007585e-05 0.0001977936 3.025752e-05
[1636,] 1.810677e-04 0.0001222269 3.831085e-05
[1637,] 1.012547e-04 0.0001835933 3.188368e-05
[1638,] 9.593816e-05 0.0002284050 3.755862e-05
[1639,] 1.017578e-04 0.0001804768 3.150871e-05
[1640,] 1.330358e-04 0.0001320661 3.004399e-05
[1641,] 1.026620e-04 0.0001832348 3.228444e-05
[1642,] 1.308750e-04 0.0001313412 2.940967e-05
[1643,] 8.353780e-05 0.0001917243 2.728122e-05
[1644,] 8.366416e-05 0.0001894366 2.699867e-05
[1645,] 9.616872e-05 0.0002569538 4.228121e-05
[1646,] 1.506880e-04 0.0001319281 3.446113e-05
[1647,] 1.300549e-04 0.0001323613 2.947052e-05
[1648,] 1.710171e-04 0.0001191092 3.516790e-05
[1649,] 8.821209e-05 0.0001898786 2.848056e-05
[1650,] 8.775168e-05 0.0001898786 2.833646e-05
[1651,] 3.344603e-04 0.0001635013 9.426492e-05
[1652,] 2.790064e-04 0.0002479940 1.236989e-04
[1653,] 2.760790e-04 0.0002504794 1.236460e-04
[1654,] 2.018579e-04 0.0001627600 5.647393e-05
[1655,] 1.907322e-04 0.0001626194 5.329382e-05
[1656,] 2.018579e-04 0.0001627975 5.649166e-05
[1657,] 9.715100e-05 0.0002253079 3.738709e-05
[1658,] 1.242178e-04 0.0002442970 5.290905e-05
[1659,] 1.969249e-04 0.0001631402 5.523774e-05
[1660,] 9.056520e-05 0.0001178495 1.837448e-05
[1661,] 1.944041e-04 0.0001631816 5.454783e-05
[1662,] 1.072258e-04 0.0001807535 3.328001e-05
[1663,] 2.018579e-04 0.0001635057 5.678815e-05
[1664,] 1.236510e-04 0.0002419004 5.213269e-05
[1665,] 1.992378e-04 0.0001634311 5.601715e-05
[1666,] 1.992378e-04 0.0001634552 5.602771e-05
[1667,] 1.992378e-04 0.0001635043 5.604912e-05
[1668,] 1.944041e-04 0.0001636399 5.473390e-05
[1669,] 1.969249e-04 0.0001636650 5.545571e-05
[1670,] 2.790064e-04 0.0002694007 1.348453e-04
[1671,] 2.141120e-04 0.0001639029 6.041569e-05
[1672,] 2.356070e-04 0.0001646550 6.686007e-05
[1673,] 1.310070e-04 0.0001345776 3.016323e-05
[1674,] 2.008037e-04 0.0001640086 5.668886e-05
[1675,] 2.167447e-04 0.0001643482 6.134575e-05
[1676,] 2.390008e-04 0.0001647556 6.786560e-05
[1677,] 2.322976e-04 0.0001647556 6.595783e-05
[1678,] 2.248219e-04 0.0001641401 6.353633e-05
[1679,] 3.160925e-04 0.0001639044 8.921464e-05
[1680,] 2.131336e-04 0.0001646869 6.047347e-05
[1681,] 1.391249e-03 0.0001671199 4.044471e-04
[1682,] 2.289549e-04 0.0001644176 6.483226e-05
[1683,] 2.289549e-04 0.0001645494 6.488599e-05
[1684,] 2.226756e-04 0.0001647534 6.317901e-05
[1685,] 2.257826e-04 0.0001649120 6.412851e-05
[1686,] 1.218034e-04 0.0001531625 3.195115e-05
[1687,] 1.318168e-04 0.0001341222 3.024118e-05
[1688,] 2.321948e-04 0.0001644748 6.570585e-05
[1689,] 1.882568e-04 0.0001222422 3.902093e-05
[1690,] 2.257835e-04 0.0001649688 6.410006e-05
[1691,] 1.223228e-04 0.0001624528 3.395030e-05
[1692,] 1.289257e-04 0.0001559523 3.443362e-05
[1693,] 1.233787e-04 0.0001627985 3.430888e-05
[1694,] 1.296762e-04 0.0001309831 2.909036e-05
[1695,] 1.023520e-04 0.0002018008 3.520841e-05
[1696,] 2.371867e-04 0.0002068431 8.652537e-05
[1697,] 1.132817e-04 0.0001746310 3.431448e-05
[1698,] 3.939487e-04 0.0001921629 1.343701e-04
[1699,] 5.088716e-04 0.0001925864 1.723496e-04
[1700,] 4.357651e-04 0.0002022196 1.571084e-04
[1701,] 1.042341e-04 0.0001092409 1.947718e-05
[1702,] 3.592075e-04 0.0002520366 1.611240e-04
[1703,] 2.226766e-04 0.0002860566 1.128609e-04
[1704,] 1.241724e-04 0.0001067793 2.273178e-05
[1705,] 3.441682e-04 0.0001907122 1.157220e-04
[1706,] 1.152331e-04 0.0001030021 2.035251e-05
[1707,] 3.523563e-04 0.0001700220 1.020722e-04
[1708,] 9.727485e-05 0.0001045109 1.746611e-05
[1709,] 9.727485e-05 0.0001042890 1.743049e-05
[1710,] 1.555302e-04 0.0001425138 3.819717e-05
[1711,] 1.176818e-04 0.0001047004 2.112604e-05
[1712,] 3.585861e-04 0.0001691031 1.036387e-04
[1713,] 1.252843e-04 0.0001041929 2.239273e-05
[1714,] 3.585861e-04 0.0001690568 1.036522e-04
[1715,] 5.449273e-04 0.0001657546 1.568110e-04
[1716,] 1.455736e-04 0.0001333519 3.306734e-05
[1717,] 1.285131e-04 0.0001230340 2.692132e-05
[1718,] 8.634646e-05 0.0001858257 2.742147e-05
[1719,] 1.036609e-04 0.0001200997 2.137922e-05
[1720,] 8.582844e-05 0.0001807504 2.648264e-05
[1721,] 1.030486e-04 0.0001198969 2.120960e-05
[1722,] 1.543154e-04 0.0001164035 3.077112e-05
[1723,] 1.278240e-04 0.0002551413 5.464195e-05
[1724,] 9.221090e-05 0.0001822827 2.880167e-05
[1725,] 1.037701e-04 0.0001192079 2.123662e-05
[1726,] 7.587352e-05 0.0001460168 1.899062e-05
[1727,] 1.248356e-04 0.0001761004 3.719779e-05
[1728,] 1.278988e-04 0.0001419739 3.118153e-05
[1729,] 1.852419e-04 0.0002349373 7.258824e-05
[1730,] 2.003350e-04 0.0001356764 4.651797e-05
[1731,] 1.633812e-04 0.0001194992 3.331354e-05
[1732,] 1.705590e-04 0.0001183111 3.445906e-05
[1733,] 1.480800e-04 0.0001112533 2.822112e-05
[1734,] 1.643380e-04 0.0001371900 3.876298e-05
[1735,] 5.111399e-04 0.0001086986 9.519842e-05
[1736,] 1.897878e-04 0.0001696529 5.480170e-05
[1737,] 2.128620e-04 0.0001410651 5.122210e-05
[1738,] 4.114002e-03 0.0001153910 8.106594e-04
[1739,] 4.245023e-03 0.0001156781 8.373269e-04
[1740,] 4.475908e-04 0.0001154095 8.883245e-05
[1741,] 1.177718e-03 0.0001265906 2.514597e-04
[1742,] 1.551619e-04 0.0001525333 4.056384e-05
[1743,] 2.932557e-04 0.0001083222 5.441740e-05
[1744,] 1.972707e-04 0.0001155459 3.906489e-05
[1745,] 2.184556e-04 0.0001155433 4.325536e-05
[1746,] 1.295357e-04 0.0001207735 2.683131e-05
[1747,] 1.430439e-04 0.0001883709 4.613650e-05
[1748,] 1.568996e-04 0.0001401472 3.766093e-05
[1749,] 1.786999e-04 0.0001369353 4.207811e-05
[1750,] 1.756106e-04 0.0001109969 3.354113e-05
[1751,] 1.649351e-04 0.0001108229 3.142606e-05
[1752,] 1.435594e-04 0.0001882115 4.626769e-05
[1753,] 1.254593e-04 0.0001198501 2.579846e-05
[1754,] 1.424720e-04 0.0001883791 4.595245e-05
[1755,] 1.257597e-04 0.0001614526 3.495532e-05
[1756,] 1.473446e-04 0.0001911447 4.820578e-05
[1757,] 1.299296e-04 0.0001201810 2.679147e-05
[1758,] 3.020074e-04 0.0001066879 5.522402e-05
[1759,] 1.895458e-04 0.0001148176 3.730046e-05
[1760,] 1.419558e-04 0.0001882613 4.576493e-05
[1761,] 1.539167e-04 0.0001403346 3.695408e-05
[1762,] 1.588084e-04 0.0001405331 3.817857e-05
[1763,] 4.329577e-04 0.0001170390 8.709257e-05
[1764,] 1.549874e-04 0.0001628615 4.324500e-05
[1765,] 1.282641e-04 0.0001195297 2.630675e-05
[1766,] 3.520939e-04 0.0001146680 6.952801e-05
[1767,] 1.554293e-04 0.0001647579 4.388267e-05
[1768,] 3.567661e-04 0.0001145280 7.034803e-05
[1769,] 1.284024e-04 0.0001193631 2.630714e-05
[1770,] 1.548514e-04 0.0001624127 4.309145e-05
[1771,] 1.751834e-04 0.0001538427 4.618572e-05
[1772,] 1.551308e-04 0.0001646224 4.376502e-05
[1773,] 1.076145e-04 0.0001192368 2.200414e-05
[1774,] 1.545972e-04 0.0001623773 4.301381e-05
[1775,] 1.546408e-04 0.0001624250 4.303715e-05
[1776,] 1.546150e-04 0.0001621811 4.297001e-05
[1777,] 2.446560e-04 0.0001132466 4.759246e-05
[1778,] 1.659429e-04 0.0001064808 3.034265e-05
[1779,] 1.659429e-04 0.0001068050 3.042713e-05
[1780,] 2.390786e-04 0.0001130876 4.641489e-05
[1781,] 1.382662e-04 0.0001120198 2.663686e-05
[1782,] 1.072870e-04 0.0001205637 2.217209e-05
[1783,] 2.230566e-04 0.0001131597 4.321163e-05
[1784,] 1.735252e-04 0.0001541544 4.585542e-05
[1785,] 1.081004e-04 0.0001368252 2.530907e-05
[1786,] 1.081004e-04 0.0001354007 2.504706e-05
[1787,] 2.601269e-04 0.0001115826 4.969211e-05
[1788,] 1.751006e-04 0.0001543056 4.630294e-05
[1789,] 1.079844e-04 0.0001349627 2.494148e-05
[1790,] 1.082206e-04 0.0001349627 2.499222e-05
[1791,] 1.634734e-04 0.0001351277 3.784246e-05
[1792,] 1.449927e-04 0.0001226814 3.052075e-05
[1793,] 1.473404e-04 0.0001191293 3.031291e-05
[1794,] 2.601269e-04 0.0001114295 4.968008e-05
[1795,] 1.074154e-04 0.0001352524 2.486343e-05
[1796,] 1.074154e-04 0.0001348121 2.478280e-05
[1797,] 1.491625e-04 0.0001168844 3.007941e-05
[1798,] 6.704569e-04 0.0001194447 1.376230e-04
[1799,] 1.086067e-04 0.0001345216 2.499404e-05
[1800,] 1.092091e-04 0.0001365877 2.550698e-05
[1801,] 2.043179e-04 0.0001056995 3.688368e-05
[1802,] 1.079056e-04 0.0001325108 2.446777e-05
[1803,] 1.031832e-04 0.0001353975 2.397755e-05
[1804,] 9.836737e-05 0.0001415000 2.381911e-05
[1805,] 1.184469e-04 0.0001121691 2.274433e-05
[1806,] 1.117013e-04 0.0001719426 3.309353e-05
[1807,] 9.608101e-05 0.0001468945 2.436436e-05
[1808,] 1.217485e-04 0.0001910496 4.031635e-05
[1809,] 1.169727e-04 0.0001910217 3.865171e-05
[1810,] 8.700361e-05 0.0001327203 1.971978e-05
[1811,] 1.195124e-04 0.0002022595 4.187765e-05
[1812,] 9.922434e-05 0.0001483537 2.542542e-05
[1813,] 1.798552e-04 0.0001664878 5.103702e-05
[1814,] 1.191684e-04 0.0002126263 4.391483e-05
[1815,] 9.969400e-05 0.0001129206 1.927150e-05
[1816,] 1.198515e-04 0.0001988402 4.129556e-05
[1817,] 1.209002e-04 0.0001966871 4.121944e-05
[1818,] 1.198515e-04 0.0001955203 4.060108e-05
[1819,] 1.205451e-04 0.0001924245 4.019548e-05
[1820,] 1.250097e-04 0.0001558535 3.378343e-05
[1821,] 1.223482e-04 0.0002106339 4.471886e-05
[1822,] 1.148918e-04 0.0001107855 2.180569e-05
[1823,] 1.227604e-04 0.0002119304 4.515484e-05
[1824,] 1.681705e-04 0.0001846082 5.395370e-05
[1825,] 1.176744e-04 0.0001105796 2.229778e-05
[1826,] 1.254427e-04 0.0002119002 4.617876e-05
[1827,] 1.700468e-04 0.0001833610 5.420868e-05
[1828,] 1.171039e-04 0.0001574717 3.195844e-05
[1829,] 1.222260e-04 0.0002093804 4.439642e-05
[1830,] 1.222260e-04 0.0002070341 4.389517e-05
[1831,] 1.218694e-04 0.0002081398 4.399651e-05
[1832,] 1.222260e-04 0.0002070341 4.389517e-05
[1833,] 1.122443e-04 0.0001559736 3.031874e-05
[1834,] 1.208309e-04 0.0002070341 4.337013e-05
[1835,] 1.225880e-04 0.0002070341 4.403124e-05
[1836,] 1.079950e-04 0.0001108213 2.050568e-05
[1837,] 1.218257e-04 0.0001502095 3.164876e-05
[1838,] 2.182864e-04 0.0001493050 5.639046e-05
[1839,] 1.461727e-04 0.0001773236 4.517283e-05
[1840,] 1.454577e-04 0.0001851278 4.695398e-05
[1841,] 1.282072e-04 0.0001122495 2.478112e-05
[1842,] 1.447012e-04 0.0001867931 4.643341e-05
[1843,] 2.217369e-04 0.0001843229 7.176783e-05
[1844,] 1.270485e-04 0.0001121256 2.452761e-05
[1845,] 9.090273e-05 0.0001099802 1.710793e-05
[1846,] 2.300001e-04 0.0001879354 7.605859e-05
[1847,] 1.862675e-04 0.0002418652 7.539017e-05
[1848,] 2.294814e-04 0.0001933671 7.817189e-05
[1849,] 1.106523e-04 0.0001159129 2.187506e-05
[1850,] 2.134957e-04 0.0001916977 7.178468e-05
[1851,] 1.237037e-04 0.0001117674 2.379868e-05
[1852,] 1.196357e-04 0.0001120660 2.307823e-05
[1853,] 8.756452e-05 0.0001095283 1.641798e-05
[1854,] 1.130651e-04 0.0001131269 2.202198e-05
[1855,] 9.368829e-05 0.0001072903 1.720811e-05
[1856,] 2.232523e-04 0.0001491036 5.608694e-05
[1857,] 4.347314e-04 0.0001067393 8.000740e-05
[1858,] 1.985057e-04 0.0001608412 5.411323e-05
[1859,] 3.241877e-04 0.0001330295 7.350620e-05
[1860,] 2.009943e-04 0.0001298050 4.500341e-05
[1861,] 1.976865e-04 0.0001580034 5.426861e-05
[1862,] 8.621810e-05 0.0001286737 1.895845e-05
[1863,] 8.558860e-05 0.0001290873 1.888368e-05
[1864,] 1.021104e-04 0.0001121057 1.958491e-05
[1865,] 8.589866e-05 0.0001327516 1.948328e-05
[1866,] 1.021104e-04 0.0001121057 1.958491e-05
[1867,] 8.800274e-05 0.0001326689 1.993537e-05
[1868,] 8.589866e-05 0.0001331563 1.954213e-05
[1869,] 1.019617e-04 0.0001738513 3.006652e-05
[1870,] 8.621810e-05 0.0001323063 1.948871e-05
[1871,] 2.028722e-04 0.0001657413 5.844062e-05
[1872,] 8.621810e-05 0.0001318657 1.942443e-05
[1873,] 1.027737e-04 0.0001118629 1.967057e-05
[1874,] 1.275496e-04 0.0001440095 3.115138e-05
[1875,] 1.893521e-04 0.0001620210 5.329467e-05
[1876,] 1.021104e-04 0.0001120489 1.957543e-05
[1877,] 2.079060e-04 0.0001662036 6.010565e-05
[1878,] 8.723372e-05 0.0001245760 1.857251e-05
[1879,] 1.040723e-04 0.0001122327 1.998033e-05
[1880,] 8.723372e-05 0.0001249380 1.862585e-05
[1881,] 1.955428e-04 0.0001560027 5.293365e-05
[1882,] 8.688553e-05 0.0001240834 1.842727e-05
[1883,] 8.880312e-05 0.0001275468 1.934451e-05
[1884,] 1.055844e-04 0.0001116577 2.016664e-05
[1885,] 1.351003e-04 0.0002256148 5.318885e-05
[1886,] 8.803330e-05 0.0001219875 1.835388e-05
[1887,] 2.019071e-04 0.0001628865 5.707122e-05
[1888,] 1.048642e-04 0.0001115354 2.000903e-05
[1889,] 1.935014e-04 0.0001530553 5.132111e-05
[1890,] 1.935014e-04 0.0001538591 5.160678e-05
[1891,] 1.935014e-04 0.0001541816 5.172127e-05
[1892,] 1.351003e-04 0.0002162264 5.095074e-05
[1893,] 1.047564e-04 0.0001563578 2.780434e-05
[1894,] 1.385589e-04 0.0001229742 2.895697e-05
[1895,] 2.098481e-04 0.0001661815 5.886671e-05
[1896,] 2.003623e-04 0.0001549673 5.363802e-05
[1897,] 1.082074e-04 0.0001084670 2.014883e-05
[1898,] 1.082074e-04 0.0001085265 2.016202e-05
[1899,] 1.991701e-04 0.0001555882 5.355595e-05
[1900,] 4.608424e-04 0.0001610126 1.306884e-04
[1901,] 1.977331e-04 0.0001560843 5.334901e-05
[1902,] 1.123082e-04 0.0001073694 2.066700e-05
[1903,] 1.089952e-04 0.0001075280 2.008384e-05
[1904,] 2.121277e-04 0.0001350808 4.886799e-05
[1905,] 1.352534e-04 0.0001750988 4.117603e-05
[1906,] 1.101315e-04 0.0001081762 2.040927e-05
[1907,] 1.082074e-04 0.0001080700 2.003625e-05
[1908,] 1.359005e-04 0.0001223886 2.852598e-05
[1909,] 2.001669e-04 0.0001349121 4.607430e-05
[1910,] 2.025087e-04 0.0001644123 5.629783e-05
[1911,] 2.110313e-04 0.0001360137 4.889716e-05
[1912,] 1.371953e-04 0.0001191496 2.813293e-05
[1913,] 1.034883e-03 0.0001945884 3.532815e-04
[1914,] 1.067532e-04 0.0001081220 1.977618e-05
[1915,] 8.846468e-05 0.0001102849 1.674095e-05
[1916,] 1.382638e-04 0.0001207694 2.875885e-05
[1917,] 2.025878e-04 0.0001673085 5.724801e-05
[1918,] 1.346743e-04 0.0001243735 2.888050e-05
[1919,] 5.536492e-04 0.0001402284 1.301439e-04
[1920,] 2.081930e-04 0.0001344683 4.788474e-05
[1921,] 1.408805e-04 0.0001792643 4.397413e-05
[1922,] 1.075116e-04 0.0001086125 2.001384e-05
[1923,] 8.851614e-05 0.0001099270 1.669477e-05
[1924,] 5.662037e-04 0.0001424702 1.349161e-04
[1925,] 1.060099e-04 0.0001093719 1.986461e-05
[1926,] 8.834788e-05 0.0001104781 1.674653e-05
[1927,] 1.045805e-04 0.0001113803 1.993634e-05
[1928,] 1.076009e-04 0.0001119529 2.061240e-05
[1929,] 1.340093e-04 0.0001833738 4.274698e-05
[1930,] 1.609580e-04 0.0001366170 3.818685e-05
[1931,] 2.045492e-04 0.0001725114 5.948297e-05
[1932,] 1.017509e-04 0.0001107808 1.931825e-05
[1933,] 1.620333e-04 0.0001956530 5.516840e-05
[1934,] 6.708076e-02 0.0001836821 2.236822e-02
[1935,] 2.387116e-04 0.0001484412 5.966436e-05
[1936,] 2.401265e-04 0.0001489074 6.018949e-05
[1937,] 1.697108e-04 0.0001948879 5.648264e-05
[1938,] 1.692037e-04 0.0001945957 5.634832e-05
[1939,] 3.228237e-04 0.0001632662 9.164472e-05
[1940,] 3.255468e-04 0.0001639298 9.285764e-05
[1941,] 3.013260e-04 0.0001346630 7.056515e-05
[1942,] 2.187687e-04 0.0001437308 5.298401e-05
[1943,] 1.682095e-04 0.0001886376 5.429263e-05
[1944,] 1.954084e-04 0.0001644299 5.438233e-05
[1945,] 2.477017e-04 0.0001513659 6.301062e-05
[1946,] 3.020373e-04 0.0001340374 7.038752e-05
[1947,] 3.072410e-04 0.0001337760 7.145919e-05
[1948,] 2.472507e-04 0.0001488214 6.190379e-05
[1949,] 2.541049e-04 0.0001849618 7.815540e-05
[1950,] 1.436000e-04 0.0001667407 4.077473e-05
[1951,] 2.163525e-04 0.0001426485 5.202818e-05
[1952,] 2.378344e-04 0.0001526666 6.102125e-05
[1953,] 2.444234e-04 0.0001397526 5.884179e-05
[1954,] 2.444234e-04 0.0001398042 5.886872e-05
[1955,] 2.943107e-04 0.0001604540 8.191617e-05
[1956,] 1.888824e-04 0.0001569586 5.083101e-05
[1957,] 3.184455e-04 0.0001665815 9.253437e-05
[1958,] 3.227050e-04 0.0001673359 9.425935e-05
[1959,] 2.477751e-04 0.0001390836 5.934551e-05
[1960,] 3.247635e-04 0.0001682211 9.542710e-05
[1961,] 9.946731e-04 0.0001905944 3.393589e-04
[1962,] 1.294905e-04 0.0002107029 4.651888e-05
[1963,] 3.247635e-04 0.0001694582 9.621744e-05
[1964,] 2.794046e-04 0.0001340464 6.381984e-05
[1965,] 3.268416e-04 0.0001701768 9.729476e-05
[1966,] 1.496130e-04 0.0001562584 4.005881e-05
[1967,] 3.312706e-04 0.0001697053 9.832317e-05
[1968,] 3.268416e-04 0.0001701542 9.728895e-05
[1969,] 3.452596e-04 0.0001839743 1.091822e-04
[1970,] 2.936537e-04 0.0001421019 7.220049e-05
[1971,] 2.953082e-04 0.0001421019 7.260810e-05
[1972,] 1.677142e-04 0.0001849660 5.317510e-05
[1973,] 3.312706e-04 0.0001695491 9.823154e-05
[1974,] 1.692313e-04 0.0001883899 5.449090e-05
[1975,] 2.633751e-04 0.0001396817 6.353485e-05
[1976,] 2.908961e-04 0.0001405897 7.073328e-05
[1977,] 1.675898e-04 0.0001818124 5.222918e-05
[1978,] 1.675864e-04 0.0001815667 5.215607e-05
[1979,] 1.467804e-03 0.0001725667 4.336369e-04
[1980,] 1.130569e-04 0.0001042410 2.020403e-05
[1981,] 1.676181e-04 0.0001815667 5.217566e-05
[1982,] 3.020085e-04 0.0001406790 7.350091e-05
[1983,] 1.664390e-04 0.0001608801 4.586324e-05
[1984,] 3.312706e-04 0.0001702565 9.869484e-05
[1985,] 1.473494e-04 0.0002233421 5.530682e-05
[1986,] 3.247635e-04 0.0001692001 9.608955e-05
[1987,] 1.396449e-03 0.0001734074 4.129838e-04
[1988,] 1.675977e-04 0.0001815640 5.216298e-05
[1989,] 2.870310e-04 0.0001405897 6.978953e-05
[1990,] 1.676751e-04 0.0001820030 5.233065e-05
[1991,] 2.888302e-04 0.0001406352 7.025520e-05
[1992,] 2.888302e-04 0.0001405013 7.017771e-05
[1993,] 1.677114e-04 0.0001821365 5.238620e-05
[1994,] 3.184455e-04 0.0001705162 9.499593e-05
[1995,] 1.676181e-04 0.0001813015 5.209957e-05
[1996,] 2.847651e-04 0.0001406790 6.928714e-05
[1997,] 2.825535e-04 0.0001362725 6.543343e-05
[1998,] 3.164468e-04 0.0001711496 9.478035e-05
[1999,] 3.164468e-04 0.0001711496 9.478035e-05
[2000,] 4.170815e-03 0.0001122758 7.993715e-04
[2001,] 1.113505e-04 0.0001042728 1.991369e-05
[2002,] 3.247635e-04 0.0001711496 9.729766e-05
[2003,] 1.676751e-04 0.0001823358 5.242704e-05
[2004,] 3.164468e-04 0.0001715527 9.502625e-05
[2005,] 3.197364e-04 0.0001464274 8.016147e-05
[2006,] 1.689759e-04 0.0001856474 5.362674e-05
[2007,] 3.217859e-04 0.0001462435 8.055066e-05
[2008,] 3.142700e-04 0.0001741548 9.594380e-05
[2009,] 3.184455e-04 0.0001704936 9.499003e-05
[2010,] 1.676069e-04 0.0001835898 5.275220e-05
[2011,] 1.699384e-04 0.0001838249 5.362478e-05
[2012,] 1.582431e-04 0.0001831187 4.890087e-05
[2013,] 3.164468e-04 0.0001716624 9.510071e-05
[2014,] 3.217859e-04 0.0001463016 8.053011e-05
[2015,] 3.217859e-04 0.0001463016 8.053011e-05
```
